## Supplementary material for "Characterization of shared and ancestry-specific signals driving complex traits using multi-ancestry fine-mapping": s2_data_1kg.pvar

```
##FILTER=<ID=PASS,Description="All filters passed">
##reference=ftp://ftp.1000genomes.ebi.ac.uk//vol1/ftp/technical/reference/phase2_reference_assembly_sequence/hs37d5.fa.gz
##contig=<ID=13,assembly=b37,length=115169878>
##ALT=<ID=CNV,Description="Copy Number Polymorphism">
##ALT=<ID=DEL,Description="Deletion">
##ALT=<ID=DUP,Description="Duplication">
##ALT=<ID=INS:ME:ALU,Description="Insertion of ALU element">
##ALT=<ID=INS:ME:LINE1,Description="Insertion of LINE1 element">
##ALT=<ID=INS:ME:SVA,Description="Insertion of SVA element">
##ALT=<ID=INS:MT,Description="Nuclear Mitochondrial Insertion">
##ALT=<ID=INV,Description="Inversion">
##ALT=<ID=CN0,Description="Copy number allele: 0 copies">
##ALT=<ID=CN1,Description="Copy number allele: 1 copy">
##ALT=<ID=CN2,Description="Copy number allele: 2 copies">
##ALT=<ID=CN3,Description="Copy number allele: 3 copies">
##ALT=<ID=CN4,Description="Copy number allele: 4 copies">
##ALT=<ID=CN5,Description="Copy number allele: 5 copies">
##ALT=<ID=CN6,Description="Copy number allele: 6 copies">
##ALT=<ID=CN7,Description="Copy number allele: 7 copies">
##ALT=<ID=CN8,Description="Copy number allele: 8 copies">
##ALT=<ID=CN9,Description="Copy number allele: 9 copies">
##ALT=<ID=CN10,Description="Copy number allele: 10 copies">
##ALT=<ID=CN11,Description="Copy number allele: 11 copies">
##ALT=<ID=CN12,Description="Copy number allele: 12 copies">
##ALT=<ID=CN13,Description="Copy number allele: 13 copies">
##ALT=<ID=CN14,Description="Copy number allele: 14 copies">
##ALT=<ID=CN15,Description="Copy number allele: 15 copies">
##ALT=<ID=CN16,Description="Copy number allele: 16 copies">
##ALT=<ID=CN17,Description="Copy number allele: 17 copies">
##ALT=<ID=CN18,Description="Copy number allele: 18 copies">
##ALT=<ID=CN19,Description="Copy number allele: 19 copies">
##ALT=<ID=CN20,Description="Copy number allele: 20 copies">
##ALT=<ID=CN21,Description="Copy number allele: 21 copies">
##ALT=<ID=CN22,Description="Copy number allele: 22 copies">
##ALT=<ID=CN23,Description="Copy number allele: 23 copies">
##ALT=<ID=CN24,Description="Copy number allele: 24 copies">
##ALT=<ID=CN25,Description="Copy number allele: 25 copies">
##ALT=<ID=CN26,Description="Copy number allele: 26 copies">
##ALT=<ID=CN27,Description="Copy number allele: 27 copies">
##ALT=<ID=CN28,Description="Copy number allele: 28 copies">
##ALT=<ID=CN29,Description="Copy number allele: 29 copies">
##ALT=<ID=CN30,Description="Copy number allele: 30 copies">
##ALT=<ID=CN31,Description="Copy number allele: 31 copies">
##ALT=<ID=CN32,Description="Copy number allele: 32 copies">
##ALT=<ID=CN33,Description="Copy number allele: 33 copies">
##ALT=<ID=CN34,Description="Copy number allele: 34 copies">
##ALT=<ID=CN35,Description="Copy number allele: 35 copies">
##ALT=<ID=CN36,Description="Copy number allele: 36 copies">
##ALT=<ID=CN37,Description="Copy number allele: 37 copies">
##ALT=<ID=CN38,Description="Copy number allele: 38 copies">
##ALT=<ID=CN39,Description="Copy number allele: 39 copies">
##ALT=<ID=CN40,Description="Copy number allele: 40 copies">
##ALT=<ID=CN41,Description="Copy number allele: 41 copies">
##ALT=<ID=CN42,Description="Copy number allele: 42 copies">
##ALT=<ID=CN43,Description="Copy number allele: 43 copies">
##ALT=<ID=CN44,Description="Copy number allele: 44 copies">
##ALT=<ID=CN45,Description="Copy number allele: 45 copies">
##ALT=<ID=CN46,Description="Copy number allele: 46 copies">
##ALT=<ID=CN47,Description="Copy number allele: 47 copies">
##ALT=<ID=CN48,Description="Copy number allele: 48 copies">
##ALT=<ID=CN49,Description="Copy number allele: 49 copies">
##ALT=<ID=CN50,Description="Copy number allele: 50 copies">
##ALT=<ID=CN51,Description="Copy number allele: 51 copies">
##ALT=<ID=CN52,Description="Copy number allele: 52 copies">
##ALT=<ID=CN53,Description="Copy number allele: 53 copies">
##ALT=<ID=CN54,Description="Copy number allele: 54 copies">
##ALT=<ID=CN55,Description="Copy number allele: 55 copies">
##ALT=<ID=CN56,Description="Copy number allele: 56 copies">
##ALT=<ID=CN57,Description="Copy number allele: 57 copies">
##ALT=<ID=CN58,Description="Copy number allele: 58 copies">
##ALT=<ID=CN59,Description="Copy number allele: 59 copies">
##ALT=<ID=CN60,Description="Copy number allele: 60 copies">
##ALT=<ID=CN61,Description="Copy number allele: 61 copies">
##ALT=<ID=CN62,Description="Copy number allele: 62 copies">
##ALT=<ID=CN63,Description="Copy number allele: 63 copies">
##ALT=<ID=CN64,Description="Copy number allele: 64 copies">
##ALT=<ID=CN65,Description="Copy number allele: 65 copies">
##ALT=<ID=CN66,Description="Copy number allele: 66 copies">
##ALT=<ID=CN67,Description="Copy number allele: 67 copies">
##ALT=<ID=CN68,Description="Copy number allele: 68 copies">
##ALT=<ID=CN69,Description="Copy number allele: 69 copies">
##ALT=<ID=CN70,Description="Copy number allele: 70 copies">
##ALT=<ID=CN71,Description="Copy number allele: 71 copies">
##ALT=<ID=CN72,Description="Copy number allele: 72 copies">
##ALT=<ID=CN73,Description="Copy number allele: 73 copies">
##ALT=<ID=CN74,Description="Copy number allele: 74 copies">
##ALT=<ID=CN75,Description="Copy number allele: 75 copies">
##ALT=<ID=CN76,Description="Copy number allele: 76 copies">
##ALT=<ID=CN77,Description="Copy number allele: 77 copies">
##ALT=<ID=CN78,Description="Copy number allele: 78 copies">
##ALT=<ID=CN79,Description="Copy number allele: 79 copies">
##ALT=<ID=CN80,Description="Copy number allele: 80 copies">
##ALT=<ID=CN81,Description="Copy number allele: 81 copies">
##ALT=<ID=CN82,Description="Copy number allele: 82 copies">
##ALT=<ID=CN83,Description="Copy number allele: 83 copies">
##ALT=<ID=CN84,Description="Copy number allele: 84 copies">
##ALT=<ID=CN85,Description="Copy number allele: 85 copies">
##ALT=<ID=CN86,Description="Copy number allele: 86 copies">
##ALT=<ID=CN87,Description="Copy number allele: 87 copies">
##ALT=<ID=CN88,Description="Copy number allele: 88 copies">
##ALT=<ID=CN89,Description="Copy number allele: 89 copies">
##ALT=<ID=CN90,Description="Copy number allele: 90 copies">
##ALT=<ID=CN91,Description="Copy number allele: 91 copies">
##ALT=<ID=CN92,Description="Copy number allele: 92 copies">
##ALT=<ID=CN93,Description="Copy number allele: 93 copies">
##ALT=<ID=CN94,Description="Copy number allele: 94 copies">
##ALT=<ID=CN95,Description="Copy number allele: 95 copies">
##ALT=<ID=CN96,Description="Copy number allele: 96 copies">
##ALT=<ID=CN97,Description="Copy number allele: 97 copies">
##ALT=<ID=CN98,Description="Copy number allele: 98 copies">
##ALT=<ID=CN99,Description="Copy number allele: 99 copies">
##ALT=<ID=CN100,Description="Copy number allele: 100 copies">
##ALT=<ID=CN101,Description="Copy number allele: 101 copies">
##ALT=<ID=CN102,Description="Copy number allele: 102 copies">
##ALT=<ID=CN103,Description="Copy number allele: 103 copies">
##ALT=<ID=CN104,Description="Copy number allele: 104 copies">
##ALT=<ID=CN105,Description="Copy number allele: 105 copies">
##ALT=<ID=CN106,Description="Copy number allele: 106 copies">
##ALT=<ID=CN107,Description="Copy number allele: 107 copies">
##ALT=<ID=CN108,Description="Copy number allele: 108 copies">
##ALT=<ID=CN109,Description="Copy number allele: 109 copies">
##ALT=<ID=CN110,Description="Copy number allele: 110 copies">
##ALT=<ID=CN111,Description="Copy number allele: 111 copies">
##ALT=<ID=CN112,Description="Copy number allele: 112 copies">
##ALT=<ID=CN113,Description="Copy number allele: 113 copies">
##ALT=<ID=CN114,Description="Copy number allele: 114 copies">
##ALT=<ID=CN115,Description="Copy number allele: 115 copies">
##ALT=<ID=CN116,Description="Copy number allele: 116 copies">
##ALT=<ID=CN117,Description="Copy number allele: 117 copies">
##ALT=<ID=CN118,Description="Copy number allele: 118 copies">
##ALT=<ID=CN119,Description="Copy number allele: 119 copies">
##ALT=<ID=CN120,Description="Copy number allele: 120 copies">
##ALT=<ID=CN121,Description="Copy number allele: 121 copies">
##ALT=<ID=CN122,Description="Copy number allele: 122 copies">
##ALT=<ID=CN123,Description="Copy number allele: 123 copies">
##ALT=<ID=CN124,Description="Copy number allele: 124 copies">
##INFO=<ID=CIEND,Number=2,Type=Integer,Description="Confidence interval around END for imprecise variants">
##INFO=<ID=CIPOS,Number=2,Type=Integer,Description="Confidence interval around POS for imprecise variants">
##INFO=<ID=CS,Number=1,Type=String,Description="Source call set.">
##INFO=<ID=END,Number=1,Type=Integer,Description="End coordinate of this variant">
##INFO=<ID=IMPRECISE,Number=0,Type=Flag,Description="Imprecise structural variation">
##INFO=<ID=MC,Number=.,Type=String,Description="Merged calls.">
##INFO=<ID=MEINFO,Number=4,Type=String,Description="Mobile element info of the form NAME,START,END<POLARITY; If there is only 5' OR 3' support for this call, will be NULL NULL for START and END">
##INFO=<ID=MEND,Number=1,Type=Integer,Description="Mitochondrial end coordinate of inserted sequence">
##INFO=<ID=MLEN,Number=1,Type=Integer,Description="Estimated length of mitochondrial insert">
##INFO=<ID=MSTART,Number=1,Type=Integer,Description="Mitochondrial start coordinate of inserted sequence">
##INFO=<ID=SVLEN,Number=.,Type=Integer,Description="SV length. It is only calculated for structural variation MEIs. For other types of SVs; one may calculate the SV length by INFO:END-START+1, or by finding the difference between lengthes of REF and ALT alleles">
##INFO=<ID=SVTYPE,Number=1,Type=String,Description="Type of structural variant">
##INFO=<ID=TSD,Number=1,Type=String,Description="Precise Target Site Duplication for bases, if unknown, value will be NULL">
##INFO=<ID=AC,Number=A,Type=Integer,Description="Total number of alternate alleles in called genotypes">
##INFO=<ID=AF,Number=A,Type=Float,Description="Estimated allele frequency in the range (0,1)">
##INFO=<ID=NS,Number=1,Type=Integer,Description="Number of samples with data">
##INFO=<ID=AN,Number=1,Type=Integer,Description="Total number of alleles in called genotypes">
##INFO=<ID=EAS_AF,Number=A,Type=Float,Description="Allele frequency in the EAS populations calculated from AC and AN, in the range (0,1)">
##INFO=<ID=EUR_AF,Number=A,Type=Float,Description="Allele frequency in the EUR populations calculated from AC and AN, in the range (0,1)">
##INFO=<ID=AFR_AF,Number=A,Type=Float,Description="Allele frequency in the AFR populations calculated from AC and AN, in the range (0,1)">
##INFO=<ID=AMR_AF,Number=A,Type=Float,Description="Allele frequency in the AMR populations calculated from AC and AN, in the range (0,1)">
##INFO=<ID=SAS_AF,Number=A,Type=Float,Description="Allele frequency in the SAS populations calculated from AC and AN, in the range (0,1)">
##INFO=<ID=DP,Number=1,Type=Integer,Description="Total read depth; only low coverage data were counted towards the DP, exome data were not used">
##INFO=<ID=AA,Number=1,Type=String,Description="Ancestral Allele. Format: AA|REF|ALT|IndelType. AA: Ancestral allele, REF:Reference Allele, ALT:Alternate Allele, IndelType:Type of Indel (REF, ALT and IndelType are only defined for indels)">
##INFO=<ID=VT,Number=.,Type=String,Description="indicates what type of variant the line represents">
##INFO=<ID=EX_TARGET,Number=0,Type=Flag,Description="indicates whether a variant is within the exon pull down target boundaries">
##INFO=<ID=MULTI_ALLELIC,Number=0,Type=Flag,Description="indicates whether a site is multi-allelic">
#CHROM	POS	ID	REF	ALT	QUAL	FILTER	INFO
13	73825575	rs183351269	C	T	100	PASS	AC=10;AF=0.00199681;AN=5008;NS=2504;DP=15788;EAS_AF=0.0099;AMR_AF=0;AFR_AF=0;EUR_AF=0;SAS_AF=0;AA=C|||;VT=SNP
13	73826213	rs74094841	G	A	100	PASS	AC=562;AF=0.11222;AN=5008;NS=2504;DP=18979;EAS_AF=0.0258;AMR_AF=0.0749;AFR_AF=0.2489;EUR_AF=0.0656;SAS_AF=0.091;AA=G|||;VT=SNP
13	73827213	rs1028957	A	G	100	PASS	AC=1958;AF=0.390974;AN=5008;NS=2504;DP=20114;EAS_AF=0.4147;AMR_AF=0.3703;AFR_AF=0.2837;EUR_AF=0.507;SAS_AF=0.407;AA=A|||;VT=SNP
13	73827582	rs1023101	G	A	100	PASS	AC=2081;AF=0.415535;AN=5008;NS=2504;DP=20142;EAS_AF=0.5595;AMR_AF=0.5274;AFR_AF=0.2103;EUR_AF=0.3867;SAS_AF=0.4949;AA=G|||;VT=SNP
13	73827728	rs1023100	G	T	100	PASS	AC=2080;AF=0.415335;AN=5008;NS=2504;DP=18718;EAS_AF=0.5595;AMR_AF=0.5274;AFR_AF=0.2103;EUR_AF=0.3867;SAS_AF=0.4939;AA=G|||;VT=SNP
13	73827776	rs150104010	C	T	100	PASS	AC=22;AF=0.00439297;AN=5008;NS=2504;DP=19070;EAS_AF=0.0218;AMR_AF=0;AFR_AF=0;EUR_AF=0;SAS_AF=0;AA=C|||;VT=SNP
13	73829014	rs9543291	G	A	100	PASS	AC=1951;AF=0.389577;AN=5008;NS=2504;DP=19345;EAS_AF=0.4147;AMR_AF=0.3703;AFR_AF=0.2791;EUR_AF=0.507;SAS_AF=0.4059;AA=G|||;VT=SNP
13	73829235	rs4570722	C	T	100	PASS	AC=2090;AF=0.417332;AN=5008;NS=2504;DP=19682;EAS_AF=0.4157;AMR_AF=0.3818;AFR_AF=0.3775;EUR_AF=0.505;SAS_AF=0.408;AA=T|||;VT=SNP
13	73829242	rs4564459	G	C	100	PASS	AC=2090;AF=0.417332;AN=5008;NS=2504;DP=19569;EAS_AF=0.4157;AMR_AF=0.3818;AFR_AF=0.3775;EUR_AF=0.505;SAS_AF=0.408;AA=G|||;VT=SNP
13	73829245	rs4595684	C	T	100	PASS	AC=2090;AF=0.417332;AN=5008;NS=2504;DP=19353;EAS_AF=0.4157;AMR_AF=0.3818;AFR_AF=0.3775;EUR_AF=0.505;SAS_AF=0.408;AA=C|||;VT=SNP
13	73829299	rs4459445	T	C	100	PASS	AC=2145;AF=0.428315;AN=5008;NS=2504;DP=17917;EAS_AF=0.5595;AMR_AF=0.5389;AFR_AF=0.2163;EUR_AF=0.4264;SAS_AF=0.5031;AA=T|||;VT=SNP
13	73829367	rs2325502	G	C	100	PASS	AC=2145;AF=0.428315;AN=5008;NS=2504;DP=15650;EAS_AF=0.5595;AMR_AF=0.5389;AFR_AF=0.2156;EUR_AF=0.4264;SAS_AF=0.5041;AA=G|||;VT=SNP
13	73829455	rs2875651	C	T	100	PASS	AC=2144;AF=0.428115;AN=5008;NS=2504;DP=15456;EAS_AF=0.5595;AMR_AF=0.5389;AFR_AF=0.2156;EUR_AF=0.4264;SAS_AF=0.5031;AA=C|||;VT=SNP
13	73829536	rs4530012	G	A	100	PASS	AC=1954;AF=0.390176;AN=5008;NS=2504;DP=14589;EAS_AF=0.4147;AMR_AF=0.3703;AFR_AF=0.2791;EUR_AF=0.507;SAS_AF=0.409;AA=G|||;VT=SNP
13	73829587	rs117281406	C	T	100	PASS	AC=30;AF=0.00599042;AN=5008;NS=2504;DP=15053;EAS_AF=0.0278;AMR_AF=0;AFR_AF=0.0008;EUR_AF=0;SAS_AF=0.001;AA=C|||;VT=SNP
13	73830071	rs74094846	A	G	100	PASS	AC=708;AF=0.141374;AN=5008;NS=2504;DP=20222;EAS_AF=0.0258;AMR_AF=0.0865;AFR_AF=0.3525;EUR_AF=0.0666;SAS_AF=0.091;AA=A|||;VT=SNP
13	73830241	rs9543293	C	T	100	PASS	AC=1948;AF=0.388978;AN=5008;NS=2504;DP=16343;EAS_AF=0.4147;AMR_AF=0.3703;AFR_AF=0.2776;EUR_AF=0.506;SAS_AF=0.4059;AA=C|||;VT=SNP
13	73830278	rs60303875	C	A	100	PASS	AC=2082;AF=0.415735;AN=5008;NS=2504;DP=14280;EAS_AF=0.5595;AMR_AF=0.5274;AFR_AF=0.2103;EUR_AF=0.3877;SAS_AF=0.4949;AA=C|||;VT=SNP
13	73830349	rs61967065	G	A	100	PASS	AC=2144;AF=0.428115;AN=5008;NS=2504;DP=11452;EAS_AF=0.5595;AMR_AF=0.5389;AFR_AF=0.2156;EUR_AF=0.4264;SAS_AF=0.5031;AA=G|||;VT=SNP
13	73831239	rs9600107	C	G	100	PASS	AC=708;AF=0.141374;AN=5008;NS=2504;DP=17515;EAS_AF=0.0258;AMR_AF=0.0865;AFR_AF=0.3525;EUR_AF=0.0666;SAS_AF=0.091;AA=C|||;VT=SNP
13	73831780	rs9543294	T	C	100	PASS	AC=1929;AF=0.385184;AN=5008;NS=2504;DP=11565;EAS_AF=0.4147;AMR_AF=0.3689;AFR_AF=0.2663;EUR_AF=0.505;SAS_AF=0.4039;AA=T|||;VT=SNP
13	73831821	rs4885077	C	T	100	PASS	AC=2792;AF=0.557508;AN=5008;NS=2504;DP=14461;EAS_AF=0.5853;AMR_AF=0.6138;AFR_AF=0.5628;EUR_AF=0.4543;SAS_AF=0.5879;AA=C|||;VT=SNP
13	73831955	rs9600108	G	A	100	PASS	AC=568;AF=0.113419;AN=5008;NS=2504;DP=13254;EAS_AF=0.0258;AMR_AF=0.0749;AFR_AF=0.2526;EUR_AF=0.0666;SAS_AF=0.091;AA=G|||;VT=SNP
13	73831976	rs9543295	C	T	100	PASS	AC=1937;AF=0.386781;AN=5008;NS=2504;DP=14724;EAS_AF=0.4187;AMR_AF=0.3689;AFR_AF=0.2678;EUR_AF=0.507;SAS_AF=0.4039;AA=C|||;VT=SNP
13	73832490	rs9573146	A	G	100	PASS	AC=1949;AF=0.389177;AN=5008;NS=2504;DP=22726;EAS_AF=0.4147;AMR_AF=0.3703;AFR_AF=0.2791;EUR_AF=0.507;SAS_AF=0.4039;AA=A|||;VT=SNP
13	73832587	rs9592897	C	T	100	PASS	AC=544;AF=0.108626;AN=5008;NS=2504;DP=21136;EAS_AF=0.0258;AMR_AF=0.0735;AFR_AF=0.2383;EUR_AF=0.0666;SAS_AF=0.0869;AA=C|||;VT=SNP
13	73832676	rs75407555	A	G	100	PASS	AC=43;AF=0.00858626;AN=5008;NS=2504;DP=19567;EAS_AF=0.0427;AMR_AF=0;AFR_AF=0;EUR_AF=0;SAS_AF=0;AA=A|||;VT=SNP
13	73833507	rs9530178	G	T	100	PASS	AC=1868;AF=0.373003;AN=5008;NS=2504;DP=19250;EAS_AF=0.4147;AMR_AF=0.3646;AFR_AF=0.2201;EUR_AF=0.507;SAS_AF=0.4049;AA=G|||;VT=SNP
13	73834340	rs146454147	A	T	100	PASS	AC=22;AF=0.00439297;AN=5008;NS=2504;DP=19208;EAS_AF=0.0218;AMR_AF=0;AFR_AF=0;EUR_AF=0;SAS_AF=0;AA=A|||;VT=SNP
13	73834535	rs7319076	A	G	100	PASS	AC=1936;AF=0.386581;AN=5008;NS=2504;DP=18350;EAS_AF=0.4147;AMR_AF=0.3689;AFR_AF=0.2693;EUR_AF=0.507;SAS_AF=0.4049;AA=A|||;VT=SNP
13	73834765	rs138057358	G	A	100	PASS	AC=122;AF=0.024361;AN=5008;NS=2504;DP=18124;EAS_AF=0.0139;AMR_AF=0.1441;AFR_AF=0.0015;EUR_AF=0.005;SAS_AF=0.001;AA=g|||;VT=SNP
13	73834888	rs7985064	T	G	100	PASS	AC=2853;AF=0.569688;AN=5008;NS=2504;DP=18856;EAS_AF=0.5853;AMR_AF=0.6254;AFR_AF=0.5673;EUR_AF=0.493;SAS_AF=0.5961;AA=T|||;VT=SNP
13	73835672	rs8000745	C	T	100	PASS	AC=1935;AF=0.386382;AN=5008;NS=2504;DP=18995;EAS_AF=0.4147;AMR_AF=0.3689;AFR_AF=0.2693;EUR_AF=0.507;SAS_AF=0.4039;AA=C|||;VT=SNP
13	73835805	rs17090001	T	G	100	PASS	AC=2089;AF=0.417133;AN=5008;NS=2504;DP=21074;EAS_AF=0.5625;AMR_AF=0.5274;AFR_AF=0.2095;EUR_AF=0.3867;SAS_AF=0.501;AA=T|||;VT=SNP
13	73835824	rs8001390	G	A	100	PASS	AC=1965;AF=0.392372;AN=5008;NS=2504;DP=20935;EAS_AF=0.4147;AMR_AF=0.3746;AFR_AF=0.289;EUR_AF=0.507;SAS_AF=0.4039;AA=G|||;VT=SNP
13	73836097	rs8002827	T	G	100	PASS	AC=1980;AF=0.395367;AN=5008;NS=2504;DP=19570;EAS_AF=0.4147;AMR_AF=0.3761;AFR_AF=0.2988;EUR_AF=0.507;SAS_AF=0.4049;AA=T|||;VT=SNP
13	73836590	rs9543300	A	G	100	PASS	AC=1980;AF=0.395367;AN=5008;NS=2504;DP=19245;EAS_AF=0.4147;AMR_AF=0.3761;AFR_AF=0.2988;EUR_AF=0.508;SAS_AF=0.4039;AA=A|||;VT=SNP
13	73836981	rs6562753	G	C	100	PASS	AC=535;AF=0.106829;AN=5008;NS=2504;DP=18674;EAS_AF=0.0228;AMR_AF=0.0735;AFR_AF=0.233;EUR_AF=0.0666;SAS_AF=0.0879;AA=G|||;VT=SNP
13	73837293	rs4885079	C	T	100	PASS	AC=2198;AF=0.438898;AN=5008;NS=2504;DP=16269;EAS_AF=0.5635;AMR_AF=0.5331;AFR_AF=0.2897;EUR_AF=0.3857;SAS_AF=0.5;AA=C|||;VT=SNP
13	73837324	rs9543301	T	C	100	PASS	AC=1981;AF=0.395567;AN=5008;NS=2504;DP=16891;EAS_AF=0.4137;AMR_AF=0.3761;AFR_AF=0.2995;EUR_AF=0.508;SAS_AF=0.4049;AA=T|||;VT=SNP
13	73837374	rs9530179	C	T	100	PASS	AC=1915;AF=0.382388;AN=5008;NS=2504;DP=17162;EAS_AF=0.4147;AMR_AF=0.3718;AFR_AF=0.2511;EUR_AF=0.508;SAS_AF=0.4049;AA=C|||;VT=SNP
13	73837557	rs192490020	T	A	100	PASS	AC=23;AF=0.00459265;AN=5008;NS=2504;DP=15059;EAS_AF=0.0228;AMR_AF=0;AFR_AF=0;EUR_AF=0;SAS_AF=0;AA=T|||;VT=SNP
13	73837744	rs1327616	A	G	100	PASS	AC=2014;AF=0.402157;AN=5008;NS=2504;DP=18878;EAS_AF=0.4147;AMR_AF=0.3775;AFR_AF=0.323;EUR_AF=0.508;SAS_AF=0.4049;AA=G|||;VT=SNP
13	73838627	rs1410093	A	G	100	PASS	AC=2203;AF=0.439896;AN=5008;NS=2504;DP=21738;EAS_AF=0.5635;AMR_AF=0.5331;AFR_AF=0.2897;EUR_AF=0.3857;SAS_AF=0.5051;AA=A|||;VT=SNP
13	73839390	rs9564959	T	C	100	PASS	AC=766;AF=0.152955;AN=5008;NS=2504;DP=18704;EAS_AF=0.3026;AMR_AF=0.1441;AFR_AF=0.0348;EUR_AF=0.1461;SAS_AF=0.1718;AA=T|||;VT=SNP
13	73841986	rs9573147	T	C	100	PASS	AC=1011;AF=0.201877;AN=5008;NS=2504;DP=16867;EAS_AF=0.2768;AMR_AF=0.2392;AFR_AF=0.1135;EUR_AF=0.2227;SAS_AF=0.1963;AA=T|||;VT=SNP
13	73842230	rs9573148	A	T	100	PASS	AC=981;AF=0.195887;AN=5008;NS=2504;DP=17608;EAS_AF=0.249;AMR_AF=0.2349;AFR_AF=0.1256;EUR_AF=0.2157;SAS_AF=0.1881;AA=A|||;VT=SNP
13	73842391	rs78970086	T	C	100	PASS	AC=185;AF=0.0369409;AN=5008;NS=2504;DP=17972;EAS_AF=0.0407;AMR_AF=0.0173;AFR_AF=0.0567;EUR_AF=0.0239;SAS_AF=0.0337;AA=T|||;VT=SNP
13	73843605	rs4883925	A	G	100	PASS	AC=3470;AF=0.692891;AN=5008;NS=2504;DP=13207;EAS_AF=0.8244;AMR_AF=0.7507;AFR_AF=0.5537;EUR_AF=0.6412;SAS_AF=0.7577;AA=A|||;VT=SNP
13	73843655	rs4883926	T	C	100	PASS	AC=3492;AF=0.697284;AN=5008;NS=2504;DP=12931;EAS_AF=0.8244;AMR_AF=0.755;AFR_AF=0.5681;EUR_AF=0.6412;SAS_AF=0.7577;AA=T|||;VT=SNP
13	73844105	rs2875652	T	C	100	PASS	AC=959;AF=0.191494;AN=5008;NS=2504;DP=18450;EAS_AF=0.247;AMR_AF=0.2305;AFR_AF=0.1286;EUR_AF=0.2068;SAS_AF=0.1759;AA=T|||;VT=SNP
13	73844164	rs9600110	C	T	100	PASS	AC=2495;AF=0.498203;AN=5008;NS=2504;DP=18896;EAS_AF=0.5764;AMR_AF=0.5173;AFR_AF=0.416;EUR_AF=0.4344;SAS_AF=0.5808;AA=G|||;VT=SNP
13	73844327	rs9600111	C	T	100	PASS	AC=2495;AF=0.498203;AN=5008;NS=2504;DP=19539;EAS_AF=0.5764;AMR_AF=0.5173;AFR_AF=0.416;EUR_AF=0.4344;SAS_AF=0.5808;AA=C|||;VT=SNP
13	73844703	rs7991881	T	C	100	PASS	AC=173;AF=0.0345447;AN=5008;NS=2504;DP=18292;EAS_AF=0.0397;AMR_AF=0.0173;AFR_AF=0.0514;EUR_AF=0.0229;SAS_AF=0.0307;AA=T|||;VT=SNP
13	73844916	rs4885080	T	C	100	PASS	AC=3491;AF=0.697085;AN=5008;NS=2504;DP=18994;EAS_AF=0.8244;AMR_AF=0.7536;AFR_AF=0.5696;EUR_AF=0.6402;SAS_AF=0.7566;AA=C|||;VT=SNP
13	73845434	rs985741	C	T	100	PASS	AC=3491;AF=0.697085;AN=5008;NS=2504;DP=19189;EAS_AF=0.8244;AMR_AF=0.755;AFR_AF=0.5681;EUR_AF=0.6421;SAS_AF=0.7556;AA=T|||;VT=SNP
13	73845820	rs985740	G	A	100	PASS	AC=2494;AF=0.498003;AN=5008;NS=2504;DP=19265;EAS_AF=0.5774;AMR_AF=0.5173;AFR_AF=0.4153;EUR_AF=0.4334;SAS_AF=0.5808;AA=A|||;VT=SNP
13	73846003	rs142148567	G	C	100	PASS	AC=26;AF=0.00519169;AN=5008;NS=2504;DP=19381;EAS_AF=0.0258;AMR_AF=0;AFR_AF=0;EUR_AF=0;SAS_AF=0;AA=G|||;VT=SNP
13	73846268	rs1330082	T	G	100	PASS	AC=3453;AF=0.689497;AN=5008;NS=2504;DP=17362;EAS_AF=0.8244;AMR_AF=0.7493;AFR_AF=0.5439;EUR_AF=0.6402;SAS_AF=0.7556;AA=G|||;VT=SNP
13	73846446	rs9573149	G	T	100	PASS	AC=2491;AF=0.497404;AN=5008;NS=2504;DP=17695;EAS_AF=0.5774;AMR_AF=0.5187;AFR_AF=0.4153;EUR_AF=0.4334;SAS_AF=0.5767;AA=G|||;VT=SNP
13	73846676	rs1998985	A	G	100	PASS	AC=2370;AF=0.473243;AN=5008;NS=2504;DP=15748;EAS_AF=0.5982;AMR_AF=0.5;AFR_AF=0.354;EUR_AF=0.4115;SAS_AF=0.5501;AA=A|||;VT=SNP
13	73846692	rs1998984	A	G	100	PASS	AC=2379;AF=0.47504;AN=5008;NS=2504;DP=15740;EAS_AF=0.5992;AMR_AF=0.5;AFR_AF=0.3578;EUR_AF=0.4115;SAS_AF=0.5532;AA=A|||;VT=SNP
13	73846753	rs9543302	T	C	100	PASS	AC=889;AF=0.177516;AN=5008;NS=2504;DP=16692;EAS_AF=0.2024;AMR_AF=0.2061;AFR_AF=0.1377;EUR_AF=0.1958;SAS_AF=0.1667;AA=T|||;VT=SNP
13	73846912	rs9543303	A	G	100	PASS	AC=959;AF=0.191494;AN=5008;NS=2504;DP=16861;EAS_AF=0.2004;AMR_AF=0.2118;AFR_AF=0.1914;EUR_AF=0.1988;SAS_AF=0.1605;AA=A|||;VT=SNP
13	73847514	rs7998062	A	G	100	PASS	AC=1787;AF=0.356829;AN=5008;NS=2504;DP=18564;EAS_AF=0.1706;AMR_AF=0.3271;AFR_AF=0.441;EUR_AF=0.4642;SAS_AF=0.3456;AA=a|||;VT=SNP
13	73848003	rs1410105	G	A	100	PASS	AC=375;AF=0.0748802;AN=5008;NS=2504;DP=18263;EAS_AF=0.005;AMR_AF=0.1671;AFR_AF=0.0083;EUR_AF=0.1899;SAS_AF=0.0532;AA=G|||;VT=SNP
13	73848013	rs1410104	C	T	100	PASS	AC=1388;AF=0.277157;AN=5008;NS=2504;DP=18204;EAS_AF=0.1002;AMR_AF=0.2666;AFR_AF=0.4508;EUR_AF=0.3022;SAS_AF=0.2065;AA=C|||;VT=SNP
13	73848255	rs9543304	G	T	100	PASS	AC=755;AF=0.150759;AN=5008;NS=2504;DP=18245;EAS_AF=0.0149;AMR_AF=0.2075;AFR_AF=0.1778;EUR_AF=0.2654;SAS_AF=0.0961;AA=G|||;VT=SNP
13	73848463	rs9592900	G	A	100	PASS	AC=1392;AF=0.277955;AN=5008;NS=2504;DP=14633;EAS_AF=0.1002;AMR_AF=0.2666;AFR_AF=0.4508;EUR_AF=0.3042;SAS_AF=0.2086;AA=G|||;VT=SNP
13	73849129	rs117291283	G	A	100	PASS	AC=50;AF=0.00998403;AN=5008;NS=2504;DP=15836;EAS_AF=0.0188;AMR_AF=0.0058;AFR_AF=0.0121;EUR_AF=0.006;SAS_AF=0.0051;AA=G|||;VT=SNP
13	73849490	rs78531168	A	G	100	PASS	AC=53;AF=0.0105831;AN=5008;NS=2504;DP=15383;EAS_AF=0.0466;AMR_AF=0.0014;AFR_AF=0;EUR_AF=0.004;SAS_AF=0.001;AA=A|||;VT=SNP
13	73849986	rs7989606	G	A	100	PASS	AC=605;AF=0.120807;AN=5008;NS=2504;DP=18801;EAS_AF=0.0506;AMR_AF=0.1081;AFR_AF=0.112;EUR_AF=0.2018;SAS_AF=0.1309;AA=G|||;VT=SNP
13	73850334	rs1928634	G	T	100	PASS	AC=598;AF=0.119409;AN=5008;NS=2504;DP=18751;EAS_AF=0.0506;AMR_AF=0.1081;AFR_AF=0.1059;EUR_AF=0.2028;SAS_AF=0.1309;AA=G|||;VT=SNP
13	73850370	rs79725260	T	C	100	PASS	AC=16;AF=0.00319489;AN=5008;NS=2504;DP=18809;EAS_AF=0.0159;AMR_AF=0;AFR_AF=0;EUR_AF=0;SAS_AF=0;AA=T|||;VT=SNP
13	73850892	rs9564960	T	G	100	PASS	AC=208;AF=0.0415335;AN=5008;NS=2504;DP=19363;EAS_AF=0.0933;AMR_AF=0.0202;AFR_AF=0.0068;EUR_AF=0.0487;SAS_AF=0.0429;AA=T|||;VT=SNP
13	73850894	rs9573150	C	T	100	PASS	AC=677;AF=0.135184;AN=5008;NS=2504;DP=19405;EAS_AF=0.3403;AMR_AF=0.1441;AFR_AF=0.0144;EUR_AF=0.0895;SAS_AF=0.1278;AA=C|||;VT=SNP
13	73850989	rs7332303	C	T	100	PASS	AC=3840;AF=0.766773;AN=5008;NS=2504;DP=18401;EAS_AF=0.6587;AMR_AF=0.8156;AFR_AF=0.6422;EUR_AF=0.9056;SAS_AF=0.8691;AA=T|||;VT=SNP
13	73851266	rs9600112	C	G	100	PASS	AC=1045;AF=0.208666;AN=5008;NS=2504;DP=17191;EAS_AF=0.0764;AMR_AF=0.2161;AFR_AF=0.3132;EUR_AF=0.2664;SAS_AF=0.1391;AA=C|||;VT=SNP
13	73851647	rs9573152	T	G	100	PASS	AC=625;AF=0.1248;AN=5008;NS=2504;DP=18678;EAS_AF=0.0506;AMR_AF=0.1081;AFR_AF=0.1263;EUR_AF=0.2018;SAS_AF=0.1319;AA=T|||;VT=SNP
13	73851888	rs4885084	T	C	100	PASS	AC=3232;AF=0.645367;AN=5008;NS=2504;DP=18464;EAS_AF=0.6151;AMR_AF=0.7061;AFR_AF=0.5234;EUR_AF=0.7038;SAS_AF=0.7382;AA=C|||;VT=SNP
13	73852183	rs9573153	C	A	100	PASS	AC=624;AF=0.124601;AN=5008;NS=2504;DP=18808;EAS_AF=0.0506;AMR_AF=0.1095;AFR_AF=0.1256;EUR_AF=0.2018;SAS_AF=0.1309;AA=C|||;VT=SNP
13	73852564	rs1576081	G	A	100	PASS	AC=3853;AF=0.769369;AN=5008;NS=2504;DP=17940;EAS_AF=0.6627;AMR_AF=0.8156;AFR_AF=0.649;EUR_AF=0.9056;SAS_AF=0.8691;AA=A|||;VT=SNP
13	73853074	rs9543305	A	C	100	PASS	AC=2889;AF=0.576877;AN=5008;NS=2504;DP=20284;EAS_AF=0.5883;AMR_AF=0.6599;AFR_AF=0.3858;EUR_AF=0.669;SAS_AF=0.6697;AA=A|||;VT=SNP
13	73853191	rs61967089	C	T	100	PASS	AC=597;AF=0.119209;AN=5008;NS=2504;DP=17917;EAS_AF=0.0506;AMR_AF=0.1081;AFR_AF=0.1059;EUR_AF=0.2018;SAS_AF=0.1309;AA=C|||;VT=SNP
13	73853293	rs115341809	C	T	100	PASS	AC=254;AF=0.0507188;AN=5008;NS=2504;DP=17429;EAS_AF=0.0248;AMR_AF=0.0331;AFR_AF=0.0794;EUR_AF=0.0338;SAS_AF=0.0685;AA=C|||;VT=SNP
13	73853301	rs7987880	T	G	100	PASS	AC=3863;AF=0.771366;AN=5008;NS=2504;DP=17543;EAS_AF=0.6627;AMR_AF=0.8156;AFR_AF=0.6566;EUR_AF=0.9056;SAS_AF=0.8691;AA=G|||;VT=SNP
13	73853762	rs9543306	C	A	100	PASS	AC=3857;AF=0.770168;AN=5008;NS=2504;DP=14058;EAS_AF=0.6647;AMR_AF=0.8156;AFR_AF=0.6566;EUR_AF=0.8986;SAS_AF=0.8681;AA=A|||;VT=SNP
13	73853961	rs74874890	G	C	100	PASS	AC=254;AF=0.0507188;AN=5008;NS=2504;DP=17131;EAS_AF=0.0248;AMR_AF=0.0331;AFR_AF=0.0794;EUR_AF=0.0338;SAS_AF=0.0685;AA=G|||;VT=SNP
13	73854184	rs9543307	T	G	100	PASS	AC=3232;AF=0.645367;AN=5008;NS=2504;DP=16590;EAS_AF=0.6151;AMR_AF=0.7061;AFR_AF=0.5234;EUR_AF=0.7048;SAS_AF=0.7372;AA=G|||;VT=SNP
13	73854666	rs7998315	G	A	100	PASS	AC=1060;AF=0.211661;AN=5008;NS=2504;DP=15699;EAS_AF=0.0764;AMR_AF=0.219;AFR_AF=0.323;EUR_AF=0.2664;SAS_AF=0.1391;AA=G|||;VT=SNP
13	73854785	rs78346045	G	A	100	PASS	AC=254;AF=0.0507188;AN=5008;NS=2504;DP=16282;EAS_AF=0.0248;AMR_AF=0.0331;AFR_AF=0.0794;EUR_AF=0.0338;SAS_AF=0.0685;AA=G|||;VT=SNP
13	73855563	rs73224443	C	T	100	PASS	AC=822;AF=0.164137;AN=5008;NS=2504;DP=16560;EAS_AF=0.3353;AMR_AF=0.1599;AFR_AF=0.1135;EUR_AF=0.0964;SAS_AF=0.1288;AA=C|||;VT=SNP
13	73856348	rs2025861	T	A	100	PASS	AC=1912;AF=0.381789;AN=5008;NS=2504;DP=20339;EAS_AF=0.4117;AMR_AF=0.3761;AFR_AF=0.4614;EUR_AF=0.3618;SAS_AF=0.2679;AA=T|||;VT=SNP
13	73856565	rs79841998	C	T	100	PASS	AC=252;AF=0.0503195;AN=5008;NS=2504;DP=22689;EAS_AF=0.0238;AMR_AF=0.0346;AFR_AF=0.0779;EUR_AF=0.0338;SAS_AF=0.0685;AA=c|||;VT=SNP
13	73856789	rs6650351	C	T	100	PASS	AC=306;AF=0.0611022;AN=5008;NS=2504;DP=19620;EAS_AF=0.0615;AMR_AF=0.013;AFR_AF=0.1445;EUR_AF=0.002;SAS_AF=0.0429;AA=C|||;VT=SNP
13	73857709	rs9543309	T	G	100	PASS	AC=1134;AF=0.226438;AN=5008;NS=2504;DP=20323;EAS_AF=0.0645;AMR_AF=0.2248;AFR_AF=0.3313;EUR_AF=0.2873;SAS_AF=0.1902;AA=T|||;VT=SNP
13	73857724	rs4883927	G	A	100	PASS	AC=1731;AF=0.345647;AN=5008;NS=2504;DP=20215;EAS_AF=0.5198;AMR_AF=0.4337;AFR_AF=0.0401;EUR_AF=0.3827;SAS_AF=0.4785;AA=G|||;VT=SNP
13	73858040	rs7320789	G	A	100	PASS	AC=526;AF=0.105032;AN=5008;NS=2504;DP=17019;EAS_AF=0.0139;AMR_AF=0.1182;AFR_AF=0.1747;EUR_AF=0.1431;SAS_AF=0.0562;AA=G|||;VT=SNP
13	73858199	rs79712162	G	A	100	PASS	AC=245;AF=0.0489217;AN=5008;NS=2504;DP=20868;EAS_AF=0.0248;AMR_AF=0.0331;AFR_AF=0.0726;EUR_AF=0.0338;SAS_AF=0.0685;AA=G|||;VT=SNP
13	73858528	rs147504146	C	T	100	PASS	AC=22;AF=0.00439297;AN=5008;NS=2504;DP=19523;EAS_AF=0.0218;AMR_AF=0;AFR_AF=0;EUR_AF=0;SAS_AF=0;AA=C|||;VT=SNP
13	73858562	rs9634724	A	G	100	PASS	AC=464;AF=0.0926518;AN=5008;NS=2504;DP=19478;EAS_AF=0.0486;AMR_AF=0.098;AFR_AF=0.0136;EUR_AF=0.2018;SAS_AF=0.1288;AA=A|||;VT=SNP
13	73858568	rs6562756	A	G	100	PASS	AC=4075;AF=0.813698;AN=5008;NS=2504;DP=19429;EAS_AF=0.9474;AMR_AF=0.8674;AFR_AF=0.6581;EUR_AF=0.7942;SAS_AF=0.8681;AA=A|||;VT=SNP
13	73859084	rs140075676	C	T	100	PASS	AC=245;AF=0.0489217;AN=5008;NS=2504;DP=2193;EAS_AF=0.0248;AMR_AF=0.0331;AFR_AF=0.0726;EUR_AF=0.0338;SAS_AF=0.0685;AA=C|||;VT=SNP
13	73859087	rs4885086	G	A	100	PASS	AC=1729;AF=0.345248;AN=5008;NS=2504;DP=2767;EAS_AF=0.5188;AMR_AF=0.4337;AFR_AF=0.0401;EUR_AF=0.3817;SAS_AF=0.4785;AA=g|||;VT=SNP
13	73859124	rs9573154	G	A	100	PASS	AC=618;AF=0.123403;AN=5008;NS=2504;DP=8924;EAS_AF=0.0516;AMR_AF=0.1081;AFR_AF=0.1225;EUR_AF=0.2018;SAS_AF=0.1288;AA=G|||;VT=SNP
13	73859365	rs9564961	A	G	100	PASS	AC=592;AF=0.118211;AN=5008;NS=2504;DP=14564;EAS_AF=0.0516;AMR_AF=0.1066;AFR_AF=0.1036;EUR_AF=0.2018;SAS_AF=0.1288;AA=A|||;VT=SNP
13	73859958	rs9543310	G	A	100	PASS	AC=1135;AF=0.226637;AN=5008;NS=2504;DP=16114;EAS_AF=0.0645;AMR_AF=0.2262;AFR_AF=0.3306;EUR_AF=0.2883;SAS_AF=0.1902;AA=G|||;VT=SNP
13	73860066	rs9543311	C	T	100	PASS	AC=4064;AF=0.811502;AN=5008;NS=2504;DP=17553;EAS_AF=0.9494;AMR_AF=0.8674;AFR_AF=0.6505;EUR_AF=0.7932;SAS_AF=0.8661;AA=T|||;VT=SNP
13	73860142	rs61957441	C	T	100	PASS	AC=592;AF=0.118211;AN=5008;NS=2504;DP=17704;EAS_AF=0.0516;AMR_AF=0.1066;AFR_AF=0.1036;EUR_AF=0.2018;SAS_AF=0.1288;AA=C|||;VT=SNP
13	73860401	rs12867325	G	A	100	PASS	AC=4068;AF=0.8123;AN=5008;NS=2504;DP=14580;EAS_AF=0.9484;AMR_AF=0.8674;AFR_AF=0.652;EUR_AF=0.7942;SAS_AF=0.8681;AA=A|||;VT=SNP
13	73860560	rs9564962	A	G	100	PASS	AC=4067;AF=0.812101;AN=5008;NS=2504;DP=17063;EAS_AF=0.9484;AMR_AF=0.8674;AFR_AF=0.6513;EUR_AF=0.7942;SAS_AF=0.8681;AA=G|||;VT=SNP
13	73860795	rs9564963	A	G	100	PASS	AC=4067;AF=0.812101;AN=5008;NS=2504;DP=19095;EAS_AF=0.9484;AMR_AF=0.8674;AFR_AF=0.6513;EUR_AF=0.7942;SAS_AF=0.8681;AA=G|||;VT=SNP
13	73860980	rs113258189	C	T	100	PASS	AC=510;AF=0.101837;AN=5008;NS=2504;DP=17208;EAS_AF=0.0327;AMR_AF=0.1801;AFR_AF=0.1884;EUR_AF=0.0348;SAS_AF=0.0695;AA=c|||;VT=SNP
13	73862066	rs11619403	C	T	100	PASS	AC=622;AF=0.124201;AN=5008;NS=2504;DP=17423;EAS_AF=0.0516;AMR_AF=0.1081;AFR_AF=0.1256;EUR_AF=0.2018;SAS_AF=0.1288;AA=C|||;VT=SNP
13	73862693	rs6562757	G	A	100	PASS	AC=1132;AF=0.226038;AN=5008;NS=2504;DP=18482;EAS_AF=0.0645;AMR_AF=0.2248;AFR_AF=0.3298;EUR_AF=0.2873;SAS_AF=0.1902;AA=G|||;VT=SNP
13	73863096	rs7330349	G	C	100	PASS	AC=1133;AF=0.226238;AN=5008;NS=2504;DP=19258;EAS_AF=0.0635;AMR_AF=0.2248;AFR_AF=0.3313;EUR_AF=0.2873;SAS_AF=0.1902;AA=G|||;VT=SNP
13	73863802	rs11838824	T	C	100	PASS	AC=626;AF=0.125;AN=5008;NS=2504;DP=17107;EAS_AF=0.0516;AMR_AF=0.1081;AFR_AF=0.1286;EUR_AF=0.2018;SAS_AF=0.1288;AA=C|||;VT=SNP
13	73863884	rs61957442	C	T	100	PASS	AC=622;AF=0.124201;AN=5008;NS=2504;DP=17645;EAS_AF=0.0516;AMR_AF=0.1081;AFR_AF=0.1256;EUR_AF=0.2018;SAS_AF=0.1288;AA=C|||;VT=SNP
13	73864306	rs2325503	A	T	100	PASS	AC=3686;AF=0.736022;AN=5008;NS=2504;DP=18623;EAS_AF=0.9236;AMR_AF=0.817;AFR_AF=0.4871;EUR_AF=0.7584;SAS_AF=0.7986;AA=A|||;VT=SNP
13	73864819	rs74593946	G	T	100	PASS	AC=208;AF=0.0415335;AN=5008;NS=2504;DP=18312;EAS_AF=0.0476;AMR_AF=0.0101;AFR_AF=0.084;EUR_AF=0.001;SAS_AF=0.0419;AA=G|||;VT=SNP
13	73865294	rs9573155	A	G	100	PASS	AC=629;AF=0.125599;AN=5008;NS=2504;DP=18988;EAS_AF=0.0516;AMR_AF=0.1081;AFR_AF=0.1309;EUR_AF=0.2018;SAS_AF=0.1288;AA=G|||;VT=SNP
13	73866061	rs8002624	T	C	100	PASS	AC=598;AF=0.119409;AN=5008;NS=2504;DP=16978;EAS_AF=0.0516;AMR_AF=0.1066;AFR_AF=0.1082;EUR_AF=0.2018;SAS_AF=0.1288;AA=T|||;VT=SNP
13	73866232	rs61957444	A	G	100	PASS	AC=629;AF=0.125599;AN=5008;NS=2504;DP=18015;EAS_AF=0.0516;AMR_AF=0.1095;AFR_AF=0.1286;EUR_AF=0.2038;SAS_AF=0.1288;AA=G|||;VT=SNP
13	73866409	rs11838509	G	C	100	PASS	AC=626;AF=0.125;AN=5008;NS=2504;DP=16814;EAS_AF=0.0516;AMR_AF=0.1081;AFR_AF=0.1286;EUR_AF=0.2018;SAS_AF=0.1288;AA=C|||;VT=SNP
13	73866621	rs11838515	C	T	100	PASS	AC=598;AF=0.119409;AN=5008;NS=2504;DP=18251;EAS_AF=0.0516;AMR_AF=0.1066;AFR_AF=0.1082;EUR_AF=0.2018;SAS_AF=0.1288;AA=C|||;VT=SNP
13	73866744	rs11838548	G	A	100	PASS	AC=622;AF=0.124201;AN=5008;NS=2504;DP=18607;EAS_AF=0.0516;AMR_AF=0.1081;AFR_AF=0.1256;EUR_AF=0.2018;SAS_AF=0.1288;AA=A|||;VT=SNP
13	73866812	rs2031991	C	T	100	PASS	AC=673;AF=0.134385;AN=5008;NS=2504;DP=17519;EAS_AF=0.3393;AMR_AF=0.1455;AFR_AF=0.0098;EUR_AF=0.0885;SAS_AF=0.1309;AA=C|||;VT=SNP
13	73867046	rs78731601	T	C	100	PASS	AC=243;AF=0.0485224;AN=5008;NS=2504;DP=17631;EAS_AF=0.0258;AMR_AF=0.0331;AFR_AF=0.0696;EUR_AF=0.0338;SAS_AF=0.0695;AA=T|||;VT=SNP
13	73867840	rs9573156	T	A	100	PASS	AC=1025;AF=0.204673;AN=5008;NS=2504;DP=19007;EAS_AF=0.379;AMR_AF=0.2133;AFR_AF=0.0053;EUR_AF=0.1879;SAS_AF=0.3057;AA=T|||;VT=SNP
13	73867900	rs145481070	C	T	100	PASS	AC=18;AF=0.00359425;AN=5008;NS=2504;DP=18849;EAS_AF=0.0149;AMR_AF=0.0014;AFR_AF=0;EUR_AF=0.002;SAS_AF=0;AA=C|||;VT=SNP
13	73868397	rs73224446	T	A	100	PASS	AC=838;AF=0.167332;AN=5008;NS=2504;DP=18626;EAS_AF=0.3393;AMR_AF=0.1599;AFR_AF=0.1271;EUR_AF=0.0885;SAS_AF=0.1309;AA=T|||;VT=SNP
13	73868905	rs115506246	C	T	100	PASS	AC=592;AF=0.118211;AN=5008;NS=2504;DP=12027;EAS_AF=0.0516;AMR_AF=0.1066;AFR_AF=0.1036;EUR_AF=0.2018;SAS_AF=0.1288;AA=C|||;VT=SNP
13	73869267	rs952707	G	A	100	PASS	AC=832;AF=0.166134;AN=5008;NS=2504;DP=13654;EAS_AF=0.3442;AMR_AF=0.1599;AFR_AF=0.118;EUR_AF=0.0895;SAS_AF=0.1309;AA=G|||;VT=SNP
13	73869502	rs9564964	T	C	100	PASS	AC=719;AF=0.14357;AN=5008;NS=2504;DP=15699;EAS_AF=0.0516;AMR_AF=0.1225;AFR_AF=0.1899;EUR_AF=0.2038;SAS_AF=0.1288;AA=C|||;VT=SNP
13	73870077	rs61957445	C	G	100	PASS	AC=694;AF=0.138578;AN=5008;NS=2504;DP=16777;EAS_AF=0.0516;AMR_AF=0.121;AFR_AF=0.1717;EUR_AF=0.2038;SAS_AF=0.1288;AA=C|||;VT=SNP
13	73870199	rs61957446	C	T	100	PASS	AC=594;AF=0.11861;AN=5008;NS=2504;DP=11403;EAS_AF=0.0516;AMR_AF=0.1066;AFR_AF=0.1051;EUR_AF=0.2018;SAS_AF=0.1288;AA=C|||;VT=SNP
13	73870764	rs9573157	G	A	100	PASS	AC=1706;AF=0.340655;AN=5008;NS=2504;DP=13507;EAS_AF=0.505;AMR_AF=0.428;AFR_AF=0.0386;EUR_AF=0.3797;SAS_AF=0.4775;AA=G|||;VT=SNP
13	73871586	rs7993905	G	A	100	PASS	AC=689;AF=0.13758;AN=5008;NS=2504;DP=20169;EAS_AF=0.0516;AMR_AF=0.121;AFR_AF=0.1679;EUR_AF=0.2038;SAS_AF=0.1288;AA=g|||;VT=SNP
13	73871666	rs7995124	T	C	100	PASS	AC=717;AF=0.143171;AN=5008;NS=2504;DP=19349;EAS_AF=0.0516;AMR_AF=0.1225;AFR_AF=0.1891;EUR_AF=0.2038;SAS_AF=0.1278;AA=c|||;VT=SNP
13	73872238	rs9573158	A	G	100	PASS	AC=721;AF=0.14397;AN=5008;NS=2504;DP=19486;EAS_AF=0.0516;AMR_AF=0.1225;AFR_AF=0.1914;EUR_AF=0.2038;SAS_AF=0.1288;AA=G|||;VT=SNP
13	73872614	rs9573159	G	A	100	PASS	AC=722;AF=0.144169;AN=5008;NS=2504;DP=18052;EAS_AF=0.0516;AMR_AF=0.1225;AFR_AF=0.1921;EUR_AF=0.2038;SAS_AF=0.1288;AA=A|||;VT=SNP
13	73873874	rs4883929	G	A	100	PASS	AC=4064;AF=0.811502;AN=5008;NS=2504;DP=20649;EAS_AF=0.9643;AMR_AF=0.8559;AFR_AF=0.6445;EUR_AF=0.7932;SAS_AF=0.8671;AA=G|||;VT=SNP
13	73874376	rs4885088	T	C	100	PASS	AC=2543;AF=0.507788;AN=5008;NS=2504;DP=19144;EAS_AF=0.8165;AMR_AF=0.6398;AFR_AF=0.0908;EUR_AF=0.5427;SAS_AF=0.6237;AA=T|||;VT=SNP
13	73875665	rs138539587	G	A	100	PASS	AC=197;AF=0.0393371;AN=5008;NS=2504;DP=13065;EAS_AF=0.0843;AMR_AF=0.0202;AFR_AF=0.0053;EUR_AF=0.0487;SAS_AF=0.0429;AA=g|||;VT=SNP
13	73876055	rs840421	C	T	100	PASS	AC=1912;AF=0.381789;AN=5008;NS=2504;DP=19652;EAS_AF=0.4524;AMR_AF=0.3285;AFR_AF=0.4637;EUR_AF=0.33;SAS_AF=0.2894;AA=T|||;VT=SNP
13	73876402	rs840420	G	A	100	PASS	AC=1882;AF=0.375799;AN=5008;NS=2504;DP=19886;EAS_AF=0.4524;AMR_AF=0.3228;AFR_AF=0.444;EUR_AF=0.33;SAS_AF=0.2894;AA=G|||;VT=SNP
13	73876619	rs840419	G	A	100	PASS	AC=1882;AF=0.375799;AN=5008;NS=2504;DP=19680;EAS_AF=0.4524;AMR_AF=0.3228;AFR_AF=0.444;EUR_AF=0.33;SAS_AF=0.2894;AA=G|||;VT=SNP
13	73876721	rs117374212	C	T	100	PASS	AC=33;AF=0.00658946;AN=5008;NS=2504;DP=18908;EAS_AF=0.0308;AMR_AF=0;AFR_AF=0.0008;EUR_AF=0;SAS_AF=0.001;AA=C|||;VT=SNP
13	73876863	rs17090039	A	T	100	PASS	AC=940;AF=0.1877;AN=5008;NS=2504;DP=18225;EAS_AF=0.3512;AMR_AF=0.1556;AFR_AF=0.1626;EUR_AF=0.0905;SAS_AF=0.1759;AA=A|||;VT=SNP
13	73877302	rs840418	A	G	100	PASS	AC=4077;AF=0.814097;AN=5008;NS=2504;DP=19256;EAS_AF=0.9732;AMR_AF=0.8617;AFR_AF=0.5038;EUR_AF=0.9165;SAS_AF=0.9305;AA=A|||;VT=SNP
13	73877578	rs35584367	G	A	100	PASS	AC=685;AF=0.136781;AN=5008;NS=2504;DP=17660;EAS_AF=0.0268;AMR_AF=0.1167;AFR_AF=0.326;EUR_AF=0.0795;SAS_AF=0.0675;AA=G|||;VT=SNP
13	73877638	rs840417	T	G	100	PASS	AC=4076;AF=0.813898;AN=5008;NS=2504;DP=15300;EAS_AF=0.9732;AMR_AF=0.8617;AFR_AF=0.5038;EUR_AF=0.9165;SAS_AF=0.9294;AA=G|||;VT=SNP
13	73877753	rs34558539	T	C	100	PASS	AC=681;AF=0.135982;AN=5008;NS=2504;DP=17693;EAS_AF=0.0268;AMR_AF=0.1167;AFR_AF=0.323;EUR_AF=0.0795;SAS_AF=0.0675;AA=T|||;VT=SNP
13	73877899	rs840416	G	A	100	PASS	AC=943;AF=0.188299;AN=5008;NS=2504;DP=21137;EAS_AF=0.1032;AMR_AF=0.1671;AFR_AF=0.2806;EUR_AF=0.2396;SAS_AF=0.1135;AA=G|||;VT=SNP
13	73877945	rs116876062	C	T	100	PASS	AC=20;AF=0.00399361;AN=5008;NS=2504;DP=21219;EAS_AF=0.0188;AMR_AF=0.0014;AFR_AF=0;EUR_AF=0;SAS_AF=0;AA=C|||;VT=SNP
13	73878676	rs9318155	C	A	100	PASS	AC=2176;AF=0.434505;AN=5008;NS=2504;DP=19483;EAS_AF=0.5179;AMR_AF=0.536;AFR_AF=0.0499;EUR_AF=0.5865;SAS_AF=0.6401;AA=C|||;VT=SNP
13	73878790	rs58713924	G	A	100	PASS	AC=436;AF=0.0870607;AN=5008;NS=2504;DP=19262;EAS_AF=0.0347;AMR_AF=0.0749;AFR_AF=0.1573;EUR_AF=0.0944;SAS_AF=0.047;AA=G|||;VT=SNP
13	73878917	rs9318156	C	T	100	PASS	AC=2173;AF=0.433906;AN=5008;NS=2504;DP=19987;EAS_AF=0.5179;AMR_AF=0.536;AFR_AF=0.0492;EUR_AF=0.5845;SAS_AF=0.6401;AA=C|||;VT=SNP
13	73879284	rs34396821	G	C	100	PASS	AC=456;AF=0.0910543;AN=5008;NS=2504;DP=18579;EAS_AF=0.0268;AMR_AF=0.0937;AFR_AF=0.1664;EUR_AF=0.0775;SAS_AF=0.0675;AA=G|||;VT=SNP
13	73879816	rs9318158	C	A	100	PASS	AC=938;AF=0.1873;AN=5008;NS=2504;DP=13871;EAS_AF=0.1032;AMR_AF=0.1671;AFR_AF=0.2769;EUR_AF=0.2396;SAS_AF=0.1135;AA=C|||;VT=SNP
13	73880185	rs77089092	C	T	100	PASS	AC=511;AF=0.102037;AN=5008;NS=2504;DP=14759;EAS_AF=0.2649;AMR_AF=0.1398;AFR_AF=0.0023;EUR_AF=0.0159;SAS_AF=0.1309;AA=c|||;VT=SNP
13	73880195	rs75458230	T	C	100	PASS	AC=941;AF=0.187899;AN=5008;NS=2504;DP=14598;EAS_AF=0.3522;AMR_AF=0.1556;AFR_AF=0.1626;EUR_AF=0.0905;SAS_AF=0.1759;AA=T|||;VT=SNP
13	73880383	rs17090043	A	T	100	PASS	AC=575;AF=0.114816;AN=5008;NS=2504;DP=19097;EAS_AF=0.0268;AMR_AF=0.1138;AFR_AF=0.2443;EUR_AF=0.0795;SAS_AF=0.0675;AA=A|||;VT=SNP
13	73881217	rs4885089	C	T	100	PASS	AC=2175;AF=0.434305;AN=5008;NS=2504;DP=18831;EAS_AF=0.5179;AMR_AF=0.536;AFR_AF=0.0492;EUR_AF=0.5865;SAS_AF=0.6401;AA=C|||;VT=SNP
13	73882313	rs9573160	G	A	100	PASS	AC=2176;AF=0.434505;AN=5008;NS=2504;DP=17254;EAS_AF=0.5188;AMR_AF=0.536;AFR_AF=0.0492;EUR_AF=0.5865;SAS_AF=0.6401;AA=G|||;VT=SNP
13	73882759	rs957516	C	T	100	PASS	AC=938;AF=0.1873;AN=5008;NS=2504;DP=14436;EAS_AF=0.3502;AMR_AF=0.1556;AFR_AF=0.1634;EUR_AF=0.0885;SAS_AF=0.1759;AA=C|||;VT=SNP
13	73882773	rs2183348	T	G	100	PASS	AC=289;AF=0.0577077;AN=5008;NS=2504;DP=14138;EAS_AF=0.2202;AMR_AF=0.0778;AFR_AF=0.0023;EUR_AF=0;SAS_AF=0.0102;AA=T|||;VT=SNP
13	73883426	rs1411328	A	G	100	PASS	AC=2166;AF=0.432508;AN=5008;NS=2504;DP=20291;EAS_AF=0.5198;AMR_AF=0.5346;AFR_AF=0.0401;EUR_AF=0.5885;SAS_AF=0.6401;AA=A|||;VT=SNP
13	73883884	rs1475542	C	A	100	PASS	AC=939;AF=0.1875;AN=5008;NS=2504;DP=20449;EAS_AF=0.3512;AMR_AF=0.1556;AFR_AF=0.1634;EUR_AF=0.0885;SAS_AF=0.1759;AA=C|||;VT=SNP
13	73884316	rs9543315	G	A	100	PASS	AC=2176;AF=0.434505;AN=5008;NS=2504;DP=15785;EAS_AF=0.5169;AMR_AF=0.536;AFR_AF=0.0492;EUR_AF=0.5885;SAS_AF=0.6401;AA=g|||;VT=SNP
13	73885506	rs79486810	G	A	100	PASS	AC=67;AF=0.0133786;AN=5008;NS=2504;DP=17105;EAS_AF=0.0357;AMR_AF=0.0432;AFR_AF=0;EUR_AF=0;SAS_AF=0.001;AA=G|||;VT=SNP
13	73885597	rs61958774	G	A	100	PASS	AC=341;AF=0.0680911;AN=5008;NS=2504;DP=15789;EAS_AF=0.0337;AMR_AF=0.072;AFR_AF=0.0885;EUR_AF=0.0944;SAS_AF=0.046;AA=g|||;VT=SNP
13	73885609	rs9543316	A	C	100	PASS	AC=590;AF=0.117812;AN=5008;NS=2504;DP=16060;EAS_AF=0.0685;AMR_AF=0.0951;AFR_AF=0.1846;EUR_AF=0.1451;SAS_AF=0.0665;AA=A|||;VT=SNP
13	73886705	rs9573161	C	T	100	PASS	AC=2176;AF=0.434505;AN=5008;NS=2504;DP=19628;EAS_AF=0.5169;AMR_AF=0.536;AFR_AF=0.0492;EUR_AF=0.5885;SAS_AF=0.6401;AA=C|||;VT=SNP
13	73887015	rs112893742	C	A	100	PASS	AC=194;AF=0.038738;AN=5008;NS=2504;DP=16158;EAS_AF=0.0843;AMR_AF=0.0202;AFR_AF=0.0053;EUR_AF=0.0467;SAS_AF=0.0419;AA=C|||;VT=SNP
13	73887111	rs4885090	T	C	100	PASS	AC=4072;AF=0.813099;AN=5008;NS=2504;DP=17275;EAS_AF=0.9732;AMR_AF=0.8602;AFR_AF=0.5015;EUR_AF=0.9165;SAS_AF=0.9294;AA=C|||;VT=SNP
13	73887286	rs1330077	C	G	100	PASS	AC=4072;AF=0.813099;AN=5008;NS=2504;DP=15593;EAS_AF=0.9732;AMR_AF=0.8602;AFR_AF=0.5015;EUR_AF=0.9165;SAS_AF=0.9294;AA=C|||;VT=SNP
13	73887394	rs9530182	T	C	100	PASS	AC=2178;AF=0.434904;AN=5008;NS=2504;DP=13849;EAS_AF=0.5188;AMR_AF=0.536;AFR_AF=0.0492;EUR_AF=0.5885;SAS_AF=0.6401;AA=T|||;VT=SNP
13	73887788	rs9530183	T	C	100	PASS	AC=2452;AF=0.489617;AN=5008;NS=2504;DP=14332;EAS_AF=0.4812;AMR_AF=0.4366;AFR_AF=0.6846;EUR_AF=0.4076;SAS_AF=0.3569;AA=C|||;VT=SNP
13	73888058	rs12864897	A	C	100	PASS	AC=572;AF=0.114217;AN=5008;NS=2504;DP=16061;EAS_AF=0.0268;AMR_AF=0.1138;AFR_AF=0.2413;EUR_AF=0.0805;SAS_AF=0.0675;AA=A|||;VT=SNP
13	73888115	rs9543317	C	T	100	PASS	AC=4073;AF=0.813299;AN=5008;NS=2504;DP=17366;EAS_AF=0.9732;AMR_AF=0.8602;AFR_AF=0.5023;EUR_AF=0.9165;SAS_AF=0.9294;AA=C|||;VT=SNP
13	73888796	rs1576456	A	G	100	PASS	AC=4293;AF=0.857228;AN=5008;NS=2504;DP=19676;EAS_AF=0.9633;AMR_AF=0.902;AFR_AF=0.6505;EUR_AF=0.9016;SAS_AF=0.9499;AA=A|||;VT=SNP
13	73889350	rs11840561	A	T	100	PASS	AC=342;AF=0.0682907;AN=5008;NS=2504;DP=20557;EAS_AF=0.0337;AMR_AF=0.072;AFR_AF=0.0885;EUR_AF=0.0944;SAS_AF=0.047;AA=A|||;VT=SNP
13	73889735	rs2325521	T	C	100	PASS	AC=438;AF=0.0874601;AN=5008;NS=2504;DP=17921;EAS_AF=0.2212;AMR_AF=0.1239;AFR_AF=0.0008;EUR_AF=0.0408;SAS_AF=0.089;AA=T|||;VT=SNP
13	73889801	rs2325522	C	T	100	PASS	AC=4073;AF=0.813299;AN=5008;NS=2504;DP=13665;EAS_AF=0.9732;AMR_AF=0.8602;AFR_AF=0.5023;EUR_AF=0.9165;SAS_AF=0.9294;AA=T|||;VT=SNP
13	73889980	rs7333563	G	C	100	PASS	AC=2179;AF=0.435104;AN=5008;NS=2504;DP=14234;EAS_AF=0.5188;AMR_AF=0.536;AFR_AF=0.0499;EUR_AF=0.5885;SAS_AF=0.6401;AA=G|||;VT=SNP
13	73890418	rs73527242	A	G	100	PASS	AC=459;AF=0.0916534;AN=5008;NS=2504;DP=17898;EAS_AF=0.0278;AMR_AF=0.0519;AFR_AF=0.2254;EUR_AF=0.0338;SAS_AF=0.0644;AA=A|||;VT=SNP
13	73890621	rs71431563	A	G	100	PASS	AC=971;AF=0.19389;AN=5008;NS=2504;DP=18947;EAS_AF=0.3552;AMR_AF=0.196;AFR_AF=0.1278;EUR_AF=0.1322;SAS_AF=0.1789;AA=A|||;VT=SNP
13	73890809	rs9543318	T	C	100	PASS	AC=2192;AF=0.4377;AN=5008;NS=2504;DP=18212;EAS_AF=0.5179;AMR_AF=0.536;AFR_AF=0.0628;EUR_AF=0.5865;SAS_AF=0.6391;AA=T|||;VT=SNP
13	73891017	rs7139864	A	C	100	PASS	AC=603;AF=0.120407;AN=5008;NS=2504;DP=16352;EAS_AF=0.0685;AMR_AF=0.0951;AFR_AF=0.1944;EUR_AF=0.1451;SAS_AF=0.0665;AA=A|||;VT=SNP
13	73891737	rs1411327	C	T	100	PASS	AC=2132;AF=0.425719;AN=5008;NS=2504;DP=16835;EAS_AF=0.4563;AMR_AF=0.3876;AFR_AF=0.5582;EUR_AF=0.3757;SAS_AF=0.2935;AA=C|||;VT=SNP
13	73891874	rs1411326	A	G	100	PASS	AC=816;AF=0.162939;AN=5008;NS=2504;DP=6099;EAS_AF=0.3522;AMR_AF=0.1499;AFR_AF=0.0734;EUR_AF=0.0875;SAS_AF=0.1759;AA=A|||;VT=SNP
13	73891902	rs2210077	T	C	100	PASS	AC=886;AF=0.176917;AN=5008;NS=2504;DP=10908;EAS_AF=0.0685;AMR_AF=0.1614;AFR_AF=0.3359;EUR_AF=0.1918;SAS_AF=0.0695;AA=T|||;VT=SNP
13	73892160	rs17090046	C	G	100	PASS	AC=590;AF=0.117812;AN=5008;NS=2504;DP=16940;EAS_AF=0.0685;AMR_AF=0.0937;AFR_AF=0.1846;EUR_AF=0.1461;SAS_AF=0.0665;AA=C|||;VT=SNP
13	73892235	rs913898	G	A	100	PASS	AC=4328;AF=0.864217;AN=5008;NS=2504;DP=17554;EAS_AF=0.9732;AMR_AF=0.9236;AFR_AF=0.6256;EUR_AF=0.9612;SAS_AF=0.9325;AA=A|||;VT=SNP
13	73892459	rs913897	G	A	100	PASS	AC=2143;AF=0.427915;AN=5008;NS=2504;DP=20707;EAS_AF=0.4544;AMR_AF=0.3876;AFR_AF=0.5681;EUR_AF=0.3757;SAS_AF=0.2935;AA=G|||;VT=SNP
13	73892811	rs4885091	T	G	100	PASS	AC=2185;AF=0.436302;AN=5008;NS=2504;DP=20165;EAS_AF=0.5188;AMR_AF=0.536;AFR_AF=0.0575;EUR_AF=0.5855;SAS_AF=0.6391;AA=T|||;VT=SNP
13	73893387	rs61958775	C	T	100	PASS	AC=416;AF=0.0830671;AN=5008;NS=2504;DP=21819;EAS_AF=0.0337;AMR_AF=0.0764;AFR_AF=0.1399;EUR_AF=0.0964;SAS_AF=0.0481;AA=C|||;VT=SNP
13	73893569	rs61958776	T	C	100	PASS	AC=419;AF=0.0836661;AN=5008;NS=2504;DP=19419;EAS_AF=0.0337;AMR_AF=0.0807;AFR_AF=0.1399;EUR_AF=0.0964;SAS_AF=0.0481;AA=C|||;VT=SNP
13	73894226	rs9543320	T	C	100	PASS	AC=1930;AF=0.385383;AN=5008;NS=2504;DP=14143;EAS_AF=0.4563;AMR_AF=0.3631;AFR_AF=0.4206;EUR_AF=0.3728;SAS_AF=0.2935;AA=T|||;VT=SNP
13	73894401	rs2031990	G	T	100	PASS	AC=4330;AF=0.864617;AN=5008;NS=2504;DP=13945;EAS_AF=0.9732;AMR_AF=0.9236;AFR_AF=0.6263;EUR_AF=0.9612;SAS_AF=0.9335;AA=T|||;VT=SNP
13	73895075	rs2210078	G	C	100	PASS	AC=680;AF=0.135783;AN=5008;NS=2504;DP=16409;EAS_AF=0.0685;AMR_AF=0.1052;AFR_AF=0.2103;EUR_AF=0.169;SAS_AF=0.092;AA=G|||;VT=SNP
13	73895304	rs74493307	G	A	100	PASS	AC=189;AF=0.0377396;AN=5008;NS=2504;DP=16632;EAS_AF=0.0456;AMR_AF=0.0461;AFR_AF=0.0182;EUR_AF=0.0437;SAS_AF=0.044;AA=G|||;VT=SNP
13	73895877	rs8002057	T	G	100	PASS	AC=2450;AF=0.489217;AN=5008;NS=2504;DP=15301;EAS_AF=0.5833;AMR_AF=0.5965;AFR_AF=0.0991;EUR_AF=0.6551;SAS_AF=0.6728;AA=T|||;VT=SNP
13	73895967	rs76584449	C	T	100	PASS	AC=622;AF=0.124201;AN=5008;NS=2504;DP=16685;EAS_AF=0.2917;AMR_AF=0.1412;AFR_AF=0.0083;EUR_AF=0.0865;SAS_AF=0.135;AA=C|||;VT=SNP
13	73896221	rs9564966	A	G	100	PASS	AC=2448;AF=0.488818;AN=5008;NS=2504;DP=16644;EAS_AF=0.5823;AMR_AF=0.5951;AFR_AF=0.0991;EUR_AF=0.6551;SAS_AF=0.6728;AA=A|||;VT=SNP
13	73896567	rs9592905	G	A	100	PASS	AC=2094;AF=0.418131;AN=5008;NS=2504;DP=15651;EAS_AF=0.3909;AMR_AF=0.3199;AFR_AF=0.7065;EUR_AF=0.2932;SAS_AF=0.2546;AA=G|||;VT=SNP
13	73896659	rs9543321	T	C	100	PASS	AC=2447;AF=0.488618;AN=5008;NS=2504;DP=16033;EAS_AF=0.5823;AMR_AF=0.5937;AFR_AF=0.0991;EUR_AF=0.6551;SAS_AF=0.6728;AA=T|||;VT=SNP
13	73896860	rs1330076	T	A	100	PASS	AC=4689;AF=0.936302;AN=5008;NS=2504;DP=16172;EAS_AF=0.9772;AMR_AF=0.9611;AFR_AF=0.8245;EUR_AF=0.992;SAS_AF=0.9703;AA=A|||;VT=SNP
13	73897046	rs1330075	T	A	100	PASS	AC=4688;AF=0.936102;AN=5008;NS=2504;DP=19988;EAS_AF=0.9772;AMR_AF=0.9611;AFR_AF=0.8238;EUR_AF=0.992;SAS_AF=0.9703;AA=A|||;VT=SNP
13	73897389	rs9318163	C	T	100	PASS	AC=2094;AF=0.418131;AN=5008;NS=2504;DP=18352;EAS_AF=0.3909;AMR_AF=0.3199;AFR_AF=0.7065;EUR_AF=0.2932;SAS_AF=0.2546;AA=C|||;VT=SNP
13	73897497	rs4885092	G	A	100	PASS	AC=4689;AF=0.936302;AN=5008;NS=2504;DP=16884;EAS_AF=0.9772;AMR_AF=0.9611;AFR_AF=0.8245;EUR_AF=0.992;SAS_AF=0.9703;AA=A|||;VT=SNP
13	73898516	rs9530184	T	A	100	PASS	AC=4542;AF=0.906949;AN=5008;NS=2504;DP=20684;EAS_AF=0.9732;AMR_AF=0.915;AFR_AF=0.8056;EUR_AF=0.9483;SAS_AF=0.9274;AA=A|||;VT=SNP
13	73899318	rs11839647	G	A	100	PASS	AC=475;AF=0.0948482;AN=5008;NS=2504;DP=16687;EAS_AF=0.0317;AMR_AF=0.0548;AFR_AF=0.2262;EUR_AF=0.0547;SAS_AF=0.0521;AA=G|||;VT=SNP
13	73899915	rs79981157	G	A	100	PASS	AC=107;AF=0.0213658;AN=5008;NS=2504;DP=20523;EAS_AF=0.0823;AMR_AF=0.0058;AFR_AF=0.0038;EUR_AF=0.0109;SAS_AF=0.0041;AA=G|||;VT=SNP
13	73900131	rs11843563	C	T	100	PASS	AC=281;AF=0.0561102;AN=5008;NS=2504;DP=19854;EAS_AF=0.0308;AMR_AF=0.0403;AFR_AF=0.1188;EUR_AF=0.0437;SAS_AF=0.0215;AA=C|||;VT=SNP
13	73900231	rs17090047	C	T	100	PASS	AC=428;AF=0.0854633;AN=5008;NS=2504;DP=19887;EAS_AF=0.2073;AMR_AF=0.121;AFR_AF=0.0008;EUR_AF=0.0437;SAS_AF=0.092;AA=C|||;VT=SNP
13	73900605	rs9600114	G	A	100	PASS	AC=757;AF=0.151158;AN=5008;NS=2504;DP=16920;EAS_AF=0.0675;AMR_AF=0.0994;AFR_AF=0.3026;EUR_AF=0.1491;SAS_AF=0.0716;AA=G|||;VT=SNP
13	73901152	rs9564967	A	G	100	PASS	AC=2446;AF=0.488419;AN=5008;NS=2504;DP=16226;EAS_AF=0.5813;AMR_AF=0.5965;AFR_AF=0.1006;EUR_AF=0.6521;SAS_AF=0.6718;AA=A|||;VT=SNP
13	73901905	rs7330393	A	G	100	PASS	AC=2444;AF=0.488019;AN=5008;NS=2504;DP=15754;EAS_AF=0.5804;AMR_AF=0.5965;AFR_AF=0.0998;EUR_AF=0.6521;SAS_AF=0.6718;AA=A|||;VT=SNP
13	73903556	rs7984199	G	A	100	PASS	AC=4536;AF=0.905751;AN=5008;NS=2504;DP=16926;EAS_AF=0.9712;AMR_AF=0.915;AFR_AF=0.8026;EUR_AF=0.9483;SAS_AF=0.9274;AA=A|||;VT=SNP
13	73903773	rs7985519	T	C	100	PASS	AC=4702;AF=0.938898;AN=5008;NS=2504;DP=18223;EAS_AF=0.9752;AMR_AF=0.9611;AFR_AF=0.8359;EUR_AF=0.992;SAS_AF=0.9703;AA=C|||;VT=SNP
13	73904230	rs287553	G	A	100	PASS	AC=2110;AF=0.421326;AN=5008;NS=2504;DP=18770;EAS_AF=0.3909;AMR_AF=0.3184;AFR_AF=0.7126;EUR_AF=0.2972;SAS_AF=0.2597;AA=G|||;VT=SNP
13	73904270	rs79402859	T	A	100	PASS	AC=282;AF=0.0563099;AN=5008;NS=2504;DP=18091;EAS_AF=0.0308;AMR_AF=0.0403;AFR_AF=0.1195;EUR_AF=0.0437;SAS_AF=0.0215;AA=T|||;VT=SNP
13	73904282	rs11842316	A	G	100	PASS	AC=1346;AF=0.26877;AN=5008;NS=2504;DP=18226;EAS_AF=0.3234;AMR_AF=0.219;AFR_AF=0.4054;EUR_AF=0.1471;SAS_AF=0.1881;AA=A|||;VT=SNP
13	73904923	rs287552	T	C	100	PASS	AC=4670;AF=0.932508;AN=5008;NS=2504;DP=16917;EAS_AF=0.9752;AMR_AF=0.9611;AFR_AF=0.8116;EUR_AF=0.992;SAS_AF=0.9703;AA=t|||;VT=SNP
13	73905165	rs287551	T	C	100	PASS	AC=4313;AF=0.861222;AN=5008;NS=2504;DP=15631;EAS_AF=0.9405;AMR_AF=0.879;AFR_AF=0.7254;EUR_AF=0.9046;SAS_AF=0.9059;AA=T|||;VT=SNP
13	73905199	rs287550	A	C	100	PASS	AC=640;AF=0.127796;AN=5008;NS=2504;DP=15524;EAS_AF=0.0675;AMR_AF=0.0951;AFR_AF=0.2156;EUR_AF=0.1501;SAS_AF=0.0716;AA=A|||;VT=SNP
13	73905626	rs287549	G	C	100	PASS	AC=4689;AF=0.936302;AN=5008;NS=2504;DP=20781;EAS_AF=0.9762;AMR_AF=0.9611;AFR_AF=0.8253;EUR_AF=0.992;SAS_AF=0.9703;AA=C|||;VT=SNP
13	73905783	rs287548	T	C	100	PASS	AC=4516;AF=0.901757;AN=5008;NS=2504;DP=20092;EAS_AF=0.9712;AMR_AF=0.915;AFR_AF=0.7882;EUR_AF=0.9473;SAS_AF=0.9274;AA=C|||;VT=SNP
13	73906155	rs77298472	C	T	100	PASS	AC=282;AF=0.0563099;AN=5008;NS=2504;DP=16878;EAS_AF=0.0308;AMR_AF=0.0403;AFR_AF=0.1195;EUR_AF=0.0437;SAS_AF=0.0215;AA=C|||;VT=SNP
13	73907410	rs77435500	G	A	100	PASS	AC=117;AF=0.0233626;AN=5008;NS=2504;DP=16789;EAS_AF=0.0665;AMR_AF=0.0029;AFR_AF=0;EUR_AF=0.0199;SAS_AF=0.0286;AA=G|||;VT=SNP
13	73907455	rs77094266	A	G	100	PASS	AC=283;AF=0.0565096;AN=5008;NS=2504;DP=17469;EAS_AF=0.0308;AMR_AF=0.0403;AFR_AF=0.1203;EUR_AF=0.0437;SAS_AF=0.0215;AA=A|||;VT=SNP
13	73907772	rs192607	C	T	100	PASS	AC=1235;AF=0.246605;AN=5008;NS=2504;DP=19049;EAS_AF=0.0992;AMR_AF=0.1542;AFR_AF=0.5333;EUR_AF=0.2048;SAS_AF=0.1196;AA=C|||;VT=SNP
13	73908102	rs117613027	T	A	100	PASS	AC=34;AF=0.00678914;AN=5008;NS=2504;DP=20067;EAS_AF=0.0327;AMR_AF=0;AFR_AF=0;EUR_AF=0;SAS_AF=0.001;AA=T|||;VT=SNP
13	73908846	rs9573163	C	G	100	PASS	AC=2438;AF=0.486821;AN=5008;NS=2504;DP=17969;EAS_AF=0.5774;AMR_AF=0.598;AFR_AF=0.0976;EUR_AF=0.6511;SAS_AF=0.6718;AA=C|||;VT=SNP
13	73909020	rs9573164	G	C	100	PASS	AC=2437;AF=0.486621;AN=5008;NS=2504;DP=17209;EAS_AF=0.5794;AMR_AF=0.598;AFR_AF=0.0953;EUR_AF=0.6511;SAS_AF=0.6718;AA=G|||;VT=SNP
13	73909204	rs627862	A	G	100	PASS	AC=2155;AF=0.430312;AN=5008;NS=2504;DP=17698;EAS_AF=0.3929;AMR_AF=0.3228;AFR_AF=0.7436;EUR_AF=0.2982;SAS_AF=0.2577;AA=A|||;VT=SNP
13	73909271	rs75435082	A	T	100	PASS	AC=586;AF=0.117013;AN=5008;NS=2504;DP=17250;EAS_AF=0.1161;AMR_AF=0.0677;AFR_AF=0.1747;EUR_AF=0.1004;SAS_AF=0.092;AA=A|||;VT=SNP
13	73909322	rs9564968	T	G	100	PASS	AC=2196;AF=0.438498;AN=5008;NS=2504;DP=17798;EAS_AF=0.5248;AMR_AF=0.5461;AFR_AF=0.0582;EUR_AF=0.5994;SAS_AF=0.6217;AA=T|||;VT=SNP
13	73909869	rs17090060	C	T	100	PASS	AC=793;AF=0.158347;AN=5008;NS=2504;DP=20102;EAS_AF=0.2788;AMR_AF=0.1527;AFR_AF=0.1309;EUR_AF=0.1044;SAS_AF=0.1309;AA=C|||;VT=SNP
13	73910026	rs4885093	G	A	100	PASS	AC=2297;AF=0.458666;AN=5008;NS=2504;DP=20531;EAS_AF=0.5724;AMR_AF=0.5692;AFR_AF=0.0582;EUR_AF=0.6123;SAS_AF=0.6462;AA=G|||;VT=SNP
13	73911413	rs11841695	T	C	100	PASS	AC=615;AF=0.122804;AN=5008;NS=2504;DP=19097;EAS_AF=0.1161;AMR_AF=0.0648;AFR_AF=0.2269;EUR_AF=0.0885;SAS_AF=0.0654;AA=T|||;VT=SNP
13	73911462	rs11843025	A	G	100	PASS	AC=477;AF=0.0952476;AN=5008;NS=2504;DP=19946;EAS_AF=0.1161;AMR_AF=0.0562;AFR_AF=0.1256;EUR_AF=0.0885;SAS_AF=0.0675;AA=A|||;VT=SNP
13	73913286	rs2325524	A	G	100	PASS	AC=905;AF=0.180711;AN=5008;NS=2504;DP=13882;EAS_AF=0.2798;AMR_AF=0.1614;AFR_AF=0.177;EUR_AF=0.1093;SAS_AF=0.1708;AA=A|||;VT=SNP
13	73913305	rs79314915	C	T	100	PASS	AC=473;AF=0.0944489;AN=5008;NS=2504;DP=14066;EAS_AF=0.1151;AMR_AF=0.0576;AFR_AF=0.1241;EUR_AF=0.0885;SAS_AF=0.0654;AA=C|||;VT=SNP
13	73913669	rs4883933	T	C	100	PASS	AC=4470;AF=0.892572;AN=5008;NS=2504;DP=17284;EAS_AF=0.9772;AMR_AF=0.9078;AFR_AF=0.7224;EUR_AF=0.9483;SAS_AF=0.9673;AA=C|||;VT=SNP
13	73914797	rs9543324	A	T	100	PASS	AC=2914;AF=0.581869;AN=5008;NS=2504;DP=14962;EAS_AF=0.6905;AMR_AF=0.6326;AFR_AF=0.2776;EUR_AF=0.6988;SAS_AF=0.7249;AA=T|||;VT=SNP
13	73915426	rs17090063	G	T	100	PASS	AC=852;AF=0.170128;AN=5008;NS=2504;DP=14228;EAS_AF=0.2768;AMR_AF=0.1628;AFR_AF=0.1694;EUR_AF=0.1064;SAS_AF=0.1319;AA=G|||;VT=SNP
13	73915644	rs2038790	C	T	100	PASS	AC=2304;AF=0.460064;AN=5008;NS=2504;DP=13124;EAS_AF=0.5754;AMR_AF=0.5692;AFR_AF=0.0522;EUR_AF=0.6103;SAS_AF=0.6605;AA=C|||;VT=SNP
13	73915713	rs12868759	C	T	100	PASS	AC=3507;AF=0.70028;AN=5008;NS=2504;DP=14612;EAS_AF=0.8591;AMR_AF=0.7867;AFR_AF=0.3888;EUR_AF=0.7604;SAS_AF=0.8344;AA=T|||;VT=SNP
13	73916628	rs9543325	C	T	100	PASS	AC=2301;AF=0.459465;AN=5008;NS=2504;DP=21613;EAS_AF=0.5724;AMR_AF=0.5692;AFR_AF=0.0522;EUR_AF=0.6103;SAS_AF=0.6605;AA=C|||;VT=SNP
13	73916952	rs9543326	G	A	100	PASS	AC=4607;AF=0.919928;AN=5008;NS=2504;DP=21665;EAS_AF=0.9772;AMR_AF=0.9539;AFR_AF=0.7663;EUR_AF=0.992;SAS_AF=0.9703;AA=A|||;VT=SNP
13	73917037	rs9530185	C	G	100	PASS	AC=2989;AF=0.596845;AN=5008;NS=2504;DP=19442;EAS_AF=0.5823;AMR_AF=0.7205;AFR_AF=0.2905;EUR_AF=0.7863;SAS_AF=0.7434;AA=C|||;VT=SNP
13	73917375	rs9573165	C	T	100	PASS	AC=2309;AF=0.461062;AN=5008;NS=2504;DP=16320;EAS_AF=0.5724;AMR_AF=0.5706;AFR_AF=0.0575;EUR_AF=0.6103;SAS_AF=0.6605;AA=C|||;VT=SNP
13	73917599	rs77274615	T	A	100	PASS	AC=457;AF=0.091254;AN=5008;NS=2504;DP=17049;EAS_AF=0.1141;AMR_AF=0.0519;AFR_AF=0.1157;EUR_AF=0.0885;SAS_AF=0.0654;AA=T|||;VT=SNP
13	73917625	rs9592907	A	G	100	PASS	AC=555;AF=0.110823;AN=5008;NS=2504;DP=18116;EAS_AF=0.0079;AMR_AF=0.1052;AFR_AF=0.1989;EUR_AF=0.1322;SAS_AF=0.0798;AA=A|||;VT=SNP
13	73918660	rs58203561	G	A	100	PASS	AC=856;AF=0.170927;AN=5008;NS=2504;DP=14598;EAS_AF=0.2798;AMR_AF=0.1628;AFR_AF=0.1702;EUR_AF=0.1064;SAS_AF=0.1319;AA=G|||;VT=SNP
13	73919098	rs79782796	T	C	100	PASS	AC=858;AF=0.171326;AN=5008;NS=2504;DP=11527;EAS_AF=0.2808;AMR_AF=0.1628;AFR_AF=0.171;EUR_AF=0.1064;SAS_AF=0.1319;AA=T|||;VT=SNP
13	73920174	rs77738416	G	A	100	PASS	AC=855;AF=0.170727;AN=5008;NS=2504;DP=16544;EAS_AF=0.2798;AMR_AF=0.1628;AFR_AF=0.1694;EUR_AF=0.1064;SAS_AF=0.1319;AA=g|||;VT=SNP
13	73920464	rs9530186	C	A	100	PASS	AC=3512;AF=0.701278;AN=5008;NS=2504;DP=18608;EAS_AF=0.8591;AMR_AF=0.7882;AFR_AF=0.3918;EUR_AF=0.7604;SAS_AF=0.8344;AA=A|||;VT=SNP
13	73921131	rs1330072	A	G	100	PASS	AC=4667;AF=0.931909;AN=5008;NS=2504;DP=16577;EAS_AF=0.9772;AMR_AF=0.9597;AFR_AF=0.8094;EUR_AF=0.992;SAS_AF=0.9693;AA=G|||;VT=SNP
13	73921855	rs11840175	C	A	100	PASS	AC=600;AF=0.119808;AN=5008;NS=2504;DP=17620;EAS_AF=0.1151;AMR_AF=0.0605;AFR_AF=0.1884;EUR_AF=0.0994;SAS_AF=0.0951;AA=C|||;VT=SNP
13	73921958	rs79376521	G	A	100	PASS	AC=45;AF=0.00898562;AN=5008;NS=2504;DP=18800;EAS_AF=0.0446;AMR_AF=0;AFR_AF=0;EUR_AF=0;SAS_AF=0;AA=G|||;VT=SNP
13	73921968	rs1928632	G	A	100	PASS	AC=4703;AF=0.939097;AN=5008;NS=2504;DP=18926;EAS_AF=0.9772;AMR_AF=0.9683;AFR_AF=0.826;EUR_AF=0.996;SAS_AF=0.9734;AA=A|||;VT=SNP
13	73921973	rs7988001	T	C	100	PASS	AC=554;AF=0.110623;AN=5008;NS=2504;DP=19169;EAS_AF=0.0079;AMR_AF=0.1052;AFR_AF=0.1982;EUR_AF=0.1322;SAS_AF=0.0798;AA=T|||;VT=SNP
13	73922215	rs7987093	A	G	100	PASS	AC=4605;AF=0.919529;AN=5008;NS=2504;DP=17924;EAS_AF=0.9772;AMR_AF=0.9539;AFR_AF=0.7648;EUR_AF=0.992;SAS_AF=0.9703;AA=G|||;VT=SNP
13	73922223	rs76002589	T	A	100	PASS	AC=33;AF=0.00658946;AN=5008;NS=2504;DP=17967;EAS_AF=0.0218;AMR_AF=0;AFR_AF=0;EUR_AF=0.0099;SAS_AF=0.001;AA=T|||;VT=SNP
13	73922538	rs2325525	T	C	100	PASS	AC=4653;AF=0.929113;AN=5008;NS=2504;DP=19071;EAS_AF=0.9772;AMR_AF=0.9597;AFR_AF=0.798;EUR_AF=0.992;SAS_AF=0.9703;AA=C|||;VT=SNP
13	73922664	rs1411320	T	C	100	PASS	AC=4604;AF=0.919329;AN=5008;NS=2504;DP=19780;EAS_AF=0.9772;AMR_AF=0.9539;AFR_AF=0.764;EUR_AF=0.992;SAS_AF=0.9703;AA=C|||;VT=SNP
13	73922744	rs1411321	A	G	100	PASS	AC=4705;AF=0.939497;AN=5008;NS=2504;DP=19123;EAS_AF=0.9772;AMR_AF=0.9683;AFR_AF=0.8275;EUR_AF=0.996;SAS_AF=0.9734;AA=A|||;VT=SNP
13	73923053	rs9530187	A	C	100	PASS	AC=4606;AF=0.919728;AN=5008;NS=2504;DP=16808;EAS_AF=0.9772;AMR_AF=0.9539;AFR_AF=0.7663;EUR_AF=0.992;SAS_AF=0.9693;AA=C|||;VT=SNP
13	73923885	rs9318166	G	A	100	PASS	AC=1421;AF=0.283746;AN=5008;NS=2504;DP=19253;EAS_AF=0.2877;AMR_AF=0.268;AFR_AF=0.3767;EUR_AF=0.2386;SAS_AF=0.2117;AA=G|||;VT=SNP
13	73924622	rs2147511	G	A	100	PASS	AC=3918;AF=0.782348;AN=5008;NS=2504;DP=2266;EAS_AF=0.8601;AMR_AF=0.8473;AFR_AF=0.5719;EUR_AF=0.8489;SAS_AF=0.8722;AA=A|||;VT=SNP
13	73924784	rs2147512	C	T	100	PASS	AC=2312;AF=0.461661;AN=5008;NS=2504;DP=16667;EAS_AF=0.5744;AMR_AF=0.5706;AFR_AF=0.0582;EUR_AF=0.6103;SAS_AF=0.6605;AA=C|||;VT=SNP
13	73925316	rs1330073	G	A	100	PASS	AC=4573;AF=0.913139;AN=5008;NS=2504;DP=17005;EAS_AF=0.9732;AMR_AF=0.9496;AFR_AF=0.7511;EUR_AF=0.9881;SAS_AF=0.9673;AA=A|||;VT=SNP
13	73925448	rs78251321	T	G	100	PASS	AC=33;AF=0.00658946;AN=5008;NS=2504;DP=18131;EAS_AF=0.0218;AMR_AF=0;AFR_AF=0;EUR_AF=0.0099;SAS_AF=0.001;AA=T|||;VT=SNP
13	73926086	rs9573166	G	A	100	PASS	AC=2236;AF=0.446486;AN=5008;NS=2504;DP=18818;EAS_AF=0.5645;AMR_AF=0.5591;AFR_AF=0.0439;EUR_AF=0.5736;SAS_AF=0.6585;AA=G|||;VT=SNP
13	73928674	rs76696474	C	T	100	PASS	AC=504;AF=0.100639;AN=5008;NS=2504;DP=17265;EAS_AF=0.2173;AMR_AF=0.1398;AFR_AF=0.0023;EUR_AF=0.0835;SAS_AF=0.1033;AA=C|||;VT=SNP
13	73928884	rs58980022	G	A	100	PASS	AC=1736;AF=0.346645;AN=5008;NS=2504;DP=19229;EAS_AF=0.4167;AMR_AF=0.2493;AFR_AF=0.4924;EUR_AF=0.2555;SAS_AF=0.2403;AA=A|||;VT=SNP
13	73929100	rs77772886	G	T	100	PASS	AC=251;AF=0.0501198;AN=5008;NS=2504;DP=17786;EAS_AF=0.0823;AMR_AF=0.013;AFR_AF=0.0779;EUR_AF=0.0239;SAS_AF=0.0327;AA=G|||;VT=SNP
13	73929428	rs17090071	A	C	100	PASS	AC=1206;AF=0.240815;AN=5008;NS=2504;DP=18729;EAS_AF=0.3274;AMR_AF=0.2522;AFR_AF=0.2269;EUR_AF=0.2356;SAS_AF=0.1677;AA=A|||;VT=SNP
13	73929891	rs12870000	A	G	100	PASS	AC=1248;AF=0.249201;AN=5008;NS=2504;DP=18138;EAS_AF=0.3274;AMR_AF=0.2622;AFR_AF=0.2284;EUR_AF=0.2674;SAS_AF=0.1687;AA=A|||;VT=SNP
13	73930192	rs76766117	C	T	100	PASS	AC=246;AF=0.0491214;AN=5008;NS=2504;DP=18732;EAS_AF=0.0823;AMR_AF=0.013;AFR_AF=0.0756;EUR_AF=0.0219;SAS_AF=0.0327;AA=C|||;VT=SNP
13	73930590	rs12427746	A	G	100	PASS	AC=1866;AF=0.372604;AN=5008;NS=2504;DP=19051;EAS_AF=0.4107;AMR_AF=0.2939;AFR_AF=0.5424;EUR_AF=0.2982;SAS_AF=0.2362;AA=G|||;VT=SNP
13	73932114	rs1886449	C	T	100	PASS	AC=1047;AF=0.209065;AN=5008;NS=2504;DP=20108;EAS_AF=0.3185;AMR_AF=0.1916;AFR_AF=0.2042;EUR_AF=0.167;SAS_AF=0.1585;AA=C|||;VT=SNP
13	73933263	rs11842799	C	A	100	PASS	AC=1088;AF=0.217252;AN=5008;NS=2504;DP=18584;EAS_AF=0.3204;AMR_AF=0.1902;AFR_AF=0.2383;EUR_AF=0.167;SAS_AF=0.1534;AA=A|||;VT=SNP
13	73933475	rs77403885	C	T	100	PASS	AC=108;AF=0.0215655;AN=5008;NS=2504;DP=16910;EAS_AF=0.0605;AMR_AF=0.0014;AFR_AF=0;EUR_AF=0.0189;SAS_AF=0.0276;AA=C|||;VT=SNP
13	73933743	rs7334002	A	C	100	PASS	AC=852;AF=0.170128;AN=5008;NS=2504;DP=16228;EAS_AF=0.0982;AMR_AF=0.1383;AFR_AF=0.3275;EUR_AF=0.1461;SAS_AF=0.0787;AA=A|||;VT=SNP
13	73934127	rs2325526	A	T	100	PASS	AC=1555;AF=0.310503;AN=5008;NS=2504;DP=14532;EAS_AF=0.4831;AMR_AF=0.2896;AFR_AF=0.2496;EUR_AF=0.174;SAS_AF=0.3701;AA=A|||;VT=SNP
13	73934191	rs2325527	T	A	100	PASS	AC=4684;AF=0.935304;AN=5008;NS=2504;DP=15153;EAS_AF=0.9762;AMR_AF=0.8905;AFR_AF=0.8767;EUR_AF=0.9771;SAS_AF=0.9611;AA=A|||;VT=SNP
13	73934225	rs143692561	C	T	100	PASS	AC=29;AF=0.00579073;AN=5008;NS=2504;DP=14662;EAS_AF=0.0288;AMR_AF=0;AFR_AF=0;EUR_AF=0;SAS_AF=0;AA=C|||;VT=SNP
13	73934484	rs7335989	G	C	100	PASS	AC=1900;AF=0.379393;AN=5008;NS=2504;DP=16144;EAS_AF=0.3681;AMR_AF=0.3516;AFR_AF=0.3336;EUR_AF=0.4414;SAS_AF=0.409;AA=G|||;VT=SNP
13	73936001	rs1411322	A	T	100	PASS	AC=4573;AF=0.913139;AN=5008;NS=2504;DP=18753;EAS_AF=0.9683;AMR_AF=0.9035;AFR_AF=0.7829;EUR_AF=0.9801;SAS_AF=0.9703;AA=T|||;VT=SNP
13	73936164	rs2224916	C	T	100	PASS	AC=1928;AF=0.384984;AN=5008;NS=2504;DP=18247;EAS_AF=0.3641;AMR_AF=0.3069;AFR_AF=0.4962;EUR_AF=0.3509;SAS_AF=0.3466;AA=T|||;VT=SNP
13	73937287	rs7321465	T	G	100	PASS	AC=2023;AF=0.403954;AN=5008;NS=2504;DP=18783;EAS_AF=0.3671;AMR_AF=0.3573;AFR_AF=0.5;EUR_AF=0.3926;SAS_AF=0.3569;AA=G|||;VT=SNP
13	73937446	rs75497987	T	C	100	PASS	AC=52;AF=0.0103834;AN=5008;NS=2504;DP=18329;EAS_AF=0.0516;AMR_AF=0;AFR_AF=0;EUR_AF=0;SAS_AF=0;AA=T|||;VT=SNP
13	73937787	rs73224478	G	T	100	PASS	AC=533;AF=0.10643;AN=5008;NS=2504;DP=19166;EAS_AF=0.0615;AMR_AF=0.1311;AFR_AF=0.0272;EUR_AF=0.2575;SAS_AF=0.0869;AA=G|||;VT=SNP
13	73938341	rs1411324	C	T	100	PASS	AC=758;AF=0.151358;AN=5008;NS=2504;DP=21754;EAS_AF=0.2698;AMR_AF=0.085;AFR_AF=0.2156;EUR_AF=0.0149;SAS_AF=0.1299;AA=C|||;VT=SNP
13	73938534	rs58573474	A	G	100	PASS	AC=2073;AF=0.413938;AN=5008;NS=2504;DP=20256;EAS_AF=0.5397;AMR_AF=0.4611;AFR_AF=0.2375;EUR_AF=0.3708;SAS_AF=0.5337;AA=A|||;VT=SNP
13	73938640	rs9318168	T	A	100	PASS	AC=2656;AF=0.530351;AN=5008;NS=2504;DP=19407;EAS_AF=0.5496;AMR_AF=0.6023;AFR_AF=0.3109;EUR_AF=0.6083;SAS_AF=0.6759;AA=T|||;VT=SNP
13	73938660	rs9318169	A	G	100	PASS	AC=3053;AF=0.609625;AN=5008;NS=2504;DP=19869;EAS_AF=0.5496;AMR_AF=0.683;AFR_AF=0.4796;EUR_AF=0.6938;SAS_AF=0.7086;AA=A|||;VT=SNP
13	73939381	rs7996728	C	T	100	PASS	AC=590;AF=0.117812;AN=5008;NS=2504;DP=19673;EAS_AF=0.2698;AMR_AF=0.0706;AFR_AF=0.0961;EUR_AF=0.0149;SAS_AF=0.1299;AA=C|||;VT=SNP
13	73940032	rs9530188	T	A	100	PASS	AC=2656;AF=0.530351;AN=5008;NS=2504;DP=18172;EAS_AF=0.5496;AMR_AF=0.6023;AFR_AF=0.3109;EUR_AF=0.6083;SAS_AF=0.6759;AA=T|||;VT=SNP
13	73940096	rs9543330	T	C	100	PASS	AC=4566;AF=0.911741;AN=5008;NS=2504;DP=18250;EAS_AF=0.9683;AMR_AF=0.9035;AFR_AF=0.7784;EUR_AF=0.9791;SAS_AF=0.9703;AA=C|||;VT=SNP
13	73940246	rs9543331	A	G	100	PASS	AC=2646;AF=0.528355;AN=5008;NS=2504;DP=19808;EAS_AF=0.5506;AMR_AF=0.6023;AFR_AF=0.3026;EUR_AF=0.6083;SAS_AF=0.6759;AA=A|||;VT=SNP
13	73940726	rs9318170	C	G	100	PASS	AC=4527;AF=0.903954;AN=5008;NS=2504;DP=18742;EAS_AF=0.9683;AMR_AF=0.902;AFR_AF=0.7489;EUR_AF=0.9801;SAS_AF=0.9703;AA=G|||;VT=SNP
13	73941456	rs9543333	A	G	100	PASS	AC=733;AF=0.146366;AN=5008;NS=2504;DP=19804;EAS_AF=0.0982;AMR_AF=0.1787;AFR_AF=0.0287;EUR_AF=0.2893;SAS_AF=0.1851;AA=A|||;VT=SNP
13	73941912	rs7328771	A	T	100	PASS	AC=703;AF=0.140375;AN=5008;NS=2504;DP=17119;EAS_AF=0.1518;AMR_AF=0.1326;AFR_AF=0.0431;EUR_AF=0.2714;SAS_AF=0.1309;AA=A|||;VT=SNP
13	73942018	rs12428649	T	G	100	PASS	AC=1824;AF=0.364217;AN=5008;NS=2504;DP=16892;EAS_AF=0.4514;AMR_AF=0.4582;AFR_AF=0.1641;EUR_AF=0.3549;SAS_AF=0.4877;AA=T|||;VT=SNP
13	73942687	rs7999587	T	C	100	PASS	AC=588;AF=0.117412;AN=5008;NS=2504;DP=16270;EAS_AF=0.2679;AMR_AF=0.0663;AFR_AF=0.0968;EUR_AF=0.0149;SAS_AF=0.1319;AA=T|||;VT=SNP
13	73942777	rs7998501	C	G	100	PASS	AC=1522;AF=0.303914;AN=5008;NS=2504;DP=17646;EAS_AF=0.4196;AMR_AF=0.219;AFR_AF=0.3041;EUR_AF=0.2863;SAS_AF=0.2628;AA=C|||;VT=SNP
13	73944111	rs7983696	G	A	100	PASS	AC=1862;AF=0.371805;AN=5008;NS=2504;DP=19100;EAS_AF=0.4216;AMR_AF=0.2954;AFR_AF=0.4274;EUR_AF=0.3757;SAS_AF=0.2955;AA=G|||;VT=SNP
13	73944233	rs17090101	G	T	100	PASS	AC=212;AF=0.0423323;AN=5008;NS=2504;DP=21376;EAS_AF=0.0863;AMR_AF=0.0173;AFR_AF=0.0015;EUR_AF=0.0517;SAS_AF=0.0603;AA=G|||;VT=SNP
13	73944660	rs35770347	C	G	100	PASS	AC=714;AF=0.142572;AN=5008;NS=2504;DP=12170;EAS_AF=0.0992;AMR_AF=0.1427;AFR_AF=0.0658;EUR_AF=0.2515;SAS_AF=0.1789;AA=C|||;VT=SNP
13	73944690	rs35613393	A	G	100	PASS	AC=789;AF=0.157548;AN=5008;NS=2504;DP=13333;EAS_AF=0.0992;AMR_AF=0.1844;AFR_AF=0.0681;EUR_AF=0.2903;SAS_AF=0.183;AA=A|||;VT=SNP
13	73944832	rs7325093	A	G	100	PASS	AC=4541;AF=0.906749;AN=5008;NS=2504;DP=18097;EAS_AF=0.9692;AMR_AF=0.902;AFR_AF=0.7587;EUR_AF=0.9801;SAS_AF=0.9703;AA=G|||;VT=SNP
13	73944997	rs11840979	T	C	100	PASS	AC=1528;AF=0.305112;AN=5008;NS=2504;DP=19179;EAS_AF=0.4236;AMR_AF=0.2219;AFR_AF=0.3041;EUR_AF=0.2883;SAS_AF=0.2607;AA=T|||;VT=SNP
13	73945735	rs12429549	T	C	100	PASS	AC=1860;AF=0.371406;AN=5008;NS=2504;DP=21167;EAS_AF=0.4484;AMR_AF=0.4207;AFR_AF=0.2421;EUR_AF=0.3141;SAS_AF=0.4908;AA=T|||;VT=SNP
13	73945872	rs12856823	A	G	100	PASS	AC=810;AF=0.161741;AN=5008;NS=2504;DP=21485;EAS_AF=0.0992;AMR_AF=0.1844;AFR_AF=0.0817;EUR_AF=0.2932;SAS_AF=0.183;AA=A|||;VT=SNP
13	73945898	rs9543334	G	C	100	PASS	AC=787;AF=0.157149;AN=5008;NS=2504;DP=21770;EAS_AF=0.0992;AMR_AF=0.1844;AFR_AF=0.0666;EUR_AF=0.2903;SAS_AF=0.183;AA=G|||;VT=SNP
13	73946009	rs9543335	A	G	100	PASS	AC=789;AF=0.157548;AN=5008;NS=2504;DP=21912;EAS_AF=0.0992;AMR_AF=0.1844;AFR_AF=0.0681;EUR_AF=0.2903;SAS_AF=0.183;AA=A|||;VT=SNP
13	73946384	rs17090102	A	G	100	PASS	AC=1538;AF=0.307109;AN=5008;NS=2504;DP=23288;EAS_AF=0.4236;AMR_AF=0.2262;AFR_AF=0.3064;EUR_AF=0.2883;SAS_AF=0.2648;AA=A|||;VT=SNP
13	73946556	rs17277853	C	A	100	PASS	AC=735;AF=0.146765;AN=5008;NS=2504;DP=20406;EAS_AF=0.0992;AMR_AF=0.1816;AFR_AF=0.0287;EUR_AF=0.2903;SAS_AF=0.183;AA=C|||;VT=SNP
13	73946615	rs73224490	T	C	100	PASS	AC=787;AF=0.157149;AN=5008;NS=2504;DP=18519;EAS_AF=0.0992;AMR_AF=0.1844;AFR_AF=0.0666;EUR_AF=0.2903;SAS_AF=0.183;AA=C|||;VT=SNP
13	73947851	rs149885702	T	A	100	PASS	AC=16;AF=0.00319489;AN=5008;NS=2504;DP=19489;EAS_AF=0.0159;AMR_AF=0;AFR_AF=0;EUR_AF=0;SAS_AF=0;AA=T|||;VT=SNP
13	73947912	rs9543336	A	G	100	PASS	AC=789;AF=0.157548;AN=5008;NS=2504;DP=19499;EAS_AF=0.0992;AMR_AF=0.1844;AFR_AF=0.0681;EUR_AF=0.2903;SAS_AF=0.183;AA=A|||;VT=SNP
13	73948070	rs9543337	G	A	100	PASS	AC=734;AF=0.146565;AN=5008;NS=2504;DP=19302;EAS_AF=0.0992;AMR_AF=0.1816;AFR_AF=0.028;EUR_AF=0.2903;SAS_AF=0.183;AA=G|||;VT=SNP
13	73948099	rs78451580	G	A	100	PASS	AC=162;AF=0.0323482;AN=5008;NS=2504;DP=18503;EAS_AF=0.0893;AMR_AF=0;AFR_AF=0.0113;EUR_AF=0.0139;SAS_AF=0.044;AA=G|||;VT=SNP
13	73948199	rs9530189	A	G	100	PASS	AC=788;AF=0.157348;AN=5008;NS=2504;DP=16581;EAS_AF=0.0992;AMR_AF=0.1844;AFR_AF=0.0673;EUR_AF=0.2903;SAS_AF=0.183;AA=a|||;VT=SNP
13	73948405	rs9543338	G	A	100	PASS	AC=789;AF=0.157548;AN=5008;NS=2504;DP=18068;EAS_AF=0.0992;AMR_AF=0.1844;AFR_AF=0.0681;EUR_AF=0.2903;SAS_AF=0.183;AA=G|||;VT=SNP
13	73948507	rs9543339	A	G	100	PASS	AC=789;AF=0.157548;AN=5008;NS=2504;DP=18210;EAS_AF=0.0992;AMR_AF=0.1844;AFR_AF=0.0681;EUR_AF=0.2903;SAS_AF=0.183;AA=A|||;VT=SNP
13	73948599	rs9543340	A	T	100	PASS	AC=788;AF=0.157348;AN=5008;NS=2504;DP=18103;EAS_AF=0.0992;AMR_AF=0.1844;AFR_AF=0.0681;EUR_AF=0.2903;SAS_AF=0.182;AA=T|||;VT=SNP
13	73948613	rs9543341	G	A	100	PASS	AC=786;AF=0.156949;AN=5008;NS=2504;DP=18807;EAS_AF=0.0992;AMR_AF=0.1844;AFR_AF=0.0681;EUR_AF=0.2903;SAS_AF=0.18;AA=G|||;VT=SNP
13	73948981	rs9543342	T	C	100	PASS	AC=732;AF=0.146166;AN=5008;NS=2504;DP=18709;EAS_AF=0.0992;AMR_AF=0.1816;AFR_AF=0.0287;EUR_AF=0.2903;SAS_AF=0.18;AA=t|||;VT=SNP
13	73949458	rs187484580	G	C	100	PASS	AC=31;AF=0.0061901;AN=5008;NS=2504;DP=14367;EAS_AF=0.0288;AMR_AF=0;AFR_AF=0;EUR_AF=0;SAS_AF=0.002;AA=G|||;VT=SNP
13	73949647	rs9543343	G	A	100	PASS	AC=732;AF=0.146166;AN=5008;NS=2504;DP=14802;EAS_AF=0.0992;AMR_AF=0.1816;AFR_AF=0.0287;EUR_AF=0.2903;SAS_AF=0.18;AA=G|||;VT=SNP
13	73949655	rs9530192	T	C	100	PASS	AC=786;AF=0.156949;AN=5008;NS=2504;DP=14925;EAS_AF=0.0992;AMR_AF=0.1844;AFR_AF=0.0681;EUR_AF=0.2903;SAS_AF=0.18;AA=C|||;VT=SNP
13	73949932	rs9543344	C	T	100	PASS	AC=786;AF=0.156949;AN=5008;NS=2504;DP=12223;EAS_AF=0.0992;AMR_AF=0.1844;AFR_AF=0.0681;EUR_AF=0.2903;SAS_AF=0.18;AA=c|||;VT=SNP
13	73950060	rs9543345	C	T	100	PASS	AC=791;AF=0.157947;AN=5008;NS=2504;DP=14353;EAS_AF=0.1002;AMR_AF=0.1844;AFR_AF=0.0681;EUR_AF=0.2913;SAS_AF=0.183;AA=C|||;VT=SNP
13	73950094	rs9543346	C	T	100	PASS	AC=786;AF=0.156949;AN=5008;NS=2504;DP=15778;EAS_AF=0.0992;AMR_AF=0.1844;AFR_AF=0.0681;EUR_AF=0.2903;SAS_AF=0.18;AA=C|||;VT=SNP
13	73950223	rs9530193	T	C	100	PASS	AC=789;AF=0.157548;AN=5008;NS=2504;DP=15824;EAS_AF=0.0992;AMR_AF=0.1844;AFR_AF=0.0681;EUR_AF=0.2903;SAS_AF=0.183;AA=C|||;VT=SNP
13	73950435	rs9543347	C	T	100	PASS	AC=804;AF=0.160543;AN=5008;NS=2504;DP=17563;EAS_AF=0.1002;AMR_AF=0.1844;AFR_AF=0.0787;EUR_AF=0.2903;SAS_AF=0.183;AA=C|||;VT=SNP
13	73950533	rs9543348	T	C	100	PASS	AC=789;AF=0.157548;AN=5008;NS=2504;DP=19548;EAS_AF=0.0992;AMR_AF=0.1844;AFR_AF=0.0681;EUR_AF=0.2903;SAS_AF=0.183;AA=C|||;VT=SNP
13	73950658	rs34062190	A	C	100	PASS	AC=789;AF=0.157548;AN=5008;NS=2504;DP=18634;EAS_AF=0.0992;AMR_AF=0.1844;AFR_AF=0.0681;EUR_AF=0.2913;SAS_AF=0.182;AA=A|||;VT=SNP
13	73950776	rs4885095	G	T	100	PASS	AC=1795;AF=0.358427;AN=5008;NS=2504;DP=19076;EAS_AF=0.4296;AMR_AF=0.3746;AFR_AF=0.233;EUR_AF=0.3141;SAS_AF=0.4888;AA=G|||;VT=SNP
13	73951066	rs2209382	A	G	100	PASS	AC=1880;AF=0.375399;AN=5008;NS=2504;DP=20574;EAS_AF=0.4405;AMR_AF=0.3343;AFR_AF=0.407;EUR_AF=0.3757;SAS_AF=0.2945;AA=A|||;VT=SNP
13	73951220	rs9543350	T	C	100	PASS	AC=788;AF=0.157348;AN=5008;NS=2504;DP=18912;EAS_AF=0.0992;AMR_AF=0.1844;AFR_AF=0.0681;EUR_AF=0.2903;SAS_AF=0.182;AA=C|||;VT=SNP
13	73951259	rs9543351	A	G	100	PASS	AC=789;AF=0.157548;AN=5008;NS=2504;DP=19120;EAS_AF=0.0992;AMR_AF=0.1844;AFR_AF=0.0681;EUR_AF=0.2913;SAS_AF=0.182;AA=G|||;VT=SNP
13	73951310	rs9543352	T	C	100	PASS	AC=2594;AF=0.517971;AN=5008;NS=2504;DP=19810;EAS_AF=0.5288;AMR_AF=0.5648;AFR_AF=0.3026;EUR_AF=0.6044;SAS_AF=0.6759;AA=C|||;VT=SNP
13	73951465	rs9543353	C	A	100	PASS	AC=4543;AF=0.907149;AN=5008;NS=2504;DP=20873;EAS_AF=0.9702;AMR_AF=0.902;AFR_AF=0.7595;EUR_AF=0.9801;SAS_AF=0.9703;AA=A|||;VT=SNP
13	73951521	rs9543354	T	C	100	PASS	AC=2591;AF=0.517372;AN=5008;NS=2504;DP=18441;EAS_AF=0.5278;AMR_AF=0.5648;AFR_AF=0.3011;EUR_AF=0.6054;SAS_AF=0.6748;AA=C|||;VT=SNP
13	73951526	rs73224494	G	A	100	PASS	AC=753;AF=0.150359;AN=5008;NS=2504;DP=18109;EAS_AF=0.1706;AMR_AF=0.1628;AFR_AF=0.053;EUR_AF=0.2714;SAS_AF=0.1278;AA=G|||;VT=SNP
13	73951567	rs9543355	C	T	100	PASS	AC=2405;AF=0.480232;AN=5008;NS=2504;DP=16584;EAS_AF=0.4534;AMR_AF=0.4107;AFR_AF=0.3003;EUR_AF=0.6034;SAS_AF=0.6738;AA=C|||;VT=SNP
13	73951738	rs9543356	C	G	100	PASS	AC=762;AF=0.152157;AN=5008;NS=2504;DP=20013;EAS_AF=0.0972;AMR_AF=0.1744;AFR_AF=0.0666;EUR_AF=0.2753;SAS_AF=0.182;AA=C|||;VT=SNP
13	73951822	rs34733652	G	A	100	PASS	AC=805;AF=0.160743;AN=5008;NS=2504;DP=19951;EAS_AF=0.0972;AMR_AF=0.1772;AFR_AF=0.0961;EUR_AF=0.2773;SAS_AF=0.182;AA=G|||;VT=SNP
13	73951832	rs4883934	C	T	100	PASS	AC=4450;AF=0.888578;AN=5008;NS=2504;DP=19925;EAS_AF=0.9692;AMR_AF=0.8919;AFR_AF=0.6952;EUR_AF=0.9801;SAS_AF=0.9703;AA=T|||;VT=SNP
13	73951962	rs4883935	A	T	100	PASS	AC=4536;AF=0.905751;AN=5008;NS=2504;DP=17666;EAS_AF=0.9702;AMR_AF=0.902;AFR_AF=0.7542;EUR_AF=0.9801;SAS_AF=0.9703;AA=T|||;VT=SNP
13	73952512	rs7320684	T	C	100	PASS	AC=2225;AF=0.444289;AN=5008;NS=2504;DP=19782;EAS_AF=0.3958;AMR_AF=0.4395;AFR_AF=0.2731;EUR_AF=0.6213;SAS_AF=0.547;AA=T|||;VT=SNP
13	73952698	rs9573170	T	C	100	PASS	AC=627;AF=0.1252;AN=5008;NS=2504;DP=19543;EAS_AF=0.1468;AMR_AF=0.0418;AFR_AF=0.2496;EUR_AF=0.0417;SAS_AF=0.0798;AA=T|||;VT=SNP
13	73953432	rs9573171	A	G	100	PASS	AC=402;AF=0.0802716;AN=5008;NS=2504;DP=13151;EAS_AF=0.1835;AMR_AF=0.0303;AFR_AF=0.0121;EUR_AF=0.0497;SAS_AF=0.1329;AA=G|||;VT=SNP
13	73953498	rs9573172	A	G	100	PASS	AC=436;AF=0.0870607;AN=5008;NS=2504;DP=12689;EAS_AF=0.2014;AMR_AF=0.0533;AFR_AF=0.0121;EUR_AF=0.0497;SAS_AF=0.1329;AA=A|||;VT=SNP
13	73954363	rs9592908	G	C	100	PASS	AC=436;AF=0.0870607;AN=5008;NS=2504;DP=20360;EAS_AF=0.2014;AMR_AF=0.0533;AFR_AF=0.0121;EUR_AF=0.0497;SAS_AF=0.1329;AA=G|||;VT=SNP
13	73954675	rs9600118	G	T	100	PASS	AC=438;AF=0.0874601;AN=5008;NS=2504;DP=20306;EAS_AF=0.2014;AMR_AF=0.0533;AFR_AF=0.0136;EUR_AF=0.0497;SAS_AF=0.1329;AA=G|||;VT=SNP
13	73954803	rs1952668	T	C	100	PASS	AC=1692;AF=0.337859;AN=5008;NS=2504;DP=19551;EAS_AF=0.7103;AMR_AF=0.3732;AFR_AF=0.1762;EUR_AF=0.1491;SAS_AF=0.3415;AA=C|||;VT=SNP
13	73954865	rs9600119	C	T	100	PASS	AC=436;AF=0.0870607;AN=5008;NS=2504;DP=20077;EAS_AF=0.2014;AMR_AF=0.0533;AFR_AF=0.0121;EUR_AF=0.0497;SAS_AF=0.1329;AA=T|||;VT=SNP
13	73954914	rs927682	G	A	100	PASS	AC=1632;AF=0.325879;AN=5008;NS=2504;DP=19454;EAS_AF=0.6974;AMR_AF=0.3329;AFR_AF=0.1626;EUR_AF=0.1491;SAS_AF=0.3405;AA=A|||;VT=SNP
13	73955582	rs12867137	C	T	100	PASS	AC=1994;AF=0.398163;AN=5008;NS=2504;DP=20531;EAS_AF=0.244;AMR_AF=0.4164;AFR_AF=0.3684;EUR_AF=0.5378;SAS_AF=0.4407;AA=C|||;VT=SNP
13	73956006	rs17090113	A	C	100	PASS	AC=459;AF=0.0916534;AN=5008;NS=2504;DP=19615;EAS_AF=0.0536;AMR_AF=0.0591;AFR_AF=0.1256;EUR_AF=0.0795;SAS_AF=0.1207;AA=A|||;VT=SNP
13	73956435	rs9600120	A	G	100	PASS	AC=427;AF=0.0852636;AN=5008;NS=2504;DP=17001;EAS_AF=0.2024;AMR_AF=0.0533;AFR_AF=0.0045;EUR_AF=0.0497;SAS_AF=0.1329;AA=A|||;VT=SNP
13	73956449	rs9634990	G	A	100	PASS	AC=1209;AF=0.241414;AN=5008;NS=2504;DP=17394;EAS_AF=0.494;AMR_AF=0.2781;AFR_AF=0.1505;EUR_AF=0.0994;SAS_AF=0.2239;AA=G|||;VT=SNP
13	73956666	rs9573173	A	T	100	PASS	AC=437;AF=0.0872604;AN=5008;NS=2504;DP=15276;EAS_AF=0.2014;AMR_AF=0.0533;AFR_AF=0.0121;EUR_AF=0.0497;SAS_AF=0.1339;AA=A|||;VT=SNP
13	73956787	rs9573174	T	C	100	PASS	AC=436;AF=0.0870607;AN=5008;NS=2504;DP=13116;EAS_AF=0.2014;AMR_AF=0.0533;AFR_AF=0.0121;EUR_AF=0.0497;SAS_AF=0.1329;AA=T|||;VT=SNP
13	73956912	rs7336295	T	A	100	PASS	AC=1852;AF=0.369808;AN=5008;NS=2504;DP=13981;EAS_AF=0.245;AMR_AF=0.4092;AFR_AF=0.2625;EUR_AF=0.5368;SAS_AF=0.4438;AA=T|||;VT=SNP
13	73957042	rs11842483	G	C	100	PASS	AC=1995;AF=0.398363;AN=5008;NS=2504;DP=16726;EAS_AF=0.245;AMR_AF=0.4179;AFR_AF=0.3676;EUR_AF=0.5378;SAS_AF=0.4407;AA=G|||;VT=SNP
13	73957290	rs9573175	G	T	100	PASS	AC=1179;AF=0.235423;AN=5008;NS=2504;DP=18118;EAS_AF=0.494;AMR_AF=0.2752;AFR_AF=0.1278;EUR_AF=0.0994;SAS_AF=0.226;AA=G|||;VT=SNP
13	73957464	rs9573176	C	A	100	PASS	AC=436;AF=0.0870607;AN=5008;NS=2504;DP=15863;EAS_AF=0.2014;AMR_AF=0.0533;AFR_AF=0.0121;EUR_AF=0.0497;SAS_AF=0.1329;AA=A|||;VT=SNP
13	73957589	rs9573177	G	T	100	PASS	AC=437;AF=0.0872604;AN=5008;NS=2504;DP=18997;EAS_AF=0.2014;AMR_AF=0.0533;AFR_AF=0.0121;EUR_AF=0.0497;SAS_AF=0.1339;AA=T|||;VT=SNP
13	73957620	rs9573178	T	G	100	PASS	AC=437;AF=0.0872604;AN=5008;NS=2504;DP=19588;EAS_AF=0.2014;AMR_AF=0.0533;AFR_AF=0.0121;EUR_AF=0.0497;SAS_AF=0.1339;AA=G|||;VT=SNP
13	73957719	rs9573179	C	T	100	PASS	AC=436;AF=0.0870607;AN=5008;NS=2504;DP=21196;EAS_AF=0.2014;AMR_AF=0.0533;AFR_AF=0.0121;EUR_AF=0.0497;SAS_AF=0.1329;AA=T|||;VT=SNP
13	73958504	rs9573180	T	G	100	PASS	AC=446;AF=0.0890575;AN=5008;NS=2504;DP=21275;EAS_AF=0.2024;AMR_AF=0.0533;AFR_AF=0.0121;EUR_AF=0.0497;SAS_AF=0.1421;AA=G|||;VT=SNP
13	73958814	rs9564972	T	C	100	PASS	AC=435;AF=0.086861;AN=5008;NS=2504;DP=18275;EAS_AF=0.2004;AMR_AF=0.0533;AFR_AF=0.0121;EUR_AF=0.0497;SAS_AF=0.1329;AA=C|||;VT=SNP
13	73958923	rs9564973	T	C	100	PASS	AC=435;AF=0.086861;AN=5008;NS=2504;DP=19434;EAS_AF=0.2004;AMR_AF=0.0533;AFR_AF=0.0121;EUR_AF=0.0497;SAS_AF=0.1329;AA=C|||;VT=SNP
13	73959005	rs9564974	A	T	100	PASS	AC=437;AF=0.0872604;AN=5008;NS=2504;DP=18104;EAS_AF=0.2004;AMR_AF=0.0533;AFR_AF=0.0129;EUR_AF=0.0497;SAS_AF=0.1339;AA=A|||;VT=SNP
13	73959103	rs12430896	G	T	100	PASS	AC=1842;AF=0.367812;AN=5008;NS=2504;DP=18087;EAS_AF=0.245;AMR_AF=0.4006;AFR_AF=0.2874;EUR_AF=0.5258;SAS_AF=0.4172;AA=G|||;VT=SNP
13	73959115	rs12869114	G	A	100	PASS	AC=1808;AF=0.361022;AN=5008;NS=2504;DP=17815;EAS_AF=0.245;AMR_AF=0.3991;AFR_AF=0.2625;EUR_AF=0.5258;SAS_AF=0.4172;AA=G|||;VT=SNP
13	73959439	rs145135536	G	A	100	PASS	AC=121;AF=0.0241613;AN=5008;NS=2504;DP=20579;EAS_AF=0.0159;AMR_AF=0.147;AFR_AF=0.0008;EUR_AF=0;SAS_AF=0.002;AA=A|||;VT=SNP
13	73959828	rs9564976	T	C	100	PASS	AC=1872;AF=0.373802;AN=5008;NS=2504;DP=19295;EAS_AF=0.6964;AMR_AF=0.3573;AFR_AF=0.2867;EUR_AF=0.162;SAS_AF=0.3885;AA=T|||;VT=SNP
13	73959934	rs9573181	C	T	100	PASS	AC=1846;AF=0.36861;AN=5008;NS=2504;DP=20251;EAS_AF=0.6964;AMR_AF=0.353;AFR_AF=0.2693;EUR_AF=0.162;SAS_AF=0.3885;AA=T|||;VT=SNP
13	73960012	rs12864778	C	T	100	PASS	AC=1802;AF=0.359824;AN=5008;NS=2504;DP=20123;EAS_AF=0.245;AMR_AF=0.3977;AFR_AF=0.2617;EUR_AF=0.5258;SAS_AF=0.4131;AA=C|||;VT=SNP
13	73960065	rs11841512	C	A	100	PASS	AC=1407;AF=0.28095;AN=5008;NS=2504;DP=19795;EAS_AF=0.495;AMR_AF=0.2997;AFR_AF=0.2572;EUR_AF=0.1123;SAS_AF=0.2526;AA=C|||;VT=SNP
13	73960140	rs9573182	A	C	100	PASS	AC=438;AF=0.0874601;AN=5008;NS=2504;DP=21093;EAS_AF=0.2014;AMR_AF=0.0533;AFR_AF=0.0121;EUR_AF=0.0497;SAS_AF=0.135;AA=A|||;VT=SNP
13	73960405	rs9564977	A	G	100	PASS	AC=1872;AF=0.373802;AN=5008;NS=2504;DP=21373;EAS_AF=0.6964;AMR_AF=0.3573;AFR_AF=0.2867;EUR_AF=0.162;SAS_AF=0.3885;AA=G|||;VT=SNP
13	73960575	rs9564978	A	C	100	PASS	AC=1871;AF=0.373602;AN=5008;NS=2504;DP=20423;EAS_AF=0.6964;AMR_AF=0.3573;AFR_AF=0.2859;EUR_AF=0.162;SAS_AF=0.3885;AA=A|||;VT=SNP
13	73960622	rs9564979	A	G	100	PASS	AC=1859;AF=0.371206;AN=5008;NS=2504;DP=20032;EAS_AF=0.6964;AMR_AF=0.3573;AFR_AF=0.2769;EUR_AF=0.162;SAS_AF=0.3885;AA=A|||;VT=SNP
13	73961033	rs7338457	G	A	100	PASS	AC=1794;AF=0.358227;AN=5008;NS=2504;DP=21585;EAS_AF=0.245;AMR_AF=0.3919;AFR_AF=0.2617;EUR_AF=0.5249;SAS_AF=0.41;AA=G|||;VT=SNP
13	73961103	rs140658449	G	C	100	PASS	AC=122;AF=0.024361;AN=5008;NS=2504;DP=23193;EAS_AF=0.0169;AMR_AF=0.1455;AFR_AF=0.0015;EUR_AF=0;SAS_AF=0.002;AA=G|||;VT=SNP
13	73961214	rs7139908	T	C	100	PASS	AC=1834;AF=0.366214;AN=5008;NS=2504;DP=20807;EAS_AF=0.245;AMR_AF=0.3977;AFR_AF=0.2859;EUR_AF=0.5258;SAS_AF=0.4131;AA=T|||;VT=SNP
13	73961249	rs9318172	T	C	100	PASS	AC=1859;AF=0.371206;AN=5008;NS=2504;DP=20305;EAS_AF=0.6964;AMR_AF=0.3573;AFR_AF=0.2769;EUR_AF=0.162;SAS_AF=0.3885;AA=T|||;VT=SNP
13	73961347	rs9318173	G	A	100	PASS	AC=1859;AF=0.371206;AN=5008;NS=2504;DP=18454;EAS_AF=0.6974;AMR_AF=0.3559;AFR_AF=0.2769;EUR_AF=0.162;SAS_AF=0.3885;AA=G|||;VT=SNP
13	73961537	rs9318174	C	T	100	PASS	AC=1857;AF=0.370807;AN=5008;NS=2504;DP=16462;EAS_AF=0.6954;AMR_AF=0.3559;AFR_AF=0.2769;EUR_AF=0.162;SAS_AF=0.3885;AA=C|||;VT=SNP
13	73961563	rs9573183	G	T	100	PASS	AC=434;AF=0.0866613;AN=5008;NS=2504;DP=15159;EAS_AF=0.2024;AMR_AF=0.0562;AFR_AF=0.0053;EUR_AF=0.0517;SAS_AF=0.135;AA=G|||;VT=SNP
13	73961636	rs9573184	C	T	100	PASS	AC=1858;AF=0.371006;AN=5008;NS=2504;DP=17599;EAS_AF=0.6954;AMR_AF=0.3559;AFR_AF=0.2776;EUR_AF=0.162;SAS_AF=0.3885;AA=T|||;VT=SNP
13	73961845	rs7320851	A	G	100	PASS	AC=463;AF=0.0924521;AN=5008;NS=2504;DP=17843;EAS_AF=0.0536;AMR_AF=0.0605;AFR_AF=0.1271;EUR_AF=0.0795;SAS_AF=0.1217;AA=A|||;VT=SNP
13	73961888	rs9573185	C	G	100	PASS	AC=1856;AF=0.370607;AN=5008;NS=2504;DP=19246;EAS_AF=0.6954;AMR_AF=0.3559;AFR_AF=0.2769;EUR_AF=0.161;SAS_AF=0.3885;AA=G|||;VT=SNP
13	73961899	rs7321056	C	T	100	PASS	AC=1804;AF=0.360224;AN=5008;NS=2504;DP=19447;EAS_AF=0.246;AMR_AF=0.3991;AFR_AF=0.2617;EUR_AF=0.5258;SAS_AF=0.4131;AA=C|||;VT=SNP
13	73962199	rs1330071	C	T	100	PASS	AC=1857;AF=0.370807;AN=5008;NS=2504;DP=15919;EAS_AF=0.6954;AMR_AF=0.3559;AFR_AF=0.2769;EUR_AF=0.162;SAS_AF=0.3885;AA=T|||;VT=SNP
13	73962416	rs9592909	C	T	100	PASS	AC=1862;AF=0.371805;AN=5008;NS=2504;DP=18300;EAS_AF=0.6954;AMR_AF=0.3559;AFR_AF=0.2806;EUR_AF=0.162;SAS_AF=0.3885;AA=T|||;VT=SNP
13	73962540	rs17090128	T	C	100	PASS	AC=1407;AF=0.28095;AN=5008;NS=2504;DP=19003;EAS_AF=0.495;AMR_AF=0.2983;AFR_AF=0.2572;EUR_AF=0.1123;SAS_AF=0.2536;AA=T|||;VT=SNP
13	73962709	rs9592910	C	T	100	PASS	AC=1859;AF=0.371206;AN=5008;NS=2504;DP=17286;EAS_AF=0.6954;AMR_AF=0.3559;AFR_AF=0.2769;EUR_AF=0.162;SAS_AF=0.3906;AA=C|||;VT=SNP
13	73962794	rs117219659	G	A	100	PASS	AC=23;AF=0.00459265;AN=5008;NS=2504;DP=17478;EAS_AF=0.0228;AMR_AF=0;AFR_AF=0;EUR_AF=0;SAS_AF=0;AA=G|||;VT=SNP
13	73962862	rs17090129	A	G	100	PASS	AC=2299;AF=0.459065;AN=5008;NS=2504;DP=18220;EAS_AF=0.2996;AMR_AF=0.4597;AFR_AF=0.413;EUR_AF=0.6054;SAS_AF=0.5348;AA=A|||;VT=SNP
13	73963491	rs72628041	C	T	100	PASS	AC=1379;AF=0.275359;AN=5008;NS=2504;DP=17584;EAS_AF=0.496;AMR_AF=0.2968;AFR_AF=0.236;EUR_AF=0.1123;SAS_AF=0.2536;AA=C|||;VT=SNP
13	73963492	rs9592911	G	A	100	PASS	AC=469;AF=0.0936502;AN=5008;NS=2504;DP=17564;EAS_AF=0.1994;AMR_AF=0.0533;AFR_AF=0.0363;EUR_AF=0.0497;SAS_AF=0.136;AA=G|||;VT=SNP
13	73963638	rs9592912	G	A	100	PASS	AC=1855;AF=0.370407;AN=5008;NS=2504;DP=14873;EAS_AF=0.6944;AMR_AF=0.3545;AFR_AF=0.2769;EUR_AF=0.162;SAS_AF=0.3885;AA=G|||;VT=SNP
13	73964253	rs9573186	A	T	100	PASS	AC=1856;AF=0.370607;AN=5008;NS=2504;DP=21310;EAS_AF=0.6954;AMR_AF=0.3545;AFR_AF=0.2769;EUR_AF=0.162;SAS_AF=0.3885;AA=A|||;VT=SNP
13	73964367	rs67647688	C	T	100	PASS	AC=1407;AF=0.28095;AN=5008;NS=2504;DP=20707;EAS_AF=0.496;AMR_AF=0.2968;AFR_AF=0.2572;EUR_AF=0.1123;SAS_AF=0.2536;AA=C|||;VT=SNP
13	73964767	rs9573187	T	C	100	PASS	AC=1857;AF=0.370807;AN=5008;NS=2504;DP=18650;EAS_AF=0.6954;AMR_AF=0.3545;AFR_AF=0.2776;EUR_AF=0.162;SAS_AF=0.3885;AA=C|||;VT=SNP
13	73965135	rs17090130	T	C	100	PASS	AC=1858;AF=0.371006;AN=5008;NS=2504;DP=19414;EAS_AF=0.6954;AMR_AF=0.3559;AFR_AF=0.2776;EUR_AF=0.162;SAS_AF=0.3885;AA=T|||;VT=SNP
13	73965257	rs60984250	T	C	100	PASS	AC=1856;AF=0.370607;AN=5008;NS=2504;DP=19122;EAS_AF=0.6954;AMR_AF=0.3545;AFR_AF=0.2776;EUR_AF=0.162;SAS_AF=0.3875;AA=T|||;VT=SNP
13	73965267	rs58811695	A	G	100	PASS	AC=1856;AF=0.370607;AN=5008;NS=2504;DP=19060;EAS_AF=0.6954;AMR_AF=0.3545;AFR_AF=0.2776;EUR_AF=0.162;SAS_AF=0.3875;AA=G|||;VT=SNP
13	73965609	rs17090131	A	G	100	PASS	AC=425;AF=0.0848642;AN=5008;NS=2504;DP=19362;EAS_AF=0.0536;AMR_AF=0.0576;AFR_AF=0.0998;EUR_AF=0.0795;SAS_AF=0.1217;AA=A|||;VT=SNP
13	73966231	rs2325507	T	C	100	PASS	AC=1861;AF=0.371605;AN=5008;NS=2504;DP=15947;EAS_AF=0.6954;AMR_AF=0.3545;AFR_AF=0.2776;EUR_AF=0.162;SAS_AF=0.3926;AA=C|||;VT=SNP
13	73966359	rs17090132	C	T	100	PASS	AC=420;AF=0.0838658;AN=5008;NS=2504;DP=16051;EAS_AF=0.0536;AMR_AF=0.0576;AFR_AF=0.1014;EUR_AF=0.0795;SAS_AF=0.1145;AA=C|||;VT=SNP
13	73966659	rs17090134	C	T	100	PASS	AC=427;AF=0.0852636;AN=5008;NS=2504;DP=19510;EAS_AF=0.2004;AMR_AF=0.0533;AFR_AF=0.0045;EUR_AF=0.0497;SAS_AF=0.135;AA=C|||;VT=SNP
13	73966756	rs17090136	C	T	100	PASS	AC=427;AF=0.0852636;AN=5008;NS=2504;DP=22158;EAS_AF=0.2004;AMR_AF=0.0533;AFR_AF=0.0045;EUR_AF=0.0497;SAS_AF=0.135;AA=C|||;VT=SNP
13	73967507	rs4885096	T	C	100	PASS	AC=3637;AF=0.726238;AN=5008;NS=2504;DP=17412;EAS_AF=0.9395;AMR_AF=0.755;AFR_AF=0.5144;EUR_AF=0.6909;SAS_AF=0.8088;AA=C|||;VT=SNP
13	73967630	rs4883936	G	T	100	PASS	AC=1856;AF=0.370607;AN=5008;NS=2504;DP=16798;EAS_AF=0.6944;AMR_AF=0.3545;AFR_AF=0.2776;EUR_AF=0.162;SAS_AF=0.3885;AA=T|||;VT=SNP
13	73967826	rs17091	G	A	100	PASS	AC=1766;AF=0.352636;AN=5008;NS=2504;DP=15802;EAS_AF=0.244;AMR_AF=0.3963;AFR_AF=0.2368;EUR_AF=0.5258;SAS_AF=0.4121;AA=G|||;VT=SNP
13	73967916	rs4885097	A	G	100	PASS	AC=1857;AF=0.370807;AN=5008;NS=2504;DP=15820;EAS_AF=0.6944;AMR_AF=0.3559;AFR_AF=0.2738;EUR_AF=0.162;SAS_AF=0.3937;AA=A|||;VT=SNP
13	73967927	rs4885098	A	G	100	PASS	AC=2139;AF=0.427117;AN=5008;NS=2504;DP=15558;EAS_AF=0.2996;AMR_AF=0.4539;AFR_AF=0.2965;EUR_AF=0.6044;SAS_AF=0.5337;AA=A|||;VT=SNP
13	73968916	rs1571556	T	C	100	PASS	AC=2589;AF=0.516973;AN=5008;NS=2504;DP=17845;EAS_AF=0.4821;AMR_AF=0.6671;AFR_AF=0.2602;EUR_AF=0.7068;SAS_AF=0.5982;AA=T|||;VT=SNP
13	73968927	rs9592915	T	C	100	PASS	AC=807;AF=0.161142;AN=5008;NS=2504;DP=18273;EAS_AF=0.1895;AMR_AF=0.1628;AFR_AF=0.1694;EUR_AF=0.1342;SAS_AF=0.1472;AA=T|||;VT=SNP
13	73969076	rs9592916	T	C	100	PASS	AC=1583;AF=0.316094;AN=5008;NS=2504;DP=18801;EAS_AF=0.2192;AMR_AF=0.2695;AFR_AF=0.503;EUR_AF=0.2276;SAS_AF=0.2873;AA=C|||;VT=SNP
13	73969729	rs150064030	G	A	100	PASS	AC=442;AF=0.0882588;AN=5008;NS=2504;DP=12295;EAS_AF=0.1944;AMR_AF=0.0965;AFR_AF=0.0265;EUR_AF=0.0517;SAS_AF=0.0941;AA=G|||;VT=SNP
13	73970048	rs2325508	A	T	100	PASS	AC=2923;AF=0.583666;AN=5008;NS=2504;DP=15750;EAS_AF=0.4812;AMR_AF=0.7248;AFR_AF=0.3933;EUR_AF=0.7724;SAS_AF=0.6524;AA=A|||;VT=SNP
13	73970442	rs721757	A	C	100	PASS	AC=3985;AF=0.795727;AN=5008;NS=2504;DP=21803;EAS_AF=0.6815;AMR_AF=0.9164;AFR_AF=0.6815;EUR_AF=0.9185;SAS_AF=0.8558;AA=C|||;VT=SNP
13	73971058	rs7322343	A	C	100	PASS	AC=3743;AF=0.747404;AN=5008;NS=2504;DP=17941;EAS_AF=0.6796;AMR_AF=0.8948;AFR_AF=0.5401;EUR_AF=0.9145;SAS_AF=0.8211;AA=A|||;VT=SNP
13	73971803	rs1013545	C	T	100	PASS	AC=2890;AF=0.577077;AN=5008;NS=2504;DP=16284;EAS_AF=0.4821;AMR_AF=0.719;AFR_AF=0.3623;EUR_AF=0.7813;SAS_AF=0.6544;AA=C|||;VT=SNP
13	73972011	rs7992302	A	C	100	PASS	AC=4366;AF=0.871805;AN=5008;NS=2504;DP=20405;EAS_AF=0.7014;AMR_AF=0.9654;AFR_AF=0.8691;EUR_AF=0.9632;SAS_AF=0.8906;AA=C|||;VT=SNP
13	73972062	rs7992488	C	T	100	PASS	AC=4365;AF=0.871605;AN=5008;NS=2504;DP=18882;EAS_AF=0.6974;AMR_AF=0.9654;AFR_AF=0.8691;EUR_AF=0.9632;SAS_AF=0.8937;AA=T|||;VT=SNP
13	73972243	rs7992681	A	G	100	PASS	AC=843;AF=0.168331;AN=5008;NS=2504;DP=18060;EAS_AF=0.2004;AMR_AF=0.1772;AFR_AF=0.1755;EUR_AF=0.1322;SAS_AF=0.1564;AA=A|||;VT=SNP
13	73972247	rs145042195	C	G	100	PASS	AC=28;AF=0.00559105;AN=5008;NS=2504;DP=18190;EAS_AF=0.0228;AMR_AF=0.0072;AFR_AF=0;EUR_AF=0;SAS_AF=0;AA=C|||;VT=SNP
13	73972381	rs1411318	C	T	100	PASS	AC=4365;AF=0.871605;AN=5008;NS=2504;DP=21028;EAS_AF=0.6974;AMR_AF=0.9654;AFR_AF=0.8684;EUR_AF=0.9632;SAS_AF=0.8947;AA=T|||;VT=SNP
13	73973132	rs4885099	C	T	100	PASS	AC=4359;AF=0.870407;AN=5008;NS=2504;DP=19699;EAS_AF=0.6964;AMR_AF=0.964;AFR_AF=0.8427;EUR_AF=0.9662;SAS_AF=0.9223;AA=T|||;VT=SNP
13	73974104	rs7984379	T	A	100	PASS	AC=4381;AF=0.8748;AN=5008;NS=2504;DP=18483;EAS_AF=0.6974;AMR_AF=0.9683;AFR_AF=0.857;EUR_AF=0.9652;SAS_AF=0.9223;AA=A|||;VT=SNP
13	73974686	rs4883937	C	T	100	PASS	AC=4401;AF=0.878794;AN=5008;NS=2504;DP=20463;EAS_AF=0.6954;AMR_AF=0.9712;AFR_AF=0.8714;EUR_AF=0.9662;SAS_AF=0.9223;AA=T|||;VT=SNP
13	73974963	rs965746	G	A	100	PASS	AC=4453;AF=0.889177;AN=5008;NS=2504;DP=16696;EAS_AF=0.6954;AMR_AF=0.9712;AFR_AF=0.9107;EUR_AF=0.9662;SAS_AF=0.9223;AA=A|||;VT=SNP
13	73976313	rs9543360	A	G	100	PASS	AC=4420;AF=0.882588;AN=5008;NS=2504;DP=16606;EAS_AF=0.6974;AMR_AF=0.9712;AFR_AF=0.8722;EUR_AF=0.9662;SAS_AF=0.9387;AA=A|||;VT=SNP
13	73976822	rs7326586	A	G	100	PASS	AC=4358;AF=0.870208;AN=5008;NS=2504;DP=8370;EAS_AF=0.6974;AMR_AF=0.9654;AFR_AF=0.8283;EUR_AF=0.9662;SAS_AF=0.9387;AA=a|||;VT=SNP
13	73976948	rs145572594	G	T	100	PASS	AC=17;AF=0.00339457;AN=5008;NS=2504;DP=8240;EAS_AF=0.0159;AMR_AF=0;AFR_AF=0.0008;EUR_AF=0;SAS_AF=0;AA=G|||;VT=SNP
13	73976967	rs73226421	G	T	100	PASS	AC=676;AF=0.134984;AN=5008;NS=2504;DP=7476;EAS_AF=0.1429;AMR_AF=0.1527;AFR_AF=0.0825;EUR_AF=0.1769;SAS_AF=0.1421;AA=G|||;VT=SNP
13	73977318	rs6562764	T	C	100	PASS	AC=4419;AF=0.882388;AN=5008;NS=2504;DP=11572;EAS_AF=0.6974;AMR_AF=0.9712;AFR_AF=0.8722;EUR_AF=0.9652;SAS_AF=0.9387;AA=t|||;VT=SNP
13	73977386	rs2325509	A	G	100	PASS	AC=3092;AF=0.617412;AN=5008;NS=2504;DP=12072;EAS_AF=0.5288;AMR_AF=0.7522;AFR_AF=0.4697;EUR_AF=0.7376;SAS_AF=0.6892;AA=A|||;VT=SNP
13	73977806	rs2181966	C	G	100	PASS	AC=3789;AF=0.756589;AN=5008;NS=2504;DP=17653;EAS_AF=0.6845;AMR_AF=0.9049;AFR_AF=0.5567;EUR_AF=0.9145;SAS_AF=0.8333;AA=C|||;VT=SNP
13	73977863	rs80214899	G	A	100	PASS	AC=14;AF=0.00279553;AN=5008;NS=2504;DP=17317;EAS_AF=0.0139;AMR_AF=0;AFR_AF=0;EUR_AF=0;SAS_AF=0;AA=G|||;VT=SNP
13	73978505	rs74981825	A	T	100	PASS	AC=63;AF=0.0125799;AN=5008;NS=2504;DP=20354;EAS_AF=0.0615;AMR_AF=0.0014;AFR_AF=0;EUR_AF=0;SAS_AF=0;AA=A|||;VT=SNP
13	73978977	rs4143045	A	G	100	PASS	AC=3976;AF=0.79393;AN=5008;NS=2504;DP=19290;EAS_AF=0.6875;AMR_AF=0.915;AFR_AF=0.6399;EUR_AF=0.9215;SAS_AF=0.8947;AA=G|||;VT=SNP
13	73979234	rs4885100	A	T	100	PASS	AC=3796;AF=0.757987;AN=5008;NS=2504;DP=19264;EAS_AF=0.6815;AMR_AF=0.9049;AFR_AF=0.5545;EUR_AF=0.9145;SAS_AF=0.8466;AA=T|||;VT=SNP
13	73979517	rs4883938	T	C	100	PASS	AC=3119;AF=0.622804;AN=5008;NS=2504;DP=17311;EAS_AF=0.5437;AMR_AF=0.7608;AFR_AF=0.4697;EUR_AF=0.7406;SAS_AF=0.6922;AA=T|||;VT=SNP
13	73979901	rs61957170	A	C	100	PASS	AC=703;AF=0.140375;AN=5008;NS=2504;DP=17614;EAS_AF=0.1577;AMR_AF=0.1527;AFR_AF=0.084;EUR_AF=0.173;SAS_AF=0.1564;AA=A|||;VT=SNP
13	73980468	rs7989425	T	G	100	PASS	AC=3796;AF=0.757987;AN=5008;NS=2504;DP=18497;EAS_AF=0.6845;AMR_AF=0.9049;AFR_AF=0.553;EUR_AF=0.9145;SAS_AF=0.8456;AA=T|||;VT=SNP
13	73980507	rs7989445	T	C	100	PASS	AC=3125;AF=0.624002;AN=5008;NS=2504;DP=18931;EAS_AF=0.5427;AMR_AF=0.7622;AFR_AF=0.4697;EUR_AF=0.7435;SAS_AF=0.6953;AA=T|||;VT=SNP
13	73981385	rs6562765	T	G	100	PASS	AC=3796;AF=0.757987;AN=5008;NS=2504;DP=16409;EAS_AF=0.6845;AMR_AF=0.9049;AFR_AF=0.553;EUR_AF=0.9145;SAS_AF=0.8456;AA=T|||;VT=SNP
13	73982010	rs9543363	T	C	100	PASS	AC=4478;AF=0.894169;AN=5008;NS=2504;DP=17995;EAS_AF=0.7232;AMR_AF=0.9712;AFR_AF=0.9054;EUR_AF=0.9662;SAS_AF=0.9264;AA=t|||;VT=SNP
13	73982133	rs79164629	C	T	100	PASS	AC=14;AF=0.00279553;AN=5008;NS=2504;DP=18540;EAS_AF=0.0139;AMR_AF=0;AFR_AF=0;EUR_AF=0;SAS_AF=0;AA=C|||;VT=SNP
13	73982552	rs7319028	A	G	100	PASS	AC=3821;AF=0.762979;AN=5008;NS=2504;DP=18801;EAS_AF=0.7093;AMR_AF=0.9049;AFR_AF=0.553;EUR_AF=0.9145;SAS_AF=0.8456;AA=A|||;VT=SNP
13	73983451	rs4883939	C	A	100	PASS	AC=4391;AF=0.876797;AN=5008;NS=2504;DP=14882;EAS_AF=0.6964;AMR_AF=0.9654;AFR_AF=0.8631;EUR_AF=0.9662;SAS_AF=0.9264;AA=A|||;VT=SNP
13	73983767	rs7989934	G	T	100	PASS	AC=4391;AF=0.876797;AN=5008;NS=2504;DP=18024;EAS_AF=0.6964;AMR_AF=0.9654;AFR_AF=0.8623;EUR_AF=0.9662;SAS_AF=0.9274;AA=T|||;VT=SNP
13	73984062	rs6562766	T	C	100	PASS	AC=4390;AF=0.876597;AN=5008;NS=2504;DP=19211;EAS_AF=0.6964;AMR_AF=0.9654;AFR_AF=0.8623;EUR_AF=0.9662;SAS_AF=0.9264;AA=C|||;VT=SNP
13	73984476	rs7990949	C	T	100	PASS	AC=3093;AF=0.617612;AN=5008;NS=2504;DP=18800;EAS_AF=0.5377;AMR_AF=0.7522;AFR_AF=0.4644;EUR_AF=0.7455;SAS_AF=0.68;AA=C|||;VT=SNP
13	73985283	rs4883940	T	C	100	PASS	AC=4451;AF=0.888778;AN=5008;NS=2504;DP=19428;EAS_AF=0.6964;AMR_AF=0.9712;AFR_AF=0.9054;EUR_AF=0.9662;SAS_AF=0.9264;AA=C|||;VT=SNP
13	73986051	rs9543369	C	T	100	PASS	AC=4451;AF=0.888778;AN=5008;NS=2504;DP=17773;EAS_AF=0.6964;AMR_AF=0.9712;AFR_AF=0.9054;EUR_AF=0.9662;SAS_AF=0.9264;AA=T|||;VT=SNP
13	73986064	rs7328006	A	G	100	PASS	AC=4451;AF=0.888778;AN=5008;NS=2504;DP=17751;EAS_AF=0.6964;AMR_AF=0.9712;AFR_AF=0.9054;EUR_AF=0.9662;SAS_AF=0.9264;AA=G|||;VT=SNP
13	73986136	rs9592918	A	T	100	PASS	AC=678;AF=0.135383;AN=5008;NS=2504;DP=16909;EAS_AF=0.1468;AMR_AF=0.1455;AFR_AF=0.0832;EUR_AF=0.171;SAS_AF=0.1503;AA=A|||;VT=SNP
13	73986628	rs1886450	A	G	100	PASS	AC=3090;AF=0.617013;AN=5008;NS=2504;DP=14715;EAS_AF=0.5337;AMR_AF=0.7579;AFR_AF=0.4622;EUR_AF=0.7435;SAS_AF=0.682;AA=A|||;VT=SNP
13	73986818	rs1886451	G	A	100	PASS	AC=4387;AF=0.875998;AN=5008;NS=2504;DP=16177;EAS_AF=0.6964;AMR_AF=0.964;AFR_AF=0.8623;EUR_AF=0.9642;SAS_AF=0.9264;AA=A|||;VT=SNP
13	73986854	rs1886452	A	T	100	PASS	AC=3104;AF=0.619808;AN=5008;NS=2504;DP=16931;EAS_AF=0.5367;AMR_AF=0.7579;AFR_AF=0.4697;EUR_AF=0.7435;SAS_AF=0.683;AA=A|||;VT=SNP
13	73987555	rs4885101	G	T	100	PASS	AC=4451;AF=0.888778;AN=5008;NS=2504;DP=19193;EAS_AF=0.6964;AMR_AF=0.9712;AFR_AF=0.9054;EUR_AF=0.9662;SAS_AF=0.9264;AA=T|||;VT=SNP
13	73987891	rs9600123	G	A	100	PASS	AC=680;AF=0.135783;AN=5008;NS=2504;DP=21002;EAS_AF=0.1468;AMR_AF=0.1455;AFR_AF=0.0847;EUR_AF=0.171;SAS_AF=0.1503;AA=g|||;VT=SNP
13	73988136	rs1998665	C	A	100	PASS	AC=4379;AF=0.874401;AN=5008;NS=2504;DP=16781;EAS_AF=0.6954;AMR_AF=0.964;AFR_AF=0.8578;EUR_AF=0.9632;SAS_AF=0.9264;AA=C|||;VT=SNP
13	73988329	rs1998666	A	G	100	PASS	AC=3106;AF=0.620208;AN=5008;NS=2504;DP=15677;EAS_AF=0.5367;AMR_AF=0.7594;AFR_AF=0.4705;EUR_AF=0.7435;SAS_AF=0.683;AA=A|||;VT=SNP
13	73988558	rs4885102	C	A	100	PASS	AC=4031;AF=0.804912;AN=5008;NS=2504;DP=14740;EAS_AF=0.6865;AMR_AF=0.9222;AFR_AF=0.6868;EUR_AF=0.9235;SAS_AF=0.8814;AA=A|||;VT=SNP
13	73988772	rs10507812	T	C	100	PASS	AC=677;AF=0.135184;AN=5008;NS=2504;DP=18407;EAS_AF=0.1468;AMR_AF=0.1455;AFR_AF=0.0832;EUR_AF=0.17;SAS_AF=0.1503;AA=T|||;VT=SNP
13	73989158	rs4144229	A	T	100	PASS	AC=3783;AF=0.755391;AN=5008;NS=2504;DP=18558;EAS_AF=0.6835;AMR_AF=0.9049;AFR_AF=0.553;EUR_AF=0.9145;SAS_AF=0.8333;AA=A|||;VT=SNP
13	73989580	rs2325510	G	A	100	PASS	AC=3969;AF=0.792532;AN=5008;NS=2504;DP=18327;EAS_AF=0.6865;AMR_AF=0.915;AFR_AF=0.6452;EUR_AF=0.9215;SAS_AF=0.8814;AA=A|||;VT=SNP
13	73989773	rs7993936	A	G	100	PASS	AC=3106;AF=0.620208;AN=5008;NS=2504;DP=17384;EAS_AF=0.5367;AMR_AF=0.7594;AFR_AF=0.4697;EUR_AF=0.7445;SAS_AF=0.683;AA=A|||;VT=SNP
13	73990436	rs10871066	A	G	100	PASS	AC=3105;AF=0.620008;AN=5008;NS=2504;DP=20416;EAS_AF=0.5367;AMR_AF=0.7594;AFR_AF=0.4697;EUR_AF=0.7435;SAS_AF=0.683;AA=A|||;VT=SNP
13	73990596	rs4242951	T	C	100	PASS	AC=4452;AF=0.888978;AN=5008;NS=2504;DP=21288;EAS_AF=0.6964;AMR_AF=0.9712;AFR_AF=0.9054;EUR_AF=0.9662;SAS_AF=0.9274;AA=T|||;VT=SNP
13	73990613	rs4242952	C	T	100	PASS	AC=2882;AF=0.575479;AN=5008;NS=2504;DP=21190;EAS_AF=0.5357;AMR_AF=0.7421;AFR_AF=0.3116;EUR_AF=0.7416;SAS_AF=0.684;AA=C|||;VT=SNP
13	73990682	rs11618741	C	T	100	PASS	AC=720;AF=0.14377;AN=5008;NS=2504;DP=20401;EAS_AF=0.1468;AMR_AF=0.1484;AFR_AF=0.1127;EUR_AF=0.172;SAS_AF=0.1503;AA=T|||;VT=SNP
13	73990778	rs4242953	T	C	100	PASS	AC=4386;AF=0.875799;AN=5008;NS=2504;DP=19851;EAS_AF=0.6964;AMR_AF=0.9669;AFR_AF=0.8578;EUR_AF=0.9662;SAS_AF=0.9274;AA=C|||;VT=SNP
13	73990785	rs4242954	A	G	100	PASS	AC=4387;AF=0.875998;AN=5008;NS=2504;DP=19528;EAS_AF=0.6964;AMR_AF=0.9669;AFR_AF=0.8585;EUR_AF=0.9662;SAS_AF=0.9274;AA=A|||;VT=SNP
13	73990846	rs1886453	G	A	100	PASS	AC=3284;AF=0.655751;AN=5008;NS=2504;DP=19381;EAS_AF=0.5397;AMR_AF=0.7695;AFR_AF=0.556;EUR_AF=0.7505;SAS_AF=0.7321;AA=A|||;VT=SNP
13	73991021	rs4883941	G	C	100	PASS	AC=3171;AF=0.633187;AN=5008;NS=2504;DP=19788;EAS_AF=0.5367;AMR_AF=0.7666;AFR_AF=0.5136;EUR_AF=0.7455;SAS_AF=0.684;AA=G|||;VT=SNP
13	73991242	rs7139757	T	C	100	PASS	AC=3705;AF=0.739816;AN=5008;NS=2504;DP=18457;EAS_AF=0.5496;AMR_AF=0.8199;AFR_AF=0.7746;EUR_AF=0.7932;SAS_AF=0.7771;AA=T|||;VT=SNP
13	73991408	rs7316938	T	C	100	PASS	AC=4456;AF=0.889776;AN=5008;NS=2504;DP=18380;EAS_AF=0.6964;AMR_AF=0.9726;AFR_AF=0.9054;EUR_AF=0.9692;SAS_AF=0.9274;AA=C|||;VT=SNP
13	73991462	rs7316968	T	C	100	PASS	AC=3765;AF=0.751797;AN=5008;NS=2504;DP=18858;EAS_AF=0.5486;AMR_AF=0.8242;AFR_AF=0.8192;EUR_AF=0.7932;SAS_AF=0.7761;AA=T|||;VT=SNP
13	73991739	rs4356362	T	C	100	PASS	AC=4271;AF=0.852835;AN=5008;NS=2504;DP=17053;EAS_AF=0.5833;AMR_AF=0.964;AFR_AF=0.8578;EUR_AF=0.9672;SAS_AF=0.9274;AA=T|||;VT=SNP
13	73991828	rs533190401	T	C	100	PASS	AC=14;AF=0.00279553;AN=5008;NS=2504;DP=15283;EAS_AF=0.0139;AMR_AF=0;AFR_AF=0;EUR_AF=0;SAS_AF=0;AA=T|||;VT=SNP
13	73991873	rs4349040	C	T	100	PASS	AC=4349;AF=0.868411;AN=5008;NS=2504;DP=14871;EAS_AF=0.5883;AMR_AF=0.9726;AFR_AF=0.9062;EUR_AF=0.9702;SAS_AF=0.9274;AA=T|||;VT=SNP
13	73991928	rs376335257	G	A	100	PASS	AC=25;AF=0.00499201;AN=5008;NS=2504;DP=13646;EAS_AF=0.0248;AMR_AF=0;AFR_AF=0;EUR_AF=0;SAS_AF=0;AA=G|||;VT=SNP
13	73992026	rs4349041	C	T	100	PASS	AC=4215;AF=0.841653;AN=5008;NS=2504;DP=15534;EAS_AF=0.5833;AMR_AF=0.8977;AFR_AF=0.8661;EUR_AF=0.9533;SAS_AF=0.9202;AA=c|||;VT=SNP
13	73993072	rs80113717	A	G	100	PASS	AC=284;AF=0.0567093;AN=5008;NS=2504;DP=16897;EAS_AF=0.0456;AMR_AF=0.0548;AFR_AF=0.0212;EUR_AF=0.0915;SAS_AF=0.0818;AA=A|||;VT=SNP
13	73993491	rs146119286	G	A	100	PASS	AC=37;AF=0.00738818;AN=5008;NS=2504;DP=17650;EAS_AF=0.0367;AMR_AF=0;AFR_AF=0;EUR_AF=0;SAS_AF=0;AA=G|||;VT=SNP
13	73993836	rs9564981	C	G	100	PASS	AC=735;AF=0.146765;AN=5008;NS=2504;DP=18704;EAS_AF=0.3988;AMR_AF=0.1138;AFR_AF=0.0885;EUR_AF=0.0596;SAS_AF=0.0787;AA=C|||;VT=SNP
13	73993892	rs9564982	T	C	100	PASS	AC=482;AF=0.096246;AN=5008;NS=2504;DP=17201;EAS_AF=0.3968;AMR_AF=0.0605;AFR_AF=0;EUR_AF=0.0089;SAS_AF=0.0317;AA=T|||;VT=SNP
13	73994154	rs117188270	C	A	100	PASS	AC=91;AF=0.0181709;AN=5008;NS=2504;DP=19866;EAS_AF=0.0516;AMR_AF=0.0519;AFR_AF=0;EUR_AF=0;SAS_AF=0.0031;AA=C|||;VT=SNP
13	73994155	rs9564983	G	T	100	PASS	AC=741;AF=0.147963;AN=5008;NS=2504;DP=19790;EAS_AF=0.3988;AMR_AF=0.1153;AFR_AF=0.0893;EUR_AF=0.0636;SAS_AF=0.0787;AA=G|||;VT=SNP
13	73994290	rs77141004	A	G	100	PASS	AC=756;AF=0.150958;AN=5008;NS=2504;DP=17238;EAS_AF=0.1776;AMR_AF=0.0937;AFR_AF=0.1762;EUR_AF=0.0497;SAS_AF=0.2342;AA=A|||;VT=SNP
13	73994538	rs8002751	A	T	100	PASS	AC=200;AF=0.0399361;AN=5008;NS=2504;DP=12054;EAS_AF=0.002;AMR_AF=0.0648;AFR_AF=0.003;EUR_AF=0.1282;SAS_AF=0.0204;AA=A|||;VT=SNP
13	73995083	rs9573189	G	T	100	PASS	AC=655;AF=0.130791;AN=5008;NS=2504;DP=12731;EAS_AF=0.3978;AMR_AF=0.1052;AFR_AF=0.0424;EUR_AF=0.0596;SAS_AF=0.0665;AA=G|||;VT=SNP
13	73995194	rs61957178	C	T	100	PASS	AC=1122;AF=0.224042;AN=5008;NS=2504;DP=14428;EAS_AF=0.2222;AMR_AF=0.1542;AFR_AF=0.2549;EUR_AF=0.1441;SAS_AF=0.316;AA=T|||;VT=SNP
13	73996182	rs9318176	A	G	100	PASS	AC=736;AF=0.146965;AN=5008;NS=2504;DP=17844;EAS_AF=0.3998;AMR_AF=0.1138;AFR_AF=0.0885;EUR_AF=0.0596;SAS_AF=0.0787;AA=A|||;VT=SNP
13	73996361	rs4438187	T	G	100	PASS	AC=794;AF=0.158546;AN=5008;NS=2504;DP=16826;EAS_AF=0.1776;AMR_AF=0.0965;AFR_AF=0.2042;EUR_AF=0.0497;SAS_AF=0.2331;AA=T|||;VT=SNP
13	73996850	rs2325512	G	T	100	PASS	AC=1839;AF=0.367212;AN=5008;NS=2504;DP=17111;EAS_AF=0.622;AMR_AF=0.2666;AFR_AF=0.3389;EUR_AF=0.2038;SAS_AF=0.3824;AA=T|||;VT=SNP
13	73997409	rs17090183	T	C	100	PASS	AC=646;AF=0.128994;AN=5008;NS=2504;DP=20499;EAS_AF=0.1786;AMR_AF=0.0908;AFR_AF=0.0953;EUR_AF=0.0497;SAS_AF=0.2321;AA=T|||;VT=SNP
13	73997523	rs9573191	T	G	100	PASS	AC=1862;AF=0.371805;AN=5008;NS=2504;DP=21132;EAS_AF=0.623;AMR_AF=0.268;AFR_AF=0.354;EUR_AF=0.2048;SAS_AF=0.3824;AA=G|||;VT=SNP
13	73997961	rs1924816	A	G	100	PASS	AC=1995;AF=0.398363;AN=5008;NS=2504;DP=16406;EAS_AF=0.626;AMR_AF=0.2752;AFR_AF=0.4092;EUR_AF=0.2107;SAS_AF=0.4294;AA=G|||;VT=SNP
13	73998652	rs2147514	A	G	100	PASS	AC=772;AF=0.154153;AN=5008;NS=2504;DP=16702;EAS_AF=0.1776;AMR_AF=0.0951;AFR_AF=0.1884;EUR_AF=0.0497;SAS_AF=0.2331;AA=A|||;VT=SNP
13	73999204	rs7334087	T	C	100	PASS	AC=1862;AF=0.371805;AN=5008;NS=2504;DP=16662;EAS_AF=0.623;AMR_AF=0.268;AFR_AF=0.3548;EUR_AF=0.2038;SAS_AF=0.3824;AA=C|||;VT=SNP
13	73999305	rs9573192	T	C	100	PASS	AC=482;AF=0.096246;AN=5008;NS=2504;DP=17969;EAS_AF=0.3968;AMR_AF=0.0605;AFR_AF=0;EUR_AF=0.0089;SAS_AF=0.0317;AA=T|||;VT=SNP
13	73999501	rs1304959	T	C	100	PASS	AC=2002;AF=0.39976;AN=5008;NS=2504;DP=18670;EAS_AF=0.625;AMR_AF=0.2767;AFR_AF=0.4145;EUR_AF=0.2107;SAS_AF=0.4294;AA=C|||;VT=SNP
13	73999930	rs139350939	A	C	100	PASS	AC=35;AF=0.00698882;AN=5008;NS=2504;DP=16087;EAS_AF=0.0308;AMR_AF=0.0058;AFR_AF=0;EUR_AF=0;SAS_AF=0;AA=A|||;VT=SNP
13	74000149	rs74550739	G	A	100	PASS	AC=647;AF=0.129193;AN=5008;NS=2504;DP=13866;EAS_AF=0.1776;AMR_AF=0.0908;AFR_AF=0.0961;EUR_AF=0.0497;SAS_AF=0.2331;AA=G|||;VT=SNP
13	74000442	rs147762076	G	T	100	PASS	AC=112;AF=0.0223642;AN=5008;NS=2504;DP=19207;EAS_AF=0.003;AMR_AF=0.1527;AFR_AF=0.0015;EUR_AF=0;SAS_AF=0.001;AA=G|||;VT=SNP
13	74001226	rs118165161	C	T	100	PASS	AC=34;AF=0.00678914;AN=5008;NS=2504;DP=21372;EAS_AF=0.0317;AMR_AF=0;AFR_AF=0;EUR_AF=0;SAS_AF=0.002;AA=C|||;VT=SNP
13	74001228	rs117083793	G	T	100	PASS	AC=34;AF=0.00678914;AN=5008;NS=2504;DP=21278;EAS_AF=0.0317;AMR_AF=0;AFR_AF=0;EUR_AF=0;SAS_AF=0.002;AA=G|||;VT=SNP
13	74001257	rs1924812	C	T	100	PASS	AC=797;AF=0.159145;AN=5008;NS=2504;DP=21437;EAS_AF=0.1776;AMR_AF=0.0965;AFR_AF=0.2065;EUR_AF=0.0497;SAS_AF=0.2331;AA=T|||;VT=SNP
13	74001337	rs9564984	C	G	100	PASS	AC=727;AF=0.145168;AN=5008;NS=2504;DP=19683;EAS_AF=0.3978;AMR_AF=0.1153;AFR_AF=0.0908;EUR_AF=0.0606;SAS_AF=0.0665;AA=C|||;VT=SNP
13	74001390	rs1924813	C	G	100	PASS	AC=798;AF=0.159345;AN=5008;NS=2504;DP=16645;EAS_AF=0.1776;AMR_AF=0.0965;AFR_AF=0.2073;EUR_AF=0.0497;SAS_AF=0.2331;AA=G|||;VT=SNP
13	74002167	rs9564985	G	A	100	PASS	AC=1070;AF=0.213658;AN=5008;NS=2504;DP=19559;EAS_AF=0.4435;AMR_AF=0.1729;AFR_AF=0.152;EUR_AF=0.1561;SAS_AF=0.1483;AA=g|||;VT=SNP
13	74002721	rs61957179	A	G	100	PASS	AC=344;AF=0.0686901;AN=5008;NS=2504;DP=17942;EAS_AF=0.0456;AMR_AF=0.0562;AFR_AF=0.0635;EUR_AF=0.0944;SAS_AF=0.0818;AA=A|||;VT=SNP
13	74004024	rs9573193	C	T	100	PASS	AC=1878;AF=0.375;AN=5008;NS=2504;DP=20369;EAS_AF=0.621;AMR_AF=0.2695;AFR_AF=0.3654;EUR_AF=0.2078;SAS_AF=0.3814;AA=T|||;VT=SNP
13	74004376	rs9573194	T	C	100	PASS	AC=1074;AF=0.214457;AN=5008;NS=2504;DP=20655;EAS_AF=0.4425;AMR_AF=0.1729;AFR_AF=0.1543;EUR_AF=0.1581;SAS_AF=0.1483;AA=T|||;VT=SNP
13	74004630	rs9573195	G	A	100	PASS	AC=731;AF=0.145966;AN=5008;NS=2504;DP=20018;EAS_AF=0.3968;AMR_AF=0.1167;AFR_AF=0.0908;EUR_AF=0.0636;SAS_AF=0.0675;AA=G|||;VT=SNP
13	74005367	rs1159743	T	C	100	PASS	AC=1860;AF=0.371406;AN=5008;NS=2504;DP=20956;EAS_AF=0.62;AMR_AF=0.268;AFR_AF=0.3533;EUR_AF=0.2078;SAS_AF=0.3814;AA=C|||;VT=SNP
13	74005606	rs2875653	T	A	100	PASS	AC=2078;AF=0.414936;AN=5008;NS=2504;DP=20115;EAS_AF=0.6181;AMR_AF=0.2824;AFR_AF=0.4773;EUR_AF=0.2147;SAS_AF=0.4213;AA=A|||;VT=SNP
13	74006034	rs9564986	A	T	100	PASS	AC=731;AF=0.145966;AN=5008;NS=2504;DP=17351;EAS_AF=0.3968;AMR_AF=0.1167;AFR_AF=0.0915;EUR_AF=0.0636;SAS_AF=0.0665;AA=A|||;VT=SNP
13	74006380	rs61957181	A	C	100	PASS	AC=353;AF=0.0704872;AN=5008;NS=2504;DP=15527;EAS_AF=0.0456;AMR_AF=0.0562;AFR_AF=0.0703;EUR_AF=0.0944;SAS_AF=0.0818;AA=A|||;VT=SNP
13	74006407	rs17090189	A	G	100	PASS	AC=1113;AF=0.222244;AN=5008;NS=2504;DP=14296;EAS_AF=0.2183;AMR_AF=0.1513;AFR_AF=0.267;EUR_AF=0.1431;SAS_AF=0.2975;AA=A|||;VT=SNP
13	74006439	rs9564987	A	T	100	PASS	AC=1084;AF=0.216454;AN=5008;NS=2504;DP=14437;EAS_AF=0.4425;AMR_AF=0.1729;AFR_AF=0.1619;EUR_AF=0.1581;SAS_AF=0.1483;AA=A|||;VT=SNP
13	74007186	rs2093943	T	C	100	PASS	AC=1083;AF=0.216254;AN=5008;NS=2504;DP=20957;EAS_AF=0.4415;AMR_AF=0.1729;AFR_AF=0.1619;EUR_AF=0.1581;SAS_AF=0.1483;AA=C|||;VT=SNP
13	74007264	rs75134244	C	A	100	PASS	AC=642;AF=0.128195;AN=5008;NS=2504;DP=19880;EAS_AF=0.1726;AMR_AF=0.0908;AFR_AF=0.1021;EUR_AF=0.0487;SAS_AF=0.226;AA=T|||;VT=SNP
13	74007487	rs7327558	A	G	100	PASS	AC=1855;AF=0.370407;AN=5008;NS=2504;DP=22321;EAS_AF=0.6151;AMR_AF=0.268;AFR_AF=0.3585;EUR_AF=0.2078;SAS_AF=0.3742;AA=G|||;VT=SNP
13	74008197	rs9573196	A	G	100	PASS	AC=727;AF=0.145168;AN=5008;NS=2504;DP=19232;EAS_AF=0.3968;AMR_AF=0.1153;AFR_AF=0.0915;EUR_AF=0.0606;SAS_AF=0.0665;AA=A|||;VT=SNP
13	74008225	rs9573197	A	G	100	PASS	AC=1876;AF=0.374601;AN=5008;NS=2504;DP=19161;EAS_AF=0.6151;AMR_AF=0.2695;AFR_AF=0.3744;EUR_AF=0.2068;SAS_AF=0.3742;AA=G|||;VT=SNP
13	74008908	rs9573198	G	C	100	PASS	AC=1084;AF=0.216454;AN=5008;NS=2504;DP=18979;EAS_AF=0.4425;AMR_AF=0.1729;AFR_AF=0.1619;EUR_AF=0.1581;SAS_AF=0.1483;AA=G|||;VT=SNP
13	74009211	rs17090192	G	A	100	PASS	AC=641;AF=0.127995;AN=5008;NS=2504;DP=20411;EAS_AF=0.1726;AMR_AF=0.0908;AFR_AF=0.1021;EUR_AF=0.0487;SAS_AF=0.2249;AA=G|||;VT=SNP
13	74009475	rs9573199	C	T	100	PASS	AC=730;AF=0.145767;AN=5008;NS=2504;DP=18888;EAS_AF=0.3968;AMR_AF=0.1167;AFR_AF=0.0908;EUR_AF=0.0636;SAS_AF=0.0665;AA=C|||;VT=SNP
13	74009848	rs78192267	C	G	100	PASS	AC=14;AF=0.00279553;AN=5008;NS=2504;DP=18557;EAS_AF=0.0139;AMR_AF=0;AFR_AF=0;EUR_AF=0;SAS_AF=0;AA=C|||;VT=SNP
13	74010099	rs1924815	C	T	100	PASS	AC=660;AF=0.131789;AN=5008;NS=2504;DP=17719;EAS_AF=0.3968;AMR_AF=0.1066;AFR_AF=0.0461;EUR_AF=0.0596;SAS_AF=0.0665;AA=C|||;VT=SNP
13	74010217	rs61957184	G	A	100	PASS	AC=354;AF=0.0706869;AN=5008;NS=2504;DP=18472;EAS_AF=0.0456;AMR_AF=0.0562;AFR_AF=0.0711;EUR_AF=0.0944;SAS_AF=0.0818;AA=G|||;VT=SNP
13	74010242	rs61957185	C	T	100	PASS	AC=348;AF=0.0694888;AN=5008;NS=2504;DP=18805;EAS_AF=0.0456;AMR_AF=0.0562;AFR_AF=0.0666;EUR_AF=0.0944;SAS_AF=0.0818;AA=C|||;VT=SNP
13	74010668	rs77118409	A	T	100	PASS	AC=640;AF=0.127796;AN=5008;NS=2504;DP=21136;EAS_AF=0.1726;AMR_AF=0.0908;AFR_AF=0.1014;EUR_AF=0.0487;SAS_AF=0.2249;AA=A|||;VT=SNP
13	74010894	rs61957186	G	A	100	PASS	AC=275;AF=0.0549121;AN=5008;NS=2504;DP=21101;EAS_AF=0.0456;AMR_AF=0.0548;AFR_AF=0.0121;EUR_AF=0.0944;SAS_AF=0.0818;AA=G|||;VT=SNP
13	74011099	rs73519222	G	C	100	PASS	AC=704;AF=0.140575;AN=5008;NS=2504;DP=18350;EAS_AF=0.3839;AMR_AF=0.1124;AFR_AF=0.0862;EUR_AF=0.0596;SAS_AF=0.0665;AA=G|||;VT=SNP
13	74011539	rs79729721	A	G	100	PASS	AC=641;AF=0.127995;AN=5008;NS=2504;DP=15158;EAS_AF=0.3839;AMR_AF=0.1052;AFR_AF=0.0424;EUR_AF=0.0596;SAS_AF=0.0665;AA=A|||;VT=SNP
13	74012048	rs77300962	G	A	100	PASS	AC=39;AF=0.00778754;AN=5008;NS=2504;DP=15988;EAS_AF=0.0357;AMR_AF=0;AFR_AF=0.0015;EUR_AF=0;SAS_AF=0.001;AA=G|||;VT=SNP
13	74012490	rs56660801	G	A	100	PASS	AC=355;AF=0.0708866;AN=5008;NS=2504;DP=19457;EAS_AF=0.0456;AMR_AF=0.0562;AFR_AF=0.0711;EUR_AF=0.0944;SAS_AF=0.0828;AA=G|||;VT=SNP
13	74012673	rs76977176	A	T	100	PASS	AC=641;AF=0.127995;AN=5008;NS=2504;DP=17932;EAS_AF=0.1726;AMR_AF=0.0908;AFR_AF=0.1021;EUR_AF=0.0487;SAS_AF=0.2249;AA=A|||;VT=SNP
13	74012790	rs2325514	A	T	100	PASS	AC=354;AF=0.0706869;AN=5008;NS=2504;DP=18289;EAS_AF=0.0456;AMR_AF=0.0562;AFR_AF=0.0711;EUR_AF=0.0944;SAS_AF=0.0818;AA=A|||;VT=SNP
13	74012953	rs143399567	C	A	100	PASS	AC=641;AF=0.127995;AN=5008;NS=2504;DP=18398;EAS_AF=0.1726;AMR_AF=0.0908;AFR_AF=0.1021;EUR_AF=0.0487;SAS_AF=0.2249;AA=C|||;VT=SNP
13	74012968	rs61957189	A	G	100	PASS	AC=450;AF=0.0898562;AN=5008;NS=2504;DP=18116;EAS_AF=0.0456;AMR_AF=0.0605;AFR_AF=0.1415;EUR_AF=0.0944;SAS_AF=0.0818;AA=A|||;VT=SNP
13	74013324	rs113078463	G	A	100	PASS	AC=354;AF=0.0706869;AN=5008;NS=2504;DP=12468;EAS_AF=0.0456;AMR_AF=0.0562;AFR_AF=0.0711;EUR_AF=0.0944;SAS_AF=0.0818;AA=G|||;VT=SNP
13	74013784	rs9573200	C	T	100	PASS	AC=704;AF=0.140575;AN=5008;NS=2504;DP=15860;EAS_AF=0.3839;AMR_AF=0.1124;AFR_AF=0.0855;EUR_AF=0.0606;SAS_AF=0.0665;AA=C|||;VT=SNP
13	74013809	rs1475282	A	C	100	PASS	AC=1855;AF=0.370407;AN=5008;NS=2504;DP=16197;EAS_AF=0.6032;AMR_AF=0.2695;AFR_AF=0.3752;EUR_AF=0.2068;SAS_AF=0.364;AA=C|||;VT=SNP
13	74014441	rs912598	T	C	100	PASS	AC=2057;AF=0.410743;AN=5008;NS=2504;DP=17280;EAS_AF=0.6052;AMR_AF=0.2824;AFR_AF=0.4826;EUR_AF=0.2137;SAS_AF=0.407;AA=t|||;VT=SNP
13	74014576	rs9573201	A	T	100	PASS	AC=1348;AF=0.269169;AN=5008;NS=2504;DP=21153;EAS_AF=0.5565;AMR_AF=0.2075;AFR_AF=0.1929;EUR_AF=0.1123;SAS_AF=0.2812;AA=T|||;VT=SNP
13	74015222	rs8181862	C	T	100	PASS	AC=1604;AF=0.320288;AN=5008;NS=2504;DP=16446;EAS_AF=0.5595;AMR_AF=0.2219;AFR_AF=0.3389;EUR_AF=0.1193;SAS_AF=0.3252;AA=T|||;VT=SNP
13	74015329	rs8181863	A	G	100	PASS	AC=1348;AF=0.269169;AN=5008;NS=2504;DP=17088;EAS_AF=0.5565;AMR_AF=0.2075;AFR_AF=0.1929;EUR_AF=0.1123;SAS_AF=0.2812;AA=A|||;VT=SNP
13	74016187	rs8181843	G	C	100	PASS	AC=1370;AF=0.273562;AN=5008;NS=2504;DP=18176;EAS_AF=0.5565;AMR_AF=0.2089;AFR_AF=0.2088;EUR_AF=0.1123;SAS_AF=0.2812;AA=G|||;VT=SNP
13	74016262	rs8181841	A	G	100	PASS	AC=718;AF=0.143371;AN=5008;NS=2504;DP=18132;EAS_AF=0.3839;AMR_AF=0.1167;AFR_AF=0.0908;EUR_AF=0.0636;SAS_AF=0.0675;AA=A|||;VT=SNP
13	74016309	rs9573202	A	G	100	PASS	AC=717;AF=0.143171;AN=5008;NS=2504;DP=18179;EAS_AF=0.3839;AMR_AF=0.1167;AFR_AF=0.0908;EUR_AF=0.0636;SAS_AF=0.0665;AA=A|||;VT=SNP
13	74016532	rs9573203	C	T	100	PASS	AC=1372;AF=0.273962;AN=5008;NS=2504;DP=17004;EAS_AF=0.5575;AMR_AF=0.2089;AFR_AF=0.2088;EUR_AF=0.1123;SAS_AF=0.2822;AA=T|||;VT=SNP
13	74016706	rs73519239	G	A	100	PASS	AC=1277;AF=0.254992;AN=5008;NS=2504;DP=17122;EAS_AF=0.5575;AMR_AF=0.2046;AFR_AF=0.1392;EUR_AF=0.1123;SAS_AF=0.2822;AA=G|||;VT=SNP
13	74016839	rs75677676	G	C	100	PASS	AC=629;AF=0.125599;AN=5008;NS=2504;DP=14524;EAS_AF=0.1736;AMR_AF=0.0908;AFR_AF=0.0991;EUR_AF=0.0487;SAS_AF=0.2157;AA=G|||;VT=SNP
13	74017461	rs12050070	T	C	100	PASS	AC=1372;AF=0.273962;AN=5008;NS=2504;DP=18393;EAS_AF=0.5575;AMR_AF=0.2089;AFR_AF=0.2088;EUR_AF=0.1123;SAS_AF=0.2822;AA=t|||;VT=SNP
13	74018606	rs9573204	A	G	100	PASS	AC=717;AF=0.143171;AN=5008;NS=2504;DP=19450;EAS_AF=0.3839;AMR_AF=0.1167;AFR_AF=0.0908;EUR_AF=0.0636;SAS_AF=0.0665;AA=A|||;VT=SNP
13	74018664	rs79559342	C	T	100	PASS	AC=16;AF=0.00319489;AN=5008;NS=2504;DP=17705;EAS_AF=0.0139;AMR_AF=0;AFR_AF=0.0008;EUR_AF=0;SAS_AF=0.001;AA=c|||;VT=SNP
13	74018818	rs2147506	G	T	100	PASS	AC=857;AF=0.171126;AN=5008;NS=2504;DP=20180;EAS_AF=0.1766;AMR_AF=0.1052;AFR_AF=0.2239;EUR_AF=0.0557;SAS_AF=0.2597;AA=T|||;VT=SNP
13	74018827	rs61957190	A	G	100	PASS	AC=292;AF=0.0583067;AN=5008;NS=2504;DP=19999;EAS_AF=0.0456;AMR_AF=0.0548;AFR_AF=0.0242;EUR_AF=0.0944;SAS_AF=0.0828;AA=A|||;VT=SNP
13	74019099	rs2325515	G	A	100	PASS	AC=560;AF=0.111821;AN=5008;NS=2504;DP=17108;EAS_AF=0.1736;AMR_AF=0.0879;AFR_AF=0.0484;EUR_AF=0.0487;SAS_AF=0.2157;AA=G|||;VT=SNP
13	74019248	rs2147507	C	T	100	PASS	AC=858;AF=0.171326;AN=5008;NS=2504;DP=18925;EAS_AF=0.1766;AMR_AF=0.1052;AFR_AF=0.2247;EUR_AF=0.0557;SAS_AF=0.2597;AA=C|||;VT=SNP
13	74019374	rs2147508	C	T	100	PASS	AC=857;AF=0.171126;AN=5008;NS=2504;DP=18514;EAS_AF=0.1766;AMR_AF=0.1052;AFR_AF=0.2239;EUR_AF=0.0557;SAS_AF=0.2597;AA=C|||;VT=SNP
13	74019696	rs76575192	G	A	100	PASS	AC=858;AF=0.171326;AN=5008;NS=2504;DP=20638;EAS_AF=0.1776;AMR_AF=0.1052;AFR_AF=0.2239;EUR_AF=0.0557;SAS_AF=0.2597;AA=G|||;VT=SNP
13	74019767	rs9318177	G	A	100	PASS	AC=708;AF=0.141374;AN=5008;NS=2504;DP=18960;EAS_AF=0.3839;AMR_AF=0.1138;AFR_AF=0.0877;EUR_AF=0.0606;SAS_AF=0.0665;AA=G|||;VT=SNP
13	74019918	rs9318178	G	A	100	PASS	AC=708;AF=0.141374;AN=5008;NS=2504;DP=18732;EAS_AF=0.3839;AMR_AF=0.1138;AFR_AF=0.0877;EUR_AF=0.0606;SAS_AF=0.0665;AA=G|||;VT=SNP
13	74019949	rs112352970	G	A	100	PASS	AC=561;AF=0.112021;AN=5008;NS=2504;DP=17737;EAS_AF=0.1746;AMR_AF=0.0879;AFR_AF=0.0484;EUR_AF=0.0487;SAS_AF=0.2157;AA=G|||;VT=SNP
13	74020187	rs76465230	A	G	100	PASS	AC=560;AF=0.111821;AN=5008;NS=2504;DP=17578;EAS_AF=0.1736;AMR_AF=0.0879;AFR_AF=0.0484;EUR_AF=0.0487;SAS_AF=0.2157;AA=A|||;VT=SNP
13	74020197	rs9573206	G	A	100	PASS	AC=717;AF=0.143171;AN=5008;NS=2504;DP=17486;EAS_AF=0.3839;AMR_AF=0.1167;AFR_AF=0.0908;EUR_AF=0.0636;SAS_AF=0.0665;AA=G|||;VT=SNP
13	74020266	rs80081360	C	T	100	PASS	AC=560;AF=0.111821;AN=5008;NS=2504;DP=17092;EAS_AF=0.1776;AMR_AF=0.0879;AFR_AF=0.0461;EUR_AF=0.0487;SAS_AF=0.2147;AA=C|||;VT=SNP
13	74021110	rs9318179	T	C	100	PASS	AC=2202;AF=0.439696;AN=5008;NS=2504;DP=19512;EAS_AF=0.6062;AMR_AF=0.2968;AFR_AF=0.5817;EUR_AF=0.2147;SAS_AF=0.409;AA=C|||;VT=SNP
13	74022447	rs9573207	G	C	100	PASS	AC=838;AF=0.167332;AN=5008;NS=2504;DP=15378;EAS_AF=0.3839;AMR_AF=0.1196;AFR_AF=0.1831;EUR_AF=0.0606;SAS_AF=0.0665;AA=G|||;VT=SNP
13	74022720	rs9573208	T	A	100	PASS	AC=705;AF=0.140775;AN=5008;NS=2504;DP=17819;EAS_AF=0.3869;AMR_AF=0.1124;AFR_AF=0.0862;EUR_AF=0.0596;SAS_AF=0.0644;AA=T|||;VT=SNP
13	74022913	rs7327345	C	T	100	PASS	AC=715;AF=0.142772;AN=5008;NS=2504;DP=348;EAS_AF=0.3869;AMR_AF=0.1153;AFR_AF=0.0915;EUR_AF=0.0606;SAS_AF=0.0644;AA=C|||;VT=SNP
13	74023231	rs7327719	A	T	100	PASS	AC=869;AF=0.173522;AN=5008;NS=2504;DP=13678;EAS_AF=0.3869;AMR_AF=0.1225;AFR_AF=0.202;EUR_AF=0.0636;SAS_AF=0.0644;AA=A|||;VT=SNP
13	74023897	rs9564990	G	C	100	PASS	AC=869;AF=0.173522;AN=5008;NS=2504;DP=18927;EAS_AF=0.3869;AMR_AF=0.1239;AFR_AF=0.2012;EUR_AF=0.0636;SAS_AF=0.0644;AA=C|||;VT=SNP
13	74024298	rs10507813	G	A	100	PASS	AC=563;AF=0.11242;AN=5008;NS=2504;DP=17590;EAS_AF=0.1736;AMR_AF=0.0879;AFR_AF=0.0484;EUR_AF=0.0487;SAS_AF=0.2188;AA=G|||;VT=SNP
13	74024492	rs10507814	C	T	100	PASS	AC=758;AF=0.151358;AN=5008;NS=2504;DP=20374;EAS_AF=0.1736;AMR_AF=0.0965;AFR_AF=0.1914;EUR_AF=0.0487;SAS_AF=0.2188;AA=T|||;VT=SNP
13	74024669	rs17090201	G	A	100	PASS	AC=566;AF=0.113019;AN=5008;NS=2504;DP=18779;EAS_AF=0.1736;AMR_AF=0.0879;AFR_AF=0.0492;EUR_AF=0.0497;SAS_AF=0.2198;AA=G|||;VT=SNP
13	74025429	rs9573209	T	C	100	PASS	AC=1624;AF=0.324281;AN=5008;NS=2504;DP=17017;EAS_AF=0.5605;AMR_AF=0.219;AFR_AF=0.3911;EUR_AF=0.1123;SAS_AF=0.2832;AA=C|||;VT=SNP
13	74025959	rs1337295	G	A	100	PASS	AC=941;AF=0.187899;AN=5008;NS=2504;DP=17053;EAS_AF=0.3869;AMR_AF=0.1239;AFR_AF=0.2549;EUR_AF=0.0646;SAS_AF=0.0644;AA=A|||;VT=SNP
13	74026165	rs1856110	G	A	100	PASS	AC=866;AF=0.172923;AN=5008;NS=2504;DP=14598;EAS_AF=0.3869;AMR_AF=0.1225;AFR_AF=0.1997;EUR_AF=0.0636;SAS_AF=0.0644;AA=G|||;VT=SNP
13	74026272	rs17090203	G	A	100	PASS	AC=755;AF=0.150759;AN=5008;NS=2504;DP=16530;EAS_AF=0.1736;AMR_AF=0.0951;AFR_AF=0.1914;EUR_AF=0.0477;SAS_AF=0.2178;AA=A|||;VT=SNP
13	74026821	rs4418951	C	T	100	PASS	AC=1272;AF=0.253994;AN=5008;NS=2504;DP=15591;EAS_AF=0.1498;AMR_AF=0.3559;AFR_AF=0.0295;EUR_AF=0.5815;SAS_AF=0.2556;AA=C|||;VT=SNP
13	74027035	rs78837392	T	C	100	PASS	AC=17;AF=0.00339457;AN=5008;NS=2504;DP=15704;EAS_AF=0.0159;AMR_AF=0;AFR_AF=0;EUR_AF=0;SAS_AF=0.001;AA=T|||;VT=SNP
13	74028340	rs149410436	G	A	100	PASS	AC=556;AF=0.111022;AN=5008;NS=2504;DP=19317;EAS_AF=0.1696;AMR_AF=0.0865;AFR_AF=0.0507;EUR_AF=0.0477;SAS_AF=0.2147;AA=G|||;VT=SNP
13	74030977	rs113722277	T	A	100	PASS	AC=196;AF=0.0391374;AN=5008;NS=2504;DP=17509;EAS_AF=0.0496;AMR_AF=0.0288;AFR_AF=0.0219;EUR_AF=0.0497;SAS_AF=0.0481;AA=T|||;VT=SNP
13	74031332	rs9573215	G	A	100	PASS	AC=2043;AF=0.407947;AN=5008;NS=2504;DP=17487;EAS_AF=0.6042;AMR_AF=0.2781;AFR_AF=0.4766;EUR_AF=0.2127;SAS_AF=0.4059;AA=A|||;VT=SNP
13	74032374	rs113365977	G	A	100	PASS	AC=558;AF=0.111422;AN=5008;NS=2504;DP=23951;EAS_AF=0.1696;AMR_AF=0.0879;AFR_AF=0.0507;EUR_AF=0.0477;SAS_AF=0.2157;AA=G|||;VT=SNP
13	74032735	rs9573216	C	T	100	PASS	AC=1614;AF=0.322284;AN=5008;NS=2504;DP=20457;EAS_AF=0.5565;AMR_AF=0.2176;AFR_AF=0.3911;EUR_AF=0.1113;SAS_AF=0.2791;AA=T|||;VT=SNP
13	74032925	rs9573217	T	G	100	PASS	AC=719;AF=0.14357;AN=5008;NS=2504;DP=16653;EAS_AF=0.3869;AMR_AF=0.1167;AFR_AF=0.0915;EUR_AF=0.0636;SAS_AF=0.0644;AA=T|||;VT=SNP
13	74033153	rs145109343	G	A	100	PASS	AC=557;AF=0.111222;AN=5008;NS=2504;DP=12706;EAS_AF=0.1706;AMR_AF=0.0865;AFR_AF=0.0507;EUR_AF=0.0477;SAS_AF=0.2147;AA=G|||;VT=SNP
13	74033208	rs78812132	C	T	100	PASS	AC=547;AF=0.109225;AN=5008;NS=2504;DP=11795;EAS_AF=0.1696;AMR_AF=0.0865;AFR_AF=0.0439;EUR_AF=0.0477;SAS_AF=0.2147;AA=C|||;VT=SNP
13	74033751	rs17090204	T	G	100	PASS	AC=557;AF=0.111222;AN=5008;NS=2504;DP=17679;EAS_AF=0.1696;AMR_AF=0.0879;AFR_AF=0.0507;EUR_AF=0.0477;SAS_AF=0.2147;AA=T|||;VT=SNP
13	74033866	rs61653243	G	A	100	PASS	AC=710;AF=0.141773;AN=5008;NS=2504;DP=18563;EAS_AF=0.3869;AMR_AF=0.1138;AFR_AF=0.0885;EUR_AF=0.0606;SAS_AF=0.0644;AA=g|||;VT=SNP
13	74034543	rs4368055	T	C	100	PASS	AC=557;AF=0.111222;AN=5008;NS=2504;DP=19914;EAS_AF=0.1696;AMR_AF=0.0879;AFR_AF=0.0507;EUR_AF=0.0477;SAS_AF=0.2147;AA=C|||;VT=SNP
13	74034800	rs2325516	G	A	100	PASS	AC=556;AF=0.111022;AN=5008;NS=2504;DP=18806;EAS_AF=0.1696;AMR_AF=0.0865;AFR_AF=0.0507;EUR_AF=0.0477;SAS_AF=0.2147;AA=G|||;VT=SNP
13	74034851	rs79620023	G	A	100	PASS	AC=556;AF=0.111022;AN=5008;NS=2504;DP=18133;EAS_AF=0.1696;AMR_AF=0.0865;AFR_AF=0.0507;EUR_AF=0.0477;SAS_AF=0.2147;AA=G|||;VT=SNP
13	74034866	rs76226123	C	T	100	PASS	AC=556;AF=0.111022;AN=5008;NS=2504;DP=18396;EAS_AF=0.1696;AMR_AF=0.0865;AFR_AF=0.0507;EUR_AF=0.0477;SAS_AF=0.2147;AA=C|||;VT=SNP
13	74035176	rs7139834	G	A	100	PASS	AC=715;AF=0.142772;AN=5008;NS=2504;DP=21089;EAS_AF=0.3869;AMR_AF=0.1153;AFR_AF=0.0915;EUR_AF=0.0606;SAS_AF=0.0644;AA=g|||;VT=SNP
13	74035205	rs75846323	T	C	100	PASS	AC=556;AF=0.111022;AN=5008;NS=2504;DP=20803;EAS_AF=0.1696;AMR_AF=0.0865;AFR_AF=0.0507;EUR_AF=0.0477;SAS_AF=0.2147;AA=T|||;VT=SNP
13	74036004	rs17090205	G	A	100	PASS	AC=561;AF=0.112021;AN=5008;NS=2504;DP=18186;EAS_AF=0.1696;AMR_AF=0.0879;AFR_AF=0.0537;EUR_AF=0.0477;SAS_AF=0.2147;AA=A|||;VT=SNP
13	74036090	rs75669749	G	T	100	PASS	AC=558;AF=0.111422;AN=5008;NS=2504;DP=17401;EAS_AF=0.1696;AMR_AF=0.0865;AFR_AF=0.0522;EUR_AF=0.0477;SAS_AF=0.2147;AA=T|||;VT=SNP
13	74036111	rs75608446	G	C	100	PASS	AC=558;AF=0.111422;AN=5008;NS=2504;DP=17138;EAS_AF=0.1696;AMR_AF=0.0865;AFR_AF=0.0522;EUR_AF=0.0477;SAS_AF=0.2147;AA=G|||;VT=SNP
13	74036249	rs17090206	C	T	100	PASS	AC=558;AF=0.111422;AN=5008;NS=2504;DP=15577;EAS_AF=0.1696;AMR_AF=0.0865;AFR_AF=0.0522;EUR_AF=0.0477;SAS_AF=0.2147;AA=C|||;VT=SNP
13	74036332	rs1337294	G	A	100	PASS	AC=1613;AF=0.322085;AN=5008;NS=2504;DP=15473;EAS_AF=0.5565;AMR_AF=0.2176;AFR_AF=0.3903;EUR_AF=0.1113;SAS_AF=0.2791;AA=A|||;VT=SNP
13	74036427	rs17090209	C	T	100	PASS	AC=558;AF=0.111422;AN=5008;NS=2504;DP=16112;EAS_AF=0.1696;AMR_AF=0.0865;AFR_AF=0.0522;EUR_AF=0.0477;SAS_AF=0.2147;AA=C|||;VT=SNP
13	74036922	rs9573218	C	T	100	PASS	AC=1466;AF=0.292732;AN=5008;NS=2504;DP=14941;EAS_AF=0.5565;AMR_AF=0.2118;AFR_AF=0.2821;EUR_AF=0.1113;SAS_AF=0.2791;AA=T|||;VT=SNP
13	74037267	rs7982099	C	T	100	PASS	AC=1614;AF=0.322284;AN=5008;NS=2504;DP=15666;EAS_AF=0.5565;AMR_AF=0.2176;AFR_AF=0.3911;EUR_AF=0.1113;SAS_AF=0.2791;AA=T|||;VT=SNP
13	74037370	rs7982312	C	A	100	PASS	AC=1056;AF=0.210863;AN=5008;NS=2504;DP=16607;EAS_AF=0.3869;AMR_AF=0.1311;AFR_AF=0.3389;EUR_AF=0.0636;SAS_AF=0.0644;AA=C|||;VT=SNP
13	74037568	rs9573219	G	A	100	PASS	AC=1039;AF=0.207468;AN=5008;NS=2504;DP=20655;EAS_AF=0.3869;AMR_AF=0.1311;AFR_AF=0.326;EUR_AF=0.0636;SAS_AF=0.0644;AA=G|||;VT=SNP
13	74037584	rs77716597	G	A	100	PASS	AC=575;AF=0.114816;AN=5008;NS=2504;DP=20426;EAS_AF=0.1696;AMR_AF=0.0865;AFR_AF=0.0651;EUR_AF=0.0477;SAS_AF=0.2147;AA=g|||;VT=SNP
13	74037646	rs75078787	G	A	100	PASS	AC=575;AF=0.114816;AN=5008;NS=2504;DP=19283;EAS_AF=0.1696;AMR_AF=0.0865;AFR_AF=0.0651;EUR_AF=0.0477;SAS_AF=0.2147;AA=G|||;VT=SNP
13	74038448	rs77931307	C	T	100	PASS	AC=571;AF=0.114018;AN=5008;NS=2504;DP=9801;EAS_AF=0.1706;AMR_AF=0.0865;AFR_AF=0.0613;EUR_AF=0.0477;SAS_AF=0.2147;AA=C|||;VT=SNP
13	74038925	rs12100281	G	A	100	PASS	AC=630;AF=0.125799;AN=5008;NS=2504;DP=13691;EAS_AF=0.1736;AMR_AF=0.0994;AFR_AF=0.0628;EUR_AF=0.0905;SAS_AF=0.2168;AA=G|||;VT=SNP
13	74038967	rs9564995	G	A	100	PASS	AC=1610;AF=0.321486;AN=5008;NS=2504;DP=14355;EAS_AF=0.5774;AMR_AF=0.2277;AFR_AF=0.329;EUR_AF=0.1551;SAS_AF=0.2853;AA=A|||;VT=SNP
13	74039235	rs17090217	T	C	100	PASS	AC=631;AF=0.125998;AN=5008;NS=2504;DP=18429;EAS_AF=0.1736;AMR_AF=0.0994;AFR_AF=0.0628;EUR_AF=0.0905;SAS_AF=0.2178;AA=T|||;VT=SNP
13	74039264	rs9564996	G	A	100	PASS	AC=1674;AF=0.334265;AN=5008;NS=2504;DP=18420;EAS_AF=0.5764;AMR_AF=0.2291;AFR_AF=0.3775;EUR_AF=0.1541;SAS_AF=0.2863;AA=A|||;VT=SNP
13	74039665	rs149156469	G	A	100	PASS	AC=15;AF=0.00299521;AN=5008;NS=2504;DP=20355;EAS_AF=0.0149;AMR_AF=0;AFR_AF=0;EUR_AF=0;SAS_AF=0;AA=G|||;VT=SNP
13	74039881	rs10507815	A	G	100	PASS	AC=626;AF=0.125;AN=5008;NS=2504;DP=20879;EAS_AF=0.1726;AMR_AF=0.1009;AFR_AF=0.0628;EUR_AF=0.0905;SAS_AF=0.2127;AA=A|||;VT=SNP
13	74039935	rs981625	C	G	100	PASS	AC=150;AF=0.0299521;AN=5008;NS=2504;DP=20881;EAS_AF=0.0337;AMR_AF=0.0634;AFR_AF=0.0068;EUR_AF=0.0497;SAS_AF=0.0133;AA=C|||;VT=SNP
13	74039991	rs10507816	C	T	100	PASS	AC=625;AF=0.1248;AN=5008;NS=2504;DP=20268;EAS_AF=0.1726;AMR_AF=0.0994;AFR_AF=0.0628;EUR_AF=0.0905;SAS_AF=0.2127;AA=T|||;VT=SNP
13	74040398	rs74387384	C	A	100	PASS	AC=552;AF=0.110224;AN=5008;NS=2504;DP=22221;EAS_AF=0.1726;AMR_AF=0.062;AFR_AF=0.062;EUR_AF=0.0477;SAS_AF=0.2096;AA=C|||;VT=SNP
13	74041152	rs719825	C	A	100	PASS	AC=2040;AF=0.407348;AN=5008;NS=2504;DP=20350;EAS_AF=0.6101;AMR_AF=0.2507;AFR_AF=0.4667;EUR_AF=0.2386;SAS_AF=0.4029;AA=a|||;VT=SNP
13	74041419	rs719826	T	C	100	PASS	AC=2040;AF=0.407348;AN=5008;NS=2504;DP=20336;EAS_AF=0.6101;AMR_AF=0.2507;AFR_AF=0.4667;EUR_AF=0.2386;SAS_AF=0.4029;AA=C|||;VT=SNP
13	74041521	rs9543373	C	T	100	PASS	AC=549;AF=0.109625;AN=5008;NS=2504;DP=19408;EAS_AF=0.0605;AMR_AF=0.1037;AFR_AF=0.087;EUR_AF=0.17;SAS_AF=0.1329;AA=C|||;VT=SNP
13	74041568	rs79672810	G	A	100	PASS	AC=489;AF=0.0976438;AN=5008;NS=2504;DP=17714;EAS_AF=0.1766;AMR_AF=0.036;AFR_AF=0.059;EUR_AF=0.0159;SAS_AF=0.1963;AA=A|||;VT=SNP
13	74041963	rs4547233	C	T	100	PASS	AC=484;AF=0.0966454;AN=5008;NS=2504;DP=15750;EAS_AF=0.1766;AMR_AF=0.036;AFR_AF=0.059;EUR_AF=0.0159;SAS_AF=0.1912;AA=c|||;VT=SNP
13	74042169	rs79345235	C	A	100	PASS	AC=490;AF=0.0978435;AN=5008;NS=2504;DP=14254;EAS_AF=0.1766;AMR_AF=0.036;AFR_AF=0.059;EUR_AF=0.0159;SAS_AF=0.1973;AA=A|||;VT=SNP
13	74042238	rs7490773	G	A	100	PASS	AC=489;AF=0.0976438;AN=5008;NS=2504;DP=15256;EAS_AF=0.1766;AMR_AF=0.036;AFR_AF=0.059;EUR_AF=0.0159;SAS_AF=0.1963;AA=G|||;VT=SNP
13	74042621	rs9573220	C	T	100	PASS	AC=995;AF=0.198682;AN=5008;NS=2504;DP=15980;EAS_AF=0.376;AMR_AF=0.1095;AFR_AF=0.3139;EUR_AF=0.0527;SAS_AF=0.0736;AA=C|||;VT=SNP
13	74043741	rs9564997	C	A	100	PASS	AC=1476;AF=0.294728;AN=5008;NS=2504;DP=18304;EAS_AF=0.5526;AMR_AF=0.1455;AFR_AF=0.3729;EUR_AF=0.0686;SAS_AF=0.2618;AA=A|||;VT=SNP
13	74044117	rs9543374	C	T	100	PASS	AC=1882;AF=0.375799;AN=5008;NS=2504;DP=19093;EAS_AF=0.6111;AMR_AF=0.2363;AFR_AF=0.3548;EUR_AF=0.2366;SAS_AF=0.4039;AA=T|||;VT=SNP
13	74044795	rs74635337	G	A	100	PASS	AC=465;AF=0.0928514;AN=5008;NS=2504;DP=12959;EAS_AF=0.1756;AMR_AF=0.036;AFR_AF=0.056;EUR_AF=0.0159;SAS_AF=0.1769;AA=G|||;VT=SNP
13	74045119	rs74724895	G	C	100	PASS	AC=501;AF=0.10004;AN=5008;NS=2504;DP=14683;EAS_AF=0.1756;AMR_AF=0.0389;AFR_AF=0.0817;EUR_AF=0.0159;SAS_AF=0.1769;AA=G|||;VT=SNP
13	74045206	rs78000273	C	T	100	PASS	AC=468;AF=0.0934505;AN=5008;NS=2504;DP=15164;EAS_AF=0.1746;AMR_AF=0.036;AFR_AF=0.059;EUR_AF=0.0159;SAS_AF=0.1769;AA=C|||;VT=SNP
13	74045256	rs77841628	A	T	100	PASS	AC=459;AF=0.0916534;AN=5008;NS=2504;DP=16938;EAS_AF=0.1756;AMR_AF=0.036;AFR_AF=0.0514;EUR_AF=0.0159;SAS_AF=0.1769;AA=A|||;VT=SNP
13	74045303	rs79792835	G	A	100	PASS	AC=469;AF=0.0936502;AN=5008;NS=2504;DP=17200;EAS_AF=0.1756;AMR_AF=0.036;AFR_AF=0.059;EUR_AF=0.0159;SAS_AF=0.1769;AA=G|||;VT=SNP
13	74045605	rs17090224	T	C	100	PASS	AC=469;AF=0.0936502;AN=5008;NS=2504;DP=18407;EAS_AF=0.1756;AMR_AF=0.036;AFR_AF=0.059;EUR_AF=0.0159;SAS_AF=0.1769;AA=T|||;VT=SNP
13	74047149	rs1547147	G	C	100	PASS	AC=2031;AF=0.405551;AN=5008;NS=2504;DP=16938;EAS_AF=0.6121;AMR_AF=0.2507;AFR_AF=0.4576;EUR_AF=0.2386;SAS_AF=0.4039;AA=C|||;VT=SNP
13	74047191	rs9573221	C	T	100	PASS	AC=2137;AF=0.426717;AN=5008;NS=2504;DP=17866;EAS_AF=0.6121;AMR_AF=0.2622;AFR_AF=0.531;EUR_AF=0.2396;SAS_AF=0.4039;AA=T|||;VT=SNP
13	74047412	rs9543375	C	T	100	PASS	AC=2031;AF=0.405551;AN=5008;NS=2504;DP=18675;EAS_AF=0.6121;AMR_AF=0.2507;AFR_AF=0.4576;EUR_AF=0.2386;SAS_AF=0.4039;AA=T|||;VT=SNP
13	74047601	rs9530199	G	T	100	PASS	AC=484;AF=0.0966454;AN=5008;NS=2504;DP=16846;EAS_AF=0.0585;AMR_AF=0.1037;AFR_AF=0.0386;EUR_AF=0.17;SAS_AF=0.1339;AA=G|||;VT=SNP
13	74047729	rs9543376	T	C	100	PASS	AC=2031;AF=0.405551;AN=5008;NS=2504;DP=16288;EAS_AF=0.6121;AMR_AF=0.2507;AFR_AF=0.4576;EUR_AF=0.2386;SAS_AF=0.4039;AA=C|||;VT=SNP
13	74049034	rs9573222	A	T	100	PASS	AC=645;AF=0.128794;AN=5008;NS=2504;DP=19983;EAS_AF=0.379;AMR_AF=0.0807;AFR_AF=0.0598;EUR_AF=0.0487;SAS_AF=0.0808;AA=A|||;VT=SNP
13	74049441	rs9318180	G	A	100	PASS	AC=1954;AF=0.390176;AN=5008;NS=2504;DP=19341;EAS_AF=0.5804;AMR_AF=0.2723;AFR_AF=0.3767;EUR_AF=0.2704;SAS_AF=0.4192;AA=g|||;VT=SNP
13	74049768	rs9592921	C	A	100	PASS	AC=400;AF=0.0798722;AN=5008;NS=2504;DP=14885;EAS_AF=0.0575;AMR_AF=0.0807;AFR_AF=0.031;EUR_AF=0.1431;SAS_AF=0.1033;AA=C|||;VT=SNP
13	74049848	rs10507817	C	T	100	PASS	AC=455;AF=0.0908546;AN=5008;NS=2504;DP=15473;EAS_AF=0.1438;AMR_AF=0.0288;AFR_AF=0.0598;EUR_AF=0.0169;SAS_AF=0.1984;AA=C|||;VT=SNP
13	74050153	rs7986048	G	A	100	PASS	AC=1899;AF=0.379193;AN=5008;NS=2504;DP=16314;EAS_AF=0.5804;AMR_AF=0.245;AFR_AF=0.3729;EUR_AF=0.2465;SAS_AF=0.4121;AA=A|||;VT=SNP
13	74050499	rs9318181	T	C	100	PASS	AC=1890;AF=0.377396;AN=5008;NS=2504;DP=19674;EAS_AF=0.5804;AMR_AF=0.2435;AFR_AF=0.3691;EUR_AF=0.2435;SAS_AF=0.4121;AA=T|||;VT=SNP
13	74051351	rs9543379	G	A	100	PASS	AC=1902;AF=0.379792;AN=5008;NS=2504;DP=19129;EAS_AF=0.5804;AMR_AF=0.245;AFR_AF=0.3752;EUR_AF=0.2465;SAS_AF=0.4121;AA=A|||;VT=SNP
13	74052490	rs150067668	T	A	100	PASS	AC=17;AF=0.00339457;AN=5008;NS=2504;DP=12291;EAS_AF=0.0159;AMR_AF=0;AFR_AF=0;EUR_AF=0;SAS_AF=0.001;AA=T|||;VT=SNP
13	74052788	rs9543380	A	C	100	PASS	AC=1894;AF=0.378195;AN=5008;NS=2504;DP=14478;EAS_AF=0.5813;AMR_AF=0.245;AFR_AF=0.3684;EUR_AF=0.2465;SAS_AF=0.4121;AA=C|||;VT=SNP
13	74052940	rs77435985	G	A	100	PASS	AC=102;AF=0.0203674;AN=5008;NS=2504;DP=17581;EAS_AF=0.0962;AMR_AF=0;AFR_AF=0;EUR_AF=0.004;SAS_AF=0.001;AA=G|||;VT=SNP
13	74052974	rs9543381	T	C	100	PASS	AC=1893;AF=0.377995;AN=5008;NS=2504;DP=17962;EAS_AF=0.5804;AMR_AF=0.245;AFR_AF=0.3684;EUR_AF=0.2465;SAS_AF=0.4121;AA=C|||;VT=SNP
13	74053324	rs74388253	G	A	100	PASS	AC=35;AF=0.00698882;AN=5008;NS=2504;DP=19063;EAS_AF=0.0308;AMR_AF=0;AFR_AF=0;EUR_AF=0.004;SAS_AF=0;AA=G|||;VT=SNP
13	74054087	rs9543382	G	A	100	PASS	AC=1889;AF=0.377196;AN=5008;NS=2504;DP=15497;EAS_AF=0.5804;AMR_AF=0.2435;AFR_AF=0.3684;EUR_AF=0.2435;SAS_AF=0.4121;AA=G|||;VT=SNP
13	74054241	rs74463743	C	A	100	PASS	AC=455;AF=0.0908546;AN=5008;NS=2504;DP=17417;EAS_AF=0.1438;AMR_AF=0.0288;AFR_AF=0.0598;EUR_AF=0.0169;SAS_AF=0.1984;AA=C|||;VT=SNP
13	74054815	rs2147510	T	C	100	PASS	AC=455;AF=0.0908546;AN=5008;NS=2504;DP=19752;EAS_AF=0.1438;AMR_AF=0.0288;AFR_AF=0.0598;EUR_AF=0.0169;SAS_AF=0.1984;AA=T|||;VT=SNP
13	74055233	rs1361058	C	T	100	PASS	AC=1902;AF=0.379792;AN=5008;NS=2504;DP=19663;EAS_AF=0.5804;AMR_AF=0.245;AFR_AF=0.3752;EUR_AF=0.2465;SAS_AF=0.4121;AA=T|||;VT=SNP
13	74055303	rs1361057	T	C	100	PASS	AC=1324;AF=0.264377;AN=5008;NS=2504;DP=19739;EAS_AF=0.4365;AMR_AF=0.2075;AFR_AF=0.2292;EUR_AF=0.2266;SAS_AF=0.2137;AA=T|||;VT=SNP
13	74055805	rs9543383	T	C	100	PASS	AC=331;AF=0.0660942;AN=5008;NS=2504;DP=18107;EAS_AF=0.0546;AMR_AF=0.0706;AFR_AF=0.0197;EUR_AF=0.1382;SAS_AF=0.0634;AA=T|||;VT=SNP
13	74056451	rs9573223	A	G	100	PASS	AC=634;AF=0.126597;AN=5008;NS=2504;DP=18616;EAS_AF=0.379;AMR_AF=0.0807;AFR_AF=0.0537;EUR_AF=0.0487;SAS_AF=0.0777;AA=A|||;VT=SNP
13	74056491	rs12869212	C	T	100	PASS	AC=533;AF=0.10643;AN=5008;NS=2504;DP=17177;EAS_AF=0.0585;AMR_AF=0.1124;AFR_AF=0.0635;EUR_AF=0.1779;SAS_AF=0.136;AA=C|||;VT=SNP
13	74056930	rs17090244	G	A	100	PASS	AC=628;AF=0.125399;AN=5008;NS=2504;DP=18217;EAS_AF=0.378;AMR_AF=0.0807;AFR_AF=0.0507;EUR_AF=0.0477;SAS_AF=0.0777;AA=G|||;VT=SNP
13	74057059	rs9573224	C	G	100	PASS	AC=631;AF=0.125998;AN=5008;NS=2504;DP=16836;EAS_AF=0.378;AMR_AF=0.0807;AFR_AF=0.053;EUR_AF=0.0477;SAS_AF=0.0777;AA=C|||;VT=SNP
13	74057741	rs9634991	G	C	100	PASS	AC=670;AF=0.133786;AN=5008;NS=2504;DP=19673;EAS_AF=0.378;AMR_AF=0.085;AFR_AF=0.0787;EUR_AF=0.0487;SAS_AF=0.0787;AA=G|||;VT=SNP
13	74057850	rs9565000	A	G	100	PASS	AC=1446;AF=0.288738;AN=5008;NS=2504;DP=18304;EAS_AF=0.4375;AMR_AF=0.2147;AFR_AF=0.3109;EUR_AF=0.2266;SAS_AF=0.2219;AA=A|||;VT=SNP
13	74058250	rs12428447	C	T	100	PASS	AC=117;AF=0.0233626;AN=5008;NS=2504;DP=14113;EAS_AF=0.002;AMR_AF=0.1599;AFR_AF=0.0015;EUR_AF=0;SAS_AF=0.002;AA=C|||;VT=SNP
13	74058842	rs9600126	C	T	100	PASS	AC=1439;AF=0.28734;AN=5008;NS=2504;DP=16872;EAS_AF=0.4375;AMR_AF=0.2133;AFR_AF=0.3079;EUR_AF=0.2256;SAS_AF=0.2209;AA=C|||;VT=SNP
13	74059141	rs17090245	G	A	100	PASS	AC=461;AF=0.0920527;AN=5008;NS=2504;DP=17226;EAS_AF=0.1438;AMR_AF=0.0259;AFR_AF=0.0749;EUR_AF=0.0099;SAS_AF=0.1933;AA=G|||;VT=SNP
13	74059168	rs9573225	A	G	100	PASS	AC=1971;AF=0.39357;AN=5008;NS=2504;DP=18330;EAS_AF=0.5823;AMR_AF=0.245;AFR_AF=0.4297;EUR_AF=0.2396;SAS_AF=0.4141;AA=G|||;VT=SNP
13	74059257	rs9600127	A	T	100	PASS	AC=350;AF=0.0698882;AN=5008;NS=2504;DP=19285;EAS_AF=0.0546;AMR_AF=0.0778;AFR_AF=0.0265;EUR_AF=0.1362;SAS_AF=0.0706;AA=A|||;VT=SNP
13	74059663	rs141409867	G	A	100	PASS	AC=23;AF=0.00459265;AN=5008;NS=2504;DP=21128;EAS_AF=0.0228;AMR_AF=0;AFR_AF=0;EUR_AF=0;SAS_AF=0;AA=G|||;VT=SNP
13	74060244	rs1856109	T	C	100	PASS	AC=1479;AF=0.295327;AN=5008;NS=2504;DP=17051;EAS_AF=0.4385;AMR_AF=0.2147;AFR_AF=0.3336;EUR_AF=0.2296;SAS_AF=0.2209;AA=C|||;VT=SNP
13	74060299	rs150045517	G	T	100	PASS	AC=461;AF=0.0920527;AN=5008;NS=2504;DP=18031;EAS_AF=0.1438;AMR_AF=0.0259;AFR_AF=0.0749;EUR_AF=0.0099;SAS_AF=0.1933;AA=G|||;VT=SNP
13	74061037	rs4885104	A	G	100	PASS	AC=558;AF=0.111422;AN=5008;NS=2504;DP=18864;EAS_AF=0.2183;AMR_AF=0.2061;AFR_AF=0.0015;EUR_AF=0.0298;SAS_AF=0.1667;AA=A|||;VT=SNP
13	74061526	rs9573226	T	C	100	PASS	AC=1514;AF=0.302316;AN=5008;NS=2504;DP=17730;EAS_AF=0.4385;AMR_AF=0.2277;AFR_AF=0.3449;EUR_AF=0.2396;SAS_AF=0.2219;AA=T|||;VT=SNP
13	74061557	rs75625325	C	T	100	PASS	AC=462;AF=0.0922524;AN=5008;NS=2504;DP=17029;EAS_AF=0.1438;AMR_AF=0.0259;AFR_AF=0.0749;EUR_AF=0.0099;SAS_AF=0.1943;AA=C|||;VT=SNP
13	74063184	rs9565001	A	G	100	PASS	AC=2107;AF=0.420727;AN=5008;NS=2504;DP=16338;EAS_AF=0.5863;AMR_AF=0.2723;AFR_AF=0.5144;EUR_AF=0.2386;SAS_AF=0.4162;AA=G|||;VT=SNP
13	74063614	rs9565002	T	C	100	PASS	AC=2136;AF=0.426518;AN=5008;NS=2504;DP=15748;EAS_AF=0.5853;AMR_AF=0.2752;AFR_AF=0.534;EUR_AF=0.2396;SAS_AF=0.4172;AA=C|||;VT=SNP
13	74064310	rs7997675	T	G	100	PASS	AC=1359;AF=0.271366;AN=5008;NS=2504;DP=20284;EAS_AF=0.2054;AMR_AF=0.1527;AFR_AF=0.4289;EUR_AF=0.1571;SAS_AF=0.3282;AA=G|||;VT=SNP
13	74064408	rs9543385	G	A	100	PASS	AC=607;AF=0.121206;AN=5008;NS=2504;DP=20492;EAS_AF=0.0585;AMR_AF=0.1037;AFR_AF=0.1513;EUR_AF=0.1431;SAS_AF=0.135;AA=G|||;VT=SNP
13	74065562	rs9565003	A	G	100	PASS	AC=2035;AF=0.40635;AN=5008;NS=2504;DP=18577;EAS_AF=0.621;AMR_AF=0.232;AFR_AF=0.4902;EUR_AF=0.2038;SAS_AF=0.4039;AA=G|||;VT=SNP
13	74065754	rs1415413	T	C	100	PASS	AC=2001;AF=0.399561;AN=5008;NS=2504;DP=17387;EAS_AF=0.621;AMR_AF=0.2334;AFR_AF=0.4607;EUR_AF=0.2068;SAS_AF=0.4049;AA=T|||;VT=SNP
13	74066626	rs9573227	A	T	100	PASS	AC=662;AF=0.132188;AN=5008;NS=2504;DP=18494;EAS_AF=0.4157;AMR_AF=0.0836;AFR_AF=0.0454;EUR_AF=0.0497;SAS_AF=0.0767;AA=A|||;VT=SNP
13	74067122	rs9318183	T	G	100	PASS	AC=1652;AF=0.329872;AN=5008;NS=2504;DP=17050;EAS_AF=0.5724;AMR_AF=0.1614;AFR_AF=0.4077;EUR_AF=0.0915;SAS_AF=0.3395;AA=G|||;VT=SNP
13	74067449	rs9573228	C	T	100	PASS	AC=694;AF=0.138578;AN=5008;NS=2504;DP=18294;EAS_AF=0.4147;AMR_AF=0.098;AFR_AF=0.0461;EUR_AF=0.0696;SAS_AF=0.0787;AA=C|||;VT=SNP
13	74067781	rs9573229	A	C	100	PASS	AC=696;AF=0.138978;AN=5008;NS=2504;DP=16903;EAS_AF=0.4157;AMR_AF=0.098;AFR_AF=0.0469;EUR_AF=0.0696;SAS_AF=0.0787;AA=A|||;VT=SNP
13	74068395	rs76017788	A	G	100	PASS	AC=23;AF=0.00459265;AN=5008;NS=2504;DP=17269;EAS_AF=0.0169;AMR_AF=0;AFR_AF=0;EUR_AF=0.006;SAS_AF=0;AA=A|||;VT=SNP
13	74069171	rs9565006	A	T	100	PASS	AC=698;AF=0.139377;AN=5008;NS=2504;DP=15541;EAS_AF=0.4147;AMR_AF=0.098;AFR_AF=0.0492;EUR_AF=0.0696;SAS_AF=0.0787;AA=A|||;VT=SNP
13	74070376	rs11841886	T	C	100	PASS	AC=959;AF=0.191494;AN=5008;NS=2504;DP=15987;EAS_AF=0.1538;AMR_AF=0.0634;AFR_AF=0.3714;EUR_AF=0.0189;SAS_AF=0.2556;AA=T|||;VT=SNP
13	74070548	rs1555725	C	T	100	PASS	AC=4539;AF=0.90635;AN=5008;NS=2504;DP=14178;EAS_AF=0.9504;AMR_AF=0.9078;AFR_AF=0.8918;EUR_AF=0.8608;SAS_AF=0.9264;AA=T|||;VT=SNP
13	74072620	rs4883942	C	T	100	PASS	AC=4539;AF=0.90635;AN=5008;NS=2504;DP=15339;EAS_AF=0.9504;AMR_AF=0.9078;AFR_AF=0.8918;EUR_AF=0.8608;SAS_AF=0.9264;AA=T|||;VT=SNP
13	74073544	rs1125789	A	C	100	PASS	AC=4463;AF=0.891174;AN=5008;NS=2504;DP=17915;EAS_AF=0.9504;AMR_AF=0.9035;AFR_AF=0.8374;EUR_AF=0.8598;SAS_AF=0.9264;AA=C|||;VT=SNP
13	74074823	rs9565007	C	T	100	PASS	AC=700;AF=0.139776;AN=5008;NS=2504;DP=17629;EAS_AF=0.4157;AMR_AF=0.098;AFR_AF=0.0499;EUR_AF=0.0706;SAS_AF=0.0777;AA=C|||;VT=SNP
13	74075386	rs3904776	T	G	100	PASS	AC=4530;AF=0.904553;AN=5008;NS=2504;DP=20365;EAS_AF=0.9504;AMR_AF=0.9049;AFR_AF=0.8926;EUR_AF=0.8569;SAS_AF=0.9223;AA=G|||;VT=SNP
13	74076016	rs3861121	T	C	100	PASS	AC=4530;AF=0.904553;AN=5008;NS=2504;DP=19630;EAS_AF=0.9504;AMR_AF=0.9049;AFR_AF=0.8926;EUR_AF=0.8569;SAS_AF=0.9223;AA=C|||;VT=SNP
13	74076138	rs3904775	A	G	100	PASS	AC=3755;AF=0.7498;AN=5008;NS=2504;DP=17611;EAS_AF=0.5357;AMR_AF=0.8012;AFR_AF=0.7882;EUR_AF=0.7863;SAS_AF=0.8446;AA=G|||;VT=SNP
13	74076150	rs3861122	T	C	100	PASS	AC=4530;AF=0.904553;AN=5008;NS=2504;DP=17291;EAS_AF=0.9504;AMR_AF=0.9049;AFR_AF=0.8926;EUR_AF=0.8569;SAS_AF=0.9223;AA=C|||;VT=SNP
13	74076814	rs7324631	C	T	100	PASS	AC=842;AF=0.168131;AN=5008;NS=2504;DP=16946;EAS_AF=0.4147;AMR_AF=0.111;AFR_AF=0.1513;EUR_AF=0.0706;SAS_AF=0.0777;AA=C|||;VT=SNP
13	74077113	rs3861123	A	G	100	PASS	AC=4530;AF=0.904553;AN=5008;NS=2504;DP=17839;EAS_AF=0.9504;AMR_AF=0.9049;AFR_AF=0.8926;EUR_AF=0.8569;SAS_AF=0.9223;AA=G|||;VT=SNP
13	74077156	rs9543386	G	C	100	PASS	AC=3511;AF=0.701078;AN=5008;NS=2504;DP=16749;EAS_AF=0.499;AMR_AF=0.7767;AFR_AF=0.643;EUR_AF=0.7833;SAS_AF=0.8497;AA=G|||;VT=SNP
13	74077481	rs17090248	C	T	100	PASS	AC=471;AF=0.0940495;AN=5008;NS=2504;DP=20157;EAS_AF=0.1419;AMR_AF=0.0231;AFR_AF=0.0885;EUR_AF=0.007;SAS_AF=0.1922;AA=C|||;VT=SNP
13	74077902	rs17090250	T	A	100	PASS	AC=847;AF=0.169129;AN=5008;NS=2504;DP=18843;EAS_AF=0.1448;AMR_AF=0.0821;AFR_AF=0.2542;EUR_AF=0.0487;SAS_AF=0.2648;AA=T|||;VT=SNP
13	74078112	rs11843615	G	A	100	PASS	AC=511;AF=0.102037;AN=5008;NS=2504;DP=17517;EAS_AF=0.1419;AMR_AF=0.0274;AFR_AF=0.1172;EUR_AF=0.008;SAS_AF=0.1902;AA=G|||;VT=SNP
13	74078256	rs11839429	T	G	100	PASS	AC=526;AF=0.105032;AN=5008;NS=2504;DP=16979;EAS_AF=0.1409;AMR_AF=0.0274;AFR_AF=0.1203;EUR_AF=0.008;SAS_AF=0.2025;AA=T|||;VT=SNP
13	74079010	rs3861124	C	T	100	PASS	AC=4367;AF=0.872005;AN=5008;NS=2504;DP=16764;EAS_AF=0.9504;AMR_AF=0.8905;AFR_AF=0.7784;EUR_AF=0.8549;SAS_AF=0.9223;AA=T|||;VT=SNP
13	74080048	rs3861125	G	A	100	PASS	AC=4498;AF=0.898163;AN=5008;NS=2504;DP=17634;EAS_AF=0.9504;AMR_AF=0.8963;AFR_AF=0.8858;EUR_AF=0.8539;SAS_AF=0.908;AA=A|||;VT=SNP
13	74080133	rs3904774	T	C	100	PASS	AC=2651;AF=0.529353;AN=5008;NS=2504;DP=18566;EAS_AF=0.3621;AMR_AF=0.6888;AFR_AF=0.3911;EUR_AF=0.7346;SAS_AF=0.5644;AA=T|||;VT=SNP
13	74080948	rs9565010	G	A	100	PASS	AC=740;AF=0.147764;AN=5008;NS=2504;DP=15937;EAS_AF=0.4444;AMR_AF=0.1066;AFR_AF=0.0537;EUR_AF=0.0716;SAS_AF=0.0767;AA=G|||;VT=SNP
13	74080949	rs9573231	C	T	100	PASS	AC=738;AF=0.147364;AN=5008;NS=2504;DP=15968;EAS_AF=0.4444;AMR_AF=0.1052;AFR_AF=0.053;EUR_AF=0.0716;SAS_AF=0.0767;AA=c|||;VT=SNP
13	74081657	rs4053534	G	T	100	PASS	AC=4497;AF=0.897963;AN=5008;NS=2504;DP=18079;EAS_AF=0.9504;AMR_AF=0.8963;AFR_AF=0.885;EUR_AF=0.8539;SAS_AF=0.908;AA=T|||;VT=SNP
13	74082041	rs34733836	G	A	100	PASS	AC=69;AF=0.013778;AN=5008;NS=2504;DP=18366;EAS_AF=0.0675;AMR_AF=0.0014;AFR_AF=0;EUR_AF=0;SAS_AF=0;AA=G|||;VT=SNP
13	74082187	rs17090253	A	G	100	PASS	AC=655;AF=0.130791;AN=5008;NS=2504;DP=19363;EAS_AF=0.1448;AMR_AF=0.0418;AFR_AF=0.2141;EUR_AF=0.008;SAS_AF=0.1933;AA=A|||;VT=SNP
13	74082668	rs76013672	T	C	100	PASS	AC=600;AF=0.119808;AN=5008;NS=2504;DP=17765;EAS_AF=0.1448;AMR_AF=0.0375;AFR_AF=0.1747;EUR_AF=0.007;SAS_AF=0.1943;AA=T|||;VT=SNP
13	74084943	rs1415411	C	T	100	PASS	AC=4437;AF=0.885982;AN=5008;NS=2504;DP=16794;EAS_AF=0.9504;AMR_AF=0.8919;AFR_AF=0.8396;EUR_AF=0.8569;SAS_AF=0.908;AA=T|||;VT=SNP
13	74084965	rs1415410	C	T	100	PASS	AC=3866;AF=0.771965;AN=5008;NS=2504;DP=16637;EAS_AF=0.8105;AMR_AF=0.8602;AFR_AF=0.6868;EUR_AF=0.8499;SAS_AF=0.7045;AA=T|||;VT=SNP
13	74085003	rs1415409	T	C	100	PASS	AC=4445;AF=0.88758;AN=5008;NS=2504;DP=17694;EAS_AF=0.9544;AMR_AF=0.8948;AFR_AF=0.8396;EUR_AF=0.8588;SAS_AF=0.908;AA=C|||;VT=SNP
13	74085668	rs9530200	A	G	100	PASS	AC=4514;AF=0.901358;AN=5008;NS=2504;DP=20154;EAS_AF=0.9544;AMR_AF=0.8991;AFR_AF=0.8896;EUR_AF=0.8588;SAS_AF=0.908;AA=G|||;VT=SNP
13	74085794	rs145376872	C	A	100	PASS	AC=7;AF=0.00139776;AN=5008;NS=2504;DP=20338;EAS_AF=0.003;AMR_AF=0;AFR_AF=0;EUR_AF=0.004;SAS_AF=0;AA=C|||;VT=SNP
13	74086114	rs9573232	G	A	100	PASS	AC=914;AF=0.182508;AN=5008;NS=2504;DP=18503;EAS_AF=0.4653;AMR_AF=0.1196;AFR_AF=0.1271;EUR_AF=0.0785;SAS_AF=0.1176;AA=G|||;VT=SNP
13	74086265	rs7990410	G	C	100	PASS	AC=2735;AF=0.546126;AN=5008;NS=2504;DP=17041;EAS_AF=0.3413;AMR_AF=0.6916;AFR_AF=0.4622;EUR_AF=0.7356;SAS_AF=0.5726;AA=G|||;VT=SNP
13	74086910	rs112547065	C	A	100	PASS	AC=577;AF=0.115216;AN=5008;NS=2504;DP=15354;EAS_AF=0.1448;AMR_AF=0.0331;AFR_AF=0.1528;EUR_AF=0.007;SAS_AF=0.2035;AA=C|||;VT=SNP
13	74086935	rs114847322	G	A	100	PASS	AC=568;AF=0.113419;AN=5008;NS=2504;DP=16266;EAS_AF=0.1399;AMR_AF=0.036;AFR_AF=0.1483;EUR_AF=0.008;SAS_AF=0.2025;AA=G|||;VT=SNP
13	74087233	rs17090255	G	C	100	PASS	AC=766;AF=0.152955;AN=5008;NS=2504;DP=17063;EAS_AF=0.4663;AMR_AF=0.1081;AFR_AF=0.0537;EUR_AF=0.0706;SAS_AF=0.0808;AA=G|||;VT=SNP
13	74087542	rs9565011	A	G	100	PASS	AC=769;AF=0.153554;AN=5008;NS=2504;DP=18745;EAS_AF=0.4692;AMR_AF=0.1081;AFR_AF=0.0537;EUR_AF=0.0706;SAS_AF=0.0808;AA=A|||;VT=SNP
13	74088814	rs1415408	G	A	100	PASS	AC=2727;AF=0.544529;AN=5008;NS=2504;DP=16614;EAS_AF=0.3383;AMR_AF=0.6902;AFR_AF=0.4614;EUR_AF=0.7346;SAS_AF=0.5706;AA=g|||;VT=SNP
13	74089246	rs1337286	A	G	100	PASS	AC=2859;AF=0.570887;AN=5008;NS=2504;DP=14947;EAS_AF=0.3393;AMR_AF=0.7406;AFR_AF=0.4932;EUR_AF=0.7734;SAS_AF=0.5859;AA=A|||;VT=SNP
13	74089256	rs1337285	C	T	100	PASS	AC=2854;AF=0.569888;AN=5008;NS=2504;DP=14822;EAS_AF=0.3373;AMR_AF=0.7392;AFR_AF=0.4932;EUR_AF=0.7714;SAS_AF=0.5859;AA=C|||;VT=SNP
13	74089440	rs9573233	C	T	100	PASS	AC=763;AF=0.152356;AN=5008;NS=2504;DP=17416;EAS_AF=0.4663;AMR_AF=0.1081;AFR_AF=0.0537;EUR_AF=0.0706;SAS_AF=0.0777;AA=C|||;VT=SNP
13	74090391	rs79802337	C	T	100	PASS	AC=553;AF=0.110423;AN=5008;NS=2504;DP=18772;EAS_AF=0.124;AMR_AF=0.0317;AFR_AF=0.1604;EUR_AF=0.007;SAS_AF=0.1912;AA=C|||;VT=SNP
13	74090415	rs9600128	C	A	100	PASS	AC=2782;AF=0.555511;AN=5008;NS=2504;DP=18994;EAS_AF=0.3075;AMR_AF=0.7349;AFR_AF=0.4682;EUR_AF=0.7674;SAS_AF=0.5838;AA=C|||;VT=SNP
13	74090492	rs79005418	C	T	100	PASS	AC=588;AF=0.117412;AN=5008;NS=2504;DP=17387;EAS_AF=0.124;AMR_AF=0.0375;AFR_AF=0.1838;EUR_AF=0.007;SAS_AF=0.1912;AA=C|||;VT=SNP
13	74091461	rs6562768	G	T	100	PASS	AC=4411;AF=0.880791;AN=5008;NS=2504;DP=17541;EAS_AF=0.9226;AMR_AF=0.8948;AFR_AF=0.8396;EUR_AF=0.8569;SAS_AF=0.908;AA=T|||;VT=SNP
13	74091925	rs6562769	A	G	100	PASS	AC=2723;AF=0.54373;AN=5008;NS=2504;DP=20364;EAS_AF=0.3323;AMR_AF=0.6974;AFR_AF=0.4523;EUR_AF=0.7356;SAS_AF=0.5787;AA=A|||;VT=SNP
13	74092257	rs139760531	G	A	100	PASS	AC=63;AF=0.0125799;AN=5008;NS=2504;DP=18061;EAS_AF=0.0565;AMR_AF=0;AFR_AF=0.0015;EUR_AF=0.003;SAS_AF=0.001;AA=G|||;VT=SNP
13	74092320	rs9592923	G	T	100	PASS	AC=2713;AF=0.541733;AN=5008;NS=2504;DP=16906;EAS_AF=0.3135;AMR_AF=0.6916;AFR_AF=0.4675;EUR_AF=0.7326;SAS_AF=0.5746;AA=G|||;VT=SNP
13	74092741	rs79179186	A	T	100	PASS	AC=16;AF=0.00319489;AN=5008;NS=2504;DP=18535;EAS_AF=0.0159;AMR_AF=0;AFR_AF=0;EUR_AF=0;SAS_AF=0;AA=A|||;VT=SNP
13	74093135	rs79291118	G	A	100	PASS	AC=551;AF=0.110024;AN=5008;NS=2504;DP=20654;EAS_AF=0.1329;AMR_AF=0.0331;AFR_AF=0.1505;EUR_AF=0.007;SAS_AF=0.1922;AA=G|||;VT=SNP
13	74093173	rs1970281	C	T	100	PASS	AC=4462;AF=0.890974;AN=5008;NS=2504;DP=20143;EAS_AF=0.9226;AMR_AF=0.8963;AFR_AF=0.885;EUR_AF=0.8549;SAS_AF=0.8998;AA=T|||;VT=SNP
13	74093564	rs7994974	G	A	100	PASS	AC=754;AF=0.150559;AN=5008;NS=2504;DP=18499;EAS_AF=0.4534;AMR_AF=0.1037;AFR_AF=0.0514;EUR_AF=0.0716;SAS_AF=0.0869;AA=G|||;VT=SNP
13	74096649	rs146214355	G	A	100	PASS	AC=37;AF=0.00738818;AN=5008;NS=2504;DP=17015;EAS_AF=0.0327;AMR_AF=0.0014;AFR_AF=0.0015;EUR_AF=0;SAS_AF=0.001;AA=G|||;VT=SNP
13	74096876	rs57380282	T	C	100	PASS	AC=1163;AF=0.232228;AN=5008;NS=2504;DP=17051;EAS_AF=0.5099;AMR_AF=0.1239;AFR_AF=0.3185;EUR_AF=0.0517;SAS_AF=0.092;AA=C|||;VT=SNP
13	74096953	rs17090269	T	C	100	PASS	AC=203;AF=0.0405351;AN=5008;NS=2504;DP=17433;EAS_AF=0.0575;AMR_AF=0.0231;AFR_AF=0.0386;EUR_AF=0.0268;SAS_AF=0.0521;AA=T|||;VT=SNP
13	74097003	rs2039663	A	G	100	PASS	AC=2252;AF=0.449681;AN=5008;NS=2504;DP=17361;EAS_AF=0.2907;AMR_AF=0.6254;AFR_AF=0.3563;EUR_AF=0.6014;SAS_AF=0.4591;AA=A|||;VT=SNP
13	74098915	rs12100069	A	G	100	PASS	AC=2413;AF=0.481829;AN=5008;NS=2504;DP=18108;EAS_AF=0.2956;AMR_AF=0.6383;AFR_AF=0.4123;EUR_AF=0.6103;SAS_AF=0.5245;AA=A|||;VT=SNP
13	74099531	rs9565012	C	T	100	PASS	AC=2185;AF=0.436302;AN=5008;NS=2504;DP=16120;EAS_AF=0.7063;AMR_AF=0.3314;AFR_AF=0.2927;EUR_AF=0.3887;SAS_AF=0.4755;AA=C|||;VT=SNP
13	74100036	rs9318184	G	A	100	PASS	AC=2491;AF=0.497404;AN=5008;NS=2504;DP=18924;EAS_AF=0.7044;AMR_AF=0.353;AFR_AF=0.5159;EUR_AF=0.3877;SAS_AF=0.4744;AA=A|||;VT=SNP
13	74101515	rs9318185	G	A	100	PASS	AC=2188;AF=0.436901;AN=5008;NS=2504;DP=18250;EAS_AF=0.7083;AMR_AF=0.3314;AFR_AF=0.2935;EUR_AF=0.3877;SAS_AF=0.4765;AA=G|||;VT=SNP
13	74103880	rs146061650	G	A	100	PASS	AC=108;AF=0.0215655;AN=5008;NS=2504;DP=20456;EAS_AF=0.0258;AMR_AF=0.0072;AFR_AF=0;EUR_AF=0;SAS_AF=0.0787;AA=G|||;VT=SNP
13	74104736	rs9573234	T	C	100	PASS	AC=944;AF=0.188498;AN=5008;NS=2504;DP=12077;EAS_AF=0.5784;AMR_AF=0.0259;AFR_AF=0.0938;EUR_AF=0.0129;SAS_AF=0.2106;AA=T|||;VT=SNP
13	74104887	rs10467616	T	C	100	PASS	AC=1248;AF=0.249201;AN=5008;NS=2504;DP=5907;EAS_AF=0.1577;AMR_AF=0.3141;AFR_AF=0.2769;EUR_AF=0.333;SAS_AF=0.1738;AA=C|||;VT=SNP
13	74105189	rs9600129	G	T	100	PASS	AC=1200;AF=0.239617;AN=5008;NS=2504;DP=14547;EAS_AF=0.1587;AMR_AF=0.3112;AFR_AF=0.2405;EUR_AF=0.334;SAS_AF=0.1738;AA=T|||;VT=SNP
13	74105484	rs9600130	C	T	100	PASS	AC=1201;AF=0.239816;AN=5008;NS=2504;DP=20015;EAS_AF=0.1587;AMR_AF=0.3127;AFR_AF=0.2405;EUR_AF=0.334;SAS_AF=0.1738;AA=C|||;VT=SNP
13	74105502	rs9573235	C	T	100	PASS	AC=913;AF=0.182308;AN=5008;NS=2504;DP=21089;EAS_AF=0.5734;AMR_AF=0.0216;AFR_AF=0.0809;EUR_AF=0.0129;SAS_AF=0.2045;AA=C|||;VT=SNP
13	74106121	rs9600131	A	T	100	PASS	AC=1256;AF=0.250799;AN=5008;NS=2504;DP=19302;EAS_AF=0.1587;AMR_AF=0.3184;AFR_AF=0.2791;EUR_AF=0.334;SAS_AF=0.1738;AA=A|||;VT=SNP
13	74106131	rs7318906	G	A	100	PASS	AC=1886;AF=0.376597;AN=5008;NS=2504;DP=19443;EAS_AF=0.256;AMR_AF=0.5893;AFR_AF=0.2685;EUR_AF=0.4881;SAS_AF=0.3814;AA=G|||;VT=SNP
13	74106740	rs66870036	A	C	100	PASS	AC=736;AF=0.146965;AN=5008;NS=2504;DP=19199;EAS_AF=0.0109;AMR_AF=0.0504;AFR_AF=0.2277;EUR_AF=0.1541;SAS_AF=0.2393;AA=A|||;VT=SNP
13	74106939	rs9318186	A	G	100	PASS	AC=1955;AF=0.390375;AN=5008;NS=2504;DP=19496;EAS_AF=0.1409;AMR_AF=0.379;AFR_AF=0.4894;EUR_AF=0.494;SAS_AF=0.4151;AA=A|||;VT=SNP
13	74107252	rs1415415	A	G	100	PASS	AC=1047;AF=0.209065;AN=5008;NS=2504;DP=20112;EAS_AF=0.6062;AMR_AF=0.0245;AFR_AF=0.1528;EUR_AF=0.0159;SAS_AF=0.2055;AA=A|||;VT=SNP
13	74107856	rs1028942	A	G	100	PASS	AC=1029;AF=0.205471;AN=5008;NS=2504;DP=17124;EAS_AF=0.6062;AMR_AF=0.0216;AFR_AF=0.1407;EUR_AF=0.0159;SAS_AF=0.2055;AA=G|||;VT=SNP
13	74107931	rs1028943	C	T	100	PASS	AC=1023;AF=0.204273;AN=5008;NS=2504;DP=17467;EAS_AF=0.6032;AMR_AF=0.0216;AFR_AF=0.1384;EUR_AF=0.0159;SAS_AF=0.2055;AA=c|||;VT=SNP
13	74108587	rs1028883	T	G	100	PASS	AC=3003;AF=0.599641;AN=5008;NS=2504;DP=14441;EAS_AF=0.7421;AMR_AF=0.4035;AFR_AF=0.6467;EUR_AF=0.5099;SAS_AF=0.6207;AA=G|||;VT=SNP
13	74109303	rs147299892	G	T	100	PASS	AC=108;AF=0.0215655;AN=5008;NS=2504;DP=19432;EAS_AF=0.0258;AMR_AF=0.0072;AFR_AF=0;EUR_AF=0;SAS_AF=0.0787;AA=G|||;VT=SNP
13	74109631	rs17287088	G	A	100	PASS	AC=1091;AF=0.217851;AN=5008;NS=2504;DP=19406;EAS_AF=0.125;AMR_AF=0.3141;AFR_AF=0.1846;EUR_AF=0.331;SAS_AF=0.1738;AA=G|||;VT=SNP
13	74110148	rs139058940	G	A	100	PASS	AC=44;AF=0.00878594;AN=5008;NS=2504;DP=21343;EAS_AF=0.0437;AMR_AF=0;AFR_AF=0;EUR_AF=0;SAS_AF=0;AA=G|||;VT=SNP
13	74110412	rs9318187	T	G	100	PASS	AC=1916;AF=0.382588;AN=5008;NS=2504;DP=19031;EAS_AF=0.1399;AMR_AF=0.3703;AFR_AF=0.4788;EUR_AF=0.4841;SAS_AF=0.407;AA=T|||;VT=SNP
13	74110416	rs9318188	A	G	100	PASS	AC=1916;AF=0.382588;AN=5008;NS=2504;DP=19063;EAS_AF=0.1399;AMR_AF=0.3703;AFR_AF=0.4788;EUR_AF=0.4841;SAS_AF=0.407;AA=A|||;VT=SNP
13	74110458	rs9285285	G	A	100	PASS	AC=1909;AF=0.38119;AN=5008;NS=2504;DP=20228;EAS_AF=0.1359;AMR_AF=0.3703;AFR_AF=0.4773;EUR_AF=0.4831;SAS_AF=0.407;AA=G|||;VT=SNP
13	74110647	rs67391827	C	A	100	PASS	AC=643;AF=0.128395;AN=5008;NS=2504;DP=18094;EAS_AF=0.0109;AMR_AF=0.0447;AFR_AF=0.1664;EUR_AF=0.1521;SAS_AF=0.2331;AA=C|||;VT=SNP
13	74112451	rs73523053	C	A	100	PASS	AC=644;AF=0.128594;AN=5008;NS=2504;DP=15326;EAS_AF=0.0109;AMR_AF=0.0447;AFR_AF=0.1664;EUR_AF=0.1521;SAS_AF=0.2342;AA=C|||;VT=SNP
13	74112477	rs9573236	A	T	100	PASS	AC=959;AF=0.191494;AN=5008;NS=2504;DP=14400;EAS_AF=0.6052;AMR_AF=0.0216;AFR_AF=0.0885;EUR_AF=0.0159;SAS_AF=0.2055;AA=A|||;VT=SNP
13	74112527	rs9573237	G	C	100	PASS	AC=615;AF=0.122804;AN=5008;NS=2504;DP=14870;EAS_AF=0.5476;AMR_AF=0.0072;AFR_AF=0.0008;EUR_AF=0.0129;SAS_AF=0.045;AA=G|||;VT=SNP
13	74113552	rs9573238	C	T	100	PASS	AC=967;AF=0.193091;AN=5008;NS=2504;DP=15060;EAS_AF=0.6042;AMR_AF=0.0216;AFR_AF=0.0961;EUR_AF=0.0159;SAS_AF=0.2045;AA=T|||;VT=SNP
13	74114128	rs11148939	T	C	100	PASS	AC=967;AF=0.193091;AN=5008;NS=2504;DP=19270;EAS_AF=0.6062;AMR_AF=0.0216;AFR_AF=0.0946;EUR_AF=0.0159;SAS_AF=0.2045;AA=T|||;VT=SNP
13	74114471	rs9573239	C	T	100	PASS	AC=958;AF=0.191294;AN=5008;NS=2504;DP=18491;EAS_AF=0.6032;AMR_AF=0.0216;AFR_AF=0.09;EUR_AF=0.0159;SAS_AF=0.2045;AA=C|||;VT=SNP
13	74115140	rs9543391	G	T	100	PASS	AC=1069;AF=0.213458;AN=5008;NS=2504;DP=18263;EAS_AF=0.128;AMR_AF=0.3084;AFR_AF=0.1581;EUR_AF=0.3449;SAS_AF=0.1738;AA=G|||;VT=SNP
13	74115160	rs9573240	T	C	100	PASS	AC=1044;AF=0.208466;AN=5008;NS=2504;DP=18374;EAS_AF=0.6032;AMR_AF=0.0288;AFR_AF=0.1498;EUR_AF=0.0179;SAS_AF=0.2045;AA=T|||;VT=SNP
13	74115299	rs9573241	G	A	100	PASS	AC=1042;AF=0.208067;AN=5008;NS=2504;DP=18689;EAS_AF=0.6032;AMR_AF=0.0303;AFR_AF=0.1475;EUR_AF=0.0179;SAS_AF=0.2045;AA=G|||;VT=SNP
13	74115700	rs7326612	T	C	100	PASS	AC=1025;AF=0.204673;AN=5008;NS=2504;DP=19100;EAS_AF=0.126;AMR_AF=0.3055;AFR_AF=0.1271;EUR_AF=0.3449;SAS_AF=0.1748;AA=T|||;VT=SNP
13	74115732	rs7325659	G	C	100	PASS	AC=1025;AF=0.204673;AN=5008;NS=2504;DP=18156;EAS_AF=0.126;AMR_AF=0.3055;AFR_AF=0.1271;EUR_AF=0.3449;SAS_AF=0.1748;AA=G|||;VT=SNP
13	74116158	rs9543392	G	A	100	PASS	AC=1025;AF=0.204673;AN=5008;NS=2504;DP=13419;EAS_AF=0.126;AMR_AF=0.3055;AFR_AF=0.1271;EUR_AF=0.3449;SAS_AF=0.1748;AA=G|||;VT=SNP
13	74116391	rs9530201	C	T	100	PASS	AC=1895;AF=0.378395;AN=5008;NS=2504;DP=17367;EAS_AF=0.1369;AMR_AF=0.3602;AFR_AF=0.4697;EUR_AF=0.4801;SAS_AF=0.4121;AA=C|||;VT=SNP
13	74117744	rs1887648	C	T	100	PASS	AC=1021;AF=0.203874;AN=5008;NS=2504;DP=14798;EAS_AF=0.125;AMR_AF=0.3055;AFR_AF=0.1271;EUR_AF=0.3459;SAS_AF=0.1708;AA=C|||;VT=SNP
13	74117745	rs1887647	C	T	100	PASS	AC=1065;AF=0.21266;AN=5008;NS=2504;DP=14854;EAS_AF=0.125;AMR_AF=0.3084;AFR_AF=0.1589;EUR_AF=0.3459;SAS_AF=0.1708;AA=C|||;VT=SNP
13	74118175	rs9573242	C	T	100	PASS	AC=1091;AF=0.217851;AN=5008;NS=2504;DP=16637;EAS_AF=0.6071;AMR_AF=0.0317;AFR_AF=0.18;EUR_AF=0.0179;SAS_AF=0.2055;AA=T|||;VT=SNP
13	74118343	rs9573243	C	G	100	PASS	AC=1048;AF=0.209265;AN=5008;NS=2504;DP=17278;EAS_AF=0.6071;AMR_AF=0.0288;AFR_AF=0.149;EUR_AF=0.0179;SAS_AF=0.2055;AA=C|||;VT=SNP
13	74120208	rs9565013	T	C	100	PASS	AC=1089;AF=0.217452;AN=5008;NS=2504;DP=17457;EAS_AF=0.6032;AMR_AF=0.0317;AFR_AF=0.1808;EUR_AF=0.0179;SAS_AF=0.2065;AA=C|||;VT=SNP
13	74120735	rs12585178	C	A	100	PASS	AC=1089;AF=0.217452;AN=5008;NS=2504;DP=19735;EAS_AF=0.6032;AMR_AF=0.0317;AFR_AF=0.1808;EUR_AF=0.0179;SAS_AF=0.2065;AA=C|||;VT=SNP
13	74120795	rs17090292	A	G	100	PASS	AC=1092;AF=0.218051;AN=5008;NS=2504;DP=19842;EAS_AF=0.6062;AMR_AF=0.0317;AFR_AF=0.1808;EUR_AF=0.0179;SAS_AF=0.2065;AA=G|||;VT=SNP
13	74124238	rs9318189	C	T	100	PASS	AC=1089;AF=0.217452;AN=5008;NS=2504;DP=17722;EAS_AF=0.6022;AMR_AF=0.0317;AFR_AF=0.1808;EUR_AF=0.0179;SAS_AF=0.2076;AA=C|||;VT=SNP
13	74124676	rs12876036	G	A	100	PASS	AC=1938;AF=0.386981;AN=5008;NS=2504;DP=15906;EAS_AF=0.2589;AMR_AF=0.598;AFR_AF=0.292;EUR_AF=0.5;SAS_AF=0.3814;AA=G|||;VT=SNP
13	74125336	rs72628043	C	T	100	PASS	AC=1090;AF=0.217652;AN=5008;NS=2504;DP=19530;EAS_AF=0.6022;AMR_AF=0.0317;AFR_AF=0.1815;EUR_AF=0.0179;SAS_AF=0.2076;AA=T|||;VT=SNP
13	74125451	rs17090294	C	T	100	PASS	AC=1091;AF=0.217851;AN=5008;NS=2504;DP=20393;EAS_AF=0.6052;AMR_AF=0.0317;AFR_AF=0.18;EUR_AF=0.0179;SAS_AF=0.2076;AA=C|||;VT=SNP
13	74125507	rs75420799	G	A	100	PASS	AC=27;AF=0.00539137;AN=5008;NS=2504;DP=20135;EAS_AF=0.0258;AMR_AF=0;AFR_AF=0;EUR_AF=0;SAS_AF=0.001;AA=G|||;VT=SNP
13	74125798	rs1887646	G	A	100	PASS	AC=1876;AF=0.374601;AN=5008;NS=2504;DP=18736;EAS_AF=0.1359;AMR_AF=0.3631;AFR_AF=0.4554;EUR_AF=0.4801;SAS_AF=0.411;AA=G|||;VT=SNP
13	74126534	rs9573246	C	T	100	PASS	AC=844;AF=0.16853;AN=5008;NS=2504;DP=19352;EAS_AF=0.6052;AMR_AF=0.0086;AFR_AF=0.0061;EUR_AF=0.0159;SAS_AF=0.2086;AA=C|||;VT=SNP
13	74126852	rs1034048	A	G	100	PASS	AC=2855;AF=0.570088;AN=5008;NS=2504;DP=17445;EAS_AF=0.7341;AMR_AF=0.3948;AFR_AF=0.5961;EUR_AF=0.493;SAS_AF=0.5695;AA=G|||;VT=SNP
13	74127290	rs12428061	C	T	100	PASS	AC=1934;AF=0.386182;AN=5008;NS=2504;DP=17874;EAS_AF=0.256;AMR_AF=0.5951;AFR_AF=0.261;EUR_AF=0.503;SAS_AF=0.4213;AA=C|||;VT=SNP
13	74127741	rs7338460	T	A	100	PASS	AC=301;AF=0.0601038;AN=5008;NS=2504;DP=19653;EAS_AF=0.0357;AMR_AF=0.121;AFR_AF=0.0658;EUR_AF=0.0656;SAS_AF=0.0286;AA=T|||;VT=SNP
13	74127919	rs7337759	G	A	100	PASS	AC=1216;AF=0.242812;AN=5008;NS=2504;DP=19160;EAS_AF=0.6647;AMR_AF=0.1383;AFR_AF=0.1021;EUR_AF=0.0805;SAS_AF=0.2393;AA=G|||;VT=SNP
13	74128298	rs1337300	G	T	100	PASS	AC=301;AF=0.0601038;AN=5008;NS=2504;DP=17122;EAS_AF=0.0357;AMR_AF=0.121;AFR_AF=0.0658;EUR_AF=0.0656;SAS_AF=0.0286;AA=G|||;VT=SNP
13	74128341	rs9565016	T	C	100	PASS	AC=915;AF=0.182708;AN=5008;NS=2504;DP=18536;EAS_AF=0.63;AMR_AF=0.0173;AFR_AF=0.0356;EUR_AF=0.0149;SAS_AF=0.2106;AA=T|||;VT=SNP
13	74128488	rs1337299	C	T	100	PASS	AC=1220;AF=0.24361;AN=5008;NS=2504;DP=17149;EAS_AF=0.6657;AMR_AF=0.1398;AFR_AF=0.1029;EUR_AF=0.0815;SAS_AF=0.2393;AA=T|||;VT=SNP
13	74128952	rs9318190	C	T	100	PASS	AC=681;AF=0.135982;AN=5008;NS=2504;DP=18592;EAS_AF=0.0694;AMR_AF=0.1801;AFR_AF=0.0787;EUR_AF=0.2803;SAS_AF=0.1022;AA=C|||;VT=SNP
13	74129091	rs9543394	G	C	100	PASS	AC=1217;AF=0.243011;AN=5008;NS=2504;DP=18076;EAS_AF=0.6647;AMR_AF=0.1383;AFR_AF=0.1029;EUR_AF=0.0805;SAS_AF=0.2393;AA=t|||;VT=SNP
13	74129807	rs998266	G	A	100	PASS	AC=1217;AF=0.243011;AN=5008;NS=2504;DP=18065;EAS_AF=0.6647;AMR_AF=0.1383;AFR_AF=0.1029;EUR_AF=0.0805;SAS_AF=0.2393;AA=G|||;VT=SNP
13	74130675	rs1337298	C	T	100	PASS	AC=1992;AF=0.397764;AN=5008;NS=2504;DP=16142;EAS_AF=0.2569;AMR_AF=0.5951;AFR_AF=0.3064;EUR_AF=0.501;SAS_AF=0.4202;AA=C|||;VT=SNP
13	74131430	rs1337297	A	G	100	PASS	AC=1321;AF=0.263778;AN=5008;NS=2504;DP=20607;EAS_AF=0.6647;AMR_AF=0.1427;AFR_AF=0.1793;EUR_AF=0.0805;SAS_AF=0.2393;AA=G|||;VT=SNP
13	74132016	rs72628044	T	C	100	PASS	AC=1230;AF=0.245607;AN=5008;NS=2504;DP=23601;EAS_AF=0.6647;AMR_AF=0.1383;AFR_AF=0.112;EUR_AF=0.0805;SAS_AF=0.2403;AA=C|||;VT=SNP
13	74132080	rs9530202	C	A	100	PASS	AC=943;AF=0.188299;AN=5008;NS=2504;DP=22047;EAS_AF=0.0694;AMR_AF=0.2061;AFR_AF=0.2617;EUR_AF=0.2823;SAS_AF=0.1022;AA=C|||;VT=SNP
13	74132215	rs78934210	G	C	100	PASS	AC=1346;AF=0.26877;AN=5008;NS=2504;DP=19092;EAS_AF=0.6667;AMR_AF=0.1542;AFR_AF=0.177;EUR_AF=0.0895;SAS_AF=0.2485;AA=C|||;VT=SNP
13	74133197	rs12584559	T	A	100	PASS	AC=1225;AF=0.244609;AN=5008;NS=2504;DP=20938;EAS_AF=0.6647;AMR_AF=0.1383;AFR_AF=0.1082;EUR_AF=0.0805;SAS_AF=0.2403;AA=A|||;VT=SNP
13	74133290	rs9600133	C	T	100	PASS	AC=650;AF=0.129792;AN=5008;NS=2504;DP=20295;EAS_AF=0.0694;AMR_AF=0.1787;AFR_AF=0.056;EUR_AF=0.2803;SAS_AF=0.1022;AA=C|||;VT=SNP
13	74133837	rs9573248	C	T	100	PASS	AC=913;AF=0.182308;AN=5008;NS=2504;DP=18493;EAS_AF=0.626;AMR_AF=0.0173;AFR_AF=0.0348;EUR_AF=0.0169;SAS_AF=0.2117;AA=C|||;VT=SNP
13	74133904	rs9573249	C	G	100	PASS	AC=911;AF=0.181909;AN=5008;NS=2504;DP=19542;EAS_AF=0.626;AMR_AF=0.0173;AFR_AF=0.0348;EUR_AF=0.0149;SAS_AF=0.2117;AA=C|||;VT=SNP
13	74135998	rs9318191	A	G	100	PASS	AC=2879;AF=0.57488;AN=5008;NS=2504;DP=17753;EAS_AF=0.744;AMR_AF=0.3934;AFR_AF=0.5968;EUR_AF=0.496;SAS_AF=0.5808;AA=G|||;VT=SNP
13	74136009	rs9565017	T	G	100	PASS	AC=913;AF=0.182308;AN=5008;NS=2504;DP=17744;EAS_AF=0.623;AMR_AF=0.0173;AFR_AF=0.0386;EUR_AF=0.0149;SAS_AF=0.2117;AA=T|||;VT=SNP
13	74136099	rs9565018	C	T	100	PASS	AC=908;AF=0.18131;AN=5008;NS=2504;DP=17697;EAS_AF=0.623;AMR_AF=0.0173;AFR_AF=0.0348;EUR_AF=0.0149;SAS_AF=0.2117;AA=C|||;VT=SNP
13	74136100	rs78860252	G	A	100	PASS	AC=223;AF=0.0445288;AN=5008;NS=2504;DP=17600;EAS_AF=0.0387;AMR_AF=0.111;AFR_AF=0.0091;EUR_AF=0.0666;SAS_AF=0.0286;AA=G|||;VT=SNP
13	74136419	rs79181830	C	A	100	PASS	AC=312;AF=0.0623003;AN=5008;NS=2504;DP=15361;EAS_AF=0.0387;AMR_AF=0.121;AFR_AF=0.0719;EUR_AF=0.0656;SAS_AF=0.0286;AA=C|||;VT=SNP
13	74136907	rs72628045	A	C	100	PASS	AC=885;AF=0.176717;AN=5008;NS=2504;DP=15102;EAS_AF=0.623;AMR_AF=0.0159;AFR_AF=0.0182;EUR_AF=0.0149;SAS_AF=0.2117;AA=A|||;VT=SNP
13	74136940	rs72628046	T	C	100	PASS	AC=895;AF=0.178714;AN=5008;NS=2504;DP=14821;EAS_AF=0.623;AMR_AF=0.0159;AFR_AF=0.0257;EUR_AF=0.0149;SAS_AF=0.2117;AA=T|||;VT=SNP
13	74137131	rs72628047	A	G	100	PASS	AC=895;AF=0.178714;AN=5008;NS=2504;DP=18183;EAS_AF=0.623;AMR_AF=0.0159;AFR_AF=0.0257;EUR_AF=0.0149;SAS_AF=0.2117;AA=A|||;VT=SNP
13	74137183	rs77806643	G	C	100	PASS	AC=448;AF=0.0894569;AN=5008;NS=2504;DP=17891;EAS_AF=0.3065;AMR_AF=0.0173;AFR_AF=0.0295;EUR_AF=0.0189;SAS_AF=0.0706;AA=G|||;VT=SNP
13	74137185	rs9573250	A	C	100	PASS	AC=448;AF=0.0894569;AN=5008;NS=2504;DP=17982;EAS_AF=0.3065;AMR_AF=0.0173;AFR_AF=0.0295;EUR_AF=0.0189;SAS_AF=0.0706;AA=A|||;VT=SNP
13	74137191	rs9565019	C	T	100	PASS	AC=448;AF=0.0894569;AN=5008;NS=2504;DP=18173;EAS_AF=0.3065;AMR_AF=0.0173;AFR_AF=0.0295;EUR_AF=0.0189;SAS_AF=0.0706;AA=C|||;VT=SNP
13	74137399	rs147494629	G	A	100	PASS	AC=21;AF=0.00419329;AN=5008;NS=2504;DP=20033;EAS_AF=0.0169;AMR_AF=0;AFR_AF=0;EUR_AF=0.004;SAS_AF=0;AA=G|||;VT=SNP
13	74137706	rs9565020	T	C	100	PASS	AC=1137;AF=0.227037;AN=5008;NS=2504;DP=19519;EAS_AF=0.623;AMR_AF=0.085;AFR_AF=0.1135;EUR_AF=0.0805;SAS_AF=0.2239;AA=C|||;VT=SNP
13	74137961	rs9565021	T	C	100	PASS	AC=1137;AF=0.227037;AN=5008;NS=2504;DP=17836;EAS_AF=0.623;AMR_AF=0.085;AFR_AF=0.1135;EUR_AF=0.0805;SAS_AF=0.2239;AA=C|||;VT=SNP
13	74138413	rs9530203	T	C	100	PASS	AC=1881;AF=0.375599;AN=5008;NS=2504;DP=17998;EAS_AF=0.6954;AMR_AF=0.2695;AFR_AF=0.2352;EUR_AF=0.3598;SAS_AF=0.3272;AA=C|||;VT=SNP
13	74138680	rs9530204	T	C	100	PASS	AC=649;AF=0.129593;AN=5008;NS=2504;DP=18697;EAS_AF=0.0734;AMR_AF=0.1801;AFR_AF=0.0514;EUR_AF=0.2793;SAS_AF=0.1033;AA=T|||;VT=SNP
13	74140403	rs9573251	T	G	100	PASS	AC=838;AF=0.167332;AN=5008;NS=2504;DP=19469;EAS_AF=0.5774;AMR_AF=0.0159;AFR_AF=0.0182;EUR_AF=0.0149;SAS_AF=0.2106;AA=T|||;VT=SNP
13	74142058	rs61957227	G	A	100	PASS	AC=111;AF=0.0221645;AN=5008;NS=2504;DP=15380;EAS_AF=0.002;AMR_AF=0.0274;AFR_AF=0.003;EUR_AF=0.0726;SAS_AF=0.0133;AA=G|||;VT=SNP
13	74142476	rs7989486	C	T	100	PASS	AC=1918;AF=0.382987;AN=5008;NS=2504;DP=18090;EAS_AF=0.3016;AMR_AF=0.5908;AFR_AF=0.2201;EUR_AF=0.501;SAS_AF=0.4182;AA=C|||;VT=SNP
13	74143198	rs9543396	G	A	100	PASS	AC=2862;AF=0.571486;AN=5008;NS=2504;DP=19155;EAS_AF=0.7272;AMR_AF=0.389;AFR_AF=0.5991;EUR_AF=0.496;SAS_AF=0.5808;AA=A|||;VT=SNP
13	74143413	rs9565022	G	A	100	PASS	AC=890;AF=0.177716;AN=5008;NS=2504;DP=13975;EAS_AF=0.6042;AMR_AF=0.0173;AFR_AF=0.0356;EUR_AF=0.0149;SAS_AF=0.2117;AA=G|||;VT=SNP
13	74144529	rs9573252	C	G	100	PASS	AC=890;AF=0.177716;AN=5008;NS=2504;DP=17935;EAS_AF=0.6042;AMR_AF=0.0173;AFR_AF=0.0348;EUR_AF=0.0149;SAS_AF=0.2127;AA=C|||;VT=SNP
13	74144672	rs9543397	T	G	100	PASS	AC=1106;AF=0.220847;AN=5008;NS=2504;DP=17751;EAS_AF=0.6042;AMR_AF=0.0836;AFR_AF=0.1006;EUR_AF=0.0815;SAS_AF=0.229;AA=T|||;VT=SNP
13	74144720	rs17090299	T	G	100	PASS	AC=464;AF=0.0926518;AN=5008;NS=2504;DP=19265;EAS_AF=0.0476;AMR_AF=0.0677;AFR_AF=0.1248;EUR_AF=0.0437;SAS_AF=0.1636;AA=T|||;VT=SNP
13	74144841	rs9565023	T	A	100	PASS	AC=894;AF=0.178514;AN=5008;NS=2504;DP=18608;EAS_AF=0.6042;AMR_AF=0.0173;AFR_AF=0.0348;EUR_AF=0.0149;SAS_AF=0.2168;AA=T|||;VT=SNP
13	74144862	rs9543398	G	A	100	PASS	AC=2863;AF=0.571685;AN=5008;NS=2504;DP=18623;EAS_AF=0.7262;AMR_AF=0.389;AFR_AF=0.5983;EUR_AF=0.496;SAS_AF=0.5838;AA=A|||;VT=SNP
13	74144954	rs9543399	A	G	100	PASS	AC=1878;AF=0.375;AN=5008;NS=2504;DP=15342;EAS_AF=0.6528;AMR_AF=0.1859;AFR_AF=0.3041;EUR_AF=0.2177;SAS_AF=0.4806;AA=G|||;VT=SNP
13	74145732	rs74094399	T	C	100	PASS	AC=527;AF=0.105232;AN=5008;NS=2504;DP=13610;EAS_AF=0.0476;AMR_AF=0.072;AFR_AF=0.1694;EUR_AF=0.0437;SAS_AF=0.1646;AA=T|||;VT=SNP
13	74146049	rs4885108	T	C	100	PASS	AC=1969;AF=0.393171;AN=5008;NS=2504;DP=14979;EAS_AF=0.2669;AMR_AF=0.6023;AFR_AF=0.2799;EUR_AF=0.502;SAS_AF=0.4162;AA=T|||;VT=SNP
13	74147025	rs9530205	G	A	100	PASS	AC=642;AF=0.128195;AN=5008;NS=2504;DP=17996;EAS_AF=0.0774;AMR_AF=0.1744;AFR_AF=0.0492;EUR_AF=0.2753;SAS_AF=0.1033;AA=G|||;VT=SNP
13	74147083	rs7987247	G	A	100	PASS	AC=4214;AF=0.841454;AN=5008;NS=2504;DP=18352;EAS_AF=0.9236;AMR_AF=0.8156;AFR_AF=0.8427;EUR_AF=0.7217;SAS_AF=0.8967;AA=A|||;VT=SNP
13	74147532	rs73523087	T	C	100	PASS	AC=528;AF=0.105431;AN=5008;NS=2504;DP=17805;EAS_AF=0.0476;AMR_AF=0.072;AFR_AF=0.1702;EUR_AF=0.0437;SAS_AF=0.1646;AA=T|||;VT=SNP
13	74147602	rs12428785	A	G	100	PASS	AC=395;AF=0.0788738;AN=5008;NS=2504;DP=18155;EAS_AF=0.1845;AMR_AF=0.2089;AFR_AF=0.0023;EUR_AF=0.0149;SAS_AF=0.047;AA=A|||;VT=SNP
13	74148368	rs2095646	C	T	100	PASS	AC=1966;AF=0.392572;AN=5008;NS=2504;DP=11090;EAS_AF=0.2937;AMR_AF=0.5994;AFR_AF=0.2587;EUR_AF=0.502;SAS_AF=0.4162;AA=N|||;VT=SNP
13	74150392	rs12585160	G	A	100	PASS	AC=869;AF=0.173522;AN=5008;NS=2504;DP=16979;EAS_AF=0.6022;AMR_AF=0.0159;AFR_AF=0.0174;EUR_AF=0.0149;SAS_AF=0.2178;AA=g|||;VT=SNP
13	74150398	rs9543400	A	G	100	PASS	AC=2586;AF=0.516374;AN=5008;NS=2504;DP=17204;EAS_AF=0.7262;AMR_AF=0.366;AFR_AF=0.4024;EUR_AF=0.494;SAS_AF=0.5838;AA=G|||;VT=SNP
13	74150425	rs12585165	G	T	100	PASS	AC=880;AF=0.175719;AN=5008;NS=2504;DP=18207;EAS_AF=0.6022;AMR_AF=0.0159;AFR_AF=0.0257;EUR_AF=0.0149;SAS_AF=0.2178;AA=G|||;VT=SNP
13	74151735	rs9543402	A	C	100	PASS	AC=696;AF=0.138978;AN=5008;NS=2504;DP=16584;EAS_AF=0.0754;AMR_AF=0.1772;AFR_AF=0.0893;EUR_AF=0.2763;SAS_AF=0.1033;AA=A|||;VT=SNP
13	74151882	rs145642778	A	C	100	PASS	AC=154;AF=0.0307508;AN=5008;NS=2504;DP=16060;EAS_AF=0.0446;AMR_AF=0.0576;AFR_AF=0.0015;EUR_AF=0.003;SAS_AF=0.0654;AA=A|||;VT=SNP
13	74152430	rs143082500	G	A	100	PASS	AC=46;AF=0.0091853;AN=5008;NS=2504;DP=18248;EAS_AF=0.0456;AMR_AF=0;AFR_AF=0;EUR_AF=0;SAS_AF=0;AA=G|||;VT=SNP
13	74152544	rs8001693	G	A	100	PASS	AC=1101;AF=0.219848;AN=5008;NS=2504;DP=18673;EAS_AF=0.6022;AMR_AF=0.085;AFR_AF=0.0976;EUR_AF=0.0815;SAS_AF=0.229;AA=G|||;VT=SNP
13	74152626	rs78321596	G	T	100	PASS	AC=479;AF=0.095647;AN=5008;NS=2504;DP=18678;EAS_AF=0.0317;AMR_AF=0.1311;AFR_AF=0.0091;EUR_AF=0.2555;SAS_AF=0.089;AA=G|||;VT=SNP
13	74153210	rs374618279	C	T	100	PASS	AC=8;AF=0.00159744;AN=5008;NS=2504;DP=18809;EAS_AF=0.0079;AMR_AF=0;AFR_AF=0;EUR_AF=0;SAS_AF=0;AA=c|||;VT=SNP
13	74153250	rs149268136	C	A	100	PASS	AC=44;AF=0.00878594;AN=5008;NS=2504;DP=18463;EAS_AF=0.0427;AMR_AF=0;AFR_AF=0;EUR_AF=0;SAS_AF=0.001;AA=C|||;VT=SNP
13	74153316	rs9318192	C	T	100	PASS	AC=688;AF=0.13738;AN=5008;NS=2504;DP=18241;EAS_AF=0.0754;AMR_AF=0.1772;AFR_AF=0.0832;EUR_AF=0.2763;SAS_AF=0.1033;AA=C|||;VT=SNP
13	74153508	rs7986825	T	G	100	PASS	AC=751;AF=0.14996;AN=5008;NS=2504;DP=21757;EAS_AF=0.0476;AMR_AF=0.1412;AFR_AF=0.2428;EUR_AF=0.1103;SAS_AF=0.1769;AA=T|||;VT=SNP
13	74153863	rs144520766	A	G	100	PASS	AC=8;AF=0.00159744;AN=5008;NS=2504;DP=20972;EAS_AF=0.0079;AMR_AF=0;AFR_AF=0;EUR_AF=0;SAS_AF=0;AA=A|||;VT=SNP
13	74154326	rs73228204	A	G	100	PASS	AC=776;AF=0.154952;AN=5008;NS=2504;DP=18807;EAS_AF=0.0486;AMR_AF=0.1023;AFR_AF=0.2073;EUR_AF=0.1362;SAS_AF=0.2505;AA=G|||;VT=SNP
13	74154902	rs73523090	A	C	100	PASS	AC=527;AF=0.105232;AN=5008;NS=2504;DP=16539;EAS_AF=0.0476;AMR_AF=0.072;AFR_AF=0.1702;EUR_AF=0.0427;SAS_AF=0.1646;AA=A|||;VT=SNP
13	74155304	rs9318193	T	C	100	PASS	AC=716;AF=0.142971;AN=5008;NS=2504;DP=18240;EAS_AF=0.0754;AMR_AF=0.1772;AFR_AF=0.1036;EUR_AF=0.2773;SAS_AF=0.1033;AA=C|||;VT=SNP
13	74157320	rs7996096	T	A	100	PASS	AC=1623;AF=0.324081;AN=5008;NS=2504;DP=19022;EAS_AF=0.6488;AMR_AF=0.1571;AFR_AF=0.2678;EUR_AF=0.1262;SAS_AF=0.3875;AA=T|||;VT=SNP
13	74157451	rs17090300	G	A	100	PASS	AC=453;AF=0.0904553;AN=5008;NS=2504;DP=19619;EAS_AF=0.0466;AMR_AF=0.0692;AFR_AF=0.1256;EUR_AF=0.0437;SAS_AF=0.1513;AA=G|||;VT=SNP
13	74157917	rs9543403	T	C	100	PASS	AC=711;AF=0.141973;AN=5008;NS=2504;DP=17617;EAS_AF=0.0754;AMR_AF=0.183;AFR_AF=0.0968;EUR_AF=0.2773;SAS_AF=0.1033;AA=T|||;VT=SNP
13	74158157	rs75391834	C	T	100	PASS	AC=33;AF=0.00658946;AN=5008;NS=2504;DP=16126;EAS_AF=0.0288;AMR_AF=0.0058;AFR_AF=0;EUR_AF=0;SAS_AF=0;AA=C|||;VT=SNP
13	74159344	rs78350121	G	A	100	PASS	AC=454;AF=0.090655;AN=5008;NS=2504;DP=19162;EAS_AF=0.0476;AMR_AF=0.0692;AFR_AF=0.1256;EUR_AF=0.0437;SAS_AF=0.1513;AA=G|||;VT=SNP
13	74159550	rs1337296	C	G	100	PASS	AC=1108;AF=0.221246;AN=5008;NS=2504;DP=20160;EAS_AF=0.6022;AMR_AF=0.085;AFR_AF=0.0976;EUR_AF=0.0815;SAS_AF=0.2362;AA=C|||;VT=SNP
13	74159570	rs9600135	T	C	100	PASS	AC=797;AF=0.159145;AN=5008;NS=2504;DP=18922;EAS_AF=0.0754;AMR_AF=0.1816;AFR_AF=0.1634;EUR_AF=0.2763;SAS_AF=0.1033;AA=T|||;VT=SNP
13	74159779	rs12428715	G	A	100	PASS	AC=1985;AF=0.396366;AN=5008;NS=2504;DP=21291;EAS_AF=0.2738;AMR_AF=0.5994;AFR_AF=0.2882;EUR_AF=0.502;SAS_AF=0.4162;AA=G|||;VT=SNP
13	74160502	rs73523093	A	G	100	PASS	AC=465;AF=0.0928514;AN=5008;NS=2504;DP=15735;EAS_AF=0.0466;AMR_AF=0.0692;AFR_AF=0.1293;EUR_AF=0.0437;SAS_AF=0.1585;AA=A|||;VT=SNP
13	74160670	rs17090301	C	T	100	PASS	AC=497;AF=0.0992412;AN=5008;NS=2504;DP=18044;EAS_AF=0.0466;AMR_AF=0.0735;AFR_AF=0.1513;EUR_AF=0.0437;SAS_AF=0.1585;AA=T|||;VT=SNP
13	74161036	rs12429699	A	G	100	PASS	AC=1975;AF=0.394369;AN=5008;NS=2504;DP=17477;EAS_AF=0.2738;AMR_AF=0.6023;AFR_AF=0.2791;EUR_AF=0.502;SAS_AF=0.4162;AA=A|||;VT=SNP
13	74161552	rs9565025	C	T	100	PASS	AC=1101;AF=0.219848;AN=5008;NS=2504;DP=18839;EAS_AF=0.6022;AMR_AF=0.085;AFR_AF=0.0976;EUR_AF=0.0815;SAS_AF=0.229;AA=C|||;VT=SNP
13	74161711	rs9543404	G	T	100	PASS	AC=1040;AF=0.207668;AN=5008;NS=2504;DP=19481;EAS_AF=0.0774;AMR_AF=0.2118;AFR_AF=0.1906;EUR_AF=0.3688;SAS_AF=0.1963;AA=T|||;VT=SNP
13	74161793	rs9600136	C	G	100	PASS	AC=1041;AF=0.207867;AN=5008;NS=2504;DP=19789;EAS_AF=0.0774;AMR_AF=0.2118;AFR_AF=0.1906;EUR_AF=0.3688;SAS_AF=0.1973;AA=C|||;VT=SNP
13	74161876	rs17090302	A	G	100	PASS	AC=460;AF=0.091853;AN=5008;NS=2504;DP=19644;EAS_AF=0.0466;AMR_AF=0.0692;AFR_AF=0.1256;EUR_AF=0.0437;SAS_AF=0.1585;AA=A|||;VT=SNP
13	74162076	rs9600137	A	C	100	PASS	AC=1036;AF=0.206869;AN=5008;NS=2504;DP=19224;EAS_AF=0.0774;AMR_AF=0.2118;AFR_AF=0.1868;EUR_AF=0.3688;SAS_AF=0.1973;AA=A|||;VT=SNP
13	74162373	rs9530207	G	A	100	PASS	AC=1042;AF=0.208067;AN=5008;NS=2504;DP=18285;EAS_AF=0.0774;AMR_AF=0.2118;AFR_AF=0.1906;EUR_AF=0.3698;SAS_AF=0.1973;AA=A|||;VT=SNP
13	74162695	rs9543405	G	A	100	PASS	AC=643;AF=0.128395;AN=5008;NS=2504;DP=19221;EAS_AF=0.0754;AMR_AF=0.1744;AFR_AF=0.0499;EUR_AF=0.2763;SAS_AF=0.1043;AA=G|||;VT=SNP
13	74163230	rs17090303	G	A	100	PASS	AC=291;AF=0.058107;AN=5008;NS=2504;DP=13483;EAS_AF=0.12;AMR_AF=0.0072;AFR_AF=0.003;EUR_AF=0.006;SAS_AF=0.1585;AA=G|||;VT=SNP
13	74163971	rs73523097	A	G	100	PASS	AC=455;AF=0.0908546;AN=5008;NS=2504;DP=12847;EAS_AF=0.0466;AMR_AF=0.0692;AFR_AF=0.1278;EUR_AF=0.0427;SAS_AF=0.1513;AA=A|||;VT=SNP
13	74164075	rs76150834	C	T	100	PASS	AC=455;AF=0.0908546;AN=5008;NS=2504;DP=13398;EAS_AF=0.0466;AMR_AF=0.0692;AFR_AF=0.1278;EUR_AF=0.0427;SAS_AF=0.1513;AA=C|||;VT=SNP
13	74164079	rs9573255	C	A	100	PASS	AC=892;AF=0.178115;AN=5008;NS=2504;DP=13397;EAS_AF=0.5972;AMR_AF=0.0173;AFR_AF=0.0333;EUR_AF=0.0149;SAS_AF=0.2239;AA=C|||;VT=SNP
13	74164268	rs9543406	C	A	100	PASS	AC=2601;AF=0.519369;AN=5008;NS=2504;DP=12745;EAS_AF=0.7262;AMR_AF=0.366;AFR_AF=0.4145;EUR_AF=0.493;SAS_AF=0.5838;AA=a|||;VT=SNP
13	74164592	rs79594164	C	T	100	PASS	AC=450;AF=0.0898562;AN=5008;NS=2504;DP=12270;EAS_AF=0.0466;AMR_AF=0.0692;AFR_AF=0.1241;EUR_AF=0.0427;SAS_AF=0.1513;AA=C|||;VT=SNP
13	74164642	rs9565026	T	G	100	PASS	AC=883;AF=0.176318;AN=5008;NS=2504;DP=12053;EAS_AF=0.5972;AMR_AF=0.0159;AFR_AF=0.0272;EUR_AF=0.0149;SAS_AF=0.2239;AA=T|||;VT=SNP
13	74164712	rs113089048	C	T	100	PASS	AC=451;AF=0.0900559;AN=5008;NS=2504;DP=12298;EAS_AF=0.0466;AMR_AF=0.0692;AFR_AF=0.1248;EUR_AF=0.0427;SAS_AF=0.1513;AA=T|||;VT=SNP
13	74164724	rs76900170	C	T	100	PASS	AC=451;AF=0.0900559;AN=5008;NS=2504;DP=12607;EAS_AF=0.0466;AMR_AF=0.0692;AFR_AF=0.1248;EUR_AF=0.0427;SAS_AF=0.1513;AA=T|||;VT=SNP
13	74165172	rs142585816	C	T	100	PASS	AC=15;AF=0.00299521;AN=5008;NS=2504;DP=16581;EAS_AF=0.0149;AMR_AF=0;AFR_AF=0;EUR_AF=0;SAS_AF=0;AA=C|||;VT=SNP
13	74165424	rs7338091	G	A	100	PASS	AC=2605;AF=0.520168;AN=5008;NS=2504;DP=15971;EAS_AF=0.7262;AMR_AF=0.3674;AFR_AF=0.4168;EUR_AF=0.493;SAS_AF=0.5838;AA=A|||;VT=SNP
13	74165782	rs73525103	A	G	100	PASS	AC=455;AF=0.0908546;AN=5008;NS=2504;DP=14213;EAS_AF=0.0466;AMR_AF=0.0692;AFR_AF=0.121;EUR_AF=0.0437;SAS_AF=0.1595;AA=A|||;VT=SNP
13	74166665	rs117122728	G	A	100	PASS	AC=47;AF=0.00938498;AN=5008;NS=2504;DP=17720;EAS_AF=0.0466;AMR_AF=0;AFR_AF=0;EUR_AF=0;SAS_AF=0;AA=G|||;VT=SNP
13	74167209	rs79266572	T	G	100	PASS	AC=104;AF=0.0207668;AN=5008;NS=2504;DP=16742;EAS_AF=0.0962;AMR_AF=0;AFR_AF=0;EUR_AF=0.006;SAS_AF=0.001;AA=T|||;VT=SNP
13	74168566	rs80052862	T	A	100	PASS	AC=62;AF=0.0123802;AN=5008;NS=2504;DP=15043;EAS_AF=0.0605;AMR_AF=0.0014;AFR_AF=0;EUR_AF=0;SAS_AF=0;AA=T|||;VT=SNP
13	74169262	rs9592925	C	T	100	PASS	AC=1400;AF=0.279553;AN=5008;NS=2504;DP=18908;EAS_AF=0.1389;AMR_AF=0.2738;AFR_AF=0.236;EUR_AF=0.4145;SAS_AF=0.3487;AA=C|||;VT=SNP
13	74169677	rs9543408	G	A	100	PASS	AC=971;AF=0.19389;AN=5008;NS=2504;DP=19105;EAS_AF=0.0933;AMR_AF=0.2061;AFR_AF=0.1309;EUR_AF=0.3688;SAS_AF=0.1943;AA=G|||;VT=SNP
13	74169714	rs2875661	T	C	100	PASS	AC=2809;AF=0.560903;AN=5008;NS=2504;DP=17717;EAS_AF=0.7391;AMR_AF=0.3646;AFR_AF=0.5651;EUR_AF=0.497;SAS_AF=0.5767;AA=t|||;VT=SNP
13	74170435	rs9530208	G	A	100	PASS	AC=1174;AF=0.234425;AN=5008;NS=2504;DP=12534;EAS_AF=0.5992;AMR_AF=0.0821;AFR_AF=0.1611;EUR_AF=0.0835;SAS_AF=0.2209;AA=G|||;VT=SNP
13	74171899	rs7324515	C	T	100	PASS	AC=971;AF=0.19389;AN=5008;NS=2504;DP=18070;EAS_AF=0.0952;AMR_AF=0.2061;AFR_AF=0.1301;EUR_AF=0.3678;SAS_AF=0.1943;AA=C|||;VT=SNP
13	74172038	rs9543409	C	T	100	PASS	AC=971;AF=0.19389;AN=5008;NS=2504;DP=18146;EAS_AF=0.0952;AMR_AF=0.2061;AFR_AF=0.1301;EUR_AF=0.3678;SAS_AF=0.1943;AA=C|||;VT=SNP
13	74172433	rs9543410	C	T	100	PASS	AC=971;AF=0.19389;AN=5008;NS=2504;DP=19124;EAS_AF=0.0952;AMR_AF=0.2061;AFR_AF=0.1301;EUR_AF=0.3678;SAS_AF=0.1943;AA=T|||;VT=SNP
13	74172587	rs7994202	G	A	100	PASS	AC=1029;AF=0.205471;AN=5008;NS=2504;DP=19394;EAS_AF=0.5992;AMR_AF=0.0202;AFR_AF=0.143;EUR_AF=0.0169;SAS_AF=0.2096;AA=G|||;VT=SNP
13	74173425	rs9543411	C	T	100	PASS	AC=972;AF=0.194089;AN=5008;NS=2504;DP=22119;EAS_AF=0.0962;AMR_AF=0.2061;AFR_AF=0.1301;EUR_AF=0.3678;SAS_AF=0.1943;AA=T|||;VT=SNP
13	74173535	rs9530209	C	A	100	PASS	AC=971;AF=0.19389;AN=5008;NS=2504;DP=21509;EAS_AF=0.0952;AMR_AF=0.2061;AFR_AF=0.1301;EUR_AF=0.3678;SAS_AF=0.1943;AA=C|||;VT=SNP
13	74174758	rs77557408	T	C	100	PASS	AC=57;AF=0.0113818;AN=5008;NS=2504;DP=19119;EAS_AF=0.0546;AMR_AF=0;AFR_AF=0;EUR_AF=0;SAS_AF=0.002;AA=T|||;VT=SNP
13	74174830	rs9543412	G	A	100	PASS	AC=1163;AF=0.232228;AN=5008;NS=2504;DP=19163;EAS_AF=0.5992;AMR_AF=0.0793;AFR_AF=0.1604;EUR_AF=0.0815;SAS_AF=0.2147;AA=G|||;VT=SNP
13	74174875	rs17090308	G	A	100	PASS	AC=431;AF=0.0860623;AN=5008;NS=2504;DP=18948;EAS_AF=0.0456;AMR_AF=0.0663;AFR_AF=0.1089;EUR_AF=0.0457;SAS_AF=0.1524;AA=G|||;VT=SNP
13	74175005	rs7985383	G	T	100	PASS	AC=1427;AF=0.284944;AN=5008;NS=2504;DP=17911;EAS_AF=0.1409;AMR_AF=0.2752;AFR_AF=0.2534;EUR_AF=0.4145;SAS_AF=0.3497;AA=G|||;VT=SNP
13	74175488	rs9573257	G	T	100	PASS	AC=80;AF=0.0159744;AN=5008;NS=2504;DP=18261;EAS_AF=0.0754;AMR_AF=0;AFR_AF=0;EUR_AF=0;SAS_AF=0.0041;AA=G|||;VT=SNP
13	74176234	rs73525113	T	G	100	PASS	AC=439;AF=0.0876597;AN=5008;NS=2504;DP=16810;EAS_AF=0.0456;AMR_AF=0.0663;AFR_AF=0.1074;EUR_AF=0.0457;SAS_AF=0.1626;AA=T|||;VT=SNP
13	74176393	rs17090309	A	G	100	PASS	AC=398;AF=0.0794728;AN=5008;NS=2504;DP=17406;EAS_AF=0.0456;AMR_AF=0.0663;AFR_AF=0.0764;EUR_AF=0.0457;SAS_AF=0.1626;AA=A|||;VT=SNP
13	74176767	rs9592926	G	C	100	PASS	AC=708;AF=0.141374;AN=5008;NS=2504;DP=19362;EAS_AF=0.0933;AMR_AF=0.1715;AFR_AF=0.0893;EUR_AF=0.2734;SAS_AF=0.1043;AA=G|||;VT=SNP
13	74177850	rs7329016	C	A	100	PASS	AC=1008;AF=0.201278;AN=5008;NS=2504;DP=18685;EAS_AF=0.5893;AMR_AF=0.0173;AFR_AF=0.1422;EUR_AF=0.0159;SAS_AF=0.2025;AA=C|||;VT=SNP
13	74178399	rs2095645	G	A	100	PASS	AC=826;AF=0.164936;AN=5008;NS=2504;DP=17055;EAS_AF=0.0933;AMR_AF=0.1758;AFR_AF=0.1762;EUR_AF=0.2734;SAS_AF=0.1043;AA=G|||;VT=SNP
13	74178603	rs2095643	A	G	100	PASS	AC=827;AF=0.165136;AN=5008;NS=2504;DP=18905;EAS_AF=0.0933;AMR_AF=0.1758;AFR_AF=0.177;EUR_AF=0.2734;SAS_AF=0.1043;AA=A|||;VT=SNP
13	74178925	rs6562770	T	G	100	PASS	AC=1580;AF=0.315495;AN=5008;NS=2504;DP=19051;EAS_AF=0.1419;AMR_AF=0.2781;AFR_AF=0.3616;EUR_AF=0.4145;SAS_AF=0.3569;AA=G|||;VT=SNP
13	74179252	rs8000977	T	C	100	PASS	AC=1579;AF=0.315296;AN=5008;NS=2504;DP=15543;EAS_AF=0.1409;AMR_AF=0.2781;AFR_AF=0.3616;EUR_AF=0.4145;SAS_AF=0.3569;AA=C|||;VT=SNP
13	74179449	rs10492704	A	T	100	PASS	AC=431;AF=0.0860623;AN=5008;NS=2504;DP=17858;EAS_AF=0.0456;AMR_AF=0.0663;AFR_AF=0.1067;EUR_AF=0.0457;SAS_AF=0.1554;AA=A|||;VT=SNP
13	74179586	rs2184896	A	C	100	PASS	AC=2745;AF=0.548123;AN=5008;NS=2504;DP=16725;EAS_AF=0.7401;AMR_AF=0.3573;AFR_AF=0.5242;EUR_AF=0.496;SAS_AF=0.5716;AA=C|||;VT=SNP
13	74179912	rs9530210	T	A	100	PASS	AC=1115;AF=0.222644;AN=5008;NS=2504;DP=19951;EAS_AF=0.0952;AMR_AF=0.2118;AFR_AF=0.2345;EUR_AF=0.3688;SAS_AF=0.1953;AA=T|||;VT=SNP
13	74181240	rs111431669	G	A	100	PASS	AC=439;AF=0.0876597;AN=5008;NS=2504;DP=13065;EAS_AF=0.0466;AMR_AF=0.0663;AFR_AF=0.1067;EUR_AF=0.0457;SAS_AF=0.1626;AA=G|||;VT=SNP
13	74181440	rs9530211	T	C	100	PASS	AC=1604;AF=0.320288;AN=5008;NS=2504;DP=19229;EAS_AF=0.1448;AMR_AF=0.2896;AFR_AF=0.3502;EUR_AF=0.4394;SAS_AF=0.3599;AA=C|||;VT=SNP
13	74181934	rs2325539	T	C	100	PASS	AC=1184;AF=0.236422;AN=5008;NS=2504;DP=18919;EAS_AF=0.5992;AMR_AF=0.0793;AFR_AF=0.171;EUR_AF=0.0815;SAS_AF=0.2219;AA=T|||;VT=SNP
13	74181971	rs117897214	C	T	100	PASS	AC=31;AF=0.0061901;AN=5008;NS=2504;DP=18381;EAS_AF=0.0288;AMR_AF=0;AFR_AF=0;EUR_AF=0;SAS_AF=0.002;AA=C|||;VT=SNP
13	74183486	rs17090310	T	C	100	PASS	AC=463;AF=0.0924521;AN=5008;NS=2504;DP=16803;EAS_AF=0.0466;AMR_AF=0.0663;AFR_AF=0.1263;EUR_AF=0.0447;SAS_AF=0.1616;AA=C|||;VT=SNP
13	74183838	rs9543413	T	C	100	PASS	AC=2805;AF=0.560104;AN=5008;NS=2504;DP=18533;EAS_AF=0.7411;AMR_AF=0.3646;AFR_AF=0.5643;EUR_AF=0.497;SAS_AF=0.5716;AA=t|||;VT=SNP
13	74184014	rs9600141	G	T	100	PASS	AC=1527;AF=0.304912;AN=5008;NS=2504;DP=19086;EAS_AF=0.1419;AMR_AF=0.2795;AFR_AF=0.326;EUR_AF=0.4155;SAS_AF=0.3487;AA=T|||;VT=SNP
13	74184893	rs6562771	G	A	100	PASS	AC=2909;AF=0.580871;AN=5008;NS=2504;DP=17902;EAS_AF=0.7411;AMR_AF=0.3746;AFR_AF=0.6369;EUR_AF=0.497;SAS_AF=0.5726;AA=A|||;VT=SNP
13	74185008	rs72628049	A	G	100	PASS	AC=1033;AF=0.20627;AN=5008;NS=2504;DP=18655;EAS_AF=0.5992;AMR_AF=0.0216;AFR_AF=0.1437;EUR_AF=0.0159;SAS_AF=0.2127;AA=A|||;VT=SNP
13	74185223	rs6562772	C	T	100	PASS	AC=2913;AF=0.581669;AN=5008;NS=2504;DP=19750;EAS_AF=0.7411;AMR_AF=0.3746;AFR_AF=0.6399;EUR_AF=0.497;SAS_AF=0.5726;AA=T|||;VT=SNP
13	74185369	rs7329930	G	C	100	PASS	AC=1332;AF=0.265974;AN=5008;NS=2504;DP=18177;EAS_AF=0.5982;AMR_AF=0.0951;AFR_AF=0.2874;EUR_AF=0.0815;SAS_AF=0.2055;AA=G|||;VT=SNP
13	74185604	rs9543415	G	A	100	PASS	AC=1334;AF=0.266374;AN=5008;NS=2504;DP=15358;EAS_AF=0.5982;AMR_AF=0.0951;AFR_AF=0.289;EUR_AF=0.0815;SAS_AF=0.2055;AA=G|||;VT=SNP
13	74185960	rs9543416	A	G	100	PASS	AC=2152;AF=0.429712;AN=5008;NS=2504;DP=17081;EAS_AF=0.6935;AMR_AF=0.2608;AFR_AF=0.4622;EUR_AF=0.3559;SAS_AF=0.3098;AA=A|||;VT=SNP
13	74186040	rs17090311	A	G	100	PASS	AC=1019;AF=0.203474;AN=5008;NS=2504;DP=17488;EAS_AF=0.6002;AMR_AF=0.0216;AFR_AF=0.146;EUR_AF=0.0159;SAS_AF=0.1943;AA=A|||;VT=SNP
13	74186062	rs9530212	C	T	100	PASS	AC=2153;AF=0.429912;AN=5008;NS=2504;DP=17220;EAS_AF=0.6935;AMR_AF=0.2608;AFR_AF=0.4629;EUR_AF=0.3559;SAS_AF=0.3098;AA=T|||;VT=SNP
13	74186366	rs9543418	G	T	100	PASS	AC=2145;AF=0.428315;AN=5008;NS=2504;DP=17268;EAS_AF=0.6925;AMR_AF=0.2608;AFR_AF=0.4629;EUR_AF=0.3559;SAS_AF=0.3027;AA=G|||;VT=SNP
13	74186674	rs9543419	G	T	100	PASS	AC=2157;AF=0.430711;AN=5008;NS=2504;DP=16032;EAS_AF=0.6954;AMR_AF=0.2608;AFR_AF=0.4629;EUR_AF=0.3579;SAS_AF=0.3098;AA=T|||;VT=SNP
13	74186931	rs7993814	C	T	100	PASS	AC=1955;AF=0.390375;AN=5008;NS=2504;DP=16011;EAS_AF=0.6964;AMR_AF=0.2507;AFR_AF=0.3041;EUR_AF=0.3569;SAS_AF=0.3252;AA=T|||;VT=SNP
13	74187011	rs7994002	C	G	100	PASS	AC=871;AF=0.173922;AN=5008;NS=2504;DP=18685;EAS_AF=0.0933;AMR_AF=0.17;AFR_AF=0.2095;EUR_AF=0.2783;SAS_AF=0.1043;AA=C|||;VT=SNP
13	74187432	rs7995112	G	A	100	PASS	AC=2155;AF=0.430312;AN=5008;NS=2504;DP=19168;EAS_AF=0.6895;AMR_AF=0.2608;AFR_AF=0.4622;EUR_AF=0.3509;SAS_AF=0.3221;AA=G|||;VT=SNP
13	74187510	rs7999184	A	G	100	PASS	AC=2156;AF=0.430511;AN=5008;NS=2504;DP=18906;EAS_AF=0.6895;AMR_AF=0.2608;AFR_AF=0.4622;EUR_AF=0.3519;SAS_AF=0.3221;AA=A|||;VT=SNP
13	74188134	rs59924605	C	T	100	PASS	AC=792;AF=0.158147;AN=5008;NS=2504;DP=12592;EAS_AF=0.0933;AMR_AF=0.1657;AFR_AF=0.1589;EUR_AF=0.2704;SAS_AF=0.1033;AA=C|||;VT=SNP
13	74188256	rs12583754	C	T	100	PASS	AC=2090;AF=0.417332;AN=5008;NS=2504;DP=14016;EAS_AF=0.6895;AMR_AF=0.2565;AFR_AF=0.4138;EUR_AF=0.3529;SAS_AF=0.3221;AA=C|||;VT=SNP
13	74188590	rs7319941	G	A	100	PASS	AC=2336;AF=0.466454;AN=5008;NS=2504;DP=11138;EAS_AF=0.6944;AMR_AF=0.2968;AFR_AF=0.4501;EUR_AF=0.4443;SAS_AF=0.3967;AA=G|||;VT=SNP
13	74188767	rs9318195	A	G	100	PASS	AC=2346;AF=0.46845;AN=5008;NS=2504;DP=9952;EAS_AF=0.6935;AMR_AF=0.2954;AFR_AF=0.4531;EUR_AF=0.4443;SAS_AF=0.4049;AA=G|||;VT=SNP
13	74188935	rs6562773	A	G	100	PASS	AC=2904;AF=0.579872;AN=5008;NS=2504;DP=12164;EAS_AF=0.7401;AMR_AF=0.3631;AFR_AF=0.6619;EUR_AF=0.4901;SAS_AF=0.5501;AA=G|||;VT=SNP
13	74189041	rs17289019	T	A	100	PASS	AC=338;AF=0.067492;AN=5008;NS=2504;DP=16545;EAS_AF=0.0506;AMR_AF=0.0562;AFR_AF=0.0446;EUR_AF=0.0457;SAS_AF=0.1462;AA=T|||;VT=SNP
13	74189734	rs1810790	T	C	100	PASS	AC=1065;AF=0.21266;AN=5008;NS=2504;DP=15256;EAS_AF=0.5942;AMR_AF=0.0274;AFR_AF=0.1755;EUR_AF=0.0159;SAS_AF=0.2035;AA=T|||;VT=SNP
13	74189974	rs7328187	T	G	100	PASS	AC=1347;AF=0.26897;AN=5008;NS=2504;DP=16323;EAS_AF=0.0962;AMR_AF=0.2781;AFR_AF=0.326;EUR_AF=0.4284;SAS_AF=0.1994;AA=T|||;VT=SNP
13	74190354	rs9573259	C	T	100	PASS	AC=1046;AF=0.208866;AN=5008;NS=2504;DP=17467;EAS_AF=0.5982;AMR_AF=0.0274;AFR_AF=0.1626;EUR_AF=0.0159;SAS_AF=0.1973;AA=T|||;VT=SNP
13	74191542	rs10492703	G	A	100	PASS	AC=283;AF=0.0565096;AN=5008;NS=2504;DP=20848;EAS_AF=0.0526;AMR_AF=0.0504;AFR_AF=0.0106;EUR_AF=0.0318;SAS_AF=0.1524;AA=G|||;VT=SNP
13	74191634	rs8002440	C	T	100	PASS	AC=1318;AF=0.263179;AN=5008;NS=2504;DP=17710;EAS_AF=0.0962;AMR_AF=0.2666;AFR_AF=0.3215;EUR_AF=0.4175;SAS_AF=0.1953;AA=C|||;VT=SNP
13	74192248	rs9318196	A	G	100	PASS	AC=2905;AF=0.580072;AN=5008;NS=2504;DP=18852;EAS_AF=0.748;AMR_AF=0.3588;AFR_AF=0.6793;EUR_AF=0.4662;SAS_AF=0.547;AA=G|||;VT=SNP
13	74192249	rs9318197	A	T	100	PASS	AC=2907;AF=0.580471;AN=5008;NS=2504;DP=18851;EAS_AF=0.748;AMR_AF=0.3588;AFR_AF=0.68;EUR_AF=0.4672;SAS_AF=0.547;AA=T|||;VT=SNP
13	74193208	rs7988974	T	C	100	PASS	AC=1062;AF=0.212061;AN=5008;NS=2504;DP=20219;EAS_AF=0.5982;AMR_AF=0.0274;AFR_AF=0.1679;EUR_AF=0.0169;SAS_AF=0.2055;AA=T|||;VT=SNP
13	74193234	rs7988992	T	A	100	PASS	AC=1062;AF=0.212061;AN=5008;NS=2504;DP=20028;EAS_AF=0.5982;AMR_AF=0.0274;AFR_AF=0.1679;EUR_AF=0.0169;SAS_AF=0.2055;AA=A|||;VT=SNP
13	74193514	rs6562774	C	A	100	PASS	AC=1332;AF=0.265974;AN=5008;NS=2504;DP=17958;EAS_AF=0.0972;AMR_AF=0.2695;AFR_AF=0.3268;EUR_AF=0.4205;SAS_AF=0.1963;AA=C|||;VT=SNP
13	74193830	rs9565027	G	T	100	PASS	AC=1060;AF=0.211661;AN=5008;NS=2504;DP=17904;EAS_AF=0.5972;AMR_AF=0.0274;AFR_AF=0.1672;EUR_AF=0.0169;SAS_AF=0.2055;AA=T|||;VT=SNP
13	74194683	rs8000434	T	C	100	PASS	AC=1328;AF=0.265176;AN=5008;NS=2504;DP=15339;EAS_AF=0.0962;AMR_AF=0.268;AFR_AF=0.326;EUR_AF=0.4185;SAS_AF=0.1973;AA=T|||;VT=SNP
13	74194779	rs17289423	G	T	100	PASS	AC=277;AF=0.0553115;AN=5008;NS=2504;DP=17717;EAS_AF=0.0526;AMR_AF=0.0504;AFR_AF=0.0121;EUR_AF=0.0318;SAS_AF=0.1442;AA=G|||;VT=SNP
13	74194967	rs17217175	G	C	100	PASS	AC=286;AF=0.0571086;AN=5008;NS=2504;DP=18767;EAS_AF=0.0536;AMR_AF=0.0519;AFR_AF=0.0174;EUR_AF=0.0318;SAS_AF=0.1442;AA=G|||;VT=SNP
13	74195010	rs9573261	A	G	100	PASS	AC=1095;AF=0.21865;AN=5008;NS=2504;DP=18811;EAS_AF=0.5982;AMR_AF=0.0288;AFR_AF=0.1929;EUR_AF=0.0169;SAS_AF=0.2045;AA=A|||;VT=SNP
13	74195199	rs722626	C	T	100	PASS	AC=1329;AF=0.265375;AN=5008;NS=2504;DP=20462;EAS_AF=0.0972;AMR_AF=0.268;AFR_AF=0.326;EUR_AF=0.4175;SAS_AF=0.1984;AA=C|||;VT=SNP
13	74195341	rs9318198	C	A	100	PASS	AC=1089;AF=0.217452;AN=5008;NS=2504;DP=18411;EAS_AF=0.5972;AMR_AF=0.0288;AFR_AF=0.1891;EUR_AF=0.0169;SAS_AF=0.2045;AA=C|||;VT=SNP
13	74195563	rs7993979	A	T	100	PASS	AC=1080;AF=0.215655;AN=5008;NS=2504;DP=17820;EAS_AF=0.0962;AMR_AF=0.2392;AFR_AF=0.2716;EUR_AF=0.3429;SAS_AF=0.1155;AA=A|||;VT=SNP
13	74195716	rs10492702	C	T	100	PASS	AC=1058;AF=0.211262;AN=5008;NS=2504;DP=17209;EAS_AF=0.5962;AMR_AF=0.0274;AFR_AF=0.1672;EUR_AF=0.0169;SAS_AF=0.2045;AA=T|||;VT=SNP
13	74195854	rs12585727	A	G	100	PASS	AC=1058;AF=0.211262;AN=5008;NS=2504;DP=17606;EAS_AF=0.5962;AMR_AF=0.0274;AFR_AF=0.1672;EUR_AF=0.0169;SAS_AF=0.2045;AA=a|||;VT=SNP
13	74195887	rs9530215	C	T	100	PASS	AC=1326;AF=0.264776;AN=5008;NS=2504;DP=17976;EAS_AF=0.0972;AMR_AF=0.268;AFR_AF=0.326;EUR_AF=0.4165;SAS_AF=0.1963;AA=C|||;VT=SNP
13	74195976	rs9573262	C	T	100	PASS	AC=1058;AF=0.211262;AN=5008;NS=2504;DP=17737;EAS_AF=0.5962;AMR_AF=0.0274;AFR_AF=0.1672;EUR_AF=0.0169;SAS_AF=0.2045;AA=C|||;VT=SNP
13	74196080	rs9573263	C	T	100	PASS	AC=1058;AF=0.211262;AN=5008;NS=2504;DP=17755;EAS_AF=0.5962;AMR_AF=0.0274;AFR_AF=0.1672;EUR_AF=0.0169;SAS_AF=0.2045;AA=T|||;VT=SNP
13	74196140	rs9573264	T	C	100	PASS	AC=1047;AF=0.209065;AN=5008;NS=2504;DP=17767;EAS_AF=0.5962;AMR_AF=0.0274;AFR_AF=0.1589;EUR_AF=0.0169;SAS_AF=0.2045;AA=T|||;VT=SNP
13	74196365	rs9318199	A	G	100	PASS	AC=837;AF=0.167133;AN=5008;NS=2504;DP=21368;EAS_AF=0.0952;AMR_AF=0.1729;AFR_AF=0.1815;EUR_AF=0.2783;SAS_AF=0.1033;AA=A|||;VT=SNP
13	74196887	rs6562776	A	G	100	PASS	AC=1089;AF=0.217452;AN=5008;NS=2504;DP=17124;EAS_AF=0.0962;AMR_AF=0.2406;AFR_AF=0.2753;EUR_AF=0.3459;SAS_AF=0.1155;AA=A|||;VT=SNP
13	74197346	rs9573265	C	T	100	PASS	AC=1043;AF=0.208267;AN=5008;NS=2504;DP=15670;EAS_AF=0.5962;AMR_AF=0.0274;AFR_AF=0.1611;EUR_AF=0.0169;SAS_AF=0.1973;AA=C|||;VT=SNP
13	74198792	rs9573266	C	A	100	PASS	AC=541;AF=0.108027;AN=5008;NS=2504;DP=17282;EAS_AF=0.4702;AMR_AF=0;AFR_AF=0.0008;EUR_AF=0.0089;SAS_AF=0.0583;AA=C|||;VT=SNP
13	74200344	rs139608448	A	G	100	PASS	AC=27;AF=0.00539137;AN=5008;NS=2504;DP=14648;EAS_AF=0.0258;AMR_AF=0;AFR_AF=0;EUR_AF=0;SAS_AF=0.001;AA=A|||;VT=SNP
13	74204774	rs192632061	A	G	100	PASS	AC=23;AF=0.00459265;AN=5008;NS=2504;DP=18691;EAS_AF=0.0228;AMR_AF=0;AFR_AF=0;EUR_AF=0;SAS_AF=0;AA=A|||;VT=SNP
13	74204999	rs2325542	C	T	100	PASS	AC=2128;AF=0.42492;AN=5008;NS=2504;DP=18465;EAS_AF=0.7401;AMR_AF=0.3026;AFR_AF=0.2345;EUR_AF=0.4036;SAS_AF=0.4663;AA=C|||;VT=SNP
13	74205174	rs1073943	A	G	100	PASS	AC=2904;AF=0.579872;AN=5008;NS=2504;DP=15123;EAS_AF=0.7421;AMR_AF=0.379;AFR_AF=0.6422;EUR_AF=0.503;SAS_AF=0.5501;AA=g|||;VT=SNP
13	74206344	rs17217463	C	A	100	PASS	AC=345;AF=0.0688898;AN=5008;NS=2504;DP=21816;EAS_AF=0.0516;AMR_AF=0.085;AFR_AF=0.0121;EUR_AF=0.0716;SAS_AF=0.1493;AA=C|||;VT=SNP
13	74207444	rs7987604	G	A	100	PASS	AC=2233;AF=0.445887;AN=5008;NS=2504;DP=20497;EAS_AF=0.745;AMR_AF=0.3127;AFR_AF=0.2927;EUR_AF=0.4036;SAS_AF=0.4826;AA=G|||;VT=SNP
13	74208329	rs9543423	G	A	100	PASS	AC=2946;AF=0.588259;AN=5008;NS=2504;DP=17466;EAS_AF=0.752;AMR_AF=0.3818;AFR_AF=0.6551;EUR_AF=0.5;SAS_AF=0.5665;AA=A|||;VT=SNP
13	74208430	rs7993838	G	T	100	PASS	AC=2942;AF=0.58746;AN=5008;NS=2504;DP=16378;EAS_AF=0.752;AMR_AF=0.3818;AFR_AF=0.652;EUR_AF=0.5;SAS_AF=0.5665;AA=T|||;VT=SNP
13	74211703	rs12430445	G	C	100	PASS	AC=88;AF=0.0175719;AN=5008;NS=2504;DP=18503;EAS_AF=0.0546;AMR_AF=0.0288;AFR_AF=0;EUR_AF=0.0119;SAS_AF=0.001;AA=G|||;VT=SNP
13	74212656	rs9573270	T	C	100	PASS	AC=2238;AF=0.446885;AN=5008;NS=2504;DP=18192;EAS_AF=0.75;AMR_AF=0.3141;AFR_AF=0.2927;EUR_AF=0.4036;SAS_AF=0.4816;AA=T|||;VT=SNP
13	74213538	rs7321306	C	T	100	PASS	AC=2941;AF=0.58726;AN=5008;NS=2504;DP=20889;EAS_AF=0.752;AMR_AF=0.3818;AFR_AF=0.652;EUR_AF=0.499;SAS_AF=0.5665;AA=T|||;VT=SNP
13	74214428	rs9600145	G	A	100	PASS	AC=1599;AF=0.319289;AN=5008;NS=2504;DP=16017;EAS_AF=0.2698;AMR_AF=0.3055;AFR_AF=0.2405;EUR_AF=0.3946;SAS_AF=0.409;AA=G|||;VT=SNP
13	74214446	rs79574339	A	C	100	PASS	AC=80;AF=0.0159744;AN=5008;NS=2504;DP=16983;EAS_AF=0.0794;AMR_AF=0;AFR_AF=0;EUR_AF=0;SAS_AF=0;AA=A|||;VT=SNP
13	74214447	rs75381915	A	C	100	PASS	AC=80;AF=0.0159744;AN=5008;NS=2504;DP=16994;EAS_AF=0.0794;AMR_AF=0;AFR_AF=0;EUR_AF=0;SAS_AF=0;AA=A|||;VT=SNP
13	74214856	rs9600146	G	A	100	PASS	AC=2143;AF=0.427915;AN=5008;NS=2504;DP=17605;EAS_AF=0.75;AMR_AF=0.304;AFR_AF=0.2428;EUR_AF=0.3917;SAS_AF=0.4714;AA=G|||;VT=SNP
13	74220779	rs9530226	A	G	100	PASS	AC=2261;AF=0.451478;AN=5008;NS=2504;DP=15694;EAS_AF=0.7649;AMR_AF=0.304;AFR_AF=0.3048;EUR_AF=0.4006;SAS_AF=0.4836;AA=G|||;VT=SNP
13	74220845	rs9530227	G	A	100	PASS	AC=2247;AF=0.448682;AN=5008;NS=2504;DP=14537;EAS_AF=0.75;AMR_AF=0.304;AFR_AF=0.3048;EUR_AF=0.4016;SAS_AF=0.4836;AA=A|||;VT=SNP
13	74221058	rs151141290	C	G	100	PASS	AC=12;AF=0.00239617;AN=5008;NS=2504;DP=19226;EAS_AF=0.0119;AMR_AF=0;AFR_AF=0;EUR_AF=0;SAS_AF=0;AA=C|||;VT=SNP
13	74221201	rs9318201	A	G	100	PASS	AC=2247;AF=0.448682;AN=5008;NS=2504;DP=19224;EAS_AF=0.75;AMR_AF=0.304;AFR_AF=0.3048;EUR_AF=0.4016;SAS_AF=0.4836;AA=G|||;VT=SNP
13	74221497	rs79633829	T	C	100	PASS	AC=43;AF=0.00858626;AN=5008;NS=2504;DP=21886;EAS_AF=0.0417;AMR_AF=0;AFR_AF=0;EUR_AF=0;SAS_AF=0.001;AA=T|||;VT=SNP
13	74221540	rs9318202	A	G	100	PASS	AC=2247;AF=0.448682;AN=5008;NS=2504;DP=19726;EAS_AF=0.751;AMR_AF=0.304;AFR_AF=0.3048;EUR_AF=0.4006;SAS_AF=0.4836;AA=G|||;VT=SNP
13	74221658	rs9318203	G	T	100	PASS	AC=2251;AF=0.449481;AN=5008;NS=2504;DP=16450;EAS_AF=0.75;AMR_AF=0.304;AFR_AF=0.3071;EUR_AF=0.4026;SAS_AF=0.4836;AA=G|||;VT=SNP
13	74221724	rs9318204	T	G	100	PASS	AC=2248;AF=0.448882;AN=5008;NS=2504;DP=16375;EAS_AF=0.751;AMR_AF=0.304;AFR_AF=0.3048;EUR_AF=0.4006;SAS_AF=0.4847;AA=G|||;VT=SNP
13	74221740	rs9318205	C	T	100	PASS	AC=2145;AF=0.428315;AN=5008;NS=2504;DP=16535;EAS_AF=0.751;AMR_AF=0.304;AFR_AF=0.2307;EUR_AF=0.4006;SAS_AF=0.4796;AA=C|||;VT=SNP
13	74221880	rs9592934	C	T	100	PASS	AC=2247;AF=0.448682;AN=5008;NS=2504;DP=15800;EAS_AF=0.75;AMR_AF=0.304;AFR_AF=0.3041;EUR_AF=0.4016;SAS_AF=0.4847;AA=T|||;VT=SNP
13	74221902	rs9592935	C	T	100	PASS	AC=2247;AF=0.448682;AN=5008;NS=2504;DP=16023;EAS_AF=0.75;AMR_AF=0.304;AFR_AF=0.3041;EUR_AF=0.4016;SAS_AF=0.4847;AA=T|||;VT=SNP
13	74222417	rs9600148	A	G	100	PASS	AC=2278;AF=0.454872;AN=5008;NS=2504;DP=20652;EAS_AF=0.7649;AMR_AF=0.3156;AFR_AF=0.3056;EUR_AF=0.4056;SAS_AF=0.4867;AA=G|||;VT=SNP
13	74222584	rs9600149	A	G	100	PASS	AC=2278;AF=0.454872;AN=5008;NS=2504;DP=21077;EAS_AF=0.7659;AMR_AF=0.3156;AFR_AF=0.3056;EUR_AF=0.4056;SAS_AF=0.4857;AA=G|||;VT=SNP
13	74222846	rs9543425	T	C	100	PASS	AC=2185;AF=0.436302;AN=5008;NS=2504;DP=18279;EAS_AF=0.7659;AMR_AF=0.3156;AFR_AF=0.2345;EUR_AF=0.4056;SAS_AF=0.4867;AA=T|||;VT=SNP
13	74223360	rs9543426	G	C	100	PASS	AC=2278;AF=0.454872;AN=5008;NS=2504;DP=17514;EAS_AF=0.7659;AMR_AF=0.3141;AFR_AF=0.3056;EUR_AF=0.4056;SAS_AF=0.4867;AA=G|||;VT=SNP
13	74223379	rs9543427	T	C	100	PASS	AC=2278;AF=0.454872;AN=5008;NS=2504;DP=17840;EAS_AF=0.7659;AMR_AF=0.3141;AFR_AF=0.3056;EUR_AF=0.4056;SAS_AF=0.4867;AA=C|||;VT=SNP
13	74223828	rs6562778	A	G	100	PASS	AC=2976;AF=0.594249;AN=5008;NS=2504;DP=16755;EAS_AF=0.7679;AMR_AF=0.3919;AFR_AF=0.6551;EUR_AF=0.502;SAS_AF=0.5716;AA=G|||;VT=SNP
13	74224668	rs148432818	G	A	100	PASS	AC=35;AF=0.00698882;AN=5008;NS=2504;DP=18033;EAS_AF=0.0288;AMR_AF=0.0086;AFR_AF=0;EUR_AF=0;SAS_AF=0;AA=G|||;VT=SNP
13	74224831	rs76829686	T	A	100	PASS	AC=18;AF=0.00359425;AN=5008;NS=2504;DP=14714;EAS_AF=0.0179;AMR_AF=0;AFR_AF=0;EUR_AF=0;SAS_AF=0;AA=T|||;VT=SNP
13	74225048	rs2025942	A	T	100	PASS	AC=2231;AF=0.445487;AN=5008;NS=2504;DP=16754;EAS_AF=0.753;AMR_AF=0.3069;AFR_AF=0.3003;EUR_AF=0.4006;SAS_AF=0.4693;AA=A|||;VT=SNP
13	74225709	rs9530228	A	G	100	PASS	AC=2248;AF=0.448882;AN=5008;NS=2504;DP=17001;EAS_AF=0.7659;AMR_AF=0.3084;AFR_AF=0.3011;EUR_AF=0.4016;SAS_AF=0.4703;AA=A|||;VT=SNP
13	74225747	rs9530229	A	G	100	PASS	AC=2253;AF=0.44988;AN=5008;NS=2504;DP=18731;EAS_AF=0.7659;AMR_AF=0.3084;AFR_AF=0.3041;EUR_AF=0.4016;SAS_AF=0.4714;AA=G|||;VT=SNP
13	74225759	rs4321077	G	A	100	PASS	AC=2249;AF=0.449081;AN=5008;NS=2504;DP=19227;EAS_AF=0.7669;AMR_AF=0.3084;AFR_AF=0.3011;EUR_AF=0.4016;SAS_AF=0.4703;AA=A|||;VT=SNP
13	74225948	rs2025941	C	G	100	PASS	AC=2245;AF=0.448283;AN=5008;NS=2504;DP=17640;EAS_AF=0.7659;AMR_AF=0.3026;AFR_AF=0.2973;EUR_AF=0.4016;SAS_AF=0.4765;AA=C|||;VT=SNP
13	74228529	rs1034046	C	T	100	PASS	AC=2830;AF=0.565096;AN=5008;NS=2504;DP=17034;EAS_AF=0.1905;AMR_AF=0.6686;AFR_AF=0.6324;EUR_AF=0.6909;SAS_AF=0.6575;AA=T|||;VT=SNP
13	74228913	rs1034045	C	T	100	PASS	AC=2286;AF=0.45647;AN=5008;NS=2504;DP=17182;EAS_AF=0.1885;AMR_AF=0.6225;AFR_AF=0.4516;EUR_AF=0.5825;SAS_AF=0.4918;AA=C|||;VT=SNP
13	74229893	rs1986119	A	G	100	PASS	AC=2440;AF=0.48722;AN=5008;NS=2504;DP=18188;EAS_AF=0.1905;AMR_AF=0.6412;AFR_AF=0.5507;EUR_AF=0.5895;SAS_AF=0.4928;AA=A|||;VT=SNP
13	74230633	rs1887644	G	A	100	PASS	AC=2901;AF=0.579273;AN=5008;NS=2504;DP=17128;EAS_AF=0.1915;AMR_AF=0.6787;AFR_AF=0.6732;EUR_AF=0.6988;SAS_AF=0.6585;AA=A|||;VT=SNP
13	74230703	rs149013929	A	C	100	PASS	AC=27;AF=0.00539137;AN=5008;NS=2504;DP=18086;EAS_AF=0.0258;AMR_AF=0;AFR_AF=0;EUR_AF=0;SAS_AF=0.001;AA=A|||;VT=SNP
13	74230948	rs6562779	T	C	100	PASS	AC=2903;AF=0.579673;AN=5008;NS=2504;DP=17701;EAS_AF=0.1915;AMR_AF=0.6787;AFR_AF=0.6732;EUR_AF=0.7018;SAS_AF=0.6575;AA=C|||;VT=SNP
13	74231525	rs9573271	T	C	100	PASS	AC=2905;AF=0.580072;AN=5008;NS=2504;DP=17618;EAS_AF=0.1915;AMR_AF=0.6787;AFR_AF=0.674;EUR_AF=0.7018;SAS_AF=0.6585;AA=C|||;VT=SNP
13	74231684	rs76425881	T	C	100	PASS	AC=33;AF=0.00658946;AN=5008;NS=2504;DP=19229;EAS_AF=0.0308;AMR_AF=0;AFR_AF=0;EUR_AF=0;SAS_AF=0.002;AA=T|||;VT=SNP
13	74232439	rs975835	T	C	100	PASS	AC=2275;AF=0.454273;AN=5008;NS=2504;DP=18350;EAS_AF=0.1895;AMR_AF=0.6282;AFR_AF=0.4304;EUR_AF=0.5934;SAS_AF=0.4928;AA=T|||;VT=SNP
13	74233461	rs9565031	T	A	100	PASS	AC=2131;AF=0.425519;AN=5008;NS=2504;DP=19009;EAS_AF=0.1895;AMR_AF=0.6167;AFR_AF=0.3275;EUR_AF=0.5934;SAS_AF=0.4928;AA=T|||;VT=SNP
13	74233525	rs9565032	T	C	100	PASS	AC=2383;AF=0.475839;AN=5008;NS=2504;DP=19554;EAS_AF=0.1895;AMR_AF=0.6297;AFR_AF=0.5113;EUR_AF=0.5934;SAS_AF=0.4928;AA=T|||;VT=SNP
13	74233658	rs9573273	G	A	100	PASS	AC=2050;AF=0.409345;AN=5008;NS=2504;DP=18270;EAS_AF=0.1895;AMR_AF=0.6124;AFR_AF=0.2685;EUR_AF=0.5934;SAS_AF=0.4928;AA=G|||;VT=SNP
13	74234274	rs9600151	A	G	100	PASS	AC=2391;AF=0.477436;AN=5008;NS=2504;DP=20279;EAS_AF=0.1905;AMR_AF=0.6311;AFR_AF=0.5023;EUR_AF=0.5934;SAS_AF=0.5112;AA=A|||;VT=SNP
13	74234347	rs9600152	T	A	100	PASS	AC=1956;AF=0.390575;AN=5008;NS=2504;DP=20390;EAS_AF=0.1895;AMR_AF=0.6138;AFR_AF=0.1989;EUR_AF=0.5905;SAS_AF=0.4928;AA=T|||;VT=SNP
13	74235455	rs80039619	A	G	100	PASS	AC=196;AF=0.0391374;AN=5008;NS=2504;DP=18963;EAS_AF=0.1925;AMR_AF=0;AFR_AF=0;EUR_AF=0;SAS_AF=0.002;AA=A|||;VT=SNP
13	74236313	rs4885109	G	A	100	PASS	AC=2583;AF=0.515775;AN=5008;NS=2504;DP=17452;EAS_AF=0.1855;AMR_AF=0.6556;AFR_AF=0.4561;EUR_AF=0.6968;SAS_AF=0.6513;AA=A|||;VT=SNP
13	74237530	rs7319032	C	G	100	PASS	AC=2707;AF=0.540535;AN=5008;NS=2504;DP=16500;EAS_AF=0.1875;AMR_AF=0.67;AFR_AF=0.5318;EUR_AF=0.7038;SAS_AF=0.6564;AA=G|||;VT=SNP
13	74238147	rs9600153	T	G	100	PASS	AC=2447;AF=0.488618;AN=5008;NS=2504;DP=19500;EAS_AF=0.1905;AMR_AF=0.6542;AFR_AF=0.3222;EUR_AF=0.6988;SAS_AF=0.6871;AA=T|||;VT=SNP
13	74238660	rs116924269	T	C	100	PASS	AC=13;AF=0.00259585;AN=5008;NS=2504;DP=18663;EAS_AF=0.0129;AMR_AF=0;AFR_AF=0;EUR_AF=0;SAS_AF=0;AA=T|||;VT=SNP
13	74239362	rs142563165	A	G	100	PASS	AC=23;AF=0.00459265;AN=5008;NS=2504;DP=20263;EAS_AF=0.0099;AMR_AF=0.0187;AFR_AF=0;EUR_AF=0;SAS_AF=0;AA=A|||;VT=SNP
13	74239494	rs2031838	T	A	100	PASS	AC=575;AF=0.114816;AN=5008;NS=2504;DP=17493;EAS_AF=0.3423;AMR_AF=0.0706;AFR_AF=0.0076;EUR_AF=0.1044;SAS_AF=0.0675;AA=T|||;VT=SNP
13	74241950	rs2325544	T	C	100	PASS	AC=2502;AF=0.499601;AN=5008;NS=2504;DP=18689;EAS_AF=0.1925;AMR_AF=0.6527;AFR_AF=0.3631;EUR_AF=0.7087;SAS_AF=0.6769;AA=T|||;VT=SNP
13	74242008	rs913448	C	T	100	PASS	AC=2356;AF=0.470447;AN=5008;NS=2504;DP=20038;EAS_AF=0.1865;AMR_AF=0.6369;AFR_AF=0.3782;EUR_AF=0.6571;SAS_AF=0.5777;AA=c|||;VT=SNP
13	74246427	rs11619505	C	G	100	PASS	AC=2009;AF=0.401158;AN=5008;NS=2504;DP=17400;EAS_AF=0.1855;AMR_AF=0.6037;AFR_AF=0.2383;EUR_AF=0.5895;SAS_AF=0.5061;AA=C|||;VT=SNP
13	74246658	rs11619530	C	T	100	PASS	AC=2001;AF=0.399561;AN=5008;NS=2504;DP=18418;EAS_AF=0.1845;AMR_AF=0.6023;AFR_AF=0.2368;EUR_AF=0.5885;SAS_AF=0.5031;AA=C|||;VT=SNP
13	74248841	rs2325545	T	C	100	PASS	AC=2528;AF=0.504792;AN=5008;NS=2504;DP=16902;EAS_AF=0.1935;AMR_AF=0.6628;AFR_AF=0.357;EUR_AF=0.7147;SAS_AF=0.6973;AA=T|||;VT=SNP
13	74249302	rs147463797	T	C	100	PASS	AC=22;AF=0.00439297;AN=5008;NS=2504;DP=17918;EAS_AF=0.0218;AMR_AF=0;AFR_AF=0;EUR_AF=0;SAS_AF=0;AA=T|||;VT=SNP
13	74249827	rs9573276	T	C	100	PASS	AC=2959;AF=0.590855;AN=5008;NS=2504;DP=21443;EAS_AF=0.1954;AMR_AF=0.7075;AFR_AF=0.6271;EUR_AF=0.7465;SAS_AF=0.7065;AA=C|||;VT=SNP
13	74249831	rs80223444	G	A	100	PASS	AC=81;AF=0.0161741;AN=5008;NS=2504;DP=21637;EAS_AF=0.0804;AMR_AF=0;AFR_AF=0;EUR_AF=0;SAS_AF=0;AA=G|||;VT=SNP
13	74252008	rs9573277	T	C	100	PASS	AC=2426;AF=0.484425;AN=5008;NS=2504;DP=17161;EAS_AF=0.1954;AMR_AF=0.6527;AFR_AF=0.2958;EUR_AF=0.7177;SAS_AF=0.6779;AA=T|||;VT=SNP
13	74252875	rs4885110	A	G	100	PASS	AC=2290;AF=0.457268;AN=5008;NS=2504;DP=21027;EAS_AF=0.1954;AMR_AF=0.6412;AFR_AF=0.2973;EUR_AF=0.6769;SAS_AF=0.5869;AA=A|||;VT=SNP
13	74256609	rs4883945	C	A	100	PASS	AC=2468;AF=0.492812;AN=5008;NS=2504;DP=23674;EAS_AF=0.1835;AMR_AF=0.6715;AFR_AF=0.3911;EUR_AF=0.7177;SAS_AF=0.591;AA=C|||;VT=SNP
13	74256681	rs7329259	T	C	100	PASS	AC=2840;AF=0.567093;AN=5008;NS=2504;DP=22594;EAS_AF=0.1984;AMR_AF=0.7378;AFR_AF=0.5083;EUR_AF=0.7863;SAS_AF=0.68;AA=T|||;VT=SNP
13	74257172	rs9318206	T	G	100	PASS	AC=1667;AF=0.332867;AN=5008;NS=2504;DP=20077;EAS_AF=0.1925;AMR_AF=0.5303;AFR_AF=0.1331;EUR_AF=0.4245;SAS_AF=0.5133;AA=T|||;VT=SNP
13	74257181	rs9318207	G	A	100	PASS	AC=2110;AF=0.421326;AN=5008;NS=2504;DP=20102;EAS_AF=0.1806;AMR_AF=0.5793;AFR_AF=0.4274;EUR_AF=0.4722;SAS_AF=0.4969;AA=G|||;VT=SNP
13	74257198	rs58109070	A	T	100	PASS	AC=428;AF=0.0854633;AN=5008;NS=2504;DP=20113;EAS_AF=0.1339;AMR_AF=0.0274;AFR_AF=0.1286;EUR_AF=0.0388;SAS_AF=0.0665;AA=A|||;VT=SNP
13	74259787	rs117338125	T	C	100	PASS	AC=27;AF=0.00539137;AN=5008;NS=2504;DP=16389;EAS_AF=0.0258;AMR_AF=0;AFR_AF=0.0008;EUR_AF=0;SAS_AF=0;AA=T|||;VT=SNP
13	74261905	rs116950727	T	C	100	PASS	AC=28;AF=0.00559105;AN=5008;NS=2504;DP=17864;EAS_AF=0.0238;AMR_AF=0;AFR_AF=0;EUR_AF=0.004;SAS_AF=0;AA=T|||;VT=SNP
13	74262525	rs140714886	T	C	100	PASS	AC=23;AF=0.00459265;AN=5008;NS=2504;DP=17391;EAS_AF=0.0228;AMR_AF=0;AFR_AF=0;EUR_AF=0;SAS_AF=0;AA=T|||;VT=SNP
13	74262674	rs17090339	C	A	100	PASS	AC=130;AF=0.0259585;AN=5008;NS=2504;DP=17254;EAS_AF=0.126;AMR_AF=0;AFR_AF=0;EUR_AF=0;SAS_AF=0.0031;AA=C|||;VT=SNP
13	74263054	rs7985521	C	T	100	PASS	AC=3116;AF=0.622204;AN=5008;NS=2504;DP=17054;EAS_AF=0.6935;AMR_AF=0.7406;AFR_AF=0.4191;EUR_AF=0.8111;SAS_AF=0.545;AA=C|||;VT=SNP
13	74263386	rs4883946	G	T	100	PASS	AC=3853;AF=0.769369;AN=5008;NS=2504;DP=18311;EAS_AF=0.6994;AMR_AF=0.8184;AFR_AF=0.7481;EUR_AF=0.8757;SAS_AF=0.726;AA=T|||;VT=SNP
13	74265562	rs7993625	T	C	100	PASS	AC=2925;AF=0.584065;AN=5008;NS=2504;DP=20095;EAS_AF=0.5992;AMR_AF=0.7161;AFR_AF=0.3253;EUR_AF=0.7644;SAS_AF=0.6391;AA=C|||;VT=SNP
13	74266027	rs2296889	C	T	100	PASS	AC=3719;AF=0.742612;AN=5008;NS=2504;DP=18776;EAS_AF=0.6895;AMR_AF=0.7939;AFR_AF=0.6823;EUR_AF=0.8668;SAS_AF=0.7147;AA=T|||;VT=SNP
13	74266044	rs9543429	C	T	100	PASS	AC=493;AF=0.0984425;AN=5008;NS=2504;DP=19013;EAS_AF=0.1141;AMR_AF=0.0533;AFR_AF=0.1831;EUR_AF=0.0686;SAS_AF=0.0307;AA=C|||;VT=SNP
13	74268625	rs77858334	T	C	100	PASS	AC=63;AF=0.0125799;AN=5008;NS=2504;DP=19240;EAS_AF=0.0198;AMR_AF=0.0029;AFR_AF=0.0008;EUR_AF=0.0209;SAS_AF=0.0194;AA=T|||;VT=SNP
13	74269020	rs74642838	C	T	100	PASS	AC=149;AF=0.0297524;AN=5008;NS=2504;DP=21194;EAS_AF=0.13;AMR_AF=0.0187;AFR_AF=0;EUR_AF=0;SAS_AF=0.0051;AA=C|||;VT=SNP
13	74269426	rs2281984	G	C	100	PASS	AC=3852;AF=0.769169;AN=5008;NS=2504;DP=21344;EAS_AF=0.6964;AMR_AF=0.8271;AFR_AF=0.6611;EUR_AF=0.9125;SAS_AF=0.8016;AA=C|||;VT=SNP
13	74269539	rs117431965	G	A	100	PASS	AC=41;AF=0.0081869;AN=5008;NS=2504;DP=19770;EAS_AF=0.0288;AMR_AF=0;AFR_AF=0;EUR_AF=0.0119;SAS_AF=0;AA=G|||;VT=SNP
13	74271769	rs4883947	A	T	100	PASS	AC=3931;AF=0.784944;AN=5008;NS=2504;DP=20456;EAS_AF=0.6964;AMR_AF=0.8329;AFR_AF=0.7254;EUR_AF=0.9085;SAS_AF=0.7955;AA=T|||;VT=SNP
13	74272518	rs9530231	G	T	100	PASS	AC=3483;AF=0.695487;AN=5008;NS=2504;DP=14902;EAS_AF=0.6895;AMR_AF=0.7752;AFR_AF=0.5998;EUR_AF=0.83;SAS_AF=0.636;AA=G|||;VT=SNP
13	74272764	rs73214986	A	G	100	PASS	AC=563;AF=0.11242;AN=5008;NS=2504;DP=17006;EAS_AF=0.0397;AMR_AF=0.0879;AFR_AF=0.1838;EUR_AF=0.1064;SAS_AF=0.1145;AA=A|||;VT=SNP
13	74273455	rs9573278	T	C	100	PASS	AC=3493;AF=0.697484;AN=5008;NS=2504;DP=9081;EAS_AF=0.6994;AMR_AF=0.8199;AFR_AF=0.438;EUR_AF=0.8837;SAS_AF=0.7679;AA=t|||;VT=SNP
13	74273841	rs9543431	T	A	100	PASS	AC=3022;AF=0.603435;AN=5008;NS=2504;DP=17189;EAS_AF=0.7024;AMR_AF=0.6542;AFR_AF=0.4531;EUR_AF=0.7038;SAS_AF=0.5654;AA=T|||;VT=SNP
13	74274720	rs7982643	A	T	100	PASS	AC=2773;AF=0.553714;AN=5008;NS=2504;DP=12406;EAS_AF=0.6806;AMR_AF=0.6081;AFR_AF=0.3548;EUR_AF=0.67;SAS_AF=0.5337;AA=A|||;VT=SNP
13	74274847	rs7984233	T	C	100	PASS	AC=3673;AF=0.733427;AN=5008;NS=2504;DP=15188;EAS_AF=0.7093;AMR_AF=0.719;AFR_AF=0.7057;EUR_AF=0.7773;SAS_AF=0.7607;AA=C|||;VT=SNP
13	74275377	rs7984196	G	A	100	PASS	AC=3662;AF=0.73123;AN=5008;NS=2504;DP=15766;EAS_AF=0.7063;AMR_AF=0.7104;AFR_AF=0.7126;EUR_AF=0.7704;SAS_AF=0.7566;AA=A|||;VT=SNP
13	74276166	rs8000688	A	C	100	PASS	AC=3047;AF=0.608427;AN=5008;NS=2504;DP=16623;EAS_AF=0.7163;AMR_AF=0.6383;AFR_AF=0.4818;EUR_AF=0.6899;SAS_AF=0.5634;AA=C|||;VT=SNP
13	74280256	rs79860278	T	C	100	PASS	AC=25;AF=0.00499201;AN=5008;NS=2504;DP=16584;EAS_AF=0.0248;AMR_AF=0;AFR_AF=0;EUR_AF=0;SAS_AF=0;AA=T|||;VT=SNP
13	74283131	rs719758	T	G	100	PASS	AC=2869;AF=0.572883;AN=5008;NS=2504;DP=15690;EAS_AF=0.7163;AMR_AF=0.6398;AFR_AF=0.351;EUR_AF=0.7048;SAS_AF=0.5419;AA=T|||;VT=SNP
13	74284091	rs7320764	G	A	100	PASS	AC=3904;AF=0.779553;AN=5008;NS=2504;DP=18637;EAS_AF=0.7054;AMR_AF=0.7291;AFR_AF=0.8835;EUR_AF=0.7753;SAS_AF=0.7556;AA=A|||;VT=SNP
13	74285502	rs78957967	A	G	100	PASS	AC=86;AF=0.0171725;AN=5008;NS=2504;DP=21858;EAS_AF=0.002;AMR_AF=0.0288;AFR_AF=0.0015;EUR_AF=0.0557;SAS_AF=0.0061;AA=A|||;VT=SNP
13	74286000	rs77172573	C	G	100	PASS	AC=96;AF=0.0191693;AN=5008;NS=2504;DP=18825;EAS_AF=0.0923;AMR_AF=0;AFR_AF=0;EUR_AF=0;SAS_AF=0.0031;AA=C|||;VT=SNP
13	74286197	rs7986017	C	T	100	PASS	AC=2831;AF=0.565296;AN=5008;NS=2504;DP=17258;EAS_AF=0.7004;AMR_AF=0.6225;AFR_AF=0.3812;EUR_AF=0.6839;SAS_AF=0.5123;AA=C|||;VT=SNP
13	74287949	rs6650443	G	A	100	PASS	AC=3739;AF=0.746605;AN=5008;NS=2504;DP=19327;EAS_AF=0.7183;AMR_AF=0.7277;AFR_AF=0.7262;EUR_AF=0.7793;SAS_AF=0.7832;AA=A|||;VT=SNP
13	74288453	rs9600157	A	G	100	PASS	AC=3282;AF=0.655351;AN=5008;NS=2504;DP=21289;EAS_AF=0.7143;AMR_AF=0.6671;AFR_AF=0.593;EUR_AF=0.7177;SAS_AF=0.6063;AA=G|||;VT=SNP
13	74289799	rs6562780	A	T	100	PASS	AC=3759;AF=0.750599;AN=5008;NS=2504;DP=19436;EAS_AF=0.7183;AMR_AF=0.7305;AFR_AF=0.7292;EUR_AF=0.7833;SAS_AF=0.7935;AA=T|||;VT=SNP
13	74291195	rs11838649	C	T	100	PASS	AC=850;AF=0.169728;AN=5008;NS=2504;DP=17877;EAS_AF=0.0179;AMR_AF=0.0937;AFR_AF=0.3321;EUR_AF=0.0905;SAS_AF=0.2423;AA=T|||;VT=SNP
13	74293503	rs118161684	C	T	100	PASS	AC=39;AF=0.00778754;AN=5008;NS=2504;DP=15608;EAS_AF=0.0367;AMR_AF=0;AFR_AF=0;EUR_AF=0;SAS_AF=0.002;AA=C|||;VT=SNP
13	74295362	rs9573281	T	C	100	PASS	AC=3722;AF=0.743211;AN=5008;NS=2504;DP=18349;EAS_AF=0.7153;AMR_AF=0.7262;AFR_AF=0.7247;EUR_AF=0.7843;SAS_AF=0.7669;AA=C|||;VT=SNP
13	74295465	rs9565035	G	T	100	PASS	AC=2823;AF=0.563698;AN=5008;NS=2504;DP=19697;EAS_AF=0.7103;AMR_AF=0.6311;AFR_AF=0.3502;EUR_AF=0.6889;SAS_AF=0.5245;AA=G|||;VT=SNP
13	74295537	rs9573282	C	T	100	PASS	AC=3148;AF=0.628594;AN=5008;NS=2504;DP=19009;EAS_AF=0.7113;AMR_AF=0.6513;AFR_AF=0.4947;EUR_AF=0.7107;SAS_AF=0.6237;AA=T|||;VT=SNP
13	74295565	rs7992083	C	T	100	PASS	AC=3147;AF=0.628395;AN=5008;NS=2504;DP=19180;EAS_AF=0.7113;AMR_AF=0.6513;AFR_AF=0.4947;EUR_AF=0.7107;SAS_AF=0.6227;AA=T|||;VT=SNP
13	74295591	rs7992411	G	A	100	PASS	AC=3021;AF=0.603235;AN=5008;NS=2504;DP=19172;EAS_AF=0.7113;AMR_AF=0.6412;AFR_AF=0.4017;EUR_AF=0.7137;SAS_AF=0.6237;AA=G|||;VT=SNP
13	74295687	rs7992298	C	T	100	PASS	AC=3147;AF=0.628395;AN=5008;NS=2504;DP=17874;EAS_AF=0.7113;AMR_AF=0.6513;AFR_AF=0.4947;EUR_AF=0.7097;SAS_AF=0.6237;AA=T|||;VT=SNP
13	74295892	rs7992998	G	A	100	PASS	AC=3152;AF=0.629393;AN=5008;NS=2504;DP=13569;EAS_AF=0.7113;AMR_AF=0.6527;AFR_AF=0.4947;EUR_AF=0.7137;SAS_AF=0.6237;AA=G|||;VT=SNP
13	74295973	rs7992690	A	C	100	PASS	AC=3151;AF=0.629193;AN=5008;NS=2504;DP=18185;EAS_AF=0.7113;AMR_AF=0.6527;AFR_AF=0.4947;EUR_AF=0.7137;SAS_AF=0.6227;AA=C|||;VT=SNP
13	74296120	rs9530232	A	T	100	PASS	AC=3151;AF=0.629193;AN=5008;NS=2504;DP=18342;EAS_AF=0.7103;AMR_AF=0.6513;AFR_AF=0.4947;EUR_AF=0.7137;SAS_AF=0.6247;AA=T|||;VT=SNP
13	74296267	rs7993269	A	T	100	PASS	AC=3152;AF=0.629393;AN=5008;NS=2504;DP=18334;EAS_AF=0.7113;AMR_AF=0.6527;AFR_AF=0.4947;EUR_AF=0.7137;SAS_AF=0.6237;AA=A|||;VT=SNP
13	74296409	rs7995173	T	C	100	PASS	AC=3152;AF=0.629393;AN=5008;NS=2504;DP=19279;EAS_AF=0.7113;AMR_AF=0.6527;AFR_AF=0.4947;EUR_AF=0.7137;SAS_AF=0.6237;AA=C|||;VT=SNP
13	74296469	rs7994180	G	A	100	PASS	AC=3147;AF=0.628395;AN=5008;NS=2504;DP=19946;EAS_AF=0.7113;AMR_AF=0.6513;AFR_AF=0.4947;EUR_AF=0.7097;SAS_AF=0.6237;AA=G|||;VT=SNP
13	74296613	rs7998927	G	C	100	PASS	AC=3175;AF=0.633986;AN=5008;NS=2504;DP=18679;EAS_AF=0.7113;AMR_AF=0.6527;AFR_AF=0.4962;EUR_AF=0.7097;SAS_AF=0.6493;AA=C|||;VT=SNP
13	74297960	rs146884807	A	C	100	PASS	AC=84;AF=0.0167732;AN=5008;NS=2504;DP=20330;EAS_AF=0.002;AMR_AF=0.0303;AFR_AF=0.0015;EUR_AF=0.0517;SAS_AF=0.0072;AA=A|||;VT=SNP
13	74298063	rs7319624	C	T	100	PASS	AC=2787;AF=0.55651;AN=5008;NS=2504;DP=19601;EAS_AF=0.7103;AMR_AF=0.6282;AFR_AF=0.3343;EUR_AF=0.6779;SAS_AF=0.5225;AA=C|||;VT=SNP
13	74299015	rs9543432	G	C	100	PASS	AC=2813;AF=0.561701;AN=5008;NS=2504;DP=15311;EAS_AF=0.7113;AMR_AF=0.6297;AFR_AF=0.3389;EUR_AF=0.6779;SAS_AF=0.5409;AA=G|||;VT=SNP
13	74300671	rs9592939	G	T	100	PASS	AC=2410;AF=0.48123;AN=5008;NS=2504;DP=20687;EAS_AF=0.6687;AMR_AF=0.562;AFR_AF=0.1959;EUR_AF=0.6054;SAS_AF=0.4888;AA=G|||;VT=SNP
13	74302249	rs2325552	C	T	100	PASS	AC=3050;AF=0.609026;AN=5008;NS=2504;DP=17247;EAS_AF=0.7173;AMR_AF=0.6455;AFR_AF=0.5136;EUR_AF=0.6809;SAS_AF=0.5266;AA=C|||;VT=SNP
13	74302265	rs35651689	T	A	100	PASS	AC=130;AF=0.0259585;AN=5008;NS=2504;DP=17055;EAS_AF=0.0387;AMR_AF=0.0274;AFR_AF=0.0038;EUR_AF=0.0388;SAS_AF=0.0286;AA=t|||;VT=SNP
13	74302590	rs2325553	T	C	100	PASS	AC=3893;AF=0.777356;AN=5008;NS=2504;DP=19927;EAS_AF=0.7232;AMR_AF=0.7378;AFR_AF=0.8404;EUR_AF=0.7823;SAS_AF=0.771;AA=T|||;VT=SNP
13	74303037	rs9543433	T	C	100	PASS	AC=3897;AF=0.778155;AN=5008;NS=2504;DP=19415;EAS_AF=0.7242;AMR_AF=0.7378;AFR_AF=0.8359;EUR_AF=0.7813;SAS_AF=0.7812;AA=T|||;VT=SNP
13	74303262	rs77161314	T	A	100	PASS	AC=406;AF=0.0810703;AN=5008;NS=2504;DP=19538;EAS_AF=0.0198;AMR_AF=0.111;AFR_AF=0.0151;EUR_AF=0.172;SAS_AF=0.1186;AA=T|||;VT=SNP
13	74303588	rs34078725	C	T	100	PASS	AC=269;AF=0.0537141;AN=5008;NS=2504;DP=18743;EAS_AF=0.0218;AMR_AF=0.0605;AFR_AF=0.0779;EUR_AF=0.0686;SAS_AF=0.0337;AA=C|||;VT=SNP
13	74303603	rs2325554	G	A	100	PASS	AC=3893;AF=0.777356;AN=5008;NS=2504;DP=18426;EAS_AF=0.7222;AMR_AF=0.732;AFR_AF=0.8343;EUR_AF=0.7793;SAS_AF=0.7873;AA=A|||;VT=SNP
13	74304018	rs7335667	A	T	100	PASS	AC=3845;AF=0.767772;AN=5008;NS=2504;DP=16709;EAS_AF=0.7242;AMR_AF=0.7349;AFR_AF=0.7912;EUR_AF=0.7813;SAS_AF=0.7904;AA=A|||;VT=SNP
13	74304044	rs9318208	A	C	100	PASS	AC=3909;AF=0.780551;AN=5008;NS=2504;DP=16498;EAS_AF=0.7242;AMR_AF=0.7363;AFR_AF=0.8359;EUR_AF=0.7803;SAS_AF=0.7955;AA=C|||;VT=SNP
13	74306416	rs6562781	G	A	100	PASS	AC=3637;AF=0.726238;AN=5008;NS=2504;DP=15175;EAS_AF=0.7252;AMR_AF=0.6888;AFR_AF=0.7443;EUR_AF=0.7386;SAS_AF=0.7168;AA=G|||;VT=SNP
13	74306479	rs7338570	G	A	100	PASS	AC=2833;AF=0.565695;AN=5008;NS=2504;DP=17670;EAS_AF=0.7222;AMR_AF=0.6297;AFR_AF=0.3313;EUR_AF=0.6819;SAS_AF=0.5562;AA=G|||;VT=SNP
13	74306573	rs7984989	T	A	100	PASS	AC=3933;AF=0.785343;AN=5008;NS=2504;DP=18474;EAS_AF=0.7292;AMR_AF=0.7406;AFR_AF=0.848;EUR_AF=0.7813;SAS_AF=0.7945;AA=A|||;VT=SNP
13	74306624	rs7983724	A	T	100	PASS	AC=3933;AF=0.785343;AN=5008;NS=2504;DP=19816;EAS_AF=0.7292;AMR_AF=0.7406;AFR_AF=0.848;EUR_AF=0.7813;SAS_AF=0.7945;AA=T|||;VT=SNP
13	74306781	rs7984092	C	G	100	PASS	AC=3144;AF=0.627796;AN=5008;NS=2504;DP=18677;EAS_AF=0.7252;AMR_AF=0.6484;AFR_AF=0.5378;EUR_AF=0.6998;SAS_AF=0.5603;AA=C|||;VT=SNP
13	74306889	rs75976688	T	C	100	PASS	AC=24;AF=0.00479233;AN=5008;NS=2504;DP=20520;EAS_AF=0.0238;AMR_AF=0;AFR_AF=0;EUR_AF=0;SAS_AF=0;AA=T|||;VT=SNP
13	74308130	rs7328717	T	C	100	PASS	AC=3741;AF=0.747005;AN=5008;NS=2504;DP=19330;EAS_AF=0.7302;AMR_AF=0.755;AFR_AF=0.6853;EUR_AF=0.7952;SAS_AF=0.7924;AA=C|||;VT=SNP
13	74308229	rs7328913	T	C	100	PASS	AC=3739;AF=0.746605;AN=5008;NS=2504;DP=20274;EAS_AF=0.7292;AMR_AF=0.7507;AFR_AF=0.6884;EUR_AF=0.7942;SAS_AF=0.7914;AA=T|||;VT=SNP
13	74308892	rs143624012	T	C	100	PASS	AC=151;AF=0.0301518;AN=5008;NS=2504;DP=17748;EAS_AF=0.003;AMR_AF=0.0317;AFR_AF=0.0386;EUR_AF=0.0427;SAS_AF=0.0327;AA=T|||;VT=SNP
13	74309085	rs7996967	A	C	100	PASS	AC=4393;AF=0.877196;AN=5008;NS=2504;DP=17024;EAS_AF=0.9851;AMR_AF=0.8617;AFR_AF=0.8018;EUR_AF=0.8529;SAS_AF=0.9039;AA=A|||;VT=SNP
13	74309092	rs7998483	T	C	100	PASS	AC=1524;AF=0.304313;AN=5008;NS=2504;DP=17255;EAS_AF=0.0754;AMR_AF=0.2089;AFR_AF=0.5129;EUR_AF=0.3111;SAS_AF=0.319;AA=T|||;VT=SNP
13	74310237	rs67084452	A	G	100	PASS	AC=756;AF=0.150958;AN=5008;NS=2504;DP=18164;EAS_AF=0.0169;AMR_AF=0.1671;AFR_AF=0.2065;EUR_AF=0.1879;SAS_AF=0.1646;AA=A|||;VT=SNP
13	74310627	rs3812851	T	C	100	PASS	AC=392;AF=0.0782748;AN=5008;NS=2504;DP=18871;EAS_AF=0.0694;AMR_AF=0.0778;AFR_AF=0.0257;EUR_AF=0.1014;SAS_AF=0.135;AA=T|||;VT=SNP
13	74310715	rs3812850	T	C	100	PASS	AC=790;AF=0.157748;AN=5008;NS=2504;DP=19460;EAS_AF=0.0694;AMR_AF=0.1023;AFR_AF=0.2912;EUR_AF=0.1173;SAS_AF=0.1493;AA=T|||;VT=SNP
13	74310716	rs9543434	G	A	100	PASS	AC=368;AF=0.0734824;AN=5008;NS=2504;DP=19425;EAS_AF=0.0635;AMR_AF=0.0749;AFR_AF=0.0159;EUR_AF=0.0994;SAS_AF=0.1339;AA=G|||;VT=SNP
13	74311737	rs7993376	G	A	100	PASS	AC=1059;AF=0.211462;AN=5008;NS=2504;DP=17258;EAS_AF=0.124;AMR_AF=0.1182;AFR_AF=0.4554;EUR_AF=0.1074;SAS_AF=0.1452;AA=A|||;VT=SNP
13	74312013	rs2325555	A	G	100	PASS	AC=963;AF=0.192292;AN=5008;NS=2504;DP=13463;EAS_AF=0.0248;AMR_AF=0.183;AFR_AF=0.3101;EUR_AF=0.1958;SAS_AF=0.2086;AA=A|||;VT=SNP
13	74313774	rs9543441	T	C	100	PASS	AC=378;AF=0.0754792;AN=5008;NS=2504;DP=15430;EAS_AF=0.0685;AMR_AF=0.0778;AFR_AF=0.0159;EUR_AF=0.1014;SAS_AF=0.135;AA=T|||;VT=SNP
13	74314039	rs7320558	G	A	100	PASS	AC=3924;AF=0.783546;AN=5008;NS=2504;DP=20943;EAS_AF=0.8879;AMR_AF=0.8718;AFR_AF=0.5204;EUR_AF=0.8529;SAS_AF=0.8978;AA=A|||;VT=SNP
13	74314967	rs12874102	A	G	100	PASS	AC=978;AF=0.195288;AN=5008;NS=2504;DP=17737;EAS_AF=0.3155;AMR_AF=0.2147;AFR_AF=0.0257;EUR_AF=0.339;SAS_AF=0.1391;AA=A|||;VT=SNP
13	74315218	rs9530233	C	A	100	PASS	AC=3720;AF=0.742812;AN=5008;NS=2504;DP=20527;EAS_AF=0.875;AMR_AF=0.8473;AFR_AF=0.4418;EUR_AF=0.83;SAS_AF=0.8497;AA=C|||;VT=SNP
13	74315771	rs4885115	T	G	100	PASS	AC=3775;AF=0.753794;AN=5008;NS=2504;DP=16981;EAS_AF=0.8829;AMR_AF=0.8703;AFR_AF=0.4319;EUR_AF=0.8419;SAS_AF=0.8824;AA=T|||;VT=SNP
13	74316066	rs9530234	A	C	100	PASS	AC=392;AF=0.0782748;AN=5008;NS=2504;DP=17645;EAS_AF=0.0685;AMR_AF=0.0793;AFR_AF=0.0257;EUR_AF=0.1004;SAS_AF=0.136;AA=A|||;VT=SNP
13	74316318	rs12865628	G	A	100	PASS	AC=555;AF=0.110823;AN=5008;NS=2504;DP=18424;EAS_AF=0.0575;AMR_AF=0.1686;AFR_AF=0.025;EUR_AF=0.3082;SAS_AF=0.0378;AA=G|||;VT=SNP
13	74316396	rs9318210	T	A	100	PASS	AC=3229;AF=0.644768;AN=5008;NS=2504;DP=17722;EAS_AF=0.8671;AMR_AF=0.7435;AFR_AF=0.295;EUR_AF=0.7256;SAS_AF=0.7352;AA=A|||;VT=SNP
13	74316688	rs9318211	C	A	100	PASS	AC=617;AF=0.123203;AN=5008;NS=2504;DP=19227;EAS_AF=0.1052;AMR_AF=0.0994;AFR_AF=0.0106;EUR_AF=0.172;SAS_AF=0.2607;AA=C|||;VT=SNP
13	74317293	rs9600159	T	C	100	PASS	AC=578;AF=0.115415;AN=5008;NS=2504;DP=19398;EAS_AF=0.1181;AMR_AF=0.1023;AFR_AF=0.1241;EUR_AF=0.1372;SAS_AF=0.0879;AA=T|||;VT=SNP
13	74318198	rs6562782	T	C	100	PASS	AC=1596;AF=0.31869;AN=5008;NS=2504;DP=18926;EAS_AF=0.1329;AMR_AF=0.2507;AFR_AF=0.5688;EUR_AF=0.2753;SAS_AF=0.2648;AA=T|||;VT=SNP
13	74318612	rs1535801	A	T	100	PASS	AC=2208;AF=0.440895;AN=5008;NS=2504;DP=16529;EAS_AF=0.2014;AMR_AF=0.3401;AFR_AF=0.7383;EUR_AF=0.3628;SAS_AF=0.4376;AA=T|||;VT=SNP
13	74319026	rs36106060	T	C	100	PASS	AC=996;AF=0.198882;AN=5008;NS=2504;DP=18103;EAS_AF=0.3175;AMR_AF=0.219;AFR_AF=0.0325;EUR_AF=0.337;SAS_AF=0.1452;AA=T|||;VT=SNP
13	74319884	rs9543443	A	G	100	PASS	AC=405;AF=0.0808706;AN=5008;NS=2504;DP=16252;EAS_AF=0.0595;AMR_AF=0.0793;AFR_AF=0.0257;EUR_AF=0.1123;SAS_AF=0.1462;AA=A|||;VT=SNP
13	74319892	rs11840016	C	G	100	PASS	AC=400;AF=0.0798722;AN=5008;NS=2504;DP=16388;EAS_AF=0.0585;AMR_AF=0.0764;AFR_AF=0.0257;EUR_AF=0.1103;SAS_AF=0.1462;AA=C|||;VT=SNP
13	74320455	rs7327040	T	C	100	PASS	AC=1571;AF=0.313698;AN=5008;NS=2504;DP=16140;EAS_AF=0.1329;AMR_AF=0.2536;AFR_AF=0.5681;EUR_AF=0.2644;SAS_AF=0.2495;AA=T|||;VT=SNP
13	74320522	rs7331759	T	C	100	PASS	AC=1618;AF=0.323083;AN=5008;NS=2504;DP=14533;EAS_AF=0.1329;AMR_AF=0.2536;AFR_AF=0.6036;EUR_AF=0.2644;SAS_AF=0.2495;AA=T|||;VT=SNP
13	74320643	rs7330561	C	T	100	PASS	AC=2232;AF=0.445687;AN=5008;NS=2504;DP=12594;EAS_AF=0.1994;AMR_AF=0.353;AFR_AF=0.7284;EUR_AF=0.3877;SAS_AF=0.4427;AA=T|||;VT=SNP
13	74320801	rs7331111	G	A	100	PASS	AC=1748;AF=0.349042;AN=5008;NS=2504;DP=13426;EAS_AF=0.1319;AMR_AF=0.2565;AFR_AF=0.6899;EUR_AF=0.2654;SAS_AF=0.2638;AA=A|||;VT=SNP
13	74321203	rs7331589	C	T	100	PASS	AC=1568;AF=0.313099;AN=5008;NS=2504;DP=19358;EAS_AF=0.1319;AMR_AF=0.2536;AFR_AF=0.5666;EUR_AF=0.2644;SAS_AF=0.2495;AA=C|||;VT=SNP
13	74322157	rs17292092	T	C	100	PASS	AC=1850;AF=0.369409;AN=5008;NS=2504;DP=16811;EAS_AF=0.1399;AMR_AF=0.2795;AFR_AF=0.7148;EUR_AF=0.2773;SAS_AF=0.2975;AA=C|||;VT=SNP
13	74322283	rs113461766	A	G	100	PASS	AC=216;AF=0.043131;AN=5008;NS=2504;DP=14667;EAS_AF=0.0129;AMR_AF=0.0231;AFR_AF=0.0976;EUR_AF=0.0129;SAS_AF=0.046;AA=a|||;VT=SNP
13	74322656	rs6562783	C	T	100	PASS	AC=1559;AF=0.311302;AN=5008;NS=2504;DP=14629;EAS_AF=0.1319;AMR_AF=0.2493;AFR_AF=0.5666;EUR_AF=0.2584;SAS_AF=0.2495;AA=C|||;VT=SNP
13	74323682	rs28433830	T	C	100	PASS	AC=298;AF=0.0595048;AN=5008;NS=2504;DP=16147;EAS_AF=0.0665;AMR_AF=0.0548;AFR_AF=0.0023;EUR_AF=0.0706;SAS_AF=0.1217;AA=T|||;VT=SNP
13	74324502	rs10219971	T	C	100	PASS	AC=1558;AF=0.311102;AN=5008;NS=2504;DP=18433;EAS_AF=0.1329;AMR_AF=0.2464;AFR_AF=0.5673;EUR_AF=0.2575;SAS_AF=0.2495;AA=T|||;VT=SNP
13	74324742	rs10220200	C	A	100	PASS	AC=1557;AF=0.310903;AN=5008;NS=2504;DP=20090;EAS_AF=0.1329;AMR_AF=0.2464;AFR_AF=0.5666;EUR_AF=0.2575;SAS_AF=0.2495;AA=C|||;VT=SNP
13	74325019	rs9565037	C	T	100	PASS	AC=3101;AF=0.619209;AN=5008;NS=2504;DP=21307;EAS_AF=0.8591;AMR_AF=0.7205;AFR_AF=0.239;EUR_AF=0.7266;SAS_AF=0.7035;AA=C|||;VT=SNP
13	74325271	rs11618324	A	G	100	PASS	AC=1769;AF=0.353235;AN=5008;NS=2504;DP=20524;EAS_AF=0.1409;AMR_AF=0.2709;AFR_AF=0.6634;EUR_AF=0.2704;SAS_AF=0.2965;AA=G|||;VT=SNP
13	74325499	rs12877581	G	C	100	PASS	AC=554;AF=0.110623;AN=5008;NS=2504;DP=19716;EAS_AF=0.0625;AMR_AF=0.1628;AFR_AF=0.025;EUR_AF=0.3072;SAS_AF=0.0368;AA=G|||;VT=SNP
13	74325912	rs7320096	C	T	100	PASS	AC=2221;AF=0.44349;AN=5008;NS=2504;DP=17989;EAS_AF=0.2063;AMR_AF=0.3487;AFR_AF=0.7254;EUR_AF=0.3777;SAS_AF=0.4417;AA=T|||;VT=SNP
13	74326805	rs55875136	T	A	100	PASS	AC=489;AF=0.0976438;AN=5008;NS=2504;DP=16252;EAS_AF=0.1171;AMR_AF=0.072;AFR_AF=0.1188;EUR_AF=0.0775;SAS_AF=0.0879;AA=T|||;VT=SNP
13	74327082	rs9543445	G	C	100	PASS	AC=2588;AF=0.516773;AN=5008;NS=2504;DP=17890;EAS_AF=0.7996;AMR_AF=0.6326;AFR_AF=0.1634;EUR_AF=0.5974;SAS_AF=0.5378;AA=G|||;VT=SNP
13	74327204	rs9543446	A	T	100	PASS	AC=2622;AF=0.523562;AN=5008;NS=2504;DP=15873;EAS_AF=0.7917;AMR_AF=0.6354;AFR_AF=0.1815;EUR_AF=0.5974;SAS_AF=0.5542;AA=A|||;VT=SNP
13	74327463	rs9565038	C	G	100	PASS	AC=3043;AF=0.607628;AN=5008;NS=2504;DP=19720;EAS_AF=0.8562;AMR_AF=0.7017;AFR_AF=0.23;EUR_AF=0.7058;SAS_AF=0.6943;AA=C|||;VT=SNP
13	74327655	rs9565039	A	C	100	PASS	AC=2972;AF=0.59345;AN=5008;NS=2504;DP=18064;EAS_AF=0.7976;AMR_AF=0.6657;AFR_AF=0.3616;EUR_AF=0.6223;SAS_AF=0.6155;AA=t|||;VT=SNP
13	74328404	rs9600160	T	C	100	PASS	AC=358;AF=0.0714856;AN=5008;NS=2504;DP=17931;EAS_AF=0.0704;AMR_AF=0.0648;AFR_AF=0.0151;EUR_AF=0.0974;SAS_AF=0.1268;AA=T|||;VT=SNP
13	74328699	rs718569	A	G	100	PASS	AC=761;AF=0.151957;AN=5008;NS=2504;DP=20474;EAS_AF=0.0139;AMR_AF=0.1585;AFR_AF=0.2239;EUR_AF=0.1819;SAS_AF=0.1616;AA=A|||;VT=SNP
13	74329550	rs7322304	C	T	100	PASS	AC=1791;AF=0.357628;AN=5008;NS=2504;DP=16931;EAS_AF=0.131;AMR_AF=0.2839;AFR_AF=0.6619;EUR_AF=0.2863;SAS_AF=0.3057;AA=T|||;VT=SNP
13	74329922	rs9543447	T	C	100	PASS	AC=438;AF=0.0874601;AN=5008;NS=2504;DP=15931;EAS_AF=0.0694;AMR_AF=0.062;AFR_AF=0.0582;EUR_AF=0.1064;SAS_AF=0.1442;AA=T|||;VT=SNP
13	74330567	rs2325556	C	G	100	PASS	AC=4431;AF=0.884784;AN=5008;NS=2504;DP=17134;EAS_AF=0.9306;AMR_AF=0.9352;AFR_AF=0.8404;EUR_AF=0.8907;SAS_AF=0.8558;AA=G|||;VT=SNP
13	74330736	rs9600161	C	G	100	PASS	AC=831;AF=0.165935;AN=5008;NS=2504;DP=21218;EAS_AF=0.1161;AMR_AF=0.1268;AFR_AF=0.2829;EUR_AF=0.1511;SAS_AF=0.1022;AA=c|||;VT=SNP
13	74330898	rs9592940	T	C	100	PASS	AC=445;AF=0.0888578;AN=5008;NS=2504;DP=19162;EAS_AF=0.0694;AMR_AF=0.062;AFR_AF=0.0658;EUR_AF=0.1064;SAS_AF=0.1411;AA=T|||;VT=SNP
13	74331416	rs60306065	C	T	100	PASS	AC=1608;AF=0.321086;AN=5008;NS=2504;DP=17008;EAS_AF=0.131;AMR_AF=0.2579;AFR_AF=0.5764;EUR_AF=0.2813;SAS_AF=0.2577;AA=T|||;VT=SNP
13	74332034	rs9543448	A	G	100	PASS	AC=97;AF=0.019369;AN=5008;NS=2504;DP=16574;EAS_AF=0.006;AMR_AF=0.0058;AFR_AF=0.0008;EUR_AF=0.0358;SAS_AF=0.0511;AA=A|||;VT=SNP
13	74332053	rs7336405	A	C	100	PASS	AC=2059;AF=0.411142;AN=5008;NS=2504;DP=16905;EAS_AF=0.2054;AMR_AF=0.3256;AFR_AF=0.6384;EUR_AF=0.3877;SAS_AF=0.4008;AA=A|||;VT=SNP
13	74332091	rs7336427	A	G	100	PASS	AC=2059;AF=0.411142;AN=5008;NS=2504;DP=17334;EAS_AF=0.2054;AMR_AF=0.3256;AFR_AF=0.6384;EUR_AF=0.3877;SAS_AF=0.4008;AA=A|||;VT=SNP
13	74332616	rs4883948	C	T	100	PASS	AC=2565;AF=0.512181;AN=5008;NS=2504;DP=17859;EAS_AF=0.7877;AMR_AF=0.6398;AFR_AF=0.1437;EUR_AF=0.5954;SAS_AF=0.5501;AA=c|||;VT=SNP
13	74333162	rs2274086	C	A	100	PASS	AC=1399;AF=0.279353;AN=5008;NS=2504;DP=17103;EAS_AF=0.13;AMR_AF=0.2363;AFR_AF=0.4259;EUR_AF=0.2724;SAS_AF=0.273;AA=A|||;VT=SNP
13	74334196	rs9600162	G	A	100	PASS	AC=1395;AF=0.278554;AN=5008;NS=2504;DP=16857;EAS_AF=0.126;AMR_AF=0.2305;AFR_AF=0.4289;EUR_AF=0.2714;SAS_AF=0.274;AA=A|||;VT=SNP
13	74334283	rs9600163	G	A	100	PASS	AC=523;AF=0.104433;AN=5008;NS=2504;DP=16526;EAS_AF=0.1161;AMR_AF=0.0807;AFR_AF=0.1165;EUR_AF=0.0915;SAS_AF=0.1063;AA=A|||;VT=SNP
13	74334285	rs9600164	A	C	100	PASS	AC=1271;AF=0.253794;AN=5008;NS=2504;DP=16488;EAS_AF=0.126;AMR_AF=0.2305;AFR_AF=0.3464;EUR_AF=0.2704;SAS_AF=0.2597;AA=A|||;VT=SNP
13	74334303	rs9592941	T	C	100	PASS	AC=350;AF=0.0698882;AN=5008;NS=2504;DP=16746;EAS_AF=0.0685;AMR_AF=0.0634;AFR_AF=0.0159;EUR_AF=0.0915;SAS_AF=0.1268;AA=T|||;VT=SNP
13	74334411	rs7991940	T	C	100	PASS	AC=502;AF=0.10024;AN=5008;NS=2504;DP=17551;EAS_AF=0.0685;AMR_AF=0.0692;AFR_AF=0.1029;EUR_AF=0.1083;SAS_AF=0.1431;AA=T|||;VT=SNP
13	74335014	rs9600165	C	T	100	PASS	AC=1686;AF=0.336661;AN=5008;NS=2504;DP=19775;EAS_AF=0.1944;AMR_AF=0.2939;AFR_AF=0.388;EUR_AF=0.3757;SAS_AF=0.4039;AA=T|||;VT=SNP
13	74335039	rs9592942	T	C	100	PASS	AC=1911;AF=0.381589;AN=5008;NS=2504;DP=19025;EAS_AF=0.1994;AMR_AF=0.3012;AFR_AF=0.5378;EUR_AF=0.3797;SAS_AF=0.4172;AA=C|||;VT=SNP
13	74335390	rs1886235	A	C	100	PASS	AC=452;AF=0.0902556;AN=5008;NS=2504;DP=19521;EAS_AF=0.0685;AMR_AF=0.0648;AFR_AF=0.0673;EUR_AF=0.1083;SAS_AF=0.1431;AA=A|||;VT=SNP
13	74335595	rs112841881	A	C	100	PASS	AC=103;AF=0.0205671;AN=5008;NS=2504;DP=18129;EAS_AF=0.0119;AMR_AF=0.0231;AFR_AF=0.0227;EUR_AF=0.0119;SAS_AF=0.0337;AA=A|||;VT=SNP
13	74335653	rs1886234	C	T	100	PASS	AC=1901;AF=0.379593;AN=5008;NS=2504;DP=19486;EAS_AF=0.1954;AMR_AF=0.2997;AFR_AF=0.5371;EUR_AF=0.3757;SAS_AF=0.4172;AA=T|||;VT=SNP
13	74336276	rs9318212	G	A	100	PASS	AC=1297;AF=0.258986;AN=5008;NS=2504;DP=19644;EAS_AF=0.131;AMR_AF=0.2363;AFR_AF=0.3616;EUR_AF=0.2674;SAS_AF=0.2597;AA=A|||;VT=SNP
13	74336427	rs9600166	G	C	100	PASS	AC=490;AF=0.0978435;AN=5008;NS=2504;DP=19417;EAS_AF=0.1181;AMR_AF=0.0807;AFR_AF=0.0976;EUR_AF=0.0895;SAS_AF=0.0982;AA=G|||;VT=SNP
13	74336809	rs9565040	C	A	100	PASS	AC=2558;AF=0.510783;AN=5008;NS=2504;DP=18149;EAS_AF=0.7798;AMR_AF=0.6383;AFR_AF=0.1445;EUR_AF=0.6004;SAS_AF=0.546;AA=C|||;VT=SNP
13	74337218	rs9318213	T	C	100	PASS	AC=1881;AF=0.375599;AN=5008;NS=2504;DP=16885;EAS_AF=0.2063;AMR_AF=0.3228;AFR_AF=0.531;EUR_AF=0.3678;SAS_AF=0.3855;AA=T|||;VT=SNP
13	74337457	rs1324060	T	C	100	PASS	AC=409;AF=0.0816693;AN=5008;NS=2504;DP=19059;EAS_AF=0.0704;AMR_AF=0.0634;AFR_AF=0.0363;EUR_AF=0.1074;SAS_AF=0.1411;AA=C|||;VT=SNP
13	74337745	rs9600167	C	G	100	PASS	AC=1492;AF=0.297923;AN=5008;NS=2504;DP=20209;EAS_AF=0.1121;AMR_AF=0.2608;AFR_AF=0.5265;EUR_AF=0.2753;SAS_AF=0.2301;AA=C|||;VT=SNP
13	74338093	rs75550313	G	C	100	PASS	AC=67;AF=0.0133786;AN=5008;NS=2504;DP=19068;EAS_AF=0.0496;AMR_AF=0;AFR_AF=0;EUR_AF=0.0169;SAS_AF=0;AA=G|||;VT=SNP
13	74338215	rs2325558	G	A	100	PASS	AC=3573;AF=0.713458;AN=5008;NS=2504;DP=16211;EAS_AF=0.4881;AMR_AF=0.7363;AFR_AF=0.8086;EUR_AF=0.7097;SAS_AF=0.8047;AA=A|||;VT=SNP
13	74338413	rs2325559	T	G	100	PASS	AC=436;AF=0.0870607;AN=5008;NS=2504;DP=16962;EAS_AF=0.0595;AMR_AF=0.0793;AFR_AF=0.031;EUR_AF=0.1302;SAS_AF=0.1524;AA=T|||;VT=SNP
13	74338438	rs2325560	C	T	100	PASS	AC=3796;AF=0.757987;AN=5008;NS=2504;DP=17136;EAS_AF=0.6181;AMR_AF=0.7695;AFR_AF=0.8064;EUR_AF=0.7296;SAS_AF=0.8579;AA=T|||;VT=SNP
13	74338518	rs111530582	T	C	100	PASS	AC=148;AF=0.0295527;AN=5008;NS=2504;DP=16598;EAS_AF=0.0407;AMR_AF=0.0173;AFR_AF=0.0151;EUR_AF=0.0129;SAS_AF=0.0634;AA=T|||;VT=SNP
13	74338826	rs4271495	G	A	100	PASS	AC=1320;AF=0.263578;AN=5008;NS=2504;DP=17181;EAS_AF=0.4782;AMR_AF=0.3141;AFR_AF=0.1316;EUR_AF=0.1481;SAS_AF=0.3037;AA=G|||;VT=SNP
13	74339104	rs3764134	G	T	100	PASS	AC=2042;AF=0.407748;AN=5008;NS=2504;DP=16354;EAS_AF=0.1815;AMR_AF=0.389;AFR_AF=0.388;EUR_AF=0.5209;SAS_AF=0.5644;AA=T|||;VT=SNP;EX_TARGET
13	74339344	rs3764133	C	T	100	PASS	AC=1313;AF=0.262181;AN=5008;NS=2504;DP=18728;EAS_AF=0.4802;AMR_AF=0.3127;AFR_AF=0.1195;EUR_AF=0.1501;SAS_AF=0.3098;AA=C|||;VT=SNP
13	74339558	rs4362269	C	T	100	PASS	AC=3899;AF=0.778554;AN=5008;NS=2504;DP=19792;EAS_AF=0.6637;AMR_AF=0.768;AFR_AF=0.7995;EUR_AF=0.7336;SAS_AF=0.9223;AA=T|||;VT=SNP
13	74340075	rs9543449	T	C	100	PASS	AC=1723;AF=0.34405;AN=5008;NS=2504;DP=18891;EAS_AF=0.4901;AMR_AF=0.3473;AFR_AF=0.3759;EUR_AF=0.17;SAS_AF=0.3272;AA=T|||;VT=SNP
13	74340539	rs9543450	C	T	100	PASS	AC=3704;AF=0.739617;AN=5008;NS=2504;DP=19102;EAS_AF=0.6567;AMR_AF=0.7406;AFR_AF=0.7481;EUR_AF=0.6928;SAS_AF=0.8609;AA=T|||;VT=SNP
13	74341222	rs9543451	C	T	100	PASS	AC=1525;AF=0.304513;AN=5008;NS=2504;DP=18683;EAS_AF=0.256;AMR_AF=0.3012;AFR_AF=0.1278;EUR_AF=0.3847;SAS_AF=0.5133;AA=C|||;VT=SNP
13	74341578	rs9543452	G	A	100	PASS	AC=1337;AF=0.266973;AN=5008;NS=2504;DP=20179;EAS_AF=0.3988;AMR_AF=0.3256;AFR_AF=0.2216;EUR_AF=0.1481;SAS_AF=0.273;AA=G|||;VT=SNP
13	74342034	rs2025426	C	T	100	PASS	AC=2030;AF=0.405351;AN=5008;NS=2504;DP=20723;EAS_AF=0.1756;AMR_AF=0.3991;AFR_AF=0.3843;EUR_AF=0.5239;SAS_AF=0.5532;AA=C|||;VT=SNP
13	74342547	rs2025425	A	C	100	PASS	AC=3903;AF=0.779353;AN=5008;NS=2504;DP=20269;EAS_AF=0.6895;AMR_AF=0.7752;AFR_AF=0.7784;EUR_AF=0.7416;SAS_AF=0.9151;AA=C|||;VT=SNP
13	74343528	rs1324059	T	C	100	PASS	AC=3955;AF=0.789736;AN=5008;NS=2504;DP=19332;EAS_AF=0.6885;AMR_AF=0.7767;AFR_AF=0.8154;EUR_AF=0.7435;SAS_AF=0.9162;AA=C|||;VT=SNP
13	74343862	rs9543453	T	C	100	PASS	AC=1650;AF=0.329473;AN=5008;NS=2504;DP=17762;EAS_AF=0.502;AMR_AF=0.366;AFR_AF=0.2927;EUR_AF=0.1968;SAS_AF=0.3119;AA=C|||;VT=SNP
13	74343887	rs4885116	T	G	100	PASS	AC=3921;AF=0.782947;AN=5008;NS=2504;DP=17755;EAS_AF=0.6825;AMR_AF=0.7781;AFR_AF=0.8086;EUR_AF=0.7416;SAS_AF=0.8978;AA=G|||;VT=SNP
13	74344164	rs9543454	G	A	100	PASS	AC=2000;AF=0.399361;AN=5008;NS=2504;DP=14589;EAS_AF=0.1796;AMR_AF=0.3991;AFR_AF=0.3502;EUR_AF=0.5239;SAS_AF=0.5644;AA=G|||;VT=SNP
13	74344393	rs9318214	G	T	100	PASS	AC=2414;AF=0.482029;AN=5008;NS=2504;DP=12773;EAS_AF=0.251;AMR_AF=0.4179;AFR_AF=0.5719;EUR_AF=0.5427;SAS_AF=0.5818;AA=T|||;VT=SNP
13	74344852	rs140952514	G	A	100	PASS	AC=7;AF=0.00139776;AN=5008;NS=2504;DP=14711;EAS_AF=0.005;AMR_AF=0;AFR_AF=0;EUR_AF=0.002;SAS_AF=0;AA=G|||;VT=SNP
13	74345304	rs41356246	C	T	100	PASS	AC=600;AF=0.119808;AN=5008;NS=2504;DP=19997;EAS_AF=0.0823;AMR_AF=0.1225;AFR_AF=0.084;EUR_AF=0.1332;SAS_AF=0.1912;AA=c|||;VT=SNP
13	74345360	rs9530237	G	T	100	PASS	AC=2894;AF=0.577875;AN=5008;NS=2504;DP=20022;EAS_AF=0.496;AMR_AF=0.6009;AFR_AF=0.4115;EUR_AF=0.7922;SAS_AF=0.6503;AA=T|||;VT=SNP
13	74345759	rs9543456	C	T	100	PASS	AC=2287;AF=0.456669;AN=5008;NS=2504;DP=18231;EAS_AF=0.4226;AMR_AF=0.4798;AFR_AF=0.3071;EUR_AF=0.667;SAS_AF=0.4611;AA=C|||;VT=SNP
13	74346356	rs67165452	G	C	100	PASS	AC=909;AF=0.18151;AN=5008;NS=2504;DP=21219;EAS_AF=0.2113;AMR_AF=0.1383;AFR_AF=0.1256;EUR_AF=0.1412;SAS_AF=0.2986;AA=G|||;VT=SNP
13	74346559	rs9530238	G	T	100	PASS	AC=2254;AF=0.45008;AN=5008;NS=2504;DP=19930;EAS_AF=0.4137;AMR_AF=0.4784;AFR_AF=0.3086;EUR_AF=0.663;SAS_AF=0.4397;AA=G|||;VT=SNP
13	74346793	rs2325561	C	T	100	PASS	AC=2322;AF=0.463658;AN=5008;NS=2504;DP=21153;EAS_AF=0.4167;AMR_AF=0.4798;AFR_AF=0.3502;EUR_AF=0.6581;SAS_AF=0.454;AA=T|||;VT=SNP
13	74346852	rs2875666	C	T	100	PASS	AC=3925;AF=0.783746;AN=5008;NS=2504;DP=20110;EAS_AF=0.5486;AMR_AF=0.6916;AFR_AF=0.8865;EUR_AF=0.8688;SAS_AF=0.865;AA=T|||;VT=SNP
13	74347673	rs9318215	A	G	100	PASS	AC=458;AF=0.0914537;AN=5008;NS=2504;DP=21589;EAS_AF=0.0873;AMR_AF=0.0706;AFR_AF=0.146;EUR_AF=0.0994;SAS_AF=0.0286;AA=A|||;VT=SNP
13	74348282	rs1408248	G	C	100	PASS	AC=2640;AF=0.527157;AN=5008;NS=2504;DP=15117;EAS_AF=0.5069;AMR_AF=0.464;AFR_AF=0.5295;EUR_AF=0.6083;SAS_AF=0.5061;AA=C|||;VT=SNP
13	74349198	rs112570031	G	A	100	PASS	AC=989;AF=0.197484;AN=5008;NS=2504;DP=14237;EAS_AF=0.3829;AMR_AF=0.2176;AFR_AF=0.0098;EUR_AF=0.1839;SAS_AF=0.2597;AA=G|||;VT=SNP
13	74349471	rs4885118	A	G	100	PASS	AC=1149;AF=0.229433;AN=5008;NS=2504;DP=17831;EAS_AF=0.4425;AMR_AF=0.2421;AFR_AF=0.0129;EUR_AF=0.2167;SAS_AF=0.3067;AA=A|||;VT=SNP
13	74350128	rs7339277	G	A	100	PASS	AC=4072;AF=0.813099;AN=5008;NS=2504;DP=16938;EAS_AF=0.9177;AMR_AF=0.7046;AFR_AF=0.7663;EUR_AF=0.7714;SAS_AF=0.8885;AA=A|||;VT=SNP
13	74351170	rs34807037	C	T	100	PASS	AC=2939;AF=0.586861;AN=5008;NS=2504;DP=20971;EAS_AF=0.4563;AMR_AF=0.4798;AFR_AF=0.7474;EUR_AF=0.5815;SAS_AF=0.5859;AA=T|||;VT=SNP
13	74351265	rs73216727	C	T	100	PASS	AC=1271;AF=0.253794;AN=5008;NS=2504;DP=19809;EAS_AF=0.1756;AMR_AF=0.1758;AFR_AF=0.3343;EUR_AF=0.2565;SAS_AF=0.2781;AA=C|||;VT=SNP
13	74351266	rs61957282	A	G	100	PASS	AC=2100;AF=0.419329;AN=5008;NS=2504;DP=19780;EAS_AF=0.2639;AMR_AF=0.2695;AFR_AF=0.5537;EUR_AF=0.4911;SAS_AF=0.4305;AA=A|||;VT=SNP
13	74351295	rs7987532	T	A	100	PASS	AC=863;AF=0.172324;AN=5008;NS=2504;DP=19795;EAS_AF=0.2778;AMR_AF=0.2104;AFR_AF=0.1263;EUR_AF=0.1024;SAS_AF=0.1708;AA=T|||;VT=SNP
13	74351996	rs61957283	C	T	100	PASS	AC=373;AF=0.0744808;AN=5008;NS=2504;DP=15904;EAS_AF=0.006;AMR_AF=0.0677;AFR_AF=0.0091;EUR_AF=0.2187;SAS_AF=0.09;AA=C|||;VT=SNP
13	74352189	rs148629257	T	G	100	PASS	AC=284;AF=0.0567093;AN=5008;NS=2504;DP=16385;EAS_AF=0.1339;AMR_AF=0.0303;AFR_AF=0.0023;EUR_AF=0.0557;SAS_AF=0.0706;AA=T|||;VT=SNP
13	74352201	rs142067129	G	A	100	PASS	AC=80;AF=0.0159744;AN=5008;NS=2504;DP=16342;EAS_AF=0.002;AMR_AF=0.0173;AFR_AF=0.0015;EUR_AF=0.0408;SAS_AF=0.0235;AA=G|||;VT=SNP
13	74352959	rs4885119	A	C	100	PASS	AC=1042;AF=0.208067;AN=5008;NS=2504;DP=19339;EAS_AF=0.2718;AMR_AF=0.2147;AFR_AF=0.2269;EUR_AF=0.1024;SAS_AF=0.2209;AA=C|||;VT=SNP
13	74353046	rs4885120	G	A	100	PASS	AC=900;AF=0.179712;AN=5008;NS=2504;DP=18224;EAS_AF=0.2718;AMR_AF=0.2104;AFR_AF=0.1589;EUR_AF=0.1014;SAS_AF=0.1718;AA=G|||;VT=SNP
13	74353353	rs117485950	T	A	100	PASS	AC=33;AF=0.00658946;AN=5008;NS=2504;DP=17353;EAS_AF=0.0308;AMR_AF=0;AFR_AF=0;EUR_AF=0;SAS_AF=0.002;AA=T|||;VT=SNP
13	74353898	rs1590379	T	C	100	PASS	AC=459;AF=0.0916534;AN=5008;NS=2504;DP=20446;EAS_AF=0.0804;AMR_AF=0.1254;AFR_AF=0.0257;EUR_AF=0.1789;SAS_AF=0.0787;AA=T|||;VT=SNP
13	74353954	rs1590380	G	C	100	PASS	AC=2906;AF=0.580272;AN=5008;NS=2504;DP=20484;EAS_AF=0.4435;AMR_AF=0.4841;AFR_AF=0.7504;EUR_AF=0.5805;SAS_AF=0.5593;AA=C|||;VT=SNP
13	74355009	rs9318216	C	T	100	PASS	AC=2709;AF=0.540935;AN=5008;NS=2504;DP=21653;EAS_AF=0.4435;AMR_AF=0.4654;AFR_AF=0.5938;EUR_AF=0.5775;SAS_AF=0.5859;AA=T|||;VT=SNP
13	74355306	rs76074791	C	A	100	PASS	AC=110;AF=0.0219649;AN=5008;NS=2504;DP=19904;EAS_AF=0.002;AMR_AF=0.0173;AFR_AF=0.0015;EUR_AF=0.0497;SAS_AF=0.045;AA=C|||;VT=SNP
13	74356564	rs1324058	A	C	100	PASS	AC=1144;AF=0.228435;AN=5008;NS=2504;DP=20711;EAS_AF=0.4802;AMR_AF=0.2248;AFR_AF=0.0121;EUR_AF=0.1938;SAS_AF=0.2996;AA=A|||;VT=SNP
13	74356577	rs1011059	T	A	100	PASS	AC=775;AF=0.154752;AN=5008;NS=2504;DP=21115;EAS_AF=0.2798;AMR_AF=0.219;AFR_AF=0.0144;EUR_AF=0.1302;SAS_AF=0.1953;AA=t|||;VT=SNP
13	74356683	rs1011058	A	G	100	PASS	AC=851;AF=0.169928;AN=5008;NS=2504;DP=20811;EAS_AF=0.2798;AMR_AF=0.2233;AFR_AF=0.0688;EUR_AF=0.1302;SAS_AF=0.1963;AA=A|||;VT=SNP
13	74357374	rs9318217	C	T	100	PASS	AC=1002;AF=0.20008;AN=5008;NS=2504;DP=20490;EAS_AF=0.0893;AMR_AF=0.1988;AFR_AF=0.1536;EUR_AF=0.3767;SAS_AF=0.1963;AA=T|||;VT=SNP
13	74357538	rs9600169	C	T	100	PASS	AC=1948;AF=0.388978;AN=5008;NS=2504;DP=18913;EAS_AF=0.5139;AMR_AF=0.3401;AFR_AF=0.3056;EUR_AF=0.328;SAS_AF=0.4703;AA=T|||;VT=SNP
13	74357648	rs9592944	T	C	100	PASS	AC=1146;AF=0.228834;AN=5008;NS=2504;DP=19253;EAS_AF=0.4444;AMR_AF=0.2334;AFR_AF=0.0182;EUR_AF=0.2058;SAS_AF=0.3119;AA=T|||;VT=SNP
13	74357683	rs7995609	A	C	100	PASS	AC=1051;AF=0.209864;AN=5008;NS=2504;DP=20073;EAS_AF=0.0942;AMR_AF=0.1282;AFR_AF=0.4281;EUR_AF=0.1392;SAS_AF=0.1646;AA=A|||;VT=SNP
13	74357720	rs9600170	C	T	100	PASS	AC=1684;AF=0.336262;AN=5008;NS=2504;DP=19291;EAS_AF=0.4623;AMR_AF=0.3127;AFR_AF=0.1415;EUR_AF=0.3946;SAS_AF=0.4264;AA=T|||;VT=SNP
13	74357984	rs9573287	T	C	100	PASS	AC=897;AF=0.179113;AN=5008;NS=2504;DP=19734;EAS_AF=0.0942;AMR_AF=0.1138;AFR_AF=0.2882;EUR_AF=0.1382;SAS_AF=0.2076;AA=T|||;VT=SNP
13	74358868	rs7339334	A	C	100	PASS	AC=2478;AF=0.494808;AN=5008;NS=2504;DP=17424;EAS_AF=0.5546;AMR_AF=0.379;AFR_AF=0.6082;EUR_AF=0.3539;SAS_AF=0.5072;AA=C|||;VT=SNP
13	74361132	rs9530240	A	G	100	PASS	AC=423;AF=0.0844649;AN=5008;NS=2504;DP=17121;EAS_AF=0.1131;AMR_AF=0.0793;AFR_AF=0.0189;EUR_AF=0.1372;SAS_AF=0.093;AA=A|||;VT=SNP
13	74363306	rs7984021	C	T	100	PASS	AC=894;AF=0.178514;AN=5008;NS=2504;DP=19863;EAS_AF=0.1032;AMR_AF=0.1081;AFR_AF=0.3101;EUR_AF=0.1133;SAS_AF=0.1953;AA=T|||;VT=SNP
13	74363529	rs17312333	T	C	100	PASS	AC=1134;AF=0.226438;AN=5008;NS=2504;DP=19003;EAS_AF=0.4385;AMR_AF=0.2363;AFR_AF=0.0189;EUR_AF=0.2107;SAS_AF=0.2975;AA=T|||;VT=SNP
13	74364306	rs17090405	C	T	100	PASS	AC=851;AF=0.169928;AN=5008;NS=2504;DP=14637;EAS_AF=0.1032;AMR_AF=0.1095;AFR_AF=0.3003;EUR_AF=0.1133;SAS_AF=0.1636;AA=C|||;VT=SNP
13	74364976	rs76302261	C	G	100	PASS	AC=1125;AF=0.224641;AN=5008;NS=2504;DP=16682;EAS_AF=0.4365;AMR_AF=0.2305;AFR_AF=0.0182;EUR_AF=0.2107;SAS_AF=0.2955;AA=C|||;VT=SNP
13	74365299	rs9573289	A	G	100	PASS	AC=916;AF=0.182907;AN=5008;NS=2504;DP=15546;EAS_AF=0.1032;AMR_AF=0.1138;AFR_AF=0.3472;EUR_AF=0.1133;SAS_AF=0.1636;AA=A|||;VT=SNP
13	74365314	rs9565041	T	C	100	PASS	AC=827;AF=0.165136;AN=5008;NS=2504;DP=15157;EAS_AF=0.1042;AMR_AF=0.1095;AFR_AF=0.2806;EUR_AF=0.1123;SAS_AF=0.1656;AA=T|||;VT=SNP
13	74366256	rs9573290	A	T	100	PASS	AC=2352;AF=0.469649;AN=5008;NS=2504;DP=16577;EAS_AF=0.5397;AMR_AF=0.3674;AFR_AF=0.5613;EUR_AF=0.328;SAS_AF=0.4918;AA=A|||;VT=SNP
13	74367251	rs79190304	G	A	100	PASS	AC=1087;AF=0.217053;AN=5008;NS=2504;DP=16751;EAS_AF=0.4365;AMR_AF=0.2305;AFR_AF=0.0182;EUR_AF=0.2107;SAS_AF=0.2566;AA=G|||;VT=SNP
13	74368320	rs9530242	G	A	100	PASS	AC=365;AF=0.0728834;AN=5008;NS=2504;DP=17607;EAS_AF=0.1052;AMR_AF=0.0749;AFR_AF=0.0083;EUR_AF=0.1372;SAS_AF=0.0593;AA=G|||;VT=SNP
13	74368474	rs77073295	T	C	100	PASS	AC=1085;AF=0.216653;AN=5008;NS=2504;DP=16991;EAS_AF=0.4365;AMR_AF=0.2305;AFR_AF=0.0182;EUR_AF=0.2107;SAS_AF=0.2546;AA=T|||;VT=SNP
13	74368789	rs75497007	C	G	100	PASS	AC=31;AF=0.0061901;AN=5008;NS=2504;DP=16931;EAS_AF=0.0288;AMR_AF=0;AFR_AF=0;EUR_AF=0;SAS_AF=0.002;AA=C|||;VT=SNP
13	74368833	rs7987535	C	G	100	PASS	AC=2434;AF=0.486022;AN=5008;NS=2504;DP=18292;EAS_AF=0.5397;AMR_AF=0.3703;AFR_AF=0.6225;EUR_AF=0.327;SAS_AF=0.4918;AA=G|||;VT=SNP
13	74368886	rs7988881	T	C	100	PASS	AC=2437;AF=0.486621;AN=5008;NS=2504;DP=17897;EAS_AF=0.5397;AMR_AF=0.3703;AFR_AF=0.6248;EUR_AF=0.327;SAS_AF=0.4918;AA=C|||;VT=SNP
13	74369804	rs7330031	A	C	100	PASS	AC=931;AF=0.185903;AN=5008;NS=2504;DP=17119;EAS_AF=0.1042;AMR_AF=0.1153;AFR_AF=0.354;EUR_AF=0.1133;SAS_AF=0.1677;AA=A|||;VT=SNP
13	74369861	rs79329170	C	T	100	PASS	AC=1122;AF=0.224042;AN=5008;NS=2504;DP=16395;EAS_AF=0.4345;AMR_AF=0.2291;AFR_AF=0.0182;EUR_AF=0.2107;SAS_AF=0.2955;AA=C|||;VT=SNP
13	74370067	rs184892700	T	C	100	PASS	AC=33;AF=0.00658946;AN=5008;NS=2504;DP=16925;EAS_AF=0.0278;AMR_AF=0;AFR_AF=0;EUR_AF=0.003;SAS_AF=0.002;AA=t|||;VT=SNP
13	74370110	rs10492700	T	C	100	PASS	AC=627;AF=0.1252;AN=5008;NS=2504;DP=17159;EAS_AF=0.2609;AMR_AF=0.183;AFR_AF=0.0045;EUR_AF=0.0746;SAS_AF=0.1595;AA=T|||;VT=SNP
13	74370260	rs17312529	T	C	100	PASS	AC=1530;AF=0.305511;AN=5008;NS=2504;DP=17501;EAS_AF=0.4355;AMR_AF=0.2579;AFR_AF=0.2829;EUR_AF=0.2147;SAS_AF=0.3292;AA=T|||;VT=SNP
13	74370566	rs1408246	A	G	100	PASS	AC=2365;AF=0.472244;AN=5008;NS=2504;DP=16923;EAS_AF=0.5476;AMR_AF=0.3588;AFR_AF=0.5764;EUR_AF=0.3151;SAS_AF=0.4959;AA=G|||;VT=SNP
13	74370886	rs117252448	C	G	100	PASS	AC=22;AF=0.00439297;AN=5008;NS=2504;DP=19443;EAS_AF=0.0208;AMR_AF=0;AFR_AF=0;EUR_AF=0;SAS_AF=0.001;AA=C|||;VT=SNP
13	74371068	rs2325563	A	C	100	PASS	AC=2039;AF=0.407149;AN=5008;NS=2504;DP=18760;EAS_AF=0.5437;AMR_AF=0.3415;AFR_AF=0.3956;EUR_AF=0.3569;SAS_AF=0.3804;AA=C|||;VT=SNP
13	74371114	rs9530243	T	C	100	PASS	AC=485;AF=0.096845;AN=5008;NS=2504;DP=18689;EAS_AF=0.0893;AMR_AF=0.085;AFR_AF=0.1029;EUR_AF=0.1421;SAS_AF=0.0583;AA=T|||;VT=SNP
13	74371290	rs4409972	C	T	100	PASS	AC=1143;AF=0.228235;AN=5008;NS=2504;DP=18700;EAS_AF=0.4544;AMR_AF=0.2277;AFR_AF=0.0182;EUR_AF=0.2107;SAS_AF=0.2975;AA=C|||;VT=SNP
13	74371537	rs117140165	A	C	100	PASS	AC=184;AF=0.0367412;AN=5008;NS=2504;DP=19051;EAS_AF=0.002;AMR_AF=0.0533;AFR_AF=0.0038;EUR_AF=0.0855;SAS_AF=0.0552;AA=A|||;VT=SNP
13	74372331	rs61330984	T	C	100	PASS	AC=1215;AF=0.242612;AN=5008;NS=2504;DP=17224;EAS_AF=0.4544;AMR_AF=0.2291;AFR_AF=0.0703;EUR_AF=0.2107;SAS_AF=0.2996;AA=T|||;VT=SNP
13	74372499	rs7985238	A	C	100	PASS	AC=848;AF=0.169329;AN=5008;NS=2504;DP=19124;EAS_AF=0.0952;AMR_AF=0.1052;AFR_AF=0.2867;EUR_AF=0.1024;SAS_AF=0.2014;AA=A|||;VT=SNP
13	74372931	rs9530244	G	A	100	PASS	AC=1188;AF=0.23722;AN=5008;NS=2504;DP=20013;EAS_AF=0.1091;AMR_AF=0.2277;AFR_AF=0.2284;EUR_AF=0.4264;SAS_AF=0.1933;AA=G|||;VT=SNP
13	74373059	rs9600171	A	G	100	PASS	AC=2592;AF=0.517572;AN=5008;NS=2504;DP=19912;EAS_AF=0.5645;AMR_AF=0.4813;AFR_AF=0.4077;EUR_AF=0.6402;SAS_AF=0.5174;AA=G|||;VT=SNP
13	74373614	rs141979913	C	G	100	PASS	AC=32;AF=0.00638978;AN=5008;NS=2504;DP=12347;EAS_AF=0.0298;AMR_AF=0;AFR_AF=0;EUR_AF=0;SAS_AF=0.002;AA=C|||;VT=SNP
13	74373785	rs9573292	A	G	100	PASS	AC=2611;AF=0.521366;AN=5008;NS=2504;DP=12593;EAS_AF=0.6369;AMR_AF=0.4265;AFR_AF=0.5106;EUR_AF=0.4563;SAS_AF=0.5511;AA=A|||;VT=SNP
13	74374265	rs2325564	T	C	100	PASS	AC=3345;AF=0.667931;AN=5008;NS=2504;DP=15517;EAS_AF=0.6577;AMR_AF=0.585;AFR_AF=0.6377;EUR_AF=0.7406;SAS_AF=0.7035;AA=C|||;VT=SNP
13	74374554	rs4885121	C	G	100	PASS	AC=3341;AF=0.667133;AN=5008;NS=2504;DP=16755;EAS_AF=0.6577;AMR_AF=0.585;AFR_AF=0.6346;EUR_AF=0.7406;SAS_AF=0.7035;AA=G|||;VT=SNP
13	74374812	rs1535806	T	C	100	PASS	AC=1310;AF=0.261581;AN=5008;NS=2504;DP=15063;EAS_AF=0.4583;AMR_AF=0.2464;AFR_AF=0.1248;EUR_AF=0.2147;SAS_AF=0.3027;AA=T|||;VT=SNP
13	74374821	rs1535807	A	T	100	PASS	AC=1290;AF=0.257588;AN=5008;NS=2504;DP=15139;EAS_AF=0.4583;AMR_AF=0.2421;AFR_AF=0.112;EUR_AF=0.2147;SAS_AF=0.3027;AA=A|||;VT=SNP
13	74375446	rs73531664	G	C	100	PASS	AC=1290;AF=0.257588;AN=5008;NS=2504;DP=19063;EAS_AF=0.4583;AMR_AF=0.2421;AFR_AF=0.112;EUR_AF=0.2147;SAS_AF=0.3027;AA=g|||;VT=SNP
13	74377445	rs879800	C	T	100	PASS	AC=931;AF=0.185903;AN=5008;NS=2504;DP=18076;EAS_AF=0.0913;AMR_AF=0.111;AFR_AF=0.3555;EUR_AF=0.1044;SAS_AF=0.1912;AA=C|||;VT=SNP
13	74377765	rs2325565	C	T	100	PASS	AC=1904;AF=0.380192;AN=5008;NS=2504;DP=19735;EAS_AF=0.4802;AMR_AF=0.3862;AFR_AF=0.1634;EUR_AF=0.499;SAS_AF=0.4438;AA=C|||;VT=SNP
13	74378233	rs147592148	A	C	100	PASS	AC=33;AF=0.00658946;AN=5008;NS=2504;DP=20478;EAS_AF=0.0278;AMR_AF=0;AFR_AF=0;EUR_AF=0.003;SAS_AF=0.002;AA=A|||;VT=SNP
13	74378361	rs9543460	T	C	100	PASS	AC=1902;AF=0.379792;AN=5008;NS=2504;DP=20941;EAS_AF=0.4802;AMR_AF=0.3862;AFR_AF=0.1634;EUR_AF=0.497;SAS_AF=0.4438;AA=T|||;VT=SNP
13	74379018	rs1054974	C	T	100	PASS	AC=1147;AF=0.229034;AN=5008;NS=2504;DP=19247;EAS_AF=0.4603;AMR_AF=0.2262;AFR_AF=0.0182;EUR_AF=0.2137;SAS_AF=0.2935;AA=C|||;VT=SNP
13	74379970	rs60398067	C	T	100	PASS	AC=2919;AF=0.582867;AN=5008;NS=2504;DP=12647;EAS_AF=0.5446;AMR_AF=0.4798;AFR_AF=0.6195;EUR_AF=0.5964;SAS_AF=0.6319;AA=T|||;VT=SNP
13	74380280	rs61607418	A	G	100	PASS	AC=2560;AF=0.511182;AN=5008;NS=2504;DP=12468;EAS_AF=0.5446;AMR_AF=0.4539;AFR_AF=0.3782;EUR_AF=0.5934;SAS_AF=0.6125;AA=G|||;VT=SNP
13	74380360	rs80037989	C	A	100	PASS	AC=1100;AF=0.219649;AN=5008;NS=2504;DP=15654;EAS_AF=0.4296;AMR_AF=0.2046;AFR_AF=0.0174;EUR_AF=0.2127;SAS_AF=0.2945;AA=C|||;VT=SNP
13	74380510	rs9573294	A	T	100	PASS	AC=2084;AF=0.416134;AN=5008;NS=2504;DP=14381;EAS_AF=0.5337;AMR_AF=0.3156;AFR_AF=0.4092;EUR_AF=0.3131;SAS_AF=0.4816;AA=T|||;VT=SNP
13	74381032	rs10467618	T	A	100	PASS	AC=639;AF=0.127596;AN=5008;NS=2504;DP=15284;EAS_AF=0.0109;AMR_AF=0.1455;AFR_AF=0.0719;EUR_AF=0.2823;SAS_AF=0.1513;AA=T|||;VT=SNP
13	74381129	rs10467619	C	T	100	PASS	AC=2944;AF=0.587859;AN=5008;NS=2504;DP=16599;EAS_AF=0.5446;AMR_AF=0.4813;AFR_AF=0.6331;EUR_AF=0.5974;SAS_AF=0.637;AA=T|||;VT=SNP
13	74381207	rs11842301	G	A	100	PASS	AC=1171;AF=0.233826;AN=5008;NS=2504;DP=15932;EAS_AF=0.4425;AMR_AF=0.2089;AFR_AF=0.0688;EUR_AF=0.2137;SAS_AF=0.2802;AA=G|||;VT=SNP
13	74381947	rs28500597	T	C	100	PASS	AC=1178;AF=0.235224;AN=5008;NS=2504;DP=19884;EAS_AF=0.4425;AMR_AF=0.2104;AFR_AF=0.0643;EUR_AF=0.2187;SAS_AF=0.2873;AA=C|||;VT=SNP
13	74382114	rs28606467	A	C	100	PASS	AC=1160;AF=0.231629;AN=5008;NS=2504;DP=18947;EAS_AF=0.4425;AMR_AF=0.2104;AFR_AF=0.0651;EUR_AF=0.2187;SAS_AF=0.2679;AA=A|||;VT=SNP
13	74382123	rs28639603	G	A	100	PASS	AC=1157;AF=0.23103;AN=5008;NS=2504;DP=19072;EAS_AF=0.4425;AMR_AF=0.2104;AFR_AF=0.0635;EUR_AF=0.2187;SAS_AF=0.2669;AA=A|||;VT=SNP
13	74382279	rs28690373	T	C	100	PASS	AC=1187;AF=0.237021;AN=5008;NS=2504;DP=18233;EAS_AF=0.4474;AMR_AF=0.2133;AFR_AF=0.0658;EUR_AF=0.2187;SAS_AF=0.2873;AA=T|||;VT=SNP
13	74382307	rs7992548	G	A	100	PASS	AC=2984;AF=0.595847;AN=5008;NS=2504;DP=18095;EAS_AF=0.5972;AMR_AF=0.4899;AFR_AF=0.6104;EUR_AF=0.6034;SAS_AF=0.6421;AA=A|||;VT=SNP
13	74382447	rs9543461	C	T	100	PASS	AC=1163;AF=0.232228;AN=5008;NS=2504;DP=16363;EAS_AF=0.0962;AMR_AF=0.245;AFR_AF=0.1846;EUR_AF=0.4433;SAS_AF=0.2106;AA=C|||;VT=SNP
13	74382628	rs11842744	C	T	100	PASS	AC=1102;AF=0.220048;AN=5008;NS=2504;DP=15315;EAS_AF=0.4464;AMR_AF=0.2133;AFR_AF=0.0182;EUR_AF=0.2187;SAS_AF=0.2658;AA=C|||;VT=SNP
13	74382745	rs73216743	A	G	100	PASS	AC=872;AF=0.174121;AN=5008;NS=2504;DP=17212;EAS_AF=0.1845;AMR_AF=0.0836;AFR_AF=0.2648;EUR_AF=0.0746;SAS_AF=0.2076;AA=A|||;VT=SNP
13	74382810	rs9573296	C	A	100	PASS	AC=1976;AF=0.394569;AN=5008;NS=2504;DP=18925;EAS_AF=0.6349;AMR_AF=0.2968;AFR_AF=0.2874;EUR_AF=0.2932;SAS_AF=0.4652;AA=A|||;VT=SNP
13	74383206	rs4264279	A	C	100	PASS	AC=2032;AF=0.405751;AN=5008;NS=2504;DP=17395;EAS_AF=0.6319;AMR_AF=0.2983;AFR_AF=0.3298;EUR_AF=0.2932;SAS_AF=0.4673;AA=C|||;VT=SNP
13	74383384	rs9318218	C	T	100	PASS	AC=2971;AF=0.593251;AN=5008;NS=2504;DP=3349;EAS_AF=0.3681;AMR_AF=0.7003;AFR_AF=0.6664;EUR_AF=0.7068;SAS_AF=0.5337;AA=T|||;VT=SNP
13	74383609	rs141422364	C	T	100	PASS	AC=31;AF=0.0061901;AN=5008;NS=2504;DP=10738;EAS_AF=0.0258;AMR_AF=0;AFR_AF=0;EUR_AF=0.003;SAS_AF=0.002;AA=C|||;VT=SNP
13	74383825	rs9573297	G	A	100	PASS	AC=2038;AF=0.406949;AN=5008;NS=2504;DP=13841;EAS_AF=0.6319;AMR_AF=0.2997;AFR_AF=0.3306;EUR_AF=0.2972;SAS_AF=0.4673;AA=G|||;VT=SNP
13	74383888	rs2875667	A	G	100	PASS	AC=2050;AF=0.409345;AN=5008;NS=2504;DP=14633;EAS_AF=0.6329;AMR_AF=0.2983;AFR_AF=0.3306;EUR_AF=0.2972;SAS_AF=0.4796;AA=A|||;VT=SNP
13	74383940	rs2325566	T	G	100	PASS	AC=2035;AF=0.40635;AN=5008;NS=2504;DP=13954;EAS_AF=0.6319;AMR_AF=0.2983;AFR_AF=0.329;EUR_AF=0.2972;SAS_AF=0.4673;AA=T|||;VT=SNP
13	74384024	rs2325567	C	T	100	PASS	AC=2030;AF=0.405351;AN=5008;NS=2504;DP=16343;EAS_AF=0.627;AMR_AF=0.2983;AFR_AF=0.329;EUR_AF=0.2972;SAS_AF=0.4673;AA=C|||;VT=SNP
13	74384028	rs2325568	T	C	100	PASS	AC=2028;AF=0.404952;AN=5008;NS=2504;DP=16244;EAS_AF=0.63;AMR_AF=0.2968;AFR_AF=0.326;EUR_AF=0.2982;SAS_AF=0.4663;AA=T|||;VT=SNP
13	74384158	rs61957288	G	A	100	PASS	AC=689;AF=0.13758;AN=5008;NS=2504;DP=17375;EAS_AF=0.0129;AMR_AF=0.1585;AFR_AF=0.0703;EUR_AF=0.3091;SAS_AF=0.1656;AA=G|||;VT=SNP
13	74384224	rs144504589	A	G	100	PASS	AC=38;AF=0.00758786;AN=5008;NS=2504;DP=15911;EAS_AF=0.0367;AMR_AF=0.0014;AFR_AF=0;EUR_AF=0;SAS_AF=0;AA=A|||;VT=SNP
13	74384469	rs117826807	C	T	100	PASS	AC=36;AF=0.0071885;AN=5008;NS=2504;DP=16638;EAS_AF=0.0347;AMR_AF=0.0014;AFR_AF=0;EUR_AF=0;SAS_AF=0;AA=C|||;VT=SNP
13	74384482	rs73216751	T	C	100	PASS	AC=2049;AF=0.409145;AN=5008;NS=2504;DP=16266;EAS_AF=0.6339;AMR_AF=0.2983;AFR_AF=0.329;EUR_AF=0.2972;SAS_AF=0.4796;AA=T|||;VT=SNP
13	74384538	rs9543462	C	T	100	PASS	AC=3511;AF=0.701078;AN=5008;NS=2504;DP=14895;EAS_AF=0.7292;AMR_AF=0.5663;AFR_AF=0.7065;EUR_AF=0.7455;SAS_AF=0.7147;AA=c|||;VT=SNP
13	74384733	rs9565042	C	A	100	PASS	AC=2044;AF=0.408147;AN=5008;NS=2504;DP=12463;EAS_AF=0.629;AMR_AF=0.2983;AFR_AF=0.329;EUR_AF=0.2972;SAS_AF=0.4796;AA=C|||;VT=SNP
13	74385268	rs4883950	A	G	100	PASS	AC=3419;AF=0.682708;AN=5008;NS=2504;DP=12123;EAS_AF=0.7282;AMR_AF=0.5634;AFR_AF=0.6573;EUR_AF=0.7416;SAS_AF=0.6943;AA=G|||;VT=SNP
13	74385363	rs7988928	A	T	100	PASS	AC=2035;AF=0.40635;AN=5008;NS=2504;DP=15074;EAS_AF=0.629;AMR_AF=0.2997;AFR_AF=0.3283;EUR_AF=0.2982;SAS_AF=0.4693;AA=T|||;VT=SNP
13	74385501	rs9573298	T	G	100	PASS	AC=2032;AF=0.405751;AN=5008;NS=2504;DP=17442;EAS_AF=0.629;AMR_AF=0.2983;AFR_AF=0.329;EUR_AF=0.2972;SAS_AF=0.4673;AA=T|||;VT=SNP
13	74385515	rs117588036	T	C	100	PASS	AC=19;AF=0.00379393;AN=5008;NS=2504;DP=17665;EAS_AF=0.0169;AMR_AF=0;AFR_AF=0.0008;EUR_AF=0;SAS_AF=0.001;AA=T|||;VT=SNP
13	74385569	rs9573299	T	C	100	PASS	AC=2034;AF=0.40615;AN=5008;NS=2504;DP=16993;EAS_AF=0.631;AMR_AF=0.2983;AFR_AF=0.329;EUR_AF=0.2972;SAS_AF=0.4673;AA=T|||;VT=SNP
13	74385587	rs9573300	T	A	100	PASS	AC=2032;AF=0.405751;AN=5008;NS=2504;DP=16679;EAS_AF=0.629;AMR_AF=0.2983;AFR_AF=0.329;EUR_AF=0.2972;SAS_AF=0.4673;AA=A|||;VT=SNP
13	74385683	rs9573301	C	T	100	PASS	AC=2036;AF=0.40655;AN=5008;NS=2504;DP=15454;EAS_AF=0.629;AMR_AF=0.2983;AFR_AF=0.3321;EUR_AF=0.2972;SAS_AF=0.4673;AA=C|||;VT=SNP
13	74385843	rs7983836	G	A	100	PASS	AC=1379;AF=0.275359;AN=5008;NS=2504;DP=15443;EAS_AF=0.0972;AMR_AF=0.2637;AFR_AF=0.3268;EUR_AF=0.4404;SAS_AF=0.228;AA=A|||;VT=SNP
13	74386011	rs7984178	G	A	100	PASS	AC=3391;AF=0.677117;AN=5008;NS=2504;DP=15946;EAS_AF=0.7063;AMR_AF=0.5605;AFR_AF=0.6573;EUR_AF=0.7376;SAS_AF=0.6943;AA=A|||;VT=SNP
13	74386169	rs9543463	T	C	100	PASS	AC=689;AF=0.13758;AN=5008;NS=2504;DP=16057;EAS_AF=0.0129;AMR_AF=0.1585;AFR_AF=0.0703;EUR_AF=0.3091;SAS_AF=0.1656;AA=T|||;VT=SNP
13	74386485	rs4883952	C	T	100	PASS	AC=3341;AF=0.667133;AN=5008;NS=2504;DP=15507;EAS_AF=0.7083;AMR_AF=0.562;AFR_AF=0.6188;EUR_AF=0.7356;SAS_AF=0.6943;AA=c|||;VT=SNP
13	74386498	rs9543464	G	A	100	PASS	AC=1380;AF=0.275559;AN=5008;NS=2504;DP=15422;EAS_AF=0.1002;AMR_AF=0.2637;AFR_AF=0.3268;EUR_AF=0.4384;SAS_AF=0.228;AA=A|||;VT=SNP
13	74386793	rs9318219	G	A	100	PASS	AC=1327;AF=0.264976;AN=5008;NS=2504;DP=15550;EAS_AF=0.1587;AMR_AF=0.2349;AFR_AF=0.2194;EUR_AF=0.3817;SAS_AF=0.3374;AA=G|||;VT=SNP
13	74386809	rs1998571	C	G	100	PASS	AC=1531;AF=0.305711;AN=5008;NS=2504;DP=15303;EAS_AF=0.4891;AMR_AF=0.245;AFR_AF=0.2723;EUR_AF=0.2167;SAS_AF=0.2965;AA=G|||;VT=SNP
13	74386833	rs1998572	A	C	100	PASS	AC=2125;AF=0.424321;AN=5008;NS=2504;DP=15145;EAS_AF=0.5079;AMR_AF=0.389;AFR_AF=0.2723;EUR_AF=0.5278;SAS_AF=0.4622;AA=C|||;VT=SNP
13	74386844	rs1998573	A	C	100	PASS	AC=1515;AF=0.302516;AN=5008;NS=2504;DP=15275;EAS_AF=0.4851;AMR_AF=0.2334;AFR_AF=0.27;EUR_AF=0.2147;SAS_AF=0.2975;AA=C|||;VT=SNP
13	74386989	rs1998574	A	G	100	PASS	AC=2003;AF=0.39996;AN=5008;NS=2504;DP=17423;EAS_AF=0.5784;AMR_AF=0.3199;AFR_AF=0.3707;EUR_AF=0.3509;SAS_AF=0.363;AA=A|||;VT=SNP
13	74387138	rs1426	C	T	100	PASS	AC=3554;AF=0.709665;AN=5008;NS=2504;DP=18085;EAS_AF=0.754;AMR_AF=0.7882;AFR_AF=0.534;EUR_AF=0.7873;SAS_AF=0.7658;AA=C|||;VT=SNP
13	74388061	rs74095758	C	T	100	PASS	AC=473;AF=0.0944489;AN=5008;NS=2504;DP=18873;EAS_AF=0.0714;AMR_AF=0.0821;AFR_AF=0.1543;EUR_AF=0.0487;SAS_AF=0.093;AA=T|||;VT=SNP
13	74388087	rs1324061	T	C	100	PASS	AC=2408;AF=0.480831;AN=5008;NS=2504;DP=19410;EAS_AF=0.6577;AMR_AF=0.4308;AFR_AF=0.3752;EUR_AF=0.4543;SAS_AF=0.5041;AA=t|||;VT=SNP
13	74388327	rs73531685	A	G	100	PASS	AC=583;AF=0.116414;AN=5008;NS=2504;DP=18522;EAS_AF=0.0694;AMR_AF=0.098;AFR_AF=0.2103;EUR_AF=0.0686;SAS_AF=0.1002;AA=G|||;VT=SNP
13	74388349	rs74329569	T	C	100	PASS	AC=307;AF=0.0613019;AN=5008;NS=2504;DP=19063;EAS_AF=0.0823;AMR_AF=0.0562;AFR_AF=0.0015;EUR_AF=0.0417;SAS_AF=0.1442;AA=T|||;VT=SNP
13	74388765	rs139354707	T	C	100	PASS	AC=44;AF=0.00878594;AN=5008;NS=2504;DP=17950;EAS_AF=0.0238;AMR_AF=0;AFR_AF=0.0008;EUR_AF=0.008;SAS_AF=0.0112;AA=T|||;VT=SNP
13	74389071	rs9573304	C	G	100	PASS	AC=1715;AF=0.342452;AN=5008;NS=2504;DP=19253;EAS_AF=0.5317;AMR_AF=0.3127;AFR_AF=0.2549;EUR_AF=0.2714;SAS_AF=0.3599;AA=G|||;VT=SNP
13	74389332	rs58158316	G	C	100	PASS	AC=414;AF=0.0826677;AN=5008;NS=2504;DP=18801;EAS_AF=0.0665;AMR_AF=0.0735;AFR_AF=0.1218;EUR_AF=0.0467;SAS_AF=0.09;AA=G|||;VT=SNP
13	74389404	rs60132913	C	G	100	PASS	AC=415;AF=0.0828674;AN=5008;NS=2504;DP=18869;EAS_AF=0.0665;AMR_AF=0.0735;AFR_AF=0.1225;EUR_AF=0.0457;SAS_AF=0.091;AA=G|||;VT=SNP
13	74389426	rs35227145	G	A	100	PASS	AC=1113;AF=0.222244;AN=5008;NS=2504;DP=20104;EAS_AF=0.4643;AMR_AF=0.219;AFR_AF=0.0265;EUR_AF=0.2048;SAS_AF=0.2577;AA=G|||;VT=SNP
13	74389914	rs74095761	C	T	100	PASS	AC=377;AF=0.0752796;AN=5008;NS=2504;DP=18766;EAS_AF=0.0387;AMR_AF=0.0692;AFR_AF=0.1172;EUR_AF=0.0457;SAS_AF=0.091;AA=C|||;VT=SNP
13	74391232	rs142385598	C	A	100	PASS	AC=1112;AF=0.222045;AN=5008;NS=2504;DP=18102;EAS_AF=0.4633;AMR_AF=0.219;AFR_AF=0.0265;EUR_AF=0.2048;SAS_AF=0.2577;AA=C|||;VT=SNP
13	74391304	rs73531694	C	A	100	PASS	AC=1182;AF=0.236022;AN=5008;NS=2504;DP=16008;EAS_AF=0.4623;AMR_AF=0.2219;AFR_AF=0.0772;EUR_AF=0.2058;SAS_AF=0.2587;AA=A|||;VT=SNP
13	74391361	rs113288408	G	A	100	PASS	AC=1184;AF=0.236422;AN=5008;NS=2504;DP=16552;EAS_AF=0.4623;AMR_AF=0.2233;AFR_AF=0.0772;EUR_AF=0.2058;SAS_AF=0.2597;AA=G|||;VT=SNP
13	74391812	rs76565790	G	A	100	PASS	AC=114;AF=0.0227636;AN=5008;NS=2504;DP=19638;EAS_AF=0.1111;AMR_AF=0;AFR_AF=0;EUR_AF=0;SAS_AF=0.002;AA=G|||;VT=SNP
13	74392930	rs7983115	A	G	100	PASS	AC=3036;AF=0.60623;AN=5008;NS=2504;DP=18069;EAS_AF=0.6607;AMR_AF=0.562;AFR_AF=0.4297;EUR_AF=0.7376;SAS_AF=0.6851;AA=G|||;VT=SNP
13	74393091	rs7983786	G	C	100	PASS	AC=1549;AF=0.309305;AN=5008;NS=2504;DP=18452;EAS_AF=0.4881;AMR_AF=0.2565;AFR_AF=0.2632;EUR_AF=0.2406;SAS_AF=0.2955;AA=C|||;VT=SNP
13	74393233	rs58137909	G	A	100	PASS	AC=275;AF=0.0549121;AN=5008;NS=2504;DP=19727;EAS_AF=0.0248;AMR_AF=0.0259;AFR_AF=0.1384;EUR_AF=0.0278;SAS_AF=0.0215;AA=A|||;VT=SNP
13	74393762	rs74095766	T	G	100	PASS	AC=156;AF=0.0311502;AN=5008;NS=2504;DP=18475;EAS_AF=0.0228;AMR_AF=0.0086;AFR_AF=0.0809;EUR_AF=0.008;SAS_AF=0.0123;AA=T|||;VT=SNP
13	74393808	rs73533806	C	T	100	PASS	AC=1558;AF=0.311102;AN=5008;NS=2504;DP=18231;EAS_AF=0.4881;AMR_AF=0.2579;AFR_AF=0.2678;EUR_AF=0.2416;SAS_AF=0.2965;AA=T|||;VT=SNP
13	74393818	rs73533810	T	G	100	PASS	AC=1276;AF=0.254792;AN=5008;NS=2504;DP=18477;EAS_AF=0.4643;AMR_AF=0.2291;AFR_AF=0.1248;EUR_AF=0.2137;SAS_AF=0.2751;AA=T|||;VT=SNP
13	74394060	rs74095768	T	C	100	PASS	AC=156;AF=0.0311502;AN=5008;NS=2504;DP=19430;EAS_AF=0.0228;AMR_AF=0.0086;AFR_AF=0.0809;EUR_AF=0.008;SAS_AF=0.0123;AA=T|||;VT=SNP
13	74394414	rs9530247	A	G	100	PASS	AC=3032;AF=0.605431;AN=5008;NS=2504;DP=20071;EAS_AF=0.6597;AMR_AF=0.562;AFR_AF=0.4297;EUR_AF=0.7356;SAS_AF=0.684;AA=G|||;VT=SNP
13	74394947	rs9530248	T	C	100	PASS	AC=3016;AF=0.602236;AN=5008;NS=2504;DP=19727;EAS_AF=0.6528;AMR_AF=0.5591;AFR_AF=0.4244;EUR_AF=0.7346;SAS_AF=0.6851;AA=C|||;VT=SNP
13	74395340	rs74095769	T	C	100	PASS	AC=158;AF=0.0315495;AN=5008;NS=2504;DP=19628;EAS_AF=0.0228;AMR_AF=0.0086;AFR_AF=0.0817;EUR_AF=0.008;SAS_AF=0.0133;AA=T|||;VT=SNP
13	74395492	rs9573305	T	C	100	PASS	AC=424;AF=0.0846645;AN=5008;NS=2504;DP=19447;EAS_AF=0.1577;AMR_AF=0.0389;AFR_AF=0.0015;EUR_AF=0.0606;SAS_AF=0.1789;AA=T|||;VT=SNP
13	74395823	rs7328414	T	C	100	PASS	AC=1560;AF=0.311502;AN=5008;NS=2504;DP=17946;EAS_AF=0.4881;AMR_AF=0.2565;AFR_AF=0.2731;EUR_AF=0.2435;SAS_AF=0.2904;AA=C|||;VT=SNP
13	74396007	rs73533818	C	A	100	PASS	AC=1436;AF=0.286741;AN=5008;NS=2504;DP=19768;EAS_AF=0.4871;AMR_AF=0.2363;AFR_AF=0.2088;EUR_AF=0.2217;SAS_AF=0.2883;AA=A|||;VT=SNP
13	74396114	rs75777052	C	T	100	PASS	AC=114;AF=0.0227636;AN=5008;NS=2504;DP=19177;EAS_AF=0.0228;AMR_AF=0.0043;AFR_AF=0.0514;EUR_AF=0.008;SAS_AF=0.0123;AA=T|||;VT=SNP
13	74396531	rs73533821	T	G	100	PASS	AC=1295;AF=0.258586;AN=5008;NS=2504;DP=14724;EAS_AF=0.4643;AMR_AF=0.2305;AFR_AF=0.1384;EUR_AF=0.2137;SAS_AF=0.2751;AA=T|||;VT=SNP
13	74396532	rs76298357	G	T	100	PASS	AC=127;AF=0.0253594;AN=5008;NS=2504;DP=14605;EAS_AF=0.0228;AMR_AF=0.0043;AFR_AF=0.0613;EUR_AF=0.008;SAS_AF=0.0123;AA=G|||;VT=SNP
13	74396683	rs55817841	T	A	100	PASS	AC=1293;AF=0.258187;AN=5008;NS=2504;DP=12733;EAS_AF=0.4643;AMR_AF=0.2277;AFR_AF=0.1384;EUR_AF=0.2137;SAS_AF=0.2751;AA=A|||;VT=SNP
13	74396751	rs17061524	G	A	100	PASS	AC=1414;AF=0.282348;AN=5008;NS=2504;DP=14069;EAS_AF=0.4871;AMR_AF=0.232;AFR_AF=0.1997;EUR_AF=0.2217;SAS_AF=0.2812;AA=A|||;VT=SNP
13	74396827	rs9565044	T	C	100	PASS	AC=1298;AF=0.259185;AN=5008;NS=2504;DP=15380;EAS_AF=0.4643;AMR_AF=0.2277;AFR_AF=0.1422;EUR_AF=0.2137;SAS_AF=0.2751;AA=C|||;VT=SNP
13	74396997	rs9565045	C	T	100	PASS	AC=1267;AF=0.252995;AN=5008;NS=2504;DP=14556;EAS_AF=0.4444;AMR_AF=0.2277;AFR_AF=0.1384;EUR_AF=0.2137;SAS_AF=0.2689;AA=T|||;VT=SNP
13	74397741	rs9888532	G	T	100	PASS	AC=1330;AF=0.265575;AN=5008;NS=2504;DP=18894;EAS_AF=0.4643;AMR_AF=0.2435;AFR_AF=0.1407;EUR_AF=0.2376;SAS_AF=0.274;AA=G|||;VT=SNP
13	74398969	rs113386601	C	T	100	PASS	AC=1141;AF=0.227835;AN=5008;NS=2504;DP=15583;EAS_AF=0.4643;AMR_AF=0.2305;AFR_AF=0.0265;EUR_AF=0.2306;SAS_AF=0.2515;AA=C|||;VT=SNP
13	74399564	rs61572890	T	C	100	PASS	AC=150;AF=0.0299521;AN=5008;NS=2504;DP=18598;EAS_AF=0.0238;AMR_AF=0.0072;AFR_AF=0.0734;EUR_AF=0.008;SAS_AF=0.0164;AA=T|||;VT=SNP
13	74399896	rs139736771	C	T	100	PASS	AC=48;AF=0.00958466;AN=5008;NS=2504;DP=17585;EAS_AF=0.0228;AMR_AF=0;AFR_AF=0.0008;EUR_AF=0.008;SAS_AF=0.0164;AA=C|||;VT=SNP
13	74400248	rs9565046	T	C	100	PASS	AC=1442;AF=0.287939;AN=5008;NS=2504;DP=14623;EAS_AF=0.4911;AMR_AF=0.2464;AFR_AF=0.1853;EUR_AF=0.2455;SAS_AF=0.2904;AA=T|||;VT=SNP
13	74400255	rs9565047	G	A	100	PASS	AC=1450;AF=0.289537;AN=5008;NS=2504;DP=14937;EAS_AF=0.4911;AMR_AF=0.2464;AFR_AF=0.1914;EUR_AF=0.2455;SAS_AF=0.2904;AA=G|||;VT=SNP
13	74400927	rs141144120	A	G	100	PASS	AC=32;AF=0.00638978;AN=5008;NS=2504;DP=17688;EAS_AF=0.0298;AMR_AF=0;AFR_AF=0;EUR_AF=0;SAS_AF=0.002;AA=A|||;VT=SNP
13	74400981	rs56397927	T	C	100	PASS	AC=1481;AF=0.295727;AN=5008;NS=2504;DP=16956;EAS_AF=0.4921;AMR_AF=0.2536;AFR_AF=0.2042;EUR_AF=0.2515;SAS_AF=0.2924;AA=C|||;VT=SNP
13	74401017	rs9543467	T	C	100	PASS	AC=3041;AF=0.607228;AN=5008;NS=2504;DP=17155;EAS_AF=0.6657;AMR_AF=0.562;AFR_AF=0.4244;EUR_AF=0.7445;SAS_AF=0.6851;AA=C|||;VT=SNP
13	74401255	rs11843233	A	G	100	PASS	AC=1452;AF=0.289936;AN=5008;NS=2504;DP=18431;EAS_AF=0.4901;AMR_AF=0.2464;AFR_AF=0.1921;EUR_AF=0.2455;SAS_AF=0.2924;AA=A|||;VT=SNP
13	74401308	rs11841890	T	A	100	PASS	AC=1468;AF=0.293131;AN=5008;NS=2504;DP=18722;EAS_AF=0.4901;AMR_AF=0.2493;AFR_AF=0.2027;EUR_AF=0.2455;SAS_AF=0.2924;AA=T|||;VT=SNP
13	74401826	rs7984399	G	A	100	PASS	AC=1445;AF=0.288538;AN=5008;NS=2504;DP=13616;EAS_AF=0.4831;AMR_AF=0.245;AFR_AF=0.202;EUR_AF=0.2396;SAS_AF=0.2863;AA=A|||;VT=SNP
13	74401845	rs7983952	A	G	100	PASS	AC=1449;AF=0.289337;AN=5008;NS=2504;DP=13271;EAS_AF=0.4831;AMR_AF=0.245;AFR_AF=0.202;EUR_AF=0.2406;SAS_AF=0.2894;AA=G|||;VT=SNP
13	74401865	rs7983962	A	T	100	PASS	AC=1449;AF=0.289337;AN=5008;NS=2504;DP=13385;EAS_AF=0.4831;AMR_AF=0.245;AFR_AF=0.2027;EUR_AF=0.2406;SAS_AF=0.2883;AA=A|||;VT=SNP
13	74401896	rs7984129	C	T	100	PASS	AC=1453;AF=0.290136;AN=5008;NS=2504;DP=13173;EAS_AF=0.4851;AMR_AF=0.2464;AFR_AF=0.1982;EUR_AF=0.2445;SAS_AF=0.2914;AA=C|||;VT=SNP
13	74402009	rs7984301	A	G	100	PASS	AC=1430;AF=0.285543;AN=5008;NS=2504;DP=16445;EAS_AF=0.4851;AMR_AF=0.2464;AFR_AF=0.1808;EUR_AF=0.2445;SAS_AF=0.2914;AA=A|||;VT=SNP
13	74402073	rs7984488	C	T	100	PASS	AC=1455;AF=0.290535;AN=5008;NS=2504;DP=17738;EAS_AF=0.4851;AMR_AF=0.2478;AFR_AF=0.1989;EUR_AF=0.2445;SAS_AF=0.2914;AA=T|||;VT=SNP
13	74402669	rs9318220	A	G	100	PASS	AC=1359;AF=0.271366;AN=5008;NS=2504;DP=18859;EAS_AF=0.1746;AMR_AF=0.2795;AFR_AF=0.1172;EUR_AF=0.4722;SAS_AF=0.3671;AA=A|||;VT=SNP
13	74402678	rs80268166	C	G	100	PASS	AC=142;AF=0.0283546;AN=5008;NS=2504;DP=18483;EAS_AF=0.0188;AMR_AF=0.0072;AFR_AF=0.0703;EUR_AF=0.008;SAS_AF=0.0174;AA=C|||;VT=SNP
13	74402726	rs9573306	A	G	100	PASS	AC=1296;AF=0.258786;AN=5008;NS=2504;DP=18512;EAS_AF=0.4643;AMR_AF=0.2378;AFR_AF=0.1104;EUR_AF=0.2376;SAS_AF=0.2843;AA=A|||;VT=SNP
13	74402944	rs9318221	T	G	100	PASS	AC=1486;AF=0.296725;AN=5008;NS=2504;DP=22383;EAS_AF=0.4851;AMR_AF=0.2507;AFR_AF=0.2133;EUR_AF=0.2445;SAS_AF=0.3016;AA=T|||;VT=SNP
13	74403417	rs56994264	G	T	100	PASS	AC=171;AF=0.0341454;AN=5008;NS=2504;DP=15802;EAS_AF=0.0238;AMR_AF=0.0101;AFR_AF=0.0893;EUR_AF=0.008;SAS_AF=0.0143;AA=G|||;VT=SNP
13	74403420	rs74536405	A	G	100	PASS	AC=1285;AF=0.256589;AN=5008;NS=2504;DP=15803;EAS_AF=0.4633;AMR_AF=0.2378;AFR_AF=0.1082;EUR_AF=0.2356;SAS_AF=0.2791;AA=A|||;VT=SNP
13	74403655	rs57332574	T	C	100	PASS	AC=146;AF=0.0291534;AN=5008;NS=2504;DP=15551;EAS_AF=0.0248;AMR_AF=0.0072;AFR_AF=0.0703;EUR_AF=0.008;SAS_AF=0.0153;AA=T|||;VT=SNP
13	74404396	rs9318222	G	T	100	PASS	AC=1228;AF=0.245208;AN=5008;NS=2504;DP=18434;EAS_AF=0.4583;AMR_AF=0.2378;AFR_AF=0.1074;EUR_AF=0.2366;SAS_AF=0.226;AA=G|||;VT=SNP
13	74405693	rs9600174	C	T	100	PASS	AC=1327;AF=0.264976;AN=5008;NS=2504;DP=14566;EAS_AF=0.1419;AMR_AF=0.2709;AFR_AF=0.1233;EUR_AF=0.4682;SAS_AF=0.3701;AA=C|||;VT=SNP
13	74405728	rs57117983	G	A	100	PASS	AC=163;AF=0.0325479;AN=5008;NS=2504;DP=14564;EAS_AF=0.0238;AMR_AF=0.0072;AFR_AF=0.084;EUR_AF=0.008;SAS_AF=0.0153;AA=G|||;VT=SNP
13	74405844	rs74095788	C	A	100	PASS	AC=182;AF=0.0363419;AN=5008;NS=2504;DP=14635;EAS_AF=0.0238;AMR_AF=0.0115;AFR_AF=0.0961;EUR_AF=0.008;SAS_AF=0.0153;AA=C|||;VT=SNP
13	74406294	rs2209726	T	C	100	PASS	AC=1570;AF=0.313498;AN=5008;NS=2504;DP=18895;EAS_AF=0.4851;AMR_AF=0.2651;AFR_AF=0.2557;EUR_AF=0.2674;SAS_AF=0.2965;AA=C|||;VT=SNP
13	74406460	rs2225100	T	G	100	PASS	AC=1149;AF=0.229433;AN=5008;NS=2504;DP=19022;EAS_AF=0.4603;AMR_AF=0.2305;AFR_AF=0.0325;EUR_AF=0.2306;SAS_AF=0.2556;AA=T|||;VT=SNP
13	74406578	rs80149999	C	T	100	PASS	AC=48;AF=0.00958466;AN=5008;NS=2504;DP=18592;EAS_AF=0.0238;AMR_AF=0;AFR_AF=0.0008;EUR_AF=0.008;SAS_AF=0.0153;AA=C|||;VT=SNP
13	74406701	rs74095791	C	T	100	PASS	AC=183;AF=0.0365415;AN=5008;NS=2504;DP=18771;EAS_AF=0.0238;AMR_AF=0.0115;AFR_AF=0.0968;EUR_AF=0.008;SAS_AF=0.0153;AA=T|||;VT=SNP
13	74406758	rs9565048	G	A	100	PASS	AC=1409;AF=0.28135;AN=5008;NS=2504;DP=18179;EAS_AF=0.4841;AMR_AF=0.2435;AFR_AF=0.1899;EUR_AF=0.2396;SAS_AF=0.2658;AA=A|||;VT=SNP
13	74407078	rs11842794	C	T	100	PASS	AC=1543;AF=0.308107;AN=5008;NS=2504;DP=17878;EAS_AF=0.4851;AMR_AF=0.2651;AFR_AF=0.2557;EUR_AF=0.2594;SAS_AF=0.2771;AA=T|||;VT=SNP
13	74407148	rs9573308	T	C	100	PASS	AC=2940;AF=0.587061;AN=5008;NS=2504;DP=16600;EAS_AF=0.6558;AMR_AF=0.5288;AFR_AF=0.4236;EUR_AF=0.7058;SAS_AF=0.6564;AA=C|||;VT=SNP
13	74407357	rs117918867	G	A	100	PASS	AC=48;AF=0.00958466;AN=5008;NS=2504;DP=17690;EAS_AF=0.0238;AMR_AF=0;AFR_AF=0.0008;EUR_AF=0.008;SAS_AF=0.0153;AA=G|||;VT=SNP
13	74407388	rs75675596	T	A	100	PASS	AC=48;AF=0.00958466;AN=5008;NS=2504;DP=17701;EAS_AF=0.0238;AMR_AF=0;AFR_AF=0.0008;EUR_AF=0.008;SAS_AF=0.0153;AA=T|||;VT=SNP
13	74407798	rs9565049	G	A	100	PASS	AC=1440;AF=0.28754;AN=5008;NS=2504;DP=21845;EAS_AF=0.4851;AMR_AF=0.2594;AFR_AF=0.1793;EUR_AF=0.2594;SAS_AF=0.2791;AA=A|||;VT=SNP
13	74408005	rs73535811	C	T	100	PASS	AC=1653;AF=0.330072;AN=5008;NS=2504;DP=18961;EAS_AF=0.5258;AMR_AF=0.2781;AFR_AF=0.3283;EUR_AF=0.2594;SAS_AF=0.2403;AA=T|||;VT=SNP
13	74408067	rs76334017	C	A	100	PASS	AC=1216;AF=0.242812;AN=5008;NS=2504;DP=19942;EAS_AF=0.495;AMR_AF=0.2334;AFR_AF=0.0598;EUR_AF=0.2306;SAS_AF=0.2495;AA=C|||;VT=SNP
13	74408109	rs80247603	C	A	100	PASS	AC=1197;AF=0.239018;AN=5008;NS=2504;DP=20467;EAS_AF=0.506;AMR_AF=0.2305;AFR_AF=0.0356;EUR_AF=0.2346;SAS_AF=0.2495;AA=C|||;VT=SNP
13	74408748	rs2148750	G	A	100	PASS	AC=2997;AF=0.598442;AN=5008;NS=2504;DP=18685;EAS_AF=0.6845;AMR_AF=0.5303;AFR_AF=0.4508;EUR_AF=0.7038;SAS_AF=0.6493;AA=A|||;VT=SNP
13	74409512	rs17061545	C	T	100	PASS	AC=94;AF=0.01877;AN=5008;NS=2504;DP=18784;EAS_AF=0.0754;AMR_AF=0.0259;AFR_AF=0;EUR_AF=0;SAS_AF=0;AA=C|||;VT=SNP
13	74409544	rs35374366	A	G	100	PASS	AC=1203;AF=0.240216;AN=5008;NS=2504;DP=18523;EAS_AF=0.502;AMR_AF=0.2291;AFR_AF=0.028;EUR_AF=0.2346;SAS_AF=0.271;AA=A|||;VT=SNP
13	74409654	rs57915722	A	C	100	PASS	AC=1221;AF=0.24381;AN=5008;NS=2504;DP=17495;EAS_AF=0.502;AMR_AF=0.2305;AFR_AF=0.0408;EUR_AF=0.2346;SAS_AF=0.271;AA=A|||;VT=SNP
13	74409817	rs79949182	G	A	100	PASS	AC=48;AF=0.00958466;AN=5008;NS=2504;DP=17296;EAS_AF=0.0238;AMR_AF=0;AFR_AF=0.0008;EUR_AF=0.008;SAS_AF=0.0153;AA=G|||;VT=SNP
13	74409832	rs9543468	T	C	100	PASS	AC=3003;AF=0.599641;AN=5008;NS=2504;DP=17555;EAS_AF=0.6657;AMR_AF=0.5274;AFR_AF=0.4576;EUR_AF=0.7038;SAS_AF=0.6677;AA=C|||;VT=SNP
13	74410013	rs9543469	C	A	100	PASS	AC=1247;AF=0.249002;AN=5008;NS=2504;DP=16404;EAS_AF=0.1349;AMR_AF=0.2478;AFR_AF=0.1248;EUR_AF=0.4334;SAS_AF=0.3456;AA=C|||;VT=SNP
13	74410553	rs9573309	C	A	100	PASS	AC=1684;AF=0.336262;AN=5008;NS=2504;DP=16876;EAS_AF=0.5258;AMR_AF=0.2795;AFR_AF=0.3275;EUR_AF=0.2704;SAS_AF=0.2607;AA=A|||;VT=SNP
13	74410838	rs9573310	A	G	100	PASS	AC=1199;AF=0.239417;AN=5008;NS=2504;DP=15311;EAS_AF=0.503;AMR_AF=0.2305;AFR_AF=0.034;EUR_AF=0.2336;SAS_AF=0.2577;AA=A|||;VT=SNP
13	74411415	rs9573311	C	T	100	PASS	AC=1564;AF=0.3123;AN=5008;NS=2504;DP=17943;EAS_AF=0.5258;AMR_AF=0.2608;AFR_AF=0.2443;EUR_AF=0.2475;SAS_AF=0.2873;AA=T|||;VT=SNP
13	74411807	rs11839511	A	C	100	PASS	AC=1212;AF=0.242013;AN=5008;NS=2504;DP=19461;EAS_AF=0.503;AMR_AF=0.2305;AFR_AF=0.034;EUR_AF=0.2336;SAS_AF=0.271;AA=C|||;VT=SNP
13	74412196	rs9573312	C	A	100	PASS	AC=1440;AF=0.28754;AN=5008;NS=2504;DP=20539;EAS_AF=0.502;AMR_AF=0.2536;AFR_AF=0.202;EUR_AF=0.2356;SAS_AF=0.2597;AA=A|||;VT=SNP
13	74412251	rs77525872	T	C	100	PASS	AC=79;AF=0.0157748;AN=5008;NS=2504;DP=21108;EAS_AF=0.0397;AMR_AF=0.0548;AFR_AF=0.0008;EUR_AF=0;SAS_AF=0;AA=T|||;VT=SNP
13	74412262	rs9530249	T	G	100	PASS	AC=1295;AF=0.258586;AN=5008;NS=2504;DP=21554;EAS_AF=0.1647;AMR_AF=0.2536;AFR_AF=0.1089;EUR_AF=0.4423;SAS_AF=0.3722;AA=T|||;VT=SNP
13	74413100	rs77105154	T	C	100	PASS	AC=34;AF=0.00678914;AN=5008;NS=2504;DP=16304;EAS_AF=0.0317;AMR_AF=0;AFR_AF=0;EUR_AF=0;SAS_AF=0.002;AA=T|||;VT=SNP
13	74413200	rs9565050	C	A	100	PASS	AC=1195;AF=0.238618;AN=5008;NS=2504;DP=16282;EAS_AF=0.502;AMR_AF=0.2291;AFR_AF=0.034;EUR_AF=0.2336;SAS_AF=0.2556;AA=C|||;VT=SNP
13	74413257	rs2325582	T	C	100	PASS	AC=1207;AF=0.241014;AN=5008;NS=2504;DP=13613;EAS_AF=0.502;AMR_AF=0.2305;AFR_AF=0.0408;EUR_AF=0.2346;SAS_AF=0.2566;AA=T|||;VT=SNP
13	74414314	rs78258417	T	C	100	PASS	AC=39;AF=0.00778754;AN=5008;NS=2504;DP=21885;EAS_AF=0.0377;AMR_AF=0.0014;AFR_AF=0;EUR_AF=0;SAS_AF=0;AA=T|||;VT=SNP
13	74414608	rs145954263	T	A	100	PASS	AC=48;AF=0.00958466;AN=5008;NS=2504;DP=20143;EAS_AF=0.0238;AMR_AF=0;AFR_AF=0.0008;EUR_AF=0.008;SAS_AF=0.0153;AA=T|||;VT=SNP
13	74414844	rs9573314	G	A	100	PASS	AC=1301;AF=0.259784;AN=5008;NS=2504;DP=20991;EAS_AF=0.5218;AMR_AF=0.2349;AFR_AF=0.0643;EUR_AF=0.2475;SAS_AF=0.2843;AA=A|||;VT=SNP
13	74415050	rs9565051	T	G	100	PASS	AC=1173;AF=0.234225;AN=5008;NS=2504;DP=19790;EAS_AF=0.499;AMR_AF=0.2334;AFR_AF=0.0431;EUR_AF=0.2346;SAS_AF=0.2198;AA=T|||;VT=SNP
13	74415433	rs17061552	T	C	100	PASS	AC=1199;AF=0.239417;AN=5008;NS=2504;DP=19222;EAS_AF=0.501;AMR_AF=0.2305;AFR_AF=0.0356;EUR_AF=0.2346;SAS_AF=0.2566;AA=T|||;VT=SNP
13	74415495	rs28701990	G	A	100	PASS	AC=1493;AF=0.298123;AN=5008;NS=2504;DP=19863;EAS_AF=0.499;AMR_AF=0.2579;AFR_AF=0.2292;EUR_AF=0.2406;SAS_AF=0.272;AA=A|||;VT=SNP
13	74415620	rs151276347	G	T	100	PASS	AC=48;AF=0.00958466;AN=5008;NS=2504;DP=18494;EAS_AF=0.0238;AMR_AF=0;AFR_AF=0.0008;EUR_AF=0.008;SAS_AF=0.0153;AA=G|||;VT=SNP
13	74415745	rs73535830	A	T	100	PASS	AC=208;AF=0.0415335;AN=5008;NS=2504;DP=18530;EAS_AF=0.0238;AMR_AF=0.0173;AFR_AF=0.0968;EUR_AF=0.0139;SAS_AF=0.0307;AA=A|||;VT=SNP
13	74415973	rs4288882	G	T	100	PASS	AC=1423;AF=0.284145;AN=5008;NS=2504;DP=19752;EAS_AF=0.1587;AMR_AF=0.2637;AFR_AF=0.2186;EUR_AF=0.4384;SAS_AF=0.3579;AA=T|||;VT=SNP
13	74416005	rs4516090	A	G	100	PASS	AC=1661;AF=0.331669;AN=5008;NS=2504;DP=19400;EAS_AF=0.1597;AMR_AF=0.2954;AFR_AF=0.3306;EUR_AF=0.4781;SAS_AF=0.3855;AA=A|||;VT=SNP
13	74416129	rs17061555	G	A	100	PASS	AC=1184;AF=0.236422;AN=5008;NS=2504;DP=464;EAS_AF=0.496;AMR_AF=0.2305;AFR_AF=0.0287;EUR_AF=0.2346;SAS_AF=0.2556;AA=G|||;VT=SNP
13	74416163	rs4142837	C	T	100	PASS	AC=1403;AF=0.280152;AN=5008;NS=2504;DP=8521;EAS_AF=0.5208;AMR_AF=0.2464;AFR_AF=0.1483;EUR_AF=0.2425;SAS_AF=0.273;AA=C|||;VT=SNP
13	74416263	rs4142838	G	T	100	PASS	AC=3001;AF=0.599241;AN=5008;NS=2504;DP=18771;EAS_AF=0.6796;AMR_AF=0.5418;AFR_AF=0.4607;EUR_AF=0.7197;SAS_AF=0.6207;AA=T|||;VT=SNP
13	74416881	rs2182667	A	G	100	PASS	AC=1293;AF=0.258187;AN=5008;NS=2504;DP=18387;EAS_AF=0.1587;AMR_AF=0.2493;AFR_AF=0.1248;EUR_AF=0.4423;SAS_AF=0.3579;AA=A|||;VT=SNP
13	74417432	rs9530250	G	T	100	PASS	AC=2962;AF=0.591454;AN=5008;NS=2504;DP=15517;EAS_AF=0.6528;AMR_AF=0.5288;AFR_AF=0.4682;EUR_AF=0.7167;SAS_AF=0.6104;AA=T|||;VT=SNP
13	74417929	rs80343351	C	T	100	PASS	AC=1231;AF=0.245807;AN=5008;NS=2504;DP=14154;EAS_AF=0.5188;AMR_AF=0.2233;AFR_AF=0.0643;EUR_AF=0.2336;SAS_AF=0.2382;AA=T|||;VT=SNP
13	74418307	rs74095855	C	T	100	PASS	AC=1228;AF=0.245208;AN=5008;NS=2504;DP=13762;EAS_AF=0.5198;AMR_AF=0.2219;AFR_AF=0.062;EUR_AF=0.2336;SAS_AF=0.2382;AA=c|||;VT=SNP
13	74418722	rs4142836	G	A	100	PASS	AC=1181;AF=0.235823;AN=5008;NS=2504;DP=18693;EAS_AF=0.5208;AMR_AF=0.2219;AFR_AF=0.0393;EUR_AF=0.2286;SAS_AF=0.2249;AA=G|||;VT=SNP
13	74419012	rs4142835	G	A	100	PASS	AC=1586;AF=0.316693;AN=5008;NS=2504;DP=17757;EAS_AF=0.5208;AMR_AF=0.268;AFR_AF=0.2557;EUR_AF=0.2813;SAS_AF=0.2597;AA=A|||;VT=SNP
13	74419059	rs77287928	T	C	100	PASS	AC=50;AF=0.00998403;AN=5008;NS=2504;DP=17578;EAS_AF=0.0258;AMR_AF=0;AFR_AF=0.0008;EUR_AF=0.008;SAS_AF=0.0153;AA=T|||;VT=SNP
13	74419147	rs147686223	C	T	100	PASS	AC=48;AF=0.00958466;AN=5008;NS=2504;DP=16933;EAS_AF=0.0238;AMR_AF=0;AFR_AF=0.0008;EUR_AF=0.008;SAS_AF=0.0153;AA=C|||;VT=SNP
13	74419356	rs74929593	C	T	100	PASS	AC=219;AF=0.04373;AN=5008;NS=2504;DP=17784;EAS_AF=0.0238;AMR_AF=0.0101;AFR_AF=0.1112;EUR_AF=0.0129;SAS_AF=0.0286;AA=T|||;VT=SNP
13	74419618	rs79622933	C	T	100	PASS	AC=48;AF=0.00958466;AN=5008;NS=2504;DP=18959;EAS_AF=0.0238;AMR_AF=0;AFR_AF=0.0008;EUR_AF=0.008;SAS_AF=0.0153;AA=C|||;VT=SNP
13	74420118	rs77377545	G	C	100	PASS	AC=48;AF=0.00958466;AN=5008;NS=2504;DP=21885;EAS_AF=0.0238;AMR_AF=0;AFR_AF=0.0008;EUR_AF=0.008;SAS_AF=0.0153;AA=G|||;VT=SNP;EX_TARGET
13	74420604	rs149246951	C	T	100	PASS	AC=46;AF=0.0091853;AN=5008;NS=2504;DP=21083;EAS_AF=0.0437;AMR_AF=0;AFR_AF=0;EUR_AF=0;SAS_AF=0.002;AA=C|||;VT=SNP
13	74420916	rs9530251	G	A	100	PASS	AC=1314;AF=0.26238;AN=5008;NS=2504;DP=18048;EAS_AF=0.1677;AMR_AF=0.2464;AFR_AF=0.1195;EUR_AF=0.4324;SAS_AF=0.3896;AA=G|||;VT=SNP
13	74420929	rs9543471	T	C	100	PASS	AC=1434;AF=0.286342;AN=5008;NS=2504;DP=18122;EAS_AF=0.1677;AMR_AF=0.2579;AFR_AF=0.2005;EUR_AF=0.4334;SAS_AF=0.3937;AA=T|||;VT=SNP
13	74421689	rs9543472	C	A	100	PASS	AC=3073;AF=0.613618;AN=5008;NS=2504;DP=16863;EAS_AF=0.6815;AMR_AF=0.5288;AFR_AF=0.4871;EUR_AF=0.7167;SAS_AF=0.6687;AA=A|||;VT=SNP
13	74421928	rs9573316	A	C	100	PASS	AC=1179;AF=0.235423;AN=5008;NS=2504;DP=15645;EAS_AF=0.4911;AMR_AF=0.2291;AFR_AF=0.0401;EUR_AF=0.2256;SAS_AF=0.2505;AA=A|||;VT=SNP
13	74422002	rs56284857	A	G	100	PASS	AC=1272;AF=0.253994;AN=5008;NS=2504;DP=16637;EAS_AF=0.4881;AMR_AF=0.2363;AFR_AF=0.1089;EUR_AF=0.2256;SAS_AF=0.2505;AA=A|||;VT=SNP
13	74422529	rs1927010	T	A	100	PASS	AC=2800;AF=0.559105;AN=5008;NS=2504;DP=12194;EAS_AF=0.6538;AMR_AF=0.4942;AFR_AF=0.3759;EUR_AF=0.665;SAS_AF=0.6462;AA=A|||;VT=SNP
13	74422584	rs74748142	T	C	100	PASS	AC=48;AF=0.00958466;AN=5008;NS=2504;DP=12418;EAS_AF=0.0238;AMR_AF=0;AFR_AF=0.0008;EUR_AF=0.008;SAS_AF=0.0153;AA=T|||;VT=SNP
13	74422624	rs1927009	T	C	100	PASS	AC=1259;AF=0.251398;AN=5008;NS=2504;DP=11708;EAS_AF=0.4891;AMR_AF=0.2363;AFR_AF=0.0983;EUR_AF=0.2256;SAS_AF=0.2505;AA=T|||;VT=SNP
13	74422984	rs9543473	C	A	100	PASS	AC=2776;AF=0.554313;AN=5008;NS=2504;DP=14668;EAS_AF=0.6478;AMR_AF=0.4928;AFR_AF=0.3737;EUR_AF=0.664;SAS_AF=0.6329;AA=C|||;VT=SNP
13	74423013	rs9565052	G	A	100	PASS	AC=1226;AF=0.244808;AN=5008;NS=2504;DP=14474;EAS_AF=0.4851;AMR_AF=0.2349;AFR_AF=0.0953;EUR_AF=0.2197;SAS_AF=0.2321;AA=G|||;VT=SNP
13	74424171	rs66662088	A	T	100	PASS	AC=1518;AF=0.303115;AN=5008;NS=2504;DP=15006;EAS_AF=0.4613;AMR_AF=0.2133;AFR_AF=0.2859;EUR_AF=0.2654;SAS_AF=0.2658;AA=C|||;VT=SNP
13	74424211	rs73216777	T	C	100	PASS	AC=1104;AF=0.220447;AN=5008;NS=2504;DP=15688;EAS_AF=0.4405;AMR_AF=0.1859;AFR_AF=0.0371;EUR_AF=0.2515;SAS_AF=0.2342;AA=t|||;VT=SNP
13	74424824	rs17061574	A	G	100	PASS	AC=327;AF=0.0652955;AN=5008;NS=2504;DP=17472;EAS_AF=0.0198;AMR_AF=0.0216;AFR_AF=0.1868;EUR_AF=0.0139;SAS_AF=0.0317;AA=G|||;VT=SNP
13	74424910	rs9543474	G	T	100	PASS	AC=2952;AF=0.589457;AN=5008;NS=2504;DP=18312;EAS_AF=0.5813;AMR_AF=0.4813;AFR_AF=0.4879;EUR_AF=0.7445;SAS_AF=0.6524;AA=T|||;VT=SNP
13	74424950	rs17061580	T	C	100	PASS	AC=1095;AF=0.21865;AN=5008;NS=2504;DP=18568;EAS_AF=0.4395;AMR_AF=0.1758;AFR_AF=0.0371;EUR_AF=0.2505;SAS_AF=0.2342;AA=T|||;VT=SNP
13	74425228	rs9543476	G	T	100	PASS	AC=2949;AF=0.588858;AN=5008;NS=2504;DP=18444;EAS_AF=0.5813;AMR_AF=0.4798;AFR_AF=0.4818;EUR_AF=0.7455;SAS_AF=0.6575;AA=T|||;VT=SNP
13	74425983	rs2325583	G	A	100	PASS	AC=1603;AF=0.320088;AN=5008;NS=2504;DP=18087;EAS_AF=0.4474;AMR_AF=0.2248;AFR_AF=0.3404;EUR_AF=0.2893;SAS_AF=0.2607;AA=A|||;VT=SNP
13	74426782	rs147416913	C	T	100	PASS	AC=1050;AF=0.209665;AN=5008;NS=2504;DP=12122;EAS_AF=0.4296;AMR_AF=0.1715;AFR_AF=0.0295;EUR_AF=0.2445;SAS_AF=0.2178;AA=C|||;VT=SNP
13	74427942	rs7993176	G	A	100	PASS	AC=1816;AF=0.36262;AN=5008;NS=2504;DP=17136;EAS_AF=0.1429;AMR_AF=0.304;AFR_AF=0.4274;EUR_AF=0.4901;SAS_AF=0.4121;AA=A|||;VT=SNP
13	74430553	rs9573319	C	T	100	PASS	AC=449;AF=0.0896565;AN=5008;NS=2504;DP=20885;EAS_AF=0.1706;AMR_AF=0.1009;AFR_AF=0.003;EUR_AF=0.0606;SAS_AF=0.1452;AA=C|||;VT=SNP
13	74432322	rs9565053	C	T	100	PASS	AC=819;AF=0.163538;AN=5008;NS=2504;DP=15090;EAS_AF=0.4216;AMR_AF=0.111;AFR_AF=0.0227;EUR_AF=0.1491;SAS_AF=0.1401;AA=C|||;VT=SNP
13	74432760	rs9543477	T	C	100	PASS	AC=1045;AF=0.208666;AN=5008;NS=2504;DP=17294;EAS_AF=0.1121;AMR_AF=0.1916;AFR_AF=0.1316;EUR_AF=0.4384;SAS_AF=0.1881;AA=T|||;VT=SNP
13	74433216	rs7139761	C	T	100	PASS	AC=2330;AF=0.465256;AN=5008;NS=2504;DP=16172;EAS_AF=0.6538;AMR_AF=0.3934;AFR_AF=0.5106;EUR_AF=0.3708;SAS_AF=0.3579;AA=T|||;VT=SNP
13	74433359	rs7139811	A	G	100	PASS	AC=4123;AF=0.823283;AN=5008;NS=2504;DP=18247;EAS_AF=0.9067;AMR_AF=0.8516;AFR_AF=0.6135;EUR_AF=0.8926;SAS_AF=0.9294;AA=G|||;VT=SNP
13	74433778	rs17061592	A	G	100	PASS	AC=155;AF=0.0309505;AN=5008;NS=2504;DP=18851;EAS_AF=0.0734;AMR_AF=0.0159;AFR_AF=0.0076;EUR_AF=0.0119;SAS_AF=0.0491;AA=A|||;VT=SNP
13	74433807	rs4883955	T	G	100	PASS	AC=3255;AF=0.64996;AN=5008;NS=2504;DP=18340;EAS_AF=0.7272;AMR_AF=0.6801;AFR_AF=0.525;EUR_AF=0.7217;SAS_AF=0.6442;AA=T|||;VT=SNP
13	74434275	rs12428291	G	A	100	PASS	AC=415;AF=0.0828674;AN=5008;NS=2504;DP=18505;EAS_AF=0.0893;AMR_AF=0.0144;AFR_AF=0.1611;EUR_AF=0.0298;SAS_AF=0.0736;AA=A|||;VT=SNP
13	74434331	rs12428279	C	T	100	PASS	AC=423;AF=0.0844649;AN=5008;NS=2504;DP=18170;EAS_AF=0.0913;AMR_AF=0.0144;AFR_AF=0.1657;EUR_AF=0.0288;SAS_AF=0.0746;AA=C|||;VT=SNP
13	74434638	rs6562786	G	A	100	PASS	AC=4260;AF=0.850639;AN=5008;NS=2504;DP=16742;EAS_AF=0.9058;AMR_AF=0.9611;AFR_AF=0.6074;EUR_AF=0.9672;SAS_AF=0.9243;AA=A|||;VT=SNP
13	74435368	rs76965483	A	T	100	PASS	AC=472;AF=0.0942492;AN=5008;NS=2504;DP=17949;EAS_AF=0.0714;AMR_AF=0.0605;AFR_AF=0.1248;EUR_AF=0.0467;SAS_AF=0.1493;AA=A|||;VT=SNP
13	74435788	rs79465139	C	T	100	PASS	AC=253;AF=0.0505192;AN=5008;NS=2504;DP=19179;EAS_AF=0.0149;AMR_AF=0.0317;AFR_AF=0.0908;EUR_AF=0.0437;SAS_AF=0.0532;AA=C|||;VT=SNP
13	74436156	rs3764109	T	C	100	PASS	AC=1922;AF=0.383786;AN=5008;NS=2504;DP=17176;EAS_AF=0.1577;AMR_AF=0.3516;AFR_AF=0.4508;EUR_AF=0.5268;SAS_AF=0.4018;AA=T|||;VT=SNP
13	74436364	rs12429963	T	A	100	PASS	AC=728;AF=0.145367;AN=5008;NS=2504;DP=17972;EAS_AF=0.1121;AMR_AF=0.2118;AFR_AF=0.2731;EUR_AF=0.0318;SAS_AF=0.0767;AA=T|||;VT=SNP
13	74436398	rs11619002	T	C	100	PASS	AC=1922;AF=0.383786;AN=5008;NS=2504;DP=18305;EAS_AF=0.1577;AMR_AF=0.3516;AFR_AF=0.4508;EUR_AF=0.5268;SAS_AF=0.4018;AA=T|||;VT=SNP
13	74436507	rs3764110	C	T	100	PASS	AC=182;AF=0.0363419;AN=5008;NS=2504;DP=18592;EAS_AF=0.0883;AMR_AF=0.0029;AFR_AF=0.0015;EUR_AF=0.0278;SAS_AF=0.0624;AA=C|||;VT=SNP
13	74436888	rs79701475	T	C	100	PASS	AC=128;AF=0.0255591;AN=5008;NS=2504;DP=15700;EAS_AF=0.0665;AMR_AF=0.0043;AFR_AF=0.0136;EUR_AF=0.004;SAS_AF=0.0368;AA=T|||;VT=SNP
13	74437523	rs7336762	G	A	100	PASS	AC=439;AF=0.0876597;AN=5008;NS=2504;DP=16090;EAS_AF=0.0714;AMR_AF=0.0548;AFR_AF=0.0946;EUR_AF=0.0457;SAS_AF=0.1616;AA=G|||;VT=SNP
13	74437692	rs7336992	G	C	100	PASS	AC=1978;AF=0.394968;AN=5008;NS=2504;DP=16767;EAS_AF=0.1577;AMR_AF=0.3631;AFR_AF=0.4871;EUR_AF=0.5268;SAS_AF=0.4018;AA=G|||;VT=SNP
13	74438135	rs56014515	G	T	100	PASS	AC=450;AF=0.0898562;AN=5008;NS=2504;DP=15590;EAS_AF=0.0813;AMR_AF=0.0159;AFR_AF=0.1929;EUR_AF=0.0298;SAS_AF=0.0736;AA=G|||;VT=SNP
13	74438244	rs17061611	G	C	100	PASS	AC=128;AF=0.0255591;AN=5008;NS=2504;DP=15335;EAS_AF=0.0327;AMR_AF=0.1326;AFR_AF=0.0008;EUR_AF=0;SAS_AF=0.002;AA=A|||;VT=SNP
13	74438309	rs12430528	T	C	100	PASS	AC=573;AF=0.114417;AN=5008;NS=2504;DP=15832;EAS_AF=0.131;AMR_AF=0.0231;AFR_AF=0.2171;EUR_AF=0.0427;SAS_AF=0.0971;AA=T|||;VT=SNP
13	74438702	rs7320296	G	T	100	PASS	AC=4715;AF=0.941494;AN=5008;NS=2504;DP=17224;EAS_AF=0.9306;AMR_AF=0.9784;AFR_AF=0.8623;EUR_AF=0.997;SAS_AF=0.9765;AA=T|||;VT=SNP
13	74438910	rs9600177	A	G	100	PASS	AC=663;AF=0.132388;AN=5008;NS=2504;DP=16614;EAS_AF=0.13;AMR_AF=0.0403;AFR_AF=0.2716;EUR_AF=0.0447;SAS_AF=0.1022;AA=A|||;VT=SNP
13	74439238	rs9530253	C	T	100	PASS	AC=921;AF=0.183906;AN=5008;NS=2504;DP=16690;EAS_AF=0.1518;AMR_AF=0.1527;AFR_AF=0.146;EUR_AF=0.2296;SAS_AF=0.2434;AA=C|||;VT=SNP
13	74439851	rs9600178	C	T	100	PASS	AC=447;AF=0.0892572;AN=5008;NS=2504;DP=15730;EAS_AF=0.0327;AMR_AF=0.1052;AFR_AF=0.0431;EUR_AF=0.2376;SAS_AF=0.046;AA=C|||;VT=SNP
13	74439932	rs76352672	A	G	100	PASS	AC=251;AF=0.0501198;AN=5008;NS=2504;DP=17059;EAS_AF=0.0119;AMR_AF=0.0303;AFR_AF=0.0855;EUR_AF=0.0398;SAS_AF=0.0665;AA=A|||;VT=SNP
13	74440000	rs9600179	T	C	100	PASS	AC=1393;AF=0.278155;AN=5008;NS=2504;DP=17923;EAS_AF=0.0387;AMR_AF=0.3343;AFR_AF=0.2678;EUR_AF=0.5577;SAS_AF=0.2117;AA=T|||;VT=SNP
13	74440131	rs9600180	G	A	100	PASS	AC=532;AF=0.10623;AN=5008;NS=2504;DP=16892;EAS_AF=0.127;AMR_AF=0.0317;AFR_AF=0.1808;EUR_AF=0.0447;SAS_AF=0.1002;AA=G|||;VT=SNP
13	74440316	rs7992594	T	C	100	PASS	AC=4740;AF=0.946486;AN=5008;NS=2504;DP=17635;EAS_AF=0.9345;AMR_AF=0.9784;AFR_AF=0.8775;EUR_AF=0.997;SAS_AF=0.9775;AA=C|||;VT=SNP
13	74440413	rs9530254	A	G	100	PASS	AC=2138;AF=0.426917;AN=5008;NS=2504;DP=18283;EAS_AF=0.2004;AMR_AF=0.4222;AFR_AF=0.3661;EUR_AF=0.7028;SAS_AF=0.4622;AA=A|||;VT=SNP
13	74440455	rs147380274	T	C	100	PASS	AC=189;AF=0.0377396;AN=5008;NS=2504;DP=18508;EAS_AF=0.0496;AMR_AF=0.0259;AFR_AF=0.0008;EUR_AF=0.008;SAS_AF=0.1145;AA=T|||;VT=SNP
13	74441345	rs9543479	A	G	100	PASS	AC=3284;AF=0.655751;AN=5008;NS=2504;DP=15260;EAS_AF=0.6984;AMR_AF=0.6888;AFR_AF=0.3873;EUR_AF=0.9046;SAS_AF=0.6953;AA=A|||;VT=SNP
13	74441736	rs9592946	A	G	100	PASS	AC=761;AF=0.151957;AN=5008;NS=2504;DP=16728;EAS_AF=0.1687;AMR_AF=0.2075;AFR_AF=0.2277;EUR_AF=0.0447;SAS_AF=0.1033;AA=A|||;VT=SNP
13	74441943	rs80304273	G	C	100	PASS	AC=520;AF=0.103834;AN=5008;NS=2504;DP=15903;EAS_AF=0.124;AMR_AF=0.0202;AFR_AF=0.1914;EUR_AF=0.0388;SAS_AF=0.091;AA=G|||;VT=SNP
13	74442137	rs12021132	A	G	100	PASS	AC=2102;AF=0.419728;AN=5008;NS=2504;DP=12946;EAS_AF=0.6687;AMR_AF=0.4222;AFR_AF=0.1528;EUR_AF=0.4473;SAS_AF=0.4939;AA=a|||;VT=SNP
13	74442650	rs9530255	C	T	100	PASS	AC=1890;AF=0.377396;AN=5008;NS=2504;DP=11011;EAS_AF=0.2718;AMR_AF=0.4063;AFR_AF=0.3495;EUR_AF=0.4821;SAS_AF=0.3957;AA=c|||;VT=SNP
13	74442846	rs60669656	T	C	100	PASS	AC=420;AF=0.0838658;AN=5008;NS=2504;DP=15222;EAS_AF=0.0913;AMR_AF=0.0331;AFR_AF=0.1127;EUR_AF=0.0447;SAS_AF=0.1135;AA=t|||;VT=SNP
13	74444845	rs55790135	T	C	100	PASS	AC=1044;AF=0.208466;AN=5008;NS=2504;DP=18488;EAS_AF=0.0665;AMR_AF=0.232;AFR_AF=0.2209;EUR_AF=0.4046;SAS_AF=0.1196;AA=T|||;VT=SNP
13	74445177	rs79094116	C	T	100	PASS	AC=182;AF=0.0363419;AN=5008;NS=2504;DP=21861;EAS_AF=0.0427;AMR_AF=0.1787;AFR_AF=0.0015;EUR_AF=0.0089;SAS_AF=0.0041;AA=C|||;VT=SNP
13	74445435	rs8000603	A	G	100	PASS	AC=4546;AF=0.907748;AN=5008;NS=2504;DP=19930;EAS_AF=0.9087;AMR_AF=0.9625;AFR_AF=0.8132;EUR_AF=0.9652;SAS_AF=0.9366;AA=G|||;VT=SNP
13	74446471	rs78258355	T	C	100	PASS	AC=186;AF=0.0371406;AN=5008;NS=2504;DP=17029;EAS_AF=0.0437;AMR_AF=0.1801;AFR_AF=0.0023;EUR_AF=0.0099;SAS_AF=0.0041;AA=T|||;VT=SNP
13	74446611	rs73216789	G	A	100	PASS	AC=212;AF=0.0423323;AN=5008;NS=2504;DP=15984;EAS_AF=0.0625;AMR_AF=0.0144;AFR_AF=0.025;EUR_AF=0.0388;SAS_AF=0.0685;AA=G|||;VT=SNP
13	74446905	rs4885124	G	A	100	PASS	AC=1391;AF=0.277756;AN=5008;NS=2504;DP=20132;EAS_AF=0.5843;AMR_AF=0.3055;AFR_AF=0.0318;EUR_AF=0.2346;SAS_AF=0.319;AA=G|||;VT=SNP
13	74447598	rs144713891	T	C	100	PASS	AC=80;AF=0.0159744;AN=5008;NS=2504;DP=13765;EAS_AF=0.002;AMR_AF=0.0101;AFR_AF=0.0015;EUR_AF=0.0338;SAS_AF=0.0358;AA=T|||;VT=SNP
13	74448453	rs6562788	T	G	100	PASS	AC=2366;AF=0.472444;AN=5008;NS=2504;DP=20199;EAS_AF=0.379;AMR_AF=0.4193;AFR_AF=0.6089;EUR_AF=0.5348;SAS_AF=0.3579;AA=T|||;VT=SNP
13	74448649	rs9565054	C	T	100	PASS	AC=1380;AF=0.275559;AN=5008;NS=2504;DP=20250;EAS_AF=0.5288;AMR_AF=0.3156;AFR_AF=0.0628;EUR_AF=0.2356;SAS_AF=0.3149;AA=C|||;VT=SNP
13	74449179	rs9573320	A	G	100	PASS	AC=4082;AF=0.815096;AN=5008;NS=2504;DP=14577;EAS_AF=0.9087;AMR_AF=0.8689;AFR_AF=0.8351;EUR_AF=0.7873;SAS_AF=0.682;AA=G|||;VT=SNP
13	74449481	rs2148749	T	C	100	PASS	AC=4082;AF=0.815096;AN=5008;NS=2504;DP=15835;EAS_AF=0.9077;AMR_AF=0.8689;AFR_AF=0.8351;EUR_AF=0.7873;SAS_AF=0.683;AA=T|||;VT=SNP
13	74450444	rs148452089	A	C	100	PASS	AC=99;AF=0.0197684;AN=5008;NS=2504;DP=16402;EAS_AF=0.006;AMR_AF=0.1095;AFR_AF=0.0015;EUR_AF=0.0099;SAS_AF=0.0051;AA=A|||;VT=SNP
13	74450509	rs73216793	C	T	100	PASS	AC=343;AF=0.0684904;AN=5008;NS=2504;DP=16868;EAS_AF=0.0496;AMR_AF=0.0245;AFR_AF=0.1271;EUR_AF=0.0408;SAS_AF=0.0685;AA=C|||;VT=SNP
13	74451447	rs117666641	G	A	100	PASS	AC=121;AF=0.0241613;AN=5008;NS=2504;DP=17362;EAS_AF=0.0486;AMR_AF=0;AFR_AF=0.0008;EUR_AF=0.0159;SAS_AF=0.0562;AA=G|||;VT=SNP
13	74451931	rs75222763	A	G	100	PASS	AC=360;AF=0.071885;AN=5008;NS=2504;DP=17945;EAS_AF=0.0506;AMR_AF=0.0303;AFR_AF=0.1362;EUR_AF=0.0457;SAS_AF=0.0634;AA=A|||;VT=SNP
13	74452817	rs117710693	G	C	100	PASS	AC=100;AF=0.0199681;AN=5008;NS=2504;DP=19700;EAS_AF=0.006;AMR_AF=0.111;AFR_AF=0.0015;EUR_AF=0.0099;SAS_AF=0.0051;AA=G|||;VT=SNP
13	74453054	rs9573321	G	A	100	PASS	AC=1367;AF=0.272963;AN=5008;NS=2504;DP=17905;EAS_AF=0.5427;AMR_AF=0.3069;AFR_AF=0.0287;EUR_AF=0.2366;SAS_AF=0.3384;AA=G|||;VT=SNP
13	74453166	rs7331935	G	C	100	PASS	AC=1416;AF=0.282748;AN=5008;NS=2504;DP=19415;EAS_AF=0.5367;AMR_AF=0.3156;AFR_AF=0.0666;EUR_AF=0.2366;SAS_AF=0.3374;AA=G|||;VT=SNP
13	74453522	rs9565055	G	A	100	PASS	AC=2799;AF=0.558906;AN=5008;NS=2504;DP=19030;EAS_AF=0.7579;AMR_AF=0.5764;AFR_AF=0.5915;EUR_AF=0.3728;SAS_AF=0.4888;AA=A|||;VT=SNP
13	74453541	rs74095875	A	T	100	PASS	AC=850;AF=0.169728;AN=5008;NS=2504;DP=19274;EAS_AF=0.1647;AMR_AF=0.1095;AFR_AF=0.3427;EUR_AF=0.0755;SAS_AF=0.0808;AA=A|||;VT=SNP
13	74453779	rs17061631	A	G	100	PASS	AC=862;AF=0.172125;AN=5008;NS=2504;DP=19726;EAS_AF=0.1637;AMR_AF=0.1124;AFR_AF=0.3502;EUR_AF=0.0765;SAS_AF=0.0808;AA=A|||;VT=SNP
13	74454366	rs117184879	C	T	100	PASS	AC=100;AF=0.0199681;AN=5008;NS=2504;DP=20028;EAS_AF=0.006;AMR_AF=0.111;AFR_AF=0.0015;EUR_AF=0.0099;SAS_AF=0.0051;AA=C|||;VT=SNP
13	74454455	rs1887344	A	T	100	PASS	AC=2828;AF=0.564696;AN=5008;NS=2504;DP=22134;EAS_AF=0.6835;AMR_AF=0.5749;AFR_AF=0.4539;EUR_AF=0.6282;SAS_AF=0.5194;AA=T|||;VT=SNP
13	74454776	rs77847430	T	G	100	PASS	AC=100;AF=0.0199681;AN=5008;NS=2504;DP=18173;EAS_AF=0.006;AMR_AF=0.111;AFR_AF=0.0015;EUR_AF=0.0099;SAS_AF=0.0051;AA=T|||;VT=SNP
13	74455176	rs4883956	C	T	100	PASS	AC=1216;AF=0.242812;AN=5008;NS=2504;DP=14444;EAS_AF=0.5079;AMR_AF=0.2968;AFR_AF=0.0234;EUR_AF=0.2316;SAS_AF=0.2393;AA=C|||;VT=SNP
13	74455393	rs117467111	A	G	100	PASS	AC=100;AF=0.0199681;AN=5008;NS=2504;DP=13677;EAS_AF=0.006;AMR_AF=0.111;AFR_AF=0.0015;EUR_AF=0.0099;SAS_AF=0.0051;AA=A|||;VT=SNP
13	74455478	rs4883957	C	T	100	PASS	AC=3968;AF=0.792332;AN=5008;NS=2504;DP=12848;EAS_AF=0.9028;AMR_AF=0.8084;AFR_AF=0.8222;EUR_AF=0.7555;SAS_AF=0.6646;AA=T|||;VT=SNP
13	74455956	rs9565056	A	C	100	PASS	AC=1400;AF=0.279553;AN=5008;NS=2504;DP=16419;EAS_AF=0.5357;AMR_AF=0.3141;AFR_AF=0.0658;EUR_AF=0.2366;SAS_AF=0.3241;AA=A|||;VT=SNP
13	74456129	rs17061637	T	A	100	PASS	AC=661;AF=0.131989;AN=5008;NS=2504;DP=17448;EAS_AF=0.1657;AMR_AF=0.0937;AFR_AF=0.2073;EUR_AF=0.0755;SAS_AF=0.0808;AA=T|||;VT=SNP
13	74456277	rs17061638	T	C	100	PASS	AC=169;AF=0.033746;AN=5008;NS=2504;DP=15321;EAS_AF=0.0506;AMR_AF=0.0144;AFR_AF=0.003;EUR_AF=0.0398;SAS_AF=0.0654;AA=T|||;VT=SNP
13	74456408	rs6562789	T	C	100	PASS	AC=1831;AF=0.365615;AN=5008;NS=2504;DP=16242;EAS_AF=0.3125;AMR_AF=0.3228;AFR_AF=0.4312;EUR_AF=0.4583;SAS_AF=0.2669;AA=T|||;VT=SNP
13	74457623	rs76305007	G	C	100	PASS	AC=27;AF=0.00539137;AN=5008;NS=2504;DP=18691;EAS_AF=0.0258;AMR_AF=0;AFR_AF=0;EUR_AF=0;SAS_AF=0.001;AA=G|||;VT=SNP
13	74457689	rs9573322	C	A	100	PASS	AC=3970;AF=0.792732;AN=5008;NS=2504;DP=19095;EAS_AF=0.9028;AMR_AF=0.8084;AFR_AF=0.8222;EUR_AF=0.7555;SAS_AF=0.6667;AA=A|||;VT=SNP
13	74458852	rs12428146	G	T	100	PASS	AC=212;AF=0.0423323;AN=5008;NS=2504;DP=18634;EAS_AF=0.0565;AMR_AF=0.0259;AFR_AF=0.0159;EUR_AF=0.0487;SAS_AF=0.0685;AA=G|||;VT=SNP
13	74459162	rs7999234	A	G	100	PASS	AC=1026;AF=0.204872;AN=5008;NS=2504;DP=18157;EAS_AF=0.2302;AMR_AF=0.1196;AFR_AF=0.3404;EUR_AF=0.1173;SAS_AF=0.1462;AA=A|||;VT=SNP
13	74459395	rs7999645	A	G	100	PASS	AC=886;AF=0.176917;AN=5008;NS=2504;DP=19219;EAS_AF=0.1716;AMR_AF=0.1225;AFR_AF=0.3533;EUR_AF=0.0765;SAS_AF=0.0859;AA=A|||;VT=SNP
13	74459948	rs17061640	A	G	100	PASS	AC=677;AF=0.135184;AN=5008;NS=2504;DP=21702;EAS_AF=0.1716;AMR_AF=0.0965;AFR_AF=0.2133;EUR_AF=0.0755;SAS_AF=0.0808;AA=A|||;VT=SNP
13	74460338	rs17061643	A	G	100	PASS	AC=428;AF=0.0854633;AN=5008;NS=2504;DP=22615;EAS_AF=0.0556;AMR_AF=0.0591;AFR_AF=0.1301;EUR_AF=0.0905;SAS_AF=0.0695;AA=A|||;VT=SNP
13	74460712	rs9919878	C	T	100	PASS	AC=466;AF=0.0930511;AN=5008;NS=2504;DP=18865;EAS_AF=0.0556;AMR_AF=0.0317;AFR_AF=0.2133;EUR_AF=0.0417;SAS_AF=0.0654;AA=C|||;VT=SNP
13	74460926	rs9318223	C	G	100	PASS	AC=3994;AF=0.797524;AN=5008;NS=2504;DP=16599;EAS_AF=0.9137;AMR_AF=0.8112;AFR_AF=0.8222;EUR_AF=0.7555;SAS_AF=0.6779;AA=C|||;VT=SNP
13	74461472	rs117514421	C	G	100	PASS	AC=204;AF=0.0407348;AN=5008;NS=2504;DP=18162;EAS_AF=0.0069;AMR_AF=0.1311;AFR_AF=0.056;EUR_AF=0.0189;SAS_AF=0.0133;AA=G|||;VT=SNP
13	74461485	rs116882812	G	A	100	PASS	AC=150;AF=0.0299521;AN=5008;NS=2504;DP=17738;EAS_AF=0.0069;AMR_AF=0.121;AFR_AF=0.0204;EUR_AF=0.0189;SAS_AF=0.0133;AA=G|||;VT=SNP
13	74462546	rs8002473	T	C	100	PASS	AC=1914;AF=0.382188;AN=5008;NS=2504;DP=16766;EAS_AF=0.3155;AMR_AF=0.3314;AFR_AF=0.4864;EUR_AF=0.4573;SAS_AF=0.2689;AA=T|||;VT=SNP
13	74462642	rs148312169	T	A	100	PASS	AC=73;AF=0.0145767;AN=5008;NS=2504;DP=16187;EAS_AF=0.0714;AMR_AF=0;AFR_AF=0;EUR_AF=0;SAS_AF=0.001;AA=T|||;VT=SNP
13	74462826	rs60562287	T	C	100	PASS	AC=101;AF=0.0201677;AN=5008;NS=2504;DP=17832;EAS_AF=0.0069;AMR_AF=0.111;AFR_AF=0.0015;EUR_AF=0.0099;SAS_AF=0.0051;AA=T|||;VT=SNP
13	74462922	rs2182665	T	G	100	PASS	AC=4008;AF=0.800319;AN=5008;NS=2504;DP=18516;EAS_AF=0.9147;AMR_AF=0.8098;AFR_AF=0.8275;EUR_AF=0.7555;SAS_AF=0.6851;AA=G|||;VT=SNP
13	74464147	rs9565057	T	C	100	PASS	AC=1408;AF=0.28115;AN=5008;NS=2504;DP=14560;EAS_AF=0.5367;AMR_AF=0.3127;AFR_AF=0.0575;EUR_AF=0.2416;SAS_AF=0.3384;AA=C|||;VT=SNP
13	74464272	rs9600182	T	C	100	PASS	AC=1257;AF=0.250998;AN=5008;NS=2504;DP=15223;EAS_AF=0.1478;AMR_AF=0.2349;AFR_AF=0.2821;EUR_AF=0.3837;SAS_AF=0.1902;AA=T|||;VT=SNP
13	74464460	rs12583728	G	A	100	PASS	AC=31;AF=0.0061901;AN=5008;NS=2504;DP=15844;EAS_AF=0.0298;AMR_AF=0;AFR_AF=0;EUR_AF=0;SAS_AF=0.001;AA=G|||;VT=SNP
13	74464639	rs2325581	T	C	100	PASS	AC=1394;AF=0.278355;AN=5008;NS=2504;DP=16267;EAS_AF=0.5337;AMR_AF=0.3127;AFR_AF=0.0582;EUR_AF=0.2416;SAS_AF=0.3262;AA=T|||;VT=SNP
13	74464709	rs2148748	G	T	100	PASS	AC=1386;AF=0.276757;AN=5008;NS=2504;DP=14620;EAS_AF=0.5337;AMR_AF=0.3112;AFR_AF=0.0575;EUR_AF=0.2366;SAS_AF=0.3252;AA=T|||;VT=SNP
13	74464848	rs2148747	A	C	100	PASS	AC=3601;AF=0.71905;AN=5008;NS=2504;DP=14230;EAS_AF=0.9077;AMR_AF=0.6614;AFR_AF=0.6278;EUR_AF=0.7356;SAS_AF=0.6718;AA=C|||;VT=SNP
13	74465177	rs9318224	C	T	100	PASS	AC=3891;AF=0.776957;AN=5008;NS=2504;DP=15554;EAS_AF=0.9038;AMR_AF=0.7925;AFR_AF=0.7799;EUR_AF=0.7445;SAS_AF=0.6646;AA=T|||;VT=SNP
13	74465402	rs2182664	A	G	100	PASS	AC=3987;AF=0.796126;AN=5008;NS=2504;DP=14380;EAS_AF=0.9048;AMR_AF=0.8112;AFR_AF=0.8275;EUR_AF=0.7555;SAS_AF=0.6728;AA=G|||;VT=SNP
13	74465484	rs2148746	T	C	100	PASS	AC=2649;AF=0.528954;AN=5008;NS=2504;DP=16247;EAS_AF=0.6835;AMR_AF=0.5476;AFR_AF=0.3381;EUR_AF=0.6252;SAS_AF=0.5153;AA=T|||;VT=SNP
13	74465807	rs2182663	A	T	100	PASS	AC=3899;AF=0.778554;AN=5008;NS=2504;DP=18040;EAS_AF=0.9048;AMR_AF=0.7925;AFR_AF=0.7837;EUR_AF=0.7465;SAS_AF=0.6646;AA=T|||;VT=SNP
13	74466515	rs9565059	A	G	100	PASS	AC=1391;AF=0.277756;AN=5008;NS=2504;DP=17043;EAS_AF=0.5347;AMR_AF=0.3127;AFR_AF=0.0575;EUR_AF=0.2366;SAS_AF=0.3282;AA=A|||;VT=SNP
13	74467324	rs76193241	G	A	100	PASS	AC=101;AF=0.0201677;AN=5008;NS=2504;DP=13805;EAS_AF=0.0069;AMR_AF=0.111;AFR_AF=0.0015;EUR_AF=0.0099;SAS_AF=0.0051;AA=G|||;VT=SNP
13	74467772	rs4885126	A	G	100	PASS	AC=3932;AF=0.785144;AN=5008;NS=2504;DP=15475;EAS_AF=0.9077;AMR_AF=0.7997;AFR_AF=0.7935;EUR_AF=0.7565;SAS_AF=0.6667;AA=G|||;VT=SNP
13	74467846	rs57785754	A	G	100	PASS	AC=101;AF=0.0201677;AN=5008;NS=2504;DP=16830;EAS_AF=0.0069;AMR_AF=0.111;AFR_AF=0.0015;EUR_AF=0.0099;SAS_AF=0.0051;AA=A|||;VT=SNP
13	74467926	rs4885127	T	C	100	PASS	AC=1362;AF=0.271965;AN=5008;NS=2504;DP=21054;EAS_AF=0.5357;AMR_AF=0.3069;AFR_AF=0.0348;EUR_AF=0.2435;SAS_AF=0.3252;AA=T|||;VT=SNP
13	74468630	rs9573324	C	T	100	PASS	AC=1356;AF=0.270767;AN=5008;NS=2504;DP=16324;EAS_AF=0.5357;AMR_AF=0.3055;AFR_AF=0.0348;EUR_AF=0.2376;SAS_AF=0.3262;AA=C|||;VT=SNP
13	74468788	rs9592948	T	C	100	PASS	AC=1834;AF=0.366214;AN=5008;NS=2504;DP=16535;EAS_AF=0.3135;AMR_AF=0.3242;AFR_AF=0.4327;EUR_AF=0.4573;SAS_AF=0.2669;AA=T|||;VT=SNP
13	74470227	rs7327693	G	C	100	PASS	AC=2239;AF=0.447085;AN=5008;NS=2504;DP=16161;EAS_AF=0.3492;AMR_AF=0.3617;AFR_AF=0.6074;EUR_AF=0.504;SAS_AF=0.3333;AA=G|||;VT=SNP
13	74470424	rs7991610	G	A	100	PASS	AC=2591;AF=0.517372;AN=5008;NS=2504;DP=18877;EAS_AF=0.3522;AMR_AF=0.5;AFR_AF=0.7882;EUR_AF=0.5149;SAS_AF=0.3364;AA=A|||;VT=SNP
13	74470494	rs116963645	C	T	100	PASS	AC=45;AF=0.00898562;AN=5008;NS=2504;DP=17903;EAS_AF=0.0446;AMR_AF=0;AFR_AF=0;EUR_AF=0;SAS_AF=0;AA=C|||;VT=SNP
13	74470784	rs138280743	T	C	100	PASS	AC=121;AF=0.0241613;AN=5008;NS=2504;DP=17154;EAS_AF=0.0288;AMR_AF=0.0086;AFR_AF=0;EUR_AF=0.004;SAS_AF=0.0838;AA=T|||;VT=SNP
13	74470919	rs17061659	A	T	100	PASS	AC=101;AF=0.0201677;AN=5008;NS=2504;DP=17604;EAS_AF=0.0069;AMR_AF=0.111;AFR_AF=0.0015;EUR_AF=0.0099;SAS_AF=0.0051;AA=A|||;VT=SNP
13	74471138	rs2225099	G	A	100	PASS	AC=287;AF=0.0573083;AN=5008;NS=2504;DP=16911;EAS_AF=0.0069;AMR_AF=0.1268;AFR_AF=0.1339;EUR_AF=0.0099;SAS_AF=0.0051;AA=g|||;VT=SNP
13	74471277	rs117244977	A	C	100	PASS	AC=102;AF=0.0203674;AN=5008;NS=2504;DP=17430;EAS_AF=0.0069;AMR_AF=0.1124;AFR_AF=0.0015;EUR_AF=0.0099;SAS_AF=0.0051;AA=A|||;VT=SNP
13	74471654	rs7139826	G	C	100	PASS	AC=3930;AF=0.784744;AN=5008;NS=2504;DP=16859;EAS_AF=0.9067;AMR_AF=0.8026;AFR_AF=0.795;EUR_AF=0.7525;SAS_AF=0.6656;AA=C|||;VT=SNP
13	74472014	rs1927008	C	T	100	PASS	AC=449;AF=0.0896565;AN=5008;NS=2504;DP=18833;EAS_AF=0.1458;AMR_AF=0.0793;AFR_AF=0.0726;EUR_AF=0.0726;SAS_AF=0.0798;AA=C|||;VT=SNP
13	74472939	rs75830088	A	T	100	PASS	AC=101;AF=0.0201677;AN=5008;NS=2504;DP=21631;EAS_AF=0.0069;AMR_AF=0.1095;AFR_AF=0.0015;EUR_AF=0.0109;SAS_AF=0.0051;AA=A|||;VT=SNP
13	74472992	rs17061664	G	A	100	PASS	AC=497;AF=0.0992412;AN=5008;NS=2504;DP=21720;EAS_AF=0.1399;AMR_AF=0.0605;AFR_AF=0.1203;EUR_AF=0.0746;SAS_AF=0.0818;AA=G|||;VT=SNP
13	74473097	rs9565061	T	C	100	PASS	AC=1577;AF=0.314896;AN=5008;NS=2504;DP=19220;EAS_AF=0.6111;AMR_AF=0.3271;AFR_AF=0.1021;EUR_AF=0.2097;SAS_AF=0.3967;AA=T|||;VT=SNP
13	74473436	rs7325680	T	C	100	PASS	AC=2028;AF=0.404952;AN=5008;NS=2504;DP=20289;EAS_AF=0.3125;AMR_AF=0.3761;AFR_AF=0.4516;EUR_AF=0.5338;SAS_AF=0.3252;AA=T|||;VT=SNP
13	74473467	rs17090407	G	C	100	PASS	AC=769;AF=0.153554;AN=5008;NS=2504;DP=19552;EAS_AF=0.0109;AMR_AF=0.1614;AFR_AF=0.379;EUR_AF=0.0378;SAS_AF=0.1094;AA=C|||;VT=SNP
13	74474088	rs185034672	G	A	100	PASS	AC=43;AF=0.00858626;AN=5008;NS=2504;DP=18891;EAS_AF=0.0427;AMR_AF=0;AFR_AF=0;EUR_AF=0;SAS_AF=0;AA=G|||;VT=SNP
13	74474321	rs34655827	A	C	100	PASS	AC=104;AF=0.0207668;AN=5008;NS=2504;DP=17623;EAS_AF=0.0069;AMR_AF=0.1124;AFR_AF=0.0015;EUR_AF=0.0119;SAS_AF=0.0051;AA=A|||;VT=SNP
13	74474851	rs8000776	T	C	100	PASS	AC=2404;AF=0.480032;AN=5008;NS=2504;DP=18016;EAS_AF=0.3323;AMR_AF=0.4741;AFR_AF=0.6263;EUR_AF=0.5487;SAS_AF=0.3681;AA=C|||;VT=SNP
13	74475673	rs79880607	C	A	100	PASS	AC=104;AF=0.0207668;AN=5008;NS=2504;DP=18476;EAS_AF=0.0069;AMR_AF=0.1124;AFR_AF=0.0015;EUR_AF=0.0119;SAS_AF=0.0051;AA=C|||;VT=SNP
13	74476300	rs10507819	A	G	100	PASS	AC=2019;AF=0.403155;AN=5008;NS=2504;DP=18020;EAS_AF=0.3224;AMR_AF=0.3473;AFR_AF=0.4501;EUR_AF=0.5179;SAS_AF=0.3446;AA=A|||;VT=SNP
13	74476592	rs142489586	C	T	100	PASS	AC=26;AF=0.00519169;AN=5008;NS=2504;DP=18200;EAS_AF=0.0258;AMR_AF=0;AFR_AF=0;EUR_AF=0;SAS_AF=0;AA=C|||;VT=SNP
13	74479290	rs9600183	G	A	100	PASS	AC=2384;AF=0.476038;AN=5008;NS=2504;DP=15599;EAS_AF=0.3304;AMR_AF=0.4452;AFR_AF=0.6944;EUR_AF=0.4881;SAS_AF=0.3405;AA=A|||;VT=SNP
13	74479398	rs9600184	A	C	100	PASS	AC=2507;AF=0.500599;AN=5008;NS=2504;DP=15937;EAS_AF=0.3313;AMR_AF=0.4798;AFR_AF=0.7035;EUR_AF=0.5497;SAS_AF=0.365;AA=C|||;VT=SNP
13	74480050	rs143903494	T	C	100	PASS	AC=105;AF=0.0209665;AN=5008;NS=2504;DP=18529;EAS_AF=0.0069;AMR_AF=0.1138;AFR_AF=0.0015;EUR_AF=0.0119;SAS_AF=0.0051;AA=T|||;VT=SNP
13	74480164	rs12868634	T	C	100	PASS	AC=1307;AF=0.260982;AN=5008;NS=2504;DP=16710;EAS_AF=0.5843;AMR_AF=0.3069;AFR_AF=0.0113;EUR_AF=0.2048;SAS_AF=0.2904;AA=T|||;VT=SNP
13	74480345	rs74802183	T	C	100	PASS	AC=105;AF=0.0209665;AN=5008;NS=2504;DP=18248;EAS_AF=0.0069;AMR_AF=0.1138;AFR_AF=0.0015;EUR_AF=0.0119;SAS_AF=0.0051;AA=T|||;VT=SNP
13	74480919	rs7317838	A	G	100	PASS	AC=2282;AF=0.455671;AN=5008;NS=2504;DP=19086;EAS_AF=0.3284;AMR_AF=0.3573;AFR_AF=0.6203;EUR_AF=0.5437;SAS_AF=0.3436;AA=G|||;VT=SNP
13	74482009	rs60272301	C	T	100	PASS	AC=104;AF=0.0207668;AN=5008;NS=2504;DP=18643;EAS_AF=0.0069;AMR_AF=0.1124;AFR_AF=0.0015;EUR_AF=0.0119;SAS_AF=0.0051;AA=C|||;VT=SNP
13	74482209	rs9530257	T	C	100	PASS	AC=2132;AF=0.425719;AN=5008;NS=2504;DP=18999;EAS_AF=0.3294;AMR_AF=0.3991;AFR_AF=0.4962;EUR_AF=0.5229;SAS_AF=0.3487;AA=T|||;VT=SNP
13	74485311	rs9573326	G	A	100	PASS	AC=1274;AF=0.254393;AN=5008;NS=2504;DP=13234;EAS_AF=0.5813;AMR_AF=0.304;AFR_AF=0.0113;EUR_AF=0.2038;SAS_AF=0.2628;AA=G|||;VT=SNP
13	74486044	rs9573327	G	A	100	PASS	AC=1339;AF=0.267372;AN=5008;NS=2504;DP=18901;EAS_AF=0.5823;AMR_AF=0.3098;AFR_AF=0.0454;EUR_AF=0.2048;SAS_AF=0.2771;AA=G|||;VT=SNP
13	74486896	rs138561786	G	A	100	PASS	AC=23;AF=0.00459265;AN=5008;NS=2504;DP=23519;EAS_AF=0.0228;AMR_AF=0;AFR_AF=0;EUR_AF=0;SAS_AF=0;AA=G|||;VT=SNP
13	74487670	rs9530259	C	G	100	PASS	AC=1920;AF=0.383387;AN=5008;NS=2504;DP=17230;EAS_AF=0.3105;AMR_AF=0.4798;AFR_AF=0.3238;EUR_AF=0.5139;SAS_AF=0.3364;AA=C|||;VT=SNP
13	74487973	rs9543482	T	C	100	PASS	AC=2107;AF=0.420727;AN=5008;NS=2504;DP=14144;EAS_AF=0.3105;AMR_AF=0.4942;AFR_AF=0.4546;EUR_AF=0.5149;SAS_AF=0.3395;AA=T|||;VT=SNP
13	74488170	rs149286537	C	T	100	PASS	AC=19;AF=0.00379393;AN=5008;NS=2504;DP=16006;EAS_AF=0.0188;AMR_AF=0;AFR_AF=0;EUR_AF=0;SAS_AF=0;AA=C|||;VT=SNP
13	74490193	rs9543483	A	T	100	PASS	AC=2026;AF=0.404553;AN=5008;NS=2504;DP=15475;EAS_AF=0.3065;AMR_AF=0.4986;AFR_AF=0.3268;EUR_AF=0.5219;SAS_AF=0.4233;AA=A|||;VT=SNP
13	74490727	rs147476117	T	G	100	PASS	AC=23;AF=0.00459265;AN=5008;NS=2504;DP=17447;EAS_AF=0.0228;AMR_AF=0;AFR_AF=0;EUR_AF=0;SAS_AF=0;AA=T|||;VT=SNP
13	74491265	rs9318225	T	C	100	PASS	AC=2069;AF=0.413139;AN=5008;NS=2504;DP=18035;EAS_AF=0.6677;AMR_AF=0.4597;AFR_AF=0.295;EUR_AF=0.3002;SAS_AF=0.3937;AA=T|||;VT=SNP
13	74491457	rs12856248	G	A	100	PASS	AC=1354;AF=0.270367;AN=5008;NS=2504;DP=17897;EAS_AF=0.5278;AMR_AF=0.2666;AFR_AF=0.1778;EUR_AF=0.1819;SAS_AF=0.2239;AA=A|||;VT=SNP
13	74492673	rs75096422	A	T	100	PASS	AC=10;AF=0.00199681;AN=5008;NS=2504;DP=17528;EAS_AF=0.0099;AMR_AF=0;AFR_AF=0;EUR_AF=0;SAS_AF=0;AA=A|||;VT=SNP
13	74493002	rs1887346	G	A	100	PASS	AC=1391;AF=0.277756;AN=5008;NS=2504;DP=19676;EAS_AF=0.502;AMR_AF=0.1571;AFR_AF=0.1157;EUR_AF=0.2614;SAS_AF=0.3681;AA=G|||;VT=SNP
13	74493209	rs1887345	G	C	100	PASS	AC=3684;AF=0.735623;AN=5008;NS=2504;DP=18607;EAS_AF=0.7748;AMR_AF=0.8213;AFR_AF=0.503;EUR_AF=0.841;SAS_AF=0.8405;AA=C|||;VT=SNP
13	74493986	rs9318226	T	C	100	PASS	AC=2120;AF=0.423323;AN=5008;NS=2504;DP=18084;EAS_AF=0.2123;AMR_AF=0.6513;AFR_AF=0.3147;EUR_AF=0.5726;SAS_AF=0.4724;AA=T|||;VT=SNP
13	74494259	rs143920733	G	A	100	PASS	AC=76;AF=0.0151757;AN=5008;NS=2504;DP=18621;EAS_AF=0.0218;AMR_AF=0.0159;AFR_AF=0.0166;EUR_AF=0.0119;SAS_AF=0.0092;AA=G|||;VT=SNP
13	74494276	rs9543486	T	C	100	PASS	AC=1978;AF=0.394968;AN=5008;NS=2504;DP=18624;EAS_AF=0.2143;AMR_AF=0.6441;AFR_AF=0.2095;EUR_AF=0.5726;SAS_AF=0.4724;AA=c|||;VT=SNP
13	74494689	rs9543487	T	C	100	PASS	AC=1978;AF=0.394968;AN=5008;NS=2504;DP=17728;EAS_AF=0.2123;AMR_AF=0.6441;AFR_AF=0.211;EUR_AF=0.5726;SAS_AF=0.4724;AA=t|||;VT=SNP
13	74494831	rs61564861	C	G	100	PASS	AC=239;AF=0.0477236;AN=5008;NS=2504;DP=18491;EAS_AF=0.0218;AMR_AF=0.0259;AFR_AF=0.1331;EUR_AF=0.0139;SAS_AF=0.0092;AA=a|||;VT=SNP
13	74494923	rs56058830	C	T	100	PASS	AC=323;AF=0.0644968;AN=5008;NS=2504;DP=17491;EAS_AF=0.004;AMR_AF=0.0879;AFR_AF=0.0703;EUR_AF=0.1074;SAS_AF=0.0583;AA=C|||;VT=SNP
13	74494945	rs72628050	G	C	100	PASS	AC=1390;AF=0.277556;AN=5008;NS=2504;DP=16688;EAS_AF=0.5615;AMR_AF=0.1499;AFR_AF=0.0726;EUR_AF=0.2624;SAS_AF=0.3681;AA=G|||;VT=SNP
13	74495530	rs7986456	A	G	100	PASS	AC=2096;AF=0.41853;AN=5008;NS=2504;DP=17117;EAS_AF=0.2143;AMR_AF=0.6499;AFR_AF=0.2958;EUR_AF=0.5726;SAS_AF=0.4724;AA=a|||;VT=SNP
13	74495715	rs9600185	G	T	100	PASS	AC=28;AF=0.00559105;AN=5008;NS=2504;DP=17154;EAS_AF=0.0169;AMR_AF=0;AFR_AF=0.0008;EUR_AF=0.005;SAS_AF=0.0051;AA=G|||;VT=SNP
13	74496396	rs4321078	G	T	100	PASS	AC=3773;AF=0.753395;AN=5008;NS=2504;DP=18273;EAS_AF=0.7986;AMR_AF=0.8372;AFR_AF=0.5061;EUR_AF=0.8787;SAS_AF=0.8528;AA=T|||;VT=SNP
13	74497642	rs748079	C	A	100	PASS	AC=3782;AF=0.755192;AN=5008;NS=2504;DP=19089;EAS_AF=0.7976;AMR_AF=0.8329;AFR_AF=0.5182;EUR_AF=0.8757;SAS_AF=0.8528;AA=A|||;VT=SNP
13	74499025	rs2875668	G	C	100	PASS	AC=2048;AF=0.408946;AN=5008;NS=2504;DP=17299;EAS_AF=0.2153;AMR_AF=0.6484;AFR_AF=0.261;EUR_AF=0.5726;SAS_AF=0.4703;AA=G|||;VT=SNP
13	74499560	rs9600186	A	G	100	PASS	AC=27;AF=0.00539137;AN=5008;NS=2504;DP=19845;EAS_AF=0.0159;AMR_AF=0;AFR_AF=0.0008;EUR_AF=0.005;SAS_AF=0.0051;AA=A|||;VT=SNP
13	74499839	rs2325570	G	C	100	PASS	AC=3676;AF=0.734026;AN=5008;NS=2504;DP=18203;EAS_AF=0.7748;AMR_AF=0.8213;AFR_AF=0.4985;EUR_AF=0.839;SAS_AF=0.8405;AA=C|||;VT=SNP
13	74500229	rs9543489	A	T	100	PASS	AC=1892;AF=0.377796;AN=5008;NS=2504;DP=20843;EAS_AF=0.2133;AMR_AF=0.6297;AFR_AF=0.1551;EUR_AF=0.5716;SAS_AF=0.4703;AA=A|||;VT=SNP
13	74500265	rs9543490	C	T	100	PASS	AC=1310;AF=0.261581;AN=5008;NS=2504;DP=20449;EAS_AF=0.5625;AMR_AF=0.1484;AFR_AF=0.0091;EUR_AF=0.2624;SAS_AF=0.3722;AA=C|||;VT=SNP
13	74500354	rs9543491	A	C	100	PASS	AC=3521;AF=0.703075;AN=5008;NS=2504;DP=18058;EAS_AF=0.7748;AMR_AF=0.8026;AFR_AF=0.3933;EUR_AF=0.835;SAS_AF=0.8415;AA=A|||;VT=SNP
13	74500970	rs9318227	T	C	100	PASS	AC=3743;AF=0.747404;AN=5008;NS=2504;DP=18413;EAS_AF=0.7758;AMR_AF=0.8256;AFR_AF=0.5227;EUR_AF=0.8658;SAS_AF=0.8446;AA=C|||;VT=SNP
13	74501180	rs9573328	C	A	100	PASS	AC=1551;AF=0.309704;AN=5008;NS=2504;DP=20813;EAS_AF=0.5625;AMR_AF=0.1599;AFR_AF=0.1831;EUR_AF=0.2644;SAS_AF=0.3732;AA=A|||;VT=SNP
13	74501210	rs9318228	A	G	100	PASS	AC=1457;AF=0.290935;AN=5008;NS=2504;DP=20281;EAS_AF=0.5625;AMR_AF=0.1556;AFR_AF=0.1157;EUR_AF=0.2634;SAS_AF=0.3722;AA=A|||;VT=SNP
13	74501861	rs9530260	C	G	100	PASS	AC=1484;AF=0.296326;AN=5008;NS=2504;DP=12136;EAS_AF=0.5615;AMR_AF=0.1556;AFR_AF=0.1165;EUR_AF=0.2644;SAS_AF=0.3988;AA=C|||;VT=SNP
13	74502215	rs4885132	T	G	100	PASS	AC=3649;AF=0.728634;AN=5008;NS=2504;DP=16340;EAS_AF=0.7758;AMR_AF=0.8199;AFR_AF=0.4735;EUR_AF=0.8439;SAS_AF=0.8415;AA=G|||;VT=SNP
13	74502243	rs9600188	T	C	100	PASS	AC=1338;AF=0.267173;AN=5008;NS=2504;DP=16951;EAS_AF=0.5625;AMR_AF=0.1484;AFR_AF=0.0091;EUR_AF=0.2644;SAS_AF=0.3988;AA=T|||;VT=SNP
13	74502332	rs9530261	T	C	100	PASS	AC=1864;AF=0.372204;AN=5008;NS=2504;DP=19545;EAS_AF=0.2123;AMR_AF=0.634;AFR_AF=0.1513;EUR_AF=0.5736;SAS_AF=0.4427;AA=T|||;VT=SNP
13	74502507	rs7981768	C	T	100	PASS	AC=3602;AF=0.719249;AN=5008;NS=2504;DP=20584;EAS_AF=0.7738;AMR_AF=0.8112;AFR_AF=0.447;EUR_AF=0.841;SAS_AF=0.8405;AA=T|||;VT=SNP
13	74502770	rs7323072	G	T	100	PASS	AC=1536;AF=0.306709;AN=5008;NS=2504;DP=21179;EAS_AF=0.5605;AMR_AF=0.1556;AFR_AF=0.1581;EUR_AF=0.2654;SAS_AF=0.3957;AA=G|||;VT=SNP
13	74503068	rs9543492	T	C	100	PASS	AC=894;AF=0.178514;AN=5008;NS=2504;DP=18474;EAS_AF=0.006;AMR_AF=0.2536;AFR_AF=0.087;EUR_AF=0.3926;SAS_AF=0.2065;AA=T|||;VT=SNP
13	74503865	rs181035516	A	G	100	PASS	AC=70;AF=0.0139776;AN=5008;NS=2504;DP=19996;EAS_AF=0.0317;AMR_AF=0.0072;AFR_AF=0.0166;EUR_AF=0.0099;SAS_AF=0.001;AA=A|||;VT=SNP
13	74504415	rs7330642	C	T	100	PASS	AC=2063;AF=0.411941;AN=5008;NS=2504;DP=15623;EAS_AF=0.5764;AMR_AF=0.3876;AFR_AF=0.1581;EUR_AF=0.5119;SAS_AF=0.5;AA=T|||;VT=SNP
13	74505599	rs9543494	A	G	100	PASS	AC=1717;AF=0.342851;AN=5008;NS=2504;DP=15081;EAS_AF=0.5893;AMR_AF=0.255;AFR_AF=0.0454;EUR_AF=0.4125;SAS_AF=0.4816;AA=A|||;VT=SNP
13	74505730	rs9573329	C	G	100	PASS	AC=2965;AF=0.592053;AN=5008;NS=2504;DP=16665;EAS_AF=0.4107;AMR_AF=0.7233;AFR_AF=0.7231;EUR_AF=0.5825;SAS_AF=0.5184;AA=G|||;VT=SNP
13	74508795	rs7992210	T	C	100	PASS	AC=2769;AF=0.552915;AN=5008;NS=2504;DP=14586;EAS_AF=0.378;AMR_AF=0.7003;AFR_AF=0.6165;EUR_AF=0.5845;SAS_AF=0.5102;AA=C|||;VT=SNP
13	74508954	rs7992569	T	A	100	PASS	AC=208;AF=0.0415335;AN=5008;NS=2504;DP=11702;EAS_AF=0.0317;AMR_AF=0.0259;AFR_AF=0.1127;EUR_AF=0.003;SAS_AF=0.0061;AA=T|||;VT=SNP
13	74509162	rs7991457	A	G	100	PASS	AC=2769;AF=0.552915;AN=5008;NS=2504;DP=10981;EAS_AF=0.378;AMR_AF=0.7003;AFR_AF=0.6165;EUR_AF=0.5845;SAS_AF=0.5102;AA=G|||;VT=SNP
13	74509187	rs7991469	A	G	100	PASS	AC=2756;AF=0.550319;AN=5008;NS=2504;DP=11407;EAS_AF=0.378;AMR_AF=0.6974;AFR_AF=0.6104;EUR_AF=0.5815;SAS_AF=0.5102;AA=G|||;VT=SNP
13	74509346	rs7992314	G	A	100	PASS	AC=1612;AF=0.321885;AN=5008;NS=2504;DP=14025;EAS_AF=0.2411;AMR_AF=0.2709;AFR_AF=0.3661;EUR_AF=0.3728;SAS_AF=0.3292;AA=G|||;VT=SNP
13	74510342	rs9592950	A	G	100	PASS	AC=358;AF=0.0714856;AN=5008;NS=2504;DP=20563;EAS_AF=0.0804;AMR_AF=0.0303;AFR_AF=0.1354;EUR_AF=0.0388;SAS_AF=0.0389;AA=A|||;VT=SNP
13	74511054	rs4883958	C	T	100	PASS	AC=2346;AF=0.46845;AN=5008;NS=2504;DP=16946;EAS_AF=0.2976;AMR_AF=0.6643;AFR_AF=0.441;EUR_AF=0.5398;SAS_AF=0.4693;AA=c|||;VT=SNP
13	74511559	rs4883959	C	T	100	PASS	AC=4601;AF=0.91873;AN=5008;NS=2504;DP=16700;EAS_AF=0.9683;AMR_AF=0.9611;AFR_AF=0.7474;EUR_AF=0.992;SAS_AF=0.9939;AA=T|||;VT=SNP
13	74511643	rs4885134	G	A	100	PASS	AC=2748;AF=0.548722;AN=5008;NS=2504;DP=17688;EAS_AF=0.377;AMR_AF=0.6974;AFR_AF=0.6074;EUR_AF=0.5795;SAS_AF=0.5092;AA=A|||;VT=SNP
13	74511802	rs9318229	G	A	100	PASS	AC=1868;AF=0.373003;AN=5008;NS=2504;DP=17802;EAS_AF=0.5913;AMR_AF=0.2637;AFR_AF=0.1513;EUR_AF=0.4125;SAS_AF=0.4847;AA=G|||;VT=SNP
13	74511991	rs17061696	G	C	100	PASS	AC=1591;AF=0.317692;AN=5008;NS=2504;DP=18659;EAS_AF=0.2411;AMR_AF=0.2709;AFR_AF=0.3517;EUR_AF=0.3718;SAS_AF=0.3282;AA=G|||;VT=SNP
13	74512257	rs78852044	G	A	100	PASS	AC=27;AF=0.00539137;AN=5008;NS=2504;DP=18439;EAS_AF=0.0268;AMR_AF=0;AFR_AF=0;EUR_AF=0;SAS_AF=0;AA=G|||;VT=SNP
13	74512320	rs2325572	T	C	100	PASS	AC=2742;AF=0.547524;AN=5008;NS=2504;DP=18645;EAS_AF=0.378;AMR_AF=0.6974;AFR_AF=0.6021;EUR_AF=0.5795;SAS_AF=0.5092;AA=T|||;VT=SNP
13	74512389	rs7325359	G	A	100	PASS	AC=235;AF=0.0469249;AN=5008;NS=2504;DP=20285;EAS_AF=0.0804;AMR_AF=0.0202;AFR_AF=0.0477;EUR_AF=0.0388;SAS_AF=0.0389;AA=g|||;VT=SNP
13	74512491	rs9600189	G	A	100	PASS	AC=234;AF=0.0467252;AN=5008;NS=2504;DP=19451;EAS_AF=0.0804;AMR_AF=0.0216;AFR_AF=0.0461;EUR_AF=0.0388;SAS_AF=0.0389;AA=G|||;VT=SNP
13	74512809	rs745614	T	C	100	PASS	AC=1827;AF=0.364816;AN=5008;NS=2504;DP=22414;EAS_AF=0.5903;AMR_AF=0.2622;AFR_AF=0.121;EUR_AF=0.4125;SAS_AF=0.4857;AA=T|||;VT=SNP
13	74513122	rs728926	C	T	100	PASS	AC=1588;AF=0.317093;AN=5008;NS=2504;DP=21105;EAS_AF=0.2411;AMR_AF=0.2723;AFR_AF=0.348;EUR_AF=0.3718;SAS_AF=0.3292;AA=C|||;VT=SNP
13	74513460	rs943706	T	C	100	PASS	AC=1830;AF=0.365415;AN=5008;NS=2504;DP=15327;EAS_AF=0.5913;AMR_AF=0.2651;AFR_AF=0.121;EUR_AF=0.4125;SAS_AF=0.4857;AA=T|||;VT=SNP
13	74514418	rs8001741	G	A	100	PASS	AC=1855;AF=0.370407;AN=5008;NS=2504;DP=21922;EAS_AF=0.5913;AMR_AF=0.2637;AFR_AF=0.146;EUR_AF=0.4105;SAS_AF=0.4806;AA=G|||;VT=SNP
13	74515502	rs9530262	C	T	100	PASS	AC=1817;AF=0.362819;AN=5008;NS=2504;DP=18411;EAS_AF=0.5903;AMR_AF=0.2608;AFR_AF=0.1203;EUR_AF=0.4105;SAS_AF=0.4796;AA=C|||;VT=SNP
13	74516318	rs9600191	T	C	100	PASS	AC=357;AF=0.0712859;AN=5008;NS=2504;DP=18878;EAS_AF=0.0804;AMR_AF=0.0303;AFR_AF=0.1354;EUR_AF=0.0388;SAS_AF=0.0378;AA=T|||;VT=SNP
13	74516336	rs12583092	C	G	100	PASS	AC=1718;AF=0.343051;AN=5008;NS=2504;DP=19186;EAS_AF=0.5903;AMR_AF=0.2579;AFR_AF=0.0446;EUR_AF=0.4125;SAS_AF=0.4806;AA=C|||;VT=SNP
13	74516525	rs17061703	A	C	100	PASS	AC=497;AF=0.0992412;AN=5008;NS=2504;DP=19501;EAS_AF=0.0526;AMR_AF=0.2666;AFR_AF=0.056;EUR_AF=0.0676;SAS_AF=0.1196;AA=A|||;VT=SNP
13	74516970	rs116615961	T	C	100	PASS	AC=174;AF=0.0347444;AN=5008;NS=2504;DP=19368;EAS_AF=0.0317;AMR_AF=0.0216;AFR_AF=0.0877;EUR_AF=0.003;SAS_AF=0.0082;AA=T|||;VT=SNP
13	74517321	rs7986883	C	T	100	PASS	AC=352;AF=0.0702875;AN=5008;NS=2504;DP=17998;EAS_AF=0.0804;AMR_AF=0.0303;AFR_AF=0.1316;EUR_AF=0.0388;SAS_AF=0.0378;AA=T|||;VT=SNP
13	74517392	rs17071090	A	G	100	PASS	AC=496;AF=0.0990415;AN=5008;NS=2504;DP=17396;EAS_AF=0.0526;AMR_AF=0.2666;AFR_AF=0.0545;EUR_AF=0.0686;SAS_AF=0.1196;AA=G|||;VT=SNP
13	74518030	rs10219943	A	G	100	PASS	AC=214;AF=0.0427316;AN=5008;NS=2504;DP=17371;EAS_AF=0.0804;AMR_AF=0.0187;AFR_AF=0.0333;EUR_AF=0.0388;SAS_AF=0.0378;AA=A|||;VT=SNP
13	74518210	rs9573330	G	A	100	PASS	AC=1588;AF=0.317093;AN=5008;NS=2504;DP=17705;EAS_AF=0.2411;AMR_AF=0.2723;AFR_AF=0.3487;EUR_AF=0.3728;SAS_AF=0.3272;AA=G|||;VT=SNP;EX_TARGET
13	74519088	rs74921377	C	T	100	PASS	AC=351;AF=0.0700879;AN=5008;NS=2504;DP=15923;EAS_AF=0.0804;AMR_AF=0.0303;AFR_AF=0.1309;EUR_AF=0.0388;SAS_AF=0.0378;AA=C|||;VT=SNP
13	74519523	rs10219785	T	G	100	PASS	AC=352;AF=0.0702875;AN=5008;NS=2504;DP=16889;EAS_AF=0.0804;AMR_AF=0.0303;AFR_AF=0.1316;EUR_AF=0.0388;SAS_AF=0.0378;AA=T|||;VT=SNP
13	74520186	rs1886512	T	A	100	PASS	AC=1842;AF=0.367812;AN=5008;NS=2504;DP=15815;EAS_AF=0.2738;AMR_AF=0.2968;AFR_AF=0.4962;EUR_AF=0.3757;SAS_AF=0.3333;AA=T|||;VT=SNP
13	74521510	rs9600192	G	A	100	PASS	AC=331;AF=0.0660942;AN=5008;NS=2504;DP=16668;EAS_AF=0.0804;AMR_AF=0.0288;AFR_AF=0.115;EUR_AF=0.0388;SAS_AF=0.0399;AA=G|||;VT=SNP
13	74521511	rs142466082	G	A	100	PASS	AC=40;AF=0.00798722;AN=5008;NS=2504;DP=16583;EAS_AF=0.0367;AMR_AF=0.0014;AFR_AF=0;EUR_AF=0;SAS_AF=0.002;AA=G|||;VT=SNP
13	74521514	rs9318230	G	A	100	PASS	AC=1860;AF=0.371406;AN=5008;NS=2504;DP=16472;EAS_AF=0.5903;AMR_AF=0.2666;AFR_AF=0.1505;EUR_AF=0.4115;SAS_AF=0.4775;AA=G|||;VT=SNP
13	74521863	rs6562791	T	C	100	PASS	AC=4347;AF=0.868011;AN=5008;NS=2504;DP=19287;EAS_AF=0.9474;AMR_AF=0.7233;AFR_AF=0.826;EUR_AF=0.9304;SAS_AF=0.8814;AA=C|||;VT=SNP
13	74521994	rs9530263	A	G	100	PASS	AC=1837;AF=0.366813;AN=5008;NS=2504;DP=18055;EAS_AF=0.5903;AMR_AF=0.268;AFR_AF=0.1316;EUR_AF=0.4125;SAS_AF=0.4775;AA=A|||;VT=SNP
13	74522061	rs4883960	A	T	100	PASS	AC=493;AF=0.0984425;AN=5008;NS=2504;DP=18907;EAS_AF=0.0526;AMR_AF=0.2666;AFR_AF=0.0545;EUR_AF=0.0676;SAS_AF=0.1176;AA=A|||;VT=SNP
13	74522089	rs78866111	G	T	100	PASS	AC=354;AF=0.0706869;AN=5008;NS=2504;DP=19842;EAS_AF=0.0804;AMR_AF=0.0303;AFR_AF=0.1331;EUR_AF=0.0388;SAS_AF=0.0378;AA=T|||;VT=SNP
13	74522567	rs77107102	C	G	100	PASS	AC=367;AF=0.0732827;AN=5008;NS=2504;DP=18254;EAS_AF=0.0804;AMR_AF=0.0331;AFR_AF=0.1392;EUR_AF=0.0417;SAS_AF=0.0378;AA=G|||;VT=SNP
13	74522827	rs5008128	C	A	100	PASS	AC=4346;AF=0.867812;AN=5008;NS=2504;DP=19894;EAS_AF=0.9484;AMR_AF=0.7248;AFR_AF=0.8245;EUR_AF=0.9304;SAS_AF=0.8804;AA=A|||;VT=SNP
13	74522912	rs5008129	C	T	100	PASS	AC=1848;AF=0.36901;AN=5008;NS=2504;DP=20628;EAS_AF=0.5913;AMR_AF=0.2651;AFR_AF=0.143;EUR_AF=0.4105;SAS_AF=0.4765;AA=C|||;VT=SNP
13	74523135	rs9543497	C	T	100	PASS	AC=1937;AF=0.386781;AN=5008;NS=2504;DP=22493;EAS_AF=0.5903;AMR_AF=0.2709;AFR_AF=0.2005;EUR_AF=0.4125;SAS_AF=0.4847;AA=T|||;VT=SNP
13	74524460	rs7324199	T	C	100	PASS	AC=4364;AF=0.871406;AN=5008;NS=2504;DP=17360;EAS_AF=0.9474;AMR_AF=0.732;AFR_AF=0.8268;EUR_AF=0.9304;SAS_AF=0.8916;AA=C|||;VT=SNP
13	74524485	rs9592951	A	G	100	PASS	AC=339;AF=0.0676917;AN=5008;NS=2504;DP=17929;EAS_AF=0.0804;AMR_AF=0.0274;AFR_AF=0.1233;EUR_AF=0.0388;SAS_AF=0.0378;AA=A|||;VT=SNP
13	74524689	rs7329130	T	G	100	PASS	AC=4365;AF=0.871605;AN=5008;NS=2504;DP=20122;EAS_AF=0.9474;AMR_AF=0.732;AFR_AF=0.8275;EUR_AF=0.9304;SAS_AF=0.8916;AA=G|||;VT=SNP
13	74524998	rs142968624	T	C	100	PASS	AC=16;AF=0.00319489;AN=5008;NS=2504;DP=21540;EAS_AF=0.0159;AMR_AF=0;AFR_AF=0;EUR_AF=0;SAS_AF=0;AA=T|||;VT=SNP
13	74525387	rs943707	A	G	100	PASS	AC=4365;AF=0.871605;AN=5008;NS=2504;DP=19364;EAS_AF=0.9474;AMR_AF=0.732;AFR_AF=0.8275;EUR_AF=0.9304;SAS_AF=0.8916;AA=G|||;VT=SNP
13	74525746	rs76687098	T	C	100	PASS	AC=235;AF=0.0469249;AN=5008;NS=2504;DP=19596;EAS_AF=0.0804;AMR_AF=0.0187;AFR_AF=0.0484;EUR_AF=0.0398;SAS_AF=0.0378;AA=T|||;VT=SNP
13	74525772	rs80148538	G	T	100	PASS	AC=146;AF=0.0291534;AN=5008;NS=2504;DP=19219;EAS_AF=0.119;AMR_AF=0.0014;AFR_AF=0;EUR_AF=0;SAS_AF=0.0256;AA=G|||;VT=SNP
13	74525794	rs9592952	A	C	100	PASS	AC=1820;AF=0.363419;AN=5008;NS=2504;DP=19246;EAS_AF=0.5933;AMR_AF=0.2594;AFR_AF=0.121;EUR_AF=0.4135;SAS_AF=0.4765;AA=A|||;VT=SNP
13	74526714	rs9573331	C	T	100	PASS	AC=60;AF=0.0119808;AN=5008;NS=2504;DP=20937;EAS_AF=0.0595;AMR_AF=0;AFR_AF=0;EUR_AF=0;SAS_AF=0;AA=C|||;VT=SNP
13	74526781	rs74095913	C	T	100	PASS	AC=346;AF=0.0690895;AN=5008;NS=2504;DP=21546;EAS_AF=0.0308;AMR_AF=0.0288;AFR_AF=0.2201;EUR_AF=0.003;SAS_AF=0.001;AA=C|||;VT=SNP
13	74527314	rs74095914	T	C	100	PASS	AC=287;AF=0.0573083;AN=5008;NS=2504;DP=17231;EAS_AF=0.0308;AMR_AF=0.0216;AFR_AF=0.1815;EUR_AF=0;SAS_AF=0.001;AA=T|||;VT=SNP
13	74527337	rs141463849	C	T	100	PASS	AC=83;AF=0.0165735;AN=5008;NS=2504;DP=17074;EAS_AF=0.0804;AMR_AF=0.0014;AFR_AF=0;EUR_AF=0;SAS_AF=0.001;AA=C|||;VT=SNP
13	74528139	rs4640060	G	A	100	PASS	AC=88;AF=0.0175719;AN=5008;NS=2504;DP=9640;EAS_AF=0.0327;AMR_AF=0.0086;AFR_AF=0.0363;EUR_AF=0;SAS_AF=0.001;AA=G|||;VT=SNP
13	74528177	rs9592953	G	A	100	PASS	AC=237;AF=0.0473243;AN=5008;NS=2504;DP=10710;EAS_AF=0.0804;AMR_AF=0.0202;AFR_AF=0.0499;EUR_AF=0.0388;SAS_AF=0.0378;AA=G|||;VT=SNP
13	74528240	rs9592954	G	A	100	PASS	AC=235;AF=0.0469249;AN=5008;NS=2504;DP=10868;EAS_AF=0.0804;AMR_AF=0.0202;AFR_AF=0.0484;EUR_AF=0.0388;SAS_AF=0.0378;AA=G|||;VT=SNP
13	74528357	rs4885135	C	T	100	PASS	AC=3310;AF=0.660942;AN=5008;NS=2504;DP=11845;EAS_AF=0.8304;AMR_AF=0.536;AFR_AF=0.4138;EUR_AF=0.7604;SAS_AF=0.8067;AA=C|||;VT=SNP
13	74528405	rs4885136	G	A	100	PASS	AC=3744;AF=0.747604;AN=5008;NS=2504;DP=14205;EAS_AF=0.9107;AMR_AF=0.5764;AFR_AF=0.6014;EUR_AF=0.8002;SAS_AF=0.8446;AA=G|||;VT=SNP
13	74529410	rs9318231	T	C	100	PASS	AC=3756;AF=0.75;AN=5008;NS=2504;DP=15758;EAS_AF=0.9107;AMR_AF=0.5764;AFR_AF=0.6097;EUR_AF=0.8012;SAS_AF=0.8446;AA=T|||;VT=SNP
13	74529585	rs4412864	A	G	100	PASS	AC=3756;AF=0.75;AN=5008;NS=2504;DP=15306;EAS_AF=0.9107;AMR_AF=0.5764;AFR_AF=0.6097;EUR_AF=0.8012;SAS_AF=0.8446;AA=A|||;VT=SNP
13	74529699	rs3850049	A	G	100	PASS	AC=3756;AF=0.75;AN=5008;NS=2504;DP=17253;EAS_AF=0.9107;AMR_AF=0.5764;AFR_AF=0.6097;EUR_AF=0.8012;SAS_AF=0.8446;AA=A|||;VT=SNP
13	74529960	rs3850050	C	T	100	PASS	AC=3747;AF=0.748203;AN=5008;NS=2504;DP=17820;EAS_AF=0.9107;AMR_AF=0.5764;AFR_AF=0.6029;EUR_AF=0.8012;SAS_AF=0.8446;AA=c|||;VT=SNP
13	74530019	rs4450274	T	C	100	PASS	AC=520;AF=0.103834;AN=5008;NS=2504;DP=18139;EAS_AF=0.0536;AMR_AF=0.2594;AFR_AF=0.0499;EUR_AF=0.0944;SAS_AF=0.1278;AA=T|||;VT=SNP
13	74530075	rs4580046	C	A	100	PASS	AC=3315;AF=0.661941;AN=5008;NS=2504;DP=17939;EAS_AF=0.8304;AMR_AF=0.5375;AFR_AF=0.4168;EUR_AF=0.7604;SAS_AF=0.8067;AA=C|||;VT=SNP
13	74530279	rs9318232	T	C	100	PASS	AC=3315;AF=0.661941;AN=5008;NS=2504;DP=18378;EAS_AF=0.8304;AMR_AF=0.5375;AFR_AF=0.4168;EUR_AF=0.7604;SAS_AF=0.8067;AA=T|||;VT=SNP
13	74530512	rs78070333	C	T	100	PASS	AC=90;AF=0.0179712;AN=5008;NS=2504;DP=18728;EAS_AF=0.0327;AMR_AF=0.0086;AFR_AF=0.0378;EUR_AF=0;SAS_AF=0.001;AA=C|||;VT=SNP
13	74530538	rs9318233	A	G	100	PASS	AC=3758;AF=0.750399;AN=5008;NS=2504;DP=18552;EAS_AF=0.9107;AMR_AF=0.5764;AFR_AF=0.612;EUR_AF=0.8002;SAS_AF=0.8446;AA=G|||;VT=SNP
13	74532482	rs11838749	G	A	100	PASS	AC=1446;AF=0.288738;AN=5008;NS=2504;DP=15554;EAS_AF=0.2351;AMR_AF=0.2695;AFR_AF=0.289;EUR_AF=0.327;SAS_AF=0.318;AA=G|||;VT=SNP
13	74532611	rs1570743	A	C	100	PASS	AC=3750;AF=0.748802;AN=5008;NS=2504;DP=14949;EAS_AF=0.9058;AMR_AF=0.5764;AFR_AF=0.6097;EUR_AF=0.8002;SAS_AF=0.8446;AA=C|||;VT=SNP
13	74532811	rs1570744	T	C	100	PASS	AC=3755;AF=0.7498;AN=5008;NS=2504;DP=18752;EAS_AF=0.9107;AMR_AF=0.5764;AFR_AF=0.6097;EUR_AF=0.8002;SAS_AF=0.8446;AA=C|||;VT=SNP
13	74532855	rs4883961	A	C	100	PASS	AC=3759;AF=0.750599;AN=5008;NS=2504;DP=17774;EAS_AF=0.9107;AMR_AF=0.5764;AFR_AF=0.6097;EUR_AF=0.8012;SAS_AF=0.8476;AA=C|||;VT=SNP
13	74533235	rs9573332	C	T	100	PASS	AC=3726;AF=0.74401;AN=5008;NS=2504;DP=13337;EAS_AF=0.9107;AMR_AF=0.5764;AFR_AF=0.5915;EUR_AF=0.8002;SAS_AF=0.8395;AA=T|||;VT=SNP
13	74533740	rs9565063	A	G	100	PASS	AC=1526;AF=0.304712;AN=5008;NS=2504;DP=11377;EAS_AF=0.2351;AMR_AF=0.2709;AFR_AF=0.3472;EUR_AF=0.328;SAS_AF=0.319;AA=A|||;VT=SNP
13	74533914	rs9592955	A	G	100	PASS	AC=1771;AF=0.353634;AN=5008;NS=2504;DP=13411;EAS_AF=0.5952;AMR_AF=0.2666;AFR_AF=0.0582;EUR_AF=0.4334;SAS_AF=0.4836;AA=a|||;VT=SNP
13	74534147	rs7320592	A	G	100	PASS	AC=3726;AF=0.74401;AN=5008;NS=2504;DP=15614;EAS_AF=0.9107;AMR_AF=0.5764;AFR_AF=0.5915;EUR_AF=0.8002;SAS_AF=0.8395;AA=G|||;VT=SNP
13	74534245	rs7321264	G	C	100	PASS	AC=3307;AF=0.660343;AN=5008;NS=2504;DP=15327;EAS_AF=0.8294;AMR_AF=0.5375;AFR_AF=0.4115;EUR_AF=0.7604;SAS_AF=0.8067;AA=G|||;VT=SNP
13	74534247	rs7320779	A	C	100	PASS	AC=3307;AF=0.660343;AN=5008;NS=2504;DP=15347;EAS_AF=0.8294;AMR_AF=0.5375;AFR_AF=0.4115;EUR_AF=0.7604;SAS_AF=0.8067;AA=A|||;VT=SNP
13	74534758	rs17061756	T	G	100	PASS	AC=436;AF=0.0870607;AN=5008;NS=2504;DP=15805;EAS_AF=0.0813;AMR_AF=0.0403;AFR_AF=0.1884;EUR_AF=0.0398;SAS_AF=0.0378;AA=T|||;VT=SNP
13	74535249	rs1408672	C	T	100	PASS	AC=3713;AF=0.741414;AN=5008;NS=2504;DP=13551;EAS_AF=0.9058;AMR_AF=0.5764;AFR_AF=0.5847;EUR_AF=0.8002;SAS_AF=0.8405;AA=T|||;VT=SNP
13	74535573	rs9600193	C	T	100	PASS	AC=423;AF=0.0844649;AN=5008;NS=2504;DP=17111;EAS_AF=0.0804;AMR_AF=0.0389;AFR_AF=0.18;EUR_AF=0.0398;SAS_AF=0.0378;AA=C|||;VT=SNP
13	74535578	rs9318236	T	C	100	PASS	AC=3717;AF=0.742212;AN=5008;NS=2504;DP=17350;EAS_AF=0.9107;AMR_AF=0.5764;AFR_AF=0.5847;EUR_AF=0.8002;SAS_AF=0.8395;AA=T|||;VT=SNP
13	74536246	rs111635596	T	C	100	PASS	AC=432;AF=0.086262;AN=5008;NS=2504;DP=19314;EAS_AF=0.0804;AMR_AF=0.0403;AFR_AF=0.1861;EUR_AF=0.0398;SAS_AF=0.0378;AA=T|||;VT=SNP
13	74536276	rs9543499	A	C	100	PASS	AC=3721;AF=0.743011;AN=5008;NS=2504;DP=18798;EAS_AF=0.9058;AMR_AF=0.5764;AFR_AF=0.5915;EUR_AF=0.8002;SAS_AF=0.8395;AA=C|||;VT=SNP
13	74536618	rs4885137	C	T	100	PASS	AC=3710;AF=0.740815;AN=5008;NS=2504;DP=18358;EAS_AF=0.9058;AMR_AF=0.5764;AFR_AF=0.5847;EUR_AF=0.8002;SAS_AF=0.8374;AA=T|||;VT=SNP
13	74536931	rs4885138	C	T	100	PASS	AC=3721;AF=0.743011;AN=5008;NS=2504;DP=16296;EAS_AF=0.9058;AMR_AF=0.5764;AFR_AF=0.5923;EUR_AF=0.8002;SAS_AF=0.8384;AA=T|||;VT=SNP
13	74537273	rs7992337	A	G	100	PASS	AC=3720;AF=0.742812;AN=5008;NS=2504;DP=15213;EAS_AF=0.9058;AMR_AF=0.5764;AFR_AF=0.5915;EUR_AF=0.8002;SAS_AF=0.8384;AA=G|||;VT=SNP
13	74537760	rs7997921	C	T	100	PASS	AC=3992;AF=0.797125;AN=5008;NS=2504;DP=14760;EAS_AF=0.9087;AMR_AF=0.7104;AFR_AF=0.6263;EUR_AF=0.9026;SAS_AF=0.8661;AA=T|||;VT=SNP
13	74537801	rs9318237	A	C	100	PASS	AC=1754;AF=0.35024;AN=5008;NS=2504;DP=15288;EAS_AF=0.5923;AMR_AF=0.2622;AFR_AF=0.0461;EUR_AF=0.4324;SAS_AF=0.4898;AA=A|||;VT=SNP
13	74538020	rs9318238	T	C	100	PASS	AC=3288;AF=0.65655;AN=5008;NS=2504;DP=18519;EAS_AF=0.8274;AMR_AF=0.536;AFR_AF=0.4032;EUR_AF=0.7604;SAS_AF=0.8016;AA=T|||;VT=SNP
13	74538110	rs9543501	G	A	100	PASS	AC=3969;AF=0.792532;AN=5008;NS=2504;DP=17925;EAS_AF=0.9097;AMR_AF=0.7104;AFR_AF=0.6082;EUR_AF=0.9026;SAS_AF=0.8661;AA=A|||;VT=SNP
13	74538153	rs76444206	G	A	100	PASS	AC=182;AF=0.0363419;AN=5008;NS=2504;DP=18991;EAS_AF=0.0794;AMR_AF=0.0187;AFR_AF=0.0098;EUR_AF=0.0388;SAS_AF=0.0378;AA=G|||;VT=SNP
13	74538269	rs7335763	C	T	100	PASS	AC=4109;AF=0.820487;AN=5008;NS=2504;DP=19685;EAS_AF=0.9097;AMR_AF=0.7161;AFR_AF=0.7133;EUR_AF=0.9026;SAS_AF=0.863;AA=T|||;VT=SNP
13	74538819	rs2875669	T	C	100	PASS	AC=4127;AF=0.824081;AN=5008;NS=2504;DP=16877;EAS_AF=0.9147;AMR_AF=0.7262;AFR_AF=0.7443;EUR_AF=0.8996;SAS_AF=0.8303;AA=C|||;VT=SNP
13	74539068	rs2875670	A	G	100	PASS	AC=4188;AF=0.836262;AN=5008;NS=2504;DP=21535;EAS_AF=0.9157;AMR_AF=0.7406;AFR_AF=0.7663;EUR_AF=0.9046;SAS_AF=0.8466;AA=G|||;VT=SNP
13	74539169	rs17061772	G	A	100	PASS	AC=1639;AF=0.327276;AN=5008;NS=2504;DP=19649;EAS_AF=0.2361;AMR_AF=0.2968;AFR_AF=0.4039;EUR_AF=0.3539;SAS_AF=0.3119;AA=G|||;VT=SNP
13	74539377	rs17061773	A	G	100	PASS	AC=327;AF=0.0652955;AN=5008;NS=2504;DP=19431;EAS_AF=0.0933;AMR_AF=0.0202;AFR_AF=0.1392;EUR_AF=0.0169;SAS_AF=0.0184;AA=A|||;VT=SNP
13	74539525	rs9600195	G	A	100	PASS	AC=345;AF=0.0688898;AN=5008;NS=2504;DP=17984;EAS_AF=0.0942;AMR_AF=0.0216;AFR_AF=0.1513;EUR_AF=0.0169;SAS_AF=0.0184;AA=G|||;VT=SNP
13	74540271	rs9600196	A	G	100	PASS	AC=357;AF=0.0712859;AN=5008;NS=2504;DP=17321;EAS_AF=0.0942;AMR_AF=0.0216;AFR_AF=0.1604;EUR_AF=0.0169;SAS_AF=0.0184;AA=A|||;VT=SNP
13	74540416	rs9565064	T	C	100	PASS	AC=91;AF=0.0181709;AN=5008;NS=2504;DP=16521;EAS_AF=0.0883;AMR_AF=0.0014;AFR_AF=0;EUR_AF=0;SAS_AF=0.001;AA=T|||;VT=SNP
13	74540613	rs9600197	G	C	100	PASS	AC=357;AF=0.0712859;AN=5008;NS=2504;DP=19381;EAS_AF=0.0942;AMR_AF=0.0216;AFR_AF=0.1604;EUR_AF=0.0169;SAS_AF=0.0184;AA=G|||;VT=SNP
13	74541371	rs9592956	A	G	100	PASS	AC=356;AF=0.0710863;AN=5008;NS=2504;DP=18542;EAS_AF=0.0942;AMR_AF=0.0216;AFR_AF=0.1596;EUR_AF=0.0169;SAS_AF=0.0184;AA=G|||;VT=SNP
13	74541520	rs9592957	A	C	100	PASS	AC=356;AF=0.0710863;AN=5008;NS=2504;DP=20381;EAS_AF=0.0942;AMR_AF=0.0216;AFR_AF=0.1596;EUR_AF=0.0169;SAS_AF=0.0184;AA=A|||;VT=SNP
13	74541751	rs9592958	A	G	100	PASS	AC=357;AF=0.0712859;AN=5008;NS=2504;DP=20404;EAS_AF=0.0942;AMR_AF=0.0216;AFR_AF=0.1604;EUR_AF=0.0169;SAS_AF=0.0184;AA=G|||;VT=SNP
13	74541764	rs1024264	G	A	100	PASS	AC=535;AF=0.106829;AN=5008;NS=2504;DP=20697;EAS_AF=0.0536;AMR_AF=0.2507;AFR_AF=0.0514;EUR_AF=0.0885;SAS_AF=0.1534;AA=G|||;VT=SNP
13	74541822	rs9592959	C	G	100	PASS	AC=352;AF=0.0702875;AN=5008;NS=2504;DP=20719;EAS_AF=0.0942;AMR_AF=0.0216;AFR_AF=0.1566;EUR_AF=0.0169;SAS_AF=0.0184;AA=G|||;VT=SNP
13	74542409	rs9600198	A	G	100	PASS	AC=188;AF=0.0375399;AN=5008;NS=2504;DP=20408;EAS_AF=0.0942;AMR_AF=0.0101;AFR_AF=0.0386;EUR_AF=0.0169;SAS_AF=0.0184;AA=A|||;VT=SNP
13	74542866	rs61093123	G	C	100	PASS	AC=336;AF=0.0670927;AN=5008;NS=2504;DP=19607;EAS_AF=0.0942;AMR_AF=0.0202;AFR_AF=0.1445;EUR_AF=0.0169;SAS_AF=0.0194;AA=G|||;VT=SNP
13	74542950	rs4885139	T	A	100	PASS	AC=4104;AF=0.819489;AN=5008;NS=2504;DP=17929;EAS_AF=0.9167;AMR_AF=0.7233;AFR_AF=0.7133;EUR_AF=0.9085;SAS_AF=0.8395;AA=A|||;VT=SNP
13	74543786	rs10507820	C	T	100	PASS	AC=1446;AF=0.288738;AN=5008;NS=2504;DP=19935;EAS_AF=0.1171;AMR_AF=0.2896;AFR_AF=0.3775;EUR_AF=0.3509;SAS_AF=0.2812;AA=C|||;VT=SNP
13	74544048	rs138051031	C	T	100	PASS	AC=41;AF=0.0081869;AN=5008;NS=2504;DP=20578;EAS_AF=0.0298;AMR_AF=0.0014;AFR_AF=0.0068;EUR_AF=0;SAS_AF=0.001;AA=C|||;VT=SNP
13	74544162	rs17061811	C	G	100	PASS	AC=352;AF=0.0702875;AN=5008;NS=2504;DP=18856;EAS_AF=0.0942;AMR_AF=0.0216;AFR_AF=0.1566;EUR_AF=0.0169;SAS_AF=0.0184;AA=G|||;VT=SNP
13	74544256	rs17061813	G	A	100	PASS	AC=352;AF=0.0702875;AN=5008;NS=2504;DP=17766;EAS_AF=0.0942;AMR_AF=0.0216;AFR_AF=0.1566;EUR_AF=0.0169;SAS_AF=0.0184;AA=A|||;VT=SNP
13	74544451	rs2296859	G	T	100	PASS	AC=352;AF=0.0702875;AN=5008;NS=2504;DP=18522;EAS_AF=0.0942;AMR_AF=0.0216;AFR_AF=0.1566;EUR_AF=0.0169;SAS_AF=0.0184;AA=T|||;VT=SNP
13	74544544	rs17061815	C	A	100	PASS	AC=349;AF=0.0696885;AN=5008;NS=2504;DP=16671;EAS_AF=0.0942;AMR_AF=0.0216;AFR_AF=0.1543;EUR_AF=0.0169;SAS_AF=0.0184;AA=A|||;VT=SNP
13	74544645	rs9530267	T	C	100	PASS	AC=243;AF=0.0485224;AN=5008;NS=2504;DP=16950;EAS_AF=0.002;AMR_AF=0.0749;AFR_AF=0.0083;EUR_AF=0.1113;SAS_AF=0.0675;AA=T|||;VT=SNP
13	74545237	rs7335575	G	T	100	PASS	AC=978;AF=0.195288;AN=5008;NS=2504;DP=16658;EAS_AF=0.0238;AMR_AF=0.1916;AFR_AF=0.2912;EUR_AF=0.2247;SAS_AF=0.2147;AA=G|||;VT=SNP
13	74545324	rs57665296	G	A	100	PASS	AC=349;AF=0.0696885;AN=5008;NS=2504;DP=17116;EAS_AF=0.0942;AMR_AF=0.0216;AFR_AF=0.1543;EUR_AF=0.0169;SAS_AF=0.0184;AA=G|||;VT=SNP
13	74545565	rs17061818	C	T	100	PASS	AC=349;AF=0.0696885;AN=5008;NS=2504;DP=17388;EAS_AF=0.0942;AMR_AF=0.0216;AFR_AF=0.1543;EUR_AF=0.0169;SAS_AF=0.0184;AA=C|||;VT=SNP
13	74545888	rs28405082	T	C	100	PASS	AC=346;AF=0.0690895;AN=5008;NS=2504;DP=18725;EAS_AF=0.0942;AMR_AF=0.0216;AFR_AF=0.152;EUR_AF=0.0169;SAS_AF=0.0184;AA=C|||;VT=SNP
13	74545915	rs28444995	C	A	100	PASS	AC=366;AF=0.0730831;AN=5008;NS=2504;DP=18180;EAS_AF=0.0942;AMR_AF=0.0245;AFR_AF=0.1657;EUR_AF=0.0169;SAS_AF=0.0184;AA=C|||;VT=SNP
13	74545934	rs79397384	A	T	100	PASS	AC=37;AF=0.00738818;AN=5008;NS=2504;DP=18126;EAS_AF=0.0327;AMR_AF=0;AFR_AF=0;EUR_AF=0.003;SAS_AF=0.001;AA=A|||;VT=SNP
13	74546019	rs28657975	C	T	100	PASS	AC=349;AF=0.0696885;AN=5008;NS=2504;DP=18597;EAS_AF=0.0942;AMR_AF=0.0216;AFR_AF=0.1543;EUR_AF=0.0169;SAS_AF=0.0184;AA=T|||;VT=SNP
13	74546222	rs1570745	G	T	100	PASS	AC=1973;AF=0.39397;AN=5008;NS=2504;DP=19362;EAS_AF=0.5843;AMR_AF=0.3948;AFR_AF=0.0514;EUR_AF=0.5408;SAS_AF=0.5092;AA=G|||;VT=SNP
13	74547367	rs9600201	G	T	100	PASS	AC=339;AF=0.0676917;AN=5008;NS=2504;DP=16645;EAS_AF=0.0942;AMR_AF=0.0202;AFR_AF=0.1475;EUR_AF=0.0169;SAS_AF=0.0184;AA=T|||;VT=SNP
13	74547637	rs9543502	A	G	100	PASS	AC=1778;AF=0.355032;AN=5008;NS=2504;DP=19371;EAS_AF=0.5873;AMR_AF=0.2738;AFR_AF=0.0522;EUR_AF=0.4483;SAS_AF=0.4867;AA=A|||;VT=SNP
13	74547720	rs9600204	A	G	100	PASS	AC=352;AF=0.0702875;AN=5008;NS=2504;DP=20100;EAS_AF=0.0942;AMR_AF=0.0216;AFR_AF=0.1566;EUR_AF=0.0169;SAS_AF=0.0184;AA=A|||;VT=SNP
13	74547792	rs9530268	T	G	100	PASS	AC=1777;AF=0.354832;AN=5008;NS=2504;DP=20292;EAS_AF=0.5873;AMR_AF=0.2723;AFR_AF=0.0522;EUR_AF=0.4483;SAS_AF=0.4867;AA=T|||;VT=SNP
13	74548196	rs9634725	A	G	100	PASS	AC=153;AF=0.0305511;AN=5008;NS=2504;DP=16962;EAS_AF=0.1181;AMR_AF=0.0014;AFR_AF=0.0061;EUR_AF=0;SAS_AF=0.0256;AA=A|||;VT=SNP
13	74548594	rs9530269	C	T	100	PASS	AC=3453;AF=0.689497;AN=5008;NS=2504;DP=15791;EAS_AF=0.7044;AMR_AF=0.6916;AFR_AF=0.4402;EUR_AF=0.8926;SAS_AF=0.8006;AA=C|||;VT=SNP
13	74549101	rs4454843	T	C	100	PASS	AC=1769;AF=0.353235;AN=5008;NS=2504;DP=16345;EAS_AF=0.5873;AMR_AF=0.2723;AFR_AF=0.0507;EUR_AF=0.4483;SAS_AF=0.4806;AA=T|||;VT=SNP
13	74549192	rs9573336	T	C	100	PASS	AC=320;AF=0.0638978;AN=5008;NS=2504;DP=16810;EAS_AF=0.119;AMR_AF=0.013;AFR_AF=0.1256;EUR_AF=0;SAS_AF=0.0256;AA=T|||;VT=SNP
13	74549292	rs9573337	T	C	100	PASS	AC=317;AF=0.0632987;AN=5008;NS=2504;DP=17985;EAS_AF=0.119;AMR_AF=0.013;AFR_AF=0.1233;EUR_AF=0;SAS_AF=0.0256;AA=T|||;VT=SNP
13	74549435	rs9543503	G	T	100	PASS	AC=3794;AF=0.757588;AN=5008;NS=2504;DP=17378;EAS_AF=0.7966;AMR_AF=0.7118;AFR_AF=0.5968;EUR_AF=0.9105;SAS_AF=0.8098;AA=T|||;VT=SNP
13	74549813	rs7333855	T	C	100	PASS	AC=4147;AF=0.828075;AN=5008;NS=2504;DP=20094;EAS_AF=0.9206;AMR_AF=0.7305;AFR_AF=0.7337;EUR_AF=0.9105;SAS_AF=0.8446;AA=C|||;VT=SNP
13	74549905	rs9600205	C	T	100	PASS	AC=188;AF=0.0375399;AN=5008;NS=2504;DP=20531;EAS_AF=0.0942;AMR_AF=0.0101;AFR_AF=0.0378;EUR_AF=0.0169;SAS_AF=0.0194;AA=C|||;VT=SNP
13	74549943	rs7332649	C	T	100	PASS	AC=4336;AF=0.865815;AN=5008;NS=2504;DP=19973;EAS_AF=0.9504;AMR_AF=0.7464;AFR_AF=0.8442;EUR_AF=0.9105;SAS_AF=0.8466;AA=T|||;VT=SNP
13	74550013	rs9600206	T	C	100	PASS	AC=346;AF=0.0690895;AN=5008;NS=2504;DP=18766;EAS_AF=0.0942;AMR_AF=0.0231;AFR_AF=0.1505;EUR_AF=0.0179;SAS_AF=0.0184;AA=T|||;VT=SNP
13	74550279	rs9565065	T	C	100	PASS	AC=320;AF=0.0638978;AN=5008;NS=2504;DP=17380;EAS_AF=0.119;AMR_AF=0.013;AFR_AF=0.1256;EUR_AF=0;SAS_AF=0.0256;AA=T|||;VT=SNP
13	74550457	rs55871505	C	T	100	PASS	AC=332;AF=0.0662939;AN=5008;NS=2504;DP=18516;EAS_AF=0.0942;AMR_AF=0.0202;AFR_AF=0.1422;EUR_AF=0.0169;SAS_AF=0.0184;AA=C|||;VT=SNP
13	74550604	rs57061860	T	A	100	PASS	AC=350;AF=0.0698882;AN=5008;NS=2504;DP=17379;EAS_AF=0.0942;AMR_AF=0.0216;AFR_AF=0.1551;EUR_AF=0.0169;SAS_AF=0.0184;AA=T|||;VT=SNP
13	74551398	rs7316947	C	T	100	PASS	AC=3815;AF=0.761781;AN=5008;NS=2504;DP=15848;EAS_AF=0.8016;AMR_AF=0.7133;AFR_AF=0.6006;EUR_AF=0.9105;SAS_AF=0.82;AA=T|||;VT=SNP
13	74551691	rs9600207	T	C	100	PASS	AC=353;AF=0.0704872;AN=5008;NS=2504;DP=16434;EAS_AF=0.0942;AMR_AF=0.0216;AFR_AF=0.1566;EUR_AF=0.0179;SAS_AF=0.0184;AA=T|||;VT=SNP
13	74551914	rs74327695	T	C	100	PASS	AC=471;AF=0.0940495;AN=5008;NS=2504;DP=17750;EAS_AF=0.0496;AMR_AF=0.2464;AFR_AF=0.0091;EUR_AF=0.0875;SAS_AF=0.1534;AA=T|||;VT=SNP
13	74551933	rs9543505	A	G	100	PASS	AC=4294;AF=0.857428;AN=5008;NS=2504;DP=17556;EAS_AF=0.9206;AMR_AF=0.745;AFR_AF=0.8374;EUR_AF=0.9095;SAS_AF=0.8456;AA=G|||;VT=SNP
13	74552113	rs9600208	C	G	100	PASS	AC=350;AF=0.0698882;AN=5008;NS=2504;DP=18763;EAS_AF=0.0933;AMR_AF=0.0216;AFR_AF=0.1558;EUR_AF=0.0169;SAS_AF=0.0184;AA=C|||;VT=SNP
13	74552616	rs78519554	C	T	100	PASS	AC=260;AF=0.0519169;AN=5008;NS=2504;DP=18203;EAS_AF=0.119;AMR_AF=0.0086;AFR_AF=0.0825;EUR_AF=0;SAS_AF=0.0256;AA=C|||;VT=SNP
13	74552666	rs147874949	C	T	100	PASS	AC=81;AF=0.0161741;AN=5008;NS=2504;DP=19339;EAS_AF=0.0149;AMR_AF=0.0937;AFR_AF=0.0008;EUR_AF=0;SAS_AF=0;AA=C|||;VT=SNP
13	74552780	rs7330075	T	G	100	PASS	AC=4300;AF=0.858626;AN=5008;NS=2504;DP=21069;EAS_AF=0.9206;AMR_AF=0.745;AFR_AF=0.8381;EUR_AF=0.9105;SAS_AF=0.8497;AA=G|||;VT=SNP
13	74553341	rs9573338	A	T	100	PASS	AC=147;AF=0.029353;AN=5008;NS=2504;DP=16842;EAS_AF=0.12;AMR_AF=0.0014;AFR_AF=0;EUR_AF=0;SAS_AF=0.0256;AA=A|||;VT=SNP
13	74553463	rs13378861	C	A	100	PASS	AC=890;AF=0.177716;AN=5008;NS=2504;DP=12665;EAS_AF=0.2153;AMR_AF=0.1657;AFR_AF=0.2829;EUR_AF=0.1123;SAS_AF=0.0726;AA=A|||;VT=SNP
13	74553950	rs9600209	G	A	100	PASS	AC=332;AF=0.0662939;AN=5008;NS=2504;DP=16353;EAS_AF=0.0942;AMR_AF=0.0202;AFR_AF=0.1422;EUR_AF=0.0169;SAS_AF=0.0184;AA=G|||;VT=SNP
13	74554091	rs76457955	G	T	100	PASS	AC=28;AF=0.00559105;AN=5008;NS=2504;DP=15569;EAS_AF=0.0238;AMR_AF=0;AFR_AF=0;EUR_AF=0.003;SAS_AF=0.001;AA=G|||;VT=SNP
13	74554927	rs74973961	A	C	100	PASS	AC=354;AF=0.0706869;AN=5008;NS=2504;DP=18921;EAS_AF=0.0942;AMR_AF=0.0216;AFR_AF=0.1581;EUR_AF=0.0169;SAS_AF=0.0184;AA=C|||;VT=SNP
13	74555947	rs7338764	T	C	100	PASS	AC=369;AF=0.0736821;AN=5008;NS=2504;DP=16114;EAS_AF=0.0923;AMR_AF=0.0303;AFR_AF=0.1664;EUR_AF=0.0169;SAS_AF=0.0184;AA=T|||;VT=SNP
13	74555987	rs7337232	A	G	100	PASS	AC=441;AF=0.0880591;AN=5008;NS=2504;DP=16029;EAS_AF=0.1458;AMR_AF=0.0303;AFR_AF=0.1762;EUR_AF=0.0219;SAS_AF=0.0184;AA=G|||;VT=SNP
13	74556102	rs74095939	G	T	100	PASS	AC=204;AF=0.0407348;AN=5008;NS=2504;DP=16579;EAS_AF=0.0962;AMR_AF=0.0115;AFR_AF=0.0477;EUR_AF=0.0169;SAS_AF=0.0194;AA=G|||;VT=SNP
13	74556225	rs7339349	T	C	100	PASS	AC=4142;AF=0.827077;AN=5008;NS=2504;DP=15203;EAS_AF=0.9206;AMR_AF=0.745;AFR_AF=0.795;EUR_AF=0.8956;SAS_AF=0.7618;AA=C|||;VT=SNP
13	74556488	rs9573340	A	G	100	PASS	AC=4184;AF=0.835463;AN=5008;NS=2504;DP=17081;EAS_AF=0.9206;AMR_AF=0.7464;AFR_AF=0.8283;EUR_AF=0.8946;SAS_AF=0.7597;AA=G|||;VT=SNP
13	74557203	rs9600210	A	G	100	PASS	AC=217;AF=0.0433307;AN=5008;NS=2504;DP=18806;EAS_AF=0.0923;AMR_AF=0.013;AFR_AF=0.0598;EUR_AF=0.0169;SAS_AF=0.0194;AA=A|||;VT=SNP
13	74558380	rs4885141	T	C	100	PASS	AC=3272;AF=0.653355;AN=5008;NS=2504;DP=20358;EAS_AF=0.7113;AMR_AF=0.5706;AFR_AF=0.5257;EUR_AF=0.7773;SAS_AF=0.6973;AA=T|||;VT=SNP
13	74558389	rs2182038	C	T	100	PASS	AC=4133;AF=0.82528;AN=5008;NS=2504;DP=20139;EAS_AF=0.9177;AMR_AF=0.7421;AFR_AF=0.7965;EUR_AF=0.8946;SAS_AF=0.7566;AA=T|||;VT=SNP
13	74558505	rs12871414	C	T	100	PASS	AC=755;AF=0.150759;AN=5008;NS=2504;DP=19150;EAS_AF=0.005;AMR_AF=0.1744;AFR_AF=0.143;EUR_AF=0.2644;SAS_AF=0.1779;AA=C|||;VT=SNP
13	74558516	rs78719565	C	T	100	PASS	AC=587;AF=0.117212;AN=5008;NS=2504;DP=18112;EAS_AF=0.0804;AMR_AF=0.2478;AFR_AF=0.0083;EUR_AF=0.0984;SAS_AF=0.229;AA=C|||;VT=SNP
13	74559777	rs17061867	C	T	100	PASS	AC=245;AF=0.0489217;AN=5008;NS=2504;DP=18859;EAS_AF=0.0655;AMR_AF=0.0144;AFR_AF=0.1044;EUR_AF=0.0099;SAS_AF=0.0215;AA=T|||;VT=SNP
13	74560057	rs75903763	T	C	100	PASS	AC=130;AF=0.0259585;AN=5008;NS=2504;DP=16954;EAS_AF=0.0655;AMR_AF=0.0014;AFR_AF=0.0242;EUR_AF=0.0099;SAS_AF=0.0215;AA=T|||;VT=SNP
13	74560092	rs80062938	A	G	100	PASS	AC=244;AF=0.048722;AN=5008;NS=2504;DP=16127;EAS_AF=0.0655;AMR_AF=0.0144;AFR_AF=0.1036;EUR_AF=0.0099;SAS_AF=0.0215;AA=A|||;VT=SNP
13	74560263	rs7983164	T	A	100	PASS	AC=4004;AF=0.799521;AN=5008;NS=2504;DP=16277;EAS_AF=0.9167;AMR_AF=0.732;AFR_AF=0.6967;EUR_AF=0.8728;SAS_AF=0.7904;AA=A|||;VT=SNP
13	74560270	rs115878049	C	T	100	PASS	AC=250;AF=0.0499201;AN=5008;NS=2504;DP=16345;EAS_AF=0.0655;AMR_AF=0.0144;AFR_AF=0.1082;EUR_AF=0.0099;SAS_AF=0.0215;AA=T|||;VT=SNP
13	74561549	rs9543507	T	A	100	PASS	AC=1724;AF=0.344249;AN=5008;NS=2504;DP=13226;EAS_AF=0.6379;AMR_AF=0.2709;AFR_AF=0.0431;EUR_AF=0.4185;SAS_AF=0.4243;AA=T|||;VT=SNP
13	74561706	rs7329599	C	T	100	PASS	AC=3299;AF=0.658746;AN=5008;NS=2504;DP=12700;EAS_AF=0.8482;AMR_AF=0.5865;AFR_AF=0.4002;EUR_AF=0.7714;SAS_AF=0.7485;AA=C|||;VT=SNP
13	74561745	rs7330102	G	A	100	PASS	AC=3293;AF=0.657548;AN=5008;NS=2504;DP=12231;EAS_AF=0.8482;AMR_AF=0.5865;AFR_AF=0.3986;EUR_AF=0.7714;SAS_AF=0.7444;AA=G|||;VT=SNP
13	74562669	rs9600211	A	C	100	PASS	AC=129;AF=0.0257588;AN=5008;NS=2504;DP=20390;EAS_AF=0.0645;AMR_AF=0.0014;AFR_AF=0.0242;EUR_AF=0.0099;SAS_AF=0.0215;AA=A|||;VT=SNP
13	74562856	rs17061870	C	G	100	PASS	AC=249;AF=0.0497204;AN=5008;NS=2504;DP=18547;EAS_AF=0.0645;AMR_AF=0.0144;AFR_AF=0.1082;EUR_AF=0.0099;SAS_AF=0.0215;AA=C|||;VT=SNP
13	74563867	rs9600212	A	G	100	PASS	AC=265;AF=0.0529153;AN=5008;NS=2504;DP=18543;EAS_AF=0.0645;AMR_AF=0.0144;AFR_AF=0.1203;EUR_AF=0.0099;SAS_AF=0.0215;AA=G|||;VT=SNP
13	74564046	rs61347864	C	T	100	PASS	AC=130;AF=0.0259585;AN=5008;NS=2504;DP=16071;EAS_AF=0.0645;AMR_AF=0.0014;AFR_AF=0.025;EUR_AF=0.0099;SAS_AF=0.0215;AA=C|||;VT=SNP
13	74564118	rs189964733	G	A	100	PASS	AC=133;AF=0.0265575;AN=5008;NS=2504;DP=17214;EAS_AF=0.0645;AMR_AF=0.0014;AFR_AF=0.025;EUR_AF=0.0129;SAS_AF=0.0215;AA=G|||;VT=SNP
13	74565500	rs9592961	A	G	100	PASS	AC=130;AF=0.0259585;AN=5008;NS=2504;DP=18693;EAS_AF=0.0645;AMR_AF=0.0014;AFR_AF=0.025;EUR_AF=0.0099;SAS_AF=0.0215;AA=A|||;VT=SNP
13	74565650	rs9592962	C	T	100	PASS	AC=242;AF=0.0483227;AN=5008;NS=2504;DP=21773;EAS_AF=0.0645;AMR_AF=0.0159;AFR_AF=0.1021;EUR_AF=0.0099;SAS_AF=0.0215;AA=T|||;VT=SNP
13	74566402	rs544754015	C	T	100	PASS	AC=10;AF=0.00199681;AN=5008;NS=2504;DP=19549;EAS_AF=0.0069;AMR_AF=0;AFR_AF=0;EUR_AF=0.003;SAS_AF=0;AA=C|||;VT=SNP
13	74566403	rs1886513	T	G	100	PASS	AC=3321;AF=0.663139;AN=5008;NS=2504;DP=19333;EAS_AF=0.8502;AMR_AF=0.5865;AFR_AF=0.407;EUR_AF=0.7724;SAS_AF=0.7587;AA=T|||;VT=SNP
13	74567057	rs1408673	A	G	100	PASS	AC=3308;AF=0.660543;AN=5008;NS=2504;DP=18907;EAS_AF=0.8512;AMR_AF=0.5821;AFR_AF=0.3994;EUR_AF=0.7714;SAS_AF=0.7587;AA=A|||;VT=SNP
13	74567136	rs9543508	A	C	100	PASS	AC=3316;AF=0.662141;AN=5008;NS=2504;DP=19129;EAS_AF=0.8482;AMR_AF=0.5893;AFR_AF=0.4062;EUR_AF=0.7724;SAS_AF=0.7546;AA=A|||;VT=SNP
13	74568509	rs17061886	T	C	100	PASS	AC=438;AF=0.0874601;AN=5008;NS=2504;DP=18479;EAS_AF=0.0724;AMR_AF=0.0231;AFR_AF=0.1914;EUR_AF=0.0388;SAS_AF=0.0583;AA=T|||;VT=SNP
13	74569006	rs1886514	G	T	100	PASS	AC=410;AF=0.081869;AN=5008;NS=2504;DP=17351;EAS_AF=0.0714;AMR_AF=0.0216;AFR_AF=0.1717;EUR_AF=0.0388;SAS_AF=0.0583;AA=G|||;VT=SNP
13	74569026	rs150824324	C	T	100	PASS	AC=10;AF=0.00199681;AN=5008;NS=2504;DP=18127;EAS_AF=0.0069;AMR_AF=0;AFR_AF=0;EUR_AF=0.003;SAS_AF=0;AA=C|||;VT=SNP
13	74569304	rs1886515	T	C	100	PASS	AC=427;AF=0.0852636;AN=5008;NS=2504;DP=19478;EAS_AF=0.0714;AMR_AF=0.0216;AFR_AF=0.1846;EUR_AF=0.0388;SAS_AF=0.0583;AA=T|||;VT=SNP
13	74569411	rs1886516	G	A	100	PASS	AC=427;AF=0.0852636;AN=5008;NS=2504;DP=17021;EAS_AF=0.0714;AMR_AF=0.0216;AFR_AF=0.1846;EUR_AF=0.0388;SAS_AF=0.0583;AA=G|||;VT=SNP
13	74569641	rs7987699	A	G	100	PASS	AC=425;AF=0.0848642;AN=5008;NS=2504;DP=14858;EAS_AF=0.0714;AMR_AF=0.0216;AFR_AF=0.1846;EUR_AF=0.0368;SAS_AF=0.0583;AA=G|||;VT=SNP
13	74569662	rs7988178	G	A	100	PASS	AC=425;AF=0.0848642;AN=5008;NS=2504;DP=14829;EAS_AF=0.0714;AMR_AF=0.0216;AFR_AF=0.1846;EUR_AF=0.0368;SAS_AF=0.0583;AA=A|||;VT=SNP
13	74569854	rs7988097	A	C	100	PASS	AC=427;AF=0.0852636;AN=5008;NS=2504;DP=14349;EAS_AF=0.0724;AMR_AF=0.0216;AFR_AF=0.1853;EUR_AF=0.0368;SAS_AF=0.0583;AA=C|||;VT=SNP
13	74569884	rs7988547	G	A	100	PASS	AC=427;AF=0.0852636;AN=5008;NS=2504;DP=14834;EAS_AF=0.0724;AMR_AF=0.0216;AFR_AF=0.1853;EUR_AF=0.0368;SAS_AF=0.0583;AA=G|||;VT=SNP
13	74570224	rs12385846	C	T	100	PASS	AC=428;AF=0.0854633;AN=5008;NS=2504;DP=18482;EAS_AF=0.0724;AMR_AF=0.0216;AFR_AF=0.1853;EUR_AF=0.0368;SAS_AF=0.0593;AA=C|||;VT=SNP
13	74570259	rs12385848	G	A	100	PASS	AC=427;AF=0.0852636;AN=5008;NS=2504;DP=17415;EAS_AF=0.0724;AMR_AF=0.0216;AFR_AF=0.1853;EUR_AF=0.0368;SAS_AF=0.0583;AA=G|||;VT=SNP
13	74570386	rs4885142	C	T	100	PASS	AC=4151;AF=0.828874;AN=5008;NS=2504;DP=18364;EAS_AF=0.9236;AMR_AF=0.7334;AFR_AF=0.7663;EUR_AF=0.9016;SAS_AF=0.8088;AA=T|||;VT=SNP
13	74570578	rs12385849	C	T	100	PASS	AC=130;AF=0.0259585;AN=5008;NS=2504;DP=16985;EAS_AF=0.0635;AMR_AF=0.0014;AFR_AF=0.0257;EUR_AF=0.0099;SAS_AF=0.0215;AA=C|||;VT=SNP
13	74570986	rs12385850	G	A	100	PASS	AC=426;AF=0.0850639;AN=5008;NS=2504;DP=16998;EAS_AF=0.0724;AMR_AF=0.0216;AFR_AF=0.1853;EUR_AF=0.0368;SAS_AF=0.0573;AA=G|||;VT=SNP
13	74571097	rs187650797	A	G	100	PASS	AC=426;AF=0.0850639;AN=5008;NS=2504;DP=20343;EAS_AF=0.0724;AMR_AF=0.0216;AFR_AF=0.1853;EUR_AF=0.0368;SAS_AF=0.0573;AA=G|||;VT=SNP
13	74571184	rs12385870	T	G	100	PASS	AC=433;AF=0.0864617;AN=5008;NS=2504;DP=19022;EAS_AF=0.0724;AMR_AF=0.0216;AFR_AF=0.1906;EUR_AF=0.0368;SAS_AF=0.0573;AA=T|||;VT=SNP
13	74571264	rs78913914	G	A	100	PASS	AC=526;AF=0.105032;AN=5008;NS=2504;DP=18211;EAS_AF=0.0754;AMR_AF=0.2493;AFR_AF=0.0106;EUR_AF=0.0954;SAS_AF=0.1708;AA=G|||;VT=SNP
13	74571595	rs12385855	C	T	100	PASS	AC=423;AF=0.0844649;AN=5008;NS=2504;DP=18592;EAS_AF=0.0724;AMR_AF=0.0216;AFR_AF=0.1831;EUR_AF=0.0368;SAS_AF=0.0573;AA=C|||;VT=SNP
13	74571656	rs9543509	T	C	100	PASS	AC=3582;AF=0.715256;AN=5008;NS=2504;DP=16682;EAS_AF=0.8502;AMR_AF=0.6945;AFR_AF=0.4713;EUR_AF=0.8658;SAS_AF=0.7658;AA=T|||;VT=SNP
13	74571776	rs1408674	G	A	100	PASS	AC=432;AF=0.086262;AN=5008;NS=2504;DP=16223;EAS_AF=0.0714;AMR_AF=0.0216;AFR_AF=0.1899;EUR_AF=0.0368;SAS_AF=0.0583;AA=G|||;VT=SNP
13	74571957	rs1408675	A	C	100	PASS	AC=432;AF=0.086262;AN=5008;NS=2504;DP=18845;EAS_AF=0.0724;AMR_AF=0.0216;AFR_AF=0.1899;EUR_AF=0.0368;SAS_AF=0.0573;AA=A|||;VT=SNP
13	74572334	rs9600214	G	C	100	PASS	AC=428;AF=0.0854633;AN=5008;NS=2504;DP=18845;EAS_AF=0.0724;AMR_AF=0.0216;AFR_AF=0.1853;EUR_AF=0.0378;SAS_AF=0.0583;AA=G|||;VT=SNP
13	74573810	rs1967801	C	G	100	PASS	AC=4217;AF=0.842053;AN=5008;NS=2504;DP=15477;EAS_AF=0.9236;AMR_AF=0.7421;AFR_AF=0.8011;EUR_AF=0.9006;SAS_AF=0.8241;AA=G|||;VT=SNP
13	74573840	rs9600215	A	G	100	PASS	AC=446;AF=0.0890575;AN=5008;NS=2504;DP=15336;EAS_AF=0.0734;AMR_AF=0.0259;AFR_AF=0.1959;EUR_AF=0.0378;SAS_AF=0.0583;AA=G|||;VT=SNP
13	74574075	rs74963163	T	C	100	PASS	AC=131;AF=0.0261581;AN=5008;NS=2504;DP=18522;EAS_AF=0.0635;AMR_AF=0.0014;AFR_AF=0.0265;EUR_AF=0.0099;SAS_AF=0.0215;AA=T|||;VT=SNP
13	74574178	rs7328112	C	T	100	PASS	AC=3999;AF=0.798522;AN=5008;NS=2504;DP=19085;EAS_AF=0.9216;AMR_AF=0.7176;AFR_AF=0.6581;EUR_AF=0.9016;SAS_AF=0.8129;AA=T|||;VT=SNP
13	74574485	rs9592963	A	G	100	PASS	AC=436;AF=0.0870607;AN=5008;NS=2504;DP=16481;EAS_AF=0.0724;AMR_AF=0.0216;AFR_AF=0.1914;EUR_AF=0.0378;SAS_AF=0.0583;AA=A|||;VT=SNP
13	74575348	rs9600216	A	T	100	PASS	AC=450;AF=0.0898562;AN=5008;NS=2504;DP=18963;EAS_AF=0.0724;AMR_AF=0.0231;AFR_AF=0.2012;EUR_AF=0.0378;SAS_AF=0.0583;AA=A|||;VT=SNP
13	74575742	rs9543510	G	A	100	PASS	AC=3843;AF=0.767372;AN=5008;NS=2504;DP=18836;EAS_AF=0.9216;AMR_AF=0.6758;AFR_AF=0.6233;EUR_AF=0.829;SAS_AF=0.8047;AA=A|||;VT=SNP
13	74576249	rs77961675	T	C	100	PASS	AC=131;AF=0.0261581;AN=5008;NS=2504;DP=15821;EAS_AF=0.0635;AMR_AF=0.0014;AFR_AF=0.0265;EUR_AF=0.0099;SAS_AF=0.0215;AA=T|||;VT=SNP
13	74577157	rs60798860	A	C	100	PASS	AC=449;AF=0.0896565;AN=5008;NS=2504;DP=19934;EAS_AF=0.0724;AMR_AF=0.0231;AFR_AF=0.2012;EUR_AF=0.0378;SAS_AF=0.0573;AA=A|||;VT=SNP
13	74577547	rs17061909	C	T	100	PASS	AC=424;AF=0.0846645;AN=5008;NS=2504;DP=19975;EAS_AF=0.0714;AMR_AF=0.0216;AFR_AF=0.1846;EUR_AF=0.0368;SAS_AF=0.0573;AA=T|||;VT=SNP
13	74577907	rs4885143	C	T	100	PASS	AC=4200;AF=0.838658;AN=5008;NS=2504;DP=16881;EAS_AF=0.9206;AMR_AF=0.7421;AFR_AF=0.7988;EUR_AF=0.9006;SAS_AF=0.8129;AA=T|||;VT=SNP
13	74578949	rs7989748	G	C	100	PASS	AC=129;AF=0.0257588;AN=5008;NS=2504;DP=14899;EAS_AF=0.0625;AMR_AF=0.0014;AFR_AF=0.0257;EUR_AF=0.0099;SAS_AF=0.0215;AA=G|||;VT=SNP
13	74579524	rs9592964	C	T	100	PASS	AC=130;AF=0.0259585;AN=5008;NS=2504;DP=16917;EAS_AF=0.0635;AMR_AF=0.0014;AFR_AF=0.0257;EUR_AF=0.0099;SAS_AF=0.0215;AA=C|||;VT=SNP
13	74579859	rs13378952	C	T	100	PASS	AC=433;AF=0.0864617;AN=5008;NS=2504;DP=20573;EAS_AF=0.0724;AMR_AF=0.0216;AFR_AF=0.1906;EUR_AF=0.0368;SAS_AF=0.0573;AA=C|||;VT=SNP
13	74579881	rs9565067	T	C	100	PASS	AC=3329;AF=0.664736;AN=5008;NS=2504;DP=20739;EAS_AF=0.8462;AMR_AF=0.585;AFR_AF=0.4274;EUR_AF=0.7734;SAS_AF=0.7434;AA=T|||;VT=SNP
13	74580671	rs9318240	C	T	100	PASS	AC=4188;AF=0.836262;AN=5008;NS=2504;DP=21540;EAS_AF=0.9226;AMR_AF=0.7392;AFR_AF=0.7897;EUR_AF=0.9006;SAS_AF=0.8129;AA=T|||;VT=SNP
13	74580976	rs9600217	T	C	100	PASS	AC=131;AF=0.0261581;AN=5008;NS=2504;DP=21593;EAS_AF=0.0635;AMR_AF=0.0014;AFR_AF=0.0265;EUR_AF=0.0099;SAS_AF=0.0215;AA=C|||;VT=SNP
13	74581675	rs61957968	G	A	100	PASS	AC=1646;AF=0.328674;AN=5008;NS=2504;DP=12732;EAS_AF=0.627;AMR_AF=0.255;AFR_AF=0.0408;EUR_AF=0.3867;SAS_AF=0.4029;AA=G|||;VT=SNP
13	74581731	rs17061921	T	C	100	PASS	AC=209;AF=0.0417332;AN=5008;NS=2504;DP=14985;EAS_AF=0.0992;AMR_AF=0.049;AFR_AF=0.0008;EUR_AF=0.0417;SAS_AF=0.0327;AA=T|||;VT=SNP
13	74581814	rs9573341	A	C	100	PASS	AC=3841;AF=0.766973;AN=5008;NS=2504;DP=16346;EAS_AF=0.9187;AMR_AF=0.6196;AFR_AF=0.677;EUR_AF=0.8121;SAS_AF=0.7904;AA=A|||;VT=SNP
13	74581827	rs9600218	G	A	100	PASS	AC=507;AF=0.101238;AN=5008;NS=2504;DP=16408;EAS_AF=0.0665;AMR_AF=0.1225;AFR_AF=0.1626;EUR_AF=0.0964;SAS_AF=0.044;AA=A|||;VT=SNP
13	74582018	rs7986341	C	T	100	PASS	AC=3602;AF=0.719249;AN=5008;NS=2504;DP=15208;EAS_AF=0.9097;AMR_AF=0.6081;AFR_AF=0.5552;EUR_AF=0.7873;SAS_AF=0.7536;AA=C|||;VT=SNP
13	74583092	rs7992842	G	C	100	PASS	AC=130;AF=0.0259585;AN=5008;NS=2504;DP=19879;EAS_AF=0.0635;AMR_AF=0.0014;AFR_AF=0.0257;EUR_AF=0.0099;SAS_AF=0.0215;AA=G|||;VT=SNP
13	74584040	rs2031427	A	G	100	PASS	AC=4132;AF=0.82508;AN=5008;NS=2504;DP=21529;EAS_AF=0.9256;AMR_AF=0.8545;AFR_AF=0.6286;EUR_AF=0.8708;SAS_AF=0.9192;AA=A|||;VT=SNP
13	74584740	rs4885144	C	G	100	PASS	AC=4202;AF=0.839058;AN=5008;NS=2504;DP=16790;EAS_AF=0.9216;AMR_AF=0.7421;AFR_AF=0.7912;EUR_AF=0.9006;SAS_AF=0.8241;AA=G|||;VT=SNP
13	74585587	rs1536025	C	T	100	PASS	AC=4030;AF=0.804712;AN=5008;NS=2504;DP=17065;EAS_AF=0.9216;AMR_AF=0.7233;AFR_AF=0.6815;EUR_AF=0.8976;SAS_AF=0.8129;AA=T|||;VT=SNP
13	74586401	rs8001012	C	T	100	PASS	AC=4186;AF=0.835863;AN=5008;NS=2504;DP=18221;EAS_AF=0.9216;AMR_AF=0.7392;AFR_AF=0.7912;EUR_AF=0.9006;SAS_AF=0.8098;AA=T|||;VT=SNP
13	74586488	rs12858058	T	C	100	PASS	AC=870;AF=0.173722;AN=5008;NS=2504;DP=18021;EAS_AF=0.005;AMR_AF=0.2219;AFR_AF=0.1445;EUR_AF=0.3002;SAS_AF=0.2229;AA=T|||;VT=SNP
13	74586973	rs118124592	C	T	100	PASS	AC=17;AF=0.00339457;AN=5008;NS=2504;DP=19747;EAS_AF=0.0169;AMR_AF=0;AFR_AF=0;EUR_AF=0;SAS_AF=0;AA=C|||;VT=SNP
13	74588183	rs1408676	T	C	100	PASS	AC=816;AF=0.162939;AN=5008;NS=2504;DP=17523;EAS_AF=0.0784;AMR_AF=0.2695;AFR_AF=0.2012;EUR_AF=0.0974;SAS_AF=0.1902;AA=T|||;VT=SNP
13	74588747	rs114713792	G	A	100	PASS	AC=211;AF=0.0421326;AN=5008;NS=2504;DP=16559;EAS_AF=0.0159;AMR_AF=0.036;AFR_AF=0.0938;EUR_AF=0.0209;SAS_AF=0.0256;AA=G|||;VT=SNP
13	74590134	rs146827237	T	C	100	PASS	AC=24;AF=0.00479233;AN=5008;NS=2504;DP=19866;EAS_AF=0.0198;AMR_AF=0;AFR_AF=0;EUR_AF=0.004;SAS_AF=0;AA=T|||;VT=SNP
13	74591347	rs9600219	A	G	100	PASS	AC=504;AF=0.100639;AN=5008;NS=2504;DP=14598;EAS_AF=0.0675;AMR_AF=0.1254;AFR_AF=0.1596;EUR_AF=0.0994;SAS_AF=0.0389;AA=G|||;VT=SNP
13	74591448	rs74574977	T	G	100	PASS	AC=162;AF=0.0323482;AN=5008;NS=2504;DP=12892;EAS_AF=0.1101;AMR_AF=0;AFR_AF=0;EUR_AF=0;SAS_AF=0.0521;AA=T|||;VT=SNP
13	74592729	rs77803278	G	A	100	PASS	AC=644;AF=0.128594;AN=5008;NS=2504;DP=15163;EAS_AF=0.0655;AMR_AF=0.1311;AFR_AF=0.23;EUR_AF=0.1183;SAS_AF=0.0654;AA=A|||;VT=SNP
13	74594534	rs10507821	C	A	100	PASS	AC=664;AF=0.132588;AN=5008;NS=2504;DP=18567;EAS_AF=0.0655;AMR_AF=0.1326;AFR_AF=0.2443;EUR_AF=0.1183;SAS_AF=0.0654;AA=A|||;VT=SNP
13	74594628	rs76928646	G	A	100	PASS	AC=282;AF=0.0563099;AN=5008;NS=2504;DP=20407;EAS_AF=0.0575;AMR_AF=0.1037;AFR_AF=0.0234;EUR_AF=0.0905;SAS_AF=0.0307;AA=G|||;VT=SNP
13	74594754	rs182857646	G	A	100	PASS	AC=38;AF=0.00758786;AN=5008;NS=2504;DP=18654;EAS_AF=0.0357;AMR_AF=0;AFR_AF=0.0015;EUR_AF=0;SAS_AF=0;AA=G|||;VT=SNP
13	74595280	rs78396746	A	G	100	PASS	AC=288;AF=0.057508;AN=5008;NS=2504;DP=18982;EAS_AF=0.0575;AMR_AF=0.1037;AFR_AF=0.0234;EUR_AF=0.0905;SAS_AF=0.0368;AA=A|||;VT=SNP
13	74595463	rs1886520	C	A	100	PASS	AC=3318;AF=0.66254;AN=5008;NS=2504;DP=19130;EAS_AF=0.8611;AMR_AF=0.5893;AFR_AF=0.4667;EUR_AF=0.7008;SAS_AF=0.7352;AA=C|||;VT=SNP
13	74595480	rs183546272	T	C	100	PASS	AC=25;AF=0.00499201;AN=5008;NS=2504;DP=19690;EAS_AF=0.0248;AMR_AF=0;AFR_AF=0;EUR_AF=0;SAS_AF=0;AA=T|||;VT=SNP
13	74597221	rs1886519	T	A	100	PASS	AC=3337;AF=0.666334;AN=5008;NS=2504;DP=17221;EAS_AF=0.8611;AMR_AF=0.5922;AFR_AF=0.4796;EUR_AF=0.7008;SAS_AF=0.7352;AA=T|||;VT=SNP
13	74598691	rs2025535	G	A	100	PASS	AC=3530;AF=0.704872;AN=5008;NS=2504;DP=17944;EAS_AF=0.9167;AMR_AF=0.6023;AFR_AF=0.5545;EUR_AF=0.7097;SAS_AF=0.7577;AA=A|||;VT=SNP
13	74599204	rs117216342	T	C	100	PASS	AC=111;AF=0.0221645;AN=5008;NS=2504;DP=18415;EAS_AF=0.0556;AMR_AF=0.0014;AFR_AF=0.0227;EUR_AF=0.004;SAS_AF=0.0204;AA=T|||;VT=SNP
13	74599209	rs4885145	A	G	100	PASS	AC=812;AF=0.162141;AN=5008;NS=2504;DP=18436;EAS_AF=0.0724;AMR_AF=0.2666;AFR_AF=0.1452;EUR_AF=0.175;SAS_AF=0.1902;AA=A|||;VT=SNP
13	74599500	rs140213337	C	G	100	PASS	AC=95;AF=0.0189696;AN=5008;NS=2504;DP=17620;EAS_AF=0.0258;AMR_AF=0.098;AFR_AF=0.0008;EUR_AF=0;SAS_AF=0;AA=C|||;VT=SNP
13	74599568	rs115317490	A	G	100	PASS	AC=109;AF=0.0217652;AN=5008;NS=2504;DP=18558;EAS_AF=0.0556;AMR_AF=0.0014;AFR_AF=0.0212;EUR_AF=0.004;SAS_AF=0.0204;AA=G|||;VT=SNP
13	74599596	rs2025534	T	C	100	PASS	AC=3250;AF=0.648962;AN=5008;NS=2504;DP=18552;EAS_AF=0.8611;AMR_AF=0.5778;AFR_AF=0.4221;EUR_AF=0.6988;SAS_AF=0.7362;AA=T|||;VT=SNP
13	74600274	rs1925047	A	C	100	PASS	AC=3448;AF=0.688498;AN=5008;NS=2504;DP=14899;EAS_AF=0.8611;AMR_AF=0.6023;AFR_AF=0.5446;EUR_AF=0.7058;SAS_AF=0.7485;AA=A|||;VT=SNP
13	74600311	rs192136199	T	A	100	PASS	AC=18;AF=0.00359425;AN=5008;NS=2504;DP=15488;EAS_AF=0.0159;AMR_AF=0;AFR_AF=0;EUR_AF=0;SAS_AF=0.002;AA=T|||;VT=SNP
13	74600484	rs116015089	T	A	100	PASS	AC=109;AF=0.0217652;AN=5008;NS=2504;DP=15342;EAS_AF=0.0556;AMR_AF=0.0014;AFR_AF=0.0212;EUR_AF=0.004;SAS_AF=0.0204;AA=T|||;VT=SNP
13	74600925	rs117004120	C	T	100	PASS	AC=109;AF=0.0217652;AN=5008;NS=2504;DP=16184;EAS_AF=0.0556;AMR_AF=0.0014;AFR_AF=0.0212;EUR_AF=0.004;SAS_AF=0.0204;AA=C|||;VT=SNP
13	74601935	rs17291723	T	C	100	PASS	AC=753;AF=0.150359;AN=5008;NS=2504;DP=17366;EAS_AF=0.0724;AMR_AF=0.2608;AFR_AF=0.0991;EUR_AF=0.1759;SAS_AF=0.1953;AA=T|||;VT=SNP
13	74602820	rs17061984	A	T	100	PASS	AC=751;AF=0.14996;AN=5008;NS=2504;DP=12732;EAS_AF=0.0665;AMR_AF=0.1369;AFR_AF=0.2973;EUR_AF=0.1243;SAS_AF=0.0726;AA=T|||;VT=SNP
13	74604024	rs78044456	G	A	100	PASS	AC=101;AF=0.0201677;AN=5008;NS=2504;DP=18943;EAS_AF=0.0536;AMR_AF=0.0014;AFR_AF=0.0212;EUR_AF=0.004;SAS_AF=0.0143;AA=G|||;VT=SNP
13	74606205	rs141234776	G	A	100	PASS	AC=22;AF=0.00439297;AN=5008;NS=2504;DP=17328;EAS_AF=0.0208;AMR_AF=0;AFR_AF=0;EUR_AF=0;SAS_AF=0.001;AA=G|||;VT=SNP
13	74606738	rs4883962	G	C	100	PASS	AC=809;AF=0.161542;AN=5008;NS=2504;DP=18216;EAS_AF=0.0724;AMR_AF=0.2651;AFR_AF=0.1422;EUR_AF=0.175;SAS_AF=0.1922;AA=G|||;VT=SNP
13	74607291	rs7336840	G	A	100	PASS	AC=4108;AF=0.820288;AN=5008;NS=2504;DP=15311;EAS_AF=0.9276;AMR_AF=0.7277;AFR_AF=0.7958;EUR_AF=0.8211;SAS_AF=0.8078;AA=A|||;VT=SNP
13	74608037	rs148794808	T	G	100	PASS	AC=29;AF=0.00579073;AN=5008;NS=2504;DP=14239;EAS_AF=0.0268;AMR_AF=0;AFR_AF=0;EUR_AF=0.001;SAS_AF=0.001;AA=T|||;VT=SNP
13	74608121	rs2025533	A	G	100	PASS	AC=3249;AF=0.648762;AN=5008;NS=2504;DP=16355;EAS_AF=0.8621;AMR_AF=0.5706;AFR_AF=0.4236;EUR_AF=0.6948;SAS_AF=0.7413;AA=A|||;VT=SNP
13	74608358	rs1853740	C	G	100	PASS	AC=645;AF=0.128794;AN=5008;NS=2504;DP=16064;EAS_AF=0.0724;AMR_AF=0.2622;AFR_AF=0.0159;EUR_AF=0.1789;SAS_AF=0.1933;AA=C|||;VT=SNP
13	74608626	rs9573343	G	A	100	PASS	AC=4104;AF=0.819489;AN=5008;NS=2504;DP=17530;EAS_AF=0.9266;AMR_AF=0.7277;AFR_AF=0.7958;EUR_AF=0.8181;SAS_AF=0.8078;AA=A|||;VT=SNP
13	74609496	rs9318241	A	T	100	PASS	AC=391;AF=0.0780751;AN=5008;NS=2504;DP=16972;EAS_AF=0.2073;AMR_AF=0.049;AFR_AF=0.0106;EUR_AF=0.0517;SAS_AF=0.0838;AA=A|||;VT=SNP
13	74610221	rs79037065	C	A	100	PASS	AC=109;AF=0.0217652;AN=5008;NS=2504;DP=15275;EAS_AF=0.0556;AMR_AF=0.0014;AFR_AF=0.0212;EUR_AF=0.004;SAS_AF=0.0204;AA=C|||;VT=SNP
13	74610639	rs148089704	A	G	100	PASS	AC=109;AF=0.0217652;AN=5008;NS=2504;DP=17618;EAS_AF=0.0556;AMR_AF=0.0014;AFR_AF=0.0212;EUR_AF=0.004;SAS_AF=0.0204;AA=G|||;VT=SNP
13	74610659	rs118100260	A	G	100	PASS	AC=109;AF=0.0217652;AN=5008;NS=2504;DP=17341;EAS_AF=0.0556;AMR_AF=0.0014;AFR_AF=0.0212;EUR_AF=0.004;SAS_AF=0.0204;AA=G|||;VT=SNP
13	74610693	rs116877155	T	C	100	PASS	AC=109;AF=0.0217652;AN=5008;NS=2504;DP=18094;EAS_AF=0.0556;AMR_AF=0.0014;AFR_AF=0.0212;EUR_AF=0.004;SAS_AF=0.0204;AA=C|||;VT=SNP
13	74611272	rs7139856	G	A	100	PASS	AC=3375;AF=0.673922;AN=5008;NS=2504;DP=14617;EAS_AF=0.8621;AMR_AF=0.5937;AFR_AF=0.5174;EUR_AF=0.6948;SAS_AF=0.727;AA=G|||;VT=SNP
13	74611941	rs7322163	C	G	100	PASS	AC=725;AF=0.144768;AN=5008;NS=2504;DP=21090;EAS_AF=0.0655;AMR_AF=0.1369;AFR_AF=0.2776;EUR_AF=0.1252;SAS_AF=0.0726;AA=G|||;VT=SNP
13	74612473	rs9543514	A	G	100	PASS	AC=823;AF=0.164337;AN=5008;NS=2504;DP=22346;EAS_AF=0.0714;AMR_AF=0.2709;AFR_AF=0.146;EUR_AF=0.1799;SAS_AF=0.1933;AA=A|||;VT=SNP
13	74613125	rs17062015	C	T	100	PASS	AC=679;AF=0.135583;AN=5008;NS=2504;DP=14040;EAS_AF=0.0655;AMR_AF=0.134;AFR_AF=0.2489;EUR_AF=0.1213;SAS_AF=0.0706;AA=C|||;VT=SNP
13	74613509	rs117240655	C	A	100	PASS	AC=16;AF=0.00319489;AN=5008;NS=2504;DP=12126;EAS_AF=0.0159;AMR_AF=0;AFR_AF=0;EUR_AF=0;SAS_AF=0;AA=C|||;VT=SNP
13	74613724	rs7334781	A	T	100	PASS	AC=701;AF=0.139976;AN=5008;NS=2504;DP=13511;EAS_AF=0.0655;AMR_AF=0.1354;AFR_AF=0.264;EUR_AF=0.1213;SAS_AF=0.0716;AA=A|||;VT=SNP
13	74614243	rs17062023	T	C	100	PASS	AC=680;AF=0.135783;AN=5008;NS=2504;DP=19568;EAS_AF=0.0655;AMR_AF=0.1326;AFR_AF=0.2496;EUR_AF=0.1213;SAS_AF=0.0716;AA=C|||;VT=SNP
13	74614564	rs78155377	G	A	100	PASS	AC=679;AF=0.135583;AN=5008;NS=2504;DP=17085;EAS_AF=0.0655;AMR_AF=0.1326;AFR_AF=0.2489;EUR_AF=0.1213;SAS_AF=0.0716;AA=G|||;VT=SNP
13	74615925	rs9592965	A	C	100	PASS	AC=1113;AF=0.222244;AN=5008;NS=2504;DP=13971;EAS_AF=0.0218;AMR_AF=0.2723;AFR_AF=0.2678;EUR_AF=0.3231;SAS_AF=0.228;AA=A|||;VT=SNP
13	74616107	rs7338608	T	C	100	PASS	AC=434;AF=0.0866613;AN=5008;NS=2504;DP=18094;EAS_AF=0.0565;AMR_AF=0.1225;AFR_AF=0.1248;EUR_AF=0.0915;SAS_AF=0.0358;AA=T|||;VT=SNP
13	74616340	rs7337594	A	C	100	PASS	AC=436;AF=0.0870607;AN=5008;NS=2504;DP=16226;EAS_AF=0.0565;AMR_AF=0.1225;AFR_AF=0.1256;EUR_AF=0.0915;SAS_AF=0.0368;AA=C|||;VT=SNP
13	74616954	rs17062027	C	T	100	PASS	AC=434;AF=0.0866613;AN=5008;NS=2504;DP=18692;EAS_AF=0.0565;AMR_AF=0.1225;AFR_AF=0.1248;EUR_AF=0.0915;SAS_AF=0.0358;AA=T|||;VT=SNP
13	74617555	rs7326324	G	C	100	PASS	AC=3662;AF=0.73123;AN=5008;NS=2504;DP=18915;EAS_AF=0.872;AMR_AF=0.611;AFR_AF=0.6513;EUR_AF=0.7276;SAS_AF=0.7832;AA=C|||;VT=SNP
13	74617964	rs2025532	G	A	100	PASS	AC=434;AF=0.0866613;AN=5008;NS=2504;DP=16601;EAS_AF=0.0565;AMR_AF=0.1225;AFR_AF=0.1248;EUR_AF=0.0915;SAS_AF=0.0358;AA=G|||;VT=SNP
13	74619171	rs72628051	C	T	100	PASS	AC=67;AF=0.0133786;AN=5008;NS=2504;DP=17666;EAS_AF=0.0655;AMR_AF=0;AFR_AF=0;EUR_AF=0.001;SAS_AF=0;AA=C|||;VT=SNP
13	74619177	rs77960612	A	G	100	PASS	AC=108;AF=0.0215655;AN=5008;NS=2504;DP=17513;EAS_AF=0.0546;AMR_AF=0.0014;AFR_AF=0.0212;EUR_AF=0.005;SAS_AF=0.0194;AA=A|||;VT=SNP
13	74619761	rs2147628	A	G	100	PASS	AC=4125;AF=0.823682;AN=5008;NS=2504;DP=18223;EAS_AF=0.9286;AMR_AF=0.7291;AFR_AF=0.8109;EUR_AF=0.8201;SAS_AF=0.8037;AA=G|||;VT=SNP
13	74619997	rs9565070	C	A	100	PASS	AC=3643;AF=0.727436;AN=5008;NS=2504;DP=18454;EAS_AF=0.872;AMR_AF=0.6037;AFR_AF=0.652;EUR_AF=0.7237;SAS_AF=0.772;AA=C|||;VT=SNP
13	74620132	rs2147627	C	T	100	PASS	AC=4075;AF=0.813698;AN=5008;NS=2504;DP=18820;EAS_AF=0.9276;AMR_AF=0.7248;AFR_AF=0.7769;EUR_AF=0.8151;SAS_AF=0.8078;AA=T|||;VT=SNP
13	74620238	rs1543872	G	C	100	PASS	AC=3243;AF=0.647564;AN=5008;NS=2504;DP=16043;EAS_AF=0.8631;AMR_AF=0.5706;AFR_AF=0.4244;EUR_AF=0.6918;SAS_AF=0.7362;AA=G|||;VT=SNP
13	74621483	rs6562793	T	C	100	PASS	AC=3672;AF=0.733227;AN=5008;NS=2504;DP=16375;EAS_AF=0.872;AMR_AF=0.6095;AFR_AF=0.671;EUR_AF=0.7237;SAS_AF=0.772;AA=C|||;VT=SNP
13	74621547	rs141110431	C	T	100	PASS	AC=405;AF=0.0808706;AN=5008;NS=2504;DP=13873;EAS_AF=0.0565;AMR_AF=0.1167;AFR_AF=0.1059;EUR_AF=0.0915;SAS_AF=0.0358;AA=T|||;VT=SNP
13	74621931	rs7993206	C	G	100	PASS	AC=4086;AF=0.815895;AN=5008;NS=2504;DP=19647;EAS_AF=0.9286;AMR_AF=0.7334;AFR_AF=0.7769;EUR_AF=0.8191;SAS_AF=0.8078;AA=G|||;VT=SNP
13	74622339	rs9530270	A	C	100	PASS	AC=3693;AF=0.73742;AN=5008;NS=2504;DP=20952;EAS_AF=0.872;AMR_AF=0.6167;AFR_AF=0.671;EUR_AF=0.7276;SAS_AF=0.7843;AA=A|||;VT=SNP
13	74622924	rs9543515	A	G	100	PASS	AC=1601;AF=0.319688;AN=5008;NS=2504;DP=19401;EAS_AF=0.6319;AMR_AF=0.2478;AFR_AF=0.0371;EUR_AF=0.3241;SAS_AF=0.4264;AA=A|||;VT=SNP
13	74623283	rs4291804	T	G	100	PASS	AC=3687;AF=0.736222;AN=5008;NS=2504;DP=19689;EAS_AF=0.872;AMR_AF=0.6095;AFR_AF=0.6732;EUR_AF=0.7237;SAS_AF=0.7843;AA=T|||;VT=SNP
13	74623372	rs59390624	G	C	100	PASS	AC=94;AF=0.01877;AN=5008;NS=2504;DP=20112;EAS_AF=0.0546;AMR_AF=0;AFR_AF=0.0113;EUR_AF=0.005;SAS_AF=0.0194;AA=G|||;VT=SNP
13	74623579	rs75060336	T	C	100	PASS	AC=41;AF=0.0081869;AN=5008;NS=2504;DP=16904;EAS_AF=0.0377;AMR_AF=0;AFR_AF=0;EUR_AF=0.001;SAS_AF=0.002;AA=T|||;VT=SNP
13	74624456	rs79230332	G	A	100	PASS	AC=94;AF=0.01877;AN=5008;NS=2504;DP=20471;EAS_AF=0.0546;AMR_AF=0;AFR_AF=0.0113;EUR_AF=0.005;SAS_AF=0.0194;AA=G|||;VT=SNP
13	74624612	rs7989171	A	G	100	PASS	AC=3823;AF=0.763379;AN=5008;NS=2504;DP=19558;EAS_AF=0.9266;AMR_AF=0.6124;AFR_AF=0.7118;EUR_AF=0.7326;SAS_AF=0.8037;AA=G|||;VT=SNP
13	74625314	rs142269567	C	T	100	PASS	AC=5;AF=0.000998403;AN=5008;NS=2504;DP=22405;EAS_AF=0.002;AMR_AF=0;AFR_AF=0.0008;EUR_AF=0.002;SAS_AF=0;AA=C|||;VT=SNP
13	74625674	rs1570740	C	A	100	PASS	AC=100;AF=0.0199681;AN=5008;NS=2504;DP=18901;EAS_AF=0.0992;AMR_AF=0;AFR_AF=0;EUR_AF=0;SAS_AF=0;AA=C|||;VT=SNP
13	74625691	rs1570739	C	T	100	PASS	AC=3232;AF=0.645367;AN=5008;NS=2504;DP=18755;EAS_AF=0.8631;AMR_AF=0.5793;AFR_AF=0.4115;EUR_AF=0.6948;SAS_AF=0.7331;AA=C|||;VT=SNP
13	74626241	rs9318243	C	T	100	PASS	AC=3501;AF=0.699081;AN=5008;NS=2504;DP=14039;EAS_AF=0.874;AMR_AF=0.5893;AFR_AF=0.5492;EUR_AF=0.7247;SAS_AF=0.773;AA=C|||;VT=SNP
13	74626252	rs117577906	C	A	100	PASS	AC=94;AF=0.01877;AN=5008;NS=2504;DP=13859;EAS_AF=0.0546;AMR_AF=0;AFR_AF=0.0113;EUR_AF=0.005;SAS_AF=0.0194;AA=C|||;VT=SNP
13	74627057	rs17220111	T	G	100	PASS	AC=1046;AF=0.208866;AN=5008;NS=2504;DP=18581;EAS_AF=0.0734;AMR_AF=0.3775;AFR_AF=0.1785;EUR_AF=0.2654;SAS_AF=0.2117;AA=T|||;VT=SNP
13	74627098	rs17062039	T	C	100	PASS	AC=97;AF=0.019369;AN=5008;NS=2504;DP=18532;EAS_AF=0.0565;AMR_AF=0;AFR_AF=0.0113;EUR_AF=0.005;SAS_AF=0.0204;AA=t|||;VT=SNP
13	74628682	rs10507824	T	C	100	PASS	AC=241;AF=0.048123;AN=5008;NS=2504;DP=19365;EAS_AF=0.0129;AMR_AF=0.0418;AFR_AF=0.1014;EUR_AF=0.0209;SAS_AF=0.045;AA=T|||;VT=SNP
13	74628712	rs9543516	T	C	100	PASS	AC=3248;AF=0.648562;AN=5008;NS=2504;DP=19990;EAS_AF=0.8631;AMR_AF=0.5793;AFR_AF=0.4228;EUR_AF=0.6948;SAS_AF=0.7342;AA=T|||;VT=SNP
13	74628771	rs56850261	G	A	100	PASS	AC=95;AF=0.0189696;AN=5008;NS=2504;DP=19460;EAS_AF=0.0546;AMR_AF=0;AFR_AF=0.0121;EUR_AF=0.005;SAS_AF=0.0194;AA=G|||;VT=SNP
13	74629394	rs57223906	T	C	100	PASS	AC=95;AF=0.0189696;AN=5008;NS=2504;DP=20970;EAS_AF=0.0546;AMR_AF=0;AFR_AF=0.0121;EUR_AF=0.005;SAS_AF=0.0194;AA=T|||;VT=SNP
13	74630351	rs17062045	G	A	100	PASS	AC=458;AF=0.0914537;AN=5008;NS=2504;DP=20534;EAS_AF=0.0565;AMR_AF=0.1225;AFR_AF=0.1384;EUR_AF=0.0964;SAS_AF=0.0368;AA=G|||;VT=SNP
13	74630607	rs9530271	G	T	100	PASS	AC=3277;AF=0.654353;AN=5008;NS=2504;DP=19131;EAS_AF=0.9187;AMR_AF=0.4669;AFR_AF=0.6694;EUR_AF=0.5;SAS_AF=0.6534;AA=T|||;VT=SNP
13	74631119	rs9565071	C	A	100	PASS	AC=153;AF=0.0305511;AN=5008;NS=2504;DP=15258;EAS_AF=0.1052;AMR_AF=0;AFR_AF=0.0008;EUR_AF=0;SAS_AF=0.047;AA=C|||;VT=SNP
13	74631240	rs75012440	G	A	100	PASS	AC=701;AF=0.139976;AN=5008;NS=2504;DP=19011;EAS_AF=0.0714;AMR_AF=0.1628;AFR_AF=0.2405;EUR_AF=0.1173;SAS_AF=0.0818;AA=G|||;VT=SNP
13	74633384	rs7335812	C	T	100	PASS	AC=1690;AF=0.33746;AN=5008;NS=2504;DP=20491;EAS_AF=0.1151;AMR_AF=0.4856;AFR_AF=0.5492;EUR_AF=0.335;SAS_AF=0.1779;AA=T|||;VT=SNP
13	74633416	rs80048361	T	C	100	PASS	AC=514;AF=0.102636;AN=5008;NS=2504;DP=19928;EAS_AF=0.0843;AMR_AF=0.1628;AFR_AF=0.1422;EUR_AF=0.0507;SAS_AF=0.0787;AA=T|||;VT=SNP
13	74634592	rs73529190	G	A	100	PASS	AC=735;AF=0.146765;AN=5008;NS=2504;DP=13747;EAS_AF=0.0278;AMR_AF=0.1816;AFR_AF=0.2625;EUR_AF=0.16;SAS_AF=0.0746;AA=G|||;VT=SNP
13	74634972	rs1324914	A	G	100	PASS	AC=2948;AF=0.588658;AN=5008;NS=2504;DP=17827;EAS_AF=0.8849;AMR_AF=0.4841;AFR_AF=0.1868;EUR_AF=0.665;SAS_AF=0.8221;AA=A|||;VT=SNP
13	74635588	rs1324913	G	T	100	PASS	AC=1688;AF=0.337061;AN=5008;NS=2504;DP=19449;EAS_AF=0.1151;AMR_AF=0.4856;AFR_AF=0.5477;EUR_AF=0.335;SAS_AF=0.1779;AA=T|||;VT=SNP
13	74635907	rs1324912	C	T	100	PASS	AC=1688;AF=0.337061;AN=5008;NS=2504;DP=17903;EAS_AF=0.1151;AMR_AF=0.4856;AFR_AF=0.5477;EUR_AF=0.335;SAS_AF=0.1779;AA=T|||;VT=SNP
13	74637096	rs17062056	T	A	100	PASS	AC=1492;AF=0.297923;AN=5008;NS=2504;DP=17416;EAS_AF=0.6548;AMR_AF=0.1931;AFR_AF=0.0212;EUR_AF=0.2704;SAS_AF=0.407;AA=T|||;VT=SNP
13	74638341	rs72628052	C	A	100	PASS	AC=36;AF=0.0071885;AN=5008;NS=2504;DP=19683;EAS_AF=0.0347;AMR_AF=0;AFR_AF=0.0008;EUR_AF=0;SAS_AF=0;AA=C|||;VT=SNP
13	74638808	rs17062063	T	C	100	PASS	AC=551;AF=0.110024;AN=5008;NS=2504;DP=21506;EAS_AF=0.0853;AMR_AF=0.1671;AFR_AF=0.1634;EUR_AF=0.0507;SAS_AF=0.0838;AA=T|||;VT=SNP
13	74638989	rs74095995	G	A	100	PASS	AC=647;AF=0.129193;AN=5008;NS=2504;DP=21117;EAS_AF=0.0843;AMR_AF=0.1729;AFR_AF=0.2292;EUR_AF=0.0547;SAS_AF=0.0859;AA=G|||;VT=SNP
13	74639592	rs1324909	T	C	100	PASS	AC=1623;AF=0.324081;AN=5008;NS=2504;DP=18165;EAS_AF=0.119;AMR_AF=0.4769;AFR_AF=0.497;EUR_AF=0.335;SAS_AF=0.182;AA=T|||;VT=SNP
13	74639799	rs9565072	T	C	100	PASS	AC=2937;AF=0.586462;AN=5008;NS=2504;DP=20448;EAS_AF=0.881;AMR_AF=0.4827;AFR_AF=0.1868;EUR_AF=0.664;SAS_AF=0.817;AA=T|||;VT=SNP
13	74639940	rs7322834	C	T	100	PASS	AC=755;AF=0.150759;AN=5008;NS=2504;DP=20252;EAS_AF=0.0298;AMR_AF=0.1816;AFR_AF=0.2526;EUR_AF=0.172;SAS_AF=0.0941;AA=C|||;VT=SNP
13	74640009	rs9573345	C	G	100	PASS	AC=2936;AF=0.586262;AN=5008;NS=2504;DP=21173;EAS_AF=0.881;AMR_AF=0.4841;AFR_AF=0.1861;EUR_AF=0.663;SAS_AF=0.817;AA=G|||;VT=SNP
13	74640025	rs7322857	A	G	100	PASS	AC=737;AF=0.147165;AN=5008;NS=2504;DP=21475;EAS_AF=0.0317;AMR_AF=0.1816;AFR_AF=0.2602;EUR_AF=0.161;SAS_AF=0.0746;AA=A|||;VT=SNP
13	74640331	rs9543517	T	A	100	PASS	AC=2938;AF=0.586661;AN=5008;NS=2504;DP=19684;EAS_AF=0.881;AMR_AF=0.4841;AFR_AF=0.1861;EUR_AF=0.665;SAS_AF=0.817;AA=T|||;VT=SNP
13	74640983	rs4885148	A	G	100	PASS	AC=690;AF=0.13778;AN=5008;NS=2504;DP=15698;EAS_AF=0.0308;AMR_AF=0.183;AFR_AF=0.2254;EUR_AF=0.159;SAS_AF=0.0757;AA=A|||;VT=SNP
13	74642513	rs74095999	G	A	100	PASS	AC=553;AF=0.110423;AN=5008;NS=2504;DP=14877;EAS_AF=0.0833;AMR_AF=0.1628;AFR_AF=0.171;EUR_AF=0.0487;SAS_AF=0.0828;AA=G|||;VT=SNP
13	74642813	rs149631661	C	T	100	PASS	AC=20;AF=0.00399361;AN=5008;NS=2504;DP=16428;EAS_AF=0.0188;AMR_AF=0;AFR_AF=0.0008;EUR_AF=0;SAS_AF=0;AA=C|||;VT=SNP
13	74643632	rs17062073	G	A	100	PASS	AC=648;AF=0.129393;AN=5008;NS=2504;DP=19195;EAS_AF=0.0833;AMR_AF=0.17;AFR_AF=0.2352;EUR_AF=0.0527;SAS_AF=0.0838;AA=G|||;VT=SNP
13	74643919	rs9565073	T	C	100	PASS	AC=2534;AF=0.50599;AN=5008;NS=2504;DP=19526;EAS_AF=0.8492;AMR_AF=0.4121;AFR_AF=0.1589;EUR_AF=0.5497;SAS_AF=0.6431;AA=T|||;VT=SNP
13	74644318	rs9543518	T	C	100	PASS	AC=3526;AF=0.704073;AN=5008;NS=2504;DP=21710;EAS_AF=0.9137;AMR_AF=0.6484;AFR_AF=0.3707;EUR_AF=0.8052;SAS_AF=0.8742;AA=T|||;VT=SNP
13	74644409	rs17062078	G	T	100	PASS	AC=886;AF=0.176917;AN=5008;NS=2504;DP=21088;EAS_AF=0.0863;AMR_AF=0.2939;AFR_AF=0.2398;EUR_AF=0.173;SAS_AF=0.1063;AA=A|||;VT=SNP
13	74644519	rs958593	T	C	100	PASS	AC=1062;AF=0.212061;AN=5008;NS=2504;DP=20033;EAS_AF=0.0873;AMR_AF=0.3112;AFR_AF=0.3593;EUR_AF=0.1779;SAS_AF=0.1063;AA=C|||;VT=SNP
13	74644646	rs9573346	T	A	100	PASS	AC=109;AF=0.0217652;AN=5008;NS=2504;DP=19519;EAS_AF=0.0794;AMR_AF=0;AFR_AF=0;EUR_AF=0;SAS_AF=0.0297;AA=T|||;VT=SNP
13	74645028	rs10507825	G	A	100	PASS	AC=550;AF=0.109824;AN=5008;NS=2504;DP=19089;EAS_AF=0.0823;AMR_AF=0.1643;AFR_AF=0.1694;EUR_AF=0.0487;SAS_AF=0.0818;AA=G|||;VT=SNP
13	74645824	rs146983400	C	T	100	PASS	AC=484;AF=0.0966454;AN=5008;NS=2504;DP=16255;EAS_AF=0.0942;AMR_AF=0.1686;AFR_AF=0.1203;EUR_AF=0.0417;SAS_AF=0.0726;AA=C|||;VT=SNP
13	74646140	rs117224736	G	A	100	PASS	AC=15;AF=0.00299521;AN=5008;NS=2504;DP=13412;EAS_AF=0.0139;AMR_AF=0;AFR_AF=0;EUR_AF=0;SAS_AF=0.001;AA=G|||;VT=SNP
13	74646330	rs61957998	T	C	100	PASS	AC=421;AF=0.0840655;AN=5008;NS=2504;DP=10694;EAS_AF=0.0456;AMR_AF=0.1686;AFR_AF=0.0098;EUR_AF=0.1541;SAS_AF=0.092;AA=T|||;VT=SNP
13	74646613	rs9600221	G	A	100	PASS	AC=830;AF=0.165735;AN=5008;NS=2504;DP=10964;EAS_AF=0.0337;AMR_AF=0.1902;AFR_AF=0.0756;EUR_AF=0.3231;SAS_AF=0.2444;AA=G|||;VT=SNP
13	74647031	rs61957999	C	T	100	PASS	AC=456;AF=0.0910543;AN=5008;NS=2504;DP=19522;EAS_AF=0.0605;AMR_AF=0.0994;AFR_AF=0.0234;EUR_AF=0.163;SAS_AF=0.1339;AA=C|||;VT=SNP
13	74647967	rs9543519	C	T	100	PASS	AC=2992;AF=0.597444;AN=5008;NS=2504;DP=19559;EAS_AF=0.7202;AMR_AF=0.6311;AFR_AF=0.3343;EUR_AF=0.7177;SAS_AF=0.6789;AA=T|||;VT=SNP
13	74648580	rs1467632	C	T	100	PASS	AC=4075;AF=0.813698;AN=5008;NS=2504;DP=20042;EAS_AF=0.9028;AMR_AF=0.7867;AFR_AF=0.5832;EUR_AF=0.9443;SAS_AF=0.9182;AA=T|||;VT=SNP
13	74648606	rs9573347	G	A	100	PASS	AC=259;AF=0.0517173;AN=5008;NS=2504;DP=20822;EAS_AF=0.0952;AMR_AF=0.0072;AFR_AF=0.0401;EUR_AF=0.0348;SAS_AF=0.0716;AA=G|||;VT=SNP
13	74648646	rs35386495	C	T	100	PASS	AC=89;AF=0.0177716;AN=5008;NS=2504;DP=20725;EAS_AF=0.0228;AMR_AF=0.0173;AFR_AF=0.0015;EUR_AF=0.0239;SAS_AF=0.0286;AA=C|||;VT=SNP
13	74649225	rs1324908	G	A	100	PASS	AC=1501;AF=0.29972;AN=5008;NS=2504;DP=20190;EAS_AF=0.1806;AMR_AF=0.33;AFR_AF=0.4539;EUR_AF=0.2485;SAS_AF=0.2454;AA=a|||;VT=SNP
13	74649912	rs12870622	T	C	100	PASS	AC=104;AF=0.0207668;AN=5008;NS=2504;DP=17903;EAS_AF=0.0228;AMR_AF=0.0173;AFR_AF=0.0129;EUR_AF=0.0239;SAS_AF=0.0286;AA=T|||;VT=SNP
13	74650031	rs185379746	A	G	100	PASS	AC=11;AF=0.00219649;AN=5008;NS=2504;DP=16989;EAS_AF=0.0079;AMR_AF=0;AFR_AF=0;EUR_AF=0.003;SAS_AF=0;AA=A|||;VT=SNP
13	74651013	rs9530273	T	C	100	PASS	AC=3260;AF=0.650958;AN=5008;NS=2504;DP=20604;EAS_AF=0.8423;AMR_AF=0.6527;AFR_AF=0.3124;EUR_AF=0.7744;SAS_AF=0.7832;AA=T|||;VT=SNP
13	74652644	rs1324907	C	T	100	PASS	AC=2401;AF=0.479433;AN=5008;NS=2504;DP=17251;EAS_AF=0.8135;AMR_AF=0.4683;AFR_AF=0.2042;EUR_AF=0.4563;SAS_AF=0.5389;AA=T|||;VT=SNP
13	74652737	rs9530274	C	T	100	PASS	AC=2402;AF=0.479633;AN=5008;NS=2504;DP=17406;EAS_AF=0.8135;AMR_AF=0.4683;AFR_AF=0.205;EUR_AF=0.4563;SAS_AF=0.5389;AA=T|||;VT=SNP
13	74653407	rs9565074	T	C	100	PASS	AC=3259;AF=0.650759;AN=5008;NS=2504;DP=17815;EAS_AF=0.875;AMR_AF=0.6037;AFR_AF=0.5076;EUR_AF=0.6223;SAS_AF=0.6759;AA=T|||;VT=SNP
13	74653717	rs7334619	T	C	100	PASS	AC=3259;AF=0.650759;AN=5008;NS=2504;DP=18795;EAS_AF=0.875;AMR_AF=0.6037;AFR_AF=0.5076;EUR_AF=0.6223;SAS_AF=0.6759;AA=C|||;VT=SNP
13	74654156	rs9573348	C	G	100	PASS	AC=2427;AF=0.484625;AN=5008;NS=2504;DP=20487;EAS_AF=0.8115;AMR_AF=0.4712;AFR_AF=0.2201;EUR_AF=0.4592;SAS_AF=0.5409;AA=C|||;VT=SNP
13	74654684	rs9543520	T	A	100	PASS	AC=828;AF=0.165335;AN=5008;NS=2504;DP=19416;EAS_AF=0.0625;AMR_AF=0.1326;AFR_AF=0.2859;EUR_AF=0.163;SAS_AF=0.1339;AA=T|||;VT=SNP
13	74654900	rs9543521	T	A	100	PASS	AC=2428;AF=0.484824;AN=5008;NS=2504;DP=19830;EAS_AF=0.8115;AMR_AF=0.4712;AFR_AF=0.2216;EUR_AF=0.4592;SAS_AF=0.5399;AA=T|||;VT=SNP
13	74654931	rs7140100	A	G	100	PASS	AC=828;AF=0.165335;AN=5008;NS=2504;DP=20133;EAS_AF=0.0625;AMR_AF=0.1326;AFR_AF=0.2859;EUR_AF=0.163;SAS_AF=0.1339;AA=A|||;VT=SNP
13	74655129	rs7318809	T	C	100	PASS	AC=828;AF=0.165335;AN=5008;NS=2504;DP=18587;EAS_AF=0.0625;AMR_AF=0.1326;AFR_AF=0.2859;EUR_AF=0.163;SAS_AF=0.1339;AA=T|||;VT=SNP
13	74655739	rs9318244	G	A	100	PASS	AC=2428;AF=0.484824;AN=5008;NS=2504;DP=19981;EAS_AF=0.8115;AMR_AF=0.4712;AFR_AF=0.2216;EUR_AF=0.4592;SAS_AF=0.5399;AA=G|||;VT=SNP
13	74655987	rs9318245	G	A	100	PASS	AC=1840;AF=0.367412;AN=5008;NS=2504;DP=16125;EAS_AF=0.6915;AMR_AF=0.4265;AFR_AF=0.0159;EUR_AF=0.3926;SAS_AF=0.4407;AA=G|||;VT=SNP
13	74656012	rs78598353	C	A	100	PASS	AC=32;AF=0.00638978;AN=5008;NS=2504;DP=16706;EAS_AF=0.0308;AMR_AF=0;AFR_AF=0;EUR_AF=0;SAS_AF=0.001;AA=C|||;VT=SNP
13	74656159	rs61958001	A	C	100	PASS	AC=828;AF=0.165335;AN=5008;NS=2504;DP=15829;EAS_AF=0.0615;AMR_AF=0.1326;AFR_AF=0.2859;EUR_AF=0.164;SAS_AF=0.1339;AA=A|||;VT=SNP
13	74657390	rs9543522	C	G	100	PASS	AC=826;AF=0.164936;AN=5008;NS=2504;DP=17396;EAS_AF=0.0605;AMR_AF=0.1326;AFR_AF=0.2859;EUR_AF=0.163;SAS_AF=0.1339;AA=C|||;VT=SNP
13	74657485	rs9543523	G	A	100	PASS	AC=2460;AF=0.491214;AN=5008;NS=2504;DP=16799;EAS_AF=0.2083;AMR_AF=0.5216;AFR_AF=0.6309;EUR_AF=0.5706;SAS_AF=0.4908;AA=A|||;VT=SNP
13	74657916	rs57331586	G	T	100	PASS	AC=826;AF=0.164936;AN=5008;NS=2504;DP=17319;EAS_AF=0.0605;AMR_AF=0.1326;AFR_AF=0.2859;EUR_AF=0.163;SAS_AF=0.1339;AA=g|||;VT=SNP
13	74658211	rs76544455	T	C	100	PASS	AC=18;AF=0.00359425;AN=5008;NS=2504;DP=16010;EAS_AF=0.0179;AMR_AF=0;AFR_AF=0;EUR_AF=0;SAS_AF=0;AA=T|||;VT=SNP
13	74658302	rs17062086	C	T	100	PASS	AC=826;AF=0.164936;AN=5008;NS=2504;DP=16833;EAS_AF=0.0605;AMR_AF=0.1326;AFR_AF=0.2859;EUR_AF=0.163;SAS_AF=0.1339;AA=T|||;VT=SNP
13	74658364	rs17062087	A	C	100	PASS	AC=827;AF=0.165136;AN=5008;NS=2504;DP=16805;EAS_AF=0.0605;AMR_AF=0.1326;AFR_AF=0.2859;EUR_AF=0.164;SAS_AF=0.1339;AA=C|||;VT=SNP
13	74658504	rs9543524	T	G	100	PASS	AC=835;AF=0.166733;AN=5008;NS=2504;DP=17125;EAS_AF=0.0605;AMR_AF=0.1354;AFR_AF=0.2882;EUR_AF=0.167;SAS_AF=0.1339;AA=G|||;VT=SNP
13	74658689	rs7332510	T	C	100	PASS	AC=827;AF=0.165136;AN=5008;NS=2504;DP=19297;EAS_AF=0.0605;AMR_AF=0.1326;AFR_AF=0.2859;EUR_AF=0.164;SAS_AF=0.1339;AA=T|||;VT=SNP
13	74659443	rs58971261	C	T	100	PASS	AC=579;AF=0.115615;AN=5008;NS=2504;DP=19833;EAS_AF=0.0962;AMR_AF=0.1744;AFR_AF=0.1725;EUR_AF=0.0527;SAS_AF=0.0818;AA=C|||;VT=SNP
13	74659642	rs4885149	G	A	100	PASS	AC=3249;AF=0.648762;AN=5008;NS=2504;DP=20442;EAS_AF=0.873;AMR_AF=0.6037;AFR_AF=0.5068;EUR_AF=0.6213;SAS_AF=0.6697;AA=A|||;VT=SNP
13	74660193	rs9543525	T	C	100	PASS	AC=458;AF=0.0914537;AN=5008;NS=2504;DP=9050;EAS_AF=0.0625;AMR_AF=0.0994;AFR_AF=0.0242;EUR_AF=0.162;SAS_AF=0.1339;AA=T|||;VT=SNP
13	74660295	rs9543526	G	A	100	PASS	AC=458;AF=0.0914537;AN=5008;NS=2504;DP=11411;EAS_AF=0.0625;AMR_AF=0.0994;AFR_AF=0.0242;EUR_AF=0.162;SAS_AF=0.1339;AA=G|||;VT=SNP
13	74660524	rs151124398	C	T	100	PASS	AC=20;AF=0.00399361;AN=5008;NS=2504;DP=17035;EAS_AF=0.0198;AMR_AF=0;AFR_AF=0;EUR_AF=0;SAS_AF=0;AA=C|||;VT=SNP
13	74660794	rs9543527	C	T	100	PASS	AC=2244;AF=0.448083;AN=5008;NS=2504;DP=17319;EAS_AF=0.1855;AMR_AF=0.4971;AFR_AF=0.5454;EUR_AF=0.5398;SAS_AF=0.4581;AA=T|||;VT=SNP
13	74660809	rs58614081	G	A	100	PASS	AC=1418;AF=0.283147;AN=5008;NS=2504;DP=17104;EAS_AF=0.124;AMR_AF=0.366;AFR_AF=0.2595;EUR_AF=0.3767;SAS_AF=0.3241;AA=G|||;VT=SNP
13	74661407	rs77962436	G	A	100	PASS	AC=29;AF=0.00579073;AN=5008;NS=2504;DP=19532;EAS_AF=0.0288;AMR_AF=0;AFR_AF=0;EUR_AF=0;SAS_AF=0;AA=G|||;VT=SNP
13	74661441	rs9600224	T	C	100	PASS	AC=831;AF=0.165935;AN=5008;NS=2504;DP=17880;EAS_AF=0.0298;AMR_AF=0.1902;AFR_AF=0.0787;EUR_AF=0.3241;SAS_AF=0.2444;AA=T|||;VT=SNP
13	74661476	rs9600225	T	A	100	PASS	AC=925;AF=0.184704;AN=5008;NS=2504;DP=17343;EAS_AF=0.0308;AMR_AF=0.2118;AFR_AF=0.1324;EUR_AF=0.335;SAS_AF=0.2403;AA=T|||;VT=SNP
13	74661811	rs9543528	C	T	100	PASS	AC=825;AF=0.164736;AN=5008;NS=2504;DP=17018;EAS_AF=0.0605;AMR_AF=0.1326;AFR_AF=0.2852;EUR_AF=0.163;SAS_AF=0.1339;AA=C|||;VT=SNP
13	74662101	rs9530276	A	G	100	PASS	AC=828;AF=0.165335;AN=5008;NS=2504;DP=17181;EAS_AF=0.0615;AMR_AF=0.1326;AFR_AF=0.2859;EUR_AF=0.164;SAS_AF=0.1339;AA=A|||;VT=SNP
13	74662197	rs7328778	G	A	100	PASS	AC=1417;AF=0.282947;AN=5008;NS=2504;DP=17228;EAS_AF=0.124;AMR_AF=0.3646;AFR_AF=0.2587;EUR_AF=0.3757;SAS_AF=0.3262;AA=G|||;VT=SNP
13	74662390	rs9543529	T	C	100	PASS	AC=458;AF=0.0914537;AN=5008;NS=2504;DP=18989;EAS_AF=0.0615;AMR_AF=0.0994;AFR_AF=0.0242;EUR_AF=0.163;SAS_AF=0.1339;AA=T|||;VT=SNP
13	74662850	rs9592966	C	T	100	PASS	AC=820;AF=0.163738;AN=5008;NS=2504;DP=18800;EAS_AF=0.0278;AMR_AF=0.1859;AFR_AF=0.0787;EUR_AF=0.3201;SAS_AF=0.2423;AA=C|||;VT=SNP
13	74663189	rs3945765	C	A	100	PASS	AC=455;AF=0.0908546;AN=5008;NS=2504;DP=17804;EAS_AF=0.0585;AMR_AF=0.0994;AFR_AF=0.0242;EUR_AF=0.163;SAS_AF=0.1339;AA=C|||;VT=SNP
13	74663354	rs80143609	C	T	100	PASS	AC=17;AF=0.00339457;AN=5008;NS=2504;DP=15701;EAS_AF=0.0169;AMR_AF=0;AFR_AF=0;EUR_AF=0;SAS_AF=0;AA=C|||;VT=SNP
13	74663885	rs9530277	T	C	100	PASS	AC=3251;AF=0.649161;AN=5008;NS=2504;DP=17423;EAS_AF=0.874;AMR_AF=0.6023;AFR_AF=0.5053;EUR_AF=0.6233;SAS_AF=0.6718;AA=C|||;VT=SNP
13	74664096	rs9600227	G	A	100	PASS	AC=1425;AF=0.284545;AN=5008;NS=2504;DP=15768;EAS_AF=0.126;AMR_AF=0.3674;AFR_AF=0.2595;EUR_AF=0.3777;SAS_AF=0.3272;AA=G|||;VT=SNP
13	74664313	rs74548666	A	G	100	PASS	AC=86;AF=0.0171725;AN=5008;NS=2504;DP=13402;EAS_AF=0.0764;AMR_AF=0;AFR_AF=0;EUR_AF=0.007;SAS_AF=0.002;AA=A|||;VT=SNP
13	74664316	rs7318757	A	C	100	PASS	AC=831;AF=0.165935;AN=5008;NS=2504;DP=13324;EAS_AF=0.0625;AMR_AF=0.1354;AFR_AF=0.2852;EUR_AF=0.165;SAS_AF=0.1339;AA=C|||;VT=SNP
13	74664492	rs7318992	A	C	100	PASS	AC=831;AF=0.165935;AN=5008;NS=2504;DP=15716;EAS_AF=0.0615;AMR_AF=0.1354;AFR_AF=0.2859;EUR_AF=0.165;SAS_AF=0.1339;AA=A|||;VT=SNP
13	74664569	rs4545688	T	C	100	PASS	AC=833;AF=0.166334;AN=5008;NS=2504;DP=16333;EAS_AF=0.0625;AMR_AF=0.1354;AFR_AF=0.2852;EUR_AF=0.167;SAS_AF=0.1339;AA=t|||;VT=SNP
13	74664814	rs4531615	G	A	100	PASS	AC=829;AF=0.165535;AN=5008;NS=2504;DP=16545;EAS_AF=0.0605;AMR_AF=0.1354;AFR_AF=0.2852;EUR_AF=0.165;SAS_AF=0.1339;AA=G|||;VT=SNP
13	74665330	rs12583800	G	A	100	PASS	AC=829;AF=0.165535;AN=5008;NS=2504;DP=17730;EAS_AF=0.0605;AMR_AF=0.1354;AFR_AF=0.2852;EUR_AF=0.165;SAS_AF=0.1339;AA=G|||;VT=SNP
13	74665699	rs7983151	C	A	100	PASS	AC=828;AF=0.165335;AN=5008;NS=2504;DP=19545;EAS_AF=0.0605;AMR_AF=0.1369;AFR_AF=0.2859;EUR_AF=0.164;SAS_AF=0.1319;AA=A|||;VT=SNP
13	74665735	rs7984565	T	C	100	PASS	AC=831;AF=0.165935;AN=5008;NS=2504;DP=19019;EAS_AF=0.0605;AMR_AF=0.1354;AFR_AF=0.2867;EUR_AF=0.165;SAS_AF=0.1339;AA=C|||;VT=SNP
13	74666099	rs73214828	G	A	100	PASS	AC=831;AF=0.165935;AN=5008;NS=2504;DP=15884;EAS_AF=0.0605;AMR_AF=0.1354;AFR_AF=0.2867;EUR_AF=0.165;SAS_AF=0.1339;AA=G|||;VT=SNP
13	74666867	rs73214829	T	G	100	PASS	AC=832;AF=0.166134;AN=5008;NS=2504;DP=20167;EAS_AF=0.0615;AMR_AF=0.1354;AFR_AF=0.2867;EUR_AF=0.165;SAS_AF=0.1339;AA=T|||;VT=SNP
13	74666946	rs9530278	C	T	100	PASS	AC=3249;AF=0.648762;AN=5008;NS=2504;DP=19190;EAS_AF=0.875;AMR_AF=0.6023;AFR_AF=0.503;EUR_AF=0.6213;SAS_AF=0.6738;AA=T|||;VT=SNP
13	74668123	rs7333502	G	C	100	PASS	AC=1426;AF=0.284744;AN=5008;NS=2504;DP=14304;EAS_AF=0.126;AMR_AF=0.3646;AFR_AF=0.2617;EUR_AF=0.3807;SAS_AF=0.3241;AA=G|||;VT=SNP
13	74668378	rs7335050	T	C	100	PASS	AC=2207;AF=0.440695;AN=5008;NS=2504;DP=18436;EAS_AF=0.7917;AMR_AF=0.4452;AFR_AF=0.1256;EUR_AF=0.4284;SAS_AF=0.5143;AA=T|||;VT=SNP
13	74668560	rs8001594	C	G	100	PASS	AC=783;AF=0.15635;AN=5008;NS=2504;DP=16884;EAS_AF=0.0575;AMR_AF=0.1311;AFR_AF=0.2852;EUR_AF=0.1491;SAS_AF=0.1094;AA=G|||;VT=SNP
13	74669143	rs74098506	T	G	100	PASS	AC=602;AF=0.120208;AN=5008;NS=2504;DP=18355;EAS_AF=0.0992;AMR_AF=0.1844;AFR_AF=0.174;EUR_AF=0.0577;SAS_AF=0.0879;AA=T|||;VT=SNP
13	74671000	rs9285286	G	C	100	PASS	AC=2223;AF=0.44389;AN=5008;NS=2504;DP=17659;EAS_AF=0.1875;AMR_AF=0.5;AFR_AF=0.5484;EUR_AF=0.5328;SAS_AF=0.4356;AA=C|||;VT=SNP
13	74671317	rs117305564	A	G	100	PASS	AC=25;AF=0.00499201;AN=5008;NS=2504;DP=18404;EAS_AF=0.0238;AMR_AF=0;AFR_AF=0;EUR_AF=0;SAS_AF=0.001;AA=A|||;VT=SNP
13	74671770	rs12323243	A	G	100	PASS	AC=828;AF=0.165335;AN=5008;NS=2504;DP=14611;EAS_AF=0.0288;AMR_AF=0.1873;AFR_AF=0.0787;EUR_AF=0.327;SAS_AF=0.2413;AA=A|||;VT=SNP
13	74672126	rs4447307	A	G	100	PASS	AC=425;AF=0.0848642;AN=5008;NS=2504;DP=14514;EAS_AF=0.0615;AMR_AF=0.1009;AFR_AF=0.0242;EUR_AF=0.1531;SAS_AF=0.1094;AA=A|||;VT=SNP
13	74672215	rs2875672	C	T	100	PASS	AC=423;AF=0.0844649;AN=5008;NS=2504;DP=16256;EAS_AF=0.0615;AMR_AF=0.098;AFR_AF=0.0242;EUR_AF=0.1531;SAS_AF=0.1094;AA=C|||;VT=SNP
13	74672788	rs7982903	C	G	100	PASS	AC=820;AF=0.163738;AN=5008;NS=2504;DP=18352;EAS_AF=0.0605;AMR_AF=0.1383;AFR_AF=0.3033;EUR_AF=0.1541;SAS_AF=0.1094;AA=G|||;VT=SNP
13	74673242	rs74727942	T	C	100	PASS	AC=251;AF=0.0501198;AN=5008;NS=2504;DP=19105;EAS_AF=0.0883;AMR_AF=0.0086;AFR_AF=0.0378;EUR_AF=0.0368;SAS_AF=0.0706;AA=t|||;VT=SNP
13	74673433	rs12323302	A	C	100	PASS	AC=1911;AF=0.381589;AN=5008;NS=2504;DP=18331;EAS_AF=0.1915;AMR_AF=0.4827;AFR_AF=0.3192;EUR_AF=0.5328;SAS_AF=0.4346;AA=C|||;VT=SNP
13	74673709	rs61421025	T	A	100	PASS	AC=1546;AF=0.308706;AN=5008;NS=2504;DP=18970;EAS_AF=0.1329;AMR_AF=0.3746;AFR_AF=0.3321;EUR_AF=0.3847;SAS_AF=0.3333;AA=T|||;VT=SNP
13	74673924	rs17221707	T	C	100	PASS	AC=563;AF=0.11242;AN=5008;NS=2504;DP=21481;EAS_AF=0.0476;AMR_AF=0.1124;AFR_AF=0.0575;EUR_AF=0.2346;SAS_AF=0.1278;AA=T|||;VT=SNP
13	74674070	rs1184596	A	G	100	PASS	AC=2381;AF=0.475439;AN=5008;NS=2504;DP=19369;EAS_AF=0.2173;AMR_AF=0.487;AFR_AF=0.6293;EUR_AF=0.492;SAS_AF=0.5082;AA=A|||;VT=SNP
13	74674447	rs12855892	C	G	100	PASS	AC=219;AF=0.04373;AN=5008;NS=2504;DP=16429;EAS_AF=0.004;AMR_AF=0.062;AFR_AF=0.053;EUR_AF=0.0845;SAS_AF=0.0174;AA=G|||;VT=SNP
13	74674871	rs4885150	T	C	100	PASS	AC=2676;AF=0.534345;AN=5008;NS=2504;DP=16841;EAS_AF=0.878;AMR_AF=0.6571;AFR_AF=0.053;EUR_AF=0.7078;SAS_AF=0.5654;AA=T|||;VT=SNP
13	74675573	rs2104388	T	C	100	PASS	AC=2671;AF=0.533347;AN=5008;NS=2504;DP=21133;EAS_AF=0.876;AMR_AF=0.6556;AFR_AF=0.0537;EUR_AF=0.7058;SAS_AF=0.5644;AA=T|||;VT=SNP
13	74676551	rs7334536	T	C	100	PASS	AC=1005;AF=0.200679;AN=5008;NS=2504;DP=17911;EAS_AF=0.0327;AMR_AF=0.147;AFR_AF=0.4009;EUR_AF=0.1113;SAS_AF=0.2331;AA=T|||;VT=SNP
13	74677446	rs9530279	T	C	100	PASS	AC=2078;AF=0.414936;AN=5008;NS=2504;DP=16274;EAS_AF=0.128;AMR_AF=0.304;AFR_AF=0.8026;EUR_AF=0.2684;SAS_AF=0.4162;AA=T|||;VT=SNP
13	74678341	rs4477573	A	G	100	PASS	AC=2688;AF=0.536741;AN=5008;NS=2504;DP=13809;EAS_AF=0.8938;AMR_AF=0.6556;AFR_AF=0.0537;EUR_AF=0.7048;SAS_AF=0.5644;AA=A|||;VT=SNP
13	74678511	rs9530280	A	G	100	PASS	AC=1075;AF=0.214657;AN=5008;NS=2504;DP=19659;EAS_AF=0.0377;AMR_AF=0.1671;AFR_AF=0.4024;EUR_AF=0.1382;SAS_AF=0.2556;AA=A|||;VT=SNP
13	74679161	rs9530281	G	A	100	PASS	AC=2683;AF=0.535743;AN=5008;NS=2504;DP=16100;EAS_AF=0.8889;AMR_AF=0.6556;AFR_AF=0.0537;EUR_AF=0.7048;SAS_AF=0.5644;AA=G|||;VT=SNP
13	74679364	rs9318247	A	C	100	PASS	AC=416;AF=0.0830671;AN=5008;NS=2504;DP=14324;EAS_AF=0.0724;AMR_AF=0.0331;AFR_AF=0.1422;EUR_AF=0.0408;SAS_AF=0.093;AA=A|||;VT=SNP
13	74681260	rs9565076	T	C	100	PASS	AC=2689;AF=0.536941;AN=5008;NS=2504;DP=15088;EAS_AF=0.8869;AMR_AF=0.6599;AFR_AF=0.0537;EUR_AF=0.7087;SAS_AF=0.5654;AA=T|||;VT=SNP
13	74681290	rs77824880	A	G	100	PASS	AC=143;AF=0.0285543;AN=5008;NS=2504;DP=16442;EAS_AF=0.126;AMR_AF=0.013;AFR_AF=0.0008;EUR_AF=0;SAS_AF=0.0061;AA=A|||;VT=SNP
13	74682051	rs9600230	A	G	100	PASS	AC=145;AF=0.0289537;AN=5008;NS=2504;DP=19526;EAS_AF=0.0119;AMR_AF=0.0159;AFR_AF=0.0023;EUR_AF=0.0358;SAS_AF=0.0849;AA=A|||;VT=SNP
13	74682277	rs145947699	C	T	100	PASS	AC=41;AF=0.0081869;AN=5008;NS=2504;DP=16168;EAS_AF=0.0397;AMR_AF=0;AFR_AF=0;EUR_AF=0;SAS_AF=0.001;AA=C|||;VT=SNP
13	74682892	rs7327960	T	C	100	PASS	AC=3856;AF=0.769968;AN=5008;NS=2504;DP=17142;EAS_AF=0.9266;AMR_AF=0.8084;AFR_AF=0.5832;EUR_AF=0.8161;SAS_AF=0.7863;AA=T|||;VT=SNP
13	74683335	rs148287053	G	A	100	PASS	AC=21;AF=0.00419329;AN=5008;NS=2504;DP=13550;EAS_AF=0.0208;AMR_AF=0;AFR_AF=0;EUR_AF=0;SAS_AF=0;AA=G|||;VT=SNP
13	74685086	rs149264544	A	G	100	PASS	AC=139;AF=0.0277556;AN=5008;NS=2504;DP=15681;EAS_AF=0.002;AMR_AF=0.1326;AFR_AF=0.0015;EUR_AF=0.0328;SAS_AF=0.0102;AA=A|||;VT=SNP
13	74686846	rs9565077	C	T	100	PASS	AC=2664;AF=0.531949;AN=5008;NS=2504;DP=17609;EAS_AF=0.873;AMR_AF=0.6556;AFR_AF=0.0537;EUR_AF=0.7048;SAS_AF=0.5613;AA=C|||;VT=SNP
13	74687535	rs7988107	G	C	100	PASS	AC=1013;AF=0.202276;AN=5008;NS=2504;DP=19379;EAS_AF=0.0526;AMR_AF=0.1455;AFR_AF=0.3911;EUR_AF=0.1103;SAS_AF=0.2362;AA=G|||;VT=SNP
13	74688497	rs9573349	A	G	100	PASS	AC=2668;AF=0.532748;AN=5008;NS=2504;DP=19950;EAS_AF=0.874;AMR_AF=0.6571;AFR_AF=0.0537;EUR_AF=0.7048;SAS_AF=0.5634;AA=A|||;VT=SNP
13	74689614	rs9592968	G	A	100	PASS	AC=2662;AF=0.53155;AN=5008;NS=2504;DP=17168;EAS_AF=0.869;AMR_AF=0.6556;AFR_AF=0.0537;EUR_AF=0.7048;SAS_AF=0.5634;AA=G|||;VT=SNP
13	74689639	rs9592969	C	T	100	PASS	AC=2662;AF=0.53155;AN=5008;NS=2504;DP=17443;EAS_AF=0.869;AMR_AF=0.6556;AFR_AF=0.0537;EUR_AF=0.7048;SAS_AF=0.5634;AA=C|||;VT=SNP
13	74689651	rs55912784	G	A	100	PASS	AC=142;AF=0.0283546;AN=5008;NS=2504;DP=17574;EAS_AF=0.002;AMR_AF=0.134;AFR_AF=0.0015;EUR_AF=0.0348;SAS_AF=0.0102;AA=G|||;VT=SNP
13	74690096	rs6562799	A	G	100	PASS	AC=3751;AF=0.749002;AN=5008;NS=2504;DP=19731;EAS_AF=0.9266;AMR_AF=0.8213;AFR_AF=0.4531;EUR_AF=0.8419;SAS_AF=0.819;AA=A|||;VT=SNP
13	74691126	rs9592970	T	A	100	PASS	AC=552;AF=0.110224;AN=5008;NS=2504;DP=17845;EAS_AF=0.0694;AMR_AF=0.1153;AFR_AF=0.0522;EUR_AF=0.1551;SAS_AF=0.181;AA=T|||;VT=SNP
13	74691838	rs9600231	G	A	100	PASS	AC=888;AF=0.177316;AN=5008;NS=2504;DP=18786;EAS_AF=0.0685;AMR_AF=0.1513;AFR_AF=0.2874;EUR_AF=0.1561;SAS_AF=0.181;AA=G|||;VT=SNP
13	74692807	rs9600232	T	C	100	PASS	AC=557;AF=0.111222;AN=5008;NS=2504;DP=16091;EAS_AF=0.0734;AMR_AF=0.1153;AFR_AF=0.0522;EUR_AF=0.1551;SAS_AF=0.182;AA=T|||;VT=SNP
13	74692921	rs1537999	T	C	100	PASS	AC=141;AF=0.028155;AN=5008;NS=2504;DP=18081;EAS_AF=0.002;AMR_AF=0.134;AFR_AF=0.0015;EUR_AF=0.0338;SAS_AF=0.0102;AA=T|||;VT=SNP
13	74693341	rs9565078	G	A	100	PASS	AC=78;AF=0.0155751;AN=5008;NS=2504;DP=16531;EAS_AF=0.0357;AMR_AF=0.0101;AFR_AF=0.0242;EUR_AF=0.003;SAS_AF=0;AA=g|||;VT=SNP
13	74693401	rs9600233	G	A	100	PASS	AC=567;AF=0.113219;AN=5008;NS=2504;DP=17045;EAS_AF=0.0744;AMR_AF=0.1167;AFR_AF=0.053;EUR_AF=0.161;SAS_AF=0.183;AA=G|||;VT=SNP
13	74695482	rs12429484	T	C	100	PASS	AC=1018;AF=0.203275;AN=5008;NS=2504;DP=16985;EAS_AF=0.0526;AMR_AF=0.147;AFR_AF=0.3956;EUR_AF=0.1103;SAS_AF=0.2342;AA=t|||;VT=SNP
13	74695517	rs12428422	G	A	100	PASS	AC=1005;AF=0.200679;AN=5008;NS=2504;DP=16729;EAS_AF=0.0526;AMR_AF=0.1455;AFR_AF=0.3865;EUR_AF=0.1103;SAS_AF=0.2342;AA=G|||;VT=SNP
13	74696042	rs9592971	C	G	100	PASS	AC=551;AF=0.110024;AN=5008;NS=2504;DP=15887;EAS_AF=0.0685;AMR_AF=0.1153;AFR_AF=0.0522;EUR_AF=0.1551;SAS_AF=0.181;AA=C|||;VT=SNP
13	74697194	rs76889836	C	T	100	PASS	AC=125;AF=0.0249601;AN=5008;NS=2504;DP=15398;EAS_AF=0.0208;AMR_AF=0.0159;AFR_AF=0.0023;EUR_AF=0.0368;SAS_AF=0.0542;AA=C|||;VT=SNP
13	74697856	rs4885151	T	G	100	PASS	AC=2669;AF=0.532947;AN=5008;NS=2504;DP=20657;EAS_AF=0.874;AMR_AF=0.6556;AFR_AF=0.0537;EUR_AF=0.7068;SAS_AF=0.5634;AA=T|||;VT=SNP
13	74698109	rs7334403	T	C	100	PASS	AC=1022;AF=0.204073;AN=5008;NS=2504;DP=18987;EAS_AF=0.0516;AMR_AF=0.147;AFR_AF=0.3994;EUR_AF=0.1113;SAS_AF=0.2331;AA=T|||;VT=SNP
13	74699388	rs8002966	C	T	100	PASS	AC=1009;AF=0.201478;AN=5008;NS=2504;DP=16219;EAS_AF=0.0526;AMR_AF=0.1455;AFR_AF=0.3903;EUR_AF=0.1103;SAS_AF=0.2331;AA=C|||;VT=SNP
13	74699531	rs117472564	T	C	100	PASS	AC=11;AF=0.00219649;AN=5008;NS=2504;DP=15064;EAS_AF=0.0079;AMR_AF=0;AFR_AF=0;EUR_AF=0.003;SAS_AF=0;AA=T|||;VT=SNP
13	74699684	rs1360978	T	C	100	PASS	AC=3755;AF=0.7498;AN=5008;NS=2504;DP=16457;EAS_AF=0.9286;AMR_AF=0.8213;AFR_AF=0.4539;EUR_AF=0.8429;SAS_AF=0.819;AA=C|||;VT=SNP
13	74699821	rs78116502	A	G	100	PASS	AC=719;AF=0.14357;AN=5008;NS=2504;DP=17660;EAS_AF=0.0704;AMR_AF=0.1254;AFR_AF=0.1717;EUR_AF=0.1561;SAS_AF=0.181;AA=A|||;VT=SNP
13	74700045	rs1336670	G	A	100	PASS	AC=2663;AF=0.531749;AN=5008;NS=2504;DP=16304;EAS_AF=0.8671;AMR_AF=0.6556;AFR_AF=0.0537;EUR_AF=0.7068;SAS_AF=0.5644;AA=G|||;VT=SNP
13	74701030	rs4255673	G	C	100	PASS	AC=2666;AF=0.532348;AN=5008;NS=2504;DP=19320;EAS_AF=0.869;AMR_AF=0.6556;AFR_AF=0.0537;EUR_AF=0.7078;SAS_AF=0.5644;AA=G|||;VT=SNP
13	74701382	rs9543532	T	C	100	PASS	AC=2670;AF=0.533147;AN=5008;NS=2504;DP=19112;EAS_AF=0.872;AMR_AF=0.6556;AFR_AF=0.0545;EUR_AF=0.7078;SAS_AF=0.5644;AA=T|||;VT=SNP
13	74701736	rs3812849	A	C	100	PASS	AC=2076;AF=0.414537;AN=5008;NS=2504;DP=18624;EAS_AF=0.128;AMR_AF=0.3026;AFR_AF=0.8041;EUR_AF=0.2664;SAS_AF=0.4151;AA=C|||;VT=SNP
13	74702105	rs7335976	C	T	100	PASS	AC=1064;AF=0.21246;AN=5008;NS=2504;DP=14789;EAS_AF=0.0754;AMR_AF=0.1571;AFR_AF=0.4115;EUR_AF=0.1561;SAS_AF=0.182;AA=t|||;VT=SNP
13	74702929	rs76152704	T	C	100	PASS	AC=30;AF=0.00599042;AN=5008;NS=2504;DP=15911;EAS_AF=0.0288;AMR_AF=0;AFR_AF=0;EUR_AF=0;SAS_AF=0.001;AA=T|||;VT=SNP
13	74704287	rs9600235	C	T	100	PASS	AC=763;AF=0.152356;AN=5008;NS=2504;DP=16828;EAS_AF=0.0685;AMR_AF=0.1326;AFR_AF=0.2035;EUR_AF=0.1551;SAS_AF=0.181;AA=C|||;VT=SNP
13	74705179	rs7995668	A	C	100	PASS	AC=1019;AF=0.203474;AN=5008;NS=2504;DP=20199;EAS_AF=0.0526;AMR_AF=0.1499;AFR_AF=0.3903;EUR_AF=0.1163;SAS_AF=0.2342;AA=A|||;VT=SNP
13	74705199	rs9600236	C	T	100	PASS	AC=546;AF=0.109026;AN=5008;NS=2504;DP=20539;EAS_AF=0.0685;AMR_AF=0.1124;AFR_AF=0.0507;EUR_AF=0.1541;SAS_AF=0.181;AA=C|||;VT=SNP
13	74705251	rs9600237	C	T	100	PASS	AC=725;AF=0.144768;AN=5008;NS=2504;DP=20863;EAS_AF=0.0685;AMR_AF=0.1254;AFR_AF=0.1785;EUR_AF=0.1551;SAS_AF=0.181;AA=C|||;VT=SNP
13	74706638	rs78144902	C	T	100	PASS	AC=213;AF=0.0425319;AN=5008;NS=2504;DP=17873;EAS_AF=0.003;AMR_AF=0.0663;AFR_AF=0.0023;EUR_AF=0.0934;SAS_AF=0.0685;AA=C|||;VT=SNP
13	74707430	rs77919370	G	A	100	PASS	AC=539;AF=0.107628;AN=5008;NS=2504;DP=10579;EAS_AF=0.0665;AMR_AF=0.111;AFR_AF=0.0378;EUR_AF=0.1511;SAS_AF=0.1973;AA=G|||;VT=SNP
13	74708696	rs9543534	C	T	100	PASS	AC=2785;AF=0.55611;AN=5008;NS=2504;DP=3521;EAS_AF=0.9067;AMR_AF=0.6945;AFR_AF=0.062;EUR_AF=0.7356;SAS_AF=0.5798;AA=C|||;VT=SNP
13	74710288	rs76711663	C	G	100	PASS	AC=12;AF=0.00239617;AN=5008;NS=2504;DP=17629;EAS_AF=0.0089;AMR_AF=0;AFR_AF=0;EUR_AF=0.003;SAS_AF=0;AA=C|||;VT=SNP
13	74710374	rs9543535	G	A	100	PASS	AC=3267;AF=0.652356;AN=5008;NS=2504;DP=14203;EAS_AF=0.9425;AMR_AF=0.7781;AFR_AF=0.112;EUR_AF=0.8738;SAS_AF=0.7669;AA=G|||;VT=SNP
13	74711955	rs6562802	C	T	100	PASS	AC=1241;AF=0.247804;AN=5008;NS=2504;DP=12501;EAS_AF=0.0565;AMR_AF=0.1873;AFR_AF=0.5204;EUR_AF=0.1332;SAS_AF=0.2372;AA=T|||;VT=SNP
13	74712230	rs187667998	C	T	100	PASS	AC=43;AF=0.00858626;AN=5008;NS=2504;DP=14636;EAS_AF=0.0427;AMR_AF=0;AFR_AF=0;EUR_AF=0;SAS_AF=0;AA=C|||;VT=SNP
13	74712336	rs6562804	G	A	100	PASS	AC=1236;AF=0.246805;AN=5008;NS=2504;DP=17686;EAS_AF=0.0565;AMR_AF=0.1859;AFR_AF=0.5174;EUR_AF=0.1332;SAS_AF=0.2372;AA=A|||;VT=SNP
13	74712716	rs12430284	G	A	100	PASS	AC=1239;AF=0.247404;AN=5008;NS=2504;DP=21110;EAS_AF=0.0565;AMR_AF=0.1859;AFR_AF=0.5174;EUR_AF=0.1362;SAS_AF=0.2372;AA=A|||;VT=SNP
13	74712915	rs61965655	T	A	100	PASS	AC=116;AF=0.0231629;AN=5008;NS=2504;DP=20307;EAS_AF=0.0188;AMR_AF=0.0187;AFR_AF=0.0045;EUR_AF=0.0417;SAS_AF=0.0368;AA=T|||;VT=SNP
13	74713091	rs7326892	C	G	100	PASS	AC=1270;AF=0.253594;AN=5008;NS=2504;DP=20102;EAS_AF=0.0873;AMR_AF=0.1859;AFR_AF=0.5159;EUR_AF=0.1362;SAS_AF=0.2393;AA=G|||;VT=SNP
13	74713386	rs945689	A	G	100	PASS	AC=1274;AF=0.254393;AN=5008;NS=2504;DP=18669;EAS_AF=0.0873;AMR_AF=0.1873;AFR_AF=0.5174;EUR_AF=0.1362;SAS_AF=0.2403;AA=A|||;VT=SNP
13	74713424	rs945690	C	T	100	PASS	AC=1272;AF=0.253994;AN=5008;NS=2504;DP=17885;EAS_AF=0.0873;AMR_AF=0.1859;AFR_AF=0.5166;EUR_AF=0.1362;SAS_AF=0.2403;AA=T|||;VT=SNP
13	74713439	rs945691	G	A	100	PASS	AC=1273;AF=0.254193;AN=5008;NS=2504;DP=17971;EAS_AF=0.0873;AMR_AF=0.1873;AFR_AF=0.5159;EUR_AF=0.1372;SAS_AF=0.2403;AA=A|||;VT=SNP
13	74713687	rs4441155	C	T	100	PASS	AC=1272;AF=0.253994;AN=5008;NS=2504;DP=14201;EAS_AF=0.0873;AMR_AF=0.1873;AFR_AF=0.5159;EUR_AF=0.1372;SAS_AF=0.2393;AA=T|||;VT=SNP
13	74713805	rs4383033	T	A	100	PASS	AC=1271;AF=0.253794;AN=5008;NS=2504;DP=13008;EAS_AF=0.0873;AMR_AF=0.1873;AFR_AF=0.5159;EUR_AF=0.1362;SAS_AF=0.2393;AA=T|||;VT=SNP
13	74714343	rs945616	T	C	100	PASS	AC=1276;AF=0.254792;AN=5008;NS=2504;DP=17249;EAS_AF=0.0873;AMR_AF=0.1888;AFR_AF=0.5174;EUR_AF=0.1382;SAS_AF=0.2393;AA=C|||;VT=SNP
13	74714451	rs34597907	T	G	100	PASS	AC=1306;AF=0.260783;AN=5008;NS=2504;DP=16670;EAS_AF=0.0942;AMR_AF=0.1931;AFR_AF=0.5295;EUR_AF=0.1392;SAS_AF=0.2423;AA=G|||;VT=SNP
13	74714852	rs8002592	C	G	100	PASS	AC=4708;AF=0.940096;AN=5008;NS=2504;DP=18856;EAS_AF=0.9812;AMR_AF=0.9784;AFR_AF=0.8018;EUR_AF=0.997;SAS_AF=0.999;AA=G|||;VT=SNP
13	74715428	rs9530283	T	C	100	PASS	AC=3370;AF=0.672923;AN=5008;NS=2504;DP=17885;EAS_AF=0.878;AMR_AF=0.8055;AFR_AF=0.2451;EUR_AF=0.8479;SAS_AF=0.7658;AA=T|||;VT=SNP
13	74715777	rs9543536	C	T	100	PASS	AC=238;AF=0.047524;AN=5008;NS=2504;DP=18153;EAS_AF=0.0556;AMR_AF=0.0576;AFR_AF=0.0023;EUR_AF=0.0437;SAS_AF=0.0971;AA=C|||;VT=SNP
13	74717308	rs35185444	T	C	100	PASS	AC=953;AF=0.190296;AN=5008;NS=2504;DP=15800;EAS_AF=0.0933;AMR_AF=0.1427;AFR_AF=0.3207;EUR_AF=0.1302;SAS_AF=0.2096;AA=T|||;VT=SNP
13	74717655	rs3929912	A	G	100	PASS	AC=3209;AF=0.640775;AN=5008;NS=2504;DP=17053;EAS_AF=0.8819;AMR_AF=0.7767;AFR_AF=0.1384;EUR_AF=0.8469;SAS_AF=0.7628;AA=A|||;VT=SNP
13	74718263	rs151183659	C	T	100	PASS	AC=12;AF=0.00239617;AN=5008;NS=2504;DP=21097;EAS_AF=0.0089;AMR_AF=0;AFR_AF=0;EUR_AF=0.003;SAS_AF=0;AA=C|||;VT=SNP
13	74718639	rs143026606	G	A	100	PASS	AC=16;AF=0.00319489;AN=5008;NS=2504;DP=19244;EAS_AF=0.0159;AMR_AF=0;AFR_AF=0;EUR_AF=0;SAS_AF=0;AA=G|||;VT=SNP
13	74718939	rs9530284	C	G	100	PASS	AC=1311;AF=0.261781;AN=5008;NS=2504;DP=16608;EAS_AF=0.1181;AMR_AF=0.183;AFR_AF=0.5212;EUR_AF=0.1511;SAS_AF=0.229;AA=C|||;VT=SNP
13	74719674	rs4144448	A	G	100	PASS	AC=1054;AF=0.210463;AN=5008;NS=2504;DP=17700;EAS_AF=0.121;AMR_AF=0.219;AFR_AF=0.1331;EUR_AF=0.3787;SAS_AF=0.228;AA=A|||;VT=SNP
13	74720142	rs4369536	G	A	100	PASS	AC=3200;AF=0.638978;AN=5008;NS=2504;DP=16806;EAS_AF=0.88;AMR_AF=0.7767;AFR_AF=0.1377;EUR_AF=0.8419;SAS_AF=0.7618;AA=G|||;VT=SNP
13	74720424	rs9573352	A	G	100	PASS	AC=3206;AF=0.640176;AN=5008;NS=2504;DP=17633;EAS_AF=0.88;AMR_AF=0.7767;AFR_AF=0.1384;EUR_AF=0.8449;SAS_AF=0.7638;AA=A|||;VT=SNP
13	74720619	rs57942963	G	T	100	PASS	AC=184;AF=0.0367412;AN=5008;NS=2504;DP=17414;EAS_AF=0.0208;AMR_AF=0.0072;AFR_AF=0.1188;EUR_AF=0;SAS_AF=0.001;AA=G|||;VT=SNP
13	74721065	rs117586224	T	C	100	PASS	AC=45;AF=0.00898562;AN=5008;NS=2504;DP=18332;EAS_AF=0.0446;AMR_AF=0;AFR_AF=0;EUR_AF=0;SAS_AF=0;AA=T|||;VT=SNP
13	74724120	rs80314939	C	A	100	PASS	AC=29;AF=0.00579073;AN=5008;NS=2504;DP=20362;EAS_AF=0.0288;AMR_AF=0;AFR_AF=0;EUR_AF=0;SAS_AF=0;AA=C|||;VT=SNP
13	74725052	rs9530285	A	G	100	PASS	AC=3927;AF=0.784145;AN=5008;NS=2504;DP=18152;EAS_AF=0.9048;AMR_AF=0.853;AFR_AF=0.5908;EUR_AF=0.8678;SAS_AF=0.7863;AA=G|||;VT=SNP
13	74725245	rs9543537	G	A	100	PASS	AC=2523;AF=0.503794;AN=5008;NS=2504;DP=15395;EAS_AF=0.7937;AMR_AF=0.5879;AFR_AF=0.2572;EUR_AF=0.4414;SAS_AF=0.5429;AA=A|||;VT=SNP
13	74725318	rs7988654	C	T	100	PASS	AC=2435;AF=0.486222;AN=5008;NS=2504;DP=15372;EAS_AF=0.7937;AMR_AF=0.5865;AFR_AF=0.1914;EUR_AF=0.4414;SAS_AF=0.5429;AA=C|||;VT=SNP
13	74725450	rs7988698	A	G	100	PASS	AC=2648;AF=0.528754;AN=5008;NS=2504;DP=14542;EAS_AF=0.7937;AMR_AF=0.5965;AFR_AF=0.3472;EUR_AF=0.4414;SAS_AF=0.5429;AA=A|||;VT=SNP
13	74726097	rs7334967	T	C	100	PASS	AC=1140;AF=0.227636;AN=5008;NS=2504;DP=17316;EAS_AF=0.0982;AMR_AF=0.1787;AFR_AF=0.3782;EUR_AF=0.1869;SAS_AF=0.2342;AA=T|||;VT=SNP
13	74726146	rs9573353	C	T	100	PASS	AC=2828;AF=0.564696;AN=5008;NS=2504;DP=16814;EAS_AF=0.7966;AMR_AF=0.6398;AFR_AF=0.4002;EUR_AF=0.498;SAS_AF=0.5634;AA=T|||;VT=SNP
13	74726564	rs1337038	A	G	100	PASS	AC=2163;AF=0.431909;AN=5008;NS=2504;DP=16553;EAS_AF=0.7728;AMR_AF=0.5504;AFR_AF=0.0242;EUR_AF=0.4414;SAS_AF=0.5378;AA=A|||;VT=SNP
13	74726800	rs1337039	A	C	100	PASS	AC=2603;AF=0.519768;AN=5008;NS=2504;DP=13991;EAS_AF=0.7937;AMR_AF=0.5937;AFR_AF=0.3139;EUR_AF=0.4423;SAS_AF=0.5429;AA=A|||;VT=SNP
13	74726974	rs8002869	C	T	100	PASS	AC=959;AF=0.191494;AN=5008;NS=2504;DP=10616;EAS_AF=0.0952;AMR_AF=0.1354;AFR_AF=0.3238;EUR_AF=0.1312;SAS_AF=0.2137;AA=C|||;VT=SNP
13	74727284	rs9600239	G	A	100	PASS	AC=1206;AF=0.240815;AN=5008;NS=2504;DP=13834;EAS_AF=0.1111;AMR_AF=0.255;AFR_AF=0.1899;EUR_AF=0.4245;SAS_AF=0.2444;AA=A|||;VT=SNP
13	74727498	rs7318096	G	A	100	PASS	AC=2603;AF=0.519768;AN=5008;NS=2504;DP=18107;EAS_AF=0.7937;AMR_AF=0.5937;AFR_AF=0.3139;EUR_AF=0.4423;SAS_AF=0.5429;AA=G|||;VT=SNP
13	74727903	rs9543539	A	G	100	PASS	AC=2163;AF=0.431909;AN=5008;NS=2504;DP=18106;EAS_AF=0.7728;AMR_AF=0.5504;AFR_AF=0.0242;EUR_AF=0.4414;SAS_AF=0.5378;AA=A|||;VT=SNP
13	74728171	rs58510036	T	A	100	PASS	AC=1057;AF=0.211062;AN=5008;NS=2504;DP=13480;EAS_AF=0.1081;AMR_AF=0.2133;AFR_AF=0.1581;EUR_AF=0.3698;SAS_AF=0.2239;AA=T|||;VT=SNP
13	74728482	rs4885155	T	A	100	PASS	AC=2713;AF=0.541733;AN=5008;NS=2504;DP=16201;EAS_AF=0.7966;AMR_AF=0.6326;AFR_AF=0.3177;EUR_AF=0.497;SAS_AF=0.5634;AA=A|||;VT=SNP
13	74728655	rs4885156	T	C	100	PASS	AC=2614;AF=0.521965;AN=5008;NS=2504;DP=16520;EAS_AF=0.7937;AMR_AF=0.5937;AFR_AF=0.3222;EUR_AF=0.4423;SAS_AF=0.5429;AA=T|||;VT=SNP
13	74728748	rs4885157	T	C	100	PASS	AC=2604;AF=0.519968;AN=5008;NS=2504;DP=16850;EAS_AF=0.7937;AMR_AF=0.5937;AFR_AF=0.3147;EUR_AF=0.4423;SAS_AF=0.5429;AA=T|||;VT=SNP
13	74729084	rs1572490	C	A	100	PASS	AC=2353;AF=0.469848;AN=5008;NS=2504;DP=20544;EAS_AF=0.7937;AMR_AF=0.5749;AFR_AF=0.1362;EUR_AF=0.4404;SAS_AF=0.5429;AA=C|||;VT=SNP
13	74729103	rs9543540	C	T	100	PASS	AC=1006;AF=0.200879;AN=5008;NS=2504;DP=20312;EAS_AF=0.0952;AMR_AF=0.1383;AFR_AF=0.3578;EUR_AF=0.1322;SAS_AF=0.2127;AA=C|||;VT=SNP
13	74729276	rs10220214	T	G	100	PASS	AC=1107;AF=0.221046;AN=5008;NS=2504;DP=17731;EAS_AF=0.1081;AMR_AF=0.2161;AFR_AF=0.1944;EUR_AF=0.3708;SAS_AF=0.2229;AA=T|||;VT=SNP
13	74729327	rs9318248	T	C	100	PASS	AC=3711;AF=0.741014;AN=5008;NS=2504;DP=16626;EAS_AF=0.9018;AMR_AF=0.8098;AFR_AF=0.5091;EUR_AF=0.8121;SAS_AF=0.7669;AA=T|||;VT=SNP
13	74729456	rs7330557	A	G	100	PASS	AC=956;AF=0.190895;AN=5008;NS=2504;DP=19083;EAS_AF=0.0952;AMR_AF=0.1354;AFR_AF=0.3222;EUR_AF=0.1312;SAS_AF=0.2127;AA=A|||;VT=SNP
13	74729634	rs9543541	G	T	100	PASS	AC=1099;AF=0.219449;AN=5008;NS=2504;DP=15615;EAS_AF=0.0952;AMR_AF=0.1427;AFR_AF=0.4259;EUR_AF=0.1322;SAS_AF=0.2127;AA=G|||;VT=SNP
13	74729788	rs145801003	C	A	100	PASS	AC=21;AF=0.00419329;AN=5008;NS=2504;DP=16736;EAS_AF=0.0198;AMR_AF=0;AFR_AF=0;EUR_AF=0;SAS_AF=0.001;AA=C|||;VT=SNP
13	74729938	rs7336752	G	A	100	PASS	AC=2656;AF=0.530351;AN=5008;NS=2504;DP=20978;EAS_AF=0.7937;AMR_AF=0.5965;AFR_AF=0.3502;EUR_AF=0.4433;SAS_AF=0.545;AA=G|||;VT=SNP
13	74730137	rs7337134	G	A	100	PASS	AC=2322;AF=0.463658;AN=5008;NS=2504;DP=20596;EAS_AF=0.7937;AMR_AF=0.562;AFR_AF=0.118;EUR_AF=0.4414;SAS_AF=0.544;AA=G|||;VT=SNP
13	74730244	rs7337014	C	T	100	PASS	AC=957;AF=0.191094;AN=5008;NS=2504;DP=22910;EAS_AF=0.0952;AMR_AF=0.1354;AFR_AF=0.3222;EUR_AF=0.1322;SAS_AF=0.2127;AA=C|||;VT=SNP
13	74730315	rs7337206	C	T	100	PASS	AC=3555;AF=0.709864;AN=5008;NS=2504;DP=20985;EAS_AF=0.9018;AMR_AF=0.7867;AFR_AF=0.4032;EUR_AF=0.8121;SAS_AF=0.7669;AA=C|||;VT=SNP
13	74730392	rs8000245	C	T	100	PASS	AC=956;AF=0.190895;AN=5008;NS=2504;DP=16990;EAS_AF=0.0952;AMR_AF=0.1354;AFR_AF=0.3222;EUR_AF=0.1312;SAS_AF=0.2127;AA=C|||;VT=SNP
13	74730921	rs9600240	T	C	100	PASS	AC=3645;AF=0.727835;AN=5008;NS=2504;DP=17706;EAS_AF=0.9018;AMR_AF=0.8055;AFR_AF=0.4614;EUR_AF=0.8121;SAS_AF=0.7669;AA=T|||;VT=SNP
13	74730980	rs7320064	G	A	100	PASS	AC=3645;AF=0.727835;AN=5008;NS=2504;DP=17555;EAS_AF=0.9018;AMR_AF=0.8055;AFR_AF=0.4614;EUR_AF=0.8121;SAS_AF=0.7669;AA=G|||;VT=SNP
13	74731234	rs7320612	G	A	100	PASS	AC=957;AF=0.191094;AN=5008;NS=2504;DP=17709;EAS_AF=0.0952;AMR_AF=0.1354;AFR_AF=0.323;EUR_AF=0.1312;SAS_AF=0.2127;AA=G|||;VT=SNP
13	74731291	rs3905123	A	G	100	PASS	AC=957;AF=0.191094;AN=5008;NS=2504;DP=16742;EAS_AF=0.0952;AMR_AF=0.1354;AFR_AF=0.323;EUR_AF=0.1312;SAS_AF=0.2127;AA=A|||;VT=SNP
13	74731479	rs7322073	T	A	100	PASS	AC=957;AF=0.191094;AN=5008;NS=2504;DP=18731;EAS_AF=0.0952;AMR_AF=0.1354;AFR_AF=0.323;EUR_AF=0.1312;SAS_AF=0.2127;AA=T|||;VT=SNP
13	74731637	rs9543542	G	T	100	PASS	AC=955;AF=0.190695;AN=5008;NS=2504;DP=18577;EAS_AF=0.0952;AMR_AF=0.1354;AFR_AF=0.3215;EUR_AF=0.1312;SAS_AF=0.2127;AA=G|||;VT=SNP
13	74731845	rs9543543	G	A	100	PASS	AC=958;AF=0.191294;AN=5008;NS=2504;DP=20919;EAS_AF=0.0952;AMR_AF=0.1354;AFR_AF=0.323;EUR_AF=0.1312;SAS_AF=0.2137;AA=G|||;VT=SNP
13	74732061	rs61964584	G	A	100	PASS	AC=1179;AF=0.235423;AN=5008;NS=2504;DP=19118;EAS_AF=0.1121;AMR_AF=0.2176;AFR_AF=0.2458;EUR_AF=0.3688;SAS_AF=0.2239;AA=g|||;VT=SNP
13	74732442	rs9565081	G	C	100	PASS	AC=2264;AF=0.452077;AN=5008;NS=2504;DP=17346;EAS_AF=0.7847;AMR_AF=0.5288;AFR_AF=0.1127;EUR_AF=0.4334;SAS_AF=0.5327;AA=G|||;VT=SNP
13	74732510	rs9573354	G	A	100	PASS	AC=2292;AF=0.457668;AN=5008;NS=2504;DP=17076;EAS_AF=0.7847;AMR_AF=0.5317;AFR_AF=0.1301;EUR_AF=0.4334;SAS_AF=0.5358;AA=G|||;VT=SNP
13	74732868	rs4499123	T	G	100	PASS	AC=2399;AF=0.479034;AN=5008;NS=2504;DP=15981;EAS_AF=0.7887;AMR_AF=0.5476;AFR_AF=0.1989;EUR_AF=0.4324;SAS_AF=0.5378;AA=T|||;VT=SNP
13	74733109	rs7491497	G	A	100	PASS	AC=2331;AF=0.465455;AN=5008;NS=2504;DP=20078;EAS_AF=0.7887;AMR_AF=0.5331;AFR_AF=0.1573;EUR_AF=0.4294;SAS_AF=0.5378;AA=G|||;VT=SNP
13	74733471	rs4885158	C	A	100	PASS	AC=2328;AF=0.464856;AN=5008;NS=2504;DP=20550;EAS_AF=0.7897;AMR_AF=0.5288;AFR_AF=0.1543;EUR_AF=0.4304;SAS_AF=0.5399;AA=C|||;VT=SNP
13	74733514	rs9600241	C	G	100	PASS	AC=980;AF=0.195687;AN=5008;NS=2504;DP=20384;EAS_AF=0.1121;AMR_AF=0.2392;AFR_AF=0.0658;EUR_AF=0.3857;SAS_AF=0.2311;AA=C|||;VT=SNP
13	74733764	rs9600242	T	C	100	PASS	AC=981;AF=0.195887;AN=5008;NS=2504;DP=17970;EAS_AF=0.1121;AMR_AF=0.2392;AFR_AF=0.0658;EUR_AF=0.3857;SAS_AF=0.2321;AA=T|||;VT=SNP
13	74734440	rs17062235	C	T	100	PASS	AC=958;AF=0.191294;AN=5008;NS=2504;DP=17046;EAS_AF=0.0962;AMR_AF=0.134;AFR_AF=0.326;EUR_AF=0.1322;SAS_AF=0.2086;AA=C|||;VT=SNP
13	74734988	rs9573355	G	A	100	PASS	AC=2325;AF=0.464257;AN=5008;NS=2504;DP=19763;EAS_AF=0.7887;AMR_AF=0.5288;AFR_AF=0.1543;EUR_AF=0.4294;SAS_AF=0.5389;AA=G|||;VT=SNP
13	74735042	rs9600243	T	C	100	PASS	AC=1046;AF=0.208866;AN=5008;NS=2504;DP=18210;EAS_AF=0.1121;AMR_AF=0.245;AFR_AF=0.1127;EUR_AF=0.3857;SAS_AF=0.2311;AA=T|||;VT=SNP
13	74735366	rs9600244	A	T	100	PASS	AC=982;AF=0.196086;AN=5008;NS=2504;DP=18106;EAS_AF=0.1131;AMR_AF=0.2392;AFR_AF=0.0673;EUR_AF=0.3857;SAS_AF=0.2301;AA=A|||;VT=SNP
13	74735830	rs1856066	C	T	100	PASS	AC=2213;AF=0.441893;AN=5008;NS=2504;DP=18102;EAS_AF=0.2093;AMR_AF=0.3905;AFR_AF=0.5893;EUR_AF=0.5189;SAS_AF=0.4397;AA=C|||;VT=SNP
13	74735945	rs9530287	C	T	100	PASS	AC=2397;AF=0.478634;AN=5008;NS=2504;DP=16796;EAS_AF=0.7877;AMR_AF=0.5317;AFR_AF=0.2057;EUR_AF=0.4314;SAS_AF=0.5399;AA=C|||;VT=SNP
13	74736147	rs7318088	A	T	100	PASS	AC=2265;AF=0.452276;AN=5008;NS=2504;DP=16493;EAS_AF=0.2123;AMR_AF=0.4236;AFR_AF=0.5567;EUR_AF=0.5676;SAS_AF=0.4601;AA=A|||;VT=SNP
13	74737422	rs4528452	T	C	100	PASS	AC=3729;AF=0.744609;AN=5008;NS=2504;DP=20826;EAS_AF=0.872;AMR_AF=0.8329;AFR_AF=0.4236;EUR_AF=0.8777;SAS_AF=0.8476;AA=T|||;VT=SNP
13	74737625	rs9565082	C	G	100	PASS	AC=2530;AF=0.505192;AN=5008;NS=2504;DP=18808;EAS_AF=0.6915;AMR_AF=0.5937;AFR_AF=0.2322;EUR_AF=0.508;SAS_AF=0.6166;AA=C|||;VT=SNP
13	74737788	rs7993885	C	T	100	PASS	AC=4434;AF=0.885383;AN=5008;NS=2504;DP=16923;EAS_AF=0.998;AMR_AF=0.8818;AFR_AF=0.8684;EUR_AF=0.7803;SAS_AF=0.9029;AA=T|||;VT=SNP
13	74738783	rs143448580	A	G	100	PASS	AC=24;AF=0.00479233;AN=5008;NS=2504;DP=17372;EAS_AF=0.0228;AMR_AF=0;AFR_AF=0;EUR_AF=0;SAS_AF=0.001;AA=A|||;VT=SNP
13	74739435	rs112695548	T	C	100	PASS	AC=90;AF=0.0179712;AN=5008;NS=2504;DP=16390;EAS_AF=0.0119;AMR_AF=0.0101;AFR_AF=0.0522;EUR_AF=0.002;SAS_AF=0;AA=T|||;VT=SNP
13	74739891	rs74098532	A	G	100	PASS	AC=222;AF=0.0443291;AN=5008;NS=2504;DP=20507;EAS_AF=0.0119;AMR_AF=0.0187;AFR_AF=0.1475;EUR_AF=0.002;SAS_AF=0;AA=A|||;VT=SNP
13	74740118	rs12874797	C	T	100	PASS	AC=571;AF=0.114018;AN=5008;NS=2504;DP=19704;EAS_AF=0.1171;AMR_AF=0.0865;AFR_AF=0.0749;EUR_AF=0.1203;SAS_AF=0.1769;AA=C|||;VT=SNP
13	74740491	rs11619312	A	T	100	PASS	AC=1263;AF=0.252196;AN=5008;NS=2504;DP=18411;EAS_AF=0.1359;AMR_AF=0.1715;AFR_AF=0.4864;EUR_AF=0.162;SAS_AF=0.2055;AA=A|||;VT=SNP
13	74741446	rs12859150	C	T	100	PASS	AC=1516;AF=0.302716;AN=5008;NS=2504;DP=18876;EAS_AF=0.1448;AMR_AF=0.1902;AFR_AF=0.6188;EUR_AF=0.17;SAS_AF=0.2546;AA=T|||;VT=SNP
13	74742294	rs12428808	C	A	100	PASS	AC=1481;AF=0.295727;AN=5008;NS=2504;DP=20393;EAS_AF=0.1448;AMR_AF=0.183;AFR_AF=0.6188;EUR_AF=0.1501;SAS_AF=0.2444;AA=A|||;VT=SNP
13	74742322	rs12429889	T	C	100	PASS	AC=1580;AF=0.315495;AN=5008;NS=2504;DP=20081;EAS_AF=0.1448;AMR_AF=0.1859;AFR_AF=0.6944;EUR_AF=0.1491;SAS_AF=0.2423;AA=C|||;VT=SNP
13	74742390	rs12428827	G	C	100	PASS	AC=1479;AF=0.295327;AN=5008;NS=2504;DP=19747;EAS_AF=0.1448;AMR_AF=0.183;AFR_AF=0.6188;EUR_AF=0.1491;SAS_AF=0.2434;AA=G|||;VT=SNP
13	74742650	rs12867877	C	T	100	PASS	AC=1261;AF=0.251797;AN=5008;NS=2504;DP=22047;EAS_AF=0.1339;AMR_AF=0.1657;AFR_AF=0.5136;EUR_AF=0.1412;SAS_AF=0.1943;AA=c|||;VT=SNP
13	74742898	rs12868061	A	G	100	PASS	AC=1478;AF=0.295128;AN=5008;NS=2504;DP=20437;EAS_AF=0.1448;AMR_AF=0.183;AFR_AF=0.618;EUR_AF=0.1491;SAS_AF=0.2434;AA=A|||;VT=SNP
13	74743004	rs7317405	C	G	100	PASS	AC=3844;AF=0.767572;AN=5008;NS=2504;DP=19888;EAS_AF=0.88;AMR_AF=0.7795;AFR_AF=0.7693;EUR_AF=0.667;SAS_AF=0.7444;AA=G|||;VT=SNP
13	74743094	rs12873119	T	C	100	PASS	AC=1477;AF=0.294928;AN=5008;NS=2504;DP=17483;EAS_AF=0.1448;AMR_AF=0.183;AFR_AF=0.618;EUR_AF=0.1491;SAS_AF=0.2423;AA=T|||;VT=SNP
13	74743123	rs12872219	C	T	100	PASS	AC=917;AF=0.183107;AN=5008;NS=2504;DP=17168;EAS_AF=0.124;AMR_AF=0.1225;AFR_AF=0.3343;EUR_AF=0.0994;SAS_AF=0.1687;AA=C|||;VT=SNP
13	74743218	rs57215963	G	T	100	PASS	AC=660;AF=0.131789;AN=5008;NS=2504;DP=17186;EAS_AF=0.124;AMR_AF=0.0879;AFR_AF=0.1581;EUR_AF=0.0994;SAS_AF=0.1687;AA=G|||;VT=SNP
13	74743456	rs12872572	A	C	100	PASS	AC=1489;AF=0.297324;AN=5008;NS=2504;DP=15997;EAS_AF=0.1448;AMR_AF=0.183;AFR_AF=0.6263;EUR_AF=0.1491;SAS_AF=0.2434;AA=A|||;VT=SNP
13	74744371	rs12877629	G	A	100	PASS	AC=1262;AF=0.251997;AN=5008;NS=2504;DP=16220;EAS_AF=0.1359;AMR_AF=0.1643;AFR_AF=0.5136;EUR_AF=0.1412;SAS_AF=0.1943;AA=A|||;VT=SNP
13	74744964	rs34066310	C	T	100	PASS	AC=1032;AF=0.20607;AN=5008;NS=2504;DP=18724;EAS_AF=0.1359;AMR_AF=0.1297;AFR_AF=0.407;EUR_AF=0.1014;SAS_AF=0.1687;AA=C|||;VT=SNP
13	74745973	rs6562808	T	C	100	PASS	AC=1582;AF=0.315895;AN=5008;NS=2504;DP=17227;EAS_AF=0.1448;AMR_AF=0.1859;AFR_AF=0.6952;EUR_AF=0.1491;SAS_AF=0.2434;AA=C|||;VT=SNP
13	74746182	rs7990716	T	C	100	PASS	AC=1133;AF=0.226238;AN=5008;NS=2504;DP=18424;EAS_AF=0.1329;AMR_AF=0.1354;AFR_AF=0.441;EUR_AF=0.1074;SAS_AF=0.2188;AA=T|||;VT=SNP
13	74746219	rs9600245	G	A	100	PASS	AC=3426;AF=0.684105;AN=5008;NS=2504;DP=16110;EAS_AF=0.8552;AMR_AF=0.8141;AFR_AF=0.3048;EUR_AF=0.8509;SAS_AF=0.7566;AA=G|||;VT=SNP
13	74746446	rs61964594	A	G	100	PASS	AC=1131;AF=0.225839;AN=5008;NS=2504;DP=16220;EAS_AF=0.1329;AMR_AF=0.1354;AFR_AF=0.4402;EUR_AF=0.1074;SAS_AF=0.2178;AA=A|||;VT=SNP
13	74746460	rs63732460	C	A	100	PASS	AC=1226;AF=0.244808;AN=5008;NS=2504;DP=15571;EAS_AF=0.1329;AMR_AF=0.147;AFR_AF=0.5045;EUR_AF=0.1093;SAS_AF=0.2178;AA=a|||;VT=SNP
13	74747074	rs12874349	C	T	100	PASS	AC=1575;AF=0.314497;AN=5008;NS=2504;DP=17358;EAS_AF=0.1448;AMR_AF=0.1816;AFR_AF=0.6921;EUR_AF=0.1501;SAS_AF=0.2423;AA=T|||;VT=SNP
13	74747510	rs34644792	T	C	100	PASS	AC=1382;AF=0.275958;AN=5008;NS=2504;DP=19609;EAS_AF=0.1448;AMR_AF=0.1513;AFR_AF=0.6112;EUR_AF=0.1093;SAS_AF=0.2178;AA=C|||;VT=SNP
13	74747789	rs117155559	C	T	100	PASS	AC=39;AF=0.00778754;AN=5008;NS=2504;DP=19745;EAS_AF=0.0387;AMR_AF=0;AFR_AF=0;EUR_AF=0;SAS_AF=0;AA=C|||;VT=SNP
13	74747883	rs726618	T	G	100	PASS	AC=1065;AF=0.21266;AN=5008;NS=2504;DP=20022;EAS_AF=0.1448;AMR_AF=0.1167;AFR_AF=0.3888;EUR_AF=0.1074;SAS_AF=0.2209;AA=T|||;VT=SNP
13	74748270	rs17062268	A	G	100	PASS	AC=640;AF=0.127796;AN=5008;NS=2504;DP=17625;EAS_AF=0.1071;AMR_AF=0.0865;AFR_AF=0.1573;EUR_AF=0.0994;SAS_AF=0.1677;AA=A|||;VT=SNP
13	74748606	rs4885160	G	A	100	PASS	AC=2199;AF=0.439097;AN=5008;NS=2504;DP=16801;EAS_AF=0.7282;AMR_AF=0.5908;AFR_AF=0.0567;EUR_AF=0.494;SAS_AF=0.4939;AA=G|||;VT=SNP
13	74748926	rs1337043	T	C	100	PASS	AC=1402;AF=0.279952;AN=5008;NS=2504;DP=21510;EAS_AF=0.1508;AMR_AF=0.1527;AFR_AF=0.6218;EUR_AF=0.1083;SAS_AF=0.2178;AA=C|||;VT=SNP
13	74749071	rs1337042	A	G	100	PASS	AC=1402;AF=0.279952;AN=5008;NS=2504;DP=19070;EAS_AF=0.1508;AMR_AF=0.1527;AFR_AF=0.6218;EUR_AF=0.1083;SAS_AF=0.2178;AA=G|||;VT=SNP
13	74749179	rs1337041	A	C	100	PASS	AC=1401;AF=0.279752;AN=5008;NS=2504;DP=16009;EAS_AF=0.1508;AMR_AF=0.1513;AFR_AF=0.6218;EUR_AF=0.1083;SAS_AF=0.2178;AA=C|||;VT=SNP
13	74749753	rs7991494	C	T	100	PASS	AC=331;AF=0.0660942;AN=5008;NS=2504;DP=18732;EAS_AF=0.0119;AMR_AF=0.0346;AFR_AF=0.2224;EUR_AF=0.001;SAS_AF=0;AA=T|||;VT=SNP
13	74749981	rs79978680	T	C	100	PASS	AC=82;AF=0.0163738;AN=5008;NS=2504;DP=18426;EAS_AF=0.0119;AMR_AF=0.0101;AFR_AF=0.0469;EUR_AF=0.001;SAS_AF=0;AA=T|||;VT=SNP
13	74750219	rs117548704	C	A	100	PASS	AC=27;AF=0.00539137;AN=5008;NS=2504;DP=19690;EAS_AF=0.0268;AMR_AF=0;AFR_AF=0;EUR_AF=0;SAS_AF=0;AA=C|||;VT=SNP
13	74750280	rs1417989	C	T	100	PASS	AC=330;AF=0.0658946;AN=5008;NS=2504;DP=19060;EAS_AF=0.0119;AMR_AF=0.0346;AFR_AF=0.2216;EUR_AF=0.001;SAS_AF=0;AA=T|||;VT=SNP
13	74750965	rs7999569	T	C	100	PASS	AC=1402;AF=0.279952;AN=5008;NS=2504;DP=18272;EAS_AF=0.1508;AMR_AF=0.1513;AFR_AF=0.6218;EUR_AF=0.1083;SAS_AF=0.2188;AA=C|||;VT=SNP
13	74751444	rs11620053	T	C	100	PASS	AC=1582;AF=0.315895;AN=5008;NS=2504;DP=17070;EAS_AF=0.1508;AMR_AF=0.1816;AFR_AF=0.6929;EUR_AF=0.1491;SAS_AF=0.2434;AA=C|||;VT=SNP
13	74751477	rs8000528	T	G	100	PASS	AC=2180;AF=0.435304;AN=5008;NS=2504;DP=16728;EAS_AF=0.7282;AMR_AF=0.5893;AFR_AF=0.0212;EUR_AF=0.5179;SAS_AF=0.499;AA=T|||;VT=SNP
13	74751782	rs74098550	A	G	100	PASS	AC=242;AF=0.0483227;AN=5008;NS=2504;DP=16542;EAS_AF=0.0119;AMR_AF=0.0187;AFR_AF=0.1634;EUR_AF=0.001;SAS_AF=0;AA=A|||;VT=SNP
13	74751835	rs74785555	C	T	100	PASS	AC=127;AF=0.0253594;AN=5008;NS=2504;DP=15981;EAS_AF=0.0119;AMR_AF=0.0115;AFR_AF=0.0802;EUR_AF=0.001;SAS_AF=0;AA=C|||;VT=SNP
13	74751910	rs74098552	T	C	100	PASS	AC=243;AF=0.0485224;AN=5008;NS=2504;DP=15477;EAS_AF=0.0119;AMR_AF=0.0187;AFR_AF=0.1641;EUR_AF=0.001;SAS_AF=0;AA=T|||;VT=SNP
13	74752035	rs7982535	A	G	100	PASS	AC=1591;AF=0.317692;AN=5008;NS=2504;DP=18435;EAS_AF=0.1508;AMR_AF=0.1816;AFR_AF=0.6989;EUR_AF=0.1491;SAS_AF=0.2444;AA=G|||;VT=SNP
13	74752136	rs3931569	T	C	100	PASS	AC=252;AF=0.0503195;AN=5008;NS=2504;DP=19934;EAS_AF=0.0119;AMR_AF=0.0202;AFR_AF=0.1702;EUR_AF=0.001;SAS_AF=0;AA=T|||;VT=SNP
13	74752205	rs3931570	G	A	100	PASS	AC=254;AF=0.0507188;AN=5008;NS=2504;DP=17679;EAS_AF=0.0119;AMR_AF=0.0202;AFR_AF=0.1717;EUR_AF=0.001;SAS_AF=0;AA=A|||;VT=SNP
13	74752264	rs2039628	C	G	100	PASS	AC=252;AF=0.0503195;AN=5008;NS=2504;DP=17619;EAS_AF=0.0119;AMR_AF=0.0202;AFR_AF=0.1702;EUR_AF=0.001;SAS_AF=0;AA=G|||;VT=SNP
13	74752497	rs2039629	T	G	100	PASS	AC=1408;AF=0.28115;AN=5008;NS=2504;DP=21174;EAS_AF=0.1498;AMR_AF=0.1513;AFR_AF=0.6271;EUR_AF=0.1083;SAS_AF=0.2188;AA=g|||;VT=SNP
13	74753102	rs77664003	A	C	100	PASS	AC=153;AF=0.0305511;AN=5008;NS=2504;DP=20333;EAS_AF=0.0119;AMR_AF=0.0115;AFR_AF=0.0998;EUR_AF=0.001;SAS_AF=0;AA=C|||;VT=SNP
13	74753644	rs2039648	G	T	100	PASS	AC=153;AF=0.0305511;AN=5008;NS=2504;DP=20029;EAS_AF=0.0119;AMR_AF=0.0115;AFR_AF=0.0998;EUR_AF=0.001;SAS_AF=0;AA=G|||;VT=SNP
13	74753807	rs4357823	C	T	100	PASS	AC=153;AF=0.0305511;AN=5008;NS=2504;DP=18250;EAS_AF=0.0119;AMR_AF=0.0115;AFR_AF=0.0998;EUR_AF=0.001;SAS_AF=0;AA=C|||;VT=SNP
13	74753959	rs79437462	G	A	100	PASS	AC=83;AF=0.0165735;AN=5008;NS=2504;DP=19257;EAS_AF=0.0685;AMR_AF=0.0187;AFR_AF=0;EUR_AF=0.001;SAS_AF=0;AA=G|||;VT=SNP
13	74754251	rs78425630	C	T	100	PASS	AC=153;AF=0.0305511;AN=5008;NS=2504;DP=18471;EAS_AF=0.0119;AMR_AF=0.0115;AFR_AF=0.0998;EUR_AF=0.001;SAS_AF=0;AA=T|||;VT=SNP
13	74754834	rs79950050	G	T	100	PASS	AC=153;AF=0.0305511;AN=5008;NS=2504;DP=15415;EAS_AF=0.0119;AMR_AF=0.0115;AFR_AF=0.0998;EUR_AF=0.001;SAS_AF=0;AA=G|||;VT=SNP
13	74754932	rs74497906	A	C	100	PASS	AC=153;AF=0.0305511;AN=5008;NS=2504;DP=11618;EAS_AF=0.0119;AMR_AF=0.0115;AFR_AF=0.0998;EUR_AF=0.001;SAS_AF=0;AA=A|||;VT=SNP
13	74754949	rs75513472	C	T	100	PASS	AC=153;AF=0.0305511;AN=5008;NS=2504;DP=12372;EAS_AF=0.0119;AMR_AF=0.0115;AFR_AF=0.0998;EUR_AF=0.001;SAS_AF=0;AA=C|||;VT=SNP
13	74755285	rs143830119	G	A	100	PASS	AC=153;AF=0.0305511;AN=5008;NS=2504;DP=11960;EAS_AF=0.0119;AMR_AF=0.0115;AFR_AF=0.0998;EUR_AF=0.001;SAS_AF=0;AA=G|||;VT=SNP
13	74755390	rs147333193	T	C	100	PASS	AC=153;AF=0.0305511;AN=5008;NS=2504;DP=13287;EAS_AF=0.0119;AMR_AF=0.0115;AFR_AF=0.0998;EUR_AF=0.001;SAS_AF=0;AA=C|||;VT=SNP
13	74755905	rs7996065	A	G	100	PASS	AC=1549;AF=0.309305;AN=5008;NS=2504;DP=19660;EAS_AF=0.1518;AMR_AF=0.1772;AFR_AF=0.6747;EUR_AF=0.1491;SAS_AF=0.2362;AA=G|||;VT=SNP
13	74756034	rs113243366	G	A	100	PASS	AC=126;AF=0.0251597;AN=5008;NS=2504;DP=18523;EAS_AF=0.0119;AMR_AF=0.0101;AFR_AF=0.0802;EUR_AF=0.001;SAS_AF=0;AA=G|||;VT=SNP
13	74756055	rs34854216	G	A	100	PASS	AC=654;AF=0.130591;AN=5008;NS=2504;DP=18574;EAS_AF=0.131;AMR_AF=0.0865;AFR_AF=0.1498;EUR_AF=0.0994;SAS_AF=0.1677;AA=G|||;VT=SNP
13	74756192	rs78788485	T	G	100	PASS	AC=176;AF=0.0351438;AN=5008;NS=2504;DP=18028;EAS_AF=0.0119;AMR_AF=0.0159;AFR_AF=0.115;EUR_AF=0.001;SAS_AF=0;AA=T|||;VT=SNP
13	74757042	rs12858446	A	G	100	PASS	AC=1549;AF=0.309305;AN=5008;NS=2504;DP=19334;EAS_AF=0.1508;AMR_AF=0.1772;AFR_AF=0.6755;EUR_AF=0.1491;SAS_AF=0.2362;AA=G|||;VT=SNP
13	74757099	rs12859161	C	T	100	PASS	AC=1547;AF=0.308906;AN=5008;NS=2504;DP=18756;EAS_AF=0.1518;AMR_AF=0.1772;AFR_AF=0.6747;EUR_AF=0.1481;SAS_AF=0.2352;AA=c|||;VT=SNP
13	74758375	rs9543544	C	T	100	PASS	AC=2173;AF=0.433906;AN=5008;NS=2504;DP=18268;EAS_AF=0.7272;AMR_AF=0.5821;AFR_AF=0.0212;EUR_AF=0.5179;SAS_AF=0.498;AA=C|||;VT=SNP
13	74758424	rs79128692	T	C	100	PASS	AC=111;AF=0.0221645;AN=5008;NS=2504;DP=16131;EAS_AF=0.0119;AMR_AF=0.0086;AFR_AF=0.0696;EUR_AF=0.001;SAS_AF=0;AA=T|||;VT=SNP
13	74758886	rs17062289	C	A	100	PASS	AC=1398;AF=0.279153;AN=5008;NS=2504;DP=15568;EAS_AF=0.1508;AMR_AF=0.1556;AFR_AF=0.621;EUR_AF=0.1083;SAS_AF=0.2127;AA=A|||;VT=SNP
13	74759340	rs76722692	C	T	100	PASS	AC=139;AF=0.0277556;AN=5008;NS=2504;DP=17526;EAS_AF=0.0119;AMR_AF=0.0101;AFR_AF=0.09;EUR_AF=0.001;SAS_AF=0;AA=C|||;VT=SNP
13	74759402	rs80158979	T	C	100	PASS	AC=139;AF=0.0277556;AN=5008;NS=2504;DP=18073;EAS_AF=0.0119;AMR_AF=0.0101;AFR_AF=0.09;EUR_AF=0.001;SAS_AF=0;AA=T|||;VT=SNP
13	74759520	rs78168558	C	T	100	PASS	AC=115;AF=0.0229633;AN=5008;NS=2504;DP=16557;EAS_AF=0.0119;AMR_AF=0.0101;AFR_AF=0.0719;EUR_AF=0.001;SAS_AF=0;AA=C|||;VT=SNP
13	74759537	rs77563398	A	G	100	PASS	AC=142;AF=0.0283546;AN=5008;NS=2504;DP=17058;EAS_AF=0.0119;AMR_AF=0.0101;AFR_AF=0.0923;EUR_AF=0.001;SAS_AF=0;AA=G|||;VT=SNP
13	74760073	rs112672599	G	A	100	PASS	AC=139;AF=0.0277556;AN=5008;NS=2504;DP=17801;EAS_AF=0.0119;AMR_AF=0.0101;AFR_AF=0.09;EUR_AF=0.001;SAS_AF=0;AA=G|||;VT=SNP
13	74760094	rs76474538	T	C	100	PASS	AC=139;AF=0.0277556;AN=5008;NS=2504;DP=18309;EAS_AF=0.0119;AMR_AF=0.0101;AFR_AF=0.09;EUR_AF=0.001;SAS_AF=0;AA=T|||;VT=SNP
13	74760224	rs75644613	G	A	100	PASS	AC=123;AF=0.0245607;AN=5008;NS=2504;DP=6533;EAS_AF=0.0119;AMR_AF=0.0101;AFR_AF=0.0779;EUR_AF=0.001;SAS_AF=0;AA=G|||;VT=SNP
13	74760563	rs75495512	G	C	100	PASS	AC=99;AF=0.0197684;AN=5008;NS=2504;DP=17861;EAS_AF=0.0119;AMR_AF=0.0101;AFR_AF=0.0598;EUR_AF=0.001;SAS_AF=0;AA=C|||;VT=SNP
13	74760756	rs76589847	G	T	100	PASS	AC=115;AF=0.0229633;AN=5008;NS=2504;DP=19760;EAS_AF=0.0119;AMR_AF=0.0101;AFR_AF=0.0719;EUR_AF=0.001;SAS_AF=0;AA=T|||;VT=SNP
13	74761259	rs12875038	T	C	100	PASS	AC=665;AF=0.132788;AN=5008;NS=2504;DP=20213;EAS_AF=0.1339;AMR_AF=0.0908;AFR_AF=0.1513;EUR_AF=0.0994;SAS_AF=0.1708;AA=T|||;VT=SNP
13	74761283	rs111313386	T	A	100	PASS	AC=88;AF=0.0175719;AN=5008;NS=2504;DP=19952;EAS_AF=0.0119;AMR_AF=0.0115;AFR_AF=0.0507;EUR_AF=0.001;SAS_AF=0;AA=A|||;VT=SNP
13	74761299	rs112181422	C	T	100	PASS	AC=89;AF=0.0177716;AN=5008;NS=2504;DP=19562;EAS_AF=0.0119;AMR_AF=0.0115;AFR_AF=0.0514;EUR_AF=0.001;SAS_AF=0;AA=T|||;VT=SNP
13	74761700	rs7988935	A	G	100	PASS	AC=3857;AF=0.770168;AN=5008;NS=2504;DP=19992;EAS_AF=0.879;AMR_AF=0.781;AFR_AF=0.7821;EUR_AF=0.667;SAS_AF=0.7403;AA=G|||;VT=SNP
13	74761931	rs7989465	A	G	100	PASS	AC=329;AF=0.0656949;AN=5008;NS=2504;DP=17499;EAS_AF=0.0119;AMR_AF=0.0375;AFR_AF=0.2186;EUR_AF=0.002;SAS_AF=0;AA=G|||;VT=SNP
13	74762322	rs112709385	T	C	100	PASS	AC=69;AF=0.013778;AN=5008;NS=2504;DP=14921;EAS_AF=0.0119;AMR_AF=0.0086;AFR_AF=0.0378;EUR_AF=0.001;SAS_AF=0;AA=T|||;VT=SNP
13	74762605	rs4522312	C	A	100	PASS	AC=3846;AF=0.767971;AN=5008;NS=2504;DP=15597;EAS_AF=0.8681;AMR_AF=0.781;AFR_AF=0.7814;EUR_AF=0.668;SAS_AF=0.7403;AA=A|||;VT=SNP
13	74762962	rs147697383	G	A	100	PASS	AC=69;AF=0.013778;AN=5008;NS=2504;DP=16388;EAS_AF=0.0119;AMR_AF=0.0086;AFR_AF=0.0378;EUR_AF=0.001;SAS_AF=0;AA=G|||;VT=SNP
13	74763512	rs111826598	T	C	100	PASS	AC=69;AF=0.013778;AN=5008;NS=2504;DP=20622;EAS_AF=0.0119;AMR_AF=0.0086;AFR_AF=0.0378;EUR_AF=0.001;SAS_AF=0;AA=C|||;VT=SNP
13	74763612	rs111318040	C	T	100	PASS	AC=69;AF=0.013778;AN=5008;NS=2504;DP=18903;EAS_AF=0.0119;AMR_AF=0.0086;AFR_AF=0.0378;EUR_AF=0.001;SAS_AF=0;AA=C|||;VT=SNP
13	74763754	rs113317678	G	A	100	PASS	AC=69;AF=0.013778;AN=5008;NS=2504;DP=19284;EAS_AF=0.0119;AMR_AF=0.0086;AFR_AF=0.0378;EUR_AF=0.001;SAS_AF=0;AA=A|||;VT=SNP
13	74764049	rs79903809	G	A	100	PASS	AC=90;AF=0.0179712;AN=5008;NS=2504;DP=16684;EAS_AF=0.0119;AMR_AF=0.0115;AFR_AF=0.0522;EUR_AF=0.001;SAS_AF=0;AA=G|||;VT=SNP
13	74764307	rs4439634	A	G	100	PASS	AC=200;AF=0.0399361;AN=5008;NS=2504;DP=14487;EAS_AF=0.1012;AMR_AF=0.1412;AFR_AF=0;EUR_AF=0;SAS_AF=0;AA=A|||;VT=SNP
13	74764458	rs112772997	G	A	100	PASS	AC=74;AF=0.0147764;AN=5008;NS=2504;DP=15120;EAS_AF=0.0119;AMR_AF=0.0086;AFR_AF=0.0386;EUR_AF=0.001;SAS_AF=0.0041;AA=G|||;VT=SNP
13	74764509	rs75879852	T	A	100	PASS	AC=70;AF=0.0139776;AN=5008;NS=2504;DP=15340;EAS_AF=0.0119;AMR_AF=0.0086;AFR_AF=0.0386;EUR_AF=0.001;SAS_AF=0;AA=A|||;VT=SNP
13	74764638	rs78984100	G	T	100	PASS	AC=88;AF=0.0175719;AN=5008;NS=2504;DP=14903;EAS_AF=0.0119;AMR_AF=0.0115;AFR_AF=0.0507;EUR_AF=0.001;SAS_AF=0;AA=G|||;VT=SNP
13	74764735	rs112140274	C	T	100	PASS	AC=69;AF=0.013778;AN=5008;NS=2504;DP=15524;EAS_AF=0.0119;AMR_AF=0.0086;AFR_AF=0.0378;EUR_AF=0.001;SAS_AF=0;AA=T|||;VT=SNP
13	74764857	rs113844918	G	A	100	PASS	AC=69;AF=0.013778;AN=5008;NS=2504;DP=17736;EAS_AF=0.0119;AMR_AF=0.0086;AFR_AF=0.0378;EUR_AF=0.001;SAS_AF=0;AA=G|||;VT=SNP
13	74765796	rs73535597	A	G	100	PASS	AC=337;AF=0.0672923;AN=5008;NS=2504;DP=14679;EAS_AF=0.0119;AMR_AF=0.0375;AFR_AF=0.2247;EUR_AF=0.002;SAS_AF=0;AA=G|||;VT=SNP
13	74765983	rs112239040	A	G	100	PASS	AC=169;AF=0.033746;AN=5008;NS=2504;DP=15696;EAS_AF=0.0119;AMR_AF=0.0173;AFR_AF=0.1089;EUR_AF=0.001;SAS_AF=0;AA=A|||;VT=SNP
13	74767772	rs12869360	C	T	100	PASS	AC=1184;AF=0.236422;AN=5008;NS=2504;DP=20910;EAS_AF=0.1448;AMR_AF=0.1556;AFR_AF=0.4523;EUR_AF=0.1431;SAS_AF=0.1922;AA=T|||;VT=SNP
13	74767886	rs9530288	G	A	100	PASS	AC=2190;AF=0.4373;AN=5008;NS=2504;DP=19860;EAS_AF=0.7143;AMR_AF=0.5937;AFR_AF=0.0386;EUR_AF=0.5159;SAS_AF=0.499;AA=G|||;VT=SNP
13	74768902	rs78773505	T	A	100	PASS	AC=59;AF=0.0117812;AN=5008;NS=2504;DP=20862;EAS_AF=0.0397;AMR_AF=0.0187;AFR_AF=0.0008;EUR_AF=0.005;SAS_AF=0;AA=T|||;VT=SNP
13	74769542	rs9573359	A	G	100	PASS	AC=81;AF=0.0161741;AN=5008;NS=2504;DP=16863;EAS_AF=0.0774;AMR_AF=0;AFR_AF=0.0008;EUR_AF=0;SAS_AF=0.002;AA=A|||;VT=SNP
13	74770767	rs112259980	T	C	100	PASS	AC=109;AF=0.0217652;AN=5008;NS=2504;DP=15899;EAS_AF=0.0109;AMR_AF=0.0072;AFR_AF=0.0696;EUR_AF=0.001;SAS_AF=0;AA=t|||;VT=SNP
13	74770768	rs113899373	C	T	100	PASS	AC=109;AF=0.0217652;AN=5008;NS=2504;DP=15938;EAS_AF=0.0109;AMR_AF=0.0072;AFR_AF=0.0696;EUR_AF=0.001;SAS_AF=0;AA=C|||;VT=SNP
13	74770898	rs111631306	T	C	100	PASS	AC=54;AF=0.0107827;AN=5008;NS=2504;DP=15626;EAS_AF=0.0109;AMR_AF=0.0043;AFR_AF=0.0303;EUR_AF=0;SAS_AF=0;AA=T|||;VT=SNP
13	74771429	rs9573360	C	A	100	PASS	AC=2196;AF=0.438498;AN=5008;NS=2504;DP=15168;EAS_AF=0.7113;AMR_AF=0.5922;AFR_AF=0.0363;EUR_AF=0.508;SAS_AF=0.5204;AA=C|||;VT=SNP
13	74771739	rs7997957	T	C	100	PASS	AC=3862;AF=0.771166;AN=5008;NS=2504;DP=19024;EAS_AF=0.8681;AMR_AF=0.781;AFR_AF=0.8018;EUR_AF=0.66;SAS_AF=0.7372;AA=C|||;VT=SNP
13	74771907	rs79563167	C	T	100	PASS	AC=68;AF=0.0135783;AN=5008;NS=2504;DP=17742;EAS_AF=0.0109;AMR_AF=0.0043;AFR_AF=0.0408;EUR_AF=0;SAS_AF=0;AA=C|||;VT=SNP
13	74772027	rs141656787	C	A	100	PASS	AC=4;AF=0.000798722;AN=5008;NS=2504;DP=16000;EAS_AF=0.003;AMR_AF=0;AFR_AF=0;EUR_AF=0.001;SAS_AF=0;AA=C|||;VT=SNP
13	74772041	rs117474714	A	G	100	PASS	AC=14;AF=0.00279553;AN=5008;NS=2504;DP=15932;EAS_AF=0.0119;AMR_AF=0;AFR_AF=0;EUR_AF=0.001;SAS_AF=0.001;AA=A|||;VT=SNP
13	74772051	rs77439248	C	T	100	PASS	AC=68;AF=0.0135783;AN=5008;NS=2504;DP=15864;EAS_AF=0.0109;AMR_AF=0.0043;AFR_AF=0.0408;EUR_AF=0;SAS_AF=0;AA=C|||;VT=SNP
13	74773081	rs17062313	G	A	100	PASS	AC=455;AF=0.0908546;AN=5008;NS=2504;DP=20748;EAS_AF=0.0109;AMR_AF=0.0706;AFR_AF=0.2458;EUR_AF=0.0477;SAS_AF=0.0225;AA=A|||;VT=SNP
13	74773511	rs73537413	G	A	100	PASS	AC=348;AF=0.0694888;AN=5008;NS=2504;DP=21278;EAS_AF=0.0109;AMR_AF=0.0418;AFR_AF=0.2322;EUR_AF=0.001;SAS_AF=0;AA=A|||;VT=SNP
13	74773972	rs113386587	C	T	100	PASS	AC=56;AF=0.0111821;AN=5008;NS=2504;DP=18254;EAS_AF=0.0109;AMR_AF=0.0043;AFR_AF=0.0318;EUR_AF=0;SAS_AF=0;AA=C|||;VT=SNP
13	74774198	rs9565083	A	C	100	PASS	AC=2178;AF=0.434904;AN=5008;NS=2504;DP=19922;EAS_AF=0.7222;AMR_AF=0.585;AFR_AF=0.0227;EUR_AF=0.506;SAS_AF=0.5164;AA=A|||;VT=SNP
13	74774255	rs7325565	T	G	100	PASS	AC=1219;AF=0.243411;AN=5008;NS=2504;DP=19334;EAS_AF=0.1478;AMR_AF=0.1657;AFR_AF=0.4697;EUR_AF=0.1441;SAS_AF=0.1933;AA=G|||;VT=SNP
13	74775275	rs7994198	C	T	100	PASS	AC=540;AF=0.107827;AN=5008;NS=2504;DP=17815;EAS_AF=0.0188;AMR_AF=0.0519;AFR_AF=0.3427;EUR_AF=0.0099;SAS_AF=0.0225;AA=T|||;VT=SNP
13	74776293	rs34306719	T	C	100	PASS	AC=769;AF=0.153554;AN=5008;NS=2504;DP=19868;EAS_AF=0.1349;AMR_AF=0.1023;AFR_AF=0.2307;EUR_AF=0.0954;SAS_AF=0.1646;AA=T|||;VT=SNP
13	74776575	rs1337037	A	G	100	PASS	AC=549;AF=0.109625;AN=5008;NS=2504;DP=20084;EAS_AF=0.0188;AMR_AF=0.0519;AFR_AF=0.3495;EUR_AF=0.0099;SAS_AF=0.0225;AA=G|||;VT=SNP
13	74777035	rs61550643	G	C	100	PASS	AC=59;AF=0.0117812;AN=5008;NS=2504;DP=18535;EAS_AF=0.0397;AMR_AF=0.0202;AFR_AF=0.0008;EUR_AF=0.004;SAS_AF=0;AA=G|||;VT=SNP
13	74777475	rs80127594	A	G	100	PASS	AC=56;AF=0.0111821;AN=5008;NS=2504;DP=18260;EAS_AF=0.0109;AMR_AF=0.0043;AFR_AF=0.0318;EUR_AF=0;SAS_AF=0;AA=A|||;VT=SNP
13	74778047	rs77905707	A	G	100	PASS	AC=32;AF=0.00638978;AN=5008;NS=2504;DP=21979;EAS_AF=0.0317;AMR_AF=0;AFR_AF=0;EUR_AF=0;SAS_AF=0;AA=A|||;VT=SNP
13	74778098	rs74633747	T	C	100	PASS	AC=56;AF=0.0111821;AN=5008;NS=2504;DP=20712;EAS_AF=0.0109;AMR_AF=0.0043;AFR_AF=0.0318;EUR_AF=0;SAS_AF=0;AA=T|||;VT=SNP
13	74778388	rs9573361	A	T	100	PASS	AC=55;AF=0.0109824;AN=5008;NS=2504;DP=18297;EAS_AF=0.0536;AMR_AF=0;AFR_AF=0;EUR_AF=0;SAS_AF=0.001;AA=A|||;VT=SNP
13	74780983	rs78554714	C	G	100	PASS	AC=56;AF=0.0111821;AN=5008;NS=2504;DP=21376;EAS_AF=0.0109;AMR_AF=0.0043;AFR_AF=0.0318;EUR_AF=0;SAS_AF=0;AA=C|||;VT=SNP
13	74781480	rs113997191	G	T	100	PASS	AC=56;AF=0.0111821;AN=5008;NS=2504;DP=23350;EAS_AF=0.0109;AMR_AF=0.0043;AFR_AF=0.0318;EUR_AF=0;SAS_AF=0;AA=G|||;VT=SNP
13	74782008	rs190115981	G	A	100	PASS	AC=12;AF=0.00239617;AN=5008;NS=2504;DP=19698;EAS_AF=0.0109;AMR_AF=0.0014;AFR_AF=0;EUR_AF=0;SAS_AF=0;AA=G|||;VT=SNP
13	74782532	rs1337040	G	A	100	PASS	AC=56;AF=0.0111821;AN=5008;NS=2504;DP=18083;EAS_AF=0.0109;AMR_AF=0.0043;AFR_AF=0.0318;EUR_AF=0;SAS_AF=0;AA=G|||;VT=SNP
13	74783416	rs35753924	C	T	100	PASS	AC=812;AF=0.162141;AN=5008;NS=2504;DP=16947;EAS_AF=0.1429;AMR_AF=0.1081;AFR_AF=0.2542;EUR_AF=0.0954;SAS_AF=0.1646;AA=C|||;VT=SNP
13	74786235	rs12875186	A	T	100	PASS	AC=911;AF=0.181909;AN=5008;NS=2504;DP=16053;EAS_AF=0.1319;AMR_AF=0.1297;AFR_AF=0.2746;EUR_AF=0.1431;SAS_AF=0.1851;AA=A|||;VT=SNP
13	74786643	rs12875916	C	T	100	PASS	AC=1457;AF=0.290935;AN=5008;NS=2504;DP=17794;EAS_AF=0.1508;AMR_AF=0.1816;AFR_AF=0.621;EUR_AF=0.1531;SAS_AF=0.2086;AA=T|||;VT=SNP
13	74786965	rs115352793	G	A	100	PASS	AC=56;AF=0.0111821;AN=5008;NS=2504;DP=16249;EAS_AF=0.0109;AMR_AF=0.0043;AFR_AF=0.0318;EUR_AF=0;SAS_AF=0;AA=G|||;VT=SNP
13	74787237	rs8002907	A	C	100	PASS	AC=1682;AF=0.335863;AN=5008;NS=2504;DP=15235;EAS_AF=0.1508;AMR_AF=0.1945;AFR_AF=0.7837;EUR_AF=0.1541;SAS_AF=0.2086;AA=C|||;VT=SNP
13	74787862	rs11616399	C	T	100	PASS	AC=1401;AF=0.279752;AN=5008;NS=2504;DP=12887;EAS_AF=0.1399;AMR_AF=0.1772;AFR_AF=0.5893;EUR_AF=0.1531;SAS_AF=0.2086;AA=T|||;VT=SNP
13	74789001	rs12872277	A	G	100	PASS	AC=1408;AF=0.28115;AN=5008;NS=2504;DP=14779;EAS_AF=0.1399;AMR_AF=0.1772;AFR_AF=0.5938;EUR_AF=0.1541;SAS_AF=0.2086;AA=G|||;VT=SNP
13	74789212	rs146340568	G	A	100	PASS	AC=22;AF=0.00439297;AN=5008;NS=2504;DP=15005;EAS_AF=0.0218;AMR_AF=0;AFR_AF=0;EUR_AF=0;SAS_AF=0;AA=G|||;VT=SNP
13	74790149	rs12868885	G	A	100	PASS	AC=939;AF=0.1875;AN=5008;NS=2504;DP=16229;EAS_AF=0.1349;AMR_AF=0.1268;AFR_AF=0.3464;EUR_AF=0.0954;SAS_AF=0.1646;AA=G|||;VT=SNP
13	74790388	rs191970948	A	G	100	PASS	AC=4;AF=0.000798722;AN=5008;NS=2504;DP=19047;EAS_AF=0.003;AMR_AF=0;AFR_AF=0;EUR_AF=0.001;SAS_AF=0;AA=A|||;VT=SNP
13	74791591	rs115947826	C	T	100	PASS	AC=56;AF=0.0111821;AN=5008;NS=2504;DP=15935;EAS_AF=0.0109;AMR_AF=0.0043;AFR_AF=0.0318;EUR_AF=0;SAS_AF=0;AA=C|||;VT=SNP
13	74791641	rs12874351	A	G	100	PASS	AC=1473;AF=0.294129;AN=5008;NS=2504;DP=15172;EAS_AF=0.1548;AMR_AF=0.1859;AFR_AF=0.6271;EUR_AF=0.1541;SAS_AF=0.2086;AA=G|||;VT=SNP
13	74791764	rs12875650	T	G	100	PASS	AC=1135;AF=0.226637;AN=5008;NS=2504;DP=16112;EAS_AF=0.1349;AMR_AF=0.1571;AFR_AF=0.4259;EUR_AF=0.1441;SAS_AF=0.1861;AA=T|||;VT=SNP
13	74792351	rs7326493	A	G	100	PASS	AC=1475;AF=0.294529;AN=5008;NS=2504;DP=18227;EAS_AF=0.1538;AMR_AF=0.1859;AFR_AF=0.6293;EUR_AF=0.1541;SAS_AF=0.2086;AA=G|||;VT=SNP
13	74793027	rs1857026	C	A	100	PASS	AC=1398;AF=0.279153;AN=5008;NS=2504;DP=13595;EAS_AF=0.1429;AMR_AF=0.1816;AFR_AF=0.5817;EUR_AF=0.1541;SAS_AF=0.2086;AA=C|||;VT=SNP
13	74793058	rs114411076	C	T	100	PASS	AC=58;AF=0.0115815;AN=5008;NS=2504;DP=16586;EAS_AF=0.0109;AMR_AF=0.0043;AFR_AF=0.0333;EUR_AF=0;SAS_AF=0;AA=C|||;VT=SNP
13	74794300	rs12871579	G	A	100	PASS	AC=1134;AF=0.226438;AN=5008;NS=2504;DP=15446;EAS_AF=0.1349;AMR_AF=0.1571;AFR_AF=0.4251;EUR_AF=0.1441;SAS_AF=0.1861;AA=G|||;VT=SNP
13	74794473	rs12871788	G	A	100	PASS	AC=1468;AF=0.293131;AN=5008;NS=2504;DP=15772;EAS_AF=0.1538;AMR_AF=0.1859;AFR_AF=0.6256;EUR_AF=0.1531;SAS_AF=0.2076;AA=A|||;VT=SNP
13	74794805	rs7985779	C	T	100	PASS	AC=1146;AF=0.228834;AN=5008;NS=2504;DP=17465;EAS_AF=0.1339;AMR_AF=0.1571;AFR_AF=0.4365;EUR_AF=0.1441;SAS_AF=0.184;AA=C|||;VT=SNP
13	74795807	rs12876993	C	G	100	PASS	AC=1076;AF=0.214856;AN=5008;NS=2504;DP=18531;EAS_AF=0.1151;AMR_AF=0.1571;AFR_AF=0.41;EUR_AF=0.1461;SAS_AF=0.1656;AA=G|||;VT=SNP
13	74796095	rs12863691	T	C	100	PASS	AC=1516;AF=0.302716;AN=5008;NS=2504;DP=19528;EAS_AF=0.1339;AMR_AF=0.1931;AFR_AF=0.6861;EUR_AF=0.1571;SAS_AF=0.1861;AA=C|||;VT=SNP
13	74796108	rs12864047	T	C	100	PASS	AC=1077;AF=0.215056;AN=5008;NS=2504;DP=19868;EAS_AF=0.1151;AMR_AF=0.1571;AFR_AF=0.4107;EUR_AF=0.1461;SAS_AF=0.1656;AA=T|||;VT=SNP
13	74796218	rs10507827	T	C	100	PASS	AC=121;AF=0.0241613;AN=5008;NS=2504;DP=19377;EAS_AF=0.0149;AMR_AF=0.1527;AFR_AF=0;EUR_AF=0;SAS_AF=0;AA=T|||;VT=SNP
13	74796267	rs12862289	G	A	100	PASS	AC=1104;AF=0.220447;AN=5008;NS=2504;DP=19476;EAS_AF=0.1151;AMR_AF=0.1614;AFR_AF=0.4281;EUR_AF=0.1471;SAS_AF=0.1656;AA=A|||;VT=SNP
13	74796463	rs77795646	G	C	100	PASS	AC=210;AF=0.0419329;AN=5008;NS=2504;DP=18484;EAS_AF=0.0605;AMR_AF=0.0389;AFR_AF=0.0008;EUR_AF=0.0209;SAS_AF=0.1022;AA=G|||;VT=SNP
13	74796782	rs12863374	A	C	100	PASS	AC=1061;AF=0.211861;AN=5008;NS=2504;DP=15884;EAS_AF=0.1151;AMR_AF=0.1571;AFR_AF=0.3986;EUR_AF=0.1461;SAS_AF=0.1656;AA=A|||;VT=SNP
13	74797245	rs17062383	C	T	100	PASS	AC=310;AF=0.061901;AN=5008;NS=2504;DP=17632;EAS_AF=0.0188;AMR_AF=0.0274;AFR_AF=0.1815;EUR_AF=0.0109;SAS_AF=0.0215;AA=C|||;VT=SNP
13	74801261	rs12858234	G	A	100	PASS	AC=900;AF=0.179712;AN=5008;NS=2504;DP=21599;EAS_AF=0.1151;AMR_AF=0.1297;AFR_AF=0.3449;EUR_AF=0.0964;SAS_AF=0.1442;AA=G|||;VT=SNP
13	74801272	rs12857591	C	T	100	PASS	AC=1218;AF=0.243211;AN=5008;NS=2504;DP=21384;EAS_AF=0.1339;AMR_AF=0.1571;AFR_AF=0.5333;EUR_AF=0.1074;SAS_AF=0.1646;AA=C|||;VT=SNP
13	74803734	rs17062394	A	G	100	PASS	AC=900;AF=0.179712;AN=5008;NS=2504;DP=20869;EAS_AF=0.1151;AMR_AF=0.1282;AFR_AF=0.3457;EUR_AF=0.0964;SAS_AF=0.1442;AA=A|||;VT=SNP
13	74804573	rs12877408	C	T	100	PASS	AC=1434;AF=0.286342;AN=5008;NS=2504;DP=21515;EAS_AF=0.1339;AMR_AF=0.1873;AFR_AF=0.6271;EUR_AF=0.1571;SAS_AF=0.1861;AA=T|||;VT=SNP
13	74804797	rs2039342	C	T	100	PASS	AC=483;AF=0.0964457;AN=5008;NS=2504;DP=20683;EAS_AF=0.119;AMR_AF=0.0519;AFR_AF=0.0068;EUR_AF=0.1233;SAS_AF=0.1984;AA=C|||;VT=SNP
13	74804798	rs77945517	G	A	100	PASS	AC=78;AF=0.0155751;AN=5008;NS=2504;DP=20611;EAS_AF=0.0744;AMR_AF=0;AFR_AF=0.0008;EUR_AF=0;SAS_AF=0.002;AA=A|||;VT=SNP
13	74805108	rs12864994	T	C	100	PASS	AC=1434;AF=0.286342;AN=5008;NS=2504;DP=21687;EAS_AF=0.1339;AMR_AF=0.1859;AFR_AF=0.6278;EUR_AF=0.1571;SAS_AF=0.1861;AA=C|||;VT=SNP
13	74806116	rs2077879	G	T	100	PASS	AC=1298;AF=0.259185;AN=5008;NS=2504;DP=16606;EAS_AF=0.1329;AMR_AF=0.1571;AFR_AF=0.5946;EUR_AF=0.1074;SAS_AF=0.1646;AA=G|||;VT=SNP
13	74806494	rs7989618	C	T	100	PASS	AC=1223;AF=0.244209;AN=5008;NS=2504;DP=18641;EAS_AF=0.1339;AMR_AF=0.1571;AFR_AF=0.5371;EUR_AF=0.1074;SAS_AF=0.1646;AA=C|||;VT=SNP
13	74807445	rs12875669	T	C	100	PASS	AC=1441;AF=0.28774;AN=5008;NS=2504;DP=16300;EAS_AF=0.1349;AMR_AF=0.1859;AFR_AF=0.6324;EUR_AF=0.1571;SAS_AF=0.1861;AA=C|||;VT=SNP
13	74807563	rs71433113	G	A	100	PASS	AC=578;AF=0.115415;AN=5008;NS=2504;DP=16724;EAS_AF=0.1141;AMR_AF=0.0937;AFR_AF=0.121;EUR_AF=0.0964;SAS_AF=0.1442;AA=G|||;VT=SNP
13	74808874	rs17062403	C	G	100	PASS	AC=960;AF=0.191693;AN=5008;NS=2504;DP=15115;EAS_AF=0.126;AMR_AF=0.1311;AFR_AF=0.3812;EUR_AF=0.0964;SAS_AF=0.1442;AA=C|||;VT=SNP
13	74809856	rs2785950	A	G	100	PASS	AC=1393;AF=0.278155;AN=5008;NS=2504;DP=11791;EAS_AF=0.1339;AMR_AF=0.183;AFR_AF=0.5983;EUR_AF=0.1571;SAS_AF=0.1861;AA=G|||;VT=SNP
13	74809900	rs2777656	C	T	100	PASS	AC=1299;AF=0.259385;AN=5008;NS=2504;DP=10966;EAS_AF=0.1339;AMR_AF=0.1571;AFR_AF=0.5946;EUR_AF=0.1074;SAS_AF=0.1646;AA=C|||;VT=SNP
13	74815990	rs7333089	G	C	100	PASS	AC=1265;AF=0.252596;AN=5008;NS=2504;DP=15615;EAS_AF=0.124;AMR_AF=0.1527;AFR_AF=0.5764;EUR_AF=0.1074;SAS_AF=0.1677;AA=C|||;VT=SNP
13	74816159	rs6562809	G	A	100	PASS	AC=1377;AF=0.27496;AN=5008;NS=2504;DP=17849;EAS_AF=0.124;AMR_AF=0.1816;AFR_AF=0.5938;EUR_AF=0.1571;SAS_AF=0.1871;AA=A|||;VT=SNP
13	74816423	rs6562810	T	G	100	PASS	AC=1174;AF=0.234425;AN=5008;NS=2504;DP=18689;EAS_AF=0.124;AMR_AF=0.1542;AFR_AF=0.5083;EUR_AF=0.1074;SAS_AF=0.1656;AA=G|||;VT=SNP
13	74816745	rs12875926	C	T	100	PASS	AC=1056;AF=0.210863;AN=5008;NS=2504;DP=22143;EAS_AF=0.1161;AMR_AF=0.1657;AFR_AF=0.3873;EUR_AF=0.1471;SAS_AF=0.1677;AA=T|||;VT=SNP
13	74817205	rs7982004	T	C	100	PASS	AC=1357;AF=0.270966;AN=5008;NS=2504;DP=18169;EAS_AF=0.124;AMR_AF=0.1787;AFR_AF=0.5809;EUR_AF=0.1561;SAS_AF=0.1871;AA=C|||;VT=SNP
13	74817916	rs9600250	G	T	100	PASS	AC=2147;AF=0.428714;AN=5008;NS=2504;DP=22339;EAS_AF=0.744;AMR_AF=0.5865;AFR_AF=0.0227;EUR_AF=0.505;SAS_AF=0.4622;AA=G|||;VT=SNP
13	74818089	rs7324194	T	G	100	PASS	AC=1356;AF=0.270767;AN=5008;NS=2504;DP=20986;EAS_AF=0.124;AMR_AF=0.1772;AFR_AF=0.5809;EUR_AF=0.1561;SAS_AF=0.1871;AA=G|||;VT=SNP
13	74818420	rs1417991	C	A	100	PASS	AC=1356;AF=0.270767;AN=5008;NS=2504;DP=18994;EAS_AF=0.124;AMR_AF=0.1772;AFR_AF=0.5809;EUR_AF=0.1561;SAS_AF=0.1871;AA=A|||;VT=SNP
13	74819425	rs9530291	T	C	100	PASS	AC=423;AF=0.0844649;AN=5008;NS=2504;DP=16680;EAS_AF=0.119;AMR_AF=0.0476;AFR_AF=0.0061;EUR_AF=0.1054;SAS_AF=0.1595;AA=T|||;VT=SNP
13	74823044	rs79364998	G	A	100	PASS	AC=72;AF=0.014377;AN=5008;NS=2504;DP=19734;EAS_AF=0.0665;AMR_AF=0;AFR_AF=0;EUR_AF=0.002;SAS_AF=0.0031;AA=G|||;VT=SNP
13	74823903	rs61964629	G	C	100	PASS	AC=722;AF=0.144169;AN=5008;NS=2504;DP=16676;EAS_AF=0.127;AMR_AF=0.098;AFR_AF=0.1566;EUR_AF=0.0964;SAS_AF=0.227;AA=G|||;VT=SNP
13	74823946	rs34831025	C	T	100	PASS	AC=1290;AF=0.257588;AN=5008;NS=2504;DP=15893;EAS_AF=0.125;AMR_AF=0.1484;AFR_AF=0.5635;EUR_AF=0.0974;SAS_AF=0.2229;AA=C|||;VT=SNP
13	74824096	rs12862976	G	C	100	PASS	AC=1394;AF=0.278355;AN=5008;NS=2504;DP=18734;EAS_AF=0.127;AMR_AF=0.1758;AFR_AF=0.5741;EUR_AF=0.1471;SAS_AF=0.2423;AA=C|||;VT=SNP
13	74824753	rs78233509	G	C	100	PASS	AC=47;AF=0.00938498;AN=5008;NS=2504;DP=16924;EAS_AF=0.0456;AMR_AF=0;AFR_AF=0;EUR_AF=0;SAS_AF=0.001;AA=G|||;VT=SNP
13	74824854	rs7323293	T	A	100	PASS	AC=1296;AF=0.258786;AN=5008;NS=2504;DP=21821;EAS_AF=0.127;AMR_AF=0.1484;AFR_AF=0.5635;EUR_AF=0.0974;SAS_AF=0.227;AA=T|||;VT=SNP
13	74824930	rs7323471	T	A	100	PASS	AC=1296;AF=0.258786;AN=5008;NS=2504;DP=20837;EAS_AF=0.127;AMR_AF=0.1484;AFR_AF=0.5635;EUR_AF=0.0974;SAS_AF=0.227;AA=T|||;VT=SNP
```
