## Supplementary material for "Characterization of shared and ancestry-specific signals driving complex traits using multi-ancestry fine-mapping": mesusiecsinfo

```
*************************************************************

  Multiple Ancestry Sum of Single Effect Model (MESuSiE)          

   Visit http://www.xzlab.org/software.html For Update            

            (C) 2022 Boran Gao, Xiang Zhou                        

              GNU General Public License                          

*************************************************************
# Start data processing for sufficient statistics 
# Create MESuSiE object 
# Start data analysis 

# Data analysis is done, and now generates result 

Potential causal SNPs with PIP > 0.5:  

Credible sets for effects: 
$cs
$cs$L1
 [1]  723  726  728  731  743  745  750  756  759  762  771  787  797  801  810
[16]  817  822  826  829  837  841  843  846  852  856  867  868  879  883  906
[31]  908  909  918  921  927  953  963  970  971  972  973  974  975  976  978
[46]  979  985  986  990  992  993  994  995  996 1009 1027 1034 1038 1039 1044
[61] 1046 1059 1060


$cs_category
   L1 
"eur" 

$purity
   min.abs.corr mean.abs.corr median.abs.corr
L1     0.874417     0.9779563        0.993993

$cs_index
[1] 1

$coverage
[1] 0.9506742

$requested_coverage
[1] 0.95


 Use MESuSiE_Plot() for visualization
# Total time used for the analysis: 0.03 mins
```
