## Supplementary material for "Characterization of shared and ancestry-specific signals driving complex traits using multi-ancestry fine-mapping": s2_remaining_snps.pvar

```
##FILTER=<ID=PASS,Description="All filters passed">
##reference=ftp://ftp.1000genomes.ebi.ac.uk//vol1/ftp/technical/reference/phase2_reference_assembly_sequence/hs37d5.fa.gz
##contig=<ID=13,assembly=b37,length=115169878>
##ALT=<ID=CNV,Description="Copy Number Polymorphism">
##ALT=<ID=DEL,Description="Deletion">
##ALT=<ID=DUP,Description="Duplication">
##ALT=<ID=INS:ME:ALU,Description="Insertion of ALU element">
##ALT=<ID=INS:ME:LINE1,Description="Insertion of LINE1 element">
##ALT=<ID=INS:ME:SVA,Description="Insertion of SVA element">
##ALT=<ID=INS:MT,Description="Nuclear Mitochondrial Insertion">
##ALT=<ID=INV,Description="Inversion">
##ALT=<ID=CN0,Description="Copy number allele: 0 copies">
##ALT=<ID=CN1,Description="Copy number allele: 1 copy">
##ALT=<ID=CN2,Description="Copy number allele: 2 copies">
##ALT=<ID=CN3,Description="Copy number allele: 3 copies">
##ALT=<ID=CN4,Description="Copy number allele: 4 copies">
##ALT=<ID=CN5,Description="Copy number allele: 5 copies">
##ALT=<ID=CN6,Description="Copy number allele: 6 copies">
##ALT=<ID=CN7,Description="Copy number allele: 7 copies">
##ALT=<ID=CN8,Description="Copy number allele: 8 copies">
##ALT=<ID=CN9,Description="Copy number allele: 9 copies">
##ALT=<ID=CN10,Description="Copy number allele: 10 copies">
##ALT=<ID=CN11,Description="Copy number allele: 11 copies">
##ALT=<ID=CN12,Description="Copy number allele: 12 copies">
##ALT=<ID=CN13,Description="Copy number allele: 13 copies">
##ALT=<ID=CN14,Description="Copy number allele: 14 copies">
##ALT=<ID=CN15,Description="Copy number allele: 15 copies">
##ALT=<ID=CN16,Description="Copy number allele: 16 copies">
##ALT=<ID=CN17,Description="Copy number allele: 17 copies">
##ALT=<ID=CN18,Description="Copy number allele: 18 copies">
##ALT=<ID=CN19,Description="Copy number allele: 19 copies">
##ALT=<ID=CN20,Description="Copy number allele: 20 copies">
##ALT=<ID=CN21,Description="Copy number allele: 21 copies">
##ALT=<ID=CN22,Description="Copy number allele: 22 copies">
##ALT=<ID=CN23,Description="Copy number allele: 23 copies">
##ALT=<ID=CN24,Description="Copy number allele: 24 copies">
##ALT=<ID=CN25,Description="Copy number allele: 25 copies">
##ALT=<ID=CN26,Description="Copy number allele: 26 copies">
##ALT=<ID=CN27,Description="Copy number allele: 27 copies">
##ALT=<ID=CN28,Description="Copy number allele: 28 copies">
##ALT=<ID=CN29,Description="Copy number allele: 29 copies">
##ALT=<ID=CN30,Description="Copy number allele: 30 copies">
##ALT=<ID=CN31,Description="Copy number allele: 31 copies">
##ALT=<ID=CN32,Description="Copy number allele: 32 copies">
##ALT=<ID=CN33,Description="Copy number allele: 33 copies">
##ALT=<ID=CN34,Description="Copy number allele: 34 copies">
##ALT=<ID=CN35,Description="Copy number allele: 35 copies">
##ALT=<ID=CN36,Description="Copy number allele: 36 copies">
##ALT=<ID=CN37,Description="Copy number allele: 37 copies">
##ALT=<ID=CN38,Description="Copy number allele: 38 copies">
##ALT=<ID=CN39,Description="Copy number allele: 39 copies">
##ALT=<ID=CN40,Description="Copy number allele: 40 copies">
##ALT=<ID=CN41,Description="Copy number allele: 41 copies">
##ALT=<ID=CN42,Description="Copy number allele: 42 copies">
##ALT=<ID=CN43,Description="Copy number allele: 43 copies">
##ALT=<ID=CN44,Description="Copy number allele: 44 copies">
##ALT=<ID=CN45,Description="Copy number allele: 45 copies">
##ALT=<ID=CN46,Description="Copy number allele: 46 copies">
##ALT=<ID=CN47,Description="Copy number allele: 47 copies">
##ALT=<ID=CN48,Description="Copy number allele: 48 copies">
##ALT=<ID=CN49,Description="Copy number allele: 49 copies">
##ALT=<ID=CN50,Description="Copy number allele: 50 copies">
##ALT=<ID=CN51,Description="Copy number allele: 51 copies">
##ALT=<ID=CN52,Description="Copy number allele: 52 copies">
##ALT=<ID=CN53,Description="Copy number allele: 53 copies">
##ALT=<ID=CN54,Description="Copy number allele: 54 copies">
##ALT=<ID=CN55,Description="Copy number allele: 55 copies">
##ALT=<ID=CN56,Description="Copy number allele: 56 copies">
##ALT=<ID=CN57,Description="Copy number allele: 57 copies">
##ALT=<ID=CN58,Description="Copy number allele: 58 copies">
##ALT=<ID=CN59,Description="Copy number allele: 59 copies">
##ALT=<ID=CN60,Description="Copy number allele: 60 copies">
##ALT=<ID=CN61,Description="Copy number allele: 61 copies">
##ALT=<ID=CN62,Description="Copy number allele: 62 copies">
##ALT=<ID=CN63,Description="Copy number allele: 63 copies">
##ALT=<ID=CN64,Description="Copy number allele: 64 copies">
##ALT=<ID=CN65,Description="Copy number allele: 65 copies">
##ALT=<ID=CN66,Description="Copy number allele: 66 copies">
##ALT=<ID=CN67,Description="Copy number allele: 67 copies">
##ALT=<ID=CN68,Description="Copy number allele: 68 copies">
##ALT=<ID=CN69,Description="Copy number allele: 69 copies">
##ALT=<ID=CN70,Description="Copy number allele: 70 copies">
##ALT=<ID=CN71,Description="Copy number allele: 71 copies">
##ALT=<ID=CN72,Description="Copy number allele: 72 copies">
##ALT=<ID=CN73,Description="Copy number allele: 73 copies">
##ALT=<ID=CN74,Description="Copy number allele: 74 copies">
##ALT=<ID=CN75,Description="Copy number allele: 75 copies">
##ALT=<ID=CN76,Description="Copy number allele: 76 copies">
##ALT=<ID=CN77,Description="Copy number allele: 77 copies">
##ALT=<ID=CN78,Description="Copy number allele: 78 copies">
##ALT=<ID=CN79,Description="Copy number allele: 79 copies">
##ALT=<ID=CN80,Description="Copy number allele: 80 copies">
##ALT=<ID=CN81,Description="Copy number allele: 81 copies">
##ALT=<ID=CN82,Description="Copy number allele: 82 copies">
##ALT=<ID=CN83,Description="Copy number allele: 83 copies">
##ALT=<ID=CN84,Description="Copy number allele: 84 copies">
##ALT=<ID=CN85,Description="Copy number allele: 85 copies">
##ALT=<ID=CN86,Description="Copy number allele: 86 copies">
##ALT=<ID=CN87,Description="Copy number allele: 87 copies">
##ALT=<ID=CN88,Description="Copy number allele: 88 copies">
##ALT=<ID=CN89,Description="Copy number allele: 89 copies">
##ALT=<ID=CN90,Description="Copy number allele: 90 copies">
##ALT=<ID=CN91,Description="Copy number allele: 91 copies">
##ALT=<ID=CN92,Description="Copy number allele: 92 copies">
##ALT=<ID=CN93,Description="Copy number allele: 93 copies">
##ALT=<ID=CN94,Description="Copy number allele: 94 copies">
##ALT=<ID=CN95,Description="Copy number allele: 95 copies">
##ALT=<ID=CN96,Description="Copy number allele: 96 copies">
##ALT=<ID=CN97,Description="Copy number allele: 97 copies">
##ALT=<ID=CN98,Description="Copy number allele: 98 copies">
##ALT=<ID=CN99,Description="Copy number allele: 99 copies">
##ALT=<ID=CN100,Description="Copy number allele: 100 copies">
##ALT=<ID=CN101,Description="Copy number allele: 101 copies">
##ALT=<ID=CN102,Description="Copy number allele: 102 copies">
##ALT=<ID=CN103,Description="Copy number allele: 103 copies">
##ALT=<ID=CN104,Description="Copy number allele: 104 copies">
##ALT=<ID=CN105,Description="Copy number allele: 105 copies">
##ALT=<ID=CN106,Description="Copy number allele: 106 copies">
##ALT=<ID=CN107,Description="Copy number allele: 107 copies">
##ALT=<ID=CN108,Description="Copy number allele: 108 copies">
##ALT=<ID=CN109,Description="Copy number allele: 109 copies">
##ALT=<ID=CN110,Description="Copy number allele: 110 copies">
##ALT=<ID=CN111,Description="Copy number allele: 111 copies">
##ALT=<ID=CN112,Description="Copy number allele: 112 copies">
##ALT=<ID=CN113,Description="Copy number allele: 113 copies">
##ALT=<ID=CN114,Description="Copy number allele: 114 copies">
##ALT=<ID=CN115,Description="Copy number allele: 115 copies">
##ALT=<ID=CN116,Description="Copy number allele: 116 copies">
##ALT=<ID=CN117,Description="Copy number allele: 117 copies">
##ALT=<ID=CN118,Description="Copy number allele: 118 copies">
##ALT=<ID=CN119,Description="Copy number allele: 119 copies">
##ALT=<ID=CN120,Description="Copy number allele: 120 copies">
##ALT=<ID=CN121,Description="Copy number allele: 121 copies">
##ALT=<ID=CN122,Description="Copy number allele: 122 copies">
##ALT=<ID=CN123,Description="Copy number allele: 123 copies">
##ALT=<ID=CN124,Description="Copy number allele: 124 copies">
##INFO=<ID=CIEND,Number=2,Type=Integer,Description="Confidence interval around END for imprecise variants">
##INFO=<ID=CIPOS,Number=2,Type=Integer,Description="Confidence interval around POS for imprecise variants">
##INFO=<ID=CS,Number=1,Type=String,Description="Source call set.">
##INFO=<ID=END,Number=1,Type=Integer,Description="End coordinate of this variant">
##INFO=<ID=IMPRECISE,Number=0,Type=Flag,Description="Imprecise structural variation">
##INFO=<ID=MC,Number=.,Type=String,Description="Merged calls.">
##INFO=<ID=MEINFO,Number=4,Type=String,Description="Mobile element info of the form NAME,START,END<POLARITY; If there is only 5' OR 3' support for this call, will be NULL NULL for START and END">
##INFO=<ID=MEND,Number=1,Type=Integer,Description="Mitochondrial end coordinate of inserted sequence">
##INFO=<ID=MLEN,Number=1,Type=Integer,Description="Estimated length of mitochondrial insert">
##INFO=<ID=MSTART,Number=1,Type=Integer,Description="Mitochondrial start coordinate of inserted sequence">
##INFO=<ID=SVLEN,Number=.,Type=Integer,Description="SV length. It is only calculated for structural variation MEIs. For other types of SVs; one may calculate the SV length by INFO:END-START+1, or by finding the difference between lengthes of REF and ALT alleles">
##INFO=<ID=SVTYPE,Number=1,Type=String,Description="Type of structural variant">
##INFO=<ID=TSD,Number=1,Type=String,Description="Precise Target Site Duplication for bases, if unknown, value will be NULL">
##INFO=<ID=AC,Number=A,Type=Integer,Description="Total number of alternate alleles in called genotypes">
##INFO=<ID=AF,Number=A,Type=Float,Description="Estimated allele frequency in the range (0,1)">
##INFO=<ID=NS,Number=1,Type=Integer,Description="Number of samples with data">
##INFO=<ID=AN,Number=1,Type=Integer,Description="Total number of alleles in called genotypes">
##INFO=<ID=EAS_AF,Number=A,Type=Float,Description="Allele frequency in the EAS populations calculated from AC and AN, in the range (0,1)">
##INFO=<ID=EUR_AF,Number=A,Type=Float,Description="Allele frequency in the EUR populations calculated from AC and AN, in the range (0,1)">
##INFO=<ID=AFR_AF,Number=A,Type=Float,Description="Allele frequency in the AFR populations calculated from AC and AN, in the range (0,1)">
##INFO=<ID=AMR_AF,Number=A,Type=Float,Description="Allele frequency in the AMR populations calculated from AC and AN, in the range (0,1)">
##INFO=<ID=SAS_AF,Number=A,Type=Float,Description="Allele frequency in the SAS populations calculated from AC and AN, in the range (0,1)">
##INFO=<ID=DP,Number=1,Type=Integer,Description="Total read depth; only low coverage data were counted towards the DP, exome data were not used">
##INFO=<ID=AA,Number=1,Type=String,Description="Ancestral Allele. Format: AA|REF|ALT|IndelType. AA: Ancestral allele, REF:Reference Allele, ALT:Alternate Allele, IndelType:Type of Indel (REF, ALT and IndelType are only defined for indels)">
##INFO=<ID=VT,Number=.,Type=String,Description="indicates what type of variant the line represents">
##INFO=<ID=EX_TARGET,Number=0,Type=Flag,Description="indicates whether a variant is within the exon pull down target boundaries">
##INFO=<ID=MULTI_ALLELIC,Number=0,Type=Flag,Description="indicates whether a site is multi-allelic">
#CHROM	POS	ID	REF	ALT	QUAL	FILTER	INFO
13	79431460	rs145975098	A	T	100	PASS	AC=297;AF=0.0593051;AN=5008;NS=2504;DP=19369;EAS_AF=0.0208;AMR_AF=0.0317;AFR_AF=0.1165;EUR_AF=0.0497;SAS_AF=0.0511;AA=A|||;VT=SNP
13	79431481	rs61169347	C	A	100	PASS	AC=373;AF=0.0744808;AN=5008;NS=2504;DP=19481;EAS_AF=0.0208;AMR_AF=0.0375;AFR_AF=0.171;EUR_AF=0.0497;SAS_AF=0.0511;AA=A|||;VT=SNP
13	79432493	rs9530829	G	C	100	PASS	AC=1497;AF=0.298922;AN=5008;NS=2504;DP=22562;EAS_AF=0.497;AMR_AF=0.4035;AFR_AF=0.0953;EUR_AF=0.332;SAS_AF=0.2618;AA=G|||;VT=SNP
13	79432563	rs1218247	A	G	100	PASS	AC=548;AF=0.109425;AN=5008;NS=2504;DP=21111;EAS_AF=0.0208;AMR_AF=0.049;AFR_AF=0.2973;EUR_AF=0.0497;SAS_AF=0.0511;AA=G|||;VT=SNP
13	79433048	rs9544898	G	A	100	PASS	AC=4065;AF=0.811701;AN=5008;NS=2504;DP=20767;EAS_AF=0.9712;AMR_AF=0.9006;AFR_AF=0.5189;EUR_AF=0.8946;SAS_AF=0.8947;AA=G|||;VT=SNP
13	79433878	rs144507875	G	A	100	PASS	AC=181;AF=0.0361422;AN=5008;NS=2504;DP=16974;EAS_AF=0.0208;AMR_AF=0.0202;AFR_AF=0.0348;EUR_AF=0.0497;SAS_AF=0.0511;AA=G|||;VT=SNP
13	79433941	rs9565451	G	A	100	PASS	AC=1963;AF=0.391973;AN=5008;NS=2504;DP=19451;EAS_AF=0.5704;AMR_AF=0.5072;AFR_AF=0.2557;EUR_AF=0.4085;SAS_AF=0.2935;AA=g|||;VT=SNP
13	79434785	rs144582566	C	T	100	PASS	AC=102;AF=0.0203674;AN=5008;NS=2504;DP=21542;EAS_AF=0.0208;AMR_AF=0.0159;AFR_AF=0.0008;EUR_AF=0.0437;SAS_AF=0.0256;AA=C|||;VT=SNP
13	79436405	rs10507896	C	A	100	PASS	AC=102;AF=0.0203674;AN=5008;NS=2504;DP=14959;EAS_AF=0.0208;AMR_AF=0.0159;AFR_AF=0.0008;EUR_AF=0.0437;SAS_AF=0.0256;AA=C|||;VT=SNP
13	79436463	rs73243122	C	A	100	PASS	AC=102;AF=0.0203674;AN=5008;NS=2504;DP=15142;EAS_AF=0.0208;AMR_AF=0.0159;AFR_AF=0.0008;EUR_AF=0.0437;SAS_AF=0.0256;AA=C|||;VT=SNP
13	79436473	rs73243124	G	A	100	PASS	AC=102;AF=0.0203674;AN=5008;NS=2504;DP=15007;EAS_AF=0.0208;AMR_AF=0.0159;AFR_AF=0.0008;EUR_AF=0.0437;SAS_AF=0.0256;AA=G|||;VT=SNP
13	79436694	rs9318594	G	A	100	PASS	AC=4075;AF=0.813698;AN=5008;NS=2504;DP=16867;EAS_AF=0.9752;AMR_AF=0.902;AFR_AF=0.5219;EUR_AF=0.8956;SAS_AF=0.8947;AA=G|||;VT=SNP
13	79436885	rs61970561	G	C	100	PASS	AC=1035;AF=0.206669;AN=5008;NS=2504;DP=19882;EAS_AF=0.1359;AMR_AF=0.2666;AFR_AF=0.0371;EUR_AF=0.328;SAS_AF=0.3415;AA=G|||;VT=SNP
13	79436957	rs7333777	A	G	100	PASS	AC=1448;AF=0.289137;AN=5008;NS=2504;DP=19390;EAS_AF=0.498;AMR_AF=0.3963;AFR_AF=0.0582;EUR_AF=0.332;SAS_AF=0.2658;AA=A|||;VT=SNP
13	79437028	rs7334131	C	T	100	PASS	AC=4075;AF=0.813698;AN=5008;NS=2504;DP=20070;EAS_AF=0.9752;AMR_AF=0.902;AFR_AF=0.5219;EUR_AF=0.8956;SAS_AF=0.8947;AA=C|||;VT=SNP
13	79438168	rs9574320	G	T	100	PASS	AC=1878;AF=0.375;AN=5008;NS=2504;DP=17001;EAS_AF=0.5704;AMR_AF=0.4986;AFR_AF=0.1921;EUR_AF=0.4085;SAS_AF=0.2986;AA=G|||;VT=SNP
13	79438560	rs1218258	C	G	100	PASS	AC=4113;AF=0.821286;AN=5008;NS=2504;DP=18650;EAS_AF=0.9752;AMR_AF=0.9063;AFR_AF=0.5484;EUR_AF=0.8956;SAS_AF=0.8947;AA=C|||;VT=SNP
13	79438957	rs60555863	G	A	100	PASS	AC=221;AF=0.0441294;AN=5008;NS=2504;DP=17600;EAS_AF=0.0218;AMR_AF=0.0259;AFR_AF=0.0832;EUR_AF=0.0447;SAS_AF=0.0266;AA=G|||;VT=SNP
13	79439239	rs1218259	G	A	100	PASS	AC=1963;AF=0.391973;AN=5008;NS=2504;DP=17466;EAS_AF=0.5556;AMR_AF=0.5115;AFR_AF=0.2602;EUR_AF=0.4095;SAS_AF=0.2986;AA=G|||;VT=SNP
13	79439482	rs58662263	A	T	100	PASS	AC=303;AF=0.0605032;AN=5008;NS=2504;DP=16988;EAS_AF=0.0218;AMR_AF=0.0317;AFR_AF=0.1172;EUR_AF=0.0497;SAS_AF=0.0552;AA=T|||;VT=SNP
13	79440356	rs113908252	C	G	100	PASS	AC=303;AF=0.0605032;AN=5008;NS=2504;DP=21422;EAS_AF=0.0218;AMR_AF=0.0317;AFR_AF=0.1172;EUR_AF=0.0497;SAS_AF=0.0552;AA=C|||;VT=SNP
13	79440369	rs7331458	G	A	100	PASS	AC=2045;AF=0.408347;AN=5008;NS=2504;DP=20744;EAS_AF=0.4097;AMR_AF=0.3876;AFR_AF=0.236;EUR_AF=0.4851;SAS_AF=0.5757;AA=G|||;VT=SNP
13	79440823	rs140281659	C	T	100	PASS	AC=187;AF=0.0373403;AN=5008;NS=2504;DP=20158;EAS_AF=0.0218;AMR_AF=0.0202;AFR_AF=0.0356;EUR_AF=0.0497;SAS_AF=0.0552;AA=C|||;VT=SNP
13	79441443	rs73224648	G	A	100	PASS	AC=97;AF=0.019369;AN=5008;NS=2504;DP=15918;EAS_AF=0.0218;AMR_AF=0.0159;AFR_AF=0.0015;EUR_AF=0.0437;SAS_AF=0.0184;AA=G|||;VT=SNP
13	79442143	rs73224649	G	A	100	PASS	AC=95;AF=0.0189696;AN=5008;NS=2504;DP=19545;EAS_AF=0.0218;AMR_AF=0.0159;AFR_AF=0.0008;EUR_AF=0.0437;SAS_AF=0.0174;AA=G|||;VT=SNP
13	79442248	rs6563072	G	A	100	PASS	AC=4071;AF=0.812899;AN=5008;NS=2504;DP=20446;EAS_AF=0.9742;AMR_AF=0.9035;AFR_AF=0.5212;EUR_AF=0.8976;SAS_AF=0.8896;AA=G|||;VT=SNP
13	79442349	rs73224651	A	C	100	PASS	AC=187;AF=0.0373403;AN=5008;NS=2504;DP=20724;EAS_AF=0.0218;AMR_AF=0.0202;AFR_AF=0.0356;EUR_AF=0.0497;SAS_AF=0.0552;AA=A|||;VT=SNP
13	79444896	rs115591302	C	T	100	PASS	AC=182;AF=0.0363419;AN=5008;NS=2504;DP=19111;EAS_AF=0.0218;AMR_AF=0.0202;AFR_AF=0.0348;EUR_AF=0.0497;SAS_AF=0.0511;AA=C|||;VT=SNP
13	79445857	rs1000629	G	A	100	PASS	AC=314;AF=0.0626997;AN=5008;NS=2504;DP=15262;EAS_AF=0.0218;AMR_AF=0.0274;AFR_AF=0.1346;EUR_AF=0.0507;SAS_AF=0.045;AA=A|||;VT=SNP
13	79445949	rs1000630	C	T	100	PASS	AC=314;AF=0.0626997;AN=5008;NS=2504;DP=16866;EAS_AF=0.0218;AMR_AF=0.0274;AFR_AF=0.1346;EUR_AF=0.0507;SAS_AF=0.045;AA=C|||;VT=SNP
13	79446402	rs1467799	C	G	100	PASS	AC=4508;AF=0.90016;AN=5008;NS=2504;DP=18127;EAS_AF=0.9782;AMR_AF=0.9553;AFR_AF=0.7345;EUR_AF=0.9493;SAS_AF=0.954;AA=C|||;VT=SNP
13	79447610	rs1557042	T	A	100	PASS	AC=4327;AF=0.864018;AN=5008;NS=2504;DP=18541;EAS_AF=0.9782;AMR_AF=0.9366;AFR_AF=0.6082;EUR_AF=0.9483;SAS_AF=0.954;AA=T|||;VT=SNP
13	79448668	rs1218270	G	A	100	PASS	AC=320;AF=0.0638978;AN=5008;NS=2504;DP=13568;EAS_AF=0.0218;AMR_AF=0.0274;AFR_AF=0.1384;EUR_AF=0.0507;SAS_AF=0.046;AA=G|||;VT=SNP
13	79449104	rs2776829	G	A	100	PASS	AC=320;AF=0.0638978;AN=5008;NS=2504;DP=20382;EAS_AF=0.0218;AMR_AF=0.0274;AFR_AF=0.1384;EUR_AF=0.0507;SAS_AF=0.046;AA=G|||;VT=SNP
13	79449144	rs2780737	A	G	100	PASS	AC=320;AF=0.0638978;AN=5008;NS=2504;DP=20836;EAS_AF=0.0218;AMR_AF=0.0274;AFR_AF=0.1384;EUR_AF=0.0507;SAS_AF=0.046;AA=A|||;VT=SNP
13	79449707	rs2185565	C	T	100	PASS	AC=440;AF=0.0878594;AN=5008;NS=2504;DP=20657;EAS_AF=0.0685;AMR_AF=0.1354;AFR_AF=0.0787;EUR_AF=0.1213;SAS_AF=0.0521;AA=C|||;VT=SNP
13	79450276	rs9565452	G	A	100	PASS	AC=4688;AF=0.936102;AN=5008;NS=2504;DP=20071;EAS_AF=0.9782;AMR_AF=0.9726;AFR_AF=0.8616;EUR_AF=0.9493;SAS_AF=0.954;AA=A|||;VT=SNP
13	79451192	rs1218295	G	A	100	PASS	AC=319;AF=0.0636981;AN=5008;NS=2504;DP=19305;EAS_AF=0.0218;AMR_AF=0.0274;AFR_AF=0.1377;EUR_AF=0.0507;SAS_AF=0.046;AA=G|||;VT=SNP
13	79451256	rs9544908	A	C	100	PASS	AC=1141;AF=0.227835;AN=5008;NS=2504;DP=21279;EAS_AF=0.4831;AMR_AF=0.2925;AFR_AF=0.0136;EUR_AF=0.1948;SAS_AF=0.2423;AA=A|||;VT=SNP
13	79451464	rs9544909	C	A	100	PASS	AC=1972;AF=0.39377;AN=5008;NS=2504;DP=19111;EAS_AF=0.5575;AMR_AF=0.5274;AFR_AF=0.1959;EUR_AF=0.4553;SAS_AF=0.3344;AA=C|||;VT=SNP
13	79451510	rs4885584	C	T	100	PASS	AC=1071;AF=0.213858;AN=5008;NS=2504;DP=17345;EAS_AF=0.1518;AMR_AF=0.2709;AFR_AF=0.0439;EUR_AF=0.337;SAS_AF=0.3405;AA=C|||;VT=SNP
13	79451711	rs73224655	A	G	100	PASS	AC=91;AF=0.0181709;AN=5008;NS=2504;DP=23364;EAS_AF=0.0218;AMR_AF=0.0144;AFR_AF=0.0008;EUR_AF=0.0447;SAS_AF=0.0133;AA=G|||;VT=SNP
13	79451837	rs4885585	G	C	100	PASS	AC=4116;AF=0.821885;AN=5008;NS=2504;DP=20610;EAS_AF=0.9742;AMR_AF=0.9222;AFR_AF=0.4992;EUR_AF=0.9344;SAS_AF=0.9141;AA=G|||;VT=SNP
13	79453429	rs1218298	C	T	100	PASS	AC=553;AF=0.110423;AN=5008;NS=2504;DP=15581;EAS_AF=0.0218;AMR_AF=0.049;AFR_AF=0.3033;EUR_AF=0.0507;SAS_AF=0.046;AA=T|||;VT=SNP
13	79453552	rs1218299	C	T	100	PASS	AC=317;AF=0.0632987;AN=5008;NS=2504;DP=16654;EAS_AF=0.0218;AMR_AF=0.0274;AFR_AF=0.1369;EUR_AF=0.0497;SAS_AF=0.046;AA=T|||;VT=SNP
13	79453803	rs1218300	C	T	100	PASS	AC=486;AF=0.0970447;AN=5008;NS=2504;DP=16268;EAS_AF=0.0218;AMR_AF=0.036;AFR_AF=0.2595;EUR_AF=0.0507;SAS_AF=0.046;AA=T|||;VT=SNP
13	79453919	rs1218275	A	T	100	PASS	AC=508;AF=0.101438;AN=5008;NS=2504;DP=16484;EAS_AF=0.0218;AMR_AF=0.0389;AFR_AF=0.2746;EUR_AF=0.0507;SAS_AF=0.046;AA=T|||;VT=SNP
13	79454076	rs1218277	A	G	100	PASS	AC=317;AF=0.0632987;AN=5008;NS=2504;DP=17981;EAS_AF=0.0218;AMR_AF=0.0274;AFR_AF=0.1369;EUR_AF=0.0497;SAS_AF=0.046;AA=A|||;VT=SNP
13	79454446	rs1218278	C	T	100	PASS	AC=318;AF=0.0634984;AN=5008;NS=2504;DP=18085;EAS_AF=0.0218;AMR_AF=0.0274;AFR_AF=0.1377;EUR_AF=0.0497;SAS_AF=0.046;AA=C|||;VT=SNP
13	79454504	rs1218279	A	G	100	PASS	AC=319;AF=0.0636981;AN=5008;NS=2504;DP=17212;EAS_AF=0.0238;AMR_AF=0.0274;AFR_AF=0.1369;EUR_AF=0.0497;SAS_AF=0.046;AA=A|||;VT=SNP
13	79455832	rs1218282	T	C	100	PASS	AC=540;AF=0.107827;AN=5008;NS=2504;DP=19375;EAS_AF=0.0308;AMR_AF=0.0548;AFR_AF=0.2799;EUR_AF=0.0547;SAS_AF=0.047;AA=N|||;VT=SNP
13	79457858	rs7997077	T	C	100	PASS	AC=3476;AF=0.694089;AN=5008;NS=2504;DP=19495;EAS_AF=0.8889;AMR_AF=0.7723;AFR_AF=0.3396;EUR_AF=0.7584;SAS_AF=0.8507;AA=T|||;VT=SNP
13	79459352	rs1361541	G	A	100	PASS	AC=3461;AF=0.691094;AN=5008;NS=2504;DP=19983;EAS_AF=0.8869;AMR_AF=0.7723;AFR_AF=0.3374;EUR_AF=0.7584;SAS_AF=0.8405;AA=G|||;VT=SNP
13	79459745	rs1218285	G	A	100	PASS	AC=426;AF=0.0850639;AN=5008;NS=2504;DP=20421;EAS_AF=0.0317;AMR_AF=0.0346;AFR_AF=0.2224;EUR_AF=0.0517;SAS_AF=0.0245;AA=A|||;VT=SNP
13	79460225	rs1218286	C	T	100	PASS	AC=426;AF=0.0850639;AN=5008;NS=2504;DP=20933;EAS_AF=0.0317;AMR_AF=0.0346;AFR_AF=0.2224;EUR_AF=0.0517;SAS_AF=0.0245;AA=T|||;VT=SNP
13	79461361	rs17177530	A	G	100	PASS	AC=112;AF=0.0223642;AN=5008;NS=2504;DP=16184;EAS_AF=0.0317;AMR_AF=0.0187;AFR_AF=0.0008;EUR_AF=0.0457;SAS_AF=0.0204;AA=A|||;VT=SNP
13	79466495	rs17771893	T	C	100	PASS	AC=114;AF=0.0227636;AN=5008;NS=2504;DP=19447;EAS_AF=0.0317;AMR_AF=0.0187;AFR_AF=0.0008;EUR_AF=0.0457;SAS_AF=0.0225;AA=T|||;VT=SNP
13	79467539	rs914936	T	A	100	PASS	AC=551;AF=0.110024;AN=5008;NS=2504;DP=17571;EAS_AF=0.0804;AMR_AF=0.1484;AFR_AF=0.1067;EUR_AF=0.166;SAS_AF=0.0603;AA=T|||;VT=SNP
13	79468930	rs7324930	T	A	100	PASS	AC=4390;AF=0.876597;AN=5008;NS=2504;DP=15892;EAS_AF=0.9663;AMR_AF=0.9409;AFR_AF=0.6694;EUR_AF=0.9404;SAS_AF=0.953;AA=T|||;VT=SNP
13	79468971	rs56139780	A	G	100	PASS	AC=198;AF=0.0395367;AN=5008;NS=2504;DP=16124;EAS_AF=0.0337;AMR_AF=0.0216;AFR_AF=0.0613;EUR_AF=0.0467;SAS_AF=0.0215;AA=A|||;VT=SNP
13	79475580	rs1934949	C	A	100	PASS	AC=3271;AF=0.653155;AN=5008;NS=2504;DP=19896;EAS_AF=0.8869;AMR_AF=0.7795;AFR_AF=0.2133;EUR_AF=0.7386;SAS_AF=0.8292;AA=C|||;VT=SNP
13	79477040	rs9544918	G	C	100	PASS	AC=4756;AF=0.949681;AN=5008;NS=2504;DP=17207;EAS_AF=0.9732;AMR_AF=0.9813;AFR_AF=0.9009;EUR_AF=0.9781;SAS_AF=0.9397;AA=G|||;VT=SNP
13	79480346	rs12184655	A	G	100	PASS	AC=939;AF=0.1875;AN=5008;NS=2504;DP=15717;EAS_AF=0.0863;AMR_AF=0.1671;AFR_AF=0.3192;EUR_AF=0.2107;SAS_AF=0.1043;AA=A|||;VT=SNP
13	79480381	rs1981255	A	G	100	PASS	AC=4793;AF=0.957069;AN=5008;NS=2504;DP=15460;EAS_AF=0.9732;AMR_AF=0.9784;AFR_AF=0.9297;EUR_AF=0.9781;SAS_AF=0.9407;AA=A|||;VT=SNP
13	79482075	rs1934950	G	A	100	PASS	AC=4718;AF=0.942093;AN=5008;NS=2504;DP=16183;EAS_AF=0.9732;AMR_AF=0.9769;AFR_AF=0.879;EUR_AF=0.9712;SAS_AF=0.9407;AA=G|||;VT=SNP
13	79483603	rs7981145	C	T	100	PASS	AC=4713;AF=0.941094;AN=5008;NS=2504;DP=21525;EAS_AF=0.9732;AMR_AF=0.9755;AFR_AF=0.8782;EUR_AF=0.9692;SAS_AF=0.9397;AA=C|||;VT=SNP
13	79484248	rs9318597	C	G	100	PASS	AC=591;AF=0.118011;AN=5008;NS=2504;DP=21325;EAS_AF=0.0734;AMR_AF=0.1398;AFR_AF=0.0893;EUR_AF=0.2028;SAS_AF=0.1002;AA=C|||;VT=SNP
13	79485372	rs9601131	C	T	100	PASS	AC=870;AF=0.173722;AN=5008;NS=2504;DP=19335;EAS_AF=0.0863;AMR_AF=0.1643;AFR_AF=0.2693;EUR_AF=0.2068;SAS_AF=0.1074;AA=C|||;VT=SNP
13	79486758	rs9530833	C	T	100	PASS	AC=3345;AF=0.667931;AN=5008;NS=2504;DP=18363;EAS_AF=0.8869;AMR_AF=0.7882;AFR_AF=0.2474;EUR_AF=0.7584;SAS_AF=0.8323;AA=C|||;VT=SNP
13	79487188	rs9601132	G	A	100	PASS	AC=851;AF=0.169928;AN=5008;NS=2504;DP=16885;EAS_AF=0.0843;AMR_AF=0.1614;AFR_AF=0.2678;EUR_AF=0.2058;SAS_AF=0.0951;AA=G|||;VT=SNP
13	79488271	rs9601133	G	C	100	PASS	AC=849;AF=0.169529;AN=5008;NS=2504;DP=20348;EAS_AF=0.0843;AMR_AF=0.1614;AFR_AF=0.2678;EUR_AF=0.2058;SAS_AF=0.093;AA=G|||;VT=SNP
13	79490052	rs7986149	A	C	100	PASS	AC=971;AF=0.19389;AN=5008;NS=2504;DP=13278;EAS_AF=0.1329;AMR_AF=0.2637;AFR_AF=0.0189;EUR_AF=0.3658;SAS_AF=0.2669;AA=A|||;VT=SNP
13	79490134	rs7986500	C	A	100	PASS	AC=4662;AF=0.930911;AN=5008;NS=2504;DP=13060;EAS_AF=0.9732;AMR_AF=0.9712;AFR_AF=0.8419;EUR_AF=0.9692;SAS_AF=0.9397;AA=C|||;VT=SNP
13	79493592	rs9530834	A	G	100	PASS	AC=1262;AF=0.251997;AN=5008;NS=2504;DP=17486;EAS_AF=0.503;AMR_AF=0.3631;AFR_AF=0.0174;EUR_AF=0.2913;SAS_AF=0.1912;AA=A|||;VT=SNP
13	79493763	rs75235130	A	T	100	PASS	AC=398;AF=0.0794728;AN=5008;NS=2504;DP=18646;EAS_AF=0.0794;AMR_AF=0.1268;AFR_AF=0.0794;EUR_AF=0.0517;SAS_AF=0.0746;AA=A|||;VT=SNP
13	79493943	rs9544923	G	A	100	PASS	AC=4196;AF=0.837859;AN=5008;NS=2504;DP=18240;EAS_AF=0.9127;AMR_AF=0.8084;AFR_AF=0.938;EUR_AF=0.7237;SAS_AF=0.7638;AA=A|||;VT=SNP
13	79494019	rs7990443	T	C	100	PASS	AC=2918;AF=0.582668;AN=5008;NS=2504;DP=19261;EAS_AF=0.499;AMR_AF=0.5144;AFR_AF=0.7617;EUR_AF=0.5676;SAS_AF=0.4908;AA=T|||;VT=SNP
13	79494040	rs9593362	C	G	100	PASS	AC=1494;AF=0.298323;AN=5008;NS=2504;DP=19299;EAS_AF=0.128;AMR_AF=0.3458;AFR_AF=0.0393;EUR_AF=0.5417;SAS_AF=0.5399;AA=C|||;VT=SNP
13	79495605	rs9544924	C	A	100	PASS	AC=1183;AF=0.236222;AN=5008;NS=2504;DP=19352;EAS_AF=0.3452;AMR_AF=0.3415;AFR_AF=0.0197;EUR_AF=0.3718;SAS_AF=0.2025;AA=C|||;VT=SNP
13	79496273	rs9574326	A	G	100	PASS	AC=835;AF=0.166733;AN=5008;NS=2504;DP=18644;EAS_AF=0.3472;AMR_AF=0.1081;AFR_AF=0.2542;EUR_AF=0.0129;SAS_AF=0.0624;AA=A|||;VT=SNP
13	79497589	rs9530835	A	G	100	PASS	AC=3023;AF=0.603634;AN=5008;NS=2504;DP=16726;EAS_AF=0.6052;AMR_AF=0.7579;AFR_AF=0.3011;EUR_AF=0.7604;SAS_AF=0.7403;AA=A|||;VT=SNP
13	79497895	rs1361540	G	A	100	PASS	AC=4254;AF=0.849441;AN=5008;NS=2504;DP=17771;EAS_AF=0.9385;AMR_AF=0.8905;AFR_AF=0.7829;EUR_AF=0.7942;SAS_AF=0.8753;AA=A|||;VT=SNP
13	79499934	rs1341133	A	T	100	PASS	AC=3032;AF=0.605431;AN=5008;NS=2504;DP=19473;EAS_AF=0.6012;AMR_AF=0.7594;AFR_AF=0.3124;EUR_AF=0.7604;SAS_AF=0.7372;AA=A|||;VT=SNP
13	79499974	rs9565454	A	T	100	PASS	AC=792;AF=0.158147;AN=5008;NS=2504;DP=19799;EAS_AF=0.3363;AMR_AF=0.1081;AFR_AF=0.2209;EUR_AF=0.0189;SAS_AF=0.0685;AA=A|||;VT=SNP
13	79499999	rs1341134	C	T	100	PASS	AC=3168;AF=0.632588;AN=5008;NS=2504;DP=19692;EAS_AF=0.5982;AMR_AF=0.7594;AFR_AF=0.4327;EUR_AF=0.7495;SAS_AF=0.728;AA=C|||;VT=SNP
13	79500382	rs1341135	T	C	100	PASS	AC=3528;AF=0.704473;AN=5008;NS=2504;DP=20144;EAS_AF=0.6042;AMR_AF=0.7795;AFR_AF=0.6112;EUR_AF=0.7753;SAS_AF=0.8078;AA=c|||;VT=SNP
13	79500420	rs1341136	C	T	100	PASS	AC=3358;AF=0.670527;AN=5008;NS=2504;DP=20332;EAS_AF=0.6042;AMR_AF=0.7752;AFR_AF=0.4864;EUR_AF=0.7744;SAS_AF=0.8067;AA=c|||;VT=SNP
13	79500591	rs61968160	G	A	100	PASS	AC=193;AF=0.0385383;AN=5008;NS=2504;DP=19848;EAS_AF=0.0605;AMR_AF=0.0202;AFR_AF=0.003;EUR_AF=0.0755;SAS_AF=0.0389;AA=g|||;VT=SNP
13	79500718	rs8000648	T	C	100	PASS	AC=3185;AF=0.635982;AN=5008;NS=2504;DP=19772;EAS_AF=0.6012;AMR_AF=0.7622;AFR_AF=0.4395;EUR_AF=0.7495;SAS_AF=0.7311;AA=T|||;VT=SNP
13	79501374	rs1934947	C	T	100	PASS	AC=2624;AF=0.523962;AN=5008;NS=2504;DP=17997;EAS_AF=0.5883;AMR_AF=0.6859;AFR_AF=0.062;EUR_AF=0.7575;SAS_AF=0.727;AA=C|||;VT=SNP
13	79502310	rs9601138	A	G	100	PASS	AC=3478;AF=0.694489;AN=5008;NS=2504;DP=15209;EAS_AF=0.6081;AMR_AF=0.7767;AFR_AF=0.5575;EUR_AF=0.7843;SAS_AF=0.818;AA=G|||;VT=SNP
13	79502760	rs9544925	T	C	100	PASS	AC=3383;AF=0.675519;AN=5008;NS=2504;DP=11787;EAS_AF=0.6052;AMR_AF=0.768;AFR_AF=0.5537;EUR_AF=0.7614;SAS_AF=0.7587;AA=T|||;VT=SNP
13	79503002	rs75683751	C	T	100	PASS	AC=210;AF=0.0419329;AN=5008;NS=2504;DP=7956;EAS_AF=0.0595;AMR_AF=0.0245;AFR_AF=0.0144;EUR_AF=0.0755;SAS_AF=0.0389;AA=C|||;VT=SNP
13	79504153	rs61968162	G	A	100	PASS	AC=226;AF=0.0451278;AN=5008;NS=2504;DP=18946;EAS_AF=0.0595;AMR_AF=0.0245;AFR_AF=0.0257;EUR_AF=0.0765;SAS_AF=0.0389;AA=G|||;VT=SNP
13	79504448	rs17070510	A	C	100	PASS	AC=754;AF=0.150559;AN=5008;NS=2504;DP=17249;EAS_AF=0.3403;AMR_AF=0.1023;AFR_AF=0.1914;EUR_AF=0.0189;SAS_AF=0.0695;AA=A|||;VT=SNP
13	79504472	rs4511422	C	T	100	PASS	AC=2969;AF=0.592851;AN=5008;NS=2504;DP=17806;EAS_AF=0.5952;AMR_AF=0.7522;AFR_AF=0.2905;EUR_AF=0.7455;SAS_AF=0.729;AA=C|||;VT=SNP
13	79504570	rs1112425	C	A	100	PASS	AC=3218;AF=0.642572;AN=5008;NS=2504;DP=17700;EAS_AF=0.5972;AMR_AF=0.7651;AFR_AF=0.4448;EUR_AF=0.7565;SAS_AF=0.7526;AA=C|||;VT=SNP
13	79504575	rs1417671	C	T	100	PASS	AC=3296;AF=0.658147;AN=5008;NS=2504;DP=17816;EAS_AF=0.6002;AMR_AF=0.7723;AFR_AF=0.4455;EUR_AF=0.7734;SAS_AF=0.8057;AA=C|||;VT=SNP
13	79504811	rs1417673	T	C	100	PASS	AC=3523;AF=0.703474;AN=5008;NS=2504;DP=17060;EAS_AF=0.6002;AMR_AF=0.7795;AFR_AF=0.612;EUR_AF=0.7753;SAS_AF=0.8057;AA=C|||;VT=SNP
13	79505489	rs9544926	A	G	100	PASS	AC=4380;AF=0.874601;AN=5008;NS=2504;DP=19121;EAS_AF=0.9385;AMR_AF=0.8963;AFR_AF=0.8714;EUR_AF=0.7972;SAS_AF=0.8773;AA=G|||;VT=SNP
13	79505864	rs9544927	G	A	100	PASS	AC=3335;AF=0.665935;AN=5008;NS=2504;DP=20697;EAS_AF=0.5982;AMR_AF=0.7723;AFR_AF=0.4705;EUR_AF=0.7763;SAS_AF=0.8108;AA=A|||;VT=SNP
13	79506274	rs9574328	C	G	100	PASS	AC=722;AF=0.144169;AN=5008;NS=2504;DP=20994;EAS_AF=0.3423;AMR_AF=0.0994;AFR_AF=0.1762;EUR_AF=0.0129;SAS_AF=0.0634;AA=C|||;VT=SNP
13	79506968	rs9574329	G	C	100	PASS	AC=635;AF=0.126797;AN=5008;NS=2504;DP=18396;EAS_AF=0.3423;AMR_AF=0.0965;AFR_AF=0.1127;EUR_AF=0.0129;SAS_AF=0.0624;AA=G|||;VT=SNP
13	79508437	rs7325470	C	A	100	PASS	AC=2928;AF=0.584665;AN=5008;NS=2504;DP=20277;EAS_AF=0.5913;AMR_AF=0.7522;AFR_AF=0.2678;EUR_AF=0.7425;SAS_AF=0.7249;AA=C|||;VT=SNP
13	79509217	rs2027425	C	T	100	PASS	AC=4248;AF=0.848243;AN=5008;NS=2504;DP=20089;EAS_AF=0.9385;AMR_AF=0.8876;AFR_AF=0.7799;EUR_AF=0.7932;SAS_AF=0.8763;AA=T|||;VT=SNP
13	79509612	rs7999998	A	G	100	PASS	AC=1767;AF=0.352835;AN=5008;NS=2504;DP=19664;EAS_AF=0.255;AMR_AF=0.4135;AFR_AF=0.2519;EUR_AF=0.3738;SAS_AF=0.5256;AA=A|||;VT=SNP
13	79510572	rs7320273	C	T	100	PASS	AC=4201;AF=0.838858;AN=5008;NS=2504;DP=17577;EAS_AF=0.9385;AMR_AF=0.8862;AFR_AF=0.7413;EUR_AF=0.7972;SAS_AF=0.8773;AA=T|||;VT=SNP
13	79510678	rs9593363	C	T	100	PASS	AC=1405;AF=0.280551;AN=5008;NS=2504;DP=16228;EAS_AF=0.2371;AMR_AF=0.3415;AFR_AF=0.0424;EUR_AF=0.3698;SAS_AF=0.5123;AA=C|||;VT=SNP
13	79510982	rs9601139	C	T	100	PASS	AC=1750;AF=0.349441;AN=5008;NS=2504;DP=19347;EAS_AF=0.25;AMR_AF=0.4107;AFR_AF=0.2504;EUR_AF=0.3708;SAS_AF=0.5204;AA=C|||;VT=SNP
13	79512338	rs1539008	T	C	100	PASS	AC=3389;AF=0.676717;AN=5008;NS=2504;DP=21302;EAS_AF=0.6032;AMR_AF=0.7767;AFR_AF=0.503;EUR_AF=0.7793;SAS_AF=0.8108;AA=T|||;VT=SNP
13	79513047	rs7997459	A	G	100	PASS	AC=296;AF=0.0591054;AN=5008;NS=2504;DP=18518;EAS_AF=0.0605;AMR_AF=0.0303;AFR_AF=0.0756;EUR_AF=0.0746;SAS_AF=0.0399;AA=A|||;VT=SNP
13	79514086	rs7318148	G	C	100	PASS	AC=1789;AF=0.357228;AN=5008;NS=2504;DP=20251;EAS_AF=0.253;AMR_AF=0.4135;AFR_AF=0.2753;EUR_AF=0.3658;SAS_AF=0.5266;AA=G|||;VT=SNP
13	79515214	rs7324453	A	C	100	PASS	AC=1809;AF=0.361222;AN=5008;NS=2504;DP=16882;EAS_AF=0.256;AMR_AF=0.415;AFR_AF=0.2761;EUR_AF=0.3787;SAS_AF=0.5286;AA=A|||;VT=SNP
13	79517478	rs60294454	C	T	100	PASS	AC=227;AF=0.0453275;AN=5008;NS=2504;DP=15622;EAS_AF=0.0595;AMR_AF=0.0259;AFR_AF=0.0257;EUR_AF=0.0746;SAS_AF=0.0409;AA=C|||;VT=SNP
13	79517584	rs73550946	G	A	100	PASS	AC=718;AF=0.143371;AN=5008;NS=2504;DP=17762;EAS_AF=0.3353;AMR_AF=0.1023;AFR_AF=0.1747;EUR_AF=0.0189;SAS_AF=0.0603;AA=G|||;VT=SNP
13	79517647	rs9601141	C	T	100	PASS	AC=1417;AF=0.282947;AN=5008;NS=2504;DP=17877;EAS_AF=0.2401;AMR_AF=0.3429;AFR_AF=0.0424;EUR_AF=0.3738;SAS_AF=0.5164;AA=C|||;VT=SNP
13	79517929	rs7996904	T	C	100	PASS	AC=227;AF=0.0453275;AN=5008;NS=2504;DP=20528;EAS_AF=0.0595;AMR_AF=0.0259;AFR_AF=0.0257;EUR_AF=0.0746;SAS_AF=0.0409;AA=T|||;VT=SNP
13	79518978	rs9565456	G	A	100	PASS	AC=781;AF=0.15595;AN=5008;NS=2504;DP=15586;EAS_AF=0.3363;AMR_AF=0.1009;AFR_AF=0.2292;EUR_AF=0.0099;SAS_AF=0.0603;AA=G|||;VT=SNP
13	79519224	rs55859458	A	C	100	PASS	AC=1953;AF=0.389976;AN=5008;NS=2504;DP=19085;EAS_AF=0.255;AMR_AF=0.4222;AFR_AF=0.3828;EUR_AF=0.3797;SAS_AF=0.5266;AA=A|||;VT=SNP
13	79519648	rs9530838	T	C	100	PASS	AC=1202;AF=0.240016;AN=5008;NS=2504;DP=17479;EAS_AF=0.3452;AMR_AF=0.3429;AFR_AF=0.0257;EUR_AF=0.3777;SAS_AF=0.2065;AA=T|||;VT=SNP
13	79519992	rs7322004	A	G	100	PASS	AC=4381;AF=0.8748;AN=5008;NS=2504;DP=17193;EAS_AF=0.9395;AMR_AF=0.8963;AFR_AF=0.8714;EUR_AF=0.7962;SAS_AF=0.8783;AA=G|||;VT=SNP
13	79520000	rs9318601	C	A	100	PASS	AC=1906;AF=0.380591;AN=5008;NS=2504;DP=17354;EAS_AF=0.254;AMR_AF=0.4193;AFR_AF=0.3548;EUR_AF=0.3748;SAS_AF=0.5245;AA=C|||;VT=SNP
13	79520477	rs1304128	A	G	100	PASS	AC=4381;AF=0.8748;AN=5008;NS=2504;DP=16450;EAS_AF=0.9395;AMR_AF=0.8963;AFR_AF=0.8722;EUR_AF=0.7962;SAS_AF=0.8773;AA=G|||;VT=SNP
13	79521958	rs4884116	T	C	100	PASS	AC=1888;AF=0.376997;AN=5008;NS=2504;DP=20170;EAS_AF=0.254;AMR_AF=0.4193;AFR_AF=0.3374;EUR_AF=0.3777;SAS_AF=0.5266;AA=T|||;VT=SNP
13	79522117	rs4884117	T	C	100	PASS	AC=4338;AF=0.866214;AN=5008;NS=2504;DP=17408;EAS_AF=0.9405;AMR_AF=0.8919;AFR_AF=0.8381;EUR_AF=0.7982;SAS_AF=0.8793;AA=C|||;VT=SNP
13	79522148	rs7999151	G	A	100	PASS	AC=1766;AF=0.352636;AN=5008;NS=2504;DP=18345;EAS_AF=0.253;AMR_AF=0.4135;AFR_AF=0.2519;EUR_AF=0.3738;SAS_AF=0.5266;AA=G|||;VT=SNP
13	79522891	rs61968167	A	G	100	PASS	AC=227;AF=0.0453275;AN=5008;NS=2504;DP=19136;EAS_AF=0.0595;AMR_AF=0.0259;AFR_AF=0.0257;EUR_AF=0.0746;SAS_AF=0.0409;AA=A|||;VT=SNP
13	79523026	rs9601142	C	G	100	PASS	AC=1772;AF=0.353834;AN=5008;NS=2504;DP=20012;EAS_AF=0.254;AMR_AF=0.415;AFR_AF=0.2526;EUR_AF=0.3757;SAS_AF=0.5276;AA=C|||;VT=SNP
13	79523272	rs11616205	G	T	100	PASS	AC=1178;AF=0.235224;AN=5008;NS=2504;DP=19893;EAS_AF=0.3423;AMR_AF=0.3357;AFR_AF=0.0204;EUR_AF=0.3728;SAS_AF=0.2025;AA=G|||;VT=SNP
13	79523755	rs111749828	G	A	100	PASS	AC=1416;AF=0.282748;AN=5008;NS=2504;DP=20035;EAS_AF=0.2401;AMR_AF=0.3429;AFR_AF=0.0424;EUR_AF=0.3738;SAS_AF=0.5153;AA=G|||;VT=SNP
13	79524396	rs148807659	G	A	100	PASS	AC=781;AF=0.15595;AN=5008;NS=2504;DP=19313;EAS_AF=0.3363;AMR_AF=0.1009;AFR_AF=0.2292;EUR_AF=0.0099;SAS_AF=0.0603;AA=G|||;VT=SNP
13	79524791	rs149626261	A	C	100	PASS	AC=2335;AF=0.466254;AN=5008;NS=2504;DP=19057;EAS_AF=0.2579;AMR_AF=0.4438;AFR_AF=0.5688;EUR_AF=0.4105;SAS_AF=0.6155;AA=A|||;VT=SNP
13	79525604	rs7982332	T	C	100	PASS	AC=2337;AF=0.466653;AN=5008;NS=2504;DP=18203;EAS_AF=0.2579;AMR_AF=0.4452;AFR_AF=0.5688;EUR_AF=0.4105;SAS_AF=0.6166;AA=C|||;VT=SNP
13	79525998	rs7981629	A	G	100	PASS	AC=2340;AF=0.467252;AN=5008;NS=2504;DP=17634;EAS_AF=0.2579;AMR_AF=0.4452;AFR_AF=0.5696;EUR_AF=0.4125;SAS_AF=0.6166;AA=A|||;VT=SNP
13	79526172	rs7983427	T	C	100	PASS	AC=2319;AF=0.463059;AN=5008;NS=2504;DP=17938;EAS_AF=0.2579;AMR_AF=0.4452;AFR_AF=0.556;EUR_AF=0.4105;SAS_AF=0.6155;AA=T|||;VT=SNP
13	79526468	rs6563075	T	G	100	PASS	AC=2293;AF=0.457867;AN=5008;NS=2504;DP=19773;EAS_AF=0.255;AMR_AF=0.4438;AFR_AF=0.5454;EUR_AF=0.4095;SAS_AF=0.6084;AA=T|||;VT=SNP
13	79526891	rs2150667	T	C	100	PASS	AC=798;AF=0.159345;AN=5008;NS=2504;DP=18072;EAS_AF=0.3433;AMR_AF=0.1009;AFR_AF=0.2315;EUR_AF=0.0129;SAS_AF=0.0644;AA=T|||;VT=SNP
13	79527043	rs2150668	A	C	100	PASS	AC=798;AF=0.159345;AN=5008;NS=2504;DP=16143;EAS_AF=0.3433;AMR_AF=0.1009;AFR_AF=0.2315;EUR_AF=0.0129;SAS_AF=0.0644;AA=A|||;VT=SNP
13	79527531	rs79168601	A	G	100	PASS	AC=192;AF=0.0383387;AN=5008;NS=2504;DP=19185;EAS_AF=0.0595;AMR_AF=0.0216;AFR_AF=0.0023;EUR_AF=0.0755;SAS_AF=0.0389;AA=A|||;VT=SNP
13	79528859	rs4885588	T	C	100	PASS	AC=1422;AF=0.283946;AN=5008;NS=2504;DP=19592;EAS_AF=0.2381;AMR_AF=0.3458;AFR_AF=0.0431;EUR_AF=0.3728;SAS_AF=0.5215;AA=T|||;VT=SNP
13	79529181	rs9574332	G	A	100	PASS	AC=708;AF=0.141374;AN=5008;NS=2504;DP=19059;EAS_AF=0.3383;AMR_AF=0.0965;AFR_AF=0.1717;EUR_AF=0.0129;SAS_AF=0.0613;AA=A|||;VT=SNP
13	79529771	rs1576654	C	A	100	PASS	AC=1911;AF=0.381589;AN=5008;NS=2504;DP=19013;EAS_AF=0.6835;AMR_AF=0.4352;AFR_AF=0.1989;EUR_AF=0.3907;SAS_AF=0.2699;AA=C|||;VT=SNP
13	79530107	rs61968168	C	T	100	PASS	AC=224;AF=0.0447284;AN=5008;NS=2504;DP=19787;EAS_AF=0.0595;AMR_AF=0.0259;AFR_AF=0.0242;EUR_AF=0.0746;SAS_AF=0.0399;AA=C|||;VT=SNP
13	79530304	rs1341143	C	T	100	PASS	AC=2155;AF=0.430312;AN=5008;NS=2504;DP=20837;EAS_AF=0.6835;AMR_AF=0.451;AFR_AF=0.3699;EUR_AF=0.3966;SAS_AF=0.271;AA=T|||;VT=SNP
13	79530356	rs1341142	T	C	100	PASS	AC=2020;AF=0.403355;AN=5008;NS=2504;DP=20644;EAS_AF=0.6835;AMR_AF=0.4481;AFR_AF=0.27;EUR_AF=0.3956;SAS_AF=0.271;AA=T|||;VT=SNP
13	79531072	rs9544929	C	T	100	PASS	AC=1176;AF=0.234824;AN=5008;NS=2504;DP=20778;EAS_AF=0.3452;AMR_AF=0.3357;AFR_AF=0.0174;EUR_AF=0.3718;SAS_AF=0.2025;AA=C|||;VT=SNP
13	79531616	rs17070566	A	G	100	PASS	AC=2102;AF=0.419728;AN=5008;NS=2504;DP=17259;EAS_AF=0.253;AMR_AF=0.4337;AFR_AF=0.466;EUR_AF=0.3857;SAS_AF=0.5542;AA=A|||;VT=SNP
13	79532051	rs9574334	T	C	100	PASS	AC=723;AF=0.144369;AN=5008;NS=2504;DP=17154;EAS_AF=0.3383;AMR_AF=0.098;AFR_AF=0.1732;EUR_AF=0.0189;SAS_AF=0.0675;AA=T|||;VT=SNP
13	79532874	rs9565457	T	C	100	PASS	AC=904;AF=0.180511;AN=5008;NS=2504;DP=18985;EAS_AF=0.3423;AMR_AF=0.1153;AFR_AF=0.2912;EUR_AF=0.0239;SAS_AF=0.0716;AA=T|||;VT=SNP
13	79533505	rs9601146	T	C	100	PASS	AC=1798;AF=0.359026;AN=5008;NS=2504;DP=16278;EAS_AF=0.252;AMR_AF=0.4164;AFR_AF=0.2769;EUR_AF=0.3748;SAS_AF=0.5235;AA=T|||;VT=SNP
13	79533982	rs17070578	T	C	100	PASS	AC=188;AF=0.0375399;AN=5008;NS=2504;DP=19312;EAS_AF=0.0228;AMR_AF=0.0259;AFR_AF=0.0257;EUR_AF=0.0736;SAS_AF=0.0399;AA=T|||;VT=SNP
13	79534179	rs1341141	C	T	100	PASS	AC=2642;AF=0.527556;AN=5008;NS=2504;DP=19799;EAS_AF=0.747;AMR_AF=0.4971;AFR_AF=0.5234;EUR_AF=0.4881;SAS_AF=0.3691;AA=T|||;VT=SNP
13	79534500	rs1341140	G	A	100	PASS	AC=768;AF=0.153355;AN=5008;NS=2504;DP=18534;EAS_AF=0.3413;AMR_AF=0.1052;AFR_AF=0.1929;EUR_AF=0.0268;SAS_AF=0.0706;AA=G|||;VT=SNP
13	79535291	rs11843861	A	G	100	PASS	AC=850;AF=0.169728;AN=5008;NS=2504;DP=19830;EAS_AF=0.3423;AMR_AF=0.111;AFR_AF=0.2496;EUR_AF=0.0268;SAS_AF=0.0726;AA=A|||;VT=SNP
13	79536035	rs4884118	A	G	100	PASS	AC=1561;AF=0.311701;AN=5008;NS=2504;DP=15997;EAS_AF=0.3879;AMR_AF=0.3588;AFR_AF=0.2126;EUR_AF=0.3847;SAS_AF=0.2587;AA=A|||;VT=SNP
13	79536352	rs1417676	G	A	100	PASS	AC=1181;AF=0.235823;AN=5008;NS=2504;DP=12514;EAS_AF=0.3621;AMR_AF=0.1455;AFR_AF=0.385;EUR_AF=0.0994;SAS_AF=0.1084;AA=G|||;VT=SNP
13	79536937	rs61968196	G	A	100	PASS	AC=178;AF=0.0355431;AN=5008;NS=2504;DP=21905;EAS_AF=0.0198;AMR_AF=0.0231;AFR_AF=0.0272;EUR_AF=0.0696;SAS_AF=0.0368;AA=G|||;VT=SNP
13	79537591	rs1810879	G	C	100	PASS	AC=2894;AF=0.577875;AN=5008;NS=2504;DP=19956;EAS_AF=0.752;AMR_AF=0.5144;AFR_AF=0.652;EUR_AF=0.496;SAS_AF=0.4274;AA=C|||;VT=SNP
13	79537785	rs9574335	G	A	100	PASS	AC=845;AF=0.16873;AN=5008;NS=2504;DP=22074;EAS_AF=0.3462;AMR_AF=0.1081;AFR_AF=0.2451;EUR_AF=0.0278;SAS_AF=0.0706;AA=G|||;VT=SNP
13	79537956	rs9544931	A	G	100	PASS	AC=1579;AF=0.315296;AN=5008;NS=2504;DP=19379;EAS_AF=0.3889;AMR_AF=0.3631;AFR_AF=0.2065;EUR_AF=0.3867;SAS_AF=0.2791;AA=g|||;VT=SNP
13	79538030	rs9574336	A	G	100	PASS	AC=846;AF=0.16893;AN=5008;NS=2504;DP=18960;EAS_AF=0.3462;AMR_AF=0.1081;AFR_AF=0.2451;EUR_AF=0.0278;SAS_AF=0.0716;AA=A|||;VT=SNP
13	79538037	rs9544932	T	C	100	PASS	AC=1579;AF=0.315296;AN=5008;NS=2504;DP=19041;EAS_AF=0.3889;AMR_AF=0.3631;AFR_AF=0.2065;EUR_AF=0.3867;SAS_AF=0.2791;AA=C|||;VT=SNP
13	79538740	rs61968197	T	G	100	PASS	AC=424;AF=0.0846645;AN=5008;NS=2504;DP=19208;EAS_AF=0.0179;AMR_AF=0.0403;AFR_AF=0.1641;EUR_AF=0.0835;SAS_AF=0.0787;AA=T|||;VT=SNP
13	79538817	rs9574337	A	G	100	PASS	AC=854;AF=0.170527;AN=5008;NS=2504;DP=19390;EAS_AF=0.3462;AMR_AF=0.111;AFR_AF=0.2504;EUR_AF=0.0278;SAS_AF=0.0706;AA=A|||;VT=SNP
13	79539367	rs59009103	G	A	100	PASS	AC=229;AF=0.0457268;AN=5008;NS=2504;DP=20313;EAS_AF=0.0169;AMR_AF=0.0274;AFR_AF=0.0651;EUR_AF=0.0706;SAS_AF=0.0368;AA=G|||;VT=SNP
13	79539378	rs9544933	A	G	100	PASS	AC=1578;AF=0.315096;AN=5008;NS=2504;DP=20080;EAS_AF=0.3879;AMR_AF=0.3617;AFR_AF=0.2065;EUR_AF=0.3877;SAS_AF=0.2791;AA=G|||;VT=SNP
13	79539611	rs9544934	A	G	100	PASS	AC=1445;AF=0.288538;AN=5008;NS=2504;DP=22690;EAS_AF=0.3849;AMR_AF=0.3559;AFR_AF=0.1589;EUR_AF=0.3777;SAS_AF=0.2249;AA=A|||;VT=SNP
13	79539982	rs9574338	A	G	100	PASS	AC=861;AF=0.171925;AN=5008;NS=2504;DP=22138;EAS_AF=0.3492;AMR_AF=0.1095;AFR_AF=0.2542;EUR_AF=0.0278;SAS_AF=0.0706;AA=A|||;VT=SNP
13	79540089	rs9565458	G	A	100	PASS	AC=486;AF=0.0970447;AN=5008;NS=2504;DP=19471;EAS_AF=0.3482;AMR_AF=0.0793;AFR_AF=0.0038;EUR_AF=0.0119;SAS_AF=0.0644;AA=G|||;VT=SNP
13	79540170	rs9574339	A	G	100	PASS	AC=807;AF=0.161142;AN=5008;NS=2504;DP=18244;EAS_AF=0.3482;AMR_AF=0.1052;AFR_AF=0.2171;EUR_AF=0.0268;SAS_AF=0.0706;AA=A|||;VT=SNP
13	79540637	rs9544935	C	T	100	PASS	AC=2982;AF=0.595447;AN=5008;NS=2504;DP=17850;EAS_AF=0.749;AMR_AF=0.5216;AFR_AF=0.7216;EUR_AF=0.494;SAS_AF=0.4233;AA=T|||;VT=SNP
13	79540642	rs9544936	T	C	100	PASS	AC=1617;AF=0.322883;AN=5008;NS=2504;DP=17851;EAS_AF=0.3879;AMR_AF=0.3617;AFR_AF=0.2383;EUR_AF=0.3857;SAS_AF=0.2781;AA=T|||;VT=SNP
13	79540829	rs9530839	A	G	100	PASS	AC=1567;AF=0.312899;AN=5008;NS=2504;DP=19029;EAS_AF=0.3879;AMR_AF=0.3602;AFR_AF=0.2027;EUR_AF=0.3837;SAS_AF=0.2781;AA=G|||;VT=SNP
13	79541650	rs1417675	G	A	100	PASS	AC=774;AF=0.154553;AN=5008;NS=2504;DP=16801;EAS_AF=0.3442;AMR_AF=0.1052;AFR_AF=0.1929;EUR_AF=0.0278;SAS_AF=0.0726;AA=G|||;VT=SNP
13	79542170	rs9544938	C	T	100	PASS	AC=2806;AF=0.560304;AN=5008;NS=2504;DP=18443;EAS_AF=0.749;AMR_AF=0.5072;AFR_AF=0.5961;EUR_AF=0.492;SAS_AF=0.4254;AA=T|||;VT=SNP
13	79542191	rs9530840	T	G	100	PASS	AC=1615;AF=0.322484;AN=5008;NS=2504;DP=17784;EAS_AF=0.4038;AMR_AF=0.3775;AFR_AF=0.1876;EUR_AF=0.4433;SAS_AF=0.2577;AA=T|||;VT=SNP
13	79542841	rs9544939	A	T	100	PASS	AC=1953;AF=0.389976;AN=5008;NS=2504;DP=16973;EAS_AF=0.4058;AMR_AF=0.3977;AFR_AF=0.3434;EUR_AF=0.4632;SAS_AF=0.3558;AA=A|||;VT=SNP
13	79542991	rs17070595	A	C	100	PASS	AC=175;AF=0.0349441;AN=5008;NS=2504;DP=16759;EAS_AF=0.0169;AMR_AF=0.0245;AFR_AF=0.0265;EUR_AF=0.0696;SAS_AF=0.0368;AA=A|||;VT=SNP
13	79544420	rs4387496	T	G	100	PASS	AC=2469;AF=0.493011;AN=5008;NS=2504;DP=19811;EAS_AF=0.745;AMR_AF=0.4856;AFR_AF=0.4433;EUR_AF=0.4722;SAS_AF=0.3272;AA=T|||;VT=SNP
13	79544910	rs1041477	A	G	100	PASS	AC=2703;AF=0.539736;AN=5008;NS=2504;DP=18352;EAS_AF=0.749;AMR_AF=0.5072;AFR_AF=0.5182;EUR_AF=0.4901;SAS_AF=0.4274;AA=G|||;VT=SNP
13	79545777	rs61968200	A	G	100	PASS	AC=338;AF=0.067492;AN=5008;NS=2504;DP=16020;EAS_AF=0.0188;AMR_AF=0.0375;AFR_AF=0.1029;EUR_AF=0.0825;SAS_AF=0.0757;AA=A|||;VT=SNP
13	79546092	rs9544942	T	G	100	PASS	AC=2982;AF=0.595447;AN=5008;NS=2504;DP=13678;EAS_AF=0.7639;AMR_AF=0.5677;AFR_AF=0.6785;EUR_AF=0.4911;SAS_AF=0.4366;AA=G|||;VT=SNP
13	79546979	rs12585805	C	T	100	PASS	AC=835;AF=0.166733;AN=5008;NS=2504;DP=20164;EAS_AF=0.3442;AMR_AF=0.111;AFR_AF=0.236;EUR_AF=0.0278;SAS_AF=0.0726;AA=C|||;VT=SNP
13	79547229	rs9593364	G	A	100	PASS	AC=1380;AF=0.275559;AN=5008;NS=2504;DP=19172;EAS_AF=0.2331;AMR_AF=0.3429;AFR_AF=0.0408;EUR_AF=0.3698;SAS_AF=0.4918;AA=G|||;VT=SNP
13	79547790	rs1832759	A	C	100	PASS	AC=3033;AF=0.605631;AN=5008;NS=2504;DP=12332;EAS_AF=0.7659;AMR_AF=0.5706;AFR_AF=0.7126;EUR_AF=0.493;SAS_AF=0.4366;AA=C|||;VT=SNP
13	79548105	rs150046442	G	A	100	PASS	AC=141;AF=0.028155;AN=5008;NS=2504;DP=12933;EAS_AF=0.0169;AMR_AF=0.0187;AFR_AF=0.0045;EUR_AF=0.0716;SAS_AF=0.0337;AA=G|||;VT=SNP
13	79548519	rs17070612	A	G	100	PASS	AC=333;AF=0.0664936;AN=5008;NS=2504;DP=14541;EAS_AF=0.0169;AMR_AF=0.036;AFR_AF=0.1097;EUR_AF=0.0835;SAS_AF=0.0634;AA=A|||;VT=SNP
13	79548606	rs9530841	G	A	100	PASS	AC=3199;AF=0.638778;AN=5008;NS=2504;DP=15128;EAS_AF=0.746;AMR_AF=0.562;AFR_AF=0.7655;EUR_AF=0.5706;SAS_AF=0.4816;AA=A|||;VT=SNP
13	79548627	rs17070613	C	T	100	PASS	AC=1248;AF=0.249201;AN=5008;NS=2504;DP=15135;EAS_AF=0.3423;AMR_AF=0.1628;AFR_AF=0.4402;EUR_AF=0.0815;SAS_AF=0.1288;AA=c|||;VT=SNP
13	79549047	rs9574341	A	G	100	PASS	AC=913;AF=0.182308;AN=5008;NS=2504;DP=19873;EAS_AF=0.3105;AMR_AF=0.1398;AFR_AF=0.3079;EUR_AF=0.0278;SAS_AF=0.0695;AA=A|||;VT=SNP
13	79549472	rs61967093	G	T	100	PASS	AC=1088;AF=0.217252;AN=5008;NS=2504;DP=17521;EAS_AF=0.0139;AMR_AF=0.1268;AFR_AF=0.5045;EUR_AF=0.1968;SAS_AF=0.1237;AA=T|||;VT=SNP
13	79550458	rs7337382	G	A	100	PASS	AC=2263;AF=0.451877;AN=5008;NS=2504;DP=15996;EAS_AF=0.4782;AMR_AF=0.4409;AFR_AF=0.4697;EUR_AF=0.5616;SAS_AF=0.2955;AA=G|||;VT=SNP
13	79550934	rs7319358	C	T	100	PASS	AC=1535;AF=0.30651;AN=5008;NS=2504;DP=20449;EAS_AF=0.2242;AMR_AF=0.3602;AFR_AF=0.1369;EUR_AF=0.4026;SAS_AF=0.4836;AA=C|||;VT=SNP
13	79551013	rs7319850	G	A	100	PASS	AC=1752;AF=0.34984;AN=5008;NS=2504;DP=19701;EAS_AF=0.4772;AMR_AF=0.389;AFR_AF=0.1861;EUR_AF=0.502;SAS_AF=0.2556;AA=G|||;VT=SNP
13	79551294	rs4885589	C	T	100	PASS	AC=2538;AF=0.506789;AN=5008;NS=2504;DP=18882;EAS_AF=0.4802;AMR_AF=0.4611;AFR_AF=0.6293;EUR_AF=0.5775;SAS_AF=0.3282;AA=T|||;VT=SNP
13	79554321	rs1980993	A	G	100	PASS	AC=1999;AF=0.399161;AN=5008;NS=2504;DP=16406;EAS_AF=0.4772;AMR_AF=0.4323;AFR_AF=0.2799;EUR_AF=0.5557;SAS_AF=0.2955;AA=a|||;VT=SNP
13	79554394	rs1980992	T	C	100	PASS	AC=2042;AF=0.407748;AN=5008;NS=2504;DP=15830;EAS_AF=0.4772;AMR_AF=0.4337;AFR_AF=0.3124;EUR_AF=0.5557;SAS_AF=0.2945;AA=T|||;VT=SNP
13	79555791	rs9318602	C	A	100	PASS	AC=1544;AF=0.308307;AN=5008;NS=2504;DP=18191;EAS_AF=0.2808;AMR_AF=0.1614;AFR_AF=0.6536;EUR_AF=0.0596;SAS_AF=0.2301;AA=A|||;VT=SNP
13	79556040	rs1888678	G	T	100	PASS	AC=1506;AF=0.300719;AN=5008;NS=2504;DP=16407;EAS_AF=0.3681;AMR_AF=0.3343;AFR_AF=0.2035;EUR_AF=0.4155;SAS_AF=0.2209;AA=T|||;VT=SNP
13	79556583	rs959339	A	G	100	PASS	AC=3423;AF=0.683506;AN=5008;NS=2504;DP=17577;EAS_AF=0.5526;AMR_AF=0.7824;AFR_AF=0.4856;EUR_AF=0.9324;SAS_AF=0.7597;AA=A|||;VT=SNP
13	79557480	rs9544943	A	C	100	PASS	AC=3840;AF=0.766773;AN=5008;NS=2504;DP=18675;EAS_AF=0.5526;AMR_AF=0.8141;AFR_AF=0.6944;EUR_AF=0.9702;SAS_AF=0.8425;AA=C|||;VT=SNP
13	79558885	rs7999857	A	G	100	PASS	AC=2002;AF=0.39976;AN=5008;NS=2504;DP=14562;EAS_AF=0.3333;AMR_AF=0.4006;AFR_AF=0.3767;EUR_AF=0.5467;SAS_AF=0.3476;AA=G|||;VT=SNP
13	79559673	rs7319716	A	C	100	PASS	AC=1998;AF=0.398962;AN=5008;NS=2504;DP=16967;EAS_AF=0.3323;AMR_AF=0.3991;AFR_AF=0.3775;EUR_AF=0.5427;SAS_AF=0.3487;AA=C|||;VT=SNP
13	79559862	rs12873293	A	G	100	PASS	AC=1058;AF=0.211262;AN=5008;NS=2504;DP=18519;EAS_AF=0.3036;AMR_AF=0.2767;AFR_AF=0.0189;EUR_AF=0.326;SAS_AF=0.2117;AA=A|||;VT=SNP
13	79559977	rs9544944	T	C	100	PASS	AC=4209;AF=0.840455;AN=5008;NS=2504;DP=16706;EAS_AF=0.6181;AMR_AF=0.8646;AFR_AF=0.8563;EUR_AF=0.9861;SAS_AF=0.8814;AA=C|||;VT=SNP
13	79560888	rs7326662	A	C	100	PASS	AC=3891;AF=0.776957;AN=5008;NS=2504;DP=18976;EAS_AF=0.503;AMR_AF=0.804;AFR_AF=0.7776;EUR_AF=0.9702;SAS_AF=0.8405;AA=T|||;VT=SNP
13	79560960	rs17785153	T	G	100	PASS	AC=275;AF=0.0549121;AN=5008;NS=2504;DP=18310;EAS_AF=0.0288;AMR_AF=0.0576;AFR_AF=0.0053;EUR_AF=0.1491;SAS_AF=0.0501;AA=T|||;VT=SNP
13	79561176	rs4572267	C	T	100	PASS	AC=1293;AF=0.258187;AN=5008;NS=2504;DP=17116;EAS_AF=0.3264;AMR_AF=0.3055;AFR_AF=0.0719;EUR_AF=0.4205;SAS_AF=0.2393;AA=C|||;VT=SNP
13	79561750	rs4259943	A	G	100	PASS	AC=1817;AF=0.362819;AN=5008;NS=2504;DP=18814;EAS_AF=0.3333;AMR_AF=0.3818;AFR_AF=0.2995;EUR_AF=0.5288;SAS_AF=0.2945;AA=A|||;VT=SNP
13	79561962	rs4421883	T	C	100	PASS	AC=2046;AF=0.408546;AN=5008;NS=2504;DP=13283;EAS_AF=0.3323;AMR_AF=0.402;AFR_AF=0.4039;EUR_AF=0.5497;SAS_AF=0.3528;AA=T|||;VT=SNP
13	79563234	rs12584042	C	G	100	PASS	AC=1733;AF=0.346046;AN=5008;NS=2504;DP=15048;EAS_AF=0.3313;AMR_AF=0.3732;AFR_AF=0.2375;EUR_AF=0.5348;SAS_AF=0.2945;AA=g|||;VT=SNP
13	79563430	rs9544946	G	A	100	PASS	AC=1309;AF=0.261382;AN=5008;NS=2504;DP=15934;EAS_AF=0.3294;AMR_AF=0.3026;AFR_AF=0.0719;EUR_AF=0.4195;SAS_AF=0.2556;AA=G|||;VT=SNP
13	79563547	rs9544947	A	G	100	PASS	AC=1751;AF=0.349641;AN=5008;NS=2504;DP=15583;EAS_AF=0.3333;AMR_AF=0.3732;AFR_AF=0.2496;EUR_AF=0.5348;SAS_AF=0.2945;AA=A|||;VT=SNP
13	79563749	rs9530843	A	C	100	PASS	AC=1285;AF=0.256589;AN=5008;NS=2504;DP=17394;EAS_AF=0.1726;AMR_AF=0.3516;AFR_AF=0.0159;EUR_AF=0.3907;SAS_AF=0.4632;AA=A|||;VT=SNP
13	79565016	rs944512	T	C	100	PASS	AC=1951;AF=0.389577;AN=5008;NS=2504;DP=18343;EAS_AF=0.3343;AMR_AF=0.4006;AFR_AF=0.3374;EUR_AF=0.5447;SAS_AF=0.3497;AA=C|||;VT=SNP
13	79566442	rs9601149	C	G	100	PASS	AC=1953;AF=0.389976;AN=5008;NS=2504;DP=19734;EAS_AF=0.3323;AMR_AF=0.4006;AFR_AF=0.3396;EUR_AF=0.5447;SAS_AF=0.3507;AA=G|||;VT=SNP
13	79569537	rs3898879	A	G	100	PASS	AC=3910;AF=0.780751;AN=5008;NS=2504;DP=16994;EAS_AF=0.504;AMR_AF=0.8026;AFR_AF=0.7837;EUR_AF=0.9732;SAS_AF=0.8487;AA=G|||;VT=SNP
13	79570300	rs9530844	A	T	100	PASS	AC=1954;AF=0.390176;AN=5008;NS=2504;DP=16534;EAS_AF=0.3343;AMR_AF=0.4006;AFR_AF=0.3351;EUR_AF=0.5477;SAS_AF=0.3528;AA=T|||;VT=SNP
13	79571869	rs1372177	G	C	100	PASS	AC=1499;AF=0.299321;AN=5008;NS=2504;DP=20549;EAS_AF=0.1696;AMR_AF=0.4092;AFR_AF=0.0477;EUR_AF=0.4801;SAS_AF=0.5092;AA=G|||;VT=SNP
13	79575482	rs9318604	G	C	100	PASS	AC=1516;AF=0.302716;AN=5008;NS=2504;DP=13096;EAS_AF=0.1696;AMR_AF=0.4135;AFR_AF=0.059;EUR_AF=0.4801;SAS_AF=0.5082;AA=G|||;VT=SNP
13	79577721	rs17070663	C	A	100	PASS	AC=502;AF=0.10024;AN=5008;NS=2504;DP=16144;EAS_AF=0.125;AMR_AF=0.0432;AFR_AF=0.1581;EUR_AF=0.0656;SAS_AF=0.0726;AA=C|||;VT=SNP
13	79577942	rs9530845	T	C	100	PASS	AC=1809;AF=0.361222;AN=5008;NS=2504;DP=19272;EAS_AF=0.1706;AMR_AF=0.4265;AFR_AF=0.261;EUR_AF=0.4901;SAS_AF=0.5143;AA=T|||;VT=SNP
13	79579206	rs9601155	A	G	100	PASS	AC=440;AF=0.0878594;AN=5008;NS=2504;DP=18743;EAS_AF=0.1359;AMR_AF=0.072;AFR_AF=0.1346;EUR_AF=0.0358;SAS_AF=0.0399;AA=A|||;VT=SNP
13	79579985	rs9601157	G	A	100	PASS	AC=2410;AF=0.48123;AN=5008;NS=2504;DP=19017;EAS_AF=0.2688;AMR_AF=0.4813;AFR_AF=0.5507;EUR_AF=0.497;SAS_AF=0.59;AA=A|||;VT=SNP
13	79580648	rs55887401	A	G	100	PASS	AC=1002;AF=0.20008;AN=5008;NS=2504;DP=16142;EAS_AF=0.2312;AMR_AF=0.1931;AFR_AF=0.1301;EUR_AF=0.1312;SAS_AF=0.3384;AA=A|||;VT=SNP
13	79580919	rs1441264	G	A	100	PASS	AC=3342;AF=0.667332;AN=5008;NS=2504;DP=18910;EAS_AF=0.5734;AMR_AF=0.6556;AFR_AF=0.7352;EUR_AF=0.6262;SAS_AF=0.7229;AA=A|||;VT=SNP
13	79582361	rs9544949	C	T	100	PASS	AC=2257;AF=0.450679;AN=5008;NS=2504;DP=19731;EAS_AF=0.5357;AMR_AF=0.5101;AFR_AF=0.2375;EUR_AF=0.4284;SAS_AF=0.6319;AA=C|||;VT=SNP
13	79582636	rs9574344	G	A	100	PASS	AC=2363;AF=0.471845;AN=5008;NS=2504;DP=21191;EAS_AF=0.5357;AMR_AF=0.5259;AFR_AF=0.3086;EUR_AF=0.4324;SAS_AF=0.6288;AA=A|||;VT=SNP
13	79583298	rs72628078	A	T	100	PASS	AC=1414;AF=0.282348;AN=5008;NS=2504;DP=20846;EAS_AF=0.3115;AMR_AF=0.33;AFR_AF=0.1906;EUR_AF=0.3171;SAS_AF=0.3067;AA=A|||;VT=SNP
13	79583544	rs4885590	C	T	100	PASS	AC=2390;AF=0.477236;AN=5008;NS=2504;DP=19311;EAS_AF=0.5337;AMR_AF=0.5288;AFR_AF=0.3245;EUR_AF=0.4374;SAS_AF=0.6299;AA=T|||;VT=SNP
13	79584140	rs9544950	C	T	100	PASS	AC=2470;AF=0.493211;AN=5008;NS=2504;DP=20283;EAS_AF=0.5357;AMR_AF=0.5648;AFR_AF=0.3094;EUR_AF=0.493;SAS_AF=0.6472;AA=t|||;VT=SNP
13	79584156	rs61967115	T	C	100	PASS	AC=264;AF=0.0527157;AN=5008;NS=2504;DP=20352;EAS_AF=0.0079;AMR_AF=0.0403;AFR_AF=0.0061;EUR_AF=0.0974;SAS_AF=0.1247;AA=T|||;VT=SNP
13	79584251	rs73550426	T	C	100	PASS	AC=944;AF=0.188498;AN=5008;NS=2504;DP=19977;EAS_AF=0.2282;AMR_AF=0.1931;AFR_AF=0.1014;EUR_AF=0.1292;SAS_AF=0.3231;AA=T|||;VT=SNP
13	79584394	rs4884119	A	G	100	PASS	AC=891;AF=0.177915;AN=5008;NS=2504;DP=19742;EAS_AF=0.2292;AMR_AF=0.1859;AFR_AF=0.0635;EUR_AF=0.1292;SAS_AF=0.3241;AA=A|||;VT=SNP
13	79584458	rs1441263	A	G	100	PASS	AC=1205;AF=0.240615;AN=5008;NS=2504;DP=20482;EAS_AF=0.3065;AMR_AF=0.3271;AFR_AF=0.1452;EUR_AF=0.2773;SAS_AF=0.2025;AA=A|||;VT=SNP
13	79584683	rs4885591	G	T	100	PASS	AC=2366;AF=0.472444;AN=5008;NS=2504;DP=16800;EAS_AF=0.5357;AMR_AF=0.5274;AFR_AF=0.3079;EUR_AF=0.4354;SAS_AF=0.6288;AA=T|||;VT=SNP
13	79585187	rs9574345	C	T	100	PASS	AC=2368;AF=0.472843;AN=5008;NS=2504;DP=20672;EAS_AF=0.5337;AMR_AF=0.5288;AFR_AF=0.3094;EUR_AF=0.4344;SAS_AF=0.6309;AA=C|||;VT=SNP
13	79585932	rs3937609	G	T	100	PASS	AC=2371;AF=0.473442;AN=5008;NS=2504;DP=17394;EAS_AF=0.5337;AMR_AF=0.5288;AFR_AF=0.3116;EUR_AF=0.4344;SAS_AF=0.6309;AA=G|||;VT=SNP
13	79586152	rs78134301	G	A	100	PASS	AC=585;AF=0.116813;AN=5008;NS=2504;DP=18815;EAS_AF=0.0873;AMR_AF=0.1513;AFR_AF=0.0061;EUR_AF=0.0984;SAS_AF=0.2914;AA=G|||;VT=SNP
13	79586188	rs9565459	G	T	100	PASS	AC=1419;AF=0.283347;AN=5008;NS=2504;DP=18705;EAS_AF=0.3085;AMR_AF=0.3329;AFR_AF=0.1936;EUR_AF=0.3141;SAS_AF=0.3119;AA=G|||;VT=SNP
13	79586208	rs4885592	A	G	100	PASS	AC=2401;AF=0.479433;AN=5008;NS=2504;DP=19335;EAS_AF=0.5337;AMR_AF=0.5288;AFR_AF=0.326;EUR_AF=0.4374;SAS_AF=0.6391;AA=G|||;VT=SNP
13	79586340	rs9574346	T	C	100	PASS	AC=1107;AF=0.221046;AN=5008;NS=2504;DP=20440;EAS_AF=0.3036;AMR_AF=0.2911;AFR_AF=0.1467;EUR_AF=0.2197;SAS_AF=0.1881;AA=T|||;VT=SNP
13	79586361	rs4885593	A	G	100	PASS	AC=2398;AF=0.478834;AN=5008;NS=2504;DP=20185;EAS_AF=0.5347;AMR_AF=0.5288;AFR_AF=0.3253;EUR_AF=0.4344;SAS_AF=0.6391;AA=A|||;VT=SNP
13	79586443	rs4885594	G	A	100	PASS	AC=2397;AF=0.478634;AN=5008;NS=2504;DP=18809;EAS_AF=0.5337;AMR_AF=0.5288;AFR_AF=0.3253;EUR_AF=0.4344;SAS_AF=0.6391;AA=G|||;VT=SNP
13	79586541	rs61967116	T	C	100	PASS	AC=264;AF=0.0527157;AN=5008;NS=2504;DP=16063;EAS_AF=0.0079;AMR_AF=0.0403;AFR_AF=0.0061;EUR_AF=0.0974;SAS_AF=0.1247;AA=T|||;VT=SNP
13	79587205	rs58566772	C	T	100	PASS	AC=838;AF=0.167332;AN=5008;NS=2504;DP=18499;EAS_AF=0.0278;AMR_AF=0.0922;AFR_AF=0.4168;EUR_AF=0.1342;SAS_AF=0.0613;AA=t|||;VT=SNP
13	79587318	rs58608686	G	A	100	PASS	AC=844;AF=0.16853;AN=5008;NS=2504;DP=17788;EAS_AF=0.0278;AMR_AF=0.0922;AFR_AF=0.4168;EUR_AF=0.1342;SAS_AF=0.0675;AA=g|||;VT=SNP
13	79587355	rs60931609	G	T	100	PASS	AC=838;AF=0.167332;AN=5008;NS=2504;DP=18665;EAS_AF=0.0278;AMR_AF=0.0922;AFR_AF=0.4168;EUR_AF=0.1342;SAS_AF=0.0613;AA=g|||;VT=SNP
13	79587526	rs67621633	C	G	100	PASS	AC=836;AF=0.166933;AN=5008;NS=2504;DP=20241;EAS_AF=0.0278;AMR_AF=0.0922;AFR_AF=0.4168;EUR_AF=0.1322;SAS_AF=0.0613;AA=c|||;VT=SNP
13	79587653	rs61967117	A	G	100	PASS	AC=363;AF=0.072484;AN=5008;NS=2504;DP=18833;EAS_AF=0.0079;AMR_AF=0.0461;AFR_AF=0.0779;EUR_AF=0.0974;SAS_AF=0.1247;AA=a|||;VT=SNP
13	79587841	rs1576655	A	C	100	PASS	AC=3342;AF=0.667332;AN=5008;NS=2504;DP=19431;EAS_AF=0.5665;AMR_AF=0.6571;AFR_AF=0.7322;EUR_AF=0.6322;SAS_AF=0.727;AA=N|||;VT=SNP
13	79588108	rs61967118	C	T	100	PASS	AC=1102;AF=0.220048;AN=5008;NS=2504;DP=18071;EAS_AF=0.2312;AMR_AF=0.219;AFR_AF=0.0598;EUR_AF=0.2127;SAS_AF=0.4335;AA=c|||;VT=SNP
13	79588363	rs7994512	C	T	100	PASS	AC=840;AF=0.167732;AN=5008;NS=2504;DP=17758;EAS_AF=0.0288;AMR_AF=0.0922;AFR_AF=0.4191;EUR_AF=0.1322;SAS_AF=0.0613;AA=c|||;VT=SNP
13	79588581	rs9544953	T	C	100	PASS	AC=839;AF=0.167532;AN=5008;NS=2504;DP=19031;EAS_AF=0.0278;AMR_AF=0.0922;AFR_AF=0.4191;EUR_AF=0.1322;SAS_AF=0.0613;AA=t|||;VT=SNP
13	79588615	rs9544954	T	C	100	PASS	AC=840;AF=0.167732;AN=5008;NS=2504;DP=19300;EAS_AF=0.0278;AMR_AF=0.0922;AFR_AF=0.4198;EUR_AF=0.1322;SAS_AF=0.0613;AA=N|||;VT=SNP
13	79588719	rs12868273	G	T	100	PASS	AC=817;AF=0.163139;AN=5008;NS=2504;DP=18862;EAS_AF=0.0278;AMR_AF=0.0922;AFR_AF=0.4024;EUR_AF=0.1322;SAS_AF=0.0613;AA=g|||;VT=SNP
13	79588790	rs2329104	G	A	100	PASS	AC=2479;AF=0.495008;AN=5008;NS=2504;DP=19059;EAS_AF=0.5347;AMR_AF=0.5648;AFR_AF=0.3109;EUR_AF=0.492;SAS_AF=0.6564;AA=g|||;VT=SNP
13	79588798	rs12867914	A	T	100	PASS	AC=839;AF=0.167532;AN=5008;NS=2504;DP=18919;EAS_AF=0.0278;AMR_AF=0.0922;AFR_AF=0.4191;EUR_AF=0.1322;SAS_AF=0.0613;AA=N|||;VT=SNP
13	79588845	rs1854864	G	C	100	PASS	AC=839;AF=0.167532;AN=5008;NS=2504;DP=18403;EAS_AF=0.0278;AMR_AF=0.0922;AFR_AF=0.4191;EUR_AF=0.1322;SAS_AF=0.0613;AA=g|||;VT=SNP
13	79589855	rs9544956	G	T	100	PASS	AC=847;AF=0.169129;AN=5008;NS=2504;DP=18378;EAS_AF=0.0278;AMR_AF=0.0922;AFR_AF=0.4206;EUR_AF=0.1322;SAS_AF=0.0675;AA=g|||;VT=SNP
13	79590182	rs9544957	A	G	100	PASS	AC=1232;AF=0.246006;AN=5008;NS=2504;DP=15623;EAS_AF=0.3105;AMR_AF=0.3271;AFR_AF=0.1536;EUR_AF=0.2843;SAS_AF=0.2076;AA=a|||;VT=SNP
13	79590404	rs9544958	G	A	100	PASS	AC=2486;AF=0.496406;AN=5008;NS=2504;DP=14670;EAS_AF=0.5377;AMR_AF=0.5648;AFR_AF=0.3109;EUR_AF=0.495;SAS_AF=0.6575;AA=a|||;VT=SNP
13	79590413	rs1441262	C	T	100	PASS	AC=3034;AF=0.605831;AN=5008;NS=2504;DP=14625;EAS_AF=0.5655;AMR_AF=0.6254;AFR_AF=0.5734;EUR_AF=0.5924;SAS_AF=0.6912;AA=t|||;VT=SNP
13	79590482	rs1837749	T	C	100	PASS	AC=2487;AF=0.496605;AN=5008;NS=2504;DP=14505;EAS_AF=0.5367;AMR_AF=0.5648;AFR_AF=0.3109;EUR_AF=0.497;SAS_AF=0.6575;AA=N|||;VT=SNP
13	79590640	rs1837748	A	T	100	PASS	AC=2488;AF=0.496805;AN=5008;NS=2504;DP=18095;EAS_AF=0.5367;AMR_AF=0.5648;AFR_AF=0.3116;EUR_AF=0.497;SAS_AF=0.6575;AA=a|||;VT=SNP
13	79590645	rs7326001	A	G	100	PASS	AC=840;AF=0.167732;AN=5008;NS=2504;DP=18407;EAS_AF=0.0278;AMR_AF=0.0922;AFR_AF=0.4198;EUR_AF=0.1322;SAS_AF=0.0613;AA=a|||;VT=SNP
13	79592262	rs7491536	A	G	100	PASS	AC=2485;AF=0.496206;AN=5008;NS=2504;DP=19014;EAS_AF=0.5357;AMR_AF=0.5648;AFR_AF=0.3109;EUR_AF=0.495;SAS_AF=0.6585;AA=-|||;VT=SNP
13	79592381	rs1596034	C	T	100	PASS	AC=2475;AF=0.494209;AN=5008;NS=2504;DP=20300;EAS_AF=0.5278;AMR_AF=0.5648;AFR_AF=0.3101;EUR_AF=0.495;SAS_AF=0.6575;AA=C|||;VT=SNP
13	79592462	rs1596033	G	A	100	PASS	AC=2349;AF=0.46905;AN=5008;NS=2504;DP=17184;EAS_AF=0.5337;AMR_AF=0.5476;AFR_AF=0.2284;EUR_AF=0.4871;SAS_AF=0.6534;AA=g|||;VT=SNP
13	79592509	rs1596032	C	T	100	PASS	AC=2483;AF=0.495807;AN=5008;NS=2504;DP=17504;EAS_AF=0.5347;AMR_AF=0.5648;AFR_AF=0.3109;EUR_AF=0.495;SAS_AF=0.6575;AA=c|||;VT=SNP
13	79592602	rs4480675	G	A	100	PASS	AC=2488;AF=0.496805;AN=5008;NS=2504;DP=15078;EAS_AF=0.5347;AMR_AF=0.5648;AFR_AF=0.3109;EUR_AF=0.498;SAS_AF=0.6595;AA=g|||;VT=SNP
13	79592644	rs9544968	T	C	100	PASS	AC=2488;AF=0.496805;AN=5008;NS=2504;DP=15049;EAS_AF=0.5357;AMR_AF=0.5648;AFR_AF=0.3109;EUR_AF=0.496;SAS_AF=0.6605;AA=c|||;VT=SNP
13	79593591	rs79160701	G	A	100	PASS	AC=839;AF=0.167532;AN=5008;NS=2504;DP=20572;EAS_AF=0.2312;AMR_AF=0.1744;AFR_AF=0.0393;EUR_AF=0.1143;SAS_AF=0.3252;AA=G|||;VT=SNP
13	79594165	rs61966364	A	G	100	PASS	AC=271;AF=0.0541134;AN=5008;NS=2504;DP=18543;EAS_AF=0.0079;AMR_AF=0.0418;AFR_AF=0.0136;EUR_AF=0.0944;SAS_AF=0.1237;AA=A|||;VT=SNP
13	79594380	rs1003093	A	C	100	PASS	AC=979;AF=0.195487;AN=5008;NS=2504;DP=18663;EAS_AF=0.2361;AMR_AF=0.1945;AFR_AF=0.1014;EUR_AF=0.1292;SAS_AF=0.3497;AA=A|||;VT=SNP
13	79594514	rs1003092	C	G	100	PASS	AC=2528;AF=0.504792;AN=5008;NS=2504;DP=18120;EAS_AF=0.5437;AMR_AF=0.5677;AFR_AF=0.3283;EUR_AF=0.5;SAS_AF=0.6636;AA=G|||;VT=SNP
13	79594608	rs1561695	A	C	100	PASS	AC=2524;AF=0.503994;AN=5008;NS=2504;DP=17515;EAS_AF=0.5446;AMR_AF=0.5677;AFR_AF=0.3268;EUR_AF=0.499;SAS_AF=0.6616;AA=A|||;VT=SNP
13	79594926	rs2016173	C	T	100	PASS	AC=2504;AF=0.5;AN=5008;NS=2504;DP=18726;EAS_AF=0.5397;AMR_AF=0.5648;AFR_AF=0.3238;EUR_AF=0.493;SAS_AF=0.6585;AA=T|||;VT=SNP
13	79595005	rs11620440	A	G	100	PASS	AC=1244;AF=0.248403;AN=5008;NS=2504;DP=21210;EAS_AF=0.3115;AMR_AF=0.3256;AFR_AF=0.1679;EUR_AF=0.2803;SAS_AF=0.2045;AA=A|||;VT=SNP
13	79595367	rs61966366	G	A	100	PASS	AC=290;AF=0.0579073;AN=5008;NS=2504;DP=17778;EAS_AF=0.002;AMR_AF=0.0418;AFR_AF=0.034;EUR_AF=0.0964;SAS_AF=0.1196;AA=G|||;VT=SNP
13	79595433	rs7994048	A	T	100	PASS	AC=1155;AF=0.230631;AN=5008;NS=2504;DP=16001;EAS_AF=0.3185;AMR_AF=0.3314;AFR_AF=0.1498;EUR_AF=0.2535;SAS_AF=0.1544;AA=A|||;VT=SNP
13	79597449	rs7996049	G	A	100	PASS	AC=3821;AF=0.762979;AN=5008;NS=2504;DP=19405;EAS_AF=0.8403;AMR_AF=0.745;AFR_AF=0.7542;EUR_AF=0.7495;SAS_AF=0.7219;AA=G|||;VT=SNP
13	79597515	rs7337583	G	T	100	PASS	AC=947;AF=0.189097;AN=5008;NS=2504;DP=19755;EAS_AF=0.1587;AMR_AF=0.1974;AFR_AF=0.1558;EUR_AF=0.1829;SAS_AF=0.2658;AA=G|||;VT=SNP
13	79599108	rs9530848	C	T	100	PASS	AC=1073;AF=0.214257;AN=5008;NS=2504;DP=17736;EAS_AF=0.1796;AMR_AF=0.2896;AFR_AF=0.2292;EUR_AF=0.2475;SAS_AF=0.1421;AA=C|||;VT=SNP
13	79599512	rs17181627	G	T	100	PASS	AC=954;AF=0.190495;AN=5008;NS=2504;DP=18565;EAS_AF=0.1607;AMR_AF=0.1988;AFR_AF=0.1589;EUR_AF=0.1819;SAS_AF=0.2669;AA=G|||;VT=SNP
13	79599663	rs17786237	A	G	100	PASS	AC=973;AF=0.194289;AN=5008;NS=2504;DP=19765;EAS_AF=0.1617;AMR_AF=0.2003;AFR_AF=0.1717;EUR_AF=0.1839;SAS_AF=0.2648;AA=A|||;VT=SNP
13	79600755	rs12876194	T	C	100	PASS	AC=1110;AF=0.221645;AN=5008;NS=2504;DP=19940;EAS_AF=0.1865;AMR_AF=0.2983;AFR_AF=0.2352;EUR_AF=0.2614;SAS_AF=0.1442;AA=T|||;VT=SNP
13	79601126	rs7334914	C	T	100	PASS	AC=958;AF=0.191294;AN=5008;NS=2504;DP=17186;EAS_AF=0.1587;AMR_AF=0.196;AFR_AF=0.1634;EUR_AF=0.1859;SAS_AF=0.2648;AA=C|||;VT=SNP
13	79602165	rs17181753	G	A	100	PASS	AC=960;AF=0.191693;AN=5008;NS=2504;DP=18411;EAS_AF=0.1587;AMR_AF=0.1974;AFR_AF=0.1634;EUR_AF=0.1859;SAS_AF=0.2658;AA=G|||;VT=SNP
13	79603575	rs55648445	A	T	100	PASS	AC=964;AF=0.192492;AN=5008;NS=2504;DP=16505;EAS_AF=0.1587;AMR_AF=0.196;AFR_AF=0.1634;EUR_AF=0.1909;SAS_AF=0.2658;AA=A|||;VT=SNP
13	79603929	rs9574348	T	G	100	PASS	AC=3828;AF=0.764377;AN=5008;NS=2504;DP=15406;EAS_AF=0.8413;AMR_AF=0.7478;AFR_AF=0.7557;EUR_AF=0.7505;SAS_AF=0.7229;AA=T|||;VT=SNP
13	79604023	rs9574349	C	A	100	PASS	AC=3828;AF=0.764377;AN=5008;NS=2504;DP=15269;EAS_AF=0.8413;AMR_AF=0.7464;AFR_AF=0.7564;EUR_AF=0.7505;SAS_AF=0.7229;AA=C|||;VT=SNP
13	79605182	rs10220071	C	T	100	PASS	AC=989;AF=0.197484;AN=5008;NS=2504;DP=17621;EAS_AF=0.1567;AMR_AF=0.196;AFR_AF=0.1967;EUR_AF=0.175;SAS_AF=0.2648;AA=C|||;VT=SNP
13	79605391	rs1372183	G	A	100	PASS	AC=2646;AF=0.528355;AN=5008;NS=2504;DP=18713;EAS_AF=0.6558;AMR_AF=0.4251;AFR_AF=0.5174;EUR_AF=0.4443;SAS_AF=0.5716;AA=G|||;VT=SNP
13	79605863	rs1888679	G	A	100	PASS	AC=967;AF=0.193091;AN=5008;NS=2504;DP=18094;EAS_AF=0.1806;AMR_AF=0.3156;AFR_AF=0.0749;EUR_AF=0.3171;SAS_AF=0.1513;AA=G|||;VT=SNP
13	79606013	rs1319380	C	T	100	PASS	AC=3832;AF=0.765176;AN=5008;NS=2504;DP=19517;EAS_AF=0.8413;AMR_AF=0.7478;AFR_AF=0.7496;EUR_AF=0.7624;SAS_AF=0.7229;AA=T|||;VT=SNP
13	79606320	rs2165467	A	T	100	PASS	AC=3832;AF=0.765176;AN=5008;NS=2504;DP=15802;EAS_AF=0.8413;AMR_AF=0.7478;AFR_AF=0.7496;EUR_AF=0.7624;SAS_AF=0.7229;AA=T|||;VT=SNP
13	79606531	rs2876735	T	C	100	PASS	AC=3826;AF=0.763978;AN=5008;NS=2504;DP=11314;EAS_AF=0.8413;AMR_AF=0.7478;AFR_AF=0.7451;EUR_AF=0.7624;SAS_AF=0.7229;AA=T|||;VT=SNP
13	79606786	rs17786453	A	G	100	PASS	AC=944;AF=0.188498;AN=5008;NS=2504;DP=15145;EAS_AF=0.1587;AMR_AF=0.1945;AFR_AF=0.1649;EUR_AF=0.175;SAS_AF=0.2607;AA=A|||;VT=SNP
13	79607667	rs7323221	T	C	100	PASS	AC=3750;AF=0.748802;AN=5008;NS=2504;DP=17791;EAS_AF=0.8423;AMR_AF=0.7882;AFR_AF=0.6074;EUR_AF=0.8231;SAS_AF=0.7393;AA=T|||;VT=SNP
13	79607739	rs7322053	C	A	100	PASS	AC=3748;AF=0.748403;AN=5008;NS=2504;DP=18564;EAS_AF=0.8423;AMR_AF=0.7867;AFR_AF=0.6074;EUR_AF=0.8221;SAS_AF=0.7393;AA=C|||;VT=SNP
13	79608336	rs60443019	A	G	100	PASS	AC=333;AF=0.0664936;AN=5008;NS=2504;DP=18680;EAS_AF=0.0357;AMR_AF=0.0692;AFR_AF=0.1097;EUR_AF=0.0666;SAS_AF=0.0378;AA=A|||;VT=SNP
13	79611840	rs12868625	G	T	100	PASS	AC=989;AF=0.197484;AN=5008;NS=2504;DP=15113;EAS_AF=0.1815;AMR_AF=0.3112;AFR_AF=0.0983;EUR_AF=0.3072;SAS_AF=0.1544;AA=G|||;VT=SNP
13	79612945	rs73226569	T	C	100	PASS	AC=720;AF=0.14377;AN=5008;NS=2504;DP=19008;EAS_AF=0.1577;AMR_AF=0.183;AFR_AF=0.0045;EUR_AF=0.169;SAS_AF=0.2638;AA=T|||;VT=SNP
13	79616622	rs2119541	T	C	100	PASS	AC=3338;AF=0.666534;AN=5008;NS=2504;DP=16052;EAS_AF=0.8085;AMR_AF=0.696;AFR_AF=0.4501;EUR_AF=0.7575;SAS_AF=0.6984;AA=T|||;VT=SNP
13	79617455	rs12858766	C	T	100	PASS	AC=970;AF=0.19369;AN=5008;NS=2504;DP=15296;EAS_AF=0.1875;AMR_AF=0.3127;AFR_AF=0.0779;EUR_AF=0.3062;SAS_AF=0.1564;AA=C|||;VT=SNP
13	79617686	rs2119545	C	G	100	PASS	AC=962;AF=0.192093;AN=5008;NS=2504;DP=17076;EAS_AF=0.1567;AMR_AF=0.2161;AFR_AF=0.1687;EUR_AF=0.172;SAS_AF=0.2638;AA=C|||;VT=SNP
13	79618009	rs7993508	A	G	100	PASS	AC=2340;AF=0.467252;AN=5008;NS=2504;DP=17490;EAS_AF=0.621;AMR_AF=0.3862;AFR_AF=0.3487;EUR_AF=0.4523;SAS_AF=0.5419;AA=A|||;VT=SNP
13	79618799	rs73226576	C	A	100	PASS	AC=744;AF=0.148562;AN=5008;NS=2504;DP=19209;EAS_AF=0.1558;AMR_AF=0.2061;AFR_AF=0.0144;EUR_AF=0.166;SAS_AF=0.2638;AA=C|||;VT=SNP
13	79621121	rs73226577	G	A	100	PASS	AC=987;AF=0.197085;AN=5008;NS=2504;DP=17356;EAS_AF=0.1558;AMR_AF=0.2219;AFR_AF=0.1679;EUR_AF=0.1789;SAS_AF=0.2802;AA=G|||;VT=SNP
13	79621632	rs73226578	C	T	100	PASS	AC=412;AF=0.0822684;AN=5008;NS=2504;DP=16621;EAS_AF=0.0357;AMR_AF=0.0706;AFR_AF=0.1672;EUR_AF=0.0666;SAS_AF=0.0399;AA=C|||;VT=SNP
13	79622052	rs67160417	C	T	100	PASS	AC=408;AF=0.0814696;AN=5008;NS=2504;DP=14958;EAS_AF=0.0347;AMR_AF=0.0692;AFR_AF=0.1672;EUR_AF=0.0666;SAS_AF=0.0378;AA=C|||;VT=SNP
13	79623691	rs1983979	T	C	100	PASS	AC=2313;AF=0.461861;AN=5008;NS=2504;DP=22379;EAS_AF=0.622;AMR_AF=0.3818;AFR_AF=0.3525;EUR_AF=0.4414;SAS_AF=0.5225;AA=T|||;VT=SNP
13	79625224	rs7330173	C	T	100	PASS	AC=2306;AF=0.460463;AN=5008;NS=2504;DP=19705;EAS_AF=0.621;AMR_AF=0.3818;AFR_AF=0.348;EUR_AF=0.4414;SAS_AF=0.5225;AA=C|||;VT=SNP
13	79625955	rs8001745	C	G	100	PASS	AC=2312;AF=0.461661;AN=5008;NS=2504;DP=18874;EAS_AF=0.621;AMR_AF=0.3818;AFR_AF=0.3525;EUR_AF=0.4414;SAS_AF=0.5225;AA=C|||;VT=SNP
13	79630579	rs7988279	G	T	100	PASS	AC=2309;AF=0.461062;AN=5008;NS=2504;DP=21015;EAS_AF=0.621;AMR_AF=0.3818;AFR_AF=0.3525;EUR_AF=0.4384;SAS_AF=0.5225;AA=G|||;VT=SNP
13	79632222	rs632982	A	T	100	PASS	AC=3064;AF=0.611821;AN=5008;NS=2504;DP=20805;EAS_AF=0.6577;AMR_AF=0.4654;AFR_AF=0.77;EUR_AF=0.5089;SAS_AF=0.5603;AA=T|||;VT=SNP
13	79633164	rs670786	T	C	100	PASS	AC=3064;AF=0.611821;AN=5008;NS=2504;DP=18674;EAS_AF=0.6577;AMR_AF=0.4654;AFR_AF=0.77;EUR_AF=0.5089;SAS_AF=0.5603;AA=C|||;VT=SNP
13	79633713	rs616350	A	G	100	PASS	AC=4105;AF=0.819688;AN=5008;NS=2504;DP=17000;EAS_AF=0.8145;AMR_AF=0.6902;AFR_AF=0.975;EUR_AF=0.6899;SAS_AF=0.8405;AA=G|||;VT=SNP
13	79644077	rs627572	T	C	100	PASS	AC=3063;AF=0.611621;AN=5008;NS=2504;DP=21790;EAS_AF=0.6617;AMR_AF=0.4654;AFR_AF=0.7693;EUR_AF=0.508;SAS_AF=0.5573;AA=C|||;VT=SNP
13	79644589	rs614968	C	T	100	PASS	AC=3057;AF=0.610423;AN=5008;NS=2504;DP=20687;EAS_AF=0.6587;AMR_AF=0.4654;AFR_AF=0.7693;EUR_AF=0.507;SAS_AF=0.5552;AA=T|||;VT=SNP
13	79645105	rs632193	G	A	100	PASS	AC=2853;AF=0.569688;AN=5008;NS=2504;DP=17738;EAS_AF=0.6587;AMR_AF=0.4568;AFR_AF=0.6203;EUR_AF=0.506;SAS_AF=0.5552;AA=A|||;VT=SNP
13	79645375	rs630944	A	G	100	PASS	AC=4052;AF=0.809105;AN=5008;NS=2504;DP=17871;EAS_AF=0.8135;AMR_AF=0.6931;AFR_AF=0.9387;EUR_AF=0.6879;SAS_AF=0.8364;AA=G|||;VT=SNP
13	79645621	rs9544976	G	A	100	PASS	AC=2253;AF=0.44988;AN=5008;NS=2504;DP=15531;EAS_AF=0.62;AMR_AF=0.3761;AFR_AF=0.3177;EUR_AF=0.4384;SAS_AF=0.5174;AA=G|||;VT=SNP
13	79645759	rs7995179	T	C	100	PASS	AC=2711;AF=0.541334;AN=5008;NS=2504;DP=17886;EAS_AF=0.6577;AMR_AF=0.451;AFR_AF=0.5174;EUR_AF=0.505;SAS_AF=0.5552;AA=T|||;VT=SNP
13	79647800	rs597789	C	G	100	PASS	AC=3032;AF=0.605431;AN=5008;NS=2504;DP=16541;EAS_AF=0.6558;AMR_AF=0.4625;AFR_AF=0.7526;EUR_AF=0.5089;SAS_AF=0.5552;AA=G|||;VT=SNP
13	79650613	rs617273	A	C	100	PASS	AC=3059;AF=0.610823;AN=5008;NS=2504;DP=18042;EAS_AF=0.6587;AMR_AF=0.4654;AFR_AF=0.7693;EUR_AF=0.5089;SAS_AF=0.5552;AA=C|||;VT=SNP
13	79651740	rs646679	C	T	100	PASS	AC=2856;AF=0.570288;AN=5008;NS=2504;DP=17636;EAS_AF=0.6587;AMR_AF=0.4582;AFR_AF=0.621;EUR_AF=0.507;SAS_AF=0.5552;AA=T|||;VT=SNP
13	79652040	rs9544979	A	G	100	PASS	AC=1344;AF=0.268371;AN=5008;NS=2504;DP=16207;EAS_AF=0.4911;AMR_AF=0.1916;AFR_AF=0.118;EUR_AF=0.2674;SAS_AF=0.2975;AA=A|||;VT=SNP
13	79653020	rs630724	T	C	100	PASS	AC=3060;AF=0.611022;AN=5008;NS=2504;DP=18914;EAS_AF=0.6587;AMR_AF=0.4669;AFR_AF=0.7693;EUR_AF=0.5089;SAS_AF=0.5552;AA=C|||;VT=SNP
13	79655069	rs9544980	A	C	100	PASS	AC=2263;AF=0.451877;AN=5008;NS=2504;DP=18413;EAS_AF=0.62;AMR_AF=0.3775;AFR_AF=0.3245;EUR_AF=0.4384;SAS_AF=0.5174;AA=A|||;VT=SNP
13	79656103	rs667307	C	T	100	PASS	AC=3051;AF=0.609225;AN=5008;NS=2504;DP=18648;EAS_AF=0.6587;AMR_AF=0.4654;AFR_AF=0.7655;EUR_AF=0.506;SAS_AF=0.5552;AA=T|||;VT=SNP
13	79656649	rs7321113	A	G	100	PASS	AC=2716;AF=0.542332;AN=5008;NS=2504;DP=15900;EAS_AF=0.6577;AMR_AF=0.4524;AFR_AF=0.5204;EUR_AF=0.504;SAS_AF=0.5562;AA=A|||;VT=SNP
13	79658729	rs634541	C	T	100	PASS	AC=3053;AF=0.609625;AN=5008;NS=2504;DP=15910;EAS_AF=0.6587;AMR_AF=0.4654;AFR_AF=0.7663;EUR_AF=0.507;SAS_AF=0.5552;AA=C|||;VT=SNP
13	79661514	rs7993862	A	C	100	PASS	AC=449;AF=0.0896565;AN=5008;NS=2504;DP=15489;EAS_AF=0.0377;AMR_AF=0.0749;AFR_AF=0.1929;EUR_AF=0.0666;SAS_AF=0.0378;AA=A|||;VT=SNP
13	79662726	rs9544984	G	A	100	PASS	AC=2707;AF=0.540535;AN=5008;NS=2504;DP=16000;EAS_AF=0.6577;AMR_AF=0.4524;AFR_AF=0.5144;EUR_AF=0.503;SAS_AF=0.5562;AA=G|||;VT=SNP
13	79664372	rs659661	T	A	100	PASS	AC=3049;AF=0.608826;AN=5008;NS=2504;DP=18189;EAS_AF=0.6577;AMR_AF=0.4654;AFR_AF=0.7663;EUR_AF=0.504;SAS_AF=0.5552;AA=A|||;VT=SNP
13	79664373	rs661965	T	C	100	PASS	AC=3051;AF=0.609225;AN=5008;NS=2504;DP=18391;EAS_AF=0.6587;AMR_AF=0.4654;AFR_AF=0.7663;EUR_AF=0.504;SAS_AF=0.5562;AA=C|||;VT=SNP
13	79668018	rs700391	A	T	100	PASS	AC=3048;AF=0.608626;AN=5008;NS=2504;DP=10201;EAS_AF=0.6577;AMR_AF=0.4654;AFR_AF=0.7648;EUR_AF=0.507;SAS_AF=0.5532;AA=T|||;VT=SNP
13	79669018	rs4885600	C	A	100	PASS	AC=2381;AF=0.475439;AN=5008;NS=2504;DP=20749;EAS_AF=0.6577;AMR_AF=0.3775;AFR_AF=0.3782;EUR_AF=0.4374;SAS_AF=0.5276;AA=C|||;VT=SNP
13	79669289	rs1888052	G	A	100	PASS	AC=2769;AF=0.552915;AN=5008;NS=2504;DP=19107;EAS_AF=0.6587;AMR_AF=0.4524;AFR_AF=0.5628;EUR_AF=0.503;SAS_AF=0.5532;AA=A|||;VT=SNP
13	79669885	rs661599	A	C	100	PASS	AC=3058;AF=0.610623;AN=5008;NS=2504;DP=21814;EAS_AF=0.6587;AMR_AF=0.4654;AFR_AF=0.7678;EUR_AF=0.508;SAS_AF=0.5573;AA=C|||;VT=SNP
13	79670239	rs4885602	T	C	100	PASS	AC=2656;AF=0.530351;AN=5008;NS=2504;DP=22333;EAS_AF=0.621;AMR_AF=0.4524;AFR_AF=0.5144;EUR_AF=0.503;SAS_AF=0.5419;AA=T|||;VT=SNP
13	79670804	rs2218230	G	A	100	PASS	AC=2654;AF=0.529952;AN=5008;NS=2504;DP=16097;EAS_AF=0.62;AMR_AF=0.4524;AFR_AF=0.5136;EUR_AF=0.503;SAS_AF=0.5419;AA=A|||;VT=SNP
13	79670974	rs661907	T	C	100	PASS	AC=2832;AF=0.565495;AN=5008;NS=2504;DP=19961;EAS_AF=0.6577;AMR_AF=0.4135;AFR_AF=0.711;EUR_AF=0.4394;SAS_AF=0.5112;AA=T|||;VT=SNP
13	79671094	rs9574354	C	T	100	PASS	AC=680;AF=0.135783;AN=5008;NS=2504;DP=20742;EAS_AF=0.4593;AMR_AF=0.0389;AFR_AF=0.0008;EUR_AF=0.0308;SAS_AF=0.1616;AA=C|||;VT=SNP
13	79671612	rs633843	T	C	100	PASS	AC=2979;AF=0.594848;AN=5008;NS=2504;DP=14869;EAS_AF=0.6577;AMR_AF=0.4654;AFR_AF=0.7118;EUR_AF=0.507;SAS_AF=0.5542;AA=C|||;VT=SNP
13	79671919	rs12584658	C	T	100	PASS	AC=2654;AF=0.529952;AN=5008;NS=2504;DP=11583;EAS_AF=0.619;AMR_AF=0.4524;AFR_AF=0.5136;EUR_AF=0.504;SAS_AF=0.5419;AA=C|||;VT=SNP
13	79672169	rs7981859	T	A	100	PASS	AC=2937;AF=0.586462;AN=5008;NS=2504;DP=11422;EAS_AF=0.6577;AMR_AF=0.4625;AFR_AF=0.6823;EUR_AF=0.506;SAS_AF=0.5542;AA=A|||;VT=SNP
13	79672565	rs7985832	G	A	100	PASS	AC=2659;AF=0.53095;AN=5008;NS=2504;DP=18020;EAS_AF=0.62;AMR_AF=0.4539;AFR_AF=0.5136;EUR_AF=0.504;SAS_AF=0.545;AA=G|||;VT=SNP
13	79672609	rs55675737	G	A	100	PASS	AC=776;AF=0.154952;AN=5008;NS=2504;DP=18379;EAS_AF=0.1548;AMR_AF=0.2133;AFR_AF=0.0182;EUR_AF=0.174;SAS_AF=0.2791;AA=G|||;VT=SNP
13	79673772	rs9544991	G	A	100	PASS	AC=2660;AF=0.53115;AN=5008;NS=2504;DP=17986;EAS_AF=0.621;AMR_AF=0.4539;AFR_AF=0.5136;EUR_AF=0.504;SAS_AF=0.545;AA=g|||;VT=SNP
13	79674014	rs9544992	A	G	100	PASS	AC=2663;AF=0.531749;AN=5008;NS=2504;DP=16831;EAS_AF=0.622;AMR_AF=0.4539;AFR_AF=0.5144;EUR_AF=0.505;SAS_AF=0.545;AA=A|||;VT=SNP
13	79674025	rs9544993	A	G	100	PASS	AC=2663;AF=0.531749;AN=5008;NS=2504;DP=16893;EAS_AF=0.622;AMR_AF=0.4539;AFR_AF=0.5144;EUR_AF=0.505;SAS_AF=0.545;AA=A|||;VT=SNP
13	79674105	rs9544994	T	C	100	PASS	AC=2662;AF=0.53155;AN=5008;NS=2504;DP=16419;EAS_AF=0.622;AMR_AF=0.4539;AFR_AF=0.5136;EUR_AF=0.505;SAS_AF=0.545;AA=C|||;VT=SNP
13	79674641	rs1813723	T	C	100	PASS	AC=2664;AF=0.531949;AN=5008;NS=2504;DP=18418;EAS_AF=0.623;AMR_AF=0.4539;AFR_AF=0.5151;EUR_AF=0.504;SAS_AF=0.545;AA=T|||;VT=SNP
13	79674936	rs991704	G	A	100	PASS	AC=2658;AF=0.530751;AN=5008;NS=2504;DP=17833;EAS_AF=0.6181;AMR_AF=0.4539;AFR_AF=0.5144;EUR_AF=0.504;SAS_AF=0.545;AA=G|||;VT=SNP
13	79675088	rs7998872	A	G	100	PASS	AC=2659;AF=0.53095;AN=5008;NS=2504;DP=18821;EAS_AF=0.6181;AMR_AF=0.4539;AFR_AF=0.5151;EUR_AF=0.504;SAS_AF=0.545;AA=A|||;VT=SNP
13	79675301	rs7999227	A	G	100	PASS	AC=2659;AF=0.53095;AN=5008;NS=2504;DP=15379;EAS_AF=0.6181;AMR_AF=0.4539;AFR_AF=0.5151;EUR_AF=0.504;SAS_AF=0.545;AA=A|||;VT=SNP
13	79675390	rs8000913	T	C	100	PASS	AC=2659;AF=0.53095;AN=5008;NS=2504;DP=16921;EAS_AF=0.6181;AMR_AF=0.4539;AFR_AF=0.5151;EUR_AF=0.504;SAS_AF=0.545;AA=T|||;VT=SNP
13	79675424	rs7999725	C	T	100	PASS	AC=2658;AF=0.530751;AN=5008;NS=2504;DP=5446;EAS_AF=0.6171;AMR_AF=0.4539;AFR_AF=0.5151;EUR_AF=0.504;SAS_AF=0.545;AA=C|||;VT=SNP
13	79675489	rs614496	A	C	100	PASS	AC=2823;AF=0.563698;AN=5008;NS=2504;DP=17868;EAS_AF=0.6567;AMR_AF=0.4582;AFR_AF=0.5961;EUR_AF=0.507;SAS_AF=0.5573;AA=C|||;VT=SNP
13	79676174	rs9574355	C	T	100	PASS	AC=2469;AF=0.493011;AN=5008;NS=2504;DP=15494;EAS_AF=0.6171;AMR_AF=0.4006;AFR_AF=0.4546;EUR_AF=0.4453;SAS_AF=0.5317;AA=T|||;VT=SNP
13	79676397	rs672336	C	T	100	PASS	AC=2565;AF=0.512181;AN=5008;NS=2504;DP=15683;EAS_AF=0.6558;AMR_AF=0.4035;AFR_AF=0.4856;EUR_AF=0.4473;SAS_AF=0.544;AA=T|||;VT=SNP
13	79677579	rs651639	C	A	100	PASS	AC=3051;AF=0.609225;AN=5008;NS=2504;DP=15804;EAS_AF=0.6567;AMR_AF=0.4683;AFR_AF=0.7632;EUR_AF=0.5089;SAS_AF=0.5552;AA=A|||;VT=SNP
13	79677706	rs654113	C	A	100	PASS	AC=2558;AF=0.510783;AN=5008;NS=2504;DP=14733;EAS_AF=0.6558;AMR_AF=0.4035;AFR_AF=0.4841;EUR_AF=0.4453;SAS_AF=0.5409;AA=A|||;VT=SNP
13	79677985	rs1023178	T	G	100	PASS	AC=2467;AF=0.492612;AN=5008;NS=2504;DP=15045;EAS_AF=0.6181;AMR_AF=0.4006;AFR_AF=0.4546;EUR_AF=0.4423;SAS_AF=0.5317;AA=T|||;VT=SNP
13	79678047	rs1023177	C	T	100	PASS	AC=2267;AF=0.452676;AN=5008;NS=2504;DP=14275;EAS_AF=0.621;AMR_AF=0.3833;AFR_AF=0.323;EUR_AF=0.4384;SAS_AF=0.5184;AA=C|||;VT=SNP
13	79678077	rs607155	T	G	100	PASS	AC=2832;AF=0.565495;AN=5008;NS=2504;DP=13880;EAS_AF=0.6597;AMR_AF=0.4625;AFR_AF=0.5938;EUR_AF=0.5089;SAS_AF=0.5613;AA=G|||;VT=SNP
13	79678113	rs643773	G	A	100	PASS	AC=2828;AF=0.564696;AN=5008;NS=2504;DP=14261;EAS_AF=0.6577;AMR_AF=0.4625;AFR_AF=0.5938;EUR_AF=0.508;SAS_AF=0.5603;AA=A|||;VT=SNP
13	79678501	rs1318963	T	G	100	PASS	AC=2473;AF=0.49381;AN=5008;NS=2504;DP=14197;EAS_AF=0.619;AMR_AF=0.402;AFR_AF=0.4561;EUR_AF=0.4433;SAS_AF=0.5327;AA=T|||;VT=SNP
13	79678515	rs1318962	T	C	100	PASS	AC=2473;AF=0.49381;AN=5008;NS=2504;DP=14330;EAS_AF=0.619;AMR_AF=0.402;AFR_AF=0.4561;EUR_AF=0.4433;SAS_AF=0.5327;AA=T|||;VT=SNP
13	79678592	rs636307	T	G	100	PASS	AC=3054;AF=0.609824;AN=5008;NS=2504;DP=16028;EAS_AF=0.6567;AMR_AF=0.4683;AFR_AF=0.7632;EUR_AF=0.5089;SAS_AF=0.5583;AA=A|||;VT=SNP
13	79678834	rs9544995	G	C	100	PASS	AC=1341;AF=0.267772;AN=5008;NS=2504;DP=15098;EAS_AF=0.4861;AMR_AF=0.1888;AFR_AF=0.1188;EUR_AF=0.2704;SAS_AF=0.2975;AA=G|||;VT=SNP
13	79679159	rs73226602	C	A	100	PASS	AC=850;AF=0.169728;AN=5008;NS=2504;DP=16184;EAS_AF=0.1607;AMR_AF=0.2133;AFR_AF=0.0688;EUR_AF=0.171;SAS_AF=0.2832;AA=C|||;VT=SNP
13	79679706	rs683708	C	T	100	PASS	AC=2558;AF=0.510783;AN=5008;NS=2504;DP=20227;EAS_AF=0.6558;AMR_AF=0.4035;AFR_AF=0.4841;EUR_AF=0.4453;SAS_AF=0.5409;AA=t|||;VT=SNP
13	79679789	rs626382	G	A	100	PASS	AC=2557;AF=0.510583;AN=5008;NS=2504;DP=17634;EAS_AF=0.6558;AMR_AF=0.4035;AFR_AF=0.4841;EUR_AF=0.4453;SAS_AF=0.5399;AA=A|||;VT=SNP
13	79679797	rs626372	A	G	100	PASS	AC=2559;AF=0.510982;AN=5008;NS=2504;DP=17497;EAS_AF=0.6558;AMR_AF=0.4049;AFR_AF=0.4849;EUR_AF=0.4453;SAS_AF=0.5399;AA=g|||;VT=SNP
13	79679836	rs626039	A	G	100	PASS	AC=2562;AF=0.511581;AN=5008;NS=2504;DP=19104;EAS_AF=0.6558;AMR_AF=0.4049;AFR_AF=0.4871;EUR_AF=0.4453;SAS_AF=0.5399;AA=G|||;VT=SNP
13	79680051	rs1837746	T	C	100	PASS	AC=2467;AF=0.492612;AN=5008;NS=2504;DP=19930;EAS_AF=0.6181;AMR_AF=0.4006;AFR_AF=0.4546;EUR_AF=0.4433;SAS_AF=0.5307;AA=T|||;VT=SNP
13	79680187	rs646291	C	T	100	PASS	AC=2564;AF=0.511981;AN=5008;NS=2504;DP=20367;EAS_AF=0.6558;AMR_AF=0.4049;AFR_AF=0.4849;EUR_AF=0.4453;SAS_AF=0.545;AA=T|||;VT=SNP
13	79681176	rs655164	A	G	100	PASS	AC=2329;AF=0.465056;AN=5008;NS=2504;DP=21602;EAS_AF=0.6181;AMR_AF=0.3847;AFR_AF=0.354;EUR_AF=0.4374;SAS_AF=0.5429;AA=A|||;VT=SNP
13	79681778	rs582750	T	C	100	PASS	AC=2831;AF=0.565296;AN=5008;NS=2504;DP=18910;EAS_AF=0.7331;AMR_AF=0.5548;AFR_AF=0.4758;EUR_AF=0.503;SAS_AF=0.5849;AA=C|||;VT=SNP
13	79681832	rs596442	A	G	100	PASS	AC=2938;AF=0.586661;AN=5008;NS=2504;DP=17421;EAS_AF=0.6905;AMR_AF=0.4625;AFR_AF=0.7088;EUR_AF=0.4433;SAS_AF=0.5501;AA=G|||;VT=SNP
13	79683193	rs599476	C	T	100	PASS	AC=845;AF=0.16873;AN=5008;NS=2504;DP=18237;EAS_AF=0.122;AMR_AF=0.0735;AFR_AF=0.4191;EUR_AF=0.0537;SAS_AF=0.0644;AA=T|||;VT=SNP
13	79684431	rs664791	T	C	100	PASS	AC=844;AF=0.16853;AN=5008;NS=2504;DP=15293;EAS_AF=0.122;AMR_AF=0.072;AFR_AF=0.4191;EUR_AF=0.0537;SAS_AF=0.0644;AA=C|||;VT=SNP
13	79686286	rs644093	A	T	100	PASS	AC=3153;AF=0.629593;AN=5008;NS=2504;DP=20328;EAS_AF=0.7163;AMR_AF=0.572;AFR_AF=0.733;EUR_AF=0.505;SAS_AF=0.5695;AA=a|||;VT=SNP
13	79686912	rs602678	A	G	100	PASS	AC=1034;AF=0.20647;AN=5008;NS=2504;DP=15992;EAS_AF=0.122;AMR_AF=0.1225;AFR_AF=0.4766;EUR_AF=0.1183;SAS_AF=0.0787;AA=G|||;VT=SNP
13	79687174	rs601695	A	G	100	PASS	AC=844;AF=0.16853;AN=5008;NS=2504;DP=19939;EAS_AF=0.121;AMR_AF=0.072;AFR_AF=0.4191;EUR_AF=0.0547;SAS_AF=0.0644;AA=G|||;VT=SNP
13	79687409	rs601532	C	T	100	PASS	AC=844;AF=0.16853;AN=5008;NS=2504;DP=19023;EAS_AF=0.121;AMR_AF=0.072;AFR_AF=0.4191;EUR_AF=0.0547;SAS_AF=0.0644;AA=T|||;VT=SNP
13	79688775	rs1660977	T	C	100	PASS	AC=844;AF=0.16853;AN=5008;NS=2504;DP=20261;EAS_AF=0.121;AMR_AF=0.072;AFR_AF=0.4191;EUR_AF=0.0547;SAS_AF=0.0644;AA=C|||;VT=SNP
13	79689990	rs650354	C	G	100	PASS	AC=843;AF=0.168331;AN=5008;NS=2504;DP=14420;EAS_AF=0.121;AMR_AF=0.072;AFR_AF=0.4183;EUR_AF=0.0547;SAS_AF=0.0644;AA=G|||;VT=SNP
13	79690456	rs663693	A	G	100	PASS	AC=4030;AF=0.804712;AN=5008;NS=2504;DP=14514;EAS_AF=0.7986;AMR_AF=0.6931;AFR_AF=0.944;EUR_AF=0.6819;SAS_AF=0.8282;AA=G|||;VT=SNP
13	79690619	rs9530862	T	A	100	PASS	AC=2150;AF=0.429313;AN=5008;NS=2504;DP=12253;EAS_AF=0.5952;AMR_AF=0.4539;AFR_AF=0.27;EUR_AF=0.3976;SAS_AF=0.4888;AA=T|||;VT=SNP
13	79690679	rs7324086	C	A	100	PASS	AC=3152;AF=0.629393;AN=5008;NS=2504;DP=12057;EAS_AF=0.7153;AMR_AF=0.5749;AFR_AF=0.7224;EUR_AF=0.5189;SAS_AF=0.5675;AA=c|||;VT=SNP
13	79691313	rs649402	A	G	100	PASS	AC=3187;AF=0.636382;AN=5008;NS=2504;DP=19488;EAS_AF=0.7143;AMR_AF=0.5764;AFR_AF=0.7474;EUR_AF=0.5169;SAS_AF=0.5716;AA=G|||;VT=SNP
13	79691517	rs677316	T	C	100	PASS	AC=2955;AF=0.590056;AN=5008;NS=2504;DP=18744;EAS_AF=0.7143;AMR_AF=0.5476;AFR_AF=0.643;EUR_AF=0.4742;SAS_AF=0.5399;AA=C|||;VT=SNP
13	79691560	rs648442	G	A	100	PASS	AC=2980;AF=0.595048;AN=5008;NS=2504;DP=18859;EAS_AF=0.7143;AMR_AF=0.549;AFR_AF=0.6619;EUR_AF=0.4742;SAS_AF=0.5389;AA=A|||;VT=SNP
13	79691685	rs4885605	T	C	100	PASS	AC=2126;AF=0.424521;AN=5008;NS=2504;DP=18810;EAS_AF=0.5933;AMR_AF=0.4496;AFR_AF=0.27;EUR_AF=0.3996;SAS_AF=0.4673;AA=T|||;VT=SNP
13	79691698	rs647584	A	G	100	PASS	AC=3168;AF=0.632588;AN=5008;NS=2504;DP=19155;EAS_AF=0.7153;AMR_AF=0.5764;AFR_AF=0.7489;EUR_AF=0.5159;SAS_AF=0.5501;AA=G|||;VT=SNP
13	79692676	rs9544996	G	A	100	PASS	AC=2123;AF=0.423922;AN=5008;NS=2504;DP=19423;EAS_AF=0.5923;AMR_AF=0.4524;AFR_AF=0.2693;EUR_AF=0.3996;SAS_AF=0.4642;AA=G|||;VT=SNP
13	79693632	rs646931	C	T	100	PASS	AC=2573;AF=0.513778;AN=5008;NS=2504;DP=18841;EAS_AF=0.7123;AMR_AF=0.4841;AFR_AF=0.4501;EUR_AF=0.4115;SAS_AF=0.5215;AA=T|||;VT=SNP
13	79693763	rs618098	T	C	100	PASS	AC=2974;AF=0.59385;AN=5008;NS=2504;DP=14830;EAS_AF=0.7123;AMR_AF=0.549;AFR_AF=0.6604;EUR_AF=0.4742;SAS_AF=0.5368;AA=C|||;VT=SNP
13	79693990	rs613452	G	A	100	PASS	AC=2571;AF=0.513379;AN=5008;NS=2504;DP=13141;EAS_AF=0.7123;AMR_AF=0.4841;AFR_AF=0.4486;EUR_AF=0.4115;SAS_AF=0.5215;AA=G|||;VT=SNP
13	79694063	rs589697	C	T	100	PASS	AC=2570;AF=0.513179;AN=5008;NS=2504;DP=12883;EAS_AF=0.7113;AMR_AF=0.4841;AFR_AF=0.4486;EUR_AF=0.4115;SAS_AF=0.5215;AA=C|||;VT=SNP
13	79694145	rs612909	G	A	100	PASS	AC=2578;AF=0.514776;AN=5008;NS=2504;DP=13446;EAS_AF=0.7133;AMR_AF=0.4885;AFR_AF=0.4486;EUR_AF=0.4115;SAS_AF=0.5245;AA=A|||;VT=SNP
13	79694152	rs4885612	C	T	100	PASS	AC=2132;AF=0.425719;AN=5008;NS=2504;DP=13682;EAS_AF=0.5923;AMR_AF=0.4568;AFR_AF=0.27;EUR_AF=0.3996;SAS_AF=0.4693;AA=C|||;VT=SNP
13	79694639	rs587011	A	G	100	PASS	AC=3002;AF=0.599441;AN=5008;NS=2504;DP=15660;EAS_AF=0.7143;AMR_AF=0.5576;AFR_AF=0.6604;EUR_AF=0.4841;SAS_AF=0.547;AA=G|||;VT=SNP
13	79695021	rs598698	T	G	100	PASS	AC=2617;AF=0.522564;AN=5008;NS=2504;DP=18512;EAS_AF=0.7143;AMR_AF=0.4942;AFR_AF=0.4576;EUR_AF=0.4225;SAS_AF=0.5358;AA=T|||;VT=SNP
13	79695827	rs662616	T	C	100	PASS	AC=863;AF=0.172324;AN=5008;NS=2504;DP=21055;EAS_AF=0.128;AMR_AF=0.0994;AFR_AF=0.3903;EUR_AF=0.0755;SAS_AF=0.0746;AA=C|||;VT=SNP
13	79696680	rs639604	C	T	100	PASS	AC=2519;AF=0.502995;AN=5008;NS=2504;DP=15815;EAS_AF=0.6071;AMR_AF=0.5403;AFR_AF=0.5121;EUR_AF=0.4324;SAS_AF=0.4294;AA=T|||;VT=SNP
13	79698533	rs617940	T	C	100	PASS	AC=3146;AF=0.628195;AN=5008;NS=2504;DP=15335;EAS_AF=0.7321;AMR_AF=0.6009;AFR_AF=0.7534;EUR_AF=0.497;SAS_AF=0.5061;AA=C|||;VT=SNP
13	79699392	rs596249	T	G	100	PASS	AC=2598;AF=0.51877;AN=5008;NS=2504;DP=17785;EAS_AF=0.6062;AMR_AF=0.5548;AFR_AF=0.5363;EUR_AF=0.4493;SAS_AF=0.4509;AA=G|||;VT=SNP
13	79699657	rs60725666	C	T	100	PASS	AC=204;AF=0.0407348;AN=5008;NS=2504;DP=17767;EAS_AF=0.0446;AMR_AF=0.0274;AFR_AF=0.0628;EUR_AF=0.0398;SAS_AF=0.0174;AA=C|||;VT=SNP
13	79706454	rs625522	G	C	100	PASS	AC=3111;AF=0.621206;AN=5008;NS=2504;DP=19959;EAS_AF=0.7321;AMR_AF=0.5922;AFR_AF=0.7519;EUR_AF=0.4871;SAS_AF=0.4888;AA=C|||;VT=SNP
13	79706479	rs9318606	T	A	100	PASS	AC=2055;AF=0.410343;AN=5008;NS=2504;DP=19805;EAS_AF=0.6062;AMR_AF=0.4741;AFR_AF=0.2474;EUR_AF=0.3777;SAS_AF=0.4172;AA=T|||;VT=SNP
13	79708510	rs677659	A	G	100	PASS	AC=2827;AF=0.564497;AN=5008;NS=2504;DP=12563;EAS_AF=0.6508;AMR_AF=0.5836;AFR_AF=0.6172;EUR_AF=0.4891;SAS_AF=0.4683;AA=a|||;VT=SNP
13	79712631	rs17791450	T	A	100	PASS	AC=535;AF=0.106829;AN=5008;NS=2504;DP=18908;EAS_AF=0.0407;AMR_AF=0.062;AFR_AF=0.0023;EUR_AF=0.1292;SAS_AF=0.3252;AA=T|||;VT=SNP
13	79714958	rs9544998	G	A	100	PASS	AC=2051;AF=0.409545;AN=5008;NS=2504;DP=19634;EAS_AF=0.6052;AMR_AF=0.4712;AFR_AF=0.2572;EUR_AF=0.3728;SAS_AF=0.408;AA=G|||;VT=SNP
13	79717916	rs622985	T	A	100	PASS	AC=3018;AF=0.602636;AN=5008;NS=2504;DP=20119;EAS_AF=0.7321;AMR_AF=0.5908;AFR_AF=0.6679;EUR_AF=0.494;SAS_AF=0.501;AA=A|||;VT=SNP
13	79718017	rs2991505	A	G	100	PASS	AC=438;AF=0.0874601;AN=5008;NS=2504;DP=20936;EAS_AF=0.0437;AMR_AF=0.0764;AFR_AF=0.1906;EUR_AF=0.0656;SAS_AF=0.0235;AA=G|||;VT=SNP
13	79718242	rs2991504	T	A	100	PASS	AC=3834;AF=0.765575;AN=5008;NS=2504;DP=20229;EAS_AF=0.7728;AMR_AF=0.6657;AFR_AF=0.8714;EUR_AF=0.6262;SAS_AF=0.8292;AA=A|||;VT=SNP
13	79720040	rs9565467	T	C	100	PASS	AC=723;AF=0.144369;AN=5008;NS=2504;DP=20261;EAS_AF=0.4494;AMR_AF=0.085;AFR_AF=0;EUR_AF=0.0497;SAS_AF=0.1646;AA=T|||;VT=SNP
13	79720141	rs4885613	T	C	100	PASS	AC=2055;AF=0.410343;AN=5008;NS=2504;DP=21252;EAS_AF=0.6071;AMR_AF=0.4712;AFR_AF=0.2572;EUR_AF=0.3738;SAS_AF=0.409;AA=T|||;VT=SNP
13	79720211	rs2991500	C	A	100	PASS	AC=286;AF=0.0571086;AN=5008;NS=2504;DP=19099;EAS_AF=0.0446;AMR_AF=0.0245;AFR_AF=0.1286;EUR_AF=0.0358;SAS_AF=0.0184;AA=C|||;VT=SNP
13	79720448	rs7983037	C	T	100	PASS	AC=2053;AF=0.409944;AN=5008;NS=2504;DP=18854;EAS_AF=0.6071;AMR_AF=0.4712;AFR_AF=0.2564;EUR_AF=0.3738;SAS_AF=0.408;AA=C|||;VT=SNP
13	79721301	rs78506973	A	T	100	PASS	AC=317;AF=0.0632987;AN=5008;NS=2504;DP=17110;EAS_AF=0.0823;AMR_AF=0.0389;AFR_AF=0.09;EUR_AF=0.0408;SAS_AF=0.0481;AA=a|||;VT=SNP
13	79721667	rs7330762	G	A	100	PASS	AC=2105;AF=0.420327;AN=5008;NS=2504;DP=18467;EAS_AF=0.5595;AMR_AF=0.4524;AFR_AF=0.2973;EUR_AF=0.4374;SAS_AF=0.4029;AA=G|||;VT=SNP
13	79722220	rs17253011	T	C	100	PASS	AC=604;AF=0.120607;AN=5008;NS=2504;DP=19966;EAS_AF=0.124;AMR_AF=0.1225;AFR_AF=0.2171;EUR_AF=0.0408;SAS_AF=0.0675;AA=T|||;VT=SNP
13	79722415	rs77444027	A	G	100	PASS	AC=604;AF=0.120607;AN=5008;NS=2504;DP=17096;EAS_AF=0.124;AMR_AF=0.1225;AFR_AF=0.2171;EUR_AF=0.0408;SAS_AF=0.0675;AA=A|||;VT=SNP
13	79723051	rs9530864	C	A	100	PASS	AC=1903;AF=0.379992;AN=5008;NS=2504;DP=16289;EAS_AF=0.5605;AMR_AF=0.3991;AFR_AF=0.233;EUR_AF=0.3738;SAS_AF=0.3855;AA=C|||;VT=SNP
13	79723879	rs588262	T	C	100	PASS	AC=662;AF=0.132188;AN=5008;NS=2504;DP=16825;EAS_AF=0.125;AMR_AF=0.1311;AFR_AF=0.2549;EUR_AF=0.0417;SAS_AF=0.0675;AA=C|||;VT=SNP
13	79724639	rs2988051	G	A	100	PASS	AC=369;AF=0.0736821;AN=5008;NS=2504;DP=17049;EAS_AF=0.0823;AMR_AF=0.0476;AFR_AF=0.1241;EUR_AF=0.0417;SAS_AF=0.0481;AA=A|||;VT=SNP
13	79725283	rs80180194	G	C	100	PASS	AC=315;AF=0.0628994;AN=5008;NS=2504;DP=18031;EAS_AF=0.0823;AMR_AF=0.0389;AFR_AF=0.0885;EUR_AF=0.0408;SAS_AF=0.0481;AA=G|||;VT=SNP
13	79725454	rs2991497	C	T	100	PASS	AC=369;AF=0.0736821;AN=5008;NS=2504;DP=19992;EAS_AF=0.0833;AMR_AF=0.0476;AFR_AF=0.1233;EUR_AF=0.0417;SAS_AF=0.0481;AA=T|||;VT=SNP
13	79725764	rs75556026	A	G	100	PASS	AC=316;AF=0.063099;AN=5008;NS=2504;DP=20396;EAS_AF=0.0823;AMR_AF=0.0389;AFR_AF=0.0893;EUR_AF=0.0408;SAS_AF=0.0481;AA=A|||;VT=SNP
13	79726151	rs74711922	A	T	100	PASS	AC=385;AF=0.076877;AN=5008;NS=2504;DP=18632;EAS_AF=0.1429;AMR_AF=0.0389;AFR_AF=0.0893;EUR_AF=0.0408;SAS_AF=0.0562;AA=A|||;VT=SNP
13	79726879	rs9545000	T	A	100	PASS	AC=2108;AF=0.420927;AN=5008;NS=2504;DP=18671;EAS_AF=0.6032;AMR_AF=0.4798;AFR_AF=0.2799;EUR_AF=0.3827;SAS_AF=0.4213;AA=T|||;VT=SNP
13	79726890	rs2991494	T	C	100	PASS	AC=2860;AF=0.571086;AN=5008;NS=2504;DP=18897;EAS_AF=0.746;AMR_AF=0.5893;AFR_AF=0.5492;EUR_AF=0.4891;SAS_AF=0.4918;AA=C|||;VT=SNP
13	79726982	rs2991493	A	G	100	PASS	AC=2368;AF=0.472843;AN=5008;NS=2504;DP=16584;EAS_AF=0.6032;AMR_AF=0.5432;AFR_AF=0.3797;EUR_AF=0.4493;SAS_AF=0.4387;AA=A|||;VT=SNP
13	79727386	rs2991492	C	T	100	PASS	AC=2340;AF=0.467252;AN=5008;NS=2504;DP=16273;EAS_AF=0.6032;AMR_AF=0.536;AFR_AF=0.3828;EUR_AF=0.4394;SAS_AF=0.4213;AA=C|||;VT=SNP
13	79727759	rs73556481	T	C	100	PASS	AC=494;AF=0.0986422;AN=5008;NS=2504;DP=17072;EAS_AF=0.1429;AMR_AF=0.0476;AFR_AF=0.1672;EUR_AF=0.0408;SAS_AF=0.0562;AA=T|||;VT=SNP
13	79727802	rs73556484	C	A	100	PASS	AC=492;AF=0.0982428;AN=5008;NS=2504;DP=16199;EAS_AF=0.1429;AMR_AF=0.0476;AFR_AF=0.1657;EUR_AF=0.0408;SAS_AF=0.0562;AA=A|||;VT=SNP
13	79728083	rs9318608	G	A	100	PASS	AC=2370;AF=0.473243;AN=5008;NS=2504;DP=19112;EAS_AF=0.6042;AMR_AF=0.5447;AFR_AF=0.3805;EUR_AF=0.4513;SAS_AF=0.4356;AA=A|||;VT=SNP
13	79728362	rs73556485	G	C	100	PASS	AC=491;AF=0.0980431;AN=5008;NS=2504;DP=15807;EAS_AF=0.1429;AMR_AF=0.0476;AFR_AF=0.1649;EUR_AF=0.0408;SAS_AF=0.0562;AA=G|||;VT=SNP
13	79729563	rs8001905	C	A	100	PASS	AC=2563;AF=0.511781;AN=5008;NS=2504;DP=16502;EAS_AF=0.6468;AMR_AF=0.5519;AFR_AF=0.4728;EUR_AF=0.4443;SAS_AF=0.4663;AA=-|||;VT=SNP
13	79730081	rs9574361	T	G	100	PASS	AC=2849;AF=0.56889;AN=5008;NS=2504;DP=18998;EAS_AF=0.3512;AMR_AF=0.5677;AFR_AF=0.4909;EUR_AF=0.7177;SAS_AF=0.7464;AA=T|||;VT=SNP
13	79730423	rs9545005	C	T	100	PASS	AC=1739;AF=0.347244;AN=5008;NS=2504;DP=15607;EAS_AF=0.254;AMR_AF=0.3242;AFR_AF=0.236;EUR_AF=0.4493;SAS_AF=0.5051;AA=C|||;VT=SNP
13	79730816	rs7986404	A	G	100	PASS	AC=1938;AF=0.386981;AN=5008;NS=2504;DP=16631;EAS_AF=0.4821;AMR_AF=0.3156;AFR_AF=0.5038;EUR_AF=0.2316;SAS_AF=0.3415;AA=A|||;VT=SNP
13	79730864	rs7986907	G	A	100	PASS	AC=1955;AF=0.390375;AN=5008;NS=2504;DP=15854;EAS_AF=0.4821;AMR_AF=0.3156;AFR_AF=0.5159;EUR_AF=0.2316;SAS_AF=0.3425;AA=G|||;VT=SNP
13	79730936	rs7986775	C	T	100	PASS	AC=1942;AF=0.38778;AN=5008;NS=2504;DP=16141;EAS_AF=0.4831;AMR_AF=0.3184;AFR_AF=0.5045;EUR_AF=0.2316;SAS_AF=0.3415;AA=C|||;VT=SNP
13	79731184	rs618584	A	G	100	PASS	AC=2111;AF=0.421526;AN=5008;NS=2504;DP=13618;EAS_AF=0.5546;AMR_AF=0.3199;AFR_AF=0.5711;EUR_AF=0.2316;SAS_AF=0.3497;AA=G|||;VT=SNP
13	79731660	rs9601182	T	A	100	PASS	AC=2154;AF=0.430112;AN=5008;NS=2504;DP=16277;EAS_AF=0.5496;AMR_AF=0.3329;AFR_AF=0.5764;EUR_AF=0.2604;SAS_AF=0.3528;AA=A|||;VT=SNP
13	79732582	rs61966446	C	T	100	PASS	AC=1844;AF=0.368211;AN=5008;NS=2504;DP=20168;EAS_AF=0.5496;AMR_AF=0.2882;AFR_AF=0.4002;EUR_AF=0.2068;SAS_AF=0.3609;AA=T|||;VT=SNP
13	79733391	rs34893394	T	G	100	PASS	AC=1700;AF=0.339457;AN=5008;NS=2504;DP=19011;EAS_AF=0.506;AMR_AF=0.2752;AFR_AF=0.3253;EUR_AF=0.2018;SAS_AF=0.3742;AA=T|||;VT=SNP
13	79733500	rs4885614	G	A	100	PASS	AC=3740;AF=0.746805;AN=5008;NS=2504;DP=17970;EAS_AF=0.8016;AMR_AF=0.6556;AFR_AF=0.7322;EUR_AF=0.7008;SAS_AF=0.8221;AA=G|||;VT=SNP
13	79733564	rs4884122	A	G	100	PASS	AC=3132;AF=0.625399;AN=5008;NS=2504;DP=16133;EAS_AF=0.371;AMR_AF=0.5548;AFR_AF=0.7821;EUR_AF=0.66;SAS_AF=0.6902;AA=G|||;VT=SNP
13	79733598	rs4885615	A	G	100	PASS	AC=3131;AF=0.6252;AN=5008;NS=2504;DP=16049;EAS_AF=0.371;AMR_AF=0.5533;AFR_AF=0.7821;EUR_AF=0.66;SAS_AF=0.6902;AA=G|||;VT=SNP
13	79733624	rs4884123	T	C	100	PASS	AC=3131;AF=0.6252;AN=5008;NS=2504;DP=16497;EAS_AF=0.371;AMR_AF=0.5533;AFR_AF=0.7821;EUR_AF=0.66;SAS_AF=0.6902;AA=C|||;VT=SNP
13	79733659	rs4884124	A	G	100	PASS	AC=3132;AF=0.625399;AN=5008;NS=2504;DP=17284;EAS_AF=0.371;AMR_AF=0.5548;AFR_AF=0.7821;EUR_AF=0.66;SAS_AF=0.6902;AA=G|||;VT=SNP
13	79733793	rs4884125	A	G	100	PASS	AC=3136;AF=0.626198;AN=5008;NS=2504;DP=18833;EAS_AF=0.371;AMR_AF=0.5548;AFR_AF=0.7859;EUR_AF=0.66;SAS_AF=0.6892;AA=G|||;VT=SNP
13	79734491	rs12868236	C	T	100	PASS	AC=1056;AF=0.210863;AN=5008;NS=2504;DP=15623;EAS_AF=0.0754;AMR_AF=0.17;AFR_AF=0.3873;EUR_AF=0.1581;SAS_AF=0.1953;AA=C|||;VT=SNP
13	79734887	rs1360251	T	C	100	PASS	AC=3136;AF=0.626198;AN=5008;NS=2504;DP=16480;EAS_AF=0.371;AMR_AF=0.5548;AFR_AF=0.7859;EUR_AF=0.66;SAS_AF=0.6892;AA=C|||;VT=SNP
13	79734964	rs1360250	A	C	100	PASS	AC=3159;AF=0.630791;AN=5008;NS=2504;DP=18472;EAS_AF=0.371;AMR_AF=0.5605;AFR_AF=0.7859;EUR_AF=0.667;SAS_AF=0.7014;AA=C|||;VT=SNP
13	79735044	rs9530865	C	T	100	PASS	AC=1710;AF=0.341454;AN=5008;NS=2504;DP=19143;EAS_AF=0.2202;AMR_AF=0.3646;AFR_AF=0.1906;EUR_AF=0.502;SAS_AF=0.4888;AA=C|||;VT=SNP
13	79735375	rs7326865	C	A	100	PASS	AC=3124;AF=0.623802;AN=5008;NS=2504;DP=19068;EAS_AF=0.3611;AMR_AF=0.5548;AFR_AF=0.7859;EUR_AF=0.66;SAS_AF=0.6871;AA=C|||;VT=SNP
13	79735511	rs9574362	G	A	100	PASS	AC=1834;AF=0.366214;AN=5008;NS=2504;DP=18475;EAS_AF=0.2946;AMR_AF=0.366;AFR_AF=0.2231;EUR_AF=0.502;SAS_AF=0.4939;AA=G|||;VT=SNP
13	79735660	rs633474	G	T	100	PASS	AC=965;AF=0.192692;AN=5008;NS=2504;DP=16555;EAS_AF=0.5248;AMR_AF=0.134;AFR_AF=0.0794;EUR_AF=0.0845;SAS_AF=0.1564;AA=G|||;VT=SNP
13	79735667	rs633470	G	T	100	PASS	AC=3853;AF=0.769369;AN=5008;NS=2504;DP=16866;EAS_AF=0.8909;AMR_AF=0.6715;AFR_AF=0.6899;EUR_AF=0.7455;SAS_AF=0.8456;AA=T|||;VT=SNP
13	79735904	rs9545007	T	C	100	PASS	AC=2989;AF=0.596845;AN=5008;NS=2504;DP=20790;EAS_AF=0.37;AMR_AF=0.5476;AFR_AF=0.6619;EUR_AF=0.671;SAS_AF=0.7014;AA=C|||;VT=SNP
13	79736132	rs7985181	A	G	100	PASS	AC=2990;AF=0.597045;AN=5008;NS=2504;DP=18393;EAS_AF=0.371;AMR_AF=0.5476;AFR_AF=0.6619;EUR_AF=0.671;SAS_AF=0.7014;AA=G|||;VT=SNP
13	79736248	rs7986836	T	G	100	PASS	AC=2992;AF=0.597444;AN=5008;NS=2504;DP=18040;EAS_AF=0.371;AMR_AF=0.5476;AFR_AF=0.6634;EUR_AF=0.671;SAS_AF=0.7014;AA=G|||;VT=SNP
13	79736550	rs7990656	G	A	100	PASS	AC=2988;AF=0.596645;AN=5008;NS=2504;DP=15405;EAS_AF=0.371;AMR_AF=0.5476;AFR_AF=0.6626;EUR_AF=0.671;SAS_AF=0.6984;AA=G|||;VT=SNP
13	79736962	rs7990950	A	G	100	PASS	AC=1105;AF=0.220647;AN=5008;NS=2504;DP=15793;EAS_AF=0.0764;AMR_AF=0.1744;AFR_AF=0.4191;EUR_AF=0.161;SAS_AF=0.1953;AA=A|||;VT=SNP
13	79737052	rs7991597	G	A	100	PASS	AC=1106;AF=0.220847;AN=5008;NS=2504;DP=16331;EAS_AF=0.0764;AMR_AF=0.1744;AFR_AF=0.4198;EUR_AF=0.161;SAS_AF=0.1953;AA=G|||;VT=SNP
13	79737480	rs9545008	C	T	100	PASS	AC=2994;AF=0.597843;AN=5008;NS=2504;DP=16666;EAS_AF=0.371;AMR_AF=0.5461;AFR_AF=0.6657;EUR_AF=0.671;SAS_AF=0.7014;AA=C|||;VT=SNP
13	79737706	rs7333649	C	G	100	PASS	AC=2937;AF=0.586462;AN=5008;NS=2504;DP=17369;EAS_AF=0.3413;AMR_AF=0.5403;AFR_AF=0.6641;EUR_AF=0.665;SAS_AF=0.6861;AA=C|||;VT=SNP
13	79737800	rs35632558	C	T	100	PASS	AC=1159;AF=0.23143;AN=5008;NS=2504;DP=15797;EAS_AF=0.0764;AMR_AF=0.1772;AFR_AF=0.4304;EUR_AF=0.161;SAS_AF=0.2331;AA=C|||;VT=SNP
13	79737970	rs7334091	A	G	100	PASS	AC=1939;AF=0.387181;AN=5008;NS=2504;DP=11434;EAS_AF=0.3065;AMR_AF=0.3732;AFR_AF=0.2738;EUR_AF=0.5109;SAS_AF=0.5061;AA=G|||;VT=SNP
13	79738106	rs7334311	A	G	100	PASS	AC=1941;AF=0.38758;AN=5008;NS=2504;DP=13767;EAS_AF=0.3065;AMR_AF=0.3732;AFR_AF=0.2738;EUR_AF=0.5109;SAS_AF=0.5082;AA=A|||;VT=SNP
13	79738915	rs9545009	T	C	100	PASS	AC=1941;AF=0.38758;AN=5008;NS=2504;DP=14880;EAS_AF=0.3085;AMR_AF=0.3732;AFR_AF=0.2738;EUR_AF=0.5109;SAS_AF=0.5061;AA=C|||;VT=SNP
13	79739129	rs9530866	C	T	100	PASS	AC=1791;AF=0.357628;AN=5008;NS=2504;DP=13118;EAS_AF=0.2361;AMR_AF=0.3689;AFR_AF=0.2216;EUR_AF=0.5109;SAS_AF=0.501;AA=C|||;VT=SNP
13	79739439	rs9574363	T	C	100	PASS	AC=1741;AF=0.347644;AN=5008;NS=2504;DP=14567;EAS_AF=0.2331;AMR_AF=0.3674;AFR_AF=0.1861;EUR_AF=0.5119;SAS_AF=0.501;AA=T|||;VT=SNP
13	79740796	rs1411315	T	C	100	PASS	AC=4243;AF=0.847244;AN=5008;NS=2504;DP=21479;EAS_AF=0.8899;AMR_AF=0.6988;AFR_AF=0.9682;EUR_AF=0.7515;SAS_AF=0.8436;AA=C|||;VT=SNP
13	79740798	rs2991489	A	C	100	PASS	AC=1025;AF=0.204673;AN=5008;NS=2504;DP=21354;EAS_AF=0.5139;AMR_AF=0.1441;AFR_AF=0.1278;EUR_AF=0.0855;SAS_AF=0.1554;AA=C|||;VT=SNP
13	79741077	rs9565468	C	T	100	PASS	AC=807;AF=0.161142;AN=5008;NS=2504;DP=18664;EAS_AF=0.4137;AMR_AF=0.1297;AFR_AF=0.0741;EUR_AF=0.0706;SAS_AF=0.1339;AA=C|||;VT=SNP
13	79741223	rs1411314	C	T	100	PASS	AC=4176;AF=0.833866;AN=5008;NS=2504;DP=17865;EAS_AF=0.8889;AMR_AF=0.6988;AFR_AF=0.9213;EUR_AF=0.7505;SAS_AF=0.8405;AA=T|||;VT=SNP
13	79741227	rs1411313	C	A	100	PASS	AC=4109;AF=0.820487;AN=5008;NS=2504;DP=17685;EAS_AF=0.8889;AMR_AF=0.6902;AFR_AF=0.8767;EUR_AF=0.7495;SAS_AF=0.8395;AA=A|||;VT=SNP
13	79741241	rs1411312	T	A	100	PASS	AC=4109;AF=0.820487;AN=5008;NS=2504;DP=17220;EAS_AF=0.8889;AMR_AF=0.6902;AFR_AF=0.8767;EUR_AF=0.7495;SAS_AF=0.8395;AA=A|||;VT=SNP
13	79741794	rs9545010	T	C	100	PASS	AC=1825;AF=0.364417;AN=5008;NS=2504;DP=18049;EAS_AF=0.2331;AMR_AF=0.366;AFR_AF=0.2489;EUR_AF=0.505;SAS_AF=0.5102;AA=T|||;VT=SNP
13	79741856	rs9530867	G	A	100	PASS	AC=1743;AF=0.348043;AN=5008;NS=2504;DP=20156;EAS_AF=0.2331;AMR_AF=0.3617;AFR_AF=0.1921;EUR_AF=0.504;SAS_AF=0.5072;AA=g|||;VT=SNP
13	79741889	rs618304	C	T	100	PASS	AC=948;AF=0.189297;AN=5008;NS=2504;DP=20116;EAS_AF=0.505;AMR_AF=0.1354;AFR_AF=0.0825;EUR_AF=0.0845;SAS_AF=0.1544;AA=C|||;VT=SNP
13	79741956	rs666269	T	G	100	PASS	AC=4177;AF=0.834065;AN=5008;NS=2504;DP=20354;EAS_AF=0.8899;AMR_AF=0.6988;AFR_AF=0.9213;EUR_AF=0.7505;SAS_AF=0.8405;AA=G|||;VT=SNP
13	79742527	rs7319658	A	G	100	PASS	AC=3186;AF=0.636182;AN=5008;NS=2504;DP=21617;EAS_AF=0.3849;AMR_AF=0.5605;AFR_AF=0.7935;EUR_AF=0.671;SAS_AF=0.7004;AA=A|||;VT=SNP
13	79742676	rs9593381	C	T	100	PASS	AC=989;AF=0.197484;AN=5008;NS=2504;DP=18738;EAS_AF=0.0764;AMR_AF=0.1686;AFR_AF=0.3517;EUR_AF=0.16;SAS_AF=0.1728;AA=C|||;VT=SNP
13	79743052	rs58086794	G	T	100	PASS	AC=746;AF=0.148962;AN=5008;NS=2504;DP=18377;EAS_AF=0.4137;AMR_AF=0.1254;AFR_AF=0.0303;EUR_AF=0.0706;SAS_AF=0.1339;AA=G|||;VT=SNP
13	79743694	rs2988054	G	A	100	PASS	AC=1199;AF=0.239417;AN=5008;NS=2504;DP=14454;EAS_AF=0.5139;AMR_AF=0.1585;AFR_AF=0.2519;EUR_AF=0.0855;SAS_AF=0.1554;AA=A|||;VT=SNP
13	79743725	rs9601185	C	T	100	PASS	AC=1022;AF=0.204073;AN=5008;NS=2504;DP=14086;EAS_AF=0.0774;AMR_AF=0.1772;AFR_AF=0.354;EUR_AF=0.1759;SAS_AF=0.18;AA=C|||;VT=SNP
13	79743977	rs1330060	C	T	100	PASS	AC=1765;AF=0.352436;AN=5008;NS=2504;DP=12496;EAS_AF=0.2242;AMR_AF=0.3674;AFR_AF=0.1974;EUR_AF=0.5109;SAS_AF=0.5204;AA=C|||;VT=SNP
13	79744323	rs592560	G	A	100	PASS	AC=1323;AF=0.264177;AN=5008;NS=2504;DP=19661;EAS_AF=0.5883;AMR_AF=0.1599;AFR_AF=0.2844;EUR_AF=0.0855;SAS_AF=0.1605;AA=G|||;VT=SNP
13	79744738	rs606519	C	T	100	PASS	AC=1323;AF=0.264177;AN=5008;NS=2504;DP=19264;EAS_AF=0.5883;AMR_AF=0.1599;AFR_AF=0.2844;EUR_AF=0.0855;SAS_AF=0.1605;AA=T|||;VT=SNP
13	79744855	rs605216	G	T	100	PASS	AC=1323;AF=0.264177;AN=5008;NS=2504;DP=16996;EAS_AF=0.5883;AMR_AF=0.1599;AFR_AF=0.2844;EUR_AF=0.0855;SAS_AF=0.1605;AA=T|||;VT=SNP
13	79745997	rs2991488	C	T	100	PASS	AC=1323;AF=0.264177;AN=5008;NS=2504;DP=17820;EAS_AF=0.5893;AMR_AF=0.1599;AFR_AF=0.2837;EUR_AF=0.0855;SAS_AF=0.1605;AA=T|||;VT=SNP
13	79746035	rs2988056	A	G	100	PASS	AC=1323;AF=0.264177;AN=5008;NS=2504;DP=18312;EAS_AF=0.5893;AMR_AF=0.1599;AFR_AF=0.2837;EUR_AF=0.0855;SAS_AF=0.1605;AA=G|||;VT=SNP
13	79746329	rs9601186	G	A	100	PASS	AC=1035;AF=0.206669;AN=5008;NS=2504;DP=12718;EAS_AF=0.0764;AMR_AF=0.1729;AFR_AF=0.3843;EUR_AF=0.16;SAS_AF=0.1728;AA=G|||;VT=SNP
13	79746398	rs9574364	C	T	100	PASS	AC=1322;AF=0.263978;AN=5008;NS=2504;DP=13003;EAS_AF=0.5893;AMR_AF=0.1599;AFR_AF=0.2829;EUR_AF=0.0855;SAS_AF=0.1605;AA=C|||;VT=SNP
13	79746603	rs2991487	C	T	100	PASS	AC=958;AF=0.191294;AN=5008;NS=2504;DP=12139;EAS_AF=0.5139;AMR_AF=0.1369;AFR_AF=0.0825;EUR_AF=0.0845;SAS_AF=0.1544;AA=C|||;VT=SNP
13	79747030	rs9565470	A	G	100	PASS	AC=1322;AF=0.263978;AN=5008;NS=2504;DP=18769;EAS_AF=0.5893;AMR_AF=0.1599;AFR_AF=0.2829;EUR_AF=0.0855;SAS_AF=0.1605;AA=G|||;VT=SNP
13	79747073	rs111242708	C	T	100	PASS	AC=715;AF=0.142772;AN=5008;NS=2504;DP=18868;EAS_AF=0.1081;AMR_AF=0.1383;AFR_AF=0.0045;EUR_AF=0.169;SAS_AF=0.3415;AA=C|||;VT=SNP
13	79747118	rs2991486	G	A	100	PASS	AC=957;AF=0.191094;AN=5008;NS=2504;DP=18579;EAS_AF=0.5139;AMR_AF=0.1354;AFR_AF=0.0825;EUR_AF=0.0845;SAS_AF=0.1544;AA=G|||;VT=SNP
13	79747498	rs61966449	C	T	100	PASS	AC=713;AF=0.142372;AN=5008;NS=2504;DP=20466;EAS_AF=0.4226;AMR_AF=0.1225;AFR_AF=0.0008;EUR_AF=0.0696;SAS_AF=0.1339;AA=C|||;VT=SNP
13	79747680	rs9593382	C	A	100	PASS	AC=1041;AF=0.207867;AN=5008;NS=2504;DP=17795;EAS_AF=0.0764;AMR_AF=0.1729;AFR_AF=0.3888;EUR_AF=0.16;SAS_AF=0.1728;AA=C|||;VT=SNP
13	79748016	rs2991485	T	C	100	PASS	AC=1313;AF=0.262181;AN=5008;NS=2504;DP=19853;EAS_AF=0.5804;AMR_AF=0.1599;AFR_AF=0.2829;EUR_AF=0.0855;SAS_AF=0.1605;AA=C|||;VT=SNP
13	79749581	rs7331268	G	A	100	PASS	AC=1322;AF=0.263978;AN=5008;NS=2504;DP=19233;EAS_AF=0.5893;AMR_AF=0.1599;AFR_AF=0.2829;EUR_AF=0.0855;SAS_AF=0.1605;AA=A|||;VT=SNP
13	79749732	rs79464345	T	C	100	PASS	AC=1324;AF=0.264377;AN=5008;NS=2504;DP=19853;EAS_AF=0.5893;AMR_AF=0.1599;AFR_AF=0.2829;EUR_AF=0.0865;SAS_AF=0.1616;AA=C|||;VT=SNP
13	79750113	rs72628079	T	C	100	PASS	AC=1322;AF=0.263978;AN=5008;NS=2504;DP=20347;EAS_AF=0.5893;AMR_AF=0.1599;AFR_AF=0.2829;EUR_AF=0.0855;SAS_AF=0.1605;AA=t|||;VT=SNP
13	79750183	rs61966450	G	A	100	PASS	AC=957;AF=0.191094;AN=5008;NS=2504;DP=19855;EAS_AF=0.5139;AMR_AF=0.1354;AFR_AF=0.0825;EUR_AF=0.0845;SAS_AF=0.1544;AA=G|||;VT=SNP
13	79750672	rs2991484	G	T	100	PASS	AC=1312;AF=0.261981;AN=5008;NS=2504;DP=20756;EAS_AF=0.5804;AMR_AF=0.1599;AFR_AF=0.2829;EUR_AF=0.0845;SAS_AF=0.1605;AA=G|||;VT=SNP
13	79751758	rs1330059	G	C	100	PASS	AC=4198;AF=0.838259;AN=5008;NS=2504;DP=16871;EAS_AF=0.8889;AMR_AF=0.7046;AFR_AF=0.9213;EUR_AF=0.7555;SAS_AF=0.8538;AA=C|||;VT=SNP
13	79752467	rs2991483	G	C	100	PASS	AC=1322;AF=0.263978;AN=5008;NS=2504;DP=16438;EAS_AF=0.5893;AMR_AF=0.1599;AFR_AF=0.2829;EUR_AF=0.0855;SAS_AF=0.1605;AA=g|||;VT=SNP
13	79752730	rs9574365	G	T	100	PASS	AC=726;AF=0.144968;AN=5008;NS=2504;DP=16912;EAS_AF=0.4137;AMR_AF=0.1254;AFR_AF=0.0166;EUR_AF=0.0686;SAS_AF=0.1339;AA=G|||;VT=SNP
13	79752839	rs12871633	T	C	100	PASS	AC=1063;AF=0.21226;AN=5008;NS=2504;DP=16682;EAS_AF=0.0764;AMR_AF=0.1787;AFR_AF=0.3888;EUR_AF=0.1779;SAS_AF=0.1728;AA=T|||;VT=SNP
13	79753198	rs9601187	A	G	100	PASS	AC=1032;AF=0.20607;AN=5008;NS=2504;DP=13251;EAS_AF=0.0764;AMR_AF=0.1729;AFR_AF=0.3843;EUR_AF=0.16;SAS_AF=0.1697;AA=A|||;VT=SNP
13	79753446	rs684269	C	T	100	PASS	AC=4261;AF=0.850839;AN=5008;NS=2504;DP=13797;EAS_AF=0.8889;AMR_AF=0.7046;AFR_AF=0.9682;EUR_AF=0.7565;SAS_AF=0.8538;AA=t|||;VT=SNP
13	79753980	rs2991479	G	A	100	PASS	AC=1322;AF=0.263978;AN=5008;NS=2504;DP=16613;EAS_AF=0.5893;AMR_AF=0.1599;AFR_AF=0.2829;EUR_AF=0.0855;SAS_AF=0.1605;AA=G|||;VT=SNP
13	79754491	rs2988021	C	T	100	PASS	AC=1324;AF=0.264377;AN=5008;NS=2504;DP=13469;EAS_AF=0.5893;AMR_AF=0.1599;AFR_AF=0.2844;EUR_AF=0.0855;SAS_AF=0.1605;AA=T|||;VT=SNP
13	79754928	rs2991478	C	T	100	PASS	AC=1131;AF=0.225839;AN=5008;NS=2504;DP=12180;EAS_AF=0.5139;AMR_AF=0.1513;AFR_AF=0.2057;EUR_AF=0.0845;SAS_AF=0.1544;AA=C|||;VT=SNP
13	79755183	rs2988022	T	C	100	PASS	AC=1322;AF=0.263978;AN=5008;NS=2504;DP=12161;EAS_AF=0.5893;AMR_AF=0.1599;AFR_AF=0.2829;EUR_AF=0.0855;SAS_AF=0.1605;AA=C|||;VT=SNP
13	79755299	rs6563086	T	C	100	PASS	AC=816;AF=0.162939;AN=5008;NS=2504;DP=14836;EAS_AF=0.4226;AMR_AF=0.1297;AFR_AF=0.0741;EUR_AF=0.0706;SAS_AF=0.1339;AA=t|||;VT=SNP
13	79755534	rs2988023	T	C	100	PASS	AC=4204;AF=0.839457;AN=5008;NS=2504;DP=14640;EAS_AF=0.8889;AMR_AF=0.7046;AFR_AF=0.9213;EUR_AF=0.7565;SAS_AF=0.8589;AA=C|||;VT=SNP
13	79755896	rs694724	A	G	100	PASS	AC=4271;AF=0.852835;AN=5008;NS=2504;DP=15300;EAS_AF=0.8889;AMR_AF=0.7075;AFR_AF=0.9697;EUR_AF=0.7575;SAS_AF=0.8589;AA=G|||;VT=SNP
13	79756217	rs641074	T	C	100	PASS	AC=1322;AF=0.263978;AN=5008;NS=2504;DP=19113;EAS_AF=0.5893;AMR_AF=0.1599;AFR_AF=0.2829;EUR_AF=0.0855;SAS_AF=0.1605;AA=T|||;VT=SNP
13	79756307	rs599049	T	C	100	PASS	AC=1322;AF=0.263978;AN=5008;NS=2504;DP=19518;EAS_AF=0.5893;AMR_AF=0.1599;AFR_AF=0.2829;EUR_AF=0.0855;SAS_AF=0.1605;AA=C|||;VT=SNP
13	79756547	rs9565472	C	G	100	PASS	AC=724;AF=0.144569;AN=5008;NS=2504;DP=20078;EAS_AF=0.4226;AMR_AF=0.1239;AFR_AF=0.0083;EUR_AF=0.0696;SAS_AF=0.1339;AA=C|||;VT=SNP
13	79756659	rs610695	G	A	100	PASS	AC=4229;AF=0.844449;AN=5008;NS=2504;DP=20541;EAS_AF=0.8889;AMR_AF=0.6988;AFR_AF=0.9682;EUR_AF=0.7495;SAS_AF=0.8323;AA=A|||;VT=SNP
13	79756956	rs2991443	G	A	100	PASS	AC=1324;AF=0.264377;AN=5008;NS=2504;DP=20328;EAS_AF=0.5893;AMR_AF=0.1599;AFR_AF=0.2837;EUR_AF=0.0855;SAS_AF=0.1616;AA=G|||;VT=SNP
13	79757571	rs658844	A	G	100	PASS	AC=1331;AF=0.265775;AN=5008;NS=2504;DP=19743;EAS_AF=0.5893;AMR_AF=0.1599;AFR_AF=0.2897;EUR_AF=0.0855;SAS_AF=0.1605;AA=G|||;VT=SNP
13	79757784	rs7990825	T	C	100	PASS	AC=1766;AF=0.352636;AN=5008;NS=2504;DP=19746;EAS_AF=0.2222;AMR_AF=0.3674;AFR_AF=0.1959;EUR_AF=0.5109;SAS_AF=0.5256;AA=T|||;VT=SNP
13	79757916	rs1760677	A	G	100	PASS	AC=1330;AF=0.265575;AN=5008;NS=2504;DP=15766;EAS_AF=0.5893;AMR_AF=0.1614;AFR_AF=0.2874;EUR_AF=0.0855;SAS_AF=0.1616;AA=G|||;VT=SNP
13	79757940	rs9593383	G	A	100	PASS	AC=1033;AF=0.20627;AN=5008;NS=2504;DP=15881;EAS_AF=0.0774;AMR_AF=0.1715;AFR_AF=0.3835;EUR_AF=0.16;SAS_AF=0.1718;AA=G|||;VT=SNP
13	79757944	rs1755467	G	A	100	PASS	AC=1260;AF=0.251597;AN=5008;NS=2504;DP=15850;EAS_AF=0.5893;AMR_AF=0.1527;AFR_AF=0.2405;EUR_AF=0.0845;SAS_AF=0.1605;AA=G|||;VT=SNP
13	79757948	rs1755466	T	C	100	PASS	AC=1328;AF=0.265176;AN=5008;NS=2504;DP=15775;EAS_AF=0.5893;AMR_AF=0.1614;AFR_AF=0.2859;EUR_AF=0.0855;SAS_AF=0.1616;AA=C|||;VT=SNP
13	79758046	rs2991448	T	C	100	PASS	AC=1324;AF=0.264377;AN=5008;NS=2504;DP=12104;EAS_AF=0.5893;AMR_AF=0.1599;AFR_AF=0.2844;EUR_AF=0.0855;SAS_AF=0.1605;AA=t|||;VT=SNP
13	79758426	rs2991450	T	C	100	PASS	AC=1319;AF=0.263379;AN=5008;NS=2504;DP=14890;EAS_AF=0.5843;AMR_AF=0.1599;AFR_AF=0.2844;EUR_AF=0.0855;SAS_AF=0.1605;AA=T|||;VT=SNP
13	79758632	rs2991464	C	T	100	PASS	AC=4264;AF=0.851438;AN=5008;NS=2504;DP=11161;EAS_AF=0.8899;AMR_AF=0.7061;AFR_AF=0.9682;EUR_AF=0.7584;SAS_AF=0.8528;AA=T|||;VT=SNP
13	79758881	rs9574368	G	A	100	PASS	AC=1147;AF=0.229034;AN=5008;NS=2504;DP=13538;EAS_AF=0.5079;AMR_AF=0.1844;AFR_AF=0.205;EUR_AF=0.0845;SAS_AF=0.1544;AA=g|||;VT=SNP
13	79758889	rs9574369	A	G	100	PASS	AC=1149;AF=0.229433;AN=5008;NS=2504;DP=12391;EAS_AF=0.506;AMR_AF=0.1844;AFR_AF=0.208;EUR_AF=0.0845;SAS_AF=0.1544;AA=A|||;VT=SNP
13	79758919	rs9574370	G	A	100	PASS	AC=1302;AF=0.259984;AN=5008;NS=2504;DP=14424;EAS_AF=0.5833;AMR_AF=0.1931;AFR_AF=0.2542;EUR_AF=0.0865;SAS_AF=0.1605;AA=g|||;VT=SNP
13	79759010	rs9565473	C	T	100	PASS	AC=1730;AF=0.345447;AN=5008;NS=2504;DP=11504;EAS_AF=0.2292;AMR_AF=0.3703;AFR_AF=0.1952;EUR_AF=0.505;SAS_AF=0.4867;AA=c|||;VT=SNP
13	79759059	rs7996244	A	G	100	PASS	AC=1343;AF=0.268171;AN=5008;NS=2504;DP=13301;EAS_AF=0.5833;AMR_AF=0.1945;AFR_AF=0.2852;EUR_AF=0.0855;SAS_AF=0.1605;AA=A|||;VT=SNP
13	79759194	rs61967873	G	A	100	PASS	AC=68;AF=0.0135783;AN=5008;NS=2504;DP=16604;EAS_AF=0.003;AMR_AF=0.0461;AFR_AF=0;EUR_AF=0.0239;SAS_AF=0.0092;AA=G|||;VT=SNP
13	79759262	rs659005	G	A	100	PASS	AC=1349;AF=0.269369;AN=5008;NS=2504;DP=19533;EAS_AF=0.5833;AMR_AF=0.1945;AFR_AF=0.2897;EUR_AF=0.0855;SAS_AF=0.1605;AA=A|||;VT=SNP
13	79759271	rs596438	A	T	100	PASS	AC=1344;AF=0.268371;AN=5008;NS=2504;DP=19930;EAS_AF=0.5833;AMR_AF=0.1945;AFR_AF=0.2852;EUR_AF=0.0865;SAS_AF=0.1605;AA=A|||;VT=SNP
13	79759273	rs596436	G	C	100	PASS	AC=1342;AF=0.267971;AN=5008;NS=2504;DP=19934;EAS_AF=0.5833;AMR_AF=0.1945;AFR_AF=0.2844;EUR_AF=0.0855;SAS_AF=0.1605;AA=C|||;VT=SNP
13	79759512	rs605505	A	G	100	PASS	AC=1088;AF=0.217252;AN=5008;NS=2504;DP=19085;EAS_AF=0.5079;AMR_AF=0.1801;AFR_AF=0.1604;EUR_AF=0.0855;SAS_AF=0.1564;AA=A|||;VT=SNP
13	79759808	rs671712	A	T	100	PASS	AC=1343;AF=0.268171;AN=5008;NS=2504;DP=20237;EAS_AF=0.5833;AMR_AF=0.1945;AFR_AF=0.2852;EUR_AF=0.0855;SAS_AF=0.1605;AA=A|||;VT=SNP
13	79759913	rs593305	A	G	100	PASS	AC=1349;AF=0.269369;AN=5008;NS=2504;DP=20124;EAS_AF=0.5833;AMR_AF=0.1945;AFR_AF=0.2897;EUR_AF=0.0855;SAS_AF=0.1605;AA=G|||;VT=SNP
13	79760147	rs2988026	G	A	100	PASS	AC=1280;AF=0.255591;AN=5008;NS=2504;DP=19394;EAS_AF=0.5833;AMR_AF=0.1859;AFR_AF=0.2436;EUR_AF=0.0845;SAS_AF=0.1595;AA=A|||;VT=SNP
13	79760226	rs2988027	A	G	100	PASS	AC=4207;AF=0.840056;AN=5008;NS=2504;DP=18933;EAS_AF=0.8899;AMR_AF=0.7104;AFR_AF=0.9213;EUR_AF=0.7555;SAS_AF=0.8579;AA=G|||;VT=SNP
13	79760657	rs590108	T	C	100	PASS	AC=1348;AF=0.269169;AN=5008;NS=2504;DP=18171;EAS_AF=0.5833;AMR_AF=0.1945;AFR_AF=0.289;EUR_AF=0.0855;SAS_AF=0.1605;AA=T|||;VT=SNP
13	79761193	rs9545011	A	G	100	PASS	AC=1697;AF=0.338858;AN=5008;NS=2504;DP=17539;EAS_AF=0.2292;AMR_AF=0.3718;AFR_AF=0.1672;EUR_AF=0.505;SAS_AF=0.4898;AA=A|||;VT=SNP
13	79761528	rs662113	G	A	100	PASS	AC=1309;AF=0.261382;AN=5008;NS=2504;DP=14516;EAS_AF=0.5744;AMR_AF=0.1599;AFR_AF=0.2844;EUR_AF=0.0855;SAS_AF=0.1605;AA=g|||;VT=SNP
13	79761631	rs9318611	T	C	100	PASS	AC=1052;AF=0.210064;AN=5008;NS=2504;DP=16212;EAS_AF=0.0774;AMR_AF=0.1412;AFR_AF=0.3843;EUR_AF=0.164;SAS_AF=0.2076;AA=T|||;VT=SNP
13	79761805	rs610754	A	C	100	PASS	AC=4210;AF=0.840655;AN=5008;NS=2504;DP=17364;EAS_AF=0.8899;AMR_AF=0.7118;AFR_AF=0.9228;EUR_AF=0.7555;SAS_AF=0.8579;AA=C|||;VT=SNP
13	79761961	rs2988028	A	G	100	PASS	AC=1309;AF=0.261382;AN=5008;NS=2504;DP=17855;EAS_AF=0.5744;AMR_AF=0.1599;AFR_AF=0.2844;EUR_AF=0.0855;SAS_AF=0.1605;AA=A|||;VT=SNP
13	79762080	rs2988029	A	G	100	PASS	AC=4274;AF=0.853435;AN=5008;NS=2504;DP=20274;EAS_AF=0.8899;AMR_AF=0.7118;AFR_AF=0.9697;EUR_AF=0.7565;SAS_AF=0.8589;AA=G|||;VT=SNP
13	79762375	rs1536941	G	A	100	PASS	AC=1331;AF=0.265775;AN=5008;NS=2504;DP=22143;EAS_AF=0.5744;AMR_AF=0.1657;AFR_AF=0.2852;EUR_AF=0.1014;SAS_AF=0.1616;AA=G|||;VT=SNP
13	79762645	rs2988030	C	T	100	PASS	AC=1273;AF=0.254193;AN=5008;NS=2504;DP=22349;EAS_AF=0.5744;AMR_AF=0.1585;AFR_AF=0.2579;EUR_AF=0.0855;SAS_AF=0.1605;AA=C|||;VT=SNP
13	79762780	rs61967875	C	T	100	PASS	AC=1052;AF=0.210064;AN=5008;NS=2504;DP=20124;EAS_AF=0.0774;AMR_AF=0.1412;AFR_AF=0.3835;EUR_AF=0.165;SAS_AF=0.2076;AA=C|||;VT=SNP
13	79763872	rs2988031	C	G	100	PASS	AC=1343;AF=0.268171;AN=5008;NS=2504;DP=17247;EAS_AF=0.5833;AMR_AF=0.1873;AFR_AF=0.289;EUR_AF=0.0855;SAS_AF=0.1605;AA=C|||;VT=SNP
13	79763944	rs2988032	C	T	100	PASS	AC=1377;AF=0.27496;AN=5008;NS=2504;DP=19149;EAS_AF=0.5744;AMR_AF=0.1614;AFR_AF=0.3343;EUR_AF=0.0865;SAS_AF=0.1605;AA=c|||;VT=SNP
13	79764237	rs2988033	A	T	100	PASS	AC=1376;AF=0.27476;AN=5008;NS=2504;DP=14368;EAS_AF=0.5744;AMR_AF=0.1614;AFR_AF=0.3336;EUR_AF=0.0865;SAS_AF=0.1605;AA=T|||;VT=SNP
13	79764317	rs2988035	C	T	100	PASS	AC=1378;AF=0.27516;AN=5008;NS=2504;DP=15666;EAS_AF=0.5754;AMR_AF=0.1614;AFR_AF=0.3343;EUR_AF=0.0865;SAS_AF=0.1605;AA=C|||;VT=SNP
13	79764951	rs2988037	C	T	100	PASS	AC=637;AF=0.127196;AN=5008;NS=2504;DP=17922;EAS_AF=0.1667;AMR_AF=0.0317;AFR_AF=0.3064;EUR_AF=0.0169;SAS_AF=0.0256;AA=T|||;VT=SNP
13	79765467	rs9318612	G	T	100	PASS	AC=1662;AF=0.331869;AN=5008;NS=2504;DP=21007;EAS_AF=0.2292;AMR_AF=0.3689;AFR_AF=0.146;EUR_AF=0.503;SAS_AF=0.4867;AA=G|||;VT=SNP
13	79766188	rs2988039	A	G	100	PASS	AC=2537;AF=0.506589;AN=5008;NS=2504;DP=18435;EAS_AF=0.6607;AMR_AF=0.3444;AFR_AF=0.77;EUR_AF=0.2525;SAS_AF=0.3681;AA=G|||;VT=SNP
13	79766916	rs9545012	G	C	100	PASS	AC=868;AF=0.173323;AN=5008;NS=2504;DP=18949;EAS_AF=0.1171;AMR_AF=0.2305;AFR_AF=0.0575;EUR_AF=0.34;SAS_AF=0.1759;AA=G|||;VT=SNP
13	79768094	rs609481	T	C	100	PASS	AC=4269;AF=0.852436;AN=5008;NS=2504;DP=15791;EAS_AF=0.8899;AMR_AF=0.7104;AFR_AF=0.9682;EUR_AF=0.7555;SAS_AF=0.8579;AA=C|||;VT=SNP
13	79768343	rs1411311	G	T	100	PASS	AC=1031;AF=0.205871;AN=5008;NS=2504;DP=16920;EAS_AF=0.0774;AMR_AF=0.134;AFR_AF=0.3722;EUR_AF=0.165;SAS_AF=0.2065;AA=G|||;VT=SNP
13	79769071	rs9601188	C	T	100	PASS	AC=1031;AF=0.205871;AN=5008;NS=2504;DP=18375;EAS_AF=0.0774;AMR_AF=0.134;AFR_AF=0.3722;EUR_AF=0.165;SAS_AF=0.2065;AA=C|||;VT=SNP
13	79769411	rs1330057	T	C	100	PASS	AC=742;AF=0.148163;AN=5008;NS=2504;DP=18689;EAS_AF=0.4157;AMR_AF=0.1571;AFR_AF=0.0091;EUR_AF=0.0696;SAS_AF=0.135;AA=T|||;VT=SNP
13	79769603	rs2991444	T	C	100	PASS	AC=637;AF=0.127196;AN=5008;NS=2504;DP=21769;EAS_AF=0.1667;AMR_AF=0.0317;AFR_AF=0.3056;EUR_AF=0.0169;SAS_AF=0.0266;AA=T|||;VT=SNP
13	79770516	rs2988042	A	G	100	PASS	AC=594;AF=0.11861;AN=5008;NS=2504;DP=17436;EAS_AF=0.1667;AMR_AF=0.0303;AFR_AF=0.2738;EUR_AF=0.0169;SAS_AF=0.0266;AA=A|||;VT=SNP
13	79771178	rs868680	G	C	100	PASS	AC=2506;AF=0.500399;AN=5008;NS=2504;DP=21305;EAS_AF=0.6587;AMR_AF=0.33;AFR_AF=0.7549;EUR_AF=0.2535;SAS_AF=0.3681;AA=C|||;VT=SNP
13	79771207	rs12876191	A	G	100	PASS	AC=388;AF=0.077476;AN=5008;NS=2504;DP=20755;EAS_AF=0.002;AMR_AF=0.0735;AFR_AF=0.0068;EUR_AF=0.159;SAS_AF=0.1697;AA=A|||;VT=SNP
13	79771834	rs671700	A	G	100	PASS	AC=599;AF=0.119609;AN=5008;NS=2504;DP=17227;EAS_AF=0.1667;AMR_AF=0.0303;AFR_AF=0.2776;EUR_AF=0.0169;SAS_AF=0.0266;AA=G|||;VT=SNP
13	79773089	rs11149124	C	T	100	PASS	AC=802;AF=0.160144;AN=5008;NS=2504;DP=18673;EAS_AF=0.4058;AMR_AF=0.1282;AFR_AF=0.0764;EUR_AF=0.0706;SAS_AF=0.135;AA=C|||;VT=SNP
13	79773533	rs9574375	A	G	100	PASS	AC=731;AF=0.145966;AN=5008;NS=2504;DP=16193;EAS_AF=0.4147;AMR_AF=0.1571;AFR_AF=0.0015;EUR_AF=0.0696;SAS_AF=0.135;AA=A|||;VT=SNP
13	79773772	rs2988044	G	A	100	PASS	AC=2469;AF=0.493011;AN=5008;NS=2504;DP=12576;EAS_AF=0.6498;AMR_AF=0.2867;AFR_AF=0.7595;EUR_AF=0.2495;SAS_AF=0.3681;AA=A|||;VT=SNP
13	79774021	rs2988046	T	G	100	PASS	AC=592;AF=0.118211;AN=5008;NS=2504;DP=16947;EAS_AF=0.1657;AMR_AF=0.0303;AFR_AF=0.2731;EUR_AF=0.0169;SAS_AF=0.0266;AA=T|||;VT=SNP
13	79774331	rs56679953	A	C	100	PASS	AC=869;AF=0.173522;AN=5008;NS=2504;DP=17844;EAS_AF=0.4276;AMR_AF=0.1859;AFR_AF=0.0779;EUR_AF=0.0706;SAS_AF=0.138;AA=A|||;VT=SNP
13	79774846	rs666690	C	A	100	PASS	AC=1617;AF=0.322883;AN=5008;NS=2504;DP=23124;EAS_AF=0.2431;AMR_AF=0.1614;AFR_AF=0.6445;EUR_AF=0.1789;SAS_AF=0.2331;AA=A|||;VT=SNP
13	79775446	rs17837345	T	C	100	PASS	AC=868;AF=0.173323;AN=5008;NS=2504;DP=20203;EAS_AF=0.4266;AMR_AF=0.1859;AFR_AF=0.0779;EUR_AF=0.0706;SAS_AF=0.138;AA=t|||;VT=SNP
13	79775937	rs9593385	T	C	100	PASS	AC=1136;AF=0.226837;AN=5008;NS=2504;DP=21851;EAS_AF=0.0774;AMR_AF=0.1398;AFR_AF=0.4501;EUR_AF=0.163;SAS_AF=0.2065;AA=T|||;VT=SNP
13	79776776	rs9601190	G	C	100	PASS	AC=1135;AF=0.226637;AN=5008;NS=2504;DP=20633;EAS_AF=0.0764;AMR_AF=0.1398;AFR_AF=0.4493;EUR_AF=0.163;SAS_AF=0.2076;AA=G|||;VT=SNP
13	79776935	rs11149125	T	C	100	PASS	AC=1135;AF=0.226637;AN=5008;NS=2504;DP=20159;EAS_AF=0.0764;AMR_AF=0.1398;AFR_AF=0.4493;EUR_AF=0.163;SAS_AF=0.2076;AA=C|||;VT=SNP
13	79777038	rs11149126	G	A	100	PASS	AC=1133;AF=0.226238;AN=5008;NS=2504;DP=21268;EAS_AF=0.0764;AMR_AF=0.1398;AFR_AF=0.4478;EUR_AF=0.163;SAS_AF=0.2076;AA=g|||;VT=SNP
13	79777305	rs2772343	T	A	100	PASS	AC=4183;AF=0.835264;AN=5008;NS=2504;DP=14627;EAS_AF=0.9018;AMR_AF=0.7334;AFR_AF=0.8828;EUR_AF=0.7555;SAS_AF=0.8569;AA=A|||;VT=SNP
13	79777672	rs9601191	C	T	100	PASS	AC=1068;AF=0.213259;AN=5008;NS=2504;DP=13022;EAS_AF=0.0764;AMR_AF=0.1311;AFR_AF=0.4047;EUR_AF=0.162;SAS_AF=0.2065;AA=C|||;VT=SNP
13	79777725	rs9593386	T	C	100	PASS	AC=1096;AF=0.21885;AN=5008;NS=2504;DP=11433;EAS_AF=0.0764;AMR_AF=0.1383;AFR_AF=0.4206;EUR_AF=0.163;SAS_AF=0.2076;AA=T|||;VT=SNP
13	79777838	rs9601192	C	T	100	PASS	AC=1023;AF=0.204273;AN=5008;NS=2504;DP=12785;EAS_AF=0.0764;AMR_AF=0.1297;AFR_AF=0.3714;EUR_AF=0.162;SAS_AF=0.2065;AA=C|||;VT=SNP
13	79778555	rs2991447	C	T	100	PASS	AC=3276;AF=0.654153;AN=5008;NS=2504;DP=16268;EAS_AF=0.4881;AMR_AF=0.5476;AFR_AF=0.7632;EUR_AF=0.6839;SAS_AF=0.7229;AA=T|||;VT=SNP
13	79779164	rs61967877	T	C	100	PASS	AC=979;AF=0.195487;AN=5008;NS=2504;DP=18110;EAS_AF=0.0764;AMR_AF=0.1254;AFR_AF=0.3404;EUR_AF=0.162;SAS_AF=0.2065;AA=T|||;VT=SNP
13	79779200	rs61967878	G	A	100	PASS	AC=1076;AF=0.214856;AN=5008;NS=2504;DP=17490;EAS_AF=0.0764;AMR_AF=0.1311;AFR_AF=0.41;EUR_AF=0.163;SAS_AF=0.2065;AA=G|||;VT=SNP
13	79779336	rs61967879	T	C	100	PASS	AC=1096;AF=0.21885;AN=5008;NS=2504;DP=16009;EAS_AF=0.0764;AMR_AF=0.1383;AFR_AF=0.4206;EUR_AF=0.163;SAS_AF=0.2076;AA=T|||;VT=SNP
13	79780912	rs2329108	A	C	100	PASS	AC=2317;AF=0.46266;AN=5008;NS=2504;DP=16141;EAS_AF=0.5694;AMR_AF=0.3055;AFR_AF=0.7201;EUR_AF=0.2356;SAS_AF=0.3497;AA=C|||;VT=SNP
13	79781621	rs9601194	A	G	100	PASS	AC=1486;AF=0.296725;AN=5008;NS=2504;DP=23484;EAS_AF=0.1528;AMR_AF=0.1542;AFR_AF=0.643;EUR_AF=0.166;SAS_AF=0.2127;AA=G|||;VT=SNP
13	79781735	rs9593387	C	A	100	PASS	AC=1273;AF=0.254193;AN=5008;NS=2504;DP=21208;EAS_AF=0.0764;AMR_AF=0.1455;AFR_AF=0.5514;EUR_AF=0.163;SAS_AF=0.2065;AA=C|||;VT=SNP
13	79781921	rs9601195	A	G	100	PASS	AC=1023;AF=0.204273;AN=5008;NS=2504;DP=23150;EAS_AF=0.0764;AMR_AF=0.1297;AFR_AF=0.3714;EUR_AF=0.162;SAS_AF=0.2065;AA=A|||;VT=SNP
13	79782087	rs1002887	G	C	100	PASS	AC=1382;AF=0.275958;AN=5008;NS=2504;DP=20787;EAS_AF=0.0764;AMR_AF=0.147;AFR_AF=0.6324;EUR_AF=0.164;SAS_AF=0.2065;AA=G|||;VT=SNP
13	79782179	rs1316834	C	T	100	PASS	AC=1024;AF=0.204473;AN=5008;NS=2504;DP=21476;EAS_AF=0.0764;AMR_AF=0.1297;AFR_AF=0.3714;EUR_AF=0.162;SAS_AF=0.2076;AA=g|||;VT=SNP
13	79782369	rs1002886	G	A	100	PASS	AC=2783;AF=0.555711;AN=5008;NS=2504;DP=20178;EAS_AF=0.7391;AMR_AF=0.562;AFR_AF=0.3359;EUR_AF=0.5855;SAS_AF=0.6288;AA=G|||;VT=SNP
13	79782391	rs2991449	G	A	100	PASS	AC=4245;AF=0.847644;AN=5008;NS=2504;DP=19809;EAS_AF=0.8889;AMR_AF=0.7089;AFR_AF=0.9682;EUR_AF=0.7495;SAS_AF=0.8415;AA=A|||;VT=SNP
13	79782448	rs7986608	G	A	100	PASS	AC=1338;AF=0.267173;AN=5008;NS=2504;DP=19211;EAS_AF=0.0764;AMR_AF=0.1455;AFR_AF=0.5991;EUR_AF=0.164;SAS_AF=0.2076;AA=G|||;VT=SNP
13	79782915	rs9545015	C	T	100	PASS	AC=1630;AF=0.325479;AN=5008;NS=2504;DP=20416;EAS_AF=0.2321;AMR_AF=0.3804;AFR_AF=0.1263;EUR_AF=0.5;SAS_AF=0.4724;AA=C|||;VT=SNP
13	79783044	rs9530873	C	T	100	PASS	AC=1602;AF=0.319888;AN=5008;NS=2504;DP=19778;EAS_AF=0.2312;AMR_AF=0.379;AFR_AF=0.1067;EUR_AF=0.499;SAS_AF=0.4734;AA=C|||;VT=SNP
13	79783343	rs2988048	G	A	100	PASS	AC=4245;AF=0.847644;AN=5008;NS=2504;DP=21917;EAS_AF=0.8899;AMR_AF=0.7089;AFR_AF=0.9682;EUR_AF=0.7495;SAS_AF=0.8405;AA=A|||;VT=SNP
13	79784008	rs35987804	T	C	100	PASS	AC=1391;AF=0.277756;AN=5008;NS=2504;DP=18545;EAS_AF=0.0764;AMR_AF=0.147;AFR_AF=0.6331;EUR_AF=0.172;SAS_AF=0.2065;AA=C|||;VT=SNP
13	79784642	rs2991463	C	T	100	PASS	AC=4245;AF=0.847644;AN=5008;NS=2504;DP=18939;EAS_AF=0.8889;AMR_AF=0.7089;AFR_AF=0.9682;EUR_AF=0.7505;SAS_AF=0.8405;AA=T|||;VT=SNP
13	79785546	rs11149127	A	T	100	PASS	AC=1379;AF=0.275359;AN=5008;NS=2504;DP=15216;EAS_AF=0.0774;AMR_AF=0.1484;AFR_AF=0.6278;EUR_AF=0.165;SAS_AF=0.2065;AA=A|||;VT=SNP
13	79785583	rs11149128	A	G	100	PASS	AC=1462;AF=0.291933;AN=5008;NS=2504;DP=15164;EAS_AF=0.1548;AMR_AF=0.1484;AFR_AF=0.6278;EUR_AF=0.165;SAS_AF=0.2117;AA=G|||;VT=SNP
13	79786642	rs7982920	A	G	100	PASS	AC=1051;AF=0.209864;AN=5008;NS=2504;DP=21135;EAS_AF=0.0754;AMR_AF=0.1297;AFR_AF=0.385;EUR_AF=0.173;SAS_AF=0.2065;AA=A|||;VT=SNP
13	79786704	rs9545016	T	C	100	PASS	AC=1673;AF=0.334065;AN=5008;NS=2504;DP=21168;EAS_AF=0.245;AMR_AF=0.4164;AFR_AF=0.1135;EUR_AF=0.506;SAS_AF=0.4888;AA=T|||;VT=SNP
13	79787942	rs9545017	G	A	100	PASS	AC=1706;AF=0.340655;AN=5008;NS=2504;DP=18564;EAS_AF=0.2411;AMR_AF=0.4135;AFR_AF=0.1672;EUR_AF=0.4901;SAS_AF=0.4724;AA=G|||;VT=SNP
13	79787952	rs11842559	A	C	100	PASS	AC=1389;AF=0.277356;AN=5008;NS=2504;DP=18395;EAS_AF=0.0754;AMR_AF=0.1499;AFR_AF=0.6271;EUR_AF=0.175;SAS_AF=0.2086;AA=A|||;VT=SNP
13	79788510	rs61966566	A	C	100	PASS	AC=1388;AF=0.277157;AN=5008;NS=2504;DP=12561;EAS_AF=0.0744;AMR_AF=0.1499;AFR_AF=0.6271;EUR_AF=0.1759;SAS_AF=0.2076;AA=A|||;VT=SNP
13	79788859	rs9574379	C	T	100	PASS	AC=834;AF=0.166534;AN=5008;NS=2504;DP=10244;EAS_AF=0.3938;AMR_AF=0.134;AFR_AF=0.115;EUR_AF=0.0596;SAS_AF=0.135;AA=C|||;VT=SNP
13	79789003	rs10467416	A	G	100	PASS	AC=1472;AF=0.29393;AN=5008;NS=2504;DP=14956;EAS_AF=0.1518;AMR_AF=0.1499;AFR_AF=0.6271;EUR_AF=0.1759;SAS_AF=0.2137;AA=G|||;VT=SNP
13	79789089	rs9318613	T	A	100	PASS	AC=3195;AF=0.637979;AN=5008;NS=2504;DP=16482;EAS_AF=0.3333;AMR_AF=0.5677;AFR_AF=0.8442;EUR_AF=0.668;SAS_AF=0.6922;AA=A|||;VT=SNP
13	79789140	rs9318614	G	A	100	PASS	AC=2304;AF=0.460064;AN=5008;NS=2504;DP=17814;EAS_AF=0.5456;AMR_AF=0.2839;AFR_AF=0.7421;EUR_AF=0.2356;SAS_AF=0.3466;AA=A|||;VT=SNP
13	79789408	rs12870448	T	C	100	PASS	AC=1086;AF=0.216853;AN=5008;NS=2504;DP=16500;EAS_AF=0.0754;AMR_AF=0.1369;AFR_AF=0.4062;EUR_AF=0.174;SAS_AF=0.2076;AA=T|||;VT=SNP
13	79789421	rs12870453	T	G	100	PASS	AC=1042;AF=0.208067;AN=5008;NS=2504;DP=16707;EAS_AF=0.0754;AMR_AF=0.1354;AFR_AF=0.3737;EUR_AF=0.174;SAS_AF=0.2076;AA=T|||;VT=SNP
13	79790158	rs9601197	A	C	100	PASS	AC=1150;AF=0.229633;AN=5008;NS=2504;DP=14767;EAS_AF=0.0754;AMR_AF=0.1441;AFR_AF=0.4493;EUR_AF=0.175;SAS_AF=0.2086;AA=A|||;VT=SNP
13	79791551	rs12584303	T	C	100	PASS	AC=1074;AF=0.214457;AN=5008;NS=2504;DP=19923;EAS_AF=0.0754;AMR_AF=0.1354;AFR_AF=0.4039;EUR_AF=0.166;SAS_AF=0.2076;AA=T|||;VT=SNP
13	79792052	rs12874895	A	G	100	PASS	AC=1464;AF=0.292332;AN=5008;NS=2504;DP=17490;EAS_AF=0.1518;AMR_AF=0.1499;AFR_AF=0.6278;EUR_AF=0.168;SAS_AF=0.2127;AA=G|||;VT=SNP
13	79792109	rs2329109	C	T	100	PASS	AC=1448;AF=0.289137;AN=5008;NS=2504;DP=18243;EAS_AF=0.1508;AMR_AF=0.1499;AFR_AF=0.6248;EUR_AF=0.167;SAS_AF=0.2025;AA=T|||;VT=SNP
13	79792636	rs9574380	C	G	100	PASS	AC=793;AF=0.158347;AN=5008;NS=2504;DP=19480;EAS_AF=0.4246;AMR_AF=0.1571;AFR_AF=0.0325;EUR_AF=0.0706;SAS_AF=0.1452;AA=C|||;VT=SNP
13	79792657	rs2876736	C	G	100	PASS	AC=1036;AF=0.206869;AN=5008;NS=2504;DP=20074;EAS_AF=0.1091;AMR_AF=0.1282;AFR_AF=0.3464;EUR_AF=0.166;SAS_AF=0.2168;AA=C|||;VT=SNP
13	79793270	rs693937	T	C	100	PASS	AC=3775;AF=0.753794;AN=5008;NS=2504;DP=17086;EAS_AF=0.8264;AMR_AF=0.8429;AFR_AF=0.587;EUR_AF=0.8111;SAS_AF=0.7822;AA=T|||;VT=SNP
13	79793589	rs9545018	A	G	100	PASS	AC=2804;AF=0.559904;AN=5008;NS=2504;DP=18508;EAS_AF=0.6905;AMR_AF=0.487;AFR_AF=0.6301;EUR_AF=0.3559;SAS_AF=0.592;AA=A|||;VT=SNP
13	79793609	rs595223	T	C	100	PASS	AC=4409;AF=0.880391;AN=5008;NS=2504;DP=18883;EAS_AF=0.9514;AMR_AF=0.8977;AFR_AF=0.9349;EUR_AF=0.8042;SAS_AF=0.7996;AA=C|||;VT=SNP
13	79793650	rs667470	G	T	100	PASS	AC=3921;AF=0.782947;AN=5008;NS=2504;DP=19480;EAS_AF=0.8115;AMR_AF=0.8718;AFR_AF=0.7194;EUR_AF=0.7883;SAS_AF=0.771;AA=T|||;VT=SNP
13	79793672	rs9545019	C	T	100	PASS	AC=2574;AF=0.513978;AN=5008;NS=2504;DP=19831;EAS_AF=0.6508;AMR_AF=0.4669;AFR_AF=0.5159;EUR_AF=0.34;SAS_AF=0.5828;AA=T|||;VT=SNP
13	79793701	rs9545020	A	G	100	PASS	AC=2565;AF=0.512181;AN=5008;NS=2504;DP=18538;EAS_AF=0.6518;AMR_AF=0.4669;AFR_AF=0.5;EUR_AF=0.3499;SAS_AF=0.5838;AA=A|||;VT=SNP
13	79794413	rs681427	C	G	100	PASS	AC=2621;AF=0.523363;AN=5008;NS=2504;DP=17103;EAS_AF=0.622;AMR_AF=0.4294;AFR_AF=0.5726;EUR_AF=0.3638;SAS_AF=0.5859;AA=G|||;VT=SNP
13	79794634	rs4885616	T	C	100	PASS	AC=529;AF=0.105631;AN=5008;NS=2504;DP=17334;EAS_AF=0.2431;AMR_AF=0.111;AFR_AF=0.0023;EUR_AF=0.0606;SAS_AF=0.1462;AA=T|||;VT=SNP
13	79794950	rs4375552	A	G	100	PASS	AC=1939;AF=0.387181;AN=5008;NS=2504;DP=19324;EAS_AF=0.3423;AMR_AF=0.3127;AFR_AF=0.4924;EUR_AF=0.2942;SAS_AF=0.4397;AA=A|||;VT=SNP
13	79795214	rs2329111	T	C	100	PASS	AC=1936;AF=0.386581;AN=5008;NS=2504;DP=21967;EAS_AF=0.3403;AMR_AF=0.3069;AFR_AF=0.4932;EUR_AF=0.2952;SAS_AF=0.4407;AA=T|||;VT=SNP
13	79795262	rs2329112	C	T	100	PASS	AC=3029;AF=0.604832;AN=5008;NS=2504;DP=22188;EAS_AF=0.4355;AMR_AF=0.6873;AFR_AF=0.5998;EUR_AF=0.7157;SAS_AF=0.6135;AA=T|||;VT=SNP
13	79795857	rs9545021	C	T	100	PASS	AC=1915;AF=0.382388;AN=5008;NS=2504;DP=19817;EAS_AF=0.3413;AMR_AF=0.3069;AFR_AF=0.4766;EUR_AF=0.2952;SAS_AF=0.4407;AA=T|||;VT=SNP
13	79796188	rs9545022	T	C	100	PASS	AC=1915;AF=0.382388;AN=5008;NS=2504;DP=16592;EAS_AF=0.3413;AMR_AF=0.3069;AFR_AF=0.4766;EUR_AF=0.2952;SAS_AF=0.4407;AA=C|||;VT=SNP
13	79796371	rs7986662	T	G	100	PASS	AC=1915;AF=0.382388;AN=5008;NS=2504;DP=19674;EAS_AF=0.3413;AMR_AF=0.3069;AFR_AF=0.4766;EUR_AF=0.2952;SAS_AF=0.4407;AA=T|||;VT=SNP
13	79796581	rs7990002	C	A	100	PASS	AC=1913;AF=0.381989;AN=5008;NS=2504;DP=19364;EAS_AF=0.3403;AMR_AF=0.3069;AFR_AF=0.4758;EUR_AF=0.2952;SAS_AF=0.4407;AA=A|||;VT=SNP
13	79796693	rs7990510	G	C	100	PASS	AC=2144;AF=0.428115;AN=5008;NS=2504;DP=20172;EAS_AF=0.505;AMR_AF=0.3631;AFR_AF=0.4796;EUR_AF=0.3062;SAS_AF=0.4509;AA=C|||;VT=SNP
13	79796741	rs7991673	T	C	100	PASS	AC=1918;AF=0.382987;AN=5008;NS=2504;DP=20421;EAS_AF=0.3413;AMR_AF=0.3084;AFR_AF=0.4758;EUR_AF=0.2952;SAS_AF=0.4438;AA=T|||;VT=SNP
13	79797139	rs7327440	A	G	100	PASS	AC=3686;AF=0.736022;AN=5008;NS=2504;DP=22527;EAS_AF=0.6706;AMR_AF=0.7723;AFR_AF=0.8374;EUR_AF=0.7346;SAS_AF=0.6421;AA=a|||;VT=SNP
13	79797244	rs7327625	A	G	100	PASS	AC=3254;AF=0.64976;AN=5008;NS=2504;DP=19710;EAS_AF=0.6012;AMR_AF=0.7421;AFR_AF=0.5991;EUR_AF=0.7266;SAS_AF=0.6237;AA=G|||;VT=SNP
13	79797358	rs6563088	A	G	100	PASS	AC=1939;AF=0.387181;AN=5008;NS=2504;DP=21369;EAS_AF=0.3413;AMR_AF=0.3127;AFR_AF=0.4917;EUR_AF=0.2952;SAS_AF=0.4407;AA=A|||;VT=SNP
13	79797769	rs7998070	T	C	100	PASS	AC=1956;AF=0.390575;AN=5008;NS=2504;DP=21150;EAS_AF=0.3274;AMR_AF=0.4741;AFR_AF=0.4947;EUR_AF=0.4433;SAS_AF=0.2014;AA=C|||;VT=SNP
13	79797832	rs9318615	T	C	100	PASS	AC=1035;AF=0.206669;AN=5008;NS=2504;DP=20952;EAS_AF=0.0962;AMR_AF=0.3746;AFR_AF=0.0651;EUR_AF=0.4205;SAS_AF=0.1728;AA=T|||;VT=SNP
13	79798212	rs9545023	G	A	100	PASS	AC=3252;AF=0.649361;AN=5008;NS=2504;DP=19525;EAS_AF=0.504;AMR_AF=0.7089;AFR_AF=0.6982;EUR_AF=0.7107;SAS_AF=0.6278;AA=G|||;VT=SNP
13	79798477	rs9530874	G	A	100	PASS	AC=3467;AF=0.692292;AN=5008;NS=2504;DP=16646;EAS_AF=0.6667;AMR_AF=0.7594;AFR_AF=0.7012;EUR_AF=0.7127;SAS_AF=0.638;AA=G|||;VT=SNP
13	79799086	rs11149129	G	T	100	PASS	AC=1526;AF=0.304712;AN=5008;NS=2504;DP=13214;EAS_AF=0.256;AMR_AF=0.4452;AFR_AF=0.2587;EUR_AF=0.4344;SAS_AF=0.184;AA=T|||;VT=SNP
13	79799136	rs73230289	G	A	100	PASS	AC=1039;AF=0.207468;AN=5008;NS=2504;DP=14106;EAS_AF=0.0962;AMR_AF=0.3761;AFR_AF=0.062;EUR_AF=0.4195;SAS_AF=0.181;AA=G|||;VT=SNP
13	79799834	rs7987265	C	T	100	PASS	AC=3655;AF=0.729832;AN=5008;NS=2504;DP=20423;EAS_AF=0.6508;AMR_AF=0.7709;AFR_AF=0.8404;EUR_AF=0.7197;SAS_AF=0.6431;AA=T|||;VT=SNP
13	79800224	rs7987995	C	G	100	PASS	AC=1802;AF=0.359824;AN=5008;NS=2504;DP=17623;EAS_AF=0.3383;AMR_AF=0.3055;AFR_AF=0.3971;EUR_AF=0.2903;SAS_AF=0.4417;AA=C|||;VT=SNP
13	79800894	rs2329113	T	C	100	PASS	AC=2827;AF=0.564497;AN=5008;NS=2504;DP=17750;EAS_AF=0.5397;AMR_AF=0.4395;AFR_AF=0.8003;EUR_AF=0.4225;SAS_AF=0.5061;AA=C|||;VT=SNP
13	79800956	rs731287	G	A	100	PASS	AC=2023;AF=0.403954;AN=5008;NS=2504;DP=18811;EAS_AF=0.3264;AMR_AF=0.3055;AFR_AF=0.5915;EUR_AF=0.2704;SAS_AF=0.4376;AA=A|||;VT=SNP
13	79801863	rs9318616	A	G	100	PASS	AC=2251;AF=0.449481;AN=5008;NS=2504;DP=16353;EAS_AF=0.5337;AMR_AF=0.3545;AFR_AF=0.593;EUR_AF=0.2813;SAS_AF=0.409;AA=G|||;VT=SNP
13	79801907	rs9574382	G	C	100	PASS	AC=1626;AF=0.324681;AN=5008;NS=2504;DP=16927;EAS_AF=0.381;AMR_AF=0.2666;AFR_AF=0.3366;EUR_AF=0.2406;SAS_AF=0.3783;AA=G|||;VT=SNP
13	79802382	rs113225595	T	C	100	PASS	AC=233;AF=0.0465256;AN=5008;NS=2504;DP=17434;EAS_AF=0.0437;AMR_AF=0.0274;AFR_AF=0.115;EUR_AF=0.0119;SAS_AF=0.0061;AA=t|||;VT=SNP
13	79803177	rs7984560	C	T	100	PASS	AC=807;AF=0.161142;AN=5008;NS=2504;DP=21337;EAS_AF=0.1925;AMR_AF=0.1095;AFR_AF=0.3472;EUR_AF=0.0417;SAS_AF=0.0368;AA=T|||;VT=SNP
13	79803210	rs7985002	G	A	100	PASS	AC=345;AF=0.0688898;AN=5008;NS=2504;DP=21029;EAS_AF=0.0427;AMR_AF=0.0317;AFR_AF=0.1959;EUR_AF=0.0149;SAS_AF=0.0061;AA=G|||;VT=SNP
13	79803737	rs680315	G	A	100	PASS	AC=2857;AF=0.570487;AN=5008;NS=2504;DP=13618;EAS_AF=0.5724;AMR_AF=0.4409;AFR_AF=0.6982;EUR_AF=0.4761;SAS_AF=0.5849;AA=g|||;VT=SNP
13	79806038	rs59682729	T	G	100	PASS	AC=354;AF=0.0706869;AN=5008;NS=2504;DP=19610;EAS_AF=0.0456;AMR_AF=0.0331;AFR_AF=0.1997;EUR_AF=0.0149;SAS_AF=0.0061;AA=T|||;VT=SNP
13	79806408	rs57292541	A	G	100	PASS	AC=360;AF=0.071885;AN=5008;NS=2504;DP=19384;EAS_AF=0.0456;AMR_AF=0.0389;AFR_AF=0.1989;EUR_AF=0.0159;SAS_AF=0.0082;AA=A|||;VT=SNP
13	79806582	rs11843075	G	A	100	PASS	AC=576;AF=0.115016;AN=5008;NS=2504;DP=17327;EAS_AF=0.1925;AMR_AF=0.0951;AFR_AF=0.2118;EUR_AF=0.0268;SAS_AF=0.0092;AA=A|||;VT=SNP
13	79807001	rs9545024	A	C	100	PASS	AC=3431;AF=0.685104;AN=5008;NS=2504;DP=20585;EAS_AF=0.7173;AMR_AF=0.6571;AFR_AF=0.5666;EUR_AF=0.7336;SAS_AF=0.7822;AA=A|||;VT=SNP
13	79807217	rs9574383	C	A	100	PASS	AC=1696;AF=0.338658;AN=5008;NS=2504;DP=22116;EAS_AF=0.2778;AMR_AF=0.3213;AFR_AF=0.1884;EUR_AF=0.4662;SAS_AF=0.4857;AA=C|||;VT=SNP
13	79807779	rs9530876	C	T	100	PASS	AC=1871;AF=0.373602;AN=5008;NS=2504;DP=19342;EAS_AF=0.2976;AMR_AF=0.4784;AFR_AF=0.2284;EUR_AF=0.4652;SAS_AF=0.4796;AA=c|||;VT=SNP
13	79807830	rs9545025	G	A	100	PASS	AC=2884;AF=0.575879;AN=5008;NS=2504;DP=18537;EAS_AF=0.4623;AMR_AF=0.6441;AFR_AF=0.7436;EUR_AF=0.4901;SAS_AF=0.5061;AA=A|||;VT=SNP
13	79808464	rs9530877	T	C	100	PASS	AC=2769;AF=0.552915;AN=5008;NS=2504;DP=18273;EAS_AF=0.3135;AMR_AF=0.5389;AFR_AF=0.8169;EUR_AF=0.4891;SAS_AF=0.5184;AA=C|||;VT=SNP
13	79808655	rs7988232	G	A	100	PASS	AC=2547;AF=0.508586;AN=5008;NS=2504;DP=21089;EAS_AF=0.3125;AMR_AF=0.4784;AFR_AF=0.761;EUR_AF=0.4036;SAS_AF=0.499;AA=A|||;VT=SNP
13	79809413	rs4884126	A	G	100	PASS	AC=1271;AF=0.253794;AN=5008;NS=2504;DP=19740;EAS_AF=0.3145;AMR_AF=0.317;AFR_AF=0.0439;EUR_AF=0.2634;SAS_AF=0.4202;AA=A|||;VT=SNP
13	79809863	rs12560714	T	G	100	PASS	AC=365;AF=0.0728834;AN=5008;NS=2504;DP=19823;EAS_AF=0.1617;AMR_AF=0.0187;AFR_AF=0.0008;EUR_AF=0.0258;SAS_AF=0.1656;AA=T|||;VT=SNP
13	79810049	rs12430365	C	T	100	PASS	AC=1861;AF=0.371605;AN=5008;NS=2504;DP=18618;EAS_AF=0.3105;AMR_AF=0.4366;AFR_AF=0.2693;EUR_AF=0.4076;SAS_AF=0.4898;AA=C|||;VT=SNP
13	79812797	rs2876738	G	T	100	PASS	AC=2379;AF=0.47504;AN=5008;NS=2504;DP=15852;EAS_AF=0.6806;AMR_AF=0.5216;AFR_AF=0.1846;EUR_AF=0.5974;SAS_AF=0.4969;AA=G|||;VT=SNP
13	79814661	rs7982730	T	C	100	PASS	AC=2015;AF=0.402356;AN=5008;NS=2504;DP=15195;EAS_AF=0.3542;AMR_AF=0.4496;AFR_AF=0.3328;EUR_AF=0.4056;SAS_AF=0.5092;AA=T|||;VT=SNP
13	79814676	rs28634780	C	T	100	PASS	AC=1631;AF=0.325679;AN=5008;NS=2504;DP=14285;EAS_AF=0.3542;AMR_AF=0.4265;AFR_AF=0.0567;EUR_AF=0.4016;SAS_AF=0.5102;AA=C|||;VT=SNP
13	79815592	rs10162073	T	A	100	PASS	AC=2226;AF=0.444489;AN=5008;NS=2504;DP=20770;EAS_AF=0.6617;AMR_AF=0.4539;AFR_AF=0.2239;EUR_AF=0.5099;SAS_AF=0.4448;AA=T|||;VT=SNP
13	79815739	rs11149130	G	C	100	PASS	AC=2014;AF=0.402157;AN=5008;NS=2504;DP=20061;EAS_AF=0.6617;AMR_AF=0.4438;AFR_AF=0.0741;EUR_AF=0.503;SAS_AF=0.4448;AA=G|||;VT=SNP
13	79816279	rs9565478	G	T	100	PASS	AC=2018;AF=0.402955;AN=5008;NS=2504;DP=20685;EAS_AF=0.6597;AMR_AF=0.4438;AFR_AF=0.0779;EUR_AF=0.504;SAS_AF=0.4448;AA=G|||;VT=SNP
13	79818587	rs9565479	G	A	100	PASS	AC=1251;AF=0.2498;AN=5008;NS=2504;DP=14544;EAS_AF=0.3085;AMR_AF=0.3084;AFR_AF=0.0446;EUR_AF=0.2435;SAS_AF=0.4315;AA=G|||;VT=SNP
13	79822959	rs9530878	C	T	100	PASS	AC=1684;AF=0.336262;AN=5008;NS=2504;DP=13945;EAS_AF=0.3085;AMR_AF=0.4207;AFR_AF=0.1415;EUR_AF=0.3976;SAS_AF=0.5051;AA=C|||;VT=SNP
13	79824260	rs4885619	A	G	100	PASS	AC=1567;AF=0.312899;AN=5008;NS=2504;DP=13496;EAS_AF=0.3135;AMR_AF=0.4222;AFR_AF=0.0469;EUR_AF=0.3996;SAS_AF=0.5051;AA=A|||;VT=SNP
13	79824514	rs9545028	C	G	100	PASS	AC=1709;AF=0.341254;AN=5008;NS=2504;DP=17156;EAS_AF=0.3135;AMR_AF=0.4294;AFR_AF=0.143;EUR_AF=0.4095;SAS_AF=0.5051;AA=C|||;VT=SNP
13	79826066	rs77585716	G	A	100	PASS	AC=386;AF=0.0770767;AN=5008;NS=2504;DP=20139;EAS_AF=0.1835;AMR_AF=0.0173;AFR_AF=0.0008;EUR_AF=0.0278;SAS_AF=0.1636;AA=G|||;VT=SNP
13	79826859	rs9545033	G	A	100	PASS	AC=1562;AF=0.311901;AN=5008;NS=2504;DP=17900;EAS_AF=0.3135;AMR_AF=0.4164;AFR_AF=0.0514;EUR_AF=0.3956;SAS_AF=0.502;AA=G|||;VT=SNP
13	79830302	rs9545037	A	T	100	PASS	AC=1233;AF=0.246206;AN=5008;NS=2504;DP=17893;EAS_AF=0.3105;AMR_AF=0.304;AFR_AF=0.0363;EUR_AF=0.2396;SAS_AF=0.4294;AA=A|||;VT=SNP
13	79830809	rs9574384	G	A	100	PASS	AC=1554;AF=0.310304;AN=5008;NS=2504;DP=16145;EAS_AF=0.3115;AMR_AF=0.4164;AFR_AF=0.0469;EUR_AF=0.3946;SAS_AF=0.5031;AA=G|||;VT=SNP
13	79832523	rs9574385	A	G	100	PASS	AC=483;AF=0.0964457;AN=5008;NS=2504;DP=19699;EAS_AF=0.2063;AMR_AF=0.098;AFR_AF=0.0045;EUR_AF=0.0785;SAS_AF=0.1247;AA=A|||;VT=SNP
13	79832917	rs7998634	T	C	100	PASS	AC=2526;AF=0.504393;AN=5008;NS=2504;DP=17359;EAS_AF=0.6845;AMR_AF=0.4683;AFR_AF=0.4206;EUR_AF=0.5129;SAS_AF=0.4489;AA=T|||;VT=SNP
13	79834122	rs881143	C	T	100	PASS	AC=1571;AF=0.313698;AN=5008;NS=2504;DP=18779;EAS_AF=0.3115;AMR_AF=0.4251;AFR_AF=0.0492;EUR_AF=0.4026;SAS_AF=0.5031;AA=C|||;VT=SNP
13	79834229	rs9635022	T	C	100	PASS	AC=1567;AF=0.312899;AN=5008;NS=2504;DP=15408;EAS_AF=0.3115;AMR_AF=0.4222;AFR_AF=0.0477;EUR_AF=0.4026;SAS_AF=0.5031;AA=T|||;VT=SNP
13	79834482	rs9574386	G	A	100	PASS	AC=480;AF=0.0958466;AN=5008;NS=2504;DP=18290;EAS_AF=0.2054;AMR_AF=0.098;AFR_AF=0.0045;EUR_AF=0.0785;SAS_AF=0.1227;AA=G|||;VT=SNP
13	79835468	rs9565480	A	G	100	PASS	AC=2047;AF=0.408746;AN=5008;NS=2504;DP=17148;EAS_AF=0.6845;AMR_AF=0.4409;AFR_AF=0.0779;EUR_AF=0.507;SAS_AF=0.4479;AA=A|||;VT=SNP
13	79835630	rs12584309	C	T	100	PASS	AC=1124;AF=0.224441;AN=5008;NS=2504;DP=15487;EAS_AF=0.2946;AMR_AF=0.3199;AFR_AF=0.0227;EUR_AF=0.3598;SAS_AF=0.2178;AA=C|||;VT=SNP
13	79837362	rs9574387	G	C	100	PASS	AC=3124;AF=0.623802;AN=5008;NS=2504;DP=19903;EAS_AF=0.6825;AMR_AF=0.5576;AFR_AF=0.7284;EUR_AF=0.5964;SAS_AF=0.4969;AA=G|||;VT=SNP
13	79838826	rs4885621	G	T	100	PASS	AC=1705;AF=0.340455;AN=5008;NS=2504;DP=20920;EAS_AF=0.3175;AMR_AF=0.4236;AFR_AF=0.1536;EUR_AF=0.3936;SAS_AF=0.5031;AA=G|||;VT=SNP
13	79839523	rs1609593	T	C	100	PASS	AC=1559;AF=0.311302;AN=5008;NS=2504;DP=17689;EAS_AF=0.3135;AMR_AF=0.4049;AFR_AF=0.0492;EUR_AF=0.4026;SAS_AF=0.5031;AA=T|||;VT=SNP
13	79839878	rs4255666	T	A	100	PASS	AC=2057;AF=0.410743;AN=5008;NS=2504;DP=18383;EAS_AF=0.6825;AMR_AF=0.4582;AFR_AF=0.0779;EUR_AF=0.507;SAS_AF=0.4479;AA=T|||;VT=SNP
13	79840272	rs9574388	C	A	100	PASS	AC=501;AF=0.10004;AN=5008;NS=2504;DP=20691;EAS_AF=0.2024;AMR_AF=0.1182;AFR_AF=0.0121;EUR_AF=0.0785;SAS_AF=0.1227;AA=C|||;VT=SNP
13	79841212	rs9574389	T	C	100	PASS	AC=2057;AF=0.410743;AN=5008;NS=2504;DP=19496;EAS_AF=0.6825;AMR_AF=0.4582;AFR_AF=0.0779;EUR_AF=0.507;SAS_AF=0.4479;AA=T|||;VT=SNP
13	79845596	rs9530880	C	T	100	PASS	AC=1930;AF=0.385383;AN=5008;NS=2504;DP=18775;EAS_AF=0.3065;AMR_AF=0.4251;AFR_AF=0.298;EUR_AF=0.4135;SAS_AF=0.5276;AA=C|||;VT=SNP
13	79846469	rs11617565	A	G	100	PASS	AC=2059;AF=0.411142;AN=5008;NS=2504;DP=15587;EAS_AF=0.6895;AMR_AF=0.4582;AFR_AF=0.0726;EUR_AF=0.506;SAS_AF=0.4509;AA=A|||;VT=SNP
13	79848873	rs9574390	A	C	100	PASS	AC=2060;AF=0.411342;AN=5008;NS=2504;DP=19629;EAS_AF=0.6905;AMR_AF=0.4582;AFR_AF=0.0726;EUR_AF=0.506;SAS_AF=0.4509;AA=a|||;VT=SNP
13	79849189	rs9545040	C	A	100	PASS	AC=1545;AF=0.308506;AN=5008;NS=2504;DP=16433;EAS_AF=0.3056;AMR_AF=0.4049;AFR_AF=0.0469;EUR_AF=0.4036;SAS_AF=0.499;AA=c|||;VT=SNP
13	79852773	rs4575421	A	G	100	PASS	AC=2153;AF=0.429912;AN=5008;NS=2504;DP=20675;EAS_AF=0.6944;AMR_AF=0.4654;AFR_AF=0.1316;EUR_AF=0.5099;SAS_AF=0.453;AA=N|||;VT=SNP
13	79853969	rs9318619	G	C	100	PASS	AC=1495;AF=0.298522;AN=5008;NS=2504;DP=17899;EAS_AF=0.3175;AMR_AF=0.402;AFR_AF=0.0265;EUR_AF=0.3887;SAS_AF=0.4806;AA=G|||;VT=SNP
13	79854040	rs6563095	T	G	100	PASS	AC=4300;AF=0.858626;AN=5008;NS=2504;DP=17612;EAS_AF=0.8323;AMR_AF=0.8775;AFR_AF=0.8094;EUR_AF=0.9195;SAS_AF=0.8763;AA=G|||;VT=SNP
13	79854198	rs9601208	C	A	100	PASS	AC=1208;AF=0.241214;AN=5008;NS=2504;DP=17277;EAS_AF=0.3224;AMR_AF=0.3329;AFR_AF=0.0159;EUR_AF=0.2545;SAS_AF=0.3834;AA=C|||;VT=SNP
13	79855297	rs7140027	C	G	100	PASS	AC=2126;AF=0.424521;AN=5008;NS=2504;DP=18898;EAS_AF=0.2659;AMR_AF=0.3473;AFR_AF=0.4508;EUR_AF=0.4781;SAS_AF=0.5521;AA=C|||;VT=SNP
13	79855548	rs7333904	G	C	100	PASS	AC=1568;AF=0.313099;AN=5008;NS=2504;DP=20743;EAS_AF=0.2649;AMR_AF=0.3141;AFR_AF=0.084;EUR_AF=0.4622;SAS_AF=0.5184;AA=G|||;VT=SNP
13	79856806	rs943712	G	A	100	PASS	AC=2170;AF=0.433307;AN=5008;NS=2504;DP=17354;EAS_AF=0.2698;AMR_AF=0.3602;AFR_AF=0.4501;EUR_AF=0.505;SAS_AF=0.5573;AA=A|||;VT=SNP
13	79857021	rs943711	G	A	100	PASS	AC=2171;AF=0.433506;AN=5008;NS=2504;DP=18654;EAS_AF=0.2698;AMR_AF=0.3602;AFR_AF=0.4508;EUR_AF=0.505;SAS_AF=0.5573;AA=G|||;VT=SNP
13	79857122	rs943710	T	C	100	PASS	AC=1574;AF=0.314297;AN=5008;NS=2504;DP=20462;EAS_AF=0.2688;AMR_AF=0.3127;AFR_AF=0.084;EUR_AF=0.4622;SAS_AF=0.5215;AA=T|||;VT=SNP
13	79857125	rs943709	C	T	100	PASS	AC=2172;AF=0.433706;AN=5008;NS=2504;DP=20336;EAS_AF=0.2698;AMR_AF=0.3602;AFR_AF=0.4508;EUR_AF=0.505;SAS_AF=0.5583;AA=T|||;VT=SNP
13	79858235	rs6563096	T	C	100	PASS	AC=1574;AF=0.314297;AN=5008;NS=2504;DP=16909;EAS_AF=0.2679;AMR_AF=0.3127;AFR_AF=0.0877;EUR_AF=0.4612;SAS_AF=0.5184;AA=T|||;VT=SNP
13	79858690	rs9530889	G	A	100	PASS	AC=2173;AF=0.433906;AN=5008;NS=2504;DP=17059;EAS_AF=0.2688;AMR_AF=0.3602;AFR_AF=0.4546;EUR_AF=0.505;SAS_AF=0.5552;AA=G|||;VT=SNP
13	79858885	rs9530891	G	T	100	PASS	AC=2175;AF=0.434305;AN=5008;NS=2504;DP=17578;EAS_AF=0.2708;AMR_AF=0.3602;AFR_AF=0.4546;EUR_AF=0.505;SAS_AF=0.5552;AA=G|||;VT=SNP
13	79859456	rs9545047	A	C	100	PASS	AC=1333;AF=0.266174;AN=5008;NS=2504;DP=21187;EAS_AF=0.2698;AMR_AF=0.2767;AFR_AF=0.0257;EUR_AF=0.3926;SAS_AF=0.4499;AA=A|||;VT=SNP
13	79859728	rs9545048	G	A	100	PASS	AC=2202;AF=0.439696;AN=5008;NS=2504;DP=20071;EAS_AF=0.2708;AMR_AF=0.3573;AFR_AF=0.4773;EUR_AF=0.505;SAS_AF=0.5542;AA=G|||;VT=SNP
13	79860165	rs7338170	G	A	100	PASS	AC=2591;AF=0.517372;AN=5008;NS=2504;DP=21343;EAS_AF=0.7262;AMR_AF=0.6297;AFR_AF=0.3699;EUR_AF=0.494;SAS_AF=0.4458;AA=G|||;VT=SNP
13	79861067	rs1626333	T	C	100	PASS	AC=2204;AF=0.440096;AN=5008;NS=2504;DP=17290;EAS_AF=0.2718;AMR_AF=0.3573;AFR_AF=0.4773;EUR_AF=0.506;SAS_AF=0.5542;AA=C|||;VT=SNP
13	79861588	rs1856996	C	G	100	PASS	AC=2203;AF=0.439896;AN=5008;NS=2504;DP=18091;EAS_AF=0.2708;AMR_AF=0.3573;AFR_AF=0.4773;EUR_AF=0.506;SAS_AF=0.5542;AA=C|||;VT=SNP
13	79861622	rs1856997	G	A	100	PASS	AC=2198;AF=0.438898;AN=5008;NS=2504;DP=17556;EAS_AF=0.2708;AMR_AF=0.3573;AFR_AF=0.475;EUR_AF=0.506;SAS_AF=0.5521;AA=A|||;VT=SNP
13	79864490	rs4885625	T	G	100	PASS	AC=2197;AF=0.438698;AN=5008;NS=2504;DP=17800;EAS_AF=0.2708;AMR_AF=0.3559;AFR_AF=0.4773;EUR_AF=0.506;SAS_AF=0.5491;AA=T|||;VT=SNP
13	79866381	rs1324873	T	A	100	PASS	AC=2197;AF=0.438698;AN=5008;NS=2504;DP=18522;EAS_AF=0.2708;AMR_AF=0.3559;AFR_AF=0.4773;EUR_AF=0.506;SAS_AF=0.5491;AA=T|||;VT=SNP
13	79867492	rs4573813	T	C	100	PASS	AC=2197;AF=0.438698;AN=5008;NS=2504;DP=17815;EAS_AF=0.2708;AMR_AF=0.3559;AFR_AF=0.4773;EUR_AF=0.506;SAS_AF=0.5491;AA=C|||;VT=SNP
13	79867978	rs9565482	A	G	100	PASS	AC=2597;AF=0.51857;AN=5008;NS=2504;DP=16483;EAS_AF=0.7262;AMR_AF=0.6311;AFR_AF=0.3699;EUR_AF=0.494;SAS_AF=0.4509;AA=A|||;VT=SNP
13	79868136	rs9565483	A	G	100	PASS	AC=2597;AF=0.51857;AN=5008;NS=2504;DP=14334;EAS_AF=0.7262;AMR_AF=0.6311;AFR_AF=0.3699;EUR_AF=0.494;SAS_AF=0.4509;AA=A|||;VT=SNP
13	79869010	rs9545052	T	C	100	PASS	AC=2196;AF=0.438498;AN=5008;NS=2504;DP=20789;EAS_AF=0.2698;AMR_AF=0.3545;AFR_AF=0.4788;EUR_AF=0.506;SAS_AF=0.5481;AA=T|||;VT=SNP
13	79869673	rs9635027	G	A	100	PASS	AC=1562;AF=0.311901;AN=5008;NS=2504;DP=23306;EAS_AF=0.2688;AMR_AF=0.3055;AFR_AF=0.0862;EUR_AF=0.4622;SAS_AF=0.5112;AA=g|||;VT=SNP
13	79869951	rs12585218	C	T	100	PASS	AC=73;AF=0.0145767;AN=5008;NS=2504;DP=20747;EAS_AF=0.006;AMR_AF=0.0043;AFR_AF=0.0008;EUR_AF=0.0278;SAS_AF=0.0358;AA=C|||;VT=SNP
13	79870214	rs9545053	T	G	100	PASS	AC=1575;AF=0.314497;AN=5008;NS=2504;DP=21160;EAS_AF=0.2798;AMR_AF=0.3069;AFR_AF=0.0862;EUR_AF=0.4622;SAS_AF=0.5123;AA=T|||;VT=SNP
13	79870715	rs2147566	A	T	100	PASS	AC=2196;AF=0.438498;AN=5008;NS=2504;DP=19739;EAS_AF=0.2698;AMR_AF=0.3559;AFR_AF=0.4781;EUR_AF=0.506;SAS_AF=0.5481;AA=A|||;VT=SNP
13	79871481	rs1028770	G	A	100	PASS	AC=2196;AF=0.438498;AN=5008;NS=2504;DP=16875;EAS_AF=0.2698;AMR_AF=0.3559;AFR_AF=0.4781;EUR_AF=0.506;SAS_AF=0.5481;AA=A|||;VT=SNP
13	79871858	rs1324871	G	A	100	PASS	AC=1701;AF=0.339657;AN=5008;NS=2504;DP=18923;EAS_AF=0.5397;AMR_AF=0.4899;AFR_AF=0.0514;EUR_AF=0.4085;SAS_AF=0.3456;AA=g|||;VT=SNP
13	79872046	rs1324870	C	T	100	PASS	AC=2600;AF=0.519169;AN=5008;NS=2504;DP=9969;EAS_AF=0.7272;AMR_AF=0.6311;AFR_AF=0.3707;EUR_AF=0.494;SAS_AF=0.4519;AA=C|||;VT=SNP
13	79872527	rs9574402	T	A	100	PASS	AC=1319;AF=0.263379;AN=5008;NS=2504;DP=21928;EAS_AF=0.2688;AMR_AF=0.2752;AFR_AF=0.0212;EUR_AF=0.3936;SAS_AF=0.4427;AA=T|||;VT=SNP
13	79872968	rs9545054	T	C	100	PASS	AC=2318;AF=0.462859;AN=5008;NS=2504;DP=20301;EAS_AF=0.2698;AMR_AF=0.3689;AFR_AF=0.5635;EUR_AF=0.506;SAS_AF=0.5481;AA=T|||;VT=SNP
13	79873192	rs2876739	T	G	100	PASS	AC=2317;AF=0.46266;AN=5008;NS=2504;DP=18881;EAS_AF=0.2698;AMR_AF=0.3674;AFR_AF=0.5635;EUR_AF=0.506;SAS_AF=0.5481;AA=T|||;VT=SNP
13	79873430	rs7983344	C	T	100	PASS	AC=2602;AF=0.519569;AN=5008;NS=2504;DP=19238;EAS_AF=0.7272;AMR_AF=0.6311;AFR_AF=0.3714;EUR_AF=0.494;SAS_AF=0.453;AA=C|||;VT=SNP
13	79873880	rs7988331	C	T	100	PASS	AC=2317;AF=0.46266;AN=5008;NS=2504;DP=18913;EAS_AF=0.2698;AMR_AF=0.3674;AFR_AF=0.5635;EUR_AF=0.506;SAS_AF=0.5481;AA=C|||;VT=SNP
13	79874541	rs61966633	A	G	100	PASS	AC=460;AF=0.091853;AN=5008;NS=2504;DP=19380;EAS_AF=0.1855;AMR_AF=0.1153;AFR_AF=0.003;EUR_AF=0.0845;SAS_AF=0.1063;AA=A|||;VT=SNP
13	79874768	rs9530893	C	T	100	PASS	AC=1561;AF=0.311701;AN=5008;NS=2504;DP=19509;EAS_AF=0.2688;AMR_AF=0.3055;AFR_AF=0.0847;EUR_AF=0.4622;SAS_AF=0.5123;AA=C|||;VT=SNP
13	79875132	rs4264284	C	T	100	PASS	AC=2317;AF=0.46266;AN=5008;NS=2504;DP=21322;EAS_AF=0.2698;AMR_AF=0.3674;AFR_AF=0.5635;EUR_AF=0.506;SAS_AF=0.5481;AA=C|||;VT=SNP
13	79877261	rs12827043	G	A	100	PASS	AC=374;AF=0.0746805;AN=5008;NS=2504;DP=17750;EAS_AF=0.2183;AMR_AF=0.0216;AFR_AF=0;EUR_AF=0.0268;SAS_AF=0.1145;AA=G|||;VT=SNP
13	79877931	rs9601211	C	T	100	PASS	AC=1327;AF=0.264976;AN=5008;NS=2504;DP=20024;EAS_AF=0.2708;AMR_AF=0.2752;AFR_AF=0.0257;EUR_AF=0.3936;SAS_AF=0.4427;AA=T|||;VT=SNP
13	79878626	rs7358847	G	A	100	PASS	AC=2600;AF=0.519169;AN=5008;NS=2504;DP=20076;EAS_AF=0.7272;AMR_AF=0.6311;AFR_AF=0.3707;EUR_AF=0.494;SAS_AF=0.4519;AA=G|||;VT=SNP
13	79880201	rs7993295	C	A	100	PASS	AC=4326;AF=0.863818;AN=5008;NS=2504;DP=15212;EAS_AF=0.8105;AMR_AF=0.8775;AFR_AF=0.8366;EUR_AF=0.9145;SAS_AF=0.8937;AA=C|||;VT=SNP
13	79880204	rs36152718	C	A	100	PASS	AC=1654;AF=0.330272;AN=5008;NS=2504;DP=15366;EAS_AF=0.255;AMR_AF=0.3184;AFR_AF=0.1573;EUR_AF=0.4612;SAS_AF=0.5153;AA=C|||;VT=SNP
13	79880887	rs1007569	G	C	100	PASS	AC=2317;AF=0.46266;AN=5008;NS=2504;DP=21818;EAS_AF=0.2698;AMR_AF=0.3674;AFR_AF=0.5635;EUR_AF=0.506;SAS_AF=0.5481;AA=G|||;VT=SNP
13	79881563	rs9565485	G	T	100	PASS	AC=2601;AF=0.519369;AN=5008;NS=2504;DP=19505;EAS_AF=0.7272;AMR_AF=0.6311;AFR_AF=0.3714;EUR_AF=0.494;SAS_AF=0.4519;AA=G|||;VT=SNP
13	79882861	rs28579970	A	G	100	PASS	AC=2600;AF=0.519169;AN=5008;NS=2504;DP=18083;EAS_AF=0.7272;AMR_AF=0.6311;AFR_AF=0.3707;EUR_AF=0.494;SAS_AF=0.4519;AA=A|||;VT=SNP
13	79883900	rs4885626	A	G	100	PASS	AC=2317;AF=0.46266;AN=5008;NS=2504;DP=16282;EAS_AF=0.2698;AMR_AF=0.3674;AFR_AF=0.5635;EUR_AF=0.506;SAS_AF=0.5481;AA=A|||;VT=SNP
13	79883921	rs4885627	G	A	100	PASS	AC=2317;AF=0.46266;AN=5008;NS=2504;DP=15711;EAS_AF=0.2698;AMR_AF=0.3674;AFR_AF=0.5635;EUR_AF=0.506;SAS_AF=0.5481;AA=G|||;VT=SNP
13	79883965	rs4885628	C	T	100	PASS	AC=2317;AF=0.46266;AN=5008;NS=2504;DP=14927;EAS_AF=0.2698;AMR_AF=0.3674;AFR_AF=0.5635;EUR_AF=0.506;SAS_AF=0.5481;AA=C|||;VT=SNP
13	79883990	rs4885629	T	C	100	PASS	AC=2317;AF=0.46266;AN=5008;NS=2504;DP=14171;EAS_AF=0.2698;AMR_AF=0.3674;AFR_AF=0.5635;EUR_AF=0.506;SAS_AF=0.5481;AA=C|||;VT=SNP
13	79884764	rs1980883	T	C	100	PASS	AC=2603;AF=0.519768;AN=5008;NS=2504;DP=16556;EAS_AF=0.7302;AMR_AF=0.6311;AFR_AF=0.3707;EUR_AF=0.494;SAS_AF=0.4519;AA=T|||;VT=SNP
13	79884830	rs9545061	G	A	100	PASS	AC=1560;AF=0.311502;AN=5008;NS=2504;DP=16846;EAS_AF=0.2688;AMR_AF=0.3055;AFR_AF=0.0847;EUR_AF=0.4622;SAS_AF=0.5112;AA=G|||;VT=SNP
13	79885485	rs1927506	G	A	100	PASS	AC=2318;AF=0.462859;AN=5008;NS=2504;DP=17946;EAS_AF=0.2708;AMR_AF=0.3674;AFR_AF=0.5635;EUR_AF=0.506;SAS_AF=0.5481;AA=A|||;VT=SNP
13	79886566	rs1409019	C	T	100	PASS	AC=2317;AF=0.46266;AN=5008;NS=2504;DP=18742;EAS_AF=0.2698;AMR_AF=0.3674;AFR_AF=0.5635;EUR_AF=0.506;SAS_AF=0.5481;AA=C|||;VT=SNP
13	79886654	rs1408656	C	T	100	PASS	AC=1702;AF=0.339856;AN=5008;NS=2504;DP=19113;EAS_AF=0.5417;AMR_AF=0.4899;AFR_AF=0.0522;EUR_AF=0.4066;SAS_AF=0.3456;AA=C|||;VT=SNP
13	79886677	rs7317343	G	A	100	PASS	AC=2317;AF=0.46266;AN=5008;NS=2504;DP=18536;EAS_AF=0.2698;AMR_AF=0.3674;AFR_AF=0.5635;EUR_AF=0.506;SAS_AF=0.5481;AA=G|||;VT=SNP
13	79887237	rs6563098	T	C	100	PASS	AC=2318;AF=0.462859;AN=5008;NS=2504;DP=15545;EAS_AF=0.2698;AMR_AF=0.3674;AFR_AF=0.5635;EUR_AF=0.506;SAS_AF=0.5491;AA=T|||;VT=SNP
13	79887411	rs1748768	A	T	100	PASS	AC=2316;AF=0.46246;AN=5008;NS=2504;DP=16545;EAS_AF=0.2698;AMR_AF=0.366;AFR_AF=0.5635;EUR_AF=0.506;SAS_AF=0.5481;AA=C|||;VT=SNP
13	79887538	rs1409018	C	T	100	PASS	AC=2317;AF=0.46266;AN=5008;NS=2504;DP=16898;EAS_AF=0.2698;AMR_AF=0.3674;AFR_AF=0.5635;EUR_AF=0.506;SAS_AF=0.5481;AA=C|||;VT=SNP
13	79888476	rs1155848	T	C	100	PASS	AC=462;AF=0.0922524;AN=5008;NS=2504;DP=13899;EAS_AF=0.1875;AMR_AF=0.1138;AFR_AF=0.003;EUR_AF=0.0845;SAS_AF=0.1074;AA=T|||;VT=SNP
13	79889306	rs1410332	C	A	100	PASS	AC=2317;AF=0.46266;AN=5008;NS=2504;DP=16813;EAS_AF=0.2698;AMR_AF=0.3674;AFR_AF=0.5635;EUR_AF=0.506;SAS_AF=0.5481;AA=A|||;VT=SNP
13	79890604	rs12865187	T	G	100	PASS	AC=2476;AF=0.494409;AN=5008;NS=2504;DP=15134;EAS_AF=0.7272;AMR_AF=0.6254;AFR_AF=0.2806;EUR_AF=0.493;SAS_AF=0.4519;AA=T|||;VT=SNP
13	79891169	rs9545065	T	C	100	PASS	AC=2317;AF=0.46266;AN=5008;NS=2504;DP=18979;EAS_AF=0.2698;AMR_AF=0.3674;AFR_AF=0.5635;EUR_AF=0.506;SAS_AF=0.5481;AA=T|||;VT=SNP
13	79891604	rs9565486	A	G	100	PASS	AC=2600;AF=0.519169;AN=5008;NS=2504;DP=19147;EAS_AF=0.7272;AMR_AF=0.6311;AFR_AF=0.3707;EUR_AF=0.494;SAS_AF=0.4519;AA=A|||;VT=SNP
13	79891646	rs9545066	A	C	100	PASS	AC=2317;AF=0.46266;AN=5008;NS=2504;DP=18419;EAS_AF=0.2698;AMR_AF=0.3674;AFR_AF=0.5635;EUR_AF=0.506;SAS_AF=0.5481;AA=C|||;VT=SNP
13	79892722	rs3818563	T	C	100	PASS	AC=2317;AF=0.46266;AN=5008;NS=2504;DP=13567;EAS_AF=0.2698;AMR_AF=0.3674;AFR_AF=0.5635;EUR_AF=0.506;SAS_AF=0.5481;AA=C|||;VT=SNP
13	79894736	rs3187338	C	T	100	PASS	AC=2313;AF=0.461861;AN=5008;NS=2504;DP=16523;EAS_AF=0.2708;AMR_AF=0.3674;AFR_AF=0.559;EUR_AF=0.507;SAS_AF=0.5481;AA=T|||;VT=SNP
13	79897564	rs9545067	A	G	100	PASS	AC=1559;AF=0.311302;AN=5008;NS=2504;DP=15237;EAS_AF=0.2688;AMR_AF=0.3055;AFR_AF=0.084;EUR_AF=0.4622;SAS_AF=0.5112;AA=A|||;VT=SNP
13	79898236	rs9545068	C	T	100	PASS	AC=2316;AF=0.46246;AN=5008;NS=2504;DP=15010;EAS_AF=0.2698;AMR_AF=0.3674;AFR_AF=0.5628;EUR_AF=0.506;SAS_AF=0.5481;AA=C|||;VT=SNP
13	79899797	rs9318621	C	T	100	PASS	AC=2317;AF=0.46266;AN=5008;NS=2504;DP=15480;EAS_AF=0.2688;AMR_AF=0.3674;AFR_AF=0.5635;EUR_AF=0.506;SAS_AF=0.5491;AA=T|||;VT=SNP
13	79900066	rs7322167	G	T	100	PASS	AC=2316;AF=0.46246;AN=5008;NS=2504;DP=20089;EAS_AF=0.2698;AMR_AF=0.3674;AFR_AF=0.5628;EUR_AF=0.506;SAS_AF=0.5481;AA=G|||;VT=SNP
13	79900842	rs9285309	A	T	100	PASS	AC=2316;AF=0.46246;AN=5008;NS=2504;DP=13998;EAS_AF=0.2698;AMR_AF=0.3674;AFR_AF=0.5628;EUR_AF=0.506;SAS_AF=0.5481;AA=T|||;VT=SNP
13	79901209	rs61966637	T	C	100	PASS	AC=462;AF=0.0922524;AN=5008;NS=2504;DP=16885;EAS_AF=0.1875;AMR_AF=0.1153;AFR_AF=0.003;EUR_AF=0.0855;SAS_AF=0.1053;AA=T|||;VT=SNP
13	79901584	rs12875039	C	T	100	PASS	AC=2581;AF=0.515375;AN=5008;NS=2504;DP=16567;EAS_AF=0.7272;AMR_AF=0.6311;AFR_AF=0.3563;EUR_AF=0.494;SAS_AF=0.4519;AA=C|||;VT=SNP
13	79902200	rs9545069	C	T	100	PASS	AC=2316;AF=0.46246;AN=5008;NS=2504;DP=16337;EAS_AF=0.2698;AMR_AF=0.3674;AFR_AF=0.5628;EUR_AF=0.506;SAS_AF=0.5481;AA=T|||;VT=SNP
13	79902475	rs9285310	A	G	100	PASS	AC=2602;AF=0.519569;AN=5008;NS=2504;DP=15441;EAS_AF=0.7282;AMR_AF=0.6311;AFR_AF=0.3714;EUR_AF=0.494;SAS_AF=0.4519;AA=A|||;VT=SNP
13	79902535	rs7317416	C	T	100	PASS	AC=2316;AF=0.46246;AN=5008;NS=2504;DP=15259;EAS_AF=0.2698;AMR_AF=0.3674;AFR_AF=0.5628;EUR_AF=0.506;SAS_AF=0.5481;AA=c|||;VT=SNP
13	79903078	rs9574405	A	G	100	PASS	AC=1561;AF=0.311701;AN=5008;NS=2504;DP=14904;EAS_AF=0.2688;AMR_AF=0.3055;AFR_AF=0.0855;EUR_AF=0.4622;SAS_AF=0.5112;AA=A|||;VT=SNP
13	79903303	rs9593391	G	C	100	PASS	AC=2602;AF=0.519569;AN=5008;NS=2504;DP=16122;EAS_AF=0.7272;AMR_AF=0.6311;AFR_AF=0.3722;EUR_AF=0.494;SAS_AF=0.4519;AA=G|||;VT=SNP
13	79903429	rs1408658	G	A	100	PASS	AC=2315;AF=0.46226;AN=5008;NS=2504;DP=16501;EAS_AF=0.2698;AMR_AF=0.3674;AFR_AF=0.562;EUR_AF=0.506;SAS_AF=0.5481;AA=G|||;VT=SNP
13	79903450	rs1408657	A	G	100	PASS	AC=2315;AF=0.46226;AN=5008;NS=2504;DP=16290;EAS_AF=0.2698;AMR_AF=0.366;AFR_AF=0.5635;EUR_AF=0.505;SAS_AF=0.5481;AA=A|||;VT=SNP
13	79904821	rs3903388	T	C	100	PASS	AC=1327;AF=0.264976;AN=5008;NS=2504;DP=7888;EAS_AF=0.2688;AMR_AF=0.2752;AFR_AF=0.0272;EUR_AF=0.3936;SAS_AF=0.4427;AA=T|||;VT=SNP
13	79906115	rs1752649	G	A	100	PASS	AC=2316;AF=0.46246;AN=5008;NS=2504;DP=18294;EAS_AF=0.2698;AMR_AF=0.3674;AFR_AF=0.5628;EUR_AF=0.506;SAS_AF=0.5481;AA=A|||;VT=SNP
13	79906212	rs1749983	T	C	100	PASS	AC=2316;AF=0.46246;AN=5008;NS=2504;DP=18974;EAS_AF=0.2698;AMR_AF=0.3674;AFR_AF=0.5628;EUR_AF=0.506;SAS_AF=0.5481;AA=C|||;VT=SNP
13	79906259	rs1752648	G	C	100	PASS	AC=2316;AF=0.46246;AN=5008;NS=2504;DP=18370;EAS_AF=0.2698;AMR_AF=0.3674;AFR_AF=0.5628;EUR_AF=0.506;SAS_AF=0.5481;AA=C|||;VT=SNP
13	79906876	rs1752647	A	G	100	PASS	AC=2316;AF=0.46246;AN=5008;NS=2504;DP=15880;EAS_AF=0.2698;AMR_AF=0.3674;AFR_AF=0.5628;EUR_AF=0.506;SAS_AF=0.5481;AA=A|||;VT=SNP
13	79906887	rs1752646	T	C	100	PASS	AC=2317;AF=0.46266;AN=5008;NS=2504;DP=16030;EAS_AF=0.2698;AMR_AF=0.3689;AFR_AF=0.5628;EUR_AF=0.506;SAS_AF=0.5481;AA=C|||;VT=SNP
13	79907238	rs1749988	T	C	100	PASS	AC=2315;AF=0.46226;AN=5008;NS=2504;DP=16891;EAS_AF=0.2698;AMR_AF=0.3674;AFR_AF=0.562;EUR_AF=0.506;SAS_AF=0.5481;AA=T|||;VT=SNP
13	79907699	rs12871015	T	C	100	PASS	AC=2470;AF=0.493211;AN=5008;NS=2504;DP=18510;EAS_AF=0.7312;AMR_AF=0.6254;AFR_AF=0.2731;EUR_AF=0.493;SAS_AF=0.4519;AA=T|||;VT=SNP
13	79908155	rs9530894	A	G	100	PASS	AC=2316;AF=0.46246;AN=5008;NS=2504;DP=16800;EAS_AF=0.2698;AMR_AF=0.3674;AFR_AF=0.5628;EUR_AF=0.506;SAS_AF=0.5481;AA=A|||;VT=SNP
13	79909007	rs9545073	C	T	100	PASS	AC=1326;AF=0.264776;AN=5008;NS=2504;DP=16773;EAS_AF=0.2688;AMR_AF=0.2752;AFR_AF=0.0257;EUR_AF=0.3936;SAS_AF=0.4438;AA=C|||;VT=SNP
13	79909012	rs9530895	G	A	100	PASS	AC=2317;AF=0.46266;AN=5008;NS=2504;DP=16917;EAS_AF=0.2698;AMR_AF=0.3674;AFR_AF=0.5628;EUR_AF=0.506;SAS_AF=0.5491;AA=G|||;VT=SNP
13	79909642	rs9530896	T	C	100	PASS	AC=2317;AF=0.46266;AN=5008;NS=2504;DP=17132;EAS_AF=0.2708;AMR_AF=0.3674;AFR_AF=0.5628;EUR_AF=0.506;SAS_AF=0.5481;AA=T|||;VT=SNP
13	79910118	rs9545076	G	A	100	PASS	AC=2317;AF=0.46266;AN=5008;NS=2504;DP=17406;EAS_AF=0.2698;AMR_AF=0.3689;AFR_AF=0.5628;EUR_AF=0.506;SAS_AF=0.5481;AA=G|||;VT=SNP
13	79910555	rs9530897	T	C	100	PASS	AC=2315;AF=0.46226;AN=5008;NS=2504;DP=17069;EAS_AF=0.2698;AMR_AF=0.366;AFR_AF=0.5628;EUR_AF=0.506;SAS_AF=0.5481;AA=T|||;VT=SNP
13	79912899	rs17185717	T	C	100	PASS	AC=458;AF=0.0914537;AN=5008;NS=2504;DP=18218;EAS_AF=0.1855;AMR_AF=0.1153;AFR_AF=0.003;EUR_AF=0.0835;SAS_AF=0.1053;AA=T|||;VT=SNP
13	79913117	rs9574406	T	C	100	PASS	AC=2601;AF=0.519369;AN=5008;NS=2504;DP=17121;EAS_AF=0.7272;AMR_AF=0.6311;AFR_AF=0.3714;EUR_AF=0.494;SAS_AF=0.4519;AA=T|||;VT=SNP
13	79913351	rs9545078	C	T	100	PASS	AC=1326;AF=0.264776;AN=5008;NS=2504;DP=18858;EAS_AF=0.2688;AMR_AF=0.2752;AFR_AF=0.0265;EUR_AF=0.3936;SAS_AF=0.4427;AA=C|||;VT=SNP
13	79913951	rs7332367	C	T	100	PASS	AC=2583;AF=0.515775;AN=5008;NS=2504;DP=15483;EAS_AF=0.7282;AMR_AF=0.6326;AFR_AF=0.3563;EUR_AF=0.494;SAS_AF=0.4519;AA=C|||;VT=SNP
13	79915389	rs7981067	G	T	100	PASS	AC=2315;AF=0.46226;AN=5008;NS=2504;DP=17587;EAS_AF=0.2688;AMR_AF=0.3674;AFR_AF=0.5628;EUR_AF=0.506;SAS_AF=0.5481;AA=G|||;VT=SNP
13	79915609	rs7996652	C	T	100	PASS	AC=2317;AF=0.46266;AN=5008;NS=2504;DP=17820;EAS_AF=0.2708;AMR_AF=0.3674;AFR_AF=0.5628;EUR_AF=0.506;SAS_AF=0.5481;AA=T|||;VT=SNP
13	79915739	rs9565488	T	C	100	PASS	AC=2316;AF=0.46246;AN=5008;NS=2504;DP=17671;EAS_AF=0.2698;AMR_AF=0.3674;AFR_AF=0.5628;EUR_AF=0.506;SAS_AF=0.5481;AA=C|||;VT=SNP
13	79915979	rs9574409	A	C	100	PASS	AC=1557;AF=0.310903;AN=5008;NS=2504;DP=16728;EAS_AF=0.2688;AMR_AF=0.3055;AFR_AF=0.0825;EUR_AF=0.4622;SAS_AF=0.5112;AA=A|||;VT=SNP
13	79916241	rs9565489	C	T	100	PASS	AC=2316;AF=0.46246;AN=5008;NS=2504;DP=17434;EAS_AF=0.2698;AMR_AF=0.3674;AFR_AF=0.5628;EUR_AF=0.506;SAS_AF=0.5481;AA=T|||;VT=SNP
13	79916633	rs3742117	G	A	100	PASS	AC=2304;AF=0.460064;AN=5008;NS=2504;DP=16556;EAS_AF=0.2698;AMR_AF=0.3674;AFR_AF=0.5537;EUR_AF=0.506;SAS_AF=0.5481;AA=G|||;VT=SNP
13	79916973	rs3742118	A	T	100	PASS	AC=2304;AF=0.460064;AN=5008;NS=2504;DP=15063;EAS_AF=0.2698;AMR_AF=0.3674;AFR_AF=0.5537;EUR_AF=0.506;SAS_AF=0.5481;AA=A|||;VT=SNP;EX_TARGET
13	79916994	rs3742119	A	G	100	PASS	AC=1326;AF=0.264776;AN=5008;NS=2504;DP=15235;EAS_AF=0.2688;AMR_AF=0.2752;AFR_AF=0.0265;EUR_AF=0.3936;SAS_AF=0.4427;AA=A|||;VT=SNP;EX_TARGET
13	79917207	rs7319320	T	C	100	PASS	AC=2316;AF=0.46246;AN=5008;NS=2504;DP=14807;EAS_AF=0.2698;AMR_AF=0.3674;AFR_AF=0.5628;EUR_AF=0.506;SAS_AF=0.5481;AA=T|||;VT=SNP
13	79917226	rs9574410	A	C	100	PASS	AC=2601;AF=0.519369;AN=5008;NS=2504;DP=14814;EAS_AF=0.7272;AMR_AF=0.6311;AFR_AF=0.3714;EUR_AF=0.494;SAS_AF=0.4519;AA=A|||;VT=SNP
13	79918100	rs7987769	C	T	100	PASS	AC=1555;AF=0.310503;AN=5008;NS=2504;DP=17404;EAS_AF=0.2679;AMR_AF=0.3055;AFR_AF=0.0817;EUR_AF=0.4622;SAS_AF=0.5112;AA=C|||;VT=SNP
13	79918323	rs2274555	T	C	100	PASS	AC=2601;AF=0.519369;AN=5008;NS=2504;DP=18225;EAS_AF=0.7272;AMR_AF=0.6311;AFR_AF=0.3714;EUR_AF=0.494;SAS_AF=0.4519;AA=T|||;VT=SNP
13	79919211	rs3752994	C	T	100	PASS	AC=2316;AF=0.46246;AN=5008;NS=2504;DP=17904;EAS_AF=0.2698;AMR_AF=0.3674;AFR_AF=0.5628;EUR_AF=0.506;SAS_AF=0.5481;AA=T|||;VT=SNP
13	79920172	rs9565491	G	T	100	PASS	AC=2605;AF=0.520168;AN=5008;NS=2504;DP=16521;EAS_AF=0.7292;AMR_AF=0.6311;AFR_AF=0.3714;EUR_AF=0.494;SAS_AF=0.454;AA=G|||;VT=SNP
13	79920179	rs9545079	C	A	100	PASS	AC=2301;AF=0.459465;AN=5008;NS=2504;DP=16606;EAS_AF=0.2679;AMR_AF=0.3674;AFR_AF=0.5537;EUR_AF=0.506;SAS_AF=0.547;AA=A|||;VT=SNP
13	79920583	rs4884129	T	C	100	PASS	AC=2316;AF=0.46246;AN=5008;NS=2504;DP=16792;EAS_AF=0.2698;AMR_AF=0.3674;AFR_AF=0.5628;EUR_AF=0.506;SAS_AF=0.5481;AA=T|||;VT=SNP
13	79921048	rs9318623	A	G	100	PASS	AC=2581;AF=0.515375;AN=5008;NS=2504;DP=16872;EAS_AF=0.7272;AMR_AF=0.6311;AFR_AF=0.3563;EUR_AF=0.494;SAS_AF=0.4519;AA=A|||;VT=SNP
13	79921733	rs1410336	C	G	100	PASS	AC=2316;AF=0.46246;AN=5008;NS=2504;DP=17440;EAS_AF=0.2698;AMR_AF=0.3674;AFR_AF=0.5628;EUR_AF=0.506;SAS_AF=0.5481;AA=C|||;VT=SNP
13	79922036	rs7327386	G	A	100	PASS	AC=1559;AF=0.311302;AN=5008;NS=2504;DP=18394;EAS_AF=0.2688;AMR_AF=0.3055;AFR_AF=0.084;EUR_AF=0.4622;SAS_AF=0.5112;AA=G|||;VT=SNP
13	79922689	rs9565492	G	A	100	PASS	AC=2316;AF=0.46246;AN=5008;NS=2504;DP=17949;EAS_AF=0.2698;AMR_AF=0.3674;AFR_AF=0.5628;EUR_AF=0.506;SAS_AF=0.5481;AA=G|||;VT=SNP
13	79923325	rs7998837	T	C	100	PASS	AC=2581;AF=0.515375;AN=5008;NS=2504;DP=18216;EAS_AF=0.7272;AMR_AF=0.6311;AFR_AF=0.3563;EUR_AF=0.494;SAS_AF=0.4519;AA=T|||;VT=SNP
13	79923962	rs9565493	A	G	100	PASS	AC=458;AF=0.0914537;AN=5008;NS=2504;DP=10259;EAS_AF=0.1845;AMR_AF=0.1153;AFR_AF=0.003;EUR_AF=0.0845;SAS_AF=0.1053;AA=A|||;VT=SNP
13	79925050	rs9318624	G	T	100	PASS	AC=1557;AF=0.310903;AN=5008;NS=2504;DP=16616;EAS_AF=0.2688;AMR_AF=0.304;AFR_AF=0.0832;EUR_AF=0.4622;SAS_AF=0.5112;AA=G|||;VT=SNP
13	79925564	rs9318625	C	T	100	PASS	AC=2316;AF=0.46246;AN=5008;NS=2504;DP=15604;EAS_AF=0.2698;AMR_AF=0.3674;AFR_AF=0.5628;EUR_AF=0.506;SAS_AF=0.5481;AA=G|||;VT=SNP
13	79925955	rs9318626	C	T	100	PASS	AC=1325;AF=0.264577;AN=5008;NS=2504;DP=15488;EAS_AF=0.2688;AMR_AF=0.2752;AFR_AF=0.0257;EUR_AF=0.3936;SAS_AF=0.4427;AA=C|||;VT=SNP
13	79926715	rs7338677	C	T	100	PASS	AC=2316;AF=0.46246;AN=5008;NS=2504;DP=17140;EAS_AF=0.2698;AMR_AF=0.3674;AFR_AF=0.5628;EUR_AF=0.506;SAS_AF=0.5481;AA=T|||;VT=SNP
13	79928205	rs7322744	C	T	100	PASS	AC=2316;AF=0.46246;AN=5008;NS=2504;DP=17401;EAS_AF=0.2698;AMR_AF=0.3674;AFR_AF=0.5628;EUR_AF=0.506;SAS_AF=0.5481;AA=T|||;VT=SNP
13	79928261	rs56911077	T	A	100	PASS	AC=1326;AF=0.264776;AN=5008;NS=2504;DP=16302;EAS_AF=0.2688;AMR_AF=0.2752;AFR_AF=0.0265;EUR_AF=0.3936;SAS_AF=0.4427;AA=T|||;VT=SNP
13	79928477	rs9574411	A	G	100	PASS	AC=2601;AF=0.519369;AN=5008;NS=2504;DP=15683;EAS_AF=0.7272;AMR_AF=0.6311;AFR_AF=0.3714;EUR_AF=0.494;SAS_AF=0.4519;AA=A|||;VT=SNP
13	79929183	rs9530900	G	A	100	PASS	AC=2316;AF=0.46246;AN=5008;NS=2504;DP=19767;EAS_AF=0.2698;AMR_AF=0.3674;AFR_AF=0.5628;EUR_AF=0.506;SAS_AF=0.5481;AA=G|||;VT=SNP
13	79929326	rs9530901	G	A	100	PASS	AC=2316;AF=0.46246;AN=5008;NS=2504;DP=20528;EAS_AF=0.2698;AMR_AF=0.3674;AFR_AF=0.5628;EUR_AF=0.506;SAS_AF=0.5481;AA=A|||;VT=SNP;EX_TARGET
13	79929638	rs4328330	T	C	100	PASS	AC=2316;AF=0.46246;AN=5008;NS=2504;DP=17600;EAS_AF=0.2698;AMR_AF=0.3674;AFR_AF=0.5628;EUR_AF=0.506;SAS_AF=0.5481;AA=C|||;VT=SNP
13	79929786	rs4497554	T	C	100	PASS	AC=2317;AF=0.46266;AN=5008;NS=2504;DP=18024;EAS_AF=0.2708;AMR_AF=0.3674;AFR_AF=0.5628;EUR_AF=0.506;SAS_AF=0.5481;AA=T|||;VT=SNP
13	79930079	rs9318627	A	C	100	PASS	AC=1326;AF=0.264776;AN=5008;NS=2504;DP=17674;EAS_AF=0.2688;AMR_AF=0.2752;AFR_AF=0.0265;EUR_AF=0.3936;SAS_AF=0.4427;AA=A|||;VT=SNP
13	79930981	rs2182873	G	A	100	PASS	AC=2316;AF=0.46246;AN=5008;NS=2504;DP=15218;EAS_AF=0.2698;AMR_AF=0.3674;AFR_AF=0.5628;EUR_AF=0.506;SAS_AF=0.5481;AA=A|||;VT=SNP
13	79931450	rs2025913	T	C	100	PASS	AC=2315;AF=0.46226;AN=5008;NS=2504;DP=12148;EAS_AF=0.2698;AMR_AF=0.3674;AFR_AF=0.562;EUR_AF=0.506;SAS_AF=0.5481;AA=T|||;VT=SNP
13	79931871	rs2057573	G	T	100	PASS	AC=2314;AF=0.462061;AN=5008;NS=2504;DP=15133;EAS_AF=0.2698;AMR_AF=0.3674;AFR_AF=0.5613;EUR_AF=0.506;SAS_AF=0.5481;AA=g|||;VT=SNP
13	79932143	rs10444623	G	A	100	PASS	AC=1560;AF=0.311502;AN=5008;NS=2504;DP=12763;EAS_AF=0.2688;AMR_AF=0.3055;AFR_AF=0.0847;EUR_AF=0.4622;SAS_AF=0.5112;AA=G|||;VT=SNP
13	79932780	rs7995243	G	T	100	PASS	AC=2601;AF=0.519369;AN=5008;NS=2504;DP=16151;EAS_AF=0.7272;AMR_AF=0.6311;AFR_AF=0.3714;EUR_AF=0.494;SAS_AF=0.4519;AA=G|||;VT=SNP
13	79933129	rs9545082	C	G	100	PASS	AC=2315;AF=0.46226;AN=5008;NS=2504;DP=16459;EAS_AF=0.2698;AMR_AF=0.3674;AFR_AF=0.562;EUR_AF=0.506;SAS_AF=0.5481;AA=G|||;VT=SNP
13	79933284	rs7332913	G	A	100	PASS	AC=2315;AF=0.46226;AN=5008;NS=2504;DP=17062;EAS_AF=0.2698;AMR_AF=0.3674;AFR_AF=0.562;EUR_AF=0.506;SAS_AF=0.5481;AA=G|||;VT=SNP
13	79933932	rs9601217	T	C	100	PASS	AC=2607;AF=0.520567;AN=5008;NS=2504;DP=8758;EAS_AF=0.7272;AMR_AF=0.6311;AFR_AF=0.3722;EUR_AF=0.497;SAS_AF=0.454;AA=T|||;VT=SNP
13	79934830	rs9545083	A	G	100	PASS	AC=2315;AF=0.46226;AN=5008;NS=2504;DP=16646;EAS_AF=0.2698;AMR_AF=0.3674;AFR_AF=0.562;EUR_AF=0.506;SAS_AF=0.5481;AA=A|||;VT=SNP
13	79935255	rs7322756	G	A	100	PASS	AC=2315;AF=0.46226;AN=5008;NS=2504;DP=17121;EAS_AF=0.2698;AMR_AF=0.3674;AFR_AF=0.562;EUR_AF=0.506;SAS_AF=0.5481;AA=A|||;VT=SNP
13	79935360	rs7324006	T	C	100	PASS	AC=2315;AF=0.46226;AN=5008;NS=2504;DP=17587;EAS_AF=0.2698;AMR_AF=0.3674;AFR_AF=0.562;EUR_AF=0.506;SAS_AF=0.5481;AA=T|||;VT=SNP
13	79935401	rs7322673	C	T	100	PASS	AC=2315;AF=0.46226;AN=5008;NS=2504;DP=17718;EAS_AF=0.2698;AMR_AF=0.3674;AFR_AF=0.562;EUR_AF=0.506;SAS_AF=0.5481;AA=C|||;VT=SNP
13	79936544	rs9574413	T	A	100	PASS	AC=693;AF=0.138379;AN=5008;NS=2504;DP=19253;EAS_AF=0.127;AMR_AF=0.1657;AFR_AF=0.0098;EUR_AF=0.2187;SAS_AF=0.2219;AA=T|||;VT=SNP
13	79938104	rs9545085	A	G	100	PASS	AC=2318;AF=0.462859;AN=5008;NS=2504;DP=18881;EAS_AF=0.2708;AMR_AF=0.3674;AFR_AF=0.562;EUR_AF=0.508;SAS_AF=0.5481;AA=A|||;VT=SNP
13	79938368	rs9545086	T	C	100	PASS	AC=1326;AF=0.264776;AN=5008;NS=2504;DP=18718;EAS_AF=0.2688;AMR_AF=0.2752;AFR_AF=0.0265;EUR_AF=0.3936;SAS_AF=0.4427;AA=T|||;VT=SNP
13	79938575	rs9545087	T	C	100	PASS	AC=1326;AF=0.264776;AN=5008;NS=2504;DP=19233;EAS_AF=0.2688;AMR_AF=0.2752;AFR_AF=0.0265;EUR_AF=0.3936;SAS_AF=0.4427;AA=T|||;VT=SNP
13	79939539	rs7319212	C	T	100	PASS	AC=2602;AF=0.519569;AN=5008;NS=2504;DP=18283;EAS_AF=0.7272;AMR_AF=0.6311;AFR_AF=0.3722;EUR_AF=0.494;SAS_AF=0.4519;AA=C|||;VT=SNP
13	79939606	rs7319252	C	A	100	PASS	AC=2602;AF=0.519569;AN=5008;NS=2504;DP=18664;EAS_AF=0.7272;AMR_AF=0.6311;AFR_AF=0.3722;EUR_AF=0.494;SAS_AF=0.4519;AA=C|||;VT=SNP
13	79940529	rs2274554	G	A	100	PASS	AC=2101;AF=0.419529;AN=5008;NS=2504;DP=15904;EAS_AF=0.5427;AMR_AF=0.5101;AFR_AF=0.348;EUR_AF=0.4085;SAS_AF=0.3364;AA=G|||;VT=SNP
13	79940811	rs7327603	T	C	100	PASS	AC=2343;AF=0.467851;AN=5008;NS=2504;DP=12979;EAS_AF=0.2698;AMR_AF=0.3732;AFR_AF=0.5802;EUR_AF=0.506;SAS_AF=0.5481;AA=C|||;VT=SNP;EX_TARGET
13	79941411	rs9545090	T	C	100	PASS	AC=2317;AF=0.46266;AN=5008;NS=2504;DP=12741;EAS_AF=0.2698;AMR_AF=0.3674;AFR_AF=0.5635;EUR_AF=0.506;SAS_AF=0.5481;AA=C|||;VT=SNP
13	79941883	rs9530902	A	G	100	PASS	AC=2317;AF=0.46266;AN=5008;NS=2504;DP=14975;EAS_AF=0.2698;AMR_AF=0.3674;AFR_AF=0.5635;EUR_AF=0.506;SAS_AF=0.5481;AA=A|||;VT=SNP
13	79942404	rs9593392	A	G	100	PASS	AC=2580;AF=0.515176;AN=5008;NS=2504;DP=14976;EAS_AF=0.7272;AMR_AF=0.6311;AFR_AF=0.3555;EUR_AF=0.494;SAS_AF=0.4519;AA=A|||;VT=SNP
13	79943248	rs9318633	C	A	100	PASS	AC=2600;AF=0.519169;AN=5008;NS=2504;DP=12211;EAS_AF=0.7272;AMR_AF=0.6311;AFR_AF=0.3707;EUR_AF=0.494;SAS_AF=0.4519;AA=C|||;VT=SNP
13	79943438	rs9318634	A	G	100	PASS	AC=2580;AF=0.515176;AN=5008;NS=2504;DP=15523;EAS_AF=0.7272;AMR_AF=0.6311;AFR_AF=0.3555;EUR_AF=0.494;SAS_AF=0.4519;AA=A|||;VT=SNP
13	79943944	rs9545092	T	C	100	PASS	AC=2317;AF=0.46266;AN=5008;NS=2504;DP=15220;EAS_AF=0.2698;AMR_AF=0.3674;AFR_AF=0.5635;EUR_AF=0.506;SAS_AF=0.5481;AA=C|||;VT=SNP
13	79944292	rs9530904	A	G	100	PASS	AC=1561;AF=0.311701;AN=5008;NS=2504;DP=16003;EAS_AF=0.2688;AMR_AF=0.3055;AFR_AF=0.0855;EUR_AF=0.4622;SAS_AF=0.5112;AA=A|||;VT=SNP
13	79944624	rs12872328	T	C	100	PASS	AC=2600;AF=0.519169;AN=5008;NS=2504;DP=18900;EAS_AF=0.7272;AMR_AF=0.6311;AFR_AF=0.3707;EUR_AF=0.494;SAS_AF=0.4519;AA=T|||;VT=SNP
13	79944753	rs2182010	G	A	100	PASS	AC=2601;AF=0.519369;AN=5008;NS=2504;DP=17265;EAS_AF=0.7272;AMR_AF=0.6311;AFR_AF=0.3714;EUR_AF=0.494;SAS_AF=0.4519;AA=G|||;VT=SNP
13	79946104	rs9545093	A	G	100	PASS	AC=2317;AF=0.46266;AN=5008;NS=2504;DP=15305;EAS_AF=0.2698;AMR_AF=0.3674;AFR_AF=0.5635;EUR_AF=0.506;SAS_AF=0.5481;AA=G|||;VT=SNP
13	79946335	rs9530905	A	C	100	PASS	AC=1561;AF=0.311701;AN=5008;NS=2504;DP=13839;EAS_AF=0.2688;AMR_AF=0.3055;AFR_AF=0.0855;EUR_AF=0.4622;SAS_AF=0.5112;AA=a|||;VT=SNP
13	79946536	rs9530906	C	T	100	PASS	AC=2321;AF=0.463458;AN=5008;NS=2504;DP=11447;EAS_AF=0.2698;AMR_AF=0.3674;AFR_AF=0.5666;EUR_AF=0.506;SAS_AF=0.5481;AA=c|||;VT=SNP
13	79948006	rs11620233	C	T	100	PASS	AC=2465;AF=0.492212;AN=5008;NS=2504;DP=10910;EAS_AF=0.7272;AMR_AF=0.6254;AFR_AF=0.2731;EUR_AF=0.493;SAS_AF=0.4509;AA=C|||;VT=SNP
13	79948346	rs8001392	A	G	100	PASS	AC=2317;AF=0.46266;AN=5008;NS=2504;DP=18746;EAS_AF=0.2698;AMR_AF=0.3674;AFR_AF=0.5628;EUR_AF=0.506;SAS_AF=0.5491;AA=G|||;VT=SNP
13	79948676	rs12873573	C	T	100	PASS	AC=166;AF=0.033147;AN=5008;NS=2504;DP=20176;EAS_AF=0.002;AMR_AF=0.0533;AFR_AF=0.0023;EUR_AF=0.0795;SAS_AF=0.045;AA=C|||;VT=SNP
13	79948683	rs4146473	C	T	100	PASS	AC=2317;AF=0.46266;AN=5008;NS=2504;DP=20174;EAS_AF=0.2698;AMR_AF=0.3674;AFR_AF=0.5628;EUR_AF=0.506;SAS_AF=0.5491;AA=c|||;VT=SNP
13	79949597	rs35476664	T	A	100	PASS	AC=2600;AF=0.519169;AN=5008;NS=2504;DP=11008;EAS_AF=0.7272;AMR_AF=0.6311;AFR_AF=0.3714;EUR_AF=0.494;SAS_AF=0.4509;AA=T|||;VT=SNP
13	79952034	rs1980764	G	A	100	PASS	AC=2579;AF=0.514976;AN=5008;NS=2504;DP=18214;EAS_AF=0.7272;AMR_AF=0.6311;AFR_AF=0.3555;EUR_AF=0.494;SAS_AF=0.4509;AA=G|||;VT=SNP
13	79952498	rs1619669	T	C	100	PASS	AC=2319;AF=0.463059;AN=5008;NS=2504;DP=18665;EAS_AF=0.2698;AMR_AF=0.3674;AFR_AF=0.5643;EUR_AF=0.506;SAS_AF=0.5491;AA=t|||;VT=SNP
13	79952653	rs3764150	C	A	100	PASS	AC=2599;AF=0.51897;AN=5008;NS=2504;DP=14120;EAS_AF=0.7272;AMR_AF=0.6311;AFR_AF=0.3707;EUR_AF=0.494;SAS_AF=0.4509;AA=C|||;VT=SNP
13	79952795	rs1749982	G	C	100	PASS	AC=2319;AF=0.463059;AN=5008;NS=2504;DP=14528;EAS_AF=0.2698;AMR_AF=0.3674;AFR_AF=0.5635;EUR_AF=0.506;SAS_AF=0.5501;AA=G|||;VT=SNP
13	79954175	rs1324868	A	G	100	PASS	AC=2625;AF=0.524161;AN=5008;NS=2504;DP=18339;EAS_AF=0.7272;AMR_AF=0.634;AFR_AF=0.388;EUR_AF=0.494;SAS_AF=0.4519;AA=A|||;VT=SNP
13	79955425	rs17186845	C	T	100	PASS	AC=156;AF=0.0311502;AN=5008;NS=2504;DP=16944;EAS_AF=0.002;AMR_AF=0.0519;AFR_AF=0.0023;EUR_AF=0.0765;SAS_AF=0.0389;AA=C|||;VT=SNP
13	79957113	rs6563100	A	G	100	PASS	AC=2320;AF=0.463259;AN=5008;NS=2504;DP=18125;EAS_AF=0.2718;AMR_AF=0.3689;AFR_AF=0.5643;EUR_AF=0.506;SAS_AF=0.547;AA=G|||;VT=SNP
13	79957408	rs1977354	T	C	100	PASS	AC=459;AF=0.0916534;AN=5008;NS=2504;DP=16159;EAS_AF=0.1855;AMR_AF=0.1153;AFR_AF=0.003;EUR_AF=0.0845;SAS_AF=0.1053;AA=T|||;VT=SNP
13	79957538	rs7321186	A	G	100	PASS	AC=2341;AF=0.467452;AN=5008;NS=2504;DP=16317;EAS_AF=0.2718;AMR_AF=0.3732;AFR_AF=0.5635;EUR_AF=0.5109;SAS_AF=0.5613;AA=G|||;VT=SNP
13	79957640	rs7322901	T	C	100	PASS	AC=2316;AF=0.46246;AN=5008;NS=2504;DP=16528;EAS_AF=0.2708;AMR_AF=0.3703;AFR_AF=0.5635;EUR_AF=0.507;SAS_AF=0.5429;AA=T|||;VT=SNP
13	79957817	rs1022891	A	G	100	PASS	AC=2234;AF=0.446086;AN=5008;NS=2504;DP=16333;EAS_AF=0.2708;AMR_AF=0.3818;AFR_AF=0.4622;EUR_AF=0.5388;SAS_AF=0.5552;AA=G|||;VT=SNP
13	79958674	rs9530913	A	T	100	PASS	AC=2314;AF=0.462061;AN=5008;NS=2504;DP=15793;EAS_AF=0.2698;AMR_AF=0.3674;AFR_AF=0.5635;EUR_AF=0.506;SAS_AF=0.545;AA=T|||;VT=SNP
13	79959121	rs7329331	G	T	100	PASS	AC=2313;AF=0.461861;AN=5008;NS=2504;DP=14298;EAS_AF=0.2698;AMR_AF=0.3674;AFR_AF=0.5635;EUR_AF=0.506;SAS_AF=0.544;AA=T|||;VT=SNP
13	79959193	rs7330479	T	A	100	PASS	AC=2313;AF=0.461861;AN=5008;NS=2504;DP=14593;EAS_AF=0.2698;AMR_AF=0.3674;AFR_AF=0.5635;EUR_AF=0.506;SAS_AF=0.544;AA=T|||;VT=SNP
13	79959632	rs7336186	T	C	100	PASS	AC=2604;AF=0.519968;AN=5008;NS=2504;DP=14022;EAS_AF=0.7272;AMR_AF=0.6311;AFR_AF=0.3707;EUR_AF=0.494;SAS_AF=0.456;AA=T|||;VT=SNP
13	79959874	rs7336581	T	C	100	PASS	AC=2583;AF=0.515775;AN=5008;NS=2504;DP=14513;EAS_AF=0.7272;AMR_AF=0.6326;AFR_AF=0.3555;EUR_AF=0.494;SAS_AF=0.454;AA=T|||;VT=SNP
13	79960835	rs3742120	G	C	100	PASS	AC=1555;AF=0.310503;AN=5008;NS=2504;DP=12816;EAS_AF=0.2688;AMR_AF=0.3055;AFR_AF=0.084;EUR_AF=0.4622;SAS_AF=0.5072;AA=G|||;VT=SNP
13	79961144	rs3742121	G	C	100	PASS	AC=458;AF=0.0914537;AN=5008;NS=2504;DP=15666;EAS_AF=0.1855;AMR_AF=0.1153;AFR_AF=0.003;EUR_AF=0.0835;SAS_AF=0.1053;AA=G|||;VT=SNP
13	79961196	rs3742122	G	A	100	PASS	AC=1552;AF=0.309904;AN=5008;NS=2504;DP=15155;EAS_AF=0.2688;AMR_AF=0.3055;AFR_AF=0.0817;EUR_AF=0.4622;SAS_AF=0.5072;AA=G|||;VT=SNP
13	79961487	rs9545097	A	C	100	PASS	AC=1322;AF=0.263978;AN=5008;NS=2504;DP=14896;EAS_AF=0.2688;AMR_AF=0.2752;AFR_AF=0.0265;EUR_AF=0.3936;SAS_AF=0.4387;AA=A|||;VT=SNP
13	79962393	rs2031815	G	A	100	PASS	AC=2313;AF=0.461861;AN=5008;NS=2504;DP=17678;EAS_AF=0.2698;AMR_AF=0.3674;AFR_AF=0.5635;EUR_AF=0.506;SAS_AF=0.544;AA=G|||;VT=SNP
13	79962712	rs9574416	G	A	100	PASS	AC=2704;AF=0.539936;AN=5008;NS=2504;DP=18661;EAS_AF=0.7272;AMR_AF=0.6427;AFR_AF=0.4402;EUR_AF=0.494;SAS_AF=0.456;AA=g|||;VT=SNP
13	79962852	rs7331872	G	A	100	PASS	AC=2468;AF=0.492812;AN=5008;NS=2504;DP=17684;EAS_AF=0.7272;AMR_AF=0.6254;AFR_AF=0.2716;EUR_AF=0.493;SAS_AF=0.456;AA=G|||;VT=SNP
13	79963251	rs9530914	G	T	100	PASS	AC=1439;AF=0.28734;AN=5008;NS=2504;DP=16659;EAS_AF=0.2688;AMR_AF=0.2522;AFR_AF=0.0794;EUR_AF=0.4016;SAS_AF=0.4949;AA=G|||;VT=SNP
13	79963853	rs6563104	C	T	100	PASS	AC=2313;AF=0.461861;AN=5008;NS=2504;DP=20058;EAS_AF=0.2698;AMR_AF=0.3674;AFR_AF=0.5635;EUR_AF=0.506;SAS_AF=0.544;AA=C|||;VT=SNP
13	79965596	rs7981500	T	C	100	PASS	AC=2313;AF=0.461861;AN=5008;NS=2504;DP=17990;EAS_AF=0.2698;AMR_AF=0.3674;AFR_AF=0.5635;EUR_AF=0.506;SAS_AF=0.544;AA=T|||;VT=SNP
13	79966665	rs7986306	A	C	100	PASS	AC=2309;AF=0.461062;AN=5008;NS=2504;DP=4297;EAS_AF=0.2698;AMR_AF=0.3674;AFR_AF=0.5605;EUR_AF=0.506;SAS_AF=0.544;AA=A|||;VT=SNP
13	79967038	rs7323246	A	C	100	PASS	AC=2313;AF=0.461861;AN=5008;NS=2504;DP=15676;EAS_AF=0.2698;AMR_AF=0.3674;AFR_AF=0.5635;EUR_AF=0.506;SAS_AF=0.544;AA=A|||;VT=SNP
13	79968009	rs9574418	T	C	100	PASS	AC=1323;AF=0.264177;AN=5008;NS=2504;DP=20557;EAS_AF=0.2688;AMR_AF=0.2752;AFR_AF=0.0265;EUR_AF=0.3946;SAS_AF=0.4387;AA=T|||;VT=SNP
13	79968133	rs1590465	G	A	100	PASS	AC=2584;AF=0.515974;AN=5008;NS=2504;DP=19652;EAS_AF=0.7272;AMR_AF=0.6311;AFR_AF=0.3555;EUR_AF=0.494;SAS_AF=0.456;AA=G|||;VT=SNP
13	79968211	rs7331766	T	G	100	PASS	AC=2313;AF=0.461861;AN=5008;NS=2504;DP=18030;EAS_AF=0.2698;AMR_AF=0.3674;AFR_AF=0.5635;EUR_AF=0.506;SAS_AF=0.544;AA=T|||;VT=SNP
13	79970299	rs9593396	G	A	100	PASS	AC=1319;AF=0.263379;AN=5008;NS=2504;DP=16935;EAS_AF=0.2688;AMR_AF=0.2752;AFR_AF=0.0242;EUR_AF=0.3936;SAS_AF=0.4387;AA=G|||;VT=SNP
13	79970647	rs9530915	T	C	100	PASS	AC=2314;AF=0.462061;AN=5008;NS=2504;DP=15015;EAS_AF=0.2698;AMR_AF=0.3674;AFR_AF=0.5635;EUR_AF=0.507;SAS_AF=0.544;AA=C|||;VT=SNP
13	79970865	rs12584193	C	T	100	PASS	AC=2007;AF=0.400759;AN=5008;NS=2504;DP=16343;EAS_AF=0.5417;AMR_AF=0.5115;AFR_AF=0.2663;EUR_AF=0.4085;SAS_AF=0.3507;AA=C|||;VT=SNP
13	79971916	rs2182009	T	G	100	PASS	AC=2604;AF=0.519968;AN=5008;NS=2504;DP=14902;EAS_AF=0.7272;AMR_AF=0.6311;AFR_AF=0.3707;EUR_AF=0.494;SAS_AF=0.456;AA=T|||;VT=SNP
13	79972835	rs4605023	C	T	100	PASS	AC=2604;AF=0.519968;AN=5008;NS=2504;DP=17361;EAS_AF=0.7272;AMR_AF=0.6311;AFR_AF=0.3707;EUR_AF=0.494;SAS_AF=0.456;AA=C|||;VT=SNP
13	79972886	rs9565496	C	G	100	PASS	AC=2607;AF=0.520567;AN=5008;NS=2504;DP=18126;EAS_AF=0.7302;AMR_AF=0.6311;AFR_AF=0.3707;EUR_AF=0.494;SAS_AF=0.456;AA=C|||;VT=SNP
13	79973941	rs9545101	T	C	100	PASS	AC=1315;AF=0.26258;AN=5008;NS=2504;DP=18241;EAS_AF=0.2688;AMR_AF=0.2752;AFR_AF=0.0212;EUR_AF=0.3936;SAS_AF=0.4387;AA=T|||;VT=SNP
13	79975957	rs12877507	T	A	100	PASS	AC=2604;AF=0.519968;AN=5008;NS=2504;DP=19226;EAS_AF=0.7272;AMR_AF=0.6311;AFR_AF=0.3707;EUR_AF=0.494;SAS_AF=0.456;AA=T|||;VT=SNP
13	79976472	rs9574419	T	C	100	PASS	AC=2604;AF=0.519968;AN=5008;NS=2504;DP=16229;EAS_AF=0.7272;AMR_AF=0.6311;AFR_AF=0.3707;EUR_AF=0.494;SAS_AF=0.456;AA=T|||;VT=SNP
13	79976745	rs75266347	T	C	100	PASS	AC=495;AF=0.0988419;AN=5008;NS=2504;DP=17051;EAS_AF=0.1429;AMR_AF=0.0533;AFR_AF=0.0045;EUR_AF=0.1054;SAS_AF=0.2065;AA=T|||;VT=SNP
13	79977140	rs1886494	T	C	100	PASS	AC=2476;AF=0.494409;AN=5008;NS=2504;DP=19515;EAS_AF=0.7272;AMR_AF=0.6254;AFR_AF=0.2716;EUR_AF=0.493;SAS_AF=0.4642;AA=T|||;VT=SNP
13	79977535	rs9601226	T	C	100	PASS	AC=2604;AF=0.519968;AN=5008;NS=2504;DP=20442;EAS_AF=0.7272;AMR_AF=0.6311;AFR_AF=0.3707;EUR_AF=0.494;SAS_AF=0.456;AA=T|||;VT=SNP
13	79978135	rs9545104	C	T	100	PASS	AC=2313;AF=0.461861;AN=5008;NS=2504;DP=21587;EAS_AF=0.2698;AMR_AF=0.3674;AFR_AF=0.5635;EUR_AF=0.506;SAS_AF=0.544;AA=C|||;VT=SNP
13	79978265	rs9545106	T	C	100	PASS	AC=2313;AF=0.461861;AN=5008;NS=2504;DP=19905;EAS_AF=0.2698;AMR_AF=0.3674;AFR_AF=0.5635;EUR_AF=0.506;SAS_AF=0.544;AA=T|||;VT=SNP
13	79978477	rs9574420	G	A	100	PASS	AC=2605;AF=0.520168;AN=5008;NS=2504;DP=18934;EAS_AF=0.7272;AMR_AF=0.6311;AFR_AF=0.3714;EUR_AF=0.494;SAS_AF=0.456;AA=G|||;VT=SNP
13	79979679	rs2763810	T	C	100	PASS	AC=2315;AF=0.46226;AN=5008;NS=2504;DP=10820;EAS_AF=0.2718;AMR_AF=0.3674;AFR_AF=0.5635;EUR_AF=0.506;SAS_AF=0.544;AA=C|||;VT=SNP
13	79980340	rs9574421	C	T	100	PASS	AC=455;AF=0.0908546;AN=5008;NS=2504;DP=14201;EAS_AF=0.1845;AMR_AF=0.1153;AFR_AF=0.003;EUR_AF=0.0825;SAS_AF=0.1043;AA=C|||;VT=SNP
13	79980465	rs9565497	C	G	100	PASS	AC=2599;AF=0.51897;AN=5008;NS=2504;DP=16080;EAS_AF=0.7242;AMR_AF=0.6311;AFR_AF=0.3707;EUR_AF=0.494;SAS_AF=0.454;AA=C|||;VT=SNP
13	79980609	rs2296286	C	A	100	PASS	AC=451;AF=0.0900559;AN=5008;NS=2504;DP=18514;EAS_AF=0.1845;AMR_AF=0.1153;AFR_AF=0.003;EUR_AF=0.0825;SAS_AF=0.1002;AA=C|||;VT=SNP
13	79981012	rs1853830	A	G	100	PASS	AC=2602;AF=0.519569;AN=5008;NS=2504;DP=18969;EAS_AF=0.7262;AMR_AF=0.6311;AFR_AF=0.3699;EUR_AF=0.495;SAS_AF=0.455;AA=A|||;VT=SNP
13	79981180	rs2296287	T	A	100	PASS	AC=2316;AF=0.46246;AN=5008;NS=2504;DP=17978;EAS_AF=0.2708;AMR_AF=0.3674;AFR_AF=0.5643;EUR_AF=0.506;SAS_AF=0.545;AA=T|||;VT=SNP
13	79981626	rs1748761	G	A	100	PASS	AC=2315;AF=0.46226;AN=5008;NS=2504;DP=16328;EAS_AF=0.2708;AMR_AF=0.3689;AFR_AF=0.5628;EUR_AF=0.506;SAS_AF=0.545;AA=G|||;VT=SNP
13	79981679	rs2763809	C	A	100	PASS	AC=2315;AF=0.46226;AN=5008;NS=2504;DP=18227;EAS_AF=0.2708;AMR_AF=0.3689;AFR_AF=0.5628;EUR_AF=0.506;SAS_AF=0.545;AA=C|||;VT=SNP
13	79982049	rs1748762	A	G	100	PASS	AC=2316;AF=0.46246;AN=5008;NS=2504;DP=19288;EAS_AF=0.2708;AMR_AF=0.3689;AFR_AF=0.5635;EUR_AF=0.507;SAS_AF=0.544;AA=A|||;VT=SNP
13	79982100	rs1748763	G	A	100	PASS	AC=2315;AF=0.46226;AN=5008;NS=2504;DP=18975;EAS_AF=0.2708;AMR_AF=0.3689;AFR_AF=0.5635;EUR_AF=0.506;SAS_AF=0.544;AA=G|||;VT=SNP
13	79982584	rs7987193	G	C	100	PASS	AC=2601;AF=0.519369;AN=5008;NS=2504;DP=20852;EAS_AF=0.7252;AMR_AF=0.6297;AFR_AF=0.3707;EUR_AF=0.494;SAS_AF=0.456;AA=G|||;VT=SNP
13	79983923	rs912639	A	G	100	PASS	AC=2315;AF=0.46226;AN=5008;NS=2504;DP=21834;EAS_AF=0.2718;AMR_AF=0.3689;AFR_AF=0.5628;EUR_AF=0.506;SAS_AF=0.544;AA=a|||;VT=SNP
13	79983964	rs2876740	C	T	100	PASS	AC=2316;AF=0.46246;AN=5008;NS=2504;DP=21490;EAS_AF=0.2728;AMR_AF=0.3689;AFR_AF=0.5628;EUR_AF=0.506;SAS_AF=0.544;AA=C|||;VT=SNP
13	79984842	rs8001281	T	C	100	PASS	AC=2315;AF=0.46226;AN=5008;NS=2504;DP=16586;EAS_AF=0.2718;AMR_AF=0.3689;AFR_AF=0.5635;EUR_AF=0.506;SAS_AF=0.5429;AA=T|||;VT=SNP
13	79984934	rs7336939	A	G	100	PASS	AC=2601;AF=0.519369;AN=5008;NS=2504;DP=15101;EAS_AF=0.7252;AMR_AF=0.6297;AFR_AF=0.3707;EUR_AF=0.494;SAS_AF=0.456;AA=A|||;VT=SNP
13	79985006	rs7336979	A	G	100	PASS	AC=2598;AF=0.51877;AN=5008;NS=2504;DP=14579;EAS_AF=0.7252;AMR_AF=0.6297;AFR_AF=0.3707;EUR_AF=0.492;SAS_AF=0.455;AA=A|||;VT=SNP
13	79985011	rs8001622	T	C	100	PASS	AC=2319;AF=0.463059;AN=5008;NS=2504;DP=14359;EAS_AF=0.2718;AMR_AF=0.3689;AFR_AF=0.5635;EUR_AF=0.508;SAS_AF=0.545;AA=C|||;VT=SNP
13	79985310	rs9545108	T	A	100	PASS	AC=1553;AF=0.310104;AN=5008;NS=2504;DP=14544;EAS_AF=0.2708;AMR_AF=0.3069;AFR_AF=0.0809;EUR_AF=0.4632;SAS_AF=0.5051;AA=T|||;VT=SNP
13	79985821	rs1624537	C	T	100	PASS	AC=2315;AF=0.46226;AN=5008;NS=2504;DP=15122;EAS_AF=0.2718;AMR_AF=0.3689;AFR_AF=0.5635;EUR_AF=0.506;SAS_AF=0.5429;AA=C|||;VT=SNP
13	79986036	rs1616547	A	C	100	PASS	AC=2050;AF=0.409345;AN=5008;NS=2504;DP=15844;EAS_AF=0.2956;AMR_AF=0.3516;AFR_AF=0.3555;EUR_AF=0.502;SAS_AF=0.545;AA=A|||;VT=SNP
13	79986065	rs12868295	C	T	100	PASS	AC=1682;AF=0.335863;AN=5008;NS=2504;DP=16587;EAS_AF=0.5208;AMR_AF=0.4841;AFR_AF=0.0507;EUR_AF=0.4095;SAS_AF=0.3497;AA=C|||;VT=SNP
13	79986153	rs9318638	T	C	100	PASS	AC=2880;AF=0.57508;AN=5008;NS=2504;DP=18867;EAS_AF=0.7282;AMR_AF=0.6585;AFR_AF=0.5356;EUR_AF=0.5278;SAS_AF=0.4601;AA=C|||;VT=SNP
13	79986912	rs1748769	C	T	100	PASS	AC=2315;AF=0.46226;AN=5008;NS=2504;DP=18530;EAS_AF=0.2718;AMR_AF=0.3689;AFR_AF=0.5628;EUR_AF=0.506;SAS_AF=0.544;AA=C|||;VT=SNP
13	79986926	rs8001638	C	T	100	PASS	AC=2006;AF=0.400559;AN=5008;NS=2504;DP=18732;EAS_AF=0.5317;AMR_AF=0.5101;AFR_AF=0.2716;EUR_AF=0.4105;SAS_AF=0.3517;AA=C|||;VT=SNP
13	79987273	rs11617011	G	A	100	PASS	AC=1698;AF=0.339058;AN=5008;NS=2504;DP=16767;EAS_AF=0.5327;AMR_AF=0.4856;AFR_AF=0.0514;EUR_AF=0.4095;SAS_AF=0.3517;AA=G|||;VT=SNP
13	79987615	rs9545109	A	C	100	PASS	AC=2315;AF=0.46226;AN=5008;NS=2504;DP=19549;EAS_AF=0.2718;AMR_AF=0.3689;AFR_AF=0.5628;EUR_AF=0.506;SAS_AF=0.544;AA=C|||;VT=SNP
13	79988808	rs7328494	G	A	100	PASS	AC=2315;AF=0.46226;AN=5008;NS=2504;DP=17115;EAS_AF=0.2718;AMR_AF=0.3689;AFR_AF=0.5628;EUR_AF=0.506;SAS_AF=0.544;AA=G|||;VT=SNP
13	79989381	rs9574422	C	T	100	PASS	AC=1324;AF=0.264377;AN=5008;NS=2504;DP=22289;EAS_AF=0.2708;AMR_AF=0.2767;AFR_AF=0.028;EUR_AF=0.3926;SAS_AF=0.4366;AA=C|||;VT=SNP
13	79991226	rs2147568	C	T	100	PASS	AC=2315;AF=0.46226;AN=5008;NS=2504;DP=21220;EAS_AF=0.2718;AMR_AF=0.3689;AFR_AF=0.5628;EUR_AF=0.506;SAS_AF=0.544;AA=T|||;VT=SNP
13	79991854	rs9530917	A	G	100	PASS	AC=2315;AF=0.46226;AN=5008;NS=2504;DP=18993;EAS_AF=0.2718;AMR_AF=0.3689;AFR_AF=0.5628;EUR_AF=0.506;SAS_AF=0.544;AA=A|||;VT=SNP
13	79992201	rs7990321	T	C	100	PASS	AC=2315;AF=0.46226;AN=5008;NS=2504;DP=19169;EAS_AF=0.2718;AMR_AF=0.3689;AFR_AF=0.5628;EUR_AF=0.506;SAS_AF=0.544;AA=C|||;VT=SNP
13	79992969	rs7331525	C	T	100	PASS	AC=2605;AF=0.520168;AN=5008;NS=2504;DP=10331;EAS_AF=0.7282;AMR_AF=0.6297;AFR_AF=0.3714;EUR_AF=0.494;SAS_AF=0.456;AA=C|||;VT=SNP
13	79994739	rs2765078	T	C	100	PASS	AC=2315;AF=0.46226;AN=5008;NS=2504;DP=15893;EAS_AF=0.2718;AMR_AF=0.3689;AFR_AF=0.5628;EUR_AF=0.506;SAS_AF=0.544;AA=T|||;VT=SNP
13	79994940	rs9601227	C	A	100	PASS	AC=2581;AF=0.515375;AN=5008;NS=2504;DP=14340;EAS_AF=0.7252;AMR_AF=0.6282;AFR_AF=0.3563;EUR_AF=0.494;SAS_AF=0.456;AA=C|||;VT=SNP
13	79995537	rs8001795	A	C	100	PASS	AC=1568;AF=0.313099;AN=5008;NS=2504;DP=17687;EAS_AF=0.2708;AMR_AF=0.3084;AFR_AF=0.0923;EUR_AF=0.4622;SAS_AF=0.5051;AA=C|||;VT=SNP
13	79995816	rs8002838	G	A	100	PASS	AC=1566;AF=0.3127;AN=5008;NS=2504;DP=18043;EAS_AF=0.2708;AMR_AF=0.3069;AFR_AF=0.0915;EUR_AF=0.4622;SAS_AF=0.5051;AA=A|||;VT=SNP
13	79996152	rs9545113	G	A	100	PASS	AC=1566;AF=0.3127;AN=5008;NS=2504;DP=19353;EAS_AF=0.2708;AMR_AF=0.3069;AFR_AF=0.0915;EUR_AF=0.4622;SAS_AF=0.5051;AA=A|||;VT=SNP
13	79997389	rs9530920	C	T	100	PASS	AC=1544;AF=0.308307;AN=5008;NS=2504;DP=17087;EAS_AF=0.2708;AMR_AF=0.3069;AFR_AF=0.0915;EUR_AF=0.4622;SAS_AF=0.4826;AA=C|||;VT=SNP
13	79997879	rs9545114	G	A	100	PASS	AC=1567;AF=0.312899;AN=5008;NS=2504;DP=17512;EAS_AF=0.2708;AMR_AF=0.3069;AFR_AF=0.0923;EUR_AF=0.4622;SAS_AF=0.5051;AA=A|||;VT=SNP
13	79998072	rs643778	T	G	100	PASS	AC=1567;AF=0.312899;AN=5008;NS=2504;DP=17964;EAS_AF=0.2708;AMR_AF=0.3069;AFR_AF=0.0923;EUR_AF=0.4622;SAS_AF=0.5051;AA=T|||;VT=SNP
13	79999312	rs586219	T	C	100	PASS	AC=3442;AF=0.6873;AN=5008;NS=2504;DP=15712;EAS_AF=0.7292;AMR_AF=0.6931;AFR_AF=0.9085;EUR_AF=0.5378;SAS_AF=0.4949;AA=C|||;VT=SNP
13	79999433	rs7338678	T	G	100	PASS	AC=2602;AF=0.519569;AN=5008;NS=2504;DP=14402;EAS_AF=0.7252;AMR_AF=0.6297;AFR_AF=0.3714;EUR_AF=0.494;SAS_AF=0.456;AA=T|||;VT=SNP
13	79999620	rs2265377	G	A	100	PASS	AC=3442;AF=0.6873;AN=5008;NS=2504;DP=17124;EAS_AF=0.7292;AMR_AF=0.6931;AFR_AF=0.9085;EUR_AF=0.5378;SAS_AF=0.4949;AA=G|||;VT=SNP
13	79999716	rs2265378	T	C	100	PASS	AC=3442;AF=0.6873;AN=5008;NS=2504;DP=16113;EAS_AF=0.7292;AMR_AF=0.6931;AFR_AF=0.9085;EUR_AF=0.5378;SAS_AF=0.4949;AA=T|||;VT=SNP
13	80000038	rs2265381	C	T	100	PASS	AC=2688;AF=0.536741;AN=5008;NS=2504;DP=19805;EAS_AF=0.7282;AMR_AF=0.6282;AFR_AF=0.4372;EUR_AF=0.4911;SAS_AF=0.456;AA=C|||;VT=SNP
13	80000331	rs2265382	A	G	100	PASS	AC=2693;AF=0.53774;AN=5008;NS=2504;DP=17612;EAS_AF=0.7282;AMR_AF=0.6297;AFR_AF=0.4372;EUR_AF=0.494;SAS_AF=0.4571;AA=G|||;VT=SNP
13	80000662	rs9318640	T	C	100	PASS	AC=2602;AF=0.519569;AN=5008;NS=2504;DP=13140;EAS_AF=0.7252;AMR_AF=0.6282;AFR_AF=0.3714;EUR_AF=0.494;SAS_AF=0.4571;AA=T|||;VT=SNP
13	80000680	rs9318641	T	C	100	PASS	AC=2581;AF=0.515375;AN=5008;NS=2504;DP=12990;EAS_AF=0.7252;AMR_AF=0.6282;AFR_AF=0.3563;EUR_AF=0.493;SAS_AF=0.4571;AA=T|||;VT=SNP
13	80001814	rs2477395	C	T	100	PASS	AC=2692;AF=0.53754;AN=5008;NS=2504;DP=17420;EAS_AF=0.7282;AMR_AF=0.6297;AFR_AF=0.4372;EUR_AF=0.493;SAS_AF=0.4571;AA=C|||;VT=SNP
13	80002004	rs2095477	T	G	100	PASS	AC=3443;AF=0.6875;AN=5008;NS=2504;DP=14477;EAS_AF=0.7292;AMR_AF=0.6931;AFR_AF=0.9085;EUR_AF=0.5368;SAS_AF=0.4969;AA=G|||;VT=SNP
13	80002048	rs2484345	C	G	100	PASS	AC=3686;AF=0.736022;AN=5008;NS=2504;DP=14641;EAS_AF=0.7292;AMR_AF=0.7233;AFR_AF=0.9735;EUR_AF=0.6064;SAS_AF=0.5644;AA=G|||;VT=SNP
13	80002346	rs2477397	G	A	100	PASS	AC=2693;AF=0.53774;AN=5008;NS=2504;DP=14630;EAS_AF=0.7282;AMR_AF=0.6297;AFR_AF=0.4372;EUR_AF=0.494;SAS_AF=0.4571;AA=A|||;VT=SNP
13	80004823	rs79880533	C	G	100	PASS	AC=139;AF=0.0277556;AN=5008;NS=2504;DP=17483;EAS_AF=0.0823;AMR_AF=0.0072;AFR_AF=0;EUR_AF=0.0229;SAS_AF=0.0286;AA=C|||;VT=SNP
13	80006341	rs314695	C	T	100	PASS	AC=2693;AF=0.53774;AN=5008;NS=2504;DP=19373;EAS_AF=0.7282;AMR_AF=0.6311;AFR_AF=0.4365;EUR_AF=0.494;SAS_AF=0.4571;AA=T|||;VT=SNP
13	80006602	rs314694	A	G	100	PASS	AC=3440;AF=0.686901;AN=5008;NS=2504;DP=17966;EAS_AF=0.7292;AMR_AF=0.6916;AFR_AF=0.9077;EUR_AF=0.5378;SAS_AF=0.4949;AA=G|||;VT=SNP
13	80006793	rs78425983	C	T	100	PASS	AC=386;AF=0.0770767;AN=5008;NS=2504;DP=18446;EAS_AF=0.2312;AMR_AF=0.0231;AFR_AF=0;EUR_AF=0.0258;SAS_AF=0.1135;AA=C|||;VT=SNP
13	80006810	rs418150	C	G	100	PASS	AC=3440;AF=0.686901;AN=5008;NS=2504;DP=17835;EAS_AF=0.7292;AMR_AF=0.6931;AFR_AF=0.9077;EUR_AF=0.5378;SAS_AF=0.4939;AA=G|||;VT=SNP
13	80006861	rs416660	A	G	100	PASS	AC=3441;AF=0.687101;AN=5008;NS=2504;DP=18225;EAS_AF=0.7292;AMR_AF=0.6931;AFR_AF=0.9077;EUR_AF=0.5378;SAS_AF=0.4949;AA=A|||;VT=SNP
13	80006927	rs314693	A	G	100	PASS	AC=3441;AF=0.687101;AN=5008;NS=2504;DP=19213;EAS_AF=0.7292;AMR_AF=0.6931;AFR_AF=0.9077;EUR_AF=0.5378;SAS_AF=0.4949;AA=G|||;VT=SNP
13	80007226	rs314692	C	G	100	PASS	AC=3439;AF=0.686701;AN=5008;NS=2504;DP=17436;EAS_AF=0.7292;AMR_AF=0.6931;AFR_AF=0.9077;EUR_AF=0.5368;SAS_AF=0.4939;AA=C|||;VT=SNP
13	80007551	rs9565500	A	G	100	PASS	AC=3444;AF=0.6877;AN=5008;NS=2504;DP=20001;EAS_AF=0.7292;AMR_AF=0.6931;AFR_AF=0.9115;EUR_AF=0.5368;SAS_AF=0.4939;AA=G|||;VT=SNP
13	80008957	rs314690	T	C	100	PASS	AC=3780;AF=0.754792;AN=5008;NS=2504;DP=18368;EAS_AF=0.7292;AMR_AF=0.768;AFR_AF=0.9523;EUR_AF=0.6759;SAS_AF=0.5859;AA=C|||;VT=SNP
13	80010384	rs314689	T	G	100	PASS	AC=2390;AF=0.477236;AN=5008;NS=2504;DP=16366;EAS_AF=0.7222;AMR_AF=0.5821;AFR_AF=0.2746;EUR_AF=0.4503;SAS_AF=0.4519;AA=T|||;VT=SNP
13	80012196	rs12585625	G	T	100	PASS	AC=1816;AF=0.36262;AN=5008;NS=2504;DP=8653;EAS_AF=0.5347;AMR_AF=0.4654;AFR_AF=0.1861;EUR_AF=0.3668;SAS_AF=0.3466;AA=G|||;VT=SNP
13	80016086	rs7995717	G	C	100	PASS	AC=684;AF=0.136581;AN=5008;NS=2504;DP=18644;EAS_AF=0.003;AMR_AF=0.0432;AFR_AF=0.4349;EUR_AF=0.0378;SAS_AF=0.0389;AA=C|||;VT=SNP
13	80016718	rs420387	G	A	100	PASS	AC=3423;AF=0.683506;AN=5008;NS=2504;DP=16694;EAS_AF=0.6359;AMR_AF=0.6844;AFR_AF=0.9342;EUR_AF=0.5537;SAS_AF=0.5266;AA=A|||;VT=SNP
13	80016956	rs7139902	T	G	100	PASS	AC=745;AF=0.148762;AN=5008;NS=2504;DP=17706;EAS_AF=0.003;AMR_AF=0.0504;AFR_AF=0.472;EUR_AF=0.0437;SAS_AF=0.0399;AA=G|||;VT=SNP
13	80019638	rs7334344	C	G	100	PASS	AC=1511;AF=0.301717;AN=5008;NS=2504;DP=18992;EAS_AF=0.5367;AMR_AF=0.4308;AFR_AF=0.0325;EUR_AF=0.326;SAS_AF=0.3067;AA=C|||;VT=SNP
13	80020616	rs12872114	C	T	100	PASS	AC=1212;AF=0.242013;AN=5008;NS=2504;DP=17251;EAS_AF=0.3085;AMR_AF=0.4236;AFR_AF=0.0257;EUR_AF=0.34;SAS_AF=0.2362;AA=C|||;VT=SNP
13	80020783	rs7983312	T	C	100	PASS	AC=684;AF=0.136581;AN=5008;NS=2504;DP=19129;EAS_AF=0.003;AMR_AF=0.0432;AFR_AF=0.4349;EUR_AF=0.0378;SAS_AF=0.0389;AA=C|||;VT=SNP
13	80021801	rs314687	G	C	100	PASS	AC=2465;AF=0.492212;AN=5008;NS=2504;DP=19989;EAS_AF=0.7222;AMR_AF=0.5865;AFR_AF=0.3238;EUR_AF=0.4563;SAS_AF=0.453;AA=G|||;VT=SNP
13	80021856	rs7325970	T	G	100	PASS	AC=684;AF=0.136581;AN=5008;NS=2504;DP=19416;EAS_AF=0.003;AMR_AF=0.0432;AFR_AF=0.4349;EUR_AF=0.0378;SAS_AF=0.0389;AA=G|||;VT=SNP
13	80022676	rs9574424	G	A	100	PASS	AC=443;AF=0.0884585;AN=5008;NS=2504;DP=23160;EAS_AF=0.1746;AMR_AF=0.1124;AFR_AF=0.003;EUR_AF=0.0815;SAS_AF=0.1053;AA=G|||;VT=SNP
13	80023306	rs314688	A	G	100	PASS	AC=3644;AF=0.727636;AN=5008;NS=2504;DP=19279;EAS_AF=0.7312;AMR_AF=0.7233;AFR_AF=0.9455;EUR_AF=0.5924;SAS_AF=0.5716;AA=G|||;VT=SNP
13	80024870	rs67435118	T	C	100	PASS	AC=907;AF=0.18111;AN=5008;NS=2504;DP=12560;EAS_AF=0.003;AMR_AF=0.111;AFR_AF=0.4592;EUR_AF=0.1074;SAS_AF=0.1145;AA=C|||;VT=SNP
13	80029868	rs386603	G	A	100	PASS	AC=2247;AF=0.448682;AN=5008;NS=2504;DP=18811;EAS_AF=0.7222;AMR_AF=0.5706;AFR_AF=0.2057;EUR_AF=0.4254;SAS_AF=0.4325;AA=A|||;VT=SNP
13	80031679	rs1335372	C	T	100	PASS	AC=744;AF=0.148562;AN=5008;NS=2504;DP=20033;EAS_AF=0.003;AMR_AF=0.0504;AFR_AF=0.4713;EUR_AF=0.0437;SAS_AF=0.0399;AA=T|||;VT=SNP
13	80033764	rs73548948	T	C	100	PASS	AC=742;AF=0.148163;AN=5008;NS=2504;DP=20562;EAS_AF=0.003;AMR_AF=0.0504;AFR_AF=0.4697;EUR_AF=0.0437;SAS_AF=0.0399;AA=C|||;VT=SNP
13	80034472	rs58264675	A	G	100	PASS	AC=744;AF=0.148562;AN=5008;NS=2504;DP=11062;EAS_AF=0.003;AMR_AF=0.0504;AFR_AF=0.4713;EUR_AF=0.0437;SAS_AF=0.0399;AA=G|||;VT=SNP
13	80035029	rs4476060	G	A	100	PASS	AC=2344;AF=0.468051;AN=5008;NS=2504;DP=9998;EAS_AF=0.7222;AMR_AF=0.5735;AFR_AF=0.2769;EUR_AF=0.4264;SAS_AF=0.4325;AA=G|||;VT=SNP
13	80035438	rs9574429	A	G	100	PASS	AC=2343;AF=0.467851;AN=5008;NS=2504;DP=12669;EAS_AF=0.7222;AMR_AF=0.5735;AFR_AF=0.2761;EUR_AF=0.4264;SAS_AF=0.4325;AA=A|||;VT=SNP
13	80036345	rs149922553	A	G	100	PASS	AC=744;AF=0.148562;AN=5008;NS=2504;DP=20521;EAS_AF=0.003;AMR_AF=0.0504;AFR_AF=0.4713;EUR_AF=0.0437;SAS_AF=0.0399;AA=a|||;VT=SNP
13	80036939	rs7985220	C	T	100	PASS	AC=744;AF=0.148562;AN=5008;NS=2504;DP=18449;EAS_AF=0.003;AMR_AF=0.0504;AFR_AF=0.4713;EUR_AF=0.0437;SAS_AF=0.0399;AA=T|||;VT=SNP
13	80037357	rs58069884	T	C	100	PASS	AC=745;AF=0.148762;AN=5008;NS=2504;DP=15801;EAS_AF=0.003;AMR_AF=0.0519;AFR_AF=0.4713;EUR_AF=0.0437;SAS_AF=0.0399;AA=T|||;VT=SNP
13	80038062	rs9593399	T	C	100	PASS	AC=2397;AF=0.478634;AN=5008;NS=2504;DP=18262;EAS_AF=0.7222;AMR_AF=0.5793;AFR_AF=0.2761;EUR_AF=0.4493;SAS_AF=0.4601;AA=T|||;VT=SNP
13	80040617	rs7325095	T	C	100	PASS	AC=3634;AF=0.725639;AN=5008;NS=2504;DP=18665;EAS_AF=0.7292;AMR_AF=0.7219;AFR_AF=0.9342;EUR_AF=0.5934;SAS_AF=0.5787;AA=C|||;VT=SNP
13	80043137	rs9530922	T	G	100	PASS	AC=3683;AF=0.735423;AN=5008;NS=2504;DP=19033;EAS_AF=0.7272;AMR_AF=0.7219;AFR_AF=0.972;EUR_AF=0.5934;SAS_AF=0.5798;AA=G|||;VT=SNP
13	80043855	rs4885633	A	G	100	PASS	AC=3630;AF=0.72484;AN=5008;NS=2504;DP=17018;EAS_AF=0.7272;AMR_AF=0.7219;AFR_AF=0.9342;EUR_AF=0.5934;SAS_AF=0.5767;AA=G|||;VT=SNP
13	80046996	rs12858106	T	G	100	PASS	AC=2409;AF=0.48103;AN=5008;NS=2504;DP=17131;EAS_AF=0.7183;AMR_AF=0.5807;AFR_AF=0.2859;EUR_AF=0.4493;SAS_AF=0.4622;AA=T|||;VT=SNP
13	80048076	rs7999283	G	T	100	PASS	AC=2103;AF=0.419928;AN=5008;NS=2504;DP=20259;EAS_AF=0.7034;AMR_AF=0.5576;AFR_AF=0.1188;EUR_AF=0.4254;SAS_AF=0.4315;AA=G|||;VT=SNP
13	80049783	rs7988601	A	G	100	PASS	AC=3606;AF=0.720048;AN=5008;NS=2504;DP=15612;EAS_AF=0.7103;AMR_AF=0.7219;AFR_AF=0.9342;EUR_AF=0.5934;SAS_AF=0.5695;AA=G|||;VT=SNP
13	80051272	rs6563110	T	C	100	PASS	AC=3606;AF=0.720048;AN=5008;NS=2504;DP=15659;EAS_AF=0.7103;AMR_AF=0.7219;AFR_AF=0.9342;EUR_AF=0.5934;SAS_AF=0.5695;AA=C|||;VT=SNP
13	80051337	rs7996493	G	A	100	PASS	AC=2327;AF=0.464657;AN=5008;NS=2504;DP=16117;EAS_AF=0.7034;AMR_AF=0.5749;AFR_AF=0.2784;EUR_AF=0.4264;SAS_AF=0.4315;AA=G|||;VT=SNP
13	80051850	rs7338530	C	T	100	PASS	AC=3662;AF=0.73123;AN=5008;NS=2504;DP=20290;EAS_AF=0.7103;AMR_AF=0.7219;AFR_AF=0.9766;EUR_AF=0.5934;SAS_AF=0.5695;AA=T|||;VT=SNP
13	80054420	rs1023293	G	C	100	PASS	AC=431;AF=0.0860623;AN=5008;NS=2504;DP=18796;EAS_AF=0.1627;AMR_AF=0.111;AFR_AF=0.003;EUR_AF=0.0825;SAS_AF=0.1053;AA=G|||;VT=SNP
13	80054679	rs953005	C	T	100	PASS	AC=432;AF=0.086262;AN=5008;NS=2504;DP=17940;EAS_AF=0.1637;AMR_AF=0.111;AFR_AF=0.003;EUR_AF=0.0825;SAS_AF=0.1053;AA=C|||;VT=SNP
13	80056501	rs4145207	T	C	100	PASS	AC=2315;AF=0.46226;AN=5008;NS=2504;DP=16166;EAS_AF=0.7024;AMR_AF=0.5735;AFR_AF=0.2776;EUR_AF=0.4195;SAS_AF=0.4294;AA=T|||;VT=SNP
13	80056586	rs9565508	C	G	100	PASS	AC=432;AF=0.086262;AN=5008;NS=2504;DP=17292;EAS_AF=0.1647;AMR_AF=0.111;AFR_AF=0.003;EUR_AF=0.0815;SAS_AF=0.1053;AA=C|||;VT=SNP
13	80056907	rs4885634	C	T	100	PASS	AC=3647;AF=0.728235;AN=5008;NS=2504;DP=17394;EAS_AF=0.7093;AMR_AF=0.7219;AFR_AF=0.972;EUR_AF=0.5875;SAS_AF=0.5675;AA=T|||;VT=SNP
13	80057681	rs9545126	A	C	100	PASS	AC=704;AF=0.140575;AN=5008;NS=2504;DP=20608;EAS_AF=0.003;AMR_AF=0.1052;AFR_AF=0.2784;EUR_AF=0.1282;SAS_AF=0.1339;AA=A|||;VT=SNP
13	80057831	rs9565509	C	T	100	PASS	AC=429;AF=0.0856629;AN=5008;NS=2504;DP=18686;EAS_AF=0.1627;AMR_AF=0.111;AFR_AF=0.003;EUR_AF=0.0815;SAS_AF=0.1043;AA=C|||;VT=SNP
13	80059080	rs7990344	C	T	100	PASS	AC=2324;AF=0.464058;AN=5008;NS=2504;DP=19446;EAS_AF=0.7024;AMR_AF=0.5749;AFR_AF=0.2784;EUR_AF=0.4215;SAS_AF=0.4346;AA=C|||;VT=SNP
13	80060687	rs8002042	A	G	100	PASS	AC=3613;AF=0.721446;AN=5008;NS=2504;DP=18738;EAS_AF=0.7093;AMR_AF=0.7219;AFR_AF=0.9425;EUR_AF=0.5885;SAS_AF=0.5716;AA=G|||;VT=SNP
13	80061074	rs7982263	T	C	100	PASS	AC=3639;AF=0.726637;AN=5008;NS=2504;DP=21037;EAS_AF=0.7054;AMR_AF=0.7262;AFR_AF=0.9607;EUR_AF=0.5915;SAS_AF=0.5716;AA=C|||;VT=SNP
13	80061507	rs1577418	A	C	100	PASS	AC=2319;AF=0.463059;AN=5008;NS=2504;DP=19265;EAS_AF=0.7024;AMR_AF=0.5735;AFR_AF=0.2776;EUR_AF=0.4195;SAS_AF=0.4335;AA=A|||;VT=SNP
13	80061622	rs1577417	C	A	100	PASS	AC=99;AF=0.0197684;AN=5008;NS=2504;DP=18312;EAS_AF=0.002;AMR_AF=0.0159;AFR_AF=0;EUR_AF=0.0388;SAS_AF=0.0481;AA=C|||;VT=SNP
13	80062017	rs17071512	T	C	100	PASS	AC=519;AF=0.103634;AN=5008;NS=2504;DP=17216;EAS_AF=0.1657;AMR_AF=0.0504;AFR_AF=0.0038;EUR_AF=0.1133;SAS_AF=0.2025;AA=T|||;VT=SNP
13	80062766	rs1335370	T	A	100	PASS	AC=2328;AF=0.464856;AN=5008;NS=2504;DP=16983;EAS_AF=0.7024;AMR_AF=0.5807;AFR_AF=0.2806;EUR_AF=0.4195;SAS_AF=0.4335;AA=T|||;VT=SNP
13	80064135	rs6563113	G	A	100	PASS	AC=3600;AF=0.71885;AN=5008;NS=2504;DP=18856;EAS_AF=0.7093;AMR_AF=0.7219;AFR_AF=0.9342;EUR_AF=0.5865;SAS_AF=0.5716;AA=A|||;VT=SNP
13	80066666	rs73234683	A	G	100	PASS	AC=706;AF=0.140974;AN=5008;NS=2504;DP=17853;EAS_AF=0.003;AMR_AF=0.1052;AFR_AF=0.2799;EUR_AF=0.1282;SAS_AF=0.1339;AA=A|||;VT=SNP
13	80066776	rs9530925	T	C	100	PASS	AC=3617;AF=0.722244;AN=5008;NS=2504;DP=18889;EAS_AF=0.7093;AMR_AF=0.7219;AFR_AF=0.9455;EUR_AF=0.5885;SAS_AF=0.5716;AA=C|||;VT=SNP
13	80069681	rs9530926	G	T	100	PASS	AC=703;AF=0.140375;AN=5008;NS=2504;DP=17729;EAS_AF=0.003;AMR_AF=0.1052;AFR_AF=0.2784;EUR_AF=0.1272;SAS_AF=0.1339;AA=G|||;VT=SNP
13	80071928	rs5016209	G	T	100	PASS	AC=3395;AF=0.677915;AN=5008;NS=2504;DP=14059;EAS_AF=0.7063;AMR_AF=0.6916;AFR_AF=0.8593;EUR_AF=0.5865;SAS_AF=0.4877;AA=G|||;VT=SNP
13	80073327	rs4885635	A	G	100	PASS	AC=705;AF=0.140775;AN=5008;NS=2504;DP=20264;EAS_AF=0.003;AMR_AF=0.1052;AFR_AF=0.2791;EUR_AF=0.1282;SAS_AF=0.1339;AA=A|||;VT=SNP
13	80074769	rs4885636	G	A	100	PASS	AC=2322;AF=0.463658;AN=5008;NS=2504;DP=19106;EAS_AF=0.7034;AMR_AF=0.5735;AFR_AF=0.2784;EUR_AF=0.4205;SAS_AF=0.4335;AA=G|||;VT=SNP
13	80074781	rs1577416	T	C	100	PASS	AC=3653;AF=0.729433;AN=5008;NS=2504;DP=18958;EAS_AF=0.7093;AMR_AF=0.7219;AFR_AF=0.972;EUR_AF=0.5895;SAS_AF=0.5716;AA=C|||;VT=SNP
13	80076431	rs1335368	A	G	100	PASS	AC=2348;AF=0.46885;AN=5008;NS=2504;DP=18418;EAS_AF=0.7034;AMR_AF=0.5749;AFR_AF=0.2784;EUR_AF=0.4205;SAS_AF=0.4591;AA=A|||;VT=SNP
13	80079392	rs9530927	A	G	100	PASS	AC=706;AF=0.140974;AN=5008;NS=2504;DP=20482;EAS_AF=0.003;AMR_AF=0.1052;AFR_AF=0.2791;EUR_AF=0.1292;SAS_AF=0.1339;AA=A|||;VT=SNP
13	80084177	rs9318644	A	C	100	PASS	AC=3620;AF=0.722843;AN=5008;NS=2504;DP=18327;EAS_AF=0.7093;AMR_AF=0.7219;AFR_AF=0.9455;EUR_AF=0.5895;SAS_AF=0.5736;AA=C|||;VT=SNP
13	80084350	rs9565510	G	A	100	PASS	AC=2231;AF=0.445487;AN=5008;NS=2504;DP=18754;EAS_AF=0.7024;AMR_AF=0.5706;AFR_AF=0.2103;EUR_AF=0.4185;SAS_AF=0.4376;AA=G|||;VT=SNP
13	80088922	rs7990250	G	A	100	PASS	AC=2211;AF=0.441494;AN=5008;NS=2504;DP=19245;EAS_AF=0.6319;AMR_AF=0.5533;AFR_AF=0.2632;EUR_AF=0.4185;SAS_AF=0.4305;AA=A|||;VT=SNP
13	80090114	rs17071545	C	T	100	PASS	AC=515;AF=0.102835;AN=5008;NS=2504;DP=14762;EAS_AF=0.1657;AMR_AF=0.049;AFR_AF=0.0038;EUR_AF=0.1133;SAS_AF=0.1994;AA=C|||;VT=SNP
13	80090159	rs28546558	G	A	100	PASS	AC=430;AF=0.0858626;AN=5008;NS=2504;DP=15991;EAS_AF=0.1627;AMR_AF=0.111;AFR_AF=0.003;EUR_AF=0.0825;SAS_AF=0.1043;AA=G|||;VT=SNP
13	80090865	rs7339303	A	G	100	PASS	AC=3603;AF=0.719449;AN=5008;NS=2504;DP=16939;EAS_AF=0.7093;AMR_AF=0.7219;AFR_AF=0.9342;EUR_AF=0.5875;SAS_AF=0.5736;AA=G|||;VT=SNP
13	80091539	rs7321953	A	G	100	PASS	AC=3604;AF=0.719649;AN=5008;NS=2504;DP=17650;EAS_AF=0.7093;AMR_AF=0.7219;AFR_AF=0.9342;EUR_AF=0.5875;SAS_AF=0.5746;AA=G|||;VT=SNP
13	80091543	rs71445304	T	C	100	PASS	AC=1558;AF=0.311102;AN=5008;NS=2504;DP=17723;EAS_AF=0.5387;AMR_AF=0.4409;AFR_AF=0.0333;EUR_AF=0.337;SAS_AF=0.3333;AA=T|||;VT=SNP
13	80091781	rs6563115	A	G	100	PASS	AC=2325;AF=0.464257;AN=5008;NS=2504;DP=16850;EAS_AF=0.7034;AMR_AF=0.5735;AFR_AF=0.2784;EUR_AF=0.4205;SAS_AF=0.4366;AA=A|||;VT=SNP
13	80093825	rs1475797	T	G	100	PASS	AC=3655;AF=0.729832;AN=5008;NS=2504;DP=20212;EAS_AF=0.7103;AMR_AF=0.7219;AFR_AF=0.972;EUR_AF=0.5885;SAS_AF=0.5736;AA=G|||;VT=SNP
13	80095541	rs9574434	C	T	100	PASS	AC=2323;AF=0.463858;AN=5008;NS=2504;DP=15580;EAS_AF=0.7034;AMR_AF=0.5735;AFR_AF=0.2784;EUR_AF=0.4195;SAS_AF=0.4356;AA=C|||;VT=SNP
13	80095926	rs9545129	A	G	100	PASS	AC=704;AF=0.140575;AN=5008;NS=2504;DP=15324;EAS_AF=0.003;AMR_AF=0.1052;AFR_AF=0.2791;EUR_AF=0.1282;SAS_AF=0.1329;AA=A|||;VT=SNP
13	80096111	rs6563116	G	C	100	PASS	AC=3626;AF=0.724042;AN=5008;NS=2504;DP=14984;EAS_AF=0.7103;AMR_AF=0.7219;AFR_AF=0.9508;EUR_AF=0.5885;SAS_AF=0.5726;AA=C|||;VT=SNP
13	80097715	rs12877278	C	G	100	PASS	AC=1775;AF=0.354433;AN=5008;NS=2504;DP=21899;EAS_AF=0.5397;AMR_AF=0.4582;AFR_AF=0.1884;EUR_AF=0.337;SAS_AF=0.3323;AA=C|||;VT=SNP
13	80098989	rs2760106	C	A	100	PASS	AC=2324;AF=0.464058;AN=5008;NS=2504;DP=20875;EAS_AF=0.7024;AMR_AF=0.5735;AFR_AF=0.2784;EUR_AF=0.4205;SAS_AF=0.4366;AA=C|||;VT=SNP
13	80099118	rs2783119	G	A	100	PASS	AC=1354;AF=0.270367;AN=5008;NS=2504;DP=20780;EAS_AF=0.2907;AMR_AF=0.2781;AFR_AF=0.028;EUR_AF=0.4115;SAS_AF=0.4264;AA=G|||;VT=SNP
13	80099473	rs2783120	G	A	100	PASS	AC=2683;AF=0.535743;AN=5008;NS=2504;DP=21236;EAS_AF=0.2976;AMR_AF=0.4265;AFR_AF=0.7216;EUR_AF=0.5795;SAS_AF=0.5624;AA=A|||;VT=SNP
13	80103229	rs2783121	C	T	100	PASS	AC=2681;AF=0.535343;AN=5008;NS=2504;DP=18132;EAS_AF=0.2956;AMR_AF=0.4265;AFR_AF=0.7216;EUR_AF=0.5795;SAS_AF=0.5624;AA=T|||;VT=SNP
13	80103278	rs2783122	T	C	100	PASS	AC=2684;AF=0.535942;AN=5008;NS=2504;DP=16530;EAS_AF=0.2966;AMR_AF=0.4265;AFR_AF=0.7224;EUR_AF=0.5795;SAS_AF=0.5634;AA=C|||;VT=SNP
13	80107332	rs7992646	A	G	100	PASS	AC=759;AF=0.151558;AN=5008;NS=2504;DP=14675;EAS_AF=0.003;AMR_AF=0.1153;AFR_AF=0.2806;EUR_AF=0.164;SAS_AF=0.1431;AA=A|||;VT=SNP
13	80109867	rs2760105	A	G	100	PASS	AC=1309;AF=0.261382;AN=5008;NS=2504;DP=18135;EAS_AF=0.2897;AMR_AF=0.2723;AFR_AF=0.0265;EUR_AF=0.3767;SAS_AF=0.4233;AA=A|||;VT=SNP
13	80112136	rs2760103	G	C	100	PASS	AC=2688;AF=0.536741;AN=5008;NS=2504;DP=17419;EAS_AF=0.2976;AMR_AF=0.4265;AFR_AF=0.7224;EUR_AF=0.5805;SAS_AF=0.5654;AA=C|||;VT=SNP
13	80113652	rs1408049	G	C	100	PASS	AC=2686;AF=0.536342;AN=5008;NS=2504;DP=20218;EAS_AF=0.2976;AMR_AF=0.4265;AFR_AF=0.7224;EUR_AF=0.5795;SAS_AF=0.5644;AA=C|||;VT=SNP
13	80116979	rs2065743	C	G	100	PASS	AC=2904;AF=0.579872;AN=5008;NS=2504;DP=18512;EAS_AF=0.2976;AMR_AF=0.4438;AFR_AF=0.8767;EUR_AF=0.5815;SAS_AF=0.5644;AA=G|||;VT=SNP
13	80119315	rs9545132	C	T	100	PASS	AC=703;AF=0.140375;AN=5008;NS=2504;DP=18216;EAS_AF=0.003;AMR_AF=0.1052;AFR_AF=0.2784;EUR_AF=0.1282;SAS_AF=0.1329;AA=C|||;VT=SNP
13	80121362	rs73234699	A	C	100	PASS	AC=520;AF=0.103834;AN=5008;NS=2504;DP=12237;EAS_AF=0.1667;AMR_AF=0.0504;AFR_AF=0.0038;EUR_AF=0.1133;SAS_AF=0.2025;AA=A|||;VT=SNP
13	80123984	rs987284	A	C	100	PASS	AC=2689;AF=0.536941;AN=5008;NS=2504;DP=18755;EAS_AF=0.2986;AMR_AF=0.4265;AFR_AF=0.7224;EUR_AF=0.5805;SAS_AF=0.5654;AA=C|||;VT=SNP
13	80124707	rs1414156	T	C	100	PASS	AC=2695;AF=0.538139;AN=5008;NS=2504;DP=12685;EAS_AF=0.2976;AMR_AF=0.4265;AFR_AF=0.7224;EUR_AF=0.5835;SAS_AF=0.5695;AA=C|||;VT=SNP
13	80124717	rs1414155	T	C	100	PASS	AC=2695;AF=0.538139;AN=5008;NS=2504;DP=12422;EAS_AF=0.2976;AMR_AF=0.4265;AFR_AF=0.7224;EUR_AF=0.5835;SAS_AF=0.5695;AA=C|||;VT=SNP
13	80126768	rs1212082	G	A	100	PASS	AC=1381;AF=0.275759;AN=5008;NS=2504;DP=15574;EAS_AF=0.2907;AMR_AF=0.2781;AFR_AF=0.0461;EUR_AF=0.4125;SAS_AF=0.4284;AA=G|||;VT=SNP
13	80127458	rs700396	A	G	100	PASS	AC=2687;AF=0.536542;AN=5008;NS=2504;DP=13162;EAS_AF=0.2976;AMR_AF=0.4265;AFR_AF=0.7216;EUR_AF=0.5805;SAS_AF=0.5654;AA=N|||;VT=SNP
13	80127474	rs8000301	T	C	100	PASS	AC=801;AF=0.159944;AN=5008;NS=2504;DP=13423;EAS_AF=0.003;AMR_AF=0.1138;AFR_AF=0.3154;EUR_AF=0.163;SAS_AF=0.1411;AA=T|||;VT=SNP
13	80129328	rs2760102	T	C	100	PASS	AC=1406;AF=0.280751;AN=5008;NS=2504;DP=16455;EAS_AF=0.2907;AMR_AF=0.2781;AFR_AF=0.0658;EUR_AF=0.4125;SAS_AF=0.4274;AA=T|||;VT=SNP
13	80132373	rs9601240	C	G	100	PASS	AC=1361;AF=0.271765;AN=5008;NS=2504;DP=20721;EAS_AF=0.2917;AMR_AF=0.2781;AFR_AF=0.028;EUR_AF=0.4155;SAS_AF=0.4284;AA=C|||;VT=SNP
13	80133299	rs7991663	A	C	100	PASS	AC=705;AF=0.140775;AN=5008;NS=2504;DP=16540;EAS_AF=0.003;AMR_AF=0.1052;AFR_AF=0.2806;EUR_AF=0.1272;SAS_AF=0.1329;AA=a|||;VT=SNP
13	80135235	rs73235960	G	A	100	PASS	AC=703;AF=0.140375;AN=5008;NS=2504;DP=20464;EAS_AF=0.003;AMR_AF=0.1052;AFR_AF=0.2791;EUR_AF=0.1272;SAS_AF=0.1329;AA=G|||;VT=SNP
13	80135678	rs9601242	A	C	100	PASS	AC=1390;AF=0.277556;AN=5008;NS=2504;DP=19834;EAS_AF=0.2907;AMR_AF=0.2781;AFR_AF=0.0507;EUR_AF=0.4145;SAS_AF=0.4294;AA=A|||;VT=SNP
13	80136940	rs73235963	A	C	100	PASS	AC=1410;AF=0.28155;AN=5008;NS=2504;DP=20421;EAS_AF=0.2907;AMR_AF=0.2781;AFR_AF=0.0658;EUR_AF=0.4145;SAS_AF=0.4294;AA=A|||;VT=SNP
13	80137722	rs2484343	G	A	100	PASS	AC=1411;AF=0.281749;AN=5008;NS=2504;DP=18034;EAS_AF=0.2907;AMR_AF=0.2781;AFR_AF=0.0666;EUR_AF=0.4145;SAS_AF=0.4294;AA=G|||;VT=SNP
13	80139735	rs4885639	A	G	100	PASS	AC=704;AF=0.140575;AN=5008;NS=2504;DP=20009;EAS_AF=0.003;AMR_AF=0.1052;AFR_AF=0.2799;EUR_AF=0.1272;SAS_AF=0.1329;AA=A|||;VT=SNP
13	80139762	rs2783123	A	T	100	PASS	AC=720;AF=0.14377;AN=5008;NS=2504;DP=19296;EAS_AF=0.124;AMR_AF=0.1715;AFR_AF=0.0121;EUR_AF=0.2465;SAS_AF=0.2168;AA=A|||;VT=SNP
13	80139875	rs2476173	A	G	100	PASS	AC=1410;AF=0.28155;AN=5008;NS=2504;DP=18511;EAS_AF=0.2907;AMR_AF=0.2781;AFR_AF=0.0658;EUR_AF=0.4145;SAS_AF=0.4294;AA=A|||;VT=SNP
13	80140998	rs3759438	T	G	100	PASS	AC=431;AF=0.0860623;AN=5008;NS=2504;DP=20913;EAS_AF=0.1657;AMR_AF=0.111;AFR_AF=0.003;EUR_AF=0.0795;SAS_AF=0.1053;AA=T|||;VT=SNP
13	80141911	rs2760101	A	G	100	PASS	AC=2692;AF=0.53754;AN=5008;NS=2504;DP=18444;EAS_AF=0.2976;AMR_AF=0.4265;AFR_AF=0.7216;EUR_AF=0.5815;SAS_AF=0.5695;AA=G|||;VT=SNP
13	80144089	rs73553473	A	G	100	PASS	AC=349;AF=0.0696885;AN=5008;NS=2504;DP=18166;EAS_AF=0.0238;AMR_AF=0.0331;AFR_AF=0.1982;EUR_AF=0.0358;SAS_AF=0.0041;AA=A|||;VT=SNP
13	80144355	rs1208049	T	G	100	PASS	AC=1407;AF=0.28095;AN=5008;NS=2504;DP=18493;EAS_AF=0.2927;AMR_AF=0.2781;AFR_AF=0.0658;EUR_AF=0.4145;SAS_AF=0.4243;AA=t|||;VT=SNP
13	80148699	rs147134154	A	G	100	PASS	AC=423;AF=0.0844649;AN=5008;NS=2504;DP=15682;EAS_AF=0.003;AMR_AF=0.0807;AFR_AF=0.1195;EUR_AF=0.1103;SAS_AF=0.0971;AA=A|||;VT=SNP
13	80149445	rs17431002	C	T	100	PASS	AC=414;AF=0.0826677;AN=5008;NS=2504;DP=19791;EAS_AF=0.003;AMR_AF=0.0764;AFR_AF=0.115;EUR_AF=0.1103;SAS_AF=0.0971;AA=C|||;VT=SNP
13	80150959	rs2476172	C	T	100	PASS	AC=2397;AF=0.478634;AN=5008;NS=2504;DP=19332;EAS_AF=0.2937;AMR_AF=0.3977;AFR_AF=0.5635;EUR_AF=0.5596;SAS_AF=0.5286;AA=T|||;VT=SNP
13	80153860	rs2484344	C	T	100	PASS	AC=2395;AF=0.478235;AN=5008;NS=2504;DP=20237;EAS_AF=0.2937;AMR_AF=0.3977;AFR_AF=0.5598;EUR_AF=0.5616;SAS_AF=0.5297;AA=N|||;VT=SNP
13	80157890	rs2783125	G	A	100	PASS	AC=1390;AF=0.277556;AN=5008;NS=2504;DP=17031;EAS_AF=0.2867;AMR_AF=0.2738;AFR_AF=0.0613;EUR_AF=0.4105;SAS_AF=0.4264;AA=G|||;VT=SNP
13	80158400	rs7984163	T	C	100	PASS	AC=1849;AF=0.369209;AN=5008;NS=2504;DP=16076;EAS_AF=0.5437;AMR_AF=0.4726;AFR_AF=0.1929;EUR_AF=0.3579;SAS_AF=0.3661;AA=T|||;VT=SNP
13	80158701	rs2783126	T	C	100	PASS	AC=1390;AF=0.277556;AN=5008;NS=2504;DP=18499;EAS_AF=0.2867;AMR_AF=0.2738;AFR_AF=0.0598;EUR_AF=0.4115;SAS_AF=0.4274;AA=T|||;VT=SNP
13	80159615	rs2181433	T	C	100	PASS	AC=2397;AF=0.478634;AN=5008;NS=2504;DP=18075;EAS_AF=0.2946;AMR_AF=0.3977;AFR_AF=0.5605;EUR_AF=0.5616;SAS_AF=0.5297;AA=C|||;VT=SNP
13	80162555	rs9545142	C	T	100	PASS	AC=1392;AF=0.277955;AN=5008;NS=2504;DP=20892;EAS_AF=0.2877;AMR_AF=0.2738;AFR_AF=0.0613;EUR_AF=0.4105;SAS_AF=0.4274;AA=C|||;VT=SNP
13	80163429	rs4885640	C	G	100	PASS	AC=1624;AF=0.324281;AN=5008;NS=2504;DP=20035;EAS_AF=0.5427;AMR_AF=0.4553;AFR_AF=0.0333;EUR_AF=0.3569;SAS_AF=0.3661;AA=C|||;VT=SNP
13	80163929	rs4885641	A	G	100	PASS	AC=424;AF=0.0846645;AN=5008;NS=2504;DP=21070;EAS_AF=0.003;AMR_AF=0.0807;AFR_AF=0.1195;EUR_AF=0.1103;SAS_AF=0.0982;AA=A|||;VT=SNP
13	80165028	rs9545143	G	A	100	PASS	AC=415;AF=0.0828674;AN=5008;NS=2504;DP=17445;EAS_AF=0.003;AMR_AF=0.0764;AFR_AF=0.115;EUR_AF=0.1103;SAS_AF=0.0982;AA=G|||;VT=SNP
13	80165716	rs2783127	T	C	100	PASS	AC=2405;AF=0.480232;AN=5008;NS=2504;DP=19569;EAS_AF=0.3006;AMR_AF=0.3977;AFR_AF=0.5605;EUR_AF=0.5606;SAS_AF=0.5327;AA=C|||;VT=SNP
13	80165760	rs9530936	A	T	100	PASS	AC=416;AF=0.0830671;AN=5008;NS=2504;DP=20717;EAS_AF=0.003;AMR_AF=0.0764;AFR_AF=0.1157;EUR_AF=0.1103;SAS_AF=0.0982;AA=A|||;VT=SNP
13	80168006	rs1414154	C	A	100	PASS	AC=1968;AF=0.392971;AN=5008;NS=2504;DP=19256;EAS_AF=0.3601;AMR_AF=0.5144;AFR_AF=0.0734;EUR_AF=0.5785;SAS_AF=0.5818;AA=C|||;VT=SNP
13	80168720	rs2783129	C	G	100	PASS	AC=1537;AF=0.306909;AN=5008;NS=2504;DP=20101;EAS_AF=0.2649;AMR_AF=0.2925;AFR_AF=0.0431;EUR_AF=0.504;SAS_AF=0.5143;AA=C|||;VT=SNP
13	80168728	rs61966693	T	C	100	PASS	AC=803;AF=0.160343;AN=5008;NS=2504;DP=20223;EAS_AF=0.1964;AMR_AF=0.1441;AFR_AF=0.2269;EUR_AF=0.1064;SAS_AF=0.1002;AA=T|||;VT=SNP
13	80169004	rs9601248	C	T	100	PASS	AC=2520;AF=0.503195;AN=5008;NS=2504;DP=15345;EAS_AF=0.4077;AMR_AF=0.6556;AFR_AF=0.6589;EUR_AF=0.4602;SAS_AF=0.3272;AA=T|||;VT=SNP
13	80169657	rs9574441	C	T	100	PASS	AC=861;AF=0.171925;AN=5008;NS=2504;DP=17844;EAS_AF=0.2173;AMR_AF=0.3833;AFR_AF=0.0212;EUR_AF=0.2107;SAS_AF=0.1391;AA=c|||;VT=SNP
13	80170160	rs2783130	A	G	100	PASS	AC=1649;AF=0.329273;AN=5008;NS=2504;DP=18092;EAS_AF=0.3155;AMR_AF=0.2954;AFR_AF=0.0598;EUR_AF=0.503;SAS_AF=0.5532;AA=A|||;VT=SNP
13	80171206	rs34574726	A	G	100	PASS	AC=688;AF=0.13738;AN=5008;NS=2504;DP=17090;EAS_AF=0.2728;AMR_AF=0.0418;AFR_AF=0.1815;EUR_AF=0.0258;SAS_AF=0.1207;AA=A|||;VT=SNP
13	80173660	rs7983451	T	A	100	PASS	AC=670;AF=0.133786;AN=5008;NS=2504;DP=17194;EAS_AF=0.2708;AMR_AF=0.0418;AFR_AF=0.1732;EUR_AF=0.0258;SAS_AF=0.1155;AA=T|||;VT=SNP
13	80173705	rs7983467	T	G	100	PASS	AC=672;AF=0.134185;AN=5008;NS=2504;DP=18668;EAS_AF=0.2728;AMR_AF=0.0418;AFR_AF=0.1732;EUR_AF=0.0258;SAS_AF=0.1155;AA=T|||;VT=SNP
13	80173760	rs9545145	G	A	100	PASS	AC=2585;AF=0.516174;AN=5008;NS=2504;DP=19495;EAS_AF=0.4117;AMR_AF=0.6556;AFR_AF=0.6944;EUR_AF=0.4702;SAS_AF=0.3313;AA=G|||;VT=SNP
13	80174234	rs2476174	A	G	100	PASS	AC=4233;AF=0.845248;AN=5008;NS=2504;DP=15898;EAS_AF=0.7272;AMR_AF=0.951;AFR_AF=0.7542;EUR_AF=0.9722;SAS_AF=0.8845;AA=A|||;VT=SNP
13	80174329	rs7319427	C	T	100	PASS	AC=2584;AF=0.515974;AN=5008;NS=2504;DP=14252;EAS_AF=0.4117;AMR_AF=0.6556;AFR_AF=0.6936;EUR_AF=0.4702;SAS_AF=0.3313;AA=C|||;VT=SNP
13	80174366	rs6563120	C	G	100	PASS	AC=672;AF=0.134185;AN=5008;NS=2504;DP=13773;EAS_AF=0.2708;AMR_AF=0.0418;AFR_AF=0.1747;EUR_AF=0.0258;SAS_AF=0.1155;AA=C|||;VT=SNP
13	80175000	rs6563121	T	C	100	PASS	AC=3270;AF=0.652955;AN=5008;NS=2504;DP=18720;EAS_AF=0.6865;AMR_AF=0.6974;AFR_AF=0.8744;EUR_AF=0.496;SAS_AF=0.4489;AA=C|||;VT=SNP
13	80175606	rs9545146	T	G	100	PASS	AC=1994;AF=0.398163;AN=5008;NS=2504;DP=16675;EAS_AF=0.4187;AMR_AF=0.6009;AFR_AF=0.3033;EUR_AF=0.4284;SAS_AF=0.3303;AA=T|||;VT=SNP
13	80177483	rs928640	G	A	100	PASS	AC=2011;AF=0.401558;AN=5008;NS=2504;DP=19055;EAS_AF=0.2302;AMR_AF=0.5375;AFR_AF=0.5983;EUR_AF=0.3867;SAS_AF=0.2311;AA=A|||;VT=SNP
13	80177836	rs9530937	A	G	100	PASS	AC=2615;AF=0.522165;AN=5008;NS=2504;DP=22096;EAS_AF=0.4881;AMR_AF=0.5735;AFR_AF=0.7315;EUR_AF=0.4115;SAS_AF=0.3517;AA=G|||;VT=SNP
13	80177993	rs71436528	G	T	100	PASS	AC=521;AF=0.104034;AN=5008;NS=2504;DP=21102;EAS_AF=0.2579;AMR_AF=0.036;AFR_AF=0.0726;EUR_AF=0.0258;SAS_AF=0.1166;AA=G|||;VT=SNP
13	80178344	rs2760111	T	C	100	PASS	AC=868;AF=0.173323;AN=5008;NS=2504;DP=16781;EAS_AF=0.1161;AMR_AF=0.1888;AFR_AF=0.0129;EUR_AF=0.327;SAS_AF=0.2802;AA=T|||;VT=SNP
13	80179005	rs12873323	G	A	100	PASS	AC=396;AF=0.0790735;AN=5008;NS=2504;DP=20012;EAS_AF=0.2579;AMR_AF=0.0231;AFR_AF=0;EUR_AF=0.0239;SAS_AF=0.0982;AA=G|||;VT=SNP
13	80180010	rs7324768	T	C	100	PASS	AC=675;AF=0.134784;AN=5008;NS=2504;DP=18882;EAS_AF=0.2599;AMR_AF=0.0418;AFR_AF=0.1823;EUR_AF=0.0258;SAS_AF=0.1196;AA=T|||;VT=SNP
13	80180112	rs2146593	C	T	100	PASS	AC=1242;AF=0.248003;AN=5008;NS=2504;DP=18678;EAS_AF=0.2282;AMR_AF=0.4726;AFR_AF=0.09;EUR_AF=0.3429;SAS_AF=0.2249;AA=C|||;VT=SNP
13	80180281	rs2146592	G	A	100	PASS	AC=1940;AF=0.38738;AN=5008;NS=2504;DP=21469;EAS_AF=0.2282;AMR_AF=0.5317;AFR_AF=0.5499;EUR_AF=0.3857;SAS_AF=0.2311;AA=G|||;VT=SNP
13	80182535	rs9545151	A	T	100	PASS	AC=1195;AF=0.238618;AN=5008;NS=2504;DP=20783;EAS_AF=0.2292;AMR_AF=0.4712;AFR_AF=0.0522;EUR_AF=0.3429;SAS_AF=0.228;AA=A|||;VT=SNP
13	80182912	rs7983556	A	G	100	PASS	AC=656;AF=0.13099;AN=5008;NS=2504;DP=19523;EAS_AF=0.1964;AMR_AF=0.1239;AFR_AF=0.143;EUR_AF=0.0845;SAS_AF=0.1002;AA=A|||;VT=SNP
13	80183353	rs1932197	C	G	100	PASS	AC=1644;AF=0.328275;AN=5008;NS=2504;DP=11099;EAS_AF=0.3155;AMR_AF=0.2968;AFR_AF=0.0598;EUR_AF=0.501;SAS_AF=0.5491;AA=C|||;VT=SNP
13	80183985	rs7990151	G	A	100	PASS	AC=1942;AF=0.38778;AN=5008;NS=2504;DP=18388;EAS_AF=0.2282;AMR_AF=0.5303;AFR_AF=0.5514;EUR_AF=0.3867;SAS_AF=0.2311;AA=G|||;VT=SNP
13	80186712	rs2876741	T	A	100	PASS	AC=1259;AF=0.251398;AN=5008;NS=2504;DP=17943;EAS_AF=0.2282;AMR_AF=0.4741;AFR_AF=0.1021;EUR_AF=0.3429;SAS_AF=0.2249;AA=T|||;VT=SNP
13	80186815	rs61342959	C	T	100	PASS	AC=484;AF=0.0966454;AN=5008;NS=2504;DP=17755;EAS_AF=0.1131;AMR_AF=0.0461;AFR_AF=0.0068;EUR_AF=0.1243;SAS_AF=0.2086;AA=C|||;VT=SNP
13	80186865	rs71436529	G	A	100	PASS	AC=520;AF=0.103834;AN=5008;NS=2504;DP=15435;EAS_AF=0.2579;AMR_AF=0.036;AFR_AF=0.0726;EUR_AF=0.0258;SAS_AF=0.1155;AA=G|||;VT=SNP
13	80187089	rs55902954	T	G	100	PASS	AC=674;AF=0.134585;AN=5008;NS=2504;DP=20240;EAS_AF=0.2599;AMR_AF=0.0418;AFR_AF=0.1815;EUR_AF=0.0258;SAS_AF=0.1196;AA=T|||;VT=SNP
13	80188089	rs2093620	C	A	100	PASS	AC=1644;AF=0.328275;AN=5008;NS=2504;DP=18637;EAS_AF=0.3145;AMR_AF=0.2954;AFR_AF=0.0598;EUR_AF=0.502;SAS_AF=0.5501;AA=C|||;VT=SNP
13	80188332	rs6563123	T	G	100	PASS	AC=674;AF=0.134585;AN=5008;NS=2504;DP=22070;EAS_AF=0.2599;AMR_AF=0.0418;AFR_AF=0.1815;EUR_AF=0.0258;SAS_AF=0.1196;AA=T|||;VT=SNP
13	80188702	rs9601250	C	T	100	PASS	AC=957;AF=0.191094;AN=5008;NS=2504;DP=21920;EAS_AF=0.1151;AMR_AF=0.2435;AFR_AF=0.0159;EUR_AF=0.3648;SAS_AF=0.2904;AA=C|||;VT=SNP
13	80189575	rs4597201	T	C	100	PASS	AC=659;AF=0.131589;AN=5008;NS=2504;DP=18450;EAS_AF=0.2579;AMR_AF=0.0418;AFR_AF=0.1747;EUR_AF=0.0258;SAS_AF=0.1155;AA=T|||;VT=SNP
13	80189717	rs9601251	C	T	100	PASS	AC=1942;AF=0.38778;AN=5008;NS=2504;DP=16649;EAS_AF=0.2292;AMR_AF=0.5317;AFR_AF=0.5507;EUR_AF=0.3847;SAS_AF=0.2321;AA=C|||;VT=SNP
13	80189742	rs9601252	C	T	100	PASS	AC=1944;AF=0.388179;AN=5008;NS=2504;DP=16045;EAS_AF=0.2292;AMR_AF=0.5317;AFR_AF=0.5522;EUR_AF=0.3857;SAS_AF=0.2311;AA=C|||;VT=SNP
13	80190848	rs4141825	A	G	100	PASS	AC=1647;AF=0.328874;AN=5008;NS=2504;DP=17312;EAS_AF=0.3145;AMR_AF=0.2954;AFR_AF=0.0598;EUR_AF=0.502;SAS_AF=0.5532;AA=A|||;VT=SNP
13	80191873	rs9545155	T	C	100	PASS	AC=1643;AF=0.328075;AN=5008;NS=2504;DP=22011;EAS_AF=0.3115;AMR_AF=0.2954;AFR_AF=0.0598;EUR_AF=0.502;SAS_AF=0.5521;AA=T|||;VT=SNP
13	80192236	rs9545156	A	G	100	PASS	AC=1668;AF=0.333067;AN=5008;NS=2504;DP=16432;EAS_AF=0.3115;AMR_AF=0.2968;AFR_AF=0.0772;EUR_AF=0.502;SAS_AF=0.5532;AA=g|||;VT=SNP
13	80192906	rs9545158	G	A	100	PASS	AC=1642;AF=0.327875;AN=5008;NS=2504;DP=20949;EAS_AF=0.3135;AMR_AF=0.2939;AFR_AF=0.0598;EUR_AF=0.502;SAS_AF=0.5501;AA=G|||;VT=SNP
13	80193729	rs7997134	G	A	100	PASS	AC=1785;AF=0.35643;AN=5008;NS=2504;DP=18277;EAS_AF=0.2312;AMR_AF=0.5274;AFR_AF=0.4319;EUR_AF=0.3857;SAS_AF=0.2321;AA=A|||;VT=SNP
13	80194429	rs12853669	G	T	100	PASS	AC=775;AF=0.154752;AN=5008;NS=2504;DP=17634;EAS_AF=0.2599;AMR_AF=0.0432;AFR_AF=0.2542;EUR_AF=0.0298;SAS_AF=0.1196;AA=G|||;VT=SNP
13	80196829	rs2876742	T	C	100	PASS	AC=1873;AF=0.374002;AN=5008;NS=2504;DP=17785;EAS_AF=0.3185;AMR_AF=0.3818;AFR_AF=0.0303;EUR_AF=0.6322;SAS_AF=0.6247;AA=T|||;VT=SNP
13	80197115	rs767778	T	A	100	PASS	AC=1906;AF=0.380591;AN=5008;NS=2504;DP=16136;EAS_AF=0.3194;AMR_AF=0.3862;AFR_AF=0.0552;EUR_AF=0.6332;SAS_AF=0.6196;AA=T|||;VT=SNP
13	80198313	rs9574445	C	T	100	PASS	AC=921;AF=0.183906;AN=5008;NS=2504;DP=17876;EAS_AF=0.2252;AMR_AF=0.3862;AFR_AF=0.0477;EUR_AF=0.2107;SAS_AF=0.1544;AA=C|||;VT=SNP
13	80199411	rs9318645	A	G	100	PASS	AC=1873;AF=0.374002;AN=5008;NS=2504;DP=17731;EAS_AF=0.3204;AMR_AF=0.3833;AFR_AF=0.031;EUR_AF=0.6322;SAS_AF=0.6207;AA=A|||;VT=SNP
13	80199900	rs17071691	T	A	100	PASS	AC=521;AF=0.104034;AN=5008;NS=2504;DP=16966;EAS_AF=0.2569;AMR_AF=0.036;AFR_AF=0.0741;EUR_AF=0.0258;SAS_AF=0.1155;AA=T|||;VT=SNP
13	80199998	rs4885647	A	C	100	PASS	AC=1871;AF=0.373602;AN=5008;NS=2504;DP=17218;EAS_AF=0.3185;AMR_AF=0.3833;AFR_AF=0.031;EUR_AF=0.6332;SAS_AF=0.6196;AA=A|||;VT=SNP
13	80200576	rs4884135	C	T	100	PASS	AC=1741;AF=0.347644;AN=5008;NS=2504;DP=18199;EAS_AF=0.2262;AMR_AF=0.4568;AFR_AF=0.587;EUR_AF=0.2565;SAS_AF=0.1656;AA=C|||;VT=SNP
13	80200895	rs9565512	C	T	100	PASS	AC=925;AF=0.184704;AN=5008;NS=2504;DP=15822;EAS_AF=0.2252;AMR_AF=0.3862;AFR_AF=0.0477;EUR_AF=0.2107;SAS_AF=0.1585;AA=C|||;VT=SNP
13	80201170	rs6563124	A	G	100	PASS	AC=1259;AF=0.251398;AN=5008;NS=2504;DP=14739;EAS_AF=0.4544;AMR_AF=0.1499;AFR_AF=0.2776;EUR_AF=0.1133;SAS_AF=0.2209;AA=A|||;VT=SNP
13	80202306	rs12873970	G	A	100	PASS	AC=522;AF=0.104233;AN=5008;NS=2504;DP=10438;EAS_AF=0.2579;AMR_AF=0.036;AFR_AF=0.0719;EUR_AF=0.0258;SAS_AF=0.1186;AA=G|||;VT=SNP
13	80202475	rs2876744	C	T	100	PASS	AC=1731;AF=0.345647;AN=5008;NS=2504;DP=14284;EAS_AF=0.2252;AMR_AF=0.4568;AFR_AF=0.5825;EUR_AF=0.2545;SAS_AF=0.1646;AA=C|||;VT=SNP
13	80202674	rs9545159	T	C	100	PASS	AC=1878;AF=0.375;AN=5008;NS=2504;DP=18303;EAS_AF=0.3204;AMR_AF=0.3847;AFR_AF=0.034;EUR_AF=0.6332;SAS_AF=0.6196;AA=t|||;VT=SNP
13	80203805	rs2329126	A	G	100	PASS	AC=1874;AF=0.374201;AN=5008;NS=2504;DP=19845;EAS_AF=0.3204;AMR_AF=0.3847;AFR_AF=0.031;EUR_AF=0.6332;SAS_AF=0.6196;AA=A|||;VT=SNP
13	80204500	rs2876745	A	G	100	PASS	AC=3738;AF=0.746406;AN=5008;NS=2504;DP=21084;EAS_AF=0.5456;AMR_AF=0.8501;AFR_AF=0.708;EUR_AF=0.8897;SAS_AF=0.7843;AA=G|||;VT=SNP
13	80204753	rs6563125	C	A	100	PASS	AC=627;AF=0.1252;AN=5008;NS=2504;DP=20386;EAS_AF=0.1964;AMR_AF=0.1081;AFR_AF=0.1316;EUR_AF=0.0845;SAS_AF=0.0971;AA=C|||;VT=SNP
13	80205647	rs9565513	G	T	100	PASS	AC=928;AF=0.185304;AN=5008;NS=2504;DP=15658;EAS_AF=0.2252;AMR_AF=0.3862;AFR_AF=0.0492;EUR_AF=0.2107;SAS_AF=0.1595;AA=g|||;VT=SNP
13	80207071	rs1998452	T	C	100	PASS	AC=3737;AF=0.746206;AN=5008;NS=2504;DP=15621;EAS_AF=0.5456;AMR_AF=0.8501;AFR_AF=0.7073;EUR_AF=0.8897;SAS_AF=0.7843;AA=T|||;VT=SNP
13	80207135	rs9565514	A	G	100	PASS	AC=1740;AF=0.347444;AN=5008;NS=2504;DP=14971;EAS_AF=0.2252;AMR_AF=0.4568;AFR_AF=0.5885;EUR_AF=0.2555;SAS_AF=0.1646;AA=A|||;VT=SNP
13	80207603	rs58739959	A	C	100	PASS	AC=627;AF=0.1252;AN=5008;NS=2504;DP=19795;EAS_AF=0.1964;AMR_AF=0.1081;AFR_AF=0.1316;EUR_AF=0.0845;SAS_AF=0.0971;AA=A|||;VT=SNP
13	80208050	rs9601256	C	T	100	PASS	AC=1881;AF=0.375599;AN=5008;NS=2504;DP=17615;EAS_AF=0.3185;AMR_AF=0.3847;AFR_AF=0.0408;EUR_AF=0.6332;SAS_AF=0.6155;AA=C|||;VT=SNP
13	80208492	rs9565515	G	A	100	PASS	AC=1736;AF=0.346645;AN=5008;NS=2504;DP=19753;EAS_AF=0.2252;AMR_AF=0.4568;AFR_AF=0.5862;EUR_AF=0.2545;SAS_AF=0.1646;AA=G|||;VT=SNP
13	80208801	rs4885649	T	A	100	PASS	AC=1872;AF=0.373802;AN=5008;NS=2504;DP=19186;EAS_AF=0.3185;AMR_AF=0.3847;AFR_AF=0.031;EUR_AF=0.6332;SAS_AF=0.6196;AA=T|||;VT=SNP
13	80209455	rs9530940	G	A	100	PASS	AC=1869;AF=0.373203;AN=5008;NS=2504;DP=16751;EAS_AF=0.3204;AMR_AF=0.3847;AFR_AF=0.031;EUR_AF=0.6322;SAS_AF=0.6155;AA=G|||;VT=SNP
13	80210140	rs7987038	A	G	100	PASS	AC=3733;AF=0.745407;AN=5008;NS=2504;DP=15936;EAS_AF=0.5456;AMR_AF=0.8501;AFR_AF=0.7073;EUR_AF=0.8897;SAS_AF=0.7802;AA=G|||;VT=SNP
13	80210912	rs7330910	T	A	100	PASS	AC=3733;AF=0.745407;AN=5008;NS=2504;DP=13714;EAS_AF=0.5456;AMR_AF=0.8501;AFR_AF=0.7073;EUR_AF=0.8897;SAS_AF=0.7802;AA=A|||;VT=SNP
13	80210971	rs7329551	C	T	100	PASS	AC=1860;AF=0.371406;AN=5008;NS=2504;DP=12820;EAS_AF=0.2252;AMR_AF=0.4654;AFR_AF=0.674;EUR_AF=0.2565;SAS_AF=0.1646;AA=T|||;VT=SNP
13	80211107	rs9318646	C	T	100	PASS	AC=3733;AF=0.745407;AN=5008;NS=2504;DP=14668;EAS_AF=0.5456;AMR_AF=0.8501;AFR_AF=0.7073;EUR_AF=0.8897;SAS_AF=0.7802;AA=T|||;VT=SNP
13	80211810	rs7336082	C	T	100	PASS	AC=1164;AF=0.232428;AN=5008;NS=2504;DP=17499;EAS_AF=0.2252;AMR_AF=0.4035;AFR_AF=0.2194;EUR_AF=0.2107;SAS_AF=0.1585;AA=C|||;VT=SNP
13	80212443	rs3920578	G	T	100	PASS	AC=1866;AF=0.372604;AN=5008;NS=2504;DP=17102;EAS_AF=0.3185;AMR_AF=0.3847;AFR_AF=0.0303;EUR_AF=0.6322;SAS_AF=0.6155;AA=G|||;VT=SNP
13	80213317	rs7985510	T	C	100	PASS	AC=3733;AF=0.745407;AN=5008;NS=2504;DP=14802;EAS_AF=0.5456;AMR_AF=0.8501;AFR_AF=0.7073;EUR_AF=0.8897;SAS_AF=0.7802;AA=C|||;VT=SNP
13	80213514	rs9530941	C	T	100	PASS	AC=1872;AF=0.373802;AN=5008;NS=2504;DP=16663;EAS_AF=0.3204;AMR_AF=0.3847;AFR_AF=0.0333;EUR_AF=0.6322;SAS_AF=0.6155;AA=C|||;VT=SNP
13	80213520	rs7990179	T	C	100	PASS	AC=1861;AF=0.371605;AN=5008;NS=2504;DP=16818;EAS_AF=0.2252;AMR_AF=0.4654;AFR_AF=0.674;EUR_AF=0.2575;SAS_AF=0.1646;AA=C|||;VT=SNP
13	80213542	rs7989227	G	C	100	PASS	AC=1861;AF=0.371605;AN=5008;NS=2504;DP=17594;EAS_AF=0.2252;AMR_AF=0.4654;AFR_AF=0.674;EUR_AF=0.2575;SAS_AF=0.1646;AA=c|||;VT=SNP
13	80213662	rs4885651	G	A	100	PASS	AC=1862;AF=0.371805;AN=5008;NS=2504;DP=23215;EAS_AF=0.2252;AMR_AF=0.4654;AFR_AF=0.674;EUR_AF=0.2584;SAS_AF=0.1646;AA=G|||;VT=SNP
13	80215202	rs7333099	C	T	100	PASS	AC=1262;AF=0.251997;AN=5008;NS=2504;DP=18901;EAS_AF=0.4534;AMR_AF=0.1484;AFR_AF=0.2844;EUR_AF=0.1103;SAS_AF=0.2198;AA=C|||;VT=SNP
13	80215329	rs9593407	A	C	100	PASS	AC=1741;AF=0.347644;AN=5008;NS=2504;DP=18336;EAS_AF=0.2262;AMR_AF=0.4568;AFR_AF=0.5885;EUR_AF=0.2555;SAS_AF=0.1646;AA=A|||;VT=SNP
13	80215498	rs9574448	G	A	100	PASS	AC=1739;AF=0.347244;AN=5008;NS=2504;DP=17456;EAS_AF=0.2262;AMR_AF=0.4568;AFR_AF=0.587;EUR_AF=0.2555;SAS_AF=0.1646;AA=G|||;VT=SNP
13	80216147	rs6563127	A	G	100	PASS	AC=629;AF=0.125599;AN=5008;NS=2504;DP=12897;EAS_AF=0.1964;AMR_AF=0.1081;AFR_AF=0.1316;EUR_AF=0.0845;SAS_AF=0.0992;AA=A|||;VT=SNP
13	80216846	rs9318647	A	G	100	PASS	AC=1864;AF=0.372204;AN=5008;NS=2504;DP=20036;EAS_AF=0.3145;AMR_AF=0.3847;AFR_AF=0.0303;EUR_AF=0.6312;SAS_AF=0.6186;AA=A|||;VT=SNP
13	80217881	rs9565516	A	T	100	PASS	AC=2228;AF=0.444888;AN=5008;NS=2504;DP=18435;EAS_AF=0.4236;AMR_AF=0.5591;AFR_AF=0.615;EUR_AF=0.341;SAS_AF=0.2628;AA=A|||;VT=SNP
13	80218239	rs12430226	G	A	100	PASS	AC=1860;AF=0.371406;AN=5008;NS=2504;DP=17190;EAS_AF=0.3145;AMR_AF=0.3847;AFR_AF=0.0303;EUR_AF=0.6312;SAS_AF=0.6145;AA=G|||;VT=SNP
13	80218546	rs7324718	T	C	100	PASS	AC=813;AF=0.16234;AN=5008;NS=2504;DP=18206;EAS_AF=0.2589;AMR_AF=0.0432;AFR_AF=0.2844;EUR_AF=0.0258;SAS_AF=0.1227;AA=C|||;VT=SNP
13	80218861	rs2181432	C	T	100	PASS	AC=1865;AF=0.372404;AN=5008;NS=2504;DP=20087;EAS_AF=0.3145;AMR_AF=0.3847;AFR_AF=0.0303;EUR_AF=0.6322;SAS_AF=0.6186;AA=C|||;VT=SNP
13	80219035	rs9530942	T	A	100	PASS	AC=1867;AF=0.372804;AN=5008;NS=2504;DP=20685;EAS_AF=0.3145;AMR_AF=0.3847;AFR_AF=0.031;EUR_AF=0.6322;SAS_AF=0.6196;AA=T|||;VT=SNP
13	80219514	rs7329850	C	T	100	PASS	AC=803;AF=0.160343;AN=5008;NS=2504;DP=16118;EAS_AF=0.2569;AMR_AF=0.0432;AFR_AF=0.2814;EUR_AF=0.0258;SAS_AF=0.1186;AA=C|||;VT=SNP
13	80219665	rs9574450	C	A	100	PASS	AC=3008;AF=0.600639;AN=5008;NS=2504;DP=18664;EAS_AF=0.6855;AMR_AF=0.6052;AFR_AF=0.8744;EUR_AF=0.3658;SAS_AF=0.3814;AA=A|||;VT=SNP
13	80219883	rs7994255	G	T	100	PASS	AC=3008;AF=0.600639;AN=5008;NS=2504;DP=19092;EAS_AF=0.6855;AMR_AF=0.6052;AFR_AF=0.8744;EUR_AF=0.3658;SAS_AF=0.3814;AA=G|||;VT=SNP
13	80220015	rs7994620	G	A	100	PASS	AC=2199;AF=0.439097;AN=5008;NS=2504;DP=21444;EAS_AF=0.4266;AMR_AF=0.5634;AFR_AF=0.5893;EUR_AF=0.34;SAS_AF=0.2628;AA=G|||;VT=SNP
13	80221167	rs12874186	T	C	100	PASS	AC=625;AF=0.1248;AN=5008;NS=2504;DP=20528;EAS_AF=0.2599;AMR_AF=0.0403;AFR_AF=0.1558;EUR_AF=0.0258;SAS_AF=0.1053;AA=C|||;VT=SNP
13	80222402	rs4885652	C	T	100	PASS	AC=2215;AF=0.442292;AN=5008;NS=2504;DP=20137;EAS_AF=0.4256;AMR_AF=0.562;AFR_AF=0.59;EUR_AF=0.34;SAS_AF=0.2802;AA=C|||;VT=SNP
13	80222407	rs60407730	T	C	100	PASS	AC=790;AF=0.157748;AN=5008;NS=2504;DP=20291;EAS_AF=0.2579;AMR_AF=0.0432;AFR_AF=0.2806;EUR_AF=0.0258;SAS_AF=0.1053;AA=T|||;VT=SNP
13	80223532	rs7333290	G	T	100	PASS	AC=786;AF=0.156949;AN=5008;NS=2504;DP=17848;EAS_AF=0.2579;AMR_AF=0.0432;AFR_AF=0.2806;EUR_AF=0.0258;SAS_AF=0.1012;AA=G|||;VT=SNP
13	80223671	rs9574452	C	G	100	PASS	AC=2224;AF=0.444089;AN=5008;NS=2504;DP=17661;EAS_AF=0.4276;AMR_AF=0.562;AFR_AF=0.5953;EUR_AF=0.34;SAS_AF=0.2802;AA=G|||;VT=SNP
13	80224421	rs4885653	G	T	100	PASS	AC=2216;AF=0.442492;AN=5008;NS=2504;DP=14582;EAS_AF=0.4246;AMR_AF=0.562;AFR_AF=0.5915;EUR_AF=0.34;SAS_AF=0.2802;AA=G|||;VT=SNP
13	80226450	rs9530943	A	G	100	PASS	AC=1859;AF=0.371206;AN=5008;NS=2504;DP=18681;EAS_AF=0.3145;AMR_AF=0.3847;AFR_AF=0.0303;EUR_AF=0.6312;SAS_AF=0.6135;AA=A|||;VT=SNP
13	80227341	rs9545166	T	A	100	PASS	AC=1860;AF=0.371406;AN=5008;NS=2504;DP=21964;EAS_AF=0.3145;AMR_AF=0.3847;AFR_AF=0.0303;EUR_AF=0.6322;SAS_AF=0.6135;AA=T|||;VT=SNP
13	80228660	rs34629137	T	C	100	PASS	AC=788;AF=0.157348;AN=5008;NS=2504;DP=16742;EAS_AF=0.256;AMR_AF=0.0432;AFR_AF=0.2806;EUR_AF=0.0258;SAS_AF=0.1053;AA=T|||;VT=SNP
13	80228854	rs34757198	T	C	100	PASS	AC=615;AF=0.122804;AN=5008;NS=2504;DP=16800;EAS_AF=0.2569;AMR_AF=0.0403;AFR_AF=0.1505;EUR_AF=0.0258;SAS_AF=0.1053;AA=T|||;VT=SNP
13	80229180	rs12583029	T	A	100	PASS	AC=612;AF=0.122204;AN=5008;NS=2504;DP=15928;EAS_AF=0.256;AMR_AF=0.0403;AFR_AF=0.152;EUR_AF=0.0258;SAS_AF=0.1012;AA=T|||;VT=SNP
13	80231558	rs2876746	G	A	100	PASS	AC=2215;AF=0.442292;AN=5008;NS=2504;DP=17134;EAS_AF=0.4276;AMR_AF=0.5576;AFR_AF=0.5976;EUR_AF=0.334;SAS_AF=0.2771;AA=G|||;VT=SNP
13	80232942	rs9601258	A	G	100	PASS	AC=2213;AF=0.441893;AN=5008;NS=2504;DP=19650;EAS_AF=0.4276;AMR_AF=0.5576;AFR_AF=0.59;EUR_AF=0.341;SAS_AF=0.2781;AA=A|||;VT=SNP
13	80233541	rs2876747	T	G	100	PASS	AC=2225;AF=0.444289;AN=5008;NS=2504;DP=19257;EAS_AF=0.4276;AMR_AF=0.5576;AFR_AF=0.5991;EUR_AF=0.3419;SAS_AF=0.2771;AA=T|||;VT=SNP
13	80234233	rs58360508	A	G	100	PASS	AC=629;AF=0.125599;AN=5008;NS=2504;DP=18080;EAS_AF=0.256;AMR_AF=0.0403;AFR_AF=0.1626;EUR_AF=0.0258;SAS_AF=0.1043;AA=A|||;VT=SNP
13	80234527	rs8001082	C	G	100	PASS	AC=784;AF=0.15655;AN=5008;NS=2504;DP=20640;EAS_AF=0.254;AMR_AF=0.0432;AFR_AF=0.2791;EUR_AF=0.0258;SAS_AF=0.1053;AA=C|||;VT=SNP
13	80235127	rs6563128	T	C	100	PASS	AC=783;AF=0.15635;AN=5008;NS=2504;DP=17377;EAS_AF=0.254;AMR_AF=0.0432;AFR_AF=0.2784;EUR_AF=0.0258;SAS_AF=0.1053;AA=T|||;VT=SNP
13	80235827	rs7335083	T	C	100	PASS	AC=779;AF=0.155551;AN=5008;NS=2504;DP=20561;EAS_AF=0.254;AMR_AF=0.0432;AFR_AF=0.2784;EUR_AF=0.0258;SAS_AF=0.1012;AA=T|||;VT=SNP
13	80236762	rs9318650	G	A	100	PASS	AC=1852;AF=0.369808;AN=5008;NS=2504;DP=17103;EAS_AF=0.3155;AMR_AF=0.3818;AFR_AF=0.031;EUR_AF=0.6213;SAS_AF=0.6166;AA=G|||;VT=SNP
13	80238477	rs9530944	C	A	100	PASS	AC=1869;AF=0.373203;AN=5008;NS=2504;DP=19953;EAS_AF=0.3165;AMR_AF=0.389;AFR_AF=0.031;EUR_AF=0.6322;SAS_AF=0.6166;AA=C|||;VT=SNP
13	80238557	rs9318651	C	T	100	PASS	AC=2938;AF=0.586661;AN=5008;NS=2504;DP=20789;EAS_AF=0.6835;AMR_AF=0.6066;AFR_AF=0.8207;EUR_AF=0.3678;SAS_AF=0.3814;AA=T|||;VT=SNP
13	80239283	rs2208938	C	T	100	PASS	AC=1715;AF=0.342452;AN=5008;NS=2504;DP=19014;EAS_AF=0.2331;AMR_AF=0.3833;AFR_AF=0.0272;EUR_AF=0.6183;SAS_AF=0.5685;AA=C|||;VT=SNP
13	80240934	rs17071740	T	C	100	PASS	AC=614;AF=0.122604;AN=5008;NS=2504;DP=15959;EAS_AF=0.254;AMR_AF=0.0403;AFR_AF=0.152;EUR_AF=0.0258;SAS_AF=0.1053;AA=T|||;VT=SNP
13	80240964	rs4885655	G	C	100	PASS	AC=2201;AF=0.439497;AN=5008;NS=2504;DP=15775;EAS_AF=0.4276;AMR_AF=0.5548;AFR_AF=0.584;EUR_AF=0.341;SAS_AF=0.2761;AA=G|||;VT=SNP
13	80241695	rs2208937	T	A	100	PASS	AC=611;AF=0.122005;AN=5008;NS=2504;DP=18024;EAS_AF=0.254;AMR_AF=0.0403;AFR_AF=0.152;EUR_AF=0.0268;SAS_AF=0.1012;AA=T|||;VT=SNP
13	80241870	rs79337165	C	T	100	PASS	AC=622;AF=0.124201;AN=5008;NS=2504;DP=19284;EAS_AF=0.256;AMR_AF=0.0403;AFR_AF=0.1589;EUR_AF=0.0258;SAS_AF=0.1022;AA=C|||;VT=SNP
13	80242330	rs9805769	C	A	100	PASS	AC=1863;AF=0.372005;AN=5008;NS=2504;DP=20111;EAS_AF=0.3165;AMR_AF=0.3847;AFR_AF=0.031;EUR_AF=0.6322;SAS_AF=0.6135;AA=C|||;VT=SNP
13	80242608	rs2208936	G	C	100	PASS	AC=1861;AF=0.371605;AN=5008;NS=2504;DP=19022;EAS_AF=0.3165;AMR_AF=0.3833;AFR_AF=0.0318;EUR_AF=0.6312;SAS_AF=0.6125;AA=G|||;VT=SNP
13	80244736	rs9574455	G	A	100	PASS	AC=2213;AF=0.441893;AN=5008;NS=2504;DP=19599;EAS_AF=0.4276;AMR_AF=0.5576;AFR_AF=0.59;EUR_AF=0.341;SAS_AF=0.2781;AA=G|||;VT=SNP
13	80245630	rs2329127	C	T	100	PASS	AC=785;AF=0.156749;AN=5008;NS=2504;DP=20047;EAS_AF=0.253;AMR_AF=0.0432;AFR_AF=0.2799;EUR_AF=0.0258;SAS_AF=0.1063;AA=C|||;VT=SNP
13	80247770	rs17071744	C	T	100	PASS	AC=505;AF=0.100839;AN=5008;NS=2504;DP=19916;EAS_AF=0.252;AMR_AF=0.036;AFR_AF=0.0734;EUR_AF=0.0258;SAS_AF=0.1053;AA=C|||;VT=SNP
13	80247791	rs4141826	G	A	100	PASS	AC=2221;AF=0.44349;AN=5008;NS=2504;DP=20064;EAS_AF=0.4276;AMR_AF=0.5576;AFR_AF=0.5968;EUR_AF=0.3419;SAS_AF=0.2761;AA=G|||;VT=SNP
13	80249830	rs12872859	C	T	100	PASS	AC=793;AF=0.158347;AN=5008;NS=2504;DP=17358;EAS_AF=0.254;AMR_AF=0.0432;AFR_AF=0.2859;EUR_AF=0.0258;SAS_AF=0.1053;AA=T|||;VT=SNP
13	80250475	rs6563129	C	T	100	PASS	AC=2225;AF=0.444289;AN=5008;NS=2504;DP=20712;EAS_AF=0.4276;AMR_AF=0.5605;AFR_AF=0.5953;EUR_AF=0.3459;SAS_AF=0.2761;AA=C|||;VT=SNP
13	80250511	rs12583361	C	T	100	PASS	AC=609;AF=0.121605;AN=5008;NS=2504;DP=20182;EAS_AF=0.252;AMR_AF=0.0403;AFR_AF=0.1498;EUR_AF=0.0258;SAS_AF=0.1053;AA=C|||;VT=SNP
13	80251029	rs17071755	G	C	100	PASS	AC=453;AF=0.0904553;AN=5008;NS=2504;DP=18818;EAS_AF=0.1121;AMR_AF=0.0432;AFR_AF=0.0053;EUR_AF=0.1173;SAS_AF=0.1892;AA=G|||;VT=SNP
13	80251200	rs2208943	C	T	100	PASS	AC=1860;AF=0.371406;AN=5008;NS=2504;DP=19285;EAS_AF=0.3175;AMR_AF=0.3818;AFR_AF=0.0325;EUR_AF=0.6272;SAS_AF=0.6145;AA=C|||;VT=SNP
13	80251246	rs4335681	T	C	100	PASS	AC=784;AF=0.15655;AN=5008;NS=2504;DP=17702;EAS_AF=0.252;AMR_AF=0.0432;AFR_AF=0.2806;EUR_AF=0.0258;SAS_AF=0.1053;AA=T|||;VT=SNP
13	80251427	rs4506784	A	G	100	PASS	AC=814;AF=0.16254;AN=5008;NS=2504;DP=17209;EAS_AF=0.252;AMR_AF=0.0432;AFR_AF=0.3033;EUR_AF=0.0258;SAS_AF=0.1053;AA=A|||;VT=SNP
13	80251485	rs17071769	T	G	100	PASS	AC=376;AF=0.0750799;AN=5008;NS=2504;DP=17712;EAS_AF=0.247;AMR_AF=0.0231;AFR_AF=0;EUR_AF=0.0249;SAS_AF=0.0879;AA=T|||;VT=SNP
13	80252151	rs34993149	G	A	100	PASS	AC=612;AF=0.122204;AN=5008;NS=2504;DP=18206;EAS_AF=0.249;AMR_AF=0.0403;AFR_AF=0.1543;EUR_AF=0.0258;SAS_AF=0.1053;AA=G|||;VT=SNP
13	80252181	rs6563130	A	C	100	PASS	AC=788;AF=0.157348;AN=5008;NS=2504;DP=18740;EAS_AF=0.249;AMR_AF=0.0432;AFR_AF=0.2859;EUR_AF=0.0258;SAS_AF=0.1053;AA=A|||;VT=SNP
13	80252595	rs17511364	G	C	100	PASS	AC=464;AF=0.0926518;AN=5008;NS=2504;DP=21138;EAS_AF=0.2044;AMR_AF=0.1254;AFR_AF=0.003;EUR_AF=0.0716;SAS_AF=0.0971;AA=G|||;VT=SNP
13	80257200	rs4375553	T	C	100	PASS	AC=2419;AF=0.483027;AN=5008;NS=2504;DP=19311;EAS_AF=0.5565;AMR_AF=0.5951;AFR_AF=0.4251;EUR_AF=0.4761;SAS_AF=0.4131;AA=T|||;VT=SNP
13	80257615	rs2329128	T	G	100	PASS	AC=2724;AF=0.54393;AN=5008;NS=2504;DP=17912;EAS_AF=0.5615;AMR_AF=0.6513;AFR_AF=0.5454;EUR_AF=0.5427;SAS_AF=0.4489;AA=t|||;VT=SNP
13	80259570	rs28468602	G	T	100	PASS	AC=2505;AF=0.5002;AN=5008;NS=2504;DP=17770;EAS_AF=0.4831;AMR_AF=0.572;AFR_AF=0.5295;EUR_AF=0.497;SAS_AF=0.4305;AA=T|||;VT=SNP
13	80259847	rs2329129	G	C	100	PASS	AC=2357;AF=0.470647;AN=5008;NS=2504;DP=15809;EAS_AF=0.4861;AMR_AF=0.572;AFR_AF=0.4002;EUR_AF=0.5179;SAS_AF=0.4294;AA=C|||;VT=SNP
13	80260341	rs7329742	C	A	100	PASS	AC=3809;AF=0.760583;AN=5008;NS=2504;DP=13736;EAS_AF=0.7927;AMR_AF=0.7997;AFR_AF=0.705;EUR_AF=0.7704;SAS_AF=0.7648;AA=A|||;VT=SNP
13	80261777	rs9601260	G	A	100	PASS	AC=2298;AF=0.458866;AN=5008;NS=2504;DP=12743;EAS_AF=0.4812;AMR_AF=0.5677;AFR_AF=0.3797;EUR_AF=0.5169;SAS_AF=0.4059;AA=G|||;VT=SNP
13	80264003	rs7332435	G	A	100	PASS	AC=2349;AF=0.46905;AN=5008;NS=2504;DP=14368;EAS_AF=0.4851;AMR_AF=0.5749;AFR_AF=0.3903;EUR_AF=0.5328;SAS_AF=0.4182;AA=G|||;VT=SNP
13	80264272	rs56191624	T	G	100	PASS	AC=723;AF=0.144369;AN=5008;NS=2504;DP=15885;EAS_AF=0.2252;AMR_AF=0.147;AFR_AF=0.2035;EUR_AF=0.0487;SAS_AF=0.0777;AA=T|||;VT=SNP
13	80264653	rs9601261	C	G	100	PASS	AC=2327;AF=0.464657;AN=5008;NS=2504;DP=19748;EAS_AF=0.4871;AMR_AF=0.5706;AFR_AF=0.3896;EUR_AF=0.5209;SAS_AF=0.41;AA=C|||;VT=SNP
13	80266234	rs35229925	G	A	100	PASS	AC=842;AF=0.168131;AN=5008;NS=2504;DP=19479;EAS_AF=0.0992;AMR_AF=0.1167;AFR_AF=0.1044;EUR_AF=0.2376;SAS_AF=0.2904;AA=G|||;VT=SNP
13	80266791	rs2329130	T	C	100	PASS	AC=3885;AF=0.775759;AN=5008;NS=2504;DP=21667;EAS_AF=0.7956;AMR_AF=0.8098;AFR_AF=0.7337;EUR_AF=0.7833;SAS_AF=0.7802;AA=C|||;VT=SNP
13	80267873	rs2329131	A	C	100	PASS	AC=3429;AF=0.684704;AN=5008;NS=2504;DP=18040;EAS_AF=0.5913;AMR_AF=0.7046;AFR_AF=0.6415;EUR_AF=0.7724;SAS_AF=0.7352;AA=C|||;VT=SNP
13	80269433	rs9545172	G	A	100	PASS	AC=3398;AF=0.678514;AN=5008;NS=2504;DP=18852;EAS_AF=0.5873;AMR_AF=0.696;AFR_AF=0.6467;EUR_AF=0.7604;SAS_AF=0.7188;AA=A|||;VT=SNP
13	80269655	rs9545173	A	G	100	PASS	AC=3263;AF=0.651558;AN=5008;NS=2504;DP=17514;EAS_AF=0.5913;AMR_AF=0.696;AFR_AF=0.5212;EUR_AF=0.7724;SAS_AF=0.7342;AA=G|||;VT=SNP
13	80270336	rs2783084	G	A	100	PASS	AC=2344;AF=0.468051;AN=5008;NS=2504;DP=16621;EAS_AF=0.4802;AMR_AF=0.5764;AFR_AF=0.4062;EUR_AF=0.5229;SAS_AF=0.4059;AA=A|||;VT=SNP
13	80271352	rs7985045	G	A	100	PASS	AC=847;AF=0.169129;AN=5008;NS=2504;DP=18313;EAS_AF=0.0982;AMR_AF=0.1182;AFR_AF=0.1089;EUR_AF=0.2376;SAS_AF=0.2894;AA=G|||;VT=SNP
13	80271453	rs2802622	T	G	100	PASS	AC=3848;AF=0.768371;AN=5008;NS=2504;DP=19036;EAS_AF=0.7956;AMR_AF=0.8026;AFR_AF=0.7315;EUR_AF=0.7714;SAS_AF=0.7628;AA=G|||;VT=SNP
13	80271969	rs9545174	A	G	100	PASS	AC=2278;AF=0.454872;AN=5008;NS=2504;DP=16562;EAS_AF=0.4881;AMR_AF=0.572;AFR_AF=0.3525;EUR_AF=0.5229;SAS_AF=0.4059;AA=A|||;VT=SNP
13	80272235	rs2783083	G	A	100	PASS	AC=3475;AF=0.69389;AN=5008;NS=2504;DP=15838;EAS_AF=0.5893;AMR_AF=0.7003;AFR_AF=0.702;EUR_AF=0.7604;SAS_AF=0.7178;AA=A|||;VT=SNP
13	80272313	rs2802623	T	A	100	PASS	AC=3414;AF=0.681709;AN=5008;NS=2504;DP=16503;EAS_AF=0.5863;AMR_AF=0.6974;AFR_AF=0.6762;EUR_AF=0.7604;SAS_AF=0.6953;AA=T|||;VT=SNP
13	80272934	rs2244299	A	T	100	PASS	AC=3849;AF=0.76857;AN=5008;NS=2504;DP=14461;EAS_AF=0.7946;AMR_AF=0.8026;AFR_AF=0.7315;EUR_AF=0.7734;SAS_AF=0.7628;AA=T|||;VT=SNP
13	80273223	rs7998397	T	C	100	PASS	AC=2408;AF=0.480831;AN=5008;NS=2504;DP=16584;EAS_AF=0.5536;AMR_AF=0.6484;AFR_AF=0.3555;EUR_AF=0.5239;SAS_AF=0.4121;AA=T|||;VT=SNP
13	80273402	rs1335284	A	G	100	PASS	AC=3565;AF=0.711861;AN=5008;NS=2504;DP=16576;EAS_AF=0.6548;AMR_AF=0.7738;AFR_AF=0.677;EUR_AF=0.7614;SAS_AF=0.7229;AA=A|||;VT=SNP
13	80273514	rs1335285	A	G	100	PASS	AC=3565;AF=0.711861;AN=5008;NS=2504;DP=15671;EAS_AF=0.6548;AMR_AF=0.7738;AFR_AF=0.677;EUR_AF=0.7614;SAS_AF=0.7229;AA=G|||;VT=SNP
13	80273590	rs1335286	T	C	100	PASS	AC=3567;AF=0.71226;AN=5008;NS=2504;DP=15237;EAS_AF=0.6558;AMR_AF=0.7738;AFR_AF=0.677;EUR_AF=0.7614;SAS_AF=0.7239;AA=C|||;VT=SNP
13	80274119	rs2802626	C	T	100	PASS	AC=3346;AF=0.668131;AN=5008;NS=2504;DP=13271;EAS_AF=0.6518;AMR_AF=0.7695;AFR_AF=0.5363;EUR_AF=0.7604;SAS_AF=0.6963;AA=T|||;VT=SNP
13	80274415	rs4884137	A	G	100	PASS	AC=2401;AF=0.479433;AN=5008;NS=2504;DP=12419;EAS_AF=0.5536;AMR_AF=0.6484;AFR_AF=0.3548;EUR_AF=0.5219;SAS_AF=0.408;AA=A|||;VT=SNP
13	80274800	rs2802627	A	G	100	PASS	AC=3848;AF=0.768371;AN=5008;NS=2504;DP=14391;EAS_AF=0.7956;AMR_AF=0.8026;AFR_AF=0.7307;EUR_AF=0.7724;SAS_AF=0.7628;AA=-|||;VT=SNP
13	80276438	rs2783082	T	C	100	PASS	AC=3876;AF=0.773962;AN=5008;NS=2504;DP=19535;EAS_AF=0.7956;AMR_AF=0.8069;AFR_AF=0.7277;EUR_AF=0.7853;SAS_AF=0.7791;AA=C|||;VT=SNP
13	80277386	rs34254287	C	T	100	PASS	AC=840;AF=0.167732;AN=5008;NS=2504;DP=19152;EAS_AF=0.0962;AMR_AF=0.1167;AFR_AF=0.1059;EUR_AF=0.2366;SAS_AF=0.2904;AA=T|||;VT=SNP
13	80278149	rs9530947	C	T	100	PASS	AC=2393;AF=0.477835;AN=5008;NS=2504;DP=19419;EAS_AF=0.5496;AMR_AF=0.6484;AFR_AF=0.3487;EUR_AF=0.5229;SAS_AF=0.411;AA=C|||;VT=SNP
13	80278377	rs2329132	A	T	100	PASS	AC=2423;AF=0.483826;AN=5008;NS=2504;DP=17845;EAS_AF=0.5496;AMR_AF=0.6527;AFR_AF=0.3502;EUR_AF=0.5358;SAS_AF=0.4233;AA=A|||;VT=SNP
13	80278505	rs2329133	A	G	100	PASS	AC=2430;AF=0.485224;AN=5008;NS=2504;DP=17291;EAS_AF=0.5496;AMR_AF=0.6527;AFR_AF=0.3555;EUR_AF=0.5358;SAS_AF=0.4233;AA=A|||;VT=SNP
13	80278964	rs9593412	T	C	100	PASS	AC=800;AF=0.159744;AN=5008;NS=2504;DP=18648;EAS_AF=0.13;AMR_AF=0.2522;AFR_AF=0.0151;EUR_AF=0.339;SAS_AF=0.136;AA=T|||;VT=SNP
13	80279157	rs3861142	T	C	100	PASS	AC=2435;AF=0.486222;AN=5008;NS=2504;DP=17681;EAS_AF=0.5536;AMR_AF=0.6527;AFR_AF=0.3555;EUR_AF=0.5358;SAS_AF=0.4243;AA=T|||;VT=SNP
13	80279185	rs2256665	A	G	100	PASS	AC=3592;AF=0.717252;AN=5008;NS=2504;DP=17585;EAS_AF=0.6508;AMR_AF=0.7795;AFR_AF=0.6959;EUR_AF=0.7734;SAS_AF=0.7127;AA=A|||;VT=SNP
13	80280241	rs7985412	A	G	100	PASS	AC=847;AF=0.169129;AN=5008;NS=2504;DP=9138;EAS_AF=0.1032;AMR_AF=0.1167;AFR_AF=0.1059;EUR_AF=0.2376;SAS_AF=0.2894;AA=A|||;VT=SNP
13	80280290	rs2876749	C	T	100	PASS	AC=2093;AF=0.417931;AN=5008;NS=2504;DP=10804;EAS_AF=0.5476;AMR_AF=0.6326;AFR_AF=0.115;EUR_AF=0.5328;SAS_AF=0.4233;AA=C|||;VT=SNP
13	80280612	rs9545175	G	C	100	PASS	AC=2422;AF=0.483626;AN=5008;NS=2504;DP=14314;EAS_AF=0.5486;AMR_AF=0.6513;AFR_AF=0.3548;EUR_AF=0.5318;SAS_AF=0.4223;AA=G|||;VT=SNP
13	80280731	rs2783080	C	T	100	PASS	AC=3846;AF=0.767971;AN=5008;NS=2504;DP=15171;EAS_AF=0.7956;AMR_AF=0.8026;AFR_AF=0.7262;EUR_AF=0.7714;SAS_AF=0.7679;AA=T|||;VT=SNP
13	80283464	rs2783078	T	G	100	PASS	AC=3574;AF=0.713658;AN=5008;NS=2504;DP=18832;EAS_AF=0.6538;AMR_AF=0.7781;AFR_AF=0.6649;EUR_AF=0.7724;SAS_AF=0.7352;AA=T|||;VT=SNP
13	80285558	rs9565518	T	C	100	PASS	AC=3886;AF=0.775958;AN=5008;NS=2504;DP=22156;EAS_AF=0.7946;AMR_AF=0.8098;AFR_AF=0.7352;EUR_AF=0.7843;SAS_AF=0.7791;AA=c|||;VT=SNP
13	80287484	rs2783076	A	T	100	PASS	AC=3904;AF=0.779553;AN=5008;NS=2504;DP=14233;EAS_AF=0.7937;AMR_AF=0.8141;AFR_AF=0.7466;EUR_AF=0.7853;SAS_AF=0.7791;AA=T|||;VT=SNP
13	80287620	rs7338200	A	T	100	PASS	AC=844;AF=0.16853;AN=5008;NS=2504;DP=14263;EAS_AF=0.1002;AMR_AF=0.1182;AFR_AF=0.1044;EUR_AF=0.2396;SAS_AF=0.2883;AA=A|||;VT=SNP
13	80288024	rs2802628	T	C	100	PASS	AC=3294;AF=0.657748;AN=5008;NS=2504;DP=17180;EAS_AF=0.5883;AMR_AF=0.6974;AFR_AF=0.5454;EUR_AF=0.7734;SAS_AF=0.7342;AA=C|||;VT=SNP
13	80288533	rs12873086	C	T	100	PASS	AC=844;AF=0.16853;AN=5008;NS=2504;DP=16853;EAS_AF=0.0972;AMR_AF=0.1196;AFR_AF=0.1044;EUR_AF=0.2406;SAS_AF=0.2894;AA=C|||;VT=SNP
13	80288745	rs2802629	G	T	100	PASS	AC=3318;AF=0.66254;AN=5008;NS=2504;DP=16640;EAS_AF=0.5883;AMR_AF=0.7003;AFR_AF=0.5809;EUR_AF=0.7604;SAS_AF=0.7219;AA=T|||;VT=SNP
13	80289116	rs2802630	A	G	100	PASS	AC=3496;AF=0.698083;AN=5008;NS=2504;DP=18261;EAS_AF=0.5903;AMR_AF=0.7046;AFR_AF=0.7118;EUR_AF=0.7604;SAS_AF=0.7219;AA=A|||;VT=SNP
13	80290816	rs2802633	C	T	100	PASS	AC=3492;AF=0.697284;AN=5008;NS=2504;DP=18374;EAS_AF=0.5883;AMR_AF=0.7046;AFR_AF=0.7065;EUR_AF=0.7604;SAS_AF=0.727;AA=T|||;VT=SNP
13	80290999	rs2783074	G	A	100	PASS	AC=2347;AF=0.46865;AN=5008;NS=2504;DP=19311;EAS_AF=0.4841;AMR_AF=0.5749;AFR_AF=0.4085;EUR_AF=0.5199;SAS_AF=0.4059;AA=G|||;VT=SNP
13	80291694	rs3908811	C	T	100	PASS	AC=2255;AF=0.45028;AN=5008;NS=2504;DP=20433;EAS_AF=0.4871;AMR_AF=0.572;AFR_AF=0.3464;EUR_AF=0.5209;SAS_AF=0.3937;AA=C|||;VT=SNP
13	80293274	rs2329135	T	C	100	PASS	AC=3190;AF=0.636981;AN=5008;NS=2504;DP=20127;EAS_AF=0.6508;AMR_AF=0.7435;AFR_AF=0.4569;EUR_AF=0.7286;SAS_AF=0.6963;AA=T|||;VT=SNP
13	80294148	rs12876231	G	T	100	PASS	AC=1268;AF=0.253195;AN=5008;NS=2504;DP=13443;EAS_AF=0.2262;AMR_AF=0.3026;AFR_AF=0.0968;EUR_AF=0.4085;SAS_AF=0.2975;AA=G|||;VT=SNP
13	80294963	rs2152228	C	T	100	PASS	AC=3214;AF=0.641773;AN=5008;NS=2504;DP=21105;EAS_AF=0.5913;AMR_AF=0.6729;AFR_AF=0.5416;EUR_AF=0.7316;SAS_AF=0.7147;AA=T|||;VT=SNP
13	80294967	rs2210764	A	G	100	PASS	AC=865;AF=0.172724;AN=5008;NS=2504;DP=21286;EAS_AF=0.1161;AMR_AF=0.1167;AFR_AF=0.1067;EUR_AF=0.2406;SAS_AF=0.2904;AA=A|||;VT=SNP
13	80295268	rs1577406	G	A	100	PASS	AC=3181;AF=0.635184;AN=5008;NS=2504;DP=19394;EAS_AF=0.5913;AMR_AF=0.6686;AFR_AF=0.5371;EUR_AF=0.7187;SAS_AF=0.7035;AA=A|||;VT=SNP
13	80295708	rs1577407	A	G	100	PASS	AC=3343;AF=0.667532;AN=5008;NS=2504;DP=18471;EAS_AF=0.6538;AMR_AF=0.7478;AFR_AF=0.5499;EUR_AF=0.7326;SAS_AF=0.7168;AA=A|||;VT=SNP
13	80297503	rs1335292	A	T	100	PASS	AC=2536;AF=0.50639;AN=5008;NS=2504;DP=20078;EAS_AF=0.7262;AMR_AF=0.6268;AFR_AF=0.3911;EUR_AF=0.4851;SAS_AF=0.3722;AA=A|||;VT=SNP
13	80298066	rs915260	T	C	100	PASS	AC=3704;AF=0.739617;AN=5008;NS=2504;DP=15236;EAS_AF=0.8879;AMR_AF=0.7334;AFR_AF=0.8638;EUR_AF=0.5895;SAS_AF=0.5777;AA=C|||;VT=SNP
13	80298141	rs1953339	C	T	100	PASS	AC=1714;AF=0.342252;AN=5008;NS=2504;DP=18167;EAS_AF=0.5208;AMR_AF=0.4726;AFR_AF=0.2549;EUR_AF=0.3449;SAS_AF=0.181;AA=C|||;VT=SNP
13	80298287	rs56288617	T	A	100	PASS	AC=686;AF=0.136981;AN=5008;NS=2504;DP=19543;EAS_AF=0.1012;AMR_AF=0.1599;AFR_AF=0.0991;EUR_AF=0.1481;SAS_AF=0.1973;AA=T|||;VT=SNP
13	80298358	rs9545179	G	T	100	PASS	AC=3264;AF=0.651757;AN=5008;NS=2504;DP=17721;EAS_AF=0.7163;AMR_AF=0.6787;AFR_AF=0.8366;EUR_AF=0.5149;SAS_AF=0.4571;AA=T|||;VT=SNP
13	80299249	rs74099675	T	C	100	PASS	AC=414;AF=0.0826677;AN=5008;NS=2504;DP=17480;EAS_AF=0.0942;AMR_AF=0.0231;AFR_AF=0.1339;EUR_AF=0.0298;SAS_AF=0.0982;AA=T|||;VT=SNP
13	80299306	rs2039552	G	A	100	PASS	AC=3248;AF=0.648562;AN=5008;NS=2504;DP=18364;EAS_AF=0.7163;AMR_AF=0.6758;AFR_AF=0.8275;EUR_AF=0.5149;SAS_AF=0.455;AA=A|||;VT=SNP
13	80299722	rs2039553	A	G	100	PASS	AC=2988;AF=0.596645;AN=5008;NS=2504;DP=15895;EAS_AF=0.7173;AMR_AF=0.6628;AFR_AF=0.6233;EUR_AF=0.5219;SAS_AF=0.4663;AA=A|||;VT=SNP
13	80299744	rs73557586	A	G	100	PASS	AC=868;AF=0.173323;AN=5008;NS=2504;DP=16332;EAS_AF=0.1567;AMR_AF=0.1671;AFR_AF=0.1906;EUR_AF=0.1481;SAS_AF=0.1973;AA=A|||;VT=SNP
13	80300203	rs59481517	A	G	100	PASS	AC=398;AF=0.0794728;AN=5008;NS=2504;DP=18397;EAS_AF=0.0942;AMR_AF=0.0216;AFR_AF=0.1256;EUR_AF=0.0298;SAS_AF=0.0941;AA=A|||;VT=SNP
13	80300811	rs57797642	C	T	100	PASS	AC=702;AF=0.140176;AN=5008;NS=2504;DP=16365;EAS_AF=0.1538;AMR_AF=0.1527;AFR_AF=0.0953;EUR_AF=0.1342;SAS_AF=0.184;AA=C|||;VT=SNP
13	80301144	rs1335293	G	A	100	PASS	AC=3251;AF=0.649161;AN=5008;NS=2504;DP=15852;EAS_AF=0.7163;AMR_AF=0.6758;AFR_AF=0.8283;EUR_AF=0.5139;SAS_AF=0.4581;AA=A|||;VT=SNP
13	80302125	rs9530949	G	C	100	PASS	AC=1521;AF=0.303714;AN=5008;NS=2504;DP=17672;EAS_AF=0.4673;AMR_AF=0.464;AFR_AF=0.1581;EUR_AF=0.3449;SAS_AF=0.1759;AA=G|||;VT=SNP
13	80302210	rs78360970	T	C	100	PASS	AC=416;AF=0.0830671;AN=5008;NS=2504;DP=18246;EAS_AF=0.0942;AMR_AF=0.0245;AFR_AF=0.1339;EUR_AF=0.0298;SAS_AF=0.0992;AA=T|||;VT=SNP
13	80302835	rs9545180	G	A	100	PASS	AC=1717;AF=0.342851;AN=5008;NS=2504;DP=17900;EAS_AF=0.4663;AMR_AF=0.4755;AFR_AF=0.3003;EUR_AF=0.3459;SAS_AF=0.1759;AA=G|||;VT=SNP
13	80303210	rs77556063	G	A	100	PASS	AC=364;AF=0.0726837;AN=5008;NS=2504;DP=19720;EAS_AF=0.1696;AMR_AF=0.0504;AFR_AF=0.0121;EUR_AF=0.0626;SAS_AF=0.0808;AA=G|||;VT=SNP
13	80303422	rs9574460	T	C	100	PASS	AC=2612;AF=0.521565;AN=5008;NS=2504;DP=18487;EAS_AF=0.63;AMR_AF=0.6427;AFR_AF=0.4902;EUR_AF=0.496;SAS_AF=0.3926;AA=T|||;VT=SNP
13	80304179	rs7139876	A	T	100	PASS	AC=3115;AF=0.622005;AN=5008;NS=2504;DP=21128;EAS_AF=0.7212;AMR_AF=0.6686;AFR_AF=0.6952;EUR_AF=0.5249;SAS_AF=0.4877;AA=T|||;VT=SNP
13	80304245	rs9565521	G	C	100	PASS	AC=2604;AF=0.519968;AN=5008;NS=2504;DP=21817;EAS_AF=0.627;AMR_AF=0.6398;AFR_AF=0.4887;EUR_AF=0.494;SAS_AF=0.3937;AA=G|||;VT=SNP
13	80304330	rs9530951	C	A	100	PASS	AC=2602;AF=0.519569;AN=5008;NS=2504;DP=19396;EAS_AF=0.627;AMR_AF=0.6398;AFR_AF=0.4879;EUR_AF=0.494;SAS_AF=0.3926;AA=A|||;VT=SNP
13	80305857	rs2802634	G	A	100	PASS	AC=3840;AF=0.766773;AN=5008;NS=2504;DP=20771;EAS_AF=0.8909;AMR_AF=0.745;AFR_AF=0.9803;EUR_AF=0.5785;SAS_AF=0.5593;AA=A|||;VT=SNP
13	80306570	rs2329119	G	T	100	PASS	AC=2560;AF=0.511182;AN=5008;NS=2504;DP=18042;EAS_AF=0.624;AMR_AF=0.6383;AFR_AF=0.4924;EUR_AF=0.4791;SAS_AF=0.363;AA=A|||;VT=SNP
13	80306657	rs4591025	T	G	100	PASS	AC=838;AF=0.167332;AN=5008;NS=2504;DP=17960;EAS_AF=0.1577;AMR_AF=0.1628;AFR_AF=0.1861;EUR_AF=0.1332;SAS_AF=0.1902;AA=T|||;VT=SNP
13	80306672	rs2329120	T	A	100	PASS	AC=2565;AF=0.512181;AN=5008;NS=2504;DP=17816;EAS_AF=0.625;AMR_AF=0.6383;AFR_AF=0.4924;EUR_AF=0.4791;SAS_AF=0.3671;AA=T|||;VT=SNP
13	80306750	rs4591027	T	C	100	PASS	AC=2616;AF=0.522364;AN=5008;NS=2504;DP=17044;EAS_AF=0.628;AMR_AF=0.6427;AFR_AF=0.4932;EUR_AF=0.494;SAS_AF=0.3967;AA=T|||;VT=SNP
13	80306783	rs59233008	G	A	100	PASS	AC=710;AF=0.141773;AN=5008;NS=2504;DP=17645;EAS_AF=0.0913;AMR_AF=0.0375;AFR_AF=0.3389;EUR_AF=0.0358;SAS_AF=0.1104;AA=A|||;VT=SNP
13	80306854	rs2329121	C	T	100	PASS	AC=837;AF=0.167133;AN=5008;NS=2504;DP=19024;EAS_AF=0.1567;AMR_AF=0.1628;AFR_AF=0.1861;EUR_AF=0.1332;SAS_AF=0.1902;AA=C|||;VT=SNP
13	80307178	rs2329122	G	A	100	PASS	AC=3661;AF=0.73103;AN=5008;NS=2504;DP=18616;EAS_AF=0.8919;AMR_AF=0.7291;AFR_AF=0.8525;EUR_AF=0.5775;SAS_AF=0.5603;AA=A|||;VT=SNP
13	80307808	rs2329123	T	A	100	PASS	AC=3311;AF=0.661142;AN=5008;NS=2504;DP=17867;EAS_AF=0.7202;AMR_AF=0.6801;AFR_AF=0.8328;EUR_AF=0.5288;SAS_AF=0.4908;AA=T|||;VT=SNP
13	80307810	rs78031890	T	C	100	PASS	AC=396;AF=0.0790735;AN=5008;NS=2504;DP=17856;EAS_AF=0.0942;AMR_AF=0.0216;AFR_AF=0.1241;EUR_AF=0.0298;SAS_AF=0.0941;AA=T|||;VT=SNP
13	80308513	rs78662655	G	A	100	PASS	AC=396;AF=0.0790735;AN=5008;NS=2504;DP=15100;EAS_AF=0.0942;AMR_AF=0.0216;AFR_AF=0.1241;EUR_AF=0.0298;SAS_AF=0.0941;AA=G|||;VT=SNP
13	80309343	rs8001312	A	G	100	PASS	AC=3289;AF=0.656749;AN=5008;NS=2504;DP=19948;EAS_AF=0.7212;AMR_AF=0.6758;AFR_AF=0.8336;EUR_AF=0.5159;SAS_AF=0.4826;AA=G|||;VT=SNP
13	80309652	rs1577405	G	A	100	PASS	AC=362;AF=0.0722843;AN=5008;NS=2504;DP=20556;EAS_AF=0.1696;AMR_AF=0.0504;AFR_AF=0.0106;EUR_AF=0.0626;SAS_AF=0.0808;AA=G|||;VT=SNP
13	80310295	rs2095470	T	G	100	PASS	AC=2596;AF=0.518371;AN=5008;NS=2504;DP=19265;EAS_AF=0.622;AMR_AF=0.6441;AFR_AF=0.497;EUR_AF=0.494;SAS_AF=0.3763;AA=T|||;VT=SNP
13	80310462	rs2329124	G	A	100	PASS	AC=837;AF=0.167133;AN=5008;NS=2504;DP=21133;EAS_AF=0.1548;AMR_AF=0.1628;AFR_AF=0.1899;EUR_AF=0.1332;SAS_AF=0.1871;AA=G|||;VT=SNP
13	80310771	rs1577404	G	A	100	PASS	AC=2739;AF=0.546925;AN=5008;NS=2504;DP=19686;EAS_AF=0.624;AMR_AF=0.6398;AFR_AF=0.5908;EUR_AF=0.499;SAS_AF=0.3916;AA=A|||;VT=SNP
13	80310796	rs2262460	T	G	100	PASS	AC=3711;AF=0.741014;AN=5008;NS=2504;DP=19311;EAS_AF=0.8958;AMR_AF=0.7334;AFR_AF=0.8669;EUR_AF=0.5934;SAS_AF=0.5685;AA=G|||;VT=SNP
13	80311605	rs1155859	C	T	100	PASS	AC=1317;AF=0.262979;AN=5008;NS=2504;DP=19737;EAS_AF=0.1905;AMR_AF=0.2147;AFR_AF=0.4138;EUR_AF=0.1759;SAS_AF=0.2577;AA=T|||;VT=SNP
13	80312106	rs1591417	T	A	100	PASS	AC=436;AF=0.0870607;AN=5008;NS=2504;DP=17312;EAS_AF=0.0754;AMR_AF=0.0288;AFR_AF=0.1914;EUR_AF=0.0278;SAS_AF=0.0603;AA=T|||;VT=SNP
13	80312323	rs1591416	T	C	100	PASS	AC=472;AF=0.0942492;AN=5008;NS=2504;DP=15901;EAS_AF=0.0774;AMR_AF=0.0288;AFR_AF=0.2035;EUR_AF=0.0278;SAS_AF=0.0787;AA=C|||;VT=SNP
13	80312646	rs2802638	A	G	100	PASS	AC=3614;AF=0.721645;AN=5008;NS=2504;DP=13367;EAS_AF=0.8264;AMR_AF=0.7363;AFR_AF=0.8449;EUR_AF=0.5905;SAS_AF=0.5716;AA=G|||;VT=SNP
13	80312935	rs12583817	C	T	100	PASS	AC=323;AF=0.0644968;AN=5008;NS=2504;DP=15671;EAS_AF=0.1696;AMR_AF=0.0303;AFR_AF=0.0038;EUR_AF=0.0636;SAS_AF=0.0634;AA=C|||;VT=SNP
13	80313083	rs1855685	T	G	100	PASS	AC=450;AF=0.0898562;AN=5008;NS=2504;DP=16314;EAS_AF=0.0744;AMR_AF=0.0303;AFR_AF=0.2005;EUR_AF=0.0298;SAS_AF=0.0603;AA=G|||;VT=SNP
13	80313849	rs73559503	T	A	100	PASS	AC=783;AF=0.15635;AN=5008;NS=2504;DP=16973;EAS_AF=0.127;AMR_AF=0.1801;AFR_AF=0.1415;EUR_AF=0.1481;SAS_AF=0.1984;AA=T|||;VT=SNP
13	80314669	rs2027152	G	A	100	PASS	AC=2573;AF=0.513778;AN=5008;NS=2504;DP=18433;EAS_AF=0.5724;AMR_AF=0.6614;AFR_AF=0.5189;EUR_AF=0.4751;SAS_AF=0.3814;AA=G|||;VT=SNP
13	80315019	rs7330531	A	C	100	PASS	AC=504;AF=0.100639;AN=5008;NS=2504;DP=19052;EAS_AF=0.1756;AMR_AF=0.0346;AFR_AF=0.1324;EUR_AF=0.0646;SAS_AF=0.0644;AA=A|||;VT=SNP
13	80316123	rs17071815	C	T	100	PASS	AC=324;AF=0.0646965;AN=5008;NS=2504;DP=18199;EAS_AF=0.1746;AMR_AF=0.0303;AFR_AF=0.003;EUR_AF=0.0616;SAS_AF=0.0624;AA=C|||;VT=SNP
13	80318129	rs2802639	A	C	100	PASS	AC=436;AF=0.0870607;AN=5008;NS=2504;DP=19095;EAS_AF=0.0754;AMR_AF=0.0303;AFR_AF=0.1891;EUR_AF=0.0288;SAS_AF=0.0613;AA=A|||;VT=SNP
13	80318635	rs1414116	C	G	100	PASS	AC=2410;AF=0.48123;AN=5008;NS=2504;DP=19184;EAS_AF=0.5774;AMR_AF=0.6513;AFR_AF=0.3737;EUR_AF=0.4891;SAS_AF=0.3988;AA=C|||;VT=SNP
13	80318670	rs2248563	A	C	100	PASS	AC=3579;AF=0.714657;AN=5008;NS=2504;DP=19946;EAS_AF=0.8313;AMR_AF=0.7305;AFR_AF=0.8449;EUR_AF=0.5815;SAS_AF=0.544;AA=C|||;VT=SNP
13	80320121	rs76265482	A	G	100	PASS	AC=218;AF=0.0435304;AN=5008;NS=2504;DP=14956;EAS_AF=0.0744;AMR_AF=0.0101;AFR_AF=0.0386;EUR_AF=0.0258;SAS_AF=0.0603;AA=A|||;VT=SNP
13	80320163	rs2248413	A	G	100	PASS	AC=3539;AF=0.706669;AN=5008;NS=2504;DP=15610;EAS_AF=0.8264;AMR_AF=0.7262;AFR_AF=0.8442;EUR_AF=0.5686;SAS_AF=0.5256;AA=a|||;VT=SNP
13	80320344	rs1414113	C	T	100	PASS	AC=2600;AF=0.519169;AN=5008;NS=2504;DP=16946;EAS_AF=0.5724;AMR_AF=0.6657;AFR_AF=0.5348;EUR_AF=0.4751;SAS_AF=0.3845;AA=c|||;VT=SNP
13	80320345	rs2248409	A	G	100	PASS	AC=3732;AF=0.745208;AN=5008;NS=2504;DP=17273;EAS_AF=0.8264;AMR_AF=0.7406;AFR_AF=0.9803;EUR_AF=0.5706;SAS_AF=0.5266;AA=G|||;VT=SNP
13	80320458	rs1414111	C	G	100	PASS	AC=321;AF=0.0640974;AN=5008;NS=2504;DP=17875;EAS_AF=0.1706;AMR_AF=0.0288;AFR_AF=0.0038;EUR_AF=0.0616;SAS_AF=0.0634;AA=C|||;VT=SNP
13	80321164	rs2783085	G	A	100	PASS	AC=3517;AF=0.702276;AN=5008;NS=2504;DP=20863;EAS_AF=0.8224;AMR_AF=0.7248;AFR_AF=0.8343;EUR_AF=0.5676;SAS_AF=0.5225;AA=A|||;VT=SNP
13	80322870	rs2802640	G	A	100	PASS	AC=3516;AF=0.702077;AN=5008;NS=2504;DP=17590;EAS_AF=0.8224;AMR_AF=0.7248;AFR_AF=0.8343;EUR_AF=0.5666;SAS_AF=0.5225;AA=G|||;VT=SNP
13	80323955	rs2802641	G	A	100	PASS	AC=3528;AF=0.704473;AN=5008;NS=2504;DP=19052;EAS_AF=0.8264;AMR_AF=0.7248;AFR_AF=0.8411;EUR_AF=0.5646;SAS_AF=0.5235;AA=A|||;VT=SNP
13	80324923	rs1414110	C	A	100	PASS	AC=1819;AF=0.363219;AN=5008;NS=2504;DP=18381;EAS_AF=0.244;AMR_AF=0.2939;AFR_AF=0.3124;EUR_AF=0.4473;SAS_AF=0.5174;AA=C|||;VT=SNP
13	80324928	rs74099688	T	C	100	PASS	AC=494;AF=0.0986422;AN=5008;NS=2504;DP=18347;EAS_AF=0.1756;AMR_AF=0.0346;AFR_AF=0.1256;EUR_AF=0.0636;SAS_AF=0.0644;AA=T|||;VT=SNP
13	80326502	rs12584683	G	T	100	PASS	AC=457;AF=0.091254;AN=5008;NS=2504;DP=20026;EAS_AF=0.1706;AMR_AF=0.0346;AFR_AF=0.1029;EUR_AF=0.0626;SAS_AF=0.0634;AA=G|||;VT=SNP
13	80326845	rs35661635	C	G	100	PASS	AC=1461;AF=0.291733;AN=5008;NS=2504;DP=22598;EAS_AF=0.1687;AMR_AF=0.2738;AFR_AF=0.1558;EUR_AF=0.4324;SAS_AF=0.4703;AA=C|||;VT=SNP
13	80330331	rs76767195	G	A	100	PASS	AC=352;AF=0.0702875;AN=5008;NS=2504;DP=20087;EAS_AF=0.0724;AMR_AF=0.0216;AFR_AF=0.1362;EUR_AF=0.0258;SAS_AF=0.0593;AA=G|||;VT=SNP
13	80330525	rs73559508	G	T	100	PASS	AC=710;AF=0.141773;AN=5008;NS=2504;DP=17969;EAS_AF=0.126;AMR_AF=0.17;AFR_AF=0.1399;EUR_AF=0.1243;SAS_AF=0.1585;AA=G|||;VT=SNP
13	80330631	rs111695050	C	G	100	PASS	AC=355;AF=0.0708866;AN=5008;NS=2504;DP=18699;EAS_AF=0.0744;AMR_AF=0.0216;AFR_AF=0.1362;EUR_AF=0.0268;SAS_AF=0.0593;AA=C|||;VT=SNP
13	80331118	rs4885658	C	G	100	PASS	AC=1472;AF=0.29393;AN=5008;NS=2504;DP=21159;EAS_AF=0.1736;AMR_AF=0.2738;AFR_AF=0.1573;EUR_AF=0.4314;SAS_AF=0.4755;AA=C|||;VT=SNP
13	80331577	rs111944876	C	G	100	PASS	AC=362;AF=0.0722843;AN=5008;NS=2504;DP=20516;EAS_AF=0.0744;AMR_AF=0.0216;AFR_AF=0.1392;EUR_AF=0.0278;SAS_AF=0.0613;AA=C|||;VT=SNP
13	80331793	rs6563132	C	T	100	PASS	AC=4226;AF=0.84385;AN=5008;NS=2504;DP=20360;EAS_AF=0.749;AMR_AF=0.9697;AFR_AF=0.7141;EUR_AF=0.9692;SAS_AF=0.8988;AA=C|||;VT=SNP
13	80332791	rs181715732	T	C	100	PASS	AC=30;AF=0.00599042;AN=5008;NS=2504;DP=17580;EAS_AF=0.0089;AMR_AF=0.0043;AFR_AF=0.0015;EUR_AF=0.0139;SAS_AF=0.002;AA=T|||;VT=SNP
13	80334498	rs78718684	G	A	100	PASS	AC=196;AF=0.0391374;AN=5008;NS=2504;DP=17018;EAS_AF=0.0734;AMR_AF=0.0086;AFR_AF=0.025;EUR_AF=0.0239;SAS_AF=0.0603;AA=G|||;VT=SNP
13	80336645	rs11619959	G	C	100	PASS	AC=1477;AF=0.294928;AN=5008;NS=2504;DP=13742;EAS_AF=0.1796;AMR_AF=0.2752;AFR_AF=0.1604;EUR_AF=0.4324;SAS_AF=0.4683;AA=G|||;VT=SNP
13	80336860	rs9545191	T	C	100	PASS	AC=1248;AF=0.249201;AN=5008;NS=2504;DP=14829;EAS_AF=0.1726;AMR_AF=0.2579;AFR_AF=0.0197;EUR_AF=0.4145;SAS_AF=0.4622;AA=T|||;VT=SNP
13	80337445	rs1577403	C	T	100	PASS	AC=3954;AF=0.789537;AN=5008;NS=2504;DP=16872;EAS_AF=0.7996;AMR_AF=0.8055;AFR_AF=0.7542;EUR_AF=0.839;SAS_AF=0.7648;AA=T|||;VT=SNP
13	80337671	rs2329137	T	C	100	PASS	AC=1440;AF=0.28754;AN=5008;NS=2504;DP=18008;EAS_AF=0.1736;AMR_AF=0.2709;AFR_AF=0.1543;EUR_AF=0.4175;SAS_AF=0.4632;AA=T|||;VT=SNP
13	80337706	rs2329138	T	C	100	PASS	AC=1438;AF=0.287141;AN=5008;NS=2504;DP=17952;EAS_AF=0.1716;AMR_AF=0.2723;AFR_AF=0.1543;EUR_AF=0.4165;SAS_AF=0.4632;AA=T|||;VT=SNP
13	80339842	rs17071823	G	A	100	PASS	AC=847;AF=0.169129;AN=5008;NS=2504;DP=16246;EAS_AF=0.2004;AMR_AF=0.1729;AFR_AF=0.1271;EUR_AF=0.1431;SAS_AF=0.2178;AA=G|||;VT=SNP
13	80341945	rs7324675	C	T	100	PASS	AC=2099;AF=0.419129;AN=5008;NS=2504;DP=13707;EAS_AF=0.4474;AMR_AF=0.5303;AFR_AF=0.4508;EUR_AF=0.4175;SAS_AF=0.2699;AA=C|||;VT=SNP
13	80342186	rs9574473	A	G	100	PASS	AC=1810;AF=0.361422;AN=5008;NS=2504;DP=16061;EAS_AF=0.4514;AMR_AF=0.5115;AFR_AF=0.2375;EUR_AF=0.4185;SAS_AF=0.271;AA=A|||;VT=SNP
13	80342312	rs12428029	T	C	100	PASS	AC=1436;AF=0.286741;AN=5008;NS=2504;DP=16986;EAS_AF=0.1736;AMR_AF=0.2695;AFR_AF=0.1551;EUR_AF=0.4155;SAS_AF=0.4611;AA=T|||;VT=SNP
13	80343533	rs10507900	G	A	100	PASS	AC=1457;AF=0.290935;AN=5008;NS=2504;DP=15384;EAS_AF=0.1687;AMR_AF=0.2738;AFR_AF=0.1558;EUR_AF=0.4274;SAS_AF=0.4714;AA=G|||;VT=SNP
13	80344751	rs9545192	C	T	100	PASS	AC=2092;AF=0.417732;AN=5008;NS=2504;DP=13586;EAS_AF=0.4474;AMR_AF=0.5288;AFR_AF=0.4501;EUR_AF=0.4165;SAS_AF=0.2658;AA=C|||;VT=SNP
13	80345505	rs77315966	G	A	100	PASS	AC=137;AF=0.0273562;AN=5008;NS=2504;DP=16447;EAS_AF=0.0734;AMR_AF=0.0058;AFR_AF=0.0008;EUR_AF=0.0229;SAS_AF=0.0358;AA=G|||;VT=SNP
13	80347672	rs1160131	T	C	100	PASS	AC=2122;AF=0.423722;AN=5008;NS=2504;DP=13702;EAS_AF=0.4534;AMR_AF=0.5303;AFR_AF=0.4516;EUR_AF=0.4245;SAS_AF=0.2791;AA=T|||;VT=SNP
13	80348465	rs56209721	C	T	100	PASS	AC=994;AF=0.198482;AN=5008;NS=2504;DP=18720;EAS_AF=0.2004;AMR_AF=0.1873;AFR_AF=0.2148;EUR_AF=0.1571;SAS_AF=0.2249;AA=C|||;VT=SNP
13	80348653	rs1158596	A	G	100	PASS	AC=2121;AF=0.423522;AN=5008;NS=2504;DP=18867;EAS_AF=0.4534;AMR_AF=0.5303;AFR_AF=0.4516;EUR_AF=0.4245;SAS_AF=0.2781;AA=A|||;VT=SNP
13	80349706	rs76906325	G	A	100	PASS	AC=61;AF=0.0121805;AN=5008;NS=2504;DP=16561;EAS_AF=0.0089;AMR_AF=0.0245;AFR_AF=0;EUR_AF=0.0219;SAS_AF=0.0133;AA=G|||;VT=SNP
13	80352830	rs7981112	T	C	100	PASS	AC=3995;AF=0.797724;AN=5008;NS=2504;DP=18556;EAS_AF=0.7996;AMR_AF=0.8127;AFR_AF=0.7549;EUR_AF=0.8549;SAS_AF=0.7843;AA=C|||;VT=SNP
13	80354887	rs9530958	C	T	100	PASS	AC=1374;AF=0.274361;AN=5008;NS=2504;DP=20188;EAS_AF=0.1677;AMR_AF=0.268;AFR_AF=0.1195;EUR_AF=0.4125;SAS_AF=0.456;AA=C|||;VT=SNP
13	80355961	rs9545193	C	A	100	PASS	AC=1803;AF=0.360024;AN=5008;NS=2504;DP=17825;EAS_AF=0.4494;AMR_AF=0.5072;AFR_AF=0.2375;EUR_AF=0.4185;SAS_AF=0.2689;AA=C|||;VT=SNP
13	80356506	rs9545194	T	C	100	PASS	AC=4006;AF=0.79992;AN=5008;NS=2504;DP=16903;EAS_AF=0.7996;AMR_AF=0.8127;AFR_AF=0.7617;EUR_AF=0.8569;SAS_AF=0.7843;AA=C|||;VT=SNP
13	80358274	rs4885659	C	T	100	PASS	AC=999;AF=0.199481;AN=5008;NS=2504;DP=19150;EAS_AF=0.1994;AMR_AF=0.1888;AFR_AF=0.2148;EUR_AF=0.159;SAS_AF=0.228;AA=C|||;VT=SNP
13	80358319	rs17071846	A	G	100	PASS	AC=549;AF=0.109625;AN=5008;NS=2504;DP=18330;EAS_AF=0.127;AMR_AF=0.1628;AFR_AF=0.0106;EUR_AF=0.1282;SAS_AF=0.1687;AA=A|||;VT=SNP
13	80359288	rs9601268	A	T	100	PASS	AC=1732;AF=0.345847;AN=5008;NS=2504;DP=14835;EAS_AF=0.4534;AMR_AF=0.5043;AFR_AF=0.2057;EUR_AF=0.4165;SAS_AF=0.2393;AA=A|||;VT=SNP
13	80360400	rs7327527	A	G	100	PASS	AC=1477;AF=0.294928;AN=5008;NS=2504;DP=17468;EAS_AF=0.1766;AMR_AF=0.2752;AFR_AF=0.1573;EUR_AF=0.4334;SAS_AF=0.4744;AA=A|||;VT=SNP
13	80363634	rs9530959	G	A	100	PASS	AC=1464;AF=0.292332;AN=5008;NS=2504;DP=17171;EAS_AF=0.1696;AMR_AF=0.2723;AFR_AF=0.1793;EUR_AF=0.4165;SAS_AF=0.4581;AA=g|||;VT=SNP
13	80365852	rs2329141	A	G	100	PASS	AC=875;AF=0.17472;AN=5008;NS=2504;DP=20260;EAS_AF=0.2232;AMR_AF=0.1772;AFR_AF=0.1089;EUR_AF=0.1561;SAS_AF=0.2311;AA=A|||;VT=SNP
13	80366673	rs4885660	T	C	100	PASS	AC=1500;AF=0.299521;AN=5008;NS=2504;DP=20009;EAS_AF=0.1776;AMR_AF=0.2752;AFR_AF=0.1906;EUR_AF=0.4205;SAS_AF=0.4652;AA=T|||;VT=SNP
13	80368855	rs4319636	T	C	100	PASS	AC=1854;AF=0.370208;AN=5008;NS=2504;DP=18561;EAS_AF=0.4226;AMR_AF=0.5115;AFR_AF=0.2874;EUR_AF=0.4245;SAS_AF=0.272;AA=T|||;VT=SNP
13	80369246	rs9574484	A	G	100	PASS	AC=2055;AF=0.410343;AN=5008;NS=2504;DP=17613;EAS_AF=0.4216;AMR_AF=0.5274;AFR_AF=0.4304;EUR_AF=0.4245;SAS_AF=0.274;AA=A|||;VT=SNP
13	80373908	rs9530960	C	A	100	PASS	AC=2029;AF=0.405152;AN=5008;NS=2504;DP=16171;EAS_AF=0.4177;AMR_AF=0.5202;AFR_AF=0.4357;EUR_AF=0.4085;SAS_AF=0.2658;AA=C|||;VT=SNP
13	80374537	rs7984156	C	T	100	PASS	AC=1468;AF=0.293131;AN=5008;NS=2504;DP=20601;EAS_AF=0.1726;AMR_AF=0.2738;AFR_AF=0.1793;EUR_AF=0.4155;SAS_AF=0.4591;AA=C|||;VT=SNP
13	80375028	rs12019641	G	A	100	PASS	AC=1460;AF=0.291534;AN=5008;NS=2504;DP=19717;EAS_AF=0.1677;AMR_AF=0.2709;AFR_AF=0.1793;EUR_AF=0.4155;SAS_AF=0.4581;AA=G|||;VT=SNP
13	80375088	rs7321213	C	A	100	PASS	AC=1891;AF=0.377596;AN=5008;NS=2504;DP=20917;EAS_AF=0.4246;AMR_AF=0.5202;AFR_AF=0.32;EUR_AF=0.4125;SAS_AF=0.2699;AA=C|||;VT=SNP
13	80375609	rs9318656	G	C	100	PASS	AC=2234;AF=0.446086;AN=5008;NS=2504;DP=17247;EAS_AF=0.6032;AMR_AF=0.5274;AFR_AF=0.4009;EUR_AF=0.4195;SAS_AF=0.3149;AA=C|||;VT=SNP
13	80375880	rs9318657	T	A	100	PASS	AC=1464;AF=0.292332;AN=5008;NS=2504;DP=18644;EAS_AF=0.4187;AMR_AF=0.4813;AFR_AF=0.0197;EUR_AF=0.4155;SAS_AF=0.2699;AA=T|||;VT=SNP
13	80376236	rs4885662	G	A	100	PASS	AC=879;AF=0.175519;AN=5008;NS=2504;DP=17421;EAS_AF=0.2242;AMR_AF=0.1772;AFR_AF=0.1354;EUR_AF=0.1471;SAS_AF=0.2076;AA=g|||;VT=SNP
13	80376988	rs17071872	C	A	100	PASS	AC=877;AF=0.17512;AN=5008;NS=2504;DP=18899;EAS_AF=0.2232;AMR_AF=0.1772;AFR_AF=0.1354;EUR_AF=0.1471;SAS_AF=0.2065;AA=C|||;VT=SNP
13	80380645	rs12867107	G	A	100	PASS	AC=1539;AF=0.307308;AN=5008;NS=2504;DP=18303;EAS_AF=0.1687;AMR_AF=0.2767;AFR_AF=0.2133;EUR_AF=0.4304;SAS_AF=0.4724;AA=G|||;VT=SNP
13	80382283	rs6563135	A	G	100	PASS	AC=3703;AF=0.739417;AN=5008;NS=2504;DP=18623;EAS_AF=0.5992;AMR_AF=0.8069;AFR_AF=0.7179;EUR_AF=0.8469;SAS_AF=0.7546;AA=A|||;VT=SNP
13	80382362	rs4884138	C	T	100	PASS	AC=894;AF=0.178514;AN=5008;NS=2504;DP=19374;EAS_AF=0.2232;AMR_AF=0.1787;AFR_AF=0.1467;EUR_AF=0.1481;SAS_AF=0.2065;AA=C|||;VT=SNP
13	80383037	rs9545203	T	C	100	PASS	AC=1539;AF=0.307308;AN=5008;NS=2504;DP=22932;EAS_AF=0.1776;AMR_AF=0.2781;AFR_AF=0.208;EUR_AF=0.4294;SAS_AF=0.4703;AA=T|||;VT=SNP
13	80383513	rs9545204	C	T	100	PASS	AC=1710;AF=0.341454;AN=5008;NS=2504;DP=17599;EAS_AF=0.4187;AMR_AF=0.5072;AFR_AF=0.1846;EUR_AF=0.4155;SAS_AF=0.2802;AA=C|||;VT=SNP
13	80383890	rs9545205	A	G	100	PASS	AC=1537;AF=0.306909;AN=5008;NS=2504;DP=16274;EAS_AF=0.1766;AMR_AF=0.2781;AFR_AF=0.208;EUR_AF=0.4294;SAS_AF=0.4693;AA=A|||;VT=SNP
13	80384004	rs4885668	T	C	100	PASS	AC=884;AF=0.176518;AN=5008;NS=2504;DP=17621;EAS_AF=0.2212;AMR_AF=0.1744;AFR_AF=0.1407;EUR_AF=0.1471;SAS_AF=0.2106;AA=T|||;VT=SNP
13	80384592	rs9565528	G	A	100	PASS	AC=3302;AF=0.659345;AN=5008;NS=2504;DP=17537;EAS_AF=0.8234;AMR_AF=0.7104;AFR_AF=0.671;EUR_AF=0.5676;SAS_AF=0.5327;AA=G|||;VT=SNP
13	80384594	rs75986947	A	T	100	PASS	AC=1036;AF=0.206869;AN=5008;NS=2504;DP=17566;EAS_AF=0.2579;AMR_AF=0.3386;AFR_AF=0.1377;EUR_AF=0.1491;SAS_AF=0.2137;AA=A|||;VT=SNP
13	80384776	rs1414109	G	C	100	PASS	AC=1798;AF=0.359026;AN=5008;NS=2504;DP=16342;EAS_AF=0.4167;AMR_AF=0.5101;AFR_AF=0.2519;EUR_AF=0.4145;SAS_AF=0.2802;AA=G|||;VT=SNP
13	80385368	rs2039554	A	G	100	PASS	AC=3305;AF=0.659944;AN=5008;NS=2504;DP=17773;EAS_AF=0.8274;AMR_AF=0.7104;AFR_AF=0.6702;EUR_AF=0.5686;SAS_AF=0.5317;AA=A|||;VT=SNP
13	80385411	rs2039555	C	A	100	PASS	AC=3303;AF=0.659545;AN=5008;NS=2504;DP=18132;EAS_AF=0.8274;AMR_AF=0.7104;AFR_AF=0.671;EUR_AF=0.5686;SAS_AF=0.5286;AA=C|||;VT=SNP
13	80385433	rs2039556	G	A	100	PASS	AC=3305;AF=0.659944;AN=5008;NS=2504;DP=18552;EAS_AF=0.8264;AMR_AF=0.7104;AFR_AF=0.671;EUR_AF=0.5686;SAS_AF=0.5317;AA=G|||;VT=SNP
13	80385632	rs7322877	A	G	100	PASS	AC=3303;AF=0.659545;AN=5008;NS=2504;DP=17340;EAS_AF=0.8274;AMR_AF=0.7104;AFR_AF=0.6694;EUR_AF=0.5686;SAS_AF=0.5307;AA=G|||;VT=SNP
13	80387435	rs7331509	G	T	100	PASS	AC=853;AF=0.170327;AN=5008;NS=2504;DP=16460;EAS_AF=0.2063;AMR_AF=0.1744;AFR_AF=0.1399;EUR_AF=0.1461;SAS_AF=0.1963;AA=G|||;VT=SNP
13	80387466	rs2152226	G	A	100	PASS	AC=1491;AF=0.297724;AN=5008;NS=2504;DP=16125;EAS_AF=0.1885;AMR_AF=0.2723;AFR_AF=0.1649;EUR_AF=0.4294;SAS_AF=0.4724;AA=G|||;VT=SNP
13	80387750	rs4885669	G	C	100	PASS	AC=1538;AF=0.307109;AN=5008;NS=2504;DP=20251;EAS_AF=0.1905;AMR_AF=0.2752;AFR_AF=0.1967;EUR_AF=0.4304;SAS_AF=0.4724;AA=G|||;VT=SNP
13	80387914	rs4885670	C	A	100	PASS	AC=1121;AF=0.223842;AN=5008;NS=2504;DP=16474;EAS_AF=0.1865;AMR_AF=0.2262;AFR_AF=0.0174;EUR_AF=0.3439;SAS_AF=0.4162;AA=C|||;VT=SNP
13	80388625	rs4885671	T	C	100	PASS	AC=1242;AF=0.248003;AN=5008;NS=2504;DP=17061;EAS_AF=0.38;AMR_AF=0.2075;AFR_AF=0.2474;EUR_AF=0.1899;SAS_AF=0.2014;AA=T|||;VT=SNP
13	80389472	rs67761843	G	A	100	PASS	AC=1375;AF=0.274561;AN=5008;NS=2504;DP=18634;EAS_AF=0.1925;AMR_AF=0.2435;AFR_AF=0.1876;EUR_AF=0.3539;SAS_AF=0.4172;AA=G|||;VT=SNP
13	80389702	rs1591414	T	C	100	PASS	AC=1576;AF=0.314696;AN=5008;NS=2504;DP=19216;EAS_AF=0.374;AMR_AF=0.232;AFR_AF=0.4902;EUR_AF=0.1928;SAS_AF=0.2004;AA=T|||;VT=SNP
13	80390142	rs12872026	A	G	100	PASS	AC=1611;AF=0.321685;AN=5008;NS=2504;DP=14686;EAS_AF=0.1935;AMR_AF=0.2795;AFR_AF=0.2791;EUR_AF=0.4334;SAS_AF=0.4264;AA=A|||;VT=SNP
13	80390208	rs12873306	T	G	100	PASS	AC=1399;AF=0.279353;AN=5008;NS=2504;DP=13957;EAS_AF=0.1935;AMR_AF=0.2709;AFR_AF=0.1256;EUR_AF=0.4304;SAS_AF=0.4264;AA=T|||;VT=SNP
13	80390319	rs9545206	T	G	100	PASS	AC=1738;AF=0.347045;AN=5008;NS=2504;DP=14073;EAS_AF=0.1935;AMR_AF=0.2954;AFR_AF=0.3654;EUR_AF=0.4344;SAS_AF=0.4274;AA=G|||;VT=SNP
13	80391091	rs4641610	C	T	100	PASS	AC=3406;AF=0.680112;AN=5008;NS=2504;DP=16066;EAS_AF=0.622;AMR_AF=0.7651;AFR_AF=0.4962;EUR_AF=0.8072;SAS_AF=0.7975;AA=T|||;VT=SNP
13	80397301	rs4283116	C	T	100	PASS	AC=1764;AF=0.352236;AN=5008;NS=2504;DP=16135;EAS_AF=0.4206;AMR_AF=0.5101;AFR_AF=0.143;EUR_AF=0.4513;SAS_AF=0.3507;AA=c|||;VT=SNP
13	80397438	rs11616981	T	C	100	PASS	AC=1375;AF=0.274561;AN=5008;NS=2504;DP=19829;EAS_AF=0.1895;AMR_AF=0.2435;AFR_AF=0.1891;EUR_AF=0.3549;SAS_AF=0.4172;AA=t|||;VT=SNP
13	80397626	rs2095467	G	C	100	PASS	AC=1411;AF=0.281749;AN=5008;NS=2504;DP=16977;EAS_AF=0.1895;AMR_AF=0.2464;AFR_AF=0.2141;EUR_AF=0.3549;SAS_AF=0.4182;AA=c|||;VT=SNP
13	80397630	rs2095468	T	A	100	PASS	AC=1411;AF=0.281749;AN=5008;NS=2504;DP=17090;EAS_AF=0.1895;AMR_AF=0.2464;AFR_AF=0.2141;EUR_AF=0.3549;SAS_AF=0.4182;AA=a|||;VT=SNP
13	80398114	rs2105045	A	C	100	PASS	AC=1498;AF=0.299121;AN=5008;NS=2504;DP=19448;EAS_AF=0.1895;AMR_AF=0.2493;AFR_AF=0.2791;EUR_AF=0.3549;SAS_AF=0.4172;AA=N|||;VT=SNP
13	80398317	rs2105046	C	G	100	PASS	AC=1499;AF=0.299321;AN=5008;NS=2504;DP=18934;EAS_AF=0.1895;AMR_AF=0.2493;AFR_AF=0.2791;EUR_AF=0.3549;SAS_AF=0.4182;AA=C|||;VT=SNP
13	80398379	rs2095469	T	C	100	PASS	AC=1500;AF=0.299521;AN=5008;NS=2504;DP=18447;EAS_AF=0.1895;AMR_AF=0.2493;AFR_AF=0.2799;EUR_AF=0.3559;SAS_AF=0.4172;AA=C|||;VT=SNP
13	80398868	rs12877944	G	A	100	PASS	AC=1378;AF=0.27516;AN=5008;NS=2504;DP=16990;EAS_AF=0.1895;AMR_AF=0.245;AFR_AF=0.1906;EUR_AF=0.3549;SAS_AF=0.4172;AA=G|||;VT=SNP
13	80399329	rs4885673	T	C	100	PASS	AC=1558;AF=0.311102;AN=5008;NS=2504;DP=18904;EAS_AF=0.1974;AMR_AF=0.2507;AFR_AF=0.3086;EUR_AF=0.3569;SAS_AF=0.4274;AA=C|||;VT=SNP
13	80399492	rs4885674	C	G	100	PASS	AC=1497;AF=0.298922;AN=5008;NS=2504;DP=19109;EAS_AF=0.1885;AMR_AF=0.2493;AFR_AF=0.2791;EUR_AF=0.3549;SAS_AF=0.4172;AA=C|||;VT=SNP
13	80399664	rs7996946	A	G	100	PASS	AC=1505;AF=0.300519;AN=5008;NS=2504;DP=20050;EAS_AF=0.1895;AMR_AF=0.2493;AFR_AF=0.2837;EUR_AF=0.3559;SAS_AF=0.4172;AA=G|||;VT=SNP
13	80399950	rs1335279	T	C	100	PASS	AC=1780;AF=0.355431;AN=5008;NS=2504;DP=19657;EAS_AF=0.4206;AMR_AF=0.5101;AFR_AF=0.1536;EUR_AF=0.4513;SAS_AF=0.3528;AA=T|||;VT=SNP
13	80401041	rs9545214	A	G	100	PASS	AC=1505;AF=0.300519;AN=5008;NS=2504;DP=19799;EAS_AF=0.1925;AMR_AF=0.2493;AFR_AF=0.2806;EUR_AF=0.3569;SAS_AF=0.4172;AA=A|||;VT=SNP
13	80402626	rs9530974	C	T	100	PASS	AC=1459;AF=0.291334;AN=5008;NS=2504;DP=21437;EAS_AF=0.1885;AMR_AF=0.2493;AFR_AF=0.2504;EUR_AF=0.3539;SAS_AF=0.4182;AA=C|||;VT=SNP
13	80403403	rs6563137	A	G	100	PASS	AC=1573;AF=0.314097;AN=5008;NS=2504;DP=18044;EAS_AF=0.2004;AMR_AF=0.2507;AFR_AF=0.32;EUR_AF=0.3539;SAS_AF=0.4274;AA=G|||;VT=SNP
13	80403621	rs1360812	G	T	100	PASS	AC=1445;AF=0.288538;AN=5008;NS=2504;DP=22875;EAS_AF=0.4206;AMR_AF=0.4683;AFR_AF=0.0174;EUR_AF=0.3738;SAS_AF=0.3037;AA=G|||;VT=SNP
13	80403917	rs1360814	A	G	100	PASS	AC=1780;AF=0.355431;AN=5008;NS=2504;DP=21947;EAS_AF=0.4365;AMR_AF=0.5144;AFR_AF=0.1339;EUR_AF=0.4543;SAS_AF=0.3569;AA=A|||;VT=SNP
13	80404036	rs2027146	G	T	100	PASS	AC=1353;AF=0.270168;AN=5008;NS=2504;DP=21616;EAS_AF=0.1895;AMR_AF=0.2392;AFR_AF=0.177;EUR_AF=0.3529;SAS_AF=0.4162;AA=G|||;VT=SNP
13	80404133	rs2027147	G	C	100	PASS	AC=1357;AF=0.270966;AN=5008;NS=2504;DP=21550;EAS_AF=0.1895;AMR_AF=0.2392;AFR_AF=0.18;EUR_AF=0.3529;SAS_AF=0.4162;AA=G|||;VT=SNP
13	80404299	rs2027148	G	T	100	PASS	AC=1348;AF=0.269169;AN=5008;NS=2504;DP=20395;EAS_AF=0.1845;AMR_AF=0.2392;AFR_AF=0.1778;EUR_AF=0.3519;SAS_AF=0.4162;AA=T|||;VT=SNP
13	80405693	rs55782753	T	A	100	PASS	AC=1333;AF=0.266174;AN=5008;NS=2504;DP=21785;EAS_AF=0.378;AMR_AF=0.2104;AFR_AF=0.3192;EUR_AF=0.1889;SAS_AF=0.1984;AA=T|||;VT=SNP
13	80406087	rs2152227	G	A	100	PASS	AC=1333;AF=0.266174;AN=5008;NS=2504;DP=19568;EAS_AF=0.378;AMR_AF=0.2104;AFR_AF=0.32;EUR_AF=0.1879;SAS_AF=0.1984;AA=G|||;VT=SNP
13	80406220	rs1889642	G	A	100	PASS	AC=1504;AF=0.300319;AN=5008;NS=2504;DP=21387;EAS_AF=0.4226;AMR_AF=0.4755;AFR_AF=0.0522;EUR_AF=0.3738;SAS_AF=0.3098;AA=G|||;VT=SNP
13	80406559	rs9545217	G	A	100	PASS	AC=1505;AF=0.300519;AN=5008;NS=2504;DP=21453;EAS_AF=0.4226;AMR_AF=0.4755;AFR_AF=0.0522;EUR_AF=0.3728;SAS_AF=0.3119;AA=G|||;VT=SNP
13	80406746	rs78521095	C	A	100	PASS	AC=28;AF=0.00559105;AN=5008;NS=2504;DP=17416;EAS_AF=0.0069;AMR_AF=0.0029;AFR_AF=0.0015;EUR_AF=0.0149;SAS_AF=0.002;AA=C|||;VT=SNP
13	80407093	rs1335280	A	T	100	PASS	AC=1313;AF=0.262181;AN=5008;NS=2504;DP=10596;EAS_AF=0.371;AMR_AF=0.2089;AFR_AF=0.3109;EUR_AF=0.1879;SAS_AF=0.1984;AA=A|||;VT=SNP
13	80407211	rs9545219	A	G	100	PASS	AC=1749;AF=0.349241;AN=5008;NS=2504;DP=7848;EAS_AF=0.4286;AMR_AF=0.5115;AFR_AF=0.1188;EUR_AF=0.4543;SAS_AF=0.3558;AA=A|||;VT=SNP
13	80411610	rs9646080	C	T	100	PASS	AC=1340;AF=0.267572;AN=5008;NS=2504;DP=18998;EAS_AF=0.1875;AMR_AF=0.2378;AFR_AF=0.1717;EUR_AF=0.3519;SAS_AF=0.4141;AA=C|||;VT=SNP
13	80411729	rs7994812	A	T	100	PASS	AC=3375;AF=0.673922;AN=5008;NS=2504;DP=17703;EAS_AF=0.625;AMR_AF=0.7651;AFR_AF=0.4675;EUR_AF=0.8101;SAS_AF=0.7986;AA=T|||;VT=SNP
13	80411823	rs6563138	T	C	100	PASS	AC=979;AF=0.195487;AN=5008;NS=2504;DP=19836;EAS_AF=0.2679;AMR_AF=0.1844;AFR_AF=0.2118;EUR_AF=0.1541;SAS_AF=0.1493;AA=T|||;VT=SNP
13	80412461	rs9545224	G	A	100	PASS	AC=1747;AF=0.348842;AN=5008;NS=2504;DP=20548;EAS_AF=0.4216;AMR_AF=0.5115;AFR_AF=0.1225;EUR_AF=0.4543;SAS_AF=0.3558;AA=G|||;VT=SNP
13	80413817	rs9601273	G	A	100	PASS	AC=1452;AF=0.289936;AN=5008;NS=2504;DP=17472;EAS_AF=0.4216;AMR_AF=0.4683;AFR_AF=0.0174;EUR_AF=0.3728;SAS_AF=0.3108;AA=G|||;VT=SNP
13	80413867	rs66509553	C	T	100	PASS	AC=1338;AF=0.267173;AN=5008;NS=2504;DP=17973;EAS_AF=0.377;AMR_AF=0.2118;AFR_AF=0.3124;EUR_AF=0.1889;SAS_AF=0.2127;AA=C|||;VT=SNP
13	80419750	rs4619276	C	T	100	PASS	AC=1452;AF=0.289936;AN=5008;NS=2504;DP=14689;EAS_AF=0.4216;AMR_AF=0.4683;AFR_AF=0.0174;EUR_AF=0.3728;SAS_AF=0.3108;AA=C|||;VT=SNP
13	80420039	rs4283117	A	G	100	PASS	AC=498;AF=0.0994409;AN=5008;NS=2504;DP=16206;EAS_AF=0.0099;AMR_AF=0.1614;AFR_AF=0.0091;EUR_AF=0.2505;SAS_AF=0.1145;AA=A|||;VT=SNP
13	80420164	rs7990447	C	G	100	PASS	AC=1512;AF=0.301917;AN=5008;NS=2504;DP=15320;EAS_AF=0.1964;AMR_AF=0.2464;AFR_AF=0.289;EUR_AF=0.3549;SAS_AF=0.4131;AA=C|||;VT=SNP
13	80421340	rs713614	A	G	100	PASS	AC=1504;AF=0.300319;AN=5008;NS=2504;DP=20513;EAS_AF=0.1954;AMR_AF=0.2464;AFR_AF=0.289;EUR_AF=0.3539;SAS_AF=0.407;AA=A|||;VT=SNP
13	80421557	rs713615	T	C	100	PASS	AC=1502;AF=0.29992;AN=5008;NS=2504;DP=20315;EAS_AF=0.1954;AMR_AF=0.2464;AFR_AF=0.2882;EUR_AF=0.3529;SAS_AF=0.407;AA=T|||;VT=SNP
13	80422683	rs12875666	C	T	100	PASS	AC=1352;AF=0.269968;AN=5008;NS=2504;DP=15919;EAS_AF=0.1954;AMR_AF=0.2392;AFR_AF=0.1815;EUR_AF=0.3539;SAS_AF=0.4018;AA=C|||;VT=SNP
13	80423158	rs9545235	T	C	100	PASS	AC=1462;AF=0.291933;AN=5008;NS=2504;DP=12951;EAS_AF=0.3016;AMR_AF=0.2406;AFR_AF=0.1815;EUR_AF=0.3549;SAS_AF=0.4029;AA=T|||;VT=SNP
13	80423699	rs970738	T	C	100	PASS	AC=1460;AF=0.291534;AN=5008;NS=2504;DP=20975;EAS_AF=0.3006;AMR_AF=0.2406;AFR_AF=0.1808;EUR_AF=0.3539;SAS_AF=0.4039;AA=T|||;VT=SNP
13	80424344	rs73561341	T	C	100	PASS	AC=320;AF=0.0638978;AN=5008;NS=2504;DP=20251;EAS_AF=0.1062;AMR_AF=0.0274;AFR_AF=0.0817;EUR_AF=0.0348;SAS_AF=0.0521;AA=T|||;VT=SNP
13	80425292	rs7337191	G	C	100	PASS	AC=3354;AF=0.669728;AN=5008;NS=2504;DP=17050;EAS_AF=0.6994;AMR_AF=0.7608;AFR_AF=0.4024;EUR_AF=0.8151;SAS_AF=0.7863;AA=C|||;VT=SNP
13	80425660	rs7319612	A	G	100	PASS	AC=1376;AF=0.27476;AN=5008;NS=2504;DP=19100;EAS_AF=0.2788;AMR_AF=0.232;AFR_AF=0.1778;EUR_AF=0.329;SAS_AF=0.3763;AA=A|||;VT=SNP
13	80425877	rs1335281	A	G	100	PASS	AC=1351;AF=0.269768;AN=5008;NS=2504;DP=22441;EAS_AF=0.2788;AMR_AF=0.2305;AFR_AF=0.1604;EUR_AF=0.328;SAS_AF=0.3763;AA=A|||;VT=SNP
13	80426383	rs7320994	A	G	100	PASS	AC=3318;AF=0.66254;AN=5008;NS=2504;DP=15810;EAS_AF=0.7103;AMR_AF=0.7565;AFR_AF=0.3707;EUR_AF=0.8121;SAS_AF=0.7873;AA=G|||;VT=SNP
13	80426456	rs11841161	G	A	100	PASS	AC=1362;AF=0.271965;AN=5008;NS=2504;DP=13958;EAS_AF=0.2907;AMR_AF=0.2161;AFR_AF=0.4002;EUR_AF=0.1839;SAS_AF=0.2096;AA=G|||;VT=SNP
13	80426540	rs7327438	T	C	100	PASS	AC=3355;AF=0.669928;AN=5008;NS=2504;DP=13267;EAS_AF=0.7103;AMR_AF=0.7608;AFR_AF=0.3949;EUR_AF=0.8141;SAS_AF=0.7873;AA=C|||;VT=SNP
13	80426745	rs9545236	G	A	100	PASS	AC=1318;AF=0.263179;AN=5008;NS=2504;DP=18094;EAS_AF=0.2798;AMR_AF=0.2291;AFR_AF=0.1354;EUR_AF=0.327;SAS_AF=0.3773;AA=G|||;VT=SNP
13	80427015	rs9530978	G	A	100	PASS	AC=1373;AF=0.274161;AN=5008;NS=2504;DP=16181;EAS_AF=0.2788;AMR_AF=0.2334;AFR_AF=0.1755;EUR_AF=0.328;SAS_AF=0.3763;AA=G|||;VT=SNP
13	80427723	rs7332904	A	G	100	PASS	AC=3352;AF=0.669329;AN=5008;NS=2504;DP=19786;EAS_AF=0.7073;AMR_AF=0.7594;AFR_AF=0.3956;EUR_AF=0.8151;SAS_AF=0.7863;AA=G|||;VT=SNP
13	80427919	rs9530979	G	T	100	PASS	AC=1302;AF=0.259984;AN=5008;NS=2504;DP=19011;EAS_AF=0.2788;AMR_AF=0.2277;AFR_AF=0.1263;EUR_AF=0.326;SAS_AF=0.3763;AA=G|||;VT=SNP
13	80428007	rs7333650	C	G	100	PASS	AC=1432;AF=0.285942;AN=5008;NS=2504;DP=18138;EAS_AF=0.2788;AMR_AF=0.2363;AFR_AF=0.2163;EUR_AF=0.331;SAS_AF=0.3763;AA=G|||;VT=SNP
13	80428111	rs7333880	C	T	100	PASS	AC=1423;AF=0.284145;AN=5008;NS=2504;DP=19452;EAS_AF=0.2798;AMR_AF=0.2349;AFR_AF=0.2095;EUR_AF=0.331;SAS_AF=0.3763;AA=T|||;VT=SNP
```
