## Supplementary material for "Characterization of shared and ancestry-specific signals driving complex traits using multi-ancestry fine-mapping": mesusieoutput

```
                 eur          afr      eur_afr
   [1,] 1.060457e-04 0.0001553507 3.534852e-05
   [2,] 9.209084e-05 0.0001553507 3.069693e-05
   [3,] 7.182907e-05 0.0001553507 2.394306e-05
   [4,] 9.619510e-05 0.0001553507 3.206493e-05
   [5,] 2.212016e-04 0.0001553507 7.373526e-05
   [6,] 1.049340e-04 0.0001553507 3.497798e-05
   [7,] 9.976150e-05 0.0001553507 3.325386e-05
   [8,] 1.599782e-04 0.0001553507 5.332675e-05
   [9,] 1.270774e-04 0.0001553507 4.235916e-05
  [10,] 7.210901e-05 0.0001553507 2.403638e-05
  [11,] 9.475022e-05 0.0001553507 3.158343e-05
  [12,] 2.215907e-04 0.0001553507 7.386517e-05
  [13,] 9.767890e-05 0.0001553507 3.255952e-05
  [14,] 7.182069e-05 0.0001553507 2.394025e-05
  [15,] 7.496186e-05 0.0001553507 2.498728e-05
  [16,] 2.185181e-04 0.0001553507 7.283900e-05
  [17,] 7.169337e-05 0.0001553507 2.389781e-05
  [18,] 9.638104e-05 0.0001553507 3.212691e-05
  [19,] 7.644832e-05 0.0001553507 2.548277e-05
  [20,] 7.756073e-05 0.0001553507 2.585357e-05
  [21,] 1.385096e-04 0.0001553507 4.616977e-05
  [22,] 7.570563e-05 0.0001553507 2.523522e-05
  [23,] 7.213983e-05 0.0001553507 2.404665e-05
  [24,] 7.257139e-05 0.0001553507 2.419047e-05
  [25,] 7.183831e-05 0.0001553507 2.394613e-05
  [26,] 9.780773e-05 0.0001553507 3.260260e-05
  [27,] 7.527213e-05 0.0001553507 2.509070e-05
  [28,] 7.192699e-05 0.0001553507 2.397569e-05
  [29,] 7.219678e-05 0.0001553507 2.406563e-05
  [30,] 9.928880e-05 0.0001553507 3.309634e-05
  [31,] 7.233333e-05 0.0001553507 2.411115e-05
  [32,] 7.246793e-05 0.0001553507 2.415603e-05
  [33,] 7.240144e-05 0.0001553507 2.413385e-05
  [34,] 7.639060e-05 0.0001553507 2.546358e-05
  [35,] 7.808031e-05 0.0001553507 2.602680e-05
  [36,] 1.876604e-04 0.0001553507 6.255481e-05
  [37,] 2.059153e-04 0.0001553507 6.863960e-05
  [38,] 7.500807e-05 0.0001553507 2.500269e-05
  [39,] 7.500649e-05 0.0001553507 2.500216e-05
  [40,] 7.521069e-05 0.0001553507 2.507025e-05
  [41,] 7.595178e-05 0.0001553507 2.531728e-05
  [42,] 1.503338e-04 0.0001553507 5.011188e-05
  [43,] 1.256216e-04 0.0001553507 4.187389e-05
  [44,] 8.765127e-05 0.0001553507 2.921711e-05
  [45,] 8.960035e-05 0.0001553507 2.986682e-05
  [46,] 7.174362e-05 0.0001553507 2.391456e-05
  [47,] 1.275319e-04 0.0001553507 4.251066e-05
  [48,] 7.165133e-05 0.0001553507 2.388380e-05
  [49,] 1.986688e-04 0.0001553507 6.622404e-05
  [50,] 7.193497e-05 0.0001553507 2.397834e-05
  [51,] 7.139984e-05 0.0001553507 2.379994e-05
  [52,] 7.512718e-05 0.0001553507 2.504239e-05
  [53,] 7.533336e-05 0.0001553507 2.511111e-05
  [54,] 8.833236e-05 0.0001553507 2.944414e-05
  [55,] 8.666591e-05 0.0001553507 2.888856e-05
  [56,] 1.274762e-04 0.0001553507 4.249209e-05
  [57,] 1.186754e-04 0.0001553507 3.955849e-05
  [58,] 1.734071e-04 0.0001553507 5.780363e-05
  [59,] 9.680614e-05 0.0001553507 3.226878e-05
  [60,] 7.829736e-05 0.0001553507 2.609908e-05
  [61,] 7.449914e-05 0.0001553507 2.483309e-05
  [62,] 8.906812e-05 0.0001553507 2.968942e-05
  [63,] 1.313419e-04 0.0001553507 4.378040e-05
  [64,] 8.577658e-05 0.0001553507 2.859222e-05
  [65,] 1.179792e-04 0.0001553507 3.932651e-05
  [66,] 7.248146e-05 0.0001553507 2.416047e-05
  [67,] 1.447390e-04 0.0001553507 4.824632e-05
  [68,] 7.852737e-05 0.0001553507 2.617589e-05
  [69,] 1.120712e-04 0.0001553507 3.735704e-05
  [70,] 7.450202e-05 0.0001553507 2.483402e-05
  [71,] 7.652218e-05 0.0001553507 2.550746e-05
  [72,] 7.279611e-05 0.0001553507 2.426534e-05
  [73,] 7.216495e-05 0.0001553507 2.405497e-05
  [74,] 9.899440e-05 0.0001553507 3.299814e-05
  [75,] 1.447881e-04 0.0001553507 4.826269e-05
  [76,] 7.210959e-05 0.0001553507 2.403652e-05
  [77,] 1.446376e-04 0.0001553507 4.821251e-05
  [78,] 1.447473e-04 0.0001553507 4.824905e-05
  [79,] 7.503306e-05 0.0001553507 2.501107e-05
  [80,] 1.177526e-04 0.0001553507 3.925091e-05
  [81,] 7.679660e-05 0.0001553507 2.559893e-05
  [82,] 7.849973e-05 0.0001553507 2.616660e-05
  [83,] 1.486244e-04 0.0001553507 4.954168e-05
  [84,] 7.872734e-05 0.0001553507 2.624243e-05
  [85,] 1.005479e-04 0.0001553507 3.351595e-05
  [86,] 1.004259e-04 0.0001553507 3.347528e-05
  [87,] 7.676867e-05 0.0001553507 2.558955e-05
  [88,] 7.384167e-05 0.0001553507 2.461389e-05
  [89,] 1.009343e-04 0.0001553507 3.364478e-05
  [90,] 1.402385e-04 0.0001553507 4.674627e-05
  [91,] 7.667490e-05 0.0001553507 2.555836e-05
  [92,] 1.511884e-04 0.0001553507 5.039631e-05
  [93,] 9.823885e-05 0.0001553507 3.274628e-05
  [94,] 1.546978e-04 0.0001553507 5.156616e-05
  [95,] 7.867543e-05 0.0001553507 2.622523e-05
  [96,] 1.499148e-04 0.0001553507 4.997178e-05
  [97,] 7.553522e-05 0.0001553507 2.517842e-05
  [98,] 1.011316e-04 0.0001553507 3.371051e-05
  [99,] 7.747382e-05 0.0001553507 2.582455e-05
 [100,] 7.650962e-05 0.0001553507 2.550311e-05
 [101,] 1.546258e-04 0.0001553507 5.154220e-05
 [102,] 7.614626e-05 0.0001553507 2.538203e-05
 [103,] 9.381688e-05 0.0001553507 3.127223e-05
 [104,] 7.857873e-05 0.0001553507 2.619296e-05
 [105,] 1.519441e-04 0.0001553507 5.064825e-05
 [106,] 9.277283e-05 0.0001553507 3.092422e-05
 [107,] 1.040779e-04 0.0001553507 3.469263e-05
 [108,] 1.040539e-04 0.0001553507 3.468462e-05
 [109,] 1.474547e-04 0.0001553507 4.915162e-05
 [110,] 1.005558e-04 0.0001553507 3.351860e-05
 [111,] 1.483581e-04 0.0001553507 4.945282e-05
 [112,] 1.075959e-04 0.0001553507 3.586525e-05
 [113,] 9.253960e-05 0.0001553507 3.084632e-05
 [114,] 9.782414e-05 0.0001553507 3.260782e-05
 [115,] 2.063002e-04 0.0001553507 6.876691e-05
 [116,] 1.451895e-04 0.0001553507 4.839653e-05
 [117,] 7.390850e-05 0.0001553507 2.463616e-05
 [118,] 1.420305e-04 0.0001553507 4.734351e-05
 [119,] 7.524510e-05 0.0001553507 2.508168e-05
 [120,] 7.452335e-05 0.0001553507 2.484109e-05
 [121,] 8.817575e-05 0.0001553507 2.939190e-05
 [122,] 7.585208e-05 0.0001553507 2.528396e-05
 [123,] 1.529517e-04 0.0001553507 5.098394e-05
 [124,] 7.411100e-05 0.0001553507 2.470366e-05
 [125,] 7.457963e-05 0.0001553507 2.485985e-05
 [126,] 7.477093e-05 0.0001553507 2.492361e-05
 [127,] 7.596745e-05 0.0001553507 2.532244e-05
 [128,] 7.495797e-05 0.0001553507 2.498594e-05
 [129,] 9.144207e-05 0.0001553507 3.048070e-05
 [130,] 1.473689e-04 0.0001553507 4.912304e-05
 [131,] 1.661922e-04 0.0001553507 5.539778e-05
 [132,] 7.460135e-05 0.0001553507 2.486709e-05
 [133,] 1.384194e-04 0.0001553507 4.613975e-05
 [134,] 1.317760e-04 0.0001553507 4.392579e-05
 [135,] 7.571528e-05 0.0001553507 2.523841e-05
 [136,] 8.732584e-05 0.0001553507 2.910877e-05
 [137,] 9.118989e-05 0.0001553507 3.039679e-05
 [138,] 7.391113e-05 0.0001553507 2.463704e-05
 [139,] 7.391687e-05 0.0001553507 2.463896e-05
 [140,] 8.999174e-05 0.0001553507 2.999707e-05
 [141,] 1.928555e-04 0.0001553507 6.428506e-05
 [142,] 7.396737e-05 0.0001553507 2.465579e-05
 [143,] 1.446940e-04 0.0001553507 4.823130e-05
 [144,] 7.602274e-05 0.0001553507 2.534093e-05
 [145,] 7.429304e-05 0.0001553507 2.476435e-05
 [146,] 7.540067e-05 0.0001553507 2.513356e-05
 [147,] 7.459428e-05 0.0001553507 2.486476e-05
 [148,] 7.601047e-05 0.0001553507 2.533683e-05
 [149,] 1.761363e-04 0.0001553507 5.871247e-05
 [150,] 7.406441e-05 0.0001553507 2.468814e-05
 [151,] 1.884966e-04 0.0001553507 6.283219e-05
 [152,] 8.644283e-05 0.0001553507 2.881418e-05
 [153,] 8.526657e-05 0.0001553507 2.842215e-05
 [154,] 8.323885e-05 0.0001553507 2.774628e-05
 [155,] 8.053897e-05 0.0001553507 2.684636e-05
 [156,] 1.464015e-04 0.0001553507 4.880032e-05
 [157,] 1.430854e-04 0.0001553507 4.769520e-05
 [158,] 1.254109e-04 0.0001553507 4.180370e-05
 [159,] 9.159967e-05 0.0001553507 3.053311e-05
 [160,] 1.633313e-04 0.0001553507 5.444370e-05
 [161,] 1.164008e-04 0.0001553507 3.880031e-05
 [162,] 1.160293e-04 0.0001553507 3.867638e-05
 [163,] 1.159263e-04 0.0001553507 3.864211e-05
 [164,] 2.531005e-04 0.0001553507 8.436611e-05
 [165,] 1.223953e-04 0.0001553507 4.079833e-05
 [166,] 1.299038e-04 0.0001553507 4.330111e-05
 [167,] 7.571470e-05 0.0001553507 2.523819e-05
 [168,] 2.767151e-04 0.0001553507 9.223638e-05
 [169,] 7.124996e-05 0.0001553507 2.374997e-05
 [170,] 7.144519e-05 0.0001553507 2.381512e-05
 [171,] 4.900316e-04 0.0001553507 1.633412e-04
 [172,] 8.015003e-05 0.0001553507 2.671695e-05
 [173,] 1.535434e-04 0.0001553507 5.118037e-05
 [174,] 1.205038e-04 0.0001553507 4.016803e-05
 [175,] 1.398964e-04 0.0001553507 4.663219e-05
 [176,] 3.868320e-04 0.0001553507 1.289420e-04
 [177,] 1.340541e-04 0.0001553507 4.468474e-05
 [178,] 1.031933e-04 0.0001553507 3.439778e-05
 [179,] 1.113217e-04 0.0001553507 3.710686e-05
 [180,] 1.444187e-04 0.0001553507 4.813962e-05
 [181,] 1.081620e-04 0.0001553507 3.605388e-05
 [182,] 2.616678e-04 0.0001553507 8.722220e-05
 [183,] 9.736761e-05 0.0001553507 3.245565e-05
 [184,] 2.327874e-04 0.0001553507 7.759520e-05
 [185,] 1.502214e-04 0.0001553507 5.007385e-05
 [186,] 3.594887e-04 0.0001553507 1.198278e-04
 [187,] 3.571936e-04 0.0001553507 1.190628e-04
 [188,] 2.353121e-04 0.0001553507 7.843678e-05
 [189,] 2.099970e-04 0.0001553507 6.999870e-05
 [190,] 1.436026e-04 0.0001553507 4.786741e-05
 [191,] 2.577373e-04 0.0001553507 8.591180e-05
 [192,] 1.540548e-04 0.0001553507 5.135181e-05
 [193,] 2.821496e-04 0.0001553507 9.404975e-05
 [194,] 1.343474e-04 0.0001553507 4.478260e-05
 [195,] 1.463283e-04 0.0001553507 4.877528e-05
 [196,] 2.234544e-04 0.0001553507 7.448360e-05
 [197,] 2.673895e-04 0.0001553507 8.912774e-05
 [198,] 2.412708e-04 0.0001553507 8.042326e-05
 [199,] 2.517759e-04 0.0001553507 8.392502e-05
 [200,] 2.746580e-04 0.0001553507 9.155165e-05
 [201,] 2.249212e-04 0.0001553507 7.497257e-05
 [202,] 7.373599e-05 0.0001553507 2.457871e-05
 [203,] 2.317537e-04 0.0001553507 7.724979e-05
 [204,] 2.636362e-04 0.0001553507 8.787683e-05
 [205,] 2.429949e-04 0.0001553507 8.099661e-05
 [206,] 2.421181e-04 0.0001553507 8.070426e-05
 [207,] 3.159278e-04 0.0001553507 1.053061e-04
 [208,] 1.109356e-04 0.0001553507 3.697833e-05
 [209,] 2.390660e-04 0.0001553507 7.968693e-05
 [210,] 2.428053e-04 0.0001553507 8.093337e-05
 [211,] 2.436002e-04 0.0001553507 8.119836e-05
 [212,] 3.409882e-04 0.0001553507 1.136613e-04
 [213,] 2.947087e-04 0.0001553507 9.823389e-05
 [214,] 3.041628e-04 0.0001553507 1.013851e-04
 [215,] 2.978665e-04 0.0001553507 9.928644e-05
 [216,] 3.100266e-04 0.0001553507 1.033394e-04
 [217,] 2.945298e-04 0.0001553507 9.817401e-05
 [218,] 2.970836e-04 0.0001553507 9.902527e-05
 [219,] 4.253016e-04 0.0001553507 1.417619e-04
 [220,] 4.337365e-04 0.0001553507 1.445734e-04
 [221,] 3.381920e-04 0.0001553507 1.127273e-04
 [222,] 1.154004e-04 0.0001553507 3.846651e-05
 [223,] 7.427607e-05 0.0001553507 2.475882e-05
 [224,] 1.621020e-04 0.0001553507 5.403377e-05
 [225,] 2.498387e-04 0.0001553507 8.328054e-05
 [226,] 1.330096e-04 0.0001553507 4.433650e-05
 [227,] 1.521141e-04 0.0001553507 5.070460e-05
 [228,] 2.181403e-04 0.0001553507 7.271268e-05
 [229,] 1.432837e-04 0.0001553507 4.776105e-05
 [230,] 1.151369e-04 0.0001553507 3.837904e-05
 [231,] 1.056867e-04 0.0001553507 3.522901e-05
 [232,] 1.627004e-04 0.0001553507 5.423235e-05
 [233,] 1.642847e-04 0.0001553507 5.476035e-05
 [234,] 1.149237e-04 0.0001553507 3.830801e-05
 [235,] 1.648120e-04 0.0001553507 5.493615e-05
 [236,] 1.557320e-04 0.0001553507 5.191044e-05
 [237,] 8.775203e-05 0.0001553507 2.925099e-05
 [238,] 1.109651e-04 0.0001553507 3.698836e-05
 [239,] 1.552814e-04 0.0001553507 5.175958e-05
 [240,] 1.326574e-04 0.0001553507 4.422026e-05
 [241,] 1.578072e-04 0.0001553507 5.260218e-05
 [242,] 1.843415e-04 0.0001553507 6.144674e-05
 [243,] 1.271313e-04 0.0001553507 4.237724e-05
 [244,] 1.588140e-04 0.0001553507 5.293784e-05
 [245,] 1.638596e-04 0.0001553507 5.461870e-05
 [246,] 1.647887e-04 0.0001553507 5.492839e-05
 [247,] 1.604067e-04 0.0001553507 5.346780e-05
 [248,] 1.644527e-04 0.0001553507 5.481688e-05
 [249,] 1.649439e-04 0.0001553507 5.498009e-05
 [250,] 7.394952e-04 0.0001553507 2.464986e-04
 [251,] 1.704500e-04 0.0001553507 5.681556e-05
 [252,] 8.981752e-05 0.0001553507 2.993957e-05
 [253,] 8.260435e-05 0.0001553507 2.753510e-05
 [254,] 8.175596e-05 0.0001553507 2.725219e-05
 [255,] 8.191227e-05 0.0001553507 2.730401e-05
 [256,] 1.157755e-04 0.0001553507 3.859184e-05
 [257,] 1.054442e-04 0.0001553507 3.514813e-05
 [258,] 8.283214e-05 0.0001553507 2.761062e-05
 [259,] 9.999776e-05 0.0001553507 3.333266e-05
 [260,] 1.424439e-04 0.0001553507 4.748125e-05
 [261,] 1.172151e-04 0.0001553507 3.907195e-05
 [262,] 1.041458e-04 0.0001553507 3.471529e-05
 [263,] 1.955153e-04 0.0001553507 6.517019e-05
 [264,] 1.213385e-04 0.0001553507 4.044631e-05
 [265,] 7.769062e-05 0.0001553507 2.589674e-05
 [266,] 7.125503e-05 0.0001553507 2.375164e-05
 [267,] 1.254214e-04 0.0001553507 4.180745e-05
 [268,] 9.653577e-05 0.0001553507 3.217860e-05
 [269,] 1.267600e-04 0.0001553507 4.225318e-05
 [270,] 7.484678e-05 0.0001553507 2.494878e-05
 [271,] 1.269733e-04 0.0001553507 4.232429e-05
 [272,] 1.318198e-04 0.0001553507 4.393975e-05
 [273,] 1.509457e-04 0.0001553507 5.031501e-05
 [274,] 1.569700e-04 0.0001553507 5.232305e-05
 [275,] 1.204674e-04 0.0001553507 4.015573e-05
 [276,] 8.929192e-05 0.0001553507 2.976371e-05
 [277,] 1.214323e-04 0.0001553507 4.047725e-05
 [278,] 1.338398e-04 0.0001553507 4.461311e-05
 [279,] 1.528945e-04 0.0001553507 5.096384e-05
 [280,] 1.523301e-04 0.0001553507 5.077578e-05
 [281,] 1.557127e-04 0.0001553507 5.190403e-05
 [282,] 1.239041e-04 0.0001553507 4.130085e-05
 [283,] 1.426557e-04 0.0001553507 4.755175e-05
 [284,] 1.307031e-04 0.0001553507 4.356743e-05
 [285,] 1.400103e-04 0.0001553507 4.666987e-05
 [286,] 8.409782e-05 0.0001553507 2.803264e-05
 [287,] 8.688753e-05 0.0001553507 2.896240e-05
 [288,] 8.618411e-05 0.0001553507 2.872809e-05
 [289,] 1.377142e-04 0.0001553507 4.590466e-05
 [290,] 8.621104e-05 0.0001553507 2.873709e-05
 [291,] 9.105650e-05 0.0001553507 3.035198e-05
 [292,] 9.302321e-05 0.0001553507 3.100750e-05
 [293,] 1.570725e-04 0.0001553507 5.235634e-05
 [294,] 8.976494e-05 0.0001553507 2.992147e-05
 [295,] 1.284713e-04 0.0001553507 4.282304e-05
 [296,] 1.296041e-04 0.0001553507 4.320142e-05
 [297,] 1.500190e-04 0.0001553507 5.000552e-05
 [298,] 8.886760e-05 0.0001553507 2.962236e-05
 [299,] 1.523876e-04 0.0001553507 5.079480e-05
 [300,] 8.907417e-05 0.0001553507 2.969121e-05
 [301,] 8.866268e-05 0.0001553507 2.955405e-05
 [302,] 8.957132e-05 0.0001553507 2.985692e-05
 [303,] 8.967487e-05 0.0001553507 2.989144e-05
 [304,] 1.537404e-04 0.0001553507 5.124595e-05
 [305,] 8.714673e-05 0.0001553507 2.904875e-05
 [306,] 8.939671e-05 0.0001553507 2.979872e-05
 [307,] 8.958370e-05 0.0001553507 2.986105e-05
 [308,] 1.479166e-04 0.0001553507 4.930518e-05
 [309,] 1.027597e-04 0.0001553507 3.425315e-05
 [310,] 8.725061e-05 0.0001553507 2.908337e-05
 [311,] 8.734692e-05 0.0001553507 2.911547e-05
 [312,] 8.874420e-05 0.0001553507 2.958122e-05
 [313,] 8.837774e-05 0.0001553507 2.945907e-05
 [314,] 8.778649e-05 0.0001553507 2.926200e-05
 [315,] 8.912342e-05 0.0001553507 2.970763e-05
 [316,] 1.267991e-04 0.0001553507 4.226678e-05
 [317,] 8.393754e-05 0.0001553507 2.797914e-05
 [318,] 8.845617e-05 0.0001553507 2.948522e-05
 [319,] 1.280990e-04 0.0001553507 4.269979e-05
 [320,] 1.596911e-04 0.0001553507 5.322863e-05
 [321,] 8.744794e-05 0.0001553507 2.914916e-05
 [322,] 8.853656e-05 0.0001553507 2.951201e-05
 [323,] 8.760789e-05 0.0001553507 2.920246e-05
 [324,] 1.451025e-04 0.0001553507 4.836718e-05
 [325,] 8.477316e-05 0.0001553507 2.825758e-05
 [326,] 8.890021e-05 0.0001553507 2.963322e-05
 [327,] 8.849469e-05 0.0001553507 2.949805e-05
 [328,] 8.814682e-05 0.0001553507 2.938206e-05
 [329,] 8.751793e-05 0.0001553507 2.917248e-05
 [330,] 1.326696e-04 0.0001553507 4.422331e-05
 [331,] 1.516703e-04 0.0001553507 5.055570e-05
 [332,] 1.275175e-04 0.0001553507 4.250563e-05
 [333,] 8.897980e-05 0.0001553507 2.965975e-05
 [334,] 1.870921e-04 0.0001553507 6.236443e-05
 [335,] 8.761299e-05 0.0001553507 2.920415e-05
 [336,] 8.879608e-05 0.0001553507 2.959851e-05
 [337,] 1.288033e-04 0.0001553507 4.293421e-05
 [338,] 9.057233e-05 0.0001553507 3.019050e-05
 [339,] 9.050468e-05 0.0001553507 3.016799e-05
 [340,] 8.751733e-05 0.0001553507 2.917225e-05
 [341,] 8.776375e-05 0.0001553507 2.925438e-05
 [342,] 1.167247e-04 0.0001553507 3.890835e-05
 [343,] 8.851582e-05 0.0001553507 2.950506e-05
 [344,] 8.904199e-05 0.0001553507 2.968044e-05
 [345,] 1.268986e-04 0.0001553507 4.229933e-05
 [346,] 8.655913e-05 0.0001553507 2.885286e-05
 [347,] 8.410259e-05 0.0001553507 2.803434e-05
 [348,] 8.389681e-05 0.0001553507 2.796575e-05
 [349,] 1.888276e-04 0.0001553507 6.294211e-05
 [350,] 8.794842e-05 0.0001553507 2.931597e-05
 [351,] 8.528024e-05 0.0001553507 2.842659e-05
 [352,] 8.751841e-05 0.0001553507 2.917261e-05
 [353,] 8.660619e-05 0.0001553507 2.886855e-05
 [354,] 1.356847e-04 0.0001553507 4.522832e-05
 [355,] 8.861255e-05 0.0001553507 2.953731e-05
 [356,] 8.897364e-05 0.0001553507 2.965767e-05
 [357,] 8.877131e-05 0.0001553507 2.959022e-05
 [358,] 8.869792e-05 0.0001553507 2.956577e-05
 [359,] 8.787428e-05 0.0001553507 2.929124e-05
 [360,] 1.275207e-04 0.0001553507 4.250676e-05
 [361,] 8.805867e-05 0.0001553507 2.935269e-05
 [362,] 1.282797e-04 0.0001553507 4.275974e-05
 [363,] 1.466346e-04 0.0001553507 4.887699e-05
 [364,] 9.027405e-05 0.0001553507 3.009112e-05
 [365,] 8.945496e-05 0.0001553507 2.981808e-05
 [366,] 8.906333e-05 0.0001553507 2.968754e-05
 [367,] 1.253121e-04 0.0001553507 4.177056e-05
 [368,] 8.798867e-05 0.0001553507 2.932933e-05
 [369,] 8.900452e-05 0.0001553507 2.966793e-05
 [370,] 8.818619e-05 0.0001553507 2.939519e-05
 [371,] 1.130813e-04 0.0001553507 3.769366e-05
 [372,] 2.437641e-04 0.0001553507 8.125457e-05
 [373,] 1.367469e-04 0.0001553507 4.558135e-05
 [374,] 8.996649e-05 0.0001553507 2.998858e-05
 [375,] 1.306004e-04 0.0001553507 4.353322e-05
 [376,] 8.620808e-05 0.0001553507 2.873585e-05
 [377,] 8.699038e-05 0.0001553507 2.899662e-05
 [378,] 1.547090e-04 0.0001553507 5.156824e-05
 [379,] 1.476507e-04 0.0001553507 4.921576e-05
 [380,] 8.655215e-05 0.0001553507 2.885056e-05
 [381,] 1.185483e-04 0.0001553507 3.951605e-05
 [382,] 9.237503e-05 0.0001553507 3.079156e-05
 [383,] 1.516431e-04 0.0001553507 5.054727e-05
 [384,] 1.299660e-04 0.0001553507 4.332162e-05
 [385,] 1.814385e-04 0.0001553507 6.047916e-05
 [386,] 1.130780e-04 0.0001553507 3.769274e-05
 [387,] 7.560377e-05 0.0001553507 2.520125e-05
 [388,] 1.253263e-04 0.0001553507 4.177534e-05
 [389,] 1.038392e-04 0.0001553507 3.461293e-05
 [390,] 1.000021e-04 0.0001553507 3.333353e-05
 [391,] 1.006184e-04 0.0001553507 3.353900e-05
 [392,] 9.973223e-05 0.0001553507 3.324351e-05
 [393,] 1.340215e-04 0.0001553507 4.467303e-05
 [394,] 1.259681e-04 0.0001553507 4.198919e-05
 [395,] 1.222950e-04 0.0001553507 4.076500e-05
 [396,] 1.076174e-04 0.0001553507 3.587189e-05
 [397,] 1.258962e-04 0.0001553507 4.196530e-05
 [398,] 1.442528e-04 0.0001553507 4.808320e-05
 [399,] 1.397507e-04 0.0001553507 4.658335e-05
 [400,] 1.195193e-04 0.0001553507 3.983966e-05
 [401,] 1.326573e-04 0.0001553507 4.421876e-05
 [402,] 1.208770e-04 0.0001553507 4.029236e-05
 [403,] 1.386565e-04 0.0001553507 4.621890e-05
 [404,] 1.211988e-04 0.0001553507 4.039962e-05
 [405,] 2.079583e-04 0.0001553507 6.931730e-05
 [406,] 9.001083e-05 0.0001553507 3.000395e-05
 [407,] 1.221610e-04 0.0001553507 4.072002e-05
 [408,] 1.128556e-04 0.0001553507 3.761836e-05
 [409,] 1.225193e-04 0.0001553507 4.083938e-05
 [410,] 1.301930e-04 0.0001553507 4.339767e-05
 [411,] 1.203388e-04 0.0001553507 4.011278e-05
 [412,] 1.322261e-04 0.0001553507 4.407517e-05
 [413,] 1.568359e-04 0.0001553507 5.227986e-05
 [414,] 3.546618e-04 0.0001553507 1.182185e-04
 [415,] 1.347290e-04 0.0001553507 4.491006e-05
 [416,] 1.221051e-04 0.0001553507 4.070184e-05
 [417,] 1.424746e-04 0.0001553507 4.749164e-05
 [418,] 1.501309e-04 0.0001553507 5.004365e-05
 [419,] 7.200495e-05 0.0001553507 2.400164e-05
 [420,] 3.409687e-04 0.0001553507 1.136553e-04
 [421,] 1.519737e-04 0.0001553507 5.065765e-05
 [422,] 1.261557e-04 0.0001553507 4.205186e-05
 [423,] 1.070916e-04 0.0001553507 3.569722e-05
 [424,] 9.838035e-05 0.0001553507 3.279352e-05
 [425,] 1.677905e-04 0.0001553507 5.593083e-05
 [426,] 1.120209e-04 0.0001553507 3.734019e-05
 [427,] 3.448226e-04 0.0001553507 1.149392e-04
 [428,] 1.726546e-04 0.0001553507 5.755247e-05
 [429,] 1.578902e-04 0.0001553507 5.263084e-05
 [430,] 3.191116e-04 0.0001553507 1.063695e-04
 [431,] 7.256271e-05 0.0001553507 2.418759e-05
 [432,] 9.455187e-05 0.0001553507 3.151728e-05
 [433,] 1.220499e-04 0.0001553507 4.068328e-05
 [434,] 3.043349e-04 0.0001553507 1.014455e-04
 [435,] 1.998670e-04 0.0001553507 6.662164e-05
 [436,] 3.175486e-04 0.0001553507 1.058506e-04
 [437,] 8.523697e-05 0.0001553507 2.841212e-05
 [438,] 1.213766e-04 0.0001553507 4.045871e-05
 [439,] 1.136285e-04 0.0001553507 3.787605e-05
 [440,] 8.254153e-05 0.0001553507 2.751376e-05
 [441,] 2.848040e-04 0.0001553507 9.493503e-05
 [442,] 7.886071e-05 0.0001553507 2.628685e-05
 [443,] 9.289983e-05 0.0001553507 3.096651e-05
 [444,] 1.655149e-04 0.0001553507 5.517119e-05
 [445,] 1.996789e-04 0.0001553507 6.655967e-05
 [446,] 9.656298e-05 0.0001553507 3.218765e-05
 [447,] 2.084342e-04 0.0001553507 6.947840e-05
 [448,] 1.182042e-04 0.0001553507 3.940155e-05
 [449,] 1.702571e-04 0.0001553507 5.675190e-05
 [450,] 7.852651e-05 0.0001553507 2.617551e-05
 [451,] 7.920068e-05 0.0001553507 2.640019e-05
 [452,] 1.571210e-04 0.0001553507 5.237348e-05
 [453,] 9.440298e-05 0.0001553507 3.146762e-05
 [454,] 1.503645e-04 0.0001553507 5.012131e-05
 [455,] 1.660448e-04 0.0001553507 5.534800e-05
 [456,] 1.252134e-04 0.0001553507 4.173764e-05
 [457,] 1.034354e-04 0.0001553507 3.447840e-05
 [458,] 9.892939e-05 0.0001553507 3.297641e-05
 [459,] 8.000992e-05 0.0001553507 2.666981e-05
 [460,] 2.102937e-04 0.0001553507 7.009745e-05
 [461,] 1.151065e-04 0.0001553507 3.836882e-05
 [462,] 1.154005e-04 0.0001553507 3.846687e-05
 [463,] 2.155152e-04 0.0001553507 7.183801e-05
 [464,] 2.134870e-04 0.0001553507 7.116189e-05
 [465,] 1.142588e-04 0.0001553507 3.808626e-05
 [466,] 1.329538e-04 0.0001553507 4.431774e-05
 [467,] 1.120873e-04 0.0001553507 3.736240e-05
 [468,] 9.886300e-05 0.0001553507 3.295429e-05
 [469,] 1.114235e-04 0.0001553507 3.714122e-05
 [470,] 1.234324e-04 0.0001553507 4.114399e-05
 [471,] 1.460794e-04 0.0001553507 4.869298e-05
 [472,] 9.347306e-05 0.0001553507 3.115764e-05
 [473,] 8.404843e-05 0.0001553507 2.801614e-05
 [474,] 9.337566e-05 0.0001553507 3.112518e-05
 [475,] 9.271393e-05 0.0001553507 3.090461e-05
 [476,] 1.522716e-04 0.0001553507 5.075773e-05
 [477,] 1.634711e-04 0.0001553507 5.448987e-05
 [478,] 9.334883e-05 0.0001553507 3.111623e-05
 [479,] 1.151879e-04 0.0001553507 3.839599e-05
 [480,] 2.187586e-04 0.0001553507 7.291909e-05
 [481,] 1.175853e-04 0.0001553507 3.919503e-05
 [482,] 1.123962e-04 0.0001553507 3.746562e-05
 [483,] 1.586640e-04 0.0001553507 5.288848e-05
 [484,] 1.417972e-04 0.0001553507 4.726549e-05
 [485,] 9.460891e-05 0.0001553507 3.153620e-05
 [486,] 2.137772e-04 0.0001553507 7.125836e-05
 [487,] 2.155375e-04 0.0001553507 7.184534e-05
 [488,] 2.112484e-04 0.0001553507 7.041604e-05
 [489,] 1.682550e-04 0.0001553507 5.608509e-05
 [490,] 8.032054e-05 0.0001553507 2.677355e-05
 [491,] 9.429227e-05 0.0001553507 3.143044e-05
 [492,] 1.858844e-04 0.0001553507 6.195992e-05
 [493,] 2.174788e-04 0.0001553507 7.249248e-05
 [494,] 8.101766e-05 0.0001553507 2.700573e-05
 [495,] 9.546599e-05 0.0001553507 3.182189e-05
 [496,] 9.245649e-05 0.0001553507 3.081875e-05
 [497,] 9.945667e-05 0.0001553507 3.315203e-05
 [498,] 7.557610e-05 0.0001553507 2.519197e-05
 [499,] 1.172384e-04 0.0001553507 3.907943e-05
 [500,] 1.180888e-04 0.0001553507 3.936245e-05
 [501,] 1.143397e-04 0.0001553507 3.811316e-05
 [502,] 7.661989e-05 0.0001553507 2.553999e-05
 [503,] 9.558870e-05 0.0001553507 3.186308e-05
 [504,] 1.164388e-04 0.0001553507 3.881296e-05
 [505,] 1.097416e-04 0.0001553507 3.658009e-05
 [506,] 1.362611e-04 0.0001553507 4.542067e-05
 [507,] 5.459354e-04 0.0001553507 1.819788e-04
 [508,] 8.634177e-05 0.0001553507 2.878059e-05
 [509,] 8.658103e-05 0.0001553507 2.886036e-05
 [510,] 1.391660e-04 0.0001553507 4.638868e-05
 [511,] 1.028025e-04 0.0001553507 3.426753e-05
 [512,] 1.757961e-04 0.0001553507 5.859862e-05
 [513,] 1.310927e-04 0.0001553507 4.369757e-05
 [514,] 1.110770e-04 0.0001553507 3.702565e-05
 [515,] 1.213183e-04 0.0001553507 4.043946e-05
 [516,] 1.098307e-04 0.0001553507 3.661029e-05
 [517,] 1.292892e-04 0.0001553507 4.309642e-05
 [518,] 3.842023e-04 0.0001553507 1.280671e-04
 [519,] 1.317270e-04 0.0001553507 4.390901e-05
 [520,] 1.331957e-04 0.0001553507 4.439855e-05
 [521,] 1.330142e-04 0.0001553507 4.433839e-05
 [522,] 5.888985e-04 0.0001553507 1.962967e-04
 [523,] 5.228740e-04 0.0001553507 1.742925e-04
 [524,] 1.308807e-04 0.0001553507 4.362691e-05
 [525,] 1.272212e-04 0.0001553507 4.240708e-05
 [526,] 1.922313e-04 0.0001553507 6.407777e-05
 [527,] 1.316827e-04 0.0001553507 4.389424e-05
 [528,] 1.760923e-04 0.0001553507 5.869744e-05
 [529,] 1.373347e-04 0.0001553507 4.577827e-05
 [530,] 1.692659e-04 0.0001553507 5.642191e-05
 [531,] 1.545486e-03 0.0001553507 5.151718e-04
 [532,] 1.550912e-03 0.0001553507 5.169802e-04
 [533,] 1.238901e-03 0.0001553507 4.129722e-04
 [534,] 1.697951e-04 0.0001553507 5.659832e-05
 [535,] 1.593677e-04 0.0001553507 5.312313e-05
 [536,] 1.260172e-03 0.0001553507 4.200638e-04
 [537,] 1.312305e-04 0.0001553507 4.374348e-05
 [538,] 1.389770e-04 0.0001553507 4.632564e-05
 [539,] 1.210115e-04 0.0001553507 4.033718e-05
 [540,] 1.301445e-03 0.0001553507 4.338207e-04
 [541,] 1.284041e-04 0.0001553507 4.280135e-05
 [542,] 1.222796e-04 0.0001553507 4.075960e-05
 [543,] 1.289355e-03 0.0001553507 4.297907e-04
 [544,] 1.255550e-04 0.0001553507 4.185167e-05
 [545,] 4.656540e-04 0.0001553507 1.552187e-04
 [546,] 1.562793e-04 0.0001553507 5.209356e-05
 [547,] 1.320583e-04 0.0001553507 4.401945e-05
 [548,] 8.811861e-04 0.0001553507 2.937304e-04
 [549,] 1.511282e-04 0.0001553507 5.037643e-05
 [550,] 1.261014e-04 0.0001553507 4.203379e-05
 [551,] 1.389916e-04 0.0001553507 4.633052e-05
 [552,] 1.389013e-04 0.0001553507 4.630040e-05
 [553,] 9.343902e-04 0.0001553507 3.114659e-04
 [554,] 1.209652e-04 0.0001553507 4.032175e-05
 [555,] 1.388445e-04 0.0001553507 4.628149e-05
 [556,] 1.389247e-04 0.0001553507 4.630821e-05
 [557,] 1.296667e-04 0.0001553507 4.322214e-05
 [558,] 1.388666e-04 0.0001553507 4.628885e-05
 [559,] 1.388926e-04 0.0001553507 4.629752e-05
 [560,] 1.280006e-04 0.0001553507 4.266685e-05
 [561,] 1.388665e-04 0.0001553507 4.628881e-05
 [562,] 1.508828e-04 0.0001553507 5.029463e-05
 [563,] 1.388643e-04 0.0001553507 4.628809e-05
 [564,] 1.212344e-04 0.0001553507 4.041150e-05
 [565,] 8.684011e-04 0.0001553507 2.894694e-04
 [566,] 1.268279e-04 0.0001553507 4.227596e-05
 [567,] 1.030322e-04 0.0001553507 3.434414e-05
 [568,] 1.388655e-04 0.0001553507 4.628849e-05
 [569,] 1.389494e-04 0.0001553507 4.631644e-05
 [570,] 1.259917e-04 0.0001553507 4.199724e-05
 [571,] 1.212903e-04 0.0001553507 4.042997e-05
 [572,] 1.341809e-04 0.0001553507 4.472708e-05
 [573,] 1.343459e-04 0.0001553507 4.478198e-05
 [574,] 1.325713e-04 0.0001553507 4.419047e-05
 [575,] 1.102374e-03 0.0001553507 3.674616e-04
 [576,] 1.200862e-04 0.0001553507 4.002880e-05
 [577,] 1.208112e-04 0.0001553507 4.027048e-05
 [578,] 4.103526e-04 0.0001553507 1.367839e-04
 [579,] 4.283857e-04 0.0001553507 1.427956e-04
 [580,] 2.128774e-03 0.0001553507 7.096018e-04
 [581,] 1.322640e-04 0.0001553507 4.408800e-05
 [582,] 2.149478e-03 0.0001553507 7.165028e-04
 [583,] 2.060474e-03 0.0001553507 6.868341e-04
 [584,] 8.122055e-04 0.0001553507 2.707367e-04
 [585,] 1.467982e-04 0.0001553507 4.893308e-05
 [586,] 1.637663e-03 0.0001553507 5.458899e-04
 [587,] 1.577800e-03 0.0001553507 5.259357e-04
 [588,] 2.166983e-03 0.0001553507 7.223378e-04
 [589,] 4.214666e-04 0.0001553507 1.404891e-04
 [590,] 2.199877e-03 0.0001553507 7.333026e-04
 [591,] 2.172585e-03 0.0001553507 7.242051e-04
 [592,] 1.113547e-04 0.0001553507 3.711834e-05
 [593,] 1.219498e-04 0.0001553507 4.064995e-05
 [594,] 2.171486e-03 0.0001553507 7.238391e-04
 [595,] 2.200408e-03 0.0001553507 7.334797e-04
 [596,] 1.239187e-03 0.0001553507 4.130661e-04
 [597,] 4.776933e-04 0.0001553507 1.592324e-04
 [598,] 1.479630e-04 0.0001553507 4.932139e-05
 [599,] 1.279706e-03 0.0001553507 4.265728e-04
 [600,] 1.250887e-03 0.0001553507 4.169668e-04
 [601,] 2.316801e-03 0.0001553507 7.722795e-04
 [602,] 1.219555e-04 0.0001553507 4.065188e-05
 [603,] 2.374261e-03 0.0001553507 7.914325e-04
 [604,] 2.561191e-03 0.0001553507 8.537419e-04
 [605,] 2.339013e-03 0.0001553507 7.796824e-04
 [606,] 1.214306e-03 0.0001553507 4.047736e-04
 [607,] 4.376125e-04 0.0001553507 1.458706e-04
 [608,] 2.350818e-03 0.0001553507 7.836172e-04
 [609,] 1.421024e-03 0.0001553507 4.736792e-04
 [610,] 1.384651e-03 0.0001553507 4.615544e-04
 [611,] 1.293030e-03 0.0001553507 4.310139e-04
 [612,] 1.744344e-04 0.0001553507 5.814514e-05
 [613,] 4.307784e-04 0.0001553507 1.435929e-04
 [614,] 1.557005e-04 0.0001553507 5.190008e-05
 [615,] 1.173161e-03 0.0001553507 3.910569e-04
 [616,] 1.159267e-03 0.0001553507 3.864255e-04
 [617,] 1.154118e-03 0.0001553507 3.847101e-04
 [618,] 1.729654e-04 0.0001553507 5.765538e-05
 [619,] 7.404441e-04 0.0001553507 2.468171e-04
 [620,] 8.438569e-04 0.0001553507 2.812908e-04
 [621,] 1.115450e-04 0.0001553507 3.718175e-05
 [622,] 1.244337e-04 0.0001553507 4.147790e-05
 [623,] 1.167594e-03 0.0001553507 3.892019e-04
 [624,] 1.141495e-03 0.0001553507 3.805020e-04
 [625,] 1.265436e-03 0.0001553507 4.218166e-04
 [626,] 1.012282e-03 0.0001553507 3.374308e-04
 [627,] 2.511385e-04 0.0001553507 8.371252e-05
 [628,] 1.241508e-03 0.0001553507 4.138412e-04
 [629,] 1.259356e-04 0.0001553507 4.197851e-05
 [630,] 1.235560e-03 0.0001553507 4.118595e-04
 [631,] 7.924439e-04 0.0001553507 2.641498e-04
 [632,] 1.463127e-04 0.0001553507 4.877080e-05
 [633,] 1.370783e-04 0.0001553507 4.569284e-05
 [634,] 1.330644e-04 0.0001553507 4.435485e-05
 [635,] 1.991041e-03 0.0001553507 6.636858e-04
 [636,] 1.829774e-03 0.0001553507 6.099296e-04
 [637,] 1.334322e-04 0.0001553507 4.447744e-05
 [638,] 1.223506e-04 0.0001553507 4.078352e-05
 [639,] 1.335296e-04 0.0001553507 4.450993e-05
 [640,] 1.333890e-04 0.0001553507 4.446305e-05
 [641,] 1.334384e-04 0.0001553507 4.447953e-05
 [642,] 1.233807e-04 0.0001553507 4.112690e-05
 [643,] 1.346727e-04 0.0001553507 4.489099e-05
 [644,] 1.469523e-04 0.0001553507 4.898398e-05
 [645,] 1.263123e-04 0.0001553507 4.210422e-05
 [646,] 1.219721e-04 0.0001553507 4.065740e-05
 [647,] 1.249616e-04 0.0001553507 4.165387e-05
 [648,] 1.981452e-04 0.0001553507 6.604697e-05
 [649,] 1.691125e-04 0.0001553507 5.637102e-05
 [650,] 2.041110e-03 0.0001553507 6.803706e-04
 [651,] 6.637604e-04 0.0001553507 2.212490e-04
 [652,] 1.586798e-04 0.0001553507 5.289186e-05
 [653,] 1.550893e-04 0.0001553507 5.169511e-05
 [654,] 1.463179e-04 0.0001553507 4.877181e-05
 [655,] 4.375951e-03 0.0001553507 1.458654e-03
 [656,] 5.922938e-04 0.0001553507 1.974378e-04
 [657,] 1.424990e-04 0.0001553507 4.749950e-05
 [658,] 1.196751e-04 0.0001553507 3.989174e-05
 [659,] 1.284648e-04 0.0001553507 4.282159e-05
 [660,] 4.429475e-03 0.0001553507 1.476495e-03
 [661,] 1.481092e-04 0.0001553507 4.936962e-05
 [662,] 1.435944e-04 0.0001553507 4.786463e-05
 [663,] 1.424770e-04 0.0001553507 4.749218e-05
 [664,] 5.134242e-04 0.0001553507 1.711494e-04
 [665,] 5.258683e-04 0.0001553507 1.752978e-04
 [666,] 5.445344e-04 0.0001553507 1.815202e-04
 [667,] 1.556376e-04 0.0001553507 5.187795e-05
 [668,] 1.438280e-04 0.0001553507 4.794249e-05
 [669,] 1.240827e-04 0.0001553507 4.136091e-05
 [670,] 1.355178e-04 0.0001553507 4.517219e-05
 [671,] 1.482811e-04 0.0001553507 4.942688e-05
 [672,] 6.171520e-04 0.0001553507 2.057214e-04
 [673,] 1.443255e-04 0.0001553507 4.810843e-05
 [674,] 6.175592e-04 0.0001553507 2.058532e-04
 [675,] 9.685879e-05 0.0001553507 3.228628e-05
 [676,] 3.191630e-04 0.0001553507 1.063886e-04
 [677,] 2.541603e-04 0.0001553507 8.471795e-05
 [678,] 1.448129e-04 0.0001553507 4.827092e-05
 [679,] 9.784171e-05 0.0001553507 3.261385e-05
 [680,] 1.109806e-04 0.0001553507 3.699349e-05
 [681,] 1.319853e-03 0.0001553507 4.399536e-04
 [682,] 1.012791e-04 0.0001553507 3.375963e-05
 [683,] 1.479079e-04 0.0001553507 4.930250e-05
 [684,] 1.552846e-04 0.0001553507 5.176132e-05
 [685,] 7.297001e-05 0.0001553507 2.432333e-05
 [686,] 9.641529e-05 0.0001553507 3.213845e-05
 [687,] 9.591142e-05 0.0001553507 3.197049e-05
 [688,] 7.216661e-05 0.0001553507 2.405556e-05
 [689,] 9.083784e-05 0.0001553507 3.027929e-05
 [690,] 7.177152e-05 0.0001553507 2.392388e-05
 [691,] 9.467265e-05 0.0001553507 3.155756e-05
 [692,] 1.264472e-04 0.0001553507 4.214899e-05
 [693,] 7.277953e-05 0.0001553507 2.425991e-05
 [694,] 9.508920e-05 0.0001553507 3.169642e-05
 [695,] 1.493882e-04 0.0001553507 4.979615e-05
 [696,] 9.536662e-05 0.0001553507 3.178889e-05
 [697,] 7.232643e-05 0.0001553507 2.410884e-05
 [698,] 7.191379e-05 0.0001553507 2.397128e-05
 [699,] 7.176172e-05 0.0001553507 2.392059e-05
 [700,] 9.538675e-05 0.0001553507 3.179560e-05
 [701,] 7.442730e-05 0.0001553507 2.480915e-05
 [702,] 7.635464e-05 0.0001553507 2.545150e-05
 [703,] 2.284954e-04 0.0001553507 7.616391e-05
 [704,] 7.147745e-05 0.0001553507 2.382581e-05
 [705,] 9.424319e-05 0.0001553507 3.141434e-05
 [706,] 8.299550e-05 0.0001553507 2.766537e-05
 [707,] 7.300639e-05 0.0001553507 2.433553e-05
 [708,] 9.138711e-05 0.0001553507 3.046238e-05
 [709,] 7.245328e-05 0.0001553507 2.415114e-05
 [710,] 7.335861e-05 0.0001553507 2.445292e-05
 [711,] 7.288421e-05 0.0001553507 2.429478e-05
 [712,] 7.450487e-05 0.0001553507 2.483493e-05
 [713,] 1.382962e-04 0.0001553507 4.609878e-05
 [714,] 7.321223e-05 0.0001553507 2.440411e-05
 [715,] 9.047553e-05 0.0001553507 3.015845e-05
 [716,] 7.086035e-05 0.0001553507 2.362016e-05
 [717,] 7.324070e-05 0.0001553507 2.441360e-05
 [718,] 7.436432e-05 0.0001553507 2.478816e-05
 [719,] 7.077895e-05 0.0001553507 2.359302e-05
 [720,] 9.021065e-05 0.0001553507 3.007019e-05
 [721,] 9.045321e-05 0.0001553507 3.015103e-05
 [722,] 7.185646e-05 0.0001553507 2.395215e-05
 [723,] 7.335644e-05 0.0001553507 2.445226e-05
 [724,] 1.729184e-04 0.0001553507 5.763941e-05
 [725,] 1.963775e-04 0.0001553507 6.545951e-05
 [726,] 1.399138e-04 0.0001553507 4.663786e-05
 [727,] 1.860549e-04 0.0001553507 6.201874e-05
 [728,] 7.248178e-05 0.0001553507 2.416059e-05
 [729,] 9.330640e-05 0.0001553507 3.110215e-05
 [730,] 1.862721e-04 0.0001553507 6.209118e-05
 [731,] 7.382176e-05 0.0001553507 2.460726e-05
 [732,] 9.231351e-05 0.0001553507 3.077110e-05
 [733,] 7.812530e-05 0.0001553507 2.604176e-05
 [734,] 1.302643e-04 0.0001553507 4.342145e-05
 [735,] 1.282431e-04 0.0001553507 4.274755e-05
 [736,] 3.608698e-04 0.0001553507 1.202915e-04
 [737,] 9.572709e-05 0.0001553507 3.190906e-05
 [738,] 1.267853e-04 0.0001553507 4.226171e-05
 [739,] 9.714474e-05 0.0001553507 3.238160e-05
 [740,] 9.947496e-05 0.0001553507 3.315837e-05
 [741,] 1.271114e-04 0.0001553507 4.237036e-05
 [742,] 2.286732e-04 0.0001553507 7.622618e-05
 [743,] 1.258487e-04 0.0001553507 4.194946e-05
 [744,] 2.313314e-04 0.0001553507 7.711246e-05
 [745,] 8.488395e-05 0.0001553507 2.829466e-05
 [746,] 3.525516e-04 0.0001553507 1.175176e-04
 [747,] 2.255412e-04 0.0001553507 7.518224e-05
 [748,] 1.286302e-04 0.0001553507 4.287669e-05
 [749,] 2.172801e-04 0.0001553507 7.242837e-05
 [750,] 2.157101e-04 0.0001553507 7.190524e-05
 [751,] 2.235498e-04 0.0001553507 7.451850e-05
 [752,] 2.493857e-04 0.0001553507 8.313068e-05
 [753,] 2.394895e-04 0.0001553507 7.983178e-05
 [754,] 2.294390e-04 0.0001553507 7.648151e-05
 [755,] 2.304765e-04 0.0001553507 7.682740e-05
 [756,] 1.305918e-04 0.0001553507 4.353053e-05
 [757,] 1.265673e-04 0.0001553507 4.218900e-05
 [758,] 2.927208e-04 0.0001553507 9.757699e-05
 [759,] 8.293794e-05 0.0001553507 2.764598e-05
 [760,] 7.456557e-05 0.0001553507 2.485518e-05
 [761,] 1.666477e-04 0.0001553507 5.554970e-05
 [762,] 1.244398e-04 0.0001553507 4.147980e-05
 [763,] 1.264124e-04 0.0001553507 4.213733e-05
 [764,] 2.498320e-04 0.0001553507 8.327690e-05
 [765,] 8.590117e-05 0.0001553507 2.863366e-05
 [766,] 1.272062e-04 0.0001553507 4.240191e-05
 [767,] 2.258522e-04 0.0001553507 7.528544e-05
 [768,] 1.219574e-04 0.0001553507 4.065248e-05
 [769,] 9.415863e-05 0.0001553507 3.138624e-05
 [770,] 1.300973e-04 0.0001553507 4.336571e-05
 [771,] 1.464303e-04 0.0001553507 4.881005e-05
 [772,] 1.290372e-04 0.0001553507 4.301228e-05
 [773,] 9.507973e-05 0.0001553507 3.169327e-05
 [774,] 1.030097e-04 0.0001553507 3.433641e-05
 [775,] 1.161101e-04 0.0001553507 3.870380e-05
 [776,] 1.328059e-04 0.0001553507 4.426799e-05
 [777,] 1.376055e-04 0.0001553507 4.586771e-05
 [778,] 9.917126e-05 0.0001553507 3.305675e-05
 [779,] 7.261148e-05 0.0001553507 2.420390e-05
 [780,] 7.566400e-05 0.0001553507 2.522133e-05
 [781,] 1.199256e-04 0.0001553507 3.997534e-05
 [782,] 1.092555e-04 0.0001553507 3.641863e-05
 [783,] 9.633896e-05 0.0001553507 3.211302e-05
 [784,] 1.308111e-04 0.0001553507 4.360380e-05
 [785,] 1.466913e-04 0.0001553507 4.889695e-05
 [786,] 1.026392e-04 0.0001553507 3.421330e-05
 [787,] 1.133263e-04 0.0001553507 3.777580e-05
 [788,] 1.354355e-04 0.0001553507 4.514552e-05
 [789,] 1.336466e-04 0.0001553507 4.454880e-05
 [790,] 9.663018e-05 0.0001553507 3.221011e-05
 [791,] 1.713107e-04 0.0001553507 5.710330e-05
 [792,] 1.119978e-04 0.0001553507 3.733279e-05
 [793,] 1.693272e-04 0.0001553507 5.644215e-05
 [794,] 1.245082e-04 0.0001553507 4.150290e-05
 [795,] 1.334207e-04 0.0001553507 4.447354e-05
 [796,] 1.262072e-04 0.0001553507 4.206917e-05
 [797,] 1.100922e-04 0.0001553507 3.669761e-05
 [798,] 1.019181e-04 0.0001553507 3.397276e-05
 [799,] 1.136156e-04 0.0001553507 3.787211e-05
 [800,] 7.171736e-05 0.0001553507 2.390578e-05
 [801,] 1.125673e-04 0.0001553507 3.752266e-05
 [802,] 1.112203e-04 0.0001553507 3.707363e-05
 [803,] 1.031750e-04 0.0001553507 3.439184e-05
 [804,] 1.091774e-04 0.0001553507 3.639273e-05
 [805,] 1.190421e-04 0.0001553507 3.968057e-05
 [806,] 9.826555e-05 0.0001553507 3.275524e-05
 [807,] 1.272990e-04 0.0001553507 4.243284e-05
 [808,] 1.310593e-04 0.0001553507 4.368639e-05
 [809,] 1.257800e-04 0.0001553507 4.192657e-05
 [810,] 1.300137e-04 0.0001553507 4.333783e-05
 [811,] 1.674789e-04 0.0001553507 5.582673e-05
 [812,] 9.689012e-05 0.0001553507 3.229676e-05
 [813,] 1.251135e-04 0.0001553507 4.170435e-05
 [814,] 7.198377e-05 0.0001553507 2.399458e-05
 [815,] 7.162329e-05 0.0001553507 2.387442e-05
 [816,] 1.205793e-04 0.0001553507 4.019303e-05
 [817,] 1.153259e-04 0.0001553507 3.844203e-05
 [818,] 1.948647e-04 0.0001553507 6.495445e-05
 [819,] 1.196404e-04 0.0001553507 3.988008e-05
 [820,] 1.242195e-04 0.0001553507 4.140644e-05
 [821,] 1.715770e-04 0.0001553507 5.719205e-05
 [822,] 8.826022e-05 0.0001553507 2.942015e-05
 [823,] 1.166721e-04 0.0001553507 3.889078e-05
 [824,] 1.463274e-04 0.0001553507 4.877547e-05
 [825,] 1.072253e-04 0.0001553507 3.574186e-05
 [826,] 1.469435e-04 0.0001553507 4.898086e-05
 [827,] 1.383942e-04 0.0001553507 4.613124e-05
 [828,] 7.161568e-05 0.0001553507 2.387187e-05
 [829,] 1.214306e-04 0.0001553507 4.047675e-05
 [830,] 1.934081e-04 0.0001553507 6.446896e-05
 [831,] 1.399348e-04 0.0001553507 4.664470e-05
 [832,] 1.243205e-04 0.0001553507 4.144001e-05
 [833,] 1.493736e-04 0.0001553507 4.979042e-05
 [834,] 1.095932e-04 0.0001553507 3.653068e-05
 [835,] 1.339808e-04 0.0001553507 4.465993e-05
 [836,] 1.523462e-04 0.0001553507 5.078136e-05
 [837,] 3.181442e-04 0.0001553507 1.060474e-04
 [838,] 9.792548e-05 0.0001553507 3.264184e-05
 [839,] 1.136806e-04 0.0001553507 3.789353e-05
 [840,] 1.644226e-04 0.0001553507 5.480629e-05
 [841,] 1.134787e-04 0.0001553507 3.782624e-05
 [842,] 1.249165e-04 0.0001553507 4.163867e-05
 [843,] 1.971940e-04 0.0001553507 6.573088e-05
 [844,] 1.226961e-04 0.0001553507 4.089798e-05
 [845,] 1.189675e-04 0.0001553507 3.965514e-05
 [846,] 1.374063e-04 0.0001553507 4.580217e-05
 [847,] 1.213367e-04 0.0001553507 4.044484e-05
 [848,] 1.142223e-04 0.0001553507 3.807408e-05
 [849,] 1.142364e-04 0.0001553507 3.807879e-05
 [850,] 1.140091e-04 0.0001553507 3.800301e-05
 [851,] 8.731857e-05 0.0001553507 2.910595e-05
 [852,] 1.141503e-04 0.0001553507 3.805007e-05
 [853,] 7.516765e-05 0.0001553507 2.505590e-05
 [854,] 1.138214e-04 0.0001553507 3.794047e-05
 [855,] 1.254473e-04 0.0001553507 4.181564e-05
 [856,] 1.244877e-04 0.0001553507 4.149592e-05
 [857,] 9.245321e-05 0.0001553507 3.081776e-05
 [858,] 1.141834e-04 0.0001553507 3.806112e-05
 [859,] 1.145731e-04 0.0001553507 3.819101e-05
 [860,] 9.362199e-05 0.0001553507 3.120737e-05
 [861,] 1.248842e-04 0.0001553507 4.162792e-05
 [862,] 7.671388e-05 0.0001553507 2.557136e-05
 [863,] 7.682441e-05 0.0001553507 2.560820e-05
 [864,] 1.271990e-04 0.0001553507 4.239958e-05
 [865,] 1.272767e-04 0.0001553507 4.242538e-05
 [866,] 1.180646e-04 0.0001553507 3.935488e-05
 [867,] 1.681389e-04 0.0001553507 5.604588e-05
 [868,] 1.144109e-04 0.0001553507 3.813661e-05
 [869,] 1.107606e-04 0.0001553507 3.692033e-05
 [870,] 1.302810e-04 0.0001553507 4.342693e-05
 [871,] 1.320653e-04 0.0001553507 4.402169e-05
 [872,] 2.186598e-04 0.0001553507 7.288886e-05
 [873,] 1.175738e-04 0.0001553507 3.919125e-05
 [874,] 1.055484e-04 0.0001553507 3.518291e-05
 [875,] 1.339954e-04 0.0001553507 4.466504e-05
 [876,] 1.479227e-04 0.0001553507 4.930756e-05
 [877,] 1.517783e-04 0.0001553507 5.059308e-05
 [878,] 1.684837e-04 0.0001553507 5.616115e-05
 [879,] 1.160686e-04 0.0001553507 3.868967e-05
 [880,] 1.169900e-04 0.0001553507 3.899678e-05
 [881,] 1.198055e-04 0.0001553507 3.993529e-05
 [882,] 1.322729e-04 0.0001553507 4.409091e-05
 [883,] 1.323257e-04 0.0001553507 4.410852e-05
 [884,] 1.813360e-04 0.0001553507 6.044532e-05
 [885,] 1.321773e-04 0.0001553507 4.405901e-05
 [886,] 1.276703e-04 0.0001553507 4.255664e-05
 [887,] 1.329595e-04 0.0001553507 4.431981e-05
 [888,] 1.737924e-04 0.0001553507 5.793074e-05
 [889,] 1.270225e-04 0.0001553507 4.234089e-05
 [890,] 1.540307e-04 0.0001553507 5.134467e-05
 [891,] 1.416902e-04 0.0001553507 4.723005e-05
 [892,] 1.263026e-04 0.0001553507 4.210176e-05
 [893,] 1.364594e-04 0.0001553507 4.548753e-05
 [894,] 9.209658e-05 0.0001553507 3.069892e-05
 [895,] 1.348996e-04 0.0001553507 4.496653e-05
 [896,] 1.291675e-04 0.0001553507 4.305562e-05
 [897,] 1.241720e-04 0.0001553507 4.139057e-05
 [898,] 1.245246e-04 0.0001553507 4.150804e-05
 [899,] 1.423440e-04 0.0001553507 4.744781e-05
 [900,] 1.356918e-04 0.0001553507 4.523042e-05
 [901,] 1.471209e-04 0.0001553507 4.904033e-05
 [902,] 1.412923e-04 0.0001553507 4.709735e-05
 [903,] 2.809176e-04 0.0001553507 9.363920e-05
 [904,] 1.344367e-04 0.0001553507 4.481220e-05
 [905,] 7.743902e-04 0.0001553507 2.581283e-04
 [906,] 1.222181e-04 0.0001553507 4.073936e-05
 [907,] 1.323256e-04 0.0001553507 4.410842e-05
 [908,] 1.249676e-04 0.0001553507 4.165604e-05
 [909,] 1.457035e-04 0.0001553507 4.856781e-05
 [910,] 2.197490e-04 0.0001553507 7.324959e-05
 [911,] 8.954594e-05 0.0001553507 2.984864e-05
 [912,] 1.354318e-04 0.0001553507 4.514389e-05
 [913,] 1.265520e-04 0.0001553507 4.218391e-05
 [914,] 1.460782e-04 0.0001553507 4.869270e-05
 [915,] 2.185714e-04 0.0001553507 7.285709e-05
 [916,] 1.445778e-04 0.0001553507 4.819259e-05
 [917,] 1.234650e-04 0.0001553507 4.115492e-05
 [918,] 1.569720e-04 0.0001553507 5.232427e-05
 [919,] 1.311901e-04 0.0001553507 4.372998e-05
 [920,] 9.271469e-05 0.0001553507 3.090489e-05
 [921,] 1.112708e-04 0.0001553507 3.709028e-05
 [922,] 1.320115e-04 0.0001553507 4.400370e-05
 [923,] 2.887982e-04 0.0001553507 9.626635e-05
 [924,] 9.351723e-05 0.0001553507 3.117239e-05
 [925,] 2.868783e-04 0.0001553507 9.562598e-05
 [926,] 1.398752e-04 0.0001553507 4.662543e-05
 [927,] 1.188107e-04 0.0001553507 3.960350e-05
 [928,] 2.939655e-04 0.0001553507 9.798907e-05
 [929,] 2.097570e-04 0.0001553507 6.991894e-05
 [930,] 1.389841e-04 0.0001553507 4.632789e-05
 [931,] 1.814712e-04 0.0001553507 6.049105e-05
 [932,] 1.475077e-04 0.0001553507 4.916929e-05
 [933,] 1.941001e-04 0.0001553507 6.470020e-05
 [934,] 1.884053e-04 0.0001553507 6.280157e-05
 [935,] 2.115388e-04 0.0001553507 7.051258e-05
 [936,] 9.351364e-05 0.0001553507 3.117121e-05
 [937,] 9.256179e-05 0.0001553507 3.085388e-05
 [938,] 1.569158e-04 0.0001553507 5.230553e-05
 [939,] 7.544302e-05 0.0001553507 2.514782e-05
 [940,] 1.137819e-04 0.0001553507 3.792730e-05
 [941,] 9.207198e-05 0.0001553507 3.069064e-05
 [942,] 1.148328e-04 0.0001553507 3.827759e-05
 [943,] 9.805896e-05 0.0001553507 3.268632e-05
 [944,] 1.148163e-04 0.0001553507 3.827208e-05
 [945,] 1.146343e-04 0.0001553507 3.821142e-05
 [946,] 1.144849e-04 0.0001553507 3.816161e-05
 [947,] 8.171805e-05 0.0001553507 2.723941e-05
 [948,] 1.405907e-04 0.0001553507 4.686344e-05
 [949,] 1.149141e-04 0.0001553507 3.830470e-05
 [950,] 1.148475e-04 0.0001553507 3.828247e-05
 [951,] 1.147348e-04 0.0001553507 3.824490e-05
 [952,] 7.505587e-05 0.0001553507 2.501867e-05
 [953,] 1.148263e-04 0.0001553507 3.827541e-05
 [954,] 9.255561e-05 0.0001553507 3.085184e-05
 [955,] 1.210562e-04 0.0001553507 4.035184e-05
 [956,] 8.055861e-05 0.0001553507 2.685288e-05
 [957,] 1.066919e-04 0.0001553507 3.556400e-05
 [958,] 7.735152e-05 0.0001553507 2.578377e-05
 [959,] 8.009423e-05 0.0001553507 2.669808e-05
 [960,] 1.215624e-04 0.0001553507 4.052089e-05
 [961,] 1.094222e-04 0.0001553507 3.647410e-05
 [962,] 7.591313e-05 0.0001553507 2.530435e-05
 [963,] 7.737241e-05 0.0001553507 2.579069e-05
 [964,] 1.060830e-04 0.0001553507 3.536102e-05
 [965,] 7.887766e-05 0.0001553507 2.629239e-05
 [966,] 1.061773e-04 0.0001553507 3.539245e-05
 [967,] 7.761825e-05 0.0001553507 2.587256e-05
 [968,] 1.094634e-04 0.0001553507 3.648777e-05
 [969,] 1.420800e-04 0.0001553507 4.735999e-05
 [970,] 1.124879e-04 0.0001553507 3.749561e-05
 [971,] 1.145097e-04 0.0001553507 3.816988e-05
 [972,] 1.141130e-04 0.0001553507 3.803767e-05
 [973,] 1.071539e-04 0.0001553507 3.571797e-05
 [974,] 1.122436e-04 0.0001553507 3.741431e-05
 [975,] 1.417211e-04 0.0001553507 4.724037e-05
 [976,] 1.064848e-04 0.0001553507 3.549495e-05
 [977,] 1.089859e-04 0.0001553507 3.632864e-05
 [978,] 1.066588e-04 0.0001553507 3.555296e-05
 [979,] 1.138854e-04 0.0001553507 3.796179e-05
 [980,] 7.727461e-05 0.0001553507 2.575806e-05
 [981,] 8.789713e-05 0.0001553507 2.929865e-05
 [982,] 1.144324e-04 0.0001553507 3.814413e-05
 [983,] 8.199882e-05 0.0001553507 2.733321e-05
 [984,] 1.420478e-04 0.0001553507 4.734925e-05
 [985,] 1.139758e-04 0.0001553507 3.799179e-05
 [986,] 1.138809e-04 0.0001553507 3.796028e-05
 [987,] 1.002915e-04 0.0001553507 3.343037e-05
 [988,] 9.547875e-05 0.0001553507 3.182603e-05
 [989,] 1.074631e-04 0.0001553507 3.582099e-05
 [990,] 1.143542e-04 0.0001553507 3.811808e-05
 [991,] 9.189438e-05 0.0001553507 3.063141e-05
 [992,] 8.736543e-05 0.0001553507 2.912183e-05
 [993,] 1.071372e-04 0.0001553507 3.571219e-05
 [994,] 9.803222e-05 0.0001553507 3.267743e-05
 [995,] 8.787338e-05 0.0001553507 2.929118e-05
 [996,] 1.451964e-04 0.0001553507 4.839873e-05
 [997,] 1.149988e-04 0.0001553507 3.833289e-05
 [998,] 1.177125e-04 0.0001553507 3.923746e-05
 [999,] 9.371592e-05 0.0001553507 3.123863e-05
[1000,] 1.436754e-04 0.0001553507 4.789179e-05
[1001,] 1.143987e-04 0.0001553507 3.813286e-05
[1002,] 1.024924e-04 0.0001553507 3.416420e-05
[1003,] 9.496773e-05 0.0001553507 3.165591e-05
[1004,] 8.540060e-05 0.0001553507 2.846691e-05
[1005,] 1.053383e-04 0.0001553507 3.511276e-05
[1006,] 7.955142e-05 0.0001553507 2.651712e-05
[1007,] 1.094683e-04 0.0001553507 3.648969e-05
[1008,] 1.446124e-04 0.0001553507 4.820392e-05
[1009,] 1.686373e-04 0.0001553507 5.621251e-05
[1010,] 1.122482e-04 0.0001553507 3.741628e-05
[1011,] 1.020117e-04 0.0001553507 3.400400e-05
[1012,] 1.400735e-04 0.0001553507 4.669127e-05
[1013,] 1.119309e-04 0.0001553507 3.731025e-05
[1014,] 1.659414e-04 0.0001553507 5.531432e-05
[1015,] 8.735205e-05 0.0001553507 2.911734e-05
[1016,] 1.027988e-04 0.0001553507 3.426676e-05
[1017,] 1.446228e-04 0.0001553507 4.820818e-05
[1018,] 1.443375e-04 0.0001553507 4.811315e-05
[1019,] 9.003359e-05 0.0001553507 3.001118e-05
[1020,] 9.776861e-05 0.0001553507 3.258957e-05
[1021,] 7.676870e-05 0.0001553507 2.558963e-05
[1022,] 8.064917e-05 0.0001553507 2.688308e-05
[1023,] 1.938618e-04 0.0001553507 6.462097e-05
[1024,] 1.489837e-04 0.0001553507 4.966090e-05
[1025,] 9.655363e-05 0.0001553507 3.218458e-05
[1026,] 8.564439e-05 0.0001553507 2.854811e-05
[1027,] 2.024960e-04 0.0001553507 6.749795e-05
[1028,] 1.764049e-04 0.0001553507 5.880246e-05
[1029,] 9.176904e-05 0.0001553507 3.059008e-05
[1030,] 7.402626e-05 0.0001553507 2.467551e-05
[1031,] 1.773032e-04 0.0001553507 5.910188e-05
[1032,] 7.341313e-05 0.0001553507 2.447113e-05
[1033,] 1.449535e-04 0.0001553507 4.831786e-05
[1034,] 1.794568e-04 0.0001553507 5.981975e-05
[1035,] 1.810578e-04 0.0001553507 6.035345e-05
[1036,] 7.823752e-05 0.0001553507 2.607931e-05
[1037,] 1.831541e-04 0.0001553507 6.105224e-05
[1038,] 1.970713e-04 0.0001553507 6.569008e-05
[1039,] 1.548637e-04 0.0001553507 5.162121e-05
[1040,] 1.475120e-04 0.0001553507 4.917064e-05
[1041,] 8.765348e-05 0.0001553507 2.921773e-05
[1042,] 7.927533e-05 0.0001553507 2.642528e-05
[1043,] 1.440125e-04 0.0001553507 4.800420e-05
[1044,] 9.020943e-05 0.0001553507 3.006978e-05
[1045,] 1.566740e-04 0.0001553507 5.222452e-05
[1046,] 1.220072e-04 0.0001553507 4.066884e-05
[1047,] 1.713587e-04 0.0001553507 5.711972e-05
[1048,] 1.693780e-04 0.0001553507 5.645926e-05
[1049,] 9.612124e-05 0.0001553507 3.204041e-05
[1050,] 9.454976e-05 0.0001553507 3.151664e-05
[1051,] 1.325551e-04 0.0001553507 4.418529e-05
[1052,] 1.417829e-04 0.0001553507 4.726138e-05
[1053,] 1.574041e-04 0.0001553507 5.246791e-05
[1054,] 8.376408e-05 0.0001553507 2.792151e-05
[1055,] 9.383820e-05 0.0001553507 3.127945e-05
[1056,] 9.853482e-05 0.0001553507 3.284491e-05
[1057,] 1.313259e-04 0.0001553507 4.377552e-05
[1058,] 9.953693e-05 0.0001553507 3.317922e-05
[1059,] 1.033836e-04 0.0001553507 3.446104e-05
[1060,] 9.626468e-05 0.0001553507 3.208823e-05
[1061,] 9.634644e-05 0.0001553507 3.211547e-05
[1062,] 9.649080e-05 0.0001553507 3.216359e-05
[1063,] 9.797649e-05 0.0001553507 3.265870e-05
[1064,] 7.383061e-05 0.0001553507 2.461030e-05
[1065,] 8.136888e-05 0.0001553507 2.712315e-05
[1066,] 1.403258e-04 0.0001553507 4.677598e-05
[1067,] 1.125037e-04 0.0001553507 3.750201e-05
[1068,] 9.392360e-05 0.0001553507 3.130794e-05
[1069,] 2.125574e-04 0.0001553507 7.085238e-05
[1070,] 9.862290e-05 0.0001553507 3.287418e-05
[1071,] 1.310604e-04 0.0001553507 4.368707e-05
[1072,] 7.874660e-05 0.0001553507 2.624902e-05
[1073,] 9.567944e-05 0.0001553507 3.189357e-05
[1074,] 8.954842e-05 0.0001553507 2.984970e-05
[1075,] 1.289365e-04 0.0001553507 4.297897e-05
[1076,] 9.976024e-05 0.0001553507 3.325338e-05
[1077,] 1.334934e-04 0.0001553507 4.449801e-05
[1078,] 1.282355e-04 0.0001553507 4.274596e-05
[1079,] 1.005124e-04 0.0001553507 3.350420e-05
[1080,] 1.022952e-04 0.0001553507 3.409855e-05
[1081,] 7.385039e-05 0.0001553507 2.461680e-05
[1082,] 7.429272e-05 0.0001553507 2.476434e-05
[1083,] 7.873123e-05 0.0001553507 2.624354e-05
[1084,] 8.200618e-05 0.0001553507 2.733511e-05
[1085,] 9.675308e-05 0.0001553507 3.225099e-05
[1086,] 9.833035e-05 0.0001553507 3.277683e-05
[1087,] 9.550720e-05 0.0001553507 3.183562e-05
[1088,] 1.534074e-04 0.0001553507 5.113547e-05
[1089,] 1.570428e-04 0.0001553507 5.234753e-05
[1090,] 2.058101e-04 0.0001553507 6.860360e-05
[1091,] 2.227245e-04 0.0001553507 7.424120e-05
[1092,] 8.433204e-05 0.0001553507 2.811070e-05
[1093,] 8.649177e-05 0.0001553507 2.883054e-05
[1094,] 1.234923e-04 0.0001553507 4.116388e-05
[1095,] 3.066388e-04 0.0001553507 1.022136e-04
[1096,] 7.991957e-05 0.0001553507 2.663987e-05
[1097,] 1.879098e-04 0.0001553507 6.263678e-05
[1098,] 1.947068e-04 0.0001553507 6.490248e-05
[1099,] 8.550409e-05 0.0001553507 2.850133e-05
[1100,] 8.466995e-05 0.0001553507 2.822328e-05
[1101,] 1.189403e-04 0.0001553507 3.964657e-05
[1102,] 1.095665e-04 0.0001553507 3.652200e-05
[1103,] 9.575977e-05 0.0001553507 3.191993e-05
[1104,] 1.960979e-04 0.0001553507 6.536586e-05
[1105,] 2.103993e-04 0.0001553507 7.013198e-05
[1106,] 9.805716e-05 0.0001553507 3.268576e-05
[1107,] 8.376598e-05 0.0001553507 2.792187e-05
[1108,] 8.393745e-05 0.0001553507 2.797912e-05
[1109,] 1.659260e-04 0.0001553507 5.530725e-05
[1110,] 1.702030e-04 0.0001553507 5.673285e-05
[1111,] 9.849110e-05 0.0001553507 3.283025e-05
[1112,] 2.315521e-04 0.0001553507 7.718412e-05
[1113,] 9.835378e-05 0.0001553507 3.278460e-05
[1114,] 2.327929e-04 0.0001553507 7.759763e-05
[1115,] 8.933466e-05 0.0001553507 2.977804e-05
[1116,] 1.457371e-04 0.0001553507 4.857920e-05
[1117,] 2.335780e-04 0.0001553507 7.786007e-05
[1118,] 9.819583e-05 0.0001553507 3.273198e-05
[1119,] 1.091755e-04 0.0001553507 3.639174e-05
[1120,] 1.084808e-04 0.0001553507 3.616030e-05
[1121,] 9.870852e-05 0.0001553507 3.290289e-05
[1122,] 7.366829e-05 0.0001553507 2.455616e-05
[1123,] 7.319081e-05 0.0001553507 2.439698e-05
[1124,] 8.520397e-05 0.0001553507 2.840150e-05
[1125,] 1.823985e-04 0.0001553507 6.079875e-05
[1126,] 2.035609e-04 0.0001553507 6.785345e-05
[1127,] 9.882002e-05 0.0001553507 3.294006e-05
[1128,] 7.361225e-05 0.0001553507 2.453746e-05
[1129,] 7.350075e-05 0.0001553507 2.450029e-05
[1130,] 9.422899e-05 0.0001553507 3.140955e-05
[1131,] 8.698965e-05 0.0001553507 2.899671e-05
[1132,] 8.600737e-05 0.0001553507 2.866934e-05
[1133,] 7.349495e-05 0.0001553507 2.449834e-05
[1134,] 8.138332e-05 0.0001553507 2.712776e-05
[1135,] 7.384460e-05 0.0001553507 2.461491e-05
[1136,] 7.400080e-05 0.0001553507 2.466698e-05
[1137,] 7.392217e-05 0.0001553507 2.464077e-05
[1138,] 7.470726e-05 0.0001553507 2.490249e-05
[1139,] 9.105754e-05 0.0001553507 3.035249e-05
[1140,] 8.458252e-05 0.0001553507 2.819420e-05
[1141,] 2.541137e-04 0.0001553507 8.470528e-05
[1142,] 1.281832e-04 0.0001553507 4.272780e-05
[1143,] 9.026040e-05 0.0001553507 3.008683e-05
[1144,] 1.159995e-04 0.0001553507 3.866652e-05
[1145,] 8.082190e-05 0.0001553507 2.694061e-05
[1146,] 8.435925e-05 0.0001553507 2.811976e-05
[1147,] 8.437987e-05 0.0001553507 2.812663e-05
[1148,] 8.568347e-05 0.0001553507 2.856117e-05
[1149,] 8.451369e-05 0.0001553507 2.817125e-05
[1150,] 8.448120e-05 0.0001553507 2.816042e-05
[1151,] 8.466760e-05 0.0001553507 2.822256e-05
[1152,] 9.986567e-05 0.0001553507 3.328862e-05
[1153,] 8.456756e-05 0.0001553507 2.818921e-05
[1154,] 1.416760e-04 0.0001553507 4.722536e-05
[1155,] 5.989896e-04 0.0001553507 6.807635e-05
[1156,] 8.437270e-05 0.0001553507 2.812424e-05
[1157,] 8.953655e-05 0.0001553507 2.984554e-05
[1158,] 5.537672e-04 0.0001553507 6.548999e-05
[1159,] 1.299402e-04 0.0001553507 4.331338e-05
[1160,] 8.466337e-05 0.0001553507 2.822115e-05
[1161,] 8.453475e-05 0.0001553507 2.817827e-05
[1162,] 7.937987e-05 0.0001553507 2.645995e-05
[1163,] 1.817984e-04 0.0001553507 6.059930e-05
[1164,] 8.441741e-05 0.0001553507 2.813915e-05
[1165,] 8.452281e-05 0.0001553507 2.817429e-05
[1166,] 8.215204e-05 0.0001553507 2.738397e-05
[1167,] 8.844343e-05 0.0001553507 2.948117e-05
[1168,] 1.036365e-04 0.0001553507 3.454559e-05
[1169,] 8.462799e-05 0.0001553507 2.820936e-05
[1170,] 8.454086e-05 0.0001553507 2.818031e-05
[1171,] 8.444508e-05 0.0001553507 2.814838e-05
[1172,] 8.448439e-05 0.0001553507 2.816148e-05
[1173,] 8.455426e-05 0.0001553507 2.818477e-05
[1174,] 8.472822e-05 0.0001553507 2.824277e-05
[1175,] 5.844213e-04 0.0001553507 7.630399e-05
[1176,] 8.176524e-05 0.0001553507 2.725507e-05
[1177,] 8.449974e-05 0.0001553507 2.816660e-05
[1178,] 8.432984e-05 0.0001553507 2.810996e-05
[1179,] 8.437070e-05 0.0001553507 2.812358e-05
[1180,] 8.450927e-05 0.0001553507 2.816978e-05
[1181,] 6.752884e-04 0.0001553507 7.503042e-05
[1182,] 8.567705e-05 0.0001553507 2.855896e-05
[1183,] 8.445610e-05 0.0001553507 2.815205e-05
[1184,] 8.446540e-05 0.0001553507 2.815515e-05
[1185,] 1.299319e-04 0.0001553507 4.331061e-05
[1186,] 8.432023e-05 0.0001553507 2.810675e-05
[1187,] 8.431985e-05 0.0001553507 2.810663e-05
[1188,] 9.957839e-05 0.0001553507 3.319286e-05
[1189,] 8.452234e-05 0.0001553507 2.817413e-05
[1190,] 8.442382e-05 0.0001553507 2.814129e-05
[1191,] 8.438343e-05 0.0001553507 2.812782e-05
[1192,] 8.527633e-05 0.0001553507 2.842542e-05
[1193,] 2.691189e-04 0.0001553507 8.970749e-05
[1194,] 8.446745e-05 0.0001553507 2.815584e-05
[1195,] 1.299281e-04 0.0001553507 4.330935e-05
[1196,] 8.459535e-05 0.0001553507 2.819843e-05
[1197,] 8.443544e-05 0.0001553507 2.814516e-05
[1198,] 8.308662e-05 0.0001553507 2.769551e-05
[1199,] 5.526888e-04 0.0001553507 7.941901e-05
[1200,] 8.452398e-05 0.0001553507 2.817468e-05
[1201,] 1.305842e-04 0.0001553507 4.352803e-05
[1202,] 7.322525e-05 0.0001553507 2.440845e-05
[1203,] 2.114455e-04 0.0001553507 7.048156e-05
[1204,] 8.425860e-05 0.0001553507 2.808621e-05
[1205,] 1.354463e-04 0.0001553507 4.514878e-05
[1206,] 8.453622e-05 0.0001553507 2.817876e-05
[1207,] 8.440400e-05 0.0001553507 2.813468e-05
[1208,] 9.025770e-05 0.0001553507 3.008592e-05
[1209,] 5.781596e-04 0.0001553507 7.440865e-05
[1210,] 1.067237e-04 0.0001553507 3.557495e-05
[1211,] 8.464513e-05 0.0001553507 2.821505e-05
[1212,] 2.602075e-04 0.0001553507 8.673700e-05
[1213,] 2.687860e-04 0.0001553507 8.959666e-05
[1214,] 8.372132e-05 0.0001553507 2.790709e-05
[1215,] 4.976117e-04 0.0001553507 9.034608e-05
[1216,] 1.298100e-04 0.0001553507 4.326998e-05
[1217,] 8.469827e-05 0.0001553507 2.823276e-05
[1218,] 8.456814e-05 0.0001553507 2.818938e-05
[1219,] 8.445271e-05 0.0001553507 2.815090e-05
[1220,] 7.671441e-05 0.0001553507 2.557143e-05
[1221,] 8.460409e-05 0.0001553507 2.820136e-05
[1222,] 8.472243e-05 0.0001553507 2.824081e-05
[1223,] 8.227598e-05 0.0001553507 2.742530e-05
[1224,] 8.466057e-05 0.0001553507 2.822019e-05
[1225,] 8.451567e-05 0.0001553507 2.817189e-05
[1226,] 8.448703e-05 0.0001553507 2.816234e-05
[1227,] 9.064554e-05 0.0001553507 3.021517e-05
[1228,] 8.237901e-05 0.0001553507 2.745964e-05
[1229,] 7.733559e-05 0.0001553507 2.577854e-05
[1230,] 8.373077e-05 0.0001553507 2.791024e-05
[1231,] 8.451096e-05 0.0001553507 2.817032e-05
[1232,] 8.450891e-05 0.0001553507 2.816964e-05
[1233,] 8.646333e-05 0.0001553507 2.882111e-05
[1234,] 1.304329e-04 0.0001553507 4.347764e-05
[1235,] 7.808566e-05 0.0001553507 2.602855e-05
[1236,] 8.442706e-05 0.0001553507 2.814235e-05
[1237,] 8.464535e-05 0.0001553507 2.821512e-05
[1238,] 8.457086e-05 0.0001553507 2.819029e-05
[1239,] 8.504539e-05 0.0001553507 2.834846e-05
[1240,] 8.489904e-05 0.0001553507 2.829968e-05
[1241,] 8.241191e-05 0.0001553507 2.747061e-05
[1242,] 8.448010e-05 0.0001553507 2.816004e-05
[1243,] 1.695402e-04 0.0001553507 5.651352e-05
[1244,] 2.053677e-04 0.0001553507 4.045429e-05
[1245,] 7.782501e-05 0.0001553507 2.594168e-05
[1246,] 1.646960e-04 0.0001553507 5.489877e-05
[1247,] 8.458911e-05 0.0001553507 2.819637e-05
[1248,] 2.251411e-04 0.0001553507 4.077010e-05
[1249,] 8.472737e-05 0.0001553507 2.824246e-05
[1250,] 8.492655e-05 0.0001553507 2.830885e-05
[1251,] 8.475701e-05 0.0001553507 2.825234e-05
[1252,] 8.481950e-05 0.0001553507 2.827317e-05
[1253,] 2.534070e-04 0.0001553507 4.112409e-05
[1254,] 8.280557e-05 0.0001553507 2.760184e-05
[1255,] 8.450783e-05 0.0001553507 2.816928e-05
[1256,] 8.590731e-05 0.0001553507 2.863569e-05
[1257,] 1.276204e-04 0.0001553507 4.254022e-05
[1258,] 1.515395e-03 0.0001553507 7.757316e-04
[1259,] 1.772333e-04 0.0001553507 5.907713e-05
[1260,] 8.359277e-05 0.0001553507 2.786426e-05
[1261,] 1.491777e-04 0.0001553507 4.972579e-05
[1262,] 1.785073e-04 0.0001553507 5.950177e-05
[1263,] 1.480746e-04 0.0001553507 4.935816e-05
[1264,] 8.329746e-05 0.0001553507 2.776581e-05
[1265,] 1.752272e-04 0.0001553507 5.840842e-05
[1266,] 9.597796e-05 0.0001553507 3.199251e-05
[1267,] 9.139351e-05 0.0001553507 3.046446e-05
[1268,] 7.116670e-05 0.0001553507 2.372222e-05
[1269,] 1.567946e-04 0.0001553507 5.226456e-05
[1270,] 1.237258e-04 0.0001553507 4.124145e-05
[1271,] 8.509326e-05 0.0001553507 2.836432e-05
[1272,] 9.535778e-05 0.0001553507 3.178580e-05
[1273,] 9.369841e-05 0.0001553507 3.123278e-05
[1274,] 1.257934e-04 0.0001553507 4.193146e-05
[1275,] 8.235625e-05 0.0001553507 2.745216e-05
[1276,] 8.039068e-05 0.0001553507 2.679685e-05
[1277,] 8.172921e-05 0.0001553507 2.724316e-05
[1278,] 2.227400e-03 0.0001553507 1.460180e-03
[1279,] 3.961813e-04 0.0001553507 2.885262e-05
[1280,] 3.329345e-04 0.0001553507 2.812051e-05
[1281,] 7.184302e-05 0.0001553507 2.394768e-05
[1282,] 1.803277e-04 0.0001553507 2.415246e-05
[1283,] 8.663281e-05 0.0001553507 2.887753e-05
[1284,] 1.105224e-04 0.0001553507 3.684077e-05
[1285,] 3.975208e-03 0.0001553507 1.649034e-03
[1286,] 1.458032e-04 0.0001553507 3.850736e-05
[1287,] 2.085002e-03 0.0001553507 6.603912e-04
[1288,] 1.029216e-04 0.0001553507 2.352646e-05
[1289,] 1.022524e-04 0.0001553507 1.550621e-03
[1290,] 2.022890e-04 0.0001553507 6.742978e-05
[1291,] 3.929332e-04 0.0001553507 1.662484e-01
[1292,] 1.082720e-04 0.0001553507 3.609070e-05
[1293,] 1.816148e-04 0.0001553507 6.053812e-05
[1294,] 8.801607e-05 0.0001553507 2.354404e-05
[1295,] 9.822881e-05 0.0001553507 3.274292e-05
[1296,] 2.899304e-04 0.0001553507 1.427090e-01
[1297,] 9.760919e-03 0.0001553507 4.182436e-04
[1298,] 7.145516e-04 0.0001553507 2.879839e-01
[1299,] 7.056692e-05 0.0001553507 2.352230e-05
[1300,] 9.175426e-05 0.0001553507 3.058477e-05
[1301,] 7.560239e-05 0.0001553507 2.520077e-05
[1302,] 4.615647e-04 0.0001553507 8.038873e-03
[1303,] 3.822934e-03 0.0001553507 1.158648e-03
[1304,] 2.430106e-04 0.0001553507 2.804234e-01
[1305,] 7.084071e-05 0.0001553507 2.361356e-05
[1306,] 7.070051e-05 0.0001553507 2.356683e-05
[1307,] 1.134652e-04 0.0001553507 1.108272e-01
[1308,] 1.001776e-04 0.0001553507 3.339248e-05
[1309,] 1.412635e-04 0.0001553507 4.708790e-05
[1310,] 6.291847e-02 0.0001553507 3.864404e-01
[1311,] 5.396780e-02 0.0001553507 3.028917e-01
[1312,] 1.144299e-04 0.0001553507 3.814337e-05
[1313,] 5.613823e-02 0.0001553507 8.731215e-03
[1314,] 6.622699e-02 0.0001553507 9.636546e-03
[1315,] 1.064218e-04 0.0001553507 3.547391e-05
[1316,] 8.163957e-04 0.0001553507 1.313145e-04
[1317,] 7.851136e-05 0.0001553507 2.617042e-05
[1318,] 1.315187e-04 0.0001553507 4.383963e-05
[1319,] 1.310794e-04 0.0001553507 4.369318e-05
[1320,] 7.765959e-05 0.0001553507 2.588647e-05
[1321,] 1.335086e-04 0.0001553507 4.450294e-05
[1322,] 7.974187e-05 0.0001553507 2.658062e-05
[1323,] 1.207431e-04 0.0001553507 4.024724e-05
[1324,] 1.374645e-04 0.0001553507 4.582142e-05
[1325,] 1.042992e-04 0.0001553507 3.476626e-05
[1326,] 1.228114e-04 0.0001553507 4.093707e-05
[1327,] 1.021983e-04 0.0001553507 3.406591e-05
[1328,] 1.055909e-04 0.0001553507 3.519676e-05
[1329,] 1.060836e-04 0.0001553507 3.536104e-05
[1330,] 1.235223e-04 0.0001553507 4.117404e-05
[1331,] 1.315667e-04 0.0001553507 4.385566e-05
[1332,] 1.065658e-04 0.0001553507 3.552177e-05
[1333,] 7.194277e-05 0.0001553507 2.398094e-05
[1334,] 1.404754e-04 0.0001553507 4.682503e-05
[1335,] 1.311795e-04 0.0001553507 4.372658e-05
[1336,] 1.864872e-04 0.0001553507 6.216287e-05
[1337,] 1.730954e-04 0.0001553507 5.769823e-05
[1338,] 1.336541e-04 0.0001553507 4.455145e-05
[1339,] 1.393217e-04 0.0001553507 4.644064e-05
[1340,] 1.120073e-04 0.0001553507 3.733525e-05
[1341,] 1.226827e-04 0.0001553507 4.089423e-05
[1342,] 1.685453e-04 0.0001553507 5.618088e-05
[1343,] 1.399145e-04 0.0001553507 4.663825e-05
[1344,] 1.334457e-04 0.0001553507 4.448200e-05
[1345,] 1.358069e-04 0.0001553507 4.526908e-05
[1346,] 1.467114e-04 0.0001553507 4.890364e-05
[1347,] 9.250568e-05 0.0001553507 3.083525e-05
[1348,] 9.267452e-05 0.0001553507 3.089110e-05
[1349,] 1.000576e-04 0.0001553507 3.335238e-05
[1350,] 1.323543e-04 0.0001553507 4.411802e-05
[1351,] 1.276313e-04 0.0001553507 4.254376e-05
[1352,] 1.999328e-04 0.0001553507 6.664380e-05
[1353,] 1.261679e-04 0.0001553507 4.205597e-05
[1354,] 1.261796e-04 0.0001553507 4.205985e-05
[1355,] 1.443608e-04 0.0001553507 4.812032e-05
[1356,] 1.074302e-04 0.0001553507 3.581005e-05
[1357,] 1.446514e-04 0.0001553507 4.821736e-05
[1358,] 1.832782e-04 0.0001553507 6.109247e-05
[1359,] 1.175466e-04 0.0001553507 3.918216e-05
[1360,] 1.264186e-04 0.0001553507 4.213953e-05
[1361,] 1.261649e-04 0.0001553507 4.205496e-05
[1362,] 1.266409e-04 0.0001553507 4.221368e-05
[1363,] 1.301127e-04 0.0001553507 4.337086e-05
[1364,] 1.786854e-04 0.0001553507 5.956158e-05
[1365,] 1.262930e-04 0.0001553507 4.209767e-05
[1366,] 9.881886e-05 0.0001553507 3.293963e-05
[1367,] 1.297799e-04 0.0001553507 4.325988e-05
[1368,] 7.731694e-05 0.0001553507 2.577227e-05
[1369,] 1.376239e-04 0.0001553507 4.587490e-05
[1370,] 1.302865e-04 0.0001553507 4.342875e-05
[1371,] 1.302871e-04 0.0001553507 4.342895e-05
[1372,] 1.364068e-04 0.0001553507 4.546906e-05
[1373,] 1.405597e-04 0.0001553507 4.685340e-05
[1374,] 8.687961e-05 0.0001553507 2.895993e-05
[1375,] 1.309425e-04 0.0001553507 4.364745e-05
[1376,] 1.303487e-04 0.0001553507 4.344949e-05
[1377,] 1.317051e-04 0.0001553507 4.390154e-05
[1378,] 1.183077e-04 0.0001553507 3.943572e-05
[1379,] 8.020921e-05 0.0001553507 2.673635e-05
[1380,] 1.082513e-04 0.0001553507 3.608383e-05
[1381,] 1.109515e-04 0.0001553507 3.698384e-05
[1382,] 1.333438e-04 0.0001553507 4.444811e-05
[1383,] 1.075447e-04 0.0001553507 3.584827e-05
[1384,] 1.303879e-04 0.0001553507 4.346284e-05
[1385,] 1.185816e-04 0.0001553507 3.952709e-05
[1386,] 1.271223e-04 0.0001553507 4.237426e-05
[1387,] 1.310020e-04 0.0001553507 4.366738e-05
[1388,] 1.392388e-04 0.0001553507 4.641275e-05
[1389,] 1.809652e-04 0.0001553507 6.032144e-05
[1390,] 1.306062e-04 0.0001553507 4.353558e-05
[1391,] 1.321050e-04 0.0001553507 4.403517e-05
[1392,] 1.321676e-04 0.0001553507 4.405605e-05
[1393,] 1.331908e-04 0.0001553507 4.439707e-05
[1394,] 1.912918e-04 0.0001553507 6.376370e-05
[1395,] 1.060811e-04 0.0001553507 3.536018e-05
[1396,] 1.246090e-04 0.0001553507 4.153636e-05
[1397,] 1.364467e-04 0.0001553507 4.548205e-05
[1398,] 1.981617e-04 0.0001553507 6.605357e-05
[1399,] 1.477691e-04 0.0001553507 4.925714e-05
[1400,] 1.474775e-04 0.0001553507 4.915993e-05
[1401,] 8.730076e-05 0.0001553507 2.910036e-05
[1402,] 1.053016e-04 0.0001553507 3.510055e-05
[1403,] 1.418697e-04 0.0001553507 4.729026e-05
[1404,] 2.698129e-04 0.0001553507 8.993546e-05
[1405,] 9.696320e-05 0.0001553507 3.232121e-05
[1406,] 1.377844e-04 0.0001553507 4.592824e-05
[1407,] 1.498816e-04 0.0001553507 4.996091e-05
[1408,] 7.131837e-05 0.0001553507 2.377281e-05
[1409,] 1.011186e-04 0.0001553507 3.370641e-05
[1410,] 7.461922e-05 0.0001553507 2.487317e-05
[1411,] 7.892557e-05 0.0001553507 2.630844e-05
[1412,] 7.745994e-05 0.0001553507 2.581992e-05
[1413,] 7.736743e-05 0.0001553507 2.578908e-05
[1414,] 1.019931e-04 0.0001553507 3.399781e-05
[1415,] 1.143981e-04 0.0001553507 3.813245e-05
[1416,] 9.660456e-05 0.0001553507 3.220156e-05
[1417,] 7.277368e-05 0.0001553507 2.425788e-05
[1418,] 1.198315e-04 0.0001553507 3.994324e-05
[1419,] 9.374044e-05 0.0001553507 3.124679e-05
[1420,] 1.909754e-04 0.0001553507 6.365808e-05
[1421,] 7.945067e-05 0.0001553507 2.648351e-05
[1422,] 1.540274e-04 0.0001553507 5.134302e-05
[1423,] 7.147285e-05 0.0001553507 2.382429e-05
[1424,] 1.991892e-04 0.0001553507 6.639620e-05
[1425,] 1.017341e-04 0.0001553507 3.391132e-05
[1426,] 1.397167e-04 0.0001553507 4.657220e-05
[1427,] 2.013701e-04 0.0001553507 6.712333e-05
[1428,] 1.224085e-04 0.0001553507 4.080306e-05
[1429,] 1.277057e-04 0.0001553507 4.256844e-05
[1430,] 1.445282e-04 0.0001553507 4.817602e-05
[1431,] 1.629536e-04 0.0001553507 5.431785e-05
[1432,] 1.087410e-04 0.0001553507 3.624662e-05
[1433,] 1.735326e-04 0.0001553507 5.784475e-05
[1434,] 1.923968e-04 0.0001553507 6.413266e-05
[1435,] 1.982566e-04 0.0001553507 6.608590e-05
[1436,] 1.585432e-04 0.0001553507 5.284778e-05
[1437,] 1.588438e-04 0.0001553507 5.294803e-05
[1438,] 1.079738e-04 0.0001553507 3.599104e-05
[1439,] 7.085300e-05 0.0001553507 2.361767e-05
[1440,] 1.365882e-04 0.0001553507 4.552907e-05
[1441,] 7.107919e-05 0.0001553507 2.369306e-05
[1442,] 1.073773e-04 0.0001553507 3.579224e-05
[1443,] 1.542664e-04 0.0001553507 5.142198e-05
[1444,] 1.533895e-04 0.0001553507 5.112968e-05
[1445,] 9.475503e-05 0.0001553507 3.158500e-05
[1446,] 1.532315e-04 0.0001553507 5.107698e-05
[1447,] 7.129321e-05 0.0001553507 2.376440e-05
[1448,] 7.409811e-05 0.0001553507 2.469934e-05
[1449,] 1.478894e-04 0.0001553507 4.929629e-05
[1450,] 9.853020e-05 0.0001553507 3.284338e-05
[1451,] 2.420175e-04 0.0001553507 8.067263e-05
[1452,] 1.496379e-04 0.0001553507 4.987930e-05
[1453,] 2.194727e-04 0.0001553507 7.315800e-05
[1454,] 2.398369e-04 0.0001553507 7.994449e-05
[1455,] 2.351134e-04 0.0001553507 7.837005e-05
[1456,] 2.355892e-04 0.0001553507 7.852862e-05
[1457,] 2.348311e-04 0.0001553507 7.827593e-05
[1458,] 2.351551e-04 0.0001553507 7.838392e-05
[1459,] 2.278190e-04 0.0001553507 7.593861e-05
[1460,] 1.655294e-04 0.0001553507 5.517659e-05
[1461,] 2.165068e-04 0.0001553507 7.216708e-05
[1462,] 1.144717e-04 0.0001553507 3.815733e-05
[1463,] 1.455522e-04 0.0001553507 4.851709e-05
[1464,] 1.756423e-04 0.0001553507 5.854706e-05
[1465,] 1.229371e-04 0.0001553507 4.097884e-05
[1466,] 1.316950e-04 0.0001553507 4.389872e-05
[1467,] 1.623996e-04 0.0001553507 5.413295e-05
[1468,] 1.583398e-04 0.0001553507 5.278096e-05
[1469,] 7.497566e-05 0.0001553507 2.499189e-05
[1470,] 1.807281e-04 0.0001553507 6.024162e-05
[1471,] 1.671313e-04 0.0001553507 5.571016e-05
[1472,] 1.690118e-04 0.0001553507 5.633703e-05
[1473,] 1.526769e-04 0.0001553507 5.089208e-05
[1474,] 7.183568e-05 0.0001553507 2.394523e-05
[1475,] 7.263487e-05 0.0001553507 2.421161e-05
[1476,] 7.251542e-05 0.0001553507 2.417180e-05
[1477,] 7.285358e-05 0.0001553507 2.428450e-05
[1478,] 1.867785e-04 0.0001553507 6.225964e-05
[1479,] 7.272446e-05 0.0001553507 2.424147e-05
[1480,] 7.273049e-05 0.0001553507 2.424349e-05
[1481,] 1.061282e-04 0.0001553507 3.537602e-05
[1482,] 7.242525e-05 0.0001553507 2.414175e-05
[1483,] 8.017284e-05 0.0001553507 2.672423e-05
[1484,] 1.255480e-04 0.0001553507 4.184936e-05
[1485,] 7.244456e-05 0.0001553507 2.414819e-05
[1486,] 1.119772e-04 0.0001553507 3.732553e-05
[1487,] 1.164584e-04 0.0001553507 3.881927e-05
[1488,] 1.864641e-04 0.0001553507 6.215466e-05
[1489,] 7.342666e-05 0.0001553507 2.447557e-05
[1490,] 7.379394e-05 0.0001553507 2.459800e-05
[1491,] 7.406162e-05 0.0001553507 2.468723e-05
[1492,] 2.764705e-04 0.0001553507 9.215578e-05
[1493,] 7.386881e-05 0.0001553507 2.462294e-05
[1494,] 7.388787e-05 0.0001553507 2.462929e-05
[1495,] 2.758588e-04 0.0001553507 9.195190e-05
[1496,] 7.391920e-05 0.0001553507 2.463972e-05
[1497,] 7.338234e-05 0.0001553507 2.446080e-05
[1498,] 8.570023e-05 0.0001553507 2.856666e-05
[1499,] 2.998850e-04 0.0001553507 9.996040e-05
[1500,] 7.785840e-05 0.0001553507 2.595276e-05
[1501,] 3.303508e-04 0.0001553507 1.101162e-04
[1502,] 2.114653e-04 0.0001553507 7.048817e-05
[1503,] 7.394485e-05 0.0001553507 2.464827e-05
[1504,] 1.352033e-04 0.0001553507 4.506727e-05
[1505,] 2.910293e-04 0.0001553507 9.700847e-05
[1506,] 1.599868e-04 0.0001553507 5.332886e-05
[1507,] 8.306376e-05 0.0001553507 2.768785e-05
[1508,] 7.414845e-05 0.0001553507 2.471613e-05
[1509,] 1.730590e-04 0.0001553507 5.768632e-05
[1510,] 2.200145e-04 0.0001553507 7.333788e-05
[1511,] 9.663513e-05 0.0001553507 3.221171e-05
[1512,] 1.264779e-04 0.0001553507 4.215934e-05
[1513,] 7.791480e-05 0.0001553507 2.597155e-05
[1514,] 7.641489e-05 0.0001553507 2.547159e-05
[1515,] 1.195855e-04 0.0001553507 3.986184e-05
[1516,] 2.026310e-04 0.0001553507 6.754334e-05
[1517,] 1.192421e-04 0.0001553507 3.974733e-05
[1518,] 1.069656e-04 0.0001553507 3.565489e-05
[1519,] 1.014938e-04 0.0001553507 3.383137e-05
[1520,] 1.155233e-04 0.0001553507 3.850743e-05
[1521,] 1.159945e-04 0.0001553507 3.866451e-05
[1522,] 1.120788e-04 0.0001553507 3.735928e-05
[1523,] 1.761433e-04 0.0001553507 5.871579e-05
[1524,] 1.016380e-04 0.0001553507 3.387921e-05
[1525,] 8.566172e-05 0.0001553507 2.855389e-05
[1526,] 1.473750e-04 0.0001553507 4.912478e-05
[1527,] 9.959495e-05 0.0001553507 3.319842e-05
[1528,] 9.961578e-05 0.0001553507 3.320532e-05
[1529,] 1.152249e-04 0.0001553507 3.840798e-05
[1530,] 2.914818e-04 0.0001553507 9.716065e-05
[1531,] 1.640171e-04 0.0001553507 5.467336e-05
[1532,] 9.312144e-05 0.0001553507 3.104047e-05
[1533,] 1.159596e-04 0.0001553507 3.865284e-05
[1534,] 8.544333e-05 0.0001553507 2.848110e-05
[1535,] 1.150911e-04 0.0001553507 3.836338e-05
[1536,] 1.105836e-04 0.0001553507 3.686092e-05
[1537,] 1.265164e-04 0.0001553507 4.217224e-05
[1538,] 1.137792e-04 0.0001553507 3.792607e-05
[1539,] 1.135121e-04 0.0001553507 3.783705e-05
[1540,] 1.155757e-04 0.0001553507 3.852488e-05
[1541,] 8.579928e-05 0.0001553507 2.859974e-05
[1542,] 1.236581e-04 0.0001553507 4.121954e-05
[1543,] 1.176099e-04 0.0001553507 3.920295e-05
[1544,] 8.540412e-05 0.0001553507 2.846804e-05
[1545,] 8.549647e-05 0.0001553507 2.849882e-05
[1546,] 1.158094e-04 0.0001553507 3.860278e-05
[1547,] 1.053849e-04 0.0001553507 3.512815e-05
[1548,] 1.115316e-04 0.0001553507 3.717689e-05
[1549,] 1.466436e-04 0.0001553507 4.888099e-05
[1550,] 1.007412e-04 0.0001553507 3.358011e-05
[1551,] 1.140401e-04 0.0001553507 3.801303e-05
[1552,] 1.140500e-04 0.0001553507 3.801633e-05
[1553,] 1.141183e-04 0.0001553507 3.803911e-05
[1554,] 1.124674e-04 0.0001553507 3.748881e-05
[1555,] 9.326092e-05 0.0001553507 3.108703e-05
[1556,] 1.256731e-04 0.0001553507 4.189098e-05
[1557,] 2.051647e-04 0.0001553507 6.838821e-05
[1558,] 1.674986e-04 0.0001553507 5.583349e-05
[1559,] 1.606036e-04 0.0001553507 5.353513e-05
[1560,] 1.377961e-04 0.0001553507 4.593204e-05
[1561,] 2.327872e-04 0.0001553507 7.759677e-05
[1562,] 1.323037e-04 0.0001553507 4.410109e-05
[1563,] 7.749153e-05 0.0001553507 2.583046e-05
[1564,] 1.063112e-04 0.0001553507 3.543733e-05
[1565,] 8.698977e-05 0.0001553507 2.899657e-05
[1566,] 1.260544e-04 0.0001553507 4.201812e-05
[1567,] 2.077316e-04 0.0001553507 6.924343e-05
[1568,] 1.467434e-04 0.0001553507 4.891451e-05
[1569,] 9.847122e-05 0.0001553507 3.282376e-05
[1570,] 8.653031e-05 0.0001553507 2.884342e-05
[1571,] 1.144841e-04 0.0001553507 3.816122e-05
[1572,] 1.120110e-04 0.0001553507 3.733678e-05
[1573,] 1.402722e-04 0.0001553507 4.675757e-05
[1574,] 9.095972e-05 0.0001553507 3.031982e-05
[1575,] 1.059390e-04 0.0001553507 3.531294e-05
[1576,] 1.525600e-04 0.0001553507 5.085312e-05
[1577,] 9.029792e-05 0.0001553507 3.009924e-05
[1578,] 8.575092e-05 0.0001553507 2.858363e-05
[1579,] 1.014033e-04 0.0001553507 3.380102e-05
[1580,] 1.524725e-04 0.0001553507 5.082400e-05
[1581,] 1.531840e-04 0.0001553507 5.106116e-05
[1582,] 1.568409e-04 0.0001553507 5.227996e-05
[1583,] 1.470479e-04 0.0001553507 4.901614e-05
[1584,] 8.974188e-05 0.0001553507 2.991389e-05
[1585,] 8.898479e-05 0.0001553507 2.966140e-05
[1586,] 7.943565e-05 0.0001553507 2.647848e-05
[1587,] 8.678586e-05 0.0001553507 2.892855e-05
[1588,] 1.957725e-04 0.0001553507 6.525715e-05
[1589,] 1.049278e-04 0.0001553507 3.497587e-05
[1590,] 8.842037e-05 0.0001553507 2.947325e-05
[1591,] 8.703025e-05 0.0001553507 2.900989e-05
[1592,] 1.520845e-04 0.0001553507 5.069469e-05
[1593,] 7.548888e-05 0.0001553507 2.516291e-05
[1594,] 9.610593e-05 0.0001553507 3.203524e-05
[1595,] 1.661027e-04 0.0001553507 5.536797e-05
[1596,] 7.537435e-05 0.0001553507 2.512479e-05
[1597,] 7.967502e-05 0.0001553507 2.655826e-05
[1598,] 7.963558e-05 0.0001553507 2.654511e-05
[1599,] 8.764335e-05 0.0001553507 2.921423e-05
[1600,] 9.792110e-05 0.0001553507 3.264042e-05
[1601,] 7.841376e-05 0.0001553507 2.613789e-05
[1602,] 7.794872e-05 0.0001553507 2.598293e-05
[1603,] 1.469644e-04 0.0001553507 4.898815e-05
[1604,] 1.683889e-04 0.0001553507 5.613021e-05
[1605,] 9.756236e-05 0.0001553507 3.252082e-05
[1606,] 9.258956e-05 0.0001553507 3.086311e-05
[1607,] 7.789426e-05 0.0001553507 2.596477e-05
[1608,] 1.320516e-04 0.0001553507 4.401722e-05
[1609,] 7.579519e-05 0.0001553507 2.526520e-05
[1610,] 1.336253e-03 0.0001553507 4.454385e-04
[1611,] 7.737212e-05 0.0001553507 2.579068e-05
[1612,] 2.529445e-04 0.0001553507 8.431424e-05
[1613,] 2.214264e-04 0.0001553507 7.380803e-05
[1614,] 2.143511e-04 0.0001553507 7.144951e-05
[1615,] 2.189314e-04 0.0001553507 7.297666e-05
[1616,] 2.171447e-04 0.0001553507 7.238118e-05
[1617,] 2.206818e-04 0.0001553507 7.355979e-05
[1618,] 2.159616e-04 0.0001553507 7.198685e-05
[1619,] 2.200231e-04 0.0001553507 7.334028e-05
[1620,] 2.180441e-04 0.0001553507 7.268065e-05
[1621,] 2.300283e-04 0.0001553507 7.667532e-05
[1622,] 1.500391e-04 0.0001553507 5.001350e-05
[1623,] 3.347383e-04 0.0001553507 1.115779e-04
[1624,] 2.413995e-04 0.0001553507 8.046568e-05
[1625,] 2.564721e-04 0.0001553507 8.548869e-05
[1626,] 2.765447e-04 0.0001553507 9.217956e-05
[1627,] 2.826334e-04 0.0001553507 9.420898e-05
[1628,] 2.793818e-04 0.0001553507 9.312516e-05
[1629,] 2.791202e-04 0.0001553507 9.303805e-05
[1630,] 2.809050e-04 0.0001553507 9.363292e-05
[1631,] 3.338367e-04 0.0001553507 1.112762e-04
[1632,] 2.907562e-04 0.0001553507 9.691652e-05
[1633,] 2.756953e-04 0.0001553507 9.189634e-05
[1634,] 2.561963e-04 0.0001553507 8.539694e-05
[1635,] 2.692372e-04 0.0001553507 8.974372e-05
[1636,] 2.741976e-04 0.0001553507 9.139718e-05
[1637,] 2.770570e-04 0.0001553507 9.235025e-05
[1638,] 2.049437e-04 0.0001553507 6.831316e-05
[1639,] 2.724764e-04 0.0001553507 9.082346e-05
[1640,] 1.479355e-04 0.0001553507 4.931233e-05
[1641,] 2.642862e-04 0.0001553507 8.809352e-05
[1642,] 3.230153e-04 0.0001553507 1.076699e-04
[1643,] 3.117352e-04 0.0001553507 1.039084e-04
[1644,] 3.153560e-04 0.0001553507 1.051168e-04
[1645,] 1.656855e-04 0.0001553507 5.522846e-05
[1646,] 4.101483e-04 0.0001553507 1.367117e-04
[1647,] 2.373512e-04 0.0001553507 7.911593e-05
[1648,] 1.597212e-04 0.0001553507 5.324011e-05
[1649,] 9.511578e-05 0.0001553507 3.170528e-05
[1650,] 7.901358e-05 0.0001553507 2.633778e-05
[1651,] 2.302316e-04 0.0001553507 7.674231e-05
[1652,] 1.378881e-04 0.0001553507 4.596244e-05
[1653,] 1.055745e-04 0.0001553507 3.519156e-05
[1654,] 9.095971e-05 0.0001553507 3.031989e-05
[1655,] 1.032478e-04 0.0001553507 3.441594e-05
[1656,] 1.389652e-04 0.0001553507 4.632177e-05
[1657,] 1.094616e-04 0.0001553507 3.648724e-05
[1658,] 1.773848e-04 0.0001553507 5.912740e-05
[1659,] 2.380797e-04 0.0001553507 7.936029e-05
[1660,] 1.708047e-04 0.0001553507 5.693470e-05
[1661,] 1.067984e-04 0.0001553507 3.559946e-05
[1662,] 1.099353e-04 0.0001553507 3.664513e-05
[1663,] 1.237702e-04 0.0001553507 4.125676e-05
[1664,] 3.539292e-04 0.0001553507 1.179748e-04
[1665,] 1.086837e-04 0.0001553507 3.622796e-05
[1666,] 1.221009e-04 0.0001553507 4.070043e-05
[1667,] 1.379778e-04 0.0001553507 4.599262e-05
[1668,] 1.946842e-04 0.0001553507 6.489408e-05
[1669,] 1.334663e-04 0.0001553507 4.448915e-05
[1670,] 2.883538e-04 0.0001553507 9.611878e-05
[1671,] 3.696820e-04 0.0001553507 1.232284e-04
[1672,] 1.831175e-04 0.0001553507 6.103878e-05
[1673,] 2.598724e-04 0.0001553507 8.662350e-05
[1674,] 1.603475e-04 0.0001553507 5.344977e-05
[1675,] 3.506323e-04 0.0001553507 1.168773e-04
[1676,] 3.341188e-04 0.0001553507 1.113728e-04
[1677,] 9.636031e-05 0.0001553507 3.211970e-05
[1678,] 4.600455e-04 0.0001553507 1.533483e-04
[1679,] 4.657557e-04 0.0001553507 1.552518e-04
[1680,] 4.680973e-04 0.0001553507 1.560322e-04
[1681,] 1.930825e-04 0.0001553507 6.436081e-05
[1682,] 2.307081e-04 0.0001553507 7.690305e-05
[1683,] 1.925097e-04 0.0001553507 6.416986e-05
[1684,] 2.266696e-04 0.0001553507 7.555685e-05
[1685,] 9.628968e-04 0.0001553507 3.209645e-04
[1686,] 9.854172e-05 0.0001553507 3.284691e-05
[1687,] 8.802902e-04 0.0001553507 2.934287e-04
[1688,] 9.855792e-04 0.0001553507 3.285237e-04
[1689,] 2.076974e-04 0.0001553507 6.922997e-05
[1690,] 3.325279e-04 0.0001553507 1.108443e-04
[1691,] 7.658327e-04 0.0001553507 2.552755e-04
[1692,] 8.501875e-04 0.0001553507 2.833941e-04
[1693,] 9.602807e-04 0.0001553507 3.200922e-04
[1694,] 1.084410e-04 0.0001553507 3.614669e-05
[1695,] 5.615808e-04 0.0001553507 1.871969e-04
[1696,] 1.271325e-03 0.0001553507 4.237727e-04
[1697,] 1.552745e-03 0.0001553507 8.805285e-04
[1698,] 1.387104e-03 0.0001553507 4.623658e-04
[1699,] 1.351333e-03 0.0001553507 4.504415e-04
[1700,] 4.867815e-04 0.0001553507 1.622636e-04
[1701,] 9.432225e-05 0.0001553507 3.144081e-05
[1702,] 1.344370e-03 0.0001553507 4.481226e-04
[1703,] 1.473603e-03 0.0001553507 4.911977e-04
[1704,] 1.226751e-03 0.0001553507 4.089155e-04
[1705,] 1.452664e-04 0.0001553507 4.842218e-05
[1706,] 1.940395e-04 0.0001553507 6.467945e-05
[1707,] 2.244157e-04 0.0001553507 7.480552e-05
[1708,] 1.215267e-03 0.0001553507 4.050862e-04
[1709,] 2.731504e-04 0.0001553507 9.105061e-05
[1710,] 1.523911e-04 0.0001553507 5.079802e-05
[1711,] 9.236881e-05 0.0001553507 3.078965e-05
[1712,] 1.180221e-03 0.0001553507 3.934026e-04
[1713,] 9.642959e-04 0.0001553507 3.214285e-04
[1714,] 2.595067e-04 0.0001553507 8.650154e-05
[1715,] 1.380057e-04 0.0001553507 4.600194e-05
[1716,] 2.588994e-04 0.0001553507 8.629909e-05
[1717,] 2.510567e-04 0.0001553507 8.368356e-05
[1718,] 1.249926e-03 0.0001553507 4.166533e-04
[1719,] 1.990203e-04 0.0001553507 6.634076e-05
[1720,] 1.321055e-03 0.0001553507 4.403636e-04
[1721,] 8.543475e-05 0.0001553507 2.847825e-05
[1722,] 8.645410e-05 0.0001553507 2.881801e-05
[1723,] 8.535142e-05 0.0001553507 2.845046e-05
[1724,] 1.580811e-04 0.0001553507 5.269401e-05
[1725,] 2.185534e-04 0.0001553507 7.285140e-05
[1726,] 8.757654e-05 0.0001553507 2.919216e-05
[1727,] 7.826115e-05 0.0001553507 2.608698e-05
[1728,] 7.832184e-05 0.0001553507 2.610721e-05
[1729,] 7.903822e-05 0.0001553507 2.634599e-05
[1730,] 7.885606e-05 0.0001553507 2.628528e-05
[1731,] 7.909028e-05 0.0001553507 2.636336e-05
[1732,] 9.206641e-05 0.0001553507 3.068883e-05
[1733,] 8.000092e-05 0.0001553507 2.666689e-05
[1734,] 1.038778e-04 0.0001553507 3.462578e-05
[1735,] 3.303364e-04 0.0001553507 1.101136e-04
[1736,] 1.249420e-04 0.0001553507 4.164745e-05
[1737,] 3.239040e-04 0.0001553507 1.079692e-04
[1738,] 8.128775e-05 0.0001553507 2.709583e-05
[1739,] 8.690174e-05 0.0001553507 2.896713e-05
[1740,] 3.457621e-04 0.0001553507 1.152554e-04
[1741,] 2.164443e-04 0.0001553507 7.214906e-05
[1742,] 1.247091e-04 0.0001553507 4.156983e-05
[1743,] 1.430140e-03 0.0001553507 4.767250e-04
[1744,] 8.206928e-05 0.0001553507 2.735634e-05
[1745,] 8.216790e-05 0.0001553507 2.738921e-05
[1746,] 2.411196e-04 0.0001553507 8.037435e-05
[1747,] 8.142329e-05 0.0001553507 2.714101e-05
[1748,] 1.523263e-04 0.0001553507 5.077459e-05
[1749,] 5.693411e-04 0.0001553507 1.897830e-04
[1750,] 2.190440e-04 0.0001553507 7.301304e-05
[1751,] 7.083439e-05 0.0001553507 2.361143e-05
[1752,] 1.484697e-03 0.0001553507 4.948806e-04
[1753,] 1.668597e-04 0.0001553507 5.562012e-05
[1754,] 1.499555e-03 0.0001553507 4.998757e-04
[1755,] 2.968198e-04 0.0001553507 9.893555e-05
[1756,] 1.464019e-03 0.0001553507 4.880309e-04
[1757,] 3.340800e-04 0.0001553507 1.113550e-04
[1758,] 1.478525e-03 0.0001553507 4.928638e-04
[1759,] 6.024447e-04 0.0001553507 2.008209e-04
[1760,] 9.524275e-05 0.0001553507 3.174766e-05
[1761,] 1.661535e-03 0.0001553507 5.538733e-04
[1762,] 1.700593e-03 0.0001553507 5.668937e-04
[1763,] 9.195138e-05 0.0001553507 3.065050e-05
[1764,] 1.631221e-04 0.0001553507 5.437427e-05
[1765,] 8.352495e-04 0.0001553507 2.784270e-04
[1766,] 1.305324e-04 0.0001553507 4.351084e-05
[1767,] 7.191820e-05 0.0001553507 2.397262e-05
[1768,] 1.513329e-04 0.0001553507 5.044514e-05
[1769,] 9.311050e-05 0.0001553507 3.103688e-05
[1770,] 1.005379e-03 0.0001553507 3.351421e-04
[1771,] 7.705187e-05 0.0001553507 2.568421e-05
[1772,] 7.331104e-05 0.0001553507 2.443717e-05
[1773,] 7.367435e-05 0.0001553507 2.455829e-05
[1774,] 2.114286e-03 0.0001553507 7.047958e-04
[1775,] 3.338971e-04 0.0001553507 1.112976e-04
[1776,] 3.625370e-04 0.0001553507 1.208435e-04
[1777,] 1.760531e-03 0.0001553507 5.868734e-04
[1778,] 8.799709e-05 0.0001553507 2.933277e-05
[1779,] 1.419527e-04 0.0001553507 4.731745e-05
[1780,] 3.693992e-04 0.0001553507 1.231323e-04
[1781,] 3.761114e-04 0.0001553507 1.253699e-04
[1782,] 2.987120e-04 0.0001553507 9.957229e-05
[1783,] 1.282083e-04 0.0001553507 4.273563e-05
[1784,] 2.315498e-04 0.0001553507 7.718295e-05
[1785,] 2.121790e-04 0.0001553507 7.072616e-05
[1786,] 1.791541e-04 0.0001553507 5.971761e-05
[1787,] 1.810881e-04 0.0001553507 6.036212e-05
[1788,] 1.612037e-04 0.0001553507 5.373472e-05
[1789,] 1.224373e-04 0.0001553507 4.081244e-05
[1790,] 1.616116e-04 0.0001553507 5.387055e-05
[1791,] 1.574625e-04 0.0001553507 5.248778e-05
[1792,] 9.496051e-05 0.0001553507 3.165372e-05
[1793,] 1.795808e-04 0.0001553507 5.986038e-05
[1794,] 1.303663e-04 0.0001553507 4.345533e-05
[1795,] 1.223037e-04 0.0001553507 4.076793e-05
[1796,] 1.317069e-04 0.0001553507 4.390201e-05
[1797,] 1.418861e-04 0.0001553507 4.729491e-05
[1798,] 1.713029e-04 0.0001553507 5.710110e-05
[1799,] 1.734230e-04 0.0001553507 5.780783e-05
[1800,] 2.057049e-04 0.0001553507 6.856854e-05
[1801,] 1.749404e-04 0.0001553507 5.831361e-05
[1802,] 2.057439e-04 0.0001553507 6.858141e-05
[1803,] 1.657687e-04 0.0001553507 5.525635e-05
[1804,] 1.240126e-04 0.0001553507 4.133753e-05
[1805,] 1.692374e-04 0.0001553507 5.641227e-05
[1806,] 1.689216e-04 0.0001553507 5.630701e-05
[1807,] 1.640728e-04 0.0001553507 5.469078e-05
[1808,] 1.207264e-04 0.0001553507 4.024176e-05
[1809,] 1.344065e-04 0.0001553507 4.480181e-05
[1810,] 1.521136e-04 0.0001553507 5.070448e-05
[1811,] 1.700754e-04 0.0001553507 5.669179e-05
[1812,] 1.660401e-04 0.0001553507 5.534667e-05
[1813,] 1.694191e-04 0.0001553507 5.647302e-05
[1814,] 1.598799e-04 0.0001553507 5.329261e-05
[1815,] 1.798933e-04 0.0001553507 5.996446e-05
[1816,] 1.624905e-04 0.0001553507 5.416273e-05
[1817,] 9.629770e-05 0.0001553507 3.209942e-05
[1818,] 9.602046e-05 0.0001553507 3.200701e-05
[1819,] 1.796407e-04 0.0001553507 5.988014e-05
[1820,] 1.628616e-04 0.0001553507 5.428654e-05
[1821,] 1.689405e-04 0.0001553507 5.631347e-05
[1822,] 1.714041e-04 0.0001553507 5.713467e-05
[1823,] 1.269235e-04 0.0001553507 4.230761e-05
[1824,] 1.700360e-04 0.0001553507 5.667863e-05
[1825,] 1.750179e-04 0.0001553507 5.833923e-05
[1826,] 2.207079e-04 0.0001553507 7.356899e-05
[1827,] 1.660699e-04 0.0001553507 5.535590e-05
[1828,] 1.753458e-04 0.0001553507 5.844855e-05
[1829,] 1.714393e-04 0.0001553507 5.714630e-05
[1830,] 1.673149e-04 0.0001553507 5.577154e-05
[1831,] 1.662762e-04 0.0001553507 5.542528e-05
[1832,] 8.674779e-05 0.0001553507 2.891593e-05
[1833,] 8.718414e-05 0.0001553507 2.906137e-05
[1834,] 8.752873e-05 0.0001553507 2.917624e-05
[1835,] 8.736839e-05 0.0001553507 2.912280e-05
[1836,] 1.600258e-04 0.0001553507 5.334152e-05
[1837,] 1.111230e-04 0.0001553507 3.704098e-05
[1838,] 1.352139e-04 0.0001553507 4.507133e-05
[1839,] 1.277782e-04 0.0001553507 4.259278e-05
[1840,] 9.999726e-05 0.0001553507 3.333225e-05
[1841,] 1.508655e-04 0.0001553507 5.028860e-05
[1842,] 2.070397e-04 0.0001553507 6.901393e-05
[1843,] 1.730539e-04 0.0001553507 5.768482e-05
[1844,] 8.250285e-05 0.0001553507 2.750082e-05
[1845,] 1.429004e-04 0.0001553507 4.763330e-05
[1846,] 1.678320e-04 0.0001553507 5.594477e-05
[1847,] 1.948335e-04 0.0001553507 6.494384e-05
[1848,] 1.925686e-04 0.0001553507 6.418878e-05
[1849,] 1.160264e-04 0.0001553507 3.867457e-05
[1850,] 5.361460e-04 0.0001553507 1.787152e-04
[1851,] 8.707438e-05 0.0001553507 2.902460e-05
[1852,] 7.946303e-05 0.0001553507 2.648754e-05
[1853,] 1.771782e-04 0.0001553507 5.906123e-05
[1854,] 1.142422e-04 0.0001553507 3.808044e-05
[1855,] 8.525313e-05 0.0001553507 2.841753e-05
[1856,] 2.170056e-04 0.0001553507 7.233464e-05
[1857,] 2.173302e-04 0.0001553507 7.244288e-05
[1858,] 8.143315e-05 0.0001553507 2.714471e-05
[1859,] 2.169251e-04 0.0001553507 7.230798e-05
[1860,] 2.117183e-04 0.0001553507 7.057226e-05
[1861,] 1.055689e-04 0.0001553507 3.518984e-05
[1862,] 2.048634e-04 0.0001553507 6.828736e-05
[1863,] 1.115856e-04 0.0001553507 3.719496e-05
[1864,] 2.311274e-04 0.0001553507 7.704403e-05
[1865,] 2.065740e-04 0.0001553507 6.885752e-05
[1866,] 2.033502e-04 0.0001553507 6.778298e-05
[1867,] 1.061470e-04 0.0001553507 3.538199e-05
[1868,] 2.200239e-04 0.0001553507 7.334080e-05
[1869,] 1.123368e-04 0.0001553507 3.744529e-05
[1870,] 1.844077e-04 0.0001553507 6.146986e-05
[1871,] 2.087334e-04 0.0001553507 6.957723e-05
[1872,] 1.838441e-04 0.0001553507 6.128087e-05
[1873,] 7.722147e-05 0.0001553507 2.574043e-05
[1874,] 1.941598e-04 0.0001553507 6.471942e-05
[1875,] 2.266773e-04 0.0001553507 7.555930e-05
[1876,] 9.774722e-05 0.0001553507 3.258225e-05
[1877,] 1.991486e-04 0.0001553507 6.638245e-05
[1878,] 1.986302e-04 0.0001553507 6.620964e-05
[1879,] 1.972647e-04 0.0001553507 6.575448e-05
[1880,] 1.952925e-04 0.0001553507 6.509705e-05
[1881,] 2.178830e-04 0.0001553507 7.262758e-05
[1882,] 2.462615e-04 0.0001553507 8.208726e-05
[1883,] 3.347586e-04 0.0001553507 1.115868e-04
[1884,] 3.538075e-04 0.0001553507 1.179368e-04
[1885,] 1.304979e-04 0.0001553507 4.349940e-05
[1886,] 1.400360e-04 0.0001553507 4.667877e-05
[1887,] 1.013137e-04 0.0001553507 3.377124e-05
[1888,] 1.602482e-04 0.0001553507 5.341591e-05
[1889,] 1.425967e-04 0.0001553507 4.753211e-05
[1890,] 1.826903e-04 0.0001553507 6.089660e-05
[1891,] 7.613328e-05 0.0001553507 2.537774e-05
[1892,] 7.116506e-05 0.0001553507 2.372168e-05
[1893,] 1.491460e-04 0.0001553507 4.971543e-05
[1894,] 1.418477e-04 0.0001553507 4.728287e-05
[1895,] 7.537972e-05 0.0001553507 2.512653e-05
[1896,] 1.772557e-04 0.0001553507 5.908732e-05
[1897,] 7.189297e-05 0.0001553507 2.396432e-05
[1898,] 1.689370e-04 0.0001553507 5.631168e-05
[1899,] 9.792572e-05 0.0001553507 3.264203e-05
[1900,] 9.769425e-05 0.0001553507 3.256496e-05
[1901,] 7.076677e-05 0.0001553507 2.358892e-05
[1902,] 1.382593e-04 0.0001553507 4.608723e-05
[1903,] 1.559090e-04 0.0001553507 5.196961e-05
[1904,] 2.008783e-04 0.0001553507 6.696098e-05
[1905,] 1.866447e-04 0.0001553507 6.221475e-05
[1906,] 1.224676e-04 0.0001553507 4.082248e-05
[1907,] 1.811646e-04 0.0001553507 6.038806e-05
[1908,] 1.370647e-04 0.0001553507 4.568823e-05
[1909,] 2.002916e-04 0.0001553507 6.676367e-05
[1910,] 1.950471e-04 0.0001553507 6.501547e-05
[1911,] 1.834857e-04 0.0001553507 6.116160e-05
[1912,] 2.260969e-04 0.0001553507 7.536574e-05
[1913,] 1.571533e-04 0.0001553507 5.238250e-05
[1914,] 1.965863e-04 0.0001553507 6.552606e-05
[1915,] 1.720514e-04 0.0001553507 5.734833e-05
[1916,] 1.299681e-04 0.0001553507 4.332277e-05
[1917,] 1.982432e-04 0.0001553507 6.608130e-05
[1918,] 1.311066e-04 0.0001553507 4.370218e-05
[1919,] 7.696921e-05 0.0001553507 2.565632e-05
[1920,] 1.336382e-04 0.0001553507 4.454606e-05
[1921,] 1.225972e-04 0.0001553507 4.086454e-05
[1922,] 7.712235e-05 0.0001553507 2.570737e-05
[1923,] 1.674319e-04 0.0001553507 5.581026e-05
[1924,] 9.836094e-05 0.0001553507 3.278719e-05
[1925,] 1.761611e-04 0.0001553507 5.871762e-05
[1926,] 7.729538e-05 0.0001553507 2.576505e-05
[1927,] 1.728868e-04 0.0001553507 5.762618e-05
[1928,] 1.318865e-04 0.0001553507 4.396201e-05
[1929,] 1.289971e-04 0.0001553507 4.299892e-05
[1930,] 1.650261e-04 0.0001553507 5.500613e-05
[1931,] 2.002064e-04 0.0001553507 6.673564e-05
[1932,] 1.367630e-04 0.0001553507 4.558611e-05
[1933,] 1.302098e-04 0.0001553507 4.340327e-05
[1934,] 1.831530e-04 0.0001553507 6.105127e-05
[1935,] 9.302483e-05 0.0001553507 3.100808e-05
[1936,] 1.488070e-04 0.0001553507 4.960250e-05
[1937,] 1.116201e-04 0.0001553507 3.720686e-05
[1938,] 2.152919e-04 0.0001553507 7.176230e-05
[1939,] 2.151194e-04 0.0001553507 7.170492e-05
[1940,] 1.160759e-04 0.0001553507 3.869218e-05
[1941,] 3.309025e-04 0.0001553507 1.102993e-04
[1942,] 1.948934e-04 0.0001553507 6.496282e-05
[1943,] 3.028266e-04 0.0001553507 1.009437e-04
[1944,] 2.095136e-04 0.0001553507 6.983609e-05
[1945,] 9.896959e-05 0.0001553507 3.299005e-05
[1946,] 1.777624e-04 0.0001553507 5.925366e-05
[1947,] 9.848909e-05 0.0001553507 3.282986e-05
[1948,] 1.119259e-04 0.0001553507 3.730847e-05
[1949,] 1.065249e-04 0.0001553507 3.550795e-05
[1950,] 1.143674e-04 0.0001553507 3.812209e-05
[1951,] 1.956858e-04 0.0001553507 6.522697e-05
[1952,] 2.127867e-04 0.0001553507 7.092702e-05
[1953,] 3.502614e-04 0.0001553507 1.167522e-04
[1954,] 1.178345e-04 0.0001553507 3.927838e-05
[1955,] 3.327251e-04 0.0001553507 1.109088e-04
[1956,] 2.157186e-04 0.0001553507 7.190432e-05
[1957,] 1.166775e-04 0.0001553507 3.889270e-05
[1958,] 3.034532e-04 0.0001553507 1.011527e-04
[1959,] 2.034781e-04 0.0001553507 6.782460e-05
[1960,] 1.151556e-04 0.0001553507 3.838540e-05
[1961,] 2.202424e-04 0.0001553507 7.341217e-05
[1962,] 1.272083e-04 0.0001553507 4.240286e-05
[1963,] 2.124070e-04 0.0001553507 7.080049e-05
[1964,] 2.153835e-04 0.0001553507 7.179265e-05
[1965,] 1.141532e-04 0.0001553507 3.805130e-05
[1966,] 7.800374e-05 0.0001553507 2.600139e-05
[1967,] 9.187950e-05 0.0001553507 3.062637e-05
[1968,] 7.695881e-05 0.0001553507 2.565303e-05
[1969,] 9.686149e-05 0.0001553507 3.228718e-05
[1970,] 1.091331e-04 0.0001553507 3.637739e-05
[1971,] 9.610267e-05 0.0001553507 3.203382e-05
[1972,] 1.509576e-04 0.0001553507 5.031892e-05
[1973,] 1.386979e-04 0.0001553507 4.623221e-05
[1974,] 1.114758e-04 0.0001553507 3.715864e-05
[1975,] 9.134792e-05 0.0001553507 3.044888e-05
[1976,] 1.418125e-04 0.0001553507 4.727098e-05
[1977,] 1.237722e-04 0.0001553507 4.125757e-05
[1978,] 1.301719e-04 0.0001553507 4.339058e-05
[1979,] 9.848390e-04 0.0001553507 3.282742e-04
[1980,] 8.780570e-05 0.0001553507 2.926827e-05
[1981,] 7.134590e-05 0.0001553507 2.378195e-05
[1982,] 1.289896e-04 0.0001553507 4.299653e-05
[1983,] 7.302414e-05 0.0001553507 2.434133e-05
[1984,] 7.244361e-05 0.0001553507 2.414784e-05
[1985,] 2.519236e-04 0.0001553507 8.397448e-05
[1986,] 1.194888e-04 0.0001553507 3.982959e-05
[1987,] 7.470004e-05 0.0001553507 2.489996e-05
[1988,] 7.321796e-05 0.0001553507 2.440595e-05
[1989,] 7.264197e-05 0.0001553507 2.421396e-05
[1990,] 1.332443e-04 0.0001553507 4.441470e-05
[1991,] 7.287013e-05 0.0001553507 2.429001e-05
[1992,] 1.345859e-04 0.0001553507 4.486210e-05
[1993,] 7.671624e-05 0.0001553507 2.557203e-05
[1994,] 8.704101e-04 0.0001553507 2.901355e-04
[1995,] 9.043605e-04 0.0001553507 3.014521e-04
[1996,] 7.612649e-05 0.0001553507 2.537554e-05
[1997,] 2.854596e-04 0.0001553507 9.515343e-05
[1998,] 1.634412e-04 0.0001553507 5.448037e-05
[1999,] 3.096418e-04 0.0001553507 1.032145e-04
[2000,] 3.214907e-04 0.0001553507 1.071641e-04
[2001,] 3.080408e-04 0.0001553507 1.026808e-04
[2002,] 3.176013e-04 0.0001553507 1.058661e-04
[2003,] 3.187046e-04 0.0001553507 1.062355e-04
[2004,] 3.762443e-04 0.0001553507 1.254161e-04
[2005,] 3.839329e-04 0.0001553507 1.279789e-04
[2006,] 3.784770e-04 0.0001553507 1.261603e-04
[2007,] 4.473764e-04 0.0001553507 1.491256e-04
[2008,] 4.606126e-04 0.0001553507 1.535377e-04
[2009,] 4.824919e-04 0.0001553507 1.608308e-04
[2010,] 9.301245e-05 0.0001553507 3.100460e-05
[2011,] 5.047589e-04 0.0001553507 1.682531e-04
[2012,] 5.075030e-04 0.0001553507 1.691685e-04
[2013,] 5.055891e-04 0.0001553507 1.685300e-04
[2014,] 7.349354e-05 0.0001553507 2.449785e-05
[2015,] 7.348241e-05 0.0001553507 2.449414e-05
[2016,] 7.347585e-05 0.0001553507 2.449195e-05
[2017,] 7.350642e-05 0.0001553507 2.450214e-05
[2018,] 7.348640e-05 0.0001553507 2.449546e-05
[2019,] 2.117753e-04 0.0001553507 7.059247e-05
[2020,] 1.651790e-04 0.0001553507 5.505950e-05
[2021,] 7.409303e-05 0.0001553507 2.469766e-05
[2022,] 7.350559e-05 0.0001553507 2.450186e-05
[2023,] 7.344396e-05 0.0001553507 2.448132e-05
[2024,] 7.350024e-05 0.0001553507 2.450008e-05
[2025,] 7.348560e-05 0.0001553507 2.449520e-05
[2026,] 2.583086e-04 0.0001553507 8.610254e-05
[2027,] 7.349388e-05 0.0001553507 2.449796e-05
[2028,] 2.281624e-04 0.0001553507 7.605487e-05
[2029,] 2.090768e-04 0.0001553507 6.969288e-05
[2030,] 7.343351e-05 0.0001553507 2.447784e-05
[2031,] 7.349124e-05 0.0001553507 2.449709e-05
[2032,] 7.347026e-05 0.0001553507 2.449009e-05
[2033,] 7.342490e-05 0.0001553507 2.447497e-05
[2034,] 2.174601e-04 0.0001553507 7.248735e-05
[2035,] 7.366281e-05 0.0001553507 2.455426e-05
[2036,] 8.009616e-05 0.0001553507 2.669871e-05
[2037,] 7.351500e-05 0.0001553507 2.450500e-05
[2038,] 7.457537e-05 0.0001553507 2.485850e-05
[2039,] 7.395954e-05 0.0001553507 2.465321e-05
[2040,] 7.348560e-05 0.0001553507 2.449519e-05
[2041,] 7.461963e-05 0.0001553507 2.487321e-05
[2042,] 7.421854e-05 0.0001553507 2.473952e-05
[2043,] 1.056654e-03 0.0001553507 3.522206e-04
[2044,] 5.522325e-04 0.0001553507 1.840775e-04
[2045,] 7.476700e-05 0.0001553507 2.492233e-05
[2046,] 8.811366e-05 0.0001553507 2.937133e-05
[2047,] 1.674451e-04 0.0001553507 5.581499e-05
[2048,] 7.443015e-05 0.0001553507 2.481005e-05
[2049,] 2.834684e-04 0.0001553507 9.448959e-05
[2050,] 1.017997e-04 0.0001553507 3.393338e-05
[2051,] 2.618161e-04 0.0001553507 8.727120e-05
[2052,] 5.361941e-04 0.0001553507 1.787369e-04
[2053,] 5.915019e-04 0.0001553507 1.971679e-04
[2054,] 4.729667e-04 0.0001553507 1.576563e-04
[2055,] 4.787592e-04 0.0001553507 1.595869e-04
[2056,] 5.424004e-04 0.0001553507 1.808010e-04
[2057,] 4.225515e-04 0.0001553507 1.408512e-04
[2058,] 2.215712e-04 0.0001553507 7.385696e-05
[2059,] 3.797158e-04 0.0001553507 1.265732e-04
[2060,] 3.393081e-04 0.0001553507 1.131030e-04
[2061,] 8.068218e-05 0.0001553507 2.689404e-05
[2062,] 3.748959e-04 0.0001553507 1.249663e-04
[2063,] 1.753731e-04 0.0001553507 5.845722e-05
[2064,] 3.189484e-04 0.0001553507 1.063170e-04
[2065,] 8.012258e-05 0.0001553507 2.670752e-05
[2066,] 3.458976e-04 0.0001553507 1.153004e-04
[2067,] 8.576846e-05 0.0001553507 2.858970e-05
[2068,] 4.974009e-04 0.0001553507 1.658007e-04
[2069,] 4.010635e-04 0.0001553507 1.336897e-04
[2070,] 4.036730e-04 0.0001553507 1.345596e-04
[2071,] 3.974680e-04 0.0001553507 1.324912e-04
[2072,] 2.901902e-04 0.0001553507 9.672877e-05
[2073,] 3.134765e-04 0.0001553507 1.044926e-04
[2074,] 2.131346e-04 0.0001553507 7.104503e-05
[2075,] 1.326056e-04 0.0001553507 4.420199e-05
[2076,] 1.029817e-04 0.0001553507 3.432712e-05
[2077,] 1.175753e-04 0.0001553507 3.919177e-05
[2078,] 8.934732e-05 0.0001553507 2.978238e-05
[2079,] 8.784015e-05 0.0001553507 2.928001e-05
[2080,] 1.227944e-04 0.0001553507 4.093152e-05
[2081,] 1.067273e-04 0.0001553507 3.557560e-05
[2082,] 1.616224e-04 0.0001553507 5.387404e-05
[2083,] 9.987611e-05 0.0001553507 3.329187e-05
[2084,] 1.565835e-04 0.0001553507 5.219442e-05
[2085,] 1.557768e-04 0.0001553507 5.192594e-05
[2086,] 1.117976e-04 0.0001553507 3.726577e-05
[2087,] 1.093805e-04 0.0001553507 3.645997e-05
[2088,] 9.400624e-05 0.0001553507 3.133522e-05
[2089,] 1.166037e-04 0.0001553507 3.886766e-05
[2090,] 1.159459e-04 0.0001553507 3.864840e-05
[2091,] 1.090986e-04 0.0001553507 3.636600e-05
[2092,] 1.191662e-04 0.0001553507 3.972182e-05
[2093,] 1.439844e-04 0.0001553507 4.799502e-05
[2094,] 1.145521e-04 0.0001553507 3.818383e-05
[2095,] 1.139109e-04 0.0001553507 3.797008e-05
[2096,] 1.596786e-04 0.0001553507 5.322609e-05
[2097,] 1.821140e-04 0.0001553507 6.070433e-05
[2098,] 1.160946e-04 0.0001553507 3.869797e-05
[2099,] 1.143798e-04 0.0001553507 3.812637e-05
[2100,] 1.440526e-04 0.0001553507 4.801775e-05
[2101,] 1.126970e-04 0.0001553507 3.756547e-05
[2102,] 1.152129e-04 0.0001553507 3.840405e-05
[2103,] 9.972981e-05 0.0001553507 3.324307e-05
[2104,] 1.109201e-04 0.0001553507 3.697319e-05
[2105,] 1.090900e-04 0.0001553507 3.636321e-05
[2106,] 1.119962e-04 0.0001553507 3.733187e-05
[2107,] 1.075005e-04 0.0001553507 3.583334e-05
[2108,] 1.038493e-04 0.0001553507 3.461612e-05
[2109,] 9.407857e-05 0.0001553507 3.135957e-05
[2110,] 1.138241e-04 0.0001553507 3.794119e-05
[2111,] 1.113157e-04 0.0001553507 3.710503e-05
[2112,] 1.411034e-04 0.0001553507 4.703450e-05
[2113,] 1.428640e-04 0.0001553507 4.762155e-05
[2114,] 1.138399e-04 0.0001553507 3.794643e-05
[2115,] 1.132962e-04 0.0001553507 3.776513e-05
[2116,] 9.269179e-05 0.0001553507 3.089728e-05
[2117,] 1.120086e-04 0.0001553507 3.733598e-05
[2118,] 1.447938e-04 0.0001553507 4.826481e-05
[2119,] 1.120041e-04 0.0001553507 3.733446e-05
[2120,] 1.436566e-04 0.0001553507 4.788574e-05
[2121,] 1.157086e-04 0.0001553507 3.856921e-05
[2122,] 1.220580e-04 0.0001553507 4.068598e-05
[2123,] 1.125398e-04 0.0001553507 3.751301e-05
[2124,] 1.218016e-04 0.0001553507 4.060030e-05
[2125,] 1.430387e-04 0.0001553507 4.767977e-05
[2126,] 1.161562e-04 0.0001553507 3.871845e-05
[2127,] 1.185891e-04 0.0001553507 3.952938e-05
[2128,] 1.165019e-04 0.0001553507 3.883373e-05
[2129,] 1.162562e-04 0.0001553507 3.875183e-05
[2130,] 1.009971e-04 0.0001553507 3.366556e-05
[2131,] 8.545636e-05 0.0001553507 2.848524e-05
[2132,] 8.495057e-05 0.0001553507 2.831664e-05
[2133,] 8.545216e-05 0.0001553507 2.848385e-05
[2134,] 8.703950e-05 0.0001553507 2.901294e-05
[2135,] 7.710943e-05 0.0001553507 2.570308e-05
[2136,] 8.814021e-05 0.0001553507 2.937997e-05
[2137,] 1.434266e-04 0.0001553507 4.780907e-05
[2138,] 8.079539e-05 0.0001553507 2.693180e-05
[2139,] 1.408876e-04 0.0001553507 4.696272e-05
[2140,] 9.162332e-05 0.0001553507 3.054100e-05
[2141,] 9.146478e-05 0.0001553507 3.048816e-05
[2142,] 8.672749e-05 0.0001553507 2.890912e-05
[2143,] 7.705919e-05 0.0001553507 2.568634e-05
[2144,] 1.084516e-04 0.0001553507 3.615053e-05
[2145,] 1.095179e-04 0.0001553507 3.650598e-05
[2146,] 8.972247e-05 0.0001553507 2.990740e-05
[2147,] 9.620152e-05 0.0001553507 3.206700e-05
[2148,] 9.049296e-05 0.0001553507 3.016421e-05
[2149,] 1.342099e-04 0.0001553507 4.473686e-05
[2150,] 7.196873e-05 0.0001553507 2.398956e-05
[2151,] 1.502429e-04 0.0001553507 5.008055e-05
[2152,] 1.194976e-04 0.0001553507 3.983163e-05
[2153,] 1.310542e-04 0.0001553507 4.368476e-05
[2154,] 7.506630e-05 0.0001553507 2.502212e-05
[2155,] 7.889424e-05 0.0001553507 2.629812e-05
[2156,] 8.061712e-05 0.0001553507 2.687235e-05
[2157,] 1.380887e-04 0.0001553507 4.602940e-05
[2158,] 9.804828e-05 0.0001553507 3.268260e-05
[2159,] 7.516817e-05 0.0001553507 2.505599e-05
[2160,] 7.583508e-05 0.0001553507 2.527830e-05
[2161,] 7.545275e-05 0.0001553507 2.515085e-05
[2162,] 9.689924e-05 0.0001553507 3.229961e-05
[2163,] 9.653970e-05 0.0001553507 3.217968e-05
[2164,] 1.455873e-04 0.0001553507 4.852933e-05
[2165,] 7.503455e-05 0.0001553507 2.501146e-05
[2166,] 9.125944e-05 0.0001553507 3.041967e-05
[2167,] 9.297434e-05 0.0001553507 3.099129e-05
[2168,] 7.900761e-05 0.0001553507 2.633584e-05
[2169,] 7.499982e-05 0.0001553507 2.499988e-05
[2170,] 1.394394e-04 0.0001553507 4.647978e-05
[2171,] 1.318386e-04 0.0001553507 4.394626e-05
[2172,] 1.333365e-04 0.0001553507 4.444555e-05
[2173,] 9.222241e-05 0.0001553507 3.074066e-05
[2174,] 1.373033e-04 0.0001553507 4.576777e-05
[2175,] 9.122045e-05 0.0001553507 3.040667e-05
[2176,] 1.380736e-04 0.0001553507 4.602451e-05
[2177,] 9.590708e-05 0.0001553507 3.196885e-05
[2178,] 9.365374e-05 0.0001553507 3.121777e-05
[2179,] 9.007253e-05 0.0001553507 3.002372e-05
[2180,] 1.412124e-04 0.0001553507 4.707080e-05
[2181,] 1.406844e-04 0.0001553507 4.689476e-05
[2182,] 1.356144e-04 0.0001553507 4.520478e-05
[2183,] 1.301655e-04 0.0001553507 4.338856e-05
[2184,] 1.030935e-04 0.0001553507 3.436453e-05
[2185,] 8.240489e-05 0.0001553507 2.746825e-05
[2186,] 1.015826e-04 0.0001553507 3.386089e-05
[2187,] 1.417524e-04 0.0001553507 4.725079e-05
[2188,] 7.656906e-05 0.0001553507 2.552296e-05
[2189,] 1.304976e-04 0.0001553507 4.349915e-05
[2190,] 1.018224e-04 0.0001553507 3.394078e-05
[2191,] 7.803262e-05 0.0001553507 2.601078e-05
[2192,] 1.345751e-04 0.0001553507 4.485836e-05
[2193,] 1.029249e-04 0.0001553507 3.430829e-05
[2194,] 1.007899e-04 0.0001553507 3.359660e-05
[2195,] 1.453178e-04 0.0001553507 4.843947e-05
[2196,] 1.270542e-04 0.0001553507 4.235135e-05
[2197,] 1.004618e-04 0.0001553507 3.348723e-05
[2198,] 1.302999e-04 0.0001553507 4.343340e-05
[2199,] 1.025711e-04 0.0001553507 3.419036e-05
[2200,] 8.108804e-05 0.0001553507 2.702925e-05
[2201,] 1.383780e-04 0.0001553507 4.612599e-05
[2202,] 1.343932e-04 0.0001553507 4.479774e-05
[2203,] 1.548494e-04 0.0001553507 5.161641e-05
[2204,] 7.305216e-05 0.0001553507 2.435071e-05
[2205,] 1.500737e-04 0.0001553507 5.002448e-05
[2206,] 7.560354e-05 0.0001553507 2.520116e-05
[2207,] 1.688210e-04 0.0001553507 5.627374e-05
[2208,] 7.595210e-05 0.0001553507 2.531729e-05
[2209,] 1.778959e-04 0.0001553507 5.929866e-05
[2210,] 1.084574e-04 0.0001553507 3.615189e-05
[2211,] 1.869779e-04 0.0001553507 6.232597e-05
[2212,] 7.197073e-05 0.0001553507 2.399024e-05
[2213,] 7.690506e-05 0.0001553507 2.563496e-05
[2214,] 1.617326e-04 0.0001553507 5.391054e-05
[2215,] 7.939498e-05 0.0001553507 2.646490e-05
[2216,] 8.281103e-05 0.0001553507 2.760355e-05
[2217,] 8.167380e-05 0.0001553507 2.722447e-05
[2218,] 1.671136e-04 0.0001553507 5.570442e-05
[2219,] 1.631810e-04 0.0001553507 5.439357e-05
[2220,] 7.596936e-05 0.0001553507 2.532319e-05
[2221,] 8.104967e-05 0.0001553507 2.701644e-05
[2222,] 1.966469e-04 0.0001553507 6.554818e-05
[2223,] 1.897430e-04 0.0001553507 6.324690e-05
[2224,] 7.509427e-05 0.0001553507 2.503152e-05
[2225,] 2.063263e-04 0.0001553507 6.877570e-05
[2226,] 1.977414e-04 0.0001553507 6.591403e-05
[2227,] 1.955754e-04 0.0001553507 6.519205e-05
[2228,] 1.449789e-04 0.0001553507 4.832654e-05
[2229,] 2.061260e-04 0.0001553507 6.870896e-05
[2230,] 2.469363e-04 0.0001553507 8.231099e-05
[2231,] 2.468232e-04 0.0001553507 8.227327e-05
[2232,] 2.574305e-04 0.0001553507 8.580902e-05
[2233,] 2.101810e-04 0.0001553507 7.005917e-05
[2234,] 1.971823e-04 0.0001553507 6.572610e-05
[2235,] 8.285519e-05 0.0001553507 2.761827e-05
[2236,] 2.547536e-04 0.0001553507 8.491671e-05
[2237,] 2.479311e-04 0.0001553507 8.264259e-05
[2238,] 2.496828e-04 0.0001553507 8.322649e-05
[2239,] 1.362726e-04 0.0001553507 4.542434e-05
[2240,] 2.481865e-04 0.0001553507 8.272773e-05
[2241,] 2.546753e-04 0.0001553507 8.489059e-05
[2242,] 2.651618e-04 0.0001553507 8.838605e-05
[2243,] 2.711787e-04 0.0001553507 9.039166e-05
[2244,] 2.514601e-04 0.0001553507 8.381888e-05
[2245,] 2.549279e-04 0.0001553507 8.497480e-05
[2246,] 2.517070e-04 0.0001553507 8.390117e-05
[2247,] 1.952672e-04 0.0001553507 6.508897e-05
[2248,] 1.972042e-04 0.0001553507 6.573461e-05
[2249,] 1.969514e-04 0.0001553507 6.565039e-05
[2250,] 2.002222e-04 0.0001553507 6.674060e-05
[2251,] 8.480273e-05 0.0001553507 2.826741e-05
[2252,] 8.520443e-05 0.0001553507 2.840133e-05
[2253,] 1.983946e-04 0.0001553507 6.613143e-05
[2254,] 8.546924e-05 0.0001553507 2.848960e-05
[2255,] 1.833473e-04 0.0001553507 6.111592e-05
[2256,] 1.801896e-04 0.0001553507 6.006335e-05
[2257,] 1.812267e-04 0.0001553507 6.040904e-05
[2258,] 1.806222e-04 0.0001553507 6.020754e-05
[2259,] 1.739194e-04 0.0001553507 5.797325e-05
[2260,] 8.592455e-05 0.0001553507 2.864138e-05
[2261,] 8.465877e-05 0.0001553507 2.821946e-05
[2262,] 1.756332e-04 0.0001553507 5.854452e-05
[2263,] 8.523167e-05 0.0001553507 2.841042e-05
[2264,] 1.857231e-04 0.0001553507 6.190785e-05
[2265,] 1.816637e-04 0.0001553507 6.055470e-05
[2266,] 1.811426e-04 0.0001553507 6.038100e-05
[2267,] 1.843522e-04 0.0001553507 6.145085e-05
[2268,] 1.844930e-04 0.0001553507 6.149782e-05
[2269,] 7.571219e-05 0.0001553507 2.523748e-05
[2270,] 1.815231e-04 0.0001553507 6.050784e-05
[2271,] 1.812464e-04 0.0001553507 6.041559e-05
[2272,] 1.863758e-04 0.0001553507 6.212541e-05
[2273,] 8.429963e-05 0.0001553507 2.809978e-05
[2274,] 1.819154e-04 0.0001553507 6.063856e-05
[2275,] 1.774605e-04 0.0001553507 5.915360e-05
[2276,] 1.796912e-04 0.0001553507 5.989718e-05
[2277,] 8.495962e-05 0.0001553507 2.831968e-05
[2278,] 1.685685e-04 0.0001553507 5.618961e-05
[2279,] 1.806511e-04 0.0001553507 6.021713e-05
[2280,] 1.676452e-04 0.0001553507 5.588038e-05
[2281,] 1.761828e-04 0.0001553507 5.872761e-05
[2282,] 8.236227e-05 0.0001553507 2.745395e-05
[2283,] 8.248095e-05 0.0001553507 2.749351e-05
[2284,] 1.591892e-04 0.0001553507 5.306322e-05
[2285,] 7.549351e-05 0.0001553507 2.516459e-05
[2286,] 7.665003e-05 0.0001553507 2.554994e-05
[2287,] 1.988302e-04 0.0001553507 6.627663e-05
[2288,] 7.314267e-05 0.0001553507 2.438096e-05
[2289,] 8.400074e-05 0.0001553507 2.800010e-05
[2290,] 8.373152e-05 0.0001553507 2.791041e-05
[2291,] 1.675875e-04 0.0001553507 5.586296e-05
[2292,] 7.976018e-05 0.0001553507 2.658675e-05
[2293,] 1.379087e-04 0.0001553507 4.596967e-05
[2294,] 1.144089e-04 0.0001553507 3.813623e-05
[2295,] 1.218473e-04 0.0001553507 4.061570e-05
[2296,] 1.223558e-04 0.0001553507 4.078497e-05
[2297,] 1.136047e-04 0.0001553507 3.786819e-05
[2298,] 2.228691e-04 0.0001553507 7.428984e-05
[2299,] 2.717696e-04 0.0001553507 9.059177e-05
[2300,] 7.596420e-05 0.0001553507 2.532135e-05
[2301,] 2.366201e-04 0.0001553507 7.887569e-05
[2302,] 7.623783e-05 0.0001553507 2.541257e-05
[2303,] 2.443154e-04 0.0001553507 8.143974e-05
[2304,] 7.757764e-05 0.0001553507 2.585920e-05
[2305,] 2.091261e-04 0.0001553507 6.971049e-05
[2306,] 1.302112e-04 0.0001553507 4.340363e-05
[2307,] 7.616512e-05 0.0001553507 2.538828e-05
[2308,] 7.620561e-05 0.0001553507 2.540180e-05
[2309,] 2.310009e-04 0.0001553507 7.700196e-05
[2310,] 7.692312e-05 0.0001553507 2.564097e-05
[2311,] 7.655769e-05 0.0001553507 2.551916e-05
[2312,] 9.588040e-05 0.0001553507 3.196036e-05
[2313,] 1.012848e-04 0.0001553507 3.376162e-05
[2314,] 1.103869e-04 0.0001553507 3.679571e-05
[2315,] 1.028380e-04 0.0001553507 3.427944e-05
[2316,] 1.054032e-04 0.0001553507 3.513451e-05
[2317,] 1.036785e-04 0.0001553507 3.455964e-05
[2318,] 9.464775e-05 0.0001553507 3.154977e-05
[2319,] 8.285700e-05 0.0001553507 2.761898e-05
[2320,] 9.850665e-05 0.0001553507 3.283550e-05
[2321,] 7.569212e-05 0.0001553507 2.523069e-05
[2322,] 9.908331e-05 0.0001553507 3.302787e-05
[2323,] 8.894974e-05 0.0001553507 2.965023e-05
[2324,] 8.520089e-05 0.0001553507 2.840059e-05
[2325,] 9.990547e-05 0.0001553507 3.330224e-05
[2326,] 8.268226e-05 0.0001553507 2.756063e-05
[2327,] 8.088493e-05 0.0001553507 2.696154e-05
[2328,] 8.135120e-05 0.0001553507 2.711703e-05
[2329,] 8.174653e-05 0.0001553507 2.724880e-05
[2330,] 8.154145e-05 0.0001553507 2.718045e-05
[2331,] 1.403629e-04 0.0001553507 4.678833e-05
[2332,] 8.076844e-05 0.0001553507 2.692271e-05
[2333,] 2.104792e-04 0.0001553507 7.015922e-05
[2334,] 8.983458e-05 0.0001553507 2.994529e-05
[2335,] 8.063623e-05 0.0001553507 2.687864e-05
[2336,] 7.461006e-05 0.0001553507 2.487002e-05
[2337,] 7.878640e-05 0.0001553507 2.626207e-05
[2338,] 8.127350e-05 0.0001553507 2.709113e-05
[2339,] 1.396612e-04 0.0001553507 4.655375e-05
[2340,] 7.886709e-05 0.0001553507 2.628894e-05
[2341,] 1.407611e-04 0.0001553507 4.692112e-05
[2342,] 9.518096e-05 0.0001553507 3.172759e-05
[2343,] 1.484530e-04 0.0001553507 4.948414e-05
[2344,] 8.500768e-05 0.0001553507 2.833633e-05
[2345,] 7.704870e-05 0.0001553507 2.568310e-05
[2346,] 8.995792e-05 0.0001553507 2.998639e-05
[2347,] 9.936676e-05 0.0001553507 3.312294e-05
[2348,] 9.992430e-05 0.0001553507 3.330874e-05
[2349,] 7.653820e-05 0.0001553507 2.551294e-05
[2350,] 9.070682e-05 0.0001553507 3.023562e-05
[2351,] 7.828584e-05 0.0001553507 2.609520e-05
[2352,] 1.600691e-04 0.0001553507 5.335708e-05
[2353,] 1.091313e-04 0.0001553507 3.637791e-05
[2354,] 7.629341e-05 0.0001553507 2.543108e-05
[2355,] 1.442232e-04 0.0001553507 4.807428e-05
[2356,] 7.910402e-05 0.0001553507 2.636801e-05
[2357,] 1.348939e-04 0.0001553507 4.496461e-05
[2358,] 1.039410e-04 0.0001553507 3.464761e-05
[2359,] 7.892758e-05 0.0001553507 2.630920e-05
[2360,] 9.884275e-05 0.0001553507 3.294811e-05
[2361,] 7.908346e-05 0.0001553507 2.636115e-05
[2362,] 7.683759e-05 0.0001553507 2.561247e-05
[2363,] 9.473404e-05 0.0001553507 3.157847e-05
[2364,] 1.463611e-04 0.0001553507 4.878759e-05
[2365,] 1.304735e-04 0.0001553507 4.349119e-05
[2366,] 1.018360e-04 0.0001553507 3.394600e-05
[2367,] 1.473434e-04 0.0001553507 4.911480e-05
[2368,] 7.948494e-05 0.0001553507 2.649498e-05
[2369,] 9.634170e-05 0.0001553507 3.211437e-05
[2370,] 7.599947e-05 0.0001553507 2.533312e-05
[2371,] 1.468588e-04 0.0001553507 4.895281e-05
[2372,] 1.018986e-04 0.0001553507 3.396664e-05
[2373,] 1.283239e-04 0.0001553507 4.277505e-05
[2374,] 7.999118e-05 0.0001553507 2.666386e-05
[2375,] 1.661788e-04 0.0001553507 5.539284e-05
[2376,] 1.063582e-04 0.0001553507 3.545294e-05
[2377,] 1.407212e-04 0.0001553507 4.690777e-05
[2378,] 9.667799e-05 0.0001553507 3.222598e-05
[2379,] 9.640318e-05 0.0001553507 3.213440e-05
[2380,] 9.685869e-05 0.0001553507 3.228624e-05
[2381,] 1.606699e-04 0.0001553507 5.355652e-05
[2382,] 7.302208e-05 0.0001553507 2.434067e-05
[2383,] 9.768919e-05 0.0001553507 3.256313e-05
[2384,] 1.457358e-04 0.0001553507 4.857942e-05
[2385,] 9.661876e-05 0.0001553507 3.220627e-05
[2386,] 1.641670e-04 0.0001553507 5.472225e-05
[2387,] 1.521555e-04 0.0001553507 5.071897e-05
[2388,] 1.650826e-04 0.0001553507 5.502811e-05
[2389,] 1.717726e-04 0.0001553507 5.725823e-05
[2390,] 1.192060e-04 0.0001553507 3.973549e-05
[2391,] 8.820162e-05 0.0001553507 2.940049e-05
[2392,] 1.647088e-04 0.0001553507 5.490374e-05
[2393,] 9.532499e-05 0.0001553507 3.177503e-05
[2394,] 1.014359e-04 0.0001553507 3.381235e-05
[2395,] 9.507014e-05 0.0001553507 3.169008e-05
[2396,] 1.230577e-04 0.0001553507 4.101950e-05
[2397,] 9.577378e-05 0.0001553507 3.192464e-05
[2398,] 1.875611e-04 0.0001553507 6.252076e-05
[2399,] 1.244723e-04 0.0001553507 4.149084e-05
[2400,] 9.697460e-05 0.0001553507 3.232501e-05
[2401,] 1.833609e-04 0.0001553507 6.112118e-05
[2402,] 8.007566e-05 0.0001553507 2.669190e-05
[2403,] 9.500992e-05 0.0001553507 3.167001e-05
[2404,] 7.993715e-05 0.0001553507 2.664573e-05
[2405,] 9.485860e-05 0.0001553507 3.161961e-05
[2406,] 1.198226e-04 0.0001553507 3.994114e-05
[2407,] 1.005163e-04 0.0001553507 3.350565e-05
[2408,] 9.716351e-05 0.0001553507 3.238796e-05
[2409,] 1.015042e-04 0.0001553507 3.383464e-05
[2410,] 1.018785e-04 0.0001553507 3.395976e-05
[2411,] 1.361905e-04 0.0001553507 4.539728e-05
[2412,] 9.605436e-05 0.0001553507 3.201824e-05
[2413,] 8.697705e-05 0.0001553507 2.899231e-05
[2414,] 1.960409e-04 0.0001553507 6.534678e-05
[2415,] 1.273300e-04 0.0001553507 4.244336e-05
[2416,] 9.468829e-05 0.0001553507 3.156278e-05
[2417,] 1.445781e-04 0.0001553507 4.819276e-05
[2418,] 1.352833e-04 0.0001553507 4.509447e-05
[2419,] 8.215183e-05 0.0001553507 2.738399e-05
[2420,] 2.131651e-04 0.0001553507 7.105466e-05
[2421,] 7.241054e-05 0.0001553507 2.413684e-05
[2422,] 8.406557e-05 0.0001553507 2.802193e-05
[2423,] 1.919522e-04 0.0001553507 6.398419e-05
[2424,] 1.261396e-04 0.0001553507 4.204653e-05
[2425,] 7.244226e-05 0.0001553507 2.414744e-05
[2426,] 1.845609e-04 0.0001553507 6.152039e-05
[2427,] 9.209214e-05 0.0001553507 3.069738e-05
[2428,] 9.209748e-05 0.0001553507 3.069916e-05
[2429,] 1.092301e-04 0.0001553507 3.640995e-05
[2430,] 1.510874e-04 0.0001553507 5.036241e-05
[2431,] 1.172487e-04 0.0001553507 3.908289e-05
[2432,] 1.125690e-04 0.0001553507 3.752287e-05
[2433,] 1.764175e-04 0.0001553507 5.880593e-05
[2434,] 9.209347e-05 0.0001553507 3.069783e-05
[2435,] 1.206018e-04 0.0001553507 4.020066e-05
[2436,] 1.769383e-04 0.0001553507 5.897961e-05
[2437,] 1.125305e-04 0.0001553507 3.751010e-05
[2438,] 1.769159e-04 0.0001553507 5.897136e-05
[2439,] 1.824833e-04 0.0001553507 6.082788e-05
[2440,] 1.210655e-04 0.0001553507 4.035491e-05
[2441,] 1.353894e-04 0.0001553507 4.512973e-05
[2442,] 1.092788e-04 0.0001553507 3.642625e-05
[2443,] 1.457134e-04 0.0001553507 4.857112e-05
[2444,] 1.898795e-04 0.0001553507 6.329335e-05
[2445,] 1.011618e-04 0.0001553507 3.372077e-05
[2446,] 7.861215e-05 0.0001553507 2.620406e-05
[2447,] 1.967913e-04 0.0001553507 6.559743e-05
[2448,] 1.133301e-04 0.0001553507 3.777677e-05
[2449,] 1.890029e-04 0.0001553507 6.300121e-05
[2450,] 9.297807e-05 0.0001553507 3.099264e-05
[2451,] 7.152368e-05 0.0001553507 2.384123e-05
[2452,] 1.695094e-04 0.0001553507 5.650322e-05
[2453,] 7.143931e-05 0.0001553507 2.381310e-05
[2454,] 1.729671e-04 0.0001553507 5.765509e-05
[2455,] 9.486660e-05 0.0001553507 3.162220e-05
[2456,] 8.651340e-05 0.0001553507 2.883782e-05
[2457,] 1.794369e-04 0.0001553507 5.981240e-05
[2458,] 1.077392e-04 0.0001553507 3.591289e-05
[2459,] 1.119214e-04 0.0001553507 3.730692e-05
[2460,] 1.670538e-04 0.0001553507 5.568427e-05
[2461,] 1.133427e-04 0.0001553507 3.778076e-05
[2462,] 1.487276e-04 0.0001553507 4.957583e-05
[2463,] 1.381469e-04 0.0001553507 4.604891e-05
[2464,] 1.118788e-04 0.0001553507 3.729289e-05
[2465,] 1.056894e-04 0.0001553507 3.522960e-05
[2466,] 1.373876e-04 0.0001553507 4.579584e-05
[2467,] 2.014708e-04 0.0001553507 6.715718e-05
[2468,] 1.497531e-04 0.0001553507 4.991769e-05
[2469,] 1.365642e-04 0.0001553507 4.552137e-05
[2470,] 1.817077e-04 0.0001553507 6.056867e-05
[2471,] 1.451074e-04 0.0001553507 4.836914e-05
[2472,] 1.798689e-04 0.0001553507 5.995566e-05
[2473,] 1.945527e-04 0.0001553507 6.485117e-05
[2474,] 9.608575e-05 0.0001553507 3.202854e-05
[2475,] 1.442207e-04 0.0001553507 4.807353e-05
[2476,] 1.375132e-04 0.0001553507 4.583769e-05
[2477,] 1.046087e-04 0.0001553507 3.486937e-05
```
