## Supplementary material for "Characterization of shared and ancestry-specific signals driving complex traits using multi-ancestry fine-mapping": s1_data.bim

```
13	chr13:94744342:C:T	0	94744342	T	C
13	chr13:94744403:G:A	0	94744403	A	G
13	chr13:94745315:C:A	0	94745315	A	C
13	chr13:94745637:C:T	0	94745637	T	C
13	chr13:94745872:C:T	0	94745872	T	C
13	chr13:94746522:T:A	0	94746522	A	T
13	chr13:94747303:A:C	0	94747303	C	A
13	chr13:94747520:C:T	0	94747520	T	C
13	chr13:94747940:A:C	0	94747940	C	A
13	chr13:94748308:T:C	0	94748308	C	T
13	chr13:94748397:T:G	0	94748397	G	T
13	chr13:94748580:G:A	0	94748580	A	G
13	chr13:94748964:T:C	0	94748964	C	T
13	chr13:94749218:A:G	0	94749218	G	A
13	chr13:94750257:C:T	0	94750257	T	C
13	chr13:94750326:G:C	0	94750326	C	G
13	chr13:94750456:T:C	0	94750456	C	T
13	chr13:94751048:G:A	0	94751048	A	G
13	chr13:94751470:T:G	0	94751470	G	T
13	chr13:94751950:A:G	0	94751950	G	A
13	chr13:94752358:C:G	0	94752358	G	C
13	chr13:94752518:G:A	0	94752518	A	G
13	chr13:94752994:T:C	0	94752994	C	T
13	chr13:94754418:G:A	0	94754418	A	G
13	chr13:94754616:A:G	0	94754616	G	A
13	chr13:94754859:AAAC:A	0	94754859	A	AAAC
13	chr13:94755397:C:T	0	94755397	T	C
13	chr13:94756007:A:G	0	94756007	G	A
13	chr13:94756054:T:C	0	94756054	C	T
13	chr13:94757017:AG:A	0	94757017	A	AG
13	chr13:94757996:G:T	0	94757996	T	G
13	chr13:94758390:T:A	0	94758390	A	T
13	chr13:94758756:G:A	0	94758756	A	G
13	chr13:94759085:T:C	0	94759085	C	T
13	chr13:94759196:A:G	0	94759196	G	A
13	chr13:94760095:A:G	0	94760095	G	A
13	chr13:94760415:T:G	0	94760415	G	T
13	chr13:94760892:G:C	0	94760892	C	G
13	chr13:94761713:C:T	0	94761713	T	C
13	chr13:94762714:C:T	0	94762714	T	C
13	chr13:94762816:G:A	0	94762816	A	G
13	chr13:94763574:T:G	0	94763574	G	T
13	chr13:94763611:A:G	0	94763611	G	A
13	chr13:94763678:C:G	0	94763678	G	C
13	chr13:94764069:T:C	0	94764069	C	T
13	chr13:94764181:T:G	0	94764181	G	T
13	chr13:94764211:A:G	0	94764211	G	A
13	chr13:94765247:T:C	0	94765247	C	T
13	chr13:94766636:C:T	0	94766636	T	C
13	chr13:94766731:T:C	0	94766731	C	T
13	chr13:94767396:A:T	0	94767396	T	A
13	chr13:94769415:G:A	0	94769415	A	G
13	chr13:94770029:A:T	0	94770029	T	A
13	chr13:94770692:A:G	0	94770692	G	A
13	chr13:94770900:C:A	0	94770900	A	C
13	chr13:94771117:C:G	0	94771117	G	C
13	chr13:94772112:C:T	0	94772112	T	C
13	chr13:94772255:T:C	0	94772255	C	T
13	chr13:94773197:G:A	0	94773197	A	G
13	chr13:94773206:T:C	0	94773206	C	T
13	chr13:94773480:C:T	0	94773480	T	C
13	chr13:94777041:A:G	0	94777041	G	A
13	chr13:94777134:C:A	0	94777134	A	C
13	chr13:94777170:A:G	0	94777170	G	A
13	chr13:94777638:C:T	0	94777638	T	C
13	chr13:94779188:C:T	0	94779188	T	C
13	chr13:94779809:C:A	0	94779809	A	C
13	chr13:94780335:CAG:C	0	94780335	C	CAG
13	chr13:94780423:G:A	0	94780423	A	G
13	chr13:94780648:TAAG:T	0	94780648	T	TAAG
13	chr13:94781114:T:C	0	94781114	C	T
13	chr13:94781573:A:G	0	94781573	G	A
13	chr13:94781714:A:G	0	94781714	G	A
13	chr13:94781751:T:G	0	94781751	G	T
13	chr13:94781771:T:C	0	94781771	C	T
13	chr13:94781824:T:TA	0	94781824	TA	T
13	chr13:94782011:A:G	0	94782011	G	A
13	chr13:94782113:T:C	0	94782113	C	T
13	chr13:94782219:T:G	0	94782219	G	T
13	chr13:94782805:A:G	0	94782805	G	A
13	chr13:94783231:C:A	0	94783231	A	C
13	chr13:94783918:G:C	0	94783918	C	G
13	chr13:94784420:T:C	0	94784420	C	T
13	chr13:94784485:AT:A	0	94784485	A	AT
13	chr13:94785177:G:A	0	94785177	A	G
13	chr13:94785178:C:A	0	94785178	A	C
13	chr13:94785314:A:G	0	94785314	G	A
13	chr13:94786127:A:G	0	94786127	G	A
13	chr13:94786280:C:T	0	94786280	T	C
13	chr13:94787246:A:C	0	94787246	C	A
13	chr13:94787842:T:C	0	94787842	C	T
13	chr13:94788032:T:C	0	94788032	C	T
13	chr13:94788091:C:T	0	94788091	T	C
13	chr13:94788913:G:A	0	94788913	A	G
13	chr13:94789443:C:A	0	94789443	A	C
13	chr13:94790835:T:G	0	94790835	G	T
13	chr13:94791774:A:G	0	94791774	G	A
13	chr13:94791847:C:T	0	94791847	T	C
13	chr13:94791961:T:C	0	94791961	C	T
13	chr13:94792727:A:G	0	94792727	G	A
13	chr13:94792919:A:G	0	94792919	G	A
13	chr13:94792994:T:A	0	94792994	A	T
13	chr13:94793163:C:G	0	94793163	G	C
13	chr13:94793269:C:T	0	94793269	T	C
13	chr13:94793820:A:G	0	94793820	G	A
13	chr13:94793858:T:C	0	94793858	C	T
13	chr13:94794134:A:G	0	94794134	G	A
13	chr13:94794255:T:C	0	94794255	C	T
13	chr13:94794412:T:C	0	94794412	C	T
13	chr13:94794549:G:A	0	94794549	A	G
13	chr13:94796624:G:A	0	94796624	A	G
13	chr13:94797188:G:A	0	94797188	A	G
13	chr13:94797926:G:A	0	94797926	A	G
13	chr13:94798109:C:T	0	94798109	T	C
13	chr13:94798525:A:G	0	94798525	G	A
13	chr13:94798602:G:A	0	94798602	A	G
13	chr13:94799017:T:C	0	94799017	C	T
13	chr13:94799239:T:C	0	94799239	C	T
13	chr13:94800817:C:T	0	94800817	T	C
13	chr13:94800976:T:C	0	94800976	C	T
13	chr13:94801674:C:T	0	94801674	T	C
13	chr13:94803061:C:G	0	94803061	G	C
13	chr13:94804666:G:C	0	94804666	C	G
13	chr13:94805471:C:T	0	94805471	T	C
13	chr13:94807442:T:C	0	94807442	C	T
13	chr13:94807682:C:T	0	94807682	T	C
13	chr13:94808129:C:T	0	94808129	T	C
13	chr13:94808637:G:A	0	94808637	A	G
13	chr13:94810373:C:T	0	94810373	T	C
13	chr13:94810506:T:C	0	94810506	C	T
13	chr13:94812047:T:A	0	94812047	A	T
13	chr13:94812407:G:A	0	94812407	A	G
13	chr13:94812908:T:C	0	94812908	C	T
13	chr13:94813580:G:A	0	94813580	A	G
13	chr13:94814547:T:C	0	94814547	C	T
13	chr13:94816592:T:C	0	94816592	C	T
13	chr13:94816593:G:T	0	94816593	T	G
13	chr13:94816773:C:T	0	94816773	T	C
13	chr13:94816869:T:C	0	94816869	C	T
13	chr13:94817372:A:G	0	94817372	G	A
13	chr13:94817614:G:A	0	94817614	A	G
13	chr13:94817636:G:A	0	94817636	A	G
13	chr13:94817728:C:A	0	94817728	A	C
13	chr13:94818290:G:T	0	94818290	T	G
13	chr13:94818301:G:C	0	94818301	C	G
13	chr13:94818376:C:T	0	94818376	T	C
13	chr13:94819214:G:T	0	94819214	T	G
13	chr13:94819238:T:G	0	94819238	G	T
13	chr13:94819577:A:G	0	94819577	G	A
13	chr13:94819607:G:A	0	94819607	A	G
13	chr13:94819940:T:C	0	94819940	C	T
13	chr13:94820653:A:G	0	94820653	G	A
13	chr13:94820966:A:C	0	94820966	C	A
13	chr13:94821213:TG:T	0	94821213	T	TG
13	chr13:94821583:A:G	0	94821583	G	A
13	chr13:94821683:G:A	0	94821683	A	G
13	chr13:94821744:A:C	0	94821744	C	A
13	chr13:94822692:A:G	0	94822692	G	A
13	chr13:94823120:A:C	0	94823120	C	A
13	chr13:94823289:G:A	0	94823289	A	G
13	chr13:94824182:A:G	0	94824182	G	A
13	chr13:94824432:G:A	0	94824432	A	G
13	chr13:94824527:G:A	0	94824527	A	G
13	chr13:94824628:G:C	0	94824628	C	G
13	chr13:94825305:T:C	0	94825305	C	T
13	chr13:94826119:T:C	0	94826119	C	T
13	chr13:94826634:A:T	0	94826634	T	A
13	chr13:94828001:T:G	0	94828001	G	T
13	chr13:94828154:G:T	0	94828154	T	G
13	chr13:94828158:A:G	0	94828158	G	A
13	chr13:94829609:G:A	0	94829609	A	G
13	chr13:94830153:T:A	0	94830153	A	T
13	chr13:94831040:T:A	0	94831040	A	T
13	chr13:94831960:C:T	0	94831960	T	C
13	chr13:94832373:C:T	0	94832373	T	C
13	chr13:94832571:C:T	0	94832571	T	C
13	chr13:94833397:C:T	0	94833397	T	C
13	chr13:94834729:G:A	0	94834729	A	G
13	chr13:94835811:A:G	0	94835811	G	A
13	chr13:94836525:T:C	0	94836525	C	T
13	chr13:94838826:A:G	0	94838826	G	A
13	chr13:94840246:G:A	0	94840246	A	G
13	chr13:94841542:A:C	0	94841542	C	A
13	chr13:94842200:T:C	0	94842200	C	T
13	chr13:94842603:G:A	0	94842603	A	G
13	chr13:94842921:C:T	0	94842921	T	C
13	chr13:94843665:G:A	0	94843665	A	G
13	chr13:94845114:T:C	0	94845114	C	T
13	chr13:94846354:C:T	0	94846354	T	C
13	chr13:94847051:T:C	0	94847051	C	T
13	chr13:94847309:G:T	0	94847309	T	G
13	chr13:94847815:G:A	0	94847815	A	G
13	chr13:94850340:A:T	0	94850340	T	A
13	chr13:94851219:A:G	0	94851219	G	A
13	chr13:94853008:T:C	0	94853008	C	T
13	chr13:94856400:A:G	0	94856400	G	A
13	chr13:94856967:T:C	0	94856967	C	T
13	chr13:94857641:G:T	0	94857641	T	G
13	chr13:94858503:G:A	0	94858503	A	G
13	chr13:94858596:T:C	0	94858596	C	T
13	chr13:94858705:C:T	0	94858705	T	C
13	chr13:94860752:G:A	0	94860752	A	G
13	chr13:94861280:T:G	0	94861280	G	T
13	chr13:94861807:G:A	0	94861807	A	G
13	chr13:94861972:A:G	0	94861972	G	A
13	chr13:94862227:C:T	0	94862227	T	C
13	chr13:94862306:G:GTCTA	0	94862306	GTCTA	G
13	chr13:94862709:A:G	0	94862709	G	A
13	chr13:94862718:A:G	0	94862718	G	A
13	chr13:94862767:T:C	0	94862767	C	T
13	chr13:94863287:G:C	0	94863287	C	G
13	chr13:94863452:A:G	0	94863452	G	A
13	chr13:94863552:G:A	0	94863552	A	G
13	chr13:94863641:A:G	0	94863641	G	A
13	chr13:94863749:T:A	0	94863749	A	T
13	chr13:94864185:T:A	0	94864185	A	T
13	chr13:94864357:T:C	0	94864357	C	T
13	chr13:94864386:T:C	0	94864386	C	T
13	chr13:94864510:T:G	0	94864510	G	T
13	chr13:94864511:A:T	0	94864511	T	A
13	chr13:94864776:G:C	0	94864776	C	G
13	chr13:94865050:C:T	0	94865050	T	C
13	chr13:94865368:A:G	0	94865368	G	A
13	chr13:94866648:A:G	0	94866648	G	A
13	chr13:94868114:G:A	0	94868114	A	G
13	chr13:94868664:A:T	0	94868664	T	A
13	chr13:94869029:T:C	0	94869029	C	T
13	chr13:94869217:T:C	0	94869217	C	T
13	chr13:94869325:G:C	0	94869325	C	G
13	chr13:94869973:T:C	0	94869973	C	T
13	chr13:94869979:A:G	0	94869979	G	A
13	chr13:94870343:G:T	0	94870343	T	G
13	chr13:94870715:C:T	0	94870715	T	C
13	chr13:94870945:G:A	0	94870945	A	G
13	chr13:94871555:T:C	0	94871555	C	T
13	chr13:94871584:G:A	0	94871584	A	G
13	chr13:94871779:A:G	0	94871779	G	A
13	chr13:94871892:C:T	0	94871892	T	C
13	chr13:94871949:A:G	0	94871949	G	A
13	chr13:94872920:C:T	0	94872920	T	C
13	chr13:94873026:G:A	0	94873026	A	G
13	chr13:94873249:T:C	0	94873249	C	T
13	chr13:94873279:C:T	0	94873279	T	C
13	chr13:94873365:C:T	0	94873365	T	C
13	chr13:94873537:T:C	0	94873537	C	T
13	chr13:94874274:C:T	0	94874274	T	C
13	chr13:94874713:T:C	0	94874713	C	T
13	chr13:94875133:G:A	0	94875133	A	G
13	chr13:94875149:A:G	0	94875149	G	A
13	chr13:94878315:T:G	0	94878315	G	T
13	chr13:94881052:A:G	0	94881052	G	A
13	chr13:94881478:G:A	0	94881478	A	G
13	chr13:94881690:AC:A	0	94881690	A	AC
13	chr13:94881811:C:A	0	94881811	A	C
13	chr13:94882597:C:T	0	94882597	T	C
13	chr13:94883114:G:A	0	94883114	A	G
13	chr13:94883505:C:T	0	94883505	T	C
13	chr13:94883632:G:C	0	94883632	C	G
13	chr13:94883880:C:T	0	94883880	T	C
13	chr13:94884144:C:T	0	94884144	T	C
13	chr13:94885186:C:T	0	94885186	T	C
13	chr13:94885670:C:T	0	94885670	T	C
13	chr13:94885897:C:G	0	94885897	G	C
13	chr13:94886075:C:T	0	94886075	T	C
13	chr13:94886578:G:A	0	94886578	A	G
13	chr13:94887141:T:C	0	94887141	C	T
13	chr13:94887770:C:T	0	94887770	T	C
13	chr13:94889221:T:C	0	94889221	C	T
13	chr13:94889234:G:A	0	94889234	A	G
13	chr13:94889265:C:T	0	94889265	T	C
13	chr13:94889548:T:C	0	94889548	C	T
13	chr13:94889557:T:C	0	94889557	C	T
13	chr13:94889601:T:C	0	94889601	C	T
13	chr13:94889653:A:G	0	94889653	G	A
13	chr13:94890539:C:T	0	94890539	T	C
13	chr13:94890591:A:G	0	94890591	G	A
13	chr13:94890647:A:G	0	94890647	G	A
13	chr13:94890737:C:T	0	94890737	T	C
13	chr13:94891691:A:G	0	94891691	G	A
13	chr13:94892195:G:A	0	94892195	A	G
13	chr13:94892552:G:C	0	94892552	C	G
13	chr13:94893147:C:T	0	94893147	T	C
13	chr13:94893269:T:C	0	94893269	C	T
13	chr13:94894301:G:A	0	94894301	A	G
13	chr13:94894342:T:C	0	94894342	C	T
13	chr13:94894513:A:G	0	94894513	G	A
13	chr13:94895437:G:A	0	94895437	A	G
13	chr13:94895708:T:C	0	94895708	C	T
13	chr13:94895729:C:T	0	94895729	T	C
13	chr13:94895776:C:T	0	94895776	T	C
13	chr13:94896386:T:C	0	94896386	C	T
13	chr13:94896419:G:A	0	94896419	A	G
13	chr13:94896551:A:G	0	94896551	G	A
13	chr13:94896582:G:A	0	94896582	A	G
13	chr13:94896645:A:G	0	94896645	G	A
13	chr13:94896650:C:T	0	94896650	T	C
13	chr13:94896793:C:A	0	94896793	A	C
13	chr13:94896953:T:C	0	94896953	C	T
13	chr13:94896974:CA:C	0	94896974	C	CA
13	chr13:94897223:C:A	0	94897223	A	C
13	chr13:94897373:G:A	0	94897373	A	G
13	chr13:94897527:C:A	0	94897527	A	C
13	chr13:94897528:T:A	0	94897528	A	T
13	chr13:94897548:T:C	0	94897548	C	T
13	chr13:94897730:C:T	0	94897730	T	C
13	chr13:94898078:T:C	0	94898078	C	T
13	chr13:94898427:T:C	0	94898427	C	T
13	chr13:94898456:C:T	0	94898456	T	C
13	chr13:94898480:G:A	0	94898480	A	G
13	chr13:94898816:C:T	0	94898816	T	C
13	chr13:94898998:A:G	0	94898998	G	A
13	chr13:94899320:T:C	0	94899320	C	T
13	chr13:94899470:G:A	0	94899470	A	G
13	chr13:94899556:A:G	0	94899556	G	A
13	chr13:94899764:T:C	0	94899764	C	T
13	chr13:94899885:G:A	0	94899885	A	G
13	chr13:94900034:T:C	0	94900034	C	T
13	chr13:94900511:G:A	0	94900511	A	G
13	chr13:94900788:T:C	0	94900788	C	T
13	chr13:94900897:A:AC	0	94900897	AC	A
13	chr13:94901246:A:T	0	94901246	T	A
13	chr13:94901310:G:A	0	94901310	A	G
13	chr13:94901884:G:A	0	94901884	A	G
13	chr13:94902081:C:T	0	94902081	T	C
13	chr13:94902112:G:A	0	94902112	A	G
13	chr13:94902339:C:T	0	94902339	T	C
13	chr13:94902570:A:G	0	94902570	G	A
13	chr13:94902633:A:G	0	94902633	G	A
13	chr13:94903201:T:C	0	94903201	C	T
13	chr13:94903679:A:T	0	94903679	T	A
13	chr13:94903780:G:C	0	94903780	C	G
13	chr13:94903861:A:G	0	94903861	G	A
13	chr13:94903868:G:A	0	94903868	A	G
13	chr13:94903972:T:C	0	94903972	C	T
13	chr13:94904173:C:T	0	94904173	T	C
13	chr13:94904193:C:T	0	94904193	T	C
13	chr13:94904844:A:G	0	94904844	G	A
13	chr13:94904992:C:T	0	94904992	T	C
13	chr13:94905297:G:C	0	94905297	C	G
13	chr13:94906206:T:C	0	94906206	C	T
13	chr13:94906422:A:G	0	94906422	G	A
13	chr13:94906511:A:T	0	94906511	T	A
13	chr13:94907174:G:A	0	94907174	A	G
13	chr13:94907219:T:C	0	94907219	C	T
13	chr13:94907251:C:A	0	94907251	A	C
13	chr13:94907391:T:C	0	94907391	C	T
13	chr13:94907614:A:G	0	94907614	G	A
13	chr13:94907831:A:G	0	94907831	G	A
13	chr13:94908034:A:G	0	94908034	G	A
13	chr13:94908068:C:A	0	94908068	A	C
13	chr13:94908144:G:A	0	94908144	A	G
13	chr13:94908329:C:T	0	94908329	T	C
13	chr13:94908523:C:T	0	94908523	T	C
13	chr13:94909071:C:G	0	94909071	G	C
13	chr13:94909443:GTTA:G	0	94909443	G	GTTA
13	chr13:94909642:G:A	0	94909642	A	G
13	chr13:94909991:G:A	0	94909991	A	G
13	chr13:94910542:G:A	0	94910542	A	G
13	chr13:94910546:T:C	0	94910546	C	T
13	chr13:94910852:C:T	0	94910852	T	C
13	chr13:94911024:G:A	0	94911024	A	G
13	chr13:94911141:T:C	0	94911141	C	T
13	chr13:94911271:G:T	0	94911271	T	G
13	chr13:94911464:G:C	0	94911464	C	G
13	chr13:94911697:T:C	0	94911697	C	T
13	chr13:94911745:T:C	0	94911745	C	T
13	chr13:94911755:T:C	0	94911755	C	T
13	chr13:94911777:G:A	0	94911777	A	G
13	chr13:94911831:T:C	0	94911831	C	T
13	chr13:94911892:C:T	0	94911892	T	C
13	chr13:94912357:G:A	0	94912357	A	G
13	chr13:94912539:A:G	0	94912539	G	A
13	chr13:94912600:G:C	0	94912600	C	G
13	chr13:94912912:C:T	0	94912912	T	C
13	chr13:94912981:G:T	0	94912981	T	G
13	chr13:94913074:T:A	0	94913074	A	T
13	chr13:94914422:C:T	0	94914422	T	C
13	chr13:94915073:C:A	0	94915073	A	C
13	chr13:94916261:G:A	0	94916261	A	G
13	chr13:94917184:T:C	0	94917184	C	T
13	chr13:94918055:T:C	0	94918055	C	T
13	chr13:94918759:GAAACCCCGTCTCTCTA:G	0	94918759	G	GAAACCCCGTCTCTCTA
13	chr13:94919496:C:T	0	94919496	T	C
13	chr13:94919746:T:C	0	94919746	C	T
13	chr13:94920473:T:G	0	94920473	G	T
13	chr13:94920525:T:G	0	94920525	G	T
13	chr13:94921178:G:A	0	94921178	A	G
13	chr13:94921190:C:T	0	94921190	T	C
13	chr13:94921222:AACAG:A	0	94921222	A	AACAG
13	chr13:94921290:C:T	0	94921290	T	C
13	chr13:94921403:C:T	0	94921403	T	C
13	chr13:94921471:T:C	0	94921471	C	T
13	chr13:94921994:CCA:C	0	94921994	C	CCA
13	chr13:94922164:T:C	0	94922164	C	T
13	chr13:94922431:T:C	0	94922431	C	T
13	chr13:94922746:C:T	0	94922746	T	C
13	chr13:94922771:C:T	0	94922771	T	C
13	chr13:94923471:A:G	0	94923471	G	A
13	chr13:94923632:C:T	0	94923632	T	C
13	chr13:94924486:T:C	0	94924486	C	T
13	chr13:94925301:A:G	0	94925301	G	A
13	chr13:94925708:G:A	0	94925708	A	G
13	chr13:94926330:G:A	0	94926330	A	G
13	chr13:94926351:C:G	0	94926351	G	C
13	chr13:94926384:C:T	0	94926384	T	C
13	chr13:94927419:C:T	0	94927419	T	C
13	chr13:94927692:C:T	0	94927692	T	C
13	chr13:94927942:G:A	0	94927942	A	G
13	chr13:94927962:T:C	0	94927962	C	T
13	chr13:94928006:T:G	0	94928006	G	T
13	chr13:94929349:G:A	0	94929349	A	G
13	chr13:94929634:A:G	0	94929634	G	A
13	chr13:94929668:T:C	0	94929668	C	T
13	chr13:94929682:G:A	0	94929682	A	G
13	chr13:94929760:C:T	0	94929760	T	C
13	chr13:94929885:C:T	0	94929885	T	C
13	chr13:94930101:C:T	0	94930101	T	C
13	chr13:94930597:T:A	0	94930597	A	T
13	chr13:94930680:T:C	0	94930680	C	T
13	chr13:94931875:C:T	0	94931875	T	C
13	chr13:94932339:T:C	0	94932339	C	T
13	chr13:94932498:G:A	0	94932498	A	G
13	chr13:94932569:A:G	0	94932569	G	A
13	chr13:94933291:C:G	0	94933291	G	C
13	chr13:94933307:T:G	0	94933307	G	T
13	chr13:94933335:C:T	0	94933335	T	C
13	chr13:94933956:C:T	0	94933956	T	C
13	chr13:94934327:T:C	0	94934327	C	T
13	chr13:94934735:T:C	0	94934735	C	T
13	chr13:94934737:A:G	0	94934737	G	A
13	chr13:94934819:A:G	0	94934819	G	A
13	chr13:94935157:A:C	0	94935157	C	A
13	chr13:94935393:A:G	0	94935393	G	A
13	chr13:94935490:G:A	0	94935490	A	G
13	chr13:94935785:C:T	0	94935785	T	C
13	chr13:94936291:T:C	0	94936291	C	T
13	chr13:94936684:C:CA	0	94936684	CA	C
13	chr13:94936772:G:A	0	94936772	A	G
13	chr13:94937293:T:C	0	94937293	C	T
13	chr13:94937317:T:C	0	94937317	C	T
13	chr13:94938438:G:A	0	94938438	A	G
13	chr13:94939890:T:C	0	94939890	C	T
13	chr13:94940427:A:G	0	94940427	G	A
13	chr13:94940486:A:G	0	94940486	G	A
13	chr13:94940552:G:A	0	94940552	A	G
13	chr13:94941298:T:G	0	94941298	G	T
13	chr13:94941446:C:T	0	94941446	T	C
13	chr13:94941769:T:G	0	94941769	G	T
13	chr13:94942368:T:C	0	94942368	C	T
13	chr13:94942868:T:C	0	94942868	C	T
13	chr13:94943344:C:A	0	94943344	A	C
13	chr13:94943968:C:T	0	94943968	T	C
13	chr13:94944016:C:T	0	94944016	T	C
13	chr13:94944877:C:A	0	94944877	A	C
13	chr13:94944976:T:C	0	94944976	C	T
13	chr13:94945409:C:T	0	94945409	T	C
13	chr13:94945450:T:C	0	94945450	C	T
13	chr13:94946064:C:A	0	94946064	A	C
13	chr13:94946485:T:A	0	94946485	A	T
13	chr13:94946503:G:T	0	94946503	T	G
13	chr13:94946682:T:C	0	94946682	C	T
13	chr13:94946909:A:G	0	94946909	G	A
13	chr13:94947037:G:A	0	94947037	A	G
13	chr13:94947227:C:T	0	94947227	T	C
13	chr13:94947284:T:C	0	94947284	C	T
13	chr13:94947471:C:T	0	94947471	T	C
13	chr13:94947828:A:G	0	94947828	G	A
13	chr13:94947831:A:G	0	94947831	G	A
13	chr13:94948260:A:G	0	94948260	G	A
13	chr13:94948891:C:T	0	94948891	T	C
13	chr13:94949306:A:C	0	94949306	C	A
13	chr13:94949893:A:T	0	94949893	T	A
13	chr13:94949904:G:A	0	94949904	A	G
13	chr13:94949944:G:C	0	94949944	C	G
13	chr13:94949947:G:C	0	94949947	C	G
13	chr13:94950326:C:T	0	94950326	T	C
13	chr13:94950345:C:T	0	94950345	T	C
13	chr13:94950379:T:G	0	94950379	G	T
13	chr13:94950718:G:T	0	94950718	T	G
13	chr13:94950879:G:C	0	94950879	C	G
13	chr13:94951081:CCAAAGTGTG:C	0	94951081	C	CCAAAGTGTG
13	chr13:94951141:A:AC	0	94951141	AC	A
13	chr13:94951368:G:A	0	94951368	A	G
13	chr13:94951621:A:G	0	94951621	G	A
13	chr13:94951850:A:G	0	94951850	G	A
13	chr13:94952084:A:T	0	94952084	T	A
13	chr13:94952376:G:A	0	94952376	A	G
13	chr13:94952919:C:T	0	94952919	T	C
13	chr13:94953544:C:T	0	94953544	T	C
13	chr13:94954550:A:G	0	94954550	G	A
13	chr13:94954928:G:A	0	94954928	A	G
13	chr13:94955108:A:C	0	94955108	C	A
13	chr13:94955309:A:T	0	94955309	T	A
13	chr13:94955367:G:A	0	94955367	A	G
13	chr13:94955692:A:G	0	94955692	G	A
13	chr13:94956152:C:T	0	94956152	T	C
13	chr13:94956274:A:G	0	94956274	G	A
13	chr13:94956981:A:T	0	94956981	T	A
13	chr13:94957010:G:A	0	94957010	A	G
13	chr13:94957072:A:G	0	94957072	G	A
13	chr13:94957338:C:T	0	94957338	T	C
13	chr13:94957877:C:T	0	94957877	T	C
13	chr13:94958217:C:T	0	94958217	T	C
13	chr13:94958485:C:T	0	94958485	T	C
13	chr13:94958573:C:T	0	94958573	T	C
13	chr13:94959848:G:A	0	94959848	A	G
13	chr13:94960115:G:A	0	94960115	A	G
13	chr13:94960363:A:C	0	94960363	C	A
13	chr13:94960658:G:A	0	94960658	A	G
13	chr13:94960723:T:C	0	94960723	C	T
13	chr13:94960901:C:T	0	94960901	T	C
13	chr13:94961696:C:T	0	94961696	T	C
13	chr13:94961898:A:G	0	94961898	G	A
13	chr13:94962120:A:G	0	94962120	G	A
13	chr13:94962274:T:G	0	94962274	G	T
13	chr13:94962382:C:T	0	94962382	T	C
13	chr13:94962867:G:A	0	94962867	A	G
13	chr13:94962880:C:T	0	94962880	T	C
13	chr13:94962988:C:T	0	94962988	T	C
13	chr13:94963163:G:A	0	94963163	A	G
13	chr13:94963521:T:G	0	94963521	G	T
13	chr13:94964070:C:T	0	94964070	T	C
13	chr13:94964357:G:A	0	94964357	A	G
13	chr13:94964499:CACAAT:C	0	94964499	C	CACAAT
13	chr13:94964850:AAAAT:A	0	94964850	A	AAAAT
13	chr13:94964877:T:TA	0	94964877	TA	T
13	chr13:94964983:C:T	0	94964983	T	C
13	chr13:94965085:T:C	0	94965085	C	T
13	chr13:94965156:A:C	0	94965156	C	A
13	chr13:94965161:T:C	0	94965161	C	T
13	chr13:94965338:T:G	0	94965338	G	T
13	chr13:94965340:T:G	0	94965340	G	T
13	chr13:94965896:C:A	0	94965896	A	C
13	chr13:94965915:G:A	0	94965915	A	G
13	chr13:94968467:C:T	0	94968467	T	C
13	chr13:94969716:A:T	0	94969716	T	A
13	chr13:94972312:T:A	0	94972312	A	T
13	chr13:94972500:G:A	0	94972500	A	G
13	chr13:94972611:C:T	0	94972611	T	C
13	chr13:94972747:G:A	0	94972747	A	G
13	chr13:94972929:T:C	0	94972929	C	T
13	chr13:94973097:C:T	0	94973097	T	C
13	chr13:94973731:G:A	0	94973731	A	G
13	chr13:94975583:TA:T	0	94975583	T	TA
13	chr13:94975751:G:A	0	94975751	A	G
13	chr13:94976858:G:A	0	94976858	A	G
13	chr13:94977082:G:A	0	94977082	A	G
13	chr13:94977463:TGA:T	0	94977463	T	TGA
13	chr13:94977538:G:A	0	94977538	A	G
13	chr13:94978052:A:G	0	94978052	G	A
13	chr13:94978445:G:C	0	94978445	C	G
13	chr13:94979405:C:G	0	94979405	G	C
13	chr13:94980516:C:T	0	94980516	T	C
13	chr13:94980637:T:C	0	94980637	C	T
13	chr13:94980704:C:T	0	94980704	T	C
13	chr13:94980884:C:T	0	94980884	T	C
13	chr13:94980934:C:G	0	94980934	G	C
13	chr13:94980951:C:T	0	94980951	T	C
13	chr13:94981254:C:T	0	94981254	T	C
13	chr13:94981367:C:A	0	94981367	A	C
13	chr13:94981764:A:T	0	94981764	T	A
13	chr13:94981822:C:A	0	94981822	A	C
13	chr13:94982059:T:C	0	94982059	C	T
13	chr13:94982168:G:A	0	94982168	A	G
13	chr13:94982190:A:G	0	94982190	G	A
13	chr13:94982452:G:A	0	94982452	A	G
13	chr13:94982716:G:T	0	94982716	T	G
13	chr13:94982739:G:A	0	94982739	A	G
13	chr13:94982847:G:A	0	94982847	A	G
13	chr13:94982868:A:G	0	94982868	G	A
13	chr13:94984188:A:C	0	94984188	C	A
13	chr13:94984557:AT:A	0	94984557	A	AT
13	chr13:94984845:T:C	0	94984845	C	T
13	chr13:94985457:T:A	0	94985457	A	T
13	chr13:94985843:C:T	0	94985843	T	C
13	chr13:94987680:C:T	0	94987680	T	C
13	chr13:94987708:G:C	0	94987708	C	G
13	chr13:94987781:C:T	0	94987781	T	C
13	chr13:94988576:G:A	0	94988576	A	G
13	chr13:94988618:C:A	0	94988618	A	C
13	chr13:94989038:AAC:A	0	94989038	A	AAC
13	chr13:94989148:T:A	0	94989148	A	T
13	chr13:94989232:G:A	0	94989232	A	G
13	chr13:94989240:A:C	0	94989240	C	A
13	chr13:94989471:C:A	0	94989471	A	C
13	chr13:94989699:G:T	0	94989699	T	G
13	chr13:94989705:C:G	0	94989705	G	C
13	chr13:94989742:A:G	0	94989742	G	A
13	chr13:94989776:G:A	0	94989776	A	G
13	chr13:94990167:T:C	0	94990167	C	T
13	chr13:94990608:T:C	0	94990608	C	T
13	chr13:94990621:G:A	0	94990621	A	G
13	chr13:94990892:G:A	0	94990892	A	G
13	chr13:94991004:C:T	0	94991004	T	C
13	chr13:94991228:T:C	0	94991228	C	T
13	chr13:94991574:G:A	0	94991574	A	G
13	chr13:94991683:C:G	0	94991683	G	C
13	chr13:94992089:T:C	0	94992089	C	T
13	chr13:94992387:C:A	0	94992387	A	C
13	chr13:94992502:C:A	0	94992502	A	C
13	chr13:94992520:G:A	0	94992520	A	G
13	chr13:94992572:G:A	0	94992572	A	G
13	chr13:94992708:C:T	0	94992708	T	C
13	chr13:94993330:A:G	0	94993330	G	A
13	chr13:94993427:T:C	0	94993427	C	T
13	chr13:94993571:C:T	0	94993571	T	C
13	chr13:94993572:G:A	0	94993572	A	G
13	chr13:94993583:T:C	0	94993583	C	T
13	chr13:94993656:G:A	0	94993656	A	G
13	chr13:94993703:T:C	0	94993703	C	T
13	chr13:94994127:T:C	0	94994127	C	T
13	chr13:94994203:A:G	0	94994203	G	A
13	chr13:94994490:C:T	0	94994490	T	C
13	chr13:94994532:C:T	0	94994532	T	C
13	chr13:94994704:G:A	0	94994704	A	G
13	chr13:94994754:G:A	0	94994754	A	G
13	chr13:94995062:T:G	0	94995062	G	T
13	chr13:94995238:T:A	0	94995238	A	T
13	chr13:94995321:G:A	0	94995321	A	G
13	chr13:94995338:C:G	0	94995338	G	C
13	chr13:94995451:A:T	0	94995451	T	A
13	chr13:94995525:G:A	0	94995525	A	G
13	chr13:94995597:A:G	0	94995597	G	A
13	chr13:94995736:G:A	0	94995736	A	G
13	chr13:94996030:TTAAGA:T	0	94996030	T	TTAAGA
13	chr13:94996113:T:C	0	94996113	C	T
13	chr13:94996142:T:C	0	94996142	C	T
13	chr13:94996197:G:A	0	94996197	A	G
13	chr13:94996476:CA:C	0	94996476	C	CA
13	chr13:94996491:G:A	0	94996491	A	G
13	chr13:94996598:G:A	0	94996598	A	G
13	chr13:94996741:T:C	0	94996741	C	T
13	chr13:94997309:T:C	0	94997309	C	T
13	chr13:94997596:C:T	0	94997596	T	C
13	chr13:94997695:T:C	0	94997695	C	T
13	chr13:94997801:C:T	0	94997801	T	C
13	chr13:94997810:C:T	0	94997810	T	C
13	chr13:94997859:AT:A	0	94997859	A	AT
13	chr13:94997976:ACT:A	0	94997976	A	ACT
13	chr13:94998039:G:A	0	94998039	A	G
13	chr13:94998181:T:A	0	94998181	A	T
13	chr13:94998341:A:T	0	94998341	T	A
13	chr13:94998425:A:C	0	94998425	C	A
13	chr13:94998458:T:C	0	94998458	C	T
13	chr13:94998560:C:T	0	94998560	T	C
13	chr13:94998718:G:A	0	94998718	A	G
13	chr13:94998805:A:C	0	94998805	C	A
13	chr13:94999100:T:G	0	94999100	G	T
13	chr13:95000053:C:T	0	95000053	T	C
13	chr13:95000177:AAT:A	0	95000177	A	AAT
13	chr13:95000282:C:T	0	95000282	T	C
13	chr13:95000908:G:T	0	95000908	T	G
13	chr13:95000989:C:T	0	95000989	T	C
13	chr13:95001069:A:G	0	95001069	G	A
13	chr13:95001187:C:T	0	95001187	T	C
13	chr13:95001215:G:A	0	95001215	A	G
13	chr13:95001477:C:A	0	95001477	A	C
13	chr13:95001539:G:A	0	95001539	A	G
13	chr13:95001708:T:C	0	95001708	C	T
13	chr13:95001913:A:C	0	95001913	C	A
13	chr13:95001954:T:G	0	95001954	G	T
13	chr13:95002212:A:G	0	95002212	G	A
13	chr13:95002560:T:C	0	95002560	C	T
13	chr13:95002953:G:A	0	95002953	A	G
13	chr13:95002989:G:C	0	95002989	C	G
13	chr13:95003141:T:A	0	95003141	A	T
13	chr13:95003229:G:A	0	95003229	A	G
13	chr13:95004075:T:C	0	95004075	C	T
13	chr13:95004778:G:A	0	95004778	A	G
13	chr13:95005038:C:A	0	95005038	A	C
13	chr13:95005143:T:G	0	95005143	G	T
13	chr13:95005527:T:A	0	95005527	A	T
13	chr13:95007612:T:A	0	95007612	A	T
13	chr13:95008223:C:T	0	95008223	T	C
13	chr13:95008316:T:A	0	95008316	A	T
13	chr13:95009601:T:A	0	95009601	A	T
13	chr13:95010305:C:T	0	95010305	T	C
13	chr13:95010483:C:T	0	95010483	T	C
13	chr13:95011646:CT:C	0	95011646	C	CT
13	chr13:95011984:C:T	0	95011984	T	C
13	chr13:95012635:T:C	0	95012635	C	T
13	chr13:95013776:C:G	0	95013776	G	C
13	chr13:95013848:G:A	0	95013848	A	G
13	chr13:95014090:A:G	0	95014090	G	A
13	chr13:95014489:T:G	0	95014489	G	T
13	chr13:95017284:T:C	0	95017284	C	T
13	chr13:95017379:C:T	0	95017379	T	C
13	chr13:95018075:TAA:T	0	95018075	T	TAA
13	chr13:95018736:C:T	0	95018736	T	C
13	chr13:95018948:A:G	0	95018948	G	A
13	chr13:95018997:TG:T	0	95018997	T	TG
13	chr13:95019288:T:C	0	95019288	C	T
13	chr13:95019983:G:A	0	95019983	A	G
13	chr13:95020604:T:C	0	95020604	C	T
13	chr13:95020632:G:A	0	95020632	A	G
13	chr13:95020868:T:C	0	95020868	C	T
13	chr13:95020881:C:T	0	95020881	T	C
13	chr13:95021264:T:C	0	95021264	C	T
13	chr13:95021910:C:T	0	95021910	T	C
13	chr13:95022043:G:A	0	95022043	A	G
13	chr13:95023727:G:A	0	95023727	A	G
13	chr13:95023735:C:T	0	95023735	T	C
13	chr13:95023932:C:T	0	95023932	T	C
13	chr13:95024051:A:G	0	95024051	G	A
13	chr13:95024219:A:C	0	95024219	C	A
13	chr13:95024238:C:A	0	95024238	A	C
13	chr13:95024437:T:A	0	95024437	A	T
13	chr13:95026083:T:C	0	95026083	C	T
13	chr13:95026220:T:C	0	95026220	C	T
13	chr13:95026358:AT:A	0	95026358	A	AT
13	chr13:95026596:A:G	0	95026596	G	A
13	chr13:95026935:A:G	0	95026935	G	A
13	chr13:95027351:T:C	0	95027351	C	T
13	chr13:95027925:C:T	0	95027925	T	C
13	chr13:95027932:C:T	0	95027932	T	C
13	chr13:95028031:G:A	0	95028031	A	G
13	chr13:95028131:C:T	0	95028131	T	C
13	chr13:95028285:A:G	0	95028285	G	A
13	chr13:95028336:T:C	0	95028336	C	T
13	chr13:95028598:A:T	0	95028598	T	A
13	chr13:95028730:A:G	0	95028730	G	A
13	chr13:95028796:A:G	0	95028796	G	A
13	chr13:95028840:GA:G	0	95028840	G	GA
13	chr13:95030493:C:T	0	95030493	T	C
13	chr13:95030869:C:T	0	95030869	T	C
13	chr13:95030989:G:A	0	95030989	A	G
13	chr13:95032085:A:C	0	95032085	C	A
13	chr13:95032446:T:C	0	95032446	C	T
13	chr13:95033318:A:G	0	95033318	G	A
13	chr13:95033540:T:C	0	95033540	C	T
13	chr13:95037953:C:A	0	95037953	A	C
13	chr13:95039258:T:C	0	95039258	C	T
13	chr13:95039438:T:C	0	95039438	C	T
13	chr13:95039442:A:G	0	95039442	G	A
13	chr13:95040143:T:C	0	95040143	C	T
13	chr13:95040325:A:G	0	95040325	G	A
13	chr13:95040627:C:T	0	95040627	T	C
13	chr13:95040679:T:C	0	95040679	C	T
13	chr13:95040992:C:T	0	95040992	T	C
13	chr13:95041068:T:C	0	95041068	C	T
13	chr13:95041113:G:A	0	95041113	A	G
13	chr13:95041864:C:A	0	95041864	A	C
13	chr13:95042345:T:C	0	95042345	C	T
13	chr13:95045162:G:A	0	95045162	A	G
13	chr13:95045626:C:T	0	95045626	T	C
13	chr13:95045960:G:C	0	95045960	C	G
13	chr13:95046050:T:C	0	95046050	C	T
13	chr13:95046259:C:T	0	95046259	T	C
13	chr13:95047402:G:A	0	95047402	A	G
13	chr13:95047464:A:AT	0	95047464	AT	A
13	chr13:95047704:C:T	0	95047704	T	C
13	chr13:95047718:C:T	0	95047718	T	C
13	chr13:95048426:CTGTTTCCA:C	0	95048426	C	CTGTTTCCA
13	chr13:95048681:T:C	0	95048681	C	T
13	chr13:95048741:A:G	0	95048741	G	A
13	chr13:95049433:G:A	0	95049433	A	G
13	chr13:95049469:G:A	0	95049469	A	G
13	chr13:95049664:A:T	0	95049664	T	A
13	chr13:95051720:G:GC	0	95051720	GC	G
13	chr13:95052023:C:T	0	95052023	T	C
13	chr13:95052568:C:T	0	95052568	T	C
13	chr13:95052966:A:G	0	95052966	G	A
13	chr13:95053053:C:T	0	95053053	T	C
13	chr13:95053199:T:C	0	95053199	C	T
13	chr13:95053438:T:C	0	95053438	C	T
13	chr13:95053869:T:A	0	95053869	A	T
13	chr13:95053870:A:G	0	95053870	G	A
13	chr13:95053973:T:A	0	95053973	A	T
13	chr13:95054194:A:G	0	95054194	G	A
13	chr13:95054350:G:A	0	95054350	A	G
13	chr13:95054467:T:G	0	95054467	G	T
13	chr13:95054624:T:G	0	95054624	G	T
13	chr13:95054798:C:T	0	95054798	T	C
13	chr13:95054859:T:C	0	95054859	C	T
13	chr13:95054988:C:T	0	95054988	T	C
13	chr13:95055580:C:T	0	95055580	T	C
13	chr13:95055648:C:T	0	95055648	T	C
13	chr13:95056690:G:A	0	95056690	A	G
13	chr13:95056818:T:C	0	95056818	C	T
13	chr13:95056958:A:AT	0	95056958	AT	A
13	chr13:95057126:A:G	0	95057126	G	A
13	chr13:95057141:A:G	0	95057141	G	A
13	chr13:95057189:T:C	0	95057189	C	T
13	chr13:95057534:G:A	0	95057534	A	G
13	chr13:95057579:C:T	0	95057579	T	C
13	chr13:95057808:A:G	0	95057808	G	A
13	chr13:95058424:C:G	0	95058424	G	C
13	chr13:95058686:C:T	0	95058686	T	C
13	chr13:95058833:A:G	0	95058833	G	A
13	chr13:95058849:T:C	0	95058849	C	T
13	chr13:95059124:G:A	0	95059124	A	G
13	chr13:95059578:G:A	0	95059578	A	G
13	chr13:95060100:T:A	0	95060100	A	T
13	chr13:95060813:C:T	0	95060813	T	C
13	chr13:95061137:T:C	0	95061137	C	T
13	chr13:95061217:T:C	0	95061217	C	T
13	chr13:95061256:A:G	0	95061256	G	A
13	chr13:95061654:A:G	0	95061654	G	A
13	chr13:95062113:G:A	0	95062113	A	G
13	chr13:95062342:C:T	0	95062342	T	C
13	chr13:95062637:G:C	0	95062637	C	G
13	chr13:95062722:C:T	0	95062722	T	C
13	chr13:95062894:AAAAG:A	0	95062894	A	AAAAG
13	chr13:95064081:A:G	0	95064081	G	A
13	chr13:95065244:G:T	0	95065244	T	G
13	chr13:95065589:A:G	0	95065589	G	A
13	chr13:95065652:T:C	0	95065652	C	T
13	chr13:95066234:T:C	0	95066234	C	T
13	chr13:95066411:C:T	0	95066411	T	C
13	chr13:95066541:A:T	0	95066541	T	A
13	chr13:95067240:G:C	0	95067240	C	G
13	chr13:95067934:T:C	0	95067934	C	T
13	chr13:95068466:T:A	0	95068466	A	T
13	chr13:95068494:G:A	0	95068494	A	G
13	chr13:95068531:AG:A	0	95068531	A	AG
13	chr13:95069727:A:G	0	95069727	G	A
13	chr13:95069832:G:A	0	95069832	A	G
13	chr13:95069970:T:A	0	95069970	A	T
13	chr13:95070105:A:G	0	95070105	G	A
13	chr13:95070222:C:T	0	95070222	T	C
13	chr13:95070383:G:A	0	95070383	A	G
13	chr13:95070428:G:T	0	95070428	T	G
13	chr13:95070785:C:T	0	95070785	T	C
13	chr13:95071304:G:A	0	95071304	A	G
13	chr13:95072213:C:T	0	95072213	T	C
13	chr13:95072317:T:C	0	95072317	C	T
13	chr13:95073612:T:C	0	95073612	C	T
13	chr13:95073819:T:C	0	95073819	C	T
13	chr13:95074287:A:G	0	95074287	G	A
13	chr13:95075095:C:A	0	95075095	A	C
13	chr13:95075526:T:C	0	95075526	C	T
13	chr13:95076266:A:G	0	95076266	G	A
13	chr13:95076925:A:G	0	95076925	G	A
13	chr13:95077200:A:C	0	95077200	C	A
13	chr13:95077223:A:G	0	95077223	G	A
13	chr13:95077838:G:A	0	95077838	A	G
13	chr13:95078028:T:C	0	95078028	C	T
13	chr13:95078285:G:A	0	95078285	A	G
13	chr13:95078353:A:G	0	95078353	G	A
13	chr13:95078425:ACAAAAG:A	0	95078425	A	ACAAAAG
13	chr13:95078613:C:T	0	95078613	T	C
13	chr13:95078669:A:G	0	95078669	G	A
13	chr13:95078936:T:A	0	95078936	A	T
13	chr13:95079238:A:G	0	95079238	G	A
13	chr13:95079242:G:C	0	95079242	C	G
13	chr13:95079375:G:A	0	95079375	A	G
13	chr13:95079514:A:T	0	95079514	T	A
13	chr13:95079895:T:C	0	95079895	C	T
13	chr13:95080108:C:G	0	95080108	G	C
13	chr13:95080340:G:A	0	95080340	A	G
13	chr13:95080380:T:A	0	95080380	A	T
13	chr13:95080415:T:C	0	95080415	C	T
13	chr13:95080581:C:A	0	95080581	A	C
13	chr13:95080700:C:T	0	95080700	T	C
13	chr13:95081778:G:A	0	95081778	A	G
13	chr13:95081843:A:G	0	95081843	G	A
13	chr13:95082474:T:C	0	95082474	C	T
13	chr13:95082712:T:C	0	95082712	C	T
13	chr13:95082736:A:G	0	95082736	G	A
13	chr13:95083475:C:T	0	95083475	T	C
13	chr13:95084396:C:T	0	95084396	T	C
13	chr13:95084742:C:T	0	95084742	T	C
13	chr13:95085046:G:A	0	95085046	A	G
13	chr13:95085255:G:A	0	95085255	A	G
13	chr13:95086069:C:T	0	95086069	T	C
13	chr13:95087254:G:A	0	95087254	A	G
13	chr13:95087273:C:T	0	95087273	T	C
13	chr13:95089395:G:A	0	95089395	A	G
13	chr13:95090129:A:T	0	95090129	T	A
13	chr13:95090186:T:C	0	95090186	C	T
13	chr13:95091547:T:A	0	95091547	A	T
13	chr13:95091793:C:T	0	95091793	T	C
13	chr13:95092501:T:C	0	95092501	C	T
13	chr13:95093504:T:C	0	95093504	C	T
13	chr13:95093585:G:A	0	95093585	A	G
13	chr13:95094026:T:C	0	95094026	C	T
13	chr13:95094702:G:A	0	95094702	A	G
13	chr13:95095967:T:C	0	95095967	C	T
13	chr13:95096471:T:C	0	95096471	C	T
13	chr13:95096659:G:A	0	95096659	A	G
13	chr13:95096786:G:A	0	95096786	A	G
13	chr13:95096794:T:C	0	95096794	C	T
13	chr13:95097312:A:G	0	95097312	G	A
13	chr13:95097748:G:A	0	95097748	A	G
13	chr13:95098482:G:A	0	95098482	A	G
13	chr13:95099737:T:C	0	95099737	C	T
13	chr13:95099743:C:T	0	95099743	T	C
13	chr13:95099770:A:G	0	95099770	G	A
13	chr13:95100224:C:G	0	95100224	G	C
13	chr13:95100435:G:A	0	95100435	A	G
13	chr13:95100773:A:G	0	95100773	G	A
13	chr13:95102938:A:AT	0	95102938	AT	A
13	chr13:95103296:C:T	0	95103296	T	C
13	chr13:95103769:C:G	0	95103769	G	C
13	chr13:95103781:A:C	0	95103781	C	A
13	chr13:95104945:G:A	0	95104945	A	G
13	chr13:95105043:T:C	0	95105043	C	T
13	chr13:95105141:C:T	0	95105141	T	C
13	chr13:95105900:C:T	0	95105900	T	C
13	chr13:95107109:T:C	0	95107109	C	T
13	chr13:95107733:T:C	0	95107733	C	T
13	chr13:95107855:T:C	0	95107855	C	T
13	chr13:95109329:C:T	0	95109329	T	C
13	chr13:95109632:G:A	0	95109632	A	G
13	chr13:95109751:A:G	0	95109751	G	A
13	chr13:95111083:G:A	0	95111083	A	G
13	chr13:95111572:C:T	0	95111572	T	C
13	chr13:95111807:C:T	0	95111807	T	C
13	chr13:95114063:G:A	0	95114063	A	G
13	chr13:95114308:T:C	0	95114308	C	T
13	chr13:95115079:A:G	0	95115079	G	A
13	chr13:95116108:T:C	0	95116108	C	T
13	chr13:95118171:G:A	0	95118171	A	G
13	chr13:95118474:T:C	0	95118474	C	T
13	chr13:95119586:A:G	0	95119586	G	A
13	chr13:95119710:T:C	0	95119710	C	T
13	chr13:95119765:G:A	0	95119765	A	G
13	chr13:95120490:C:T	0	95120490	T	C
13	chr13:95120508:A:G	0	95120508	G	A
13	chr13:95120659:C:T	0	95120659	T	C
13	chr13:95122443:A:G	0	95122443	G	A
13	chr13:95122727:T:A	0	95122727	A	T
13	chr13:95122827:C:CA	0	95122827	CA	C
13	chr13:95123215:A:G	0	95123215	G	A
13	chr13:95123474:C:T	0	95123474	T	C
13	chr13:95124132:T:C	0	95124132	C	T
13	chr13:95124810:G:A	0	95124810	A	G
13	chr13:95126273:C:A	0	95126273	A	C
13	chr13:95126935:T:C	0	95126935	C	T
13	chr13:95127374:C:T	0	95127374	T	C
13	chr13:95127765:T:C	0	95127765	C	T
13	chr13:95129747:C:T	0	95129747	T	C
13	chr13:95129938:A:G	0	95129938	G	A
13	chr13:95130122:C:T	0	95130122	T	C
13	chr13:95130220:C:T	0	95130220	T	C
13	chr13:95130367:ATC:A	0	95130367	A	ATC
13	chr13:95131902:A:G	0	95131902	G	A
13	chr13:95132081:G:A	0	95132081	A	G
13	chr13:95133467:G:T	0	95133467	T	G
13	chr13:95135181:A:T	0	95135181	T	A
13	chr13:95135242:G:T	0	95135242	T	G
13	chr13:95136281:A:G	0	95136281	G	A
13	chr13:95136892:T:C	0	95136892	C	T
13	chr13:95137387:T:G	0	95137387	G	T
13	chr13:95138294:T:A	0	95138294	A	T
13	chr13:95138459:T:G	0	95138459	G	T
13	chr13:95139474:G:A	0	95139474	A	G
13	chr13:95139607:C:T	0	95139607	T	C
13	chr13:95140834:T:C	0	95140834	C	T
13	chr13:95140866:A:G	0	95140866	G	A
13	chr13:95141120:T:C	0	95141120	C	T
13	chr13:95141200:T:A	0	95141200	A	T
13	chr13:95141249:G:A	0	95141249	A	G
13	chr13:95141884:C:T	0	95141884	T	C
13	chr13:95142969:G:A	0	95142969	A	G
13	chr13:95144230:CTGAGGGGG:C	0	95144230	C	CTGAGGGGG
13	chr13:95145451:T:C	0	95145451	C	T
13	chr13:95145601:A:AG	0	95145601	AG	A
13	chr13:95145761:C:T	0	95145761	T	C
13	chr13:95146752:G:A	0	95146752	A	G
13	chr13:95146836:A:T	0	95146836	T	A
13	chr13:95147672:T:A	0	95147672	A	T
13	chr13:95149801:T:C	0	95149801	C	T
13	chr13:95149828:T:C	0	95149828	C	T
13	chr13:95150272:C:T	0	95150272	T	C
13	chr13:95150826:C:T	0	95150826	T	C
13	chr13:95150885:G:T	0	95150885	T	G
13	chr13:95151294:G:A	0	95151294	A	G
13	chr13:95151407:G:A	0	95151407	A	G
13	chr13:95152171:T:C	0	95152171	C	T
13	chr13:95152228:C:G	0	95152228	G	C
13	chr13:95152300:A:T	0	95152300	T	A
13	chr13:95152535:A:G	0	95152535	G	A
13	chr13:95152852:A:G	0	95152852	G	A
13	chr13:95155108:T:C	0	95155108	C	T
13	chr13:95155332:C:T	0	95155332	T	C
13	chr13:95155413:A:G	0	95155413	G	A
13	chr13:95155438:G:A	0	95155438	A	G
13	chr13:95155528:T:C	0	95155528	C	T
13	chr13:95155616:G:A	0	95155616	A	G
13	chr13:95155749:A:G	0	95155749	G	A
13	chr13:95156057:A:G	0	95156057	G	A
13	chr13:95156694:A:G	0	95156694	G	A
13	chr13:95156910:T:C	0	95156910	C	T
13	chr13:95157138:AC:A	0	95157138	A	AC
13	chr13:95157398:A:T	0	95157398	T	A
13	chr13:95157885:C:G	0	95157885	G	C
13	chr13:95158056:A:T	0	95158056	T	A
13	chr13:95158144:C:T	0	95158144	T	C
13	chr13:95158576:G:A	0	95158576	A	G
13	chr13:95158635:T:C	0	95158635	C	T
13	chr13:95159345:A:G	0	95159345	G	A
13	chr13:95160072:CAG:C	0	95160072	C	CAG
13	chr13:95160293:A:G	0	95160293	G	A
13	chr13:95160491:A:C	0	95160491	C	A
13	chr13:95162993:G:A	0	95162993	A	G
13	chr13:95163580:A:G	0	95163580	G	A
13	chr13:95163997:C:T	0	95163997	T	C
13	chr13:95164271:A:G	0	95164271	G	A
13	chr13:95164720:A:AT	0	95164720	AT	A
13	chr13:95164757:C:T	0	95164757	T	C
13	chr13:95165142:T:C	0	95165142	C	T
13	chr13:95165939:C:T	0	95165939	T	C
13	chr13:95166990:T:C	0	95166990	C	T
13	chr13:95167089:A:C	0	95167089	C	A
13	chr13:95167688:A:G	0	95167688	G	A
13	chr13:95167812:T:C	0	95167812	C	T
13	chr13:95168213:C:T	0	95168213	T	C
13	chr13:95168352:T:C	0	95168352	C	T
13	chr13:95168598:A:G	0	95168598	G	A
13	chr13:95169237:T:A	0	95169237	A	T
13	chr13:95169473:C:T	0	95169473	T	C
13	chr13:95170507:C:T	0	95170507	T	C
13	chr13:95171105:G:T	0	95171105	T	G
13	chr13:95171849:T:C	0	95171849	C	T
13	chr13:95171973:G:A	0	95171973	A	G
13	chr13:95172388:C:T	0	95172388	T	C
13	chr13:95172782:CTT:C	0	95172782	C	CTT
13	chr13:95172789:A:G	0	95172789	G	A
13	chr13:95173137:A:C	0	95173137	C	A
13	chr13:95173317:G:A	0	95173317	A	G
13	chr13:95173350:A:G	0	95173350	G	A
13	chr13:95174615:A:G	0	95174615	G	A
13	chr13:95175830:A:T	0	95175830	T	A
13	chr13:95177062:C:A	0	95177062	A	C
13	chr13:95177074:C:T	0	95177074	T	C
13	chr13:95177321:T:C	0	95177321	C	T
13	chr13:95177334:T:C	0	95177334	C	T
13	chr13:95177427:T:C	0	95177427	C	T
13	chr13:95177589:G:A	0	95177589	A	G
13	chr13:95178460:A:C	0	95178460	C	A
13	chr13:95178824:G:A	0	95178824	A	G
13	chr13:95179132:G:A	0	95179132	A	G
13	chr13:95179245:C:T	0	95179245	T	C
13	chr13:95179387:T:C	0	95179387	C	T
13	chr13:95179507:T:G	0	95179507	G	T
13	chr13:95181398:T:C	0	95181398	C	T
13	chr13:95182344:CTT:C	0	95182344	C	CTT
13	chr13:95182822:A:G	0	95182822	G	A
13	chr13:95183359:A:G	0	95183359	G	A
13	chr13:95183379:T:G	0	95183379	G	T
13	chr13:95183440:G:A	0	95183440	A	G
13	chr13:95183476:G:A	0	95183476	A	G
13	chr13:95183624:C:A	0	95183624	A	C
13	chr13:95183782:C:T	0	95183782	T	C
13	chr13:95183981:TCCA:T	0	95183981	T	TCCA
13	chr13:95184000:C:T	0	95184000	T	C
13	chr13:95184195:C:T	0	95184195	T	C
13	chr13:95184884:C:G	0	95184884	G	C
13	chr13:95185408:T:C	0	95185408	C	T
13	chr13:95185468:A:G	0	95185468	G	A
13	chr13:95185792:G:T	0	95185792	T	G
13	chr13:95185823:C:T	0	95185823	T	C
13	chr13:95185987:A:G	0	95185987	G	A
13	chr13:95186269:A:G	0	95186269	G	A
13	chr13:95186530:G:T	0	95186530	T	G
13	chr13:95186949:C:T	0	95186949	T	C
13	chr13:95187042:T:C	0	95187042	C	T
13	chr13:95187172:A:G	0	95187172	G	A
13	chr13:95187255:C:T	0	95187255	T	C
13	chr13:95187480:G:C	0	95187480	C	G
13	chr13:95188127:G:A	0	95188127	A	G
13	chr13:95189256:C:G	0	95189256	G	C
13	chr13:95189815:C:T	0	95189815	T	C
13	chr13:95190813:T:C	0	95190813	C	T
13	chr13:95190896:G:A	0	95190896	A	G
13	chr13:95191006:G:A	0	95191006	A	G
13	chr13:95191180:G:A	0	95191180	A	G
13	chr13:95191321:T:C	0	95191321	C	T
13	chr13:95191540:T:C	0	95191540	C	T
13	chr13:95191872:C:T	0	95191872	T	C
13	chr13:95192027:C:T	0	95192027	T	C
13	chr13:95192156:A:G	0	95192156	G	A
13	chr13:95192481:C:T	0	95192481	T	C
13	chr13:95192603:C:T	0	95192603	T	C
13	chr13:95192701:T:C	0	95192701	C	T
13	chr13:95192818:T:C	0	95192818	C	T
13	chr13:95193018:G:A	0	95193018	A	G
13	chr13:95193146:AGAGTCTG:A	0	95193146	A	AGAGTCTG
13	chr13:95193204:G:T	0	95193204	T	G
13	chr13:95193377:T:C	0	95193377	C	T
13	chr13:95193408:T:C	0	95193408	C	T
13	chr13:95193452:G:A	0	95193452	A	G
13	chr13:95193719:G:T	0	95193719	T	G
13	chr13:95194237:C:T	0	95194237	T	C
13	chr13:95195864:C:T	0	95195864	T	C
13	chr13:95196095:A:T	0	95196095	T	A
13	chr13:95196139:G:A	0	95196139	A	G
13	chr13:95196211:AG:A	0	95196211	A	AG
13	chr13:95196276:C:T	0	95196276	T	C
13	chr13:95196413:T:C	0	95196413	C	T
13	chr13:95196799:G:A	0	95196799	A	G
13	chr13:95196861:C:A	0	95196861	A	C
13	chr13:95196922:C:A	0	95196922	A	C
13	chr13:95197120:C:T	0	95197120	T	C
13	chr13:95197343:C:T	0	95197343	T	C
13	chr13:95197426:A:G	0	95197426	G	A
13	chr13:95197563:T:C	0	95197563	C	T
13	chr13:95197656:C:T	0	95197656	T	C
13	chr13:95198419:C:T	0	95198419	T	C
13	chr13:95198420:A:G	0	95198420	G	A
13	chr13:95198583:T:C	0	95198583	C	T
13	chr13:95199485:T:C	0	95199485	C	T
13	chr13:95199925:A:G	0	95199925	G	A
13	chr13:95201088:A:C	0	95201088	C	A
13	chr13:95201320:T:A	0	95201320	A	T
13	chr13:95201526:G:A	0	95201526	A	G
13	chr13:95201597:A:G	0	95201597	G	A
13	chr13:95201616:A:G	0	95201616	G	A
13	chr13:95201694:C:T	0	95201694	T	C
13	chr13:95202407:C:T	0	95202407	T	C
13	chr13:95202523:C:T	0	95202523	T	C
13	chr13:95202903:G:A	0	95202903	A	G
13	chr13:95203233:G:A	0	95203233	A	G
13	chr13:95203246:T:C	0	95203246	C	T
13	chr13:95204032:C:T	0	95204032	T	C
13	chr13:95204435:TG:T	0	95204435	T	TG
13	chr13:95204913:C:T	0	95204913	T	C
13	chr13:95205804:A:G	0	95205804	G	A
13	chr13:95205881:G:A	0	95205881	A	G
13	chr13:95206031:C:T	0	95206031	T	C
13	chr13:95206432:G:A	0	95206432	A	G
13	chr13:95206724:T:C	0	95206724	C	T
13	chr13:95206742:T:C	0	95206742	C	T
13	chr13:95206781:C:A	0	95206781	A	C
13	chr13:95206804:A:T	0	95206804	T	A
13	chr13:95207114:C:T	0	95207114	T	C
13	chr13:95207317:T:C	0	95207317	C	T
13	chr13:95207472:T:C	0	95207472	C	T
13	chr13:95207624:C:A	0	95207624	A	C
13	chr13:95207720:T:C	0	95207720	C	T
13	chr13:95208034:C:A	0	95208034	A	C
13	chr13:95208714:G:A	0	95208714	A	G
13	chr13:95208730:C:T	0	95208730	T	C
13	chr13:95208777:T:C	0	95208777	C	T
13	chr13:95208840:A:G	0	95208840	G	A
13	chr13:95208988:C:T	0	95208988	T	C
13	chr13:95209284:A:G	0	95209284	G	A
13	chr13:95209550:A:G	0	95209550	G	A
13	chr13:95209942:A:G	0	95209942	G	A
13	chr13:95209943:C:T	0	95209943	T	C
13	chr13:95210133:C:T	0	95210133	T	C
13	chr13:95210155:A:T	0	95210155	T	A
13	chr13:95210373:C:T	0	95210373	T	C
13	chr13:95210619:G:A	0	95210619	A	G
13	chr13:95210642:A:G	0	95210642	G	A
13	chr13:95210889:A:G	0	95210889	G	A
13	chr13:95210980:A:G	0	95210980	G	A
13	chr13:95211027:C:T	0	95211027	T	C
13	chr13:95211104:A:G	0	95211104	G	A
13	chr13:95211192:T:C	0	95211192	C	T
13	chr13:95211211:C:T	0	95211211	T	C
13	chr13:95211251:A:G	0	95211251	G	A
13	chr13:95211434:C:T	0	95211434	T	C
13	chr13:95211509:G:A	0	95211509	A	G
13	chr13:95211517:A:G	0	95211517	G	A
13	chr13:95211526:A:G	0	95211526	G	A
13	chr13:95211584:G:A	0	95211584	A	G
13	chr13:95211807:G:A	0	95211807	A	G
13	chr13:95211901:C:T	0	95211901	T	C
13	chr13:95211906:G:A	0	95211906	A	G
13	chr13:95211997:T:G	0	95211997	G	T
13	chr13:95212130:G:A	0	95212130	A	G
13	chr13:95212147:T:C	0	95212147	C	T
13	chr13:95212224:G:A	0	95212224	A	G
13	chr13:95212542:G:C	0	95212542	C	G
13	chr13:95212554:G:T	0	95212554	T	G
13	chr13:95212712:A:T	0	95212712	T	A
13	chr13:95212764:C:T	0	95212764	T	C
13	chr13:95212918:G:A	0	95212918	A	G
13	chr13:95213065:T:A	0	95213065	A	T
13	chr13:95213118:T:C	0	95213118	C	T
13	chr13:95213321:G:A	0	95213321	A	G
13	chr13:95213645:C:A	0	95213645	A	C
13	chr13:95213668:T:C	0	95213668	C	T
13	chr13:95213806:T:C	0	95213806	C	T
13	chr13:95213813:A:G	0	95213813	G	A
13	chr13:95214213:C:T	0	95214213	T	C
13	chr13:95214360:G:A	0	95214360	A	G
13	chr13:95214524:A:C	0	95214524	C	A
13	chr13:95214677:G:A	0	95214677	A	G
13	chr13:95214935:C:T	0	95214935	T	C
13	chr13:95214981:A:T	0	95214981	T	A
13	chr13:95215148:T:C	0	95215148	C	T
13	chr13:95215338:T:C	0	95215338	C	T
13	chr13:95215375:G:A	0	95215375	A	G
13	chr13:95215378:G:A	0	95215378	A	G
13	chr13:95215500:A:G	0	95215500	G	A
13	chr13:95215755:C:T	0	95215755	T	C
13	chr13:95216076:C:T	0	95216076	T	C
13	chr13:95216726:G:C	0	95216726	C	G
13	chr13:95216803:G:A	0	95216803	A	G
13	chr13:95216838:G:A	0	95216838	A	G
13	chr13:95216877:G:A	0	95216877	A	G
13	chr13:95217030:C:G	0	95217030	G	C
13	chr13:95217048:A:G	0	95217048	G	A
13	chr13:95217154:G:C	0	95217154	C	G
13	chr13:95217389:A:G	0	95217389	G	A
13	chr13:95217409:C:T	0	95217409	T	C
13	chr13:95217768:C:T	0	95217768	T	C
13	chr13:95219083:A:G	0	95219083	G	A
13	chr13:95219389:C:T	0	95219389	T	C
13	chr13:95219404:T:C	0	95219404	C	T
13	chr13:95219697:G:A	0	95219697	A	G
13	chr13:95220043:T:G	0	95220043	G	T
13	chr13:95220157:T:C	0	95220157	C	T
13	chr13:95220185:AATATT:A	0	95220185	A	AATATT
13	chr13:95220261:A:C	0	95220261	C	A
13	chr13:95220293:A:C	0	95220293	C	A
13	chr13:95220330:C:G	0	95220330	G	C
13	chr13:95221140:A:G	0	95221140	G	A
13	chr13:95221252:A:T	0	95221252	T	A
13	chr13:95221731:T:C	0	95221731	C	T
13	chr13:95221975:T:C	0	95221975	C	T
13	chr13:95222214:A:AAGAGGACC	0	95222214	AAGAGGACC	A
13	chr13:95222337:C:T	0	95222337	T	C
13	chr13:95222529:G:A	0	95222529	A	G
13	chr13:95222688:G:A	0	95222688	A	G
13	chr13:95222702:T:C	0	95222702	C	T
13	chr13:95223164:T:C	0	95223164	C	T
13	chr13:95223264:C:T	0	95223264	T	C
13	chr13:95223360:T:C	0	95223360	C	T
13	chr13:95223594:C:T	0	95223594	T	C
13	chr13:95223779:T:G	0	95223779	G	T
13	chr13:95223847:C:G	0	95223847	G	C
13	chr13:95223883:G:A	0	95223883	A	G
13	chr13:95224521:G:A	0	95224521	A	G
13	chr13:95224587:T:C	0	95224587	C	T
13	chr13:95224981:A:T	0	95224981	T	A
13	chr13:95225358:C:T	0	95225358	T	C
13	chr13:95225631:C:T	0	95225631	T	C
13	chr13:95225852:G:T	0	95225852	T	G
13	chr13:95226161:CTTCATCT:C	0	95226161	C	CTTCATCT
13	chr13:95226214:A:G	0	95226214	G	A
13	chr13:95226341:T:C	0	95226341	C	T
13	chr13:95226387:T:C	0	95226387	C	T
13	chr13:95226588:G:A	0	95226588	A	G
13	chr13:95226598:G:A	0	95226598	A	G
13	chr13:95226686:A:G	0	95226686	G	A
13	chr13:95227187:A:C	0	95227187	C	A
13	chr13:95227407:AG:A	0	95227407	A	AG
13	chr13:95227587:C:T	0	95227587	T	C
13	chr13:95228190:A:G	0	95228190	G	A
13	chr13:95228206:G:T	0	95228206	T	G
13	chr13:95228229:A:G	0	95228229	G	A
13	chr13:95228369:A:G	0	95228369	G	A
13	chr13:95228501:G:A	0	95228501	A	G
13	chr13:95228696:G:A	0	95228696	A	G
13	chr13:95229016:C:T	0	95229016	T	C
13	chr13:95229077:T:G	0	95229077	G	T
13	chr13:95229118:C:T	0	95229118	T	C
13	chr13:95229486:G:A	0	95229486	A	G
13	chr13:95230068:C:T	0	95230068	T	C
13	chr13:95230342:A:G	0	95230342	G	A
13	chr13:95230558:C:T	0	95230558	T	C
13	chr13:95232570:G:A	0	95232570	A	G
13	chr13:95232576:C:CCT	0	95232576	CCT	C
13	chr13:95232918:T:C	0	95232918	C	T
13	chr13:95233227:A:G	0	95233227	G	A
13	chr13:95234022:T:C	0	95234022	C	T
13	chr13:95234040:A:G	0	95234040	G	A
13	chr13:95234928:T:C	0	95234928	C	T
13	chr13:95235187:A:G	0	95235187	G	A
13	chr13:95235730:TG:T	0	95235730	T	TG
13	chr13:95235850:T:C	0	95235850	C	T
13	chr13:95236023:T:C	0	95236023	C	T
13	chr13:95236365:CCTT:C	0	95236365	C	CCTT
13	chr13:95236417:T:C	0	95236417	C	T
13	chr13:95236606:A:G	0	95236606	G	A
13	chr13:95237251:T:C	0	95237251	C	T
13	chr13:95237424:C:T	0	95237424	T	C
13	chr13:95238110:A:C	0	95238110	C	A
13	chr13:95239759:GT:G	0	95239759	G	GT
13	chr13:95240041:T:C	0	95240041	C	T
13	chr13:95240102:A:G	0	95240102	G	A
13	chr13:95240160:G:A	0	95240160	A	G
13	chr13:95240332:G:A	0	95240332	A	G
13	chr13:95240498:T:C	0	95240498	C	T
13	chr13:95240642:C:T	0	95240642	T	C
13	chr13:95240667:T:G	0	95240667	G	T
13	chr13:95241522:C:T	0	95241522	T	C
13	chr13:95241628:T:C	0	95241628	C	T
13	chr13:95241866:G:C	0	95241866	C	G
13	chr13:95242061:G:A	0	95242061	A	G
13	chr13:95242075:G:A	0	95242075	A	G
13	chr13:95242373:G:A	0	95242373	A	G
13	chr13:95242429:G:T	0	95242429	T	G
13	chr13:95242669:G:A	0	95242669	A	G
13	chr13:95242683:C:T	0	95242683	T	C
13	chr13:95242776:C:G	0	95242776	G	C
13	chr13:95243412:C:T	0	95243412	T	C
13	chr13:95243515:G:A	0	95243515	A	G
13	chr13:95243612:C:CA	0	95243612	CA	C
13	chr13:95243696:G:A	0	95243696	A	G
13	chr13:95243974:T:C	0	95243974	C	T
13	chr13:95244067:T:C	0	95244067	C	T
13	chr13:95244162:G:A	0	95244162	A	G
13	chr13:95244245:A:G	0	95244245	G	A
13	chr13:95244297:T:G	0	95244297	G	T
13	chr13:95244562:C:T	0	95244562	T	C
13	chr13:95244576:C:T	0	95244576	T	C
13	chr13:95244936:A:G	0	95244936	G	A
13	chr13:95245048:C:T	0	95245048	T	C
13	chr13:95245105:C:T	0	95245105	T	C
13	chr13:95245485:C:T	0	95245485	T	C
13	chr13:95245504:T:C	0	95245504	C	T
13	chr13:95245953:A:G	0	95245953	G	A
13	chr13:95246174:C:T	0	95246174	T	C
13	chr13:95246257:C:T	0	95246257	T	C
13	chr13:95246418:C:T	0	95246418	T	C
13	chr13:95247100:A:G	0	95247100	G	A
13	chr13:95247270:A:G	0	95247270	G	A
13	chr13:95247353:A:G	0	95247353	G	A
13	chr13:95247389:C:T	0	95247389	T	C
13	chr13:95248822:G:A	0	95248822	A	G
13	chr13:95248987:C:T	0	95248987	T	C
13	chr13:95251043:C:T	0	95251043	T	C
13	chr13:95251356:C:T	0	95251356	T	C
13	chr13:95251450:A:T	0	95251450	T	A
13	chr13:95252027:C:T	0	95252027	T	C
13	chr13:95252170:A:G	0	95252170	G	A
13	chr13:95252478:C:T	0	95252478	T	C
13	chr13:95252570:G:A	0	95252570	A	G
13	chr13:95252629:C:T	0	95252629	T	C
13	chr13:95253051:T:C	0	95253051	C	T
13	chr13:95253065:T:C	0	95253065	C	T
13	chr13:95253867:T:C	0	95253867	C	T
13	chr13:95254045:T:C	0	95254045	C	T
13	chr13:95254440:C:T	0	95254440	T	C
13	chr13:95254563:G:A	0	95254563	A	G
13	chr13:95254618:T:C	0	95254618	C	T
13	chr13:95254831:T:C	0	95254831	C	T
13	chr13:95254969:T:C	0	95254969	C	T
13	chr13:95255008:T:C	0	95255008	C	T
13	chr13:95255061:G:A	0	95255061	A	G
13	chr13:95256171:A:G	0	95256171	G	A
13	chr13:95256253:A:G	0	95256253	G	A
13	chr13:95256401:G:A	0	95256401	A	G
13	chr13:95256457:C:T	0	95256457	T	C
13	chr13:95257407:C:T	0	95257407	T	C
13	chr13:95257424:T:C	0	95257424	C	T
13	chr13:95257696:A:G	0	95257696	G	A
13	chr13:95257922:T:C	0	95257922	C	T
13	chr13:95257941:C:T	0	95257941	T	C
13	chr13:95258232:T:C	0	95258232	C	T
13	chr13:95258472:C:A	0	95258472	A	C
13	chr13:95259295:G:A	0	95259295	A	G
13	chr13:95259303:C:A	0	95259303	A	C
13	chr13:95259525:A:G	0	95259525	G	A
13	chr13:95259534:C:T	0	95259534	T	C
13	chr13:95259589:G:T	0	95259589	T	G
13	chr13:95259646:A:G	0	95259646	G	A
13	chr13:95259679:A:G	0	95259679	G	A
13	chr13:95259690:T:C	0	95259690	C	T
13	chr13:95259974:T:G	0	95259974	G	T
13	chr13:95260082:G:A	0	95260082	A	G
13	chr13:95260283:T:C	0	95260283	C	T
13	chr13:95260590:G:A	0	95260590	A	G
13	chr13:95260667:C:A	0	95260667	A	C
13	chr13:95260828:C:T	0	95260828	T	C
13	chr13:95261580:T:C	0	95261580	C	T
13	chr13:95262312:T:C	0	95262312	C	T
13	chr13:95262400:T:C	0	95262400	C	T
13	chr13:95262697:A:C	0	95262697	C	A
13	chr13:95263491:C:T	0	95263491	T	C
13	chr13:95263791:T:C	0	95263791	C	T
13	chr13:95263846:A:G	0	95263846	G	A
13	chr13:95264254:T:C	0	95264254	C	T
13	chr13:95264269:C:T	0	95264269	T	C
13	chr13:95264307:C:T	0	95264307	T	C
13	chr13:95264499:A:G	0	95264499	G	A
13	chr13:95264546:A:G	0	95264546	G	A
13	chr13:95264697:T:C	0	95264697	C	T
13	chr13:95265809:G:A	0	95265809	A	G
13	chr13:95265993:T:C	0	95265993	C	T
13	chr13:95266711:A:G	0	95266711	G	A
13	chr13:95267174:G:A	0	95267174	A	G
13	chr13:95267269:T:G	0	95267269	G	T
13	chr13:95267608:G:A	0	95267608	A	G
13	chr13:95268204:A:G	0	95268204	G	A
13	chr13:95268425:T:A	0	95268425	A	T
13	chr13:95268914:A:T	0	95268914	T	A
13	chr13:95268950:C:T	0	95268950	T	C
13	chr13:95270199:A:G	0	95270199	G	A
13	chr13:95270511:T:C	0	95270511	C	T
13	chr13:95270861:C:T	0	95270861	T	C
13	chr13:95270871:C:T	0	95270871	T	C
13	chr13:95270949:G:T	0	95270949	T	G
13	chr13:95270996:G:A	0	95270996	A	G
13	chr13:95271074:G:T	0	95271074	T	G
13	chr13:95271136:C:T	0	95271136	T	C
13	chr13:95271145:C:T	0	95271145	T	C
13	chr13:95271269:A:G	0	95271269	G	A
13	chr13:95272609:C:T	0	95272609	T	C
13	chr13:95272723:A:G	0	95272723	G	A
13	chr13:95272756:T:C	0	95272756	C	T
13	chr13:95272919:CAT:C	0	95272919	C	CAT
13	chr13:95273060:G:T	0	95273060	T	G
13	chr13:95273404:T:C	0	95273404	C	T
13	chr13:95273420:T:A	0	95273420	A	T
13	chr13:95273877:G:A	0	95273877	A	G
13	chr13:95273879:G:A	0	95273879	A	G
13	chr13:95274177:C:T	0	95274177	T	C
13	chr13:95274183:A:G	0	95274183	G	A
13	chr13:95274462:A:G	0	95274462	G	A
13	chr13:95274716:C:T	0	95274716	T	C
13	chr13:95274798:C:T	0	95274798	T	C
13	chr13:95275132:G:A	0	95275132	A	G
13	chr13:95275505:T:C	0	95275505	C	T
13	chr13:95275612:TG:T	0	95275612	T	TG
13	chr13:95276972:T:C	0	95276972	C	T
13	chr13:95277542:T:C	0	95277542	C	T
13	chr13:95277634:C:T	0	95277634	T	C
13	chr13:95277818:C:T	0	95277818	T	C
13	chr13:95278110:CACAGGTT:C	0	95278110	C	CACAGGTT
13	chr13:95278366:G:A	0	95278366	A	G
13	chr13:95278431:G:A	0	95278431	A	G
13	chr13:95279236:A:G	0	95279236	G	A
13	chr13:95279738:A:G	0	95279738	G	A
13	chr13:95279846:C:T	0	95279846	T	C
13	chr13:95279986:T:C	0	95279986	C	T
13	chr13:95282159:C:T	0	95282159	T	C
13	chr13:95282172:A:T	0	95282172	T	A
13	chr13:95282240:G:A	0	95282240	A	G
13	chr13:95282451:G:A	0	95282451	A	G
13	chr13:95282683:C:T	0	95282683	T	C
13	chr13:95282780:A:G	0	95282780	G	A
13	chr13:95283044:A:G	0	95283044	G	A
13	chr13:95283173:G:A	0	95283173	A	G
13	chr13:95283207:C:T	0	95283207	T	C
13	chr13:95283335:T:C	0	95283335	C	T
13	chr13:95283640:A:G	0	95283640	G	A
13	chr13:95284081:T:C	0	95284081	C	T
13	chr13:95284991:T:C	0	95284991	C	T
13	chr13:95285289:A:T	0	95285289	T	A
13	chr13:95285918:G:C	0	95285918	C	G
13	chr13:95286002:C:T	0	95286002	T	C
13	chr13:95286882:C:A	0	95286882	A	C
13	chr13:95287105:C:G	0	95287105	G	C
13	chr13:95287454:G:A	0	95287454	A	G
13	chr13:95287519:A:G	0	95287519	G	A
13	chr13:95287677:T:C	0	95287677	C	T
13	chr13:95287679:A:T	0	95287679	T	A
13	chr13:95288282:G:A	0	95288282	A	G
13	chr13:95289355:C:T	0	95289355	T	C
13	chr13:95289390:G:A	0	95289390	A	G
13	chr13:95290307:T:C	0	95290307	C	T
13	chr13:95290845:A:T	0	95290845	T	A
13	chr13:95290870:AC:A	0	95290870	A	AC
13	chr13:95290874:G:A	0	95290874	A	G
13	chr13:95291059:G:A	0	95291059	A	G
13	chr13:95291477:A:G	0	95291477	G	A
13	chr13:95291631:A:G	0	95291631	G	A
13	chr13:95291902:T:C	0	95291902	C	T
13	chr13:95292242:C:T	0	95292242	T	C
13	chr13:95292255:G:A	0	95292255	A	G
13	chr13:95292266:G:C	0	95292266	C	G
13	chr13:95292864:A:T	0	95292864	T	A
13	chr13:95293387:C:G	0	95293387	G	C
13	chr13:95293884:G:A	0	95293884	A	G
13	chr13:95294221:G:A	0	95294221	A	G
13	chr13:95294572:T:G	0	95294572	G	T
13	chr13:95295521:A:G	0	95295521	G	A
13	chr13:95296213:G:C	0	95296213	C	G
13	chr13:95296236:C:T	0	95296236	T	C
13	chr13:95297131:T:C	0	95297131	C	T
13	chr13:95297202:C:T	0	95297202	T	C
13	chr13:95297233:G:A	0	95297233	A	G
13	chr13:95298486:G:A	0	95298486	A	G
13	chr13:95298556:A:G	0	95298556	G	A
13	chr13:95298604:G:T	0	95298604	T	G
13	chr13:95298941:C:T	0	95298941	T	C
13	chr13:95299339:T:C	0	95299339	C	T
13	chr13:95299907:T:C	0	95299907	C	T
13	chr13:95301035:C:A	0	95301035	A	C
13	chr13:95301038:G:A	0	95301038	A	G
13	chr13:95301151:G:A	0	95301151	A	G
13	chr13:95301263:G:T	0	95301263	T	G
13	chr13:95301956:C:G	0	95301956	G	C
13	chr13:95302444:C:T	0	95302444	T	C
13	chr13:95302822:C:T	0	95302822	T	C
13	chr13:95303365:G:A	0	95303365	A	G
13	chr13:95303369:G:T	0	95303369	T	G
13	chr13:95304266:C:G	0	95304266	G	C
13	chr13:95304279:G:T	0	95304279	T	G
13	chr13:95304709:T:C	0	95304709	C	T
13	chr13:95304794:T:C	0	95304794	C	T
13	chr13:95305213:G:A	0	95305213	A	G
13	chr13:95305354:G:C	0	95305354	C	G
13	chr13:95305660:C:T	0	95305660	T	C
13	chr13:95305727:G:A	0	95305727	A	G
13	chr13:95305761:C:T	0	95305761	T	C
13	chr13:95305936:C:T	0	95305936	T	C
13	chr13:95306347:C:T	0	95306347	T	C
13	chr13:95306509:G:A	0	95306509	A	G
13	chr13:95306556:AAAAC:A	0	95306556	A	AAAAC
13	chr13:95307335:C:G	0	95307335	G	C
13	chr13:95307344:A:G	0	95307344	G	A
13	chr13:95308078:CAG:C	0	95308078	C	CAG
13	chr13:95308699:G:A	0	95308699	A	G
13	chr13:95309304:G:A	0	95309304	A	G
13	chr13:95309310:C:A	0	95309310	A	C
13	chr13:95309424:C:A	0	95309424	A	C
13	chr13:95309456:T:C	0	95309456	C	T
13	chr13:95309866:A:C	0	95309866	C	A
13	chr13:95309966:A:G	0	95309966	G	A
13	chr13:95310170:C:A	0	95310170	A	C
13	chr13:95310324:T:C	0	95310324	C	T
13	chr13:95310624:C:T	0	95310624	T	C
13	chr13:95310711:C:G	0	95310711	G	C
13	chr13:95310775:T:C	0	95310775	C	T
13	chr13:95311184:T:C	0	95311184	C	T
13	chr13:95311264:C:T	0	95311264	T	C
13	chr13:95311311:A:G	0	95311311	G	A
13	chr13:95311534:A:C	0	95311534	C	A
13	chr13:95311891:A:G	0	95311891	G	A
13	chr13:95312078:G:A	0	95312078	A	G
13	chr13:95312669:T:C	0	95312669	C	T
13	chr13:95312873:G:A	0	95312873	A	G
13	chr13:95313540:T:C	0	95313540	C	T
13	chr13:95313561:C:T	0	95313561	T	C
13	chr13:95313622:T:A	0	95313622	A	T
13	chr13:95313806:TG:T	0	95313806	T	TG
13	chr13:95313950:C:T	0	95313950	T	C
13	chr13:95314281:ATAT:A	0	95314281	A	ATAT
13	chr13:95314377:T:G	0	95314377	G	T
13	chr13:95314518:G:T	0	95314518	T	G
13	chr13:95314522:C:A	0	95314522	A	C
13	chr13:95314597:A:C	0	95314597	C	A
13	chr13:95314726:G:A	0	95314726	A	G
13	chr13:95315132:C:T	0	95315132	T	C
13	chr13:95315161:AAAAT:A	0	95315161	A	AAAAT
13	chr13:95315199:T:A	0	95315199	A	T
13	chr13:95315298:A:G	0	95315298	G	A
13	chr13:95315618:T:C	0	95315618	C	T
13	chr13:95315798:T:C	0	95315798	C	T
13	chr13:95315987:A:G	0	95315987	G	A
13	chr13:95315999:T:C	0	95315999	C	T
13	chr13:95316005:T:G	0	95316005	G	T
13	chr13:95316006:T:C	0	95316006	C	T
13	chr13:95316255:G:A	0	95316255	A	G
13	chr13:95317037:T:G	0	95317037	G	T
13	chr13:95317075:A:G	0	95317075	G	A
13	chr13:95317650:C:T	0	95317650	T	C
13	chr13:95317943:G:T	0	95317943	T	G
13	chr13:95318004:T:C	0	95318004	C	T
13	chr13:95318017:A:C	0	95318017	C	A
13	chr13:95318111:G:A	0	95318111	A	G
13	chr13:95318554:G:A	0	95318554	A	G
13	chr13:95318728:G:T	0	95318728	T	G
13	chr13:95318762:A:G	0	95318762	G	A
13	chr13:95318984:G:A	0	95318984	A	G
13	chr13:95319023:G:A	0	95319023	A	G
13	chr13:95319223:G:A	0	95319223	A	G
13	chr13:95319461:T:A	0	95319461	A	T
13	chr13:95319785:G:A	0	95319785	A	G
13	chr13:95320105:TTG:T	0	95320105	T	TTG
13	chr13:95320242:C:T	0	95320242	T	C
13	chr13:95320306:C:T	0	95320306	T	C
13	chr13:95320501:C:T	0	95320501	T	C
13	chr13:95320610:C:CAGG	0	95320610	CAGG	C
13	chr13:95320734:G:T	0	95320734	T	G
13	chr13:95320851:A:G	0	95320851	G	A
13	chr13:95321144:A:G	0	95321144	G	A
13	chr13:95321228:T:C	0	95321228	C	T
13	chr13:95321493:G:C	0	95321493	C	G
13	chr13:95321822:T:G	0	95321822	G	T
13	chr13:95321881:A:G	0	95321881	G	A
13	chr13:95322011:A:G	0	95322011	G	A
13	chr13:95322100:T:C	0	95322100	C	T
13	chr13:95322134:C:T	0	95322134	T	C
13	chr13:95322209:T:C	0	95322209	C	T
13	chr13:95322872:T:C	0	95322872	C	T
13	chr13:95322931:G:A	0	95322931	A	G
13	chr13:95323068:C:T	0	95323068	T	C
13	chr13:95323128:C:T	0	95323128	T	C
13	chr13:95323161:G:A	0	95323161	A	G
13	chr13:95323230:T:C	0	95323230	C	T
13	chr13:95323278:G:A	0	95323278	A	G
13	chr13:95323286:A:G	0	95323286	G	A
13	chr13:95323305:C:T	0	95323305	T	C
13	chr13:95323471:A:C	0	95323471	C	A
13	chr13:95323742:G:A	0	95323742	A	G
13	chr13:95323770:C:T	0	95323770	T	C
13	chr13:95323819:T:C	0	95323819	C	T
13	chr13:95323898:T:C	0	95323898	C	T
13	chr13:95323999:C:T	0	95323999	T	C
13	chr13:95324053:T:G	0	95324053	G	T
13	chr13:95324089:TA:T	0	95324089	T	TA
13	chr13:95324143:G:T	0	95324143	T	G
13	chr13:95324166:G:A	0	95324166	A	G
13	chr13:95324222:G:A	0	95324222	A	G
13	chr13:95324443:A:G	0	95324443	G	A
13	chr13:95324675:T:C	0	95324675	C	T
13	chr13:95324963:G:A	0	95324963	A	G
13	chr13:95325003:T:C	0	95325003	C	T
13	chr13:95325011:T:C	0	95325011	C	T
13	chr13:95325026:T:C	0	95325026	C	T
13	chr13:95325054:G:T	0	95325054	T	G
13	chr13:95325213:A:G	0	95325213	G	A
13	chr13:95325248:T:C	0	95325248	C	T
13	chr13:95325462:G:A	0	95325462	A	G
13	chr13:95325749:A:G	0	95325749	G	A
13	chr13:95325757:T:C	0	95325757	C	T
13	chr13:95325788:T:A	0	95325788	A	T
13	chr13:95326547:G:A	0	95326547	A	G
13	chr13:95326569:A:C	0	95326569	C	A
13	chr13:95326638:T:C	0	95326638	C	T
13	chr13:95327112:C:T	0	95327112	T	C
13	chr13:95327294:C:T	0	95327294	T	C
13	chr13:95327615:G:A	0	95327615	A	G
13	chr13:95327770:T:G	0	95327770	G	T
13	chr13:95328249:T:G	0	95328249	G	T
13	chr13:95328425:G:A	0	95328425	A	G
13	chr13:95328501:A:G	0	95328501	G	A
13	chr13:95328641:G:C	0	95328641	C	G
13	chr13:95329028:C:T	0	95329028	T	C
13	chr13:95329232:A:G	0	95329232	G	A
13	chr13:95329252:G:A	0	95329252	A	G
13	chr13:95329273:A:AT	0	95329273	AT	A
13	chr13:95329323:A:G	0	95329323	G	A
13	chr13:95330080:G:A	0	95330080	A	G
13	chr13:95330092:G:A	0	95330092	A	G
13	chr13:95330210:G:A	0	95330210	A	G
13	chr13:95330730:T:C	0	95330730	C	T
13	chr13:95331133:C:A	0	95331133	A	C
13	chr13:95331751:T:C	0	95331751	C	T
13	chr13:95331803:C:T	0	95331803	T	C
13	chr13:95331883:A:G	0	95331883	G	A
13	chr13:95332161:A:G	0	95332161	G	A
13	chr13:95332167:C:T	0	95332167	T	C
13	chr13:95332214:AC:A	0	95332214	A	AC
13	chr13:95332294:C:T	0	95332294	T	C
13	chr13:95332522:A:G	0	95332522	G	A
13	chr13:95332657:C:T	0	95332657	T	C
13	chr13:95332679:T:C	0	95332679	C	T
13	chr13:95332888:CCTAA:C	0	95332888	C	CCTAA
13	chr13:95333377:A:G	0	95333377	G	A
13	chr13:95333633:A:G	0	95333633	G	A
13	chr13:95333702:A:G	0	95333702	G	A
13	chr13:95333945:A:G	0	95333945	G	A
13	chr13:95334401:A:G	0	95334401	G	A
13	chr13:95334519:G:A	0	95334519	A	G
13	chr13:95334606:A:G	0	95334606	G	A
13	chr13:95335028:T:C	0	95335028	C	T
13	chr13:95335060:A:G	0	95335060	G	A
13	chr13:95335104:T:C	0	95335104	C	T
13	chr13:95335234:T:C	0	95335234	C	T
13	chr13:95335301:G:A	0	95335301	A	G
13	chr13:95335468:C:T	0	95335468	T	C
13	chr13:95335516:G:A	0	95335516	A	G
13	chr13:95335574:G:A	0	95335574	A	G
13	chr13:95335696:G:A	0	95335696	A	G
13	chr13:95336379:C:T	0	95336379	T	C
13	chr13:95336403:T:C	0	95336403	C	T
13	chr13:95336447:C:T	0	95336447	T	C
13	chr13:95336592:GC:G	0	95336592	G	GC
13	chr13:95336936:A:G	0	95336936	G	A
13	chr13:95337673:G:A	0	95337673	A	G
13	chr13:95337886:G:A	0	95337886	A	G
13	chr13:95339119:G:T	0	95339119	T	G
13	chr13:95339794:G:A	0	95339794	A	G
13	chr13:95340303:G:A	0	95340303	A	G
13	chr13:95340330:G:A	0	95340330	A	G
13	chr13:95340359:G:A	0	95340359	A	G
13	chr13:95340455:C:T	0	95340455	T	C
13	chr13:95340676:T:A	0	95340676	A	T
13	chr13:95340725:T:C	0	95340725	C	T
13	chr13:95340825:T:C	0	95340825	C	T
13	chr13:95341041:T:C	0	95341041	C	T
13	chr13:95341096:C:T	0	95341096	T	C
13	chr13:95341351:G:T	0	95341351	T	G
13	chr13:95341401:G:A	0	95341401	A	G
13	chr13:95341414:C:G	0	95341414	G	C
13	chr13:95341670:C:T	0	95341670	T	C
13	chr13:95341722:G:A	0	95341722	A	G
13	chr13:95341729:G:A	0	95341729	A	G
13	chr13:95341786:G:C	0	95341786	C	G
13	chr13:95341854:C:T	0	95341854	T	C
13	chr13:95341863:A:G	0	95341863	G	A
13	chr13:95341865:T:C	0	95341865	C	T
13	chr13:95341912:A:G	0	95341912	G	A
13	chr13:95341992:A:C	0	95341992	C	A
13	chr13:95342363:T:C	0	95342363	C	T
13	chr13:95342545:G:A	0	95342545	A	G
13	chr13:95343039:T:C	0	95343039	C	T
13	chr13:95343056:G:C	0	95343056	C	G
13	chr13:95343117:G:A	0	95343117	A	G
13	chr13:95343126:A:G	0	95343126	G	A
13	chr13:95343137:C:T	0	95343137	T	C
13	chr13:95343370:T:C	0	95343370	C	T
13	chr13:95343642:A:G	0	95343642	G	A
13	chr13:95343719:T:C	0	95343719	C	T
13	chr13:95343769:G:A	0	95343769	A	G
13	chr13:95343842:C:T	0	95343842	T	C
13	chr13:95343945:G:T	0	95343945	T	G
13	chr13:95344101:A:T	0	95344101	T	A
13	chr13:95344247:C:A	0	95344247	A	C
13	chr13:95344402:A:G	0	95344402	G	A
13	chr13:95344415:T:G	0	95344415	G	T
13	chr13:95344630:G:A	0	95344630	A	G
13	chr13:95345043:A:G	0	95345043	G	A
13	chr13:95345077:A:G	0	95345077	G	A
13	chr13:95345284:A:G	0	95345284	G	A
13	chr13:95345287:C:T	0	95345287	T	C
13	chr13:95345803:G:A	0	95345803	A	G
13	chr13:95346034:G:A	0	95346034	A	G
13	chr13:95346396:T:C	0	95346396	C	T
13	chr13:95346552:G:A	0	95346552	A	G
13	chr13:95346760:C:G	0	95346760	G	C
13	chr13:95347153:C:T	0	95347153	T	C
13	chr13:95347302:G:A	0	95347302	A	G
13	chr13:95347314:C:T	0	95347314	T	C
13	chr13:95347389:A:C	0	95347389	C	A
13	chr13:95347410:A:T	0	95347410	T	A
13	chr13:95347485:A:G	0	95347485	G	A
13	chr13:95348358:G:A	0	95348358	A	G
13	chr13:95348495:C:T	0	95348495	T	C
13	chr13:95348742:G:A	0	95348742	A	G
13	chr13:95348855:T:A	0	95348855	A	T
13	chr13:95349026:T:C	0	95349026	C	T
13	chr13:95349076:C:G	0	95349076	G	C
13	chr13:95349095:T:G	0	95349095	G	T
13	chr13:95349220:G:A	0	95349220	A	G
13	chr13:95349619:A:G	0	95349619	G	A
13	chr13:95349647:C:T	0	95349647	T	C
13	chr13:95349794:C:A	0	95349794	A	C
13	chr13:95349812:G:A	0	95349812	A	G
13	chr13:95350191:T:C	0	95350191	C	T
13	chr13:95350192:G:A	0	95350192	A	G
13	chr13:95350956:T:C	0	95350956	C	T
13	chr13:95351082:C:T	0	95351082	T	C
13	chr13:95351409:C:T	0	95351409	T	C
13	chr13:95351600:A:G	0	95351600	G	A
13	chr13:95351890:C:T	0	95351890	T	C
13	chr13:95351950:A:G	0	95351950	G	A
13	chr13:95352239:G:A	0	95352239	A	G
13	chr13:95352547:C:T	0	95352547	T	C
13	chr13:95352601:C:T	0	95352601	T	C
13	chr13:95352874:C:T	0	95352874	T	C
13	chr13:95353206:T:C	0	95353206	C	T
13	chr13:95353221:G:C	0	95353221	C	G
13	chr13:95353252:TA:T	0	95353252	T	TA
13	chr13:95353550:A:T	0	95353550	T	A
13	chr13:95353787:A:G	0	95353787	G	A
13	chr13:95353859:C:T	0	95353859	T	C
13	chr13:95353917:C:T	0	95353917	T	C
13	chr13:95354223:G:A	0	95354223	A	G
13	chr13:95355665:A:T	0	95355665	T	A
13	chr13:95355935:C:T	0	95355935	T	C
13	chr13:95356140:A:C	0	95356140	C	A
13	chr13:95356775:T:C	0	95356775	C	T
13	chr13:95357285:T:A	0	95357285	A	T
13	chr13:95357983:C:T	0	95357983	T	C
13	chr13:95358608:C:T	0	95358608	T	C
13	chr13:95358827:T:G	0	95358827	G	T
13	chr13:95358994:G:T	0	95358994	T	G
13	chr13:95359361:T:C	0	95359361	C	T
13	chr13:95359770:T:TG	0	95359770	TG	T
13	chr13:95360227:G:A	0	95360227	A	G
13	chr13:95360536:A:G	0	95360536	G	A
13	chr13:95360751:G:T	0	95360751	T	G
13	chr13:95361185:G:A	0	95361185	A	G
13	chr13:95361567:A:G	0	95361567	G	A
13	chr13:95361631:G:A	0	95361631	A	G
13	chr13:95362187:C:G	0	95362187	G	C
13	chr13:95362255:C:T	0	95362255	T	C
13	chr13:95362298:G:A	0	95362298	A	G
13	chr13:95362506:C:T	0	95362506	T	C
13	chr13:95362575:C:T	0	95362575	T	C
13	chr13:95362594:C:T	0	95362594	T	C
13	chr13:95362797:A:C	0	95362797	C	A
13	chr13:95362875:C:T	0	95362875	T	C
13	chr13:95363230:G:A	0	95363230	A	G
13	chr13:95363338:T:A	0	95363338	A	T
13	chr13:95364191:G:C	0	95364191	C	G
13	chr13:95364606:T:C	0	95364606	C	T
13	chr13:95364803:C:T	0	95364803	T	C
13	chr13:95366105:G:A	0	95366105	A	G
13	chr13:95366292:A:G	0	95366292	G	A
13	chr13:95366494:G:T	0	95366494	T	G
13	chr13:95366712:T:C	0	95366712	C	T
13	chr13:95366941:A:G	0	95366941	G	A
13	chr13:95367075:G:A	0	95367075	A	G
13	chr13:95367100:C:T	0	95367100	T	C
13	chr13:95367535:T:C	0	95367535	C	T
13	chr13:95368022:C:G	0	95368022	G	C
13	chr13:95369194:C:T	0	95369194	T	C
13	chr13:95373516:A:G	0	95373516	G	A
13	chr13:95373657:C:T	0	95373657	T	C
13	chr13:95373965:A:G	0	95373965	G	A
13	chr13:95373975:A:G	0	95373975	G	A
13	chr13:95374362:T:C	0	95374362	C	T
13	chr13:95374832:G:A	0	95374832	A	G
13	chr13:95375154:G:A	0	95375154	A	G
13	chr13:95376256:A:G	0	95376256	G	A
13	chr13:95376271:T:A	0	95376271	A	T
13	chr13:95376657:G:C	0	95376657	C	G
13	chr13:95376658:G:T	0	95376658	T	G
13	chr13:95376723:A:G	0	95376723	G	A
13	chr13:95377955:A:G	0	95377955	G	A
13	chr13:95378040:A:G	0	95378040	G	A
13	chr13:95378408:A:G	0	95378408	G	A
13	chr13:95380575:G:A	0	95380575	A	G
13	chr13:95380666:C:T	0	95380666	T	C
13	chr13:95380797:G:A	0	95380797	A	G
13	chr13:95380921:G:C	0	95380921	C	G
13	chr13:95381736:C:A	0	95381736	A	C
13	chr13:95381898:A:T	0	95381898	T	A
13	chr13:95382589:T:G	0	95382589	G	T
13	chr13:95382720:T:G	0	95382720	G	T
13	chr13:95382902:G:A	0	95382902	A	G
13	chr13:95382976:A:G	0	95382976	G	A
13	chr13:95383414:G:A	0	95383414	A	G
13	chr13:95383479:G:A	0	95383479	A	G
13	chr13:95383629:T:C	0	95383629	C	T
13	chr13:95383714:GT:G	0	95383714	G	GT
13	chr13:95383722:T:C	0	95383722	C	T
13	chr13:95384165:T:C	0	95384165	C	T
13	chr13:95384239:C:T	0	95384239	T	C
13	chr13:95384377:G:A	0	95384377	A	G
13	chr13:95384380:C:T	0	95384380	T	C
13	chr13:95384540:C:T	0	95384540	T	C
13	chr13:95384689:C:T	0	95384689	T	C
13	chr13:95384772:G:A	0	95384772	A	G
13	chr13:95384813:C:T	0	95384813	T	C
13	chr13:95384897:A:G	0	95384897	G	A
13	chr13:95385003:T:C	0	95385003	C	T
13	chr13:95385537:G:A	0	95385537	A	G
13	chr13:95385836:A:G	0	95385836	G	A
13	chr13:95385885:AG:A	0	95385885	A	AG
13	chr13:95386384:G:A	0	95386384	A	G
13	chr13:95386400:A:C	0	95386400	C	A
13	chr13:95386615:C:T	0	95386615	T	C
13	chr13:95386647:G:A	0	95386647	A	G
13	chr13:95387237:G:T	0	95387237	T	G
13	chr13:95387926:T:A	0	95387926	A	T
13	chr13:95388633:A:C	0	95388633	C	A
13	chr13:95388634:G:A	0	95388634	A	G
13	chr13:95388646:T:C	0	95388646	C	T
13	chr13:95388800:T:C	0	95388800	C	T
13	chr13:95388888:T:C	0	95388888	C	T
13	chr13:95389057:C:T	0	95389057	T	C
13	chr13:95389766:G:A	0	95389766	A	G
13	chr13:95389909:A:G	0	95389909	G	A
13	chr13:95390331:C:T	0	95390331	T	C
13	chr13:95392248:A:G	0	95392248	G	A
13	chr13:95392277:A:G	0	95392277	G	A
13	chr13:95392515:T:C	0	95392515	C	T
13	chr13:95392743:A:G	0	95392743	G	A
13	chr13:95394415:C:T	0	95394415	T	C
13	chr13:95394651:G:A	0	95394651	A	G
13	chr13:95394653:T:C	0	95394653	C	T
13	chr13:95394816:A:G	0	95394816	G	A
13	chr13:95394928:G:C	0	95394928	C	G
13	chr13:95395670:A:G	0	95395670	G	A
13	chr13:95395982:T:C	0	95395982	C	T
13	chr13:95396144:T:C	0	95396144	C	T
13	chr13:95396165:G:A	0	95396165	A	G
13	chr13:95396221:T:G	0	95396221	G	T
13	chr13:95396773:G:A	0	95396773	A	G
13	chr13:95397177:C:T	0	95397177	T	C
13	chr13:95397489:A:G	0	95397489	G	A
13	chr13:95397555:G:A	0	95397555	A	G
13	chr13:95397685:C:T	0	95397685	T	C
13	chr13:95397764:A:G	0	95397764	G	A
13	chr13:95397804:TTTGG:T	0	95397804	T	TTTGG
13	chr13:95398027:G:A	0	95398027	A	G
13	chr13:95398493:A:G	0	95398493	G	A
13	chr13:95398609:A:G	0	95398609	G	A
13	chr13:95398673:G:A	0	95398673	A	G
13	chr13:95398862:A:G	0	95398862	G	A
13	chr13:95399067:C:T	0	95399067	T	C
13	chr13:95399091:C:T	0	95399091	T	C
13	chr13:95400098:G:A	0	95400098	A	G
13	chr13:95400139:G:C	0	95400139	C	G
13	chr13:95400294:C:T	0	95400294	T	C
13	chr13:95400545:A:G	0	95400545	G	A
13	chr13:95400596:C:A	0	95400596	A	C
13	chr13:95400761:C:T	0	95400761	T	C
13	chr13:95401624:C:T	0	95401624	T	C
13	chr13:95401814:AGT:A	0	95401814	A	AGT
13	chr13:95402106:G:C	0	95402106	C	G
13	chr13:95402123:G:A	0	95402123	A	G
13	chr13:95403144:A:C	0	95403144	C	A
13	chr13:95403206:G:C	0	95403206	C	G
13	chr13:95403542:A:G	0	95403542	G	A
13	chr13:95403700:G:C	0	95403700	C	G
13	chr13:95403901:C:T	0	95403901	T	C
13	chr13:95404128:C:T	0	95404128	T	C
13	chr13:95404286:G:A	0	95404286	A	G
13	chr13:95404683:GA:G	0	95404683	G	GA
13	chr13:95404791:C:T	0	95404791	T	C
13	chr13:95405929:A:G	0	95405929	G	A
13	chr13:95406203:T:A	0	95406203	A	T
13	chr13:95406428:G:A	0	95406428	A	G
13	chr13:95406589:G:A	0	95406589	A	G
13	chr13:95406971:C:T	0	95406971	T	C
13	chr13:95407659:T:A	0	95407659	A	T
13	chr13:95407775:T:C	0	95407775	C	T
13	chr13:95408332:C:T	0	95408332	T	C
13	chr13:95408924:A:G	0	95408924	G	A
13	chr13:95408998:A:G	0	95408998	G	A
13	chr13:95409076:T:C	0	95409076	C	T
13	chr13:95409148:C:T	0	95409148	T	C
13	chr13:95409244:C:T	0	95409244	T	C
13	chr13:95409282:C:T	0	95409282	T	C
13	chr13:95409283:G:A	0	95409283	A	G
13	chr13:95409799:C:T	0	95409799	T	C
13	chr13:95410232:C:T	0	95410232	T	C
13	chr13:95411408:C:T	0	95411408	T	C
13	chr13:95411801:C:T	0	95411801	T	C
13	chr13:95412241:A:C	0	95412241	C	A
13	chr13:95412494:G:C	0	95412494	C	G
13	chr13:95412530:T:G	0	95412530	G	T
13	chr13:95413362:C:T	0	95413362	T	C
13	chr13:95413423:T:C	0	95413423	C	T
13	chr13:95414160:G:A	0	95414160	A	G
13	chr13:95414392:C:T	0	95414392	T	C
13	chr13:95414792:A:G	0	95414792	G	A
13	chr13:95414950:A:T	0	95414950	T	A
13	chr13:95415240:T:C	0	95415240	C	T
13	chr13:95415620:A:C	0	95415620	C	A
13	chr13:95415950:A:G	0	95415950	G	A
13	chr13:95416920:C:G	0	95416920	G	C
13	chr13:95417471:G:A	0	95417471	A	G
13	chr13:95417843:T:C	0	95417843	C	T
13	chr13:95418068:A:C	0	95418068	C	A
13	chr13:95418189:C:T	0	95418189	T	C
13	chr13:95418534:A:G	0	95418534	G	A
13	chr13:95418860:A:G	0	95418860	G	A
13	chr13:95418893:G:A	0	95418893	A	G
13	chr13:95419043:G:A	0	95419043	A	G
13	chr13:95419091:C:G	0	95419091	G	C
13	chr13:95419284:C:A	0	95419284	A	C
13	chr13:95420009:G:T	0	95420009	T	G
13	chr13:95420133:C:T	0	95420133	T	C
13	chr13:95421397:AT:A	0	95421397	A	AT
13	chr13:95422205:C:T	0	95422205	T	C
13	chr13:95423291:C:T	0	95423291	T	C
13	chr13:95423802:G:A	0	95423802	A	G
13	chr13:95424259:G:A	0	95424259	A	G
13	chr13:95424632:T:A	0	95424632	A	T
13	chr13:95424798:T:A	0	95424798	A	T
13	chr13:95424823:G:A	0	95424823	A	G
13	chr13:95425317:A:G	0	95425317	G	A
13	chr13:95425651:G:A	0	95425651	A	G
13	chr13:95425745:A:G	0	95425745	G	A
13	chr13:95426034:T:C	0	95426034	C	T
13	chr13:95426900:A:G	0	95426900	G	A
13	chr13:95427192:T:C	0	95427192	C	T
13	chr13:95427453:G:T	0	95427453	T	G
13	chr13:95427605:G:A	0	95427605	A	G
13	chr13:95427807:G:C	0	95427807	C	G
13	chr13:95427845:C:T	0	95427845	T	C
13	chr13:95427942:C:A	0	95427942	A	C
13	chr13:95428194:C:T	0	95428194	T	C
13	chr13:95428200:T:C	0	95428200	C	T
13	chr13:95428371:C:T	0	95428371	T	C
13	chr13:95428415:T:G	0	95428415	G	T
13	chr13:95428561:C:T	0	95428561	T	C
13	chr13:95429254:G:A	0	95429254	A	G
13	chr13:95429393:A:T	0	95429393	T	A
13	chr13:95429424:T:A	0	95429424	A	T
13	chr13:95429885:T:G	0	95429885	G	T
13	chr13:95431392:C:T	0	95431392	T	C
13	chr13:95433136:A:C	0	95433136	C	A
13	chr13:95433431:C:T	0	95433431	T	C
13	chr13:95433756:A:G	0	95433756	G	A
13	chr13:95434226:C:T	0	95434226	T	C
13	chr13:95434694:C:T	0	95434694	T	C
13	chr13:95434749:T:C	0	95434749	C	T
13	chr13:95434834:G:A	0	95434834	A	G
13	chr13:95434990:CT:C	0	95434990	C	CT
13	chr13:95435042:T:C	0	95435042	C	T
13	chr13:95435304:T:C	0	95435304	C	T
13	chr13:95435921:G:A	0	95435921	A	G
13	chr13:95436792:C:T	0	95436792	T	C
13	chr13:95437392:G:A	0	95437392	A	G
13	chr13:95437423:T:A	0	95437423	A	T
13	chr13:95437887:A:G	0	95437887	G	A
13	chr13:95438767:T:C	0	95438767	C	T
13	chr13:95439833:C:T	0	95439833	T	C
13	chr13:95442527:T:C	0	95442527	C	T
13	chr13:95442540:T:A	0	95442540	A	T
13	chr13:95442608:A:C	0	95442608	C	A
13	chr13:95442964:C:T	0	95442964	T	C
13	chr13:95443172:G:A	0	95443172	A	G
13	chr13:95443178:T:C	0	95443178	C	T
13	chr13:95443731:G:T	0	95443731	T	G
13	chr13:95444857:C:T	0	95444857	T	C
13	chr13:95444921:G:A	0	95444921	A	G
13	chr13:95445028:A:G	0	95445028	G	A
13	chr13:95446707:A:T	0	95446707	T	A
13	chr13:95446708:A:G	0	95446708	G	A
13	chr13:95447245:T:C	0	95447245	C	T
13	chr13:95448263:G:A	0	95448263	A	G
13	chr13:95448310:A:G	0	95448310	G	A
13	chr13:95449062:C:T	0	95449062	T	C
13	chr13:95449191:A:T	0	95449191	T	A
13	chr13:95449332:A:G	0	95449332	G	A
13	chr13:95449385:G:A	0	95449385	A	G
13	chr13:95450046:A:C	0	95450046	C	A
13	chr13:95452093:G:T	0	95452093	T	G
13	chr13:95452693:T:C	0	95452693	C	T
13	chr13:95452902:T:C	0	95452902	C	T
13	chr13:95454006:G:A	0	95454006	A	G
13	chr13:95454913:G:A	0	95454913	A	G
13	chr13:95455710:A:G	0	95455710	G	A
13	chr13:95456980:T:C	0	95456980	C	T
13	chr13:95457091:T:C	0	95457091	C	T
13	chr13:95457530:G:A	0	95457530	A	G
13	chr13:95457615:A:G	0	95457615	G	A
13	chr13:95458070:C:T	0	95458070	T	C
13	chr13:95458202:A:G	0	95458202	G	A
13	chr13:95458261:A:T	0	95458261	T	A
13	chr13:95459137:T:C	0	95459137	C	T
13	chr13:95459434:C:T	0	95459434	T	C
13	chr13:95459928:T:C	0	95459928	C	T
13	chr13:95460192:C:T	0	95460192	T	C
13	chr13:95460874:T:C	0	95460874	C	T
13	chr13:95461286:G:A	0	95461286	A	G
13	chr13:95462611:G:C	0	95462611	C	G
13	chr13:95462858:A:T	0	95462858	T	A
13	chr13:95462938:A:G	0	95462938	G	A
13	chr13:95463041:A:T	0	95463041	T	A
13	chr13:95463146:A:G	0	95463146	G	A
13	chr13:95463452:C:A	0	95463452	A	C
13	chr13:95463772:A:G	0	95463772	G	A
13	chr13:95464479:A:G	0	95464479	G	A
13	chr13:95464649:T:C	0	95464649	C	T
13	chr13:95464707:G:A	0	95464707	A	G
13	chr13:95465065:A:G	0	95465065	G	A
13	chr13:95465167:C:T	0	95465167	T	C
13	chr13:95466169:A:T	0	95466169	T	A
13	chr13:95466302:G:A	0	95466302	A	G
13	chr13:95467040:T:G	0	95467040	G	T
13	chr13:95467487:A:C	0	95467487	C	A
13	chr13:95468595:A:G	0	95468595	G	A
13	chr13:95468861:T:C	0	95468861	C	T
13	chr13:95468862:A:G	0	95468862	G	A
13	chr13:95469661:T:G	0	95469661	G	T
13	chr13:95471211:A:G	0	95471211	G	A
13	chr13:95471492:G:A	0	95471492	A	G
13	chr13:95471874:C:A	0	95471874	A	C
13	chr13:95472395:C:A	0	95472395	A	C
13	chr13:95472631:C:T	0	95472631	T	C
13	chr13:95472873:G:A	0	95472873	A	G
13	chr13:95474187:CAGTGACAGATCATCAAG:C	0	95474187	C	CAGTGACAGATCATCAAG
13	chr13:95474242:G:C	0	95474242	C	G
13	chr13:95474376:G:A	0	95474376	A	G
13	chr13:95474574:C:A	0	95474574	A	C
13	chr13:95474943:A:G	0	95474943	G	A
13	chr13:95475380:C:T	0	95475380	T	C
13	chr13:95475512:G:A	0	95475512	A	G
13	chr13:95475641:G:A	0	95475641	A	G
13	chr13:95475704:C:T	0	95475704	T	C
13	chr13:95475873:G:A	0	95475873	A	G
13	chr13:95475879:T:C	0	95475879	C	T
13	chr13:95476055:C:T	0	95476055	T	C
13	chr13:95476304:G:A	0	95476304	A	G
13	chr13:95476363:G:A	0	95476363	A	G
13	chr13:95476437:C:T	0	95476437	T	C
13	chr13:95476524:C:T	0	95476524	T	C
13	chr13:95476603:G:A	0	95476603	A	G
13	chr13:95476621:A:G	0	95476621	G	A
13	chr13:95477256:A:G	0	95477256	G	A
13	chr13:95477516:G:A	0	95477516	A	G
13	chr13:95477683:C:T	0	95477683	T	C
13	chr13:95477686:A:G	0	95477686	G	A
13	chr13:95477689:G:C	0	95477689	C	G
13	chr13:95478568:C:T	0	95478568	T	C
13	chr13:95478722:C:T	0	95478722	T	C
13	chr13:95479008:A:C	0	95479008	C	A
13	chr13:95480198:GA:G	0	95480198	G	GA
13	chr13:95480236:T:C	0	95480236	C	T
13	chr13:95480330:ACTTC:A	0	95480330	A	ACTTC
13	chr13:95480370:A:G	0	95480370	G	A
13	chr13:95480633:G:A	0	95480633	A	G
13	chr13:95480910:G:A	0	95480910	A	G
13	chr13:95481280:G:A	0	95481280	A	G
13	chr13:95481300:G:C	0	95481300	C	G
13	chr13:95481303:A:G	0	95481303	G	A
13	chr13:95481393:T:C	0	95481393	C	T
13	chr13:95481657:A:G	0	95481657	G	A
13	chr13:95481782:A:G	0	95481782	G	A
13	chr13:95481933:C:T	0	95481933	T	C
13	chr13:95482071:A:C	0	95482071	C	A
13	chr13:95482158:C:T	0	95482158	T	C
13	chr13:95482176:C:T	0	95482176	T	C
13	chr13:95482202:C:T	0	95482202	T	C
13	chr13:95482378:G:A	0	95482378	A	G
13	chr13:95482587:A:G	0	95482587	G	A
13	chr13:95482836:T:G	0	95482836	G	T
13	chr13:95482873:G:A	0	95482873	A	G
13	chr13:95482906:G:T	0	95482906	T	G
13	chr13:95483194:AC:A	0	95483194	A	AC
13	chr13:95483218:T:C	0	95483218	C	T
13	chr13:95483235:C:T	0	95483235	T	C
13	chr13:95483311:A:G	0	95483311	G	A
13	chr13:95483458:T:C	0	95483458	C	T
13	chr13:95483833:A:G	0	95483833	G	A
13	chr13:95483899:G:A	0	95483899	A	G
13	chr13:95484014:C:G	0	95484014	G	C
13	chr13:95484647:A:G	0	95484647	G	A
13	chr13:95484663:C:T	0	95484663	T	C
13	chr13:95484748:T:C	0	95484748	C	T
13	chr13:95484771:C:A	0	95484771	A	C
13	chr13:95484995:G:C	0	95484995	C	G
13	chr13:95485044:A:G	0	95485044	G	A
13	chr13:95485151:GA:G	0	95485151	G	GA
13	chr13:95485167:G:A	0	95485167	A	G
13	chr13:95485280:G:A	0	95485280	A	G
13	chr13:95485487:T:C	0	95485487	C	T
13	chr13:95485758:G:A	0	95485758	A	G
13	chr13:95485833:G:A	0	95485833	A	G
13	chr13:95485885:T:C	0	95485885	C	T
13	chr13:95485913:G:A	0	95485913	A	G
13	chr13:95485937:T:C	0	95485937	C	T
13	chr13:95486288:C:T	0	95486288	T	C
13	chr13:95486352:G:A	0	95486352	A	G
13	chr13:95486392:G:A	0	95486392	A	G
13	chr13:95486433:T:G	0	95486433	G	T
13	chr13:95486513:A:AC	0	95486513	AC	A
13	chr13:95487048:T:C	0	95487048	C	T
13	chr13:95487573:T:C	0	95487573	C	T
13	chr13:95487633:G:C	0	95487633	C	G
13	chr13:95487878:G:A	0	95487878	A	G
13	chr13:95487994:C:T	0	95487994	T	C
13	chr13:95488145:C:T	0	95488145	T	C
13	chr13:95488510:T:C	0	95488510	C	T
13	chr13:95488513:C:CA	0	95488513	CA	C
13	chr13:95488549:C:T	0	95488549	T	C
13	chr13:95488626:C:T	0	95488626	T	C
13	chr13:95488638:C:A	0	95488638	A	C
13	chr13:95488891:T:C	0	95488891	C	T
13	chr13:95489123:C:T	0	95489123	T	C
13	chr13:95489973:T:G	0	95489973	G	T
13	chr13:95490758:A:G	0	95490758	G	A
13	chr13:95490851:A:G	0	95490851	G	A
13	chr13:95490888:T:C	0	95490888	C	T
13	chr13:95491192:T:C	0	95491192	C	T
13	chr13:95491193:G:A	0	95491193	A	G
13	chr13:95491373:A:T	0	95491373	T	A
13	chr13:95491374:G:T	0	95491374	T	G
13	chr13:95491874:A:T	0	95491874	T	A
13	chr13:95492090:G:A	0	95492090	A	G
13	chr13:95492450:G:A	0	95492450	A	G
13	chr13:95492584:T:G	0	95492584	G	T
13	chr13:95492668:T:C	0	95492668	C	T
13	chr13:95492907:A:G	0	95492907	G	A
13	chr13:95493125:T:C	0	95493125	C	T
13	chr13:95493169:C:T	0	95493169	T	C
13	chr13:95493323:C:T	0	95493323	T	C
13	chr13:95495142:G:T	0	95495142	T	G
13	chr13:95495624:A:G	0	95495624	G	A
13	chr13:95495758:AG:A	0	95495758	A	AG
13	chr13:95496003:A:G	0	95496003	G	A
13	chr13:95496586:G:A	0	95496586	A	G
13	chr13:95496687:C:T	0	95496687	T	C
13	chr13:95496831:A:G	0	95496831	G	A
13	chr13:95497606:A:T	0	95497606	T	A
13	chr13:95497790:T:C	0	95497790	C	T
13	chr13:95498380:G:A	0	95498380	A	G
13	chr13:95498463:C:T	0	95498463	T	C
13	chr13:95498691:A:G	0	95498691	G	A
13	chr13:95498799:C:G	0	95498799	G	C
13	chr13:95499098:G:A	0	95499098	A	G
13	chr13:95499738:G:A	0	95499738	A	G
13	chr13:95499933:A:T	0	95499933	T	A
13	chr13:95500054:G:A	0	95500054	A	G
13	chr13:95500077:CA:C	0	95500077	C	CA
13	chr13:95500193:ACATTC:A	0	95500193	A	ACATTC
13	chr13:95500338:C:T	0	95500338	T	C
13	chr13:95500361:C:G	0	95500361	G	C
13	chr13:95500377:C:T	0	95500377	T	C
13	chr13:95500754:T:C	0	95500754	C	T
13	chr13:95501069:T:C	0	95501069	C	T
13	chr13:95501076:A:G	0	95501076	G	A
13	chr13:95501465:C:T	0	95501465	T	C
13	chr13:95501834:G:T	0	95501834	T	G
13	chr13:95502117:C:T	0	95502117	T	C
13	chr13:95502118:A:G	0	95502118	G	A
13	chr13:95502185:G:C	0	95502185	C	G
13	chr13:95502195:C:G	0	95502195	G	C
13	chr13:95502377:T:C	0	95502377	C	T
13	chr13:95502715:C:T	0	95502715	T	C
13	chr13:95502828:T:A	0	95502828	A	T
13	chr13:95502928:CT:C	0	95502928	C	CT
13	chr13:95502964:A:G	0	95502964	G	A
13	chr13:95503215:A:G	0	95503215	G	A
13	chr13:95503497:T:C	0	95503497	C	T
13	chr13:95503774:A:G	0	95503774	G	A
13	chr13:95503965:C:A	0	95503965	A	C
13	chr13:95504239:A:T	0	95504239	T	A
13	chr13:95504285:T:C	0	95504285	C	T
13	chr13:95504322:A:G	0	95504322	G	A
13	chr13:95504449:A:G	0	95504449	G	A
13	chr13:95504728:T:C	0	95504728	C	T
13	chr13:95504862:T:C	0	95504862	C	T
13	chr13:95505149:G:A	0	95505149	A	G
13	chr13:95505226:G:A	0	95505226	A	G
13	chr13:95505311:A:G	0	95505311	G	A
13	chr13:95505459:C:T	0	95505459	T	C
13	chr13:95505506:C:T	0	95505506	T	C
13	chr13:95507306:A:G	0	95507306	G	A
13	chr13:95507785:G:A	0	95507785	A	G
13	chr13:95507878:C:T	0	95507878	T	C
13	chr13:95508258:A:G	0	95508258	G	A
13	chr13:95508508:C:T	0	95508508	T	C
13	chr13:95508666:G:A	0	95508666	A	G
13	chr13:95508735:A:G	0	95508735	G	A
13	chr13:95508883:G:T	0	95508883	T	G
13	chr13:95509483:A:T	0	95509483	T	A
13	chr13:95510205:T:C	0	95510205	C	T
13	chr13:95510448:T:C	0	95510448	C	T
13	chr13:95510470:G:A	0	95510470	A	G
13	chr13:95510563:T:C	0	95510563	C	T
13	chr13:95510988:A:C	0	95510988	C	A
13	chr13:95511096:T:G	0	95511096	G	T
13	chr13:95511134:A:G	0	95511134	G	A
13	chr13:95513768:C:T	0	95513768	T	C
13	chr13:95513831:A:C	0	95513831	C	A
13	chr13:95515765:C:A	0	95515765	A	C
13	chr13:95515849:A:G	0	95515849	G	A
13	chr13:95515991:T:A	0	95515991	A	T
13	chr13:95516000:A:G	0	95516000	G	A
13	chr13:95516238:G:A	0	95516238	A	G
13	chr13:95516394:G:A	0	95516394	A	G
13	chr13:95516540:G:GATA	0	95516540	GATA	G
13	chr13:95516623:A:C	0	95516623	C	A
13	chr13:95516795:T:C	0	95516795	C	T
13	chr13:95517100:C:T	0	95517100	T	C
13	chr13:95517124:T:C	0	95517124	C	T
13	chr13:95517370:A:C	0	95517370	C	A
13	chr13:95517408:G:A	0	95517408	A	G
13	chr13:95517791:A:G	0	95517791	G	A
13	chr13:95517803:G:A	0	95517803	A	G
13	chr13:95517888:C:T	0	95517888	T	C
13	chr13:95518241:T:C	0	95518241	C	T
13	chr13:95518341:C:T	0	95518341	T	C
13	chr13:95518720:C:T	0	95518720	T	C
13	chr13:95518745:T:C	0	95518745	C	T
13	chr13:95518818:G:A	0	95518818	A	G
13	chr13:95519102:T:C	0	95519102	C	T
13	chr13:95519156:G:A	0	95519156	A	G
13	chr13:95519276:G:C	0	95519276	C	G
13	chr13:95519348:C:A	0	95519348	A	C
13	chr13:95519365:C:T	0	95519365	T	C
13	chr13:95519570:A:C	0	95519570	C	A
13	chr13:95519685:G:A	0	95519685	A	G
13	chr13:95519736:T:C	0	95519736	C	T
13	chr13:95519911:C:T	0	95519911	T	C
13	chr13:95520021:TG:T	0	95520021	T	TG
13	chr13:95520503:A:G	0	95520503	G	A
13	chr13:95520705:G:A	0	95520705	A	G
13	chr13:95521240:T:C	0	95521240	C	T
13	chr13:95521373:G:A	0	95521373	A	G
13	chr13:95522202:A:G	0	95522202	G	A
13	chr13:95522203:T:C	0	95522203	C	T
13	chr13:95522840:A:G	0	95522840	G	A
13	chr13:95523091:C:T	0	95523091	T	C
13	chr13:95523178:T:A	0	95523178	A	T
13	chr13:95523342:G:A	0	95523342	A	G
13	chr13:95523510:G:A	0	95523510	A	G
13	chr13:95523592:TA:T	0	95523592	T	TA
13	chr13:95523600:C:T	0	95523600	T	C
13	chr13:95523738:C:T	0	95523738	T	C
13	chr13:95523780:C:A	0	95523780	A	C
13	chr13:95523853:A:T	0	95523853	T	A
13	chr13:95523899:C:T	0	95523899	T	C
13	chr13:95524066:A:T	0	95524066	T	A
13	chr13:95524427:G:A	0	95524427	A	G
13	chr13:95524929:G:A	0	95524929	A	G
13	chr13:95525087:G:A	0	95525087	A	G
13	chr13:95525192:A:G	0	95525192	G	A
13	chr13:95525632:C:T	0	95525632	T	C
13	chr13:95526158:G:T	0	95526158	T	G
13	chr13:95527642:A:G	0	95527642	G	A
13	chr13:95527945:C:T	0	95527945	T	C
13	chr13:95528104:C:G	0	95528104	G	C
13	chr13:95528293:TC:T	0	95528293	T	TC
13	chr13:95528466:C:T	0	95528466	T	C
13	chr13:95528816:G:A	0	95528816	A	G
13	chr13:95528823:A:C	0	95528823	C	A
13	chr13:95529871:C:G	0	95529871	G	C
13	chr13:95530140:T:C	0	95530140	C	T
13	chr13:95530506:C:T	0	95530506	T	C
13	chr13:95531043:C:T	0	95531043	T	C
13	chr13:95531649:C:T	0	95531649	T	C
13	chr13:95534827:C:T	0	95534827	T	C
13	chr13:95535144:T:A	0	95535144	A	T
13	chr13:95535150:G:A	0	95535150	A	G
13	chr13:95536444:G:A	0	95536444	A	G
13	chr13:95537673:G:C	0	95537673	C	G
13	chr13:95538582:A:G	0	95538582	G	A
13	chr13:95539034:C:A	0	95539034	A	C
13	chr13:95540145:CA:C	0	95540145	C	CA
13	chr13:95541635:T:C	0	95541635	C	T
13	chr13:95542628:G:A	0	95542628	A	G
13	chr13:95543241:AT:A	0	95543241	A	AT
13	chr13:95543921:A:G	0	95543921	G	A
13	chr13:95545310:A:G	0	95545310	G	A
13	chr13:95546322:C:T	0	95546322	T	C
13	chr13:95546908:G:A	0	95546908	A	G
13	chr13:95547090:T:C	0	95547090	C	T
13	chr13:95547155:G:A	0	95547155	A	G
13	chr13:95548298:G:A	0	95548298	A	G
13	chr13:95548579:T:C	0	95548579	C	T
13	chr13:95549259:C:T	0	95549259	T	C
13	chr13:95549941:G:A	0	95549941	A	G
13	chr13:95550487:G:A	0	95550487	A	G
13	chr13:95550639:A:G	0	95550639	G	A
13	chr13:95550793:A:G	0	95550793	G	A
13	chr13:95551009:T:G	0	95551009	G	T
13	chr13:95551123:A:G	0	95551123	G	A
13	chr13:95551273:T:A	0	95551273	A	T
13	chr13:95551586:G:A	0	95551586	A	G
13	chr13:95554208:A:G	0	95554208	G	A
13	chr13:95554387:T:C	0	95554387	C	T
13	chr13:95554718:G:T	0	95554718	T	G
13	chr13:95555263:A:G	0	95555263	G	A
13	chr13:95557435:T:C	0	95557435	C	T
13	chr13:95558339:T:C	0	95558339	C	T
13	chr13:95560720:T:C	0	95560720	C	T
13	chr13:95563035:A:G	0	95563035	G	A
13	chr13:95563728:G:T	0	95563728	T	G
13	chr13:95564649:A:G	0	95564649	G	A
13	chr13:95564882:T:C	0	95564882	C	T
13	chr13:95566926:G:C	0	95566926	C	G
13	chr13:95568433:C:T	0	95568433	T	C
13	chr13:95569213:A:AC	0	95569213	AC	A
13	chr13:95569352:C:T	0	95569352	T	C
13	chr13:95569361:A:G	0	95569361	G	A
13	chr13:95569720:C:T	0	95569720	T	C
13	chr13:95570277:T:C	0	95570277	C	T
13	chr13:95570864:A:G	0	95570864	G	A
13	chr13:95571079:A:G	0	95571079	G	A
13	chr13:95573297:T:A	0	95573297	A	T
13	chr13:95573560:CCAGA:C	0	95573560	C	CCAGA
13	chr13:95574046:A:G	0	95574046	G	A
13	chr13:95576206:T:C	0	95576206	C	T
13	chr13:95579225:C:T	0	95579225	T	C
13	chr13:95580247:A:G	0	95580247	G	A
13	chr13:95582499:C:T	0	95582499	T	C
13	chr13:95584122:G:A	0	95584122	A	G
13	chr13:95584362:G:A	0	95584362	A	G
13	chr13:95587551:G:A	0	95587551	A	G
13	chr13:95589581:G:T	0	95589581	T	G
13	chr13:95591335:C:T	0	95591335	T	C
13	chr13:95595573:C:A	0	95595573	A	C
13	chr13:95597299:A:AG	0	95597299	AG	A
13	chr13:95601061:A:T	0	95601061	T	A
13	chr13:95601425:C:G	0	95601425	G	C
13	chr13:95602152:C:T	0	95602152	T	C
13	chr13:95603452:T:C	0	95603452	C	T
13	chr13:95606132:C:T	0	95606132	T	C
13	chr13:95606156:A:G	0	95606156	G	A
13	chr13:95606372:ATACCCAT:A	0	95606372	A	ATACCCAT
13	chr13:95607042:TTTTTA:T	0	95607042	T	TTTTTA
13	chr13:95607428:TA:T	0	95607428	T	TA
13	chr13:95608352:A:G	0	95608352	G	A
13	chr13:95608509:T:C	0	95608509	C	T
13	chr13:95610543:G:A	0	95610543	A	G
13	chr13:95610662:A:G	0	95610662	G	A
13	chr13:95611202:A:T	0	95611202	T	A
13	chr13:95616263:G:C	0	95616263	C	G
13	chr13:95616906:G:C	0	95616906	C	G
13	chr13:95616907:C:T	0	95616907	T	C
13	chr13:95617340:C:A	0	95617340	A	C
13	chr13:95617930:AT:A	0	95617930	A	AT
13	chr13:95617948:A:T	0	95617948	T	A
13	chr13:95618667:G:A	0	95618667	A	G
13	chr13:95619075:CTG:C	0	95619075	C	CTG
13	chr13:95619610:A:G	0	95619610	G	A
13	chr13:95621073:C:T	0	95621073	T	C
13	chr13:95621143:CT:C	0	95621143	C	CT
13	chr13:95623297:C:T	0	95623297	T	C
13	chr13:95623847:G:A	0	95623847	A	G
13	chr13:95625672:G:A	0	95625672	A	G
13	chr13:95625728:C:T	0	95625728	T	C
13	chr13:95629442:G:A	0	95629442	A	G
13	chr13:95633475:A:G	0	95633475	G	A
13	chr13:95634004:T:A	0	95634004	A	T
13	chr13:95634430:TTAGAATA:T	0	95634430	T	TTAGAATA
13	chr13:95635014:A:G	0	95635014	G	A
13	chr13:95637425:T:C	0	95637425	C	T
13	chr13:95640341:A:T	0	95640341	T	A
13	chr13:95640362:C:T	0	95640362	T	C
13	chr13:95640730:A:C	0	95640730	C	A
13	chr13:95641269:A:C	0	95641269	C	A
13	chr13:95641377:G:A	0	95641377	A	G
13	chr13:95642837:T:TA	0	95642837	TA	T
13	chr13:95642957:A:T	0	95642957	T	A
13	chr13:95643067:A:G	0	95643067	G	A
13	chr13:95643377:T:A	0	95643377	A	T
13	chr13:95643570:T:C	0	95643570	C	T
13	chr13:95643882:G:A	0	95643882	A	G
13	chr13:95645085:G:A	0	95645085	A	G
13	chr13:95645281:A:ATT	0	95645281	ATT	A
13	chr13:95645985:G:C	0	95645985	C	G
13	chr13:95646547:G:C	0	95646547	C	G
13	chr13:95647409:C:T	0	95647409	T	C
13	chr13:95648149:G:A	0	95648149	A	G
13	chr13:95648194:T:A	0	95648194	A	T
13	chr13:95648240:A:G	0	95648240	G	A
13	chr13:95648533:G:C	0	95648533	C	G
13	chr13:95649682:A:G	0	95649682	G	A
13	chr13:95650001:G:A	0	95650001	A	G
13	chr13:95651127:A:G	0	95651127	G	A
13	chr13:95651220:A:T	0	95651220	T	A
13	chr13:95651370:C:T	0	95651370	T	C
13	chr13:95651712:A:T	0	95651712	T	A
13	chr13:95653906:C:G	0	95653906	G	C
13	chr13:95654148:C:T	0	95654148	T	C
13	chr13:95654576:A:G	0	95654576	G	A
13	chr13:95654673:A:T	0	95654673	T	A
13	chr13:95655391:T:C	0	95655391	C	T
13	chr13:95655848:C:T	0	95655848	T	C
13	chr13:95657476:C:A	0	95657476	A	C
13	chr13:95657760:C:T	0	95657760	T	C
13	chr13:95659323:T:C	0	95659323	C	T
13	chr13:95660375:G:A	0	95660375	A	G
13	chr13:95662370:C:T	0	95662370	T	C
13	chr13:95663235:A:G	0	95663235	G	A
13	chr13:95665251:C:T	0	95665251	T	C
13	chr13:95665627:A:C	0	95665627	C	A
13	chr13:95666430:A:G	0	95666430	G	A
13	chr13:95667234:G:T	0	95667234	T	G
13	chr13:95667875:A:G	0	95667875	G	A
13	chr13:95669853:T:G	0	95669853	G	T
13	chr13:95670613:C:T	0	95670613	T	C
13	chr13:95671454:G:A	0	95671454	A	G
13	chr13:95676584:G:A	0	95676584	A	G
13	chr13:95676821:C:A	0	95676821	A	C
13	chr13:95677060:G:C	0	95677060	C	G
13	chr13:95677821:T:C	0	95677821	C	T
13	chr13:95679305:CT:C	0	95679305	C	CT
13	chr13:95680046:A:G	0	95680046	G	A
13	chr13:95688347:T:TG	0	95688347	TG	T
13	chr13:95690469:T:C	0	95690469	C	T
13	chr13:95691648:G:A	0	95691648	A	G
13	chr13:95693375:A:G	0	95693375	G	A
13	chr13:95693461:A:T	0	95693461	T	A
13	chr13:95694923:C:T	0	95694923	T	C
13	chr13:95696362:G:A	0	95696362	A	G
13	chr13:95696419:G:A	0	95696419	A	G
13	chr13:95699231:T:G	0	95699231	G	T
13	chr13:95701417:G:A	0	95701417	A	G
13	chr13:95702128:T:C	0	95702128	C	T
13	chr13:95702189:G:A	0	95702189	A	G
13	chr13:95704790:T:C	0	95704790	C	T
13	chr13:95707825:G:T	0	95707825	T	G
13	chr13:95708247:T:C	0	95708247	C	T
13	chr13:95709426:A:G	0	95709426	G	A
13	chr13:95715473:G:A	0	95715473	A	G
13	chr13:95717063:C:T	0	95717063	T	C
13	chr13:95718039:C:T	0	95718039	T	C
13	chr13:95718515:T:C	0	95718515	C	T
13	chr13:95720822:T:G	0	95720822	G	T
13	chr13:95722132:C:T	0	95722132	T	C
13	chr13:95724445:G:C	0	95724445	C	G
13	chr13:95728286:C:G	0	95728286	G	C
13	chr13:95728643:G:A	0	95728643	A	G
13	chr13:95730448:C:T	0	95730448	T	C
13	chr13:95730905:T:A	0	95730905	A	T
13	chr13:95733321:G:A	0	95733321	A	G
13	chr13:95734679:G:A	0	95734679	A	G
13	chr13:95737639:T:G	0	95737639	G	T
13	chr13:95738635:A:T	0	95738635	T	A
13	chr13:95738670:G:T	0	95738670	T	G
13	chr13:95739155:A:G	0	95739155	G	A
13	chr13:95739557:G:A	0	95739557	A	G
13	chr13:95740237:G:A	0	95740237	A	G
13	chr13:95740345:G:C	0	95740345	C	G
13	chr13:95742512:C:A	0	95742512	A	C
13	chr13:95744351:C:A	0	95744351	A	C
```
