## Supplementary material for "Characterization of shared and ancestry-specific signals driving complex traits using multi-ancestry fine-mapping": mesusieoutput

```
                 eur          afr      eur_afr
   [1,] 1.013898e-04 1.103867e-04 2.650440e-05
   [2,] 9.788423e-05 1.103867e-04 2.604898e-05
   [3,] 9.997447e-05 1.106271e-04 2.626244e-05
   [4,] 1.004208e-04 1.105658e-04 2.633346e-05
   [5,] 1.457201e-04 1.501267e-04 3.325676e-05
   [6,] 1.435361e-04 1.501267e-04 3.224737e-05
   [7,] 8.299546e-04 1.342011e-04 3.453784e-04
   [8,] 9.744104e-05 1.117562e-04 2.572014e-05
   [9,] 1.449831e-04 1.477229e-04 3.313663e-05
  [10,] 8.468157e-05 9.986258e-05 2.263463e-05
  [11,] 1.061792e-04 9.744178e-05 2.345584e-05
  [12,] 1.075458e-04 9.492853e-05 2.492780e-05
  [13,] 9.744104e-05 1.127308e-04 2.566134e-05
  [14,] 1.379676e-04 1.478297e-04 2.993048e-05
  [15,] 1.449831e-04 1.434256e-04 3.353045e-05
  [16,] 9.767518e-05 1.130660e-04 2.569700e-05
  [17,] 2.303449e-04 1.483743e-04 5.624262e-05
  [18,] 1.828252e-04 1.441720e-04 4.643599e-05
  [19,] 1.585157e-04 1.475517e-04 3.935253e-05
  [20,] 9.523960e-05 1.140662e-04 2.561633e-05
  [21,] 9.432828e-05 1.153280e-04 2.554006e-05
  [22,] 1.290822e-04 9.536306e-05 2.644989e-05
  [23,] 9.703695e-05 9.787253e-05 2.295063e-05
  [24,] 1.059117e-04 1.003859e-04 2.329982e-05
  [25,] 1.878296e-04 1.296149e-04 5.015516e-05
  [26,] 1.957606e-04 1.244797e-04 5.340619e-05
  [27,] 2.464988e-03 1.064307e-04 9.473895e-04
  [28,] 9.207975e-05 1.091472e-04 2.595578e-05
  [29,] 2.395382e-03 1.090674e-04 9.458827e-04
  [30,] 3.675228e-04 9.517814e-05 1.075373e-04
  [31,] 2.421538e-03 1.083894e-04 9.553739e-04
  [32,] 4.110327e-03 1.149350e-04 1.742162e-03
  [33,] 3.001375e-03 1.111166e-04 1.220508e-03
  [34,] 5.633618e-04 9.913798e-05 1.728619e-04
  [35,] 3.246940e-03 1.133860e-04 1.360129e-03
  [36,] 1.239745e-04 1.519168e-04 4.526342e-05
  [37,] 2.185543e-03 1.084807e-04 8.637414e-04
  [38,] 2.916910e-03 1.093269e-04 1.170282e-03
  [39,] 2.916910e-03 1.188609e-04 1.279600e-03
  [40,] 2.809183e-03 1.111235e-04 1.143878e-03
  [41,] 2.762402e-03 1.137755e-04 1.155392e-03
  [42,] 9.250899e-05 1.087576e-04 2.631084e-05
  [43,] 2.692037e-03 1.140026e-04 1.126715e-03
  [44,] 2.390402e-03 1.147208e-04 1.004860e-03
  [45,] 1.938462e-03 1.140026e-04 8.079143e-04
  [46,] 1.264405e-03 1.109115e-04 5.083069e-04
  [47,] 1.938462e-03 1.147208e-04 8.127871e-04
  [48,] 1.636052e-03 1.162101e-04 6.924186e-04
  [49,] 1.703236e-03 1.124407e-04 6.979643e-04
  [50,] 2.587313e-03 1.144796e-04 1.086724e-03
  [51,] 1.591426e-04 1.063105e-04 4.836328e-05
  [52,] 2.077882e-03 1.100882e-04 8.337172e-04
  [53,] 9.542453e-05 1.095436e-04 2.775580e-05
  [54,] 3.407506e-04 1.006224e-04 9.165289e-05
  [55,] 2.580082e-04 9.211611e-05 5.815480e-05
  [56,] 2.545153e-04 9.207066e-05 5.731434e-05
  [57,] 5.237678e-04 1.969098e-04 2.872473e-04
  [58,] 2.616837e-04 9.209016e-05 5.851999e-05
  [59,] 2.378703e-04 9.169396e-05 5.244044e-05
  [60,] 2.563606e-03 1.029995e-04 9.483371e-04
  [61,] 2.603240e-04 9.136734e-05 5.367081e-05
  [62,] 2.446233e-04 9.154187e-05 5.255555e-05
  [63,] 2.440730e-04 9.133881e-05 5.114146e-05
  [64,] 2.548700e-04 9.154508e-05 5.411383e-05
  [65,] 2.310563e-04 9.114858e-05 4.798870e-05
  [66,] 2.366302e-04 9.123703e-05 4.988948e-05
  [67,] 2.623408e-04 9.134062e-05 5.375104e-05
  [68,] 1.873702e-03 1.042313e-04 7.012174e-04
  [69,] 1.824146e-03 1.042313e-04 6.826102e-04
  [70,] 2.887752e-04 1.002911e-04 7.861051e-05
  [71,] 2.332139e-04 9.091250e-05 4.652782e-05
  [72,] 2.183521e-04 9.824080e-05 3.953830e-05
  [73,] 4.608573e-04 9.858070e-05 9.708965e-05
  [74,] 2.097463e-04 9.851162e-05 3.809869e-05
  [75,] 2.592582e-04 8.960011e-05 7.740602e-05
  [76,] 1.955536e-04 1.466563e-04 5.832704e-05
  [77,] 2.475394e-04 8.976217e-05 7.375967e-05
  [78,] 2.773954e-04 8.992364e-05 8.005085e-05
  [79,] 2.078320e-04 1.514342e-04 6.057580e-05
  [80,] 8.943301e-05 8.912939e-05 2.218898e-05
  [81,] 9.164399e-05 8.908424e-05 2.245905e-05
  [82,] 9.044736e-05 8.905047e-05 2.240041e-05
  [83,] 1.558654e-04 1.445187e-04 4.704161e-05
  [84,] 1.548676e-04 1.445622e-04 4.636154e-05
  [85,] 9.353163e-05 8.935492e-05 2.355675e-05
  [86,] 1.649859e-04 1.466756e-04 4.957207e-05
  [87,] 8.346684e-05 8.961252e-05 2.096791e-05
  [88,] 1.909826e-04 8.940454e-05 5.054438e-05
  [89,] 2.478528e-04 8.934623e-05 7.657716e-05
  [90,] 5.054360e-04 1.512308e-04 1.447620e-04
  [91,] 5.118318e-04 1.515504e-04 1.462724e-04
  [92,] 4.895270e-04 1.525575e-04 1.395029e-04
  [93,] 4.419675e-04 1.522860e-04 1.271246e-04
  [94,] 4.627393e-04 1.530831e-04 1.325281e-04
  [95,] 5.110195e-04 1.524113e-04 1.455227e-04
  [96,] 9.272223e-05 9.027465e-05 2.438793e-05
  [97,] 9.847708e-05 9.341917e-05 2.576278e-05
  [98,] 5.891725e-04 1.544410e-04 1.665920e-04
  [99,] 9.066520e-05 9.078374e-05 2.437327e-05
 [100,] 8.938179e-05 9.017364e-05 2.348087e-05
 [101,] 9.115000e-05 8.987766e-05 2.359897e-05
 [102,] 4.887982e-03 8.946072e-05 1.432180e-03
 [103,] 1.188769e-04 9.450394e-05 3.318185e-05
 [104,] 4.928224e-04 1.575303e-04 1.386297e-04
 [105,] 1.738070e-04 9.120088e-05 2.450043e-05
 [106,] 2.834572e-03 8.956285e-05 7.650855e-04
 [107,] 1.107075e-04 1.052429e-04 2.974534e-05
 [108,] 9.136751e-05 9.114720e-05 2.486629e-05
 [109,] 3.459842e-03 8.944810e-05 9.216811e-04
 [110,] 4.152186e-04 1.585811e-04 1.170593e-04
 [111,] 2.616541e-03 8.939717e-05 7.148309e-04
 [112,] 1.093901e-04 1.046841e-04 2.960670e-05
 [113,] 1.118520e-04 1.046528e-04 3.041477e-05
 [114,] 3.510035e-03 8.965563e-05 9.208074e-04
 [115,] 6.142156e-03 8.954440e-05 1.566891e-03
 [116,] 1.011765e-04 1.035011e-04 2.754420e-05
 [117,] 9.786990e-05 1.057766e-04 2.841186e-05
 [118,] 1.394211e-04 1.523540e-04 3.554022e-05
 [119,] 2.818457e-03 8.814861e-05 8.898115e-04
 [120,] 1.327921e-04 1.531402e-04 3.464031e-05
 [121,] 1.904281e-02 8.767357e-05 5.128163e-03
 [122,] 1.832814e-02 8.777614e-05 4.702161e-03
 [123,] 4.664814e-03 8.959708e-05 1.405780e-03
 [124,] 1.906306e-02 8.769229e-05 5.037402e-03
 [125,] 2.003595e-02 8.767291e-05 5.401901e-03
 [126,] 1.617711e-02 8.767355e-05 4.420486e-03
 [127,] 1.701912e-02 8.778415e-05 4.890172e-03
 [128,] 9.613043e-05 1.048808e-04 2.592833e-05
 [129,] 1.840127e-02 8.778415e-05 5.276883e-03
 [130,] 9.776009e-05 1.050101e-04 2.702013e-05
 [131,] 1.185963e-04 1.556559e-04 3.313860e-05
 [132,] 2.709038e-02 8.778323e-05 7.690929e-03
 [133,] 1.022813e-04 1.129380e-04 3.250208e-05
 [134,] 2.733841e-02 8.767981e-05 7.428418e-03
 [135,] 4.874710e-03 9.025597e-05 1.183751e-03
 [136,] 8.194121e-04 9.063308e-05 3.003958e-04
 [137,] 1.177150e-04 1.433282e-04 3.381465e-05
 [138,] 8.622693e-04 9.035173e-05 3.125861e-04
 [139,] 3.728690e-03 8.981414e-05 9.970900e-04
 [140,] 1.173447e-04 1.428074e-04 3.367010e-05
 [141,] 1.187350e-04 1.486833e-04 3.340165e-05
 [142,] 6.752093e-03 9.175155e-05 2.616940e-03
 [143,] 5.094414e-03 8.901859e-05 1.507740e-03
 [144,] 3.069832e-03 8.908381e-05 8.594857e-04
 [145,] 1.336623e-04 1.064132e-04 3.932251e-05
 [146,] 6.380745e-04 9.864129e-05 2.741316e-04
 [147,] 7.793585e-03 8.831833e-05 2.469518e-03
 [148,] 1.215320e-03 9.041063e-05 4.436647e-04
 [149,] 1.021059e-03 9.033822e-05 3.718401e-04
 [150,] 7.489974e-04 9.038001e-05 2.693155e-04
 [151,] 1.224404e-04 1.541820e-04 4.315596e-05
 [152,] 1.224404e-04 1.537891e-04 4.290088e-05
 [153,] 1.228545e-04 1.238479e-04 4.574835e-05
 [154,] 8.716107e-03 8.930059e-05 2.246352e-03
 [155,] 1.160450e-04 1.534077e-04 3.990159e-05
 [156,] 1.851409e-04 8.958626e-05 3.777163e-05
 [157,] 8.583710e-05 1.207042e-04 2.428092e-05
 [158,] 1.508639e-04 1.509210e-04 5.335792e-05
 [159,] 1.464091e-04 1.503620e-04 5.080674e-05
 [160,] 1.384647e-04 1.289599e-04 5.318728e-05
 [161,] 1.063516e-04 1.501731e-04 3.430048e-05
 [162,] 1.259963e-04 1.467932e-04 4.073074e-05
 [163,] 6.426466e-04 9.040984e-05 1.844402e-04
 [164,] 1.427099e-04 1.525945e-04 7.161433e-05
 [165,] 1.216761e-04 1.671104e-04 6.541150e-05
 [166,] 1.151873e-03 1.098187e-04 5.330831e-04
 [167,] 8.521915e-05 1.499784e-04 3.258401e-05
 [168,] 2.066334e-04 1.079756e-04 6.463996e-05
 [169,] 8.736567e-05 1.062636e-04 2.680792e-05
 [170,] 2.044433e-04 1.020731e-04 6.294165e-05
 [171,] 8.502530e-05 1.116033e-04 2.647225e-05
 [172,] 1.807517e-04 1.014044e-04 4.954914e-05
 [173,] 1.389731e-04 1.016717e-04 3.560412e-05
 [174,] 9.371901e-05 1.033196e-04 2.702884e-05
 [175,] 1.361483e-04 1.006325e-04 3.291346e-05
 [176,] 8.633399e-05 1.062200e-04 2.364138e-05
 [177,] 1.406625e-04 3.412273e-04 4.406876e-05
 [178,] 1.530748e-04 1.033528e-04 4.066904e-05
 [179,] 1.804452e-04 9.904624e-05 4.803874e-05
 [180,] 1.820188e-04 9.859622e-05 4.844949e-05
 [181,] 1.828689e-04 9.873751e-05 4.854741e-05
 [182,] 8.490520e-05 1.080052e-04 2.561315e-05
 [183,] 8.534412e-05 1.043140e-04 2.495968e-05
 [184,] 1.711560e-04 1.031857e-04 4.751840e-05
 [185,] 1.089455e-04 1.102019e-04 2.947278e-05
 [186,] 1.097869e-04 1.094409e-04 2.941714e-05
 [187,] 1.106408e-04 2.115235e-03 5.023802e-04
 [188,] 9.100955e-05 1.920557e-03 2.391558e-04
 [189,] 1.488680e-04 4.569259e-04 2.472699e-04
 [190,] 1.614161e-04 3.132470e-04 3.786229e-05
 [191,] 2.026345e-04 4.530121e-04 3.937273e-04
 [192,] 1.738064e-04 4.818569e-04 3.494500e-05
 [193,] 1.267764e-04 4.433913e-04 5.569500e-05
 [194,] 1.177956e-04 1.126715e-04 3.069757e-05
 [195,] 2.485323e-04 9.318417e-05 5.140436e-05
 [196,] 1.188404e-04 1.102723e-04 3.099712e-05
 [197,] 1.526396e-04 5.367755e-04 3.004194e-04
 [198,] 1.326019e-04 2.537334e-04 1.075652e-04
 [199,] 8.991440e-05 3.134755e-03 3.169633e-04
 [200,] 1.204620e-04 4.371621e-04 6.071180e-05
 [201,] 9.065572e-05 2.335023e-03 2.741427e-04
 [202,] 1.170460e-04 1.235170e-04 3.249090e-05
 [203,] 1.169283e-04 1.233986e-04 3.253706e-05
 [204,] 1.209797e-04 3.059523e-04 4.799523e-05
 [205,] 1.522245e-04 1.158079e-04 3.690220e-05
 [206,] 1.522736e-04 4.528379e-04 2.545317e-04
 [207,] 1.220100e-04 3.405572e-04 5.057692e-05
 [208,] 1.204620e-04 3.300288e-04 5.080381e-05
 [209,] 8.687900e-05 1.652900e-03 1.510041e-04
 [210,] 1.220100e-04 3.630085e-04 5.267739e-05
 [211,] 1.148485e-04 1.381761e-04 3.807160e-05
 [212,] 1.147243e-04 3.545707e-04 5.240244e-05
 [213,] 8.889403e-05 1.433436e-03 1.681136e-04
 [214,] 1.140471e-04 2.915112e-04 4.686863e-05
 [215,] 1.444734e-04 9.328040e-05 3.608743e-05
 [216,] 9.651900e-05 3.773200e-04 7.638112e-05
 [217,] 1.294038e-04 2.019917e-04 8.417196e-05
 [218,] 1.135404e-04 1.141624e-04 3.146305e-05
 [219,] 1.363841e-04 2.784139e-04 3.916181e-05
 [220,] 1.354659e-04 2.889813e-04 4.026928e-05
 [221,] 1.426464e-04 2.684806e-04 3.656219e-05
 [222,] 1.267164e-04 3.002881e-04 4.513649e-05
 [223,] 1.266288e-04 3.243536e-04 4.188497e-05
 [224,] 9.550767e-05 3.486639e-04 6.779530e-05
 [225,] 1.133314e-04 1.308433e-04 3.388333e-05
 [226,] 9.555739e-05 3.610071e-04 6.971387e-05
 [227,] 1.133084e-04 1.331563e-04 3.453269e-05
 [228,] 1.401264e-04 4.198577e-04 5.223215e-05
 [229,] 9.554111e-05 2.457989e-04 5.643857e-05
 [230,] 1.497541e-04 1.250571e-04 5.608612e-05
 [231,] 1.307169e-04 1.742197e-04 3.161721e-05
 [232,] 1.187189e-04 9.678413e-05 2.426532e-05
 [233,] 1.207292e-04 9.237079e-05 2.736257e-05
 [234,] 1.470148e-04 2.541613e-04 3.898284e-05
 [235,] 1.561713e-04 1.367241e-04 3.837394e-05
 [236,] 1.155166e-04 1.109936e-04 3.099026e-05
 [237,] 9.869444e-05 1.835741e-04 4.523645e-05
 [238,] 1.148102e-04 1.076497e-04 3.015274e-05
 [239,] 1.281425e-04 1.732459e-04 7.876406e-05
 [240,] 1.407113e-04 1.531454e-04 4.480474e-05
 [241,] 1.148162e-04 1.084039e-04 3.037793e-05
 [242,] 4.096035e-04 1.449446e-04 1.415065e-04
 [243,] 9.783438e-05 2.648370e-04 5.577390e-05
 [244,] 1.334325e-04 1.480327e-04 3.647731e-05
 [245,] 9.767514e-05 2.804551e-04 5.631379e-05
 [246,] 1.585290e-04 9.826663e-05 2.794877e-05
 [247,] 1.701943e-04 9.184127e-05 3.008453e-05
 [248,] 1.855047e-04 2.695559e-04 2.052324e-04
 [249,] 1.227117e-04 9.113324e-05 2.769983e-05
 [250,] 1.069443e-04 9.116475e-05 2.574995e-05
 [251,] 1.284802e-04 9.112885e-05 2.809186e-05
 [252,] 1.156993e-04 1.260942e-04 3.608176e-05
 [253,] 1.220161e-04 9.112746e-05 2.734680e-05
 [254,] 1.303483e-04 9.230274e-05 2.500052e-05
 [255,] 9.794983e-05 2.608883e-04 5.583092e-05
 [256,] 1.645707e-04 1.813079e-04 1.138594e-04
 [257,] 1.162764e-04 1.060718e-04 3.092655e-05
 [258,] 2.092097e-04 1.770145e-04 1.453599e-04
 [259,] 1.293193e-04 9.367576e-05 2.432707e-05
 [260,] 1.161808e-04 1.227422e-04 3.567533e-05
 [261,] 9.764044e-05 2.369909e-04 4.953264e-05
 [262,] 9.764044e-05 2.387682e-04 4.979933e-05
 [263,] 1.598590e-04 9.151252e-05 3.040088e-05
 [264,] 1.587303e-04 9.149932e-05 3.035608e-05
 [265,] 9.790943e-05 2.475778e-04 5.346677e-05
 [266,] 9.491402e-05 2.387188e-04 3.671835e-05
 [267,] 9.442586e-05 2.450042e-04 3.791651e-05
 [268,] 9.444255e-05 2.546494e-04 3.874936e-05
 [269,] 9.462891e-05 2.526802e-04 3.833851e-05
 [270,] 9.358452e-05 2.378688e-04 3.844614e-05
 [271,] 9.397259e-05 2.378576e-04 3.786779e-05
 [272,] 1.147869e-04 1.216882e-04 3.390829e-05
 [273,] 9.329867e-05 2.624765e-04 4.129266e-05
 [274,] 9.338123e-05 2.561217e-04 4.053279e-05
 [275,] 1.260147e-04 9.818309e-05 2.360448e-05
 [276,] 2.040069e-04 9.772211e-05 3.064790e-05
 [277,] 1.727700e-04 1.384601e-04 5.412961e-05
 [278,] 9.267909e-05 2.748752e-04 4.396441e-05
 [279,] 9.806418e-05 2.730090e-04 5.844078e-05
 [280,] 9.341629e-05 2.791176e-04 4.260604e-05
 [281,] 9.278616e-05 2.902546e-04 4.515145e-05
 [282,] 9.289952e-05 2.663392e-04 4.253977e-05
 [283,] 9.259989e-05 2.563621e-04 4.233324e-05
 [284,] 9.259989e-05 2.563621e-04 4.233324e-05
 [285,] 9.233086e-05 2.583729e-04 4.340883e-05
 [286,] 9.281049e-05 2.643339e-04 4.256563e-05
 [287,] 9.794821e-05 2.441119e-04 5.314402e-05
 [288,] 9.250398e-05 2.663266e-04 4.364037e-05
 [289,] 9.241431e-05 2.643339e-04 4.373426e-05
 [290,] 9.250398e-05 2.643339e-04 4.343692e-05
 [291,] 9.241431e-05 2.604065e-04 4.332696e-05
 [292,] 9.221645e-05 2.727132e-04 4.538467e-05
 [293,] 9.865433e-05 2.458280e-04 5.656600e-05
 [294,] 9.229053e-05 2.664351e-04 4.441148e-05
 [295,] 9.237080e-05 2.422760e-04 4.147352e-05
 [296,] 9.286565e-05 2.320171e-04 3.910812e-05
 [297,] 9.245729e-05 2.388430e-04 4.083937e-05
 [298,] 9.894687e-05 2.526797e-04 5.689841e-05
 [299,] 9.233449e-05 2.540013e-04 4.275113e-05
 [300,] 1.350513e-04 2.223125e-04 3.809530e-05
 [301,] 1.353603e-04 2.249020e-04 3.825415e-05
 [302,] 1.356726e-04 2.303647e-04 3.868848e-05
 [303,] 1.668363e-04 1.915767e-04 1.197052e-04
 [304,] 9.697541e-05 1.166643e-04 2.427880e-05
 [305,] 1.199121e-04 2.077986e-04 4.165723e-05
 [306,] 1.027411e-04 2.065324e-04 3.629892e-05
 [307,] 1.016792e-04 1.672907e-04 2.978595e-05
 [308,] 1.288030e-03 1.294856e-04 2.781638e-04
 [309,] 1.128365e-04 1.171174e-04 3.100626e-05
 [310,] 2.004803e-04 1.145560e-04 5.023406e-05
 [311,] 1.391361e-04 1.418862e-04 2.438442e-05
 [312,] 4.435465e-04 9.283875e-05 9.809184e-05
 [313,] 2.067150e-04 1.608765e-04 3.283135e-05
 [314,] 1.322638e-04 1.568844e-04 4.159464e-05
 [315,] 1.381474e-04 1.593780e-04 5.088022e-05
 [316,] 1.383375e-04 1.584588e-04 5.111036e-05
 [317,] 1.431281e-04 1.723836e-04 5.100138e-05
 [318,] 2.408089e-04 1.566450e-04 2.863402e-05
 [319,] 2.514136e-04 1.324770e-04 3.236996e-05
 [320,] 2.536056e-04 1.602803e-04 3.086597e-05
 [321,] 8.982220e-05 1.577225e-04 2.631678e-05
 [322,] 8.981290e-05 1.624256e-04 2.659566e-05
 [323,] 1.644546e-04 1.463748e-04 2.116274e-05
 [324,] 1.436020e-04 2.009961e-04 5.570205e-05
 [325,] 1.366974e-04 1.473510e-04 2.157341e-05
 [326,] 2.164107e-04 5.234552e-04 2.496595e-05
 [327,] 2.351738e-04 5.668058e-04 2.480631e-05
 [328,] 2.239610e-04 5.602283e-04 2.510903e-05
 [329,] 2.280362e-04 5.386409e-04 2.473704e-05
 [330,] 2.257749e-04 7.031039e-04 2.652323e-05
 [331,] 1.050002e-04 1.229958e-04 3.074105e-05
 [332,] 1.182038e-04 4.198164e-04 2.893945e-05
 [333,] 1.062791e-04 1.334957e-04 2.333289e-05
 [334,] 1.154757e-04 5.112223e-04 3.168047e-05
 [335,] 1.099986e-04 1.270935e-04 3.184195e-05
 [336,] 9.002825e-05 1.263031e-04 2.717661e-05
 [337,] 9.822785e-05 1.306642e-04 2.804188e-05
 [338,] 9.563435e-05 1.307519e-04 2.727381e-05
 [339,] 1.052391e-04 3.125133e-04 2.835073e-05
 [340,] 9.800636e-05 1.325044e-04 2.740626e-05
 [341,] 1.700680e-04 3.872727e-04 2.586600e-05
 [342,] 9.564349e-05 1.420826e-04 2.695565e-05
 [343,] 9.382744e-05 1.031860e-04 2.403143e-05
 [344,] 9.412627e-05 1.033863e-04 2.407895e-05
 [345,] 1.112182e-04 3.210964e-04 2.775199e-05
 [346,] 1.141852e-04 3.160707e-04 2.708294e-05
 [347,] 1.093757e-04 3.315916e-04 2.844225e-05
 [348,] 1.033599e-04 7.548379e-04 8.373964e-05
 [349,] 9.932832e-05 5.081264e-04 6.836214e-05
 [350,] 1.215592e-04 1.148366e-04 3.818456e-05
 [351,] 1.153060e-04 1.807989e-04 5.235302e-05
 [352,] 1.168373e-04 9.921219e-05 2.230806e-05
 [353,] 1.156036e-04 1.042748e-04 2.268204e-05
 [354,] 1.123548e-04 1.192978e-04 2.319952e-05
 [355,] 1.113444e-04 1.072769e-04 2.154984e-05
 [356,] 1.664432e-04 1.773526e-04 8.014013e-05
 [357,] 9.866482e-05 2.996789e-04 7.714409e-05
 [358,] 1.054278e-04 1.704455e-04 3.006665e-05
 [359,] 1.418361e-04 1.451696e-04 3.941033e-05
 [360,] 1.438249e-04 1.476809e-04 3.934369e-05
 [361,] 1.564806e-04 1.071396e-04 3.389199e-05
 [362,] 1.432550e-04 1.440050e-04 3.985276e-05
 [363,] 1.463217e-04 1.456012e-04 3.954245e-05
 [364,] 1.466084e-04 1.454467e-04 3.960848e-05
 [365,] 1.463217e-04 1.457536e-04 3.951222e-05
 [366,] 1.451695e-04 1.435309e-04 4.008554e-05
 [367,] 1.471725e-04 1.422933e-04 4.090708e-05
 [368,] 1.457269e-04 1.431578e-04 4.028346e-05
 [369,] 1.434216e-04 1.417704e-04 4.068780e-05
 [370,] 1.421850e-04 1.406592e-04 4.107118e-05
 [371,] 1.386724e-04 1.227388e-04 3.709169e-05
 [372,] 1.431550e-04 1.401103e-04 4.171059e-05
 [373,] 1.264150e-04 1.108278e-04 3.564244e-05
 [374,] 9.814609e-05 1.122197e-04 2.802810e-05
 [375,] 1.417475e-04 1.407089e-04 4.136650e-05
 [376,] 1.164482e-04 1.563603e-04 3.831343e-05
 [377,] 1.507225e-04 1.537243e-04 4.926777e-05
 [378,] 1.447848e-04 9.093727e-05 2.846476e-05
 [379,] 1.503239e-04 1.383201e-04 4.851771e-05
 [380,] 1.504485e-04 9.175405e-05 2.723221e-05
 [381,] 2.241467e-04 1.610474e-04 6.205871e-05
 [382,] 1.216327e-04 9.101923e-05 2.628275e-05
 [383,] 1.212194e-04 9.103119e-05 2.644311e-05
 [384,] 9.932079e-05 8.962864e-05 2.325518e-05
 [385,] 1.506213e-04 1.500216e-04 5.370350e-05
 [386,] 9.918470e-05 8.931093e-05 2.326886e-05
 [387,] 1.238993e-04 1.290881e-04 3.917939e-05
 [388,] 1.273261e-04 1.442513e-04 4.820692e-05
 [389,] 9.934276e-05 8.903174e-05 2.310024e-05
 [390,] 1.020127e-04 8.908740e-05 2.375956e-05
 [391,] 1.657007e-04 1.288655e-04 4.810276e-05
 [392,] 1.013856e-04 8.924636e-05 2.385539e-05
 [393,] 1.004526e-04 8.924636e-05 2.367052e-05
 [394,] 9.937548e-05 8.901144e-05 2.319140e-05
 [395,] 1.013856e-04 8.908673e-05 2.365122e-05
 [396,] 9.964550e-05 9.012798e-05 2.434351e-05
 [397,] 9.922516e-05 8.966398e-05 2.394926e-05
 [398,] 9.894374e-05 8.866180e-05 2.296932e-05
 [399,] 9.989350e-05 8.851281e-05 2.295838e-05
 [400,] 1.286765e-04 1.472182e-04 3.655447e-05
 [401,] 1.010259e-04 8.853197e-05 2.344353e-05
 [402,] 1.011441e-04 8.850596e-05 2.343331e-05
 [403,] 1.011441e-04 8.853197e-05 2.346505e-05
 [404,] 1.199829e-04 1.280668e-04 3.750434e-05
 [405,] 1.015783e-04 8.853197e-05 2.354308e-05
 [406,] 1.440701e-04 1.387165e-04 4.093192e-05
 [407,] 1.684861e-04 1.259844e-04 4.632685e-05
 [408,] 1.438046e-04 1.348642e-04 4.084991e-05
 [409,] 1.438046e-04 1.350292e-04 4.089100e-05
 [410,] 1.003297e-04 8.841033e-05 2.317050e-05
 [411,] 3.107763e-04 1.799050e-04 6.446706e-05
 [412,] 1.751385e-04 1.246224e-04 4.581680e-05
 [413,] 1.011441e-04 8.853197e-05 2.346505e-05
 [414,] 9.931558e-05 8.848078e-05 2.306102e-05
 [415,] 1.011441e-04 8.853197e-05 2.346505e-05
 [416,] 1.743740e-04 1.245683e-04 4.582312e-05
 [417,] 9.887529e-05 8.832815e-05 2.281122e-05
 [418,] 9.836127e-05 8.845646e-05 2.283666e-05
 [419,] 1.608685e-04 1.516460e-04 5.372833e-05
 [420,] 1.765265e-04 1.265027e-04 5.024715e-05
 [421,] 9.494295e-05 9.350436e-05 2.542540e-05
 [422,] 1.073841e-04 8.867918e-05 2.486366e-05
 [423,] 1.077030e-04 8.843864e-05 2.447922e-05
 [424,] 1.612537e-04 1.509828e-04 5.321459e-05
 [425,] 1.613322e-04 1.509182e-04 5.312848e-05
 [426,] 1.603319e-04 1.508435e-04 5.265141e-05
 [427,] 1.615076e-04 1.508019e-04 5.304863e-05
 [428,] 1.613322e-04 1.510251e-04 5.340212e-05
 [429,] 1.612047e-04 1.508210e-04 5.302839e-05
 [430,] 1.608389e-04 1.512157e-04 5.355362e-05
 [431,] 1.614198e-04 1.509314e-04 5.329819e-05
 [432,] 9.455485e-05 1.005766e-04 2.909144e-05
 [433,] 1.614198e-04 1.509871e-04 5.337118e-05
 [434,] 1.615076e-04 1.509816e-04 5.339426e-05
 [435,] 1.615869e-04 1.508348e-04 5.316347e-05
 [436,] 1.635669e-04 1.509390e-04 5.399471e-05
 [437,] 1.009584e-04 8.812522e-05 2.278484e-05
 [438,] 9.380403e-05 9.875415e-05 2.821910e-05
 [439,] 9.031622e-05 9.362125e-05 2.488940e-05
 [440,] 9.743384e-05 8.825850e-05 2.236830e-05
 [441,] 1.784915e-04 1.289812e-04 5.331707e-05
 [442,] 1.072566e-04 1.279738e-04 3.156367e-05
 [443,] 1.071636e-04 1.275779e-04 3.169275e-05
 [444,] 1.073812e-04 1.262538e-04 3.114386e-05
 [445,] 1.975310e-04 9.135297e-05 3.399446e-05
 [446,] 1.079348e-04 1.291669e-04 3.425702e-05
 [447,] 1.075967e-04 1.301928e-04 3.143952e-05
 [448,] 4.128750e-04 1.993865e-04 8.026169e-05
 [449,] 1.075967e-04 1.306087e-04 3.149434e-05
 [450,] 1.661467e-04 1.513404e-04 5.258320e-05
 [451,] 3.422130e-04 1.954125e-04 6.923800e-05
 [452,] 8.687614e-05 1.057223e-04 2.570111e-05
 [453,] 1.032370e-04 8.855758e-05 2.274600e-05
 [454,] 8.692516e-05 1.060491e-04 2.586024e-05
 [455,] 1.072946e-04 1.417810e-04 3.341018e-05
 [456,] 1.659560e-04 1.513695e-04 5.193877e-05
 [457,] 1.071992e-04 1.428402e-04 3.378732e-05
 [458,] 1.030398e-04 8.848807e-05 2.278863e-05
 [459,] 1.074298e-04 1.441758e-04 3.348505e-05
 [460,] 1.073420e-04 1.562195e-04 4.214200e-05
 [461,] 1.074819e-04 1.456967e-04 3.359701e-05
 [462,] 1.075375e-04 1.468026e-04 3.365577e-05
 [463,] 1.074298e-04 1.479619e-04 3.397909e-05
 [464,] 1.072946e-04 1.519613e-04 3.478135e-05
 [465,] 1.085617e-04 1.643653e-04 4.528961e-05
 [466,] 1.430997e-04 1.530527e-04 4.582507e-05
 [467,] 9.729509e-05 1.031865e-04 2.921995e-05
 [468,] 1.654045e-04 1.516176e-04 5.071653e-05
 [469,] 1.117747e-04 1.518724e-04 3.638477e-05
 [470,] 1.436332e-04 1.304108e-04 4.097454e-05
 [471,] 9.833350e-05 9.003528e-05 2.305642e-05
 [472,] 9.297313e-05 9.122607e-05 2.451618e-05
 [473,] 1.339310e-04 1.268849e-04 3.803201e-05
 [474,] 1.659549e-04 1.500611e-04 5.251835e-05
 [475,] 3.153515e-04 9.197981e-05 4.697488e-05
 [476,] 9.237371e-05 9.184574e-05 2.400725e-05
 [477,] 9.659553e-04 1.758933e-04 1.871053e-04
 [478,] 9.208808e-05 9.148386e-05 2.358126e-05
 [479,] 9.463128e-05 9.029389e-05 2.230998e-05
 [480,] 1.655059e-04 1.500528e-04 5.209447e-05
 [481,] 1.437378e-04 1.346263e-04 4.081579e-05
 [482,] 9.168438e-05 9.358230e-05 2.626297e-05
 [483,] 1.009159e-04 8.840004e-05 2.278450e-05
 [484,] 1.436239e-04 1.281775e-04 4.027796e-05
 [485,] 9.664225e-05 8.839991e-05 2.232144e-05
 [486,] 9.222526e-05 9.130044e-05 2.359149e-05
 [487,] 9.152636e-05 9.455100e-05 2.652644e-05
 [488,] 1.656660e-04 1.499206e-04 5.194870e-05
 [489,] 1.656660e-04 1.499224e-04 5.191583e-05
 [490,] 9.227232e-05 9.177545e-05 2.388706e-05
 [491,] 9.531353e-05 8.976575e-05 2.209533e-05
 [492,] 1.010611e-04 8.955396e-05 2.363846e-05
 [493,] 1.436400e-04 1.349718e-04 4.262675e-05
 [494,] 1.653695e-04 1.523419e-04 5.783409e-05
 [495,] 9.262633e-05 8.977354e-05 2.292956e-05
 [496,] 1.437757e-04 1.337382e-04 4.256310e-05
 [497,] 9.626840e-05 9.106608e-05 2.397569e-05
 [498,] 9.667664e-05 9.091493e-05 2.416408e-05
 [499,] 9.595355e-05 9.181563e-05 2.397179e-05
 [500,] 9.600065e-05 9.223479e-05 2.428503e-05
 [501,] 9.592406e-05 9.180568e-05 2.376898e-05
 [502,] 1.655973e-04 1.529114e-04 5.855973e-05
 [503,] 9.592406e-05 9.172638e-05 2.373233e-05
 [504,] 1.437558e-04 1.222075e-04 3.863177e-05
 [505,] 9.360919e-05 9.057284e-05 2.298774e-05
 [506,] 9.360665e-05 9.057284e-05 2.295013e-05
 [507,] 1.015560e-04 9.172670e-05 2.406848e-05
 [508,] 1.660273e-04 1.530390e-04 5.887487e-05
 [509,] 1.656305e-04 1.532536e-04 5.889500e-05
 [510,] 1.437370e-04 1.213105e-04 3.828972e-05
 [511,] 1.015560e-04 9.187556e-05 2.413653e-05
 [512,] 1.657635e-04 1.530897e-04 5.874754e-05
 [513,] 1.014018e-04 9.338366e-05 2.499829e-05
 [514,] 1.660573e-04 1.514021e-04 5.732573e-05
 [515,] 9.210602e-05 8.879047e-05 2.166826e-05
 [516,] 9.162984e-05 8.883329e-05 2.159411e-05
 [517,] 9.870992e-05 9.241692e-05 2.436434e-05
 [518,] 1.018514e-04 9.110465e-05 2.408804e-05
 [519,] 1.655152e-04 1.513610e-04 5.700537e-05
 [520,] 9.119458e-05 9.521764e-05 2.428707e-05
 [521,] 8.540178e-05 9.016960e-05 2.167381e-05
 [522,] 1.664187e-04 1.524119e-04 5.905481e-05
 [523,] 8.540279e-05 9.077721e-05 2.187927e-05
 [524,] 8.542685e-05 9.088867e-05 2.184184e-05
 [525,] 1.674347e-04 1.510376e-04 5.730551e-05
 [526,] 1.681660e-04 1.510371e-04 5.758397e-05
 [527,] 1.450951e-04 1.254934e-04 3.857955e-05
 [528,] 1.387148e-04 1.477749e-04 4.466124e-05
 [529,] 1.698066e-04 1.515558e-04 5.885750e-05
 [530,] 1.689496e-04 1.512089e-04 5.805455e-05
 [531,] 8.842360e-05 9.459656e-05 2.518790e-05
 [532,] 8.952996e-05 1.016332e-04 2.325338e-05
 [533,] 9.906473e-05 1.191258e-04 2.859041e-05
 [534,] 9.868296e-05 9.722246e-05 2.156556e-05
 [535,] 1.377487e-04 1.446955e-04 4.176323e-05
 [536,] 1.694729e-04 1.530596e-04 6.016222e-05
 [537,] 9.975823e-05 1.086167e-04 3.181964e-05
 [538,] 1.486914e-04 1.241380e-04 3.910818e-05
 [539,] 8.998953e-05 1.022781e-04 2.485801e-05
 [540,] 1.542652e-04 1.258131e-04 4.021265e-05
 [541,] 1.988912e-04 1.214942e-04 5.164671e-05
 [542,] 1.983781e-04 1.217835e-04 5.126663e-05
 [543,] 1.157397e-04 1.526272e-04 3.758132e-05
 [544,] 2.112173e-04 1.240820e-04 6.176216e-05
 [545,] 9.208486e-05 9.244938e-05 2.258563e-05
 [546,] 1.776163e-04 1.528490e-04 6.218242e-05
 [547,] 1.607342e-04 1.271726e-04 4.166960e-05
 [548,] 1.016839e-04 9.962766e-05 2.521107e-05
 [549,] 1.286943e-04 1.001661e-04 3.647544e-05
 [550,] 9.701389e-05 1.008313e-04 2.783812e-05
 [551,] 1.494819e-04 1.100267e-04 4.192736e-05
 [552,] 1.108488e-04 1.439446e-04 4.813687e-05
 [553,] 1.383771e-04 1.816426e-04 5.193015e-05
 [554,] 1.081987e-04 9.571747e-05 2.415349e-05
 [555,] 1.784832e-04 1.443956e-04 2.647631e-05
 [556,] 1.705214e-04 1.397749e-04 2.604592e-05
 [557,] 1.278029e-04 2.187284e-04 5.709782e-05
 [558,] 2.137063e-04 1.460044e-04 6.451393e-05
 [559,] 9.542725e-05 1.197696e-04 2.582675e-05
 [560,] 9.241885e-05 1.142765e-04 3.014841e-05
 [561,] 9.512318e-05 1.206238e-04 2.607536e-05
 [562,] 1.503608e-04 1.257631e-04 2.172823e-05
 [563,] 1.275376e-04 2.390950e-04 6.193111e-05
 [564,] 1.426402e-04 1.252585e-04 2.165342e-05
 [565,] 1.488423e-04 9.195559e-05 2.875731e-05
 [566,] 1.427518e-04 9.238907e-05 2.365307e-05
 [567,] 1.455590e-04 9.238907e-05 2.380659e-05
 [568,] 1.665825e-04 1.449743e-04 5.414038e-05
 [569,] 1.406685e-04 9.225862e-05 2.347056e-05
 [570,] 8.933907e-05 9.493703e-05 2.407677e-05
 [571,] 2.753093e-04 1.122117e-04 4.225365e-05
 [572,] 1.001956e-04 9.810703e-05 2.242518e-05
 [573,] 1.658340e-04 9.203682e-05 2.890695e-05
 [574,] 1.002233e-04 9.769063e-05 2.236853e-05
 [575,] 1.289658e-04 9.330985e-05 2.229624e-05
 [576,] 1.605369e-04 1.443902e-04 5.195290e-05
 [577,] 8.884286e-05 9.384045e-05 2.408691e-05
 [578,] 1.617760e-04 1.442710e-04 5.228530e-05
 [579,] 1.605369e-04 1.440941e-04 5.162553e-05
 [580,] 8.872205e-05 9.740929e-05 2.446546e-05
 [581,] 8.924372e-05 9.533702e-05 2.488074e-05
 [582,] 1.377058e-04 9.327713e-05 2.245151e-05
 [583,] 1.467930e-04 9.405918e-05 2.266492e-05
 [584,] 1.384484e-04 9.353891e-05 2.227611e-05
 [585,] 1.812014e-04 1.312965e-04 5.743910e-05
 [586,] 1.292981e-04 9.060044e-05 2.645676e-05
 [587,] 1.255392e-04 9.080884e-05 2.547587e-05
 [588,] 1.271953e-04 9.389559e-05 2.167095e-05
 [589,] 8.756173e-05 9.085029e-05 2.252071e-05
 [590,] 8.765999e-05 9.172316e-05 2.306715e-05
 [591,] 2.116602e-04 9.733288e-05 3.198777e-05
 [592,] 1.711263e-04 1.450720e-04 5.560640e-05
 [593,] 2.065873e-04 1.008615e-04 2.930204e-05
 [594,] 8.651350e-05 1.009577e-04 2.570790e-05
 [595,] 1.577975e-04 1.429085e-04 5.058723e-05
 [596,] 2.010358e-04 1.033932e-04 2.789109e-05
 [597,] 1.603068e-04 1.430088e-04 5.144159e-05
 [598,] 1.603068e-04 1.429847e-04 5.134999e-05
 [599,] 1.514210e-04 1.535729e-04 2.394033e-05
 [600,] 2.008232e-04 1.060449e-04 2.751005e-05
 [601,] 1.528863e-04 1.426826e-04 4.797245e-05
 [602,] 1.966705e-04 1.070726e-04 2.778106e-05
 [603,] 1.881582e-04 1.123652e-04 2.476191e-05
 [604,] 1.556023e-04 1.044984e-04 3.035494e-05
 [605,] 8.845910e-05 1.186561e-04 3.085036e-05
 [606,] 8.824270e-05 1.186561e-04 3.066517e-05
 [607,] 1.433751e-04 2.083908e-04 4.639252e-05
 [608,] 8.845910e-05 1.137999e-04 2.985129e-05
 [609,] 1.273173e-04 1.072621e-04 4.195359e-05
 [610,] 1.424981e-04 1.233593e-04 3.635544e-05
 [611,] 8.915891e-05 1.082864e-04 2.919740e-05
 [612,] 1.431863e-04 1.242205e-04 3.580847e-05
 [613,] 1.366108e-04 1.221740e-04 5.026527e-05
 [614,] 8.964200e-05 1.054631e-04 2.885341e-05
 [615,] 1.714206e-04 1.038882e-04 5.234501e-05
 [616,] 6.420678e-04 1.485389e-04 2.276123e-04
 [617,] 1.946416e-04 9.804772e-05 3.938436e-05
 [618,] 1.901955e-04 9.840731e-05 3.713022e-05
 [619,] 8.740527e-05 8.841150e-05 2.135686e-05
 [620,] 8.616616e-05 9.037071e-05 2.198646e-05
 [621,] 1.818484e-04 9.743354e-05 4.462108e-05
 [622,] 2.023532e-04 1.008939e-04 4.357996e-05
 [623,] 1.411690e-04 1.121812e-04 3.430428e-05
 [624,] 1.475414e-04 1.227750e-04 5.182008e-05
 [625,] 1.516921e-04 1.269827e-04 3.560718e-05
 [626,] 1.854761e-04 9.474625e-05 4.793384e-05
 [627,] 9.092479e-05 9.075957e-05 2.156156e-05
 [628,] 1.893905e-04 1.093775e-04 6.224634e-05
 [629,] 9.093773e-05 9.430333e-05 2.567197e-05
 [630,] 9.147088e-05 9.156286e-05 2.467878e-05
 [631,] 9.118147e-05 9.149639e-05 2.450281e-05
 [632,] 1.449558e-04 1.343403e-04 4.558821e-05
 [633,] 1.456096e-04 1.338471e-04 4.494189e-05
 [634,] 1.873500e-04 9.259050e-05 4.503620e-05
 [635,] 1.405846e-04 1.331833e-04 4.373234e-05
 [636,] 1.399774e-04 1.329520e-04 4.330479e-05
 [637,] 1.406627e-04 1.330284e-04 4.362741e-05
 [638,] 9.245440e-05 9.063613e-05 2.439343e-05
 [639,] 2.953849e-04 1.244713e-04 9.135712e-05
 [640,] 1.441317e-04 1.217867e-04 4.171140e-05
 [641,] 3.035615e-04 1.245751e-04 9.629034e-05
 [642,] 3.053353e-04 1.251504e-04 9.837904e-05
 [643,] 1.924319e-04 9.266807e-05 4.623962e-05
 [644,] 8.837833e-05 8.947713e-05 2.130243e-05
 [645,] 3.035615e-04 1.239935e-04 9.535283e-05
 [646,] 8.936337e-05 9.196437e-05 2.384180e-05
 [647,] 8.935628e-05 9.160675e-05 2.361086e-05
 [648,] 8.611572e-05 9.175986e-05 2.301081e-05
 [649,] 3.203325e-04 1.401084e-04 6.912276e-05
 [650,] 8.625453e-05 9.122783e-05 2.310032e-05
 [651,] 1.646555e-04 1.357894e-04 7.179083e-05
 [652,] 1.732495e-04 1.215116e-04 6.532025e-05
 [653,] 1.630116e-04 1.181298e-04 5.914947e-05
 [654,] 1.495110e-04 1.362511e-04 4.352727e-05
 [655,] 2.100128e-04 9.816098e-05 4.938841e-05
 [656,] 1.842897e-04 9.895637e-05 4.073196e-05
 [657,] 8.873393e-05 9.216950e-05 2.122106e-05
 [658,] 1.620402e-04 1.110104e-04 4.334787e-05
 [659,] 9.555839e-05 9.387196e-05 2.189699e-05
 [660,] 9.459920e-05 9.115472e-05 2.110638e-05
 [661,] 8.748334e-05 9.070205e-05 2.177458e-05
 [662,] 8.643083e-05 9.238158e-05 2.113406e-05
 [663,] 3.478435e-04 9.617602e-05 9.471129e-05
 [664,] 3.920092e-04 8.913285e-05 7.442509e-05
 [665,] 1.630236e-04 8.977137e-05 3.470967e-05
 [666,] 8.976756e-05 9.267343e-05 2.081153e-05
 [667,] 8.868443e-05 8.934655e-05 2.176640e-05
 [668,] 3.679722e-04 9.286623e-05 9.942748e-05
 [669,] 1.786806e-04 9.694862e-05 3.638105e-05
 [670,] 1.804516e-04 9.693095e-05 3.669100e-05
 [671,] 9.079556e-05 8.911575e-05 2.147987e-05
 [672,] 1.804516e-04 9.690021e-05 3.685576e-05
 [673,] 2.156621e-03 9.210298e-05 7.148346e-04
 [674,] 3.574889e-04 1.026440e-04 1.052531e-04
 [675,] 2.057454e-03 9.208536e-05 6.802249e-04
 [676,] 2.436319e-04 1.354401e-04 6.343705e-05
 [677,] 1.859404e-04 9.696741e-05 3.720910e-05
 [678,] 2.756153e-04 1.181230e-04 7.107020e-05
 [679,] 9.158429e-05 8.911575e-05 2.146657e-05
 [680,] 1.804516e-04 9.700837e-05 3.635258e-05
 [681,] 1.786806e-04 9.710523e-05 3.579980e-05
 [682,] 1.363861e-04 1.112084e-04 3.131699e-05
 [683,] 2.446775e-04 9.029627e-05 4.919344e-05
 [684,] 1.835873e-03 9.315731e-05 5.902409e-04
 [685,] 3.608390e-04 9.199787e-05 9.354589e-05
 [686,] 1.398110e-04 1.105706e-04 3.189894e-05
 [687,] 2.769552e-04 1.245344e-04 7.360010e-05
 [688,] 1.786806e-04 9.703055e-05 3.604885e-05
 [689,] 2.592935e-04 9.291485e-05 4.562351e-05
 [690,] 9.147494e-05 8.879289e-05 2.140964e-05
 [691,] 1.589024e-03 9.308574e-05 5.122873e-04
 [692,] 1.121821e-04 8.817383e-05 2.573537e-05
 [693,] 2.436319e-04 1.354528e-04 6.484765e-05
 [694,] 2.404896e-04 1.355252e-04 6.419905e-05
 [695,] 3.253907e-04 1.017478e-04 9.010757e-05
 [696,] 2.372605e-04 1.355138e-04 6.364479e-05
 [697,] 9.387891e-05 9.030665e-05 2.114930e-05
 [698,] 1.381124e-04 9.794668e-05 3.075783e-05
 [699,] 1.026839e-04 8.986819e-05 2.713879e-05
 [700,] 1.888683e-04 1.290548e-04 6.253568e-05
 [701,] 1.030022e-04 8.986920e-05 2.698365e-05
 [702,] 1.377841e-04 9.825177e-05 3.082360e-05
 [703,] 9.462384e-05 8.873975e-05 2.364950e-05
 [704,] 2.673176e-04 1.014337e-04 7.109192e-05
 [705,] 2.181398e-04 1.362134e-04 5.724588e-05
 [706,] 9.804641e-05 8.945444e-05 2.150696e-05
 [707,] 3.099827e-04 1.017289e-04 8.413066e-05
 [708,] 1.377630e-04 9.848558e-05 3.093931e-05
 [709,] 1.115331e-04 8.956162e-05 2.851062e-05
 [710,] 1.045616e-04 8.888812e-05 2.608313e-05
 [711,] 1.114942e-04 1.124764e-04 3.030093e-05
 [712,] 1.377134e-04 9.855274e-05 3.086117e-05
 [713,] 1.378927e-04 9.855274e-05 3.084462e-05
 [714,] 9.864517e-05 8.963277e-05 2.583723e-05
 [715,] 2.641666e-04 9.280235e-05 6.054906e-05
 [716,] 1.379158e-04 9.869132e-05 3.085979e-05
 [717,] 1.379158e-04 9.869132e-05 3.085979e-05
 [718,] 9.513083e-05 8.829656e-05 2.306394e-05
 [719,] 1.692703e-04 1.126831e-04 3.198226e-05
 [720,] 9.081222e-05 8.954232e-05 2.384765e-05
 [721,] 8.942588e-05 1.021740e-04 2.537820e-05
 [722,] 1.540156e-04 1.086019e-04 3.565377e-05
 [723,] 1.366040e-04 1.025243e-04 3.234083e-05
 [724,] 2.762713e-04 1.005112e-04 7.170699e-05
 [725,] 9.272961e-05 8.942620e-05 2.292610e-05
 [726,] 1.893324e-04 1.371177e-04 5.116459e-05
 [727,] 9.395570e-05 8.875901e-05 2.248620e-05
 [728,] 2.786114e-04 9.928501e-05 7.018543e-05
 [729,] 2.105828e-04 1.280302e-04 6.421863e-05
 [730,] 2.836231e-04 9.985238e-05 7.195126e-05
 [731,] 2.836231e-04 9.985238e-05 7.195126e-05
 [732,] 1.382442e-04 1.029003e-04 3.160755e-05
 [733,] 2.836231e-04 9.985238e-05 7.195126e-05
 [734,] 9.786116e-05 8.787995e-05 2.277402e-05
 [735,] 1.377804e-04 1.048814e-04 3.214385e-05
 [736,] 2.885217e-04 1.021379e-04 7.634785e-05
 [737,] 1.000496e-04 8.795415e-05 2.334423e-05
 [738,] 9.838663e-05 8.795415e-05 2.309957e-05
 [739,] 9.838663e-05 8.795415e-05 2.309957e-05
 [740,] 2.395732e-04 1.066775e-04 4.924570e-05
 [741,] 1.331018e-04 1.417896e-04 4.086468e-05
 [742,] 1.023180e-04 1.076675e-04 2.908501e-05
 [743,] 8.786995e-05 9.092236e-05 2.104580e-05
 [744,] 8.699548e-05 9.099444e-05 2.118405e-05
 [745,] 8.677799e-05 9.138101e-05 2.131378e-05
 [746,] 1.377211e-04 1.041458e-04 3.249132e-05
 [747,] 9.303842e-05 8.854430e-05 2.192843e-05
 [748,] 9.176476e-05 9.113041e-05 2.552770e-05
 [749,] 1.063082e-04 1.076199e-04 2.956399e-05
 [750,] 3.607386e-04 9.307961e-05 9.622100e-05
 [751,] 8.859014e-05 9.152241e-05 2.130976e-05
 [752,] 1.126775e-04 1.077571e-04 3.072648e-05
 [753,] 1.451075e-04 1.223376e-04 2.901874e-05
 [754,] 9.171546e-05 9.050366e-05 2.491924e-05
 [755,] 9.171546e-05 9.030277e-05 2.477164e-05
 [756,] 9.171546e-05 9.034383e-05 2.475223e-05
 [757,] 3.622348e-04 1.068126e-04 1.114455e-04
 [758,] 9.132831e-05 9.028290e-05 2.458793e-05
 [759,] 3.622348e-04 9.275520e-05 9.722959e-05
 [760,] 8.691131e-05 9.101264e-05 2.122661e-05
 [761,] 1.377966e-04 1.121763e-04 3.628633e-05
 [762,] 1.377411e-04 1.062179e-04 3.325471e-05
 [763,] 1.377610e-04 1.130499e-04 3.654511e-05
 [764,] 1.378739e-04 1.143919e-04 3.698055e-05
 [765,] 1.561800e-04 1.125098e-04 3.406018e-05
 [766,] 1.378739e-04 1.151500e-04 3.721732e-05
 [767,] 1.951506e-04 1.080509e-04 5.457600e-05
 [768,] 1.378589e-04 1.096535e-04 3.397895e-05
 [769,] 1.377093e-04 1.157109e-04 3.709064e-05
 [770,] 3.330013e-04 1.184655e-04 8.640933e-05
 [771,] 3.366994e-04 1.163470e-04 9.527778e-05
 [772,] 1.891249e-04 1.132773e-04 5.990161e-05
 [773,] 8.731677e-05 9.013164e-05 2.144099e-05
 [774,] 1.395444e-04 9.442922e-05 3.369649e-05
 [775,] 9.910240e-05 9.153137e-05 2.483621e-05
 [776,] 1.524430e-04 9.114115e-05 3.046633e-05
 [777,] 1.080513e-04 9.107034e-05 2.546759e-05
 [778,] 1.023255e-04 9.051540e-05 2.471601e-05
 [779,] 1.228742e-04 1.527412e-04 3.904104e-05
 [780,] 2.975405e-04 9.951105e-05 3.591026e-05
 [781,] 1.799263e-04 1.191602e-04 4.164518e-05
 [782,] 1.002834e-04 8.909191e-05 2.321162e-05
 [783,] 1.175405e-04 8.902485e-05 2.431231e-05
 [784,] 1.644522e-04 1.161068e-04 5.052453e-05
 [785,] 8.872507e-05 9.916848e-05 2.513277e-05
 [786,] 1.974060e-04 1.122038e-04 5.289016e-05
 [787,] 1.075578e-04 9.706891e-05 2.893426e-05
 [788,] 1.325561e-04 9.689557e-05 3.678546e-05
 [789,] 1.312273e-04 9.644536e-05 3.624126e-05
 [790,] 1.408056e-04 9.288034e-05 2.270391e-05
 [791,] 1.191052e-04 9.179295e-05 2.680531e-05
 [792,] 1.091406e-04 9.354482e-05 2.498060e-05
 [793,] 1.188063e-04 1.384257e-04 3.690331e-05
 [794,] 1.188063e-04 1.394283e-04 3.729626e-05
 [795,] 1.883731e-04 1.200145e-04 4.855907e-05
 [796,] 2.447646e-04 1.055594e-04 3.123365e-05
 [797,] 1.401918e-04 9.185107e-05 2.293742e-05
 [798,] 1.078254e-04 9.206276e-05 2.470873e-05
 [799,] 8.613066e-05 9.080673e-05 2.190772e-05
 [800,] 1.231964e-04 1.105523e-04 3.152337e-05
 [801,] 1.161902e-04 1.366536e-04 3.574604e-05
 [802,] 1.159871e-04 1.369243e-04 3.574123e-05
 [803,] 1.180334e-04 1.381078e-04 3.638877e-05
 [804,] 1.179812e-04 1.379414e-04 3.630110e-05
 [805,] 3.584188e-04 9.017878e-05 6.482682e-05
 [806,] 1.888666e-04 1.200976e-04 5.571887e-05
 [807,] 2.202707e-03 1.449677e-04 8.011869e-04
 [808,] 1.844080e-04 1.142699e-04 2.244991e-05
 [809,] 1.866308e-04 1.209441e-04 5.619412e-05
 [810,] 1.826404e-04 1.228120e-04 5.691009e-05
 [811,] 1.755524e-04 1.199840e-04 5.210824e-05
 [812,] 4.847842e-04 1.319044e-04 6.377652e-05
 [813,] 1.400657e-04 1.371890e-04 4.318343e-05
 [814,] 1.400657e-04 1.372632e-04 4.334357e-05
 [815,] 1.792543e-04 1.276157e-04 2.233222e-05
 [816,] 1.400657e-04 1.371588e-04 4.311362e-05
 [817,] 1.293720e-04 1.068785e-04 3.267144e-05
 [818,] 8.962335e-05 1.223000e-04 2.403514e-05
 [819,] 5.514356e-04 1.567983e-04 2.039303e-04
 [820,] 2.078154e-04 1.466854e-04 1.005585e-04
 [821,] 9.011962e-04 1.483846e-04 4.582503e-04
 [822,] 8.876711e-04 1.468063e-04 4.407542e-04
 [823,] 1.890397e-04 1.294502e-04 6.840031e-05
 [824,] 1.789057e-04 1.317888e-04 6.632394e-05
 [825,] 1.375447e-04 1.404099e-04 4.561608e-05
 [826,] 8.725327e-05 1.003368e-04 2.285850e-05
 [827,] 8.876711e-04 1.464727e-04 4.387697e-04
 [828,] 1.820424e-04 1.232795e-04 5.718969e-05
 [829,] 1.107641e-04 9.207114e-05 2.669950e-05
 [830,] 2.233883e-03 1.443365e-04 8.134791e-04
 [831,] 1.728762e-04 1.093689e-04 2.329433e-05
 [832,] 2.386556e-03 1.462391e-04 8.734442e-04
 [833,] 1.803556e-04 1.257239e-04 6.187993e-05
 [834,] 1.695931e-04 1.322459e-04 6.136400e-05
 [835,] 1.713956e-04 1.320855e-04 6.186234e-05
 [836,] 2.486630e-03 1.463243e-04 9.100760e-04
 [837,] 2.601815e-03 1.463243e-04 9.524278e-04
 [838,] 9.048638e-05 9.619137e-05 2.304628e-05
 [839,] 8.986481e-05 9.855216e-05 2.193123e-05
 [840,] 2.711390e-03 1.463969e-04 9.925192e-04
 [841,] 9.048638e-05 9.578615e-05 2.308082e-05
 [842,] 2.486630e-03 1.466484e-04 9.103963e-04
 [843,] 2.486630e-03 1.466484e-04 9.103963e-04
 [844,] 2.837534e-03 1.463969e-04 1.038907e-03
 [845,] 2.788034e-03 1.419715e-04 1.007943e-03
 [846,] 2.717843e-03 1.461471e-04 9.943346e-04
 [847,] 3.364634e-03 1.458685e-04 1.230892e-03
 [848,] 3.227258e-03 1.459854e-04 1.180736e-03
 [849,] 8.767565e-05 9.625133e-05 2.226216e-05
 [850,] 3.673453e-03 1.459854e-04 1.344745e-03
 [851,] 8.800549e-05 9.714437e-05 2.224805e-05
 [852,] 3.227258e-03 1.463504e-04 1.181717e-03
 [853,] 3.227258e-03 1.463504e-04 1.181717e-03
 [854,] 3.522850e-03 1.463049e-04 1.289843e-03
 [855,] 5.606091e-03 1.472671e-04 2.059006e-03
 [856,] 1.269665e-04 1.069171e-04 3.144062e-05
 [857,] 6.402806e-03 1.430464e-04 2.323314e-03
 [858,] 6.402806e-03 1.473655e-04 2.351563e-03
 [859,] 3.444805e-04 1.378938e-04 1.345554e-04
 [860,] 8.863535e-05 9.296740e-05 2.420843e-05
 [861,] 1.335858e-04 1.403700e-04 4.285863e-05
 [862,] 2.075367e-04 3.678993e-04 3.177423e-04
 [863,] 1.590295e-04 1.372502e-04 5.975711e-05
 [864,] 2.920346e-04 2.071857e-04 1.996402e-04
 [865,] 1.110097e-04 1.377735e-04 3.216658e-05
 [866,] 1.640541e-04 1.379573e-04 6.140528e-05
 [867,] 9.009706e-05 8.854168e-05 2.156714e-05
 [868,] 9.027409e-05 8.841049e-05 2.149304e-05
 [869,] 8.994417e-05 8.840032e-05 2.152546e-05
 [870,] 1.063174e-04 1.587676e-04 5.407736e-05
 [871,] 1.048594e-04 1.593794e-04 5.321451e-05
 [872,] 1.070698e-04 1.599834e-04 5.512594e-05
 [873,] 1.127413e-04 1.823869e-04 6.749950e-05
 [874,] 1.127413e-04 1.790493e-04 6.635461e-05
 [875,] 1.127413e-04 1.849395e-04 6.836977e-05
 [876,] 1.376151e-04 2.463779e-04 1.146110e-04
 [877,] 1.376151e-04 2.475901e-04 1.151624e-04
 [878,] 1.401313e-04 2.486890e-04 1.189774e-04
 [879,] 9.071174e-05 8.825972e-05 2.157305e-05
 [880,] 1.390879e-04 2.486890e-04 1.176037e-04
 [881,] 1.390879e-04 2.475901e-04 1.170933e-04
 [882,] 1.410854e-04 2.499188e-04 1.208194e-04
 [883,] 1.165996e-04 1.764368e-04 6.517206e-05
 [884,] 1.432572e-04 2.545099e-04 1.260912e-04
 [885,] 3.662897e-04 2.576481e-04 4.279359e-04
 [886,] 3.650699e-04 2.641611e-04 4.401813e-04
 [887,] 7.085175e-03 2.397375e-04 5.304824e-03
 [888,] 3.204326e-04 2.655494e-04 3.807244e-04
 [889,] 3.698550e-04 2.668082e-04 4.525553e-04
 [890,] 3.650699e-04 2.682174e-04 4.488237e-04
 [891,] 3.678965e-04 2.795004e-04 4.771593e-04
 [892,] 3.807777e-03 1.868032e-04 2.081781e-03
 [893,] 1.573568e-04 1.289188e-04 5.334704e-05
 [894,] 1.631849e-04 1.458924e-04 6.650111e-05
 [895,] 9.051657e-05 8.812018e-05 2.151749e-05
 [896,] 5.961571e-03 1.905567e-04 3.401400e-03
 [897,] 9.098754e-05 8.884236e-05 2.099654e-05
 [898,] 9.071111e-05 8.811449e-05 2.149746e-05
 [899,] 9.091332e-05 8.819668e-05 2.174634e-05
 [900,] 9.112325e-05 8.811623e-05 2.150135e-05
 [901,] 1.515531e-04 1.290450e-04 5.157892e-05
 [902,] 1.515531e-04 1.298468e-04 5.183180e-05
 [903,] 1.573568e-04 1.297126e-04 5.377265e-05
 [904,] 1.912688e-04 1.955626e-04 1.236004e-04
 [905,] 1.628395e-04 1.287098e-04 5.526809e-05
 [906,] 3.232496e-03 1.800056e-04 1.700087e-03
 [907,] 1.054652e-04 1.386681e-04 3.164314e-05
 [908,] 1.042242e-04 1.884142e-04 6.130991e-05
 [909,] 1.691074e-04 1.302196e-04 5.801794e-05
 [910,] 1.053320e-04 1.399630e-04 3.167827e-05
 [911,] 1.054652e-04 1.380540e-04 3.163214e-05
 [912,] 1.881998e-04 1.300518e-04 6.455967e-05
 [913,] 9.700543e-05 1.165234e-04 2.286954e-05
 [914,] 9.372453e-05 1.194437e-04 2.510719e-05
 [915,] 1.054708e-04 1.381052e-04 3.163273e-05
 [916,] 1.563185e-04 1.451011e-04 6.210501e-05
 [917,] 1.067175e-04 1.813132e-04 6.153059e-05
 [918,] 1.881998e-04 1.287338e-04 6.389890e-05
 [919,] 1.106993e-04 1.718255e-04 5.803043e-05
 [920,] 1.400295e-04 1.243833e-04 3.929936e-05
 [921,] 4.055717e-03 1.762184e-04 2.164962e-03
 [922,] 1.064341e-04 1.352718e-04 3.224793e-05
 [923,] 1.538486e-04 1.348943e-04 5.464158e-05
 [924,] 9.131191e-05 8.888731e-05 2.125599e-05
 [925,] 1.804996e-04 1.284010e-04 6.115128e-05
 [926,] 1.804996e-04 1.284228e-04 6.116470e-05
 [927,] 1.874975e-04 1.284228e-04 6.353821e-05
 [928,] 1.804996e-04 1.284228e-04 6.116470e-05
 [929,] 1.874975e-04 1.284641e-04 6.355458e-05
 [930,] 1.874975e-04 1.284641e-04 6.355458e-05
 [931,] 9.466869e-05 1.250669e-04 3.371238e-05
 [932,] 9.448160e-05 1.354651e-04 3.688129e-05
 [933,] 1.684810e-04 1.284693e-04 5.711468e-05
 [934,] 1.041645e-04 1.402173e-04 3.166856e-05
 [935,] 2.738792e-03 1.741515e-04 1.413844e-03
 [936,] 1.673461e-04 1.618950e-04 8.803960e-05
 [937,] 1.105331e-04 1.041344e-04 3.406521e-05
 [938,] 2.488648e-03 1.693474e-04 1.249167e-03
 [939,] 1.660242e-04 1.592358e-04 8.531196e-05
 [940,] 4.223812e-03 1.681891e-04 2.160216e-03
 [941,] 1.097817e-04 1.253021e-04 3.130588e-05
 [942,] 1.092871e-04 1.242781e-04 3.188615e-05
 [943,] 6.157934e-03 1.708097e-04 3.245299e-03
 [944,] 1.856385e-04 1.618950e-04 9.987162e-05
 [945,] 9.414355e-05 1.262306e-04 3.159898e-05
 [946,] 1.073039e-04 1.241550e-04 3.053373e-05
 [947,] 1.046944e-04 1.360107e-04 3.113988e-05
 [948,] 4.260274e-03 1.886428e-04 2.416714e-03
 [949,] 4.202733e-03 1.835552e-04 2.328882e-03
 [950,] 1.092871e-04 1.269395e-04 3.107745e-05
 [951,] 9.033632e-05 8.913435e-05 2.121824e-05
 [952,] 1.129387e-04 9.002374e-05 2.155651e-05
 [953,] 2.396002e-04 1.264054e-04 7.801869e-05
 [954,] 1.002147e-04 1.170489e-04 3.572291e-05
 [955,] 2.754890e-04 1.257721e-04 9.211842e-05
 [956,] 1.239274e-04 1.624954e-04 4.098807e-05
 [957,] 8.618453e-05 1.121258e-04 2.357241e-05
 [958,] 5.564009e-04 1.276346e-04 1.810933e-04
 [959,] 1.035189e-04 1.355020e-04 3.185141e-05
 [960,] 1.034476e-04 1.352388e-04 3.186307e-05
 [961,] 1.034476e-04 1.349134e-04 3.183984e-05
 [962,] 3.341854e-04 1.365328e-04 1.296535e-04
 [963,] 1.036103e-04 1.349134e-04 3.180220e-05
 [964,] 8.336727e-05 1.086021e-04 2.438300e-05
 [965,] 1.088830e-04 9.049009e-05 2.884883e-05
 [966,] 9.652344e-05 1.030425e-04 2.967498e-05
 [967,] 5.779393e-04 1.272098e-04 1.928221e-04
 [968,] 3.231955e-04 1.357528e-04 1.246413e-04
 [969,] 1.441570e-04 1.357887e-04 4.872857e-05
 [970,] 3.208059e-04 1.354540e-04 1.234975e-04
 [971,] 1.150176e-04 1.163055e-04 2.941163e-05
 [972,] 1.172893e-04 1.162538e-04 2.981261e-05
 [973,] 1.163587e-04 1.162538e-04 2.965852e-05
 [974,] 1.050266e-04 1.150401e-04 2.822375e-05
 [975,] 1.150176e-04 1.162538e-04 2.943644e-05
 [976,] 1.159669e-04 1.162538e-04 2.959364e-05
 [977,] 1.159669e-04 1.162028e-04 2.961907e-05
 [978,] 1.159669e-04 1.163055e-04 2.956830e-05
 [979,] 8.342646e-05 1.069007e-04 2.392326e-05
 [980,] 8.819762e-05 1.075232e-04 2.344130e-05
 [981,] 1.035750e-04 1.359512e-04 3.164530e-05
 [982,] 1.133419e-04 1.164107e-04 2.908764e-05
 [983,] 1.150176e-04 1.164107e-04 2.936224e-05
 [984,] 1.159669e-04 1.162049e-04 2.950065e-05
 [985,] 1.038351e-04 1.353188e-04 3.162710e-05
 [986,] 1.124475e-04 1.160532e-04 2.910515e-05
 [987,] 8.335504e-05 1.066796e-04 2.407142e-05
 [988,] 1.159669e-04 1.161024e-04 2.967017e-05
 [989,] 1.174803e-04 1.154301e-04 2.990355e-05
 [990,] 8.648716e-05 1.159860e-04 2.830040e-05
 [991,] 1.177449e-04 1.161523e-04 2.994094e-05
 [992,] 1.150176e-04 1.161523e-04 2.948631e-05
 [993,] 1.054245e-04 1.351693e-04 3.183093e-05
 [994,] 9.539733e-05 1.201104e-04 2.531391e-05
 [995,] 9.563874e-05 1.191380e-04 2.529164e-05
 [996,] 9.478208e-05 1.366887e-04 3.124212e-05
 [997,] 2.948201e-04 9.660951e-05 8.006142e-05
 [998,] 3.421848e-04 1.277071e-04 1.148310e-04
 [999,] 8.486186e-04 9.327373e-05 2.133778e-04
[1000,] 9.478839e-05 1.378710e-04 3.132607e-05
[1001,] 1.307325e-04 1.697632e-04 7.370250e-05
[1002,] 9.306468e-04 9.231205e-05 2.512963e-04
[1003,] 9.845168e-05 1.251746e-04 3.181637e-05
[1004,] 1.122648e-04 1.088101e-04 4.116847e-05
[1005,] 9.481256e-05 1.499608e-04 3.398766e-05
[1006,] 3.595297e-04 1.823649e-04 1.526893e-04
[1007,] 2.628010e-04 1.175631e-04 1.040895e-04
[1008,] 8.817801e-04 9.229174e-05 2.397224e-04
[1009,] 9.386775e-04 9.255904e-05 2.437067e-04
[1010,] 1.312317e-04 1.425759e-04 3.099549e-05
[1011,] 7.452338e-04 9.302403e-05 2.413517e-04
[1012,] 1.289140e-04 1.390814e-04 3.106058e-05
[1013,] 8.982846e-04 9.267492e-05 2.286863e-04
[1014,] 1.324710e-02 9.941854e-05 4.395549e-03
[1015,] 1.040807e-04 1.343818e-04 3.109429e-05
[1016,] 1.296101e-04 1.326454e-04 3.014800e-05
[1017,] 1.031693e-04 1.342927e-04 3.098762e-05
[1018,] 1.031693e-04 1.342472e-04 3.099655e-05
[1019,] 9.578587e-05 8.920059e-05 2.369504e-05
[1020,] 1.033887e-04 1.342340e-04 3.106413e-05
[1021,] 1.323944e-04 1.194032e-04 2.831279e-05
[1022,] 1.031693e-04 1.341511e-04 3.104449e-05
[1023,] 7.080472e-04 9.424497e-05 2.311188e-04
[1024,] 6.781904e-04 9.416116e-05 2.224959e-04
[1025,] 7.080472e-04 9.414823e-05 2.326063e-04
[1026,] 8.141159e-04 9.414359e-05 2.675862e-04
[1027,] 1.011313e-04 1.340881e-04 3.074590e-05
[1028,] 3.682796e-04 1.027305e-04 1.400358e-04
[1029,] 1.284482e-04 1.211648e-04 2.900849e-05
[1030,] 1.300235e-04 1.204074e-04 2.869880e-05
[1031,] 1.016208e-04 1.316572e-04 2.538813e-05
[1032,] 9.765770e-05 1.305470e-04 2.673645e-05
[1033,] 1.676738e-04 1.314997e-04 5.076655e-05
[1034,] 9.486901e-05 1.416743e-04 3.307945e-05
[1035,] 1.370923e-04 1.621720e-04 3.162477e-05
[1036,] 1.677656e-04 1.263712e-04 4.153028e-05
[1037,] 1.204391e-04 1.600056e-04 4.156518e-05
[1038,] 1.374250e-04 1.548786e-04 3.085053e-05
[1039,] 1.374250e-04 1.541538e-04 3.077928e-05
[1040,] 1.393127e-04 1.527940e-04 3.049734e-05
[1041,] 1.398485e-04 1.520874e-04 3.023065e-05
[1042,] 1.377610e-04 1.520874e-04 3.052589e-05
[1043,] 1.207773e-04 1.495062e-04 3.859653e-05
[1044,] 1.523464e-04 1.315715e-04 2.751807e-05
[1045,] 1.407264e-04 1.461315e-04 2.968099e-05
[1046,] 1.552249e-04 1.430100e-04 2.813101e-05
[1047,] 1.509636e-04 1.406200e-04 2.824808e-05
[1048,] 1.403678e-04 1.412263e-04 2.926689e-05
[1049,] 1.177249e-04 1.179135e-04 2.095283e-05
[1050,] 1.405721e-04 1.394863e-04 2.897747e-05
[1051,] 1.418599e-04 1.366442e-04 2.869024e-05
[1052,] 1.518696e-04 1.330976e-04 2.773214e-05
[1053,] 9.317421e-05 1.309239e-04 2.795637e-05
[1054,] 2.196311e-04 1.304685e-04 7.253939e-05
[1055,] 9.499814e-05 2.217956e-04 3.815105e-05
[1056,] 9.683352e-05 2.212179e-04 3.659514e-05
[1057,] 9.683352e-05 2.212179e-04 3.659514e-05
[1058,] 9.718587e-05 2.212179e-04 3.621201e-05
[1059,] 9.395318e-05 1.455354e-04 3.047097e-05
[1060,] 9.441957e-05 2.296318e-04 3.861969e-05
[1061,] 1.174610e-04 2.464886e-04 2.961586e-05
[1062,] 9.482975e-05 2.306427e-04 3.811603e-05
[1063,] 9.479255e-05 2.406545e-04 3.914885e-05
[1064,] 1.197988e-04 2.395768e-04 2.882934e-05
[1065,] 9.321498e-05 1.308240e-04 2.822548e-05
[1066,] 9.489147e-05 1.504937e-04 3.192562e-05
[1067,] 1.599425e-04 1.434850e-04 3.326200e-05
[1068,] 9.905903e-05 1.303557e-04 2.970462e-05
[1069,] 1.197256e-04 1.127052e-04 3.440600e-05
[1070,] 1.525487e-04 1.274162e-04 4.137969e-05
[1071,] 1.044498e-04 1.252287e-04 3.371988e-05
[1072,] 1.000737e-04 1.300835e-04 3.011330e-05
[1073,] 1.024939e-04 1.503841e-04 3.312037e-05
[1074,] 1.549105e-04 1.279417e-04 4.319244e-05
[1075,] 1.522466e-04 1.273175e-04 4.091721e-05
[1076,] 1.530522e-04 1.272246e-04 4.110142e-05
[1077,] 1.520865e-04 1.272214e-04 4.115336e-05
[1078,] 1.537571e-04 1.272440e-04 4.118041e-05
[1079,] 1.535651e-04 1.271852e-04 4.106983e-05
[1080,] 1.669087e-04 1.270893e-04 4.499053e-05
[1081,] 1.517143e-04 1.272065e-04 4.112975e-05
[1082,] 1.645499e-04 1.271251e-04 4.458151e-05
[1083,] 1.518691e-04 1.272098e-04 4.114608e-05
[1084,] 1.648432e-04 1.270893e-04 4.455962e-05
[1085,] 1.670671e-04 1.272110e-04 4.509098e-05
[1086,] 1.527989e-04 1.329562e-04 4.734360e-05
[1087,] 9.911077e-05 1.402319e-04 3.322827e-05
[1088,] 1.030141e-04 1.307431e-04 3.049926e-05
[1089,] 1.365349e-04 3.245522e-04 1.477962e-04
[1090,] 1.642251e-04 2.024507e-04 1.240130e-04
[1091,] 1.642251e-04 1.997626e-04 1.221406e-04
[1092,] 1.013199e-04 1.345138e-04 2.917347e-05
[1093,] 1.525062e-04 1.177452e-04 3.933211e-05
[1094,] 8.894872e-05 2.325700e-04 5.499749e-05
[1095,] 1.365349e-04 3.157491e-04 1.438223e-04
[1096,] 1.032231e-04 1.340529e-04 2.971601e-05
[1097,] 1.037205e-04 1.340870e-04 2.980234e-05
[1098,] 1.037205e-04 1.340870e-04 2.980234e-05
[1099,] 1.173798e-04 1.201228e-04 3.408064e-05
[1100,] 8.894872e-05 2.335088e-04 5.529056e-05
[1101,] 5.091376e-04 1.008967e-04 1.641082e-04
[1102,] 1.013199e-04 1.351700e-04 2.903344e-05
[1103,] 1.705615e-04 1.951904e-04 1.246451e-04
[1104,] 1.359711e-04 3.158012e-04 1.429250e-04
[1105,] 8.894872e-05 2.301235e-04 5.469328e-05
[1106,] 1.017982e-04 1.354477e-04 2.906344e-05
[1107,] 1.040404e-04 1.349239e-04 2.958129e-05
[1108,] 1.034617e-04 1.349239e-04 2.947467e-05
[1109,] 1.007995e-04 1.357586e-04 2.883214e-05
[1110,] 1.034617e-04 1.351700e-04 2.941894e-05
[1111,] 1.712321e-04 1.788103e-04 1.133520e-04
[1112,] 1.754477e-04 1.880800e-04 1.238047e-04
[1113,] 1.013199e-04 1.364090e-04 2.881045e-05
[1114,] 1.534350e-04 1.531111e-04 4.435562e-05
[1115,] 1.013199e-04 1.365244e-04 2.879187e-05
[1116,] 1.034617e-04 1.357779e-04 2.929134e-05
[1117,] 1.334035e-04 3.488788e-04 1.526891e-04
[1118,] 6.275239e-04 9.959397e-05 2.071489e-04
[1119,] 1.768952e-04 1.856349e-04 1.230738e-04
[1120,] 1.028952e-04 1.360387e-04 2.911431e-05
[1121,] 1.316962e-04 3.618457e-04 1.542997e-04
[1122,] 1.754477e-04 1.847655e-04 1.212876e-04
[1123,] 1.028952e-04 1.362287e-04 2.907996e-05
[1124,] 1.533899e-04 1.168207e-04 3.909029e-05
[1125,] 1.034617e-04 1.363275e-04 2.915859e-05
[1126,] 1.007995e-04 1.375512e-04 2.853512e-05
[1127,] 1.495691e-04 1.756649e-04 9.414629e-05
[1128,] 1.560501e-04 1.757310e-04 9.932455e-05
[1129,] 1.034617e-04 1.371269e-04 2.902247e-05
[1130,] 1.549300e-04 1.746592e-04 9.776762e-05
[1131,] 1.560501e-04 1.746592e-04 9.862741e-05
[1132,] 1.560501e-04 1.746592e-04 9.862741e-05
[1133,] 8.469862e-05 2.327311e-04 4.777604e-05
[1134,] 1.549300e-04 1.746592e-04 9.776762e-05
[1135,] 8.451327e-05 2.336915e-04 4.755909e-05
[1136,] 9.360082e-05 3.429160e-04 8.376859e-05
[1137,] 1.075960e-04 1.374427e-04 2.962301e-05
[1138,] 1.560501e-04 1.735979e-04 9.793672e-05
[1139,] 8.469862e-05 2.336915e-04 4.802738e-05
[1140,] 8.469862e-05 2.336915e-04 4.802738e-05
[1141,] 1.631267e-04 1.840419e-04 1.106076e-04
[1142,] 1.538261e-04 1.737495e-04 9.641335e-05
[1143,] 1.069335e-04 1.377837e-04 2.945421e-05
[1144,] 6.406069e-04 9.911368e-05 2.037128e-04
[1145,] 8.487326e-05 2.301748e-04 4.794794e-05
[1146,] 1.643677e-04 1.673817e-04 9.984847e-05
[1147,] 1.028952e-04 1.385569e-04 2.870215e-05
[1148,] 1.028952e-04 1.384997e-04 2.870960e-05
[1149,] 1.527384e-04 1.576592e-04 8.541059e-05
[1150,] 1.023408e-04 1.384997e-04 2.862558e-05
[1151,] 6.653193e-04 9.852176e-05 2.134952e-04
[1152,] 1.527384e-04 1.566644e-04 8.477817e-05
[1153,] 1.538261e-04 1.673657e-04 9.234391e-05
[1154,] 1.023408e-04 1.385569e-04 2.861834e-05
[1155,] 8.460903e-04 9.794773e-05 2.754544e-04
[1156,] 9.512401e-05 1.375106e-04 2.764278e-05
[1157,] 1.649609e-04 2.019887e-04 1.293210e-04
[1158,] 1.040404e-04 1.397576e-04 2.870047e-05
[1159,] 1.069937e-04 1.389068e-04 2.925886e-05
[1160,] 1.007773e-04 1.379666e-04 2.834682e-05
[1161,] 1.531912e-04 1.160897e-04 3.864883e-05
[1162,] 1.064173e-04 1.389068e-04 2.916961e-05
[1163,] 1.057893e-04 1.430141e-04 2.855325e-05
[1164,] 7.676521e-04 9.796318e-05 2.477618e-04
[1165,] 1.699157e-04 1.938420e-04 1.279314e-04
[1166,] 1.531059e-04 1.157662e-04 3.814209e-05
[1167,] 1.064173e-04 1.380521e-04 2.929953e-05
[1168,] 1.069937e-04 1.380521e-04 2.939181e-05
[1169,] 7.205559e-04 9.796318e-05 2.326014e-04
[1170,] 1.040404e-04 1.388218e-04 2.881780e-05
[1171,] 1.064173e-04 1.379963e-04 2.930845e-05
[1172,] 1.064173e-04 1.379963e-04 2.930845e-05
[1173,] 1.028952e-04 1.388809e-04 2.863840e-05
[1174,] 1.057893e-04 1.429342e-04 2.854039e-05
[1175,] 9.979277e-05 1.389530e-04 2.822029e-05
[1176,] 1.064173e-04 1.377700e-04 2.934524e-05
[1177,] 1.057893e-04 1.423970e-04 2.859254e-05
[1178,] 1.040404e-04 1.385819e-04 2.884983e-05
[1179,] 2.107546e-04 2.438592e-04 2.139118e-04
[1180,] 1.057893e-04 1.425449e-04 2.857795e-05
[1181,] 1.064173e-04 1.423970e-04 2.867638e-05
[1182,] 1.040404e-04 1.377154e-04 2.897313e-05
[1183,] 1.083133e-04 1.366434e-04 2.983601e-05
[1184,] 1.007995e-04 1.374350e-04 2.850496e-05
[1185,] 1.045718e-04 1.375560e-04 2.905629e-05
[1186,] 1.069937e-04 1.366940e-04 2.960235e-05
[1187,] 1.069937e-04 1.366940e-04 2.960235e-05
[1188,] 5.361062e-04 1.915571e-04 2.283599e-04
[1189,] 2.405596e-04 1.865010e-04 1.790026e-04
[1190,] 1.045718e-04 1.376708e-04 2.903867e-05
[1191,] 5.171721e-04 1.881952e-04 2.195226e-04
[1192,] 1.161275e-04 1.379963e-04 3.090551e-05
[1193,] 5.536900e-04 1.776640e-04 2.328002e-04
[1194,] 1.271685e-04 2.907272e-04 1.172758e-04
[1195,] 1.339110e-04 2.828967e-04 1.252573e-04
[1196,] 1.153074e-04 1.384605e-04 3.067127e-05
[1197,] 1.115136e-04 1.395648e-04 2.986051e-05
[1198,] 5.836824e-04 1.788781e-04 2.462387e-04
[1199,] 1.256687e-04 2.698344e-04 1.066751e-04
[1200,] 8.103170e-04 2.436476e-04 3.591756e-04
[1201,] 1.274003e-04 2.594458e-04 1.053844e-04
[1202,] 1.274003e-04 2.594458e-04 1.053844e-04
[1203,] 2.308064e-04 9.092011e-05 7.649507e-05
[1204,] 1.251671e-04 2.497071e-04 9.856288e-05
[1205,] 2.373313e-04 9.091663e-05 7.857984e-05
[1206,] 1.128016e-04 9.042645e-05 2.446354e-05
[1207,] 1.241855e-04 2.159504e-04 8.427574e-05
[1208,] 1.132584e-04 9.042645e-05 2.451419e-05
[1209,] 2.198565e-04 1.585362e-04 1.323182e-04
[1210,] 2.386368e-04 1.584991e-04 1.436391e-04
[1211,] 1.128016e-04 9.044882e-05 2.438074e-05
[1212,] 2.461377e-04 9.091371e-05 8.141366e-05
[1213,] 9.395783e-05 1.855552e-04 4.069919e-05
[1214,] 9.403082e-05 1.855552e-04 4.097453e-05
[1215,] 1.223519e-04 2.581776e-04 9.737867e-05
[1216,] 8.903925e-05 1.664829e-04 4.322996e-05
[1217,] 1.206216e-04 2.325748e-04 8.567731e-05
[1218,] 1.365375e-04 9.546002e-05 3.066664e-05
[1219,] 1.214963e-04 2.007761e-04 7.480186e-05
[1220,] 1.058052e-04 1.815238e-04 5.514087e-05
[1221,] 1.223519e-04 2.186712e-04 8.234941e-05
[1222,] 1.382027e-02 1.541240e-04 4.656494e-03
[1223,] 9.406371e-05 1.627921e-04 3.717297e-05
[1224,] 1.556980e-04 1.158116e-04 3.767102e-05
[1225,] 2.063120e-04 9.079972e-05 6.819336e-05
[1226,] 1.251671e-04 2.224445e-04 8.735492e-05
[1227,] 4.204270e-03 9.147472e-05 1.458698e-03
[1228,] 3.995217e-03 9.144420e-05 1.384623e-03
[1229,] 1.223519e-04 2.237236e-04 8.418749e-05
[1230,] 3.816404e-03 9.108287e-05 1.303228e-03
[1231,] 3.627548e-03 9.104046e-05 1.236108e-03
[1232,] 4.264865e-03 9.124764e-05 1.467157e-03
[1233,] 1.856258e-01 9.429760e-05 6.263160e-02
[1234,] 1.856258e-01 9.429760e-05 6.263160e-02
[1235,] 4.541902e-02 9.387172e-05 1.489414e-02
[1236,] 1.680030e-04 2.173710e-04 1.342236e-04
[1237,] 1.702959e-04 2.198517e-04 1.384182e-04
[1238,] 2.093575e-04 1.782583e-04 1.392726e-04
[1239,] 2.057094e-04 1.692028e-04 1.278215e-04
[1240,] 1.586474e-04 1.154831e-04 3.813972e-05
[1241,] 3.133417e-03 9.126612e-05 1.078562e-03
[1242,] 1.212660e-02 9.396781e-05 4.062363e-03
[1243,] 1.583402e-04 1.480368e-04 8.250560e-05
[1244,] 1.214963e-04 2.198517e-04 8.167316e-05
[1245,] 8.716826e-05 1.449532e-04 3.735721e-05
[1246,] 1.600436e-04 1.158410e-04 3.787546e-05
[1247,] 1.394045e-04 1.594899e-04 7.734981e-05
[1248,] 8.266998e-05 1.419500e-04 2.881628e-05
[1249,] 1.201942e-04 2.172736e-04 7.907374e-05
[1250,] 1.313453e-04 1.751305e-04 7.643274e-05
[1251,] 1.557096e-04 1.161760e-04 3.775415e-05
[1252,] 1.388834e-04 1.730639e-04 8.164178e-05
[1253,] 1.210556e-04 2.185728e-04 8.064664e-05
[1254,] 1.557640e-04 1.161937e-04 3.774581e-05
[1255,] 1.332759e-04 1.759316e-04 7.837430e-05
[1256,] 1.232790e-04 2.380369e-04 9.057445e-05
[1257,] 1.559781e-04 1.162496e-04 3.772595e-05
[1258,] 8.672204e-05 1.510359e-04 3.741469e-05
[1259,] 6.035420e-03 9.453805e-05 2.023502e-03
[1260,] 8.452067e-05 1.536345e-04 3.462639e-05
[1261,] 1.560836e-04 1.162729e-04 3.790628e-05
[1262,] 1.559781e-04 1.162865e-04 3.788207e-05
[1263,] 1.559781e-04 1.162865e-04 3.788207e-05
[1264,] 1.147715e-04 1.619165e-04 5.972674e-05
[1265,] 2.124581e-04 1.833675e-04 1.466908e-04
[1266,] 1.560836e-04 1.167507e-04 3.760702e-05
[1267,] 1.241367e-04 2.658120e-04 1.020455e-04
[1268,] 1.252265e-01 9.475254e-05 4.215812e-02
[1269,] 1.338071e-04 1.889702e-04 8.506203e-05
[1270,] 1.338071e-04 1.901716e-04 8.563381e-05
[1271,] 8.466579e-05 1.536623e-04 3.489412e-05
[1272,] 9.924673e-05 1.223130e-04 2.941210e-05
[1273,] 2.054485e-04 1.866430e-04 1.446001e-04
[1274,] 1.147715e-04 1.673153e-04 6.168156e-05
[1275,] 8.616926e-05 1.536416e-04 3.717575e-05
[1276,] 1.287713e-04 2.385086e-04 9.797441e-05
[1277,] 8.685130e-05 1.320412e-04 3.386615e-05
[1278,] 1.560280e-04 1.166486e-04 3.779006e-05
[1279,] 1.560280e-04 1.165688e-04 3.784328e-05
[1280,] 1.559781e-04 1.165688e-04 3.783838e-05
[1281,] 2.461761e-02 9.795009e-05 8.760832e-03
[1282,] 1.364044e-04 1.198732e-04 3.892638e-05
[1283,] 1.564567e-04 1.173229e-04 3.742099e-05
[1284,] 8.676075e-05 1.940949e-04 4.491943e-05
[1285,] 1.564084e-04 1.173229e-04 3.742197e-05
[1286,] 1.558392e-04 1.173592e-04 3.737751e-05
[1287,] 1.559491e-04 1.173559e-04 3.738500e-05
[1288,] 1.558969e-04 1.173592e-04 3.738103e-05
[1289,] 8.444724e-05 2.643799e-04 3.700031e-05
[1290,] 1.204434e-04 1.542874e-04 4.167719e-05
[1291,] 1.563858e-04 3.279182e-04 1.899308e-04
[1292,] 1.096875e-04 2.220699e-04 7.420305e-05
[1293,] 9.020185e-05 1.227588e-04 2.703515e-05
[1294,] 8.558119e-05 2.214221e-04 4.692710e-05
[1295,] 1.561060e-04 2.665270e-04 1.522977e-04
[1296,] 7.473589e-04 9.535277e-05 2.378110e-04
[1297,] 2.122052e-04 2.182812e-04 1.672672e-04
[1298,] 9.523591e-05 2.649775e-04 7.239413e-05
[1299,] 9.523591e-05 2.669075e-04 7.281431e-05
[1300,] 2.176652e-04 2.221102e-04 1.762293e-04
[1301,] 8.838938e-05 1.235930e-04 2.677343e-05
[1302,] 9.690117e-05 2.398918e-04 6.944248e-05
[1303,] 8.868076e-05 2.197522e-04 5.262842e-05
[1304,] 1.501871e-04 2.678528e-04 1.449780e-04
[1305,] 1.277776e-04 9.506692e-05 4.132881e-05
[1306,] 1.261023e-04 9.500811e-05 4.084794e-05
[1307,] 9.915723e-05 2.107685e-04 6.561946e-05
[1308,] 1.500789e-03 9.476883e-05 4.824082e-04
[1309,] 8.594179e-05 2.167451e-04 4.701075e-05
[1310,] 8.837440e-05 2.167451e-04 5.156925e-05
[1311,] 1.404387e-04 2.736237e-04 1.330861e-04
[1312,] 1.362061e-04 2.883005e-04 1.345101e-04
[1313,] 1.839589e-04 9.636553e-05 6.192517e-05
[1314,] 2.183406e-04 2.226222e-04 1.941644e-04
[1315,] 1.919516e-04 9.553810e-05 6.353740e-05
[1316,] 1.080088e-04 1.683417e-04 5.651998e-05
[1317,] 1.547488e-04 1.821465e-04 9.080906e-05
[1318,] 1.307441e-04 9.570786e-05 4.361381e-05
[1319,] 9.766905e-05 9.673999e-05 2.550492e-05
[1320,] 1.402815e-04 2.322338e-04 1.137622e-04
[1321,] 1.850831e-04 9.575580e-05 6.181218e-05
[1322,] 1.413233e-04 3.042416e-04 1.510041e-04
[1323,] 1.417108e-04 3.042416e-04 1.519861e-04
[1324,] 9.332070e-05 1.037491e-04 2.628652e-05
[1325,] 1.408398e-04 3.126810e-04 1.546274e-04
[1326,] 2.357853e-04 1.007483e-04 8.313714e-05
[1327,] 8.353115e-05 2.014891e-04 3.816529e-05
[1328,] 9.917676e-05 1.294765e-04 2.863006e-05
[1329,] 4.455349e-04 9.993103e-05 1.528571e-04
[1330,] 1.193833e-04 1.578555e-04 4.340707e-05
[1331,] 1.621877e-04 3.064731e-04 1.785371e-04
[1332,] 1.193833e-04 1.580256e-04 4.346007e-05
[1333,] 1.021825e-04 1.325265e-04 2.844347e-05
[1334,] 2.122708e-04 9.918684e-05 7.163765e-05
[1335,] 1.056448e-04 2.768683e-04 8.474742e-05
[1336,] 8.377024e-05 2.468090e-04 4.469074e-05
[1337,] 3.848633e-04 1.033739e-04 1.356906e-04
[1338,] 1.068836e-04 4.166726e-04 1.210313e-04
[1339,] 1.048260e-04 2.536573e-04 7.722970e-05
[1340,] 1.073291e-04 4.166726e-04 1.223017e-04
[1341,] 1.069783e-04 3.902574e-04 1.148831e-04
[1342,] 1.083450e-04 3.935697e-04 1.193346e-04
[1343,] 1.085428e-04 4.233236e-04 1.274073e-04
[1344,] 1.085428e-04 4.233236e-04 1.274073e-04
[1345,] 1.360796e-04 4.033323e-04 1.890343e-04
[1346,] 9.760036e-05 1.905663e-04 3.772807e-05
[1347,] 1.361623e-04 1.007221e-04 3.137643e-05
[1348,] 1.051843e-04 4.269451e-04 1.184500e-04
[1349,] 1.051843e-04 5.099472e-04 1.368331e-04
[1350,] 1.543779e-04 4.696051e-04 2.585076e-04
[1351,] 1.510553e-04 4.960332e-04 2.625330e-04
[1352,] 1.061271e-04 1.315451e-04 2.928581e-05
[1353,] 3.210117e-04 1.029846e-04 1.132445e-04
[1354,] 3.210117e-04 1.029846e-04 1.132445e-04
[1355,] 3.101975e-04 1.029846e-04 1.094188e-04
[1356,] 8.434034e-05 2.365530e-04 4.568450e-05
[1357,] 3.101975e-04 9.903900e-05 1.052452e-04
[1358,] 1.472193e-04 3.177113e-04 1.582423e-04
[1359,] 8.842969e-05 2.088749e-04 4.456474e-05
[1360,] 1.180790e-04 2.697244e-04 9.342090e-05
[1361,] 8.390258e-05 2.000160e-04 3.958601e-05
[1362,] 3.450480e-04 9.869905e-05 1.164857e-04
[1363,] 1.472193e-04 2.934810e-04 1.455663e-04
[1364,] 1.767533e-04 2.479966e-04 1.554530e-04
[1365,] 1.089465e-04 3.757664e-04 1.171587e-04
[1366,] 3.710062e-04 1.028532e-04 1.305960e-04
[1367,] 1.472193e-04 4.153260e-04 2.089066e-04
[1368,] 1.110072e-04 3.725734e-04 1.213262e-04
[1369,] 1.052478e-04 1.474131e-04 3.416926e-05
[1370,] 1.472193e-04 4.184585e-04 2.105228e-04
[1371,] 1.476860e-04 4.079655e-04 2.062130e-04
[1372,] 1.479988e-04 4.046278e-04 2.056838e-04
[1373,] 1.476860e-04 4.079655e-04 2.062130e-04
[1374,] 1.476860e-04 4.178539e-04 2.113497e-04
[1375,] 1.500269e-04 4.879126e-04 2.547859e-04
[1376,] 1.500269e-04 4.879126e-04 2.547859e-04
[1377,] 8.411092e-05 1.968643e-04 3.976106e-05
[1378,] 1.049993e-04 1.472061e-04 3.398345e-05
[1379,] 1.500269e-04 5.004256e-04 2.614685e-04
[1380,] 1.494936e-04 5.004256e-04 2.596764e-04
[1381,] 1.216352e-04 1.502740e-04 4.132882e-05
[1382,] 1.461976e-04 4.452942e-04 2.212141e-04
[1383,] 1.110072e-04 4.754993e-04 1.488894e-04
[1384,] 1.484432e-04 5.043933e-04 2.582024e-04
[1385,] 1.479260e-04 5.043933e-04 2.564379e-04
[1386,] 1.456947e-04 4.312974e-04 2.127130e-04
[1387,] 1.494936e-04 5.129036e-04 2.662779e-04
[1388,] 1.494936e-04 5.129036e-04 2.662779e-04
[1389,] 1.521594e-04 5.174571e-04 2.779909e-04
[1390,] 3.717523e-04 1.045940e-04 1.320481e-04
[1391,] 1.461976e-04 4.382335e-04 2.176442e-04
[1392,] 1.484432e-04 5.174571e-04 2.649968e-04
[1393,] 3.751595e-04 1.019187e-04 1.309556e-04
[1394,] 1.440395e-04 1.900467e-04 9.788709e-05
[1395,] 1.464559e-04 5.309598e-04 2.647710e-04
[1396,] 1.056259e-04 1.472640e-04 3.428658e-05
[1397,] 1.459590e-04 5.309598e-04 2.629527e-04
[1398,] 1.057092e-04 1.472891e-04 3.432501e-05
[1399,] 1.454673e-04 5.444290e-04 2.678014e-04
[1400,] 1.152619e-04 3.529344e-04 1.269022e-04
[1401,] 1.057964e-04 1.473315e-04 3.437123e-05
[1402,] 1.120942e-04 5.460544e-04 1.711136e-04
[1403,] 1.057964e-04 1.472828e-04 3.435998e-05
[1404,] 1.449807e-04 5.352421e-04 2.614600e-04
[1405,] 1.454673e-04 5.400524e-04 2.656410e-04
[1406,] 3.112169e-04 1.046011e-04 1.105335e-04
[1407,] 1.245533e-04 1.500049e-04 4.236030e-05
[1408,] 9.783936e-05 1.295980e-04 2.819633e-05
[1409,] 2.898966e-04 1.047290e-04 1.030125e-04
[1410,] 9.691566e-05 1.281961e-04 2.826819e-05
[1411,] 1.456929e-04 7.595042e-04 3.747842e-04
[1412,] 1.150448e-04 3.734854e-04 1.326296e-04
[1413,] 1.440700e-04 7.737852e-04 3.717887e-04
[1414,] 1.440700e-04 5.611919e-04 2.703466e-04
[1415,] 3.577990e-04 1.047891e-04 1.270679e-04
[1416,] 1.058875e-04 1.486517e-04 3.488071e-05
[1417,] 1.435978e-04 4.339862e-04 2.074712e-04
[1418,] 1.060813e-04 1.473639e-04 3.448810e-05
[1419,] 1.435978e-04 4.372552e-04 2.090507e-04
[1420,] 1.058875e-04 1.485433e-04 3.485438e-05
[1421,] 1.369717e-04 4.880944e-04 2.089924e-04
[1422,] 1.356259e-04 5.687445e-04 2.415003e-04
[1423,] 1.410364e-04 5.618178e-04 2.595900e-04
[1424,] 1.444991e-04 6.597009e-04 3.200494e-04
[1425,] 1.419021e-04 5.197700e-04 2.434923e-04
[1426,] 1.056259e-04 1.493937e-04 3.486683e-05
[1427,] 9.698210e-05 1.297429e-04 2.797585e-05
[1428,] 8.372802e-05 3.675783e-04 5.700807e-05
[1429,] 1.444991e-04 6.456973e-04 3.127604e-04
[1430,] 1.252915e-04 1.477985e-04 4.080907e-05
[1431,] 3.707749e-04 1.024453e-04 1.294517e-04
[1432,] 3.570834e-04 1.027360e-04 1.249257e-04
[1433,] 1.375734e-04 8.184335e-04 3.530474e-04
[1434,] 1.421506e-04 9.009640e-04 4.182416e-04
[1435,] 1.429205e-04 9.656602e-04 4.329585e-04
[1436,] 1.102960e-04 8.772164e-04 2.044445e-04
[1437,] 1.161738e-04 6.547158e-04 2.269745e-04
[1438,] 1.173978e-04 7.598870e-04 2.620360e-04
[1439,] 1.298887e-04 2.237323e-04 3.566756e-05
[1440,] 1.387566e-04 1.243067e-04 3.755819e-05
[1441,] 1.447112e-04 1.196257e-04 4.790583e-05
[1442,] 1.240340e-04 1.045456e-04 3.065472e-05
[1443,] 1.872129e-04 1.023062e-04 3.764593e-05
[1444,] 1.241456e-04 1.647614e-04 4.749573e-05
[1445,] 1.296901e-04 1.043019e-04 2.871357e-05
[1446,] 1.483015e-04 1.348742e-04 3.650193e-05
[1447,] 1.016916e-04 1.738255e-04 2.670780e-05
[1448,] 1.948743e-04 2.708321e-04 2.201333e-04
[1449,] 2.946223e-04 1.026866e-04 4.895585e-05
[1450,] 2.637693e-04 1.036800e-04 6.079180e-05
[1451,] 1.525772e-04 1.246660e-04 3.682354e-05
[1452,] 1.538491e-04 1.445840e-04 3.098442e-05
[1453,] 2.869305e-04 1.041720e-04 6.782621e-05
[1454,] 2.313677e-04 1.087241e-03 1.239294e-03
[1455,] 2.405470e-04 1.525250e-04 1.413265e-04
[1456,] 9.573017e-05 2.676788e-04 2.875643e-05
[1457,] 1.129810e-04 1.631953e-04 3.468938e-05
[1458,] 1.170428e-04 1.352138e-04 3.603621e-05
[1459,] 1.367239e-04 1.195497e-04 4.207040e-05
[1460,] 1.146534e-04 1.636497e-04 3.485544e-05
[1461,] 1.397431e-04 1.170295e-04 4.203189e-05
[1462,] 1.144416e-04 2.484616e-04 4.702657e-05
[1463,] 1.207309e-04 3.529722e-04 1.412090e-04
[1464,] 1.255133e-04 3.559980e-04 1.522104e-04
[1465,] 9.935342e-05 1.141766e-04 3.274222e-05
[1466,] 1.245006e-04 3.892890e-04 1.629824e-04
[1467,] 1.567122e-04 1.000103e-04 3.787355e-05
[1468,] 1.194801e-04 3.236482e-04 4.162337e-05
[1469,] 1.894835e-04 1.056770e-03 8.574586e-04
[1470,] 1.394010e-04 1.367249e-04 5.074797e-05
[1471,] 9.600644e-05 1.152510e-04 3.160461e-05
[1472,] 1.494601e-04 1.211731e-04 3.756866e-05
[1473,] 1.609306e-04 1.001187e-04 3.643815e-05
[1474,] 1.591038e-04 1.001153e-04 3.754817e-05
[1475,] 1.420004e-04 4.195822e-04 2.174447e-04
[1476,] 1.312610e-04 9.394333e-05 3.478829e-05
[1477,] 1.325236e-04 9.394333e-05 3.505367e-05
[1478,] 1.657775e-04 1.003397e-04 4.066880e-05
[1479,] 1.657775e-04 1.004339e-04 4.093859e-05
[1480,] 1.181749e-04 3.211605e-04 4.208553e-05
[1481,] 3.574835e-04 2.113297e-04 5.308598e-05
[1482,] 1.451945e-04 2.111916e-04 3.494691e-05
[1483,] 2.460711e-04 1.349465e-03 1.749238e-03
[1484,] 1.619682e-04 1.007461e-04 4.098174e-05
[1485,] 1.494442e-04 4.512389e-04 2.519422e-04
[1486,] 1.120690e-04 2.867097e-04 5.540158e-05
[1487,] 1.390853e-04 1.166788e-04 4.211412e-05
[1488,] 1.389294e-04 1.163628e-04 4.190584e-05
[1489,] 1.943210e-04 1.005084e-04 4.463073e-05
[1490,] 1.444426e-04 1.067615e-04 3.940345e-05
[1491,] 1.431637e-04 1.103574e-04 4.074871e-05
[1492,] 9.582196e-05 1.610326e-04 2.782150e-05
[1493,] 1.167109e-04 1.317750e-04 4.686681e-05
[1494,] 1.735289e-04 1.255923e-04 7.358487e-05
[1495,] 2.912234e-04 1.028039e-04 5.259632e-05
[1496,] 9.052606e-05 1.415459e-04 3.099529e-05
[1497,] 1.049022e-04 1.369785e-04 3.142575e-05
[1498,] 1.130144e-04 1.706530e-04 3.351155e-05
[1499,] 1.380410e-04 6.600937e-04 5.688922e-05
[1500,] 1.181474e-04 1.684909e-04 3.143935e-05
[1501,] 1.128144e-04 1.692285e-04 3.347021e-05
[1502,] 3.807062e-04 1.074432e-04 7.700331e-05
[1503,] 2.568020e-04 1.074630e-04 4.305839e-05
[1504,] 1.584090e-04 1.368381e-04 6.914093e-05
[1505,] 1.419902e-04 6.841370e-03 2.608245e-04
[1506,] 1.138330e-04 1.736724e-04 3.346123e-05
[1507,] 1.029491e-04 1.348193e-04 3.085615e-05
[1508,] 1.032217e-04 1.345163e-04 3.096062e-05
[1509,] 1.402767e-04 5.630001e-04 5.123103e-05
[1510,] 1.043740e-04 1.348316e-04 3.105525e-05
[1511,] 8.355646e-05 1.242169e-04 2.757868e-05
[1512,] 1.712133e-04 2.020030e-04 1.056250e-04
[1513,] 1.023296e-04 1.480054e-04 2.559931e-05
[1514,] 1.152396e-04 1.233929e-04 3.233055e-05
[1515,] 8.379587e-05 1.374118e-04 2.665924e-05
[1516,] 1.439714e-04 1.886521e-04 6.072062e-05
[1517,] 8.407483e-05 1.442292e-04 3.151317e-05
[1518,] 1.686687e-04 2.027204e-04 1.037496e-04
[1519,] 8.341867e-05 1.525827e-04 3.069477e-05
[1520,] 1.693125e-04 2.117109e-04 1.107767e-04
[1521,] 1.056782e-04 1.354970e-04 3.112355e-05
[1522,] 2.131445e-04 1.699359e-04 3.312069e-05
[1523,] 8.362629e-05 1.444341e-04 2.765965e-05
[1524,] 1.081227e-04 1.557292e-04 2.508469e-05
[1525,] 8.446775e-05 1.437862e-04 3.214144e-05
[1526,] 1.052221e-04 1.565596e-04 2.532855e-05
[1527,] 1.521090e-04 1.661199e-04 4.760523e-05
[1528,] 1.084315e-04 1.362881e-04 3.142127e-05
[1529,] 1.673985e-04 1.992810e-04 1.001757e-04
[1530,] 1.003749e-04 1.358218e-04 2.486743e-05
[1531,] 8.347191e-05 1.233740e-04 2.721997e-05
[1532,] 1.610419e-04 2.003790e-04 9.480203e-05
[1533,] 1.438305e-04 2.304158e-04 9.212464e-05
[1534,] 1.413325e-04 5.394386e-03 2.286106e-04
[1535,] 1.465716e-04 2.274412e-04 9.422358e-05
[1536,] 1.077497e-04 1.317656e-04 3.273805e-05
[1537,] 9.659630e-05 1.022819e-04 2.146748e-05
[1538,] 8.812867e-05 1.383603e-04 2.412328e-05
[1539,] 1.040636e-04 1.320485e-04 3.196506e-05
[1540,] 1.084650e-04 9.081388e-05 2.477417e-05
[1541,] 1.232768e-04 1.578440e-04 5.970043e-05
[1542,] 9.619002e-05 1.408145e-04 2.274999e-05
[1543,] 2.207948e-04 1.795363e-04 3.461732e-05
[1544,] 1.533437e-04 2.306889e-04 1.042358e-04
[1545,] 8.538364e-05 1.527866e-04 2.641555e-05
[1546,] 1.109080e-04 9.145230e-05 2.498260e-05
[1547,] 1.109080e-04 9.148004e-05 2.498898e-05
[1548,] 1.239181e-04 8.948027e-05 2.300349e-05
[1549,] 1.533437e-04 2.305801e-04 1.042399e-04
[1550,] 1.057227e-04 8.926538e-05 2.216128e-05
[1551,] 1.225945e-04 1.352006e-04 4.978183e-05
[1552,] 1.399591e-04 1.308301e-04 4.547576e-05
[1553,] 1.625863e-04 1.343506e-04 5.724628e-05
[1554,] 1.616723e-04 3.467917e-04 3.425975e-05
[1555,] 1.048773e-04 1.029928e-04 2.574606e-05
[1556,] 8.415103e-05 1.626467e-04 3.398604e-05
[1557,] 1.137519e-04 1.234285e-04 2.235340e-05
[1558,] 1.600846e-04 2.301503e-04 1.124115e-04
[1559,] 1.571748e-04 2.294150e-04 1.083831e-04
[1560,] 2.059954e-04 1.378177e-04 7.858112e-05
[1561,] 1.870824e-04 9.586930e-05 2.309896e-05
[1562,] 1.500014e-04 1.300347e-04 4.776659e-05
[1563,] 1.533437e-04 2.268865e-04 1.023708e-04
[1564,] 2.849658e-04 8.836030e-05 3.838199e-05
[1565,] 1.938220e-04 1.323761e-04 6.532976e-05
[1566,] 1.938220e-04 1.322348e-04 6.509247e-05
[1567,] 1.363440e-04 1.479412e-04 6.369244e-05
[1568,] 1.846986e-04 9.132973e-05 2.406022e-05
[1569,] 1.018394e-04 1.017861e-04 2.749354e-05
[1570,] 9.088015e-05 1.226964e-04 2.244235e-05
[1571,] 1.621981e-04 2.195970e-04 1.086444e-04
[1572,] 1.137542e-04 1.487827e-04 2.188463e-05
[1573,] 1.832474e-04 4.488812e-04 3.549175e-05
[1574,] 1.675020e-04 2.183594e-04 1.138514e-04
[1575,] 8.764952e-05 2.339701e-04 4.741641e-05
[1576,] 8.698573e-05 2.255129e-04 3.827989e-05
[1577,] 1.681759e-04 2.146919e-04 1.121935e-04
[1578,] 8.711427e-05 2.144624e-04 3.664228e-05
[1579,] 8.619834e-05 1.752227e-04 3.578832e-05
[1580,] 3.120861e-04 1.660270e-04 5.723591e-05
[1581,] 1.438787e-04 9.040636e-05 3.086709e-05
[1582,] 1.132770e-04 1.346547e-04 2.152562e-05
[1583,] 8.736307e-05 2.239058e-04 4.498461e-05
[1584,] 2.222726e-04 1.777967e-04 3.465418e-05
[1585,] 1.328166e-04 9.245438e-05 3.742577e-05
[1586,] 1.667678e-04 2.217948e-04 1.152559e-04
[1587,] 8.774024e-05 2.207220e-04 4.374962e-05
[1588,] 8.768089e-05 2.080720e-04 3.452260e-05
[1589,] 2.130595e-04 1.734242e-04 3.272770e-05
[1590,] 2.175747e-04 1.727435e-04 3.380130e-05
[1591,] 2.175747e-04 1.727435e-04 3.380130e-05
[1592,] 3.418453e-04 1.672696e-04 6.138122e-05
[1593,] 9.119687e-05 1.530514e-04 3.100025e-05
[1594,] 2.261265e-04 1.767884e-04 3.544440e-05
[1595,] 1.236611e-04 9.351877e-05 3.183331e-05
[1596,] 1.365321e-04 9.373289e-05 2.416607e-05
[1597,] 8.958860e-05 1.280595e-04 2.616248e-05
[1598,] 1.087133e-04 8.889862e-05 2.483974e-05
[1599,] 1.209202e-04 8.880533e-05 2.713662e-05
[1600,] 1.216521e-04 8.878536e-05 2.716976e-05
[1601,] 8.673985e-05 1.324247e-04 2.892105e-05
[1602,] 2.355381e-04 1.709390e-04 3.798963e-05
[1603,] 1.202005e-04 8.872841e-05 2.675462e-05
[1604,] 1.209202e-04 8.871165e-05 2.678619e-05
[1605,] 1.202005e-04 8.869566e-05 2.662186e-05
[1606,] 8.679037e-05 1.290516e-04 2.806814e-05
[1607,] 1.194929e-04 8.866603e-05 2.639687e-05
[1608,] 8.692254e-05 1.290516e-04 2.761238e-05
[1609,] 8.679791e-05 1.284099e-04 2.794582e-05
[1610,] 2.270572e-04 1.654111e-04 3.654804e-05
[1611,] 2.325631e-04 1.746139e-04 3.729149e-05
[1612,] 1.194632e-04 1.311306e-04 3.629215e-05
[1613,] 9.120306e-05 1.581917e-04 3.123457e-05
[1614,] 1.809413e-04 2.315639e-04 1.393293e-04
[1615,] 1.850817e-04 2.312315e-04 1.442777e-04
[1616,] 1.842547e-04 2.309509e-04 1.430095e-04
[1617,] 9.534563e-05 1.543378e-04 3.740868e-05
[1618,] 9.159604e-05 1.059879e-04 2.483681e-05
[1619,] 1.663149e-04 1.857385e-04 2.739484e-05
[1620,] 1.918731e-04 2.415230e-04 1.619309e-04
[1621,] 1.414406e-04 8.911045e-05 3.023116e-05
[1622,] 1.207527e-04 1.490563e-04 5.336826e-05
[1623,] 1.661408e-04 1.963438e-04 2.787219e-05
[1624,] 1.052222e-04 1.193697e-04 2.984526e-05
[1625,] 9.840794e-05 9.097132e-05 2.497720e-05
[1626,] 1.768874e-04 2.161249e-04 1.221466e-04
[1627,] 1.084310e-04 1.722898e-04 4.123487e-05
[1628,] 9.985603e-05 9.162783e-05 2.374235e-05
[1629,] 1.157698e-04 9.173334e-05 2.196960e-05
[1630,] 1.848307e-04 8.922480e-05 3.256346e-05
[1631,] 9.456447e-05 9.094171e-05 2.206761e-05
[1632,] 9.418902e-05 9.129127e-05 2.196251e-05
[1633,] 1.805891e-04 8.923064e-05 3.367695e-05
[1634,] 1.948028e-04 8.911414e-05 3.519452e-05
[1635,] 1.052207e-04 9.089655e-05 2.655285e-05
[1636,] 1.844226e-04 1.725971e-04 2.458040e-05
[1637,] 1.058778e-04 3.491087e-04 1.017342e-04
[1638,] 9.571669e-05 9.069054e-05 2.429803e-05
[1639,] 1.439385e-04 5.324890e-04 2.533932e-04
[1640,] 1.590179e-04 1.663634e-04 2.490478e-05
[1641,] 1.590179e-04 1.707643e-04 2.498755e-05
[1642,] 2.937626e-04 2.664925e-04 3.512386e-04
[1643,] 1.179072e-04 1.081348e-04 2.438767e-05
[1644,] 1.523559e-04 1.446067e-04 6.386281e-05
[1645,] 4.238219e-04 1.774433e-04 2.985444e-04
[1646,] 1.476596e-04 1.362486e-04 5.646861e-05
[1647,] 3.860753e-04 1.768730e-04 2.683423e-04
[1648,] 1.445119e-04 1.422068e-04 5.801114e-05
[1649,] 1.397698e-04 9.348334e-05 3.934705e-05
[1650,] 1.054440e-04 9.107206e-05 2.612903e-05
[1651,] 1.353899e-04 1.655921e-04 4.517638e-05
[1652,] 1.160541e-04 1.074497e-04 2.418539e-05
[1653,] 1.093116e-04 9.779865e-05 3.378194e-05
[1654,] 1.309094e-04 1.052262e-04 2.466591e-05
[1655,] 1.055067e-04 1.225663e-04 2.478538e-05
[1656,] 1.251309e-04 1.039484e-04 3.589691e-05
[1657,] 9.401026e-05 1.530805e-04 4.351925e-05
[1658,] 1.491546e-04 1.044772e-04 4.246635e-05
[1659,] 1.411846e-04 1.102737e-04 2.538828e-05
[1660,] 1.174790e-04 3.516352e-04 1.096591e-04
[1661,] 1.121945e-04 1.051017e-04 2.933887e-05
[1662,] 1.277768e-04 3.557801e-04 1.315709e-04
[1663,] 1.495023e-04 1.055055e-04 4.404281e-05
[1664,] 1.168679e-04 9.265982e-05 2.890198e-05
[1665,] 2.172863e-04 1.719043e-04 4.481074e-05
[1666,] 1.506055e-04 1.019987e-04 3.343674e-05
[1667,] 1.178434e-04 9.265982e-05 2.928915e-05
[1668,] 1.034156e-04 1.270294e-04 2.499722e-05
[1669,] 1.167236e-04 1.032574e-04 2.980358e-05
[1670,] 1.398509e-04 2.121117e-04 1.065823e-04
[1671,] 8.737598e-05 1.867392e-04 3.279149e-05
[1672,] 1.016709e-04 1.286692e-04 2.524427e-05
[1673,] 1.155245e-04 9.594542e-05 3.003151e-05
[1674,] 1.025546e-04 1.249603e-04 2.516975e-05
[1675,] 1.264693e-04 9.296944e-05 3.289507e-05
[1676,] 1.429992e-04 9.903944e-05 3.459747e-05
[1677,] 1.015629e-04 1.608050e-04 2.539957e-05
[1678,] 1.511775e-04 1.921451e-04 1.097323e-04
[1679,] 1.557704e-04 2.025200e-04 1.208041e-04
[1680,] 2.375075e-04 2.375589e-04 2.404242e-04
[1681,] 9.421666e-05 2.011961e-04 3.234244e-05
[1682,] 3.460887e-04 8.894184e-05 5.511857e-05
[1683,] 1.924494e-04 8.940775e-05 3.901832e-05
[1684,] 2.831039e-04 1.379808e-04 1.425921e-04
[1685,] 1.778118e-04 1.301246e-04 6.224890e-05
[1686,] 1.125493e-04 1.540610e-04 4.738972e-05
[1687,] 1.177376e-04 1.104407e-04 4.208468e-05
[1688,] 1.898543e-04 1.436333e-04 7.940872e-05
[1689,] 2.093052e-04 1.436333e-04 8.840014e-05
[1690,] 9.911308e-05 9.817866e-05 2.542402e-05
[1691,] 8.997966e-05 9.299421e-05 2.577886e-05
[1692,] 1.217503e-04 1.082432e-04 3.332375e-05
[1693,] 2.049071e-04 1.494948e-04 5.936032e-05
[1694,] 3.840984e-04 1.041299e-04 5.195167e-05
[1695,] 1.198604e-04 1.202238e-04 3.564207e-05
[1696,] 1.187471e-04 1.463541e-04 4.325742e-05
[1697,] 1.180126e-04 1.469096e-04 4.292334e-05
[1698,] 1.181076e-04 1.466444e-04 4.294936e-05
[1699,] 2.445064e-04 1.011596e-04 4.037709e-05
[1700,] 1.384926e-04 2.061373e-04 7.987353e-05
[1701,] 1.237285e-04 2.056985e-04 5.902595e-05
[1702,] 1.182430e-04 1.031874e-04 3.933904e-05
[1703,] 1.159721e-04 1.144074e-04 3.260696e-05
[1704,] 1.220362e-04 1.438426e-04 4.244166e-05
[1705,] 1.097064e-04 9.739283e-05 3.369477e-05
[1706,] 1.198449e-04 1.144631e-04 3.355570e-05
[1707,] 1.151996e-04 9.230123e-05 2.252776e-05
[1708,] 2.203806e-04 9.851942e-05 2.535247e-05
[1709,] 2.228638e-04 9.886621e-05 2.563978e-05
[1710,] 1.244134e-04 4.393372e-04 1.154241e-04
[1711,] 1.135734e-04 1.083336e-04 3.243869e-05
[1712,] 4.970501e-04 9.432233e-05 9.658336e-05
[1713,] 1.149303e-04 9.182989e-05 2.774856e-05
[1714,] 2.157813e-04 1.024918e-04 2.435101e-05
[1715,] 1.243213e-04 4.266692e-04 1.114658e-04
[1716,] 2.210564e-04 1.666176e-04 2.543253e-05
[1717,] 1.117949e-04 1.070613e-04 3.104005e-05
[1718,] 1.117949e-04 1.070613e-04 3.104005e-05
[1719,] 1.140301e-04 1.070213e-04 3.152470e-05
[1720,] 1.184267e-04 9.785549e-05 3.433757e-05
[1721,] 1.270350e-04 4.209590e-04 1.211186e-04
[1722,] 1.094505e-04 1.069064e-04 3.035650e-05
[1723,] 2.078760e-04 1.140307e-04 2.284815e-05
[1724,] 1.262799e-04 4.182126e-04 1.173855e-04
[1725,] 1.184281e-04 1.216036e-04 3.481242e-05
[1726,] 1.184267e-04 9.819824e-05 3.453047e-05
[1727,] 1.134148e-04 8.977249e-05 2.326902e-05
[1728,] 1.259800e-04 4.136850e-04 1.151506e-04
[1729,] 1.115375e-04 8.989137e-05 2.295406e-05
[1730,] 2.974737e-04 1.148058e-04 8.200401e-05
[1731,] 2.871065e-04 1.152959e-04 8.121314e-05
[1732,] 1.322505e-04 8.851722e-05 2.939302e-05
[1733,] 1.225266e-04 4.058533e-04 9.841099e-05
[1734,] 1.139152e-04 1.000104e-04 3.417482e-05
[1735,] 1.223531e-04 3.942725e-04 9.531906e-05
[1736,] 2.345558e-04 1.175154e-04 2.595716e-05
[1737,] 1.115441e-04 1.009805e-04 3.389494e-05
[1738,] 3.471765e-04 1.148763e-04 9.304969e-05
[1739,] 9.481665e-05 1.084567e-04 2.676469e-05
[1740,] 1.133062e-04 1.018096e-04 3.484771e-05
[1741,] 2.400808e-04 1.164178e-04 2.672749e-05
[1742,] 1.102253e-04 9.871570e-05 3.243712e-05
[1743,] 1.376787e-04 1.431250e-04 4.904354e-05
[1744,] 1.136829e-04 1.069028e-04 3.133160e-05
[1745,] 1.089283e-04 1.005757e-04 3.290289e-05
[1746,] 2.697715e-04 1.128877e-04 3.036370e-05
[1747,] 1.219875e-04 3.729807e-04 9.053084e-05
[1748,] 1.372455e-04 1.395473e-04 4.701789e-05
[1749,] 1.169481e-04 1.245142e-04 3.376388e-05
[1750,] 1.587845e-04 1.069780e-04 2.165675e-05
[1751,] 1.563037e-04 1.073991e-04 2.163665e-05
[1752,] 1.550285e-04 1.061450e-04 2.164501e-05
[1753,] 1.084465e-04 1.021736e-04 3.343339e-05
[1754,] 1.079208e-04 1.019635e-04 3.316546e-05
[1755,] 1.105947e-04 1.032340e-04 3.462600e-05
[1756,] 1.105947e-04 1.032340e-04 3.462600e-05
[1757,] 8.811553e-05 1.073718e-04 2.366960e-05
[1758,] 1.372455e-04 1.406623e-04 4.760461e-05
[1759,] 1.074052e-04 1.026002e-04 3.325127e-05
[1760,] 2.684951e-04 1.133649e-04 3.072382e-05
[1761,] 2.743997e-04 1.148739e-04 7.978478e-05
[1762,] 1.176327e-04 1.221355e-04 3.341953e-05
[1763,] 2.684951e-04 1.137898e-04 3.079104e-05
[1764,] 2.513877e-04 8.805412e-05 4.071227e-05
[1765,] 2.718510e-04 1.157550e-04 3.101734e-05
[1766,] 1.147081e-04 1.070980e-04 3.175306e-05
[1767,] 2.833005e-04 1.132784e-04 3.216755e-05
[1768,] 9.708054e-05 1.072541e-04 2.754260e-05
[1769,] 1.097613e-04 9.033845e-05 2.255706e-05
[1770,] 2.833005e-04 1.138046e-04 3.210931e-05
[1771,] 1.100288e-04 1.007532e-04 3.326604e-05
[1772,] 3.052544e-04 1.145361e-04 8.637416e-05
[1773,] 1.198068e-04 2.246320e-04 5.729363e-05
[1774,] 1.198068e-04 2.241253e-04 5.719302e-05
[1775,] 1.205769e-04 2.296127e-04 6.071910e-05
[1776,] 3.393817e-04 1.133030e-04 3.950838e-05
[1777,] 3.347826e-04 1.217280e-04 3.780002e-05
[1778,] 1.177249e-04 1.182293e-04 3.241703e-05
[1779,] 1.197951e-04 1.307657e-04 3.756068e-05
[1780,] 1.185997e-04 1.058286e-04 3.146444e-05
[1781,] 1.177700e-04 1.182293e-04 3.235380e-05
[1782,] 1.191521e-04 1.057923e-04 3.149721e-05
[1783,] 1.196393e-04 1.305414e-04 3.729576e-05
[1784,] 1.196941e-04 1.305414e-04 3.737137e-05
[1785,] 5.885278e-04 1.050730e-04 1.050256e-04
[1786,] 1.196393e-04 1.303186e-04 3.724142e-05
[1787,] 1.196941e-04 1.303186e-04 3.731664e-05
[1788,] 1.196941e-04 1.303186e-04 3.731664e-05
[1789,] 3.134607e-04 1.189360e-04 3.539823e-05
[1790,] 5.995073e-04 1.050591e-04 1.069606e-04
[1791,] 3.302698e-04 1.194624e-04 3.750250e-05
[1792,] 1.196393e-04 1.290527e-04 3.693192e-05
[1793,] 1.196393e-04 1.290545e-04 3.694417e-05
[1794,] 1.196393e-04 1.290545e-04 3.694417e-05
[1795,] 1.196393e-04 1.290545e-04 3.694417e-05
[1796,] 3.393817e-04 1.184072e-04 3.880657e-05
[1797,] 1.196393e-04 1.271998e-04 3.648772e-05
[1798,] 1.189443e-04 1.058208e-04 3.184717e-05
[1799,] 1.196941e-04 1.271998e-04 3.655760e-05
[1800,] 1.215982e-04 1.636046e-04 4.672886e-05
[1801,] 9.622257e-05 1.063478e-04 2.710557e-05
[1802,] 1.196941e-04 1.267925e-04 3.645614e-05
[1803,] 1.194221e-04 1.244966e-04 3.587161e-05
[1804,] 1.170843e-04 1.191721e-04 3.238433e-05
[1805,] 1.201079e-04 1.263944e-04 3.706645e-05
[1806,] 1.170843e-04 1.196763e-04 3.247153e-05
[1807,] 8.572066e-05 8.923628e-05 2.128237e-05
[1808,] 1.158067e-04 1.055788e-04 3.117545e-05
[1809,] 1.152776e-04 1.054795e-04 3.091353e-05
[1810,] 5.054046e-04 1.029087e-04 6.616779e-05
[1811,] 1.189745e-04 1.057802e-04 3.205558e-05
[1812,] 2.527548e-04 1.184496e-04 2.832714e-05
[1813,] 8.813475e-05 1.067172e-04 2.485893e-05
[1814,] 8.813475e-05 1.067172e-04 2.485893e-05
[1815,] 1.283351e-04 1.549677e-04 5.141123e-05
[1816,] 1.169726e-04 1.171132e-04 3.256435e-05
[1817,] 5.177156e-04 1.012291e-04 6.821446e-05
[1818,] 5.777518e-04 8.980693e-05 8.613852e-05
[1819,] 9.758191e-05 8.929180e-05 2.260297e-05
[1820,] 5.663528e-04 8.979688e-05 8.416629e-05
[1821,] 1.189745e-04 1.060597e-04 3.239333e-05
[1822,] 1.169468e-04 1.175543e-04 3.250864e-05
[1823,] 1.184247e-04 1.059849e-04 3.218810e-05
[1824,] 5.777518e-04 8.989715e-05 8.570367e-05
[1825,] 1.284904e-04 1.653428e-04 5.502320e-05
[1826,] 5.777518e-04 8.986298e-05 8.586499e-05
[1827,] 9.812451e-05 9.090145e-05 2.172820e-05
[1828,] 5.652765e-04 8.979688e-05 8.404162e-05
[1829,] 8.513289e-05 9.029940e-05 2.133943e-05
[1830,] 9.665243e-05 8.937024e-05 2.272640e-05
[1831,] 1.176377e-04 1.189306e-04 3.276879e-05
[1832,] 1.169769e-04 1.203141e-04 3.280617e-05
[1833,] 1.169493e-04 1.190516e-04 3.283844e-05
[1834,] 1.170638e-04 1.218286e-04 3.287937e-05
[1835,] 1.064448e-04 1.065777e-04 2.333204e-05
[1836,] 1.069501e-04 1.058859e-04 2.333346e-05
[1837,] 5.905729e-04 1.009836e-04 7.969151e-05
[1838,] 1.034819e-04 1.046170e-04 2.319207e-05
[1839,] 1.176453e-04 1.235898e-04 3.361856e-05
[1840,] 2.680590e-04 9.762290e-05 3.294037e-05
[1841,] 5.572319e-04 8.930883e-05 8.717143e-05
[1842,] 2.787372e-04 8.923387e-05 4.138843e-05
[1843,] 5.569206e-04 1.113839e-04 7.231749e-05
[1844,] 2.514440e-04 1.088126e-04 2.919557e-05
[1845,] 1.160736e-04 1.391709e-04 3.743680e-05
[1846,] 1.170316e-04 1.216917e-04 3.369955e-05
[1847,] 5.647871e-04 8.925241e-05 8.902987e-05
[1848,] 1.161039e-04 1.373849e-04 3.715167e-05
[1849,] 2.730982e-04 8.921917e-05 4.159572e-05
[1850,] 1.167979e-04 1.090830e-04 3.414390e-05
[1851,] 1.178289e-04 1.314723e-04 3.456306e-05
[1852,] 1.303137e-04 1.555348e-04 5.309932e-05
[1853,] 1.957172e-04 1.263277e-04 7.157295e-05
[1854,] 1.957172e-04 1.265334e-04 7.178313e-05
[1855,] 2.858724e-04 8.934603e-05 4.349556e-05
[1856,] 9.836961e-05 1.001726e-04 2.323893e-05
[1857,] 1.205983e-04 1.125052e-04 2.875483e-05
[1858,] 1.117603e-04 9.867131e-05 3.189059e-05
[1859,] 9.594355e-05 1.393434e-04 3.111953e-05
[1860,] 6.383542e-04 1.085094e-04 1.511671e-04
[1861,] 1.182844e-04 1.116327e-04 2.870624e-05
[1862,] 4.041281e-04 9.645359e-05 5.471941e-05
[1863,] 1.158532e-04 1.115600e-04 2.859315e-05
[1864,] 2.219440e-04 1.150353e-04 2.490417e-05
[1865,] 1.061458e-04 1.110236e-04 2.851813e-05
[1866,] 1.230327e-04 1.117387e-04 2.901966e-05
[1867,] 1.251889e-04 1.082059e-04 4.577369e-05
[1868,] 5.624200e-04 1.053255e-04 1.074049e-04
[1869,] 2.288505e-04 8.933123e-05 3.427942e-05
[1870,] 1.189803e-04 1.185360e-04 3.286434e-05
[1871,] 2.256516e-04 8.956050e-05 3.285757e-05
[1872,] 2.303585e-04 8.956050e-05 3.320353e-05
[1873,] 1.201558e-04 1.179866e-04 3.228016e-05
[1874,] 1.200655e-04 1.168525e-04 3.215350e-05
[1875,] 1.200233e-04 1.155841e-04 3.197362e-05
[1876,] 1.319863e-04 1.097490e-04 3.893036e-05
[1877,] 1.505565e-04 1.814337e-04 8.653786e-05
[1878,] 9.608275e-05 1.390904e-04 3.050171e-05
[1879,] 1.284754e-04 1.139648e-04 3.190991e-05
[1880,] 9.717960e-04 1.058462e-04 1.995801e-04
[1881,] 1.328637e-04 1.777037e-04 6.966334e-05
[1882,] 1.343006e-04 1.788772e-04 7.137311e-05
[1883,] 1.384668e-04 9.066266e-05 2.442280e-05
[1884,] 9.563594e-05 1.102889e-04 2.827227e-05
[1885,] 9.513534e-05 1.109593e-04 2.821103e-05
[1886,] 1.269883e-04 1.109115e-04 3.183902e-05
[1887,] 2.492969e-04 9.239756e-05 3.142714e-05
[1888,] 9.617953e-05 1.110577e-04 2.871456e-05
[1889,] 7.742206e-04 1.057159e-04 1.465724e-04
[1890,] 1.349311e-04 2.128288e-04 8.615160e-05
[1891,] 2.915220e-04 9.199158e-05 5.334894e-05
[1892,] 1.863769e-04 1.121049e-04 5.961977e-05
[1893,] 1.945404e-04 1.188881e-04 5.406513e-05
[1894,] 2.248845e-04 1.211391e-04 7.183038e-05
[1895,] 1.234814e-04 1.123768e-04 2.532340e-05
[1896,] 1.910122e-04 1.523103e-04 2.689010e-05
[1897,] 1.240521e-04 1.997351e-04 5.398332e-05
[1898,] 2.390901e-04 1.657274e-04 1.303307e-04
[1899,] 2.499736e-04 1.530428e-04 1.023464e-04
[1900,] 9.889864e-05 1.067168e-04 2.768411e-05
[1901,] 1.242761e-04 1.137080e-04 3.287045e-05
[1902,] 1.247671e-04 1.132721e-04 3.332533e-05
[1903,] 1.249951e-04 1.133673e-04 3.351507e-05
[1904,] 1.245704e-04 1.080512e-04 2.243390e-05
[1905,] 1.151972e-04 9.493507e-05 2.266606e-05
[1906,] 1.228791e-04 1.135005e-04 3.269418e-05
[1907,] 9.554102e-05 1.053095e-04 2.609758e-05
[1908,] 1.481341e-04 1.004642e-04 2.747238e-05
[1909,] 9.524788e-05 1.314379e-04 3.231328e-05
[1910,] 9.462221e-05 1.311690e-04 3.157785e-05
[1911,] 2.758456e-04 1.061685e-04 3.443719e-05
[1912,] 1.228896e-04 1.091864e-04 3.172601e-05
[1913,] 1.320874e-04 1.095584e-04 3.317130e-05
[1914,] 1.323756e-04 1.085549e-04 3.305702e-05
[1915,] 1.359884e-04 1.076345e-04 3.099882e-05
[1916,] 1.334516e-04 1.098795e-04 3.317305e-05
[1917,] 1.140890e-04 1.086743e-04 3.030307e-05
[1918,] 1.333884e-04 1.101368e-04 3.427669e-05
[1919,] 1.380147e-04 1.120011e-04 3.655725e-05
[1920,] 1.340543e-04 1.242016e-04 3.407417e-05
[1921,] 1.149439e-04 1.043153e-04 3.007425e-05
[1922,] 1.369277e-04 1.317656e-04 3.406417e-05
[1923,] 1.003225e-04 1.022228e-04 2.784377e-05
[1924,] 1.136418e-04 1.049376e-04 2.839987e-05
[1925,] 1.398226e-04 1.379874e-04 3.434687e-05
[1926,] 1.151280e-03 1.857512e-04 7.597488e-04
[1927,] 1.614417e-04 1.730250e-04 1.014484e-04
[1928,] 1.399640e-04 4.842310e-04 2.243779e-04
[1929,] 9.059809e-05 1.063477e-04 2.983911e-05
[1930,] 8.681733e-05 1.223760e-04 3.130721e-05
[1931,] 1.215289e-04 1.084855e-04 3.539097e-05
[1932,] 1.208477e-04 1.081936e-04 3.498788e-05
[1933,] 1.356356e-04 1.451574e-04 3.699769e-05
[1934,] 1.356356e-04 1.451574e-04 3.699769e-05
[1935,] 8.784315e-05 1.263637e-04 3.332899e-05
[1936,] 9.456459e-05 1.060938e-04 2.648115e-05
[1937,] 1.128772e-04 1.090633e-04 4.068373e-05
[1938,] 1.148738e-04 1.077232e-04 4.092759e-05
[1939,] 1.342595e-04 1.491864e-04 3.840815e-05
[1940,] 1.326122e-04 7.321181e-04 2.898591e-04
[1941,] 9.588516e-05 1.038178e-04 2.329389e-05
[1942,] 9.464326e-05 1.032928e-04 2.342215e-05
[1943,] 1.228724e-04 1.028036e-04 2.291212e-05
[1944,] 9.396905e-05 1.040921e-04 2.359580e-05
[1945,] 1.630604e-04 1.587922e-04 3.979657e-05
[1946,] 1.600970e-04 1.735518e-04 4.277765e-05
[1947,] 1.292328e-04 1.644544e-04 4.815556e-05
[1948,] 8.404322e-05 1.492124e-04 2.988171e-05
[1949,] 5.093028e-04 1.500241e-04 1.338131e-04
[1950,] 8.406082e-05 1.483225e-04 2.943347e-05
[1951,] 1.287872e-04 1.696534e-04 4.942238e-05
[1952,] 8.417162e-05 1.427108e-04 2.821320e-05
[1953,] 8.603361e-05 1.348493e-04 2.527288e-05
[1954,] 3.846957e-04 1.466220e-04 1.278077e-04
[1955,] 1.287369e-04 1.723167e-04 5.000233e-05
[1956,] 6.806955e-04 1.786605e-04 4.917680e-04
[1957,] 5.743962e-04 1.802879e-04 4.173940e-04
[1958,] 7.238384e-04 1.514865e-04 3.748637e-04
[1959,] 8.405463e-05 1.059245e-04 2.466259e-05
[1960,] 8.428705e-05 1.020516e-04 2.469907e-05
[1961,] 1.283439e-04 1.776956e-04 5.036681e-05
[1962,] 6.294725e-04 1.792708e-04 4.555775e-04
[1963,] 8.406518e-05 1.129453e-04 2.517936e-05
[1964,] 8.443074e-05 1.241968e-04 2.573188e-05
[1965,] 8.515929e-05 1.247523e-04 2.500991e-05
[1966,] 2.075253e-04 1.922696e-04 1.618816e-04
[1967,] 2.497114e-04 2.572443e-04 2.801452e-04
[1968,] 3.281779e-04 1.035059e-04 1.010170e-04
[1969,] 9.438551e-05 1.530114e-04 4.545100e-05
[1970,] 3.153718e-04 1.542514e-04 1.693691e-04
[1971,] 8.932282e-05 1.252313e-04 3.466584e-05
[1972,] 9.311675e-05 1.181581e-04 3.538192e-05
[1973,] 2.215420e-04 9.286401e-05 5.808229e-05
[1974,] 2.448187e-04 1.220100e-04 1.036651e-04
[1975,] 1.982937e-04 1.922747e-04 1.526752e-04
[1976,] 2.353127e-04 1.481017e-04 3.933667e-05
[1977,] 1.697018e-04 1.380115e-04 8.630088e-05
[1978,] 1.697018e-04 1.386700e-04 8.682057e-05
[1979,] 9.474801e-05 1.340787e-04 4.072216e-05
[1980,] 1.945631e-04 1.551068e-04 3.507214e-05
[1981,] 2.155664e-04 9.577880e-05 6.196507e-05
[1982,] 2.173379e-04 9.607060e-05 6.301383e-05
[1983,] 1.599870e-04 1.601362e-04 4.125359e-05
[1984,] 1.599870e-04 1.588315e-04 4.110398e-05
[1985,] 1.696916e-04 1.461226e-04 9.235598e-05
[1986,] 1.621914e-04 1.552439e-04 4.026877e-05
[1987,] 9.227722e-05 1.461896e-04 4.137795e-05
[1988,] 1.605532e-04 1.546398e-04 4.043568e-05
[1989,] 1.535238e-04 1.590603e-04 4.279670e-05
[1990,] 1.536284e-04 1.599209e-04 4.290074e-05
[1991,] 1.609087e-04 1.536418e-04 4.026735e-05
[1992,] 1.341662e-04 1.092118e-04 3.987504e-05
[1993,] 9.580096e-05 1.145305e-04 3.549324e-05
[1994,] 1.552350e-04 1.632693e-04 4.290765e-05
[1995,] 1.058077e-04 8.954907e-05 2.308460e-05
[1996,] 1.546539e-04 1.496644e-04 4.100168e-05
[1997,] 1.369619e-04 9.284675e-05 2.464603e-05
[1998,] 1.372761e-04 9.211024e-05 2.923949e-05
[1999,] 1.572103e-04 1.445515e-04 3.974190e-05
[2000,] 8.521525e-05 8.846795e-05 2.052900e-05
[2001,] 1.127043e-04 9.053457e-05 2.294883e-05
[2002,] 8.346845e-05 8.857727e-05 2.053546e-05
[2003,] 1.309896e-04 9.357426e-05 2.378214e-05
[2004,] 1.331856e-04 9.118860e-05 3.000050e-05
[2005,] 1.271741e-04 9.147636e-05 2.425984e-05
[2006,] 1.564456e-04 1.504700e-04 4.077171e-05
[2007,] 8.344097e-05 8.908685e-05 2.062378e-05
[2008,] 8.575852e-05 8.906270e-05 2.060735e-05
[2009,] 1.586918e-04 8.979335e-05 2.558702e-05
[2010,] 8.623913e-05 8.903028e-05 2.062787e-05
[2011,] 8.675656e-05 8.894185e-05 2.066884e-05
[2012,] 8.628239e-05 8.893798e-05 2.064577e-05
[2013,] 1.559531e-04 1.513358e-04 4.097982e-05
[2014,] 8.653804e-05 8.845164e-05 2.132729e-05
[2015,] 8.559706e-05 8.845208e-05 2.117387e-05
[2016,] 1.473129e-04 9.294668e-05 3.568085e-05
[2017,] 8.631233e-05 8.835455e-05 2.078982e-05
[2018,] 1.420733e-04 9.261698e-05 3.406102e-05
[2019,] 8.631233e-05 8.834240e-05 2.080234e-05
[2020,] 1.368825e-04 9.104939e-05 2.508032e-05
[2021,] 1.125409e-04 8.940621e-05 2.692372e-05
[2022,] 1.558960e-04 1.498738e-04 4.068888e-05
[2023,] 1.429043e-04 9.169885e-05 3.233121e-05
[2024,] 1.558319e-04 1.498738e-04 4.070241e-05
[2025,] 1.413812e-04 9.170491e-05 3.209211e-05
[2026,] 1.070792e-04 8.932152e-05 2.600224e-05
[2027,] 1.423735e-04 9.179625e-05 3.242968e-05
[2028,] 1.413812e-04 9.324735e-05 3.516898e-05
[2029,] 1.396785e-04 9.079916e-05 2.538883e-05
[2030,] 1.132771e-04 8.967647e-05 2.773112e-05
[2031,] 8.516962e-05 8.840801e-05 2.064897e-05
[2032,] 1.323761e-04 9.076542e-05 2.485580e-05
[2033,] 8.560172e-05 8.862712e-05 2.059870e-05
[2034,] 1.312359e-04 9.110334e-05 2.455508e-05
[2035,] 1.486476e-04 9.180723e-05 3.168417e-05
[2036,] 8.496695e-05 8.840632e-05 2.063352e-05
[2037,] 1.455930e-04 9.380787e-05 3.678486e-05
[2038,] 1.143049e-04 9.941094e-05 3.186738e-05
[2039,] 1.450323e-04 9.380787e-05 3.667030e-05
[2040,] 8.406414e-05 8.850186e-05 2.064047e-05
[2041,] 8.384043e-05 8.848992e-05 2.062981e-05
[2042,] 8.398516e-05 8.850234e-05 2.063484e-05
[2043,] 1.418486e-04 9.613940e-05 3.741768e-05
[2044,] 8.424411e-05 8.859715e-05 2.062127e-05
[2045,] 1.385862e-04 1.481108e-04 4.635176e-05
[2046,] 1.244976e-04 9.321024e-05 3.165001e-05
[2047,] 1.460732e-04 9.215475e-05 3.181286e-05
[2048,] 8.503356e-05 8.836670e-05 2.066277e-05
[2049,] 1.723050e-04 8.895603e-05 3.065780e-05
[2050,] 1.223567e-04 9.513168e-05 3.229475e-05
[2051,] 1.663540e-04 1.014999e-04 4.332879e-05
[2052,] 1.132210e-04 9.009920e-05 2.522074e-05
[2053,] 1.266907e-04 9.055910e-05 2.943506e-05
[2054,] 1.264633e-04 1.419938e-04 3.510030e-05
[2055,] 1.306514e-04 1.465286e-04 4.325185e-05
[2056,] 1.304494e-04 1.494181e-04 4.414126e-05
[2057,] 1.514578e-04 1.333877e-04 3.946461e-05
[2058,] 9.103403e-05 9.010026e-05 2.244883e-05
[2059,] 1.512830e-04 1.441104e-04 4.145472e-05
[2060,] 1.513313e-04 1.311982e-04 3.918790e-05
[2061,] 1.427562e-04 1.031777e-04 3.901265e-05
[2062,] 9.321133e-05 9.009660e-05 2.267232e-05
[2063,] 1.292190e-04 1.496608e-04 4.336003e-05
[2064,] 1.520957e-04 9.206499e-05 3.242936e-05
[2065,] 1.316315e-04 1.167608e-04 3.296820e-05
[2066,] 1.316315e-04 1.166079e-04 3.299712e-05
[2067,] 9.413278e-05 9.010552e-05 2.293516e-05
[2068,] 9.318320e-05 9.010258e-05 2.277483e-05
[2069,] 9.220544e-05 9.009705e-05 2.257610e-05
[2070,] 1.524610e-04 9.187429e-05 3.175503e-05
[2071,] 1.189635e-04 1.604809e-04 4.930417e-05
[2072,] 8.651407e-05 8.854606e-05 2.151121e-05
[2073,] 1.647157e-04 9.587764e-05 3.955047e-05
[2074,] 1.302423e-04 1.168099e-04 3.285787e-05
[2075,] 1.363248e-04 1.514961e-04 4.646888e-05
[2076,] 9.334298e-05 8.928901e-05 2.317695e-05
[2077,] 8.596322e-05 8.877943e-05 2.167890e-05
[2078,] 1.282852e-04 1.164093e-04 3.278165e-05
[2079,] 9.123037e-05 8.875689e-05 2.212402e-05
[2080,] 9.193175e-05 8.891537e-05 2.234615e-05
[2081,] 1.405548e-04 9.094716e-05 3.038890e-05
[2082,] 1.630272e-04 1.115651e-04 4.836294e-05
[2083,] 1.625953e-04 1.038615e-04 4.271187e-05
[2084,] 1.370939e-04 9.108547e-05 3.044834e-05
[2085,] 1.622761e-04 1.046877e-04 4.331048e-05
[2086,] 1.631057e-04 1.043524e-04 4.324403e-05
[2087,] 1.631057e-04 1.120317e-04 4.876703e-05
[2088,] 1.700140e-04 9.132920e-05 3.226593e-05
[2089,] 1.516612e-04 1.296008e-04 3.910379e-05
[2090,] 1.585732e-04 1.123271e-04 4.752436e-05
[2091,] 1.667765e-04 9.177783e-05 3.350718e-05
[2092,] 1.434893e-04 1.075204e-04 4.194024e-05
[2093,] 1.608080e-04 1.200740e-04 3.983007e-05
[2094,] 1.369351e-04 1.507784e-04 4.633020e-05
[2095,] 1.478734e-04 1.460343e-04 4.790939e-05
[2096,] 1.249924e-04 1.732068e-04 7.290070e-05
[2097,] 1.540004e-04 1.352252e-04 3.977843e-05
[2098,] 1.556679e-04 1.445146e-04 6.244111e-05
[2099,] 4.209861e-04 8.787436e-05 6.431121e-05
[2100,] 4.693413e-04 8.803890e-05 7.472497e-05
[2101,] 1.877540e-04 1.377125e-04 6.517959e-05
[2102,] 1.558740e-04 1.487806e-04 4.632493e-05
[2103,] 1.006030e-04 9.983552e-05 2.352385e-05
[2104,] 2.394472e-04 1.431341e-04 9.343006e-05
[2105,] 3.089769e-04 8.909976e-05 3.681451e-05
[2106,] 1.092143e-04 9.390868e-05 2.574229e-05
[2107,] 2.273818e-04 1.507128e-04 9.987724e-05
[2108,] 1.105352e-04 9.337149e-05 2.646262e-05
[2109,] 2.331921e-04 1.455128e-04 9.461187e-05
[2110,] 2.547030e-04 8.886206e-05 3.020328e-05
[2111,] 2.988167e-04 1.538589e-04 1.165304e-04
[2112,] 1.271943e-04 1.651668e-04 4.564349e-05
[2113,] 2.119479e-04 9.021690e-05 3.514672e-05
[2114,] 1.099736e-04 9.307302e-05 2.647951e-05
[2115,] 1.104198e-04 9.307336e-05 2.660402e-05
[2116,] 1.268701e-04 1.632087e-04 4.375923e-05
[2117,] 1.104198e-04 9.309500e-05 2.690359e-05
[2118,] 1.267919e-04 1.640168e-04 4.432355e-05
[2119,] 2.520587e-04 9.021842e-05 4.076375e-05
[2120,] 9.287929e-05 9.046408e-05 2.102376e-05
[2121,] 1.266202e-04 1.649832e-04 4.397096e-05
[2122,] 3.186577e-04 1.534358e-04 1.197927e-04
[2123,] 3.343568e-04 1.539558e-04 1.279815e-04
[2124,] 3.270550e-04 1.532626e-04 1.225082e-04
[2125,] 3.400324e-04 9.010139e-05 6.173649e-05
[2126,] 1.143251e-04 1.056994e-04 2.904097e-05
[2127,] 1.048682e-04 1.014329e-04 2.083553e-05
[2128,] 3.443203e-04 1.171401e-04 3.565099e-05
[2129,] 2.706927e-04 8.995988e-05 4.333524e-05
[2130,] 1.142252e-04 1.029700e-04 2.586874e-05
[2131,] 1.272679e-04 1.668403e-04 4.585996e-05
[2132,] 2.448333e-04 9.009275e-05 3.760150e-05
[2133,] 9.064032e-05 1.133866e-04 2.267199e-05
[2134,] 9.174593e-05 1.061143e-04 2.168940e-05
[2135,] 9.131772e-05 1.049066e-04 2.189492e-05
[2136,] 1.073453e-04 1.055116e-04 2.539906e-05
[2137,] 1.140763e-04 1.570961e-04 4.163473e-05
[2138,] 9.778062e-05 1.243551e-04 2.494080e-05
[2139,] 9.083408e-05 9.165240e-05 2.084169e-05
[2140,] 3.808618e-04 8.801214e-05 5.652811e-05
[2141,] 8.983232e-05 9.166594e-05 2.081293e-05
[2142,] 8.869392e-05 8.976683e-05 2.076942e-05
[2143,] 2.925438e-04 1.682715e-04 1.599890e-04
[2144,] 1.069951e-04 1.001148e-04 2.588196e-05
[2145,] 9.535140e-05 9.169487e-05 2.096239e-05
[2146,] 1.268454e-04 1.676239e-04 4.569733e-05
[2147,] 2.507813e-04 8.998209e-05 4.096192e-05
[2148,] 1.781253e-04 8.842812e-05 3.160104e-05
[2149,] 2.464218e-04 9.057064e-05 4.473877e-05
[2150,] 2.487844e-04 9.054233e-05 4.480563e-05
[2151,] 9.222114e-05 8.920376e-05 2.095323e-05
[2152,] 1.766534e-04 9.011600e-05 2.958702e-05
[2153,] 3.244668e-04 8.816857e-05 4.750394e-05
[2154,] 2.499838e-04 1.538356e-04 9.374966e-05
[2155,] 1.328123e-04 1.017762e-04 2.826652e-05
[2156,] 9.693869e-05 9.019689e-05 2.087497e-05
[2157,] 1.274239e-04 1.725332e-04 4.413374e-05
[2158,] 2.054400e-04 1.567825e-04 8.201268e-05
[2159,] 2.021391e-04 1.506448e-04 6.653223e-05
[2160,] 1.280148e-04 1.775686e-04 4.384485e-05
[2161,] 1.857001e-04 1.534963e-04 6.601030e-05
[2162,] 1.992105e-04 9.216576e-05 4.538508e-05
[2163,] 1.277470e-04 1.666814e-04 4.428715e-05
[2164,] 2.884343e-04 8.944721e-05 4.854609e-05
[2165,] 2.324960e-04 9.206292e-05 5.002253e-05
[2166,] 1.277476e-04 1.669551e-04 4.407212e-05
[2167,] 3.875721e-04 9.019119e-05 6.576543e-05
[2168,] 1.174096e-04 9.162461e-05 2.591371e-05
[2169,] 1.279761e-04 1.647644e-04 4.380705e-05
[2170,] 1.245670e-04 9.258133e-05 2.995932e-05
[2171,] 1.279788e-04 1.646391e-04 4.373657e-05
[2172,] 1.280499e-04 1.688712e-04 4.530575e-05
[2173,] 1.740534e-04 9.307873e-05 3.449478e-05
[2174,] 1.281217e-04 2.171025e-04 4.433909e-05
[2175,] 1.099590e-04 1.251764e-04 3.884898e-05
[2176,] 1.690021e-04 1.577827e-04 4.237511e-05
[2177,] 9.972528e-05 1.373698e-04 4.147644e-05
[2178,] 1.232228e-04 1.113994e-04 3.973787e-05
[2179,] 1.154627e-04 1.015293e-04 3.196438e-05
[2180,] 1.170146e-04 1.156265e-04 4.214094e-05
[2181,] 9.968983e-05 1.464217e-04 4.393699e-05
[2182,] 1.341177e-04 1.617339e-04 4.602894e-05
[2183,] 1.038709e-04 9.462629e-05 2.490865e-05
[2184,] 1.687281e-04 1.482626e-04 4.177828e-05
[2185,] 1.361559e-04 1.850663e-04 4.085645e-05
[2186,] 1.341315e-04 1.672395e-04 4.737793e-05
[2187,] 9.431549e-05 9.963700e-05 2.852026e-05
[2188,] 9.431549e-05 1.014696e-04 2.905489e-05
[2189,] 1.355147e-04 1.833497e-04 4.092725e-05
[2190,] 1.688450e-04 1.492077e-04 4.191452e-05
[2191,] 1.392438e-04 1.469326e-04 5.491860e-05
[2192,] 1.328295e-04 1.502068e-04 4.509559e-05
[2193,] 1.396362e-04 1.483296e-04 4.601505e-05
[2194,] 1.290525e-04 1.159062e-04 3.433760e-05
[2195,] 1.225619e-04 1.192198e-04 3.173269e-05
[2196,] 8.608214e-05 1.161318e-04 2.319040e-05
[2197,] 1.201172e-04 1.137264e-04 3.182800e-05
[2198,] 1.349999e-04 1.478595e-04 4.504637e-05
[2199,] 1.615893e-04 1.657640e-04 6.558484e-05
[2200,] 1.347944e-04 1.879283e-04 5.398368e-05
[2201,] 1.656402e-04 1.648511e-04 6.811795e-05
[2202,] 1.325800e-04 1.268982e-04 3.561225e-05
[2203,] 8.714437e-05 1.139220e-04 2.265146e-05
[2204,] 1.333311e-04 1.259520e-04 3.554681e-05
[2205,] 1.517251e-04 1.214583e-04 4.220376e-05
[2206,] 1.333977e-04 1.260421e-04 3.547352e-05
[2207,] 1.341732e-04 1.494731e-04 4.371999e-05
[2208,] 1.388958e-04 1.155109e-04 3.098471e-05
[2209,] 1.207606e-04 1.112529e-04 3.284837e-05
[2210,] 1.344121e-04 1.488394e-04 4.214638e-05
[2211,] 1.437950e-04 3.142401e-04 1.547772e-04
[2212,] 1.110891e-04 1.540114e-04 5.393844e-05
[2213,] 1.350580e-04 1.485659e-04 4.430073e-05
[2214,] 1.350793e-04 1.498116e-04 4.468141e-05
[2215,] 1.223639e-04 1.110059e-04 3.389720e-05
[2216,] 1.222513e-04 1.100624e-04 3.351383e-05
[2217,] 1.437847e-04 1.209177e-04 3.949067e-05
[2218,] 1.332704e-04 1.147861e-04 3.462774e-05
[2219,] 1.585331e-04 1.781849e-04 6.941347e-05
[2220,] 9.936235e-05 1.204717e-04 2.198771e-05
[2221,] 1.351014e-04 1.516793e-04 4.522104e-05
[2222,] 1.402620e-04 1.833282e-04 6.247875e-05
[2223,] 1.351196e-04 1.538262e-04 4.507488e-05
[2224,] 1.349817e-04 1.488957e-04 4.419673e-05
[2225,] 1.205985e-04 1.373718e-04 3.952911e-05
[2226,] 1.207552e-04 1.368855e-04 3.968012e-05
[2227,] 1.333226e-04 1.153745e-04 3.471190e-05
[2228,] 1.423329e-04 1.711499e-04 6.044806e-05
[2229,] 1.430689e-04 1.192605e-04 3.806087e-05
[2230,] 9.478693e-05 1.131823e-04 2.203802e-05
[2231,] 1.425026e-04 1.743173e-04 6.187024e-05
[2232,] 9.859845e-05 1.214188e-04 2.165376e-05
[2233,] 9.410944e-05 1.042791e-04 2.165363e-05
[2234,] 1.337062e-04 1.177516e-04 3.508294e-05
[2235,] 1.350302e-04 1.163368e-04 3.596731e-05
[2236,] 1.025470e-04 8.961553e-05 2.201658e-05
[2237,] 9.032047e-05 1.318111e-04 2.314832e-05
[2238,] 1.457217e-04 1.313832e-04 3.994232e-05
[2239,] 1.023680e-04 8.982431e-05 2.075677e-05
[2240,] 8.988202e-05 1.186897e-04 2.236295e-05
[2241,] 1.024333e-04 8.946670e-05 2.085401e-05
[2242,] 1.546262e-04 1.780429e-04 7.691082e-05
[2243,] 1.456885e-04 1.303899e-04 3.983809e-05
[2244,] 1.526243e-04 1.177317e-04 3.880872e-05
[2245,] 8.574979e-05 9.602882e-05 2.192674e-05
[2246,] 1.069290e-04 8.919465e-05 2.106369e-05
[2247,] 9.593348e-05 8.878490e-05 2.294940e-05
[2248,] 1.538621e-04 1.182388e-04 3.981184e-05
[2249,] 1.382865e-04 1.409199e-04 3.922956e-05
[2250,] 1.382865e-04 1.401041e-04 3.909605e-05
[2251,] 1.531268e-04 1.795422e-04 7.616042e-05
[2252,] 8.779741e-05 9.205496e-05 2.087380e-05
[2253,] 1.281990e-04 9.562806e-05 2.185583e-05
[2254,] 9.166293e-05 9.040492e-05 2.163721e-05
[2255,] 1.354369e-04 1.448760e-04 4.103727e-05
[2256,] 9.210946e-05 9.085637e-05 2.135204e-05
[2257,] 1.241696e-04 1.551091e-04 4.429966e-05
[2258,] 1.587799e-04 1.184130e-04 3.795275e-05
[2259,] 8.530416e-05 1.041534e-04 2.545398e-05
[2260,] 1.572898e-04 1.220297e-04 3.728800e-05
[2261,] 1.269264e-04 1.075574e-04 3.147976e-05
[2262,] 1.453318e-04 1.351010e-04 4.058465e-05
[2263,] 8.793462e-05 1.847941e-04 4.306856e-05
[2264,] 1.450088e-04 1.347169e-04 4.087193e-05
[2265,] 8.510497e-05 1.510349e-04 2.859304e-05
[2266,] 1.438133e-04 1.352709e-04 4.096281e-05
[2267,] 1.382689e-04 1.350172e-04 4.015334e-05
[2268,] 9.033555e-05 1.003204e-04 2.768006e-05
[2269,] 1.061955e-04 1.258047e-04 3.144587e-05
[2270,] 1.899792e-04 2.193159e-04 1.432881e-04
[2271,] 1.422848e-04 1.467246e-04 4.408116e-05
[2272,] 8.737107e-05 1.057796e-04 2.696601e-05
[2273,] 1.425532e-04 1.464317e-04 4.480000e-05
[2274,] 1.413858e-04 1.464486e-04 4.461330e-05
[2275,] 1.377871e-04 1.447469e-04 4.563532e-05
[2276,] 1.232351e-04 1.314722e-04 3.832854e-05
[2277,] 9.198102e-05 1.340102e-04 3.004672e-05
[2278,] 1.473643e-04 1.442526e-04 4.881711e-05
[2279,] 1.449558e-04 1.430338e-04 4.687088e-05
[2280,] 8.703911e-05 9.032802e-05 2.153249e-05
[2281,] 9.650557e-05 1.459086e-04 3.917600e-05
[2282,] 1.194992e-04 1.417645e-04 3.610803e-05
[2283,] 9.385411e-05 1.328829e-04 3.273723e-05
[2284,] 9.267126e-05 1.334007e-04 3.169854e-05
[2285,] 9.815816e-05 1.272457e-04 3.044029e-05
[2286,] 1.764192e-04 1.428129e-04 6.082045e-05
[2287,] 9.825826e-05 1.205161e-04 2.893189e-05
[2288,] 1.286089e-04 1.416802e-04 3.801886e-05
[2289,] 1.124172e-04 9.106988e-05 2.713204e-05
[2290,] 1.567854e-04 1.434014e-04 5.013535e-05
[2291,] 1.628097e-04 1.545916e-04 3.880606e-05
[2292,] 1.016035e-04 1.184342e-04 2.693371e-05
[2293,] 8.869176e-05 1.025196e-04 2.300515e-05
[2294,] 1.337682e-04 9.246426e-05 3.433695e-05
[2295,] 1.207138e-04 1.008127e-04 2.289812e-05
[2296,] 1.501849e-04 1.432715e-04 5.216142e-05
[2297,] 1.045055e-04 9.171778e-05 2.342077e-05
[2298,] 9.906464e-05 9.385557e-05 2.393601e-05
[2299,] 1.273049e-04 1.513486e-04 4.229089e-05
[2300,] 1.474734e-04 1.569219e-04 5.261720e-05
[2301,] 9.274122e-05 9.459442e-05 2.496654e-05
[2302,] 1.351556e-04 1.061346e-04 4.092378e-05
[2303,] 1.126235e-04 1.139684e-04 4.004450e-05
[2304,] 1.238203e-04 9.382027e-05 2.483029e-05
[2305,] 9.235374e-05 3.711078e-04 7.049289e-05
[2306,] 1.836351e-04 1.625352e-04 4.390487e-05
[2307,] 1.134447e-04 9.190745e-05 2.815585e-05
[2308,] 1.214447e-04 2.377230e-04 9.954475e-05
[2309,] 1.093027e-04 9.145137e-05 2.649933e-05
[2310,] 8.589299e-05 2.172291e-04 4.490557e-05
[2311,] 1.194526e-04 2.361354e-04 4.055733e-05
[2312,] 1.136197e-04 9.047268e-05 2.618344e-05
[2313,] 8.506186e-05 2.025698e-04 4.237602e-05
[2314,] 1.024154e-04 1.963055e-04 2.784964e-05
[2315,] 1.039526e-04 1.747696e-04 2.742582e-05
[2316,] 1.041143e-04 7.328629e-04 1.437480e-04
[2317,] 9.847274e-05 9.046620e-05 2.392059e-05
[2318,] 1.070966e-04 5.455735e-04 5.255499e-05
[2319,] 1.062463e-04 5.631418e-04 5.455814e-05
[2320,] 3.125957e-04 1.897087e-04 5.411477e-05
[2321,] 1.059476e-04 3.866367e-04 4.416862e-05
[2322,] 8.372991e-05 2.457681e-04 4.590017e-05
[2323,] 1.137051e-04 2.797093e-04 1.055199e-04
[2324,] 1.017125e-04 2.436152e-04 7.598708e-05
[2325,] 9.680347e-05 9.049547e-05 2.321428e-05
[2326,] 1.052036e-04 4.297758e-04 5.910275e-05
[2327,] 1.292797e-04 6.274744e-04 4.265316e-05
[2328,] 1.027031e-04 1.272462e-03 1.053651e-04
[2329,] 1.193578e-04 5.957146e-04 4.571059e-05
[2330,] 1.183171e-04 2.072478e-04 5.134848e-05
[2331,] 2.419067e-04 1.754021e-04 4.910215e-05
[2332,] 2.471750e-04 1.758126e-04 4.969668e-05
[2333,] 8.573253e-05 8.389390e-04 7.130535e-05
[2334,] 9.778188e-05 9.068621e-05 2.383644e-05
[2335,] 1.196069e-04 1.965724e-04 3.625498e-05
[2336,] 9.647461e-05 9.076597e-05 2.441025e-05
[2337,] 1.199561e-04 4.337760e-04 5.224030e-05
[2338,] 9.611406e-05 9.021983e-05 2.335655e-05
[2339,] 9.293303e-05 9.011423e-05 2.264143e-05
[2340,] 8.609020e-05 2.901146e-04 5.405723e-05
[2341,] 1.024915e-04 1.308289e-03 6.515871e-05
[2342,] 1.019098e-04 2.034471e-03 1.212967e-04
[2343,] 9.436544e-05 9.067076e-05 2.362217e-05
[2344,] 1.415741e-04 5.959518e-04 3.789268e-05
[2345,] 9.361218e-05 9.067474e-05 2.363788e-05
[2346,] 9.520926e-05 9.034169e-05 2.309864e-05
[2347,] 1.022878e-04 1.594646e-03 1.031130e-04
[2348,] 9.263448e-05 2.321539e-04 3.940084e-05
[2349,] 1.658842e-04 1.060115e-04 3.425279e-05
[2350,] 8.945768e-05 9.045235e-05 2.237422e-05
[2351,] 1.741665e-04 1.165605e-04 3.270290e-05
[2352,] 1.776732e-04 6.691891e-04 3.444191e-05
[2353,] 1.575202e-04 5.243563e-04 3.429088e-05
[2354,] 1.530402e-04 5.603265e-04 3.591446e-05
[2355,] 1.151940e-04 5.844890e-04 4.182564e-05
[2356,] 1.384179e-04 1.412710e-04 4.366732e-05
[2357,] 1.025292e-04 1.740480e-03 1.198349e-04
[2358,] 1.411694e-04 6.760761e-04 4.136111e-05
[2359,] 1.060605e-04 1.323179e-03 1.171918e-04
[2360,] 2.319393e-04 1.596410e-04 5.607731e-05
[2361,] 1.026097e-04 1.750036e-03 1.190964e-04
[2362,] 1.765235e-04 4.901578e-04 3.088005e-05
[2363,] 8.997690e-05 9.084249e-05 2.238601e-05
[2364,] 1.147894e-04 4.814945e-04 6.358834e-05
[2365,] 1.344322e-04 6.700034e-04 3.711573e-05
[2366,] 1.655311e-04 5.427344e-04 3.319505e-05
[2367,] 1.008754e-04 2.084946e-03 1.457556e-04
[2368,] 1.268393e-04 6.979603e-04 4.052143e-05
[2369,] 1.022506e-04 1.802349e-03 1.273976e-04
[2370,] 1.227873e-04 1.490934e-04 4.106436e-05
[2371,] 1.170784e-04 9.142868e-05 2.341618e-05
[2372,] 9.441862e-05 9.056880e-05 2.394277e-05
[2373,] 9.585602e-05 9.049395e-05 2.390170e-05
[2374,] 2.559016e-04 1.611876e-04 5.982178e-05
[2375,] 1.964652e-04 5.925573e-04 3.084257e-05
[2376,] 1.960457e-04 5.823696e-04 3.105618e-05
[2377,] 2.799723e-04 1.516110e-04 7.225736e-05
[2378,] 8.932107e-05 9.100172e-05 2.260460e-05
[2379,] 2.799723e-04 1.515437e-04 7.266702e-05
[2380,] 1.063790e-04 7.237655e-04 9.964373e-05
[2381,] 1.892421e-04 5.583999e-04 3.143564e-05
[2382,] 1.014469e-04 1.385186e-03 1.323302e-04
[2383,] 1.869925e-04 4.526572e-04 2.942147e-05
[2384,] 2.628499e-04 1.484555e-04 7.902205e-05
[2385,] 9.626155e-05 7.827653e-04 7.112473e-05
[2386,] 1.020915e-04 1.037733e-03 1.170953e-04
[2387,] 2.040996e-04 4.494667e-04 2.804427e-05
[2388,] 9.626155e-05 8.219336e-04 7.282025e-05
[2389,] 9.052108e-05 9.095710e-05 2.239473e-05
[2390,] 1.172151e-04 3.012531e-04 3.483620e-05
[2391,] 1.055161e-04 1.198445e-03 2.344127e-04
[2392,] 1.146724e-04 7.465037e-04 1.650208e-04
[2393,] 1.087249e-04 1.358900e-03 3.038855e-04
[2394,] 9.010233e-05 1.270644e-04 3.552217e-05
[2395,] 9.041875e-05 1.164530e-04 3.319407e-05
[2396,] 1.023882e-04 1.040569e-03 1.842430e-04
[2397,] 1.031508e-04 1.007154e-03 1.848961e-04
[2398,] 1.150800e-04 1.046495e-03 2.205792e-04
[2399,] 8.358269e-05 9.258157e-05 2.320497e-05
[2400,] 1.217487e-04 9.144665e-05 3.118574e-05
[2401,] 1.317406e-04 2.074666e-04 9.101841e-05
[2402,] 2.012569e-04 2.766360e-04 2.355691e-04
[2403,] 1.252057e-04 9.152292e-05 3.204653e-05
[2404,] 1.583266e-04 2.766423e-04 1.709878e-04
[2405,] 1.503959e-04 2.501006e-04 1.436748e-04
[2406,] 1.664067e-04 2.510882e-04 1.654173e-04
[2407,] 1.312141e-04 2.376427e-04 1.035201e-04
[2408,] 1.360810e-04 2.593234e-04 1.204436e-04
[2409,] 1.284027e-04 2.622390e-04 1.198626e-04
[2410,] 1.217438e-04 2.965874e-04 1.115417e-04
[2411,] 1.937550e-04 3.554538e-04 2.927167e-04
[2412,] 2.529633e-04 4.250144e-04 4.988566e-04
[2413,] 2.962848e-04 4.724579e-04 6.820886e-04
[2414,] 1.185737e-04 2.742404e-04 1.080647e-04
[2415,] 1.455929e-04 1.188453e-04 4.292084e-05
[2416,] 2.776573e-04 3.406862e-04 4.377289e-04
[2417,] 1.467716e-04 1.217387e-04 4.473818e-05
[2418,] 2.856677e-04 3.436498e-04 4.572110e-04
[2419,] 2.327611e-04 3.024356e-04 3.021255e-04
[2420,] 1.103061e-04 1.788538e-04 4.643783e-05
[2421,] 2.913975e-04 2.907855e-04 3.855288e-04
[2422,] 2.551115e-04 2.737343e-04 3.083335e-04
[2423,] 1.162363e-04 9.064059e-05 2.856000e-05
[2424,] 1.130986e-04 9.061386e-05 2.792991e-05
[2425,] 2.386990e-04 3.000608e-04 3.165716e-04
[2426,] 2.195905e-04 2.508356e-04 2.262427e-04
[2427,] 2.414171e-04 2.737849e-04 2.891681e-04
[2428,] 1.154912e-04 9.131701e-05 2.978513e-05
[2429,] 2.641542e-04 3.195518e-04 3.836272e-04
[2430,] 2.748679e-04 2.953732e-04 3.671906e-04
[2431,] 2.737523e-04 2.975360e-04 3.685707e-04
[2432,] 2.820003e-04 3.000033e-04 3.851291e-04
[2433,] 1.096397e-04 9.090595e-05 2.795956e-05
[2434,] 5.920793e-04 1.470535e-04 1.896842e-04
[2435,] 1.940278e-04 2.259613e-04 1.731598e-04
```
