## Supplementary material for "Characterization of shared and ancestry-specific signals driving complex traits using multi-ancestry fine-mapping": s1_remaining_snps.pvar

```
##FILTER=<ID=PASS,Description="All filters passed">
##reference=ftp://ftp.1000genomes.ebi.ac.uk//vol1/ftp/technical/reference/phase2_reference_assembly_sequence/hs37d5.fa.gz
##contig=<ID=14,assembly=b37,length=107349540>
##ALT=<ID=CNV,Description="Copy Number Polymorphism">
##ALT=<ID=DEL,Description="Deletion">
##ALT=<ID=DUP,Description="Duplication">
##ALT=<ID=INS:ME:ALU,Description="Insertion of ALU element">
##ALT=<ID=INS:ME:LINE1,Description="Insertion of LINE1 element">
##ALT=<ID=INS:ME:SVA,Description="Insertion of SVA element">
##ALT=<ID=INS:MT,Description="Nuclear Mitochondrial Insertion">
##ALT=<ID=INV,Description="Inversion">
##ALT=<ID=CN0,Description="Copy number allele: 0 copies">
##ALT=<ID=CN1,Description="Copy number allele: 1 copy">
##ALT=<ID=CN2,Description="Copy number allele: 2 copies">
##ALT=<ID=CN3,Description="Copy number allele: 3 copies">
##ALT=<ID=CN4,Description="Copy number allele: 4 copies">
##ALT=<ID=CN5,Description="Copy number allele: 5 copies">
##ALT=<ID=CN6,Description="Copy number allele: 6 copies">
##ALT=<ID=CN7,Description="Copy number allele: 7 copies">
##ALT=<ID=CN8,Description="Copy number allele: 8 copies">
##ALT=<ID=CN9,Description="Copy number allele: 9 copies">
##ALT=<ID=CN10,Description="Copy number allele: 10 copies">
##ALT=<ID=CN11,Description="Copy number allele: 11 copies">
##ALT=<ID=CN12,Description="Copy number allele: 12 copies">
##ALT=<ID=CN13,Description="Copy number allele: 13 copies">
##ALT=<ID=CN14,Description="Copy number allele: 14 copies">
##ALT=<ID=CN15,Description="Copy number allele: 15 copies">
##ALT=<ID=CN16,Description="Copy number allele: 16 copies">
##ALT=<ID=CN17,Description="Copy number allele: 17 copies">
##ALT=<ID=CN18,Description="Copy number allele: 18 copies">
##ALT=<ID=CN19,Description="Copy number allele: 19 copies">
##ALT=<ID=CN20,Description="Copy number allele: 20 copies">
##ALT=<ID=CN21,Description="Copy number allele: 21 copies">
##ALT=<ID=CN22,Description="Copy number allele: 22 copies">
##ALT=<ID=CN23,Description="Copy number allele: 23 copies">
##ALT=<ID=CN24,Description="Copy number allele: 24 copies">
##ALT=<ID=CN25,Description="Copy number allele: 25 copies">
##ALT=<ID=CN26,Description="Copy number allele: 26 copies">
##ALT=<ID=CN27,Description="Copy number allele: 27 copies">
##ALT=<ID=CN28,Description="Copy number allele: 28 copies">
##ALT=<ID=CN29,Description="Copy number allele: 29 copies">
##ALT=<ID=CN30,Description="Copy number allele: 30 copies">
##ALT=<ID=CN31,Description="Copy number allele: 31 copies">
##ALT=<ID=CN32,Description="Copy number allele: 32 copies">
##ALT=<ID=CN33,Description="Copy number allele: 33 copies">
##ALT=<ID=CN34,Description="Copy number allele: 34 copies">
##ALT=<ID=CN35,Description="Copy number allele: 35 copies">
##ALT=<ID=CN36,Description="Copy number allele: 36 copies">
##ALT=<ID=CN37,Description="Copy number allele: 37 copies">
##ALT=<ID=CN38,Description="Copy number allele: 38 copies">
##ALT=<ID=CN39,Description="Copy number allele: 39 copies">
##ALT=<ID=CN40,Description="Copy number allele: 40 copies">
##ALT=<ID=CN41,Description="Copy number allele: 41 copies">
##ALT=<ID=CN42,Description="Copy number allele: 42 copies">
##ALT=<ID=CN43,Description="Copy number allele: 43 copies">
##ALT=<ID=CN44,Description="Copy number allele: 44 copies">
##ALT=<ID=CN45,Description="Copy number allele: 45 copies">
##ALT=<ID=CN46,Description="Copy number allele: 46 copies">
##ALT=<ID=CN47,Description="Copy number allele: 47 copies">
##ALT=<ID=CN48,Description="Copy number allele: 48 copies">
##ALT=<ID=CN49,Description="Copy number allele: 49 copies">
##ALT=<ID=CN50,Description="Copy number allele: 50 copies">
##ALT=<ID=CN51,Description="Copy number allele: 51 copies">
##ALT=<ID=CN52,Description="Copy number allele: 52 copies">
##ALT=<ID=CN53,Description="Copy number allele: 53 copies">
##ALT=<ID=CN54,Description="Copy number allele: 54 copies">
##ALT=<ID=CN55,Description="Copy number allele: 55 copies">
##ALT=<ID=CN56,Description="Copy number allele: 56 copies">
##ALT=<ID=CN57,Description="Copy number allele: 57 copies">
##ALT=<ID=CN58,Description="Copy number allele: 58 copies">
##ALT=<ID=CN59,Description="Copy number allele: 59 copies">
##ALT=<ID=CN60,Description="Copy number allele: 60 copies">
##ALT=<ID=CN61,Description="Copy number allele: 61 copies">
##ALT=<ID=CN62,Description="Copy number allele: 62 copies">
##ALT=<ID=CN63,Description="Copy number allele: 63 copies">
##ALT=<ID=CN64,Description="Copy number allele: 64 copies">
##ALT=<ID=CN65,Description="Copy number allele: 65 copies">
##ALT=<ID=CN66,Description="Copy number allele: 66 copies">
##ALT=<ID=CN67,Description="Copy number allele: 67 copies">
##ALT=<ID=CN68,Description="Copy number allele: 68 copies">
##ALT=<ID=CN69,Description="Copy number allele: 69 copies">
##ALT=<ID=CN70,Description="Copy number allele: 70 copies">
##ALT=<ID=CN71,Description="Copy number allele: 71 copies">
##ALT=<ID=CN72,Description="Copy number allele: 72 copies">
##ALT=<ID=CN73,Description="Copy number allele: 73 copies">
##ALT=<ID=CN74,Description="Copy number allele: 74 copies">
##ALT=<ID=CN75,Description="Copy number allele: 75 copies">
##ALT=<ID=CN76,Description="Copy number allele: 76 copies">
##ALT=<ID=CN77,Description="Copy number allele: 77 copies">
##ALT=<ID=CN78,Description="Copy number allele: 78 copies">
##ALT=<ID=CN79,Description="Copy number allele: 79 copies">
##ALT=<ID=CN80,Description="Copy number allele: 80 copies">
##ALT=<ID=CN81,Description="Copy number allele: 81 copies">
##ALT=<ID=CN82,Description="Copy number allele: 82 copies">
##ALT=<ID=CN83,Description="Copy number allele: 83 copies">
##ALT=<ID=CN84,Description="Copy number allele: 84 copies">
##ALT=<ID=CN85,Description="Copy number allele: 85 copies">
##ALT=<ID=CN86,Description="Copy number allele: 86 copies">
##ALT=<ID=CN87,Description="Copy number allele: 87 copies">
##ALT=<ID=CN88,Description="Copy number allele: 88 copies">
##ALT=<ID=CN89,Description="Copy number allele: 89 copies">
##ALT=<ID=CN90,Description="Copy number allele: 90 copies">
##ALT=<ID=CN91,Description="Copy number allele: 91 copies">
##ALT=<ID=CN92,Description="Copy number allele: 92 copies">
##ALT=<ID=CN93,Description="Copy number allele: 93 copies">
##ALT=<ID=CN94,Description="Copy number allele: 94 copies">
##ALT=<ID=CN95,Description="Copy number allele: 95 copies">
##ALT=<ID=CN96,Description="Copy number allele: 96 copies">
##ALT=<ID=CN97,Description="Copy number allele: 97 copies">
##ALT=<ID=CN98,Description="Copy number allele: 98 copies">
##ALT=<ID=CN99,Description="Copy number allele: 99 copies">
##ALT=<ID=CN100,Description="Copy number allele: 100 copies">
##ALT=<ID=CN101,Description="Copy number allele: 101 copies">
##ALT=<ID=CN102,Description="Copy number allele: 102 copies">
##ALT=<ID=CN103,Description="Copy number allele: 103 copies">
##ALT=<ID=CN104,Description="Copy number allele: 104 copies">
##ALT=<ID=CN105,Description="Copy number allele: 105 copies">
##ALT=<ID=CN106,Description="Copy number allele: 106 copies">
##ALT=<ID=CN107,Description="Copy number allele: 107 copies">
##ALT=<ID=CN108,Description="Copy number allele: 108 copies">
##ALT=<ID=CN109,Description="Copy number allele: 109 copies">
##ALT=<ID=CN110,Description="Copy number allele: 110 copies">
##ALT=<ID=CN111,Description="Copy number allele: 111 copies">
##ALT=<ID=CN112,Description="Copy number allele: 112 copies">
##ALT=<ID=CN113,Description="Copy number allele: 113 copies">
##ALT=<ID=CN114,Description="Copy number allele: 114 copies">
##ALT=<ID=CN115,Description="Copy number allele: 115 copies">
##ALT=<ID=CN116,Description="Copy number allele: 116 copies">
##ALT=<ID=CN117,Description="Copy number allele: 117 copies">
##ALT=<ID=CN118,Description="Copy number allele: 118 copies">
##ALT=<ID=CN119,Description="Copy number allele: 119 copies">
##ALT=<ID=CN120,Description="Copy number allele: 120 copies">
##ALT=<ID=CN121,Description="Copy number allele: 121 copies">
##ALT=<ID=CN122,Description="Copy number allele: 122 copies">
##ALT=<ID=CN123,Description="Copy number allele: 123 copies">
##ALT=<ID=CN124,Description="Copy number allele: 124 copies">
##INFO=<ID=CIEND,Number=2,Type=Integer,Description="Confidence interval around END for imprecise variants">
##INFO=<ID=CIPOS,Number=2,Type=Integer,Description="Confidence interval around POS for imprecise variants">
##INFO=<ID=CS,Number=1,Type=String,Description="Source call set.">
##INFO=<ID=END,Number=1,Type=Integer,Description="End coordinate of this variant">
##INFO=<ID=IMPRECISE,Number=0,Type=Flag,Description="Imprecise structural variation">
##INFO=<ID=MC,Number=.,Type=String,Description="Merged calls.">
##INFO=<ID=MEINFO,Number=4,Type=String,Description="Mobile element info of the form NAME,START,END<POLARITY; If there is only 5' OR 3' support for this call, will be NULL NULL for START and END">
##INFO=<ID=MEND,Number=1,Type=Integer,Description="Mitochondrial end coordinate of inserted sequence">
##INFO=<ID=MLEN,Number=1,Type=Integer,Description="Estimated length of mitochondrial insert">
##INFO=<ID=MSTART,Number=1,Type=Integer,Description="Mitochondrial start coordinate of inserted sequence">
##INFO=<ID=SVLEN,Number=.,Type=Integer,Description="SV length. It is only calculated for structural variation MEIs. For other types of SVs; one may calculate the SV length by INFO:END-START+1, or by finding the difference between lengthes of REF and ALT alleles">
##INFO=<ID=SVTYPE,Number=1,Type=String,Description="Type of structural variant">
##INFO=<ID=TSD,Number=1,Type=String,Description="Precise Target Site Duplication for bases, if unknown, value will be NULL">
##INFO=<ID=AC,Number=A,Type=Integer,Description="Total number of alternate alleles in called genotypes">
##INFO=<ID=AF,Number=A,Type=Float,Description="Estimated allele frequency in the range (0,1)">
##INFO=<ID=NS,Number=1,Type=Integer,Description="Number of samples with data">
##INFO=<ID=AN,Number=1,Type=Integer,Description="Total number of alleles in called genotypes">
##INFO=<ID=EAS_AF,Number=A,Type=Float,Description="Allele frequency in the EAS populations calculated from AC and AN, in the range (0,1)">
##INFO=<ID=EUR_AF,Number=A,Type=Float,Description="Allele frequency in the EUR populations calculated from AC and AN, in the range (0,1)">
##INFO=<ID=AFR_AF,Number=A,Type=Float,Description="Allele frequency in the AFR populations calculated from AC and AN, in the range (0,1)">
##INFO=<ID=AMR_AF,Number=A,Type=Float,Description="Allele frequency in the AMR populations calculated from AC and AN, in the range (0,1)">
##INFO=<ID=SAS_AF,Number=A,Type=Float,Description="Allele frequency in the SAS populations calculated from AC and AN, in the range (0,1)">
##INFO=<ID=DP,Number=1,Type=Integer,Description="Total read depth; only low coverage data were counted towards the DP, exome data were not used">
##INFO=<ID=AA,Number=1,Type=String,Description="Ancestral Allele. Format: AA|REF|ALT|IndelType. AA: Ancestral allele, REF:Reference Allele, ALT:Alternate Allele, IndelType:Type of Indel (REF, ALT and IndelType are only defined for indels)">
##INFO=<ID=VT,Number=.,Type=String,Description="indicates what type of variant the line represents">
##INFO=<ID=EX_TARGET,Number=0,Type=Flag,Description="indicates whether a variant is within the exon pull down target boundaries">
##INFO=<ID=MULTI_ALLELIC,Number=0,Type=Flag,Description="indicates whether a site is multi-allelic">
#CHROM	POS	ID	REF	ALT	QUAL	FILTER	INFO
14	51155485	rs2934664	C	A	100	PASS	AC=3914;AF=0.78155;AN=5008;NS=2504;DP=20093;EAS_AF=0.871;AMR_AF=0.7824;AFR_AF=0.8306;EUR_AF=0.666;SAS_AF=0.7413;AA=a|||;VT=SNP
14	51155535	rs3015471	G	C	100	PASS	AC=3914;AF=0.78155;AN=5008;NS=2504;DP=20972;EAS_AF=0.871;AMR_AF=0.7824;AFR_AF=0.8298;EUR_AF=0.666;SAS_AF=0.7423;AA=g|||;VT=SNP
14	51155787	rs3015470	A	G	100	PASS	AC=3883;AF=0.775359;AN=5008;NS=2504;DP=20998;EAS_AF=0.871;AMR_AF=0.7824;AFR_AF=0.8071;EUR_AF=0.666;SAS_AF=0.7413;AA=a|||;VT=SNP
14	51155995	rs2934663	T	C	100	PASS	AC=3912;AF=0.78115;AN=5008;NS=2504;DP=19722;EAS_AF=0.871;AMR_AF=0.7824;AFR_AF=0.829;EUR_AF=0.666;SAS_AF=0.7413;AA=N|||;VT=SNP
14	51156101	rs67447434	G	A	100	PASS	AC=942;AF=0.188099;AN=5008;NS=2504;DP=17190;EAS_AF=0.0804;AMR_AF=0.134;AFR_AF=0.4145;EUR_AF=0.1421;SAS_AF=0.0787;AA=G|||;VT=SNP
14	51156155	rs72681652	C	T	100	PASS	AC=817;AF=0.163139;AN=5008;NS=2504;DP=17494;EAS_AF=0.0804;AMR_AF=0.1254;AFR_AF=0.3245;EUR_AF=0.1421;SAS_AF=0.0787;AA=C|||;VT=SNP
14	51156734	rs72681653	A	G	100	PASS	AC=302;AF=0.0603035;AN=5008;NS=2504;DP=12978;EAS_AF=0.0724;AMR_AF=0.1167;AFR_AF=0.0015;EUR_AF=0.0427;SAS_AF=0.1053;AA=a|||;VT=SNP
14	51157160	rs3015469	G	A	100	PASS	AC=3909;AF=0.780551;AN=5008;NS=2504;DP=12691;EAS_AF=0.871;AMR_AF=0.7824;AFR_AF=0.8275;EUR_AF=0.666;SAS_AF=0.7403;AA=a|||;VT=SNP
14	51157553	rs111234737	C	T	100	PASS	AC=939;AF=0.1875;AN=5008;NS=2504;DP=14280;EAS_AF=0.0804;AMR_AF=0.134;AFR_AF=0.4115;EUR_AF=0.1421;SAS_AF=0.0798;AA=C|||;VT=SNP
14	51157556	rs2934661	A	G	100	PASS	AC=3355;AF=0.669928;AN=5008;NS=2504;DP=14401;EAS_AF=0.7907;AMR_AF=0.6729;AFR_AF=0.6921;EUR_AF=0.5239;SAS_AF=0.6636;AA=G|||;VT=SNP
14	51157614	rs12434932	T	C	100	PASS	AC=2496;AF=0.498403;AN=5008;NS=2504;DP=16847;EAS_AF=0.7867;AMR_AF=0.5893;AFR_AF=0.1657;EUR_AF=0.4791;SAS_AF=0.6063;AA=T|||;VT=SNP
14	51158479	rs12587025	A	G	100	PASS	AC=1382;AF=0.275958;AN=5008;NS=2504;DP=20538;EAS_AF=0.6339;AMR_AF=0.2738;AFR_AF=0.115;EUR_AF=0.161;SAS_AF=0.2444;AA=a|||;VT=SNP
14	51158848	rs3015467	C	T	100	PASS	AC=3915;AF=0.781749;AN=5008;NS=2504;DP=19012;EAS_AF=0.871;AMR_AF=0.7824;AFR_AF=0.8321;EUR_AF=0.666;SAS_AF=0.7403;AA=T|||;VT=SNP
14	51158851	rs59857560	G	A	100	PASS	AC=772;AF=0.154153;AN=5008;NS=2504;DP=19099;EAS_AF=0.0804;AMR_AF=0.1254;AFR_AF=0.2905;EUR_AF=0.1421;SAS_AF=0.0787;AA=G|||;VT=SNP
14	51159342	rs77598393	T	G	100	PASS	AC=819;AF=0.163538;AN=5008;NS=2504;DP=17296;EAS_AF=0.0804;AMR_AF=0.1254;AFR_AF=0.326;EUR_AF=0.1421;SAS_AF=0.0787;AA=T|||;VT=SNP
14	51159585	rs4578563	G	A	100	PASS	AC=3918;AF=0.782348;AN=5008;NS=2504;DP=17563;EAS_AF=0.871;AMR_AF=0.7824;AFR_AF=0.8328;EUR_AF=0.667;SAS_AF=0.7413;AA=A|||;VT=SNP
14	51160245	rs8011413	A	G	100	PASS	AC=752;AF=0.15016;AN=5008;NS=2504;DP=18866;EAS_AF=0.0794;AMR_AF=0.1196;AFR_AF=0.2799;EUR_AF=0.1431;SAS_AF=0.0767;AA=A|||;VT=SNP
14	51160753	rs8012745	G	A	100	PASS	AC=824;AF=0.164537;AN=5008;NS=2504;DP=20948;EAS_AF=0.0804;AMR_AF=0.1282;AFR_AF=0.3245;EUR_AF=0.1471;SAS_AF=0.0787;AA=G|||;VT=SNP
14	51160977	rs113230118	G	A	100	PASS	AC=778;AF=0.155351;AN=5008;NS=2504;DP=22463;EAS_AF=0.0804;AMR_AF=0.1282;AFR_AF=0.2897;EUR_AF=0.1471;SAS_AF=0.0787;AA=g|||;VT=SNP
14	51161982	rs7161234	G	C	100	PASS	AC=3930;AF=0.784744;AN=5008;NS=2504;DP=19106;EAS_AF=0.871;AMR_AF=0.7925;AFR_AF=0.8298;EUR_AF=0.6759;SAS_AF=0.7413;AA=C|||;VT=SNP
14	51162239	rs6572684	T	G	100	PASS	AC=3876;AF=0.773962;AN=5008;NS=2504;DP=19101;EAS_AF=0.871;AMR_AF=0.7853;AFR_AF=0.792;EUR_AF=0.6769;SAS_AF=0.7413;AA=C|||;VT=SNP
14	51162419	rs8023035	A	G	100	PASS	AC=2485;AF=0.496206;AN=5008;NS=2504;DP=17897;EAS_AF=0.7877;AMR_AF=0.5951;AFR_AF=0.1664;EUR_AF=0.4851;SAS_AF=0.5828;AA=A|||;VT=SNP
14	51162848	rs4343181	C	T	100	PASS	AC=2882;AF=0.575479;AN=5008;NS=2504;DP=16441;EAS_AF=0.7887;AMR_AF=0.6412;AFR_AF=0.3495;EUR_AF=0.5308;SAS_AF=0.6605;AA=C|||;VT=SNP
14	51163494	rs7146084	A	G	100	PASS	AC=2567;AF=0.51258;AN=5008;NS=2504;DP=18707;EAS_AF=0.7887;AMR_AF=0.6167;AFR_AF=0.1634;EUR_AF=0.5378;SAS_AF=0.6002;AA=A|||;VT=SNP
14	51163792	rs57019801	G	C	100	PASS	AC=1245;AF=0.248602;AN=5008;NS=2504;DP=22026;EAS_AF=0.0833;AMR_AF=0.1614;AFR_AF=0.5825;EUR_AF=0.1471;SAS_AF=0.1339;AA=G|||;VT=SNP
14	51163847	rs113935613	C	T	100	PASS	AC=1121;AF=0.223842;AN=5008;NS=2504;DP=20037;EAS_AF=0.0804;AMR_AF=0.1571;AFR_AF=0.4932;EUR_AF=0.1471;SAS_AF=0.1339;AA=T|||;VT=SNP
14	51163884	rs72681662	G	A	100	PASS	AC=1241;AF=0.247804;AN=5008;NS=2504;DP=18884;EAS_AF=0.1528;AMR_AF=0.1729;AFR_AF=0.4191;EUR_AF=0.1958;SAS_AF=0.2209;AA=G|||;VT=SNP
14	51163951	rs11626760	T	G	100	PASS	AC=3854;AF=0.769569;AN=5008;NS=2504;DP=18072;EAS_AF=0.871;AMR_AF=0.7795;AFR_AF=0.7678;EUR_AF=0.6829;SAS_AF=0.7495;AA=T|||;VT=SNP
14	51164094	rs113449409	C	T	100	PASS	AC=1073;AF=0.214257;AN=5008;NS=2504;DP=18840;EAS_AF=0.1508;AMR_AF=0.1628;AFR_AF=0.3374;EUR_AF=0.1968;SAS_AF=0.1677;AA=C|||;VT=SNP
14	51164674	rs55906058	G	A	100	PASS	AC=1103;AF=0.220248;AN=5008;NS=2504;DP=21835;EAS_AF=0.1875;AMR_AF=0.3141;AFR_AF=0.0295;EUR_AF=0.3181;SAS_AF=0.3446;AA=G|||;VT=SNP
14	51164768	rs4901051	G	A	100	PASS	AC=1453;AF=0.290136;AN=5008;NS=2504;DP=20943;EAS_AF=0.1548;AMR_AF=0.1916;AFR_AF=0.5643;EUR_AF=0.1988;SAS_AF=0.2229;AA=A|||;VT=SNP
14	51165438	rs6572687	G	C	100	PASS	AC=1414;AF=0.282348;AN=5008;NS=2504;DP=19998;EAS_AF=0.1577;AMR_AF=0.2032;AFR_AF=0.4924;EUR_AF=0.2336;SAS_AF=0.2331;AA=C|||;VT=SNP
14	51165441	rs6572688	A	G	100	PASS	AC=1099;AF=0.219449;AN=5008;NS=2504;DP=19986;EAS_AF=0.1567;AMR_AF=0.1758;AFR_AF=0.3116;EUR_AF=0.2316;SAS_AF=0.1779;AA=a|||;VT=SNP
14	51166483	rs4898666	T	C	100	PASS	AC=2271;AF=0.453474;AN=5008;NS=2504;DP=20458;EAS_AF=0.7093;AMR_AF=0.5533;AFR_AF=0.1732;EUR_AF=0.4354;SAS_AF=0.5164;AA=T|||;VT=SNP
14	51166736	rs61410944	A	G	100	PASS	AC=1457;AF=0.290935;AN=5008;NS=2504;DP=18014;EAS_AF=0.1567;AMR_AF=0.1916;AFR_AF=0.5635;EUR_AF=0.2008;SAS_AF=0.2239;AA=A|||;VT=SNP
14	51167012	rs72681665	C	A	100	PASS	AC=593;AF=0.118411;AN=5008;NS=2504;DP=17540;EAS_AF=0.006;AMR_AF=0.1196;AFR_AF=0.2436;EUR_AF=0.1372;SAS_AF=0.045;AA=C|||;VT=SNP
14	51167502	rs112124522	G	A	100	PASS	AC=1453;AF=0.290136;AN=5008;NS=2504;DP=18948;EAS_AF=0.1508;AMR_AF=0.1916;AFR_AF=0.5658;EUR_AF=0.1988;SAS_AF=0.2249;AA=A|||;VT=SNP
14	51167617	rs61238948	A	G	100	PASS	AC=1449;AF=0.289337;AN=5008;NS=2504;DP=21409;EAS_AF=0.1528;AMR_AF=0.1916;AFR_AF=0.5613;EUR_AF=0.2008;SAS_AF=0.2229;AA=A|||;VT=SNP
14	51167752	rs61362797	A	T	100	PASS	AC=1460;AF=0.291534;AN=5008;NS=2504;DP=22404;EAS_AF=0.1577;AMR_AF=0.1916;AFR_AF=0.5651;EUR_AF=0.2008;SAS_AF=0.2239;AA=T|||;VT=SNP
14	51167929	rs59498790	T	A	100	PASS	AC=1143;AF=0.228235;AN=5008;NS=2504;DP=19826;EAS_AF=0.1518;AMR_AF=0.1686;AFR_AF=0.3812;EUR_AF=0.1988;SAS_AF=0.1728;AA=T|||;VT=SNP
14	51167938	rs57182174	A	T	100	PASS	AC=1454;AF=0.290335;AN=5008;NS=2504;DP=19814;EAS_AF=0.1508;AMR_AF=0.1916;AFR_AF=0.5658;EUR_AF=0.2008;SAS_AF=0.2239;AA=T|||;VT=SNP
14	51168325	rs6572689	T	C	100	PASS	AC=3884;AF=0.775559;AN=5008;NS=2504;DP=19405;EAS_AF=0.871;AMR_AF=0.7824;AFR_AF=0.7905;EUR_AF=0.6819;SAS_AF=0.7485;AA=C|||;VT=SNP
14	51168830	rs67713610	C	T	100	PASS	AC=1445;AF=0.288538;AN=5008;NS=2504;DP=19689;EAS_AF=0.1488;AMR_AF=0.1916;AFR_AF=0.5613;EUR_AF=0.2008;SAS_AF=0.2229;AA=G|||;VT=SNP
14	51169220	rs68157165	A	G	100	PASS	AC=1447;AF=0.288938;AN=5008;NS=2504;DP=19043;EAS_AF=0.1488;AMR_AF=0.1916;AFR_AF=0.562;EUR_AF=0.2018;SAS_AF=0.2229;AA=G|||;VT=SNP
14	51169258	rs68120925	C	A	100	PASS	AC=1393;AF=0.278155;AN=5008;NS=2504;DP=18859;EAS_AF=0.1488;AMR_AF=0.183;AFR_AF=0.5265;EUR_AF=0.2018;SAS_AF=0.2219;AA=C|||;VT=SNP
14	51169272	rs72681670	C	T	100	PASS	AC=1386;AF=0.276757;AN=5008;NS=2504;DP=18786;EAS_AF=0.1488;AMR_AF=0.183;AFR_AF=0.5257;EUR_AF=0.1988;SAS_AF=0.2188;AA=C|||;VT=SNP
14	51169287	rs67186984	C	T	100	PASS	AC=1445;AF=0.288538;AN=5008;NS=2504;DP=18736;EAS_AF=0.1488;AMR_AF=0.1916;AFR_AF=0.5613;EUR_AF=0.2018;SAS_AF=0.2219;AA=C|||;VT=SNP
14	51169600	rs72681672	C	T	100	PASS	AC=1449;AF=0.289337;AN=5008;NS=2504;DP=19738;EAS_AF=0.1518;AMR_AF=0.1888;AFR_AF=0.5651;EUR_AF=0.1968;SAS_AF=0.2249;AA=T|||;VT=SNP
14	51170177	rs4259956	T	G	100	PASS	AC=1072;AF=0.214058;AN=5008;NS=2504;DP=21202;EAS_AF=0.1518;AMR_AF=0.1599;AFR_AF=0.3381;EUR_AF=0.1948;SAS_AF=0.1687;AA=T|||;VT=SNP
14	51170609	rs8018822	C	T	100	PASS	AC=1393;AF=0.278155;AN=5008;NS=2504;DP=20558;EAS_AF=0.1488;AMR_AF=0.183;AFR_AF=0.525;EUR_AF=0.2018;SAS_AF=0.2239;AA=C|||;VT=SNP
14	51171254	rs12878510	C	G	100	PASS	AC=947;AF=0.189097;AN=5008;NS=2504;DP=21327;EAS_AF=0.5159;AMR_AF=0.2233;AFR_AF=0.0068;EUR_AF=0.1064;SAS_AF=0.1595;AA=C|||;VT=SNP
14	51171922	rs72681673	G	A	100	PASS	AC=1026;AF=0.204872;AN=5008;NS=2504;DP=20214;EAS_AF=0.1478;AMR_AF=0.1614;AFR_AF=0.3071;EUR_AF=0.1998;SAS_AF=0.1616;AA=G|||;VT=SNP
14	51172219	rs10144234	C	A	100	PASS	AC=4123;AF=0.823283;AN=5008;NS=2504;DP=18465;EAS_AF=0.87;AMR_AF=0.7968;AFR_AF=0.9652;EUR_AF=0.6809;SAS_AF=0.7485;AA=A|||;VT=SNP
14	51172467	rs10133683	T	C	100	PASS	AC=1088;AF=0.217252;AN=5008;NS=2504;DP=18402;EAS_AF=0.1935;AMR_AF=0.2406;AFR_AF=0.0537;EUR_AF=0.3161;SAS_AF=0.3446;AA=T|||;VT=SNP
14	51172710	rs7148925	T	C	100	PASS	AC=2664;AF=0.531949;AN=5008;NS=2504;DP=15485;EAS_AF=0.7212;AMR_AF=0.5317;AFR_AF=0.4297;EUR_AF=0.4791;SAS_AF=0.5297;AA=C|||;VT=SNP
14	51172747	rs4405473	C	T	100	PASS	AC=2656;AF=0.530351;AN=5008;NS=2504;DP=15209;EAS_AF=0.7212;AMR_AF=0.5303;AFR_AF=0.4244;EUR_AF=0.4791;SAS_AF=0.5297;AA=C|||;VT=SNP
14	51172973	rs72681674	T	C	100	PASS	AC=284;AF=0.0567093;AN=5008;NS=2504;DP=16887;EAS_AF=0.0655;AMR_AF=0.1066;AFR_AF=0.0023;EUR_AF=0.0527;SAS_AF=0.09;AA=T|||;VT=SNP
14	51173025	rs7493755	G	A	100	PASS	AC=2657;AF=0.530551;AN=5008;NS=2504;DP=14456;EAS_AF=0.7202;AMR_AF=0.5303;AFR_AF=0.4251;EUR_AF=0.4801;SAS_AF=0.5297;AA=T|||;VT=SNP
14	51173478	rs7153431	C	T	100	PASS	AC=2966;AF=0.592252;AN=5008;NS=2504;DP=13408;EAS_AF=0.7202;AMR_AF=0.5533;AFR_AF=0.6082;EUR_AF=0.4811;SAS_AF=0.5808;AA=T|||;VT=SNP
14	51173590	rs72681677	T	G	100	PASS	AC=1077;AF=0.215056;AN=5008;NS=2504;DP=11340;EAS_AF=0.1528;AMR_AF=0.2349;AFR_AF=0.298;EUR_AF=0.1998;SAS_AF=0.1687;AA=T|||;VT=SNP
14	51174432	rs4391968	C	G	100	PASS	AC=2649;AF=0.528954;AN=5008;NS=2504;DP=15122;EAS_AF=0.7163;AMR_AF=0.5274;AFR_AF=0.4251;EUR_AF=0.4801;SAS_AF=0.5276;AA=C|||;VT=SNP
14	51174764	rs6572691	T	C	100	PASS	AC=2659;AF=0.53095;AN=5008;NS=2504;DP=13721;EAS_AF=0.7192;AMR_AF=0.5303;AFR_AF=0.4274;EUR_AF=0.4791;SAS_AF=0.5307;AA=C|||;VT=SNP
14	51175604	rs11849160	T	C	100	PASS	AC=2968;AF=0.592652;AN=5008;NS=2504;DP=17319;EAS_AF=0.7192;AMR_AF=0.5533;AFR_AF=0.6089;EUR_AF=0.4821;SAS_AF=0.5818;AA=C|||;VT=SNP
14	51175669	rs28888411	T	C	100	PASS	AC=2656;AF=0.530351;AN=5008;NS=2504;DP=16365;EAS_AF=0.7192;AMR_AF=0.5303;AFR_AF=0.4266;EUR_AF=0.4801;SAS_AF=0.5276;AA=C|||;VT=SNP
14	51176450	rs4363776	G	T	100	PASS	AC=2967;AF=0.592452;AN=5008;NS=2504;DP=17941;EAS_AF=0.7183;AMR_AF=0.5533;AFR_AF=0.6089;EUR_AF=0.4811;SAS_AF=0.5828;AA=T|||;VT=SNP
14	51176739	rs6572692	C	A	100	PASS	AC=2654;AF=0.529952;AN=5008;NS=2504;DP=17865;EAS_AF=0.7183;AMR_AF=0.5303;AFR_AF=0.4259;EUR_AF=0.4801;SAS_AF=0.5276;AA=C|||;VT=SNP
14	51177002	rs12587877	C	T	100	PASS	AC=2341;AF=0.467452;AN=5008;NS=2504;DP=15817;EAS_AF=0.7153;AMR_AF=0.5115;AFR_AF=0.202;EUR_AF=0.4801;SAS_AF=0.5266;AA=C|||;VT=SNP
14	51177190	rs4898667	G	T	100	PASS	AC=1122;AF=0.224042;AN=5008;NS=2504;DP=12490;EAS_AF=0.1478;AMR_AF=0.2378;AFR_AF=0.3374;EUR_AF=0.1998;SAS_AF=0.1646;AA=-|||;VT=SNP
14	51177191	rs4898668	C	T	100	PASS	AC=1122;AF=0.224042;AN=5008;NS=2504;DP=12587;EAS_AF=0.1478;AMR_AF=0.2378;AFR_AF=0.3374;EUR_AF=0.1998;SAS_AF=0.1646;AA=-|||;VT=SNP
14	51177330	rs11623973	G	T	100	PASS	AC=1055;AF=0.210663;AN=5008;NS=2504;DP=17135;EAS_AF=0.1895;AMR_AF=0.2363;AFR_AF=0.0303;EUR_AF=0.3161;SAS_AF=0.3497;AA=-|||;VT=SNP
14	51177423	rs7156129	C	T	100	PASS	AC=2658;AF=0.530751;AN=5008;NS=2504;DP=17178;EAS_AF=0.7183;AMR_AF=0.5303;AFR_AF=0.4304;EUR_AF=0.4801;SAS_AF=0.5256;AA=-|||;VT=SNP
14	51179241	rs10144007	C	T	100	PASS	AC=2896;AF=0.578275;AN=5008;NS=2504;DP=17223;EAS_AF=0.8333;AMR_AF=0.5504;AFR_AF=0.4667;EUR_AF=0.498;SAS_AF=0.5685;AA=C|||;VT=SNP
14	51179435	rs12589302	C	A	100	PASS	AC=2395;AF=0.478235;AN=5008;NS=2504;DP=17472;EAS_AF=0.8304;AMR_AF=0.4914;AFR_AF=0.1619;EUR_AF=0.4533;SAS_AF=0.5593;AA=C|||;VT=SNP
14	51179845	rs8010383	G	A	100	PASS	AC=3015;AF=0.602037;AN=5008;NS=2504;DP=19204;EAS_AF=0.8333;AMR_AF=0.5605;AFR_AF=0.5522;EUR_AF=0.498;SAS_AF=0.5675;AA=A|||;VT=SNP
14	51180810	rs4606633	T	A	100	PASS	AC=1248;AF=0.249201;AN=5008;NS=2504;DP=18805;EAS_AF=0.3155;AMR_AF=0.2507;AFR_AF=0.0318;EUR_AF=0.341;SAS_AF=0.3793;AA=T|||;VT=SNP
14	51181339	rs67963325	C	G	100	PASS	AC=732;AF=0.146166;AN=5008;NS=2504;DP=20734;EAS_AF=0.0208;AMR_AF=0.1239;AFR_AF=0.3041;EUR_AF=0.1471;SAS_AF=0.0767;AA=C|||;VT=SNP
14	51181390	rs4322565	C	T	100	PASS	AC=1285;AF=0.256589;AN=5008;NS=2504;DP=19341;EAS_AF=0.3006;AMR_AF=0.3285;AFR_AF=0.0303;EUR_AF=0.341;SAS_AF=0.3793;AA=C|||;VT=SNP
14	51184089	rs13379424	C	A	100	PASS	AC=1298;AF=0.259185;AN=5008;NS=2504;DP=15726;EAS_AF=0.2996;AMR_AF=0.255;AFR_AF=0.0817;EUR_AF=0.341;SAS_AF=0.3763;AA=C|||;VT=SNP
14	51184662	rs67977855	G	T	100	PASS	AC=801;AF=0.159944;AN=5008;NS=2504;DP=18548;EAS_AF=0.0208;AMR_AF=0.1268;AFR_AF=0.354;EUR_AF=0.1481;SAS_AF=0.0767;AA=G|||;VT=SNP
14	51184923	rs35599737	G	A	100	PASS	AC=2446;AF=0.488419;AN=5008;NS=2504;DP=17905;EAS_AF=0.3234;AMR_AF=0.4035;AFR_AF=0.6445;EUR_AF=0.4891;SAS_AF=0.5072;AA=A|||;VT=SNP
14	51185067	rs58700852	C	T	100	PASS	AC=2443;AF=0.487819;AN=5008;NS=2504;DP=18036;EAS_AF=0.3204;AMR_AF=0.4035;AFR_AF=0.6422;EUR_AF=0.4901;SAS_AF=0.5092;AA=c|||;VT=SNP
14	51186085	rs10133518	G	C	100	PASS	AC=2542;AF=0.507588;AN=5008;NS=2504;DP=23077;EAS_AF=0.3244;AMR_AF=0.4827;AFR_AF=0.6672;EUR_AF=0.4901;SAS_AF=0.5164;AA=C|||;VT=SNP
14	51186392	rs59096640	G	C	100	PASS	AC=731;AF=0.145966;AN=5008;NS=2504;DP=19301;EAS_AF=0.0208;AMR_AF=0.1225;AFR_AF=0.3071;EUR_AF=0.1431;SAS_AF=0.0767;AA=G|||;VT=SNP
14	51188124	rs4534750	G	A	100	PASS	AC=695;AF=0.138778;AN=5008;NS=2504;DP=18243;EAS_AF=0.0208;AMR_AF=0.121;AFR_AF=0.2806;EUR_AF=0.1421;SAS_AF=0.0777;AA=G|||;VT=SNP
14	51188341	rs10140023	A	G	100	PASS	AC=2503;AF=0.4998;AN=5008;NS=2504;DP=19571;EAS_AF=0.3244;AMR_AF=0.4942;AFR_AF=0.6316;EUR_AF=0.492;SAS_AF=0.5143;AA=G|||;VT=SNP
14	51188754	rs45558232	C	T	100	PASS	AC=860;AF=0.171725;AN=5008;NS=2504;DP=18702;EAS_AF=0.0208;AMR_AF=0.1354;AFR_AF=0.3979;EUR_AF=0.1431;SAS_AF=0.0767;AA=C|||;VT=SNP
14	51191676	rs2984270	C	T	100	PASS	AC=2641;AF=0.527356;AN=5008;NS=2504;DP=20844;EAS_AF=0.3204;AMR_AF=0.4481;AFR_AF=0.739;EUR_AF=0.5338;SAS_AF=0.5041;AA=T|||;VT=SNP
14	51191734	rs1599969	C	T	100	PASS	AC=1402;AF=0.279952;AN=5008;NS=2504;DP=21155;EAS_AF=0.2976;AMR_AF=0.2594;AFR_AF=0.1573;EUR_AF=0.3459;SAS_AF=0.3742;AA=C|||;VT=SNP
14	51192659	rs1983764	G	A	100	PASS	AC=1225;AF=0.244609;AN=5008;NS=2504;DP=20594;EAS_AF=0.2966;AMR_AF=0.2507;AFR_AF=0.0303;EUR_AF=0.3469;SAS_AF=0.3712;AA=G|||;VT=SNP;EX_TARGET
14	51193213	rs2984272	A	T	100	PASS	AC=1490;AF=0.297524;AN=5008;NS=2504;DP=21709;EAS_AF=0.0248;AMR_AF=0.2147;AFR_AF=0.6944;EUR_AF=0.2416;SAS_AF=0.1585;AA=T|||;VT=SNP
14	51195365	rs2181088	T	C	100	PASS	AC=1551;AF=0.309704;AN=5008;NS=2504;DP=18615;EAS_AF=0.0248;AMR_AF=0.2233;AFR_AF=0.7352;EUR_AF=0.2425;SAS_AF=0.1585;AA=t|||;VT=SNP
14	51195390	rs2181089	T	C	100	PASS	AC=1498;AF=0.299121;AN=5008;NS=2504;DP=18821;EAS_AF=0.0248;AMR_AF=0.219;AFR_AF=0.6959;EUR_AF=0.2425;SAS_AF=0.1605;AA=T|||;VT=SNP
14	51195687	rs10145951	C	A	100	PASS	AC=881;AF=0.175919;AN=5008;NS=2504;DP=19382;EAS_AF=0.0218;AMR_AF=0.1844;AFR_AF=0.2912;EUR_AF=0.2416;SAS_AF=0.1053;AA=C|||;VT=SNP
14	51196657	rs17122800	T	C	100	PASS	AC=879;AF=0.175519;AN=5008;NS=2504;DP=19591;EAS_AF=0.0208;AMR_AF=0.183;AFR_AF=0.2912;EUR_AF=0.2416;SAS_AF=0.1053;AA=T|||;VT=SNP
14	51196711	rs2984276	C	T	100	PASS	AC=1549;AF=0.309305;AN=5008;NS=2504;DP=18486;EAS_AF=0.0248;AMR_AF=0.2233;AFR_AF=0.736;EUR_AF=0.2396;SAS_AF=0.1585;AA=T|||;VT=SNP
14	51197893	rs2984278	A	G	100	PASS	AC=2670;AF=0.533147;AN=5008;NS=2504;DP=19121;EAS_AF=0.3244;AMR_AF=0.4352;AFR_AF=0.789;EUR_AF=0.494;SAS_AF=0.5123;AA=G|||;VT=SNP
14	51198106	rs11157762	G	A	100	PASS	AC=1288;AF=0.257188;AN=5008;NS=2504;DP=16068;EAS_AF=0.5367;AMR_AF=0.3429;AFR_AF=0.0862;EUR_AF=0.1928;SAS_AF=0.2055;AA=G|||;VT=SNP
14	51198815	rs9323192	T	C	100	PASS	AC=877;AF=0.17512;AN=5008;NS=2504;DP=18049;EAS_AF=0.0208;AMR_AF=0.183;AFR_AF=0.2912;EUR_AF=0.2396;SAS_AF=0.1053;AA=T|||;VT=SNP
14	51199617	rs2984268	A	G	100	PASS	AC=2562;AF=0.511581;AN=5008;NS=2504;DP=15198;EAS_AF=0.3224;AMR_AF=0.4971;AFR_AF=0.6785;EUR_AF=0.494;SAS_AF=0.5092;AA=A|||;VT=SNP
14	51199740	rs3015484	C	G	100	PASS	AC=2560;AF=0.511182;AN=5008;NS=2504;DP=17051;EAS_AF=0.3214;AMR_AF=0.4251;AFR_AF=0.7194;EUR_AF=0.4901;SAS_AF=0.5082;AA=C|||;VT=SNP
14	51200192	rs3015480	T	C	100	PASS	AC=2626;AF=0.524361;AN=5008;NS=2504;DP=21000;EAS_AF=0.3224;AMR_AF=0.4352;AFR_AF=0.7617;EUR_AF=0.4911;SAS_AF=0.5092;AA=T|||;VT=SNP
14	51201652	rs7154318	C	T	100	PASS	AC=1128;AF=0.22524;AN=5008;NS=2504;DP=17096;EAS_AF=0.3006;AMR_AF=0.281;AFR_AF=0.0272;EUR_AF=0.2535;SAS_AF=0.3466;AA=C|||;VT=SNP
14	51201711	rs10148309	C	T	100	PASS	AC=1356;AF=0.270767;AN=5008;NS=2504;DP=19333;EAS_AF=0.5357;AMR_AF=0.2651;AFR_AF=0.211;EUR_AF=0.1541;SAS_AF=0.2025;AA=C|||;VT=SNP
14	51201829	rs10148593	G	A	100	PASS	AC=806;AF=0.160942;AN=5008;NS=2504;DP=19963;EAS_AF=0.0208;AMR_AF=0.1715;AFR_AF=0.2458;EUR_AF=0.2366;SAS_AF=0.1053;AA=G|||;VT=SNP
14	51202311	rs2295847	G	C	100	PASS	AC=968;AF=0.193291;AN=5008;NS=2504;DP=18869;EAS_AF=0.5228;AMR_AF=0.2305;AFR_AF=0.0076;EUR_AF=0.1153;SAS_AF=0.1585;AA=G|||;VT=SNP;EX_TARGET
14	51204117	rs55788349	C	T	100	PASS	AC=1054;AF=0.210463;AN=5008;NS=2504;DP=17046;EAS_AF=0.2927;AMR_AF=0.2017;AFR_AF=0.0272;EUR_AF=0.2495;SAS_AF=0.3395;AA=C|||;VT=SNP
14	51204565	rs3015465	G	A	100	PASS	AC=4088;AF=0.816294;AN=5008;NS=2504;DP=17113;EAS_AF=0.8552;AMR_AF=0.7939;AFR_AF=0.9682;EUR_AF=0.6889;SAS_AF=0.7178;AA=A|||;VT=SNP
14	51204996	rs11376	C	T	100	PASS	AC=2548;AF=0.508786;AN=5008;NS=2504;DP=20711;EAS_AF=0.3155;AMR_AF=0.4092;AFR_AF=0.7375;EUR_AF=0.4851;SAS_AF=0.4939;AA=T|||;VT=SNP;EX_TARGET
14	51206453	rs3015466	C	T	100	PASS	AC=3865;AF=0.771765;AN=5008;NS=2504;DP=19153;EAS_AF=0.7054;AMR_AF=0.7882;AFR_AF=0.9236;EUR_AF=0.7485;SAS_AF=0.6472;AA=T|||;VT=SNP
14	51207036	rs55744809	C	T	100	PASS	AC=828;AF=0.165335;AN=5008;NS=2504;DP=13637;EAS_AF=0.0208;AMR_AF=0.1758;AFR_AF=0.261;EUR_AF=0.2356;SAS_AF=0.1053;AA=C|||;VT=SNP
14	51207153	rs11626470	C	G	100	PASS	AC=3380;AF=0.67492;AN=5008;NS=2504;DP=15639;EAS_AF=0.7073;AMR_AF=0.7651;AFR_AF=0.5915;EUR_AF=0.7505;SAS_AF=0.6125;AA=G|||;VT=SNP
14	51207256	rs61985505	T	C	100	PASS	AC=918;AF=0.183307;AN=5008;NS=2504;DP=16130;EAS_AF=0.1448;AMR_AF=0.2046;AFR_AF=0.0318;EUR_AF=0.3101;SAS_AF=0.2822;AA=T|||;VT=SNP
14	51208143	rs12891224	T	G	100	PASS	AC=916;AF=0.182907;AN=5008;NS=2504;DP=17825;EAS_AF=0.1448;AMR_AF=0.2061;AFR_AF=0.031;EUR_AF=0.3101;SAS_AF=0.2802;AA=T|||;VT=SNP
14	51209933	rs722797	T	C	100	PASS	AC=3933;AF=0.785343;AN=5008;NS=2504;DP=17064;EAS_AF=0.7093;AMR_AF=0.8026;AFR_AF=0.9486;EUR_AF=0.7525;SAS_AF=0.6646;AA=C|||;VT=SNP
14	51210405	rs3742327	G	A	100	PASS	AC=3865;AF=0.771765;AN=5008;NS=2504;DP=19054;EAS_AF=0.7034;AMR_AF=0.7896;AFR_AF=0.9244;EUR_AF=0.7435;SAS_AF=0.6524;AA=A|||;VT=SNP
14	51210853	rs1547078	T	C	100	PASS	AC=1063;AF=0.21226;AN=5008;NS=2504;DP=17053;EAS_AF=0.1458;AMR_AF=0.2075;AFR_AF=0.1498;EUR_AF=0.2793;SAS_AF=0.2996;AA=T|||;VT=SNP
14	51213555	rs11850340	A	G	100	PASS	AC=1096;AF=0.21885;AN=5008;NS=2504;DP=19174;EAS_AF=0.1498;AMR_AF=0.2233;AFR_AF=0.1505;EUR_AF=0.3131;SAS_AF=0.2822;AA=A|||;VT=SNP
14	51214930	rs11624766	T	C	100	PASS	AC=594;AF=0.11861;AN=5008;NS=2504;DP=22123;EAS_AF=0.0208;AMR_AF=0.1052;AFR_AF=0.239;EUR_AF=0.1223;SAS_AF=0.0624;AA=T|||;VT=SNP
14	51215815	rs4898669	T	C	100	PASS	AC=2389;AF=0.477037;AN=5008;NS=2504;DP=18849;EAS_AF=0.5655;AMR_AF=0.5389;AFR_AF=0.5598;EUR_AF=0.3926;SAS_AF=0.317;AA=T|||;VT=SNP
14	51216015	rs4898670	T	C	100	PASS	AC=588;AF=0.117412;AN=5008;NS=2504;DP=18376;EAS_AF=0.0208;AMR_AF=0.1037;AFR_AF=0.2352;EUR_AF=0.1213;SAS_AF=0.0634;AA=T|||;VT=SNP
14	51216889	rs8011819	C	T	100	PASS	AC=2450;AF=0.489217;AN=5008;NS=2504;DP=15359;EAS_AF=0.5645;AMR_AF=0.562;AFR_AF=0.5545;EUR_AF=0.4364;SAS_AF=0.3262;AA=C|||;VT=SNP
14	51217083	rs8016320	G	C	100	PASS	AC=2940;AF=0.587061;AN=5008;NS=2504;DP=18952;EAS_AF=0.5645;AMR_AF=0.5836;AFR_AF=0.8759;EUR_AF=0.4374;SAS_AF=0.3763;AA=C|||;VT=SNP
14	51217242	rs8017481	T	C	100	PASS	AC=3366;AF=0.672125;AN=5008;NS=2504;DP=21521;EAS_AF=0.7083;AMR_AF=0.7738;AFR_AF=0.5741;EUR_AF=0.7495;SAS_AF=0.6155;AA=C|||;VT=SNP
14	51217574	rs4901053	T	G	100	PASS	AC=2532;AF=0.505591;AN=5008;NS=2504;DP=20331;EAS_AF=0.5734;AMR_AF=0.5648;AFR_AF=0.6142;EUR_AF=0.4364;SAS_AF=0.318;AA=G|||;VT=SNP
14	51217607	rs4901054	C	T	100	PASS	AC=2521;AF=0.503395;AN=5008;NS=2504;DP=20935;EAS_AF=0.5704;AMR_AF=0.5663;AFR_AF=0.6127;EUR_AF=0.4294;SAS_AF=0.318;AA=C|||;VT=SNP
14	51217717	rs2181084	A	G	100	PASS	AC=2537;AF=0.506589;AN=5008;NS=2504;DP=22058;EAS_AF=0.5704;AMR_AF=0.5648;AFR_AF=0.615;EUR_AF=0.4394;SAS_AF=0.3221;AA=G|||;VT=SNP
14	51217742	rs2181085	C	T	100	PASS	AC=2524;AF=0.503994;AN=5008;NS=2504;DP=22360;EAS_AF=0.5635;AMR_AF=0.5648;AFR_AF=0.6142;EUR_AF=0.4374;SAS_AF=0.319;AA=T|||;VT=SNP
14	51217893	rs35313842	C	T	100	PASS	AC=1271;AF=0.253794;AN=5008;NS=2504;DP=20720;EAS_AF=0.1369;AMR_AF=0.2334;AFR_AF=0.2519;EUR_AF=0.3101;SAS_AF=0.3333;AA=T|||;VT=SNP
14	51217981	rs2146002	C	G	100	PASS	AC=2594;AF=0.517971;AN=5008;NS=2504;DP=19043;EAS_AF=0.5635;AMR_AF=0.5778;AFR_AF=0.6596;EUR_AF=0.4384;SAS_AF=0.319;AA=G|||;VT=SNP
14	51217982	rs35334347	G	A	100	PASS	AC=892;AF=0.178115;AN=5008;NS=2504;DP=19037;EAS_AF=0.1319;AMR_AF=0.2075;AFR_AF=0.0106;EUR_AF=0.3131;SAS_AF=0.2924;AA=G|||;VT=SNP
14	51218216	rs11624783	A	C	100	PASS	AC=704;AF=0.140575;AN=5008;NS=2504;DP=19826;EAS_AF=0.0198;AMR_AF=0.1095;AFR_AF=0.3207;EUR_AF=0.1213;SAS_AF=0.0634;AA=A|||;VT=SNP
14	51218443	rs11620674	T	C	100	PASS	AC=2597;AF=0.51857;AN=5008;NS=2504;DP=16373;EAS_AF=0.5665;AMR_AF=0.5706;AFR_AF=0.6702;EUR_AF=0.4364;SAS_AF=0.3119;AA=C|||;VT=SNP
14	51218537	rs61985508	G	A	100	PASS	AC=950;AF=0.189696;AN=5008;NS=2504;DP=16237;EAS_AF=0.1379;AMR_AF=0.2118;AFR_AF=0.0454;EUR_AF=0.3161;SAS_AF=0.2924;AA=G|||;VT=SNP
14	51218771	rs7494766	G	A	100	PASS	AC=2551;AF=0.509385;AN=5008;NS=2504;DP=16680;EAS_AF=0.5625;AMR_AF=0.5591;AFR_AF=0.646;EUR_AF=0.4354;SAS_AF=0.3108;AA=A|||;VT=SNP
14	51220124	rs10129233	G	A	100	PASS	AC=3851;AF=0.76897;AN=5008;NS=2504;DP=17361;EAS_AF=0.7024;AMR_AF=0.853;AFR_AF=0.8744;EUR_AF=0.7545;SAS_AF=0.6503;AA=A|||;VT=SNP
14	51220175	rs12588703	T	A	100	PASS	AC=1630;AF=0.325479;AN=5008;NS=2504;DP=19111;EAS_AF=0.5198;AMR_AF=0.4251;AFR_AF=0.1974;EUR_AF=0.3091;SAS_AF=0.2444;AA=T|||;VT=SNP
14	51220283	rs10129167	A	T	100	PASS	AC=815;AF=0.16274;AN=5008;NS=2504;DP=16951;EAS_AF=0.0208;AMR_AF=0.1138;AFR_AF=0.3676;EUR_AF=0.1252;SAS_AF=0.1053;AA=A|||;VT=SNP
14	51220304	rs12588720	T	C	100	PASS	AC=1510;AF=0.301518;AN=5008;NS=2504;DP=16933;EAS_AF=0.5218;AMR_AF=0.415;AFR_AF=0.1082;EUR_AF=0.3091;SAS_AF=0.2474;AA=T|||;VT=SNP
14	51220314	rs10141499	T	C	100	PASS	AC=3867;AF=0.772165;AN=5008;NS=2504;DP=16834;EAS_AF=0.7103;AMR_AF=0.8545;AFR_AF=0.8752;EUR_AF=0.7594;SAS_AF=0.6513;AA=C|||;VT=SNP
14	51220368	rs10129506	G	C	100	PASS	AC=921;AF=0.183906;AN=5008;NS=2504;DP=15855;EAS_AF=0.0208;AMR_AF=0.1239;AFR_AF=0.4425;EUR_AF=0.1252;SAS_AF=0.1053;AA=G|||;VT=SNP
14	51221672	rs10132785	A	C	100	PASS	AC=917;AF=0.183107;AN=5008;NS=2504;DP=18523;EAS_AF=0.0198;AMR_AF=0.121;AFR_AF=0.444;EUR_AF=0.1223;SAS_AF=0.1053;AA=A|||;VT=SNP
14	51223106	rs2295846	G	T	100	PASS	AC=1912;AF=0.381789;AN=5008;NS=2504;DP=21647;EAS_AF=0.504;AMR_AF=0.4798;AFR_AF=0.3495;EUR_AF=0.3569;SAS_AF=0.2556;AA=T|||;VT=SNP
14	51223789	rs2073347	C	T	100	PASS	AC=3828;AF=0.764377;AN=5008;NS=2504;DP=21796;EAS_AF=0.6806;AMR_AF=0.8487;AFR_AF=0.8752;EUR_AF=0.7535;SAS_AF=0.6524;AA=T|||;VT=SNP;EX_TARGET
14	51224374	rs12882191	T	G	100	PASS	AC=3931;AF=0.784944;AN=5008;NS=2504;DP=20182;EAS_AF=0.6954;AMR_AF=0.853;AFR_AF=0.9244;EUR_AF=0.7594;SAS_AF=0.6667;AA=G|||;VT=SNP;EX_TARGET
14	51224417	rs2236316	G	C	100	PASS	AC=933;AF=0.186302;AN=5008;NS=2504;DP=20641;EAS_AF=0.1617;AMR_AF=0.2565;AFR_AF=0.0628;EUR_AF=0.2734;SAS_AF=0.2393;AA=G|||;VT=SNP;EX_TARGET
14	51224658	rs2073348	T	A	100	PASS	AC=1607;AF=0.320887;AN=5008;NS=2504;DP=20879;EAS_AF=0.503;AMR_AF=0.4308;AFR_AF=0.1732;EUR_AF=0.3131;SAS_AF=0.2628;AA=T|||;VT=SNP;EX_TARGET
14	51225132	rs2073349	G	T	100	PASS	AC=1941;AF=0.38758;AN=5008;NS=2504;DP=18934;EAS_AF=0.5099;AMR_AF=0.4712;AFR_AF=0.3033;EUR_AF=0.3628;SAS_AF=0.3415;AA=G|||;VT=SNP;EX_TARGET
14	51225621	rs10145695	A	G	100	PASS	AC=1698;AF=0.339058;AN=5008;NS=2504;DP=18131;EAS_AF=0.5119;AMR_AF=0.4409;AFR_AF=0.1641;EUR_AF=0.3181;SAS_AF=0.3466;AA=A|||;VT=SNP
14	51225724	rs10483610	C	T	100	PASS	AC=1580;AF=0.315495;AN=5008;NS=2504;DP=21430;EAS_AF=0.5099;AMR_AF=0.4222;AFR_AF=0.0953;EUR_AF=0.3161;SAS_AF=0.3364;AA=C|||;VT=SNP
14	51226439	rs12892462	C	G	100	PASS	AC=1721;AF=0.34365;AN=5008;NS=2504;DP=15481;EAS_AF=0.5228;AMR_AF=0.4395;AFR_AF=0.1566;EUR_AF=0.332;SAS_AF=0.3558;AA=C|||;VT=SNP
14	51227000	rs4901055	A	G	100	PASS	AC=743;AF=0.148363;AN=5008;NS=2504;DP=21891;EAS_AF=0.004;AMR_AF=0.1138;AFR_AF=0.3775;EUR_AF=0.1243;SAS_AF=0.0368;AA=A|||;VT=SNP;EX_TARGET
14	51227322	rs10141242	T	C	100	PASS	AC=740;AF=0.147764;AN=5008;NS=2504;DP=19277;EAS_AF=0.004;AMR_AF=0.1124;AFR_AF=0.3759;EUR_AF=0.1243;SAS_AF=0.0368;AA=T|||;VT=SNP
14	51228655	rs12883882	C	G	100	PASS	AC=863;AF=0.172324;AN=5008;NS=2504;DP=20678;EAS_AF=0.1567;AMR_AF=0.2507;AFR_AF=0.0386;EUR_AF=0.2753;SAS_AF=0.2076;AA=C|||;VT=SNP;EX_TARGET
14	51228682	rs6572694	G	A	100	PASS	AC=3817;AF=0.762181;AN=5008;NS=2504;DP=21010;EAS_AF=0.6696;AMR_AF=0.8501;AFR_AF=0.8767;EUR_AF=0.7575;SAS_AF=0.6452;AA=A|||;VT=SNP;EX_TARGET
14	51228723	rs8009676	G	A	100	PASS	AC=698;AF=0.139377;AN=5008;NS=2504;DP=21426;EAS_AF=0.004;AMR_AF=0.1052;AFR_AF=0.348;EUR_AF=0.1243;SAS_AF=0.0368;AA=A|||;VT=SNP
14	51229125	rs2073346	G	A	100	PASS	AC=2884;AF=0.575879;AN=5008;NS=2504;DP=20689;EAS_AF=0.6478;AMR_AF=0.7104;AFR_AF=0.4319;EUR_AF=0.5845;SAS_AF=0.592;AA=A|||;VT=SNP
14	51230251	rs2181086	G	C	100	PASS	AC=2764;AF=0.551917;AN=5008;NS=2504;DP=18799;EAS_AF=0.8343;AMR_AF=0.585;AFR_AF=0.2163;EUR_AF=0.5577;SAS_AF=0.6851;AA=G|||;VT=SNP
14	51231298	rs7153562	C	A	100	PASS	AC=3964;AF=0.791534;AN=5008;NS=2504;DP=20435;EAS_AF=0.996;AMR_AF=0.8343;AFR_AF=0.5045;EUR_AF=0.7922;SAS_AF=0.9376;AA=A|||;VT=SNP
14	51232335	rs6572695	C	T	100	PASS	AC=3888;AF=0.776358;AN=5008;NS=2504;DP=13055;EAS_AF=0.996;AMR_AF=0.8256;AFR_AF=0.4516;EUR_AF=0.7922;SAS_AF=0.9376;AA=T|||;VT=SNP
14	51234103	rs34263204	G	A	100	PASS	AC=731;AF=0.145966;AN=5008;NS=2504;DP=18918;EAS_AF=0.126;AMR_AF=0.1585;AFR_AF=0.0348;EUR_AF=0.2326;SAS_AF=0.2188;AA=G|||;VT=SNP
14	51234160	rs8012283	A	G	100	PASS	AC=884;AF=0.176518;AN=5008;NS=2504;DP=19056;EAS_AF=0.004;AMR_AF=0.1354;AFR_AF=0.4289;EUR_AF=0.165;SAS_AF=0.0542;AA=A|||;VT=SNP
14	51234277	rs11157763	T	A	100	PASS	AC=3870;AF=0.772764;AN=5008;NS=2504;DP=15104;EAS_AF=0.9851;AMR_AF=0.817;AFR_AF=0.4705;EUR_AF=0.7694;SAS_AF=0.9346;AA=A|||;VT=SNP
14	51234402	rs8013191	G	A	100	PASS	AC=960;AF=0.191693;AN=5008;NS=2504;DP=11032;EAS_AF=0.3204;AMR_AF=0.1311;AFR_AF=0.0295;EUR_AF=0.2187;SAS_AF=0.2935;AA=G|||;VT=SNP
14	51235521	rs12893920	G	C	100	PASS	AC=1752;AF=0.34984;AN=5008;NS=2504;DP=22294;EAS_AF=0.1696;AMR_AF=0.3026;AFR_AF=0.6142;EUR_AF=0.2922;SAS_AF=0.271;AA=G|||;VT=SNP
14	51237701	rs17793018	A	G	100	PASS	AC=2891;AF=0.577276;AN=5008;NS=2504;DP=21530;EAS_AF=0.8403;AMR_AF=0.6182;AFR_AF=0.2595;EUR_AF=0.6083;SAS_AF=0.6748;AA=A|||;VT=SNP;EX_TARGET
14	51241489	rs3783281	G	A	100	PASS	AC=1660;AF=0.33147;AN=5008;NS=2504;DP=20483;EAS_AF=0.4921;AMR_AF=0.4553;AFR_AF=0.1059;EUR_AF=0.3499;SAS_AF=0.364;AA=G|||;VT=SNP
14	51244776	rs9788617	G	A	100	PASS	AC=2665;AF=0.532149;AN=5008;NS=2504;DP=15758;EAS_AF=0.8175;AMR_AF=0.5793;AFR_AF=0.1694;EUR_AF=0.5517;SAS_AF=0.6748;AA=G|||;VT=SNP
14	51245120	rs1014990	C	A	100	PASS	AC=1459;AF=0.291334;AN=5008;NS=2504;DP=15027;EAS_AF=0.1716;AMR_AF=0.2767;AFR_AF=0.4319;EUR_AF=0.2833;SAS_AF=0.2434;AA=A|||;VT=SNP
14	51245666	rs7143959	T	C	100	PASS	AC=2698;AF=0.538738;AN=5008;NS=2504;DP=20689;EAS_AF=0.8204;AMR_AF=0.5865;AFR_AF=0.1694;EUR_AF=0.5577;SAS_AF=0.6943;AA=T|||;VT=SNP
14	51248827	rs61985517	C	A	100	PASS	AC=759;AF=0.151558;AN=5008;NS=2504;DP=17246;EAS_AF=0.1736;AMR_AF=0.2089;AFR_AF=0.0076;EUR_AF=0.2286;SAS_AF=0.2035;AA=C|||;VT=SNP
14	51249238	rs34148215	T	C	100	PASS	AC=2726;AF=0.544329;AN=5008;NS=2504;DP=15846;EAS_AF=0.8284;AMR_AF=0.611;AFR_AF=0.1687;EUR_AF=0.5527;SAS_AF=0.7035;AA=T|||;VT=SNP
14	51249640	rs2065076	G	A	100	PASS	AC=760;AF=0.151757;AN=5008;NS=2504;DP=17328;EAS_AF=0.1677;AMR_AF=0.183;AFR_AF=0.0257;EUR_AF=0.2306;SAS_AF=0.2025;AA=G|||;VT=SNP
14	51250922	rs2065081	C	T	100	PASS	AC=852;AF=0.170128;AN=5008;NS=2504;DP=20941;EAS_AF=0.1706;AMR_AF=0.1859;AFR_AF=0.1014;EUR_AF=0.2256;SAS_AF=0.1943;AA=C|||;VT=SNP
14	51251391	rs11626645	T	G	100	PASS	AC=3026;AF=0.604233;AN=5008;NS=2504;DP=22400;EAS_AF=0.8254;AMR_AF=0.6902;AFR_AF=0.2345;EUR_AF=0.6829;SAS_AF=0.7342;AA=T|||;VT=SNP
14	51254734	rs9646128	G	A	100	PASS	AC=731;AF=0.145966;AN=5008;NS=2504;DP=19478;EAS_AF=0.1706;AMR_AF=0.1787;AFR_AF=0.0053;EUR_AF=0.2266;SAS_AF=0.2045;AA=G|||;VT=SNP
14	51254908	rs764964	T	C	100	PASS	AC=2722;AF=0.54353;AN=5008;NS=2504;DP=19842;EAS_AF=0.8274;AMR_AF=0.6239;AFR_AF=0.146;EUR_AF=0.5765;SAS_AF=0.6973;AA=T|||;VT=SNP
14	51256237	rs72683629	C	A	100	PASS	AC=413;AF=0.0824681;AN=5008;NS=2504;DP=19156;EAS_AF=0.0972;AMR_AF=0.0519;AFR_AF=0.0038;EUR_AF=0.0924;SAS_AF=0.1851;AA=C|||;VT=SNP
14	51259801	rs6572697	G	A	100	PASS	AC=803;AF=0.160343;AN=5008;NS=2504;DP=21819;EAS_AF=0.1687;AMR_AF=0.1859;AFR_AF=0.0666;EUR_AF=0.2276;SAS_AF=0.1912;AA=G|||;VT=SNP
14	51262092	rs3783280	T	C	100	PASS	AC=928;AF=0.185304;AN=5008;NS=2504;DP=20891;EAS_AF=0.1925;AMR_AF=0.196;AFR_AF=0.0991;EUR_AF=0.2356;SAS_AF=0.2352;AA=T|||;VT=SNP
14	51262151	rs17122909	T	C	100	PASS	AC=931;AF=0.185903;AN=5008;NS=2504;DP=21214;EAS_AF=0.1944;AMR_AF=0.196;AFR_AF=0.0998;EUR_AF=0.2356;SAS_AF=0.2352;AA=T|||;VT=SNP
14	51262180	rs3783279	T	C	100	PASS	AC=926;AF=0.184904;AN=5008;NS=2504;DP=21278;EAS_AF=0.1925;AMR_AF=0.196;AFR_AF=0.0991;EUR_AF=0.2336;SAS_AF=0.2352;AA=T|||;VT=SNP
14	51262497	rs11157766	A	G	100	PASS	AC=2777;AF=0.554513;AN=5008;NS=2504;DP=19401;EAS_AF=0.8095;AMR_AF=0.6225;AFR_AF=0.2209;EUR_AF=0.5785;SAS_AF=0.6697;AA=A|||;VT=SNP
14	51263301	rs12881609	C	T	100	PASS	AC=2794;AF=0.557907;AN=5008;NS=2504;DP=21831;EAS_AF=0.8065;AMR_AF=0.6354;AFR_AF=0.2262;EUR_AF=0.5815;SAS_AF=0.6708;AA=C|||;VT=SNP
14	51263413	rs7145411	T	A	100	PASS	AC=986;AF=0.196885;AN=5008;NS=2504;DP=18470;EAS_AF=0.1895;AMR_AF=0.1945;AFR_AF=0.1445;EUR_AF=0.2376;SAS_AF=0.2352;AA=T|||;VT=SNP
14	51265453	rs12893300	C	T	100	PASS	AC=498;AF=0.0994409;AN=5008;NS=2504;DP=21020;EAS_AF=0.1498;AMR_AF=0.1398;AFR_AF=0.003;EUR_AF=0.1153;SAS_AF=0.1329;AA=C|||;VT=SNP
14	51266630	rs55984715	T	G	100	PASS	AC=512;AF=0.102236;AN=5008;NS=2504;DP=16882;EAS_AF=0.1587;AMR_AF=0.1441;AFR_AF=0.0038;EUR_AF=0.1153;SAS_AF=0.1339;AA=T|||;VT=SNP
14	51267850	rs12886246	T	C	100	PASS	AC=2614;AF=0.521965;AN=5008;NS=2504;DP=11685;EAS_AF=0.5804;AMR_AF=0.4784;AFR_AF=0.3298;EUR_AF=0.5726;SAS_AF=0.7004;AA=T|||;VT=SNP
14	51269210	rs58424267	T	C	100	PASS	AC=1827;AF=0.364816;AN=5008;NS=2504;DP=16829;EAS_AF=0.4256;AMR_AF=0.4625;AFR_AF=0.3472;EUR_AF=0.3777;SAS_AF=0.2434;AA=T|||;VT=SNP
14	51269236	rs34281449	G	T	100	PASS	AC=1463;AF=0.292133;AN=5008;NS=2504;DP=17240;EAS_AF=0.3155;AMR_AF=0.3934;AFR_AF=0.3427;EUR_AF=0.2634;SAS_AF=0.1575;AA=G|||;VT=SNP
14	51269276	rs72683633	G	A	100	PASS	AC=305;AF=0.0609026;AN=5008;NS=2504;DP=17788;EAS_AF=0.0575;AMR_AF=0.0562;AFR_AF=0.003;EUR_AF=0.0944;SAS_AF=0.1115;AA=G|||;VT=SNP
14	51270267	rs9788504	G	C	100	PASS	AC=2440;AF=0.48722;AN=5008;NS=2504;DP=19841;EAS_AF=0.5387;AMR_AF=0.3948;AFR_AF=0.3351;EUR_AF=0.5686;SAS_AF=0.6217;AA=G|||;VT=SNP
14	51272225	rs12586802	T	C	100	PASS	AC=3489;AF=0.696685;AN=5008;NS=2504;DP=18102;EAS_AF=0.6925;AMR_AF=0.8228;AFR_AF=0.553;EUR_AF=0.8101;SAS_AF=0.6892;AA=T|||;VT=SNP
14	51272255	rs72683634	C	T	100	PASS	AC=908;AF=0.18131;AN=5008;NS=2504;DP=18377;EAS_AF=0.3046;AMR_AF=0.1182;AFR_AF=0.1059;EUR_AF=0.1352;SAS_AF=0.2485;AA=C|||;VT=SNP
14	51272824	rs8009874	T	C	100	PASS	AC=464;AF=0.0926518;AN=5008;NS=2504;DP=20586;EAS_AF=0.1498;AMR_AF=0.1383;AFR_AF=0.0038;EUR_AF=0.0974;SAS_AF=0.1166;AA=T|||;VT=SNP
14	51273774	rs6650505	A	G	100	PASS	AC=1574;AF=0.314297;AN=5008;NS=2504;DP=17292;EAS_AF=0.2212;AMR_AF=0.2853;AFR_AF=0.205;EUR_AF=0.4612;SAS_AF=0.4274;AA=A|||;VT=SNP
14	51274009	rs35980920	G	A	100	PASS	AC=451;AF=0.0900559;AN=5008;NS=2504;DP=17873;EAS_AF=0.1399;AMR_AF=0.1398;AFR_AF=0.0038;EUR_AF=0.0974;SAS_AF=0.1125;AA=G|||;VT=SNP
14	51275810	rs2356580	G	A	100	PASS	AC=1315;AF=0.26258;AN=5008;NS=2504;DP=17792;EAS_AF=0.2966;AMR_AF=0.2954;AFR_AF=0.3147;EUR_AF=0.2495;SAS_AF=0.1472;AA=G|||;VT=SNP
14	51276009	rs10145182	T	A	100	PASS	AC=1132;AF=0.226038;AN=5008;NS=2504;DP=20192;EAS_AF=0.1131;AMR_AF=0.2118;AFR_AF=0.1452;EUR_AF=0.3429;SAS_AF=0.3415;AA=T|||;VT=SNP
14	51276564	rs34845905	A	T	100	PASS	AC=1498;AF=0.299121;AN=5008;NS=2504;DP=19407;EAS_AF=0.4048;AMR_AF=0.3545;AFR_AF=0.1884;EUR_AF=0.3678;SAS_AF=0.2301;AA=A|||;VT=SNP
14	51276873	rs57748792	C	T	100	PASS	AC=987;AF=0.197085;AN=5008;NS=2504;DP=15269;EAS_AF=0.3333;AMR_AF=0.2133;AFR_AF=0.1014;EUR_AF=0.1382;SAS_AF=0.2352;AA=C|||;VT=SNP
14	51277335	rs4901057	A	C	100	PASS	AC=2057;AF=0.410743;AN=5008;NS=2504;DP=16890;EAS_AF=0.4177;AMR_AF=0.3833;AFR_AF=0.5325;EUR_AF=0.3688;SAS_AF=0.3016;AA=A|||;VT=SNP
14	51278044	rs7159596	C	G	100	PASS	AC=431;AF=0.0860623;AN=5008;NS=2504;DP=12778;EAS_AF=0.1181;AMR_AF=0.1383;AFR_AF=0.0038;EUR_AF=0.0964;SAS_AF=0.1166;AA=C|||;VT=SNP
14	51278118	rs7159766	C	T	100	PASS	AC=441;AF=0.0880591;AN=5008;NS=2504;DP=13844;EAS_AF=0.1181;AMR_AF=0.1383;AFR_AF=0.0083;EUR_AF=0.0964;SAS_AF=0.1207;AA=C|||;VT=SNP
14	51278389	rs76943219	G	C	100	PASS	AC=1123;AF=0.224241;AN=5008;NS=2504;DP=12733;EAS_AF=0.3482;AMR_AF=0.2161;AFR_AF=0.1899;EUR_AF=0.1382;SAS_AF=0.2372;AA=G|||;VT=SNP
14	51278435	rs113337019	C	T	100	PASS	AC=353;AF=0.0704872;AN=5008;NS=2504;DP=13003;EAS_AF=0.1399;AMR_AF=0.0562;AFR_AF=0.0893;EUR_AF=0.0358;SAS_AF=0.0194;AA=C|||;VT=SNP
14	51278550	rs12896820	A	C	100	PASS	AC=1574;AF=0.314297;AN=5008;NS=2504;DP=15365;EAS_AF=0.3006;AMR_AF=0.3156;AFR_AF=0.4796;EUR_AF=0.2525;SAS_AF=0.1677;AA=A|||;VT=SNP
14	51278637	rs113640045	G	A	100	PASS	AC=1003;AF=0.20028;AN=5008;NS=2504;DP=12948;EAS_AF=0.3482;AMR_AF=0.2133;AFR_AF=0.1021;EUR_AF=0.1382;SAS_AF=0.2352;AA=G|||;VT=SNP
14	51278661	rs111770067	A	G	100	PASS	AC=1125;AF=0.224641;AN=5008;NS=2504;DP=12076;EAS_AF=0.3482;AMR_AF=0.2161;AFR_AF=0.1914;EUR_AF=0.1382;SAS_AF=0.2372;AA=G|||;VT=SNP
14	51279108	rs4901059	T	C	100	PASS	AC=1722;AF=0.34385;AN=5008;NS=2504;DP=19350;EAS_AF=0.4177;AMR_AF=0.366;AFR_AF=0.3533;EUR_AF=0.3499;SAS_AF=0.2331;AA=T|||;VT=SNP
14	51279122	rs72683641	C	T	100	PASS	AC=1052;AF=0.210064;AN=5008;NS=2504;DP=19351;EAS_AF=0.3442;AMR_AF=0.2147;AFR_AF=0.1415;EUR_AF=0.1382;SAS_AF=0.2352;AA=C|||;VT=SNP
14	51279379	rs12883458	T	C	100	PASS	AC=474;AF=0.0946486;AN=5008;NS=2504;DP=19387;EAS_AF=0.12;AMR_AF=0.1455;AFR_AF=0.0166;EUR_AF=0.1044;SAS_AF=0.1278;AA=T|||;VT=SNP
14	51279435	rs56839549	A	G	100	PASS	AC=1099;AF=0.219449;AN=5008;NS=2504;DP=18458;EAS_AF=0.3462;AMR_AF=0.2349;AFR_AF=0.1354;EUR_AF=0.159;SAS_AF=0.2536;AA=A|||;VT=SNP
14	51279514	rs4898673	G	T	100	PASS	AC=1918;AF=0.382987;AN=5008;NS=2504;DP=18584;EAS_AF=0.4177;AMR_AF=0.3703;AFR_AF=0.4856;EUR_AF=0.334;SAS_AF=0.2679;AA=G|||;VT=SNP
14	51279981	rs72683644	T	C	100	PASS	AC=1121;AF=0.223842;AN=5008;NS=2504;DP=19338;EAS_AF=0.3542;AMR_AF=0.2363;AFR_AF=0.1422;EUR_AF=0.159;SAS_AF=0.2577;AA=T|||;VT=SNP
14	51280672	rs7153720	C	T	100	PASS	AC=1371;AF=0.273762;AN=5008;NS=2504;DP=15499;EAS_AF=0.2222;AMR_AF=0.2435;AFR_AF=0.1278;EUR_AF=0.4324;SAS_AF=0.3824;AA=C|||;VT=SNP
14	51281812	rs77367944	G	A	100	PASS	AC=1295;AF=0.258586;AN=5008;NS=2504;DP=19362;EAS_AF=0.3036;AMR_AF=0.3012;AFR_AF=0.2844;EUR_AF=0.2445;SAS_AF=0.1616;AA=g|||;VT=SNP
14	51282000	rs4508352	C	T	100	PASS	AC=1061;AF=0.211861;AN=5008;NS=2504;DP=18361;EAS_AF=0.1052;AMR_AF=0.1902;AFR_AF=0.1241;EUR_AF=0.336;SAS_AF=0.3282;AA=T|||;VT=SNP
14	51282364	rs35383727	C	T	100	PASS	AC=446;AF=0.0890575;AN=5008;NS=2504;DP=23507;EAS_AF=0.1161;AMR_AF=0.1412;AFR_AF=0.0045;EUR_AF=0.1074;SAS_AF=0.1196;AA=C|||;VT=SNP
14	51282667	rs59394355	T	G	100	PASS	AC=1072;AF=0.214058;AN=5008;NS=2504;DP=17878;EAS_AF=0.3532;AMR_AF=0.2248;AFR_AF=0.1437;EUR_AF=0.1243;SAS_AF=0.2505;AA=T|||;VT=SNP
14	51282788	rs72683648	G	A	100	PASS	AC=1063;AF=0.21226;AN=5008;NS=2504;DP=18432;EAS_AF=0.3522;AMR_AF=0.2248;AFR_AF=0.1369;EUR_AF=0.1252;SAS_AF=0.2505;AA=G|||;VT=SNP
14	51282822	rs12882136	C	G	100	PASS	AC=3401;AF=0.679113;AN=5008;NS=2504;DP=17224;EAS_AF=0.6458;AMR_AF=0.7363;AFR_AF=0.5136;EUR_AF=0.8748;SAS_AF=0.6953;AA=C|||;VT=SNP
14	51282923	rs72683649	G	C	100	PASS	AC=1032;AF=0.20607;AN=5008;NS=2504;DP=11472;EAS_AF=0.3512;AMR_AF=0.2161;AFR_AF=0.1248;EUR_AF=0.1193;SAS_AF=0.2485;AA=G|||;VT=SNP
14	51283148	rs7149295	C	T	100	PASS	AC=3748;AF=0.748403;AN=5008;NS=2504;DP=18779;EAS_AF=0.6478;AMR_AF=0.7478;AFR_AF=0.761;EUR_AF=0.841;SAS_AF=0.7403;AA=T|||;VT=SNP
14	51284515	rs35098661	C	T	100	PASS	AC=1518;AF=0.303115;AN=5008;NS=2504;DP=13909;EAS_AF=0.3085;AMR_AF=0.317;AFR_AF=0.4342;EUR_AF=0.2455;SAS_AF=0.1697;AA=C|||;VT=SNP
14	51284640	rs112780158	C	T	100	PASS	AC=457;AF=0.091254;AN=5008;NS=2504;DP=11600;EAS_AF=0.1091;AMR_AF=0.1455;AFR_AF=0.0166;EUR_AF=0.1064;SAS_AF=0.1196;AA=C|||;VT=SNP
14	51284736	rs34721499	G	T	100	PASS	AC=1423;AF=0.284145;AN=5008;NS=2504;DP=11525;EAS_AF=0.3046;AMR_AF=0.3156;AFR_AF=0.407;EUR_AF=0.2445;SAS_AF=0.1155;AA=g|||;VT=SNP
14	51285135	rs1004832	G	C	100	PASS	AC=477;AF=0.0952476;AN=5008;NS=2504;DP=19420;EAS_AF=0.1131;AMR_AF=0.1412;AFR_AF=0.0045;EUR_AF=0.1064;SAS_AF=0.1554;AA=G|||;VT=SNP
14	51285237	rs72683650	G	A	100	PASS	AC=654;AF=0.130591;AN=5008;NS=2504;DP=18402;EAS_AF=0.2341;AMR_AF=0.1513;AFR_AF=0.0045;EUR_AF=0.1004;SAS_AF=0.2106;AA=G|||;VT=SNP
14	51285969	rs7145661	A	G	100	PASS	AC=1222;AF=0.24401;AN=5008;NS=2504;DP=18093;EAS_AF=0.3264;AMR_AF=0.317;AFR_AF=0.1445;EUR_AF=0.2813;SAS_AF=0.2035;AA=A|||;VT=SNP
14	51286129	rs10132475	G	A	100	PASS	AC=841;AF=0.167931;AN=5008;NS=2504;DP=17746;EAS_AF=0.123;AMR_AF=0.17;AFR_AF=0.0174;EUR_AF=0.2922;SAS_AF=0.2883;AA=G|||;VT=SNP
14	51289402	rs1951476	C	T	100	PASS	AC=447;AF=0.0892572;AN=5008;NS=2504;DP=22508;EAS_AF=0.1161;AMR_AF=0.0749;AFR_AF=0.0749;EUR_AF=0.1093;SAS_AF=0.0706;AA=C|||;VT=SNP
14	51291405	rs3759528	A	T	100	PASS	AC=1534;AF=0.30631;AN=5008;NS=2504;DP=21030;EAS_AF=0.2212;AMR_AF=0.2522;AFR_AF=0.1717;EUR_AF=0.4553;SAS_AF=0.4611;AA=T|||;VT=SNP
14	51291627	rs3759527	A	C	100	PASS	AC=1542;AF=0.307907;AN=5008;NS=2504;DP=21543;EAS_AF=0.2292;AMR_AF=0.2522;AFR_AF=0.1717;EUR_AF=0.4553;SAS_AF=0.4611;AA=C|||;VT=SNP
14	51292535	rs3759526	C	T	100	PASS	AC=1126;AF=0.22484;AN=5008;NS=2504;DP=19935;EAS_AF=0.3869;AMR_AF=0.2147;AFR_AF=0.2209;EUR_AF=0.0984;SAS_AF=0.2004;AA=C|||;VT=SNP
14	51292744	rs3759525	T	C	100	PASS	AC=214;AF=0.0427316;AN=5008;NS=2504;DP=19817;EAS_AF=0.1171;AMR_AF=0.0533;AFR_AF=0.0053;EUR_AF=0.0328;SAS_AF=0.0194;AA=T|||;VT=SNP
14	51293039	rs8018156	A	G	100	PASS	AC=468;AF=0.0934505;AN=5008;NS=2504;DP=19993;EAS_AF=0.1101;AMR_AF=0.1527;AFR_AF=0.0113;EUR_AF=0.0905;SAS_AF=0.1483;AA=A|||;VT=SNP
14	51293706	rs2181083	C	T	100	PASS	AC=1435;AF=0.286542;AN=5008;NS=2504;DP=18708;EAS_AF=0.3819;AMR_AF=0.4135;AFR_AF=0.233;EUR_AF=0.2207;SAS_AF=0.2382;AA=C|||;VT=SNP
14	51294916	rs79895113	T	C	100	PASS	AC=540;AF=0.107827;AN=5008;NS=2504;DP=18907;EAS_AF=0.1448;AMR_AF=0.1556;AFR_AF=0.0083;EUR_AF=0.0924;SAS_AF=0.1861;AA=T|||;VT=SNP
14	51295500	rs8010709	G	T	100	PASS	AC=1513;AF=0.302117;AN=5008;NS=2504;DP=18679;EAS_AF=0.4117;AMR_AF=0.2896;AFR_AF=0.2239;EUR_AF=0.2942;SAS_AF=0.3119;AA=G|||;VT=SNP
14	51296463	rs117948605	A	G	100	PASS	AC=143;AF=0.0285543;AN=5008;NS=2504;DP=22233;EAS_AF=0.0129;AMR_AF=0.0231;AFR_AF=0.0008;EUR_AF=0.0447;SAS_AF=0.0695;AA=A|||;VT=SNP
14	51297054	rs117535495	G	A	100	PASS	AC=534;AF=0.106629;AN=5008;NS=2504;DP=11568;EAS_AF=0.1508;AMR_AF=0.1556;AFR_AF=0.0023;EUR_AF=0.0944;SAS_AF=0.18;AA=G|||;VT=SNP
14	51298131	rs76032434	C	G	100	PASS	AC=50;AF=0.00998403;AN=5008;NS=2504;DP=10036;EAS_AF=0.002;AMR_AF=0.013;AFR_AF=0.0015;EUR_AF=0.0268;SAS_AF=0.0102;AA=C|||;VT=SNP
14	51299368	rs55924012	T	G	100	PASS	AC=1487;AF=0.296925;AN=5008;NS=2504;DP=19628;EAS_AF=0.4058;AMR_AF=0.4179;AFR_AF=0.2368;EUR_AF=0.2217;SAS_AF=0.2577;AA=T|||;VT=SNP
14	51300451	rs113242605	A	G	100	PASS	AC=283;AF=0.0565096;AN=5008;NS=2504;DP=16283;EAS_AF=0.0188;AMR_AF=0.0764;AFR_AF=0.0492;EUR_AF=0.1133;SAS_AF=0.0327;AA=A|||;VT=SNP
14	51300644	rs1984589	G	A	100	PASS	AC=1474;AF=0.294329;AN=5008;NS=2504;DP=16099;EAS_AF=0.3869;AMR_AF=0.4179;AFR_AF=0.2451;EUR_AF=0.2197;SAS_AF=0.2546;AA=G|||;VT=SNP
14	51300927	rs10144239	C	G	100	PASS	AC=1448;AF=0.289137;AN=5008;NS=2504;DP=19149;EAS_AF=0.1835;AMR_AF=0.2536;AFR_AF=0.1672;EUR_AF=0.4573;SAS_AF=0.4151;AA=C|||;VT=SNP
14	51302658	rs7158801	G	C	100	PASS	AC=1554;AF=0.310304;AN=5008;NS=2504;DP=14384;EAS_AF=0.245;AMR_AF=0.2997;AFR_AF=0.174;EUR_AF=0.4573;SAS_AF=0.4182;AA=G|||;VT=SNP
14	51302888	rs1040890	A	C	100	PASS	AC=3012;AF=0.601438;AN=5008;NS=2504;DP=17881;EAS_AF=0.5923;AMR_AF=0.6715;AFR_AF=0.4592;EUR_AF=0.6759;SAS_AF=0.6769;AA=C|||;VT=SNP
14	51303886	rs12431899	G	A	100	PASS	AC=2774;AF=0.553914;AN=5008;NS=2504;DP=16713;EAS_AF=0.744;AMR_AF=0.6398;AFR_AF=0.4138;EUR_AF=0.4722;SAS_AF=0.5706;AA=A|||;VT=SNP
14	51304406	rs733052	T	C	100	PASS	AC=2855;AF=0.570088;AN=5008;NS=2504;DP=19882;EAS_AF=0.747;AMR_AF=0.6455;AFR_AF=0.4652;EUR_AF=0.4781;SAS_AF=0.5706;AA=T|||;VT=SNP
14	51304695	rs762066	C	T	100	PASS	AC=1545;AF=0.308506;AN=5008;NS=2504;DP=20292;EAS_AF=0.253;AMR_AF=0.2954;AFR_AF=0.1672;EUR_AF=0.4513;SAS_AF=0.4192;AA=C|||;VT=SNP
14	51305022	rs1018551	G	A	100	PASS	AC=525;AF=0.104832;AN=5008;NS=2504;DP=23004;EAS_AF=0.1438;AMR_AF=0.1571;AFR_AF=0.0023;EUR_AF=0.0954;SAS_AF=0.1759;AA=G|||;VT=SNP
14	51305432	rs7154842	C	T	100	PASS	AC=2976;AF=0.594249;AN=5008;NS=2504;DP=22372;EAS_AF=0.7431;AMR_AF=0.6744;AFR_AF=0.5038;EUR_AF=0.5477;SAS_AF=0.5542;AA=C|||;VT=SNP
14	51305832	rs7155445	A	G	100	PASS	AC=3205;AF=0.639976;AN=5008;NS=2504;DP=19311;EAS_AF=0.751;AMR_AF=0.6844;AFR_AF=0.6452;EUR_AF=0.5487;SAS_AF=0.5808;AA=G|||;VT=SNP
14	51307513	rs72683662	G	A	100	PASS	AC=1384;AF=0.276358;AN=5008;NS=2504;DP=20623;EAS_AF=0.3383;AMR_AF=0.3703;AFR_AF=0.2368;EUR_AF=0.2187;SAS_AF=0.2587;AA=G|||;VT=SNP
14	51308071	rs2356531	T	C	100	PASS	AC=1610;AF=0.321486;AN=5008;NS=2504;DP=16423;EAS_AF=0.4097;AMR_AF=0.317;AFR_AF=0.2519;EUR_AF=0.337;SAS_AF=0.3119;AA=T|||;VT=SNP
14	51308539	rs142716558	A	G	100	PASS	AC=540;AF=0.107827;AN=5008;NS=2504;DP=14700;EAS_AF=0.1498;AMR_AF=0.1571;AFR_AF=0.003;EUR_AF=0.0944;SAS_AF=0.1851;AA=A|||;VT=SNP
14	51308799	rs11157770	T	G	100	PASS	AC=1516;AF=0.302716;AN=5008;NS=2504;DP=14577;EAS_AF=0.4097;AMR_AF=0.3055;AFR_AF=0.1899;EUR_AF=0.333;SAS_AF=0.3119;AA=T|||;VT=SNP
14	51308898	rs2224558	G	A	100	PASS	AC=2956;AF=0.590256;AN=5008;NS=2504;DP=13710;EAS_AF=0.748;AMR_AF=0.647;AFR_AF=0.5424;EUR_AF=0.4742;SAS_AF=0.5716;AA=G|||;VT=SNP
14	51309581	rs1977236	C	T	100	PASS	AC=524;AF=0.104633;AN=5008;NS=2504;DP=15987;EAS_AF=0.1429;AMR_AF=0.1571;AFR_AF=0.0023;EUR_AF=0.0944;SAS_AF=0.1769;AA=c|||;VT=SNP
14	51309721	rs72683664	A	G	100	PASS	AC=1565;AF=0.3125;AN=5008;NS=2504;DP=17740;EAS_AF=0.3383;AMR_AF=0.3761;AFR_AF=0.3525;EUR_AF=0.2177;SAS_AF=0.2843;AA=G|||;VT=SNP
14	51309741	rs72683665	C	T	100	PASS	AC=1561;AF=0.311701;AN=5008;NS=2504;DP=18650;EAS_AF=0.3383;AMR_AF=0.3761;AFR_AF=0.3495;EUR_AF=0.2177;SAS_AF=0.2843;AA=T|||;VT=SNP
14	51310200	rs8015151	G	T	100	PASS	AC=3103;AF=0.619609;AN=5008;NS=2504;DP=21681;EAS_AF=0.7421;AMR_AF=0.6758;AFR_AF=0.584;EUR_AF=0.5417;SAS_AF=0.5818;AA=T|||;VT=SNP
14	51310545	rs7154532	T	A	100	PASS	AC=3105;AF=0.620008;AN=5008;NS=2504;DP=20525;EAS_AF=0.7421;AMR_AF=0.6744;AFR_AF=0.5855;EUR_AF=0.5427;SAS_AF=0.5818;AA=A|||;VT=SNP
14	51310564	rs58581781	C	T	100	PASS	AC=1332;AF=0.265974;AN=5008;NS=2504;DP=20544;EAS_AF=0.3383;AMR_AF=0.3689;AFR_AF=0.1989;EUR_AF=0.2177;SAS_AF=0.2587;AA=C|||;VT=SNP
14	51311413	rs11157771	G	T	100	PASS	AC=1718;AF=0.343051;AN=5008;NS=2504;DP=13613;EAS_AF=0.3393;AMR_AF=0.4049;AFR_AF=0.3903;EUR_AF=0.2883;SAS_AF=0.2955;AA=T|||;VT=SNP
14	51311817	rs11157772	A	T	100	PASS	AC=1819;AF=0.363219;AN=5008;NS=2504;DP=18531;EAS_AF=0.3393;AMR_AF=0.4121;AFR_AF=0.4622;EUR_AF=0.2893;SAS_AF=0.2955;AA=A|||;VT=SNP
14	51311911	rs11157773	G	T	100	PASS	AC=1769;AF=0.353235;AN=5008;NS=2504;DP=19208;EAS_AF=0.3244;AMR_AF=0.3963;AFR_AF=0.4531;EUR_AF=0.2813;SAS_AF=0.2914;AA=g|||;VT=SNP
14	51311912	rs11157774	T	A	100	PASS	AC=1669;AF=0.333267;AN=5008;NS=2504;DP=19354;EAS_AF=0.3244;AMR_AF=0.389;AFR_AF=0.3812;EUR_AF=0.2813;SAS_AF=0.2914;AA=T|||;VT=SNP
14	51312132	rs57815556	A	C	100	PASS	AC=1904;AF=0.380192;AN=5008;NS=2504;DP=21257;EAS_AF=0.3433;AMR_AF=0.415;AFR_AF=0.5212;EUR_AF=0.2903;SAS_AF=0.2955;AA=C|||;VT=SNP
14	51312473	rs17122982	C	T	100	PASS	AC=1898;AF=0.378994;AN=5008;NS=2504;DP=20397;EAS_AF=0.3393;AMR_AF=0.415;AFR_AF=0.5212;EUR_AF=0.2893;SAS_AF=0.2945;AA=C|||;VT=SNP
14	51312785	rs17122988	G	A	100	PASS	AC=532;AF=0.10623;AN=5008;NS=2504;DP=17768;EAS_AF=0.1429;AMR_AF=0.1556;AFR_AF=0.0023;EUR_AF=0.0964;SAS_AF=0.184;AA=g|||;VT=SNP
14	51313110	rs58545577	A	G	100	PASS	AC=1897;AF=0.378794;AN=5008;NS=2504;DP=17625;EAS_AF=0.3413;AMR_AF=0.415;AFR_AF=0.5204;EUR_AF=0.2903;SAS_AF=0.2914;AA=G|||;VT=SNP
14	51313333	rs12435756	C	G	100	PASS	AC=1896;AF=0.378594;AN=5008;NS=2504;DP=20389;EAS_AF=0.3423;AMR_AF=0.415;AFR_AF=0.5182;EUR_AF=0.2922;SAS_AF=0.2904;AA=G|||;VT=SNP
14	51313590	rs11627172	G	A	100	PASS	AC=1538;AF=0.307109;AN=5008;NS=2504;DP=17029;EAS_AF=0.249;AMR_AF=0.2939;AFR_AF=0.1672;EUR_AF=0.4493;SAS_AF=0.4192;AA=G|||;VT=SNP
14	51314027	rs10148666	C	T	100	PASS	AC=1409;AF=0.28135;AN=5008;NS=2504;DP=10734;EAS_AF=0.249;AMR_AF=0.2594;AFR_AF=0.1634;EUR_AF=0.3728;SAS_AF=0.3957;AA=C|||;VT=SNP
14	51314737	rs4901060	T	C	100	PASS	AC=600;AF=0.119808;AN=5008;NS=2504;DP=10030;EAS_AF=0.0119;AMR_AF=0.2104;AFR_AF=0.2118;EUR_AF=0.1123;SAS_AF=0.0501;AA=C|||;VT=SNP
14	51314960	rs12436743	C	T	100	PASS	AC=1902;AF=0.379792;AN=5008;NS=2504;DP=18009;EAS_AF=0.3413;AMR_AF=0.415;AFR_AF=0.5234;EUR_AF=0.2922;SAS_AF=0.2904;AA=T|||;VT=SNP
14	51315170	rs4394991	G	A	100	PASS	AC=1337;AF=0.266973;AN=5008;NS=2504;DP=16334;EAS_AF=0.3393;AMR_AF=0.3689;AFR_AF=0.1982;EUR_AF=0.2227;SAS_AF=0.2587;AA=G|||;VT=SNP
14	51315259	rs4460988	C	A	100	PASS	AC=1729;AF=0.345248;AN=5008;NS=2504;DP=12956;EAS_AF=0.3413;AMR_AF=0.4049;AFR_AF=0.3964;EUR_AF=0.2922;SAS_AF=0.2924;AA=G|||;VT=SNP
14	51315404	rs1570274	G	A	100	PASS	AC=1898;AF=0.378994;AN=5008;NS=2504;DP=16970;EAS_AF=0.3413;AMR_AF=0.415;AFR_AF=0.5204;EUR_AF=0.2922;SAS_AF=0.2904;AA=A|||;VT=SNP
14	51315594	rs4901062	C	G	100	PASS	AC=1814;AF=0.36222;AN=5008;NS=2504;DP=18409;EAS_AF=0.3442;AMR_AF=0.4078;AFR_AF=0.4584;EUR_AF=0.2922;SAS_AF=0.2904;AA=G|||;VT=SNP
14	51316007	rs72683674	C	T	100	PASS	AC=1905;AF=0.380391;AN=5008;NS=2504;DP=16126;EAS_AF=0.3442;AMR_AF=0.415;AFR_AF=0.5204;EUR_AF=0.2942;SAS_AF=0.2924;AA=T|||;VT=SNP
14	51316008	rs72683675	C	T	100	PASS	AC=1905;AF=0.380391;AN=5008;NS=2504;DP=16161;EAS_AF=0.3442;AMR_AF=0.415;AFR_AF=0.5204;EUR_AF=0.2942;SAS_AF=0.2924;AA=T|||;VT=SNP
14	51316089	rs111673133	T	C	100	PASS	AC=1904;AF=0.380192;AN=5008;NS=2504;DP=14539;EAS_AF=0.3442;AMR_AF=0.415;AFR_AF=0.5204;EUR_AF=0.2942;SAS_AF=0.2914;AA=C|||;VT=SNP
14	51316513	rs113129624	T	C	100	PASS	AC=1904;AF=0.380192;AN=5008;NS=2504;DP=13088;EAS_AF=0.3442;AMR_AF=0.415;AFR_AF=0.5204;EUR_AF=0.2942;SAS_AF=0.2914;AA=C|||;VT=SNP
14	51316534	rs138344098	G	A	100	PASS	AC=1348;AF=0.269169;AN=5008;NS=2504;DP=12494;EAS_AF=0.3442;AMR_AF=0.3689;AFR_AF=0.2005;EUR_AF=0.2247;SAS_AF=0.2597;AA=G|||;VT=SNP
14	51316555	rs139869599	G	T	100	PASS	AC=1910;AF=0.38139;AN=5008;NS=2504;DP=11755;EAS_AF=0.3472;AMR_AF=0.415;AFR_AF=0.5227;EUR_AF=0.2942;SAS_AF=0.2914;AA=T|||;VT=SNP
14	51316676	rs4898674	C	A	100	PASS	AC=1907;AF=0.380791;AN=5008;NS=2504;DP=14600;EAS_AF=0.3442;AMR_AF=0.415;AFR_AF=0.5227;EUR_AF=0.2942;SAS_AF=0.2914;AA=C|||;VT=SNP
14	51317029	rs1984514	G	T	100	PASS	AC=1907;AF=0.380791;AN=5008;NS=2504;DP=15095;EAS_AF=0.3442;AMR_AF=0.415;AFR_AF=0.5227;EUR_AF=0.2942;SAS_AF=0.2914;AA=T|||;VT=SNP
14	51317141	rs1984513	T	A	100	PASS	AC=1903;AF=0.379992;AN=5008;NS=2504;DP=16037;EAS_AF=0.3442;AMR_AF=0.415;AFR_AF=0.5197;EUR_AF=0.2942;SAS_AF=0.2914;AA=A|||;VT=SNP
14	51317418	rs7493885	T	G	100	PASS	AC=1917;AF=0.382788;AN=5008;NS=2504;DP=17096;EAS_AF=0.3452;AMR_AF=0.415;AFR_AF=0.5257;EUR_AF=0.2952;SAS_AF=0.2955;AA=G|||;VT=SNP
14	51317820	rs1951473	A	G	100	PASS	AC=1352;AF=0.269968;AN=5008;NS=2504;DP=17809;EAS_AF=0.3423;AMR_AF=0.3689;AFR_AF=0.2042;EUR_AF=0.2256;SAS_AF=0.2597;AA=A|||;VT=SNP
14	51317832	rs1951474	A	T	100	PASS	AC=1908;AF=0.38099;AN=5008;NS=2504;DP=17737;EAS_AF=0.3442;AMR_AF=0.415;AFR_AF=0.5227;EUR_AF=0.2952;SAS_AF=0.2914;AA=T|||;VT=SNP
14	51318210	rs8020067	C	G	100	PASS	AC=1907;AF=0.380791;AN=5008;NS=2504;DP=16735;EAS_AF=0.3442;AMR_AF=0.415;AFR_AF=0.5227;EUR_AF=0.2952;SAS_AF=0.2904;AA=G|||;VT=SNP
14	51318220	rs8019923	A	G	100	PASS	AC=1735;AF=0.346446;AN=5008;NS=2504;DP=16574;EAS_AF=0.3442;AMR_AF=0.4049;AFR_AF=0.3979;EUR_AF=0.2952;SAS_AF=0.2904;AA=A|||;VT=SNP
14	51318410	rs12434001	A	T	100	PASS	AC=1906;AF=0.380591;AN=5008;NS=2504;DP=15772;EAS_AF=0.3442;AMR_AF=0.415;AFR_AF=0.5227;EUR_AF=0.2952;SAS_AF=0.2894;AA=T|||;VT=SNP
14	51318553	rs72683679	C	T	100	PASS	AC=1342;AF=0.267971;AN=5008;NS=2504;DP=17435;EAS_AF=0.3373;AMR_AF=0.3689;AFR_AF=0.2042;EUR_AF=0.2237;SAS_AF=0.2566;AA=C|||;VT=SNP
14	51318566	rs7160385	T	A	100	PASS	AC=1904;AF=0.380192;AN=5008;NS=2504;DP=16738;EAS_AF=0.3433;AMR_AF=0.415;AFR_AF=0.5227;EUR_AF=0.2942;SAS_AF=0.2894;AA=t|||;VT=SNP
14	51318623	rs139243788	G	A	100	PASS	AC=650;AF=0.129792;AN=5008;NS=2504;DP=17479;EAS_AF=0.2649;AMR_AF=0.1369;AFR_AF=0.0045;EUR_AF=0.1074;SAS_AF=0.1779;AA=G|||;VT=SNP
14	51318630	rs150016282	C	T	100	PASS	AC=650;AF=0.129792;AN=5008;NS=2504;DP=17728;EAS_AF=0.2649;AMR_AF=0.1369;AFR_AF=0.0045;EUR_AF=0.1074;SAS_AF=0.1779;AA=C|||;VT=SNP
14	51318637	rs145232533	A	G	100	PASS	AC=650;AF=0.129792;AN=5008;NS=2504;DP=17891;EAS_AF=0.2649;AMR_AF=0.1369;AFR_AF=0.0045;EUR_AF=0.1074;SAS_AF=0.1779;AA=A|||;VT=SNP
14	51318805	rs35765554	G	A	100	PASS	AC=1490;AF=0.297524;AN=5008;NS=2504;DP=18827;EAS_AF=0.4048;AMR_AF=0.2752;AFR_AF=0.2693;EUR_AF=0.2525;SAS_AF=0.2873;AA=G|||;VT=SNP
14	51319812	rs7143937	C	G	100	PASS	AC=1662;AF=0.331869;AN=5008;NS=2504;DP=19757;EAS_AF=0.1835;AMR_AF=0.2839;AFR_AF=0.3207;EUR_AF=0.4215;SAS_AF=0.4417;AA=G|||;VT=SNP
14	51319864	rs10142967	G	T	100	PASS	AC=827;AF=0.165136;AN=5008;NS=2504;DP=18286;EAS_AF=0.3373;AMR_AF=0.2133;AFR_AF=0.0257;EUR_AF=0.1133;SAS_AF=0.1953;AA=G|||;VT=SNP
14	51319873	rs10142815	C	T	100	PASS	AC=1382;AF=0.275958;AN=5008;NS=2504;DP=18064;EAS_AF=0.3472;AMR_AF=0.3026;AFR_AF=0.239;EUR_AF=0.2356;SAS_AF=0.2751;AA=T|||;VT=SNP
14	51319919	rs13379298	C	T	100	PASS	AC=1484;AF=0.296326;AN=5008;NS=2504;DP=15986;EAS_AF=0.3442;AMR_AF=0.3833;AFR_AF=0.2481;EUR_AF=0.2684;SAS_AF=0.2791;AA=C|||;VT=SNP
14	51319942	rs61985536	G	A	100	PASS	AC=969;AF=0.19349;AN=5008;NS=2504;DP=15655;EAS_AF=0.2014;AMR_AF=0.17;AFR_AF=0.1513;EUR_AF=0.1282;SAS_AF=0.3262;AA=G|||;VT=SNP
14	51320017	rs1984506	A	G	100	PASS	AC=504;AF=0.100639;AN=5008;NS=2504;DP=15284;EAS_AF=0.0873;AMR_AF=0.0807;AFR_AF=0.0461;EUR_AF=0.1143;SAS_AF=0.1881;AA=A|||;VT=SNP
14	51320060	rs61985537	T	A	100	PASS	AC=523;AF=0.104433;AN=5008;NS=2504;DP=13950;EAS_AF=0.1756;AMR_AF=0.147;AFR_AF=0.0113;EUR_AF=0.0835;SAS_AF=0.1483;AA=T|||;VT=SNP
14	51320250	rs7159869	C	T	100	PASS	AC=1139;AF=0.227436;AN=5008;NS=2504;DP=13601;EAS_AF=0.1597;AMR_AF=0.2709;AFR_AF=0.0885;EUR_AF=0.4513;SAS_AF=0.2239;AA=T|||;VT=SNP
14	51320341	rs7160367	G	A	100	PASS	AC=1657;AF=0.330871;AN=5008;NS=2504;DP=7678;EAS_AF=0.2927;AMR_AF=0.2911;AFR_AF=0.382;EUR_AF=0.4423;SAS_AF=0.2147;AA=G|||;VT=SNP
14	51320657	rs8021997	A	G	100	PASS	AC=1095;AF=0.21865;AN=5008;NS=2504;DP=9522;EAS_AF=0.1895;AMR_AF=0.2406;AFR_AF=0.1362;EUR_AF=0.2038;SAS_AF=0.3599;AA=A|||;VT=SNP
14	51320710	rs61985538	G	T	100	PASS	AC=98;AF=0.0195687;AN=5008;NS=2504;DP=11126;EAS_AF=0.002;AMR_AF=0.013;AFR_AF=0;EUR_AF=0.0626;SAS_AF=0.0245;AA=G|||;VT=SNP
14	51321285	rs10131426	C	T	100	PASS	AC=1111;AF=0.221845;AN=5008;NS=2504;DP=21887;EAS_AF=0.4921;AMR_AF=0.1326;AFR_AF=0.239;EUR_AF=0.0368;SAS_AF=0.1738;AA=c|||;VT=SNP
14	51321306	rs10131434	C	T	100	PASS	AC=1101;AF=0.219848;AN=5008;NS=2504;DP=21576;EAS_AF=0.4792;AMR_AF=0.1326;AFR_AF=0.2413;EUR_AF=0.0368;SAS_AF=0.1738;AA=c|||;VT=SNP
14	51322037	rs78671047	C	G	100	PASS	AC=578;AF=0.115415;AN=5008;NS=2504;DP=16364;EAS_AF=0.3343;AMR_AF=0.1009;AFR_AF=0.0076;EUR_AF=0.0268;SAS_AF=0.137;AA=C|||;VT=SNP
14	51323026	rs73282900	T	A	100	PASS	AC=2243;AF=0.447883;AN=5008;NS=2504;DP=9229;EAS_AF=0.5417;AMR_AF=0.4697;AFR_AF=0.5522;EUR_AF=0.3131;SAS_AF=0.3333;AA=A|||;VT=SNP
14	51323742	rs8019546	G	A	100	PASS	AC=2155;AF=0.430312;AN=5008;NS=2504;DP=22906;EAS_AF=0.5427;AMR_AF=0.464;AFR_AF=0.5151;EUR_AF=0.2853;SAS_AF=0.3252;AA=A|||;VT=SNP
14	51323941	rs8019604	C	T	100	PASS	AC=1942;AF=0.38778;AN=5008;NS=2504;DP=20544;EAS_AF=0.3849;AMR_AF=0.4597;AFR_AF=0.4849;EUR_AF=0.2823;SAS_AF=0.317;AA=C|||;VT=SNP
14	51324246	rs34758492	G	A	100	PASS	AC=908;AF=0.18131;AN=5008;NS=2504;DP=20288;EAS_AF=0.1558;AMR_AF=0.2147;AFR_AF=0.0825;EUR_AF=0.333;SAS_AF=0.1616;AA=G|||;VT=SNP
14	51324617	rs7141773	C	A	100	PASS	AC=1013;AF=0.202276;AN=5008;NS=2504;DP=20466;EAS_AF=0.1558;AMR_AF=0.2205;AFR_AF=0.1596;EUR_AF=0.333;SAS_AF=0.1605;AA=C|||;VT=SNP
14	51324884	rs2027343	A	G	100	PASS	AC=2021;AF=0.403554;AN=5008;NS=2504;DP=12530;EAS_AF=0.3849;AMR_AF=0.4683;AFR_AF=0.5272;EUR_AF=0.3022;SAS_AF=0.3139;AA=G|||;VT=SNP
14	51325108	rs1960191	G	A	100	PASS	AC=560;AF=0.111821;AN=5008;NS=2504;DP=11238;EAS_AF=0.3383;AMR_AF=0.1023;AFR_AF=0.0129;EUR_AF=0.0249;SAS_AF=0.1084;AA=G|||;VT=SNP
14	51325517	rs7147627	C	T	100	PASS	AC=2020;AF=0.403355;AN=5008;NS=2504;DP=15884;EAS_AF=0.3849;AMR_AF=0.4683;AFR_AF=0.5257;EUR_AF=0.3042;SAS_AF=0.3129;AA=T|||;VT=SNP
14	51325680	rs7149238	T	A	100	PASS	AC=3029;AF=0.604832;AN=5008;NS=2504;DP=17084;EAS_AF=0.5427;AMR_AF=0.6888;AFR_AF=0.6687;EUR_AF=0.6382;SAS_AF=0.4888;AA=A|||;VT=SNP
14	51325748	rs7148318	G	A	100	PASS	AC=3000;AF=0.599042;AN=5008;NS=2504;DP=18807;EAS_AF=0.5427;AMR_AF=0.6916;AFR_AF=0.6377;EUR_AF=0.6471;SAS_AF=0.4898;AA=A|||;VT=SNP
14	51326077	rs1953886	C	T	100	PASS	AC=2949;AF=0.588858;AN=5008;NS=2504;DP=18488;EAS_AF=0.5278;AMR_AF=0.6772;AFR_AF=0.6316;EUR_AF=0.6511;SAS_AF=0.4673;AA=T|||;VT=SNP
14	51326144	rs1953885	G	A	100	PASS	AC=2995;AF=0.598043;AN=5008;NS=2504;DP=18983;EAS_AF=0.5268;AMR_AF=0.6787;AFR_AF=0.6664;EUR_AF=0.6511;SAS_AF=0.4673;AA=A|||;VT=SNP
14	51326166	rs1953884	G	C	100	PASS	AC=2928;AF=0.584665;AN=5008;NS=2504;DP=18306;EAS_AF=0.5258;AMR_AF=0.6758;AFR_AF=0.6172;EUR_AF=0.6521;SAS_AF=0.4673;AA=G|||;VT=SNP
14	51327114	rs68008083	G	A	100	PASS	AC=1006;AF=0.200879;AN=5008;NS=2504;DP=17225;EAS_AF=0.0456;AMR_AF=0.3314;AFR_AF=0.1884;EUR_AF=0.2813;SAS_AF=0.2025;AA=G|||;VT=SNP
14	51328222	rs7143869	C	T	100	PASS	AC=1625;AF=0.324481;AN=5008;NS=2504;DP=21229;EAS_AF=0.4931;AMR_AF=0.3314;AFR_AF=0.1891;EUR_AF=0.3638;SAS_AF=0.2883;AA=C|||;VT=SNP
14	51328767	rs17793764	G	A	100	PASS	AC=886;AF=0.176917;AN=5008;NS=2504;DP=20946;EAS_AF=0.1478;AMR_AF=0.2176;AFR_AF=0.0605;EUR_AF=0.338;SAS_AF=0.1697;AA=G|||;VT=SNP
14	51328807	rs946620	A	C	100	PASS	AC=1635;AF=0.326478;AN=5008;NS=2504;DP=21077;EAS_AF=0.498;AMR_AF=0.3329;AFR_AF=0.1899;EUR_AF=0.3638;SAS_AF=0.2914;AA=A|||;VT=SNP
14	51329654	rs11627495	T	G	100	PASS	AC=934;AF=0.186502;AN=5008;NS=2504;DP=18559;EAS_AF=0.0288;AMR_AF=0.3184;AFR_AF=0.1808;EUR_AF=0.2744;SAS_AF=0.1728;AA=T|||;VT=SNP
14	51331315	rs17720606	C	A	100	PASS	AC=1052;AF=0.210064;AN=5008;NS=2504;DP=18613;EAS_AF=0.0288;AMR_AF=0.3487;AFR_AF=0.2307;EUR_AF=0.3221;SAS_AF=0.1554;AA=C|||;VT=SNP
14	51331501	rs66535317	G	A	100	PASS	AC=1135;AF=0.226637;AN=5008;NS=2504;DP=20348;EAS_AF=0.0278;AMR_AF=0.3458;AFR_AF=0.264;EUR_AF=0.3181;SAS_AF=0.2025;AA=G|||;VT=SNP
14	51332222	rs6572702	T	C	100	PASS	AC=1206;AF=0.240815;AN=5008;NS=2504;DP=18392;EAS_AF=0.0288;AMR_AF=0.353;AFR_AF=0.3011;EUR_AF=0.326;SAS_AF=0.2106;AA=T|||;VT=SNP
14	51332335	rs17123039	T	G	100	PASS	AC=1659;AF=0.33127;AN=5008;NS=2504;DP=18487;EAS_AF=0.505;AMR_AF=0.3357;AFR_AF=0.2057;EUR_AF=0.3668;SAS_AF=0.2822;AA=T|||;VT=SNP
14	51332728	rs17720642	T	C	100	PASS	AC=1210;AF=0.241613;AN=5008;NS=2504;DP=18992;EAS_AF=0.0298;AMR_AF=0.3559;AFR_AF=0.3011;EUR_AF=0.328;SAS_AF=0.2096;AA=T|||;VT=SNP
14	51332898	rs7158839	C	T	100	PASS	AC=3075;AF=0.614018;AN=5008;NS=2504;DP=18905;EAS_AF=0.6776;AMR_AF=0.696;AFR_AF=0.5477;EUR_AF=0.6948;SAS_AF=0.4969;AA=C|||;VT=SNP
14	51334935	rs17720677	G	A	100	PASS	AC=1056;AF=0.210863;AN=5008;NS=2504;DP=17822;EAS_AF=0.0288;AMR_AF=0.3429;AFR_AF=0.1861;EUR_AF=0.326;SAS_AF=0.2198;AA=A|||;VT=SNP
14	51335252	rs12050194	G	A	100	PASS	AC=1285;AF=0.256589;AN=5008;NS=2504;DP=19191;EAS_AF=0.1855;AMR_AF=0.3372;AFR_AF=0.236;EUR_AF=0.329;SAS_AF=0.226;AA=G|||;VT=SNP
14	51335280	rs12050195	G	A	100	PASS	AC=1292;AF=0.257987;AN=5008;NS=2504;DP=19450;EAS_AF=0.1865;AMR_AF=0.3458;AFR_AF=0.236;EUR_AF=0.329;SAS_AF=0.226;AA=G|||;VT=SNP
14	51335737	rs2039794	T	C	100	PASS	AC=1644;AF=0.328275;AN=5008;NS=2504;DP=18959;EAS_AF=0.4931;AMR_AF=0.3329;AFR_AF=0.2088;EUR_AF=0.3648;SAS_AF=0.2791;AA=T|||;VT=SNP
14	51335743	rs2039793	G	A	100	PASS	AC=1642;AF=0.327875;AN=5008;NS=2504;DP=18937;EAS_AF=0.4931;AMR_AF=0.3329;AFR_AF=0.2088;EUR_AF=0.3638;SAS_AF=0.2781;AA=G|||;VT=SNP
14	51335897	rs2039792	C	A	100	PASS	AC=1714;AF=0.342252;AN=5008;NS=2504;DP=17626;EAS_AF=0.4812;AMR_AF=0.3415;AFR_AF=0.2685;EUR_AF=0.3628;SAS_AF=0.2781;AA=T|||;VT=SNP
14	51337150	rs2105229	G	A	100	PASS	AC=1261;AF=0.251797;AN=5008;NS=2504;DP=19880;EAS_AF=0.4712;AMR_AF=0.2161;AFR_AF=0.1861;EUR_AF=0.165;SAS_AF=0.229;AA=G|||;VT=SNP
14	51337469	rs1556931	G	A	100	PASS	AC=1370;AF=0.273562;AN=5008;NS=2504;DP=17493;EAS_AF=0.4712;AMR_AF=0.3718;AFR_AF=0.1558;EUR_AF=0.1918;SAS_AF=0.2434;AA=g|||;VT=SNP
14	51338237	rs1953879	A	G	100	PASS	AC=3775;AF=0.753794;AN=5008;NS=2504;DP=19936;EAS_AF=0.5873;AMR_AF=0.8343;AFR_AF=0.6271;EUR_AF=0.9115;SAS_AF=0.8773;AA=A|||;VT=SNP
14	51340088	rs946619	T	C	100	PASS	AC=4504;AF=0.899361;AN=5008;NS=2504;DP=15813;EAS_AF=0.9802;AMR_AF=0.889;AFR_AF=0.8548;EUR_AF=0.8231;SAS_AF=0.9622;AA=C|||;VT=SNP
14	51340573	rs11157775	A	G	100	PASS	AC=1123;AF=0.224241;AN=5008;NS=2504;DP=22054;EAS_AF=0.369;AMR_AF=0.2478;AFR_AF=0.1309;EUR_AF=0.2505;SAS_AF=0.1575;AA=A|||;VT=SNP
14	51341090	rs34841084	G	A	100	PASS	AC=1003;AF=0.20028;AN=5008;NS=2504;DP=16043;EAS_AF=0.3294;AMR_AF=0.1902;AFR_AF=0.1286;EUR_AF=0.2485;SAS_AF=0.1217;AA=G|||;VT=SNP
14	51341178	rs11624446	C	A	100	PASS	AC=1464;AF=0.292332;AN=5008;NS=2504;DP=14790;EAS_AF=0.3363;AMR_AF=0.268;AFR_AF=0.143;EUR_AF=0.3757;SAS_AF=0.3804;AA=C|||;VT=SNP
14	51341887	rs11157776	T	C	100	PASS	AC=1229;AF=0.245407;AN=5008;NS=2504;DP=19056;EAS_AF=0.3988;AMR_AF=0.3055;AFR_AF=0.1399;EUR_AF=0.2594;SAS_AF=0.1728;AA=T|||;VT=SNP
14	51342231	rs1953878	C	T	100	PASS	AC=4220;AF=0.842652;AN=5008;NS=2504;DP=18886;EAS_AF=0.877;AMR_AF=0.9438;AFR_AF=0.5794;EUR_AF=0.9811;SAS_AF=0.9489;AA=C|||;VT=SNP
14	51342476	rs1547763	T	G	100	PASS	AC=3047;AF=0.608427;AN=5008;NS=2504;DP=22724;EAS_AF=0.4633;AMR_AF=0.621;AFR_AF=0.5272;EUR_AF=0.7217;SAS_AF=0.7423;AA=T|||;VT=SNP
14	51343599	rs17793937	A	G	100	PASS	AC=765;AF=0.152756;AN=5008;NS=2504;DP=22689;EAS_AF=0.1319;AMR_AF=0.196;AFR_AF=0.0575;EUR_AF=0.2475;SAS_AF=0.1748;AA=A|||;VT=SNP
14	51343765	rs7150536	G	A	100	PASS	AC=4528;AF=0.904153;AN=5008;NS=2504;DP=20119;EAS_AF=0.9841;AMR_AF=0.8501;AFR_AF=0.7867;EUR_AF=0.9314;SAS_AF=0.9908;AA=G|||;VT=SNP
14	51345729	rs17123075	C	G	100	PASS	AC=437;AF=0.0872604;AN=5008;NS=2504;DP=22120;EAS_AF=0.0159;AMR_AF=0.1398;AFR_AF=0.1876;EUR_AF=0.0686;SAS_AF=0.0072;AA=T|||;VT=SNP
14	51347023	rs12889998	T	C	100	PASS	AC=4088;AF=0.816294;AN=5008;NS=2504;DP=16962;EAS_AF=0.8363;AMR_AF=0.7133;AFR_AF=0.6634;EUR_AF=0.9294;SAS_AF=0.9591;AA=T|||;VT=SNP
14	51348421	rs17794038	G	A	100	PASS	AC=250;AF=0.0499201;AN=5008;NS=2504;DP=14321;EAS_AF=0.0159;AMR_AF=0.1225;AFR_AF=0.0552;EUR_AF=0.0686;SAS_AF=0.0072;AA=G|||;VT=SNP
14	51349164	rs8005678	G	A	100	PASS	AC=4544;AF=0.907348;AN=5008;NS=2504;DP=11969;EAS_AF=0.9841;AMR_AF=0.8617;AFR_AF=0.8116;EUR_AF=0.9314;SAS_AF=0.9652;AA=G|||;VT=SNP
14	51349334	rs8005874	G	A	100	PASS	AC=4543;AF=0.907149;AN=5008;NS=2504;DP=15119;EAS_AF=0.9841;AMR_AF=0.8617;AFR_AF=0.8109;EUR_AF=0.9314;SAS_AF=0.9652;AA=G|||;VT=SNP
14	51349446	rs8006072	G	A	100	PASS	AC=4545;AF=0.907548;AN=5008;NS=2504;DP=18055;EAS_AF=0.9841;AMR_AF=0.8617;AFR_AF=0.8124;EUR_AF=0.9314;SAS_AF=0.9652;AA=G|||;VT=SNP
14	51349594	rs10131538	T	C	100	PASS	AC=4576;AF=0.913738;AN=5008;NS=2504;DP=18069;EAS_AF=0.9841;AMR_AF=0.8588;AFR_AF=0.8169;EUR_AF=0.9314;SAS_AF=0.9928;AA=t|||;VT=SNP
14	51349756	rs7144826	T	C	100	PASS	AC=4617;AF=0.921925;AN=5008;NS=2504;DP=17395;EAS_AF=0.9841;AMR_AF=0.8631;AFR_AF=0.8464;EUR_AF=0.9304;SAS_AF=0.9928;AA=t|||;VT=SNP
14	51350082	rs7160772	T	C	100	PASS	AC=4577;AF=0.913938;AN=5008;NS=2504;DP=20498;EAS_AF=0.9841;AMR_AF=0.8617;AFR_AF=0.8162;EUR_AF=0.9314;SAS_AF=0.9928;AA=C|||;VT=SNP
14	51350474	rs17720880	C	G	100	PASS	AC=187;AF=0.0373403;AN=5008;NS=2504;DP=17552;EAS_AF=0.0159;AMR_AF=0.1225;AFR_AF=0.0076;EUR_AF=0.0686;SAS_AF=0.0072;AA=C|||;VT=SNP
14	51352345	rs35375734	G	A	100	PASS	AC=180;AF=0.0359425;AN=5008;NS=2504;DP=20103;EAS_AF=0.0159;AMR_AF=0.1225;AFR_AF=0.0045;EUR_AF=0.0656;SAS_AF=0.0072;AA=G|||;VT=SNP;EX_TARGET
14	51352608	rs2297893	T	C	100	PASS	AC=522;AF=0.104233;AN=5008;NS=2504;DP=19608;EAS_AF=0.1448;AMR_AF=0.1758;AFR_AF=0.146;EUR_AF=0.0497;SAS_AF=0.0112;AA=T|||;VT=SNP;EX_TARGET
14	51353236	rs113033362	G	A	100	PASS	AC=225;AF=0.0449281;AN=5008;NS=2504;DP=18230;EAS_AF=0.0159;AMR_AF=0.1225;AFR_AF=0.0356;EUR_AF=0.0686;SAS_AF=0.0082;AA=g|||;VT=SNP
14	51355162	rs8009560	C	T	100	PASS	AC=3971;AF=0.792931;AN=5008;NS=2504;DP=19054;EAS_AF=0.8413;AMR_AF=0.6816;AFR_AF=0.6278;EUR_AF=0.8817;SAS_AF=0.954;AA=C|||;VT=SNP
14	51355517	rs10144606	C	A	100	PASS	AC=3139;AF=0.626797;AN=5008;NS=2504;DP=20352;EAS_AF=0.4365;AMR_AF=0.5879;AFR_AF=0.6006;EUR_AF=0.667;SAS_AF=0.8446;AA=C|||;VT=SNP
14	51355923	rs80315226	G	A	100	PASS	AC=187;AF=0.0373403;AN=5008;NS=2504;DP=16901;EAS_AF=0.0149;AMR_AF=0.1225;AFR_AF=0.0083;EUR_AF=0.0686;SAS_AF=0.0072;AA=G|||;VT=SNP
14	51358187	rs7144884	T	A	100	PASS	AC=966;AF=0.192891;AN=5008;NS=2504;DP=15195;EAS_AF=0.1488;AMR_AF=0.2954;AFR_AF=0.3124;EUR_AF=0.1093;SAS_AF=0.09;AA=T|||;VT=SNP
14	51358561	rs117121494	T	C	100	PASS	AC=67;AF=0.0133786;AN=5008;NS=2504;DP=16401;EAS_AF=0.002;AMR_AF=0.0648;AFR_AF=0.0015;EUR_AF=0.0099;SAS_AF=0.0082;AA=T|||;VT=SNP
14	51358794	rs10131598	C	T	100	PASS	AC=3215;AF=0.641973;AN=5008;NS=2504;DP=15113;EAS_AF=0.502;AMR_AF=0.5159;AFR_AF=0.6702;EUR_AF=0.7217;SAS_AF=0.7556;AA=T|||;VT=SNP
14	51358994	rs78422292	G	C	100	PASS	AC=221;AF=0.0441294;AN=5008;NS=2504;DP=16936;EAS_AF=0.1161;AMR_AF=0.0274;AFR_AF=0.0008;EUR_AF=0.0139;SAS_AF=0.0716;AA=G|||;VT=SNP
14	51359100	rs72685323	C	G	100	PASS	AC=1002;AF=0.20008;AN=5008;NS=2504;DP=15038;EAS_AF=0.4375;AMR_AF=0.2536;AFR_AF=0.0484;EUR_AF=0.169;SAS_AF=0.1544;AA=C|||;VT=SNP
14	51359215	rs34051409	C	T	100	PASS	AC=125;AF=0.0249601;AN=5008;NS=2504;DP=12901;EAS_AF=0.0149;AMR_AF=0.013;AFR_AF=0.0008;EUR_AF=0.0368;SAS_AF=0.0644;AA=C|||;VT=SNP
14	51359223	rs72685325	C	T	100	PASS	AC=1248;AF=0.249201;AN=5008;NS=2504;DP=13167;EAS_AF=0.4306;AMR_AF=0.2579;AFR_AF=0.2837;EUR_AF=0.1461;SAS_AF=0.1155;AA=T|||;VT=SNP
14	51359343	rs72685326	T	C	100	PASS	AC=929;AF=0.185503;AN=5008;NS=2504;DP=16358;EAS_AF=0.4365;AMR_AF=0.2406;AFR_AF=0.0477;EUR_AF=0.1451;SAS_AF=0.1155;AA=T|||;VT=SNP
14	51359658	rs28611105	T	G	100	PASS	AC=1248;AF=0.249201;AN=5008;NS=2504;DP=17247;EAS_AF=0.4494;AMR_AF=0.3862;AFR_AF=0.053;EUR_AF=0.2028;SAS_AF=0.2587;AA=T|||;VT=SNP
14	51359912	rs150160942	C	T	100	PASS	AC=206;AF=0.0411342;AN=5008;NS=2504;DP=18253;EAS_AF=0.1022;AMR_AF=0.0303;AFR_AF=0.0008;EUR_AF=0.0129;SAS_AF=0.0695;AA=C|||;VT=SNP
14	51362970	rs28848529	T	C	100	PASS	AC=1244;AF=0.248403;AN=5008;NS=2504;DP=17274;EAS_AF=0.4415;AMR_AF=0.3833;AFR_AF=0.0522;EUR_AF=0.2068;SAS_AF=0.2618;AA=T|||;VT=SNP
14	51363500	rs8006465	T	A	100	PASS	AC=985;AF=0.196685;AN=5008;NS=2504;DP=13550;EAS_AF=0.1617;AMR_AF=0.1239;AFR_AF=0.4221;EUR_AF=0.0666;SAS_AF=0.1135;AA=T|||;VT=SNP
14	51363830	rs8005597	A	G	100	PASS	AC=1099;AF=0.219449;AN=5008;NS=2504;DP=12637;EAS_AF=0.1617;AMR_AF=0.1297;AFR_AF=0.4924;EUR_AF=0.0726;SAS_AF=0.1247;AA=G|||;VT=SNP
14	51364371	rs12589665	T	C	100	PASS	AC=1243;AF=0.248203;AN=5008;NS=2504;DP=18770;EAS_AF=0.4425;AMR_AF=0.3833;AFR_AF=0.0514;EUR_AF=0.2068;SAS_AF=0.2607;AA=C|||;VT=SNP
14	51365348	rs885375	C	T	100	PASS	AC=1431;AF=0.285743;AN=5008;NS=2504;DP=18981;EAS_AF=0.4425;AMR_AF=0.3963;AFR_AF=0.1876;EUR_AF=0.2058;SAS_AF=0.2607;AA=T|||;VT=SNP
14	51365639	rs12433552	G	A	100	PASS	AC=219;AF=0.04373;AN=5008;NS=2504;DP=17278;EAS_AF=0.0565;AMR_AF=0.0548;AFR_AF=0.059;EUR_AF=0.0169;SAS_AF=0.0297;AA=G|||;VT=SNP
14	51365731	rs58815153	C	T	100	PASS	AC=1429;AF=0.285343;AN=5008;NS=2504;DP=17794;EAS_AF=0.4425;AMR_AF=0.3948;AFR_AF=0.1861;EUR_AF=0.2058;SAS_AF=0.2618;AA=C|||;VT=SNP
14	51365749	rs12587819	A	G	100	PASS	AC=1428;AF=0.285144;AN=5008;NS=2504;DP=18185;EAS_AF=0.4425;AMR_AF=0.3948;AFR_AF=0.1853;EUR_AF=0.2058;SAS_AF=0.2618;AA=A|||;VT=SNP
14	51365836	rs12587893	G	A	100	PASS	AC=1239;AF=0.247404;AN=5008;NS=2504;DP=17357;EAS_AF=0.4415;AMR_AF=0.3833;AFR_AF=0.0492;EUR_AF=0.2058;SAS_AF=0.2618;AA=G|||;VT=SNP
14	51365858	rs12587863	C	T	100	PASS	AC=1427;AF=0.284944;AN=5008;NS=2504;DP=16825;EAS_AF=0.4415;AMR_AF=0.3963;AFR_AF=0.1853;EUR_AF=0.2058;SAS_AF=0.2607;AA=C|||;VT=SNP
14	51366575	rs6572708	C	T	100	PASS	AC=1399;AF=0.279353;AN=5008;NS=2504;DP=15770;EAS_AF=0.4405;AMR_AF=0.3847;AFR_AF=0.1657;EUR_AF=0.2008;SAS_AF=0.273;AA=C|||;VT=SNP
14	51366619	rs6572709	A	G	100	PASS	AC=1471;AF=0.29373;AN=5008;NS=2504;DP=13387;EAS_AF=0.4415;AMR_AF=0.3963;AFR_AF=0.211;EUR_AF=0.2028;SAS_AF=0.274;AA=a|||;VT=SNP
14	51366743	rs7161495	G	T	100	PASS	AC=1247;AF=0.249002;AN=5008;NS=2504;DP=17845;EAS_AF=0.4544;AMR_AF=0.3718;AFR_AF=0.0469;EUR_AF=0.1998;SAS_AF=0.274;AA=G|||;VT=SNP
14	51366863	rs8023022	C	T	100	PASS	AC=1414;AF=0.282348;AN=5008;NS=2504;DP=15188;EAS_AF=0.4563;AMR_AF=0.3847;AFR_AF=0.1649;EUR_AF=0.1998;SAS_AF=0.274;AA=T|||;VT=SNP
14	51367328	rs73284788	C	T	100	PASS	AC=694;AF=0.138578;AN=5008;NS=2504;DP=17781;EAS_AF=0.1329;AMR_AF=0.0663;AFR_AF=0.2844;EUR_AF=0.0567;SAS_AF=0.0828;AA=C|||;VT=SNP
14	51368495	rs17123103	G	A	100	PASS	AC=1425;AF=0.284545;AN=5008;NS=2504;DP=17677;EAS_AF=0.4573;AMR_AF=0.3876;AFR_AF=0.1649;EUR_AF=0.2048;SAS_AF=0.2771;AA=A|||;VT=SNP
14	51368610	rs28564871	A	G	100	PASS	AC=1421;AF=0.283746;AN=5008;NS=2504;DP=18507;EAS_AF=0.4573;AMR_AF=0.3876;AFR_AF=0.1649;EUR_AF=0.2028;SAS_AF=0.2751;AA=G|||;VT=SNP;EX_TARGET
14	51368756	rs28485307	T	A	100	PASS	AC=1421;AF=0.283746;AN=5008;NS=2504;DP=18077;EAS_AF=0.4573;AMR_AF=0.3876;AFR_AF=0.1649;EUR_AF=0.2028;SAS_AF=0.2751;AA=T|||;VT=SNP
14	51369010	rs73284790	G	A	100	PASS	AC=886;AF=0.176917;AN=5008;NS=2504;DP=18356;EAS_AF=0.1597;AMR_AF=0.121;AFR_AF=0.3457;EUR_AF=0.0736;SAS_AF=0.1125;AA=G|||;VT=SNP
14	51369151	rs12590515	G	A	100	PASS	AC=1422;AF=0.283946;AN=5008;NS=2504;DP=19155;EAS_AF=0.4573;AMR_AF=0.3876;AFR_AF=0.1649;EUR_AF=0.2028;SAS_AF=0.2761;AA=G|||;VT=SNP
14	51369181	rs1959528	G	T	100	PASS	AC=411;AF=0.0820687;AN=5008;NS=2504;DP=19767;EAS_AF=0.1032;AMR_AF=0.0519;AFR_AF=0.1445;EUR_AF=0.0239;SAS_AF=0.0573;AA=G|||;VT=SNP
14	51369378	rs74511554	C	T	100	PASS	AC=221;AF=0.0441294;AN=5008;NS=2504;DP=20800;EAS_AF=0.0556;AMR_AF=0.0548;AFR_AF=0.0613;EUR_AF=0.0169;SAS_AF=0.0297;AA=C|||;VT=SNP
14	51369770	rs17562484	T	A	100	PASS	AC=214;AF=0.0427316;AN=5008;NS=2504;DP=17639;EAS_AF=0.1032;AMR_AF=0.0432;AFR_AF=0.0015;EUR_AF=0.0219;SAS_AF=0.0573;AA=T|||;VT=SNP
14	51369947	rs74993224	G	A	100	PASS	AC=214;AF=0.0427316;AN=5008;NS=2504;DP=16678;EAS_AF=0.1032;AMR_AF=0.0432;AFR_AF=0.0015;EUR_AF=0.0219;SAS_AF=0.0573;AA=G|||;VT=SNP
14	51370539	rs17123107	A	G	100	PASS	AC=1422;AF=0.283946;AN=5008;NS=2504;DP=21759;EAS_AF=0.4573;AMR_AF=0.3876;AFR_AF=0.1649;EUR_AF=0.2038;SAS_AF=0.2751;AA=G|||;VT=SNP
14	51370852	rs34800262	C	G	100	PASS	AC=596;AF=0.11901;AN=5008;NS=2504;DP=21457;EAS_AF=0.0913;AMR_AF=0.0865;AFR_AF=0.0983;EUR_AF=0.0915;SAS_AF=0.227;AA=C|||;VT=SNP;EX_TARGET
14	51371081	rs17123116	A	C	100	PASS	AC=201;AF=0.0401358;AN=5008;NS=2504;DP=20490;EAS_AF=0.0565;AMR_AF=0.0548;AFR_AF=0.0446;EUR_AF=0.0169;SAS_AF=0.0307;AA=A|||;VT=SNP;EX_TARGET
14	51371121	rs4901065	C	T	100	PASS	AC=1421;AF=0.283746;AN=5008;NS=2504;DP=18696;EAS_AF=0.4573;AMR_AF=0.3876;AFR_AF=0.1649;EUR_AF=0.2028;SAS_AF=0.2751;AA=T|||;VT=SNP;EX_TARGET
14	51371130	rs11157780	C	T	100	PASS	AC=1256;AF=0.250799;AN=5008;NS=2504;DP=18782;EAS_AF=0.4573;AMR_AF=0.3746;AFR_AF=0.0469;EUR_AF=0.2028;SAS_AF=0.2751;AA=C|||;VT=SNP;EX_TARGET
14	51371150	rs11157781	C	T	100	PASS	AC=1421;AF=0.283746;AN=5008;NS=2504;DP=19082;EAS_AF=0.4573;AMR_AF=0.3876;AFR_AF=0.1649;EUR_AF=0.2028;SAS_AF=0.2751;AA=T|||;VT=SNP
14	51371401	rs7159068	G	T	100	PASS	AC=216;AF=0.043131;AN=5008;NS=2504;DP=19720;EAS_AF=0.0556;AMR_AF=0.0548;AFR_AF=0.0575;EUR_AF=0.0169;SAS_AF=0.0297;AA=G|||;VT=SNP
14	51371524	rs11157782	C	T	100	PASS	AC=1256;AF=0.250799;AN=5008;NS=2504;DP=17301;EAS_AF=0.4573;AMR_AF=0.3746;AFR_AF=0.0469;EUR_AF=0.2028;SAS_AF=0.2751;AA=C|||;VT=SNP
14	51372103	rs1042266	C	G	100	PASS	AC=1257;AF=0.250998;AN=5008;NS=2504;DP=18868;EAS_AF=0.4573;AMR_AF=0.3761;AFR_AF=0.0469;EUR_AF=0.2028;SAS_AF=0.2751;AA=C|||;VT=SNP;EX_TARGET
14	51372238	rs34313873	T	A	100	PASS	AC=51;AF=0.0101837;AN=5008;NS=2504;DP=17304;EAS_AF=0.0149;AMR_AF=0.0072;AFR_AF=0.0015;EUR_AF=0.0139;SAS_AF=0.0153;AA=T|||;VT=SNP;EX_TARGET
14	51372315	rs2275466	C	T	100	PASS	AC=204;AF=0.0407348;AN=5008;NS=2504;DP=18168;EAS_AF=0.0645;AMR_AF=0.0548;AFR_AF=0.0424;EUR_AF=0.0169;SAS_AF=0.0286;AA=c|||;VT=SNP
14	51372333	rs1959527	A	G	100	PASS	AC=1771;AF=0.353634;AN=5008;NS=2504;DP=18031;EAS_AF=0.5516;AMR_AF=0.438;AFR_AF=0.2663;EUR_AF=0.2266;SAS_AF=0.3384;AA=A|||;VT=SNP
14	51372590	rs2027342	T	C	100	PASS	AC=1654;AF=0.330272;AN=5008;NS=2504;DP=18112;EAS_AF=0.5139;AMR_AF=0.4366;AFR_AF=0.2368;EUR_AF=0.2207;SAS_AF=0.3047;AA=T|||;VT=SNP
14	51372606	rs2027341	G	A	100	PASS	AC=1534;AF=0.30631;AN=5008;NS=2504;DP=16878;EAS_AF=0.5139;AMR_AF=0.4337;AFR_AF=0.149;EUR_AF=0.2187;SAS_AF=0.3047;AA=A|||;VT=SNP
14	51372974	rs114753671	G	A	100	PASS	AC=125;AF=0.0249601;AN=5008;NS=2504;DP=16393;EAS_AF=0.0149;AMR_AF=0.0144;AFR_AF=0.0537;EUR_AF=0.0139;SAS_AF=0.0153;AA=G|||;VT=SNP
14	51373182	rs139556554	T	C	100	PASS	AC=125;AF=0.0249601;AN=5008;NS=2504;DP=17682;EAS_AF=0.0149;AMR_AF=0.0144;AFR_AF=0.0537;EUR_AF=0.0139;SAS_AF=0.0153;AA=C|||;VT=SNP
14	51373247	rs114491880	A	T	100	PASS	AC=125;AF=0.0249601;AN=5008;NS=2504;DP=19220;EAS_AF=0.0149;AMR_AF=0.0144;AFR_AF=0.0537;EUR_AF=0.0139;SAS_AF=0.0153;AA=T|||;VT=SNP
14	51373661	rs17123125	A	T	100	PASS	AC=125;AF=0.0249601;AN=5008;NS=2504;DP=18759;EAS_AF=0.0149;AMR_AF=0.0144;AFR_AF=0.0537;EUR_AF=0.0139;SAS_AF=0.0153;AA=T|||;VT=SNP
14	51373921	rs116888356	C	T	100	PASS	AC=125;AF=0.0249601;AN=5008;NS=2504;DP=17974;EAS_AF=0.0149;AMR_AF=0.0144;AFR_AF=0.0537;EUR_AF=0.0139;SAS_AF=0.0153;AA=T|||;VT=SNP
14	51373999	rs116281661	G	A	100	PASS	AC=127;AF=0.0253594;AN=5008;NS=2504;DP=17398;EAS_AF=0.0149;AMR_AF=0.0144;AFR_AF=0.0537;EUR_AF=0.0159;SAS_AF=0.0153;AA=A|||;VT=SNP
14	51374181	rs116861649	T	C	100	PASS	AC=128;AF=0.0255591;AN=5008;NS=2504;DP=15075;EAS_AF=0.0149;AMR_AF=0.0144;AFR_AF=0.056;EUR_AF=0.0139;SAS_AF=0.0153;AA=T|||;VT=SNP
14	51374237	rs147875705	C	G	100	PASS	AC=125;AF=0.0249601;AN=5008;NS=2504;DP=14647;EAS_AF=0.0149;AMR_AF=0.0144;AFR_AF=0.0537;EUR_AF=0.0139;SAS_AF=0.0153;AA=C|||;VT=SNP
14	51374425	rs6572710	A	T	100	PASS	AC=2305;AF=0.460264;AN=5008;NS=2504;DP=17283;EAS_AF=0.6181;AMR_AF=0.5101;AFR_AF=0.5061;EUR_AF=0.2783;SAS_AF=0.3875;AA=T|||;VT=SNP
14	51374494	rs140022586	T	G	100	PASS	AC=125;AF=0.0249601;AN=5008;NS=2504;DP=15495;EAS_AF=0.0149;AMR_AF=0.0144;AFR_AF=0.0537;EUR_AF=0.0139;SAS_AF=0.0153;AA=T|||;VT=SNP
14	51374497	rs145432521	C	T	100	PASS	AC=125;AF=0.0249601;AN=5008;NS=2504;DP=15379;EAS_AF=0.0149;AMR_AF=0.0144;AFR_AF=0.0537;EUR_AF=0.0139;SAS_AF=0.0153;AA=C|||;VT=SNP
14	51374590	rs151097501	T	C	100	PASS	AC=125;AF=0.0249601;AN=5008;NS=2504;DP=12209;EAS_AF=0.0149;AMR_AF=0.0144;AFR_AF=0.0537;EUR_AF=0.0139;SAS_AF=0.0153;AA=C|||;VT=SNP
14	51374818	rs116002793	G	A	100	PASS	AC=107;AF=0.0213658;AN=5008;NS=2504;DP=16489;EAS_AF=0.0149;AMR_AF=0.0144;AFR_AF=0.0401;EUR_AF=0.0139;SAS_AF=0.0153;AA=G|||;VT=SNP
14	51375250	rs2356535	G	T	100	PASS	AC=1758;AF=0.351038;AN=5008;NS=2504;DP=19228;EAS_AF=0.499;AMR_AF=0.4323;AFR_AF=0.3306;EUR_AF=0.2247;SAS_AF=0.2986;AA=T|||;VT=SNP
14	51375797	rs8004768	T	G	100	PASS	AC=2314;AF=0.462061;AN=5008;NS=2504;DP=19272;EAS_AF=0.6151;AMR_AF=0.5101;AFR_AF=0.5144;EUR_AF=0.2773;SAS_AF=0.3896;AA=G|||;VT=SNP
14	51375826	rs8004788	T	C	100	PASS	AC=2124;AF=0.424121;AN=5008;NS=2504;DP=18708;EAS_AF=0.5665;AMR_AF=0.4697;AFR_AF=0.4425;EUR_AF=0.2744;SAS_AF=0.3742;AA=T|||;VT=SNP
14	51376237	rs10132049	A	G	100	PASS	AC=1355;AF=0.270567;AN=5008;NS=2504;DP=20892;EAS_AF=0.4484;AMR_AF=0.3862;AFR_AF=0.1051;EUR_AF=0.2197;SAS_AF=0.2812;AA=A|||;VT=SNP
14	51376271	rs8008832	G	C	100	PASS	AC=200;AF=0.0399361;AN=5008;NS=2504;DP=20714;EAS_AF=0.0615;AMR_AF=0.0548;AFR_AF=0.0416;EUR_AF=0.0169;SAS_AF=0.0286;AA=G|||;VT=SNP
14	51376774	rs15669	G	A	100	PASS	AC=1115;AF=0.222644;AN=5008;NS=2504;DP=20002;EAS_AF=0.121;AMR_AF=0.1225;AFR_AF=0.4697;EUR_AF=0.1312;SAS_AF=0.1585;AA=G|||;VT=SNP;EX_TARGET
14	51376880	rs2275464	T	C	100	PASS	AC=1107;AF=0.221046;AN=5008;NS=2504;DP=18194;EAS_AF=0.119;AMR_AF=0.1225;AFR_AF=0.4652;EUR_AF=0.1312;SAS_AF=0.1585;AA=T|||;VT=SNP
14	51377232	rs3783277	G	T	100	PASS	AC=1113;AF=0.222244;AN=5008;NS=2504;DP=16642;EAS_AF=0.12;AMR_AF=0.1225;AFR_AF=0.469;EUR_AF=0.1312;SAS_AF=0.1585;AA=G|||;VT=SNP
14	51377378	rs3783276	C	T	100	PASS	AC=3384;AF=0.675719;AN=5008;NS=2504;DP=18061;EAS_AF=0.7252;AMR_AF=0.6441;AFR_AF=0.8411;EUR_AF=0.4364;SAS_AF=0.6697;AA=T|||;VT=SNP
14	51377507	rs3825542	T	C	100	PASS	AC=1112;AF=0.222045;AN=5008;NS=2504;DP=18933;EAS_AF=0.119;AMR_AF=0.1225;AFR_AF=0.4675;EUR_AF=0.1332;SAS_AF=0.1585;AA=C|||;VT=SNP
14	51377877	rs2277456	C	T	100	PASS	AC=1115;AF=0.222644;AN=5008;NS=2504;DP=20331;EAS_AF=0.119;AMR_AF=0.1225;AFR_AF=0.469;EUR_AF=0.1312;SAS_AF=0.1616;AA=C|||;VT=SNP
14	51378089	rs72685342	T	C	100	PASS	AC=539;AF=0.107628;AN=5008;NS=2504;DP=21217;EAS_AF=0.0952;AMR_AF=0.0749;AFR_AF=0.0741;EUR_AF=0.0875;SAS_AF=0.2096;AA=T|||;VT=SNP
14	51379100	rs10142003	G	A	100	PASS	AC=1096;AF=0.21885;AN=5008;NS=2504;DP=19596;EAS_AF=0.119;AMR_AF=0.1225;AFR_AF=0.4592;EUR_AF=0.1312;SAS_AF=0.1554;AA=G|||;VT=SNP
14	51379350	rs78387705	G	A	100	PASS	AC=97;AF=0.019369;AN=5008;NS=2504;DP=15416;EAS_AF=0.0149;AMR_AF=0.013;AFR_AF=0.0333;EUR_AF=0.0139;SAS_AF=0.0153;AA=G|||;VT=SNP
14	51380399	rs58698251	T	C	100	PASS	AC=435;AF=0.086861;AN=5008;NS=2504;DP=12836;EAS_AF=0.0952;AMR_AF=0.0677;AFR_AF=0.0023;EUR_AF=0.0855;SAS_AF=0.2076;AA=T|||;VT=SNP
14	51381286	rs4901066	T	C	100	PASS	AC=2747;AF=0.548522;AN=5008;NS=2504;DP=15217;EAS_AF=0.63;AMR_AF=0.5648;AFR_AF=0.7088;EUR_AF=0.33;SAS_AF=0.4611;AA=C|||;VT=SNP
14	51381950	rs2075646	T	A	100	PASS	AC=1179;AF=0.235423;AN=5008;NS=2504;DP=18820;EAS_AF=0.4365;AMR_AF=0.3545;AFR_AF=0.0408;EUR_AF=0.1829;SAS_AF=0.2607;AA=T|||;VT=SNP
14	51382405	rs1890700	T	C	100	PASS	AC=2747;AF=0.548522;AN=5008;NS=2504;DP=20586;EAS_AF=0.63;AMR_AF=0.5648;AFR_AF=0.7095;EUR_AF=0.33;SAS_AF=0.4601;AA=C|||;VT=SNP
14	51382744	rs12880129	C	T	100	PASS	AC=1188;AF=0.23722;AN=5008;NS=2504;DP=19077;EAS_AF=0.12;AMR_AF=0.1254;AFR_AF=0.5265;EUR_AF=0.1312;SAS_AF=0.1554;AA=C|||;VT=SNP
14	51382934	rs74051850	A	C	100	PASS	AC=96;AF=0.0191693;AN=5008;NS=2504;DP=21497;EAS_AF=0.0149;AMR_AF=0.013;AFR_AF=0.0325;EUR_AF=0.0139;SAS_AF=0.0153;AA=A|||;VT=SNP
14	51382941	rs2075645	T	C	100	PASS	AC=1202;AF=0.240016;AN=5008;NS=2504;DP=21284;EAS_AF=0.12;AMR_AF=0.1254;AFR_AF=0.5363;EUR_AF=0.1322;SAS_AF=0.1554;AA=C|||;VT=SNP
14	51383432	rs2075643	G	A	100	PASS	AC=1179;AF=0.235423;AN=5008;NS=2504;DP=19495;EAS_AF=0.4365;AMR_AF=0.3501;AFR_AF=0.0431;EUR_AF=0.1829;SAS_AF=0.2607;AA=G|||;VT=SNP;EX_TARGET
14	51384209	rs11850781	G	A	100	PASS	AC=1111;AF=0.221845;AN=5008;NS=2504;DP=22314;EAS_AF=0.12;AMR_AF=0.1225;AFR_AF=0.4697;EUR_AF=0.1312;SAS_AF=0.1554;AA=G|||;VT=SNP
14	51384284	rs11850729	A	G	100	PASS	AC=1208;AF=0.241214;AN=5008;NS=2504;DP=21657;EAS_AF=0.1349;AMR_AF=0.1354;AFR_AF=0.5038;EUR_AF=0.1451;SAS_AF=0.1697;AA=G|||;VT=SNP
14	51384648	rs11847031	T	C	100	PASS	AC=1111;AF=0.221845;AN=5008;NS=2504;DP=20778;EAS_AF=0.12;AMR_AF=0.1225;AFR_AF=0.4697;EUR_AF=0.1312;SAS_AF=0.1554;AA=T|||;VT=SNP
14	51385156	rs8021270	C	T	100	PASS	AC=1111;AF=0.221845;AN=5008;NS=2504;DP=22959;EAS_AF=0.12;AMR_AF=0.1225;AFR_AF=0.4697;EUR_AF=0.1312;SAS_AF=0.1554;AA=T|||;VT=SNP
14	51385811	rs11852047	A	G	100	PASS	AC=1118;AF=0.223243;AN=5008;NS=2504;DP=19017;EAS_AF=0.12;AMR_AF=0.1225;AFR_AF=0.4743;EUR_AF=0.1312;SAS_AF=0.1564;AA=A|||;VT=SNP
14	51386666	rs11849348	T	C	100	PASS	AC=1198;AF=0.239217;AN=5008;NS=2504;DP=16008;EAS_AF=0.12;AMR_AF=0.1254;AFR_AF=0.5333;EUR_AF=0.1312;SAS_AF=0.1564;AA=T|||;VT=SNP
14	51387554	rs946618	G	C	100	PASS	AC=1222;AF=0.24401;AN=5008;NS=2504;DP=20464;EAS_AF=0.1349;AMR_AF=0.1354;AFR_AF=0.5129;EUR_AF=0.1461;SAS_AF=0.1708;AA=C|||;VT=SNP
14	51387658	rs17123173	C	A	100	PASS	AC=214;AF=0.0427316;AN=5008;NS=2504;DP=21168;EAS_AF=0.1022;AMR_AF=0.0432;AFR_AF=0.0038;EUR_AF=0.0219;SAS_AF=0.0552;AA=C|||;VT=SNP
14	51387975	rs11157783	G	C	100	PASS	AC=1574;AF=0.314297;AN=5008;NS=2504;DP=17857;EAS_AF=0.5546;AMR_AF=0.4121;AFR_AF=0.1422;EUR_AF=0.2187;SAS_AF=0.3282;AA=C|||;VT=SNP
14	51388118	rs75158679	T	A	100	PASS	AC=103;AF=0.0205671;AN=5008;NS=2504;DP=18632;EAS_AF=0.0149;AMR_AF=0.0159;AFR_AF=0.0363;EUR_AF=0.0149;SAS_AF=0.0143;AA=T|||;VT=SNP
14	51388562	rs17123178	T	A	100	PASS	AC=867;AF=0.173123;AN=5008;NS=2504;DP=19019;EAS_AF=0.0179;AMR_AF=0.0764;AFR_AF=0.4463;EUR_AF=0.1074;SAS_AF=0.1002;AA=T|||;VT=SNP
14	51388801	rs17123180	A	G	100	PASS	AC=191;AF=0.038139;AN=5008;NS=2504;DP=20323;EAS_AF=0.0833;AMR_AF=0.0432;AFR_AF=0.0015;EUR_AF=0.0219;SAS_AF=0.0542;AA=A|||;VT=SNP
14	51388832	rs10138493	C	T	100	PASS	AC=1425;AF=0.284545;AN=5008;NS=2504;DP=20703;EAS_AF=0.5179;AMR_AF=0.3905;AFR_AF=0.1067;EUR_AF=0.1889;SAS_AF=0.3078;AA=C|||;VT=SNP
14	51388969	rs10140858	A	G	100	PASS	AC=2071;AF=0.413538;AN=5008;NS=2504;DP=19946;EAS_AF=0.5506;AMR_AF=0.464;AFR_AF=0.3986;EUR_AF=0.2773;SAS_AF=0.3967;AA=G|||;VT=SNP
14	51389086	rs1953875	G	A	100	PASS	AC=523;AF=0.104433;AN=5008;NS=2504;DP=22854;EAS_AF=0.0595;AMR_AF=0.0893;AFR_AF=0.236;EUR_AF=0.0358;SAS_AF=0.0542;AA=A|||;VT=SNP
14	51389436	rs60526450	G	T	100	PASS	AC=104;AF=0.0207668;AN=5008;NS=2504;DP=21270;EAS_AF=0.0149;AMR_AF=0.0159;AFR_AF=0.0363;EUR_AF=0.0149;SAS_AF=0.0153;AA=G|||;VT=SNP
14	51389908	rs8006359	T	C	100	PASS	AC=3392;AF=0.677316;AN=5008;NS=2504;DP=18971;EAS_AF=0.7242;AMR_AF=0.6527;AFR_AF=0.8427;EUR_AF=0.4394;SAS_AF=0.6677;AA=C|||;VT=SNP
14	51389918	rs8005400	G	A	100	PASS	AC=1808;AF=0.361022;AN=5008;NS=2504;DP=19895;EAS_AF=0.5347;AMR_AF=0.4207;AFR_AF=0.298;EUR_AF=0.2386;SAS_AF=0.3507;AA=A|||;VT=SNP
14	51390082	rs56120861	T	G	100	PASS	AC=506;AF=0.101038;AN=5008;NS=2504;DP=15967;EAS_AF=0.1141;AMR_AF=0.0778;AFR_AF=0.003;EUR_AF=0.1233;SAS_AF=0.2137;AA=T|||;VT=SNP
14	51390132	rs8020787	T	A	100	PASS	AC=1864;AF=0.372204;AN=5008;NS=2504;DP=13428;EAS_AF=0.5347;AMR_AF=0.428;AFR_AF=0.3366;EUR_AF=0.2386;SAS_AF=0.3507;AA=A|||;VT=SNP
14	51390173	rs55943056	T	C	100	PASS	AC=1592;AF=0.317891;AN=5008;NS=2504;DP=13646;EAS_AF=0.5198;AMR_AF=0.4006;AFR_AF=0.18;EUR_AF=0.2227;SAS_AF=0.3354;AA=T|||;VT=SNP
14	51390495	rs149338839	T	G	100	PASS	AC=58;AF=0.0115815;AN=5008;NS=2504;DP=16005;EAS_AF=0.0149;AMR_AF=0.0101;AFR_AF=0.0045;EUR_AF=0.0149;SAS_AF=0.0153;AA=T|||;VT=SNP
14	51391006	rs79809617	T	C	100	PASS	AC=294;AF=0.0587061;AN=5008;NS=2504;DP=18847;EAS_AF=0.0823;AMR_AF=0.0476;AFR_AF=0.0772;EUR_AF=0.0229;SAS_AF=0.0542;AA=T|||;VT=SNP
14	51391256	rs6572711	A	G	100	PASS	AC=2698;AF=0.538738;AN=5008;NS=2504;DP=18220;EAS_AF=0.6111;AMR_AF=0.5533;AFR_AF=0.711;EUR_AF=0.3141;SAS_AF=0.4519;AA=G|||;VT=SNP
14	51391471	rs10130689	C	T	100	PASS	AC=1168;AF=0.233227;AN=5008;NS=2504;DP=18352;EAS_AF=0.4375;AMR_AF=0.3429;AFR_AF=0.0552;EUR_AF=0.167;SAS_AF=0.2536;AA=C|||;VT=SNP
14	51391542	rs75747514	C	T	100	PASS	AC=190;AF=0.0379393;AN=5008;NS=2504;DP=17385;EAS_AF=0.0823;AMR_AF=0.0432;AFR_AF=0.0015;EUR_AF=0.0219;SAS_AF=0.0542;AA=C|||;VT=SNP
14	51392833	rs1953873	T	C	100	PASS	AC=1405;AF=0.280551;AN=5008;NS=2504;DP=16836;EAS_AF=0.4405;AMR_AF=0.3588;AFR_AF=0.1793;EUR_AF=0.1998;SAS_AF=0.2802;AA=T|||;VT=SNP
14	51392849	rs1953872	A	G	100	PASS	AC=1877;AF=0.3748;AN=5008;NS=2504;DP=15754;EAS_AF=0.5377;AMR_AF=0.4294;AFR_AF=0.3449;EUR_AF=0.2376;SAS_AF=0.3497;AA=G|||;VT=SNP
14	51393033	rs11851115	T	C	100	PASS	AC=2698;AF=0.538738;AN=5008;NS=2504;DP=14034;EAS_AF=0.6131;AMR_AF=0.5519;AFR_AF=0.7095;EUR_AF=0.3141;SAS_AF=0.453;AA=C|||;VT=SNP
14	51393173	rs79026108	G	A	100	PASS	AC=107;AF=0.0213658;AN=5008;NS=2504;DP=14362;EAS_AF=0.0149;AMR_AF=0.0173;AFR_AF=0.0378;EUR_AF=0.0149;SAS_AF=0.0153;AA=G|||;VT=SNP
14	51393316	rs151000071	C	T	100	PASS	AC=109;AF=0.0217652;AN=5008;NS=2504;DP=10910;EAS_AF=0.0149;AMR_AF=0.0173;AFR_AF=0.0386;EUR_AF=0.0149;SAS_AF=0.0164;AA=c|||;VT=SNP
14	51393317	rs11846857	A	G	100	PASS	AC=1897;AF=0.378794;AN=5008;NS=2504;DP=10974;EAS_AF=0.5407;AMR_AF=0.4294;AFR_AF=0.3548;EUR_AF=0.2386;SAS_AF=0.3528;AA=G|||;VT=SNP
14	51393929	rs10149867	T	C	100	PASS	AC=1723;AF=0.34405;AN=5008;NS=2504;DP=21016;EAS_AF=0.5347;AMR_AF=0.402;AFR_AF=0.27;EUR_AF=0.2217;SAS_AF=0.3323;AA=T|||;VT=SNP
14	51394069	rs10140029	A	G	100	PASS	AC=1167;AF=0.233027;AN=5008;NS=2504;DP=17455;EAS_AF=0.4474;AMR_AF=0.3444;AFR_AF=0.0454;EUR_AF=0.166;SAS_AF=0.2556;AA=A|||;VT=SNP
14	51394267	rs116862303	T	A	100	PASS	AC=220;AF=0.0439297;AN=5008;NS=2504;DP=19316;EAS_AF=0.0972;AMR_AF=0.0634;AFR_AF=0.0015;EUR_AF=0.0219;SAS_AF=0.0552;AA=T|||;VT=SNP
14	51394436	rs59177738	A	G	100	PASS	AC=110;AF=0.0219649;AN=5008;NS=2504;DP=18758;EAS_AF=0.0179;AMR_AF=0.0187;AFR_AF=0.0371;EUR_AF=0.0149;SAS_AF=0.0153;AA=A|||;VT=SNP
14	51394480	rs8022952	C	T	100	PASS	AC=1905;AF=0.380391;AN=5008;NS=2504;DP=18361;EAS_AF=0.5655;AMR_AF=0.4496;AFR_AF=0.3298;EUR_AF=0.2386;SAS_AF=0.3548;AA=T|||;VT=SNP
14	51394606	rs79686244	A	G	100	PASS	AC=220;AF=0.0439297;AN=5008;NS=2504;DP=19277;EAS_AF=0.0972;AMR_AF=0.0634;AFR_AF=0.0015;EUR_AF=0.0219;SAS_AF=0.0552;AA=A|||;VT=SNP
14	51394918	rs3783275	T	C	100	PASS	AC=1550;AF=0.309505;AN=5008;NS=2504;DP=19548;EAS_AF=0.4464;AMR_AF=0.3646;AFR_AF=0.2769;EUR_AF=0.2008;SAS_AF=0.2853;AA=C|||;VT=SNP
14	51394991	rs3783274	T	C	100	PASS	AC=1549;AF=0.309305;AN=5008;NS=2504;DP=20622;EAS_AF=0.4454;AMR_AF=0.3631;AFR_AF=0.2784;EUR_AF=0.1998;SAS_AF=0.2853;AA=T|||;VT=SNP
14	51395083	rs3783273	C	T	100	PASS	AC=1441;AF=0.28774;AN=5008;NS=2504;DP=20725;EAS_AF=0.4454;AMR_AF=0.3602;AFR_AF=0.1989;EUR_AF=0.1998;SAS_AF=0.2843;AA=C|||;VT=SNP
14	51395205	rs3825541	T	C	100	PASS	AC=1441;AF=0.28774;AN=5008;NS=2504;DP=19877;EAS_AF=0.4454;AMR_AF=0.3602;AFR_AF=0.1989;EUR_AF=0.1998;SAS_AF=0.2843;AA=T|||;VT=SNP
14	51395384	rs11845307	T	G	100	PASS	AC=1430;AF=0.285543;AN=5008;NS=2504;DP=17520;EAS_AF=0.4444;AMR_AF=0.3588;AFR_AF=0.1914;EUR_AF=0.2008;SAS_AF=0.2843;AA=T|||;VT=SNP
14	51395607	rs8009028	G	C	100	PASS	AC=103;AF=0.0205671;AN=5008;NS=2504;DP=14590;EAS_AF=0.0179;AMR_AF=0.0173;AFR_AF=0.0325;EUR_AF=0.0149;SAS_AF=0.0153;AA=G|||;VT=SNP
14	51395610	rs55780972	A	G	100	PASS	AC=1430;AF=0.285543;AN=5008;NS=2504;DP=14535;EAS_AF=0.4444;AMR_AF=0.3588;AFR_AF=0.1914;EUR_AF=0.2008;SAS_AF=0.2843;AA=A|||;VT=SNP
14	51395770	rs117048680	T	C	100	PASS	AC=214;AF=0.0427316;AN=5008;NS=2504;DP=14184;EAS_AF=0.0903;AMR_AF=0.0634;AFR_AF=0.003;EUR_AF=0.0219;SAS_AF=0.0542;AA=T|||;VT=SNP
14	51395856	rs56192413	T	C	100	PASS	AC=1675;AF=0.334465;AN=5008;NS=2504;DP=15599;EAS_AF=0.5347;AMR_AF=0.4265;AFR_AF=0.2148;EUR_AF=0.2237;SAS_AF=0.3384;AA=C|||;VT=SNP
14	51395958	rs10133328	T	G	100	PASS	AC=1675;AF=0.334465;AN=5008;NS=2504;DP=13720;EAS_AF=0.5347;AMR_AF=0.4265;AFR_AF=0.2148;EUR_AF=0.2237;SAS_AF=0.3384;AA=-|||;VT=SNP
14	51396016	rs10146475	C	A	100	PASS	AC=1178;AF=0.235224;AN=5008;NS=2504;DP=14287;EAS_AF=0.4425;AMR_AF=0.3444;AFR_AF=0.0575;EUR_AF=0.167;SAS_AF=0.2546;AA=C|||;VT=SNP
14	51396056	rs117172592	C	T	100	PASS	AC=61;AF=0.0121805;AN=5008;NS=2504;DP=15558;EAS_AF=0.0179;AMR_AF=0.0101;AFR_AF=0.0045;EUR_AF=0.0149;SAS_AF=0.0153;AA=C|||;VT=SNP
14	51396418	rs74051858	T	C	100	PASS	AC=103;AF=0.0205671;AN=5008;NS=2504;DP=16412;EAS_AF=0.0179;AMR_AF=0.0173;AFR_AF=0.0325;EUR_AF=0.0149;SAS_AF=0.0153;AA=T|||;VT=SNP
14	51396621	rs75503405	T	A	100	PASS	AC=214;AF=0.0427316;AN=5008;NS=2504;DP=15751;EAS_AF=0.0903;AMR_AF=0.0634;AFR_AF=0.003;EUR_AF=0.0219;SAS_AF=0.0542;AA=T|||;VT=SNP
14	51396627	rs12436081	A	G	100	PASS	AC=1178;AF=0.235224;AN=5008;NS=2504;DP=15599;EAS_AF=0.4435;AMR_AF=0.3444;AFR_AF=0.0567;EUR_AF=0.167;SAS_AF=0.2546;AA=A|||;VT=SNP
14	51397695	rs74051861	A	C	100	PASS	AC=103;AF=0.0205671;AN=5008;NS=2504;DP=19538;EAS_AF=0.0179;AMR_AF=0.0173;AFR_AF=0.0325;EUR_AF=0.0149;SAS_AF=0.0153;AA=A|||;VT=SNP
14	51398966	rs12432519	G	T	100	PASS	AC=1163;AF=0.232228;AN=5008;NS=2504;DP=18892;EAS_AF=0.4315;AMR_AF=0.3386;AFR_AF=0.0567;EUR_AF=0.169;SAS_AF=0.2536;AA=G|||;VT=SNP
14	51399223	rs74051865	G	A	100	PASS	AC=103;AF=0.0205671;AN=5008;NS=2504;DP=19678;EAS_AF=0.0179;AMR_AF=0.0173;AFR_AF=0.0325;EUR_AF=0.0149;SAS_AF=0.0153;AA=G|||;VT=SNP
14	51400081	rs8005931	A	G	100	PASS	AC=2650;AF=0.529153;AN=5008;NS=2504;DP=17845;EAS_AF=0.5873;AMR_AF=0.5476;AFR_AF=0.6944;EUR_AF=0.3121;SAS_AF=0.456;AA=G|||;VT=SNP
14	51400160	rs8006455	G	A	100	PASS	AC=2651;AF=0.529353;AN=5008;NS=2504;DP=17338;EAS_AF=0.5873;AMR_AF=0.5476;AFR_AF=0.6952;EUR_AF=0.3121;SAS_AF=0.456;AA=A|||;VT=SNP
14	51400542	rs9635221	T	A	100	PASS	AC=1411;AF=0.281749;AN=5008;NS=2504;DP=15560;EAS_AF=0.5198;AMR_AF=0.4107;AFR_AF=0.0809;EUR_AF=0.1928;SAS_AF=0.3078;AA=T|||;VT=SNP
14	51400631	rs9635167	C	T	100	PASS	AC=1178;AF=0.235224;AN=5008;NS=2504;DP=17118;EAS_AF=0.4335;AMR_AF=0.3372;AFR_AF=0.0666;EUR_AF=0.17;SAS_AF=0.2536;AA=C|||;VT=SNP
14	51400837	rs74051868	G	T	100	PASS	AC=96;AF=0.0191693;AN=5008;NS=2504;DP=17434;EAS_AF=0.0179;AMR_AF=0.0144;AFR_AF=0.0287;EUR_AF=0.0149;SAS_AF=0.0153;AA=G|||;VT=SNP
14	51402055	rs3818871	G	A	100	PASS	AC=1756;AF=0.350639;AN=5008;NS=2504;DP=21542;EAS_AF=0.5446;AMR_AF=0.4885;AFR_AF=0.1384;EUR_AF=0.2793;SAS_AF=0.4131;AA=A|||;VT=SNP
14	51402426	rs12717412	G	A	100	PASS	AC=2902;AF=0.579473;AN=5008;NS=2504;DP=20693;EAS_AF=0.5893;AMR_AF=0.6138;AFR_AF=0.7277;EUR_AF=0.3837;SAS_AF=0.546;AA=A|||;VT=SNP
14	51402642	rs74051869	A	G	100	PASS	AC=247;AF=0.0493211;AN=5008;NS=2504;DP=20657;EAS_AF=0.0179;AMR_AF=0.0159;AFR_AF=0.1422;EUR_AF=0.0149;SAS_AF=0.0153;AA=a|||;VT=SNP
14	51402761	rs883699	C	T	100	PASS	AC=2907;AF=0.580471;AN=5008;NS=2504;DP=20555;EAS_AF=0.5952;AMR_AF=0.6138;AFR_AF=0.7269;EUR_AF=0.3837;SAS_AF=0.546;AA=T|||;VT=SNP
14	51403027	rs2356729	C	A	100	PASS	AC=2907;AF=0.580471;AN=5008;NS=2504;DP=21199;EAS_AF=0.5952;AMR_AF=0.6138;AFR_AF=0.7269;EUR_AF=0.3837;SAS_AF=0.546;AA=A|||;VT=SNP
14	51404267	rs17123212	T	C	100	PASS	AC=97;AF=0.019369;AN=5008;NS=2504;DP=19493;EAS_AF=0.0179;AMR_AF=0.0144;AFR_AF=0.0295;EUR_AF=0.0149;SAS_AF=0.0153;AA=T|||;VT=SNP
14	51404589	rs17123214	C	T	100	PASS	AC=109;AF=0.0217652;AN=5008;NS=2504;DP=19065;EAS_AF=0.0179;AMR_AF=0.0144;AFR_AF=0.0378;EUR_AF=0.0159;SAS_AF=0.0153;AA=T|||;VT=SNP
14	51405420	rs17123216	C	T	100	PASS	AC=230;AF=0.0459265;AN=5008;NS=2504;DP=15964;EAS_AF=0.0853;AMR_AF=0.0749;AFR_AF=0.0121;EUR_AF=0.0229;SAS_AF=0.0542;AA=c|||;VT=SNP
14	51405753	rs78120215	T	A	100	PASS	AC=209;AF=0.0417332;AN=5008;NS=2504;DP=13751;EAS_AF=0.0248;AMR_AF=0.0259;AFR_AF=0.0522;EUR_AF=0.0378;SAS_AF=0.0603;AA=t|||;VT=SNP
14	51405757	rs75233172	T	A	100	PASS	AC=108;AF=0.0215655;AN=5008;NS=2504;DP=13854;EAS_AF=0.0179;AMR_AF=0.0144;AFR_AF=0.0371;EUR_AF=0.0159;SAS_AF=0.0153;AA=t|||;VT=SNP
14	51406009	rs146240390	C	T	100	PASS	AC=97;AF=0.019369;AN=5008;NS=2504;DP=14615;EAS_AF=0.0179;AMR_AF=0.0144;AFR_AF=0.0295;EUR_AF=0.0149;SAS_AF=0.0153;AA=C|||;VT=SNP
14	51406534	rs7160537	T	C	100	PASS	AC=2795;AF=0.558107;AN=5008;NS=2504;DP=17981;EAS_AF=0.5804;AMR_AF=0.5994;AFR_AF=0.6838;EUR_AF=0.3678;SAS_AF=0.5317;AA=T|||;VT=SNP
14	51407580	rs1890706	C	T	100	PASS	AC=2741;AF=0.547324;AN=5008;NS=2504;DP=18084;EAS_AF=0.5734;AMR_AF=0.5821;AFR_AF=0.6989;EUR_AF=0.333;SAS_AF=0.5112;AA=T|||;VT=SNP
14	51407850	rs10143053	G	T	100	PASS	AC=1318;AF=0.263179;AN=5008;NS=2504;DP=21733;EAS_AF=0.4385;AMR_AF=0.3775;AFR_AF=0.0681;EUR_AF=0.2058;SAS_AF=0.3241;AA=G|||;VT=SNP
14	51407894	rs1890705	C	T	100	PASS	AC=2828;AF=0.564696;AN=5008;NS=2504;DP=21820;EAS_AF=0.5923;AMR_AF=0.5965;AFR_AF=0.7201;EUR_AF=0.3479;SAS_AF=0.5266;AA=T|||;VT=SNP
14	51408318	rs72685360	G	T	100	PASS	AC=158;AF=0.0315495;AN=5008;NS=2504;DP=21771;EAS_AF=0.002;AMR_AF=0.0548;AFR_AF=0.0045;EUR_AF=0.0736;SAS_AF=0.0389;AA=G|||;VT=SNP
14	51408521	rs141605193	G	A	100	PASS	AC=88;AF=0.0175719;AN=5008;NS=2504;DP=21960;EAS_AF=0.0188;AMR_AF=0.0144;AFR_AF=0.0219;EUR_AF=0.0149;SAS_AF=0.0153;AA=G|||;VT=SNP
14	51408758	rs7149936	A	G	100	PASS	AC=1409;AF=0.28135;AN=5008;NS=2504;DP=21520;EAS_AF=0.4444;AMR_AF=0.3948;AFR_AF=0.0832;EUR_AF=0.2406;SAS_AF=0.3425;AA=A|||;VT=SNP
14	51409308	rs139287287	G	C	100	PASS	AC=232;AF=0.0463259;AN=5008;NS=2504;DP=13385;EAS_AF=0.0883;AMR_AF=0.0764;AFR_AF=0.0113;EUR_AF=0.0219;SAS_AF=0.0542;AA=G|||;VT=SNP
14	51410178	rs8014291	T	G	100	PASS	AC=2095;AF=0.418331;AN=5008;NS=2504;DP=15870;EAS_AF=0.5526;AMR_AF=0.5173;AFR_AF=0.3041;EUR_AF=0.3191;SAS_AF=0.4663;AA=G|||;VT=SNP
14	51410305	rs78969210	G	A	100	PASS	AC=202;AF=0.0403355;AN=5008;NS=2504;DP=15594;EAS_AF=0.0843;AMR_AF=0.0749;AFR_AF=0.0106;EUR_AF=0.0159;SAS_AF=0.0358;AA=G|||;VT=SNP
14	51410518	rs17123242	G	A	100	PASS	AC=324;AF=0.0646965;AN=5008;NS=2504;DP=17203;EAS_AF=0.1022;AMR_AF=0.0893;AFR_AF=0.0431;EUR_AF=0.0328;SAS_AF=0.0706;AA=G|||;VT=SNP
14	51411029	rs17123244	A	G	100	PASS	AC=325;AF=0.0648962;AN=5008;NS=2504;DP=13435;EAS_AF=0.1022;AMR_AF=0.0893;AFR_AF=0.0439;EUR_AF=0.0328;SAS_AF=0.0706;AA=G|||;VT=SNP;EX_TARGET
14	51411248	rs67490748	T	C	100	PASS	AC=939;AF=0.1875;AN=5008;NS=2504;DP=11186;EAS_AF=0.005;AMR_AF=0.0865;AFR_AF=0.5061;EUR_AF=0.1034;SAS_AF=0.1033;AA=T|||;VT=SNP
14	51411375	rs2297891	G	T	100	PASS	AC=321;AF=0.0640974;AN=5008;NS=2504;DP=11497;EAS_AF=0.0992;AMR_AF=0.0893;AFR_AF=0.0431;EUR_AF=0.0328;SAS_AF=0.0706;AA=G|||;VT=SNP
14	51411479	rs2297890	T	C	100	PASS	AC=3084;AF=0.615815;AN=5008;NS=2504;DP=15696;EAS_AF=0.5942;AMR_AF=0.6369;AFR_AF=0.8086;EUR_AF=0.4205;SAS_AF=0.5634;AA=C|||;VT=SNP
14	51411707	rs111345281	C	A	100	PASS	AC=60;AF=0.0119808;AN=5008;NS=2504;DP=16168;EAS_AF=0.0149;AMR_AF=0.0101;AFR_AF=0.0068;EUR_AF=0.0149;SAS_AF=0.0143;AA=C|||;VT=SNP
14	51412013	rs3759524	A	T	100	PASS	AC=225;AF=0.0449281;AN=5008;NS=2504;DP=17288;EAS_AF=0.0833;AMR_AF=0.0735;AFR_AF=0.0151;EUR_AF=0.0189;SAS_AF=0.0521;AA=A|||;VT=SNP
14	51412884	rs12880288	C	T	100	PASS	AC=1892;AF=0.377796;AN=5008;NS=2504;DP=10059;EAS_AF=0.3274;AMR_AF=0.4712;AFR_AF=0.3691;EUR_AF=0.3797;SAS_AF=0.3732;AA=C|||;VT=SNP
14	51413257	rs1890704	A	G	100	PASS	AC=2652;AF=0.529553;AN=5008;NS=2504;DP=9450;EAS_AF=0.4296;AMR_AF=0.5418;AFR_AF=0.6664;EUR_AF=0.508;SAS_AF=0.4611;AA=A|||;VT=SNP
14	51413424	rs1538615	T	C	100	PASS	AC=1562;AF=0.311901;AN=5008;NS=2504;DP=18227;EAS_AF=0.4306;AMR_AF=0.2378;AFR_AF=0.1657;EUR_AF=0.2883;SAS_AF=0.4642;AA=T|||;VT=SNP
14	51413464	rs3759521	C	G	100	PASS	AC=907;AF=0.18111;AN=5008;NS=2504;DP=18020;EAS_AF=0.2718;AMR_AF=0.1758;AFR_AF=0.1831;EUR_AF=0.1262;SAS_AF=0.1452;AA=C|||;VT=SNP
14	51413890	rs3759519	A	C	100	PASS	AC=1995;AF=0.398363;AN=5008;NS=2504;DP=18912;EAS_AF=0.3988;AMR_AF=0.3948;AFR_AF=0.438;EUR_AF=0.3469;SAS_AF=0.3998;AA=A|||;VT=SNP
14	51413946	rs3759518	C	T	100	PASS	AC=329;AF=0.0656949;AN=5008;NS=2504;DP=19110;EAS_AF=0.0873;AMR_AF=0.085;AFR_AF=0.0749;EUR_AF=0.0477;SAS_AF=0.0358;AA=C|||;VT=SNP
14	51414306	rs34204001	T	C	100	PASS	AC=1467;AF=0.292931;AN=5008;NS=2504;DP=19615;EAS_AF=0.381;AMR_AF=0.3646;AFR_AF=0.3177;EUR_AF=0.2018;SAS_AF=0.2117;AA=T|||;VT=SNP
14	51414406	rs34240348	C	T	100	PASS	AC=969;AF=0.19349;AN=5008;NS=2504;DP=19386;EAS_AF=0.2798;AMR_AF=0.2911;AFR_AF=0.2073;EUR_AF=0.1203;SAS_AF=0.092;AA=C|||;VT=SNP
14	51415007	rs2356730	C	T	100	PASS	AC=1185;AF=0.236621;AN=5008;NS=2504;DP=23693;EAS_AF=0.3085;AMR_AF=0.3127;AFR_AF=0.3056;EUR_AF=0.1223;SAS_AF=0.1329;AA=T|||;VT=SNP
14	51415979	rs147454983	A	G	100	PASS	AC=545;AF=0.108826;AN=5008;NS=2504;DP=17987;EAS_AF=0.2321;AMR_AF=0.2392;AFR_AF=0.003;EUR_AF=0.0686;SAS_AF=0.0736;AA=a|||;VT=SNP
14	51417133	rs34277216	G	A	100	PASS	AC=641;AF=0.127995;AN=5008;NS=2504;DP=23588;EAS_AF=0.0099;AMR_AF=0.1556;AFR_AF=0.0983;EUR_AF=0.2604;SAS_AF=0.1339;AA=g|||;VT=SNP
14	51417886	rs4901067	G	A	100	PASS	AC=2766;AF=0.552316;AN=5008;NS=2504;DP=18603;EAS_AF=0.4256;AMR_AF=0.5749;AFR_AF=0.4115;EUR_AF=0.7207;SAS_AF=0.684;AA=A|||;VT=SNP
14	51418435	rs2185303	C	T	100	PASS	AC=2572;AF=0.513578;AN=5008;NS=2504;DP=18301;EAS_AF=0.4236;AMR_AF=0.549;AFR_AF=0.3404;EUR_AF=0.674;SAS_AF=0.6503;AA=C|||;VT=SNP
14	51418783	rs1005689	G	A	100	PASS	AC=3003;AF=0.599641;AN=5008;NS=2504;DP=19508;EAS_AF=0.4524;AMR_AF=0.5893;AFR_AF=0.5227;EUR_AF=0.7256;SAS_AF=0.7331;AA=A|||;VT=SNP
14	51419551	rs57055835	T	C	100	PASS	AC=1954;AF=0.390176;AN=5008;NS=2504;DP=19791;EAS_AF=0.4157;AMR_AF=0.3386;AFR_AF=0.2935;EUR_AF=0.4125;SAS_AF=0.5082;AA=T|||;VT=SNP
14	51419677	rs12586458	T	C	100	PASS	AC=553;AF=0.110423;AN=5008;NS=2504;DP=16919;EAS_AF=0.2351;AMR_AF=0.2435;AFR_AF=0.003;EUR_AF=0.0686;SAS_AF=0.0757;AA=T|||;VT=SNP
14	51419816	rs61984993	G	C	100	PASS	AC=1763;AF=0.352037;AN=5008;NS=2504;DP=19894;EAS_AF=0.4147;AMR_AF=0.33;AFR_AF=0.1558;EUR_AF=0.4105;SAS_AF=0.5082;AA=G|||;VT=SNP
14	51420201	rs10150265	G	A	100	PASS	AC=4014;AF=0.801518;AN=5008;NS=2504;DP=19329;EAS_AF=0.7401;AMR_AF=0.8977;AFR_AF=0.7519;EUR_AF=0.8429;SAS_AF=0.8211;AA=A|||;VT=SNP
14	51421091	rs12431674	C	A	100	PASS	AC=1703;AF=0.340056;AN=5008;NS=2504;DP=20482;EAS_AF=0.4147;AMR_AF=0.3256;AFR_AF=0.1142;EUR_AF=0.4095;SAS_AF=0.5072;AA=C|||;VT=SNP
14	51421179	rs12431737	G	T	100	PASS	AC=1729;AF=0.345248;AN=5008;NS=2504;DP=20888;EAS_AF=0.4147;AMR_AF=0.3271;AFR_AF=0.1301;EUR_AF=0.4095;SAS_AF=0.5112;AA=G|||;VT=SNP
14	51422095	rs72685369	A	T	100	PASS	AC=738;AF=0.147364;AN=5008;NS=2504;DP=17466;EAS_AF=0.0099;AMR_AF=0.1427;AFR_AF=0.1982;EUR_AF=0.2356;SAS_AF=0.1329;AA=A|||;VT=SNP
14	51422222	rs61046758	C	T	100	PASS	AC=1649;AF=0.329273;AN=5008;NS=2504;DP=17357;EAS_AF=0.4157;AMR_AF=0.3213;AFR_AF=0.0719;EUR_AF=0.4095;SAS_AF=0.5112;AA=C|||;VT=SNP
14	51422573	rs12432661	A	T	100	PASS	AC=2602;AF=0.519569;AN=5008;NS=2504;DP=16629;EAS_AF=0.4524;AMR_AF=0.4798;AFR_AF=0.3714;EUR_AF=0.6471;SAS_AF=0.6861;AA=T|||;VT=SNP
14	51422624	rs28537528	A	G	100	PASS	AC=1038;AF=0.207268;AN=5008;NS=2504;DP=14663;EAS_AF=0.2887;AMR_AF=0.3156;AFR_AF=0.2186;EUR_AF=0.1451;SAS_AF=0.0951;AA=A|||;VT=SNP
14	51423241	rs2153313	A	G	100	PASS	AC=2906;AF=0.580272;AN=5008;NS=2504;DP=7659;EAS_AF=0.4534;AMR_AF=0.5778;AFR_AF=0.4781;EUR_AF=0.6988;SAS_AF=0.729;AA=-|||;VT=SNP
14	51424038	rs7160251	A	G	100	PASS	AC=4000;AF=0.798722;AN=5008;NS=2504;DP=12186;EAS_AF=0.7421;AMR_AF=0.8948;AFR_AF=0.739;EUR_AF=0.8439;SAS_AF=0.8231;AA=-|||;VT=SNP
14	51424282	rs11624985	G	C	100	PASS	AC=2951;AF=0.589257;AN=5008;NS=2504;DP=16084;EAS_AF=0.4504;AMR_AF=0.5778;AFR_AF=0.5182;EUR_AF=0.6998;SAS_AF=0.7229;AA=C|||;VT=SNP
14	51424565	rs61984997	C	T	100	PASS	AC=1798;AF=0.359026;AN=5008;NS=2504;DP=18921;EAS_AF=0.4167;AMR_AF=0.3271;AFR_AF=0.1952;EUR_AF=0.4105;SAS_AF=0.4908;AA=C|||;VT=SNP
14	51424667	rs11625074	C	T	100	PASS	AC=616;AF=0.123003;AN=5008;NS=2504;DP=17604;EAS_AF=0.0089;AMR_AF=0.1398;AFR_AF=0.1074;EUR_AF=0.2366;SAS_AF=0.1329;AA=C|||;VT=SNP
14	51424668	rs11625075	C	T	100	PASS	AC=2419;AF=0.483027;AN=5008;NS=2504;DP=17724;EAS_AF=0.4256;AMR_AF=0.4669;AFR_AF=0.3026;EUR_AF=0.6471;SAS_AF=0.6288;AA=C|||;VT=SNP
14	51425130	rs7146227	T	A	100	PASS	AC=600;AF=0.119808;AN=5008;NS=2504;DP=19858;EAS_AF=0.0089;AMR_AF=0.1383;AFR_AF=0.0961;EUR_AF=0.2366;SAS_AF=0.1329;AA=T|||;VT=SNP
14	51425543	rs7145690	C	A	100	PASS	AC=601;AF=0.120008;AN=5008;NS=2504;DP=15082;EAS_AF=0.0089;AMR_AF=0.1383;AFR_AF=0.0961;EUR_AF=0.2366;SAS_AF=0.1339;AA=C|||;VT=SNP
14	51426031	rs866957	G	A	100	PASS	AC=2541;AF=0.507388;AN=5008;NS=2504;DP=17101;EAS_AF=0.4524;AMR_AF=0.4683;AFR_AF=0.3381;EUR_AF=0.6421;SAS_AF=0.682;AA=.|||;VT=SNP
14	51426327	rs949633	T	C	100	PASS	AC=2548;AF=0.508786;AN=5008;NS=2504;DP=18068;EAS_AF=0.4514;AMR_AF=0.4712;AFR_AF=0.3389;EUR_AF=0.6481;SAS_AF=0.681;AA=.|||;VT=SNP
14	51426659	rs1538618	T	C	100	PASS	AC=2119;AF=0.423123;AN=5008;NS=2504;DP=19826;EAS_AF=0.4206;AMR_AF=0.415;AFR_AF=0.379;EUR_AF=0.4145;SAS_AF=0.5;AA=.|||;VT=SNP
14	51426828	rs1538617	A	G	100	PASS	AC=1777;AF=0.354832;AN=5008;NS=2504;DP=18933;EAS_AF=0.4226;AMR_AF=0.3213;AFR_AF=0.1793;EUR_AF=0.3976;SAS_AF=0.502;AA=.|||;VT=SNP
14	51427063	rs61984998	C	T	100	PASS	AC=1826;AF=0.364617;AN=5008;NS=2504;DP=16473;EAS_AF=0.4187;AMR_AF=0.33;AFR_AF=0.2194;EUR_AF=0.3976;SAS_AF=0.4959;AA=C|||;VT=SNP
14	51427233	rs80025194	G	A	100	PASS	AC=714;AF=0.142572;AN=5008;NS=2504;DP=13767;EAS_AF=0.0357;AMR_AF=0.1412;AFR_AF=0.1165;EUR_AF=0.2386;SAS_AF=0.1902;AA=G|||;VT=SNP
14	51427324	rs60908087	C	G	100	PASS	AC=1637;AF=0.326877;AN=5008;NS=2504;DP=14337;EAS_AF=0.3016;AMR_AF=0.3256;AFR_AF=0.1861;EUR_AF=0.3847;SAS_AF=0.4847;AA=G|||;VT=SNP
14	51427350	rs59673091	T	A	100	PASS	AC=1639;AF=0.327276;AN=5008;NS=2504;DP=13040;EAS_AF=0.3085;AMR_AF=0.3285;AFR_AF=0.1861;EUR_AF=0.3817;SAS_AF=0.4806;AA=-|||;VT=SNP
14	51427506	rs17722507	A	C	100	PASS	AC=1785;AF=0.35643;AN=5008;NS=2504;DP=15085;EAS_AF=0.4206;AMR_AF=0.3285;AFR_AF=0.1868;EUR_AF=0.3966;SAS_AF=0.498;AA=A|||;VT=SNP
14	51428208	rs61985001	A	C	100	PASS	AC=2396;AF=0.478435;AN=5008;NS=2504;DP=18205;EAS_AF=0.4177;AMR_AF=0.4697;AFR_AF=0.2973;EUR_AF=0.6342;SAS_AF=0.6319;AA=A|||;VT=SNP
14	51428216	rs61985002	G	A	100	PASS	AC=2543;AF=0.507788;AN=5008;NS=2504;DP=18699;EAS_AF=0.4444;AMR_AF=0.4755;AFR_AF=0.3427;EUR_AF=0.6362;SAS_AF=0.6871;AA=g|||;VT=SNP
14	51428676	rs7144098	T	C	100	PASS	AC=3662;AF=0.73123;AN=5008;NS=2504;DP=21717;EAS_AF=0.7351;AMR_AF=0.8055;AFR_AF=0.5401;EUR_AF=0.839;SAS_AF=0.8221;AA=C|||;VT=SNP
14	51429127	rs56129772	T	G	100	PASS	AC=556;AF=0.111022;AN=5008;NS=2504;DP=18722;EAS_AF=0.006;AMR_AF=0.1354;AFR_AF=0.0877;EUR_AF=0.2177;SAS_AF=0.1237;AA=T|||;VT=SNP
14	51429338	rs7147998	A	G	100	PASS	AC=3522;AF=0.703275;AN=5008;NS=2504;DP=16087;EAS_AF=0.7073;AMR_AF=0.7997;AFR_AF=0.4992;EUR_AF=0.837;SAS_AF=0.7689;AA=G|||;VT=SNP
14	51429464	rs11622448	G	A	100	PASS	AC=2792;AF=0.557508;AN=5008;NS=2504;DP=17756;EAS_AF=0.6984;AMR_AF=0.6513;AFR_AF=0.3132;EUR_AF=0.5994;SAS_AF=0.6329;AA=A|||;VT=SNP
14	51430016	rs10142168	A	T	100	PASS	AC=732;AF=0.146166;AN=5008;NS=2504;DP=21984;EAS_AF=0.0089;AMR_AF=0.1499;AFR_AF=0.1868;EUR_AF=0.2376;SAS_AF=0.136;AA=A|||;VT=SNP
14	51430504	rs10131841	T	C	100	PASS	AC=3523;AF=0.703474;AN=5008;NS=2504;DP=16798;EAS_AF=0.7073;AMR_AF=0.7997;AFR_AF=0.5;EUR_AF=0.837;SAS_AF=0.7689;AA=T|||;VT=SNP
14	51430826	rs72685387	T	C	100	PASS	AC=619;AF=0.123602;AN=5008;NS=2504;DP=15258;EAS_AF=0.0089;AMR_AF=0.1412;AFR_AF=0.1074;EUR_AF=0.2376;SAS_AF=0.1339;AA=T|||;VT=SNP
14	51430875	rs72685388	C	T	100	PASS	AC=619;AF=0.123602;AN=5008;NS=2504;DP=18079;EAS_AF=0.0089;AMR_AF=0.1412;AFR_AF=0.1074;EUR_AF=0.2376;SAS_AF=0.1339;AA=C|||;VT=SNP
14	51430887	rs79822782	A	G	100	PASS	AC=1013;AF=0.202276;AN=5008;NS=2504;DP=17023;EAS_AF=0.2897;AMR_AF=0.3199;AFR_AF=0.1278;EUR_AF=0.2028;SAS_AF=0.1288;AA=A|||;VT=SNP
14	51431223	rs7150754	T	C	100	PASS	AC=3528;AF=0.704473;AN=5008;NS=2504;DP=16768;EAS_AF=0.7083;AMR_AF=0.7997;AFR_AF=0.503;EUR_AF=0.837;SAS_AF=0.7689;AA=C|||;VT=SNP
14	51431411	rs10145802	C	T	100	PASS	AC=740;AF=0.147764;AN=5008;NS=2504;DP=14881;EAS_AF=0.0089;AMR_AF=0.1499;AFR_AF=0.1944;EUR_AF=0.2376;SAS_AF=0.1339;AA=C|||;VT=SNP
14	51431954	rs946622	T	C	100	PASS	AC=3864;AF=0.771565;AN=5008;NS=2504;DP=15317;EAS_AF=0.7331;AMR_AF=0.8804;AFR_AF=0.649;EUR_AF=0.84;SAS_AF=0.8292;AA=C|||;VT=SNP
14	51432244	rs4901068	G	A	100	PASS	AC=3503;AF=0.699481;AN=5008;NS=2504;DP=19591;EAS_AF=0.7063;AMR_AF=0.7983;AFR_AF=0.4879;EUR_AF=0.836;SAS_AF=0.7679;AA=G|||;VT=SNP
14	51432549	rs8018152	C	T	100	PASS	AC=812;AF=0.162141;AN=5008;NS=2504;DP=19379;EAS_AF=0.1796;AMR_AF=0.0749;AFR_AF=0.3366;EUR_AF=0.0537;SAS_AF=0.0818;AA=C|||;VT=SNP
14	51432794	rs9323199	C	T	100	PASS	AC=2910;AF=0.58107;AN=5008;NS=2504;DP=21270;EAS_AF=0.6984;AMR_AF=0.6571;AFR_AF=0.3933;EUR_AF=0.5984;SAS_AF=0.6421;AA=T|||;VT=SNP
14	51432832	rs9323200	T	A	100	PASS	AC=2902;AF=0.579473;AN=5008;NS=2504;DP=20632;EAS_AF=0.6984;AMR_AF=0.6571;AFR_AF=0.3933;EUR_AF=0.5984;SAS_AF=0.6339;AA=A|||;VT=SNP
14	51432891	rs80299268	C	T	100	PASS	AC=334;AF=0.0666933;AN=5008;NS=2504;DP=20449;EAS_AF=0.1141;AMR_AF=0.2205;AFR_AF=0.0038;EUR_AF=0.0417;SAS_AF=0.0194;AA=C|||;VT=SNP
14	51433214	rs34149448	G	C	100	PASS	AC=2673;AF=0.533746;AN=5008;NS=2504;DP=18817;EAS_AF=0.6974;AMR_AF=0.6441;AFR_AF=0.2216;EUR_AF=0.5984;SAS_AF=0.6421;AA=G|||;VT=SNP
14	51433231	rs1556930	G	T	100	PASS	AC=1748;AF=0.349042;AN=5008;NS=2504;DP=18578;EAS_AF=0.2153;AMR_AF=0.2968;AFR_AF=0.5862;EUR_AF=0.2932;SAS_AF=0.2607;AA=G|||;VT=SNP
14	51433621	rs113199722	A	G	100	PASS	AC=486;AF=0.0970447;AN=5008;NS=2504;DP=15292;EAS_AF=0.0595;AMR_AF=0.0965;AFR_AF=0.1248;EUR_AF=0.1372;SAS_AF=0.0573;AA=A|||;VT=SNP
14	51433884	rs10483609	G	A	100	PASS	AC=2883;AF=0.575679;AN=5008;NS=2504;DP=16637;EAS_AF=0.6974;AMR_AF=0.6556;AFR_AF=0.3805;EUR_AF=0.5984;SAS_AF=0.6339;AA=A|||;VT=SNP
14	51433891	rs71422007	C	G	100	PASS	AC=486;AF=0.0970447;AN=5008;NS=2504;DP=16760;EAS_AF=0.0595;AMR_AF=0.0965;AFR_AF=0.1248;EUR_AF=0.1372;SAS_AF=0.0573;AA=C|||;VT=SNP
14	51433964	rs8009731	T	G	100	PASS	AC=3927;AF=0.784145;AN=5008;NS=2504;DP=16299;EAS_AF=0.877;AMR_AF=0.817;AFR_AF=0.826;EUR_AF=0.6799;SAS_AF=0.7157;AA=G|||;VT=SNP
14	51434008	rs9323201	G	A	100	PASS	AC=2881;AF=0.57528;AN=5008;NS=2504;DP=16064;EAS_AF=0.6964;AMR_AF=0.6556;AFR_AF=0.3797;EUR_AF=0.5984;SAS_AF=0.6339;AA=G|||;VT=SNP
14	51434056	rs9323202	T	C	100	PASS	AC=920;AF=0.183706;AN=5008;NS=2504;DP=16704;EAS_AF=0.2877;AMR_AF=0.3026;AFR_AF=0.0847;EUR_AF=0.1581;SAS_AF=0.1524;AA=T|||;VT=SNP
14	51434814	rs75730185	A	T	100	PASS	AC=77;AF=0.0153754;AN=5008;NS=2504;DP=21426;EAS_AF=0.002;AMR_AF=0.0375;AFR_AF=0.0015;EUR_AF=0.0328;SAS_AF=0.0143;AA=A|||;VT=SNP
14	51435056	rs12888968	A	G	100	PASS	AC=1103;AF=0.220248;AN=5008;NS=2504;DP=17573;EAS_AF=0.1796;AMR_AF=0.1671;AFR_AF=0.4849;EUR_AF=0.0845;SAS_AF=0.0818;AA=N|||;VT=SNP
14	51435248	rs12433167	G	T	100	PASS	AC=1024;AF=0.204473;AN=5008;NS=2504;DP=18649;EAS_AF=0.1796;AMR_AF=0.1542;AFR_AF=0.4312;EUR_AF=0.0855;SAS_AF=0.0818;AA=t|||;VT=SNP
14	51435460	rs1002145	T	C	100	PASS	AC=1828;AF=0.365016;AN=5008;NS=2504;DP=17260;EAS_AF=0.4137;AMR_AF=0.3487;AFR_AF=0.1929;EUR_AF=0.4423;SAS_AF=0.4796;AA=t|||;VT=SNP
14	51435643	rs1962157	A	G	100	PASS	AC=1276;AF=0.254792;AN=5008;NS=2504;DP=16999;EAS_AF=0.3542;AMR_AF=0.245;AFR_AF=0.0174;EUR_AF=0.3121;SAS_AF=0.4213;AA=A|||;VT=SNP
14	51435686	rs1962158	G	A	100	PASS	AC=3189;AF=0.636781;AN=5008;NS=2504;DP=15733;EAS_AF=0.8165;AMR_AF=0.6398;AFR_AF=0.556;EUR_AF=0.5517;SAS_AF=0.6462;AA=G|||;VT=SNP
14	51436202	rs2006977	G	A	100	PASS	AC=831;AF=0.165935;AN=5008;NS=2504;DP=16383;EAS_AF=0.1776;AMR_AF=0.0576;AFR_AF=0.3487;EUR_AF=0.0765;SAS_AF=0.0757;AA=G|||;VT=SNP
14	51436414	rs12895515	C	T	100	PASS	AC=289;AF=0.0577077;AN=5008;NS=2504;DP=19383;EAS_AF=0.1766;AMR_AF=0.0072;AFR_AF=0.0008;EUR_AF=0.0328;SAS_AF=0.0736;AA=C|||;VT=SNP
14	51436683	rs2105231	C	G	100	PASS	AC=4078;AF=0.814297;AN=5008;NS=2504;DP=20546;EAS_AF=0.9038;AMR_AF=0.8228;AFR_AF=0.8759;EUR_AF=0.6789;SAS_AF=0.772;AA=G|||;VT=SNP
14	51436852	rs12896043	A	T	100	PASS	AC=457;AF=0.091254;AN=5008;NS=2504;DP=20301;EAS_AF=0.0595;AMR_AF=0.0965;AFR_AF=0.1036;EUR_AF=0.1362;SAS_AF=0.0573;AA=A|||;VT=SNP
14	51436876	rs17123288	T	C	100	PASS	AC=969;AF=0.19349;AN=5008;NS=2504;DP=20418;EAS_AF=0.2887;AMR_AF=0.3703;AFR_AF=0.0719;EUR_AF=0.172;SAS_AF=0.1564;AA=G|||;VT=SNP
14	51437560	rs55834002	T	C	100	PASS	AC=1274;AF=0.254393;AN=5008;NS=2504;DP=19631;EAS_AF=0.3651;AMR_AF=0.2666;AFR_AF=0.0166;EUR_AF=0.2843;SAS_AF=0.4223;AA=T|||;VT=SNP
14	51437891	rs17123293	A	G	100	PASS	AC=831;AF=0.165935;AN=5008;NS=2504;DP=18254;EAS_AF=0.3155;AMR_AF=0.2983;AFR_AF=0.0076;EUR_AF=0.1541;SAS_AF=0.1442;AA=A|||;VT=SNP
14	51437977	rs9323203	A	C	100	PASS	AC=1920;AF=0.383387;AN=5008;NS=2504;DP=20086;EAS_AF=0.371;AMR_AF=0.4957;AFR_AF=0.4962;EUR_AF=0.2903;SAS_AF=0.2597;AA=C|||;VT=SNP
14	51438883	rs34758581	A	G	100	PASS	AC=1947;AF=0.388778;AN=5008;NS=2504;DP=15313;EAS_AF=0.373;AMR_AF=0.4957;AFR_AF=0.5151;EUR_AF=0.2903;SAS_AF=0.2597;AA=G|||;VT=SNP
14	51439432	rs1890702	C	G	100	PASS	AC=1922;AF=0.383786;AN=5008;NS=2504;DP=21885;EAS_AF=0.372;AMR_AF=0.5202;AFR_AF=0.5053;EUR_AF=0.2913;SAS_AF=0.2301;AA=G|||;VT=SNP
14	51439839	rs56086812	C	T	100	PASS	AC=403;AF=0.0804712;AN=5008;NS=2504;DP=18995;EAS_AF=0.0288;AMR_AF=0.0951;AFR_AF=0.093;EUR_AF=0.1292;SAS_AF=0.0562;AA=C|||;VT=SNP
14	51439971	rs61023515	A	G	100	PASS	AC=433;AF=0.0864617;AN=5008;NS=2504;DP=18859;EAS_AF=0.0278;AMR_AF=0.0965;AFR_AF=0.115;EUR_AF=0.1292;SAS_AF=0.0573;AA=G|||;VT=SNP
14	51440342	rs61985020	G	A	100	PASS	AC=962;AF=0.192093;AN=5008;NS=2504;DP=21901;EAS_AF=0.3095;AMR_AF=0.304;AFR_AF=0.1021;EUR_AF=0.161;SAS_AF=0.1452;AA=G|||;VT=SNP
14	51440370	rs35412552	T	C	100	PASS	AC=643;AF=0.128395;AN=5008;NS=2504;DP=21968;EAS_AF=0.0278;AMR_AF=0.1758;AFR_AF=0.2284;EUR_AF=0.1312;SAS_AF=0.0603;AA=T|||;VT=SNP
14	51440570	rs35598247	T	C	100	PASS	AC=655;AF=0.130791;AN=5008;NS=2504;DP=22169;EAS_AF=0.0278;AMR_AF=0.1772;AFR_AF=0.2368;EUR_AF=0.1312;SAS_AF=0.0603;AA=C|||;VT=SNP
14	51441172	rs17123298	C	T	100	PASS	AC=634;AF=0.126597;AN=5008;NS=2504;DP=21175;EAS_AF=0.0288;AMR_AF=0.1758;AFR_AF=0.2216;EUR_AF=0.1302;SAS_AF=0.0603;AA=C|||;VT=SNP
14	51441277	rs2185301	T	C	100	PASS	AC=1949;AF=0.389177;AN=5008;NS=2504;DP=21878;EAS_AF=0.3661;AMR_AF=0.4971;AFR_AF=0.5212;EUR_AF=0.2922;SAS_AF=0.2577;AA=t|||;VT=SNP
14	51441771	rs12894786	G	A	100	PASS	AC=381;AF=0.0760783;AN=5008;NS=2504;DP=14867;EAS_AF=0.0546;AMR_AF=0.0778;AFR_AF=0.0908;EUR_AF=0.0746;SAS_AF=0.0787;AA=A|||;VT=SNP
14	51441852	rs8019409	A	G	100	PASS	AC=831;AF=0.165935;AN=5008;NS=2504;DP=15706;EAS_AF=0.0556;AMR_AF=0.183;AFR_AF=0.3033;EUR_AF=0.1332;SAS_AF=0.1155;AA=A|||;VT=SNP
14	51441945	rs17123302	C	T	100	PASS	AC=328;AF=0.0654952;AN=5008;NS=2504;DP=16965;EAS_AF=0.0546;AMR_AF=0.0749;AFR_AF=0.053;EUR_AF=0.0746;SAS_AF=0.0777;AA=C|||;VT=SNP
14	51442630	rs12879906	G	A	100	PASS	AC=361;AF=0.0720847;AN=5008;NS=2504;DP=20443;EAS_AF=0.0546;AMR_AF=0.0778;AFR_AF=0.0825;EUR_AF=0.0746;SAS_AF=0.0695;AA=A|||;VT=SNP
14	51442670	rs1049371	A	G	100	PASS	AC=962;AF=0.192093;AN=5008;NS=2504;DP=21284;EAS_AF=0.3135;AMR_AF=0.304;AFR_AF=0.1036;EUR_AF=0.159;SAS_AF=0.1411;AA=A|||;VT=SNP
14	51443360	rs883690	A	G	100	PASS	AC=1278;AF=0.255192;AN=5008;NS=2504;DP=18931;EAS_AF=0.3661;AMR_AF=0.2666;AFR_AF=0.0113;EUR_AF=0.2922;SAS_AF=0.4243;AA=A|||;VT=SNP
14	51443533	rs11550543	G	A	100	PASS	AC=363;AF=0.072484;AN=5008;NS=2504;DP=19634;EAS_AF=0.0546;AMR_AF=0.0764;AFR_AF=0.0787;EUR_AF=0.0746;SAS_AF=0.0777;AA=G|||;VT=SNP
14	51444918	rs17092860	A	G	100	PASS	AC=1777;AF=0.354832;AN=5008;NS=2504;DP=20029;EAS_AF=0.3423;AMR_AF=0.4841;AFR_AF=0.4614;EUR_AF=0.2873;SAS_AF=0.2014;AA=A|||;VT=SNP
14	51444979	rs8020721	C	T	100	PASS	AC=1929;AF=0.385184;AN=5008;NS=2504;DP=21011;EAS_AF=0.3661;AMR_AF=0.4942;AFR_AF=0.5151;EUR_AF=0.2893;SAS_AF=0.2505;AA=T|||;VT=SNP
14	51445611	rs12896981	G	A	100	PASS	AC=3158;AF=0.630591;AN=5008;NS=2504;DP=16157;EAS_AF=0.7312;AMR_AF=0.7507;AFR_AF=0.4924;EUR_AF=0.5845;SAS_AF=0.6759;AA=A|||;VT=SNP
14	51445969	rs2275463	C	G	100	PASS	AC=338;AF=0.067492;AN=5008;NS=2504;DP=20014;EAS_AF=0.1696;AMR_AF=0.0159;AFR_AF=0.0008;EUR_AF=0.0557;SAS_AF=0.1012;AA=C|||;VT=SNP
14	51446216	rs2275462	T	G	100	PASS	AC=2954;AF=0.589856;AN=5008;NS=2504;DP=19323;EAS_AF=0.6925;AMR_AF=0.7262;AFR_AF=0.4372;EUR_AF=0.5537;SAS_AF=0.6309;AA=T|||;VT=SNP;EX_TARGET
14	51446290	rs11844823	G	T	100	PASS	AC=994;AF=0.198482;AN=5008;NS=2504;DP=18955;EAS_AF=0.2817;AMR_AF=0.2839;AFR_AF=0.2005;EUR_AF=0.1193;SAS_AF=0.1309;AA=G|||;VT=SNP;EX_TARGET
14	51446357	rs11844781	C	G	100	PASS	AC=1063;AF=0.21226;AN=5008;NS=2504;DP=19286;EAS_AF=0.2917;AMR_AF=0.2954;AFR_AF=0.2368;EUR_AF=0.1203;SAS_AF=0.1329;AA=C|||;VT=SNP
14	51446387	rs11844864	G	T	100	PASS	AC=1029;AF=0.205471;AN=5008;NS=2504;DP=19561;EAS_AF=0.3026;AMR_AF=0.2867;AFR_AF=0.205;EUR_AF=0.1223;SAS_AF=0.1339;AA=T|||;VT=SNP
14	51446771	rs1959536	T	G	100	PASS	AC=616;AF=0.123003;AN=5008;NS=2504;DP=21308;EAS_AF=0.0317;AMR_AF=0.0965;AFR_AF=0.3268;EUR_AF=0.0189;SAS_AF=0.0675;AA=G|||;VT=SNP
14	51446829	rs8007631	A	C	100	PASS	AC=900;AF=0.179712;AN=5008;NS=2504;DP=20454;EAS_AF=0.1756;AMR_AF=0.1009;AFR_AF=0.3434;EUR_AF=0.1014;SAS_AF=0.0992;AA=A|||;VT=SNP
14	51447388	rs8012725	A	G	100	PASS	AC=715;AF=0.142772;AN=5008;NS=2504;DP=23991;EAS_AF=0.1796;AMR_AF=0.0865;AFR_AF=0.205;EUR_AF=0.0964;SAS_AF=0.1084;AA=A|||;VT=SNP
14	51447439	rs4901069	G	A	100	PASS	AC=2422;AF=0.483626;AN=5008;NS=2504;DP=23569;EAS_AF=0.3006;AMR_AF=0.4107;AFR_AF=0.6725;EUR_AF=0.5179;SAS_AF=0.4335;AA=A|||;VT=SNP
14	51447669	rs17796080	T	C	100	PASS	AC=949;AF=0.189497;AN=5008;NS=2504;DP=19053;EAS_AF=0.1121;AMR_AF=0.2017;AFR_AF=0.0862;EUR_AF=0.3648;SAS_AF=0.2198;AA=T|||;VT=SNP
14	51448098	rs58240160	A	C	100	PASS	AC=1508;AF=0.301118;AN=5008;NS=2504;DP=17608;EAS_AF=0.3631;AMR_AF=0.219;AFR_AF=0.1921;EUR_AF=0.2604;SAS_AF=0.4847;AA=A|||;VT=SNP
14	51448364	rs10137862	C	T	100	PASS	AC=1975;AF=0.394369;AN=5008;NS=2504;DP=19447;EAS_AF=0.4702;AMR_AF=0.2493;AFR_AF=0.3359;EUR_AF=0.3072;SAS_AF=0.5879;AA=C|||;VT=SNP
14	51448413	rs10150121	T	C	100	PASS	AC=2436;AF=0.486422;AN=5008;NS=2504;DP=19992;EAS_AF=0.3046;AMR_AF=0.3631;AFR_AF=0.8502;EUR_AF=0.4254;SAS_AF=0.3323;AA=C|||;VT=SNP
14	51449874	rs28504356	C	T	100	PASS	AC=2575;AF=0.514177;AN=5008;NS=2504;DP=20824;EAS_AF=0.4921;AMR_AF=0.389;AFR_AF=0.6165;EUR_AF=0.3976;SAS_AF=0.6074;AA=T|||;VT=SNP
14	51449906	rs10873039	G	C	100	PASS	AC=4243;AF=0.847244;AN=5008;NS=2504;DP=20385;EAS_AF=0.7202;AMR_AF=0.7176;AFR_AF=0.9728;EUR_AF=0.8638;SAS_AF=0.8834;AA=C|||;VT=SNP
14	51451266	rs11157785	C	G	100	PASS	AC=2873;AF=0.573682;AN=5008;NS=2504;DP=16610;EAS_AF=0.6062;AMR_AF=0.5346;AFR_AF=0.326;EUR_AF=0.7197;SAS_AF=0.7526;AA=G|||;VT=SNP
14	51451530	rs10130678	G	A	100	PASS	AC=2817;AF=0.5625;AN=5008;NS=2504;DP=19176;EAS_AF=0.3304;AMR_AF=0.5014;AFR_AF=0.8563;EUR_AF=0.6074;SAS_AF=0.4018;AA=A|||;VT=SNP
14	51451549	rs1959534	G	A	100	PASS	AC=2646;AF=0.528355;AN=5008;NS=2504;DP=19216;EAS_AF=0.4921;AMR_AF=0.3862;AFR_AF=0.6755;EUR_AF=0.3996;SAS_AF=0.6002;AA=A|||;VT=SNP
14	51451912	rs1959533	T	A	100	PASS	AC=1410;AF=0.28155;AN=5008;NS=2504;DP=20235;EAS_AF=0.3849;AMR_AF=0.2147;AFR_AF=0.1157;EUR_AF=0.2565;SAS_AF=0.4724;AA=T|||;VT=SNP
14	51454134	rs2275460	T	C	100	PASS	AC=742;AF=0.148163;AN=5008;NS=2504;DP=16872;EAS_AF=0.2837;AMR_AF=0.2853;AFR_AF=0.0068;EUR_AF=0.1352;SAS_AF=0.1155;AA=t|||;VT=SNP
14	51454312	rs12434339	C	T	100	PASS	AC=1045;AF=0.208666;AN=5008;NS=2504;DP=14276;EAS_AF=0.1677;AMR_AF=0.2003;AFR_AF=0.2163;EUR_AF=0.2982;SAS_AF=0.1544;AA=C|||;VT=SNP
14	51454461	rs12434376	C	T	100	PASS	AC=1045;AF=0.208666;AN=5008;NS=2504;DP=13462;EAS_AF=0.1677;AMR_AF=0.2017;AFR_AF=0.2156;EUR_AF=0.2982;SAS_AF=0.1544;AA=C|||;VT=SNP
14	51454478	rs75164702	A	G	100	PASS	AC=1264;AF=0.252396;AN=5008;NS=2504;DP=12277;EAS_AF=0.3849;AMR_AF=0.2017;AFR_AF=0.0129;EUR_AF=0.2465;SAS_AF=0.4816;AA=A|||;VT=SNP
14	51454816	rs9944076	G	A	100	PASS	AC=1047;AF=0.209065;AN=5008;NS=2504;DP=13771;EAS_AF=0.1687;AMR_AF=0.2017;AFR_AF=0.2163;EUR_AF=0.2982;SAS_AF=0.1544;AA=G|||;VT=SNP
14	51455056	rs9944003	T	C	100	PASS	AC=1455;AF=0.290535;AN=5008;NS=2504;DP=17584;EAS_AF=0.2222;AMR_AF=0.3069;AFR_AF=0.2572;EUR_AF=0.4145;SAS_AF=0.2669;AA=C|||;VT=SNP
14	51455102	rs8007373	A	G	100	PASS	AC=4240;AF=0.846645;AN=5008;NS=2504;DP=17628;EAS_AF=0.7212;AMR_AF=0.7133;AFR_AF=0.972;EUR_AF=0.8648;SAS_AF=0.8824;AA=G|||;VT=SNP
14	51455166	rs9944007	T	C	100	PASS	AC=1456;AF=0.290735;AN=5008;NS=2504;DP=17599;EAS_AF=0.2222;AMR_AF=0.3069;AFR_AF=0.2564;EUR_AF=0.4145;SAS_AF=0.2689;AA=C|||;VT=SNP
14	51455472	rs1538616	T	C	100	PASS	AC=298;AF=0.0595048;AN=5008;NS=2504;DP=21195;EAS_AF=0.0268;AMR_AF=0.1023;AFR_AF=0.0182;EUR_AF=0.1143;SAS_AF=0.0624;AA=T|||;VT=SNP
14	51455595	rs11626271	G	A	100	PASS	AC=1047;AF=0.209065;AN=5008;NS=2504;DP=19713;EAS_AF=0.1677;AMR_AF=0.2017;AFR_AF=0.2171;EUR_AF=0.2992;SAS_AF=0.1534;AA=G|||;VT=SNP
14	51455745	rs80016229	T	C	100	PASS	AC=276;AF=0.0551118;AN=5008;NS=2504;DP=22312;EAS_AF=0.1587;AMR_AF=0.013;AFR_AF=0.0008;EUR_AF=0.0527;SAS_AF=0.0542;AA=T|||;VT=SNP
14	51456960	rs60882861	C	T	100	PASS	AC=1257;AF=0.250998;AN=5008;NS=2504;DP=17544;EAS_AF=0.3849;AMR_AF=0.2017;AFR_AF=0.0121;EUR_AF=0.2465;SAS_AF=0.4755;AA=C|||;VT=SNP
14	51457013	rs9944148	G	A	100	PASS	AC=1046;AF=0.208866;AN=5008;NS=2504;DP=17217;EAS_AF=0.1677;AMR_AF=0.2017;AFR_AF=0.2163;EUR_AF=0.2982;SAS_AF=0.1544;AA=G|||;VT=SNP
14	51457446	rs11157786	C	T	100	PASS	AC=1047;AF=0.209065;AN=5008;NS=2504;DP=18174;EAS_AF=0.1687;AMR_AF=0.2017;AFR_AF=0.2163;EUR_AF=0.2982;SAS_AF=0.1544;AA=C|||;VT=SNP
14	51457695	rs28715723	G	A	100	PASS	AC=728;AF=0.145367;AN=5008;NS=2504;DP=20140;EAS_AF=0.1091;AMR_AF=0.0937;AFR_AF=0.1884;EUR_AF=0.1789;SAS_AF=0.1268;AA=G|||;VT=SNP
14	51457713	rs885251	G	C	100	PASS	AC=2758;AF=0.550719;AN=5008;NS=2504;DP=20009;EAS_AF=0.3313;AMR_AF=0.4942;AFR_AF=0.8056;EUR_AF=0.6183;SAS_AF=0.4029;AA=C|||;VT=SNP
14	51458728	rs10483608	G	C	100	PASS	AC=1342;AF=0.267971;AN=5008;NS=2504;DP=22097;EAS_AF=0.1944;AMR_AF=0.304;AFR_AF=0.233;EUR_AF=0.4125;SAS_AF=0.2168;AA=G|||;VT=SNP
14	51458785	rs10142831	T	C	100	PASS	AC=4088;AF=0.816294;AN=5008;NS=2504;DP=19963;EAS_AF=0.7173;AMR_AF=0.7032;AFR_AF=0.8638;EUR_AF=0.8648;SAS_AF=0.8845;AA=C|||;VT=SNP
14	51458794	rs10130725	G	C	100	PASS	AC=731;AF=0.145966;AN=5008;NS=2504;DP=19689;EAS_AF=0.1091;AMR_AF=0.0937;AFR_AF=0.1906;EUR_AF=0.1789;SAS_AF=0.1268;AA=G|||;VT=SNP
14	51458889	rs12881920	T	C	100	PASS	AC=377;AF=0.0752796;AN=5008;NS=2504;DP=20281;EAS_AF=0.0546;AMR_AF=0.1037;AFR_AF=0.0182;EUR_AF=0.1163;SAS_AF=0.1115;AA=T|||;VT=SNP
14	51459245	rs11157787	C	T	100	PASS	AC=1044;AF=0.208466;AN=5008;NS=2504;DP=20049;EAS_AF=0.1677;AMR_AF=0.2017;AFR_AF=0.2148;EUR_AF=0.2982;SAS_AF=0.1544;AA=C|||;VT=SNP
14	51459841	rs11157788	A	G	100	PASS	AC=1480;AF=0.295527;AN=5008;NS=2504;DP=17436;EAS_AF=0.1935;AMR_AF=0.3329;AFR_AF=0.2761;EUR_AF=0.4702;SAS_AF=0.2209;AA=A|||;VT=SNP
14	51459937	rs9888603	T	C	100	PASS	AC=1301;AF=0.259784;AN=5008;NS=2504;DP=18452;EAS_AF=0.38;AMR_AF=0.2046;AFR_AF=0.0424;EUR_AF=0.2475;SAS_AF=0.4816;AA=T|||;VT=SNP
14	51460075	rs12431974	T	C	100	PASS	AC=1345;AF=0.26857;AN=5008;NS=2504;DP=19015;EAS_AF=0.1935;AMR_AF=0.3055;AFR_AF=0.2352;EUR_AF=0.4125;SAS_AF=0.2168;AA=T|||;VT=SNP
14	51460759	rs12586732	T	G	100	PASS	AC=1600;AF=0.319489;AN=5008;NS=2504;DP=20686;EAS_AF=0.4077;AMR_AF=0.3069;AFR_AF=0.0605;EUR_AF=0.3618;SAS_AF=0.544;AA=T|||;VT=SNP
14	51460772	rs12881774	A	G	100	PASS	AC=298;AF=0.0595048;AN=5008;NS=2504;DP=20252;EAS_AF=0.0268;AMR_AF=0.1023;AFR_AF=0.0182;EUR_AF=0.1143;SAS_AF=0.0624;AA=A|||;VT=SNP
14	51461598	rs17796553	A	G	100	PASS	AC=298;AF=0.0595048;AN=5008;NS=2504;DP=18533;EAS_AF=0.0268;AMR_AF=0.1023;AFR_AF=0.0182;EUR_AF=0.1143;SAS_AF=0.0624;AA=A|||;VT=SNP
14	51461929	rs8014229	T	C	100	PASS	AC=4236;AF=0.845847;AN=5008;NS=2504;DP=18272;EAS_AF=0.7163;AMR_AF=0.7133;AFR_AF=0.972;EUR_AF=0.8648;SAS_AF=0.8834;AA=C|||;VT=SNP
14	51461934	rs55873582	C	T	100	PASS	AC=301;AF=0.0601038;AN=5008;NS=2504;DP=18469;EAS_AF=0.0268;AMR_AF=0.1037;AFR_AF=0.0197;EUR_AF=0.1143;SAS_AF=0.0624;AA=T|||;VT=SNP
14	51461986	rs8017382	G	T	100	PASS	AC=1868;AF=0.373003;AN=5008;NS=2504;DP=19653;EAS_AF=0.4087;AMR_AF=0.2939;AFR_AF=0.3427;EUR_AF=0.2744;SAS_AF=0.5348;AA=T|||;VT=SNP
14	51463322	rs10483607	A	G	100	PASS	AC=549;AF=0.109625;AN=5008;NS=2504;DP=22093;EAS_AF=0.1657;AMR_AF=0.0519;AFR_AF=0.1649;EUR_AF=0.0358;SAS_AF=0.0941;AA=A|||;VT=SNP
14	51463823	rs3813398	G	C	100	PASS	AC=2075;AF=0.414337;AN=5008;NS=2504;DP=17242;EAS_AF=0.4345;AMR_AF=0.3905;AFR_AF=0.2935;EUR_AF=0.3897;SAS_AF=0.5992;AA=G|||;VT=SNP
14	51464083	rs12883270	C	A	100	PASS	AC=820;AF=0.163738;AN=5008;NS=2504;DP=19430;EAS_AF=0.0536;AMR_AF=0.1902;AFR_AF=0.2814;EUR_AF=0.1421;SAS_AF=0.1217;AA=A|||;VT=SNP
14	51465051	rs34153026	T	C	100	PASS	AC=1701;AF=0.339657;AN=5008;NS=2504;DP=21755;EAS_AF=0.4147;AMR_AF=0.3141;AFR_AF=0.1195;EUR_AF=0.3618;SAS_AF=0.5552;AA=T|||;VT=SNP
14	51465291	rs17123379	C	T	100	PASS	AC=525;AF=0.104832;AN=5008;NS=2504;DP=21310;EAS_AF=0.1677;AMR_AF=0.049;AFR_AF=0.1475;EUR_AF=0.0358;SAS_AF=0.093;AA=C|||;VT=SNP
14	51465637	rs12891180	T	A	100	PASS	AC=1927;AF=0.384784;AN=5008;NS=2504;DP=19948;EAS_AF=0.4058;AMR_AF=0.3833;AFR_AF=0.2443;EUR_AF=0.3877;SAS_AF=0.5511;AA=A|||;VT=SNP
14	51466259	rs12323589	A	C	100	PASS	AC=4143;AF=0.827276;AN=5008;NS=2504;DP=18365;EAS_AF=0.7153;AMR_AF=0.7061;AFR_AF=0.9054;EUR_AF=0.8658;SAS_AF=0.8834;AA=C|||;VT=SNP
14	51466400	rs12895611	G	T	100	PASS	AC=300;AF=0.0599042;AN=5008;NS=2504;DP=18097;EAS_AF=0.0258;AMR_AF=0.1052;AFR_AF=0.0174;EUR_AF=0.1163;SAS_AF=0.0624;AA=G|||;VT=SNP
14	51466581	rs12434118	G	C	100	PASS	AC=1636;AF=0.326677;AN=5008;NS=2504;DP=20254;EAS_AF=0.38;AMR_AF=0.2781;AFR_AF=0.2375;EUR_AF=0.2714;SAS_AF=0.4836;AA=G|||;VT=SNP
14	51466641	rs10151412	T	C	100	PASS	AC=4164;AF=0.83147;AN=5008;NS=2504;DP=20128;EAS_AF=0.7153;AMR_AF=0.7075;AFR_AF=0.9206;EUR_AF=0.8658;SAS_AF=0.8834;AA=C|||;VT=SNP
14	51467027	rs34610151	C	T	100	PASS	AC=325;AF=0.0648962;AN=5008;NS=2504;DP=23208;EAS_AF=0.1667;AMR_AF=0.0389;AFR_AF=0.003;EUR_AF=0.0358;SAS_AF=0.092;AA=C|||;VT=SNP
14	51468065	rs12589524	A	G	100	PASS	AC=1757;AF=0.350839;AN=5008;NS=2504;DP=12967;EAS_AF=0.4335;AMR_AF=0.3127;AFR_AF=0.1203;EUR_AF=0.3658;SAS_AF=0.589;AA=A|||;VT=SNP
14	51468864	rs12887314	C	G	100	PASS	AC=1759;AF=0.351238;AN=5008;NS=2504;DP=17461;EAS_AF=0.4335;AMR_AF=0.3127;AFR_AF=0.1218;EUR_AF=0.3658;SAS_AF=0.589;AA=G|||;VT=SNP
14	51469053	rs12590216	C	T	100	PASS	AC=515;AF=0.102835;AN=5008;NS=2504;DP=14700;EAS_AF=0.1101;AMR_AF=0.062;AFR_AF=0.0885;EUR_AF=0.1203;SAS_AF=0.1258;AA=C|||;VT=SNP
14	51469496	rs11851076	C	T	100	PASS	AC=539;AF=0.107628;AN=5008;NS=2504;DP=21578;EAS_AF=0.1657;AMR_AF=0.0504;AFR_AF=0.1581;EUR_AF=0.0378;SAS_AF=0.092;AA=C|||;VT=SNP
14	51469751	rs11847331	T	C	100	PASS	AC=539;AF=0.107628;AN=5008;NS=2504;DP=17155;EAS_AF=0.1657;AMR_AF=0.0504;AFR_AF=0.1581;EUR_AF=0.0378;SAS_AF=0.092;AA=T|||;VT=SNP
14	51470138	rs10483606	T	G	100	PASS	AC=1704;AF=0.340256;AN=5008;NS=2504;DP=16091;EAS_AF=0.4276;AMR_AF=0.3098;AFR_AF=0.1225;EUR_AF=0.3628;SAS_AF=0.5429;AA=T|||;VT=SNP
14	51470586	rs4901071	G	A	100	PASS	AC=4126;AF=0.823882;AN=5008;NS=2504;DP=18118;EAS_AF=0.7083;AMR_AF=0.7046;AFR_AF=0.9024;EUR_AF=0.8648;SAS_AF=0.8793;AA=A|||;VT=SNP
14	51470804	rs11846226	G	A	100	PASS	AC=538;AF=0.107428;AN=5008;NS=2504;DP=17529;EAS_AF=0.1657;AMR_AF=0.0504;AFR_AF=0.1573;EUR_AF=0.0378;SAS_AF=0.092;AA=A|||;VT=SNP
14	51470819	rs57454311	C	T	100	PASS	AC=538;AF=0.107428;AN=5008;NS=2504;DP=17317;EAS_AF=0.1657;AMR_AF=0.0504;AFR_AF=0.1573;EUR_AF=0.0378;SAS_AF=0.092;AA=C|||;VT=SNP
14	51471033	rs17123411	C	G	100	PASS	AC=1682;AF=0.335863;AN=5008;NS=2504;DP=17818;EAS_AF=0.4067;AMR_AF=0.3112;AFR_AF=0.1225;EUR_AF=0.3618;SAS_AF=0.5419;AA=C|||;VT=SNP
14	51471592	rs873913	A	G	100	PASS	AC=996;AF=0.198882;AN=5008;NS=2504;DP=21190;EAS_AF=0.1151;AMR_AF=0.1124;AFR_AF=0.3654;EUR_AF=0.1779;SAS_AF=0.1431;AA=A|||;VT=SNP
14	51471845	rs873914	G	T	100	PASS	AC=2512;AF=0.501597;AN=5008;NS=2504;DP=22312;EAS_AF=0.5714;AMR_AF=0.4337;AFR_AF=0.441;EUR_AF=0.4215;SAS_AF=0.6421;AA=T|||;VT=SNP
14	51472624	rs873915	G	T	100	PASS	AC=1694;AF=0.338259;AN=5008;NS=2504;DP=17817;EAS_AF=0.1627;AMR_AF=0.2925;AFR_AF=0.5794;EUR_AF=0.3181;SAS_AF=0.2464;AA=T|||;VT=SNP
14	51472708	rs2105230	G	A	100	PASS	AC=677;AF=0.135184;AN=5008;NS=2504;DP=18282;EAS_AF=0.1091;AMR_AF=0.0893;AFR_AF=0.1513;EUR_AF=0.1769;SAS_AF=0.1299;AA=G|||;VT=SNP
14	51473098	rs10873041	G	A	100	PASS	AC=689;AF=0.13758;AN=5008;NS=2504;DP=17415;EAS_AF=0.1935;AMR_AF=0.0562;AFR_AF=0.2118;EUR_AF=0.0408;SAS_AF=0.137;AA=A|||;VT=SNP
14	51475116	rs1953887	G	C	100	PASS	AC=4154;AF=0.829473;AN=5008;NS=2504;DP=18373;EAS_AF=0.7163;AMR_AF=0.7089;AFR_AF=0.916;EUR_AF=0.8638;SAS_AF=0.8793;AA=C|||;VT=SNP
14	51475794	rs2297889	A	T	100	PASS	AC=3533;AF=0.705471;AN=5008;NS=2504;DP=21844;EAS_AF=0.6567;AMR_AF=0.5865;AFR_AF=0.7224;EUR_AF=0.7455;SAS_AF=0.7761;AA=A|||;VT=SNP;EX_TARGET
14	51476504	rs12882222	G	C	100	PASS	AC=356;AF=0.0710863;AN=5008;NS=2504;DP=19618;EAS_AF=0.0258;AMR_AF=0.1124;AFR_AF=0.056;EUR_AF=0.1163;SAS_AF=0.0624;AA=G|||;VT=SNP
14	51476508	rs7144184	A	C	100	PASS	AC=1428;AF=0.285144;AN=5008;NS=2504;DP=19547;EAS_AF=0.378;AMR_AF=0.2075;AFR_AF=0.1399;EUR_AF=0.2455;SAS_AF=0.4816;AA=A|||;VT=SNP
14	51477753	rs2039795	G	A	100	PASS	AC=4130;AF=0.824681;AN=5008;NS=2504;DP=20472;EAS_AF=0.7153;AMR_AF=0.7089;AFR_AF=0.8986;EUR_AF=0.8638;SAS_AF=0.8793;AA=G|||;VT=SNP
14	51477771	rs67426903	G	A	100	PASS	AC=452;AF=0.0902556;AN=5008;NS=2504;DP=20526;EAS_AF=0.0536;AMR_AF=0.1153;AFR_AF=0.0741;EUR_AF=0.1183;SAS_AF=0.1033;AA=G|||;VT=SNP
14	51478008	rs10137411	C	A	100	PASS	AC=4131;AF=0.82488;AN=5008;NS=2504;DP=19444;EAS_AF=0.7153;AMR_AF=0.7089;AFR_AF=0.8994;EUR_AF=0.8638;SAS_AF=0.8793;AA=A|||;VT=SNP
14	51478037	rs10149656	T	A	100	PASS	AC=4131;AF=0.82488;AN=5008;NS=2504;DP=18517;EAS_AF=0.7153;AMR_AF=0.7089;AFR_AF=0.8994;EUR_AF=0.8638;SAS_AF=0.8793;AA=A|||;VT=SNP
14	51478225	rs12892749	A	G	100	PASS	AC=551;AF=0.110024;AN=5008;NS=2504;DP=15913;EAS_AF=0.1687;AMR_AF=0.0548;AFR_AF=0.1581;EUR_AF=0.0388;SAS_AF=0.0971;AA=A|||;VT=SNP
14	51478393	rs7157686	T	C	100	PASS	AC=4133;AF=0.82528;AN=5008;NS=2504;DP=16707;EAS_AF=0.7153;AMR_AF=0.7089;AFR_AF=0.9009;EUR_AF=0.8638;SAS_AF=0.8793;AA=T|||;VT=SNP
14	51478623	rs17123477	T	C	100	PASS	AC=1829;AF=0.365216;AN=5008;NS=2504;DP=16643;EAS_AF=0.4315;AMR_AF=0.3213;AFR_AF=0.1808;EUR_AF=0.3638;SAS_AF=0.5787;AA=T|||;VT=SNP
14	51478828	rs12893822	A	G	100	PASS	AC=720;AF=0.14377;AN=5008;NS=2504;DP=20849;EAS_AF=0.1716;AMR_AF=0.0648;AFR_AF=0.2784;EUR_AF=0.0388;SAS_AF=0.0971;AA=A|||;VT=SNP
14	51479571	rs1953883	C	G	100	PASS	AC=4151;AF=0.828874;AN=5008;NS=2504;DP=18755;EAS_AF=0.7143;AMR_AF=0.7089;AFR_AF=0.9153;EUR_AF=0.8638;SAS_AF=0.8793;AA=G|||;VT=SNP
14	51479689	rs1953882	T	C	100	PASS	AC=1835;AF=0.366414;AN=5008;NS=2504;DP=19302;EAS_AF=0.4306;AMR_AF=0.3213;AFR_AF=0.1808;EUR_AF=0.3648;SAS_AF=0.5849;AA=T|||;VT=SNP
14	51479880	rs1953881	A	G	100	PASS	AC=1834;AF=0.366214;AN=5008;NS=2504;DP=18310;EAS_AF=0.4306;AMR_AF=0.3213;AFR_AF=0.1808;EUR_AF=0.3638;SAS_AF=0.5849;AA=A|||;VT=SNP
14	51480064	rs1953880	A	G	100	PASS	AC=1834;AF=0.366214;AN=5008;NS=2504;DP=16245;EAS_AF=0.4306;AMR_AF=0.3213;AFR_AF=0.1808;EUR_AF=0.3638;SAS_AF=0.5849;AA=A|||;VT=SNP
14	51481373	rs10137286	C	G	100	PASS	AC=1766;AF=0.352636;AN=5008;NS=2504;DP=20357;EAS_AF=0.1121;AMR_AF=0.3761;AFR_AF=0.4735;EUR_AF=0.5427;SAS_AF=0.2249;AA=C|||;VT=SNP
14	51481421	rs17123480	C	G	100	PASS	AC=314;AF=0.0626997;AN=5008;NS=2504;DP=20934;EAS_AF=0.0238;AMR_AF=0.0692;AFR_AF=0.1225;EUR_AF=0.0388;SAS_AF=0.0419;AA=C|||;VT=SNP
14	51481874	rs11628625	T	G	100	PASS	AC=1563;AF=0.312101;AN=5008;NS=2504;DP=20200;EAS_AF=0.1091;AMR_AF=0.3228;AFR_AF=0.4297;EUR_AF=0.4602;SAS_AF=0.2025;AA=T|||;VT=SNP
14	51481880	rs35511164	G	T	100	PASS	AC=2216;AF=0.442492;AN=5008;NS=2504;DP=20184;EAS_AF=0.5942;AMR_AF=0.3314;AFR_AF=0.3169;EUR_AF=0.325;SAS_AF=0.6554;AA=T|||;VT=SNP
14	51481912	rs8019419	T	C	100	PASS	AC=2433;AF=0.485823;AN=5008;NS=2504;DP=18823;EAS_AF=0.5942;AMR_AF=0.3429;AFR_AF=0.4766;EUR_AF=0.325;SAS_AF=0.6534;AA=C|||;VT=SNP
14	51482099	rs17123489	G	T	100	PASS	AC=2211;AF=0.441494;AN=5008;NS=2504;DP=16615;EAS_AF=0.5933;AMR_AF=0.33;AFR_AF=0.3177;EUR_AF=0.3241;SAS_AF=0.6524;AA=T|||;VT=SNP
14	51482163	rs34678449	G	A	100	PASS	AC=393;AF=0.0784744;AN=5008;NS=2504;DP=17094;EAS_AF=0.1706;AMR_AF=0.0461;AFR_AF=0.0416;EUR_AF=0.0388;SAS_AF=0.0971;AA=G|||;VT=SNP
14	51482560	rs11157790	T	A	100	PASS	AC=1738;AF=0.347045;AN=5008;NS=2504;DP=18170;EAS_AF=0.4038;AMR_AF=0.2824;AFR_AF=0.2617;EUR_AF=0.2843;SAS_AF=0.5143;AA=T|||;VT=SNP
14	51482737	rs11844329	T	C	100	PASS	AC=2377;AF=0.474641;AN=5008;NS=2504;DP=16754;EAS_AF=0.6012;AMR_AF=0.3761;AFR_AF=0.3389;EUR_AF=0.4016;SAS_AF=0.6728;AA=T|||;VT=SNP
14	51482981	rs7145511	G	A	100	PASS	AC=1572;AF=0.313898;AN=5008;NS=2504;DP=11701;EAS_AF=0.1062;AMR_AF=0.3228;AFR_AF=0.4349;EUR_AF=0.4622;SAS_AF=0.2055;AA=G|||;VT=SNP
14	51483274	rs10143878	G	A	100	PASS	AC=4167;AF=0.832069;AN=5008;NS=2504;DP=9226;EAS_AF=0.7073;AMR_AF=0.7089;AFR_AF=0.9327;EUR_AF=0.8638;SAS_AF=0.8793;AA=A|||;VT=SNP
14	51483472	rs1959529	C	G	100	PASS	AC=2224;AF=0.444089;AN=5008;NS=2504;DP=13718;EAS_AF=0.5992;AMR_AF=0.3314;AFR_AF=0.3207;EUR_AF=0.3231;SAS_AF=0.6554;AA=G|||;VT=SNP
14	51484815	rs7153154	G	A	100	PASS	AC=1593;AF=0.318091;AN=5008;NS=2504;DP=18649;EAS_AF=0.1062;AMR_AF=0.3271;AFR_AF=0.4365;EUR_AF=0.4771;SAS_AF=0.2065;AA=G|||;VT=SNP
14	51485293	rs28441253	T	C	100	PASS	AC=726;AF=0.144968;AN=5008;NS=2504;DP=19666;EAS_AF=0.1141;AMR_AF=0.0922;AFR_AF=0.177;EUR_AF=0.1779;SAS_AF=0.137;AA=T|||;VT=SNP
14	51485415	rs11157791	C	T	100	PASS	AC=2359;AF=0.471046;AN=5008;NS=2504;DP=17507;EAS_AF=0.6081;AMR_AF=0.3718;AFR_AF=0.3343;EUR_AF=0.3857;SAS_AF=0.6728;AA=C|||;VT=SNP
14	51485694	rs10483602	T	A	100	PASS	AC=2356;AF=0.470447;AN=5008;NS=2504;DP=20991;EAS_AF=0.6022;AMR_AF=0.3718;AFR_AF=0.3366;EUR_AF=0.3857;SAS_AF=0.6728;AA=T|||;VT=SNP
14	51485782	rs12896768	T	C	100	PASS	AC=2356;AF=0.470447;AN=5008;NS=2504;DP=20515;EAS_AF=0.6022;AMR_AF=0.3718;AFR_AF=0.3366;EUR_AF=0.3857;SAS_AF=0.6728;AA=C|||;VT=SNP
14	51485941	rs1953874	C	G	100	PASS	AC=4197;AF=0.838059;AN=5008;NS=2504;DP=19201;EAS_AF=0.7133;AMR_AF=0.7104;AFR_AF=0.9508;EUR_AF=0.8628;SAS_AF=0.8793;AA=G|||;VT=SNP
14	51486123	rs11844384	A	G	100	PASS	AC=2358;AF=0.470847;AN=5008;NS=2504;DP=20163;EAS_AF=0.6022;AMR_AF=0.3718;AFR_AF=0.3381;EUR_AF=0.3857;SAS_AF=0.6728;AA=A|||;VT=SNP
14	51486688	rs1953893	C	T	100	PASS	AC=4035;AF=0.805711;AN=5008;NS=2504;DP=21418;EAS_AF=0.7073;AMR_AF=0.7003;AFR_AF=0.8381;EUR_AF=0.8628;SAS_AF=0.8793;AA=T|||;VT=SNP
14	51487004	rs1953892	C	T	100	PASS	AC=2204;AF=0.440096;AN=5008;NS=2504;DP=20979;EAS_AF=0.5933;AMR_AF=0.33;AFR_AF=0.3132;EUR_AF=0.3191;SAS_AF=0.6564;AA=c|||;VT=SNP
14	51487354	rs946623	C	T	100	PASS	AC=537;AF=0.107228;AN=5008;NS=2504;DP=21878;EAS_AF=0.1895;AMR_AF=0.0562;AFR_AF=0.1006;EUR_AF=0.0408;SAS_AF=0.136;AA=C|||;VT=SNP
14	51487499	rs71422011	G	C	100	PASS	AC=388;AF=0.077476;AN=5008;NS=2504;DP=20738;EAS_AF=0.1667;AMR_AF=0.0461;AFR_AF=0.0416;EUR_AF=0.0388;SAS_AF=0.0961;AA=G|||;VT=SNP
14	51487608	rs883897	C	T	100	PASS	AC=537;AF=0.107228;AN=5008;NS=2504;DP=21257;EAS_AF=0.1895;AMR_AF=0.0562;AFR_AF=0.1006;EUR_AF=0.0408;SAS_AF=0.136;AA=C|||;VT=SNP
14	51488786	rs35852938	C	A	100	PASS	AC=534;AF=0.106629;AN=5008;NS=2504;DP=19910;EAS_AF=0.1885;AMR_AF=0.0562;AFR_AF=0.0991;EUR_AF=0.0408;SAS_AF=0.136;AA=C|||;VT=SNP
14	51488961	rs10149786	T	C	100	PASS	AC=730;AF=0.145767;AN=5008;NS=2504;DP=18243;EAS_AF=0.1101;AMR_AF=0.0951;AFR_AF=0.1793;EUR_AF=0.1789;SAS_AF=0.1391;AA=T|||;VT=SNP
14	51489442	rs870371	G	A	100	PASS	AC=528;AF=0.105431;AN=5008;NS=2504;DP=16733;EAS_AF=0.1885;AMR_AF=0.0562;AFR_AF=0.0991;EUR_AF=0.0408;SAS_AF=0.1299;AA=G|||;VT=SNP
14	51489887	rs1953891	C	T	100	PASS	AC=650;AF=0.129792;AN=5008;NS=2504;DP=18124;EAS_AF=0.1895;AMR_AF=0.0951;AFR_AF=0.1104;EUR_AF=0.1034;SAS_AF=0.1462;AA=C|||;VT=SNP
14	51490350	rs3900632	C	A	100	PASS	AC=380;AF=0.0758786;AN=5008;NS=2504;DP=18068;EAS_AF=0.1657;AMR_AF=0.0461;AFR_AF=0.0408;EUR_AF=0.0388;SAS_AF=0.09;AA=C|||;VT=SNP
14	51490944	rs35809678	C	T	100	PASS	AC=531;AF=0.10603;AN=5008;NS=2504;DP=17340;EAS_AF=0.1905;AMR_AF=0.0519;AFR_AF=0.0998;EUR_AF=0.0408;SAS_AF=0.1329;AA=C|||;VT=SNP
14	51491409	rs17803300	A	G	100	PASS	AC=535;AF=0.106829;AN=5008;NS=2504;DP=19596;EAS_AF=0.1101;AMR_AF=0.0519;AFR_AF=0.1006;EUR_AF=0.1332;SAS_AF=0.1237;AA=A|||;VT=SNP
14	51491456	rs17803330	T	C	100	PASS	AC=529;AF=0.105631;AN=5008;NS=2504;DP=20045;EAS_AF=0.1022;AMR_AF=0.0519;AFR_AF=0.1104;EUR_AF=0.1203;SAS_AF=0.1258;AA=T|||;VT=SNP
14	51491648	rs11844215	A	G	100	PASS	AC=1134;AF=0.226438;AN=5008;NS=2504;DP=19065;EAS_AF=0.1835;AMR_AF=0.17;AFR_AF=0.3691;EUR_AF=0.1461;SAS_AF=0.2004;AA=A|||;VT=SNP
14	51491956	rs11848681	T	C	100	PASS	AC=2270;AF=0.453275;AN=5008;NS=2504;DP=19089;EAS_AF=0.5962;AMR_AF=0.3631;AFR_AF=0.2708;EUR_AF=0.3926;SAS_AF=0.6789;AA=T|||;VT=SNP;EX_TARGET
14	51492528	rs6572718	T	C	100	PASS	AC=1403;AF=0.280152;AN=5008;NS=2504;DP=20210;EAS_AF=0.2609;AMR_AF=0.2752;AFR_AF=0.4455;EUR_AF=0.1928;SAS_AF=0.1697;AA=T|||;VT=SNP
14	51492664	rs6572719	T	C	100	PASS	AC=3955;AF=0.789736;AN=5008;NS=2504;DP=20931;EAS_AF=0.6915;AMR_AF=0.6571;AFR_AF=0.8873;EUR_AF=0.8082;SAS_AF=0.8344;AA=C|||;VT=SNP
14	51492771	rs8011567	T	C	100	PASS	AC=4120;AF=0.822684;AN=5008;NS=2504;DP=21917;EAS_AF=0.6944;AMR_AF=0.6859;AFR_AF=0.9198;EUR_AF=0.8549;SAS_AF=0.8875;AA=C|||;VT=SNP
14	51492829	rs7147763	C	G	100	PASS	AC=4020;AF=0.802716;AN=5008;NS=2504;DP=22201;EAS_AF=0.6994;AMR_AF=0.6657;AFR_AF=0.8775;EUR_AF=0.825;SAS_AF=0.8824;AA=G|||;VT=SNP
14	51492961	rs7147946	C	T	100	PASS	AC=3900;AF=0.778754;AN=5008;NS=2504;DP=21543;EAS_AF=0.6627;AMR_AF=0.6513;AFR_AF=0.848;EUR_AF=0.8082;SAS_AF=0.865;AA=T|||;VT=SNP
14	51493562	rs61985025	G	A	100	PASS	AC=186;AF=0.0371406;AN=5008;NS=2504;DP=20360;EAS_AF=0.0069;AMR_AF=0.0403;AFR_AF=0.0023;EUR_AF=0.0795;SAS_AF=0.0695;AA=G|||;VT=SNP
14	51493662	rs4551942	T	A	100	PASS	AC=2501;AF=0.499401;AN=5008;NS=2504;DP=18817;EAS_AF=0.4435;AMR_AF=0.3905;AFR_AF=0.4107;EUR_AF=0.5547;SAS_AF=0.6973;AA=A|||;VT=SNP
14	51493824	rs2356732	C	T	100	PASS	AC=973;AF=0.194289;AN=5008;NS=2504;DP=16293;EAS_AF=0.0714;AMR_AF=0.0634;AFR_AF=0.5144;EUR_AF=0.0765;SAS_AF=0.1022;AA=C|||;VT=SNP
14	51493961	rs2356733	A	G	100	PASS	AC=3289;AF=0.656749;AN=5008;NS=2504;DP=17396;EAS_AF=0.5188;AMR_AF=0.5389;AFR_AF=0.6944;EUR_AF=0.7227;SAS_AF=0.7638;AA=A|||;VT=SNP
14	51493979	rs2884018	A	C	100	PASS	AC=3290;AF=0.656949;AN=5008;NS=2504;DP=17160;EAS_AF=0.5198;AMR_AF=0.5389;AFR_AF=0.6868;EUR_AF=0.7316;SAS_AF=0.7648;AA=A|||;VT=SNP
14	51494228	rs875204	G	A	100	PASS	AC=892;AF=0.178115;AN=5008;NS=2504;DP=19231;EAS_AF=0.121;AMR_AF=0.1801;AFR_AF=0.1392;EUR_AF=0.333;SAS_AF=0.1288;AA=A|||;VT=SNP
14	51494499	rs875205	T	A	100	PASS	AC=1904;AF=0.380192;AN=5008;NS=2504;DP=18144;EAS_AF=0.1885;AMR_AF=0.2478;AFR_AF=0.6831;EUR_AF=0.4056;SAS_AF=0.2362;AA=T|||;VT=SNP
14	51494654	rs875206	A	C	100	PASS	AC=1180;AF=0.235623;AN=5008;NS=2504;DP=17897;EAS_AF=0.122;AMR_AF=0.2032;AFR_AF=0.3283;EUR_AF=0.34;SAS_AF=0.1431;AA=A|||;VT=SNP
14	51494668	rs875207	A	G	100	PASS	AC=1901;AF=0.379593;AN=5008;NS=2504;DP=17628;EAS_AF=0.1885;AMR_AF=0.2464;AFR_AF=0.6815;EUR_AF=0.4076;SAS_AF=0.2342;AA=A|||;VT=SNP
14	51495121	rs882415	T	A	100	PASS	AC=1924;AF=0.384185;AN=5008;NS=2504;DP=20378;EAS_AF=0.1994;AMR_AF=0.3386;AFR_AF=0.5348;EUR_AF=0.499;SAS_AF=0.2853;AA=A|||;VT=SNP
14	51495131	rs882414	A	G	100	PASS	AC=1924;AF=0.384185;AN=5008;NS=2504;DP=20360;EAS_AF=0.1994;AMR_AF=0.3386;AFR_AF=0.5348;EUR_AF=0.499;SAS_AF=0.2853;AA=G|||;VT=SNP
14	51495398	rs882413	G	A	100	PASS	AC=3760;AF=0.750799;AN=5008;NS=2504;DP=24100;EAS_AF=0.5625;AMR_AF=0.6297;AFR_AF=0.8434;EUR_AF=0.8231;SAS_AF=0.8313;AA=A|||;VT=SNP
14	51495439	rs12432099	T	C	100	PASS	AC=2270;AF=0.453275;AN=5008;NS=2504;DP=23741;EAS_AF=0.2381;AMR_AF=0.3631;AFR_AF=0.7375;EUR_AF=0.503;SAS_AF=0.3037;AA=T|||;VT=SNP
14	51495521	rs12434983	A	G	100	PASS	AC=1750;AF=0.349441;AN=5008;NS=2504;DP=22349;EAS_AF=0.2202;AMR_AF=0.2536;AFR_AF=0.5272;EUR_AF=0.4085;SAS_AF=0.2495;AA=A|||;VT=SNP
14	51495536	rs73288875	G	A	100	PASS	AC=257;AF=0.0513179;AN=5008;NS=2504;DP=21784;EAS_AF=0.0169;AMR_AF=0.098;AFR_AF=0.0219;EUR_AF=0.0934;SAS_AF=0.0501;AA=G|||;VT=SNP
14	51495574	rs73288876	A	G	100	PASS	AC=412;AF=0.0822684;AN=5008;NS=2504;DP=21647;EAS_AF=0.0169;AMR_AF=0.111;AFR_AF=0.1203;EUR_AF=0.0934;SAS_AF=0.0665;AA=A|||;VT=SNP
14	51495674	rs80292596	A	G	100	PASS	AC=549;AF=0.109625;AN=5008;NS=2504;DP=21231;EAS_AF=0.0665;AMR_AF=0.0375;AFR_AF=0.2413;EUR_AF=0.0676;SAS_AF=0.0706;AA=A|||;VT=SNP
14	51495698	rs1556929	C	G	100	PASS	AC=3983;AF=0.795327;AN=5008;NS=2504;DP=20795;EAS_AF=0.5635;AMR_AF=0.6787;AFR_AF=0.9274;EUR_AF=0.8797;SAS_AF=0.8517;AA=G|||;VT=SNP
14	51495800	rs1556928	T	C	100	PASS	AC=3767;AF=0.752196;AN=5008;NS=2504;DP=22688;EAS_AF=0.5655;AMR_AF=0.6297;AFR_AF=0.8449;EUR_AF=0.8241;SAS_AF=0.8323;AA=C|||;VT=SNP
14	51495896	rs1556927	C	A	100	PASS	AC=2369;AF=0.473043;AN=5008;NS=2504;DP=22368;EAS_AF=0.2371;AMR_AF=0.3718;AFR_AF=0.8124;EUR_AF=0.503;SAS_AF=0.2986;AA=A|||;VT=SNP
14	51496021	rs1556926	T	C	100	PASS	AC=1862;AF=0.371805;AN=5008;NS=2504;DP=18401;EAS_AF=0.3313;AMR_AF=0.2824;AFR_AF=0.3419;EUR_AF=0.329;SAS_AF=0.5613;AA=T|||;VT=SNP
14	51496104	rs8013051	T	G	100	PASS	AC=579;AF=0.115615;AN=5008;NS=2504;DP=16454;EAS_AF=0.0833;AMR_AF=0.1268;AFR_AF=0.0946;EUR_AF=0.16;SAS_AF=0.1237;AA=T|||;VT=SNP
14	51496202	rs6572720	T	C	100	PASS	AC=721;AF=0.14397;AN=5008;NS=2504;DP=19527;EAS_AF=0.0218;AMR_AF=0.1239;AFR_AF=0.3404;EUR_AF=0.1014;SAS_AF=0.0624;AA=T|||;VT=SNP
14	51496521	rs61093844	C	T	100	PASS	AC=692;AF=0.138179;AN=5008;NS=2504;DP=18334;EAS_AF=0.0228;AMR_AF=0.121;AFR_AF=0.3169;EUR_AF=0.1014;SAS_AF=0.0654;AA=C|||;VT=SNP
14	51497328	rs12433809	T	C	100	PASS	AC=257;AF=0.0513179;AN=5008;NS=2504;DP=21988;EAS_AF=0.0159;AMR_AF=0.098;AFR_AF=0.0227;EUR_AF=0.0934;SAS_AF=0.0501;AA=T|||;VT=SNP
14	51497416	rs12433833	T	C	100	PASS	AC=263;AF=0.052516;AN=5008;NS=2504;DP=21368;EAS_AF=0.0159;AMR_AF=0.098;AFR_AF=0.0272;EUR_AF=0.0934;SAS_AF=0.0501;AA=T|||;VT=SNP
14	51498099	rs10152028	C	T	100	PASS	AC=3915;AF=0.781749;AN=5008;NS=2504;DP=16163;EAS_AF=0.5466;AMR_AF=0.6643;AFR_AF=0.8888;EUR_AF=0.8897;SAS_AF=0.8517;AA=T|||;VT=SNP
14	51498537	rs10129635	G	A	100	PASS	AC=337;AF=0.0672923;AN=5008;NS=2504;DP=20078;EAS_AF=0.0833;AMR_AF=0.0274;AFR_AF=0.0613;EUR_AF=0.0666;SAS_AF=0.0879;AA=G|||;VT=SNP
14	51499344	rs8009082	C	A	100	PASS	AC=653;AF=0.130391;AN=5008;NS=2504;DP=19815;EAS_AF=0.0645;AMR_AF=0.1484;AFR_AF=0.084;EUR_AF=0.2654;SAS_AF=0.1094;AA=C|||;VT=SNP
14	51499959	rs4243567	T	C	100	PASS	AC=3741;AF=0.747005;AN=5008;NS=2504;DP=15341;EAS_AF=0.5536;AMR_AF=0.6037;AFR_AF=0.8419;EUR_AF=0.829;SAS_AF=0.8354;AA=C|||;VT=SNP
14	51500040	rs28672773	A	G	100	PASS	AC=324;AF=0.0646965;AN=5008;NS=2504;DP=17483;EAS_AF=0.0833;AMR_AF=0.0274;AFR_AF=0.0567;EUR_AF=0.0666;SAS_AF=0.0808;AA=A|||;VT=SNP
14	51500337	rs10141612	C	T	100	PASS	AC=313;AF=0.0625;AN=5008;NS=2504;DP=16450;EAS_AF=0.0833;AMR_AF=0.0274;AFR_AF=0.0484;EUR_AF=0.0666;SAS_AF=0.0808;AA=C|||;VT=SNP
14	51500865	rs75828197	G	T	100	PASS	AC=248;AF=0.0495208;AN=5008;NS=2504;DP=17521;EAS_AF=0.0833;AMR_AF=0.0216;AFR_AF=0.0023;EUR_AF=0.0666;SAS_AF=0.0808;AA=G|||;VT=SNP
14	51502070	rs4516135	A	G	100	PASS	AC=2978;AF=0.594649;AN=5008;NS=2504;DP=15811;EAS_AF=0.5466;AMR_AF=0.5432;AFR_AF=0.3752;EUR_AF=0.7644;SAS_AF=0.8027;AA=G|||;VT=SNP
14	51502330	rs78326232	C	T	100	PASS	AC=282;AF=0.0563099;AN=5008;NS=2504;DP=17551;EAS_AF=0.0169;AMR_AF=0.1081;AFR_AF=0.0189;EUR_AF=0.1083;SAS_AF=0.0573;AA=C|||;VT=SNP
14	51502448	rs79257379	G	A	100	PASS	AC=268;AF=0.0535144;AN=5008;NS=2504;DP=18367;EAS_AF=0.0159;AMR_AF=0.1066;AFR_AF=0.0098;EUR_AF=0.1083;SAS_AF=0.0573;AA=G|||;VT=SNP
14	51502651	rs4901072	A	G	100	PASS	AC=3749;AF=0.748602;AN=5008;NS=2504;DP=21637;EAS_AF=0.5526;AMR_AF=0.6052;AFR_AF=0.848;EUR_AF=0.829;SAS_AF=0.8354;AA=G|||;VT=SNP
14	51503299	rs77544274	T	C	100	PASS	AC=281;AF=0.0561102;AN=5008;NS=2504;DP=18981;EAS_AF=0.0159;AMR_AF=0.1081;AFR_AF=0.0189;EUR_AF=0.1083;SAS_AF=0.0573;AA=T|||;VT=SNP
14	51503584	rs75978552	C	T	100	PASS	AC=321;AF=0.0640974;AN=5008;NS=2504;DP=18531;EAS_AF=0.1339;AMR_AF=0.0389;AFR_AF=0.0023;EUR_AF=0.0765;SAS_AF=0.0808;AA=C|||;VT=SNP
14	51503850	rs7161111	C	T	100	PASS	AC=1390;AF=0.277556;AN=5008;NS=2504;DP=16385;EAS_AF=0.3234;AMR_AF=0.2435;AFR_AF=0.0424;EUR_AF=0.3231;SAS_AF=0.5256;AA=C|||;VT=SNP
14	51504420	rs11849278	T	C	100	PASS	AC=663;AF=0.132388;AN=5008;NS=2504;DP=16565;EAS_AF=0.0675;AMR_AF=0.1499;AFR_AF=0.0749;EUR_AF=0.2833;SAS_AF=0.1094;AA=T|||;VT=SNP
14	51505316	rs11157792	A	G	100	PASS	AC=1577;AF=0.314896;AN=5008;NS=2504;DP=22093;EAS_AF=0.0883;AMR_AF=0.3156;AFR_AF=0.4887;EUR_AF=0.4374;SAS_AF=0.1871;AA=G|||;VT=SNP
14	51505586	rs55801251	A	G	100	PASS	AC=1015;AF=0.202676;AN=5008;NS=2504;DP=20671;EAS_AF=0.0804;AMR_AF=0.2622;AFR_AF=0.1596;EUR_AF=0.3738;SAS_AF=0.1687;AA=G|||;VT=SNP
14	51506793	rs8019404	A	G	100	PASS	AC=1018;AF=0.203275;AN=5008;NS=2504;DP=12559;EAS_AF=0.0823;AMR_AF=0.2622;AFR_AF=0.1596;EUR_AF=0.3748;SAS_AF=0.1687;AA=G|||;VT=SNP
14	51506834	rs11847472	G	A	100	PASS	AC=715;AF=0.142772;AN=5008;NS=2504;DP=14812;EAS_AF=0.128;AMR_AF=0.0418;AFR_AF=0.2927;EUR_AF=0.0676;SAS_AF=0.1043;AA=G|||;VT=SNP
14	51506891	rs34163607	C	T	100	PASS	AC=500;AF=0.0998403;AN=5008;NS=2504;DP=17580;EAS_AF=0.127;AMR_AF=0.0317;AFR_AF=0.1392;EUR_AF=0.0656;SAS_AF=0.1022;AA=C|||;VT=SNP
14	51507015	rs80006885	C	T	100	PASS	AC=272;AF=0.0543131;AN=5008;NS=2504;DP=17408;EAS_AF=0.0149;AMR_AF=0.1052;AFR_AF=0.0144;EUR_AF=0.1083;SAS_AF=0.0573;AA=C|||;VT=SNP
14	51507222	rs12147541	C	T	100	PASS	AC=1584;AF=0.316294;AN=5008;NS=2504;DP=20321;EAS_AF=0.4355;AMR_AF=0.3545;AFR_AF=0.0431;EUR_AF=0.3231;SAS_AF=0.5286;AA=C|||;VT=SNP
14	51507294	rs8005389	T	C	100	PASS	AC=1018;AF=0.203275;AN=5008;NS=2504;DP=20674;EAS_AF=0.0813;AMR_AF=0.2622;AFR_AF=0.1596;EUR_AF=0.3748;SAS_AF=0.1697;AA=C|||;VT=SNP
14	51507593	rs78205147	A	T	100	PASS	AC=321;AF=0.0640974;AN=5008;NS=2504;DP=19910;EAS_AF=0.0833;AMR_AF=0.0274;AFR_AF=0.0552;EUR_AF=0.0656;SAS_AF=0.0808;AA=A|||;VT=SNP
14	51507958	rs4539521	A	G	100	PASS	AC=2321;AF=0.463458;AN=5008;NS=2504;DP=20919;EAS_AF=0.2163;AMR_AF=0.3545;AFR_AF=0.792;EUR_AF=0.505;SAS_AF=0.3088;AA=G|||;VT=SNP
14	51508866	rs11626802	C	T	100	PASS	AC=655;AF=0.130791;AN=5008;NS=2504;DP=22422;EAS_AF=0.0665;AMR_AF=0.1484;AFR_AF=0.0832;EUR_AF=0.2664;SAS_AF=0.1094;AA=C|||;VT=SNP
14	51508950	rs8011399	G	A	100	PASS	AC=3913;AF=0.78135;AN=5008;NS=2504;DP=20978;EAS_AF=0.6498;AMR_AF=0.7133;AFR_AF=0.8427;EUR_AF=0.828;SAS_AF=0.8344;AA=A|||;VT=SNP
14	51509143	rs56312729	T	C	100	PASS	AC=655;AF=0.130791;AN=5008;NS=2504;DP=19453;EAS_AF=0.0665;AMR_AF=0.1484;AFR_AF=0.0832;EUR_AF=0.2664;SAS_AF=0.1094;AA=T|||;VT=SNP
14	51509681	rs78156576	T	C	100	PASS	AC=502;AF=0.10024;AN=5008;NS=2504;DP=21260;EAS_AF=0.131;AMR_AF=0.0317;AFR_AF=0.1369;EUR_AF=0.0656;SAS_AF=0.1033;AA=T|||;VT=SNP
14	51510027	rs28677862	A	G	100	PASS	AC=782;AF=0.15615;AN=5008;NS=2504;DP=18181;EAS_AF=0.0685;AMR_AF=0.1628;AFR_AF=0.0855;EUR_AF=0.3211;SAS_AF=0.1677;AA=G|||;VT=SNP
14	51510043	rs28487585	C	G	100	PASS	AC=782;AF=0.15615;AN=5008;NS=2504;DP=18052;EAS_AF=0.0685;AMR_AF=0.1628;AFR_AF=0.0855;EUR_AF=0.3211;SAS_AF=0.1677;AA=C|||;VT=SNP
14	51510285	rs61985042	T	C	100	PASS	AC=658;AF=0.13139;AN=5008;NS=2504;DP=19206;EAS_AF=0.0665;AMR_AF=0.1484;AFR_AF=0.0832;EUR_AF=0.2664;SAS_AF=0.1125;AA=T|||;VT=SNP
14	51510517	rs61985043	T	C	100	PASS	AC=658;AF=0.13139;AN=5008;NS=2504;DP=17575;EAS_AF=0.0665;AMR_AF=0.1484;AFR_AF=0.0832;EUR_AF=0.2664;SAS_AF=0.1125;AA=T|||;VT=SNP
14	51510842	rs10873042	C	T	100	PASS	AC=1964;AF=0.392173;AN=5008;NS=2504;DP=16111;EAS_AF=0.2024;AMR_AF=0.2421;AFR_AF=0.7148;EUR_AF=0.3966;SAS_AF=0.2536;AA=C|||;VT=SNP
14	51511104	rs61985044	A	G	100	PASS	AC=1582;AF=0.315895;AN=5008;NS=2504;DP=18340;EAS_AF=0.4345;AMR_AF=0.3573;AFR_AF=0.0431;EUR_AF=0.3231;SAS_AF=0.5256;AA=a|||;VT=SNP
14	51511759	rs8018083	G	A	100	PASS	AC=658;AF=0.13139;AN=5008;NS=2504;DP=20518;EAS_AF=0.0665;AMR_AF=0.1484;AFR_AF=0.0832;EUR_AF=0.2664;SAS_AF=0.1125;AA=G|||;VT=SNP
14	51511833	rs8018259	G	T	100	PASS	AC=1969;AF=0.393171;AN=5008;NS=2504;DP=20613;EAS_AF=0.2054;AMR_AF=0.2421;AFR_AF=0.7171;EUR_AF=0.3966;SAS_AF=0.2526;AA=T|||;VT=SNP
14	51512108	rs72687142	G	A	100	PASS	AC=658;AF=0.13139;AN=5008;NS=2504;DP=22434;EAS_AF=0.0665;AMR_AF=0.1484;AFR_AF=0.0832;EUR_AF=0.2664;SAS_AF=0.1125;AA=A|||;VT=SNP
14	51512118	rs72687143	T	C	100	PASS	AC=658;AF=0.13139;AN=5008;NS=2504;DP=21961;EAS_AF=0.0665;AMR_AF=0.1484;AFR_AF=0.0832;EUR_AF=0.2664;SAS_AF=0.1125;AA=T|||;VT=SNP
14	51512335	rs61985045	A	G	100	PASS	AC=658;AF=0.13139;AN=5008;NS=2504;DP=20800;EAS_AF=0.0665;AMR_AF=0.1484;AFR_AF=0.0832;EUR_AF=0.2664;SAS_AF=0.1125;AA=G|||;VT=SNP
14	51512630	rs61985046	C	G	100	PASS	AC=644;AF=0.128594;AN=5008;NS=2504;DP=14036;EAS_AF=0.0665;AMR_AF=0.147;AFR_AF=0.0741;EUR_AF=0.2654;SAS_AF=0.1125;AA=C|||;VT=SNP
14	51512917	rs61985047	T	G	100	PASS	AC=659;AF=0.131589;AN=5008;NS=2504;DP=9794;EAS_AF=0.0665;AMR_AF=0.1484;AFR_AF=0.0832;EUR_AF=0.2674;SAS_AF=0.1125;AA=G|||;VT=SNP
14	51513249	rs11626230	G	A	100	PASS	AC=660;AF=0.131789;AN=5008;NS=2504;DP=16065;EAS_AF=0.0665;AMR_AF=0.1484;AFR_AF=0.084;EUR_AF=0.2664;SAS_AF=0.1135;AA=A|||;VT=SNP
14	51513839	rs11622225	T	G	100	PASS	AC=658;AF=0.13139;AN=5008;NS=2504;DP=22003;EAS_AF=0.0665;AMR_AF=0.1484;AFR_AF=0.0832;EUR_AF=0.2664;SAS_AF=0.1125;AA=T|||;VT=SNP
14	51514056	rs7493564	A	G	100	PASS	AC=1595;AF=0.31849;AN=5008;NS=2504;DP=20910;EAS_AF=0.4345;AMR_AF=0.3588;AFR_AF=0.0514;EUR_AF=0.3231;SAS_AF=0.5266;AA=A|||;VT=SNP
14	51514469	rs11850410	C	A	100	PASS	AC=645;AF=0.128794;AN=5008;NS=2504;DP=19922;EAS_AF=0.0665;AMR_AF=0.147;AFR_AF=0.0741;EUR_AF=0.2664;SAS_AF=0.1125;AA=C|||;VT=SNP
14	51514938	rs4375571	C	T	100	PASS	AC=1594;AF=0.318291;AN=5008;NS=2504;DP=21321;EAS_AF=0.4345;AMR_AF=0.3573;AFR_AF=0.0514;EUR_AF=0.3231;SAS_AF=0.5266;AA=c|||;VT=SNP
14	51515018	rs61985048	T	C	100	PASS	AC=656;AF=0.13099;AN=5008;NS=2504;DP=20014;EAS_AF=0.0665;AMR_AF=0.1484;AFR_AF=0.0832;EUR_AF=0.2664;SAS_AF=0.1104;AA=C|||;VT=SNP
14	51515076	rs12434043	T	C	100	PASS	AC=656;AF=0.13099;AN=5008;NS=2504;DP=22580;EAS_AF=0.0665;AMR_AF=0.1484;AFR_AF=0.0832;EUR_AF=0.2664;SAS_AF=0.1104;AA=C|||;VT=SNP
14	51515239	rs12434077	T	G	100	PASS	AC=656;AF=0.13099;AN=5008;NS=2504;DP=20544;EAS_AF=0.0665;AMR_AF=0.1484;AFR_AF=0.0832;EUR_AF=0.2664;SAS_AF=0.1104;AA=G|||;VT=SNP
14	51516014	rs11844311	A	G	100	PASS	AC=657;AF=0.13119;AN=5008;NS=2504;DP=17205;EAS_AF=0.0665;AMR_AF=0.1484;AFR_AF=0.0832;EUR_AF=0.2674;SAS_AF=0.1104;AA=A|||;VT=SNP
14	51516020	rs61985049	T	C	100	PASS	AC=324;AF=0.0646965;AN=5008;NS=2504;DP=17295;EAS_AF=0.1369;AMR_AF=0.0389;AFR_AF=0.0023;EUR_AF=0.0755;SAS_AF=0.0818;AA=T|||;VT=SNP
14	51516297	rs72687148	G	C	100	PASS	AC=657;AF=0.13119;AN=5008;NS=2504;DP=13781;EAS_AF=0.0665;AMR_AF=0.1484;AFR_AF=0.0832;EUR_AF=0.2674;SAS_AF=0.1104;AA=G|||;VT=SNP
14	51516370	rs11844527	G	C	100	PASS	AC=658;AF=0.13139;AN=5008;NS=2504;DP=12839;EAS_AF=0.0675;AMR_AF=0.1484;AFR_AF=0.0832;EUR_AF=0.2674;SAS_AF=0.1104;AA=C|||;VT=SNP
14	51516668	rs11844545	A	G	100	PASS	AC=743;AF=0.148363;AN=5008;NS=2504;DP=14222;EAS_AF=0.0655;AMR_AF=0.17;AFR_AF=0.093;EUR_AF=0.3201;SAS_AF=0.1166;AA=G|||;VT=SNP
14	51516748	rs12147026	C	T	100	PASS	AC=1518;AF=0.303115;AN=5008;NS=2504;DP=14915;EAS_AF=0.4177;AMR_AF=0.3329;AFR_AF=0.0416;EUR_AF=0.2813;SAS_AF=0.5399;AA=T|||;VT=SNP
14	51516749	rs78904768	G	A	100	PASS	AC=342;AF=0.0682907;AN=5008;NS=2504;DP=14851;EAS_AF=0.0139;AMR_AF=0.1095;AFR_AF=0.0681;EUR_AF=0.1074;SAS_AF=0.0552;AA=G|||;VT=SNP
14	51517394	rs8012460	T	C	100	PASS	AC=661;AF=0.131989;AN=5008;NS=2504;DP=20128;EAS_AF=0.0565;AMR_AF=0.0548;AFR_AF=0.3041;EUR_AF=0.0895;SAS_AF=0.0757;AA=T|||;VT=SNP
14	51517701	rs9972233	T	C	100	PASS	AC=405;AF=0.0808706;AN=5008;NS=2504;DP=20955;EAS_AF=0.0913;AMR_AF=0.0303;AFR_AF=0.1014;EUR_AF=0.0676;SAS_AF=0.092;AA=T|||;VT=SNP
14	51517950	rs78659417	A	G	100	PASS	AC=297;AF=0.0593051;AN=5008;NS=2504;DP=21283;EAS_AF=0.0466;AMR_AF=0.0159;AFR_AF=0.1263;EUR_AF=0.0278;SAS_AF=0.045;AA=A|||;VT=SNP
14	51518925	rs4609754	T	C	100	PASS	AC=493;AF=0.0984425;AN=5008;NS=2504;DP=14712;EAS_AF=0.0218;AMR_AF=0.1729;AFR_AF=0.0825;EUR_AF=0.1501;SAS_AF=0.093;AA=T|||;VT=SNP
14	51520802	rs10149698	C	A	100	PASS	AC=360;AF=0.071885;AN=5008;NS=2504;DP=15285;EAS_AF=0.0843;AMR_AF=0.0317;AFR_AF=0.084;EUR_AF=0.0547;SAS_AF=0.089;AA=C|||;VT=SNP
14	51521286	rs61985052	C	G	100	PASS	AC=2000;AF=0.399361;AN=5008;NS=2504;DP=17594;EAS_AF=0.4782;AMR_AF=0.3242;AFR_AF=0.3578;EUR_AF=0.2932;SAS_AF=0.5368;AA=g|||;VT=SNP
14	51521449	rs111247774	G	A	100	PASS	AC=1874;AF=0.374201;AN=5008;NS=2504;DP=17995;EAS_AF=0.4782;AMR_AF=0.3184;AFR_AF=0.2655;EUR_AF=0.2932;SAS_AF=0.5368;AA=G|||;VT=SNP
14	51521681	rs12431591	G	A	100	PASS	AC=1849;AF=0.369209;AN=5008;NS=2504;DP=16684;EAS_AF=0.4762;AMR_AF=0.3184;AFR_AF=0.2655;EUR_AF=0.2932;SAS_AF=0.5133;AA=G|||;VT=SNP
14	51522396	rs11626717	T	C	100	PASS	AC=1965;AF=0.392372;AN=5008;NS=2504;DP=20525;EAS_AF=0.2014;AMR_AF=0.379;AFR_AF=0.5189;EUR_AF=0.503;SAS_AF=0.3139;AA=T|||;VT=SNP
14	51522485	rs11626757	T	C	100	PASS	AC=1966;AF=0.392572;AN=5008;NS=2504;DP=19847;EAS_AF=0.2014;AMR_AF=0.3804;AFR_AF=0.5189;EUR_AF=0.503;SAS_AF=0.3139;AA=T|||;VT=SNP
14	51522557	rs11622035	C	G	100	PASS	AC=1967;AF=0.392772;AN=5008;NS=2504;DP=19973;EAS_AF=0.2014;AMR_AF=0.3804;AFR_AF=0.5197;EUR_AF=0.503;SAS_AF=0.3139;AA=C|||;VT=SNP
14	51522835	rs4526941	G	A	100	PASS	AC=2082;AF=0.415735;AN=5008;NS=2504;DP=16117;EAS_AF=0.2093;AMR_AF=0.3905;AFR_AF=0.5825;EUR_AF=0.5109;SAS_AF=0.3231;AA=g|||;VT=SNP
14	51522955	rs4617764	T	C	100	PASS	AC=2083;AF=0.415935;AN=5008;NS=2504;DP=17089;EAS_AF=0.2093;AMR_AF=0.3934;AFR_AF=0.5817;EUR_AF=0.5109;SAS_AF=0.3231;AA=T|||;VT=SNP
14	51523154	rs4243568	T	C	100	PASS	AC=2082;AF=0.415735;AN=5008;NS=2504;DP=16938;EAS_AF=0.2093;AMR_AF=0.3905;AFR_AF=0.5825;EUR_AF=0.5109;SAS_AF=0.3231;AA=C|||;VT=SNP
14	51523419	rs4901075	T	C	100	PASS	AC=1307;AF=0.260982;AN=5008;NS=2504;DP=20013;EAS_AF=0.1488;AMR_AF=0.2262;AFR_AF=0.41;EUR_AF=0.2336;SAS_AF=0.228;AA=T|||;VT=SNP
14	51523723	rs6572722	C	T	100	PASS	AC=1307;AF=0.260982;AN=5008;NS=2504;DP=18947;EAS_AF=0.1488;AMR_AF=0.2262;AFR_AF=0.41;EUR_AF=0.2336;SAS_AF=0.228;AA=T|||;VT=SNP
14	51524218	rs4530045	G	A	100	PASS	AC=1311;AF=0.261781;AN=5008;NS=2504;DP=14258;EAS_AF=0.1488;AMR_AF=0.2262;AFR_AF=0.41;EUR_AF=0.2346;SAS_AF=0.2311;AA=A|||;VT=SNP
14	51524239	rs11624451	A	G	100	PASS	AC=1873;AF=0.374002;AN=5008;NS=2504;DP=14191;EAS_AF=0.4851;AMR_AF=0.3184;AFR_AF=0.2625;EUR_AF=0.2922;SAS_AF=0.5337;AA=A|||;VT=SNP
14	51524452	rs7158976	A	G	100	PASS	AC=1310;AF=0.261581;AN=5008;NS=2504;DP=16287;EAS_AF=0.1488;AMR_AF=0.2262;AFR_AF=0.4115;EUR_AF=0.2346;SAS_AF=0.228;AA=A|||;VT=SNP
14	51524489	rs7159294	C	G	100	PASS	AC=1308;AF=0.261182;AN=5008;NS=2504;DP=15983;EAS_AF=0.1488;AMR_AF=0.2262;AFR_AF=0.41;EUR_AF=0.2346;SAS_AF=0.228;AA=C|||;VT=SNP
14	51524524	rs7159320	C	T	100	PASS	AC=1309;AF=0.261382;AN=5008;NS=2504;DP=15515;EAS_AF=0.1488;AMR_AF=0.2262;AFR_AF=0.4107;EUR_AF=0.2346;SAS_AF=0.228;AA=T|||;VT=SNP
14	51524670	rs7160975	T	C	100	PASS	AC=3959;AF=0.790535;AN=5008;NS=2504;DP=18225;EAS_AF=0.6895;AMR_AF=0.7089;AFR_AF=0.848;EUR_AF=0.8052;SAS_AF=0.8599;AA=C|||;VT=SNP
14	51524929	rs61985053	T	C	100	PASS	AC=1310;AF=0.261581;AN=5008;NS=2504;DP=19905;EAS_AF=0.1488;AMR_AF=0.2262;AFR_AF=0.4115;EUR_AF=0.2346;SAS_AF=0.228;AA=t|||;VT=SNP
14	51525174	rs12588907	C	A	100	PASS	AC=1383;AF=0.276158;AN=5008;NS=2504;DP=22909;EAS_AF=0.1488;AMR_AF=0.2378;AFR_AF=0.4349;EUR_AF=0.2684;SAS_AF=0.228;AA=C|||;VT=SNP
14	51525197	rs12588888	A	G	100	PASS	AC=1386;AF=0.276757;AN=5008;NS=2504;DP=22766;EAS_AF=0.1488;AMR_AF=0.2378;AFR_AF=0.4372;EUR_AF=0.2684;SAS_AF=0.228;AA=G|||;VT=SNP
14	51525279	rs12588959	G	A	100	PASS	AC=894;AF=0.178514;AN=5008;NS=2504;DP=19225;EAS_AF=0.128;AMR_AF=0.0692;AFR_AF=0.3533;EUR_AF=0.1173;SAS_AF=0.135;AA=G|||;VT=SNP
14	51525473	rs8006348	A	G	100	PASS	AC=1385;AF=0.276558;AN=5008;NS=2504;DP=22914;EAS_AF=0.1488;AMR_AF=0.2392;AFR_AF=0.4349;EUR_AF=0.2694;SAS_AF=0.228;AA=G|||;VT=SNP
14	51525686	rs8006878	C	T	100	PASS	AC=1383;AF=0.276158;AN=5008;NS=2504;DP=20009;EAS_AF=0.1488;AMR_AF=0.2378;AFR_AF=0.4349;EUR_AF=0.2684;SAS_AF=0.228;AA=C|||;VT=SNP
14	51525794	rs8008268	T	C	100	PASS	AC=1385;AF=0.276558;AN=5008;NS=2504;DP=19522;EAS_AF=0.1488;AMR_AF=0.2378;AFR_AF=0.4365;EUR_AF=0.2684;SAS_AF=0.228;AA=t|||;VT=SNP
14	51526083	rs4480710	C	G	100	PASS	AC=1376;AF=0.27476;AN=5008;NS=2504;DP=19893;EAS_AF=0.1468;AMR_AF=0.2378;AFR_AF=0.4342;EUR_AF=0.2674;SAS_AF=0.2249;AA=G|||;VT=SNP
14	51526184	rs76525318	A	G	100	PASS	AC=407;AF=0.08127;AN=5008;NS=2504;DP=19934;EAS_AF=0.0417;AMR_AF=0.0317;AFR_AF=0.1778;EUR_AF=0.0626;SAS_AF=0.046;AA=A|||;VT=SNP
14	51526561	rs8012256	A	G	100	PASS	AC=702;AF=0.140176;AN=5008;NS=2504;DP=18566;EAS_AF=0.0605;AMR_AF=0.1527;AFR_AF=0.1475;EUR_AF=0.2435;SAS_AF=0.0971;AA=A|||;VT=SNP
14	51526574	rs28409499	C	G	100	PASS	AC=356;AF=0.0710863;AN=5008;NS=2504;DP=18253;EAS_AF=0.0843;AMR_AF=0.0303;AFR_AF=0.084;EUR_AF=0.0547;SAS_AF=0.0859;AA=C|||;VT=SNP
14	51526789	rs8012734	A	G	100	PASS	AC=1877;AF=0.3748;AN=5008;NS=2504;DP=18280;EAS_AF=0.4802;AMR_AF=0.3184;AFR_AF=0.2625;EUR_AF=0.2942;SAS_AF=0.5409;AA=A|||;VT=SNP
14	51526790	rs75281258	T	C	100	PASS	AC=343;AF=0.0684904;AN=5008;NS=2504;DP=18220;EAS_AF=0.0427;AMR_AF=0.0259;AFR_AF=0.1324;EUR_AF=0.0616;SAS_AF=0.046;AA=T|||;VT=SNP
14	51526800	rs4898680	A	C	100	PASS	AC=2495;AF=0.498203;AN=5008;NS=2504;DP=17873;EAS_AF=0.503;AMR_AF=0.4957;AFR_AF=0.4365;EUR_AF=0.4453;SAS_AF=0.6329;AA=C|||;VT=SNP
14	51527174	rs58608782	C	A	100	PASS	AC=1872;AF=0.373802;AN=5008;NS=2504;DP=18944;EAS_AF=0.4802;AMR_AF=0.3184;AFR_AF=0.2625;EUR_AF=0.2942;SAS_AF=0.5358;AA=C|||;VT=SNP
14	51527271	rs57641520	A	G	100	PASS	AC=1878;AF=0.375;AN=5008;NS=2504;DP=16595;EAS_AF=0.4851;AMR_AF=0.3184;AFR_AF=0.2625;EUR_AF=0.2942;SAS_AF=0.5368;AA=G|||;VT=SNP
14	51527344	rs60558660	C	T	100	PASS	AC=1870;AF=0.373403;AN=5008;NS=2504;DP=16359;EAS_AF=0.4802;AMR_AF=0.3184;AFR_AF=0.2625;EUR_AF=0.2942;SAS_AF=0.5337;AA=C|||;VT=SNP
14	51527565	rs55925248	A	G	100	PASS	AC=702;AF=0.140176;AN=5008;NS=2504;DP=18829;EAS_AF=0.0605;AMR_AF=0.1527;AFR_AF=0.1475;EUR_AF=0.2435;SAS_AF=0.0971;AA=A|||;VT=SNP
14	51527698	rs55852741	G	A	100	PASS	AC=702;AF=0.140176;AN=5008;NS=2504;DP=17577;EAS_AF=0.0605;AMR_AF=0.1527;AFR_AF=0.1475;EUR_AF=0.2435;SAS_AF=0.0971;AA=G|||;VT=SNP
14	51528018	rs111680095	C	A	100	PASS	AC=702;AF=0.140176;AN=5008;NS=2504;DP=15454;EAS_AF=0.0605;AMR_AF=0.1527;AFR_AF=0.1475;EUR_AF=0.2435;SAS_AF=0.0971;AA=C|||;VT=SNP
14	51528533	rs74598030	T	C	100	PASS	AC=119;AF=0.023762;AN=5008;NS=2504;DP=17622;EAS_AF=0.0417;AMR_AF=0.0101;AFR_AF=0.0015;EUR_AF=0.0268;SAS_AF=0.0419;AA=T|||;VT=SNP
14	51529022	rs8008638	G	A	100	PASS	AC=701;AF=0.139976;AN=5008;NS=2504;DP=18602;EAS_AF=0.0605;AMR_AF=0.1527;AFR_AF=0.1475;EUR_AF=0.2435;SAS_AF=0.0961;AA=G|||;VT=SNP
14	51529076	rs76764255	A	T	100	PASS	AC=408;AF=0.0814696;AN=5008;NS=2504;DP=17593;EAS_AF=0.0427;AMR_AF=0.0317;AFR_AF=0.1755;EUR_AF=0.0626;SAS_AF=0.0491;AA=A|||;VT=SNP
14	51529229	rs12101017	T	G	100	PASS	AC=490;AF=0.0978435;AN=5008;NS=2504;DP=20285;EAS_AF=0.0208;AMR_AF=0.1686;AFR_AF=0.0825;EUR_AF=0.1511;SAS_AF=0.093;AA=T|||;VT=SNP
14	51529337	rs8010154	T	C	100	PASS	AC=2085;AF=0.416334;AN=5008;NS=2504;DP=18555;EAS_AF=0.2103;AMR_AF=0.389;AFR_AF=0.5802;EUR_AF=0.5129;SAS_AF=0.3272;AA=C|||;VT=SNP
14	51529558	rs72687155	T	A	100	PASS	AC=701;AF=0.139976;AN=5008;NS=2504;DP=18811;EAS_AF=0.0605;AMR_AF=0.1527;AFR_AF=0.1475;EUR_AF=0.2435;SAS_AF=0.0961;AA=T|||;VT=SNP
14	51529970	rs4606614	C	T	100	PASS	AC=490;AF=0.0978435;AN=5008;NS=2504;DP=17118;EAS_AF=0.0208;AMR_AF=0.1671;AFR_AF=0.0825;EUR_AF=0.1511;SAS_AF=0.0941;AA=c|||;VT=SNP
14	51530460	rs79169925	T	A	100	PASS	AC=491;AF=0.0980431;AN=5008;NS=2504;DP=16220;EAS_AF=0.0208;AMR_AF=0.17;AFR_AF=0.0825;EUR_AF=0.1511;SAS_AF=0.093;AA=T|||;VT=SNP
14	51530577	rs4077264	G	A	100	PASS	AC=701;AF=0.139976;AN=5008;NS=2504;DP=16620;EAS_AF=0.0605;AMR_AF=0.1527;AFR_AF=0.1475;EUR_AF=0.2435;SAS_AF=0.0961;AA=G|||;VT=SNP
14	51530853	rs4077265	T	A	100	PASS	AC=1678;AF=0.335064;AN=5008;NS=2504;DP=14918;EAS_AF=0.1677;AMR_AF=0.3588;AFR_AF=0.4047;EUR_AF=0.4503;SAS_AF=0.2781;AA=A|||;VT=SNP
14	51531397	rs4077266	A	C	100	PASS	AC=1011;AF=0.201877;AN=5008;NS=2504;DP=12450;EAS_AF=0.1429;AMR_AF=0.1787;AFR_AF=0.2005;EUR_AF=0.2982;SAS_AF=0.182;AA=a|||;VT=SNP
14	51531444	rs76480595	T	G	100	PASS	AC=493;AF=0.0984425;AN=5008;NS=2504;DP=12316;EAS_AF=0.0208;AMR_AF=0.17;AFR_AF=0.0832;EUR_AF=0.1521;SAS_AF=0.093;AA=T|||;VT=SNP
14	51531749	rs7148279	A	T	100	PASS	AC=354;AF=0.0706869;AN=5008;NS=2504;DP=13957;EAS_AF=0.0843;AMR_AF=0.0303;AFR_AF=0.0825;EUR_AF=0.0547;SAS_AF=0.0859;AA=A|||;VT=SNP
14	51532566	rs8016284	A	G	100	PASS	AC=2092;AF=0.417732;AN=5008;NS=2504;DP=15771;EAS_AF=0.2103;AMR_AF=0.3919;AFR_AF=0.5802;EUR_AF=0.5139;SAS_AF=0.3313;AA=G|||;VT=SNP
14	51532743	rs8016963	G	A	100	PASS	AC=705;AF=0.140775;AN=5008;NS=2504;DP=8795;EAS_AF=0.0605;AMR_AF=0.1527;AFR_AF=0.1483;EUR_AF=0.2435;SAS_AF=0.0992;AA=G|||;VT=SNP
14	51532991	rs4516123	A	G	100	PASS	AC=3985;AF=0.795727;AN=5008;NS=2504;DP=15335;EAS_AF=0.6944;AMR_AF=0.7061;AFR_AF=0.8608;EUR_AF=0.8042;SAS_AF=0.8671;AA=G|||;VT=SNP
14	51533443	rs79110879	A	T	100	PASS	AC=210;AF=0.0419329;AN=5008;NS=2504;DP=21168;EAS_AF=0.1032;AMR_AF=0.0605;AFR_AF=0.0008;EUR_AF=0.0219;SAS_AF=0.0419;AA=A|||;VT=SNP
14	51533941	rs77514686	G	A	100	PASS	AC=431;AF=0.0860623;AN=5008;NS=2504;DP=20262;EAS_AF=0.0516;AMR_AF=0.0317;AFR_AF=0.1884;EUR_AF=0.0626;SAS_AF=0.046;AA=G|||;VT=SNP
14	51533951	rs11157794	C	T	100	PASS	AC=504;AF=0.100639;AN=5008;NS=2504;DP=19931;EAS_AF=0.0119;AMR_AF=0.1671;AFR_AF=0.1112;EUR_AF=0.1451;SAS_AF=0.0849;AA=C|||;VT=SNP
14	51534054	rs28656870	C	T	100	PASS	AC=307;AF=0.0613019;AN=5008;NS=2504;DP=19798;EAS_AF=0.0863;AMR_AF=0.0274;AFR_AF=0.0484;EUR_AF=0.0527;SAS_AF=0.0859;AA=C|||;VT=SNP
14	51534498	rs8008731	T	C	100	PASS	AC=1651;AF=0.329673;AN=5008;NS=2504;DP=20319;EAS_AF=0.506;AMR_AF=0.3055;AFR_AF=0.0855;EUR_AF=0.2932;SAS_AF=0.5327;AA=C|||;VT=SNP
14	51534649	rs11621679	G	A	100	PASS	AC=737;AF=0.147165;AN=5008;NS=2504;DP=22015;EAS_AF=0.0605;AMR_AF=0.1542;AFR_AF=0.1762;EUR_AF=0.2445;SAS_AF=0.092;AA=G|||;VT=SNP
14	51534998	rs72687158	G	C	100	PASS	AC=737;AF=0.147165;AN=5008;NS=2504;DP=19552;EAS_AF=0.0605;AMR_AF=0.1542;AFR_AF=0.1762;EUR_AF=0.2445;SAS_AF=0.092;AA=C|||;VT=SNP
14	51535191	rs72687159	A	C	100	PASS	AC=737;AF=0.147165;AN=5008;NS=2504;DP=20244;EAS_AF=0.0605;AMR_AF=0.1542;AFR_AF=0.1762;EUR_AF=0.2445;SAS_AF=0.092;AA=A|||;VT=SNP
14	51535267	rs72687160	A	T	100	PASS	AC=737;AF=0.147165;AN=5008;NS=2504;DP=20270;EAS_AF=0.0605;AMR_AF=0.1542;AFR_AF=0.1762;EUR_AF=0.2445;SAS_AF=0.092;AA=T|||;VT=SNP
14	51535429	rs72687161	T	A	100	PASS	AC=737;AF=0.147165;AN=5008;NS=2504;DP=19153;EAS_AF=0.0615;AMR_AF=0.1542;AFR_AF=0.1755;EUR_AF=0.2445;SAS_AF=0.092;AA=T|||;VT=SNP
14	51535438	rs72687162	A	G	100	PASS	AC=738;AF=0.147364;AN=5008;NS=2504;DP=19104;EAS_AF=0.0615;AMR_AF=0.1542;AFR_AF=0.1762;EUR_AF=0.2445;SAS_AF=0.092;AA=G|||;VT=SNP
14	51535697	rs11846120	A	G	100	PASS	AC=3860;AF=0.770767;AN=5008;NS=2504;DP=21079;EAS_AF=0.6468;AMR_AF=0.6988;AFR_AF=0.907;EUR_AF=0.7545;SAS_AF=0.7822;AA=G|||;VT=SNP
14	51536146	rs4243569	A	G	100	PASS	AC=2040;AF=0.407348;AN=5008;NS=2504;DP=20542;EAS_AF=0.1349;AMR_AF=0.3876;AFR_AF=0.705;EUR_AF=0.4622;SAS_AF=0.2434;AA=G|||;VT=SNP
14	51536271	rs7156654	C	T	100	PASS	AC=738;AF=0.147364;AN=5008;NS=2504;DP=22134;EAS_AF=0.0605;AMR_AF=0.1542;AFR_AF=0.1762;EUR_AF=0.2445;SAS_AF=0.093;AA=T|||;VT=SNP
14	51536829	rs12147963	T	G	100	PASS	AC=437;AF=0.0872604;AN=5008;NS=2504;DP=20891;EAS_AF=0.0208;AMR_AF=0.1729;AFR_AF=0.0356;EUR_AF=0.1531;SAS_AF=0.0971;AA=T|||;VT=SNP
14	51537268	rs76152035	A	G	100	PASS	AC=455;AF=0.0908546;AN=5008;NS=2504;DP=15618;EAS_AF=0.0516;AMR_AF=0.0346;AFR_AF=0.2027;EUR_AF=0.0656;SAS_AF=0.046;AA=A|||;VT=SNP
14	51537557	rs79661714	T	C	100	PASS	AC=1083;AF=0.216254;AN=5008;NS=2504;DP=18351;EAS_AF=0.0605;AMR_AF=0.2118;AFR_AF=0.3616;EUR_AF=0.2296;SAS_AF=0.1697;AA=C|||;VT=SNP
14	51537693	rs77262729	T	C	100	PASS	AC=1323;AF=0.264177;AN=5008;NS=2504;DP=19348;EAS_AF=0.2371;AMR_AF=0.2161;AFR_AF=0.3616;EUR_AF=0.2386;SAS_AF=0.2209;AA=C|||;VT=SNP
14	51537971	rs145818009	G	A	100	PASS	AC=449;AF=0.0896565;AN=5008;NS=2504;DP=15155;EAS_AF=0.0476;AMR_AF=0.0346;AFR_AF=0.202;EUR_AF=0.0656;SAS_AF=0.045;AA=G|||;VT=SNP
14	51537977	rs12435402	C	T	100	PASS	AC=1081;AF=0.215855;AN=5008;NS=2504;DP=15186;EAS_AF=0.0605;AMR_AF=0.2118;AFR_AF=0.3608;EUR_AF=0.2296;SAS_AF=0.1687;AA=C|||;VT=SNP
14	51538159	rs60727032	T	C	100	PASS	AC=409;AF=0.0816693;AN=5008;NS=2504;DP=16455;EAS_AF=0.0476;AMR_AF=0.0288;AFR_AF=0.1755;EUR_AF=0.0646;SAS_AF=0.045;AA=T|||;VT=SNP
14	51538529	rs12184968	T	C	100	PASS	AC=870;AF=0.173722;AN=5008;NS=2504;DP=18086;EAS_AF=0.0794;AMR_AF=0.1556;AFR_AF=0.2421;EUR_AF=0.2515;SAS_AF=0.1115;AA=T|||;VT=SNP
14	51538673	rs55842407	C	A	100	PASS	AC=887;AF=0.177117;AN=5008;NS=2504;DP=15253;EAS_AF=0.0794;AMR_AF=0.1571;AFR_AF=0.2504;EUR_AF=0.2515;SAS_AF=0.1166;AA=C|||;VT=SNP
14	51538688	rs77090346	G	A	100	PASS	AC=604;AF=0.120607;AN=5008;NS=2504;DP=15500;EAS_AF=0.0476;AMR_AF=0.0403;AFR_AF=0.3154;EUR_AF=0.0656;SAS_AF=0.046;AA=G|||;VT=SNP
14	51538752	rs7149252	T	C	100	PASS	AC=1222;AF=0.24401;AN=5008;NS=2504;DP=15862;EAS_AF=0.0605;AMR_AF=0.2277;AFR_AF=0.4599;EUR_AF=0.2286;SAS_AF=0.1687;AA=-|||;VT=SNP
14	51539766	rs7155615	T	C	100	PASS	AC=3861;AF=0.770966;AN=5008;NS=2504;DP=21007;EAS_AF=0.6399;AMR_AF=0.7046;AFR_AF=0.8691;EUR_AF=0.7734;SAS_AF=0.818;AA=C|||;VT=SNP
14	51540172	rs11622355	A	G	100	PASS	AC=997;AF=0.199081;AN=5008;NS=2504;DP=22834;EAS_AF=0.0813;AMR_AF=0.1715;AFR_AF=0.3185;EUR_AF=0.2515;SAS_AF=0.1247;AA=A|||;VT=SNP
14	51540360	rs10444714	G	A	100	PASS	AC=632;AF=0.126198;AN=5008;NS=2504;DP=19385;EAS_AF=0.0129;AMR_AF=0.1772;AFR_AF=0.1589;EUR_AF=0.164;SAS_AF=0.1237;AA=G|||;VT=SNP
14	51540507	rs77453726	A	C	100	PASS	AC=449;AF=0.0896565;AN=5008;NS=2504;DP=20943;EAS_AF=0.0496;AMR_AF=0.0331;AFR_AF=0.2012;EUR_AF=0.0646;SAS_AF=0.046;AA=A|||;VT=SNP
14	51541343	rs79020585	C	T	100	PASS	AC=446;AF=0.0890575;AN=5008;NS=2504;DP=20817;EAS_AF=0.0496;AMR_AF=0.0331;AFR_AF=0.1997;EUR_AF=0.0646;SAS_AF=0.045;AA=C|||;VT=SNP
14	51541446	rs4505215	G	A	100	PASS	AC=869;AF=0.173522;AN=5008;NS=2504;DP=19927;EAS_AF=0.0655;AMR_AF=0.1556;AFR_AF=0.2481;EUR_AF=0.2515;SAS_AF=0.1166;AA=G|||;VT=SNP
14	51541554	rs12433567	C	T	100	PASS	AC=1613;AF=0.322085;AN=5008;NS=2504;DP=19575;EAS_AF=0.495;AMR_AF=0.3069;AFR_AF=0.0877;EUR_AF=0.2922;SAS_AF=0.502;AA=C|||;VT=SNP
14	51541608	rs4389065	A	G	100	PASS	AC=2792;AF=0.557508;AN=5008;NS=2504;DP=20985;EAS_AF=0.5625;AMR_AF=0.4986;AFR_AF=0.5446;EUR_AF=0.5437;SAS_AF=0.6258;AA=G|||;VT=SNP
14	51542179	rs55681440	T	C	100	PASS	AC=1169;AF=0.233427;AN=5008;NS=2504;DP=17158;EAS_AF=0.0675;AMR_AF=0.1945;AFR_AF=0.441;EUR_AF=0.2624;SAS_AF=0.1217;AA=C|||;VT=SNP
14	51543179	rs11157795	A	G	100	PASS	AC=3960;AF=0.790735;AN=5008;NS=2504;DP=20366;EAS_AF=0.6339;AMR_AF=0.7867;AFR_AF=0.9085;EUR_AF=0.7724;SAS_AF=0.8149;AA=G|||;VT=SNP
14	51543439	rs55928212	G	A	100	PASS	AC=1026;AF=0.204872;AN=5008;NS=2504;DP=22458;EAS_AF=0.0595;AMR_AF=0.1772;AFR_AF=0.348;EUR_AF=0.2634;SAS_AF=0.1207;AA=A|||;VT=SNP
14	51543903	rs4337215	C	G	100	PASS	AC=396;AF=0.0790735;AN=5008;NS=2504;DP=22258;EAS_AF=0.2044;AMR_AF=0.0692;AFR_AF=0.0023;EUR_AF=0.0696;SAS_AF=0.0706;AA=C|||;VT=SNP
14	51544334	rs4268677	T	A	100	PASS	AC=2356;AF=0.470447;AN=5008;NS=2504;DP=18251;EAS_AF=0.1359;AMR_AF=0.4827;AFR_AF=0.8313;EUR_AF=0.4702;SAS_AF=0.319;AA=A|||;VT=SNP
14	51544623	rs11157796	C	T	100	PASS	AC=754;AF=0.150559;AN=5008;NS=2504;DP=22457;EAS_AF=0.0575;AMR_AF=0.1542;AFR_AF=0.1762;EUR_AF=0.2545;SAS_AF=0.1022;AA=C|||;VT=SNP
14	51544851	rs77407560	T	C	100	PASS	AC=615;AF=0.122804;AN=5008;NS=2504;DP=18416;EAS_AF=0.0139;AMR_AF=0.2622;AFR_AF=0.1172;EUR_AF=0.1501;SAS_AF=0.1155;AA=T|||;VT=SNP
14	51545395	rs74244447	T	G	100	PASS	AC=471;AF=0.0940495;AN=5008;NS=2504;DP=18124;EAS_AF=0.0139;AMR_AF=0.2435;AFR_AF=0.0174;EUR_AF=0.1501;SAS_AF=0.1166;AA=T|||;VT=SNP
14	51546469	rs80063331	T	G	100	PASS	AC=471;AF=0.0940495;AN=5008;NS=2504;DP=20970;EAS_AF=0.0139;AMR_AF=0.2435;AFR_AF=0.0174;EUR_AF=0.1501;SAS_AF=0.1166;AA=T|||;VT=SNP
14	51546707	rs77981910	G	T	100	PASS	AC=454;AF=0.090655;AN=5008;NS=2504;DP=20961;EAS_AF=0.0615;AMR_AF=0.0288;AFR_AF=0.2148;EUR_AF=0.0497;SAS_AF=0.0389;AA=G|||;VT=SNP
14	51547595	rs74731031	C	T	100	PASS	AC=480;AF=0.0958466;AN=5008;NS=2504;DP=18943;EAS_AF=0.0139;AMR_AF=0.245;AFR_AF=0.0227;EUR_AF=0.1501;SAS_AF=0.1176;AA=C|||;VT=SNP
14	51548095	rs55679457	T	A	100	PASS	AC=2114;AF=0.422125;AN=5008;NS=2504;DP=20937;EAS_AF=0.1349;AMR_AF=0.4726;AFR_AF=0.6914;EUR_AF=0.4632;SAS_AF=0.2761;AA=A|||;VT=SNP
14	51548449	rs57535388	G	A	100	PASS	AC=1621;AF=0.323682;AN=5008;NS=2504;DP=21087;EAS_AF=0.498;AMR_AF=0.304;AFR_AF=0.0908;EUR_AF=0.3012;SAS_AF=0.4959;AA=G|||;VT=SNP
14	51548540	rs4400967	G	A	100	PASS	AC=3981;AF=0.794928;AN=5008;NS=2504;DP=20721;EAS_AF=0.6329;AMR_AF=0.7896;AFR_AF=0.9236;EUR_AF=0.7704;SAS_AF=0.817;AA=A|||;VT=SNP
14	51548663	rs11623697	A	C	100	PASS	AC=675;AF=0.134784;AN=5008;NS=2504;DP=19592;EAS_AF=0.0565;AMR_AF=0.1484;AFR_AF=0.1248;EUR_AF=0.2545;SAS_AF=0.0961;AA=A|||;VT=SNP
14	51548989	rs7161304	T	G	100	PASS	AC=464;AF=0.0926518;AN=5008;NS=2504;DP=20287;EAS_AF=0.0615;AMR_AF=0.0288;AFR_AF=0.2224;EUR_AF=0.0497;SAS_AF=0.0389;AA=T|||;VT=SNP
14	51549451	rs10140156	C	T	100	PASS	AC=220;AF=0.0439297;AN=5008;NS=2504;DP=20600;EAS_AF=0.0625;AMR_AF=0.0202;AFR_AF=0.0038;EUR_AF=0.0537;SAS_AF=0.0859;AA=C|||;VT=SNP
14	51549634	rs59517672	G	T	100	PASS	AC=454;AF=0.090655;AN=5008;NS=2504;DP=16114;EAS_AF=0.0615;AMR_AF=0.0288;AFR_AF=0.2148;EUR_AF=0.0497;SAS_AF=0.0389;AA=G|||;VT=SNP
14	51549838	rs28627581	C	T	100	PASS	AC=1371;AF=0.273762;AN=5008;NS=2504;DP=18449;EAS_AF=0.0704;AMR_AF=0.4164;AFR_AF=0.295;EUR_AF=0.4046;SAS_AF=0.2188;AA=T|||;VT=SNP
14	51550076	rs4447338	T	C	100	PASS	AC=1374;AF=0.274361;AN=5008;NS=2504;DP=15740;EAS_AF=0.0704;AMR_AF=0.4164;AFR_AF=0.295;EUR_AF=0.4076;SAS_AF=0.2188;AA=C|||;VT=SNP
14	51550124	rs4496046	C	T	100	PASS	AC=1373;AF=0.274161;AN=5008;NS=2504;DP=14524;EAS_AF=0.0704;AMR_AF=0.4164;AFR_AF=0.295;EUR_AF=0.4066;SAS_AF=0.2188;AA=C|||;VT=SNP
14	51550207	rs4343172	C	T	100	PASS	AC=1383;AF=0.276158;AN=5008;NS=2504;DP=17565;EAS_AF=0.0714;AMR_AF=0.4222;AFR_AF=0.2943;EUR_AF=0.4125;SAS_AF=0.2188;AA=c|||;VT=SNP
14	51550247	rs4450305	T	C	100	PASS	AC=1371;AF=0.273762;AN=5008;NS=2504;DP=17507;EAS_AF=0.0704;AMR_AF=0.4164;AFR_AF=0.295;EUR_AF=0.4046;SAS_AF=0.2188;AA=T|||;VT=SNP
14	51550293	rs4426259	C	G	100	PASS	AC=1371;AF=0.273762;AN=5008;NS=2504;DP=18227;EAS_AF=0.0704;AMR_AF=0.4164;AFR_AF=0.295;EUR_AF=0.4046;SAS_AF=0.2188;AA=C|||;VT=SNP
14	51550530	rs11628407	G	A	100	PASS	AC=1371;AF=0.273762;AN=5008;NS=2504;DP=18069;EAS_AF=0.0704;AMR_AF=0.4164;AFR_AF=0.295;EUR_AF=0.4046;SAS_AF=0.2188;AA=G|||;VT=SNP
14	51550859	rs12436728	A	T	100	PASS	AC=1369;AF=0.273363;AN=5008;NS=2504;DP=16452;EAS_AF=0.0704;AMR_AF=0.4164;AFR_AF=0.2943;EUR_AF=0.4046;SAS_AF=0.2178;AA=A|||;VT=SNP
14	51550874	rs9707722	G	A	100	PASS	AC=1982;AF=0.395767;AN=5008;NS=2504;DP=16349;EAS_AF=0.1319;AMR_AF=0.4553;AFR_AF=0.6059;EUR_AF=0.4632;SAS_AF=0.272;AA=A|||;VT=SNP
14	51551069	rs4444245	C	A	100	PASS	AC=2166;AF=0.432508;AN=5008;NS=2504;DP=18315;EAS_AF=0.1349;AMR_AF=0.4755;AFR_AF=0.6914;EUR_AF=0.4702;SAS_AF=0.32;AA=A|||;VT=SNP
14	51551586	rs28687451	A	C	100	PASS	AC=619;AF=0.123602;AN=5008;NS=2504;DP=20607;EAS_AF=0.0139;AMR_AF=0.2622;AFR_AF=0.1195;EUR_AF=0.1501;SAS_AF=0.1166;AA=A|||;VT=SNP
14	51551857	rs11620848	A	G	100	PASS	AC=1371;AF=0.273762;AN=5008;NS=2504;DP=20835;EAS_AF=0.0704;AMR_AF=0.4164;AFR_AF=0.2958;EUR_AF=0.4046;SAS_AF=0.2178;AA=A|||;VT=SNP
14	51551862	rs28683704	T	G	100	PASS	AC=1370;AF=0.273562;AN=5008;NS=2504;DP=20881;EAS_AF=0.0704;AMR_AF=0.4164;AFR_AF=0.295;EUR_AF=0.4046;SAS_AF=0.2178;AA=T|||;VT=SNP
14	51552126	rs4901076	G	A	100	PASS	AC=1373;AF=0.274161;AN=5008;NS=2504;DP=20551;EAS_AF=0.0714;AMR_AF=0.4193;AFR_AF=0.295;EUR_AF=0.4046;SAS_AF=0.2178;AA=G|||;VT=SNP
14	51552173	rs4898681	G	A	100	PASS	AC=479;AF=0.095647;AN=5008;NS=2504;DP=18570;EAS_AF=0.0139;AMR_AF=0.245;AFR_AF=0.0227;EUR_AF=0.1501;SAS_AF=0.1166;AA=G|||;VT=SNP
14	51552586	rs8010881	T	C	100	PASS	AC=1371;AF=0.273762;AN=5008;NS=2504;DP=16827;EAS_AF=0.0704;AMR_AF=0.4164;AFR_AF=0.295;EUR_AF=0.4046;SAS_AF=0.2188;AA=C|||;VT=SNP
14	51552629	rs8009573	A	C	100	PASS	AC=1979;AF=0.395168;AN=5008;NS=2504;DP=16173;EAS_AF=0.1319;AMR_AF=0.4539;AFR_AF=0.6059;EUR_AF=0.4632;SAS_AF=0.2699;AA=C|||;VT=SNP
14	51552730	rs8009735	A	C	100	PASS	AC=1371;AF=0.273762;AN=5008;NS=2504;DP=19330;EAS_AF=0.0704;AMR_AF=0.4164;AFR_AF=0.295;EUR_AF=0.4046;SAS_AF=0.2188;AA=C|||;VT=SNP
14	51552794	rs72687173	A	G	100	PASS	AC=1379;AF=0.275359;AN=5008;NS=2504;DP=19782;EAS_AF=0.0724;AMR_AF=0.4164;AFR_AF=0.295;EUR_AF=0.4036;SAS_AF=0.226;AA=A|||;VT=SNP
14	51552942	rs72687174	T	C	100	PASS	AC=2150;AF=0.429313;AN=5008;NS=2504;DP=17888;EAS_AF=0.1339;AMR_AF=0.4798;AFR_AF=0.6899;EUR_AF=0.4811;SAS_AF=0.2924;AA=C|||;VT=SNP
14	51552991	rs72687175	C	T	100	PASS	AC=1371;AF=0.273762;AN=5008;NS=2504;DP=18319;EAS_AF=0.0704;AMR_AF=0.4164;AFR_AF=0.295;EUR_AF=0.4046;SAS_AF=0.2188;AA=C|||;VT=SNP
14	51553170	rs55696069	C	T	100	PASS	AC=1371;AF=0.273762;AN=5008;NS=2504;DP=19227;EAS_AF=0.0704;AMR_AF=0.4164;AFR_AF=0.295;EUR_AF=0.4046;SAS_AF=0.2188;AA=C|||;VT=SNP
14	51553634	rs75680591	T	G	100	PASS	AC=484;AF=0.0966454;AN=5008;NS=2504;DP=19916;EAS_AF=0.0139;AMR_AF=0.2478;AFR_AF=0.025;EUR_AF=0.1501;SAS_AF=0.1166;AA=T|||;VT=SNP
14	51553913	rs72687177	G	T	100	PASS	AC=1115;AF=0.222644;AN=5008;NS=2504;DP=15571;EAS_AF=0.1171;AMR_AF=0.1902;AFR_AF=0.2799;EUR_AF=0.3082;SAS_AF=0.1892;AA=G|||;VT=SNP
14	51553995	rs61987473	A	C	100	PASS	AC=1119;AF=0.223442;AN=5008;NS=2504;DP=17562;EAS_AF=0.1181;AMR_AF=0.1902;AFR_AF=0.2821;EUR_AF=0.3091;SAS_AF=0.1881;AA=A|||;VT=SNP
14	51555832	rs11626007	G	A	100	PASS	AC=1288;AF=0.257188;AN=5008;NS=2504;DP=16847;EAS_AF=0.3244;AMR_AF=0.2651;AFR_AF=0.087;EUR_AF=0.2237;SAS_AF=0.4468;AA=G|||;VT=SNP
14	51556500	rs61987474	C	T	100	PASS	AC=2162;AF=0.431709;AN=5008;NS=2504;DP=16037;EAS_AF=0.5605;AMR_AF=0.3429;AFR_AF=0.3631;EUR_AF=0.3489;SAS_AF=0.5399;AA=C|||;VT=SNP
14	51556581	rs3007082	T	C	100	PASS	AC=676;AF=0.134984;AN=5008;NS=2504;DP=17842;EAS_AF=0.0565;AMR_AF=0.1484;AFR_AF=0.1241;EUR_AF=0.2555;SAS_AF=0.0971;AA=T|||;VT=SNP
14	51556959	rs57676780	T	C	100	PASS	AC=828;AF=0.165335;AN=5008;NS=2504;DP=18407;EAS_AF=0.2361;AMR_AF=0.0735;AFR_AF=0.2413;EUR_AF=0.1272;SAS_AF=0.0941;AA=T|||;VT=SNP
14	51558532	rs11620641	A	T	100	PASS	AC=1290;AF=0.257588;AN=5008;NS=2504;DP=18788;EAS_AF=0.3244;AMR_AF=0.2651;AFR_AF=0.087;EUR_AF=0.2247;SAS_AF=0.4479;AA=A|||;VT=SNP
14	51558540	rs3007083	G	T	100	PASS	AC=4196;AF=0.837859;AN=5008;NS=2504;DP=18522;EAS_AF=0.7113;AMR_AF=0.8069;AFR_AF=0.9138;EUR_AF=0.825;SAS_AF=0.9008;AA=T|||;VT=SNP
14	51558580	rs61987477	G	A	100	PASS	AC=864;AF=0.172524;AN=5008;NS=2504;DP=17139;EAS_AF=0.2341;AMR_AF=0.0778;AFR_AF=0.2685;EUR_AF=0.1262;SAS_AF=0.0941;AA=G|||;VT=SNP
14	51559771	rs12432414	G	C	100	PASS	AC=970;AF=0.19369;AN=5008;NS=2504;DP=18176;EAS_AF=0.0933;AMR_AF=0.2911;AFR_AF=0.2057;EUR_AF=0.2038;SAS_AF=0.2014;AA=G|||;VT=SNP
14	51560029	rs2999394	G	A	100	PASS	AC=2843;AF=0.567692;AN=5008;NS=2504;DP=19348;EAS_AF=0.6171;AMR_AF=0.4899;AFR_AF=0.4864;EUR_AF=0.6054;SAS_AF=0.6431;AA=G|||;VT=SNP
14	51561927	rs3829761	G	A	100	PASS	AC=1312;AF=0.261981;AN=5008;NS=2504;DP=14052;EAS_AF=0.3313;AMR_AF=0.2666;AFR_AF=0.0991;EUR_AF=0.2237;SAS_AF=0.4468;AA=G|||;VT=SNP
14	51562194	rs4609755	C	G	100	PASS	AC=3325;AF=0.663938;AN=5008;NS=2504;DP=14340;EAS_AF=0.6548;AMR_AF=0.647;AFR_AF=0.6589;EUR_AF=0.5626;SAS_AF=0.7965;AA=G|||;VT=SNP
14	51562581	rs12436365	A	G	100	PASS	AC=2203;AF=0.439896;AN=5008;NS=2504;DP=18124;EAS_AF=0.5605;AMR_AF=0.3602;AFR_AF=0.3608;EUR_AF=0.3738;SAS_AF=0.547;AA=A|||;VT=SNP
14	51562772	rs61987478	C	T	100	PASS	AC=873;AF=0.174321;AN=5008;NS=2504;DP=16045;EAS_AF=0.2321;AMR_AF=0.0778;AFR_AF=0.2791;EUR_AF=0.1262;SAS_AF=0.091;AA=C|||;VT=SNP
14	51563315	rs61987479	G	A	100	PASS	AC=754;AF=0.150559;AN=5008;NS=2504;DP=16162;EAS_AF=0.2292;AMR_AF=0.0677;AFR_AF=0.2005;EUR_AF=0.1262;SAS_AF=0.0859;AA=G|||;VT=SNP
14	51563634	rs12896703	A	G	100	PASS	AC=665;AF=0.132788;AN=5008;NS=2504;DP=15699;EAS_AF=0.246;AMR_AF=0.0893;AFR_AF=0.1067;EUR_AF=0.0865;SAS_AF=0.1299;AA=A|||;VT=SNP
14	51565409	rs12887595	A	G	100	PASS	AC=2883;AF=0.575679;AN=5008;NS=2504;DP=14638;EAS_AF=0.8006;AMR_AF=0.4366;AFR_AF=0.5189;EUR_AF=0.4324;SAS_AF=0.6667;AA=A|||;VT=SNP
14	51565722	rs12888167	A	G	100	PASS	AC=663;AF=0.132388;AN=5008;NS=2504;DP=14171;EAS_AF=0.246;AMR_AF=0.0879;AFR_AF=0.1067;EUR_AF=0.0855;SAS_AF=0.1299;AA=A|||;VT=SNP
14	51566487	rs61987480	G	A	100	PASS	AC=748;AF=0.149361;AN=5008;NS=2504;DP=18196;EAS_AF=0.2321;AMR_AF=0.0692;AFR_AF=0.1929;EUR_AF=0.1262;SAS_AF=0.0859;AA=G|||;VT=SNP
14	51566776	rs4595717	T	C	100	PASS	AC=3624;AF=0.723642;AN=5008;NS=2504;DP=15986;EAS_AF=0.8323;AMR_AF=0.7017;AFR_AF=0.6808;EUR_AF=0.6074;SAS_AF=0.8047;AA=C|||;VT=SNP
14	51566923	rs9323204	G	A	100	PASS	AC=726;AF=0.144968;AN=5008;NS=2504;DP=16081;EAS_AF=0.0139;AMR_AF=0.2666;AFR_AF=0.1634;EUR_AF=0.1769;SAS_AF=0.136;AA=G|||;VT=SNP
14	51567670	rs61987481	G	C	100	PASS	AC=681;AF=0.135982;AN=5008;NS=2504;DP=20704;EAS_AF=0.2639;AMR_AF=0.0879;AFR_AF=0.1067;EUR_AF=0.0855;SAS_AF=0.1299;AA=G|||;VT=SNP
14	51568252	rs4901079	C	T	100	PASS	AC=725;AF=0.144768;AN=5008;NS=2504;DP=15160;EAS_AF=0.0139;AMR_AF=0.2666;AFR_AF=0.1626;EUR_AF=0.1769;SAS_AF=0.136;AA=C|||;VT=SNP
14	51568323	rs4901080	C	T	100	PASS	AC=725;AF=0.144768;AN=5008;NS=2504;DP=15903;EAS_AF=0.0139;AMR_AF=0.2666;AFR_AF=0.1626;EUR_AF=0.1769;SAS_AF=0.136;AA=C|||;VT=SNP
14	51568521	rs12587121	T	C	100	PASS	AC=2148;AF=0.428914;AN=5008;NS=2504;DP=17680;EAS_AF=0.5883;AMR_AF=0.3674;AFR_AF=0.3253;EUR_AF=0.3042;SAS_AF=0.5767;AA=T|||;VT=SNP
14	51568684	rs28495392	C	T	100	PASS	AC=725;AF=0.144768;AN=5008;NS=2504;DP=16943;EAS_AF=0.0139;AMR_AF=0.2666;AFR_AF=0.1626;EUR_AF=0.1769;SAS_AF=0.136;AA=C|||;VT=SNP
14	51568709	rs12589428	A	G	100	PASS	AC=874;AF=0.174521;AN=5008;NS=2504;DP=17028;EAS_AF=0.2708;AMR_AF=0.1009;AFR_AF=0.2405;EUR_AF=0.0855;SAS_AF=0.1299;AA=A|||;VT=SNP
14	51568939	rs10144977	C	A	100	PASS	AC=725;AF=0.144768;AN=5008;NS=2504;DP=17363;EAS_AF=0.0139;AMR_AF=0.2666;AFR_AF=0.1626;EUR_AF=0.1769;SAS_AF=0.136;AA=C|||;VT=SNP
14	51568946	rs12589468	A	G	100	PASS	AC=2890;AF=0.577077;AN=5008;NS=2504;DP=17421;EAS_AF=0.8185;AMR_AF=0.4352;AFR_AF=0.5182;EUR_AF=0.4304;SAS_AF=0.6595;AA=A|||;VT=SNP
14	51569780	rs12436380	C	A	100	PASS	AC=2887;AF=0.576478;AN=5008;NS=2504;DP=16893;EAS_AF=0.8185;AMR_AF=0.4352;AFR_AF=0.5197;EUR_AF=0.4304;SAS_AF=0.6544;AA=C|||;VT=SNP
14	51569894	rs35918719	A	G	100	PASS	AC=2887;AF=0.576478;AN=5008;NS=2504;DP=17729;EAS_AF=0.8185;AMR_AF=0.4352;AFR_AF=0.5197;EUR_AF=0.4304;SAS_AF=0.6544;AA=A|||;VT=SNP
14	51570704	rs12432677	A	T	100	PASS	AC=2887;AF=0.576478;AN=5008;NS=2504;DP=17910;EAS_AF=0.8185;AMR_AF=0.4366;AFR_AF=0.5189;EUR_AF=0.4304;SAS_AF=0.6544;AA=T|||;VT=SNP
14	51570773	rs4564479	C	T	100	PASS	AC=725;AF=0.144768;AN=5008;NS=2504;DP=17017;EAS_AF=0.0139;AMR_AF=0.2666;AFR_AF=0.1626;EUR_AF=0.1769;SAS_AF=0.136;AA=C|||;VT=SNP
14	51572381	rs10140428	G	A	100	PASS	AC=2935;AF=0.586062;AN=5008;NS=2504;DP=16920;EAS_AF=0.5605;AMR_AF=0.6153;AFR_AF=0.5779;EUR_AF=0.5209;SAS_AF=0.6697;AA=a|||;VT=SNP
14	51572807	rs35982080	G	C	100	PASS	AC=668;AF=0.133387;AN=5008;NS=2504;DP=11774;EAS_AF=0.2679;AMR_AF=0.0879;AFR_AF=0.1006;EUR_AF=0.0855;SAS_AF=0.1207;AA=g|||;VT=SNP
14	51573517	rs12883139	C	T	100	PASS	AC=674;AF=0.134585;AN=5008;NS=2504;DP=20178;EAS_AF=0.2669;AMR_AF=0.0879;AFR_AF=0.1059;EUR_AF=0.0855;SAS_AF=0.1207;AA=C|||;VT=SNP
14	51574516	rs67751098	C	T	100	PASS	AC=1433;AF=0.286142;AN=5008;NS=2504;DP=15700;EAS_AF=0.3224;AMR_AF=0.2824;AFR_AF=0.1589;EUR_AF=0.2266;SAS_AF=0.4847;AA=T|||;VT=SNP
14	51574856	rs12436120	C	T	100	PASS	AC=1428;AF=0.285144;AN=5008;NS=2504;DP=17088;EAS_AF=0.3214;AMR_AF=0.2824;AFR_AF=0.1573;EUR_AF=0.2227;SAS_AF=0.4867;AA=T|||;VT=SNP
14	51574910	rs76096984	A	G	100	PASS	AC=239;AF=0.0477236;AN=5008;NS=2504;DP=16500;EAS_AF=0.0595;AMR_AF=0.0086;AFR_AF=0.0991;EUR_AF=0.0119;SAS_AF=0.0307;AA=A|||;VT=SNP
14	51575159	rs57866997	T	G	100	PASS	AC=1506;AF=0.300719;AN=5008;NS=2504;DP=18549;EAS_AF=0.3234;AMR_AF=0.2824;AFR_AF=0.2073;EUR_AF=0.2207;SAS_AF=0.499;AA=G|||;VT=SNP
14	51575714	rs73290846	A	C	100	PASS	AC=1228;AF=0.245208;AN=5008;NS=2504;DP=19797;EAS_AF=0.3155;AMR_AF=0.1902;AFR_AF=0.208;EUR_AF=0.1014;SAS_AF=0.41;AA=C|||;VT=SNP
14	51576204	rs2999380	A	G	100	PASS	AC=4453;AF=0.889177;AN=5008;NS=2504;DP=18822;EAS_AF=0.9375;AMR_AF=0.928;AFR_AF=0.7534;EUR_AF=0.9423;SAS_AF=0.9407;AA=G|||;VT=SNP
14	51576330	rs12431645	A	G	100	PASS	AC=993;AF=0.198283;AN=5008;NS=2504;DP=21189;EAS_AF=0.3105;AMR_AF=0.1729;AFR_AF=0.0817;EUR_AF=0.0944;SAS_AF=0.365;AA=A|||;VT=SNP
14	51576799	rs73290850	G	C	100	PASS	AC=1222;AF=0.24401;AN=5008;NS=2504;DP=17884;EAS_AF=0.3115;AMR_AF=0.1902;AFR_AF=0.2073;EUR_AF=0.1014;SAS_AF=0.409;AA=G|||;VT=SNP
14	51576913	rs113231907	G	C	100	PASS	AC=1222;AF=0.24401;AN=5008;NS=2504;DP=16096;EAS_AF=0.3115;AMR_AF=0.1902;AFR_AF=0.2073;EUR_AF=0.1014;SAS_AF=0.409;AA=C|||;VT=SNP
14	51577065	rs73290853	A	C	100	PASS	AC=1222;AF=0.24401;AN=5008;NS=2504;DP=18181;EAS_AF=0.3115;AMR_AF=0.1902;AFR_AF=0.2073;EUR_AF=0.1014;SAS_AF=0.409;AA=c|||;VT=SNP
14	51577595	rs7148628	C	A	100	PASS	AC=1224;AF=0.244409;AN=5008;NS=2504;DP=17497;EAS_AF=0.3115;AMR_AF=0.1902;AFR_AF=0.2088;EUR_AF=0.1014;SAS_AF=0.409;AA=A|||;VT=SNP
14	51577754	rs7148688	A	T	100	PASS	AC=1224;AF=0.244409;AN=5008;NS=2504;DP=20222;EAS_AF=0.3115;AMR_AF=0.1902;AFR_AF=0.2088;EUR_AF=0.1014;SAS_AF=0.409;AA=A|||;VT=SNP
14	51577802	rs12435873	T	C	100	PASS	AC=996;AF=0.198882;AN=5008;NS=2504;DP=20368;EAS_AF=0.3105;AMR_AF=0.1729;AFR_AF=0.0832;EUR_AF=0.0944;SAS_AF=0.3661;AA=T|||;VT=SNP
14	51578067	rs12433345	C	A	100	PASS	AC=1052;AF=0.210064;AN=5008;NS=2504;DP=19739;EAS_AF=0.3115;AMR_AF=0.1801;AFR_AF=0.084;EUR_AF=0.1014;SAS_AF=0.409;AA=C|||;VT=SNP
14	51578564	rs58228129	C	T	100	PASS	AC=1224;AF=0.244409;AN=5008;NS=2504;DP=21891;EAS_AF=0.3115;AMR_AF=0.1902;AFR_AF=0.2088;EUR_AF=0.1014;SAS_AF=0.409;AA=C|||;VT=SNP
14	51578960	rs73290861	G	C	100	PASS	AC=1051;AF=0.209864;AN=5008;NS=2504;DP=20646;EAS_AF=0.3115;AMR_AF=0.1801;AFR_AF=0.0832;EUR_AF=0.1014;SAS_AF=0.409;AA=G|||;VT=SNP
14	51579101	rs73290864	T	G	100	PASS	AC=1051;AF=0.209864;AN=5008;NS=2504;DP=20430;EAS_AF=0.3115;AMR_AF=0.1801;AFR_AF=0.0832;EUR_AF=0.1014;SAS_AF=0.409;AA=T|||;VT=SNP
14	51579209	rs73290865	G	A	100	PASS	AC=1225;AF=0.244609;AN=5008;NS=2504;DP=18886;EAS_AF=0.3125;AMR_AF=0.1902;AFR_AF=0.2088;EUR_AF=0.1014;SAS_AF=0.409;AA=A|||;VT=SNP
14	51579243	rs3007085	G	A	100	PASS	AC=2023;AF=0.403954;AN=5008;NS=2504;DP=18902;EAS_AF=0.6062;AMR_AF=0.3718;AFR_AF=0.2443;EUR_AF=0.5408;SAS_AF=0.2935;AA=G|||;VT=SNP
14	51579244	rs74054060	G	C	100	PASS	AC=1358;AF=0.271166;AN=5008;NS=2504;DP=18903;EAS_AF=0.3125;AMR_AF=0.2017;AFR_AF=0.295;EUR_AF=0.1014;SAS_AF=0.4202;AA=C|||;VT=SNP
14	51579281	rs73290868	T	C	100	PASS	AC=1224;AF=0.244409;AN=5008;NS=2504;DP=18911;EAS_AF=0.3115;AMR_AF=0.1902;AFR_AF=0.2088;EUR_AF=0.1014;SAS_AF=0.409;AA=C|||;VT=SNP
14	51579354	rs73290871	C	A	100	PASS	AC=1052;AF=0.210064;AN=5008;NS=2504;DP=19750;EAS_AF=0.3125;AMR_AF=0.1801;AFR_AF=0.0825;EUR_AF=0.1014;SAS_AF=0.41;AA=C|||;VT=SNP
14	51579758	rs35908881	C	T	100	PASS	AC=1013;AF=0.202276;AN=5008;NS=2504;DP=20041;EAS_AF=0.0198;AMR_AF=0.353;AFR_AF=0.1725;EUR_AF=0.3002;SAS_AF=0.2229;AA=C|||;VT=SNP
14	51580921	rs17252296	A	C	100	PASS	AC=709;AF=0.141573;AN=5008;NS=2504;DP=19822;EAS_AF=0.0516;AMR_AF=0.1441;AFR_AF=0.1089;EUR_AF=0.2664;SAS_AF=0.1483;AA=C|||;VT=SNP
14	51581889	rs2999379	T	C	100	PASS	AC=1141;AF=0.227835;AN=5008;NS=2504;DP=18658;EAS_AF=0.5486;AMR_AF=0.1931;AFR_AF=0.0356;EUR_AF=0.2256;SAS_AF=0.184;AA=N|||;VT=SNP
14	51581965	rs2999378	T	C	100	PASS	AC=1140;AF=0.227636;AN=5008;NS=2504;DP=20065;EAS_AF=0.5496;AMR_AF=0.1931;AFR_AF=0.0356;EUR_AF=0.2256;SAS_AF=0.182;AA=C|||;VT=SNP
14	51581967	rs3007088	A	G	100	PASS	AC=1140;AF=0.227636;AN=5008;NS=2504;DP=20278;EAS_AF=0.5496;AMR_AF=0.1931;AFR_AF=0.0356;EUR_AF=0.2256;SAS_AF=0.182;AA=G|||;VT=SNP
14	51581974	rs3007089	A	G	100	PASS	AC=1140;AF=0.227636;AN=5008;NS=2504;DP=20290;EAS_AF=0.5496;AMR_AF=0.1931;AFR_AF=0.0356;EUR_AF=0.2256;SAS_AF=0.182;AA=G|||;VT=SNP
14	51582391	rs9672122	T	C	100	PASS	AC=706;AF=0.140974;AN=5008;NS=2504;DP=18793;EAS_AF=0.0119;AMR_AF=0.1326;AFR_AF=0.1921;EUR_AF=0.2515;SAS_AF=0.0971;AA=T|||;VT=SNP
14	51582576	rs3007090	A	T	100	PASS	AC=1140;AF=0.227636;AN=5008;NS=2504;DP=18743;EAS_AF=0.5486;AMR_AF=0.1916;AFR_AF=0.0363;EUR_AF=0.2247;SAS_AF=0.184;AA=A|||;VT=SNP
14	51582749	rs2999377	C	T	100	PASS	AC=1085;AF=0.216653;AN=5008;NS=2504;DP=16990;EAS_AF=0.5456;AMR_AF=0.1844;AFR_AF=0.0363;EUR_AF=0.2177;SAS_AF=0.1431;AA=C|||;VT=SNP
14	51583256	rs3007091	G	A	100	PASS	AC=1137;AF=0.227037;AN=5008;NS=2504;DP=16691;EAS_AF=0.5466;AMR_AF=0.1916;AFR_AF=0.0363;EUR_AF=0.2247;SAS_AF=0.183;AA=G|||;VT=SNP
14	51584148	rs2999374	T	C	100	PASS	AC=1137;AF=0.227037;AN=5008;NS=2504;DP=20704;EAS_AF=0.5456;AMR_AF=0.1916;AFR_AF=0.0356;EUR_AF=0.2256;SAS_AF=0.184;AA=C|||;VT=SNP
14	51584155	rs2999373	C	T	100	PASS	AC=1083;AF=0.216254;AN=5008;NS=2504;DP=20658;EAS_AF=0.5446;AMR_AF=0.1844;AFR_AF=0.0348;EUR_AF=0.2187;SAS_AF=0.1431;AA=C|||;VT=SNP
14	51584185	rs11627047	C	T	100	PASS	AC=818;AF=0.163339;AN=5008;NS=2504;DP=20229;EAS_AF=0.0198;AMR_AF=0.3444;AFR_AF=0.0189;EUR_AF=0.3101;SAS_AF=0.227;AA=C|||;VT=SNP
14	51584596	rs7150336	A	T	100	PASS	AC=739;AF=0.147564;AN=5008;NS=2504;DP=21277;EAS_AF=0.0119;AMR_AF=0.1326;AFR_AF=0.2163;EUR_AF=0.2525;SAS_AF=0.0971;AA=A|||;VT=SNP
14	51584831	rs4396450	T	C	100	PASS	AC=415;AF=0.0828674;AN=5008;NS=2504;DP=19592;EAS_AF=0.251;AMR_AF=0.0389;AFR_AF=0.0015;EUR_AF=0.0437;SAS_AF=0.091;AA=T|||;VT=SNP
14	51585107	rs10148999	C	A	100	PASS	AC=1099;AF=0.219449;AN=5008;NS=2504;DP=16709;EAS_AF=0.0198;AMR_AF=0.3746;AFR_AF=0.2148;EUR_AF=0.3101;SAS_AF=0.228;AA=C|||;VT=SNP
14	51585637	rs10149439	A	G	100	PASS	AC=1564;AF=0.3123;AN=5008;NS=2504;DP=19684;EAS_AF=0.0744;AMR_AF=0.3977;AFR_AF=0.4917;EUR_AF=0.3221;SAS_AF=0.2444;AA=A|||;VT=SNP
14	51586025	rs75914567	G	T	100	PASS	AC=173;AF=0.0345447;AN=5008;NS=2504;DP=23891;EAS_AF=0.0536;AMR_AF=0.0072;AFR_AF=0.0696;EUR_AF=0.0089;SAS_AF=0.0133;AA=G|||;VT=SNP
14	51586268	rs7141884	T	C	100	PASS	AC=1963;AF=0.391973;AN=5008;NS=2504;DP=21106;EAS_AF=0.0327;AMR_AF=0.5159;AFR_AF=0.5166;EUR_AF=0.5616;SAS_AF=0.3313;AA=C|||;VT=SNP
14	51586412	rs10498421	G	A	100	PASS	AC=1233;AF=0.246206;AN=5008;NS=2504;DP=22629;EAS_AF=0.0198;AMR_AF=0.3818;AFR_AF=0.3132;EUR_AF=0.3101;SAS_AF=0.227;AA=G|||;VT=SNP
14	51586467	rs9323205	A	G	100	PASS	AC=723;AF=0.144369;AN=5008;NS=2504;DP=23574;EAS_AF=0.0119;AMR_AF=0.1326;AFR_AF=0.2042;EUR_AF=0.2515;SAS_AF=0.0982;AA=G|||;VT=SNP
14	51587794	rs79027569	A	G	100	PASS	AC=174;AF=0.0347444;AN=5008;NS=2504;DP=16622;EAS_AF=0.0546;AMR_AF=0.0072;AFR_AF=0.0696;EUR_AF=0.0089;SAS_AF=0.0133;AA=A|||;VT=SNP
14	51589127	rs75572288	G	C	100	PASS	AC=199;AF=0.0397364;AN=5008;NS=2504;DP=16323;EAS_AF=0.0546;AMR_AF=0.0101;AFR_AF=0.0825;EUR_AF=0.0089;SAS_AF=0.0194;AA=C|||;VT=SNP
14	51589276	rs6572725	C	A	100	PASS	AC=218;AF=0.0435304;AN=5008;NS=2504;DP=17359;EAS_AF=0.0546;AMR_AF=0.0115;AFR_AF=0.0953;EUR_AF=0.0099;SAS_AF=0.0194;AA=C|||;VT=SNP
14	51589364	rs79538615	A	G	100	PASS	AC=173;AF=0.0345447;AN=5008;NS=2504;DP=18322;EAS_AF=0.0536;AMR_AF=0.0072;AFR_AF=0.0696;EUR_AF=0.0089;SAS_AF=0.0133;AA=A|||;VT=SNP
14	51589373	rs6572726	T	A	100	PASS	AC=217;AF=0.0433307;AN=5008;NS=2504;DP=18400;EAS_AF=0.0546;AMR_AF=0.0115;AFR_AF=0.0953;EUR_AF=0.0089;SAS_AF=0.0194;AA=A|||;VT=SNP
14	51589434	rs6572727	G	A	100	PASS	AC=221;AF=0.0441294;AN=5008;NS=2504;DP=18350;EAS_AF=0.0546;AMR_AF=0.0115;AFR_AF=0.0961;EUR_AF=0.0089;SAS_AF=0.0225;AA=A|||;VT=SNP
14	51589962	rs79026578	G	T	100	PASS	AC=302;AF=0.0603035;AN=5008;NS=2504;DP=16477;EAS_AF=0.0556;AMR_AF=0.0144;AFR_AF=0.1536;EUR_AF=0.0109;SAS_AF=0.0225;AA=T|||;VT=SNP
14	51590316	rs4901081	C	T	100	PASS	AC=180;AF=0.0359425;AN=5008;NS=2504;DP=18681;EAS_AF=0.0536;AMR_AF=0.0072;AFR_AF=0.0749;EUR_AF=0.0089;SAS_AF=0.0133;AA=C|||;VT=SNP
14	51590653	rs75537764	T	G	100	PASS	AC=302;AF=0.0603035;AN=5008;NS=2504;DP=19495;EAS_AF=0.0556;AMR_AF=0.0144;AFR_AF=0.1536;EUR_AF=0.0109;SAS_AF=0.0225;AA=G|||;VT=SNP
14	51590703	rs76590630	A	T	100	PASS	AC=173;AF=0.0345447;AN=5008;NS=2504;DP=19475;EAS_AF=0.0536;AMR_AF=0.0072;AFR_AF=0.0696;EUR_AF=0.0089;SAS_AF=0.0133;AA=A|||;VT=SNP
14	51590732	rs76273636	G	A	100	PASS	AC=302;AF=0.0603035;AN=5008;NS=2504;DP=18863;EAS_AF=0.0556;AMR_AF=0.0144;AFR_AF=0.1536;EUR_AF=0.0109;SAS_AF=0.0225;AA=A|||;VT=SNP
14	51591155	rs79529231	G	C	100	PASS	AC=301;AF=0.0601038;AN=5008;NS=2504;DP=16385;EAS_AF=0.0556;AMR_AF=0.0144;AFR_AF=0.1528;EUR_AF=0.0109;SAS_AF=0.0225;AA=G|||;VT=SNP
14	51591717	rs180878501	C	G	100	PASS	AC=252;AF=0.0503195;AN=5008;NS=2504;DP=12532;EAS_AF=0.0873;AMR_AF=0.0346;AFR_AF=0.0908;EUR_AF=0.0099;SAS_AF=0.0102;AA=C|||;VT=SNP
14	51591932	rs56298119	T	G	100	PASS	AC=574;AF=0.114617;AN=5008;NS=2504;DP=17005;EAS_AF=0.0169;AMR_AF=0.1268;AFR_AF=0.0522;EUR_AF=0.2654;SAS_AF=0.136;AA=T|||;VT=SNP
14	51592095	rs4572305	C	T	100	PASS	AC=1325;AF=0.264577;AN=5008;NS=2504;DP=17529;EAS_AF=0.0198;AMR_AF=0.3934;AFR_AF=0.3669;EUR_AF=0.3181;SAS_AF=0.2321;AA=C|||;VT=SNP
14	51592571	rs77787024	C	A	100	PASS	AC=1129;AF=0.225439;AN=5008;NS=2504;DP=18049;EAS_AF=0.3373;AMR_AF=0.1931;AFR_AF=0.0877;EUR_AF=0.17;SAS_AF=0.3763;AA=C|||;VT=SNP
14	51593179	rs2999368	C	A	100	PASS	AC=882;AF=0.176118;AN=5008;NS=2504;DP=19833;EAS_AF=0.4375;AMR_AF=0.1138;AFR_AF=0.0083;EUR_AF=0.1849;SAS_AF=0.1687;AA=C|||;VT=SNP
14	51593442	rs3007065	T	C	100	PASS	AC=882;AF=0.176118;AN=5008;NS=2504;DP=19877;EAS_AF=0.4375;AMR_AF=0.1138;AFR_AF=0.0083;EUR_AF=0.1849;SAS_AF=0.1687;AA=T|||;VT=SNP
14	51595335	rs12434681	A	G	100	PASS	AC=1189;AF=0.23742;AN=5008;NS=2504;DP=19545;EAS_AF=0.0179;AMR_AF=0.3862;AFR_AF=0.2844;EUR_AF=0.3052;SAS_AF=0.2249;AA=A|||;VT=SNP
14	51595640	rs144755131	G	T	100	PASS	AC=200;AF=0.0399361;AN=5008;NS=2504;DP=14023;EAS_AF=0.0694;AMR_AF=0.0303;AFR_AF=0.0688;EUR_AF=0.0099;SAS_AF=0.0082;AA=G|||;VT=SNP
14	51595716	rs3007066	T	C	100	PASS	AC=2224;AF=0.444089;AN=5008;NS=2504;DP=14781;EAS_AF=0.4504;AMR_AF=0.5072;AFR_AF=0.3918;EUR_AF=0.4901;SAS_AF=0.4162;AA=C|||;VT=SNP
14	51595762	rs66912632	T	A	100	PASS	AC=1132;AF=0.226038;AN=5008;NS=2504;DP=16248;EAS_AF=0.3353;AMR_AF=0.1931;AFR_AF=0.09;EUR_AF=0.17;SAS_AF=0.3783;AA=T|||;VT=SNP
14	51595833	rs7142581	C	T	100	PASS	AC=1325;AF=0.264577;AN=5008;NS=2504;DP=18021;EAS_AF=0.0188;AMR_AF=0.3934;AFR_AF=0.3782;EUR_AF=0.3052;SAS_AF=0.2311;AA=c|||;VT=SNP
14	51595847	rs7142904	G	A	100	PASS	AC=1326;AF=0.264776;AN=5008;NS=2504;DP=18447;EAS_AF=0.0188;AMR_AF=0.3919;AFR_AF=0.3797;EUR_AF=0.3052;SAS_AF=0.2311;AA=A|||;VT=SNP
14	51595848	rs7142905	G	C	100	PASS	AC=1324;AF=0.264377;AN=5008;NS=2504;DP=18269;EAS_AF=0.0188;AMR_AF=0.3934;AFR_AF=0.3775;EUR_AF=0.3052;SAS_AF=0.2311;AA=A|||;VT=SNP
14	51596206	rs2999367	C	T	100	PASS	AC=4481;AF=0.894768;AN=5008;NS=2504;DP=21078;EAS_AF=0.9286;AMR_AF=0.9049;AFR_AF=0.8253;EUR_AF=0.9205;SAS_AF=0.9202;AA=T|||;VT=SNP
14	51596420	rs3007067	G	A	100	PASS	AC=2223;AF=0.44389;AN=5008;NS=2504;DP=21189;EAS_AF=0.4504;AMR_AF=0.5072;AFR_AF=0.3903;EUR_AF=0.4901;SAS_AF=0.4172;AA=A|||;VT=SNP
14	51596684	rs12589519	C	G	100	PASS	AC=809;AF=0.161542;AN=5008;NS=2504;DP=20322;EAS_AF=0.1419;AMR_AF=0.1902;AFR_AF=0.1309;EUR_AF=0.2545;SAS_AF=0.1074;AA=C|||;VT=SNP
14	51596929	rs4414399	G	T	100	PASS	AC=1195;AF=0.238618;AN=5008;NS=2504;DP=21082;EAS_AF=0.0188;AMR_AF=0.3862;AFR_AF=0.2837;EUR_AF=0.3052;SAS_AF=0.2311;AA=G|||;VT=SNP
14	51597196	rs3007068	T	C	100	PASS	AC=898;AF=0.179313;AN=5008;NS=2504;DP=20495;EAS_AF=0.4315;AMR_AF=0.1138;AFR_AF=0.0121;EUR_AF=0.1849;SAS_AF=0.1861;AA=T|||;VT=SNP
14	51597265	rs66478864	T	G	100	PASS	AC=1125;AF=0.224641;AN=5008;NS=2504;DP=19001;EAS_AF=0.3353;AMR_AF=0.1916;AFR_AF=0.0862;EUR_AF=0.17;SAS_AF=0.3773;AA=t|||;VT=SNP
14	51597392	rs3007069	G	A	100	PASS	AC=2223;AF=0.44389;AN=5008;NS=2504;DP=18314;EAS_AF=0.4504;AMR_AF=0.5072;AFR_AF=0.3903;EUR_AF=0.4901;SAS_AF=0.4172;AA=A|||;VT=SNP
14	51598375	rs72688713	C	T	100	PASS	AC=1179;AF=0.235423;AN=5008;NS=2504;DP=19946;EAS_AF=0.0179;AMR_AF=0.3847;AFR_AF=0.2784;EUR_AF=0.3052;SAS_AF=0.2239;AA=c|||;VT=SNP
14	51598610	rs11851960	A	G	100	PASS	AC=1325;AF=0.264577;AN=5008;NS=2504;DP=21100;EAS_AF=0.0188;AMR_AF=0.3934;AFR_AF=0.3782;EUR_AF=0.3052;SAS_AF=0.2311;AA=a|||;VT=SNP
14	51598843	rs4617765	T	C	100	PASS	AC=1325;AF=0.264577;AN=5008;NS=2504;DP=21254;EAS_AF=0.0188;AMR_AF=0.3934;AFR_AF=0.3782;EUR_AF=0.3052;SAS_AF=0.2311;AA=C|||;VT=SNP
14	51599184	rs4254242	A	C	100	PASS	AC=1179;AF=0.235423;AN=5008;NS=2504;DP=22920;EAS_AF=0.0179;AMR_AF=0.3847;AFR_AF=0.2784;EUR_AF=0.3052;SAS_AF=0.2239;AA=A|||;VT=SNP
14	51599682	rs10782419	T	C	100	PASS	AC=1324;AF=0.264377;AN=5008;NS=2504;DP=21207;EAS_AF=0.0188;AMR_AF=0.3919;AFR_AF=0.3782;EUR_AF=0.3052;SAS_AF=0.2311;AA=C|||;VT=SNP
14	51600023	rs2999366	A	G	100	PASS	AC=877;AF=0.17512;AN=5008;NS=2504;DP=21736;EAS_AF=0.4315;AMR_AF=0.1138;AFR_AF=0.0091;EUR_AF=0.1849;SAS_AF=0.1687;AA=A|||;VT=SNP
14	51600192	rs2999365	A	G	100	PASS	AC=899;AF=0.179513;AN=5008;NS=2504;DP=20216;EAS_AF=0.4315;AMR_AF=0.1138;AFR_AF=0.0121;EUR_AF=0.1849;SAS_AF=0.1871;AA=A|||;VT=SNP
14	51600345	rs113058749	C	A	100	PASS	AC=1187;AF=0.237021;AN=5008;NS=2504;DP=16817;EAS_AF=0.0179;AMR_AF=0.3862;AFR_AF=0.2837;EUR_AF=0.3052;SAS_AF=0.2239;AA=C|||;VT=SNP
14	51600348	rs74449691	G	A	100	PASS	AC=32;AF=0.00638978;AN=5008;NS=2504;DP=16799;EAS_AF=0.002;AMR_AF=0.0115;AFR_AF=0;EUR_AF=0.0209;SAS_AF=0.001;AA=G|||;VT=SNP
14	51600473	rs112773290	G	A	100	PASS	AC=1188;AF=0.23722;AN=5008;NS=2504;DP=15862;EAS_AF=0.0188;AMR_AF=0.3862;AFR_AF=0.2837;EUR_AF=0.3052;SAS_AF=0.2239;AA=G|||;VT=SNP
14	51600511	rs113095693	G	C	100	PASS	AC=1325;AF=0.264577;AN=5008;NS=2504;DP=15682;EAS_AF=0.0188;AMR_AF=0.3934;AFR_AF=0.3782;EUR_AF=0.3052;SAS_AF=0.2311;AA=C|||;VT=SNP
14	51600884	rs57125983	G	A	100	PASS	AC=1293;AF=0.258187;AN=5008;NS=2504;DP=21380;EAS_AF=0.3363;AMR_AF=0.2046;AFR_AF=0.1884;EUR_AF=0.175;SAS_AF=0.3957;AA=G|||;VT=SNP
14	51600948	rs7141012	C	G	100	PASS	AC=624;AF=0.124601;AN=5008;NS=2504;DP=21749;EAS_AF=0.1409;AMR_AF=0.1787;AFR_AF=0.0121;EUR_AF=0.2435;SAS_AF=0.0992;AA=C|||;VT=SNP
14	51600983	rs2999364	A	G	100	PASS	AC=894;AF=0.178514;AN=5008;NS=2504;DP=22212;EAS_AF=0.4315;AMR_AF=0.1138;AFR_AF=0.0091;EUR_AF=0.1849;SAS_AF=0.1861;AA=A|||;VT=SNP
14	51601974	rs114230179	C	T	100	PASS	AC=1325;AF=0.264577;AN=5008;NS=2504;DP=12221;EAS_AF=0.0188;AMR_AF=0.3934;AFR_AF=0.3782;EUR_AF=0.3052;SAS_AF=0.2311;AA=T|||;VT=SNP
14	51602096	rs12436010	A	G	100	PASS	AC=1296;AF=0.258786;AN=5008;NS=2504;DP=15846;EAS_AF=0.3363;AMR_AF=0.2046;AFR_AF=0.1906;EUR_AF=0.175;SAS_AF=0.3957;AA=A|||;VT=SNP
14	51602468	rs3007072	A	C	100	PASS	AC=898;AF=0.179313;AN=5008;NS=2504;DP=19161;EAS_AF=0.4315;AMR_AF=0.1138;AFR_AF=0.0121;EUR_AF=0.1849;SAS_AF=0.1861;AA=A|||;VT=SNP
14	51603006	rs112464725	G	A	100	PASS	AC=1325;AF=0.264577;AN=5008;NS=2504;DP=19966;EAS_AF=0.0188;AMR_AF=0.3934;AFR_AF=0.3782;EUR_AF=0.3052;SAS_AF=0.2311;AA=G|||;VT=SNP
14	51603763	rs148424344	G	A	100	PASS	AC=200;AF=0.0399361;AN=5008;NS=2504;DP=20367;EAS_AF=0.0694;AMR_AF=0.0303;AFR_AF=0.0688;EUR_AF=0.0099;SAS_AF=0.0082;AA=G|||;VT=SNP
14	51603876	rs10150791	A	G	100	PASS	AC=1325;AF=0.264577;AN=5008;NS=2504;DP=22388;EAS_AF=0.0188;AMR_AF=0.3934;AFR_AF=0.3782;EUR_AF=0.3052;SAS_AF=0.2311;AA=G|||;VT=SNP
14	51603968	rs10130209	C	T	100	PASS	AC=1195;AF=0.238618;AN=5008;NS=2504;DP=22507;EAS_AF=0.0188;AMR_AF=0.3862;AFR_AF=0.2837;EUR_AF=0.3052;SAS_AF=0.2311;AA=c|||;VT=SNP
14	51604731	rs3007074	T	A	100	PASS	AC=876;AF=0.17492;AN=5008;NS=2504;DP=17026;EAS_AF=0.4315;AMR_AF=0.1124;AFR_AF=0.0091;EUR_AF=0.1819;SAS_AF=0.1718;AA=T|||;VT=SNP
14	51604860	rs3007075	T	C	100	PASS	AC=876;AF=0.17492;AN=5008;NS=2504;DP=19271;EAS_AF=0.4315;AMR_AF=0.1124;AFR_AF=0.0091;EUR_AF=0.1819;SAS_AF=0.1718;AA=C|||;VT=SNP
14	51604998	rs4901083	C	A	100	PASS	AC=1325;AF=0.264577;AN=5008;NS=2504;DP=21221;EAS_AF=0.0188;AMR_AF=0.3934;AFR_AF=0.379;EUR_AF=0.3052;SAS_AF=0.2301;AA=A|||;VT=SNP
14	51605141	rs2999363	A	G	100	PASS	AC=876;AF=0.17492;AN=5008;NS=2504;DP=20187;EAS_AF=0.4315;AMR_AF=0.1124;AFR_AF=0.0091;EUR_AF=0.1819;SAS_AF=0.1718;AA=A|||;VT=SNP
14	51605265	rs2999362	A	G	100	PASS	AC=876;AF=0.17492;AN=5008;NS=2504;DP=21004;EAS_AF=0.4315;AMR_AF=0.1124;AFR_AF=0.0091;EUR_AF=0.1819;SAS_AF=0.1718;AA=A|||;VT=SNP
14	51605352	rs3007076	G	T	100	PASS	AC=876;AF=0.17492;AN=5008;NS=2504;DP=21586;EAS_AF=0.4315;AMR_AF=0.1124;AFR_AF=0.0091;EUR_AF=0.1819;SAS_AF=0.1718;AA=G|||;VT=SNP
14	51605358	rs2999361	G	A	100	PASS	AC=2228;AF=0.444888;AN=5008;NS=2504;DP=21362;EAS_AF=0.4504;AMR_AF=0.5072;AFR_AF=0.3949;EUR_AF=0.4871;SAS_AF=0.4192;AA=A|||;VT=SNP
14	51605429	rs2999360	G	A	100	PASS	AC=876;AF=0.17492;AN=5008;NS=2504;DP=22081;EAS_AF=0.4315;AMR_AF=0.1124;AFR_AF=0.0091;EUR_AF=0.1819;SAS_AF=0.1718;AA=G|||;VT=SNP
14	51606001	rs2999357	C	G	100	PASS	AC=2223;AF=0.44389;AN=5008;NS=2504;DP=22384;EAS_AF=0.4504;AMR_AF=0.5058;AFR_AF=0.3918;EUR_AF=0.4871;SAS_AF=0.4192;AA=G|||;VT=SNP
14	51606336	rs4309324	A	T	100	PASS	AC=2256;AF=0.450479;AN=5008;NS=2504;DP=20220;EAS_AF=0.4782;AMR_AF=0.3991;AFR_AF=0.4334;EUR_AF=0.4324;SAS_AF=0.5;AA=A|||;VT=SNP
14	51606541	rs4594175	C	A	100	PASS	AC=1327;AF=0.264976;AN=5008;NS=2504;DP=18092;EAS_AF=0.0198;AMR_AF=0.3934;AFR_AF=0.3797;EUR_AF=0.3062;SAS_AF=0.229;AA=C|||;VT=SNP
14	51606543	rs2999356	A	G	100	PASS	AC=876;AF=0.17492;AN=5008;NS=2504;DP=18054;EAS_AF=0.4315;AMR_AF=0.1124;AFR_AF=0.0091;EUR_AF=0.1819;SAS_AF=0.1718;AA=A|||;VT=SNP
14	51607084	rs2999355	A	G	100	PASS	AC=2223;AF=0.44389;AN=5008;NS=2504;DP=18467;EAS_AF=0.4504;AMR_AF=0.5058;AFR_AF=0.3918;EUR_AF=0.4871;SAS_AF=0.4192;AA=G|||;VT=SNP
14	51607179	rs2999354	C	G	100	PASS	AC=2223;AF=0.44389;AN=5008;NS=2504;DP=21935;EAS_AF=0.4504;AMR_AF=0.5058;AFR_AF=0.3918;EUR_AF=0.4871;SAS_AF=0.4192;AA=G|||;VT=SNP
14	51607897	rs3007169	T	C	100	PASS	AC=897;AF=0.179113;AN=5008;NS=2504;DP=16549;EAS_AF=0.4315;AMR_AF=0.1124;AFR_AF=0.0121;EUR_AF=0.1819;SAS_AF=0.1892;AA=T|||;VT=SNP
14	51608293	rs3007168	G	A	100	PASS	AC=876;AF=0.17492;AN=5008;NS=2504;DP=17526;EAS_AF=0.4315;AMR_AF=0.1124;AFR_AF=0.0091;EUR_AF=0.1819;SAS_AF=0.1718;AA=G|||;VT=SNP
14	51608357	rs8008182	C	T	100	PASS	AC=1327;AF=0.264976;AN=5008;NS=2504;DP=17239;EAS_AF=0.0188;AMR_AF=0.3934;AFR_AF=0.3797;EUR_AF=0.3062;SAS_AF=0.2301;AA=C|||;VT=SNP
14	51608567	rs55763867	G	A	100	PASS	AC=891;AF=0.177915;AN=5008;NS=2504;DP=16609;EAS_AF=0.1429;AMR_AF=0.1902;AFR_AF=0.1899;EUR_AF=0.2575;SAS_AF=0.1074;AA=G|||;VT=SNP
14	51608889	rs7146561	C	G	100	PASS	AC=2224;AF=0.444089;AN=5008;NS=2504;DP=19777;EAS_AF=0.4504;AMR_AF=0.5058;AFR_AF=0.3926;EUR_AF=0.4871;SAS_AF=0.4192;AA=G|||;VT=SNP
14	51610813	rs3007077	G	C	100	PASS	AC=888;AF=0.177316;AN=5008;NS=2504;DP=9449;EAS_AF=0.4276;AMR_AF=0.1124;AFR_AF=0.0083;EUR_AF=0.1819;SAS_AF=0.1892;AA=G|||;VT=SNP
14	51611902	rs12101170	T	C	100	PASS	AC=1182;AF=0.236022;AN=5008;NS=2504;DP=22006;EAS_AF=0.0179;AMR_AF=0.3847;AFR_AF=0.2814;EUR_AF=0.3052;SAS_AF=0.2229;AA=T|||;VT=SNP
14	51612537	rs7160948	T	A	100	PASS	AC=1182;AF=0.236022;AN=5008;NS=2504;DP=12188;EAS_AF=0.0179;AMR_AF=0.3847;AFR_AF=0.2814;EUR_AF=0.3052;SAS_AF=0.2229;AA=T|||;VT=SNP
14	51612550	rs3007078	T	A	100	PASS	AC=872;AF=0.174121;AN=5008;NS=2504;DP=12154;EAS_AF=0.4256;AMR_AF=0.1124;AFR_AF=0.0106;EUR_AF=0.1819;SAS_AF=0.1718;AA=T|||;VT=SNP
14	51612668	rs7160011	C	T	100	PASS	AC=1182;AF=0.236022;AN=5008;NS=2504;DP=11666;EAS_AF=0.0179;AMR_AF=0.3847;AFR_AF=0.2814;EUR_AF=0.3052;SAS_AF=0.2229;AA=C|||;VT=SNP
14	51612814	rs11629399	T	C	100	PASS	AC=817;AF=0.163139;AN=5008;NS=2504;DP=13400;EAS_AF=0.1438;AMR_AF=0.1902;AFR_AF=0.1331;EUR_AF=0.2575;SAS_AF=0.1074;AA=T|||;VT=SNP
14	51613041	rs3007167	C	T	100	PASS	AC=869;AF=0.173522;AN=5008;NS=2504;DP=19268;EAS_AF=0.4256;AMR_AF=0.1124;AFR_AF=0.0083;EUR_AF=0.1819;SAS_AF=0.1718;AA=C|||;VT=SNP
14	51613517	rs3007079	A	G	100	PASS	AC=890;AF=0.177716;AN=5008;NS=2504;DP=19075;EAS_AF=0.4296;AMR_AF=0.1124;AFR_AF=0.0083;EUR_AF=0.1819;SAS_AF=0.1892;AA=A|||;VT=SNP
14	51613914	rs10873043	G	A	100	PASS	AC=1178;AF=0.235224;AN=5008;NS=2504;DP=17054;EAS_AF=0.0179;AMR_AF=0.379;AFR_AF=0.2814;EUR_AF=0.3052;SAS_AF=0.2229;AA=G|||;VT=SNP
14	51613980	rs7149022	A	C	100	PASS	AC=836;AF=0.166933;AN=5008;NS=2504;DP=17660;EAS_AF=0.1438;AMR_AF=0.1931;AFR_AF=0.1324;EUR_AF=0.2575;SAS_AF=0.1258;AA=A|||;VT=SNP
14	51614493	rs72688717	C	T	100	PASS	AC=812;AF=0.162141;AN=5008;NS=2504;DP=18393;EAS_AF=0.0179;AMR_AF=0.3429;AFR_AF=0.0197;EUR_AF=0.3101;SAS_AF=0.2229;AA=C|||;VT=SNP
14	51615152	rs10138053	T	C	100	PASS	AC=3605;AF=0.719848;AN=5008;NS=2504;DP=18157;EAS_AF=0.503;AMR_AF=0.7896;AFR_AF=0.8139;EUR_AF=0.7376;SAS_AF=0.7485;AA=C|||;VT=SNP
14	51615265	rs10149006	A	C	100	PASS	AC=1182;AF=0.236022;AN=5008;NS=2504;DP=18256;EAS_AF=0.0179;AMR_AF=0.3804;AFR_AF=0.2829;EUR_AF=0.3052;SAS_AF=0.2239;AA=A|||;VT=SNP
14	51615360	rs10138269	T	C	100	PASS	AC=1320;AF=0.263578;AN=5008;NS=2504;DP=18901;EAS_AF=0.0188;AMR_AF=0.3876;AFR_AF=0.3782;EUR_AF=0.3052;SAS_AF=0.2301;AA=C|||;VT=SNP
14	51615502	rs11157800	A	T	100	PASS	AC=1324;AF=0.264377;AN=5008;NS=2504;DP=19658;EAS_AF=0.0188;AMR_AF=0.389;AFR_AF=0.3775;EUR_AF=0.3101;SAS_AF=0.229;AA=A|||;VT=SNP
14	51615575	rs79751520	T	C	100	PASS	AC=200;AF=0.0399361;AN=5008;NS=2504;DP=18390;EAS_AF=0.0694;AMR_AF=0.0288;AFR_AF=0.0696;EUR_AF=0.0099;SAS_AF=0.0082;AA=T|||;VT=SNP
14	51615856	rs10873044	T	C	100	PASS	AC=1320;AF=0.263578;AN=5008;NS=2504;DP=20035;EAS_AF=0.0188;AMR_AF=0.3876;AFR_AF=0.3782;EUR_AF=0.3052;SAS_AF=0.2301;AA=T|||;VT=SNP
14	51617970	rs10135534	C	A	100	PASS	AC=1400;AF=0.279553;AN=5008;NS=2504;DP=19530;EAS_AF=0.0188;AMR_AF=0.3905;AFR_AF=0.4244;EUR_AF=0.3052;SAS_AF=0.2474;AA=A|||;VT=SNP
14	51620556	rs61144314	G	A	100	PASS	AC=819;AF=0.163538;AN=5008;NS=2504;DP=13501;EAS_AF=0.1438;AMR_AF=0.1931;AFR_AF=0.1324;EUR_AF=0.2584;SAS_AF=0.1074;AA=G|||;VT=SNP
14	51620937	rs7156550	T	A	100	PASS	AC=3585;AF=0.715855;AN=5008;NS=2504;DP=20591;EAS_AF=0.4861;AMR_AF=0.7867;AFR_AF=0.8139;EUR_AF=0.7376;SAS_AF=0.7474;AA=A|||;VT=SNP
14	51621387	rs148572485	A	T	100	PASS	AC=200;AF=0.0399361;AN=5008;NS=2504;DP=14509;EAS_AF=0.0694;AMR_AF=0.0288;AFR_AF=0.0696;EUR_AF=0.0099;SAS_AF=0.0082;AA=A|||;VT=SNP
14	51621800	rs9323206	C	T	100	PASS	AC=1311;AF=0.261781;AN=5008;NS=2504;DP=13806;EAS_AF=0.0179;AMR_AF=0.3876;AFR_AF=0.3775;EUR_AF=0.3052;SAS_AF=0.2229;AA=C|||;VT=SNP
14	51621908	rs9323207	G	A	100	PASS	AC=1311;AF=0.261781;AN=5008;NS=2504;DP=15340;EAS_AF=0.0179;AMR_AF=0.3876;AFR_AF=0.3775;EUR_AF=0.3052;SAS_AF=0.2229;AA=G|||;VT=SNP
14	51622437	rs60034431	C	A	100	PASS	AC=817;AF=0.163139;AN=5008;NS=2504;DP=20348;EAS_AF=0.1438;AMR_AF=0.1931;AFR_AF=0.1316;EUR_AF=0.2575;SAS_AF=0.1074;AA=T|||;VT=SNP
14	51622444	rs4131365	C	T	100	PASS	AC=1182;AF=0.236022;AN=5008;NS=2504;DP=20451;EAS_AF=0.0179;AMR_AF=0.3804;AFR_AF=0.2829;EUR_AF=0.3052;SAS_AF=0.2239;AA=C|||;VT=SNP
14	51622918	rs11157801	C	T	100	PASS	AC=1312;AF=0.261981;AN=5008;NS=2504;DP=22489;EAS_AF=0.0179;AMR_AF=0.3876;AFR_AF=0.3782;EUR_AF=0.3052;SAS_AF=0.2229;AA=C|||;VT=SNP
14	51622984	rs11157802	C	T	100	PASS	AC=1311;AF=0.261781;AN=5008;NS=2504;DP=20353;EAS_AF=0.0179;AMR_AF=0.3876;AFR_AF=0.3775;EUR_AF=0.3052;SAS_AF=0.2229;AA=C|||;VT=SNP
14	51623665	rs7493621	C	T	100	PASS	AC=1182;AF=0.236022;AN=5008;NS=2504;DP=20290;EAS_AF=0.0179;AMR_AF=0.3804;AFR_AF=0.2837;EUR_AF=0.3052;SAS_AF=0.2229;AA=c|||;VT=SNP
14	51624243	rs4243570	C	T	100	PASS	AC=1400;AF=0.279553;AN=5008;NS=2504;DP=20178;EAS_AF=0.0188;AMR_AF=0.3905;AFR_AF=0.4244;EUR_AF=0.3052;SAS_AF=0.2474;AA=T|||;VT=SNP
14	51624651	rs10138345	A	G	100	PASS	AC=806;AF=0.160942;AN=5008;NS=2504;DP=18712;EAS_AF=0.0179;AMR_AF=0.3415;AFR_AF=0.0197;EUR_AF=0.3052;SAS_AF=0.2229;AA=A|||;VT=SNP
14	51624897	rs4318127	G	C	100	PASS	AC=1311;AF=0.261781;AN=5008;NS=2504;DP=18726;EAS_AF=0.0179;AMR_AF=0.3876;AFR_AF=0.3775;EUR_AF=0.3052;SAS_AF=0.2229;AA=G|||;VT=SNP
14	51625819	rs4349056	A	G	100	PASS	AC=1402;AF=0.279952;AN=5008;NS=2504;DP=15885;EAS_AF=0.0188;AMR_AF=0.3905;AFR_AF=0.4259;EUR_AF=0.3052;SAS_AF=0.2474;AA=G|||;VT=SNP
14	51626808	rs10145287	G	T	100	PASS	AC=1181;AF=0.235823;AN=5008;NS=2504;DP=17820;EAS_AF=0.0179;AMR_AF=0.3804;AFR_AF=0.2829;EUR_AF=0.3052;SAS_AF=0.2229;AA=G|||;VT=SNP
14	51627074	rs11850707	G	A	100	PASS	AC=3784;AF=0.755591;AN=5008;NS=2504;DP=20542;EAS_AF=0.5506;AMR_AF=0.8213;AFR_AF=0.8828;EUR_AF=0.7485;SAS_AF=0.7556;AA=A|||;VT=SNP
14	51627279	rs11846890	T	C	100	PASS	AC=1400;AF=0.279553;AN=5008;NS=2504;DP=16536;EAS_AF=0.0188;AMR_AF=0.3905;AFR_AF=0.4244;EUR_AF=0.3052;SAS_AF=0.2474;AA=C|||;VT=SNP
14	51627700	rs11157803	C	T	100	PASS	AC=1401;AF=0.279752;AN=5008;NS=2504;DP=17880;EAS_AF=0.0188;AMR_AF=0.3905;AFR_AF=0.4244;EUR_AF=0.3052;SAS_AF=0.2485;AA=T|||;VT=SNP
14	51628347	rs11624975	T	C	100	PASS	AC=1180;AF=0.235623;AN=5008;NS=2504;DP=14202;EAS_AF=0.0179;AMR_AF=0.3804;AFR_AF=0.2814;EUR_AF=0.3052;SAS_AF=0.2239;AA=T|||;VT=SNP
14	51630102	rs60234748	T	C	100	PASS	AC=1317;AF=0.262979;AN=5008;NS=2504;DP=17132;EAS_AF=0.0179;AMR_AF=0.389;AFR_AF=0.3812;EUR_AF=0.3052;SAS_AF=0.2229;AA=C|||;VT=SNP
14	51630340	rs11157804	C	T	100	PASS	AC=1133;AF=0.226238;AN=5008;NS=2504;DP=18457;EAS_AF=0.0179;AMR_AF=0.3674;AFR_AF=0.2534;EUR_AF=0.3052;SAS_AF=0.2229;AA=C|||;VT=SNP
14	51630894	rs12323654	G	T	100	PASS	AC=1188;AF=0.23722;AN=5008;NS=2504;DP=19506;EAS_AF=0.0179;AMR_AF=0.3818;AFR_AF=0.2874;EUR_AF=0.3052;SAS_AF=0.2229;AA=G|||;VT=SNP
14	51631062	rs66625118	T	C	100	PASS	AC=1317;AF=0.262979;AN=5008;NS=2504;DP=20665;EAS_AF=0.0179;AMR_AF=0.389;AFR_AF=0.3812;EUR_AF=0.3052;SAS_AF=0.2229;AA=C|||;VT=SNP
14	51631223	rs12432356	T	G	100	PASS	AC=1317;AF=0.262979;AN=5008;NS=2504;DP=21035;EAS_AF=0.0179;AMR_AF=0.389;AFR_AF=0.3812;EUR_AF=0.3052;SAS_AF=0.2229;AA=T|||;VT=SNP
14	51632024	rs12435976	A	T	100	PASS	AC=2519;AF=0.502995;AN=5008;NS=2504;DP=16144;EAS_AF=0.3393;AMR_AF=0.5865;AFR_AF=0.5174;EUR_AF=0.4751;SAS_AF=0.6217;AA=T|||;VT=SNP
14	51632063	rs4531642	A	T	100	PASS	AC=3795;AF=0.757788;AN=5008;NS=2504;DP=16622;EAS_AF=0.5556;AMR_AF=0.8213;AFR_AF=0.8873;EUR_AF=0.7485;SAS_AF=0.7556;AA=T|||;VT=SNP
14	51632246	rs17252303	C	T	100	PASS	AC=1187;AF=0.237021;AN=5008;NS=2504;DP=15479;EAS_AF=0.0179;AMR_AF=0.3818;AFR_AF=0.2867;EUR_AF=0.3052;SAS_AF=0.2229;AA=C|||;VT=SNP
14	51632315	rs7151867	C	T	100	PASS	AC=2518;AF=0.502796;AN=5008;NS=2504;DP=15909;EAS_AF=0.3393;AMR_AF=0.5865;AFR_AF=0.5174;EUR_AF=0.4742;SAS_AF=0.6217;AA=T|||;VT=SNP
14	51633170	rs7157823	C	T	100	PASS	AC=1315;AF=0.26258;AN=5008;NS=2504;DP=18936;EAS_AF=0.0179;AMR_AF=0.389;AFR_AF=0.3812;EUR_AF=0.3032;SAS_AF=0.2229;AA=T|||;VT=SNP
14	51633314	rs7158337	G	C	100	PASS	AC=2529;AF=0.504992;AN=5008;NS=2504;DP=18501;EAS_AF=0.3433;AMR_AF=0.5865;AFR_AF=0.5227;EUR_AF=0.4742;SAS_AF=0.6217;AA=C|||;VT=SNP
14	51633742	rs55974960	T	C	100	PASS	AC=1126;AF=0.22484;AN=5008;NS=2504;DP=19880;EAS_AF=0.3244;AMR_AF=0.1945;AFR_AF=0.0938;EUR_AF=0.173;SAS_AF=0.3742;AA=T|||;VT=SNP
14	51633899	rs56156789	C	G	100	PASS	AC=1123;AF=0.224241;AN=5008;NS=2504;DP=20432;EAS_AF=0.3254;AMR_AF=0.1945;AFR_AF=0.0938;EUR_AF=0.17;SAS_AF=0.3732;AA=C|||;VT=SNP
14	51634131	rs4901084	G	A	100	PASS	AC=1315;AF=0.26258;AN=5008;NS=2504;DP=19235;EAS_AF=0.0179;AMR_AF=0.389;AFR_AF=0.3812;EUR_AF=0.3032;SAS_AF=0.2229;AA=A|||;VT=SNP
14	51634618	rs72688734	T	C	100	PASS	AC=1187;AF=0.237021;AN=5008;NS=2504;DP=21101;EAS_AF=0.0179;AMR_AF=0.3818;AFR_AF=0.2874;EUR_AF=0.3032;SAS_AF=0.2239;AA=T|||;VT=SNP
14	51635272	rs7148539	C	T	100	PASS	AC=2530;AF=0.505192;AN=5008;NS=2504;DP=19810;EAS_AF=0.3433;AMR_AF=0.5879;AFR_AF=0.5219;EUR_AF=0.4751;SAS_AF=0.6217;AA=T|||;VT=SNP
14	51635873	rs11845886	G	A	100	PASS	AC=1206;AF=0.240815;AN=5008;NS=2504;DP=19766;EAS_AF=0.3244;AMR_AF=0.1974;AFR_AF=0.1415;EUR_AF=0.172;SAS_AF=0.3906;AA=G|||;VT=SNP
14	51636207	rs10149046	T	C	100	PASS	AC=2520;AF=0.503195;AN=5008;NS=2504;DP=15968;EAS_AF=0.3353;AMR_AF=0.5865;AFR_AF=0.5219;EUR_AF=0.4751;SAS_AF=0.6207;AA=C|||;VT=SNP
14	51637241	rs7160729	C	T	100	PASS	AC=1208;AF=0.241214;AN=5008;NS=2504;DP=15156;EAS_AF=0.3254;AMR_AF=0.1974;AFR_AF=0.1415;EUR_AF=0.173;SAS_AF=0.3906;AA=C|||;VT=SNP
14	51637242	rs7140375	T	G	100	PASS	AC=1208;AF=0.241214;AN=5008;NS=2504;DP=15240;EAS_AF=0.3254;AMR_AF=0.1974;AFR_AF=0.1415;EUR_AF=0.173;SAS_AF=0.3906;AA=T|||;VT=SNP
14	51638739	rs4258524	A	T	100	PASS	AC=1276;AF=0.254792;AN=5008;NS=2504;DP=17726;EAS_AF=0.2222;AMR_AF=0.2349;AFR_AF=0.3654;EUR_AF=0.2724;SAS_AF=0.135;AA=T|||;VT=SNP
14	51638873	rs12432466	T	C	100	PASS	AC=1142;AF=0.228035;AN=5008;NS=2504;DP=13259;EAS_AF=0.3423;AMR_AF=0.1945;AFR_AF=0.0938;EUR_AF=0.172;SAS_AF=0.3732;AA=T|||;VT=SNP
14	51639577	rs4898682	G	A	100	PASS	AC=1280;AF=0.255591;AN=5008;NS=2504;DP=20340;EAS_AF=0.2222;AMR_AF=0.2363;AFR_AF=0.3669;EUR_AF=0.2714;SAS_AF=0.137;AA=A|||;VT=SNP
14	51639604	rs4901085	C	T	100	PASS	AC=2453;AF=0.489816;AN=5008;NS=2504;DP=20493;EAS_AF=0.2312;AMR_AF=0.6182;AFR_AF=0.6528;EUR_AF=0.5746;SAS_AF=0.3579;AA=T|||;VT=SNP
14	51639759	rs11850391	A	G	100	PASS	AC=1231;AF=0.245807;AN=5008;NS=2504;DP=21867;EAS_AF=0.3423;AMR_AF=0.1974;AFR_AF=0.1415;EUR_AF=0.172;SAS_AF=0.3978;AA=A|||;VT=SNP
14	51640125	rs10144743	T	G	100	PASS	AC=2453;AF=0.489816;AN=5008;NS=2504;DP=21050;EAS_AF=0.2312;AMR_AF=0.6167;AFR_AF=0.6528;EUR_AF=0.5755;SAS_AF=0.3579;AA=G|||;VT=SNP
14	51640225	rs10144823	T	C	100	PASS	AC=3683;AF=0.735423;AN=5008;NS=2504;DP=21158;EAS_AF=0.5734;AMR_AF=0.8141;AFR_AF=0.7943;EUR_AF=0.7465;SAS_AF=0.7556;AA=C|||;VT=SNP
14	51640496	rs7147129	C	T	100	PASS	AC=3813;AF=0.761382;AN=5008;NS=2504;DP=22115;EAS_AF=0.5744;AMR_AF=0.8213;AFR_AF=0.8873;EUR_AF=0.7465;SAS_AF=0.7566;AA=T|||;VT=SNP
14	51641256	rs7154049	T	C	100	PASS	AC=2450;AF=0.489217;AN=5008;NS=2504;DP=21977;EAS_AF=0.2312;AMR_AF=0.6167;AFR_AF=0.6513;EUR_AF=0.5746;SAS_AF=0.3579;AA=T|||;VT=SNP
14	51641399	rs12587611	C	T	100	PASS	AC=1284;AF=0.25639;AN=5008;NS=2504;DP=19298;EAS_AF=0.2222;AMR_AF=0.2363;AFR_AF=0.3714;EUR_AF=0.2714;SAS_AF=0.135;AA=C|||;VT=SNP
14	51645368	rs2999381	T	C	100	PASS	AC=3325;AF=0.663938;AN=5008;NS=2504;DP=16678;EAS_AF=0.6577;AMR_AF=0.7305;AFR_AF=0.6619;EUR_AF=0.7565;SAS_AF=0.5307;AA=T|||;VT=SNP
14	51645492	rs3007081	G	A	100	PASS	AC=3325;AF=0.663938;AN=5008;NS=2504;DP=17457;EAS_AF=0.6577;AMR_AF=0.7305;AFR_AF=0.6619;EUR_AF=0.7565;SAS_AF=0.5307;AA=G|||;VT=SNP
14	51645583	rs55851845	A	T	100	PASS	AC=1138;AF=0.227236;AN=5008;NS=2504;DP=18316;EAS_AF=0.3393;AMR_AF=0.1945;AFR_AF=0.0938;EUR_AF=0.172;SAS_AF=0.3722;AA=A|||;VT=SNP
14	51646935	rs3007164	A	G	100	PASS	AC=2105;AF=0.420327;AN=5008;NS=2504;DP=16840;EAS_AF=0.4365;AMR_AF=0.5115;AFR_AF=0.3079;EUR_AF=0.508;SAS_AF=0.4008;AA=A|||;VT=SNP
14	51647640	rs4567626	T	A	100	PASS	AC=1236;AF=0.246805;AN=5008;NS=2504;DP=21348;EAS_AF=0.3403;AMR_AF=0.1974;AFR_AF=0.1475;EUR_AF=0.172;SAS_AF=0.3967;AA=T|||;VT=SNP
14	51647682	rs12884661	G	A	100	PASS	AC=447;AF=0.0892572;AN=5008;NS=2504;DP=21630;EAS_AF=0.249;AMR_AF=0.0447;AFR_AF=0.0015;EUR_AF=0.0537;SAS_AF=0.1115;AA=G|||;VT=SNP
14	51648738	rs56220306	A	T	100	PASS	AC=1192;AF=0.238019;AN=5008;NS=2504;DP=17785;EAS_AF=0.2956;AMR_AF=0.1974;AFR_AF=0.1483;EUR_AF=0.172;SAS_AF=0.3967;AA=A|||;VT=SNP
14	51648755	rs2999383	T	C	100	PASS	AC=3410;AF=0.680911;AN=5008;NS=2504;DP=17712;EAS_AF=0.7034;AMR_AF=0.7464;AFR_AF=0.6619;EUR_AF=0.7793;SAS_AF=0.5358;AA=T|||;VT=SNP
14	51649066	rs56026555	G	T	100	PASS	AC=1095;AF=0.21865;AN=5008;NS=2504;DP=20981;EAS_AF=0.2946;AMR_AF=0.1945;AFR_AF=0.0938;EUR_AF=0.172;SAS_AF=0.3742;AA=G|||;VT=SNP
14	51649081	rs61985092	G	A	100	PASS	AC=187;AF=0.0373403;AN=5008;NS=2504;DP=20724;EAS_AF=0.002;AMR_AF=0.0562;AFR_AF=0.0038;EUR_AF=0.1203;SAS_AF=0.0204;AA=G|||;VT=SNP
14	51650328	rs2999384	G	T	100	PASS	AC=3361;AF=0.671126;AN=5008;NS=2504;DP=19094;EAS_AF=0.7024;AMR_AF=0.7305;AFR_AF=0.6528;EUR_AF=0.7575;SAS_AF=0.5327;AA=T|||;VT=SNP
14	51650610	rs77464874	T	C	100	PASS	AC=185;AF=0.0369409;AN=5008;NS=2504;DP=20496;EAS_AF=0.0694;AMR_AF=0.0303;AFR_AF=0.0567;EUR_AF=0.0099;SAS_AF=0.0092;AA=T|||;VT=SNP
14	51651148	rs10873045	A	T	100	PASS	AC=1197;AF=0.239018;AN=5008;NS=2504;DP=16192;EAS_AF=0.2222;AMR_AF=0.2291;AFR_AF=0.3086;EUR_AF=0.2724;SAS_AF=0.135;AA=A|||;VT=SNP
14	51651560	rs11848143	T	A	100	PASS	AC=1348;AF=0.269169;AN=5008;NS=2504;DP=18048;EAS_AF=0.2956;AMR_AF=0.2104;AFR_AF=0.27;EUR_AF=0.172;SAS_AF=0.3824;AA=A|||;VT=SNP
14	51652628	rs2999386	G	T	100	PASS	AC=3459;AF=0.690695;AN=5008;NS=2504;DP=19754;EAS_AF=0.7758;AMR_AF=0.7061;AFR_AF=0.5787;EUR_AF=0.6571;SAS_AF=0.7781;AA=G|||;VT=SNP
14	51652986	rs2999387	C	G	100	PASS	AC=3458;AF=0.690495;AN=5008;NS=2504;DP=17057;EAS_AF=0.7758;AMR_AF=0.7046;AFR_AF=0.5787;EUR_AF=0.6571;SAS_AF=0.7781;AA=G|||;VT=SNP
14	51653103	rs67113863	G	C	100	PASS	AC=1134;AF=0.226438;AN=5008;NS=2504;DP=17439;EAS_AF=0.2946;AMR_AF=0.1988;AFR_AF=0.1203;EUR_AF=0.172;SAS_AF=0.3753;AA=G|||;VT=SNP
14	51654157	rs2999388	A	G	100	PASS	AC=3472;AF=0.693291;AN=5008;NS=2504;DP=17056;EAS_AF=0.7758;AMR_AF=0.7046;AFR_AF=0.5764;EUR_AF=0.6571;SAS_AF=0.7955;AA=G|||;VT=SNP
14	51654510	rs2999389	G	A	100	PASS	AC=3472;AF=0.693291;AN=5008;NS=2504;DP=15655;EAS_AF=0.7758;AMR_AF=0.7046;AFR_AF=0.5764;EUR_AF=0.6571;SAS_AF=0.7955;AA=A|||;VT=SNP
14	51654944	rs2999390	C	G	100	PASS	AC=3453;AF=0.689497;AN=5008;NS=2504;DP=18992;EAS_AF=0.7758;AMR_AF=0.7032;AFR_AF=0.5764;EUR_AF=0.6561;SAS_AF=0.7781;AA=G|||;VT=SNP
14	51655109	rs2999391	A	G	100	PASS	AC=3685;AF=0.735823;AN=5008;NS=2504;DP=18666;EAS_AF=0.8462;AMR_AF=0.7435;AFR_AF=0.6483;EUR_AF=0.6839;SAS_AF=0.7883;AA=G|||;VT=SNP
14	51655145	rs2999392	C	T	100	PASS	AC=3670;AF=0.732827;AN=5008;NS=2504;DP=17454;EAS_AF=0.8462;AMR_AF=0.7421;AFR_AF=0.6392;EUR_AF=0.6839;SAS_AF=0.7863;AA=C|||;VT=SNP
14	51655167	rs2999393	G	T	100	PASS	AC=3723;AF=0.743411;AN=5008;NS=2504;DP=17296;EAS_AF=0.8472;AMR_AF=0.7594;AFR_AF=0.6483;EUR_AF=0.7058;SAS_AF=0.7924;AA=T|||;VT=SNP
14	51656071	rs12435444	C	T	100	PASS	AC=1177;AF=0.235024;AN=5008;NS=2504;DP=17499;EAS_AF=0.2946;AMR_AF=0.2075;AFR_AF=0.1354;EUR_AF=0.1889;SAS_AF=0.3753;AA=c|||;VT=SNP
14	51656225	rs67065973	T	C	100	PASS	AC=1176;AF=0.234824;AN=5008;NS=2504;DP=15564;EAS_AF=0.2946;AMR_AF=0.2075;AFR_AF=0.1354;EUR_AF=0.1879;SAS_AF=0.3753;AA=T|||;VT=SNP
14	51656399	rs66680859	A	G	100	PASS	AC=1495;AF=0.298522;AN=5008;NS=2504;DP=17635;EAS_AF=0.3641;AMR_AF=0.2464;AFR_AF=0.289;EUR_AF=0.1988;SAS_AF=0.3834;AA=A|||;VT=SNP
14	51656464	rs57212982	A	G	100	PASS	AC=1577;AF=0.314896;AN=5008;NS=2504;DP=18532;EAS_AF=0.3641;AMR_AF=0.2493;AFR_AF=0.3366;EUR_AF=0.1988;SAS_AF=0.4008;AA=G|||;VT=SNP
14	51657840	rs73294531	T	G	100	PASS	AC=318;AF=0.0634984;AN=5008;NS=2504;DP=19172;EAS_AF=0.0694;AMR_AF=0.0389;AFR_AF=0.1536;EUR_AF=0.0099;SAS_AF=0.0082;AA=T|||;VT=SNP
14	51658072	rs12232228	A	G	100	PASS	AC=3240;AF=0.646965;AN=5008;NS=2504;DP=15618;EAS_AF=0.7698;AMR_AF=0.6945;AFR_AF=0.4289;EUR_AF=0.6571;SAS_AF=0.771;AA=A|||;VT=SNP
14	51658390	rs11157805	C	G	100	PASS	AC=3653;AF=0.729433;AN=5008;NS=2504;DP=8011;EAS_AF=0.8452;AMR_AF=0.7363;AFR_AF=0.6301;EUR_AF=0.667;SAS_AF=0.8037;AA=G|||;VT=SNP
14	51658932	rs8022611	G	C	100	PASS	AC=886;AF=0.176917;AN=5008;NS=2504;DP=15071;EAS_AF=0.4266;AMR_AF=0.1182;AFR_AF=0.0166;EUR_AF=0.1819;SAS_AF=0.1728;AA=G|||;VT=SNP
14	51659047	rs59298295	T	G	100	PASS	AC=1080;AF=0.215655;AN=5008;NS=2504;DP=18241;EAS_AF=0.2946;AMR_AF=0.1916;AFR_AF=0.0832;EUR_AF=0.172;SAS_AF=0.3753;AA=T|||;VT=SNP
14	51660217	rs12588488	C	A	100	PASS	AC=2147;AF=0.428714;AN=5008;NS=2504;DP=16781;EAS_AF=0.4821;AMR_AF=0.5101;AFR_AF=0.3064;EUR_AF=0.507;SAS_AF=0.4008;AA=C|||;VT=SNP
14	51660476	rs73294538	G	A	100	PASS	AC=322;AF=0.0642971;AN=5008;NS=2504;DP=17916;EAS_AF=0.0694;AMR_AF=0.0375;AFR_AF=0.1445;EUR_AF=0.0099;SAS_AF=0.0256;AA=g|||;VT=SNP
14	51661855	rs12884159	G	C	100	PASS	AC=894;AF=0.178514;AN=5008;NS=2504;DP=16416;EAS_AF=0.4276;AMR_AF=0.1254;AFR_AF=0.0144;EUR_AF=0.1869;SAS_AF=0.1728;AA=G|||;VT=SNP
14	51662167	rs4296182	A	C	100	PASS	AC=2121;AF=0.423522;AN=5008;NS=2504;DP=23065;EAS_AF=0.4821;AMR_AF=0.5043;AFR_AF=0.3064;EUR_AF=0.492;SAS_AF=0.3937;AA=A|||;VT=SNP
14	51662196	rs58225416	C	T	100	PASS	AC=1151;AF=0.229832;AN=5008;NS=2504;DP=22930;EAS_AF=0.2946;AMR_AF=0.1988;AFR_AF=0.1203;EUR_AF=0.172;SAS_AF=0.3926;AA=C|||;VT=SNP
14	51662280	rs60593258	T	A	100	PASS	AC=1335;AF=0.266573;AN=5008;NS=2504;DP=24596;EAS_AF=0.3631;AMR_AF=0.2291;AFR_AF=0.1778;EUR_AF=0.1819;SAS_AF=0.4008;AA=T|||;VT=SNP
14	51662491	rs114764165	A	G	100	PASS	AC=183;AF=0.0365415;AN=5008;NS=2504;DP=24427;EAS_AF=0.0685;AMR_AF=0.0303;AFR_AF=0.0567;EUR_AF=0.0099;SAS_AF=0.0082;AA=A|||;VT=SNP
14	51662708	rs67628731	C	G	100	PASS	AC=1546;AF=0.308706;AN=5008;NS=2504;DP=22944;EAS_AF=0.3631;AMR_AF=0.2392;AFR_AF=0.3268;EUR_AF=0.1819;SAS_AF=0.408;AA=G|||;VT=SNP
14	51663719	rs34063246	G	C	100	PASS	AC=1151;AF=0.229832;AN=5008;NS=2504;DP=20135;EAS_AF=0.2946;AMR_AF=0.1988;AFR_AF=0.1203;EUR_AF=0.172;SAS_AF=0.3926;AA=G|||;VT=SNP
14	51664184	rs4901086	A	T	100	PASS	AC=183;AF=0.0365415;AN=5008;NS=2504;DP=15296;EAS_AF=0.0685;AMR_AF=0.0303;AFR_AF=0.0567;EUR_AF=0.0099;SAS_AF=0.0082;AA=A|||;VT=SNP
14	51665858	rs12435916	T	G	100	PASS	AC=1337;AF=0.266973;AN=5008;NS=2504;DP=15605;EAS_AF=0.3631;AMR_AF=0.2291;AFR_AF=0.1778;EUR_AF=0.1819;SAS_AF=0.4029;AA=G|||;VT=SNP
14	51666091	rs12433445	G	A	100	PASS	AC=1134;AF=0.226438;AN=5008;NS=2504;DP=16529;EAS_AF=0.2937;AMR_AF=0.1988;AFR_AF=0.1203;EUR_AF=0.172;SAS_AF=0.3763;AA=G|||;VT=SNP
14	51667464	rs149355480	G	C	100	PASS	AC=183;AF=0.0365415;AN=5008;NS=2504;DP=20115;EAS_AF=0.0685;AMR_AF=0.0303;AFR_AF=0.0567;EUR_AF=0.0099;SAS_AF=0.0082;AA=G|||;VT=SNP
14	51667504	rs4131981	T	A	100	PASS	AC=2148;AF=0.428914;AN=5008;NS=2504;DP=19090;EAS_AF=0.4831;AMR_AF=0.513;AFR_AF=0.3018;EUR_AF=0.5139;SAS_AF=0.3978;AA=T|||;VT=SNP
14	51667524	rs12434435	G	T	100	PASS	AC=3954;AF=0.789537;AN=5008;NS=2504;DP=19455;EAS_AF=0.8472;AMR_AF=0.7723;AFR_AF=0.7943;EUR_AF=0.7008;SAS_AF=0.8272;AA=T|||;VT=SNP
14	51668499	rs4901087	T	C	100	PASS	AC=2158;AF=0.430911;AN=5008;NS=2504;DP=21578;EAS_AF=0.4831;AMR_AF=0.5202;AFR_AF=0.3033;EUR_AF=0.5169;SAS_AF=0.3978;AA=T|||;VT=SNP
14	51668521	rs4901088	T	C	100	PASS	AC=182;AF=0.0363419;AN=5008;NS=2504;DP=20867;EAS_AF=0.0685;AMR_AF=0.0303;AFR_AF=0.056;EUR_AF=0.0099;SAS_AF=0.0082;AA=T|||;VT=SNP
14	51668710	rs4901089	T	C	100	PASS	AC=182;AF=0.0363419;AN=5008;NS=2504;DP=20776;EAS_AF=0.0665;AMR_AF=0.0303;AFR_AF=0.0575;EUR_AF=0.0099;SAS_AF=0.0082;AA=T|||;VT=SNP
14	51669124	rs76700546	G	T	100	PASS	AC=182;AF=0.0363419;AN=5008;NS=2504;DP=18480;EAS_AF=0.0665;AMR_AF=0.0303;AFR_AF=0.0575;EUR_AF=0.0099;SAS_AF=0.0082;AA=G|||;VT=SNP
14	51669224	rs4547259	T	G	100	PASS	AC=3188;AF=0.636581;AN=5008;NS=2504;DP=18499;EAS_AF=0.6379;AMR_AF=0.7118;AFR_AF=0.5749;EUR_AF=0.7704;SAS_AF=0.5276;AA=T|||;VT=SNP
14	51669661	rs12433249	T	C	100	PASS	AC=1583;AF=0.316094;AN=5008;NS=2504;DP=19766;EAS_AF=0.3621;AMR_AF=0.2594;AFR_AF=0.3366;EUR_AF=0.1978;SAS_AF=0.4029;AA=C|||;VT=SNP
14	51669849	rs114230490	C	T	100	PASS	AC=185;AF=0.0369409;AN=5008;NS=2504;DP=19297;EAS_AF=0.0694;AMR_AF=0.0303;AFR_AF=0.0575;EUR_AF=0.0099;SAS_AF=0.0082;AA=C|||;VT=SNP
14	51669891	rs12436158	G	A	100	PASS	AC=1131;AF=0.225839;AN=5008;NS=2504;DP=19321;EAS_AF=0.2917;AMR_AF=0.1988;AFR_AF=0.1195;EUR_AF=0.171;SAS_AF=0.3773;AA=g|||;VT=SNP
14	51670057	rs8008599	A	G	100	PASS	AC=3929;AF=0.784545;AN=5008;NS=2504;DP=18787;EAS_AF=0.8482;AMR_AF=0.781;AFR_AF=0.7549;EUR_AF=0.7197;SAS_AF=0.8282;AA=G|||;VT=SNP
14	51670464	rs67116854	G	A	100	PASS	AC=1334;AF=0.266374;AN=5008;NS=2504;DP=19961;EAS_AF=0.3621;AMR_AF=0.2291;AFR_AF=0.177;EUR_AF=0.1809;SAS_AF=0.4029;AA=A|||;VT=SNP
14	51670524	rs66806841	G	C	100	PASS	AC=1335;AF=0.266573;AN=5008;NS=2504;DP=20052;EAS_AF=0.3631;AMR_AF=0.2291;AFR_AF=0.177;EUR_AF=0.1809;SAS_AF=0.4029;AA=G|||;VT=SNP
14	51670744	rs11622116	C	T	100	PASS	AC=2160;AF=0.43131;AN=5008;NS=2504;DP=19561;EAS_AF=0.4851;AMR_AF=0.5202;AFR_AF=0.3033;EUR_AF=0.5169;SAS_AF=0.3978;AA=C|||;VT=SNP
14	51671017	rs10135768	G	T	100	PASS	AC=1261;AF=0.251797;AN=5008;NS=2504;DP=20456;EAS_AF=0.0556;AMR_AF=0.3934;AFR_AF=0.2874;EUR_AF=0.33;SAS_AF=0.2249;AA=G|||;VT=SNP
14	51671320	rs12436364	T	C	100	PASS	AC=1378;AF=0.27516;AN=5008;NS=2504;DP=19322;EAS_AF=0.3631;AMR_AF=0.2378;AFR_AF=0.1921;EUR_AF=0.1978;SAS_AF=0.4029;AA=T|||;VT=SNP
14	51671492	rs7153408	G	A	100	PASS	AC=3185;AF=0.635982;AN=5008;NS=2504;DP=16980;EAS_AF=0.6359;AMR_AF=0.7118;AFR_AF=0.5749;EUR_AF=0.7704;SAS_AF=0.5266;AA=G|||;VT=SNP
14	51671817	rs35345236	T	C	100	PASS	AC=2171;AF=0.433506;AN=5008;NS=2504;DP=12570;EAS_AF=0.4841;AMR_AF=0.5216;AFR_AF=0.3101;EUR_AF=0.5189;SAS_AF=0.3978;AA=T|||;VT=SNP
14	51672027	rs68180359	G	A	100	PASS	AC=1145;AF=0.228634;AN=5008;NS=2504;DP=14432;EAS_AF=0.2907;AMR_AF=0.1988;AFR_AF=0.1195;EUR_AF=0.169;SAS_AF=0.3947;AA=G|||;VT=SNP
14	51672432	rs34953083	A	G	100	PASS	AC=1958;AF=0.390974;AN=5008;NS=2504;DP=17999;EAS_AF=0.4812;AMR_AF=0.5;AFR_AF=0.1619;EUR_AF=0.5189;SAS_AF=0.3988;AA=A|||;VT=SNP
14	51672931	rs116824206	T	C	100	PASS	AC=187;AF=0.0373403;AN=5008;NS=2504;DP=20024;EAS_AF=0.0694;AMR_AF=0.0317;AFR_AF=0.0582;EUR_AF=0.0099;SAS_AF=0.0082;AA=T|||;VT=SNP
14	51673136	rs78203961	C	T	100	PASS	AC=188;AF=0.0375399;AN=5008;NS=2504;DP=21834;EAS_AF=0.0694;AMR_AF=0.0317;AFR_AF=0.059;EUR_AF=0.0099;SAS_AF=0.0082;AA=C|||;VT=SNP
14	51673462	rs116144179	T	C	100	PASS	AC=187;AF=0.0373403;AN=5008;NS=2504;DP=20600;EAS_AF=0.0694;AMR_AF=0.0317;AFR_AF=0.0582;EUR_AF=0.0099;SAS_AF=0.0082;AA=T|||;VT=SNP
14	51673715	rs4465517	C	A	100	PASS	AC=3835;AF=0.765775;AN=5008;NS=2504;DP=17677;EAS_AF=0.8264;AMR_AF=0.7565;AFR_AF=0.7474;EUR_AF=0.6809;SAS_AF=0.8221;AA=A|||;VT=SNP
14	51674713	rs4403958	C	T	100	PASS	AC=4356;AF=0.869808;AN=5008;NS=2504;DP=18136;EAS_AF=0.9286;AMR_AF=0.9179;AFR_AF=0.7073;EUR_AF=0.9583;SAS_AF=0.9039;AA=C|||;VT=SNP
14	51674741	rs117987989	T	C	100	PASS	AC=206;AF=0.0411342;AN=5008;NS=2504;DP=18386;EAS_AF=0.0704;AMR_AF=0.0317;AFR_AF=0.059;EUR_AF=0.0099;SAS_AF=0.0256;AA=T|||;VT=SNP
14	51675798	rs4350491	A	G	100	PASS	AC=2138;AF=0.426917;AN=5008;NS=2504;DP=19709;EAS_AF=0.4405;AMR_AF=0.5202;AFR_AF=0.3207;EUR_AF=0.5179;SAS_AF=0.3967;AA=A|||;VT=SNP
14	51675827	rs115346929	T	G	100	PASS	AC=206;AF=0.0411342;AN=5008;NS=2504;DP=20035;EAS_AF=0.0704;AMR_AF=0.0317;AFR_AF=0.059;EUR_AF=0.0099;SAS_AF=0.0256;AA=T|||;VT=SNP
14	51676059	rs114569667	G	T	100	PASS	AC=206;AF=0.0411342;AN=5008;NS=2504;DP=18959;EAS_AF=0.0704;AMR_AF=0.0317;AFR_AF=0.059;EUR_AF=0.0099;SAS_AF=0.0256;AA=G|||;VT=SNP
14	51676204	rs116451700	C	T	100	PASS	AC=208;AF=0.0415335;AN=5008;NS=2504;DP=20650;EAS_AF=0.0714;AMR_AF=0.0331;AFR_AF=0.059;EUR_AF=0.0099;SAS_AF=0.0256;AA=T|||;VT=SNP
14	51676837	rs4442724	G	A	100	PASS	AC=206;AF=0.0411342;AN=5008;NS=2504;DP=17255;EAS_AF=0.0704;AMR_AF=0.0317;AFR_AF=0.059;EUR_AF=0.0099;SAS_AF=0.0256;AA=G|||;VT=SNP
14	51677599	rs10132658	C	T	100	PASS	AC=2164;AF=0.432109;AN=5008;NS=2504;DP=16490;EAS_AF=0.3948;AMR_AF=0.5346;AFR_AF=0.357;EUR_AF=0.5318;SAS_AF=0.3967;AA=C|||;VT=SNP
14	51678404	rs72688754	G	A	100	PASS	AC=307;AF=0.0613019;AN=5008;NS=2504;DP=16438;EAS_AF=0.0109;AMR_AF=0.0562;AFR_AF=0.0091;EUR_AF=0.1004;SAS_AF=0.1472;AA=G|||;VT=SNP
14	51679003	rs68164178	A	C	100	PASS	AC=1163;AF=0.232228;AN=5008;NS=2504;DP=16359;EAS_AF=0.3333;AMR_AF=0.2017;AFR_AF=0.0976;EUR_AF=0.1789;SAS_AF=0.3865;AA=A|||;VT=SNP
14	51679717	rs35556623	T	A	100	PASS	AC=880;AF=0.175719;AN=5008;NS=2504;DP=17503;EAS_AF=0.378;AMR_AF=0.1383;AFR_AF=0.0159;EUR_AF=0.1968;SAS_AF=0.1881;AA=T|||;VT=SNP
14	51682319	rs77139355	A	G	100	PASS	AC=1192;AF=0.238019;AN=5008;NS=2504;DP=20559;EAS_AF=0.0585;AMR_AF=0.3833;AFR_AF=0.2542;EUR_AF=0.3231;SAS_AF=0.2106;AA=A|||;VT=SNP
14	51682971	rs10438116	G	T	100	PASS	AC=2159;AF=0.43111;AN=5008;NS=2504;DP=18332;EAS_AF=0.4385;AMR_AF=0.5317;AFR_AF=0.3298;EUR_AF=0.5189;SAS_AF=0.3988;AA=G|||;VT=SNP
14	51683038	rs112810454	C	A	100	PASS	AC=1161;AF=0.231829;AN=5008;NS=2504;DP=20052;EAS_AF=0.3353;AMR_AF=0.2017;AFR_AF=0.0968;EUR_AF=0.1779;SAS_AF=0.3845;AA=C|||;VT=SNP
14	51686620	rs11629336	G	T	100	PASS	AC=832;AF=0.166134;AN=5008;NS=2504;DP=19082;EAS_AF=0.1538;AMR_AF=0.1715;AFR_AF=0.152;EUR_AF=0.2505;SAS_AF=0.1074;AA=G|||;VT=SNP
14	51687942	rs78258810	A	G	100	PASS	AC=738;AF=0.147364;AN=5008;NS=2504;DP=18084;EAS_AF=0.3234;AMR_AF=0.1369;AFR_AF=0.0038;EUR_AF=0.0785;SAS_AF=0.2382;AA=A|||;VT=SNP
14	51689021	rs7494313	T	C	100	PASS	AC=2173;AF=0.433906;AN=5008;NS=2504;DP=21847;EAS_AF=0.4921;AMR_AF=0.3847;AFR_AF=0.3593;EUR_AF=0.4334;SAS_AF=0.5102;AA=T|||;VT=SNP
14	51689181	rs4369569	C	G	100	PASS	AC=2169;AF=0.433107;AN=5008;NS=2504;DP=21919;EAS_AF=0.4921;AMR_AF=0.3833;AFR_AF=0.357;EUR_AF=0.4334;SAS_AF=0.5102;AA=C|||;VT=SNP
14	51689363	rs76503128	C	T	100	PASS	AC=734;AF=0.146565;AN=5008;NS=2504;DP=20535;EAS_AF=0.3234;AMR_AF=0.1369;AFR_AF=0.0038;EUR_AF=0.0785;SAS_AF=0.2342;AA=C|||;VT=SNP
14	51691300	rs12436944	A	G	100	PASS	AC=812;AF=0.162141;AN=5008;NS=2504;DP=20686;EAS_AF=0.0575;AMR_AF=0.3487;AFR_AF=0.0174;EUR_AF=0.2873;SAS_AF=0.2045;AA=A|||;VT=SNP
14	51691528	rs8021773	T	C	100	PASS	AC=1996;AF=0.398562;AN=5008;NS=2504;DP=2238;EAS_AF=0.4911;AMR_AF=0.3746;AFR_AF=0.2511;EUR_AF=0.4284;SAS_AF=0.4888;AA=T|||;VT=SNP
14	51691835	rs7159770	G	A	100	PASS	AC=2156;AF=0.430511;AN=5008;NS=2504;DP=20463;EAS_AF=0.4375;AMR_AF=0.5317;AFR_AF=0.3283;EUR_AF=0.5169;SAS_AF=0.4008;AA=G|||;VT=SNP
14	51692699	rs12431939	G	A	100	PASS	AC=1140;AF=0.227636;AN=5008;NS=2504;DP=16624;EAS_AF=0.3363;AMR_AF=0.1974;AFR_AF=0.0832;EUR_AF=0.1799;SAS_AF=0.3814;AA=G|||;VT=SNP
14	51692946	rs55701847	G	A	100	PASS	AC=815;AF=0.16274;AN=5008;NS=2504;DP=15481;EAS_AF=0.1548;AMR_AF=0.17;AFR_AF=0.1513;EUR_AF=0.2356;SAS_AF=0.1063;AA=G|||;VT=SNP
14	51693463	rs56137183	C	A	100	PASS	AC=813;AF=0.16234;AN=5008;NS=2504;DP=19339;EAS_AF=0.1548;AMR_AF=0.1686;AFR_AF=0.1513;EUR_AF=0.2346;SAS_AF=0.1063;AA=C|||;VT=SNP
14	51693708	rs10134478	G	C	100	PASS	AC=2182;AF=0.435703;AN=5008;NS=2504;DP=18203;EAS_AF=0.4375;AMR_AF=0.5375;AFR_AF=0.3343;EUR_AF=0.5308;SAS_AF=0.4008;AA=G|||;VT=SNP
14	51694261	rs11623710	C	T	100	PASS	AC=755;AF=0.150759;AN=5008;NS=2504;DP=20245;EAS_AF=0.1558;AMR_AF=0.1729;AFR_AF=0.0953;EUR_AF=0.2455;SAS_AF=0.1074;AA=C|||;VT=SNP
14	51694416	rs10137445	G	A	100	PASS	AC=2163;AF=0.431909;AN=5008;NS=2504;DP=20476;EAS_AF=0.4375;AMR_AF=0.5331;AFR_AF=0.3336;EUR_AF=0.5199;SAS_AF=0.3967;AA=G|||;VT=SNP
14	51694614	rs10137481	C	T	100	PASS	AC=2080;AF=0.415335;AN=5008;NS=2504;DP=20356;EAS_AF=0.4375;AMR_AF=0.5259;AFR_AF=0.2753;EUR_AF=0.5169;SAS_AF=0.3988;AA=c|||;VT=SNP
14	51696649	rs60818073	T	C	100	PASS	AC=1137;AF=0.227037;AN=5008;NS=2504;DP=17520;EAS_AF=0.3363;AMR_AF=0.196;AFR_AF=0.0832;EUR_AF=0.1799;SAS_AF=0.3793;AA=T|||;VT=SNP
14	51697392	rs6572737	C	A	100	PASS	AC=1323;AF=0.264177;AN=5008;NS=2504;DP=19957;EAS_AF=0.3224;AMR_AF=0.2118;AFR_AF=0.211;EUR_AF=0.1958;SAS_AF=0.3834;AA=C|||;VT=SNP
14	51697655	rs56024569	A	G	100	PASS	AC=590;AF=0.117812;AN=5008;NS=2504;DP=20374;EAS_AF=0.1577;AMR_AF=0.1585;AFR_AF=0.0106;EUR_AF=0.2147;SAS_AF=0.093;AA=A|||;VT=SNP
14	51698659	rs61109194	T	C	100	PASS	AC=1247;AF=0.249002;AN=5008;NS=2504;DP=19880;EAS_AF=0.3214;AMR_AF=0.2205;AFR_AF=0.1135;EUR_AF=0.2266;SAS_AF=0.4008;AA=T|||;VT=SNP
14	51699378	rs56100232	A	G	100	PASS	AC=724;AF=0.144569;AN=5008;NS=2504;DP=20136;EAS_AF=0.1577;AMR_AF=0.1671;AFR_AF=0.0946;EUR_AF=0.2256;SAS_AF=0.0992;AA=A|||;VT=SNP
14	51699935	rs28852081	G	A	100	PASS	AC=3193;AF=0.63758;AN=5008;NS=2504;DP=19081;EAS_AF=0.6101;AMR_AF=0.7133;AFR_AF=0.6256;EUR_AF=0.7445;SAS_AF=0.5184;AA=G|||;VT=SNP
14	51700555	rs57581670	T	C	100	PASS	AC=753;AF=0.150359;AN=5008;NS=2504;DP=17182;EAS_AF=0.3085;AMR_AF=0.1412;AFR_AF=0.0053;EUR_AF=0.0984;SAS_AF=0.2434;AA=T|||;VT=SNP
14	51701494	rs79404391	A	G	100	PASS	AC=793;AF=0.158347;AN=5008;NS=2504;DP=18330;EAS_AF=0.1577;AMR_AF=0.17;AFR_AF=0.143;EUR_AF=0.2286;SAS_AF=0.0992;AA=A|||;VT=SNP
14	51701941	rs61985120	C	A	100	PASS	AC=769;AF=0.153554;AN=5008;NS=2504;DP=17890;EAS_AF=0.1577;AMR_AF=0.1657;AFR_AF=0.1422;EUR_AF=0.2107;SAS_AF=0.0971;AA=C|||;VT=SNP
14	51702128	rs12435765	A	G	100	PASS	AC=1196;AF=0.238818;AN=5008;NS=2504;DP=18804;EAS_AF=0.3214;AMR_AF=0.2089;AFR_AF=0.0961;EUR_AF=0.2068;SAS_AF=0.4008;AA=A|||;VT=SNP
14	51702414	rs4334206	G	C	100	PASS	AC=724;AF=0.144569;AN=5008;NS=2504;DP=18636;EAS_AF=0.1577;AMR_AF=0.1671;AFR_AF=0.0946;EUR_AF=0.2256;SAS_AF=0.0992;AA=G|||;VT=SNP
14	51704361	rs60616710	A	T	100	PASS	AC=1200;AF=0.239617;AN=5008;NS=2504;DP=19706;EAS_AF=0.3185;AMR_AF=0.2089;AFR_AF=0.0991;EUR_AF=0.2097;SAS_AF=0.4008;AA=A|||;VT=SNP
14	51704366	rs60225624	C	T	100	PASS	AC=1200;AF=0.239617;AN=5008;NS=2504;DP=19256;EAS_AF=0.3185;AMR_AF=0.2089;AFR_AF=0.0991;EUR_AF=0.2097;SAS_AF=0.4008;AA=C|||;VT=SNP
14	51704790	rs10142203	T	C	100	PASS	AC=1113;AF=0.222244;AN=5008;NS=2504;DP=19469;EAS_AF=0.1458;AMR_AF=0.3746;AFR_AF=0.093;EUR_AF=0.3171;SAS_AF=0.2699;AA=C|||;VT=SNP
14	51704821	rs60294020	C	A	100	PASS	AC=1200;AF=0.239617;AN=5008;NS=2504;DP=18382;EAS_AF=0.3185;AMR_AF=0.2104;AFR_AF=0.0991;EUR_AF=0.2097;SAS_AF=0.3998;AA=C|||;VT=SNP
14	51705925	rs61985121	A	G	100	PASS	AC=622;AF=0.124201;AN=5008;NS=2504;DP=16719;EAS_AF=0.1607;AMR_AF=0.1599;AFR_AF=0.0242;EUR_AF=0.2157;SAS_AF=0.1022;AA=A|||;VT=SNP
14	51709017	rs7149337	G	T	100	PASS	AC=2212;AF=0.441693;AN=5008;NS=2504;DP=19322;EAS_AF=0.4395;AMR_AF=0.5346;AFR_AF=0.3222;EUR_AF=0.5139;SAS_AF=0.4652;AA=G|||;VT=SNP
14	51709056	rs28587653	T	C	100	PASS	AC=831;AF=0.165935;AN=5008;NS=2504;DP=19706;EAS_AF=0.0427;AMR_AF=0.3545;AFR_AF=0.0182;EUR_AF=0.3211;SAS_AF=0.1994;AA=T|||;VT=SNP
14	51709461	rs113612692	C	A	100	PASS	AC=588;AF=0.117412;AN=5008;NS=2504;DP=16931;EAS_AF=0.1399;AMR_AF=0.1585;AFR_AF=0.0113;EUR_AF=0.2167;SAS_AF=0.1063;AA=C|||;VT=SNP
14	51710732	rs45564035	G	T	100	PASS	AC=368;AF=0.0734824;AN=5008;NS=2504;DP=19426;EAS_AF=0.0109;AMR_AF=0.072;AFR_AF=0.0832;EUR_AF=0.1103;SAS_AF=0.0879;AA=G|||;VT=SNP
14	51710861	rs12432203	A	G	100	PASS	AC=893;AF=0.178315;AN=5008;NS=2504;DP=20184;EAS_AF=0.3542;AMR_AF=0.147;AFR_AF=0.062;EUR_AF=0.1113;SAS_AF=0.2454;AA=A|||;VT=SNP
14	51710878	rs61985123	A	T	100	PASS	AC=368;AF=0.0734824;AN=5008;NS=2504;DP=19994;EAS_AF=0.0109;AMR_AF=0.072;AFR_AF=0.0832;EUR_AF=0.1103;SAS_AF=0.0879;AA=A|||;VT=SNP
14	51712092	rs4606635	T	C	100	PASS	AC=1223;AF=0.244209;AN=5008;NS=2504;DP=18490;EAS_AF=0.0437;AMR_AF=0.3963;AFR_AF=0.2905;EUR_AF=0.3211;SAS_AF=0.2014;AA=T|||;VT=SNP;EX_TARGET
14	51712633	rs61985124	T	C	100	PASS	AC=762;AF=0.152157;AN=5008;NS=2504;DP=19208;EAS_AF=0.1419;AMR_AF=0.1585;AFR_AF=0.1346;EUR_AF=0.2078;SAS_AF=0.1247;AA=T|||;VT=SNP
14	51712712	rs10138856	G	A	100	PASS	AC=3275;AF=0.653954;AN=5008;NS=2504;DP=20357;EAS_AF=0.5813;AMR_AF=0.7133;AFR_AF=0.6384;EUR_AF=0.7495;SAS_AF=0.6094;AA=G|||;VT=SNP
14	51713508	rs28705789	C	T	100	PASS	AC=2256;AF=0.450479;AN=5008;NS=2504;DP=14540;EAS_AF=0.4147;AMR_AF=0.5303;AFR_AF=0.3744;EUR_AF=0.5139;SAS_AF=0.4683;AA=C|||;VT=SNP
14	51713659	rs11625621	G	C	100	PASS	AC=588;AF=0.117412;AN=5008;NS=2504;DP=16126;EAS_AF=0.1399;AMR_AF=0.1585;AFR_AF=0.0113;EUR_AF=0.2167;SAS_AF=0.1063;AA=G|||;VT=SNP
14	51714316	rs8011672	T	C	100	PASS	AC=3591;AF=0.717053;AN=5008;NS=2504;DP=17597;EAS_AF=0.6359;AMR_AF=0.7435;AFR_AF=0.7746;EUR_AF=0.7515;SAS_AF=0.6687;AA=C|||;VT=SNP
14	51714360	rs4424815	C	A	100	PASS	AC=3297;AF=0.658347;AN=5008;NS=2504;DP=18694;EAS_AF=0.5823;AMR_AF=0.7089;AFR_AF=0.6566;EUR_AF=0.7495;SAS_AF=0.6094;AA=C|||;VT=SNP
14	51715021	rs8015848	G	A	100	PASS	AC=3563;AF=0.711462;AN=5008;NS=2504;DP=21148;EAS_AF=0.6359;AMR_AF=0.7378;AFR_AF=0.7564;EUR_AF=0.7515;SAS_AF=0.6687;AA=A|||;VT=SNP
14	51715566	rs3924306	C	A	100	PASS	AC=3402;AF=0.679313;AN=5008;NS=2504;DP=17518;EAS_AF=0.6349;AMR_AF=0.7248;AFR_AF=0.6528;EUR_AF=0.7495;SAS_AF=0.6564;AA=C|||;VT=SNP
14	51716188	rs7161242	T	G	100	PASS	AC=3404;AF=0.679712;AN=5008;NS=2504;DP=15991;EAS_AF=0.6349;AMR_AF=0.7262;AFR_AF=0.6536;EUR_AF=0.7495;SAS_AF=0.6564;AA=T|||;VT=SNP;EX_TARGET
14	51716467	rs7160810	G	A	100	PASS	AC=3561;AF=0.711062;AN=5008;NS=2504;DP=16950;EAS_AF=0.6349;AMR_AF=0.7392;AFR_AF=0.7564;EUR_AF=0.7505;SAS_AF=0.6677;AA=A|||;VT=SNP;EX_TARGET
14	51717060	rs7350715	C	A	100	PASS	AC=3563;AF=0.711462;AN=5008;NS=2504;DP=19529;EAS_AF=0.6349;AMR_AF=0.7406;AFR_AF=0.7564;EUR_AF=0.7505;SAS_AF=0.6687;AA=A|||;VT=SNP
14	51717411	rs61984158	G	A	100	PASS	AC=1150;AF=0.229633;AN=5008;NS=2504;DP=17376;EAS_AF=0.3651;AMR_AF=0.2104;AFR_AF=0.0817;EUR_AF=0.2078;SAS_AF=0.3262;AA=G|||;VT=SNP
14	51717506	rs61984159	G	A	100	PASS	AC=372;AF=0.0742812;AN=5008;NS=2504;DP=18079;EAS_AF=0.0238;AMR_AF=0.0965;AFR_AF=0.0106;EUR_AF=0.2008;SAS_AF=0.0665;AA=G|||;VT=SNP
14	51719396	rs7157008	C	T	100	PASS	AC=427;AF=0.0852636;AN=5008;NS=2504;DP=21101;EAS_AF=0.1915;AMR_AF=0.0418;AFR_AF=0.0008;EUR_AF=0.0457;SAS_AF=0.1616;AA=C|||;VT=SNP
14	51720038	rs12589840	A	G	100	PASS	AC=3568;AF=0.71246;AN=5008;NS=2504;DP=20608;EAS_AF=0.6359;AMR_AF=0.7392;AFR_AF=0.7587;EUR_AF=0.7515;SAS_AF=0.6697;AA=G|||;VT=SNP
14	51720906	rs11157811	T	G	100	PASS	AC=3566;AF=0.712061;AN=5008;NS=2504;DP=14828;EAS_AF=0.6409;AMR_AF=0.7363;AFR_AF=0.7564;EUR_AF=0.7515;SAS_AF=0.6677;AA=G|||;VT=SNP
14	51722349	rs13156	T	C	100	PASS	AC=992;AF=0.198083;AN=5008;NS=2504;DP=15750;EAS_AF=0.3542;AMR_AF=0.1542;AFR_AF=0.1346;EUR_AF=0.1103;SAS_AF=0.2444;AA=T|||;VT=SNP
14	51722690	rs9918	T	C	100	PASS	AC=891;AF=0.177915;AN=5008;NS=2504;DP=17812;EAS_AF=0.3522;AMR_AF=0.1499;AFR_AF=0.062;EUR_AF=0.1103;SAS_AF=0.2444;AA=T|||;VT=SNP
14	51722826	rs4901096	G	C	100	PASS	AC=1231;AF=0.245807;AN=5008;NS=2504;DP=17408;EAS_AF=0.0427;AMR_AF=0.3934;AFR_AF=0.3041;EUR_AF=0.3151;SAS_AF=0.2004;AA=G|||;VT=SNP
14	51722938	rs12586581	G	A	100	PASS	AC=780;AF=0.155751;AN=5008;NS=2504;DP=15489;EAS_AF=0.1429;AMR_AF=0.1686;AFR_AF=0.1301;EUR_AF=0.2207;SAS_AF=0.1278;AA=G|||;VT=SNP
14	51723079	rs12587080	A	C	100	PASS	AC=776;AF=0.154952;AN=5008;NS=2504;DP=15763;EAS_AF=0.1429;AMR_AF=0.1657;AFR_AF=0.1293;EUR_AF=0.2207;SAS_AF=0.1268;AA=A|||;VT=SNP
14	51723138	rs12589680	T	C	100	PASS	AC=776;AF=0.154952;AN=5008;NS=2504;DP=16772;EAS_AF=0.1429;AMR_AF=0.1657;AFR_AF=0.1293;EUR_AF=0.2207;SAS_AF=0.1268;AA=T|||;VT=SNP
14	51723540	rs4261445	G	A	100	PASS	AC=2284;AF=0.45607;AN=5008;NS=2504;DP=19277;EAS_AF=0.4365;AMR_AF=0.5317;AFR_AF=0.3722;EUR_AF=0.5149;SAS_AF=0.4755;AA=G|||;VT=SNP
14	51723879	rs61987261	G	A	100	PASS	AC=774;AF=0.154553;AN=5008;NS=2504;DP=18174;EAS_AF=0.1409;AMR_AF=0.1657;AFR_AF=0.1293;EUR_AF=0.2207;SAS_AF=0.1268;AA=G|||;VT=SNP
14	51724645	rs112439385	A	G	100	PASS	AC=910;AF=0.181709;AN=5008;NS=2504;DP=15684;EAS_AF=0.3571;AMR_AF=0.1499;AFR_AF=0.0628;EUR_AF=0.1123;SAS_AF=0.2556;AA=A|||;VT=SNP
14	51724856	rs9672038	T	C	100	PASS	AC=1925;AF=0.384385;AN=5008;NS=2504;DP=20125;EAS_AF=0.5516;AMR_AF=0.3415;AFR_AF=0.2943;EUR_AF=0.331;SAS_AF=0.4192;AA=T|||;VT=SNP
14	51724977	rs4901097	G	A	100	PASS	AC=3482;AF=0.695288;AN=5008;NS=2504;DP=20957;EAS_AF=0.5893;AMR_AF=0.7723;AFR_AF=0.6135;EUR_AF=0.8479;SAS_AF=0.7035;AA=A|||;VT=SNP
14	51725944	rs35567150	A	G	100	PASS	AC=2216;AF=0.442492;AN=5008;NS=2504;DP=16250;EAS_AF=0.4395;AMR_AF=0.5317;AFR_AF=0.3245;EUR_AF=0.5149;SAS_AF=0.4673;AA=A|||;VT=SNP
14	51726066	rs56043194	A	C	100	PASS	AC=779;AF=0.155551;AN=5008;NS=2504;DP=19149;EAS_AF=0.1399;AMR_AF=0.1657;AFR_AF=0.1339;EUR_AF=0.2207;SAS_AF=0.1268;AA=A|||;VT=SNP
14	51726108	rs72622423	A	T	100	PASS	AC=915;AF=0.182708;AN=5008;NS=2504;DP=19280;EAS_AF=0.3552;AMR_AF=0.1499;AFR_AF=0.0628;EUR_AF=0.1123;SAS_AF=0.2628;AA=A|||;VT=SNP
14	51726384	rs78769565	A	T	100	PASS	AC=920;AF=0.183706;AN=5008;NS=2504;DP=17512;EAS_AF=0.3581;AMR_AF=0.1513;AFR_AF=0.0635;EUR_AF=0.1123;SAS_AF=0.2628;AA=T|||;VT=SNP
14	51727239	rs10873047	G	T	100	PASS	AC=3421;AF=0.683107;AN=5008;NS=2504;DP=18220;EAS_AF=0.6339;AMR_AF=0.7262;AFR_AF=0.6884;EUR_AF=0.7356;SAS_AF=0.6421;AA=G|||;VT=SNP
14	51728356	rs4264315	G	A	100	PASS	AC=774;AF=0.154553;AN=5008;NS=2504;DP=20388;EAS_AF=0.1419;AMR_AF=0.1643;AFR_AF=0.1293;EUR_AF=0.2207;SAS_AF=0.1268;AA=g|||;VT=SNP
14	51728808	rs61987265	T	C	100	PASS	AC=918;AF=0.183307;AN=5008;NS=2504;DP=16300;EAS_AF=0.3552;AMR_AF=0.1527;AFR_AF=0.0635;EUR_AF=0.1123;SAS_AF=0.2628;AA=c|||;VT=SNP
14	51728941	rs12437085	G	T	100	PASS	AC=3351;AF=0.669129;AN=5008;NS=2504;DP=15063;EAS_AF=0.631;AMR_AF=0.7248;AFR_AF=0.6384;EUR_AF=0.7356;SAS_AF=0.6421;AA=g|||;VT=SNP
14	51728969	rs12431667	G	A	100	PASS	AC=4355;AF=0.869609;AN=5008;NS=2504;DP=15442;EAS_AF=0.9891;AMR_AF=0.8818;AFR_AF=0.7617;EUR_AF=0.8489;SAS_AF=0.9049;AA=a|||;VT=SNP
14	51729487	rs4566067	A	G	100	PASS	AC=918;AF=0.183307;AN=5008;NS=2504;DP=20707;EAS_AF=0.3552;AMR_AF=0.1527;AFR_AF=0.0635;EUR_AF=0.1123;SAS_AF=0.2628;AA=G|||;VT=SNP
14	51730252	rs3935982	T	A	100	PASS	AC=918;AF=0.183307;AN=5008;NS=2504;DP=17910;EAS_AF=0.3552;AMR_AF=0.1527;AFR_AF=0.0635;EUR_AF=0.1123;SAS_AF=0.2628;AA=A|||;VT=SNP
14	51730283	rs3935981	T	C	100	PASS	AC=920;AF=0.183706;AN=5008;NS=2504;DP=16732;EAS_AF=0.3552;AMR_AF=0.1527;AFR_AF=0.0643;EUR_AF=0.1133;SAS_AF=0.2628;AA=T|||;VT=SNP
14	51730548	rs3507	G	C	100	PASS	AC=918;AF=0.183307;AN=5008;NS=2504;DP=16336;EAS_AF=0.3552;AMR_AF=0.1527;AFR_AF=0.0635;EUR_AF=0.1123;SAS_AF=0.2628;AA=C|||;VT=SNP
14	51730989	rs72622424	T	A	100	PASS	AC=916;AF=0.182907;AN=5008;NS=2504;DP=22204;EAS_AF=0.3552;AMR_AF=0.1513;AFR_AF=0.0628;EUR_AF=0.1123;SAS_AF=0.2628;AA=T|||;VT=SNP
14	51731227	rs72622425	A	G	100	PASS	AC=894;AF=0.178514;AN=5008;NS=2504;DP=22601;EAS_AF=0.3542;AMR_AF=0.1513;AFR_AF=0.062;EUR_AF=0.1103;SAS_AF=0.2444;AA=A|||;VT=SNP
14	51731304	rs72622426	C	T	100	PASS	AC=892;AF=0.178115;AN=5008;NS=2504;DP=23348;EAS_AF=0.3542;AMR_AF=0.1484;AFR_AF=0.062;EUR_AF=0.1103;SAS_AF=0.2444;AA=C|||;VT=SNP
14	51731306	rs8006432	A	T	100	PASS	AC=2215;AF=0.442292;AN=5008;NS=2504;DP=23376;EAS_AF=0.4375;AMR_AF=0.5331;AFR_AF=0.3238;EUR_AF=0.5149;SAS_AF=0.4683;AA=A|||;VT=SNP
14	51731356	rs8006468	A	G	100	PASS	AC=4353;AF=0.869209;AN=5008;NS=2504;DP=23682;EAS_AF=0.9891;AMR_AF=0.8818;AFR_AF=0.761;EUR_AF=0.8479;SAS_AF=0.9049;AA=G|||;VT=SNP
14	51731653	rs72622427	C	T	100	PASS	AC=894;AF=0.178514;AN=5008;NS=2504;DP=22293;EAS_AF=0.3542;AMR_AF=0.1513;AFR_AF=0.062;EUR_AF=0.1103;SAS_AF=0.2444;AA=c|||;VT=SNP
14	51731752	rs61193236	C	G	100	PASS	AC=894;AF=0.178514;AN=5008;NS=2504;DP=21010;EAS_AF=0.3542;AMR_AF=0.1513;AFR_AF=0.062;EUR_AF=0.1103;SAS_AF=0.2444;AA=C|||;VT=SNP
14	51731846	rs4901098	G	A	100	PASS	AC=360;AF=0.071885;AN=5008;NS=2504;DP=19561;EAS_AF=0.0109;AMR_AF=0.0706;AFR_AF=0.0772;EUR_AF=0.1103;SAS_AF=0.089;AA=G|||;VT=SNP
14	51732095	rs72622428	A	T	100	PASS	AC=914;AF=0.182508;AN=5008;NS=2504;DP=19037;EAS_AF=0.3542;AMR_AF=0.1499;AFR_AF=0.0628;EUR_AF=0.1123;SAS_AF=0.2628;AA=A|||;VT=SNP
14	51732101	rs8012074	C	G	100	PASS	AC=3355;AF=0.669928;AN=5008;NS=2504;DP=19019;EAS_AF=0.6349;AMR_AF=0.7262;AFR_AF=0.6377;EUR_AF=0.7356;SAS_AF=0.6421;AA=C|||;VT=SNP
14	51732672	rs72622429	C	T	100	PASS	AC=895;AF=0.178714;AN=5008;NS=2504;DP=18611;EAS_AF=0.3542;AMR_AF=0.1513;AFR_AF=0.0628;EUR_AF=0.1103;SAS_AF=0.2444;AA=C|||;VT=SNP
14	51732708	rs72622430	T	C	100	PASS	AC=894;AF=0.178514;AN=5008;NS=2504;DP=18475;EAS_AF=0.3542;AMR_AF=0.1513;AFR_AF=0.062;EUR_AF=0.1103;SAS_AF=0.2444;AA=T|||;VT=SNP
14	51732854	rs72622431	G	T	100	PASS	AC=918;AF=0.183307;AN=5008;NS=2504;DP=19582;EAS_AF=0.3552;AMR_AF=0.1527;AFR_AF=0.0635;EUR_AF=0.1123;SAS_AF=0.2628;AA=T|||;VT=SNP
14	51733810	rs72622432	C	T	100	PASS	AC=894;AF=0.178514;AN=5008;NS=2504;DP=16130;EAS_AF=0.3542;AMR_AF=0.1513;AFR_AF=0.062;EUR_AF=0.1103;SAS_AF=0.2444;AA=C|||;VT=SNP
14	51733912	rs72622433	T	C	100	PASS	AC=894;AF=0.178514;AN=5008;NS=2504;DP=18987;EAS_AF=0.3542;AMR_AF=0.1513;AFR_AF=0.062;EUR_AF=0.1103;SAS_AF=0.2444;AA=T|||;VT=SNP
14	51734282	rs12431427	A	G	100	PASS	AC=894;AF=0.178514;AN=5008;NS=2504;DP=18562;EAS_AF=0.3542;AMR_AF=0.1513;AFR_AF=0.062;EUR_AF=0.1103;SAS_AF=0.2444;AA=A|||;VT=SNP
14	51734445	rs11620820	G	A	100	PASS	AC=589;AF=0.117612;AN=5008;NS=2504;DP=15850;EAS_AF=0.1409;AMR_AF=0.1585;AFR_AF=0.0113;EUR_AF=0.2167;SAS_AF=0.1063;AA=G|||;VT=SNP
14	51734570	rs72622434	C	T	100	PASS	AC=918;AF=0.183307;AN=5008;NS=2504;DP=18417;EAS_AF=0.3552;AMR_AF=0.1527;AFR_AF=0.0635;EUR_AF=0.1123;SAS_AF=0.2628;AA=T|||;VT=SNP
14	51734596	rs72622435	A	G	100	PASS	AC=894;AF=0.178514;AN=5008;NS=2504;DP=18556;EAS_AF=0.3542;AMR_AF=0.1513;AFR_AF=0.062;EUR_AF=0.1103;SAS_AF=0.2444;AA=A|||;VT=SNP
14	51734909	rs61987266	C	T	100	PASS	AC=773;AF=0.154353;AN=5008;NS=2504;DP=20671;EAS_AF=0.1419;AMR_AF=0.1643;AFR_AF=0.1293;EUR_AF=0.2197;SAS_AF=0.1268;AA=C|||;VT=SNP
14	51735194	rs12586836	C	T	100	PASS	AC=965;AF=0.192692;AN=5008;NS=2504;DP=19082;EAS_AF=0.3948;AMR_AF=0.1354;AFR_AF=0.0106;EUR_AF=0.1958;SAS_AF=0.2679;AA=C|||;VT=SNP
14	51735443	rs72622436	A	T	100	PASS	AC=894;AF=0.178514;AN=5008;NS=2504;DP=18707;EAS_AF=0.3542;AMR_AF=0.1513;AFR_AF=0.062;EUR_AF=0.1103;SAS_AF=0.2444;AA=A|||;VT=SNP
14	51735482	rs7147269	G	A	100	PASS	AC=4353;AF=0.869209;AN=5008;NS=2504;DP=17973;EAS_AF=0.9891;AMR_AF=0.8818;AFR_AF=0.761;EUR_AF=0.8479;SAS_AF=0.9049;AA=A|||;VT=SNP
14	51735708	rs72622437	A	T	100	PASS	AC=896;AF=0.178914;AN=5008;NS=2504;DP=18347;EAS_AF=0.3542;AMR_AF=0.1527;AFR_AF=0.0628;EUR_AF=0.1103;SAS_AF=0.2444;AA=a|||;VT=SNP
14	51735784	rs7147364	A	T	100	PASS	AC=4350;AF=0.86861;AN=5008;NS=2504;DP=17864;EAS_AF=0.9891;AMR_AF=0.8818;AFR_AF=0.7587;EUR_AF=0.8479;SAS_AF=0.9049;AA=T|||;VT=SNP
14	51735903	rs72622438	C	T	100	PASS	AC=988;AF=0.197284;AN=5008;NS=2504;DP=17397;EAS_AF=0.3542;AMR_AF=0.1571;AFR_AF=0.1301;EUR_AF=0.1103;SAS_AF=0.2444;AA=C|||;VT=SNP
14	51736185	rs4268678	G	T	100	PASS	AC=2996;AF=0.598243;AN=5008;NS=2504;DP=20201;EAS_AF=0.5794;AMR_AF=0.6945;AFR_AF=0.4584;EUR_AF=0.7366;SAS_AF=0.5961;AA=G|||;VT=SNP
14	51736399	rs7493930	T	C	100	PASS	AC=4365;AF=0.871605;AN=5008;NS=2504;DP=19928;EAS_AF=0.9891;AMR_AF=0.8818;AFR_AF=0.77;EUR_AF=0.8479;SAS_AF=0.9049;AA=C|||;VT=SNP
14	51736401	rs7493931	T	C	100	PASS	AC=3449;AF=0.688698;AN=5008;NS=2504;DP=20039;EAS_AF=0.6339;AMR_AF=0.7305;AFR_AF=0.7073;EUR_AF=0.7356;SAS_AF=0.6421;AA=C|||;VT=SNP
14	51736544	rs12100701	A	G	100	PASS	AC=4354;AF=0.869409;AN=5008;NS=2504;DP=20586;EAS_AF=0.9891;AMR_AF=0.8818;AFR_AF=0.7617;EUR_AF=0.8479;SAS_AF=0.9049;AA=G|||;VT=SNP
14	51736948	rs72622439	C	A	100	PASS	AC=890;AF=0.177716;AN=5008;NS=2504;DP=17828;EAS_AF=0.3542;AMR_AF=0.1499;AFR_AF=0.062;EUR_AF=0.1103;SAS_AF=0.2413;AA=C|||;VT=SNP
14	51737191	rs72622440	C	T	100	PASS	AC=894;AF=0.178514;AN=5008;NS=2504;DP=19565;EAS_AF=0.3542;AMR_AF=0.1513;AFR_AF=0.062;EUR_AF=0.1103;SAS_AF=0.2444;AA=C|||;VT=SNP
14	51737434	rs55980461	G	A	100	PASS	AC=591;AF=0.118011;AN=5008;NS=2504;DP=20098;EAS_AF=0.1429;AMR_AF=0.1585;AFR_AF=0.0113;EUR_AF=0.2167;SAS_AF=0.1063;AA=G|||;VT=SNP
14	51739130	rs56043247	C	T	100	PASS	AC=359;AF=0.0716853;AN=5008;NS=2504;DP=20666;EAS_AF=0.0109;AMR_AF=0.0706;AFR_AF=0.0764;EUR_AF=0.1103;SAS_AF=0.089;AA=C|||;VT=SNP
14	51739395	rs12432912	T	C	100	PASS	AC=1198;AF=0.239217;AN=5008;NS=2504;DP=13542;EAS_AF=0.0427;AMR_AF=0.3847;AFR_AF=0.2784;EUR_AF=0.3221;SAS_AF=0.2004;AA=T|||;VT=SNP
14	51739441	rs12587352	T	C	100	PASS	AC=609;AF=0.121605;AN=5008;NS=2504;DP=12354;EAS_AF=0.1419;AMR_AF=0.1599;AFR_AF=0.0242;EUR_AF=0.2167;SAS_AF=0.1074;AA=T|||;VT=SNP
14	51739654	rs7149846	A	C	100	PASS	AC=1204;AF=0.240415;AN=5008;NS=2504;DP=5726;EAS_AF=0.0446;AMR_AF=0.3862;AFR_AF=0.2791;EUR_AF=0.3241;SAS_AF=0.2004;AA=A|||;VT=SNP
14	51739943	rs59302370	A	C	100	PASS	AC=917;AF=0.183107;AN=5008;NS=2504;DP=8183;EAS_AF=0.376;AMR_AF=0.1513;AFR_AF=0.062;EUR_AF=0.1113;SAS_AF=0.2444;AA=C|||;VT=SNP
14	51740243	rs7144511	A	G	100	PASS	AC=2994;AF=0.597843;AN=5008;NS=2504;DP=17443;EAS_AF=0.5794;AMR_AF=0.696;AFR_AF=0.4576;EUR_AF=0.7356;SAS_AF=0.5951;AA=A|||;VT=SNP
14	51740421	rs58700439	T	G	100	PASS	AC=916;AF=0.182907;AN=5008;NS=2504;DP=20301;EAS_AF=0.376;AMR_AF=0.1513;AFR_AF=0.062;EUR_AF=0.1103;SAS_AF=0.2444;AA=T|||;VT=SNP
14	51740634	rs4444247	G	A	100	PASS	AC=893;AF=0.178315;AN=5008;NS=2504;DP=17131;EAS_AF=0.3542;AMR_AF=0.1499;AFR_AF=0.062;EUR_AF=0.1103;SAS_AF=0.2444;AA=A|||;VT=SNP
14	51741213	rs61987304	A	G	100	PASS	AC=595;AF=0.11881;AN=5008;NS=2504;DP=16175;EAS_AF=0.1419;AMR_AF=0.1585;AFR_AF=0.0144;EUR_AF=0.2167;SAS_AF=0.1074;AA=A|||;VT=SNP
14	51741741	rs4243572	A	G	100	PASS	AC=4350;AF=0.86861;AN=5008;NS=2504;DP=17628;EAS_AF=0.9891;AMR_AF=0.879;AFR_AF=0.7602;EUR_AF=0.8479;SAS_AF=0.9049;AA=G|||;VT=SNP
14	51741830	rs4635253	A	G	100	PASS	AC=895;AF=0.178714;AN=5008;NS=2504;DP=15777;EAS_AF=0.3542;AMR_AF=0.1513;AFR_AF=0.0628;EUR_AF=0.1103;SAS_AF=0.2444;AA=G|||;VT=SNP
14	51742032	rs4243573	T	C	100	PASS	AC=4361;AF=0.870807;AN=5008;NS=2504;DP=15933;EAS_AF=0.9891;AMR_AF=0.8818;AFR_AF=0.767;EUR_AF=0.8479;SAS_AF=0.9049;AA=C|||;VT=SNP
14	51742365	rs72622441	G	C	100	PASS	AC=893;AF=0.178315;AN=5008;NS=2504;DP=16516;EAS_AF=0.3542;AMR_AF=0.1499;AFR_AF=0.062;EUR_AF=0.1103;SAS_AF=0.2444;AA=G|||;VT=SNP
14	51742618	rs12894431	C	G	100	PASS	AC=4335;AF=0.865615;AN=5008;NS=2504;DP=18227;EAS_AF=0.9891;AMR_AF=0.879;AFR_AF=0.7489;EUR_AF=0.8479;SAS_AF=0.9049;AA=G|||;VT=SNP
14	51743378	rs12434713	C	A	100	PASS	AC=885;AF=0.176717;AN=5008;NS=2504;DP=20263;EAS_AF=0.376;AMR_AF=0.147;AFR_AF=0.0401;EUR_AF=0.1004;SAS_AF=0.2556;AA=A|||;VT=SNP
14	51743859	rs76084602	A	T	100	PASS	AC=953;AF=0.190296;AN=5008;NS=2504;DP=15503;EAS_AF=0.38;AMR_AF=0.147;AFR_AF=0.0726;EUR_AF=0.1153;SAS_AF=0.2618;AA=T|||;VT=SNP
14	51744868	rs72622442	A	G	100	PASS	AC=939;AF=0.1875;AN=5008;NS=2504;DP=18314;EAS_AF=0.377;AMR_AF=0.1513;AFR_AF=0.0635;EUR_AF=0.1123;SAS_AF=0.2628;AA=G|||;VT=SNP
14	51745799	rs72622443	T	C	100	PASS	AC=919;AF=0.183506;AN=5008;NS=2504;DP=18296;EAS_AF=0.379;AMR_AF=0.1513;AFR_AF=0.062;EUR_AF=0.1103;SAS_AF=0.2444;AA=T|||;VT=SNP
14	51746018	rs61685874	A	G	100	PASS	AC=1011;AF=0.201877;AN=5008;NS=2504;DP=19398;EAS_AF=0.38;AMR_AF=0.1542;AFR_AF=0.1135;EUR_AF=0.1123;SAS_AF=0.2638;AA=A|||;VT=SNP
14	51746429	rs4901101	A	G	100	PASS	AC=4351;AF=0.86881;AN=5008;NS=2504;DP=18732;EAS_AF=0.9891;AMR_AF=0.879;AFR_AF=0.761;EUR_AF=0.8479;SAS_AF=0.9049;AA=G|||;VT=SNP
14	51746605	rs4901102	A	G	100	PASS	AC=1197;AF=0.239018;AN=5008;NS=2504;DP=18614;EAS_AF=0.0417;AMR_AF=0.3847;AFR_AF=0.2799;EUR_AF=0.3201;SAS_AF=0.2004;AA=A|||;VT=SNP
14	51746873	rs4901103	C	T	100	PASS	AC=2194;AF=0.438099;AN=5008;NS=2504;DP=16738;EAS_AF=0.4177;AMR_AF=0.5303;AFR_AF=0.3238;EUR_AF=0.5149;SAS_AF=0.4693;AA=C|||;VT=SNP
14	51747067	rs61064202	G	A	100	PASS	AC=893;AF=0.178315;AN=5008;NS=2504;DP=17268;EAS_AF=0.3532;AMR_AF=0.1513;AFR_AF=0.062;EUR_AF=0.1103;SAS_AF=0.2444;AA=G|||;VT=SNP
14	51747889	rs55986609	T	A	100	PASS	AC=362;AF=0.0722843;AN=5008;NS=2504;DP=14811;EAS_AF=0.0109;AMR_AF=0.0706;AFR_AF=0.0779;EUR_AF=0.1103;SAS_AF=0.09;AA=A|||;VT=SNP
14	51748063	rs12147193	A	G	100	PASS	AC=781;AF=0.15595;AN=5008;NS=2504;DP=16115;EAS_AF=0.1429;AMR_AF=0.1643;AFR_AF=0.1339;EUR_AF=0.2207;SAS_AF=0.1268;AA=A|||;VT=SNP
14	51748516	rs61987305	G	A	100	PASS	AC=781;AF=0.15595;AN=5008;NS=2504;DP=16846;EAS_AF=0.1429;AMR_AF=0.1643;AFR_AF=0.1339;EUR_AF=0.2207;SAS_AF=0.1268;AA=G|||;VT=SNP
14	51748811	rs72622444	C	T	100	PASS	AC=940;AF=0.1877;AN=5008;NS=2504;DP=18663;EAS_AF=0.374;AMR_AF=0.1542;AFR_AF=0.0643;EUR_AF=0.1133;SAS_AF=0.2628;AA=T|||;VT=SNP
14	51749407	rs72622445	G	A	100	PASS	AC=914;AF=0.182508;AN=5008;NS=2504;DP=19643;EAS_AF=0.373;AMR_AF=0.1513;AFR_AF=0.062;EUR_AF=0.1113;SAS_AF=0.2444;AA=G|||;VT=SNP
14	51750167	rs61987306	G	A	100	PASS	AC=867;AF=0.173123;AN=5008;NS=2504;DP=18982;EAS_AF=0.374;AMR_AF=0.1441;AFR_AF=0.0598;EUR_AF=0.0805;SAS_AF=0.2352;AA=G|||;VT=SNP
14	51750412	rs4144433	C	A	100	PASS	AC=3819;AF=0.76258;AN=5008;NS=2504;DP=18045;EAS_AF=0.6111;AMR_AF=0.7983;AFR_AF=0.8177;EUR_AF=0.8449;SAS_AF=0.7342;AA=C|||;VT=SNP
14	51750437	rs4144432	C	T	100	PASS	AC=2993;AF=0.597644;AN=5008;NS=2504;DP=18036;EAS_AF=0.5694;AMR_AF=0.4524;AFR_AF=0.8018;EUR_AF=0.5239;SAS_AF=0.5297;AA=C|||;VT=SNP
14	51750463	rs4144431	G	A	100	PASS	AC=3009;AF=0.600839;AN=5008;NS=2504;DP=17901;EAS_AF=0.5665;AMR_AF=0.4568;AFR_AF=0.8026;EUR_AF=0.5278;SAS_AF=0.5409;AA=A|||;VT=SNP
14	51750735	rs4144434	G	A	100	PASS	AC=1256;AF=0.250799;AN=5008;NS=2504;DP=20004;EAS_AF=0.3829;AMR_AF=0.0879;AFR_AF=0.3079;EUR_AF=0.1054;SAS_AF=0.3027;AA=G|||;VT=SNP
14	51751675	rs74685684	G	A	100	PASS	AC=202;AF=0.0403355;AN=5008;NS=2504;DP=18890;EAS_AF=0.0565;AMR_AF=0.0331;AFR_AF=0.0182;EUR_AF=0.0338;SAS_AF=0.0654;AA=G|||;VT=SNP
14	51754021	rs12587731	A	G	100	PASS	AC=624;AF=0.124601;AN=5008;NS=2504;DP=16662;EAS_AF=0.2103;AMR_AF=0.0548;AFR_AF=0.0749;EUR_AF=0.0726;SAS_AF=0.2065;AA=A|||;VT=SNP
14	51754057	rs112653656	C	T	100	PASS	AC=795;AF=0.158746;AN=5008;NS=2504;DP=17128;EAS_AF=0.1508;AMR_AF=0.0951;AFR_AF=0.2708;EUR_AF=0.0746;SAS_AF=0.1472;AA=T|||;VT=SNP
14	51755544	rs10140378	A	G	100	PASS	AC=3648;AF=0.728435;AN=5008;NS=2504;DP=19069;EAS_AF=0.872;AMR_AF=0.6888;AFR_AF=0.7126;EUR_AF=0.5845;SAS_AF=0.7781;AA=A|||;VT=SNP
14	51756370	rs55691111	C	T	100	PASS	AC=449;AF=0.0896565;AN=5008;NS=2504;DP=15619;EAS_AF=0.0089;AMR_AF=0.0807;AFR_AF=0.1452;EUR_AF=0.1143;SAS_AF=0.0787;AA=C|||;VT=SNP
14	51756540	rs4078415	A	G	100	PASS	AC=3714;AF=0.741613;AN=5008;NS=2504;DP=17975;EAS_AF=0.874;AMR_AF=0.7061;AFR_AF=0.7534;EUR_AF=0.5895;SAS_AF=0.771;AA=G|||;VT=SNP
14	51756836	rs4078416	A	G	100	PASS	AC=219;AF=0.04373;AN=5008;NS=2504;DP=19192;EAS_AF=0.0714;AMR_AF=0.0375;AFR_AF=0.0189;EUR_AF=0.0348;SAS_AF=0.0624;AA=A|||;VT=SNP
14	51756882	rs4078417	A	C	100	PASS	AC=832;AF=0.166134;AN=5008;NS=2504;DP=19035;EAS_AF=0.0337;AMR_AF=0.3545;AFR_AF=0.0159;EUR_AF=0.327;SAS_AF=0.2065;AA=A|||;VT=SNP
14	51756999	rs4078418	G	T	100	PASS	AC=2221;AF=0.44349;AN=5008;NS=2504;DP=20031;EAS_AF=0.4375;AMR_AF=0.5432;AFR_AF=0.4304;EUR_AF=0.4085;SAS_AF=0.4325;AA=G|||;VT=SNP
14	51757287	rs4387528	A	G	100	PASS	AC=3610;AF=0.720847;AN=5008;NS=2504;DP=20350;EAS_AF=0.874;AMR_AF=0.67;AFR_AF=0.7383;EUR_AF=0.5477;SAS_AF=0.7536;AA=A|||;VT=SNP
14	51757767	rs4341671	A	G	100	PASS	AC=3640;AF=0.726837;AN=5008;NS=2504;DP=21746;EAS_AF=0.8879;AMR_AF=0.6715;AFR_AF=0.7383;EUR_AF=0.5497;SAS_AF=0.7669;AA=G|||;VT=SNP
14	51757804	rs4402467	C	A	100	PASS	AC=197;AF=0.0393371;AN=5008;NS=2504;DP=22374;EAS_AF=0.0704;AMR_AF=0.0375;AFR_AF=0.0182;EUR_AF=0.0338;SAS_AF=0.0429;AA=C|||;VT=SNP
14	51758589	rs78248579	G	A	100	PASS	AC=309;AF=0.0617013;AN=5008;NS=2504;DP=19144;EAS_AF=0.1716;AMR_AF=0.0375;AFR_AF=0.0038;EUR_AF=0.0596;SAS_AF=0.046;AA=G|||;VT=SNP
14	51758632	rs8020280	G	C	100	PASS	AC=3628;AF=0.724441;AN=5008;NS=2504;DP=18223;EAS_AF=0.8879;AMR_AF=0.67;AFR_AF=0.739;EUR_AF=0.5487;SAS_AF=0.7556;AA=G|||;VT=SNP
14	51759179	rs61987308	G	A	100	PASS	AC=862;AF=0.172125;AN=5008;NS=2504;DP=17675;EAS_AF=0.4028;AMR_AF=0.1182;AFR_AF=0.059;EUR_AF=0.0726;SAS_AF=0.228;AA=G|||;VT=SNP
14	51759263	rs12434926	T	C	100	PASS	AC=2716;AF=0.542332;AN=5008;NS=2504;DP=19325;EAS_AF=0.62;AMR_AF=0.5648;AFR_AF=0.5545;EUR_AF=0.4682;SAS_AF=0.5061;AA=T|||;VT=SNP
14	51759264	rs8005202	G	A	100	PASS	AC=1743;AF=0.348043;AN=5008;NS=2504;DP=19323;EAS_AF=0.2996;AMR_AF=0.4452;AFR_AF=0.1997;EUR_AF=0.4076;SAS_AF=0.4683;AA=G|||;VT=SNP
14	51759442	rs4901105	C	T	100	PASS	AC=543;AF=0.108427;AN=5008;NS=2504;DP=16087;EAS_AF=0.0089;AMR_AF=0.1182;AFR_AF=0.1611;EUR_AF=0.1551;SAS_AF=0.0849;AA=C|||;VT=SNP
14	51759446	rs8005126	C	A	100	PASS	AC=913;AF=0.182308;AN=5008;NS=2504;DP=15906;EAS_AF=0.2659;AMR_AF=0.0893;AFR_AF=0.1846;EUR_AF=0.0815;SAS_AF=0.2628;AA=A|||;VT=SNP
14	51760134	rs8020477	C	T	100	PASS	AC=691;AF=0.137979;AN=5008;NS=2504;DP=18300;EAS_AF=0.1944;AMR_AF=0.0519;AFR_AF=0.1634;EUR_AF=0.0467;SAS_AF=0.2004;AA=C|||;VT=SNP
14	51760703	rs7160284	G	A	100	PASS	AC=543;AF=0.108427;AN=5008;NS=2504;DP=19063;EAS_AF=0.0089;AMR_AF=0.1182;AFR_AF=0.1619;EUR_AF=0.1551;SAS_AF=0.0838;AA=G|||;VT=SNP
14	51760900	rs6572742	C	T	100	PASS	AC=671;AF=0.133986;AN=5008;NS=2504;DP=18176;EAS_AF=0.1806;AMR_AF=0.0519;AFR_AF=0.1619;EUR_AF=0.0447;SAS_AF=0.1984;AA=C|||;VT=SNP
14	51761558	rs8006789	C	T	100	PASS	AC=1059;AF=0.211462;AN=5008;NS=2504;DP=20754;EAS_AF=0.3601;AMR_AF=0.1023;AFR_AF=0.1974;EUR_AF=0.1004;SAS_AF=0.2689;AA=C|||;VT=SNP
14	51761643	rs35068558	G	C	100	PASS	AC=2230;AF=0.445288;AN=5008;NS=2504;DP=19428;EAS_AF=0.4395;AMR_AF=0.4683;AFR_AF=0.5174;EUR_AF=0.3708;SAS_AF=0.4141;AA=G|||;VT=SNP
14	51761868	rs35829395	C	T	100	PASS	AC=2218;AF=0.442891;AN=5008;NS=2504;DP=24242;EAS_AF=0.4306;AMR_AF=0.4625;AFR_AF=0.5174;EUR_AF=0.3708;SAS_AF=0.4151;AA=T|||;VT=SNP
14	51762079	rs4426270	C	G	100	PASS	AC=4063;AF=0.811302;AN=5008;NS=2504;DP=20847;EAS_AF=0.88;AMR_AF=0.7277;AFR_AF=0.8926;EUR_AF=0.675;SAS_AF=0.8303;AA=G|||;VT=SNP
14	51762320	rs4426271	C	T	100	PASS	AC=2216;AF=0.442492;AN=5008;NS=2504;DP=23583;EAS_AF=0.4306;AMR_AF=0.4625;AFR_AF=0.5166;EUR_AF=0.3708;SAS_AF=0.4141;AA=C|||;VT=SNP
14	51762689	rs4526942	A	G	100	PASS	AC=3486;AF=0.696086;AN=5008;NS=2504;DP=21630;EAS_AF=0.874;AMR_AF=0.5922;AFR_AF=0.7352;EUR_AF=0.505;SAS_AF=0.7301;AA=G|||;VT=SNP
14	51763055	rs4132065	G	A	100	PASS	AC=1262;AF=0.251997;AN=5008;NS=2504;DP=15481;EAS_AF=0.4405;AMR_AF=0.1239;AFR_AF=0.2179;EUR_AF=0.1342;SAS_AF=0.316;AA=G|||;VT=SNP
14	51763098	rs4509925	G	T	100	PASS	AC=749;AF=0.149561;AN=5008;NS=2504;DP=15216;EAS_AF=0.3988;AMR_AF=0.1182;AFR_AF=0.0045;EUR_AF=0.0636;SAS_AF=0.1994;AA=G|||;VT=SNP
14	51763249	rs6572743	A	G	100	PASS	AC=628;AF=0.125399;AN=5008;NS=2504;DP=15054;EAS_AF=0.1984;AMR_AF=0.0476;AFR_AF=0.1135;EUR_AF=0.0477;SAS_AF=0.2014;AA=A|||;VT=SNP
14	51763281	rs4325468	G	A	100	PASS	AC=4069;AF=0.8125;AN=5008;NS=2504;DP=15730;EAS_AF=0.88;AMR_AF=0.7334;AFR_AF=0.8949;EUR_AF=0.674;SAS_AF=0.8303;AA=A|||;VT=SNP
14	51763428	rs4435169	C	T	100	PASS	AC=163;AF=0.0325479;AN=5008;NS=2504;DP=17106;EAS_AF=0.0714;AMR_AF=0.0346;AFR_AF=0.0015;EUR_AF=0.0338;SAS_AF=0.0317;AA=C|||;VT=SNP
14	51763462	rs4531655	A	C	100	PASS	AC=3573;AF=0.713458;AN=5008;NS=2504;DP=18227;EAS_AF=0.874;AMR_AF=0.5951;AFR_AF=0.7897;EUR_AF=0.506;SAS_AF=0.7423;AA=C|||;VT=SNP
14	51763782	rs10138737	T	C	100	PASS	AC=3501;AF=0.699081;AN=5008;NS=2504;DP=16578;EAS_AF=0.874;AMR_AF=0.5922;AFR_AF=0.7368;EUR_AF=0.506;SAS_AF=0.7423;AA=C|||;VT=SNP
14	51764088	rs28722635	T	C	100	PASS	AC=2082;AF=0.415735;AN=5008;NS=2504;DP=16704;EAS_AF=0.4335;AMR_AF=0.4654;AFR_AF=0.4342;EUR_AF=0.3648;SAS_AF=0.3896;AA=T|||;VT=SNP
14	51764103	rs28491237	A	G	100	PASS	AC=3281;AF=0.655152;AN=5008;NS=2504;DP=17418;EAS_AF=0.7996;AMR_AF=0.5548;AFR_AF=0.7163;EUR_AF=0.4712;SAS_AF=0.684;AA=G|||;VT=SNP
14	51764181	rs28675247	A	G	100	PASS	AC=3281;AF=0.655152;AN=5008;NS=2504;DP=17998;EAS_AF=0.7996;AMR_AF=0.5548;AFR_AF=0.7163;EUR_AF=0.4712;SAS_AF=0.684;AA=G|||;VT=SNP
14	51764424	rs9635222	T	C	100	PASS	AC=3487;AF=0.696286;AN=5008;NS=2504;DP=19253;EAS_AF=0.874;AMR_AF=0.5922;AFR_AF=0.736;EUR_AF=0.505;SAS_AF=0.7301;AA=C|||;VT=SNP
14	51765213	rs4901106	G	A	100	PASS	AC=3484;AF=0.695687;AN=5008;NS=2504;DP=21873;EAS_AF=0.871;AMR_AF=0.5922;AFR_AF=0.736;EUR_AF=0.505;SAS_AF=0.7301;AA=A|||;VT=SNP
14	51765572	rs10132729	A	G	100	PASS	AC=1267;AF=0.252995;AN=5008;NS=2504;DP=21159;EAS_AF=0.4405;AMR_AF=0.1225;AFR_AF=0.2179;EUR_AF=0.1402;SAS_AF=0.316;AA=A|||;VT=SNP
14	51766390	rs28479999	G	T	100	PASS	AC=673;AF=0.134385;AN=5008;NS=2504;DP=18898;EAS_AF=0.0159;AMR_AF=0.1873;AFR_AF=0.118;EUR_AF=0.2565;SAS_AF=0.1155;AA=G|||;VT=SNP
14	51766482	rs61485815	G	A	100	PASS	AC=496;AF=0.0990415;AN=5008;NS=2504;DP=20356;EAS_AF=0.0089;AMR_AF=0.1383;AFR_AF=0.1029;EUR_AF=0.168;SAS_AF=0.0879;AA=G|||;VT=SNP
14	51766501	rs60850040	T	C	100	PASS	AC=848;AF=0.169329;AN=5008;NS=2504;DP=20066;EAS_AF=0.3998;AMR_AF=0.1239;AFR_AF=0.0492;EUR_AF=0.0835;SAS_AF=0.2147;AA=T|||;VT=SNP
14	51766614	rs7154458	T	C	100	PASS	AC=3487;AF=0.696286;AN=5008;NS=2504;DP=19933;EAS_AF=0.872;AMR_AF=0.5922;AFR_AF=0.739;EUR_AF=0.505;SAS_AF=0.728;AA=t|||;VT=SNP
14	51767364	rs34239543	C	T	100	PASS	AC=2077;AF=0.414736;AN=5008;NS=2504;DP=20488;EAS_AF=0.4306;AMR_AF=0.4669;AFR_AF=0.4365;EUR_AF=0.3588;SAS_AF=0.3896;AA=C|||;VT=SNP
14	51767408	rs10151365	T	C	100	PASS	AC=1059;AF=0.211462;AN=5008;NS=2504;DP=20234;EAS_AF=0.3661;AMR_AF=0.085;AFR_AF=0.1982;EUR_AF=0.1074;SAS_AF=0.2669;AA=T|||;VT=SNP
14	51767468	rs10139442	G	C	100	PASS	AC=643;AF=0.128395;AN=5008;NS=2504;DP=20793;EAS_AF=0.2034;AMR_AF=0.049;AFR_AF=0.1218;EUR_AF=0.0477;SAS_AF=0.1994;AA=G|||;VT=SNP
14	51767550	rs10151462	T	A	100	PASS	AC=643;AF=0.128395;AN=5008;NS=2504;DP=20236;EAS_AF=0.2034;AMR_AF=0.049;AFR_AF=0.1218;EUR_AF=0.0477;SAS_AF=0.1994;AA=T|||;VT=SNP
14	51768195	rs10142407	G	A	100	PASS	AC=3343;AF=0.667532;AN=5008;NS=2504;DP=18151;EAS_AF=0.869;AMR_AF=0.5879;AFR_AF=0.6467;EUR_AF=0.499;SAS_AF=0.7178;AA=A|||;VT=SNP
14	51768649	rs10142573	A	G	100	PASS	AC=623;AF=0.124401;AN=5008;NS=2504;DP=22233;EAS_AF=0.2034;AMR_AF=0.049;AFR_AF=0.1029;EUR_AF=0.0477;SAS_AF=0.2045;AA=A|||;VT=SNP
14	51769016	rs10145269	C	T	100	PASS	AC=563;AF=0.11242;AN=5008;NS=2504;DP=19867;EAS_AF=0.1994;AMR_AF=0.0476;AFR_AF=0.0628;EUR_AF=0.0477;SAS_AF=0.2025;AA=C|||;VT=SNP
14	51769252	rs4901107	C	A	100	PASS	AC=975;AF=0.194688;AN=5008;NS=2504;DP=20175;EAS_AF=0.0317;AMR_AF=0.3329;AFR_AF=0.1861;EUR_AF=0.2793;SAS_AF=0.1892;AA=C|||;VT=SNP
14	51769260	rs11626890	A	G	100	PASS	AC=1051;AF=0.209864;AN=5008;NS=2504;DP=20099;EAS_AF=0.1171;AMR_AF=0.2867;AFR_AF=0.1664;EUR_AF=0.3241;SAS_AF=0.1922;AA=A|||;VT=SNP
14	51769865	rs6572744	T	A	100	PASS	AC=2048;AF=0.408946;AN=5008;NS=2504;DP=17626;EAS_AF=0.1984;AMR_AF=0.2896;AFR_AF=0.7194;EUR_AF=0.3668;SAS_AF=0.3344;AA=A|||;VT=SNP
14	51770090	rs59489525	T	C	100	PASS	AC=1039;AF=0.207468;AN=5008;NS=2504;DP=20504;EAS_AF=0.1637;AMR_AF=0.1182;AFR_AF=0.3585;EUR_AF=0.1909;SAS_AF=0.1288;AA=T|||;VT=SNP
14	51770143	rs56027333	A	T	100	PASS	AC=681;AF=0.135982;AN=5008;NS=2504;DP=20681;EAS_AF=0.0923;AMR_AF=0.2349;AFR_AF=0.0091;EUR_AF=0.2644;SAS_AF=0.1503;AA=A|||;VT=SNP
14	51770857	rs10132079	C	T	100	PASS	AC=4170;AF=0.832668;AN=5008;NS=2504;DP=11052;EAS_AF=0.9683;AMR_AF=0.7349;AFR_AF=0.7769;EUR_AF=0.8549;SAS_AF=0.8149;AA=t|||;VT=SNP
14	51770882	rs34727237	A	T	100	PASS	AC=656;AF=0.13099;AN=5008;NS=2504;DP=11869;EAS_AF=0.2004;AMR_AF=0.0836;AFR_AF=0.0877;EUR_AF=0.1481;SAS_AF=0.1339;AA=a|||;VT=SNP
14	51771537	rs4267228	G	C	100	PASS	AC=1274;AF=0.254393;AN=5008;NS=2504;DP=17149;EAS_AF=0.5099;AMR_AF=0.2277;AFR_AF=0.1384;EUR_AF=0.1382;SAS_AF=0.2863;AA=G|||;VT=SNP
14	51771603	rs3890772	C	T	100	PASS	AC=739;AF=0.147564;AN=5008;NS=2504;DP=19172;EAS_AF=0.1984;AMR_AF=0.0908;AFR_AF=0.1483;EUR_AF=0.1481;SAS_AF=0.1339;AA=C|||;VT=SNP
14	51771775	rs34954793	C	T	100	PASS	AC=661;AF=0.131989;AN=5008;NS=2504;DP=17309;EAS_AF=0.1994;AMR_AF=0.0836;AFR_AF=0.0923;EUR_AF=0.1481;SAS_AF=0.1339;AA=C|||;VT=SNP
14	51772015	rs72672173	G	C	100	PASS	AC=671;AF=0.133986;AN=5008;NS=2504;DP=18795;EAS_AF=0.1627;AMR_AF=0.1009;AFR_AF=0.0923;EUR_AF=0.1829;SAS_AF=0.1339;AA=G|||;VT=SNP
14	51772021	rs56091101	C	G	100	PASS	AC=957;AF=0.191094;AN=5008;NS=2504;DP=19155;EAS_AF=0.1627;AMR_AF=0.1081;AFR_AF=0.3011;EUR_AF=0.1879;SAS_AF=0.1339;AA=C|||;VT=SNP
14	51772275	rs112850190	C	G	100	PASS	AC=1055;AF=0.210663;AN=5008;NS=2504;DP=15288;EAS_AF=0.1002;AMR_AF=0.2867;AFR_AF=0.1362;EUR_AF=0.3499;SAS_AF=0.228;AA=C|||;VT=SNP
14	51773259	rs34608773	C	T	100	PASS	AC=891;AF=0.177915;AN=5008;NS=2504;DP=18359;EAS_AF=0.4187;AMR_AF=0.1643;AFR_AF=0.0318;EUR_AF=0.1213;SAS_AF=0.1953;AA=C|||;VT=SNP
14	51773428	rs12050282	G	C	100	PASS	AC=651;AF=0.129992;AN=5008;NS=2504;DP=16167;EAS_AF=0.1984;AMR_AF=0.0836;AFR_AF=0.0855;EUR_AF=0.1481;SAS_AF=0.1339;AA=g|||;VT=SNP
14	51774225	rs8010259	G	A	100	PASS	AC=4108;AF=0.820288;AN=5008;NS=2504;DP=18090;EAS_AF=0.9683;AMR_AF=0.7205;AFR_AF=0.7753;EUR_AF=0.825;SAS_AF=0.7945;AA=A|||;VT=SNP
14	51774687	rs11157812	T	C	100	PASS	AC=4109;AF=0.820487;AN=5008;NS=2504;DP=19711;EAS_AF=0.9683;AMR_AF=0.7205;AFR_AF=0.7753;EUR_AF=0.825;SAS_AF=0.7955;AA=C|||;VT=SNP
14	51774776	rs12432743	T	C	100	PASS	AC=1275;AF=0.254593;AN=5008;NS=2504;DP=20517;EAS_AF=0.5079;AMR_AF=0.2334;AFR_AF=0.1384;EUR_AF=0.1382;SAS_AF=0.2853;AA=T|||;VT=SNP
14	51775331	rs10148013	G	A	100	PASS	AC=4038;AF=0.80631;AN=5008;NS=2504;DP=21958;EAS_AF=0.9683;AMR_AF=0.7133;AFR_AF=0.7262;EUR_AF=0.825;SAS_AF=0.7945;AA=A|||;VT=SNP
14	51775379	rs60414427	T	C	100	PASS	AC=1886;AF=0.376597;AN=5008;NS=2504;DP=20894;EAS_AF=0.2619;AMR_AF=0.3919;AFR_AF=0.3525;EUR_AF=0.5378;SAS_AF=0.3507;AA=T|||;VT=SNP
14	51776046	rs55637347	G	T	100	PASS	AC=252;AF=0.0503195;AN=5008;NS=2504;DP=21902;EAS_AF=0.0099;AMR_AF=0.0562;AFR_AF=0.034;EUR_AF=0.1044;SAS_AF=0.0542;AA=G|||;VT=SNP
14	51776277	rs7161059	T	A	100	PASS	AC=1857;AF=0.370807;AN=5008;NS=2504;DP=18031;EAS_AF=0.7063;AMR_AF=0.3127;AFR_AF=0.1952;EUR_AF=0.2664;SAS_AF=0.411;AA=T|||;VT=SNP
14	51776791	rs79824592	A	G	100	PASS	AC=363;AF=0.072484;AN=5008;NS=2504;DP=18190;EAS_AF=0.0873;AMR_AF=0.147;AFR_AF=0.003;EUR_AF=0.0736;SAS_AF=0.0971;AA=A|||;VT=SNP
14	51776897	rs4432175	T	G	100	PASS	AC=2161;AF=0.43151;AN=5008;NS=2504;DP=18531;EAS_AF=0.2609;AMR_AF=0.3948;AFR_AF=0.5257;EUR_AF=0.5586;SAS_AF=0.3753;AA=G|||;VT=SNP
14	51778026	rs77108006	C	T	100	PASS	AC=260;AF=0.0519169;AN=5008;NS=2504;DP=20616;EAS_AF=0.0863;AMR_AF=0.0576;AFR_AF=0.0189;EUR_AF=0.0169;SAS_AF=0.093;AA=C|||;VT=SNP
14	51781469	rs11622596	A	C	100	PASS	AC=2048;AF=0.408946;AN=5008;NS=2504;DP=19296;EAS_AF=0.2639;AMR_AF=0.3963;AFR_AF=0.4592;EUR_AF=0.5388;SAS_AF=0.3661;AA=A|||;VT=SNP
14	51781637	rs72672179	G	A	100	PASS	AC=245;AF=0.0489217;AN=5008;NS=2504;DP=19015;EAS_AF=0.0099;AMR_AF=0.0533;AFR_AF=0.031;EUR_AF=0.1044;SAS_AF=0.0532;AA=G|||;VT=SNP
14	51781728	rs11627365	T	C	100	PASS	AC=2142;AF=0.427716;AN=5008;NS=2504;DP=21230;EAS_AF=0.2649;AMR_AF=0.402;AFR_AF=0.5166;EUR_AF=0.5398;SAS_AF=0.3783;AA=T|||;VT=SNP
14	51782565	rs72672181	T	A	100	PASS	AC=267;AF=0.0533147;AN=5008;NS=2504;DP=19241;EAS_AF=0.0099;AMR_AF=0.0591;AFR_AF=0.0454;EUR_AF=0.1044;SAS_AF=0.0521;AA=T|||;VT=SNP
14	51782967	rs10129471	T	C	100	PASS	AC=4109;AF=0.820487;AN=5008;NS=2504;DP=18723;EAS_AF=0.9683;AMR_AF=0.7205;AFR_AF=0.7746;EUR_AF=0.826;SAS_AF=0.7955;AA=C|||;VT=SNP
14	51783182	rs79264672	A	G	100	PASS	AC=408;AF=0.0814696;AN=5008;NS=2504;DP=17535;EAS_AF=0.1528;AMR_AF=0.0418;AFR_AF=0.0507;EUR_AF=0.0775;SAS_AF=0.0818;AA=A|||;VT=SNP
14	51783407	rs56278886	G	A	100	PASS	AC=1550;AF=0.309505;AN=5008;NS=2504;DP=18099;EAS_AF=0.2579;AMR_AF=0.3761;AFR_AF=0.1135;EUR_AF=0.5328;SAS_AF=0.3507;AA=G|||;VT=SNP
14	51783620	rs12434545	C	T	100	PASS	AC=1797;AF=0.358826;AN=5008;NS=2504;DP=14658;EAS_AF=0.7073;AMR_AF=0.3127;AFR_AF=0.1505;EUR_AF=0.2654;SAS_AF=0.41;AA=C|||;VT=SNP
14	51783750	rs8004799	T	C	100	PASS	AC=1889;AF=0.377196;AN=5008;NS=2504;DP=17872;EAS_AF=0.2748;AMR_AF=0.3847;AFR_AF=0.3472;EUR_AF=0.5398;SAS_AF=0.3507;AA=T|||;VT=SNP
14	51784173	rs10132908	T	C	100	PASS	AC=1809;AF=0.361222;AN=5008;NS=2504;DP=17299;EAS_AF=0.7073;AMR_AF=0.3084;AFR_AF=0.1536;EUR_AF=0.2763;SAS_AF=0.41;AA=T|||;VT=SNP
14	51784359	rs146090463	C	A	100	PASS	AC=200;AF=0.0399361;AN=5008;NS=2504;DP=15820;EAS_AF=0.0863;AMR_AF=0.0418;AFR_AF=0.0008;EUR_AF=0.0089;SAS_AF=0.0757;AA=C|||;VT=SNP
14	51784662	rs10133413	T	A	100	PASS	AC=4039;AF=0.80651;AN=5008;NS=2504;DP=18216;EAS_AF=0.9683;AMR_AF=0.7133;AFR_AF=0.7254;EUR_AF=0.826;SAS_AF=0.7955;AA=A|||;VT=SNP
14	51784942	rs72672182	C	T	100	PASS	AC=263;AF=0.052516;AN=5008;NS=2504;DP=22778;EAS_AF=0.0099;AMR_AF=0.0591;AFR_AF=0.0424;EUR_AF=0.1044;SAS_AF=0.0521;AA=C|||;VT=SNP
14	51785650	rs12433384	T	C	100	PASS	AC=1888;AF=0.376997;AN=5008;NS=2504;DP=21131;EAS_AF=0.7103;AMR_AF=0.3156;AFR_AF=0.2027;EUR_AF=0.2783;SAS_AF=0.4141;AA=T|||;VT=SNP
14	51785832	rs28713459	A	G	100	PASS	AC=1986;AF=0.396565;AN=5008;NS=2504;DP=21172;EAS_AF=0.2579;AMR_AF=0.3934;AFR_AF=0.4123;EUR_AF=0.5497;SAS_AF=0.363;AA=A|||;VT=SNP
14	51786110	rs72672183	G	A	100	PASS	AC=249;AF=0.0497204;AN=5008;NS=2504;DP=18699;EAS_AF=0.0109;AMR_AF=0.0562;AFR_AF=0.0333;EUR_AF=0.1044;SAS_AF=0.0511;AA=G|||;VT=SNP
14	51786591	rs72672185	C	T	100	PASS	AC=256;AF=0.0511182;AN=5008;NS=2504;DP=17877;EAS_AF=0.0109;AMR_AF=0.0562;AFR_AF=0.0333;EUR_AF=0.1103;SAS_AF=0.0521;AA=C|||;VT=SNP
14	51788396	rs67243261	A	C	100	PASS	AC=875;AF=0.17472;AN=5008;NS=2504;DP=15130;EAS_AF=0.4177;AMR_AF=0.1614;AFR_AF=0.0227;EUR_AF=0.1203;SAS_AF=0.1953;AA=A|||;VT=SNP
14	51788856	rs72672186	A	G	100	PASS	AC=258;AF=0.0515176;AN=5008;NS=2504;DP=13220;EAS_AF=0.0109;AMR_AF=0.0562;AFR_AF=0.034;EUR_AF=0.1103;SAS_AF=0.0532;AA=A|||;VT=SNP
14	51789069	rs11157813	G	A	100	PASS	AC=4093;AF=0.817292;AN=5008;NS=2504;DP=13699;EAS_AF=0.9613;AMR_AF=0.7233;AFR_AF=0.764;EUR_AF=0.828;SAS_AF=0.7965;AA=A|||;VT=SNP
14	51789078	rs11157814	T	C	100	PASS	AC=3010;AF=0.601038;AN=5008;NS=2504;DP=13161;EAS_AF=0.6071;AMR_AF=0.5605;AFR_AF=0.5862;EUR_AF=0.669;SAS_AF=0.5736;AA=C|||;VT=SNP
14	51789152	rs11846892	G	A	100	PASS	AC=2105;AF=0.420327;AN=5008;NS=2504;DP=12857;EAS_AF=0.252;AMR_AF=0.3847;AFR_AF=0.5151;EUR_AF=0.5268;SAS_AF=0.3814;AA=G|||;VT=SNP
14	51789193	rs61984380	C	T	100	PASS	AC=597;AF=0.119209;AN=5008;NS=2504;DP=12603;EAS_AF=0.0387;AMR_AF=0.245;AFR_AF=0.0121;EUR_AF=0.172;SAS_AF=0.2035;AA=C|||;VT=SNP
14	51789428	rs34945866	A	G	100	PASS	AC=642;AF=0.128195;AN=5008;NS=2504;DP=10313;EAS_AF=0.2907;AMR_AF=0.0821;AFR_AF=0.0174;EUR_AF=0.1421;SAS_AF=0.1288;AA=A|||;VT=SNP
14	51790223	rs4901108	C	T	100	PASS	AC=859;AF=0.171526;AN=5008;NS=2504;DP=19411;EAS_AF=0.0883;AMR_AF=0.2752;AFR_AF=0.0348;EUR_AF=0.3241;SAS_AF=0.2117;AA=C|||;VT=SNP
14	51790453	rs7150914	G	C	100	PASS	AC=3344;AF=0.667732;AN=5008;NS=2504;DP=19748;EAS_AF=0.747;AMR_AF=0.621;AFR_AF=0.8026;EUR_AF=0.4791;SAS_AF=0.6309;AA=C|||;VT=SNP
14	51792726	rs76758144	A	G	100	PASS	AC=417;AF=0.0832668;AN=5008;NS=2504;DP=17651;EAS_AF=0.1528;AMR_AF=0.0418;AFR_AF=0.0537;EUR_AF=0.0795;SAS_AF=0.0849;AA=A|||;VT=SNP
14	51793381	rs10145184	T	G	100	PASS	AC=4752;AF=0.948882;AN=5008;NS=2504;DP=12307;EAS_AF=0.9891;AMR_AF=0.9438;AFR_AF=0.969;EUR_AF=0.8917;SAS_AF=0.9427;AA=G|||;VT=SNP
14	51793510	rs11157815	G	T	100	PASS	AC=3027;AF=0.604433;AN=5008;NS=2504;DP=13301;EAS_AF=0.744;AMR_AF=0.6138;AFR_AF=0.5575;EUR_AF=0.4811;SAS_AF=0.6442;AA=T|||;VT=SNP
14	51794027	rs12889787	C	T	100	PASS	AC=575;AF=0.114816;AN=5008;NS=2504;DP=19744;EAS_AF=0.2589;AMR_AF=0.0793;AFR_AF=0.0091;EUR_AF=0.1262;SAS_AF=0.1227;AA=C|||;VT=SNP
14	51794197	rs12890103	C	A	100	PASS	AC=575;AF=0.114816;AN=5008;NS=2504;DP=20786;EAS_AF=0.2589;AMR_AF=0.0793;AFR_AF=0.0091;EUR_AF=0.1262;SAS_AF=0.1227;AA=C|||;VT=SNP
14	51795705	rs11847887	G	A	100	PASS	AC=3625;AF=0.723842;AN=5008;NS=2504;DP=18892;EAS_AF=0.6389;AMR_AF=0.7795;AFR_AF=0.7504;EUR_AF=0.7346;SAS_AF=0.7249;AA=G|||;VT=SNP
14	51795860	rs7160689	G	T	100	PASS	AC=4750;AF=0.948482;AN=5008;NS=2504;DP=21378;EAS_AF=0.9891;AMR_AF=0.9438;AFR_AF=0.9682;EUR_AF=0.8917;SAS_AF=0.9417;AA=T|||;VT=SNP
14	51796529	rs7144505	G	A	100	PASS	AC=3342;AF=0.667332;AN=5008;NS=2504;DP=18365;EAS_AF=0.6389;AMR_AF=0.7723;AFR_AF=0.5446;EUR_AF=0.7286;SAS_AF=0.7249;AA=G|||;VT=SNP
14	51797272	rs55939889	A	C	100	PASS	AC=866;AF=0.172923;AN=5008;NS=2504;DP=21702;EAS_AF=0.0883;AMR_AF=0.2738;AFR_AF=0.0348;EUR_AF=0.327;SAS_AF=0.2168;AA=A|||;VT=SNP
14	51797556	rs61984382	T	G	100	PASS	AC=1034;AF=0.20647;AN=5008;NS=2504;DP=21548;EAS_AF=0.0387;AMR_AF=0.317;AFR_AF=0.236;EUR_AF=0.2485;SAS_AF=0.2178;AA=T|||;VT=SNP
14	51797662	rs61984383	A	G	100	PASS	AC=1130;AF=0.225639;AN=5008;NS=2504;DP=20569;EAS_AF=0.0387;AMR_AF=0.3213;AFR_AF=0.2852;EUR_AF=0.2575;SAS_AF=0.2372;AA=A|||;VT=SNP
14	51798244	rs1815619	A	G	100	PASS	AC=1048;AF=0.209265;AN=5008;NS=2504;DP=19246;EAS_AF=0.3621;AMR_AF=0.1801;AFR_AF=0.171;EUR_AF=0.1421;SAS_AF=0.1933;AA=A|||;VT=SNP
14	51798259	rs12590402	G	A	100	PASS	AC=955;AF=0.190695;AN=5008;NS=2504;DP=19197;EAS_AF=0.3472;AMR_AF=0.1513;AFR_AF=0.1006;EUR_AF=0.1561;SAS_AF=0.2147;AA=G|||;VT=SNP
14	51798841	rs10498423	G	A	100	PASS	AC=3406;AF=0.680112;AN=5008;NS=2504;DP=21903;EAS_AF=0.745;AMR_AF=0.6527;AFR_AF=0.7625;EUR_AF=0.5596;SAS_AF=0.6452;AA=A|||;VT=SNP
14	51799297	rs12878674	G	A	100	PASS	AC=1845;AF=0.368411;AN=5008;NS=2504;DP=19463;EAS_AF=0.7063;AMR_AF=0.3199;AFR_AF=0.1694;EUR_AF=0.2982;SAS_AF=0.3957;AA=G|||;VT=SNP
14	51799925	rs2884058	A	G	100	PASS	AC=4740;AF=0.946486;AN=5008;NS=2504;DP=22686;EAS_AF=0.9891;AMR_AF=0.9452;AFR_AF=0.969;EUR_AF=0.8917;SAS_AF=0.9294;AA=G|||;VT=SNP
14	51800821	rs7159846	T	G	100	PASS	AC=4756;AF=0.949681;AN=5008;NS=2504;DP=19924;EAS_AF=0.9891;AMR_AF=0.9467;AFR_AF=0.9705;EUR_AF=0.8917;SAS_AF=0.9427;AA=G|||;VT=SNP
14	51801445	rs12434774	C	T	100	PASS	AC=1147;AF=0.229034;AN=5008;NS=2504;DP=19786;EAS_AF=0.0347;AMR_AF=0.3256;AFR_AF=0.2867;EUR_AF=0.2604;SAS_AF=0.2505;AA=C|||;VT=SNP
14	51802911	rs11157816	C	T	100	PASS	AC=2294;AF=0.458067;AN=5008;NS=2504;DP=22465;EAS_AF=0.3869;AMR_AF=0.4813;AFR_AF=0.5303;EUR_AF=0.4125;SAS_AF=0.4642;AA=T|||;VT=SNP
14	51802939	rs12435703	A	T	100	PASS	AC=1038;AF=0.207268;AN=5008;NS=2504;DP=22622;EAS_AF=0.0387;AMR_AF=0.317;AFR_AF=0.239;EUR_AF=0.2475;SAS_AF=0.2188;AA=A|||;VT=SNP
14	51803589	rs4898686	G	T	100	PASS	AC=4751;AF=0.948682;AN=5008;NS=2504;DP=19667;EAS_AF=0.9891;AMR_AF=0.9438;AFR_AF=0.9682;EUR_AF=0.8917;SAS_AF=0.9427;AA=T|||;VT=SNP
14	51803617	rs17831132	G	A	100	PASS	AC=1973;AF=0.39397;AN=5008;NS=2504;DP=19607;EAS_AF=0.5972;AMR_AF=0.4438;AFR_AF=0.0938;EUR_AF=0.4742;SAS_AF=0.4724;AA=G|||;VT=SNP
14	51803780	rs35441231	C	A	100	PASS	AC=1273;AF=0.254193;AN=5008;NS=2504;DP=20925;EAS_AF=0.0387;AMR_AF=0.3228;AFR_AF=0.3858;EUR_AF=0.2545;SAS_AF=0.2495;AA=C|||;VT=SNP
14	51803928	rs11851025	A	G	100	PASS	AC=1260;AF=0.251597;AN=5008;NS=2504;DP=20519;EAS_AF=0.0387;AMR_AF=0.3213;AFR_AF=0.3775;EUR_AF=0.2545;SAS_AF=0.2485;AA=A|||;VT=SNP
14	51804089	rs11625012	T	G	100	PASS	AC=859;AF=0.171526;AN=5008;NS=2504;DP=20274;EAS_AF=0.0903;AMR_AF=0.2767;AFR_AF=0.0242;EUR_AF=0.33;SAS_AF=0.2168;AA=T|||;VT=SNP
14	51804332	rs34781640	G	A	100	PASS	AC=2287;AF=0.456669;AN=5008;NS=2504;DP=19428;EAS_AF=0.3889;AMR_AF=0.4784;AFR_AF=0.5257;EUR_AF=0.4105;SAS_AF=0.4652;AA=G|||;VT=SNP
14	51805952	rs7145819	A	G	100	PASS	AC=1248;AF=0.249201;AN=5008;NS=2504;DP=22133;EAS_AF=0.3502;AMR_AF=0.1614;AFR_AF=0.3026;EUR_AF=0.162;SAS_AF=0.2249;AA=A|||;VT=SNP
14	51808403	rs7142110	G	A	100	PASS	AC=2373;AF=0.473842;AN=5008;NS=2504;DP=20025;EAS_AF=0.4534;AMR_AF=0.6499;AFR_AF=0.2829;EUR_AF=0.5497;SAS_AF=0.5501;AA=G|||;VT=SNP
14	51809865	rs72672195	G	T	100	PASS	AC=263;AF=0.052516;AN=5008;NS=2504;DP=18653;EAS_AF=0.0109;AMR_AF=0.0576;AFR_AF=0.0318;EUR_AF=0.1123;SAS_AF=0.0583;AA=G|||;VT=SNP
14	51810470	rs11626049	T	C	100	PASS	AC=1469;AF=0.293331;AN=5008;NS=2504;DP=17138;EAS_AF=0.4177;AMR_AF=0.3761;AFR_AF=0.0454;EUR_AF=0.3797;SAS_AF=0.3528;AA=T|||;VT=SNP
14	51811097	rs12886311	G	C	100	PASS	AC=798;AF=0.159345;AN=5008;NS=2504;DP=17144;EAS_AF=0.3274;AMR_AF=0.1412;AFR_AF=0.0265;EUR_AF=0.1431;SAS_AF=0.1953;AA=G|||;VT=SNP
14	51811420	rs3829404	G	A	100	PASS	AC=4742;AF=0.946885;AN=5008;NS=2504;DP=18774;EAS_AF=0.9891;AMR_AF=0.9424;AFR_AF=0.9667;EUR_AF=0.8877;SAS_AF=0.9407;AA=A|||;VT=SNP
14	51811502	rs3751459	A	G	100	PASS	AC=1768;AF=0.353035;AN=5008;NS=2504;DP=19646;EAS_AF=0.5327;AMR_AF=0.2666;AFR_AF=0.2723;EUR_AF=0.3231;SAS_AF=0.3691;AA=A|||;VT=SNP
14	51811675	rs3751460	T	C	100	PASS	AC=2086;AF=0.416534;AN=5008;NS=2504;DP=20968;EAS_AF=0.5337;AMR_AF=0.2853;AFR_AF=0.4811;EUR_AF=0.332;SAS_AF=0.3885;AA=C|||;VT=SNP
14	51813039	rs2356890	T	C	100	PASS	AC=4742;AF=0.946885;AN=5008;NS=2504;DP=18311;EAS_AF=0.9881;AMR_AF=0.9424;AFR_AF=0.9667;EUR_AF=0.8877;SAS_AF=0.9417;AA=C|||;VT=SNP
14	51813131	rs8022500	A	G	100	PASS	AC=2087;AF=0.416733;AN=5008;NS=2504;DP=15462;EAS_AF=0.5347;AMR_AF=0.2853;AFR_AF=0.4811;EUR_AF=0.332;SAS_AF=0.3885;AA=G|||;VT=SNP
14	51813417	rs66925081	A	C	100	PASS	AC=1816;AF=0.36262;AN=5008;NS=2504;DP=18463;EAS_AF=0.5337;AMR_AF=0.2867;AFR_AF=0.2731;EUR_AF=0.3509;SAS_AF=0.3732;AA=A|||;VT=SNP
14	51813696	rs4616216	A	C	100	PASS	AC=733;AF=0.146366;AN=5008;NS=2504;DP=18235;EAS_AF=0.1538;AMR_AF=0.0605;AFR_AF=0.261;EUR_AF=0.0875;SAS_AF=0.1053;AA=C|||;VT=SNP
14	51814083	rs12589168	C	G	100	PASS	AC=918;AF=0.183307;AN=5008;NS=2504;DP=20186;EAS_AF=0.2907;AMR_AF=0.1484;AFR_AF=0.09;EUR_AF=0.2247;SAS_AF=0.181;AA=C|||;VT=SNP
14	51814162	rs36038877	T	G	100	PASS	AC=1470;AF=0.29353;AN=5008;NS=2504;DP=20607;EAS_AF=0.4167;AMR_AF=0.3761;AFR_AF=0.0439;EUR_AF=0.3827;SAS_AF=0.3538;AA=T|||;VT=SNP
14	51814418	rs11845378	T	G	100	PASS	AC=1843;AF=0.368011;AN=5008;NS=2504;DP=20035;EAS_AF=0.5337;AMR_AF=0.268;AFR_AF=0.3283;EUR_AF=0.3211;SAS_AF=0.3701;AA=T|||;VT=SNP
14	51814931	rs60259594	C	T	100	PASS	AC=391;AF=0.0780751;AN=5008;NS=2504;DP=15416;EAS_AF=0.1528;AMR_AF=0.0403;AFR_AF=0.0356;EUR_AF=0.0785;SAS_AF=0.0849;AA=C|||;VT=SNP
14	51815020	rs8013707	A	C	100	PASS	AC=1351;AF=0.269768;AN=5008;NS=2504;DP=16711;EAS_AF=0.378;AMR_AF=0.2248;AFR_AF=0.2201;EUR_AF=0.2425;SAS_AF=0.2853;AA=A|||;VT=SNP
14	51815087	rs2356892	G	A	100	PASS	AC=4742;AF=0.946885;AN=5008;NS=2504;DP=16194;EAS_AF=0.9891;AMR_AF=0.9424;AFR_AF=0.9667;EUR_AF=0.8877;SAS_AF=0.9407;AA=A|||;VT=SNP
14	51815263	rs3737271	G	A	100	PASS	AC=1764;AF=0.352236;AN=5008;NS=2504;DP=17159;EAS_AF=0.5308;AMR_AF=0.2666;AFR_AF=0.2723;EUR_AF=0.3211;SAS_AF=0.3691;AA=G|||;VT=SNP
14	51815521	rs12889808	G	A	100	PASS	AC=2043;AF=0.407947;AN=5008;NS=2504;DP=17206;EAS_AF=0.5327;AMR_AF=0.2824;AFR_AF=0.4508;EUR_AF=0.329;SAS_AF=0.3916;AA=A|||;VT=SNP
14	51816646	rs2282343	G	A	100	PASS	AC=416;AF=0.0830671;AN=5008;NS=2504;DP=19324;EAS_AF=0.1538;AMR_AF=0.0403;AFR_AF=0.0356;EUR_AF=0.0785;SAS_AF=0.1094;AA=G|||;VT=SNP
14	51818049	rs9944018	G	C	100	PASS	AC=438;AF=0.0874601;AN=5008;NS=2504;DP=12523;EAS_AF=0.1538;AMR_AF=0.0418;AFR_AF=0.0522;EUR_AF=0.0785;SAS_AF=0.1084;AA=G|||;VT=SNP
14	51818065	rs9944017	C	G	100	PASS	AC=438;AF=0.0874601;AN=5008;NS=2504;DP=13029;EAS_AF=0.1538;AMR_AF=0.0418;AFR_AF=0.0522;EUR_AF=0.0785;SAS_AF=0.1084;AA=C|||;VT=SNP
14	51818179	rs9944116	T	C	100	PASS	AC=755;AF=0.150759;AN=5008;NS=2504;DP=14269;EAS_AF=0.1548;AMR_AF=0.0605;AFR_AF=0.2602;EUR_AF=0.0875;SAS_AF=0.1278;AA=C|||;VT=SNP
14	51818762	rs4898687	C	T	100	PASS	AC=656;AF=0.13099;AN=5008;NS=2504;DP=18968;EAS_AF=0.0873;AMR_AF=0.2219;AFR_AF=0.0151;EUR_AF=0.2406;SAS_AF=0.1554;AA=C|||;VT=SNP
14	51818863	rs115542638	C	T	100	PASS	AC=537;AF=0.107228;AN=5008;NS=2504;DP=15838;EAS_AF=0.1538;AMR_AF=0.0447;AFR_AF=0.1263;EUR_AF=0.0785;SAS_AF=0.1074;AA=C|||;VT=SNP
14	51819009	rs17123803	A	G	100	PASS	AC=583;AF=0.116414;AN=5008;NS=2504;DP=16840;EAS_AF=0.2679;AMR_AF=0.1023;AFR_AF=0.0083;EUR_AF=0.1342;SAS_AF=0.0982;AA=A|||;VT=SNP
14	51819298	rs3764156	A	G	100	PASS	AC=792;AF=0.158147;AN=5008;NS=2504;DP=12153;EAS_AF=0.2659;AMR_AF=0.1455;AFR_AF=0.0356;EUR_AF=0.2227;SAS_AF=0.1554;AA=A|||;VT=SNP
14	51820240	rs7149844	A	T	100	PASS	AC=1962;AF=0.391773;AN=5008;NS=2504;DP=16311;EAS_AF=0.496;AMR_AF=0.2839;AFR_AF=0.441;EUR_AF=0.3201;SAS_AF=0.3681;AA=T|||;VT=SNP
14	51820243	rs7150326	G	A	100	PASS	AC=1419;AF=0.283347;AN=5008;NS=2504;DP=16202;EAS_AF=0.3423;AMR_AF=0.2392;AFR_AF=0.3139;EUR_AF=0.2406;SAS_AF=0.2566;AA=A|||;VT=SNP
14	51820535	rs7150426	A	G	100	PASS	AC=1420;AF=0.283546;AN=5008;NS=2504;DP=20680;EAS_AF=0.3423;AMR_AF=0.2392;AFR_AF=0.3139;EUR_AF=0.2406;SAS_AF=0.2577;AA=G|||;VT=SNP
14	51820556	rs7150600	C	T	100	PASS	AC=1420;AF=0.283546;AN=5008;NS=2504;DP=20455;EAS_AF=0.3423;AMR_AF=0.2392;AFR_AF=0.3139;EUR_AF=0.2406;SAS_AF=0.2577;AA=T|||;VT=SNP
14	51820910	rs1890694	A	G	100	PASS	AC=1958;AF=0.390974;AN=5008;NS=2504;DP=19971;EAS_AF=0.496;AMR_AF=0.2839;AFR_AF=0.4402;EUR_AF=0.3191;SAS_AF=0.3661;AA=a|||;VT=SNP
14	51821044	rs2356893	C	T	100	PASS	AC=537;AF=0.107228;AN=5008;NS=2504;DP=18372;EAS_AF=0.1538;AMR_AF=0.0447;AFR_AF=0.1271;EUR_AF=0.0785;SAS_AF=0.1063;AA=C|||;VT=SNP
14	51821186	rs10149225	C	A	100	PASS	AC=1421;AF=0.283746;AN=5008;NS=2504;DP=21307;EAS_AF=0.3423;AMR_AF=0.2392;AFR_AF=0.3139;EUR_AF=0.2406;SAS_AF=0.2587;AA=C|||;VT=SNP
14	51821239	rs10149162	A	G	100	PASS	AC=1421;AF=0.283746;AN=5008;NS=2504;DP=22170;EAS_AF=0.3423;AMR_AF=0.2392;AFR_AF=0.3139;EUR_AF=0.2406;SAS_AF=0.2587;AA=A|||;VT=SNP
14	51821355	rs10149264	A	G	100	PASS	AC=1422;AF=0.283946;AN=5008;NS=2504;DP=21337;EAS_AF=0.3423;AMR_AF=0.2392;AFR_AF=0.3147;EUR_AF=0.2406;SAS_AF=0.2587;AA=A|||;VT=SNP
14	51821796	rs12893967	A	T	100	PASS	AC=1958;AF=0.390974;AN=5008;NS=2504;DP=21173;EAS_AF=0.496;AMR_AF=0.2839;AFR_AF=0.4402;EUR_AF=0.3201;SAS_AF=0.365;AA=T|||;VT=SNP
14	51821853	rs12895340	T	G	100	PASS	AC=1421;AF=0.283746;AN=5008;NS=2504;DP=21561;EAS_AF=0.3423;AMR_AF=0.2392;AFR_AF=0.3139;EUR_AF=0.2406;SAS_AF=0.2587;AA=T|||;VT=SNP
14	51822151	rs4901111	A	T	100	PASS	AC=1958;AF=0.390974;AN=5008;NS=2504;DP=21455;EAS_AF=0.496;AMR_AF=0.2839;AFR_AF=0.4402;EUR_AF=0.3191;SAS_AF=0.3661;AA=A|||;VT=SNP
14	51822356	rs4901112	T	G	100	PASS	AC=1934;AF=0.386182;AN=5008;NS=2504;DP=20715;EAS_AF=0.496;AMR_AF=0.2824;AFR_AF=0.4236;EUR_AF=0.3191;SAS_AF=0.365;AA=G|||;VT=SNP
14	51822797	rs77485245	G	C	100	PASS	AC=412;AF=0.0822684;AN=5008;NS=2504;DP=19003;EAS_AF=0.1528;AMR_AF=0.0403;AFR_AF=0.0356;EUR_AF=0.0785;SAS_AF=0.1063;AA=G|||;VT=SNP
14	51823666	rs11845510	G	T	100	PASS	AC=514;AF=0.102636;AN=5008;NS=2504;DP=16049;EAS_AF=0.1528;AMR_AF=0.0432;AFR_AF=0.1097;EUR_AF=0.0795;SAS_AF=0.1074;AA=T|||;VT=SNP
14	51823881	rs17123825	C	G	100	PASS	AC=337;AF=0.0672923;AN=5008;NS=2504;DP=18201;EAS_AF=0.0853;AMR_AF=0.1398;AFR_AF=0.0023;EUR_AF=0.0626;SAS_AF=0.09;AA=C|||;VT=SNP
14	51824498	rs17123829	G	A	100	PASS	AC=666;AF=0.132987;AN=5008;NS=2504;DP=18728;EAS_AF=0.0903;AMR_AF=0.2262;AFR_AF=0.0151;EUR_AF=0.2425;SAS_AF=0.1575;AA=G|||;VT=SNP
14	51824516	rs7153748	G	A	100	PASS	AC=4744;AF=0.947284;AN=5008;NS=2504;DP=18882;EAS_AF=0.9891;AMR_AF=0.9424;AFR_AF=0.9667;EUR_AF=0.8877;SAS_AF=0.9427;AA=A|||;VT=SNP
14	51825150	rs6572746	A	G	100	PASS	AC=4746;AF=0.947684;AN=5008;NS=2504;DP=18864;EAS_AF=0.9911;AMR_AF=0.9424;AFR_AF=0.9667;EUR_AF=0.8877;SAS_AF=0.9427;AA=G|||;VT=SNP
14	51825453	rs4293285	T	C	100	PASS	AC=4744;AF=0.947284;AN=5008;NS=2504;DP=19461;EAS_AF=0.9891;AMR_AF=0.9424;AFR_AF=0.9667;EUR_AF=0.8877;SAS_AF=0.9427;AA=C|||;VT=SNP
14	51826447	rs8007865	T	C	100	PASS	AC=1253;AF=0.2502;AN=5008;NS=2504;DP=19158;EAS_AF=0.0913;AMR_AF=0.4006;AFR_AF=0.3374;EUR_AF=0.2594;SAS_AF=0.18;AA=T|||;VT=SNP
14	51826904	rs4898688	T	C	100	PASS	AC=3512;AF=0.701278;AN=5008;NS=2504;DP=21280;EAS_AF=0.8968;AMR_AF=0.549;AFR_AF=0.6452;EUR_AF=0.6282;SAS_AF=0.7587;AA=C|||;VT=SNP
14	51827473	rs34886974	C	T	100	PASS	AC=809;AF=0.161542;AN=5008;NS=2504;DP=23161;EAS_AF=0.3175;AMR_AF=0.1556;AFR_AF=0.0356;EUR_AF=0.1412;SAS_AF=0.1963;AA=C|||;VT=SNP
14	51827565	rs2356894	A	G	100	PASS	AC=4794;AF=0.957268;AN=5008;NS=2504;DP=20425;EAS_AF=0.9891;AMR_AF=0.951;AFR_AF=0.9841;EUR_AF=0.8877;SAS_AF=0.9642;AA=G|||;VT=SNP
14	51828221	rs3751462	T	A	100	PASS	AC=1307;AF=0.260982;AN=5008;NS=2504;DP=18705;EAS_AF=0.3442;AMR_AF=0.2176;AFR_AF=0.2375;EUR_AF=0.2416;SAS_AF=0.2577;AA=T|||;VT=SNP
14	51828412	rs2356895	C	T	100	PASS	AC=3460;AF=0.690895;AN=5008;NS=2504;DP=21536;EAS_AF=0.9038;AMR_AF=0.6571;AFR_AF=0.503;EUR_AF=0.7107;SAS_AF=0.729;AA=T|||;VT=SNP
14	51829273	rs34130579	G	A	100	PASS	AC=790;AF=0.157748;AN=5008;NS=2504;DP=14366;EAS_AF=0.3145;AMR_AF=0.1542;AFR_AF=0.0272;EUR_AF=0.1402;SAS_AF=0.1933;AA=G|||;VT=SNP
14	51829320	rs60607683	A	G	100	PASS	AC=951;AF=0.189896;AN=5008;NS=2504;DP=14194;EAS_AF=0.0833;AMR_AF=0.1196;AFR_AF=0.3154;EUR_AF=0.159;SAS_AF=0.2117;AA=A|||;VT=SNP
14	51829461	rs2356896	G	T	100	PASS	AC=1267;AF=0.252995;AN=5008;NS=2504;DP=18029;EAS_AF=0.4702;AMR_AF=0.1974;AFR_AF=0.0923;EUR_AF=0.2266;SAS_AF=0.3129;AA=G|||;VT=SNP
14	51830366	rs8019638	G	A	100	PASS	AC=4708;AF=0.940096;AN=5008;NS=2504;DP=18597;EAS_AF=0.9911;AMR_AF=0.9251;AFR_AF=0.9501;EUR_AF=0.8678;SAS_AF=0.9591;AA=A|||;VT=SNP
14	51830406	rs56712770	T	C	100	PASS	AC=893;AF=0.178315;AN=5008;NS=2504;DP=18055;EAS_AF=0.1915;AMR_AF=0.2233;AFR_AF=0.1505;EUR_AF=0.1064;SAS_AF=0.2444;AA=T|||;VT=SNP
14	51830426	rs12894661	G	C	100	PASS	AC=1249;AF=0.249401;AN=5008;NS=2504;DP=17447;EAS_AF=0.2579;AMR_AF=0.3545;AFR_AF=0.1838;EUR_AF=0.3052;SAS_AF=0.1973;AA=G|||;VT=SNP
14	51834859	rs11629344	C	T	100	PASS	AC=3383;AF=0.675519;AN=5008;NS=2504;DP=18760;EAS_AF=0.5823;AMR_AF=0.6499;AFR_AF=0.7746;EUR_AF=0.6799;SAS_AF=0.6513;AA=T|||;VT=SNP
14	51835121	rs4898689	G	C	100	PASS	AC=2364;AF=0.472045;AN=5008;NS=2504;DP=18859;EAS_AF=0.378;AMR_AF=0.598;AFR_AF=0.5741;EUR_AF=0.4483;SAS_AF=0.3661;AA=G|||;VT=SNP
14	51835453	rs34762966	G	A	100	PASS	AC=1189;AF=0.23742;AN=5008;NS=2504;DP=19574;EAS_AF=0.3016;AMR_AF=0.1844;AFR_AF=0.0598;EUR_AF=0.3091;SAS_AF=0.3753;AA=G|||;VT=SNP
14	51836294	rs12887995	C	A	100	PASS	AC=1143;AF=0.228235;AN=5008;NS=2504;DP=14576;EAS_AF=0.3026;AMR_AF=0.1772;AFR_AF=0.0408;EUR_AF=0.3062;SAS_AF=0.3609;AA=C|||;VT=SNP
14	51837484	rs11624262	G	C	100	PASS	AC=2091;AF=0.417532;AN=5008;NS=2504;DP=17636;EAS_AF=0.379;AMR_AF=0.585;AFR_AF=0.3714;EUR_AF=0.4493;SAS_AF=0.3681;AA=G|||;VT=SNP
14	51838641	rs4901113	G	A	100	PASS	AC=2324;AF=0.464058;AN=5008;NS=2504;DP=20654;EAS_AF=0.378;AMR_AF=0.6081;AFR_AF=0.5408;EUR_AF=0.4463;SAS_AF=0.365;AA=C|||;VT=SNP
14	51839293	rs12885082	G	A	100	PASS	AC=1155;AF=0.230631;AN=5008;NS=2504;DP=20612;EAS_AF=0.2966;AMR_AF=0.1787;AFR_AF=0.056;EUR_AF=0.3032;SAS_AF=0.3609;AA=G|||;VT=SNP
14	51839360	rs28373302	A	C	100	PASS	AC=1695;AF=0.338458;AN=5008;NS=2504;DP=22362;EAS_AF=0.2827;AMR_AF=0.3732;AFR_AF=0.5711;EUR_AF=0.1889;SAS_AF=0.2106;AA=A|||;VT=SNP
14	51839414	rs12885290	G	A	100	PASS	AC=3387;AF=0.676318;AN=5008;NS=2504;DP=21876;EAS_AF=0.8175;AMR_AF=0.611;AFR_AF=0.6921;EUR_AF=0.5785;SAS_AF=0.6564;AA=A|||;VT=SNP
14	51839615	rs12885618	G	A	100	PASS	AC=1040;AF=0.207668;AN=5008;NS=2504;DP=19514;EAS_AF=0.2946;AMR_AF=0.1686;AFR_AF=0.0129;EUR_AF=0.2883;SAS_AF=0.3262;AA=g|||;VT=SNP
14	51839645	rs7148069	C	T	100	PASS	AC=1358;AF=0.271166;AN=5008;NS=2504;DP=19396;EAS_AF=0.1687;AMR_AF=0.3444;AFR_AF=0.2776;EUR_AF=0.327;SAS_AF=0.2587;AA=T|||;VT=SNP
14	51839979	rs9972099	A	T	100	PASS	AC=1545;AF=0.308506;AN=5008;NS=2504;DP=18016;EAS_AF=0.2768;AMR_AF=0.3473;AFR_AF=0.4788;EUR_AF=0.1879;SAS_AF=0.2076;AA=T|||;VT=SNP
14	51839982	rs9972102	C	G	100	PASS	AC=1547;AF=0.308906;AN=5008;NS=2504;DP=18060;EAS_AF=0.2778;AMR_AF=0.3473;AFR_AF=0.4796;EUR_AF=0.1879;SAS_AF=0.2076;AA=C|||;VT=SNP
14	51840762	rs2884059	G	A	100	PASS	AC=2884;AF=0.575879;AN=5008;NS=2504;DP=20128;EAS_AF=0.3254;AMR_AF=0.7089;AFR_AF=0.8737;EUR_AF=0.502;SAS_AF=0.4131;AA=A|||;VT=SNP
14	51841424	rs4262870	T	A	100	PASS	AC=931;AF=0.185903;AN=5008;NS=2504;DP=18951;EAS_AF=0.2321;AMR_AF=0.2104;AFR_AF=0.0847;EUR_AF=0.2316;SAS_AF=0.2106;AA=T|||;VT=SNP
14	51841453	rs76829692	C	G	100	PASS	AC=833;AF=0.166334;AN=5008;NS=2504;DP=19068;EAS_AF=0.1637;AMR_AF=0.2839;AFR_AF=0.1717;EUR_AF=0.0676;SAS_AF=0.18;AA=C|||;VT=SNP
14	51841473	rs2356898	G	A	100	PASS	AC=3805;AF=0.759784;AN=5008;NS=2504;DP=19453;EAS_AF=0.8383;AMR_AF=0.8401;AFR_AF=0.7201;EUR_AF=0.7326;SAS_AF=0.7035;AA=A|||;VT=SNP
14	51842178	rs72474156	G	T	100	PASS	AC=811;AF=0.161941;AN=5008;NS=2504;DP=23072;EAS_AF=0.1637;AMR_AF=0.2853;AFR_AF=0.1551;EUR_AF=0.0676;SAS_AF=0.1789;AA=G|||;VT=SNP
14	51842733	rs4542577	A	T	100	PASS	AC=844;AF=0.16853;AN=5008;NS=2504;DP=20103;EAS_AF=0.1607;AMR_AF=0.1254;AFR_AF=0.0567;EUR_AF=0.2505;SAS_AF=0.274;AA=A|||;VT=SNP
14	51843051	rs115844947	G	T	100	PASS	AC=808;AF=0.161342;AN=5008;NS=2504;DP=20609;EAS_AF=0.1627;AMR_AF=0.2839;AFR_AF=0.1543;EUR_AF=0.0676;SAS_AF=0.1789;AA=G|||;VT=SNP
14	51843558	rs10140617	C	A	100	PASS	AC=1713;AF=0.342053;AN=5008;NS=2504;DP=21950;EAS_AF=0.3075;AMR_AF=0.3905;AFR_AF=0.3094;EUR_AF=0.4334;SAS_AF=0.2935;AA=A|||;VT=SNP
14	51843680	rs2356899	T	C	100	PASS	AC=3962;AF=0.791134;AN=5008;NS=2504;DP=21909;EAS_AF=0.631;AMR_AF=0.8487;AFR_AF=0.9175;EUR_AF=0.7714;SAS_AF=0.7648;AA=C|||;VT=SNP
14	51843800	rs4901115	G	A	100	PASS	AC=202;AF=0.0403355;AN=5008;NS=2504;DP=19321;EAS_AF=0.0734;AMR_AF=0.072;AFR_AF=0.0106;EUR_AF=0.0368;SAS_AF=0.0276;AA=G|||;VT=SNP
14	51844805	rs12435374	A	G	100	PASS	AC=884;AF=0.176518;AN=5008;NS=2504;DP=20316;EAS_AF=0.2371;AMR_AF=0.2075;AFR_AF=0.0431;EUR_AF=0.2326;SAS_AF=0.2147;AA=A|||;VT=SNP
14	51845948	rs2356901	C	A	100	PASS	AC=2178;AF=0.434904;AN=5008;NS=2504;DP=17457;EAS_AF=0.2917;AMR_AF=0.5663;AFR_AF=0.5348;EUR_AF=0.4493;SAS_AF=0.3395;AA=A|||;VT=SNP
14	51846028	rs35980728	T	C	100	PASS	AC=912;AF=0.182109;AN=5008;NS=2504;DP=18686;EAS_AF=0.2312;AMR_AF=0.2147;AFR_AF=0.0484;EUR_AF=0.2545;SAS_AF=0.2147;AA=T|||;VT=SNP
14	51846538	rs61984425	A	C	100	PASS	AC=871;AF=0.173922;AN=5008;NS=2504;DP=20515;EAS_AF=0.2321;AMR_AF=0.2061;AFR_AF=0.0431;EUR_AF=0.2286;SAS_AF=0.2117;AA=A|||;VT=SNP
14	51846839	rs11628962	G	A	100	PASS	AC=702;AF=0.140176;AN=5008;NS=2504;DP=21471;EAS_AF=0.1607;AMR_AF=0.1369;AFR_AF=0.0083;EUR_AF=0.2167;SAS_AF=0.2209;AA=G|||;VT=SNP
14	51847086	rs7142091	C	T	100	PASS	AC=2690;AF=0.537141;AN=5008;NS=2504;DP=21429;EAS_AF=0.6478;AMR_AF=0.5533;AFR_AF=0.5507;EUR_AF=0.4503;SAS_AF=0.4826;AA=T|||;VT=SNP
14	51847092	rs11625784	T	A	100	PASS	AC=1079;AF=0.215455;AN=5008;NS=2504;DP=21557;EAS_AF=0.1607;AMR_AF=0.1671;AFR_AF=0.27;EUR_AF=0.2167;SAS_AF=0.2311;AA=T|||;VT=SNP
14	51848551	rs12589713	T	C	100	PASS	AC=841;AF=0.167931;AN=5008;NS=2504;DP=20187;EAS_AF=0.1825;AMR_AF=0.2176;AFR_AF=0.0469;EUR_AF=0.2366;SAS_AF=0.2106;AA=T|||;VT=SNP
14	51848843	rs10134081	A	G	100	PASS	AC=753;AF=0.150359;AN=5008;NS=2504;DP=18399;EAS_AF=0.0714;AMR_AF=0.2176;AFR_AF=0.152;EUR_AF=0.2326;SAS_AF=0.0971;AA=A|||;VT=SNP
14	51848959	rs66831203	T	G	100	PASS	AC=806;AF=0.160942;AN=5008;NS=2504;DP=18466;EAS_AF=0.1885;AMR_AF=0.1455;AFR_AF=0.2095;EUR_AF=0.1044;SAS_AF=0.136;AA=T|||;VT=SNP
14	51849171	rs10136747	A	G	100	PASS	AC=818;AF=0.163339;AN=5008;NS=2504;DP=21824;EAS_AF=0.0714;AMR_AF=0.219;AFR_AF=0.205;EUR_AF=0.2306;SAS_AF=0.093;AA=A|||;VT=SNP
14	51849583	rs61984426	C	G	100	PASS	AC=866;AF=0.172923;AN=5008;NS=2504;DP=22242;EAS_AF=0.1409;AMR_AF=0.1599;AFR_AF=0.0469;EUR_AF=0.2714;SAS_AF=0.2843;AA=C|||;VT=SNP
14	51849674	rs59458267	T	C	100	PASS	AC=1004;AF=0.200479;AN=5008;NS=2504;DP=20928;EAS_AF=0.4127;AMR_AF=0.0591;AFR_AF=0.1437;EUR_AF=0.1252;SAS_AF=0.2362;AA=T|||;VT=SNP
14	51849774	rs35125783	C	T	100	PASS	AC=160;AF=0.0319489;AN=5008;NS=2504;DP=19851;EAS_AF=0.0169;AMR_AF=0.0403;AFR_AF=0.003;EUR_AF=0.0915;SAS_AF=0.0194;AA=C|||;VT=SNP
14	51849974	rs74547656	T	G	100	PASS	AC=320;AF=0.0638978;AN=5008;NS=2504;DP=21363;EAS_AF=0.1706;AMR_AF=0.0173;AFR_AF=0.0234;EUR_AF=0.0239;SAS_AF=0.0828;AA=T|||;VT=SNP
14	51850031	rs11626956	A	G	100	PASS	AC=1074;AF=0.214457;AN=5008;NS=2504;DP=21028;EAS_AF=0.4127;AMR_AF=0.0663;AFR_AF=0.1929;EUR_AF=0.1252;SAS_AF=0.2362;AA=A|||;VT=SNP
14	51850062	rs4145040	G	C	100	PASS	AC=823;AF=0.164337;AN=5008;NS=2504;DP=20982;EAS_AF=0.1835;AMR_AF=0.2104;AFR_AF=0.0484;EUR_AF=0.2276;SAS_AF=0.2035;AA=G|||;VT=SNP
14	51850324	rs34453557	C	T	100	PASS	AC=511;AF=0.102037;AN=5008;NS=2504;DP=20909;EAS_AF=0.1905;AMR_AF=0.121;AFR_AF=0.0045;EUR_AF=0.1034;SAS_AF=0.1278;AA=c|||;VT=SNP
14	51850335	rs10145838	A	G	100	PASS	AC=1330;AF=0.265575;AN=5008;NS=2504;DP=20729;EAS_AF=0.2619;AMR_AF=0.3372;AFR_AF=0.211;EUR_AF=0.334;SAS_AF=0.2219;AA=A|||;VT=SNP
14	51851666	rs8019056	G	A	100	PASS	AC=2079;AF=0.415136;AN=5008;NS=2504;DP=18125;EAS_AF=0.5923;AMR_AF=0.2925;AFR_AF=0.3805;EUR_AF=0.3419;SAS_AF=0.4417;AA=A|||;VT=SNP
14	51851909	rs12894119	C	T	100	PASS	AC=811;AF=0.161941;AN=5008;NS=2504;DP=18614;EAS_AF=0.1835;AMR_AF=0.2089;AFR_AF=0.0424;EUR_AF=0.2247;SAS_AF=0.2035;AA=C|||;VT=SNP
14	51852624	rs145481071	C	T	100	PASS	AC=957;AF=0.191094;AN=5008;NS=2504;DP=11653;EAS_AF=0.4067;AMR_AF=0.0576;AFR_AF=0.1241;EUR_AF=0.1163;SAS_AF=0.2311;AA=C|||;VT=SNP
14	51852756	rs61984427	G	A	100	PASS	AC=813;AF=0.16234;AN=5008;NS=2504;DP=13384;EAS_AF=0.1855;AMR_AF=0.2089;AFR_AF=0.0424;EUR_AF=0.2247;SAS_AF=0.2035;AA=G|||;VT=SNP
14	51853018	rs12884804	T	G	100	PASS	AC=3191;AF=0.637181;AN=5008;NS=2504;DP=18194;EAS_AF=0.5923;AMR_AF=0.7205;AFR_AF=0.4153;EUR_AF=0.838;SAS_AF=0.7178;AA=T|||;VT=SNP
14	51853312	rs61984429	A	G	100	PASS	AC=913;AF=0.182308;AN=5008;NS=2504;DP=21554;EAS_AF=0.1438;AMR_AF=0.1614;AFR_AF=0.0779;EUR_AF=0.2763;SAS_AF=0.2812;AA=A|||;VT=SNP
14	51854268	rs7154161	T	C	100	PASS	AC=1240;AF=0.247604;AN=5008;NS=2504;DP=19272;EAS_AF=0.2341;AMR_AF=0.2478;AFR_AF=0.2292;EUR_AF=0.2644;SAS_AF=0.2689;AA=T|||;VT=SNP
14	51854526	rs67444642	A	G	100	PASS	AC=1637;AF=0.326877;AN=5008;NS=2504;DP=18585;EAS_AF=0.3472;AMR_AF=0.3588;AFR_AF=0.2489;EUR_AF=0.3549;SAS_AF=0.3599;AA=A|||;VT=SNP
14	51855346	rs12895581	A	G	100	PASS	AC=1674;AF=0.334265;AN=5008;NS=2504;DP=19797;EAS_AF=0.3522;AMR_AF=0.3631;AFR_AF=0.2723;EUR_AF=0.3549;SAS_AF=0.3579;AA=A|||;VT=SNP
14	51855553	rs4901116	G	T	100	PASS	AC=1836;AF=0.366613;AN=5008;NS=2504;DP=21399;EAS_AF=0.3571;AMR_AF=0.3703;AFR_AF=0.3699;EUR_AF=0.3658;SAS_AF=0.3701;AA=T|||;VT=SNP
14	51855559	rs55957546	G	T	100	PASS	AC=984;AF=0.196486;AN=5008;NS=2504;DP=21168;EAS_AF=0.2143;AMR_AF=0.2205;AFR_AF=0.1036;EUR_AF=0.2396;SAS_AF=0.2423;AA=G|||;VT=SNP
14	51856109	rs4901118	G	A	100	PASS	AC=3068;AF=0.61262;AN=5008;NS=2504;DP=16698;EAS_AF=0.5694;AMR_AF=0.611;AFR_AF=0.6483;EUR_AF=0.6054;SAS_AF=0.6176;AA=g|||;VT=SNP
14	51856566	rs60454187	G	C	100	PASS	AC=1594;AF=0.318291;AN=5008;NS=2504;DP=18589;EAS_AF=0.4315;AMR_AF=0.219;AFR_AF=0.2201;EUR_AF=0.3738;SAS_AF=0.3476;AA=C|||;VT=SNP
14	51857910	rs1987119	A	G	100	PASS	AC=2937;AF=0.586462;AN=5008;NS=2504;DP=17581;EAS_AF=0.6508;AMR_AF=0.6037;AFR_AF=0.5053;EUR_AF=0.6093;SAS_AF=0.5941;AA=A|||;VT=SNP
14	51859126	rs72673911	G	C	100	PASS	AC=444;AF=0.0886581;AN=5008;NS=2504;DP=20002;EAS_AF=0.123;AMR_AF=0.0519;AFR_AF=0.0666;EUR_AF=0.0557;SAS_AF=0.1431;AA=G|||;VT=SNP
14	51859547	rs8003741	G	A	100	PASS	AC=1123;AF=0.224241;AN=5008;NS=2504;DP=17796;EAS_AF=0.2262;AMR_AF=0.1844;AFR_AF=0.261;EUR_AF=0.1451;SAS_AF=0.2822;AA=G|||;VT=SNP
14	51860390	rs11628834	T	C	100	PASS	AC=2505;AF=0.5002;AN=5008;NS=2504;DP=18613;EAS_AF=0.7083;AMR_AF=0.5072;AFR_AF=0.2231;EUR_AF=0.665;SAS_AF=0.4857;AA=T|||;VT=SNP
14	51860423	rs7157739	G	A	100	PASS	AC=3919;AF=0.782548;AN=5008;NS=2504;DP=19898;EAS_AF=0.9454;AMR_AF=0.7334;AFR_AF=0.6362;EUR_AF=0.837;SAS_AF=0.7914;AA=A|||;VT=SNP
14	51860457	rs7158729	T	G	100	PASS	AC=3925;AF=0.783746;AN=5008;NS=2504;DP=19059;EAS_AF=0.9454;AMR_AF=0.7363;AFR_AF=0.6407;EUR_AF=0.835;SAS_AF=0.7914;AA=G|||;VT=SNP
14	51861690	rs28721924	T	C	100	PASS	AC=1408;AF=0.28115;AN=5008;NS=2504;DP=20365;EAS_AF=0.25;AMR_AF=0.2262;AFR_AF=0.3911;EUR_AF=0.173;SAS_AF=0.3149;AA=C|||;VT=SNP
14	51862526	rs4901119	A	G	100	PASS	AC=2148;AF=0.428914;AN=5008;NS=2504;DP=18861;EAS_AF=0.5923;AMR_AF=0.3948;AFR_AF=0.2156;EUR_AF=0.5616;SAS_AF=0.4366;AA=A|||;VT=SNP
14	51864185	rs2356907	G	A	100	PASS	AC=4278;AF=0.854233;AN=5008;NS=2504;DP=21180;EAS_AF=0.9127;AMR_AF=0.6931;AFR_AF=0.9493;EUR_AF=0.7624;SAS_AF=0.8742;AA=A|||;VT=SNP
14	51864374	rs72673912	C	T	100	PASS	AC=133;AF=0.0265575;AN=5008;NS=2504;DP=17209;EAS_AF=0.0149;AMR_AF=0.0274;AFR_AF=0.0038;EUR_AF=0.0437;SAS_AF=0.0511;AA=C|||;VT=SNP
14	51864438	rs10140557	T	C	100	PASS	AC=1721;AF=0.34365;AN=5008;NS=2504;DP=18128;EAS_AF=0.1696;AMR_AF=0.3026;AFR_AF=0.4743;EUR_AF=0.4513;SAS_AF=0.2648;AA=A|||;VT=SNP
14	51864477	rs10151594	G	A	100	PASS	AC=501;AF=0.10004;AN=5008;NS=2504;DP=18192;EAS_AF=0.1062;AMR_AF=0.1167;AFR_AF=0.0877;EUR_AF=0.0934;SAS_AF=0.1053;AA=A|||;VT=SNP
14	51864496	rs10151599	G	C	100	PASS	AC=512;AF=0.102236;AN=5008;NS=2504;DP=17764;EAS_AF=0.12;AMR_AF=0.1196;AFR_AF=0.0764;EUR_AF=0.0974;SAS_AF=0.1115;AA=C|||;VT=SNP
14	51864773	rs28667624	G	T	100	PASS	AC=548;AF=0.109425;AN=5008;NS=2504;DP=15693;EAS_AF=0.12;AMR_AF=0.1182;AFR_AF=0.1067;EUR_AF=0.0954;SAS_AF=0.1104;AA=T|||;VT=SNP
14	51864860	rs60411126	G	A	100	PASS	AC=544;AF=0.108626;AN=5008;NS=2504;DP=16367;EAS_AF=0.12;AMR_AF=0.1182;AFR_AF=0.1029;EUR_AF=0.0964;SAS_AF=0.1104;AA=G|||;VT=SNP
14	51865427	rs61984433	T	C	100	PASS	AC=708;AF=0.141374;AN=5008;NS=2504;DP=18472;EAS_AF=0.2202;AMR_AF=0.1427;AFR_AF=0.0076;EUR_AF=0.1044;SAS_AF=0.2781;AA=T|||;VT=SNP
14	51865549	rs17123863	A	T	100	PASS	AC=554;AF=0.110623;AN=5008;NS=2504;DP=18635;EAS_AF=0.0635;AMR_AF=0.0562;AFR_AF=0.1952;EUR_AF=0.0954;SAS_AF=0.0992;AA=A|||;VT=SNP
14	51866139	rs74052071	G	A	100	PASS	AC=502;AF=0.10024;AN=5008;NS=2504;DP=18801;EAS_AF=0.0625;AMR_AF=0.0504;AFR_AF=0.1619;EUR_AF=0.0954;SAS_AF=0.0961;AA=G|||;VT=SNP
14	51866221	rs58168773	C	T	100	PASS	AC=2107;AF=0.420727;AN=5008;NS=2504;DP=17603;EAS_AF=0.3155;AMR_AF=0.3271;AFR_AF=0.59;EUR_AF=0.331;SAS_AF=0.4591;AA=T|||;VT=SNP
14	51866557	rs11846066	A	G	100	PASS	AC=530;AF=0.105831;AN=5008;NS=2504;DP=14926;EAS_AF=0.1052;AMR_AF=0.1268;AFR_AF=0.087;EUR_AF=0.1014;SAS_AF=0.1217;AA=A|||;VT=SNP
14	51866587	rs74052074	C	A	100	PASS	AC=528;AF=0.105431;AN=5008;NS=2504;DP=14676;EAS_AF=0.0764;AMR_AF=0.0504;AFR_AF=0.1641;EUR_AF=0.0994;SAS_AF=0.1012;AA=C|||;VT=SNP
14	51866744	rs9671436	G	T	100	PASS	AC=2106;AF=0.420527;AN=5008;NS=2504;DP=15260;EAS_AF=0.3194;AMR_AF=0.3271;AFR_AF=0.587;EUR_AF=0.332;SAS_AF=0.4571;AA=T|||;VT=SNP
14	51866997	rs11847121	C	T	100	PASS	AC=484;AF=0.0966454;AN=5008;NS=2504;DP=15595;EAS_AF=0.1062;AMR_AF=0.1124;AFR_AF=0.0779;EUR_AF=0.0934;SAS_AF=0.1043;AA=C|||;VT=SNP
14	51867341	rs59605231	A	C	100	PASS	AC=899;AF=0.179513;AN=5008;NS=2504;DP=13532;EAS_AF=0.3889;AMR_AF=0.1427;AFR_AF=0.0076;EUR_AF=0.2008;SAS_AF=0.2004;AA=A|||;VT=SNP
14	51867607	rs17123869	C	T	100	PASS	AC=1215;AF=0.242612;AN=5008;NS=2504;DP=15154;EAS_AF=0.4861;AMR_AF=0.1715;AFR_AF=0.0764;EUR_AF=0.2356;SAS_AF=0.274;AA=C|||;VT=SNP
14	51867779	rs58135043	T	C	100	PASS	AC=1268;AF=0.253195;AN=5008;NS=2504;DP=17131;EAS_AF=0.4911;AMR_AF=0.1729;AFR_AF=0.1112;EUR_AF=0.2356;SAS_AF=0.2751;AA=T|||;VT=SNP
14	51868436	rs17123876	A	G	100	PASS	AC=523;AF=0.104433;AN=5008;NS=2504;DP=21232;EAS_AF=0.0675;AMR_AF=0.0562;AFR_AF=0.171;EUR_AF=0.0954;SAS_AF=0.0961;AA=A|||;VT=SNP
14	51868548	rs17123881	T	G	100	PASS	AC=945;AF=0.188698;AN=5008;NS=2504;DP=20665;EAS_AF=0.1151;AMR_AF=0.1729;AFR_AF=0.2602;EUR_AF=0.2227;SAS_AF=0.1442;AA=T|||;VT=SNP
14	51868607	rs17831157	G	A	100	PASS	AC=3357;AF=0.670327;AN=5008;NS=2504;DP=18323;EAS_AF=0.8065;AMR_AF=0.5043;AFR_AF=0.6891;EUR_AF=0.5646;SAS_AF=0.7311;AA=A|||;VT=SNP
14	51868859	rs17123887	A	G	100	PASS	AC=1625;AF=0.324481;AN=5008;NS=2504;DP=20001;EAS_AF=0.2599;AMR_AF=0.2781;AFR_AF=0.4402;EUR_AF=0.2336;SAS_AF=0.3609;AA=A|||;VT=SNP
14	51869435	rs2884060	C	T	100	PASS	AC=1265;AF=0.252596;AN=5008;NS=2504;DP=14152;EAS_AF=0.4871;AMR_AF=0.1758;AFR_AF=0.1112;EUR_AF=0.2356;SAS_AF=0.274;AA=C|||;VT=SNP
14	51869887	rs12589501	A	T	100	PASS	AC=386;AF=0.0770767;AN=5008;NS=2504;DP=15075;EAS_AF=0.0675;AMR_AF=0.0403;AFR_AF=0.0764;EUR_AF=0.0954;SAS_AF=0.0951;AA=A|||;VT=SNP
14	51870189	rs8006600	T	G	100	PASS	AC=3793;AF=0.757388;AN=5008;NS=2504;DP=16462;EAS_AF=0.8611;AMR_AF=0.634;AFR_AF=0.7753;EUR_AF=0.6918;SAS_AF=0.7812;AA=G|||;VT=SNP
14	51870842	rs12881321	C	T	100	PASS	AC=765;AF=0.152756;AN=5008;NS=2504;DP=16314;EAS_AF=0.1151;AMR_AF=0.1614;AFR_AF=0.1316;EUR_AF=0.2207;SAS_AF=0.1442;AA=C|||;VT=SNP
14	51870862	rs12882660	T	A	100	PASS	AC=765;AF=0.152756;AN=5008;NS=2504;DP=16438;EAS_AF=0.1151;AMR_AF=0.1614;AFR_AF=0.1316;EUR_AF=0.2207;SAS_AF=0.1442;AA=T|||;VT=SNP
14	51871591	rs11845757	A	G	100	PASS	AC=765;AF=0.152756;AN=5008;NS=2504;DP=17074;EAS_AF=0.1151;AMR_AF=0.1614;AFR_AF=0.1301;EUR_AF=0.2227;SAS_AF=0.1442;AA=A|||;VT=SNP
14	51872028	rs61985965	T	C	100	PASS	AC=1577;AF=0.314896;AN=5008;NS=2504;DP=20513;EAS_AF=0.2391;AMR_AF=0.2824;AFR_AF=0.4289;EUR_AF=0.2247;SAS_AF=0.3548;AA=T|||;VT=SNP
14	51872522	rs141768217	G	A	100	PASS	AC=385;AF=0.076877;AN=5008;NS=2504;DP=19816;EAS_AF=0.0685;AMR_AF=0.0403;AFR_AF=0.0764;EUR_AF=0.0934;SAS_AF=0.0951;AA=G|||;VT=SNP
14	51873177	rs1962563	C	T	100	PASS	AC=690;AF=0.13778;AN=5008;NS=2504;DP=20268;EAS_AF=0.1151;AMR_AF=0.1585;AFR_AF=0.0794;EUR_AF=0.2167;SAS_AF=0.1442;AA=C|||;VT=SNP
14	51873343	rs61985966	C	G	100	PASS	AC=1276;AF=0.254792;AN=5008;NS=2504;DP=17115;EAS_AF=0.4911;AMR_AF=0.1744;AFR_AF=0.1112;EUR_AF=0.2416;SAS_AF=0.2761;AA=C|||;VT=SNP
14	51873413	rs80306244	C	T	100	PASS	AC=389;AF=0.0776757;AN=5008;NS=2504;DP=17293;EAS_AF=0.0675;AMR_AF=0.0403;AFR_AF=0.0802;EUR_AF=0.0934;SAS_AF=0.0951;AA=C|||;VT=SNP
14	51873456	rs8003780	T	C	100	PASS	AC=4590;AF=0.916534;AN=5008;NS=2504;DP=18110;EAS_AF=0.9266;AMR_AF=0.7651;AFR_AF=0.9803;EUR_AF=0.9254;SAS_AF=0.9182;AA=C|||;VT=SNP
14	51873937	rs8003313	A	G	100	PASS	AC=1577;AF=0.314896;AN=5008;NS=2504;DP=16362;EAS_AF=0.2391;AMR_AF=0.2824;AFR_AF=0.4289;EUR_AF=0.2247;SAS_AF=0.3548;AA=A|||;VT=SNP
14	51874109	rs10143554	G	A	100	PASS	AC=2461;AF=0.491414;AN=5008;NS=2504;DP=14148;EAS_AF=0.6875;AMR_AF=0.3804;AFR_AF=0.3306;EUR_AF=0.5537;SAS_AF=0.5215;AA=A|||;VT=SNP
14	51875282	rs17831163	T	C	100	PASS	AC=387;AF=0.0772764;AN=5008;NS=2504;DP=16395;EAS_AF=0.0675;AMR_AF=0.0403;AFR_AF=0.0779;EUR_AF=0.0944;SAS_AF=0.0951;AA=T|||;VT=SNP
14	51875309	rs7151657	C	G	100	PASS	AC=2510;AF=0.501198;AN=5008;NS=2504;DP=16011;EAS_AF=0.6875;AMR_AF=0.3818;AFR_AF=0.3661;EUR_AF=0.5557;SAS_AF=0.5204;AA=G|||;VT=SNP
14	51876431	rs7159312	T	C	100	PASS	AC=4172;AF=0.833067;AN=5008;NS=2504;DP=20072;EAS_AF=0.9266;AMR_AF=0.6729;AFR_AF=0.8525;EUR_AF=0.7823;SAS_AF=0.8763;AA=C|||;VT=SNP
14	51876978	rs10142240	T	C	100	PASS	AC=4173;AF=0.833267;AN=5008;NS=2504;DP=17797;EAS_AF=0.9266;AMR_AF=0.6729;AFR_AF=0.8533;EUR_AF=0.7823;SAS_AF=0.8763;AA=C|||;VT=SNP
14	51877020	rs61519306	G	A	100	PASS	AC=1628;AF=0.32508;AN=5008;NS=2504;DP=16800;EAS_AF=0.5585;AMR_AF=0.2032;AFR_AF=0.1906;EUR_AF=0.3111;SAS_AF=0.3671;AA=G|||;VT=SNP
14	51877815	rs17831169	A	C	100	PASS	AC=407;AF=0.08127;AN=5008;NS=2504;DP=16780;EAS_AF=0.0675;AMR_AF=0.0403;AFR_AF=0.0915;EUR_AF=0.0964;SAS_AF=0.0951;AA=A|||;VT=SNP
14	51878135	rs11845492	A	G	100	PASS	AC=1575;AF=0.314497;AN=5008;NS=2504;DP=18378;EAS_AF=0.2391;AMR_AF=0.2824;AFR_AF=0.4274;EUR_AF=0.2247;SAS_AF=0.3548;AA=A|||;VT=SNP
14	51878266	rs17831175	T	C	100	PASS	AC=407;AF=0.08127;AN=5008;NS=2504;DP=17843;EAS_AF=0.0675;AMR_AF=0.0403;AFR_AF=0.0915;EUR_AF=0.0964;SAS_AF=0.0951;AA=T|||;VT=SNP
14	51879345	rs7154861	G	A	100	PASS	AC=1276;AF=0.254792;AN=5008;NS=2504;DP=13874;EAS_AF=0.4921;AMR_AF=0.1744;AFR_AF=0.112;EUR_AF=0.2416;SAS_AF=0.274;AA=G|||;VT=SNP
14	51879462	rs61985967	C	G	100	PASS	AC=1550;AF=0.309505;AN=5008;NS=2504;DP=11597;EAS_AF=0.2391;AMR_AF=0.2781;AFR_AF=0.4107;EUR_AF=0.2247;SAS_AF=0.3548;AA=C|||;VT=SNP
14	51879463	rs4351961	A	G	100	PASS	AC=4350;AF=0.86861;AN=5008;NS=2504;DP=11647;EAS_AF=0.9266;AMR_AF=0.6945;AFR_AF=0.9576;EUR_AF=0.7893;SAS_AF=0.8937;AA=G|||;VT=SNP
14	51879610	rs72622446	A	C	100	PASS	AC=722;AF=0.144169;AN=5008;NS=2504;DP=15281;EAS_AF=0.1151;AMR_AF=0.17;AFR_AF=0.0809;EUR_AF=0.2346;SAS_AF=0.1483;AA=A|||;VT=SNP
14	51879882	rs67983118	T	C	100	PASS	AC=1644;AF=0.328275;AN=5008;NS=2504;DP=15847;EAS_AF=0.2391;AMR_AF=0.2896;AFR_AF=0.4758;EUR_AF=0.2247;SAS_AF=0.3548;AA=T|||;VT=SNP
14	51880338	rs76308465	T	C	100	PASS	AC=1336;AF=0.266773;AN=5008;NS=2504;DP=25586;EAS_AF=0.4911;AMR_AF=0.1801;AFR_AF=0.1551;EUR_AF=0.2416;SAS_AF=0.274;AA=C|||;VT=SNP
14	51880708	rs57322336	A	T	100	PASS	AC=1575;AF=0.314497;AN=5008;NS=2504;DP=22892;EAS_AF=0.2381;AMR_AF=0.2824;AFR_AF=0.4266;EUR_AF=0.2266;SAS_AF=0.3548;AA=A|||;VT=SNP
14	51880928	rs139686889	A	C	100	PASS	AC=201;AF=0.0401358;AN=5008;NS=2504;DP=20655;EAS_AF=0.0407;AMR_AF=0.0231;AFR_AF=0.0023;EUR_AF=0.0795;SAS_AF=0.0624;AA=A|||;VT=SNP
14	51882303	rs7153841	G	A	100	PASS	AC=696;AF=0.138978;AN=5008;NS=2504;DP=19879;EAS_AF=0.1161;AMR_AF=0.1585;AFR_AF=0.0794;EUR_AF=0.2197;SAS_AF=0.1462;AA=G|||;VT=SNP
14	51883393	rs61985970	G	A	100	PASS	AC=1545;AF=0.308506;AN=5008;NS=2504;DP=22229;EAS_AF=0.2371;AMR_AF=0.2781;AFR_AF=0.4115;EUR_AF=0.2266;SAS_AF=0.3487;AA=G|||;VT=SNP
14	51883855	rs143773980	A	G	100	PASS	AC=1262;AF=0.251997;AN=5008;NS=2504;DP=21245;EAS_AF=0.4861;AMR_AF=0.1744;AFR_AF=0.1112;EUR_AF=0.2336;SAS_AF=0.2751;AA=A|||;VT=SNP
14	51884445	rs77587795	A	G	100	PASS	AC=395;AF=0.0788738;AN=5008;NS=2504;DP=19465;EAS_AF=0.0675;AMR_AF=0.0403;AFR_AF=0.0779;EUR_AF=0.0974;SAS_AF=0.1002;AA=A|||;VT=SNP
14	51884679	rs117566638	C	T	100	PASS	AC=201;AF=0.0401358;AN=5008;NS=2504;DP=21351;EAS_AF=0.0407;AMR_AF=0.0231;AFR_AF=0.0023;EUR_AF=0.0795;SAS_AF=0.0624;AA=C|||;VT=SNP
14	51885120	rs8012662	G	A	100	PASS	AC=4586;AF=0.915735;AN=5008;NS=2504;DP=22174;EAS_AF=0.9216;AMR_AF=0.7651;AFR_AF=0.9826;EUR_AF=0.9235;SAS_AF=0.9182;AA=A|||;VT=SNP
14	51885406	rs8013181	G	A	100	PASS	AC=1230;AF=0.245607;AN=5008;NS=2504;DP=23296;EAS_AF=0.4871;AMR_AF=0.1628;AFR_AF=0.1097;EUR_AF=0.2147;SAS_AF=0.271;AA=G|||;VT=SNP
14	51885415	rs77952499	C	A	100	PASS	AC=1230;AF=0.245607;AN=5008;NS=2504;DP=23168;EAS_AF=0.4871;AMR_AF=0.1628;AFR_AF=0.1097;EUR_AF=0.2147;SAS_AF=0.271;AA=C|||;VT=SNP
14	51885500	rs28827898	C	T	100	PASS	AC=1292;AF=0.257987;AN=5008;NS=2504;DP=21914;EAS_AF=0.4861;AMR_AF=0.17;AFR_AF=0.1536;EUR_AF=0.2147;SAS_AF=0.271;AA=A|||;VT=SNP
14	51885705	rs7151291	G	T	100	PASS	AC=1549;AF=0.309305;AN=5008;NS=2504;DP=22152;EAS_AF=0.2381;AMR_AF=0.2795;AFR_AF=0.4115;EUR_AF=0.2266;SAS_AF=0.3507;AA=G|||;VT=SNP
14	51885902	rs7151654	G	T	100	PASS	AC=1571;AF=0.313698;AN=5008;NS=2504;DP=20142;EAS_AF=0.2381;AMR_AF=0.2824;AFR_AF=0.4266;EUR_AF=0.2266;SAS_AF=0.3507;AA=g|||;VT=SNP
14	51886101	rs12436636	C	T	100	PASS	AC=1643;AF=0.328075;AN=5008;NS=2504;DP=20415;EAS_AF=0.2381;AMR_AF=0.2896;AFR_AF=0.475;EUR_AF=0.2266;SAS_AF=0.3538;AA=C|||;VT=SNP
14	51886159	rs11157821	C	T	100	PASS	AC=1645;AF=0.328474;AN=5008;NS=2504;DP=20270;EAS_AF=0.2381;AMR_AF=0.2896;AFR_AF=0.475;EUR_AF=0.2266;SAS_AF=0.3558;AA=C|||;VT=SNP
14	51886704	rs12895140	T	G	100	PASS	AC=1395;AF=0.278554;AN=5008;NS=2504;DP=19872;EAS_AF=0.495;AMR_AF=0.2089;AFR_AF=0.1225;EUR_AF=0.3052;SAS_AF=0.2883;AA=T|||;VT=SNP
14	51886713	rs80075822	G	C	100	PASS	AC=201;AF=0.0401358;AN=5008;NS=2504;DP=20071;EAS_AF=0.0407;AMR_AF=0.0231;AFR_AF=0.0023;EUR_AF=0.0795;SAS_AF=0.0624;AA=-|||;VT=SNP
14	51886747	rs2356909	C	T	100	PASS	AC=1551;AF=0.309704;AN=5008;NS=2504;DP=21196;EAS_AF=0.2381;AMR_AF=0.2781;AFR_AF=0.4115;EUR_AF=0.2266;SAS_AF=0.3538;AA=C|||;VT=SNP
14	51886868	rs59831677	G	C	100	PASS	AC=1273;AF=0.254193;AN=5008;NS=2504;DP=22389;EAS_AF=0.4901;AMR_AF=0.1744;AFR_AF=0.1112;EUR_AF=0.2396;SAS_AF=0.2761;AA=G|||;VT=SNP
14	51887251	rs12586202	C	T	100	PASS	AC=4169;AF=0.832468;AN=5008;NS=2504;DP=19461;EAS_AF=0.9216;AMR_AF=0.6729;AFR_AF=0.8525;EUR_AF=0.7823;SAS_AF=0.8783;AA=T|||;VT=SNP
14	51887259	rs12586184	A	G	100	PASS	AC=4596;AF=0.917732;AN=5008;NS=2504;DP=19333;EAS_AF=0.9266;AMR_AF=0.7651;AFR_AF=0.9826;EUR_AF=0.9274;SAS_AF=0.9192;AA=G|||;VT=SNP
14	51887657	rs8004092	A	C	100	PASS	AC=1274;AF=0.254393;AN=5008;NS=2504;DP=17720;EAS_AF=0.4901;AMR_AF=0.1744;AFR_AF=0.1112;EUR_AF=0.2396;SAS_AF=0.2771;AA=A|||;VT=SNP
14	51887858	rs8004584	C	T	100	PASS	AC=1659;AF=0.33127;AN=5008;NS=2504;DP=20632;EAS_AF=0.5536;AMR_AF=0.2147;AFR_AF=0.1891;EUR_AF=0.337;SAS_AF=0.3712;AA=C|||;VT=SNP
14	51888546	rs17123900	G	C	100	PASS	AC=1269;AF=0.253395;AN=5008;NS=2504;DP=18121;EAS_AF=0.4861;AMR_AF=0.1744;AFR_AF=0.1112;EUR_AF=0.2396;SAS_AF=0.2761;AA=G|||;VT=SNP
14	51888615	rs35782046	C	T	100	PASS	AC=721;AF=0.14397;AN=5008;NS=2504;DP=17425;EAS_AF=0.1161;AMR_AF=0.1599;AFR_AF=0.1014;EUR_AF=0.2157;SAS_AF=0.1452;AA=C|||;VT=SNP
14	51889570	rs4901120	C	G	100	PASS	AC=1268;AF=0.253195;AN=5008;NS=2504;DP=20085;EAS_AF=0.4911;AMR_AF=0.1744;AFR_AF=0.1112;EUR_AF=0.2336;SAS_AF=0.2761;AA=C|||;VT=SNP
14	51889926	rs10136605	A	G	100	PASS	AC=721;AF=0.14397;AN=5008;NS=2504;DP=22386;EAS_AF=0.1161;AMR_AF=0.17;AFR_AF=0.0817;EUR_AF=0.2316;SAS_AF=0.1483;AA=A|||;VT=SNP
14	51890120	rs10498425	G	C	100	PASS	AC=2580;AF=0.515176;AN=5008;NS=2504;DP=21129;EAS_AF=0.6875;AMR_AF=0.3977;AFR_AF=0.3835;EUR_AF=0.5656;SAS_AF=0.547;AA=C|||;VT=SNP
14	51890237	rs59880102	A	T	100	PASS	AC=1268;AF=0.253195;AN=5008;NS=2504;DP=20989;EAS_AF=0.4911;AMR_AF=0.1744;AFR_AF=0.1112;EUR_AF=0.2336;SAS_AF=0.2761;AA=A|||;VT=SNP
14	51890310	rs11849756	G	A	100	PASS	AC=1566;AF=0.3127;AN=5008;NS=2504;DP=19713;EAS_AF=0.2381;AMR_AF=0.2824;AFR_AF=0.4266;EUR_AF=0.2266;SAS_AF=0.3456;AA=G|||;VT=SNP
14	51890585	rs12589586	C	A	100	PASS	AC=4345;AF=0.867612;AN=5008;NS=2504;DP=20388;EAS_AF=0.9216;AMR_AF=0.6945;AFR_AF=0.9569;EUR_AF=0.7922;SAS_AF=0.8916;AA=A|||;VT=SNP
14	51891008	rs74052086	A	G	100	PASS	AC=415;AF=0.0828674;AN=5008;NS=2504;DP=21061;EAS_AF=0.0813;AMR_AF=0.0403;AFR_AF=0.0794;EUR_AF=0.1004;SAS_AF=0.1012;AA=A|||;VT=SNP
14	51891032	rs74052087	A	G	100	PASS	AC=419;AF=0.0836661;AN=5008;NS=2504;DP=21826;EAS_AF=0.0813;AMR_AF=0.0403;AFR_AF=0.0787;EUR_AF=0.1004;SAS_AF=0.1063;AA=A|||;VT=SNP
14	51891787	rs74052088	C	T	100	PASS	AC=460;AF=0.091853;AN=5008;NS=2504;DP=19306;EAS_AF=0.0813;AMR_AF=0.0461;AFR_AF=0.1089;EUR_AF=0.1024;SAS_AF=0.1012;AA=C|||;VT=SNP
14	51891882	rs1890695	G	A	100	PASS	AC=1256;AF=0.250799;AN=5008;NS=2504;DP=20088;EAS_AF=0.4821;AMR_AF=0.1744;AFR_AF=0.1112;EUR_AF=0.2336;SAS_AF=0.273;AA=T|||;VT=SNP
14	51891995	rs1890696	A	G	100	PASS	AC=1262;AF=0.251997;AN=5008;NS=2504;DP=18981;EAS_AF=0.4881;AMR_AF=0.1744;AFR_AF=0.1112;EUR_AF=0.2336;SAS_AF=0.273;AA=A|||;VT=SNP
14	51892138	rs1890697	A	C	100	PASS	AC=4471;AF=0.892772;AN=5008;NS=2504;DP=20957;EAS_AF=0.9276;AMR_AF=0.7579;AFR_AF=0.8918;EUR_AF=0.9284;SAS_AF=0.9172;AA=C|||;VT=SNP
14	51892788	rs12591014	C	T	100	PASS	AC=505;AF=0.100839;AN=5008;NS=2504;DP=20191;EAS_AF=0.121;AMR_AF=0.0461;AFR_AF=0.1112;EUR_AF=0.1034;SAS_AF=0.1022;AA=T|||;VT=SNP
14	51892796	rs72622447	C	T	100	PASS	AC=701;AF=0.139976;AN=5008;NS=2504;DP=20401;EAS_AF=0.12;AMR_AF=0.1585;AFR_AF=0.0787;EUR_AF=0.2227;SAS_AF=0.1452;AA=C|||;VT=SNP
14	51892833	rs7161532	A	G	100	PASS	AC=4472;AF=0.892971;AN=5008;NS=2504;DP=21064;EAS_AF=0.9276;AMR_AF=0.7594;AFR_AF=0.8918;EUR_AF=0.9284;SAS_AF=0.9172;AA=G|||;VT=SNP
14	51892923	rs34370143	T	C	100	PASS	AC=701;AF=0.139976;AN=5008;NS=2504;DP=20979;EAS_AF=0.12;AMR_AF=0.1585;AFR_AF=0.0787;EUR_AF=0.2227;SAS_AF=0.1452;AA=T|||;VT=SNP
14	51892970	rs74052089	A	T	100	PASS	AC=504;AF=0.100639;AN=5008;NS=2504;DP=20311;EAS_AF=0.121;AMR_AF=0.0461;AFR_AF=0.1112;EUR_AF=0.1024;SAS_AF=0.1022;AA=T|||;VT=SNP
14	51892997	rs74052090	C	T	100	PASS	AC=506;AF=0.101038;AN=5008;NS=2504;DP=19605;EAS_AF=0.121;AMR_AF=0.0461;AFR_AF=0.1127;EUR_AF=0.1024;SAS_AF=0.1022;AA=C|||;VT=SNP
14	51893020	rs11621545	C	G	100	PASS	AC=952;AF=0.190096;AN=5008;NS=2504;DP=18321;EAS_AF=0.12;AMR_AF=0.2291;AFR_AF=0.1089;EUR_AF=0.3588;SAS_AF=0.1708;AA=C|||;VT=SNP
14	51893106	rs56159245	A	G	100	PASS	AC=507;AF=0.101238;AN=5008;NS=2504;DP=17455;EAS_AF=0.121;AMR_AF=0.0461;AFR_AF=0.1127;EUR_AF=0.1024;SAS_AF=0.1033;AA=A|||;VT=SNP
14	51893114	rs55975252	T	C	100	PASS	AC=506;AF=0.101038;AN=5008;NS=2504;DP=17739;EAS_AF=0.121;AMR_AF=0.0461;AFR_AF=0.1127;EUR_AF=0.1024;SAS_AF=0.1022;AA=T|||;VT=SNP
14	51893150	rs10498426	G	A	100	PASS	AC=506;AF=0.101038;AN=5008;NS=2504;DP=18748;EAS_AF=0.121;AMR_AF=0.0461;AFR_AF=0.1127;EUR_AF=0.1024;SAS_AF=0.1022;AA=a|||;VT=SNP
14	51893224	rs4901121	A	T	100	PASS	AC=1273;AF=0.254193;AN=5008;NS=2504;DP=20698;EAS_AF=0.4831;AMR_AF=0.1758;AFR_AF=0.1241;EUR_AF=0.2336;SAS_AF=0.271;AA=A|||;VT=SNP
14	51893388	rs35438461	C	T	100	PASS	AC=951;AF=0.189896;AN=5008;NS=2504;DP=20347;EAS_AF=0.12;AMR_AF=0.2291;AFR_AF=0.1089;EUR_AF=0.3579;SAS_AF=0.1708;AA=C|||;VT=SNP
14	51893408	rs11157822	A	T	100	PASS	AC=1258;AF=0.251198;AN=5008;NS=2504;DP=19437;EAS_AF=0.4851;AMR_AF=0.1758;AFR_AF=0.1112;EUR_AF=0.2336;SAS_AF=0.271;AA=A|||;VT=SNP
14	51893502	rs60050243	C	T	100	PASS	AC=506;AF=0.101038;AN=5008;NS=2504;DP=17970;EAS_AF=0.121;AMR_AF=0.0461;AFR_AF=0.1127;EUR_AF=0.1024;SAS_AF=0.1022;AA=T|||;VT=SNP
14	51893531	rs60182076	A	G	100	PASS	AC=506;AF=0.101038;AN=5008;NS=2504;DP=17735;EAS_AF=0.121;AMR_AF=0.0461;AFR_AF=0.1127;EUR_AF=0.1024;SAS_AF=0.1022;AA=A|||;VT=SNP
14	51893553	rs17252365	C	T	100	PASS	AC=506;AF=0.101038;AN=5008;NS=2504;DP=17294;EAS_AF=0.121;AMR_AF=0.0461;AFR_AF=0.1127;EUR_AF=0.1024;SAS_AF=0.1022;AA=C|||;VT=SNP
14	51893621	rs17252372	G	C	100	PASS	AC=506;AF=0.101038;AN=5008;NS=2504;DP=19423;EAS_AF=0.121;AMR_AF=0.0461;AFR_AF=0.1127;EUR_AF=0.1024;SAS_AF=0.1022;AA=G|||;VT=SNP
14	51893809	rs10498427	G	A	100	PASS	AC=1257;AF=0.250998;AN=5008;NS=2504;DP=20703;EAS_AF=0.4831;AMR_AF=0.1758;AFR_AF=0.1112;EUR_AF=0.2336;SAS_AF=0.272;AA=G|||;VT=SNP
14	51893937	rs17252378	A	G	100	PASS	AC=511;AF=0.102037;AN=5008;NS=2504;DP=19641;EAS_AF=0.121;AMR_AF=0.0461;AFR_AF=0.1127;EUR_AF=0.1024;SAS_AF=0.1074;AA=a|||;VT=SNP
14	51894002	rs10134797	C	A	100	PASS	AC=700;AF=0.139776;AN=5008;NS=2504;DP=19777;EAS_AF=0.12;AMR_AF=0.1585;AFR_AF=0.0787;EUR_AF=0.2217;SAS_AF=0.1452;AA=C|||;VT=SNP
14	51894096	rs57439211	T	A	100	PASS	AC=512;AF=0.102236;AN=5008;NS=2504;DP=22175;EAS_AF=0.121;AMR_AF=0.0461;AFR_AF=0.1135;EUR_AF=0.1024;SAS_AF=0.1074;AA=A|||;VT=SNP
14	51894325	rs74052092	G	C	100	PASS	AC=485;AF=0.096845;AN=5008;NS=2504;DP=21913;EAS_AF=0.1071;AMR_AF=0.0461;AFR_AF=0.1135;EUR_AF=0.0994;SAS_AF=0.0971;AA=G|||;VT=SNP
14	51894492	rs28667307	T	C	100	PASS	AC=732;AF=0.146166;AN=5008;NS=2504;DP=20409;EAS_AF=0.121;AMR_AF=0.1686;AFR_AF=0.0802;EUR_AF=0.2406;SAS_AF=0.1483;AA=T|||;VT=SNP
14	51894495	rs55715920	A	G	100	PASS	AC=512;AF=0.102236;AN=5008;NS=2504;DP=20353;EAS_AF=0.121;AMR_AF=0.0461;AFR_AF=0.1127;EUR_AF=0.1024;SAS_AF=0.1084;AA=A|||;VT=SNP
14	51894551	rs56812249	A	G	100	PASS	AC=584;AF=0.116613;AN=5008;NS=2504;DP=19471;EAS_AF=0.122;AMR_AF=0.0548;AFR_AF=0.1619;EUR_AF=0.1024;SAS_AF=0.1084;AA=A|||;VT=SNP
14	51894552	rs1962561	C	T	100	PASS	AC=4443;AF=0.887181;AN=5008;NS=2504;DP=19528;EAS_AF=0.9226;AMR_AF=0.7594;AFR_AF=0.8767;EUR_AF=0.9235;SAS_AF=0.9182;AA=T|||;VT=SNP
14	51894595	rs56071911	A	G	100	PASS	AC=515;AF=0.102835;AN=5008;NS=2504;DP=20218;EAS_AF=0.122;AMR_AF=0.0476;AFR_AF=0.112;EUR_AF=0.1044;SAS_AF=0.1084;AA=A|||;VT=SNP
14	51894692	rs2356910	G	A	100	PASS	AC=4451;AF=0.888778;AN=5008;NS=2504;DP=19424;EAS_AF=0.9226;AMR_AF=0.7594;AFR_AF=0.885;EUR_AF=0.9235;SAS_AF=0.9151;AA=A|||;VT=SNP
14	51895123	rs12588064	C	T	100	PASS	AC=2973;AF=0.59365;AN=5008;NS=2504;DP=20384;EAS_AF=0.6806;AMR_AF=0.5115;AFR_AF=0.5522;EUR_AF=0.5706;SAS_AF=0.6421;AA=C|||;VT=SNP
14	51896298	rs10141825	G	A	100	PASS	AC=783;AF=0.15635;AN=5008;NS=2504;DP=17691;EAS_AF=0.121;AMR_AF=0.1744;AFR_AF=0.115;EUR_AF=0.2286;SAS_AF=0.1616;AA=G|||;VT=SNP
14	51896641	rs10142129	G	A	100	PASS	AC=783;AF=0.15635;AN=5008;NS=2504;DP=17461;EAS_AF=0.121;AMR_AF=0.1744;AFR_AF=0.115;EUR_AF=0.2286;SAS_AF=0.1616;AA=G|||;VT=SNP
14	51897158	rs12884950	C	A	100	PASS	AC=1679;AF=0.335264;AN=5008;NS=2504;DP=19449;EAS_AF=0.2431;AMR_AF=0.304;AFR_AF=0.354;EUR_AF=0.4662;SAS_AF=0.2924;AA=A|||;VT=SNP
14	51897195	rs17252385	G	A	100	PASS	AC=738;AF=0.147364;AN=5008;NS=2504;DP=18878;EAS_AF=0.121;AMR_AF=0.1599;AFR_AF=0.1074;EUR_AF=0.2197;SAS_AF=0.1452;AA=G|||;VT=SNP
14	51897584	rs2356911	A	G	100	PASS	AC=1673;AF=0.334065;AN=5008;NS=2504;DP=20684;EAS_AF=0.2292;AMR_AF=0.3141;AFR_AF=0.3396;EUR_AF=0.4831;SAS_AF=0.2955;AA=G|||;VT=SNP
14	51898181	rs10147918	A	G	100	PASS	AC=1262;AF=0.251997;AN=5008;NS=2504;DP=19528;EAS_AF=0.2282;AMR_AF=0.2305;AFR_AF=0.2057;EUR_AF=0.3479;SAS_AF=0.2556;AA=A|||;VT=SNP
14	51898666	rs10148432	A	G	100	PASS	AC=1262;AF=0.251997;AN=5008;NS=2504;DP=19991;EAS_AF=0.2282;AMR_AF=0.2305;AFR_AF=0.2057;EUR_AF=0.3479;SAS_AF=0.2556;AA=A|||;VT=SNP
14	51898845	rs12590255	A	G	100	PASS	AC=467;AF=0.0932508;AN=5008;NS=2504;DP=20746;EAS_AF=0.1071;AMR_AF=0.0447;AFR_AF=0.1059;EUR_AF=0.0984;SAS_AF=0.091;AA=A|||;VT=SNP
14	51898875	rs10148896	G	A	100	PASS	AC=4591;AF=0.916733;AN=5008;NS=2504;DP=20106;EAS_AF=0.9226;AMR_AF=0.7666;AFR_AF=0.9841;EUR_AF=0.9235;SAS_AF=0.9192;AA=A|||;VT=SNP
14	51899149	rs3813399	G	A	100	PASS	AC=1636;AF=0.326677;AN=5008;NS=2504;DP=20514;EAS_AF=0.2431;AMR_AF=0.3026;AFR_AF=0.3192;EUR_AF=0.4652;SAS_AF=0.2975;AA=A|||;VT=SNP
14	51899431	rs3829762	C	G	100	PASS	AC=2834;AF=0.565895;AN=5008;NS=2504;DP=21413;EAS_AF=0.6796;AMR_AF=0.4568;AFR_AF=0.5734;EUR_AF=0.4583;SAS_AF=0.6268;AA=C|||;VT=SNP
14	51899588	rs7161141	G	T	100	PASS	AC=3153;AF=0.629593;AN=5008;NS=2504;DP=19344;EAS_AF=0.6806;AMR_AF=0.5346;AFR_AF=0.646;EUR_AF=0.5915;SAS_AF=0.6616;AA=G|||;VT=SNP
14	51900040	rs4898692	A	C	100	PASS	AC=2742;AF=0.547524;AN=5008;NS=2504;DP=18446;EAS_AF=0.6815;AMR_AF=0.4496;AFR_AF=0.5091;EUR_AF=0.4583;SAS_AF=0.6227;AA=A|||;VT=SNP
14	51900289	rs4584731	G	A	100	PASS	AC=707;AF=0.141174;AN=5008;NS=2504;DP=19683;EAS_AF=0.121;AMR_AF=0.1599;AFR_AF=0.0847;EUR_AF=0.2197;SAS_AF=0.1442;AA=G|||;VT=SNP
14	51900293	rs4243574	C	T	100	PASS	AC=4587;AF=0.915935;AN=5008;NS=2504;DP=19649;EAS_AF=0.9226;AMR_AF=0.7666;AFR_AF=0.9811;EUR_AF=0.9235;SAS_AF=0.9192;AA=T|||;VT=SNP
14	51900329	rs4597233	G	A	100	PASS	AC=692;AF=0.138179;AN=5008;NS=2504;DP=18816;EAS_AF=0.121;AMR_AF=0.1599;AFR_AF=0.0734;EUR_AF=0.2197;SAS_AF=0.1442;AA=A|||;VT=SNP
14	51900599	rs7156042	A	G	100	PASS	AC=2829;AF=0.564896;AN=5008;NS=2504;DP=18883;EAS_AF=0.6815;AMR_AF=0.4568;AFR_AF=0.5719;EUR_AF=0.4583;SAS_AF=0.6217;AA=A|||;VT=SNP
14	51900636	rs12587969	C	T	100	PASS	AC=461;AF=0.0920527;AN=5008;NS=2504;DP=19198;EAS_AF=0.1052;AMR_AF=0.0447;AFR_AF=0.1059;EUR_AF=0.0984;SAS_AF=0.0869;AA=C|||;VT=SNP
14	51900658	rs7156494	G	A	100	PASS	AC=2829;AF=0.564896;AN=5008;NS=2504;DP=19315;EAS_AF=0.6815;AMR_AF=0.4568;AFR_AF=0.5719;EUR_AF=0.4583;SAS_AF=0.6217;AA=G|||;VT=SNP
14	51900962	rs7140868	T	C	100	PASS	AC=3288;AF=0.65655;AN=5008;NS=2504;DP=19498;EAS_AF=0.6964;AMR_AF=0.5548;AFR_AF=0.6959;EUR_AF=0.6093;SAS_AF=0.683;AA=C|||;VT=SNP
14	51901643	rs4901122	A	C	100	PASS	AC=2833;AF=0.565695;AN=5008;NS=2504;DP=16935;EAS_AF=0.6815;AMR_AF=0.4568;AFR_AF=0.5734;EUR_AF=0.4592;SAS_AF=0.6227;AA=A|||;VT=SNP
14	51901879	rs12878990	C	T	100	PASS	AC=3251;AF=0.649161;AN=5008;NS=2504;DP=17918;EAS_AF=0.6964;AMR_AF=0.5432;AFR_AF=0.6944;EUR_AF=0.5855;SAS_AF=0.68;AA=T|||;VT=SNP
14	51902450	rs8009364	G	A	100	PASS	AC=3202;AF=0.639377;AN=5008;NS=2504;DP=15123;EAS_AF=0.6825;AMR_AF=0.549;AFR_AF=0.6536;EUR_AF=0.6034;SAS_AF=0.6769;AA=G|||;VT=SNP
14	51902842	rs6572757	T	C	100	PASS	AC=4595;AF=0.917532;AN=5008;NS=2504;DP=17668;EAS_AF=0.9226;AMR_AF=0.7666;AFR_AF=0.9841;EUR_AF=0.9274;SAS_AF=0.9192;AA=C|||;VT=SNP
14	51902940	rs6572758	G	A	100	PASS	AC=4466;AF=0.891773;AN=5008;NS=2504;DP=19392;EAS_AF=0.9226;AMR_AF=0.7594;AFR_AF=0.8926;EUR_AF=0.9245;SAS_AF=0.9192;AA=g|||;VT=SNP
14	51903109	rs7151949	C	T	100	PASS	AC=4588;AF=0.916134;AN=5008;NS=2504;DP=19080;EAS_AF=0.9226;AMR_AF=0.7666;AFR_AF=0.9811;EUR_AF=0.9245;SAS_AF=0.9192;AA=T|||;VT=SNP
14	51904065	rs10150148	A	G	100	PASS	AC=4466;AF=0.891773;AN=5008;NS=2504;DP=13126;EAS_AF=0.9216;AMR_AF=0.7594;AFR_AF=0.8926;EUR_AF=0.9245;SAS_AF=0.9202;AA=G|||;VT=SNP
14	51904166	rs10150238	A	G	100	PASS	AC=1221;AF=0.24381;AN=5008;NS=2504;DP=13195;EAS_AF=0.2192;AMR_AF=0.2104;AFR_AF=0.2277;EUR_AF=0.3211;SAS_AF=0.2352;AA=G|||;VT=SNP
14	51904167	rs10150239	A	C	100	PASS	AC=1221;AF=0.24381;AN=5008;NS=2504;DP=13211;EAS_AF=0.2192;AMR_AF=0.2104;AFR_AF=0.2277;EUR_AF=0.3211;SAS_AF=0.2352;AA=a|||;VT=SNP
14	51904219	rs10150252	A	G	100	PASS	AC=1630;AF=0.325479;AN=5008;NS=2504;DP=12256;EAS_AF=0.2341;AMR_AF=0.3026;AFR_AF=0.32;EUR_AF=0.4692;SAS_AF=0.2955;AA=A|||;VT=SNP
14	51904636	rs12147979	G	C	100	PASS	AC=1224;AF=0.244409;AN=5008;NS=2504;DP=18225;EAS_AF=0.2192;AMR_AF=0.2104;AFR_AF=0.2307;EUR_AF=0.3201;SAS_AF=0.2352;AA=G|||;VT=SNP
14	51904952	rs10873048	T	C	100	PASS	AC=4466;AF=0.891773;AN=5008;NS=2504;DP=18749;EAS_AF=0.9216;AMR_AF=0.7594;AFR_AF=0.8918;EUR_AF=0.9274;SAS_AF=0.9182;AA=C|||;VT=SNP
14	51905119	rs11157824	A	C	100	PASS	AC=1583;AF=0.316094;AN=5008;NS=2504;DP=21069;EAS_AF=0.2341;AMR_AF=0.2968;AFR_AF=0.292;EUR_AF=0.4761;SAS_AF=0.2822;AA=A|||;VT=SNP
14	51905561	rs7143229	A	G	100	PASS	AC=2835;AF=0.566094;AN=5008;NS=2504;DP=18859;EAS_AF=0.6875;AMR_AF=0.4568;AFR_AF=0.5726;EUR_AF=0.4592;SAS_AF=0.6196;AA=A|||;VT=SNP
14	51905996	rs12432629	G	C	100	PASS	AC=2738;AF=0.546725;AN=5008;NS=2504;DP=17839;EAS_AF=0.6875;AMR_AF=0.4395;AFR_AF=0.5257;EUR_AF=0.4394;SAS_AF=0.6166;AA=G|||;VT=SNP
14	51906286	rs8011872	G	T	100	PASS	AC=1526;AF=0.304712;AN=5008;NS=2504;DP=19348;EAS_AF=0.2202;AMR_AF=0.2853;AFR_AF=0.2905;EUR_AF=0.4533;SAS_AF=0.272;AA=T|||;VT=SNP
14	51906336	rs10133918	C	T	100	PASS	AC=1561;AF=0.311701;AN=5008;NS=2504;DP=17780;EAS_AF=0.2202;AMR_AF=0.2968;AFR_AF=0.2927;EUR_AF=0.4742;SAS_AF=0.2751;AA=T|||;VT=SNP
14	51906733	rs2356912	A	T	100	PASS	AC=4443;AF=0.887181;AN=5008;NS=2504;DP=17760;EAS_AF=0.9077;AMR_AF=0.7594;AFR_AF=0.8926;EUR_AF=0.9215;SAS_AF=0.9141;AA=T|||;VT=SNP
14	51906889	rs1962338	C	T	100	PASS	AC=4592;AF=0.916933;AN=5008;NS=2504;DP=18182;EAS_AF=0.9216;AMR_AF=0.7666;AFR_AF=0.9849;EUR_AF=0.9245;SAS_AF=0.9192;AA=T|||;VT=SNP
14	51907363	rs8018566	T	C	100	PASS	AC=2916;AF=0.582268;AN=5008;NS=2504;DP=20674;EAS_AF=0.6875;AMR_AF=0.4741;AFR_AF=0.6021;EUR_AF=0.4672;SAS_AF=0.6421;AA=T|||;VT=SNP
14	51908002	rs10873049	G	T	100	PASS	AC=4442;AF=0.886981;AN=5008;NS=2504;DP=17854;EAS_AF=0.9077;AMR_AF=0.7594;AFR_AF=0.8926;EUR_AF=0.9215;SAS_AF=0.9131;AA=T|||;VT=SNP
14	51908306	rs11157825	C	T	100	PASS	AC=2714;AF=0.541933;AN=5008;NS=2504;DP=18349;EAS_AF=0.6875;AMR_AF=0.438;AFR_AF=0.5076;EUR_AF=0.4384;SAS_AF=0.6186;AA=C|||;VT=SNP
14	51908718	rs1962280	A	G	100	PASS	AC=740;AF=0.147764;AN=5008;NS=2504;DP=18072;EAS_AF=0.119;AMR_AF=0.1657;AFR_AF=0.1082;EUR_AF=0.2227;SAS_AF=0.1411;AA=A|||;VT=SNP
14	51909092	rs8008049	C	T	100	PASS	AC=4448;AF=0.888179;AN=5008;NS=2504;DP=18828;EAS_AF=0.9077;AMR_AF=0.7608;AFR_AF=0.8926;EUR_AF=0.9245;SAS_AF=0.9151;AA=T|||;VT=SNP
14	51909179	rs61029578	C	T	100	PASS	AC=412;AF=0.0822684;AN=5008;NS=2504;DP=18479;EAS_AF=0.1002;AMR_AF=0.0375;AFR_AF=0.0726;EUR_AF=0.0984;SAS_AF=0.092;AA=C|||;VT=SNP
14	51909326	rs56228962	G	T	100	PASS	AC=683;AF=0.136382;AN=5008;NS=2504;DP=18568;EAS_AF=0.1855;AMR_AF=0.1441;AFR_AF=0.0061;EUR_AF=0.0994;SAS_AF=0.2945;AA=G|||;VT=SNP
14	51909327	rs55784577	C	T	100	PASS	AC=683;AF=0.136382;AN=5008;NS=2504;DP=18641;EAS_AF=0.1855;AMR_AF=0.1441;AFR_AF=0.0061;EUR_AF=0.0994;SAS_AF=0.2945;AA=C|||;VT=SNP
14	51909334	rs11626227	C	A	100	PASS	AC=2883;AF=0.575679;AN=5008;NS=2504;DP=18834;EAS_AF=0.6875;AMR_AF=0.4625;AFR_AF=0.5998;EUR_AF=0.4473;SAS_AF=0.6401;AA=C|||;VT=SNP
14	51909612	rs11849320	C	T	100	PASS	AC=1220;AF=0.24361;AN=5008;NS=2504;DP=21575;EAS_AF=0.2192;AMR_AF=0.2104;AFR_AF=0.23;EUR_AF=0.3201;SAS_AF=0.2321;AA=C|||;VT=SNP
14	51910761	rs6572759	T	C	100	PASS	AC=4402;AF=0.878994;AN=5008;NS=2504;DP=19338;EAS_AF=0.9067;AMR_AF=0.7334;AFR_AF=0.9327;EUR_AF=0.8847;SAS_AF=0.8753;AA=C|||;VT=SNP
14	51911175	rs7148299	T	G	100	PASS	AC=3924;AF=0.783546;AN=5008;NS=2504;DP=19406;EAS_AF=0.8065;AMR_AF=0.6902;AFR_AF=0.8268;EUR_AF=0.7883;SAS_AF=0.7628;AA=G|||;VT=SNP
14	51911218	rs7146882	A	G	100	PASS	AC=1271;AF=0.253794;AN=5008;NS=2504;DP=20510;EAS_AF=0.1875;AMR_AF=0.2421;AFR_AF=0.3139;EUR_AF=0.1859;SAS_AF=0.319;AA=A|||;VT=SNP
14	51911750	rs2356913	A	T	100	PASS	AC=1245;AF=0.248602;AN=5008;NS=2504;DP=18534;EAS_AF=0.1359;AMR_AF=0.2536;AFR_AF=0.2935;EUR_AF=0.3618;SAS_AF=0.184;AA=A|||;VT=SNP
14	51911948	rs4556714	A	G	100	PASS	AC=4407;AF=0.879992;AN=5008;NS=2504;DP=15851;EAS_AF=0.9067;AMR_AF=0.7349;AFR_AF=0.9327;EUR_AF=0.8857;SAS_AF=0.8783;AA=G|||;VT=SNP
14	51912283	rs8015530	C	T	100	PASS	AC=1739;AF=0.347244;AN=5008;NS=2504;DP=19282;EAS_AF=0.2361;AMR_AF=0.2983;AFR_AF=0.4002;EUR_AF=0.4592;SAS_AF=0.3098;AA=C|||;VT=SNP
14	51913037	rs6572760	A	G	100	PASS	AC=4408;AF=0.880192;AN=5008;NS=2504;DP=18853;EAS_AF=0.9077;AMR_AF=0.7349;AFR_AF=0.9327;EUR_AF=0.8857;SAS_AF=0.8783;AA=G|||;VT=SNP
14	51913283	rs17123923	C	A	100	PASS	AC=1178;AF=0.235224;AN=5008;NS=2504;DP=19922;EAS_AF=0.4851;AMR_AF=0.1599;AFR_AF=0.1059;EUR_AF=0.2107;SAS_AF=0.2311;AA=C|||;VT=SNP
14	51914176	rs7145011	T	C	100	PASS	AC=4460;AF=0.890575;AN=5008;NS=2504;DP=23215;EAS_AF=0.9077;AMR_AF=0.732;AFR_AF=0.9803;EUR_AF=0.8767;SAS_AF=0.8783;AA=C|||;VT=SNP
14	51915532	rs7150266	A	G	100	PASS	AC=4401;AF=0.878794;AN=5008;NS=2504;DP=22192;EAS_AF=0.9077;AMR_AF=0.7349;AFR_AF=0.9266;EUR_AF=0.8867;SAS_AF=0.8783;AA=T|||;VT=SNP
14	51916260	rs2356914	G	A	100	PASS	AC=2604;AF=0.519968;AN=5008;NS=2504;DP=15778;EAS_AF=0.6875;AMR_AF=0.4207;AFR_AF=0.5023;EUR_AF=0.4145;SAS_AF=0.5501;AA=G|||;VT=SNP
14	51916635	rs2884062	G	A	100	PASS	AC=1078;AF=0.215256;AN=5008;NS=2504;DP=15107;EAS_AF=0.124;AMR_AF=0.2464;AFR_AF=0.1884;EUR_AF=0.3559;SAS_AF=0.1789;AA=G|||;VT=SNP
14	51916763	rs7158425	T	C	100	PASS	AC=2583;AF=0.515775;AN=5008;NS=2504;DP=18421;EAS_AF=0.6706;AMR_AF=0.4193;AFR_AF=0.503;EUR_AF=0.4165;SAS_AF=0.544;AA=T|||;VT=SNP
14	51917192	rs2356915	T	C	100	PASS	AC=4566;AF=0.911741;AN=5008;NS=2504;DP=15569;EAS_AF=0.9077;AMR_AF=0.768;AFR_AF=0.9826;EUR_AF=0.9284;SAS_AF=0.9049;AA=C|||;VT=SNP
14	51917431	rs6572761	A	G	100	PASS	AC=2584;AF=0.515974;AN=5008;NS=2504;DP=19627;EAS_AF=0.6696;AMR_AF=0.4207;AFR_AF=0.503;EUR_AF=0.4165;SAS_AF=0.545;AA=A|||;VT=SNP
14	51917447	rs6572762	C	G	100	PASS	AC=2665;AF=0.532149;AN=5008;NS=2504;DP=20016;EAS_AF=0.6696;AMR_AF=0.4366;AFR_AF=0.5325;EUR_AF=0.4264;SAS_AF=0.5665;AA=C|||;VT=SNP
14	51917494	rs4898693	T	C	100	PASS	AC=4534;AF=0.905351;AN=5008;NS=2504;DP=21252;EAS_AF=0.9077;AMR_AF=0.7637;AFR_AF=0.9599;EUR_AF=0.9314;SAS_AF=0.9029;AA=C|||;VT=SNP
14	51918533	rs2356916	A	G	100	PASS	AC=4530;AF=0.904553;AN=5008;NS=2504;DP=19478;EAS_AF=0.9077;AMR_AF=0.7651;AFR_AF=0.9546;EUR_AF=0.9314;SAS_AF=0.9049;AA=A|||;VT=SNP
14	51918560	rs2356917	C	T	100	PASS	AC=4528;AF=0.904153;AN=5008;NS=2504;DP=18969;EAS_AF=0.9067;AMR_AF=0.7651;AFR_AF=0.9546;EUR_AF=0.9314;SAS_AF=0.9039;AA=T|||;VT=SNP
14	51919684	rs12890680	C	T	100	PASS	AC=710;AF=0.141773;AN=5008;NS=2504;DP=19523;EAS_AF=0.124;AMR_AF=0.1671;AFR_AF=0.0741;EUR_AF=0.2296;SAS_AF=0.1431;AA=C|||;VT=SNP
14	51919694	rs59350862	G	A	100	PASS	AC=555;AF=0.110823;AN=5008;NS=2504;DP=19309;EAS_AF=0.1022;AMR_AF=0.0692;AFR_AF=0.0832;EUR_AF=0.1431;SAS_AF=0.1534;AA=G|||;VT=SNP
14	51919822	rs7153703	A	G	100	PASS	AC=1270;AF=0.253594;AN=5008;NS=2504;DP=19829;EAS_AF=0.1855;AMR_AF=0.2421;AFR_AF=0.3185;EUR_AF=0.1859;SAS_AF=0.3139;AA=A|||;VT=SNP
14	51920012	rs7148958	T	C	100	PASS	AC=4584;AF=0.915335;AN=5008;NS=2504;DP=16733;EAS_AF=0.9087;AMR_AF=0.7738;AFR_AF=0.9818;EUR_AF=0.9404;SAS_AF=0.907;AA=C|||;VT=SNP
14	51920712	rs2356918	G	A	100	PASS	AC=1086;AF=0.216853;AN=5008;NS=2504;DP=17890;EAS_AF=0.125;AMR_AF=0.2507;AFR_AF=0.1838;EUR_AF=0.3658;SAS_AF=0.1789;AA=G|||;VT=SNP
14	51922234	rs58078988	A	G	100	PASS	AC=553;AF=0.110423;AN=5008;NS=2504;DP=19276;EAS_AF=0.1022;AMR_AF=0.0692;AFR_AF=0.0832;EUR_AF=0.1431;SAS_AF=0.1513;AA=A|||;VT=SNP
14	51922482	rs8022753	G	A	100	PASS	AC=555;AF=0.110823;AN=5008;NS=2504;DP=19594;EAS_AF=0.1022;AMR_AF=0.0692;AFR_AF=0.084;EUR_AF=0.1431;SAS_AF=0.1524;AA=G|||;VT=SNP
14	51923117	rs9743519	G	C	100	PASS	AC=2524;AF=0.503994;AN=5008;NS=2504;DP=16643;EAS_AF=0.6687;AMR_AF=0.4035;AFR_AF=0.4849;EUR_AF=0.3966;SAS_AF=0.5419;AA=G|||;VT=SNP
14	51923880	rs12884673	T	C	100	PASS	AC=745;AF=0.148762;AN=5008;NS=2504;DP=19492;EAS_AF=0.124;AMR_AF=0.1787;AFR_AF=0.0756;EUR_AF=0.2515;SAS_AF=0.1462;AA=T|||;VT=SNP
14	51923921	rs28377678	T	A	100	PASS	AC=775;AF=0.154752;AN=5008;NS=2504;DP=20600;EAS_AF=0.124;AMR_AF=0.1844;AFR_AF=0.0953;EUR_AF=0.2515;SAS_AF=0.1462;AA=T|||;VT=SNP
14	51923936	rs10132285	A	G	100	PASS	AC=4582;AF=0.914936;AN=5008;NS=2504;DP=20724;EAS_AF=0.9087;AMR_AF=0.7738;AFR_AF=0.9811;EUR_AF=0.9404;SAS_AF=0.9059;AA=G|||;VT=SNP
14	51924807	rs8015513	T	A	100	PASS	AC=2563;AF=0.511781;AN=5008;NS=2504;DP=22280;EAS_AF=0.6687;AMR_AF=0.4222;AFR_AF=0.4909;EUR_AF=0.4165;SAS_AF=0.5399;AA=T|||;VT=SNP
14	51924830	rs17252441	A	C	100	PASS	AC=745;AF=0.148762;AN=5008;NS=2504;DP=22264;EAS_AF=0.125;AMR_AF=0.1787;AFR_AF=0.0764;EUR_AF=0.2495;SAS_AF=0.1462;AA=A|||;VT=SNP
14	51924923	rs12889345	C	T	100	PASS	AC=1081;AF=0.215855;AN=5008;NS=2504;DP=21152;EAS_AF=0.128;AMR_AF=0.2493;AFR_AF=0.1793;EUR_AF=0.3658;SAS_AF=0.1779;AA=C|||;VT=SNP
14	51925455	rs72673927	T	C	100	PASS	AC=538;AF=0.107428;AN=5008;NS=2504;DP=19167;EAS_AF=0.0982;AMR_AF=0.0663;AFR_AF=0.0756;EUR_AF=0.1421;SAS_AF=0.1534;AA=T|||;VT=SNP
14	51925865	rs1815620	C	T	100	PASS	AC=3334;AF=0.665735;AN=5008;NS=2504;DP=22606;EAS_AF=0.7748;AMR_AF=0.5029;AFR_AF=0.6899;EUR_AF=0.5477;SAS_AF=0.7577;AA=T|||;VT=SNP
14	51926072	rs12879130	C	A	100	PASS	AC=1307;AF=0.260982;AN=5008;NS=2504;DP=17073;EAS_AF=0.1399;AMR_AF=0.2781;AFR_AF=0.2511;EUR_AF=0.4135;SAS_AF=0.2301;AA=C|||;VT=SNP
14	51926298	rs1890692	C	T	100	PASS	AC=658;AF=0.13139;AN=5008;NS=2504;DP=16186;EAS_AF=0.0685;AMR_AF=0.0764;AFR_AF=0.1891;EUR_AF=0.1233;SAS_AF=0.1656;AA=C|||;VT=SNP
14	51926434	rs1890693	G	A	100	PASS	AC=425;AF=0.0848642;AN=5008;NS=2504;DP=10255;EAS_AF=0.1151;AMR_AF=0.0504;AFR_AF=0.0053;EUR_AF=0.1262;SAS_AF=0.1431;AA=G|||;VT=SNP
14	51926763	rs7143954	T	C	100	PASS	AC=3528;AF=0.704473;AN=5008;NS=2504;DP=14853;EAS_AF=0.8333;AMR_AF=0.7147;AFR_AF=0.6581;EUR_AF=0.6004;SAS_AF=0.7342;AA=T|||;VT=SNP
14	51927332	rs2356923	A	G	100	PASS	AC=1201;AF=0.239816;AN=5008;NS=2504;DP=17815;EAS_AF=0.1151;AMR_AF=0.3386;AFR_AF=0.3404;EUR_AF=0.2306;SAS_AF=0.1718;AA=G|||;VT=SNP
14	51927431	rs17123938	G	T	100	PASS	AC=527;AF=0.105232;AN=5008;NS=2504;DP=16422;EAS_AF=0.0962;AMR_AF=0.232;AFR_AF=0.1157;EUR_AF=0.0646;SAS_AF=0.0521;AA=G|||;VT=SNP
14	51927509	rs61969770	T	C	100	PASS	AC=277;AF=0.0553115;AN=5008;NS=2504;DP=18635;EAS_AF=0.1062;AMR_AF=0.0389;AFR_AF=0.0204;EUR_AF=0.0557;SAS_AF=0.0613;AA=T|||;VT=SNP
14	51928947	rs8017430	G	A	100	PASS	AC=575;AF=0.114816;AN=5008;NS=2504;DP=19664;EAS_AF=0.0188;AMR_AF=0.0994;AFR_AF=0.1543;EUR_AF=0.165;SAS_AF=0.1196;AA=G|||;VT=SNP
14	51929190	rs6572763	G	C	100	PASS	AC=4302;AF=0.859026;AN=5008;NS=2504;DP=18163;EAS_AF=0.871;AMR_AF=0.8343;AFR_AF=0.9198;EUR_AF=0.7863;SAS_AF=0.8569;AA=C|||;VT=SNP
14	51929722	rs17123946	A	G	100	PASS	AC=373;AF=0.0744808;AN=5008;NS=2504;DP=20370;EAS_AF=0.0823;AMR_AF=0.2262;AFR_AF=0.0159;EUR_AF=0.0626;SAS_AF=0.0501;AA=A|||;VT=SNP
14	51930462	rs17123950	C	G	100	PASS	AC=372;AF=0.0742812;AN=5008;NS=2504;DP=21348;EAS_AF=0.0823;AMR_AF=0.2248;AFR_AF=0.0159;EUR_AF=0.0626;SAS_AF=0.0501;AA=C|||;VT=SNP
14	51930725	rs76362087	G	A	100	PASS	AC=372;AF=0.0742812;AN=5008;NS=2504;DP=17675;EAS_AF=0.0823;AMR_AF=0.2248;AFR_AF=0.0159;EUR_AF=0.0626;SAS_AF=0.0501;AA=G|||;VT=SNP
14	51930916	rs10137873	C	T	100	PASS	AC=3054;AF=0.609824;AN=5008;NS=2504;DP=21523;EAS_AF=0.754;AMR_AF=0.4798;AFR_AF=0.5817;EUR_AF=0.5368;SAS_AF=0.6667;AA=C|||;VT=SNP
14	51931910	rs11625313	C	T	100	PASS	AC=2846;AF=0.568291;AN=5008;NS=2504;DP=17616;EAS_AF=0.7143;AMR_AF=0.4654;AFR_AF=0.4622;EUR_AF=0.5368;SAS_AF=0.6667;AA=C|||;VT=SNP
14	51932689	rs74385090	A	T	100	PASS	AC=389;AF=0.0776757;AN=5008;NS=2504;DP=16815;EAS_AF=0.0833;AMR_AF=0.2291;AFR_AF=0.0113;EUR_AF=0.0656;SAS_AF=0.0665;AA=A|||;VT=SNP
14	51933640	rs7152689	C	T	100	PASS	AC=4247;AF=0.848043;AN=5008;NS=2504;DP=16787;EAS_AF=0.8621;AMR_AF=0.8184;AFR_AF=0.9107;EUR_AF=0.7644;SAS_AF=0.8558;AA=T|||;VT=SNP
14	51933702	rs10147439	C	T	100	PASS	AC=3381;AF=0.67512;AN=5008;NS=2504;DP=16149;EAS_AF=0.7688;AMR_AF=0.7089;AFR_AF=0.5983;EUR_AF=0.6004;SAS_AF=0.7352;AA=T|||;VT=SNP
14	51934098	rs4901124	T	C	100	PASS	AC=4103;AF=0.819289;AN=5008;NS=2504;DP=18282;EAS_AF=0.8492;AMR_AF=0.8127;AFR_AF=0.8162;EUR_AF=0.7644;SAS_AF=0.8538;AA=t|||;VT=SNP
14	51934147	rs4901125	G	A	100	PASS	AC=4132;AF=0.82508;AN=5008;NS=2504;DP=17645;EAS_AF=0.8492;AMR_AF=0.8141;AFR_AF=0.8374;EUR_AF=0.7644;SAS_AF=0.8538;AA=a|||;VT=SNP
14	51934953	rs28626854	G	C	100	PASS	AC=3419;AF=0.682708;AN=5008;NS=2504;DP=7839;EAS_AF=0.7688;AMR_AF=0.7248;AFR_AF=0.6036;EUR_AF=0.6233;SAS_AF=0.7321;AA=g|||;VT=SNP
14	51937336	rs77089934	T	C	100	PASS	AC=408;AF=0.0814696;AN=5008;NS=2504;DP=8987;EAS_AF=0.0982;AMR_AF=0.2277;AFR_AF=0.0136;EUR_AF=0.0656;SAS_AF=0.0685;AA=T|||;VT=SNP
14	51942124	rs17123958	C	T	100	PASS	AC=523;AF=0.104433;AN=5008;NS=2504;DP=21145;EAS_AF=0.0903;AMR_AF=0.2291;AFR_AF=0.1415;EUR_AF=0.0477;SAS_AF=0.0389;AA=C|||;VT=SNP
14	51942202	rs77618684	T	C	100	PASS	AC=613;AF=0.122404;AN=5008;NS=2504;DP=20272;EAS_AF=0.1012;AMR_AF=0.2334;AFR_AF=0.1899;EUR_AF=0.0477;SAS_AF=0.0511;AA=T|||;VT=SNP
14	51942281	rs10498429	G	A	100	PASS	AC=770;AF=0.153754;AN=5008;NS=2504;DP=20615;EAS_AF=0.1627;AMR_AF=0.245;AFR_AF=0.2617;EUR_AF=0.0497;SAS_AF=0.0409;AA=A|||;VT=SNP
14	51942609	rs17123962	G	C	100	PASS	AC=349;AF=0.0696885;AN=5008;NS=2504;DP=21355;EAS_AF=0.0903;AMR_AF=0.2161;AFR_AF=0.0174;EUR_AF=0.0487;SAS_AF=0.0368;AA=g|||;VT=SNP
14	51942879	rs11846763	C	A	100	PASS	AC=868;AF=0.173323;AN=5008;NS=2504;DP=21725;EAS_AF=0.1022;AMR_AF=0.2709;AFR_AF=0.2625;EUR_AF=0.0895;SAS_AF=0.1431;AA=A|||;VT=SNP
14	51942961	rs10498430	C	T	100	PASS	AC=511;AF=0.102037;AN=5008;NS=2504;DP=20958;EAS_AF=0.0962;AMR_AF=0.2262;AFR_AF=0.1067;EUR_AF=0.0487;SAS_AF=0.0685;AA=C|||;VT=SNP
14	51943761	rs77178759	A	G	100	PASS	AC=426;AF=0.0850639;AN=5008;NS=2504;DP=19946;EAS_AF=0.0923;AMR_AF=0.2219;AFR_AF=0.0477;EUR_AF=0.0487;SAS_AF=0.0685;AA=A|||;VT=SNP
14	51944054	rs78523389	T	C	100	PASS	AC=436;AF=0.0870607;AN=5008;NS=2504;DP=18773;EAS_AF=0.1389;AMR_AF=0.2161;AFR_AF=0.0204;EUR_AF=0.0487;SAS_AF=0.0716;AA=T|||;VT=SNP
14	51945497	rs1570128	G	A	100	PASS	AC=4281;AF=0.854832;AN=5008;NS=2504;DP=18040;EAS_AF=0.8631;AMR_AF=0.8271;AFR_AF=0.9145;EUR_AF=0.7614;SAS_AF=0.8814;AA=A|||;VT=SNP
14	51946458	rs17123969	A	G	100	PASS	AC=469;AF=0.0936502;AN=5008;NS=2504;DP=19461;EAS_AF=0.131;AMR_AF=0.219;AFR_AF=0.0484;EUR_AF=0.0497;SAS_AF=0.0726;AA=A|||;VT=SNP
14	51946778	rs1570127	G	A	100	PASS	AC=3475;AF=0.69389;AN=5008;NS=2504;DP=21158;EAS_AF=0.8552;AMR_AF=0.7104;AFR_AF=0.5817;EUR_AF=0.5805;SAS_AF=0.7843;AA=A|||;VT=SNP
14	51947026	rs1465114	G	C	100	PASS	AC=4401;AF=0.878794;AN=5008;NS=2504;DP=21192;EAS_AF=0.8631;AMR_AF=0.8343;AFR_AF=0.9917;EUR_AF=0.7604;SAS_AF=0.8957;AA=C|||;VT=SNP
14	51947381	rs59928589	C	T	100	PASS	AC=418;AF=0.0834665;AN=5008;NS=2504;DP=21739;EAS_AF=0.13;AMR_AF=0.2133;AFR_AF=0.0136;EUR_AF=0.0497;SAS_AF=0.0726;AA=C|||;VT=SNP
14	51947546	rs17123971	A	G	100	PASS	AC=398;AF=0.0794728;AN=5008;NS=2504;DP=22279;EAS_AF=0.1756;AMR_AF=0.0476;AFR_AF=0.0567;EUR_AF=0.0477;SAS_AF=0.0665;AA=A|||;VT=SNP
14	51948205	rs1956573	G	A	100	PASS	AC=3900;AF=0.778754;AN=5008;NS=2504;DP=17070;EAS_AF=0.6895;AMR_AF=0.7882;AFR_AF=0.8623;EUR_AF=0.7177;SAS_AF=0.8139;AA=A|||;VT=SNP
14	51948828	rs17123972	A	G	100	PASS	AC=789;AF=0.157548;AN=5008;NS=2504;DP=18788;EAS_AF=0.2837;AMR_AF=0.1369;AFR_AF=0.0416;EUR_AF=0.17;SAS_AF=0.1861;AA=A|||;VT=SNP
14	51949235	rs8014831	C	G	100	PASS	AC=3035;AF=0.60603;AN=5008;NS=2504;DP=19011;EAS_AF=0.7391;AMR_AF=0.4928;AFR_AF=0.5424;EUR_AF=0.5328;SAS_AF=0.7106;AA=C|||;VT=SNP
14	51949935	rs10136504	C	G	100	PASS	AC=2937;AF=0.586462;AN=5008;NS=2504;DP=18590;EAS_AF=0.6637;AMR_AF=0.4899;AFR_AF=0.5363;EUR_AF=0.5249;SAS_AF=0.7065;AA=C|||;VT=SNP
14	51949946	rs7155175	T	C	100	PASS	AC=4108;AF=0.820288;AN=5008;NS=2504;DP=18847;EAS_AF=0.874;AMR_AF=0.8084;AFR_AF=0.7905;EUR_AF=0.7575;SAS_AF=0.8783;AA=t|||;VT=SNP
14	51949964	rs7147793	G	C	100	PASS	AC=4107;AF=0.820088;AN=5008;NS=2504;DP=18636;EAS_AF=0.874;AMR_AF=0.8084;AFR_AF=0.7897;EUR_AF=0.7575;SAS_AF=0.8783;AA=C|||;VT=SNP
14	51951199	rs75857985	G	A	100	PASS	AC=421;AF=0.0840655;AN=5008;NS=2504;DP=19729;EAS_AF=0.127;AMR_AF=0.2133;AFR_AF=0.0189;EUR_AF=0.0497;SAS_AF=0.0716;AA=g|||;VT=SNP
14	51951202	rs74783934	C	T	100	PASS	AC=421;AF=0.0840655;AN=5008;NS=2504;DP=19768;EAS_AF=0.127;AMR_AF=0.2133;AFR_AF=0.0189;EUR_AF=0.0497;SAS_AF=0.0716;AA=C|||;VT=SNP
14	51951256	rs4578551	G	T	100	PASS	AC=2819;AF=0.562899;AN=5008;NS=2504;DP=20754;EAS_AF=0.6647;AMR_AF=0.4827;AFR_AF=0.4554;EUR_AF=0.5249;SAS_AF=0.6994;AA=G|||;VT=SNP
14	51951601	rs10148397	A	G	100	PASS	AC=4287;AF=0.85603;AN=5008;NS=2504;DP=20383;EAS_AF=0.875;AMR_AF=0.8343;AFR_AF=0.907;EUR_AF=0.7624;SAS_AF=0.8793;AA=G|||;VT=SNP
14	51951878	rs9323210	C	T	100	PASS	AC=3046;AF=0.608227;AN=5008;NS=2504;DP=19547;EAS_AF=0.7401;AMR_AF=0.5;AFR_AF=0.5431;EUR_AF=0.5338;SAS_AF=0.7137;AA=C|||;VT=SNP
14	51952408	rs11852062	G	A	100	PASS	AC=3038;AF=0.606629;AN=5008;NS=2504;DP=22177;EAS_AF=0.7401;AMR_AF=0.5014;AFR_AF=0.5424;EUR_AF=0.5318;SAS_AF=0.7076;AA=g|||;VT=SNP
14	51952629	rs17123994	G	A	100	PASS	AC=416;AF=0.0830671;AN=5008;NS=2504;DP=15339;EAS_AF=0.125;AMR_AF=0.2133;AFR_AF=0.0166;EUR_AF=0.0497;SAS_AF=0.0716;AA=G|||;VT=SNP
14	51954294	rs10147065	T	C	100	PASS	AC=1663;AF=0.332069;AN=5008;NS=2504;DP=18400;EAS_AF=0.2262;AMR_AF=0.3055;AFR_AF=0.3722;EUR_AF=0.3151;SAS_AF=0.4233;AA=T|||;VT=SNP
14	51954385	rs8013369	A	G	100	PASS	AC=3612;AF=0.721246;AN=5008;NS=2504;DP=17936;EAS_AF=0.75;AMR_AF=0.6009;AFR_AF=0.7057;EUR_AF=0.7137;SAS_AF=0.8057;AA=A|||;VT=SNP
14	51954554	rs8013579	A	T	100	PASS	AC=3671;AF=0.733027;AN=5008;NS=2504;DP=15909;EAS_AF=0.75;AMR_AF=0.6023;AFR_AF=0.7489;EUR_AF=0.7137;SAS_AF=0.8067;AA=T|||;VT=SNP
14	51954650	rs8013889	C	T	100	PASS	AC=3657;AF=0.730232;AN=5008;NS=2504;DP=17980;EAS_AF=0.75;AMR_AF=0.5937;AFR_AF=0.7481;EUR_AF=0.7078;SAS_AF=0.8057;AA=T|||;VT=SNP
14	51954936	rs8015538	T	C	100	PASS	AC=3718;AF=0.742412;AN=5008;NS=2504;DP=15934;EAS_AF=0.749;AMR_AF=0.6052;AFR_AF=0.7837;EUR_AF=0.7137;SAS_AF=0.8067;AA=C|||;VT=SNP
14	51956234	rs10484092	A	G	100	PASS	AC=372;AF=0.0742812;AN=5008;NS=2504;DP=21926;EAS_AF=0.1558;AMR_AF=0.0807;AFR_AF=0.0855;EUR_AF=0.008;SAS_AF=0.0389;AA=A|||;VT=SNP
14	51956266	rs17124004	A	G	100	PASS	AC=352;AF=0.0702875;AN=5008;NS=2504;DP=20813;EAS_AF=0.1825;AMR_AF=0.0821;AFR_AF=0.0507;EUR_AF=0.008;SAS_AF=0.0368;AA=A|||;VT=SNP
14	51956753	rs17576368	A	G	100	PASS	AC=219;AF=0.04373;AN=5008;NS=2504;DP=20250;EAS_AF=0.0863;AMR_AF=0.0231;AFR_AF=0.003;EUR_AF=0.0746;SAS_AF=0.0378;AA=A|||;VT=SNP
14	51957577	rs17660159	C	T	100	PASS	AC=3602;AF=0.719249;AN=5008;NS=2504;DP=19377;EAS_AF=0.6815;AMR_AF=0.683;AFR_AF=0.9319;EUR_AF=0.5417;SAS_AF=0.6789;AA=T|||;VT=SNP
14	51957664	rs17576459	C	T	100	PASS	AC=382;AF=0.076278;AN=5008;NS=2504;DP=18033;EAS_AF=0.0179;AMR_AF=0.0735;AFR_AF=0.0862;EUR_AF=0.1501;SAS_AF=0.0491;AA=C|||;VT=SNP
14	51958312	rs8015746	A	G	100	PASS	AC=3274;AF=0.653754;AN=5008;NS=2504;DP=21395;EAS_AF=0.6835;AMR_AF=0.6614;AFR_AF=0.6831;EUR_AF=0.5527;SAS_AF=0.682;AA=G|||;VT=SNP
14	51958456	rs17660245	C	T	100	PASS	AC=217;AF=0.0433307;AN=5008;NS=2504;DP=19841;EAS_AF=0.0843;AMR_AF=0.0231;AFR_AF=0.003;EUR_AF=0.0746;SAS_AF=0.0378;AA=C|||;VT=SNP
14	51958670	rs11623875	T	G	100	PASS	AC=3276;AF=0.654153;AN=5008;NS=2504;DP=19612;EAS_AF=0.6895;AMR_AF=0.6614;AFR_AF=0.6831;EUR_AF=0.5497;SAS_AF=0.681;AA=G|||;VT=SNP
14	51958889	rs870522	G	C	100	PASS	AC=3157;AF=0.630391;AN=5008;NS=2504;DP=22204;EAS_AF=0.6875;AMR_AF=0.6455;AFR_AF=0.6059;EUR_AF=0.5457;SAS_AF=0.681;AA=C|||;VT=SNP
14	51959152	rs12437104	A	G	100	PASS	AC=529;AF=0.105631;AN=5008;NS=2504;DP=20326;EAS_AF=0.0179;AMR_AF=0.1009;AFR_AF=0.121;EUR_AF=0.174;SAS_AF=0.1084;AA=A|||;VT=SNP
14	51960119	rs61969790	A	G	100	PASS	AC=218;AF=0.0435304;AN=5008;NS=2504;DP=19660;EAS_AF=0.0853;AMR_AF=0.0231;AFR_AF=0.003;EUR_AF=0.0746;SAS_AF=0.0378;AA=A|||;VT=SNP
14	51960625	rs35179274	T	C	100	PASS	AC=758;AF=0.151358;AN=5008;NS=2504;DP=18753;EAS_AF=0.1032;AMR_AF=0.1282;AFR_AF=0.1331;EUR_AF=0.2435;SAS_AF=0.1472;AA=T|||;VT=SNP
14	51961407	rs11157826	C	T	100	PASS	AC=735;AF=0.146765;AN=5008;NS=2504;DP=20802;EAS_AF=0.1042;AMR_AF=0.1239;AFR_AF=0.1188;EUR_AF=0.2435;SAS_AF=0.1452;AA=c|||;VT=SNP
14	51961642	rs11625223	G	A	100	PASS	AC=587;AF=0.117212;AN=5008;NS=2504;DP=22207;EAS_AF=0.1032;AMR_AF=0.0965;AFR_AF=0.0666;EUR_AF=0.2266;SAS_AF=0.1022;AA=G|||;VT=SNP
14	51961729	rs4335710	G	A	100	PASS	AC=3588;AF=0.716454;AN=5008;NS=2504;DP=20588;EAS_AF=0.6677;AMR_AF=0.683;AFR_AF=0.9297;EUR_AF=0.5427;SAS_AF=0.681;AA=A|||;VT=SNP
14	51962260	rs1956572	C	T	100	PASS	AC=3291;AF=0.657149;AN=5008;NS=2504;DP=20290;EAS_AF=0.6736;AMR_AF=0.6873;AFR_AF=0.6929;EUR_AF=0.5477;SAS_AF=0.683;AA=T|||;VT=SNP
14	51962881	rs61969792	C	T	100	PASS	AC=218;AF=0.0435304;AN=5008;NS=2504;DP=20032;EAS_AF=0.0853;AMR_AF=0.0231;AFR_AF=0.003;EUR_AF=0.0746;SAS_AF=0.0378;AA=C|||;VT=SNP
14	51962911	rs17660434	C	T	100	PASS	AC=746;AF=0.148962;AN=5008;NS=2504;DP=20334;EAS_AF=0.1032;AMR_AF=0.1282;AFR_AF=0.1256;EUR_AF=0.2435;SAS_AF=0.1452;AA=C|||;VT=SNP
14	51963222	rs34680421	T	C	100	PASS	AC=3205;AF=0.639976;AN=5008;NS=2504;DP=18821;EAS_AF=0.6935;AMR_AF=0.6816;AFR_AF=0.6074;EUR_AF=0.5567;SAS_AF=0.6851;AA=C|||;VT=SNP
14	51963681	rs1950920	C	G	100	PASS	AC=3182;AF=0.635383;AN=5008;NS=2504;DP=19060;EAS_AF=0.6607;AMR_AF=0.6643;AFR_AF=0.5968;EUR_AF=0.5517;SAS_AF=0.727;AA=G|||;VT=SNP
14	51963691	rs11157827	A	G	100	PASS	AC=3190;AF=0.636981;AN=5008;NS=2504;DP=19269;EAS_AF=0.6627;AMR_AF=0.6643;AFR_AF=0.5983;EUR_AF=0.5567;SAS_AF=0.726;AA=a|||;VT=SNP
14	51964269	rs10150152	A	G	100	PASS	AC=2855;AF=0.570088;AN=5008;NS=2504;DP=15407;EAS_AF=0.6617;AMR_AF=0.5749;AFR_AF=0.5961;EUR_AF=0.3887;SAS_AF=0.6237;AA=G|||;VT=SNP
14	51964551	rs4901129	T	C	100	PASS	AC=2241;AF=0.447484;AN=5008;NS=2504;DP=16418;EAS_AF=0.5605;AMR_AF=0.4539;AFR_AF=0.41;EUR_AF=0.3141;SAS_AF=0.5143;AA=T|||;VT=SNP
14	51964938	rs2145448	C	T	100	PASS	AC=2654;AF=0.529952;AN=5008;NS=2504;DP=19032;EAS_AF=0.6071;AMR_AF=0.5605;AFR_AF=0.5809;EUR_AF=0.327;SAS_AF=0.5685;AA=T|||;VT=SNP
14	51965307	rs1956571	T	C	100	PASS	AC=3197;AF=0.638379;AN=5008;NS=2504;DP=18945;EAS_AF=0.6627;AMR_AF=0.6499;AFR_AF=0.6921;EUR_AF=0.4702;SAS_AF=0.7055;AA=C|||;VT=SNP
14	51965629	rs17576849	A	G	100	PASS	AC=750;AF=0.14976;AN=5008;NS=2504;DP=23165;EAS_AF=0.2073;AMR_AF=0.1931;AFR_AF=0.0053;EUR_AF=0.1123;SAS_AF=0.2935;AA=A|||;VT=SNP
14	51966593	rs4898695	G	A	100	PASS	AC=3158;AF=0.630591;AN=5008;NS=2504;DP=19834;EAS_AF=0.6488;AMR_AF=0.6398;AFR_AF=0.6921;EUR_AF=0.4642;SAS_AF=0.6933;AA=A|||;VT=SNP
14	51966631	rs4243575	A	T	100	PASS	AC=3462;AF=0.691294;AN=5008;NS=2504;DP=19584;EAS_AF=0.6488;AMR_AF=0.6686;AFR_AF=0.9039;EUR_AF=0.4672;SAS_AF=0.6943;AA=T|||;VT=SNP
14	51966663	rs12432710	C	T	100	PASS	AC=2486;AF=0.496406;AN=5008;NS=2504;DP=17493;EAS_AF=0.5923;AMR_AF=0.5346;AFR_AF=0.5008;EUR_AF=0.3121;SAS_AF=0.5542;AA=C|||;VT=SNP
14	51967160	rs73285006	G	A	100	PASS	AC=2475;AF=0.494209;AN=5008;NS=2504;DP=18274;EAS_AF=0.6121;AMR_AF=0.5317;AFR_AF=0.4947;EUR_AF=0.3101;SAS_AF=0.5348;AA=G|||;VT=SNP
14	51967237	rs113564302	C	T	100	PASS	AC=2235;AF=0.446286;AN=5008;NS=2504;DP=18248;EAS_AF=0.505;AMR_AF=0.4395;AFR_AF=0.4856;EUR_AF=0.2932;SAS_AF=0.4949;AA=C|||;VT=SNP
14	51967492	rs72673948	A	G	100	PASS	AC=527;AF=0.105232;AN=5008;NS=2504;DP=20137;EAS_AF=0.0556;AMR_AF=0.0937;AFR_AF=0.0734;EUR_AF=0.1551;SAS_AF=0.1564;AA=A|||;VT=SNP
14	51967566	rs10400723	G	A	100	PASS	AC=2072;AF=0.413738;AN=5008;NS=2504;DP=19789;EAS_AF=0.5079;AMR_AF=0.4366;AFR_AF=0.3956;EUR_AF=0.2962;SAS_AF=0.4458;AA=G|||;VT=SNP
14	51967567	rs10400720	C	G	100	PASS	AC=2077;AF=0.414736;AN=5008;NS=2504;DP=19823;EAS_AF=0.5089;AMR_AF=0.4366;AFR_AF=0.3964;EUR_AF=0.2962;SAS_AF=0.4489;AA=C|||;VT=SNP
14	51967896	rs10400789	T	C	100	PASS	AC=3476;AF=0.694089;AN=5008;NS=2504;DP=21898;EAS_AF=0.6667;AMR_AF=0.6686;AFR_AF=0.9039;EUR_AF=0.4652;SAS_AF=0.6922;AA=C|||;VT=SNP
14	51969097	rs111839790	G	A	100	PASS	AC=476;AF=0.0950479;AN=5008;NS=2504;DP=18742;EAS_AF=0.0546;AMR_AF=0.0821;AFR_AF=0.0605;EUR_AF=0.1511;SAS_AF=0.135;AA=G|||;VT=SNP
14	51970007	rs7492352	G	A	100	PASS	AC=2669;AF=0.532947;AN=5008;NS=2504;DP=19150;EAS_AF=0.5913;AMR_AF=0.5519;AFR_AF=0.6286;EUR_AF=0.3131;SAS_AF=0.5562;AA=A|||;VT=SNP
14	51970132	rs9743771	T	G	100	PASS	AC=2650;AF=0.529153;AN=5008;NS=2504;DP=17523;EAS_AF=0.5923;AMR_AF=0.5504;AFR_AF=0.6059;EUR_AF=0.3141;SAS_AF=0.5665;AA=T|||;VT=SNP
14	51970754	rs55663762	T	A	100	PASS	AC=398;AF=0.0794728;AN=5008;NS=2504;DP=17515;EAS_AF=0.0833;AMR_AF=0.1066;AFR_AF=0.1392;EUR_AF=0.0169;SAS_AF=0.0399;AA=T|||;VT=SNP
14	51970768	rs55749175	T	C	100	PASS	AC=398;AF=0.0794728;AN=5008;NS=2504;DP=17859;EAS_AF=0.0833;AMR_AF=0.1066;AFR_AF=0.1392;EUR_AF=0.0169;SAS_AF=0.0399;AA=T|||;VT=SNP
14	51970893	rs4454874	T	A	100	PASS	AC=2222;AF=0.44369;AN=5008;NS=2504;DP=19887;EAS_AF=0.5079;AMR_AF=0.4352;AFR_AF=0.4592;EUR_AF=0.2962;SAS_AF=0.5143;AA=T|||;VT=SNP
14	51971743	rs17124031	G	A	100	PASS	AC=438;AF=0.0874601;AN=5008;NS=2504;DP=17829;EAS_AF=0.0833;AMR_AF=0.1124;AFR_AF=0.1649;EUR_AF=0.0169;SAS_AF=0.0419;AA=A|||;VT=SNP
14	51971864	rs1950919	A	T	100	PASS	AC=3480;AF=0.694888;AN=5008;NS=2504;DP=17350;EAS_AF=0.6667;AMR_AF=0.67;AFR_AF=0.9039;EUR_AF=0.4652;SAS_AF=0.6953;AA=T|||;VT=SNP
14	51972192	rs61312264	G	A	100	PASS	AC=424;AF=0.0846645;AN=5008;NS=2504;DP=16255;EAS_AF=0.0833;AMR_AF=0.1095;AFR_AF=0.1558;EUR_AF=0.0169;SAS_AF=0.0419;AA=G|||;VT=SNP
14	51972690	rs114183418	A	G	100	PASS	AC=258;AF=0.0515176;AN=5008;NS=2504;DP=21333;EAS_AF=0.0833;AMR_AF=0.0937;AFR_AF=0.0401;EUR_AF=0.0169;SAS_AF=0.0399;AA=A|||;VT=SNP
14	51972724	rs17124034	T	C	100	PASS	AC=258;AF=0.0515176;AN=5008;NS=2504;DP=20892;EAS_AF=0.0833;AMR_AF=0.0937;AFR_AF=0.0401;EUR_AF=0.0169;SAS_AF=0.0399;AA=T|||;VT=SNP
14	51973456	rs2180785	A	C	100	PASS	AC=410;AF=0.081869;AN=5008;NS=2504;DP=17312;EAS_AF=0.0833;AMR_AF=0.1081;AFR_AF=0.1467;EUR_AF=0.0159;SAS_AF=0.0419;AA=C|||;VT=SNP
14	51973570	rs76715447	A	G	100	PASS	AC=759;AF=0.151558;AN=5008;NS=2504;DP=16701;EAS_AF=0.2609;AMR_AF=0.0922;AFR_AF=0.1679;EUR_AF=0.0706;SAS_AF=0.1421;AA=A|||;VT=SNP
14	51973660	rs12437336	T	C	100	PASS	AC=3489;AF=0.696685;AN=5008;NS=2504;DP=17293;EAS_AF=0.6587;AMR_AF=0.6916;AFR_AF=0.9009;EUR_AF=0.4642;SAS_AF=0.7025;AA=C|||;VT=SNP
14	51974169	rs17124040	A	C	100	PASS	AC=257;AF=0.0513179;AN=5008;NS=2504;DP=19785;EAS_AF=0.0863;AMR_AF=0.0965;AFR_AF=0.0371;EUR_AF=0.0159;SAS_AF=0.0389;AA=A|||;VT=SNP
14	51975146	rs1885034	T	C	100	PASS	AC=2184;AF=0.436102;AN=5008;NS=2504;DP=16363;EAS_AF=0.3562;AMR_AF=0.4337;AFR_AF=0.5469;EUR_AF=0.3489;SAS_AF=0.4601;AA=C|||;VT=SNP
14	51975381	rs78723702	C	T	100	PASS	AC=195;AF=0.0389377;AN=5008;NS=2504;DP=19177;EAS_AF=0.0784;AMR_AF=0.0893;AFR_AF=0.0023;EUR_AF=0.0159;SAS_AF=0.0358;AA=C|||;VT=SNP
14	51975464	rs4243576	G	A	100	PASS	AC=1720;AF=0.34345;AN=5008;NS=2504;DP=19601;EAS_AF=0.2639;AMR_AF=0.3242;AFR_AF=0.379;EUR_AF=0.3191;SAS_AF=0.4162;AA=G|||;VT=SNP
14	51976087	rs75027256	C	T	100	PASS	AC=868;AF=0.173323;AN=5008;NS=2504;DP=14158;EAS_AF=0.253;AMR_AF=0.1268;AFR_AF=0.2405;EUR_AF=0.0706;SAS_AF=0.1391;AA=C|||;VT=SNP
14	51976158	rs112579110	T	C	100	PASS	AC=302;AF=0.0603035;AN=5008;NS=2504;DP=13246;EAS_AF=0.0784;AMR_AF=0.0965;AFR_AF=0.0794;EUR_AF=0.0159;SAS_AF=0.0358;AA=T|||;VT=SNP
14	51977263	rs6572764	A	G	100	PASS	AC=2993;AF=0.597644;AN=5008;NS=2504;DP=16852;EAS_AF=0.6032;AMR_AF=0.5504;AFR_AF=0.7118;EUR_AF=0.4175;SAS_AF=0.6564;AA=G|||;VT=SNP
14	51978433	rs1965593	C	A	100	PASS	AC=1831;AF=0.365615;AN=5008;NS=2504;DP=14609;EAS_AF=0.3452;AMR_AF=0.3991;AFR_AF=0.3593;EUR_AF=0.3181;SAS_AF=0.4202;AA=C|||;VT=SNP
14	51978647	rs2007994	C	A	100	PASS	AC=3474;AF=0.69369;AN=5008;NS=2504;DP=13271;EAS_AF=0.6101;AMR_AF=0.6744;AFR_AF=0.9244;EUR_AF=0.4642;SAS_AF=0.7178;AA=A|||;VT=SNP
14	51978915	rs4901130	G	A	100	PASS	AC=1652;AF=0.329872;AN=5008;NS=2504;DP=15542;EAS_AF=0.2609;AMR_AF=0.3199;AFR_AF=0.3578;EUR_AF=0.3141;SAS_AF=0.3865;AA=G|||;VT=SNP
14	51978931	rs7148800	T	G	100	PASS	AC=1205;AF=0.240615;AN=5008;NS=2504;DP=16052;EAS_AF=0.2748;AMR_AF=0.2363;AFR_AF=0.3298;EUR_AF=0.1203;SAS_AF=0.2117;AA=T|||;VT=SNP
14	51979393	rs1950918	C	T	100	PASS	AC=1683;AF=0.336062;AN=5008;NS=2504;DP=18938;EAS_AF=0.2897;AMR_AF=0.3199;AFR_AF=0.3578;EUR_AF=0.3151;SAS_AF=0.3875;AA=c|||;VT=SNP
14	51980522	rs1983733	A	G	100	PASS	AC=196;AF=0.0391374;AN=5008;NS=2504;DP=18615;EAS_AF=0.0784;AMR_AF=0.0908;AFR_AF=0.0023;EUR_AF=0.0159;SAS_AF=0.0358;AA=A|||;VT=SNP
14	51980665	rs2145445	T	C	100	PASS	AC=3523;AF=0.703474;AN=5008;NS=2504;DP=21954;EAS_AF=0.6528;AMR_AF=0.6744;AFR_AF=0.9244;EUR_AF=0.4672;SAS_AF=0.7209;AA=C|||;VT=SNP
14	51981053	rs1983732	A	G	100	PASS	AC=3188;AF=0.636581;AN=5008;NS=2504;DP=12694;EAS_AF=0.6548;AMR_AF=0.6556;AFR_AF=0.7542;EUR_AF=0.4523;SAS_AF=0.635;AA=G|||;VT=SNP
14	51981092	rs4429212	A	C	100	PASS	AC=1484;AF=0.296326;AN=5008;NS=2504;DP=12895;EAS_AF=0.3512;AMR_AF=0.3357;AFR_AF=0.3918;EUR_AF=0.1372;SAS_AF=0.2464;AA=A|||;VT=SNP
14	51981288	rs1983731	A	G	100	PASS	AC=3189;AF=0.636781;AN=5008;NS=2504;DP=17311;EAS_AF=0.6548;AMR_AF=0.6571;AFR_AF=0.7542;EUR_AF=0.4523;SAS_AF=0.635;AA=G|||;VT=SNP
14	51981332	rs1983730	A	G	100	PASS	AC=3219;AF=0.642772;AN=5008;NS=2504;DP=14068;EAS_AF=0.6558;AMR_AF=0.6571;AFR_AF=0.7761;EUR_AF=0.4523;SAS_AF=0.635;AA=G|||;VT=SNP
14	51981385	rs1983729	A	G	100	PASS	AC=3188;AF=0.636581;AN=5008;NS=2504;DP=15059;EAS_AF=0.6548;AMR_AF=0.6571;AFR_AF=0.7542;EUR_AF=0.4513;SAS_AF=0.635;AA=G|||;VT=SNP
14	51981588	rs17124054	T	C	100	PASS	AC=196;AF=0.0391374;AN=5008;NS=2504;DP=22420;EAS_AF=0.0784;AMR_AF=0.0908;AFR_AF=0.0023;EUR_AF=0.0159;SAS_AF=0.0358;AA=T|||;VT=SNP
14	51981620	rs4901131	C	A	100	PASS	AC=3167;AF=0.632388;AN=5008;NS=2504;DP=24207;EAS_AF=0.6429;AMR_AF=0.6556;AFR_AF=0.7474;EUR_AF=0.4513;SAS_AF=0.636;AA=A|||;VT=SNP
14	51981779	rs1956569	A	C	100	PASS	AC=3205;AF=0.639976;AN=5008;NS=2504;DP=21547;EAS_AF=0.6438;AMR_AF=0.6571;AFR_AF=0.7761;EUR_AF=0.4503;SAS_AF=0.635;AA=C|||;VT=SNP
14	51982415	rs17124057	C	T	100	PASS	AC=771;AF=0.153954;AN=5008;NS=2504;DP=21262;EAS_AF=0.2649;AMR_AF=0.1801;AFR_AF=0.0787;EUR_AF=0.1004;SAS_AF=0.1779;AA=C|||;VT=SNP
14	51982688	rs6572768	G	A	100	PASS	AC=3159;AF=0.630791;AN=5008;NS=2504;DP=20713;EAS_AF=0.6369;AMR_AF=0.6542;AFR_AF=0.7489;EUR_AF=0.4503;SAS_AF=0.6339;AA=G|||;VT=SNP
14	51982714	rs76125560	T	C	100	PASS	AC=877;AF=0.17512;AN=5008;NS=2504;DP=20256;EAS_AF=0.2718;AMR_AF=0.1844;AFR_AF=0.1513;EUR_AF=0.1004;SAS_AF=0.1779;AA=T|||;VT=SNP
14	51982796	rs6572769	A	G	100	PASS	AC=3159;AF=0.630791;AN=5008;NS=2504;DP=18226;EAS_AF=0.6369;AMR_AF=0.6556;AFR_AF=0.7481;EUR_AF=0.4503;SAS_AF=0.6339;AA=G|||;VT=SNP
14	51983355	rs8019816	G	A	100	PASS	AC=1772;AF=0.353834;AN=5008;NS=2504;DP=20296;EAS_AF=0.2907;AMR_AF=0.3256;AFR_AF=0.4123;EUR_AF=0.3141;SAS_AF=0.4008;AA=G|||;VT=SNP
14	51983569	rs12894854	A	T	100	PASS	AC=2408;AF=0.480831;AN=5008;NS=2504;DP=17307;EAS_AF=0.37;AMR_AF=0.4755;AFR_AF=0.6861;EUR_AF=0.3499;SAS_AF=0.456;AA=T|||;VT=SNP
14	51983804	rs720198	T	G	100	PASS	AC=196;AF=0.0391374;AN=5008;NS=2504;DP=19018;EAS_AF=0.0784;AMR_AF=0.0908;AFR_AF=0.0023;EUR_AF=0.0159;SAS_AF=0.0358;AA=T|||;VT=SNP
14	51983988	rs7141957	G	A	100	PASS	AC=776;AF=0.154952;AN=5008;NS=2504;DP=18629;EAS_AF=0.2669;AMR_AF=0.1801;AFR_AF=0.0809;EUR_AF=0.1004;SAS_AF=0.1779;AA=G|||;VT=SNP
14	51984191	rs17124067	A	G	100	PASS	AC=196;AF=0.0391374;AN=5008;NS=2504;DP=19201;EAS_AF=0.0784;AMR_AF=0.0908;AFR_AF=0.0023;EUR_AF=0.0159;SAS_AF=0.0358;AA=A|||;VT=SNP
14	51984581	rs17124069	C	T	100	PASS	AC=776;AF=0.154952;AN=5008;NS=2504;DP=17565;EAS_AF=0.2669;AMR_AF=0.1801;AFR_AF=0.0809;EUR_AF=0.1004;SAS_AF=0.1779;AA=C|||;VT=SNP
14	51985164	rs7149323	T	C	100	PASS	AC=2411;AF=0.48143;AN=5008;NS=2504;DP=17791;EAS_AF=0.373;AMR_AF=0.4755;AFR_AF=0.6861;EUR_AF=0.3499;SAS_AF=0.456;AA=T|||;VT=SNP
14	51985487	rs12435677	G	C	100	PASS	AC=780;AF=0.155751;AN=5008;NS=2504;DP=18131;EAS_AF=0.2659;AMR_AF=0.1801;AFR_AF=0.0847;EUR_AF=0.1004;SAS_AF=0.1779;AA=G|||;VT=SNP
14	51986041	rs111743782	C	A	100	PASS	AC=784;AF=0.15655;AN=5008;NS=2504;DP=13252;EAS_AF=0.2659;AMR_AF=0.1816;AFR_AF=0.0809;EUR_AF=0.1004;SAS_AF=0.1861;AA=C|||;VT=SNP
14	51986505	rs17661577	G	A	100	PASS	AC=1766;AF=0.352636;AN=5008;NS=2504;DP=13871;EAS_AF=0.2927;AMR_AF=0.3314;AFR_AF=0.4107;EUR_AF=0.3131;SAS_AF=0.3916;AA=G|||;VT=SNP
14	51986686	rs1950917	T	C	100	PASS	AC=2094;AF=0.418131;AN=5008;NS=2504;DP=20611;EAS_AF=0.372;AMR_AF=0.4294;AFR_AF=0.5083;EUR_AF=0.329;SAS_AF=0.4274;AA=T|||;VT=SNP
14	51987075	rs8021622	A	G	100	PASS	AC=3197;AF=0.638379;AN=5008;NS=2504;DP=18854;EAS_AF=0.6468;AMR_AF=0.6556;AFR_AF=0.77;EUR_AF=0.4493;SAS_AF=0.6339;AA=G|||;VT=SNP
14	51987155	rs8023047	T	C	100	PASS	AC=1768;AF=0.353035;AN=5008;NS=2504;DP=17601;EAS_AF=0.2937;AMR_AF=0.3314;AFR_AF=0.4115;EUR_AF=0.3131;SAS_AF=0.3916;AA=T|||;VT=SNP
14	51987323	rs8022452	G	T	100	PASS	AC=3188;AF=0.636581;AN=5008;NS=2504;DP=19213;EAS_AF=0.6409;AMR_AF=0.6556;AFR_AF=0.7678;EUR_AF=0.4493;SAS_AF=0.6339;AA=T|||;VT=SNP
14	51988614	rs8008251	C	T	100	PASS	AC=1752;AF=0.34984;AN=5008;NS=2504;DP=17497;EAS_AF=0.2937;AMR_AF=0.3256;AFR_AF=0.3956;EUR_AF=0.3131;SAS_AF=0.4008;AA=C|||;VT=SNP
14	51988891	rs7146078	C	T	100	PASS	AC=580;AF=0.115815;AN=5008;NS=2504;DP=18186;EAS_AF=0.25;AMR_AF=0.0807;AFR_AF=0.0764;EUR_AF=0.0527;SAS_AF=0.1207;AA=C|||;VT=SNP
14	51989127	rs11622931	G	A	100	PASS	AC=3188;AF=0.636581;AN=5008;NS=2504;DP=19611;EAS_AF=0.6399;AMR_AF=0.6556;AFR_AF=0.7678;EUR_AF=0.4493;SAS_AF=0.635;AA=A|||;VT=SNP
14	51989348	rs17124088	A	G	100	PASS	AC=884;AF=0.176518;AN=5008;NS=2504;DP=19783;EAS_AF=0.2669;AMR_AF=0.1888;AFR_AF=0.1581;EUR_AF=0.1004;SAS_AF=0.1779;AA=A|||;VT=SNP
14	51989385	rs12587395	C	T	100	PASS	AC=805;AF=0.160743;AN=5008;NS=2504;DP=19119;EAS_AF=0.246;AMR_AF=0.1196;AFR_AF=0.0091;EUR_AF=0.2495;SAS_AF=0.2157;AA=C|||;VT=SNP
14	51989461	rs17124092	G	A	100	PASS	AC=884;AF=0.176518;AN=5008;NS=2504;DP=19470;EAS_AF=0.2669;AMR_AF=0.1888;AFR_AF=0.1581;EUR_AF=0.1004;SAS_AF=0.1779;AA=G|||;VT=SNP
14	51990080	rs4483774	C	T	100	PASS	AC=3503;AF=0.699481;AN=5008;NS=2504;DP=18560;EAS_AF=0.6409;AMR_AF=0.6729;AFR_AF=0.9228;EUR_AF=0.4632;SAS_AF=0.7198;AA=T|||;VT=SNP
14	51990116	rs10133044	T	C	100	PASS	AC=3509;AF=0.700679;AN=5008;NS=2504;DP=19562;EAS_AF=0.6419;AMR_AF=0.6744;AFR_AF=0.9236;EUR_AF=0.4652;SAS_AF=0.7209;AA=C|||;VT=SNP
14	51990141	rs11157828	A	G	100	PASS	AC=3509;AF=0.700679;AN=5008;NS=2504;DP=19366;EAS_AF=0.6419;AMR_AF=0.6744;AFR_AF=0.9236;EUR_AF=0.4652;SAS_AF=0.7209;AA=a|||;VT=SNP
14	51990618	rs12435453	C	A	100	PASS	AC=797;AF=0.159145;AN=5008;NS=2504;DP=22940;EAS_AF=0.2698;AMR_AF=0.1816;AFR_AF=0.087;EUR_AF=0.1004;SAS_AF=0.1871;AA=C|||;VT=SNP
14	51991154	rs8014586	C	G	100	PASS	AC=3165;AF=0.631989;AN=5008;NS=2504;DP=13472;EAS_AF=0.6419;AMR_AF=0.6556;AFR_AF=0.7481;EUR_AF=0.4493;SAS_AF=0.636;AA=G|||;VT=SNP
14	51991656	rs77364593	G	A	100	PASS	AC=197;AF=0.0393371;AN=5008;NS=2504;DP=10899;EAS_AF=0.0179;AMR_AF=0.1009;AFR_AF=0.0023;EUR_AF=0.0477;SAS_AF=0.0593;AA=G|||;VT=SNP
14	51991844	rs56751726	C	T	100	PASS	AC=805;AF=0.160743;AN=5008;NS=2504;DP=6783;EAS_AF=0.2738;AMR_AF=0.1816;AFR_AF=0.0825;EUR_AF=0.1093;SAS_AF=0.1881;AA=C|||;VT=SNP
14	51992685	rs79960531	C	G	100	PASS	AC=475;AF=0.0948482;AN=5008;NS=2504;DP=20321;EAS_AF=0.244;AMR_AF=0.0793;AFR_AF=0.0408;EUR_AF=0.0517;SAS_AF=0.0695;AA=C|||;VT=SNP
14	51992737	rs8022389	T	G	100	PASS	AC=3047;AF=0.608427;AN=5008;NS=2504;DP=21004;EAS_AF=0.6399;AMR_AF=0.6167;AFR_AF=0.7095;EUR_AF=0.4324;SAS_AF=0.6145;AA=T|||;VT=SNP
14	51992800	rs17124100	A	G	100	PASS	AC=1300;AF=0.259585;AN=5008;NS=2504;DP=20004;EAS_AF=0.3472;AMR_AF=0.2867;AFR_AF=0.3147;EUR_AF=0.1153;SAS_AF=0.2239;AA=A|||;VT=SNP
14	51992858	rs17124101	T	C	100	PASS	AC=913;AF=0.182308;AN=5008;NS=2504;DP=21312;EAS_AF=0.2708;AMR_AF=0.1859;AFR_AF=0.1649;EUR_AF=0.1083;SAS_AF=0.1881;AA=T|||;VT=SNP
14	51994228	rs17124104	A	T	100	PASS	AC=688;AF=0.13738;AN=5008;NS=2504;DP=19040;EAS_AF=0.245;AMR_AF=0.1686;AFR_AF=0.0053;EUR_AF=0.0746;SAS_AF=0.2474;AA=A|||;VT=SNP
14	51994624	rs1885033	T	C	100	PASS	AC=1870;AF=0.373403;AN=5008;NS=2504;DP=20184;EAS_AF=0.2966;AMR_AF=0.3559;AFR_AF=0.4622;EUR_AF=0.328;SAS_AF=0.3916;AA=C|||;VT=SNP
14	51994833	rs10134569	C	T	100	PASS	AC=1815;AF=0.36242;AN=5008;NS=2504;DP=21226;EAS_AF=0.2956;AMR_AF=0.3429;AFR_AF=0.4402;EUR_AF=0.3131;SAS_AF=0.3906;AA=C|||;VT=SNP
14	51996203	rs59478697	C	A	100	PASS	AC=692;AF=0.138179;AN=5008;NS=2504;DP=20092;EAS_AF=0.0893;AMR_AF=0.2262;AFR_AF=0.1089;EUR_AF=0.0994;SAS_AF=0.2055;AA=A|||;VT=SNP
14	51996718	rs75048733	T	C	100	PASS	AC=349;AF=0.0696885;AN=5008;NS=2504;DP=21232;EAS_AF=0.0198;AMR_AF=0.1124;AFR_AF=0.0318;EUR_AF=0.0656;SAS_AF=0.1462;AA=T|||;VT=SNP
14	51997451	rs113914910	T	G	100	PASS	AC=351;AF=0.0700879;AN=5008;NS=2504;DP=16289;EAS_AF=0.0198;AMR_AF=0.1124;AFR_AF=0.034;EUR_AF=0.0656;SAS_AF=0.1452;AA=T|||;VT=SNP
14	51998031	rs79311094	T	G	100	PASS	AC=186;AF=0.0371406;AN=5008;NS=2504;DP=22188;EAS_AF=0.0694;AMR_AF=0.0865;AFR_AF=0.0023;EUR_AF=0.0159;SAS_AF=0.0378;AA=T|||;VT=SNP
14	51998499	rs10147169	A	G	100	PASS	AC=1754;AF=0.35024;AN=5008;NS=2504;DP=18091;EAS_AF=0.2966;AMR_AF=0.3386;AFR_AF=0.4554;EUR_AF=0.2594;SAS_AF=0.365;AA=A|||;VT=SNP
14	51998541	rs118156731	C	A	100	PASS	AC=175;AF=0.0349441;AN=5008;NS=2504;DP=17258;EAS_AF=0.0585;AMR_AF=0.0865;AFR_AF=0.0023;EUR_AF=0.0159;SAS_AF=0.0378;AA=C|||;VT=SNP
14	51998832	rs138107370	A	T	100	PASS	AC=188;AF=0.0375399;AN=5008;NS=2504;DP=14535;EAS_AF=0.0714;AMR_AF=0.0865;AFR_AF=0.0023;EUR_AF=0.0159;SAS_AF=0.0378;AA=A|||;VT=SNP
14	51998911	rs28490993	C	A	100	PASS	AC=765;AF=0.152756;AN=5008;NS=2504;DP=13809;EAS_AF=0.256;AMR_AF=0.085;AFR_AF=0.2216;EUR_AF=0.0507;SAS_AF=0.1063;AA=C|||;VT=SNP
14	51998958	rs28637468	G	A	100	PASS	AC=1750;AF=0.349441;AN=5008;NS=2504;DP=12653;EAS_AF=0.2966;AMR_AF=0.3357;AFR_AF=0.4523;EUR_AF=0.2604;SAS_AF=0.3661;AA=G|||;VT=SNP
14	51999405	rs17124108	T	C	100	PASS	AC=354;AF=0.0706869;AN=5008;NS=2504;DP=20024;EAS_AF=0.0188;AMR_AF=0.1124;AFR_AF=0.034;EUR_AF=0.0646;SAS_AF=0.1503;AA=T|||;VT=SNP
14	51999860	rs17124109	A	G	100	PASS	AC=470;AF=0.0938498;AN=5008;NS=2504;DP=20624;EAS_AF=0.253;AMR_AF=0.0793;AFR_AF=0.0303;EUR_AF=0.0527;SAS_AF=0.0685;AA=A|||;VT=SNP
14	52000137	rs1956568	C	G	100	PASS	AC=541;AF=0.108027;AN=5008;NS=2504;DP=19235;EAS_AF=0.0893;AMR_AF=0.1974;AFR_AF=0.0386;EUR_AF=0.0785;SAS_AF=0.1881;AA=C|||;VT=SNP
14	52000195	rs1956567	T	C	100	PASS	AC=549;AF=0.109625;AN=5008;NS=2504;DP=18616;EAS_AF=0.0893;AMR_AF=0.1988;AFR_AF=0.0431;EUR_AF=0.0785;SAS_AF=0.1892;AA=T|||;VT=SNP
14	52000575	rs10136683	C	A	100	PASS	AC=1832;AF=0.365815;AN=5008;NS=2504;DP=19416;EAS_AF=0.2927;AMR_AF=0.3429;AFR_AF=0.5212;EUR_AF=0.2604;SAS_AF=0.3558;AA=C|||;VT=SNP
14	52000890	rs9323211	C	T	100	PASS	AC=1836;AF=0.366613;AN=5008;NS=2504;DP=20133;EAS_AF=0.2937;AMR_AF=0.3415;AFR_AF=0.525;EUR_AF=0.2594;SAS_AF=0.3558;AA=C|||;VT=SNP
14	52000921	rs10136902	A	G	100	PASS	AC=1922;AF=0.383786;AN=5008;NS=2504;DP=20476;EAS_AF=0.2937;AMR_AF=0.3473;AFR_AF=0.584;EUR_AF=0.2634;SAS_AF=0.3558;AA=A|||;VT=SNP
14	52001118	rs17124124	A	C	100	PASS	AC=523;AF=0.104433;AN=5008;NS=2504;DP=20603;EAS_AF=0.254;AMR_AF=0.0807;AFR_AF=0.0688;EUR_AF=0.0527;SAS_AF=0.0685;AA=A|||;VT=SNP
14	52001612	rs12323936	T	C	100	PASS	AC=429;AF=0.0856629;AN=5008;NS=2504;DP=17215;EAS_AF=0.0516;AMR_AF=0.062;AFR_AF=0.1089;EUR_AF=0.1262;SAS_AF=0.0644;AA=T|||;VT=SNP
14	52001770	rs11157829	C	G	100	PASS	AC=3403;AF=0.679513;AN=5008;NS=2504;DP=16546;EAS_AF=0.6419;AMR_AF=0.6614;AFR_AF=0.9175;EUR_AF=0.4085;SAS_AF=0.6881;AA=G|||;VT=SNP
14	52002541	rs10143259	G	A	100	PASS	AC=767;AF=0.153155;AN=5008;NS=2504;DP=14267;EAS_AF=0.253;AMR_AF=0.0865;AFR_AF=0.2171;EUR_AF=0.0527;SAS_AF=0.1145;AA=G|||;VT=SNP
14	52002880	rs77928861	A	C	100	PASS	AC=552;AF=0.110224;AN=5008;NS=2504;DP=5832;EAS_AF=0.0903;AMR_AF=0.1988;AFR_AF=0.0439;EUR_AF=0.0785;SAS_AF=0.1902;AA=A|||;VT=SNP
14	52002947	rs117536810	G	C	100	PASS	AC=208;AF=0.0415335;AN=5008;NS=2504;DP=8528;EAS_AF=0.0198;AMR_AF=0.1023;AFR_AF=0.0053;EUR_AF=0.0457;SAS_AF=0.0654;AA=G|||;VT=SNP
14	52003310	rs4901132	A	T	100	PASS	AC=1952;AF=0.389776;AN=5008;NS=2504;DP=12448;EAS_AF=0.3571;AMR_AF=0.3905;AFR_AF=0.5287;EUR_AF=0.2634;SAS_AF=0.365;AA=A|||;VT=SNP
14	52003386	rs4901133	T	C	100	PASS	AC=3407;AF=0.680312;AN=5008;NS=2504;DP=15039;EAS_AF=0.6389;AMR_AF=0.6599;AFR_AF=0.9175;EUR_AF=0.4125;SAS_AF=0.6922;AA=C|||;VT=SNP
14	52003802	rs76730443	A	G	100	PASS	AC=545;AF=0.108826;AN=5008;NS=2504;DP=20498;EAS_AF=0.0903;AMR_AF=0.196;AFR_AF=0.0401;EUR_AF=0.0785;SAS_AF=0.1902;AA=A|||;VT=SNP
14	52003903	rs4901134	C	T	100	PASS	AC=1948;AF=0.388978;AN=5008;NS=2504;DP=20503;EAS_AF=0.3571;AMR_AF=0.3905;AFR_AF=0.5265;EUR_AF=0.2624;SAS_AF=0.365;AA=C|||;VT=SNP
14	52004575	rs10149874	G	A	100	PASS	AC=1847;AF=0.36881;AN=5008;NS=2504;DP=20777;EAS_AF=0.3571;AMR_AF=0.3833;AFR_AF=0.4554;EUR_AF=0.2604;SAS_AF=0.365;AA=G|||;VT=SNP
14	52005146	rs1950916	C	T	100	PASS	AC=1352;AF=0.269968;AN=5008;NS=2504;DP=16698;EAS_AF=0.2808;AMR_AF=0.2637;AFR_AF=0.326;EUR_AF=0.1471;SAS_AF=0.3139;AA=T|||;VT=SNP
14	52005473	rs8004134	C	T	100	PASS	AC=650;AF=0.129792;AN=5008;NS=2504;DP=18435;EAS_AF=0.1875;AMR_AF=0.0389;AFR_AF=0.2118;EUR_AF=0.0517;SAS_AF=0.1043;AA=C|||;VT=SNP
14	52005474	rs8004426	G	A	100	PASS	AC=657;AF=0.13119;AN=5008;NS=2504;DP=18433;EAS_AF=0.1915;AMR_AF=0.0389;AFR_AF=0.2141;EUR_AF=0.0517;SAS_AF=0.1043;AA=G|||;VT=SNP
14	52005504	rs1950915	C	G	100	PASS	AC=1352;AF=0.269968;AN=5008;NS=2504;DP=18734;EAS_AF=0.2808;AMR_AF=0.2637;AFR_AF=0.326;EUR_AF=0.1471;SAS_AF=0.3139;AA=C|||;VT=SNP
14	52005570	rs8004591	G	A	100	PASS	AC=653;AF=0.130391;AN=5008;NS=2504;DP=18363;EAS_AF=0.1915;AMR_AF=0.0375;AFR_AF=0.2118;EUR_AF=0.0517;SAS_AF=0.1043;AA=G|||;VT=SNP
14	52005801	rs11848688	T	C	100	PASS	AC=654;AF=0.130591;AN=5008;NS=2504;DP=20190;EAS_AF=0.1925;AMR_AF=0.0375;AFR_AF=0.2118;EUR_AF=0.0517;SAS_AF=0.1043;AA=T|||;VT=SNP
14	52005924	rs11844403	C	T	100	PASS	AC=649;AF=0.129593;AN=5008;NS=2504;DP=19110;EAS_AF=0.1875;AMR_AF=0.0375;AFR_AF=0.2118;EUR_AF=0.0517;SAS_AF=0.1043;AA=C|||;VT=SNP
14	52006390	rs11157830	A	G	100	PASS	AC=853;AF=0.170327;AN=5008;NS=2504;DP=17536;EAS_AF=0.2629;AMR_AF=0.1282;AFR_AF=0.2224;EUR_AF=0.0676;SAS_AF=0.1401;AA=G|||;VT=SNP
14	52007307	rs77455747	C	T	100	PASS	AC=201;AF=0.0401358;AN=5008;NS=2504;DP=15891;EAS_AF=0.0685;AMR_AF=0.0879;AFR_AF=0.0144;EUR_AF=0.0159;SAS_AF=0.0368;AA=C|||;VT=SNP
14	52007419	rs11846557	A	G	100	PASS	AC=666;AF=0.132987;AN=5008;NS=2504;DP=14815;EAS_AF=0.1954;AMR_AF=0.0375;AFR_AF=0.211;EUR_AF=0.0517;SAS_AF=0.1145;AA=A|||;VT=SNP
14	52007469	rs11846682	G	A	100	PASS	AC=932;AF=0.186102;AN=5008;NS=2504;DP=14893;EAS_AF=0.2629;AMR_AF=0.1311;AFR_AF=0.2799;EUR_AF=0.0676;SAS_AF=0.1411;AA=A|||;VT=SNP
14	52007890	rs11157831	A	G	100	PASS	AC=706;AF=0.140974;AN=5008;NS=2504;DP=17329;EAS_AF=0.247;AMR_AF=0.1686;AFR_AF=0.0129;EUR_AF=0.0765;SAS_AF=0.2515;AA=A|||;VT=SNP
14	52008056	rs11847589	A	G	100	PASS	AC=530;AF=0.105831;AN=5008;NS=2504;DP=19335;EAS_AF=0.0823;AMR_AF=0.0965;AFR_AF=0.205;EUR_AF=0.0159;SAS_AF=0.0951;AA=A|||;VT=SNP
14	52008078	rs78385974	T	A	100	PASS	AC=209;AF=0.0417332;AN=5008;NS=2504;DP=19646;EAS_AF=0.0188;AMR_AF=0.1009;AFR_AF=0.0045;EUR_AF=0.0447;SAS_AF=0.0706;AA=T|||;VT=SNP
14	52008759	rs78859585	G	A	100	PASS	AC=268;AF=0.0535144;AN=5008;NS=2504;DP=18397;EAS_AF=0.0159;AMR_AF=0.1052;AFR_AF=0.0461;EUR_AF=0.0457;SAS_AF=0.0736;AA=G|||;VT=SNP
14	52008808	rs35502288	A	G	100	PASS	AC=1316;AF=0.26278;AN=5008;NS=2504;DP=18309;EAS_AF=0.3413;AMR_AF=0.1671;AFR_AF=0.1407;EUR_AF=0.3529;SAS_AF=0.3221;AA=A|||;VT=SNP
14	52009932	rs17124136	T	C	100	PASS	AC=256;AF=0.0511182;AN=5008;NS=2504;DP=16576;EAS_AF=0.0685;AMR_AF=0.0937;AFR_AF=0.0408;EUR_AF=0.0159;SAS_AF=0.0532;AA=T|||;VT=SNP
14	52010395	rs17124140	G	C	100	PASS	AC=1001;AF=0.19988;AN=5008;NS=2504;DP=17185;EAS_AF=0.0298;AMR_AF=0.2219;AFR_AF=0.3389;EUR_AF=0.2028;SAS_AF=0.1687;AA=C|||;VT=SNP
14	52010799	rs7140150	C	T	100	PASS	AC=2806;AF=0.560304;AN=5008;NS=2504;DP=15427;EAS_AF=0.501;AMR_AF=0.5793;AFR_AF=0.5772;EUR_AF=0.5229;SAS_AF=0.6237;AA=T|||;VT=SNP
14	52010808	rs7140155	C	T	100	PASS	AC=2810;AF=0.561102;AN=5008;NS=2504;DP=15542;EAS_AF=0.5;AMR_AF=0.585;AFR_AF=0.5772;EUR_AF=0.5249;SAS_AF=0.6227;AA=C|||;VT=SNP
14	52011189	rs17585412	T	C	100	PASS	AC=737;AF=0.147165;AN=5008;NS=2504;DP=15576;EAS_AF=0.0268;AMR_AF=0.1153;AFR_AF=0.2012;EUR_AF=0.1889;SAS_AF=0.1779;AA=T|||;VT=SNP
14	52012371	rs146367747	G	A	100	PASS	AC=103;AF=0.0205671;AN=5008;NS=2504;DP=18533;EAS_AF=0.0198;AMR_AF=0.0303;AFR_AF=0.0144;EUR_AF=0.005;SAS_AF=0.0389;AA=G|||;VT=SNP
14	52012491	rs8013974	A	G	100	PASS	AC=1400;AF=0.279553;AN=5008;NS=2504;DP=17308;EAS_AF=0.2054;AMR_AF=0.3069;AFR_AF=0.3101;EUR_AF=0.2823;SAS_AF=0.2924;AA=A|||;VT=SNP
14	52012835	rs17585531	T	G	100	PASS	AC=790;AF=0.157748;AN=5008;NS=2504;DP=16346;EAS_AF=0.0268;AMR_AF=0.121;AFR_AF=0.2405;EUR_AF=0.1889;SAS_AF=0.1748;AA=G|||;VT=SNP
14	52012988	rs4901136	G	A	100	PASS	AC=2559;AF=0.510982;AN=5008;NS=2504;DP=12786;EAS_AF=0.4712;AMR_AF=0.4971;AFR_AF=0.5129;EUR_AF=0.495;SAS_AF=0.5757;AA=G|||;VT=SNP
14	52013578	rs12433928	A	G	100	PASS	AC=1014;AF=0.202476;AN=5008;NS=2504;DP=17292;EAS_AF=0.1974;AMR_AF=0.2349;AFR_AF=0.1112;EUR_AF=0.2296;SAS_AF=0.2802;AA=A|||;VT=SNP
14	52013740	rs17585587	C	G	100	PASS	AC=602;AF=0.120208;AN=5008;NS=2504;DP=17014;EAS_AF=0.0268;AMR_AF=0.1037;AFR_AF=0.1089;EUR_AF=0.1889;SAS_AF=0.1728;AA=C|||;VT=SNP
14	52013976	rs8005519	T	C	100	PASS	AC=1014;AF=0.202476;AN=5008;NS=2504;DP=20251;EAS_AF=0.1905;AMR_AF=0.2349;AFR_AF=0.1165;EUR_AF=0.2296;SAS_AF=0.2802;AA=T|||;VT=SNP
14	52014153	rs17662642	T	C	100	PASS	AC=684;AF=0.136581;AN=5008;NS=2504;DP=17882;EAS_AF=0.0268;AMR_AF=0.1095;AFR_AF=0.1679;EUR_AF=0.1889;SAS_AF=0.1728;AA=T|||;VT=SNP
14	52014236	rs12879891	G	A	100	PASS	AC=2874;AF=0.573882;AN=5008;NS=2504;DP=18819;EAS_AF=0.5;AMR_AF=0.5432;AFR_AF=0.671;EUR_AF=0.501;SAS_AF=0.6155;AA=A|||;VT=SNP
14	52014315	rs17662696	C	T	100	PASS	AC=494;AF=0.0986422;AN=5008;NS=2504;DP=19388;EAS_AF=0.0069;AMR_AF=0.0735;AFR_AF=0.093;EUR_AF=0.1799;SAS_AF=0.135;AA=C|||;VT=SNP
14	52015706	rs8011691	G	C	100	PASS	AC=149;AF=0.0297524;AN=5008;NS=2504;DP=21797;EAS_AF=0.0149;AMR_AF=0.0432;AFR_AF=0.0333;EUR_AF=0.0507;SAS_AF=0.0092;AA=G|||;VT=SNP
14	52015823	rs4901137	G	C	100	PASS	AC=4199;AF=0.838458;AN=5008;NS=2504;DP=18542;EAS_AF=0.7063;AMR_AF=0.8473;AFR_AF=0.9281;EUR_AF=0.7833;SAS_AF=0.9039;AA=C|||;VT=SNP
14	52015889	rs72673965	A	G	100	PASS	AC=1006;AF=0.200879;AN=5008;NS=2504;DP=19828;EAS_AF=0.1905;AMR_AF=0.2334;AFR_AF=0.112;EUR_AF=0.2316;SAS_AF=0.2771;AA=A|||;VT=SNP
14	52016073	rs17585813	A	G	100	PASS	AC=1007;AF=0.201078;AN=5008;NS=2504;DP=17534;EAS_AF=0.1915;AMR_AF=0.2334;AFR_AF=0.112;EUR_AF=0.2316;SAS_AF=0.2771;AA=A|||;VT=SNP
14	52016165	rs6572772	G	A	100	PASS	AC=152;AF=0.0303514;AN=5008;NS=2504;DP=14588;EAS_AF=0.0159;AMR_AF=0.0447;AFR_AF=0.034;EUR_AF=0.0507;SAS_AF=0.0092;AA=g|||;VT=SNP
14	52016283	rs17662791	A	G	100	PASS	AC=1035;AF=0.206669;AN=5008;NS=2504;DP=12739;EAS_AF=0.1905;AMR_AF=0.2363;AFR_AF=0.1331;EUR_AF=0.2316;SAS_AF=0.2761;AA=A|||;VT=SNP
14	52016650	rs7156142	T	C	100	PASS	AC=152;AF=0.0303514;AN=5008;NS=2504;DP=15319;EAS_AF=0.0159;AMR_AF=0.0447;AFR_AF=0.034;EUR_AF=0.0507;SAS_AF=0.0092;AA=T|||;VT=SNP
14	52017363	rs4898696	G	A	100	PASS	AC=4163;AF=0.83127;AN=5008;NS=2504;DP=17815;EAS_AF=0.7044;AMR_AF=0.8429;AFR_AF=0.8979;EUR_AF=0.7903;SAS_AF=0.9059;AA=A|||;VT=SNP
14	52017710	rs1014465	G	C	100	PASS	AC=1895;AF=0.378395;AN=5008;NS=2504;DP=19416;EAS_AF=0.3919;AMR_AF=0.3718;AFR_AF=0.3767;EUR_AF=0.3211;SAS_AF=0.4305;AA=G|||;VT=SNP
14	52017737	rs17585925	C	T	100	PASS	AC=106;AF=0.0211661;AN=5008;NS=2504;DP=18515;EAS_AF=0.0159;AMR_AF=0.0418;AFR_AF=0.0008;EUR_AF=0.0507;SAS_AF=0.0092;AA=C|||;VT=SNP
14	52018078	rs2180784	G	A	100	PASS	AC=527;AF=0.105232;AN=5008;NS=2504;DP=15957;EAS_AF=0.0069;AMR_AF=0.0764;AFR_AF=0.1172;EUR_AF=0.1809;SAS_AF=0.1329;AA=A|||;VT=SNP
14	52018082	rs61128616	A	C	100	PASS	AC=482;AF=0.096246;AN=5008;NS=2504;DP=15959;EAS_AF=0.0069;AMR_AF=0.0749;AFR_AF=0.084;EUR_AF=0.1809;SAS_AF=0.1329;AA=A|||;VT=SNP
14	52019213	rs61969800	A	C	100	PASS	AC=500;AF=0.0998403;AN=5008;NS=2504;DP=2475;EAS_AF=0.0069;AMR_AF=0.0735;AFR_AF=0.0953;EUR_AF=0.1849;SAS_AF=0.1329;AA=A|||;VT=SNP
14	52022308	rs1965592	T	G	100	PASS	AC=4193;AF=0.83726;AN=5008;NS=2504;DP=17351;EAS_AF=0.7034;AMR_AF=0.8458;AFR_AF=0.9312;EUR_AF=0.7853;SAS_AF=0.8957;AA=G|||;VT=SNP
14	52022765	rs17586050	T	C	100	PASS	AC=897;AF=0.179113;AN=5008;NS=2504;DP=20432;EAS_AF=0.0952;AMR_AF=0.2305;AFR_AF=0.1082;EUR_AF=0.2256;SAS_AF=0.2771;AA=T|||;VT=SNP
14	52022998	rs1465116	T	G	100	PASS	AC=2150;AF=0.429313;AN=5008;NS=2504;DP=22394;EAS_AF=0.5655;AMR_AF=0.4251;AFR_AF=0.3979;EUR_AF=0.3231;SAS_AF=0.4438;AA=T|||;VT=SNP
14	52023904	rs1956566	C	T	100	PASS	AC=2787;AF=0.55651;AN=5008;NS=2504;DP=18400;EAS_AF=0.5258;AMR_AF=0.4798;AFR_AF=0.6558;EUR_AF=0.502;SAS_AF=0.5644;AA=t|||;VT=SNP
14	52024319	rs1956565	C	T	100	PASS	AC=4158;AF=0.830272;AN=5008;NS=2504;DP=20108;EAS_AF=0.7044;AMR_AF=0.8314;AFR_AF=0.9312;EUR_AF=0.7634;SAS_AF=0.8916;AA=T|||;VT=SNP
14	52024858	rs56270364	T	C	100	PASS	AC=907;AF=0.18111;AN=5008;NS=2504;DP=15149;EAS_AF=0.1438;AMR_AF=0.2493;AFR_AF=0.0847;EUR_AF=0.2038;SAS_AF=0.2781;AA=T|||;VT=SNP
14	52025192	rs149734249	A	C	100	PASS	AC=109;AF=0.0217652;AN=5008;NS=2504;DP=14006;EAS_AF=0.0159;AMR_AF=0.0403;AFR_AF=0.0008;EUR_AF=0.0557;SAS_AF=0.0082;AA=A|||;VT=SNP
14	52025208	rs8017155	C	A	100	PASS	AC=4141;AF=0.826877;AN=5008;NS=2504;DP=14630;EAS_AF=0.7044;AMR_AF=0.83;AFR_AF=0.9198;EUR_AF=0.7674;SAS_AF=0.8865;AA=A|||;VT=SNP
14	52025955	rs7156740	G	A	100	PASS	AC=2139;AF=0.427117;AN=5008;NS=2504;DP=20035;EAS_AF=0.5198;AMR_AF=0.3963;AFR_AF=0.4531;EUR_AF=0.3181;SAS_AF=0.4305;AA=G|||;VT=SNP
14	52027045	rs2025026	T	C	100	PASS	AC=2086;AF=0.416534;AN=5008;NS=2504;DP=18992;EAS_AF=0.5248;AMR_AF=0.3948;AFR_AF=0.3971;EUR_AF=0.3231;SAS_AF=0.4427;AA=T|||;VT=SNP
14	52027495	rs1956564	C	T	100	PASS	AC=2069;AF=0.413139;AN=5008;NS=2504;DP=17230;EAS_AF=0.5248;AMR_AF=0.3948;AFR_AF=0.3949;EUR_AF=0.3231;SAS_AF=0.4284;AA=C|||;VT=SNP
14	52028019	rs1950911	C	T	100	PASS	AC=896;AF=0.178914;AN=5008;NS=2504;DP=20772;EAS_AF=0.1429;AMR_AF=0.2493;AFR_AF=0.084;EUR_AF=0.1998;SAS_AF=0.273;AA=C|||;VT=SNP
14	52028196	rs2064923	G	A	100	PASS	AC=387;AF=0.0772764;AN=5008;NS=2504;DP=18611;EAS_AF=0.0446;AMR_AF=0.0375;AFR_AF=0.1377;EUR_AF=0.1004;SAS_AF=0.0337;AA=G|||;VT=SNP
14	52028230	rs17124197	G	A	100	PASS	AC=1220;AF=0.24361;AN=5008;NS=2504;DP=19625;EAS_AF=0.1587;AMR_AF=0.317;AFR_AF=0.2322;EUR_AF=0.2565;SAS_AF=0.2812;AA=G|||;VT=SNP
14	52028919	rs7154424	T	C	100	PASS	AC=2261;AF=0.451478;AN=5008;NS=2504;DP=18840;EAS_AF=0.4147;AMR_AF=0.4193;AFR_AF=0.584;EUR_AF=0.328;SAS_AF=0.4601;AA=C|||;VT=SNP
14	52029007	rs1950909	C	T	100	PASS	AC=2871;AF=0.573283;AN=5008;NS=2504;DP=20436;EAS_AF=0.4365;AMR_AF=0.5317;AFR_AF=0.6846;EUR_AF=0.5646;SAS_AF=0.6022;AA=T|||;VT=SNP
14	52030692	rs8016155	A	G	100	PASS	AC=2174;AF=0.434105;AN=5008;NS=2504;DP=18522;EAS_AF=0.5437;AMR_AF=0.4236;AFR_AF=0.4054;EUR_AF=0.328;SAS_AF=0.4765;AA=A|||;VT=SNP
14	52030812	rs8016351	A	G	100	PASS	AC=2102;AF=0.419728;AN=5008;NS=2504;DP=16928;EAS_AF=0.4226;AMR_AF=0.4063;AFR_AF=0.4652;EUR_AF=0.329;SAS_AF=0.4581;AA=a|||;VT=SNP
14	52031492	rs17124206	C	T	100	PASS	AC=859;AF=0.171526;AN=5008;NS=2504;DP=17802;EAS_AF=0.0228;AMR_AF=0.1282;AFR_AF=0.2859;EUR_AF=0.2376;SAS_AF=0.1329;AA=T|||;VT=SNP
14	52033060	rs10484088	A	G	100	PASS	AC=893;AF=0.178315;AN=5008;NS=2504;DP=18062;EAS_AF=0.1438;AMR_AF=0.2493;AFR_AF=0.087;EUR_AF=0.2008;SAS_AF=0.2638;AA=A|||;VT=SNP
14	52033357	rs8012983	G	A	100	PASS	AC=1896;AF=0.378594;AN=5008;NS=2504;DP=18285;EAS_AF=0.3929;AMR_AF=0.3746;AFR_AF=0.3828;EUR_AF=0.326;SAS_AF=0.4151;AA=G|||;VT=SNP
14	52033392	rs10484086	C	T	100	PASS	AC=329;AF=0.0656949;AN=5008;NS=2504;DP=18656;EAS_AF=0.0159;AMR_AF=0.0548;AFR_AF=0.1566;EUR_AF=0.0577;SAS_AF=0.0102;AA=C|||;VT=SNP
14	52033402	rs2025025	G	A	100	PASS	AC=4158;AF=0.830272;AN=5008;NS=2504;DP=18243;EAS_AF=0.7034;AMR_AF=0.8329;AFR_AF=0.9281;EUR_AF=0.7704;SAS_AF=0.8885;AA=A|||;VT=SNP
14	52033455	rs1570126	C	T	100	PASS	AC=3741;AF=0.747005;AN=5008;NS=2504;DP=20347;EAS_AF=0.5615;AMR_AF=0.7565;AFR_AF=0.8359;EUR_AF=0.7137;SAS_AF=0.8456;AA=C|||;VT=SNP
14	52033612	rs726529	C	T	100	PASS	AC=4161;AF=0.830871;AN=5008;NS=2504;DP=19857;EAS_AF=0.7073;AMR_AF=0.8329;AFR_AF=0.9266;EUR_AF=0.7714;SAS_AF=0.8885;AA=T|||;VT=SNP
14	52033691	rs726531	T	G	100	PASS	AC=4163;AF=0.83127;AN=5008;NS=2504;DP=17639;EAS_AF=0.7083;AMR_AF=0.8329;AFR_AF=0.9266;EUR_AF=0.7724;SAS_AF=0.8885;AA=G|||;VT=SNP
14	52033803	rs4371085	T	C	100	PASS	AC=2003;AF=0.39996;AN=5008;NS=2504;DP=18203;EAS_AF=0.4107;AMR_AF=0.4063;AFR_AF=0.3956;EUR_AF=0.33;SAS_AF=0.4622;AA=T|||;VT=SNP
14	52033893	rs726532	G	T	100	PASS	AC=3946;AF=0.787939;AN=5008;NS=2504;DP=20689;EAS_AF=0.6915;AMR_AF=0.7882;AFR_AF=0.8502;EUR_AF=0.7147;SAS_AF=0.8783;AA=T|||;VT=SNP
14	52034354	rs10149343	C	T	100	PASS	AC=2977;AF=0.594449;AN=5008;NS=2504;DP=22573;EAS_AF=0.5635;AMR_AF=0.5519;AFR_AF=0.6384;EUR_AF=0.5686;SAS_AF=0.6237;AA=T|||;VT=SNP
14	52034399	rs61969804	C	T	100	PASS	AC=498;AF=0.0994409;AN=5008;NS=2504;DP=23387;EAS_AF=0.0069;AMR_AF=0.0735;AFR_AF=0.0953;EUR_AF=0.1839;SAS_AF=0.1319;AA=C|||;VT=SNP
14	52034572	rs35010238	C	A	100	PASS	AC=431;AF=0.0860623;AN=5008;NS=2504;DP=21521;EAS_AF=0.2044;AMR_AF=0.0418;AFR_AF=0.0083;EUR_AF=0.1133;SAS_AF=0.0726;AA=C|||;VT=SNP
14	52034591	rs10873050	T	C	100	PASS	AC=2268;AF=0.452875;AN=5008;NS=2504;DP=21497;EAS_AF=0.5417;AMR_AF=0.438;AFR_AF=0.4637;EUR_AF=0.331;SAS_AF=0.4826;AA=T|||;VT=SNP
14	52035018	rs17586545	C	T	100	PASS	AC=111;AF=0.0221645;AN=5008;NS=2504;DP=20169;EAS_AF=0.0159;AMR_AF=0.0346;AFR_AF=0.0053;EUR_AF=0.0537;SAS_AF=0.0102;AA=C|||;VT=SNP
14	52035101	rs59633030	G	A	100	PASS	AC=501;AF=0.10004;AN=5008;NS=2504;DP=21817;EAS_AF=0.0069;AMR_AF=0.072;AFR_AF=0.0961;EUR_AF=0.1839;SAS_AF=0.135;AA=G|||;VT=SNP
14	52036304	rs61969815	C	G	100	PASS	AC=498;AF=0.0994409;AN=5008;NS=2504;DP=13649;EAS_AF=0.0089;AMR_AF=0.0735;AFR_AF=0.1029;EUR_AF=0.1839;SAS_AF=0.1196;AA=C|||;VT=SNP
14	52036560	rs118042558	G	A	100	PASS	AC=106;AF=0.0211661;AN=5008;NS=2504;DP=14950;EAS_AF=0.0159;AMR_AF=0.036;AFR_AF=0.0008;EUR_AF=0.0537;SAS_AF=0.0102;AA=G|||;VT=SNP
14	52036648	rs61969816	C	T	100	PASS	AC=395;AF=0.0788738;AN=5008;NS=2504;DP=17372;EAS_AF=0.0069;AMR_AF=0.0677;AFR_AF=0.0431;EUR_AF=0.1809;SAS_AF=0.1043;AA=C|||;VT=SNP
14	52036785	rs2357111	G	A	100	PASS	AC=4136;AF=0.825879;AN=5008;NS=2504;DP=15633;EAS_AF=0.6935;AMR_AF=0.8343;AFR_AF=0.9228;EUR_AF=0.7674;SAS_AF=0.8855;AA=A|||;VT=SNP
14	52037544	rs117758090	T	G	100	PASS	AC=127;AF=0.0253594;AN=5008;NS=2504;DP=21341;EAS_AF=0.0139;AMR_AF=0.036;AFR_AF=0.0189;EUR_AF=0.0527;SAS_AF=0.0102;AA=T|||;VT=SNP
14	52037616	rs1950935	G	A	100	PASS	AC=4028;AF=0.804313;AN=5008;NS=2504;DP=21073;EAS_AF=0.6339;AMR_AF=0.8098;AFR_AF=0.9266;EUR_AF=0.7734;SAS_AF=0.8425;AA=A|||;VT=SNP
14	52037666	rs1950934	T	C	100	PASS	AC=4116;AF=0.821885;AN=5008;NS=2504;DP=21089;EAS_AF=0.6518;AMR_AF=0.8386;AFR_AF=0.9266;EUR_AF=0.7783;SAS_AF=0.8885;AA=C|||;VT=SNP
14	52038092	rs75091500	A	G	100	PASS	AC=103;AF=0.0205671;AN=5008;NS=2504;DP=20568;EAS_AF=0.0149;AMR_AF=0.0346;AFR_AF=0.0008;EUR_AF=0.0527;SAS_AF=0.0102;AA=A|||;VT=SNP
14	52038406	rs9323212	C	T	100	PASS	AC=2274;AF=0.454073;AN=5008;NS=2504;DP=17773;EAS_AF=0.4008;AMR_AF=0.4827;AFR_AF=0.3782;EUR_AF=0.5149;SAS_AF=0.5286;AA=C|||;VT=SNP
14	52039460	rs4898698	A	G	100	PASS	AC=1847;AF=0.36881;AN=5008;NS=2504;DP=19436;EAS_AF=0.2728;AMR_AF=0.3501;AFR_AF=0.5492;EUR_AF=0.2913;SAS_AF=0.317;AA=G|||;VT=SNP
14	52039740	rs75731609	C	T	100	PASS	AC=101;AF=0.0201677;AN=5008;NS=2504;DP=20407;EAS_AF=0.0139;AMR_AF=0.0331;AFR_AF=0.0008;EUR_AF=0.0527;SAS_AF=0.0102;AA=C|||;VT=SNP
14	52039744	rs55692665	A	C	100	PASS	AC=1446;AF=0.288738;AN=5008;NS=2504;DP=20494;EAS_AF=0.2609;AMR_AF=0.2853;AFR_AF=0.3366;EUR_AF=0.2386;SAS_AF=0.3067;AA=A|||;VT=SNP
14	52039766	rs78346592	T	A	100	PASS	AC=101;AF=0.0201677;AN=5008;NS=2504;DP=20181;EAS_AF=0.0139;AMR_AF=0.0331;AFR_AF=0.0008;EUR_AF=0.0527;SAS_AF=0.0102;AA=T|||;VT=SNP
14	52041601	rs117522772	T	G	100	PASS	AC=103;AF=0.0205671;AN=5008;NS=2504;DP=15451;EAS_AF=0.0139;AMR_AF=0.036;AFR_AF=0.0008;EUR_AF=0.0527;SAS_AF=0.0102;AA=T|||;VT=SNP
14	52042229	rs7151351	G	A	100	PASS	AC=4348;AF=0.868211;AN=5008;NS=2504;DP=18668;EAS_AF=0.752;AMR_AF=0.8948;AFR_AF=0.9266;EUR_AF=0.8459;SAS_AF=0.9131;AA=A|||;VT=SNP
14	52042824	rs11157835	G	A	100	PASS	AC=206;AF=0.0411342;AN=5008;NS=2504;DP=20231;EAS_AF=0.0308;AMR_AF=0.0648;AFR_AF=0.0083;EUR_AF=0.0606;SAS_AF=0.0593;AA=G|||;VT=SNP
14	52043327	rs72673981	G	C	100	PASS	AC=1008;AF=0.201278;AN=5008;NS=2504;DP=20688;EAS_AF=0.127;AMR_AF=0.2853;AFR_AF=0.1475;EUR_AF=0.2903;SAS_AF=0.1994;AA=C|||;VT=SNP
14	52043838	rs78125396	G	A	100	PASS	AC=318;AF=0.0634984;AN=5008;NS=2504;DP=20868;EAS_AF=0.0486;AMR_AF=0.0562;AFR_AF=0.1301;EUR_AF=0.0089;SAS_AF=0.0501;AA=G|||;VT=SNP
14	52044247	rs12434748	G	A	100	PASS	AC=1751;AF=0.349641;AN=5008;NS=2504;DP=23527;EAS_AF=0.2321;AMR_AF=0.3314;AFR_AF=0.5719;EUR_AF=0.3002;SAS_AF=0.2342;AA=A|||;VT=SNP
14	52044280	rs12434760	G	A	100	PASS	AC=865;AF=0.172724;AN=5008;NS=2504;DP=22876;EAS_AF=0.1438;AMR_AF=0.219;AFR_AF=0.1346;EUR_AF=0.2465;SAS_AF=0.1452;AA=G|||;VT=SNP
14	52044331	rs10141566	A	G	100	PASS	AC=1291;AF=0.257788;AN=5008;NS=2504;DP=22443;EAS_AF=0.1518;AMR_AF=0.2421;AFR_AF=0.3926;EUR_AF=0.2505;SAS_AF=0.2035;AA=A|||;VT=SNP
14	52044782	rs7143090	G	A	100	PASS	AC=1458;AF=0.291134;AN=5008;NS=2504;DP=19774;EAS_AF=0.1885;AMR_AF=0.2723;AFR_AF=0.441;EUR_AF=0.2903;SAS_AF=0.2086;AA=A|||;VT=SNP
14	52044914	rs7143311	G	A	100	PASS	AC=1806;AF=0.360623;AN=5008;NS=2504;DP=19958;EAS_AF=0.2341;AMR_AF=0.3343;AFR_AF=0.593;EUR_AF=0.2992;SAS_AF=0.2587;AA=A|||;VT=SNP
14	52045292	rs77833917	A	G	100	PASS	AC=143;AF=0.0285543;AN=5008;NS=2504;DP=21590;EAS_AF=0.0367;AMR_AF=0.0245;AFR_AF=0.0287;EUR_AF=0.0417;SAS_AF=0.0092;AA=A|||;VT=SNP
14	52045828	rs12587253	T	A	100	PASS	AC=1447;AF=0.288938;AN=5008;NS=2504;DP=15840;EAS_AF=0.2262;AMR_AF=0.2709;AFR_AF=0.4054;EUR_AF=0.2575;SAS_AF=0.2413;AA=T|||;VT=SNP
14	52045869	rs28505220	A	C	100	PASS	AC=345;AF=0.0688898;AN=5008;NS=2504;DP=15812;EAS_AF=0.0456;AMR_AF=0.0562;AFR_AF=0.1528;EUR_AF=0.0089;SAS_AF=0.0501;AA=A|||;VT=SNP
14	52045915	rs28391677	G	A	100	PASS	AC=495;AF=0.0988419;AN=5008;NS=2504;DP=16446;EAS_AF=0.0823;AMR_AF=0.085;AFR_AF=0.1846;EUR_AF=0.0507;SAS_AF=0.0593;AA=A|||;VT=SNP
14	52046205	rs17587084	C	T	100	PASS	AC=108;AF=0.0215655;AN=5008;NS=2504;DP=19348;EAS_AF=0.0367;AMR_AF=0.0245;AFR_AF=0.0023;EUR_AF=0.0417;SAS_AF=0.0092;AA=C|||;VT=SNP
14	52046248	rs28490527	A	C	100	PASS	AC=1946;AF=0.388578;AN=5008;NS=2504;DP=21283;EAS_AF=0.3085;AMR_AF=0.3573;AFR_AF=0.5893;EUR_AF=0.3111;SAS_AF=0.3016;AA=C|||;VT=SNP
14	52046311	rs12433580	T	C	100	PASS	AC=1980;AF=0.395367;AN=5008;NS=2504;DP=22795;EAS_AF=0.3085;AMR_AF=0.3617;AFR_AF=0.6059;EUR_AF=0.3111;SAS_AF=0.3108;AA=C|||;VT=SNP
14	52046528	rs10148226	A	G	100	PASS	AC=458;AF=0.0914537;AN=5008;NS=2504;DP=20543;EAS_AF=0.0823;AMR_AF=0.0807;AFR_AF=0.1589;EUR_AF=0.0507;SAS_AF=0.0593;AA=G|||;VT=SNP
14	52046571	rs10148390	C	G	100	PASS	AC=343;AF=0.0684904;AN=5008;NS=2504;DP=20412;EAS_AF=0.0446;AMR_AF=0.0562;AFR_AF=0.1513;EUR_AF=0.0099;SAS_AF=0.0501;AA=C|||;VT=SNP
14	52047538	rs17092930	A	G	100	PASS	AC=297;AF=0.0593051;AN=5008;NS=2504;DP=19847;EAS_AF=0.0952;AMR_AF=0.0389;AFR_AF=0.003;EUR_AF=0.0626;SAS_AF=0.1094;AA=A|||;VT=SNP
14	52047662	rs17663972	T	G	100	PASS	AC=127;AF=0.0253594;AN=5008;NS=2504;DP=17931;EAS_AF=0.0437;AMR_AF=0.0245;AFR_AF=0.0008;EUR_AF=0.0517;SAS_AF=0.0133;AA=T|||;VT=SNP
14	52047794	rs111393684	G	C	100	PASS	AC=100;AF=0.0199681;AN=5008;NS=2504;DP=17677;EAS_AF=0.0079;AMR_AF=0.0346;AFR_AF=0.003;EUR_AF=0.0567;SAS_AF=0.0072;AA=G|||;VT=SNP
14	52048393	rs4898700	G	A	100	PASS	AC=4303;AF=0.859225;AN=5008;NS=2504;DP=19475;EAS_AF=0.8849;AMR_AF=0.9452;AFR_AF=0.6641;EUR_AF=0.9523;SAS_AF=0.9397;AA=G|||;VT=SNP
14	52049190	rs1956588	G	A	100	PASS	AC=4330;AF=0.864617;AN=5008;NS=2504;DP=23158;EAS_AF=0.8919;AMR_AF=0.928;AFR_AF=0.7436;EUR_AF=0.9235;SAS_AF=0.8947;AA=A|||;VT=SNP
14	52049823	rs941702	T	C	100	PASS	AC=2109;AF=0.421126;AN=5008;NS=2504;DP=17398;EAS_AF=0.4841;AMR_AF=0.4121;AFR_AF=0.3729;EUR_AF=0.4632;SAS_AF=0.3845;AA=T|||;VT=SNP
14	52049946	rs6572776	T	A	100	PASS	AC=4315;AF=0.861621;AN=5008;NS=2504;DP=16849;EAS_AF=0.8929;AMR_AF=0.9222;AFR_AF=0.73;EUR_AF=0.9294;SAS_AF=0.8947;AA=T|||;VT=SNP
14	52050087	rs1956587	C	T	100	PASS	AC=4875;AF=0.973442;AN=5008;NS=2504;DP=19247;EAS_AF=0.9494;AMR_AF=0.9784;AFR_AF=0.9894;EUR_AF=0.9632;SAS_AF=0.9836;AA=T|||;VT=SNP
14	52050278	rs73289117	A	T	100	PASS	AC=266;AF=0.053115;AN=5008;NS=2504;DP=18685;EAS_AF=0.0218;AMR_AF=0.0173;AFR_AF=0.1437;EUR_AF=0.008;SAS_AF=0.0348;AA=A|||;VT=SNP
14	52050409	rs74054641	G	C	100	PASS	AC=285;AF=0.0569089;AN=5008;NS=2504;DP=18514;EAS_AF=0.0575;AMR_AF=0.0346;AFR_AF=0.0575;EUR_AF=0.0368;SAS_AF=0.092;AA=G|||;VT=SNP
14	52050765	rs77409938	G	C	100	PASS	AC=85;AF=0.0169728;AN=5008;NS=2504;DP=18885;EAS_AF=0.0218;AMR_AF=0.0058;AFR_AF=0.0129;EUR_AF=0.008;SAS_AF=0.0348;AA=G|||;VT=SNP
14	52051123	rs1956586	A	G	100	PASS	AC=4618;AF=0.922125;AN=5008;NS=2504;DP=21201;EAS_AF=0.9276;AMR_AF=0.9611;AFR_AF=0.8517;EUR_AF=0.9553;SAS_AF=0.9499;AA=G|||;VT=SNP
14	52051170	rs11627579	G	T	100	PASS	AC=2012;AF=0.401757;AN=5008;NS=2504;DP=21803;EAS_AF=0.4742;AMR_AF=0.4121;AFR_AF=0.3366;EUR_AF=0.4523;SAS_AF=0.3558;AA=G|||;VT=SNP
14	52051189	rs4898701	A	G	100	PASS	AC=4620;AF=0.922524;AN=5008;NS=2504;DP=22202;EAS_AF=0.9276;AMR_AF=0.9611;AFR_AF=0.8517;EUR_AF=0.9573;SAS_AF=0.9499;AA=A|||;VT=SNP
14	52051396	rs1950932	A	G	100	PASS	AC=469;AF=0.0936502;AN=5008;NS=2504;DP=20138;EAS_AF=0.0704;AMR_AF=0.111;AFR_AF=0.1392;EUR_AF=0.0646;SAS_AF=0.0736;AA=A|||;VT=SNP
14	52051742	rs6572777	G	A	100	PASS	AC=4601;AF=0.91873;AN=5008;NS=2504;DP=21100;EAS_AF=0.9286;AMR_AF=0.9568;AFR_AF=0.8411;EUR_AF=0.9563;SAS_AF=0.9479;AA=G|||;VT=SNP
14	52052021	rs6572778	A	G	100	PASS	AC=4720;AF=0.942492;AN=5008;NS=2504;DP=20032;EAS_AF=0.9494;AMR_AF=0.9669;AFR_AF=0.8684;EUR_AF=0.9692;SAS_AF=0.9908;AA=C|||;VT=SNP
14	52052214	rs1465115	A	G	100	PASS	AC=3945;AF=0.78774;AN=5008;NS=2504;DP=19431;EAS_AF=0.8274;AMR_AF=0.8804;AFR_AF=0.5129;EUR_AF=0.9513;SAS_AF=0.8845;AA=A|||;VT=SNP
14	52052931	rs4898702	T	A	100	PASS	AC=4230;AF=0.844649;AN=5008;NS=2504;DP=14372;EAS_AF=0.8284;AMR_AF=0.8847;AFR_AF=0.7443;EUR_AF=0.9304;SAS_AF=0.8804;AA=A|||;VT=SNP
14	52053169	rs10873051	G	T	100	PASS	AC=4893;AF=0.977037;AN=5008;NS=2504;DP=15861;EAS_AF=0.9484;AMR_AF=0.9813;AFR_AF=0.9962;EUR_AF=0.9662;SAS_AF=0.9888;AA=T|||;VT=SNP
14	52053894	rs55759452	G	C	100	PASS	AC=1233;AF=0.246206;AN=5008;NS=2504;DP=19380;EAS_AF=0.3442;AMR_AF=0.3127;AFR_AF=0.1074;EUR_AF=0.1779;SAS_AF=0.3558;AA=G|||;VT=SNP
14	52053897	rs7144301	G	A	100	PASS	AC=2729;AF=0.544928;AN=5008;NS=2504;DP=19500;EAS_AF=0.4831;AMR_AF=0.5562;AFR_AF=0.4486;EUR_AF=0.7485;SAS_AF=0.5215;AA=G|||;VT=SNP
14	52054519	rs6572779	G	A	100	PASS	AC=4857;AF=0.969848;AN=5008;NS=2504;DP=17863;EAS_AF=0.9484;AMR_AF=0.9741;AFR_AF=0.975;EUR_AF=0.9662;SAS_AF=0.9857;AA=A|||;VT=SNP
14	52054873	rs4898703	A	C	100	PASS	AC=4797;AF=0.957867;AN=5008;NS=2504;DP=13946;EAS_AF=0.9494;AMR_AF=0.9712;AFR_AF=0.9289;EUR_AF=0.9662;SAS_AF=0.9877;AA=C|||;VT=SNP
14	52054959	rs1956583	C	T	100	PASS	AC=4247;AF=0.848043;AN=5008;NS=2504;DP=13351;EAS_AF=0.8274;AMR_AF=0.8919;AFR_AF=0.7602;EUR_AF=0.9264;SAS_AF=0.8763;AA=T|||;VT=SNP
14	52055038	rs1956582	C	A	100	PASS	AC=4251;AF=0.848842;AN=5008;NS=2504;DP=14062;EAS_AF=0.8284;AMR_AF=0.8919;AFR_AF=0.7625;EUR_AF=0.9264;SAS_AF=0.8763;AA=A|||;VT=SNP
14	52055180	rs72673983	C	T	100	PASS	AC=440;AF=0.0878594;AN=5008;NS=2504;DP=14588;EAS_AF=0.1002;AMR_AF=0.0735;AFR_AF=0.1392;EUR_AF=0.0318;SAS_AF=0.0736;AA=C|||;VT=SNP
14	52055395	rs72673984	A	G	100	PASS	AC=538;AF=0.107428;AN=5008;NS=2504;DP=19043;EAS_AF=0.121;AMR_AF=0.0793;AFR_AF=0.1634;EUR_AF=0.0398;SAS_AF=0.1074;AA=A|||;VT=SNP
14	52055403	rs78446950	C	T	100	PASS	AC=81;AF=0.0161741;AN=5008;NS=2504;DP=19663;EAS_AF=0.0208;AMR_AF=0.0058;AFR_AF=0.0106;EUR_AF=0.008;SAS_AF=0.0348;AA=C|||;VT=SNP
14	52055571	rs12587891	A	T	100	PASS	AC=1630;AF=0.325479;AN=5008;NS=2504;DP=20031;EAS_AF=0.2976;AMR_AF=0.4424;AFR_AF=0.1067;EUR_AF=0.4533;SAS_AF=0.4356;AA=A|||;VT=SNP
14	52055652	rs6572780	A	G	100	PASS	AC=4894;AF=0.977236;AN=5008;NS=2504;DP=17906;EAS_AF=0.9494;AMR_AF=0.9813;AFR_AF=0.9962;EUR_AF=0.9662;SAS_AF=0.9888;AA=G|||;VT=SNP
14	52055794	rs41534447	G	A	100	PASS	AC=307;AF=0.0613019;AN=5008;NS=2504;DP=21725;EAS_AF=0.0625;AMR_AF=0.0389;AFR_AF=0.0832;EUR_AF=0.0318;SAS_AF=0.0767;AA=G|||;VT=SNP
14	52056362	rs7161284	A	G	100	PASS	AC=4943;AF=0.987021;AN=5008;NS=2504;DP=19549;EAS_AF=0.998;AMR_AF=0.9813;AFR_AF=0.997;EUR_AF=0.9662;SAS_AF=0.9877;AA=G|||;VT=SNP
14	52056416	rs7161454	C	T	100	PASS	AC=4794;AF=0.957268;AN=5008;NS=2504;DP=20813;EAS_AF=0.9504;AMR_AF=0.9712;AFR_AF=0.9259;EUR_AF=0.9662;SAS_AF=0.9877;AA=T|||;VT=SNP
14	52056722	rs10140717	A	G	100	PASS	AC=1241;AF=0.247804;AN=5008;NS=2504;DP=13919;EAS_AF=0.1845;AMR_AF=0.1513;AFR_AF=0.5257;EUR_AF=0.0716;SAS_AF=0.1871;AA=G|||;VT=SNP
14	52057072	rs58299915	A	G	100	PASS	AC=1247;AF=0.249002;AN=5008;NS=2504;DP=15595;EAS_AF=0.1845;AMR_AF=0.1513;AFR_AF=0.5295;EUR_AF=0.0726;SAS_AF=0.1871;AA=G|||;VT=SNP
14	52057277	rs41339245	T	C	100	PASS	AC=545;AF=0.108826;AN=5008;NS=2504;DP=18251;EAS_AF=0.121;AMR_AF=0.0793;AFR_AF=0.1679;EUR_AF=0.0398;SAS_AF=0.1084;AA=C|||;VT=SNP
14	52057325	rs61711383	C	G	100	PASS	AC=332;AF=0.0662939;AN=5008;NS=2504;DP=18067;EAS_AF=0.0635;AMR_AF=0.0389;AFR_AF=0.0998;EUR_AF=0.0328;SAS_AF=0.0777;AA=C|||;VT=SNP
14	52057526	rs55954180	A	G	100	PASS	AC=445;AF=0.0888578;AN=5008;NS=2504;DP=18187;EAS_AF=0.1002;AMR_AF=0.0735;AFR_AF=0.143;EUR_AF=0.0318;SAS_AF=0.0736;AA=A|||;VT=SNP
14	52057648	rs33956767	C	T	100	PASS	AC=1624;AF=0.324281;AN=5008;NS=2504;DP=17893;EAS_AF=0.2937;AMR_AF=0.4409;AFR_AF=0.1059;EUR_AF=0.4513;SAS_AF=0.4376;AA=C|||;VT=SNP
14	52057759	rs74054650	A	G	100	PASS	AC=277;AF=0.0553115;AN=5008;NS=2504;DP=19198;EAS_AF=0.0635;AMR_AF=0.036;AFR_AF=0.0598;EUR_AF=0.0318;SAS_AF=0.0787;AA=A|||;VT=SNP
14	52058021	rs35794461	A	C	100	PASS	AC=1979;AF=0.395168;AN=5008;NS=2504;DP=17037;EAS_AF=0.4673;AMR_AF=0.3905;AFR_AF=0.3298;EUR_AF=0.4433;SAS_AF=0.363;AA=A|||;VT=SNP
14	52058255	rs7151960	G	A	100	PASS	AC=1622;AF=0.323882;AN=5008;NS=2504;DP=17345;EAS_AF=0.2966;AMR_AF=0.4395;AFR_AF=0.1135;EUR_AF=0.4443;SAS_AF=0.4305;AA=G|||;VT=SNP
14	52058410	rs116606787	G	A	100	PASS	AC=552;AF=0.110224;AN=5008;NS=2504;DP=14609;EAS_AF=0.121;AMR_AF=0.0821;AFR_AF=0.1694;EUR_AF=0.0398;SAS_AF=0.1115;AA=G|||;VT=SNP
14	52058505	rs112936339	C	A	100	PASS	AC=551;AF=0.110024;AN=5008;NS=2504;DP=15685;EAS_AF=0.121;AMR_AF=0.0821;AFR_AF=0.1694;EUR_AF=0.0398;SAS_AF=0.1104;AA=C|||;VT=SNP
14	52058706	rs7152822	G	A	100	PASS	AC=1665;AF=0.332468;AN=5008;NS=2504;DP=16922;EAS_AF=0.3423;AMR_AF=0.4395;AFR_AF=0.1097;EUR_AF=0.4404;SAS_AF=0.4366;AA=G|||;VT=SNP
14	52059063	rs1950931	C	T	100	PASS	AC=2772;AF=0.553514;AN=5008;NS=2504;DP=16683;EAS_AF=0.503;AMR_AF=0.5317;AFR_AF=0.5772;EUR_AF=0.5099;SAS_AF=0.6339;AA=T|||;VT=SNP
14	52059215	rs72673987	C	T	100	PASS	AC=394;AF=0.0786741;AN=5008;NS=2504;DP=16986;EAS_AF=0.0754;AMR_AF=0.0317;AFR_AF=0.1513;EUR_AF=0.0258;SAS_AF=0.0716;AA=C|||;VT=SNP
14	52060283	rs11850904	T	C	100	PASS	AC=2179;AF=0.435104;AN=5008;NS=2504;DP=17248;EAS_AF=0.4385;AMR_AF=0.4784;AFR_AF=0.298;EUR_AF=0.4742;SAS_AF=0.546;AA=C|||;VT=SNP
14	52060295	rs11846630	G	A	100	PASS	AC=2542;AF=0.507588;AN=5008;NS=2504;DP=16908;EAS_AF=0.505;AMR_AF=0.5202;AFR_AF=0.407;EUR_AF=0.5109;SAS_AF=0.6339;AA=A|||;VT=SNP
14	52060491	rs35699932	T	C	100	PASS	AC=2173;AF=0.433906;AN=5008;NS=2504;DP=18998;EAS_AF=0.4385;AMR_AF=0.4769;AFR_AF=0.2958;EUR_AF=0.4732;SAS_AF=0.545;AA=T|||;VT=SNP
14	52060788	rs7154230	C	T	100	PASS	AC=307;AF=0.0613019;AN=5008;NS=2504;DP=13528;EAS_AF=0.0665;AMR_AF=0.0403;AFR_AF=0.0651;EUR_AF=0.0368;SAS_AF=0.091;AA=C|||;VT=SNP
14	52061069	rs146532947	G	A	100	PASS	AC=396;AF=0.0790735;AN=5008;NS=2504;DP=10535;EAS_AF=0.0764;AMR_AF=0.0317;AFR_AF=0.152;EUR_AF=0.0258;SAS_AF=0.0716;AA=G|||;VT=SNP
14	52062348	rs10142663	A	G	100	PASS	AC=382;AF=0.076278;AN=5008;NS=2504;DP=20292;EAS_AF=0.0952;AMR_AF=0.0591;AFR_AF=0.1475;EUR_AF=0.0159;SAS_AF=0.0348;AA=A|||;VT=SNP
14	52063074	rs2025024	G	A	100	PASS	AC=3133;AF=0.625599;AN=5008;NS=2504;DP=18897;EAS_AF=0.6508;AMR_AF=0.6081;AFR_AF=0.621;EUR_AF=0.5656;SAS_AF=0.68;AA=A|||;VT=SNP
14	52063141	rs2064922	C	T	100	PASS	AC=2179;AF=0.435104;AN=5008;NS=2504;DP=19695;EAS_AF=0.4375;AMR_AF=0.4769;AFR_AF=0.2943;EUR_AF=0.4801;SAS_AF=0.547;AA=T|||;VT=SNP
14	52063533	rs55789601	C	T	100	PASS	AC=1676;AF=0.334665;AN=5008;NS=2504;DP=20543;EAS_AF=0.3433;AMR_AF=0.4366;AFR_AF=0.1203;EUR_AF=0.4394;SAS_AF=0.4356;AA=C|||;VT=SNP
14	52063552	rs76382390	A	G	100	PASS	AC=238;AF=0.047524;AN=5008;NS=2504;DP=20784;EAS_AF=0.0972;AMR_AF=0.049;AFR_AF=0.0431;EUR_AF=0.0159;SAS_AF=0.0337;AA=A|||;VT=SNP
14	52063790	rs41409652	T	A	100	PASS	AC=494;AF=0.0986422;AN=5008;NS=2504;DP=22029;EAS_AF=0.0942;AMR_AF=0.0403;AFR_AF=0.1762;EUR_AF=0.0338;SAS_AF=0.1063;AA=T|||;VT=SNP
14	52063933	rs72673990	C	T	100	PASS	AC=488;AF=0.0974441;AN=5008;NS=2504;DP=22076;EAS_AF=0.0952;AMR_AF=0.0403;AFR_AF=0.171;EUR_AF=0.0338;SAS_AF=0.1063;AA=C|||;VT=SNP
14	52064087	rs74054651	G	A	100	PASS	AC=307;AF=0.0613019;AN=5008;NS=2504;DP=22061;EAS_AF=0.0655;AMR_AF=0.0403;AFR_AF=0.0673;EUR_AF=0.0368;SAS_AF=0.089;AA=G|||;VT=SNP
14	52064343	rs1950930	G	A	100	PASS	AC=3042;AF=0.607428;AN=5008;NS=2504;DP=22208;EAS_AF=0.5575;AMR_AF=0.5648;AFR_AF=0.6914;EUR_AF=0.5417;SAS_AF=0.6431;AA=A|||;VT=SNP
14	52065120	rs1950929	C	T	100	PASS	AC=2241;AF=0.447484;AN=5008;NS=2504;DP=19210;EAS_AF=0.4812;AMR_AF=0.5101;AFR_AF=0.4259;EUR_AF=0.4443;SAS_AF=0.4008;AA=T|||;VT=SNP
14	52065141	rs66670264	G	T	100	PASS	AC=1568;AF=0.313099;AN=5008;NS=2504;DP=19794;EAS_AF=0.3284;AMR_AF=0.3617;AFR_AF=0.1044;EUR_AF=0.4344;SAS_AF=0.4202;AA=T|||;VT=SNP
14	52065182	rs1950928	C	T	100	PASS	AC=4747;AF=0.947883;AN=5008;NS=2504;DP=20574;EAS_AF=0.9514;AMR_AF=0.9726;AFR_AF=0.8896;EUR_AF=0.9652;SAS_AF=0.9877;AA=T|||;VT=SNP
14	52065220	rs10129339	C	T	100	PASS	AC=2643;AF=0.527756;AN=5008;NS=2504;DP=20011;EAS_AF=0.5228;AMR_AF=0.4539;AFR_AF=0.562;EUR_AF=0.492;SAS_AF=0.5757;AA=T|||;VT=SNP
14	52065606	rs75720812	T	C	100	PASS	AC=410;AF=0.081869;AN=5008;NS=2504;DP=18498;EAS_AF=0.0645;AMR_AF=0.0562;AFR_AF=0.1271;EUR_AF=0.0567;SAS_AF=0.0828;AA=T|||;VT=SNP
14	52065854	rs117631279	T	C	100	PASS	AC=249;AF=0.0497204;AN=5008;NS=2504;DP=16222;EAS_AF=0.1042;AMR_AF=0.049;AFR_AF=0.0431;EUR_AF=0.0149;SAS_AF=0.0389;AA=T|||;VT=SNP
14	52066083	rs10132386	A	G	100	PASS	AC=3260;AF=0.650958;AN=5008;NS=2504;DP=17006;EAS_AF=0.6776;AMR_AF=0.5548;AFR_AF=0.7315;EUR_AF=0.6024;SAS_AF=0.6329;AA=G|||;VT=SNP
14	52066519	rs78608750	T	C	100	PASS	AC=251;AF=0.0501198;AN=5008;NS=2504;DP=18355;EAS_AF=0.1101;AMR_AF=0.049;AFR_AF=0.0431;EUR_AF=0.0149;SAS_AF=0.0348;AA=T|||;VT=SNP
14	52067160	rs41334646	T	C	100	PASS	AC=707;AF=0.141174;AN=5008;NS=2504;DP=18023;EAS_AF=0.2054;AMR_AF=0.0865;AFR_AF=0.1823;EUR_AF=0.0517;SAS_AF=0.1503;AA=T|||;VT=SNP
14	52067444	rs113047645	C	T	100	PASS	AC=105;AF=0.0209665;AN=5008;NS=2504;DP=19176;EAS_AF=0.0407;AMR_AF=0.0187;AFR_AF=0.0038;EUR_AF=0.0338;SAS_AF=0.0123;AA=C|||;VT=SNP
14	52067460	rs8015142	A	C	100	PASS	AC=1628;AF=0.32508;AN=5008;NS=2504;DP=18466;EAS_AF=0.38;AMR_AF=0.3617;AFR_AF=0.118;EUR_AF=0.4523;SAS_AF=0.3916;AA=A|||;VT=SNP
14	52067999	rs116951820	C	A	100	PASS	AC=106;AF=0.0211661;AN=5008;NS=2504;DP=17954;EAS_AF=0.0407;AMR_AF=0.0187;AFR_AF=0.0038;EUR_AF=0.0338;SAS_AF=0.0133;AA=C|||;VT=SNP
14	52068081	rs4898704	T	C	100	PASS	AC=2585;AF=0.516174;AN=5008;NS=2504;DP=19415;EAS_AF=0.5962;AMR_AF=0.5;AFR_AF=0.4198;EUR_AF=0.5636;SAS_AF=0.5266;AA=T|||;VT=SNP
14	52068811	rs78438281	A	C	100	PASS	AC=106;AF=0.0211661;AN=5008;NS=2504;DP=19533;EAS_AF=0.0407;AMR_AF=0.0187;AFR_AF=0.0038;EUR_AF=0.0338;SAS_AF=0.0133;AA=A|||;VT=SNP
14	52068919	rs1570124	A	T	100	PASS	AC=4903;AF=0.979034;AN=5008;NS=2504;DP=17845;EAS_AF=0.9593;AMR_AF=0.9798;AFR_AF=0.9962;EUR_AF=0.9662;SAS_AF=0.9888;AA=T|||;VT=SNP
14	52069730	rs7145472	T	A	100	PASS	AC=2973;AF=0.59365;AN=5008;NS=2504;DP=17705;EAS_AF=0.5754;AMR_AF=0.5072;AFR_AF=0.6505;EUR_AF=0.5875;SAS_AF=0.6033;AA=A|||;VT=SNP
14	52069760	rs10142826	A	T	100	PASS	AC=1107;AF=0.221046;AN=5008;NS=2504;DP=17055;EAS_AF=0.1984;AMR_AF=0.1196;AFR_AF=0.3752;EUR_AF=0.1252;SAS_AF=0.2065;AA=T|||;VT=SNP
14	52070239	rs79831492	A	G	100	PASS	AC=467;AF=0.0932508;AN=5008;NS=2504;DP=17170;EAS_AF=0.1329;AMR_AF=0.1124;AFR_AF=0.1142;EUR_AF=0.0258;SAS_AF=0.0798;AA=A|||;VT=SNP
14	52071673	rs79397301	G	C	100	PASS	AC=100;AF=0.0199681;AN=5008;NS=2504;DP=18646;EAS_AF=0.0169;AMR_AF=0.0187;AFR_AF=0.0068;EUR_AF=0.0368;SAS_AF=0.0245;AA=C|||;VT=SNP
14	52072049	rs8014154	T	C	100	PASS	AC=2262;AF=0.451677;AN=5008;NS=2504;DP=18041;EAS_AF=0.7004;AMR_AF=0.6124;AFR_AF=0.093;EUR_AF=0.5149;SAS_AF=0.501;AA=T|||;VT=SNP
14	52072082	rs112076067	A	G	100	PASS	AC=91;AF=0.0181709;AN=5008;NS=2504;DP=18724;EAS_AF=0.0159;AMR_AF=0.0173;AFR_AF=0.0015;EUR_AF=0.0368;SAS_AF=0.0245;AA=A|||;VT=SNP
14	52072333	rs76756877	C	A	100	PASS	AC=90;AF=0.0179712;AN=5008;NS=2504;DP=19044;EAS_AF=0.0159;AMR_AF=0.0159;AFR_AF=0.0015;EUR_AF=0.0368;SAS_AF=0.0245;AA=C|||;VT=SNP
14	52072912	rs7152173	C	A	100	PASS	AC=4893;AF=0.977037;AN=5008;NS=2504;DP=22086;EAS_AF=0.9841;AMR_AF=0.9741;AFR_AF=0.997;EUR_AF=0.9463;SAS_AF=0.9765;AA=A|||;VT=SNP
14	52072937	rs72673995	A	G	100	PASS	AC=347;AF=0.0692891;AN=5008;NS=2504;DP=22533;EAS_AF=0.0724;AMR_AF=0.049;AFR_AF=0.0272;EUR_AF=0.1004;SAS_AF=0.1053;AA=A|||;VT=SNP
14	52072943	rs7152032	A	G	100	PASS	AC=852;AF=0.170128;AN=5008;NS=2504;DP=22509;EAS_AF=0.1667;AMR_AF=0.2089;AFR_AF=0.0295;EUR_AF=0.3082;SAS_AF=0.1943;AA=A|||;VT=SNP
14	52073202	rs75878747	C	T	100	PASS	AC=115;AF=0.0229633;AN=5008;NS=2504;DP=20585;EAS_AF=0.0169;AMR_AF=0.0259;AFR_AF=0.0023;EUR_AF=0.0527;SAS_AF=0.0245;AA=C|||;VT=SNP
14	52073287	rs113980427	T	G	100	PASS	AC=115;AF=0.0229633;AN=5008;NS=2504;DP=20708;EAS_AF=0.0169;AMR_AF=0.0259;AFR_AF=0.0023;EUR_AF=0.0527;SAS_AF=0.0245;AA=T|||;VT=SNP
14	52073301	rs8020209	T	C	100	PASS	AC=2352;AF=0.469649;AN=5008;NS=2504;DP=20960;EAS_AF=0.5466;AMR_AF=0.5432;AFR_AF=0.3669;EUR_AF=0.4354;SAS_AF=0.5123;AA=T|||;VT=SNP
14	52073358	rs7158526	T	C	100	PASS	AC=952;AF=0.190096;AN=5008;NS=2504;DP=21411;EAS_AF=0.1835;AMR_AF=0.2305;AFR_AF=0.0325;EUR_AF=0.3579;SAS_AF=0.2086;AA=C|||;VT=SNP
14	52074130	rs7141183	A	G	100	PASS	AC=328;AF=0.0654952;AN=5008;NS=2504;DP=20422;EAS_AF=0.0188;AMR_AF=0.0533;AFR_AF=0.025;EUR_AF=0.1322;SAS_AF=0.1084;AA=A|||;VT=SNP
14	52074207	rs12879264	C	A	100	PASS	AC=850;AF=0.169728;AN=5008;NS=2504;DP=21107;EAS_AF=0.1637;AMR_AF=0.2075;AFR_AF=0.025;EUR_AF=0.3171;SAS_AF=0.1933;AA=C|||;VT=SNP
14	52074216	rs12880485	T	A	100	PASS	AC=843;AF=0.168331;AN=5008;NS=2504;DP=21031;EAS_AF=0.1647;AMR_AF=0.2061;AFR_AF=0.025;EUR_AF=0.3111;SAS_AF=0.1922;AA=T|||;VT=SNP
14	52074416	rs12434763	G	C	100	PASS	AC=1565;AF=0.3125;AN=5008;NS=2504;DP=20887;EAS_AF=0.2758;AMR_AF=0.2118;AFR_AF=0.5295;EUR_AF=0.1968;SAS_AF=0.2474;AA=G|||;VT=SNP
14	52074870	rs56168634	C	T	100	PASS	AC=334;AF=0.0666933;AN=5008;NS=2504;DP=17833;EAS_AF=0.0149;AMR_AF=0.0447;AFR_AF=0.1256;EUR_AF=0.0755;SAS_AF=0.047;AA=C|||;VT=SNP
14	52074967	rs3890427	G	T	100	PASS	AC=1521;AF=0.303714;AN=5008;NS=2504;DP=17696;EAS_AF=0.2669;AMR_AF=0.2075;AFR_AF=0.5106;EUR_AF=0.1958;SAS_AF=0.2413;AA=G|||;VT=SNP
14	52075152	rs11626565	A	C	100	PASS	AC=307;AF=0.0613019;AN=5008;NS=2504;DP=22477;EAS_AF=0.0188;AMR_AF=0.0562;AFR_AF=0.0038;EUR_AF=0.1322;SAS_AF=0.1135;AA=A|||;VT=SNP
14	52075259	rs1570123	C	A	100	PASS	AC=3477;AF=0.694289;AN=5008;NS=2504;DP=20166;EAS_AF=0.4544;AMR_AF=0.5778;AFR_AF=0.8616;EUR_AF=0.7803;SAS_AF=0.7096;AA=A|||;VT=SNP
14	52075271	rs56224903	G	T	100	PASS	AC=114;AF=0.0227636;AN=5008;NS=2504;DP=19751;EAS_AF=0.0139;AMR_AF=0.0245;AFR_AF=0.0015;EUR_AF=0.0527;SAS_AF=0.0286;AA=G|||;VT=SNP
14	52075571	rs7149515	T	C	100	PASS	AC=550;AF=0.109824;AN=5008;NS=2504;DP=21392;EAS_AF=0.3085;AMR_AF=0.1167;AFR_AF=0.0242;EUR_AF=0.0249;SAS_AF=0.1033;AA=T|||;VT=SNP
14	52075653	rs12885443	A	C	100	PASS	AC=782;AF=0.15615;AN=5008;NS=2504;DP=19223;EAS_AF=0.1577;AMR_AF=0.1988;AFR_AF=0.0265;EUR_AF=0.2694;SAS_AF=0.183;AA=A|||;VT=SNP
14	52076009	rs1956580	C	T	100	PASS	AC=3008;AF=0.600639;AN=5008;NS=2504;DP=19347;EAS_AF=0.7212;AMR_AF=0.7161;AFR_AF=0.3926;EUR_AF=0.664;SAS_AF=0.6104;AA=T|||;VT=SNP
14	52076196	rs7154010	G	C	100	PASS	AC=3293;AF=0.657548;AN=5008;NS=2504;DP=20974;EAS_AF=0.4534;AMR_AF=0.5648;AFR_AF=0.7595;EUR_AF=0.7584;SAS_AF=0.6922;AA=G|||;VT=SNP
14	52077089	rs1006973	T	C	100	PASS	AC=3247;AF=0.648363;AN=5008;NS=2504;DP=12002;EAS_AF=0.7073;AMR_AF=0.7695;AFR_AF=0.385;EUR_AF=0.7515;SAS_AF=0.7515;AA=C|||;VT=SNP
14	52077272	rs72673997	C	T	100	PASS	AC=498;AF=0.0994409;AN=5008;NS=2504;DP=13149;EAS_AF=0.0179;AMR_AF=0.0778;AFR_AF=0.1135;EUR_AF=0.1551;SAS_AF=0.1227;AA=T|||;VT=SNP
14	52077754	rs1956579	A	T	100	PASS	AC=2759;AF=0.550919;AN=5008;NS=2504;DP=18060;EAS_AF=0.7044;AMR_AF=0.7046;AFR_AF=0.2542;EUR_AF=0.6412;SAS_AF=0.592;AA=A|||;VT=SNP
14	52077921	rs17124283	G	A	100	PASS	AC=1843;AF=0.368011;AN=5008;NS=2504;DP=18636;EAS_AF=0.2569;AMR_AF=0.245;AFR_AF=0.618;EUR_AF=0.2674;SAS_AF=0.3354;AA=A|||;VT=SNP
14	52077965	rs1956578	G	A	100	PASS	AC=4851;AF=0.96865;AN=5008;NS=2504;DP=17962;EAS_AF=0.9683;AMR_AF=0.9654;AFR_AF=0.9977;EUR_AF=0.9334;SAS_AF=0.9683;AA=A|||;VT=SNP
14	52078105	rs10131203	A	G	100	PASS	AC=181;AF=0.0361422;AN=5008;NS=2504;DP=17122;EAS_AF=0.003;AMR_AF=0.1282;AFR_AF=0.0325;EUR_AF=0.0239;SAS_AF=0.0225;AA=A|||;VT=SNP
14	52078316	rs2357112	C	T	100	PASS	AC=3037;AF=0.60643;AN=5008;NS=2504;DP=19751;EAS_AF=0.7173;AMR_AF=0.6254;AFR_AF=0.4145;EUR_AF=0.7028;SAS_AF=0.6391;AA=T|||;VT=SNP
14	52078810	rs17588609	A	G	100	PASS	AC=1491;AF=0.297724;AN=5008;NS=2504;DP=15322;EAS_AF=0.2312;AMR_AF=0.3055;AFR_AF=0.205;EUR_AF=0.3519;SAS_AF=0.4305;AA=A|||;VT=SNP
14	52078925	rs10132246	G	A	100	PASS	AC=2786;AF=0.55631;AN=5008;NS=2504;DP=16865;EAS_AF=0.3393;AMR_AF=0.513;AFR_AF=0.7943;EUR_AF=0.5239;SAS_AF=0.5225;AA=A|||;VT=SNP
14	52079210	rs1950927	C	T	100	PASS	AC=972;AF=0.194089;AN=5008;NS=2504;DP=20716;EAS_AF=0.3175;AMR_AF=0.2406;AFR_AF=0.025;EUR_AF=0.2336;SAS_AF=0.2219;AA=C|||;VT=SNP
14	52079265	rs1950926	T	G	100	PASS	AC=2053;AF=0.409944;AN=5008;NS=2504;DP=20610;EAS_AF=0.8433;AMR_AF=0.3473;AFR_AF=0.0719;EUR_AF=0.3887;SAS_AF=0.4867;AA=T|||;VT=SNP
14	52081004	rs10484085	G	A	100	PASS	AC=821;AF=0.163938;AN=5008;NS=2504;DP=18444;EAS_AF=0.0079;AMR_AF=0.1182;AFR_AF=0.3729;EUR_AF=0.169;SAS_AF=0.0695;AA=A|||;VT=SNP
14	52081076	rs80289824	G	A	100	PASS	AC=1037;AF=0.207069;AN=5008;NS=2504;DP=17806;EAS_AF=0.2728;AMR_AF=0.2579;AFR_AF=0.0779;EUR_AF=0.2525;SAS_AF=0.2311;AA=A|||;VT=SNP
14	52081567	rs6572781	G	C	100	PASS	AC=2426;AF=0.484425;AN=5008;NS=2504;DP=18483;EAS_AF=0.3433;AMR_AF=0.5735;AFR_AF=0.4297;EUR_AF=0.5905;SAS_AF=0.5317;AA=G|||;VT=SNP
14	52081861	rs17124293	C	T	100	PASS	AC=1026;AF=0.204872;AN=5008;NS=2504;DP=18183;EAS_AF=0.2738;AMR_AF=0.2579;AFR_AF=0.0666;EUR_AF=0.2525;SAS_AF=0.2342;AA=C|||;VT=SNP
14	52083080	rs1008924	G	A	100	PASS	AC=2330;AF=0.465256;AN=5008;NS=2504;DP=20757;EAS_AF=0.3452;AMR_AF=0.5303;AFR_AF=0.5325;EUR_AF=0.4433;SAS_AF=0.4744;AA=A|||;VT=SNP
14	52083638	rs1465113	G	A	100	PASS	AC=825;AF=0.164736;AN=5008;NS=2504;DP=22512;EAS_AF=0.0288;AMR_AF=0.098;AFR_AF=0.3722;EUR_AF=0.1024;SAS_AF=0.136;AA=G|||;VT=SNP
14	52084207	rs11157837	A	G	100	PASS	AC=1247;AF=0.249002;AN=5008;NS=2504;DP=18989;EAS_AF=0.3165;AMR_AF=0.2853;AFR_AF=0.1392;EUR_AF=0.2843;SAS_AF=0.2658;AA=A|||;VT=SNP
14	52084310	rs2145449	T	C	100	PASS	AC=2421;AF=0.483427;AN=5008;NS=2504;DP=17148;EAS_AF=0.3859;AMR_AF=0.5403;AFR_AF=0.5159;EUR_AF=0.4712;SAS_AF=0.5123;AA=C|||;VT=SNP
14	52084533	rs4901141	T	C	100	PASS	AC=873;AF=0.174321;AN=5008;NS=2504;DP=16215;EAS_AF=0.0079;AMR_AF=0.1542;AFR_AF=0.2065;EUR_AF=0.3052;SAS_AF=0.182;AA=T|||;VT=SNP
14	52085025	rs8006885	A	G	100	PASS	AC=1002;AF=0.20008;AN=5008;NS=2504;DP=19049;EAS_AF=0.0278;AMR_AF=0.2651;AFR_AF=0.2337;EUR_AF=0.3082;SAS_AF=0.1748;AA=A|||;VT=SNP
14	52085657	rs1570119	T	C	100	PASS	AC=1762;AF=0.351837;AN=5008;NS=2504;DP=9416;EAS_AF=0.0804;AMR_AF=0.3329;AFR_AF=0.5613;EUR_AF=0.339;SAS_AF=0.3753;AA=T|||;VT=SNP
14	52086438	rs2019018	C	T	100	PASS	AC=1186;AF=0.236821;AN=5008;NS=2504;DP=20193;EAS_AF=0.2946;AMR_AF=0.2839;AFR_AF=0.1301;EUR_AF=0.2793;SAS_AF=0.2444;AA=C|||;VT=SNP
14	52086595	rs2010518	C	G	100	PASS	AC=3445;AF=0.687899;AN=5008;NS=2504;DP=20913;EAS_AF=0.4107;AMR_AF=0.8112;AFR_AF=0.7829;EUR_AF=0.7773;SAS_AF=0.6656;AA=G|||;VT=SNP
14	52086630	rs2010520	A	G	100	PASS	AC=3480;AF=0.694888;AN=5008;NS=2504;DP=21026;EAS_AF=0.4246;AMR_AF=0.8112;AFR_AF=0.7844;EUR_AF=0.7783;SAS_AF=0.684;AA=G|||;VT=SNP
14	52087184	rs34644701	C	T	100	PASS	AC=276;AF=0.0551118;AN=5008;NS=2504;DP=20511;EAS_AF=0.0079;AMR_AF=0.0764;AFR_AF=0.0174;EUR_AF=0.1491;SAS_AF=0.0429;AA=c|||;VT=SNP
14	52087345	rs11847523	T	C	100	PASS	AC=3569;AF=0.71266;AN=5008;NS=2504;DP=21240;EAS_AF=0.4821;AMR_AF=0.8199;AFR_AF=0.8033;EUR_AF=0.7793;SAS_AF=0.683;AA=C|||;VT=SNP
14	52087864	rs999082	C	T	100	PASS	AC=2365;AF=0.472244;AN=5008;NS=2504;DP=22817;EAS_AF=0.3651;AMR_AF=0.5418;AFR_AF=0.5068;EUR_AF=0.4732;SAS_AF=0.4857;AA=T|||;VT=SNP
14	52088065	rs1467529	G	T	100	PASS	AC=3055;AF=0.610024;AN=5008;NS=2504;DP=21286;EAS_AF=0.3889;AMR_AF=0.7205;AFR_AF=0.7163;EUR_AF=0.6262;SAS_AF=0.5992;AA=T|||;VT=SNP
14	52088300	rs1467528	A	T	100	PASS	AC=2936;AF=0.586262;AN=5008;NS=2504;DP=23194;EAS_AF=0.3879;AMR_AF=0.6138;AFR_AF=0.6679;EUR_AF=0.6322;SAS_AF=0.6135;AA=T|||;VT=SNP
14	52088594	rs11621032	C	G	100	PASS	AC=1137;AF=0.227037;AN=5008;NS=2504;DP=20750;EAS_AF=0.3056;AMR_AF=0.2839;AFR_AF=0.0817;EUR_AF=0.2863;SAS_AF=0.2413;AA=C|||;VT=SNP
14	52089064	rs6572782	G	C	100	PASS	AC=3919;AF=0.782548;AN=5008;NS=2504;DP=21025;EAS_AF=0.5714;AMR_AF=0.8458;AFR_AF=0.9054;EUR_AF=0.8221;SAS_AF=0.7485;AA=C|||;VT=SNP
14	52089855	rs1467527	G	A	100	PASS	AC=3386;AF=0.676118;AN=5008;NS=2504;DP=19570;EAS_AF=0.4077;AMR_AF=0.8055;AFR_AF=0.7436;EUR_AF=0.7783;SAS_AF=0.6646;AA=A|||;VT=SNP
14	52090178	rs73290927	G	T	100	PASS	AC=1093;AF=0.218251;AN=5008;NS=2504;DP=19693;EAS_AF=0.0804;AMR_AF=0.2305;AFR_AF=0.3404;EUR_AF=0.16;SAS_AF=0.2464;AA=G|||;VT=SNP
14	52090773	rs7492722	C	A	100	PASS	AC=3420;AF=0.682907;AN=5008;NS=2504;DP=20327;EAS_AF=0.4147;AMR_AF=0.8069;AFR_AF=0.7526;EUR_AF=0.7783;SAS_AF=0.6789;AA=A|||;VT=SNP
14	52091378	rs74566463	C	A	100	PASS	AC=343;AF=0.0684904;AN=5008;NS=2504;DP=17777;EAS_AF=0.0437;AMR_AF=0.1571;AFR_AF=0.0113;EUR_AF=0.0815;SAS_AF=0.0951;AA=C|||;VT=SNP
14	52091760	rs17589338	A	C	100	PASS	AC=305;AF=0.0609026;AN=5008;NS=2504;DP=18753;EAS_AF=0.0069;AMR_AF=0.0778;AFR_AF=0.0166;EUR_AF=0.159;SAS_AF=0.0634;AA=A|||;VT=SNP
14	52091854	rs10484084	C	G	100	PASS	AC=311;AF=0.0621006;AN=5008;NS=2504;DP=18564;EAS_AF=0.0069;AMR_AF=0.0778;AFR_AF=0.0174;EUR_AF=0.16;SAS_AF=0.0675;AA=C|||;VT=SNP
14	52092371	rs11851031	A	G	100	PASS	AC=1777;AF=0.354832;AN=5008;NS=2504;DP=18512;EAS_AF=0.0784;AMR_AF=0.3386;AFR_AF=0.5613;EUR_AF=0.3499;SAS_AF=0.3773;AA=A|||;VT=SNP
14	52092504	rs60689591	G	A	100	PASS	AC=1129;AF=0.225439;AN=5008;NS=2504;DP=20479;EAS_AF=0.2867;AMR_AF=0.281;AFR_AF=0.0991;EUR_AF=0.2803;SAS_AF=0.2372;AA=G|||;VT=SNP
14	52092766	rs10484082	T	C	100	PASS	AC=441;AF=0.0880591;AN=5008;NS=2504;DP=21825;EAS_AF=0.0437;AMR_AF=0.1772;AFR_AF=0.0575;EUR_AF=0.0964;SAS_AF=0.1033;AA=T|||;VT=SNP
14	52093276	rs1956574	A	G	100	PASS	AC=1157;AF=0.23103;AN=5008;NS=2504;DP=20674;EAS_AF=0.3095;AMR_AF=0.2824;AFR_AF=0.0885;EUR_AF=0.2833;SAS_AF=0.2526;AA=A|||;VT=SNP
14	52093436	rs1950924	G	A	100	PASS	AC=768;AF=0.153355;AN=5008;NS=2504;DP=17889;EAS_AF=0.0347;AMR_AF=0.0937;AFR_AF=0.323;EUR_AF=0.1034;SAS_AF=0.1401;AA=G|||;VT=SNP
14	52094062	rs2064921	G	C	100	PASS	AC=1240;AF=0.247604;AN=5008;NS=2504;DP=23266;EAS_AF=0.3185;AMR_AF=0.3919;AFR_AF=0.0938;EUR_AF=0.2823;SAS_AF=0.2444;AA=G|||;VT=SNP
14	52096112	rs4402469	A	G	100	PASS	AC=1279;AF=0.255391;AN=5008;NS=2504;DP=17241;EAS_AF=0.3343;AMR_AF=0.3963;AFR_AF=0.0991;EUR_AF=0.2873;SAS_AF=0.2526;AA=A|||;VT=SNP
14	52096443	rs2104051	T	C	100	PASS	AC=3136;AF=0.626198;AN=5008;NS=2504;DP=15119;EAS_AF=0.4117;AMR_AF=0.7334;AFR_AF=0.7231;EUR_AF=0.6173;SAS_AF=0.6493;AA=A|||;VT=SNP
14	52098340	rs10444715	G	A	100	PASS	AC=1324;AF=0.264377;AN=5008;NS=2504;DP=20010;EAS_AF=0.0784;AMR_AF=0.2738;AFR_AF=0.4622;EUR_AF=0.1928;SAS_AF=0.2556;AA=A|||;VT=SNP
14	52098560	rs67923820	A	C	100	PASS	AC=1149;AF=0.229433;AN=5008;NS=2504;DP=21995;EAS_AF=0.0774;AMR_AF=0.2305;AFR_AF=0.3548;EUR_AF=0.167;SAS_AF=0.2802;AA=A|||;VT=SNP
14	52098585	rs11157838	G	A	100	PASS	AC=1124;AF=0.224441;AN=5008;NS=2504;DP=21828;EAS_AF=0.2897;AMR_AF=0.2839;AFR_AF=0.0862;EUR_AF=0.2843;SAS_AF=0.2403;AA=A|||;VT=SNP
14	52098855	rs1950923	G	T	100	PASS	AC=3352;AF=0.669329;AN=5008;NS=2504;DP=20193;EAS_AF=0.3958;AMR_AF=0.804;AFR_AF=0.7398;EUR_AF=0.7763;SAS_AF=0.6503;AA=T|||;VT=SNP
14	52099607	rs10484081	C	G	100	PASS	AC=1142;AF=0.228035;AN=5008;NS=2504;DP=18717;EAS_AF=0.2986;AMR_AF=0.2839;AFR_AF=0.087;EUR_AF=0.2863;SAS_AF=0.2464;AA=C|||;VT=SNP
14	52100197	rs12432820	G	A	100	PASS	AC=1177;AF=0.235024;AN=5008;NS=2504;DP=12157;EAS_AF=0.3105;AMR_AF=0.2839;AFR_AF=0.1089;EUR_AF=0.2843;SAS_AF=0.2423;AA=G|||;VT=SNP
14	52100525	rs7151833	T	C	100	PASS	AC=1113;AF=0.222244;AN=5008;NS=2504;DP=17193;EAS_AF=0.0774;AMR_AF=0.2277;AFR_AF=0.3245;EUR_AF=0.168;SAS_AF=0.2853;AA=T|||;VT=SNP
14	52101231	rs17589730	G	C	100	PASS	AC=926;AF=0.184904;AN=5008;NS=2504;DP=17957;EAS_AF=0.0427;AMR_AF=0.2406;AFR_AF=0.1884;EUR_AF=0.2465;SAS_AF=0.2239;AA=G|||;VT=SNP
14	52102852	rs77495702	T	C	100	PASS	AC=299;AF=0.0597045;AN=5008;NS=2504;DP=17839;EAS_AF=0.1726;AMR_AF=0.0288;AFR_AF=0.0008;EUR_AF=0.0348;SAS_AF=0.0706;AA=T|||;VT=SNP
14	52103134	rs1000906	T	G	100	PASS	AC=1158;AF=0.23123;AN=5008;NS=2504;DP=16616;EAS_AF=0.3026;AMR_AF=0.2853;AFR_AF=0.087;EUR_AF=0.2942;SAS_AF=0.2495;AA=T|||;VT=SNP
14	52103160	rs76360469	T	A	100	PASS	AC=513;AF=0.102436;AN=5008;NS=2504;DP=18476;EAS_AF=0.1706;AMR_AF=0.0403;AFR_AF=0.1581;EUR_AF=0.0358;SAS_AF=0.0695;AA=T|||;VT=SNP
14	52103192	rs1467526	C	T	100	PASS	AC=3238;AF=0.646565;AN=5008;NS=2504;DP=18698;EAS_AF=0.3988;AMR_AF=0.7939;AFR_AF=0.6256;EUR_AF=0.7873;SAS_AF=0.681;AA=T|||;VT=SNP
14	52104291	rs1467524	G	C	100	PASS	AC=3284;AF=0.655751;AN=5008;NS=2504;DP=15534;EAS_AF=0.4177;AMR_AF=0.7925;AFR_AF=0.6437;EUR_AF=0.7903;SAS_AF=0.682;AA=C|||;VT=SNP
14	52104304	rs1467523	C	G	100	PASS	AC=3364;AF=0.671725;AN=5008;NS=2504;DP=16399;EAS_AF=0.4177;AMR_AF=0.7968;AFR_AF=0.7005;EUR_AF=0.7903;SAS_AF=0.684;AA=G|||;VT=SNP
14	52104569	rs1467522	T	G	100	PASS	AC=3170;AF=0.632987;AN=5008;NS=2504;DP=19168;EAS_AF=0.4177;AMR_AF=0.7565;AFR_AF=0.6074;EUR_AF=0.7545;SAS_AF=0.6769;AA=T|||;VT=SNP
14	52105028	rs74052647	A	G	100	PASS	AC=662;AF=0.132188;AN=5008;NS=2504;DP=20944;EAS_AF=0.0198;AMR_AF=0.1816;AFR_AF=0.1823;EUR_AF=0.1501;SAS_AF=0.1268;AA=A|||;VT=SNP
14	52105180	rs7159253	G	A	100	PASS	AC=1066;AF=0.212859;AN=5008;NS=2504;DP=17711;EAS_AF=0.0784;AMR_AF=0.2277;AFR_AF=0.3245;EUR_AF=0.1561;SAS_AF=0.2485;AA=G|||;VT=SNP
14	52105227	rs2357114	T	C	100	PASS	AC=3307;AF=0.660343;AN=5008;NS=2504;DP=19097;EAS_AF=0.3988;AMR_AF=0.7954;AFR_AF=0.674;EUR_AF=0.7903;SAS_AF=0.682;AA=C|||;VT=SNP
14	52105349	rs755594	T	A	100	PASS	AC=789;AF=0.157548;AN=5008;NS=2504;DP=20598;EAS_AF=0.0774;AMR_AF=0.1945;AFR_AF=0.1861;EUR_AF=0.1223;SAS_AF=0.2117;AA=T|||;VT=SNP
14	52105374	rs755595	T	C	100	PASS	AC=280;AF=0.0559105;AN=5008;NS=2504;DP=20913;EAS_AF=0.0079;AMR_AF=0.062;AFR_AF=0.0129;EUR_AF=0.1521;SAS_AF=0.0603;AA=T|||;VT=SNP
14	52105624	rs755596	C	T	100	PASS	AC=1065;AF=0.21266;AN=5008;NS=2504;DP=16765;EAS_AF=0.0784;AMR_AF=0.2277;AFR_AF=0.3238;EUR_AF=0.1561;SAS_AF=0.2485;AA=C|||;VT=SNP
14	52106424	rs8006868	G	A	100	PASS	AC=3210;AF=0.640974;AN=5008;NS=2504;DP=16736;EAS_AF=0.3938;AMR_AF=0.7925;AFR_AF=0.6271;EUR_AF=0.7853;SAS_AF=0.6585;AA=A|||;VT=SNP
14	52107838	rs113159468	C	G	100	PASS	AC=1149;AF=0.229433;AN=5008;NS=2504;DP=14151;EAS_AF=0.3006;AMR_AF=0.2839;AFR_AF=0.0809;EUR_AF=0.2942;SAS_AF=0.2515;AA=C|||;VT=SNP
14	52108065	rs28457173	G	T	100	PASS	AC=768;AF=0.153355;AN=5008;NS=2504;DP=18926;EAS_AF=0.0347;AMR_AF=0.0937;AFR_AF=0.3116;EUR_AF=0.1034;SAS_AF=0.1554;AA=G|||;VT=SNP
14	52109075	rs1950922	T	A	100	PASS	AC=3027;AF=0.604433;AN=5008;NS=2504;DP=16945;EAS_AF=0.378;AMR_AF=0.6455;AFR_AF=0.6074;EUR_AF=0.7495;SAS_AF=0.6554;AA=T|||;VT=SNP
14	52109113	rs1950921	T	C	100	PASS	AC=3229;AF=0.644768;AN=5008;NS=2504;DP=16587;EAS_AF=0.3978;AMR_AF=0.7939;AFR_AF=0.6339;EUR_AF=0.7853;SAS_AF=0.6636;AA=C|||;VT=SNP
14	52109999	rs4898705	T	G	100	PASS	AC=1095;AF=0.21865;AN=5008;NS=2504;DP=15646;EAS_AF=0.0794;AMR_AF=0.2305;AFR_AF=0.3253;EUR_AF=0.161;SAS_AF=0.2689;AA=T|||;VT=SNP
14	52110112	rs4901142	G	C	100	PASS	AC=3064;AF=0.611821;AN=5008;NS=2504;DP=21134;EAS_AF=0.3919;AMR_AF=0.6455;AFR_AF=0.6067;EUR_AF=0.7545;SAS_AF=0.6748;AA=G|||;VT=SNP
14	52110329	rs8019441	G	A	100	PASS	AC=1067;AF=0.213059;AN=5008;NS=2504;DP=18733;EAS_AF=0.0784;AMR_AF=0.2277;AFR_AF=0.3245;EUR_AF=0.1561;SAS_AF=0.2495;AA=G|||;VT=SNP
14	52112742	rs17092966	A	C	100	PASS	AC=322;AF=0.0642971;AN=5008;NS=2504;DP=14829;EAS_AF=0.0784;AMR_AF=0.0692;AFR_AF=0.0008;EUR_AF=0.0795;SAS_AF=0.1166;AA=A|||;VT=SNP
14	52114207	rs2357115	A	T	100	PASS	AC=2163;AF=0.431909;AN=5008;NS=2504;DP=15485;EAS_AF=0.3085;AMR_AF=0.464;AFR_AF=0.3759;EUR_AF=0.6262;SAS_AF=0.4121;AA=T|||;VT=SNP
14	52114429	rs2357116	A	G	100	PASS	AC=1682;AF=0.335863;AN=5008;NS=2504;DP=14319;EAS_AF=0.3006;AMR_AF=0.3559;AFR_AF=0.2489;EUR_AF=0.4443;SAS_AF=0.364;AA=A|||;VT=SNP
14	52114556	rs2357117	T	G	100	PASS	AC=1690;AF=0.33746;AN=5008;NS=2504;DP=13079;EAS_AF=0.3085;AMR_AF=0.3559;AFR_AF=0.2489;EUR_AF=0.4443;SAS_AF=0.364;AA=T|||;VT=SNP
14	52114853	rs55760336	A	C	100	PASS	AC=281;AF=0.0561102;AN=5008;NS=2504;DP=16139;EAS_AF=0.0079;AMR_AF=0.0605;AFR_AF=0.0129;EUR_AF=0.1531;SAS_AF=0.0613;AA=A|||;VT=SNP
14	52116068	rs11627169	C	T	100	PASS	AC=3341;AF=0.667133;AN=5008;NS=2504;DP=16979;EAS_AF=0.3978;AMR_AF=0.8026;AFR_AF=0.7186;EUR_AF=0.7833;SAS_AF=0.6595;AA=T|||;VT=SNP
14	52117892	rs3751464	T	C	100	PASS	AC=3392;AF=0.677316;AN=5008;NS=2504;DP=16230;EAS_AF=0.4067;AMR_AF=0.8026;AFR_AF=0.7254;EUR_AF=0.7853;SAS_AF=0.6912;AA=C|||;VT=SNP
14	52117956	rs45583835	A	C	100	PASS	AC=470;AF=0.0938498;AN=5008;NS=2504;DP=14071;EAS_AF=0.0079;AMR_AF=0.1037;AFR_AF=0.1188;EUR_AF=0.1829;SAS_AF=0.0501;AA=C|||;VT=SNP
14	52118847	rs79346288	C	G	100	PASS	AC=1135;AF=0.226637;AN=5008;NS=2504;DP=8194;EAS_AF=0.2907;AMR_AF=0.2839;AFR_AF=0.0832;EUR_AF=0.2932;SAS_AF=0.2454;AA=C|||;VT=SNP
14	52118968	rs8010756	T	C	100	PASS	AC=472;AF=0.0942492;AN=5008;NS=2504;DP=10572;EAS_AF=0.0079;AMR_AF=0.1037;AFR_AF=0.1195;EUR_AF=0.1829;SAS_AF=0.0511;AA=C|||;VT=SNP
14	52119036	rs34657485	G	T	100	PASS	AC=553;AF=0.110423;AN=5008;NS=2504;DP=10282;EAS_AF=0.0734;AMR_AF=0.1772;AFR_AF=0.0121;EUR_AF=0.1252;SAS_AF=0.2188;AA=G|||;VT=SNP
14	52119107	rs4143904	C	G	100	PASS	AC=3369;AF=0.672724;AN=5008;NS=2504;DP=10239;EAS_AF=0.3978;AMR_AF=0.8012;AFR_AF=0.7179;EUR_AF=0.7873;SAS_AF=0.6861;AA=G|||;VT=SNP
14	52119265	rs11845396	C	G	100	PASS	AC=1039;AF=0.207468;AN=5008;NS=2504;DP=12309;EAS_AF=0.0794;AMR_AF=0.2277;AFR_AF=0.2935;EUR_AF=0.161;SAS_AF=0.2566;AA=C|||;VT=SNP
14	52120264	rs735265	A	G	100	PASS	AC=3397;AF=0.678315;AN=5008;NS=2504;DP=16054;EAS_AF=0.4097;AMR_AF=0.8026;AFR_AF=0.7247;EUR_AF=0.7863;SAS_AF=0.6933;AA=G|||;VT=SNP
14	52120314	rs746306	T	A	100	PASS	AC=427;AF=0.0852636;AN=5008;NS=2504;DP=15775;EAS_AF=0.0079;AMR_AF=0.1009;AFR_AF=0.0877;EUR_AF=0.1829;SAS_AF=0.0501;AA=A|||;VT=SNP
14	52122477	rs17666653	C	T	100	PASS	AC=1207;AF=0.241014;AN=5008;NS=2504;DP=19121;EAS_AF=0.0823;AMR_AF=0.2695;AFR_AF=0.3729;EUR_AF=0.1958;SAS_AF=0.2526;AA=T|||;VT=SNP
14	52122619	rs17666689	C	T	100	PASS	AC=1083;AF=0.216254;AN=5008;NS=2504;DP=18609;EAS_AF=0.0823;AMR_AF=0.2334;AFR_AF=0.3306;EUR_AF=0.16;SAS_AF=0.2454;AA=C|||;VT=SNP
14	52123070	rs8022690	G	C	100	PASS	AC=3348;AF=0.66853;AN=5008;NS=2504;DP=20040;EAS_AF=0.4058;AMR_AF=0.804;AFR_AF=0.7231;EUR_AF=0.7813;SAS_AF=0.6534;AA=C|||;VT=SNP
14	52123073	rs35004553	A	T	100	PASS	AC=1207;AF=0.241014;AN=5008;NS=2504;DP=20057;EAS_AF=0.0823;AMR_AF=0.2695;AFR_AF=0.3729;EUR_AF=0.1958;SAS_AF=0.2526;AA=A|||;VT=SNP
14	52124272	rs10132283	G	C	100	PASS	AC=1995;AF=0.398363;AN=5008;NS=2504;DP=20433;EAS_AF=0.2927;AMR_AF=0.4035;AFR_AF=0.3722;EUR_AF=0.5229;SAS_AF=0.411;AA=G|||;VT=SNP
14	52124421	rs941703	A	G	100	PASS	AC=3377;AF=0.674321;AN=5008;NS=2504;DP=19309;EAS_AF=0.3919;AMR_AF=0.745;AFR_AF=0.792;EUR_AF=0.7972;SAS_AF=0.6299;AA=G|||;VT=SNP
14	52125507	rs8014336	A	C	100	PASS	AC=3570;AF=0.712859;AN=5008;NS=2504;DP=17335;EAS_AF=0.623;AMR_AF=0.7349;AFR_AF=0.6944;EUR_AF=0.828;SAS_AF=0.6963;AA=C|||;VT=SNP
14	52126520	rs941700	A	T	100	PASS	AC=801;AF=0.159944;AN=5008;NS=2504;DP=19188;EAS_AF=0.0903;AMR_AF=0.2219;AFR_AF=0.2247;EUR_AF=0.0984;SAS_AF=0.1636;AA=A|||;VT=SNP
14	52127059	rs9671722	A	G	100	PASS	AC=3565;AF=0.711861;AN=5008;NS=2504;DP=17275;EAS_AF=0.6151;AMR_AF=0.7392;AFR_AF=0.6929;EUR_AF=0.831;SAS_AF=0.6953;AA=G|||;VT=SNP
14	52127837	rs1956576	A	G	100	PASS	AC=2282;AF=0.455671;AN=5008;NS=2504;DP=20846;EAS_AF=0.5169;AMR_AF=0.4395;AFR_AF=0.2549;EUR_AF=0.5895;SAS_AF=0.5378;AA=A|||;VT=SNP
14	52129048	rs66820903	G	A	100	PASS	AC=2224;AF=0.444089;AN=5008;NS=2504;DP=19470;EAS_AF=0.5188;AMR_AF=0.438;AFR_AF=0.2519;EUR_AF=0.5865;SAS_AF=0.4847;AA=G|||;VT=SNP
14	52129902	rs7155793	C	A	100	PASS	AC=3539;AF=0.706669;AN=5008;NS=2504;DP=21282;EAS_AF=0.62;AMR_AF=0.7349;AFR_AF=0.6899;EUR_AF=0.825;SAS_AF=0.6769;AA=A|||;VT=SNP
14	52130179	rs7149556	A	C	100	PASS	AC=3540;AF=0.706869;AN=5008;NS=2504;DP=21563;EAS_AF=0.62;AMR_AF=0.7349;AFR_AF=0.6906;EUR_AF=0.825;SAS_AF=0.6769;AA=C|||;VT=SNP
14	52131756	rs11847326	G	A	100	PASS	AC=807;AF=0.161142;AN=5008;NS=2504;DP=17729;EAS_AF=0.0873;AMR_AF=0.2248;AFR_AF=0.2269;EUR_AF=0.1024;SAS_AF=0.1636;AA=G|||;VT=SNP
14	52132331	rs6572783	A	G	100	PASS	AC=1777;AF=0.354832;AN=5008;NS=2504;DP=20454;EAS_AF=0.2877;AMR_AF=0.4078;AFR_AF=0.1793;EUR_AF=0.5537;SAS_AF=0.4192;AA=A|||;VT=SNP
14	52133798	rs12589454	G	C	100	PASS	AC=1182;AF=0.236022;AN=5008;NS=2504;DP=14040;EAS_AF=0.2629;AMR_AF=0.2954;AFR_AF=0.0923;EUR_AF=0.3459;SAS_AF=0.2474;AA=G|||;VT=SNP
14	52134387	rs10147501	C	A	100	PASS	AC=3595;AF=0.717851;AN=5008;NS=2504;DP=14615;EAS_AF=0.623;AMR_AF=0.7378;AFR_AF=0.6853;EUR_AF=0.8618;SAS_AF=0.6973;AA=A|||;VT=SNP
14	52135356	rs4898706	G	A	100	PASS	AC=2479;AF=0.495008;AN=5008;NS=2504;DP=18779;EAS_AF=0.3641;AMR_AF=0.4424;AFR_AF=0.5885;EUR_AF=0.5149;SAS_AF=0.5204;AA=A|||;VT=SNP
14	52136712	rs7144199	C	T	100	PASS	AC=1179;AF=0.235423;AN=5008;NS=2504;DP=13930;EAS_AF=0.2599;AMR_AF=0.2939;AFR_AF=0.093;EUR_AF=0.3459;SAS_AF=0.2474;AA=C|||;VT=SNP
14	52136730	rs8006957	C	T	100	PASS	AC=1919;AF=0.383187;AN=5008;NS=2504;DP=14280;EAS_AF=0.3562;AMR_AF=0.3732;AFR_AF=0.388;EUR_AF=0.3728;SAS_AF=0.4223;AA=C|||;VT=SNP
14	52136788	rs8007388	G	T	100	PASS	AC=1989;AF=0.397165;AN=5008;NS=2504;DP=14096;EAS_AF=0.3552;AMR_AF=0.3732;AFR_AF=0.388;EUR_AF=0.3757;SAS_AF=0.4918;AA=G|||;VT=SNP
14	52137068	rs10133897	A	G	100	PASS	AC=1986;AF=0.396565;AN=5008;NS=2504;DP=15034;EAS_AF=0.3562;AMR_AF=0.3746;AFR_AF=0.3971;EUR_AF=0.3738;SAS_AF=0.4765;AA=A|||;VT=SNP
14	52137756	rs4259964	T	G	100	PASS	AC=3721;AF=0.743011;AN=5008;NS=2504;DP=19796;EAS_AF=0.6438;AMR_AF=0.745;AFR_AF=0.7073;EUR_AF=0.8618;SAS_AF=0.7699;AA=G|||;VT=SNP
14	52138394	rs7155895	C	T	100	PASS	AC=3669;AF=0.732628;AN=5008;NS=2504;DP=19093;EAS_AF=0.63;AMR_AF=0.7406;AFR_AF=0.6974;EUR_AF=0.8579;SAS_AF=0.7515;AA=T|||;VT=SNP
14	52138648	rs56033676	A	G	100	PASS	AC=2020;AF=0.403355;AN=5008;NS=2504;DP=20501;EAS_AF=0.3562;AMR_AF=0.3775;AFR_AF=0.4039;EUR_AF=0.3787;SAS_AF=0.4949;AA=A|||;VT=SNP
14	52140055	rs4277270	T	G	100	PASS	AC=3724;AF=0.74361;AN=5008;NS=2504;DP=17577;EAS_AF=0.6458;AMR_AF=0.745;AFR_AF=0.705;EUR_AF=0.8658;SAS_AF=0.7699;AA=G|||;VT=SNP
14	52141673	rs9323214	G	A	100	PASS	AC=2487;AF=0.496605;AN=5008;NS=2504;DP=19922;EAS_AF=0.369;AMR_AF=0.4452;AFR_AF=0.5893;EUR_AF=0.5149;SAS_AF=0.5204;AA=A|||;VT=SNP
14	52142886	rs4451881	G	C	100	PASS	AC=2180;AF=0.435304;AN=5008;NS=2504;DP=15425;EAS_AF=0.369;AMR_AF=0.3991;AFR_AF=0.5809;EUR_AF=0.3777;SAS_AF=0.3916;AA=C|||;VT=SNP
14	52143694	rs10498431	C	T	100	PASS	AC=2113;AF=0.421925;AN=5008;NS=2504;DP=19632;EAS_AF=0.372;AMR_AF=0.3977;AFR_AF=0.5817;EUR_AF=0.3738;SAS_AF=0.3241;AA=T|||;VT=SNP
14	52144437	rs8021661	A	G	100	PASS	AC=3400;AF=0.678914;AN=5008;NS=2504;DP=21224;EAS_AF=0.6468;AMR_AF=0.6916;AFR_AF=0.6899;EUR_AF=0.7237;SAS_AF=0.6421;AA=G|||;VT=SNP
14	52144593	rs8003096	T	C	100	PASS	AC=4554;AF=0.909345;AN=5008;NS=2504;DP=19259;EAS_AF=0.7669;AMR_AF=0.964;AFR_AF=0.9266;EUR_AF=0.9672;SAS_AF=0.9346;AA=C|||;VT=SNP
14	52144872	rs4312232	T	C	100	PASS	AC=2035;AF=0.40635;AN=5008;NS=2504;DP=21217;EAS_AF=0.374;AMR_AF=0.3905;AFR_AF=0.4682;EUR_AF=0.3777;SAS_AF=0.3967;AA=C|||;VT=SNP
14	52145105	rs4243577	T	C	100	PASS	AC=4592;AF=0.916933;AN=5008;NS=2504;DP=20901;EAS_AF=0.7669;AMR_AF=0.964;AFR_AF=0.9546;EUR_AF=0.9682;SAS_AF=0.9346;AA=C|||;VT=SNP
14	52145244	rs12323408	T	C	100	PASS	AC=2053;AF=0.409944;AN=5008;NS=2504;DP=19384;EAS_AF=0.374;AMR_AF=0.3905;AFR_AF=0.4834;EUR_AF=0.3777;SAS_AF=0.3947;AA=T|||;VT=SNP
14	52145659	rs55780869	C	T	100	PASS	AC=1671;AF=0.333666;AN=5008;NS=2504;DP=13394;EAS_AF=0.3581;AMR_AF=0.3271;AFR_AF=0.3812;EUR_AF=0.2356;SAS_AF=0.3497;AA=C|||;VT=SNP
14	52146124	rs8012981	G	T	100	PASS	AC=711;AF=0.141973;AN=5008;NS=2504;DP=13402;EAS_AF=0.119;AMR_AF=0.2075;AFR_AF=0.1657;EUR_AF=0.0974;SAS_AF=0.1329;AA=G|||;VT=SNP
14	52149648	rs4403977	C	T	100	PASS	AC=2003;AF=0.39996;AN=5008;NS=2504;DP=18758;EAS_AF=0.3671;AMR_AF=0.3876;AFR_AF=0.4705;EUR_AF=0.3748;SAS_AF=0.3732;AA=C|||;VT=SNP
14	52149768	rs4243578	T	C	100	PASS	AC=2032;AF=0.405751;AN=5008;NS=2504;DP=21311;EAS_AF=0.3681;AMR_AF=0.3862;AFR_AF=0.4766;EUR_AF=0.3777;SAS_AF=0.3916;AA=T|||;VT=SNP
14	52149834	rs41480647	A	G	100	PASS	AC=1213;AF=0.242212;AN=5008;NS=2504;DP=21300;EAS_AF=0.2748;AMR_AF=0.2925;AFR_AF=0.1082;EUR_AF=0.3469;SAS_AF=0.2464;AA=A|||;VT=SNP
14	52150207	rs11625657	G	C	100	PASS	AC=1213;AF=0.242212;AN=5008;NS=2504;DP=17474;EAS_AF=0.2738;AMR_AF=0.2925;AFR_AF=0.1097;EUR_AF=0.3459;SAS_AF=0.2464;AA=G|||;VT=SNP
14	52150405	rs4290402	G	A	100	PASS	AC=2001;AF=0.399561;AN=5008;NS=2504;DP=20059;EAS_AF=0.3671;AMR_AF=0.3847;AFR_AF=0.4561;EUR_AF=0.3767;SAS_AF=0.3906;AA=G|||;VT=SNP
14	52151204	rs8011426	G	A	100	PASS	AC=1655;AF=0.330471;AN=5008;NS=2504;DP=15844;EAS_AF=0.3532;AMR_AF=0.3242;AFR_AF=0.3797;EUR_AF=0.2356;SAS_AF=0.3425;AA=G|||;VT=SNP
14	52151339	rs8011185	A	G	100	PASS	AC=2022;AF=0.403754;AN=5008;NS=2504;DP=14850;EAS_AF=0.3671;AMR_AF=0.3862;AFR_AF=0.4713;EUR_AF=0.3777;SAS_AF=0.3896;AA=A|||;VT=SNP
14	52151474	rs72622449	A	T	100	PASS	AC=1197;AF=0.239018;AN=5008;NS=2504;DP=18585;EAS_AF=0.2619;AMR_AF=0.2925;AFR_AF=0.1051;EUR_AF=0.3459;SAS_AF=0.2485;AA=A|||;VT=SNP
14	52152601	rs9285578	G	A	100	PASS	AC=1974;AF=0.394169;AN=5008;NS=2504;DP=18948;EAS_AF=0.3681;AMR_AF=0.3847;AFR_AF=0.4516;EUR_AF=0.3738;SAS_AF=0.3712;AA=A|||;VT=SNP
14	52152824	rs9323215	T	A	100	PASS	AC=1992;AF=0.397764;AN=5008;NS=2504;DP=17023;EAS_AF=0.3671;AMR_AF=0.3847;AFR_AF=0.4637;EUR_AF=0.3748;SAS_AF=0.3732;AA=A|||;VT=SNP
14	52153772	rs7140349	C	A	100	PASS	AC=1993;AF=0.397963;AN=5008;NS=2504;DP=16718;EAS_AF=0.3681;AMR_AF=0.3847;AFR_AF=0.4629;EUR_AF=0.3757;SAS_AF=0.3732;AA=A|||;VT=SNP
14	52153805	rs7140365	C	T	100	PASS	AC=1994;AF=0.398163;AN=5008;NS=2504;DP=16046;EAS_AF=0.3681;AMR_AF=0.3847;AFR_AF=0.4637;EUR_AF=0.3757;SAS_AF=0.3732;AA=T|||;VT=SNP
14	52153956	rs11157839	A	T	100	PASS	AC=1206;AF=0.240815;AN=5008;NS=2504;DP=15159;EAS_AF=0.2718;AMR_AF=0.2896;AFR_AF=0.1067;EUR_AF=0.3459;SAS_AF=0.2474;AA=A|||;VT=SNP
14	52154577	rs56799730	A	C	100	PASS	AC=258;AF=0.0515176;AN=5008;NS=2504;DP=17783;EAS_AF=0.0129;AMR_AF=0.0548;AFR_AF=0.056;EUR_AF=0.0855;SAS_AF=0.0481;AA=A|||;VT=SNP
14	52154846	rs9635224	T	G	100	PASS	AC=1696;AF=0.338658;AN=5008;NS=2504;DP=17371;EAS_AF=0.3562;AMR_AF=0.3285;AFR_AF=0.3858;EUR_AF=0.2386;SAS_AF=0.3671;AA=T|||;VT=SNP
```
