## Supplementary material for "Characterization of shared and ancestry-specific signals driving complex traits using multi-ancestry fine-mapping": mesusieoutput

```
                 eur          afr      eur_afr
   [1,] 0.0001445923 0.0001445922 4.819741e-05
   [2,] 0.0001445923 0.0001445922 4.819741e-05
   [3,] 0.0001445923 0.0001445922 4.819741e-05
   [4,] 0.0001445923 0.0001445922 4.819741e-05
   [5,] 0.0001445923 0.0001445922 4.819742e-05
   [6,] 0.0001445923 0.0001445922 4.819741e-05
   [7,] 0.0001445923 0.0001445922 4.819741e-05
   [8,] 0.0001445923 0.0001445922 4.819741e-05
   [9,] 0.0001445923 0.0001445922 4.819741e-05
  [10,] 0.0001445923 0.0001445922 4.819741e-05
  [11,] 0.0001445923 0.0001445922 4.819741e-05
  [12,] 0.0001445923 0.0001445922 4.819741e-05
  [13,] 0.0001445923 0.0001445922 4.819741e-05
  [14,] 0.0001445923 0.0001445922 4.819741e-05
  [15,] 0.0001445923 0.0001445922 4.819741e-05
  [16,] 0.0001445923 0.0001445922 4.819741e-05
  [17,] 0.0001445923 0.0001445922 4.819741e-05
  [18,] 0.0001445923 0.0001445922 4.819741e-05
  [19,] 0.0001445923 0.0001445922 4.819741e-05
  [20,] 0.0001445923 0.0001445922 4.819741e-05
  [21,] 0.0001445923 0.0001445922 4.819741e-05
  [22,] 0.0001445923 0.0001445922 4.819741e-05
  [23,] 0.0001445923 0.0001445922 4.819741e-05
  [24,] 0.0001445923 0.0001445922 4.819741e-05
  [25,] 0.0001445923 0.0001445922 4.819741e-05
  [26,] 0.0001445922 0.0001445923 4.819742e-05
  [27,] 0.0001445923 0.0001445922 4.819742e-05
  [28,] 0.0001445923 0.0001445922 4.819741e-05
  [29,] 0.0001445923 0.0001445922 4.819741e-05
  [30,] 0.0001445923 0.0001445922 4.819741e-05
  [31,] 0.0001445923 0.0001445922 4.819741e-05
  [32,] 0.0001445923 0.0001445922 4.819741e-05
  [33,] 0.0001445923 0.0001445923 4.819743e-05
  [34,] 0.0001445923 0.0001445923 4.819742e-05
  [35,] 0.0001445923 0.0001445922 4.819741e-05
  [36,] 0.0001445923 0.0001445922 4.819741e-05
  [37,] 0.0001445923 0.0001445922 4.819739e-05
  [38,] 0.0001445922 0.0001445922 4.819741e-05
  [39,] 0.0001445923 0.0001445923 4.819742e-05
  [40,] 0.0001445923 0.0001445923 4.819742e-05
  [41,] 0.0001445923 0.0001445922 4.819741e-05
  [42,] 0.0001445922 0.0001445922 4.819741e-05
  [43,] 0.0001445923 0.0001445922 4.819740e-05
  [44,] 0.0001445923 0.0001445922 4.819741e-05
  [45,] 0.0001445923 0.0001445922 4.819741e-05
  [46,] 0.0001445923 0.0001445922 4.819741e-05
  [47,] 0.0001445922 0.0001445923 4.819742e-05
  [48,] 0.0001445923 0.0001445922 4.819741e-05
  [49,] 0.0001445923 0.0001445922 4.819740e-05
  [50,] 0.0001445923 0.0001445922 4.819741e-05
  [51,] 0.0001445923 0.0001445922 4.819740e-05
  [52,] 0.0001445923 0.0001445922 4.819740e-05
  [53,] 0.0001445923 0.0001445922 4.819740e-05
  [54,] 0.0001445923 0.0001445922 4.819741e-05
  [55,] 0.0001445923 0.0001445922 4.819741e-05
  [56,] 0.0001445923 0.0001445922 4.819741e-05
  [57,] 0.0001445923 0.0001445922 4.819741e-05
  [58,] 0.0001445923 0.0001445922 4.819741e-05
  [59,] 0.0001445923 0.0001445922 4.819741e-05
  [60,] 0.0001445923 0.0001445922 4.819741e-05
  [61,] 0.0001445923 0.0001445922 4.819741e-05
  [62,] 0.0001445923 0.0001445922 4.819741e-05
  [63,] 0.0001445923 0.0001445922 4.819740e-05
  [64,] 0.0001445923 0.0001445922 4.819741e-05
  [65,] 0.0001445923 0.0001445922 4.819741e-05
  [66,] 0.0001445923 0.0001445922 4.819742e-05
  [67,] 0.0001445922 0.0001445922 4.819741e-05
  [68,] 0.0001445923 0.0001445922 4.819740e-05
  [69,] 0.0001445923 0.0001445922 4.819740e-05
  [70,] 0.0001445923 0.0001445922 4.819741e-05
  [71,] 0.0001445923 0.0001445922 4.819741e-05
  [72,] 0.0001445922 0.0001445922 4.819741e-05
  [73,] 0.0001445923 0.0001445922 4.819740e-05
  [74,] 0.0001445923 0.0001445922 4.819739e-05
  [75,] 0.0001445923 0.0001445922 4.819741e-05
  [76,] 0.0001445922 0.0001445922 4.819741e-05
  [77,] 0.0001445923 0.0001445922 4.819741e-05
  [78,] 0.0001445923 0.0001445922 4.819740e-05
  [79,] 0.0001445923 0.0001445922 4.819740e-05
  [80,] 0.0001445923 0.0001445922 4.819741e-05
  [81,] 0.0001445923 0.0001445922 4.819741e-05
  [82,] 0.0001445922 0.0001445922 4.819741e-05
  [83,] 0.0001445922 0.0001445922 4.819739e-05
  [84,] 0.0001445922 0.0001445922 4.819740e-05
  [85,] 0.0001445923 0.0001445922 4.819741e-05
  [86,] 0.0001445922 0.0001445922 4.819741e-05
  [87,] 0.0001445923 0.0001445922 4.819741e-05
  [88,] 0.0001445922 0.0001445922 4.819741e-05
  [89,] 0.0001445922 0.0001445922 4.819739e-05
  [90,] 0.0001445923 0.0001445922 4.819742e-05
  [91,] 0.0001445923 0.0001445922 4.819741e-05
  [92,] 0.0001445923 0.0001445922 4.819742e-05
  [93,] 0.0001445923 0.0001445922 4.819739e-05
  [94,] 0.0001445923 0.0001445922 4.819741e-05
  [95,] 0.0001445923 0.0001445922 4.819740e-05
  [96,] 0.0001445923 0.0001445922 4.819741e-05
  [97,] 0.0001445923 0.0001445922 4.819740e-05
  [98,] 0.0001445923 0.0001445922 4.819742e-05
  [99,] 0.0001445923 0.0001445922 4.819740e-05
 [100,] 0.0001445923 0.0001445923 4.819743e-05
 [101,] 0.0001445923 0.0001445922 4.819741e-05
 [102,] 0.0001445922 0.0001445923 4.819743e-05
 [103,] 0.0001445923 0.0001445923 4.819742e-05
 [104,] 0.0001445923 0.0001445922 4.819740e-05
 [105,] 0.0001445923 0.0001445923 4.819742e-05
 [106,] 0.0001445923 0.0001445922 4.819741e-05
 [107,] 0.0001445923 0.0001445922 4.819741e-05
 [108,] 0.0001445923 0.0001445922 4.819741e-05
 [109,] 0.0001445923 0.0001445922 4.819742e-05
 [110,] 0.0001445923 0.0001445922 4.819742e-05
 [111,] 0.0001445923 0.0001445922 4.819740e-05
 [112,] 0.0001445923 0.0001445922 4.819741e-05
 [113,] 0.0001445923 0.0001445922 4.819741e-05
 [114,] 0.0001445923 0.0001445922 4.819740e-05
 [115,] 0.0001445922 0.0001445923 4.819744e-05
 [116,] 0.0001445923 0.0001445922 4.819742e-05
 [117,] 0.0001445923 0.0001445922 5.562212e-05
 [118,] 0.0001445923 0.0001445922 4.819741e-05
 [119,] 0.0001445923 0.0001445922 4.819741e-05
 [120,] 0.0001872118 0.0001445923 1.118621e-04
 [121,] 0.0001445923 0.0001445922 4.819741e-05
 [122,] 0.0001445923 0.0001445923 4.819742e-05
 [123,] 0.0001445923 0.0001445922 4.819740e-05
 [124,] 0.0001445922 0.0001445922 4.819741e-05
 [125,] 0.0001445923 0.0001445922 4.819742e-05
 [126,] 0.0001445923 0.0001445922 4.819741e-05
 [127,] 0.0001445923 0.0001445922 4.819742e-05
 [128,] 0.0001445923 0.0001445922 4.819741e-05
 [129,] 0.0001445923 0.0001445923 4.819742e-05
 [130,] 0.0001445923 0.0001445923 5.113026e-05
 [131,] 0.0001445923 0.0001445922 4.819741e-05
 [132,] 0.0001445923 0.0001445922 4.819742e-05
 [133,] 0.0001445923 0.0001445922 4.819740e-05
 [134,] 0.0001445923 0.0001445922 4.819741e-05
 [135,] 0.0001445923 0.0001445922 4.819742e-05
 [136,] 0.0001445923 0.0001445922 4.819741e-05
 [137,] 0.0001445923 0.0001445922 4.819741e-05
 [138,] 0.0001445923 0.0001445922 4.819741e-05
 [139,] 0.0001445923 0.0001445923 4.819742e-05
 [140,] 0.0001445923 0.0001445922 4.819741e-05
 [141,] 0.0001445923 0.0001445922 4.819741e-05
 [142,] 0.0001445923 0.0001445922 4.819741e-05
 [143,] 0.0001445923 0.0001445922 4.819741e-05
 [144,] 0.0001445923 0.0001445922 4.819741e-05
 [145,] 0.0001445923 0.0001445922 4.819741e-05
 [146,] 0.0001445923 0.0001445922 4.819742e-05
 [147,] 0.0001445923 0.0001445922 4.819742e-05
 [148,] 0.0001445923 0.0001445922 4.819740e-05
 [149,] 0.0001445923 0.0001445922 4.819741e-05
 [150,] 0.0001445923 0.0001445922 4.819741e-05
 [151,] 0.0001445923 0.0001445922 4.819741e-05
 [152,] 0.0001445923 0.0001445922 4.819742e-05
 [153,] 0.0001445923 0.0001445922 4.819742e-05
 [154,] 0.0001445923 0.0001445922 5.441008e-05
 [155,] 0.0001445923 0.0001445923 4.819742e-05
 [156,] 0.0001445923 0.0001445922 4.819741e-05
 [157,] 0.0001445923 0.0001445923 4.819742e-05
 [158,] 0.0001445923 0.0001445923 4.819742e-05
 [159,] 0.0001445923 0.0001445923 4.819743e-05
 [160,] 0.0001445923 0.0001445922 4.819740e-05
 [161,] 0.0001445923 0.0001445922 4.819741e-05
 [162,] 0.0001445923 0.0001445923 4.819742e-05
 [163,] 0.0001445923 0.0001445922 4.819741e-05
 [164,] 0.0001445923 0.0001445922 4.819741e-05
 [165,] 0.0001445923 0.0001445923 4.819742e-05
 [166,] 0.0001445923 0.0001445922 4.819741e-05
 [167,] 0.0001445923 0.0001445922 4.819741e-05
 [168,] 0.0001445923 0.0001445922 4.819741e-05
 [169,] 0.0001445923 0.0001445922 4.819741e-05
 [170,] 0.0001445923 0.0001445922 4.819741e-05
 [171,] 0.0001445923 0.0001445923 4.819742e-05
 [172,] 0.0001445923 0.0001445923 4.819742e-05
 [173,] 0.0001445923 0.0001445922 4.819740e-05
 [174,] 0.0001445923 0.0001445922 4.819740e-05
 [175,] 0.0001445923 0.0001445922 4.819742e-05
 [176,] 0.0001445923 0.0001445922 4.819741e-05
 [177,] 0.0001445923 0.0001445923 4.819742e-05
 [178,] 0.0001445923 0.0001445922 4.819741e-05
 [179,] 0.0001445923 0.0001445923 4.819742e-05
 [180,] 0.0001445923 0.0001445923 4.819742e-05
 [181,] 0.0001445923 0.0001445922 4.819742e-05
 [182,] 0.0001445923 0.0001445922 4.819741e-05
 [183,] 0.0001445923 0.0001445922 4.819741e-05
 [184,] 0.0001445923 0.0001445923 4.819742e-05
 [185,] 0.0001445923 0.0001445922 4.819741e-05
 [186,] 0.0001445923 0.0001445922 4.819741e-05
 [187,] 0.0001445923 0.0001445923 4.819745e-05
 [188,] 0.0001445923 0.0001445922 4.819742e-05
 [189,] 0.0001445923 0.0001445923 4.819743e-05
 [190,] 0.0001445923 0.0001445923 4.819742e-05
 [191,] 0.0001445923 0.0001445923 4.819742e-05
 [192,] 0.0001445923 0.0001445922 4.819741e-05
 [193,] 0.0001445923 0.0001445923 4.819743e-05
 [194,] 0.0001445923 0.0001445923 4.819742e-05
 [195,] 0.0001445923 0.0001445922 4.819741e-05
 [196,] 0.0001445923 0.0001445922 4.819741e-05
 [197,] 0.0001445923 0.0001445922 4.819740e-05
 [198,] 0.0001445923 0.0001445922 4.819741e-05
 [199,] 0.0001445923 0.0001445923 4.819742e-05
 [200,] 0.0001445923 0.0001445922 4.819741e-05
 [201,] 0.0001445923 0.0001445922 4.819740e-05
 [202,] 0.0001445923 0.0001445922 4.819739e-05
 [203,] 0.0001445923 0.0001445922 4.819741e-05
 [204,] 0.0001445923 0.0001445923 4.819742e-05
 [205,] 0.0001445923 0.0001445922 4.819740e-05
 [206,] 0.0001445923 0.0001445922 4.819740e-05
 [207,] 0.0001445923 0.0001445924 4.819746e-05
 [208,] 0.0001445923 0.0001445923 4.819743e-05
 [209,] 0.0001445923 0.0001445922 4.819739e-05
 [210,] 0.0001445923 0.0001445922 4.819740e-05
 [211,] 0.0001445923 0.0001445923 4.819742e-05
 [212,] 0.0001445923 0.0001445922 4.819741e-05
 [213,] 0.0001445923 0.0001445922 4.819739e-05
 [214,] 0.0001445923 0.0001445922 4.819741e-05
 [215,] 0.0001445923 0.0001445923 4.819743e-05
 [216,] 0.0001445923 0.0001445923 4.819742e-05
 [217,] 0.0001445923 0.0001445923 4.819743e-05
 [218,] 0.0001445923 0.0001445923 4.819743e-05
 [219,] 0.0001445923 0.0001445922 4.819739e-05
 [220,] 0.0001445923 0.0001445922 4.819739e-05
 [221,] 0.0001445923 0.0001445923 4.819743e-05
 [222,] 0.0001445923 0.0001445923 4.819742e-05
 [223,] 0.0001445923 0.0001445923 4.819743e-05
 [224,] 0.0001445923 0.0001445922 4.819741e-05
 [225,] 0.0001445923 0.0001445922 4.819741e-05
 [226,] 0.0001445923 0.0001445922 4.819741e-05
 [227,] 0.0001445923 0.0001445922 4.819741e-05
 [228,] 0.0001445923 0.0001445922 4.819741e-05
 [229,] 0.0001445923 0.0001445922 4.819740e-05
 [230,] 0.0001445923 0.0001445922 4.819742e-05
 [231,] 0.0001445923 0.0001445922 4.819741e-05
 [232,] 0.0002853800 0.0001445922 4.819739e-05
 [233,] 0.0001897413 0.0001445922 4.819741e-05
 [234,] 0.0002361874 0.0001445922 4.819740e-05
 [235,] 0.0001837561 0.0001445922 5.912476e-05
 [236,] 0.0001445923 0.0001445922 4.819741e-05
 [237,] 0.0001528888 0.0001445922 4.819739e-05
 [238,] 0.0002071134 0.0001445922 4.819741e-05
 [239,] 0.0001817582 0.0001445922 4.819739e-05
 [240,] 0.0001445923 0.0001445922 4.819739e-05
 [241,] 0.0001445923 0.0001445922 4.819739e-05
 [242,] 0.0004832045 0.0001445922 4.819739e-05
 [243,] 0.0001445923 0.0001445922 4.819741e-05
 [244,] 0.0001445923 0.0001445922 4.819741e-05
 [245,] 0.0008350767 0.0001445922 3.360067e-04
 [246,] 0.0001445923 0.0001445922 4.819739e-05
 [247,] 0.0001445923 0.0001445922 4.819739e-05
 [248,] 0.0003744681 0.0001445922 1.244883e-04
 [249,] 0.0004292971 0.0001445922 1.356839e-04
 [250,] 0.0001445923 0.0001445922 4.819741e-05
 [251,] 0.0005277608 0.0001445922 1.713179e-04
 [252,] 0.0007078233 0.0001445922 2.424984e-04
 [253,] 0.0001445923 0.0001445922 4.819740e-05
 [254,] 0.0001445923 0.0001445922 4.819741e-05
 [255,] 0.0005502822 0.0001445922 1.582250e-04
 [256,] 0.0001445923 0.0001445922 4.819741e-05
 [257,] 0.0001445923 0.0001445922 4.819741e-05
 [258,] 0.0001445923 0.0001445922 4.819741e-05
 [259,] 0.0001445923 0.0001445922 4.819740e-05
 [260,] 0.0005285919 0.0001445922 1.594391e-04
 [261,] 0.0005446836 0.0001445922 1.279846e-04
 [262,] 0.0004541840 0.0001445922 1.369198e-04
 [263,] 0.0004390962 0.0001445922 1.593728e-04
 [264,] 0.0001445923 0.0001445923 4.819742e-05
 [265,] 0.0003957789 0.0001445922 1.229016e-04
 [266,] 0.0002161117 0.0001445922 8.145745e-05
 [267,] 0.0001445923 0.0001445922 4.819740e-05
 [268,] 0.0001445923 0.0001445922 4.819741e-05
 [269,] 0.0001445923 0.0001445922 4.819740e-05
 [270,] 0.0001445923 0.0001445922 4.819741e-05
 [271,] 0.0001445923 0.0001445922 4.819740e-05
 [272,] 0.0001445923 0.0001445922 4.819740e-05
 [273,] 0.0001445923 0.0001445922 4.819741e-05
 [274,] 0.0005268392 0.0001445922 1.603645e-04
 [275,] 0.0005230312 0.0001445922 1.565409e-04
 [276,] 0.0005472256 0.0001445922 1.862257e-04
 [277,] 0.0005259079 0.0001445922 1.790480e-04
 [278,] 0.0005878350 0.0001445922 1.649788e-04
 [279,] 0.0001445923 0.0001445922 4.819739e-05
 [280,] 0.0001445923 0.0001445922 4.819739e-05
 [281,] 0.0001445923 0.0001445922 4.819739e-05
 [282,] 0.0001445923 0.0001445923 4.819742e-05
 [283,] 0.0001445923 0.0001445922 4.819739e-05
 [284,] 0.0001445923 0.0001445922 4.819739e-05
 [285,] 0.0001445923 0.0001445922 4.819739e-05
 [286,] 0.0001445923 0.0001445922 4.819739e-05
 [287,] 0.0001445923 0.0001445922 4.819739e-05
 [288,] 0.0001445923 0.0001445922 4.819739e-05
 [289,] 0.0001445923 0.0001445922 4.819740e-05
 [290,] 0.0001445923 0.0001445922 4.819739e-05
 [291,] 0.0001445923 0.0001445922 4.819740e-05
 [292,] 0.0001445923 0.0001445922 4.819739e-05
 [293,] 0.0001445923 0.0001445922 4.819739e-05
 [294,] 0.0001445923 0.0001445922 4.819739e-05
 [295,] 0.0001445923 0.0001445922 4.819739e-05
 [296,] 0.0001445923 0.0001445922 4.819740e-05
 [297,] 0.0001445923 0.0001445922 4.819741e-05
 [298,] 0.0001445923 0.0001445922 4.819741e-05
 [299,] 0.0001445923 0.0001445922 4.819741e-05
 [300,] 0.0001445923 0.0001445922 4.819741e-05
 [301,] 0.0001445923 0.0001445922 4.819741e-05
 [302,] 0.0001445923 0.0001445922 4.819739e-05
 [303,] 0.0005134209 0.0001445922 1.749495e-04
 [304,] 0.0001445923 0.0001445922 4.819739e-05
 [305,] 0.0001445923 0.0001445922 4.819740e-05
 [306,] 0.0001445923 0.0001445922 4.819740e-05
 [307,] 0.0001445922 0.0001445922 4.819740e-05
 [308,] 0.0001445923 0.0001445922 4.819739e-05
 [309,] 0.0001445923 0.0001445922 4.819741e-05
 [310,] 0.0001445923 0.0001445922 4.819741e-05
 [311,] 0.0006874995 0.0001445922 2.545062e-04
 [312,] 0.0001445923 0.0001445922 4.819741e-05
 [313,] 0.0006741286 0.0001445922 2.353208e-04
 [314,] 0.0001445923 0.0001445922 4.819740e-05
 [315,] 0.0001458929 0.0001445922 4.819740e-05
 [316,] 0.0007413133 0.0001445922 2.577249e-04
 [317,] 0.0001445923 0.0001445922 4.819740e-05
 [318,] 0.0007220282 0.0001445922 2.107181e-04
 [319,] 0.0001445923 0.0001445922 4.819741e-05
 [320,] 0.0001445923 0.0001445922 4.819740e-05
 [321,] 0.0001445923 0.0001445923 4.819742e-05
 [322,] 0.0001445923 0.0001445922 4.819741e-05
 [323,] 0.0001613555 0.0001445922 5.794706e-05
 [324,] 0.0004237378 0.0001445922 5.011724e-05
 [325,] 0.0013483549 0.0001445922 5.074960e-04
 [326,] 0.0001445923 0.0001445922 4.819739e-05
 [327,] 0.0001445923 0.0001445922 4.819742e-05
 [328,] 0.0001445923 0.0001445922 4.819741e-05
 [329,] 0.0001445923 0.0001445922 4.819741e-05
 [330,] 0.0001445923 0.0001445922 4.819739e-05
 [331,] 0.0001445923 0.0001445922 4.819740e-05
 [332,] 0.0001445923 0.0001445922 4.819740e-05
 [333,] 0.0001445923 0.0001445922 4.819741e-05
 [334,] 0.0001445923 0.0001445922 4.819741e-05
 [335,] 0.0001445923 0.0001445922 4.819741e-05
 [336,] 0.0001445923 0.0001445923 4.819742e-05
 [337,] 0.0001445923 0.0001445922 4.819741e-05
 [338,] 0.0001445923 0.0001445922 4.819741e-05
 [339,] 0.0001445923 0.0001445922 4.819742e-05
 [340,] 0.0001445923 0.0001445922 4.819742e-05
 [341,] 0.0001445923 0.0001445922 4.819739e-05
 [342,] 0.0001445923 0.0001445922 4.819741e-05
 [343,] 0.0001445923 0.0001445922 4.819740e-05
 [344,] 0.0001445923 0.0001445922 4.819741e-05
 [345,] 0.0001445923 0.0001445922 4.819739e-05
 [346,] 0.0001445923 0.0001445922 4.819741e-05
 [347,] 0.0001667983 0.0001445923 1.015408e-04
 [348,] 0.0001445923 0.0001445922 4.819741e-05
 [349,] 0.0016296759 0.0001445922 5.954885e-04
 [350,] 0.0001445923 0.0001445922 4.819740e-05
 [351,] 0.0001445923 0.0001445922 4.819740e-05
 [352,] 0.0001445923 0.0001445922 4.819741e-05
 [353,] 0.0001445923 0.0001445922 4.819741e-05
 [354,] 0.0001445923 0.0001445922 4.819739e-05
 [355,] 0.0001445923 0.0001445922 4.819741e-05
 [356,] 0.0001445923 0.0001445922 4.819739e-05
 [357,] 0.0001445923 0.0001445922 4.819741e-05
 [358,] 0.0001445923 0.0001445922 4.819741e-05
 [359,] 0.0001445923 0.0001445922 4.819742e-05
 [360,] 0.0001445923 0.0001445922 4.819740e-05
 [361,] 0.0001445923 0.0001445922 4.819739e-05
 [362,] 0.0001445923 0.0001445922 4.819741e-05
 [363,] 0.0001445923 0.0001445922 4.819740e-05
 [364,] 0.0001445923 0.0001445923 4.819743e-05
 [365,] 0.0001445923 0.0001445922 4.819740e-05
 [366,] 0.0001445923 0.0001445922 4.819741e-05
 [367,] 0.0001445923 0.0001445923 4.819744e-05
 [368,] 0.0001445923 0.0001445922 4.819742e-05
 [369,] 0.0001445923 0.0001445922 4.819740e-05
 [370,] 0.0001445923 0.0001445922 4.819739e-05
 [371,] 0.0001445923 0.0001445922 4.819739e-05
 [372,] 0.0001445923 0.0001445922 4.819739e-05
 [373,] 0.0037059479 0.0001445922 1.367088e-03
 [374,] 0.0001445923 0.0001445923 4.819743e-05
 [375,] 0.0007906622 0.0001445922 3.229052e-04
 [376,] 0.0001445923 0.0001445923 4.819742e-05
 [377,] 0.0001445923 0.0001445922 4.819740e-05
 [378,] 0.0001445923 0.0001445922 4.819740e-05
 [379,] 0.0001445923 0.0001445922 4.819740e-05
 [380,] 0.0001445923 0.0001445922 4.819740e-05
 [381,] 0.0001445923 0.0001445922 4.819740e-05
 [382,] 0.0001445923 0.0001445922 4.819740e-05
 [383,] 0.0001445923 0.0001445922 4.819741e-05
 [384,] 0.0001445923 0.0001445922 4.819740e-05
 [385,] 0.0001445923 0.0001445922 4.819741e-05
 [386,] 0.0001445923 0.0001445922 4.819740e-05
 [387,] 0.0001445923 0.0001445922 4.819741e-05
 [388,] 0.0001445923 0.0001445922 4.819739e-05
 [389,] 0.0001445923 0.0001445922 4.819740e-05
 [390,] 0.0001445923 0.0001445922 4.819739e-05
 [391,] 0.0001445923 0.0001445922 4.819741e-05
 [392,] 0.0001445923 0.0001445922 4.819739e-05
 [393,] 0.0001445923 0.0001445922 4.819741e-05
 [394,] 0.0001445923 0.0001445922 4.819741e-05
 [395,] 0.0001445923 0.0001445923 4.819742e-05
 [396,] 0.0001445923 0.0001445923 4.819742e-05
 [397,] 0.0001445923 0.0001445922 4.819741e-05
 [398,] 0.0001445923 0.0001445923 4.819743e-05
 [399,] 0.0001445923 0.0001445925 4.819751e-05
 [400,] 0.0001445923 0.0001445922 4.819740e-05
 [401,] 0.0001445923 0.0001445922 4.819741e-05
 [402,] 0.0001445923 0.0001445922 4.819741e-05
 [403,] 0.0001445923 0.0001445922 4.819739e-05
 [404,] 0.0001445923 0.0001445922 4.819740e-05
 [405,] 0.0001445923 0.0001445922 4.819740e-05
 [406,] 0.0001445923 0.0001445923 4.819742e-05
 [407,] 0.0001445923 0.0001445922 4.819740e-05
 [408,] 0.0001445923 0.0001445922 4.819740e-05
 [409,] 0.0001445923 0.0001445922 4.819740e-05
 [410,] 0.0001445923 0.0001445922 4.819741e-05
 [411,] 0.0001445923 0.0001445922 4.819742e-05
 [412,] 0.0001445923 0.0001445922 4.819740e-05
 [413,] 0.0001445923 0.0001445922 4.819740e-05
 [414,] 0.0001445923 0.0001445922 4.819740e-05
 [415,] 0.0001445923 0.0001445922 4.819740e-05
 [416,] 0.0001445923 0.0001445922 4.819740e-05
 [417,] 0.0001445923 0.0001445922 4.819741e-05
 [418,] 0.0001445923 0.0001445922 4.819740e-05
 [419,] 0.0001445923 0.0001445922 4.819742e-05
 [420,] 0.0001445923 0.0001445923 4.819742e-05
 [421,] 0.0001445923 0.0001445922 4.819741e-05
 [422,] 0.0001445923 0.0001445922 4.819741e-05
 [423,] 0.0001445923 0.0001445923 4.819742e-05
 [424,] 0.0001445923 0.0001445923 4.819742e-05
 [425,] 0.0001445923 0.0001445922 4.819740e-05
 [426,] 0.0001445923 0.0001445922 4.819741e-05
 [427,] 0.0001445923 0.0001445922 4.819741e-05
 [428,] 0.0001445923 0.0001445922 4.819740e-05
 [429,] 0.0001445923 0.0001445922 4.819740e-05
 [430,] 0.0001445923 0.0001445922 4.819741e-05
 [431,] 0.0001445923 0.0001445922 4.819740e-05
 [432,] 0.0001445923 0.0001445922 4.819741e-05
 [433,] 0.0001445923 0.0001445922 4.819742e-05
 [434,] 0.0001445923 0.0001445922 4.819739e-05
 [435,] 0.0001445923 0.0001445922 4.819740e-05
 [436,] 0.0001445923 0.0001445922 4.819742e-05
 [437,] 0.0001445923 0.0001445922 4.819740e-05
 [438,] 0.0001445923 0.0001445923 4.819743e-05
 [439,] 0.0001445923 0.0001445922 4.819740e-05
 [440,] 0.0001445923 0.0001445922 4.819739e-05
 [441,] 0.0001445923 0.0001445923 4.819744e-05
 [442,] 0.0001445923 0.0001445922 4.819742e-05
 [443,] 0.0001445923 0.0001445923 4.819742e-05
 [444,] 0.0001445922 0.0001445922 4.819740e-05
 [445,] 0.0001445923 0.0001445922 4.819739e-05
 [446,] 0.0001445923 0.0001445922 4.819741e-05
 [447,] 0.0001445923 0.0001445922 4.819739e-05
 [448,] 0.0001445923 0.0001445922 4.819739e-05
 [449,] 0.0001445923 0.0001445922 4.819739e-05
 [450,] 0.0001445923 0.0001445922 4.819740e-05
 [451,] 0.0001445923 0.0001445922 4.819740e-05
 [452,] 0.0001445923 0.0001445922 4.819740e-05
 [453,] 0.0001445923 0.0001445922 4.819739e-05
 [454,] 0.0001445923 0.0001445922 4.819741e-05
 [455,] 0.0001445923 0.0001445922 4.819741e-05
 [456,] 0.0001445923 0.0001445922 4.819741e-05
 [457,] 0.0001445923 0.0001445924 4.819745e-05
 [458,] 0.0001445923 0.0001445922 4.819741e-05
 [459,] 0.0001445923 0.0001445924 4.819745e-05
 [460,] 0.0001445923 0.0001445922 4.819741e-05
 [461,] 0.0001445923 0.0001445922 4.819741e-05
 [462,] 0.0001445923 0.0001445924 4.819746e-05
 [463,] 0.0001445923 0.0001445922 4.819741e-05
 [464,] 0.0001445923 0.0001445922 4.819741e-05
 [465,] 0.0001445923 0.0001445923 4.819742e-05
 [466,] 0.0001445923 0.0001445924 4.819745e-05
 [467,] 0.0001445923 0.0001445922 4.819741e-05
 [468,] 0.0001445923 0.0001445922 4.819741e-05
 [469,] 0.0001445923 0.0001445922 4.819741e-05
 [470,] 0.0001445923 0.0001445922 4.819741e-05
 [471,] 0.0001445923 0.0001445922 4.819741e-05
 [472,] 0.0001445923 0.0001445922 4.819740e-05
 [473,] 0.0001445923 0.0001445922 4.819741e-05
 [474,] 0.0001445923 0.0001445923 4.819743e-05
 [475,] 0.0001445923 0.0001445922 4.819742e-05
 [476,] 0.0001445923 0.0001445923 4.819744e-05
 [477,] 0.0001445923 0.0001445923 4.819742e-05
 [478,] 0.0001445923 0.0001445923 4.819742e-05
 [479,] 0.0001445923 0.0001445922 4.819741e-05
 [480,] 0.0001445923 0.0001445923 4.819742e-05
 [481,] 0.0001445923 0.0001445923 4.819742e-05
 [482,] 0.0001445923 0.0001445922 4.819742e-05
 [483,] 0.0001445923 0.0001445923 4.819742e-05
 [484,] 0.0001445923 0.0001445923 4.819742e-05
 [485,] 0.0001445923 0.0001445922 4.819741e-05
 [486,] 0.0001445923 0.0001445922 4.819741e-05
 [487,] 0.0001445923 0.0001445922 4.819742e-05
 [488,] 0.0001445923 0.0001445922 4.819741e-05
 [489,] 0.0001445923 0.0001445922 4.819741e-05
 [490,] 0.0001445923 0.0001445922 4.819740e-05
 [491,] 0.0001445923 0.0001445922 4.819740e-05
 [492,] 0.0001445923 0.0001445922 4.819740e-05
 [493,] 0.0001445923 0.0001445922 4.819741e-05
 [494,] 0.0001445923 0.0001445922 4.819741e-05
 [495,] 0.0001445923 0.0001445922 4.819741e-05
 [496,] 0.0001445923 0.0001445922 4.819741e-05
 [497,] 0.0001445923 0.0001445923 4.819743e-05
 [498,] 0.0001445923 0.0001445923 4.819742e-05
 [499,] 0.0001445923 0.0001445923 4.819743e-05
 [500,] 0.0001445923 0.0001445922 4.819741e-05
 [501,] 0.0001445923 0.0001445922 4.819740e-05
 [502,] 0.0001445923 0.0001445922 4.819740e-05
 [503,] 0.0001445923 0.0001445922 4.819741e-05
 [504,] 0.0001445923 0.0001445924 4.819747e-05
 [505,] 0.0001445923 0.0001445924 4.819745e-05
 [506,] 0.0001445923 0.0001445924 4.819745e-05
 [507,] 0.0001445923 0.0001445924 4.819745e-05
 [508,] 0.0001445923 0.0001445924 4.819745e-05
 [509,] 0.0001445923 0.0001445924 4.819745e-05
 [510,] 0.0001445923 0.0001445924 4.819745e-05
 [511,] 0.0001445923 0.0001445924 4.819745e-05
 [512,] 0.0001445923 0.0001445924 4.819745e-05
 [513,] 0.0001445923 0.0001445922 4.819741e-05
 [514,] 0.0001445923 0.0001445924 4.819745e-05
 [515,] 0.0001445923 0.0001445924 4.819746e-05
 [516,] 0.0001445923 0.0001445924 4.819745e-05
 [517,] 0.0001445923 0.0001445924 4.819746e-05
 [518,] 0.0001445923 0.0001445923 4.819745e-05
 [519,] 0.0001445923 0.0001445922 4.819741e-05
 [520,] 0.0001445923 0.0001445924 4.819747e-05
 [521,] 0.0001445923 0.0001445924 4.819745e-05
 [522,] 0.0001445923 0.0001445922 4.819741e-05
 [523,] 0.0001445923 0.0001445924 4.819746e-05
 [524,] 0.0001445923 0.0001445924 4.819746e-05
 [525,] 0.0001445923 0.0001445922 4.819741e-05
 [526,] 0.0001445923 0.0001445924 4.819747e-05
 [527,] 0.0001445923 0.0001445922 4.819741e-05
 [528,] 0.0001445923 0.0001445924 4.819747e-05
 [529,] 0.0001445923 0.0001445924 4.819745e-05
 [530,] 0.0001445923 0.0001445924 4.819747e-05
 [531,] 0.0001445923 0.0001445924 4.819746e-05
 [532,] 0.0001445923 0.0001445924 4.819746e-05
 [533,] 0.0001445923 0.0001445924 4.819745e-05
 [534,] 0.0001445923 0.0001445922 4.819740e-05
 [535,] 0.0001445923 0.0001445924 4.819746e-05
 [536,] 0.0001445923 0.0001445922 4.819741e-05
 [537,] 0.0001445923 0.0001445924 4.819745e-05
 [538,] 0.0001445923 0.0001445924 4.819746e-05
 [539,] 0.0001445923 0.0001445922 4.819741e-05
 [540,] 0.0001445923 0.0001445922 4.819741e-05
 [541,] 0.0001445923 0.0001445924 4.819745e-05
 [542,] 0.0001445923 0.0001445924 4.819746e-05
 [543,] 0.0001445923 0.0001445924 4.819746e-05
 [544,] 0.0001445923 0.0001445922 4.819742e-05
 [545,] 0.0001445923 0.0001445922 4.819739e-05
 [546,] 0.0001445923 0.0001445922 4.819739e-05
 [547,] 0.0001445922 0.0001445923 4.819742e-05
 [548,] 0.0001445923 0.0001445923 4.819742e-05
 [549,] 0.0001445922 0.0001445923 4.819743e-05
 [550,] 0.0001445922 0.0001445923 4.819742e-05
 [551,] 0.0001445922 0.0001445923 4.819742e-05
 [552,] 0.0001445923 0.0001445922 4.819742e-05
 [553,] 0.0001445922 0.0001445923 4.819742e-05
 [554,] 0.0001445923 0.0001445922 4.819742e-05
 [555,] 0.0001445922 0.0001445923 4.819743e-05
 [556,] 0.0001445923 0.0001445923 4.819742e-05
 [557,] 0.0001445922 0.0001445923 4.819743e-05
 [558,] 0.0001445922 0.0001445923 4.819743e-05
 [559,] 0.0001445922 0.0001445923 4.819743e-05
 [560,] 0.0001445923 0.0001445922 4.819742e-05
 [561,] 0.0001445923 0.0001445922 4.819740e-05
 [562,] 0.0001445922 0.0001445923 4.819743e-05
 [563,] 0.0001445923 0.0001445922 4.819742e-05
 [564,] 0.0001445922 0.0001445923 4.819743e-05
 [565,] 0.0001445923 0.0001445922 4.819741e-05
 [566,] 0.0001445923 0.0001445922 4.819742e-05
 [567,] 0.0001445923 0.0001445923 4.819742e-05
 [568,] 0.0001445922 0.0001445923 4.819742e-05
 [569,] 0.0001445922 0.0001445923 4.819742e-05
 [570,] 0.0001445922 0.0001445923 4.819742e-05
 [571,] 0.0001445923 0.0001445923 4.819742e-05
 [572,] 0.0001445922 0.0001445923 4.819742e-05
 [573,] 0.0001445923 0.0001445923 4.819742e-05
 [574,] 0.0001445923 0.0001445922 4.819742e-05
 [575,] 0.0001445922 0.0001445923 4.819742e-05
 [576,] 0.0001445922 0.0001445923 4.819742e-05
 [577,] 0.0001445922 0.0001445923 4.819742e-05
 [578,] 0.0001445923 0.0001445922 4.819741e-05
 [579,] 0.0001445922 0.0001445923 4.819742e-05
 [580,] 0.0001445922 0.0001445923 4.819742e-05
 [581,] 0.0001445922 0.0001445922 4.819742e-05
 [582,] 0.0001445923 0.0001445922 4.819741e-05
 [583,] 0.0001445923 0.0001445922 4.819741e-05
 [584,] 0.0001445923 0.0001445922 4.819741e-05
 [585,] 0.0001445923 0.0001445922 4.819742e-05
 [586,] 0.0001445923 0.0001445922 4.819741e-05
 [587,] 0.0001445923 0.0001445923 4.819742e-05
 [588,] 0.0001445923 0.0001445922 4.819741e-05
 [589,] 0.0001445923 0.0001445922 4.819741e-05
 [590,] 0.0001445922 0.0001445922 4.819742e-05
 [591,] 0.0001445923 0.0001445923 4.819742e-05
 [592,] 0.0001445922 0.0001445922 4.819741e-05
 [593,] 0.0001445923 0.0001445922 4.819741e-05
 [594,] 0.0001445923 0.0001445922 4.819741e-05
 [595,] 0.0001445923 0.0001445922 4.819742e-05
 [596,] 0.0001445922 0.0001445922 4.819741e-05
 [597,] 0.0001445923 0.0001445922 4.819742e-05
 [598,] 0.0001445923 0.0001445922 4.819742e-05
 [599,] 0.0001445923 0.0001445922 4.819741e-05
 [600,] 0.0001445923 0.0001445922 4.819742e-05
 [601,] 0.0001445923 0.0001445922 4.819742e-05
 [602,] 0.0001445923 0.0001445922 4.819742e-05
 [603,] 0.0001445923 0.0001445922 4.819741e-05
 [604,] 0.0001445922 0.0001445922 4.819739e-05
 [605,] 0.0001445923 0.0001445922 4.819742e-05
 [606,] 0.0001445922 0.0001445922 4.819739e-05
 [607,] 0.0001445923 0.0001445922 4.819741e-05
 [608,] 0.0001445923 0.0001445923 4.819742e-05
 [609,] 0.0001445923 0.0001445922 4.819742e-05
 [610,] 0.0001445923 0.0001445922 4.819741e-05
 [611,] 0.0001445923 0.0001445922 4.819741e-05
 [612,] 0.0001445923 0.0001445922 4.819741e-05
 [613,] 0.0001445923 0.0001445922 4.819741e-05
 [614,] 0.0001445923 0.0001445922 4.819741e-05
 [615,] 0.0001445923 0.0001445922 4.819741e-05
 [616,] 0.0001445923 0.0001445923 4.819742e-05
 [617,] 0.0001445923 0.0001445922 4.819741e-05
 [618,] 0.0001445923 0.0001445922 4.819741e-05
 [619,] 0.0001445923 0.0001445922 4.819741e-05
 [620,] 0.0001445923 0.0001445922 4.819742e-05
 [621,] 0.0001445923 0.0001445924 4.819746e-05
 [622,] 0.0001445923 0.0001445922 4.819741e-05
 [623,] 0.0001445923 0.0001445922 4.819741e-05
 [624,] 0.0001445923 0.0001445922 4.819742e-05
 [625,] 0.0001445923 0.0001445922 4.819742e-05
 [626,] 0.0001445923 0.0001445922 4.819742e-05
 [627,] 0.0001445923 0.0001445922 4.819741e-05
 [628,] 0.0001445923 0.0001445922 4.819742e-05
 [629,] 0.0001445923 0.0001445922 4.819742e-05
 [630,] 0.0001445923 0.0001445922 4.819742e-05
 [631,] 0.0001445923 0.0001445923 4.819742e-05
 [632,] 0.0001445923 0.0001445924 4.819746e-05
 [633,] 0.0001445923 0.0001445924 4.819746e-05
 [634,] 0.0001445923 0.0001445922 4.819741e-05
 [635,] 0.0001445923 0.0001445922 4.819742e-05
 [636,] 0.0001445923 0.0001445922 4.819741e-05
 [637,] 0.0001445923 0.0001445922 4.819741e-05
 [638,] 0.0001445923 0.0001445923 4.819742e-05
 [639,] 0.0001445923 0.0001445922 4.819741e-05
 [640,] 0.0001445923 0.0001445922 4.819741e-05
 [641,] 0.0001445923 0.0001445922 4.819740e-05
 [642,] 0.0001445923 0.0001445922 4.819742e-05
 [643,] 0.0001445923 0.0001445922 4.819742e-05
 [644,] 0.0001445923 0.0001445922 4.819742e-05
 [645,] 0.0001445923 0.0001445922 4.819741e-05
 [646,] 0.0001445923 0.0001445923 4.819742e-05
 [647,] 0.0001445923 0.0001445922 4.819742e-05
 [648,] 0.0001445923 0.0001445922 4.819742e-05
 [649,] 0.0001445923 0.0001445924 4.819747e-05
 [650,] 0.0001445923 0.0001445922 4.819741e-05
 [651,] 0.0001445923 0.0001445922 4.819741e-05
 [652,] 0.0001445923 0.0001445922 4.819741e-05
 [653,] 0.0001445923 0.0001445922 4.819741e-05
 [654,] 0.0001445923 0.0001445922 4.819741e-05
 [655,] 0.0001445923 0.0001445922 4.819741e-05
 [656,] 0.0001445923 0.0001445922 4.819741e-05
 [657,] 0.0001445923 0.0001445922 4.819741e-05
 [658,] 0.0001445923 0.0001445922 4.819741e-05
 [659,] 0.0001445923 0.0001445923 4.819742e-05
 [660,] 0.0001445923 0.0001445923 4.819742e-05
 [661,] 0.0001445923 0.0001445923 4.819742e-05
 [662,] 0.0001445923 0.0001445923 4.819742e-05
 [663,] 0.0001445923 0.0001445922 4.819742e-05
 [664,] 0.0001445923 0.0001445922 4.819741e-05
 [665,] 0.0001445923 0.0001445923 4.819742e-05
 [666,] 0.0001445923 0.0001445922 4.819741e-05
 [667,] 0.0001445923 0.0001445923 4.819742e-05
 [668,] 0.0001445923 0.0001445922 4.819741e-05
 [669,] 0.0001445923 0.0001445922 4.819741e-05
 [670,] 0.0001445923 0.0001445923 4.819744e-05
 [671,] 0.0001445923 0.0001445923 4.819742e-05
 [672,] 0.0001445923 0.0001445922 4.819742e-05
 [673,] 0.0001445923 0.0001445922 4.819741e-05
 [674,] 0.0001445923 0.0001445922 4.819742e-05
 [675,] 0.0001445923 0.0001445923 4.819742e-05
 [676,] 0.0001445923 0.0001445922 4.819741e-05
 [677,] 0.0001445923 0.0001445922 4.819741e-05
 [678,] 0.0001445923 0.0001445922 4.819741e-05
 [679,] 0.0001445923 0.0001445922 4.819741e-05
 [680,] 0.0001445923 0.0001445923 4.819742e-05
 [681,] 0.0001445923 0.0001445923 4.819742e-05
 [682,] 0.0001445923 0.0001445922 4.819742e-05
 [683,] 0.0001445923 0.0001445922 4.819741e-05
 [684,] 0.0001445923 0.0001445922 4.819742e-05
 [685,] 0.0001445923 0.0001445923 4.819742e-05
 [686,] 0.0001445923 0.0001445922 4.819742e-05
 [687,] 0.0001445923 0.0001445922 4.819741e-05
 [688,] 0.0001445923 0.0001445923 4.819742e-05
 [689,] 0.0001445923 0.0001445922 4.819741e-05
 [690,] 0.0001445923 0.0001445922 4.819741e-05
 [691,] 0.0001445923 0.0001445922 4.819742e-05
 [692,] 0.0001445923 0.0001445922 4.819741e-05
 [693,] 0.0001445923 0.0001445922 4.819742e-05
 [694,] 0.0001445923 0.0001445922 4.819741e-05
 [695,] 0.0001445923 0.0001445924 4.819746e-05
 [696,] 0.0001445923 0.0001445922 4.819741e-05
 [697,] 0.0001445923 0.0001445922 4.819740e-05
 [698,] 0.0001445923 0.0001445922 4.819742e-05
 [699,] 0.0001445923 0.0001445922 4.819740e-05
 [700,] 0.0001445923 0.0001445922 4.819741e-05
 [701,] 0.0001445923 0.0001445922 4.819742e-05
 [702,] 0.0001445922 0.0001445922 4.819740e-05
 [703,] 0.0001445923 0.0001445922 4.819741e-05
 [704,] 0.0001445923 0.0001445922 4.819740e-05
 [705,] 0.0001445922 0.0001445923 4.819743e-05
 [706,] 0.0001445923 0.0001445922 4.819739e-05
 [707,] 0.0001445923 0.0001445922 4.819740e-05
 [708,] 0.0001445923 0.0001445922 4.819740e-05
 [709,] 0.0001445923 0.0001445922 4.819741e-05
 [710,] 0.0001445923 0.0001445923 4.819742e-05
 [711,] 0.0001445923 0.0001445923 4.819742e-05
 [712,] 0.0001445923 0.0001445922 4.819742e-05
 [713,] 0.0001445923 0.0001445922 4.819741e-05
 [714,] 0.0001445923 0.0001445923 4.819742e-05
 [715,] 0.0001445923 0.0001445923 4.819742e-05
 [716,] 0.0001445923 0.0001445923 4.819742e-05
 [717,] 0.0001445923 0.0001445922 4.819740e-05
 [718,] 0.0001445923 0.0001445922 4.819740e-05
 [719,] 0.0001445923 0.0001445923 4.819742e-05
 [720,] 0.0001445923 0.0001445922 4.819740e-05
 [721,] 0.0001445923 0.0001445923 4.819743e-05
 [722,] 0.0001445923 0.0001445923 4.819742e-05
 [723,] 0.0001445923 0.0001445923 4.819742e-05
 [724,] 0.0001445923 0.0001445923 4.819742e-05
 [725,] 0.0001445923 0.0001445922 4.819741e-05
 [726,] 0.0001445923 0.0001445922 4.819740e-05
 [727,] 0.0001445923 0.0001445923 4.819742e-05
 [728,] 0.0001445923 0.0001445922 4.819741e-05
 [729,] 0.0001445923 0.0001445922 4.819740e-05
 [730,] 0.0001445923 0.0001445922 4.819740e-05
 [731,] 0.0001445923 0.0001445923 4.819742e-05
 [732,] 0.0001445923 0.0001445922 4.819741e-05
 [733,] 0.0001445923 0.0001445923 4.819745e-05
 [734,] 0.0001445923 0.0001445922 4.819741e-05
 [735,] 0.0001445923 0.0001445922 4.819740e-05
 [736,] 0.0001445923 0.0001445923 4.819742e-05
 [737,] 0.0001445922 0.0001445923 4.819742e-05
 [738,] 0.0001445922 0.0001445922 4.819740e-05
 [739,] 0.0001445923 0.0001445922 4.819741e-05
 [740,] 0.0001445922 0.0001445923 4.819742e-05
 [741,] 0.0001445923 0.0001445923 4.819742e-05
 [742,] 0.0001445923 0.0001445922 4.819740e-05
 [743,] 0.0001445923 0.0001445922 4.819742e-05
 [744,] 0.0001445922 0.0001445922 4.819741e-05
 [745,] 0.0001445922 0.0001445923 4.819743e-05
 [746,] 0.0001445923 0.0001445922 4.819740e-05
 [747,] 0.0001445923 0.0001445922 4.819741e-05
 [748,] 0.0001445923 0.0001445922 4.819741e-05
 [749,] 0.0001445923 0.0001445922 4.819741e-05
 [750,] 0.0001445922 0.0001445922 4.819740e-05
 [751,] 0.0001445923 0.0001445923 4.819743e-05
 [752,] 0.0001445923 0.0001445922 4.819741e-05
 [753,] 0.0001445923 0.0001445923 4.819742e-05
 [754,] 0.0001445922 0.0001445922 4.819740e-05
 [755,] 0.0001445922 0.0001445923 4.819744e-05
 [756,] 0.0001445923 0.0001445922 4.819741e-05
 [757,] 0.0001445923 0.0001445922 4.819741e-05
 [758,] 0.0001445923 0.0001445922 4.819741e-05
 [759,] 0.0001445923 0.0001445922 4.819742e-05
 [760,] 0.0001445923 0.0001445923 4.819744e-05
 [761,] 0.0001445923 0.0001445922 4.819741e-05
 [762,] 0.0001445923 0.0001445922 4.819741e-05
 [763,] 0.0001445923 0.0001445922 4.819740e-05
 [764,] 0.0001445923 0.0001445922 4.819741e-05
 [765,] 0.0001445922 0.0001445922 4.819741e-05
 [766,] 0.0001445923 0.0001445922 4.819741e-05
 [767,] 0.0001445923 0.0001445922 4.819741e-05
 [768,] 0.0001445923 0.0001445922 4.819742e-05
 [769,] 0.0001445923 0.0001445922 4.819742e-05
 [770,] 0.0001445923 0.0001445922 4.819741e-05
 [771,] 0.0001445923 0.0001445922 4.819741e-05
 [772,] 0.0001445923 0.0001445922 4.819742e-05
 [773,] 0.0001445923 0.0001445922 4.819741e-05
 [774,] 0.0001445923 0.0001445922 4.819741e-05
 [775,] 0.0001445923 0.0001445922 4.819740e-05
 [776,] 0.0001445923 0.0001445922 4.819741e-05
 [777,] 0.0001445922 0.0001445922 4.819740e-05
 [778,] 0.0001445923 0.0001445922 4.819741e-05
 [779,] 0.0001445923 0.0001445922 4.819741e-05
 [780,] 0.0001445922 0.0001445922 4.819740e-05
 [781,] 0.0004672264 0.0001445922 1.557421e-04
 [782,] 0.0001445923 0.0001445922 4.819741e-05
 [783,] 0.0001445923 0.0001445922 4.819740e-05
 [784,] 0.0001445923 0.0001445922 4.819740e-05
 [785,] 0.0001445923 0.0001445922 4.819741e-05
 [786,] 0.0001445923 0.0001445922 4.819741e-05
 [787,] 0.0001445923 0.0001445922 4.819741e-05
 [788,] 0.0001445923 0.0001445922 4.819741e-05
 [789,] 0.0001445923 0.0001445922 4.819741e-05
 [790,] 0.0001445923 0.0001445922 4.819739e-05
 [791,] 0.0001445923 0.0001445922 4.819742e-05
 [792,] 0.0001445922 0.0001445923 4.819745e-05
 [793,] 0.0001445923 0.0001445922 4.819742e-05
 [794,] 0.0001445922 0.0001445923 4.819744e-05
 [795,] 0.0066247159 0.0001445923 2.208232e-03
 [796,] 0.0001445923 0.0001445922 4.819742e-05
 [797,] 0.0001767380 0.0001445922 4.819741e-05
 [798,] 0.0001445923 0.0001445922 4.819739e-05
 [799,] 0.0001445923 0.0001445922 4.819741e-05
 [800,] 0.0001445923 0.0001445922 4.819741e-05
 [801,] 0.0001445923 0.0001445922 4.819739e-05
 [802,] 0.0034129157 0.0001445923 1.137635e-03
 [803,] 0.0001445923 0.0001445922 4.819741e-05
 [804,] 0.0057413922 0.0001445923 1.913793e-03
 [805,] 0.0001445923 0.0001445923 4.819742e-05
 [806,] 0.0001565216 0.0001445922 4.819740e-05
 [807,] 0.0001445923 0.0001445923 4.819742e-05
 [808,] 0.0001445922 0.0001445923 4.819743e-05
 [809,] 0.0079763291 0.0001445923 2.658769e-03
 [810,] 0.0003342447 0.0001445923 2.689848e-04
 [811,] 0.0001706165 0.0001445922 4.819739e-05
 [812,] 0.0001445923 0.0001445922 4.819742e-05
 [813,] 0.3401464482 0.0001445923 1.133817e-01
 [814,] 0.0001445922 0.0001445923 4.819744e-05
 [815,] 0.0001445923 0.0001445922 4.819742e-05
 [816,] 0.0072751221 0.0001445923 2.425034e-03
 [817,] 0.0053366047 0.0001445922 1.778865e-03
 [818,] 0.0001445922 0.0001445923 4.819742e-05
 [819,] 0.0001445923 0.0001445922 4.819740e-05
 [820,] 0.0001445922 0.0001445923 4.819743e-05
 [821,] 0.0001445923 0.0001445922 4.819742e-05
 [822,] 0.0001445923 0.0001445922 4.819739e-05
 [823,] 0.0001445923 0.0001445922 4.819739e-05
 [824,] 0.0001445923 0.0001445922 4.819739e-05
 [825,] 0.0001445923 0.0001445922 4.819741e-05
 [826,] 0.0001445922 0.0001445924 4.819748e-05
 [827,] 0.0005141777 0.0001445923 4.088378e-04
 [828,] 0.0001445923 0.0001445924 4.819747e-05
 [829,] 0.0001445923 0.0001445924 4.819745e-05
 [830,] 0.0001445923 0.0001445922 4.819742e-05
 [831,] 0.0001445923 0.0001445922 4.819741e-05
 [832,] 0.0001445923 0.0001445922 4.819742e-05
 [833,] 0.0001445923 0.0001445923 4.819745e-05
 [834,] 0.0001445923 0.0001445922 4.819741e-05
 [835,] 0.0001445923 0.0001445922 4.819741e-05
 [836,] 0.0001445923 0.0001445922 4.819742e-05
 [837,] 0.0003729246 0.0001445922 5.176068e-05
 [838,] 0.0001445923 0.0001445922 4.819742e-05
 [839,] 0.0001445923 0.0001445922 4.819742e-05
 [840,] 0.0001445923 0.0001445922 4.819742e-05
 [841,] 0.0001445923 0.0001445922 4.819739e-05
 [842,] 0.0001445923 0.0001445922 4.819742e-05
 [843,] 0.0001445923 0.0001445922 4.819741e-05
 [844,] 0.0001445922 0.0001445925 4.819750e-05
 [845,] 0.0001445923 0.0001445922 4.819742e-05
 [846,] 0.0001445922 0.0001445925 4.819749e-05
 [847,] 0.0001445923 0.0001445922 4.819742e-05
 [848,] 0.0001445923 0.0001445922 4.819742e-05
 [849,] 0.0001445923 0.0001445922 4.819742e-05
 [850,] 0.0048680588 0.0001445923 1.622682e-03
 [851,] 0.0001445923 0.0001445922 4.819741e-05
 [852,] 0.0001445923 0.0001445922 4.819742e-05
 [853,] 0.0001445923 0.0001445922 4.819741e-05
 [854,] 0.0001445923 0.0001445922 4.819741e-05
 [855,] 0.0001445922 0.0001445922 4.819741e-05
 [856,] 0.0001445922 0.0001445922 4.819741e-05
 [857,] 0.0310349200 0.0001445923 1.034500e-02
 [858,] 0.0001445923 0.0001445922 4.819740e-05
 [859,] 0.0001445923 0.0001445924 4.819746e-05
 [860,] 0.0001445923 0.0001445922 4.819740e-05
 [861,] 0.0001445923 0.0001445922 4.819742e-05
 [862,] 0.0001445923 0.0001445922 4.819741e-05
 [863,] 0.0001445923 0.0001445922 4.819740e-05
 [864,] 0.0199813275 0.0001445923 6.660459e-03
 [865,] 0.0001445923 0.0001445923 4.819742e-05
 [866,] 0.0001445923 0.0001445922 4.819740e-05
 [867,] 0.0246257028 0.0001445922 8.208585e-03
 [868,] 0.0001445923 0.0001445923 4.819742e-05
 [869,] 0.0001445923 0.0001445922 4.819741e-05
 [870,] 0.0001445923 0.0001445922 4.819740e-05
 [871,] 0.0001445923 0.0001445924 4.819745e-05
 [872,] 0.0001445923 0.0001445923 4.819742e-05
 [873,] 0.0111524107 0.0001445922 3.717475e-03
 [874,] 0.0001445923 0.0001445923 4.819745e-05
 [875,] 0.0001445923 0.0001445922 4.819742e-05
 [876,] 0.0001445923 0.0001445922 4.819741e-05
 [877,] 0.0005900096 0.0001445922 1.966699e-04
 [878,] 0.0001445923 0.0001445922 4.819740e-05
 [879,] 0.0001445923 0.0001445922 4.819740e-05
 [880,] 0.0001445923 0.0001445922 4.819740e-05
 [881,] 0.0101214304 0.0001445922 3.373815e-03
 [882,] 0.0001445923 0.0001445922 4.819739e-05
 [883,] 0.0001445923 0.0001445922 4.819739e-05
 [884,] 0.0001445923 0.0001445922 4.819740e-05
 [885,] 0.0001445923 0.0001445922 4.819741e-05
 [886,] 0.0001445923 0.0001445922 4.819741e-05
 [887,] 0.0001445923 0.0001445922 4.819741e-05
 [888,] 0.0001445923 0.0001445922 4.819742e-05
 [889,] 0.0001445923 0.0001445922 4.819742e-05
 [890,] 0.0016903036 0.0001445922 5.634336e-04
 [891,] 0.0040558524 0.0001445923 1.351947e-03
 [892,] 0.0001445922 0.0001445922 4.819741e-05
 [893,] 0.0048327060 0.0001445922 1.610904e-03
 [894,] 0.0027079028 0.0001445922 9.026354e-04
 [895,] 0.0047817951 0.0001445922 1.593934e-03
 [896,] 0.0002658843 0.0001445923 8.862787e-05
 [897,] 0.0002168799 0.0001445923 7.229311e-05
 [898,] 0.0047068819 0.0001445922 1.568963e-03
 [899,] 0.0001445922 0.0001445922 4.819740e-05
 [900,] 0.0107045731 0.0001445922 3.568196e-03
 [901,] 0.0025303376 0.0001445922 8.434472e-04
 [902,] 0.0048704772 0.0001445922 1.623494e-03
 [903,] 0.0001445923 0.0001445922 4.819740e-05
 [904,] 0.0001635041 0.0001445922 5.450134e-05
 [905,] 0.0001445923 0.0001445922 4.819740e-05
 [906,] 0.0001445923 0.0001445922 4.819741e-05
 [907,] 0.0001445923 0.0001445924 4.819745e-05
 [908,] 0.0001445923 0.0001445923 4.819742e-05
 [909,] 0.0001547893 0.0001445922 5.159639e-05
 [910,] 0.0005928666 0.0001445922 1.976226e-04
 [911,] 0.0001503237 0.0001445922 5.010785e-05
 [912,] 0.0001445922 0.0001445922 4.819741e-05
 [913,] 0.0001445922 0.0001445922 4.819741e-05
 [914,] 0.0049099052 0.0001445922 1.636638e-03
 [915,] 0.0001445923 0.0001445922 4.819740e-05
 [916,] 0.0001445922 0.0001445922 4.819741e-05
 [917,] 0.0001445923 0.0001445922 4.819741e-05
 [918,] 0.0009160396 0.0001445922 3.053460e-04
 [919,] 0.0001445923 0.0001445922 4.819741e-05
 [920,] 0.0001832521 0.0001445922 6.108400e-05
 [921,] 0.0001448103 0.0001445922 4.827007e-05
 [922,] 0.0001445923 0.0001445922 4.819741e-05
 [923,] 0.0001445922 0.0001445922 4.819741e-05
 [924,] 0.0001445923 0.0001445923 4.819744e-05
 [925,] 0.0001445923 0.0001445922 4.819740e-05
 [926,] 0.0001445923 0.0001445922 4.819740e-05
 [927,] 0.0001445923 0.0001445922 4.819740e-05
 [928,] 0.0001445923 0.0001445923 4.819742e-05
 [929,] 0.0058899107 0.0001445922 1.963307e-03
 [930,] 0.0001445923 0.0001445922 4.819740e-05
 [931,] 0.0001445923 0.0001445923 4.819744e-05
 [932,] 0.0186360192 0.0001445922 6.212016e-03
 [933,] 0.0227837286 0.0001445923 7.594592e-03
 [934,] 0.0032963056 0.0001445923 1.098771e-03
 [935,] 0.0001445922 0.0001445922 4.819741e-05
 [936,] 0.0001445923 0.0001445922 4.819741e-05
 [937,] 0.0028425486 0.0001445922 9.475174e-04
 [938,] 0.0053123354 0.0001445922 1.770781e-03
 [939,] 0.0032673814 0.0001445922 1.089128e-03
 [940,] 0.0048790804 0.0001445922 1.626361e-03
 [941,] 0.0001445923 0.0001445924 4.819745e-05
 [942,] 0.0017772700 0.0001445922 5.924245e-04
 [943,] 0.0001445923 0.0001445922 4.819740e-05
 [944,] 0.0039028551 0.0001445922 1.300954e-03
 [945,] 0.0001445923 0.0001445922 4.819741e-05
 [946,] 0.0001445922 0.0001445922 4.819741e-05
 [947,] 0.0001445923 0.0001445922 4.819740e-05
 [948,] 0.0001445923 0.0001445922 4.819740e-05
 [949,] 0.0001445922 0.0001445922 4.819741e-05
 [950,] 0.0001445923 0.0001445923 4.819745e-05
 [951,] 0.0001445922 0.0001445922 4.819741e-05
 [952,] 0.0375299578 0.0001445922 1.251001e-02
 [953,] 0.0001445922 0.0001445922 4.819741e-05
 [954,] 0.0001445922 0.0001445922 4.819741e-05
 [955,] 0.0001445922 0.0001445922 4.819741e-05
 [956,] 0.0422083484 0.0001445922 1.406947e-02
 [957,] 0.0353141286 0.0001445922 1.177139e-02
 [958,] 0.0001445922 0.0001445922 4.819740e-05
 [959,] 0.0004886749 0.0001445922 1.628914e-04
 [960,] 0.0001445922 0.0001445922 4.819741e-05
 [961,] 0.0001445923 0.0001445922 4.819739e-05
 [962,] 0.0106689451 0.0001445922 3.556319e-03
 [963,] 0.0052198190 0.0001445922 1.739938e-03
 [964,] 0.0062808972 0.0001445922 2.093633e-03
 [965,] 0.0001445922 0.0001445922 4.819740e-05
 [966,] 0.0017887426 0.0001445922 5.962485e-04
 [967,] 0.0001445923 0.0001445922 4.819740e-05
 [968,] 0.0001445923 0.0001445922 4.819740e-05
 [969,] 0.0001445923 0.0001445923 4.819743e-05
 [970,] 0.0001445923 0.0001445922 4.819741e-05
 [971,] 0.0016554350 0.0001445922 5.518123e-04
 [972,] 0.0001445923 0.0001445922 4.819741e-05
 [973,] 0.0001445923 0.0001445922 4.819739e-05
 [974,] 0.0001445923 0.0001445922 4.819740e-05
 [975,] 0.0001445923 0.0001445922 4.819741e-05
 [976,] 0.0003190686 0.0001445922 1.063563e-04
 [977,] 0.0001445923 0.0001445923 4.819742e-05
 [978,] 0.0001445922 0.0001445922 4.819741e-05
 [979,] 0.0001445922 0.0001445923 4.819742e-05
 [980,] 0.0001445923 0.0001445922 4.819741e-05
 [981,] 0.0001445923 0.0001445922 4.819739e-05
 [982,] 0.0001445922 0.0001445922 4.819740e-05
 [983,] 0.0001445923 0.0001445922 4.819741e-05
 [984,] 0.0001445923 0.0001445923 4.819742e-05
 [985,] 0.0001445922 0.0001445922 4.819740e-05
 [986,] 0.0001445923 0.0001445922 4.819742e-05
 [987,] 0.0004297954 0.0001445922 1.432653e-04
 [988,] 0.0001445922 0.0001445922 4.819739e-05
 [989,] 0.0003922806 0.0001445922 1.307603e-04
 [990,] 0.0001445922 0.0001445922 4.819740e-05
 [991,] 0.0001445923 0.0001445922 4.819741e-05
 [992,] 0.0001445922 0.0001445922 4.819741e-05
 [993,] 0.0001664411 0.0001445922 5.548031e-05
 [994,] 0.0001445923 0.0001445922 4.819742e-05
 [995,] 0.0001445923 0.0001445923 4.819742e-05
 [996,] 0.0001445923 0.0001445922 4.819741e-05
 [997,] 0.0001445923 0.0001445922 4.819741e-05
 [998,] 0.0001445923 0.0001445922 4.819740e-05
 [999,] 0.0001445923 0.0001445922 4.819740e-05
[1000,] 0.0001445923 0.0001445922 4.819740e-05
[1001,] 0.0001445923 0.0001445922 4.819740e-05
[1002,] 0.0013140634 0.0001445922 4.380209e-04
[1003,] 0.0001445923 0.0001445922 4.819741e-05
[1004,] 0.0001445923 0.0001445922 4.819740e-05
[1005,] 0.0001445923 0.0001445923 4.819742e-05
[1006,] 0.0001445923 0.0001445923 4.819742e-05
[1007,] 0.0001445923 0.0001445923 4.819742e-05
[1008,] 0.0001445923 0.0001445925 4.819752e-05
[1009,] 0.0001445923 0.0001445922 4.819742e-05
[1010,] 0.0001445923 0.0001445922 4.819741e-05
[1011,] 0.0001445923 0.0001445922 4.819742e-05
[1012,] 0.0001445923 0.0001445922 4.819741e-05
[1013,] 0.0001445922 0.0001445923 4.819743e-05
[1014,] 0.0001445923 0.0001445924 4.819745e-05
[1015,] 0.0001445922 0.0001445923 4.819743e-05
[1016,] 0.0001445923 0.0001445923 4.819743e-05
[1017,] 0.0001445922 0.0001445923 4.819743e-05
[1018,] 0.0001445922 0.0001445923 4.819743e-05
[1019,] 0.0001445923 0.0001445922 4.819741e-05
[1020,] 0.0001445923 0.0001445923 4.819744e-05
[1021,] 0.0001445923 0.0001445925 4.819749e-05
[1022,] 0.0001445923 0.0001445923 4.819742e-05
[1023,] 0.0001445922 0.0001445922 4.819740e-05
[1024,] 0.0001445922 0.0001445922 4.819740e-05
[1025,] 0.0001445922 0.0001445922 4.819739e-05
[1026,] 0.0001445923 0.0001445923 4.819743e-05
[1027,] 0.0001445923 0.0001445922 4.819740e-05
[1028,] 0.0001445923 0.0001768707 4.819755e-05
[1029,] 0.0001445923 0.0001445923 4.819742e-05
[1030,] 0.0001445923 0.0001445923 4.819742e-05
[1031,] 0.0001445923 0.0001445923 4.819742e-05
[1032,] 0.0001445923 0.0001445922 4.819741e-05
[1033,] 0.0001445923 0.0001445922 4.819741e-05
[1034,] 0.0001445923 0.0001445922 4.819741e-05
[1035,] 0.0001445923 0.0001445923 4.819742e-05
[1036,] 0.0001445923 0.0001445922 4.819741e-05
[1037,] 0.0001445923 0.0001445925 4.819749e-05
[1038,] 0.0001445923 0.0001445925 4.819750e-05
[1039,] 0.0001445923 0.0001445923 4.819743e-05
[1040,] 0.0001445923 0.0001445923 4.819743e-05
[1041,] 0.0001445923 0.0001445923 4.819743e-05
[1042,] 0.0001445923 0.0001445923 4.819742e-05
[1043,] 0.0001445923 0.0001445924 4.819747e-05
[1044,] 0.0001445923 0.0001445923 4.819742e-05
[1045,] 0.0001445923 0.0001445922 4.819740e-05
[1046,] 0.0001445923 0.0001445922 4.819740e-05
[1047,] 0.0001445923 0.0001445925 4.819749e-05
[1048,] 0.0001445923 0.0001445923 4.819744e-05
[1049,] 0.0001445923 0.0001445923 4.819743e-05
[1050,] 0.0001445923 0.0001445923 4.819743e-05
[1051,] 0.0001445923 0.0001445922 4.819741e-05
[1052,] 0.0001445923 0.0001445922 4.819739e-05
[1053,] 0.0001445923 0.0001445922 4.819740e-05
[1054,] 0.0001445923 0.0001445926 4.819751e-05
[1055,] 0.0001445923 0.0001445922 4.819741e-05
[1056,] 0.0001445923 0.0001445925 4.819750e-05
[1057,] 0.0001445923 0.0001445924 4.819747e-05
[1058,] 0.0001445923 0.0001445925 4.819750e-05
[1059,] 0.0001445923 0.0001445926 4.819751e-05
[1060,] 0.0001445923 0.0001445922 4.819740e-05
[1061,] 0.0001445923 0.0001445923 4.819742e-05
[1062,] 0.0001445923 0.0001445923 4.819744e-05
[1063,] 0.0001445923 0.0001445922 4.819741e-05
[1064,] 0.0001445923 0.0001445922 4.819739e-05
[1065,] 0.0001445923 0.0001445923 4.819743e-05
[1066,] 0.0001445923 0.0001445922 4.819740e-05
[1067,] 0.0001445923 0.0001445923 4.819742e-05
[1068,] 0.0001445923 0.0001445923 4.819744e-05
[1069,] 0.0001445923 0.0001445922 4.819740e-05
[1070,] 0.0001445923 0.0001445922 4.819741e-05
[1071,] 0.0001445923 0.0001445922 4.819741e-05
[1072,] 0.0001445923 0.0001445923 4.819742e-05
[1073,] 0.0001445923 0.0001445925 4.819748e-05
[1074,] 0.0001445923 0.0001445924 4.819746e-05
[1075,] 0.0001445923 0.0001445924 4.819745e-05
[1076,] 0.0001445923 0.0001445922 4.819740e-05
[1077,] 0.0001445923 0.0001445924 4.819746e-05
[1078,] 0.0001445923 0.0001445924 4.819746e-05
[1079,] 0.0001445923 0.0001445924 4.819746e-05
[1080,] 0.0001445923 0.0001445922 4.819740e-05
[1081,] 0.0001445923 0.0001445924 4.819745e-05
[1082,] 0.0001445923 0.0001445924 4.819746e-05
[1083,] 0.0001445923 0.0001445923 4.819742e-05
[1084,] 0.0001445923 0.0001445924 4.819746e-05
[1085,] 0.0001445923 0.0001445924 4.819746e-05
[1086,] 0.0001445923 0.0001445924 4.819745e-05
[1087,] 0.0001445923 0.0001445924 4.819747e-05
[1088,] 0.0001445923 0.0001445924 4.819746e-05
[1089,] 0.0001445923 0.0001445924 4.819746e-05
[1090,] 0.0001445923 0.0001445924 4.819746e-05
[1091,] 0.0001445923 0.0001445924 4.819746e-05
[1092,] 0.0001445923 0.0001445924 4.819745e-05
[1093,] 0.0001445923 0.0001445924 4.819746e-05
[1094,] 0.0001445923 0.0001445922 4.819741e-05
[1095,] 0.0001445923 0.0001445922 4.819741e-05
[1096,] 0.0001445923 0.0001445923 4.819744e-05
[1097,] 0.0001445923 0.0001445922 4.819741e-05
[1098,] 0.0001445923 0.0001445922 4.819741e-05
[1099,] 0.0001445923 0.0001445922 4.819741e-05
[1100,] 0.0001445923 0.0001445922 4.819741e-05
[1101,] 0.0001445923 0.0001445922 4.819741e-05
[1102,] 0.0001445923 0.0001445924 4.819747e-05
[1103,] 0.0001445923 0.0001445924 4.819747e-05
[1104,] 0.0001445923 0.0001445924 4.819748e-05
[1105,] 0.0001445923 0.0001445924 4.819748e-05
[1106,] 0.0001445923 0.0001445923 4.819743e-05
[1107,] 0.0001445923 0.0001445922 4.819741e-05
[1108,] 0.0001445923 0.0001445922 4.819740e-05
[1109,] 0.0001445923 0.0001445925 4.819749e-05
[1110,] 0.0001445923 0.0001445922 4.819741e-05
[1111,] 0.0001445923 0.0001445924 4.819747e-05
[1112,] 0.0001445923 0.0001445924 4.819746e-05
[1113,] 0.0001445923 0.0001445924 4.819748e-05
[1114,] 0.0001445923 0.0001445923 4.819742e-05
[1115,] 0.0001445923 0.0001445923 4.819742e-05
[1116,] 0.0001445923 0.0001445922 4.819741e-05
[1117,] 0.0001445923 0.0001445922 4.819741e-05
[1118,] 0.0001445923 0.0001445922 4.819742e-05
[1119,] 0.0001445923 0.0001445922 4.819740e-05
[1120,] 0.0001445923 0.0001445922 4.819740e-05
[1121,] 0.0001445923 0.0001445923 4.819745e-05
[1122,] 0.0001445923 0.0001445924 4.819748e-05
[1123,] 0.0001445923 0.0001445923 4.819743e-05
[1124,] 0.0001445923 0.0001445923 4.819743e-05
[1125,] 0.0001445922 0.0001445922 4.819739e-05
[1126,] 0.0001445923 0.0001445922 4.819741e-05
[1127,] 0.0001445923 0.0001445922 4.819741e-05
[1128,] 0.0001445923 0.0001445923 4.819744e-05
[1129,] 0.0001445923 0.0001445923 4.819744e-05
[1130,] 0.0001445923 0.0001445923 4.819743e-05
[1131,] 0.0001445923 0.0001445922 4.819741e-05
[1132,] 0.0001445923 0.0001445922 4.819741e-05
[1133,] 0.0001445923 0.0001445922 4.819741e-05
[1134,] 0.0001445923 0.0001445922 4.819741e-05
[1135,] 0.0001445923 0.0001445922 4.819741e-05
[1136,] 0.0001445923 0.0001445922 4.819741e-05
[1137,] 0.0001445923 0.0001445922 4.819741e-05
[1138,] 0.0001445923 0.0001445922 4.819742e-05
[1139,] 0.0001445923 0.0001445923 4.819743e-05
[1140,] 0.0001445923 0.0002020516 4.819752e-05
[1141,] 0.0001445923 0.0001445922 4.819741e-05
[1142,] 0.0001445923 0.0001445926 4.819753e-05
[1143,] 0.0001445923 0.0001445922 4.819740e-05
[1144,] 0.0001445923 0.0001445922 4.819740e-05
[1145,] 0.0001445923 0.0001445923 4.819742e-05
[1146,] 0.0001445923 0.0001445922 4.819740e-05
[1147,] 0.0001445923 0.0001445922 4.819741e-05
[1148,] 0.0001445923 0.0001445922 4.819741e-05
[1149,] 0.0001445923 0.0001445922 4.819741e-05
[1150,] 0.0001445923 0.0001445922 4.819740e-05
[1151,] 0.0001445923 0.0001445922 4.819740e-05
[1152,] 0.0001445923 0.0001445923 4.819741e-05
[1153,] 0.0001445923 0.0001445923 4.819742e-05
[1154,] 0.0001445923 0.0001445925 4.819751e-05
[1155,] 0.0001445923 0.0001445924 4.819746e-05
[1156,] 0.0001445923 0.0001445923 4.819742e-05
[1157,] 0.0001445923 0.0001578560 4.819755e-05
[1158,] 0.0001445923 0.0001445923 4.819743e-05
[1159,] 0.0001445923 0.0001445922 4.819741e-05
[1160,] 0.0001445923 0.0001445922 4.819741e-05
[1161,] 0.0001445923 0.0001445923 4.819744e-05
[1162,] 0.0001445923 0.0001445923 4.819742e-05
[1163,] 0.0001445923 0.0001445923 4.819742e-05
[1164,] 0.0001445923 0.0001445924 4.819745e-05
[1165,] 0.0001445923 0.0001445923 4.819743e-05
[1166,] 0.0001445923 0.0001445923 4.819743e-05
[1167,] 0.0001445923 0.0001445923 4.819742e-05
[1168,] 0.0001445923 0.0001445923 4.819744e-05
[1169,] 0.0001445923 0.0001445922 4.819740e-05
[1170,] 0.0001445923 0.0001445922 4.819741e-05
[1171,] 0.0001445923 0.0001445922 4.819741e-05
[1172,] 0.0001445923 0.0001445923 4.819744e-05
[1173,] 0.0001445923 0.0001445922 4.819741e-05
[1174,] 0.0001445923 0.0001445922 4.819741e-05
[1175,] 0.0001445923 0.0001445922 4.819742e-05
[1176,] 0.0001445923 0.0001445922 4.819741e-05
[1177,] 0.0001445923 0.0001445923 4.819742e-05
[1178,] 0.0001445923 0.0001445922 4.819741e-05
[1179,] 0.0001445923 0.0001445924 4.819746e-05
[1180,] 0.0001445923 0.0001445922 4.819741e-05
[1181,] 0.0001445923 0.0001445923 4.819742e-05
[1182,] 0.0001445922 0.0001445923 4.819743e-05
[1183,] 0.0001445923 0.0001445923 4.819742e-05
[1184,] 0.0001445923 0.0001445922 4.819740e-05
[1185,] 0.0001445923 0.0001445923 4.819743e-05
[1186,] 0.0001445922 0.0001445923 4.819743e-05
[1187,] 0.0001445923 0.0001445922 4.819741e-05
[1188,] 0.0001445923 0.0001445922 4.819742e-05
[1189,] 0.0001445923 0.0001445922 4.819741e-05
[1190,] 0.0001445923 0.0001445922 4.819741e-05
[1191,] 0.0001445923 0.0001445922 4.819741e-05
[1192,] 0.0001445923 0.0001445923 4.819742e-05
[1193,] 0.0001445923 0.0001445923 4.819742e-05
[1194,] 0.0001445922 0.0001445923 4.819742e-05
[1195,] 0.0001445922 0.0001445922 4.819740e-05
[1196,] 0.0001445923 0.0001445922 4.819741e-05
[1197,] 0.0001445923 0.0001445923 4.819742e-05
[1198,] 0.0001445923 0.0001445922 4.819740e-05
[1199,] 0.0001445923 0.0001445922 4.819740e-05
[1200,] 0.0001445923 0.0001445922 4.819740e-05
[1201,] 0.0001445923 0.0001445922 4.819741e-05
[1202,] 0.0001445923 0.0001445922 4.819740e-05
[1203,] 0.0001445923 0.0001445922 4.819739e-05
[1204,] 0.0001445923 0.0001445922 4.819742e-05
[1205,] 0.0001445923 0.0001445922 4.819740e-05
[1206,] 0.0001445923 0.0001445922 4.819741e-05
[1207,] 0.0001445923 0.0001445922 4.819742e-05
[1208,] 0.0001445923 0.0001445922 4.819741e-05
[1209,] 0.0001445923 0.0001445922 4.819741e-05
[1210,] 0.0001445923 0.0001445922 4.819740e-05
[1211,] 0.0001445923 0.0001445922 4.819740e-05
[1212,] 0.0001445923 0.0001445922 4.819741e-05
[1213,] 0.0001445923 0.0001445923 4.819742e-05
[1214,] 0.0001445923 0.0001445922 4.819741e-05
[1215,] 0.0001445923 0.0001445922 4.819741e-05
[1216,] 0.0001445923 0.0001445923 4.819744e-05
[1217,] 0.0001445923 0.0001445922 4.819741e-05
[1218,] 0.0001445923 0.0001445922 4.819742e-05
[1219,] 0.0001445923 0.0001445923 4.819743e-05
[1220,] 0.0001445923 0.0001445923 4.819744e-05
[1221,] 0.0001445923 0.0001445923 4.819744e-05
[1222,] 0.0001445923 0.0001445923 4.819742e-05
[1223,] 0.0001445923 0.0001445922 4.819742e-05
[1224,] 0.0001445923 0.0001445922 4.819742e-05
[1225,] 0.0001445923 0.0001445923 4.819745e-05
[1226,] 0.0001445923 0.0001445924 4.819746e-05
[1227,] 0.0001445923 0.0001445922 4.819741e-05
[1228,] 0.0001445923 0.0001445923 4.819743e-05
[1229,] 0.0001445923 0.0001445922 4.819741e-05
[1230,] 0.0001445923 0.0001445922 4.819741e-05
[1231,] 0.0001445923 0.0001445923 4.819744e-05
[1232,] 0.0001445923 0.0001445923 4.819744e-05
[1233,] 0.0001445923 0.0001445922 4.819742e-05
[1234,] 0.0001445923 0.0001445923 4.819743e-05
[1235,] 0.0001445923 0.0001445923 4.819743e-05
[1236,] 0.0001445923 0.0001445923 4.819744e-05
[1237,] 0.0001445923 0.0001445923 4.819744e-05
[1238,] 0.0001445923 0.0001445923 4.819742e-05
[1239,] 0.0001445923 0.0001445923 4.819744e-05
[1240,] 0.0001445922 0.0001445922 4.819741e-05
[1241,] 0.0001445923 0.0001445922 4.819741e-05
[1242,] 0.0001445923 0.0001445924 4.819747e-05
[1243,] 0.0001445923 0.0001445924 4.819747e-05
[1244,] 0.0001445923 0.0001445924 4.819747e-05
[1245,] 0.0001445923 0.0001445923 4.819744e-05
[1246,] 0.0001445923 0.0001445923 4.819744e-05
[1247,] 0.0001445923 0.0001445922 4.819742e-05
[1248,] 0.0001445923 0.0001445924 4.819747e-05
[1249,] 0.0001445923 0.0001445922 4.819740e-05
[1250,] 0.0001445923 0.0001445926 4.819753e-05
[1251,] 0.0001445923 0.0001445924 4.819746e-05
[1252,] 0.0001445923 0.0001445924 4.819748e-05
[1253,] 0.0001445923 0.0001445926 4.819752e-05
[1254,] 0.0001445923 0.0001445926 4.819752e-05
[1255,] 0.0001445923 0.0001445926 4.819753e-05
[1256,] 0.0001445923 0.0001445926 4.819752e-05
[1257,] 0.0001445923 0.0001445922 4.819741e-05
[1258,] 0.0001445923 0.0001445926 4.819752e-05
[1259,] 0.0001445923 0.0001445926 4.819752e-05
[1260,] 0.0001445923 0.0001445923 4.819742e-05
[1261,] 0.0001445923 0.0001445923 4.819743e-05
[1262,] 0.0001445922 0.0001445922 4.819741e-05
[1263,] 0.0001445923 0.0001445922 4.819741e-05
[1264,] 0.0001445923 0.0001445922 4.819741e-05
[1265,] 0.0001445923 0.0001445922 4.819740e-05
[1266,] 0.0001445923 0.0001445922 4.819742e-05
[1267,] 0.0001445923 0.0001445924 4.819747e-05
[1268,] 0.0001445923 0.0001445922 4.819739e-05
[1269,] 0.0001445923 0.0001445922 4.819739e-05
[1270,] 0.0001445923 0.0001445923 4.819743e-05
[1271,] 0.0001445922 0.0001445922 4.819740e-05
[1272,] 0.0001445923 0.0001445922 4.819739e-05
[1273,] 0.0001445923 0.0001445922 4.819742e-05
[1274,] 0.0001445923 0.0001445922 4.819741e-05
[1275,] 0.0001445923 0.0001445922 4.819740e-05
[1276,] 0.0001445923 0.0001445922 4.819741e-05
[1277,] 0.0001445923 0.0001445922 4.819739e-05
[1278,] 0.0001445923 0.0001445922 4.819741e-05
[1279,] 0.0001445923 0.0001445924 4.819746e-05
[1280,] 0.0001445922 0.0001445922 4.819740e-05
[1281,] 0.0001445923 0.0001445922 4.819741e-05
[1282,] 0.0001445922 0.0001445922 4.819739e-05
[1283,] 0.0001445923 0.0001445923 4.819742e-05
[1284,] 0.0001445923 0.0001445922 4.819740e-05
[1285,] 0.0001445923 0.0001445922 4.819740e-05
[1286,] 0.0001445923 0.0001445922 4.819740e-05
[1287,] 0.0001445923 0.0001445922 4.819740e-05
[1288,] 0.0001445923 0.0001445922 4.819741e-05
[1289,] 0.0001445923 0.0001445923 4.819744e-05
[1290,] 0.0001445923 0.0001445922 4.819741e-05
[1291,] 0.0001445923 0.0001445923 4.819743e-05
[1292,] 0.0001445923 0.0001445923 4.819745e-05
[1293,] 0.0004094033 0.0001445923 6.749178e-05
[1294,] 0.0001747122 0.0001445922 4.819740e-05
[1295,] 0.0001445923 0.0001445922 4.819741e-05
[1296,] 0.0001445923 0.0001445923 4.819743e-05
[1297,] 0.0001445923 0.0001445922 4.819740e-05
[1298,] 0.0001445923 0.0001445923 4.819742e-05
[1299,] 0.0001445923 0.0001445922 4.819739e-05
[1300,] 0.0001445923 0.0001445922 4.819739e-05
[1301,] 0.0001445923 0.0001445922 4.819739e-05
[1302,] 0.0001445923 0.0001445922 4.819739e-05
[1303,] 0.0001445923 0.0001445922 4.819739e-05
[1304,] 0.0001445923 0.0001445922 4.819739e-05
[1305,] 0.0001445923 0.0001445922 4.819739e-05
[1306,] 0.0001445923 0.0001445922 4.819739e-05
[1307,] 0.0001445922 0.0001445925 4.819751e-05
[1308,] 0.0001445923 0.0001445924 4.819747e-05
[1309,] 0.0001445923 0.0001445924 4.819747e-05
[1310,] 0.0001445922 0.0001445922 4.819741e-05
[1311,] 0.0001445923 0.0001445922 4.819742e-05
[1312,] 0.0001445922 0.0001445922 4.819740e-05
[1313,] 0.0001445923 0.0001445923 6.239676e-05
[1314,] 0.0001445923 0.0001445922 4.819741e-05
[1315,] 0.0001445922 0.0001445922 4.819740e-05
[1316,] 0.0001445923 0.0001445922 4.819739e-05
[1317,] 0.0001445923 0.0001445922 4.819739e-05
[1318,] 0.0001445923 0.0001445922 4.819739e-05
[1319,] 0.0001445923 0.0001445922 4.819739e-05
[1320,] 0.0001445923 0.0001445922 4.819741e-05
[1321,] 0.0001445922 0.0001445922 4.819739e-05
[1322,] 0.0001445922 0.0001445922 4.819741e-05
[1323,] 0.0001445923 0.0001445924 4.819746e-05
[1324,] 0.0001445923 0.0001445922 4.819741e-05
[1325,] 0.0001445923 0.0001445922 4.819740e-05
[1326,] 0.0001445923 0.0001445923 5.965142e-05
[1327,] 0.0001445923 0.0001445922 4.819741e-05
[1328,] 0.0001445923 0.0001445922 4.819741e-05
[1329,] 0.0001445923 0.0001445922 4.819741e-05
[1330,] 0.0001445923 0.0001445922 4.819741e-05
[1331,] 0.0001445923 0.0001445922 4.819741e-05
[1332,] 0.0001445923 0.0001445922 4.819741e-05
[1333,] 0.0001445923 0.0001445922 4.819741e-05
[1334,] 0.0001445923 0.0001445922 4.819741e-05
[1335,] 0.0001445923 0.0001445922 4.819741e-05
[1336,] 0.0001445923 0.0001445922 4.819741e-05
[1337,] 0.0001445923 0.0001445922 4.819741e-05
[1338,] 0.0001445923 0.0001445922 4.819741e-05
[1339,] 0.0001445923 0.0001445922 4.819741e-05
[1340,] 0.0001445923 0.0001445922 4.819741e-05
[1341,] 0.0001445923 0.0001445922 4.819741e-05
[1342,] 0.0001445923 0.0001445922 4.819741e-05
[1343,] 0.0001445923 0.0001445922 4.819741e-05
[1344,] 0.0001445923 0.0001445922 4.819741e-05
[1345,] 0.0001445923 0.0001445922 4.819741e-05
[1346,] 0.0001445923 0.0001445922 4.819741e-05
[1347,] 0.0001445923 0.0001445922 4.819741e-05
[1348,] 0.0001445923 0.0001445922 4.819741e-05
[1349,] 0.0001445923 0.0001445922 4.819741e-05
[1350,] 0.0001445923 0.0001445922 4.819741e-05
[1351,] 0.0001445923 0.0001445922 4.819741e-05
[1352,] 0.0001445923 0.0001445922 4.819741e-05
[1353,] 0.0001445923 0.0001445922 4.819741e-05
[1354,] 0.0001445923 0.0001445922 4.819741e-05
[1355,] 0.0001445923 0.0001445922 4.819741e-05
[1356,] 0.0001445923 0.0001445922 4.819741e-05
[1357,] 0.0001445923 0.0001445922 4.819741e-05
[1358,] 0.0001445923 0.0001445922 4.819741e-05
[1359,] 0.0001445923 0.0001445922 4.819741e-05
[1360,] 0.0001445923 0.0001445922 4.819741e-05
[1361,] 0.0001445923 0.0001445923 4.819742e-05
[1362,] 0.0001445923 0.0001445922 4.819741e-05
[1363,] 0.0001445923 0.0001445922 4.819741e-05
[1364,] 0.0186475541 0.0001445923 1.451444e-02
[1365,] 0.0001445923 0.0001445922 4.819741e-05
[1366,] 0.0307796689 0.0001445923 2.148057e-02
[1367,] 0.0192485850 0.0001445923 1.144895e-02
[1368,] 0.0001445923 0.0001445922 4.819739e-05
[1369,] 0.0001445923 0.0001445922 4.819741e-05
[1370,] 0.0001445923 0.0001445922 4.819741e-05
[1371,] 0.0006335465 0.0001445922 3.163551e-04
[1372,] 0.0001445923 0.0001445922 4.819741e-05
[1373,] 0.0001445923 0.0001445922 4.819740e-05
[1374,] 0.0001445923 0.0001445922 4.819741e-05
[1375,] 0.0005632315 0.0001445922 3.393612e-04
[1376,] 0.0001445923 0.0001445922 4.819741e-05
[1377,] 0.0001445923 0.0001445922 4.819741e-05
[1378,] 0.0014597450 0.0001445922 6.797239e-04
[1379,] 0.0001445923 0.0001445922 4.819741e-05
[1380,] 0.0001445923 0.0001445922 4.819739e-05
[1381,] 0.0001445923 0.0001445922 4.819741e-05
[1382,] 0.0001445923 0.0001445922 4.819741e-05
[1383,] 0.0001445923 0.0001445922 4.819742e-05
[1384,] 0.0001445923 0.0001445922 4.819741e-05
[1385,] 0.0012712128 0.0001445922 6.888440e-04
[1386,] 0.0465852131 0.0001445923 3.408770e-02
[1387,] 0.0001445923 0.0001445922 4.819741e-05
[1388,] 0.0001445923 0.0001445922 4.819740e-05
[1389,] 0.0001445923 0.0001445922 4.819740e-05
[1390,] 0.0001445923 0.0001445922 4.819741e-05
[1391,] 0.0001445923 0.0001445922 4.819741e-05
[1392,] 0.0002800784 0.0001445922 1.039209e-04
[1393,] 0.0001445923 0.0001445922 4.819740e-05
[1394,] 0.0001445923 0.0001445922 4.819740e-05
[1395,] 0.0001445923 0.0001445922 4.819739e-05
[1396,] 0.0001445923 0.0001445922 4.819739e-05
[1397,] 0.0001445923 0.0001445923 4.819742e-05
[1398,] 0.0001445923 0.0001445922 4.819739e-05
[1399,] 0.0001826604 0.0001445922 4.819739e-05
[1400,] 0.0001445923 0.0001445922 4.819741e-05
[1401,] 0.0138083610 0.0001445923 8.800927e-03
[1402,] 0.0001445923 0.0001445922 4.819741e-05
[1403,] 0.0068233363 0.0001445923 4.929143e-03
[1404,] 0.0001445923 0.0001445922 4.819739e-05
[1405,] 0.0001445923 0.0001445922 4.819740e-05
[1406,] 0.0001445923 0.0001445922 4.819740e-05
[1407,] 0.0001445923 0.0001445922 4.819740e-05
[1408,] 0.0001445923 0.0001445922 4.819740e-05
[1409,] 0.0001445923 0.0001445922 4.819742e-05
[1410,] 0.0001445923 0.0001445922 4.819740e-05
[1411,] 0.0001445923 0.0001445922 4.819742e-05
[1412,] 0.0001445923 0.0001445925 4.819749e-05
[1413,] 0.0001445923 0.0001445923 4.819742e-05
[1414,] 0.0001445923 0.0001445922 4.819740e-05
[1415,] 0.0001445923 0.0001445922 4.819740e-05
[1416,] 0.0001445923 0.0001445922 4.819740e-05
[1417,] 0.0001445923 0.0001445923 4.819742e-05
[1418,] 0.0001445923 0.0001445922 4.819740e-05
[1419,] 0.0001445923 0.0001445922 4.819740e-05
[1420,] 0.0001445923 0.0001445922 4.819741e-05
[1421,] 0.0001445923 0.0001445922 4.819740e-05
[1422,] 0.0001445923 0.0001445922 4.819740e-05
[1423,] 0.0001445923 0.0001445923 4.819742e-05
[1424,] 0.0001445923 0.0001445922 4.819740e-05
[1425,] 0.0001445923 0.0001445922 4.819740e-05
[1426,] 0.0001445923 0.0001445922 4.819740e-05
[1427,] 0.0001445923 0.0001445922 4.819740e-05
[1428,] 0.0001445923 0.0001445922 4.819740e-05
[1429,] 0.0017208721 0.0001445922 1.077053e-03
[1430,] 0.0068802784 0.0001445923 4.858869e-03
[1431,] 0.0001445923 0.0001445923 4.819743e-05
[1432,] 0.0001445923 0.0001445922 4.819740e-05
[1433,] 0.0001445923 0.0001445922 4.819741e-05
[1434,] 0.0001445923 0.0001445922 4.819740e-05
[1435,] 0.0001445923 0.0001445922 4.819741e-05
[1436,] 0.0001445923 0.0001445922 4.819740e-05
[1437,] 0.0209275948 0.0001445923 3.840115e-02
[1438,] 0.0213786852 0.0001445923 3.883177e-02
[1439,] 0.0227682043 0.0001445923 4.124989e-02
[1440,] 0.0192872669 0.0001445923 3.729504e-02
[1441,] 0.0178717602 0.0001445923 2.134035e-02
[1442,] 0.0001445923 0.0001445922 4.819740e-05
[1443,] 0.0001445923 0.0001445922 4.819740e-05
[1444,] 0.0266533361 0.0001445923 1.620266e-02
[1445,] 0.0001445923 0.0001445923 4.819742e-05
[1446,] 0.0090152266 0.0001445923 5.895996e-03
[1447,] 0.0019398315 0.0001445922 1.020416e-03
[1448,] 0.0467801961 0.0001445923 1.145338e-01
[1449,] 0.0001445923 0.0001445922 4.819741e-05
[1450,] 0.0019662456 0.0001445922 9.747621e-04
[1451,] 0.0001445923 0.0001445923 4.819742e-05
[1452,] 0.0045709698 0.0001445923 5.180826e-03
[1453,] 0.0017655816 0.0001445923 2.439148e-03
[1454,] 0.0001445923 0.0001445923 4.819743e-05
[1455,] 0.0001445923 0.0001445923 4.819742e-05
[1456,] 0.0001445923 0.0001445922 4.819741e-05
[1457,] 0.0001445923 0.0001445923 4.819742e-05
[1458,] 0.0009137188 0.0001445922 5.266987e-04
[1459,] 0.0001445923 0.0001445922 4.819741e-05
[1460,] 0.0001445923 0.0001445923 4.819742e-05
[1461,] 0.0001445922 0.0001515004 1.975182e-04
[1462,] 0.0001445923 0.0001445922 4.819741e-05
[1463,] 0.0002395341 0.0001445923 2.947525e-04
[1464,] 0.0001445923 0.0001445922 4.819741e-05
[1465,] 0.0001445923 0.0001445922 4.819741e-05
[1466,] 0.0001445923 0.0001445922 4.819742e-05
[1467,] 0.0001445923 0.0001445922 4.819741e-05
[1468,] 0.0001445923 0.0001445923 4.819742e-05
[1469,] 0.0006217131 0.0001445922 3.684659e-04
[1470,] 0.0001445923 0.0001445922 4.819741e-05
[1471,] 0.0014522858 0.0001445922 8.223450e-04
[1472,] 0.0001445923 0.0001445923 1.715424e-04
[1473,] 0.0011148413 0.0001445922 6.856672e-04
[1474,] 0.0003051367 0.0001445924 4.235084e-04
[1475,] 0.0001445923 0.0001445923 4.819743e-05
[1476,] 0.0001445923 0.0001445922 4.819741e-05
[1477,] 0.0001445923 0.0001445922 4.819741e-05
[1478,] 0.0001445923 0.0001445923 4.819742e-05
[1479,] 0.0001445923 0.0001445923 4.819742e-05
[1480,] 0.0001445923 0.0001445923 4.819742e-05
[1481,] 0.0001445923 0.0001445924 4.819748e-05
[1482,] 0.0001445923 0.0001445923 4.819742e-05
[1483,] 0.0001445923 0.0001445923 4.819742e-05
[1484,] 0.0001445923 0.0001445923 4.819742e-05
[1485,] 0.0001445923 0.0001445922 4.819740e-05
[1486,] 0.0001445923 0.0001445922 4.819741e-05
[1487,] 0.0008291863 0.0001445923 6.091349e-04
[1488,] 0.0001445923 0.0001445922 4.819741e-05
[1489,] 0.0001445923 0.0001445923 4.819744e-05
[1490,] 0.0001445923 0.0001445922 4.819741e-05
[1491,] 0.0001445923 0.0001445923 4.819743e-05
[1492,] 0.0012034687 0.0001445923 8.953809e-04
[1493,] 0.0001445923 0.0001445922 4.819741e-05
[1494,] 0.0006505341 0.0001445923 5.560169e-04
[1495,] 0.0008808390 0.0001445923 8.162560e-04
[1496,] 0.0014752253 0.0001445923 1.161560e-03
[1497,] 0.0001445923 0.0001445922 4.819741e-05
[1498,] 0.0001445923 0.0001445922 4.819740e-05
[1499,] 0.0001445923 0.0001445923 4.819742e-05
[1500,] 0.0001445923 0.0001445922 4.819742e-05
[1501,] 0.0010661459 0.0001445923 7.851838e-04
[1502,] 0.0001445923 0.0001445922 4.819742e-05
[1503,] 0.0001445923 0.0001445922 4.819742e-05
[1504,] 0.0001445923 0.0001445922 4.819741e-05
[1505,] 0.0001445923 0.0001445922 4.819741e-05
[1506,] 0.0001445923 0.0001445923 4.819742e-05
[1507,] 0.0001445923 0.0001445923 4.819742e-05
[1508,] 0.0001445923 0.0001445922 4.819740e-05
[1509,] 0.0001445923 0.0001445923 4.819742e-05
[1510,] 0.0001445923 0.0001445922 4.819740e-05
[1511,] 0.0001445923 0.0001445922 4.819741e-05
[1512,] 0.0001445923 0.0001445922 4.819739e-05
[1513,] 0.0001445923 0.0001445922 4.819741e-05
[1514,] 0.0001445923 0.0001445922 4.819741e-05
[1515,] 0.0001445923 0.0001445922 4.819741e-05
[1516,] 0.0001445923 0.0001445922 4.819741e-05
[1517,] 0.0001445923 0.0001445923 4.819742e-05
[1518,] 0.0009322318 0.0001445923 7.627238e-04
[1519,] 0.0001445923 0.0001445922 4.819741e-05
[1520,] 0.0001445923 0.0001445922 4.819741e-05
[1521,] 0.0001445923 0.0001445923 4.819742e-05
[1522,] 0.0001445923 0.0001445922 4.819742e-05
[1523,] 0.0005182852 0.0001445922 6.991333e-05
[1524,] 0.0001445923 0.0001445922 4.819741e-05
[1525,] 0.0006885804 0.0001445922 4.554147e-04
[1526,] 0.0001445923 0.0001445922 4.819741e-05
[1527,] 0.0001445923 0.0001445922 4.819740e-05
[1528,] 0.0001445923 0.0001445922 4.819740e-05
[1529,] 0.0001445923 0.0001445922 4.819740e-05
[1530,] 0.0001445923 0.0001445923 4.819742e-05
[1531,] 0.0001445923 0.0001445923 4.819742e-05
[1532,] 0.0006134026 0.0001445922 3.210483e-04
[1533,] 0.0001445923 0.0001445922 4.819741e-05
[1534,] 0.0001445923 0.0001445922 4.819740e-05
[1535,] 0.0001445923 0.0001445922 4.819742e-05
[1536,] 0.0001484529 0.0001445922 8.662844e-05
[1537,] 0.0001445923 0.0001445922 4.819740e-05
[1538,] 0.0001445923 0.0001445922 4.819740e-05
[1539,] 0.0001445923 0.0001445922 4.819740e-05
[1540,] 0.0001445923 0.0001445922 4.819740e-05
[1541,] 0.0001445923 0.0001445922 4.819740e-05
[1542,] 0.0001445923 0.0001445922 4.819740e-05
[1543,] 0.0001445923 0.0001445923 4.819742e-05
[1544,] 0.0001445923 0.0001445922 4.819740e-05
[1545,] 0.0001445923 0.0001445922 4.819740e-05
[1546,] 0.0001445923 0.0001445922 4.819740e-05
[1547,] 0.0001445923 0.0001445922 4.819740e-05
[1548,] 0.0001445923 0.0001445922 4.819740e-05
[1549,] 0.0001445923 0.0001445922 4.819740e-05
[1550,] 0.0001445923 0.0001445922 4.819740e-05
[1551,] 0.0001445923 0.0001445922 4.819740e-05
[1552,] 0.0001445923 0.0001445922 4.819740e-05
[1553,] 0.0001445923 0.0001445922 4.819740e-05
[1554,] 0.0001445923 0.0001445922 4.819740e-05
[1555,] 0.0001445923 0.0001445922 4.819740e-05
[1556,] 0.0001678045 0.0001445922 4.819739e-05
[1557,] 0.0001445923 0.0001445922 4.819741e-05
[1558,] 0.0001445923 0.0001445922 4.819740e-05
[1559,] 0.0001445923 0.0001445922 4.819740e-05
[1560,] 0.0001445923 0.0001445922 4.819740e-05
[1561,] 0.0001445923 0.0001445922 4.819741e-05
[1562,] 0.0001445923 0.0001445922 4.819740e-05
[1563,] 0.0001445923 0.0001445922 4.819740e-05
[1564,] 0.0001445923 0.0001445922 4.819741e-05
[1565,] 0.0001445923 0.0001445922 4.819740e-05
[1566,] 0.0001445923 0.0001445922 4.819740e-05
[1567,] 0.0001445923 0.0001445922 4.819740e-05
[1568,] 0.0001445923 0.0001445922 4.819740e-05
[1569,] 0.0001445923 0.0001445922 4.819740e-05
[1570,] 0.0001445923 0.0001445922 4.819741e-05
[1571,] 0.0001445923 0.0001445922 4.819740e-05
[1572,] 0.0001445923 0.0001445922 4.819740e-05
[1573,] 0.0001445923 0.0001445922 4.819740e-05
[1574,] 0.0001445923 0.0001445922 4.819740e-05
[1575,] 0.0001445923 0.0001445922 4.819741e-05
[1576,] 0.0001445923 0.0001445922 4.819742e-05
[1577,] 0.0001445923 0.0001445922 4.819740e-05
[1578,] 0.0001445922 0.0001445922 4.819739e-05
[1579,] 0.0001445922 0.0001445922 4.819739e-05
[1580,] 0.0001445923 0.0001445923 4.819744e-05
[1581,] 0.0001445922 0.0001445922 4.819739e-05
[1582,] 0.0001445923 0.0001445922 4.819741e-05
[1583,] 0.0001445923 0.0001445922 4.819741e-05
[1584,] 0.0001445923 0.0001445922 4.819741e-05
[1585,] 0.0001445922 0.0001445924 4.819747e-05
[1586,] 0.0001445923 0.0001445922 4.819741e-05
[1587,] 0.0001445922 0.0001445922 4.819739e-05
[1588,] 0.0001445922 0.0001445922 4.819739e-05
[1589,] 0.0001445923 0.0001445922 4.819741e-05
[1590,] 0.0001445922 0.0001445922 4.819740e-05
[1591,] 0.0001445923 0.0001445922 4.819740e-05
[1592,] 0.0001445923 0.0001445923 4.819743e-05
[1593,] 0.0001445923 0.0001445923 4.819742e-05
[1594,] 0.0001445923 0.0001445922 4.819741e-05
[1595,] 0.0001445923 0.0001445922 4.819740e-05
[1596,] 0.0001445923 0.0001445922 4.819741e-05
[1597,] 0.0001445922 0.0001445922 4.819739e-05
[1598,] 0.0001445923 0.0001445923 4.819745e-05
[1599,] 0.0001445923 0.0001445923 4.819745e-05
[1600,] 0.0001445922 0.0001445922 4.819739e-05
[1601,] 0.0001445922 0.0001445922 4.819740e-05
[1602,] 0.0001445922 0.0001445922 4.819739e-05
[1603,] 0.0001445923 0.0001445922 4.819741e-05
[1604,] 0.0001445922 0.0001445922 4.819739e-05
[1605,] 0.0001445923 0.0001445923 4.819745e-05
[1606,] 0.0001445922 0.0001445922 4.819740e-05
[1607,] 0.0001445923 0.0001445923 4.819742e-05
[1608,] 0.0001445923 0.0001445922 4.819742e-05
[1609,] 0.0001445923 0.0001445922 4.819741e-05
[1610,] 0.0001445923 0.0001445922 4.819741e-05
[1611,] 0.0001445922 0.0001445922 4.819740e-05
[1612,] 0.0001445922 0.0001445922 4.819739e-05
[1613,] 0.0001445923 0.0001445922 4.819741e-05
[1614,] 0.0001445923 0.0001445922 4.819741e-05
[1615,] 0.0001445923 0.0001445923 4.819742e-05
[1616,] 0.0001445923 0.0001445923 4.819745e-05
[1617,] 0.0001445922 0.0001445923 4.819742e-05
[1618,] 0.0001445923 0.0001445923 4.819744e-05
[1619,] 0.0001445923 0.0001445922 4.819742e-05
[1620,] 0.0001445923 0.0001445922 4.819740e-05
[1621,] 0.0001445923 0.0001445923 4.819742e-05
[1622,] 0.0001445922 0.0001445922 4.819740e-05
[1623,] 0.0001445923 0.0001445922 4.819741e-05
[1624,] 0.0001445923 0.0001445922 4.819741e-05
[1625,] 0.0001445923 0.0001445922 4.819741e-05
[1626,] 0.0001445923 0.0001445923 4.819742e-05
[1627,] 0.0001445922 0.0001445923 4.819742e-05
[1628,] 0.0001445922 0.0001445923 4.819743e-05
[1629,] 0.0001445923 0.0001445923 4.819742e-05
[1630,] 0.0001445923 0.0001445922 4.819741e-05
[1631,] 0.0001445923 0.0001445923 4.819742e-05
[1632,] 0.0001445922 0.0001445922 4.819739e-05
[1633,] 0.0001445923 0.0001445922 4.819742e-05
[1634,] 0.0001445922 0.0001445922 4.819739e-05
[1635,] 0.0001445923 0.0001445922 4.819741e-05
[1636,] 0.0001445923 0.0001445922 4.819741e-05
[1637,] 0.0001445923 0.0001445923 4.819745e-05
[1638,] 0.0001445923 0.0001445922 4.819741e-05
[1639,] 0.0001445923 0.0001445923 4.819742e-05
[1640,] 0.0001445923 0.0001445922 4.819742e-05
[1641,] 0.0001445922 0.0001445922 4.819740e-05
[1642,] 0.0001445922 0.0001445922 4.819740e-05
[1643,] 0.0001445923 0.0001445922 4.819740e-05
[1644,] 0.0001445923 0.0001445922 4.819740e-05
[1645,] 0.0001445923 0.0001445922 4.819740e-05
[1646,] 0.0001445923 0.0001445922 4.819741e-05
[1647,] 0.0001445922 0.0001445922 4.819740e-05
[1648,] 0.0001445923 0.0001445923 4.819742e-05
[1649,] 0.0001445923 0.0001445923 4.819744e-05
[1650,] 0.0001445923 0.0001445922 4.819741e-05
[1651,] 0.0001445922 0.0001445922 4.819740e-05
[1652,] 0.0001445923 0.0001445922 4.819741e-05
[1653,] 0.0001445923 0.0001445922 4.819742e-05
[1654,] 0.0001445923 0.0001445922 4.819741e-05
[1655,] 0.0001445923 0.0001445922 4.819741e-05
[1656,] 0.0001445922 0.0001445922 4.819739e-05
[1657,] 0.0001445923 0.0001445922 4.819741e-05
[1658,] 0.0001445923 0.0001445922 4.819740e-05
[1659,] 0.0001445923 0.0001445922 4.819740e-05
[1660,] 0.0001445922 0.0001445923 4.819742e-05
[1661,] 0.0001445923 0.0001445922 4.819740e-05
[1662,] 0.0001445923 0.0001445922 4.819740e-05
[1663,] 0.0001445923 0.0001445923 4.819742e-05
[1664,] 0.0001445923 0.0001445923 4.819742e-05
[1665,] 0.0001445922 0.0001445922 4.819739e-05
[1666,] 0.0001445923 0.0001445924 4.819745e-05
[1667,] 0.0001445923 0.0001445923 4.819742e-05
[1668,] 0.0001445923 0.0001445922 4.819740e-05
[1669,] 0.0001445922 0.0001445922 4.819739e-05
[1670,] 0.0001445923 0.0001445923 4.819742e-05
[1671,] 0.0001445923 0.0001445922 4.819742e-05
[1672,] 0.0001445923 0.0001445922 4.819740e-05
[1673,] 0.0001445923 0.0001445922 4.819740e-05
[1674,] 0.0001445922 0.0001445922 4.819739e-05
[1675,] 0.0001445923 0.0001445923 4.819742e-05
[1676,] 0.0001445922 0.0001445922 4.819740e-05
[1677,] 0.0001445923 0.0001445922 4.819742e-05
[1678,] 0.0001445923 0.0001445922 4.819741e-05
[1679,] 0.0001445923 0.0001445923 4.819744e-05
[1680,] 0.0001445923 0.0001445923 4.819744e-05
[1681,] 0.0001445923 0.0001445922 4.819740e-05
[1682,] 0.0001445923 0.0001445922 4.819742e-05
[1683,] 0.0001445922 0.0001445922 4.819739e-05
[1684,] 0.0001445923 0.0001445922 4.819740e-05
[1685,] 0.0001445922 0.0001445922 4.819740e-05
[1686,] 0.0001445923 0.0001445923 4.819744e-05
[1687,] 0.0001445922 0.0001445922 4.819740e-05
[1688,] 0.0001445923 0.0001445922 4.819740e-05
[1689,] 0.0001445923 0.0001445923 4.819744e-05
[1690,] 0.0001445922 0.0001445922 4.819740e-05
[1691,] 0.0001445923 0.0001445922 4.819741e-05
[1692,] 0.0001445923 0.0001445922 4.819741e-05
[1693,] 0.0001445923 0.0001445922 4.819741e-05
[1694,] 0.0001445923 0.0001445922 4.819742e-05
[1695,] 0.0001445923 0.0001445923 4.819742e-05
[1696,] 0.0001445923 0.0001445922 4.819742e-05
[1697,] 0.0001445923 0.0001445922 4.819742e-05
[1698,] 0.0001445922 0.0001445922 4.819740e-05
[1699,] 0.0001445922 0.0001445923 4.819742e-05
[1700,] 0.0001445923 0.0001445922 4.819742e-05
[1701,] 0.0001445922 0.0001445922 4.819739e-05
[1702,] 0.0001445923 0.0001445923 4.819742e-05
[1703,] 0.0001445923 0.0001445922 4.819741e-05
[1704,] 0.0001445923 0.0001445922 4.819741e-05
[1705,] 0.0001445923 0.0001445923 4.819744e-05
[1706,] 0.0001445923 0.0001445922 4.819741e-05
[1707,] 0.0001445923 0.0001445922 4.819742e-05
[1708,] 0.0001445923 0.0001445922 4.819742e-05
[1709,] 0.0001445923 0.0001445923 4.819742e-05
[1710,] 0.0001445922 0.0001445922 4.819739e-05
[1711,] 0.0001445923 0.0001445922 4.819740e-05
[1712,] 0.0001445923 0.0001445922 4.819741e-05
[1713,] 0.0001445922 0.0001445922 4.819739e-05
[1714,] 0.0001445923 0.0001445922 4.819740e-05
[1715,] 0.0001445923 0.0001445922 4.819742e-05
[1716,] 0.0001445923 0.0001445922 4.819741e-05
[1717,] 0.0001445923 0.0001445922 4.819741e-05
[1718,] 0.0001445923 0.0001445922 4.819740e-05
[1719,] 0.0001445922 0.0001445923 4.819742e-05
[1720,] 0.0001445922 0.0001445923 4.819742e-05
[1721,] 0.0001445923 0.0001445922 4.819742e-05
[1722,] 0.0001445923 0.0001445922 4.819741e-05
[1723,] 0.0001445923 0.0001445922 4.819742e-05
[1724,] 0.0001445923 0.0001445922 4.819741e-05
[1725,] 0.0001445923 0.0001445923 4.819742e-05
[1726,] 0.0001445923 0.0001445922 4.819740e-05
[1727,] 0.0001445923 0.0001445922 4.819741e-05
[1728,] 0.0001445923 0.0001445922 4.819742e-05
[1729,] 0.0001445923 0.0001445922 4.819741e-05
[1730,] 0.0001445923 0.0001445922 4.819741e-05
[1731,] 0.0001445922 0.0001445922 4.819741e-05
[1732,] 0.0001445923 0.0001445922 4.819742e-05
[1733,] 0.0001445923 0.0001445922 4.819742e-05
[1734,] 0.0001445923 0.0001445922 4.819742e-05
[1735,] 0.0001445923 0.0001445922 4.819742e-05
[1736,] 0.0001445922 0.0001445922 4.819739e-05
[1737,] 0.0001445923 0.0001445923 4.819742e-05
[1738,] 0.0001445922 0.0001445922 4.819739e-05
[1739,] 0.0001445923 0.0001445922 4.819741e-05
[1740,] 0.0001445923 0.0001445922 4.819740e-05
[1741,] 0.0001445923 0.0001445923 4.819744e-05
[1742,] 0.0001445923 0.0001445922 4.819742e-05
[1743,] 0.0001445923 0.0001445923 4.819743e-05
[1744,] 0.0001445923 0.0001445922 4.819740e-05
[1745,] 0.0001445923 0.0001445922 4.819741e-05
[1746,] 0.0001445922 0.0001445923 4.819743e-05
[1747,] 0.0001445923 0.0001445922 4.819741e-05
[1748,] 0.0001445923 0.0001445922 4.819740e-05
[1749,] 0.0001445923 0.0001445923 4.819742e-05
[1750,] 0.0001445923 0.0001445923 4.819744e-05
[1751,] 0.0001445923 0.0001445922 4.819742e-05
[1752,] 0.0001445923 0.0001445922 4.819742e-05
[1753,] 0.0001445923 0.0001445923 4.819742e-05
[1754,] 0.0001445923 0.0001445923 4.819743e-05
[1755,] 0.0001445923 0.0001445923 4.819742e-05
[1756,] 0.0001445923 0.0001445922 4.819742e-05
[1757,] 0.0001445923 0.0001445923 4.819742e-05
[1758,] 0.0001445922 0.0001445922 4.819739e-05
[1759,] 0.0001445923 0.0001445922 4.819742e-05
[1760,] 0.0001445923 0.0001445923 4.819742e-05
[1761,] 0.0001445923 0.0001445922 4.819741e-05
[1762,] 0.0001445923 0.0001445922 4.819740e-05
[1763,] 0.0001445923 0.0001445923 4.819742e-05
[1764,] 0.0001445923 0.0001445922 4.819742e-05
[1765,] 0.0001445923 0.0001445922 4.819742e-05
[1766,] 0.0001445922 0.0001445922 4.819742e-05
[1767,] 0.0001445922 0.0001445922 4.819740e-05
[1768,] 0.0001445923 0.0001445922 4.819741e-05
[1769,] 0.0001445923 0.0001445922 4.819740e-05
[1770,] 0.0001445923 0.0001445923 4.819743e-05
[1771,] 0.0001445923 0.0001445922 4.819742e-05
[1772,] 0.0001445923 0.0001445922 4.819741e-05
[1773,] 0.0001445923 0.0001445923 4.819742e-05
[1774,] 0.0001445923 0.0001445923 4.819742e-05
[1775,] 0.0001445923 0.0001445922 4.819741e-05
[1776,] 0.0001445922 0.0001445922 4.819740e-05
[1777,] 0.0001445923 0.0001445922 4.819741e-05
[1778,] 0.0001445923 0.0001445922 4.819741e-05
[1779,] 0.0001445923 0.0001445923 4.819742e-05
[1780,] 0.0001445923 0.0001445922 4.819741e-05
[1781,] 0.0001445923 0.0001445922 4.819741e-05
[1782,] 0.0001445923 0.0001445923 4.819742e-05
[1783,] 0.0001445923 0.0001445923 4.819744e-05
[1784,] 0.0001445923 0.0001445923 4.819744e-05
[1785,] 0.0001445922 0.0001445922 4.819740e-05
[1786,] 0.0001445923 0.0001445922 4.819741e-05
[1787,] 0.0001445923 0.0001445922 4.819740e-05
[1788,] 0.0001445923 0.0001445922 4.819742e-05
[1789,] 0.0001445923 0.0001445923 4.819744e-05
[1790,] 0.0001445923 0.0001445922 4.819740e-05
[1791,] 0.0001445922 0.0001445922 4.819740e-05
[1792,] 0.0001445923 0.0001445922 4.819741e-05
[1793,] 0.0001445923 0.0001445923 4.819743e-05
[1794,] 0.0001445923 0.0001445922 4.819740e-05
[1795,] 0.0001445922 0.0001445922 4.819741e-05
[1796,] 0.0001445923 0.0001445922 4.819740e-05
[1797,] 0.0001445923 0.0001445922 4.819741e-05
[1798,] 0.0001445923 0.0001445922 4.819740e-05
[1799,] 0.0001445923 0.0001445923 4.819742e-05
[1800,] 0.0001445922 0.0001445922 4.819740e-05
[1801,] 0.0001445922 0.0001445922 4.819740e-05
[1802,] 0.0001445922 0.0001445922 4.819740e-05
[1803,] 0.0001445922 0.0001445922 4.819740e-05
[1804,] 0.0001445923 0.0001445922 4.819741e-05
[1805,] 0.0001445923 0.0001445922 4.819741e-05
[1806,] 0.0001445923 0.0001445922 4.819741e-05
[1807,] 0.0001445923 0.0001445922 4.819742e-05
[1808,] 0.0001445922 0.0001445922 4.819740e-05
[1809,] 0.0001445923 0.0001445922 4.819741e-05
[1810,] 0.0001445923 0.0001445923 4.819742e-05
[1811,] 0.0001445923 0.0001445922 4.819741e-05
[1812,] 0.0001445922 0.0001445922 4.819740e-05
[1813,] 0.0001445923 0.0001445922 4.819741e-05
[1814,] 0.0001445923 0.0001445923 4.819742e-05
[1815,] 0.0001445923 0.0001445923 4.819742e-05
[1816,] 0.0001445922 0.0001445922 4.819741e-05
[1817,] 0.0001445922 0.0001445922 4.819739e-05
[1818,] 0.0001445923 0.0001445922 4.819742e-05
[1819,] 0.0001445923 0.0001445923 4.819742e-05
[1820,] 0.0001445922 0.0001445922 4.819740e-05
[1821,] 0.0001445922 0.0001445922 4.819740e-05
[1822,] 0.0001445922 0.0001445922 4.819739e-05
[1823,] 0.0001445923 0.0001445922 4.819742e-05
[1824,] 0.0001445923 0.0001445922 4.819741e-05
[1825,] 0.0001445922 0.0001445922 4.819741e-05
[1826,] 0.0001445923 0.0001445922 4.819741e-05
[1827,] 0.0001445922 0.0001445922 4.819740e-05
[1828,] 0.0001445923 0.0001445922 4.819741e-05
[1829,] 0.0001445923 0.0001445922 4.819741e-05
[1830,] 0.0001445923 0.0001445922 4.819741e-05
[1831,] 0.0001445923 0.0001445922 4.819741e-05
[1832,] 0.0001445922 0.0001445922 4.819739e-05
[1833,] 0.0001445923 0.0001445923 4.819742e-05
[1834,] 0.0001445923 0.0001445922 4.819741e-05
[1835,] 0.0001445923 0.0001445922 4.819741e-05
[1836,] 0.0001445923 0.0001445922 4.819741e-05
[1837,] 0.0001445922 0.0001445922 4.819739e-05
[1838,] 0.0001445922 0.0001445922 4.819740e-05
[1839,] 0.0001445923 0.0001445923 4.819743e-05
[1840,] 0.0001445923 0.0001445922 4.819742e-05
[1841,] 0.0001445923 0.0001445922 4.819741e-05
[1842,] 0.0001445923 0.0001445923 4.819742e-05
[1843,] 0.0001445923 0.0001445923 4.819742e-05
[1844,] 0.0001445923 0.0001445922 4.819741e-05
[1845,] 0.0001445923 0.0001445922 4.819741e-05
[1846,] 0.0001445922 0.0001445922 4.819741e-05
[1847,] 0.0001445923 0.0001445922 4.819740e-05
[1848,] 0.0001445923 0.0001445923 4.819742e-05
[1849,] 0.0001445923 0.0001445922 4.819741e-05
[1850,] 0.0001445923 0.0001445922 4.819740e-05
[1851,] 0.0001445922 0.0001445922 4.819739e-05
[1852,] 0.0001445923 0.0001445922 4.819742e-05
[1853,] 0.0001445923 0.0001445922 4.819741e-05
[1854,] 0.0001445923 0.0001445922 4.819741e-05
[1855,] 0.0001445922 0.0001445922 4.819740e-05
[1856,] 0.0001445922 0.0001445922 4.819739e-05
[1857,] 0.0001445923 0.0001445922 4.819741e-05
[1858,] 0.0001445923 0.0001445922 4.819741e-05
[1859,] 0.0001445923 0.0001445923 4.819742e-05
[1860,] 0.0001445922 0.0001445922 4.819739e-05
[1861,] 0.0001445923 0.0001445922 4.819741e-05
[1862,] 0.0001445923 0.0001445922 4.819740e-05
[1863,] 0.0001445923 0.0001445922 4.819740e-05
[1864,] 0.0001445923 0.0001445922 4.819740e-05
[1865,] 0.0001445923 0.0001445922 4.819741e-05
[1866,] 0.0001445922 0.0001445922 4.819740e-05
[1867,] 0.0001445922 0.0001445922 4.819740e-05
[1868,] 0.0001445923 0.0001445922 4.819741e-05
[1869,] 0.0001445923 0.0001445922 4.819741e-05
[1870,] 0.0001445922 0.0001445922 4.819741e-05
[1871,] 0.0001445923 0.0001445923 4.819742e-05
[1872,] 0.0001445923 0.0001445922 4.819740e-05
[1873,] 0.0001445923 0.0001445922 4.819741e-05
[1874,] 0.0001445922 0.0001445922 4.819740e-05
[1875,] 0.0001445923 0.0001445922 4.819740e-05
[1876,] 0.0001445923 0.0001445922 4.819740e-05
[1877,] 0.0001445923 0.0001445922 4.819741e-05
[1878,] 0.0001445923 0.0001445922 4.819742e-05
[1879,] 0.0001445923 0.0001445922 4.819741e-05
[1880,] 0.0001445922 0.0001445922 4.819740e-05
[1881,] 0.0001445923 0.0001445922 4.819742e-05
[1882,] 0.0001445923 0.0001445922 4.819741e-05
[1883,] 0.0001445923 0.0001445923 4.819742e-05
[1884,] 0.0001445923 0.0001445922 4.819742e-05
[1885,] 0.0001445923 0.0001445922 4.819741e-05
[1886,] 0.0001445923 0.0001445922 4.819741e-05
[1887,] 0.0001445923 0.0001445922 4.819740e-05
[1888,] 0.0001445923 0.0001445923 4.819743e-05
[1889,] 0.0001445923 0.0001445922 4.819741e-05
[1890,] 0.0001445922 0.0001445922 4.819740e-05
[1891,] 0.0001445923 0.0001445922 4.819741e-05
[1892,] 0.0001445923 0.0001445922 4.819741e-05
[1893,] 0.0001445923 0.0001445922 4.819741e-05
[1894,] 0.0001445923 0.0001445923 4.819742e-05
[1895,] 0.0001445923 0.0001445922 4.819741e-05
[1896,] 0.0001445923 0.0001445922 4.819741e-05
[1897,] 0.0001445923 0.0001445923 4.819744e-05
[1898,] 0.0001445923 0.0001445922 4.819741e-05
[1899,] 0.0001445923 0.0001445922 4.819741e-05
[1900,] 0.0001445922 0.0001445922 4.819740e-05
[1901,] 0.0001445923 0.0001445922 4.819742e-05
[1902,] 0.0001445923 0.0001445923 4.819743e-05
[1903,] 0.0001445923 0.0001445922 4.819741e-05
[1904,] 0.0001445923 0.0001445922 4.819741e-05
[1905,] 0.0001445923 0.0001445922 4.819741e-05
[1906,] 0.0001445923 0.0001445922 4.819741e-05
[1907,] 0.0001445923 0.0001445922 4.819740e-05
[1908,] 0.0001445923 0.0001445923 4.819743e-05
[1909,] 0.0001445923 0.0001445922 4.819742e-05
[1910,] 0.0001445922 0.0001445922 4.819740e-05
[1911,] 0.0001445923 0.0001445922 4.819741e-05
[1912,] 0.0001445923 0.0001445922 4.819741e-05
[1913,] 0.0001445923 0.0001445922 4.819741e-05
[1914,] 0.0001445923 0.0001445922 4.819741e-05
[1915,] 0.0001445923 0.0001445922 4.819741e-05
[1916,] 0.0001445923 0.0001445922 4.819741e-05
[1917,] 0.0001445923 0.0001445922 4.819741e-05
[1918,] 0.0001445923 0.0001445922 4.819741e-05
[1919,] 0.0001445923 0.0001445922 4.819741e-05
[1920,] 0.0001445923 0.0001445922 4.819741e-05
[1921,] 0.0001445922 0.0001445922 4.819740e-05
[1922,] 0.0001445923 0.0001445922 4.819741e-05
[1923,] 0.0001445922 0.0001445922 4.819739e-05
[1924,] 0.0001445923 0.0001445922 4.819740e-05
[1925,] 0.0001445923 0.0001445924 4.819748e-05
[1926,] 0.0001445922 0.0001445922 4.819740e-05
[1927,] 0.0001445923 0.0001445922 4.819740e-05
[1928,] 0.0001445923 0.0001445922 4.819741e-05
[1929,] 0.0001445923 0.0001445923 4.819742e-05
[1930,] 0.0001445923 0.0001445923 4.819742e-05
[1931,] 0.0001445923 0.0001445922 4.819741e-05
[1932,] 0.0001445923 0.0001445922 4.819741e-05
[1933,] 0.0001445923 0.0001445923 4.819742e-05
[1934,] 0.0001445922 0.0001445922 4.819740e-05
[1935,] 0.0001445923 0.0001445922 4.819742e-05
[1936,] 0.0001445922 0.0001445922 4.819740e-05
[1937,] 0.0001445922 0.0001445922 4.819740e-05
[1938,] 0.0001445923 0.0001445923 4.819742e-05
[1939,] 0.0001445923 0.0001445924 4.819745e-05
[1940,] 0.0001445922 0.0001445922 4.819739e-05
[1941,] 0.0001445923 0.0001445922 4.819741e-05
[1942,] 0.0001445923 0.0001445922 4.819742e-05
[1943,] 0.0001445923 0.0001445922 4.819741e-05
[1944,] 0.0001445923 0.0001445922 4.819741e-05
[1945,] 0.0001445923 0.0001445923 4.819745e-05
[1946,] 0.0001445923 0.0001445922 4.819741e-05
[1947,] 0.0001445923 0.0001445923 4.819745e-05
[1948,] 0.0001445923 0.0001445922 4.819741e-05
[1949,] 0.0001445923 0.0001445922 4.819740e-05
[1950,] 0.0001445923 0.0001445922 4.819741e-05
[1951,] 0.0001445923 0.0001445923 4.819742e-05
[1952,] 0.0001445923 0.0001445923 4.819742e-05
[1953,] 0.0001445923 0.0001445922 4.819741e-05
[1954,] 0.0001445923 0.0001445923 4.819742e-05
[1955,] 0.0001445923 0.0001445923 4.819742e-05
[1956,] 0.0001445923 0.0001445923 4.819745e-05
[1957,] 0.0001445923 0.0001445922 4.819741e-05
[1958,] 0.0001445923 0.0001445922 4.819741e-05
[1959,] 0.0001445923 0.0001445922 4.819741e-05
[1960,] 0.0001445923 0.0001445922 4.819742e-05
[1961,] 0.0001445923 0.0001445922 4.819741e-05
[1962,] 0.0001445923 0.0001445922 4.819741e-05
[1963,] 0.0001445923 0.0001445922 4.819741e-05
[1964,] 0.0001445923 0.0001445922 4.819740e-05
[1965,] 0.0001445923 0.0001445924 4.819746e-05
[1966,] 0.0001445923 0.0001445923 4.819744e-05
[1967,] 0.0001445923 0.0001445922 4.819741e-05
[1968,] 0.0001445923 0.0001445922 4.819741e-05
[1969,] 0.0001445923 0.0001445922 4.819742e-05
[1970,] 0.0001445923 0.0001445922 4.819741e-05
[1971,] 0.0001445923 0.0001445922 4.819741e-05
[1972,] 0.0001445923 0.0001445922 4.819741e-05
[1973,] 0.0001445923 0.0001445924 4.819746e-05
[1974,] 0.0001445923 0.0001445922 4.819740e-05
[1975,] 0.0001445923 0.0001445922 4.819741e-05
[1976,] 0.0001445923 0.0001445922 4.819741e-05
[1977,] 0.0001445923 0.0001445922 4.819741e-05
[1978,] 0.0001445923 0.0001445923 4.819742e-05
[1979,] 0.0001445923 0.0001895029 4.819748e-05
[1980,] 0.0001445922 0.0001445922 4.819740e-05
[1981,] 0.0001445923 0.0001445922 4.819741e-05
[1982,] 0.0001445923 0.0001445924 4.819746e-05
[1983,] 0.0001445923 0.0001445922 4.819741e-05
[1984,] 0.0001445923 0.0001445922 4.819739e-05
[1985,] 0.0001445923 0.0001445922 4.819742e-05
[1986,] 0.0001445923 0.0001445922 4.819741e-05
[1987,] 0.0001445923 0.0001445923 4.819742e-05
[1988,] 0.0001445923 0.0001445922 4.819742e-05
[1989,] 0.0001445923 0.0001445922 4.819742e-05
[1990,] 0.0001445923 0.0001445922 4.819742e-05
[1991,] 0.0001445923 0.0001445922 4.819742e-05
[1992,] 0.0001445923 0.0001445924 4.819746e-05
[1993,] 0.0001445923 0.0001445923 4.819743e-05
[1994,] 0.0001445923 0.0001445922 4.819742e-05
[1995,] 0.0001445923 0.0001445922 4.819741e-05
[1996,] 0.0001445923 0.0001445923 4.819744e-05
[1997,] 0.0001445923 0.0001445924 4.819746e-05
[1998,] 0.0001445923 0.0001543492 4.819748e-05
[1999,] 0.0001445923 0.0001445923 4.819744e-05
[2000,] 0.0001445923 0.0001445923 4.881202e-05
[2001,] 0.0001445923 0.0001445924 4.819745e-05
[2002,] 0.0001445923 0.0001445922 4.819740e-05
[2003,] 0.0001445923 0.0001445923 4.819742e-05
[2004,] 0.0001445923 0.0001445922 4.819742e-05
[2005,] 0.0001445923 0.0001445923 4.819742e-05
[2006,] 0.0001445922 0.0001445922 4.819741e-05
[2007,] 0.0001445923 0.0001445922 4.819740e-05
[2008,] 0.0001445923 0.0001445923 4.819742e-05
[2009,] 0.0001445923 0.0001445922 4.819740e-05
[2010,] 0.0001445923 0.0001445922 4.819741e-05
[2011,] 0.0001445923 0.0001445922 4.819739e-05
[2012,] 0.0001445923 0.0001445923 4.819743e-05
[2013,] 0.0001445923 0.0001445922 4.819741e-05
[2014,] 0.0001445923 0.0001445923 4.819743e-05
[2015,] 0.0001445923 0.0001445923 4.819742e-05
[2016,] 0.0001445923 0.0001445922 4.819741e-05
[2017,] 0.0001445923 0.0001445922 4.819741e-05
[2018,] 0.0001445923 0.0001445924 4.819745e-05
[2019,] 0.0001445923 0.0001445922 4.819741e-05
[2020,] 0.0001445922 0.0001445922 4.819739e-05
[2021,] 0.0001445923 0.0001445923 4.819742e-05
[2022,] 0.0001445923 0.0001445923 4.819742e-05
[2023,] 0.0001445923 0.0001445922 4.819742e-05
[2024,] 0.0001445923 0.0001445922 4.819740e-05
[2025,] 0.0001445923 0.0001445922 4.819741e-05
[2026,] 0.0001445923 0.0001445922 4.819741e-05
[2027,] 0.0001445923 0.0001445922 4.819740e-05
[2028,] 0.0001445923 0.0001445923 4.819743e-05
[2029,] 0.0001445923 0.0001445923 4.819745e-05
[2030,] 0.0001445923 0.0001445923 4.819742e-05
[2031,] 0.0001445923 0.0001445922 4.819741e-05
[2032,] 0.0001445923 0.0001445922 4.819741e-05
[2033,] 0.0001445923 0.0001445923 4.819745e-05
[2034,] 0.0001445923 0.0001445922 4.819741e-05
[2035,] 0.0001445923 0.0001445922 4.819740e-05
[2036,] 0.0001445923 0.0001445922 4.819740e-05
[2037,] 0.0001445923 0.0001445922 4.819742e-05
[2038,] 0.0001445923 0.0001445923 4.819743e-05
[2039,] 0.0001445923 0.0001445923 4.819743e-05
[2040,] 0.0001445923 0.0001445922 4.819740e-05
[2041,] 0.0001445923 0.0001445923 4.819742e-05
[2042,] 0.0001445923 0.0001445923 4.819742e-05
[2043,] 0.0001445922 0.0001445922 4.819740e-05
[2044,] 0.0001445923 0.0001445922 4.819740e-05
[2045,] 0.0001445923 0.0001445922 4.819741e-05
[2046,] 0.0001445923 0.0001445922 4.819740e-05
[2047,] 0.0001445923 0.0001445922 4.819741e-05
[2048,] 0.0001445923 0.0001445922 4.819741e-05
[2049,] 0.0001445923 0.0001445923 4.819742e-05
[2050,] 0.0001445923 0.0001445922 4.819741e-05
[2051,] 0.0001445923 0.0001445922 4.819741e-05
[2052,] 0.0001445923 0.0001445922 4.819741e-05
[2053,] 0.0001445923 0.0001445923 4.819742e-05
[2054,] 0.0001445923 0.0001445923 4.819743e-05
[2055,] 0.0001445923 0.0001445922 4.819741e-05
[2056,] 0.0001445922 0.0001445922 4.819741e-05
[2057,] 0.0001445923 0.0001445922 4.819741e-05
[2058,] 0.0001445923 0.0001445922 4.819741e-05
[2059,] 0.0001445923 0.0001445923 4.819742e-05
[2060,] 0.0001445923 0.0001445922 4.819741e-05
[2061,] 0.0001445923 0.0001445922 4.819741e-05
[2062,] 0.0001445923 0.0001445922 4.819741e-05
[2063,] 0.0001445923 0.0001445922 4.819742e-05
[2064,] 0.0001445923 0.0001445922 4.819741e-05
[2065,] 0.0001445923 0.0001445922 4.819741e-05
[2066,] 0.0001445923 0.0001445922 4.819741e-05
[2067,] 0.0001445923 0.0001445922 4.819741e-05
[2068,] 0.0001445923 0.0001445922 4.819741e-05
[2069,] 0.0001445923 0.0001445923 4.819742e-05
[2070,] 0.0001445923 0.0001445925 5.861413e-05
[2071,] 0.0001445923 0.0001445923 4.819743e-05
[2072,] 0.0001445923 0.0001445922 4.819741e-05
[2073,] 0.0001445923 0.0001445922 4.819740e-05
[2074,] 0.0001445923 0.0001445922 4.819741e-05
[2075,] 0.0001445923 0.0001445922 4.819741e-05
[2076,] 0.0001445923 0.0001445923 4.819742e-05
[2077,] 0.0001445923 0.0001445922 4.819740e-05
[2078,] 0.0001445923 0.0001445922 4.819742e-05
[2079,] 0.0001445923 0.0001445922 4.819740e-05
[2080,] 0.0001445923 0.0001445922 4.819740e-05
[2081,] 0.0001445923 0.0001445922 4.819741e-05
[2082,] 0.0001445923 0.0001445922 4.819741e-05
[2083,] 0.0001445923 0.0001445923 4.819742e-05
[2084,] 0.0001445923 0.0001445923 4.819742e-05
[2085,] 0.0001445922 0.0001445922 4.819741e-05
[2086,] 0.0001445923 0.0001445922 4.819740e-05
[2087,] 0.0001445923 0.0001445922 4.819741e-05
[2088,] 0.0001445923 0.0001445923 4.819742e-05
[2089,] 0.0001445923 0.0001445923 4.819742e-05
[2090,] 0.0001445923 0.0001445922 4.819740e-05
[2091,] 0.0001445923 0.0001445922 4.819741e-05
[2092,] 0.0001445923 0.0001445922 4.819742e-05
[2093,] 0.0001445922 0.0001445922 4.819739e-05
[2094,] 0.0001445922 0.0001445922 4.819740e-05
[2095,] 0.0001445923 0.0001445923 4.819742e-05
[2096,] 0.0001445923 0.0001445922 4.819741e-05
[2097,] 0.0001445923 0.0001445923 4.819742e-05
[2098,] 0.0001445923 0.0001445922 4.819741e-05
[2099,] 0.0001445923 0.0001445922 4.819741e-05
[2100,] 0.0001445923 0.0001445923 4.819742e-05
[2101,] 0.0001445923 0.0001445923 4.819742e-05
[2102,] 0.0001445923 0.0001445922 4.819739e-05
[2103,] 0.0001445923 0.0001445922 4.819741e-05
[2104,] 0.0001445923 0.0001445922 4.819739e-05
[2105,] 0.0001445923 0.0001445922 4.819741e-05
[2106,] 0.0001445923 0.0001445922 4.819740e-05
[2107,] 0.0001445923 0.0001445923 4.819742e-05
[2108,] 0.0001445923 0.0001445922 4.819740e-05
[2109,] 0.0001445923 0.0001445923 4.819742e-05
[2110,] 0.0001445923 0.0001445923 4.819742e-05
[2111,] 0.0001445923 0.0001445923 4.819743e-05
[2112,] 0.0001445923 0.0001445922 4.819741e-05
[2113,] 0.0001445922 0.0001445923 4.819744e-05
[2114,] 0.0001445923 0.0001445922 4.819741e-05
[2115,] 0.0001445923 0.0001445923 4.819742e-05
[2116,] 0.0001445923 0.0001445922 4.819741e-05
[2117,] 0.0001445923 0.0001445922 4.819742e-05
[2118,] 0.0001445923 0.0001445922 4.819741e-05
[2119,] 0.0001445922 0.0001445922 4.819739e-05
[2120,] 0.0001445923 0.0001445922 4.819741e-05
[2121,] 0.0001445922 0.0001445922 4.819741e-05
[2122,] 0.0001445923 0.0001445922 4.819741e-05
[2123,] 0.0001445923 0.0001445922 4.819739e-05
[2124,] 0.0001445923 0.0001445922 4.819741e-05
[2125,] 0.0001445923 0.0001445923 4.819745e-05
[2126,] 0.0001445923 0.0001445923 4.819743e-05
[2127,] 0.0001445922 0.0001445923 4.819742e-05
[2128,] 0.0001445923 0.0001445922 4.819742e-05
[2129,] 0.0001445922 0.0001445922 4.819739e-05
[2130,] 0.0001445923 0.0001445923 4.819743e-05
[2131,] 0.0001445923 0.0001445922 4.819742e-05
[2132,] 0.0001445922 0.0001445922 4.819740e-05
[2133,] 0.0001445922 0.0001445923 4.819743e-05
[2134,] 0.0001445922 0.0001445924 4.819745e-05
[2135,] 0.0001445922 0.0001445922 4.819739e-05
[2136,] 0.0001445922 0.0001445923 4.819743e-05
[2137,] 0.0001445922 0.0001445923 4.819743e-05
[2138,] 0.0001445922 0.0001445922 4.819742e-05
[2139,] 0.0001445922 0.0001445922 4.819741e-05
[2140,] 0.0001445923 0.0001445922 4.819741e-05
[2141,] 0.0001445922 0.0001445922 4.819741e-05
[2142,] 0.0001445923 0.0001445923 4.819742e-05
[2143,] 0.0001445923 0.0001445922 4.819741e-05
[2144,] 0.0001445922 0.0001445922 4.819741e-05
[2145,] 0.0001445922 0.0001445924 4.819745e-05
[2146,] 0.0001445923 0.0001445923 4.819742e-05
[2147,] 0.0001445922 0.0001445923 4.819742e-05
[2148,] 0.0001445923 0.0001445922 4.819741e-05
[2149,] 0.0001445922 0.0001445922 4.819740e-05
[2150,] 0.0001445922 0.0001445923 4.819743e-05
[2151,] 0.0001445923 0.0001445922 4.819742e-05
[2152,] 0.0001445923 0.0001445923 4.819742e-05
[2153,] 0.0001445923 0.0001445923 4.819742e-05
[2154,] 0.0001445923 0.0001445922 4.819741e-05
[2155,] 0.0001445923 0.0001445923 4.819742e-05
[2156,] 0.0001445923 0.0001445922 4.819742e-05
[2157,] 0.0001445923 0.0001445923 4.819742e-05
[2158,] 0.0001445923 0.0001445923 4.819742e-05
[2159,] 0.0001445923 0.0001445922 4.819742e-05
[2160,] 0.0001445923 0.0001445922 4.819741e-05
[2161,] 0.0001445923 0.0001445922 4.819741e-05
[2162,] 0.0001445923 0.0001445922 4.819741e-05
[2163,] 0.0001445923 0.0001445923 4.819742e-05
[2164,] 0.0001445923 0.0001445922 4.819741e-05
[2165,] 0.0001445923 0.0001445922 4.819741e-05
[2166,] 0.0001445923 0.0001445922 4.819741e-05
[2167,] 0.0001445923 0.0001445923 4.819742e-05
[2168,] 0.0001445923 0.0001445922 4.819741e-05
[2169,] 0.0001445923 0.0001445922 4.819741e-05
[2170,] 0.0001445923 0.0001445922 4.819741e-05
[2171,] 0.0001445923 0.0001445922 4.819741e-05
[2172,] 0.0001445923 0.0001445922 4.819741e-05
[2173,] 0.0001445923 0.0001445922 4.819741e-05
[2174,] 0.0001445923 0.0001445923 4.819742e-05
[2175,] 0.0001445923 0.0001445922 4.819741e-05
[2176,] 0.0001445923 0.0001445923 4.819742e-05
[2177,] 0.0001445923 0.0001445922 4.819741e-05
[2178,] 0.0001445923 0.0001445922 4.819741e-05
[2179,] 0.0001445923 0.0001445922 4.819741e-05
[2180,] 0.0001445922 0.0001445924 4.819746e-05
[2181,] 0.0001445923 0.0001445922 4.819741e-05
[2182,] 0.0001445923 0.0001445924 4.819745e-05
[2183,] 0.0001445923 0.0001445922 4.819741e-05
[2184,] 0.0001445922 0.0001445923 4.819742e-05
[2185,] 0.0001445923 0.0001445922 4.819741e-05
[2186,] 0.0001445923 0.0001445923 4.819742e-05
[2187,] 0.0001445923 0.0001445924 4.819745e-05
[2188,] 0.0009742161 0.0001445923 6.376571e-05
[2189,] 0.0001445923 0.0001601482 4.819752e-05
[2190,] 0.0001445923 0.0001445922 4.819742e-05
[2191,] 0.0001445923 0.0001445922 4.819741e-05
[2192,] 0.0001445923 0.0001445922 4.819741e-05
[2193,] 0.0001445923 0.0001445922 4.819741e-05
[2194,] 0.0001445923 0.0001445923 4.819743e-05
[2195,] 0.0001445923 0.0001445923 4.819742e-05
[2196,] 0.0001445922 0.0001445923 4.819744e-05
[2197,] 0.0001445922 0.0001445923 4.819744e-05
[2198,] 0.0001445923 0.0001445922 4.819740e-05
[2199,] 0.0001445923 0.0001445922 4.819739e-05
[2200,] 0.0001445923 0.0001445922 4.819741e-05
[2201,] 0.0001445923 0.0001445922 4.819739e-05
[2202,] 0.0001445923 0.0001445922 4.819740e-05
[2203,] 0.0001445923 0.0001445922 4.819740e-05
[2204,] 0.0001445923 0.0001445922 4.819739e-05
[2205,] 0.0001445923 0.0001445922 4.819740e-05
[2206,] 0.0001445922 0.0001445923 4.819742e-05
[2207,] 0.0001445922 0.0001445923 4.819745e-05
[2208,] 0.0001445922 0.0001445923 4.819745e-05
[2209,] 0.0001445922 0.0001445924 4.819745e-05
[2210,] 0.0001445923 0.0001445922 4.819741e-05
[2211,] 0.0001445923 0.0001445924 4.819745e-05
[2212,] 0.0001445922 0.0001445924 4.819746e-05
[2213,] 0.0003026598 0.0001445922 8.757522e-05
[2214,] 0.0001445922 0.0001445922 4.819739e-05
[2215,] 0.0001445923 0.0001445922 4.819742e-05
[2216,] 0.0001445922 0.0001445922 4.819739e-05
[2217,] 0.0001445922 0.0001445922 4.819739e-05
[2218,] 0.0001445922 0.0001445924 4.819748e-05
[2219,] 0.0001445923 0.0001445922 4.819742e-05
[2220,] 0.0001445923 0.0001445922 4.819740e-05
[2221,] 0.0001445923 0.0001445923 4.819742e-05
[2222,] 0.0004629840 0.0001445922 1.781602e-04
[2223,] 0.0001445923 0.0001445922 4.819739e-05
[2224,] 0.0001445923 0.0001445924 4.819746e-05
[2225,] 0.0001445923 0.0001445922 4.819740e-05
[2226,] 0.0001445923 0.0001445922 4.819741e-05
[2227,] 0.0001445923 0.0001445922 4.819740e-05
[2228,] 0.0001445923 0.0001445922 4.819739e-05
[2229,] 0.0001445922 0.0001445922 4.819740e-05
[2230,] 0.0001445923 0.0001445922 4.819741e-05
[2231,] 0.0001445923 0.0001445922 4.819741e-05
[2232,] 0.0001445923 0.0001445922 4.819740e-05
[2233,] 0.0001445922 0.0001445922 4.819741e-05
[2234,] 0.0001445923 0.0001445922 4.819741e-05
[2235,] 0.0001445923 0.0001445922 4.819741e-05
[2236,] 0.0001445923 0.0001445922 4.819741e-05
[2237,] 0.0001445923 0.0001445922 4.819739e-05
[2238,] 0.0001445923 0.0001445922 4.819741e-05
[2239,] 0.0001445922 0.0001445923 4.819742e-05
[2240,] 0.0001445923 0.0001445922 4.819741e-05
[2241,] 0.0001445923 0.0001445923 4.819742e-05
[2242,] 0.0001445923 0.0001445922 4.819742e-05
[2243,] 0.0003114316 0.0001445922 4.819740e-05
[2244,] 0.0001445923 0.0001445922 4.819739e-05
[2245,] 0.0001445923 0.0001445922 4.819741e-05
[2246,] 0.0001445923 0.0001445922 4.819740e-05
[2247,] 0.0001445923 0.0001445922 4.819741e-05
[2248,] 0.0001445923 0.0001445922 4.819739e-05
[2249,] 0.0001445923 0.0001445922 4.819741e-05
[2250,] 0.0001445922 0.0001445922 4.819740e-05
[2251,] 0.0001445922 0.0001445924 4.819748e-05
[2252,] 0.0001445923 0.0001445924 4.819746e-05
[2253,] 0.0001445923 0.0001445922 4.819741e-05
[2254,] 0.0001445923 0.0001445923 4.819742e-05
[2255,] 0.0001445923 0.0001445922 4.819741e-05
[2256,] 0.0001445923 0.0001445924 4.819747e-05
[2257,] 0.0002032022 0.0001445923 1.330261e-04
[2258,] 0.0001445923 0.0001971017 4.819749e-05
[2259,] 0.0001445923 0.0001445923 4.819742e-05
[2260,] 0.0001445923 0.0001445923 4.819743e-05
[2261,] 0.0001445923 0.0001445925 1.514323e-04
[2262,] 0.0001445923 0.0001445922 4.819741e-05
[2263,] 0.0001445923 0.0001445922 4.819741e-05
[2264,] 0.0001445923 0.0001445922 4.819742e-05
[2265,] 0.0001445923 0.0001445922 4.819742e-05
[2266,] 0.0001445923 0.0001445922 4.819741e-05
[2267,] 0.0001445923 0.0001445923 4.819743e-05
[2268,] 0.0001445923 0.0001445923 4.819744e-05
[2269,] 0.0001445923 0.0001445922 4.819742e-05
[2270,] 0.0001445923 0.0001445923 4.819744e-05
[2271,] 0.0001445923 0.0001445923 4.819742e-05
[2272,] 0.0001445923 0.0001445923 4.819742e-05
[2273,] 0.0001445923 0.0001445923 4.819744e-05
[2274,] 0.0001445923 0.0001445923 4.819744e-05
[2275,] 0.0001445922 0.0001445923 4.819742e-05
[2276,] 0.0001445923 0.0001877055 2.229344e-04
[2277,] 0.0001445923 0.0001445923 4.819742e-05
[2278,] 0.0001445923 0.0001445923 4.819742e-05
[2279,] 0.0001445923 0.0001445923 4.819743e-05
[2280,] 0.0001445923 0.0001445924 4.819746e-05
[2281,] 0.0001445923 0.0001445923 4.819743e-05
[2282,] 0.0001445922 0.0001445922 4.819741e-05
[2283,] 0.0001445922 0.0001445922 4.819741e-05
[2284,] 0.0001445923 0.0002869675 1.039790e-04
[2285,] 0.0001445923 0.0001445922 4.819742e-05
[2286,] 0.0001445923 0.0001445923 4.819743e-05
[2287,] 0.0001445923 0.0001445923 4.819743e-05
[2288,] 0.0001445922 0.0001445923 4.819742e-05
[2289,] 0.0001445923 0.0001445922 4.819741e-05
[2290,] 0.0001445923 0.0001445922 4.819741e-05
[2291,] 0.0001445923 0.0001445923 4.819742e-05
[2292,] 0.0001445923 0.0001445923 4.819742e-05
[2293,] 0.0001445923 0.0001445922 4.819742e-05
[2294,] 0.0001445922 0.0001445923 4.819744e-05
[2295,] 0.0001445923 0.0001445922 4.819740e-05
[2296,] 0.0001445923 0.0001445922 4.819740e-05
[2297,] 0.0001445923 0.0001445923 4.819744e-05
[2298,] 0.0001445923 0.0001445922 4.819739e-05
[2299,] 0.0001445923 0.0001445922 4.819742e-05
[2300,] 0.0001445923 0.0001445922 4.819739e-05
[2301,] 0.0001445923 0.0001515683 1.620252e-04
[2302,] 0.0001445923 0.0001445925 4.819750e-05
[2303,] 0.0001445923 0.0001445922 4.819741e-05
[2304,] 0.0001445923 0.0001445926 4.819754e-05
[2305,] 0.0001445923 0.0001445926 4.819753e-05
[2306,] 0.0001445923 0.0001445922 4.819742e-05
[2307,] 0.0001445922 0.0001445922 4.819740e-05
[2308,] 0.0001445923 0.0001445922 4.819742e-05
[2309,] 0.0001445923 0.0001445922 4.819742e-05
[2310,] 0.0001445923 0.0001445922 4.819742e-05
[2311,] 0.0001445923 0.0001445926 4.819752e-05
[2312,] 0.0001445923 0.0001445922 4.819741e-05
[2313,] 0.0001445923 0.0001589285 4.819757e-05
[2314,] 0.0001445923 0.0001445923 4.819742e-05
[2315,] 0.0001445923 0.0001445923 4.819742e-05
[2316,] 0.0001445922 0.0001445922 4.819740e-05
[2317,] 0.0001445923 0.0001445922 4.819741e-05
[2318,] 0.0001445922 0.0001445923 4.819744e-05
[2319,] 0.0001445922 0.0001445922 4.819740e-05
[2320,] 0.0001445923 0.0001445924 4.819745e-05
[2321,] 0.0001445923 0.0001445922 4.819741e-05
[2322,] 0.0001445923 0.0001445924 4.819746e-05
[2323,] 0.0001445923 0.0001445923 4.819745e-05
[2324,] 0.0001445923 0.0001445923 4.819743e-05
[2325,] 0.0001445923 0.0001445923 4.819743e-05
[2326,] 0.0001445923 0.0001445923 4.819744e-05
[2327,] 0.0001445923 0.0001445922 4.819742e-05
[2328,] 0.0001445923 0.0001445924 4.819745e-05
[2329,] 0.0001445923 0.0001445924 4.819746e-05
[2330,] 0.0001445923 0.0001445924 4.819747e-05
[2331,] 0.0001445922 0.0001445922 4.819739e-05
[2332,] 0.0001445923 0.0001571183 4.819756e-05
[2333,] 0.0001445923 0.0001445923 4.819742e-05
[2334,] 0.0001445923 0.0001445923 4.819744e-05
[2335,] 0.0001445923 0.0001445922 4.819740e-05
[2336,] 0.0001445923 0.0001445922 4.819742e-05
[2337,] 0.0001445923 0.0001445922 4.819742e-05
[2338,] 0.0001445923 0.0001445923 4.819745e-05
[2339,] 0.0001445923 0.0001445922 4.819741e-05
[2340,] 0.0001445923 0.0001445923 4.819742e-05
[2341,] 0.0001445923 0.0001445922 4.819741e-05
[2342,] 0.0001445923 0.0001445923 4.819744e-05
[2343,] 0.0001445923 0.0001445922 4.819742e-05
[2344,] 0.0001445923 0.0001445922 4.819742e-05
[2345,] 0.0001445923 0.0001445922 4.819742e-05
[2346,] 0.0001445923 0.0001445922 4.819742e-05
[2347,] 0.0001445923 0.0001445922 4.819741e-05
[2348,] 0.0001445923 0.0001445923 4.819742e-05
[2349,] 0.0001445923 0.0001445923 4.819743e-05
[2350,] 0.0001445923 0.0001445925 4.819749e-05
[2351,] 0.0001445923 0.0001445924 4.819745e-05
[2352,] 0.0001445923 0.0001445922 4.819741e-05
[2353,] 0.0001445923 0.0001445922 4.819741e-05
[2354,] 0.0001445923 0.0001445924 4.819747e-05
[2355,] 0.0001445923 0.0001445922 4.819741e-05
[2356,] 0.0001445923 0.0001445922 4.819741e-05
[2357,] 0.0001445923 0.0001445922 4.819741e-05
[2358,] 0.0001445923 0.0001445924 4.819747e-05
[2359,] 0.0001445923 0.0001445923 4.819743e-05
[2360,] 0.0001445923 0.0001445923 4.819743e-05
[2361,] 0.0001445923 0.0001445924 4.819746e-05
[2362,] 0.0001445923 0.0001445923 4.819744e-05
[2363,] 0.0001445923 0.0001445922 4.819742e-05
[2364,] 0.0001445923 0.0001445922 4.819741e-05
[2365,] 0.0001445923 0.0001445924 4.819747e-05
[2366,] 0.0001445923 0.0001445922 4.819741e-05
[2367,] 0.0001445923 0.0001445922 4.819741e-05
[2368,] 0.0001445923 0.0001445922 4.819741e-05
[2369,] 0.0001445923 0.0001445922 4.819742e-05
[2370,] 0.0001445923 0.0001445923 4.819745e-05
[2371,] 0.0001445923 0.0001445922 4.819741e-05
[2372,] 0.0001445923 0.0001445923 4.819745e-05
[2373,] 0.0001445923 0.0001445922 4.819741e-05
[2374,] 0.0001445923 0.0001445924 4.819747e-05
[2375,] 0.0001445923 0.0001445922 4.819741e-05
[2376,] 0.0001445923 0.0001445922 4.819741e-05
[2377,] 0.0001445923 0.0001445924 4.819746e-05
[2378,] 0.0001445923 0.0001445922 4.819741e-05
[2379,] 0.0001445923 0.0001445922 4.819742e-05
[2380,] 0.0001445923 0.0001445922 4.819741e-05
[2381,] 0.0001445923 0.0001445922 4.819741e-05
[2382,] 0.0001445923 0.0001445922 4.819741e-05
[2383,] 0.0001445923 0.0001445923 4.819744e-05
[2384,] 0.0001445923 0.0001445924 4.819747e-05
[2385,] 0.0001445923 0.0001445924 4.819747e-05
[2386,] 0.0001445923 0.0001445925 4.819752e-05
[2387,] 0.0001445923 0.0001445922 4.819741e-05
[2388,] 0.0001445923 0.0001445922 4.819742e-05
[2389,] 0.0001445923 0.0001445924 4.819747e-05
[2390,] 0.0001445923 0.0001445925 4.819750e-05
[2391,] 0.0001445923 0.0001445923 4.819744e-05
[2392,] 0.0001445923 0.0001445922 4.819742e-05
[2393,] 0.0001445923 0.0001445924 4.819746e-05
[2394,] 0.0001445923 0.0001445924 4.819747e-05
[2395,] 0.0001445923 0.0001445924 4.819747e-05
[2396,] 0.0001445923 0.0001445922 4.819739e-05
[2397,] 0.0001445923 0.0001445922 4.819741e-05
[2398,] 0.0001445923 0.0001445922 4.819741e-05
[2399,] 0.0001445923 0.0001445927 4.819755e-05
[2400,] 0.0001445923 0.0002475829 4.819760e-05
[2401,] 0.0001445923 0.0001445923 4.819745e-05
[2402,] 0.0001445923 0.0001445922 4.819741e-05
[2403,] 0.0001445923 0.0001445923 4.819742e-05
[2404,] 0.0001445923 0.0002079878 4.819752e-05
[2405,] 0.0001445923 0.0001445925 4.819751e-05
[2406,] 0.0001445923 0.0001445922 4.819741e-05
[2407,] 0.0001445923 0.0001445922 4.819741e-05
[2408,] 0.0001445923 0.0001445923 4.819742e-05
[2409,] 0.0001445923 0.0001445926 4.819753e-05
[2410,] 0.0001445923 0.0001445926 4.819754e-05
[2411,] 0.0001445923 0.0001445922 4.819741e-05
[2412,] 0.0001445923 0.0001445922 4.819741e-05
[2413,] 0.0001445923 0.0001445922 4.819739e-05
[2414,] 0.0001445923 0.0001445922 4.819740e-05
[2415,] 0.0001445923 0.0001445922 4.819739e-05
[2416,] 0.0005802708 0.0001445923 4.819743e-05
[2417,] 0.0001445923 0.0001445922 4.819739e-05
[2418,] 0.0001445923 0.0001445922 4.819740e-05
[2419,] 0.0001445923 0.0001445922 4.819740e-05
[2420,] 0.0001445923 0.0001445922 4.819740e-05
[2421,] 0.0001445923 0.0001445924 4.819745e-05
[2422,] 0.0001897438 0.0001445922 7.645820e-05
[2423,] 0.0015704474 0.0001445922 1.026326e-04
[2424,] 0.0007264092 0.0001445923 4.819743e-05
[2425,] 0.0001445923 0.0001445922 4.819740e-05
[2426,] 0.0001445923 0.0001445923 4.819742e-05
[2427,] 0.0006446695 0.0001445922 5.676237e-05
[2428,] 0.0001445923 0.0001445922 4.819740e-05
[2429,] 0.0005924123 0.0001445922 1.141719e-04
[2430,] 0.0002616696 0.0001445923 4.819742e-05
[2431,] 0.0001445923 0.0001445922 4.819741e-05
[2432,] 0.0001445923 0.0001445923 4.819742e-05
[2433,] 0.0001445923 0.0001445922 4.819740e-05
[2434,] 0.0001445923 0.0001445922 4.819740e-05
[2435,] 0.0001445923 0.0001445922 4.819741e-05
[2436,] 0.0002555360 0.0001445922 4.819741e-05
[2437,] 0.0001445923 0.0001445923 4.819742e-05
[2438,] 0.0001445923 0.0001445922 4.819741e-05
[2439,] 0.0001445923 0.0001445923 4.819742e-05
[2440,] 0.0001445923 0.0001445922 4.819741e-05
[2441,] 0.0001445923 0.0001445922 4.819742e-05
[2442,] 0.0001445923 0.0001445922 4.819742e-05
[2443,] 0.0001445923 0.0001445924 4.819746e-05
[2444,] 0.0001445923 0.0001445923 4.819744e-05
[2445,] 0.0001445923 0.0001445923 4.819744e-05
[2446,] 0.0001445923 0.0001445922 4.819741e-05
[2447,] 0.0001445923 0.0001445924 4.819746e-05
[2448,] 0.0001445923 0.0001445922 4.819741e-05
[2449,] 0.0001445923 0.0001445922 4.819740e-05
[2450,] 0.0001445922 0.0001445922 4.819739e-05
[2451,] 0.0001445923 0.0001445923 4.819744e-05
[2452,] 0.0001445923 0.0001445922 4.819740e-05
[2453,] 0.0001445923 0.0001445922 4.819741e-05
[2454,] 0.0001445923 0.0001445922 4.819740e-05
[2455,] 0.0001445923 0.0001445922 4.819742e-05
[2456,] 0.0001445923 0.0001445922 4.819741e-05
[2457,] 0.0001445923 0.0001445922 4.819739e-05
[2458,] 0.0001445923 0.0001445922 4.819741e-05
[2459,] 0.0001445923 0.0001445922 4.819741e-05
[2460,] 0.0001445923 0.0001445924 4.819748e-05
[2461,] 0.0001445923 0.0001445923 4.819742e-05
[2462,] 0.0001445923 0.0001556507 4.819751e-05
[2463,] 0.0001445923 0.0001445922 4.819741e-05
[2464,] 0.0001445923 0.0001445922 4.819742e-05
[2465,] 0.0001445923 0.0001445922 4.819741e-05
[2466,] 0.0001445923 0.0001445922 4.819741e-05
[2467,] 0.0001445923 0.0001445922 4.819742e-05
[2468,] 0.0001445923 0.0001445925 4.819751e-05
[2469,] 0.0001445923 0.0001445923 4.819742e-05
[2470,] 0.0001445923 0.0001445922 4.819741e-05
[2471,] 0.0001445923 0.0001445923 4.819742e-05
[2472,] 0.0001445923 0.0001445923 4.819742e-05
[2473,] 0.0001445923 0.0001445925 4.819750e-05
[2474,] 0.0001445923 0.0001445922 4.819742e-05
[2475,] 0.0001445923 0.0001445922 4.819741e-05
[2476,] 0.0001445923 0.0001445922 4.819741e-05
[2477,] 0.0001445923 0.0001445924 4.819746e-05
[2478,] 0.0001445923 0.0001445924 4.819748e-05
[2479,] 0.0001445923 0.0001445923 4.819742e-05
[2480,] 0.0001445923 0.0001445922 4.819739e-05
[2481,] 0.0001445923 0.0001445923 4.819743e-05
[2482,] 0.0001445923 0.0001445922 4.819740e-05
[2483,] 0.0001445923 0.0001445923 4.819745e-05
[2484,] 0.0001445923 0.0001445922 4.819742e-05
[2485,] 0.0001445923 0.0001445922 4.819741e-05
[2486,] 0.0001445923 0.0001445924 4.819745e-05
[2487,] 0.0001445923 0.0001445922 4.819740e-05
[2488,] 0.0001445923 0.0001445922 4.819740e-05
[2489,] 0.0001445923 0.0001445922 4.819741e-05
[2490,] 0.0001445923 0.0001445922 4.819741e-05
[2491,] 0.0001445923 0.0001445922 4.819742e-05
[2492,] 0.0001445923 0.0001445922 4.819742e-05
[2493,] 0.0001445923 0.0001445922 4.819741e-05
[2494,] 0.0001445923 0.0001445922 4.819742e-05
[2495,] 0.0001445923 0.0001445923 4.819742e-05
[2496,] 0.0001445923 0.0001445923 4.819743e-05
[2497,] 0.0001445923 0.0001445923 4.819742e-05
[2498,] 0.0001445923 0.0001445922 4.819741e-05
[2499,] 0.0001445923 0.0001445922 4.819740e-05
[2500,] 0.0001445923 0.0001445924 4.819745e-05
[2501,] 0.0001445923 0.0001445922 4.819741e-05
[2502,] 0.0001445923 0.0001445923 4.819743e-05
[2503,] 0.0001445923 0.0001445922 4.819742e-05
[2504,] 0.0001445923 0.0001445922 4.819740e-05
[2505,] 0.0001445923 0.0001445922 4.819742e-05
[2506,] 0.0001445923 0.0001445923 4.819743e-05
[2507,] 0.0001445923 0.0001445923 4.819745e-05
[2508,] 0.0001445923 0.0001445922 4.819741e-05
[2509,] 0.0001445923 0.0001445924 4.819748e-05
[2510,] 0.0001445923 0.0001445922 4.819741e-05
[2511,] 0.0001445923 0.0001445923 4.819743e-05
[2512,] 0.0001445923 0.0001445923 4.819742e-05
[2513,] 0.0001445923 0.0001445922 4.819740e-05
[2514,] 0.0001445923 0.0001445923 4.819744e-05
[2515,] 0.0001445923 0.0001445922 4.819742e-05
[2516,] 0.0001445923 0.0001445923 4.819742e-05
[2517,] 0.0001445923 0.0001445922 4.819741e-05
[2518,] 0.0001445923 0.0001445922 4.819741e-05
[2519,] 0.0001445923 0.0001445922 4.819741e-05
[2520,] 0.0001445923 0.0001445923 4.819742e-05
[2521,] 0.0001445923 0.0001445924 4.819745e-05
[2522,] 0.0001445923 0.0001445924 4.819745e-05
[2523,] 0.0001445923 0.0001445922 4.819741e-05
[2524,] 0.0001445923 0.0001445922 4.819741e-05
[2525,] 0.0001445923 0.0001445923 4.819742e-05
[2526,] 0.0001445923 0.0001445922 4.819741e-05
[2527,] 0.0001445923 0.0001445922 4.819741e-05
[2528,] 0.0001445923 0.0001445924 4.819748e-05
[2529,] 0.0001445923 0.0001445923 4.819744e-05
[2530,] 0.0001445923 0.0001445925 4.819749e-05
[2531,] 0.0001445923 0.0001445923 4.819742e-05
[2532,] 0.0001445923 0.0001445923 4.819743e-05
[2533,] 0.0001445923 0.0001445922 4.819741e-05
[2534,] 0.0004095940 0.0001445922 7.491670e-05
[2535,] 0.0001445923 0.0001445924 4.819748e-05
[2536,] 0.0001445923 0.0001445924 4.819745e-05
[2537,] 0.0001445923 0.0001445924 4.819745e-05
[2538,] 0.0001445923 0.0001445922 4.819742e-05
[2539,] 0.0005637955 0.0001445922 4.819741e-05
[2540,] 0.0001445923 0.0001445922 4.819741e-05
[2541,] 0.0007293767 0.0001445923 4.819742e-05
[2542,] 0.0009374155 0.0001445923 4.819741e-05
[2543,] 0.0001445923 0.0001445924 4.819745e-05
[2544,] 0.0001445923 0.0001445922 4.819742e-05
[2545,] 0.0003978338 0.0001445923 4.819742e-05
[2546,] 0.0001445923 0.0001445922 4.819740e-05
[2547,] 0.0025405724 0.0001445922 2.717322e-04
[2548,] 0.0001445923 0.0001445922 4.819742e-05
[2549,] 0.0004402049 0.0001445922 4.900044e-05
[2550,] 0.0008508503 0.0001445923 4.819742e-05
[2551,] 0.0002176221 0.0001445923 4.819742e-05
[2552,] 0.0001445923 0.0001445922 4.819741e-05
[2553,] 0.0009878592 0.0001445924 4.819745e-05
[2554,] 0.0001924356 0.0001445924 4.819746e-05
[2555,] 0.0008375538 0.0001445924 4.819744e-05
[2556,] 0.0001445923 0.0001445922 4.819742e-05
[2557,] 0.0002048375 0.0001445923 4.819744e-05
[2558,] 0.0001445923 0.0001445922 4.819740e-05
[2559,] 0.0001445923 0.0001445922 4.819742e-05
[2560,] 0.0006699543 0.0001445924 4.819747e-05
[2561,] 0.0001445923 0.0001445922 4.819742e-05
[2562,] 0.0001445923 0.0001445922 4.819739e-05
[2563,] 0.0001445923 0.0001445922 4.819740e-05
[2564,] 0.0001445923 0.0001445922 4.819740e-05
[2565,] 0.0001445923 0.0001445922 4.819742e-05
[2566,] 0.0001445923 0.0001445922 4.819741e-05
[2567,] 0.0001445923 0.0001445922 4.819742e-05
[2568,] 0.0001605097 0.0001445923 4.819741e-05
[2569,] 0.0001445923 0.0001445922 4.819742e-05
[2570,] 0.0001445923 0.0001445922 4.819740e-05
[2571,] 0.0006308801 0.0001445923 4.819741e-05
[2572,] 0.0008264863 0.0001445922 6.813273e-05
[2573,] 0.0001445923 0.0001445923 4.819742e-05
[2574,] 0.0001445923 0.0001445922 4.819742e-05
[2575,] 0.0001445923 0.0001445922 4.819741e-05
[2576,] 0.0001445923 0.0001445922 4.819739e-05
[2577,] 0.0005011017 0.0001445922 5.154095e-05
[2578,] 0.0001445923 0.0001445922 4.819742e-05
[2579,] 0.0001445923 0.0001445922 4.819741e-05
[2580,] 0.0001445923 0.0001445923 4.819743e-05
[2581,] 0.0001445923 0.0001445922 4.819742e-05
[2582,] 0.0002675490 0.0001445923 1.333915e-04
[2583,] 0.0001506844 0.0001445922 4.819740e-05
[2584,] 0.0001445923 0.0001445924 4.819747e-05
[2585,] 0.0001445923 0.0001445923 4.819744e-05
[2586,] 0.0001445923 0.0001445922 4.819742e-05
[2587,] 0.0001445923 0.0001445922 4.819741e-05
[2588,] 0.0001445923 0.0001445922 4.819739e-05
[2589,] 0.0001445923 0.0001445922 4.819740e-05
[2590,] 0.0001445923 0.0001445922 4.819740e-05
[2591,] 0.0001445923 0.0001445923 4.819742e-05
[2592,] 0.0001445923 0.0001445923 4.819742e-05
[2593,] 0.0001445923 0.0001445922 4.819740e-05
[2594,] 0.0001445923 0.0001445922 4.819742e-05
[2595,] 0.0001445923 0.0001445922 4.819741e-05
[2596,] 0.0001445923 0.0001445922 4.819740e-05
[2597,] 0.0001445923 0.0001445922 4.819742e-05
[2598,] 0.0001445923 0.0001445923 4.819742e-05
[2599,] 0.0001445923 0.0001445922 4.819740e-05
[2600,] 0.0001445923 0.0001445922 4.819740e-05
[2601,] 0.0001445923 0.0001445923 4.819742e-05
[2602,] 0.0001445923 0.0001445923 4.819742e-05
[2603,] 0.0001445923 0.0001445922 4.819740e-05
[2604,] 0.0001445923 0.0001445923 4.819743e-05
[2605,] 0.0001445923 0.0001445923 4.819742e-05
[2606,] 0.0001445923 0.0001445923 4.819742e-05
[2607,] 0.0001445923 0.0001445923 4.819742e-05
[2608,] 0.0001445923 0.0001445923 4.819742e-05
[2609,] 0.0001445923 0.0001445923 4.819742e-05
[2610,] 0.0001445923 0.0001445922 4.819741e-05
[2611,] 0.0001445923 0.0001445922 4.819741e-05
[2612,] 0.0001445923 0.0001445922 4.819741e-05
[2613,] 0.0001445923 0.0001445922 4.819741e-05
[2614,] 0.0001445923 0.0001445922 4.819740e-05
[2615,] 0.0001445923 0.0001445922 4.819741e-05
[2616,] 0.0001445923 0.0001445922 4.819741e-05
[2617,] 0.0001445923 0.0001445922 4.819741e-05
[2618,] 0.0001445923 0.0001445922 4.819741e-05
[2619,] 0.0002259908 0.0001445923 4.819744e-05
[2620,] 0.0001445923 0.0001445922 4.819741e-05
[2621,] 0.0001445923 0.0001445922 4.819741e-05
[2622,] 0.0001586167 0.0001445923 4.819743e-05
[2623,] 0.0001445923 0.0001445923 4.819742e-05
[2624,] 0.0001445923 0.0001445923 4.819743e-05
[2625,] 0.0002375607 0.0001445923 4.819742e-05
[2626,] 0.0001445923 0.0001445923 4.819743e-05
[2627,] 0.0001745143 0.0001445923 4.819742e-05
[2628,] 0.0001445923 0.0001445922 4.819740e-05
[2629,] 0.0001445923 0.0001445922 4.819742e-05
[2630,] 0.0001445923 0.0001445923 4.819743e-05
[2631,] 0.0001445923 0.0001445922 4.819741e-05
[2632,] 0.0001445923 0.0001445922 4.819740e-05
[2633,] 0.0001445923 0.0001445922 4.819740e-05
[2634,] 0.0001445923 0.0001445922 4.819740e-05
[2635,] 0.0001445923 0.0001445922 4.819740e-05
[2636,] 0.0001445923 0.0001445923 4.819743e-05
[2637,] 0.0001445923 0.0001445922 4.819740e-05
[2638,] 0.0001445923 0.0001445922 4.819740e-05
[2639,] 0.0001445923 0.0001445922 4.819740e-05
[2640,] 0.0001445923 0.0001445922 4.819740e-05
[2641,] 0.0001445923 0.0001445923 4.819742e-05
[2642,] 0.0001445923 0.0001445922 4.819740e-05
[2643,] 0.0001445923 0.0001445922 4.819740e-05
[2644,] 0.0001445923 0.0001445923 4.819742e-05
[2645,] 0.0001445923 0.0001445922 4.819742e-05
[2646,] 0.0001445923 0.0001445922 4.819742e-05
[2647,] 0.0001445923 0.0001445922 4.819740e-05
[2648,] 0.0001445923 0.0001445922 4.819741e-05
[2649,] 0.0001445923 0.0001445922 4.819739e-05
[2650,] 0.0001445923 0.0001445922 4.819742e-05
[2651,] 0.0001445923 0.0001445922 4.819739e-05
[2652,] 0.0001445923 0.0001445922 4.819742e-05
[2653,] 0.0001445923 0.0001445922 4.819740e-05
[2654,] 0.0001445923 0.0001445923 4.819742e-05
[2655,] 0.0001445923 0.0001445922 4.819741e-05
[2656,] 0.0001445923 0.0001445922 4.819741e-05
[2657,] 0.0001445923 0.0001445922 4.819742e-05
[2658,] 0.0001445923 0.0001445922 4.819742e-05
[2659,] 0.0001445923 0.0001445922 4.819742e-05
[2660,] 0.0001445923 0.0001445922 4.819740e-05
[2661,] 0.0001445923 0.0001445922 4.819742e-05
[2662,] 0.0001445923 0.0001445922 4.819741e-05
[2663,] 0.0001445923 0.0001445922 4.819741e-05
[2664,] 0.0001445923 0.0001445922 4.819741e-05
[2665,] 0.0001445923 0.0001445922 4.819741e-05
[2666,] 0.0001445923 0.0001445922 4.819742e-05
[2667,] 0.0001445923 0.0001445923 4.819743e-05
[2668,] 0.0001445923 0.0001445922 4.819742e-05
[2669,] 0.0001445923 0.0001445922 4.819742e-05
[2670,] 0.0001445923 0.0001445922 4.819741e-05
[2671,] 0.0001445923 0.0001445922 4.819741e-05
[2672,] 0.0001445923 0.0001445922 4.819741e-05
[2673,] 0.0001445923 0.0001445923 4.819742e-05
[2674,] 0.0001445923 0.0001445922 4.819741e-05
[2675,] 0.0001445923 0.0001445922 4.819740e-05
[2676,] 0.0001445923 0.0001445922 4.819742e-05
[2677,] 0.0001445923 0.0001445922 4.819742e-05
[2678,] 0.0001445923 0.0001445922 4.819741e-05
[2679,] 0.0001445923 0.0001445922 4.819741e-05
[2680,] 0.0001445923 0.0001445922 4.819742e-05
[2681,] 0.0001445923 0.0001445922 4.819742e-05
[2682,] 0.0001445923 0.0001445922 4.819742e-05
[2683,] 0.0001445923 0.0001445922 4.819741e-05
[2684,] 0.0001445923 0.0001445922 4.819742e-05
[2685,] 0.0001445923 0.0001445922 4.819742e-05
[2686,] 0.0001445923 0.0001445922 4.819741e-05
[2687,] 0.0001445923 0.0001445923 4.819742e-05
[2688,] 0.0001445923 0.0001445922 4.819740e-05
[2689,] 0.0001445923 0.0001445922 4.819741e-05
[2690,] 0.0001445923 0.0001445922 4.819741e-05
[2691,] 0.0001445923 0.0001445922 4.819739e-05
[2692,] 0.0001445923 0.0001445922 4.819741e-05
[2693,] 0.0001445923 0.0001445922 4.819742e-05
[2694,] 0.0001445923 0.0001445922 4.819741e-05
[2695,] 0.0001445923 0.0001445922 4.819741e-05
[2696,] 0.0001445923 0.0001445922 4.819740e-05
[2697,] 0.0001445923 0.0001445923 4.819742e-05
[2698,] 0.0001445923 0.0001445922 4.819740e-05
[2699,] 0.0001445923 0.0001445922 4.819740e-05
[2700,] 0.0001445923 0.0001445922 4.819741e-05
[2701,] 0.0001445923 0.0001445922 4.819741e-05
[2702,] 0.0001445923 0.0001445922 4.819740e-05
[2703,] 0.0001445923 0.0001445922 4.819740e-05
[2704,] 0.0001445923 0.0001445922 4.819740e-05
[2705,] 0.0001445923 0.0001445922 4.819740e-05
[2706,] 0.0001445923 0.0001445922 4.819740e-05
[2707,] 0.0001445923 0.0001445922 4.819740e-05
[2708,] 0.0001445923 0.0001445922 4.819740e-05
[2709,] 0.0001445923 0.0001445922 4.819740e-05
[2710,] 0.0001445923 0.0001445922 4.819740e-05
[2711,] 0.0001460786 0.0001445922 4.819740e-05
[2712,] 0.0001445923 0.0001445922 4.819740e-05
[2713,] 0.0001445923 0.0001445922 4.819740e-05
[2714,] 0.0001445923 0.0001445922 4.819741e-05
[2715,] 0.0001445923 0.0001445923 4.819741e-05
[2716,] 0.0001445923 0.0001445922 4.819741e-05
[2717,] 0.0001445923 0.0001445922 4.819741e-05
[2718,] 0.0001445923 0.0001445922 4.819742e-05
[2719,] 0.0001445923 0.0001445922 4.819740e-05
[2720,] 0.0001445923 0.0001445922 4.819740e-05
[2721,] 0.0001445923 0.0001445922 4.819742e-05
[2722,] 0.0001445923 0.0001445922 4.819741e-05
[2723,] 0.0001445923 0.0001445922 4.819740e-05
[2724,] 0.0001445923 0.0001445923 4.819742e-05
[2725,] 0.0001445923 0.0001445922 4.819741e-05
[2726,] 0.0001445923 0.0001445922 4.819740e-05
[2727,] 0.0001445923 0.0001445922 4.819741e-05
[2728,] 0.0001445923 0.0001445922 4.819740e-05
[2729,] 0.0001445923 0.0001445922 4.819741e-05
[2730,] 0.0001445923 0.0001445922 4.819741e-05
[2731,] 0.0001445923 0.0001445922 4.819741e-05
[2732,] 0.0001445923 0.0001445922 4.819741e-05
[2733,] 0.0001445923 0.0001445923 4.819742e-05
[2734,] 0.0001445923 0.0001445922 4.819740e-05
[2735,] 0.0001445923 0.0001445922 4.819740e-05
[2736,] 0.0001445923 0.0001445922 4.819742e-05
[2737,] 0.0001445923 0.0001445923 4.819742e-05
[2738,] 0.0001445923 0.0001445922 4.819740e-05
[2739,] 0.0001445923 0.0001445922 4.819741e-05
[2740,] 0.0001445923 0.0001445923 4.819742e-05
[2741,] 0.0001445923 0.0001445923 4.819742e-05
[2742,] 0.0001445923 0.0001445922 4.819741e-05
[2743,] 0.0001445923 0.0001445922 4.819742e-05
[2744,] 0.0001687044 0.0001445922 4.819740e-05
[2745,] 0.0001445923 0.0001445922 4.819739e-05
[2746,] 0.0001899060 0.0001445922 4.819740e-05
[2747,] 0.0001445923 0.0001445922 4.819741e-05
[2748,] 0.0001445923 0.0001445922 4.819740e-05
[2749,] 0.0001445923 0.0001445922 4.819739e-05
[2750,] 0.0001445923 0.0001445922 4.819741e-05
[2751,] 0.0001445923 0.0001445922 4.819742e-05
[2752,] 0.0001445923 0.0001445922 4.819741e-05
[2753,] 0.0001445923 0.0001445922 4.819741e-05
[2754,] 0.0001445923 0.0001445922 4.819742e-05
[2755,] 0.0001445923 0.0001445922 4.819742e-05
[2756,] 0.0001445923 0.0001445922 4.819742e-05
[2757,] 0.0001445923 0.0001445922 4.819741e-05
[2758,] 0.0001445923 0.0001445923 4.819742e-05
[2759,] 0.0001445923 0.0001445922 4.819741e-05
[2760,] 0.0001445923 0.0001445922 4.819742e-05
[2761,] 0.0001445923 0.0001445922 4.819741e-05
[2762,] 0.0001445923 0.0001445922 4.819741e-05
[2763,] 0.0001445923 0.0001445922 4.819741e-05
[2764,] 0.0001445922 0.0001445922 4.819740e-05
[2765,] 0.0001445923 0.0001445922 4.819739e-05
[2766,] 0.0001445923 0.0001445922 4.819741e-05
[2767,] 0.0001445923 0.0001445922 4.819739e-05
[2768,] 0.0001445923 0.0001445922 4.819742e-05
[2769,] 0.0001445923 0.0001445922 4.819741e-05
[2770,] 0.0001445923 0.0001445922 4.819742e-05
[2771,] 0.0001445923 0.0001445922 4.819741e-05
[2772,] 0.0001445923 0.0001445922 4.819741e-05
[2773,] 0.0001445923 0.0001445922 4.819741e-05
[2774,] 0.0001445923 0.0001445923 4.819742e-05
[2775,] 0.0001445923 0.0001445923 4.819742e-05
[2776,] 0.0001445923 0.0001445922 4.819740e-05
[2777,] 0.0001445923 0.0001445923 4.819742e-05
[2778,] 0.0001445923 0.0001445923 4.819742e-05
[2779,] 0.0001445923 0.0001445923 4.819742e-05
[2780,] 0.0001445923 0.0001445922 4.819741e-05
[2781,] 0.0001445923 0.0001445922 4.819741e-05
[2782,] 0.0001445923 0.0001445922 4.819742e-05
[2783,] 0.0001445923 0.0001445922 4.819741e-05
[2784,] 0.0001445923 0.0001445922 4.819739e-05
[2785,] 0.0001445923 0.0001445922 4.819740e-05
[2786,] 0.0001445923 0.0001445922 4.819742e-05
[2787,] 0.0001445923 0.0001445922 4.819741e-05
[2788,] 0.0001445923 0.0001445922 4.819741e-05
[2789,] 0.0001445923 0.0001445922 4.819740e-05
[2790,] 0.0001445923 0.0001445922 4.819741e-05
[2791,] 0.0001445923 0.0001445922 4.819739e-05
[2792,] 0.0001445923 0.0001445922 4.819741e-05
[2793,] 0.0010348567 0.0001445922 2.432160e-04
[2794,] 0.0001445923 0.0001445922 4.819741e-05
[2795,] 0.0001445923 0.0001445922 4.819742e-05
[2796,] 0.0001445923 0.0001445922 4.819741e-05
[2797,] 0.0001445923 0.0001445922 4.819741e-05
[2798,] 0.0002539307 0.0001445922 4.819739e-05
[2799,] 0.0001445923 0.0001445922 4.819741e-05
[2800,] 0.0001445923 0.0001445922 4.819741e-05
[2801,] 0.0001445923 0.0001445922 4.819741e-05
[2802,] 0.0001445923 0.0001445922 4.819741e-05
[2803,] 0.0001946406 0.0001445922 4.819739e-05
[2804,] 0.0001445923 0.0001445922 4.819741e-05
[2805,] 0.0002750566 0.0001445922 6.015082e-05
[2806,] 0.0001445923 0.0001445922 4.819742e-05
[2807,] 0.0001896800 0.0001445922 4.819739e-05
[2808,] 0.0001445923 0.0001445922 4.819741e-05
[2809,] 0.0001445923 0.0001445923 7.117842e-05
[2810,] 0.0001445923 0.0001445922 4.819741e-05
[2811,] 0.0001445923 0.0001445923 4.819742e-05
[2812,] 0.0001445923 0.0001445924 4.819746e-05
[2813,] 0.0001445923 0.0001445922 4.819741e-05
[2814,] 0.0001445923 0.0001445922 4.819741e-05
[2815,] 0.0001445923 0.0001445922 4.819742e-05
[2816,] 0.0001445923 0.0001445925 4.819750e-05
[2817,] 0.0001445923 0.0001445923 4.819743e-05
[2818,] 0.0001445923 0.0001445922 4.819741e-05
[2819,] 0.0001445923 0.0001445922 4.819741e-05
[2820,] 0.0001445923 0.0001445922 4.819741e-05
[2821,] 0.0001445923 0.0001445922 4.819742e-05
[2822,] 0.0001445923 0.0001445922 4.819741e-05
[2823,] 0.0001445923 0.0001445922 4.819742e-05
[2824,] 0.0001445923 0.0001445922 4.819740e-05
[2825,] 0.0001994453 0.0001445922 5.688316e-05
[2826,] 0.0001445923 0.0001445922 4.819739e-05
[2827,] 0.0002342615 0.0001445922 6.602694e-05
[2828,] 0.0001445923 0.0001445922 4.819741e-05
[2829,] 0.0001445923 0.0001445922 4.819742e-05
[2830,] 0.0001445923 0.0001445923 4.819742e-05
[2831,] 0.0001445923 0.0001445922 4.819739e-05
[2832,] 0.0001445923 0.0001445922 4.819741e-05
[2833,] 0.0001445923 0.0001445922 4.819741e-05
[2834,] 0.0001445923 0.0001445922 4.819739e-05
[2835,] 0.0001445923 0.0001445922 4.819739e-05
[2836,] 0.0001445923 0.0001445922 4.819741e-05
[2837,] 0.0001445923 0.0001445923 4.819743e-05
[2838,] 0.0001691032 0.0001445922 4.819740e-05
[2839,] 0.0001445923 0.0001445922 4.819740e-05
[2840,] 0.0001445923 0.0001445922 4.819740e-05
[2841,] 0.0001445923 0.0001445922 4.819739e-05
[2842,] 0.0001445923 0.0001445922 4.819740e-05
[2843,] 0.0001445923 0.0001445922 4.819741e-05
[2844,] 0.0001445923 0.0001445922 4.819739e-05
[2845,] 0.0001445923 0.0001445922 4.819739e-05
[2846,] 0.0001445923 0.0001445923 4.819742e-05
[2847,] 0.0003323629 0.0001445922 6.359394e-05
[2848,] 0.0001445923 0.0001445922 4.819742e-05
[2849,] 0.0001445923 0.0001445922 4.819739e-05
[2850,] 0.0001445923 0.0001445922 4.819741e-05
[2851,] 0.0001445923 0.0001445922 4.819741e-05
[2852,] 0.0001445923 0.0001445922 4.819741e-05
[2853,] 0.0001445923 0.0001445922 4.819739e-05
[2854,] 0.0001445923 0.0001445922 4.819740e-05
[2855,] 0.0001445923 0.0001445922 4.819741e-05
[2856,] 0.0001445923 0.0001445922 4.819741e-05
[2857,] 0.0001445923 0.0001445922 4.819739e-05
[2858,] 0.0001445923 0.0001445922 4.819742e-05
[2859,] 0.0001445923 0.0001445922 4.819739e-05
[2860,] 0.0002427314 0.0001445922 5.723306e-05
[2861,] 0.0001445923 0.0001445922 4.819739e-05
[2862,] 0.0001445923 0.0001445922 4.819741e-05
[2863,] 0.0001445923 0.0001445922 4.819741e-05
[2864,] 0.0001445923 0.0001445922 4.819739e-05
[2865,] 0.0001445923 0.0001445922 4.819739e-05
[2866,] 0.0001445923 0.0001445922 4.819739e-05
[2867,] 0.0001445923 0.0001445922 4.819741e-05
[2868,] 0.0001445923 0.0001445922 4.819741e-05
[2869,] 0.0001445923 0.0001445922 4.819739e-05
[2870,] 0.0001445923 0.0001445922 4.819742e-05
[2871,] 0.0001445923 0.0001445922 4.819742e-05
[2872,] 0.0001445923 0.0001445922 4.819741e-05
[2873,] 0.0001445923 0.0001445922 4.819742e-05
[2874,] 0.0001947094 0.0001445923 4.819744e-05
[2875,] 0.0001445923 0.0001445923 4.819744e-05
[2876,] 0.0001445923 0.0001445925 4.819751e-05
[2877,] 0.0001445923 0.0001445925 4.819750e-05
[2878,] 0.0001445923 0.0001445922 4.819742e-05
[2879,] 0.0001445923 0.0001445925 4.819750e-05
[2880,] 0.0001445923 0.0001445922 4.819742e-05
[2881,] 0.0001445923 0.0001445922 4.819740e-05
[2882,] 0.0001445923 0.0001445922 4.819740e-05
[2883,] 0.0001445923 0.0001445922 4.819741e-05
[2884,] 0.0001445923 0.0001445922 4.819740e-05
[2885,] 0.0001445923 0.0001445922 4.819742e-05
[2886,] 0.0001445923 0.0001445922 4.819742e-05
[2887,] 0.0001445923 0.0001445922 4.819741e-05
[2888,] 0.0001445923 0.0001445922 4.819741e-05
[2889,] 0.0001445923 0.0001445922 4.819741e-05
[2890,] 0.0001445923 0.0001445922 4.819741e-05
[2891,] 0.0001445923 0.0001445922 4.819741e-05
[2892,] 0.0001445923 0.0001445922 4.819741e-05
[2893,] 0.0001445923 0.0001445922 4.819742e-05
[2894,] 0.0001445923 0.0001445922 4.819741e-05
[2895,] 0.0001445923 0.0001445922 4.819741e-05
[2896,] 0.0001445923 0.0001445922 4.819741e-05
[2897,] 0.0001445923 0.0001445922 4.819741e-05
[2898,] 0.0001445923 0.0001445922 4.819741e-05
[2899,] 0.0001445923 0.0001445922 4.819741e-05
[2900,] 0.0001445923 0.0001445922 4.819741e-05
[2901,] 0.0001445923 0.0001445922 4.819741e-05
[2902,] 0.0001445923 0.0001445922 4.819741e-05
[2903,] 0.0001445923 0.0001445922 4.819741e-05
[2904,] 0.0001445923 0.0001445922 4.819741e-05
[2905,] 0.0001445923 0.0001445922 4.819741e-05
[2906,] 0.0001445923 0.0001445922 4.819741e-05
[2907,] 0.0001445923 0.0001445922 4.819741e-05
[2908,] 0.0001445923 0.0001445922 4.819741e-05
[2909,] 0.0001445923 0.0001445922 4.819741e-05
[2910,] 0.0001445923 0.0001445922 4.819741e-05
[2911,] 0.0001445923 0.0001445922 4.819742e-05
[2912,] 0.0001445923 0.0001445922 4.819741e-05
[2913,] 0.0001445923 0.0001445922 4.819741e-05
[2914,] 0.0001445923 0.0001445923 4.819742e-05
[2915,] 0.0001445923 0.0001445922 4.819741e-05
[2916,] 0.0001445923 0.0001445922 4.819741e-05
[2917,] 0.0001445923 0.0001445922 4.819741e-05
[2918,] 0.0001445923 0.0001445922 4.819742e-05
[2919,] 0.0001445923 0.0001445922 4.819741e-05
[2920,] 0.0001445923 0.0001445922 4.819741e-05
[2921,] 0.0001445923 0.0001445922 4.819741e-05
[2922,] 0.0001445923 0.0001445922 4.819741e-05
[2923,] 0.0001445923 0.0001445922 4.819741e-05
[2924,] 0.0001445923 0.0001445922 4.819741e-05
[2925,] 0.0001445923 0.0001445922 4.819741e-05
[2926,] 0.0001445923 0.0001445922 4.819741e-05
[2927,] 0.0001445923 0.0001445922 4.819741e-05
[2928,] 0.0001445923 0.0001445923 4.819744e-05
[2929,] 0.0001445923 0.0001445923 4.819744e-05
[2930,] 0.0001445923 0.0001445923 4.819744e-05
[2931,] 0.0001445923 0.0001445922 4.819741e-05
[2932,] 0.0001445923 0.0001445922 4.819741e-05
[2933,] 0.0001445923 0.0001445922 4.819741e-05
[2934,] 0.0001445923 0.0001445922 4.819741e-05
[2935,] 0.0001445923 0.0001445922 4.819741e-05
[2936,] 0.0001445923 0.0001445922 4.819741e-05
[2937,] 0.0001445923 0.0001445923 4.819744e-05
[2938,] 0.0001445923 0.0001445922 4.819741e-05
[2939,] 0.0001445923 0.0001445922 4.819741e-05
[2940,] 0.0001445923 0.0001445922 4.819741e-05
[2941,] 0.0001445923 0.0001445924 4.819746e-05
[2942,] 0.0001445923 0.0001445922 4.819741e-05
[2943,] 0.0001445923 0.0001445922 4.819741e-05
[2944,] 0.0001445923 0.0001445922 4.819741e-05
[2945,] 0.0001445923 0.0001445922 4.819741e-05
[2946,] 0.0001445923 0.0001445922 4.819741e-05
[2947,] 0.0001445923 0.0001445922 4.819741e-05
[2948,] 0.0001445923 0.0001445922 4.819742e-05
[2949,] 0.0001445923 0.0001445922 4.819741e-05
[2950,] 0.0001445923 0.0001445922 4.819741e-05
[2951,] 0.0001445923 0.0001445922 4.819741e-05
[2952,] 0.0001445923 0.0001445922 4.819741e-05
[2953,] 0.0001445923 0.0001445922 4.819741e-05
[2954,] 0.0001445923 0.0001445922 4.819741e-05
[2955,] 0.0001445923 0.0001445922 4.819742e-05
[2956,] 0.0001445923 0.0001445922 4.819741e-05
[2957,] 0.0001445923 0.0001445922 4.819741e-05
[2958,] 0.0001445923 0.0001445922 4.819741e-05
[2959,] 0.0001445923 0.0001445922 4.819741e-05
[2960,] 0.0001445923 0.0001445922 4.819741e-05
[2961,] 0.0001445923 0.0001445922 4.819741e-05
[2962,] 0.0001445923 0.0001445922 4.819741e-05
[2963,] 0.0001445923 0.0001445922 4.819742e-05
[2964,] 0.0001445923 0.0001445922 4.819741e-05
```
