## Supplementary material for "Characterization of shared and ancestry-specific signals driving complex traits using multi-ancestry fine-mapping": s1_data.bim

```
14	chr14:64637522:C:A	0	64637522	A	C
14	chr14:64638398:C:T	0	64638398	T	C
14	chr14:64639141:T:C	0	64639141	C	T
14	chr14:64641687:T:C	0	64641687	C	T
14	chr14:64641940:A:G	0	64641940	G	A
14	chr14:64642674:T:G	0	64642674	G	T
14	chr14:64642930:A:G	0	64642930	G	A
14	chr14:64644072:C:T	0	64644072	T	C
14	chr14:64644122:C:T	0	64644122	T	C
14	chr14:64644300:T:C	0	64644300	C	T
14	chr14:64644477:T:G	0	64644477	G	T
14	chr14:64644664:C:T	0	64644664	T	C
14	chr14:64644892:A:G	0	64644892	G	A
14	chr14:64645496:C:A	0	64645496	A	C
14	chr14:64645507:A:C	0	64645507	C	A
14	chr14:64645672:C:T	0	64645672	T	C
14	chr14:64645945:T:C	0	64645945	C	T
14	chr14:64646954:G:A	0	64646954	A	G
14	chr14:64647000:T:G	0	64647000	G	T
14	chr14:64647050:A:G	0	64647050	G	A
14	chr14:64648315:TCA:T	0	64648315	T	TCA
14	chr14:64649022:T:G	0	64649022	G	T
14	chr14:64649230:C:G	0	64649230	G	C
14	chr14:64649235:T:C	0	64649235	C	T
14	chr14:64649832:G:A	0	64649832	A	G
14	chr14:64650459:T:C	0	64650459	C	T
14	chr14:64650732:G:T	0	64650732	T	G
14	chr14:64651298:G:A	0	64651298	A	G
14	chr14:64651333:T:C	0	64651333	C	T
14	chr14:64651372:T:G	0	64651372	G	T
14	chr14:64651798:T:C	0	64651798	C	T
14	chr14:64651806:AAGTC:A	0	64651806	A	AAGTC
14	chr14:64652225:A:G	0	64652225	G	A
14	chr14:64652889:C:T	0	64652889	T	C
14	chr14:64652958:C:T	0	64652958	T	C
14	chr14:64652982:G:A	0	64652982	A	G
14	chr14:64653121:A:G	0	64653121	G	A
14	chr14:64653280:G:A	0	64653280	A	G
14	chr14:64653590:A:G	0	64653590	G	A
14	chr14:64654218:A:AAG	0	64654218	AAG	A
14	chr14:64654367:G:A	0	64654367	A	G
14	chr14:64654384:T:A	0	64654384	A	T
14	chr14:64654572:A:G	0	64654572	G	A
14	chr14:64654730:G:A	0	64654730	A	G
14	chr14:64654916:C:A	0	64654916	A	C
14	chr14:64654917:C:G	0	64654917	G	C
14	chr14:64655519:TTC:T	0	64655519	T	TTC
14	chr14:64655672:C:T	0	64655672	T	C
14	chr14:64656167:C:A	0	64656167	A	C
14	chr14:64656294:G:A	0	64656294	A	G
14	chr14:64656353:CTT:C	0	64656353	C	CTT
14	chr14:64656539:G:A	0	64656539	A	G
14	chr14:64656540:T:C	0	64656540	C	T
14	chr14:64657213:C:T	0	64657213	T	C
14	chr14:64657230:C:G	0	64657230	G	C
14	chr14:64657378:G:A	0	64657378	A	G
14	chr14:64657457:TG:T	0	64657457	T	TG
14	chr14:64657971:T:A	0	64657971	A	T
14	chr14:64658259:G:A	0	64658259	A	G
14	chr14:64658831:T:C	0	64658831	C	T
14	chr14:64659286:C:T	0	64659286	T	C
14	chr14:64660305:T:C	0	64660305	C	T
14	chr14:64660310:A:G	0	64660310	G	A
14	chr14:64661044:GT:G	0	64661044	G	GT
14	chr14:64661757:C:T	0	64661757	T	C
14	chr14:64661923:C:T	0	64661923	T	C
14	chr14:64663245:A:G	0	64663245	G	A
14	chr14:64663765:T:C	0	64663765	C	T
14	chr14:64664116:T:C	0	64664116	C	T
14	chr14:64664131:A:G	0	64664131	G	A
14	chr14:64664445:A:T	0	64664445	T	A
14	chr14:64664509:G:A	0	64664509	A	G
14	chr14:64665114:G:A	0	64665114	A	G
14	chr14:64666182:A:C	0	64666182	C	A
14	chr14:64666234:A:T	0	64666234	T	A
14	chr14:64666883:G:C	0	64666883	C	G
14	chr14:64666919:G:T	0	64666919	T	G
14	chr14:64667143:G:A	0	64667143	A	G
14	chr14:64667320:C:T	0	64667320	T	C
14	chr14:64667707:C:A	0	64667707	A	C
14	chr14:64668163:G:A	0	64668163	A	G
14	chr14:64668172:G:A	0	64668172	A	G
14	chr14:64668868:T:C	0	64668868	C	T
14	chr14:64669477:T:A	0	64669477	A	T
14	chr14:64670323:T:G	0	64670323	G	T
14	chr14:64670790:G:A	0	64670790	A	G
14	chr14:64671452:C:T	0	64671452	T	C
14	chr14:64671657:A:G	0	64671657	G	A
14	chr14:64671848:G:A	0	64671848	A	G
14	chr14:64671880:A:T	0	64671880	T	A
14	chr14:64671993:T:A	0	64671993	A	T
14	chr14:64673110:TC:T	0	64673110	T	TC
14	chr14:64673708:A:G	0	64673708	G	A
14	chr14:64675003:C:T	0	64675003	T	C
14	chr14:64675041:C:T	0	64675041	T	C
14	chr14:64675521:G:T	0	64675521	T	G
14	chr14:64675677:T:A	0	64675677	A	T
14	chr14:64676401:A:G	0	64676401	G	A
14	chr14:64679096:T:C	0	64679096	C	T
14	chr14:64680991:T:C	0	64680991	C	T
14	chr14:64682481:A:G	0	64682481	G	A
14	chr14:64682509:A:C	0	64682509	C	A
14	chr14:64683311:G:T	0	64683311	T	G
14	chr14:64683559:C:G	0	64683559	G	C
14	chr14:64683877:G:A	0	64683877	A	G
14	chr14:64684027:A:G	0	64684027	G	A
14	chr14:64684079:G:A	0	64684079	A	G
14	chr14:64684284:A:G	0	64684284	G	A
14	chr14:64685027:T:C	0	64685027	C	T
14	chr14:64686001:A:C	0	64686001	C	A
14	chr14:64686468:G:A	0	64686468	A	G
14	chr14:64686519:ACACACACT:A	0	64686519	A	ACACACACT
14	chr14:64686587:T:C	0	64686587	C	T
14	chr14:64688552:C:G	0	64688552	G	C
14	chr14:64688615:C:G	0	64688615	G	C
14	chr14:64689264:G:T	0	64689264	T	G
14	chr14:64689272:T:C	0	64689272	C	T
14	chr14:64689929:C:A	0	64689929	A	C
14	chr14:64690221:T:A	0	64690221	A	T
14	chr14:64690324:G:A	0	64690324	A	G
14	chr14:64692624:T:C	0	64692624	C	T
14	chr14:64692801:A:G	0	64692801	G	A
14	chr14:64692967:T:C	0	64692967	C	T
14	chr14:64693328:T:C	0	64693328	C	T
14	chr14:64694419:G:A	0	64694419	A	G
14	chr14:64694500:T:C	0	64694500	C	T
14	chr14:64694712:G:A	0	64694712	A	G
14	chr14:64694933:C:G	0	64694933	G	C
14	chr14:64695199:C:T	0	64695199	T	C
14	chr14:64695752:C:T	0	64695752	T	C
14	chr14:64695852:C:G	0	64695852	G	C
14	chr14:64695978:A:G	0	64695978	G	A
14	chr14:64696814:G:A	0	64696814	A	G
14	chr14:64697574:G:C	0	64697574	C	G
14	chr14:64697876:C:T	0	64697876	T	C
14	chr14:64699580:G:C	0	64699580	C	G
14	chr14:64701256:A:G	0	64701256	G	A
14	chr14:64701350:G:A	0	64701350	A	G
14	chr14:64702892:C:CTTAGT	0	64702892	CTTAGT	C
14	chr14:64704600:A:G	0	64704600	G	A
14	chr14:64704827:T:G	0	64704827	G	T
14	chr14:64707121:C:T	0	64707121	T	C
14	chr14:64707734:C:T	0	64707734	T	C
14	chr14:64707868:T:C	0	64707868	C	T
14	chr14:64709389:C:T	0	64709389	T	C
14	chr14:64709792:C:T	0	64709792	T	C
14	chr14:64709851:A:G	0	64709851	G	A
14	chr14:64710167:G:A	0	64710167	A	G
14	chr14:64711046:T:G	0	64711046	G	T
14	chr14:64711197:G:A	0	64711197	A	G
14	chr14:64712539:C:T	0	64712539	T	C
14	chr14:64713076:C:T	0	64713076	T	C
14	chr14:64714021:CTTTTA:C	0	64714021	C	CTTTTA
14	chr14:64714995:G:A	0	64714995	A	G
14	chr14:64721522:G:A	0	64721522	A	G
14	chr14:64721675:G:A	0	64721675	A	G
14	chr14:64722901:A:G	0	64722901	G	A
14	chr14:64723256:G:C	0	64723256	C	G
14	chr14:64723721:A:G	0	64723721	G	A
14	chr14:64724195:C:T	0	64724195	T	C
14	chr14:64724336:A:G	0	64724336	G	A
14	chr14:64724906:C:T	0	64724906	T	C
14	chr14:64725618:C:T	0	64725618	T	C
14	chr14:64727049:C:T	0	64727049	T	C
14	chr14:64729076:T:C	0	64729076	C	T
14	chr14:64730408:T:C	0	64730408	C	T
14	chr14:64730425:C:G	0	64730425	G	C
14	chr14:64730697:T:C	0	64730697	C	T
14	chr14:64731073:C:A	0	64731073	A	C
14	chr14:64732763:T:C	0	64732763	C	T
14	chr14:64733091:CT:C	0	64733091	C	CT
14	chr14:64733504:G:A	0	64733504	A	G
14	chr14:64734103:G:T	0	64734103	T	G
14	chr14:64735022:A:G	0	64735022	G	A
14	chr14:64735512:A:G	0	64735512	G	A
14	chr14:64735729:CT:C	0	64735729	C	CT
14	chr14:64736236:G:A	0	64736236	A	G
14	chr14:64736277:G:C	0	64736277	C	G
14	chr14:64736393:A:G	0	64736393	G	A
14	chr14:64736522:T:C	0	64736522	C	T
14	chr14:64736781:G:A	0	64736781	A	G
14	chr14:64737151:C:A	0	64737151	A	C
14	chr14:64737649:C:G	0	64737649	G	C
14	chr14:64739775:T:G	0	64739775	G	T
14	chr14:64740174:A:G	0	64740174	G	A
14	chr14:64740326:G:A	0	64740326	A	G
14	chr14:64741308:T:C	0	64741308	C	T
14	chr14:64742892:C:G	0	64742892	G	C
14	chr14:64742962:A:G	0	64742962	G	A
14	chr14:64743149:C:T	0	64743149	T	C
14	chr14:64744657:GA:G	0	64744657	G	GA
14	chr14:64744852:C:A	0	64744852	A	C
14	chr14:64746127:T:C	0	64746127	C	T
14	chr14:64746770:T:C	0	64746770	C	T
14	chr14:64747071:G:T	0	64747071	T	G
14	chr14:64747934:G:A	0	64747934	A	G
14	chr14:64749402:C:T	0	64749402	T	C
14	chr14:64751180:T:C	0	64751180	C	T
14	chr14:64751420:C:T	0	64751420	T	C
14	chr14:64751739:A:T	0	64751739	T	A
14	chr14:64754057:T:C	0	64754057	C	T
14	chr14:64755472:A:T	0	64755472	T	A
14	chr14:64755499:G:A	0	64755499	A	G
14	chr14:64756396:C:T	0	64756396	T	C
14	chr14:64757226:T:C	0	64757226	C	T
14	chr14:64757971:G:A	0	64757971	A	G
14	chr14:64759326:C:T	0	64759326	T	C
14	chr14:64759661:G:A	0	64759661	A	G
14	chr14:64760197:T:G	0	64760197	G	T
14	chr14:64760271:A:G	0	64760271	G	A
14	chr14:64760807:G:A	0	64760807	A	G
14	chr14:64760956:C:T	0	64760956	T	C
14	chr14:64761351:C:T	0	64761351	T	C
14	chr14:64761876:C:T	0	64761876	T	C
14	chr14:64762288:A:G	0	64762288	G	A
14	chr14:64762646:A:G	0	64762646	G	A
14	chr14:64762759:C:T	0	64762759	T	C
14	chr14:64763341:C:T	0	64763341	T	C
14	chr14:64763599:C:T	0	64763599	T	C
14	chr14:64763640:C:T	0	64763640	T	C
14	chr14:64764030:A:G	0	64764030	G	A
14	chr14:64764075:G:A	0	64764075	A	G
14	chr14:64764235:A:G	0	64764235	G	A
14	chr14:64765414:T:A	0	64765414	A	T
14	chr14:64765518:A:G	0	64765518	G	A
14	chr14:64765709:T:C	0	64765709	C	T
14	chr14:64765710:A:G	0	64765710	G	A
14	chr14:64765898:T:G	0	64765898	G	T
14	chr14:64766298:C:A	0	64766298	A	C
14	chr14:64766405:T:C	0	64766405	C	T
14	chr14:64767022:G:A	0	64767022	A	G
14	chr14:64767290:G:A	0	64767290	A	G
14	chr14:64767382:G:A	0	64767382	A	G
14	chr14:64767867:G:A	0	64767867	A	G
14	chr14:64768027:C:T	0	64768027	T	C
14	chr14:64768219:C:T	0	64768219	T	C
14	chr14:64768470:A:G	0	64768470	G	A
14	chr14:64768527:C:T	0	64768527	T	C
14	chr14:64768744:C:T	0	64768744	T	C
14	chr14:64769560:A:G	0	64769560	G	A
14	chr14:64769735:G:A	0	64769735	A	G
14	chr14:64769829:G:C	0	64769829	C	G
14	chr14:64770485:G:A	0	64770485	A	G
14	chr14:64770513:A:G	0	64770513	G	A
14	chr14:64770567:C:A	0	64770567	A	C
14	chr14:64771412:T:C	0	64771412	C	T
14	chr14:64771423:T:C	0	64771423	C	T
14	chr14:64771453:C:T	0	64771453	T	C
14	chr14:64771472:G:T	0	64771472	T	G
14	chr14:64772114:G:C	0	64772114	C	G
14	chr14:64772598:G:A	0	64772598	A	G
14	chr14:64773054:G:A	0	64773054	A	G
14	chr14:64773159:C:T	0	64773159	T	C
14	chr14:64773176:C:T	0	64773176	T	C
14	chr14:64773542:G:A	0	64773542	A	G
14	chr14:64773767:C:T	0	64773767	T	C
14	chr14:64774015:A:C	0	64774015	C	A
14	chr14:64774231:C:T	0	64774231	T	C
14	chr14:64774510:A:G	0	64774510	G	A
14	chr14:64774875:AAAAGT:A	0	64774875	A	AAAAGT
14	chr14:64775149:G:A	0	64775149	A	G
14	chr14:64775188:T:C	0	64775188	C	T
14	chr14:64775215:G:A	0	64775215	A	G
14	chr14:64775326:C:T	0	64775326	T	C
14	chr14:64775407:C:T	0	64775407	T	C
14	chr14:64775446:T:C	0	64775446	C	T
14	chr14:64775859:C:T	0	64775859	T	C
14	chr14:64775865:C:A	0	64775865	A	C
14	chr14:64776350:A:G	0	64776350	G	A
14	chr14:64776607:A:AT	0	64776607	AT	A
14	chr14:64776634:C:G	0	64776634	G	C
14	chr14:64776758:C:T	0	64776758	T	C
14	chr14:64777477:G:A	0	64777477	A	G
14	chr14:64777877:G:A	0	64777877	A	G
14	chr14:64778232:G:A	0	64778232	A	G
14	chr14:64778289:G:A	0	64778289	A	G
14	chr14:64778699:C:T	0	64778699	T	C
14	chr14:64778932:C:G	0	64778932	G	C
14	chr14:64779238:C:T	0	64779238	T	C
14	chr14:64779244:A:G	0	64779244	G	A
14	chr14:64779288:G:A	0	64779288	A	G
14	chr14:64779293:A:G	0	64779293	G	A
14	chr14:64779322:G:A	0	64779322	A	G
14	chr14:64779424:T:C	0	64779424	C	T
14	chr14:64779509:C:A	0	64779509	A	C
14	chr14:64779632:A:G	0	64779632	G	A
14	chr14:64779905:T:C	0	64779905	C	T
14	chr14:64780243:C:T	0	64780243	T	C
14	chr14:64780399:G:T	0	64780399	T	G
14	chr14:64780603:A:G	0	64780603	G	A
14	chr14:64780609:C:T	0	64780609	T	C
14	chr14:64780655:T:C	0	64780655	C	T
14	chr14:64780660:A:G	0	64780660	G	A
14	chr14:64780786:A:G	0	64780786	G	A
14	chr14:64781118:G:A	0	64781118	A	G
14	chr14:64781453:T:C	0	64781453	C	T
14	chr14:64781571:G:A	0	64781571	A	G
14	chr14:64781859:T:C	0	64781859	C	T
14	chr14:64781994:T:C	0	64781994	C	T
14	chr14:64782334:C:G	0	64782334	G	C
14	chr14:64782435:T:C	0	64782435	C	T
14	chr14:64782881:G:A	0	64782881	A	G
14	chr14:64782966:C:T	0	64782966	T	C
14	chr14:64783097:C:T	0	64783097	T	C
14	chr14:64783255:A:G	0	64783255	G	A
14	chr14:64783444:C:T	0	64783444	T	C
14	chr14:64783572:C:T	0	64783572	T	C
14	chr14:64784038:A:G	0	64784038	G	A
14	chr14:64784110:C:T	0	64784110	T	C
14	chr14:64784733:C:G	0	64784733	G	C
14	chr14:64785377:G:T	0	64785377	T	G
14	chr14:64787336:C:A	0	64787336	A	C
14	chr14:64787697:T:C	0	64787697	C	T
14	chr14:64788132:A:T	0	64788132	T	A
14	chr14:64788300:C:T	0	64788300	T	C
14	chr14:64788348:G:A	0	64788348	A	G
14	chr14:64788518:C:T	0	64788518	T	C
14	chr14:64788958:C:T	0	64788958	T	C
14	chr14:64789439:T:C	0	64789439	C	T
14	chr14:64789539:C:T	0	64789539	T	C
14	chr14:64789628:C:T	0	64789628	T	C
14	chr14:64790554:C:T	0	64790554	T	C
14	chr14:64790616:A:G	0	64790616	G	A
14	chr14:64791382:G:A	0	64791382	A	G
14	chr14:64791926:C:G	0	64791926	G	C
14	chr14:64792278:T:C	0	64792278	C	T
14	chr14:64794685:C:A	0	64794685	A	C
14	chr14:64794992:T:A	0	64794992	A	T
14	chr14:64795044:A:G	0	64795044	G	A
14	chr14:64795707:C:A	0	64795707	A	C
14	chr14:64796285:G:C	0	64796285	C	G
14	chr14:64796582:C:T	0	64796582	T	C
14	chr14:64796872:C:CT	0	64796872	CT	C
14	chr14:64797197:G:A	0	64797197	A	G
14	chr14:64797228:TTTGGGAGGCCAAG:T	0	64797228	T	TTTGGGAGGCCAAG
14	chr14:64798133:G:A	0	64798133	A	G
14	chr14:64798217:T:C	0	64798217	C	T
14	chr14:64798921:G:A	0	64798921	A	G
14	chr14:64798966:C:T	0	64798966	T	C
14	chr14:64799064:T:C	0	64799064	C	T
14	chr14:64800751:T:C	0	64800751	C	T
14	chr14:64800891:C:CT	0	64800891	CT	C
14	chr14:64801183:C:T	0	64801183	T	C
14	chr14:64801382:A:G	0	64801382	G	A
14	chr14:64801449:C:T	0	64801449	T	C
14	chr14:64801887:A:G	0	64801887	G	A
14	chr14:64802456:G:A	0	64802456	A	G
14	chr14:64802733:A:C	0	64802733	C	A
14	chr14:64802989:G:T	0	64802989	T	G
14	chr14:64803306:A:G	0	64803306	G	A
14	chr14:64803496:CT:C	0	64803496	C	CT
14	chr14:64803504:A:G	0	64803504	G	A
14	chr14:64804000:G:A	0	64804000	A	G
14	chr14:64804593:A:G	0	64804593	G	A
14	chr14:64804684:C:T	0	64804684	T	C
14	chr14:64804932:A:G	0	64804932	G	A
14	chr14:64805062:G:A	0	64805062	A	G
14	chr14:64805587:G:A	0	64805587	A	G
14	chr14:64805908:T:A	0	64805908	A	T
14	chr14:64806139:G:A	0	64806139	A	G
14	chr14:64806141:G:A	0	64806141	A	G
14	chr14:64807122:C:G	0	64807122	G	C
14	chr14:64807507:G:A	0	64807507	A	G
14	chr14:64807532:T:C	0	64807532	C	T
14	chr14:64807752:C:T	0	64807752	T	C
14	chr14:64808335:T:C	0	64808335	C	T
14	chr14:64808541:T:C	0	64808541	C	T
14	chr14:64809883:T:C	0	64809883	C	T
14	chr14:64810116:A:G	0	64810116	G	A
14	chr14:64810897:C:T	0	64810897	T	C
14	chr14:64810939:G:A	0	64810939	A	G
14	chr14:64811172:A:G	0	64811172	G	A
14	chr14:64811819:T:G	0	64811819	G	T
14	chr14:64812022:T:C	0	64812022	C	T
14	chr14:64812107:C:T	0	64812107	T	C
14	chr14:64812120:T:G	0	64812120	G	T
14	chr14:64812237:A:C	0	64812237	C	A
14	chr14:64812253:G:C	0	64812253	C	G
14	chr14:64812254:A:C	0	64812254	C	A
14	chr14:64812400:A:C	0	64812400	C	A
14	chr14:64812900:A:G	0	64812900	G	A
14	chr14:64812975:T:A	0	64812975	A	T
14	chr14:64813199:C:T	0	64813199	T	C
14	chr14:64813226:G:A	0	64813226	A	G
14	chr14:64813303:G:A	0	64813303	A	G
14	chr14:64813358:C:A	0	64813358	A	C
14	chr14:64813523:CTGTT:C	0	64813523	C	CTGTT
14	chr14:64814404:T:A	0	64814404	A	T
14	chr14:64814797:C:T	0	64814797	T	C
14	chr14:64815226:A:G	0	64815226	G	A
14	chr14:64815370:C:T	0	64815370	T	C
14	chr14:64815460:G:C	0	64815460	C	G
14	chr14:64815589:G:A	0	64815589	A	G
14	chr14:64815974:C:T	0	64815974	T	C
14	chr14:64816124:G:C	0	64816124	C	G
14	chr14:64816235:C:A	0	64816235	A	C
14	chr14:64816359:T:G	0	64816359	G	T
14	chr14:64816783:A:C	0	64816783	C	A
14	chr14:64816958:G:A	0	64816958	A	G
14	chr14:64817240:G:A	0	64817240	A	G
14	chr14:64817585:A:G	0	64817585	G	A
14	chr14:64817673:T:C	0	64817673	C	T
14	chr14:64818639:T:C	0	64818639	C	T
14	chr14:64820261:A:G	0	64820261	G	A
14	chr14:64821575:TGAC:T	0	64821575	T	TGAC
14	chr14:64822014:T:C	0	64822014	C	T
14	chr14:64823248:A:G	0	64823248	G	A
14	chr14:64823528:C:T	0	64823528	T	C
14	chr14:64823543:A:G	0	64823543	G	A
14	chr14:64824979:G:A	0	64824979	A	G
14	chr14:64825427:C:T	0	64825427	T	C
14	chr14:64825597:A:G	0	64825597	G	A
14	chr14:64825643:G:A	0	64825643	A	G
14	chr14:64825952:T:C	0	64825952	C	T
14	chr14:64826668:A:G	0	64826668	G	A
14	chr14:64826838:A:G	0	64826838	G	A
14	chr14:64827621:C:G	0	64827621	G	C
14	chr14:64827623:C:T	0	64827623	T	C
14	chr14:64827961:G:C	0	64827961	C	G
14	chr14:64828210:G:A	0	64828210	A	G
14	chr14:64828335:T:C	0	64828335	C	T
14	chr14:64828497:C:T	0	64828497	T	C
14	chr14:64828881:T:C	0	64828881	C	T
14	chr14:64828928:C:T	0	64828928	T	C
14	chr14:64829236:T:G	0	64829236	G	T
14	chr14:64829396:T:C	0	64829396	C	T
14	chr14:64829880:T:C	0	64829880	C	T
14	chr14:64829946:A:G	0	64829946	G	A
14	chr14:64830012:C:A	0	64830012	A	C
14	chr14:64830517:G:A	0	64830517	A	G
14	chr14:64831136:C:T	0	64831136	T	C
14	chr14:64832331:A:G	0	64832331	G	A
14	chr14:64832427:C:T	0	64832427	T	C
14	chr14:64835074:T:C	0	64835074	C	T
14	chr14:64835260:T:C	0	64835260	C	T
14	chr14:64835394:C:T	0	64835394	T	C
14	chr14:64835703:C:T	0	64835703	T	C
14	chr14:64836499:A:T	0	64836499	T	A
14	chr14:64836533:T:C	0	64836533	C	T
14	chr14:64836604:A:C	0	64836604	C	A
14	chr14:64836609:TA:T	0	64836609	T	TA
14	chr14:64836719:G:C	0	64836719	C	G
14	chr14:64837060:T:C	0	64837060	C	T
14	chr14:64837747:T:C	0	64837747	C	T
14	chr14:64837902:G:A	0	64837902	A	G
14	chr14:64838587:C:T	0	64838587	T	C
14	chr14:64839209:G:A	0	64839209	A	G
14	chr14:64839724:G:A	0	64839724	A	G
14	chr14:64839901:C:T	0	64839901	T	C
14	chr14:64840565:C:T	0	64840565	T	C
14	chr14:64840590:G:T	0	64840590	T	G
14	chr14:64841943:C:T	0	64841943	T	C
14	chr14:64842330:CAG:C	0	64842330	C	CAG
14	chr14:64843649:C:T	0	64843649	T	C
14	chr14:64845849:T:C	0	64845849	C	T
14	chr14:64848439:C:A	0	64848439	A	C
14	chr14:64849299:C:T	0	64849299	T	C
14	chr14:64852111:G:A	0	64852111	A	G
14	chr14:64852225:A:G	0	64852225	G	A
14	chr14:64852643:G:A	0	64852643	A	G
14	chr14:64853542:G:A	0	64853542	A	G
14	chr14:64853831:G:C	0	64853831	C	G
14	chr14:64854147:G:A	0	64854147	A	G
14	chr14:64854480:G:A	0	64854480	A	G
14	chr14:64854568:G:A	0	64854568	A	G
14	chr14:64855309:C:T	0	64855309	T	C
14	chr14:64859020:A:C	0	64859020	C	A
14	chr14:64860179:G:A	0	64860179	A	G
14	chr14:64860677:C:G	0	64860677	G	C
14	chr14:64861783:T:C	0	64861783	C	T
14	chr14:64861857:G:A	0	64861857	A	G
14	chr14:64862469:G:A	0	64862469	A	G
14	chr14:64862832:AAAAC:A	0	64862832	A	AAAAC
14	chr14:64863668:C:T	0	64863668	T	C
14	chr14:64864029:C:A	0	64864029	A	C
14	chr14:64864125:G:A	0	64864125	A	G
14	chr14:64865048:C:G	0	64865048	G	C
14	chr14:64865674:A:G	0	64865674	G	A
14	chr14:64866513:G:A	0	64866513	A	G
14	chr14:64867007:G:A	0	64867007	A	G
14	chr14:64867113:G:A	0	64867113	A	G
14	chr14:64867333:T:TG	0	64867333	TG	T
14	chr14:64867823:C:T	0	64867823	T	C
14	chr14:64868055:C:T	0	64868055	T	C
14	chr14:64868364:G:A	0	64868364	A	G
14	chr14:64868815:G:A	0	64868815	A	G
14	chr14:64869043:C:T	0	64869043	T	C
14	chr14:64869737:C:T	0	64869737	T	C
14	chr14:64871121:G:C	0	64871121	C	G
14	chr14:64871232:C:T	0	64871232	T	C
14	chr14:64872388:C:T	0	64872388	T	C
14	chr14:64873692:G:A	0	64873692	A	G
14	chr14:64874246:C:G	0	64874246	G	C
14	chr14:64875548:G:A	0	64875548	A	G
14	chr14:64875732:CCA:C	0	64875732	C	CCA
14	chr14:64877091:C:A	0	64877091	A	C
14	chr14:64877388:T:C	0	64877388	C	T
14	chr14:64877682:A:G	0	64877682	G	A
14	chr14:64878085:C:T	0	64878085	T	C
14	chr14:64878177:C:T	0	64878177	T	C
14	chr14:64878952:C:T	0	64878952	T	C
14	chr14:64879095:G:A	0	64879095	A	G
14	chr14:64879336:A:G	0	64879336	G	A
14	chr14:64879442:G:A	0	64879442	A	G
14	chr14:64880177:G:A	0	64880177	A	G
14	chr14:64880232:G:A	0	64880232	A	G
14	chr14:64880521:G:A	0	64880521	A	G
14	chr14:64880757:C:A	0	64880757	A	C
14	chr14:64880865:T:C	0	64880865	C	T
14	chr14:64880899:T:TA	0	64880899	TA	T
14	chr14:64880931:C:T	0	64880931	T	C
14	chr14:64880964:C:T	0	64880964	T	C
14	chr14:64881024:A:C	0	64881024	C	A
14	chr14:64881140:A:G	0	64881140	G	A
14	chr14:64881268:T:C	0	64881268	C	T
14	chr14:64881294:G:A	0	64881294	A	G
14	chr14:64881489:T:G	0	64881489	G	T
14	chr14:64881657:G:A	0	64881657	A	G
14	chr14:64882144:C:T	0	64882144	T	C
14	chr14:64882979:G:A	0	64882979	A	G
14	chr14:64882991:A:G	0	64882991	G	A
14	chr14:64883158:CA:C	0	64883158	C	CA
14	chr14:64883191:C:T	0	64883191	T	C
14	chr14:64883356:CT:C	0	64883356	C	CT
14	chr14:64883518:A:C	0	64883518	C	A
14	chr14:64883688:A:T	0	64883688	T	A
14	chr14:64884340:G:A	0	64884340	A	G
14	chr14:64884557:CCAA:C	0	64884557	C	CCAA
14	chr14:64884597:A:G	0	64884597	G	A
14	chr14:64884620:T:G	0	64884620	G	T
14	chr14:64884864:T:C	0	64884864	C	T
14	chr14:64884875:C:G	0	64884875	G	C
14	chr14:64885805:A:G	0	64885805	G	A
14	chr14:64885874:C:G	0	64885874	G	C
14	chr14:64886078:T:C	0	64886078	C	T
14	chr14:64886169:AT:GT	0	64886169	GT	AT
14	chr14:64886293:G:A	0	64886293	A	G
14	chr14:64886469:A:G	0	64886469	G	A
14	chr14:64886524:C:T	0	64886524	T	C
14	chr14:64887054:T:C	0	64887054	C	T
14	chr14:64887116:T:C	0	64887116	C	T
14	chr14:64887315:C:T	0	64887315	T	C
14	chr14:64887340:T:C	0	64887340	C	T
14	chr14:64887920:A:G	0	64887920	G	A
14	chr14:64888228:A:G	0	64888228	G	A
14	chr14:64888324:G:A	0	64888324	A	G
14	chr14:64888857:A:G	0	64888857	G	A
14	chr14:64890380:A:G	0	64890380	G	A
14	chr14:64890585:G:A	0	64890585	A	G
14	chr14:64890637:T:C	0	64890637	C	T
14	chr14:64890824:A:G	0	64890824	G	A
14	chr14:64890868:G:T	0	64890868	T	G
14	chr14:64890974:C:T	0	64890974	T	C
14	chr14:64891261:C:T	0	64891261	T	C
14	chr14:64891858:C:T	0	64891858	T	C
14	chr14:64892330:C:T	0	64892330	T	C
14	chr14:64892762:A:G	0	64892762	G	A
14	chr14:64893166:C:T	0	64893166	T	C
14	chr14:64893183:T:C	0	64893183	C	T
14	chr14:64893286:G:A	0	64893286	A	G
14	chr14:64893640:A:G	0	64893640	G	A
14	chr14:64897086:G:A	0	64897086	A	G
14	chr14:64897354:G:T	0	64897354	T	G
14	chr14:64897377:T:C	0	64897377	C	T
14	chr14:64898040:C:T	0	64898040	T	C
14	chr14:64898193:CTTG:C	0	64898193	C	CTTG
14	chr14:64898348:A:T	0	64898348	T	A
14	chr14:64898489:G:T	0	64898489	T	G
14	chr14:64898573:G:A	0	64898573	A	G
14	chr14:64898593:G:A	0	64898593	A	G
14	chr14:64898670:G:A	0	64898670	A	G
14	chr14:64898894:T:C	0	64898894	C	T
14	chr14:64899767:C:T	0	64899767	T	C
14	chr14:64900479:T:C	0	64900479	C	T
14	chr14:64900542:A:T	0	64900542	T	A
14	chr14:64900543:A:T	0	64900543	T	A
14	chr14:64900552:A:T	0	64900552	T	A
14	chr14:64900790:T:C	0	64900790	C	T
14	chr14:64901212:T:C	0	64901212	C	T
14	chr14:64901642:C:T	0	64901642	T	C
14	chr14:64901808:G:T	0	64901808	T	G
14	chr14:64902102:GCTTGA:G	0	64902102	G	GCTTGA
14	chr14:64902611:C:T	0	64902611	T	C
14	chr14:64903513:C:T	0	64903513	T	C
14	chr14:64903603:T:G	0	64903603	G	T
14	chr14:64903671:GA:G	0	64903671	G	GA
14	chr14:64903763:C:T	0	64903763	T	C
14	chr14:64904085:C:T	0	64904085	T	C
14	chr14:64904491:G:A	0	64904491	A	G
14	chr14:64904790:G:A	0	64904790	A	G
14	chr14:64904838:C:T	0	64904838	T	C
14	chr14:64904879:C:T	0	64904879	T	C
14	chr14:64904903:T:C	0	64904903	C	T
14	chr14:64905200:T:A	0	64905200	A	T
14	chr14:64905208:A:G	0	64905208	G	A
14	chr14:64905495:T:C	0	64905495	C	T
14	chr14:64905630:C:T	0	64905630	T	C
14	chr14:64905806:CA:C	0	64905806	C	CA
14	chr14:64905902:A:G	0	64905902	G	A
14	chr14:64905986:G:A	0	64905986	A	G
14	chr14:64906014:T:A	0	64906014	A	T
14	chr14:64906111:T:C	0	64906111	C	T
14	chr14:64906357:A:G	0	64906357	G	A
14	chr14:64907746:T:C	0	64907746	C	T
14	chr14:64907966:A:G	0	64907966	G	A
14	chr14:64908145:G:A	0	64908145	A	G
14	chr14:64908579:A:T	0	64908579	T	A
14	chr14:64908726:T:G	0	64908726	G	T
14	chr14:64909368:C:T	0	64909368	T	C
14	chr14:64910018:C:T	0	64910018	T	C
14	chr14:64910471:T:G	0	64910471	G	T
14	chr14:64910765:A:G	0	64910765	G	A
14	chr14:64910832:G:A	0	64910832	A	G
14	chr14:64910892:G:A	0	64910892	A	G
14	chr14:64911324:A:T	0	64911324	T	A
14	chr14:64911402:G:A	0	64911402	A	G
14	chr14:64911541:G:A	0	64911541	A	G
14	chr14:64911731:T:C	0	64911731	C	T
14	chr14:64911883:A:C	0	64911883	C	A
14	chr14:64912138:T:C	0	64912138	C	T
14	chr14:64912263:G:A	0	64912263	A	G
14	chr14:64912429:T:C	0	64912429	C	T
14	chr14:64912565:A:G	0	64912565	G	A
14	chr14:64913861:C:T	0	64913861	T	C
14	chr14:64914304:C:T	0	64914304	T	C
14	chr14:64914746:C:G	0	64914746	G	C
14	chr14:64914853:C:G	0	64914853	G	C
14	chr14:64916724:C:A	0	64916724	A	C
14	chr14:64916837:C:T	0	64916837	T	C
14	chr14:64916971:A:G	0	64916971	G	A
14	chr14:64917558:C:T	0	64917558	T	C
14	chr14:64917711:C:T	0	64917711	T	C
14	chr14:64917975:T:C	0	64917975	C	T
14	chr14:64919102:T:C	0	64919102	C	T
14	chr14:64919180:A:G	0	64919180	G	A
14	chr14:64920204:C:T	0	64920204	T	C
14	chr14:64920398:C:A	0	64920398	A	C
14	chr14:64920544:C:T	0	64920544	T	C
14	chr14:64921235:G:A	0	64921235	A	G
14	chr14:64921470:CAAAAT:C	0	64921470	C	CAAAAT
14	chr14:64921525:A:G	0	64921525	G	A
14	chr14:64921750:A:G	0	64921750	G	A
14	chr14:64921923:T:C	0	64921923	C	T
14	chr14:64921993:C:T	0	64921993	T	C
14	chr14:64922532:T:C	0	64922532	C	T
14	chr14:64922685:A:G	0	64922685	G	A
14	chr14:64923039:A:C	0	64923039	C	A
14	chr14:64923497:T:C	0	64923497	C	T
14	chr14:64923513:A:G	0	64923513	G	A
14	chr14:64924494:A:G	0	64924494	G	A
14	chr14:64924765:A:T	0	64924765	T	A
14	chr14:64924836:C:G	0	64924836	G	C
14	chr14:64925341:A:G	0	64925341	G	A
14	chr14:64925649:T:G	0	64925649	G	T
14	chr14:64925756:G:C	0	64925756	C	G
14	chr14:64926200:G:A	0	64926200	A	G
14	chr14:64927310:C:G	0	64927310	G	C
14	chr14:64927572:G:A	0	64927572	A	G
14	chr14:64928346:C:T	0	64928346	T	C
14	chr14:64928663:C:G	0	64928663	G	C
14	chr14:64928725:TA:T	0	64928725	T	TA
14	chr14:64928907:T:A	0	64928907	A	T
14	chr14:64928950:A:G	0	64928950	G	A
14	chr14:64929334:A:G	0	64929334	G	A
14	chr14:64929925:C:T	0	64929925	T	C
14	chr14:64929950:C:A	0	64929950	A	C
14	chr14:64930009:T:C	0	64930009	C	T
14	chr14:64930206:G:A	0	64930206	A	G
14	chr14:64932537:G:C	0	64932537	C	G
14	chr14:64932545:A:G	0	64932545	G	A
14	chr14:64932573:A:G	0	64932573	G	A
14	chr14:64933351:C:T	0	64933351	T	C
14	chr14:64933442:G:T	0	64933442	T	G
14	chr14:64934066:GGT:G	0	64934066	G	GGT
14	chr14:64935101:A:G	0	64935101	G	A
14	chr14:64935252:T:G	0	64935252	G	T
14	chr14:64935337:TAATAA:T	0	64935337	T	TAATAA
14	chr14:64935443:A:G	0	64935443	G	A
14	chr14:64936396:A:G	0	64936396	G	A
14	chr14:64937186:T:C	0	64937186	C	T
14	chr14:64937260:A:G	0	64937260	G	A
14	chr14:64937341:G:A	0	64937341	A	G
14	chr14:64937724:A:C	0	64937724	C	A
14	chr14:64938181:G:A	0	64938181	A	G
14	chr14:64938214:A:G	0	64938214	G	A
14	chr14:64939004:G:T	0	64939004	T	G
14	chr14:64940282:C:T	0	64940282	T	C
14	chr14:64940939:C:G	0	64940939	G	C
14	chr14:64941255:A:G	0	64941255	G	A
14	chr14:64941791:G:A	0	64941791	A	G
14	chr14:64942083:A:G	0	64942083	G	A
14	chr14:64942378:C:T	0	64942378	T	C
14	chr14:64942416:C:A	0	64942416	A	C
14	chr14:64943283:T:C	0	64943283	C	T
14	chr14:64943482:CT:C	0	64943482	C	CT
14	chr14:64943602:A:G	0	64943602	G	A
14	chr14:64943829:C:T	0	64943829	T	C
14	chr14:64944482:C:T	0	64944482	T	C
14	chr14:64944781:T:G	0	64944781	G	T
14	chr14:64944840:G:A	0	64944840	A	G
14	chr14:64945560:C:T	0	64945560	T	C
14	chr14:64945723:T:C	0	64945723	C	T
14	chr14:64946055:G:A	0	64946055	A	G
14	chr14:64946888:G:A	0	64946888	A	G
14	chr14:64947654:T:C	0	64947654	C	T
14	chr14:64947661:C:T	0	64947661	T	C
14	chr14:64947941:C:T	0	64947941	T	C
14	chr14:64948020:C:G	0	64948020	G	C
14	chr14:64948648:C:T	0	64948648	T	C
14	chr14:64948754:TGAAA:T	0	64948754	T	TGAAA
14	chr14:64949025:C:T	0	64949025	T	C
14	chr14:64949959:C:T	0	64949959	T	C
14	chr14:64951547:A:T	0	64951547	T	A
14	chr14:64951757:G:C	0	64951757	C	G
14	chr14:64951846:C:A	0	64951846	A	C
14	chr14:64952575:A:G	0	64952575	G	A
14	chr14:64952755:C:A	0	64952755	A	C
14	chr14:64953059:G:T	0	64953059	T	G
14	chr14:64953234:G:A	0	64953234	A	G
14	chr14:64954556:T:C	0	64954556	C	T
14	chr14:64955297:G:A	0	64955297	A	G
14	chr14:64955622:C:T	0	64955622	T	C
14	chr14:64955647:G:T	0	64955647	T	G
14	chr14:64955773:C:G	0	64955773	G	C
14	chr14:64955924:A:G	0	64955924	G	A
14	chr14:64956078:A:G	0	64956078	G	A
14	chr14:64956426:G:A	0	64956426	A	G
14	chr14:64956544:A:G	0	64956544	G	A
14	chr14:64956952:G:A	0	64956952	A	G
14	chr14:64957037:A:G	0	64957037	G	A
14	chr14:64958740:G:T	0	64958740	T	G
14	chr14:64958751:C:T	0	64958751	T	C
14	chr14:64960076:T:G	0	64960076	G	T
14	chr14:64960127:G:T	0	64960127	T	G
14	chr14:64960345:A:G	0	64960345	G	A
14	chr14:64961043:G:A	0	64961043	A	G
14	chr14:64961092:A:G	0	64961092	G	A
14	chr14:64961447:T:C	0	64961447	C	T
14	chr14:64961940:C:T	0	64961940	T	C
14	chr14:64962801:T:C	0	64962801	C	T
14	chr14:64963610:A:G	0	64963610	G	A
14	chr14:64964530:AG:A	0	64964530	A	AG
14	chr14:64965884:G:A	0	64965884	A	G
14	chr14:64966613:A:G	0	64966613	G	A
14	chr14:64966999:A:G	0	64966999	G	A
14	chr14:64967497:G:A	0	64967497	A	G
14	chr14:64968948:G:C	0	64968948	C	G
14	chr14:64969157:G:A	0	64969157	A	G
14	chr14:64971100:C:A	0	64971100	A	C
14	chr14:64971219:T:C	0	64971219	C	T
14	chr14:64974009:C:T	0	64974009	T	C
14	chr14:64974019:G:A	0	64974019	A	G
14	chr14:64974254:T:G	0	64974254	G	T
14	chr14:64974843:A:G	0	64974843	G	A
14	chr14:64976718:A:G	0	64976718	G	A
14	chr14:64977536:A:G	0	64977536	G	A
14	chr14:64977868:T:G	0	64977868	G	T
14	chr14:64978553:A:G	0	64978553	G	A
14	chr14:64979550:C:T	0	64979550	T	C
14	chr14:64979639:G:A	0	64979639	A	G
14	chr14:64982299:C:G	0	64982299	G	C
14	chr14:64983665:G:A	0	64983665	A	G
14	chr14:64983724:C:T	0	64983724	T	C
14	chr14:64984062:T:C	0	64984062	C	T
14	chr14:64985330:G:GTTA	0	64985330	GTTA	G
14	chr14:64985599:C:T	0	64985599	T	C
14	chr14:64985703:G:A	0	64985703	A	G
14	chr14:64988368:T:C	0	64988368	C	T
14	chr14:64988914:G:A	0	64988914	A	G
14	chr14:64991553:G:A	0	64991553	A	G
14	chr14:64991636:G:A	0	64991636	A	G
14	chr14:64994194:G:T	0	64994194	T	G
14	chr14:64994655:A:C	0	64994655	C	A
14	chr14:64995277:A:G	0	64995277	G	A
14	chr14:64997286:A:G	0	64997286	G	A
14	chr14:64997458:T:A	0	64997458	A	T
14	chr14:64997584:T:C	0	64997584	C	T
14	chr14:64998083:TA:T	0	64998083	T	TA
14	chr14:64998219:A:G	0	64998219	G	A
14	chr14:64998322:G:A	0	64998322	A	G
14	chr14:64998453:CA:C	0	64998453	C	CA
14	chr14:64998773:A:G	0	64998773	G	A
14	chr14:64999207:G:T	0	64999207	T	G
14	chr14:64999210:T:C	0	64999210	C	T
14	chr14:64999446:A:G	0	64999446	G	A
14	chr14:64999957:G:A	0	64999957	A	G
14	chr14:65002296:T:G	0	65002296	G	T
14	chr14:65002335:G:A	0	65002335	A	G
14	chr14:65002483:C:T	0	65002483	T	C
14	chr14:65004113:A:G	0	65004113	G	A
14	chr14:65005202:G:A	0	65005202	A	G
14	chr14:65006478:G:A	0	65006478	A	G
14	chr14:65006845:A:T	0	65006845	T	A
14	chr14:65007157:G:C	0	65007157	C	G
14	chr14:65008693:A:G	0	65008693	G	A
14	chr14:65008990:C:A	0	65008990	A	C
14	chr14:65011024:CCCTT:C	0	65011024	C	CCCTT
14	chr14:65011237:G:A	0	65011237	A	G
14	chr14:65011637:A:C	0	65011637	C	A
14	chr14:65013441:C:T	0	65013441	T	C
14	chr14:65013479:C:T	0	65013479	T	C
14	chr14:65013490:T:C	0	65013490	C	T
14	chr14:65014300:G:A	0	65014300	A	G
14	chr14:65014494:C:T	0	65014494	T	C
14	chr14:65014826:G:A	0	65014826	A	G
14	chr14:65016764:C:T	0	65016764	T	C
14	chr14:65017083:T:C	0	65017083	C	T
14	chr14:65017169:T:C	0	65017169	C	T
14	chr14:65017736:A:G	0	65017736	G	A
14	chr14:65019097:C:T	0	65019097	T	C
14	chr14:65019312:C:A	0	65019312	A	C
14	chr14:65019981:A:G	0	65019981	G	A
14	chr14:65020976:T:C	0	65020976	C	T
14	chr14:65021078:T:C	0	65021078	C	T
14	chr14:65023169:C:T	0	65023169	T	C
14	chr14:65023300:C:G	0	65023300	G	C
14	chr14:65024230:T:C	0	65024230	C	T
14	chr14:65024537:A:G	0	65024537	G	A
14	chr14:65024565:A:G	0	65024565	G	A
14	chr14:65029098:A:G	0	65029098	G	A
14	chr14:65031467:G:A	0	65031467	A	G
14	chr14:65031695:T:C	0	65031695	C	T
14	chr14:65032732:G:A	0	65032732	A	G
14	chr14:65032745:C:T	0	65032745	T	C
14	chr14:65033038:C:T	0	65033038	T	C
14	chr14:65033191:T:G	0	65033191	G	T
14	chr14:65033431:G:A	0	65033431	A	G
14	chr14:65033679:C:A	0	65033679	A	C
14	chr14:65034017:A:G	0	65034017	G	A
14	chr14:65035294:G:A	0	65035294	A	G
14	chr14:65035363:C:T	0	65035363	T	C
14	chr14:65035402:G:C	0	65035402	C	G
14	chr14:65035521:G:A	0	65035521	A	G
14	chr14:65036687:C:T	0	65036687	T	C
14	chr14:65036699:ATTC:A	0	65036699	A	ATTC
14	chr14:65038927:T:C	0	65038927	C	T
14	chr14:65039336:G:A	0	65039336	A	G
14	chr14:65039931:G:A	0	65039931	A	G
14	chr14:65040011:A:G	0	65040011	G	A
14	chr14:65040208:C:T	0	65040208	T	C
14	chr14:65040210:A:G	0	65040210	G	A
14	chr14:65040936:C:T	0	65040936	T	C
14	chr14:65042828:T:A	0	65042828	A	T
14	chr14:65043160:C:T	0	65043160	T	C
14	chr14:65043307:G:A	0	65043307	A	G
14	chr14:65043668:A:G	0	65043668	G	A
14	chr14:65044525:T:C	0	65044525	C	T
14	chr14:65045659:G:A	0	65045659	A	G
14	chr14:65047117:T:C	0	65047117	C	T
14	chr14:65050388:C:T	0	65050388	T	C
14	chr14:65050497:A:G	0	65050497	G	A
14	chr14:65050711:G:A	0	65050711	A	G
14	chr14:65051887:T:C	0	65051887	C	T
14	chr14:65051986:A:G	0	65051986	G	A
14	chr14:65052451:G:A	0	65052451	A	G
14	chr14:65053528:T:C	0	65053528	C	T
14	chr14:65053898:G:A	0	65053898	A	G
14	chr14:65054001:A:G	0	65054001	G	A
14	chr14:65054388:G:A	0	65054388	A	G
14	chr14:65054440:A:C	0	65054440	C	A
14	chr14:65054833:G:A	0	65054833	A	G
14	chr14:65055020:A:G	0	65055020	G	A
14	chr14:65055025:C:T	0	65055025	T	C
14	chr14:65055505:T:A	0	65055505	A	T
14	chr14:65055696:T:C	0	65055696	C	T
14	chr14:65056277:A:G	0	65056277	G	A
14	chr14:65056297:G:A	0	65056297	A	G
14	chr14:65057282:G:A	0	65057282	A	G
14	chr14:65057752:A:G	0	65057752	G	A
14	chr14:65058146:A:G	0	65058146	G	A
14	chr14:65058201:TTTTC:T	0	65058201	T	TTTTC
14	chr14:65058540:A:G	0	65058540	G	A
14	chr14:65059076:A:G	0	65059076	G	A
14	chr14:65059302:G:A	0	65059302	A	G
14	chr14:65059304:G:A	0	65059304	A	G
14	chr14:65059334:T:C	0	65059334	C	T
14	chr14:65060404:C:T	0	65060404	T	C
14	chr14:65064198:A:G	0	65064198	G	A
14	chr14:65064995:T:C	0	65064995	C	T
14	chr14:65066198:A:G	0	65066198	G	A
14	chr14:65066715:A:G	0	65066715	G	A
14	chr14:65066837:T:G	0	65066837	G	T
14	chr14:65066895:T:G	0	65066895	G	T
14	chr14:65068367:A:G	0	65068367	G	A
14	chr14:65068471:T:C	0	65068471	C	T
14	chr14:65068583:T:C	0	65068583	C	T
14	chr14:65070338:TTTC:T	0	65070338	T	TTTC
14	chr14:65070513:A:G	0	65070513	G	A
14	chr14:65070773:C:T	0	65070773	T	C
14	chr14:65070841:T:A	0	65070841	A	T
14	chr14:65071386:C:T	0	65071386	T	C
14	chr14:65071413:A:G	0	65071413	G	A
14	chr14:65072600:A:G	0	65072600	G	A
14	chr14:65072745:C:G	0	65072745	G	C
14	chr14:65073745:G:T	0	65073745	T	G
14	chr14:65074183:G:A	0	65074183	A	G
14	chr14:65074663:G:A	0	65074663	A	G
14	chr14:65075349:C:G	0	65075349	G	C
14	chr14:65075759:A:G	0	65075759	G	A
14	chr14:65075889:C:T	0	65075889	T	C
14	chr14:65075911:C:T	0	65075911	T	C
14	chr14:65076072:G:A	0	65076072	A	G
14	chr14:65076384:C:T	0	65076384	T	C
14	chr14:65077649:C:A	0	65077649	A	C
14	chr14:65077732:C:T	0	65077732	T	C
14	chr14:65078358:C:T	0	65078358	T	C
14	chr14:65078568:T:C	0	65078568	C	T
14	chr14:65079222:A:G	0	65079222	G	A
14	chr14:65079643:A:G	0	65079643	G	A
14	chr14:65081752:G:T	0	65081752	T	G
14	chr14:65082274:TGGA:T	0	65082274	T	TGGA
14	chr14:65082371:C:T	0	65082371	T	C
14	chr14:65083307:A:G	0	65083307	G	A
14	chr14:65084098:T:A	0	65084098	A	T
14	chr14:65085083:TGTTAA:T	0	65085083	T	TGTTAA
14	chr14:65087104:C:A	0	65087104	A	C
14	chr14:65087204:A:G	0	65087204	G	A
14	chr14:65087221:C:T	0	65087221	T	C
14	chr14:65088172:C:T	0	65088172	T	C
14	chr14:65088989:A:C	0	65088989	C	A
14	chr14:65088994:A:G	0	65088994	G	A
14	chr14:65089023:T:C	0	65089023	C	T
14	chr14:65089040:G:A	0	65089040	A	G
14	chr14:65089331:T:C	0	65089331	C	T
14	chr14:65089358:T:C	0	65089358	C	T
14	chr14:65092806:C:T	0	65092806	T	C
14	chr14:65093477:A:T	0	65093477	T	A
14	chr14:65095030:T:G	0	65095030	G	T
14	chr14:65095588:C:G	0	65095588	G	C
14	chr14:65095732:C:T	0	65095732	T	C
14	chr14:65097104:C:T	0	65097104	T	C
14	chr14:65097985:T:G	0	65097985	G	T
14	chr14:65098138:T:C	0	65098138	C	T
14	chr14:65099977:T:C	0	65099977	C	T
14	chr14:65100246:TC:T	0	65100246	T	TC
14	chr14:65100782:G:C	0	65100782	C	G
14	chr14:65100797:G:T	0	65100797	T	G
14	chr14:65101497:G:A	0	65101497	A	G
14	chr14:65101845:C:T	0	65101845	T	C
14	chr14:65102879:A:G	0	65102879	G	A
14	chr14:65103551:C:A	0	65103551	A	C
14	chr14:65103668:C:A	0	65103668	A	C
14	chr14:65103748:C:G	0	65103748	G	C
14	chr14:65104775:T:C	0	65104775	C	T
14	chr14:65106444:G:A	0	65106444	A	G
14	chr14:65106720:C:G	0	65106720	G	C
14	chr14:65107600:T:C	0	65107600	C	T
14	chr14:65107673:T:G	0	65107673	G	T
14	chr14:65107764:C:T	0	65107764	T	C
14	chr14:65108061:G:C	0	65108061	C	G
14	chr14:65108581:C:T	0	65108581	T	C
14	chr14:65109447:C:T	0	65109447	T	C
14	chr14:65109539:C:T	0	65109539	T	C
14	chr14:65110139:G:A	0	65110139	A	G
14	chr14:65110693:C:T	0	65110693	T	C
14	chr14:65110894:T:C	0	65110894	C	T
14	chr14:65112156:T:C	0	65112156	C	T
14	chr14:65112652:A:G	0	65112652	G	A
14	chr14:65113002:T:C	0	65113002	C	T
14	chr14:65114947:T:C	0	65114947	C	T
14	chr14:65115063:A:G	0	65115063	G	A
14	chr14:65115379:G:A	0	65115379	A	G
14	chr14:65115425:G:A	0	65115425	A	G
14	chr14:65116037:G:A	0	65116037	A	G
14	chr14:65116697:C:T	0	65116697	T	C
14	chr14:65116863:T:C	0	65116863	C	T
14	chr14:65118501:T:G	0	65118501	G	T
14	chr14:65119379:G:A	0	65119379	A	G
14	chr14:65120162:A:G	0	65120162	G	A
14	chr14:65122669:G:A	0	65122669	A	G
14	chr14:65123819:A:G	0	65123819	G	A
14	chr14:65125713:T:G	0	65125713	G	T
14	chr14:65127742:C:T	0	65127742	T	C
14	chr14:65129430:A:C	0	65129430	C	A
14	chr14:65129566:C:A	0	65129566	A	C
14	chr14:65129772:A:G	0	65129772	G	A
14	chr14:65129820:C:T	0	65129820	T	C
14	chr14:65130169:G:A	0	65130169	A	G
14	chr14:65130791:G:A	0	65130791	A	G
14	chr14:65131467:T:A	0	65131467	A	T
14	chr14:65131986:G:A	0	65131986	A	G
14	chr14:65132034:C:G	0	65132034	G	C
14	chr14:65132269:A:T	0	65132269	T	A
14	chr14:65133834:A:G	0	65133834	G	A
14	chr14:65134639:G:A	0	65134639	A	G
14	chr14:65134857:T:C	0	65134857	C	T
14	chr14:65134971:T:G	0	65134971	G	T
14	chr14:65135346:T:C	0	65135346	C	T
14	chr14:65135569:T:A	0	65135569	A	T
14	chr14:65135666:G:A	0	65135666	A	G
14	chr14:65136275:G:A	0	65136275	A	G
14	chr14:65137643:C:T	0	65137643	T	C
14	chr14:65137741:A:C	0	65137741	C	A
14	chr14:65138207:T:C	0	65138207	C	T
14	chr14:65138422:G:A	0	65138422	A	G
14	chr14:65138445:A:G	0	65138445	G	A
14	chr14:65138694:T:C	0	65138694	C	T
14	chr14:65138733:G:A	0	65138733	A	G
14	chr14:65138890:A:G	0	65138890	G	A
14	chr14:65139136:T:C	0	65139136	C	T
14	chr14:65139137:G:A	0	65139137	A	G
14	chr14:65139249:T:C	0	65139249	C	T
14	chr14:65139258:A:G	0	65139258	G	A
14	chr14:65139649:A:G	0	65139649	G	A
14	chr14:65142433:A:G	0	65142433	G	A
14	chr14:65142694:C:G	0	65142694	G	C
14	chr14:65143321:G:T	0	65143321	T	G
14	chr14:65144161:T:A	0	65144161	A	T
14	chr14:65144828:G:C	0	65144828	C	G
14	chr14:65144881:C:G	0	65144881	G	C
14	chr14:65145426:G:A	0	65145426	A	G
14	chr14:65146790:T:C	0	65146790	C	T
14	chr14:65147170:C:T	0	65147170	T	C
14	chr14:65147334:G:A	0	65147334	A	G
14	chr14:65148174:C:T	0	65148174	T	C
14	chr14:65148761:T:C	0	65148761	C	T
14	chr14:65148935:T:C	0	65148935	C	T
14	chr14:65149231:A:G	0	65149231	G	A
14	chr14:65149557:G:A	0	65149557	A	G
14	chr14:65150170:G:C	0	65150170	C	G
14	chr14:65150257:T:C	0	65150257	C	T
14	chr14:65150391:T:A	0	65150391	A	T
14	chr14:65151937:A:C	0	65151937	C	A
14	chr14:65152031:TA:T	0	65152031	T	TA
14	chr14:65152373:T:C	0	65152373	C	T
14	chr14:65153585:A:G	0	65153585	G	A
14	chr14:65155150:A:G	0	65155150	G	A
14	chr14:65155381:C:T	0	65155381	T	C
14	chr14:65155481:G:A	0	65155481	A	G
14	chr14:65156123:C:T	0	65156123	T	C
14	chr14:65156945:C:T	0	65156945	T	C
14	chr14:65157091:A:G	0	65157091	G	A
14	chr14:65157354:C:T	0	65157354	T	C
14	chr14:65157459:A:G	0	65157459	G	A
14	chr14:65157462:A:G	0	65157462	G	A
14	chr14:65157897:A:G	0	65157897	G	A
14	chr14:65158624:A:AAGTT	0	65158624	AAGTT	A
14	chr14:65158641:A:G	0	65158641	G	A
14	chr14:65160748:G:A	0	65160748	A	G
14	chr14:65160951:G:C	0	65160951	C	G
14	chr14:65161562:A:T	0	65161562	T	A
14	chr14:65162427:G:T	0	65162427	T	G
14	chr14:65162719:G:A	0	65162719	A	G
14	chr14:65162842:C:A	0	65162842	A	C
14	chr14:65163019:C:T	0	65163019	T	C
14	chr14:65163399:A:G	0	65163399	G	A
14	chr14:65165111:A:G	0	65165111	G	A
14	chr14:65165641:G:A	0	65165641	A	G
14	chr14:65165764:C:T	0	65165764	T	C
14	chr14:65166076:G:A	0	65166076	A	G
14	chr14:65166843:G:A	0	65166843	A	G
14	chr14:65167606:C:T	0	65167606	T	C
14	chr14:65167658:C:T	0	65167658	T	C
14	chr14:65168216:G:C	0	65168216	C	G
14	chr14:65168372:C:G	0	65168372	G	C
14	chr14:65168377:C:G	0	65168377	G	C
14	chr14:65168624:C:A	0	65168624	A	C
14	chr14:65168945:T:A	0	65168945	A	T
14	chr14:65169037:T:C	0	65169037	C	T
14	chr14:65169077:G:A	0	65169077	A	G
14	chr14:65169263:C:T	0	65169263	T	C
14	chr14:65169380:A:G	0	65169380	G	A
14	chr14:65171559:T:C	0	65171559	C	T
14	chr14:65171721:C:A	0	65171721	A	C
14	chr14:65171855:A:G	0	65171855	G	A
14	chr14:65172314:A:T	0	65172314	T	A
14	chr14:65172538:C:T	0	65172538	T	C
14	chr14:65172555:C:T	0	65172555	T	C
14	chr14:65172864:C:T	0	65172864	T	C
14	chr14:65173004:G:A	0	65173004	A	G
14	chr14:65173125:T:C	0	65173125	C	T
14	chr14:65173492:G:A	0	65173492	A	G
14	chr14:65173716:C:T	0	65173716	T	C
14	chr14:65174088:CTGAG:C	0	65174088	C	CTGAG
14	chr14:65174112:A:ATG	0	65174112	ATG	A
14	chr14:65174231:C:T	0	65174231	T	C
14	chr14:65174526:G:A	0	65174526	A	G
14	chr14:65174539:G:A	0	65174539	A	G
14	chr14:65174793:G:A	0	65174793	A	G
14	chr14:65174968:C:G	0	65174968	G	C
14	chr14:65175024:G:A	0	65175024	A	G
14	chr14:65175491:G:A	0	65175491	A	G
14	chr14:65175507:C:A	0	65175507	A	C
14	chr14:65176015:A:G	0	65176015	G	A
14	chr14:65176098:C:A	0	65176098	A	C
14	chr14:65176169:G:A	0	65176169	A	G
14	chr14:65176282:A:G	0	65176282	G	A
14	chr14:65176284:G:A	0	65176284	A	G
14	chr14:65176323:C:T	0	65176323	T	C
14	chr14:65176463:G:A	0	65176463	A	G
14	chr14:65176930:G:A	0	65176930	A	G
14	chr14:65177095:T:C	0	65177095	C	T
14	chr14:65177381:T:C	0	65177381	C	T
14	chr14:65177486:C:T	0	65177486	T	C
14	chr14:65178025:A:G	0	65178025	G	A
14	chr14:65178279:C:G	0	65178279	G	C
14	chr14:65178389:G:A	0	65178389	A	G
14	chr14:65178411:T:C	0	65178411	C	T
14	chr14:65178532:T:C	0	65178532	C	T
14	chr14:65178750:T:A	0	65178750	A	T
14	chr14:65178844:A:G	0	65178844	G	A
14	chr14:65179667:T:C	0	65179667	C	T
14	chr14:65179727:C:T	0	65179727	T	C
14	chr14:65179818:A:G	0	65179818	G	A
14	chr14:65180427:C:T	0	65180427	T	C
14	chr14:65180432:ACTT:A	0	65180432	A	ACTT
14	chr14:65180585:CAGCTGGAATG:C	0	65180585	C	CAGCTGGAATG
14	chr14:65181121:C:T	0	65181121	T	C
14	chr14:65181826:T:C	0	65181826	C	T
14	chr14:65182199:A:T	0	65182199	T	A
14	chr14:65182282:A:G	0	65182282	G	A
14	chr14:65182547:A:G	0	65182547	G	A
14	chr14:65182567:A:G	0	65182567	G	A
14	chr14:65183747:G:A	0	65183747	A	G
14	chr14:65183835:C:A	0	65183835	A	C
14	chr14:65184236:G:T	0	65184236	T	G
14	chr14:65184503:T:C	0	65184503	C	T
14	chr14:65185333:A:C	0	65185333	C	A
14	chr14:65185382:G:A	0	65185382	A	G
14	chr14:65185650:C:T	0	65185650	T	C
14	chr14:65186094:T:C	0	65186094	C	T
14	chr14:65187047:C:T	0	65187047	T	C
14	chr14:65187290:T:C	0	65187290	C	T
14	chr14:65187459:G:A	0	65187459	A	G
14	chr14:65187483:A:G	0	65187483	G	A
14	chr14:65188258:G:C	0	65188258	C	G
14	chr14:65188314:C:T	0	65188314	T	C
14	chr14:65188406:G:A	0	65188406	A	G
14	chr14:65188717:A:G	0	65188717	G	A
14	chr14:65188842:G:T	0	65188842	T	G
14	chr14:65191044:C:T	0	65191044	T	C
14	chr14:65191477:G:A	0	65191477	A	G
14	chr14:65191523:A:G	0	65191523	G	A
14	chr14:65191606:G:C	0	65191606	C	G
14	chr14:65192101:G:A	0	65192101	A	G
14	chr14:65192946:C:T	0	65192946	T	C
14	chr14:65193074:A:G	0	65193074	G	A
14	chr14:65193143:C:T	0	65193143	T	C
14	chr14:65193784:C:T	0	65193784	T	C
14	chr14:65193850:G:A	0	65193850	A	G
14	chr14:65193926:T:C	0	65193926	C	T
14	chr14:65195180:G:A	0	65195180	A	G
14	chr14:65195435:A:G	0	65195435	G	A
14	chr14:65195773:G:A	0	65195773	A	G
14	chr14:65195991:A:C	0	65195991	C	A
14	chr14:65196657:A:G	0	65196657	G	A
14	chr14:65200432:A:G	0	65200432	G	A
14	chr14:65200828:G:A	0	65200828	A	G
14	chr14:65201843:C:T	0	65201843	T	C
14	chr14:65202634:A:G	0	65202634	G	A
14	chr14:65202670:C:G	0	65202670	G	C
14	chr14:65203061:A:G	0	65203061	G	A
14	chr14:65203622:A:G	0	65203622	G	A
14	chr14:65205194:A:G	0	65205194	G	A
14	chr14:65205229:G:A	0	65205229	A	G
14	chr14:65205280:C:T	0	65205280	T	C
14	chr14:65206058:G:T	0	65206058	T	G
14	chr14:65206105:G:A	0	65206105	A	G
14	chr14:65208008:C:T	0	65208008	T	C
14	chr14:65208074:T:C	0	65208074	C	T
14	chr14:65209416:T:G	0	65209416	G	T
14	chr14:65209577:C:T	0	65209577	T	C
14	chr14:65210638:G:A	0	65210638	A	G
14	chr14:65211567:C:T	0	65211567	T	C
14	chr14:65212026:A:AC	0	65212026	AC	A
14	chr14:65213047:G:A	0	65213047	A	G
14	chr14:65213121:AAG:A	0	65213121	A	AAG
14	chr14:65213489:C:T	0	65213489	T	C
14	chr14:65214193:C:A	0	65214193	A	C
14	chr14:65215090:A:G	0	65215090	G	A
14	chr14:65215418:T:A	0	65215418	A	T
14	chr14:65215671:G:T	0	65215671	T	G
14	chr14:65216821:C:T	0	65216821	T	C
14	chr14:65220818:T:G	0	65220818	G	T
14	chr14:65221795:G:A	0	65221795	A	G
14	chr14:65222218:C:T	0	65222218	T	C
14	chr14:65223768:T:C	0	65223768	C	T
14	chr14:65224317:C:T	0	65224317	T	C
14	chr14:65224541:T:C	0	65224541	C	T
14	chr14:65224827:A:G	0	65224827	G	A
14	chr14:65224929:G:A	0	65224929	A	G
14	chr14:65224946:T:C	0	65224946	C	T
14	chr14:65225216:A:C	0	65225216	C	A
14	chr14:65225376:T:G	0	65225376	G	T
14	chr14:65226342:C:G	0	65226342	G	C
14	chr14:65227538:T:C	0	65227538	C	T
14	chr14:65228688:G:C	0	65228688	C	G
14	chr14:65230178:C:A	0	65230178	A	C
14	chr14:65230422:T:C	0	65230422	C	T
14	chr14:65230595:GTTC:G	0	65230595	G	GTTC
14	chr14:65230870:T:C	0	65230870	C	T
14	chr14:65231234:T:C	0	65231234	C	T
14	chr14:65231377:C:T	0	65231377	T	C
14	chr14:65231403:G:A	0	65231403	A	G
14	chr14:65232110:G:A	0	65232110	A	G
14	chr14:65232446:T:C	0	65232446	C	T
14	chr14:65232934:A:T	0	65232934	T	A
14	chr14:65233667:G:T	0	65233667	T	G
14	chr14:65233773:T:A	0	65233773	A	T
14	chr14:65234208:C:T	0	65234208	T	C
14	chr14:65234568:G:A	0	65234568	A	G
14	chr14:65234903:T:C	0	65234903	C	T
14	chr14:65235876:T:G	0	65235876	G	T
14	chr14:65235927:C:T	0	65235927	T	C
14	chr14:65236223:T:C	0	65236223	C	T
14	chr14:65236333:C:T	0	65236333	T	C
14	chr14:65236446:G:T	0	65236446	T	G
14	chr14:65236917:G:A	0	65236917	A	G
14	chr14:65237284:C:G	0	65237284	G	C
14	chr14:65237426:T:C	0	65237426	C	T
14	chr14:65237715:C:T	0	65237715	T	C
14	chr14:65238674:C:T	0	65238674	T	C
14	chr14:65239156:A:G	0	65239156	G	A
14	chr14:65239297:T:C	0	65239297	C	T
14	chr14:65239968:C:G	0	65239968	G	C
14	chr14:65240040:A:G	0	65240040	G	A
14	chr14:65240043:C:T	0	65240043	T	C
14	chr14:65240904:T:G	0	65240904	G	T
14	chr14:65241980:A:C	0	65241980	C	A
14	chr14:65241984:T:C	0	65241984	C	T
14	chr14:65242193:G:A	0	65242193	A	G
14	chr14:65242279:T:C	0	65242279	C	T
14	chr14:65242301:G:A	0	65242301	A	G
14	chr14:65242352:G:A	0	65242352	A	G
14	chr14:65242498:C:T	0	65242498	T	C
14	chr14:65242880:G:A	0	65242880	A	G
14	chr14:65243059:G:A	0	65243059	A	G
14	chr14:65243404:A:G	0	65243404	G	A
14	chr14:65243681:G:A	0	65243681	A	G
14	chr14:65244038:C:A	0	65244038	A	C
14	chr14:65244462:A:G	0	65244462	G	A
14	chr14:65244474:A:G	0	65244474	G	A
14	chr14:65244618:G:A	0	65244618	A	G
14	chr14:65244669:C:T	0	65244669	T	C
14	chr14:65244721:T:G	0	65244721	G	T
14	chr14:65245195:C:A	0	65245195	A	C
14	chr14:65245406:AAG:A	0	65245406	A	AAG
14	chr14:65245702:T:C	0	65245702	C	T
14	chr14:65246171:G:A	0	65246171	A	G
14	chr14:65246605:TA:T	0	65246605	T	TA
14	chr14:65246615:G:A	0	65246615	A	G
14	chr14:65246702:G:A	0	65246702	A	G
14	chr14:65246712:A:G	0	65246712	G	A
14	chr14:65246719:A:G	0	65246719	G	A
14	chr14:65247480:C:T	0	65247480	T	C
14	chr14:65247562:AT:A	0	65247562	A	AT
14	chr14:65247685:G:A	0	65247685	A	G
14	chr14:65248264:G:T	0	65248264	T	G
14	chr14:65248307:T:TTG	0	65248307	TTG	T
14	chr14:65248675:G:A	0	65248675	A	G
14	chr14:65248703:T:C	0	65248703	C	T
14	chr14:65248706:A:G	0	65248706	G	A
14	chr14:65249080:A:G	0	65249080	G	A
14	chr14:65249135:T:C	0	65249135	C	T
14	chr14:65249295:T:C	0	65249295	C	T
14	chr14:65249330:T:C	0	65249330	C	T
14	chr14:65249449:C:T	0	65249449	T	C
14	chr14:65249920:T:C	0	65249920	C	T
14	chr14:65249932:A:G	0	65249932	G	A
14	chr14:65250028:G:A	0	65250028	A	G
14	chr14:65250127:G:T	0	65250127	T	G
14	chr14:65250249:A:G	0	65250249	G	A
14	chr14:65251153:C:T	0	65251153	T	C
14	chr14:65251349:G:A	0	65251349	A	G
14	chr14:65251956:G:A	0	65251956	A	G
14	chr14:65252272:G:A	0	65252272	A	G
14	chr14:65252413:A:G	0	65252413	G	A
14	chr14:65252497:G:T	0	65252497	T	G
14	chr14:65252522:C:T	0	65252522	T	C
14	chr14:65252781:C:T	0	65252781	T	C
14	chr14:65253338:T:C	0	65253338	C	T
14	chr14:65253347:G:A	0	65253347	A	G
14	chr14:65253861:G:A	0	65253861	A	G
14	chr14:65254165:G:A	0	65254165	A	G
14	chr14:65254444:A:G	0	65254444	G	A
14	chr14:65254502:G:A	0	65254502	A	G
14	chr14:65254791:T:C	0	65254791	C	T
14	chr14:65254923:G:A	0	65254923	A	G
14	chr14:65257244:A:G	0	65257244	G	A
14	chr14:65257389:C:T	0	65257389	T	C
14	chr14:65258234:T:G	0	65258234	G	T
14	chr14:65258308:A:T	0	65258308	T	A
14	chr14:65258452:A:G	0	65258452	G	A
14	chr14:65258499:T:G	0	65258499	G	T
14	chr14:65259033:T:C	0	65259033	C	T
14	chr14:65260126:A:C	0	65260126	C	A
14	chr14:65261170:T:G	0	65261170	G	T
14	chr14:65261693:T:G	0	65261693	G	T
14	chr14:65262256:T:C	0	65262256	C	T
14	chr14:65262819:C:T	0	65262819	T	C
14	chr14:65262839:T:G	0	65262839	G	T
14	chr14:65263281:A:C	0	65263281	C	A
14	chr14:65264779:A:G	0	65264779	G	A
14	chr14:65265069:A:C	0	65265069	C	A
14	chr14:65266004:G:T	0	65266004	T	G
14	chr14:65266013:G:T	0	65266013	T	G
14	chr14:65266350:C:A	0	65266350	A	C
14	chr14:65266637:A:G	0	65266637	G	A
14	chr14:65267336:G:A	0	65267336	A	G
14	chr14:65267773:T:A	0	65267773	A	T
14	chr14:65267987:A:G	0	65267987	G	A
14	chr14:65268153:A:G	0	65268153	G	A
14	chr14:65268417:T:A	0	65268417	A	T
14	chr14:65268639:C:T	0	65268639	T	C
14	chr14:65268821:C:T	0	65268821	T	C
14	chr14:65268966:T:C	0	65268966	C	T
14	chr14:65269214:T:G	0	65269214	G	T
14	chr14:65269460:A:C	0	65269460	C	A
14	chr14:65269464:C:T	0	65269464	T	C
14	chr14:65269606:G:A	0	65269606	A	G
14	chr14:65270386:ACT:A	0	65270386	A	ACT
14	chr14:65270475:C:A	0	65270475	A	C
14	chr14:65270862:C:G	0	65270862	G	C
14	chr14:65270888:G:A	0	65270888	A	G
14	chr14:65270890:T:C	0	65270890	C	T
14	chr14:65271311:C:T	0	65271311	T	C
14	chr14:65271408:A:G	0	65271408	G	A
14	chr14:65271717:T:C	0	65271717	C	T
14	chr14:65271832:G:C	0	65271832	C	G
14	chr14:65272389:C:T	0	65272389	T	C
14	chr14:65273187:T:G	0	65273187	G	T
14	chr14:65273578:A:G	0	65273578	G	A
14	chr14:65274048:C:T	0	65274048	T	C
14	chr14:65274248:A:G	0	65274248	G	A
14	chr14:65274793:A:G	0	65274793	G	A
14	chr14:65275745:C:T	0	65275745	T	C
14	chr14:65276141:C:T	0	65276141	T	C
14	chr14:65276151:T:C	0	65276151	C	T
14	chr14:65276289:C:G	0	65276289	G	C
14	chr14:65276792:T:C	0	65276792	C	T
14	chr14:65277732:T:C	0	65277732	C	T
14	chr14:65278262:G:C	0	65278262	C	G
14	chr14:65278777:C:T	0	65278777	T	C
14	chr14:65278929:C:T	0	65278929	T	C
14	chr14:65279181:C:T	0	65279181	T	C
14	chr14:65279247:A:G	0	65279247	G	A
14	chr14:65279520:T:C	0	65279520	C	T
14	chr14:65279848:C:T	0	65279848	T	C
14	chr14:65280151:G:A	0	65280151	A	G
14	chr14:65280244:T:C	0	65280244	C	T
14	chr14:65280727:C:T	0	65280727	T	C
14	chr14:65280892:AG:A	0	65280892	A	AG
14	chr14:65281011:A:G	0	65281011	G	A
14	chr14:65281041:A:G	0	65281041	G	A
14	chr14:65281119:A:G	0	65281119	G	A
14	chr14:65281570:A:G	0	65281570	G	A
14	chr14:65282471:T:TG	0	65282471	TG	T
14	chr14:65282576:T:A	0	65282576	A	T
14	chr14:65282577:C:A	0	65282577	A	C
14	chr14:65282679:G:A	0	65282679	A	G
14	chr14:65283117:TGAA:T	0	65283117	T	TGAA
14	chr14:65283127:A:G	0	65283127	G	A
14	chr14:65283130:G:A	0	65283130	A	G
14	chr14:65283254:C:G	0	65283254	G	C
14	chr14:65283508:T:C	0	65283508	C	T
14	chr14:65284156:T:C	0	65284156	C	T
14	chr14:65284264:C:T	0	65284264	T	C
14	chr14:65284347:G:A	0	65284347	A	G
14	chr14:65284708:C:T	0	65284708	T	C
14	chr14:65284804:C:T	0	65284804	T	C
14	chr14:65285753:G:A	0	65285753	A	G
14	chr14:65287302:C:G	0	65287302	G	C
14	chr14:65287557:C:T	0	65287557	T	C
14	chr14:65289563:A:T	0	65289563	T	A
14	chr14:65290435:A:G	0	65290435	G	A
14	chr14:65291379:G:A	0	65291379	A	G
14	chr14:65291518:G:A	0	65291518	A	G
14	chr14:65291924:G:A	0	65291924	A	G
14	chr14:65292318:C:T	0	65292318	T	C
14	chr14:65292976:C:T	0	65292976	T	C
14	chr14:65293825:C:A	0	65293825	A	C
14	chr14:65294573:T:A	0	65294573	A	T
14	chr14:65294600:C:T	0	65294600	T	C
14	chr14:65295675:T:C	0	65295675	C	T
14	chr14:65295758:A:G	0	65295758	G	A
14	chr14:65295908:T:C	0	65295908	C	T
14	chr14:65296206:T:C	0	65296206	C	T
14	chr14:65297351:T:C	0	65297351	C	T
14	chr14:65297839:T:C	0	65297839	C	T
14	chr14:65297855:G:C	0	65297855	C	G
14	chr14:65298016:G:T	0	65298016	T	G
14	chr14:65298852:T:C	0	65298852	C	T
14	chr14:65299074:AAAAAG:A	0	65299074	A	AAAAAG
14	chr14:65299117:C:T	0	65299117	T	C
14	chr14:65300615:C:T	0	65300615	T	C
14	chr14:65301061:G:A	0	65301061	A	G
14	chr14:65301872:T:A	0	65301872	A	T
14	chr14:65302552:T:A	0	65302552	A	T
14	chr14:65302699:A:T	0	65302699	T	A
14	chr14:65304229:A:G	0	65304229	G	A
14	chr14:65304260:C:T	0	65304260	T	C
14	chr14:65304329:T:G	0	65304329	G	T
14	chr14:65304392:G:A	0	65304392	A	G
14	chr14:65306837:T:C	0	65306837	C	T
14	chr14:65307264:C:T	0	65307264	T	C
14	chr14:65307759:T:C	0	65307759	C	T
14	chr14:65307768:C:G	0	65307768	G	C
14	chr14:65308469:T:C	0	65308469	C	T
14	chr14:65308977:T:G	0	65308977	G	T
14	chr14:65309697:G:C	0	65309697	C	G
14	chr14:65310406:G:A	0	65310406	A	G
14	chr14:65311386:A:G	0	65311386	G	A
14	chr14:65311398:G:GA	0	65311398	GA	G
14	chr14:65311461:A:G	0	65311461	G	A
14	chr14:65311512:AAAG:A	0	65311512	A	AAAG
14	chr14:65311572:A:C	0	65311572	C	A
14	chr14:65312115:T:C	0	65312115	C	T
14	chr14:65312410:G:A	0	65312410	A	G
14	chr14:65312420:G:A	0	65312420	A	G
14	chr14:65312764:A:G	0	65312764	G	A
14	chr14:65314513:TA:T	0	65314513	T	TA
14	chr14:65314516:A:T	0	65314516	T	A
14	chr14:65314877:C:T	0	65314877	T	C
14	chr14:65315994:G:A	0	65315994	A	G
14	chr14:65316301:T:C	0	65316301	C	T
14	chr14:65316552:T:G	0	65316552	G	T
14	chr14:65316676:G:A	0	65316676	A	G
14	chr14:65316742:A:G	0	65316742	G	A
14	chr14:65317391:G:A	0	65317391	A	G
14	chr14:65317841:G:A	0	65317841	A	G
14	chr14:65318142:G:T	0	65318142	T	G
14	chr14:65318476:G:A	0	65318476	A	G
14	chr14:65319067:G:A	0	65319067	A	G
14	chr14:65319111:T:C	0	65319111	C	T
14	chr14:65320397:A:T	0	65320397	T	A
14	chr14:65321223:T:C	0	65321223	C	T
14	chr14:65321719:C:T	0	65321719	T	C
14	chr14:65321772:A:G	0	65321772	G	A
14	chr14:65322359:G:A	0	65322359	A	G
14	chr14:65322853:A:C	0	65322853	C	A
14	chr14:65322974:A:AC	0	65322974	AC	A
14	chr14:65323011:C:T	0	65323011	T	C
14	chr14:65323273:C:G	0	65323273	G	C
14	chr14:65323697:A:G	0	65323697	G	A
14	chr14:65325433:G:T	0	65325433	T	G
14	chr14:65325551:A:C	0	65325551	C	A
14	chr14:65326121:C:T	0	65326121	T	C
14	chr14:65326134:A:G	0	65326134	G	A
14	chr14:65326450:T:C	0	65326450	C	T
14	chr14:65326506:A:G	0	65326506	G	A
14	chr14:65327609:G:A	0	65327609	A	G
14	chr14:65327974:C:T	0	65327974	T	C
14	chr14:65328045:G:T	0	65328045	T	G
14	chr14:65328363:C:T	0	65328363	T	C
14	chr14:65328466:CAATATTTAATTTTCAATG:C	0	65328466	C	CAATATTTAATTTTCAATG
14	chr14:65330975:A:T	0	65330975	T	A
14	chr14:65331048:G:T	0	65331048	T	G
14	chr14:65331066:A:G	0	65331066	G	A
14	chr14:65332630:A:T	0	65332630	T	A
14	chr14:65333087:G:A	0	65333087	A	G
14	chr14:65333111:G:T	0	65333111	T	G
14	chr14:65334306:G:A	0	65334306	A	G
14	chr14:65335093:A:G	0	65335093	G	A
14	chr14:65335604:A:G	0	65335604	G	A
14	chr14:65336589:T:C	0	65336589	C	T
14	chr14:65337610:G:A	0	65337610	A	G
14	chr14:65338807:A:G	0	65338807	G	A
14	chr14:65338991:T:A	0	65338991	A	T
14	chr14:65339772:T:G	0	65339772	G	T
14	chr14:65339919:C:T	0	65339919	T	C
14	chr14:65340159:T:C	0	65340159	C	T
14	chr14:65340449:C:G	0	65340449	G	C
14	chr14:65340724:C:T	0	65340724	T	C
14	chr14:65340976:G:A	0	65340976	A	G
14	chr14:65341063:G:A	0	65341063	A	G
14	chr14:65341082:C:A	0	65341082	A	C
14	chr14:65341750:C:T	0	65341750	T	C
14	chr14:65341896:A:G	0	65341896	G	A
14	chr14:65342529:C:T	0	65342529	T	C
14	chr14:65342539:AT:A	0	65342539	A	AT
14	chr14:65342568:C:A	0	65342568	A	C
14	chr14:65343259:A:C	0	65343259	C	A
14	chr14:65344682:A:T	0	65344682	T	A
14	chr14:65344819:T:C	0	65344819	C	T
14	chr14:65344954:C:T	0	65344954	T	C
14	chr14:65345647:GA:G	0	65345647	G	GA
14	chr14:65347544:A:T	0	65347544	T	A
14	chr14:65349268:A:G	0	65349268	G	A
14	chr14:65349590:G:A	0	65349590	A	G
14	chr14:65349769:A:G	0	65349769	G	A
14	chr14:65350469:A:G	0	65350469	G	A
14	chr14:65350518:G:C	0	65350518	C	G
14	chr14:65351521:T:C	0	65351521	C	T
14	chr14:65352013:T:G	0	65352013	G	T
14	chr14:65354422:G:T	0	65354422	T	G
14	chr14:65355276:G:A	0	65355276	A	G
14	chr14:65355775:C:T	0	65355775	T	C
14	chr14:65356205:G:T	0	65356205	T	G
14	chr14:65359715:A:G	0	65359715	G	A
14	chr14:65359860:C:G	0	65359860	G	C
14	chr14:65359862:A:G	0	65359862	G	A
14	chr14:65361489:C:T	0	65361489	T	C
14	chr14:65362834:T:C	0	65362834	C	T
14	chr14:65363233:TGCCTCA:T	0	65363233	T	TGCCTCA
14	chr14:65363295:TATTTTTAGTAGAGA:T	0	65363295	T	TATTTTTAGTAGAGA
14	chr14:65363314:GTTTCA:G	0	65363314	G	GTTTCA
14	chr14:65363346:T:TC	0	65363346	TC	T
14	chr14:65363987:T:C	0	65363987	C	T
14	chr14:65364274:G:A	0	65364274	A	G
14	chr14:65364423:G:A	0	65364423	A	G
14	chr14:65364503:T:C	0	65364503	C	T
14	chr14:65364868:A:C	0	65364868	C	A
14	chr14:65365200:C:T	0	65365200	T	C
14	chr14:65365288:A:G	0	65365288	G	A
14	chr14:65365689:A:G	0	65365689	G	A
14	chr14:65365773:A:T	0	65365773	T	A
14	chr14:65365812:A:G	0	65365812	G	A
14	chr14:65366068:C:T	0	65366068	T	C
14	chr14:65366656:A:G	0	65366656	G	A
14	chr14:65366722:T:C	0	65366722	C	T
14	chr14:65366781:C:T	0	65366781	T	C
14	chr14:65366821:T:C	0	65366821	C	T
14	chr14:65367614:A:G	0	65367614	G	A
14	chr14:65369377:T:A	0	65369377	A	T
14	chr14:65369563:C:T	0	65369563	T	C
14	chr14:65369867:A:G	0	65369867	G	A
14	chr14:65370785:C:T	0	65370785	T	C
14	chr14:65372796:G:C	0	65372796	C	G
14	chr14:65372956:A:G	0	65372956	G	A
14	chr14:65373801:G:C	0	65373801	C	G
14	chr14:65373848:A:G	0	65373848	G	A
14	chr14:65373944:AGAG:A	0	65373944	A	AGAG
14	chr14:65374056:A:G	0	65374056	G	A
14	chr14:65374345:T:G	0	65374345	G	T
14	chr14:65374604:T:G	0	65374604	G	T
14	chr14:65375300:T:A	0	65375300	A	T
14	chr14:65376641:A:G	0	65376641	G	A
14	chr14:65376655:A:G	0	65376655	G	A
14	chr14:65377729:TGAG:T	0	65377729	T	TGAG
14	chr14:65379238:T:C	0	65379238	C	T
14	chr14:65380108:G:A	0	65380108	A	G
14	chr14:65380123:G:T	0	65380123	T	G
14	chr14:65380147:T:C	0	65380147	C	T
14	chr14:65380177:C:T	0	65380177	T	C
14	chr14:65380340:C:T	0	65380340	T	C
14	chr14:65380426:T:G	0	65380426	G	T
14	chr14:65381400:C:G	0	65381400	G	C
14	chr14:65381405:T:C	0	65381405	C	T
14	chr14:65381427:T:A	0	65381427	A	T
14	chr14:65383535:G:A	0	65383535	A	G
14	chr14:65384440:T:C	0	65384440	C	T
14	chr14:65385299:G:A	0	65385299	A	G
14	chr14:65385390:A:T	0	65385390	T	A
14	chr14:65385421:C:G	0	65385421	G	C
14	chr14:65385452:G:T	0	65385452	T	G
14	chr14:65385570:A:AT	0	65385570	AT	A
14	chr14:65386396:T:C	0	65386396	C	T
14	chr14:65386415:C:G	0	65386415	G	C
14	chr14:65386628:T:C	0	65386628	C	T
14	chr14:65386683:G:C	0	65386683	C	G
14	chr14:65387519:G:C	0	65387519	C	G
14	chr14:65387958:A:G	0	65387958	G	A
14	chr14:65388240:A:G	0	65388240	G	A
14	chr14:65388630:T:C	0	65388630	C	T
14	chr14:65388670:G:A	0	65388670	A	G
14	chr14:65389044:C:T	0	65389044	T	C
14	chr14:65389253:G:A	0	65389253	A	G
14	chr14:65389297:T:C	0	65389297	C	T
14	chr14:65389359:G:A	0	65389359	A	G
14	chr14:65389393:C:T	0	65389393	T	C
14	chr14:65389472:C:T	0	65389472	T	C
14	chr14:65389533:G:A	0	65389533	A	G
14	chr14:65389537:C:T	0	65389537	T	C
14	chr14:65389675:G:A	0	65389675	A	G
14	chr14:65389918:G:A	0	65389918	A	G
14	chr14:65390106:A:G	0	65390106	G	A
14	chr14:65390406:A:G	0	65390406	G	A
14	chr14:65390428:A:G	0	65390428	G	A
14	chr14:65390694:A:G	0	65390694	G	A
14	chr14:65390763:A:G	0	65390763	G	A
14	chr14:65391539:A:G	0	65391539	G	A
14	chr14:65391590:G:A	0	65391590	A	G
14	chr14:65391996:G:A	0	65391996	A	G
14	chr14:65392020:C:A	0	65392020	A	C
14	chr14:65392246:A:G	0	65392246	G	A
14	chr14:65392591:C:T	0	65392591	T	C
14	chr14:65392762:C:T	0	65392762	T	C
14	chr14:65393250:G:T	0	65393250	T	G
14	chr14:65393320:A:G	0	65393320	G	A
14	chr14:65393521:A:G	0	65393521	G	A
14	chr14:65394684:A:C	0	65394684	C	A
14	chr14:65394975:C:T	0	65394975	T	C
14	chr14:65395005:G:T	0	65395005	T	G
14	chr14:65395438:C:T	0	65395438	T	C
14	chr14:65396269:C:T	0	65396269	T	C
14	chr14:65396843:G:A	0	65396843	A	G
14	chr14:65397030:T:C	0	65397030	C	T
14	chr14:65397066:T:A	0	65397066	A	T
14	chr14:65397734:A:G	0	65397734	G	A
14	chr14:65398348:C:T	0	65398348	T	C
14	chr14:65398907:T:G	0	65398907	G	T
14	chr14:65398953:A:C	0	65398953	C	A
14	chr14:65401751:T:A	0	65401751	A	T
14	chr14:65402519:T:A	0	65402519	A	T
14	chr14:65402548:A:G	0	65402548	G	A
14	chr14:65402823:C:T	0	65402823	T	C
14	chr14:65403876:G:T	0	65403876	T	G
14	chr14:65404659:G:C	0	65404659	C	G
14	chr14:65404664:G:A	0	65404664	A	G
14	chr14:65404784:C:T	0	65404784	T	C
14	chr14:65406729:A:G	0	65406729	G	A
14	chr14:65407980:C:T	0	65407980	T	C
14	chr14:65409710:C:T	0	65409710	T	C
14	chr14:65411493:TAAG:T	0	65411493	T	TAAG
14	chr14:65412191:C:T	0	65412191	T	C
14	chr14:65412636:T:G	0	65412636	G	T
14	chr14:65413903:C:A	0	65413903	A	C
14	chr14:65414222:A:G	0	65414222	G	A
14	chr14:65418557:T:C	0	65418557	C	T
14	chr14:65423540:G:C	0	65423540	C	G
14	chr14:65425421:C:G	0	65425421	G	C
14	chr14:65425453:C:T	0	65425453	T	C
14	chr14:65428602:A:G	0	65428602	G	A
14	chr14:65428605:A:C	0	65428605	C	A
14	chr14:65428721:A:AT	0	65428721	AT	A
14	chr14:65428988:G:T	0	65428988	T	G
14	chr14:65429043:T:C	0	65429043	C	T
14	chr14:65429516:A:G	0	65429516	G	A
14	chr14:65430195:TG:T	0	65430195	T	TG
14	chr14:65430196:G:T	0	65430196	T	G
14	chr14:65430252:A:C	0	65430252	C	A
14	chr14:65430650:T:A	0	65430650	A	T
14	chr14:65430729:A:C	0	65430729	C	A
14	chr14:65431903:A:G	0	65431903	G	A
14	chr14:65432667:A:C	0	65432667	C	A
14	chr14:65432808:G:T	0	65432808	T	G
14	chr14:65433086:A:G	0	65433086	G	A
14	chr14:65433565:T:C	0	65433565	C	T
14	chr14:65434886:G:A	0	65434886	A	G
14	chr14:65436096:A:G	0	65436096	G	A
14	chr14:65436723:T:C	0	65436723	C	T
14	chr14:65437519:G:A	0	65437519	A	G
14	chr14:65438693:C:T	0	65438693	T	C
14	chr14:65439651:A:G	0	65439651	G	A
14	chr14:65440760:A:G	0	65440760	G	A
14	chr14:65441596:A:C	0	65441596	C	A
14	chr14:65441811:A:T	0	65441811	T	A
14	chr14:65442287:T:G	0	65442287	G	T
14	chr14:65442636:A:G	0	65442636	G	A
14	chr14:65443215:C:T	0	65443215	T	C
14	chr14:65444126:G:C	0	65444126	C	G
14	chr14:65446111:G:A	0	65446111	A	G
14	chr14:65446818:T:G	0	65446818	G	T
14	chr14:65446856:G:C	0	65446856	C	G
14	chr14:65447229:C:T	0	65447229	T	C
14	chr14:65448149:A:G	0	65448149	G	A
14	chr14:65448508:G:A	0	65448508	A	G
14	chr14:65448579:A:C	0	65448579	C	A
14	chr14:65448954:A:G	0	65448954	G	A
14	chr14:65449060:T:C	0	65449060	C	T
14	chr14:65450073:C:T	0	65450073	T	C
14	chr14:65450251:C:T	0	65450251	T	C
14	chr14:65450942:C:T	0	65450942	T	C
14	chr14:65451359:C:T	0	65451359	T	C
14	chr14:65451873:C:T	0	65451873	T	C
14	chr14:65451934:C:T	0	65451934	T	C
14	chr14:65452328:T:C	0	65452328	C	T
14	chr14:65453034:G:GT	0	65453034	GT	G
14	chr14:65453300:A:G	0	65453300	G	A
14	chr14:65453717:G:A	0	65453717	A	G
14	chr14:65455513:T:C	0	65455513	C	T
14	chr14:65456525:T:C	0	65456525	C	T
14	chr14:65456649:C:T	0	65456649	T	C
14	chr14:65456909:G:A	0	65456909	A	G
14	chr14:65457020:A:G	0	65457020	G	A
14	chr14:65458075:A:G	0	65458075	G	A
14	chr14:65460030:T:G	0	65460030	G	T
14	chr14:65460051:G:C	0	65460051	C	G
14	chr14:65462414:T:C	0	65462414	C	T
14	chr14:65462618:C:T	0	65462618	T	C
14	chr14:65463090:A:G	0	65463090	G	A
14	chr14:65464940:T:A	0	65464940	A	T
14	chr14:65465003:T:C	0	65465003	C	T
14	chr14:65465879:G:A	0	65465879	A	G
14	chr14:65466383:T:C	0	65466383	C	T
14	chr14:65466481:T:G	0	65466481	G	T
14	chr14:65466753:A:G	0	65466753	G	A
14	chr14:65467579:C:T	0	65467579	T	C
14	chr14:65470218:G:A	0	65470218	A	G
14	chr14:65471650:A:G	0	65471650	G	A
14	chr14:65471923:C:T	0	65471923	T	C
14	chr14:65472540:T:C	0	65472540	C	T
14	chr14:65473971:G:A	0	65473971	A	G
14	chr14:65474906:C:T	0	65474906	T	C
14	chr14:65475993:G:C	0	65475993	C	G
14	chr14:65476122:A:G	0	65476122	G	A
14	chr14:65476206:G:C	0	65476206	C	G
14	chr14:65479608:C:CAA	0	65479608	CAA	C
14	chr14:65479894:A:T	0	65479894	T	A
14	chr14:65480026:C:T	0	65480026	T	C
14	chr14:65480155:T:C	0	65480155	C	T
14	chr14:65480688:T:G	0	65480688	G	T
14	chr14:65482214:C:T	0	65482214	T	C
14	chr14:65485163:T:C	0	65485163	C	T
14	chr14:65485182:AT:A	0	65485182	A	AT
14	chr14:65485186:T:A	0	65485186	A	T
14	chr14:65489813:A:G	0	65489813	G	A
14	chr14:65490179:A:G	0	65490179	G	A
14	chr14:65490397:A:G	0	65490397	G	A
14	chr14:65490736:A:G	0	65490736	G	A
14	chr14:65491985:G:A	0	65491985	A	G
14	chr14:65492121:C:T	0	65492121	T	C
14	chr14:65493308:C:G	0	65493308	G	C
14	chr14:65493587:T:C	0	65493587	C	T
14	chr14:65493687:G:C	0	65493687	C	G
14	chr14:65495371:A:G	0	65495371	G	A
14	chr14:65497670:T:A	0	65497670	A	T
14	chr14:65498637:C:T	0	65498637	T	C
14	chr14:65499674:G:T	0	65499674	T	G
14	chr14:65499837:C:T	0	65499837	T	C
14	chr14:65501955:G:A	0	65501955	A	G
14	chr14:65502237:T:G	0	65502237	G	T
14	chr14:65502952:T:A	0	65502952	A	T
14	chr14:65503652:G:C	0	65503652	C	G
14	chr14:65505227:T:C	0	65505227	C	T
14	chr14:65505711:G:A	0	65505711	A	G
14	chr14:65507238:G:A	0	65507238	A	G
14	chr14:65508106:TG:T	0	65508106	T	TG
14	chr14:65510075:G:T	0	65510075	T	G
14	chr14:65510464:C:T	0	65510464	T	C
14	chr14:65510881:A:G	0	65510881	G	A
14	chr14:65511109:A:G	0	65511109	G	A
14	chr14:65511496:A:C	0	65511496	C	A
14	chr14:65512118:T:G	0	65512118	G	T
14	chr14:65512455:G:A	0	65512455	A	G
14	chr14:65512711:G:A	0	65512711	A	G
14	chr14:65512738:G:A	0	65512738	A	G
14	chr14:65513491:AG:A	0	65513491	A	AG
14	chr14:65513851:C:T	0	65513851	T	C
14	chr14:65514705:A:T	0	65514705	T	A
14	chr14:65514721:G:T	0	65514721	T	G
14	chr14:65515113:T:TCATTTTTCTCTAACATAAAA	0	65515113	TCATTTTTCTCTAACATAAAA	T
14	chr14:65515117:G:GAAA	0	65515117	GAAA	G
14	chr14:65515119:T:A	0	65515119	A	T
14	chr14:65516172:C:T	0	65516172	T	C
14	chr14:65516730:G:A	0	65516730	A	G
14	chr14:65517205:T:C	0	65517205	C	T
14	chr14:65517967:AT:A	0	65517967	A	AT
14	chr14:65518453:T:C	0	65518453	C	T
14	chr14:65519231:A:C	0	65519231	C	A
14	chr14:65520482:C:T	0	65520482	T	C
14	chr14:65522340:A:G	0	65522340	G	A
14	chr14:65523058:G:A	0	65523058	A	G
14	chr14:65523671:C:T	0	65523671	T	C
14	chr14:65523753:A:T	0	65523753	T	A
14	chr14:65525019:A:G	0	65525019	G	A
14	chr14:65526448:A:G	0	65526448	G	A
14	chr14:65526922:T:C	0	65526922	C	T
14	chr14:65526953:A:C	0	65526953	C	A
14	chr14:65527139:A:G	0	65527139	G	A
14	chr14:65527861:A:G	0	65527861	G	A
14	chr14:65528162:G:A	0	65528162	A	G
14	chr14:65528231:C:T	0	65528231	T	C
14	chr14:65528673:A:G	0	65528673	G	A
14	chr14:65529901:T:C	0	65529901	C	T
14	chr14:65531213:G:A	0	65531213	A	G
14	chr14:65531351:C:T	0	65531351	T	C
14	chr14:65532370:T:C	0	65532370	C	T
14	chr14:65533377:G:A	0	65533377	A	G
14	chr14:65534358:T:G	0	65534358	G	T
14	chr14:65534524:A:G	0	65534524	G	A
14	chr14:65536157:A:G	0	65536157	G	A
14	chr14:65536485:AG:A	0	65536485	A	AG
14	chr14:65536627:A:T	0	65536627	T	A
14	chr14:65536708:T:C	0	65536708	C	T
14	chr14:65536748:T:A	0	65536748	A	T
14	chr14:65539080:C:T	0	65539080	T	C
14	chr14:65539864:T:A	0	65539864	A	T
14	chr14:65541442:T:C	0	65541442	C	T
14	chr14:65543071:C:T	0	65543071	T	C
14	chr14:65545906:G:A	0	65545906	A	G
14	chr14:65546305:C:T	0	65546305	T	C
14	chr14:65546792:TTA:T	0	65546792	T	TTA
14	chr14:65547489:A:T	0	65547489	T	A
14	chr14:65547879:A:T	0	65547879	T	A
14	chr14:65547963:T:G	0	65547963	G	T
14	chr14:65549130:A:T	0	65549130	T	A
14	chr14:65549529:A:G	0	65549529	G	A
14	chr14:65549666:G:A	0	65549666	A	G
14	chr14:65550799:T:C	0	65550799	C	T
14	chr14:65551128:CA:C	0	65551128	C	CA
14	chr14:65551168:A:G	0	65551168	G	A
14	chr14:65551941:C:T	0	65551941	T	C
14	chr14:65553304:T:G	0	65553304	G	T
14	chr14:65553353:A:T	0	65553353	T	A
14	chr14:65553382:A:G	0	65553382	G	A
14	chr14:65554606:T:C	0	65554606	C	T
14	chr14:65554851:A:T	0	65554851	T	A
14	chr14:65555329:C:T	0	65555329	T	C
14	chr14:65556114:T:A	0	65556114	A	T
14	chr14:65556413:A:T	0	65556413	T	A
14	chr14:65556472:G:A	0	65556472	A	G
14	chr14:65556779:G:A	0	65556779	A	G
14	chr14:65557188:G:A	0	65557188	A	G
14	chr14:65557243:T:C	0	65557243	C	T
14	chr14:65557435:G:C	0	65557435	C	G
14	chr14:65558645:A:G	0	65558645	G	A
14	chr14:65558880:T:TTA	0	65558880	TTA	T
14	chr14:65559222:G:A	0	65559222	A	G
14	chr14:65561728:A:G	0	65561728	G	A
14	chr14:65561787:T:C	0	65561787	C	T
14	chr14:65562129:T:C	0	65562129	C	T
14	chr14:65562705:G:GAA	0	65562705	GAA	G
14	chr14:65563043:C:T	0	65563043	T	C
14	chr14:65564347:T:G	0	65564347	G	T
14	chr14:65564920:T:G	0	65564920	G	T
14	chr14:65566084:A:C	0	65566084	C	A
14	chr14:65566216:G:A	0	65566216	A	G
14	chr14:65567112:T:C	0	65567112	C	T
14	chr14:65568048:G:C	0	65568048	C	G
14	chr14:65568103:A:G	0	65568103	G	A
14	chr14:65568711:T:C	0	65568711	C	T
14	chr14:65570043:T:G	0	65570043	G	T
14	chr14:65574927:C:T	0	65574927	T	C
14	chr14:65575741:C:T	0	65575741	T	C
14	chr14:65577411:G:A	0	65577411	A	G
14	chr14:65577758:T:C	0	65577758	C	T
14	chr14:65578825:G:C	0	65578825	C	G
14	chr14:65579524:G:C	0	65579524	C	G
14	chr14:65579816:G:A	0	65579816	A	G
14	chr14:65580098:A:G	0	65580098	G	A
14	chr14:65580304:T:C	0	65580304	C	T
14	chr14:65581077:T:C	0	65581077	C	T
14	chr14:65581301:G:A	0	65581301	A	G
14	chr14:65582154:C:T	0	65582154	T	C
14	chr14:65584382:G:T	0	65584382	T	G
14	chr14:65584818:G:A	0	65584818	A	G
14	chr14:65585754:G:A	0	65585754	A	G
14	chr14:65586066:A:G	0	65586066	G	A
14	chr14:65586288:G:A	0	65586288	A	G
14	chr14:65586373:G:A	0	65586373	A	G
14	chr14:65586443:G:A	0	65586443	A	G
14	chr14:65588060:T:C	0	65588060	C	T
14	chr14:65588709:GAT:G	0	65588709	G	GAT
14	chr14:65588892:G:A	0	65588892	A	G
14	chr14:65589225:C:A	0	65589225	A	C
14	chr14:65589690:C:T	0	65589690	T	C
14	chr14:65589734:A:G	0	65589734	G	A
14	chr14:65589790:T:A	0	65589790	A	T
14	chr14:65590734:A:G	0	65590734	G	A
14	chr14:65591320:T:C	0	65591320	C	T
14	chr14:65591946:T:A	0	65591946	A	T
14	chr14:65593979:G:A	0	65593979	A	G
14	chr14:65593989:C:A	0	65593989	A	C
14	chr14:65594006:G:A	0	65594006	A	G
14	chr14:65594842:T:C	0	65594842	C	T
14	chr14:65595414:T:C	0	65595414	C	T
14	chr14:65596677:A:G	0	65596677	G	A
14	chr14:65596864:C:G	0	65596864	G	C
14	chr14:65597181:T:C	0	65597181	C	T
14	chr14:65597201:TA:T	0	65597201	T	TA
14	chr14:65597402:G:A	0	65597402	A	G
14	chr14:65597438:C:G	0	65597438	G	C
14	chr14:65597610:G:A	0	65597610	A	G
14	chr14:65598109:G:A	0	65598109	A	G
14	chr14:65598916:C:G	0	65598916	G	C
14	chr14:65598948:G:A	0	65598948	A	G
14	chr14:65599283:A:G	0	65599283	G	A
14	chr14:65600288:T:C	0	65600288	C	T
14	chr14:65600370:T:G	0	65600370	G	T
14	chr14:65600598:T:G	0	65600598	G	T
14	chr14:65601484:T:G	0	65601484	G	T
14	chr14:65601567:A:G	0	65601567	G	A
14	chr14:65601602:G:C	0	65601602	C	G
14	chr14:65602949:G:A	0	65602949	A	G
14	chr14:65603699:C:G	0	65603699	G	C
14	chr14:65604013:C:T	0	65604013	T	C
14	chr14:65604294:G:A	0	65604294	A	G
14	chr14:65605015:T:G	0	65605015	G	T
14	chr14:65605322:C:T	0	65605322	T	C
14	chr14:65605760:TCTCA:T	0	65605760	T	TCTCA
14	chr14:65606993:A:G	0	65606993	G	A
14	chr14:65607917:T:G	0	65607917	G	T
14	chr14:65608286:C:T	0	65608286	T	C
14	chr14:65608936:T:C	0	65608936	C	T
14	chr14:65609311:T:A	0	65609311	A	T
14	chr14:65609634:A:G	0	65609634	G	A
14	chr14:65609812:T:C	0	65609812	C	T
14	chr14:65610070:T:C	0	65610070	C	T
14	chr14:65612397:C:T	0	65612397	T	C
14	chr14:65613412:A:T	0	65613412	T	A
14	chr14:65614387:A:G	0	65614387	G	A
14	chr14:65615484:T:C	0	65615484	C	T
14	chr14:65615855:A:G	0	65615855	G	A
14	chr14:65616485:A:G	0	65616485	G	A
14	chr14:65617782:A:C	0	65617782	C	A
14	chr14:65618711:G:T	0	65618711	T	G
14	chr14:65619355:C:G	0	65619355	G	C
14	chr14:65620238:A:G	0	65620238	G	A
14	chr14:65620460:A:G	0	65620460	G	A
14	chr14:65620623:G:C	0	65620623	C	G
14	chr14:65621257:G:T	0	65621257	T	G
14	chr14:65621855:C:T	0	65621855	T	C
14	chr14:65622187:C:T	0	65622187	T	C
14	chr14:65623221:C:T	0	65623221	T	C
14	chr14:65624819:A:G	0	65624819	G	A
14	chr14:65626525:T:G	0	65626525	G	T
14	chr14:65627154:G:A	0	65627154	A	G
14	chr14:65627345:A:G	0	65627345	G	A
14	chr14:65627732:G:A	0	65627732	A	G
14	chr14:65627953:T:G	0	65627953	G	T
14	chr14:65631307:A:G	0	65631307	G	A
14	chr14:65632216:C:T	0	65632216	T	C
14	chr14:65634501:A:G	0	65634501	G	A
14	chr14:65635546:G:A	0	65635546	A	G
14	chr14:65636098:C:T	0	65636098	T	C
14	chr14:65636121:G:A	0	65636121	A	G
14	chr14:65636709:G:A	0	65636709	A	G
14	chr14:65637469:T:C	0	65637469	C	T
14	chr14:65637985:A:T	0	65637985	T	A
14	chr14:65638251:G:A	0	65638251	A	G
14	chr14:65638361:T:C	0	65638361	C	T
14	chr14:65638615:A:G	0	65638615	G	A
14	chr14:65640493:G:A	0	65640493	A	G
14	chr14:65640765:CT:C	0	65640765	C	CT
14	chr14:65640918:A:G	0	65640918	G	A
14	chr14:65640954:A:G	0	65640954	G	A
14	chr14:65641300:C:T	0	65641300	T	C
14	chr14:65641497:A:G	0	65641497	G	A
14	chr14:65642413:G:A	0	65642413	A	G
14	chr14:65643432:G:A	0	65643432	A	G
14	chr14:65643610:T:C	0	65643610	C	T
14	chr14:65643910:T:C	0	65643910	C	T
14	chr14:65643935:A:G	0	65643935	G	A
14	chr14:65644301:T:A	0	65644301	A	T
14	chr14:65645123:G:C	0	65645123	C	G
14	chr14:65645183:T:A	0	65645183	A	T
14	chr14:65646453:T:G	0	65646453	G	T
14	chr14:65646515:C:T	0	65646515	T	C
14	chr14:65647119:G:A	0	65647119	A	G
14	chr14:65649904:T:A	0	65649904	A	T
14	chr14:65650072:G:A	0	65650072	A	G
14	chr14:65651294:C:T	0	65651294	T	C
14	chr14:65653082:A:G	0	65653082	G	A
14	chr14:65653297:G:C	0	65653297	C	G
14	chr14:65653932:G:A	0	65653932	A	G
14	chr14:65653957:C:T	0	65653957	T	C
14	chr14:65654774:A:G	0	65654774	G	A
14	chr14:65654835:T:G	0	65654835	G	T
14	chr14:65656007:TG:T	0	65656007	T	TG
14	chr14:65657386:A:C	0	65657386	C	A
14	chr14:65657867:T:G	0	65657867	G	T
14	chr14:65657943:C:CA	0	65657943	CA	C
14	chr14:65658453:G:A	0	65658453	A	G
14	chr14:65658625:CAAG:C	0	65658625	C	CAAG
14	chr14:65658932:A:G	0	65658932	G	A
14	chr14:65659512:A:G	0	65659512	G	A
14	chr14:65660061:T:C	0	65660061	C	T
14	chr14:65660374:A:G	0	65660374	G	A
14	chr14:65661520:A:T	0	65661520	T	A
14	chr14:65662423:C:A	0	65662423	A	C
14	chr14:65662436:G:T	0	65662436	T	G
14	chr14:65665562:C:T	0	65665562	T	C
14	chr14:65665730:C:T	0	65665730	T	C
14	chr14:65666468:C:G	0	65666468	G	C
14	chr14:65666890:G:A	0	65666890	A	G
14	chr14:65667004:C:T	0	65667004	T	C
14	chr14:65667187:A:G	0	65667187	G	A
14	chr14:65667833:T:C	0	65667833	C	T
14	chr14:65669445:C:A	0	65669445	A	C
14	chr14:65671556:C:T	0	65671556	T	C
14	chr14:65672799:T:G	0	65672799	G	T
14	chr14:65674728:A:G	0	65674728	G	A
14	chr14:65675782:A:G	0	65675782	G	A
14	chr14:65675806:A:G	0	65675806	G	A
14	chr14:65677037:C:T	0	65677037	T	C
14	chr14:65677062:A:G	0	65677062	G	A
14	chr14:65677774:A:G	0	65677774	G	A
14	chr14:65677912:A:C	0	65677912	C	A
14	chr14:65678363:C:T	0	65678363	T	C
14	chr14:65678600:C:A	0	65678600	A	C
14	chr14:65678678:C:T	0	65678678	T	C
14	chr14:65678782:A:G	0	65678782	G	A
14	chr14:65679574:A:G	0	65679574	G	A
14	chr14:65680047:T:C	0	65680047	C	T
14	chr14:65681528:G:T	0	65681528	T	G
14	chr14:65681631:C:G	0	65681631	G	C
14	chr14:65684901:G:A	0	65684901	A	G
14	chr14:65686402:G:A	0	65686402	A	G
14	chr14:65690655:T:C	0	65690655	C	T
14	chr14:65691143:C:A	0	65691143	A	C
14	chr14:65692072:A:G	0	65692072	G	A
14	chr14:65694036:CCTGT:C	0	65694036	C	CCTGT
14	chr14:65694109:C:A	0	65694109	A	C
14	chr14:65694801:C:T	0	65694801	T	C
14	chr14:65695081:C:T	0	65695081	T	C
14	chr14:65696031:C:A	0	65696031	A	C
14	chr14:65697062:G:A	0	65697062	A	G
14	chr14:65697899:C:T	0	65697899	T	C
14	chr14:65698082:C:T	0	65698082	T	C
14	chr14:65698151:G:A	0	65698151	A	G
14	chr14:65701392:T:G	0	65701392	G	T
14	chr14:65703305:C:T	0	65703305	T	C
14	chr14:65704415:G:A	0	65704415	A	G
14	chr14:65704823:T:C	0	65704823	C	T
14	chr14:65705582:A:T	0	65705582	T	A
14	chr14:65706032:C:G	0	65706032	G	C
14	chr14:65707262:C:T	0	65707262	T	C
14	chr14:65709675:T:G	0	65709675	G	T
14	chr14:65714277:C:T	0	65714277	T	C
14	chr14:65714670:G:A	0	65714670	A	G
14	chr14:65715302:A:G	0	65715302	G	A
14	chr14:65715660:A:G	0	65715660	G	A
14	chr14:65715718:T:C	0	65715718	C	T
14	chr14:65716631:T:G	0	65716631	G	T
14	chr14:65720349:T:C	0	65720349	C	T
14	chr14:65720373:T:C	0	65720373	C	T
14	chr14:65720393:G:A	0	65720393	A	G
14	chr14:65720726:G:A	0	65720726	A	G
14	chr14:65721645:CT:C	0	65721645	C	CT
14	chr14:65722164:T:A	0	65722164	A	T
14	chr14:65724488:T:C	0	65724488	C	T
14	chr14:65725064:T:A	0	65725064	A	T
14	chr14:65726009:T:C	0	65726009	C	T
14	chr14:65726036:G:A	0	65726036	A	G
14	chr14:65726197:G:T	0	65726197	T	G
14	chr14:65726940:C:T	0	65726940	T	C
14	chr14:65727301:T:C	0	65727301	C	T
14	chr14:65727813:T:C	0	65727813	C	T
14	chr14:65728686:TA:T	0	65728686	T	TA
14	chr14:65728865:G:A	0	65728865	A	G
14	chr14:65731207:G:A	0	65731207	A	G
14	chr14:65732421:C:G	0	65732421	G	C
14	chr14:65732944:G:A	0	65732944	A	G
14	chr14:65733459:A:G	0	65733459	G	A
14	chr14:65733740:T:C	0	65733740	C	T
14	chr14:65734050:G:A	0	65734050	A	G
14	chr14:65734655:G:C	0	65734655	C	G
14	chr14:65735158:A:G	0	65735158	G	A
14	chr14:65735613:TTA:T	0	65735613	T	TTA
14	chr14:65737089:C:T	0	65737089	T	C
14	chr14:65737871:C:T	0	65737871	T	C
14	chr14:65739250:A:G	0	65739250	G	A
14	chr14:65740258:A:G	0	65740258	G	A
14	chr14:65740332:G:T	0	65740332	T	G
14	chr14:65740562:T:C	0	65740562	C	T
14	chr14:65740595:G:T	0	65740595	T	G
14	chr14:65741035:T:C	0	65741035	C	T
14	chr14:65743065:A:G	0	65743065	G	A
14	chr14:65745227:TG:T	0	65745227	T	TG
14	chr14:65745373:ATGTATTTTT:A	0	65745373	A	ATGTATTTTT
14	chr14:65745653:A:G	0	65745653	G	A
14	chr14:65746268:G:A	0	65746268	A	G
14	chr14:65746747:G:A	0	65746747	A	G
14	chr14:65747502:C:T	0	65747502	T	C
14	chr14:65748093:A:G	0	65748093	G	A
14	chr14:65748124:A:T	0	65748124	T	A
14	chr14:65749115:G:T	0	65749115	T	G
14	chr14:65749560:C:T	0	65749560	T	C
14	chr14:65750108:G:C	0	65750108	C	G
14	chr14:65750154:AG:A	0	65750154	A	AG
14	chr14:65751877:C:T	0	65751877	T	C
14	chr14:65751925:TAGGG:T	0	65751925	T	TAGGG
14	chr14:65752976:A:G	0	65752976	G	A
14	chr14:65753198:G:A	0	65753198	A	G
14	chr14:65755053:T:C	0	65755053	C	T
14	chr14:65755062:G:T	0	65755062	T	G
14	chr14:65755720:T:C	0	65755720	C	T
14	chr14:65756674:C:G	0	65756674	G	C
14	chr14:65756778:C:T	0	65756778	T	C
14	chr14:65758434:T:A	0	65758434	A	T
14	chr14:65758738:CAT:C	0	65758738	C	CAT
14	chr14:65759382:C:T	0	65759382	T	C
14	chr14:65760167:G:A	0	65760167	A	G
14	chr14:65760262:C:T	0	65760262	T	C
14	chr14:65760787:G:T	0	65760787	T	G
14	chr14:65761035:G:A	0	65761035	A	G
14	chr14:65761074:T:G	0	65761074	G	T
14	chr14:65762641:T:C	0	65762641	C	T
14	chr14:65763314:C:A	0	65763314	A	C
14	chr14:65763696:A:G	0	65763696	G	A
14	chr14:65763724:C:T	0	65763724	T	C
14	chr14:65765368:A:G	0	65765368	G	A
14	chr14:65765756:A:G	0	65765756	G	A
14	chr14:65765884:T:C	0	65765884	C	T
14	chr14:65766076:T:C	0	65766076	C	T
14	chr14:65766240:T:TA	0	65766240	TA	T
14	chr14:65767730:C:T	0	65767730	T	C
14	chr14:65768298:T:C	0	65768298	C	T
14	chr14:65768924:A:G	0	65768924	G	A
14	chr14:65768972:T:C	0	65768972	C	T
14	chr14:65770050:G:A	0	65770050	A	G
14	chr14:65770235:A:C	0	65770235	C	A
14	chr14:65771248:C:T	0	65771248	T	C
14	chr14:65771983:G:A	0	65771983	A	G
14	chr14:65772045:T:C	0	65772045	C	T
14	chr14:65772572:C:T	0	65772572	T	C
14	chr14:65772652:T:C	0	65772652	C	T
14	chr14:65772683:C:G	0	65772683	G	C
14	chr14:65772739:C:T	0	65772739	T	C
14	chr14:65773419:T:G	0	65773419	G	T
14	chr14:65773565:G:A	0	65773565	A	G
14	chr14:65773916:T:C	0	65773916	C	T
14	chr14:65774011:T:A	0	65774011	A	T
14	chr14:65774049:G:A	0	65774049	A	G
14	chr14:65774065:A:G	0	65774065	G	A
14	chr14:65774079:G:A	0	65774079	A	G
14	chr14:65774350:T:C	0	65774350	C	T
14	chr14:65774861:G:A	0	65774861	A	G
14	chr14:65774955:G:T	0	65774955	T	G
14	chr14:65775063:G:A	0	65775063	A	G
14	chr14:65775596:A:G	0	65775596	G	A
14	chr14:65776186:T:C	0	65776186	C	T
14	chr14:65776256:G:A	0	65776256	A	G
14	chr14:65776362:C:T	0	65776362	T	C
14	chr14:65778359:T:C	0	65778359	C	T
14	chr14:65778481:G:A	0	65778481	A	G
14	chr14:65778632:G:A	0	65778632	A	G
14	chr14:65779874:G:A	0	65779874	A	G
14	chr14:65779964:C:T	0	65779964	T	C
14	chr14:65781294:A:G	0	65781294	G	A
14	chr14:65781743:A:G	0	65781743	G	A
14	chr14:65782346:G:T	0	65782346	T	G
14	chr14:65783439:A:G	0	65783439	G	A
14	chr14:65783514:G:A	0	65783514	A	G
14	chr14:65783556:T:G	0	65783556	G	T
14	chr14:65783693:C:G	0	65783693	G	C
14	chr14:65783961:A:G	0	65783961	G	A
14	chr14:65784238:A:G	0	65784238	G	A
14	chr14:65784281:G:T	0	65784281	T	G
14	chr14:65784332:T:C	0	65784332	C	T
14	chr14:65785872:A:G	0	65785872	G	A
14	chr14:65786219:A:G	0	65786219	G	A
14	chr14:65786739:G:A	0	65786739	A	G
14	chr14:65787097:A:T	0	65787097	T	A
14	chr14:65787477:G:T	0	65787477	T	G
14	chr14:65787860:A:C	0	65787860	C	A
14	chr14:65787863:T:C	0	65787863	C	T
14	chr14:65788679:A:C	0	65788679	C	A
14	chr14:65788690:G:A	0	65788690	A	G
14	chr14:65789505:G:A	0	65789505	A	G
14	chr14:65789618:C:T	0	65789618	T	C
14	chr14:65789754:A:T	0	65789754	T	A
14	chr14:65789771:T:C	0	65789771	C	T
14	chr14:65790250:C:T	0	65790250	T	C
14	chr14:65790576:G:A	0	65790576	A	G
14	chr14:65790701:C:T	0	65790701	T	C
14	chr14:65790749:A:G	0	65790749	G	A
14	chr14:65791314:C:A	0	65791314	A	C
14	chr14:65791817:C:G	0	65791817	G	C
14	chr14:65791965:C:T	0	65791965	T	C
14	chr14:65792428:A:G	0	65792428	G	A
14	chr14:65792447:G:C	0	65792447	C	G
14	chr14:65792676:T:C	0	65792676	C	T
14	chr14:65792710:A:G	0	65792710	G	A
14	chr14:65793001:G:A	0	65793001	A	G
14	chr14:65793147:G:A	0	65793147	A	G
14	chr14:65793497:C:T	0	65793497	T	C
14	chr14:65793661:T:C	0	65793661	C	T
14	chr14:65793884:C:A	0	65793884	A	C
14	chr14:65793936:C:T	0	65793936	T	C
14	chr14:65794265:TG:T	0	65794265	T	TG
14	chr14:65794343:G:A	0	65794343	A	G
14	chr14:65794617:G:A	0	65794617	A	G
14	chr14:65794650:C:T	0	65794650	T	C
14	chr14:65794802:G:A	0	65794802	A	G
14	chr14:65794902:A:G	0	65794902	G	A
14	chr14:65794994:T:C	0	65794994	C	T
14	chr14:65795523:G:A	0	65795523	A	G
14	chr14:65796076:C:G	0	65796076	G	C
14	chr14:65796318:G:A	0	65796318	A	G
14	chr14:65796537:A:G	0	65796537	G	A
14	chr14:65796689:C:T	0	65796689	T	C
14	chr14:65797142:T:C	0	65797142	C	T
14	chr14:65797289:T:C	0	65797289	C	T
14	chr14:65797303:T:C	0	65797303	C	T
14	chr14:65797369:T:C	0	65797369	C	T
14	chr14:65797400:A:G	0	65797400	G	A
14	chr14:65797468:A:G	0	65797468	G	A
14	chr14:65797512:G:A	0	65797512	A	G
14	chr14:65797629:C:T	0	65797629	T	C
14	chr14:65797685:T:A	0	65797685	A	T
14	chr14:65797687:T:A	0	65797687	A	T
14	chr14:65798175:A:G	0	65798175	G	A
14	chr14:65798472:T:G	0	65798472	G	T
14	chr14:65798558:T:C	0	65798558	C	T
14	chr14:65798678:G:T	0	65798678	T	G
14	chr14:65798681:T:C	0	65798681	C	T
14	chr14:65798851:T:C	0	65798851	C	T
14	chr14:65798943:AG:A	0	65798943	A	AG
14	chr14:65799064:C:T	0	65799064	T	C
14	chr14:65799211:A:G	0	65799211	G	A
14	chr14:65799362:T:A	0	65799362	A	T
14	chr14:65799959:G:T	0	65799959	T	G
14	chr14:65800106:G:T	0	65800106	T	G
14	chr14:65800642:C:T	0	65800642	T	C
14	chr14:65801358:A:G	0	65801358	G	A
14	chr14:65802930:A:C	0	65802930	C	A
14	chr14:65803154:A:G	0	65803154	G	A
14	chr14:65803524:G:A	0	65803524	A	G
14	chr14:65803624:C:T	0	65803624	T	C
14	chr14:65803692:C:T	0	65803692	T	C
14	chr14:65804526:GGCTC:G	0	65804526	G	GGCTC
14	chr14:65804931:C:G	0	65804931	G	C
14	chr14:65805842:A:G	0	65805842	G	A
14	chr14:65805929:A:G	0	65805929	G	A
14	chr14:65805946:G:A	0	65805946	A	G
14	chr14:65806116:A:G	0	65806116	G	A
14	chr14:65807020:C:T	0	65807020	T	C
14	chr14:65808979:T:A	0	65808979	A	T
14	chr14:65809037:A:G	0	65809037	G	A
14	chr14:65810257:T:TTATTTCTTTTTTA	0	65810257	TTATTTCTTTTTTA	T
14	chr14:65810559:C:T	0	65810559	T	C
14	chr14:65810567:T:G	0	65810567	G	T
14	chr14:65810649:G:A	0	65810649	A	G
14	chr14:65810939:G:A	0	65810939	A	G
14	chr14:65811478:A:G	0	65811478	G	A
14	chr14:65811751:T:A	0	65811751	A	T
14	chr14:65811802:C:T	0	65811802	T	C
14	chr14:65812235:AACCTCC:A	0	65812235	A	AACCTCC
14	chr14:65812274:T:A	0	65812274	A	T
14	chr14:65812818:C:T	0	65812818	T	C
14	chr14:65813085:C:T	0	65813085	T	C
14	chr14:65813715:T:G	0	65813715	G	T
14	chr14:65814857:A:G	0	65814857	G	A
14	chr14:65817036:T:C	0	65817036	C	T
14	chr14:65817319:T:G	0	65817319	G	T
14	chr14:65817555:TCCATACACACA:T	0	65817555	T	TCCATACACACA
14	chr14:65819039:CACACACACACATTACACCACATAA:C	0	65819039	C	CACACACACACATTACACCACATAA
14	chr14:65820613:G:T	0	65820613	T	G
14	chr14:65821192:C:T	0	65821192	T	C
14	chr14:65821203:C:A	0	65821203	A	C
14	chr14:65821256:T:C	0	65821256	C	T
14	chr14:65821912:G:T	0	65821912	T	G
14	chr14:65822632:G:A	0	65822632	A	G
14	chr14:65822863:C:T	0	65822863	T	C
14	chr14:65823408:G:T	0	65823408	T	G
14	chr14:65825267:A:C	0	65825267	C	A
14	chr14:65825275:G:A	0	65825275	A	G
14	chr14:65825771:AG:A	0	65825771	A	AG
14	chr14:65825848:C:T	0	65825848	T	C
14	chr14:65826102:C:T	0	65826102	T	C
14	chr14:65826199:A:G	0	65826199	G	A
14	chr14:65826202:A:G	0	65826202	G	A
14	chr14:65826782:G:A	0	65826782	A	G
14	chr14:65827425:T:C	0	65827425	C	T
14	chr14:65829360:T:C	0	65829360	C	T
14	chr14:65829369:A:G	0	65829369	G	A
14	chr14:65829489:T:C	0	65829489	C	T
14	chr14:65829906:C:T	0	65829906	T	C
14	chr14:65830277:T:C	0	65830277	C	T
14	chr14:65830408:C:T	0	65830408	T	C
14	chr14:65830422:G:A	0	65830422	A	G
14	chr14:65830501:T:C	0	65830501	C	T
14	chr14:65831462:C:T	0	65831462	T	C
14	chr14:65831768:C:T	0	65831768	T	C
14	chr14:65832176:G:A	0	65832176	A	G
14	chr14:65832396:AT:A	0	65832396	A	AT
14	chr14:65833263:G:A	0	65833263	A	G
14	chr14:65833989:T:C	0	65833989	C	T
14	chr14:65835058:A:G	0	65835058	G	A
14	chr14:65835806:G:A	0	65835806	A	G
14	chr14:65836211:C:G	0	65836211	G	C
14	chr14:65837656:A:T	0	65837656	T	A
14	chr14:65837752:C:T	0	65837752	T	C
14	chr14:65838702:G:C	0	65838702	C	G
14	chr14:65839399:C:T	0	65839399	T	C
14	chr14:65840343:G:A	0	65840343	A	G
14	chr14:65841095:T:C	0	65841095	C	T
14	chr14:65842066:T:C	0	65842066	C	T
14	chr14:65842116:A:T	0	65842116	T	A
14	chr14:65842202:T:C	0	65842202	C	T
14	chr14:65842384:G:A	0	65842384	A	G
14	chr14:65842885:T:C	0	65842885	C	T
14	chr14:65842897:A:C	0	65842897	C	A
14	chr14:65843614:A:G	0	65843614	G	A
14	chr14:65843832:G:A	0	65843832	A	G
14	chr14:65844159:G:C	0	65844159	C	G
14	chr14:65845797:A:G	0	65845797	G	A
14	chr14:65846849:A:G	0	65846849	G	A
14	chr14:65847837:G:A	0	65847837	A	G
14	chr14:65847869:TTTA:T	0	65847869	T	TTTA
14	chr14:65848541:G:T	0	65848541	T	G
14	chr14:65848890:C:T	0	65848890	T	C
14	chr14:65849165:G:A	0	65849165	A	G
14	chr14:65850394:G:T	0	65850394	T	G
14	chr14:65851911:G:A	0	65851911	A	G
14	chr14:65853321:C:T	0	65853321	T	C
14	chr14:65853571:A:G	0	65853571	G	A
14	chr14:65854659:A:G	0	65854659	G	A
14	chr14:65854957:G:A	0	65854957	A	G
14	chr14:65858504:TG:T	0	65858504	T	TG
14	chr14:65858775:C:T	0	65858775	T	C
14	chr14:65859952:A:G	0	65859952	G	A
14	chr14:65860431:C:T	0	65860431	T	C
14	chr14:65860572:C:G	0	65860572	G	C
14	chr14:65862279:T:C	0	65862279	C	T
14	chr14:65863844:G:C	0	65863844	C	G
14	chr14:65864003:T:G	0	65864003	G	T
14	chr14:65864849:C:T	0	65864849	T	C
14	chr14:65864850:A:G	0	65864850	G	A
14	chr14:65865688:G:A	0	65865688	A	G
14	chr14:65866549:A:G	0	65866549	G	A
14	chr14:65866952:G:A	0	65866952	A	G
14	chr14:65868170:G:A	0	65868170	A	G
14	chr14:65868441:T:C	0	65868441	C	T
14	chr14:65868884:T:G	0	65868884	G	T
14	chr14:65869244:C:T	0	65869244	T	C
14	chr14:65869532:C:T	0	65869532	T	C
14	chr14:65869705:C:T	0	65869705	T	C
14	chr14:65870840:C:T	0	65870840	T	C
14	chr14:65871264:C:A	0	65871264	A	C
14	chr14:65871526:A:G	0	65871526	G	A
14	chr14:65871786:A:C	0	65871786	C	A
14	chr14:65872300:A:G	0	65872300	G	A
14	chr14:65873007:G:A	0	65873007	A	G
14	chr14:65873871:C:T	0	65873871	T	C
14	chr14:65874417:T:A	0	65874417	A	T
14	chr14:65874902:T:A	0	65874902	A	T
14	chr14:65875353:C:A	0	65875353	A	C
14	chr14:65876450:G:T	0	65876450	T	G
14	chr14:65876529:G:A	0	65876529	A	G
14	chr14:65878190:C:A	0	65878190	A	C
14	chr14:65878651:G:C	0	65878651	C	G
14	chr14:65879553:G:T	0	65879553	T	G
14	chr14:65880224:A:G	0	65880224	G	A
14	chr14:65880400:G:A	0	65880400	A	G
14	chr14:65880694:G:A	0	65880694	A	G
14	chr14:65882014:T:G	0	65882014	G	T
14	chr14:65882513:G:A	0	65882513	A	G
14	chr14:65883316:TG:T	0	65883316	T	TG
14	chr14:65883370:A:G	0	65883370	G	A
14	chr14:65884015:C:T	0	65884015	T	C
14	chr14:65884265:T:G	0	65884265	G	T
14	chr14:65884949:A:C	0	65884949	C	A
14	chr14:65885563:A:G	0	65885563	G	A
14	chr14:65885903:A:G	0	65885903	G	A
14	chr14:65887030:C:T	0	65887030	T	C
14	chr14:65887759:C:T	0	65887759	T	C
14	chr14:65887762:C:T	0	65887762	T	C
14	chr14:65887888:T:C	0	65887888	C	T
14	chr14:65889161:A:T	0	65889161	T	A
14	chr14:65889549:A:G	0	65889549	G	A
14	chr14:65891350:ATAT:A	0	65891350	A	ATAT
14	chr14:65891969:G:A	0	65891969	A	G
14	chr14:65892187:C:T	0	65892187	T	C
14	chr14:65892566:A:G	0	65892566	G	A
14	chr14:65893394:G:C	0	65893394	C	G
14	chr14:65893457:T:A	0	65893457	A	T
14	chr14:65894140:G:A	0	65894140	A	G
14	chr14:65894214:G:T	0	65894214	T	G
14	chr14:65894575:T:C	0	65894575	C	T
14	chr14:65896344:T:A	0	65896344	A	T
14	chr14:65896511:G:A	0	65896511	A	G
14	chr14:65897472:T:C	0	65897472	C	T
14	chr14:65897473:T:A	0	65897473	A	T
14	chr14:65897604:G:C	0	65897604	C	G
14	chr14:65897787:C:T	0	65897787	T	C
14	chr14:65899126:G:C	0	65899126	C	G
14	chr14:65899593:C:T	0	65899593	T	C
14	chr14:65900146:C:T	0	65900146	T	C
14	chr14:65900574:A:G	0	65900574	G	A
14	chr14:65900675:T:G	0	65900675	G	T
14	chr14:65900969:C:T	0	65900969	T	C
14	chr14:65901173:A:G	0	65901173	G	A
14	chr14:65901267:G:C	0	65901267	C	G
14	chr14:65901400:T:C	0	65901400	C	T
14	chr14:65902349:TC:T	0	65902349	T	TC
14	chr14:65902417:G:A	0	65902417	A	G
14	chr14:65903757:A:G	0	65903757	G	A
14	chr14:65904544:G:A	0	65904544	A	G
14	chr14:65905122:G:A	0	65905122	A	G
14	chr14:65905711:C:A	0	65905711	A	C
14	chr14:65905957:A:G	0	65905957	G	A
14	chr14:65906084:AC:A	0	65906084	A	AC
14	chr14:65906089:C:T	0	65906089	T	C
14	chr14:65906277:A:G	0	65906277	G	A
14	chr14:65906968:G:A	0	65906968	A	G
14	chr14:65906970:A:G	0	65906970	G	A
14	chr14:65907226:C:G	0	65907226	G	C
14	chr14:65907305:TCTGTTACAG:T	0	65907305	T	TCTGTTACAG
14	chr14:65907443:G:T	0	65907443	T	G
14	chr14:65908505:A:G	0	65908505	G	A
14	chr14:65908736:G:A	0	65908736	A	G
14	chr14:65908783:G:A	0	65908783	A	G
14	chr14:65908960:T:C	0	65908960	C	T
14	chr14:65909142:C:A	0	65909142	A	C
14	chr14:65909168:C:T	0	65909168	T	C
14	chr14:65909347:A:G	0	65909347	G	A
14	chr14:65910620:G:A	0	65910620	A	G
14	chr14:65911135:G:T	0	65911135	T	G
14	chr14:65912160:A:G	0	65912160	G	A
14	chr14:65912733:T:C	0	65912733	C	T
14	chr14:65912753:G:A	0	65912753	A	G
14	chr14:65913005:C:T	0	65913005	T	C
14	chr14:65914017:T:A	0	65914017	A	T
14	chr14:65914128:T:C	0	65914128	C	T
14	chr14:65914851:T:C	0	65914851	C	T
14	chr14:65915343:C:T	0	65915343	T	C
14	chr14:65915438:A:G	0	65915438	G	A
14	chr14:65915694:C:A	0	65915694	A	C
14	chr14:65916177:A:G	0	65916177	G	A
14	chr14:65917034:T:G	0	65917034	G	T
14	chr14:65917197:A:G	0	65917197	G	A
14	chr14:65920400:C:T	0	65920400	T	C
14	chr14:65920763:A:G	0	65920763	G	A
14	chr14:65920974:C:T	0	65920974	T	C
14	chr14:65923985:T:G	0	65923985	G	T
14	chr14:65924203:A:G	0	65924203	G	A
14	chr14:65924381:G:A	0	65924381	A	G
14	chr14:65925065:C:T	0	65925065	T	C
14	chr14:65925431:C:T	0	65925431	T	C
14	chr14:65925680:T:G	0	65925680	G	T
14	chr14:65926705:G:A	0	65926705	A	G
14	chr14:65928515:T:C	0	65928515	C	T
14	chr14:65928622:T:C	0	65928622	C	T
14	chr14:65929450:C:T	0	65929450	T	C
14	chr14:65929798:G:A	0	65929798	A	G
14	chr14:65930468:C:T	0	65930468	T	C
14	chr14:65930651:A:G	0	65930651	G	A
14	chr14:65930664:G:C	0	65930664	C	G
14	chr14:65932527:C:T	0	65932527	T	C
14	chr14:65932937:A:G	0	65932937	G	A
14	chr14:65933279:G:A	0	65933279	A	G
14	chr14:65934020:C:A	0	65934020	A	C
14	chr14:65936201:T:C	0	65936201	C	T
14	chr14:65936267:C:T	0	65936267	T	C
14	chr14:65936318:T:A	0	65936318	A	T
14	chr14:65937715:T:C	0	65937715	C	T
14	chr14:65937774:T:C	0	65937774	C	T
14	chr14:65938712:T:A	0	65938712	A	T
14	chr14:65939197:A:G	0	65939197	G	A
14	chr14:65940344:A:C	0	65940344	C	A
14	chr14:65940465:C:T	0	65940465	T	C
14	chr14:65940528:G:A	0	65940528	A	G
14	chr14:65940621:T:C	0	65940621	C	T
14	chr14:65941759:A:G	0	65941759	G	A
14	chr14:65942610:T:C	0	65942610	C	T
14	chr14:65944436:G:A	0	65944436	A	G
14	chr14:65944608:A:G	0	65944608	G	A
14	chr14:65945517:G:A	0	65945517	A	G
14	chr14:65945581:G:C	0	65945581	C	G
14	chr14:65945728:A:G	0	65945728	G	A
14	chr14:65946672:T:C	0	65946672	C	T
14	chr14:65946685:G:A	0	65946685	A	G
14	chr14:65946942:C:T	0	65946942	T	C
14	chr14:65947572:A:G	0	65947572	G	A
14	chr14:65947886:C:A	0	65947886	A	C
14	chr14:65948243:G:A	0	65948243	A	G
14	chr14:65949316:G:A	0	65949316	A	G
14	chr14:65949508:T:C	0	65949508	C	T
14	chr14:65950570:C:T	0	65950570	T	C
14	chr14:65950850:TC:T	0	65950850	T	TC
14	chr14:65951005:T:C	0	65951005	C	T
14	chr14:65951009:A:G	0	65951009	G	A
14	chr14:65951033:A:G	0	65951033	G	A
14	chr14:65951242:C:T	0	65951242	T	C
14	chr14:65951750:T:A	0	65951750	A	T
14	chr14:65952381:G:C	0	65952381	C	G
14	chr14:65953034:C:T	0	65953034	T	C
14	chr14:65954377:A:C	0	65954377	C	A
14	chr14:65956946:G:C	0	65956946	C	G
14	chr14:65957454:T:C	0	65957454	C	T
14	chr14:65957887:C:A	0	65957887	A	C
14	chr14:65958052:T:C	0	65958052	C	T
14	chr14:65958118:G:T	0	65958118	T	G
14	chr14:65958177:C:T	0	65958177	T	C
14	chr14:65958224:T:C	0	65958224	C	T
14	chr14:65958441:A:C	0	65958441	C	A
14	chr14:65958565:A:G	0	65958565	G	A
14	chr14:65958769:T:C	0	65958769	C	T
14	chr14:65958900:G:A	0	65958900	A	G
14	chr14:65959156:T:C	0	65959156	C	T
14	chr14:65959160:T:G	0	65959160	G	T
14	chr14:65960108:C:T	0	65960108	T	C
14	chr14:65960524:G:A	0	65960524	A	G
14	chr14:65961051:A:G	0	65961051	G	A
14	chr14:65961193:C:T	0	65961193	T	C
14	chr14:65961920:A:G	0	65961920	G	A
14	chr14:65962603:G:A	0	65962603	A	G
14	chr14:65962691:T:C	0	65962691	C	T
14	chr14:65962788:G:A	0	65962788	A	G
14	chr14:65963605:G:A	0	65963605	A	G
14	chr14:65963924:G:A	0	65963924	A	G
14	chr14:65963972:C:T	0	65963972	T	C
14	chr14:65964676:C:T	0	65964676	T	C
14	chr14:65965217:T:C	0	65965217	C	T
14	chr14:65965577:A:C	0	65965577	C	A
14	chr14:65965843:A:G	0	65965843	G	A
14	chr14:65967318:T:C	0	65967318	C	T
14	chr14:65967520:T:A	0	65967520	A	T
14	chr14:65969231:A:G	0	65969231	G	A
14	chr14:65969644:T:C	0	65969644	C	T
14	chr14:65969823:C:T	0	65969823	T	C
14	chr14:65969974:G:A	0	65969974	A	G
14	chr14:65970017:T:C	0	65970017	C	T
14	chr14:65970845:A:G	0	65970845	G	A
14	chr14:65971471:T:G	0	65971471	G	T
14	chr14:65971477:A:T	0	65971477	T	A
14	chr14:65971663:C:A	0	65971663	A	C
14	chr14:65971948:A:G	0	65971948	G	A
14	chr14:65972131:A:G	0	65972131	G	A
14	chr14:65972205:T:C	0	65972205	C	T
14	chr14:65972673:C:T	0	65972673	T	C
14	chr14:65973193:A:G	0	65973193	G	A
14	chr14:65974206:T:TAG	0	65974206	TAG	T
14	chr14:65974829:C:T	0	65974829	T	C
14	chr14:65975099:T:C	0	65975099	C	T
14	chr14:65975128:T:G	0	65975128	G	T
14	chr14:65975221:G:A	0	65975221	A	G
14	chr14:65975288:A:G	0	65975288	G	A
14	chr14:65975349:T:C	0	65975349	C	T
14	chr14:65975724:T:C	0	65975724	C	T
14	chr14:65976136:GAGA:G	0	65976136	G	GAGA
14	chr14:65976188:T:C	0	65976188	C	T
14	chr14:65976778:A:G	0	65976778	G	A
14	chr14:65977626:C:T	0	65977626	T	C
14	chr14:65977792:T:C	0	65977792	C	T
14	chr14:65978838:CAG:C	0	65978838	C	CAG
14	chr14:65979626:G:A	0	65979626	A	G
14	chr14:65979879:C:T	0	65979879	T	C
14	chr14:65983373:C:T	0	65983373	T	C
14	chr14:65983974:T:C	0	65983974	C	T
14	chr14:65984535:C:T	0	65984535	T	C
14	chr14:65985696:A:G	0	65985696	G	A
14	chr14:65985811:T:C	0	65985811	C	T
14	chr14:65985814:G:A	0	65985814	A	G
14	chr14:65986456:T:G	0	65986456	G	T
14	chr14:65986751:A:C	0	65986751	C	A
14	chr14:65988784:A:G	0	65988784	G	A
14	chr14:65990154:A:T	0	65990154	T	A
14	chr14:65990549:T:C	0	65990549	C	T
14	chr14:65991533:C:T	0	65991533	T	C
14	chr14:65992976:A:G	0	65992976	G	A
14	chr14:65993042:G:A	0	65993042	A	G
14	chr14:65993119:A:C	0	65993119	C	A
14	chr14:65994024:A:G	0	65994024	G	A
14	chr14:65994041:A:G	0	65994041	G	A
14	chr14:65995260:G:T	0	65995260	T	G
14	chr14:65995397:T:C	0	65995397	C	T
14	chr14:65996666:G:A	0	65996666	A	G
14	chr14:65996815:TC:T	0	65996815	T	TC
14	chr14:65997351:G:A	0	65997351	A	G
14	chr14:65997710:C:G	0	65997710	G	C
14	chr14:65998094:A:G	0	65998094	G	A
14	chr14:65998670:A:G	0	65998670	G	A
14	chr14:65999730:T:G	0	65999730	G	T
14	chr14:65999989:C:T	0	65999989	T	C
14	chr14:66000848:A:ACT	0	66000848	ACT	A
14	chr14:66000850:T:C	0	66000850	C	T
14	chr14:66001135:C:T	0	66001135	T	C
14	chr14:66002043:C:T	0	66002043	T	C
14	chr14:66002327:G:A	0	66002327	A	G
14	chr14:66002545:T:C	0	66002545	C	T
14	chr14:66002582:T:C	0	66002582	C	T
14	chr14:66002876:C:A	0	66002876	A	C
14	chr14:66003647:A:G	0	66003647	G	A
14	chr14:66004104:T:C	0	66004104	C	T
14	chr14:66004185:G:A	0	66004185	A	G
14	chr14:66004833:A:AAT	0	66004833	AAT	A
14	chr14:66004948:C:T	0	66004948	T	C
14	chr14:66005397:G:T	0	66005397	T	G
14	chr14:66005469:G:A	0	66005469	A	G
14	chr14:66005527:C:G	0	66005527	G	C
14	chr14:66006058:A:G	0	66006058	G	A
14	chr14:66006202:T:A	0	66006202	A	T
14	chr14:66006432:T:A	0	66006432	A	T
14	chr14:66007634:A:C	0	66007634	C	A
14	chr14:66008276:T:C	0	66008276	C	T
14	chr14:66008367:T:C	0	66008367	C	T
14	chr14:66008449:T:C	0	66008449	C	T
14	chr14:66008656:C:T	0	66008656	T	C
14	chr14:66009586:T:C	0	66009586	C	T
14	chr14:66009686:G:A	0	66009686	A	G
14	chr14:66009778:C:T	0	66009778	T	C
14	chr14:66010030:C:G	0	66010030	G	C
14	chr14:66010749:G:A	0	66010749	A	G
14	chr14:66011015:G:A	0	66011015	A	G
14	chr14:66011034:T:C	0	66011034	C	T
14	chr14:66011603:G:C	0	66011603	C	G
14	chr14:66011646:C:T	0	66011646	T	C
14	chr14:66011765:C:T	0	66011765	T	C
14	chr14:66011800:G:A	0	66011800	A	G
14	chr14:66011938:T:C	0	66011938	C	T
14	chr14:66012100:C:T	0	66012100	T	C
14	chr14:66012110:C:G	0	66012110	G	C
14	chr14:66012149:G:A	0	66012149	A	G
14	chr14:66012190:C:A	0	66012190	A	C
14	chr14:66012406:TTTTTTTTTGTTTTG:T	0	66012406	T	TTTTTTTTTGTTTTG
14	chr14:66013050:A:C	0	66013050	C	A
14	chr14:66013053:G:A	0	66013053	A	G
14	chr14:66013479:G:A	0	66013479	A	G
14	chr14:66013530:A:C	0	66013530	C	A
14	chr14:66013568:G:A	0	66013568	A	G
14	chr14:66013576:G:T	0	66013576	T	G
14	chr14:66013616:C:T	0	66013616	T	C
14	chr14:66013633:T:C	0	66013633	C	T
14	chr14:66013810:C:T	0	66013810	T	C
14	chr14:66014047:G:A	0	66014047	A	G
14	chr14:66014094:G:T	0	66014094	T	G
14	chr14:66014595:C:G	0	66014595	G	C
14	chr14:66014661:G:A	0	66014661	A	G
14	chr14:66015358:G:A	0	66015358	A	G
14	chr14:66015621:G:A	0	66015621	A	G
14	chr14:66015852:C:T	0	66015852	T	C
14	chr14:66016474:A:G	0	66016474	G	A
14	chr14:66016575:C:T	0	66016575	T	C
14	chr14:66016576:G:A	0	66016576	A	G
14	chr14:66016600:C:T	0	66016600	T	C
14	chr14:66016686:A:G	0	66016686	G	A
14	chr14:66016741:G:A	0	66016741	A	G
14	chr14:66016863:C:T	0	66016863	T	C
14	chr14:66017218:C:T	0	66017218	T	C
14	chr14:66017219:A:G	0	66017219	G	A
14	chr14:66017399:C:A	0	66017399	A	C
14	chr14:66017534:C:G	0	66017534	G	C
14	chr14:66017618:A:T	0	66017618	T	A
14	chr14:66018350:C:T	0	66018350	T	C
14	chr14:66018523:T:C	0	66018523	C	T
14	chr14:66018864:T:G	0	66018864	G	T
14	chr14:66018885:G:A	0	66018885	A	G
14	chr14:66018942:G:A	0	66018942	A	G
14	chr14:66019124:A:T	0	66019124	T	A
14	chr14:66019134:G:GGCATCACAGATT	0	66019134	GGCATCACAGATT	G
14	chr14:66019229:C:T	0	66019229	T	C
14	chr14:66019678:G:A	0	66019678	A	G
14	chr14:66019886:G:A	0	66019886	A	G
14	chr14:66019922:T:C	0	66019922	C	T
14	chr14:66021142:A:G	0	66021142	G	A
14	chr14:66021178:G:A	0	66021178	A	G
14	chr14:66021201:G:A	0	66021201	A	G
14	chr14:66021689:G:A	0	66021689	A	G
14	chr14:66021744:T:C	0	66021744	C	T
14	chr14:66022110:T:C	0	66022110	C	T
14	chr14:66022520:A:G	0	66022520	G	A
14	chr14:66022653:C:T	0	66022653	T	C
14	chr14:66022739:G:A	0	66022739	A	G
14	chr14:66023662:T:C	0	66023662	C	T
14	chr14:66023732:T:C	0	66023732	C	T
14	chr14:66023838:C:G	0	66023838	G	C
14	chr14:66024006:C:T	0	66024006	T	C
14	chr14:66024166:C:G	0	66024166	G	C
14	chr14:66024589:T:A	0	66024589	A	T
14	chr14:66024780:G:A	0	66024780	A	G
14	chr14:66025178:G:GGAAACA	0	66025178	GGAAACA	G
14	chr14:66025389:G:A	0	66025389	A	G
14	chr14:66025803:T:G	0	66025803	G	T
14	chr14:66026389:G:A	0	66026389	A	G
14	chr14:66026961:A:T	0	66026961	T	A
14	chr14:66027015:A:T	0	66027015	T	A
14	chr14:66027916:A:G	0	66027916	G	A
14	chr14:66028385:G:A	0	66028385	A	G
14	chr14:66029306:G:A	0	66029306	A	G
14	chr14:66029666:C:A	0	66029666	A	C
14	chr14:66030338:A:G	0	66030338	G	A
14	chr14:66030848:G:A	0	66030848	A	G
14	chr14:66030965:C:T	0	66030965	T	C
14	chr14:66031148:G:A	0	66031148	A	G
14	chr14:66031335:T:A	0	66031335	A	T
14	chr14:66031788:C:T	0	66031788	T	C
14	chr14:66032201:C:G	0	66032201	G	C
14	chr14:66032267:G:A	0	66032267	A	G
14	chr14:66032387:T:C	0	66032387	C	T
14	chr14:66032581:C:T	0	66032581	T	C
14	chr14:66033127:G:A	0	66033127	A	G
14	chr14:66033464:C:T	0	66033464	T	C
14	chr14:66033531:C:G	0	66033531	G	C
14	chr14:66033551:A:G	0	66033551	G	A
14	chr14:66033588:A:T	0	66033588	T	A
14	chr14:66034082:G:C	0	66034082	C	G
14	chr14:66035691:CCAACCCTCAGGTAGTT:C	0	66035691	C	CCAACCCTCAGGTAGTT
14	chr14:66037054:C:T	0	66037054	T	C
14	chr14:66037394:G:A	0	66037394	A	G
14	chr14:66037894:G:T	0	66037894	T	G
14	chr14:66038008:T:C	0	66038008	C	T
14	chr14:66038050:T:C	0	66038050	C	T
14	chr14:66038072:G:A	0	66038072	A	G
14	chr14:66038435:C:T	0	66038435	T	C
14	chr14:66038478:T:C	0	66038478	C	T
14	chr14:66038717:G:A	0	66038717	A	G
14	chr14:66039228:G:C	0	66039228	C	G
14	chr14:66039523:A:G	0	66039523	G	A
14	chr14:66039811:G:A	0	66039811	A	G
14	chr14:66040810:T:C	0	66040810	C	T
14	chr14:66041413:A:G	0	66041413	G	A
14	chr14:66042556:G:T	0	66042556	T	G
14	chr14:66042795:C:A	0	66042795	A	C
14	chr14:66043080:G:A	0	66043080	A	G
14	chr14:66043128:G:T	0	66043128	T	G
14	chr14:66043265:C:T	0	66043265	T	C
14	chr14:66044232:G:A	0	66044232	A	G
14	chr14:66044465:C:G	0	66044465	G	C
14	chr14:66044547:T:G	0	66044547	G	T
14	chr14:66044613:T:C	0	66044613	C	T
14	chr14:66044805:T:C	0	66044805	C	T
14	chr14:66044886:T:C	0	66044886	C	T
14	chr14:66044939:G:A	0	66044939	A	G
14	chr14:66044947:G:A	0	66044947	A	G
14	chr14:66045265:TAA:T	0	66045265	T	TAA
14	chr14:66045291:C:A	0	66045291	A	C
14	chr14:66045545:T:C	0	66045545	C	T
14	chr14:66045723:G:A	0	66045723	A	G
14	chr14:66046165:A:G	0	66046165	G	A
14	chr14:66046225:G:A	0	66046225	A	G
14	chr14:66046270:C:T	0	66046270	T	C
14	chr14:66046332:G:A	0	66046332	A	G
14	chr14:66046345:A:G	0	66046345	G	A
14	chr14:66046382:T:C	0	66046382	C	T
14	chr14:66046645:T:C	0	66046645	C	T
14	chr14:66046729:A:G	0	66046729	G	A
14	chr14:66046922:A:G	0	66046922	G	A
14	chr14:66046970:C:T	0	66046970	T	C
14	chr14:66047075:C:T	0	66047075	T	C
14	chr14:66047078:T:G	0	66047078	G	T
14	chr14:66047214:C:CT	0	66047214	CT	C
14	chr14:66047222:T:C	0	66047222	C	T
14	chr14:66047803:A:C	0	66047803	C	A
14	chr14:66047837:A:G	0	66047837	G	A
14	chr14:66047848:C:T	0	66047848	T	C
14	chr14:66047971:C:A	0	66047971	A	C
14	chr14:66048121:A:G	0	66048121	G	A
14	chr14:66049452:T:TCGGAGCACACACTCTG	0	66049452	TCGGAGCACACACTCTG	T
14	chr14:66049522:C:T	0	66049522	T	C
14	chr14:66049725:A:ACTT	0	66049725	ACTT	A
14	chr14:66049854:A:G	0	66049854	G	A
14	chr14:66049950:G:A	0	66049950	A	G
14	chr14:66050333:C:G	0	66050333	G	C
14	chr14:66050611:A:G	0	66050611	G	A
14	chr14:66050720:C:T	0	66050720	T	C
14	chr14:66050788:A:G	0	66050788	G	A
14	chr14:66050800:G:A	0	66050800	A	G
14	chr14:66050826:C:CA	0	66050826	CA	C
14	chr14:66051055:T:C	0	66051055	C	T
14	chr14:66051373:C:T	0	66051373	T	C
14	chr14:66051789:G:C	0	66051789	C	G
14	chr14:66051857:G:A	0	66051857	A	G
14	chr14:66052308:T:A	0	66052308	A	T
14	chr14:66052344:A:G	0	66052344	G	A
14	chr14:66052407:C:T	0	66052407	T	C
14	chr14:66052781:A:T	0	66052781	T	A
14	chr14:66052819:C:T	0	66052819	T	C
14	chr14:66052820:A:T	0	66052820	T	A
14	chr14:66053123:T:G	0	66053123	G	T
14	chr14:66053152:A:G	0	66053152	G	A
14	chr14:66053365:G:C	0	66053365	C	G
14	chr14:66053574:A:G	0	66053574	G	A
14	chr14:66053809:G:A	0	66053809	A	G
14	chr14:66054021:G:T	0	66054021	T	G
14	chr14:66054128:C:G	0	66054128	G	C
14	chr14:66054426:C:T	0	66054426	T	C
14	chr14:66054982:A:C	0	66054982	C	A
14	chr14:66055429:C:T	0	66055429	T	C
14	chr14:66055768:T:C	0	66055768	C	T
14	chr14:66056021:G:A	0	66056021	A	G
14	chr14:66056096:A:C	0	66056096	C	A
14	chr14:66056177:C:T	0	66056177	T	C
14	chr14:66056450:A:C	0	66056450	C	A
14	chr14:66056663:T:C	0	66056663	C	T
14	chr14:66058554:C:T	0	66058554	T	C
14	chr14:66058618:G:A	0	66058618	A	G
14	chr14:66059170:C:T	0	66059170	T	C
14	chr14:66059777:A:G	0	66059777	G	A
14	chr14:66060220:A:G	0	66060220	G	A
14	chr14:66060948:C:G	0	66060948	G	C
14	chr14:66061094:T:C	0	66061094	C	T
14	chr14:66061870:T:C	0	66061870	C	T
14	chr14:66061923:T:C	0	66061923	C	T
14	chr14:66062598:A:ACT	0	66062598	ACT	A
14	chr14:66062801:A:T	0	66062801	T	A
14	chr14:66063091:A:G	0	66063091	G	A
14	chr14:66063804:A:G	0	66063804	G	A
14	chr14:66065226:T:C	0	66065226	C	T
14	chr14:66065834:CT:C	0	66065834	C	CT
14	chr14:66066084:G:A	0	66066084	A	G
14	chr14:66066387:G:C	0	66066387	C	G
14	chr14:66066426:A:G	0	66066426	G	A
14	chr14:66066509:G:T	0	66066509	T	G
14	chr14:66066514:G:A	0	66066514	A	G
14	chr14:66066796:C:T	0	66066796	T	C
14	chr14:66066816:C:T	0	66066816	T	C
14	chr14:66067126:C:T	0	66067126	T	C
14	chr14:66067466:A:G	0	66067466	G	A
14	chr14:66067882:G:A	0	66067882	A	G
14	chr14:66068428:C:G	0	66068428	G	C
14	chr14:66069157:T:A	0	66069157	A	T
14	chr14:66069584:T:C	0	66069584	C	T
14	chr14:66069918:G:A	0	66069918	A	G
14	chr14:66069943:A:G	0	66069943	G	A
14	chr14:66070028:CA:C	0	66070028	C	CA
14	chr14:66070196:A:G	0	66070196	G	A
14	chr14:66070402:T:C	0	66070402	C	T
14	chr14:66071043:C:G	0	66071043	G	C
14	chr14:66071414:T:C	0	66071414	C	T
14	chr14:66072090:G:A	0	66072090	A	G
14	chr14:66072397:C:A	0	66072397	A	C
14	chr14:66073432:T:C	0	66073432	C	T
14	chr14:66073619:A:C	0	66073619	C	A
14	chr14:66074221:C:T	0	66074221	T	C
14	chr14:66076249:T:C	0	66076249	C	T
14	chr14:66076251:G:C	0	66076251	C	G
14	chr14:66076355:A:G	0	66076355	G	A
14	chr14:66076721:A:AC	0	66076721	AC	A
14	chr14:66077547:C:G	0	66077547	G	C
14	chr14:66077562:T:C	0	66077562	C	T
14	chr14:66078217:A:G	0	66078217	G	A
14	chr14:66078563:G:C	0	66078563	C	G
14	chr14:66078727:C:CT	0	66078727	CT	C
14	chr14:66078733:A:C	0	66078733	C	A
14	chr14:66079340:A:G	0	66079340	G	A
14	chr14:66079455:A:C	0	66079455	C	A
14	chr14:66080138:A:G	0	66080138	G	A
14	chr14:66080302:G:A	0	66080302	A	G
14	chr14:66080415:A:G	0	66080415	G	A
14	chr14:66080748:C:G	0	66080748	G	C
14	chr14:66080907:A:G	0	66080907	G	A
14	chr14:66081797:A:G	0	66081797	G	A
14	chr14:66082434:A:T	0	66082434	T	A
14	chr14:66086509:T:A	0	66086509	A	T
14	chr14:66086855:C:T	0	66086855	T	C
14	chr14:66086875:A:G	0	66086875	G	A
14	chr14:66086965:G:A	0	66086965	A	G
14	chr14:66087067:A:G	0	66087067	G	A
14	chr14:66087163:G:A	0	66087163	A	G
14	chr14:66088828:T:C	0	66088828	C	T
14	chr14:66090875:C:T	0	66090875	T	C
14	chr14:66091163:A:G	0	66091163	G	A
14	chr14:66091241:G:A	0	66091241	A	G
14	chr14:66091365:A:T	0	66091365	T	A
14	chr14:66091797:A:G	0	66091797	G	A
14	chr14:66092460:T:G	0	66092460	G	T
14	chr14:66092737:G:A	0	66092737	A	G
14	chr14:66094144:G:A	0	66094144	A	G
14	chr14:66094195:G:A	0	66094195	A	G
14	chr14:66095146:A:C	0	66095146	C	A
14	chr14:66096234:C:T	0	66096234	T	C
14	chr14:66096538:T:C	0	66096538	C	T
14	chr14:66096818:A:G	0	66096818	G	A
14	chr14:66096918:T:C	0	66096918	C	T
14	chr14:66096935:C:T	0	66096935	T	C
14	chr14:66098520:T:C	0	66098520	C	T
14	chr14:66101107:T:C	0	66101107	C	T
14	chr14:66101603:C:G	0	66101603	G	C
14	chr14:66103681:A:G	0	66103681	G	A
14	chr14:66104739:C:T	0	66104739	T	C
14	chr14:66105074:G:A	0	66105074	A	G
14	chr14:66105239:A:G	0	66105239	G	A
14	chr14:66106441:A:G	0	66106441	G	A
14	chr14:66107380:A:C	0	66107380	C	A
14	chr14:66108694:T:C	0	66108694	C	T
14	chr14:66111484:C:T	0	66111484	T	C
14	chr14:66111771:G:A	0	66111771	A	G
14	chr14:66112128:C:T	0	66112128	T	C
14	chr14:66116322:T:A	0	66116322	A	T
14	chr14:66119383:G:A	0	66119383	A	G
14	chr14:66119688:A:G	0	66119688	G	A
14	chr14:66121117:A:G	0	66121117	G	A
14	chr14:66121877:G:T	0	66121877	T	G
14	chr14:66122522:A:G	0	66122522	G	A
14	chr14:66123171:C:T	0	66123171	T	C
14	chr14:66124912:C:T	0	66124912	T	C
14	chr14:66125332:C:T	0	66125332	T	C
14	chr14:66126071:A:G	0	66126071	G	A
14	chr14:66126332:A:G	0	66126332	G	A
14	chr14:66126950:T:A	0	66126950	A	T
14	chr14:66126951:T:A	0	66126951	A	T
14	chr14:66128768:T:G	0	66128768	G	T
14	chr14:66129836:A:C	0	66129836	C	A
14	chr14:66129863:G:A	0	66129863	A	G
14	chr14:66130567:C:T	0	66130567	T	C
14	chr14:66131267:G:A	0	66131267	A	G
14	chr14:66132588:G:A	0	66132588	A	G
14	chr14:66134012:T:C	0	66134012	C	T
14	chr14:66134041:T:C	0	66134041	C	T
14	chr14:66137714:T:G	0	66137714	G	T
14	chr14:66138832:A:G	0	66138832	G	A
14	chr14:66140008:A:G	0	66140008	G	A
14	chr14:66145920:T:C	0	66145920	C	T
14	chr14:66146502:A:G	0	66146502	G	A
14	chr14:66146788:G:A	0	66146788	A	G
14	chr14:66148102:T:C	0	66148102	C	T
14	chr14:66148323:G:T	0	66148323	T	G
14	chr14:66150072:T:G	0	66150072	G	T
14	chr14:66152010:C:G	0	66152010	G	C
14	chr14:66153040:A:T	0	66153040	T	A
14	chr14:66153410:A:G	0	66153410	G	A
14	chr14:66154575:A:C	0	66154575	C	A
14	chr14:66155488:C:T	0	66155488	T	C
14	chr14:66156091:A:G	0	66156091	G	A
14	chr14:66156632:T:C	0	66156632	C	T
14	chr14:66156753:C:G	0	66156753	G	C
14	chr14:66157534:T:C	0	66157534	C	T
14	chr14:66157882:C:T	0	66157882	T	C
14	chr14:66158764:CAA:C	0	66158764	C	CAA
14	chr14:66160991:G:A	0	66160991	A	G
14	chr14:66161768:G:A	0	66161768	A	G
14	chr14:66162791:T:C	0	66162791	C	T
14	chr14:66170125:T:C	0	66170125	C	T
14	chr14:66170306:A:G	0	66170306	G	A
14	chr14:66170717:C:T	0	66170717	T	C
14	chr14:66170722:A:G	0	66170722	G	A
14	chr14:66172450:C:T	0	66172450	T	C
14	chr14:66176003:G:A	0	66176003	A	G
14	chr14:66176166:G:A	0	66176166	A	G
14	chr14:66176416:AT:A	0	66176416	A	AT
14	chr14:66177283:T:C	0	66177283	C	T
14	chr14:66177310:G:T	0	66177310	T	G
14	chr14:66177564:G:A	0	66177564	A	G
14	chr14:66180349:T:C	0	66180349	C	T
14	chr14:66181056:C:T	0	66181056	T	C
14	chr14:66181465:T:C	0	66181465	C	T
14	chr14:66182151:A:T	0	66182151	T	A
14	chr14:66182213:C:T	0	66182213	T	C
14	chr14:66182702:C:G	0	66182702	G	C
14	chr14:66182760:A:G	0	66182760	G	A
14	chr14:66184001:G:A	0	66184001	A	G
14	chr14:66185071:T:C	0	66185071	C	T
14	chr14:66185171:C:T	0	66185171	T	C
14	chr14:66185300:T:C	0	66185300	C	T
14	chr14:66185549:C:T	0	66185549	T	C
14	chr14:66185926:G:C	0	66185926	C	G
14	chr14:66187290:T:C	0	66187290	C	T
14	chr14:66188089:G:A	0	66188089	A	G
14	chr14:66188704:T:C	0	66188704	C	T
14	chr14:66188926:G:A	0	66188926	A	G
14	chr14:66189301:T:G	0	66189301	G	T
14	chr14:66189510:A:G	0	66189510	G	A
14	chr14:66189533:A:G	0	66189533	G	A
14	chr14:66189595:G:A	0	66189595	A	G
14	chr14:66190272:G:T	0	66190272	T	G
14	chr14:66190514:A:C	0	66190514	C	A
14	chr14:66191037:G:C	0	66191037	C	G
14	chr14:66192768:T:C	0	66192768	C	T
14	chr14:66192967:A:G	0	66192967	G	A
14	chr14:66194180:C:T	0	66194180	T	C
14	chr14:66194612:T:G	0	66194612	G	T
14	chr14:66196356:T:A	0	66196356	A	T
14	chr14:66196618:G:T	0	66196618	T	G
14	chr14:66197826:T:C	0	66197826	C	T
14	chr14:66198570:G:A	0	66198570	A	G
14	chr14:66199892:A:C	0	66199892	C	A
14	chr14:66199964:C:T	0	66199964	T	C
14	chr14:66200604:C:T	0	66200604	T	C
14	chr14:66200779:G:A	0	66200779	A	G
14	chr14:66201278:A:C	0	66201278	C	A
14	chr14:66201902:C:G	0	66201902	G	C
14	chr14:66201983:G:T	0	66201983	T	G
14	chr14:66202703:A:G	0	66202703	G	A
14	chr14:66205353:G:A	0	66205353	A	G
14	chr14:66205747:C:A	0	66205747	A	C
14	chr14:66207624:G:A	0	66207624	A	G
14	chr14:66208395:T:C	0	66208395	C	T
14	chr14:66208430:T:C	0	66208430	C	T
14	chr14:66208711:A:C	0	66208711	C	A
14	chr14:66210024:A:AT	0	66210024	AT	A
14	chr14:66210068:C:T	0	66210068	T	C
14	chr14:66210581:G:A	0	66210581	A	G
14	chr14:66210819:T:C	0	66210819	C	T
14	chr14:66211065:C:G	0	66211065	G	C
14	chr14:66211891:T:C	0	66211891	C	T
14	chr14:66212461:T:C	0	66212461	C	T
14	chr14:66214440:G:C	0	66214440	C	G
14	chr14:66214908:A:C	0	66214908	C	A
14	chr14:66215391:T:G	0	66215391	G	T
14	chr14:66216854:G:A	0	66216854	A	G
14	chr14:66217630:T:C	0	66217630	C	T
14	chr14:66217873:C:T	0	66217873	T	C
14	chr14:66217955:C:A	0	66217955	A	C
14	chr14:66218022:A:G	0	66218022	G	A
14	chr14:66218450:C:A	0	66218450	A	C
14	chr14:66220761:A:C	0	66220761	C	A
14	chr14:66223693:A:G	0	66223693	G	A
14	chr14:66224054:A:C	0	66224054	C	A
14	chr14:66224167:A:G	0	66224167	G	A
14	chr14:66224859:C:G	0	66224859	G	C
```
