## Supplementary material for "Characterization of shared and ancestry-specific signals driving complex traits using multi-ancestry fine-mapping": mesusieoutput

```
                 eur          afr      eur_afr
   [1,] 8.357958e-08 6.460364e-08 1.534013e-08
   [2,] 5.663659e-08 6.661338e-08 1.380937e-08
   [3,] 4.289209e-07 9.066855e-08 3.331913e-08
   [4,] 4.312962e-07 9.176732e-08 3.292437e-08
   [5,] 8.184252e-08 6.569940e-08 1.493243e-08
   [6,] 8.415591e-08 6.769319e-08 1.490515e-08
   [7,] 1.151933e-07 4.160542e-08 1.279635e-08
   [8,] 5.186546e-08 6.154253e-08 2.780616e-08
   [9,] 4.806552e-08 5.456443e-08 2.277143e-08
  [10,] 5.543012e-08 6.510505e-08 1.404718e-08
  [11,] 5.133884e-08 5.021343e-08 2.239600e-08
  [12,] 4.507714e-07 8.579553e-08 3.638280e-08
  [13,] 4.052324e-07 6.791094e-08 4.543930e-08
  [14,] 1.598070e-07 4.661991e-08 8.540167e-09
  [15,] 5.651497e-08 5.513388e-08 1.229937e-08
  [16,] 1.675508e-07 4.941929e-08 8.455665e-09
  [17,] 4.341400e-07 6.722888e-08 4.913968e-08
  [18,] 1.739873e-07 5.093746e-08 8.432566e-09
  [19,] 4.435624e-07 8.503918e-08 4.498819e-08
  [20,] 1.534466e-07 4.927380e-08 8.387013e-09
  [21,] 8.309051e-08 6.995352e-08 1.155296e-08
  [22,] 9.354321e-08 5.504822e-08 1.063741e-08
  [23,] 4.655856e-07 8.378097e-08 4.751172e-08
  [24,] 3.924246e-07 6.685834e-08 4.717642e-08
  [25,] 3.785785e-08 8.452898e-08 1.132837e-08
  [26,] 5.876786e-08 6.052032e-08 1.251648e-08
  [27,] 3.987683e-08 3.630120e-08 1.110686e-08
  [28,] 1.041588e-07 1.094697e-07 5.055768e-08
  [29,] 4.080479e-07 6.918416e-08 6.396736e-08
  [30,] 4.033027e-07 9.698275e-08 3.039166e-08
  [31,] 3.319369e-07 8.477353e-08 3.766051e-08
  [32,] 2.618200e-06 6.235388e-08 8.228777e-07
  [33,] 2.055391e-07 6.932410e-08 5.583748e-08
  [34,] 2.071580e-07 6.822650e-08 5.357105e-08
  [35,] 3.534047e-07 8.476883e-08 3.915723e-08
  [36,] 3.300269e-07 6.932235e-08 5.308969e-08
  [37,] 8.342458e-08 5.713659e-08 1.086916e-08
  [38,] 3.674770e-08 1.262369e-07 1.198538e-08
  [39,] 1.824221e-07 6.019463e-08 1.006484e-08
  [40,] 8.838266e-08 5.660842e-08 1.077456e-08
  [41,] 3.315617e-07 6.858140e-08 5.089176e-08
  [42,] 3.735754e-07 8.671937e-08 3.753239e-08
  [43,] 3.609504e-07 8.513369e-08 3.770824e-08
  [44,] 3.324159e-07 6.846563e-08 5.195981e-08
  [45,] 6.426508e-08 6.687402e-08 1.240993e-08
  [46,] 5.839908e-08 6.646065e-08 1.330682e-08
  [47,] 2.243158e-07 6.822193e-08 5.716404e-08
  [48,] 9.625598e-08 5.942370e-08 1.045015e-08
  [49,] 9.698955e-07 6.358557e-08 3.324967e-07
  [50,] 1.924870e-07 6.822650e-08 5.064122e-08
  [51,] 4.024694e-07 6.907956e-08 5.556583e-08
  [52,] 4.804098e-07 8.391852e-08 4.591665e-08
  [53,] 5.836907e-08 6.612118e-08 1.326673e-08
  [54,] 5.445443e-08 7.432561e-08 1.572574e-08
  [55,] 7.213836e-08 9.328441e-08 1.997713e-08
  [56,] 2.238640e-07 6.808624e-08 5.667671e-08
  [57,] 7.458915e-08 5.561166e-08 1.103077e-08
  [58,] 1.945707e-07 3.985918e-08 1.709440e-08
  [59,] 1.026932e-07 4.165530e-08 1.238260e-08
  [60,] 5.747612e-08 6.612947e-08 1.347352e-08
  [61,] 2.727227e-07 6.543362e-08 5.643666e-08
  [62,] 2.240154e-07 7.116264e-08 6.444277e-08
  [63,] 5.441955e-08 7.155758e-08 1.534154e-08
  [64,] 5.773359e-08 6.365272e-08 1.310934e-08
  [65,] 5.046200e-08 3.741348e-08 1.462141e-08
  [66,] 2.853293e-07 6.752655e-08 6.703548e-08
  [67,] 2.044579e-06 7.323745e-08 8.906600e-07
  [68,] 5.007773e-08 3.705255e-08 1.417204e-08
  [69,] 4.285007e-07 6.888619e-08 5.808628e-08
  [70,] 1.790124e-07 6.570840e-08 1.004714e-08
  [71,] 7.488275e-08 9.080433e-08 1.884986e-08
  [72,] 3.020086e-07 6.636246e-08 6.522074e-08
  [73,] 5.597320e-08 6.266186e-08 1.346393e-08
  [74,] 1.802006e-07 6.918702e-08 1.006210e-08
  [75,] 1.044379e-07 1.075231e-07 4.984385e-08
  [76,] 5.375266e-08 6.554775e-08 1.488112e-08
  [77,] 4.950838e-07 8.830577e-08 4.296406e-08
  [78,] 4.311523e-07 6.921322e-08 5.677922e-08
  [79,] 2.975237e-07 6.657586e-08 6.545041e-08
  [80,] 2.925288e-07 6.673220e-08 6.527539e-08
  [81,] 1.865331e-07 6.586991e-08 1.005127e-08
  [82,] 1.008710e-07 8.411240e-08 2.710236e-08
  [83,] 4.847901e-07 6.908289e-08 6.193982e-08
  [84,] 5.263256e-07 8.879120e-08 4.432389e-08
  [85,] 3.161882e-07 6.652321e-08 6.911396e-08
  [86,] 1.226078e-07 4.941528e-08 2.141016e-08
  [87,] 5.356459e-08 6.515268e-08 1.496992e-08
  [88,] 5.370814e-08 7.127107e-08 1.583789e-08
  [89,] 8.557886e-07 4.551010e-08 1.812748e-07
  [90,] 3.934623e-08 1.528195e-07 1.301451e-08
  [91,] 8.064326e-07 6.232345e-08 1.094048e-07
  [92,] 1.152767e-06 9.498630e-08 5.825682e-08
  [93,] 4.765497e-08 7.201123e-08 9.979024e-09
  [94,] 6.004101e-08 3.708919e-08 9.881263e-09
  [95,] 2.810871e-07 3.465671e-08 1.533489e-08
  [96,] 7.297620e-08 3.978007e-08 1.078585e-08
  [97,] 8.666720e-08 7.618293e-08 2.958270e-08
  [98,] 7.893706e-08 1.299775e-07 5.041211e-08
  [99,] 8.362192e-08 3.751250e-08 7.538627e-09
 [100,] 8.333628e-08 8.317237e-08 2.821359e-08
 [101,] 6.160045e-07 4.426203e-08 1.465793e-07
 [102,] 9.079735e-08 6.133253e-08 6.904484e-09
 [103,] 2.720841e-08 3.317755e-08 7.994213e-09
 [104,] 6.753664e-08 5.676698e-08 7.358541e-09
 [105,] 9.662482e-08 1.191505e-07 9.923598e-09
 [106,] 2.961181e-08 3.904084e-08 7.373834e-09
 [107,] 2.102435e-08 7.454882e-08 1.000487e-08
 [108,] 2.813794e-07 4.855804e-08 9.040250e-08
 [109,] 2.273864e-08 3.999381e-08 7.453079e-09
 [110,] 1.896646e-07 7.934751e-08 8.920405e-08
 [111,] 7.743478e-08 3.419464e-08 8.512072e-09
 [112,] 3.041343e-07 4.693385e-08 6.164996e-08
 [113,] 9.390431e-08 8.142139e-08 2.282200e-08
 [114,] 8.287062e-08 8.487151e-08 2.086344e-08
 [115,] 2.215403e-08 4.048910e-08 7.284047e-09
 [116,] 2.447851e-07 4.141472e-08 2.103883e-08
 [117,] 1.991578e-07 5.606253e-08 7.902054e-09
 [118,] 1.616946e-07 5.449689e-08 7.863177e-09
 [119,] 9.597611e-08 8.400395e-08 2.269895e-08
 [120,] 2.625047e-07 4.116373e-08 8.657581e-09
 [121,] 2.277416e-07 1.004370e-07 9.098354e-09
 [122,] 1.724202e-07 2.998167e-07 3.767421e-07
 [123,] 3.767063e-08 3.916754e-08 8.084226e-09
 [124,] 3.334402e-07 3.335932e-08 1.780807e-08
 [125,] 7.588050e-08 3.456683e-08 8.051371e-09
 [126,] 1.081469e-06 3.070075e-08 2.079678e-08
 [127,] 3.782291e-08 4.120370e-08 8.044594e-09
 [128,] 1.379999e-07 3.058901e-08 1.323856e-08
 [129,] 3.637369e-07 3.290449e-08 4.055279e-08
 [130,] 6.821492e-08 3.163509e-08 1.267520e-08
 [131,] 9.782673e-07 3.214869e-08 4.252954e-08
 [132,] 1.100769e-07 2.750820e-08 2.007919e-08
 [133,] 2.245244e-07 3.126831e-08 4.194516e-08
 [134,] 3.443002e-07 4.406420e-08 2.574791e-08
 [135,] 1.185624e-07 2.687866e-08 1.672550e-08
 [136,] 2.108487e-07 3.099130e-08 3.850701e-08
 [137,] 2.695564e-07 2.772419e-08 2.778745e-08
 [138,] 2.198575e-07 3.064824e-08 3.740283e-08
 [139,] 4.281740e-08 2.680534e-08 9.056704e-09
 [140,] 4.007535e-07 1.940047e-07 6.107600e-07
 [141,] 2.946828e-07 2.774031e-08 2.880652e-08
 [142,] 3.557556e-07 3.288099e-08 4.447119e-08
 [143,] 4.415890e-08 2.458081e-07 2.511464e-08
 [144,] 2.341736e-07 3.116398e-08 4.243953e-08
 [145,] 3.512565e-08 2.701845e-08 7.423439e-09
 [146,] 4.632778e-08 3.017798e-08 1.298915e-08
 [147,] 2.242585e-07 3.011525e-08 3.417168e-08
 [148,] 2.779030e-08 2.923827e-08 6.703735e-09
 [149,] 1.582122e-06 2.821175e-08 1.232633e-07
 [150,] 4.060900e-07 2.689334e-08 3.201617e-08
 [151,] 2.613482e-06 2.683749e-08 1.015527e-07
 [152,] 1.371411e-07 4.546227e-08 8.534536e-09
 [153,] 1.226482e-07 4.288968e-08 8.386878e-09
 [154,] 2.898656e-07 3.675889e-08 2.435331e-08
 [155,] 4.388061e-07 3.081544e-08 2.196894e-08
 [156,] 3.300647e-07 1.518050e-07 3.451708e-07
 [157,] 3.180545e-08 4.926407e-08 1.176585e-08
 [158,] 3.956404e-06 3.242703e-08 2.533837e-07
 [159,] 4.484521e-08 8.340038e-08 1.525696e-08
 [160,] 3.027781e-08 1.993321e-06 6.932201e-08
 [161,] 7.327061e-08 6.322805e-08 2.052660e-08
 [162,] 3.923742e-08 1.635516e-07 1.388506e-08
 [163,] 3.731159e-07 1.822883e-06 5.166374e-06
 [164,] 3.911612e-08 1.152077e-07 1.234090e-08
 [165,] 7.697328e-08 4.643318e-08 2.561698e-08
 [166,] 4.759393e-08 4.223735e-08 1.697037e-08
 [167,] 3.911484e-08 1.663816e-07 1.378380e-08
 [168,] 2.980934e-08 8.408390e-08 6.977481e-09
 [169,] 1.045513e-07 2.056131e-07 8.229523e-08
 [170,] 3.267381e-07 1.517967e-07 3.131273e-07
 [171,] 4.536343e-07 4.889384e-08 1.118365e-07
 [172,] 2.942264e-07 5.687880e-08 1.008292e-07
 [173,] 4.097339e-08 4.208738e-08 6.062656e-09
 [174,] 3.023491e-07 3.355548e-08 2.131942e-08
 [175,] 4.967001e-07 4.490330e-08 1.810757e-08
 [176,] 1.511548e-06 2.963917e-08 8.389098e-08
 [177,] 2.008044e-07 1.870912e-07 2.405880e-07
 [178,] 2.968331e-07 5.559152e-08 9.752937e-08
 [179,] 2.129427e-07 1.872055e-07 2.570348e-07
 [180,] 1.916508e-07 2.271363e-07 2.798086e-07
 [181,] 6.526372e-07 3.847126e-08 1.183477e-07
 [182,] 1.537616e-07 6.202803e-08 7.371183e-08
 [183,] 6.961417e-07 3.670957e-08 1.206448e-07
 [184,] 2.805336e-07 1.388135e-07 2.394628e-07
 [185,] 1.280480e-07 4.044934e-08 1.222346e-08
 [186,] 3.462726e-07 7.517787e-08 3.810182e-08
 [187,] 4.155647e-05 3.466186e-08 2.461235e-06
 [188,] 1.041792e-05 2.706714e-08 3.363561e-07
 [189,] 2.809234e-07 3.916434e-08 6.580830e-08
 [190,] 3.765986e-08 7.998460e-08 1.448346e-08
 [191,] 4.580196e-08 1.303385e-07 4.166294e-08
 [192,] 3.350937e-07 7.004545e-08 4.295123e-08
 [193,] 5.771734e-08 4.278004e-08 2.019706e-08
 [194,] 4.055896e-08 9.970653e-08 1.512677e-08
 [195,] 2.965207e-07 1.280343e-07 2.851252e-07
 [196,] 3.249735e-08 1.253493e-07 1.166601e-08
 [197,] 3.513039e-07 9.314774e-08 1.767363e-07
 [198,] 4.858584e-07 2.967992e-08 7.501508e-08
 [199,] 5.084704e-07 7.901224e-08 3.455875e-08
 [200,] 2.198542e-07 6.787947e-08 1.457881e-07
 [201,] 5.274160e-08 4.214330e-07 4.581624e-08
 [202,] 3.747817e-08 1.397086e-07 1.885933e-08
 [203,] 5.580865e-07 4.086315e-08 1.398739e-07
 [204,] 4.563905e-06 3.042358e-08 4.281813e-07
 [205,] 7.307752e-08 2.604192e-07 1.172038e-07
 [206,] 1.212780e-07 6.172967e-08 9.024047e-09
 [207,] 4.521443e-08 1.172202e-07 1.263696e-08
 [208,] 6.720259e-08 5.437327e-08 1.331928e-08
 [209,] 3.145430e-08 3.526536e-08 9.168291e-09
 [210,] 4.337790e-08 2.526238e-07 1.308273e-08
 [211,] 2.226132e-08 4.017523e-08 6.826258e-09
 [212,] 3.218847e-08 1.198704e-07 1.148439e-08
 [213,] 5.824767e-08 5.071782e-08 1.095547e-08
 [214,] 8.683189e-08 7.771539e-08 6.712429e-09
 [215,] 2.062423e-06 5.421340e-08 1.799297e-07
 [216,] 4.276835e-08 1.196247e-07 1.244852e-08
 [217,] 6.527098e-08 1.010794e-07 2.209558e-08
 [218,] 4.185403e-07 4.291420e-08 3.496454e-08
 [219,] 6.171492e-07 4.486131e-08 6.106991e-08
 [220,] 6.476330e-08 1.134606e-07 2.270989e-08
 [221,] 4.374516e-07 4.806669e-08 6.679126e-08
 [222,] 8.933471e-08 9.095049e-08 9.295100e-09
 [223,] 2.083718e-08 3.245563e-08 5.587761e-09
 [224,] 3.796909e-08 3.442736e-08 9.079028e-09
 [225,] 3.281714e-08 1.752675e-07 1.413976e-08
 [226,] 6.068142e-08 3.111168e-08 1.061323e-08
 [227,] 2.738613e-08 6.293939e-08 9.253989e-09
 [228,] 6.476420e-08 3.558662e-08 8.105290e-09
 [229,] 2.147624e-08 3.923962e-08 6.091491e-09
 [230,] 3.318719e-08 8.364441e-08 1.089989e-08
 [231,] 3.288113e-08 7.556594e-08 1.039934e-08
 [232,] 2.593231e-08 3.342732e-08 6.930850e-09
 [233,] 3.674865e-08 4.161303e-08 9.300003e-09
 [234,] 1.182449e-06 9.269602e-08 1.304973e-07
 [235,] 3.658816e-08 7.641358e-08 1.383462e-08
 [236,] 2.060495e-06 9.223465e-08 2.052319e-07
 [237,] 4.161655e-08 3.466936e-08 9.124021e-09
 [238,] 3.536258e-08 2.720967e-08 7.115784e-09
 [239,] 1.143302e-07 4.725781e-08 3.869175e-08
 [240,] 6.691077e-08 2.824910e-08 1.416219e-08
 [241,] 2.969206e-08 2.821450e-08 7.326343e-09
 [242,] 2.101449e-08 3.681999e-08 5.996767e-09
 [243,] 4.198772e-08 1.177820e-07 1.324369e-08
 [244,] 2.119271e-08 3.655833e-08 6.100569e-09
 [245,] 3.150478e-08 4.145187e-08 1.039163e-08
 [246,] 4.329080e-08 4.501706e-08 1.375116e-08
 [247,] 3.613291e-08 2.821088e-08 7.360814e-09
 [248,] 3.699189e-08 5.870723e-08 1.089960e-08
 [249,] 4.212873e-08 1.178877e-07 1.320006e-08
 [250,] 4.199249e-08 1.176141e-07 1.322873e-08
 [251,] 3.696946e-08 4.594829e-08 9.821930e-09
 [252,] 2.843687e-08 5.201109e-08 8.866838e-09
 [253,] 4.319407e-08 5.345483e-08 1.248276e-08
 [254,] 2.071982e-08 3.674946e-08 5.979582e-09
 [255,] 7.924837e-08 2.698426e-08 1.101120e-08
 [256,] 8.166394e-08 2.689876e-08 1.149441e-08
 [257,] 8.660096e-08 2.690330e-08 1.178477e-08
 [258,] 4.225389e-08 1.270758e-07 1.326128e-08
 [259,] 4.232654e-08 3.581856e-08 8.603414e-09
 [260,] 3.786833e-08 4.296232e-08 9.343201e-09
 [261,] 9.170720e-08 2.689727e-08 1.241727e-08
 [262,] 9.120630e-08 2.690269e-08 1.222251e-08
 [263,] 3.043951e-08 3.348329e-08 7.906365e-09
 [264,] 3.236153e-08 2.817094e-08 7.463128e-09
 [265,] 1.026766e-07 2.693189e-08 1.267990e-08
 [266,] 3.634814e-08 4.671743e-08 1.002377e-08
 [267,] 4.125115e-08 2.979113e-08 8.002948e-09
 [268,] 3.950847e-08 9.689880e-08 1.414547e-08
 [269,] 5.915518e-08 3.402719e-08 1.795650e-08
 [270,] 8.295531e-08 3.365526e-08 2.214209e-08
 [271,] 7.004094e-08 1.020694e-07 2.927606e-08
 [272,] 2.726316e-08 3.095920e-08 6.862556e-09
 [273,] 3.709210e-08 8.409493e-08 1.429322e-08
 [274,] 4.193404e-08 1.206579e-07 1.359272e-08
 [275,] 4.180954e-08 1.157788e-07 1.358015e-08
 [276,] 3.099291e-08 2.819243e-08 7.602185e-09
 [277,] 2.102743e-08 3.963206e-08 5.853034e-09
 [278,] 4.035962e-08 3.581167e-08 8.277241e-09
 [279,] 3.257350e-08 3.911582e-08 1.230122e-08
 [280,] 3.210148e-08 3.957744e-08 1.223382e-08
 [281,] 4.117388e-08 3.259619e-08 8.821760e-09
 [282,] 1.998391e-08 5.470740e-08 6.144242e-09
 [283,] 3.661477e-08 2.907842e-07 6.210067e-08
 [284,] 2.036913e-08 3.487846e-08 5.940519e-09
 [285,] 2.040763e-08 3.509167e-08 5.870025e-09
 [286,] 2.021939e-08 7.062413e-08 8.579554e-09
 [287,] 2.156722e-08 7.738529e-08 1.070659e-08
 [288,] 2.021760e-08 7.407792e-08 8.737060e-09
 [289,] 2.001633e-08 5.326829e-08 7.385469e-09
 [290,] 2.963998e-08 4.670589e-08 7.908401e-09
 [291,] 4.275850e-08 7.911814e-08 1.343339e-08
 [292,] 2.012110e-08 6.056531e-08 7.904576e-09
 [293,] 1.980333e-08 3.387602e-08 5.804012e-09
 [294,] 2.006763e-08 6.275978e-08 7.977006e-09
 [295,] 2.007442e-08 6.196143e-08 7.945452e-09
 [296,] 2.005578e-08 5.065059e-08 7.280857e-09
 [297,] 2.003839e-08 3.310741e-08 5.703305e-09
 [298,] 1.999726e-08 5.199609e-08 7.287106e-09
 [299,] 2.002477e-08 5.378686e-08 7.420173e-09
 [300,] 2.002361e-08 5.416786e-08 7.438753e-09
 [301,] 3.229634e-08 1.556086e-07 1.522194e-08
 [302,] 2.041638e-08 4.731419e-08 7.435409e-09
 [303,] 2.001427e-08 3.306257e-08 5.703766e-09
 [304,] 1.997016e-08 5.375499e-08 7.348761e-09
 [305,] 1.998362e-08 5.476265e-08 7.419389e-09
 [306,] 6.010644e-07 6.532347e-08 1.499516e-07
 [307,] 2.000799e-08 5.523073e-08 7.476891e-09
 [308,] 4.169447e-08 1.490835e-07 1.465708e-08
 [309,] 2.003408e-08 6.471422e-08 8.024030e-09
 [310,] 4.179597e-08 1.431015e-07 1.438342e-08
 [311,] 1.979578e-08 3.722836e-08 6.238417e-09
 [312,] 2.022060e-08 3.490697e-08 5.841968e-09
 [313,] 1.992227e-08 3.489589e-08 5.799013e-09
 [314,] 4.465513e-08 7.921484e-08 1.404571e-08
 [315,] 1.977409e-08 3.948864e-08 6.187419e-09
 [316,] 4.185758e-08 1.446813e-07 1.498467e-08
 [317,] 1.998847e-08 3.479259e-08 5.817264e-09
 [318,] 2.005318e-08 4.297566e-08 6.680827e-09
 [319,] 4.044277e-08 8.708578e-08 1.303991e-08
 [320,] 4.202455e-08 1.365875e-07 1.506700e-08
 [321,] 7.549929e-08 1.444285e-07 8.403266e-08
 [322,] 2.029549e-08 1.080001e-07 1.014820e-08
 [323,] 2.348948e-08 2.941556e-08 6.903249e-09
 [324,] 2.292198e-08 8.487880e-08 9.003112e-09
 [325,] 1.069258e-07 3.528821e-08 1.099215e-08
 [326,] 1.573646e-07 3.337692e-08 1.127682e-08
 [327,] 2.765290e-08 5.580804e-08 6.639573e-09
 [328,] 4.165279e-08 9.942443e-08 1.403039e-08
 [329,] 1.163821e-07 3.512517e-08 1.747130e-08
 [330,] 7.643163e-08 3.617894e-08 1.255153e-08
 [331,] 2.821511e-08 9.654790e-08 1.034361e-08
 [332,] 4.130877e-08 4.347937e-08 1.160861e-08
 [333,] 1.626178e-07 5.041489e-08 1.649133e-08
 [334,] 2.328813e-08 3.397922e-08 5.592681e-09
 [335,] 2.076927e-08 4.162235e-08 6.354169e-09
 [336,] 3.617572e-08 8.475958e-08 1.344876e-08
 [337,] 2.474052e-08 4.759155e-08 6.795399e-09
 [338,] 5.999535e-08 2.863262e-07 1.317344e-08
 [339,] 4.086115e-08 5.566925e-08 1.380609e-08
 [340,] 2.053180e-08 4.129468e-08 6.745048e-09
 [341,] 2.028883e-08 3.352691e-08 5.442754e-09
 [342,] 3.050017e-08 3.119065e-08 8.004133e-09
 [343,] 2.061490e-08 3.406302e-08 5.415111e-09
 [344,] 3.449878e-08 6.930161e-08 1.146369e-08
 [345,] 3.701092e-08 5.832565e-08 1.229450e-08
 [346,] 2.609577e-08 4.150232e-08 6.906431e-09
 [347,] 3.518166e-08 7.048392e-08 1.194261e-08
 [348,] 2.133877e-08 3.420637e-08 6.808425e-09
 [349,] 2.004330e-08 3.244982e-08 5.448539e-09
 [350,] 5.406312e-08 7.034035e-08 9.490651e-09
 [351,] 1.970438e-08 3.555427e-08 5.756810e-09
 [352,] 5.923335e-08 3.844524e-08 9.274662e-09
 [353,] 2.999163e-08 2.798333e-08 7.016769e-09
 [354,] 2.191665e-08 4.791332e-08 8.644901e-09
 [355,] 2.417226e-08 4.225516e-08 9.440213e-09
 [356,] 3.668114e-08 1.223476e-07 1.459270e-08
 [357,] 2.606601e-08 6.577916e-08 7.052992e-09
 [358,] 3.814315e-08 6.668105e-08 9.411392e-09
 [359,] 3.809737e-08 6.664944e-08 9.409375e-09
 [360,] 1.985033e-08 7.000656e-08 6.820387e-09
 [361,] 2.286087e-08 4.740261e-08 6.084574e-09
 [362,] 2.215511e-08 3.852641e-08 7.788454e-09
 [363,] 4.590542e-08 1.011206e-07 1.339869e-08
 [364,] 7.853043e-08 5.831171e-08 1.173464e-08
 [365,] 1.042975e-07 4.882117e-08 1.133649e-08
 [366,] 4.721590e-08 1.411964e-06 2.318441e-08
 [367,] 1.981098e-08 3.747989e-08 5.958240e-09
 [368,] 2.189809e-08 4.694498e-08 8.543851e-09
 [369,] 2.551340e-08 6.304156e-08 8.583568e-09
 [370,] 6.044008e-08 8.207816e-08 1.118027e-08
 [371,] 2.386302e-08 4.537981e-08 9.757978e-09
 [372,] 3.841522e-08 8.095633e-08 1.419889e-08
 [373,] 2.023584e-08 7.203683e-08 6.674257e-09
 [374,] 3.576028e-08 7.805471e-08 1.237049e-08
 [375,] 2.489794e-08 5.868307e-08 8.012912e-09
 [376,] 2.455499e-08 3.708200e-08 5.653740e-09
 [377,] 3.660753e-08 3.481449e-08 7.977210e-09
 [378,] 2.415314e-08 4.584676e-08 9.905558e-09
 [379,] 2.625533e-08 7.565313e-08 9.537348e-09
 [380,] 4.492408e-08 8.971376e-08 1.470429e-08
 [381,] 5.795165e-08 5.279002e-08 1.124464e-08
 [382,] 3.611784e-08 3.970275e-08 1.084843e-08
 [383,] 2.765950e-08 6.006131e-08 7.769916e-09
 [384,] 1.619472e-07 1.258756e-07 9.252315e-08
 [385,] 2.504874e-08 4.186944e-08 6.406434e-09
 [386,] 4.463315e-08 9.828984e-08 1.030461e-08
 [387,] 2.759618e-08 5.591309e-08 8.055129e-09
 [388,] 3.724687e-08 4.432969e-08 9.933302e-09
 [389,] 2.693781e-08 5.376288e-08 8.134324e-09
 [390,] 3.294631e-08 5.620978e-08 1.754146e-08
 [391,] 3.381293e-08 6.178726e-08 1.945996e-08
 [392,] 3.815275e-08 1.079177e-07 1.187814e-08
 [393,] 5.042392e-08 8.879756e-08 1.571017e-08
 [394,] 3.420156e-08 5.227701e-08 1.736807e-08
 [395,] 4.286053e-08 1.284075e-06 2.099890e-08
 [396,] 2.644109e-08 6.099373e-08 1.249699e-08
 [397,] 2.846724e-08 3.092179e-08 8.681851e-09
 [398,] 5.864576e-08 3.044868e-08 1.174810e-08
 [399,] 5.345688e-08 3.833297e-08 8.465219e-09
 [400,] 2.340904e-08 3.914805e-08 6.553280e-09
 [401,] 2.715859e-08 5.343142e-08 8.104064e-09
 [402,] 2.396544e-08 6.866673e-08 7.653851e-09
 [403,] 2.395986e-08 6.924327e-08 7.740026e-09
 [404,] 3.777634e-08 3.314066e-08 8.181342e-09
 [405,] 6.297969e-08 5.344005e-08 1.128740e-08
 [406,] 3.871226e-08 8.755650e-08 1.128831e-08
 [407,] 2.110804e-08 3.028722e-08 5.471741e-09
 [408,] 2.756988e-08 6.676947e-08 8.698215e-09
 [409,] 5.650402e-08 5.475062e-08 1.412851e-08
 [410,] 2.814826e-08 2.878325e-08 5.981985e-09
 [411,] 1.602926e-07 3.050085e-08 1.147099e-08
 [412,] 7.591243e-08 9.228093e-08 3.135690e-08
 [413,] 3.434898e-08 3.978794e-08 9.090362e-09
 [414,] 2.795304e-08 3.323130e-08 6.356119e-09
 [415,] 6.380701e-08 5.846718e-08 1.308876e-08
 [416,] 2.485932e-08 3.709500e-08 7.319213e-09
 [417,] 6.515903e-08 5.965718e-08 1.388834e-08
 [418,] 6.003530e-08 8.906967e-08 1.793002e-08
 [419,] 5.869037e-08 4.550569e-08 1.287688e-08
 [420,] 3.692073e-08 5.876086e-08 5.767135e-09
 [421,] 2.577299e-08 3.972127e-08 5.835244e-09
 [422,] 4.963555e-08 3.032204e-08 7.427252e-09
 [423,] 2.132993e-08 3.373453e-08 6.191930e-09
 [424,] 3.090541e-08 3.731453e-08 1.132192e-08
 [425,] 8.076124e-08 1.088983e-07 2.037319e-08
 [426,] 4.332133e-08 1.135724e-07 9.696074e-09
 [427,] 7.812750e-08 3.620619e-08 1.968571e-08
 [428,] 3.122975e-08 7.740152e-08 1.223021e-08
 [429,] 4.009891e-08 1.101448e-07 9.753949e-09
 [430,] 8.149458e-08 4.952757e-08 2.269306e-08
 [431,] 2.393923e-08 2.704300e-08 6.200181e-09
 [432,] 3.978358e-08 1.024979e-07 9.732122e-09
 [433,] 2.331391e-08 5.788516e-08 6.579118e-09
 [434,] 5.063725e-08 2.933803e-08 8.312168e-09
 [435,] 2.362039e-08 3.126864e-08 7.297815e-09
 [436,] 4.764613e-08 2.938495e-08 8.180823e-09
 [437,] 2.684449e-08 2.768172e-08 6.905659e-09
 [438,] 5.793889e-08 4.846535e-08 1.428228e-08
 [439,] 5.682683e-08 4.583493e-08 1.334465e-08
 [440,] 2.175040e-08 3.453237e-08 5.994156e-09
 [441,] 3.102791e-08 2.889609e-08 6.499688e-09
 [442,] 2.273281e-08 4.910620e-08 6.574743e-09
 [443,] 3.440520e-08 4.387323e-08 1.092979e-08
 [444,] 5.637421e-08 4.476741e-08 1.286529e-08
 [445,] 7.283394e-08 9.798396e-08 2.910615e-08
 [446,] 6.102304e-08 5.904453e-08 1.439897e-08
 [447,] 5.622236e-08 4.213563e-08 1.166304e-08
 [448,] 3.384205e-08 2.150480e-07 8.108358e-09
 [449,] 2.274070e-08 7.921787e-08 6.971300e-09
 [450,] 2.278175e-08 7.921787e-08 6.967644e-09
 [451,] 4.092004e-08 4.532941e-08 9.856269e-09
 [452,] 3.665887e-08 3.268947e-08 9.940735e-09
 [453,] 2.759699e-08 3.098625e-08 7.741986e-09
 [454,] 3.882037e-08 3.174389e-08 6.471001e-09
 [455,] 3.298426e-08 4.022344e-08 8.682566e-09
 [456,] 3.785688e-08 4.765344e-08 9.253437e-09
 [457,] 3.844283e-08 4.661456e-08 9.348513e-09
 [458,] 2.101277e-08 9.782131e-08 6.364064e-09
 [459,] 2.371504e-08 2.920752e-08 5.575261e-09
 [460,] 6.307609e-08 5.714471e-08 1.231445e-08
 [461,] 3.344509e-08 3.221150e-08 6.241614e-09
 [462,] 3.265695e-08 7.018348e-08 1.064485e-08
 [463,] 4.115239e-08 3.136678e-08 6.617769e-09
 [464,] 3.801144e-08 4.600755e-08 9.348077e-09
 [465,] 2.106400e-08 1.064796e-07 6.420075e-09
 [466,] 3.983453e-08 3.215880e-08 6.482449e-09
 [467,] 2.252040e-08 2.693519e-08 5.849855e-09
 [468,] 5.874254e-08 5.529081e-08 1.293156e-08
 [469,] 3.129628e-08 3.011278e-08 6.784757e-09
 [470,] 3.159466e-08 2.958232e-08 6.993191e-09
 [471,] 2.771558e-08 2.949869e-08 6.561249e-09
 [472,] 2.060509e-08 1.212193e-07 6.757703e-09
 [473,] 3.145279e-08 3.006548e-08 6.807875e-09
 [474,] 2.823386e-08 3.102474e-08 6.578417e-09
 [475,] 2.824234e-08 3.643202e-08 7.961693e-09
 [476,] 3.851586e-08 4.555734e-08 9.439735e-09
 [477,] 2.675075e-08 4.818302e-08 8.085166e-09
 [478,] 2.080378e-08 1.104050e-07 6.554203e-09
 [479,] 2.730271e-08 3.119192e-08 6.498005e-09
 [480,] 3.044719e-08 3.025897e-08 6.689004e-09
 [481,] 2.252386e-08 2.780857e-08 6.051579e-09
 [482,] 2.460907e-08 2.968970e-08 7.116197e-09
 [483,] 6.140623e-08 9.361689e-08 1.674189e-08
 [484,] 5.361696e-08 5.519863e-08 9.203480e-09
 [485,] 3.171003e-08 2.263949e-07 8.006951e-09
 [486,] 5.406641e-08 5.419824e-08 9.268042e-09
 [487,] 5.735130e-08 6.982546e-08 1.631154e-08
 [488,] 4.482240e-08 5.558347e-08 9.083843e-09
 [489,] 5.403502e-08 5.360703e-08 9.295961e-09
 [490,] 4.704954e-08 5.060720e-08 9.228748e-09
 [491,] 5.569811e-08 5.419746e-08 9.344349e-09
 [492,] 5.512174e-08 5.449924e-08 9.300089e-09
 [493,] 5.416130e-08 5.436557e-08 9.264188e-09
 [494,] 5.622121e-08 4.040732e-08 9.422777e-09
 [495,] 6.581191e-08 7.609055e-08 1.896961e-08
 [496,] 5.233823e-08 4.540986e-08 9.764199e-09
 [497,] 5.763875e-08 3.843873e-08 1.344208e-08
 [498,] 5.124821e-08 4.462516e-08 9.805852e-09
 [499,] 2.904463e-08 2.767592e-08 7.195665e-09
 [500,] 1.036185e-07 3.090829e-08 2.654348e-08
 [501,] 2.907045e-08 2.914707e-08 6.993619e-09
 [502,] 2.973317e-08 2.865053e-08 7.423903e-09
 [503,] 7.490205e-08 4.622882e-08 1.293017e-08
 [504,] 2.366501e-08 3.481168e-08 6.741524e-09
 [505,] 7.169874e-08 4.845532e-08 1.313560e-08
 [506,] 3.182885e-08 3.409554e-08 8.817611e-09
 [507,] 2.542896e-08 3.464049e-08 7.034713e-09
 [508,] 4.881480e-08 1.856738e-07 4.473250e-08
 [509,] 2.433476e-08 3.544652e-08 7.266576e-09
 [510,] 2.402634e-08 3.616361e-08 7.307146e-09
 [511,] 2.388104e-08 3.480188e-08 6.799038e-09
 [512,] 5.382176e-08 7.988255e-08 1.076479e-08
 [513,] 2.387351e-08 3.607895e-08 7.223386e-09
 [514,] 2.939371e-08 7.285012e-08 9.861335e-09
 [515,] 2.843187e-07 1.033329e-07 3.043436e-08
 [516,] 4.266793e-08 3.455366e-08 1.436702e-08
 [517,] 2.499198e-08 3.516521e-08 6.679476e-09
 [518,] 3.059435e-08 2.964606e-08 8.513365e-09
 [519,] 2.494383e-08 3.842145e-08 8.869556e-09
 [520,] 2.740020e-08 3.857716e-08 1.006411e-08
 [521,] 1.747892e-06 8.675410e-08 2.138086e-07
 [522,] 4.155725e-08 1.168641e-07 3.301034e-08
 [523,] 2.493407e-08 3.689963e-08 8.609097e-09
 [524,] 2.534520e-08 3.771193e-08 8.947506e-09
 [525,] 3.377052e-07 8.969674e-08 3.286910e-08
 [526,] 2.697921e-08 3.380627e-08 8.857590e-09
 [527,] 3.662769e-08 9.705549e-08 2.676931e-08
 [528,] 4.154152e-08 1.866118e-07 3.315073e-08
 [529,] 2.390211e-08 8.663327e-08 1.277236e-08
 [530,] 2.490293e-08 3.608119e-08 8.453459e-09
 [531,] 2.951190e-07 1.749956e-07 2.135274e-08
 [532,] 2.994407e-08 1.274000e-07 1.040709e-08
 [533,] 3.980964e-08 6.930610e-08 2.331885e-08
 [534,] 3.227646e-08 6.370994e-08 1.616026e-08
 [535,] 3.415325e-08 6.625535e-08 7.946490e-09
 [536,] 3.441344e-08 6.529157e-08 7.944043e-09
 [537,] 4.034127e-08 1.973119e-07 3.213966e-08
 [538,] 2.965097e-08 3.502451e-08 8.001437e-09
 [539,] 3.741618e-08 9.964128e-08 1.018976e-08
 [540,] 4.633566e-08 7.875564e-08 1.585675e-08
 [541,] 4.301481e-08 4.458652e-08 1.161847e-08
 [542,] 4.070493e-08 7.999430e-08 2.775538e-08
 [543,] 4.120822e-08 1.749574e-07 3.107809e-08
 [544,] 3.571747e-08 7.545762e-08 2.128694e-08
 [545,] 3.479545e-08 7.063525e-08 7.696992e-09
 [546,] 5.317590e-08 9.086112e-07 1.326577e-07
 [547,] 4.553394e-07 9.393239e-08 2.179577e-08
 [548,] 1.000960e-07 1.258763e-07 2.109810e-08
 [549,] 3.485585e-08 1.250151e-07 8.221916e-09
 [550,] 4.403592e-07 9.294719e-08 2.168820e-08
 [551,] 3.415783e-08 1.691690e-07 8.560334e-09
 [552,] 4.203018e-07 8.575003e-08 2.196174e-08
 [553,] 3.557330e-08 1.023000e-07 8.065615e-09
 [554,] 3.481405e-08 3.165630e-08 7.946520e-09
 [555,] 3.226882e-08 9.073032e-08 9.577468e-09
 [556,] 3.237588e-07 8.129386e-08 5.638428e-08
 [557,] 3.430420e-08 1.104992e-07 8.115138e-09
 [558,] 3.388257e-08 1.147743e-07 8.169678e-09
 [559,] 3.456284e-08 1.126734e-07 8.112202e-09
 [560,] 3.382830e-08 1.027411e-07 8.098322e-09
 [561,] 7.091718e-07 3.884999e-08 5.474985e-08
 [562,] 3.786409e-08 3.632806e-08 8.911232e-09
 [563,] 3.364175e-08 1.156407e-07 8.193029e-09
 [564,] 4.046272e-07 6.865877e-08 2.555982e-08
 [565,] 5.468380e-08 4.776086e-07 9.747932e-08
 [566,] 3.465597e-07 7.369834e-08 2.186395e-08
 [567,] 3.912464e-08 3.700174e-08 9.471367e-09
 [568,] 3.887654e-08 3.632927e-08 9.014474e-09
 [569,] 3.918922e-08 3.695661e-08 9.467148e-09
 [570,] 3.040374e-08 3.682529e-08 6.173092e-09
 [571,] 3.466327e-08 1.087415e-07 8.090881e-09
 [572,] 3.491160e-08 1.106669e-07 8.086762e-09
 [573,] 3.423371e-08 1.109324e-07 8.121112e-09
 [574,] 3.856618e-07 6.808018e-08 2.461059e-08
 [575,] 3.965059e-08 1.133820e-07 8.023162e-09
 [576,] 3.225024e-08 3.198237e-08 7.398106e-09
 [577,] 3.816882e-08 3.629471e-08 8.952296e-09
 [578,] 3.383962e-08 1.137469e-07 8.168366e-09
 [579,] 1.005668e-07 9.239779e-08 1.676328e-08
 [580,] 4.813256e-08 4.719547e-07 7.637369e-08
 [581,] 3.275274e-07 8.355330e-08 5.493891e-08
 [582,] 3.859440e-08 3.626966e-08 9.032855e-09
 [583,] 3.832718e-08 3.775082e-08 9.566880e-09
 [584,] 3.913060e-08 4.145135e-08 1.042261e-08
 [585,] 3.624195e-08 3.605294e-08 8.726793e-09
 [586,] 2.755479e-07 3.795987e-08 1.668365e-08
 [587,] 3.859638e-08 1.174516e-07 8.042361e-09
 [588,] 5.043308e-07 7.694621e-08 2.643022e-08
 [589,] 5.103620e-07 4.065155e-08 3.916573e-08
 [590,] 3.434184e-08 1.124170e-07 8.127813e-09
 [591,] 3.922668e-08 3.846406e-08 9.609766e-09
 [592,] 3.439518e-08 1.261711e-07 8.200528e-09
 [593,] 3.428120e-08 1.131671e-07 8.125214e-09
 [594,] 3.077604e-08 9.606813e-08 1.542841e-08
 [595,] 5.423304e-07 4.061040e-08 4.082075e-08
 [596,] 4.976461e-07 4.141809e-08 3.726312e-08
 [597,] 2.458452e-07 3.372750e-08 1.569952e-08
 [598,] 5.062424e-07 7.444473e-08 2.726005e-08
 [599,] 3.998259e-08 1.151847e-07 8.026652e-09
 [600,] 4.243398e-07 7.732310e-08 2.392473e-08
 [601,] 4.524696e-07 7.757518e-08 2.472457e-08
 [602,] 3.991013e-08 1.168472e-07 8.030781e-09
 [603,] 3.375948e-08 3.171126e-08 7.768604e-09
 [604,] 1.210486e-07 1.085454e-07 1.626196e-08
 [605,] 3.932899e-08 8.189640e-08 1.963099e-08
 [606,] 4.352310e-07 7.593666e-08 2.466371e-08
 [607,] 5.026034e-07 4.050458e-08 3.899347e-08
 [608,] 4.055770e-08 4.886056e-08 1.174577e-08
 [609,] 3.871836e-08 3.357624e-08 7.772729e-09
 [610,] 1.092989e-07 8.044537e-08 2.938700e-08
 [611,] 4.658039e-08 4.995781e-07 7.419645e-08
 [612,] 4.370431e-08 1.194768e-07 8.025157e-09
 [613,] 3.773590e-08 3.613056e-08 8.931893e-09
 [614,] 5.196869e-07 4.105335e-08 3.896144e-08
 [615,] 2.287483e-07 2.205622e-07 7.163120e-09
 [616,] 3.855054e-06 7.845578e-08 5.301882e-07
 [617,] 4.160491e-07 7.617509e-08 2.405037e-08
 [618,] 3.657141e-08 1.148432e-07 8.045482e-09
 [619,] 4.054220e-08 7.793296e-08 1.990398e-08
 [620,] 3.797734e-08 1.138611e-07 7.993483e-09
 [621,] 1.256876e-07 1.232196e-07 1.487599e-08
 [622,] 1.704880e-07 6.020797e-08 1.356255e-08
 [623,] 3.564779e-08 1.683996e-07 8.340919e-09
 [624,] 5.083623e-07 3.992462e-08 4.034557e-08
 [625,] 3.759701e-08 1.158232e-07 8.021953e-09
 [626,] 3.106570e-07 3.042090e-08 1.916192e-08
 [627,] 4.585408e-08 5.724633e-07 7.772341e-08
 [628,] 3.660203e-08 3.163609e-08 8.536836e-09
 [629,] 3.296904e-07 8.489657e-08 5.401250e-08
 [630,] 4.802957e-08 8.150874e-08 1.437687e-08
 [631,] 3.206420e-08 2.763365e-08 7.832066e-09
 [632,] 4.364185e-08 1.158716e-07 8.012221e-09
 [633,] 3.621260e-08 1.164511e-07 8.039542e-09
 [634,] 3.432213e-08 2.920802e-08 8.257618e-09
 [635,] 5.937760e-07 4.011937e-08 4.439092e-08
 [636,] 5.758755e-07 4.028754e-08 4.313498e-08
 [637,] 5.918520e-07 4.068839e-08 4.317220e-08
 [638,] 4.091306e-07 7.396540e-08 2.441462e-08
 [639,] 3.428303e-08 3.161360e-08 8.114855e-09
 [640,] 3.645683e-08 3.158711e-08 8.222476e-09
 [641,] 4.085603e-08 8.785385e-08 1.299096e-08
 [642,] 4.209893e-08 1.214122e-07 8.006411e-09
 [643,] 3.696846e-08 1.393953e-07 2.038545e-08
 [644,] 4.432826e-08 6.235032e-07 7.577742e-08
 [645,] 6.141174e-07 4.044968e-08 4.468564e-08
 [646,] 4.152478e-07 6.912159e-08 2.614827e-08
 [647,] 4.552236e-07 6.942835e-08 2.744726e-08
 [648,] 4.519547e-07 7.079345e-08 2.684479e-08
 [649,] 3.785030e-08 3.638706e-08 8.966770e-09
 [650,] 7.331024e-07 4.584961e-08 4.184005e-08
 [651,] 4.227369e-08 8.875864e-08 7.820864e-09
 [652,] 4.257341e-08 8.439494e-08 7.860717e-09
 [653,] 4.903155e-07 6.824419e-08 2.911469e-08
 [654,] 4.062659e-08 1.039352e-07 7.954454e-09
 [655,] 3.883748e-08 1.032056e-07 7.964777e-09
 [656,] 4.609246e-07 6.969505e-08 2.749441e-08
 [657,] 4.713873e-07 7.201849e-08 2.708467e-08
 [658,] 4.161594e-08 8.844921e-08 7.825316e-09
 [659,] 6.480848e-08 9.585827e-08 8.805975e-09
 [660,] 6.197473e-07 4.963020e-08 3.403341e-08
 [661,] 4.110304e-08 8.849067e-08 7.818184e-09
 [662,] 3.860222e-08 1.013136e-07 7.965850e-09
 [663,] 4.196622e-08 8.807803e-08 7.819724e-09
 [664,] 6.591672e-08 9.704250e-08 8.829582e-09
 [665,] 3.060774e-08 2.708553e-08 6.926854e-09
 [666,] 3.788970e-08 3.630829e-08 8.951158e-09
 [667,] 4.553893e-08 8.850350e-08 7.312166e-09
 [668,] 6.505992e-08 9.482722e-08 8.835625e-09
 [669,] 4.172445e-08 8.622748e-08 7.833185e-09
 [670,] 4.089018e-08 8.908343e-08 7.802465e-09
 [671,] 4.907138e-07 7.128895e-08 2.797831e-08
 [672,] 5.168774e-08 1.639055e-07 7.901771e-09
 [673,] 4.809266e-07 7.188564e-08 2.745178e-08
 [674,] 4.221744e-08 8.502164e-08 7.833198e-09
 [675,] 1.226252e-07 8.076354e-08 3.199744e-08
 [676,] 4.157066e-08 8.359067e-08 7.827785e-09
 [677,] 4.161482e-08 7.970920e-08 7.848977e-09
 [678,] 3.874507e-08 8.717790e-08 7.830960e-09
 [679,] 4.028600e-08 9.046268e-08 7.829435e-09
 [680,] 3.728680e-08 8.822870e-08 7.844985e-09
 [681,] 3.882134e-08 8.498240e-08 7.832545e-09
 [682,] 3.818719e-08 8.331057e-08 7.831122e-09
 [683,] 3.885093e-08 8.646443e-08 7.843030e-09
 [684,] 6.541223e-08 8.636777e-08 9.014307e-09
 [685,] 6.380434e-07 4.842174e-08 3.548162e-08
 [686,] 4.862063e-07 6.409779e-08 3.095502e-08
 [687,] 4.134125e-08 3.604676e-07 4.782086e-08
 [688,] 3.974638e-08 8.957925e-08 7.984202e-09
 [689,] 3.761896e-08 3.616285e-08 8.865872e-09
 [690,] 4.040057e-08 3.588278e-08 9.380245e-09
 [691,] 3.820148e-08 3.708352e-08 9.308806e-09
 [692,] 8.627459e-08 2.810538e-08 1.664782e-08
 [693,] 3.325806e-07 8.053578e-08 3.050609e-08
 [694,] 4.160741e-08 4.684144e-07 5.453137e-08
 [695,] 1.073017e-07 9.738075e-08 1.385949e-08
 [696,] 1.649568e-07 4.160289e-08 1.101077e-08
 [697,] 7.249544e-08 3.668617e-07 9.318648e-08
 [698,] 3.146746e-08 1.022484e-07 8.687065e-09
 [699,] 4.003387e-08 4.452940e-07 4.832936e-08
 [700,] 4.047637e-08 4.541894e-07 5.019691e-08
 [701,] 3.858388e-08 2.932153e-08 9.116022e-09
 [702,] 2.427004e-07 5.870408e-08 1.063901e-08
 [703,] 6.444790e-08 3.679491e-07 1.047047e-07
 [704,] 2.369347e-07 4.377917e-08 1.274995e-08
 [705,] 3.018454e-08 8.824481e-08 8.835897e-09
 [706,] 1.463986e-07 1.011979e-07 1.832711e-08
 [707,] 2.901441e-08 8.623308e-08 9.124324e-09
 [708,] 4.980101e-06 7.562336e-08 7.837624e-07
 [709,] 2.928488e-08 8.391867e-08 9.163517e-09
 [710,] 7.962820e-08 4.541789e-08 1.286777e-08
 [711,] 4.938413e-07 1.067664e-07 5.916704e-08
 [712,] 7.733867e-08 4.380097e-08 1.271198e-08
 [713,] 4.997901e-07 5.079591e-08 3.423061e-08
 [714,] 8.916047e-08 1.785535e-07 6.180793e-08
 [715,] 5.622931e-07 7.051062e-08 2.064912e-08
 [716,] 4.689385e-08 4.228286e-08 1.034023e-08
 [717,] 5.038036e-07 1.032938e-07 6.183965e-08
 [718,] 3.977302e-07 7.042585e-07 7.068419e-09
 [719,] 6.641057e-08 8.707875e-08 4.818891e-08
 [720,] 2.955559e-08 8.326872e-08 8.792247e-09
 [721,] 6.623568e-08 3.593991e-07 1.073251e-07
 [722,] 6.921629e-08 4.154308e-08 1.395019e-08
 [723,] 3.550150e-07 7.981439e-08 7.216068e-08
 [724,] 3.277204e-08 9.172736e-08 1.133326e-08
 [725,] 8.846167e-08 2.715793e-07 1.115244e-07
 [726,] 4.352779e-07 6.532381e-08 2.452555e-08
 [727,] 1.010465e-06 5.152856e-08 4.277843e-07
 [728,] 3.618631e-08 5.682037e-07 4.481876e-08
 [729,] 7.381325e-08 8.110720e-08 1.502183e-08
 [730,] 3.319538e-08 6.571984e-08 1.187136e-08
 [731,] 5.255024e-07 5.134542e-08 3.352010e-08
 [732,] 5.942703e-08 2.102203e-07 2.780944e-08
 [733,] 4.965039e-08 4.894733e-08 8.062870e-09
 [734,] 8.162356e-07 4.992676e-08 3.525209e-08
 [735,] 7.515090e-08 8.307601e-08 1.503017e-08
 [736,] 1.219096e-06 4.200523e-08 2.676651e-08
 [737,] 5.373772e-07 4.005712e-08 7.517172e-08
 [738,] 4.471038e-07 3.928388e-08 6.896747e-08
 [739,] 4.943442e-07 4.255876e-08 9.190033e-08
 [740,] 5.292359e-07 8.978156e-08 1.224074e-08
 [741,] 6.913090e-07 3.516605e-08 4.074483e-08
 [742,] 1.519872e-06 3.757465e-08 1.290265e-07
 [743,] 4.906875e-08 2.900541e-07 4.938615e-08
 [744,] 5.218891e-08 1.169449e-07 2.285513e-08
 [745,] 1.050673e-06 6.353093e-08 3.220510e-07
 [746,] 6.212009e-08 7.700086e-08 1.475918e-08
 [747,] 5.374311e-08 5.434340e-07 1.201281e-07
 [748,] 4.905876e-08 3.716622e-07 5.630443e-08
 [749,] 2.395679e-08 3.061534e-08 6.806118e-09
 [750,] 2.653271e-08 2.942898e-08 7.201124e-09
 [751,] 4.887835e-08 3.750860e-07 6.124838e-08
 [752,] 2.746444e-08 6.053731e-08 7.604686e-09
 [753,] 6.756565e-08 7.531109e-08 1.431713e-08
 [754,] 9.425367e-07 6.460306e-08 1.850614e-07
 [755,] 2.642690e-08 2.943225e-08 7.178906e-09
 [756,] 8.744535e-07 7.224572e-08 3.627939e-07
 [757,] 2.633084e-08 2.898171e-08 6.938860e-09
 [758,] 4.337657e-07 1.065265e-07 1.045152e-08
 [759,] 5.223970e-08 1.021596e-07 2.049030e-08
 [760,] 2.534282e-08 2.908886e-08 6.792817e-09
 [761,] 1.017717e-06 7.428364e-08 2.131626e-07
 [762,] 5.046972e-07 5.286508e-08 3.371954e-08
 [763,] 5.206298e-08 1.099550e-07 2.271059e-08
 [764,] 5.210977e-08 1.098162e-07 2.218038e-08
 [765,] 5.227196e-08 1.035261e-07 2.042614e-08
 [766,] 9.874549e-07 3.877689e-08 1.170617e-07
 [767,] 5.366834e-07 4.224971e-08 3.809962e-08
 [768,] 3.359739e-08 1.276891e-07 1.911265e-08
 [769,] 2.553255e-08 3.495121e-08 7.406333e-09
 [770,] 2.702207e-08 2.694600e-08 6.602910e-09
 [771,] 2.708096e-08 2.694639e-08 6.593039e-09
 [772,] 2.722365e-08 2.696007e-08 6.677409e-09
 [773,] 2.644641e-08 2.694888e-08 6.469674e-09
 [774,] 2.754314e-08 2.695025e-08 6.690715e-09
 [775,] 2.637713e-08 2.750239e-08 6.044421e-09
 [776,] 2.756916e-08 2.696683e-08 6.743200e-09
 [777,] 3.973180e-08 2.024397e-07 5.132766e-08
 [778,] 1.214654e-07 1.362137e-06 1.039135e-06
 [779,] 2.752291e-08 2.694283e-08 6.653125e-09
 [780,] 3.848846e-08 1.655097e-07 4.413399e-08
 [781,] 2.635282e-08 2.698622e-08 6.570678e-09
 [782,] 1.049665e-07 4.141421e-07 2.607525e-07
 [783,] 4.019913e-08 1.581511e-07 4.567783e-08
 [784,] 3.781230e-08 1.734085e-07 4.429552e-08
 [785,] 2.631033e-08 2.715317e-08 6.349905e-09
 [786,] 1.058243e-07 1.856116e-06 1.103196e-06
 [787,] 9.006881e-08 3.473999e-08 1.217000e-08
 [788,] 3.740122e-08 1.314538e-07 3.567169e-08
 [789,] 2.404985e-08 3.215905e-08 5.659648e-09
 [790,] 9.067445e-08 3.506238e-08 1.238357e-08
 [791,] 9.101271e-08 3.492821e-08 1.232627e-08
 [792,] 1.081337e-07 2.124993e-06 1.300281e-06
 [793,] 2.538775e-08 2.960325e-08 6.133111e-09
 [794,] 1.058177e-07 2.047416e-06 1.210631e-06
 [795,] 1.096173e-07 2.037633e-06 1.277066e-06
 [796,] 2.797561e-08 2.738728e-08 6.436076e-09
 [797,] 2.763643e-08 2.799304e-08 6.168172e-09
 [798,] 2.863193e-07 1.492958e-07 2.116087e-07
 [799,] 2.420809e-08 3.323828e-08 5.640855e-09
 [800,] 8.918183e-08 3.494212e-08 1.223564e-08
 [801,] 1.026961e-06 7.750772e-08 3.131366e-07
 [802,] 1.092268e-07 6.595079e-08 3.667905e-08
 [803,] 4.085548e-08 1.645100e-07 4.710080e-08
 [804,] 1.056304e-07 1.818977e-06 1.079185e-06
 [805,] 3.827511e-08 1.669016e-07 4.327294e-08
 [806,] 3.869834e-08 1.596638e-07 4.226132e-08
 [807,] 9.420007e-08 2.121696e-06 7.980995e-07
 [808,] 1.033018e-07 1.725189e-06 8.255426e-07
 [809,] 9.702593e-08 1.812626e-06 7.545387e-07
 [810,] 1.017148e-07 1.392604e-06 6.559032e-07
 [811,] 2.218882e-07 3.175113e-08 3.426124e-08
 [812,] 1.061116e-07 4.975221e-06 2.590935e-06
 [813,] 5.242032e-08 5.761082e-08 1.957816e-08
 [814,] 3.046970e-08 2.771544e-08 7.315801e-09
 [815,] 8.851984e-08 6.107342e-07 2.822307e-07
 [816,] 1.030578e-07 1.879306e-06 9.621484e-07
 [817,] 4.839016e-08 3.285013e-07 9.084925e-08
 [818,] 1.005280e-07 3.601927e-06 1.712660e-06
 [819,] 5.746647e-08 5.781966e-08 2.155314e-08
 [820,] 1.006630e-07 3.816265e-06 1.812110e-06
 [821,] 5.892187e-08 5.297908e-08 1.654272e-08
 [822,] 4.724733e-08 2.509309e-07 7.410354e-08
 [823,] 1.024580e-07 3.121443e-06 1.557344e-06
 [824,] 7.066316e-08 9.747279e-07 1.374563e-07
 [825,] 1.077475e-05 7.964053e-08 3.407818e-06
 [826,] 9.221244e-08 4.980295e-06 1.657762e-06
 [827,] 1.006869e-07 3.973466e-06 1.882588e-06
 [828,] 4.650847e-08 2.415013e-07 7.051579e-08
 [829,] 2.765071e-08 2.997067e-08 6.546027e-09
 [830,] 4.496835e-08 2.807098e-07 7.370621e-08
 [831,] 9.563815e-08 3.720313e-06 1.403991e-06
 [832,] 1.025002e-07 2.845598e-06 1.427744e-06
 [833,] 4.492051e-08 2.946682e-07 7.587800e-08
 [834,] 9.548263e-08 3.963052e-06 1.672591e-06
 [835,] 5.015998e-08 2.708894e-07 8.439808e-08
 [836,] 3.357317e-08 2.830693e-08 8.421100e-09
 [837,] 4.566618e-08 3.065128e-07 7.974147e-08
 [838,] 1.009685e-07 3.439257e-06 1.654777e-06
 [839,] 5.158379e-08 3.896389e-07 1.058204e-07
 [840,] 3.687293e-08 2.918189e-08 9.438745e-09
 [841,] 8.929341e-08 5.281614e-06 1.597560e-06
 [842,] 9.944003e-08 3.875648e-06 1.791122e-06
 [843,] 4.975489e-08 4.368403e-07 1.073860e-07
 [844,] 9.513505e-08 1.206145e-06 4.766893e-07
 [845,] 5.154751e-08 4.050382e-07 1.082679e-07
 [846,] 7.940727e-08 3.548889e-07 1.834937e-07
 [847,] 7.697884e-08 3.246048e-07 1.658165e-07
 [848,] 3.805069e-08 2.823424e-08 8.219400e-09
 [849,] 9.807542e-08 4.515026e-06 2.000805e-06
 [850,] 5.047339e-08 2.848667e-08 1.064900e-08
 [851,] 7.809658e-08 3.002435e-07 1.602056e-07
 [852,] 9.851313e-08 4.428675e-06 1.984530e-06
 [853,] 7.635439e-08 2.846227e-07 1.498015e-07
 [854,] 4.546741e-08 2.839728e-08 9.711429e-09
 [855,] 1.227102e-05 7.870498e-08 3.707500e-06
 [856,] 4.418983e-08 2.839009e-08 9.486301e-09
 [857,] 8.929543e-08 6.091032e-06 1.802449e-06
 [858,] 1.468295e-05 7.906469e-08 4.471908e-06
 [859,] 9.004218e-08 5.900994e-06 1.795360e-06
 [860,] 4.576621e-08 2.840495e-08 9.774052e-09
 [861,] 4.261912e-08 2.839282e-08 9.274132e-09
 [862,] 7.812160e-08 5.570936e-08 1.833625e-08
 [863,] 6.705494e-08 3.192863e-07 1.356441e-07
 [864,] 4.474338e-08 2.839763e-08 9.575484e-09
 [865,] 7.188852e-08 2.968599e-06 3.353179e-07
 [866,] 4.929821e-08 2.835945e-08 1.003141e-08
 [867,] 3.261635e-08 2.783115e-08 8.067408e-09
 [868,] 7.524677e-08 9.862383e-07 2.092859e-07
 [869,] 8.992625e-08 2.511247e-06 8.166101e-07
 [870,] 4.428719e-08 2.839902e-08 9.538818e-09
 [871,] 4.417104e-08 2.838768e-08 9.121721e-09
 [872,] 8.607572e-08 2.901474e-08 1.468279e-08
 [873,] 9.097552e-08 5.487956e-06 1.735590e-06
 [874,] 4.297433e-08 2.840115e-08 9.352641e-09
 [875,] 6.577449e-08 2.811683e-07 1.216534e-07
 [876,] 4.535303e-08 2.838142e-08 9.535808e-09
 [877,] 4.384431e-08 2.839592e-08 9.463367e-09
 [878,] 7.069379e-08 2.303771e-07 1.165013e-07
 [879,] 4.503391e-08 2.837923e-08 9.364929e-09
 [880,] 4.404630e-08 2.842520e-08 9.608347e-09
 [881,] 6.010838e-08 7.600180e-08 2.363923e-08
 [882,] 6.599196e-08 2.552255e-07 1.144318e-07
 [883,] 3.691871e-08 2.746210e-08 8.883198e-09
 [884,] 4.539157e-08 2.840032e-08 9.712261e-09
 [885,] 4.212561e-08 2.783840e-08 8.867149e-09
 [886,] 4.200302e-08 2.784009e-08 8.842551e-09
 [887,] 4.059883e-08 2.786445e-08 8.482712e-09
 [888,] 7.522337e-08 1.085836e-06 2.263711e-07
 [889,] 4.109515e-08 2.784406e-08 8.784166e-09
 [890,] 3.396800e-08 2.730303e-08 8.260698e-09
 [891,] 4.005797e-08 2.787822e-08 8.402797e-09
 [892,] 4.403990e-08 4.041770e-08 1.704587e-08
 [893,] 4.080376e-08 2.869225e-08 9.912933e-09
 [894,] 3.408636e-08 2.719068e-08 8.159884e-09
 [895,] 1.393780e-05 7.936349e-08 4.305455e-06
 [896,] 6.095915e-08 7.519776e-08 2.374854e-08
 [897,] 4.288928e-08 2.880989e-08 1.022293e-08
 [898,] 3.981564e-08 2.784938e-08 8.435289e-09
 [899,] 3.909435e-08 2.786021e-08 8.301815e-09
 [900,] 4.032559e-08 2.784257e-08 8.573092e-09
 [901,] 4.069497e-08 2.784534e-08 8.588641e-09
 [902,] 3.926502e-08 2.784120e-08 8.452851e-09
 [903,] 9.752295e-08 7.311380e-07 2.981318e-07
 [904,] 9.932291e-08 4.743860e-06 2.154420e-06
 [905,] 1.051059e-07 1.886388e-06 1.000700e-06
 [906,] 1.153159e-07 1.212319e-07 7.715325e-08
 [907,] 9.147548e-08 2.040933e-06 7.119174e-07
 [908,] 1.128060e-07 1.185529e-07 7.372297e-08
 [909,] 7.260372e-08 2.962426e-06 3.087432e-07
 [910,] 1.126876e-07 1.200676e-07 7.472175e-08
 [911,] 1.150242e-07 1.221431e-07 7.761916e-08
 [912,] 9.629321e-08 7.385799e-07 2.924732e-07
 [913,] 1.128280e-07 1.227511e-07 7.669968e-08
 [914,] 9.173024e-08 2.660377e-06 9.050137e-07
 [915,] 9.105995e-08 2.657198e-06 8.875495e-07
 [916,] 1.127536e-07 1.178271e-07 7.318052e-08
 [917,] 5.549463e-08 2.142609e-07 8.375140e-08
 [918,] 5.894645e-08 7.566312e-08 2.307941e-08
 [919,] 9.228296e-08 1.774120e-06 6.207114e-07
 [920,] 1.183898e-07 1.252736e-07 8.195677e-08
 [921,] 9.270231e-08 2.606755e-06 9.132427e-07
 [922,] 9.608625e-08 7.257980e-07 2.865996e-07
 [923,] 4.535869e-08 7.635864e-07 1.217535e-07
 [924,] 7.970921e-08 3.302425e-08 1.087754e-08
 [925,] 7.663279e-08 4.746278e-08 1.595179e-08
 [926,] 7.834753e-08 4.809180e-08 1.751843e-08
 [927,] 9.248810e-08 4.204469e-07 2.610110e-07
 [928,] 5.406363e-08 4.046147e-08 2.212642e-08
 [929,] 1.330039e-05 7.429078e-08 4.094249e-06
 [930,] 4.521876e-08 3.150884e-08 1.304059e-08
 [931,] 1.137799e-05 7.284493e-08 3.309365e-06
 [932,] 8.281799e-08 4.427771e-08 1.586256e-08
 [933,] 7.529977e-08 6.659074e-08 2.439092e-08
 [934,] 1.211170e-05 7.333641e-08 3.595087e-06
 [935,] 7.028027e-08 1.204059e-06 1.941827e-07
 [936,] 5.964001e-08 3.798225e-08 2.253209e-08
 [937,] 8.208997e-08 1.342215e-07 9.791444e-08
 [938,] 1.103785e-07 1.253441e-07 7.380324e-08
 [939,] 5.972670e-08 3.272854e-08 1.840893e-08
 [940,] 4.689073e-08 4.837885e-08 1.513911e-08
 [941,] 9.991359e-08 1.653212e-07 9.032552e-08
 [942,] 9.678473e-08 5.734446e-08 2.331635e-08
 [943,] 4.353542e-08 3.119671e-08 1.242477e-08
 [944,] 7.042405e-08 1.026994e-06 1.628337e-07
 [945,] 1.133147e-07 6.608510e-07 4.539599e-07
 [946,] 1.616831e-05 7.533423e-08 5.105329e-06
 [947,] 7.700281e-08 6.563417e-08 2.466759e-08
 [948,] 1.040268e-07 9.158268e-07 5.052223e-07
 [949,] 1.061335e-07 1.512505e-07 8.741242e-08
 [950,] 7.697686e-08 6.424422e-08 2.410138e-08
 [951,] 1.228503e-05 7.387199e-08 3.721887e-06
 [952,] 2.523218e-07 4.016353e-08 3.315101e-08
 [953,] 1.134355e-07 1.060748e-07 6.256736e-08
 [954,] 8.088272e-08 5.375616e-08 2.076525e-08
 [955,] 9.089178e-08 5.255232e-08 2.224934e-08
 [956,] 1.147874e-07 1.038124e-07 6.166399e-08
 [957,] 1.149119e-07 1.031863e-07 6.128941e-08
 [958,] 8.534471e-08 5.419411e-08 2.194410e-08
 [959,] 1.291123e-07 8.351379e-07 6.641762e-07
 [960,] 1.432907e-07 2.207221e-07 1.249715e-07
 [961,] 1.283246e-07 1.098468e-06 7.994364e-07
 [962,] 1.113819e-07 6.890265e-07 4.771407e-07
 [963,] 8.314341e-08 5.516833e-08 2.192740e-08
 [964,] 7.992280e-08 1.411232e-07 1.072060e-07
 [965,] 7.546006e-08 1.040509e-06 2.243805e-07
 [966,] 6.739141e-08 4.084281e-08 1.768922e-08
 [967,] 8.295129e-08 5.441905e-08 2.153448e-08
 [968,] 8.273491e-08 1.404778e-07 4.920252e-08
 [969,] 6.180398e-08 4.335531e-08 2.714665e-08
 [970,] 8.214597e-08 5.323927e-08 2.080845e-08
 [971,] 6.147368e-08 4.166308e-08 2.580873e-08
 [972,] 6.322748e-08 3.889862e-08 2.441447e-08
 [973,] 1.226855e-07 8.659565e-07 6.391335e-07
 [974,] 2.205165e-06 7.177257e-08 4.818563e-07
 [975,] 8.276502e-08 5.360901e-08 2.112348e-08
 [976,] 7.051868e-08 9.852198e-08 3.078154e-08
 [977,] 7.717302e-08 5.563894e-08 1.862978e-08
 [978,] 1.963993e-07 1.000929e-07 8.941394e-08
 [979,] 1.308875e-07 4.990262e-08 2.635096e-08
 [980,] 2.027180e-07 9.659810e-08 8.720696e-08
 [981,] 8.339784e-08 1.381374e-07 4.905800e-08
 [982,] 5.669098e-07 4.302957e-08 1.891491e-07
 [983,] 1.354395e-07 4.988888e-08 2.686508e-08
 [984,] 1.273169e-07 4.955253e-08 2.566957e-08
 [985,] 1.879567e-07 9.855999e-08 8.503415e-08
 [986,] 7.931655e-08 3.938450e-08 3.078411e-08
 [987,] 2.104731e-07 9.240485e-08 8.408643e-08
 [988,] 7.715753e-08 4.422685e-08 3.463072e-08
 [989,] 1.285458e-07 5.559163e-08 3.044804e-08
 [990,] 2.517442e-07 2.308735e-07 2.547887e-07
 [991,] 4.351825e-08 8.827085e-08 1.361999e-08
 [992,] 8.191999e-08 4.126959e-08 1.761983e-08
 [993,] 1.248484e-07 4.487156e-08 2.168705e-08
 [994,] 2.168301e-05 6.554100e-08 5.222504e-06
 [995,] 1.907681e-05 4.735296e-08 2.420679e-06
 [996,] 6.587969e-06 3.379250e-08 5.237377e-07
 [997,] 7.227375e-08 9.767871e-07 1.167093e-07
 [998,] 1.527487e-05 5.114648e-08 2.430090e-06
 [999,] 1.824281e-07 4.515941e-08 2.708179e-08
[1000,] 1.738392e-07 4.640643e-08 2.770852e-08
[1001,] 1.416542e-07 5.072156e-08 2.861249e-08
[1002,] 1.723591e-05 4.829264e-08 2.346706e-06
[1003,] 3.882564e-04 1.164784e-05 5.911163e-02
[1004,] 2.095304e-05 4.784154e-08 2.641411e-06
[1005,] 1.818903e-07 4.583187e-08 2.773657e-08
[1006,] 1.720023e-07 4.646912e-08 2.762777e-08
[1007,] 7.327016e-08 1.056420e-06 1.869823e-07
[1008,] 4.329050e-06 3.977935e-08 6.166227e-07
[1009,] 2.955978e-07 9.462173e-08 1.062296e-07
[1010,] 1.757925e-07 4.466039e-08 2.610866e-08
[1011,] 1.913710e-05 5.164018e-08 2.899819e-06
[1012,] 3.949904e-04 1.159556e-05 5.988683e-02
[1013,] 1.801262e-07 4.542078e-08 2.719014e-08
[1014,] 1.757506e-07 4.684315e-08 2.828806e-08
[1015,] 1.774930e-05 5.561278e-08 3.264311e-06
[1016,] 1.706599e-07 4.596790e-08 2.702978e-08
[1017,] 1.778785e-07 4.551042e-08 2.711898e-08
[1018,] 1.760528e-07 4.562517e-08 2.709738e-08
[1019,] 1.762841e-07 4.524474e-08 2.666450e-08
[1020,] 1.667305e-05 4.819781e-08 2.281542e-06
[1021,] 1.236988e-03 9.402195e-08 5.665281e-04
[1022,] 1.889201e-05 5.566892e-08 3.364977e-06
[1023,] 1.780498e-07 4.600850e-08 2.763575e-08
[1024,] 2.960117e-07 1.066630e-07 1.250658e-07
[1025,] 8.632448e-06 3.354974e-08 6.151181e-07
[1026,] 8.827173e-06 3.347748e-08 6.201900e-07
[1027,] 1.802758e-07 4.661153e-08 2.841375e-08
[1028,] 2.952737e-07 9.856509e-08 1.122770e-07
[1029,] 1.575287e-05 5.515676e-08 2.890380e-06
[1030,] 1.757667e-07 4.718698e-08 2.863880e-08
[1031,] 1.681415e-07 4.618936e-08 2.704913e-08
[1032,] 2.869023e-07 9.827143e-08 1.098405e-07
[1033,] 1.761555e-07 4.820428e-08 2.968408e-08
[1034,] 1.894735e-07 1.688513e-07 1.641801e-07
[1035,] 2.747753e-07 1.010737e-07 1.111583e-07
[1036,] 1.528257e-07 3.982501e-08 4.456422e-08
[1037,] 1.957534e-07 4.220924e-08 2.469488e-08
[1038,] 1.725608e-05 4.900566e-08 2.425357e-06
[1039,] 1.497511e-07 4.998403e-08 2.884954e-08
[1040,] 5.166968e-04 8.846851e-06 5.942856e-02
[1041,] 4.168675e-08 8.773397e-08 1.331690e-08
[1042,] 7.298770e-08 8.894124e-07 1.047655e-07
[1043,] 2.399283e-07 1.242296e-07 1.333230e-07
[1044,] 2.385387e-07 1.237231e-07 1.320967e-07
[1045,] 2.353501e-07 1.257348e-07 1.336473e-07
[1046,] 1.707486e-07 4.605070e-08 2.712071e-08
[1047,] 1.757376e-07 4.515237e-08 2.660816e-08
[1048,] 2.376170e-07 1.253864e-07 1.340284e-07
[1049,] 2.252711e-07 1.231346e-07 1.263678e-07
[1050,] 2.715829e-07 9.543748e-08 1.021557e-07
[1051,] 1.834976e-05 4.801141e-08 2.425238e-06
[1052,] 2.401139e-07 1.231454e-07 1.319085e-07
[1053,] 1.673411e-07 4.544721e-08 2.628212e-08
[1054,] 7.453729e-06 3.351192e-08 5.552659e-07
[1055,] 4.191231e-04 9.719817e-06 5.299586e-02
[1056,] 2.813864e-07 9.947475e-08 1.103819e-07
[1057,] 1.947580e-07 1.503306e-07 1.455605e-07
[1058,] 2.815686e-07 9.507853e-08 1.038965e-07
[1059,] 1.703483e-07 4.626188e-08 2.729920e-08
[1060,] 3.421206e-07 5.948131e-08 5.845789e-08
[1061,] 2.649205e-07 9.576756e-08 1.011093e-07
[1062,] 4.443763e-06 3.933175e-08 6.115977e-07
[1063,] 1.766501e-05 5.672720e-08 3.327724e-06
[1064,] 1.736755e-07 4.530628e-08 2.660738e-08
[1065,] 1.887848e-05 5.282509e-08 3.024950e-06
[1066,] 2.059633e-03 1.219910e-07 1.378197e-03
[1067,] 1.762703e-07 4.539314e-08 2.688013e-08
[1068,] 2.902419e-07 9.767633e-08 1.097124e-07
[1069,] 1.866299e-05 5.653924e-08 3.441238e-06
[1070,] 2.129295e-05 4.581788e-08 2.426469e-06
[1071,] 8.714024e-06 3.337247e-08 6.087344e-07
[1072,] 8.494338e-08 1.107579e-07 4.083543e-08
[1073,] 3.046388e-07 7.156718e-08 7.291116e-08
[1074,] 1.658534e-07 4.679213e-08 2.744558e-08
[1075,] 2.819587e-07 9.721615e-08 1.071373e-07
[1076,] 2.869677e-07 9.447541e-08 1.041398e-07
[1077,] 2.082344e-05 5.003940e-08 2.900654e-06
[1078,] 2.720638e-07 9.898336e-08 1.074266e-07
[1079,] 1.759451e-07 4.476891e-08 2.623147e-08
[1080,] 1.604386e-07 4.447004e-08 2.462533e-08
[1081,] 2.868828e-07 9.728136e-08 1.083527e-07
[1082,] 6.921225e-06 3.407764e-08 5.564709e-07
[1083,] 1.837126e-05 4.862656e-08 2.496343e-06
[1084,] 2.376506e-07 1.366917e-07 1.492070e-07
[1085,] 1.941132e-05 4.674648e-08 2.380471e-06
[1086,] 1.754296e-07 4.491202e-08 2.634043e-08
[1087,] 2.400473e-07 1.257031e-07 1.353921e-07
[1088,] 2.399633e-07 1.287966e-07 1.396059e-07
[1089,] 6.445621e-05 1.014098e-07 4.338815e-05
[1090,] 1.284137e-03 8.485770e-08 4.635814e-04
[1091,] 2.374727e-07 1.284437e-07 1.381400e-07
[1092,] 1.870577e-05 4.909408e-08 2.579608e-06
[1093,] 8.615823e-08 1.147087e-07 4.329724e-08
[1094,] 1.720478e-07 1.543785e-07 1.379220e-07
[1095,] 1.709371e-07 1.567255e-07 1.397454e-07
[1096,] 1.336824e-07 4.751939e-08 2.644669e-08
[1097,] 1.519125e-07 4.951614e-08 2.866686e-08
[1098,] 2.419759e-07 1.301413e-07 1.422677e-07
[1099,] 1.775752e-07 4.388871e-08 2.546120e-08
[1100,] 1.188483e-07 4.113371e-08 1.525679e-08
[1101,] 3.024331e-07 9.517786e-08 1.085904e-07
[1102,] 2.085420e-05 4.905960e-08 2.785563e-06
[1103,] 9.972844e-06 3.294573e-08 6.387555e-07
[1104,] 1.897286e-07 4.395307e-08 2.630909e-08
[1105,] 2.501316e-07 1.230074e-07 1.352894e-07
[1106,] 2.682496e-07 9.392796e-08 9.941200e-08
[1107,] 4.357242e-04 9.523409e-06 5.397749e-02
[1108,] 2.921252e-07 1.080586e-07 1.261059e-07
[1109,] 3.120650e-07 9.959060e-08 1.175958e-07
[1110,] 1.679619e-07 4.636699e-08 2.720883e-08
[1111,] 4.940808e-04 7.096612e-06 4.496789e-02
[1112,] 5.705614e-04 2.716649e-06 1.825726e-02
[1113,] 1.733981e-07 4.480380e-08 2.609731e-08
[1114,] 1.679820e-05 5.622070e-08 3.151275e-06
[1115,] 1.630920e-05 5.560826e-08 3.016767e-06
[1116,] 1.834864e-07 4.406775e-08 2.602922e-08
[1117,] 1.700780e-07 4.414018e-08 2.520558e-08
[1118,] 1.604724e-05 5.544488e-08 2.963705e-06
[1119,] 1.788446e-07 4.410216e-08 2.576204e-08
[1120,] 4.052482e-04 6.575276e-06 3.393203e-02
[1121,] 1.796896e-07 4.430722e-08 2.602977e-08
[1122,] 1.649991e-05 5.029636e-08 2.481496e-06
[1123,] 2.376282e-07 6.751746e-08 7.686042e-08
[1124,] 1.443072e-07 4.207659e-08 2.136312e-08
[1125,] 1.943521e-05 4.600299e-08 2.296644e-06
[1126,] 1.904370e-05 4.800600e-08 2.489114e-06
[1127,] 2.022681e-05 4.599527e-08 2.361346e-06
[1128,] 1.567165e-05 6.646539e-08 4.165850e-06
[1129,] 1.783570e-05 5.476353e-08 3.178891e-06
[1130,] 1.800355e-07 4.377926e-08 2.550697e-08
[1131,] 8.668311e-08 1.093374e-07 4.160284e-08
[1132,] 3.212811e-04 1.445773e-07 1.553457e-04
[1133,] 1.695663e-07 4.621404e-08 2.719476e-08
[1134,] 8.420402e-08 1.085423e-07 3.945527e-08
[1135,] 2.308076e-05 6.135972e-08 4.807094e-06
[1136,] 8.701701e-08 1.225716e-07 4.709097e-08
[1137,] 3.867484e-05 3.686542e-07 1.150624e-04
[1138,] 1.856751e-05 3.288372e-07 5.211941e-05
[1139,] 3.228222e-04 6.028028e-06 2.454295e-02
[1140,] 2.543962e-04 9.813162e-06 3.183528e-02
[1141,] 3.502436e-04 8.904380e-06 4.011009e-02
[1142,] 8.155158e-08 8.972309e-08 2.668711e-08
[1143,] 1.715361e-07 4.447507e-08 2.563916e-08
[1144,] 1.510553e-07 4.832628e-08 2.752977e-08
[1145,] 9.343822e-06 7.113496e-08 3.142952e-06
[1146,] 1.727904e-07 4.374754e-08 2.499405e-08
[1147,] 2.176219e-05 3.227792e-07 5.854214e-05
[1148,] 9.749202e-06 7.142458e-08 3.272633e-06
[1149,] 8.994491e-06 6.974290e-08 2.949623e-06
[1150,] 3.132018e-04 7.707400e-06 3.079378e-02
[1151,] 4.250490e-04 9.529424e-08 2.052288e-04
[1152,] 9.387362e-04 1.200031e-07 6.437785e-04
[1153,] 2.607166e-04 4.563149e-06 1.471813e-02
[1154,] 1.027530e-05 6.246463e-08 2.688527e-06
[1155,] 5.083370e-04 1.002894e-07 2.714638e-04
[1156,] 8.443344e-04 1.154457e-07 5.458563e-04
[1157,] 1.617232e-07 4.592292e-08 2.629885e-08
[1158,] 1.077291e-05 4.832963e-08 1.665027e-06
[1159,] 8.088573e-08 1.223493e-07 4.124398e-08
[1160,] 3.452636e-04 7.601517e-06 3.353227e-02
[1161,] 1.760289e-07 4.367962e-08 2.513614e-08
[1162,] 1.278528e-05 1.540536e-07 1.327212e-05
[1163,] 1.681058e-07 4.159304e-08 2.249065e-08
[1164,] 2.950885e-06 4.107951e-08 4.984676e-07
[1165,] 4.196499e-08 8.789955e-08 1.347301e-08
[1166,] 2.661278e-04 6.922207e-06 2.330186e-02
[1167,] 5.261095e-04 1.004217e-07 2.815309e-04
[1168,] 9.553098e-06 4.979414e-08 1.627030e-06
[1169,] 1.576776e-05 3.097264e-07 4.183233e-05
[1170,] 3.620063e-04 4.929802e-06 2.226810e-02
[1171,] 5.339162e-06 3.246429e-08 3.952253e-07
[1172,] 1.986960e-05 3.022422e-07 4.960904e-05
[1173,] 3.013288e-04 6.092763e-06 2.315151e-02
[1174,] 3.666929e-04 4.035735e-06 1.819525e-02
[1175,] 3.583298e-04 6.035298e-06 2.733884e-02
[1176,] 7.739903e-08 1.598383e-07 4.890828e-08
[1177,] 9.562228e-06 7.258350e-08 3.282519e-06
[1178,] 1.004334e-05 7.374144e-08 3.503357e-06
[1179,] 1.113059e-05 5.692872e-08 2.366706e-06
[1180,] 1.209377e-05 5.612209e-08 2.447555e-06
[1181,] 1.540064e-05 8.563908e-08 6.266679e-06
[1182,] 1.148507e-05 4.031178e-08 1.156989e-06
[1183,] 6.887836e-04 9.355307e-08 3.158276e-04
[1184,] 1.598846e-07 4.442576e-08 2.475251e-08
[1185,] 6.619568e-06 3.459198e-08 5.608597e-07
[1186,] 4.856372e-04 4.757772e-06 2.882281e-02
[1187,] 4.018100e-04 5.398925e-06 2.726737e-02
[1188,] 8.768621e-06 3.812470e-08 8.382204e-07
[1189,] 1.433804e-07 4.566535e-08 2.303016e-08
[1190,] 1.480517e-05 1.512298e-07 1.488133e-05
[1191,] 7.995298e-08 7.156402e-08 2.287047e-08
[1192,] 7.275990e-08 6.295949e-07 1.132231e-07
[1193,] 4.032908e-04 9.836974e-08 2.081615e-04
[1194,] 8.283770e-04 7.950521e-08 2.694497e-04
[1195,] 1.731506e-05 3.503216e-07 5.320033e-05
[1196,] 6.969737e-08 4.295788e-07 7.320449e-08
[1197,] 1.558655e-05 4.011034e-07 5.697494e-05
[1198,] 6.987408e-06 5.127036e-08 1.375163e-06
[1199,] 3.322399e-06 3.543491e-08 3.732454e-07
[1200,] 1.211673e-05 1.413824e-07 1.125868e-05
[1201,] 1.845305e-07 4.139117e-08 2.325186e-08
[1202,] 8.143800e-06 5.331204e-08 1.661342e-06
[1203,] 7.265397e-08 7.237050e-07 1.236455e-07
[1204,] 2.671533e-04 5.605346e-06 1.874779e-02
[1205,] 9.012705e-06 3.742269e-08 8.136976e-07
[1206,] 2.666178e-04 6.507712e-06 2.186027e-02
[1207,] 2.497970e-04 4.065621e-06 1.246606e-02
[1208,] 3.106652e-04 5.531810e-06 2.156187e-02
[1209,] 2.949224e-04 6.946974e-06 2.597982e-02
[1210,] 1.006038e-07 6.512635e-08 2.465569e-08
[1211,] 8.566370e-08 1.437307e-07 4.741761e-08
[1212,] 1.663894e-04 4.804456e-06 9.836791e-03
[1213,] 1.500053e-07 4.121373e-08 2.112001e-08
[1214,] 1.471663e-07 4.130201e-08 2.102064e-08
[1215,] 7.526727e-06 1.071619e-07 4.884584e-06
[1216,] 7.186069e-06 1.105778e-07 4.932823e-06
[1217,] 1.821095e-07 5.385827e-08 3.607066e-08
[1218,] 8.619083e-06 1.163182e-07 6.160402e-06
[1219,] 7.448525e-06 1.161093e-07 5.459710e-06
[1220,] 8.902050e-06 1.129043e-07 6.047623e-06
[1221,] 1.805614e-07 5.153129e-08 3.361055e-08
[1222,] 8.027645e-06 1.206408e-07 6.142972e-06
[1223,] 1.054950e-07 6.510197e-08 2.549862e-08
[1224,] 2.111783e-06 4.566438e-08 4.709880e-07
[1225,] 5.417342e-04 1.600246e-07 5.969572e-04
[1226,] 1.342903e-07 4.111503e-08 2.000786e-08
[1227,] 1.528618e-07 4.098448e-08 2.108292e-08
[1228,] 9.375227e-06 2.459587e-07 1.873691e-05
[1229,] 1.886268e-04 5.771182e-06 1.356148e-02
[1230,] 7.510666e-06 5.275890e-08 1.470116e-06
[1231,] 1.063234e-05 2.133443e-07 1.727520e-05
[1232,] 6.975272e-08 2.320222e-07 4.368059e-08
[1233,] 9.543910e-06 2.210988e-07 1.653048e-05
[1234,] 1.437400e-05 3.107993e-07 3.754701e-05
[1235,] 6.455654e-04 1.822009e-07 8.445161e-04
[1236,] 9.292681e-06 3.059494e-08 3.913026e-07
[1237,] 1.015465e-07 6.519633e-08 2.486111e-08
[1238,] 1.914254e-07 1.330511e-07 1.349854e-07
[1239,] 3.794312e-04 1.003140e-07 1.985253e-04
[1240,] 7.505260e-06 1.156816e-07 5.465943e-06
[1241,] 8.906006e-06 2.376262e-07 1.713088e-05
[1242,] 1.849187e-04 5.070666e-06 1.159386e-02
[1243,] 1.823870e-04 6.051349e-06 1.377241e-02
[1244,] 8.323175e-06 2.236500e-07 1.491685e-05
[1245,] 9.395219e-06 2.291364e-07 1.708582e-05
[1246,] 6.877524e-06 5.607613e-08 1.547461e-06
[1247,] 1.091285e-05 2.633139e-07 2.333710e-05
[1248,] 8.564208e-04 1.272489e-07 6.342525e-04
[1249,] 3.884915e-06 3.714362e-08 4.542703e-07
[1250,] 7.730004e-06 2.457432e-07 1.581734e-05
[1251,] 1.646489e-07 4.039279e-08 2.117622e-08
[1252,] 8.832581e-06 4.369172e-07 3.698558e-05
[1253,] 1.547553e-07 4.034574e-08 2.057817e-08
[1254,] 3.715584e-06 3.792669e-08 4.642219e-07
[1255,] 1.119107e-05 3.734240e-07 3.770933e-05
[1256,] 1.349332e-04 6.424525e-06 1.073745e-02
[1257,] 7.664826e-08 1.299912e-07 3.878373e-08
[1258,] 3.068128e-04 1.616495e-07 3.549693e-04
[1259,] 6.874798e-04 1.358656e-07 5.765134e-04
[1260,] 9.711527e-06 1.139429e-07 6.656525e-06
[1261,] 6.111227e-04 1.340865e-07 5.051483e-04
[1262,] 1.418480e-07 4.007503e-08 1.951488e-08
[1263,] 1.568468e-07 3.791593e-08 1.821367e-08
[1264,] 1.727878e-04 6.112492e-06 1.318908e-02
[1265,] 1.542984e-04 9.513912e-06 1.858093e-02
[1266,] 7.820541e-06 1.127422e-07 5.499433e-06
[1267,] 1.108331e-07 6.706906e-08 2.810293e-08
[1268,] 1.002223e-05 4.754512e-08 1.396046e-06
[1269,] 1.164525e-07 3.646225e-08 1.632600e-08
[1270,] 1.193102e-07 3.594000e-08 1.615387e-08
[1271,] 3.428305e-06 5.501812e-08 9.954486e-07
[1272,] 1.236015e-04 1.246132e-07 7.972933e-05
[1273,] 1.969649e-04 1.632831e-06 3.665979e-03
[1274,] 8.626926e-08 3.175269e-08 1.156405e-08
[1275,] 1.093601e-07 3.033790e-08 1.171895e-08
[1276,] 1.118946e-07 3.074155e-08 1.209462e-08
[1277,] 1.093215e-07 3.039619e-08 1.176170e-08
[1278,] 1.086338e-07 3.045892e-08 1.178427e-08
[1279,] 8.387051e-08 8.342093e-08 2.581786e-08
[1280,] 1.105748e-07 4.185720e-08 1.840006e-08
[1281,] 1.082451e-07 3.043332e-08 1.174975e-08
[1282,] 3.524375e-04 2.154919e-07 5.778040e-04
[1283,] 1.171142e-04 2.788759e-07 2.459854e-04
[1284,] 1.181061e-07 3.091528e-08 1.241849e-08
[1285,] 1.097564e-07 3.009671e-08 1.155368e-08
[1286,] 1.406074e-04 1.278148e-07 9.274908e-05
[1287,] 1.069303e-07 4.359504e-08 1.896759e-08
[1288,] 1.076194e-07 4.285533e-08 1.861088e-08
[1289,] 1.123295e-07 4.230478e-08 1.880639e-08
[1290,] 2.028561e-05 4.349286e-08 2.037238e-06
[1291,] 1.301148e-04 8.998752e-08 4.075779e-05
[1292,] 8.789268e-08 3.196142e-08 1.176109e-08
[1293,] 8.043348e-08 8.637109e-08 2.550452e-08
[1294,] 8.595212e-08 3.002854e-08 1.060301e-08
[1295,] 1.138388e-07 2.882658e-08 1.059188e-08
[1296,] 1.095280e-07 2.892557e-08 1.059895e-08
[1297,] 1.794623e-05 5.456187e-08 3.086760e-06
[1298,] 1.057870e-07 3.057170e-08 1.176425e-08
[1299,] 1.057712e-07 3.011913e-08 1.144444e-08
[1300,] 1.007144e-07 3.040796e-08 1.147481e-08
[1301,] 1.926770e-05 5.194813e-08 3.622527e-06
[1302,] 1.196520e-04 4.889139e-07 5.413848e-04
[1303,] 1.069777e-07 6.359986e-08 2.143425e-08
[1304,] 1.219540e-07 4.241024e-08 2.013302e-08
[1305,] 1.063656e-07 4.185922e-08 1.794101e-08
[1306,] 8.186906e-08 3.088705e-08 1.075192e-08
[1307,] 8.535131e-05 1.633651e-07 8.627070e-05
[1308,] 1.885691e-05 4.721300e-08 2.344236e-06
[1309,] 1.321514e-07 8.048487e-08 4.511684e-08
[1310,] 8.448997e-08 3.272190e-08 1.195665e-08
[1311,] 1.077452e-07 4.444986e-08 1.952690e-08
[1312,] 1.824420e-05 4.655119e-08 2.217313e-06
[1313,] 2.223976e-05 4.563425e-08 2.437241e-06
[1314,] 2.044131e-05 4.677031e-08 2.429194e-06
[1315,] 1.105956e-07 3.047646e-08 1.185860e-08
[1316,] 1.079300e-07 3.031821e-08 1.165472e-08
[1317,] 1.597398e-07 3.138575e-08 1.431993e-08
[1318,] 1.044657e-07 3.789477e-08 1.606229e-08
[1319,] 8.586902e-08 3.804803e-08 1.487748e-08
[1320,] 8.894959e-08 3.147768e-08 1.154836e-08
[1321,] 8.363536e-08 8.329291e-08 2.569296e-08
[1322,] 2.061515e-05 4.344446e-08 2.047174e-06
[1323,] 1.119983e-07 2.981568e-08 1.139307e-08
[1324,] 1.126602e-07 2.969743e-08 1.131797e-08
[1325,] 1.128607e-07 2.982958e-08 1.142924e-08
[1326,] 8.884425e-08 3.117562e-08 1.137308e-08
[1327,] 8.992996e-08 3.108570e-08 1.137214e-08
[1328,] 1.098557e-07 6.674815e-08 3.228691e-08
[1329,] 1.163017e-07 3.721835e-08 1.680091e-08
[1330,] 8.615718e-06 4.401433e-08 1.232336e-06
[1331,] 1.675351e-04 1.529461e-06 2.892075e-03
[1332,] 2.660067e-05 4.360249e-08 2.467890e-06
[1333,] 8.906358e-08 3.886358e-08 1.558509e-08
[1334,] 8.779078e-08 3.126080e-08 1.136271e-08
[1335,] 5.851841e-04 1.698993e-07 7.216728e-04
[1336,] 1.175335e-05 3.858467e-08 1.089577e-06
[1337,] 1.262772e-05 4.435143e-08 1.651847e-06
[1338,] 8.426223e-08 3.151848e-08 1.131947e-08
[1339,] 1.167247e-07 4.067010e-08 1.814188e-08
[1340,] 8.659597e-08 6.273271e-08 2.045226e-08
[1341,] 8.677108e-08 3.896137e-08 1.539791e-08
[1342,] 7.797758e-06 3.927514e-08 8.588517e-07
[1343,] 8.809530e-08 3.203772e-08 1.179897e-08
[1344,] 8.664285e-08 8.290212e-08 2.655601e-08
[1345,] 1.065698e-07 4.386756e-08 1.906635e-08
[1346,] 1.110632e-07 2.993176e-08 1.144985e-08
[1347,] 5.655588e-04 1.149155e-07 3.889045e-04
[1348,] 9.666308e-08 3.088510e-08 1.154732e-08
[1349,] 6.449237e-06 4.047318e-08 7.475637e-07
[1350,] 5.533058e-05 3.166304e-07 1.435147e-04
[1351,] 2.732855e-05 1.591745e-07 2.562916e-05
[1352,] 1.297925e-05 1.817711e-07 1.717402e-05
[1353,] 8.100112e-05 1.804098e-07 1.033084e-04
[1354,] 9.404488e-06 1.201255e-07 7.333227e-06
[1355,] 1.831503e-05 2.249374e-07 2.982458e-05
[1356,] 1.282392e-06 4.679300e-08 3.288896e-07
[1357,] 7.480936e-06 1.172997e-07 5.869276e-06
[1358,] 1.083145e-06 6.580308e-08 6.212877e-07
[1359,] 2.043744e-05 2.043740e-07 3.004107e-05
[1360,] 1.241787e-05 2.425669e-07 2.436794e-05
[1361,] 2.801435e-05 5.360597e-07 1.458174e-04
[1362,] 1.162409e-06 5.484422e-08 4.044025e-07
[1363,] 7.276798e-05 3.330011e-07 1.999523e-04
[1364,] 5.002014e-05 4.631189e-07 2.126468e-04
[1365,] 1.193423e-05 2.627549e-07 2.612118e-05
[1366,] 9.418675e-06 1.156446e-07 6.936618e-06
[1367,] 1.938510e-04 1.226774e-07 1.539965e-04
[1368,] 8.535557e-06 1.160622e-07 6.423815e-06
[1369,] 5.917870e-08 8.817899e-08 1.960328e-08
[1370,] 1.214677e-04 9.840008e-07 1.252172e-03
[1371,] 1.006621e-04 1.586394e-07 1.103627e-04
[1372,] 5.190927e-05 4.729288e-07 2.259326e-04
[1373,] 1.918060e-05 1.790559e-07 2.277062e-05
[1374,] 5.168759e-05 5.041218e-07 2.435973e-04
[1375,] 6.147850e-05 4.491111e-07 2.477591e-04
[1376,] 3.703145e-05 6.131300e-07 2.232566e-04
[1377,] 5.656960e-05 4.061331e-07 2.020162e-04
[1378,] 1.030344e-06 8.087028e-08 7.797569e-07
[1379,] 3.458265e-08 8.755391e-08 1.352863e-08
[1380,] 1.050409e-06 5.387510e-08 3.614084e-07
[1381,] 5.018645e-05 4.182787e-07 1.877625e-04
[1382,] 1.694399e-05 2.195117e-07 2.817447e-05
[1383,] 2.018400e-04 9.548674e-08 1.058289e-04
[1384,] 7.963014e-05 1.919673e-07 1.100288e-04
[1385,] 1.683808e-06 1.097919e-07 1.521387e-06
[1386,] 1.389960e-05 1.078730e-07 8.686428e-06
[1387,] 1.649193e-04 1.010886e-07 9.695426e-05
[1388,] 1.713435e-06 4.486993e-08 3.708395e-07
[1389,] 2.383789e-05 6.540968e-07 1.583595e-04
[1390,] 3.603914e-05 4.426448e-07 1.375447e-04
[1391,] 4.245358e-05 4.094152e-07 1.441476e-04
[1392,] 3.856492e-05 4.322835e-07 1.419844e-04
[1393,] 4.361083e-07 3.182553e-08 2.048088e-08
[1394,] 6.985561e-05 9.605976e-07 7.183479e-04
[1395,] 9.164576e-08 2.868289e-08 9.099141e-09
[1396,] 2.974046e-06 6.995817e-07 2.068180e-05
[1397,] 9.942440e-07 6.698179e-08 4.478374e-07
[1398,] 4.558044e-08 1.605311e-07 2.028944e-08
[1399,] 3.249671e-06 7.675306e-07 2.491336e-05
[1400,] 1.030282e-06 3.321229e-07 3.345096e-06
[1401,] 4.904181e-07 5.301017e-08 1.803076e-07
[1402,] 3.470065e-06 9.704022e-08 2.285726e-06
[1403,] 4.419189e-06 9.742849e-07 4.264950e-05
[1404,] 4.672753e-06 7.018510e-07 3.264238e-05
[1405,] 1.903660e-06 6.173131e-08 9.017602e-07
[1406,] 6.028373e-07 1.375538e-06 2.213269e-06
[1407,] 1.108147e-06 3.225269e-07 3.495532e-06
[1408,] 2.925851e-06 8.715059e-07 2.528487e-05
[1409,] 9.370002e-07 3.542583e-07 3.240965e-06
[1410,] 8.907539e-07 3.391015e-07 2.941106e-06
[1411,] 6.982406e-07 2.060047e-07 1.381521e-06
[1412,] 2.980100e-06 7.816404e-07 2.315720e-05
[1413,] 9.919774e-07 3.347993e-07 3.243760e-06
[1414,] 1.736047e-06 6.123603e-08 8.175315e-07
[1415,] 1.920177e-06 1.232138e-06 2.277407e-05
[1416,] 1.006673e-06 3.048344e-07 2.986264e-06
[1417,] 4.399329e-07 5.583048e-08 1.789083e-07
[1418,] 7.297972e-07 4.734079e-07 3.352620e-06
[1419,] 1.856010e-06 1.215295e-06 2.165299e-05
[1420,] 6.266718e-07 5.249789e-07 3.140599e-06
[1421,] 1.776264e-06 1.114831e-06 1.902249e-05
[1422,] 7.135398e-07 4.195153e-07 2.907288e-06
[1423,] 7.001856e-07 4.370836e-07 2.966140e-06
[1424,] 7.736213e-07 4.636426e-07 3.496489e-06
[1425,] 1.794592e-06 1.215884e-06 2.085490e-05
[1426,] 5.955841e-07 4.644848e-07 2.641003e-06
[1427,] 6.596186e-07 4.516236e-07 2.868981e-06
[1428,] 5.835511e-07 4.555858e-07 2.536261e-06
[1429,] 6.605248e-07 4.603476e-07 2.931312e-06
[1430,] 4.595292e-07 5.321020e-08 1.722556e-07
[1431,] 6.395432e-07 3.817752e-07 2.358672e-06
[1432,] 6.030492e-07 4.823889e-07 2.777689e-06
[1433,] 5.421545e-08 8.475970e-08 1.925228e-08
[1434,] 4.044588e-07 5.369936e-08 1.575135e-07
[1435,] 1.895093e-06 1.395692e-07 1.533186e-06
[1436,] 5.864171e-07 4.776215e-07 2.669273e-06
[1437,] 5.930476e-07 4.575400e-07 2.591016e-06
[1438,] 1.980122e-06 1.001866e-06 1.916121e-05
[1439,] 4.664479e-06 6.456795e-08 1.545912e-06
[1440,] 1.665452e-06 1.452690e-07 1.393582e-06
[1441,] 4.969208e-07 5.744675e-08 2.067024e-07
[1442,] 4.710474e-07 4.367088e-08 1.256785e-07
[1443,] 2.165616e-06 1.605860e-06 3.322697e-05
[1444,] 1.710247e-06 5.010838e-07 8.644817e-06
[1445,] 1.262161e-07 4.170531e-07 2.965749e-07
[1446,] 1.673968e-06 4.934939e-07 8.324862e-06
[1447,] 3.080013e-07 1.018244e-07 1.462505e-07
[1448,] 4.772446e-07 5.440585e-08 1.839455e-07
[1449,] 1.358810e-07 2.960776e-08 1.157952e-08
[1450,] 2.305781e-06 1.447746e-07 1.959671e-06
[1451,] 2.380709e-08 4.239306e-07 8.366149e-09
[1452,] 2.139701e-08 3.581634e-08 6.153829e-09
[1453,] 2.202097e-08 4.877152e-08 7.494328e-09
[1454,] 2.747069e-08 8.292398e-08 1.725688e-08
[1455,] 6.480434e-08 1.409323e-07 3.980922e-08
[1456,] 7.471121e-08 5.410068e-08 1.870472e-08
[1457,] 2.386583e-08 3.123364e-08 6.371728e-09
[1458,] 3.296467e-08 6.364653e-08 1.385398e-08
[1459,] 3.267308e-08 6.331079e-08 1.366153e-08
[1460,] 4.811263e-08 5.404598e-08 1.840334e-08
[1461,] 9.269801e-08 9.210592e-08 1.989090e-08
[1462,] 8.577997e-08 8.020882e-08 3.615618e-08
[1463,] 2.309447e-08 5.221154e-08 8.591229e-09
[1464,] 6.045385e-08 3.950509e-08 7.949037e-09
[1465,] 2.569050e-08 4.706650e-08 1.064262e-08
[1466,] 7.686307e-08 5.258141e-08 1.559523e-08
[1467,] 7.581807e-08 5.266895e-08 1.522391e-08
[1468,] 2.382475e-08 4.912722e-08 8.794177e-09
[1469,] 9.918253e-08 8.751262e-08 3.576464e-08
[1470,] 2.194898e-08 3.840482e-08 6.788957e-09
[1471,] 2.294637e-08 4.009506e-08 7.848578e-09
[1472,] 2.171596e-08 3.815834e-08 6.612667e-09
[1473,] 2.159783e-08 3.987895e-08 6.540728e-09
[1474,] 2.166703e-08 3.922664e-08 6.627446e-09
[1475,] 9.623984e-08 8.041716e-08 2.934823e-08
[1476,] 3.355223e-08 4.319840e-08 7.118972e-09
[1477,] 7.290474e-08 2.988801e-08 1.023452e-08
[1478,] 1.300574e-07 1.202453e-07 6.850612e-08
[1479,] 2.173306e-08 4.604274e-08 6.424854e-09
[1480,] 7.523565e-08 3.488469e-08 1.232408e-08
[1481,] 9.292743e-08 4.115151e-08 1.594484e-08
[1482,] 2.028261e-08 2.949349e-08 5.644930e-09
[1483,] 2.378113e-08 3.134191e-08 6.613371e-09
[1484,] 1.182069e-07 4.817304e-08 3.477570e-08
[1485,] 3.004981e-08 3.399074e-08 7.282472e-09
[1486,] 9.297463e-08 9.313572e-08 4.449037e-08
[1487,] 2.196065e-08 3.327150e-08 6.395722e-09
[1488,] 2.200923e-08 3.525272e-08 6.607513e-09
[1489,] 7.341357e-08 4.593126e-07 2.145398e-07
[1490,] 2.184933e-08 3.719119e-08 6.668792e-09
[1491,] 6.856190e-08 4.524713e-08 2.141655e-08
[1492,] 2.494362e-08 3.374819e-08 7.479974e-09
[1493,] 2.228195e-08 3.814554e-08 7.366428e-09
[1494,] 9.048497e-08 9.220058e-08 4.285976e-08
[1495,] 2.136473e-08 3.055489e-08 6.283191e-09
[1496,] 2.210472e-08 3.753479e-08 7.160546e-09
[1497,] 2.170627e-08 3.053805e-08 6.401788e-09
[1498,] 2.490086e-08 3.410666e-08 6.783910e-09
[1499,] 2.485453e-08 3.411652e-08 6.759025e-09
[1500,] 5.031289e-08 7.136771e-08 2.788728e-08
[1501,] 2.478172e-08 3.418137e-08 6.507129e-09
[1502,] 2.500111e-08 3.425555e-08 6.519414e-09
[1503,] 2.348116e-08 4.404894e-08 9.288426e-09
[1504,] 8.794142e-08 9.469489e-08 4.241621e-08
[1505,] 2.315977e-08 4.556984e-08 9.282524e-09
[1506,] 2.217372e-08 3.682225e-08 7.119761e-09
[1507,] 5.118629e-08 6.296992e-08 2.528482e-08
[1508,] 2.450250e-08 3.411981e-08 6.696048e-09
[1509,] 2.133844e-08 3.009905e-08 6.202119e-09
[1510,] 2.409118e-08 3.412636e-08 6.608606e-09
[1511,] 2.488131e-08 3.452856e-08 6.568551e-09
[1512,] 2.393801e-08 3.497577e-08 6.228592e-09
[1513,] 2.498485e-08 4.254076e-08 6.259262e-09
[1514,] 2.250254e-08 4.335437e-08 8.003500e-09
[1515,] 2.150111e-08 2.885173e-08 6.004511e-09
[1516,] 4.816702e-08 6.141435e-08 2.297490e-08
[1517,] 7.244513e-08 3.471258e-08 1.739692e-08
[1518,] 2.407781e-08 3.726282e-08 5.744385e-09
[1519,] 2.464122e-08 4.381225e-08 6.176072e-09
[1520,] 1.498463e-07 5.150049e-08 4.843165e-08
[1521,] 2.218895e-08 3.003841e-08 5.804423e-09
[1522,] 6.111642e-08 3.599426e-08 1.619027e-08
[1523,] 2.423682e-08 4.453358e-08 6.121368e-09
[1524,] 2.190408e-08 2.983151e-08 5.803465e-09
[1525,] 2.194142e-08 2.988663e-08 5.796095e-09
[1526,] 2.376383e-08 4.332935e-08 6.110070e-09
[1527,] 7.090197e-08 3.658430e-08 1.861278e-08
[1528,] 2.326246e-08 3.866153e-08 8.038556e-09
[1529,] 2.219156e-08 2.989766e-08 5.829027e-09
[1530,] 7.282301e-08 1.369047e-07 4.672233e-08
[1531,] 7.151847e-08 1.386678e-07 4.603383e-08
[1532,] 1.255419e-07 5.275548e-08 4.323474e-08
[1533,] 5.509062e-08 3.761524e-08 1.586128e-08
[1534,] 1.334296e-07 5.678706e-08 5.073102e-08
[1535,] 2.230894e-08 3.005796e-08 5.816495e-09
[1536,] 2.218612e-08 3.929271e-08 7.420652e-09
[1537,] 2.416350e-08 4.220734e-08 6.173009e-09
[1538,] 2.127682e-08 3.075369e-08 5.978235e-09
[1539,] 7.933630e-08 7.138534e-08 4.513417e-08
[1540,] 1.015087e-07 4.292948e-08 3.037897e-08
[1541,] 9.788484e-08 1.027270e-07 4.130256e-08
[1542,] 7.738898e-08 2.121517e-07 6.526925e-08
[1543,] 1.015601e-07 3.946317e-08 2.672539e-08
[1544,] 2.288406e-08 3.583721e-08 6.458649e-09
[1545,] 2.557955e-08 4.260554e-08 6.318537e-09
[1546,] 2.517166e-08 2.952721e-08 6.435418e-09
[1547,] 2.582192e-08 2.950587e-08 6.627475e-09
[1548,] 1.013994e-07 3.941957e-08 2.664538e-08
[1549,] 1.025688e-07 4.048782e-08 2.800264e-08
[1550,] 7.412093e-08 1.371241e-07 4.791359e-08
[1551,] 2.138828e-08 4.723731e-08 5.952737e-09
[1552,] 3.133966e-08 4.143635e-08 5.975093e-09
[1553,] 2.717469e-08 2.910538e-08 5.945910e-09
[1554,] 7.496650e-08 2.260541e-07 6.549385e-08
[1555,] 2.487175e-08 4.845149e-08 6.094015e-09
[1556,] 2.153570e-08 5.828094e-08 7.974779e-09
[1557,] 9.044577e-08 7.793475e-08 2.388691e-08
[1558,] 2.163827e-08 3.688537e-08 6.648503e-09
[1559,] 6.902387e-08 4.187994e-08 1.252830e-08
[1560,] 2.155807e-08 5.736507e-08 8.008152e-09
[1561,] 2.444150e-08 3.491149e-08 6.391157e-09
[1562,] 2.461844e-08 4.869058e-08 6.072727e-09
[1563,] 2.548661e-08 5.283962e-08 6.087982e-09
[1564,] 7.458942e-08 4.443835e-08 1.979624e-08
[1565,] 2.399044e-08 3.504277e-08 6.303369e-09
[1566,] 2.462185e-08 3.490542e-08 6.421172e-09
[1567,] 2.474562e-08 5.064740e-08 6.055160e-09
[1568,] 2.215369e-08 3.483984e-08 6.905313e-09
[1569,] 2.454075e-08 3.523077e-08 6.359326e-09
[1570,] 7.390886e-08 1.599524e-07 5.263216e-08
[1571,] 2.493891e-08 4.745830e-08 6.117385e-09
[1572,] 1.172254e-07 5.285672e-08 4.103403e-08
[1573,] 2.467303e-08 4.865636e-08 6.077580e-09
[1574,] 2.433941e-08 3.501412e-08 6.360715e-09
[1575,] 1.161992e-07 5.407270e-08 4.203224e-08
[1576,] 2.435864e-08 3.499007e-08 6.366137e-09
[1577,] 7.037899e-08 5.178511e-08 2.419308e-08
[1578,] 2.174207e-08 3.356132e-08 6.508755e-09
[1579,] 1.151600e-07 5.113956e-08 3.704103e-08
[1580,] 2.426860e-08 4.426807e-08 6.154930e-09
[1581,] 6.603819e-08 4.341459e-08 1.914169e-08
[1582,] 6.500392e-08 4.297570e-08 1.846918e-08
[1583,] 6.584423e-08 4.326673e-08 1.896480e-08
[1584,] 1.604088e-07 6.398102e-08 2.885714e-08
[1585,] 4.444529e-08 4.047969e-08 1.102847e-08
[1586,] 3.834674e-08 3.272164e-08 8.013744e-09
[1587,] 5.992842e-08 1.671603e-07 1.595531e-08
[1588,] 2.480748e-07 1.667332e-07 3.579793e-07
[1589,] 1.120007e-07 5.030734e-08 1.145922e-08
[1590,] 4.129927e-08 5.625507e-08 5.970912e-09
[1591,] 8.230339e-08 6.794247e-08 1.619504e-08
[1592,] 1.209597e-07 5.821466e-08 1.023906e-08
[1593,] 2.673825e-07 6.850865e-08 6.609512e-08
[1594,] 5.940725e-08 1.331882e-07 1.496590e-08
[1595,] 1.171631e-07 5.586640e-08 1.159227e-08
[1596,] 5.859818e-08 1.287237e-07 1.496132e-08
[1597,] 1.169258e-07 4.913428e-08 1.113491e-08
[1598,] 5.866464e-08 1.311977e-07 1.505240e-08
[1599,] 2.134818e-08 3.376370e-08 5.689887e-09
[1600,] 2.135716e-08 1.527770e-07 7.034153e-09
[1601,] 2.371652e-08 3.485273e-08 5.896535e-09
[1602,] 4.400633e-08 7.335430e-08 1.618774e-08
[1603,] 8.135309e-08 6.374528e-08 2.167433e-08
[1604,] 3.694955e-08 9.739955e-08 1.415108e-08
[1605,] 4.160129e-08 5.316766e-08 1.919410e-08
[1606,] 1.074176e-07 4.839108e-08 1.099714e-08
[1607,] 1.218172e-07 4.156451e-08 1.252470e-08
[1608,] 2.368390e-08 3.505048e-08 5.867067e-09
[1609,] 2.272862e-08 3.538716e-08 5.838254e-09
[1610,] 1.015980e-07 9.547303e-08 1.140197e-08
[1611,] 2.378204e-08 3.556633e-08 5.941616e-09
[1612,] 2.463423e-08 3.543650e-08 6.041022e-09
[1613,] 4.790922e-08 1.224591e-07 2.288573e-08
[1614,] 9.169555e-08 9.169007e-08 6.533173e-08
[1615,] 3.090198e-08 6.366929e-08 1.362048e-08
[1616,] 2.167409e-08 2.726043e-08 5.836889e-09
[1617,] 8.030974e-08 8.136916e-08 5.036967e-08
[1618,] 6.379426e-08 7.840336e-08 1.268238e-08
[1619,] 7.589076e-08 4.104038e-08 8.358622e-09
[1620,] 5.832328e-08 7.980378e-08 1.310515e-08
[1621,] 2.270696e-08 3.569030e-08 5.754582e-09
[1622,] 1.061641e-07 9.186242e-08 1.032722e-08
[1623,] 9.427865e-08 4.698296e-08 1.070531e-08
[1624,] 2.306980e-08 3.670101e-08 5.817082e-09
[1625,] 2.342703e-08 3.784792e-08 5.809754e-09
[1626,] 6.961747e-08 5.038036e-08 2.174343e-08
[1627,] 2.442705e-08 3.905505e-08 5.849795e-09
[1628,] 1.413124e-07 6.186800e-08 1.166977e-08
[1629,] 3.014829e-08 3.307245e-08 6.933023e-09
[1630,] 2.298202e-08 4.696690e-08 8.012132e-09
[1631,] 5.872956e-08 3.508220e-08 8.609192e-09
[1632,] 8.227005e-08 6.434850e-08 1.644832e-08
[1633,] 6.199889e-08 3.642227e-08 9.006211e-09
[1634,] 3.112300e-08 3.543483e-08 6.854639e-09
[1635,] 8.433078e-08 7.629491e-08 3.603961e-08
[1636,] 2.565162e-08 8.206433e-08 1.424253e-08
[1637,] 4.308316e-08 4.564746e-08 1.009769e-08
[1638,] 2.541921e-08 5.454144e-08 8.492698e-09
[1639,] 2.252849e-08 6.607944e-08 8.633471e-09
[1640,] 2.375259e-08 5.865490e-08 9.273228e-09
[1641,] 2.484029e-08 9.334095e-08 1.438038e-08
[1642,] 5.684500e-08 9.951143e-08 1.004154e-08
[1643,] 1.304641e-07 6.900389e-08 2.164490e-08
[1644,] 1.368807e-07 6.743186e-08 2.303900e-08
[1645,] 2.030381e-08 2.836358e-08 5.515761e-09
[1646,] 3.274863e-08 3.941192e-08 8.443906e-09
[1647,] 5.081599e-08 2.761751e-08 9.155176e-09
[1648,] 7.587398e-08 3.318844e-08 1.694073e-08
[1649,] 3.426355e-08 5.450862e-08 1.642159e-08
[1650,] 3.759730e-08 5.164781e-08 6.264346e-09
[1651,] 4.859483e-08 2.762165e-08 8.942009e-09
[1652,] 2.023392e-08 3.074644e-08 5.639237e-09
[1653,] 5.405116e-08 7.141567e-08 1.290686e-08
[1654,] 3.728770e-08 5.119306e-08 6.265509e-09
[1655,] 2.757320e-07 3.576131e-08 7.213329e-08
[1656,] 8.511354e-08 8.699197e-08 4.104945e-08
[1657,] 3.212271e-07 2.787091e-08 2.910565e-08
[1658,] 9.645292e-07 3.068448e-08 1.365757e-07
[1659,] 1.251530e-07 3.108660e-08 2.807570e-08
[1660,] 5.775008e-08 9.186722e-08 2.035242e-08
[1661,] 1.098698e-07 4.644354e-08 2.455844e-08
[1662,] 1.219721e-07 3.522340e-08 1.087766e-08
[1663,] 2.289461e-07 4.736154e-08 9.780227e-08
[1664,] 4.504212e-06 2.537301e-07 1.136847e-05
[1665,] 2.378370e-07 4.663962e-08 1.043306e-07
[1666,] 6.320160e-08 7.326149e-08 2.334624e-08
[1667,] 8.114256e-07 7.988620e-08 6.010453e-07
[1668,] 3.164435e-08 4.425602e-08 9.412268e-09
[1669,] 5.591762e-08 2.701845e-08 9.611500e-09
[1670,] 6.550216e-08 3.439303e-08 8.028538e-09
[1671,] 2.325590e-08 5.546285e-08 7.637188e-09
[1672,] 6.470316e-08 3.630429e-08 1.016640e-08
[1673,] 4.163797e-08 5.854554e-08 1.434472e-08
[1674,] 3.930026e-08 1.122017e-07 1.923064e-08
[1675,] 2.300213e-08 7.718941e-08 8.479125e-09
[1676,] 5.335413e-08 3.853171e-08 1.945255e-08
[1677,] 2.271041e-08 8.012809e-08 8.842100e-09
[1678,] 8.193273e-08 3.040988e-08 1.897430e-08
[1679,] 5.837883e-08 4.052101e-08 2.234909e-08
[1680,] 4.098285e-08 4.341491e-08 9.666295e-09
[1681,] 2.261358e-08 7.891544e-08 8.128467e-09
[1682,] 4.345674e-08 4.136292e-08 9.021586e-09
[1683,] 1.331683e-06 2.916738e-08 1.516420e-07
[1684,] 2.255635e-08 7.961048e-08 8.088083e-09
[1685,] 6.836301e-08 3.685442e-08 1.343721e-08
[1686,] 4.343046e-08 8.171062e-08 9.450454e-09
[1687,] 5.032346e-08 3.115652e-08 9.198301e-09
[1688,] 5.444724e-08 4.128931e-08 1.567388e-08
[1689,] 1.312415e-07 2.945460e-08 1.687240e-08
[1690,] 2.746954e-07 1.547812e-07 4.077750e-07
[1691,] 5.344420e-08 4.320036e-08 1.623974e-08
[1692,] 4.672104e-08 1.169750e-07 2.420964e-08
[1693,] 6.059781e-08 7.188929e-08 4.428570e-08
[1694,] 3.835814e-08 3.495323e-08 1.100484e-08
[1695,] 5.206710e-07 5.740244e-08 7.764532e-08
[1696,] 1.235638e-07 2.735362e-08 1.262810e-08
[1697,] 4.273949e-08 1.162566e-07 8.203220e-09
[1698,] 1.539730e-07 4.252569e-08 6.039826e-08
[1699,] 1.203949e-07 3.638705e-08 2.475526e-08
[1700,] 5.527804e-08 4.474645e-08 1.743119e-08
[1701,] 4.054538e-08 1.190833e-07 8.050123e-09
[1702,] 5.106295e-08 1.215379e-07 2.761137e-08
[1703,] 3.499415e-08 1.147714e-07 2.862389e-08
[1704,] 3.359018e-08 4.431874e-08 1.011813e-08
[1705,] 7.039219e-08 4.870897e-08 3.558591e-08
[1706,] 5.051071e-08 1.188320e-07 2.691715e-08
[1707,] 3.151492e-08 4.321387e-08 8.900086e-09
[1708,] 4.301193e-08 1.155877e-07 8.214349e-09
[1709,] 5.483088e-08 4.006510e-08 1.523102e-08
[1710,] 3.419343e-08 3.263772e-08 8.357348e-09
[1711,] 4.861471e-08 1.215109e-07 2.595249e-08
[1712,] 4.883669e-08 6.205057e-08 2.843559e-08
[1713,] 5.424140e-08 4.181679e-08 1.587689e-08
[1714,] 4.124802e-08 3.272560e-08 9.639015e-09
[1715,] 1.414149e-07 7.921799e-08 3.523273e-08
[1716,] 1.146630e-07 2.891371e-08 1.507852e-08
[1717,] 2.537613e-08 1.535895e-07 8.268330e-09
[1718,] 5.051196e-08 4.152380e-08 1.474523e-08
[1719,] 4.237671e-08 1.243085e-07 8.104522e-09
[1720,] 3.085156e-08 4.317500e-08 8.707852e-09
[1721,] 4.048001e-08 2.839651e-07 7.488140e-09
[1722,] 2.256527e-08 6.034705e-08 8.391842e-09
[1723,] 4.131613e-08 1.269582e-07 8.036008e-09
[1724,] 4.062413e-08 2.758602e-07 7.480841e-09
[1725,] 1.769469e-07 6.467334e-08 3.516429e-08
[1726,] 5.077929e-08 1.227883e-07 2.756406e-08
[1727,] 3.139971e-08 4.342546e-08 8.805343e-09
[1728,] 3.371150e-08 4.369958e-08 9.450840e-09
[1729,] 3.415372e-08 4.360215e-08 9.468572e-09
[1730,] 3.274188e-08 4.360592e-08 9.025095e-09
[1731,] 3.975519e-08 4.439667e-08 1.054412e-08
[1732,] 4.167246e-08 1.047606e-07 8.242887e-09
[1733,] 4.215487e-08 1.175686e-07 8.147750e-09
[1734,] 5.158699e-08 4.146108e-08 1.500386e-08
[1735,] 4.909967e-08 8.532834e-08 9.152703e-09
[1736,] 5.399123e-08 1.282405e-07 3.047003e-08
[1737,] 5.209437e-08 1.208394e-07 2.822807e-08
[1738,] 5.170558e-08 1.217935e-07 2.808343e-08
[1739,] 4.755962e-08 1.204223e-07 2.513914e-08
[1740,] 1.802734e-07 1.380873e-07 1.818138e-07
[1741,] 3.601984e-08 3.803550e-08 1.400265e-08
[1742,] 5.098816e-08 3.647546e-08 9.612122e-09
[1743,] 2.099912e-08 2.788926e-08 5.647622e-09
[1744,] 1.246401e-07 7.498818e-08 3.675833e-08
[1745,] 2.586857e-08 2.989731e-08 6.636098e-09
[1746,] 3.713475e-08 5.383773e-08 1.794353e-08
[1747,] 3.043270e-08 4.357309e-08 8.776936e-09
[1748,] 3.045496e-08 5.342861e-08 9.845452e-09
[1749,] 3.024416e-08 4.361066e-08 8.732344e-09
[1750,] 4.966141e-08 1.073941e-07 2.495894e-08
[1751,] 6.904510e-08 2.767994e-08 8.567665e-09
[1752,] 3.025544e-08 4.350201e-08 8.711613e-09
[1753,] 4.490671e-08 4.623733e-08 2.110420e-08
[1754,] 2.863718e-08 4.332608e-08 1.002331e-08
[1755,] 5.188894e-08 2.993522e-08 1.075328e-08
[1756,] 5.012431e-08 2.990295e-08 1.043002e-08
[1757,] 4.979981e-08 1.078944e-07 2.510928e-08
[1758,] 2.822534e-08 4.385093e-08 9.850421e-09
[1759,] 3.031579e-08 4.294896e-08 8.516828e-09
[1760,] 5.440587e-08 1.075987e-07 2.790731e-08
[1761,] 3.315740e-08 8.001675e-08 7.706511e-09
[1762,] 5.416198e-08 1.084996e-07 2.788985e-08
[1763,] 2.947979e-08 4.136805e-08 1.017362e-08
[1764,] 7.211150e-08 3.324245e-08 1.677254e-08
[1765,] 4.939201e-08 1.018939e-07 2.406336e-08
[1766,] 6.862694e-08 3.026603e-08 1.759438e-08
[1767,] 1.023171e-07 8.170889e-08 3.626884e-08
[1768,] 2.796843e-08 4.005826e-08 9.119633e-09
[1769,] 4.734711e-08 1.077356e-07 2.357973e-08
[1770,] 1.030230e-07 8.113527e-08 3.610658e-08
[1771,] 5.142868e-08 4.478948e-08 1.286086e-08
[1772,] 1.507570e-07 1.153979e-07 9.107511e-08
[1773,] 1.014567e-07 8.125687e-08 3.569971e-08
[1774,] 5.990951e-08 9.356932e-08 1.666923e-08
[1775,] 5.687415e-08 3.263374e-08 1.331072e-08
[1776,] 5.604458e-08 3.262627e-08 1.315359e-08
[1777,] 5.682575e-08 3.268366e-08 1.336524e-08
[1778,] 4.312134e-08 1.039735e-07 2.059404e-08
[1779,] 9.239882e-08 8.312562e-08 3.370443e-08
[1780,] 5.619403e-08 3.037057e-08 1.511942e-08
[1781,] 5.232004e-08 3.103419e-08 1.483415e-08
[1782,] 5.544167e-08 2.915091e-08 1.370360e-08
[1783,] 9.441736e-08 8.353257e-08 3.484925e-08
[1784,] 3.708342e-08 1.031104e-07 1.690255e-08
[1785,] 5.116599e-08 2.984481e-08 1.355138e-08
[1786,] 4.554284e-08 1.046051e-07 2.211455e-08
[1787,] 5.410748e-08 2.979746e-08 1.412868e-08
[1788,] 5.612471e-08 4.563850e-08 2.617516e-08
[1789,] 5.858224e-08 3.058450e-08 1.585272e-08
[1790,] 3.725250e-08 6.911906e-08 9.207629e-09
[1791,] 5.529343e-08 3.221585e-08 1.665681e-08
[1792,] 2.845967e-08 3.928990e-08 9.269883e-09
[1793,] 8.519546e-08 8.664018e-08 3.290280e-08
[1794,] 4.615712e-08 4.371819e-08 2.044922e-08
[1795,] 4.654092e-08 4.751796e-08 2.229551e-08
[1796,] 5.432176e-08 4.260244e-08 1.342728e-08
[1797,] 3.099047e-08 8.425986e-08 7.616075e-09
[1798,] 4.407938e-08 5.035138e-08 2.230579e-08
[1799,] 4.464782e-08 4.804389e-08 2.165696e-08
[1800,] 5.468061e-08 6.329405e-08 1.447929e-08
[1801,] 5.037051e-08 3.604897e-08 1.757699e-08
[1802,] 1.068639e-07 1.491342e-07 1.051070e-07
[1803,] 5.216489e-08 5.300935e-08 2.816662e-08
[1804,] 5.873455e-08 5.383505e-08 3.239820e-08
[1805,] 2.981444e-08 4.289009e-08 1.064293e-08
[1806,] 2.992845e-08 4.778082e-08 9.300393e-09
[1807,] 4.618568e-08 4.764291e-08 2.235287e-08
[1808,] 2.988725e-08 4.953431e-08 8.115550e-09
[1809,] 3.417509e-08 7.990705e-08 1.351676e-08
[1810,] 2.891612e-08 3.919344e-08 8.620545e-09
[1811,] 5.270673e-08 4.349952e-08 1.339027e-08
[1812,] 2.959018e-08 3.800077e-08 8.515188e-09
[1813,] 1.064331e-07 9.094415e-08 9.894022e-08
[1814,] 2.936817e-08 3.790446e-08 8.431076e-09
[1815,] 3.026224e-08 8.457531e-08 1.192771e-08
[1816,] 2.591870e-08 7.562530e-08 8.456955e-09
[1817,] 2.496084e-08 9.659796e-08 1.270030e-08
[1818,] 2.584059e-08 8.291505e-08 8.354501e-09
[1819,] 2.440164e-08 1.249836e-07 1.396718e-08
[1820,] 2.592064e-08 8.387781e-08 8.294986e-09
[1821,] 2.009769e-08 9.316548e-08 8.739041e-09
[1822,] 2.357940e-08 8.416396e-08 1.127097e-08
[1823,] 2.591764e-08 7.526820e-08 8.403943e-09
[1824,] 2.591680e-08 7.584466e-08 8.344707e-09
[1825,] 3.105034e-08 8.084200e-08 8.350744e-09
[1826,] 2.004559e-08 5.283387e-08 7.295713e-09
[1827,] 3.039405e-08 4.062408e-08 9.368943e-09
[1828,] 2.493973e-08 9.031476e-08 1.228032e-08
[1829,] 1.999017e-08 3.989681e-08 5.779664e-09
[1830,] 2.061712e-08 3.660787e-08 6.133260e-09
[1831,] 2.580511e-08 1.625842e-07 1.043426e-08
[1832,] 2.682933e-08 7.864914e-08 8.083891e-09
[1833,] 4.000682e-08 6.603315e-08 6.546974e-09
[1834,] 3.936065e-08 8.140282e-08 9.447011e-09
[1835,] 2.910148e-08 1.278120e-07 9.453341e-09
[1836,] 6.119731e-07 2.584037e-07 1.183298e-06
[1837,] 2.318683e-08 6.541473e-08 7.494519e-09
[1838,] 2.291400e-08 5.794271e-08 5.895671e-09
[1839,] 1.012973e-07 6.951885e-08 3.875027e-08
[1840,] 1.627379e-07 5.907388e-08 3.055759e-08
[1841,] 2.886251e-08 3.050095e-08 7.388856e-09
[1842,] 1.882311e-06 1.036614e-07 1.070001e-06
[1843,] 9.414033e-07 1.747543e-06 5.166108e-06
[1844,] 4.799996e-08 1.060669e-07 1.841937e-08
[1845,] 1.453407e-06 2.565519e-07 3.045520e-06
[1846,] 2.647143e-08 3.049203e-08 6.838721e-09
[1847,] 2.362400e-08 7.392254e-08 7.954613e-09
[1848,] 1.542928e-07 4.070350e-08 4.421121e-08
[1849,] 2.358474e-08 7.384717e-08 7.915402e-09
[1850,] 4.539991e-08 9.186641e-08 1.726280e-08
[1851,] 2.354453e-08 6.618167e-08 7.741284e-09
[1852,] 2.654786e-08 3.043613e-08 6.773793e-09
[1853,] 4.405338e-08 1.629407e-07 9.649064e-09
[1854,] 1.026560e-06 1.509651e-06 5.989339e-06
[1855,] 4.240971e-08 2.288578e-07 9.444415e-09
[1856,] 1.182886e-06 9.302189e-08 6.991480e-07
[1857,] 4.557290e-08 7.583271e-08 1.641884e-08
[1858,] 3.320507e-08 3.196448e-08 7.259437e-09
[1859,] 2.427822e-08 7.087219e-08 8.356463e-09
[1860,] 2.412253e-08 7.771261e-08 8.441171e-09
[1861,] 7.083317e-07 1.041428e-07 5.155070e-07
[1862,] 2.903775e-07 5.947143e-08 4.927839e-08
[1863,] 3.422687e-08 5.061147e-08 1.417857e-08
[1864,] 4.126248e-08 4.502007e-08 1.058041e-08
[1865,] 1.584564e-06 1.225544e-06 6.442342e-06
[1866,] 4.350089e-06 7.238556e-08 1.827707e-06
[1867,] 2.568232e-07 5.336192e-08 6.255462e-08
[1868,] 7.720848e-06 6.911612e-08 2.758837e-06
[1869,] 2.798655e-08 6.357371e-08 9.717716e-09
[1870,] 4.045450e-08 3.623138e-08 1.454786e-08
[1871,] 3.861053e-08 1.458423e-07 3.849202e-08
[1872,] 9.707095e-07 9.981084e-07 3.108769e-06
[1873,] 4.093289e-08 8.360358e-08 1.254482e-08
[1874,] 3.834241e-08 3.558981e-08 1.352752e-08
[1875,] 2.097391e-08 4.816540e-08 6.914740e-09
[1876,] 6.430256e-08 5.660568e-08 3.058960e-08
[1877,] 3.672097e-08 3.788291e-08 1.386835e-08
[1878,] 1.174270e-05 3.319605e-08 6.545795e-07
[1879,] 4.007991e-08 4.514033e-08 1.048509e-08
[1880,] 1.215391e-07 3.291495e-08 1.326988e-08
[1881,] 2.107202e-07 5.318077e-08 5.332985e-08
[1882,] 3.961716e-08 4.532531e-08 1.045185e-08
[1883,] 1.268912e-07 3.302018e-08 1.353287e-08
[1884,] 1.246661e-07 3.280577e-08 1.327111e-08
[1885,] 1.315894e-07 3.289717e-08 1.358316e-08
[1886,] 4.914259e-08 2.998999e-08 1.042087e-08
[1887,] 1.098865e-07 3.383199e-08 1.150307e-08
[1888,] 7.627241e-08 3.441186e-08 1.218150e-08
[1889,] 4.749492e-08 3.156965e-08 1.095980e-08
[1890,] 1.346084e-07 3.992644e-08 1.921361e-08
[1891,] 3.662239e-08 4.404423e-08 1.577210e-08
[1892,] 2.140712e-07 5.143640e-08 6.550816e-08
[1893,] 2.718071e-07 4.189660e-08 5.191460e-08
[1894,] 1.227795e-07 3.865671e-08 1.752124e-08
[1895,] 2.083550e-07 5.286925e-08 6.766312e-08
[1896,] 1.224338e-07 3.702877e-08 1.634385e-08
[1897,] 1.096858e-05 7.141965e-08 3.878393e-06
[1898,] 3.893519e-08 4.413968e-08 1.688211e-08
[1899,] 3.046395e-08 6.161626e-08 1.038619e-08
[1900,] 8.619997e-08 1.411767e-07 1.402626e-08
[1901,] 3.088207e-08 6.226429e-08 1.062851e-08
[1902,] 3.973158e-08 5.202671e-08 1.745300e-08
[1903,] 1.653844e-07 5.691283e-08 5.376377e-08
[1904,] 4.094709e-06 1.037383e-07 3.032774e-06
[1905,] 1.074109e-07 7.315090e-08 1.499302e-08
[1906,] 5.233724e-06 8.762855e-08 2.893153e-06
[1907,] 1.942972e-07 5.250630e-08 6.006980e-08
[1908,] 2.498315e-08 3.370812e-08 7.948567e-09
[1909,] 1.963167e-07 5.766096e-08 6.538051e-08
[1910,] 1.157218e-07 3.286327e-08 1.116830e-08
[1911,] 2.284090e-07 5.630182e-08 7.168643e-08
[1912,] 6.936718e-08 8.541555e-08 2.121212e-08
[1913,] 3.073423e-08 6.259302e-08 1.062329e-08
[1914,] 2.661185e-08 6.480250e-08 9.241627e-09
[1915,] 2.589697e-07 5.340947e-08 7.558118e-08
[1916,] 1.964816e-06 4.918471e-08 4.991102e-07
[1917,] 1.583318e-07 2.862020e-08 1.209857e-08
[1918,] 8.784126e-08 3.046384e-08 1.328013e-08
[1919,] 7.844785e-08 3.226329e-08 1.612753e-08
[1920,] 2.053256e-06 4.365752e-08 4.083495e-07
[1921,] 2.173476e-08 5.593842e-08 9.441613e-09
[1922,] 4.147627e-08 4.869799e-08 1.039805e-08
[1923,] 1.096641e-06 5.190440e-08 3.472445e-07
[1924,] 2.721606e-08 6.299253e-08 9.378241e-09
[1925,] 5.316027e-08 1.584510e-07 1.089744e-08
[1926,] 1.814004e-07 4.827694e-08 3.472265e-08
[1927,] 1.814072e-06 4.806872e-08 4.457370e-07
[1928,] 6.587989e-08 4.985937e-08 1.417185e-08
[1929,] 2.868781e-08 6.782109e-08 8.081340e-09
[1930,] 6.014295e-08 4.867692e-08 1.352105e-08
[1931,] 6.122604e-08 4.869863e-08 1.426419e-08
[1932,] 2.196568e-07 5.087919e-08 4.881733e-08
[1933,] 2.048435e-07 5.244369e-08 4.250385e-08
[1934,] 6.235257e-08 4.867778e-08 1.369209e-08
[1935,] 9.835408e-07 1.458717e-06 6.388197e-06
[1936,] 1.628476e-06 4.487791e-08 3.607580e-07
[1937,] 2.991040e-08 3.289678e-08 9.628470e-09
[1938,] 7.044204e-08 4.980945e-08 1.456334e-08
[1939,] 8.633379e-08 4.175852e-08 1.503642e-08
[1940,] 3.842823e-06 5.805684e-08 1.152702e-06
[1941,] 7.084817e-08 5.860562e-08 3.696268e-08
[1942,] 3.396055e-08 9.357346e-08 6.339748e-09
[1943,] 6.812151e-08 5.011108e-08 1.393019e-08
[1944,] 2.053617e-08 5.166928e-08 8.066046e-09
[1945,] 1.681002e-06 1.200350e-06 6.881467e-06
[1946,] 2.622961e-08 4.861849e-08 9.737189e-09
[1947,] 1.244940e-06 4.263501e-08 3.762811e-07
[1948,] 2.585383e-08 5.089220e-08 9.790450e-09
[1949,] 2.098588e-07 5.519639e-08 7.962114e-08
[1950,] 1.278918e-06 1.257938e-07 1.574298e-06
[1951,] 1.645586e-07 5.448364e-08 6.138281e-08
[1952,] 1.638833e-06 2.191083e-06 9.421021e-06
[1953,] 6.277992e-08 4.996335e-08 1.304593e-08
[1954,] 3.200817e-08 4.933638e-08 8.734066e-09
[1955,] 2.617971e-06 9.976560e-08 2.560197e-06
[1956,] 5.018705e-08 3.423808e-08 1.448905e-08
[1957,] 6.143119e-07 1.443345e-07 8.977666e-07
[1958,] 6.316644e-08 5.359772e-08 1.238541e-08
[1959,] 3.393771e-08 6.364076e-08 9.402346e-09
[1960,] 2.941823e-06 5.674655e-08 1.244119e-06
[1961,] 5.759651e-08 6.058411e-08 1.209374e-08
[1962,] 3.254909e-08 6.158120e-08 9.141512e-09
[1963,] 6.859554e-08 5.579940e-08 1.085002e-08
[1964,] 2.334032e-08 6.219436e-08 7.501959e-09
[1965,] 2.214809e-08 2.803879e-08 6.097551e-09
[1966,] 1.598049e-07 4.812574e-08 1.368104e-08
[1967,] 8.821499e-06 3.191179e-08 5.133554e-07
[1968,] 3.166275e-08 3.351246e-08 5.833006e-09
[1969,] 2.370381e-08 2.958513e-08 5.652961e-09
[1970,] 2.176471e-08 2.759290e-08 5.847938e-09
[1971,] 6.859767e-08 5.527992e-08 1.582838e-08
[1972,] 3.165317e-07 1.941971e-06 1.076815e-06
[1973,] 3.866891e-07 1.502972e-06 1.201925e-06
[1974,] 6.249293e-07 7.418573e-08 1.392811e-07
[1975,] 2.786306e-08 5.995998e-08 1.484652e-08
[1976,] 3.229834e-07 1.941971e-06 1.106273e-06
[1977,] 4.992972e-08 5.419229e-08 1.864085e-08
[1978,] 6.483445e-08 5.857211e-08 1.547827e-08
[1979,] 5.052275e-07 7.305287e-08 2.439678e-07
[1980,] 3.533160e-06 7.645444e-08 1.833139e-06
[1981,] 5.493585e-08 6.217682e-08 1.310038e-08
[1982,] 3.132998e-07 5.481673e-08 1.605145e-07
[1983,] 3.226353e-07 1.301583e-07 2.853705e-07
[1984,] 6.596866e-08 8.356202e-08 5.548332e-08
[1985,] 2.349779e-08 4.533715e-08 7.418714e-09
[1986,] 2.402183e-08 5.860062e-08 7.180893e-09
[1987,] 2.560234e-07 1.746163e-07 2.456301e-07
[1988,] 2.178084e-07 1.971644e-07 2.240975e-07
[1989,] 1.025626e-07 5.513661e-08 2.665210e-08
[1990,] 6.917363e-08 2.771150e-08 1.159726e-08
[1991,] 2.258740e-07 1.280119e-07 1.661006e-07
[1992,] 1.881012e-06 7.913178e-08 1.355980e-06
[1993,] 5.909972e-08 2.769531e-08 1.104245e-08
[1994,] 8.849954e-08 5.591857e-08 2.119231e-08
[1995,] 1.446945e-07 3.590236e-08 4.458917e-08
[1996,] 1.049075e-06 1.656690e-07 8.726807e-07
[1997,] 3.593851e-07 3.727434e-08 1.476264e-08
[1998,] 2.511654e-08 9.377225e-08 9.944638e-09
[1999,] 2.703823e-06 6.331427e-08 1.715530e-07
[2000,] 1.118040e-06 6.886301e-08 2.205768e-07
[2001,] 9.092387e-07 9.843946e-08 5.114661e-07
[2002,] 4.357088e-08 4.391553e-08 1.230877e-08
[2003,] 4.845813e-08 8.759900e-08 7.222803e-09
[2004,] 2.432216e-08 1.315139e-07 8.053065e-09
[2005,] 2.676789e-08 3.936404e-08 7.532562e-09
[2006,] 2.436647e-08 6.584474e-08 8.001401e-09
[2007,] 2.544876e-08 9.630013e-08 7.584148e-09
[2008,] 2.954925e-08 4.281988e-08 1.016559e-08
[2009,] 2.916111e-08 4.309561e-08 1.005815e-08
[2010,] 2.837866e-08 4.632336e-08 1.026594e-08
[2011,] 2.971559e-08 4.158036e-08 1.000097e-08
[2012,] 2.577570e-08 1.045157e-07 7.624490e-09
[2013,] 3.023126e-08 4.221478e-08 1.031601e-08
[2014,] 2.953983e-08 3.957139e-08 8.775381e-09
[2015,] 2.125341e-08 5.979760e-08 8.914829e-09
[2016,] 1.335231e-07 4.518571e-08 4.192438e-08
[2017,] 7.992018e-08 8.652601e-08 8.384687e-09
[2018,] 4.833853e-08 4.264066e-08 1.119479e-08
[2019,] 2.588151e-08 1.065574e-07 7.501430e-09
[2020,] 2.090763e-08 3.303628e-08 5.631950e-09
[2021,] 2.193856e-08 2.963925e-08 5.646034e-09
[2022,] 2.040282e-08 2.951207e-08 5.627190e-09
[2023,] 2.398819e-07 1.237054e-07 2.174834e-07
[2024,] 2.056460e-08 4.834900e-08 6.079385e-09
[2025,] 7.526855e-08 3.113713e-08 1.807107e-08
[2026,] 9.396305e-08 4.454299e-08 3.110748e-08
[2027,] 1.067559e-07 2.930496e-08 1.515787e-08
[2028,] 2.877131e-08 6.997928e-08 6.879418e-09
[2029,] 2.810280e-08 1.239716e-07 7.541195e-09
[2030,] 9.482098e-08 2.917711e-08 1.439361e-08
[2031,] 2.762514e-08 1.273718e-07 7.512618e-09
[2032,] 5.116610e-08 3.731591e-08 1.584279e-08
[2033,] 9.535887e-08 2.913144e-08 1.460671e-08
[2034,] 2.653315e-08 1.292046e-07 7.508378e-09
[2035,] 2.399626e-08 3.144929e-08 5.680008e-09
[2036,] 8.833621e-08 2.917201e-08 1.378864e-08
[2037,] 3.356024e-08 1.074353e-07 6.721956e-09
[2038,] 2.572273e-08 1.380004e-07 7.554063e-09
[2039,] 1.111025e-07 4.539119e-08 3.693223e-08
[2040,] 4.866022e-08 4.977905e-08 1.999095e-08
[2041,] 1.107798e-07 4.530171e-08 3.672727e-08
[2042,] 2.009801e-08 2.886685e-08 5.546131e-09
[2043,] 6.775284e-08 4.883452e-08 1.039593e-08
[2044,] 6.805297e-08 4.959067e-08 1.031453e-08
[2045,] 4.726249e-07 3.934954e-08 1.245048e-07
[2046,] 3.636391e-08 3.997313e-08 7.237515e-09
[2047,] 7.368042e-08 4.369871e-08 1.539247e-08
[2048,] 3.445407e-08 5.041296e-08 7.524668e-09
[2049,] 7.196005e-08 3.566852e-08 1.212389e-08
[2050,] 2.547398e-08 6.469370e-08 7.817306e-09
[2051,] 2.033666e-08 3.010660e-08 5.994681e-09
[2052,] 3.749368e-08 3.204642e-08 8.319731e-09
[2053,] 6.596246e-08 2.718676e-08 1.060369e-08
[2054,] 2.536969e-08 2.706518e-08 6.574183e-09
[2055,] 2.664868e-08 2.816752e-08 6.981904e-09
[2056,] 2.824786e-08 3.703552e-08 7.852330e-09
[2057,] 2.423356e-08 2.849834e-08 5.774582e-09
[2058,] 2.130528e-08 2.910707e-08 5.672884e-09
[2059,] 3.194162e-08 6.448927e-08 1.305524e-08
[2060,] 2.573484e-08 3.673558e-08 6.877445e-09
[2061,] 1.257903e-07 4.827575e-08 2.441960e-08
[2062,] 1.491338e-07 9.442871e-08 8.734115e-08
[2063,] 1.275204e-07 8.034320e-08 6.307529e-08
[2064,] 3.386423e-08 7.241448e-08 1.117545e-08
[2065,] 4.169968e-08 1.465771e-07 1.827321e-08
[2066,] 3.992439e-08 5.681613e-08 1.444690e-08
[2067,] 3.304799e-08 4.558426e-08 1.041861e-08
[2068,] 4.276150e-08 6.777614e-08 1.310142e-08
[2069,] 8.112431e-08 4.585353e-08 2.206085e-08
[2070,] 8.719048e-08 4.970603e-08 2.739812e-08
[2071,] 2.865047e-08 3.309699e-08 7.495676e-09
[2072,] 4.094959e-08 3.622062e-08 9.174397e-09
[2073,] 1.539633e-07 7.294402e-08 3.991057e-08
[2074,] 4.291202e-08 4.860636e-08 1.150508e-08
[2075,] 9.727179e-08 1.475541e-07 1.608131e-08
[2076,] 3.937946e-08 4.355541e-08 1.353736e-08
[2077,] 8.162867e-08 1.014834e-07 1.510303e-08
[2078,] 1.394907e-07 7.836297e-08 7.588485e-08
[2079,] 1.144115e-07 2.719548e-08 1.804436e-08
[2080,] 3.151137e-08 3.051108e-08 7.717618e-09
[2081,] 4.500500e-08 6.051300e-08 2.425618e-08
[2082,] 3.830347e-07 7.327617e-08 8.183610e-08
[2083,] 4.305418e-08 5.779468e-08 2.212060e-08
[2084,] 4.366189e-08 5.596976e-08 2.183235e-08
[2085,] 5.809041e-08 6.170175e-08 3.470696e-08
[2086,] 1.370195e-07 2.194934e-07 1.784660e-07
[2087,] 7.002363e-08 6.554819e-08 4.443382e-08
[2088,] 4.411177e-07 7.307744e-08 9.283978e-08
[2089,] 2.339330e-07 8.385209e-08 1.615862e-07
[2090,] 3.867129e-08 1.048184e-07 2.098595e-08
[2091,] 4.550853e-07 7.280291e-08 9.710233e-08
[2092,] 6.463589e-08 9.221139e-08 3.815523e-08
[2093,] 4.433308e-08 6.145685e-08 1.348090e-08
[2094,] 4.540518e-08 7.385595e-08 2.931743e-08
[2095,] 6.975359e-08 8.206354e-08 5.424218e-08
[2096,] 2.546362e-07 1.254879e-07 2.697776e-07
[2097,] 4.554379e-07 7.273127e-08 9.808466e-08
[2098,] 6.263286e-08 6.693894e-08 2.831964e-08
[2099,] 6.358451e-08 6.538628e-08 2.816347e-08
[2100,] 1.168292e-07 1.897664e-07 1.317493e-07
[2101,] 7.560384e-08 7.734272e-08 5.594301e-08
[2102,] 3.371237e-07 1.082715e-07 3.135653e-07
[2103,] 3.333361e-07 1.001752e-07 2.865552e-07
[2104,] 1.105771e-07 2.035847e-07 1.295901e-07
[2105,] 4.215719e-07 7.256506e-08 9.231876e-08
[2106,] 4.388940e-08 6.481400e-08 1.898808e-08
[2107,] 4.114800e-07 7.252064e-08 9.114154e-08
[2108,] 1.209130e-07 2.055721e-07 1.459501e-07
[2109,] 4.437585e-08 8.332319e-08 3.153711e-08
[2110,] 2.664797e-07 8.863965e-08 1.961088e-07
[2111,] 6.522467e-08 8.467498e-08 2.657328e-08
[2112,] 4.304278e-08 9.567536e-08 1.736405e-08
[2113,] 2.410868e-07 7.280476e-08 5.542874e-08
[2114,] 8.457835e-08 1.593662e-07 5.385144e-08
[2115,] 2.189789e-08 4.685181e-07 2.550895e-08
[2116,] 4.014293e-08 5.658925e-07 6.547300e-08
[2117,] 4.363329e-08 6.824798e-08 1.270741e-08
[2118,] 3.727736e-08 7.752778e-08 6.476214e-09
[2119,] 4.593355e-08 3.599619e-07 5.371008e-08
[2120,] 1.655671e-07 3.303130e-07 3.011920e-07
[2121,] 4.692497e-08 3.591526e-07 5.551502e-08
[2122,] 1.517504e-07 3.305702e-07 2.701657e-07
[2123,] 1.408258e-07 3.414458e-07 2.511469e-07
[2124,] 1.416377e-07 1.598915e-07 1.480118e-07
[2125,] 5.852849e-08 3.607508e-08 8.158232e-09
[2126,] 5.046438e-07 7.206578e-08 1.231833e-07
[2127,] 5.312571e-08 1.613312e-07 4.504245e-08
[2128,] 3.347505e-07 7.206238e-08 8.596989e-08
[2129,] 3.171034e-08 6.007891e-08 6.321462e-09
[2130,] 4.506548e-08 4.331246e-08 1.121911e-08
[2131,] 4.321641e-08 4.738288e-08 1.190719e-08
[2132,] 7.596059e-08 5.248854e-08 7.931047e-09
[2133,] 3.123966e-08 1.301050e-07 2.034107e-08
[2134,] 3.049149e-08 1.179637e-07 1.857309e-08
[2135,] 3.062032e-08 5.342775e-08 6.290751e-09
[2136,] 2.908246e-08 1.524912e-07 1.736574e-08
[2137,] 1.098414e-07 3.618580e-08 1.254755e-08
[2138,] 3.076075e-08 9.133304e-08 1.662290e-08
[2139,] 4.556057e-08 4.322710e-08 1.127567e-08
[2140,] 4.569583e-08 4.348694e-08 1.141465e-08
[2141,] 2.491225e-07 7.209858e-08 6.555367e-08
[2142,] 3.446163e-08 7.204362e-08 6.350613e-09
[2143,] 2.914696e-08 4.321228e-08 8.251520e-09
[2144,] 3.512024e-08 7.184296e-08 6.343647e-09
[2145,] 3.100370e-08 8.072539e-08 1.569817e-08
[2146,] 4.628938e-08 4.440034e-08 1.191990e-08
[2147,] 3.227287e-08 7.503312e-08 1.606437e-08
[2148,] 2.314213e-07 7.159553e-08 6.439145e-08
[2149,] 9.597422e-08 6.333424e-08 9.795149e-09
[2150,] 3.838358e-08 1.785453e-07 1.622615e-08
[2151,] 1.368647e-07 4.101557e-08 1.228347e-08
[2152,] 4.475418e-08 4.374240e-08 1.138067e-08
[2153,] 4.354697e-08 4.566526e-08 1.177952e-08
[2154,] 3.834098e-08 1.781337e-07 1.617035e-08
[2155,] 2.092909e-08 3.369212e-08 5.541343e-09
[2156,] 3.887018e-08 1.742898e-07 1.657724e-08
[2157,] 2.129603e-08 3.234176e-08 5.540406e-09
[2158,] 2.038450e-07 7.224791e-08 5.625166e-08
[2159,] 3.589038e-08 5.458921e-08 1.461664e-08
[2160,] 2.121008e-07 6.607437e-08 3.245895e-08
[2161,] 3.661347e-08 3.966962e-08 6.168718e-09
[2162,] 2.573573e-07 3.529686e-08 3.990920e-08
[2163,] 1.344764e-07 3.331884e-08 1.856024e-08
[2164,] 6.008608e-08 8.812706e-08 6.443087e-09
[2165,] 8.922141e-08 3.066006e-08 1.256347e-08
[2166,] 3.284037e-08 1.110203e-07 6.738779e-09
[2167,] 3.534284e-08 1.037568e-07 1.064906e-08
[2168,] 6.012108e-08 6.631186e-08 6.891038e-09
[2169,] 5.659249e-08 3.033228e-08 1.153830e-08
[2170,] 5.967853e-08 1.143758e-07 1.363577e-08
[2171,] 8.778658e-08 4.721596e-08 1.048878e-08
[2172,] 4.579077e-08 5.805966e-08 1.164379e-08
[2173,] 9.196350e-08 5.113433e-08 1.016748e-08
[2174,] 5.716815e-08 1.354254e-07 1.279555e-08
[2175,] 2.012913e-08 5.533706e-08 7.934729e-09
[2176,] 3.756540e-08 9.659834e-08 1.089723e-08
[2177,] 4.051349e-08 9.718572e-08 5.932927e-09
[2178,] 4.092073e-08 1.091740e-07 5.970752e-09
[2179,] 3.149335e-08 5.804154e-08 6.481437e-09
[2180,] 6.788647e-08 1.820305e-07 6.496875e-09
[2181,] 1.475939e-07 7.217619e-08 4.039742e-08
[2182,] 1.911777e-07 5.888558e-08 8.712026e-09
[2183,] 6.392682e-08 3.810141e-08 1.812654e-08
[2184,] 3.457659e-08 1.033430e-07 1.059206e-08
[2185,] 1.723124e-07 7.222786e-08 4.667044e-08
[2186,] 3.094717e-08 3.920492e-08 7.946201e-09
[2187,] 3.120487e-08 8.931681e-08 7.860041e-09
[2188,] 1.973353e-08 2.697430e-08 5.350261e-09
[2189,] 6.504860e-08 1.363986e-07 6.059037e-08
[2190,] 3.471731e-08 5.261891e-08 9.360270e-09
[2191,] 3.375573e-08 5.355126e-08 9.397617e-09
[2192,] 3.357287e-08 5.300867e-08 9.384809e-09
[2193,] 3.354595e-08 5.416441e-08 9.412003e-09
[2194,] 3.365486e-08 5.337615e-08 9.366368e-09
[2195,] 2.177135e-08 8.197345e-08 1.176324e-08
[2196,] 7.525090e-08 1.962035e-07 6.486322e-09
[2197,] 3.972718e-08 8.354550e-08 1.173488e-08
[2198,] 2.025919e-08 2.829333e-08 5.736114e-09
[2199,] 5.737388e-08 4.551021e-08 1.335230e-08
[2200,] 3.038104e-08 4.022563e-08 1.147431e-08
[2201,] 6.667954e-08 1.328941e-07 4.920903e-08
[2202,] 2.670275e-08 3.737121e-08 9.232267e-09
[2203,] 7.253549e-08 7.019298e-08 1.738438e-08
[2204,] 2.491934e-08 1.001085e-07 1.654892e-08
[2205,] 2.576615e-07 6.087195e-08 1.449459e-08
[2206,] 7.014853e-08 1.693790e-07 6.697951e-08
[2207,] 3.003440e-08 4.381884e-08 8.034940e-09
[2208,] 2.516647e-08 3.664318e-08 8.456644e-09
[2209,] 3.031162e-08 4.490965e-08 8.014749e-09
[2210,] 2.113646e-08 5.861487e-08 7.576799e-09
[2211,] 6.251727e-08 5.343520e-08 1.478883e-08
[2212,] 2.104359e-08 1.867906e-07 1.501984e-08
[2213,] 1.077162e-07 8.956372e-08 3.502355e-08
[2214,] 3.536167e-08 1.333292e-07 1.095421e-08
[2215,] 3.483894e-08 1.473870e-07 3.167175e-08
[2216,] 7.334856e-08 6.860815e-08 1.806417e-08
[2217,] 2.201572e-08 5.686467e-07 2.895220e-08
[2218,] 2.077753e-08 3.743812e-08 5.839153e-09
[2219,] 2.427006e-08 2.766487e-07 2.648016e-08
[2220,] 3.548794e-08 7.066825e-08 1.252479e-08
[2221,] 5.750378e-08 6.551319e-08 2.388837e-08
[2222,] 3.391344e-08 8.282344e-08 1.107804e-08
[2223,] 2.573976e-08 2.695670e-08 6.301882e-09
[2224,] 3.744943e-08 2.990903e-08 1.070424e-08
[2225,] 2.735802e-08 3.095712e-08 6.051898e-09
[2226,] 3.845330e-08 6.622282e-08 1.168674e-08
[2227,] 3.039445e-08 6.972113e-08 1.005435e-08
[2228,] 5.457232e-08 2.981823e-08 1.427952e-08
[2229,] 1.175796e-07 3.699498e-08 1.671785e-08
[2230,] 1.212180e-07 3.668319e-08 1.744223e-08
[2231,] 1.139701e-07 3.700913e-08 1.632328e-08
[2232,] 1.118463e-07 3.713264e-08 1.567419e-08
[2233,] 3.315994e-08 6.606389e-08 1.067236e-08
[2234,] 6.624674e-08 4.835863e-08 9.337751e-09
[2235,] 2.990278e-08 7.178608e-08 1.079377e-08
[2236,] 4.336107e-08 5.058061e-08 1.339618e-08
[2237,] 2.670013e-08 3.581747e-08 6.012962e-09
[2238,] 3.106575e-08 5.490330e-08 1.045801e-08
[2239,] 2.477159e-08 3.352600e-08 8.195994e-09
[2240,] 3.107358e-08 5.389465e-08 8.624643e-09
[2241,] 9.177518e-08 7.116994e-08 5.236967e-08
[2242,] 2.017394e-08 3.003198e-08 5.739302e-09
[2243,] 1.980532e-07 2.900019e-08 3.073618e-08
[2244,] 3.100030e-08 9.433960e-08 1.163276e-08
[2245,] 2.121405e-08 2.977982e-08 5.752008e-09
[2246,] 3.881490e-07 5.234252e-08 1.103517e-07
[2247,] 6.783338e-08 1.300134e-07 5.103010e-08
[2248,] 3.369677e-08 1.639995e-07 1.826559e-08
[2249,] 2.968361e-08 4.345774e-08 8.748495e-09
[2250,] 6.813151e-08 1.094437e-07 4.488953e-08
[2251,] 9.440668e-08 9.440118e-08 5.512798e-08
[2252,] 2.464341e-08 3.891574e-08 6.774610e-09
[2253,] 6.071038e-08 7.959992e-08 6.555139e-09
[2254,] 5.636080e-08 4.877557e-08 2.652538e-08
[2255,] 2.744477e-08 8.133450e-08 8.075300e-09
[2256,] 3.629182e-07 3.009011e-08 5.286007e-08
[2257,] 2.138052e-07 3.921139e-08 4.068688e-08
[2258,] 6.227871e-07 3.095933e-08 2.304772e-08
[2259,] 2.519298e-07 2.991016e-08 3.439413e-08
[2260,] 2.920937e-08 5.994768e-08 9.080290e-09
[2261,] 2.490292e-08 3.270159e-08 6.705129e-09
[2262,] 3.063234e-08 6.299835e-08 8.331106e-09
[2263,] 6.864046e-08 3.714007e-08 1.082571e-08
[2264,] 3.104921e-08 6.378002e-08 8.358841e-09
[2265,] 3.450468e-07 5.021075e-08 1.007337e-07
[2266,] 7.280879e-08 6.420864e-08 2.307467e-08
[2267,] 2.546849e-08 7.309570e-08 8.670713e-09
[2268,] 2.925560e-08 5.992145e-08 8.930597e-09
[2269,] 8.535014e-08 4.618755e-08 1.883114e-08
[2270,] 2.496669e-08 7.357999e-08 8.390121e-09
[2271,] 2.923516e-08 7.241961e-08 7.760314e-09
[2272,] 2.423029e-08 3.242639e-08 6.545892e-09
[2273,] 2.205633e-08 2.952853e-08 5.490006e-09
[2274,] 3.191725e-08 3.043583e-08 9.454019e-09
[2275,] 2.736992e-08 5.981763e-08 8.329931e-09
[2276,] 4.145392e-08 3.077090e-08 1.222876e-08
[2277,] 5.914008e-08 4.568179e-08 2.205896e-08
[2278,] 6.066283e-07 3.860548e-08 1.392905e-07
[2279,] 7.415109e-08 3.343726e-08 1.070153e-08
[2280,] 4.060157e-07 7.119000e-08 2.411183e-07
[2281,] 2.578170e-08 3.547770e-08 8.001614e-09
[2282,] 3.466879e-08 8.622454e-08 1.108043e-08
[2283,] 4.571430e-08 6.743651e-08 1.777550e-08
[2284,] 4.548956e-08 6.653715e-08 1.747042e-08
[2285,] 7.218137e-08 8.351630e-08 5.384857e-08
[2286,] 2.513231e-08 7.354481e-08 8.364647e-09
[2287,] 2.506260e-08 7.033546e-08 8.227910e-09
[2288,] 2.518078e-08 7.016613e-08 8.299769e-09
[2289,] 2.781327e-08 6.970127e-08 9.505103e-09
[2290,] 2.570340e-08 7.765761e-08 8.891143e-09
[2291,] 2.505946e-08 7.258377e-08 8.232139e-09
[2292,] 2.173897e-06 5.038104e-08 5.850547e-07
[2293,] 2.658319e-07 2.712228e-08 3.327794e-08
[2294,] 2.903795e-08 3.770148e-08 7.675687e-09
[2295,] 2.904346e-08 3.738160e-08 7.659709e-09
[2296,] 4.828879e-08 5.070127e-08 1.839284e-08
[2297,] 2.587582e-08 7.068729e-08 8.729417e-09
[2298,] 1.217653e-07 3.420909e-08 1.521037e-08
[2299,] 1.615993e-06 1.090659e-07 1.351574e-06
[2300,] 1.608580e-07 3.576817e-08 1.827753e-08
[2301,] 1.477636e-06 1.281948e-07 1.482137e-06
[2302,] 1.986710e-07 5.038702e-08 2.446942e-08
[2303,] 2.585070e-08 7.111411e-08 8.735199e-09
[2304,] 2.588741e-08 7.173369e-08 8.780300e-09
[2305,] 4.014453e-08 7.611399e-08 1.238403e-08
[2306,] 4.227855e-06 7.512948e-08 2.101486e-06
[2307,] 1.662540e-07 5.670927e-08 1.349929e-08
[2308,] 3.392227e-08 3.347012e-08 1.134940e-08
[2309,] 4.074601e-08 2.653141e-06 5.063190e-08
[2310,] 4.087727e-08 2.641931e-06 5.262720e-08
[2311,] 1.944567e-07 6.110280e-08 6.575630e-08
[2312,] 1.147790e-07 9.346873e-08 4.149550e-08
[2313,] 4.143236e-08 1.061995e-07 1.213985e-08
[2314,] 2.878197e-08 3.276700e-08 7.306666e-09
[2315,] 2.187152e-06 1.555521e-07 2.726042e-06
[2316,] 2.414021e-06 1.712808e-07 3.334470e-06
[2317,] 2.449287e-07 8.316113e-08 1.450134e-08
[2318,] 1.765969e-06 1.357547e-07 1.887367e-06
[2319,] 5.264833e-08 9.802937e-08 1.196660e-08
[2320,] 3.146868e-08 3.291023e-08 1.034828e-08
[2321,] 1.641293e-07 4.168821e-08 3.111600e-08
[2322,] 2.377227e-07 4.471779e-08 3.351706e-08
[2323,] 2.578092e-08 6.693494e-08 8.498181e-09
[2324,] 2.443203e-07 8.587423e-08 1.415436e-08
[2325,] 4.812986e-08 1.072280e-07 1.241784e-08
[2326,] 4.573376e-08 9.368434e-08 1.273658e-08
[2327,] 4.455077e-08 3.077550e-06 4.458145e-08
[2328,] 2.261980e-07 8.034073e-08 1.407285e-08
[2329,] 2.610548e-08 6.775515e-08 8.688950e-09
[2330,] 2.356881e-07 1.035851e-07 1.304964e-08
[2331,] 2.041066e-08 7.156617e-08 8.938417e-09
[2332,] 1.622601e-07 4.280821e-08 3.278923e-08
[2333,] 2.013334e-06 8.987936e-08 1.329216e-06
[2334,] 2.457659e-07 9.079517e-08 1.413728e-08
[2335,] 4.942604e-08 9.526316e-08 1.309050e-08
[2336,] 1.725712e-07 4.275908e-08 3.417562e-08
[2337,] 5.903761e-08 4.974990e-08 2.237891e-08
[2338,] 4.676226e-08 8.823763e-08 1.300704e-08
[2339,] 1.525386e-07 4.244195e-08 3.091538e-08
[2340,] 6.689286e-08 4.359860e-08 8.029704e-09
[2341,] 4.489356e-08 1.040108e-07 1.225047e-08
[2342,] 4.655377e-08 5.188187e-08 1.830173e-08
[2343,] 2.887762e-08 3.226562e-08 7.256704e-09
[2344,] 2.442353e-07 1.021019e-07 1.336136e-08
[2345,] 1.702319e-07 4.137898e-08 3.126779e-08
[2346,] 1.691543e-07 4.248759e-08 3.324388e-08
[2347,] 2.540252e-08 6.692048e-08 8.314493e-09
[2348,] 1.653661e-07 4.313959e-08 3.390033e-08
[2349,] 1.668937e-07 4.281132e-08 3.353767e-08
[2350,] 1.834481e-07 4.747898e-08 1.575188e-08
[2351,] 4.907097e-08 7.533068e-08 1.123283e-08
[2352,] 1.617225e-07 4.227390e-08 3.187248e-08
[2353,] 2.864035e-08 3.157699e-08 7.546231e-09
[2354,] 2.488925e-08 6.820206e-08 7.912315e-09
[2355,] 1.961343e-07 1.367871e-07 2.696057e-07
[2356,] 2.488739e-08 6.875470e-08 8.030844e-09
[2357,] 1.409699e-07 7.301012e-08 1.006919e-07
[2358,] 1.693319e-07 3.833115e-08 1.205357e-08
[2359,] 1.428342e-07 5.961195e-08 8.207740e-08
[2360,] 1.787272e-07 4.416843e-08 2.771577e-08
[2361,] 1.950168e-07 4.311887e-08 3.770544e-08
[2362,] 1.243743e-07 8.616164e-08 1.102805e-07
[2363,] 1.643301e-07 1.154251e-07 1.892563e-07
[2364,] 1.204000e-07 3.139712e-08 1.328682e-08
[2365,] 1.350079e-07 5.779125e-08 7.418436e-08
[2366,] 1.497211e-07 1.236075e-07 1.823019e-07
[2367,] 4.606485e-07 1.588494e-07 5.470727e-07
[2368,] 2.861657e-08 3.547705e-08 7.522132e-09
[2369,] 4.135582e-07 1.132185e-07 3.656419e-07
[2370,] 4.855259e-08 2.571332e-07 1.809781e-08
[2371,] 1.261718e-07 3.023822e-08 1.425131e-08
[2372,] 3.723244e-08 4.626591e-08 7.202493e-09
[2373,] 6.873851e-08 1.035632e-07 6.784762e-09
[2374,] 2.204548e-08 4.062308e-08 5.798391e-09
[2375,] 2.574927e-08 3.579994e-08 7.023904e-09
[2376,] 5.658940e-08 4.580702e-08 1.071890e-08
[2377,] 4.632345e-08 1.318407e-07 1.781716e-08
[2378,] 6.085309e-08 3.193685e-08 9.770646e-09
[2379,] 4.082664e-08 8.879993e-08 1.225681e-08
[2380,] 3.605380e-08 6.374562e-08 1.200662e-08
[2381,] 3.147576e-08 8.240668e-08 1.199893e-08
[2382,] 4.181847e-08 8.797917e-08 1.288294e-08
[2383,] 4.458522e-08 7.447117e-08 2.538470e-08
[2384,] 1.763274e-06 8.712324e-08 8.227346e-07
[2385,] 3.162700e-08 4.221227e-08 1.020180e-08
[2386,] 2.826180e-08 4.118015e-08 1.088889e-08
[2387,] 2.112748e-07 5.096733e-08 9.848101e-08
[2388,] 2.128728e-07 5.625547e-08 1.126066e-07
[2389,] 3.281267e-06 3.860337e-08 2.916607e-07
[2390,] 1.979985e-07 4.867718e-08 9.061840e-08
[2391,] 1.505476e-07 3.877481e-08 5.178339e-08
[2392,] 3.811260e-08 6.165035e-08 1.284517e-08
[2393,] 6.667991e-08 5.164299e-08 2.138497e-08
[2394,] 7.810294e-06 8.170795e-08 3.141008e-06
[2395,] 2.540535e-06 1.928853e-07 2.918963e-06
[2396,] 4.552512e-08 2.669641e-07 2.201874e-08
[2397,] 6.572164e-06 8.516899e-08 2.879117e-06
[2398,] 5.822567e-08 5.962308e-08 2.208466e-08
[2399,] 5.223004e-08 6.752262e-08 8.516492e-09
[2400,] 5.446305e-06 8.548451e-08 2.411250e-06
[2401,] 2.745459e-08 7.288575e-08 9.625653e-09
[2402,] 2.789617e-08 8.310737e-08 1.100592e-08
[2403,] 6.357774e-08 5.941622e-08 8.463275e-09
[2404,] 5.490942e-08 5.383156e-08 2.167620e-08
[2405,] 6.680740e-08 6.137814e-08 8.475699e-09
[2406,] 2.742371e-08 6.979016e-08 9.338769e-09
[2407,] 4.689725e-08 4.455222e-08 1.690835e-08
[2408,] 6.048893e-08 6.084190e-08 2.347109e-08
[2409,] 6.101492e-08 7.383765e-08 8.436709e-09
[2410,] 6.283128e-08 3.691896e-08 8.725118e-09
[2411,] 2.822339e-08 3.724392e-08 8.043588e-09
[2412,] 2.743213e-08 1.302249e-07 1.139944e-08
[2413,] 3.863757e-08 4.137920e-08 1.617599e-08
[2414,] 6.690197e-08 6.392690e-08 2.746568e-08
[2415,] 3.606189e-08 6.072932e-08 1.159723e-08
[2416,] 2.895692e-08 5.582302e-08 7.018774e-09
[2417,] 2.792309e-08 8.945319e-08 1.102095e-08
[2418,] 6.825639e-08 4.411441e-08 9.018460e-09
[2419,] 4.844591e-08 6.136746e-08 1.123475e-08
[2420,] 7.114174e-08 6.135912e-08 8.792777e-09
[2421,] 8.567451e-06 7.800263e-08 3.086350e-06
[2422,] 8.208159e-08 5.562197e-08 4.698029e-08
[2423,] 3.137778e-08 3.598261e-08 5.622957e-09
[2424,] 7.833103e-08 5.723366e-08 8.741536e-09
[2425,] 2.234321e-08 3.045342e-08 5.678059e-09
[2426,] 1.311574e-07 6.268465e-08 2.907220e-08
[2427,] 2.398653e-08 2.893944e-08 6.142210e-09
[2428,] 1.158452e-05 7.444397e-08 3.740304e-06
[2429,] 3.289440e-08 4.086139e-08 9.805456e-09
[2430,] 3.560356e-08 4.124815e-08 1.065127e-08
[2431,] 1.290765e-05 5.475865e-08 7.031456e-07
[2432,] 1.853122e-05 5.551071e-08 8.729948e-07
[2433,] 1.666567e-05 5.578235e-08 7.922327e-07
[2434,] 1.074255e-05 7.231481e-08 3.141908e-06
[2435,] 3.337396e-08 3.480204e-08 1.095069e-08
[2436,] 9.356957e-08 3.876297e-08 8.853195e-09
[2437,] 5.716945e-08 5.594327e-08 1.041121e-08
[2438,] 1.164652e-05 7.212873e-08 3.365083e-06
[2439,] 1.334799e-07 2.910397e-08 1.317422e-08
[2440,] 3.053775e-08 3.937344e-08 8.576114e-09
[2441,] 1.042653e-05 7.281696e-08 3.124200e-06
[2442,] 3.681422e-08 3.150159e-08 1.040483e-08
[2443,] 1.310341e-05 7.644621e-08 4.474318e-06
[2444,] 5.401596e-08 1.271803e-07 2.613406e-08
[2445,] 3.204635e-08 3.944227e-08 9.117369e-09
[2446,] 7.655935e-08 6.200029e-08 9.986801e-09
[2447,] 8.933407e-06 7.513726e-08 2.948439e-06
[2448,] 3.117187e-08 2.818895e-07 2.541568e-08
[2449,] 3.204539e-05 8.241724e-08 1.223466e-05
[2450,] 5.049655e-07 9.479348e-08 1.979312e-07
[2451,] 3.173727e-08 3.935464e-08 8.531746e-09
[2452,] 1.013473e-05 8.111548e-08 4.000584e-06
[2453,] 7.610963e-06 7.667095e-08 2.656035e-06
[2454,] 3.028008e-08 1.687513e-07 1.610563e-08
[2455,] 8.885530e-08 6.079908e-08 2.136895e-08
[2456,] 7.825576e-06 6.930302e-08 1.992655e-06
[2457,] 2.573838e-08 3.109796e-08 5.713413e-09
[2458,] 2.041441e-08 4.077423e-08 5.678824e-09
[2459,] 7.077463e-06 6.936352e-08 1.821358e-06
[2460,] 1.243404e-07 9.197845e-08 3.151405e-08
[2461,] 3.025730e-07 2.989666e-08 3.201229e-08
[2462,] 5.331914e-08 8.952730e-08 1.539753e-08
[2463,] 2.932617e-08 3.923305e-08 8.210843e-09
[2464,] 6.327770e-08 9.267701e-08 3.063738e-08
[2465,] 1.599525e-04 5.609015e-08 1.812323e-05
[2466,] 1.432053e-04 5.736888e-08 1.757404e-05
[2467,] 1.744508e-04 5.958163e-08 2.204197e-05
[2468,] 1.279972e-04 5.625471e-08 1.440149e-05
[2469,] 2.285561e-08 5.808918e-08 7.190392e-09
[2470,] 2.621689e-07 4.945820e-08 1.183103e-07
[2471,] 4.515781e-08 2.995602e-08 1.066262e-08
[2472,] 4.358997e-08 3.729180e-08 1.558905e-08
[2473,] 1.791021e-07 4.664508e-08 7.641515e-08
[2474,] 5.426071e-08 2.964753e-08 1.098714e-08
[2475,] 2.814331e-07 6.056411e-08 1.586373e-07
[2476,] 3.287480e-07 3.396412e-08 5.794264e-08
[2477,] 2.446544e-07 5.665927e-08 1.282982e-07
[2478,] 3.729268e-07 2.029718e-07 5.971285e-07
[2479,] 4.434395e-06 6.527365e-08 8.538258e-07
[2480,] 1.870091e-07 2.333192e-07 2.721037e-07
[2481,] 2.188858e-08 3.446748e-08 5.725923e-09
[2482,] 2.788213e-07 5.086810e-08 1.245801e-07
[2483,] 3.453107e-08 2.925454e-08 8.349507e-09
[2484,] 1.649114e-07 2.320755e-07 2.433573e-07
[2485,] 3.172019e-07 1.788286e-06 3.399777e-06
[2486,] 2.586066e-07 5.311852e-08 1.237163e-07
[2487,] 1.545729e-07 1.686905e-07 1.595683e-07
[2488,] 3.271194e-07 9.162124e-08 2.999870e-07
[2489,] 3.404058e-07 9.157417e-08 3.115632e-07
[2490,] 2.712922e-08 1.101763e-07 8.394405e-09
[2491,] 3.225318e-07 1.222844e-07 3.676650e-07
[2492,] 4.246654e-08 3.002190e-08 1.107902e-08
[2493,] 1.526424e-07 7.922779e-08 5.593313e-08
[2494,] 2.352574e-08 5.388947e-08 6.201128e-09
[2495,] 3.540426e-07 5.431523e-07 1.192981e-06
[2496,] 1.569063e-06 1.780964e-07 6.520194e-07
[2497,] 7.940043e-08 6.444887e-08 2.702992e-08
[2498,] 4.548279e-07 3.643467e-08 9.034469e-08
[2499,] 2.398895e-08 4.975930e-08 6.335682e-09
[2500,] 2.170932e-05 3.272160e-08 1.168099e-06
[2501,] 2.343461e-08 5.244822e-08 6.311645e-09
[2502,] 1.226892e-07 3.016825e-08 1.629404e-08
[2503,] 3.937412e-06 6.615488e-08 8.638971e-07
[2504,] 1.572593e-06 1.326139e-07 4.189110e-07
[2505,] 3.411670e-06 6.670223e-08 8.015792e-07
[2506,] 4.722755e-08 3.967236e-08 6.334018e-09
[2507,] 1.248671e-07 2.933938e-08 1.514167e-08
[2508,] 3.146531e-07 2.574586e-07 6.036291e-07
[2509,] 4.048776e-06 6.728694e-08 9.880676e-07
[2510,] 2.836822e-07 1.413638e-07 3.722701e-07
[2511,] 5.146159e-08 4.048526e-08 6.478666e-09
[2512,] 4.331061e-08 4.005922e-08 6.124039e-09
[2513,] 5.011354e-05 3.613683e-08 2.861136e-06
[2514,] 3.936522e-05 3.571687e-08 2.333992e-06
[2515,] 1.311377e-07 3.153474e-08 1.889682e-08
[2516,] 1.992353e-06 1.184411e-07 4.011763e-07
[2517,] 7.888071e-08 7.249706e-08 3.204989e-08
[2518,] 8.826175e-08 4.139903e-08 7.961102e-09
[2519,] 6.544536e-08 5.415789e-08 6.486752e-09
[2520,] 1.884153e-05 3.224686e-08 8.723819e-07
[2521,] 1.023061e-05 6.178277e-08 1.712702e-06
[2522,] 6.925603e-07 1.049594e-07 4.630434e-07
[2523,] 6.880844e-08 4.646317e-08 6.869517e-09
[2524,] 7.793603e-08 6.048800e-08 4.216162e-08
[2525,] 1.246012e-05 2.769478e-08 2.844108e-07
[2526,] 4.106575e-08 2.145453e-07 3.235737e-08
[2527,] 7.113328e-08 4.284632e-08 7.183778e-09
[2528,] 5.795956e-08 3.578820e-08 7.980087e-09
[2529,] 7.338687e-08 5.983423e-08 3.914013e-08
[2530,] 5.896150e-08 3.469901e-08 8.229240e-09
[2531,] 6.246693e-08 3.310636e-08 8.879001e-09
[2532,] 3.754047e-07 9.270012e-08 1.155890e-07
[2533,] 5.657906e-08 3.370340e-08 8.270096e-09
[2534,] 5.516834e-06 3.702779e-08 5.828762e-07
[2535,] 7.500627e-08 5.287387e-08 3.518970e-08
[2536,] 1.161230e-05 2.892701e-08 4.056559e-07
[2537,] 6.041951e-08 3.408147e-08 8.468131e-09
[2538,] 7.641580e-08 5.085725e-08 3.431975e-08
[2539,] 6.899561e-06 1.052477e-07 4.723332e-07
[2540,] 7.708661e-08 5.454737e-08 3.741760e-08
[2541,] 7.092425e-08 9.937673e-08 6.246218e-08
[2542,] 6.231352e-06 9.723620e-08 4.814357e-07
[2543,] 2.756102e-06 2.860980e-08 1.371451e-07
[2544,] 2.086193e-08 1.456570e-07 7.192972e-09
[2545,] 1.079459e-05 2.909621e-08 4.000400e-07
[2546,] 5.772403e-07 1.241719e-07 2.172193e-07
[2547,] 6.738915e-08 7.808568e-07 2.014492e-07
[2548,] 1.201825e-07 3.977504e-08 1.712859e-08
[2549,] 2.847580e-06 1.305231e-07 1.823225e-07
[2550,] 3.764941e-07 7.884722e-08 9.253157e-08
[2551,] 3.476063e-07 8.201124e-08 9.396622e-08
[2552,] 7.521809e-06 1.063486e-07 5.021709e-07
[2553,] 8.654915e-06 2.993487e-08 3.968799e-07
[2554,] 5.957646e-08 3.560901e-07 1.051993e-07
[2555,] 6.387303e-08 4.870985e-08 6.554367e-09
[2556,] 2.380122e-07 4.514781e-08 3.425800e-08
[2557,] 6.620097e-08 2.331525e-07 8.210370e-08
[2558,] 6.886836e-08 3.438260e-07 1.275091e-07
[2559,] 4.156075e-07 4.897624e-08 4.648605e-08
[2560,] 5.916233e-08 2.890988e-07 9.370659e-08
[2561,] 5.554809e-06 3.066873e-08 3.295062e-07
[2562,] 2.924830e-08 4.859268e-08 6.805740e-09
[2563,] 6.565955e-08 3.101900e-07 9.609332e-08
[2564,] 7.154705e-08 3.288284e-07 1.306745e-07
[2565,] 5.807781e-06 9.053063e-08 5.078789e-07
[2566,] 5.722211e-06 1.011475e-07 4.289873e-07
[2567,] 9.378992e-08 4.614649e-07 1.712675e-07
[2568,] 2.630617e-07 4.268376e-08 8.838846e-09
[2569,] 2.965517e-06 6.402265e-08 3.700488e-07
[2570,] 2.292469e-06 8.289135e-08 2.652626e-07
[2571,] 2.456173e-07 4.492000e-08 8.446947e-09
[2572,] 2.077953e-06 6.514128e-08 2.892839e-07
[2573,] 2.581114e-06 8.085629e-08 3.082109e-07
[2574,] 4.722867e-08 2.691306e-08 9.215771e-09
[2575,] 4.954600e-08 2.311747e-07 5.814009e-08
[2576,] 3.474172e-06 8.177903e-08 3.842819e-07
[2577,] 1.887700e-06 8.276621e-08 2.263663e-07
[2578,] 1.808053e-06 8.075516e-08 2.279779e-07
[2579,] 8.333362e-08 1.029351e-07 5.650787e-08
[2580,] 2.651465e-08 4.569029e-08 9.616487e-09
[2581,] 3.233124e-08 4.394125e-08 8.777325e-09
[2582,] 6.273452e-08 2.903606e-08 9.015255e-09
[2583,] 2.992297e-08 7.397002e-08 6.485320e-09
[2584,] 3.196680e-08 5.217248e-08 1.063659e-08
[2585,] 4.748413e-08 4.737775e-08 1.317677e-08
[2586,] 3.217386e-08 6.522954e-08 1.222132e-08
[2587,] 9.146160e-05 7.877149e-08 3.477858e-05
[2588,] 3.103591e-08 5.281271e-08 1.029520e-08
[2589,] 1.285374e-07 8.624276e-08 1.477722e-08
[2590,] 3.944829e-08 1.037741e-07 1.910286e-08
[2591,] 1.499102e-05 3.457405e-08 6.055310e-07
[2592,] 1.002201e-07 4.289697e-08 8.447926e-09
[2593,] 6.838473e-08 1.716905e-07 6.902527e-09
[2594,] 4.696623e-08 5.090074e-08 5.934495e-09
[2595,] 1.082029e-07 4.176160e-08 2.801965e-08
[2596,] 4.121111e-05 4.158563e-08 1.269456e-06
[2597,] 8.676100e-08 3.266388e-08 1.042421e-08
[2598,] 7.914805e-08 3.237813e-08 1.036861e-08
[2599,] 4.267254e-08 3.645744e-08 1.246502e-08
[2600,] 8.708916e-08 4.992061e-08 3.050102e-08
[2601,] 4.703982e-07 2.757577e-08 7.557942e-08
[2602,] 5.121499e-08 6.644626e-08 2.200291e-08
[2603,] 7.118914e-08 6.456300e-08 2.744260e-08
[2604,] 3.095631e-08 2.817064e-08 6.915233e-09
[2605,] 5.565318e-08 6.719733e-08 2.037190e-08
[2606,] 3.109186e-08 2.818480e-08 6.916324e-09
[2607,] 5.699180e-08 3.442707e-08 1.881335e-08
[2608,] 9.006268e-08 1.439222e-07 6.441115e-08
[2609,] 3.148756e-08 2.857918e-08 6.789420e-09
[2610,] 5.000906e-08 2.804617e-08 1.035855e-08
[2611,] 6.254888e-08 6.613840e-08 1.921704e-08
[2612,] 5.479003e-08 6.232821e-08 2.236516e-08
[2613,] 1.410323e-07 1.067795e-07 7.486485e-08
[2614,] 4.829831e-08 3.810329e-08 1.625639e-08
[2615,] 5.164104e-08 2.776446e-08 1.020831e-08
[2616,] 5.107552e-08 2.781585e-08 1.021187e-08
[2617,] 4.987280e-08 3.291243e-08 1.571164e-08
[2618,] 1.887447e-07 4.379226e-08 4.781601e-08
[2619,] 6.130649e-08 2.957225e-08 1.555607e-08
[2620,] 6.054153e-08 2.966626e-08 1.550883e-08
[2621,] 5.336178e-08 9.097097e-08 2.561730e-08
[2622,] 2.601418e-08 4.282415e-08 9.696878e-09
[2623,] 1.128087e-06 7.409271e-08 4.676422e-08
[2624,] 2.416421e-07 3.992948e-08 2.852749e-07
[2625,] 8.754153e-07 8.769397e-08 3.208662e-08
[2626,] 3.557272e-08 6.214416e-08 6.065846e-09
[2627,] 3.142526e-05 3.365041e-08 3.204456e-05
[2628,] 1.665628e-07 5.170867e-08 3.637241e-08
[2629,] 8.107779e-08 5.146939e-08 1.285119e-08
[2630,] 2.901339e-08 3.163158e-08 8.035901e-09
[2631,] 3.095608e-08 3.622930e-08 6.017685e-09
[2632,] 3.007911e-07 4.410447e-08 3.268101e-08
[2633,] 2.357686e-08 3.960787e-08 6.822060e-09
[2634,] 2.999117e-08 3.862774e-08 5.909680e-09
[2635,] 2.992542e-08 3.765518e-08 5.929846e-09
[2636,] 2.990704e-08 3.824760e-08 5.915871e-09
[2637,] 4.337062e-07 1.315151e-07 8.592114e-07
[2638,] 3.094174e-08 3.353030e-08 6.187206e-09
[2639,] 3.382044e-08 3.921506e-08 6.336819e-09
[2640,] 3.021059e-08 3.216205e-08 6.365376e-09
[2641,] 2.655188e-08 3.998409e-08 5.872605e-09
[2642,] 2.281859e-08 6.529216e-08 8.687010e-09
[2643,] 2.976379e-08 3.669114e-08 5.946806e-09
[2644,] 2.935117e-08 3.566889e-08 5.962615e-09
[2645,] 2.926204e-08 4.021498e-08 5.855232e-09
[2646,] 6.435677e-08 4.568900e-08 1.387163e-08
[2647,] 3.050241e-08 3.859001e-08 5.925226e-09
[2648,] 2.957739e-08 3.938069e-08 5.876708e-09
[2649,] 6.261953e-08 4.412599e-08 1.373891e-08
[2650,] 2.694763e-08 3.036731e-08 6.455460e-09
[2651,] 6.186909e-08 8.424219e-08 2.215375e-08
[2652,] 6.398353e-08 4.717731e-08 1.273009e-08
[2653,] 6.637978e-08 4.397149e-08 1.470679e-08
[2654,] 3.166661e-08 3.433689e-08 7.641928e-09
[2655,] 5.931332e-08 4.658953e-08 1.212896e-08
[2656,] 4.403550e-07 6.584068e-08 1.408777e-07
[2657,] 6.085275e-08 4.398349e-08 1.428443e-08
[2658,] 1.758672e-05 3.571538e-08 1.987778e-05
[2659,] 6.437893e-08 4.407031e-08 1.421826e-08
[2660,] 1.979553e-05 3.003070e-08 1.623452e-05
[2661,] 4.808285e-08 3.032854e-08 1.019669e-08
[2662,] 2.900951e-08 3.683232e-08 7.408217e-09
[2663,] 8.097600e-08 8.345594e-08 2.990514e-08
[2664,] 3.280939e-01 3.249413e-08 6.717307e-01
[2665,] 7.253711e-08 9.399546e-08 1.756951e-08
[2666,] 2.208284e-08 6.568417e-08 7.446061e-09
[2667,] 2.744635e-07 6.255235e-08 8.680945e-08
[2668,] 2.221367e-08 6.827969e-08 7.161355e-09
[2669,] 6.808921e-08 9.468788e-08 1.688028e-08
[2670,] 1.124902e-07 4.390285e-08 2.735464e-08
[2671,] 3.260623e-08 3.544644e-08 8.014737e-09
[2672,] 6.705641e-08 8.951292e-08 1.918173e-08
[2673,] 3.222972e-08 3.588826e-08 8.128343e-09
[2674,] 6.511710e-08 8.986020e-08 1.873010e-08
[2675,] 1.446401e-07 2.694634e-08 7.886513e-08
[2676,] 1.354997e-07 4.961374e-08 3.686809e-08
[2677,] 6.676890e-08 5.866178e-08 2.226557e-08
[2678,] 6.450666e-08 6.689974e-08 3.209050e-08
[2679,] 7.534937e-08 4.386433e-08 9.955539e-09
[2680,] 7.064130e-07 3.685860e-08 9.844671e-08
[2681,] 1.407459e-07 3.660909e-08 2.211359e-08
[2682,] 4.302112e-04 8.684113e-08 1.021922e-04
[2683,] 3.309335e-08 4.460215e-08 8.633032e-09
[2684,] 2.446834e-08 9.438515e-08 7.420419e-09
[2685,] 3.307240e-08 3.376218e-08 7.705159e-09
[2686,] 5.350070e-08 9.262329e-08 1.736275e-08
[2687,] 1.359313e-07 3.985343e-08 2.408474e-08
[2688,] 7.144435e-08 5.365645e-08 8.555650e-09
[2689,] 6.008373e-06 3.749158e-08 3.010444e-06
[2690,] 7.591021e-08 5.608323e-08 9.116975e-09
[2691,] 6.236760e-08 2.746246e-08 2.488412e-08
[2692,] 8.122592e-08 4.978342e-08 9.591678e-09
[2693,] 3.427326e-08 3.768976e-08 7.711008e-09
[2694,] 8.539078e-08 8.750308e-08 2.271732e-08
[2695,] 4.022780e-08 2.748196e-08 7.980227e-09
[2696,] 1.098813e-07 7.713114e-08 6.663039e-08
[2697,] 8.741802e-08 8.964916e-08 2.202697e-08
[2698,] 8.588482e-08 8.964916e-08 2.175052e-08
[2699,] 8.630325e-08 9.140104e-08 2.122126e-08
[2700,] 2.429816e-07 3.499153e-08 2.311841e-08
[2701,] 1.593435e-05 3.328476e-08 1.502457e-06
[2702,] 2.995577e-08 1.090928e-07 2.294492e-08
[2703,] 2.950847e-08 3.818341e-08 7.996047e-09
[2704,] 4.991727e-06 3.404872e-08 3.997175e-07
[2705,] 2.577481e-05 3.210347e-08 1.929551e-06
[2706,] 3.471337e-08 3.579489e-08 9.744689e-09
[2707,] 7.429525e-08 6.784993e-08 1.617083e-08
[2708,] 7.798858e-08 6.671452e-08 1.662107e-08
[2709,] 6.042069e-07 3.091861e-08 4.857417e-08
[2710,] 5.203955e-08 4.622971e-08 1.298809e-08
[2711,] 7.446934e-08 6.794533e-08 1.617500e-08
[2712,] 3.027501e-08 4.484566e-08 9.176762e-09
[2713,] 1.035354e-06 4.253701e-08 2.427241e-08
[2714,] 3.056734e-08 5.989100e-08 1.193626e-08
[2715,] 3.762159e-07 2.958431e-08 5.893837e-08
[2716,] 3.040859e-08 5.315558e-08 1.084675e-08
[2717,] 5.123714e-08 4.629970e-08 1.234837e-08
[2718,] 3.037217e-08 6.075800e-08 1.178680e-08
[2719,] 3.048780e-08 6.099541e-08 1.192835e-08
[2720,] 5.079860e-08 4.605235e-08 1.216148e-08
[2721,] 3.032926e-08 5.917588e-08 1.156117e-08
[2722,] 3.032866e-08 6.401009e-08 1.210541e-08
[2723,] 2.704321e-07 3.745262e-08 7.905809e-08
[2724,] 2.335453e-08 5.492768e-08 7.236136e-09
[2725,] 2.671141e-08 5.155829e-08 8.275768e-09
[2726,] 3.243544e-08 5.620396e-08 1.277328e-08
[2727,] 3.219994e-08 6.797179e-08 1.438917e-08
[2728,] 3.067304e-08 7.204630e-08 1.300677e-08
[2729,] 3.150910e-08 6.770371e-08 1.379335e-08
[2730,] 2.989319e-08 7.472888e-08 1.270186e-08
[2731,] 6.686026e-08 6.397136e-08 1.771872e-08
[2732,] 3.090419e-07 3.283184e-08 3.562509e-08
[2733,] 3.122250e-08 6.919884e-08 1.373849e-08
[2734,] 6.677737e-08 6.387839e-08 1.768822e-08
[2735,] 3.108450e-08 1.197154e-07 1.288506e-08
[2736,] 6.708891e-08 6.739116e-08 1.561420e-08
[2737,] 3.088579e-08 5.043433e-08 1.014457e-08
[2738,] 3.165348e-08 4.935869e-08 1.040301e-08
[2739,] 3.151989e-08 4.898729e-08 1.028511e-08
[2740,] 3.044440e-08 4.951870e-08 9.783842e-09
[2741,] 2.804620e-08 7.786326e-08 1.123639e-08
[2742,] 6.718479e-08 7.980924e-08 1.523718e-08
[2743,] 5.956116e-07 3.151047e-08 8.573292e-08
[2744,] 4.553527e-07 3.042913e-08 4.839762e-08
[2745,] 2.929599e-08 7.246517e-08 9.938693e-09
[2746,] 6.691645e-08 6.581151e-08 1.382739e-08
[2747,] 2.851488e-08 3.157220e-08 7.169315e-09
[2748,] 4.202296e-08 6.046183e-08 1.793261e-08
[2749,] 2.660147e-07 5.413620e-08 7.014110e-08
[2750,] 2.913756e-08 9.220146e-08 1.051948e-08
[2751,] 2.850175e-08 3.614893e-08 7.485803e-09
[2752,] 2.845681e-08 3.611721e-08 7.520276e-09
[2753,] 2.376772e-08 2.931687e-08 6.906298e-09
[2754,] 2.842696e-08 3.636948e-08 7.561009e-09
[2755,] 2.698309e-08 5.612734e-08 7.997154e-09
[2756,] 2.841029e-08 3.903792e-08 7.872349e-09
[2757,] 2.853361e-08 5.569028e-08 8.868620e-09
[2758,] 2.841497e-08 3.785855e-08 7.739565e-09
[2759,] 2.844881e-08 3.738078e-08 7.611422e-09
[2760,] 2.840999e-08 3.830762e-08 7.788213e-09
[2761,] 2.224508e-07 4.959019e-08 2.233936e-08
[2762,] 2.841867e-08 3.892531e-08 7.800972e-09
[2763,] 2.841462e-08 3.875473e-08 7.809412e-09
[2764,] 2.841143e-08 4.049004e-08 7.985082e-09
[2765,] 2.839979e-08 3.883561e-08 7.854531e-09
[2766,] 2.312447e-07 4.840946e-08 2.932729e-08
[2767,] 2.841952e-08 3.834232e-08 7.766025e-09
[2768,] 2.843017e-08 3.779726e-08 7.678265e-09
[2769,] 2.842610e-08 3.691815e-08 7.631331e-09
[2770,] 2.848533e-08 3.783347e-08 7.612943e-09
[2771,] 2.840399e-08 3.862163e-08 7.829869e-09
[2772,] 2.841705e-08 3.919342e-08 7.831919e-09
[2773,] 2.841576e-08 3.725902e-08 7.690540e-09
[2774,] 1.736115e-07 5.371492e-08 4.438685e-08
[2775,] 2.841680e-08 3.794763e-08 7.820074e-09
[2776,] 2.841359e-08 3.938941e-08 7.874695e-09
[2777,] 2.841363e-08 3.971928e-08 7.904960e-09
[2778,] 2.840657e-08 4.035274e-08 7.897224e-09
[2779,] 7.592828e-08 9.380818e-08 1.958658e-08
[2780,] 8.671978e-03 1.763178e-07 5.070159e-04
[2781,] 6.317917e-08 9.071981e-08 1.696098e-08
[2782,] 4.181092e-08 1.463897e-07 1.194511e-08
[2783,] 2.682662e-08 8.495915e-08 1.676384e-08
[2784,] 3.457427e-07 3.796730e-08 2.661724e-08
[2785,] 1.730447e-07 4.360109e-08 1.493770e-08
[2786,] 2.829301e-08 3.277267e-08 7.310427e-09
[2787,] 3.018855e-08 1.335346e-07 1.180119e-08
[2788,] 2.617965e-07 4.117891e-08 2.165115e-08
[2789,] 6.398715e-08 8.915530e-08 1.679861e-08
[2790,] 2.845610e-08 3.877111e-08 7.844269e-09
[2791,] 2.903217e-08 2.833310e-07 3.627247e-08
[2792,] 1.178697e-07 6.462511e-08 4.735583e-08
[2793,] 8.605611e-08 6.233852e-08 3.735644e-08
[2794,] 2.366217e-07 5.759786e-08 1.364700e-07
[2795,] 6.172335e-08 8.551517e-08 1.845291e-08
[2796,] 2.457527e-08 8.096515e-08 1.293627e-08
[2797,] 1.122582e-07 4.403817e-08 1.321475e-08
[2798,] 4.109528e-08 1.218038e-07 1.286133e-08
[2799,] 2.554694e-08 1.226117e-07 8.051292e-09
[2800,] 1.170413e-07 5.473807e-08 2.861622e-08
[2801,] 5.747365e-08 4.814345e-08 6.830522e-09
[2802,] 8.402813e-08 1.007069e-07 4.414457e-08
[2803,] 9.021831e-08 9.475433e-08 4.473237e-08
[2804,] 5.383946e-08 6.146381e-08 1.908124e-08
[2805,] 1.925811e-06 1.392737e-07 1.644137e-06
[2806,] 2.963216e-08 6.641415e-08 8.529282e-09
[2807,] 2.779134e-08 5.546353e-08 8.317996e-09
[2808,] 2.099217e-08 5.632358e-08 6.606215e-09
[2809,] 1.400595e-06 1.967068e-07 2.041303e-06
[2810,] 2.741949e-08 5.697171e-08 9.364480e-09
[2811,] 1.419018e-06 1.604902e-07 1.556347e-06
[2812,] 2.736429e-08 4.574083e-08 8.100024e-09
[2813,] 2.470159e-07 9.308262e-08 4.235534e-08
[2814,] 2.494579e-08 3.633665e-08 7.564408e-09
[2815,] 2.913058e-06 1.888052e-07 3.618351e-06
[2816,] 1.860201e-06 5.159515e-08 2.915489e-07
[2817,] 1.594983e-06 4.289708e-08 1.776856e-07
[2818,] 2.672684e-06 1.997122e-07 3.630704e-06
[2819,] 1.097193e-06 6.808228e-08 3.371401e-07
[2820,] 2.910725e-08 5.102952e-08 8.757442e-09
[2821,] 2.693135e-06 2.238201e-07 4.258035e-06
[2822,] 2.956233e-08 5.083531e-08 8.901468e-09
[2823,] 3.254256e-06 2.254416e-07 5.064237e-06
[2824,] 5.433990e-06 3.360878e-07 1.442909e-05
[2825,] 2.882397e-06 2.026665e-07 3.985295e-06
[2826,] 5.310767e-06 1.755894e-07 5.351485e-06
[2827,] 6.130357e-06 1.954953e-07 7.027742e-06
[2828,] 2.116793e-06 7.410754e-08 6.038349e-07
[2829,] 3.485695e-07 3.718144e-08 3.284737e-08
[2830,] 2.746279e-08 5.627104e-08 8.095764e-09
[2831,] 2.755817e-08 7.137047e-08 1.448716e-08
[2832,] 3.038060e-08 7.262660e-08 1.787423e-08
[2833,] 2.699026e-08 7.905947e-08 1.487537e-08
[2834,] 2.694603e-08 7.290411e-08 1.417806e-08
[2835,] 3.634349e-07 4.294126e-08 4.889912e-08
[2836,] 3.215520e-08 8.033288e-08 2.113221e-08
[2837,] 2.850564e-08 5.269178e-08 8.675619e-09
[2838,] 4.890936e-08 8.697599e-08 2.326958e-08
[2839,] 7.239496e-08 8.338607e-08 6.047922e-08
[2840,] 1.757558e-07 6.083764e-08 1.298864e-08
[2841,] 3.367134e-08 5.132896e-08 1.154488e-08
[2842,] 3.344583e-08 5.339176e-08 1.159626e-08
[2843,] 7.867622e-08 3.976647e-08 2.640237e-08
[2844,] 4.586622e-08 5.915698e-08 1.701582e-08
[2845,] 1.362179e-07 7.039104e-08 9.268222e-08
[2846,] 2.326237e-07 9.658439e-08 1.340709e-08
[2847,] 2.499082e-08 1.086204e-07 8.207219e-09
[2848,] 3.632716e-08 5.269707e-08 1.482807e-08
[2849,] 2.339987e-07 2.892857e-08 2.891204e-08
[2850,] 1.932063e-07 8.054522e-08 1.073688e-08
[2851,] 4.748967e-08 3.086971e-08 1.013257e-08
[2852,] 3.832899e-08 5.380701e-08 1.292829e-08
[2853,] 4.797977e-08 2.909772e-08 1.121477e-08
[2854,] 2.073627e-08 3.467396e-08 6.203341e-09
[2855,] 6.627403e-08 2.756404e-08 1.229128e-08
[2856,] 2.797550e-08 5.235523e-08 8.740932e-09
[2857,] 2.856181e-08 2.785525e-08 6.780370e-09
[2858,] 2.818676e-08 2.785200e-08 6.744977e-09
[2859,] 2.852526e-08 2.786352e-08 6.751860e-09
[2860,] 2.579048e-08 3.332835e-08 8.037651e-09
[2861,] 2.798414e-08 2.797489e-08 6.545479e-09
[2862,] 3.275736e-08 5.217915e-08 9.716639e-09
[2863,] 1.034459e-07 4.772100e-08 1.031129e-08
[2864,] 2.424759e-08 9.006054e-08 1.378069e-08
[2865,] 2.503993e-08 3.584634e-08 8.107611e-09
[2866,] 1.403407e-07 3.156029e-08 3.143900e-08
[2867,] 6.042099e-08 3.104167e-08 1.289210e-08
[2868,] 8.469324e-08 5.366971e-08 2.019431e-08
[2869,] 3.656202e-08 6.698227e-08 1.467059e-08
[2870,] 2.091160e-08 2.996037e-08 5.834613e-09
[2871,] 2.481895e-08 2.300359e-07 1.050042e-08
[2872,] 2.191935e-08 3.209346e-08 6.243335e-09
[2873,] 4.874616e-08 9.773823e-08 1.711058e-08
[2874,] 2.721954e-08 3.331187e-08 7.395190e-09
[2875,] 2.888620e-08 2.708803e-08 6.639364e-09
[2876,] 2.374484e-08 3.067856e-08 6.389606e-09
[2877,] 2.339358e-08 2.994005e-08 6.215578e-09
[2878,] 7.271759e-01 4.332121e-08 2.728203e-01
[2879,] 2.362180e-08 2.776057e-08 6.260172e-09
[2880,] 2.600516e-08 6.132276e-08 8.606856e-09
[2881,] 2.287692e-08 3.981413e-08 7.922828e-09
[2882,] 7.259724e-07 1.100734e-07 3.892520e-07
[2883,] 7.295010e-08 2.822159e-07 8.995964e-08
[2884,] 1.759917e-07 2.862858e-08 2.311580e-08
[2885,] 2.677571e-08 3.385830e-08 7.217966e-09
[2886,] 5.846940e-08 3.041192e-08 1.008611e-08
[2887,] 5.012699e-08 2.875097e-07 3.342229e-08
[2888,] 6.954078e-07 3.534589e-08 1.295848e-07
[2889,] 4.824790e-07 3.251192e-08 7.771187e-08
[2890,] 4.872825e-08 6.010259e-08 2.457590e-08
[2891,] 6.678985e-07 3.314921e-08 1.068978e-07
[2892,] 6.966993e-08 3.041030e-08 1.106288e-08
[2893,] 4.545917e-08 4.512029e-08 1.541305e-08
[2894,] 5.021284e-07 3.240586e-08 7.932294e-08
[2895,] 2.628581e-08 6.675302e-08 7.575869e-09
[2896,] 7.652749e-08 4.023748e-08 1.146465e-08
[2897,] 2.671248e-07 3.750413e-08 7.301321e-08
[2898,] 1.037559e-07 3.986283e-08 2.701889e-08
[2899,] 3.299332e-08 5.554325e-08 7.280450e-09
[2900,] 5.339332e-08 9.443132e-08 3.442939e-08
[2901,] 9.189505e-08 5.566871e-08 3.955895e-08
[2902,] 5.500707e-08 5.522437e-08 2.624959e-08
[2903,] 9.620543e-08 5.463293e-08 4.029366e-08
[2904,] 3.119410e-08 5.126366e-08 7.271480e-09
[2905,] 4.044458e-06 4.311752e-08 7.006023e-07
[2906,] 3.239306e-06 3.796598e-08 4.221351e-07
[2907,] 1.857512e-06 8.071967e-08 1.134735e-06
[2908,] 5.532303e-08 5.827177e-08 2.834966e-08
[2909,] 1.517814e-06 8.303676e-08 9.821886e-07
[2910,] 1.545511e-06 8.184788e-08 9.789077e-07
[2911,] 2.665994e-07 3.242355e-08 4.143095e-08
[2912,] 2.685671e-06 9.488609e-08 1.522828e-06
[2913,] 4.234248e-08 6.920671e-08 2.679762e-08
[2914,] 1.887678e-06 6.298844e-08 3.669627e-07
[2915,] 4.289911e-08 7.079911e-08 1.843808e-08
[2916,] 3.909576e-08 5.434479e-07 2.767599e-08
[2917,] 3.511320e-08 8.235212e-07 2.415787e-08
[2918,] 9.254825e-07 6.526542e-07 4.106614e-06
[2919,] 3.442928e-08 9.121887e-08 2.575546e-08
[2920,] 1.866159e-07 3.398109e-08 3.920494e-08
[2921,] 5.031332e-08 2.704254e-08 9.097838e-09
[2922,] 4.486696e-08 2.681312e-08 8.993661e-09
[2923,] 9.820284e-07 5.944412e-06 2.548161e-05
[2924,] 1.867914e-06 6.326727e-08 3.229772e-07
[2925,] 5.191918e-08 3.541746e-08 1.726259e-08
[2926,] 3.348519e-08 7.399180e-07 2.070628e-08
[2927,] 2.665420e-07 2.720193e-08 2.804401e-08
[2928,] 3.221289e-08 3.301517e-08 8.638482e-09
[2929,] 2.612107e-06 5.851009e-08 3.359150e-07
[2930,] 3.383323e-08 4.754067e-08 1.312375e-08
[2931,] 9.426517e-07 6.118708e-08 1.248398e-07
[2932,] 5.027517e-08 7.282381e-08 1.427682e-08
[2933,] 2.911473e-08 4.318021e-08 1.161554e-08
[2934,] 2.841078e-08 3.265431e-08 5.638935e-09
[2935,] 3.265035e-08 6.978015e-07 1.871162e-08
[2936,] 4.975481e-07 4.831524e-08 1.018578e-07
[2937,] 6.442066e-08 3.103330e-08 8.519298e-09
[2938,] 4.729308e-08 1.474224e-07 2.130184e-08
[2939,] 2.618686e-08 5.130733e-08 8.762475e-09
[2940,] 2.680857e-08 5.275115e-08 9.177930e-09
[2941,] 4.453593e-08 3.903559e-08 6.749066e-09
[2942,] 1.547530e-06 3.877612e-08 1.525457e-07
[2943,] 1.421429e-06 6.571413e-08 2.163739e-07
[2944,] 4.247627e-08 1.517643e-07 1.784446e-08
[2945,] 4.313065e-08 1.519154e-07 1.838194e-08
[2946,] 1.891190e-06 4.187089e-08 1.589399e-07
[2947,] 1.034424e-05 2.876793e-08 1.121289e-07
[2948,] 1.716369e-06 6.587750e-08 5.348259e-07
[2949,] 1.204234e-06 6.860705e-08 1.237950e-07
[2950,] 5.323623e-08 5.824530e-08 1.893909e-08
[2951,] 7.438089e-08 3.049548e-08 1.153506e-08
[2952,] 2.676485e-08 4.888530e-08 8.008237e-09
[2953,] 5.579928e-08 6.369310e-08 2.178550e-08
[2954,] 2.781512e-08 5.000609e-08 8.938760e-09
[2955,] 2.448744e-08 4.266582e-08 9.237552e-09
[2956,] 4.716758e-08 3.125415e-08 1.048896e-08
[2957,] 2.616604e-08 1.040251e-07 1.108991e-08
[2958,] 4.621810e-08 3.128394e-08 1.056144e-08
[2959,] 2.918767e-06 3.803233e-08 7.531811e-08
[2960,] 4.494572e-08 3.133800e-08 1.024663e-08
[2961,] 4.498008e-08 1.597225e-07 2.021053e-08
[2962,] 4.798674e-08 3.139778e-08 1.021428e-08
[2963,] 5.326891e-08 6.191723e-08 1.981358e-08
[2964,] 3.627136e-08 4.644341e-08 1.353641e-08
[2965,] 3.010967e-08 2.956307e-08 6.400492e-09
[2966,] 4.878546e-06 3.734478e-08 1.179728e-07
[2967,] 6.988617e-08 2.803285e-08 1.019298e-08
[2968,] 4.605452e-08 1.247289e-07 3.411265e-08
[2969,] 6.334272e-08 2.904799e-08 1.034169e-08
[2970,] 5.333944e-07 3.070344e-08 7.455940e-08
[2971,] 8.826730e-07 2.050951e-07 1.413089e-06
[2972,] 3.231688e-08 1.024729e-07 1.493003e-08
[2973,] 8.627430e-08 9.008180e-08 2.021693e-08
[2974,] 4.206140e-08 1.435507e-07 1.712118e-08
[2975,] 6.234459e-08 6.708869e-08 1.612940e-08
[2976,] 4.240924e-08 1.606716e-07 1.846458e-08
[2977,] 3.541339e-06 4.550430e-08 4.990731e-07
[2978,] 5.009385e-07 5.973836e-08 3.794649e-08
[2979,] 4.330144e-08 1.274935e-07 1.729401e-08
[2980,] 1.585171e-06 2.161872e-07 3.808361e-06
[2981,] 2.004001e-06 1.948373e-07 4.310838e-06
[2982,] 5.251968e-06 1.570465e-07 8.460198e-06
[2983,] 2.890496e-08 5.398269e-08 9.179083e-09
[2984,] 4.399727e-08 1.275549e-07 1.776490e-08
[2985,] 9.707011e-07 4.709529e-08 2.983420e-07
[2986,] 4.483509e-08 1.417181e-07 1.917640e-08
[2987,] 5.418098e-07 3.419491e-08 8.595136e-08
[2988,] 2.948347e-08 5.726971e-08 7.054877e-09
[2989,] 6.242193e-04 4.332078e-08 3.497521e-06
[2990,] 1.624592e-07 3.284196e-08 3.796182e-08
[2991,] 4.440239e-08 1.317585e-07 1.828080e-08
[2992,] 3.843335e-04 4.958667e-08 9.233981e-06
[2993,] 1.530312e-07 4.760772e-08 7.605023e-09
[2994,] 3.380922e-04 4.925794e-08 1.001247e-05
[2995,] 2.847302e-04 4.928510e-08 8.315858e-06
[2996,] 3.341601e-04 6.009088e-08 1.559462e-06
[2997,] 1.669551e-04 5.225043e-08 1.269555e-06
[2998,] 5.013088e-08 2.725552e-08 9.054421e-09
[2999,] 3.163067e-08 6.075065e-08 7.233934e-09
[3000,] 2.548024e-08 2.735618e-08 6.241407e-09
[3001,] 4.690638e-08 1.668964e-07 2.209527e-08
[3002,] 2.079307e-04 4.868140e-08 4.266469e-06
[3003,] 4.649573e-08 1.665140e-07 2.174619e-08
[3004,] 1.180825e-06 2.796360e-08 4.197428e-08
[3005,] 1.431546e-04 4.802043e-08 4.181794e-06
[3006,] 2.897982e-08 3.708147e-08 9.583152e-09
[3007,] 3.595390e-04 4.824313e-08 1.203307e-05
[3008,] 6.931845e-07 2.880675e-08 4.024417e-08
[3009,] 2.625993e-04 3.838763e-08 2.306361e-06
[3010,] 1.248023e-06 3.021311e-08 6.891701e-08
[3011,] 2.369174e-06 4.140367e-07 9.271912e-06
[3012,] 2.932749e-06 2.964338e-08 8.966249e-08
[3013,] 3.242527e-06 2.766988e-08 2.162802e-07
[3014,] 2.312997e-05 1.249732e-07 6.509232e-06
[3015,] 2.979414e-05 1.183618e-07 1.097079e-05
[3016,] 2.604934e-05 1.193800e-07 1.009875e-05
[3017,] 2.576282e-05 1.200267e-07 1.010492e-05
[3018,] 4.175118e-08 5.245666e-08 9.509544e-09
[3019,] 2.835784e-05 1.190620e-07 1.068948e-05
[3020,] 2.549599e-05 1.220910e-07 1.031981e-05
[3021,] 1.019115e-05 8.609709e-08 6.661518e-06
[3022,] 1.234991e-05 7.588266e-08 6.471626e-06
[3023,] 4.028907e-08 1.082323e-07 1.313560e-08
[3024,] 1.059132e-04 1.622244e-07 1.103275e-04
[3025,] 1.144557e-05 8.393722e-08 7.091287e-06
[3026,] 8.752145e-06 3.666908e-08 1.167541e-06
[3027,] 6.422251e-05 4.283864e-08 2.173738e-06
[3028,] 4.098121e-08 1.097740e-07 1.288815e-08
[3029,] 5.985843e-05 4.355767e-08 2.344318e-06
[3030,] 9.422696e-06 3.352945e-08 9.631672e-07
[3031,] 3.983497e-08 4.610310e-08 1.224804e-08
[3032,] 1.282977e-05 8.133154e-08 2.204195e-06
[3033,] 2.624738e-06 3.442574e-08 4.111954e-07
[3034,] 4.414404e-06 3.455138e-08 5.045175e-07
[3035,] 5.422870e-08 5.427742e-08 1.645749e-08
[3036,] 4.539887e-08 5.786434e-08 1.132504e-08
[3037,] 4.328833e-06 3.167711e-08 4.495797e-07
[3038,] 1.157752e-05 6.748557e-08 2.828375e-06
[3039,] 1.249196e-05 5.653552e-08 1.880722e-06
[3040,] 5.099810e-05 6.122514e-07 4.180644e-04
[3041,] 5.252826e-08 5.406361e-08 1.587373e-08
[3042,] 4.593172e-06 3.681791e-08 7.204737e-07
[3043,] 1.239246e-05 8.178404e-08 4.164567e-06
[3044,] 2.961264e-05 1.091007e-07 1.759057e-05
[3045,] 4.078590e-08 5.466949e-08 1.151641e-08
[3046,] 4.426637e-08 5.459051e-08 1.252861e-08
[3047,] 1.110269e-05 7.351081e-08 3.346943e-06
[3048,] 6.397365e-06 6.703401e-08 3.178918e-07
[3049,] 7.899192e-05 3.506562e-07 1.117577e-04
[3050,] 4.217645e-06 5.515087e-08 7.496960e-07
[3051,] 4.114797e-06 5.532949e-08 5.658494e-08
[3052,] 2.157932e-06 4.149828e-08 5.211977e-07
[3053,] 6.052918e-05 3.360383e-07 8.392108e-05
[3054,] 5.021293e-08 2.718426e-08 1.069204e-08
[3055,] 5.911480e-08 9.954529e-08 1.516239e-08
[3056,] 4.240847e-05 3.601323e-07 7.078631e-05
[3057,] 2.973397e-08 5.285706e-08 8.498918e-09
[3058,] 3.487055e-06 6.687078e-08 2.026702e-07
[3059,] 3.312814e-06 7.324667e-08 1.780539e-06
[3060,] 1.806960e-06 5.211282e-08 6.713090e-07
[3061,] 5.364844e-05 2.834760e-07 5.833717e-05
[3062,] 5.448008e-06 6.655629e-08 2.837450e-07
[3063,] 1.410701e-05 4.756141e-07 5.847232e-05
[3064,] 1.174612e-04 3.648157e-07 1.694508e-04
[3065,] 6.822408e-05 2.483882e-07 5.535306e-05
[3066,] 4.046222e-08 1.400732e-07 1.386789e-08
[3067,] 3.762158e-08 5.523104e-08 1.082148e-08
[3068,] 4.441731e-07 5.412297e-08 2.099102e-07
[3069,] 1.770129e-06 7.641598e-08 1.027929e-06
[3070,] 4.310395e-08 8.546016e-08 1.334564e-08
[3071,] 1.635490e-06 5.478476e-08 5.964328e-07
[3072,] 3.243796e-08 8.382897e-08 1.051846e-08
[3073,] 5.562882e-08 1.119464e-07 1.443560e-08
[3074,] 4.392840e-08 8.547522e-08 1.355361e-08
[3075,] 6.613974e-08 3.254716e-08 1.016830e-08
[3076,] 3.265964e-06 6.618571e-08 1.965716e-07
[3077,] 2.141812e-06 5.398016e-08 7.437848e-07
[3078,] 1.888108e-06 5.349450e-08 6.516758e-07
[3079,] 3.645837e-06 6.614984e-08 2.133333e-07
[3080,] 3.104878e-06 6.765376e-08 1.822091e-07
[3081,] 4.294497e-08 8.553754e-08 1.349094e-08
[3082,] 2.653277e-08 1.976094e-07 1.968849e-08
[3083,] 1.033852e-04 8.499159e-07 1.376353e-03
[3084,] 4.381369e-08 8.547679e-08 1.352339e-08
[3085,] 1.772776e-06 7.803187e-08 1.058254e-06
[3086,] 5.126447e-05 3.086159e-08 2.049970e-06
[3087,] 3.846381e-08 5.710546e-08 1.037393e-08
[3088,] 1.770796e-06 7.588321e-08 1.018322e-06
[3089,] 3.712284e-07 3.910509e-08 1.631186e-08
[3090,] 3.582489e-07 3.856714e-08 1.629429e-08
[3091,] 5.425663e-05 3.020724e-08 1.924113e-06
[3092,] 7.405711e-05 3.583685e-07 1.110099e-04
[3093,] 2.702892e-08 2.286094e-07 2.199791e-08
[3094,] 1.578134e-06 7.625258e-08 9.162897e-07
[3095,] 1.532556e-06 7.641934e-08 8.931326e-07
[3096,] 1.181797e-06 4.755230e-08 3.482113e-07
[3097,] 6.994343e-05 3.061258e-07 8.193729e-05
[3098,] 4.682187e-05 2.703356e-08 7.749183e-07
[3099,] 8.078069e-07 4.896843e-08 3.073875e-07
[3100,] 7.520215e-08 1.119162e-07 3.321431e-08
[3101,] 5.326963e-08 1.217339e-07 1.944041e-08
[3102,] 3.167082e-06 7.086417e-08 1.715135e-07
[3103,] 2.495327e-07 2.714890e-08 2.315434e-08
[3104,] 1.480202e-06 7.423045e-08 8.313416e-07
[3105,] 3.553353e-07 3.862929e-08 1.619156e-08
[3106,] 1.586691e-06 4.750372e-08 2.793830e-08
[3107,] 8.087469e-07 4.664996e-08 2.840104e-07
[3108,] 4.309681e-08 8.554649e-08 1.352279e-08
[3109,] 3.314712e-08 5.489351e-08 8.086031e-09
[3110,] 4.704589e-08 8.874630e-08 1.244388e-08
[3111,] 4.307328e-08 8.541414e-08 1.364957e-08
[3112,] 1.774935e-06 7.372517e-08 9.822282e-07
[3113,] 1.759455e-06 8.234123e-08 1.125064e-06
[3114,] 4.265934e-07 4.716628e-08 1.285157e-08
[3115,] 5.151205e-08 1.148788e-07 2.161807e-08
[3116,] 3.772580e-06 6.168618e-08 2.423337e-07
[3117,] 5.288109e-08 7.555677e-08 1.220790e-08
[3118,] 2.762949e-08 3.282654e-07 2.666916e-08
[3119,] 3.098905e-08 5.248018e-08 8.924440e-09
[3120,] 4.411738e-08 4.277926e-08 9.997934e-09
[3121,] 2.789790e-08 3.312422e-07 2.739832e-08
[3122,] 4.389646e-08 4.224100e-08 1.002238e-08
[3123,] 6.892022e-08 3.071711e-08 9.442425e-09
[3124,] 4.321402e-08 8.546838e-08 1.337148e-08
[3125,] 3.075357e-07 8.516996e-08 8.388660e-08
[3126,] 3.105411e-08 5.440237e-08 7.792281e-09
[3127,] 6.429815e-08 4.253475e-08 1.369414e-08
[3128,] 8.384442e-07 4.720131e-08 2.988700e-07
[3129,] 2.911438e-08 5.220774e-08 8.629460e-09
[3130,] 3.101511e-08 5.335929e-08 7.863309e-09
[3131,] 9.944071e-07 5.200769e-08 1.925857e-08
[3132,] 1.599080e-06 7.311863e-08 8.779795e-07
[3133,] 1.937407e-05 4.543108e-08 3.205606e-06
[3134,] 3.446154e-06 4.669263e-07 1.242820e-05
[3135,] 3.138996e-08 5.437003e-08 7.848649e-09
[3136,] 3.045526e-08 5.446604e-08 7.697602e-09
[3137,] 3.184069e-08 5.455308e-08 7.906334e-09
[3138,] 3.310829e-08 5.634016e-08 7.989669e-09
[3139,] 3.096317e-08 5.228014e-08 7.919078e-09
[3140,] 3.670828e-05 3.099530e-08 1.656853e-06
[3141,] 6.006437e-07 2.273811e-07 6.950072e-07
[3142,] 7.600416e-07 4.683762e-08 2.716012e-07
[3143,] 6.318937e-05 5.725148e-07 2.095302e-04
[3144,] 4.219156e-08 8.547366e-08 1.310764e-08
[3145,] 4.205090e-08 5.600634e-08 1.154685e-08
[3146,] 1.027742e-06 4.677955e-08 3.493393e-07
[3147,] 8.830675e-05 3.445139e-07 1.196769e-04
[3148,] 4.299615e-08 8.548074e-08 1.331193e-08
[3149,] 4.308118e-08 8.499302e-08 1.295423e-08
[3150,] 4.389706e-08 8.554491e-08 1.374811e-08
[3151,] 4.038659e-05 2.719783e-08 7.975689e-07
[3152,] 6.085510e-06 8.115626e-08 1.194809e-06
[3153,] 6.367526e-05 1.036209e-07 7.313995e-06
[3154,] 3.006908e-08 5.464666e-08 7.626658e-09
[3155,] 4.350657e-08 8.468161e-08 1.351478e-08
[3156,] 1.501126e-06 7.376587e-08 8.359190e-07
[3157,] 8.681904e-07 4.508319e-08 2.845964e-07
[3158,] 9.831248e-07 4.608585e-08 3.277768e-07
[3159,] 1.056365e-06 4.057723e-08 2.755540e-07
[3160,] 1.000354e-06 4.570080e-08 3.278234e-07
[3161,] 3.088745e-08 5.617096e-08 7.706132e-09
[3162,] 4.231582e-08 9.134569e-08 1.253533e-08
[3163,] 4.659489e-06 2.049758e-07 7.253910e-06
[3164,] 7.248255e-08 3.062847e-08 9.534944e-09
[3165,] 3.127005e-07 3.549036e-08 1.699063e-08
[3166,] 3.048740e-08 5.659739e-08 7.625665e-09
[3167,] 1.257204e-06 4.609573e-08 3.461151e-07
[3168,] 5.384040e-05 6.592492e-07 2.233544e-04
[3169,] 3.360332e-08 7.901255e-08 1.071395e-08
[3170,] 2.505053e-08 3.605988e-07 2.237519e-08
[3171,] 3.250816e-06 6.354907e-08 1.400801e-06
[3172,] 1.337129e-07 1.866347e-07 1.316204e-07
[3173,] 3.864770e-08 8.449617e-08 1.225271e-08
[3174,] 1.284223e-04 2.865016e-08 2.641123e-06
[3175,] 3.032605e-06 6.128309e-08 1.313814e-06
[3176,] 4.421927e-05 3.965506e-07 7.993994e-05
[3177,] 2.763498e-08 3.336136e-08 7.029862e-09
[3178,] 5.675321e-07 4.357587e-08 1.646125e-08
[3179,] 1.918396e-06 6.828237e-08 9.495373e-07
[3180,] 3.145566e-06 2.044286e-07 4.817525e-06
[3181,] 3.198369e-08 7.832825e-08 7.183230e-09
[3182,] 3.259625e-08 7.395366e-08 7.321086e-09
[3183,] 1.655938e-05 4.995448e-07 5.485957e-05
[3184,] 5.522245e-08 5.969279e-08 1.300537e-08
[3185,] 2.516290e-08 5.002858e-07 2.545234e-08
[3186,] 4.339966e-08 4.998420e-08 1.150458e-08
[3187,] 2.994058e-06 7.016784e-08 1.511611e-06
[3188,] 2.764978e-06 7.270211e-08 1.474706e-06
[3189,] 5.583772e-05 1.140712e-06 1.055640e-03
[3190,] 1.709562e-05 5.576258e-07 6.610483e-05
[3191,] 2.581830e-06 6.787422e-08 1.247932e-06
[3192,] 2.821493e-08 5.512309e-08 7.865072e-09
[3193,] 5.636565e-06 6.147552e-08 3.305378e-07
[3194,] 3.100869e-06 6.886212e-08 1.519368e-06
[3195,] 4.485593e-08 1.142980e-07 1.741032e-08
[3196,] 3.835209e-08 8.479515e-08 1.225318e-08
[3197,] 2.829295e-08 8.701134e-08 1.757751e-08
[3198,] 3.071117e-08 9.803946e-08 2.119436e-08
[3199,] 3.114988e-08 9.824017e-08 2.168944e-08
[3200,] 3.039732e-08 9.647835e-08 2.065863e-08
[3201,] 3.078535e-08 1.068737e-07 2.240986e-08
[3202,] 3.089898e-08 1.044767e-07 2.223763e-08
[3203,] 2.767763e-08 4.506271e-07 3.423801e-08
[3204,] 2.753151e-08 1.044744e-07 1.824456e-08
[3205,] 2.745327e-08 9.766520e-08 1.763391e-08
[3206,] 2.871646e-08 8.355880e-08 1.736217e-08
[3207,] 2.885078e-08 9.803691e-08 1.901787e-08
[3208,] 2.853536e-08 9.915300e-08 1.880519e-08
[3209,] 2.847691e-08 9.308389e-08 1.807711e-08
[3210,] 2.820974e-08 1.040549e-07 1.896834e-08
[3211,] 2.846270e-08 9.889954e-08 1.870635e-08
[3212,] 3.444808e-06 8.429523e-08 1.112595e-06
[3213,] 2.658528e-08 7.080771e-07 3.114812e-08
[3214,] 2.240816e-06 5.825627e-08 8.606910e-07
[3215,] 2.350374e-08 8.778436e-07 2.673151e-08
[3216,] 4.278596e-08 5.135595e-08 1.321285e-08
[3217,] 2.270984e-08 5.657018e-07 2.115543e-08
[3218,] 2.048319e-06 6.072359e-08 8.488743e-07
[3219,] 2.787351e-08 6.792142e-08 6.968605e-09
[3220,] 2.387566e-08 8.447238e-07 2.762928e-08
[3221,] 2.478452e-08 1.199480e-07 1.660242e-08
[3222,] 2.664606e-08 9.181800e-07 3.435203e-08
[3223,] 1.962548e-06 5.136038e-08 6.249559e-07
[3224,] 4.045926e-08 9.088250e-08 1.319979e-08
[3225,] 2.859560e-08 9.946014e-07 4.150569e-08
[3226,] 4.012571e-08 9.183988e-08 1.305396e-08
[3227,] 4.942216e-08 8.357352e-08 1.534771e-08
[3228,] 2.669623e-08 5.431007e-08 8.210709e-09
[3229,] 1.681285e-06 5.148956e-08 5.251184e-07
[3230,] 5.759266e-08 1.001845e-07 1.534793e-08
[3231,] 1.358674e-05 1.223337e-06 1.732600e-04
[3232,] 4.387048e-08 5.367715e-08 1.210288e-08
[3233,] 2.686874e-08 9.474094e-07 3.537124e-08
[3234,] 2.822733e-08 4.343831e-06 6.404732e-08
[3235,] 2.760177e-08 9.341128e-07 3.744181e-08
[3236,] 1.972444e-06 6.444639e-08 1.426689e-07
[3237,] 2.797156e-08 9.354609e-07 3.861121e-08
[3238,] 1.281934e-05 1.238305e-06 1.662876e-04
[3239,] 1.633774e-06 5.351793e-08 5.530781e-07
[3240,] 2.882208e-08 2.372340e-07 2.693913e-08
[3241,] 2.844798e-08 1.979925e-06 5.212141e-08
[3242,] 2.381413e-08 5.008915e-07 2.729531e-08
[3243,] 2.061101e-06 5.469321e-08 7.083022e-07
[3244,] 2.075039e-06 5.028910e-08 6.022073e-07
[3245,] 5.094763e-07 6.254601e-08 1.126176e-08
[3246,] 2.701886e-08 2.149789e-06 4.736656e-08
[3247,] 1.540435e-06 4.971444e-08 4.478756e-07
[3248,] 6.531177e-08 8.490751e-08 6.434109e-09
[3249,] 2.289132e-08 1.001308e-06 2.211804e-08
[3250,] 2.636874e-08 5.369134e-08 7.687763e-09
[3251,] 2.420329e-08 1.968456e-06 3.897270e-08
[3252,] 4.017754e-08 9.125370e-08 1.303503e-08
[3253,] 7.523437e-08 8.758287e-08 6.554829e-09
[3254,] 6.888612e-08 8.443747e-08 6.036259e-09
[3255,] 3.974238e-08 5.652785e-08 1.104210e-08
[3256,] 2.810310e-08 5.316544e-08 8.142294e-09
[3257,] 4.011629e-08 8.954701e-08 1.287460e-08
[3258,] 1.161938e-07 2.433070e-07 6.972303e-09
[3259,] 6.888527e-08 1.236599e-07 3.358963e-08
[3260,] 4.208772e-08 1.084865e-07 1.633181e-08
[3261,] 7.495057e-08 8.688373e-08 1.315527e-08
[3262,] 4.211754e-08 1.083753e-07 1.663774e-08
[3263,] 4.210004e-08 1.082635e-07 1.650185e-08
[3264,] 4.218634e-08 1.065679e-07 1.546535e-08
[3265,] 7.207097e-07 2.991570e-08 8.829656e-08
[3266,] 6.102224e-08 9.990586e-08 1.595396e-08
[3267,] 4.209309e-08 1.100949e-07 1.639323e-08
[3268,] 4.486061e-07 5.726393e-08 1.362318e-07
[3269,] 4.209938e-08 1.085866e-07 1.637272e-08
[3270,] 3.130899e-07 1.889438e-07 3.776537e-07
[3271,] 4.219130e-08 1.106728e-07 1.598014e-08
[3272,] 7.513567e-08 8.316220e-08 1.268931e-08
[3273,] 4.208959e-08 1.102131e-07 1.633044e-08
[3274,] 2.230293e-06 3.263372e-08 2.552501e-07
[3275,] 2.688768e-07 8.903996e-08 9.747306e-08
[3276,] 4.169193e-08 1.016128e-07 1.601930e-08
[3277,] 4.174483e-08 9.583024e-08 1.582668e-08
[3278,] 4.171165e-08 9.060673e-08 1.527238e-08
[3279,] 4.170133e-08 9.236387e-08 1.535820e-08
[3280,] 4.170555e-08 9.263608e-08 1.540059e-08
[3281,] 4.916406e-08 6.139619e-08 8.077794e-09
[3282,] 7.490519e-08 4.473694e-08 7.115272e-09
[3283,] 6.217027e-08 4.862773e-08 2.126035e-08
[3284,] 1.129701e-07 3.237589e-08 2.144578e-08
[3285,] 1.138693e-05 3.787336e-08 3.129641e-07
[3286,] 2.126942e-07 8.156914e-08 4.293291e-08
[3287,] 1.015517e-05 4.321596e-08 4.254002e-07
[3288,] 1.160873e-05 5.655691e-08 5.229063e-07
[3289,] 2.126977e-08 9.066589e-08 8.215872e-09
[3290,] 9.159328e-06 9.169287e-08 3.433026e-06
[3291,] 4.226123e-08 1.071375e-07 1.550214e-08
[3292,] 5.963255e-08 8.893230e-08 7.307523e-09
[3293,] 9.703645e-08 5.941995e-08 3.533938e-08
[3294,] 8.326087e-06 3.128212e-08 9.689493e-08
[3295,] 8.076214e-06 5.177045e-08 6.582091e-07
[3296,] 1.107639e-07 5.887802e-08 3.976350e-08
[3297,] 1.144757e-05 2.949357e-08 7.658133e-08
[3298,] 7.974117e-08 8.061768e-08 7.883541e-09
[3299,] 1.868034e-05 2.900913e-08 9.260733e-08
[3300,] 4.869315e-06 3.527249e-08 1.509740e-07
[3301,] 1.835211e-07 1.829608e-07 1.081155e-08
[3302,] 7.935219e-06 2.877944e-08 5.054752e-08
[3303,] 1.684383e-07 8.255344e-08 3.504901e-08
[3304,] 9.039045e-08 5.903668e-08 3.267456e-08
[3305,] 2.412065e-08 8.701761e-08 1.340395e-08
[3306,] 3.708306e-08 3.155405e-08 1.022301e-08
[3307,] 9.037951e-08 4.513734e-08 2.458721e-08
[3308,] 1.551622e-07 1.839870e-07 1.114274e-08
[3309,] 2.139607e-08 6.338798e-08 7.755104e-09
[3310,] 4.629822e-08 9.636687e-08 1.617259e-08
[3311,] 1.690157e-07 1.815013e-07 1.093854e-08
[3312,] 9.946610e-08 6.097895e-08 3.750489e-08
[3313,] 1.909959e-07 7.478253e-08 1.138615e-08
[3314,] 1.275611e-06 5.629762e-08 2.073259e-07
[3315,] 2.276568e-08 3.506112e-08 6.533093e-09
[3316,] 4.531386e-08 5.573825e-08 1.282072e-08
[3317,] 1.839165e-07 7.975378e-08 1.116430e-08
[3318,] 1.826773e-07 7.164646e-08 1.143445e-08
[3319,] 5.504813e-07 2.817508e-08 3.375283e-08
[3320,] 7.022649e-08 5.298750e-08 1.050135e-08
[3321,] 1.199759e-06 6.495098e-08 3.453984e-07
[3322,] 4.214962e-08 5.063931e-08 1.191193e-08
[3323,] 6.548707e-08 3.239186e-08 1.882375e-08
[3324,] 3.317349e-08 8.361048e-08 2.377267e-08
[3325,] 7.968209e-08 6.535170e-08 7.930645e-09
[3326,] 6.799158e-08 6.187857e-08 2.084147e-08
[3327,] 2.527173e-08 3.121240e-08 6.315838e-09
[3328,] 6.491965e-08 9.080043e-08 7.144202e-09
[3329,] 2.433812e-08 2.865409e-08 6.847257e-09
[3330,] 1.280673e-07 1.242064e-07 7.244686e-08
[3331,] 2.222529e-08 1.483322e-07 7.377956e-09
[3332,] 5.679450e-08 1.124862e-07 2.646749e-08
[3333,] 2.225010e-08 1.720677e-07 7.617832e-09
[3334,] 2.266716e-08 5.220097e-08 5.800188e-09
[3335,] 1.475872e-07 1.245813e-07 8.484110e-08
[3336,] 2.515693e-08 3.723249e-08 9.083085e-09
[3337,] 2.841980e-07 2.903775e-08 2.306673e-08
[3338,] 2.698201e-07 2.839165e-08 2.408674e-08
[3339,] 7.052419e-08 2.969346e-08 1.221697e-08
[3340,] 5.007642e-08 3.029289e-08 1.359776e-08
[3341,] 2.580272e-07 4.959322e-08 1.318421e-08
[3342,] 1.220267e-07 1.246413e-07 6.877618e-08
[3343,] 3.235848e-08 3.166210e-08 6.002112e-09
[3344,] 3.025892e-08 3.727557e-08 1.012285e-08
[3345,] 2.188509e-08 3.248674e-08 5.506156e-09
[3346,] 1.786904e-07 9.520523e-08 7.135755e-09
[3347,] 6.644870e-08 3.326788e-08 1.008741e-08
[3348,] 1.701418e-07 9.163795e-08 7.429032e-09
[3349,] 2.114005e-08 2.943536e-08 6.100812e-09
[3350,] 1.063336e-07 5.140011e-08 1.069395e-08
[3351,] 4.837350e-08 7.289655e-08 7.975012e-09
[3352,] 5.277240e-08 7.906227e-08 7.916646e-09
[3353,] 4.944650e-08 8.165690e-08 8.088614e-09
[3354,] 2.093944e-07 1.184285e-07 6.976215e-09
[3355,] 2.587960e-08 3.660135e-08 7.799065e-09
[3356,] 2.243875e-08 3.138872e-08 6.161592e-09
[3357,] 2.263693e-08 3.837316e-08 7.173624e-09
[3358,] 2.246979e-08 3.125384e-08 6.180520e-09
[3359,] 6.520190e-08 4.639857e-08 8.456512e-09
[3360,] 8.655360e-08 8.650119e-08 2.103153e-08
[3361,] 1.129863e-07 2.893963e-08 2.226007e-08
[3362,] 1.469642e-07 3.369598e-08 1.904246e-08
[3363,] 6.563473e-08 3.733700e-08 7.821484e-09
[3364,] 3.350370e-08 6.778049e-08 5.425743e-09
[3365,] 2.737552e-08 3.956179e-08 9.538189e-09
[3366,] 2.340463e-07 4.393988e-08 1.507493e-08
[3367,] 2.372995e-07 4.396845e-08 1.510440e-08
[3368,] 4.651789e-08 6.523756e-08 1.229774e-08
[3369,] 2.366466e-07 4.388561e-08 1.513387e-08
[3370,] 2.480151e-08 1.581490e-07 1.910087e-08
[3371,] 2.447730e-08 9.525741e-08 1.473619e-08
[3372,] 7.369222e-08 5.631923e-08 1.124319e-08
[3373,] 2.393945e-08 1.309446e-07 1.625734e-08
[3374,] 4.172754e-08 3.644336e-08 9.432134e-09
[3375,] 5.681358e-08 7.073339e-08 1.981557e-08
[3376,] 1.255970e-07 6.440089e-08 8.316306e-09
[3377,] 2.165436e-07 4.031930e-08 1.731227e-08
[3378,] 6.914246e-07 4.106276e-08 5.202721e-08
[3379,] 1.048035e-07 7.713988e-08 4.626320e-08
[3380,] 3.141610e-07 5.112167e-08 2.943514e-08
[3381,] 4.493098e-07 7.009464e-08 1.418508e-08
[3382,] 1.142444e-07 7.610406e-08 6.745961e-09
[3383,] 6.962226e-08 7.484813e-08 6.765687e-09
[3384,] 9.785098e-08 7.940976e-08 3.130381e-08
[3385,] 6.945141e-08 8.401097e-08 6.628799e-09
[3386,] 1.859896e-07 4.272173e-08 1.568828e-08
[3387,] 5.347064e-07 7.446400e-08 1.507991e-08
[3388,] 5.474981e-07 7.373338e-08 1.524267e-08
[3389,] 5.394546e-07 7.323032e-08 1.524628e-08
[3390,] 5.180903e-07 7.356383e-08 1.503178e-08
[3391,] 4.913608e-07 7.318324e-08 1.485364e-08
[3392,] 7.969694e-08 6.887153e-08 7.231619e-09
[3393,] 4.958554e-07 7.346325e-08 1.486454e-08
[3394,] 5.218944e-07 7.098305e-08 1.541342e-08
[3395,] 2.102823e-08 4.861402e-08 6.561268e-09
[3396,] 6.066372e-07 7.261719e-08 1.585528e-08
[3397,] 5.377937e-08 2.737389e-08 9.008196e-09
[3398,] 5.606769e-08 2.721817e-08 9.414112e-09
[3399,] 4.542034e-08 3.161858e-08 6.950019e-09
[3400,] 5.038520e-08 9.021640e-08 1.440238e-08
[3401,] 5.104895e-08 9.047486e-08 1.449880e-08
[3402,] 5.140505e-07 4.020118e-08 1.737747e-08
[3403,] 3.408609e-08 3.798760e-08 9.254759e-09
[3404,] 3.216006e-08 2.792496e-08 8.003486e-09
[3405,] 3.866303e-08 5.673318e-08 1.173790e-08
[3406,] 5.103784e-07 4.761333e-08 4.590966e-08
[3407,] 3.401891e-08 3.812019e-08 9.309700e-09
[3408,] 5.438256e-07 7.635813e-08 1.522637e-08
[3409,] 3.339946e-08 3.880068e-08 9.278692e-09
[3410,] 7.372867e-08 5.584224e-08 7.500059e-09
[3411,] 1.228614e-07 4.043513e-08 1.593197e-08
[3412,] 6.510506e-07 7.168103e-08 1.612036e-08
[3413,] 4.700263e-08 7.099891e-08 1.545908e-08
[3414,] 4.710821e-08 7.724936e-08 1.661489e-08
[3415,] 4.366411e-08 6.306295e-08 1.340795e-08
[3416,] 3.011566e-08 3.519270e-08 7.837164e-09
[3417,] 3.434654e-08 3.513174e-08 8.342818e-09
[3418,] 3.022832e-08 4.058579e-08 8.389226e-09
[3419,] 2.998129e-08 5.000263e-08 7.807102e-09
[3420,] 2.697785e-08 6.633443e-08 7.713749e-09
[3421,] 2.964783e-08 5.220716e-08 9.346450e-09
[3422,] 6.123039e-08 1.248020e-07 1.209995e-08
[3423,] 4.849494e-08 1.261678e-07 1.770103e-08
[3424,] 9.925473e-08 5.675632e-08 7.813922e-09
[3425,] 2.600060e-07 6.892033e-08 9.241394e-09
[3426,] 3.737667e-08 4.278331e-08 1.552275e-08
[3427,] 3.432586e-08 3.198334e-07 7.306255e-09
[3428,] 1.103506e-07 4.335033e-08 2.642105e-08
[3429,] 5.098772e-08 1.084375e-07 5.016959e-08
[3430,] 7.475511e-08 9.096719e-08 6.617361e-08
[3431,] 1.447977e-07 2.245756e-07 2.529788e-07
[3432,] 5.985651e-08 1.821420e-07 8.427127e-08
[3433,] 4.096470e-08 7.272065e-08 2.022199e-08
[3434,] 3.508974e-08 7.561707e-08 1.106788e-08
[3435,] 3.057548e-08 8.456861e-08 9.960563e-09
[3436,] 7.654332e-08 5.613941e-08 2.904541e-08
[3437,] 1.224606e-07 5.898435e-08 7.500986e-09
[3438,] 3.001647e-08 7.451862e-08 7.588053e-09
[3439,] 5.708666e-08 1.426186e-07 7.936654e-09
[3440,] 1.440189e-07 5.496640e-08 4.391022e-08
[3441,] 3.171761e-08 1.380293e-07 6.483081e-09
[3442,] 5.780142e-08 5.057830e-08 1.149913e-08
[3443,] 8.355060e-08 3.615510e-08 8.148318e-09
[3444,] 6.559730e-08 7.028051e-08 2.103652e-08
[3445,] 2.419597e-07 4.458215e-08 1.681930e-08
[3446,] 3.300347e-08 1.092760e-07 5.818932e-09
[3447,] 7.766847e-08 1.010261e-07 6.367792e-09
[3448,] 6.778576e-08 7.673918e-08 2.146616e-08
[3449,] 2.783884e-07 4.410245e-08 1.405879e-08
[3450,] 8.025688e-08 5.316931e-08 6.831062e-09
[3451,] 7.025153e-08 6.728448e-08 2.637487e-08
[3452,] 7.145864e-08 6.152847e-08 1.814325e-08
[3453,] 7.544497e-08 5.918923e-08 1.796356e-08
[3454,] 7.428232e-08 1.017742e-07 1.774240e-08
[3455,] 7.301569e-08 7.405154e-08 1.563870e-08
[3456,] 1.041767e-07 6.658555e-08 2.256817e-08
[3457,] 1.065898e-07 6.641100e-08 2.354154e-08
[3458,] 1.091734e-07 6.633503e-08 2.399425e-08
[3459,] 1.050881e-07 6.633640e-08 2.372617e-08
[3460,] 1.132054e-07 6.237157e-08 2.529705e-08
[3461,] 1.049747e-07 6.651237e-08 2.316970e-08
[3462,] 1.090268e-07 6.653053e-08 2.374183e-08
[3463,] 1.085474e-07 6.637317e-08 2.413699e-08
[3464,] 1.045759e-07 6.629280e-08 2.337850e-08
[3465,] 9.516812e-08 6.637815e-08 2.188672e-08
[3466,] 3.617785e-08 1.005379e-07 5.591933e-09
[3467,] 1.072541e-07 6.637095e-08 2.384744e-08
[3468,] 1.682331e-07 4.370210e-08 9.879091e-09
[3469,] 1.127480e-07 6.638975e-08 2.463974e-08
[3470,] 6.289936e-07 8.946164e-08 1.989900e-07
[3471,] 1.044822e-07 6.636037e-08 2.345012e-08
[3472,] 1.058506e-07 6.646104e-08 2.339290e-08
[3473,] 1.172295e-07 6.645123e-08 2.772327e-08
[3474,] 5.229706e-08 3.566113e-08 7.236305e-09
[3475,] 1.157114e-07 6.629937e-08 2.614667e-08
[3476,] 1.049965e-07 6.065884e-08 8.255896e-09
[3477,] 1.610187e-06 1.266830e-07 1.594460e-08
[3478,] 8.908576e-08 8.691993e-08 6.962089e-09
[3479,] 1.052537e-07 2.866671e-08 1.377511e-08
[3480,] 5.381640e-08 4.367414e-08 7.537315e-09
[3481,] 3.842325e-08 5.607183e-08 1.279993e-08
[3482,] 1.016276e-06 3.131870e-08 3.625285e-08
[3483,] 4.045096e-08 6.665731e-08 1.557703e-08
[3484,] 4.058154e-08 5.974310e-08 1.443451e-08
[3485,] 7.716928e-08 7.134318e-08 2.064852e-08
[3486,] 4.027321e-08 6.355158e-08 1.501626e-08
[3487,] 9.771023e-08 5.965414e-08 7.038016e-09
[3488,] 4.718393e-08 4.138523e-08 6.128382e-09
[3489,] 5.205851e-08 3.901728e-08 1.303255e-08
[3490,] 5.947678e-08 3.213472e-08 1.017702e-08
[3491,] 3.647914e-08 3.441473e-08 6.993699e-09
[3492,] 3.914050e-08 9.659318e-08 1.290436e-08
[3493,] 6.087350e-08 3.091688e-08 1.381917e-08
[3494,] 3.939708e-08 1.119073e-07 1.402078e-08
[3495,] 2.805787e-08 5.450341e-08 8.965522e-09
[3496,] 2.468503e-08 1.275949e-07 8.461098e-09
[3497,] 3.640789e-08 4.338735e-08 6.920573e-09
[3498,] 3.085478e-08 6.822085e-08 9.400197e-09
[3499,] 7.212251e-08 2.795845e-07 9.775735e-08
[3500,] 2.373440e-08 2.844807e-07 2.579573e-08
[3501,] 5.722950e-08 9.908871e-08 4.254548e-08
[3502,] 2.962075e-08 5.982782e-08 9.632641e-09
[3503,] 6.072653e-08 9.122997e-08 4.296727e-08
[3504,] 3.356483e-08 5.685590e-08 1.078833e-08
[3505,] 1.326047e-07 7.097951e-08 2.998914e-08
[3506,] 3.235189e-08 5.625980e-08 6.979103e-09
[3507,] 6.309827e-08 8.960829e-08 1.271623e-08
[3508,] 2.743163e-08 2.590880e-07 3.335578e-08
[3509,] 2.768341e-08 2.410417e-07 3.267072e-08
[3510,] 5.796143e-08 1.979087e-07 6.472939e-08
[3511,] 3.068666e-08 5.869077e-08 7.130080e-09
[3512,] 3.344027e-08 6.154981e-08 1.130774e-08
[3513,] 3.672087e-08 5.198641e-08 6.898363e-09
[3514,] 5.664992e-08 2.196540e-07 5.948601e-08
[3515,] 5.518083e-08 2.380825e-07 5.994076e-08
[3516,] 2.829283e-08 2.265543e-07 3.288549e-08
[3517,] 2.402322e-08 2.414015e-07 2.173376e-08
[3518,] 5.638400e-08 2.320570e-07 6.096449e-08
[3519,] 2.476348e-08 2.294174e-07 2.503152e-08
[3520,] 5.446433e-08 2.214567e-07 5.624607e-08
[3521,] 2.965510e-08 5.183457e-08 7.060369e-09
[3522,] 5.378456e-08 2.204421e-07 5.504972e-08
[3523,] 5.416048e-08 2.152930e-07 5.482790e-08
[3524,] 2.344311e-08 2.358977e-07 2.000477e-08
[3525,] 5.263258e-08 9.749383e-08 1.387293e-08
[3526,] 5.344827e-08 2.197245e-07 5.439666e-08
[3527,] 4.282552e-08 8.915000e-08 1.510787e-08
[3528,] 2.960341e-08 5.168104e-08 7.058217e-09
[3529,] 4.031063e-08 7.020476e-08 1.969448e-08
[3530,] 3.926599e-08 7.671791e-08 2.006555e-08
[3531,] 3.765916e-08 8.242951e-08 1.987604e-08
[3532,] 6.749774e-08 4.556261e-08 1.246142e-08
[3533,] 3.769836e-08 7.939456e-08 1.908936e-08
[3534,] 3.660247e-08 8.886168e-08 1.999039e-08
[3535,] 3.727955e-08 9.506091e-08 2.087274e-08
[3536,] 5.231565e-08 2.525266e-07 5.732686e-08
[3537,] 3.419610e-08 6.319204e-08 1.183985e-08
[3538,] 3.739311e-08 7.557737e-08 1.858310e-08
[3539,] 5.046001e-08 2.825599e-07 5.780777e-08
[3540,] 3.891535e-08 3.873105e-08 6.965792e-09
[3541,] 2.888804e-08 3.969973e-08 6.841576e-09
[3542,] 5.439272e-08 9.783364e-08 1.372175e-08
[3543,] 3.949065e-08 2.472358e-07 1.884139e-08
[3544,] 4.967727e-08 6.522801e-08 1.808906e-08
[3545,] 7.050192e-08 7.776373e-08 2.204857e-08
[3546,] 3.182265e-08 9.323198e-08 2.391441e-08
[3547,] 3.967000e-08 2.811143e-06 6.275614e-08
[3548,] 3.167211e-08 9.027415e-08 2.324771e-08
[3549,] 2.227472e-08 3.255320e-08 6.877211e-09
[3550,] 5.512620e-08 1.012579e-07 1.369803e-08
[3551,] 2.873102e-08 4.123524e-08 6.876228e-09
[3552,] 4.026438e-08 2.488354e-07 9.259493e-09
[3553,] 4.514233e-08 1.538584e-07 1.327194e-08
[3554,] 4.595519e-08 6.394811e-08 1.667444e-08
[3555,] 2.669587e-08 3.135520e-08 7.741674e-09
[3556,] 4.334462e-08 8.129857e-08 2.333613e-08
[3557,] 5.915883e-08 9.136926e-08 1.341181e-08
[3558,] 2.922637e-08 4.045540e-08 6.833164e-09
[3559,] 4.758663e-08 6.686034e-08 1.773981e-08
[3560,] 4.093910e-08 2.925891e-07 1.968803e-08
[3561,] 2.781425e-08 3.156911e-08 8.101006e-09
[3562,] 5.053023e-08 6.685987e-08 1.889412e-08
[3563,] 4.877630e-08 6.245992e-08 1.729930e-08
[3564,] 2.874149e-08 3.984475e-08 6.845966e-09
[3565,] 4.313077e-08 8.586110e-08 2.409265e-08
[3566,] 4.044113e-08 4.064279e-07 2.168200e-08
[3567,] 2.377471e-08 4.136775e-08 8.569217e-09
[3568,] 3.670533e-08 8.765595e-08 1.695522e-08
[3569,] 3.339167e-08 2.769921e-08 7.948772e-09
[3570,] 3.317488e-08 8.931953e-08 2.465972e-08
[3571,] 2.924697e-08 4.010584e-08 6.828875e-09
[3572,] 4.814347e-08 8.427191e-08 1.477440e-08
[3573,] 3.012478e-08 4.095834e-08 6.815780e-09
[3574,] 4.893272e-08 1.867227e-07 4.268163e-08
[3575,] 2.347423e-08 1.009954e-07 8.231423e-09
[3576,] 4.941870e-08 6.227000e-08 1.749216e-08
[3577,] 5.560125e-08 9.638001e-08 1.361222e-08
[3578,] 2.916718e-08 4.129162e-08 6.851424e-09
[3579,] 3.312912e-08 8.055914e-08 2.293890e-08
[3580,] 2.920966e-08 4.094379e-08 6.892709e-09
[3581,] 2.375714e-08 4.718738e-08 9.247168e-09
[3582,] 5.011552e-08 6.434392e-08 1.839458e-08
[3583,] 7.021331e-08 8.312844e-08 2.370190e-08
[3584,] 2.346493e-08 1.008197e-07 8.219057e-09
[3585,] 3.070683e-08 8.532288e-08 2.142514e-08
[3586,] 2.975882e-08 4.080086e-08 6.820451e-09
[3587,] 2.815500e-08 4.085671e-08 6.902286e-09
[3588,] 3.218265e-08 1.019321e-07 2.582875e-08
[3589,] 7.525269e-08 4.550356e-08 1.222320e-08
[3590,] 5.523920e-08 9.617668e-08 1.362414e-08
[3591,] 4.985299e-08 6.213182e-08 1.760661e-08
[3592,] 4.886213e-08 6.354268e-08 1.768987e-08
[3593,] 3.255234e-08 8.323111e-08 2.289314e-08
[3594,] 4.334576e-08 8.845075e-08 2.477939e-08
[3595,] 2.865618e-08 4.143071e-08 6.878250e-09
[3596,] 3.997817e-08 8.812011e-07 2.752344e-08
[3597,] 4.855185e-08 6.365716e-08 1.761693e-08
[3598,] 7.160003e-08 9.575573e-08 1.308967e-08
[3599,] 4.278491e-08 8.430685e-08 2.351519e-08
[3600,] 4.277488e-08 7.798148e-08 2.222990e-08
[3601,] 5.622088e-08 9.638001e-08 1.359257e-08
[3602,] 3.384945e-08 8.185834e-08 2.388374e-08
[3603,] 2.835158e-08 3.690924e-08 6.789324e-09
[3604,] 2.812028e-08 4.204197e-08 6.944022e-09
[3605,] 4.017442e-08 5.777831e-07 2.502878e-08
[3606,] 4.815156e-08 6.473763e-08 1.737395e-08
[3607,] 2.712920e-08 4.142801e-08 7.419969e-09
[3608,] 3.382551e-08 8.434909e-08 2.436092e-08
[3609,] 4.675872e-08 6.332457e-08 1.683326e-08
[3610,] 5.121601e-08 1.444736e-07 4.106362e-08
[3611,] 2.381116e-08 4.006210e-08 8.740394e-09
[3612,] 2.800138e-08 3.246717e-08 8.538299e-09
[3613,] 3.751959e-08 8.912057e-08 2.899829e-08
[3614,] 2.816458e-08 4.160818e-08 6.922649e-09
[3615,] 3.403648e-08 8.468238e-08 2.463507e-08
[3616,] 2.406648e-08 3.967301e-08 8.488710e-09
[3617,] 4.197421e-08 7.857866e-08 2.179365e-08
[3618,] 3.275926e-08 8.521159e-08 2.347258e-08
[3619,] 7.119132e-08 8.072427e-08 2.334686e-08
[3620,] 4.178514e-08 7.526615e-08 2.098559e-08
[3621,] 3.409469e-08 8.371445e-08 2.449901e-08
[3622,] 5.259468e-08 6.264739e-08 1.876900e-08
[3623,] 5.047891e-08 6.342752e-08 1.825158e-08
[3624,] 2.897369e-08 4.090295e-08 6.848112e-09
[3625,] 5.101863e-08 2.080236e-07 4.846875e-08
[3626,] 4.022092e-08 3.397054e-06 7.381470e-08
[3627,] 5.032134e-08 6.336315e-08 1.817236e-08
[3628,] 2.902073e-08 4.175672e-08 6.862038e-09
[3629,] 4.950021e-08 2.063143e-07 4.605146e-08
[3630,] 2.380894e-08 3.879882e-08 8.547348e-09
[3631,] 3.255612e-08 8.817713e-08 2.379296e-08
[3632,] 2.677931e-08 3.551110e-08 8.479971e-09
[3633,] 3.375386e-08 8.351496e-08 2.412339e-08
[3634,] 3.351343e-08 7.953233e-08 2.308429e-08
[3635,] 5.574708e-08 1.041940e-07 1.369001e-08
[3636,] 3.249750e-08 7.770337e-08 2.179262e-08
[3637,] 2.955458e-08 4.004295e-08 6.816133e-09
[3638,] 3.231350e-08 8.016143e-08 2.208889e-08
[3639,] 3.164437e-08 8.275080e-08 2.191492e-08
[3640,] 4.771202e-08 6.527457e-08 1.736078e-08
[3641,] 4.772799e-08 2.017484e-07 4.295685e-08
[3642,] 1.869367e-07 1.057578e-07 3.348974e-08
[3643,] 3.322891e-08 8.367386e-08 2.363905e-08
[3644,] 3.324185e-08 8.286030e-08 2.349497e-08
[3645,] 3.966409e-08 8.254665e-07 2.577294e-08
[3646,] 2.611147e-08 5.478024e-08 9.921764e-09
[3647,] 4.393184e-08 6.268957e-08 1.560781e-08
[3648,] 3.296711e-08 9.968343e-08 2.629702e-08
[3649,] 4.679392e-08 6.869833e-08 1.786940e-08
[3650,] 2.813080e-08 4.003378e-08 6.869653e-09
[3651,] 3.095239e-08 9.716173e-08 2.364948e-08
[3652,] 4.795248e-08 1.922458e-07 4.211428e-08
[3653,] 3.938822e-08 9.752114e-08 1.115049e-08
[3654,] 5.193184e-08 6.462237e-08 1.917663e-08
[3655,] 2.939664e-08 6.296014e-08 1.653540e-08
[3656,] 4.811780e-08 6.733386e-08 1.806913e-08
[3657,] 2.852622e-08 3.670215e-08 6.790823e-09
[3658,] 4.772752e-08 2.085498e-07 4.379686e-08
[3659,] 3.324730e-08 8.286917e-08 2.350986e-08
[3660,] 2.426221e-08 4.560116e-08 9.370152e-09
[3661,] 5.145719e-08 1.395695e-07 4.039085e-08
[3662,] 4.740455e-08 6.399676e-08 1.724841e-08
[3663,] 2.802156e-08 4.001937e-08 6.880105e-09
[3664,] 3.290602e-08 8.660530e-08 2.387944e-08
[3665,] 5.069348e-08 6.488353e-08 1.877839e-08
[3666,] 7.196079e-08 9.522612e-08 1.312900e-08
[3667,] 4.408568e-08 6.264461e-08 1.565223e-08
[3668,] 1.017132e-07 7.725793e-08 2.059613e-08
[3669,] 3.719265e-08 1.324148e-07 3.656252e-08
[3670,] 3.987821e-08 8.238683e-07 2.659511e-08
```
