## Supplementary material for "Characterization of shared and ancestry-specific signals driving complex traits using multi-ancestry fine-mapping": s1_data.bim

```
14	chr14:67259204:CAT:C	0	67259204	C	CAT
14	chr14:67259484:C:T	0	67259484	T	C
14	chr14:67259948:C:T	0	67259948	T	C
14	chr14:67262565:T:C	0	67262565	C	T
14	chr14:67264730:A:G	0	67264730	G	A
14	chr14:67264954:A:C	0	67264954	C	A
14	chr14:67266032:T:A	0	67266032	A	T
14	chr14:67266144:G:A	0	67266144	A	G
14	chr14:67266247:A:T	0	67266247	T	A
14	chr14:67266812:A:G	0	67266812	G	A
14	chr14:67266864:T:C	0	67266864	C	T
14	chr14:67269962:A:T	0	67269962	T	A
14	chr14:67270748:T:C	0	67270748	C	T
14	chr14:67271810:C:T	0	67271810	T	C
14	chr14:67272399:C:T	0	67272399	T	C
14	chr14:67272568:T:C	0	67272568	C	T
14	chr14:67273679:A:G	0	67273679	G	A
14	chr14:67274534:A:G	0	67274534	G	A
14	chr14:67274995:T:C	0	67274995	C	T
14	chr14:67275706:C:T	0	67275706	T	C
14	chr14:67278402:CA:C	0	67278402	C	CA
14	chr14:67282707:AG:A	0	67282707	A	AG
14	chr14:67285418:G:GT	0	67285418	GT	G
14	chr14:67286350:C:T	0	67286350	T	C
14	chr14:67286460:C:T	0	67286460	T	C
14	chr14:67290273:T:G	0	67290273	G	T
14	chr14:67293821:T:G	0	67293821	G	T
14	chr14:67294093:A:G	0	67294093	G	A
14	chr14:67295945:A:C	0	67295945	C	A
14	chr14:67300935:G:A	0	67300935	A	G
14	chr14:67304240:G:A	0	67304240	A	G
14	chr14:67306562:T:C	0	67306562	C	T
14	chr14:67316491:A:C	0	67316491	C	A
14	chr14:67320603:T:A	0	67320603	A	T
14	chr14:67324180:C:T	0	67324180	T	C
14	chr14:67324496:G:A	0	67324496	A	G
14	chr14:67324535:G:A	0	67324535	A	G
14	chr14:67326912:C:T	0	67326912	T	C
14	chr14:67327654:A:G	0	67327654	G	A
14	chr14:67329957:G:GA	0	67329957	GA	G
14	chr14:67330072:A:G	0	67330072	G	A
14	chr14:67330148:AATAATAATT:A	0	67330148	A	AATAATAATT
14	chr14:67330194:T:C	0	67330194	C	T
14	chr14:67331155:A:C	0	67331155	C	A
14	chr14:67331256:G:A	0	67331256	A	G
14	chr14:67331688:A:G	0	67331688	G	A
14	chr14:67333008:A:G	0	67333008	G	A
14	chr14:67334581:C:T	0	67334581	T	C
14	chr14:67335962:C:G	0	67335962	G	C
14	chr14:67337658:C:T	0	67337658	T	C
14	chr14:67339336:G:A	0	67339336	A	G
14	chr14:67342700:A:G	0	67342700	G	A
14	chr14:67344915:A:G	0	67344915	G	A
14	chr14:67345160:T:G	0	67345160	G	T
14	chr14:67346226:C:T	0	67346226	T	C
14	chr14:67347658:A:G	0	67347658	G	A
14	chr14:67348297:C:T	0	67348297	T	C
14	chr14:67348772:G:A	0	67348772	A	G
14	chr14:67350820:G:A	0	67350820	A	G
14	chr14:67353694:C:T	0	67353694	T	C
14	chr14:67354074:C:T	0	67354074	T	C
14	chr14:67355876:G:A	0	67355876	A	G
14	chr14:67357615:T:C	0	67357615	C	T
14	chr14:67366969:G:C	0	67366969	C	G
14	chr14:67368734:T:TTAAAA	0	67368734	TTAAAA	T
14	chr14:67368844:GA:G	0	67368844	G	GA
14	chr14:67369635:A:C	0	67369635	C	A
14	chr14:67370237:A:G	0	67370237	G	A
14	chr14:67370373:C:T	0	67370373	T	C
14	chr14:67370794:G:A	0	67370794	A	G
14	chr14:67370977:C:T	0	67370977	T	C
14	chr14:67371048:A:C	0	67371048	C	A
14	chr14:67371181:G:A	0	67371181	A	G
14	chr14:67372068:C:T	0	67372068	T	C
14	chr14:67372629:G:A	0	67372629	A	G
14	chr14:67374018:C:T	0	67374018	T	C
14	chr14:67376727:A:G	0	67376727	G	A
14	chr14:67377912:A:G	0	67377912	G	A
14	chr14:67378030:C:G	0	67378030	G	C
14	chr14:67378823:A:C	0	67378823	C	A
14	chr14:67379854:C:T	0	67379854	T	C
14	chr14:67380555:T:A	0	67380555	A	T
14	chr14:67382131:C:A	0	67382131	A	C
14	chr14:67385037:T:C	0	67385037	C	T
14	chr14:67385548:A:G	0	67385548	G	A
14	chr14:67385905:C:T	0	67385905	T	C
14	chr14:67386546:T:G	0	67386546	G	T
14	chr14:67388610:A:G	0	67388610	G	A
14	chr14:67388703:G:A	0	67388703	A	G
14	chr14:67388988:A:G	0	67388988	G	A
14	chr14:67392487:C:T	0	67392487	T	C
14	chr14:67395383:C:T	0	67395383	T	C
14	chr14:67397007:C:T	0	67397007	T	C
14	chr14:67402151:T:A	0	67402151	A	T
14	chr14:67402677:C:T	0	67402677	T	C
14	chr14:67403787:C:T	0	67403787	T	C
14	chr14:67406595:G:A	0	67406595	A	G
14	chr14:67406613:G:C	0	67406613	C	G
14	chr14:67408794:T:G	0	67408794	G	T
14	chr14:67409543:T:C	0	67409543	C	T
14	chr14:67412000:A:G	0	67412000	G	A
14	chr14:67416412:T:C	0	67416412	C	T
14	chr14:67419129:T:C	0	67419129	C	T
14	chr14:67419669:T:G	0	67419669	G	T
14	chr14:67420940:T:G	0	67420940	G	T
14	chr14:67421641:A:G	0	67421641	G	A
14	chr14:67423605:G:A	0	67423605	A	G
14	chr14:67425068:T:G	0	67425068	G	T
14	chr14:67425729:C:G	0	67425729	G	C
14	chr14:67426470:C:G	0	67426470	G	C
14	chr14:67426525:G:A	0	67426525	A	G
14	chr14:67426696:C:T	0	67426696	T	C
14	chr14:67426763:C:T	0	67426763	T	C
14	chr14:67427104:G:A	0	67427104	A	G
14	chr14:67427312:A:G	0	67427312	G	A
14	chr14:67430344:T:G	0	67430344	G	T
14	chr14:67430386:T:C	0	67430386	C	T
14	chr14:67430402:G:A	0	67430402	A	G
14	chr14:67430733:C:T	0	67430733	T	C
14	chr14:67430911:A:G	0	67430911	G	A
14	chr14:67430983:G:A	0	67430983	A	G
14	chr14:67433040:T:A	0	67433040	A	T
14	chr14:67434405:C:T	0	67434405	T	C
14	chr14:67435024:T:TAGTG	0	67435024	TAGTG	T
14	chr14:67435140:C:T	0	67435140	T	C
14	chr14:67436749:G:A	0	67436749	A	G
14	chr14:67437749:C:G	0	67437749	G	C
14	chr14:67440046:G:A	0	67440046	A	G
14	chr14:67440400:T:C	0	67440400	C	T
14	chr14:67442431:T:C	0	67442431	C	T
14	chr14:67442890:A:G	0	67442890	G	A
14	chr14:67443174:C:T	0	67443174	T	C
14	chr14:67443809:T:C	0	67443809	C	T
14	chr14:67444121:C:T	0	67444121	T	C
14	chr14:67444525:A:G	0	67444525	G	A
14	chr14:67444822:A:C	0	67444822	C	A
14	chr14:67445803:T:C	0	67445803	C	T
14	chr14:67446075:A:G	0	67446075	G	A
14	chr14:67446297:A:G	0	67446297	G	A
14	chr14:67446456:A:C	0	67446456	C	A
14	chr14:67447170:A:C	0	67447170	C	A
14	chr14:67448038:T:C	0	67448038	C	T
14	chr14:67449660:A:G	0	67449660	G	A
14	chr14:67450094:A:T	0	67450094	T	A
14	chr14:67451383:C:T	0	67451383	T	C
14	chr14:67452163:T:C	0	67452163	C	T
14	chr14:67452215:T:C	0	67452215	C	T
14	chr14:67452966:C:A	0	67452966	A	C
14	chr14:67453856:T:C	0	67453856	C	T
14	chr14:67454454:T:C	0	67454454	C	T
14	chr14:67454922:A:G	0	67454922	G	A
14	chr14:67455455:A:G	0	67455455	G	A
14	chr14:67455712:C:T	0	67455712	T	C
14	chr14:67456205:T:C	0	67456205	C	T
14	chr14:67457094:A:C	0	67457094	C	A
14	chr14:67457522:T:C	0	67457522	C	T
14	chr14:67457553:C:A	0	67457553	A	C
14	chr14:67458018:C:T	0	67458018	T	C
14	chr14:67460647:T:A	0	67460647	A	T
14	chr14:67462183:A:G	0	67462183	G	A
14	chr14:67462534:G:A	0	67462534	A	G
14	chr14:67462635:C:T	0	67462635	T	C
14	chr14:67462783:G:A	0	67462783	A	G
14	chr14:67464052:C:T	0	67464052	T	C
14	chr14:67465797:T:A	0	67465797	A	T
14	chr14:67467087:C:T	0	67467087	T	C
14	chr14:67467674:A:G	0	67467674	G	A
14	chr14:67468069:G:A	0	67468069	A	G
14	chr14:67468114:C:G	0	67468114	G	C
14	chr14:67468281:C:T	0	67468281	T	C
14	chr14:67468334:T:G	0	67468334	G	T
14	chr14:67468721:C:T	0	67468721	T	C
14	chr14:67468805:A:G	0	67468805	G	A
14	chr14:67468920:A:T	0	67468920	T	A
14	chr14:67469328:A:G	0	67469328	G	A
14	chr14:67469347:GC:G	0	67469347	G	GC
14	chr14:67469538:A:G	0	67469538	G	A
14	chr14:67469547:A:G	0	67469547	G	A
14	chr14:67469620:C:T	0	67469620	T	C
14	chr14:67469649:G:A	0	67469649	A	G
14	chr14:67469765:G:A	0	67469765	A	G
14	chr14:67471093:G:C	0	67471093	C	G
14	chr14:67471175:A:C	0	67471175	C	A
14	chr14:67471297:CT:C	0	67471297	C	CT
14	chr14:67471361:A:G	0	67471361	G	A
14	chr14:67471559:A:G	0	67471559	G	A
14	chr14:67471755:C:A	0	67471755	A	C
14	chr14:67471921:G:A	0	67471921	A	G
14	chr14:67472101:G:A	0	67472101	A	G
14	chr14:67472138:G:C	0	67472138	C	G
14	chr14:67472149:C:T	0	67472149	T	C
14	chr14:67472376:A:C	0	67472376	C	A
14	chr14:67472448:T:C	0	67472448	C	T
14	chr14:67472535:G:A	0	67472535	A	G
14	chr14:67472766:T:C	0	67472766	C	T
14	chr14:67473079:C:T	0	67473079	T	C
14	chr14:67473949:G:C	0	67473949	C	G
14	chr14:67474545:T:C	0	67474545	C	T
14	chr14:67474577:AT:A	0	67474577	A	AT
14	chr14:67475061:A:G	0	67475061	G	A
14	chr14:67475524:C:G	0	67475524	G	C
14	chr14:67475635:T:C	0	67475635	C	T
14	chr14:67475803:A:G	0	67475803	G	A
14	chr14:67476653:T:C	0	67476653	C	T
14	chr14:67477162:A:G	0	67477162	G	A
14	chr14:67478414:C:G	0	67478414	G	C
14	chr14:67479277:G:A	0	67479277	A	G
14	chr14:67479344:G:A	0	67479344	A	G
14	chr14:67479449:A:G	0	67479449	G	A
14	chr14:67480195:G:A	0	67480195	A	G
14	chr14:67481089:G:A	0	67481089	A	G
14	chr14:67481452:A:G	0	67481452	G	A
14	chr14:67481756:C:G	0	67481756	G	C
14	chr14:67481782:C:T	0	67481782	T	C
14	chr14:67482031:T:C	0	67482031	C	T
14	chr14:67483380:T:C	0	67483380	C	T
14	chr14:67483802:G:A	0	67483802	A	G
14	chr14:67487278:C:T	0	67487278	T	C
14	chr14:67487820:G:A	0	67487820	A	G
14	chr14:67488281:C:A	0	67488281	A	C
14	chr14:67488758:G:A	0	67488758	A	G
14	chr14:67488823:A:C	0	67488823	C	A
14	chr14:67489036:A:C	0	67489036	C	A
14	chr14:67489074:T:G	0	67489074	G	T
14	chr14:67489961:G:A	0	67489961	A	G
14	chr14:67490010:G:T	0	67490010	T	G
14	chr14:67490337:G:A	0	67490337	A	G
14	chr14:67490409:C:T	0	67490409	T	C
14	chr14:67491655:A:C	0	67491655	C	A
14	chr14:67491887:C:T	0	67491887	T	C
14	chr14:67491924:T:C	0	67491924	C	T
14	chr14:67492383:C:T	0	67492383	T	C
14	chr14:67492924:C:T	0	67492924	T	C
14	chr14:67494713:A:T	0	67494713	T	A
14	chr14:67496212:G:T	0	67496212	T	G
14	chr14:67496339:C:T	0	67496339	T	C
14	chr14:67496344:T:C	0	67496344	C	T
14	chr14:67496983:A:T	0	67496983	T	A
14	chr14:67497381:G:A	0	67497381	A	G
14	chr14:67497454:T:C	0	67497454	C	T
14	chr14:67497638:G:A	0	67497638	A	G
14	chr14:67497971:T:A	0	67497971	A	T
14	chr14:67498169:C:T	0	67498169	T	C
14	chr14:67498735:G:A	0	67498735	A	G
14	chr14:67499172:T:C	0	67499172	C	T
14	chr14:67499683:C:T	0	67499683	T	C
14	chr14:67499905:A:G	0	67499905	G	A
14	chr14:67501289:C:G	0	67501289	G	C
14	chr14:67501638:G:C	0	67501638	C	G
14	chr14:67501733:C:T	0	67501733	T	C
14	chr14:67502057:G:T	0	67502057	T	G
14	chr14:67502123:G:A	0	67502123	A	G
14	chr14:67502221:C:T	0	67502221	T	C
14	chr14:67502391:G:A	0	67502391	A	G
14	chr14:67502577:T:C	0	67502577	C	T
14	chr14:67502715:G:A	0	67502715	A	G
14	chr14:67502833:T:C	0	67502833	C	T
14	chr14:67503093:C:T	0	67503093	T	C
14	chr14:67503690:A:T	0	67503690	T	A
14	chr14:67503760:G:A	0	67503760	A	G
14	chr14:67503799:G:A	0	67503799	A	G
14	chr14:67504419:C:T	0	67504419	T	C
14	chr14:67505706:TG:T	0	67505706	T	TG
14	chr14:67506046:T:C	0	67506046	C	T
14	chr14:67506205:A:G	0	67506205	G	A
14	chr14:67506255:T:C	0	67506255	C	T
14	chr14:67506916:A:G	0	67506916	G	A
14	chr14:67507335:C:A	0	67507335	A	C
14	chr14:67507788:G:T	0	67507788	T	G
14	chr14:67508211:T:C	0	67508211	C	T
14	chr14:67508319:A:G	0	67508319	G	A
14	chr14:67508445:A:G	0	67508445	G	A
14	chr14:67508951:C:T	0	67508951	T	C
14	chr14:67509006:T:C	0	67509006	C	T
14	chr14:67509044:A:C	0	67509044	C	A
14	chr14:67509340:C:T	0	67509340	T	C
14	chr14:67509608:C:T	0	67509608	T	C
14	chr14:67510730:G:C	0	67510730	C	G
14	chr14:67511809:G:A	0	67511809	A	G
14	chr14:67511813:G:T	0	67511813	T	G
14	chr14:67511822:G:T	0	67511822	T	G
14	chr14:67512186:C:T	0	67512186	T	C
14	chr14:67512635:C:T	0	67512635	T	C
14	chr14:67512996:G:A	0	67512996	A	G
14	chr14:67513128:A:G	0	67513128	G	A
14	chr14:67513260:A:G	0	67513260	G	A
14	chr14:67513314:A:G	0	67513314	G	A
14	chr14:67513357:G:C	0	67513357	C	G
14	chr14:67514686:G:C	0	67514686	C	G
14	chr14:67514871:C:T	0	67514871	T	C
14	chr14:67514945:G:C	0	67514945	C	G
14	chr14:67515537:G:T	0	67515537	T	G
14	chr14:67516397:GA:G	0	67516397	G	GA
14	chr14:67516768:G:A	0	67516768	A	G
14	chr14:67516774:C:T	0	67516774	T	C
14	chr14:67516823:T:G	0	67516823	G	T
14	chr14:67516842:T:C	0	67516842	C	T
14	chr14:67517151:C:T	0	67517151	T	C
14	chr14:67517653:T:A	0	67517653	A	T
14	chr14:67517823:G:A	0	67517823	A	G
14	chr14:67517978:T:C	0	67517978	C	T
14	chr14:67518020:T:G	0	67518020	G	T
14	chr14:67518283:G:T	0	67518283	T	G
14	chr14:67518615:G:A	0	67518615	A	G
14	chr14:67518640:G:T	0	67518640	T	G
14	chr14:67518677:C:T	0	67518677	T	C
14	chr14:67518986:T:C	0	67518986	C	T
14	chr14:67519431:C:T	0	67519431	T	C
14	chr14:67519558:T:C	0	67519558	C	T
14	chr14:67519781:G:A	0	67519781	A	G
14	chr14:67519832:C:T	0	67519832	T	C
14	chr14:67520826:T:C	0	67520826	C	T
14	chr14:67520936:A:G	0	67520936	G	A
14	chr14:67521231:T:C	0	67521231	C	T
14	chr14:67521895:A:G	0	67521895	G	A
14	chr14:67522003:G:A	0	67522003	A	G
14	chr14:67522092:G:A	0	67522092	A	G
14	chr14:67522380:G:A	0	67522380	A	G
14	chr14:67523136:A:G	0	67523136	G	A
14	chr14:67523607:G:A	0	67523607	A	G
14	chr14:67523712:A:C	0	67523712	C	A
14	chr14:67523931:G:A	0	67523931	A	G
14	chr14:67524311:C:T	0	67524311	T	C
14	chr14:67525600:G:A	0	67525600	A	G
14	chr14:67525773:A:G	0	67525773	G	A
14	chr14:67526243:T:C	0	67526243	C	T
14	chr14:67526250:C:A	0	67526250	A	C
14	chr14:67526296:CCTTGA:C	0	67526296	C	CCTTGA
14	chr14:67526454:A:G	0	67526454	G	A
14	chr14:67526916:T:C	0	67526916	C	T
14	chr14:67526957:A:G	0	67526957	G	A
14	chr14:67527134:G:A	0	67527134	A	G
14	chr14:67527528:A:G	0	67527528	G	A
14	chr14:67527666:G:A	0	67527666	A	G
14	chr14:67528940:T:C	0	67528940	C	T
14	chr14:67529138:T:A	0	67529138	A	T
14	chr14:67530006:G:A	0	67530006	A	G
14	chr14:67530506:A:G	0	67530506	G	A
14	chr14:67530734:C:T	0	67530734	T	C
14	chr14:67531332:C:A	0	67531332	A	C
14	chr14:67531389:T:G	0	67531389	G	T
14	chr14:67531439:G:T	0	67531439	T	G
14	chr14:67531635:C:T	0	67531635	T	C
14	chr14:67532502:T:A	0	67532502	A	T
14	chr14:67533535:T:C	0	67533535	C	T
14	chr14:67533642:T:C	0	67533642	C	T
14	chr14:67534239:T:C	0	67534239	C	T
14	chr14:67534761:G:A	0	67534761	A	G
14	chr14:67535669:C:T	0	67535669	T	C
14	chr14:67536472:T:C	0	67536472	C	T
14	chr14:67538168:T:G	0	67538168	G	T
14	chr14:67538393:C:T	0	67538393	T	C
14	chr14:67538430:T:C	0	67538430	C	T
14	chr14:67540223:C:T	0	67540223	T	C
14	chr14:67540291:T:C	0	67540291	C	T
14	chr14:67542085:A:G	0	67542085	G	A
14	chr14:67542150:G:A	0	67542150	A	G
14	chr14:67542182:T:TA	0	67542182	TA	T
14	chr14:67542183:C:A	0	67542183	A	C
14	chr14:67542919:C:G	0	67542919	G	C
14	chr14:67543736:G:A	0	67543736	A	G
14	chr14:67544291:G:A	0	67544291	A	G
14	chr14:67546192:C:T	0	67546192	T	C
14	chr14:67546535:C:T	0	67546535	T	C
14	chr14:67546831:C:T	0	67546831	T	C
14	chr14:67547797:CAG:C	0	67547797	C	CAG
14	chr14:67548755:A:C	0	67548755	C	A
14	chr14:67548934:T:C	0	67548934	C	T
14	chr14:67548976:C:T	0	67548976	T	C
14	chr14:67549518:G:C	0	67549518	C	G
14	chr14:67549981:C:G	0	67549981	G	C
14	chr14:67550452:G:A	0	67550452	A	G
14	chr14:67550771:A:T	0	67550771	T	A
14	chr14:67551238:G:C	0	67551238	C	G
14	chr14:67551530:C:G	0	67551530	G	C
14	chr14:67551996:C:T	0	67551996	T	C
14	chr14:67552139:T:A	0	67552139	A	T
14	chr14:67552538:T:C	0	67552538	C	T
14	chr14:67552654:C:CTA	0	67552654	CTA	C
14	chr14:67553140:CAG:C	0	67553140	C	CAG
14	chr14:67553743:G:A	0	67553743	A	G
14	chr14:67554453:T:C	0	67554453	C	T
14	chr14:67555069:C:T	0	67555069	T	C
14	chr14:67555070:G:A	0	67555070	A	G
14	chr14:67555072:T:C	0	67555072	C	T
14	chr14:67555693:C:T	0	67555693	T	C
14	chr14:67555697:C:T	0	67555697	T	C
14	chr14:67557152:G:A	0	67557152	A	G
14	chr14:67557417:A:T	0	67557417	T	A
14	chr14:67558341:A:C	0	67558341	C	A
14	chr14:67558543:T:C	0	67558543	C	T
14	chr14:67558644:G:A	0	67558644	A	G
14	chr14:67558731:G:A	0	67558731	A	G
14	chr14:67559119:C:T	0	67559119	T	C
14	chr14:67559402:C:T	0	67559402	T	C
14	chr14:67560762:C:T	0	67560762	T	C
14	chr14:67560805:T:A	0	67560805	A	T
14	chr14:67560978:G:A	0	67560978	A	G
14	chr14:67561007:G:A	0	67561007	A	G
14	chr14:67561092:A:G	0	67561092	G	A
14	chr14:67561408:G:A	0	67561408	A	G
14	chr14:67561777:G:A	0	67561777	A	G
14	chr14:67562596:G:A	0	67562596	A	G
14	chr14:67562669:G:A	0	67562669	A	G
14	chr14:67564397:G:A	0	67564397	A	G
14	chr14:67564574:C:A	0	67564574	A	C
14	chr14:67565647:C:G	0	67565647	G	C
14	chr14:67566564:GC:G	0	67566564	G	GC
14	chr14:67567484:T:C	0	67567484	C	T
14	chr14:67567525:T:C	0	67567525	C	T
14	chr14:67567587:A:C	0	67567587	C	A
14	chr14:67568139:T:C	0	67568139	C	T
14	chr14:67568345:CA:C	0	67568345	C	CA
14	chr14:67568722:C:T	0	67568722	T	C
14	chr14:67569093:G:A	0	67569093	A	G
14	chr14:67569162:A:G	0	67569162	G	A
14	chr14:67569186:A:G	0	67569186	G	A
14	chr14:67569678:T:G	0	67569678	G	T
14	chr14:67569734:A:G	0	67569734	G	A
14	chr14:67569747:C:G	0	67569747	G	C
14	chr14:67570136:G:C	0	67570136	C	G
14	chr14:67572012:A:G	0	67572012	G	A
14	chr14:67572062:T:G	0	67572062	G	T
14	chr14:67572310:A:G	0	67572310	G	A
14	chr14:67572318:G:GT	0	67572318	GT	G
14	chr14:67572805:T:C	0	67572805	C	T
14	chr14:67573476:G:T	0	67573476	T	G
14	chr14:67573672:T:C	0	67573672	C	T
14	chr14:67574121:G:A	0	67574121	A	G
14	chr14:67574344:G:A	0	67574344	A	G
14	chr14:67574407:G:C	0	67574407	C	G
14	chr14:67574933:G:C	0	67574933	C	G
14	chr14:67575198:T:C	0	67575198	C	T
14	chr14:67575214:A:G	0	67575214	G	A
14	chr14:67575538:A:G	0	67575538	G	A
14	chr14:67575779:A:G	0	67575779	G	A
14	chr14:67575857:A:G	0	67575857	G	A
14	chr14:67578291:G:A	0	67578291	A	G
14	chr14:67578407:A:G	0	67578407	G	A
14	chr14:67579036:T:C	0	67579036	C	T
14	chr14:67579218:G:A	0	67579218	A	G
14	chr14:67579558:C:T	0	67579558	T	C
14	chr14:67579885:C:T	0	67579885	T	C
14	chr14:67580022:C:T	0	67580022	T	C
14	chr14:67580196:G:A	0	67580196	A	G
14	chr14:67580426:A:G	0	67580426	G	A
14	chr14:67580822:G:A	0	67580822	A	G
14	chr14:67581256:G:A	0	67581256	A	G
14	chr14:67585166:G:T	0	67585166	T	G
14	chr14:67585167:G:T	0	67585167	T	G
14	chr14:67586407:T:A	0	67586407	A	T
14	chr14:67586722:C:T	0	67586722	T	C
14	chr14:67587085:T:C	0	67587085	C	T
14	chr14:67588896:C:G	0	67588896	G	C
14	chr14:67589167:A:G	0	67589167	G	A
14	chr14:67590197:G:A	0	67590197	A	G
14	chr14:67590314:G:A	0	67590314	A	G
14	chr14:67590855:T:C	0	67590855	C	T
14	chr14:67591159:G:A	0	67591159	A	G
14	chr14:67592075:CAG:C	0	67592075	C	CAG
14	chr14:67593117:A:G	0	67593117	G	A
14	chr14:67593316:T:C	0	67593316	C	T
14	chr14:67593658:C:T	0	67593658	T	C
14	chr14:67593857:G:A	0	67593857	A	G
14	chr14:67594209:C:T	0	67594209	T	C
14	chr14:67595222:C:T	0	67595222	T	C
14	chr14:67595870:C:T	0	67595870	T	C
14	chr14:67595926:T:C	0	67595926	C	T
14	chr14:67596657:A:G	0	67596657	G	A
14	chr14:67596860:A:C	0	67596860	C	A
14	chr14:67597240:G:A	0	67597240	A	G
14	chr14:67597254:G:A	0	67597254	A	G
14	chr14:67597789:G:A	0	67597789	A	G
14	chr14:67597939:G:C	0	67597939	C	G
14	chr14:67598232:T:C	0	67598232	C	T
14	chr14:67598385:A:G	0	67598385	G	A
14	chr14:67598519:TA:T	0	67598519	T	TA
14	chr14:67598604:T:C	0	67598604	C	T
14	chr14:67598826:G:C	0	67598826	C	G
14	chr14:67598839:G:A	0	67598839	A	G
14	chr14:67599127:G:A	0	67599127	A	G
14	chr14:67599842:A:T	0	67599842	T	A
14	chr14:67600189:C:T	0	67600189	T	C
14	chr14:67600839:G:A	0	67600839	A	G
14	chr14:67601621:G:GT	0	67601621	GT	G
14	chr14:67601630:T:C	0	67601630	C	T
14	chr14:67601795:G:A	0	67601795	A	G
14	chr14:67601880:A:T	0	67601880	T	A
14	chr14:67601934:A:G	0	67601934	G	A
14	chr14:67602297:C:T	0	67602297	T	C
14	chr14:67602302:C:T	0	67602302	T	C
14	chr14:67602573:G:A	0	67602573	A	G
14	chr14:67602613:G:A	0	67602613	A	G
14	chr14:67602866:A:G	0	67602866	G	A
14	chr14:67603115:G:A	0	67603115	A	G
14	chr14:67603321:C:T	0	67603321	T	C
14	chr14:67603830:C:T	0	67603830	T	C
14	chr14:67603956:T:C	0	67603956	C	T
14	chr14:67604474:C:T	0	67604474	T	C
14	chr14:67604750:C:T	0	67604750	T	C
14	chr14:67605055:C:T	0	67605055	T	C
14	chr14:67605293:G:A	0	67605293	A	G
14	chr14:67606415:A:G	0	67606415	G	A
14	chr14:67606725:T:C	0	67606725	C	T
14	chr14:67607533:A:T	0	67607533	T	A
14	chr14:67607715:A:G	0	67607715	G	A
14	chr14:67608028:A:G	0	67608028	G	A
14	chr14:67609003:C:T	0	67609003	T	C
14	chr14:67609917:A:G	0	67609917	G	A
14	chr14:67611110:G:C	0	67611110	C	G
14	chr14:67611467:G:A	0	67611467	A	G
14	chr14:67613721:A:AT	0	67613721	AT	A
14	chr14:67615620:T:C	0	67615620	C	T
14	chr14:67616908:T:C	0	67616908	C	T
14	chr14:67620487:A:T	0	67620487	T	A
14	chr14:67620690:T:C	0	67620690	C	T
14	chr14:67621103:G:A	0	67621103	A	G
14	chr14:67621899:C:A	0	67621899	A	C
14	chr14:67622436:A:T	0	67622436	T	A
14	chr14:67622658:C:T	0	67622658	T	C
14	chr14:67622703:G:A	0	67622703	A	G
14	chr14:67624551:G:A	0	67624551	A	G
14	chr14:67624697:A:C	0	67624697	C	A
14	chr14:67624717:A:G	0	67624717	G	A
14	chr14:67625476:C:T	0	67625476	T	C
14	chr14:67625522:A:C	0	67625522	C	A
14	chr14:67626024:C:T	0	67626024	T	C
14	chr14:67626588:A:C	0	67626588	C	A
14	chr14:67626868:T:C	0	67626868	C	T
14	chr14:67628349:A:T	0	67628349	T	A
14	chr14:67628919:T:C	0	67628919	C	T
14	chr14:67629379:G:A	0	67629379	A	G
14	chr14:67630380:C:T	0	67630380	T	C
14	chr14:67630588:T:G	0	67630588	G	T
14	chr14:67631004:T:A	0	67631004	A	T
14	chr14:67631952:A:G	0	67631952	G	A
14	chr14:67631975:A:G	0	67631975	G	A
14	chr14:67632756:A:G	0	67632756	G	A
14	chr14:67632797:T:C	0	67632797	C	T
14	chr14:67633366:T:G	0	67633366	G	T
14	chr14:67633959:T:C	0	67633959	C	T
14	chr14:67634170:T:C	0	67634170	C	T
14	chr14:67634586:C:T	0	67634586	T	C
14	chr14:67634737:G:C	0	67634737	C	G
14	chr14:67635867:A:T	0	67635867	T	A
14	chr14:67636439:C:T	0	67636439	T	C
14	chr14:67637276:G:A	0	67637276	A	G
14	chr14:67639045:TA:T	0	67639045	T	TA
14	chr14:67639687:G:A	0	67639687	A	G
14	chr14:67639878:T:C	0	67639878	C	T
14	chr14:67640453:G:C	0	67640453	C	G
14	chr14:67642030:G:A	0	67642030	A	G
14	chr14:67643293:A:G	0	67643293	G	A
14	chr14:67644020:T:G	0	67644020	G	T
14	chr14:67644532:C:T	0	67644532	T	C
14	chr14:67645018:G:A	0	67645018	A	G
14	chr14:67645090:A:AT	0	67645090	AT	A
14	chr14:67645096:T:G	0	67645096	G	T
14	chr14:67645299:C:T	0	67645299	T	C
14	chr14:67646066:A:C	0	67646066	C	A
14	chr14:67646576:G:A	0	67646576	A	G
14	chr14:67648450:T:C	0	67648450	C	T
14	chr14:67648742:T:C	0	67648742	C	T
14	chr14:67648759:C:T	0	67648759	T	C
14	chr14:67649607:A:G	0	67649607	G	A
14	chr14:67650164:T:G	0	67650164	G	T
14	chr14:67650556:AGAG:A	0	67650556	A	AGAG
14	chr14:67650704:T:C	0	67650704	C	T
14	chr14:67651647:G:T	0	67651647	T	G
14	chr14:67651703:TA:T	0	67651703	T	TA
14	chr14:67652029:G:A	0	67652029	A	G
14	chr14:67652403:G:A	0	67652403	A	G
14	chr14:67652456:CAGG:C	0	67652456	C	CAGG
14	chr14:67653082:C:T	0	67653082	T	C
14	chr14:67653164:G:A	0	67653164	A	G
14	chr14:67654805:A:G	0	67654805	G	A
14	chr14:67656278:G:A	0	67656278	A	G
14	chr14:67656649:T:C	0	67656649	C	T
14	chr14:67657618:ACACACC:A	0	67657618	A	ACACACC
14	chr14:67657685:A:G	0	67657685	G	A
14	chr14:67658209:C:CT	0	67658209	CT	C
14	chr14:67658422:G:A	0	67658422	A	G
14	chr14:67661769:A:G	0	67661769	G	A
14	chr14:67662813:G:A	0	67662813	A	G
14	chr14:67662852:G:A	0	67662852	A	G
14	chr14:67662860:G:A	0	67662860	A	G
14	chr14:67663819:T:C	0	67663819	C	T
14	chr14:67663849:G:A	0	67663849	A	G
14	chr14:67664211:G:A	0	67664211	A	G
14	chr14:67664725:C:T	0	67664725	T	C
14	chr14:67665342:C:A	0	67665342	A	C
14	chr14:67667491:T:C	0	67667491	C	T
14	chr14:67668272:T:C	0	67668272	C	T
14	chr14:67668322:A:G	0	67668322	G	A
14	chr14:67669738:T:C	0	67669738	C	T
14	chr14:67670384:T:C	0	67670384	C	T
14	chr14:67670870:T:C	0	67670870	C	T
14	chr14:67671302:G:A	0	67671302	A	G
14	chr14:67671667:T:C	0	67671667	C	T
14	chr14:67672381:A:G	0	67672381	G	A
14	chr14:67672683:T:C	0	67672683	C	T
14	chr14:67673587:T:C	0	67673587	C	T
14	chr14:67674312:A:G	0	67674312	G	A
14	chr14:67675576:CTA:C	0	67675576	C	CTA
14	chr14:67675726:C:T	0	67675726	T	C
14	chr14:67675835:C:G	0	67675835	G	C
14	chr14:67676223:G:A	0	67676223	A	G
14	chr14:67677342:TTTTG:T	0	67677342	T	TTTTG
14	chr14:67677474:A:G	0	67677474	G	A
14	chr14:67677706:T:C	0	67677706	C	T
14	chr14:67678882:T:C	0	67678882	C	T
14	chr14:67678943:G:A	0	67678943	A	G
14	chr14:67679014:C:T	0	67679014	T	C
14	chr14:67680648:G:A	0	67680648	A	G
14	chr14:67681520:T:C	0	67681520	C	T
14	chr14:67683109:A:G	0	67683109	G	A
14	chr14:67685267:C:G	0	67685267	G	C
14	chr14:67685863:A:C	0	67685863	C	A
14	chr14:67685867:C:T	0	67685867	T	C
14	chr14:67687188:A:G	0	67687188	G	A
14	chr14:67687414:AC:A	0	67687414	A	AC
14	chr14:67687593:T:C	0	67687593	C	T
14	chr14:67688531:G:C	0	67688531	C	G
14	chr14:67690125:A:G	0	67690125	G	A
14	chr14:67692909:G:A	0	67692909	A	G
14	chr14:67694248:A:G	0	67694248	G	A
14	chr14:67695379:A:G	0	67695379	G	A
14	chr14:67695842:A:G	0	67695842	G	A
14	chr14:67696075:A:G	0	67696075	G	A
14	chr14:67696238:A:G	0	67696238	G	A
14	chr14:67696440:A:T	0	67696440	T	A
14	chr14:67698038:AGGACTGG:A	0	67698038	A	AGGACTGG
14	chr14:67699002:G:C	0	67699002	C	G
14	chr14:67699168:A:G	0	67699168	G	A
14	chr14:67699183:G:A	0	67699183	A	G
14	chr14:67699693:A:G	0	67699693	G	A
14	chr14:67700209:G:A	0	67700209	A	G
14	chr14:67700438:G:A	0	67700438	A	G
14	chr14:67701148:C:T	0	67701148	T	C
14	chr14:67701702:A:G	0	67701702	G	A
14	chr14:67701800:G:A	0	67701800	A	G
14	chr14:67702169:A:T	0	67702169	T	A
14	chr14:67702283:T:A	0	67702283	A	T
14	chr14:67702810:T:C	0	67702810	C	T
14	chr14:67703550:C:T	0	67703550	T	C
14	chr14:67704552:G:A	0	67704552	A	G
14	chr14:67704623:T:C	0	67704623	C	T
14	chr14:67705011:C:A	0	67705011	A	C
14	chr14:67705173:T:C	0	67705173	C	T
14	chr14:67706177:C:T	0	67706177	T	C
14	chr14:67706718:G:A	0	67706718	A	G
14	chr14:67707385:G:A	0	67707385	A	G
14	chr14:67707969:T:A	0	67707969	A	T
14	chr14:67708244:G:A	0	67708244	A	G
14	chr14:67708767:G:A	0	67708767	A	G
14	chr14:67708776:G:A	0	67708776	A	G
14	chr14:67708883:C:T	0	67708883	T	C
14	chr14:67708930:C:T	0	67708930	T	C
14	chr14:67708994:C:T	0	67708994	T	C
14	chr14:67709229:T:C	0	67709229	C	T
14	chr14:67709874:G:A	0	67709874	A	G
14	chr14:67710177:C:T	0	67710177	T	C
14	chr14:67710313:G:A	0	67710313	A	G
14	chr14:67711103:A:T	0	67711103	T	A
14	chr14:67711184:G:A	0	67711184	A	G
14	chr14:67711230:G:A	0	67711230	A	G
14	chr14:67711941:C:T	0	67711941	T	C
14	chr14:67712248:CT:C	0	67712248	C	CT
14	chr14:67712363:T:G	0	67712363	G	T
14	chr14:67712826:A:G	0	67712826	G	A
14	chr14:67712836:A:G	0	67712836	G	A
14	chr14:67713286:A:C	0	67713286	C	A
14	chr14:67713699:C:T	0	67713699	T	C
14	chr14:67713961:A:G	0	67713961	G	A
14	chr14:67714369:T:A	0	67714369	A	T
14	chr14:67714716:T:C	0	67714716	C	T
14	chr14:67715892:A:G	0	67715892	G	A
14	chr14:67716579:G:A	0	67716579	A	G
14	chr14:67716682:G:A	0	67716682	A	G
14	chr14:67716841:A:G	0	67716841	G	A
14	chr14:67717040:A:G	0	67717040	G	A
14	chr14:67717164:G:A	0	67717164	A	G
14	chr14:67717222:A:G	0	67717222	G	A
14	chr14:67717398:G:A	0	67717398	A	G
14	chr14:67717717:A:G	0	67717717	G	A
14	chr14:67719372:T:C	0	67719372	C	T
14	chr14:67720290:CTT:C	0	67720290	C	CTT
14	chr14:67720587:C:T	0	67720587	T	C
14	chr14:67720983:T:C	0	67720983	C	T
14	chr14:67721634:C:G	0	67721634	G	C
14	chr14:67722206:A:G	0	67722206	G	A
14	chr14:67723932:G:A	0	67723932	A	G
14	chr14:67724162:G:A	0	67724162	A	G
14	chr14:67724292:C:T	0	67724292	T	C
14	chr14:67724398:T:G	0	67724398	G	T
14	chr14:67724651:G:A	0	67724651	A	G
14	chr14:67725936:G:C	0	67725936	C	G
14	chr14:67727014:G:A	0	67727014	A	G
14	chr14:67727373:AG:A	0	67727373	A	AG
14	chr14:67727376:G:C	0	67727376	C	G
14	chr14:67727828:A:G	0	67727828	G	A
14	chr14:67729919:C:T	0	67729919	T	C
14	chr14:67730295:A:G	0	67730295	G	A
14	chr14:67732515:T:C	0	67732515	C	T
14	chr14:67732881:G:A	0	67732881	A	G
14	chr14:67732911:G:C	0	67732911	C	G
14	chr14:67732943:A:G	0	67732943	G	A
14	chr14:67733666:C:A	0	67733666	A	C
14	chr14:67734926:G:A	0	67734926	A	G
14	chr14:67735416:T:C	0	67735416	C	T
14	chr14:67736692:T:C	0	67736692	C	T
14	chr14:67738359:ATATACT:A	0	67738359	A	ATATACT
14	chr14:67738518:G:A	0	67738518	A	G
14	chr14:67738658:A:C	0	67738658	C	A
14	chr14:67738820:C:T	0	67738820	T	C
14	chr14:67739685:T:C	0	67739685	C	T
14	chr14:67739761:G:A	0	67739761	A	G
14	chr14:67740174:T:G	0	67740174	G	T
14	chr14:67741172:C:A	0	67741172	A	C
14	chr14:67741960:A:G	0	67741960	G	A
14	chr14:67742003:G:A	0	67742003	A	G
14	chr14:67742843:T:C	0	67742843	C	T
14	chr14:67744595:G:T	0	67744595	T	G
14	chr14:67745174:G:A	0	67745174	A	G
14	chr14:67746854:C:T	0	67746854	T	C
14	chr14:67747075:A:G	0	67747075	G	A
14	chr14:67748071:T:C	0	67748071	C	T
14	chr14:67750219:C:A	0	67750219	A	C
14	chr14:67750323:C:T	0	67750323	T	C
14	chr14:67750334:C:T	0	67750334	T	C
14	chr14:67750491:T:A	0	67750491	A	T
14	chr14:67751007:C:T	0	67751007	T	C
14	chr14:67751448:G:A	0	67751448	A	G
14	chr14:67751620:TC:T	0	67751620	T	TC
14	chr14:67751790:G:A	0	67751790	A	G
14	chr14:67752138:T:C	0	67752138	C	T
14	chr14:67752862:C:T	0	67752862	T	C
14	chr14:67753534:C:T	0	67753534	T	C
14	chr14:67753782:A:AATC	0	67753782	AATC	A
14	chr14:67755628:C:T	0	67755628	T	C
14	chr14:67756649:T:C	0	67756649	C	T
14	chr14:67757733:A:G	0	67757733	G	A
14	chr14:67758658:T:C	0	67758658	C	T
14	chr14:67758727:G:C	0	67758727	C	G
14	chr14:67759066:C:T	0	67759066	T	C
14	chr14:67759160:G:C	0	67759160	C	G
14	chr14:67759195:A:G	0	67759195	G	A
14	chr14:67759581:A:G	0	67759581	G	A
14	chr14:67759586:C:T	0	67759586	T	C
14	chr14:67760265:A:G	0	67760265	G	A
14	chr14:67760727:C:T	0	67760727	T	C
14	chr14:67760915:G:T	0	67760915	T	G
14	chr14:67761180:G:T	0	67761180	T	G
14	chr14:67763471:G:C	0	67763471	C	G
14	chr14:67764879:A:G	0	67764879	G	A
14	chr14:67766023:G:A	0	67766023	A	G
14	chr14:67766810:C:T	0	67766810	T	C
14	chr14:67766959:C:A	0	67766959	A	C
14	chr14:67767822:T:C	0	67767822	C	T
14	chr14:67768128:T:C	0	67768128	C	T
14	chr14:67769202:T:C	0	67769202	C	T
14	chr14:67769805:G:A	0	67769805	A	G
14	chr14:67769955:G:A	0	67769955	A	G
14	chr14:67770125:A:G	0	67770125	G	A
14	chr14:67770273:T:C	0	67770273	C	T
14	chr14:67770540:G:T	0	67770540	T	G
14	chr14:67770782:A:G	0	67770782	G	A
14	chr14:67771240:T:C	0	67771240	C	T
14	chr14:67773362:G:A	0	67773362	A	G
14	chr14:67774212:T:C	0	67774212	C	T
14	chr14:67774430:C:T	0	67774430	T	C
14	chr14:67774544:C:T	0	67774544	T	C
14	chr14:67774894:A:G	0	67774894	G	A
14	chr14:67776181:G:A	0	67776181	A	G
14	chr14:67776358:C:A	0	67776358	A	C
14	chr14:67776871:G:A	0	67776871	A	G
14	chr14:67776901:T:C	0	67776901	C	T
14	chr14:67777174:T:A	0	67777174	A	T
14	chr14:67778982:A:G	0	67778982	G	A
14	chr14:67779006:T:G	0	67779006	G	T
14	chr14:67779896:G:C	0	67779896	C	G
14	chr14:67780016:T:C	0	67780016	C	T
14	chr14:67780138:T:A	0	67780138	A	T
14	chr14:67780159:C:T	0	67780159	T	C
14	chr14:67782316:C:T	0	67782316	T	C
14	chr14:67783563:T:A	0	67783563	A	T
14	chr14:67783673:T:C	0	67783673	C	T
14	chr14:67783797:A:C	0	67783797	C	A
14	chr14:67783905:T:C	0	67783905	C	T
14	chr14:67784296:G:A	0	67784296	A	G
14	chr14:67784790:CAA:C	0	67784790	C	CAA
14	chr14:67785217:G:A	0	67785217	A	G
14	chr14:67786581:G:C	0	67786581	C	G
14	chr14:67786705:C:A	0	67786705	A	C
14	chr14:67786825:G:A	0	67786825	A	G
14	chr14:67787544:C:T	0	67787544	T	C
14	chr14:67787886:C:T	0	67787886	T	C
14	chr14:67788316:G:C	0	67788316	C	G
14	chr14:67788934:T:C	0	67788934	C	T
14	chr14:67790241:C:G	0	67790241	G	C
14	chr14:67790635:T:A	0	67790635	A	T
14	chr14:67790768:C:T	0	67790768	T	C
14	chr14:67791521:A:G	0	67791521	G	A
14	chr14:67791591:T:C	0	67791591	C	T
14	chr14:67791929:G:A	0	67791929	A	G
14	chr14:67792265:C:A	0	67792265	A	C
14	chr14:67794147:G:A	0	67794147	A	G
14	chr14:67794429:T:C	0	67794429	C	T
14	chr14:67795180:C:T	0	67795180	T	C
14	chr14:67797664:CA:C	0	67797664	C	CA
14	chr14:67798767:G:A	0	67798767	A	G
14	chr14:67798862:A:G	0	67798862	G	A
14	chr14:67798899:C:A	0	67798899	A	C
14	chr14:67799027:C:T	0	67799027	T	C
14	chr14:67799440:A:G	0	67799440	G	A
14	chr14:67799493:A:G	0	67799493	G	A
14	chr14:67799991:T:C	0	67799991	C	T
14	chr14:67800403:A:C	0	67800403	C	A
14	chr14:67801840:A:G	0	67801840	G	A
14	chr14:67801935:CAGAT:C	0	67801935	C	CAGAT
14	chr14:67802718:T:C	0	67802718	C	T
14	chr14:67802921:T:A	0	67802921	A	T
14	chr14:67803489:G:A	0	67803489	A	G
14	chr14:67803531:C:T	0	67803531	T	C
14	chr14:67803594:C:T	0	67803594	T	C
14	chr14:67803605:A:G	0	67803605	G	A
14	chr14:67804878:T:A	0	67804878	A	T
14	chr14:67806713:A:G	0	67806713	G	A
14	chr14:67806862:C:T	0	67806862	T	C
14	chr14:67807095:T:C	0	67807095	C	T
14	chr14:67808309:C:A	0	67808309	A	C
14	chr14:67808440:A:C	0	67808440	C	A
14	chr14:67808625:G:A	0	67808625	A	G
14	chr14:67809048:T:C	0	67809048	C	T
14	chr14:67809533:A:G	0	67809533	G	A
14	chr14:67810492:A:G	0	67810492	G	A
14	chr14:67810698:A:G	0	67810698	G	A
14	chr14:67811357:A:G	0	67811357	G	A
14	chr14:67812639:T:C	0	67812639	C	T
14	chr14:67814131:A:C	0	67814131	C	A
14	chr14:67814228:T:C	0	67814228	C	T
14	chr14:67814477:C:A	0	67814477	A	C
14	chr14:67814585:A:G	0	67814585	G	A
14	chr14:67814889:C:T	0	67814889	T	C
14	chr14:67814902:G:C	0	67814902	C	G
14	chr14:67816203:G:A	0	67816203	A	G
14	chr14:67816980:G:C	0	67816980	C	G
14	chr14:67817358:G:T	0	67817358	T	G
14	chr14:67817462:G:T	0	67817462	T	G
14	chr14:67817684:G:T	0	67817684	T	G
14	chr14:67818511:C:T	0	67818511	T	C
14	chr14:67818651:C:T	0	67818651	T	C
14	chr14:67819578:C:T	0	67819578	T	C
14	chr14:67821166:C:G	0	67821166	G	C
14	chr14:67821453:TTTTG:T	0	67821453	T	TTTTG
14	chr14:67821863:A:G	0	67821863	G	A
14	chr14:67822466:C:T	0	67822466	T	C
14	chr14:67822656:G:T	0	67822656	T	G
14	chr14:67822966:G:A	0	67822966	A	G
14	chr14:67823709:T:C	0	67823709	C	T
14	chr14:67823747:G:A	0	67823747	A	G
14	chr14:67824458:A:G	0	67824458	G	A
14	chr14:67824750:G:A	0	67824750	A	G
14	chr14:67824801:G:A	0	67824801	A	G
14	chr14:67824941:G:A	0	67824941	A	G
14	chr14:67825181:C:T	0	67825181	T	C
14	chr14:67825190:G:A	0	67825190	A	G
14	chr14:67825246:T:A	0	67825246	A	T
14	chr14:67826765:C:T	0	67826765	T	C
14	chr14:67826773:C:T	0	67826773	T	C
14	chr14:67827067:C:T	0	67827067	T	C
14	chr14:67827206:T:C	0	67827206	C	T
14	chr14:67827931:A:T	0	67827931	T	A
14	chr14:67828099:CCCA:C	0	67828099	C	CCCA
14	chr14:67828383:G:A	0	67828383	A	G
14	chr14:67828838:T:A	0	67828838	A	T
14	chr14:67829304:A:G	0	67829304	G	A
14	chr14:67829348:T:C	0	67829348	C	T
14	chr14:67829410:G:T	0	67829410	T	G
14	chr14:67829574:T:TG	0	67829574	TG	T
14	chr14:67830175:T:C	0	67830175	C	T
14	chr14:67830383:G:T	0	67830383	T	G
14	chr14:67831658:C:T	0	67831658	T	C
14	chr14:67832880:T:C	0	67832880	C	T
14	chr14:67834688:A:C	0	67834688	C	A
14	chr14:67835410:A:G	0	67835410	G	A
14	chr14:67836612:T:C	0	67836612	C	T
14	chr14:67836635:T:C	0	67836635	C	T
14	chr14:67836667:G:T	0	67836667	T	G
14	chr14:67836857:C:G	0	67836857	G	C
14	chr14:67837208:G:A	0	67837208	A	G
14	chr14:67837306:A:G	0	67837306	G	A
14	chr14:67837628:C:T	0	67837628	T	C
14	chr14:67837634:C:CAA	0	67837634	CAA	C
14	chr14:67837794:G:T	0	67837794	T	G
14	chr14:67839538:A:G	0	67839538	G	A
14	chr14:67840347:A:G	0	67840347	G	A
14	chr14:67840665:C:G	0	67840665	G	C
14	chr14:67840799:T:C	0	67840799	C	T
14	chr14:67841042:C:T	0	67841042	T	C
14	chr14:67841216:A:G	0	67841216	G	A
14	chr14:67841777:A:G	0	67841777	G	A
14	chr14:67843450:T:C	0	67843450	C	T
14	chr14:67843648:C:T	0	67843648	T	C
14	chr14:67843933:T:G	0	67843933	G	T
14	chr14:67845155:G:A	0	67845155	A	G
14	chr14:67846481:C:G	0	67846481	G	C
14	chr14:67847061:A:G	0	67847061	G	A
14	chr14:67847579:G:C	0	67847579	C	G
14	chr14:67848961:G:T	0	67848961	T	G
14	chr14:67849003:T:G	0	67849003	G	T
14	chr14:67849481:C:T	0	67849481	T	C
14	chr14:67849691:G:A	0	67849691	A	G
14	chr14:67849728:A:G	0	67849728	G	A
14	chr14:67850195:C:T	0	67850195	T	C
14	chr14:67850681:G:GC	0	67850681	GC	G
14	chr14:67851876:T:A	0	67851876	A	T
14	chr14:67852311:C:T	0	67852311	T	C
14	chr14:67852631:T:C	0	67852631	C	T
14	chr14:67854045:C:T	0	67854045	T	C
14	chr14:67854598:C:T	0	67854598	T	C
14	chr14:67854934:C:T	0	67854934	T	C
14	chr14:67855177:C:T	0	67855177	T	C
14	chr14:67855187:C:T	0	67855187	T	C
14	chr14:67855428:G:A	0	67855428	A	G
14	chr14:67858786:G:A	0	67858786	A	G
14	chr14:67859162:C:T	0	67859162	T	C
14	chr14:67859268:T:C	0	67859268	C	T
14	chr14:67860730:A:C	0	67860730	C	A
14	chr14:67860736:T:G	0	67860736	G	T
14	chr14:67862303:G:A	0	67862303	A	G
14	chr14:67862707:C:T	0	67862707	T	C
14	chr14:67862879:A:G	0	67862879	G	A
14	chr14:67863916:C:T	0	67863916	T	C
14	chr14:67864616:T:C	0	67864616	C	T
14	chr14:67864720:G:A	0	67864720	A	G
14	chr14:67867102:C:T	0	67867102	T	C
14	chr14:67867255:C:T	0	67867255	T	C
14	chr14:67867432:C:T	0	67867432	T	C
14	chr14:67869307:G:A	0	67869307	A	G
14	chr14:67869506:C:T	0	67869506	T	C
14	chr14:67869778:C:T	0	67869778	T	C
14	chr14:67871314:T:C	0	67871314	C	T
14	chr14:67871412:C:CA	0	67871412	CA	C
14	chr14:67871900:A:G	0	67871900	G	A
14	chr14:67873904:CA:C	0	67873904	C	CA
14	chr14:67874153:A:G	0	67874153	G	A
14	chr14:67874465:A:G	0	67874465	G	A
14	chr14:67874987:G:A	0	67874987	A	G
14	chr14:67875403:C:G	0	67875403	G	C
14	chr14:67876646:G:A	0	67876646	A	G
14	chr14:67877917:C:T	0	67877917	T	C
14	chr14:67879763:C:A	0	67879763	A	C
14	chr14:67880273:C:T	0	67880273	T	C
14	chr14:67880408:A:G	0	67880408	G	A
14	chr14:67880796:T:C	0	67880796	C	T
14	chr14:67880800:C:A	0	67880800	A	C
14	chr14:67881039:A:G	0	67881039	G	A
14	chr14:67881580:G:A	0	67881580	A	G
14	chr14:67881696:TAC:T	0	67881696	T	TAC
14	chr14:67882029:G:T	0	67882029	T	G
14	chr14:67882121:T:C	0	67882121	C	T
14	chr14:67882204:C:T	0	67882204	T	C
14	chr14:67882934:G:A	0	67882934	A	G
14	chr14:67884397:G:A	0	67884397	A	G
14	chr14:67884990:T:A	0	67884990	A	T
14	chr14:67885606:A:G	0	67885606	G	A
14	chr14:67885931:T:G	0	67885931	G	T
14	chr14:67887825:C:A	0	67887825	A	C
14	chr14:67889548:T:C	0	67889548	C	T
14	chr14:67889619:C:CT	0	67889619	CT	C
14	chr14:67895514:T:C	0	67895514	C	T
14	chr14:67897442:A:G	0	67897442	G	A
14	chr14:67898349:T:C	0	67898349	C	T
14	chr14:67898628:T:A	0	67898628	A	T
14	chr14:67899129:G:A	0	67899129	A	G
14	chr14:67899285:G:A	0	67899285	A	G
14	chr14:67900812:A:T	0	67900812	T	A
14	chr14:67900864:C:G	0	67900864	G	C
14	chr14:67900965:T:C	0	67900965	C	T
14	chr14:67901461:G:A	0	67901461	A	G
14	chr14:67901698:G:A	0	67901698	A	G
14	chr14:67902361:G:A	0	67902361	A	G
14	chr14:67902555:G:A	0	67902555	A	G
14	chr14:67903377:G:C	0	67903377	C	G
14	chr14:67904400:T:C	0	67904400	C	T
14	chr14:67904786:C:T	0	67904786	T	C
14	chr14:67905439:C:T	0	67905439	T	C
14	chr14:67907898:T:A	0	67907898	A	T
14	chr14:67907918:C:T	0	67907918	T	C
14	chr14:67908248:C:A	0	67908248	A	C
14	chr14:67908273:G:A	0	67908273	A	G
14	chr14:67908698:G:A	0	67908698	A	G
14	chr14:67908898:A:G	0	67908898	G	A
14	chr14:67909764:C:G	0	67909764	G	C
14	chr14:67910990:G:A	0	67910990	A	G
14	chr14:67911639:T:C	0	67911639	C	T
14	chr14:67912314:G:A	0	67912314	A	G
14	chr14:67914181:C:T	0	67914181	T	C
14	chr14:67916265:AG:A	0	67916265	A	AG
14	chr14:67916522:C:T	0	67916522	T	C
14	chr14:67916662:A:G	0	67916662	G	A
14	chr14:67916918:G:A	0	67916918	A	G
14	chr14:67918073:G:A	0	67918073	A	G
14	chr14:67918400:A:G	0	67918400	G	A
14	chr14:67919242:G:A	0	67919242	A	G
14	chr14:67920085:G:A	0	67920085	A	G
14	chr14:67920775:G:A	0	67920775	A	G
14	chr14:67921138:T:C	0	67921138	C	T
14	chr14:67921481:T:G	0	67921481	G	T
14	chr14:67921554:A:G	0	67921554	G	A
14	chr14:67922326:T:A	0	67922326	A	T
14	chr14:67924018:A:G	0	67924018	G	A
14	chr14:67926747:A:G	0	67926747	G	A
14	chr14:67927581:G:A	0	67927581	A	G
14	chr14:67928938:G:T	0	67928938	T	G
14	chr14:67930455:T:C	0	67930455	C	T
14	chr14:67930686:G:A	0	67930686	A	G
14	chr14:67930960:G:A	0	67930960	A	G
14	chr14:67931834:G:A	0	67931834	A	G
14	chr14:67931974:TTTC:T	0	67931974	T	TTTC
14	chr14:67932479:C:G	0	67932479	G	C
14	chr14:67933170:C:T	0	67933170	T	C
14	chr14:67933302:A:G	0	67933302	G	A
14	chr14:67933747:A:T	0	67933747	T	A
14	chr14:67933748:T:G	0	67933748	G	T
14	chr14:67936007:A:G	0	67936007	G	A
14	chr14:67937527:C:T	0	67937527	T	C
14	chr14:67940293:T:C	0	67940293	C	T
14	chr14:67940839:A:C	0	67940839	C	A
14	chr14:67940892:T:C	0	67940892	C	T
14	chr14:67942766:A:G	0	67942766	G	A
14	chr14:67943367:A:C	0	67943367	C	A
14	chr14:67944113:T:G	0	67944113	G	T
14	chr14:67945551:A:G	0	67945551	G	A
14	chr14:67946359:G:T	0	67946359	T	G
14	chr14:67946365:G:T	0	67946365	T	G
14	chr14:67946658:A:G	0	67946658	G	A
14	chr14:67946807:C:A	0	67946807	A	C
14	chr14:67947052:G:T	0	67947052	T	G
14	chr14:67947518:T:C	0	67947518	C	T
14	chr14:67947902:G:C	0	67947902	C	G
14	chr14:67948281:G:T	0	67948281	T	G
14	chr14:67948400:G:A	0	67948400	A	G
14	chr14:67948511:A:G	0	67948511	G	A
14	chr14:67949210:C:T	0	67949210	T	C
14	chr14:67949229:G:A	0	67949229	A	G
14	chr14:67949724:A:G	0	67949724	G	A
14	chr14:67949978:A:G	0	67949978	G	A
14	chr14:67949992:C:A	0	67949992	A	C
14	chr14:67950356:T:C	0	67950356	C	T
14	chr14:67950419:T:C	0	67950419	C	T
14	chr14:67950981:C:T	0	67950981	T	C
14	chr14:67951112:T:C	0	67951112	C	T
14	chr14:67951165:T:G	0	67951165	G	T
14	chr14:67952288:G:A	0	67952288	A	G
14	chr14:67952869:A:T	0	67952869	T	A
14	chr14:67952991:C:T	0	67952991	T	C
14	chr14:67953256:T:C	0	67953256	C	T
14	chr14:67953666:C:T	0	67953666	T	C
14	chr14:67953992:G:A	0	67953992	A	G
14	chr14:67954062:T:C	0	67954062	C	T
14	chr14:67954278:G:A	0	67954278	A	G
14	chr14:67954660:A:T	0	67954660	T	A
14	chr14:67955069:A:G	0	67955069	G	A
14	chr14:67955567:T:TA	0	67955567	TA	T
14	chr14:67955692:A:G	0	67955692	G	A
14	chr14:67956897:C:G	0	67956897	G	C
14	chr14:67957255:G:A	0	67957255	A	G
14	chr14:67958092:C:T	0	67958092	T	C
14	chr14:67958343:G:A	0	67958343	A	G
14	chr14:67958763:C:T	0	67958763	T	C
14	chr14:67959404:G:A	0	67959404	A	G
14	chr14:67959569:G:A	0	67959569	A	G
14	chr14:67959617:A:T	0	67959617	T	A
14	chr14:67959722:C:T	0	67959722	T	C
14	chr14:67959849:A:G	0	67959849	G	A
14	chr14:67960100:G:A	0	67960100	A	G
14	chr14:67960895:T:C	0	67960895	C	T
14	chr14:67961139:T:C	0	67961139	C	T
14	chr14:67962174:G:A	0	67962174	A	G
14	chr14:67962925:A:G	0	67962925	G	A
14	chr14:67964578:T:C	0	67964578	C	T
14	chr14:67965261:T:G	0	67965261	G	T
14	chr14:67965538:T:C	0	67965538	C	T
14	chr14:67966521:A:G	0	67966521	G	A
14	chr14:67967724:T:C	0	67967724	C	T
14	chr14:67968038:G:A	0	67968038	A	G
14	chr14:67968109:T:C	0	67968109	C	T
14	chr14:67968559:G:A	0	67968559	A	G
14	chr14:67968730:C:T	0	67968730	T	C
14	chr14:67969484:A:G	0	67969484	G	A
14	chr14:67969994:A:G	0	67969994	G	A
14	chr14:67971478:C:T	0	67971478	T	C
14	chr14:67973288:A:C	0	67973288	C	A
14	chr14:67973494:A:G	0	67973494	G	A
14	chr14:67974316:A:G	0	67974316	G	A
14	chr14:67974570:C:T	0	67974570	T	C
14	chr14:67974907:T:C	0	67974907	C	T
14	chr14:67975079:C:T	0	67975079	T	C
14	chr14:67976943:G:C	0	67976943	C	G
14	chr14:67978835:T:C	0	67978835	C	T
14	chr14:67980237:A:G	0	67980237	G	A
14	chr14:67981804:A:C	0	67981804	C	A
14	chr14:67981895:C:T	0	67981895	T	C
14	chr14:67983044:G:A	0	67983044	A	G
14	chr14:67983560:C:A	0	67983560	A	C
14	chr14:67983810:TGGCCTGTGCTGAAAATTGTTA:T	0	67983810	T	TGGCCTGTGCTGAAAATTGTTA
14	chr14:67983990:T:G	0	67983990	G	T
14	chr14:67984394:T:C	0	67984394	C	T
14	chr14:67984531:A:C	0	67984531	C	A
14	chr14:67984739:C:T	0	67984739	T	C
14	chr14:67984779:G:A	0	67984779	A	G
14	chr14:67985302:T:A	0	67985302	A	T
14	chr14:67985341:A:G	0	67985341	G	A
14	chr14:67985555:TC:T	0	67985555	T	TC
14	chr14:67985601:C:T	0	67985601	T	C
14	chr14:67986337:C:T	0	67986337	T	C
14	chr14:67986496:C:T	0	67986496	T	C
14	chr14:67987788:G:A	0	67987788	A	G
14	chr14:67988199:G:A	0	67988199	A	G
14	chr14:67988454:A:G	0	67988454	G	A
14	chr14:67988485:T:G	0	67988485	G	T
14	chr14:67989570:G:A	0	67989570	A	G
14	chr14:67989736:C:T	0	67989736	T	C
14	chr14:67989797:G:A	0	67989797	A	G
14	chr14:67990695:G:T	0	67990695	T	G
14	chr14:67991960:G:A	0	67991960	A	G
14	chr14:67993004:T:C	0	67993004	C	T
14	chr14:67993671:CTT:C	0	67993671	C	CTT
14	chr14:67994046:AT:A	0	67994046	A	AT
14	chr14:67995115:T:C	0	67995115	C	T
14	chr14:67995339:A:C	0	67995339	C	A
14	chr14:67995572:T:C	0	67995572	C	T
14	chr14:67995740:T:C	0	67995740	C	T
14	chr14:67995859:C:T	0	67995859	T	C
14	chr14:67995907:G:A	0	67995907	A	G
14	chr14:67999460:G:A	0	67999460	A	G
14	chr14:67999521:T:C	0	67999521	C	T
14	chr14:67999645:G:A	0	67999645	A	G
14	chr14:68001175:G:A	0	68001175	A	G
14	chr14:68001219:G:A	0	68001219	A	G
14	chr14:68002885:A:G	0	68002885	G	A
14	chr14:68003684:G:A	0	68003684	A	G
14	chr14:68003975:A:G	0	68003975	G	A
14	chr14:68004028:T:A	0	68004028	A	T
14	chr14:68004692:C:T	0	68004692	T	C
14	chr14:68005866:A:G	0	68005866	G	A
14	chr14:68006526:G:T	0	68006526	T	G
14	chr14:68007222:T:C	0	68007222	C	T
14	chr14:68007530:A:T	0	68007530	T	A
14	chr14:68008161:T:C	0	68008161	C	T
14	chr14:68008934:G:A	0	68008934	A	G
14	chr14:68009025:T:A	0	68009025	A	T
14	chr14:68010163:T:C	0	68010163	C	T
14	chr14:68010546:G:A	0	68010546	A	G
14	chr14:68010906:T:C	0	68010906	C	T
14	chr14:68011422:A:G	0	68011422	G	A
14	chr14:68011587:A:G	0	68011587	G	A
14	chr14:68012456:C:T	0	68012456	T	C
14	chr14:68014267:T:C	0	68014267	C	T
14	chr14:68014665:C:T	0	68014665	T	C
14	chr14:68014835:T:C	0	68014835	C	T
14	chr14:68015595:T:C	0	68015595	C	T
14	chr14:68015617:A:C	0	68015617	C	A
14	chr14:68016173:A:G	0	68016173	G	A
14	chr14:68018058:C:T	0	68018058	T	C
14	chr14:68018284:C:T	0	68018284	T	C
14	chr14:68018386:T:C	0	68018386	C	T
14	chr14:68021607:C:T	0	68021607	T	C
14	chr14:68022669:C:T	0	68022669	T	C
14	chr14:68023318:G:A	0	68023318	A	G
14	chr14:68023385:G:C	0	68023385	C	G
14	chr14:68023818:CT:C	0	68023818	C	CT
14	chr14:68026441:G:A	0	68026441	A	G
14	chr14:68029469:A:G	0	68029469	G	A
14	chr14:68032034:T:A	0	68032034	A	T
14	chr14:68032035:TTGTGTCTG:T	0	68032035	T	TTGTGTCTG
14	chr14:68032044:A:AC	0	68032044	AC	A
14	chr14:68032207:A:G	0	68032207	G	A
14	chr14:68033447:G:A	0	68033447	A	G
14	chr14:68033552:AAGTTG:A	0	68033552	A	AAGTTG
14	chr14:68033710:C:T	0	68033710	T	C
14	chr14:68033744:G:A	0	68033744	A	G
14	chr14:68034034:A:G	0	68034034	G	A
14	chr14:68034237:C:T	0	68034237	T	C
14	chr14:68034997:C:A	0	68034997	A	C
14	chr14:68037648:T:C	0	68037648	C	T
14	chr14:68038116:G:A	0	68038116	A	G
14	chr14:68040335:T:C	0	68040335	C	T
14	chr14:68040617:C:T	0	68040617	T	C
14	chr14:68041187:G:A	0	68041187	A	G
14	chr14:68042872:G:A	0	68042872	A	G
14	chr14:68044056:C:T	0	68044056	T	C
14	chr14:68046775:A:G	0	68046775	G	A
14	chr14:68047812:A:G	0	68047812	G	A
14	chr14:68048156:G:A	0	68048156	A	G
14	chr14:68048663:A:G	0	68048663	G	A
14	chr14:68048908:G:C	0	68048908	C	G
14	chr14:68049140:C:T	0	68049140	T	C
14	chr14:68049145:G:A	0	68049145	A	G
14	chr14:68049239:A:G	0	68049239	G	A
14	chr14:68049819:T:G	0	68049819	G	T
14	chr14:68050591:T:C	0	68050591	C	T
14	chr14:68051046:T:C	0	68051046	C	T
14	chr14:68051192:T:C	0	68051192	C	T
14	chr14:68052471:G:T	0	68052471	T	G
14	chr14:68053938:C:G	0	68053938	G	C
14	chr14:68054189:G:A	0	68054189	A	G
14	chr14:68059703:CTAGTATCAAACA:C	0	68059703	C	CTAGTATCAAACA
14	chr14:68060395:T:A	0	68060395	A	T
14	chr14:68061311:C:T	0	68061311	T	C
14	chr14:68062480:T:C	0	68062480	C	T
14	chr14:68062897:T:C	0	68062897	C	T
14	chr14:68063464:A:G	0	68063464	G	A
14	chr14:68063652:C:T	0	68063652	T	C
14	chr14:68064000:T:C	0	68064000	C	T
14	chr14:68064454:A:G	0	68064454	G	A
14	chr14:68064484:T:C	0	68064484	C	T
14	chr14:68064581:G:A	0	68064581	A	G
14	chr14:68065092:A:G	0	68065092	G	A
14	chr14:68066032:ATATT:A	0	68066032	A	ATATT
14	chr14:68067432:C:A	0	68067432	A	C
14	chr14:68068306:C:CAA	0	68068306	CAA	C
14	chr14:68068336:A:G	0	68068336	G	A
14	chr14:68068617:C:T	0	68068617	T	C
14	chr14:68069335:A:G	0	68069335	G	A
14	chr14:68069355:G:C	0	68069355	C	G
14	chr14:68069578:C:T	0	68069578	T	C
14	chr14:68071020:A:G	0	68071020	G	A
14	chr14:68071518:C:T	0	68071518	T	C
14	chr14:68072574:G:T	0	68072574	T	G
14	chr14:68072796:T:G	0	68072796	G	T
14	chr14:68072913:G:A	0	68072913	A	G
14	chr14:68073539:T:C	0	68073539	C	T
14	chr14:68074029:T:C	0	68074029	C	T
14	chr14:68074664:C:A	0	68074664	A	C
14	chr14:68074729:G:A	0	68074729	A	G
14	chr14:68075078:G:C	0	68075078	C	G
14	chr14:68076939:A:G	0	68076939	G	A
14	chr14:68077949:A:G	0	68077949	G	A
14	chr14:68078304:G:A	0	68078304	A	G
14	chr14:68078696:A:G	0	68078696	G	A
14	chr14:68078947:A:G	0	68078947	G	A
14	chr14:68079583:G:T	0	68079583	T	G
14	chr14:68079621:A:C	0	68079621	C	A
14	chr14:68080800:A:G	0	68080800	G	A
14	chr14:68081714:G:A	0	68081714	A	G
14	chr14:68081759:A:T	0	68081759	T	A
14	chr14:68082130:C:T	0	68082130	T	C
14	chr14:68084526:A:G	0	68084526	G	A
14	chr14:68084556:A:G	0	68084556	G	A
14	chr14:68086367:C:T	0	68086367	T	C
14	chr14:68086812:T:C	0	68086812	C	T
14	chr14:68087128:G:A	0	68087128	A	G
14	chr14:68088052:A:G	0	68088052	G	A
14	chr14:68089460:C:G	0	68089460	G	C
14	chr14:68090027:A:T	0	68090027	T	A
14	chr14:68091403:G:A	0	68091403	A	G
14	chr14:68091435:T:C	0	68091435	C	T
14	chr14:68092020:A:G	0	68092020	G	A
14	chr14:68092060:C:G	0	68092060	G	C
14	chr14:68092070:GCA:G	0	68092070	G	GCA
14	chr14:68092271:C:T	0	68092271	T	C
14	chr14:68092619:T:C	0	68092619	C	T
14	chr14:68092716:A:G	0	68092716	G	A
14	chr14:68094046:G:T	0	68094046	T	G
14	chr14:68094917:C:A	0	68094917	A	C
14	chr14:68095662:G:A	0	68095662	A	G
14	chr14:68095713:T:C	0	68095713	C	T
14	chr14:68096075:T:C	0	68096075	C	T
14	chr14:68096502:G:A	0	68096502	A	G
14	chr14:68096602:A:G	0	68096602	G	A
14	chr14:68097345:C:A	0	68097345	A	C
14	chr14:68097994:T:C	0	68097994	C	T
14	chr14:68098520:T:C	0	68098520	C	T
14	chr14:68098670:G:A	0	68098670	A	G
14	chr14:68098747:T:C	0	68098747	C	T
14	chr14:68098984:G:C	0	68098984	C	G
14	chr14:68100748:T:C	0	68100748	C	T
14	chr14:68100990:G:A	0	68100990	A	G
14	chr14:68101444:TG:T	0	68101444	T	TG
14	chr14:68101585:G:A	0	68101585	A	G
14	chr14:68102308:T:C	0	68102308	C	T
14	chr14:68102549:G:A	0	68102549	A	G
14	chr14:68103712:G:A	0	68103712	A	G
14	chr14:68103744:A:C	0	68103744	C	A
14	chr14:68104867:C:G	0	68104867	G	C
14	chr14:68106287:T:TA	0	68106287	TA	T
14	chr14:68106502:G:A	0	68106502	A	G
14	chr14:68106925:C:A	0	68106925	A	C
14	chr14:68108088:C:T	0	68108088	T	C
14	chr14:68108301:C:T	0	68108301	T	C
14	chr14:68109029:A:G	0	68109029	G	A
14	chr14:68110208:T:C	0	68110208	C	T
14	chr14:68110417:A:G	0	68110417	G	A
14	chr14:68111175:T:C	0	68111175	C	T
14	chr14:68112594:A:G	0	68112594	G	A
14	chr14:68113612:C:CT	0	68113612	CT	C
14	chr14:68114296:T:C	0	68114296	C	T
14	chr14:68114539:G:A	0	68114539	A	G
14	chr14:68114763:A:G	0	68114763	G	A
14	chr14:68115057:A:G	0	68115057	G	A
14	chr14:68115546:A:T	0	68115546	T	A
14	chr14:68115878:G:C	0	68115878	C	G
14	chr14:68116865:T:A	0	68116865	A	T
14	chr14:68116871:A:AAAT	0	68116871	AAAT	A
14	chr14:68117112:A:C	0	68117112	C	A
14	chr14:68118391:G:T	0	68118391	T	G
14	chr14:68119019:C:T	0	68119019	T	C
14	chr14:68120409:G:T	0	68120409	T	G
14	chr14:68120621:T:C	0	68120621	C	T
14	chr14:68121086:A:T	0	68121086	T	A
14	chr14:68121593:C:T	0	68121593	T	C
14	chr14:68123765:G:A	0	68123765	A	G
14	chr14:68123778:A:G	0	68123778	G	A
14	chr14:68124100:A:T	0	68124100	T	A
14	chr14:68124652:A:T	0	68124652	T	A
14	chr14:68125295:C:T	0	68125295	T	C
14	chr14:68125973:A:T	0	68125973	T	A
14	chr14:68127400:G:A	0	68127400	A	G
14	chr14:68127899:T:C	0	68127899	C	T
14	chr14:68128170:A:G	0	68128170	G	A
14	chr14:68128331:G:A	0	68128331	A	G
14	chr14:68128438:T:G	0	68128438	G	T
14	chr14:68128493:C:A	0	68128493	A	C
14	chr14:68129118:G:A	0	68129118	A	G
14	chr14:68129380:C:T	0	68129380	T	C
14	chr14:68129790:A:G	0	68129790	G	A
14	chr14:68131447:G:A	0	68131447	A	G
14	chr14:68132428:G:A	0	68132428	A	G
14	chr14:68132775:A:C	0	68132775	C	A
14	chr14:68132834:C:G	0	68132834	G	C
14	chr14:68133096:T:C	0	68133096	C	T
14	chr14:68133280:T:A	0	68133280	A	T
14	chr14:68133543:C:T	0	68133543	T	C
14	chr14:68133777:T:C	0	68133777	C	T
14	chr14:68134812:C:T	0	68134812	T	C
14	chr14:68135062:C:T	0	68135062	T	C
14	chr14:68135860:A:C	0	68135860	C	A
14	chr14:68135999:T:C	0	68135999	C	T
14	chr14:68136050:G:T	0	68136050	T	G
14	chr14:68137146:C:T	0	68137146	T	C
14	chr14:68137169:G:A	0	68137169	A	G
14	chr14:68139967:C:G	0	68139967	G	C
14	chr14:68140177:A:G	0	68140177	G	A
14	chr14:68140306:G:C	0	68140306	C	G
14	chr14:68141540:G:A	0	68141540	A	G
14	chr14:68142602:A:G	0	68142602	G	A
14	chr14:68146052:T:TTC	0	68146052	TTC	T
14	chr14:68146203:G:A	0	68146203	A	G
14	chr14:68146764:G:A	0	68146764	A	G
14	chr14:68147724:C:T	0	68147724	T	C
14	chr14:68149880:G:A	0	68149880	A	G
14	chr14:68150477:CTTT:C	0	68150477	C	CTTT
14	chr14:68150552:G:A	0	68150552	A	G
14	chr14:68152744:T:C	0	68152744	C	T
14	chr14:68155101:A:G	0	68155101	G	A
14	chr14:68157134:C:A	0	68157134	A	C
14	chr14:68157922:A:T	0	68157922	T	A
14	chr14:68157924:C:T	0	68157924	T	C
14	chr14:68158401:G:A	0	68158401	A	G
14	chr14:68159448:T:C	0	68159448	C	T
14	chr14:68160097:T:TG	0	68160097	TG	T
14	chr14:68161696:G:A	0	68161696	A	G
14	chr14:68161811:C:T	0	68161811	T	C
14	chr14:68161963:T:C	0	68161963	C	T
14	chr14:68162550:C:T	0	68162550	T	C
14	chr14:68162891:A:G	0	68162891	G	A
14	chr14:68163861:A:G	0	68163861	G	A
14	chr14:68165095:G:A	0	68165095	A	G
14	chr14:68165218:T:C	0	68165218	C	T
14	chr14:68166109:A:G	0	68166109	G	A
14	chr14:68166696:G:A	0	68166696	A	G
14	chr14:68169880:G:A	0	68169880	A	G
14	chr14:68169994:G:T	0	68169994	T	G
14	chr14:68170748:T:C	0	68170748	C	T
14	chr14:68171012:G:A	0	68171012	A	G
14	chr14:68171062:G:A	0	68171062	A	G
14	chr14:68171968:A:G	0	68171968	G	A
14	chr14:68175071:A:G	0	68175071	G	A
14	chr14:68176042:A:G	0	68176042	G	A
14	chr14:68177081:G:A	0	68177081	A	G
14	chr14:68177329:A:G	0	68177329	G	A
14	chr14:68178181:G:A	0	68178181	A	G
14	chr14:68180471:A:G	0	68180471	G	A
14	chr14:68183059:G:A	0	68183059	A	G
14	chr14:68183297:A:G	0	68183297	G	A
14	chr14:68185019:C:T	0	68185019	T	C
14	chr14:68190195:G:GT	0	68190195	GT	G
14	chr14:68190688:T:A	0	68190688	A	T
14	chr14:68191276:A:G	0	68191276	G	A
14	chr14:68192872:C:T	0	68192872	T	C
14	chr14:68193464:A:G	0	68193464	G	A
14	chr14:68195424:T:C	0	68195424	C	T
14	chr14:68196720:A:G	0	68196720	G	A
14	chr14:68199712:C:G	0	68199712	G	C
14	chr14:68199970:T:A	0	68199970	A	T
14	chr14:68200005:T:C	0	68200005	C	T
14	chr14:68201782:C:A	0	68201782	A	C
14	chr14:68202277:G:A	0	68202277	A	G
14	chr14:68202583:T:G	0	68202583	G	T
14	chr14:68202587:T:G	0	68202587	G	T
14	chr14:68202591:T:G	0	68202591	G	T
14	chr14:68204888:T:C	0	68204888	C	T
14	chr14:68205664:A:G	0	68205664	G	A
14	chr14:68205986:G:A	0	68205986	A	G
14	chr14:68206362:T:C	0	68206362	C	T
14	chr14:68206400:G:A	0	68206400	A	G
14	chr14:68206609:G:A	0	68206609	A	G
14	chr14:68207127:T:C	0	68207127	C	T
14	chr14:68207168:T:C	0	68207168	C	T
14	chr14:68207583:T:G	0	68207583	G	T
14	chr14:68208076:A:G	0	68208076	G	A
14	chr14:68209141:C:T	0	68209141	T	C
14	chr14:68209456:G:A	0	68209456	A	G
14	chr14:68209582:G:A	0	68209582	A	G
14	chr14:68209701:C:T	0	68209701	T	C
14	chr14:68210061:G:A	0	68210061	A	G
14	chr14:68210122:G:A	0	68210122	A	G
14	chr14:68210775:G:C	0	68210775	C	G
14	chr14:68213290:G:A	0	68213290	A	G
14	chr14:68213932:C:G	0	68213932	G	C
14	chr14:68214759:C:T	0	68214759	T	C
14	chr14:68218743:T:C	0	68218743	C	T
14	chr14:68219677:C:T	0	68219677	T	C
14	chr14:68221922:T:C	0	68221922	C	T
14	chr14:68221985:C:T	0	68221985	T	C
14	chr14:68222502:G:A	0	68222502	A	G
14	chr14:68222534:T:TG	0	68222534	TG	T
14	chr14:68223096:C:G	0	68223096	G	C
14	chr14:68225933:C:T	0	68225933	T	C
14	chr14:68226786:C:T	0	68226786	T	C
14	chr14:68231071:A:G	0	68231071	G	A
14	chr14:68231513:A:G	0	68231513	G	A
14	chr14:68231655:G:A	0	68231655	A	G
14	chr14:68232653:T:G	0	68232653	G	T
14	chr14:68233380:T:C	0	68233380	C	T
14	chr14:68236359:C:T	0	68236359	T	C
14	chr14:68244117:A:G	0	68244117	G	A
14	chr14:68245256:T:C	0	68245256	C	T
14	chr14:68248450:T:C	0	68248450	C	T
14	chr14:68248464:A:G	0	68248464	G	A
14	chr14:68250812:C:T	0	68250812	T	C
14	chr14:68252167:G:GA	0	68252167	GA	G
14	chr14:68252397:T:C	0	68252397	C	T
14	chr14:68252910:G:A	0	68252910	A	G
14	chr14:68253893:A:G	0	68253893	G	A
14	chr14:68254793:G:T	0	68254793	T	G
14	chr14:68258073:A:G	0	68258073	G	A
14	chr14:68259766:A:G	0	68259766	G	A
14	chr14:68260789:A:G	0	68260789	G	A
14	chr14:68261708:C:T	0	68261708	T	C
14	chr14:68261762:T:C	0	68261762	C	T
14	chr14:68264492:G:A	0	68264492	A	G
14	chr14:68264888:T:C	0	68264888	C	T
14	chr14:68265588:AAT:A	0	68265588	A	AAT
14	chr14:68265705:T:A	0	68265705	A	T
14	chr14:68265706:C:A	0	68265706	A	C
14	chr14:68266915:G:A	0	68266915	A	G
14	chr14:68269754:C:T	0	68269754	T	C
14	chr14:68273251:G:C	0	68273251	C	G
14	chr14:68274207:A:G	0	68274207	G	A
14	chr14:68275904:G:A	0	68275904	A	G
14	chr14:68276590:A:G	0	68276590	G	A
14	chr14:68277979:A:G	0	68277979	G	A
14	chr14:68278127:A:G	0	68278127	G	A
14	chr14:68281151:A:T	0	68281151	T	A
14	chr14:68281291:G:A	0	68281291	A	G
14	chr14:68283210:G:A	0	68283210	A	G
14	chr14:68286570:T:G	0	68286570	G	T
14	chr14:68286876:C:T	0	68286876	T	C
14	chr14:68287700:T:C	0	68287700	C	T
14	chr14:68287978:G:A	0	68287978	A	G
14	chr14:68290016:G:T	0	68290016	T	G
14	chr14:68291042:A:T	0	68291042	T	A
14	chr14:68291858:T:C	0	68291858	C	T
14	chr14:68293281:A:C	0	68293281	C	A
14	chr14:68293424:C:T	0	68293424	T	C
14	chr14:68293468:C:T	0	68293468	T	C
14	chr14:68293628:T:G	0	68293628	G	T
14	chr14:68293810:A:G	0	68293810	G	A
14	chr14:68294269:C:G	0	68294269	G	C
14	chr14:68294806:C:T	0	68294806	T	C
14	chr14:68297537:A:G	0	68297537	G	A
14	chr14:68298941:G:A	0	68298941	A	G
14	chr14:68299007:T:G	0	68299007	G	T
14	chr14:68299588:C:G	0	68299588	G	C
14	chr14:68300094:G:A	0	68300094	A	G
14	chr14:68301255:G:T	0	68301255	T	G
14	chr14:68302465:A:G	0	68302465	G	A
14	chr14:68302478:C:T	0	68302478	T	C
14	chr14:68302993:A:C	0	68302993	C	A
14	chr14:68303981:A:C	0	68303981	C	A
14	chr14:68304102:G:A	0	68304102	A	G
14	chr14:68304733:A:G	0	68304733	G	A
14	chr14:68305893:A:G	0	68305893	G	A
14	chr14:68306581:C:G	0	68306581	G	C
14	chr14:68306636:G:A	0	68306636	A	G
14	chr14:68306863:G:C	0	68306863	C	G
14	chr14:68308137:T:G	0	68308137	G	T
14	chr14:68309343:T:C	0	68309343	C	T
14	chr14:68309453:G:A	0	68309453	A	G
14	chr14:68309491:A:G	0	68309491	G	A
14	chr14:68310325:T:C	0	68310325	C	T
14	chr14:68310488:T:G	0	68310488	G	T
14	chr14:68312264:C:T	0	68312264	T	C
14	chr14:68314878:C:T	0	68314878	T	C
14	chr14:68315583:G:A	0	68315583	A	G
14	chr14:68315600:C:T	0	68315600	T	C
14	chr14:68315887:C:T	0	68315887	T	C
14	chr14:68316557:T:C	0	68316557	C	T
14	chr14:68317074:A:C	0	68317074	C	A
14	chr14:68318182:G:A	0	68318182	A	G
14	chr14:68318360:G:A	0	68318360	A	G
14	chr14:68318616:G:A	0	68318616	A	G
14	chr14:68320070:T:C	0	68320070	C	T
14	chr14:68320080:G:A	0	68320080	A	G
14	chr14:68320276:A:G	0	68320276	G	A
14	chr14:68320289:A:G	0	68320289	G	A
14	chr14:68321164:A:C	0	68321164	C	A
14	chr14:68321290:C:T	0	68321290	T	C
14	chr14:68322207:C:T	0	68322207	T	C
14	chr14:68322251:T:C	0	68322251	C	T
14	chr14:68322966:T:C	0	68322966	C	T
14	chr14:68323194:T:G	0	68323194	G	T
14	chr14:68323266:T:G	0	68323266	G	T
14	chr14:68323580:C:T	0	68323580	T	C
14	chr14:68323862:G:A	0	68323862	A	G
14	chr14:68324167:T:A	0	68324167	A	T
14	chr14:68324219:T:G	0	68324219	G	T
14	chr14:68324927:C:T	0	68324927	T	C
14	chr14:68325523:G:A	0	68325523	A	G
14	chr14:68326145:A:G	0	68326145	G	A
14	chr14:68326209:G:A	0	68326209	A	G
14	chr14:68326837:T:C	0	68326837	C	T
14	chr14:68326987:C:T	0	68326987	T	C
14	chr14:68327378:TG:T	0	68327378	T	TG
14	chr14:68327795:A:G	0	68327795	G	A
14	chr14:68327805:A:G	0	68327805	G	A
14	chr14:68328492:G:A	0	68328492	A	G
14	chr14:68328992:G:A	0	68328992	A	G
14	chr14:68329162:C:T	0	68329162	T	C
14	chr14:68329458:A:G	0	68329458	G	A
14	chr14:68329748:G:A	0	68329748	A	G
14	chr14:68330082:C:T	0	68330082	T	C
14	chr14:68330213:A:G	0	68330213	G	A
14	chr14:68331154:G:A	0	68331154	A	G
14	chr14:68331935:TAAC:T	0	68331935	T	TAAC
14	chr14:68332312:T:C	0	68332312	C	T
14	chr14:68332385:A:T	0	68332385	T	A
14	chr14:68333070:A:C	0	68333070	C	A
14	chr14:68333142:G:A	0	68333142	A	G
14	chr14:68333275:CTG:C	0	68333275	C	CTG
14	chr14:68333676:G:A	0	68333676	A	G
14	chr14:68334085:T:C	0	68334085	C	T
14	chr14:68334428:G:A	0	68334428	A	G
14	chr14:68334509:A:G	0	68334509	G	A
14	chr14:68334974:A:T	0	68334974	T	A
14	chr14:68335705:T:C	0	68335705	C	T
14	chr14:68338606:T:A	0	68338606	A	T
14	chr14:68340415:A:G	0	68340415	G	A
14	chr14:68340581:T:C	0	68340581	C	T
14	chr14:68341681:T:C	0	68341681	C	T
14	chr14:68342107:A:G	0	68342107	G	A
14	chr14:68342730:T:TA	0	68342730	TA	T
14	chr14:68342847:T:A	0	68342847	A	T
14	chr14:68343093:A:C	0	68343093	C	A
14	chr14:68343122:ATACT:A	0	68343122	A	ATACT
14	chr14:68343427:G:A	0	68343427	A	G
14	chr14:68343500:G:T	0	68343500	T	G
14	chr14:68344522:C:G	0	68344522	G	C
14	chr14:68345613:C:G	0	68345613	G	C
14	chr14:68345945:T:C	0	68345945	C	T
14	chr14:68345953:C:T	0	68345953	T	C
14	chr14:68346315:C:T	0	68346315	T	C
14	chr14:68346398:T:C	0	68346398	C	T
14	chr14:68347930:A:G	0	68347930	G	A
14	chr14:68348382:C:T	0	68348382	T	C
14	chr14:68348544:G:A	0	68348544	A	G
14	chr14:68348788:G:A	0	68348788	A	G
14	chr14:68348792:A:G	0	68348792	G	A
14	chr14:68348796:G:A	0	68348796	A	G
14	chr14:68352517:T:C	0	68352517	C	T
14	chr14:68353353:C:T	0	68353353	T	C
14	chr14:68353418:A:G	0	68353418	G	A
14	chr14:68353419:T:G	0	68353419	G	T
14	chr14:68353433:G:A	0	68353433	A	G
14	chr14:68353803:T:G	0	68353803	G	T
14	chr14:68356267:C:T	0	68356267	T	C
14	chr14:68356402:C:T	0	68356402	T	C
14	chr14:68357248:T:C	0	68357248	C	T
14	chr14:68357740:C:CT	0	68357740	CT	C
14	chr14:68359609:G:A	0	68359609	A	G
14	chr14:68359802:C:T	0	68359802	T	C
14	chr14:68360600:C:G	0	68360600	G	C
14	chr14:68360758:A:G	0	68360758	G	A
14	chr14:68360932:C:T	0	68360932	T	C
14	chr14:68361581:A:G	0	68361581	G	A
14	chr14:68362578:A:G	0	68362578	G	A
14	chr14:68363046:C:A	0	68363046	A	C
14	chr14:68363047:CT:C	0	68363047	C	CT
14	chr14:68365373:A:G	0	68365373	G	A
14	chr14:68365482:A:G	0	68365482	G	A
14	chr14:68366097:T:C	0	68366097	C	T
14	chr14:68368321:G:A	0	68368321	A	G
14	chr14:68369652:A:G	0	68369652	G	A
14	chr14:68370734:G:A	0	68370734	A	G
14	chr14:68371165:A:C	0	68371165	C	A
14	chr14:68372883:C:T	0	68372883	T	C
14	chr14:68373350:G:A	0	68373350	A	G
14	chr14:68373384:A:G	0	68373384	G	A
14	chr14:68373653:C:G	0	68373653	G	C
14	chr14:68375162:G:A	0	68375162	A	G
14	chr14:68375443:A:G	0	68375443	G	A
14	chr14:68376888:G:C	0	68376888	C	G
14	chr14:68377472:A:T	0	68377472	T	A
14	chr14:68377723:C:T	0	68377723	T	C
14	chr14:68377868:G:A	0	68377868	A	G
14	chr14:68378062:C:T	0	68378062	T	C
14	chr14:68378078:C:G	0	68378078	G	C
14	chr14:68378110:C:T	0	68378110	T	C
14	chr14:68379193:G:A	0	68379193	A	G
14	chr14:68380105:A:G	0	68380105	G	A
14	chr14:68381545:G:A	0	68381545	A	G
14	chr14:68381926:C:T	0	68381926	T	C
14	chr14:68382496:ATTAT:A	0	68382496	A	ATTAT
14	chr14:68385593:G:A	0	68385593	A	G
14	chr14:68386158:G:A	0	68386158	A	G
14	chr14:68386866:G:A	0	68386866	A	G
14	chr14:68388345:A:G	0	68388345	G	A
14	chr14:68388653:C:T	0	68388653	T	C
14	chr14:68390539:C:G	0	68390539	G	C
14	chr14:68391280:T:C	0	68391280	C	T
14	chr14:68392064:T:C	0	68392064	C	T
14	chr14:68396197:A:G	0	68396197	G	A
14	chr14:68396207:C:T	0	68396207	T	C
14	chr14:68396215:C:T	0	68396215	T	C
14	chr14:68396303:T:C	0	68396303	C	T
14	chr14:68397594:T:C	0	68397594	C	T
14	chr14:68397740:C:T	0	68397740	T	C
14	chr14:68398153:G:A	0	68398153	A	G
14	chr14:68399541:G:A	0	68399541	A	G
14	chr14:68399602:G:A	0	68399602	A	G
14	chr14:68399810:A:G	0	68399810	G	A
14	chr14:68401572:C:G	0	68401572	G	C
14	chr14:68405389:G:A	0	68405389	A	G
14	chr14:68406580:T:C	0	68406580	C	T
14	chr14:68406810:T:G	0	68406810	G	T
14	chr14:68407379:C:T	0	68407379	T	C
14	chr14:68408064:C:G	0	68408064	G	C
14	chr14:68408343:G:C	0	68408343	C	G
14	chr14:68408412:A:G	0	68408412	G	A
14	chr14:68408534:G:T	0	68408534	T	G
14	chr14:68410533:G:A	0	68410533	A	G
14	chr14:68410812:T:C	0	68410812	C	T
14	chr14:68411321:A:G	0	68411321	G	A
14	chr14:68411652:C:A	0	68411652	A	C
14	chr14:68412219:A:G	0	68412219	G	A
14	chr14:68412269:G:A	0	68412269	A	G
14	chr14:68412374:C:T	0	68412374	T	C
14	chr14:68413070:T:C	0	68413070	C	T
14	chr14:68413705:C:T	0	68413705	T	C
14	chr14:68414036:A:G	0	68414036	G	A
14	chr14:68414164:C:T	0	68414164	T	C
14	chr14:68415564:G:A	0	68415564	A	G
14	chr14:68416263:C:T	0	68416263	T	C
14	chr14:68416971:C:T	0	68416971	T	C
14	chr14:68417835:A:G	0	68417835	G	A
14	chr14:68417884:C:T	0	68417884	T	C
14	chr14:68419095:A:G	0	68419095	G	A
14	chr14:68419692:T:G	0	68419692	G	T
14	chr14:68419814:A:AG	0	68419814	AG	A
14	chr14:68419876:A:G	0	68419876	G	A
14	chr14:68420406:G:C	0	68420406	C	G
14	chr14:68420464:A:G	0	68420464	G	A
14	chr14:68420851:A:G	0	68420851	G	A
14	chr14:68420950:T:C	0	68420950	C	T
14	chr14:68421069:C:A	0	68421069	A	C
14	chr14:68421321:C:T	0	68421321	T	C
14	chr14:68421942:T:C	0	68421942	C	T
14	chr14:68422898:T:C	0	68422898	C	T
14	chr14:68423393:A:G	0	68423393	G	A
14	chr14:68424076:T:C	0	68424076	C	T
14	chr14:68424077:G:A	0	68424077	A	G
14	chr14:68424608:G:A	0	68424608	A	G
14	chr14:68424777:C:T	0	68424777	T	C
14	chr14:68425077:T:C	0	68425077	C	T
14	chr14:68425345:A:T	0	68425345	T	A
14	chr14:68426962:A:G	0	68426962	G	A
14	chr14:68427128:A:C	0	68427128	C	A
14	chr14:68427244:C:T	0	68427244	T	C
14	chr14:68427247:G:A	0	68427247	A	G
14	chr14:68427355:A:G	0	68427355	G	A
14	chr14:68429325:G:A	0	68429325	A	G
14	chr14:68430308:G:A	0	68430308	A	G
14	chr14:68430709:T:G	0	68430709	G	T
14	chr14:68430999:C:T	0	68430999	T	C
14	chr14:68431089:T:C	0	68431089	C	T
14	chr14:68431155:G:A	0	68431155	A	G
14	chr14:68431537:A:G	0	68431537	G	A
14	chr14:68432138:T:G	0	68432138	G	T
14	chr14:68432791:A:T	0	68432791	T	A
14	chr14:68433051:T:C	0	68433051	C	T
14	chr14:68433544:C:A	0	68433544	A	C
14	chr14:68433709:G:A	0	68433709	A	G
14	chr14:68433813:G:A	0	68433813	A	G
14	chr14:68434156:T:G	0	68434156	G	T
14	chr14:68434559:T:C	0	68434559	C	T
14	chr14:68434675:T:C	0	68434675	C	T
14	chr14:68435280:T:C	0	68435280	C	T
14	chr14:68435990:T:G	0	68435990	G	T
14	chr14:68436255:A:G	0	68436255	G	A
14	chr14:68436474:T:C	0	68436474	C	T
14	chr14:68437332:C:A	0	68437332	A	C
14	chr14:68437342:A:G	0	68437342	G	A
14	chr14:68437432:A:T	0	68437432	T	A
14	chr14:68437595:C:T	0	68437595	T	C
14	chr14:68438971:A:G	0	68438971	G	A
14	chr14:68439257:C:T	0	68439257	T	C
14	chr14:68439506:T:TA	0	68439506	TA	T
14	chr14:68439568:C:T	0	68439568	T	C
14	chr14:68440049:C:T	0	68440049	T	C
14	chr14:68440116:G:A	0	68440116	A	G
14	chr14:68441131:G:C	0	68441131	C	G
14	chr14:68441271:G:A	0	68441271	A	G
14	chr14:68441309:G:A	0	68441309	A	G
14	chr14:68441315:G:A	0	68441315	A	G
14	chr14:68441317:T:C	0	68441317	C	T
14	chr14:68441322:C:CA	0	68441322	CA	C
14	chr14:68441339:A:G	0	68441339	G	A
14	chr14:68441741:C:T	0	68441741	T	C
14	chr14:68441999:G:T	0	68441999	T	G
14	chr14:68442143:G:A	0	68442143	A	G
14	chr14:68442671:G:C	0	68442671	C	G
14	chr14:68442854:T:C	0	68442854	C	T
14	chr14:68443238:A:G	0	68443238	G	A
14	chr14:68443321:G:C	0	68443321	C	G
14	chr14:68443434:G:A	0	68443434	A	G
14	chr14:68444552:G:A	0	68444552	A	G
14	chr14:68444837:T:C	0	68444837	C	T
14	chr14:68445297:G:A	0	68445297	A	G
14	chr14:68445969:G:T	0	68445969	T	G
14	chr14:68446065:A:G	0	68446065	G	A
14	chr14:68446468:A:G	0	68446468	G	A
14	chr14:68447210:C:G	0	68447210	G	C
14	chr14:68447251:A:G	0	68447251	G	A
14	chr14:68447295:T:C	0	68447295	C	T
14	chr14:68448128:A:G	0	68448128	G	A
14	chr14:68448392:T:G	0	68448392	G	T
14	chr14:68448470:G:C	0	68448470	C	G
14	chr14:68448816:T:C	0	68448816	C	T
14	chr14:68452299:A:T	0	68452299	T	A
14	chr14:68453378:G:A	0	68453378	A	G
14	chr14:68453661:T:A	0	68453661	A	T
14	chr14:68453662:C:T	0	68453662	T	C
14	chr14:68454168:C:T	0	68454168	T	C
14	chr14:68455131:G:A	0	68455131	A	G
14	chr14:68455304:T:C	0	68455304	C	T
14	chr14:68455330:A:G	0	68455330	G	A
14	chr14:68455738:T:A	0	68455738	A	T
14	chr14:68456256:T:A	0	68456256	A	T
14	chr14:68456295:T:G	0	68456295	G	T
14	chr14:68456748:A:G	0	68456748	G	A
14	chr14:68456784:C:T	0	68456784	T	C
14	chr14:68457191:A:G	0	68457191	G	A
14	chr14:68457264:T:C	0	68457264	C	T
14	chr14:68458188:A:G	0	68458188	G	A
14	chr14:68458202:T:C	0	68458202	C	T
14	chr14:68458475:G:A	0	68458475	A	G
14	chr14:68459476:G:T	0	68459476	T	G
14	chr14:68459502:G:A	0	68459502	A	G
14	chr14:68460048:C:T	0	68460048	T	C
14	chr14:68460825:G:A	0	68460825	A	G
14	chr14:68461228:G:A	0	68461228	A	G
14	chr14:68461277:C:T	0	68461277	T	C
14	chr14:68461789:A:G	0	68461789	G	A
14	chr14:68462169:A:G	0	68462169	G	A
14	chr14:68462566:C:G	0	68462566	G	C
14	chr14:68462646:T:C	0	68462646	C	T
14	chr14:68463392:G:A	0	68463392	A	G
14	chr14:68463948:A:G	0	68463948	G	A
14	chr14:68464024:T:C	0	68464024	C	T
14	chr14:68465920:G:T	0	68465920	T	G
14	chr14:68466126:T:C	0	68466126	C	T
14	chr14:68466453:A:C	0	68466453	C	A
14	chr14:68468395:G:A	0	68468395	A	G
14	chr14:68468681:G:A	0	68468681	A	G
14	chr14:68469970:T:C	0	68469970	C	T
14	chr14:68471647:A:G	0	68471647	G	A
14	chr14:68474238:A:ATT	0	68474238	ATT	A
14	chr14:68474520:G:C	0	68474520	C	G
14	chr14:68475352:T:C	0	68475352	C	T
14	chr14:68475680:A:G	0	68475680	G	A
14	chr14:68475692:A:T	0	68475692	T	A
14	chr14:68476444:C:T	0	68476444	T	C
14	chr14:68477356:A:G	0	68477356	G	A
14	chr14:68477430:T:G	0	68477430	G	T
14	chr14:68477528:T:C	0	68477528	C	T
14	chr14:68477906:G:A	0	68477906	A	G
14	chr14:68479911:T:C	0	68479911	C	T
14	chr14:68480615:G:A	0	68480615	A	G
14	chr14:68481199:T:C	0	68481199	C	T
14	chr14:68481401:G:A	0	68481401	A	G
14	chr14:68481427:A:G	0	68481427	G	A
14	chr14:68481895:T:C	0	68481895	C	T
14	chr14:68482840:T:A	0	68482840	A	T
14	chr14:68483635:A:G	0	68483635	G	A
14	chr14:68484514:C:T	0	68484514	T	C
14	chr14:68484744:A:AT	0	68484744	AT	A
14	chr14:68485808:A:G	0	68485808	G	A
14	chr14:68487100:G:A	0	68487100	A	G
14	chr14:68488984:A:G	0	68488984	G	A
14	chr14:68489092:T:C	0	68489092	C	T
14	chr14:68490768:A:T	0	68490768	T	A
14	chr14:68492275:C:T	0	68492275	T	C
14	chr14:68492512:A:G	0	68492512	G	A
14	chr14:68492638:A:G	0	68492638	G	A
14	chr14:68492661:T:C	0	68492661	C	T
14	chr14:68492869:A:G	0	68492869	G	A
14	chr14:68492994:C:T	0	68492994	T	C
14	chr14:68495507:G:C	0	68495507	C	G
14	chr14:68495549:C:T	0	68495549	T	C
14	chr14:68495625:CTG:C	0	68495625	C	CTG
14	chr14:68495787:T:G	0	68495787	G	T
14	chr14:68496123:C:G	0	68496123	G	C
14	chr14:68496365:T:C	0	68496365	C	T
14	chr14:68497029:C:T	0	68497029	T	C
14	chr14:68500665:G:A	0	68500665	A	G
14	chr14:68501834:C:G	0	68501834	G	C
14	chr14:68502267:A:T	0	68502267	T	A
14	chr14:68504277:G:C	0	68504277	C	G
14	chr14:68506368:C:T	0	68506368	T	C
14	chr14:68506382:C:T	0	68506382	T	C
14	chr14:68506738:G:A	0	68506738	A	G
14	chr14:68507200:A:G	0	68507200	G	A
14	chr14:68507693:A:G	0	68507693	G	A
14	chr14:68507791:A:G	0	68507791	G	A
14	chr14:68508657:C:T	0	68508657	T	C
14	chr14:68509260:AG:A	0	68509260	A	AG
14	chr14:68510047:A:G	0	68510047	G	A
14	chr14:68510254:C:T	0	68510254	T	C
14	chr14:68510276:T:G	0	68510276	G	T
14	chr14:68510376:G:A	0	68510376	A	G
14	chr14:68510773:A:G	0	68510773	G	A
14	chr14:68510783:T:C	0	68510783	C	T
14	chr14:68511797:AG:A	0	68511797	A	AG
14	chr14:68512072:G:A	0	68512072	A	G
14	chr14:68512267:CA:C	0	68512267	C	CA
14	chr14:68513079:G:A	0	68513079	A	G
14	chr14:68513118:T:C	0	68513118	C	T
14	chr14:68513212:A:G	0	68513212	G	A
14	chr14:68516076:C:T	0	68516076	T	C
14	chr14:68516410:C:T	0	68516410	T	C
14	chr14:68516443:G:A	0	68516443	A	G
14	chr14:68517625:A:G	0	68517625	G	A
14	chr14:68517648:G:T	0	68517648	T	G
14	chr14:68518889:A:G	0	68518889	G	A
14	chr14:68519319:A:T	0	68519319	T	A
14	chr14:68519440:C:T	0	68519440	T	C
14	chr14:68520282:G:A	0	68520282	A	G
14	chr14:68522886:T:C	0	68522886	C	T
14	chr14:68523291:A:G	0	68523291	G	A
14	chr14:68523873:C:T	0	68523873	T	C
14	chr14:68524210:G:C	0	68524210	C	G
14	chr14:68524324:G:A	0	68524324	A	G
14	chr14:68526861:G:A	0	68526861	A	G
14	chr14:68528181:G:C	0	68528181	C	G
14	chr14:68529749:A:G	0	68529749	G	A
14	chr14:68529774:A:G	0	68529774	G	A
14	chr14:68529847:C:T	0	68529847	T	C
14	chr14:68530014:G:A	0	68530014	A	G
14	chr14:68530137:T:TAA	0	68530137	TAA	T
14	chr14:68530259:T:C	0	68530259	C	T
14	chr14:68530291:A:T	0	68530291	T	A
14	chr14:68530292:A:T	0	68530292	T	A
14	chr14:68530579:A:G	0	68530579	G	A
14	chr14:68530860:C:G	0	68530860	G	C
14	chr14:68530897:T:G	0	68530897	G	T
14	chr14:68531478:T:A	0	68531478	A	T
14	chr14:68531603:A:G	0	68531603	G	A
14	chr14:68531909:G:A	0	68531909	A	G
14	chr14:68532216:A:G	0	68532216	G	A
14	chr14:68532614:A:G	0	68532614	G	A
14	chr14:68533100:A:G	0	68533100	G	A
14	chr14:68533631:C:T	0	68533631	T	C
14	chr14:68533676:GAGA:G	0	68533676	G	GAGA
14	chr14:68534603:T:C	0	68534603	C	T
14	chr14:68535084:G:A	0	68535084	A	G
14	chr14:68535802:T:C	0	68535802	C	T
14	chr14:68536271:A:G	0	68536271	G	A
14	chr14:68536600:A:G	0	68536600	G	A
14	chr14:68536787:A:C	0	68536787	C	A
14	chr14:68536963:T:C	0	68536963	C	T
14	chr14:68537249:A:G	0	68537249	G	A
14	chr14:68537253:T:C	0	68537253	C	T
14	chr14:68537325:C:T	0	68537325	T	C
14	chr14:68538088:T:C	0	68538088	C	T
14	chr14:68538897:G:A	0	68538897	A	G
14	chr14:68539160:G:T	0	68539160	T	G
14	chr14:68539170:G:A	0	68539170	A	G
14	chr14:68540038:T:C	0	68540038	C	T
14	chr14:68540196:A:G	0	68540196	G	A
14	chr14:68540515:A:G	0	68540515	G	A
14	chr14:68540615:C:T	0	68540615	T	C
14	chr14:68541610:T:C	0	68541610	C	T
14	chr14:68541858:G:A	0	68541858	A	G
14	chr14:68541976:T:C	0	68541976	C	T
14	chr14:68542449:A:G	0	68542449	G	A
14	chr14:68542781:C:G	0	68542781	G	C
14	chr14:68543973:T:G	0	68543973	G	T
14	chr14:68544208:A:C	0	68544208	C	A
14	chr14:68544488:A:T	0	68544488	T	A
14	chr14:68545229:A:G	0	68545229	G	A
14	chr14:68545255:T:C	0	68545255	C	T
14	chr14:68545501:T:C	0	68545501	C	T
14	chr14:68545638:C:G	0	68545638	G	C
14	chr14:68545740:G:A	0	68545740	A	G
14	chr14:68545752:G:A	0	68545752	A	G
14	chr14:68545859:T:G	0	68545859	G	T
14	chr14:68547735:C:T	0	68547735	T	C
14	chr14:68548647:T:C	0	68548647	C	T
14	chr14:68549650:G:A	0	68549650	A	G
14	chr14:68549928:T:C	0	68549928	C	T
14	chr14:68550152:C:T	0	68550152	T	C
14	chr14:68550878:T:G	0	68550878	G	T
14	chr14:68552088:C:A	0	68552088	A	C
14	chr14:68552445:G:A	0	68552445	A	G
14	chr14:68552821:C:T	0	68552821	T	C
14	chr14:68553608:C:T	0	68553608	T	C
14	chr14:68553773:C:G	0	68553773	G	C
14	chr14:68555049:T:C	0	68555049	C	T
14	chr14:68555317:C:T	0	68555317	T	C
14	chr14:68556007:G:A	0	68556007	A	G
14	chr14:68556367:C:T	0	68556367	T	C
14	chr14:68557063:A:T	0	68557063	T	A
14	chr14:68557282:A:G	0	68557282	G	A
14	chr14:68557544:C:T	0	68557544	T	C
14	chr14:68558850:A:G	0	68558850	G	A
14	chr14:68559009:A:G	0	68559009	G	A
14	chr14:68559483:T:C	0	68559483	C	T
14	chr14:68559662:G:A	0	68559662	A	G
14	chr14:68559671:G:A	0	68559671	A	G
14	chr14:68561149:A:G	0	68561149	G	A
14	chr14:68561567:C:A	0	68561567	A	C
14	chr14:68561632:C:T	0	68561632	T	C
14	chr14:68561886:A:G	0	68561886	G	A
14	chr14:68562024:G:A	0	68562024	A	G
14	chr14:68562062:T:C	0	68562062	C	T
14	chr14:68562256:G:A	0	68562256	A	G
14	chr14:68562508:C:T	0	68562508	T	C
14	chr14:68563767:A:C	0	68563767	C	A
14	chr14:68563935:C:A	0	68563935	A	C
14	chr14:68564567:T:A	0	68564567	A	T
14	chr14:68565143:G:A	0	68565143	A	G
14	chr14:68565151:T:A	0	68565151	A	T
14	chr14:68566272:T:G	0	68566272	G	T
14	chr14:68567523:T:G	0	68567523	G	T
14	chr14:68567965:C:T	0	68567965	T	C
14	chr14:68568708:G:A	0	68568708	A	G
14	chr14:68568782:C:T	0	68568782	T	C
14	chr14:68569410:G:A	0	68569410	A	G
14	chr14:68569712:G:A	0	68569712	A	G
14	chr14:68570603:A:G	0	68570603	G	A
14	chr14:68571220:T:C	0	68571220	C	T
14	chr14:68571424:T:C	0	68571424	C	T
14	chr14:68572199:G:A	0	68572199	A	G
14	chr14:68572264:G:A	0	68572264	A	G
14	chr14:68572329:C:T	0	68572329	T	C
14	chr14:68573361:T:C	0	68573361	C	T
14	chr14:68574356:A:G	0	68574356	G	A
14	chr14:68574439:C:T	0	68574439	T	C
14	chr14:68574620:G:A	0	68574620	A	G
14	chr14:68575374:G:A	0	68575374	A	G
14	chr14:68575550:G:A	0	68575550	A	G
14	chr14:68575555:G:T	0	68575555	T	G
14	chr14:68575951:A:G	0	68575951	G	A
14	chr14:68576274:A:G	0	68576274	G	A
14	chr14:68577005:T:C	0	68577005	C	T
14	chr14:68577253:G:A	0	68577253	A	G
14	chr14:68577837:C:T	0	68577837	T	C
14	chr14:68578272:G:A	0	68578272	A	G
14	chr14:68578665:G:A	0	68578665	A	G
14	chr14:68578743:A:T	0	68578743	T	A
14	chr14:68579159:A:G	0	68579159	G	A
14	chr14:68580289:C:T	0	68580289	T	C
14	chr14:68580371:AGCT:A	0	68580371	A	AGCT
14	chr14:68580735:C:T	0	68580735	T	C
14	chr14:68580985:A:G	0	68580985	G	A
14	chr14:68582716:T:C	0	68582716	C	T
14	chr14:68583168:A:T	0	68583168	T	A
14	chr14:68583748:A:G	0	68583748	G	A
14	chr14:68585183:T:G	0	68585183	G	T
14	chr14:68585431:C:T	0	68585431	T	C
14	chr14:68585686:G:C	0	68585686	C	G
14	chr14:68585707:T:C	0	68585707	C	T
14	chr14:68586030:C:T	0	68586030	T	C
14	chr14:68586090:CT:C	0	68586090	C	CT
14	chr14:68586362:T:C	0	68586362	C	T
14	chr14:68586817:T:C	0	68586817	C	T
14	chr14:68587964:G:A	0	68587964	A	G
14	chr14:68588111:T:C	0	68588111	C	T
14	chr14:68588811:T:C	0	68588811	C	T
14	chr14:68589026:C:T	0	68589026	T	C
14	chr14:68590044:C:G	0	68590044	G	C
14	chr14:68591353:A:G	0	68591353	G	A
14	chr14:68592734:T:A	0	68592734	A	T
14	chr14:68592903:G:GATCT	0	68592903	GATCT	G
14	chr14:68592976:T:C	0	68592976	C	T
14	chr14:68593074:A:C	0	68593074	C	A
14	chr14:68593351:A:G	0	68593351	G	A
14	chr14:68593462:G:A	0	68593462	A	G
14	chr14:68593485:A:G	0	68593485	G	A
14	chr14:68593866:C:T	0	68593866	T	C
14	chr14:68595397:C:T	0	68595397	T	C
14	chr14:68595606:G:A	0	68595606	A	G
14	chr14:68596133:C:T	0	68596133	T	C
14	chr14:68596358:C:T	0	68596358	T	C
14	chr14:68596713:A:C	0	68596713	C	A
14	chr14:68596804:C:T	0	68596804	T	C
14	chr14:68596847:A:G	0	68596847	G	A
14	chr14:68597191:G:A	0	68597191	A	G
14	chr14:68597740:T:C	0	68597740	C	T
14	chr14:68597849:G:A	0	68597849	A	G
14	chr14:68598649:A:G	0	68598649	G	A
14	chr14:68599842:C:G	0	68599842	G	C
14	chr14:68600012:A:G	0	68600012	G	A
14	chr14:68600026:G:A	0	68600026	A	G
14	chr14:68600454:G:A	0	68600454	A	G
14	chr14:68600921:A:G	0	68600921	G	A
14	chr14:68601199:G:A	0	68601199	A	G
14	chr14:68601208:A:G	0	68601208	G	A
14	chr14:68601393:T:C	0	68601393	C	T
14	chr14:68601648:G:A	0	68601648	A	G
14	chr14:68601667:A:G	0	68601667	G	A
14	chr14:68602106:T:C	0	68602106	C	T
14	chr14:68602520:AGC:A	0	68602520	A	AGC
14	chr14:68602699:G:A	0	68602699	A	G
14	chr14:68602792:A:C	0	68602792	C	A
14	chr14:68602800:G:A	0	68602800	A	G
14	chr14:68602877:T:C	0	68602877	C	T
14	chr14:68604294:T:TC	0	68604294	TC	T
14	chr14:68604814:C:CATGG	0	68604814	CATGG	C
14	chr14:68604882:G:A	0	68604882	A	G
14	chr14:68605010:C:T	0	68605010	T	C
14	chr14:68605028:A:G	0	68605028	G	A
14	chr14:68605106:A:G	0	68605106	G	A
14	chr14:68605219:A:G	0	68605219	G	A
14	chr14:68605386:T:G	0	68605386	G	T
14	chr14:68606161:T:C	0	68606161	C	T
14	chr14:68606525:A:C	0	68606525	C	A
14	chr14:68607109:C:T	0	68607109	T	C
14	chr14:68607255:C:T	0	68607255	T	C
14	chr14:68607299:T:C	0	68607299	C	T
14	chr14:68607652:ATCT:A	0	68607652	A	ATCT
14	chr14:68607744:G:A	0	68607744	A	G
14	chr14:68607789:T:C	0	68607789	C	T
14	chr14:68607814:A:G	0	68607814	G	A
14	chr14:68607967:A:G	0	68607967	G	A
14	chr14:68609061:T:C	0	68609061	C	T
14	chr14:68610450:C:T	0	68610450	T	C
14	chr14:68610531:C:T	0	68610531	T	C
14	chr14:68610725:G:A	0	68610725	A	G
14	chr14:68610877:GTGTGTGTGTC:G	0	68610877	G	GTGTGTGTGTC
14	chr14:68610910:G:A	0	68610910	A	G
14	chr14:68610971:G:A	0	68610971	A	G
14	chr14:68610982:T:A	0	68610982	A	T
14	chr14:68611357:A:C	0	68611357	C	A
14	chr14:68611801:G:C	0	68611801	C	G
14	chr14:68612281:C:T	0	68612281	T	C
14	chr14:68612461:A:G	0	68612461	G	A
14	chr14:68612590:T:G	0	68612590	G	T
14	chr14:68612695:T:C	0	68612695	C	T
14	chr14:68613182:A:G	0	68613182	G	A
14	chr14:68613251:A:G	0	68613251	G	A
14	chr14:68613349:T:C	0	68613349	C	T
14	chr14:68613554:T:C	0	68613554	C	T
14	chr14:68613574:T:C	0	68613574	C	T
14	chr14:68613687:T:C	0	68613687	C	T
14	chr14:68613741:A:G	0	68613741	G	A
14	chr14:68614462:G:A	0	68614462	A	G
14	chr14:68614556:A:G	0	68614556	G	A
14	chr14:68615057:G:A	0	68615057	A	G
14	chr14:68615200:G:T	0	68615200	T	G
14	chr14:68615908:A:G	0	68615908	G	A
14	chr14:68617714:C:T	0	68617714	T	C
14	chr14:68618259:A:G	0	68618259	G	A
14	chr14:68618368:A:G	0	68618368	G	A
14	chr14:68618406:C:G	0	68618406	G	C
14	chr14:68619217:G:A	0	68619217	A	G
14	chr14:68619799:G:C	0	68619799	C	G
14	chr14:68619876:G:C	0	68619876	C	G
14	chr14:68620031:G:C	0	68620031	C	G
14	chr14:68620345:G:A	0	68620345	A	G
14	chr14:68621567:T:C	0	68621567	C	T
14	chr14:68621688:C:T	0	68621688	T	C
14	chr14:68621796:A:AT	0	68621796	AT	A
14	chr14:68621923:C:T	0	68621923	T	C
14	chr14:68622189:T:C	0	68622189	C	T
14	chr14:68622192:C:T	0	68622192	T	C
14	chr14:68622908:T:C	0	68622908	C	T
14	chr14:68623048:C:T	0	68623048	T	C
14	chr14:68623186:T:C	0	68623186	C	T
14	chr14:68623720:A:T	0	68623720	T	A
14	chr14:68623795:A:G	0	68623795	G	A
14	chr14:68624039:C:T	0	68624039	T	C
14	chr14:68624079:T:C	0	68624079	C	T
14	chr14:68624972:A:C	0	68624972	C	A
14	chr14:68626920:T:A	0	68626920	A	T
14	chr14:68626990:G:C	0	68626990	C	G
14	chr14:68627686:A:T	0	68627686	T	A
14	chr14:68628562:G:A	0	68628562	A	G
14	chr14:68628571:C:G	0	68628571	G	C
14	chr14:68628757:T:C	0	68628757	C	T
14	chr14:68629211:A:G	0	68629211	G	A
14	chr14:68630655:C:T	0	68630655	T	C
14	chr14:68630690:C:T	0	68630690	T	C
14	chr14:68630699:G:A	0	68630699	A	G
14	chr14:68631916:A:G	0	68631916	G	A
14	chr14:68631963:C:T	0	68631963	T	C
14	chr14:68631964:A:G	0	68631964	G	A
14	chr14:68632099:G:T	0	68632099	T	G
14	chr14:68632198:T:C	0	68632198	C	T
14	chr14:68634483:G:A	0	68634483	A	G
14	chr14:68637955:A:G	0	68637955	G	A
14	chr14:68638026:C:G	0	68638026	G	C
14	chr14:68638624:A:G	0	68638624	G	A
14	chr14:68639425:CA:C	0	68639425	C	CA
14	chr14:68639616:C:G	0	68639616	G	C
14	chr14:68640279:G:C	0	68640279	C	G
14	chr14:68641314:C:A	0	68641314	A	C
14	chr14:68641369:A:T	0	68641369	T	A
14	chr14:68641698:T:C	0	68641698	C	T
14	chr14:68641839:G:A	0	68641839	A	G
14	chr14:68642072:A:G	0	68642072	G	A
14	chr14:68642235:G:A	0	68642235	A	G
14	chr14:68642664:T:A	0	68642664	A	T
14	chr14:68643186:C:G	0	68643186	G	C
14	chr14:68643359:G:A	0	68643359	A	G
14	chr14:68643631:G:A	0	68643631	A	G
14	chr14:68643813:T:C	0	68643813	C	T
14	chr14:68645922:A:AT	0	68645922	AT	A
14	chr14:68646001:C:T	0	68646001	T	C
14	chr14:68646758:A:G	0	68646758	G	A
14	chr14:68646800:C:T	0	68646800	T	C
14	chr14:68647391:G:A	0	68647391	A	G
14	chr14:68648953:C:T	0	68648953	T	C
14	chr14:68649190:A:G	0	68649190	G	A
14	chr14:68649343:A:G	0	68649343	G	A
14	chr14:68649867:C:T	0	68649867	T	C
14	chr14:68649959:G:A	0	68649959	A	G
14	chr14:68650143:G:A	0	68650143	A	G
14	chr14:68650461:A:G	0	68650461	G	A
14	chr14:68650581:G:A	0	68650581	A	G
14	chr14:68650670:A:G	0	68650670	G	A
14	chr14:68650733:T:C	0	68650733	C	T
14	chr14:68650795:T:C	0	68650795	C	T
14	chr14:68651034:C:T	0	68651034	T	C
14	chr14:68651524:G:T	0	68651524	T	G
14	chr14:68651965:A:G	0	68651965	G	A
14	chr14:68652081:A:G	0	68652081	G	A
14	chr14:68652249:C:T	0	68652249	T	C
14	chr14:68653046:G:T	0	68653046	T	G
14	chr14:68653356:A:G	0	68653356	G	A
14	chr14:68653768:C:T	0	68653768	T	C
14	chr14:68655597:G:A	0	68655597	A	G
14	chr14:68656080:C:T	0	68656080	T	C
14	chr14:68656435:CTG:C	0	68656435	C	CTG
14	chr14:68656688:G:A	0	68656688	A	G
14	chr14:68657053:A:G	0	68657053	G	A
14	chr14:68658095:G:A	0	68658095	A	G
14	chr14:68658140:G:C	0	68658140	C	G
14	chr14:68659319:G:A	0	68659319	A	G
14	chr14:68659841:C:A	0	68659841	A	C
14	chr14:68660027:T:C	0	68660027	C	T
14	chr14:68660668:A:G	0	68660668	G	A
14	chr14:68661235:C:T	0	68661235	T	C
14	chr14:68661368:C:T	0	68661368	T	C
14	chr14:68661478:G:A	0	68661478	A	G
14	chr14:68663063:A:G	0	68663063	G	A
14	chr14:68663353:A:G	0	68663353	G	A
14	chr14:68663374:G:T	0	68663374	T	G
14	chr14:68663659:A:G	0	68663659	G	A
14	chr14:68663862:A:C	0	68663862	C	A
14	chr14:68663871:C:T	0	68663871	T	C
14	chr14:68665245:C:T	0	68665245	T	C
14	chr14:68665547:T:C	0	68665547	C	T
14	chr14:68666551:C:T	0	68666551	T	C
14	chr14:68666853:C:T	0	68666853	T	C
14	chr14:68667419:AGCTGGTTGT:A	0	68667419	A	AGCTGGTTGT
14	chr14:68667430:AAT:A	0	68667430	A	AAT
14	chr14:68667449:A:AG	0	68667449	AG	A
14	chr14:68667454:A:AG	0	68667454	AG	A
14	chr14:68667455:TATAAAAA:T	0	68667455	T	TATAAAAA
14	chr14:68667547:A:G	0	68667547	G	A
14	chr14:68667813:A:C	0	68667813	C	A
14	chr14:68668687:C:G	0	68668687	G	C
14	chr14:68668750:G:A	0	68668750	A	G
14	chr14:68671188:G:A	0	68671188	A	G
14	chr14:68671654:A:G	0	68671654	G	A
14	chr14:68671780:G:A	0	68671780	A	G
14	chr14:68672945:A:G	0	68672945	G	A
14	chr14:68673007:A:G	0	68673007	G	A
14	chr14:68673410:CAT:C	0	68673410	C	CAT
14	chr14:68673633:CACAT:C	0	68673633	C	CACAT
14	chr14:68673644:A:G	0	68673644	G	A
14	chr14:68673790:A:G	0	68673790	G	A
14	chr14:68674071:C:T	0	68674071	T	C
14	chr14:68674552:T:A	0	68674552	A	T
14	chr14:68674667:T:C	0	68674667	C	T
14	chr14:68675363:C:T	0	68675363	T	C
14	chr14:68675673:A:G	0	68675673	G	A
14	chr14:68676821:G:A	0	68676821	A	G
14	chr14:68677825:C:T	0	68677825	T	C
14	chr14:68678573:G:C	0	68678573	C	G
14	chr14:68680107:A:T	0	68680107	T	A
14	chr14:68680284:A:G	0	68680284	G	A
14	chr14:68681410:A:G	0	68681410	G	A
14	chr14:68682061:A:G	0	68682061	G	A
14	chr14:68682563:T:C	0	68682563	C	T
14	chr14:68682655:A:G	0	68682655	G	A
14	chr14:68682839:T:G	0	68682839	G	T
14	chr14:68683145:A:G	0	68683145	G	A
14	chr14:68683358:T:G	0	68683358	G	T
14	chr14:68684168:T:G	0	68684168	G	T
14	chr14:68684629:A:G	0	68684629	G	A
14	chr14:68684727:C:T	0	68684727	T	C
14	chr14:68684957:T:TC	0	68684957	TC	T
14	chr14:68685052:G:A	0	68685052	A	G
14	chr14:68686738:T:G	0	68686738	G	T
14	chr14:68686794:C:T	0	68686794	T	C
14	chr14:68687294:C:T	0	68687294	T	C
14	chr14:68688063:G:A	0	68688063	A	G
14	chr14:68688212:A:G	0	68688212	G	A
14	chr14:68688566:C:T	0	68688566	T	C
14	chr14:68688633:T:C	0	68688633	C	T
14	chr14:68688910:G:A	0	68688910	A	G
14	chr14:68689079:G:A	0	68689079	A	G
14	chr14:68689383:T:C	0	68689383	C	T
14	chr14:68689545:G:A	0	68689545	A	G
14	chr14:68690146:G:GTGA	0	68690146	GTGA	G
14	chr14:68690375:G:A	0	68690375	A	G
14	chr14:68690639:A:C	0	68690639	C	A
14	chr14:68690698:G:A	0	68690698	A	G
14	chr14:68691411:A:C	0	68691411	C	A
14	chr14:68691998:G:A	0	68691998	A	G
14	chr14:68692240:T:C	0	68692240	C	T
14	chr14:68692781:CCT:C	0	68692781	C	CCT
14	chr14:68693031:C:T	0	68693031	T	C
14	chr14:68693770:G:A	0	68693770	A	G
14	chr14:68694457:T:C	0	68694457	C	T
14	chr14:68694614:G:A	0	68694614	A	G
14	chr14:68695326:C:T	0	68695326	T	C
14	chr14:68695954:T:C	0	68695954	C	T
14	chr14:68696393:T:G	0	68696393	G	T
14	chr14:68696738:A:G	0	68696738	G	A
14	chr14:68696907:T:C	0	68696907	C	T
14	chr14:68698036:A:G	0	68698036	G	A
14	chr14:68698241:T:G	0	68698241	G	T
14	chr14:68698624:G:A	0	68698624	A	G
14	chr14:68699321:C:T	0	68699321	T	C
14	chr14:68699392:A:G	0	68699392	G	A
14	chr14:68699947:C:A	0	68699947	A	C
14	chr14:68700220:A:C	0	68700220	C	A
14	chr14:68700522:A:AAG	0	68700522	AAG	A
14	chr14:68700932:A:G	0	68700932	G	A
14	chr14:68701021:G:A	0	68701021	A	G
14	chr14:68701491:C:A	0	68701491	A	C
14	chr14:68702091:C:T	0	68702091	T	C
14	chr14:68703346:A:G	0	68703346	G	A
14	chr14:68703418:G:A	0	68703418	A	G
14	chr14:68703634:A:T	0	68703634	T	A
14	chr14:68704286:A:G	0	68704286	G	A
14	chr14:68704442:C:T	0	68704442	T	C
14	chr14:68704787:C:A	0	68704787	A	C
14	chr14:68704896:A:C	0	68704896	C	A
14	chr14:68704935:A:G	0	68704935	G	A
14	chr14:68705073:G:A	0	68705073	A	G
14	chr14:68705225:T:C	0	68705225	C	T
14	chr14:68705449:G:A	0	68705449	A	G
14	chr14:68706535:C:T	0	68706535	T	C
14	chr14:68707876:A:T	0	68707876	T	A
14	chr14:68709297:G:A	0	68709297	A	G
14	chr14:68709670:C:T	0	68709670	T	C
14	chr14:68710698:A:G	0	68710698	G	A
14	chr14:68711524:C:T	0	68711524	T	C
14	chr14:68711543:G:A	0	68711543	A	G
14	chr14:68711658:A:T	0	68711658	T	A
14	chr14:68711741:C:T	0	68711741	T	C
14	chr14:68711980:A:G	0	68711980	G	A
14	chr14:68712078:C:A	0	68712078	A	C
14	chr14:68712260:G:A	0	68712260	A	G
14	chr14:68713112:T:C	0	68713112	C	T
14	chr14:68713639:A:G	0	68713639	G	A
14	chr14:68714076:C:T	0	68714076	T	C
14	chr14:68714705:G:T	0	68714705	T	G
14	chr14:68714712:T:C	0	68714712	C	T
14	chr14:68715319:C:T	0	68715319	T	C
14	chr14:68715416:C:T	0	68715416	T	C
14	chr14:68716763:A:G	0	68716763	G	A
14	chr14:68717053:T:A	0	68717053	A	T
14	chr14:68717370:G:C	0	68717370	C	G
14	chr14:68717386:T:C	0	68717386	C	T
14	chr14:68717508:A:G	0	68717508	G	A
14	chr14:68717605:A:G	0	68717605	G	A
14	chr14:68717670:G:A	0	68717670	A	G
14	chr14:68718868:G:T	0	68718868	T	G
14	chr14:68718997:A:C	0	68718997	C	A
14	chr14:68719737:G:A	0	68719737	A	G
14	chr14:68719762:T:C	0	68719762	C	T
14	chr14:68719821:C:T	0	68719821	T	C
14	chr14:68719944:A:C	0	68719944	C	A
14	chr14:68720393:A:T	0	68720393	T	A
14	chr14:68720474:A:C	0	68720474	C	A
14	chr14:68720488:G:A	0	68720488	A	G
14	chr14:68721008:C:T	0	68721008	T	C
14	chr14:68721603:ACAGGAGTGAGC:A	0	68721603	A	ACAGGAGTGAGC
14	chr14:68721620:C:T	0	68721620	T	C
14	chr14:68721978:A:C	0	68721978	C	A
14	chr14:68722212:T:C	0	68722212	C	T
14	chr14:68722702:T:C	0	68722702	C	T
14	chr14:68723063:C:G	0	68723063	G	C
14	chr14:68723352:T:C	0	68723352	C	T
14	chr14:68723446:G:A	0	68723446	A	G
14	chr14:68724175:C:T	0	68724175	T	C
14	chr14:68724947:A:C	0	68724947	C	A
14	chr14:68725369:C:T	0	68725369	T	C
14	chr14:68725642:T:G	0	68725642	G	T
14	chr14:68725828:T:C	0	68725828	C	T
14	chr14:68726022:C:T	0	68726022	T	C
14	chr14:68726108:T:C	0	68726108	C	T
14	chr14:68726568:T:A	0	68726568	A	T
14	chr14:68726610:C:A	0	68726610	A	C
14	chr14:68726744:T:C	0	68726744	C	T
14	chr14:68726854:C:T	0	68726854	T	C
14	chr14:68727184:G:T	0	68727184	T	G
14	chr14:68727248:A:C	0	68727248	C	A
14	chr14:68727624:A:G	0	68727624	G	A
14	chr14:68727783:G:A	0	68727783	A	G
14	chr14:68728044:T:C	0	68728044	C	T
14	chr14:68728148:T:G	0	68728148	G	T
14	chr14:68728314:T:C	0	68728314	C	T
14	chr14:68728393:C:T	0	68728393	T	C
14	chr14:68728404:A:T	0	68728404	T	A
14	chr14:68728540:A:G	0	68728540	G	A
14	chr14:68728630:C:A	0	68728630	A	C
14	chr14:68728686:C:T	0	68728686	T	C
14	chr14:68728899:G:A	0	68728899	A	G
14	chr14:68729109:T:A	0	68729109	A	T
14	chr14:68729220:G:C	0	68729220	C	G
14	chr14:68729417:T:C	0	68729417	C	T
14	chr14:68730261:G:A	0	68730261	A	G
14	chr14:68730722:T:C	0	68730722	C	T
14	chr14:68731208:G:A	0	68731208	A	G
14	chr14:68731814:T:C	0	68731814	C	T
14	chr14:68732159:A:G	0	68732159	G	A
14	chr14:68732200:A:G	0	68732200	G	A
14	chr14:68732394:G:A	0	68732394	A	G
14	chr14:68732462:A:G	0	68732462	G	A
14	chr14:68733125:G:A	0	68733125	A	G
14	chr14:68734218:C:T	0	68734218	T	C
14	chr14:68734286:A:G	0	68734286	G	A
14	chr14:68734601:C:T	0	68734601	T	C
14	chr14:68735140:AC:A	0	68735140	A	AC
14	chr14:68735241:T:C	0	68735241	C	T
14	chr14:68736109:T:C	0	68736109	C	T
14	chr14:68736322:G:A	0	68736322	A	G
14	chr14:68736428:G:A	0	68736428	A	G
14	chr14:68736757:AG:A	0	68736757	A	AG
14	chr14:68736789:C:T	0	68736789	T	C
14	chr14:68736960:G:A	0	68736960	A	G
14	chr14:68738075:T:C	0	68738075	C	T
14	chr14:68738151:C:T	0	68738151	T	C
14	chr14:68738534:C:T	0	68738534	T	C
14	chr14:68738955:G:T	0	68738955	T	G
14	chr14:68741310:T:C	0	68741310	C	T
14	chr14:68743342:G:A	0	68743342	A	G
14	chr14:68743482:G:A	0	68743482	A	G
14	chr14:68743965:C:T	0	68743965	T	C
14	chr14:68744369:G:A	0	68744369	A	G
14	chr14:68744458:T:C	0	68744458	C	T
14	chr14:68744695:C:T	0	68744695	T	C
14	chr14:68745326:A:AT	0	68745326	AT	A
14	chr14:68746161:G:A	0	68746161	A	G
14	chr14:68746168:A:G	0	68746168	G	A
14	chr14:68746267:G:A	0	68746267	A	G
14	chr14:68747134:G:A	0	68747134	A	G
14	chr14:68747207:A:G	0	68747207	G	A
14	chr14:68747502:G:A	0	68747502	A	G
14	chr14:68747787:C:T	0	68747787	T	C
14	chr14:68748241:C:T	0	68748241	T	C
14	chr14:68749235:T:C	0	68749235	C	T
14	chr14:68749695:C:T	0	68749695	T	C
14	chr14:68749707:C:T	0	68749707	T	C
14	chr14:68749758:C:T	0	68749758	T	C
14	chr14:68751111:A:G	0	68751111	G	A
14	chr14:68753373:C:T	0	68753373	T	C
14	chr14:68753645:A:G	0	68753645	G	A
14	chr14:68755767:C:T	0	68755767	T	C
14	chr14:68755787:G:A	0	68755787	A	G
14	chr14:68756647:G:T	0	68756647	T	G
14	chr14:68756771:G:A	0	68756771	A	G
14	chr14:68757700:GC:G	0	68757700	G	GC
14	chr14:68758402:T:C	0	68758402	C	T
14	chr14:68758407:A:G	0	68758407	G	A
14	chr14:68758777:C:T	0	68758777	T	C
14	chr14:68758877:A:G	0	68758877	G	A
14	chr14:68758968:G:A	0	68758968	A	G
14	chr14:68758970:C:A	0	68758970	A	C
14	chr14:68759304:T:C	0	68759304	C	T
14	chr14:68759585:T:G	0	68759585	G	T
14	chr14:68759836:T:C	0	68759836	C	T
14	chr14:68760214:T:C	0	68760214	C	T
14	chr14:68760382:C:G	0	68760382	G	C
14	chr14:68760615:T:C	0	68760615	C	T
14	chr14:68761201:A:G	0	68761201	G	A
14	chr14:68762359:C:T	0	68762359	T	C
14	chr14:68763363:G:A	0	68763363	A	G
14	chr14:68763405:G:A	0	68763405	A	G
14	chr14:68764286:T:C	0	68764286	C	T
14	chr14:68765006:G:A	0	68765006	A	G
14	chr14:68765147:G:T	0	68765147	T	G
14	chr14:68765800:G:C	0	68765800	C	G
14	chr14:68766300:AAAAAAAAAAAGAAAAG:A	0	68766300	A	AAAAAAAAAAAGAAAAG
14	chr14:68767119:G:A	0	68767119	A	G
14	chr14:68767263:T:A	0	68767263	A	T
14	chr14:68767595:A:G	0	68767595	G	A
14	chr14:68768935:G:A	0	68768935	A	G
14	chr14:68769395:C:T	0	68769395	T	C
14	chr14:68769616:G:A	0	68769616	A	G
14	chr14:68771208:C:T	0	68771208	T	C
14	chr14:68771546:C:T	0	68771546	T	C
14	chr14:68772037:T:C	0	68772037	C	T
14	chr14:68772080:C:T	0	68772080	T	C
14	chr14:68772886:T:C	0	68772886	C	T
14	chr14:68773034:G:A	0	68773034	A	G
14	chr14:68773133:G:A	0	68773133	A	G
14	chr14:68773254:T:C	0	68773254	C	T
14	chr14:68773362:A:G	0	68773362	G	A
14	chr14:68774519:A:C	0	68774519	C	A
14	chr14:68775313:A:G	0	68775313	G	A
14	chr14:68776129:G:A	0	68776129	A	G
14	chr14:68776681:G:A	0	68776681	A	G
14	chr14:68776981:G:A	0	68776981	A	G
14	chr14:68777126:G:A	0	68777126	A	G
14	chr14:68777150:G:A	0	68777150	A	G
14	chr14:68777316:G:A	0	68777316	A	G
14	chr14:68777497:C:T	0	68777497	T	C
14	chr14:68779316:A:G	0	68779316	G	A
14	chr14:68780269:G:A	0	68780269	A	G
14	chr14:68780588:C:T	0	68780588	T	C
14	chr14:68780763:G:A	0	68780763	A	G
14	chr14:68781540:C:T	0	68781540	T	C
14	chr14:68782350:G:A	0	68782350	A	G
14	chr14:68782671:G:T	0	68782671	T	G
14	chr14:68783639:AGTTT:A	0	68783639	A	AGTTT
14	chr14:68784174:T:C	0	68784174	C	T
14	chr14:68784198:T:C	0	68784198	C	T
14	chr14:68784781:C:T	0	68784781	T	C
14	chr14:68785538:C:T	0	68785538	T	C
14	chr14:68787577:A:C	0	68787577	C	A
14	chr14:68787582:G:A	0	68787582	A	G
14	chr14:68791141:C:T	0	68791141	T	C
14	chr14:68792484:G:A	0	68792484	A	G
14	chr14:68792689:C:G	0	68792689	G	C
14	chr14:68792785:T:C	0	68792785	C	T
14	chr14:68792945:C:A	0	68792945	A	C
14	chr14:68793311:G:A	0	68793311	A	G
14	chr14:68793573:C:T	0	68793573	T	C
14	chr14:68793794:C:G	0	68793794	G	C
14	chr14:68793846:G:C	0	68793846	C	G
14	chr14:68793871:C:T	0	68793871	T	C
14	chr14:68794445:A:T	0	68794445	T	A
14	chr14:68794755:A:G	0	68794755	G	A
14	chr14:68795724:A:G	0	68795724	G	A
14	chr14:68796624:T:C	0	68796624	C	T
14	chr14:68796882:T:C	0	68796882	C	T
14	chr14:68797939:T:A	0	68797939	A	T
14	chr14:68798374:G:A	0	68798374	A	G
14	chr14:68799194:T:C	0	68799194	C	T
14	chr14:68799306:G:T	0	68799306	T	G
14	chr14:68800978:A:T	0	68800978	T	A
14	chr14:68802341:A:G	0	68802341	G	A
14	chr14:68802615:T:C	0	68802615	C	T
14	chr14:68804010:T:C	0	68804010	C	T
14	chr14:68804174:A:G	0	68804174	G	A
14	chr14:68805539:G:A	0	68805539	A	G
14	chr14:68805581:AG:A	0	68805581	A	AG
14	chr14:68805926:C:T	0	68805926	T	C
14	chr14:68806125:C:T	0	68806125	T	C
14	chr14:68807188:T:C	0	68807188	C	T
14	chr14:68807937:T:A	0	68807937	A	T
14	chr14:68808093:G:A	0	68808093	A	G
14	chr14:68808233:C:T	0	68808233	T	C
14	chr14:68808372:C:T	0	68808372	T	C
14	chr14:68810862:G:A	0	68810862	A	G
14	chr14:68811028:C:T	0	68811028	T	C
14	chr14:68811152:G:A	0	68811152	A	G
14	chr14:68811259:A:G	0	68811259	G	A
14	chr14:68811487:C:T	0	68811487	T	C
14	chr14:68813162:A:G	0	68813162	G	A
14	chr14:68813202:G:A	0	68813202	A	G
14	chr14:68813441:C:T	0	68813441	T	C
14	chr14:68814498:C:T	0	68814498	T	C
14	chr14:68814731:G:A	0	68814731	A	G
14	chr14:68815161:T:C	0	68815161	C	T
14	chr14:68815392:C:T	0	68815392	T	C
14	chr14:68815616:A:G	0	68815616	G	A
14	chr14:68815795:G:T	0	68815795	T	G
14	chr14:68815994:C:G	0	68815994	G	C
14	chr14:68816170:C:T	0	68816170	T	C
14	chr14:68816213:A:G	0	68816213	G	A
14	chr14:68816658:C:T	0	68816658	T	C
14	chr14:68816828:G:A	0	68816828	A	G
14	chr14:68817276:T:C	0	68817276	C	T
14	chr14:68817506:T:C	0	68817506	C	T
14	chr14:68817560:G:C	0	68817560	C	G
14	chr14:68818608:T:C	0	68818608	C	T
14	chr14:68819101:C:T	0	68819101	T	C
14	chr14:68819435:T:C	0	68819435	C	T
14	chr14:68820940:G:A	0	68820940	A	G
14	chr14:68821464:C:T	0	68821464	T	C
14	chr14:68821499:G:C	0	68821499	C	G
14	chr14:68821715:A:G	0	68821715	G	A
14	chr14:68822595:A:C	0	68822595	C	A
14	chr14:68822645:G:A	0	68822645	A	G
14	chr14:68823591:A:G	0	68823591	G	A
14	chr14:68824949:C:T	0	68824949	T	C
14	chr14:68825334:T:G	0	68825334	G	T
14	chr14:68827294:C:A	0	68827294	A	C
14	chr14:68827340:G:A	0	68827340	A	G
14	chr14:68827680:G:A	0	68827680	A	G
14	chr14:68827743:C:T	0	68827743	T	C
14	chr14:68827750:C:A	0	68827750	A	C
14	chr14:68828731:T:C	0	68828731	C	T
14	chr14:68828752:T:C	0	68828752	C	T
14	chr14:68829936:T:C	0	68829936	C	T
14	chr14:68829950:T:C	0	68829950	C	T
14	chr14:68830138:C:T	0	68830138	T	C
14	chr14:68830435:A:G	0	68830435	G	A
14	chr14:68830495:A:G	0	68830495	G	A
14	chr14:68830715:A:G	0	68830715	G	A
14	chr14:68831269:C:T	0	68831269	T	C
14	chr14:68832161:A:G	0	68832161	G	A
14	chr14:68832679:G:GCTA	0	68832679	GCTA	G
14	chr14:68832718:C:T	0	68832718	T	C
14	chr14:68832770:T:C	0	68832770	C	T
14	chr14:68833747:A:G	0	68833747	G	A
14	chr14:68834104:A:G	0	68834104	G	A
14	chr14:68834106:CT:C	0	68834106	C	CT
14	chr14:68834473:T:C	0	68834473	C	T
14	chr14:68834847:T:A	0	68834847	A	T
14	chr14:68835118:T:C	0	68835118	C	T
14	chr14:68835157:C:T	0	68835157	T	C
14	chr14:68835682:G:A	0	68835682	A	G
14	chr14:68835693:C:T	0	68835693	T	C
14	chr14:68838757:C:T	0	68838757	T	C
14	chr14:68839424:CT:C	0	68839424	C	CT
14	chr14:68839432:C:T	0	68839432	T	C
14	chr14:68839502:A:C	0	68839502	C	A
14	chr14:68839582:A:T	0	68839582	T	A
14	chr14:68839621:C:T	0	68839621	T	C
14	chr14:68840768:A:G	0	68840768	G	A
14	chr14:68840904:CAAAAAT:C	0	68840904	C	CAAAAAT
14	chr14:68841465:T:C	0	68841465	C	T
14	chr14:68842411:C:T	0	68842411	T	C
14	chr14:68843795:C:T	0	68843795	T	C
14	chr14:68845689:G:A	0	68845689	A	G
14	chr14:68845817:G:A	0	68845817	A	G
14	chr14:68846020:G:A	0	68846020	A	G
14	chr14:68846144:T:C	0	68846144	C	T
14	chr14:68846795:T:A	0	68846795	A	T
14	chr14:68846905:G:A	0	68846905	A	G
14	chr14:68847337:A:AC	0	68847337	AC	A
14	chr14:68847342:G:A	0	68847342	A	G
14	chr14:68847944:G:A	0	68847944	A	G
14	chr14:68848106:C:A	0	68848106	A	C
14	chr14:68848239:A:T	0	68848239	T	A
14	chr14:68848299:C:T	0	68848299	T	C
14	chr14:68849483:G:A	0	68849483	A	G
14	chr14:68849490:C:A	0	68849490	A	C
14	chr14:68849798:A:G	0	68849798	G	A
14	chr14:68850260:A:T	0	68850260	T	A
14	chr14:68851345:A:C	0	68851345	C	A
14	chr14:68851534:G:A	0	68851534	A	G
14	chr14:68851545:G:A	0	68851545	A	G
14	chr14:68851635:C:T	0	68851635	T	C
14	chr14:68851915:C:A	0	68851915	A	C
14	chr14:68852708:C:T	0	68852708	T	C
14	chr14:68853473:C:T	0	68853473	T	C
14	chr14:68854619:C:G	0	68854619	G	C
14	chr14:68854806:C:T	0	68854806	T	C
14	chr14:68854844:A:C	0	68854844	C	A
14	chr14:68856154:A:G	0	68856154	G	A
14	chr14:68856409:T:C	0	68856409	C	T
14	chr14:68856872:C:T	0	68856872	T	C
14	chr14:68857206:C:T	0	68857206	T	C
14	chr14:68857729:A:C	0	68857729	C	A
14	chr14:68857927:A:G	0	68857927	G	A
14	chr14:68858085:T:C	0	68858085	C	T
14	chr14:68858173:A:G	0	68858173	G	A
14	chr14:68858939:C:T	0	68858939	T	C
14	chr14:68859123:G:A	0	68859123	A	G
14	chr14:68859471:C:G	0	68859471	G	C
14	chr14:68859507:C:T	0	68859507	T	C
14	chr14:68859571:T:A	0	68859571	A	T
14	chr14:68859762:C:A	0	68859762	A	C
14	chr14:68859828:G:A	0	68859828	A	G
14	chr14:68859860:G:A	0	68859860	A	G
14	chr14:68860738:C:G	0	68860738	G	C
14	chr14:68860999:G:C	0	68860999	C	G
14	chr14:68861412:T:C	0	68861412	C	T
14	chr14:68861422:T:C	0	68861422	C	T
14	chr14:68861724:A:G	0	68861724	G	A
14	chr14:68861877:G:A	0	68861877	A	G
14	chr14:68861896:C:T	0	68861896	T	C
14	chr14:68862399:T:C	0	68862399	C	T
14	chr14:68862432:C:T	0	68862432	T	C
14	chr14:68863184:A:G	0	68863184	G	A
14	chr14:68863288:T:C	0	68863288	C	T
14	chr14:68863344:G:A	0	68863344	A	G
14	chr14:68864011:C:T	0	68864011	T	C
14	chr14:68864058:A:G	0	68864058	G	A
14	chr14:68864348:A:G	0	68864348	G	A
14	chr14:68864406:G:A	0	68864406	A	G
14	chr14:68864936:G:A	0	68864936	A	G
14	chr14:68864946:C:T	0	68864946	T	C
14	chr14:68864964:C:A	0	68864964	A	C
14	chr14:68865457:G:A	0	68865457	A	G
14	chr14:68865585:G:A	0	68865585	A	G
14	chr14:68866559:G:GA	0	68866559	GA	G
14	chr14:68867839:C:G	0	68867839	G	C
14	chr14:68868214:A:G	0	68868214	G	A
14	chr14:68868424:G:A	0	68868424	A	G
14	chr14:68868706:G:A	0	68868706	A	G
14	chr14:68868725:T:C	0	68868725	C	T
14	chr14:68868728:G:A	0	68868728	A	G
14	chr14:68869098:A:G	0	68869098	G	A
14	chr14:68869414:T:C	0	68869414	C	T
14	chr14:68869676:T:C	0	68869676	C	T
14	chr14:68869830:C:T	0	68869830	T	C
14	chr14:68870229:T:C	0	68870229	C	T
14	chr14:68870428:G:A	0	68870428	A	G
14	chr14:68870464:C:T	0	68870464	T	C
14	chr14:68870762:G:A	0	68870762	A	G
14	chr14:68870769:G:A	0	68870769	A	G
14	chr14:68871059:G:A	0	68871059	A	G
14	chr14:68871083:G:A	0	68871083	A	G
14	chr14:68871087:G:A	0	68871087	A	G
14	chr14:68871507:C:T	0	68871507	T	C
14	chr14:68872044:A:G	0	68872044	G	A
14	chr14:68872217:T:C	0	68872217	C	T
14	chr14:68872544:C:T	0	68872544	T	C
14	chr14:68872590:T:C	0	68872590	C	T
14	chr14:68872939:T:C	0	68872939	C	T
14	chr14:68872974:C:T	0	68872974	T	C
14	chr14:68873029:G:A	0	68873029	A	G
14	chr14:68873117:C:T	0	68873117	T	C
14	chr14:68873709:G:A	0	68873709	A	G
14	chr14:68873852:T:G	0	68873852	G	T
14	chr14:68874043:G:T	0	68874043	T	G
14	chr14:68875189:G:A	0	68875189	A	G
14	chr14:68875195:A:G	0	68875195	G	A
14	chr14:68875533:C:T	0	68875533	T	C
14	chr14:68876075:C:A	0	68876075	A	C
14	chr14:68876157:C:T	0	68876157	T	C
14	chr14:68876181:A:G	0	68876181	G	A
14	chr14:68877573:T:G	0	68877573	G	T
14	chr14:68879297:G:A	0	68879297	A	G
14	chr14:68879708:CA:C	0	68879708	C	CA
14	chr14:68880207:C:T	0	68880207	T	C
14	chr14:68880915:C:T	0	68880915	T	C
14	chr14:68881038:C:T	0	68881038	T	C
14	chr14:68881314:C:T	0	68881314	T	C
14	chr14:68881462:T:C	0	68881462	C	T
14	chr14:68881660:A:T	0	68881660	T	A
14	chr14:68882134:C:T	0	68882134	T	C
14	chr14:68882148:C:A	0	68882148	A	C
14	chr14:68882207:A:G	0	68882207	G	A
14	chr14:68882321:A:G	0	68882321	G	A
14	chr14:68883341:C:G	0	68883341	G	C
14	chr14:68883811:G:T	0	68883811	T	G
14	chr14:68884044:G:T	0	68884044	T	G
14	chr14:68885513:G:A	0	68885513	A	G
14	chr14:68886066:C:T	0	68886066	T	C
14	chr14:68886132:A:G	0	68886132	G	A
14	chr14:68886396:A:G	0	68886396	G	A
14	chr14:68887010:G:A	0	68887010	A	G
14	chr14:68887192:C:T	0	68887192	T	C
14	chr14:68887345:A:G	0	68887345	G	A
14	chr14:68887380:TA:T	0	68887380	T	TA
14	chr14:68887824:G:A	0	68887824	A	G
14	chr14:68887934:G:A	0	68887934	A	G
14	chr14:68887984:G:A	0	68887984	A	G
14	chr14:68888154:T:G	0	68888154	G	T
14	chr14:68888889:C:T	0	68888889	T	C
14	chr14:68889363:T:A	0	68889363	A	T
14	chr14:68889378:A:G	0	68889378	G	A
14	chr14:68889538:T:TA	0	68889538	TA	T
14	chr14:68890458:G:T	0	68890458	T	G
14	chr14:68891182:A:G	0	68891182	G	A
14	chr14:68891221:G:C	0	68891221	C	G
14	chr14:68891223:G:A	0	68891223	A	G
14	chr14:68891457:C:T	0	68891457	T	C
14	chr14:68891472:T:C	0	68891472	C	T
14	chr14:68893262:G:A	0	68893262	A	G
14	chr14:68893542:G:C	0	68893542	C	G
14	chr14:68893599:G:A	0	68893599	A	G
14	chr14:68893914:T:C	0	68893914	C	T
14	chr14:68894163:G:A	0	68894163	A	G
14	chr14:68894662:GC:G	0	68894662	G	GC
14	chr14:68895167:G:A	0	68895167	A	G
14	chr14:68895378:C:G	0	68895378	G	C
14	chr14:68895601:A:C	0	68895601	C	A
14	chr14:68895970:A:G	0	68895970	G	A
14	chr14:68896349:C:T	0	68896349	T	C
14	chr14:68896675:T:C	0	68896675	C	T
14	chr14:68896894:A:G	0	68896894	G	A
14	chr14:68897131:T:C	0	68897131	C	T
14	chr14:68897714:C:T	0	68897714	T	C
14	chr14:68897719:G:A	0	68897719	A	G
14	chr14:68897751:A:G	0	68897751	G	A
14	chr14:68897894:T:C	0	68897894	C	T
14	chr14:68898538:C:T	0	68898538	T	C
14	chr14:68898658:T:C	0	68898658	C	T
14	chr14:68898731:C:T	0	68898731	T	C
14	chr14:68898741:T:C	0	68898741	C	T
14	chr14:68899263:C:A	0	68899263	A	C
14	chr14:68899575:T:C	0	68899575	C	T
14	chr14:68899668:T:C	0	68899668	C	T
14	chr14:68899754:A:G	0	68899754	G	A
14	chr14:68899950:G:A	0	68899950	A	G
14	chr14:68900039:G:A	0	68900039	A	G
14	chr14:68900177:G:C	0	68900177	C	G
14	chr14:68901492:C:A	0	68901492	A	C
14	chr14:68901607:G:A	0	68901607	A	G
14	chr14:68901616:A:G	0	68901616	G	A
14	chr14:68901636:T:C	0	68901636	C	T
14	chr14:68901651:A:G	0	68901651	G	A
14	chr14:68901735:A:G	0	68901735	G	A
14	chr14:68903028:T:G	0	68903028	G	T
14	chr14:68903079:A:G	0	68903079	G	A
14	chr14:68904097:A:G	0	68904097	G	A
14	chr14:68904438:T:A	0	68904438	A	T
14	chr14:68905229:TG:T	0	68905229	T	TG
14	chr14:68905301:G:A	0	68905301	A	G
14	chr14:68906033:T:C	0	68906033	C	T
14	chr14:68906262:T:C	0	68906262	C	T
14	chr14:68907119:A:G	0	68907119	G	A
14	chr14:68908083:C:T	0	68908083	T	C
14	chr14:68908681:C:T	0	68908681	T	C
14	chr14:68909482:A:T	0	68909482	T	A
14	chr14:68909617:T:C	0	68909617	C	T
14	chr14:68909906:G:A	0	68909906	A	G
14	chr14:68909941:A:C	0	68909941	C	A
14	chr14:68910058:T:C	0	68910058	C	T
14	chr14:68910093:G:A	0	68910093	A	G
14	chr14:68910130:T:C	0	68910130	C	T
14	chr14:68910266:T:C	0	68910266	C	T
14	chr14:68910470:A:G	0	68910470	G	A
14	chr14:68910548:A:G	0	68910548	G	A
14	chr14:68910663:C:T	0	68910663	T	C
14	chr14:68910668:T:C	0	68910668	C	T
14	chr14:68910741:A:C	0	68910741	C	A
14	chr14:68911065:A:G	0	68911065	G	A
14	chr14:68911070:G:A	0	68911070	A	G
14	chr14:68911290:G:T	0	68911290	T	G
14	chr14:68911433:A:C	0	68911433	C	A
14	chr14:68911579:G:T	0	68911579	T	G
14	chr14:68911704:C:T	0	68911704	T	C
14	chr14:68912146:A:G	0	68912146	G	A
14	chr14:68912336:A:G	0	68912336	G	A
14	chr14:68912576:G:A	0	68912576	A	G
14	chr14:68912594:C:T	0	68912594	T	C
14	chr14:68912769:T:C	0	68912769	C	T
14	chr14:68913309:C:T	0	68913309	T	C
14	chr14:68913559:C:T	0	68913559	T	C
14	chr14:68913626:A:G	0	68913626	G	A
14	chr14:68913980:T:C	0	68913980	C	T
14	chr14:68914097:A:G	0	68914097	G	A
14	chr14:68914221:A:C	0	68914221	C	A
14	chr14:68915302:C:T	0	68915302	T	C
14	chr14:68915759:A:T	0	68915759	T	A
14	chr14:68915973:C:T	0	68915973	T	C
14	chr14:68916082:A:T	0	68916082	T	A
14	chr14:68916338:C:T	0	68916338	T	C
14	chr14:68917551:G:A	0	68917551	A	G
14	chr14:68918073:A:C	0	68918073	C	A
14	chr14:68918173:A:ACAG	0	68918173	ACAG	A
14	chr14:68918310:G:A	0	68918310	A	G
14	chr14:68918429:A:T	0	68918429	T	A
14	chr14:68918430:A:T	0	68918430	T	A
14	chr14:68918539:C:T	0	68918539	T	C
14	chr14:68919038:C:T	0	68919038	T	C
14	chr14:68921417:T:C	0	68921417	C	T
14	chr14:68921597:G:A	0	68921597	A	G
14	chr14:68923263:C:T	0	68923263	T	C
14	chr14:68924134:G:A	0	68924134	A	G
14	chr14:68925078:C:T	0	68925078	T	C
14	chr14:68925728:G:A	0	68925728	A	G
14	chr14:68926164:T:C	0	68926164	C	T
14	chr14:68926311:C:T	0	68926311	T	C
14	chr14:68926409:A:G	0	68926409	G	A
14	chr14:68926915:A:C	0	68926915	C	A
14	chr14:68927448:A:T	0	68927448	T	A
14	chr14:68928705:T:C	0	68928705	C	T
14	chr14:68929358:G:A	0	68929358	A	G
14	chr14:68929386:A:G	0	68929386	G	A
14	chr14:68929634:CCCAGGAAAAGTCCTTGGGA:C	0	68929634	C	CCCAGGAAAAGTCCTTGGGA
14	chr14:68929672:T:C	0	68929672	C	T
14	chr14:68929898:G:C	0	68929898	C	G
14	chr14:68931382:A:C	0	68931382	C	A
14	chr14:68932416:G:A	0	68932416	A	G
14	chr14:68933111:A:T	0	68933111	T	A
14	chr14:68933264:T:G	0	68933264	G	T
14	chr14:68933279:A:G	0	68933279	G	A
14	chr14:68933290:T:C	0	68933290	C	T
14	chr14:68933580:G:A	0	68933580	A	G
14	chr14:68934303:A:G	0	68934303	G	A
14	chr14:68934319:G:A	0	68934319	A	G
14	chr14:68934377:T:C	0	68934377	C	T
14	chr14:68934470:T:C	0	68934470	C	T
14	chr14:68934472:T:C	0	68934472	C	T
14	chr14:68934496:A:G	0	68934496	G	A
14	chr14:68934691:A:C	0	68934691	C	A
14	chr14:68935282:C:T	0	68935282	T	C
14	chr14:68936070:G:T	0	68936070	T	G
14	chr14:68936313:A:C	0	68936313	C	A
14	chr14:68936569:G:A	0	68936569	A	G
14	chr14:68936978:T:C	0	68936978	C	T
14	chr14:68936997:A:G	0	68936997	G	A
14	chr14:68937909:C:G	0	68937909	G	C
14	chr14:68937919:T:C	0	68937919	C	T
14	chr14:68938091:T:C	0	68938091	C	T
14	chr14:68938540:G:C	0	68938540	C	G
14	chr14:68938736:T:C	0	68938736	C	T
14	chr14:68939123:G:T	0	68939123	T	G
14	chr14:68939474:C:T	0	68939474	T	C
14	chr14:68940108:G:A	0	68940108	A	G
14	chr14:68940578:C:T	0	68940578	T	C
14	chr14:68940637:A:T	0	68940637	T	A
14	chr14:68941304:G:A	0	68941304	A	G
14	chr14:68941980:G:A	0	68941980	A	G
14	chr14:68942460:T:A	0	68942460	A	T
14	chr14:68942839:T:A	0	68942839	A	T
14	chr14:68943462:G:A	0	68943462	A	G
14	chr14:68943656:T:C	0	68943656	C	T
14	chr14:68945022:T:C	0	68945022	C	T
14	chr14:68946087:G:A	0	68946087	A	G
14	chr14:68946954:A:C	0	68946954	C	A
14	chr14:68947605:G:A	0	68947605	A	G
14	chr14:68947661:C:T	0	68947661	T	C
14	chr14:68948220:CACTT:C	0	68948220	C	CACTT
14	chr14:68949210:C:G	0	68949210	G	C
14	chr14:68949267:A:G	0	68949267	G	A
14	chr14:68949282:T:C	0	68949282	C	T
14	chr14:68949589:G:A	0	68949589	A	G
14	chr14:68949629:A:G	0	68949629	G	A
14	chr14:68949944:A:G	0	68949944	G	A
14	chr14:68950027:G:A	0	68950027	A	G
14	chr14:68950145:C:T	0	68950145	T	C
14	chr14:68950658:T:C	0	68950658	C	T
14	chr14:68950719:G:A	0	68950719	A	G
14	chr14:68951456:C:G	0	68951456	G	C
14	chr14:68951708:G:A	0	68951708	A	G
14	chr14:68952325:C:T	0	68952325	T	C
14	chr14:68953034:G:A	0	68953034	A	G
14	chr14:68953231:C:G	0	68953231	G	C
14	chr14:68953747:C:T	0	68953747	T	C
14	chr14:68953806:A:G	0	68953806	G	A
14	chr14:68954282:T:C	0	68954282	C	T
14	chr14:68954661:A:G	0	68954661	G	A
14	chr14:68954919:T:G	0	68954919	G	T
14	chr14:68956148:G:A	0	68956148	A	G
14	chr14:68956447:A:G	0	68956447	G	A
14	chr14:68957305:C:T	0	68957305	T	C
14	chr14:68957837:T:C	0	68957837	C	T
14	chr14:68958541:C:T	0	68958541	T	C
14	chr14:68958906:C:T	0	68958906	T	C
14	chr14:68959900:C:T	0	68959900	T	C
14	chr14:68960563:C:A	0	68960563	A	C
14	chr14:68960726:C:T	0	68960726	T	C
14	chr14:68961181:A:G	0	68961181	G	A
14	chr14:68962596:A:G	0	68962596	G	A
14	chr14:68963258:G:A	0	68963258	A	G
14	chr14:68963653:G:A	0	68963653	A	G
14	chr14:68964441:C:T	0	68964441	T	C
14	chr14:68965767:A:G	0	68965767	G	A
14	chr14:68966491:G:A	0	68966491	A	G
14	chr14:68966963:T:A	0	68966963	A	T
14	chr14:68967278:C:G	0	68967278	G	C
14	chr14:68967366:G:A	0	68967366	A	G
14	chr14:68967670:G:T	0	68967670	T	G
14	chr14:68968074:G:A	0	68968074	A	G
14	chr14:68968577:G:A	0	68968577	A	G
14	chr14:68969058:A:C	0	68969058	C	A
14	chr14:68969266:A:G	0	68969266	G	A
14	chr14:68970212:G:C	0	68970212	C	G
14	chr14:68970299:T:C	0	68970299	C	T
14	chr14:68970581:G:C	0	68970581	C	G
14	chr14:68970799:A:G	0	68970799	G	A
14	chr14:68970841:C:T	0	68970841	T	C
14	chr14:68970981:A:G	0	68970981	G	A
14	chr14:68971442:T:C	0	68971442	C	T
14	chr14:68972076:C:A	0	68972076	A	C
14	chr14:68972267:T:C	0	68972267	C	T
14	chr14:68973469:A:C	0	68973469	C	A
14	chr14:68973553:C:T	0	68973553	T	C
14	chr14:68973671:A:G	0	68973671	G	A
14	chr14:68973875:T:C	0	68973875	C	T
14	chr14:68974289:A:G	0	68974289	G	A
14	chr14:68974643:T:C	0	68974643	C	T
14	chr14:68976131:C:T	0	68976131	T	C
14	chr14:68976314:C:A	0	68976314	A	C
14	chr14:68976519:A:G	0	68976519	G	A
14	chr14:68977415:G:A	0	68977415	A	G
14	chr14:68977944:G:A	0	68977944	A	G
14	chr14:68978340:G:C	0	68978340	C	G
14	chr14:68978401:C:T	0	68978401	T	C
14	chr14:68978668:G:T	0	68978668	T	G
14	chr14:68980466:G:C	0	68980466	C	G
14	chr14:68980669:G:A	0	68980669	A	G
14	chr14:68983038:A:C	0	68983038	C	A
14	chr14:68983334:A:G	0	68983334	G	A
14	chr14:68983788:G:A	0	68983788	A	G
14	chr14:68984493:C:T	0	68984493	T	C
14	chr14:68985371:A:G	0	68985371	G	A
14	chr14:68986909:C:G	0	68986909	G	C
14	chr14:68988158:C:T	0	68988158	T	C
14	chr14:68988788:A:C	0	68988788	C	A
14	chr14:68990036:C:A	0	68990036	A	C
14	chr14:68990236:G:A	0	68990236	A	G
14	chr14:68991535:T:C	0	68991535	C	T
14	chr14:68991639:G:A	0	68991639	A	G
14	chr14:68992183:C:T	0	68992183	T	C
14	chr14:68992270:C:T	0	68992270	T	C
14	chr14:68993720:C:G	0	68993720	G	C
14	chr14:68994462:G:C	0	68994462	C	G
14	chr14:68995036:T:C	0	68995036	C	T
14	chr14:68995424:A:G	0	68995424	G	A
14	chr14:68995699:GC:G	0	68995699	G	GC
14	chr14:68996994:A:G	0	68996994	G	A
14	chr14:68998063:A:G	0	68998063	G	A
14	chr14:68998112:C:T	0	68998112	T	C
14	chr14:68998279:G:A	0	68998279	A	G
14	chr14:68998329:C:T	0	68998329	T	C
14	chr14:68998711:T:C	0	68998711	C	T
14	chr14:68998795:A:T	0	68998795	T	A
14	chr14:68998939:G:A	0	68998939	A	G
14	chr14:68999611:A:G	0	68999611	G	A
14	chr14:68999982:C:A	0	68999982	A	C
14	chr14:69000094:C:T	0	69000094	T	C
14	chr14:69000115:A:G	0	69000115	G	A
14	chr14:69000243:A:G	0	69000243	G	A
14	chr14:69000758:G:A	0	69000758	A	G
14	chr14:69001461:A:T	0	69001461	T	A
14	chr14:69001658:C:T	0	69001658	T	C
14	chr14:69001742:A:G	0	69001742	G	A
14	chr14:69001954:G:T	0	69001954	T	G
14	chr14:69002734:A:G	0	69002734	G	A
14	chr14:69002861:G:A	0	69002861	A	G
14	chr14:69002926:A:C	0	69002926	C	A
14	chr14:69003554:A:G	0	69003554	G	A
14	chr14:69003716:G:A	0	69003716	A	G
14	chr14:69005069:G:A	0	69005069	A	G
14	chr14:69005442:G:A	0	69005442	A	G
14	chr14:69006242:C:T	0	69006242	T	C
14	chr14:69006287:A:G	0	69006287	G	A
14	chr14:69006448:C:A	0	69006448	A	C
14	chr14:69006579:A:G	0	69006579	G	A
14	chr14:69008158:T:TC	0	69008158	TC	T
14	chr14:69008472:T:C	0	69008472	C	T
14	chr14:69008810:C:T	0	69008810	T	C
14	chr14:69008996:T:C	0	69008996	C	T
14	chr14:69009542:C:T	0	69009542	T	C
14	chr14:69009685:A:T	0	69009685	T	A
14	chr14:69009711:A:G	0	69009711	G	A
14	chr14:69011754:A:G	0	69011754	G	A
14	chr14:69012128:G:A	0	69012128	A	G
14	chr14:69012229:T:C	0	69012229	C	T
14	chr14:69012518:T:C	0	69012518	C	T
14	chr14:69013235:T:C	0	69013235	C	T
14	chr14:69013664:A:G	0	69013664	G	A
14	chr14:69013847:A:G	0	69013847	G	A
14	chr14:69014626:G:A	0	69014626	A	G
14	chr14:69015499:C:T	0	69015499	T	C
14	chr14:69015505:A:G	0	69015505	G	A
14	chr14:69015845:C:T	0	69015845	T	C
14	chr14:69015959:G:C	0	69015959	C	G
14	chr14:69016130:T:C	0	69016130	C	T
14	chr14:69016615:T:C	0	69016615	C	T
14	chr14:69016750:T:C	0	69016750	C	T
14	chr14:69017311:C:G	0	69017311	G	C
14	chr14:69017329:T:G	0	69017329	G	T
14	chr14:69017353:T:A	0	69017353	A	T
14	chr14:69017535:T:C	0	69017535	C	T
14	chr14:69018128:A:G	0	69018128	G	A
14	chr14:69018602:A:G	0	69018602	G	A
14	chr14:69018630:G:A	0	69018630	A	G
14	chr14:69020379:A:G	0	69020379	G	A
14	chr14:69020490:G:A	0	69020490	A	G
14	chr14:69020623:A:G	0	69020623	G	A
14	chr14:69020835:C:T	0	69020835	T	C
14	chr14:69020990:G:T	0	69020990	T	G
14	chr14:69021014:T:C	0	69021014	C	T
14	chr14:69021099:T:A	0	69021099	A	T
14	chr14:69022187:C:T	0	69022187	T	C
14	chr14:69022798:A:G	0	69022798	G	A
14	chr14:69023219:A:C	0	69023219	C	A
14	chr14:69023286:C:T	0	69023286	T	C
14	chr14:69023337:A:G	0	69023337	G	A
14	chr14:69023754:T:G	0	69023754	G	T
14	chr14:69024483:C:T	0	69024483	T	C
14	chr14:69024701:G:A	0	69024701	A	G
14	chr14:69025494:C:T	0	69025494	T	C
14	chr14:69025780:G:A	0	69025780	A	G
14	chr14:69026202:C:G	0	69026202	G	C
14	chr14:69026208:C:A	0	69026208	A	C
14	chr14:69026325:G:T	0	69026325	T	G
14	chr14:69026658:C:T	0	69026658	T	C
14	chr14:69028548:T:C	0	69028548	C	T
14	chr14:69028658:T:C	0	69028658	C	T
14	chr14:69028665:C:T	0	69028665	T	C
14	chr14:69028962:A:G	0	69028962	G	A
14	chr14:69029708:T:C	0	69029708	C	T
14	chr14:69029780:G:A	0	69029780	A	G
14	chr14:69029878:T:C	0	69029878	C	T
14	chr14:69030078:G:A	0	69030078	A	G
14	chr14:69030684:A:T	0	69030684	T	A
14	chr14:69031393:T:C	0	69031393	C	T
14	chr14:69031797:G:A	0	69031797	A	G
14	chr14:69031917:C:T	0	69031917	T	C
14	chr14:69032792:T:C	0	69032792	C	T
14	chr14:69033926:C:T	0	69033926	T	C
14	chr14:69034492:C:T	0	69034492	T	C
14	chr14:69035353:T:C	0	69035353	C	T
14	chr14:69035428:G:A	0	69035428	A	G
14	chr14:69036796:TTTCATTTA:T	0	69036796	T	TTTCATTTA
14	chr14:69037263:C:T	0	69037263	T	C
14	chr14:69037397:T:C	0	69037397	C	T
14	chr14:69038864:T:C	0	69038864	C	T
14	chr14:69038921:C:G	0	69038921	G	C
14	chr14:69039294:T:C	0	69039294	C	T
14	chr14:69039857:A:C	0	69039857	C	A
14	chr14:69041522:TAAC:T	0	69041522	T	TAAC
14	chr14:69043724:C:T	0	69043724	T	C
14	chr14:69045331:G:A	0	69045331	A	G
14	chr14:69046527:T:C	0	69046527	C	T
14	chr14:69046822:C:CA	0	69046822	CA	C
14	chr14:69049015:G:T	0	69049015	T	G
14	chr14:69049315:G:A	0	69049315	A	G
14	chr14:69049428:T:TACA	0	69049428	TACA	T
14	chr14:69050389:C:T	0	69050389	T	C
14	chr14:69050689:A:C	0	69050689	C	A
14	chr14:69051281:A:G	0	69051281	G	A
14	chr14:69052607:T:C	0	69052607	C	T
14	chr14:69054628:G:A	0	69054628	A	G
14	chr14:69056685:C:T	0	69056685	T	C
14	chr14:69058092:G:A	0	69058092	A	G
14	chr14:69059219:A:G	0	69059219	G	A
14	chr14:69060307:A:G	0	69060307	G	A
14	chr14:69062314:T:C	0	69062314	C	T
14	chr14:69062779:C:G	0	69062779	G	C
14	chr14:69063108:G:C	0	69063108	C	G
14	chr14:69064129:A:T	0	69064129	T	A
14	chr14:69065374:C:T	0	69065374	T	C
14	chr14:69065674:G:A	0	69065674	A	G
14	chr14:69067120:T:C	0	69067120	C	T
14	chr14:69068265:T:A	0	69068265	A	T
14	chr14:69069098:T:C	0	69069098	C	T
14	chr14:69070492:G:A	0	69070492	A	G
14	chr14:69072723:C:T	0	69072723	T	C
14	chr14:69073763:C:T	0	69073763	T	C
14	chr14:69074034:C:T	0	69074034	T	C
14	chr14:69075239:A:G	0	69075239	G	A
14	chr14:69076183:G:C	0	69076183	C	G
14	chr14:69076467:T:C	0	69076467	C	T
14	chr14:69076507:G:A	0	69076507	A	G
14	chr14:69077556:T:G	0	69077556	G	T
14	chr14:69078976:C:G	0	69078976	G	C
14	chr14:69079049:C:T	0	69079049	T	C
14	chr14:69079081:GC:G	0	69079081	G	GC
14	chr14:69079944:G:A	0	69079944	A	G
14	chr14:69080331:C:T	0	69080331	T	C
14	chr14:69082168:T:G	0	69082168	G	T
14	chr14:69082287:C:T	0	69082287	T	C
14	chr14:69083023:T:C	0	69083023	C	T
14	chr14:69083247:C:T	0	69083247	T	C
14	chr14:69086410:A:G	0	69086410	G	A
14	chr14:69086703:T:C	0	69086703	C	T
14	chr14:69086721:G:A	0	69086721	A	G
14	chr14:69087456:G:C	0	69087456	C	G
14	chr14:69088144:T:A	0	69088144	A	T
14	chr14:69089149:G:C	0	69089149	C	G
14	chr14:69089224:T:C	0	69089224	C	T
14	chr14:69092801:G:T	0	69092801	T	G
14	chr14:69092813:G:C	0	69092813	C	G
14	chr14:69094476:A:G	0	69094476	G	A
14	chr14:69096578:A:G	0	69096578	G	A
14	chr14:69097589:T:A	0	69097589	A	T
14	chr14:69097591:T:A	0	69097591	A	T
14	chr14:69097966:A:G	0	69097966	G	A
14	chr14:69098476:T:G	0	69098476	G	T
14	chr14:69099594:T:A	0	69099594	A	T
14	chr14:69100472:T:A	0	69100472	A	T
14	chr14:69101439:C:G	0	69101439	G	C
14	chr14:69102025:A:G	0	69102025	G	A
14	chr14:69102313:T:C	0	69102313	C	T
14	chr14:69103745:C:G	0	69103745	G	C
14	chr14:69104734:G:A	0	69104734	A	G
14	chr14:69104818:T:C	0	69104818	C	T
14	chr14:69106378:T:A	0	69106378	A	T
14	chr14:69108282:A:G	0	69108282	G	A
14	chr14:69108337:A:G	0	69108337	G	A
14	chr14:69108344:C:T	0	69108344	T	C
14	chr14:69108400:G:C	0	69108400	C	G
14	chr14:69109312:C:T	0	69109312	T	C
14	chr14:69110357:C:G	0	69110357	G	C
14	chr14:69110423:G:A	0	69110423	A	G
14	chr14:69110503:T:C	0	69110503	C	T
14	chr14:69113051:A:C	0	69113051	C	A
14	chr14:69119862:G:A	0	69119862	A	G
14	chr14:69119880:T:A	0	69119880	A	T
14	chr14:69120224:C:T	0	69120224	T	C
14	chr14:69120263:T:A	0	69120263	A	T
14	chr14:69121328:G:A	0	69121328	A	G
14	chr14:69122532:G:A	0	69122532	A	G
14	chr14:69122872:T:TA	0	69122872	TA	T
14	chr14:69122941:T:G	0	69122941	G	T
14	chr14:69125492:A:G	0	69125492	G	A
14	chr14:69126022:G:A	0	69126022	A	G
14	chr14:69126064:T:C	0	69126064	C	T
14	chr14:69126735:G:A	0	69126735	A	G
14	chr14:69127276:G:A	0	69127276	A	G
14	chr14:69127465:A:G	0	69127465	G	A
14	chr14:69127480:T:A	0	69127480	A	T
14	chr14:69127814:C:T	0	69127814	T	C
14	chr14:69128196:T:C	0	69128196	C	T
14	chr14:69128234:C:T	0	69128234	T	C
14	chr14:69128378:A:G	0	69128378	G	A
14	chr14:69128432:C:T	0	69128432	T	C
14	chr14:69128710:G:A	0	69128710	A	G
14	chr14:69129366:A:G	0	69129366	G	A
14	chr14:69129898:A:G	0	69129898	G	A
14	chr14:69132766:G:T	0	69132766	T	G
14	chr14:69132853:T:C	0	69132853	C	T
14	chr14:69133049:G:GA	0	69133049	GA	G
14	chr14:69134370:G:A	0	69134370	A	G
14	chr14:69134492:C:T	0	69134492	T	C
14	chr14:69136793:C:G	0	69136793	G	C
14	chr14:69140079:G:A	0	69140079	A	G
14	chr14:69141354:TTTTTC:T	0	69141354	T	TTTTTC
14	chr14:69142141:T:A	0	69142141	A	T
14	chr14:69142781:T:C	0	69142781	C	T
14	chr14:69143651:G:C	0	69143651	C	G
14	chr14:69143761:A:G	0	69143761	G	A
14	chr14:69144008:T:C	0	69144008	C	T
14	chr14:69145388:A:G	0	69145388	G	A
14	chr14:69145667:AT:A	0	69145667	A	AT
14	chr14:69146234:T:C	0	69146234	C	T
14	chr14:69148262:G:A	0	69148262	A	G
14	chr14:69149124:T:C	0	69149124	C	T
14	chr14:69150445:AAT:A	0	69150445	A	AAT
14	chr14:69150698:C:A	0	69150698	A	C
14	chr14:69150998:C:T	0	69150998	T	C
14	chr14:69151219:G:C	0	69151219	C	G
14	chr14:69151255:A:G	0	69151255	G	A
14	chr14:69151706:G:A	0	69151706	A	G
14	chr14:69153887:G:A	0	69153887	A	G
14	chr14:69154203:A:G	0	69154203	G	A
14	chr14:69158806:C:T	0	69158806	T	C
14	chr14:69159300:T:C	0	69159300	C	T
14	chr14:69159557:A:G	0	69159557	G	A
14	chr14:69160444:T:A	0	69160444	A	T
14	chr14:69161489:G:A	0	69161489	A	G
14	chr14:69162340:A:C	0	69162340	C	A
14	chr14:69166160:A:G	0	69166160	G	A
14	chr14:69166670:G:A	0	69166670	A	G
14	chr14:69170535:A:G	0	69170535	G	A
14	chr14:69172031:G:T	0	69172031	T	G
14	chr14:69173400:C:A	0	69173400	A	C
14	chr14:69173611:T:C	0	69173611	C	T
14	chr14:69174058:A:G	0	69174058	G	A
14	chr14:69175090:G:A	0	69175090	A	G
14	chr14:69179555:A:G	0	69179555	G	A
14	chr14:69180982:T:G	0	69180982	G	T
14	chr14:69181057:G:A	0	69181057	A	G
14	chr14:69181084:T:C	0	69181084	C	T
14	chr14:69181183:CA:C	0	69181183	C	CA
14	chr14:69182029:T:G	0	69182029	G	T
14	chr14:69183084:C:G	0	69183084	G	C
14	chr14:69184128:A:G	0	69184128	G	A
14	chr14:69185354:G:A	0	69185354	A	G
14	chr14:69187116:T:C	0	69187116	C	T
14	chr14:69188927:T:A	0	69188927	A	T
14	chr14:69190152:C:T	0	69190152	T	C
14	chr14:69192016:T:A	0	69192016	A	T
14	chr14:69192503:CAG:C	0	69192503	C	CAG
14	chr14:69192942:G:A	0	69192942	A	G
14	chr14:69193040:A:C	0	69193040	C	A
14	chr14:69193128:A:G	0	69193128	G	A
14	chr14:69193279:A:G	0	69193279	G	A
14	chr14:69194345:T:C	0	69194345	C	T
14	chr14:69194954:T:C	0	69194954	C	T
14	chr14:69195204:G:A	0	69195204	A	G
14	chr14:69195229:AAAAG:A	0	69195229	A	AAAAG
14	chr14:69195388:A:G	0	69195388	G	A
14	chr14:69195400:C:T	0	69195400	T	C
14	chr14:69195608:G:A	0	69195608	A	G
14	chr14:69195893:A:G	0	69195893	G	A
14	chr14:69196375:C:T	0	69196375	T	C
14	chr14:69196833:G:A	0	69196833	A	G
14	chr14:69197412:T:C	0	69197412	C	T
14	chr14:69198418:C:T	0	69198418	T	C
14	chr14:69199115:A:G	0	69199115	G	A
14	chr14:69199208:C:A	0	69199208	A	C
14	chr14:69199955:A:G	0	69199955	G	A
14	chr14:69201132:G:A	0	69201132	A	G
14	chr14:69202471:C:T	0	69202471	T	C
14	chr14:69202690:C:G	0	69202690	G	C
14	chr14:69204219:A:G	0	69204219	G	A
14	chr14:69205032:T:C	0	69205032	C	T
14	chr14:69207635:G:A	0	69207635	A	G
14	chr14:69208356:G:A	0	69208356	A	G
14	chr14:69208805:G:C	0	69208805	C	G
14	chr14:69209366:T:G	0	69209366	G	T
14	chr14:69212958:G:A	0	69212958	A	G
14	chr14:69215001:T:G	0	69215001	G	T
14	chr14:69215243:G:A	0	69215243	A	G
14	chr14:69215285:A:G	0	69215285	G	A
14	chr14:69215505:A:G	0	69215505	G	A
14	chr14:69216070:T:C	0	69216070	C	T
14	chr14:69216739:A:G	0	69216739	G	A
14	chr14:69220357:A:G	0	69220357	G	A
14	chr14:69221490:T:C	0	69221490	C	T
14	chr14:69222207:T:G	0	69222207	G	T
14	chr14:69222325:G:T	0	69222325	T	G
14	chr14:69222630:A:G	0	69222630	G	A
14	chr14:69225582:A:G	0	69225582	G	A
14	chr14:69227829:A:G	0	69227829	G	A
14	chr14:69228488:A:G	0	69228488	G	A
14	chr14:69229075:G:A	0	69229075	A	G
14	chr14:69229455:T:C	0	69229455	C	T
14	chr14:69229619:C:G	0	69229619	G	C
14	chr14:69230736:C:G	0	69230736	G	C
14	chr14:69230847:G:A	0	69230847	A	G
14	chr14:69231164:T:C	0	69231164	C	T
14	chr14:69235611:T:C	0	69235611	C	T
14	chr14:69236871:G:C	0	69236871	C	G
14	chr14:69237335:A:G	0	69237335	G	A
14	chr14:69237836:G:T	0	69237836	T	G
14	chr14:69237945:G:A	0	69237945	A	G
14	chr14:69241524:G:A	0	69241524	A	G
14	chr14:69243212:C:T	0	69243212	T	C
14	chr14:69243540:C:G	0	69243540	G	C
14	chr14:69244483:G:A	0	69244483	A	G
14	chr14:69245231:G:A	0	69245231	A	G
14	chr14:69246218:A:G	0	69246218	G	A
14	chr14:69246882:T:C	0	69246882	C	T
14	chr14:69247305:T:C	0	69247305	C	T
14	chr14:69247577:A:C	0	69247577	C	A
14	chr14:69247677:T:C	0	69247677	C	T
14	chr14:69248287:T:C	0	69248287	C	T
14	chr14:69248491:C:T	0	69248491	T	C
14	chr14:69249073:A:C	0	69249073	C	A
14	chr14:69249153:G:C	0	69249153	C	G
14	chr14:69249543:A:C	0	69249543	C	A
14	chr14:69249721:C:T	0	69249721	T	C
14	chr14:69250091:TTCCCTC:T	0	69250091	T	TTCCCTC
14	chr14:69250155:C:T	0	69250155	T	C
14	chr14:69250300:T:C	0	69250300	C	T
14	chr14:69250851:G:A	0	69250851	A	G
14	chr14:69251167:AG:A	0	69251167	A	AG
14	chr14:69251245:T:C	0	69251245	C	T
14	chr14:69252302:CA:C	0	69252302	C	CA
14	chr14:69252446:T:A	0	69252446	A	T
14	chr14:69253254:CT:C	0	69253254	C	CT
14	chr14:69253921:T:C	0	69253921	C	T
14	chr14:69254785:A:AGATATTTAGC	0	69254785	AGATATTTAGC	A
14	chr14:69255063:C:T	0	69255063	T	C
14	chr14:69255543:A:C	0	69255543	C	A
14	chr14:69257464:T:C	0	69257464	C	T
14	chr14:69257902:T:G	0	69257902	G	T
14	chr14:69259449:A:G	0	69259449	G	A
14	chr14:69260477:C:A	0	69260477	A	C
14	chr14:69260569:C:G	0	69260569	G	C
14	chr14:69261142:G:C	0	69261142	C	G
14	chr14:69261770:A:G	0	69261770	G	A
14	chr14:69262181:G:A	0	69262181	A	G
14	chr14:69262390:G:T	0	69262390	T	G
14	chr14:69264155:C:T	0	69264155	T	C
14	chr14:69265210:G:C	0	69265210	C	G
14	chr14:69265402:A:C	0	69265402	C	A
14	chr14:69265844:T:C	0	69265844	C	T
14	chr14:69266127:T:C	0	69266127	C	T
14	chr14:69267268:C:T	0	69267268	T	C
14	chr14:69267583:G:T	0	69267583	T	G
14	chr14:69268672:TG:T	0	69268672	T	TG
14	chr14:69269525:C:T	0	69269525	T	C
14	chr14:69269756:G:A	0	69269756	A	G
14	chr14:69269818:G:A	0	69269818	A	G
14	chr14:69269840:G:A	0	69269840	A	G
14	chr14:69270728:C:T	0	69270728	T	C
14	chr14:69270955:T:TGAA	0	69270955	TGAA	T
14	chr14:69271362:G:A	0	69271362	A	G
14	chr14:69272111:G:A	0	69272111	A	G
14	chr14:69272319:T:C	0	69272319	C	T
14	chr14:69272648:C:T	0	69272648	T	C
14	chr14:69272768:G:A	0	69272768	A	G
14	chr14:69273176:G:T	0	69273176	T	G
14	chr14:69273229:TG:T	0	69273229	T	TG
14	chr14:69273766:T:G	0	69273766	G	T
14	chr14:69275109:C:T	0	69275109	T	C
14	chr14:69275427:G:T	0	69275427	T	G
14	chr14:69276151:G:A	0	69276151	A	G
14	chr14:69276203:T:C	0	69276203	C	T
14	chr14:69276863:G:A	0	69276863	A	G
14	chr14:69279080:C:T	0	69279080	T	C
14	chr14:69279532:G:A	0	69279532	A	G
14	chr14:69279628:A:G	0	69279628	G	A
14	chr14:69279898:C:T	0	69279898	T	C
14	chr14:69280033:A:G	0	69280033	G	A
14	chr14:69280174:C:T	0	69280174	T	C
14	chr14:69280329:G:A	0	69280329	A	G
14	chr14:69281148:T:C	0	69281148	C	T
14	chr14:69282149:G:A	0	69282149	A	G
14	chr14:69282380:C:T	0	69282380	T	C
14	chr14:69282755:T:A	0	69282755	A	T
14	chr14:69282801:A:G	0	69282801	G	A
14	chr14:69283461:G:A	0	69283461	A	G
14	chr14:69283785:C:A	0	69283785	A	C
14	chr14:69283987:A:G	0	69283987	G	A
14	chr14:69284565:G:A	0	69284565	A	G
14	chr14:69284813:T:C	0	69284813	C	T
14	chr14:69284923:G:A	0	69284923	A	G
14	chr14:69285102:A:G	0	69285102	G	A
14	chr14:69285442:G:A	0	69285442	A	G
14	chr14:69285444:CAT:C	0	69285444	C	CAT
14	chr14:69285703:C:T	0	69285703	T	C
14	chr14:69285784:G:A	0	69285784	A	G
14	chr14:69285886:C:T	0	69285886	T	C
14	chr14:69286058:C:A	0	69286058	A	C
14	chr14:69286135:G:A	0	69286135	A	G
14	chr14:69286249:G:A	0	69286249	A	G
14	chr14:69286652:T:G	0	69286652	G	T
14	chr14:69287785:A:G	0	69287785	G	A
14	chr14:69288056:G:A	0	69288056	A	G
14	chr14:69288737:C:G	0	69288737	G	C
14	chr14:69288753:A:G	0	69288753	G	A
14	chr14:69289104:T:C	0	69289104	C	T
14	chr14:69289144:C:T	0	69289144	T	C
14	chr14:69289592:T:C	0	69289592	C	T
14	chr14:69289918:T:A	0	69289918	A	T
14	chr14:69290472:T:C	0	69290472	C	T
14	chr14:69293300:G:A	0	69293300	A	G
14	chr14:69293677:T:C	0	69293677	C	T
14	chr14:69294035:T:C	0	69294035	C	T
14	chr14:69294232:T:C	0	69294232	C	T
14	chr14:69294806:A:G	0	69294806	G	A
14	chr14:69295481:A:T	0	69295481	T	A
14	chr14:69295653:G:T	0	69295653	T	G
14	chr14:69295715:A:G	0	69295715	G	A
14	chr14:69296217:T:C	0	69296217	C	T
14	chr14:69296320:A:G	0	69296320	G	A
14	chr14:69296459:C:T	0	69296459	T	C
14	chr14:69296697:CAAAAT:C	0	69296697	C	CAAAAT
14	chr14:69296905:A:T	0	69296905	T	A
14	chr14:69297299:A:G	0	69297299	G	A
14	chr14:69297741:G:GT	0	69297741	GT	G
14	chr14:69298360:G:A	0	69298360	A	G
14	chr14:69298425:G:A	0	69298425	A	G
14	chr14:69298927:A:G	0	69298927	G	A
14	chr14:69299738:A:G	0	69299738	G	A
14	chr14:69299754:G:A	0	69299754	A	G
14	chr14:69300501:C:T	0	69300501	T	C
14	chr14:69301168:A:G	0	69301168	G	A
14	chr14:69301176:A:G	0	69301176	G	A
14	chr14:69301197:C:A	0	69301197	A	C
14	chr14:69301299:A:C	0	69301299	C	A
14	chr14:69302441:ATT:A	0	69302441	A	ATT
14	chr14:69302518:T:A	0	69302518	A	T
14	chr14:69303723:C:T	0	69303723	T	C
14	chr14:69304222:C:T	0	69304222	T	C
14	chr14:69304392:C:T	0	69304392	T	C
14	chr14:69304496:T:G	0	69304496	G	T
14	chr14:69304580:C:G	0	69304580	G	C
14	chr14:69305119:C:T	0	69305119	T	C
14	chr14:69305219:G:A	0	69305219	A	G
14	chr14:69306181:A:G	0	69306181	G	A
14	chr14:69307074:A:C	0	69307074	C	A
14	chr14:69307268:C:T	0	69307268	T	C
14	chr14:69307291:C:G	0	69307291	G	C
14	chr14:69307557:A:G	0	69307557	G	A
14	chr14:69307702:C:T	0	69307702	T	C
14	chr14:69308282:T:C	0	69308282	C	T
14	chr14:69308299:A:T	0	69308299	T	A
14	chr14:69308458:A:G	0	69308458	G	A
14	chr14:69308561:G:C	0	69308561	C	G
14	chr14:69309143:A:G	0	69309143	G	A
14	chr14:69309274:T:C	0	69309274	C	T
14	chr14:69310165:T:C	0	69310165	C	T
14	chr14:69310499:A:G	0	69310499	G	A
14	chr14:69310641:C:A	0	69310641	A	C
14	chr14:69311138:T:C	0	69311138	C	T
14	chr14:69312076:T:C	0	69312076	C	T
14	chr14:69312510:A:G	0	69312510	G	A
14	chr14:69312744:A:G	0	69312744	G	A
14	chr14:69312947:G:A	0	69312947	A	G
14	chr14:69313135:G:A	0	69313135	A	G
14	chr14:69313443:G:T	0	69313443	T	G
14	chr14:69314869:C:A	0	69314869	A	C
14	chr14:69315284:A:C	0	69315284	C	A
14	chr14:69316206:C:T	0	69316206	T	C
14	chr14:69316620:G:A	0	69316620	A	G
14	chr14:69317390:C:T	0	69317390	T	C
14	chr14:69317461:T:C	0	69317461	C	T
14	chr14:69317696:G:A	0	69317696	A	G
14	chr14:69317771:T:C	0	69317771	C	T
14	chr14:69318482:A:C	0	69318482	C	A
14	chr14:69318982:C:T	0	69318982	T	C
14	chr14:69321032:T:C	0	69321032	C	T
14	chr14:69322213:C:T	0	69322213	T	C
14	chr14:69322853:C:T	0	69322853	T	C
14	chr14:69323672:C:T	0	69323672	T	C
14	chr14:69323763:T:C	0	69323763	C	T
14	chr14:69323953:A:G	0	69323953	G	A
14	chr14:69324061:G:T	0	69324061	T	G
14	chr14:69324247:T:G	0	69324247	G	T
14	chr14:69324390:T:C	0	69324390	C	T
14	chr14:69324396:T:C	0	69324396	C	T
14	chr14:69324496:G:C	0	69324496	C	G
14	chr14:69324591:T:A	0	69324591	A	T
14	chr14:69325616:T:A	0	69325616	A	T
14	chr14:69325779:C:T	0	69325779	T	C
14	chr14:69325842:C:G	0	69325842	G	C
14	chr14:69325852:A:G	0	69325852	G	A
14	chr14:69327209:G:A	0	69327209	A	G
14	chr14:69327834:C:T	0	69327834	T	C
14	chr14:69328482:G:A	0	69328482	A	G
14	chr14:69329125:G:A	0	69329125	A	G
14	chr14:69330590:T:C	0	69330590	C	T
14	chr14:69330740:A:C	0	69330740	C	A
14	chr14:69330899:C:T	0	69330899	T	C
14	chr14:69330902:G:T	0	69330902	T	G
14	chr14:69331567:G:A	0	69331567	A	G
14	chr14:69332374:AC:A	0	69332374	A	AC
14	chr14:69332828:T:TC	0	69332828	TC	T
14	chr14:69333089:C:T	0	69333089	T	C
14	chr14:69333175:A:G	0	69333175	G	A
14	chr14:69333297:T:C	0	69333297	C	T
14	chr14:69334666:G:C	0	69334666	C	G
14	chr14:69334816:T:A	0	69334816	A	T
14	chr14:69335271:A:G	0	69335271	G	A
14	chr14:69335712:C:T	0	69335712	T	C
14	chr14:69335741:A:G	0	69335741	G	A
14	chr14:69335992:T:C	0	69335992	C	T
14	chr14:69336167:G:T	0	69336167	T	G
14	chr14:69336179:T:C	0	69336179	C	T
14	chr14:69336271:G:A	0	69336271	A	G
14	chr14:69336345:C:T	0	69336345	T	C
14	chr14:69336348:G:A	0	69336348	A	G
14	chr14:69336355:A:G	0	69336355	G	A
14	chr14:69336376:G:T	0	69336376	T	G
14	chr14:69336391:C:T	0	69336391	T	C
14	chr14:69336416:T:C	0	69336416	C	T
14	chr14:69336483:G:A	0	69336483	A	G
14	chr14:69336696:T:TTTTA	0	69336696	TTTTA	T
14	chr14:69336722:A:T	0	69336722	T	A
14	chr14:69336774:A:T	0	69336774	T	A
14	chr14:69336816:C:T	0	69336816	T	C
14	chr14:69336834:T:TCTC	0	69336834	TCTC	T
14	chr14:69336852:A:G	0	69336852	G	A
14	chr14:69336969:T:C	0	69336969	C	T
14	chr14:69337007:G:A	0	69337007	A	G
14	chr14:69337277:A:G	0	69337277	G	A
14	chr14:69338207:C:T	0	69338207	T	C
14	chr14:69339308:C:T	0	69339308	T	C
14	chr14:69339338:A:T	0	69339338	T	A
14	chr14:69340602:G:A	0	69340602	A	G
14	chr14:69342904:A:G	0	69342904	G	A
14	chr14:69342982:A:G	0	69342982	G	A
14	chr14:69343364:T:A	0	69343364	A	T
14	chr14:69343637:G:T	0	69343637	T	G
14	chr14:69344043:G:A	0	69344043	A	G
14	chr14:69344191:T:A	0	69344191	A	T
14	chr14:69345012:G:A	0	69345012	A	G
14	chr14:69345562:G:A	0	69345562	A	G
14	chr14:69346653:A:G	0	69346653	G	A
14	chr14:69346961:A:G	0	69346961	G	A
14	chr14:69349563:A:G	0	69349563	G	A
14	chr14:69349627:G:A	0	69349627	A	G
14	chr14:69349683:C:T	0	69349683	T	C
14	chr14:69349935:T:C	0	69349935	C	T
14	chr14:69350014:C:T	0	69350014	T	C
14	chr14:69351013:G:A	0	69351013	A	G
14	chr14:69351133:A:G	0	69351133	G	A
14	chr14:69351580:G:A	0	69351580	A	G
14	chr14:69352384:G:A	0	69352384	A	G
14	chr14:69352593:A:G	0	69352593	G	A
14	chr14:69353123:A:G	0	69353123	G	A
14	chr14:69353209:C:T	0	69353209	T	C
14	chr14:69353851:C:T	0	69353851	T	C
14	chr14:69354594:G:A	0	69354594	A	G
14	chr14:69354812:T:C	0	69354812	C	T
14	chr14:69355444:C:T	0	69355444	T	C
14	chr14:69355466:C:G	0	69355466	G	C
14	chr14:69355896:G:A	0	69355896	A	G
14	chr14:69356210:T:G	0	69356210	G	T
14	chr14:69356324:C:T	0	69356324	T	C
14	chr14:69356801:C:T	0	69356801	T	C
14	chr14:69356874:ATT:A	0	69356874	A	ATT
14	chr14:69356957:A:G	0	69356957	G	A
14	chr14:69357159:A:T	0	69357159	T	A
14	chr14:69357661:A:G	0	69357661	G	A
14	chr14:69358008:CA:C	0	69358008	C	CA
14	chr14:69359383:C:T	0	69359383	T	C
14	chr14:69359442:G:A	0	69359442	A	G
14	chr14:69359691:A:G	0	69359691	G	A
14	chr14:69359983:T:C	0	69359983	C	T
14	chr14:69360012:G:A	0	69360012	A	G
14	chr14:69360263:G:A	0	69360263	A	G
14	chr14:69360345:C:A	0	69360345	A	C
14	chr14:69360394:G:A	0	69360394	A	G
14	chr14:69360457:A:G	0	69360457	G	A
14	chr14:69360642:AGAGAG:A	0	69360642	A	AGAGAG
14	chr14:69361438:G:A	0	69361438	A	G
14	chr14:69361828:G:A	0	69361828	A	G
14	chr14:69361941:A:G	0	69361941	G	A
14	chr14:69363205:T:A	0	69363205	A	T
14	chr14:69363466:C:T	0	69363466	T	C
14	chr14:69363774:T:C	0	69363774	C	T
14	chr14:69363794:G:A	0	69363794	A	G
14	chr14:69363813:GC:G	0	69363813	G	GC
14	chr14:69364320:A:G	0	69364320	G	A
14	chr14:69364730:C:A	0	69364730	A	C
14	chr14:69364861:A:G	0	69364861	G	A
14	chr14:69365124:T:C	0	69365124	C	T
14	chr14:69365590:T:C	0	69365590	C	T
14	chr14:69365947:G:A	0	69365947	A	G
14	chr14:69366001:A:G	0	69366001	G	A
14	chr14:69368020:A:C	0	69368020	C	A
14	chr14:69370695:T:A	0	69370695	A	T
14	chr14:69372067:C:T	0	69372067	T	C
14	chr14:69372443:T:C	0	69372443	C	T
14	chr14:69372806:T:C	0	69372806	C	T
14	chr14:69373392:C:T	0	69373392	T	C
14	chr14:69374185:A:G	0	69374185	G	A
14	chr14:69374645:G:A	0	69374645	A	G
14	chr14:69374691:T:C	0	69374691	C	T
14	chr14:69375087:C:T	0	69375087	T	C
14	chr14:69375560:G:A	0	69375560	A	G
14	chr14:69375943:A:T	0	69375943	T	A
14	chr14:69376832:C:T	0	69376832	T	C
14	chr14:69377063:G:A	0	69377063	A	G
14	chr14:69377522:T:C	0	69377522	C	T
14	chr14:69378166:T:G	0	69378166	G	T
14	chr14:69378569:T:C	0	69378569	C	T
14	chr14:69378876:T:G	0	69378876	G	T
14	chr14:69379756:T:C	0	69379756	C	T
14	chr14:69380104:A:G	0	69380104	G	A
14	chr14:69381958:T:C	0	69381958	C	T
14	chr14:69382663:C:A	0	69382663	A	C
14	chr14:69382731:C:T	0	69382731	T	C
14	chr14:69384708:AACAAC:A	0	69384708	A	AACAAC
14	chr14:69385606:C:A	0	69385606	A	C
14	chr14:69386223:T:C	0	69386223	C	T
14	chr14:69386356:T:C	0	69386356	C	T
14	chr14:69387827:G:A	0	69387827	A	G
14	chr14:69387919:A:G	0	69387919	G	A
14	chr14:69388094:T:G	0	69388094	G	T
14	chr14:69388796:A:C	0	69388796	C	A
14	chr14:69388857:C:T	0	69388857	T	C
14	chr14:69389023:T:C	0	69389023	C	T
14	chr14:69389187:C:T	0	69389187	T	C
14	chr14:69390142:T:C	0	69390142	C	T
14	chr14:69391028:G:T	0	69391028	T	G
14	chr14:69391063:T:C	0	69391063	C	T
14	chr14:69391414:G:A	0	69391414	A	G
14	chr14:69391985:C:T	0	69391985	T	C
14	chr14:69392619:G:A	0	69392619	A	G
14	chr14:69394464:C:T	0	69394464	T	C
14	chr14:69395132:T:C	0	69395132	C	T
14	chr14:69395974:C:T	0	69395974	T	C
14	chr14:69396596:A:T	0	69396596	T	A
14	chr14:69397769:T:C	0	69397769	C	T
14	chr14:69398564:C:G	0	69398564	G	C
14	chr14:69400121:G:A	0	69400121	A	G
14	chr14:69400772:T:C	0	69400772	C	T
14	chr14:69401036:C:A	0	69401036	A	C
14	chr14:69401333:C:G	0	69401333	G	C
14	chr14:69401434:T:A	0	69401434	A	T
14	chr14:69402370:T:C	0	69402370	C	T
14	chr14:69402954:T:C	0	69402954	C	T
14	chr14:69404083:G:A	0	69404083	A	G
14	chr14:69404159:A:G	0	69404159	G	A
14	chr14:69404227:A:G	0	69404227	G	A
14	chr14:69404633:G:A	0	69404633	A	G
14	chr14:69405833:A:C	0	69405833	C	A
14	chr14:69405860:C:T	0	69405860	T	C
14	chr14:69406300:A:G	0	69406300	G	A
14	chr14:69406343:C:T	0	69406343	T	C
14	chr14:69409812:A:C	0	69409812	C	A
14	chr14:69411613:T:A	0	69411613	A	T
14	chr14:69411724:G:A	0	69411724	A	G
14	chr14:69411738:G:A	0	69411738	A	G
14	chr14:69412128:G:A	0	69412128	A	G
14	chr14:69413072:C:A	0	69413072	A	C
14	chr14:69413079:A:G	0	69413079	G	A
14	chr14:69413414:G:A	0	69413414	A	G
14	chr14:69414923:T:G	0	69414923	G	T
14	chr14:69414961:G:A	0	69414961	A	G
14	chr14:69415063:A:G	0	69415063	G	A
14	chr14:69415675:A:G	0	69415675	G	A
14	chr14:69418713:A:G	0	69418713	G	A
14	chr14:69419319:A:G	0	69419319	G	A
14	chr14:69419596:T:C	0	69419596	C	T
14	chr14:69421150:G:T	0	69421150	T	G
14	chr14:69421423:C:T	0	69421423	T	C
14	chr14:69421464:C:G	0	69421464	G	C
14	chr14:69421619:C:T	0	69421619	T	C
14	chr14:69422664:A:G	0	69422664	G	A
14	chr14:69424638:C:T	0	69424638	T	C
14	chr14:69425376:C:A	0	69425376	A	C
14	chr14:69426007:T:A	0	69426007	A	T
14	chr14:69426228:T:C	0	69426228	C	T
14	chr14:69426400:AAGGATACAGATAAAC:A	0	69426400	A	AAGGATACAGATAAAC
14	chr14:69426715:CAGG:C	0	69426715	C	CAGG
14	chr14:69428297:T:C	0	69428297	C	T
14	chr14:69428456:A:G	0	69428456	G	A
14	chr14:69428572:A:G	0	69428572	G	A
14	chr14:69429365:G:A	0	69429365	A	G
14	chr14:69429483:G:T	0	69429483	T	G
14	chr14:69430418:T:G	0	69430418	G	T
14	chr14:69431631:C:T	0	69431631	T	C
14	chr14:69431926:G:A	0	69431926	A	G
14	chr14:69433542:A:G	0	69433542	G	A
14	chr14:69433922:C:T	0	69433922	T	C
14	chr14:69436704:T:C	0	69436704	C	T
14	chr14:69437292:G:A	0	69437292	A	G
14	chr14:69438246:A:G	0	69438246	G	A
14	chr14:69438419:G:A	0	69438419	A	G
14	chr14:69438917:T:C	0	69438917	C	T
14	chr14:69438970:C:G	0	69438970	G	C
14	chr14:69439008:G:A	0	69439008	A	G
14	chr14:69439413:C:G	0	69439413	G	C
14	chr14:69440960:G:C	0	69440960	C	G
14	chr14:69441017:A:G	0	69441017	G	A
14	chr14:69441618:T:G	0	69441618	G	T
14	chr14:69441717:A:G	0	69441717	G	A
14	chr14:69443083:T:C	0	69443083	C	T
14	chr14:69443490:T:C	0	69443490	C	T
14	chr14:69443911:C:T	0	69443911	T	C
14	chr14:69444593:T:C	0	69444593	C	T
14	chr14:69445183:A:G	0	69445183	G	A
14	chr14:69445291:A:G	0	69445291	G	A
14	chr14:69445668:G:A	0	69445668	A	G
14	chr14:69447698:G:T	0	69447698	T	G
14	chr14:69451299:G:A	0	69451299	A	G
14	chr14:69451415:G:T	0	69451415	T	G
14	chr14:69452396:C:T	0	69452396	T	C
14	chr14:69452519:G:A	0	69452519	A	G
14	chr14:69452538:CA:C	0	69452538	C	CA
14	chr14:69452600:G:T	0	69452600	T	G
14	chr14:69454013:A:G	0	69454013	G	A
14	chr14:69454957:T:C	0	69454957	C	T
14	chr14:69456301:C:T	0	69456301	T	C
14	chr14:69456985:T:C	0	69456985	C	T
14	chr14:69457185:C:T	0	69457185	T	C
14	chr14:69457187:C:T	0	69457187	T	C
14	chr14:69457712:T:G	0	69457712	G	T
```
