## Supplementary material for "Characterization of shared and ancestry-specific signals driving complex traits using multi-ancestry fine-mapping": mesusieoutput

```
                 eur          afr      eur_afr
   [1,] 8.794139e-05 0.0001462987 2.945488e-05
   [2,] 1.364896e-04 0.0001633588 4.500203e-05
   [3,] 1.201356e-04 0.0001470443 4.149321e-05
   [4,] 1.173542e-04 0.0001469918 4.039021e-05
   [5,] 1.296760e-04 0.0001455676 4.141918e-05
   [6,] 7.815306e-05 0.0001280654 2.636175e-05
   [7,] 7.741507e-05 0.0001275147 2.592192e-05
   [8,] 1.231508e-04 0.0001468176 4.224080e-05
   [9,] 8.317488e-05 0.0001343252 2.645914e-05
  [10,] 1.382354e-04 0.0001454881 4.421423e-05
  [11,] 1.225571e-04 0.0001468880 4.214707e-05
  [12,] 7.569688e-05 0.0001280094 2.527101e-05
  [13,] 8.821990e-05 0.0001437474 2.917222e-05
  [14,] 7.618946e-05 0.0001291782 2.570760e-05
  [15,] 1.337023e-04 0.0001808471 4.582540e-05
  [16,] 1.163335e-04 0.0001468898 3.984092e-05
  [17,] 7.453314e-05 0.0001402288 2.094783e-05
  [18,] 1.136208e-04 0.0001476798 3.967615e-05
  [19,] 8.807024e-05 0.0001437415 2.842881e-05
  [20,] 8.951671e-05 0.0001437951 2.859814e-05
  [21,] 8.921469e-05 0.0001437902 2.856112e-05
  [22,] 7.514118e-05 0.0001215811 2.418633e-05
  [23,] 7.456950e-05 0.0001319005 2.126493e-05
  [24,] 7.366102e-05 0.0001262072 2.436194e-05
  [25,] 8.140158e-05 0.0001249965 2.680168e-05
  [26,] 9.525830e-05 0.0001337016 3.248353e-05
  [27,] 2.098583e-04 0.0001320709 4.763943e-05
  [28,] 1.021844e-04 0.0001500234 3.625867e-05
  [29,] 9.635270e-05 0.0001308072 2.959903e-05
  [30,] 7.568301e-05 0.0001286108 2.660359e-05
  [31,] 1.718602e-04 0.0001391422 5.524583e-05
  [32,] 1.118892e-04 0.0001507827 4.105428e-05
  [33,] 8.767159e-05 0.0001447684 2.889978e-05
  [34,] 1.364089e-04 0.0001373567 4.524812e-05
  [35,] 8.674631e-05 0.0001449520 2.861348e-05
  [36,] 8.847152e-05 0.0001559052 3.370794e-05
  [37,] 2.232621e-04 0.0001530328 5.277805e-05
  [38,] 2.053394e-04 0.0001549985 4.853693e-05
  [39,] 6.149660e-05 0.0001277115 2.024251e-05
  [40,] 9.157776e-05 0.0001200862 2.772633e-05
  [41,] 1.438885e-04 0.0001228267 3.744533e-05
  [42,] 1.411143e-04 0.0001475659 4.212935e-05
  [43,] 8.668861e-05 0.0001464697 2.868966e-05
  [44,] 2.445384e-04 0.0001448392 8.118697e-05
  [45,] 2.209141e-04 0.0001449030 7.441190e-05
  [46,] 1.044123e-04 0.0001459099 3.652403e-05
  [47,] 6.281070e-05 0.0001397487 2.175741e-05
  [48,] 1.099688e-04 0.0001238148 3.054157e-05
  [49,] 6.857480e-05 0.0001254953 2.194575e-05
  [50,] 1.478192e-04 0.0001531461 5.954552e-05
  [51,] 1.579785e-04 0.0001551005 6.723494e-05
  [52,] 1.624842e-04 0.0001590773 7.391942e-05
  [53,] 5.910056e-05 0.0001281672 1.916261e-05
  [54,] 1.042746e-03 0.0001450727 3.241706e-04
  [55,] 1.349833e-04 0.0001416883 4.262697e-05
  [56,] 8.425346e-05 0.0001302132 2.680923e-05
  [57,] 1.542486e-04 0.0001565303 6.657678e-05
  [58,] 6.100982e-05 0.0001281323 1.976029e-05
  [59,] 6.909209e-05 0.0001302378 2.225428e-05
  [60,] 8.662337e-05 0.0001407839 2.738294e-05
  [61,] 9.025377e-05 0.0001266038 3.236407e-05
  [62,] 1.142191e-04 0.0001442754 3.731586e-05
  [63,] 5.910723e-05 0.0001209022 1.882951e-05
  [64,] 6.883019e-05 0.0001309789 2.220545e-05
  [65,] 6.921135e-05 0.0001310219 2.229277e-05
  [66,] 9.404531e-04 0.0001451384 2.885281e-04
  [67,] 9.049067e-04 0.0001451209 2.786691e-04
  [68,] 6.393210e-05 0.0001216409 1.988174e-05
  [69,] 7.281943e-05 0.0001194878 2.266705e-05
  [70,] 8.596119e-05 0.0001481933 2.718783e-05
  [71,] 8.678895e-05 0.0001409748 2.738952e-05
  [72,] 6.267247e-05 0.0001247717 1.987553e-05
  [73,] 6.973323e-05 0.0001428579 2.299245e-05
  [74,] 6.376217e-05 0.0001252379 2.002934e-05
  [75,] 1.075036e-04 0.0001461968 3.564059e-05
  [76,] 1.501464e-04 0.0001566970 6.437653e-05
  [77,] 1.507614e-04 0.0001549246 6.318527e-05
  [78,] 9.326874e-05 0.0001431071 2.990938e-05
  [79,] 1.592149e-04 0.0001354670 6.267111e-05
  [80,] 1.655559e-04 0.0001585944 7.532953e-05
  [81,] 6.822719e-05 0.0001309579 2.209373e-05
  [82,] 1.532225e-04 0.0001506064 6.118559e-05
  [83,] 6.822420e-05 0.0001313201 2.211911e-05
  [84,] 6.078470e-05 0.0001278917 1.912160e-05
  [85,] 1.070522e-04 0.0001461869 3.535613e-05
  [86,] 1.589522e-04 0.0001586187 7.140629e-05
  [87,] 6.818843e-05 0.0001314482 2.210453e-05
  [88,] 1.569254e-04 0.0001579141 6.955602e-05
  [89,] 6.945502e-05 0.0001383026 2.281514e-05
  [90,] 1.079335e-04 0.0001461965 3.578032e-05
  [91,] 1.086233e-04 0.0001344359 4.190964e-05
  [92,] 8.567337e-05 0.0001308327 2.686950e-05
  [93,] 6.689031e-05 0.0001307179 2.135731e-05
  [94,] 6.411825e-05 0.0001650283 2.418498e-05
  [95,] 1.503159e-04 0.0001753886 8.258486e-05
  [96,] 6.532711e-05 0.0001506443 2.434142e-05
  [97,] 1.132922e-04 0.0001462786 3.774185e-05
  [98,] 6.919708e-05 0.0001319370 2.268115e-05
  [99,] 1.360228e-04 0.0001475772 4.783943e-05
 [100,] 5.895605e-05 0.0001305747 1.924902e-05
 [101,] 9.749062e-05 0.0001456183 3.250153e-05
 [102,] 2.250216e-04 0.0001316476 8.532300e-05
 [103,] 1.489156e-04 0.0001192648 4.418828e-05
 [104,] 1.292966e-04 0.0001473787 4.167588e-05
 [105,] 1.946155e-04 0.0001272877 6.651839e-05
 [106,] 1.300569e-04 0.0001368066 5.341546e-05
 [107,] 6.451805e-05 0.0001443221 2.326553e-05
 [108,] 9.855523e-05 0.0001335074 3.127898e-05
 [109,] 1.278159e-04 0.0001300278 4.840224e-05
 [110,] 1.204367e-04 0.0001282822 4.430462e-05
 [111,] 1.440078e-04 0.0001463363 4.690615e-05
 [112,] 1.302523e-04 0.0001296436 4.911241e-05
 [113,] 6.488960e-05 0.0001546360 2.426879e-05
 [114,] 1.327893e-04 0.0001297836 4.006712e-05
 [115,] 3.294683e-04 0.0001469967 9.183061e-05
 [116,] 2.777840e-04 0.0001395966 1.139994e-04
 [117,] 1.024974e-04 0.0001464871 3.395462e-05
 [118,] 1.101950e-03 0.0001545916 5.815650e-04
 [119,] 1.024696e-04 0.0001464547 3.394438e-05
 [120,] 2.790910e-04 0.0001410762 8.243327e-05
 [121,] 1.508515e-04 0.0001463503 4.917948e-05
 [122,] 7.872025e-05 0.0001403175 2.982934e-05
 [123,] 7.898899e-05 0.0001450328 3.086028e-05
 [124,] 8.387780e-05 0.0001320038 2.685245e-05
 [125,] 1.027291e-04 0.0001407770 2.982452e-05
 [126,] 1.136821e-04 0.0001461741 2.647707e-05
 [127,] 1.534182e-04 0.0001436360 5.779896e-05
 [128,] 1.417223e-04 0.0001573903 5.654125e-05
 [129,] 4.121591e-04 0.0001440971 7.550410e-05
 [130,] 1.907660e-04 0.0001377798 6.961197e-05
 [131,] 1.646124e-04 0.0001308075 4.612799e-05
 [132,] 8.954688e-05 0.0001414760 2.926495e-05
 [133,] 1.309288e-04 0.0001300500 4.309199e-05
 [134,] 7.922746e-05 0.0001273584 2.386986e-05
 [135,] 8.998496e-05 0.0001211549 2.845189e-05
 [136,] 1.324703e-04 0.0001293318 4.254720e-05
 [137,] 1.490070e-04 0.0001358879 4.710234e-05
 [138,] 1.282438e-04 0.0001296511 4.091642e-05
 [139,] 1.268625e-04 0.0001297294 4.062237e-05
 [140,] 1.091488e-04 0.0001462707 3.654782e-05
 [141,] 7.957009e-05 0.0001260021 2.417738e-05
 [142,] 1.398119e-04 0.0001308284 3.984812e-05
 [143,] 9.905993e-05 0.0001250820 2.988373e-05
 [144,] 9.775480e-05 0.0001265055 3.190670e-05
 [145,] 9.398097e-05 0.0001246595 2.903680e-05
 [146,] 9.324446e-05 0.0001326929 3.318634e-05
 [147,] 1.214052e-04 0.0001300747 3.657758e-05
 [148,] 9.576752e-05 0.0001458518 3.202308e-05
 [149,] 9.317200e-05 0.0001246923 2.892628e-05
 [150,] 9.917491e-05 0.0001468563 3.371836e-05
 [151,] 7.435069e-05 0.0001252877 2.317937e-05
 [152,] 9.338201e-05 0.0001246397 2.883056e-05
 [153,] 9.894457e-05 0.0001468563 3.362394e-05
 [154,] 7.367706e-05 0.0001253172 2.303033e-05
 [155,] 9.829289e-05 0.0001272898 3.245193e-05
 [156,] 9.407753e-05 0.0001246483 2.902127e-05
 [157,] 9.879222e-05 0.0001468576 3.355922e-05
 [158,] 7.088302e-05 0.0001254919 2.256123e-05
 [159,] 1.826875e-04 0.0001275717 5.183704e-05
 [160,] 1.828059e-04 0.0001275624 5.182729e-05
 [161,] 6.006843e-05 0.0001407056 1.992877e-05
 [162,] 9.325875e-05 0.0001466507 3.107314e-05
 [163,] 7.086131e-05 0.0001248020 2.258143e-05
 [164,] 7.150675e-05 0.0001289250 2.341594e-05
 [165,] 9.329404e-05 0.0001467789 3.113620e-05
 [166,] 9.320606e-05 0.0001465387 3.104124e-05
 [167,] 7.095080e-05 0.0001247092 2.262811e-05
 [168,] 1.140211e-04 0.0001379321 4.545876e-05
 [169,] 7.087306e-05 0.0001247204 2.256355e-05
 [170,] 8.611637e-05 0.0001482080 3.013245e-05
 [171,] 7.089019e-05 0.0001246189 2.259101e-05
 [172,] 9.837977e-05 0.0001470908 3.688389e-05
 [173,] 1.616852e-04 0.0001227108 4.677511e-05
 [174,] 6.402123e-05 0.0001355604 2.153454e-05
 [175,] 1.554541e-04 0.0001391659 5.270780e-05
 [176,] 7.361015e-05 0.0001263256 2.440261e-05
 [177,] 1.079469e-04 0.0001341203 4.088881e-05
 [178,] 9.722474e-05 0.0001388719 3.561058e-05
 [179,] 1.119259e-04 0.0001466196 3.732065e-05
 [180,] 8.542448e-05 0.0001505152 3.002208e-05
 [181,] 1.528977e-04 0.0001460110 5.435391e-05
 [182,] 7.244475e-05 0.0001219482 2.308924e-05
 [183,] 2.727922e-04 0.0001289617 7.241526e-05
 [184,] 2.556652e-04 0.0001296179 6.532800e-05
 [185,] 1.525386e-04 0.0001404929 4.781939e-05
 [186,] 1.386234e-04 0.0001193926 4.078607e-05
 [187,] 8.875792e-05 0.0001969834 4.423078e-05
 [188,] 1.547679e-04 0.0001446557 5.000652e-05
 [189,] 2.709174e-04 0.0001456143 8.202130e-05
 [190,] 2.732520e-04 0.0001632988 1.562336e-04
 [191,] 3.403314e-04 0.0001608347 1.922289e-04
 [192,] 2.642627e-04 0.0001459650 7.756502e-05
 [193,] 8.073389e-05 0.0001934057 3.725029e-05
 [194,] 8.731509e-05 0.0001617734 3.591320e-05
 [195,] 2.715322e-04 0.0001456143 8.219493e-05
 [196,] 2.811584e-04 0.0001582934 1.500731e-04
 [197,] 1.435160e-04 0.0001450569 4.822602e-05
 [198,] 2.751263e-04 0.0001455434 8.392602e-05
 [199,] 8.286939e-05 0.0001448030 2.761381e-05
 [200,] 9.786916e-05 0.0001443737 3.379688e-05
 [201,] 6.137588e-05 0.0001353760 2.011307e-05
 [202,] 1.103146e-04 0.0001456818 3.259385e-05
 [203,] 8.175223e-05 0.0002082622 4.181965e-05
 [204,] 7.026422e-05 0.0001558527 2.591793e-05
 [205,] 7.399930e-05 0.0001593853 2.840511e-05
 [206,] 1.217184e-04 0.0001509075 3.849641e-05
 [207,] 7.851346e-05 0.0001395877 3.066548e-05
 [208,] 7.082597e-05 0.0001435542 2.290045e-05
 [209,] 7.737784e-05 0.0001583411 2.996208e-05
 [210,] 8.348955e-05 0.0001307672 2.723604e-05
 [211,] 6.706193e-05 0.0001897972 2.147891e-05
 [212,] 7.315585e-05 0.0001508353 2.814970e-05
 [213,] 6.693756e-05 0.0002604215 2.254158e-05
 [214,] 6.577930e-05 0.0001445299 2.194000e-05
 [215,] 8.355967e-05 0.0001307478 2.728373e-05
 [216,] 8.642881e-05 0.0001529821 2.844648e-05
 [217,] 8.261556e-05 0.0001421131 2.615246e-05
 [218,] 9.952702e-05 0.0001428909 3.057930e-05
 [219,] 1.195848e-04 0.0001254050 3.558617e-05
 [220,] 9.494922e-05 0.0001428532 2.933245e-05
 [221,] 1.449094e-04 0.0001384070 3.525317e-05
 [222,] 8.624354e-05 0.0001458303 2.835364e-05
 [223,] 8.915026e-05 0.0001422278 3.040424e-05
 [224,] 8.890480e-05 0.0001417968 3.017326e-05
 [225,] 8.975109e-05 0.0001408683 3.033104e-05
 [226,] 8.880008e-05 0.0001415958 3.007206e-05
 [227,] 8.937667e-05 0.0001416850 3.037215e-05
 [228,] 8.900583e-05 0.0001418824 3.023622e-05
 [229,] 1.235739e-04 0.0001440074 4.073825e-05
 [230,] 1.578667e-04 0.0001472750 4.760960e-05
 [231,] 1.216032e-04 0.0001435796 3.971304e-05
 [232,] 6.942694e-05 0.0001254164 2.136118e-05
 [233,] 5.868931e-05 0.0001388502 1.986280e-05
 [234,] 1.582697e-04 0.0001472018 4.780879e-05
 [235,] 1.224208e-04 0.0001441080 4.038528e-05
 [236,] 1.571351e-04 0.0001472018 4.750181e-05
 [237,] 7.966120e-05 0.0001498149 2.213557e-05
 [238,] 6.805801e-05 0.0001207546 2.167731e-05
 [239,] 5.959152e-05 0.0002443006 1.989061e-05
 [240,] 1.580881e-04 0.0001472018 4.775965e-05
 [241,] 5.987796e-05 0.0002399613 1.970411e-05
 [242,] 9.598698e-05 0.0001328913 2.925454e-05
 [243,] 7.958215e-05 0.0001405605 2.619406e-05
 [244,] 1.248583e-04 0.0001482767 4.358876e-05
 [245,] 6.713317e-05 0.0001210114 2.115457e-05
 [246,] 1.554140e-04 0.0001471377 4.711264e-05
 [247,] 1.545871e-04 0.0001536727 7.095241e-05
 [248,] 5.905576e-05 0.0001554704 1.926656e-05
 [249,] 5.889134e-05 0.0001648644 1.959925e-05
 [250,] 6.339880e-05 0.0002113998 1.885141e-05
 [251,] 1.175633e-04 0.0001337678 3.473813e-05
 [252,] 7.955917e-05 0.0001405969 2.618979e-05
 [253,] 8.947248e-05 0.0001433260 2.754641e-05
 [254,] 7.110723e-05 0.0001195658 2.251146e-05
 [255,] 7.963205e-05 0.0001403878 2.623874e-05
 [256,] 6.445661e-05 0.0001402981 1.971108e-05
 [257,] 1.279049e-04 0.0001488949 4.518357e-05
 [258,] 7.540248e-05 0.0001398557 2.380770e-05
 [259,] 1.032571e-04 0.0001338718 3.226909e-05
 [260,] 1.124427e-04 0.0001468054 3.613422e-05
 [261,] 1.019895e-04 0.0001460121 3.631654e-05
 [262,] 2.780096e-04 0.0001360965 8.721576e-05
 [263,] 1.510353e-04 0.0001343353 3.857872e-05
 [264,] 2.229147e-04 0.0001363315 6.567809e-05
 [265,] 2.208282e-04 0.0001362666 6.533330e-05
 [266,] 1.513685e-04 0.0001720296 2.901322e-05
 [267,] 1.618458e-04 0.0001440960 3.501497e-05
 [268,] 9.256873e-05 0.0001604809 2.251200e-05
 [269,] 1.422216e-04 0.0001348473 3.645460e-05
 [270,] 1.418401e-04 0.0001415377 3.218236e-05
 [271,] 1.485661e-04 0.0001528717 3.134067e-05
 [272,] 1.072891e-04 0.0001572020 3.972209e-05
 [273,] 1.398789e-04 0.0001648803 2.818903e-05
 [274,] 9.531519e-05 0.0001409208 3.083199e-05
 [275,] 1.053337e-04 0.0001589591 3.807800e-05
 [276,] 1.322234e-04 0.0001586583 4.262614e-05
 [277,] 1.406680e-04 0.0001990023 2.648746e-05
 [278,] 1.038787e-04 0.0001479372 3.370824e-05
 [279,] 9.561856e-05 0.0001366127 3.094932e-05
 [280,] 1.332478e-04 0.0001597657 4.247600e-05
 [281,] 4.234735e-04 0.0001392258 1.364236e-04
 [282,] 1.419747e-04 0.0001415347 4.364341e-05
 [283,] 1.680251e-04 0.0001370375 6.245468e-05
 [284,] 2.101157e-04 0.0002305884 1.652003e-04
 [285,] 2.106940e-04 0.0002358809 1.667300e-04
 [286,] 2.985032e-04 0.0001393291 9.012972e-05
 [287,] 1.426887e-04 0.0001347958 3.401366e-05
 [288,] 2.087449e-04 0.0002100176 1.504463e-04
 [289,] 1.973824e-04 0.0002055836 1.376094e-04
 [290,] 2.159119e-04 0.0002286123 1.673023e-04
 [291,] 1.297247e-04 0.0001373688 3.097347e-05
 [292,] 2.042459e-04 0.0002067048 1.442674e-04
 [293,] 2.036304e-04 0.0002337995 1.607283e-04
 [294,] 2.106569e-04 0.0002075010 1.504187e-04
 [295,] 1.248621e-04 0.0001388262 4.432209e-05
 [296,] 1.359899e-04 0.0001357481 3.250391e-05
 [297,] 1.053956e-04 0.0001466747 3.505377e-05
 [298,] 2.160654e-04 0.0002046167 1.531189e-04
 [299,] 2.198196e-04 0.0001976911 1.511418e-04
 [300,] 2.364365e-04 0.0001781872 1.474265e-04
 [301,] 1.605477e-04 0.0001522459 4.493306e-05
 [302,] 3.584665e-04 0.0001404759 1.064688e-04
 [303,] 1.461869e-04 0.0001415593 4.466905e-05
 [304,] 2.177040e-04 0.0002033714 1.536199e-04
 [305,] 2.054073e-04 0.0002030827 1.428581e-04
 [306,] 1.809783e-04 0.0002041513 1.227299e-04
 [307,] 9.501492e-05 0.0002072608 4.042653e-05
 [308,] 1.050147e-04 0.0001467385 3.490935e-05
 [309,] 2.000082e-04 0.0001534469 1.018101e-04
 [310,] 2.001032e-04 0.0001539927 1.023246e-04
 [311,] 1.049943e-04 0.0001466787 3.486173e-05
 [312,] 1.961750e-04 0.0001517907 9.823212e-05
 [313,] 1.881807e-04 0.0001569399 9.766200e-05
 [314,] 1.258871e-04 0.0001525739 5.053320e-05
 [315,] 9.538088e-05 0.0001395071 3.108881e-05
 [316,] 1.222258e-04 0.0001502943 4.181838e-05
 [317,] 1.143662e-04 0.0001392461 3.296081e-05
 [318,] 1.293775e-04 0.0001577867 4.609457e-05
 [319,] 1.061385e-04 0.0001374170 3.253915e-05
 [320,] 1.062450e-04 0.0001376254 3.249022e-05
 [321,] 1.047947e-04 0.0001463571 3.468991e-05
 [322,] 1.239825e-04 0.0001286511 3.649983e-05
 [323,] 1.048886e-04 0.0001475022 3.466890e-05
 [324,] 1.225551e-04 0.0001442093 3.338974e-05
 [325,] 2.760296e-04 0.0001224092 7.193884e-05
 [326,] 1.251834e-04 0.0001214067 4.173812e-05
 [327,] 1.153737e-04 0.0001421882 3.288918e-05
 [328,] 1.214336e-04 0.0001473166 3.333560e-05
 [329,] 1.212109e-04 0.0001473166 3.330185e-05
 [330,] 1.185627e-04 0.0001415449 2.835963e-05
 [331,] 1.297188e-04 0.0001507493 3.371758e-05
 [332,] 1.048578e-04 0.0001461406 3.452038e-05
 [333,] 2.581295e-04 0.0001411871 8.735320e-05
 [334,] 1.844555e-04 0.0001474850 4.507839e-05
 [335,] 1.580126e-04 0.0001405172 4.584535e-05
 [336,] 1.173174e-04 0.0001266751 3.423988e-05
 [337,] 3.571264e-04 0.0001408527 1.064572e-04
 [338,] 1.535183e-04 0.0001524660 7.063752e-05
 [339,] 1.172031e-04 0.0001242532 3.473961e-05
 [340,] 1.470150e-04 0.0001413386 4.515714e-05
 [341,] 1.048317e-04 0.0001466328 3.470627e-05
 [342,] 9.495208e-05 0.0001577414 3.327272e-05
 [343,] 1.342669e-04 0.0001281265 4.028367e-05
 [344,] 1.314845e-04 0.0001260470 3.373730e-05
 [345,] 1.047798e-04 0.0001466334 3.472683e-05
 [346,] 2.585722e-04 0.0001524160 1.247152e-04
 [347,] 1.091980e-04 0.0002034446 3.594081e-05
 [348,] 1.710145e-04 0.0001352873 7.210418e-05
 [349,] 7.670709e-05 0.0001302545 2.505076e-05
 [350,] 1.692968e-04 0.0001332405 4.732113e-05
 [351,] 1.041565e-04 0.0001498998 3.663353e-05
 [352,] 9.508765e-05 0.0001531113 3.313763e-05
 [353,] 1.249671e-04 0.0001359017 4.316206e-05
 [354,] 1.317584e-04 0.0001327162 4.495772e-05
 [355,] 1.177897e-04 0.0001473089 4.446735e-05
 [356,] 1.048435e-04 0.0001466290 3.474542e-05
 [357,] 1.048001e-04 0.0001465879 3.475106e-05
 [358,] 1.138578e-04 0.0001236361 3.256466e-05
 [359,] 1.058258e-04 0.0001465900 3.517296e-05
 [360,] 2.107220e-04 0.0002120003 1.481719e-04
 [361,] 1.208611e-04 0.0001462456 4.170267e-05
 [362,] 1.279758e-04 0.0001323726 4.878504e-05
 [363,] 1.323269e-04 0.0001375378 4.056071e-05
 [364,] 1.333559e-04 0.0001419084 4.507705e-05
 [365,] 1.297341e-04 0.0001661022 4.381154e-05
 [366,] 1.314013e-04 0.0001365605 4.190269e-05
 [367,] 1.633346e-04 0.0001271193 5.784974e-05
 [368,] 1.331817e-04 0.0001895848 5.890577e-05
 [369,] 1.788717e-04 0.0002296082 1.580777e-04
 [370,] 1.328582e-04 0.0001914158 5.108217e-05
 [371,] 1.517046e-04 0.0003137978 1.412194e-04
 [372,] 9.094444e-05 0.0001462407 3.017613e-05
 [373,] 9.092158e-05 0.0001462421 3.016028e-05
 [374,] 8.328051e-05 0.0001405692 2.691174e-05
 [375,] 1.325907e-04 0.0001802219 5.410869e-05
 [376,] 1.310067e-04 0.0003083658 7.980680e-05
 [377,] 1.309678e-04 0.0003077468 7.958885e-05
 [378,] 8.339713e-05 0.0001406395 2.693901e-05
 [379,] 8.418422e-05 0.0001410328 2.705539e-05
 [380,] 4.572189e-04 0.0001356303 1.614398e-04
 [381,] 8.172982e-05 0.0001451539 2.705973e-05
 [382,] 9.101599e-05 0.0001462407 3.021396e-05
 [383,] 9.093527e-05 0.0001462136 3.017737e-05
 [384,] 8.226202e-05 0.0001416891 2.668069e-05
 [385,] 1.498376e-04 0.0001485221 3.963331e-05
 [386,] 1.569131e-04 0.0001449076 4.358850e-05
 [387,] 1.435987e-03 0.0003009665 2.761514e-03
 [388,] 1.481311e-04 0.0001482092 3.940402e-05
 [389,] 7.326072e-04 0.0001690387 4.779004e-04
 [390,] 1.311115e-03 0.0001899274 1.212360e-03
 [391,] 1.243993e-03 0.0001396270 6.024394e-04
 [392,] 1.197257e-03 0.0001363661 5.425621e-04
 [393,] 1.903006e-03 0.0001277189 7.115051e-04
 [394,] 9.088970e-05 0.0001462130 3.009152e-05
 [395,] 8.178061e-05 0.0001463257 2.700857e-05
 [396,] 1.329165e-04 0.0001738144 5.253623e-05
 [397,] 1.274605e-03 0.0001548037 7.456678e-04
 [398,] 1.466950e-04 0.0001385326 4.471042e-05
 [399,] 1.256077e-03 0.0001399618 6.122160e-04
 [400,] 1.770636e-03 0.0001290909 6.888150e-04
 [401,] 1.640018e-03 0.0001566507 9.940768e-04
 [402,] 9.078522e-05 0.0001462107 3.009414e-05
 [403,] 6.328742e-04 0.0001354371 2.224961e-04
 [404,] 1.488044e-04 0.0001385326 4.524273e-05
 [405,] 9.079781e-05 0.0001465767 3.011028e-05
 [406,] 9.078110e-05 0.0001461688 3.007863e-05
 [407,] 4.268262e-04 0.0001215720 1.395747e-04
 [408,] 2.008978e-04 0.0001835999 1.247793e-04
 [409,] 1.889202e-04 0.0001486615 7.132184e-05
 [410,] 1.375158e-04 0.0001431288 4.056812e-05
 [411,] 1.323387e-04 0.0001550567 3.696381e-05
 [412,] 1.510508e-04 0.0001437771 4.358551e-05
 [413,] 1.286607e-04 0.0001329614 4.020663e-05
 [414,] 1.605477e-04 0.0002131182 1.122055e-04
 [415,] 1.208921e-04 0.0001375117 3.165126e-05
 [416,] 1.274812e-04 0.0001304392 3.734346e-05
 [417,] 2.249879e-04 0.0001291380 8.829681e-05
 [418,] 1.127805e-04 0.0001463796 3.086285e-05
 [419,] 3.145789e-04 0.0001279424 1.199191e-04
 [420,] 1.134374e-04 0.0001454937 3.122727e-05
 [421,] 3.079980e-04 0.0001277408 1.169244e-04
 [422,] 1.568274e-04 0.0001587295 4.039572e-05
 [423,] 1.579988e-04 0.0001570526 4.064198e-05
 [424,] 1.565226e-04 0.0001575516 4.046960e-05
 [425,] 1.570812e-04 0.0001579765 4.047659e-05
 [426,] 1.562382e-04 0.0001570526 4.049428e-05
 [427,] 1.565555e-04 0.0001570526 4.051826e-05
 [428,] 2.034033e-04 0.0001255345 7.467850e-05
 [429,] 1.588635e-04 0.0001579370 4.066852e-05
 [430,] 2.152895e-04 0.0001266445 8.085939e-05
 [431,] 1.384500e-04 0.0001635940 6.945408e-05
 [432,] 2.034328e-04 0.0001253277 7.442548e-05
 [433,] 1.576504e-04 0.0001589863 4.041494e-05
 [434,] 1.578927e-04 0.0001589690 4.043290e-05
 [435,] 1.577777e-04 0.0001589690 4.042431e-05
 [436,] 1.620001e-04 0.0001589834 4.081124e-05
 [437,] 1.596961e-04 0.0001469470 5.804343e-05
 [438,] 1.269362e-04 0.0001463419 3.679532e-05
 [439,] 1.069487e-04 0.0001475449 2.930845e-05
 [440,] 1.625889e-04 0.0001602837 4.073547e-05
 [441,] 2.006690e-04 0.0001487643 9.597209e-05
 [442,] 1.682288e-04 0.0001657638 9.146162e-05
 [443,] 1.648856e-04 0.0001593861 4.101963e-05
 [444,] 1.638644e-04 0.0001548104 4.421215e-05
 [445,] 1.496654e-04 0.0001455978 4.326512e-05
 [446,] 2.215361e-04 0.0001466387 7.428795e-05
 [447,] 2.687924e-04 0.0001542576 6.145343e-05
 [448,] 7.405407e-05 0.0001610920 2.654419e-05
 [449,] 7.383201e-05 0.0001615499 2.619633e-05
 [450,] 9.242313e-05 0.0001321790 3.114693e-05
 [451,] 1.152875e-04 0.0001377393 4.114009e-05
 [452,] 1.259666e-04 0.0001453415 4.319489e-05
 [453,] 1.047413e-04 0.0001693340 4.900087e-05
 [454,] 1.796081e-04 0.0001350508 7.199908e-05
 [455,] 9.384601e-04 0.0001249416 3.312505e-04
 [456,] 1.055067e-04 0.0001424479 3.133684e-05
 [457,] 1.484018e-04 0.0001376690 6.125099e-05
 [458,] 2.040392e-04 0.0001805822 4.352811e-05
 [459,] 2.055334e-04 0.0001805272 4.364699e-05
 [460,] 2.383708e-04 0.0001415794 8.077671e-05
 [461,] 1.123821e-04 0.0001515756 3.943009e-05
 [462,] 2.059303e-04 0.0001804927 4.368126e-05
 [463,] 1.407707e-04 0.0001448561 4.827579e-05
 [464,] 4.051567e-04 0.0001347889 1.392637e-04
 [465,] 1.062930e-04 0.0001416052 3.317220e-05
 [466,] 2.058299e-04 0.0001833955 4.316922e-05
 [467,] 8.395636e-05 0.0001368869 2.488356e-05
 [468,] 1.936465e-04 0.0001286378 4.733646e-05
 [469,] 1.184106e-04 0.0001266251 3.440436e-05
 [470,] 1.083321e-04 0.0001443300 3.482374e-05
 [471,] 8.631750e-05 0.0001482238 2.538096e-05
 [472,] 9.244446e-05 0.0001441000 3.030923e-05
 [473,] 2.807911e-04 0.0001361907 7.766310e-05
 [474,] 1.126665e-04 0.0001526110 3.996057e-05
 [475,] 1.242955e-04 0.0001526148 4.747113e-05
 [476,] 1.265993e-04 0.0001416269 3.782394e-05
 [477,] 4.040991e-04 0.0001329818 1.079403e-04
 [478,] 2.123782e-04 0.0001529905 4.649742e-05
 [479,] 1.776824e-04 0.0001839503 4.156274e-05
 [480,] 3.425433e-04 0.0001405835 9.423270e-05
 [481,] 2.079381e-04 0.0001392173 6.186230e-05
 [482,] 2.190036e-04 0.0001274898 7.503702e-05
 [483,] 2.753609e-04 0.0001235062 8.525461e-05
 [484,] 1.347898e-04 0.0001418652 4.393713e-05
 [485,] 1.029162e-04 0.0001456653 3.482408e-05
 [486,] 1.198197e-04 0.0001390544 3.722620e-05
 [487,] 2.774629e-04 0.0001256633 8.510707e-05
 [488,] 7.928512e-05 0.0001249019 2.561610e-05
 [489,] 3.502271e-04 0.0001419156 1.017570e-04
 [490,] 1.102357e-04 0.0001448936 3.398565e-05
 [491,] 1.184719e-04 0.0001445103 4.146454e-05
 [492,] 1.522048e-04 0.0001449551 5.162097e-05
 [493,] 1.201471e-04 0.0001463437 4.321053e-05
 [494,] 9.998724e-05 0.0001452641 3.413758e-05
 [495,] 1.094043e-04 0.0001524433 3.590737e-05
 [496,] 1.974638e-04 0.0001705402 4.460698e-05
 [497,] 7.121258e-04 0.0001343486 1.802037e-04
 [498,] 1.764536e-04 0.0001391920 5.307070e-05
 [499,] 8.275370e-04 0.0001428051 1.862088e-04
 [500,] 7.736553e-05 0.0001203454 2.306543e-05
 [501,] 3.156351e-04 0.0001418648 9.244543e-05
 [502,] 1.237436e-04 0.0001712560 5.561002e-05
 [503,] 1.522550e-04 0.0001462082 4.866720e-05
 [504,] 1.232233e-04 0.0001706960 5.489210e-05
 [505,] 8.469304e-05 0.0001293529 2.682918e-05
 [506,] 2.032645e-04 0.0001778125 4.395038e-05
 [507,] 2.804123e-04 0.0001266865 9.111406e-05
 [508,] 2.794959e-04 0.0001433498 8.217054e-05
 [509,] 1.110870e-04 0.0001449197 3.417395e-05
 [510,] 2.534439e-04 0.0001753373 4.884562e-05
 [511,] 1.209994e-04 0.0001436114 3.707158e-05
 [512,] 1.366697e-04 0.0001477446 6.216441e-05
 [513,] 1.017503e-04 0.0001260381 3.216864e-05
 [514,] 7.963701e-05 0.0001812010 2.931798e-05
 [515,] 6.692483e-05 0.0001426466 2.287551e-05
 [516,] 1.972564e-04 0.0001448854 5.609825e-05
 [517,] 4.004469e-04 0.0001432462 1.069000e-04
 [518,] 1.399517e-04 0.0001355088 4.350444e-05
 [519,] 3.429621e-04 0.0001371315 9.805948e-05
 [520,] 8.160878e-05 0.0001660431 3.116694e-05
 [521,] 6.827848e-05 0.0001653697 2.526683e-05
 [522,] 9.426252e-05 0.0001438410 3.043493e-05
 [523,] 1.836022e-04 0.0001353674 4.860948e-05
 [524,] 7.185520e-05 0.0001665791 2.412328e-05
 [525,] 8.098247e-05 0.0001710159 3.086540e-05
 [526,] 9.392612e-05 0.0001443963 3.039830e-05
 [527,] 9.413474e-05 0.0001451449 3.049204e-05
 [528,] 4.319531e-04 0.0001457448 1.477884e-04
 [529,] 1.224886e-04 0.0001454174 3.921662e-05
 [530,] 4.984619e-04 0.0001242067 1.718430e-04
 [531,] 1.873372e-04 0.0001315920 6.660623e-05
 [532,] 1.252284e-04 0.0001450354 3.981446e-05
 [533,] 1.960662e-04 0.0001440040 5.825183e-05
 [534,] 3.500755e-04 0.0001402000 1.241785e-04
 [535,] 4.949491e-04 0.0001408429 1.518533e-04
 [536,] 1.728656e-03 0.0001516441 1.815677e-04
 [537,] 3.478174e-04 0.0001403443 1.242803e-04
 [538,] 9.363488e-05 0.0001451449 3.047576e-05
 [539,] 1.250079e-04 0.0001449528 3.984725e-05
 [540,] 4.874245e-04 0.0001409129 1.456838e-04
 [541,] 3.330263e-04 0.0001374040 9.128108e-05
 [542,] 4.785120e-04 0.0001408563 1.447289e-04
 [543,] 3.421782e-04 0.0001375654 9.181057e-05
 [544,] 7.552937e-04 0.0001606241 4.656278e-04
 [545,] 9.371253e-05 0.0001431320 3.034665e-05
 [546,] 1.224402e-04 0.0001453408 3.927532e-05
 [547,] 4.931976e-04 0.0001382206 2.254213e-04
 [548,] 8.070072e-05 0.0001695369 3.038522e-05
 [549,] 7.053082e-04 0.0001624466 4.400343e-04
 [550,] 9.921678e-05 0.0001631469 4.707653e-05
 [551,] 5.385396e-04 0.0001408502 1.625125e-04
 [552,] 1.975748e-04 0.0001441539 5.818693e-05
 [553,] 9.365405e-05 0.0001458755 3.049056e-05
 [554,] 8.125905e-05 0.0001708047 3.118668e-05
 [555,] 3.244406e-04 0.0001374569 8.852558e-05
 [556,] 4.348303e-04 0.0001407289 1.332561e-04
 [557,] 1.239469e-04 0.0001439916 3.844587e-05
 [558,] 9.098038e-05 0.0001444744 3.123075e-05
 [559,] 1.090119e-04 0.0001525782 3.804324e-05
 [560,] 1.003289e-04 0.0001435797 3.842843e-05
 [561,] 1.530688e-04 0.0001355015 4.787520e-05
 [562,] 9.949777e-05 0.0001238246 3.066849e-05
 [563,] 9.343963e-05 0.0001251255 3.007307e-05
 [564,] 6.679691e-04 0.0001458381 2.327799e-04
 [565,] 1.271223e-04 0.0001332569 3.640737e-05
 [566,] 1.104586e-04 0.0001449998 3.176333e-05
 [567,] 7.800841e-05 0.0001319500 2.834968e-05
 [568,] 6.210379e-04 0.0001459451 2.191294e-04
 [569,] 7.111738e-05 0.0001492339 2.532069e-05
 [570,] 4.875402e-04 0.0001474168 2.533823e-04
 [571,] 1.110175e-04 0.0001414283 3.507691e-05
 [572,] 1.865862e-04 0.0001471417 8.829338e-05
 [573,] 1.741237e-04 0.0001430620 7.801458e-05
 [574,] 5.979063e-04 0.0001753664 7.648354e-05
 [575,] 1.236894e-04 0.0001617823 3.022968e-05
 [576,] 1.122594e-04 0.0001596544 4.580154e-05
 [577,] 5.887044e-04 0.0001753280 7.566019e-05
 [578,] 5.839862e-04 0.0001741300 7.551826e-05
 [579,] 6.691438e-05 0.0001329717 2.380002e-05
 [580,] 8.206765e-05 0.0001206761 2.638117e-05
 [581,] 1.923025e-04 0.0001438410 6.521819e-05
 [582,] 1.469434e-04 0.0001352008 4.504539e-05
 [583,] 1.143394e-04 0.0001456551 4.028134e-05
 [584,] 1.244592e-04 0.0001586875 3.048860e-05
 [585,] 1.250974e-04 0.0001581197 3.058458e-05
 [586,] 2.483977e-04 0.0001457998 8.649830e-05
 [587,] 7.135886e-05 0.0001426339 2.489752e-05
 [588,] 7.074392e-05 0.0001507335 2.497970e-05
 [589,] 6.504831e-05 0.0001315333 2.261313e-05
 [590,] 7.108925e-05 0.0001472055 2.517309e-05
 [591,] 6.015511e-05 0.0001660914 1.921608e-05
 [592,] 7.754772e-04 0.0001458933 2.720285e-04
 [593,] 7.628175e-05 0.0001208777 2.401124e-05
 [594,] 1.238145e-04 0.0001582065 3.045170e-05
 [595,] 7.099344e-05 0.0001507619 2.518478e-05
 [596,] 8.357579e-04 0.0001464419 3.103229e-04
 [597,] 7.914157e-04 0.0001464270 2.932394e-04
 [598,] 6.561545e-05 0.0001366889 2.215377e-05
 [599,] 1.115118e-04 0.0001395672 3.692079e-05
 [600,] 1.255420e-04 0.0001731219 6.613899e-05
 [601,] 7.378032e-04 0.0001459222 2.600512e-04
 [602,] 1.223439e-04 0.0001596329 3.021688e-05
 [603,] 6.276362e-04 0.0001735007 7.952861e-05
 [604,] 1.256675e-04 0.0001834264 3.139928e-05
 [605,] 7.090725e-04 0.0001459191 2.496026e-04
 [606,] 6.700696e-05 0.0001227604 2.233988e-05
 [607,] 1.194604e-03 0.0001444553 1.745992e-04
 [608,] 7.186680e-05 0.0001549736 2.680681e-05
 [609,] 1.104567e-04 0.0001389537 3.419651e-05
 [610,] 1.179597e-04 0.0001259187 3.985634e-05
 [611,] 1.160069e-04 0.0001254444 3.867322e-05
 [612,] 1.257046e-04 0.0001852867 7.010373e-05
 [613,] 7.511936e-04 0.0001459164 2.646295e-04
 [614,] 1.102933e-04 0.0001394628 3.635080e-05
 [615,] 1.101666e-04 0.0001394046 3.624434e-05
 [616,] 7.334327e-04 0.0001459312 2.587582e-04
 [617,] 6.394543e-04 0.0001459683 2.260849e-04
 [618,] 1.300029e-04 0.0001692921 6.762328e-05
 [619,] 1.419145e-04 0.0001418638 4.302509e-05
 [620,] 7.137498e-05 0.0001578875 2.595052e-05
 [621,] 1.231859e-04 0.0001674462 2.975683e-05
 [622,] 1.229777e-04 0.0001250466 4.026263e-05
 [623,] 1.227787e-04 0.0001678409 2.971375e-05
 [624,] 7.114672e-05 0.0001579180 2.574363e-05
 [625,] 6.512165e-05 0.0001195990 2.079883e-05
 [626,] 6.634361e-05 0.0001201224 2.146347e-05
 [627,] 7.462540e-05 0.0001550904 2.839442e-05
 [628,] 7.109051e-05 0.0001577944 2.568331e-05
 [629,] 1.224856e-04 0.0001675956 2.970548e-05
 [630,] 1.284637e-04 0.0001700797 6.692109e-05
 [631,] 1.124806e-04 0.0001242991 3.573930e-05
 [632,] 1.252625e-04 0.0001673114 2.991782e-05
 [633,] 1.229410e-04 0.0001653188 6.184654e-05
 [634,] 7.360728e-04 0.0001459237 2.594790e-04
 [635,] 7.501011e-04 0.0001459297 2.646403e-04
 [636,] 7.309579e-04 0.0001459320 2.578979e-04
 [637,] 1.822256e-04 0.0001461627 4.411072e-05
 [638,] 7.011766e-04 0.0001458191 2.438681e-04
 [639,] 2.266237e-04 0.0001342582 5.574267e-05
 [640,] 1.109550e-04 0.0001379945 3.506178e-05
 [641,] 1.214153e-04 0.0001666075 2.966621e-05
 [642,] 1.760581e-04 0.0001476601 5.253816e-05
 [643,] 9.060224e-05 0.0001512101 3.630959e-05
 [644,] 7.095021e-05 0.0001544005 2.530167e-05
 [645,] 1.116754e-04 0.0001379396 3.535267e-05
 [646,] 1.399308e-04 0.0002255759 9.389250e-05
 [647,] 7.137555e-05 0.0001581509 2.610279e-05
 [648,] 5.938026e-05 0.0001961165 2.013589e-05
 [649,] 1.378194e-04 0.0001358490 4.488841e-05
 [650,] 7.845629e-04 0.0001459190 2.765591e-04
 [651,] 1.266067e-04 0.0001669688 3.004388e-05
 [652,] 1.242845e-04 0.0001665779 2.987818e-05
 [653,] 1.783458e-04 0.0001455524 4.365716e-05
 [654,] 4.887672e-04 0.0002057441 5.769637e-05
 [655,] 1.409966e-04 0.0001428067 4.276368e-05
 [656,] 1.156846e-04 0.0001243610 3.688936e-05
 [657,] 7.154346e-05 0.0001565348 2.596976e-05
 [658,] 1.092161e-04 0.0001397640 3.630980e-05
 [659,] 1.596548e-04 0.0001481854 4.491675e-05
 [660,] 7.131791e-05 0.0001578456 2.587218e-05
 [661,] 1.431711e-04 0.0002107465 2.890245e-05
 [662,] 7.186795e-05 0.0001589880 2.642544e-05
 [663,] 6.668557e-05 0.0001372795 2.269794e-05
 [664,] 1.098764e-04 0.0001400074 3.675016e-05
 [665,] 1.338228e-04 0.0001371738 3.552312e-05
 [666,] 1.208706e-04 0.0001629331 2.975793e-05
 [667,] 7.462601e-04 0.0001458997 2.627231e-04
 [668,] 1.227925e-04 0.0001243056 3.849596e-05
 [669,] 5.209707e-04 0.0002402883 5.139096e-05
 [670,] 1.318225e-04 0.0001404662 4.231637e-05
 [671,] 5.843272e-05 0.0001288305 1.890551e-05
 [672,] 2.781907e-04 0.0001441229 1.087837e-04
 [673,] 7.547838e-05 0.0001503805 2.501680e-05
 [674,] 2.521943e-04 0.0001446176 8.397300e-05
 [675,] 2.525840e-04 0.0001446176 8.410309e-05
 [676,] 1.026761e-04 0.0001266587 3.062895e-05
 [677,] 9.984228e-05 0.0001390824 3.189119e-05
 [678,] 8.825712e-05 0.0004366004 6.906155e-05
 [679,] 2.149939e-04 0.0001406694 6.362757e-05
 [680,] 7.204833e-05 0.0001600658 2.644586e-05
 [681,] 1.735113e-04 0.0001466891 5.855905e-05
 [682,] 9.829552e-05 0.0001389099 3.156749e-05
 [683,] 5.960015e-05 0.0001255966 1.909464e-05
 [684,] 6.644844e-05 0.0001501952 2.391870e-05
 [685,] 1.339832e-04 0.0001429654 4.278124e-05
 [686,] 8.736897e-05 0.0001304615 3.282256e-05
 [687,] 8.115387e-05 0.0001813688 3.498238e-05
 [688,] 6.935321e-05 0.0001376180 2.119736e-05
 [689,] 8.916677e-05 0.0001494341 2.980279e-05
 [690,] 8.834827e-05 0.0001467286 2.959605e-05
 [691,] 1.294826e-04 0.0001368491 4.403340e-05
 [692,] 1.279672e-04 0.0001786012 5.794996e-05
 [693,] 8.879320e-05 0.0001426147 3.042843e-05
 [694,] 2.305992e-04 0.0001475277 5.003689e-05
 [695,] 1.222555e-04 0.0001511328 3.635776e-05
 [696,] 3.610656e-04 0.0001446917 1.107957e-04
 [697,] 1.497049e-04 0.0001456048 6.904816e-05
 [698,] 7.512737e-05 0.0001771757 1.948178e-05
 [699,] 6.048123e-05 0.0001259936 1.927790e-05
 [700,] 2.624615e-04 0.0001403192 6.122456e-05
 [701,] 2.497514e-04 0.0001471617 7.000323e-05
 [702,] 5.974357e-05 0.0001515419 2.144749e-05
 [703,] 6.670786e-05 0.0001568365 2.340654e-05
 [704,] 6.848983e-05 0.0001380963 2.361263e-05
 [705,] 6.989872e-05 0.0001374800 2.423211e-05
 [706,] 1.277742e-04 0.0001429222 4.201883e-05
 [707,] 8.896765e-05 0.0001255104 2.729224e-05
 [708,] 3.152337e-04 0.0001582931 1.852531e-04
 [709,] 1.483037e-04 0.0001521005 3.077400e-05
 [710,] 1.039978e-04 0.0001561636 4.631216e-05
 [711,] 8.880449e-04 0.0001364802 2.466656e-04
 [712,] 2.681783e-04 0.0001416217 6.083090e-05
 [713,] 2.317154e-04 0.0001467789 6.664491e-05
 [714,] 6.692269e-05 0.0001382061 2.277554e-05
 [715,] 8.420194e-05 0.0001288676 2.710651e-05
 [716,] 2.634264e-04 0.0001414729 6.018419e-05
 [717,] 2.140697e-04 0.0001467699 6.206524e-05
 [718,] 2.180137e-04 0.0001467789 6.307443e-05
 [719,] 2.806860e-04 0.0001415297 6.325455e-05
 [720,] 6.690697e-05 0.0001374236 2.270206e-05
 [721,] 1.825891e-04 0.0001367646 7.442554e-05
 [722,] 6.540641e-05 0.0001434064 2.032969e-05
 [723,] 4.205230e-04 0.0001447391 1.294867e-04
 [724,] 4.313107e-04 0.0001447384 1.327243e-04
 [725,] 4.331640e-04 0.0001410725 1.614291e-04
 [726,] 4.371913e-04 0.0001411704 1.633527e-04
 [727,] 4.305771e-04 0.0001411033 1.606327e-04
 [728,] 4.892589e-04 0.0001404236 1.582248e-04
 [729,] 4.029904e-04 0.0001413342 1.513776e-04
 [730,] 5.490626e-04 0.0001446700 1.697112e-04
 [731,] 4.167098e-04 0.0001448118 1.269415e-04
 [732,] 4.368304e-04 0.0001403431 1.416205e-04
 [733,] 2.670938e-04 0.0001198023 8.123027e-05
 [734,] 1.296387e-04 0.0001441621 4.491073e-05
 [735,] 6.661482e-05 0.0001362456 2.242110e-05
 [736,] 8.186667e-05 0.0001341349 2.664472e-05
 [737,] 4.227622e-04 0.0001448353 1.283228e-04
 [738,] 4.197619e-04 0.0001448269 1.275498e-04
 [739,] 4.302782e-04 0.0001450398 1.283924e-04
 [740,] 1.784593e-04 0.0001464831 5.320844e-05
 [741,] 1.866868e-04 0.0001481227 6.986715e-05
 [742,] 6.488053e-05 0.0001515940 2.132605e-05
 [743,] 5.471156e-04 0.0001446873 1.668644e-04
 [744,] 5.624500e-04 0.0001402597 1.794921e-04
 [745,] 5.651855e-04 0.0001402597 1.803458e-04
 [746,] 5.516830e-04 0.0001402620 1.762350e-04
 [747,] 6.808131e-05 0.0001477168 2.434554e-05
 [748,] 8.176627e-05 0.0001340945 2.653516e-05
 [749,] 5.539936e-04 0.0001402597 1.768541e-04
 [750,] 4.452483e-04 0.0001637826 6.437558e-05
 [751,] 5.402756e-04 0.0001448152 1.622769e-04
 [752,] 5.742242e-04 0.0001402605 1.831951e-04
 [753,] 5.243801e-04 0.0001448148 1.576596e-04
 [754,] 5.626847e-04 0.0001402597 1.795678e-04
 [755,] 5.532316e-04 0.0001402639 1.767917e-04
 [756,] 4.500433e-04 0.0001706087 6.198410e-05
 [757,] 9.506129e-05 0.0001257079 3.111993e-05
 [758,] 4.423919e-04 0.0002137960 5.143691e-05
 [759,] 6.664578e-05 0.0001455256 2.043244e-05
 [760,] 4.924912e-04 0.0002185292 5.420901e-05
 [761,] 4.682491e-04 0.0002136766 5.332865e-05
 [762,] 1.896454e-04 0.0001471089 5.343788e-05
 [763,] 1.285737e-04 0.0001469304 4.082414e-05
 [764,] 5.561074e-04 0.0001404198 1.638422e-04
 [765,] 5.347597e-04 0.0001404233 1.576030e-04
 [766,] 5.311347e-04 0.0001404755 1.554449e-04
 [767,] 3.050854e-04 0.0001379388 7.525522e-05
 [768,] 5.101515e-04 0.0001448975 1.514082e-04
 [769,] 4.478604e-04 0.0002108846 5.233325e-05
 [770,] 5.322293e-04 0.0001404233 1.568878e-04
 [771,] 5.450820e-04 0.0001450898 1.595329e-04
 [772,] 5.115211e-04 0.0001404233 1.510379e-04
 [773,] 5.312313e-04 0.0001404233 1.566046e-04
 [774,] 1.767759e-04 0.0001471089 5.031720e-05
 [775,] 1.248850e-04 0.0001498910 4.443273e-05
 [776,] 1.072449e-04 0.0001260251 3.651974e-05
 [777,] 5.672641e-04 0.0001404233 1.667577e-04
 [778,] 7.877135e-05 0.0001529053 2.704602e-05
 [779,] 4.691797e-04 0.0002155837 5.306426e-05
 [780,] 5.418109e-04 0.0001404233 1.595894e-04
 [781,] 2.922243e-04 0.0001375567 7.282850e-05
 [782,] 8.244657e-05 0.0001362920 2.727553e-05
 [783,] 6.751626e-05 0.0001446052 2.058315e-05
 [784,] 2.190433e-04 0.0001467656 4.465304e-05
 [785,] 5.525401e-04 0.0001404233 1.626135e-04
 [786,] 1.750080e-04 0.0001468362 5.019732e-05
 [787,] 5.231165e-04 0.0001404951 1.532936e-04
 [788,] 8.236914e-05 0.0001398772 2.772046e-05
 [789,] 3.791529e-04 0.0001450898 1.125775e-04
 [790,] 6.822802e-05 0.0001349466 2.297983e-05
 [791,] 1.792997e-04 0.0001471089 5.092988e-05
 [792,] 8.231110e-05 0.0001352313 2.703030e-05
 [793,] 1.112199e-04 0.0001490091 3.983728e-05
 [794,] 1.720972e-04 0.0001475911 4.868140e-05
 [795,] 1.175953e-04 0.0001382875 4.028876e-05
 [796,] 1.101681e-04 0.0001822743 2.493587e-05
 [797,] 6.867103e-05 0.0001350874 2.321047e-05
 [798,] 6.766218e-04 0.0001450816 1.965561e-04
 [799,] 8.496090e-05 0.0001364749 2.844542e-05
 [800,] 8.916199e-05 0.0001356455 3.092738e-05
 [801,] 5.071337e-04 0.0001451763 1.477846e-04
 [802,] 6.026606e-05 0.0001209395 1.927892e-05
 [803,] 6.562679e-04 0.0001451763 1.892995e-04
 [804,] 1.942367e-04 0.0001473603 5.429135e-05
 [805,] 1.169167e-04 0.0001820670 2.569238e-05
 [806,] 1.907099e-04 0.0001477154 5.304112e-05
 [807,] 1.179027e-04 0.0001800670 2.590214e-05
 [808,] 3.211876e-04 0.0001396419 7.370675e-05
 [809,] 1.987219e-04 0.0001471549 5.566201e-05
 [810,] 1.896430e-04 0.0001473603 5.318967e-05
 [811,] 1.917914e-04 0.0001473603 5.370486e-05
 [812,] 1.879714e-04 0.0001471530 5.304952e-05
 [813,] 1.809114e-04 0.0001482511 6.778980e-05
 [814,] 6.449218e-04 0.0001449856 1.880780e-04
 [815,] 6.507776e-04 0.0001451763 1.877711e-04
 [816,] 3.336088e-04 0.0001369680 8.287964e-05
 [817,] 1.140562e-04 0.0001799967 2.546582e-05
 [818,] 1.182829e-04 0.0001724048 2.642042e-05
 [819,] 1.172994e-04 0.0001797002 2.584789e-05
 [820,] 1.309223e-04 0.0001383527 4.496999e-05
 [821,] 3.660099e-04 0.0001383302 8.357020e-05
 [822,] 1.260970e-04 0.0001385597 4.356069e-05
 [823,] 1.135335e-04 0.0001756042 2.563323e-05
 [824,] 8.374255e-04 0.0001453231 2.367300e-04
 [825,] 5.566740e-04 0.0001452567 1.606946e-04
 [826,] 1.375589e-04 0.0001460792 4.785049e-05
 [827,] 1.158742e-04 0.0001769492 2.581904e-05
 [828,] 5.300116e-04 0.0002059059 6.001318e-05
 [829,] 2.882687e-04 0.0001380608 6.917916e-05
 [830,] 5.464209e-04 0.0002080607 6.072997e-05
 [831,] 7.101469e-05 0.0001461223 2.108704e-05
 [832,] 7.462587e-04 0.0001398182 2.351802e-04
 [833,] 7.143051e-05 0.0001395865 2.160799e-05
 [834,] 6.189492e-04 0.0001451763 1.789439e-04
 [835,] 9.375056e-05 0.0001651720 2.188678e-05
 [836,] 6.904403e-05 0.0001642234 2.576635e-05
 [837,] 2.816164e-04 0.0001380608 6.787689e-05
 [838,] 1.801193e-04 0.0001464380 5.416497e-05
 [839,] 4.837299e-04 0.0001451763 1.412355e-04
 [840,] 6.312635e-04 0.0001452801 1.811313e-04
 [841,] 8.400062e-05 0.0001426963 2.399892e-05
 [842,] 7.909995e-04 0.0001399013 2.526545e-04
 [843,] 6.466300e-04 0.0002109327 6.711245e-05
 [844,] 6.836781e-04 0.0002113479 6.953075e-05
 [845,] 8.004824e-04 0.0001451618 2.292323e-04
 [846,] 9.006609e-05 0.0001549699 2.187086e-05
 [847,] 7.749979e-04 0.0001452481 2.210385e-04
 [848,] 9.534377e-05 0.0001410896 2.662166e-05
 [849,] 6.658774e-04 0.0002081883 6.917685e-05
 [850,] 1.373044e-04 0.0001465815 4.793729e-05
 [851,] 9.037357e-05 0.0001452705 2.923074e-05
 [852,] 7.134293e-04 0.0002085817 7.230709e-05
 [853,] 7.848688e-04 0.0001813750 9.086677e-05
 [854,] 6.885595e-05 0.0001413504 2.079730e-05
 [855,] 7.854601e-05 0.0001247609 2.694393e-05
 [856,] 1.252522e-03 0.0001449581 4.539689e-04
 [857,] 2.858408e-04 0.0001462545 8.986495e-05
 [858,] 2.784127e-04 0.0001659633 1.503665e-04
 [859,] 7.726884e-05 0.0001394319 2.418560e-05
 [860,] 4.610559e-04 0.0001663972 3.087222e-04
 [861,] 4.980675e-04 0.0001652025 3.319634e-04
 [862,] 7.537531e-05 0.0001503062 3.037050e-05
 [863,] 3.161004e-04 0.0001461759 1.001635e-04
 [864,] 8.223535e-05 0.0001561747 3.545268e-05
 [865,] 1.959039e-04 0.0001467484 6.801022e-05
 [866,] 1.169039e-04 0.0001606039 3.650317e-05
 [867,] 6.392805e-05 0.0001340473 2.141281e-05
 [868,] 6.400311e-05 0.0001340473 2.145106e-05
 [869,] 6.553079e-05 0.0001216182 2.086334e-05
 [870,] 6.389122e-05 0.0001296571 2.093640e-05
 [871,] 7.977700e-05 0.0001487861 3.279226e-05
 [872,] 7.113749e-05 0.0001683635 2.723543e-05
 [873,] 1.186731e-04 0.0001430361 3.842758e-05
 [874,] 1.292165e-04 0.0001462417 4.245649e-05
 [875,] 1.170900e-04 0.0001605969 3.650938e-05
 [876,] 7.085410e-05 0.0001481917 2.742116e-05
 [877,] 4.033125e-04 0.0001637887 2.567436e-04
 [878,] 1.188734e-04 0.0001600555 3.659223e-05
 [879,] 7.691949e-05 0.0001522869 3.169291e-05
 [880,] 2.858197e-04 0.0001611018 5.313962e-05
 [881,] 8.242203e-05 0.0001518826 2.708007e-05
 [882,] 8.744990e-05 0.0001404938 2.576617e-05
 [883,] 8.479333e-05 0.0001400937 2.540609e-05
 [884,] 1.244976e-04 0.0001516790 5.252150e-05
 [885,] 3.967732e-04 0.0001697631 2.698939e-04
 [886,] 3.934405e-04 0.0001702133 2.686270e-04
 [887,] 3.908298e-04 0.0001629387 2.451274e-04
 [888,] 7.003007e-05 0.0001453005 2.663263e-05
 [889,] 3.445802e-04 0.0001528478 7.163371e-05
 [890,] 8.233450e-05 0.0001518826 2.708899e-05
 [891,] 4.225454e-04 0.0001690791 2.880013e-04
 [892,] 7.322312e-05 0.0001569387 3.003372e-05
 [893,] 6.912240e-05 0.0001217531 2.205655e-05
 [894,] 4.894433e-04 0.0001698202 3.440673e-04
 [895,] 3.143779e-04 0.0001461238 1.020709e-04
 [896,] 8.617247e-05 0.0001386632 2.571162e-05
 [897,] 2.910648e-04 0.0001605273 5.408397e-05
 [898,] 7.590266e-05 0.0001313614 2.417423e-05
 [899,] 9.015301e-05 0.0001400331 2.624286e-05
 [900,] 6.220966e-05 0.0001629160 2.400770e-05
 [901,] 7.655320e-05 0.0001312299 2.507066e-05
 [902,] 7.625126e-05 0.0001314994 2.421406e-05
 [903,] 6.730546e-05 0.0001829076 2.476165e-05
 [904,] 7.704985e-05 0.0001309913 2.474437e-05
 [905,] 6.416155e-05 0.0001725459 2.051475e-05
 [906,] 1.164695e-04 0.0001602926 3.649878e-05
 [907,] 1.202038e-04 0.0001386581 3.850395e-05
 [908,] 3.397670e-04 0.0001539287 1.592660e-04
 [909,] 1.287808e-04 0.0002004191 7.772789e-05
 [910,] 6.314048e-05 0.0001252137 2.074192e-05
 [911,] 9.532440e-05 0.0001526516 3.444281e-05
 [912,] 9.889489e-05 0.0001497313 3.517007e-05
 [913,] 9.894362e-05 0.0001503302 3.394379e-05
 [914,] 1.941352e-04 0.0001416108 6.755631e-05
 [915,] 9.248662e-05 0.0001228985 2.921758e-05
 [916,] 2.617216e-04 0.0001526736 1.232544e-04
 [917,] 1.054246e-04 0.0001258570 2.976082e-05
 [918,] 9.875829e-05 0.0001492119 3.367518e-05
 [919,] 8.008167e-05 0.0001393265 2.470790e-05
 [920,] 9.878445e-05 0.0001496681 3.375786e-05
 [921,] 9.481340e-05 0.0001515715 3.386334e-05
 [922,] 1.189671e-04 0.0001362872 3.316855e-05
 [923,] 1.149093e-04 0.0001363042 3.243340e-05
 [924,] 9.826846e-05 0.0001517965 3.369756e-05
 [925,] 1.133640e-04 0.0001374786 3.231618e-05
 [926,] 9.455107e-05 0.0001515715 3.372552e-05
 [927,] 7.836373e-05 0.0001424122 2.583154e-05
 [928,] 9.510467e-05 0.0001515715 3.401500e-05
 [929,] 9.840700e-05 0.0001517965 3.382995e-05
 [930,] 8.293018e-05 0.0001245036 2.341557e-05
 [931,] 9.705819e-05 0.0001515644 3.501479e-05
 [932,] 2.508506e-04 0.0001627378 1.460979e-04
 [933,] 2.316486e-04 0.0001603805 1.263445e-04
 [934,] 1.060630e-04 0.0001520264 3.959088e-05
 [935,] 9.120080e-05 0.0001277812 3.043306e-05
 [936,] 7.835770e-05 0.0001427210 2.584488e-05
 [937,] 1.942939e-04 0.0001515843 8.894294e-05
 [938,] 9.656567e-05 0.0001346428 2.902974e-05
 [939,] 9.973916e-05 0.0001291503 3.501759e-05
 [940,] 9.183265e-05 0.0001512069 3.180042e-05
 [941,] 8.030388e-05 0.0001406217 2.124544e-05
 [942,] 7.725060e-05 0.0001431852 2.462829e-05
 [943,] 9.719883e-05 0.0001258159 2.780919e-05
 [944,] 9.808310e-05 0.0001517965 3.346683e-05
 [945,] 9.538729e-05 0.0001347231 2.558137e-05
 [946,] 8.312110e-05 0.0001291762 2.276213e-05
 [947,] 7.903616e-05 0.0001427203 2.605984e-05
 [948,] 2.811811e-04 0.0001534518 1.365345e-04
 [949,] 9.809908e-05 0.0001517649 3.348651e-05
 [950,] 9.826487e-05 0.0001519549 3.371360e-05
 [951,] 2.636405e-04 0.0001776961 1.906041e-04
 [952,] 9.906066e-05 0.0001232238 3.173634e-05
 [953,] 8.514181e-05 0.0001282629 2.323876e-05
 [954,] 8.186517e-05 0.0001394775 2.500153e-05
 [955,] 7.095287e-05 0.0001240539 2.103033e-05
 [956,] 9.563994e-05 0.0001515551 3.429209e-05
 [957,] 8.921512e-05 0.0001388882 2.274747e-05
 [958,] 7.925870e-05 0.0001427342 2.607641e-05
 [959,] 9.664347e-05 0.0001515715 3.480512e-05
 [960,] 9.659932e-05 0.0001283117 2.750877e-05
 [961,] 9.560158e-05 0.0001515549 3.425644e-05
 [962,] 9.952883e-05 0.0001402128 3.176745e-05
 [963,] 7.841442e-05 0.0001895632 3.394037e-05
 [964,] 9.795144e-05 0.0001513558 3.307856e-05
 [965,] 8.371671e-05 0.0001523911 3.254739e-05
 [966,] 9.793722e-05 0.0001456113 3.248908e-05
 [967,] 9.617723e-05 0.0001515715 3.455578e-05
 [968,] 9.340817e-05 0.0001524365 3.320704e-05
 [969,] 6.387878e-05 0.0001319681 1.909760e-05
 [970,] 8.021901e-05 0.0001478696 2.089633e-05
 [971,] 9.573239e-05 0.0001515707 3.434010e-05
 [972,] 9.803890e-05 0.0001490815 3.286206e-05
 [973,] 9.811761e-05 0.0001515103 3.331472e-05
 [974,] 2.835000e-04 0.0001495753 1.241216e-04
 [975,] 8.846394e-05 0.0001274077 2.892744e-05
 [976,] 9.730445e-05 0.0001306446 2.694372e-05
 [977,] 9.783751e-05 0.0001491000 3.261762e-05
 [978,] 9.786157e-05 0.0001528558 3.310955e-05
 [979,] 9.798247e-05 0.0001527405 3.318399e-05
 [980,] 9.262357e-05 0.0001239612 2.726453e-05
 [981,] 1.008216e-04 0.0001273372 3.409669e-05
 [982,] 1.549232e-04 0.0001350426 4.740352e-05
 [983,] 9.469477e-05 0.0001528191 3.409521e-05
 [984,] 9.973270e-05 0.0001337816 3.500879e-05
 [985,] 9.804252e-05 0.0001527633 3.334931e-05
 [986,] 2.033755e-04 0.0002012870 1.635470e-04
 [987,] 1.141393e-04 0.0002198644 6.860534e-05
 [988,] 9.799393e-05 0.0001491148 3.270161e-05
 [989,] 1.081650e-04 0.0001270967 3.509667e-05
 [990,] 1.088432e-04 0.0001269504 3.503711e-05
 [991,] 7.240980e-05 0.0001712167 1.923382e-05
 [992,] 1.091216e-04 0.0001273303 3.583380e-05
 [993,] 9.589668e-05 0.0001473906 3.234218e-05
 [994,] 9.971301e-05 0.0001323448 3.440790e-05
 [995,] 1.008829e-04 0.0001461337 3.368372e-05
 [996,] 1.236532e-04 0.0002238143 8.047659e-05
 [997,] 1.236199e-04 0.0002225774 8.002864e-05
 [998,] 9.835014e-05 0.0001482051 3.315012e-05
 [999,] 9.336995e-05 0.0001519864 3.318015e-05
[1000,] 9.941542e-05 0.0001318997 3.409698e-05
[1001,] 7.258435e-05 0.0001724943 1.923110e-05
[1002,] 7.178471e-05 0.0001717841 1.916965e-05
[1003,] 1.088073e-04 0.0001444877 3.146794e-05
[1004,] 1.164244e-04 0.0001276044 3.966879e-05
[1005,] 9.835943e-05 0.0001482247 3.315669e-05
[1006,] 8.647422e-05 0.0001337396 3.001006e-05
[1007,] 9.816107e-05 0.0001514633 3.345841e-05
[1008,] 9.836387e-05 0.0001486707 3.323958e-05
[1009,] 1.251267e-04 0.0002319433 8.486582e-05
[1010,] 1.168839e-04 0.0001277513 3.937062e-05
[1011,] 1.278891e-04 0.0002312876 8.791690e-05
[1012,] 9.424826e-05 0.0001515520 3.355813e-05
[1013,] 1.108874e-04 0.0001477216 3.815418e-05
[1014,] 1.114954e-04 0.0001273955 3.670094e-05
[1015,] 1.099079e-04 0.0001256667 3.233082e-05
[1016,] 9.797260e-05 0.0001583857 2.485129e-05
[1017,] 1.485993e-04 0.0001350959 4.607856e-05
[1018,] 9.833692e-05 0.0001514614 3.366144e-05
[1019,] 9.832879e-05 0.0001503441 3.346657e-05
[1020,] 9.473459e-05 0.0001522177 3.396092e-05
[1021,] 1.062184e-04 0.0001301071 3.753663e-05
[1022,] 9.964668e-05 0.0001305038 2.803856e-05
[1023,] 9.818651e-05 0.0001487155 3.308527e-05
[1024,] 2.548071e-04 0.0001520048 1.242300e-04
[1025,] 1.182985e-04 0.0001867571 6.279109e-05
[1026,] 9.394519e-05 0.0001426004 3.151138e-05
[1027,] 1.036720e-04 0.0001347511 3.073474e-05
[1028,] 2.128561e-04 0.0001450832 8.928401e-05
[1029,] 1.024285e-04 0.0001350376 2.976029e-05
[1030,] 1.065199e-04 0.0001316493 3.758748e-05
[1031,] 9.609936e-05 0.0001261062 2.648846e-05
[1032,] 1.201024e-04 0.0001877691 6.470061e-05
[1033,] 1.193853e-04 0.0001923601 6.565494e-05
[1034,] 9.466039e-05 0.0001523095 3.395894e-05
[1035,] 1.064077e-04 0.0001298246 3.740497e-05
[1036,] 3.007976e-04 0.0001530015 1.462176e-04
[1037,] 9.356008e-05 0.0001486562 3.249864e-05
[1038,] 2.236989e-04 0.0001453592 9.516068e-05
[1039,] 1.752281e-04 0.0001500208 7.359331e-05
[1040,] 1.850075e-04 0.0001350985 5.416270e-05
[1041,] 1.035059e-04 0.0001313005 3.719656e-05
[1042,] 9.509114e-05 0.0001782449 3.571077e-05
[1043,] 2.074084e-04 0.0001476557 7.506725e-05
[1044,] 9.305508e-05 0.0001519509 3.301083e-05
[1045,] 1.787693e-04 0.0001502412 7.541153e-05
[1046,] 1.435473e-04 0.0001289706 4.130270e-05
[1047,] 2.538907e-04 0.0001694590 1.636104e-04
[1048,] 9.953290e-05 0.0001312856 3.568296e-05
[1049,] 1.061197e-04 0.0001303807 3.556476e-05
[1050,] 9.612639e-05 0.0001311809 3.432959e-05
[1051,] 7.606581e-05 0.0001620437 2.848012e-05
[1052,] 9.652989e-05 0.0001442239 3.205983e-05
[1053,] 9.497817e-05 0.0001442648 3.157428e-05
[1054,] 1.283343e-04 0.0001235479 3.703114e-05
[1055,] 1.188795e-04 0.0001229796 3.575575e-05
[1056,] 9.429863e-05 0.0001492484 3.299108e-05
[1057,] 8.434592e-05 0.0001317578 2.441069e-05
[1058,] 7.318412e-05 0.0001632111 2.739120e-05
[1059,] 9.147306e-05 0.0001417128 3.265260e-05
[1060,] 9.438064e-05 0.0001528101 3.392227e-05
[1061,] 1.509107e-04 0.0001412532 5.979738e-05
[1062,] 1.539482e-04 0.0001620327 7.644708e-05
[1063,] 1.512123e-04 0.0001406783 5.955083e-05
[1064,] 1.513324e-04 0.0001428178 6.117290e-05
[1065,] 9.863563e-05 0.0001311248 3.504857e-05
[1066,] 9.227971e-05 0.0001355287 2.399339e-05
[1067,] 9.383784e-05 0.0001261449 3.084329e-05
[1068,] 1.603401e-04 0.0001213493 5.347741e-05
[1069,] 1.529755e-04 0.0001428238 6.210033e-05
[1070,] 1.499252e-04 0.0001425850 6.021117e-05
[1071,] 9.817971e-05 0.0001482734 3.310063e-05
[1072,] 9.648326e-05 0.0001391071 3.707987e-05
[1073,] 8.743545e-05 0.0001379384 2.282769e-05
[1074,] 1.262280e-04 0.0001368091 4.080845e-05
[1075,] 2.445843e-04 0.0001487403 1.122009e-04
[1076,] 1.347865e-04 0.0001213002 4.485254e-05
[1077,] 9.403750e-05 0.0001530401 3.377993e-05
[1078,] 2.365815e-04 0.0001493665 1.091834e-04
[1079,] 8.801121e-05 0.0001377715 2.298518e-05
[1080,] 9.323725e-05 0.0001362298 2.397714e-05
[1081,] 3.354974e-04 0.0001203428 1.072657e-04
[1082,] 2.325918e-04 0.0001512128 1.107174e-04
[1083,] 8.956720e-05 0.0001375670 2.322145e-05
[1084,] 9.499260e-05 0.0001517853 3.400430e-05
[1085,] 2.259664e-04 0.0001577753 1.191536e-04
[1086,] 2.343441e-04 0.0001536838 1.167001e-04
[1087,] 9.502459e-05 0.0001372985 2.442912e-05
[1088,] 1.111790e-04 0.0001492296 4.410328e-05
[1089,] 1.631413e-04 0.0001359811 4.516563e-05
[1090,] 9.371440e-05 0.0001403763 2.374624e-05
[1091,] 2.264890e-04 0.0001501849 1.052013e-04
[1092,] 9.932376e-05 0.0001482237 3.383921e-05
[1093,] 1.627749e-04 0.0001353531 4.845267e-05
[1094,] 9.313470e-05 0.0001526588 3.318657e-05
[1095,] 9.306802e-05 0.0001521880 3.305181e-05
[1096,] 9.846985e-05 0.0001481490 3.328212e-05
[1097,] 3.248188e-04 0.0001202055 1.036983e-04
[1098,] 1.602416e-04 0.0001212692 5.333384e-05
[1099,] 9.380376e-05 0.0001525781 3.354557e-05
[1100,] 1.067399e-04 0.0001306265 3.775912e-05
[1101,] 3.406674e-04 0.0001203163 1.085507e-04
[1102,] 1.615636e-04 0.0001212014 5.318771e-05
[1103,] 1.193330e-04 0.0002331676 5.403900e-05
[1104,] 9.620433e-05 0.0001837247 2.963561e-05
[1105,] 1.807448e-04 0.0001601132 8.343880e-05
[1106,] 1.665248e-04 0.0001630912 7.816480e-05
[1107,] 1.636294e-04 0.0001635854 7.855015e-05
[1108,] 9.292374e-05 0.0001429218 3.325744e-05
[1109,] 1.608887e-04 0.0001676594 7.922392e-05
[1110,] 7.127951e-05 0.0001277958 2.470867e-05
[1111,] 1.609470e-04 0.0001668222 7.881097e-05
[1112,] 9.701402e-05 0.0001473915 3.116388e-05
[1113,] 1.531366e-04 0.0001584836 6.821633e-05
[1114,] 1.654886e-04 0.0001677825 8.192709e-05
[1115,] 6.658741e-05 0.0001268149 2.258203e-05
[1116,] 1.639068e-04 0.0001663271 8.023352e-05
[1117,] 7.683113e-05 0.0001442229 2.545624e-05
[1118,] 8.749714e-05 0.0001430046 3.055492e-05
[1119,] 1.633102e-04 0.0001653864 7.938025e-05
[1120,] 1.668717e-04 0.0001667280 8.214590e-05
[1121,] 8.654661e-05 0.0001342340 2.908846e-05
[1122,] 7.670789e-05 0.0001441755 2.539538e-05
[1123,] 6.581147e-04 0.0001344843 2.402126e-04
[1124,] 1.658837e-04 0.0001660345 8.119630e-05
[1125,] 1.812182e-04 0.0001447257 6.762861e-05
[1126,] 6.993765e-05 0.0001377820 2.569266e-05
[1127,] 1.639327e-04 0.0001597273 7.447086e-05
[1128,] 1.768083e-04 0.0001453808 6.688408e-05
[1129,] 3.083139e-04 0.0001428816 9.069523e-05
[1130,] 8.674828e-05 0.0001332048 2.902926e-05
[1131,] 1.650016e-04 0.0001665683 8.099291e-05
[1132,] 1.863031e-04 0.0001410835 6.240613e-05
[1133,] 1.198743e-04 0.0001488415 3.598777e-05
[1134,] 1.862965e-04 0.0001406205 6.185618e-05
[1135,] 9.620546e-05 0.0001866344 2.945306e-05
[1136,] 3.325322e-04 0.0001673155 1.351182e-04
[1137,] 1.215006e-04 0.0001723203 5.037429e-05
[1138,] 8.508210e-05 0.0001342140 2.801214e-05
[1139,] 1.155112e-04 0.0001479436 3.524005e-05
[1140,] 8.675056e-05 0.0001326902 2.893439e-05
[1141,] 1.299903e-04 0.0001491767 3.822135e-05
[1142,] 1.197664e-04 0.0001590532 4.509696e-05
[1143,] 1.029865e-04 0.0001466971 3.289466e-05
[1144,] 1.058380e-04 0.0001465763 3.372581e-05
[1145,] 7.603227e-05 0.0001381503 2.412301e-05
[1146,] 7.516813e-05 0.0001255689 2.399240e-05
[1147,] 7.913114e-05 0.0001469403 2.611338e-05
[1148,] 1.317843e-03 0.0001321099 4.725695e-04
[1149,] 1.902198e-04 0.0001445155 7.081182e-05
[1150,] 1.181775e-04 0.0001541434 4.206885e-05
[1151,] 3.992067e-04 0.0001449459 1.342216e-04
[1152,] 8.994214e-04 0.0001468275 2.491074e-04
[1153,] 1.662903e-04 0.0001358327 6.172181e-05
[1154,] 8.150202e-05 0.0001843186 3.236773e-05
[1155,] 1.788096e-04 0.0001367826 6.663982e-05
[1156,] 5.352797e-04 0.0001381152 1.540164e-04
[1157,] 1.204392e-04 0.0001489638 3.606533e-05
[1158,] 3.372271e-04 0.0001283895 1.130175e-04
[1159,] 1.196962e-04 0.0001472788 3.699924e-05
[1160,] 1.371734e-04 0.0001677426 6.119228e-05
[1161,] 1.087668e-04 0.0001784623 2.997346e-05
[1162,] 1.238894e-03 0.0001266564 4.044709e-04
[1163,] 5.806984e-04 0.0001648167 2.755140e-04
[1164,] 1.039592e-04 0.0001956635 5.222814e-05
[1165,] 1.015553e-04 0.0001744269 2.962152e-05
[1166,] 4.058209e-04 0.0001490724 1.689965e-04
[1167,] 9.355042e-05 0.0001620094 3.884337e-05
[1168,] 1.052306e-04 0.0001475011 3.300253e-05
[1169,] 9.508511e-05 0.0001649112 4.045910e-05
[1170,] 1.025783e-04 0.0001477519 3.233823e-05
[1171,] 9.138398e-05 0.0001439478 3.628243e-05
[1172,] 9.376516e-05 0.0001423744 3.709057e-05
[1173,] 3.615103e-03 0.0002123019 7.830723e-04
[1174,] 1.075811e-02 0.0001368713 3.293881e-03
[1175,] 1.664373e-03 0.0001585338 6.302129e-04
[1176,] 7.955994e-05 0.0001341295 2.348971e-05
[1177,] 1.206138e-04 0.0001466466 3.773255e-05
[1178,] 1.346834e-04 0.0001526706 5.272170e-05
[1179,] 8.920372e-05 0.0001435571 2.894292e-05
[1180,] 1.126902e-02 0.0001345721 3.757391e-03
[1181,] 7.359577e-05 0.0002460997 2.031694e-05
[1182,] 9.288834e-05 0.0002364944 2.359095e-05
[1183,] 2.592382e-03 0.0001809182 6.204000e-04
[1184,] 1.086171e-04 0.0001474486 3.393313e-05
[1185,] 7.935000e-05 0.0001422899 2.700108e-05
[1186,] 3.541439e-03 0.0001456414 9.243793e-04
[1187,] 1.190325e-04 0.0001468282 3.713694e-05
[1188,] 1.253473e-04 0.0001467914 3.889482e-05
[1189,] 3.459932e-04 0.0001529458 1.601245e-04
[1190,] 2.909736e-03 0.0001474725 7.568955e-04
[1191,] 3.739899e-04 0.0001530766 1.765169e-04
[1192,] 7.381294e-05 0.0001253739 2.500160e-05
[1193,] 1.091484e-04 0.0001712014 3.039697e-05
[1194,] 9.374268e-05 0.0001218244 2.718111e-05
[1195,] 1.096799e-04 0.0001715780 3.042701e-05
[1196,] 4.837847e-03 0.0001604384 1.226831e-03
[1197,] 1.068356e-04 0.0001476615 3.345091e-05
[1198,] 3.977700e-03 0.0001478894 1.026268e-03
[1199,] 4.889760e-03 0.0001249356 1.585143e-03
[1200,] 9.254313e-03 0.0001292880 3.264875e-03
[1201,] 3.700980e-04 0.0001636345 2.233586e-04
[1202,] 8.505927e-05 0.0001635599 3.449757e-05
[1203,] 1.176335e-02 0.0001349504 3.719015e-03
[1204,] 2.075743e-04 0.0001367127 6.836990e-05
[1205,] 2.067417e-04 0.0001338291 4.445489e-05
[1206,] 1.126197e-02 0.0001353832 3.856180e-03
[1207,] 9.362078e-05 0.0001224204 3.170589e-05
[1208,] 1.817754e-04 0.0001316416 4.144293e-05
[1209,] 4.687048e-03 0.0001291068 1.659830e-03
[1210,] 5.920574e-03 0.0001258294 1.835857e-03
[1211,] 1.089268e-02 0.0001351537 3.730129e-03
[1212,] 9.807349e-03 0.0001352680 3.346805e-03
[1213,] 1.087346e-02 0.0001346701 3.654304e-03
[1214,] 1.004953e-02 0.0001347819 3.397170e-03
[1215,] 2.044280e-04 0.0001230389 6.134716e-05
[1216,] 9.112396e-05 0.0001245515 3.177643e-05
[1217,] 1.939493e-04 0.0001308680 4.396936e-05
[1218,] 9.038413e-05 0.0001220166 3.035319e-05
[1219,] 1.042385e-02 0.0001351353 3.538643e-03
[1220,] 1.878814e-04 0.0001305220 4.312597e-05
[1221,] 1.002371e-02 0.0001352077 3.412709e-03
[1222,] 1.086244e-04 0.0001192657 3.311224e-05
[1223,] 1.131812e-04 0.0001464132 3.584419e-05
[1224,] 8.935470e-05 0.0002020389 2.971103e-05
[1225,] 1.057184e-04 0.0001396409 3.132170e-05
[1226,] 5.162085e-03 0.0001279914 1.808113e-03
[1227,] 1.087614e-04 0.0001440960 3.672755e-05
[1228,] 1.098198e-04 0.0001714292 3.044165e-05
[1229,] 1.197445e-04 0.0001457282 3.837729e-05
[1230,] 2.491584e-04 0.0001212019 8.397300e-05
[1231,] 1.122056e-04 0.0001464113 3.557123e-05
[1232,] 1.109751e-04 0.0001642262 3.062211e-05
[1233,] 1.151899e-04 0.0001460372 3.671835e-05
[1234,] 1.949002e-04 0.0001230755 5.891860e-05
[1235,] 1.093812e-04 0.0001461207 3.492226e-05
[1236,] 5.302078e-04 0.0001214205 1.777202e-04
[1237,] 1.849450e-04 0.0001297740 4.308980e-05
[1238,] 1.146145e-04 0.0001463090 3.623039e-05
[1239,] 1.849891e-04 0.0001320235 4.179887e-05
[1240,] 1.129636e-04 0.0001475103 3.495845e-05
[1241,] 1.775479e-04 0.0001312390 4.093073e-05
[1242,] 2.414622e-04 0.0001234489 6.130032e-05
[1243,] 2.825314e-03 0.0001422221 7.851178e-04
[1244,] 2.421198e-04 0.0001234006 6.164747e-05
[1245,] 4.803130e-04 0.0001213800 1.562774e-04
[1246,] 4.664482e-03 0.0001250815 1.557729e-03
[1247,] 2.024274e-04 0.0001256530 4.894618e-05
[1248,] 7.360390e-05 0.0001281494 2.618627e-05
[1249,] 7.244087e-05 0.0001279787 2.574292e-05
[1250,] 4.499899e-04 0.0001212447 1.480273e-04
[1251,] 1.863405e-04 0.0001243499 4.924904e-05
[1252,] 1.979791e-04 0.0001300908 4.441212e-05
[1253,] 1.846532e-04 0.0001249700 5.658382e-05
[1254,] 4.850619e-03 0.0001379911 1.688134e-03
[1255,] 8.479332e-05 0.0001194930 2.664073e-05
[1256,] 6.035469e-03 0.0001377115 2.088440e-03
[1257,] 4.814068e-03 0.0001372187 1.643719e-03
[1258,] 1.135523e-04 0.0001462079 3.606005e-05
[1259,] 2.792678e-04 0.0001215064 9.450595e-05
[1260,] 2.201362e-04 0.0001210815 6.356316e-05
[1261,] 9.674036e-05 0.0001416510 3.992979e-05
[1262,] 8.763868e-05 0.0001195145 2.750407e-05
[1263,] 1.805441e-04 0.0001249409 5.519830e-05
[1264,] 2.561127e-04 0.0001210191 8.523973e-05
[1265,] 6.219181e-03 0.0001375818 2.145853e-03
[1266,] 2.120578e-04 0.0001343273 7.917464e-05
[1267,] 1.045283e-04 0.0001895870 3.000490e-05
[1268,] 1.017116e-04 0.0001465876 3.397905e-05
[1269,] 1.108287e-04 0.0001670110 3.067437e-05
[1270,] 2.048010e-04 0.0001334844 4.362957e-05
[1271,] 7.313136e-05 0.0001254551 2.511980e-05
[1272,] 1.180864e-04 0.0001461464 3.744551e-05
[1273,] 7.880025e-03 0.0001379053 2.739103e-03
[1274,] 1.613599e-04 0.0001626948 7.783303e-05
[1275,] 1.091177e-04 0.0001725910 2.985669e-05
[1276,] 6.613201e-03 0.0001376809 2.287577e-03
[1277,] 1.123361e-04 0.0001462177 3.570393e-05
[1278,] 7.429526e-03 0.0001376809 2.570489e-03
[1279,] 6.901644e-05 0.0001256873 2.375878e-05
[1280,] 7.027390e-05 0.0001273112 2.450348e-05
[1281,] 9.672983e-05 0.0001412150 3.090654e-05
[1282,] 8.841985e-05 0.0001232477 2.950424e-05
[1283,] 5.821089e-04 0.0001212501 1.921770e-04
[1284,] 2.024416e-04 0.0001362290 6.421959e-05
[1285,] 1.958375e-04 0.0001385943 7.069250e-05
[1286,] 1.003041e-04 0.0001429288 2.975257e-05
[1287,] 2.123561e-04 0.0001364897 6.887228e-05
[1288,] 5.909615e-04 0.0001212483 1.946591e-04
[1289,] 1.235876e-04 0.0001460993 3.908953e-05
[1290,] 1.981630e-04 0.0001365347 6.467752e-05
[1291,] 1.082666e-04 0.0001650509 3.050962e-05
[1292,] 1.072213e-04 0.0001579972 3.025093e-05
[1293,] 1.869027e-04 0.0001369118 5.918982e-05
[1294,] 1.907901e-04 0.0001249832 4.910602e-05
[1295,] 5.694385e-03 0.0001377063 1.970300e-03
[1296,] 1.060458e-04 0.0001544995 3.049917e-05
[1297,] 1.863421e-04 0.0001252373 5.816671e-05
[1298,] 5.604196e-03 0.0001379537 1.948880e-03
[1299,] 9.608597e-05 0.0001467954 2.858570e-05
[1300,] 1.905578e-04 0.0001250336 5.869111e-05
[1301,] 2.172845e-04 0.0001363874 6.993220e-05
[1302,] 9.438772e-05 0.0001692836 2.840407e-05
[1303,] 5.178489e-04 0.0001215699 1.674032e-04
[1304,] 1.166211e-04 0.0001460893 3.707955e-05
[1305,] 6.750891e-03 0.0001374185 2.320372e-03
[1306,] 9.143967e-04 0.0001523511 3.421858e-04
[1307,] 1.128169e-04 0.0001463708 3.580522e-05
[1308,] 6.995527e-04 0.0001581401 1.914590e-04
[1309,] 4.797096e-04 0.0001214090 1.561314e-04
[1310,] 6.645984e-04 0.0001212894 2.176842e-04
[1311,] 7.580041e-03 0.0001378114 2.606355e-03
[1312,] 2.140573e-04 0.0001250871 6.568430e-05
[1313,] 9.397601e-04 0.0001403257 3.302203e-04
[1314,] 7.610684e-05 0.0001508203 2.688517e-05
[1315,] 7.594019e-05 0.0001531662 2.692977e-05
[1316,] 1.614352e-02 0.0001502821 5.974413e-03
[1317,] 6.930412e-03 0.0001372233 2.317929e-03
[1318,] 7.510027e-04 0.0001225156 2.375173e-04
[1319,] 1.114531e-04 0.0001460030 3.566059e-05
[1320,] 1.123174e-04 0.0001458897 3.606251e-05
[1321,] 1.184834e-03 0.0001357704 4.194249e-04
[1322,] 7.496339e-04 0.0001219334 2.393008e-04
[1323,] 2.070071e-02 0.0001311938 6.423601e-03
[1324,] 1.112066e-04 0.0001460057 3.558579e-05
[1325,] 2.026951e-04 0.0001250084 6.202987e-05
[1326,] 7.740677e-03 0.0001368924 2.561979e-03
[1327,] 7.963037e-05 0.0001288513 2.518137e-05
[1328,] 1.303662e-04 0.0001643981 6.159181e-05
[1329,] 9.659147e-05 0.0001234002 3.216256e-05
[1330,] 1.083831e-04 0.0001423912 3.432170e-05
[1331,] 1.411880e-04 0.0001511688 6.148419e-05
[1332,] 7.216279e-05 0.0001236459 2.299785e-05
[1333,] 2.808162e-03 0.0001239278 9.060319e-04
[1334,] 1.080764e-02 0.0001370251 3.539208e-03
[1335,] 9.753173e-05 0.0001434845 2.931873e-05
[1336,] 7.663919e-05 0.0001550514 2.771843e-05
[1337,] 4.757954e-04 0.0001209380 1.559928e-04
[1338,] 4.224286e-04 0.0001208995 1.398118e-04
[1339,] 1.778618e-04 0.0001244034 5.850772e-05
[1340,] 7.515673e-05 0.0001692344 2.685539e-05
[1341,] 1.112388e-04 0.0001461146 3.548158e-05
[1342,] 7.301003e-05 0.0001250399 2.336148e-05
[1343,] 1.563928e-04 0.0001551484 6.792376e-05
[1344,] 1.159652e-04 0.0001459999 3.698090e-05
[1345,] 9.680611e-05 0.0001427168 2.894147e-05
[1346,] 7.212385e-05 0.0001461851 2.098799e-05
[1347,] 1.989378e-04 0.0001255472 6.341717e-05
[1348,] 1.355456e-04 0.0001633227 6.447782e-05
[1349,] 5.212951e-04 0.0001208992 1.727899e-04
[1350,] 5.507930e-04 0.0001208962 1.822038e-04
[1351,] 1.156686e-04 0.0001459348 3.696997e-05
[1352,] 1.352325e-04 0.0001651665 6.523227e-05
[1353,] 1.160055e-04 0.0001459492 3.704957e-05
[1354,] 1.080995e-03 0.0001657013 4.353116e-04
[1355,] 1.404944e-04 0.0001631144 6.758633e-05
[1356,] 1.865952e-04 0.0001492413 7.221052e-05
[1357,] 1.397797e-04 0.0001618571 6.639999e-05
[1358,] 8.689230e-05 0.0001768273 2.895029e-05
[1359,] 5.557367e-04 0.0001211116 1.888855e-04
[1360,] 1.373643e-04 0.0001602048 6.394941e-05
[1361,] 6.385031e-03 0.0001368890 2.110120e-03
[1362,] 1.136237e-04 0.0001458841 3.645738e-05
[1363,] 1.166468e-03 0.0001653492 4.566083e-04
[1364,] 2.069755e-04 0.0001229799 6.702519e-05
[1365,] 1.343605e-04 0.0001614109 6.270971e-05
[1366,] 5.293463e-04 0.0001226421 1.811919e-04
[1367,] 7.383880e-05 0.0001254303 2.451143e-05
[1368,] 1.383336e-04 0.0001616497 6.538130e-05
[1369,] 6.184792e-03 0.0001368838 2.041625e-03
[1370,] 5.421854e-03 0.0001368899 1.790976e-03
[1371,] 1.346803e-04 0.0001619582 6.319814e-05
[1372,] 4.414203e-03 0.0001390577 1.599205e-03
[1373,] 4.787368e-03 0.0001369217 1.582566e-03
[1374,] 2.186778e-04 0.0001347437 6.520189e-05
[1375,] 5.501463e-03 0.0001368899 1.817251e-03
[1376,] 1.364080e-04 0.0001619857 6.432877e-05
[1377,] 5.447586e-03 0.0001368951 1.798675e-03
[1378,] 1.365759e-04 0.0001619317 6.440782e-05
[1379,] 5.799671e-03 0.0001368957 1.914485e-03
[1380,] 5.029687e-03 0.0001368899 1.661604e-03
[1381,] 6.248594e-03 0.0001369101 2.063655e-03
[1382,] 1.375976e-04 0.0001626355 6.545589e-05
[1383,] 7.889163e-05 0.0001254770 2.625362e-05
[1384,] 1.151252e-04 0.0001458023 3.701947e-05
[1385,] 5.932768e-03 0.0001575818 2.445183e-03
[1386,] 5.691060e-03 0.0001369175 1.870198e-03
[1387,] 5.524908e-03 0.0001369072 1.813444e-03
[1388,] 5.383837e-03 0.0001368717 1.775052e-03
[1389,] 6.370899e-03 0.0001368889 2.094688e-03
[1390,] 3.087116e-03 0.0001369345 1.016811e-03
[1391,] 7.147812e-03 0.0001370040 2.354380e-03
[1392,] 7.435820e-03 0.0001368535 2.435778e-03
[1393,] 2.986504e-03 0.0001371303 9.731975e-04
[1394,] 1.024185e-04 0.0001466470 3.312557e-05
[1395,] 6.611202e-04 0.0001257409 2.282911e-04
[1396,] 1.519295e-02 0.0001492176 5.565027e-03
[1397,] 7.219612e-03 0.0001371292 2.339238e-03
[1398,] 6.754028e-03 0.0001373452 2.195853e-03
[1399,] 3.912340e-04 0.0001885330 2.470768e-04
[1400,] 4.348273e-04 0.0001875825 2.633600e-04
[1401,] 7.162628e-03 0.0001370048 2.337942e-03
[1402,] 1.320464e-04 0.0001463616 4.034494e-05
[1403,] 6.830327e-03 0.0001370293 2.225149e-03
[1404,] 6.569136e-03 0.0001370048 2.144615e-03
[1405,] 7.620667e-03 0.0001367020 2.556453e-03
[1406,] 1.944442e-03 0.0001229809 5.911304e-04
[1407,] 1.260759e-04 0.0001479085 3.757440e-05
[1408,] 6.736459e-03 0.0001370071 2.199503e-03
[1409,] 6.484373e-03 0.0001369782 2.122599e-03
[1410,] 1.917661e-04 0.0001430939 7.166876e-05
[1411,] 9.798532e-05 0.0001412979 3.127028e-05
[1412,] 1.108145e-04 0.0001679076 3.043338e-05
[1413,] 7.183264e-03 0.0001369767 2.351250e-03
[1414,] 1.972227e-04 0.0001349720 6.142605e-05
[1415,] 7.606294e-03 0.0001370048 2.482446e-03
[1416,] 7.209039e-03 0.0001369759 2.359877e-03
[1417,] 6.794511e-03 0.0001370153 2.216353e-03
[1418,] 6.849827e-03 0.0001372082 2.251131e-03
[1419,] 6.524136e-03 0.0001370048 2.129944e-03
[1420,] 1.396194e-04 0.0001504475 5.236577e-05
[1421,] 9.719014e-05 0.0001540690 2.888279e-05
[1422,] 1.500180e-04 0.0001423995 4.855875e-05
[1423,] 1.440228e-04 0.0001402582 3.964809e-05
[1424,] 1.281196e-04 0.0001462089 3.976696e-05
[1425,] 7.618399e-03 0.0001370240 2.482791e-03
[1426,] 8.969537e-05 0.0001220184 2.591704e-05
[1427,] 1.241916e-02 0.0001495272 4.557467e-03
[1428,] 6.964072e-03 0.0001373735 2.334093e-03
[1429,] 3.590526e-04 0.0001420539 1.176352e-04
[1430,] 1.210804e-04 0.0001463889 3.762623e-05
[1431,] 1.192711e-04 0.0001485065 3.575218e-05
[1432,] 4.119085e-03 0.0001374300 1.377890e-03
[1433,] 9.013255e-05 0.0001201227 2.694581e-05
[1434,] 1.226445e-02 0.0001491791 4.484906e-03
[1435,] 3.311168e-04 0.0001419397 1.064850e-04
[1436,] 3.084272e-04 0.0001493109 1.239548e-04
[1437,] 1.204703e-04 0.0001463956 3.745734e-05
[1438,] 1.168099e-04 0.0001485065 3.518701e-05
[1439,] 1.157904e-04 0.0001485630 3.493826e-05
[1440,] 2.787140e-04 0.0001450291 1.051904e-04
[1441,] 3.208560e-04 0.0001493404 1.295151e-04
[1442,] 5.444507e-03 0.0001378410 1.837084e-03
[1443,] 1.678546e-04 0.0001465097 6.320898e-05
[1444,] 1.472460e-04 0.0001495533 5.536482e-05
[1445,] 1.556266e-04 0.0001462404 4.728497e-05
[1446,] 8.874055e-05 0.0001608715 3.549960e-05
[1447,] 1.489629e-04 0.0001484451 4.278867e-05
[1448,] 8.905445e-05 0.0001198173 2.734658e-05
[1449,] 4.036254e-03 0.0001380328 1.372707e-03
[1450,] 3.139774e-04 0.0001490643 1.250789e-04
[1451,] 4.409310e-03 0.0001374142 1.471745e-03
[1452,] 4.619425e-03 0.0001373414 1.538496e-03
[1453,] 3.846431e-03 0.0001464195 1.480711e-03
[1454,] 8.946005e-05 0.0001200663 2.682705e-05
[1455,] 8.981800e-05 0.0001202646 2.673901e-05
[1456,] 8.962431e-05 0.0001199963 2.697147e-05
[1457,] 3.376543e-04 0.0001192861 1.107202e-04
[1458,] 7.504253e-04 0.0001199320 2.395339e-04
[1459,] 4.023580e-03 0.0001378614 1.358641e-03
[1460,] 3.213148e-04 0.0001490601 1.281987e-04
[1461,] 8.323221e-05 0.0001379289 2.711406e-05
[1462,] 3.005969e-04 0.0001493437 1.207150e-04
[1463,] 9.694150e-05 0.0001230382 3.376725e-05
[1464,] 9.262389e-05 0.0001224476 3.208406e-05
[1465,] 9.288990e-05 0.0001212954 3.179888e-05
[1466,] 2.013168e-04 0.0001333823 6.625818e-05
[1467,] 2.010278e-04 0.0001333771 6.614986e-05
[1468,] 1.962771e-04 0.0001333119 6.443857e-05
[1469,] 1.470883e-04 0.0001484405 4.234700e-05
[1470,] 5.387677e-03 0.0001375162 1.812668e-03
[1471,] 2.008036e-04 0.0001335089 6.644427e-05
[1472,] 8.877379e-05 0.0001700890 2.832265e-05
[1473,] 2.031713e-04 0.0001470773 7.752936e-05
[1474,] 8.322524e-05 0.0001386967 2.716924e-05
[1475,] 4.215775e-03 0.0001374788 1.414889e-03
[1476,] 4.132107e-03 0.0001375345 1.391067e-03
[1477,] 3.538417e-04 0.0001666449 1.893597e-04
[1478,] 3.762743e-03 0.0001379634 1.276460e-03
[1479,] 3.071241e-04 0.0001490635 1.221419e-04
[1480,] 3.829034e-03 0.0001378049 1.314536e-03
[1481,] 8.700050e-05 0.0001704802 2.881905e-05
[1482,] 7.900872e-05 0.0001204920 2.448654e-05
[1483,] 6.730736e-05 0.0001376763 2.453352e-05
[1484,] 3.039712e-04 0.0001490614 1.207775e-04
[1485,] 8.722458e-03 0.0001501970 3.214627e-03
[1486,] 7.880100e-05 0.0001230252 2.480629e-05
[1487,] 1.487233e-04 0.0001471104 4.361160e-05
[1488,] 3.103009e-04 0.0001493419 1.249239e-04
[1489,] 1.716214e-04 0.0001209977 4.991309e-05
[1490,] 1.920924e-04 0.0001330841 6.244315e-05
[1491,] 8.506646e-05 0.0001598344 3.207378e-05
[1492,] 3.476185e-04 0.0001686842 1.889566e-04
[1493,] 1.601052e-04 0.0001463580 4.839086e-05
[1494,] 1.770478e-04 0.0001324843 5.616521e-05
[1495,] 8.762058e-05 0.0001410798 2.865155e-05
[1496,] 7.506439e-05 0.0001240936 2.464895e-05
[1497,] 1.482910e-04 0.0001473740 4.331302e-05
[1498,] 1.491472e-04 0.0001474085 4.349736e-05
[1499,] 8.597219e-05 0.0001487850 2.997224e-05
[1500,] 1.719141e-04 0.0001455137 6.937288e-05
[1501,] 1.720565e-04 0.0001457329 6.970911e-05
[1502,] 1.909373e-04 0.0001322776 5.957490e-05
[1503,] 2.972628e-04 0.0001493410 1.192451e-04
[1504,] 1.571800e-04 0.0001460689 4.808320e-05
[1505,] 1.625857e-04 0.0001464787 4.879318e-05
[1506,] 7.426913e-05 0.0001223569 2.345970e-05
[1507,] 8.047637e-05 0.0001277823 2.697036e-05
[1508,] 3.183185e-04 0.0001925701 2.004357e-04
[1509,] 3.976568e-04 0.0001405029 9.580976e-05
[1510,] 7.529031e-05 0.0001247396 2.549529e-05
[1511,] 3.451834e-04 0.0001525174 1.621758e-04
[1512,] 8.199379e-05 0.0001341245 2.719497e-05
[1513,] 1.258901e-04 0.0001296022 4.423843e-05
[1514,] 1.498411e-04 0.0001424073 4.240476e-05
[1515,] 7.912033e-05 0.0001218025 2.468795e-05
[1516,] 3.351130e-04 0.0001491503 1.345753e-04
[1517,] 7.442570e-05 0.0001228701 2.299679e-05
[1518,] 1.897099e-04 0.0001323988 5.970686e-05
[1519,] 1.511081e-04 0.0001477081 4.356751e-05
[1520,] 2.987231e-04 0.0001489118 1.182911e-04
[1521,] 1.624186e-04 0.0001464429 4.888819e-05
[1522,] 2.920333e-04 0.0001491168 1.163710e-04
[1523,] 8.254830e-05 0.0001344050 2.751393e-05
[1524,] 2.915476e-04 0.0001477054 1.089383e-04
[1525,] 7.844902e-05 0.0001268331 2.492446e-05
[1526,] 7.322301e-05 0.0001233560 2.247847e-05
[1527,] 8.782329e-05 0.0001405053 2.872775e-05
[1528,] 1.518610e-04 0.0001477104 4.374736e-05
[1529,] 6.677701e-05 0.0001191720 2.111844e-05
[1530,] 6.704268e-05 0.0001192081 2.124497e-05
[1531,] 7.844925e-05 0.0001249257 2.470224e-05
[1532,] 1.344729e-04 0.0001298876 4.763128e-05
[1533,] 1.506105e-04 0.0001477254 4.343485e-05
[1534,] 6.710256e-05 0.0001192138 2.126769e-05
[1535,] 7.895123e-05 0.0001247513 2.456034e-05
[1536,] 3.264157e-04 0.0001491503 1.308239e-04
[1537,] 2.881160e-04 0.0001490614 1.139969e-04
[1538,] 7.935046e-05 0.0001217739 2.474966e-05
[1539,] 3.037346e-04 0.0001489038 1.203867e-04
[1540,] 7.875920e-05 0.0001249028 2.463264e-05
[1541,] 7.863875e-05 0.0001244799 2.467164e-05
[1542,] 1.591005e-04 0.0001434040 4.376074e-05
[1543,] 1.561454e-04 0.0001425303 4.376484e-05
[1544,] 2.857591e-04 0.0001493410 1.142543e-04
[1545,] 1.314085e-04 0.0001280071 3.736243e-05
[1546,] 7.649784e-05 0.0001234483 2.317112e-05
[1547,] 3.300106e-04 0.0001897870 2.055121e-04
[1548,] 7.955969e-05 0.0001217332 2.456109e-05
[1549,] 1.531381e-04 0.0001477254 4.404413e-05
[1550,] 1.526782e-04 0.0001477254 4.393328e-05
[1551,] 7.889052e-05 0.0001251037 2.458047e-05
[1552,] 7.741532e-05 0.0001234229 2.339893e-05
[1553,] 1.711898e-04 0.0001464013 7.008567e-05
[1554,] 1.741204e-04 0.0001317218 5.266245e-05
[1555,] 7.867520e-05 0.0001231032 2.387160e-05
[1556,] 7.408739e-05 0.0001226881 2.297694e-05
[1557,] 2.883503e-04 0.0001491639 1.150753e-04
[1558,] 1.489430e-04 0.0001424073 4.219698e-05
[1559,] 1.775728e-04 0.0001434027 4.692449e-05
[1560,] 1.713841e-04 0.0001437019 6.784796e-05
[1561,] 8.293652e-05 0.0001346640 2.775052e-05
[1562,] 3.759575e-04 0.0002119790 2.759981e-04
[1563,] 3.100443e-04 0.0001433973 1.143779e-04
[1564,] 1.813584e-04 0.0001317313 5.469824e-05
[1565,] 1.551461e-04 0.0001424073 4.363253e-05
[1566,] 1.565751e-04 0.0001424073 4.396285e-05
[1567,] 3.004193e-04 0.0001490614 1.192521e-04
[1568,] 1.572771e-04 0.0001493121 4.403864e-05
[1569,] 1.780190e-04 0.0001317086 5.363326e-05
[1570,] 7.926483e-05 0.0001240869 2.450546e-05
[1571,] 3.853351e-04 0.0001776954 2.265943e-04
[1572,] 4.142483e-04 0.0001786833 1.703046e-04
[1573,] 1.357825e-04 0.0001210644 3.772073e-05
[1574,] 1.826852e-04 0.0001316661 5.451872e-05
[1575,] 7.973095e-05 0.0001217835 2.493313e-05
[1576,] 1.300428e-04 0.0001281580 3.718836e-05
[1577,] 2.886565e-04 0.0001490924 1.148009e-04
[1578,] 1.572346e-04 0.0001423911 4.412968e-05
[1579,] 2.928802e-04 0.0001506828 1.244491e-04
[1580,] 1.283694e-04 0.0001277941 3.954269e-05
[1581,] 3.580516e-04 0.0001374788 1.329771e-04
[1582,] 3.544227e-04 0.0001388746 1.323596e-04
[1583,] 3.584480e-04 0.0001385315 1.337021e-04
[1584,] 1.612151e-04 0.0001481810 4.563017e-05
[1585,] 1.873135e-04 0.0001343303 6.386063e-05
[1586,] 3.832686e-04 0.0001396208 1.436626e-04
[1587,] 1.586547e-04 0.0001479194 4.521482e-05
[1588,] 8.107732e-05 0.0001353789 2.695255e-05
[1589,] 3.203229e-04 0.0002035714 2.191338e-04
[1590,] 3.578643e-04 0.0001868794 2.227336e-04
[1591,] 1.274137e-04 0.0001249710 4.396754e-05
[1592,] 7.894861e-05 0.0001222289 2.448999e-05
[1593,] 1.990166e-04 0.0001881659 3.670541e-05
[1594,] 8.303926e-05 0.0001221607 2.613669e-05
[1595,] 8.181647e-05 0.0001221650 2.575492e-05
[1596,] 8.189365e-05 0.0001223312 2.587346e-05
[1597,] 8.037530e-05 0.0001259757 2.614568e-05
[1598,] 2.988163e-04 0.0001493966 1.206139e-04
[1599,] 1.740665e-04 0.0001327650 5.638208e-05
[1600,] 2.738627e-04 0.0001497815 1.108632e-04
[1601,] 1.055172e-04 0.0001486376 3.388524e-05
[1602,] 1.173782e-04 0.0001416924 5.058474e-05
[1603,] 3.643173e-04 0.0001719535 1.487603e-04
[1604,] 3.833686e-04 0.0001709752 1.564189e-04
[1605,] 1.895758e-04 0.0001300081 6.266294e-05
[1606,] 1.571702e-04 0.0001307039 4.215053e-05
[1607,] 8.340055e-05 0.0001426366 3.304111e-05
[1608,] 8.361939e-05 0.0001381871 2.877299e-05
[1609,] 1.891670e-04 0.0001433714 7.527398e-05
[1610,] 1.937439e-04 0.0001428902 7.653202e-05
[1611,] 1.611955e-04 0.0001330870 5.282260e-05
[1612,] 1.754553e-04 0.0001302791 5.874535e-05
[1613,] 2.875892e-04 0.0001426647 1.012121e-04
[1614,] 1.058441e-04 0.0001486376 3.396242e-05
[1615,] 1.404965e-04 0.0001462863 4.302299e-05
[1616,] 8.239568e-05 0.0001217874 2.600304e-05
[1617,] 8.169685e-05 0.0001216721 2.571918e-05
[1618,] 8.249106e-05 0.0001216638 2.578796e-05
[1619,] 8.019577e-05 0.0001232607 2.458223e-05
[1620,] 1.263170e-04 0.0001367262 4.549463e-05
[1621,] 2.023572e-04 0.0001495352 7.885495e-05
[1622,] 8.125621e-05 0.0001216173 2.554774e-05
[1623,] 8.043374e-05 0.0001220487 2.465356e-05
[1624,] 2.046522e-04 0.0001495468 7.987917e-05
[1625,] 2.537870e-04 0.0001385883 1.091854e-04
[1626,] 4.037641e-04 0.0001521727 2.136969e-04
[1627,] 3.486474e-04 0.0001632998 2.023125e-04
[1628,] 1.901596e-04 0.0001334286 6.277376e-05
[1629,] 2.034427e-04 0.0001495468 7.935426e-05
[1630,] 3.414859e-04 0.0001636168 1.982068e-04
[1631,] 3.253763e-04 0.0001613173 1.841256e-04
[1632,] 1.454754e-04 0.0001477585 4.217989e-05
[1633,] 8.019298e-05 0.0001226971 2.459238e-05
[1634,] 9.804866e-05 0.0001491629 3.382625e-05
[1635,] 8.090443e-05 0.0001214219 2.536802e-05
[1636,] 8.903163e-05 0.0001621391 3.496848e-05
[1637,] 1.835814e-04 0.0001339486 6.180767e-05
[1638,] 2.195173e-04 0.0001274281 7.329170e-05
[1639,] 3.371602e-04 0.0001679299 2.025105e-04
[1640,] 1.625878e-04 0.0001559379 7.607820e-05
[1641,] 1.598398e-04 0.0001497700 6.907046e-05
[1642,] 1.638823e-04 0.0001498787 7.128479e-05
[1643,] 3.291933e-04 0.0003095570 3.355707e-04
[1644,] 1.151159e-04 0.0001277174 3.619618e-05
[1645,] 1.666445e-04 0.0001529062 7.570903e-05
[1646,] 3.231502e-04 0.0001602796 1.809331e-04
[1647,] 2.001242e-04 0.0001495468 7.791524e-05
[1648,] 1.892832e-04 0.0001435036 6.812535e-05
[1649,] 8.076664e-05 0.0001230399 2.487084e-05
[1650,] 2.036618e-04 0.0001495468 7.944932e-05
[1651,] 2.100102e-04 0.0001430964 7.490565e-05
[1652,] 1.571603e-04 0.0001569030 7.364049e-05
[1653,] 1.667939e-04 0.0001296955 4.583907e-05
[1654,] 1.504816e-04 0.0001963250 8.913354e-05
[1655,] 1.517970e-04 0.0001423335 5.106422e-05
[1656,] 2.992486e-04 0.0001476634 1.087651e-04
[1657,] 3.091992e-04 0.0001601191 1.720120e-04
[1658,] 1.644465e-04 0.0001294213 4.627370e-05
[1659,] 1.660347e-04 0.0001690477 8.955219e-05
[1660,] 8.265032e-05 0.0001215488 2.591173e-05
[1661,] 8.058164e-05 0.0001221147 2.546561e-05
[1662,] 1.578425e-04 0.0001461837 4.655834e-05
[1663,] 1.667843e-04 0.0001488192 7.176009e-05
[1664,] 1.199374e-04 0.0001270715 3.708688e-05
[1665,] 1.191338e-04 0.0001301814 3.913311e-05
[1666,] 9.194765e-05 0.0001287451 2.990768e-05
[1667,] 7.968640e-05 0.0001223884 2.516347e-05
[1668,] 2.125232e-04 0.0001497602 8.385074e-05
[1669,] 8.689468e-05 0.0001400446 3.076077e-05
[1670,] 1.207393e-04 0.0001273047 3.755382e-05
[1671,] 1.150396e-04 0.0002004539 6.423716e-05
[1672,] 1.807489e-04 0.0001334790 5.983167e-05
[1673,] 8.138489e-05 0.0001213997 2.550982e-05
[1674,] 1.611874e-04 0.0001489707 6.903256e-05
[1675,] 1.799742e-04 0.0001357878 6.401556e-05
[1676,] 3.414031e-04 0.0001462071 1.236027e-04
[1677,] 8.230457e-05 0.0001215058 2.585193e-05
[1678,] 1.959571e-04 0.0001429562 6.908192e-05
[1679,] 1.449511e-04 0.0001411735 5.309085e-05
[1680,] 1.935890e-04 0.0001430325 6.843547e-05
[1681,] 1.524235e-04 0.0001403972 5.512709e-05
[1682,] 3.286387e-04 0.0003225787 3.460104e-04
[1683,] 8.720762e-05 0.0001514931 3.321131e-05
[1684,] 1.724190e-04 0.0001380743 6.398569e-05
[1685,] 1.981859e-04 0.0001429261 6.979971e-05
[1686,] 2.150068e-04 0.0001310992 7.902308e-05
[1687,] 8.249298e-05 0.0001248983 2.702434e-05
[1688,] 8.188968e-05 0.0001202554 2.540409e-05
[1689,] 1.900812e-04 0.0001495486 7.356961e-05
[1690,] 1.950500e-04 0.0001429575 6.875393e-05
[1691,] 8.135763e-05 0.0001218057 2.566794e-05
[1692,] 1.458773e-04 0.0001288126 5.503123e-05
[1693,] 1.588950e-04 0.0001454318 4.961889e-05
[1694,] 1.169701e-04 0.0001503756 5.148811e-05
[1695,] 2.058380e-04 0.0001326431 7.808843e-05
[1696,] 1.490760e-04 0.0001465030 4.437526e-05
[1697,] 1.805847e-04 0.0001405110 6.626855e-05
[1698,] 9.656979e-05 0.0001491688 3.301377e-05
[1699,] 4.157663e-04 0.0001930783 2.679595e-04
[1700,] 1.434646e-04 0.0001212877 4.377762e-05
[1701,] 1.575192e-04 0.0001310456 5.023140e-05
[1702,] 1.544441e-04 0.0001471678 4.480142e-05
[1703,] 8.310827e-05 0.0001224290 2.650043e-05
[1704,] 3.422661e-04 0.0001802892 2.263024e-04
[1705,] 8.463483e-05 0.0001270566 2.847722e-05
[1706,] 6.720159e-04 0.0001282868 2.473038e-04
[1707,] 8.144249e-05 0.0001211620 2.540130e-05
[1708,] 1.611320e-04 0.0001304047 6.253406e-05
[1709,] 1.614108e-04 0.0001457282 4.984348e-05
[1710,] 1.215207e-04 0.0001320847 4.120301e-05
[1711,] 1.598510e-04 0.0001472628 4.606685e-05
[1712,] 1.484966e-04 0.0001417968 5.522556e-05
[1713,] 8.877365e-05 0.0001503720 3.397961e-05
[1714,] 2.092326e-04 0.0001495393 8.184829e-05
[1715,] 1.177488e-04 0.0001600939 5.536479e-05
[1716,] 1.917050e-04 0.0001448640 8.183743e-05
[1717,] 7.767748e-05 0.0001471701 2.554769e-05
[1718,] 1.640795e-04 0.0001484928 7.826442e-05
[1719,] 1.988821e-04 0.0001430385 7.045926e-05
[1720,] 1.631137e-04 0.0001396548 7.111000e-05
[1721,] 1.232610e-04 0.0001394207 4.543024e-05
[1722,] 8.189714e-05 0.0001206258 2.569913e-05
[1723,] 1.270566e-04 0.0001655840 6.274785e-05
[1724,] 1.971341e-04 0.0001429706 6.957278e-05
[1725,] 1.822608e-04 0.0001449598 7.395537e-05
[1726,] 8.284473e-05 0.0001254185 2.728423e-05
[1727,] 1.984172e-04 0.0001425945 6.874676e-05
[1728,] 8.426658e-05 0.0001202429 2.609402e-05
[1729,] 1.971345e-04 0.0001471178 5.624460e-05
[1730,] 1.584506e-04 0.0001479138 4.519831e-05
[1731,] 8.242956e-05 0.0001207802 2.594069e-05
[1732,] 8.321167e-05 0.0001235765 2.689773e-05
[1733,] 2.397286e-04 0.0001792727 1.434909e-04
[1734,] 3.344728e-04 0.0003166293 3.485985e-04
[1735,] 2.103355e-04 0.0001495496 8.235510e-05
[1736,] 2.115781e-04 0.0001495451 8.288268e-05
[1737,] 8.331472e-05 0.0001390521 2.865301e-05
[1738,] 4.225643e-04 0.0001423219 1.973571e-04
[1739,] 2.350539e-04 0.0001444641 9.762782e-05
[1740,] 2.010196e-04 0.0001434066 7.241884e-05
[1741,] 1.720259e-04 0.0001363907 6.193035e-05
[1742,] 2.017084e-04 0.0001427563 7.053051e-05
[1743,] 1.979442e-04 0.0001495427 7.696092e-05
[1744,] 2.081313e-04 0.0001495369 8.136472e-05
[1745,] 3.766930e-04 0.0001360803 1.488187e-04
[1746,] 9.063761e-05 0.0001649968 3.679579e-05
[1747,] 1.514975e-04 0.0001496521 7.202511e-05
[1748,] 8.336124e-05 0.0001257223 2.758257e-05
[1749,] 2.284654e-04 0.0001281193 7.800297e-05
[1750,] 1.645967e-04 0.0001363280 6.910064e-05
[1751,] 1.181583e-04 0.0001605972 5.577230e-05
[1752,] 1.176471e-04 0.0001272708 3.598817e-05
[1753,] 1.222101e-04 0.0001400287 4.518267e-05
[1754,] 1.093646e-04 0.0001602946 5.065990e-05
[1755,] 1.204897e-04 0.0001278360 3.806570e-05
[1756,] 1.334462e-04 0.0001475083 5.530728e-05
[1757,] 8.535255e-05 0.0001521503 3.207617e-05
[1758,] 1.214910e-04 0.0001407877 4.515124e-05
[1759,] 1.710075e-04 0.0001388147 5.808888e-05
[1760,] 2.002034e-04 0.0001428960 7.049713e-05
[1761,] 3.520186e-04 0.0001733937 2.220367e-04
[1762,] 8.260983e-05 0.0001275582 2.761676e-05
[1763,] 1.245334e-04 0.0001411133 4.686482e-05
[1764,] 1.790721e-04 0.0001371609 6.564001e-05
[1765,] 2.100098e-04 0.0001495515 8.221578e-05
[1766,] 8.358664e-05 0.0001211913 2.592876e-05
[1767,] 4.306252e-04 0.0003530951 5.418273e-04
[1768,] 8.622060e-05 0.0001862959 3.012812e-05
[1769,] 9.339040e-05 0.0001446613 3.090170e-05
[1770,] 1.562798e-04 0.0001456586 4.982773e-05
[1771,] 2.919112e-04 0.0001396406 7.141039e-05
[1772,] 1.790761e-04 0.0001365283 5.688245e-05
[1773,] 1.249681e-04 0.0001249305 3.213204e-05
[1774,] 6.765132e-05 0.0001628311 2.481187e-05
[1775,] 1.602085e-04 0.0001459442 4.997760e-05
[1776,] 1.258455e-04 0.0001275086 3.130846e-05
[1777,] 8.933793e-05 0.0001453097 2.981042e-05
[1778,] 1.544923e-04 0.0001458817 4.850290e-05
[1779,] 1.350528e-04 0.0002041025 7.571598e-05
[1780,] 8.439553e-05 0.0001249255 2.674861e-05
[1781,] 8.448038e-05 0.0001248975 2.679102e-05
[1782,] 8.456604e-05 0.0001251776 2.688852e-05
[1783,] 8.588737e-05 0.0001814181 3.067600e-05
[1784,] 1.946644e-04 0.0001363495 6.180835e-05
[1785,] 8.901748e-05 0.0001451770 2.960199e-05
[1786,] 1.606480e-04 0.0001459484 5.009494e-05
[1787,] 8.616600e-05 0.0001792334 3.006410e-05
[1788,] 2.088449e-04 0.0001362674 6.597440e-05
[1789,] 1.924974e-04 0.0001363141 6.101629e-05
[1790,] 8.605519e-05 0.0001810740 3.010005e-05
[1791,] 1.566560e-04 0.0001459433 4.894555e-05
[1792,] 1.213028e-04 0.0001383453 4.901771e-05
[1793,] 8.071600e-05 0.0001244056 2.319623e-05
[1794,] 1.871380e-04 0.0001363675 5.972317e-05
[1795,] 1.521531e-04 0.0001458893 4.783278e-05
[1796,] 1.564516e-04 0.0001458767 4.913454e-05
[1797,] 8.604112e-05 0.0001800966 3.004405e-05
[1798,] 2.301828e-04 0.0001303038 4.646095e-05
[1799,] 1.383912e-04 0.0001227050 4.014158e-05
[1800,] 1.430220e-04 0.0001248733 3.555384e-05
[1801,] 1.774549e-04 0.0001363388 5.664659e-05
[1802,] 1.968725e-04 0.0001362506 6.206328e-05
[1803,] 8.910708e-05 0.0001453137 2.972536e-05
[1804,] 1.591908e-04 0.0001457023 5.064434e-05
[1805,] 1.312894e-04 0.0001227143 3.980788e-05
[1806,] 1.913780e-04 0.0001362395 6.039886e-05
[1807,] 1.815295e-04 0.0001451808 6.343578e-05
[1808,] 1.314082e-04 0.0001266351 3.259151e-05
[1809,] 2.485544e-04 0.0001217618 5.791557e-05
[1810,] 8.656530e-05 0.0001296606 2.654636e-05
[1811,] 1.977233e-04 0.0001364094 6.314075e-05
[1812,] 1.128232e-04 0.0001315133 2.800079e-05
[1813,] 8.662332e-05 0.0001300615 2.654962e-05
[1814,] 8.616666e-05 0.0001784246 2.973219e-05
[1815,] 7.978772e-05 0.0001237260 2.311952e-05
[1816,] 7.631236e-05 0.0001323505 2.201469e-05
[1817,] 1.262706e-04 0.0001227598 3.343721e-05
[1818,] 1.586682e-04 0.0001458872 4.975602e-05
[1819,] 4.210294e-04 0.0001422261 1.359757e-04
[1820,] 2.129638e-04 0.0001273131 4.561986e-05
[1821,] 8.620398e-05 0.0001812825 2.980823e-05
[1822,] 1.995214e-04 0.0001363850 6.328541e-05
[1823,] 1.594292e-04 0.0001459014 4.936464e-05
[1824,] 1.342991e-04 0.0001445579 4.362826e-05
[1825,] 8.432392e-05 0.0001250823 2.673014e-05
[1826,] 8.447135e-05 0.0001249975 2.680455e-05
[1827,] 8.614384e-05 0.0001817453 2.993886e-05
[1828,] 8.409569e-05 0.0001251255 2.658381e-05
[1829,] 8.641833e-05 0.0001299359 2.654447e-05
[1830,] 1.874707e-04 0.0001278025 6.426308e-05
[1831,] 2.259668e-04 0.0001280406 4.720185e-05
[1832,] 1.969900e-04 0.0001363144 6.246768e-05
[1833,] 1.594513e-04 0.0001406087 5.546628e-05
[1834,] 1.877049e-04 0.0001363855 6.000461e-05
[1835,] 1.871624e-04 0.0001280547 6.455683e-05
[1836,] 8.017812e-05 0.0001261896 2.283851e-05
[1837,] 1.889562e-04 0.0001363855 6.038937e-05
[1838,] 8.292989e-05 0.0001292843 2.296833e-05
[1839,] 1.543641e-04 0.0001459332 4.828548e-05
[1840,] 8.641483e-05 0.0001827363 2.957750e-05
[1841,] 8.419254e-05 0.0001265337 2.695467e-05
[1842,] 1.622777e-04 0.0001819162 9.674037e-05
[1843,] 1.468876e-04 0.0002088069 9.521757e-05
[1844,] 8.639206e-05 0.0001831429 2.966901e-05
[1845,] 8.241567e-05 0.0001262216 2.324944e-05
[1846,] 1.646808e-04 0.0001816785 9.894630e-05
[1847,] 5.203097e-04 0.0002011611 3.489907e-04
[1848,] 6.649611e-05 0.0001584412 2.365731e-05
[1849,] 4.582567e-04 0.0001420888 1.449642e-04
[1850,] 8.625828e-05 0.0001224224 2.498059e-05
[1851,] 1.580440e-04 0.0001458893 4.956605e-05
[1852,] 8.399445e-05 0.0001256090 2.653771e-05
[1853,] 8.701083e-05 0.0001827251 2.919521e-05
[1854,] 1.484004e-04 0.0001459851 4.608296e-05
[1855,] 4.454381e-04 0.0001421683 1.412441e-04
[1856,] 1.569013e-04 0.0001457661 4.926378e-05
[1857,] 8.691000e-05 0.0001303657 2.656126e-05
[1858,] 1.521511e-04 0.0001459175 4.725814e-05
[1859,] 8.644299e-05 0.0001287648 2.875319e-05
[1860,] 1.182764e-04 0.0001257891 3.066454e-05
[1861,] 1.595628e-04 0.0001377069 5.553963e-05
[1862,] 8.545822e-05 0.0001288233 2.817630e-05
[1863,] 8.796797e-05 0.0001307326 2.661438e-05
[1864,] 1.142111e-03 0.0001462572 5.551086e-04
[1865,] 1.612969e-04 0.0001380118 5.609726e-05
[1866,] 1.560022e-04 0.0001456507 4.906349e-05
[1867,] 6.572225e-04 0.0001559960 2.483075e-04
[1868,] 1.597362e-04 0.0001459313 4.985701e-05
[1869,] 8.662472e-05 0.0001820562 2.946443e-05
[1870,] 4.824471e-04 0.0001420457 1.497052e-04
[1871,] 1.615099e-04 0.0001392575 5.830008e-05
[1872,] 1.939497e-04 0.0001368507 6.360758e-05
[1873,] 4.737057e-04 0.0001427606 1.622731e-04
[1874,] 8.777210e-05 0.0001300190 2.666894e-05
[1875,] 1.704339e-04 0.0001908670 1.127193e-04
[1876,] 9.746077e-05 0.0001819993 2.752977e-05
[1877,] 8.715829e-05 0.0001968853 2.983980e-05
[1878,] 1.447945e-04 0.0001280476 3.599641e-05
[1879,] 1.157619e-04 0.0001401656 2.716290e-05
[1880,] 4.983636e-04 0.0001584252 3.074705e-04
[1881,] 8.864978e-05 0.0001655016 2.792041e-05
[1882,] 1.431551e-04 0.0001440116 5.445941e-05
[1883,] 4.834745e-04 0.0001603509 3.069156e-04
[1884,] 4.853775e-04 0.0001627376 3.204942e-04
[1885,] 1.298118e-04 0.0001365852 4.075651e-05
[1886,] 1.659667e-04 0.0002189976 1.306066e-04
[1887,] 1.258716e-04 0.0001331161 2.970013e-05
[1888,] 1.439536e-04 0.0001437216 5.472611e-05
[1889,] 8.078363e-05 0.0001383930 3.082913e-05
[1890,] 5.207983e-04 0.0001621956 3.443689e-04
[1891,] 1.372859e-04 0.0001970564 8.153365e-05
[1892,] 8.559877e-05 0.0001761012 3.093639e-05
[1893,] 5.209911e-04 0.0001626282 3.469668e-04
[1894,] 8.197683e-05 0.0001381442 3.137366e-05
[1895,] 1.374342e-04 0.0001940747 8.028388e-05
[1896,] 8.750775e-05 0.0001893712 2.928732e-05
[1897,] 1.932288e-04 0.0001315136 7.677168e-05
[1898,] 1.427782e-04 0.0001437216 5.405566e-05
[1899,] 8.172252e-05 0.0001367870 3.096477e-05
[1900,] 8.749702e-05 0.0001887190 2.926837e-05
[1901,] 1.427521e-04 0.0001440951 5.427879e-05
[1902,] 1.447494e-04 0.0001464624 4.429118e-05
[1903,] 1.351807e-04 0.0001463877 4.175147e-05
[1904,] 5.143401e-04 0.0001594345 3.242253e-04
[1905,] 1.979775e-04 0.0001310471 7.817529e-05
[1906,] 8.852113e-05 0.0001658791 2.795333e-05
[1907,] 8.831188e-05 0.0001887656 2.888147e-05
[1908,] 5.127177e-04 0.0001622921 3.388134e-04
[1909,] 2.127529e-04 0.0001469695 7.386718e-05
[1910,] 1.469508e-04 0.0001463568 4.536036e-05
[1911,] 1.552031e-04 0.0001463526 4.768213e-05
[1912,] 2.448075e-04 0.0001375893 1.071207e-04
[1913,] 1.557712e-04 0.0001312562 6.004450e-05
[1914,] 1.516150e-04 0.0001463568 4.666823e-05
[1915,] 7.982405e-05 0.0001506564 3.221788e-05
[1916,] 1.404885e-04 0.0001280912 3.518064e-05
[1917,] 2.011434e-04 0.0001423375 9.357879e-05
[1918,] 8.557767e-05 0.0001905018 3.352501e-05
[1919,] 8.559801e-05 0.0001967517 3.385279e-05
[1920,] 1.297813e-04 0.0001362110 4.060063e-05
[1921,] 8.294069e-05 0.0001501588 3.390504e-05
[1922,] 8.263107e-05 0.0002035220 3.387369e-05
[1923,] 1.773234e-04 0.0001313467 6.994568e-05
[1924,] 1.394717e-04 0.0001257419 3.608324e-05
[1925,] 5.212891e-04 0.0001626741 3.474499e-04
[1926,] 8.142137e-05 0.0001353648 3.052497e-05
[1927,] 5.233233e-04 0.0001629235 3.504161e-04
[1928,] 8.166602e-05 0.0001497865 3.312295e-05
[1929,] 8.705524e-05 0.0001878583 2.954042e-05
[1930,] 5.257325e-04 0.0001599075 3.350607e-04
[1931,] 1.461531e-04 0.0001275245 3.653151e-05
[1932,] 8.809492e-05 0.0001606186 2.799877e-05
[1933,] 1.711727e-04 0.0001902089 1.129630e-04
[1934,] 8.751419e-05 0.0001876304 2.921792e-05
[1935,] 1.470783e-04 0.0001267070 3.721929e-05
[1936,] 1.494490e-04 0.0001267460 3.765505e-05
[1937,] 1.489001e-04 0.0001266671 3.759803e-05
[1938,] 1.508637e-04 0.0001266844 3.796713e-05
[1939,] 8.359876e-05 0.0001520982 3.502835e-05
[1940,] 1.488612e-04 0.0001266323 3.762370e-05
[1941,] 1.508357e-04 0.0001264488 3.812919e-05
[1942,] 1.491733e-04 0.0001264967 3.777271e-05
[1943,] 1.501513e-04 0.0001265803 3.790093e-05
[1944,] 1.486974e-04 0.0001268861 3.741560e-05
[1945,] 8.801619e-05 0.0001649968 2.804815e-05
[1946,] 8.329280e-05 0.0001266999 2.844199e-05
[1947,] 8.536932e-05 0.0001886301 3.291419e-05
[1948,] 1.513197e-04 0.0001265608 3.814049e-05
[1949,] 1.543225e-04 0.0001264877 3.877741e-05
[1950,] 1.284097e-04 0.0001224230 3.471540e-05
[1951,] 1.416875e-04 0.0001462637 4.396798e-05
[1952,] 1.512238e-04 0.0001266712 3.807296e-05
[1953,] 1.501138e-04 0.0001261133 3.825779e-05
[1954,] 1.547610e-04 0.0001262707 3.903078e-05
[1955,] 1.528362e-04 0.0001263644 3.857961e-05
[1956,] 1.530319e-04 0.0001265391 3.848830e-05
[1957,] 1.541616e-04 0.0001266728 3.861373e-05
[1958,] 1.477095e-04 0.0001264707 3.751294e-05
[1959,] 1.478160e-04 0.0001283242 3.645362e-05
[1960,] 1.532657e-04 0.0001463146 4.677155e-05
[1961,] 1.534390e-04 0.0001262124 3.881168e-05
[1962,] 1.428552e-04 0.0001263019 3.666689e-05
[1963,] 1.679488e-04 0.0001938520 1.124723e-04
[1964,] 1.659707e-04 0.0001272282 4.112536e-05
[1965,] 1.381528e-04 0.0001268846 3.580205e-05
[1966,] 1.564695e-04 0.0001246607 4.084329e-05
[1967,] 5.780039e-04 0.0001642688 4.012374e-04
[1968,] 7.549711e-05 0.0002081282 3.078639e-05
[1969,] 1.404014e-04 0.0001463775 4.347352e-05
[1970,] 7.370088e-05 0.0001541317 2.745089e-05
[1971,] 1.002927e-04 0.0001402396 2.554794e-05
[1972,] 1.680347e-04 0.0001906531 1.098958e-04
[1973,] 1.066991e-04 0.0001405936 2.648111e-05
[1974,] 1.691046e-04 0.0001906697 1.110881e-04
[1975,] 1.058719e-04 0.0001297745 2.789216e-05
[1976,] 5.602500e-04 0.0001794070 4.803486e-04
[1977,] 1.297360e-04 0.0001369997 4.079933e-05
[1978,] 1.297677e-04 0.0001386320 4.110127e-05
[1979,] 8.218321e-05 0.0001661997 2.679688e-05
[1980,] 1.546210e-04 0.0001462248 4.765344e-05
[1981,] 7.804052e-05 0.0001402649 2.976666e-05
[1982,] 1.475486e-04 0.0001434111 4.866763e-05
[1983,] 8.075136e-05 0.0001414853 3.140140e-05
[1984,] 7.212479e-05 0.0001322816 2.590484e-05
[1985,] 1.672235e-04 0.0001900046 1.084626e-04
[1986,] 7.191048e-05 0.0001324946 2.584188e-05
[1987,] 7.513886e-05 0.0002048642 2.652717e-05
[1988,] 1.686082e-04 0.0001906531 1.105274e-04
[1989,] 7.200627e-05 0.0001316968 2.575432e-05
[1990,] 1.221822e-04 0.0001331540 3.829859e-05
[1991,] 1.543881e-04 0.0001463717 4.739341e-05
[1992,] 7.541098e-05 0.0001328996 2.752257e-05
[1993,] 9.471505e-05 0.0001461516 3.141911e-05
[1994,] 8.335540e-05 0.0001443427 3.332378e-05
[1995,] 1.698725e-04 0.0001937470 1.145852e-04
[1996,] 1.052825e-03 0.0003559236 3.202764e-03
[1997,] 8.087294e-05 0.0001893105 3.540528e-05
[1998,] 1.431846e-04 0.0001381785 4.346234e-05
[1999,] 1.750449e-04 0.0002637367 1.837363e-04
[2000,] 9.017714e-05 0.0001823216 2.799384e-05
[2001,] 1.595044e-04 0.0001912963 1.009560e-04
[2002,] 9.535725e-05 0.0001461445 3.161132e-05
[2003,] 4.179111e-04 0.0001660197 2.706456e-04
[2004,] 2.919597e-04 0.0001205495 8.004731e-05
[2005,] 8.537460e-05 0.0001609321 2.806638e-05
[2006,] 8.588793e-05 0.0001350270 2.853937e-05
[2007,] 1.523085e-04 0.0001993220 9.669112e-05
[2008,] 1.609517e-04 0.0001468222 4.756762e-05
[2009,] 7.945874e-05 0.0003637957 2.451761e-05
[2010,] 1.595864e-04 0.0001483771 4.536937e-05
[2011,] 1.600977e-04 0.0001483960 4.547684e-05
[2012,] 9.852993e-05 0.0001431957 3.153348e-05
[2013,] 6.854521e-05 0.0002520113 2.293742e-05
[2014,] 1.539986e-04 0.0001783051 7.846078e-05
[2015,] 1.594220e-04 0.0001248635 3.947933e-05
[2016,] 4.937949e-03 0.0001381332 1.701371e-03
[2017,] 2.151822e-04 0.0002244136 2.111030e-04
[2018,] 1.630572e-04 0.0001468271 4.810936e-05
[2019,] 4.001301e-03 0.0001401926 1.426111e-03
[2020,] 1.707372e-04 0.0001768371 4.580258e-05
[2021,] 1.126757e-04 0.0001388241 3.053551e-05
[2022,] 1.970119e-04 0.0001836917 5.215673e-05
[2023,] 1.624993e-04 0.0001483771 4.606274e-05
[2024,] 1.511622e-04 0.0001208958 4.081958e-05
[2025,] 1.323965e-04 0.0001247899 3.394108e-05
[2026,] 1.684661e-04 0.0001484325 4.743717e-05
[2027,] 9.002117e-05 0.0001453917 3.113344e-05
[2028,] 6.573702e-03 0.0001397486 2.334320e-03
[2029,] 1.573063e-04 0.0001468205 4.661986e-05
[2030,] 1.039575e-04 0.0001452674 3.425666e-05
[2031,] 9.142476e-05 0.0001443550 3.175964e-05
[2032,] 1.879240e-04 0.0001481496 5.234034e-05
[2033,] 1.858027e-04 0.0001481181 5.186473e-05
[2034,] 3.947229e-04 0.0001542120 1.997729e-04
[2035,] 2.402557e-04 0.0001674392 6.482351e-05
[2036,] 2.490528e-04 0.0001681294 6.705103e-05
[2037,] 1.875335e-04 0.0001481683 5.222618e-05
[2038,] 2.591701e-04 0.0001690332 6.959608e-05
[2039,] 3.369104e-04 0.0001539082 1.755235e-04
[2040,] 1.614269e-04 0.0001389966 5.171696e-05
[2041,] 1.507276e-04 0.0001404771 5.528546e-05
[2042,] 1.868547e-04 0.0001523132 5.249541e-05
[2043,] 1.746378e-04 0.0001442815 4.992437e-05
[2044,] 5.381412e-04 0.0001362190 1.837390e-04
[2045,] 1.629609e-04 0.0001469804 4.733296e-05
[2046,] 9.837560e-05 0.0001639271 4.219657e-05
[2047,] 1.576190e-04 0.0001469804 4.598243e-05
[2048,] 1.684916e-04 0.0001457357 5.113982e-05
[2049,] 1.760405e-04 0.0001467899 5.086257e-05
[2050,] 1.643492e-04 0.0001420438 5.137287e-05
[2051,] 1.995481e-04 0.0001793598 1.304917e-04
[2052,] 1.148498e-04 0.0001514072 4.560919e-05
[2053,] 7.952999e-04 0.0001360335 2.721332e-04
[2054,] 1.105879e-03 0.0001369845 3.853780e-04
[2055,] 1.366253e-04 0.0001383112 4.447559e-05
[2056,] 1.198795e-04 0.0002067199 2.927328e-05
[2057,] 1.093202e-04 0.0001467163 3.719813e-05
[2058,] 1.317407e-04 0.0001332144 4.563960e-05
[2059,] 1.609751e-04 0.0001432630 4.836810e-05
[2060,] 7.925501e-05 0.0001299735 2.916604e-05
[2061,] 1.997635e-04 0.0001355403 8.488024e-05
[2062,] 1.634561e-04 0.0001359657 6.876656e-05
[2063,] 3.045606e-04 0.0001406313 7.734514e-05
[2064,] 8.271867e-05 0.0001348875 2.754154e-05
[2065,] 1.260680e-04 0.0001221329 3.530242e-05
[2066,] 8.261374e-05 0.0001334278 2.726060e-05
[2067,] 8.121641e-05 0.0001333164 2.670633e-05
[2068,] 1.075008e-04 0.0001477474 3.362894e-05
[2069,] 1.144131e-04 0.0001275682 3.180992e-05
[2070,] 1.270809e-04 0.0001433014 3.880106e-05
[2071,] 7.952509e-05 0.0001330175 2.580088e-05
[2072,] 7.772284e-05 0.0001330484 2.526620e-05
[2073,] 8.019198e-05 0.0001330221 2.602874e-05
[2074,] 6.797211e-05 0.0001488309 2.234719e-05
[2075,] 6.840637e-05 0.0001410007 2.265943e-05
[2076,] 9.603874e-05 0.0001345661 2.989379e-05
[2077,] 1.685909e-04 0.0001364932 5.201776e-05
[2078,] 1.190836e-04 0.0001601377 5.123277e-05
[2079,] 6.811845e-05 0.0001428050 2.306151e-05
[2080,] 7.932465e-05 0.0001194987 2.410714e-05
[2081,] 7.183412e-05 0.0001359335 2.234586e-05
[2082,] 9.720926e-05 0.0001231516 3.072335e-05
[2083,] 6.062599e-05 0.0001313391 1.984206e-05
[2084,] 5.864996e-05 0.0001344841 1.933402e-05
[2085,] 6.910639e-05 0.0001393769 2.322781e-05
[2086,] 1.029627e-04 0.0001577670 3.891764e-05
[2087,] 1.116374e-04 0.0001340699 3.587767e-05
[2088,] 7.065441e-05 0.0001295493 2.084213e-05
[2089,] 1.128974e-04 0.0001454763 3.566898e-05
[2090,] 7.660965e-05 0.0001261364 2.284108e-05
[2091,] 1.219326e-04 0.0001454637 3.872219e-05
[2092,] 7.263665e-05 0.0001300904 2.458226e-05
[2093,] 1.162290e-04 0.0001358301 3.792902e-05
[2094,] 7.307297e-05 0.0001310961 2.502538e-05
[2095,] 7.238941e-05 0.0001307505 2.467234e-05
[2096,] 1.168508e-04 0.0001451358 4.261482e-05
[2097,] 1.983844e-04 0.0001445951 5.253832e-05
[2098,] 2.012632e-04 0.0001502478 4.632095e-05
[2099,] 6.613759e-05 0.0001308058 1.998697e-05
[2100,] 1.788876e-04 0.0001511540 4.190189e-05
[2101,] 7.630881e-05 0.0001355917 2.596149e-05
[2102,] 6.066131e-05 0.0001314010 1.908765e-05
[2103,] 1.041803e-04 0.0001460321 3.022907e-05
[2104,] 9.833512e-05 0.0001461691 2.884864e-05
[2105,] 1.001004e-04 0.0001450061 2.949846e-05
[2106,] 6.581939e-05 0.0001357758 2.162546e-05
[2107,] 6.817375e-05 0.0001467494 2.265212e-05
[2108,] 6.851208e-05 0.0001457620 2.246728e-05
[2109,] 1.239651e-04 0.0001451524 4.054914e-05
[2110,] 6.702836e-05 0.0001373741 2.251462e-05
[2111,] 1.571795e-04 0.0001383083 3.970552e-05
[2112,] 1.022962e-04 0.0001352720 3.225159e-05
[2113,] 1.891458e-04 0.0001395067 4.536457e-05
[2114,] 6.385390e-05 0.0001212169 1.960519e-05
[2115,] 7.387551e-05 0.0001444979 2.140601e-05
[2116,] 1.478517e-04 0.0001488275 5.725246e-05
[2117,] 1.106189e-04 0.0001594954 3.575252e-05
[2118,] 8.103206e-05 0.0001431033 2.218379e-05
[2119,] 8.280622e-05 0.0001451998 2.231952e-05
[2120,] 6.994844e-05 0.0001382172 2.441012e-05
[2121,] 7.143336e-05 0.0001457734 2.608634e-05
[2122,] 8.266342e-05 0.0002761870 1.918055e-05
[2123,] 1.132262e-04 0.0001381677 3.058656e-05
[2124,] 1.997836e-04 0.0001530018 5.073943e-05
[2125,] 6.342764e-05 0.0001371856 2.081839e-05
[2126,] 9.914592e-05 0.0001700199 3.891331e-05
[2127,] 9.339397e-05 0.0001439760 3.059339e-05
[2128,] 2.388236e-04 0.0001299434 5.558314e-05
[2129,] 1.354397e-04 0.0001324758 4.121540e-05
[2130,] 1.304562e-04 0.0002187383 2.403569e-05
[2131,] 1.309630e-04 0.0001268144 3.843270e-05
[2132,] 2.396816e-04 0.0001460192 6.887093e-05
[2133,] 1.339398e-04 0.0001395313 4.306264e-05
[2134,] 1.166369e-04 0.0001471199 3.715228e-05
[2135,] 8.085552e-05 0.0002062965 1.980319e-05
[2136,] 1.395097e-04 0.0001960325 2.605257e-05
[2137,] 2.673928e-04 0.0002774568 2.464637e-04
[2138,] 1.236556e-04 0.0001409752 3.786725e-05
[2139,] 1.522997e-04 0.0001422394 4.466440e-05
[2140,] 1.633281e-04 0.0001400807 3.410822e-05
[2141,] 1.491261e-04 0.0001503894 5.861043e-05
[2142,] 1.240619e-04 0.0001434796 4.663215e-05
[2143,] 1.229254e-04 0.0001373716 3.842687e-05
[2144,] 6.099380e-05 0.0001264904 1.985006e-05
[2145,] 1.366088e-04 0.0001231039 3.538406e-05
[2146,] 1.208149e-04 0.0001724192 2.554331e-05
[2147,] 1.096055e-04 0.0001430326 2.658571e-05
[2148,] 9.442398e-05 0.0001221768 2.725164e-05
[2149,] 1.336506e-04 0.0001470586 4.712862e-05
[2150,] 9.719971e-05 0.0001372870 2.886198e-05
[2151,] 1.397636e-04 0.0001503193 5.440366e-05
[2152,] 1.257788e-04 0.0001202397 4.045928e-05
[2153,] 2.586326e-04 0.0001460289 7.478147e-05
[2154,] 7.476673e-05 0.0001349194 2.609611e-05
[2155,] 1.463240e-04 0.0001330781 3.763205e-05
[2156,] 2.150810e-04 0.0001462549 6.245543e-05
[2157,] 1.404067e-04 0.0001223572 3.924464e-05
[2158,] 6.627879e-05 0.0001208308 2.113223e-05
[2159,] 1.354113e-04 0.0001609913 6.323864e-05
[2160,] 9.303579e-05 0.0001378974 3.115540e-05
[2161,] 9.601027e-05 0.0001549655 3.069317e-05
[2162,] 9.294748e-05 0.0001385080 3.142027e-05
[2163,] 9.462628e-05 0.0001379441 3.164278e-05
[2164,] 1.070050e-04 0.0001966536 5.169698e-05
[2165,] 1.020128e-04 0.0001502340 3.717749e-05
[2166,] 1.018645e-04 0.0001411403 3.581121e-05
[2167,] 1.188082e-04 0.0001399329 3.822616e-05
[2168,] 1.078168e-04 0.0001611300 3.805852e-05
[2169,] 8.234372e-05 0.0002746309 2.937301e-05
[2170,] 7.251436e-05 0.0001294954 2.392325e-05
[2171,] 6.863248e-05 0.0001896042 2.495615e-05
[2172,] 1.060114e-04 0.0001418802 3.459289e-05
[2173,] 7.926916e-05 0.0001677478 3.153149e-05
[2174,] 9.857337e-05 0.0002428429 5.919817e-05
[2175,] 1.169165e-04 0.0001354928 3.967228e-05
[2176,] 9.209850e-05 0.0002757587 4.756138e-05
[2177,] 5.820062e-05 0.0001488203 1.992719e-05
[2178,] 2.082141e-04 0.0001459475 6.244931e-05
[2179,] 5.803179e-05 0.0001377036 1.921241e-05
[2180,] 7.253318e-05 0.0001623020 2.643725e-05
[2181,] 5.809503e-05 0.0003666656 2.299153e-05
[2182,] 1.033071e-04 0.0001410758 3.952498e-05
[2183,] 1.922563e-04 0.0001460807 6.458380e-05
[2184,] 7.386858e-05 0.0001398786 2.583140e-05
[2185,] 6.937962e-05 0.0001275886 2.301563e-05
[2186,] 1.887026e-04 0.0001459748 6.122300e-05
[2187,] 8.141197e-05 0.0001404697 2.657233e-05
[2188,] 6.731612e-05 0.0001302170 2.204731e-05
[2189,] 1.664062e-04 0.0003305052 1.566877e-04
[2190,] 5.991363e-05 0.0001309206 1.954637e-05
[2191,] 9.154482e-05 0.0001553431 3.369866e-05
[2192,] 1.545674e-04 0.0001690481 2.940965e-05
[2193,] 1.012509e-04 0.0001283201 2.620751e-05
[2194,] 1.930242e-04 0.0001385736 5.347350e-05
[2195,] 1.239133e-04 0.0001530383 2.757717e-05
[2196,] 1.919208e-04 0.0001389607 5.256254e-05
[2197,] 1.333714e-04 0.0001294997 3.178922e-05
[2198,] 7.815370e-05 0.0001285865 2.663476e-05
[2199,] 1.643917e-04 0.0001437231 4.250031e-05
[2200,] 1.678069e-04 0.0001437439 4.316695e-05
[2201,] 1.669166e-04 0.0001437439 4.298568e-05
[2202,] 1.129820e-04 0.0001905600 5.686384e-05
[2203,] 8.399516e-05 0.0001404907 2.757513e-05
[2204,] 7.189635e-05 0.0001196980 2.320306e-05
[2205,] 9.617119e-05 0.0001414317 2.455772e-05
[2206,] 1.055640e-04 0.0001858539 4.841847e-05
[2207,] 1.387897e-04 0.0001629819 4.452537e-05
[2208,] 1.829146e-04 0.0001369391 3.984315e-05
[2209,] 1.489829e-04 0.0001346465 3.461183e-05
[2210,] 8.617218e-05 0.0001356362 2.439351e-05
[2211,] 2.302485e-04 0.0001438584 6.615230e-05
[2212,] 1.707732e-04 0.0001287162 4.094899e-05
[2213,] 6.507917e-05 0.0001193195 2.067948e-05
[2214,] 2.681625e-04 0.0001262766 6.223774e-05
[2215,] 1.370688e-04 0.0001619670 4.500593e-05
[2216,] 1.322410e-04 0.0001434671 3.577519e-05
[2217,] 1.057165e-04 0.0001759457 3.679526e-05
[2218,] 1.657914e-04 0.0001453014 4.213875e-05
[2219,] 8.636080e-05 0.0001343997 2.458574e-05
[2220,] 2.004007e-04 0.0001427881 5.065325e-05
[2221,] 8.660530e-05 0.0001351972 2.447309e-05
[2222,] 2.316017e-04 0.0001429845 6.934589e-05
[2223,] 2.161795e-04 0.0001421842 5.448984e-05
[2224,] 1.003740e-04 0.0001310330 3.013908e-05
[2225,] 1.332520e-04 0.0001423231 3.056271e-05
[2226,] 9.764930e-05 0.0001310694 2.944127e-05
[2227,] 1.261215e-04 0.0001511152 3.846135e-05
[2228,] 6.836906e-05 0.0001274415 2.212829e-05
[2229,] 1.927660e-04 0.0001217904 5.021950e-05
[2230,] 1.061237e-04 0.0001557671 3.635945e-05
[2231,] 7.989833e-05 0.0001250054 2.559261e-05
[2232,] 8.175670e-05 0.0001236052 2.489618e-05
[2233,] 1.061115e-04 0.0001555864 3.666127e-05
[2234,] 1.190447e-04 0.0001406849 3.813230e-05
[2235,] 1.729375e-03 0.0001266977 5.189706e-04
[2236,] 1.606482e-04 0.0001355457 4.945876e-05
[2237,] 1.060348e-04 0.0001560153 3.642858e-05
[2238,] 1.907912e-03 0.0001256435 5.095940e-04
[2239,] 1.694819e-03 0.0001261656 4.853627e-04
[2240,] 1.641439e-04 0.0001355553 5.029906e-05
[2241,] 1.366304e-04 0.0001555538 4.433219e-05
[2242,] 3.161322e-04 0.0001361280 9.088629e-05
[2243,] 1.660501e-04 0.0001359662 4.944812e-05
[2244,] 1.192861e-04 0.0001406892 3.818611e-05
[2245,] 8.321199e-05 0.0001432943 2.763334e-05
[2246,] 1.915259e-04 0.0001206463 6.215106e-05
[2247,] 1.929026e-04 0.0001205901 6.248083e-05
[2248,] 9.472682e-05 0.0001463783 3.134869e-05
[2249,] 1.402029e-03 0.0001267339 4.250716e-04
[2250,] 2.091105e-04 0.0001215417 5.487533e-05
[2251,] 8.153238e-05 0.0001441428 2.947731e-05
[2252,] 1.064141e-04 0.0001569123 3.540206e-05
[2253,] 2.335692e-04 0.0001194985 6.391436e-05
[2254,] 2.131101e-04 0.0001196365 6.048422e-05
[2255,] 2.032633e-04 0.0001214823 5.176783e-05
[2256,] 3.006612e-04 0.0001363147 8.490694e-05
[2257,] 1.568336e-04 0.0001277170 4.747356e-05
[2258,] 1.139428e-04 0.0001397275 3.513637e-05
[2259,] 3.164446e-04 0.0001362483 8.951089e-05
[2260,] 1.217168e-04 0.0001404775 3.903607e-05
[2261,] 7.786755e-05 0.0001268221 2.588221e-05
[2262,] 9.446090e-05 0.0001319447 2.990897e-05
[2263,] 4.883562e-04 0.0001267303 9.626966e-05
[2264,] 8.011307e-05 0.0001232861 2.472060e-05
[2265,] 9.486614e-05 0.0001463681 3.127150e-05
[2266,] 7.839030e-05 0.0001249201 2.323531e-05
[2267,] 7.628019e-05 0.0001247559 2.432174e-05
[2268,] 2.852227e-04 0.0001232633 6.775010e-05
[2269,] 7.500107e-05 0.0001247656 2.314581e-05
[2270,] 1.060556e-04 0.0001565907 3.626515e-05
[2271,] 1.170758e-03 0.0001258631 3.310118e-04
[2272,] 1.061373e-04 0.0001563671 3.673774e-05
[2273,] 3.351650e-04 0.0001362264 9.506242e-05
[2274,] 7.678958e-05 0.0001248603 2.287304e-05
[2275,] 3.317722e-04 0.0001362483 9.349241e-05
[2276,] 1.269361e-04 0.0001355932 3.986291e-05
[2277,] 1.728028e-03 0.0001255435 4.568884e-04
[2278,] 1.060283e-04 0.0001562202 3.627964e-05
[2279,] 8.029205e-05 0.0001298656 2.442119e-05
[2280,] 4.091114e-04 0.0001375964 1.033900e-04
[2281,] 6.743897e-05 0.0001202188 2.127532e-05
[2282,] 3.521454e-04 0.0001362976 9.739770e-05
[2283,] 2.059372e-04 0.0001235299 5.079833e-05
[2284,] 3.453573e-04 0.0001362916 9.662281e-05
[2285,] 7.870897e-05 0.0001305599 2.518084e-05
[2286,] 1.347762e-04 0.0001435796 4.407720e-05
[2287,] 1.060501e-04 0.0001559772 3.616185e-05
[2288,] 2.115654e-04 0.0001241050 5.135876e-05
[2289,] 1.523608e-03 0.0001265866 4.559389e-04
[2290,] 2.990902e-04 0.0001195392 7.977587e-05
[2291,] 2.165550e-04 0.0001195951 5.928075e-05
[2292,] 1.889933e-03 0.0001262295 5.424386e-04
[2293,] 1.060329e-04 0.0001566178 3.627411e-05
[2294,] 1.287421e-04 0.0001403180 4.175828e-05
[2295,] 1.490285e-03 0.0001256550 4.053812e-04
[2296,] 3.583750e-04 0.0001363749 9.933340e-05
[2297,] 2.214532e-04 0.0001198113 5.951544e-05
[2298,] 1.060403e-04 0.0001565907 3.618347e-05
[2299,] 1.272005e-04 0.0001396492 4.153860e-05
[2300,] 8.375264e-05 0.0001435026 2.810792e-05
[2301,] 1.460739e-03 0.0001256354 3.975565e-04
[2302,] 1.058140e-04 0.0001466155 3.443456e-05
[2303,] 7.767920e-05 0.0001259520 2.541611e-05
[2304,] 1.983075e-04 0.0001280106 4.497318e-05
[2305,] 1.816497e-04 0.0001246777 4.398665e-05
[2306,] 2.802891e-04 0.0001263059 6.151580e-05
[2307,] 3.319494e-04 0.0001361318 8.730342e-05
[2308,] 1.972088e-04 0.0001246624 4.713013e-05
[2309,] 3.617010e-04 0.0001363125 9.338560e-05
[2310,] 7.830310e-05 0.0001258188 2.551917e-05
[2311,] 7.848571e-05 0.0001257221 2.551498e-05
[2312,] 7.933036e-05 0.0001283465 2.622697e-05
[2313,] 9.347975e-05 0.0001209866 3.107795e-05
[2314,] 8.040740e-05 0.0001289865 2.483929e-05
[2315,] 9.486244e-05 0.0001299420 3.004960e-05
[2316,] 4.170246e-04 0.0001191880 1.088174e-04
[2317,] 2.551540e-04 0.0001324191 5.572609e-05
[2318,] 8.097298e-05 0.0001284648 2.684089e-05
[2319,] 1.509465e-03 0.0001269556 4.638109e-04
[2320,] 8.099790e-05 0.0001290007 2.498898e-05
[2321,] 6.564100e-04 0.0001431832 2.271016e-04
[2322,] 1.451968e-03 0.0001259117 4.119627e-04
[2323,] 2.278283e-04 0.0001256800 5.421607e-05
[2324,] 1.025748e-03 0.0001293822 1.914073e-04
[2325,] 7.938416e-05 0.0001447213 2.872929e-05
[2326,] 8.184640e-05 0.0001277614 2.772405e-05
[2327,] 1.254848e-03 0.0001263205 3.704677e-04
[2328,] 1.302420e-03 0.0001270105 4.041572e-04
[2329,] 7.813829e-05 0.0001283910 2.583921e-05
[2330,] 2.946962e-04 0.0001442699 5.621294e-05
[2331,] 2.634156e-04 0.0001323385 5.727456e-05
[2332,] 9.422072e-05 0.0001319315 2.978462e-05
[2333,] 9.371891e-05 0.0001298328 2.958873e-05
[2334,] 9.512523e-04 0.0001243444 1.945603e-04
[2335,] 7.791631e-05 0.0001258167 2.537531e-05
[2336,] 2.681348e-04 0.0001190301 7.510091e-05
[2337,] 1.702271e-03 0.0001193254 4.283061e-04
[2338,] 1.669396e-03 0.0001260916 4.785287e-04
[2339,] 2.786735e-04 0.0001427114 8.288220e-05
[2340,] 6.773463e-05 0.0001352533 2.495292e-05
[2341,] 8.451797e-05 0.0001435043 2.836231e-05
[2342,] 1.372757e-04 0.0001590441 4.457290e-05
[2343,] 1.191120e-04 0.0001555862 3.481619e-05
[2344,] 2.738024e-04 0.0001427365 8.128617e-05
[2345,] 7.632014e-05 0.0001282460 2.460580e-05
[2346,] 9.395254e-04 0.0001260075 2.700488e-04
[2347,] 5.492283e-04 0.0001606288 3.341902e-04
[2348,] 8.928093e-04 0.0001251039 3.178533e-04
[2349,] 8.459142e-05 0.0001435692 2.844672e-05
[2350,] 5.631598e-04 0.0001552897 3.251333e-04
[2351,] 1.071496e-04 0.0001581026 3.532742e-05
[2352,] 1.238075e-04 0.0001431815 3.887629e-05
[2353,] 7.866445e-05 0.0001299864 2.565058e-05
[2354,] 9.090616e-04 0.0001256324 3.287890e-04
[2355,] 5.746336e-04 0.0001542632 3.285849e-04
[2356,] 7.955873e-05 0.0001289527 2.643474e-05
[2357,] 1.283524e-04 0.0001558510 3.512576e-05
[2358,] 1.537353e-03 0.0001264786 4.552728e-04
[2359,] 1.229214e-04 0.0001553999 3.487039e-05
[2360,] 1.071133e-04 0.0001581026 3.534175e-05
[2361,] 1.068479e-04 0.0001581026 3.542226e-05
[2362,] 1.437623e-03 0.0001279430 5.085284e-04
[2363,] 1.064190e-04 0.0001581026 3.574558e-05
[2364,] 2.289830e-04 0.0001238119 7.843305e-05
[2365,] 8.038091e-05 0.0001256786 2.604727e-05
[2366,] 1.430030e-03 0.0001267111 4.827209e-04
[2367,] 1.517582e-03 0.0001263692 4.448706e-04
[2368,] 2.394321e-04 0.0001228965 7.959347e-05
[2369,] 2.204561e-04 0.0001230968 7.395266e-05
[2370,] 1.367287e-03 0.0001287136 4.970868e-04
[2371,] 1.065766e-04 0.0001583234 3.561315e-05
[2372,] 1.064933e-04 0.0001583678 3.570657e-05
[2373,] 7.819097e-05 0.0001283867 2.564620e-05
[2374,] 1.407192e-03 0.0001265754 4.458181e-04
[2375,] 1.356249e-03 0.0001281129 4.831820e-04
[2376,] 1.340128e-03 0.0001272371 4.204402e-04
[2377,] 8.849725e-05 0.0001278163 2.606810e-05
[2378,] 1.975496e-04 0.0001211801 5.461799e-05
[2379,] 7.576437e-05 0.0001325264 2.649969e-05
[2380,] 1.074663e-04 0.0001585365 3.521208e-05
[2381,] 7.555004e-04 0.0001271629 2.019814e-04
[2382,] 1.268027e-04 0.0001434898 3.904398e-05
[2383,] 1.073205e-04 0.0001549718 3.501514e-05
[2384,] 1.075781e-04 0.0001553804 3.495558e-05
[2385,] 5.231881e-04 0.0001324249 2.136871e-04
[2386,] 2.301048e-04 0.0001232659 5.735038e-05
[2387,] 7.028650e-04 0.0001201874 1.911062e-04
[2388,] 1.219094e-04 0.0001527400 3.485248e-05
[2389,] 6.619988e-04 0.0001201617 1.785842e-04
[2390,] 4.832610e-04 0.0001211774 1.374704e-04
[2391,] 1.063459e-04 0.0001524200 3.504878e-05
[2392,] 1.258363e-03 0.0001270184 3.197672e-04
[2393,] 9.500046e-05 0.0001517849 3.175512e-05
[2394,] 1.259168e-04 0.0001489770 3.506481e-05
[2395,] 1.299154e-04 0.0001433810 3.984146e-05
[2396,] 7.474341e-05 0.0001301482 2.554297e-05
[2397,] 1.072303e-04 0.0001561037 3.511745e-05
[2398,] 1.249044e-04 0.0001418925 4.008679e-05
[2399,] 2.051749e-04 0.0001232810 5.186374e-05
[2400,] 5.483596e-04 0.0001202872 1.384253e-04
[2401,] 1.461206e-03 0.0001344375 2.321713e-04
[2402,] 7.084097e-05 0.0001298123 2.277022e-05
[2403,] 1.503387e-03 0.0001352451 2.343151e-04
[2404,] 1.135897e-03 0.0001279012 2.013340e-04
[2405,] 1.056356e-04 0.0001518195 3.506722e-05
[2406,] 6.837657e-05 0.0001402690 2.267711e-05
[2407,] 9.708338e-05 0.0001316145 3.052611e-05
[2408,] 4.882478e-04 0.0001229102 1.308772e-04
[2409,] 2.993852e-04 0.0001448896 7.905340e-05
[2410,] 1.813781e-04 0.0001241978 4.705164e-05
[2411,] 8.533770e-05 0.0001338723 2.401571e-05
[2412,] 6.449652e-05 0.0001358846 2.113911e-05
[2413,] 7.939226e-05 0.0001443395 2.156890e-05
[2414,] 1.366211e-04 0.0001585506 4.448728e-05
[2415,] 3.063813e-04 0.0001449210 8.059185e-05
[2416,] 1.541526e-04 0.0001412243 5.828251e-05
[2417,] 1.484124e-04 0.0001414092 5.059942e-05
[2418,] 5.190134e-04 0.0001284240 1.060158e-04
[2419,] 6.692106e-05 0.0001412505 2.312206e-05
[2420,] 3.343424e-04 0.0001225145 8.585999e-05
[2421,] 1.373375e-03 0.0001276391 3.692383e-04
[2422,] 3.217539e-04 0.0001224583 8.350005e-05
[2423,] 3.515194e-04 0.0001227645 8.837656e-05
[2424,] 5.690023e-04 0.0001204805 1.558021e-04
[2425,] 1.322200e-03 0.0001276232 3.490202e-04
[2426,] 1.547871e-04 0.0001371249 5.659694e-05
[2427,] 3.376949e-04 0.0001278091 7.397021e-05
[2428,] 3.329937e-04 0.0001253547 7.432008e-05
[2429,] 1.374468e-03 0.0001275961 3.572187e-04
[2430,] 1.182300e-03 0.0001269400 3.214314e-04
```
