## Supplementary material for "Characterization of shared and ancestry-specific signals driving complex traits using multi-ancestry fine-mapping": s1_data.bim

```
14	chr14:69829184:GTGTA:G	0	69829184	G	GTGTA
14	chr14:69829238:G:A	0	69829238	A	G
14	chr14:69829985:A:G	0	69829985	G	A
14	chr14:69830697:T:C	0	69830697	C	T
14	chr14:69830955:G:A	0	69830955	A	G
14	chr14:69833295:G:A	0	69833295	A	G
14	chr14:69833331:C:T	0	69833331	T	C
14	chr14:69833779:TAA:T	0	69833779	T	TAA
14	chr14:69834741:A:G	0	69834741	G	A
14	chr14:69834757:C:A	0	69834757	A	C
14	chr14:69835281:ATTAG:A	0	69835281	A	ATTAG
14	chr14:69836449:T:C	0	69836449	C	T
14	chr14:69837336:G:A	0	69837336	A	G
14	chr14:69838321:T:C	0	69838321	C	T
14	chr14:69840260:G:A	0	69840260	A	G
14	chr14:69840334:C:A	0	69840334	A	C
14	chr14:69841075:C:T	0	69841075	T	C
14	chr14:69841758:C:T	0	69841758	T	C
14	chr14:69842321:C:T	0	69842321	T	C
14	chr14:69842383:G:A	0	69842383	A	G
14	chr14:69842522:G:A	0	69842522	A	G
14	chr14:69843058:T:C	0	69843058	C	T
14	chr14:69843269:C:T	0	69843269	T	C
14	chr14:69843778:G:A	0	69843778	A	G
14	chr14:69844495:C:A	0	69844495	A	C
14	chr14:69844894:T:C	0	69844894	C	T
14	chr14:69846431:C:T	0	69846431	T	C
14	chr14:69847261:G:A	0	69847261	A	G
14	chr14:69848869:T:C	0	69848869	C	T
14	chr14:69849748:C:T	0	69849748	T	C
14	chr14:69849818:A:G	0	69849818	G	A
14	chr14:69850575:G:A	0	69850575	A	G
14	chr14:69851322:C:T	0	69851322	T	C
14	chr14:69853439:C:T	0	69853439	T	C
14	chr14:69853463:C:G	0	69853463	G	C
14	chr14:69853626:A:G	0	69853626	G	A
14	chr14:69854014:C:T	0	69854014	T	C
14	chr14:69855092:G:A	0	69855092	A	G
14	chr14:69855260:A:G	0	69855260	G	A
14	chr14:69856970:G:A	0	69856970	A	G
14	chr14:69857045:C:G	0	69857045	G	C
14	chr14:69857049:C:T	0	69857049	T	C
14	chr14:69857353:C:T	0	69857353	T	C
14	chr14:69857869:T:C	0	69857869	C	T
14	chr14:69857884:CATTGTGTAT:C	0	69857884	C	CATTGTGTAT
14	chr14:69859462:T:C	0	69859462	C	T
14	chr14:69859681:G:A	0	69859681	A	G
14	chr14:69860617:C:T	0	69860617	T	C
14	chr14:69860700:C:G	0	69860700	G	C
14	chr14:69861313:C:T	0	69861313	T	C
14	chr14:69861347:A:G	0	69861347	G	A
14	chr14:69861512:A:G	0	69861512	G	A
14	chr14:69862236:C:T	0	69862236	T	C
14	chr14:69862836:C:T	0	69862836	T	C
14	chr14:69863073:T:G	0	69863073	G	T
14	chr14:69863382:G:C	0	69863382	C	G
14	chr14:69863457:T:C	0	69863457	C	T
14	chr14:69864752:T:C	0	69864752	C	T
14	chr14:69864821:C:T	0	69864821	T	C
14	chr14:69864940:T:G	0	69864940	G	T
14	chr14:69865225:G:A	0	69865225	A	G
14	chr14:69865440:G:A	0	69865440	A	G
14	chr14:69865587:T:C	0	69865587	C	T
14	chr14:69865797:C:T	0	69865797	T	C
14	chr14:69866254:C:T	0	69866254	T	C
14	chr14:69866281:G:A	0	69866281	A	G
14	chr14:69866292:T:C	0	69866292	C	T
14	chr14:69866859:A:G	0	69866859	G	A
14	chr14:69866912:G:A	0	69866912	A	G
14	chr14:69867409:A:C	0	69867409	C	A
14	chr14:69867591:G:A	0	69867591	A	G
14	chr14:69868630:C:T	0	69868630	T	C
14	chr14:69869784:A:G	0	69869784	G	A
14	chr14:69870244:C:A	0	69870244	A	C
14	chr14:69870333:T:G	0	69870333	G	T
14	chr14:69870385:CTTA:C	0	69870385	C	CTTA
14	chr14:69870586:G:A	0	69870586	A	G
14	chr14:69871119:T:C	0	69871119	C	T
14	chr14:69871252:G:T	0	69871252	T	G
14	chr14:69871958:T:C	0	69871958	C	T
14	chr14:69872557:G:A	0	69872557	A	G
14	chr14:69872653:C:T	0	69872653	T	C
14	chr14:69873106:T:G	0	69873106	G	T
14	chr14:69873827:C:T	0	69873827	T	C
14	chr14:69874074:T:C	0	69874074	C	T
14	chr14:69874318:A:G	0	69874318	G	A
14	chr14:69875316:A:G	0	69875316	G	A
14	chr14:69875321:T:C	0	69875321	C	T
14	chr14:69875589:G:A	0	69875589	A	G
14	chr14:69875596:C:T	0	69875596	T	C
14	chr14:69876113:T:C	0	69876113	C	T
14	chr14:69876257:G:A	0	69876257	A	G
14	chr14:69876713:T:A	0	69876713	A	T
14	chr14:69877067:T:C	0	69877067	C	T
14	chr14:69877574:G:A	0	69877574	A	G
14	chr14:69877598:C:A	0	69877598	A	C
14	chr14:69878006:G:C	0	69878006	C	G
14	chr14:69878057:G:A	0	69878057	A	G
14	chr14:69878680:C:T	0	69878680	T	C
14	chr14:69878694:G:A	0	69878694	A	G
14	chr14:69878996:C:T	0	69878996	T	C
14	chr14:69879972:C:T	0	69879972	T	C
14	chr14:69880110:G:C	0	69880110	C	G
14	chr14:69880610:T:A	0	69880610	A	T
14	chr14:69880631:A:G	0	69880631	G	A
14	chr14:69883750:A:G	0	69883750	G	A
14	chr14:69884172:T:C	0	69884172	C	T
14	chr14:69884280:T:C	0	69884280	C	T
14	chr14:69884872:T:C	0	69884872	C	T
14	chr14:69884873:G:A	0	69884873	A	G
14	chr14:69884879:G:A	0	69884879	A	G
14	chr14:69884948:T:G	0	69884948	G	T
14	chr14:69885150:A:G	0	69885150	G	A
14	chr14:69885441:G:A	0	69885441	A	G
14	chr14:69885592:A:G	0	69885592	G	A
14	chr14:69885760:G:A	0	69885760	A	G
14	chr14:69886099:C:T	0	69886099	T	C
14	chr14:69886100:G:A	0	69886100	A	G
14	chr14:69886135:C:T	0	69886135	T	C
14	chr14:69886900:A:G	0	69886900	G	A
14	chr14:69887171:A:G	0	69887171	G	A
14	chr14:69888552:G:A	0	69888552	A	G
14	chr14:69888602:C:T	0	69888602	T	C
14	chr14:69888901:G:A	0	69888901	A	G
14	chr14:69889451:C:A	0	69889451	A	C
14	chr14:69889517:G:A	0	69889517	A	G
14	chr14:69889645:A:G	0	69889645	G	A
14	chr14:69889991:G:T	0	69889991	T	G
14	chr14:69890465:T:C	0	69890465	C	T
14	chr14:69890892:T:C	0	69890892	C	T
14	chr14:69891729:T:C	0	69891729	C	T
14	chr14:69892104:T:C	0	69892104	C	T
14	chr14:69892908:T:C	0	69892908	C	T
14	chr14:69893055:C:T	0	69893055	T	C
14	chr14:69893808:G:A	0	69893808	A	G
14	chr14:69893825:T:C	0	69893825	C	T
14	chr14:69893975:C:T	0	69893975	T	C
14	chr14:69894141:T:C	0	69894141	C	T
14	chr14:69894145:G:A	0	69894145	A	G
14	chr14:69894591:A:C	0	69894591	C	A
14	chr14:69895431:A:G	0	69895431	G	A
14	chr14:69895437:T:C	0	69895437	C	T
14	chr14:69896607:T:C	0	69896607	C	T
14	chr14:69896752:T:C	0	69896752	C	T
14	chr14:69897183:G:T	0	69897183	T	G
14	chr14:69897655:G:A	0	69897655	A	G
14	chr14:69898052:G:A	0	69898052	A	G
14	chr14:69898519:G:A	0	69898519	A	G
14	chr14:69899328:A:G	0	69899328	G	A
14	chr14:69899660:T:C	0	69899660	C	T
14	chr14:69899692:C:T	0	69899692	T	C
14	chr14:69899720:A:G	0	69899720	G	A
14	chr14:69899742:C:T	0	69899742	T	C
14	chr14:69899988:T:C	0	69899988	C	T
14	chr14:69900157:A:G	0	69900157	G	A
14	chr14:69900472:A:G	0	69900472	G	A
14	chr14:69900485:C:G	0	69900485	G	C
14	chr14:69901620:G:A	0	69901620	A	G
14	chr14:69901960:G:T	0	69901960	T	G
14	chr14:69901984:C:T	0	69901984	T	C
14	chr14:69903292:C:T	0	69903292	T	C
14	chr14:69903374:C:T	0	69903374	T	C
14	chr14:69903704:G:A	0	69903704	A	G
14	chr14:69903828:T:G	0	69903828	G	T
14	chr14:69903941:G:A	0	69903941	A	G
14	chr14:69904014:C:T	0	69904014	T	C
14	chr14:69904485:A:G	0	69904485	G	A
14	chr14:69904922:T:C	0	69904922	C	T
14	chr14:69904986:G:T	0	69904986	T	G
14	chr14:69905444:C:G	0	69905444	G	C
14	chr14:69905757:A:C	0	69905757	C	A
14	chr14:69906190:G:C	0	69906190	C	G
14	chr14:69906396:G:T	0	69906396	T	G
14	chr14:69906590:A:G	0	69906590	G	A
14	chr14:69909348:G:C	0	69909348	C	G
14	chr14:69909652:T:C	0	69909652	C	T
14	chr14:69909822:G:A	0	69909822	A	G
14	chr14:69910133:T:C	0	69910133	C	T
14	chr14:69910213:C:T	0	69910213	T	C
14	chr14:69910262:A:C	0	69910262	C	A
14	chr14:69910702:G:C	0	69910702	C	G
14	chr14:69912996:A:G	0	69912996	G	A
14	chr14:69914356:G:A	0	69914356	A	G
14	chr14:69914655:C:T	0	69914655	T	C
14	chr14:69914953:G:A	0	69914953	A	G
14	chr14:69915955:T:G	0	69915955	G	T
14	chr14:69916300:C:T	0	69916300	T	C
14	chr14:69916365:G:A	0	69916365	A	G
14	chr14:69916586:G:C	0	69916586	C	G
14	chr14:69916605:C:A	0	69916605	A	C
14	chr14:69917174:T:C	0	69917174	C	T
14	chr14:69917690:C:T	0	69917690	T	C
14	chr14:69917703:C:T	0	69917703	T	C
14	chr14:69917743:A:G	0	69917743	G	A
14	chr14:69917869:T:G	0	69917869	G	T
14	chr14:69917929:A:G	0	69917929	G	A
14	chr14:69918523:C:T	0	69918523	T	C
14	chr14:69918841:C:T	0	69918841	T	C
14	chr14:69919274:C:T	0	69919274	T	C
14	chr14:69919783:C:T	0	69919783	T	C
14	chr14:69920659:A:C	0	69920659	C	A
14	chr14:69923153:G:A	0	69923153	A	G
14	chr14:69923234:T:C	0	69923234	C	T
14	chr14:69923690:C:G	0	69923690	G	C
14	chr14:69924039:C:T	0	69924039	T	C
14	chr14:69924396:C:G	0	69924396	G	C
14	chr14:69924401:C:A	0	69924401	A	C
14	chr14:69925380:T:C	0	69925380	C	T
14	chr14:69925575:T:C	0	69925575	C	T
14	chr14:69925847:G:A	0	69925847	A	G
14	chr14:69926328:T:C	0	69926328	C	T
14	chr14:69926461:T:C	0	69926461	C	T
14	chr14:69926961:G:A	0	69926961	A	G
14	chr14:69926965:C:T	0	69926965	T	C
14	chr14:69926971:T:G	0	69926971	G	T
14	chr14:69927067:T:C	0	69927067	C	T
14	chr14:69927422:T:A	0	69927422	A	T
14	chr14:69928583:G:T	0	69928583	T	G
14	chr14:69929222:T:G	0	69929222	G	T
14	chr14:69929855:G:A	0	69929855	A	G
14	chr14:69930317:C:T	0	69930317	T	C
14	chr14:69931417:G:A	0	69931417	A	G
14	chr14:69931512:T:C	0	69931512	C	T
14	chr14:69932011:T:C	0	69932011	C	T
14	chr14:69932058:C:T	0	69932058	T	C
14	chr14:69932070:C:T	0	69932070	T	C
14	chr14:69932103:T:C	0	69932103	C	T
14	chr14:69932300:A:G	0	69932300	G	A
14	chr14:69932743:C:T	0	69932743	T	C
14	chr14:69933127:G:A	0	69933127	A	G
14	chr14:69933615:C:T	0	69933615	T	C
14	chr14:69934426:A:C	0	69934426	C	A
14	chr14:69935038:T:C	0	69935038	C	T
14	chr14:69935203:T:G	0	69935203	G	T
14	chr14:69935224:G:T	0	69935224	T	G
14	chr14:69935374:T:C	0	69935374	C	T
14	chr14:69936005:G:T	0	69936005	T	G
14	chr14:69936102:T:C	0	69936102	C	T
14	chr14:69936587:T:C	0	69936587	C	T
14	chr14:69936789:AAACCCATCTAT:A	0	69936789	A	AAACCCATCTAT
14	chr14:69936812:G:A	0	69936812	A	G
14	chr14:69936830:C:T	0	69936830	T	C
14	chr14:69936870:CTT:C	0	69936870	C	CTT
14	chr14:69937243:G:C	0	69937243	C	G
14	chr14:69937619:T:C	0	69937619	C	T
14	chr14:69937696:A:G	0	69937696	G	A
14	chr14:69937728:C:T	0	69937728	T	C
14	chr14:69938500:G:GA	0	69938500	GA	G
14	chr14:69939833:T:C	0	69939833	C	T
14	chr14:69939854:G:T	0	69939854	T	G
14	chr14:69940306:T:A	0	69940306	A	T
14	chr14:69940615:TTC:T	0	69940615	T	TTC
14	chr14:69941001:A:T	0	69941001	T	A
14	chr14:69941052:T:C	0	69941052	C	T
14	chr14:69941312:G:T	0	69941312	T	G
14	chr14:69942440:G:A	0	69942440	A	G
14	chr14:69943015:G:A	0	69943015	A	G
14	chr14:69943059:T:C	0	69943059	C	T
14	chr14:69943224:T:C	0	69943224	C	T
14	chr14:69943308:T:C	0	69943308	C	T
14	chr14:69943509:G:A	0	69943509	A	G
14	chr14:69943766:A:T	0	69943766	T	A
14	chr14:69944373:T:C	0	69944373	C	T
14	chr14:69944380:G:T	0	69944380	T	G
14	chr14:69944381:A:T	0	69944381	T	A
14	chr14:69945595:A:G	0	69945595	G	A
14	chr14:69946161:C:G	0	69946161	G	C
14	chr14:69946329:A:G	0	69946329	G	A
14	chr14:69946665:G:A	0	69946665	A	G
14	chr14:69948056:G:A	0	69948056	A	G
14	chr14:69948528:T:C	0	69948528	C	T
14	chr14:69948572:A:G	0	69948572	G	A
14	chr14:69948642:G:A	0	69948642	A	G
14	chr14:69949080:C:G	0	69949080	G	C
14	chr14:69949185:C:T	0	69949185	T	C
14	chr14:69949634:G:A	0	69949634	A	G
14	chr14:69949725:G:A	0	69949725	A	G
14	chr14:69950762:C:A	0	69950762	A	C
14	chr14:69951227:C:T	0	69951227	T	C
14	chr14:69951448:G:T	0	69951448	T	G
14	chr14:69952549:G:A	0	69952549	A	G
14	chr14:69954894:T:C	0	69954894	C	T
14	chr14:69955114:T:C	0	69955114	C	T
14	chr14:69955965:G:A	0	69955965	A	G
14	chr14:69956161:A:G	0	69956161	G	A
14	chr14:69956540:G:A	0	69956540	A	G
14	chr14:69956970:T:A	0	69956970	A	T
14	chr14:69957034:A:C	0	69957034	C	A
14	chr14:69957046:C:G	0	69957046	G	C
14	chr14:69957685:C:A	0	69957685	A	C
14	chr14:69957736:G:C	0	69957736	C	G
14	chr14:69957839:T:C	0	69957839	C	T
14	chr14:69958000:G:A	0	69958000	A	G
14	chr14:69958288:A:G	0	69958288	G	A
14	chr14:69958813:T:C	0	69958813	C	T
14	chr14:69959002:T:C	0	69959002	C	T
14	chr14:69959010:T:C	0	69959010	C	T
14	chr14:69960102:A:G	0	69960102	G	A
14	chr14:69960817:G:GTAAACT	0	69960817	GTAAACT	G
14	chr14:69961383:G:T	0	69961383	T	G
14	chr14:69961432:G:C	0	69961432	C	G
14	chr14:69961490:C:T	0	69961490	T	C
14	chr14:69961872:G:A	0	69961872	A	G
14	chr14:69962113:T:C	0	69962113	C	T
14	chr14:69962353:T:C	0	69962353	C	T
14	chr14:69962369:C:T	0	69962369	T	C
14	chr14:69962408:C:T	0	69962408	T	C
14	chr14:69962444:G:A	0	69962444	A	G
14	chr14:69962673:C:A	0	69962673	A	C
14	chr14:69962799:A:T	0	69962799	T	A
14	chr14:69962834:C:G	0	69962834	G	C
14	chr14:69963102:A:C	0	69963102	C	A
14	chr14:69963282:G:A	0	69963282	A	G
14	chr14:69963315:G:T	0	69963315	T	G
14	chr14:69964203:T:G	0	69964203	G	T
14	chr14:69964559:A:G	0	69964559	G	A
14	chr14:69965207:A:G	0	69965207	G	A
14	chr14:69965503:A:G	0	69965503	G	A
14	chr14:69965621:T:C	0	69965621	C	T
14	chr14:69965635:T:G	0	69965635	G	T
14	chr14:69966605:C:T	0	69966605	T	C
14	chr14:69966680:T:C	0	69966680	C	T
14	chr14:69966935:A:G	0	69966935	G	A
14	chr14:69967882:G:T	0	69967882	T	G
14	chr14:69967942:A:G	0	69967942	G	A
14	chr14:69968038:G:A	0	69968038	A	G
14	chr14:69968270:G:C	0	69968270	C	G
14	chr14:69968703:C:CAA	0	69968703	CAA	C
14	chr14:69968733:T:C	0	69968733	C	T
14	chr14:69968813:C:T	0	69968813	T	C
14	chr14:69969260:G:A	0	69969260	A	G
14	chr14:69969527:G:A	0	69969527	A	G
14	chr14:69969529:C:T	0	69969529	T	C
14	chr14:69969994:A:G	0	69969994	G	A
14	chr14:69970161:G:A	0	69970161	A	G
14	chr14:69970360:A:T	0	69970360	T	A
14	chr14:69971432:T:C	0	69971432	C	T
14	chr14:69971733:A:C	0	69971733	C	A
14	chr14:69971854:G:A	0	69971854	A	G
14	chr14:69972170:A:G	0	69972170	G	A
14	chr14:69972305:G:T	0	69972305	T	G
14	chr14:69972686:G:A	0	69972686	A	G
14	chr14:69973059:A:G	0	69973059	G	A
14	chr14:69973065:G:A	0	69973065	A	G
14	chr14:69973124:T:A	0	69973124	A	T
14	chr14:69973139:C:G	0	69973139	G	C
14	chr14:69973240:C:T	0	69973240	T	C
14	chr14:69973364:T:C	0	69973364	C	T
14	chr14:69973647:G:T	0	69973647	T	G
14	chr14:69973885:G:A	0	69973885	A	G
14	chr14:69974357:A:G	0	69974357	G	A
14	chr14:69974687:T:C	0	69974687	C	T
14	chr14:69975633:A:G	0	69975633	G	A
14	chr14:69976230:C:G	0	69976230	G	C
14	chr14:69976270:A:G	0	69976270	G	A
14	chr14:69976369:C:G	0	69976369	G	C
14	chr14:69976511:T:C	0	69976511	C	T
14	chr14:69976623:A:G	0	69976623	G	A
14	chr14:69976801:A:G	0	69976801	G	A
14	chr14:69977117:C:A	0	69977117	A	C
14	chr14:69977135:G:A	0	69977135	A	G
14	chr14:69977368:T:C	0	69977368	C	T
14	chr14:69979334:C:T	0	69979334	T	C
14	chr14:69979704:A:G	0	69979704	G	A
14	chr14:69981221:G:A	0	69981221	A	G
14	chr14:69982148:T:C	0	69982148	C	T
14	chr14:69982958:C:T	0	69982958	T	C
14	chr14:69983305:C:T	0	69983305	T	C
14	chr14:69983315:T:A	0	69983315	A	T
14	chr14:69983367:G:A	0	69983367	A	G
14	chr14:69983502:G:A	0	69983502	A	G
14	chr14:69984004:G:A	0	69984004	A	G
14	chr14:69984119:T:C	0	69984119	C	T
14	chr14:69984191:A:G	0	69984191	G	A
14	chr14:69984420:G:A	0	69984420	A	G
14	chr14:69984728:G:A	0	69984728	A	G
14	chr14:69984756:G:A	0	69984756	A	G
14	chr14:69984819:T:C	0	69984819	C	T
14	chr14:69984914:C:T	0	69984914	T	C
14	chr14:69985063:G:A	0	69985063	A	G
14	chr14:69985521:A:G	0	69985521	G	A
14	chr14:69985807:TGAGA:T	0	69985807	T	TGAGA
14	chr14:69986515:T:A	0	69986515	A	T
14	chr14:69986603:C:T	0	69986603	T	C
14	chr14:69986962:G:A	0	69986962	A	G
14	chr14:69988067:T:A	0	69988067	A	T
14	chr14:69988750:G:A	0	69988750	A	G
14	chr14:69988771:A:G	0	69988771	G	A
14	chr14:69988806:G:A	0	69988806	A	G
14	chr14:69990974:T:C	0	69990974	C	T
14	chr14:69991318:C:T	0	69991318	T	C
14	chr14:69991534:A:G	0	69991534	G	A
14	chr14:69992038:G:C	0	69992038	C	G
14	chr14:69992054:A:G	0	69992054	G	A
14	chr14:69992104:C:T	0	69992104	T	C
14	chr14:69992183:C:T	0	69992183	T	C
14	chr14:69992653:T:C	0	69992653	C	T
14	chr14:69992870:G:A	0	69992870	A	G
14	chr14:69992995:C:T	0	69992995	T	C
14	chr14:69993314:G:A	0	69993314	A	G
14	chr14:69993837:T:C	0	69993837	C	T
14	chr14:69993891:T:C	0	69993891	C	T
14	chr14:69993892:T:G	0	69993892	G	T
14	chr14:69993978:T:G	0	69993978	G	T
14	chr14:69994034:G:A	0	69994034	A	G
14	chr14:69995402:G:A	0	69995402	A	G
14	chr14:69995644:C:T	0	69995644	T	C
14	chr14:69996530:C:A	0	69996530	A	C
14	chr14:69996779:T:A	0	69996779	A	T
14	chr14:69996971:T:C	0	69996971	C	T
14	chr14:69997986:T:C	0	69997986	C	T
14	chr14:69998666:T:C	0	69998666	C	T
14	chr14:69998985:T:A	0	69998985	A	T
14	chr14:69999364:C:T	0	69999364	T	C
14	chr14:70000648:A:T	0	70000648	T	A
14	chr14:70000941:C:A	0	70000941	A	C
14	chr14:70001230:G:A	0	70001230	A	G
14	chr14:70002191:G:C	0	70002191	C	G
14	chr14:70002403:T:C	0	70002403	C	T
14	chr14:70002414:G:A	0	70002414	A	G
14	chr14:70002538:A:C	0	70002538	C	A
14	chr14:70003188:A:T	0	70003188	T	A
14	chr14:70003266:A:T	0	70003266	T	A
14	chr14:70003286:A:G	0	70003286	G	A
14	chr14:70004482:T:C	0	70004482	C	T
14	chr14:70004886:G:T	0	70004886	T	G
14	chr14:70005130:A:C	0	70005130	C	A
14	chr14:70006095:C:G	0	70006095	G	C
14	chr14:70006218:T:C	0	70006218	C	T
14	chr14:70007490:G:A	0	70007490	A	G
14	chr14:70008191:G:A	0	70008191	A	G
14	chr14:70008330:T:G	0	70008330	G	T
14	chr14:70009038:A:AG	0	70009038	AG	A
14	chr14:70009097:C:T	0	70009097	T	C
14	chr14:70009493:A:G	0	70009493	G	A
14	chr14:70009954:T:C	0	70009954	C	T
14	chr14:70010271:T:C	0	70010271	C	T
14	chr14:70010978:C:T	0	70010978	T	C
14	chr14:70011225:G:A	0	70011225	A	G
14	chr14:70012230:A:T	0	70012230	T	A
14	chr14:70012440:A:G	0	70012440	G	A
14	chr14:70012753:C:T	0	70012753	T	C
14	chr14:70013564:G:A	0	70013564	A	G
14	chr14:70014868:G:A	0	70014868	A	G
14	chr14:70015215:C:T	0	70015215	T	C
14	chr14:70015464:A:C	0	70015464	C	A
14	chr14:70015716:T:C	0	70015716	C	T
14	chr14:70016406:C:T	0	70016406	T	C
14	chr14:70018364:TC:T	0	70018364	T	TC
14	chr14:70019256:C:T	0	70019256	T	C
14	chr14:70019825:T:C	0	70019825	C	T
14	chr14:70019831:A:G	0	70019831	G	A
14	chr14:70020025:T:C	0	70020025	C	T
14	chr14:70020053:ATCT:A	0	70020053	A	ATCT
14	chr14:70020574:A:G	0	70020574	G	A
14	chr14:70020679:C:T	0	70020679	T	C
14	chr14:70020879:T:C	0	70020879	C	T
14	chr14:70021291:A:C	0	70021291	C	A
14	chr14:70021386:C:T	0	70021386	T	C
14	chr14:70021761:T:A	0	70021761	A	T
14	chr14:70021780:G:A	0	70021780	A	G
14	chr14:70021858:T:A	0	70021858	A	T
14	chr14:70022587:C:T	0	70022587	T	C
14	chr14:70022963:T:G	0	70022963	G	T
14	chr14:70023058:C:G	0	70023058	G	C
14	chr14:70023862:T:A	0	70023862	A	T
14	chr14:70023962:G:C	0	70023962	C	G
14	chr14:70024082:G:A	0	70024082	A	G
14	chr14:70024324:G:A	0	70024324	A	G
14	chr14:70024472:G:A	0	70024472	A	G
14	chr14:70024736:G:A	0	70024736	A	G
14	chr14:70024815:G:A	0	70024815	A	G
14	chr14:70025046:G:T	0	70025046	T	G
14	chr14:70026060:C:T	0	70026060	T	C
14	chr14:70026726:C:T	0	70026726	T	C
14	chr14:70027248:C:T	0	70027248	T	C
14	chr14:70027481:T:C	0	70027481	C	T
14	chr14:70027516:A:G	0	70027516	G	A
14	chr14:70027559:GT:G	0	70027559	G	GT
14	chr14:70028290:G:A	0	70028290	A	G
14	chr14:70028654:A:G	0	70028654	G	A
14	chr14:70029122:T:C	0	70029122	C	T
14	chr14:70030150:C:T	0	70030150	T	C
14	chr14:70030338:A:G	0	70030338	G	A
14	chr14:70031424:G:A	0	70031424	A	G
14	chr14:70031636:G:A	0	70031636	A	G
14	chr14:70032635:C:G	0	70032635	G	C
14	chr14:70033163:G:A	0	70033163	A	G
14	chr14:70034647:C:A	0	70034647	A	C
14	chr14:70035131:A:T	0	70035131	T	A
14	chr14:70035132:C:T	0	70035132	T	C
14	chr14:70035333:G:A	0	70035333	A	G
14	chr14:70036927:G:A	0	70036927	A	G
14	chr14:70036985:G:A	0	70036985	A	G
14	chr14:70037370:A:G	0	70037370	G	A
14	chr14:70038027:T:A	0	70038027	A	T
14	chr14:70038305:T:G	0	70038305	G	T
14	chr14:70038449:G:A	0	70038449	A	G
14	chr14:70038459:T:C	0	70038459	C	T
14	chr14:70038552:C:A	0	70038552	A	C
14	chr14:70038846:G:A	0	70038846	A	G
14	chr14:70039583:G:A	0	70039583	A	G
14	chr14:70039733:G:A	0	70039733	A	G
14	chr14:70040296:TAATC:T	0	70040296	T	TAATC
14	chr14:70040772:T:G	0	70040772	G	T
14	chr14:70041594:T:G	0	70041594	G	T
14	chr14:70041702:G:C	0	70041702	C	G
14	chr14:70042401:T:C	0	70042401	C	T
14	chr14:70042720:A:G	0	70042720	G	A
14	chr14:70043875:T:A	0	70043875	A	T
14	chr14:70044169:G:C	0	70044169	C	G
14	chr14:70044689:C:T	0	70044689	T	C
14	chr14:70044803:A:G	0	70044803	G	A
14	chr14:70045009:A:G	0	70045009	G	A
14	chr14:70045442:T:C	0	70045442	C	T
14	chr14:70045493:C:A	0	70045493	A	C
14	chr14:70045645:C:G	0	70045645	G	C
14	chr14:70047038:T:A	0	70047038	A	T
14	chr14:70047049:G:C	0	70047049	C	G
14	chr14:70047402:A:G	0	70047402	G	A
14	chr14:70047502:A:G	0	70047502	G	A
14	chr14:70047891:C:T	0	70047891	T	C
14	chr14:70047946:C:T	0	70047946	T	C
14	chr14:70048232:G:A	0	70048232	A	G
14	chr14:70048300:A:C	0	70048300	C	A
14	chr14:70048350:C:G	0	70048350	G	C
14	chr14:70048526:A:G	0	70048526	G	A
14	chr14:70049062:G:A	0	70049062	A	G
14	chr14:70049398:C:A	0	70049398	A	C
14	chr14:70049623:T:A	0	70049623	A	T
14	chr14:70050023:G:T	0	70050023	T	G
14	chr14:70050170:TC:T	0	70050170	T	TC
14	chr14:70050806:C:A	0	70050806	A	C
14	chr14:70050835:C:G	0	70050835	G	C
14	chr14:70051268:T:A	0	70051268	A	T
14	chr14:70051327:T:C	0	70051327	C	T
14	chr14:70051870:G:A	0	70051870	A	G
14	chr14:70053223:T:G	0	70053223	G	T
14	chr14:70053516:G:A	0	70053516	A	G
14	chr14:70054071:A:G	0	70054071	G	A
14	chr14:70054396:A:G	0	70054396	G	A
14	chr14:70054708:T:C	0	70054708	C	T
14	chr14:70054748:C:T	0	70054748	T	C
14	chr14:70054853:A:C	0	70054853	C	A
14	chr14:70055046:A:G	0	70055046	G	A
14	chr14:70055303:A:G	0	70055303	G	A
14	chr14:70055636:T:G	0	70055636	G	T
14	chr14:70055767:A:G	0	70055767	G	A
14	chr14:70055967:A:C	0	70055967	C	A
14	chr14:70056956:G:C	0	70056956	C	G
14	chr14:70057188:A:G	0	70057188	G	A
14	chr14:70057277:T:C	0	70057277	C	T
14	chr14:70057810:T:C	0	70057810	C	T
14	chr14:70058887:G:A	0	70058887	A	G
14	chr14:70059066:T:C	0	70059066	C	T
14	chr14:70059314:G:A	0	70059314	A	G
14	chr14:70060322:C:T	0	70060322	T	C
14	chr14:70061216:A:G	0	70061216	G	A
14	chr14:70061726:A:G	0	70061726	G	A
14	chr14:70061792:A:T	0	70061792	T	A
14	chr14:70062195:A:G	0	70062195	G	A
14	chr14:70062234:C:T	0	70062234	T	C
14	chr14:70062738:G:C	0	70062738	C	G
14	chr14:70063096:C:T	0	70063096	T	C
14	chr14:70063384:C:T	0	70063384	T	C
14	chr14:70063573:G:A	0	70063573	A	G
14	chr14:70063607:C:T	0	70063607	T	C
14	chr14:70063661:G:C	0	70063661	C	G
14	chr14:70064137:C:T	0	70064137	T	C
14	chr14:70064231:C:A	0	70064231	A	C
14	chr14:70064636:A:G	0	70064636	G	A
14	chr14:70064878:G:T	0	70064878	T	G
14	chr14:70065110:A:G	0	70065110	G	A
14	chr14:70065141:C:T	0	70065141	T	C
14	chr14:70065182:T:C	0	70065182	C	T
14	chr14:70065619:T:A	0	70065619	A	T
14	chr14:70065773:A:T	0	70065773	T	A
14	chr14:70065835:G:C	0	70065835	C	G
14	chr14:70066482:AC:A	0	70066482	A	AC
14	chr14:70067229:G:C	0	70067229	C	G
14	chr14:70067803:C:T	0	70067803	T	C
14	chr14:70068106:G:T	0	70068106	T	G
14	chr14:70068519:G:A	0	70068519	A	G
14	chr14:70069182:C:T	0	70069182	T	C
14	chr14:70069216:G:C	0	70069216	C	G
14	chr14:70069804:C:T	0	70069804	T	C
14	chr14:70070554:T:C	0	70070554	C	T
14	chr14:70070610:T:A	0	70070610	A	T
14	chr14:70071464:C:T	0	70071464	T	C
14	chr14:70071573:A:T	0	70071573	T	A
14	chr14:70071972:G:A	0	70071972	A	G
14	chr14:70072416:T:G	0	70072416	G	T
14	chr14:70072784:A:G	0	70072784	G	A
14	chr14:70073575:C:A	0	70073575	A	C
14	chr14:70073914:G:C	0	70073914	C	G
14	chr14:70074309:T:C	0	70074309	C	T
14	chr14:70074823:T:TA	0	70074823	TA	T
14	chr14:70075385:G:A	0	70075385	A	G
14	chr14:70075909:T:C	0	70075909	C	T
14	chr14:70076895:G:A	0	70076895	A	G
14	chr14:70076915:T:A	0	70076915	A	T
14	chr14:70077768:T:C	0	70077768	C	T
14	chr14:70077777:G:A	0	70077777	A	G
14	chr14:70078048:G:A	0	70078048	A	G
14	chr14:70078178:T:C	0	70078178	C	T
14	chr14:70079221:C:G	0	70079221	G	C
14	chr14:70079481:C:T	0	70079481	T	C
14	chr14:70079658:C:T	0	70079658	T	C
14	chr14:70079798:T:G	0	70079798	G	T
14	chr14:70079888:C:T	0	70079888	T	C
14	chr14:70081233:C:T	0	70081233	T	C
14	chr14:70081556:C:T	0	70081556	T	C
14	chr14:70082214:T:G	0	70082214	G	T
14	chr14:70082977:A:G	0	70082977	G	A
14	chr14:70083193:G:A	0	70083193	A	G
14	chr14:70083194:T:C	0	70083194	C	T
14	chr14:70083881:C:T	0	70083881	T	C
14	chr14:70083882:G:A	0	70083882	A	G
14	chr14:70083895:C:CAGT	0	70083895	CAGT	C
14	chr14:70084233:T:G	0	70084233	G	T
14	chr14:70084384:G:A	0	70084384	A	G
14	chr14:70085181:A:C	0	70085181	C	A
14	chr14:70085608:A:G	0	70085608	G	A
14	chr14:70085806:C:T	0	70085806	T	C
14	chr14:70085822:G:A	0	70085822	A	G
14	chr14:70086846:G:A	0	70086846	A	G
14	chr14:70087022:G:A	0	70087022	A	G
14	chr14:70087174:T:C	0	70087174	C	T
14	chr14:70087284:A:G	0	70087284	G	A
14	chr14:70087326:C:T	0	70087326	T	C
14	chr14:70088838:A:G	0	70088838	G	A
14	chr14:70088874:C:G	0	70088874	G	C
14	chr14:70089044:G:A	0	70089044	A	G
14	chr14:70089613:G:A	0	70089613	A	G
14	chr14:70089795:T:C	0	70089795	C	T
14	chr14:70090031:C:G	0	70090031	G	C
14	chr14:70090071:G:A	0	70090071	A	G
14	chr14:70090214:T:G	0	70090214	G	T
14	chr14:70090408:G:A	0	70090408	A	G
14	chr14:70090556:T:G	0	70090556	G	T
14	chr14:70090918:A:G	0	70090918	G	A
14	chr14:70091206:G:A	0	70091206	A	G
14	chr14:70091210:T:G	0	70091210	G	T
14	chr14:70091263:T:C	0	70091263	C	T
14	chr14:70092016:C:G	0	70092016	G	C
14	chr14:70092704:T:C	0	70092704	C	T
14	chr14:70092991:A:T	0	70092991	T	A
14	chr14:70093698:T:C	0	70093698	C	T
14	chr14:70093804:A:C	0	70093804	C	A
14	chr14:70093818:A:T	0	70093818	T	A
14	chr14:70093915:T:C	0	70093915	C	T
14	chr14:70093932:C:A	0	70093932	A	C
14	chr14:70095069:C:T	0	70095069	T	C
14	chr14:70095537:T:C	0	70095537	C	T
14	chr14:70096300:G:A	0	70096300	A	G
14	chr14:70096306:T:A	0	70096306	A	T
14	chr14:70097064:G:A	0	70097064	A	G
14	chr14:70097512:C:T	0	70097512	T	C
14	chr14:70098087:G:A	0	70098087	A	G
14	chr14:70098556:C:T	0	70098556	T	C
14	chr14:70098557:G:A	0	70098557	A	G
14	chr14:70098590:G:A	0	70098590	A	G
14	chr14:70098681:G:A	0	70098681	A	G
14	chr14:70098864:G:A	0	70098864	A	G
14	chr14:70099157:C:A	0	70099157	A	C
14	chr14:70099229:T:C	0	70099229	C	T
14	chr14:70099316:G:A	0	70099316	A	G
14	chr14:70099354:C:A	0	70099354	A	C
14	chr14:70100621:G:A	0	70100621	A	G
14	chr14:70101163:T:C	0	70101163	C	T
14	chr14:70101177:G:A	0	70101177	A	G
14	chr14:70101925:G:A	0	70101925	A	G
14	chr14:70102484:G:A	0	70102484	A	G
14	chr14:70103376:G:A	0	70103376	A	G
14	chr14:70103486:T:C	0	70103486	C	T
14	chr14:70103578:A:G	0	70103578	G	A
14	chr14:70103849:A:C	0	70103849	C	A
14	chr14:70104246:A:T	0	70104246	T	A
14	chr14:70105947:A:G	0	70105947	G	A
14	chr14:70106414:A:T	0	70106414	T	A
14	chr14:70106649:AC:A	0	70106649	A	AC
14	chr14:70107127:T:C	0	70107127	C	T
14	chr14:70107404:A:G	0	70107404	G	A
14	chr14:70107432:C:T	0	70107432	T	C
14	chr14:70107568:G:C	0	70107568	C	G
14	chr14:70107814:A:G	0	70107814	G	A
14	chr14:70107868:C:T	0	70107868	T	C
14	chr14:70108342:G:C	0	70108342	C	G
14	chr14:70108621:G:A	0	70108621	A	G
14	chr14:70109675:A:G	0	70109675	G	A
14	chr14:70110271:A:C	0	70110271	C	A
14	chr14:70110630:G:A	0	70110630	A	G
14	chr14:70110723:C:A	0	70110723	A	C
14	chr14:70110838:G:A	0	70110838	A	G
14	chr14:70111122:C:T	0	70111122	T	C
14	chr14:70111634:C:T	0	70111634	T	C
14	chr14:70111694:A:G	0	70111694	G	A
14	chr14:70111982:A:G	0	70111982	G	A
14	chr14:70112375:G:C	0	70112375	C	G
14	chr14:70112613:C:T	0	70112613	T	C
14	chr14:70113414:G:A	0	70113414	A	G
14	chr14:70113519:C:T	0	70113519	T	C
14	chr14:70114068:A:G	0	70114068	G	A
14	chr14:70114360:C:T	0	70114360	T	C
14	chr14:70114545:T:C	0	70114545	C	T
14	chr14:70114920:C:T	0	70114920	T	C
14	chr14:70115364:G:T	0	70115364	T	G
14	chr14:70115399:C:T	0	70115399	T	C
14	chr14:70115814:G:T	0	70115814	T	G
14	chr14:70116563:T:C	0	70116563	C	T
14	chr14:70116595:C:T	0	70116595	T	C
14	chr14:70116900:C:T	0	70116900	T	C
14	chr14:70117083:C:A	0	70117083	A	C
14	chr14:70117248:G:A	0	70117248	A	G
14	chr14:70118301:T:C	0	70118301	C	T
14	chr14:70118651:G:C	0	70118651	C	G
14	chr14:70119841:A:C	0	70119841	C	A
14	chr14:70119921:G:A	0	70119921	A	G
14	chr14:70120074:A:G	0	70120074	G	A
14	chr14:70120250:G:A	0	70120250	A	G
14	chr14:70120822:G:A	0	70120822	A	G
14	chr14:70120872:A:T	0	70120872	T	A
14	chr14:70120907:C:T	0	70120907	T	C
14	chr14:70121370:A:C	0	70121370	C	A
14	chr14:70122073:A:G	0	70122073	G	A
14	chr14:70122557:A:C	0	70122557	C	A
14	chr14:70122684:C:A	0	70122684	A	C
14	chr14:70123056:C:G	0	70123056	G	C
14	chr14:70123268:T:C	0	70123268	C	T
14	chr14:70123488:C:T	0	70123488	T	C
14	chr14:70124567:C:T	0	70124567	T	C
14	chr14:70124661:T:C	0	70124661	C	T
14	chr14:70124944:C:T	0	70124944	T	C
14	chr14:70125342:C:T	0	70125342	T	C
14	chr14:70125518:C:T	0	70125518	T	C
14	chr14:70125574:T:C	0	70125574	C	T
14	chr14:70125604:AT:A	0	70125604	A	AT
14	chr14:70125611:C:G	0	70125611	G	C
14	chr14:70127067:C:T	0	70127067	T	C
14	chr14:70127226:A:G	0	70127226	G	A
14	chr14:70128015:A:G	0	70128015	G	A
14	chr14:70128986:G:A	0	70128986	A	G
14	chr14:70129008:T:C	0	70129008	C	T
14	chr14:70130464:T:C	0	70130464	C	T
14	chr14:70130672:A:G	0	70130672	G	A
14	chr14:70130835:A:G	0	70130835	G	A
14	chr14:70130948:C:G	0	70130948	G	C
14	chr14:70131317:T:C	0	70131317	C	T
14	chr14:70131388:C:T	0	70131388	T	C
14	chr14:70131456:C:T	0	70131456	T	C
14	chr14:70131859:A:G	0	70131859	G	A
14	chr14:70131875:A:G	0	70131875	G	A
14	chr14:70132045:C:A	0	70132045	A	C
14	chr14:70132314:C:T	0	70132314	T	C
14	chr14:70132665:T:C	0	70132665	C	T
14	chr14:70133545:T:G	0	70133545	G	T
14	chr14:70134017:A:G	0	70134017	G	A
14	chr14:70134407:G:A	0	70134407	A	G
14	chr14:70135376:A:G	0	70135376	G	A
14	chr14:70135575:G:A	0	70135575	A	G
14	chr14:70136275:G:A	0	70136275	A	G
14	chr14:70136324:G:A	0	70136324	A	G
14	chr14:70136782:T:G	0	70136782	G	T
14	chr14:70136811:A:G	0	70136811	G	A
14	chr14:70137990:T:C	0	70137990	C	T
14	chr14:70138109:A:C	0	70138109	C	A
14	chr14:70138194:G:A	0	70138194	A	G
14	chr14:70138439:C:T	0	70138439	T	C
14	chr14:70138575:T:C	0	70138575	C	T
14	chr14:70138928:T:C	0	70138928	C	T
14	chr14:70139514:T:A	0	70139514	A	T
14	chr14:70140065:C:T	0	70140065	T	C
14	chr14:70140230:A:C	0	70140230	C	A
14	chr14:70140233:T:C	0	70140233	C	T
14	chr14:70140388:T:C	0	70140388	C	T
14	chr14:70140440:T:A	0	70140440	A	T
14	chr14:70140842:C:T	0	70140842	T	C
14	chr14:70141498:C:T	0	70141498	T	C
14	chr14:70141770:G:A	0	70141770	A	G
14	chr14:70141880:G:A	0	70141880	A	G
14	chr14:70141905:G:A	0	70141905	A	G
14	chr14:70142994:T:C	0	70142994	C	T
14	chr14:70143032:C:T	0	70143032	T	C
14	chr14:70143076:G:A	0	70143076	A	G
14	chr14:70143451:G:A	0	70143451	A	G
14	chr14:70143959:T:G	0	70143959	G	T
14	chr14:70144010:G:T	0	70144010	T	G
14	chr14:70145242:T:C	0	70145242	C	T
14	chr14:70146098:C:T	0	70146098	T	C
14	chr14:70146601:G:C	0	70146601	C	G
14	chr14:70147512:T:C	0	70147512	C	T
14	chr14:70147947:T:G	0	70147947	G	T
14	chr14:70148298:C:T	0	70148298	T	C
14	chr14:70148463:A:G	0	70148463	G	A
14	chr14:70148905:C:T	0	70148905	T	C
14	chr14:70149849:G:A	0	70149849	A	G
14	chr14:70149913:G:A	0	70149913	A	G
14	chr14:70150591:T:C	0	70150591	C	T
14	chr14:70150611:C:T	0	70150611	T	C
14	chr14:70152055:A:G	0	70152055	G	A
14	chr14:70152138:T:C	0	70152138	C	T
14	chr14:70153529:A:G	0	70153529	G	A
14	chr14:70153945:G:A	0	70153945	A	G
14	chr14:70153984:C:T	0	70153984	T	C
14	chr14:70154139:A:G	0	70154139	G	A
14	chr14:70154388:C:T	0	70154388	T	C
14	chr14:70154401:T:C	0	70154401	C	T
14	chr14:70155022:C:T	0	70155022	T	C
14	chr14:70155314:G:A	0	70155314	A	G
14	chr14:70155587:A:G	0	70155587	G	A
14	chr14:70156006:C:T	0	70156006	T	C
14	chr14:70156200:C:T	0	70156200	T	C
14	chr14:70156231:G:T	0	70156231	T	G
14	chr14:70156589:T:C	0	70156589	C	T
14	chr14:70157551:A:G	0	70157551	G	A
14	chr14:70158211:A:C	0	70158211	C	A
14	chr14:70158366:T:C	0	70158366	C	T
14	chr14:70158570:A:G	0	70158570	G	A
14	chr14:70158632:A:G	0	70158632	G	A
14	chr14:70159715:C:T	0	70159715	T	C
14	chr14:70160222:A:G	0	70160222	G	A
14	chr14:70160549:T:C	0	70160549	C	T
14	chr14:70160965:T:C	0	70160965	C	T
14	chr14:70161399:T:C	0	70161399	C	T
14	chr14:70161414:C:T	0	70161414	T	C
14	chr14:70162745:C:T	0	70162745	T	C
14	chr14:70162821:T:G	0	70162821	G	T
14	chr14:70163182:C:T	0	70163182	T	C
14	chr14:70163329:G:A	0	70163329	A	G
14	chr14:70163632:A:G	0	70163632	G	A
14	chr14:70163638:G:A	0	70163638	A	G
14	chr14:70164133:G:A	0	70164133	A	G
14	chr14:70164565:C:T	0	70164565	T	C
14	chr14:70164768:T:C	0	70164768	C	T
14	chr14:70165030:C:T	0	70165030	T	C
14	chr14:70165267:G:A	0	70165267	A	G
14	chr14:70165350:G:A	0	70165350	A	G
14	chr14:70165520:C:T	0	70165520	T	C
14	chr14:70165734:G:A	0	70165734	A	G
14	chr14:70166148:A:T	0	70166148	T	A
14	chr14:70167829:C:T	0	70167829	T	C
14	chr14:70168084:T:C	0	70168084	C	T
14	chr14:70169075:A:T	0	70169075	T	A
14	chr14:70170134:G:A	0	70170134	A	G
14	chr14:70170735:A:G	0	70170735	G	A
14	chr14:70171439:C:A	0	70171439	A	C
14	chr14:70171756:C:T	0	70171756	T	C
14	chr14:70171858:AC:A	0	70171858	A	AC
14	chr14:70172470:T:G	0	70172470	G	T
14	chr14:70172747:T:C	0	70172747	C	T
14	chr14:70172886:A:T	0	70172886	T	A
14	chr14:70173674:T:C	0	70173674	C	T
14	chr14:70174192:A:G	0	70174192	G	A
14	chr14:70174342:T:A	0	70174342	A	T
14	chr14:70175561:A:G	0	70175561	G	A
14	chr14:70175676:C:T	0	70175676	T	C
14	chr14:70175820:C:T	0	70175820	T	C
14	chr14:70175938:T:C	0	70175938	C	T
14	chr14:70176114:T:A	0	70176114	A	T
14	chr14:70176339:T:C	0	70176339	C	T
14	chr14:70176418:T:G	0	70176418	G	T
14	chr14:70176467:T:C	0	70176467	C	T
14	chr14:70176628:G:T	0	70176628	T	G
14	chr14:70176850:C:T	0	70176850	T	C
14	chr14:70176897:A:G	0	70176897	G	A
14	chr14:70177510:C:A	0	70177510	A	C
14	chr14:70177580:G:A	0	70177580	A	G
14	chr14:70177581:C:A	0	70177581	A	C
14	chr14:70177641:C:T	0	70177641	T	C
14	chr14:70177880:G:A	0	70177880	A	G
14	chr14:70178025:T:C	0	70178025	C	T
14	chr14:70178591:A:G	0	70178591	G	A
14	chr14:70179091:T:C	0	70179091	C	T
14	chr14:70179623:T:C	0	70179623	C	T
14	chr14:70179658:C:T	0	70179658	T	C
14	chr14:70179768:A:G	0	70179768	G	A
14	chr14:70180000:C:T	0	70180000	T	C
14	chr14:70180139:G:A	0	70180139	A	G
14	chr14:70180169:A:G	0	70180169	G	A
14	chr14:70180307:T:C	0	70180307	C	T
14	chr14:70180336:G:A	0	70180336	A	G
14	chr14:70180391:T:C	0	70180391	C	T
14	chr14:70180474:A:G	0	70180474	G	A
14	chr14:70180492:T:C	0	70180492	C	T
14	chr14:70180505:TC:T	0	70180505	T	TC
14	chr14:70180650:G:A	0	70180650	A	G
14	chr14:70180915:A:C	0	70180915	C	A
14	chr14:70180999:A:T	0	70180999	T	A
14	chr14:70181228:C:G	0	70181228	G	C
14	chr14:70181252:C:T	0	70181252	T	C
14	chr14:70181342:AG:A	0	70181342	A	AG
14	chr14:70181389:T:C	0	70181389	C	T
14	chr14:70181449:G:A	0	70181449	A	G
14	chr14:70182210:G:A	0	70182210	A	G
14	chr14:70183055:G:A	0	70183055	A	G
14	chr14:70183075:T:G	0	70183075	G	T
14	chr14:70183273:A:G	0	70183273	G	A
14	chr14:70183508:C:T	0	70183508	T	C
14	chr14:70183657:T:G	0	70183657	G	T
14	chr14:70183801:C:T	0	70183801	T	C
14	chr14:70183914:T:C	0	70183914	C	T
14	chr14:70184150:A:T	0	70184150	T	A
14	chr14:70184477:T:C	0	70184477	C	T
14	chr14:70184973:T:C	0	70184973	C	T
14	chr14:70185040:C:T	0	70185040	T	C
14	chr14:70185770:G:T	0	70185770	T	G
14	chr14:70185912:G:A	0	70185912	A	G
14	chr14:70186009:G:T	0	70186009	T	G
14	chr14:70186600:C:T	0	70186600	T	C
14	chr14:70187690:T:C	0	70187690	C	T
14	chr14:70188403:G:C	0	70188403	C	G
14	chr14:70188886:G:A	0	70188886	A	G
14	chr14:70189260:G:T	0	70189260	T	G
14	chr14:70189326:G:A	0	70189326	A	G
14	chr14:70190121:A:G	0	70190121	G	A
14	chr14:70190778:CA:C	0	70190778	C	CA
14	chr14:70191235:A:C	0	70191235	C	A
14	chr14:70191703:T:C	0	70191703	C	T
14	chr14:70192222:C:T	0	70192222	T	C
14	chr14:70192946:T:A	0	70192946	A	T
14	chr14:70193587:G:A	0	70193587	A	G
14	chr14:70193756:T:C	0	70193756	C	T
14	chr14:70194134:T:C	0	70194134	C	T
14	chr14:70194318:T:C	0	70194318	C	T
14	chr14:70194533:G:T	0	70194533	T	G
14	chr14:70194555:G:T	0	70194555	T	G
14	chr14:70194634:A:G	0	70194634	G	A
14	chr14:70195686:C:T	0	70195686	T	C
14	chr14:70195756:G:A	0	70195756	A	G
14	chr14:70195886:A:G	0	70195886	G	A
14	chr14:70197386:A:T	0	70197386	T	A
14	chr14:70197528:T:C	0	70197528	C	T
14	chr14:70197536:G:A	0	70197536	A	G
14	chr14:70198285:TA:T	0	70198285	T	TA
14	chr14:70198396:C:T	0	70198396	T	C
14	chr14:70198830:G:C	0	70198830	C	G
14	chr14:70199124:G:T	0	70199124	T	G
14	chr14:70199318:A:G	0	70199318	G	A
14	chr14:70200541:C:T	0	70200541	T	C
14	chr14:70201210:C:A	0	70201210	A	C
14	chr14:70202285:A:G	0	70202285	G	A
14	chr14:70202466:A:G	0	70202466	G	A
14	chr14:70202555:T:C	0	70202555	C	T
14	chr14:70204274:T:C	0	70204274	C	T
14	chr14:70204434:T:A	0	70204434	A	T
14	chr14:70204466:C:A	0	70204466	A	C
14	chr14:70204850:C:T	0	70204850	T	C
14	chr14:70204975:A:G	0	70204975	G	A
14	chr14:70205066:G:A	0	70205066	A	G
14	chr14:70205383:C:T	0	70205383	T	C
14	chr14:70205535:C:T	0	70205535	T	C
14	chr14:70206078:G:A	0	70206078	A	G
14	chr14:70206272:T:C	0	70206272	C	T
14	chr14:70206609:G:A	0	70206609	A	G
14	chr14:70206787:C:A	0	70206787	A	C
14	chr14:70206965:G:A	0	70206965	A	G
14	chr14:70207021:C:T	0	70207021	T	C
14	chr14:70207269:T:C	0	70207269	C	T
14	chr14:70207946:T:C	0	70207946	C	T
14	chr14:70208711:AT:A	0	70208711	A	AT
14	chr14:70208730:A:G	0	70208730	G	A
14	chr14:70208911:TA:T	0	70208911	T	TA
14	chr14:70209308:G:A	0	70209308	A	G
14	chr14:70209442:C:A	0	70209442	A	C
14	chr14:70209944:C:T	0	70209944	T	C
14	chr14:70210834:T:C	0	70210834	C	T
14	chr14:70211112:A:C	0	70211112	C	A
14	chr14:70211473:C:T	0	70211473	T	C
14	chr14:70211490:GA:G	0	70211490	G	GA
14	chr14:70211505:C:T	0	70211505	T	C
14	chr14:70211897:T:C	0	70211897	C	T
14	chr14:70212378:C:T	0	70212378	T	C
14	chr14:70212688:G:A	0	70212688	A	G
14	chr14:70214679:C:T	0	70214679	T	C
14	chr14:70215194:C:T	0	70215194	T	C
14	chr14:70215326:G:A	0	70215326	A	G
14	chr14:70215617:T:C	0	70215617	C	T
14	chr14:70216247:A:G	0	70216247	G	A
14	chr14:70216822:T:G	0	70216822	G	T
14	chr14:70217152:G:C	0	70217152	C	G
14	chr14:70217456:T:A	0	70217456	A	T
14	chr14:70218028:T:C	0	70218028	C	T
14	chr14:70218739:C:T	0	70218739	T	C
14	chr14:70219839:C:T	0	70219839	T	C
14	chr14:70220166:T:C	0	70220166	C	T
14	chr14:70220199:C:T	0	70220199	T	C
14	chr14:70220210:A:C	0	70220210	C	A
14	chr14:70222993:A:T	0	70222993	T	A
14	chr14:70223759:G:A	0	70223759	A	G
14	chr14:70224160:A:G	0	70224160	G	A
14	chr14:70224238:T:C	0	70224238	C	T
14	chr14:70224557:G:A	0	70224557	A	G
14	chr14:70224628:C:T	0	70224628	T	C
14	chr14:70224994:A:T	0	70224994	T	A
14	chr14:70225296:C:T	0	70225296	T	C
14	chr14:70225779:T:A	0	70225779	A	T
14	chr14:70226085:G:T	0	70226085	T	G
14	chr14:70226195:T:C	0	70226195	C	T
14	chr14:70226696:A:G	0	70226696	G	A
14	chr14:70227568:T:C	0	70227568	C	T
14	chr14:70228074:G:C	0	70228074	C	G
14	chr14:70228158:A:G	0	70228158	G	A
14	chr14:70228203:C:G	0	70228203	G	C
14	chr14:70228389:A:G	0	70228389	G	A
14	chr14:70228536:CT:C	0	70228536	C	CT
14	chr14:70228548:C:T	0	70228548	T	C
14	chr14:70228682:TGTA:T	0	70228682	T	TGTA
14	chr14:70228756:C:T	0	70228756	T	C
14	chr14:70229477:A:T	0	70229477	T	A
14	chr14:70229493:C:T	0	70229493	T	C
14	chr14:70229832:AG:A	0	70229832	A	AG
14	chr14:70230085:A:G	0	70230085	G	A
14	chr14:70230276:G:C	0	70230276	C	G
14	chr14:70230437:G:A	0	70230437	A	G
14	chr14:70231325:CT:C	0	70231325	C	CT
14	chr14:70231623:T:G	0	70231623	G	T
14	chr14:70231713:A:G	0	70231713	G	A
14	chr14:70231986:C:T	0	70231986	T	C
14	chr14:70232065:T:C	0	70232065	C	T
14	chr14:70232219:T:C	0	70232219	C	T
14	chr14:70232245:TGA:T	0	70232245	T	TGA
14	chr14:70233426:T:C	0	70233426	C	T
14	chr14:70233891:G:A	0	70233891	A	G
14	chr14:70234445:C:T	0	70234445	T	C
14	chr14:70234454:C:T	0	70234454	T	C
14	chr14:70234483:G:A	0	70234483	A	G
14	chr14:70234681:T:G	0	70234681	G	T
14	chr14:70234901:G:T	0	70234901	T	G
14	chr14:70235004:C:T	0	70235004	T	C
14	chr14:70235539:G:A	0	70235539	A	G
14	chr14:70235923:G:A	0	70235923	A	G
14	chr14:70236115:A:C	0	70236115	C	A
14	chr14:70236883:G:A	0	70236883	A	G
14	chr14:70237024:G:A	0	70237024	A	G
14	chr14:70237340:C:T	0	70237340	T	C
14	chr14:70239014:A:C	0	70239014	C	A
14	chr14:70239252:G:A	0	70239252	A	G
14	chr14:70239974:G:A	0	70239974	A	G
14	chr14:70240518:C:G	0	70240518	G	C
14	chr14:70240730:T:C	0	70240730	C	T
14	chr14:70241991:A:C	0	70241991	C	A
14	chr14:70242514:G:A	0	70242514	A	G
14	chr14:70242616:G:A	0	70242616	A	G
14	chr14:70243489:T:C	0	70243489	C	T
14	chr14:70244108:C:T	0	70244108	T	C
14	chr14:70244839:T:C	0	70244839	C	T
14	chr14:70244934:G:C	0	70244934	C	G
14	chr14:70245557:A:G	0	70245557	G	A
14	chr14:70246163:A:C	0	70246163	C	A
14	chr14:70246439:G:A	0	70246439	A	G
14	chr14:70247003:AATC:A	0	70247003	A	AATC
14	chr14:70247244:G:A	0	70247244	A	G
14	chr14:70247245:T:C	0	70247245	C	T
14	chr14:70247310:A:T	0	70247310	T	A
14	chr14:70247311:C:G	0	70247311	G	C
14	chr14:70247374:C:T	0	70247374	T	C
14	chr14:70247445:A:G	0	70247445	G	A
14	chr14:70247455:T:C	0	70247455	C	T
14	chr14:70247542:A:G	0	70247542	G	A
14	chr14:70247843:GA:G	0	70247843	G	GA
14	chr14:70248082:A:G	0	70248082	G	A
14	chr14:70248100:T:A	0	70248100	A	T
14	chr14:70248150:T:A	0	70248150	A	T
14	chr14:70248166:C:T	0	70248166	T	C
14	chr14:70248611:A:C	0	70248611	C	A
14	chr14:70248902:A:G	0	70248902	G	A
14	chr14:70249004:T:A	0	70249004	A	T
14	chr14:70249305:T:A	0	70249305	A	T
14	chr14:70250102:A:G	0	70250102	G	A
14	chr14:70250183:C:T	0	70250183	T	C
14	chr14:70251008:T:C	0	70251008	C	T
14	chr14:70251129:C:T	0	70251129	T	C
14	chr14:70251907:C:T	0	70251907	T	C
14	chr14:70252025:A:T	0	70252025	T	A
14	chr14:70252147:G:A	0	70252147	A	G
14	chr14:70252555:C:G	0	70252555	G	C
14	chr14:70252641:C:T	0	70252641	T	C
14	chr14:70252698:T:C	0	70252698	C	T
14	chr14:70252729:T:G	0	70252729	G	T
14	chr14:70253392:T:G	0	70253392	G	T
14	chr14:70254067:AAAAT:A	0	70254067	A	AAAAT
14	chr14:70254513:T:C	0	70254513	C	T
14	chr14:70254646:C:T	0	70254646	T	C
14	chr14:70254799:G:A	0	70254799	A	G
14	chr14:70256125:G:C	0	70256125	C	G
14	chr14:70256164:G:GC	0	70256164	GC	G
14	chr14:70256610:C:A	0	70256610	A	C
14	chr14:70257404:A:G	0	70257404	G	A
14	chr14:70257552:C:T	0	70257552	T	C
14	chr14:70258097:G:A	0	70258097	A	G
14	chr14:70258654:G:A	0	70258654	A	G
14	chr14:70258733:C:T	0	70258733	T	C
14	chr14:70258937:C:A	0	70258937	A	C
14	chr14:70259216:A:G	0	70259216	G	A
14	chr14:70260589:TAACA:T	0	70260589	T	TAACA
14	chr14:70260713:A:G	0	70260713	G	A
14	chr14:70261377:G:A	0	70261377	A	G
14	chr14:70261872:G:A	0	70261872	A	G
14	chr14:70262019:A:G	0	70262019	G	A
14	chr14:70262083:A:G	0	70262083	G	A
14	chr14:70263163:T:C	0	70263163	C	T
14	chr14:70263327:A:G	0	70263327	G	A
14	chr14:70265727:G:GC	0	70265727	GC	G
14	chr14:70266204:C:T	0	70266204	T	C
14	chr14:70266257:T:C	0	70266257	C	T
14	chr14:70266809:G:A	0	70266809	A	G
14	chr14:70267416:A:G	0	70267416	G	A
14	chr14:70267706:G:A	0	70267706	A	G
14	chr14:70268142:C:T	0	70268142	T	C
14	chr14:70268628:A:G	0	70268628	G	A
14	chr14:70268817:C:T	0	70268817	T	C
14	chr14:70268876:T:A	0	70268876	A	T
14	chr14:70270614:A:G	0	70270614	G	A
14	chr14:70270739:A:G	0	70270739	G	A
14	chr14:70271172:A:G	0	70271172	G	A
14	chr14:70271611:C:T	0	70271611	T	C
14	chr14:70271793:G:T	0	70271793	T	G
14	chr14:70271804:A:C	0	70271804	C	A
14	chr14:70271827:T:C	0	70271827	C	T
14	chr14:70271920:G:A	0	70271920	A	G
14	chr14:70272312:G:A	0	70272312	A	G
14	chr14:70272973:T:C	0	70272973	C	T
14	chr14:70273531:A:T	0	70273531	T	A
14	chr14:70273971:G:A	0	70273971	A	G
14	chr14:70274458:G:A	0	70274458	A	G
14	chr14:70274980:C:T	0	70274980	T	C
14	chr14:70275259:G:T	0	70275259	T	G
14	chr14:70275512:C:A	0	70275512	A	C
14	chr14:70275777:T:G	0	70275777	G	T
14	chr14:70275826:C:T	0	70275826	T	C
14	chr14:70276056:G:A	0	70276056	A	G
14	chr14:70276273:G:A	0	70276273	A	G
14	chr14:70277508:G:T	0	70277508	T	G
14	chr14:70277846:T:C	0	70277846	C	T
14	chr14:70277979:G:A	0	70277979	A	G
14	chr14:70278482:C:T	0	70278482	T	C
14	chr14:70278640:C:T	0	70278640	T	C
14	chr14:70278959:T:C	0	70278959	C	T
14	chr14:70279006:G:T	0	70279006	T	G
14	chr14:70280005:C:A	0	70280005	A	C
14	chr14:70280050:C:A	0	70280050	A	C
14	chr14:70280537:T:C	0	70280537	C	T
14	chr14:70281108:G:A	0	70281108	A	G
14	chr14:70281189:A:C	0	70281189	C	A
14	chr14:70281321:A:G	0	70281321	G	A
14	chr14:70281431:T:C	0	70281431	C	T
14	chr14:70281634:G:A	0	70281634	A	G
14	chr14:70281813:A:G	0	70281813	G	A
14	chr14:70282414:G:A	0	70282414	A	G
14	chr14:70282657:C:G	0	70282657	G	C
14	chr14:70283941:C:T	0	70283941	T	C
14	chr14:70284681:T:G	0	70284681	G	T
14	chr14:70284944:T:C	0	70284944	C	T
14	chr14:70285128:AACTC:A	0	70285128	A	AACTC
14	chr14:70285616:T:A	0	70285616	A	T
14	chr14:70285929:A:G	0	70285929	G	A
14	chr14:70286662:A:T	0	70286662	T	A
14	chr14:70287094:CTT:C	0	70287094	C	CTT
14	chr14:70287790:G:A	0	70287790	A	G
14	chr14:70287941:A:G	0	70287941	G	A
14	chr14:70289459:G:A	0	70289459	A	G
14	chr14:70289616:A:G	0	70289616	G	A
14	chr14:70289921:G:A	0	70289921	A	G
14	chr14:70290053:T:A	0	70290053	A	T
14	chr14:70290383:C:T	0	70290383	T	C
14	chr14:70290455:C:A	0	70290455	A	C
14	chr14:70290878:C:G	0	70290878	G	C
14	chr14:70290909:T:C	0	70290909	C	T
14	chr14:70291667:C:T	0	70291667	T	C
14	chr14:70291682:C:T	0	70291682	T	C
14	chr14:70291766:C:T	0	70291766	T	C
14	chr14:70291860:T:C	0	70291860	C	T
14	chr14:70291908:A:G	0	70291908	G	A
14	chr14:70292175:G:C	0	70292175	C	G
14	chr14:70292294:T:G	0	70292294	G	T
14	chr14:70293261:T:C	0	70293261	C	T
14	chr14:70293453:G:T	0	70293453	T	G
14	chr14:70293965:GGA:G	0	70293965	G	GGA
14	chr14:70294043:G:A	0	70294043	A	G
14	chr14:70295303:C:T	0	70295303	T	C
14	chr14:70295843:T:C	0	70295843	C	T
14	chr14:70295888:G:T	0	70295888	T	G
14	chr14:70296303:C:T	0	70296303	T	C
14	chr14:70296649:A:G	0	70296649	G	A
14	chr14:70296731:G:A	0	70296731	A	G
14	chr14:70297263:G:A	0	70297263	A	G
14	chr14:70297525:C:G	0	70297525	G	C
14	chr14:70297549:T:C	0	70297549	C	T
14	chr14:70297669:G:A	0	70297669	A	G
14	chr14:70297980:ACGTAT:A	0	70297980	A	ACGTAT
14	chr14:70298099:G:C	0	70298099	C	G
14	chr14:70298153:C:T	0	70298153	T	C
14	chr14:70298865:G:C	0	70298865	C	G
14	chr14:70299606:G:A	0	70299606	A	G
14	chr14:70300124:A:G	0	70300124	G	A
14	chr14:70300500:T:C	0	70300500	C	T
14	chr14:70300566:T:A	0	70300566	A	T
14	chr14:70300667:T:G	0	70300667	G	T
14	chr14:70301115:C:T	0	70301115	T	C
14	chr14:70301149:G:A	0	70301149	A	G
14	chr14:70301702:G:C	0	70301702	C	G
14	chr14:70301974:C:T	0	70301974	T	C
14	chr14:70302201:G:A	0	70302201	A	G
14	chr14:70302290:A:G	0	70302290	G	A
14	chr14:70302882:T:C	0	70302882	C	T
14	chr14:70302922:G:A	0	70302922	A	G
14	chr14:70303061:T:C	0	70303061	C	T
14	chr14:70303594:C:T	0	70303594	T	C
14	chr14:70303865:A:G	0	70303865	G	A
14	chr14:70304150:A:G	0	70304150	G	A
14	chr14:70304534:A:G	0	70304534	G	A
14	chr14:70304910:T:C	0	70304910	C	T
14	chr14:70305022:C:G	0	70305022	G	C
14	chr14:70305024:A:G	0	70305024	G	A
14	chr14:70305157:A:G	0	70305157	G	A
14	chr14:70305172:G:A	0	70305172	A	G
14	chr14:70305942:T:C	0	70305942	C	T
14	chr14:70306226:T:G	0	70306226	G	T
14	chr14:70306281:T:C	0	70306281	C	T
14	chr14:70306977:C:T	0	70306977	T	C
14	chr14:70307835:C:T	0	70307835	T	C
14	chr14:70308080:A:G	0	70308080	G	A
14	chr14:70308115:T:A	0	70308115	A	T
14	chr14:70308643:A:AGT	0	70308643	AGT	A
14	chr14:70309062:G:A	0	70309062	A	G
14	chr14:70309075:T:C	0	70309075	C	T
14	chr14:70309908:C:T	0	70309908	T	C
14	chr14:70310654:G:A	0	70310654	A	G
14	chr14:70310740:G:A	0	70310740	A	G
14	chr14:70310969:T:C	0	70310969	C	T
14	chr14:70310976:C:T	0	70310976	T	C
14	chr14:70311405:A:G	0	70311405	G	A
14	chr14:70311511:T:G	0	70311511	G	T
14	chr14:70311906:T:C	0	70311906	C	T
14	chr14:70312830:C:G	0	70312830	G	C
14	chr14:70312887:C:T	0	70312887	T	C
14	chr14:70312949:G:A	0	70312949	A	G
14	chr14:70313457:A:G	0	70313457	G	A
14	chr14:70313486:G:A	0	70313486	A	G
14	chr14:70313565:T:C	0	70313565	C	T
14	chr14:70313790:C:T	0	70313790	T	C
14	chr14:70315349:T:A	0	70315349	A	T
14	chr14:70315437:G:A	0	70315437	A	G
14	chr14:70315497:A:G	0	70315497	G	A
14	chr14:70317005:C:T	0	70317005	T	C
14	chr14:70317226:A:G	0	70317226	G	A
14	chr14:70317506:A:T	0	70317506	T	A
14	chr14:70317985:A:C	0	70317985	C	A
14	chr14:70318288:C:G	0	70318288	G	C
14	chr14:70318598:C:T	0	70318598	T	C
14	chr14:70318830:C:T	0	70318830	T	C
14	chr14:70319164:G:A	0	70319164	A	G
14	chr14:70320965:ATATT:A	0	70320965	A	ATATT
14	chr14:70321057:T:A	0	70321057	A	T
14	chr14:70321495:C:T	0	70321495	T	C
14	chr14:70322007:T:C	0	70322007	C	T
14	chr14:70322405:A:C	0	70322405	C	A
14	chr14:70322501:T:C	0	70322501	C	T
14	chr14:70323088:G:A	0	70323088	A	G
14	chr14:70323483:T:C	0	70323483	C	T
14	chr14:70324395:A:C	0	70324395	C	A
14	chr14:70324629:G:C	0	70324629	C	G
14	chr14:70324632:A:G	0	70324632	G	A
14	chr14:70324640:A:G	0	70324640	G	A
14	chr14:70324776:T:C	0	70324776	C	T
14	chr14:70325680:GGATTTAC:G	0	70325680	G	GGATTTAC
14	chr14:70326468:T:A	0	70326468	A	T
14	chr14:70327136:G:GAAAT	0	70327136	GAAAT	G
14	chr14:70327341:A:ATACTC	0	70327341	ATACTC	A
14	chr14:70328603:CAT:C	0	70328603	C	CAT
14	chr14:70328713:G:A	0	70328713	A	G
14	chr14:70328995:T:G	0	70328995	G	T
14	chr14:70329039:G:T	0	70329039	T	G
14	chr14:70330244:G:C	0	70330244	C	G
14	chr14:70330848:A:G	0	70330848	G	A
14	chr14:70330876:C:G	0	70330876	G	C
14	chr14:70331210:A:G	0	70331210	G	A
14	chr14:70331308:G:C	0	70331308	C	G
14	chr14:70331467:C:T	0	70331467	T	C
14	chr14:70332749:T:C	0	70332749	C	T
14	chr14:70332766:A:G	0	70332766	G	A
14	chr14:70332989:C:T	0	70332989	T	C
14	chr14:70333275:C:T	0	70333275	T	C
14	chr14:70333772:C:T	0	70333772	T	C
14	chr14:70333986:C:A	0	70333986	A	C
14	chr14:70334380:G:A	0	70334380	A	G
14	chr14:70334442:G:A	0	70334442	A	G
14	chr14:70334490:C:A	0	70334490	A	C
14	chr14:70335683:T:C	0	70335683	C	T
14	chr14:70336188:G:A	0	70336188	A	G
14	chr14:70336412:G:A	0	70336412	A	G
14	chr14:70336923:A:G	0	70336923	G	A
14	chr14:70337414:C:T	0	70337414	T	C
14	chr14:70338907:G:A	0	70338907	A	G
14	chr14:70339588:C:T	0	70339588	T	C
14	chr14:70340496:A:G	0	70340496	G	A
14	chr14:70340906:G:A	0	70340906	A	G
14	chr14:70341235:C:G	0	70341235	G	C
14	chr14:70341594:T:C	0	70341594	C	T
14	chr14:70341886:T:C	0	70341886	C	T
14	chr14:70342089:C:G	0	70342089	G	C
14	chr14:70342128:T:C	0	70342128	C	T
14	chr14:70342302:G:A	0	70342302	A	G
14	chr14:70342779:A:G	0	70342779	G	A
14	chr14:70343713:G:T	0	70343713	T	G
14	chr14:70343852:G:A	0	70343852	A	G
14	chr14:70345003:C:T	0	70345003	T	C
14	chr14:70346390:T:C	0	70346390	C	T
14	chr14:70346463:C:T	0	70346463	T	C
14	chr14:70346569:C:T	0	70346569	T	C
14	chr14:70346594:T:C	0	70346594	C	T
14	chr14:70346803:C:T	0	70346803	T	C
14	chr14:70347078:G:A	0	70347078	A	G
14	chr14:70348353:C:T	0	70348353	T	C
14	chr14:70348445:C:A	0	70348445	A	C
14	chr14:70349106:A:G	0	70349106	G	A
14	chr14:70349279:A:G	0	70349279	G	A
14	chr14:70349758:C:T	0	70349758	T	C
14	chr14:70349998:C:A	0	70349998	A	C
14	chr14:70350026:A:G	0	70350026	G	A
14	chr14:70350033:G:A	0	70350033	A	G
14	chr14:70350179:C:T	0	70350179	T	C
14	chr14:70350424:T:C	0	70350424	C	T
14	chr14:70350910:T:C	0	70350910	C	T
14	chr14:70351197:C:T	0	70351197	T	C
14	chr14:70351460:G:A	0	70351460	A	G
14	chr14:70351541:C:T	0	70351541	T	C
14	chr14:70351671:T:C	0	70351671	C	T
14	chr14:70351909:T:C	0	70351909	C	T
14	chr14:70352198:A:T	0	70352198	T	A
14	chr14:70352600:TACTC:T	0	70352600	T	TACTC
14	chr14:70352690:G:A	0	70352690	A	G
14	chr14:70353000:T:C	0	70353000	C	T
14	chr14:70353222:C:T	0	70353222	T	C
14	chr14:70354275:C:A	0	70354275	A	C
14	chr14:70354447:G:A	0	70354447	A	G
14	chr14:70354916:C:T	0	70354916	T	C
14	chr14:70356001:A:G	0	70356001	G	A
14	chr14:70357215:A:G	0	70357215	G	A
14	chr14:70357426:C:G	0	70357426	G	C
14	chr14:70357980:T:C	0	70357980	C	T
14	chr14:70358680:A:G	0	70358680	G	A
14	chr14:70359449:C:G	0	70359449	G	C
14	chr14:70360549:T:C	0	70360549	C	T
14	chr14:70360645:T:C	0	70360645	C	T
14	chr14:70361056:T:C	0	70361056	C	T
14	chr14:70361182:C:A	0	70361182	A	C
14	chr14:70361662:G:A	0	70361662	A	G
14	chr14:70361781:A:G	0	70361781	G	A
14	chr14:70362397:G:A	0	70362397	A	G
14	chr14:70363515:T:C	0	70363515	C	T
14	chr14:70363873:C:T	0	70363873	T	C
14	chr14:70364033:T:C	0	70364033	C	T
14	chr14:70365762:A:G	0	70365762	G	A
14	chr14:70366820:G:A	0	70366820	A	G
14	chr14:70367346:G:A	0	70367346	A	G
14	chr14:70367701:G:A	0	70367701	A	G
14	chr14:70368084:TTA:T	0	70368084	T	TTA
14	chr14:70368529:A:G	0	70368529	G	A
14	chr14:70369166:G:T	0	70369166	T	G
14	chr14:70369247:A:C	0	70369247	C	A
14	chr14:70369918:T:C	0	70369918	C	T
14	chr14:70370036:C:A	0	70370036	A	C
14	chr14:70372672:A:C	0	70372672	C	A
14	chr14:70373018:A:C	0	70373018	C	A
14	chr14:70373371:G:A	0	70373371	A	G
14	chr14:70373430:C:T	0	70373430	T	C
14	chr14:70373727:T:C	0	70373727	C	T
14	chr14:70373729:T:C	0	70373729	C	T
14	chr14:70374071:C:A	0	70374071	A	C
14	chr14:70374878:C:T	0	70374878	T	C
14	chr14:70374896:A:T	0	70374896	T	A
14	chr14:70375287:T:C	0	70375287	C	T
14	chr14:70376239:A:G	0	70376239	G	A
14	chr14:70376567:T:A	0	70376567	A	T
14	chr14:70376702:T:C	0	70376702	C	T
14	chr14:70376930:C:T	0	70376930	T	C
14	chr14:70377366:T:A	0	70377366	A	T
14	chr14:70377495:G:A	0	70377495	A	G
14	chr14:70377645:T:C	0	70377645	C	T
14	chr14:70378101:AT:A	0	70378101	A	AT
14	chr14:70378125:T:C	0	70378125	C	T
14	chr14:70378313:AC:A	0	70378313	A	AC
14	chr14:70378773:T:C	0	70378773	C	T
14	chr14:70378953:C:T	0	70378953	T	C
14	chr14:70379157:C:T	0	70379157	T	C
14	chr14:70379528:A:G	0	70379528	G	A
14	chr14:70379716:C:T	0	70379716	T	C
14	chr14:70379922:C:T	0	70379922	T	C
14	chr14:70380083:A:G	0	70380083	G	A
14	chr14:70380386:A:G	0	70380386	G	A
14	chr14:70380407:C:T	0	70380407	T	C
14	chr14:70380438:C:T	0	70380438	T	C
14	chr14:70380468:C:A	0	70380468	A	C
14	chr14:70380698:G:A	0	70380698	A	G
14	chr14:70380972:A:G	0	70380972	G	A
14	chr14:70381388:T:C	0	70381388	C	T
14	chr14:70381407:G:T	0	70381407	T	G
14	chr14:70381819:A:G	0	70381819	G	A
14	chr14:70381963:G:A	0	70381963	A	G
14	chr14:70381974:C:T	0	70381974	T	C
14	chr14:70382018:C:T	0	70382018	T	C
14	chr14:70382371:C:T	0	70382371	T	C
14	chr14:70382397:A:G	0	70382397	G	A
14	chr14:70382540:C:T	0	70382540	T	C
14	chr14:70382857:C:A	0	70382857	A	C
14	chr14:70382948:CAT:C	0	70382948	C	CAT
14	chr14:70383295:A:G	0	70383295	G	A
14	chr14:70383541:T:C	0	70383541	C	T
14	chr14:70383585:C:T	0	70383585	T	C
14	chr14:70383671:T:C	0	70383671	C	T
14	chr14:70383907:T:A	0	70383907	A	T
14	chr14:70384091:C:T	0	70384091	T	C
14	chr14:70384218:T:G	0	70384218	G	T
14	chr14:70384319:C:T	0	70384319	T	C
14	chr14:70384331:C:A	0	70384331	A	C
14	chr14:70384489:CA:C	0	70384489	C	CA
14	chr14:70384594:A:G	0	70384594	G	A
14	chr14:70385104:T:C	0	70385104	C	T
14	chr14:70385899:C:T	0	70385899	T	C
14	chr14:70386286:C:G	0	70386286	G	C
14	chr14:70386493:G:C	0	70386493	C	G
14	chr14:70386804:G:T	0	70386804	T	G
14	chr14:70387914:GTCT:G	0	70387914	G	GTCT
14	chr14:70387954:C:T	0	70387954	T	C
14	chr14:70389518:T:G	0	70389518	G	T
14	chr14:70389907:A:G	0	70389907	G	A
14	chr14:70390305:C:T	0	70390305	T	C
14	chr14:70390418:C:T	0	70390418	T	C
14	chr14:70390782:T:C	0	70390782	C	T
14	chr14:70392686:A:G	0	70392686	G	A
14	chr14:70392714:C:T	0	70392714	T	C
14	chr14:70392802:G:A	0	70392802	A	G
14	chr14:70394067:G:A	0	70394067	A	G
14	chr14:70394355:C:A	0	70394355	A	C
14	chr14:70394362:C:T	0	70394362	T	C
14	chr14:70394703:CT:C	0	70394703	C	CT
14	chr14:70394925:A:T	0	70394925	T	A
14	chr14:70395462:T:C	0	70395462	C	T
14	chr14:70395673:T:C	0	70395673	C	T
14	chr14:70395697:C:T	0	70395697	T	C
14	chr14:70396171:A:T	0	70396171	T	A
14	chr14:70396401:C:T	0	70396401	T	C
14	chr14:70396416:C:G	0	70396416	G	C
14	chr14:70396450:A:C	0	70396450	C	A
14	chr14:70396715:CA:C	0	70396715	C	CA
14	chr14:70396929:T:C	0	70396929	C	T
14	chr14:70397162:A:T	0	70397162	T	A
14	chr14:70397547:T:C	0	70397547	C	T
14	chr14:70397748:A:G	0	70397748	G	A
14	chr14:70398242:T:A	0	70398242	A	T
14	chr14:70398384:C:G	0	70398384	G	C
14	chr14:70398484:T:C	0	70398484	C	T
14	chr14:70399291:G:A	0	70399291	A	G
14	chr14:70399533:A:G	0	70399533	G	A
14	chr14:70399558:G:A	0	70399558	A	G
14	chr14:70399603:A:G	0	70399603	G	A
14	chr14:70399660:G:C	0	70399660	C	G
14	chr14:70400378:A:C	0	70400378	C	A
14	chr14:70400912:A:G	0	70400912	G	A
14	chr14:70401217:G:C	0	70401217	C	G
14	chr14:70402035:C:T	0	70402035	T	C
14	chr14:70402059:T:A	0	70402059	A	T
14	chr14:70402601:A:G	0	70402601	G	A
14	chr14:70402972:G:T	0	70402972	T	G
14	chr14:70403368:C:T	0	70403368	T	C
14	chr14:70403929:T:C	0	70403929	C	T
14	chr14:70404258:G:A	0	70404258	A	G
14	chr14:70404555:G:C	0	70404555	C	G
14	chr14:70404675:C:A	0	70404675	A	C
14	chr14:70404691:T:C	0	70404691	C	T
14	chr14:70405153:G:A	0	70405153	A	G
14	chr14:70405854:G:C	0	70405854	C	G
14	chr14:70406337:T:C	0	70406337	C	T
14	chr14:70406715:A:G	0	70406715	G	A
14	chr14:70406761:T:A	0	70406761	A	T
14	chr14:70407046:T:C	0	70407046	C	T
14	chr14:70407237:A:G	0	70407237	G	A
14	chr14:70408546:G:A	0	70408546	A	G
14	chr14:70408796:G:T	0	70408796	T	G
14	chr14:70408897:G:A	0	70408897	A	G
14	chr14:70409226:A:G	0	70409226	G	A
14	chr14:70409886:G:T	0	70409886	T	G
14	chr14:70411661:C:T	0	70411661	T	C
14	chr14:70412217:G:A	0	70412217	A	G
14	chr14:70413376:C:T	0	70413376	T	C
14	chr14:70413403:C:A	0	70413403	A	C
14	chr14:70413421:T:G	0	70413421	G	T
14	chr14:70414312:A:G	0	70414312	G	A
14	chr14:70414772:A:C	0	70414772	C	A
14	chr14:70415412:G:A	0	70415412	A	G
14	chr14:70417226:G:A	0	70417226	A	G
14	chr14:70417664:C:A	0	70417664	A	C
14	chr14:70418175:A:T	0	70418175	T	A
14	chr14:70418197:G:A	0	70418197	A	G
14	chr14:70419315:A:C	0	70419315	C	A
14	chr14:70419554:G:T	0	70419554	T	G
14	chr14:70419611:A:T	0	70419611	T	A
14	chr14:70420238:A:T	0	70420238	T	A
14	chr14:70420381:GGTC:G	0	70420381	G	GGTC
14	chr14:70420385:C:CTT	0	70420385	CTT	C
14	chr14:70421141:T:A	0	70421141	A	T
14	chr14:70422083:GT:G	0	70422083	G	GT
14	chr14:70422564:C:A	0	70422564	A	C
14	chr14:70422586:T:C	0	70422586	C	T
14	chr14:70422829:G:A	0	70422829	A	G
14	chr14:70423471:G:A	0	70423471	A	G
14	chr14:70424061:T:C	0	70424061	C	T
14	chr14:70425326:G:A	0	70425326	A	G
14	chr14:70425348:T:C	0	70425348	C	T
14	chr14:70425508:C:T	0	70425508	T	C
14	chr14:70427904:G:A	0	70427904	A	G
14	chr14:70427912:C:T	0	70427912	T	C
14	chr14:70427998:C:T	0	70427998	T	C
14	chr14:70428366:C:T	0	70428366	T	C
14	chr14:70428814:G:A	0	70428814	A	G
14	chr14:70429402:G:A	0	70429402	A	G
14	chr14:70429840:G:C	0	70429840	C	G
14	chr14:70430439:G:C	0	70430439	C	G
14	chr14:70430892:C:T	0	70430892	T	C
14	chr14:70432216:A:C	0	70432216	C	A
14	chr14:70433008:T:A	0	70433008	A	T
14	chr14:70433658:G:A	0	70433658	A	G
14	chr14:70434009:G:A	0	70434009	A	G
14	chr14:70434105:C:T	0	70434105	T	C
14	chr14:70434257:G:A	0	70434257	A	G
14	chr14:70434549:T:C	0	70434549	C	T
14	chr14:70434648:T:C	0	70434648	C	T
14	chr14:70435058:T:G	0	70435058	G	T
14	chr14:70435473:G:A	0	70435473	A	G
14	chr14:70435571:C:T	0	70435571	T	C
14	chr14:70436113:A:G	0	70436113	G	A
14	chr14:70436176:G:T	0	70436176	T	G
14	chr14:70436198:C:A	0	70436198	A	C
14	chr14:70436281:A:G	0	70436281	G	A
14	chr14:70436872:G:A	0	70436872	A	G
14	chr14:70437319:A:G	0	70437319	G	A
14	chr14:70437428:A:G	0	70437428	G	A
14	chr14:70437887:C:T	0	70437887	T	C
14	chr14:70437890:T:C	0	70437890	C	T
14	chr14:70438599:A:G	0	70438599	G	A
14	chr14:70438754:A:G	0	70438754	G	A
14	chr14:70439176:G:GA	0	70439176	GA	G
14	chr14:70439937:C:T	0	70439937	T	C
14	chr14:70440697:A:G	0	70440697	G	A
14	chr14:70440780:C:T	0	70440780	T	C
14	chr14:70441500:G:A	0	70441500	A	G
14	chr14:70441564:C:A	0	70441564	A	C
14	chr14:70442618:C:A	0	70442618	A	C
14	chr14:70442735:G:C	0	70442735	C	G
14	chr14:70443647:T:G	0	70443647	G	T
14	chr14:70444193:G:T	0	70444193	T	G
14	chr14:70444347:T:C	0	70444347	C	T
14	chr14:70445225:A:G	0	70445225	G	A
14	chr14:70445614:G:T	0	70445614	T	G
14	chr14:70447079:C:T	0	70447079	T	C
14	chr14:70448270:G:A	0	70448270	A	G
14	chr14:70448671:T:C	0	70448671	C	T
14	chr14:70449172:T:C	0	70449172	C	T
14	chr14:70449601:C:T	0	70449601	T	C
14	chr14:70449684:T:A	0	70449684	A	T
14	chr14:70449842:G:T	0	70449842	T	G
14	chr14:70450205:T:G	0	70450205	G	T
14	chr14:70450925:G:A	0	70450925	A	G
14	chr14:70451313:A:G	0	70451313	G	A
14	chr14:70451665:A:G	0	70451665	G	A
14	chr14:70452194:A:G	0	70452194	G	A
14	chr14:70452299:T:C	0	70452299	C	T
14	chr14:70452427:G:A	0	70452427	A	G
14	chr14:70452444:C:A	0	70452444	A	C
14	chr14:70452479:C:T	0	70452479	T	C
14	chr14:70452602:G:A	0	70452602	A	G
14	chr14:70452670:T:C	0	70452670	C	T
14	chr14:70452943:T:C	0	70452943	C	T
14	chr14:70452982:T:C	0	70452982	C	T
14	chr14:70453021:A:G	0	70453021	G	A
14	chr14:70453044:G:GTA	0	70453044	GTA	G
14	chr14:70453122:C:T	0	70453122	T	C
14	chr14:70453417:G:A	0	70453417	A	G
14	chr14:70453535:T:C	0	70453535	C	T
14	chr14:70453663:A:T	0	70453663	T	A
14	chr14:70453802:T:C	0	70453802	C	T
14	chr14:70453805:C:T	0	70453805	T	C
14	chr14:70454241:A:G	0	70454241	G	A
14	chr14:70454248:T:C	0	70454248	C	T
14	chr14:70454280:C:A	0	70454280	A	C
14	chr14:70454509:T:C	0	70454509	C	T
14	chr14:70454665:A:C	0	70454665	C	A
14	chr14:70455425:C:A	0	70455425	A	C
14	chr14:70456797:A:C	0	70456797	C	A
14	chr14:70457355:A:G	0	70457355	G	A
14	chr14:70457745:A:G	0	70457745	G	A
14	chr14:70457784:C:G	0	70457784	G	C
14	chr14:70457976:T:C	0	70457976	C	T
14	chr14:70457979:G:A	0	70457979	A	G
14	chr14:70457980:A:G	0	70457980	G	A
14	chr14:70458238:A:C	0	70458238	C	A
14	chr14:70458784:G:C	0	70458784	C	G
14	chr14:70458948:G:A	0	70458948	A	G
14	chr14:70459146:A:C	0	70459146	C	A
14	chr14:70459678:T:A	0	70459678	A	T
14	chr14:70459856:T:C	0	70459856	C	T
14	chr14:70459961:T:G	0	70459961	G	T
14	chr14:70460074:T:G	0	70460074	G	T
14	chr14:70461667:T:C	0	70461667	C	T
14	chr14:70461988:A:C	0	70461988	C	A
14	chr14:70462133:C:G	0	70462133	G	C
14	chr14:70462379:T:C	0	70462379	C	T
14	chr14:70463516:A:T	0	70463516	T	A
14	chr14:70463922:C:T	0	70463922	T	C
14	chr14:70464185:T:C	0	70464185	C	T
14	chr14:70464212:A:G	0	70464212	G	A
14	chr14:70464753:A:G	0	70464753	G	A
14	chr14:70464756:C:T	0	70464756	T	C
14	chr14:70465639:A:G	0	70465639	G	A
14	chr14:70466309:T:C	0	70466309	C	T
14	chr14:70466715:A:C	0	70466715	C	A
14	chr14:70467133:T:C	0	70467133	C	T
14	chr14:70467378:C:T	0	70467378	T	C
14	chr14:70467599:T:G	0	70467599	G	T
14	chr14:70468692:C:T	0	70468692	T	C
14	chr14:70468823:T:C	0	70468823	C	T
14	chr14:70469158:A:G	0	70469158	G	A
14	chr14:70469818:A:G	0	70469818	G	A
14	chr14:70469997:T:C	0	70469997	C	T
14	chr14:70470404:T:C	0	70470404	C	T
14	chr14:70470703:T:C	0	70470703	C	T
14	chr14:70470707:A:G	0	70470707	G	A
14	chr14:70470720:C:T	0	70470720	T	C
14	chr14:70471008:T:C	0	70471008	C	T
14	chr14:70471271:G:A	0	70471271	A	G
14	chr14:70471365:G:T	0	70471365	T	G
14	chr14:70471468:T:C	0	70471468	C	T
14	chr14:70471508:T:A	0	70471508	A	T
14	chr14:70472278:A:G	0	70472278	G	A
14	chr14:70472288:A:G	0	70472288	G	A
14	chr14:70472497:T:G	0	70472497	G	T
14	chr14:70472632:C:T	0	70472632	T	C
14	chr14:70472663:T:C	0	70472663	C	T
14	chr14:70472802:A:C	0	70472802	C	A
14	chr14:70473422:A:C	0	70473422	C	A
14	chr14:70473585:C:T	0	70473585	T	C
14	chr14:70473995:G:GA	0	70473995	GA	G
14	chr14:70474049:G:A	0	70474049	A	G
14	chr14:70474715:C:A	0	70474715	A	C
14	chr14:70475059:A:T	0	70475059	T	A
14	chr14:70475343:A:C	0	70475343	C	A
14	chr14:70475375:G:A	0	70475375	A	G
14	chr14:70475434:C:T	0	70475434	T	C
14	chr14:70475453:A:G	0	70475453	G	A
14	chr14:70475506:G:A	0	70475506	A	G
14	chr14:70475535:A:G	0	70475535	G	A
14	chr14:70475611:A:G	0	70475611	G	A
14	chr14:70475647:G:C	0	70475647	C	G
14	chr14:70476175:G:A	0	70476175	A	G
14	chr14:70476180:G:A	0	70476180	A	G
14	chr14:70477007:C:T	0	70477007	T	C
14	chr14:70477162:T:C	0	70477162	C	T
14	chr14:70477485:G:A	0	70477485	A	G
14	chr14:70477570:G:A	0	70477570	A	G
14	chr14:70477584:G:A	0	70477584	A	G
14	chr14:70477694:G:A	0	70477694	A	G
14	chr14:70478002:C:T	0	70478002	T	C
14	chr14:70478028:A:G	0	70478028	G	A
14	chr14:70478060:C:T	0	70478060	T	C
14	chr14:70478714:G:A	0	70478714	A	G
14	chr14:70478775:C:T	0	70478775	T	C
14	chr14:70478776:G:A	0	70478776	A	G
14	chr14:70479146:T:C	0	70479146	C	T
14	chr14:70479619:T:G	0	70479619	G	T
14	chr14:70479651:A:G	0	70479651	G	A
14	chr14:70479692:C:A	0	70479692	A	C
14	chr14:70479732:C:T	0	70479732	T	C
14	chr14:70479976:A:G	0	70479976	G	A
14	chr14:70480077:G:A	0	70480077	A	G
14	chr14:70480242:A:T	0	70480242	T	A
14	chr14:70483097:A:G	0	70483097	G	A
14	chr14:70483577:C:T	0	70483577	T	C
14	chr14:70483606:A:G	0	70483606	G	A
14	chr14:70483639:A:C	0	70483639	C	A
14	chr14:70484348:CAAGA:C	0	70484348	C	CAAGA
14	chr14:70484517:A:C	0	70484517	C	A
14	chr14:70484971:T:C	0	70484971	C	T
14	chr14:70485275:G:A	0	70485275	A	G
14	chr14:70485556:G:T	0	70485556	T	G
14	chr14:70485901:A:T	0	70485901	T	A
14	chr14:70485990:A:C	0	70485990	C	A
14	chr14:70487432:T:C	0	70487432	C	T
14	chr14:70488493:CCA:C	0	70488493	C	CCA
14	chr14:70488805:G:A	0	70488805	A	G
14	chr14:70490958:C:T	0	70490958	T	C
14	chr14:70491011:G:A	0	70491011	A	G
14	chr14:70491174:C:T	0	70491174	T	C
14	chr14:70491392:T:G	0	70491392	G	T
14	chr14:70491717:G:A	0	70491717	A	G
14	chr14:70491817:C:T	0	70491817	T	C
14	chr14:70491818:G:A	0	70491818	A	G
14	chr14:70491830:T:C	0	70491830	C	T
14	chr14:70491979:T:C	0	70491979	C	T
14	chr14:70492742:C:T	0	70492742	T	C
14	chr14:70493201:C:G	0	70493201	G	C
14	chr14:70493536:T:C	0	70493536	C	T
14	chr14:70493975:A:G	0	70493975	G	A
14	chr14:70494496:T:C	0	70494496	C	T
14	chr14:70494620:A:G	0	70494620	G	A
14	chr14:70494976:T:C	0	70494976	C	T
14	chr14:70494977:G:A	0	70494977	A	G
14	chr14:70496048:C:T	0	70496048	T	C
14	chr14:70496607:C:T	0	70496607	T	C
14	chr14:70496896:G:A	0	70496896	A	G
14	chr14:70497012:G:A	0	70497012	A	G
14	chr14:70497089:C:T	0	70497089	T	C
14	chr14:70497091:T:C	0	70497091	C	T
14	chr14:70497874:A:G	0	70497874	G	A
14	chr14:70498107:T:TC	0	70498107	TC	T
14	chr14:70498114:T:G	0	70498114	G	T
14	chr14:70498358:T:C	0	70498358	C	T
14	chr14:70498658:A:G	0	70498658	G	A
14	chr14:70499092:C:T	0	70499092	T	C
14	chr14:70499472:C:G	0	70499472	G	C
14	chr14:70499754:C:G	0	70499754	G	C
14	chr14:70499868:G:C	0	70499868	C	G
14	chr14:70500017:C:T	0	70500017	T	C
14	chr14:70500496:AAGG:A	0	70500496	A	AAGG
14	chr14:70500569:G:T	0	70500569	T	G
14	chr14:70500797:C:G	0	70500797	G	C
14	chr14:70500811:A:T	0	70500811	T	A
14	chr14:70501335:G:A	0	70501335	A	G
14	chr14:70501353:T:C	0	70501353	C	T
14	chr14:70501509:C:T	0	70501509	T	C
14	chr14:70501520:T:C	0	70501520	C	T
14	chr14:70501649:T:A	0	70501649	A	T
14	chr14:70502041:C:G	0	70502041	G	C
14	chr14:70502321:T:A	0	70502321	A	T
14	chr14:70502820:C:T	0	70502820	T	C
14	chr14:70502876:G:A	0	70502876	A	G
14	chr14:70503592:G:A	0	70503592	A	G
14	chr14:70503647:A:G	0	70503647	G	A
14	chr14:70503798:T:C	0	70503798	C	T
14	chr14:70504017:A:G	0	70504017	G	A
14	chr14:70504060:C:A	0	70504060	A	C
14	chr14:70504875:T:G	0	70504875	G	T
14	chr14:70505522:A:G	0	70505522	G	A
14	chr14:70505877:G:A	0	70505877	A	G
14	chr14:70506146:C:T	0	70506146	T	C
14	chr14:70506170:A:G	0	70506170	G	A
14	chr14:70506206:C:T	0	70506206	T	C
14	chr14:70506325:C:A	0	70506325	A	C
14	chr14:70506855:AT:A	0	70506855	A	AT
14	chr14:70507562:T:C	0	70507562	C	T
14	chr14:70507748:A:G	0	70507748	G	A
14	chr14:70507790:G:A	0	70507790	A	G
14	chr14:70508428:AGAACACATGGACACAGG:A	0	70508428	A	AGAACACATGGACACAGG
14	chr14:70509560:T:A	0	70509560	A	T
14	chr14:70509704:A:C	0	70509704	C	A
14	chr14:70509781:A:G	0	70509781	G	A
14	chr14:70510187:A:G	0	70510187	G	A
14	chr14:70510478:C:T	0	70510478	T	C
14	chr14:70511228:C:T	0	70511228	T	C
14	chr14:70511243:T:C	0	70511243	C	T
14	chr14:70511417:A:C	0	70511417	C	A
14	chr14:70511761:A:G	0	70511761	G	A
14	chr14:70511894:C:A	0	70511894	A	C
14	chr14:70512526:G:A	0	70512526	A	G
14	chr14:70512891:T:C	0	70512891	C	T
14	chr14:70513433:C:A	0	70513433	A	C
14	chr14:70513707:G:A	0	70513707	A	G
14	chr14:70514449:A:C	0	70514449	C	A
14	chr14:70514845:A:T	0	70514845	T	A
14	chr14:70515036:C:T	0	70515036	T	C
14	chr14:70515358:T:A	0	70515358	A	T
14	chr14:70515791:G:A	0	70515791	A	G
14	chr14:70516284:C:T	0	70516284	T	C
14	chr14:70516543:AG:A	0	70516543	A	AG
14	chr14:70516614:G:A	0	70516614	A	G
14	chr14:70516752:A:G	0	70516752	G	A
14	chr14:70518234:T:C	0	70518234	C	T
14	chr14:70518758:C:T	0	70518758	T	C
14	chr14:70519159:C:T	0	70519159	T	C
14	chr14:70519462:A:G	0	70519462	G	A
14	chr14:70519696:T:C	0	70519696	C	T
14	chr14:70519973:TAA:T	0	70519973	T	TAA
14	chr14:70520034:C:G	0	70520034	G	C
14	chr14:70520726:T:C	0	70520726	C	T
14	chr14:70521345:T:C	0	70521345	C	T
14	chr14:70521585:T:C	0	70521585	C	T
14	chr14:70522214:T:C	0	70522214	C	T
14	chr14:70523045:T:C	0	70523045	C	T
14	chr14:70523681:G:A	0	70523681	A	G
14	chr14:70524933:A:C	0	70524933	C	A
14	chr14:70525216:T:C	0	70525216	C	T
14	chr14:70527894:C:T	0	70527894	T	C
14	chr14:70528105:G:T	0	70528105	T	G
14	chr14:70528198:A:G	0	70528198	G	A
14	chr14:70528413:CCTTTTCATTTT:C	0	70528413	C	CCTTTTCATTTT
14	chr14:70528632:A:G	0	70528632	G	A
14	chr14:70528677:A:G	0	70528677	G	A
14	chr14:70529167:T:C	0	70529167	C	T
14	chr14:70529851:A:T	0	70529851	T	A
14	chr14:70530965:G:C	0	70530965	C	G
14	chr14:70531071:T:C	0	70531071	C	T
14	chr14:70532307:C:T	0	70532307	T	C
14	chr14:70532521:A:C	0	70532521	C	A
14	chr14:70532672:C:T	0	70532672	T	C
14	chr14:70532760:T:G	0	70532760	G	T
14	chr14:70532979:C:T	0	70532979	T	C
14	chr14:70533156:T:C	0	70533156	C	T
14	chr14:70533848:T:C	0	70533848	C	T
14	chr14:70534383:G:A	0	70534383	A	G
14	chr14:70534505:C:T	0	70534505	T	C
14	chr14:70534947:G:C	0	70534947	C	G
14	chr14:70535470:A:G	0	70535470	G	A
14	chr14:70535593:C:T	0	70535593	T	C
14	chr14:70535834:TG:T	0	70535834	T	TG
14	chr14:70535964:A:C	0	70535964	C	A
14	chr14:70536374:A:G	0	70536374	G	A
14	chr14:70536784:T:C	0	70536784	C	T
14	chr14:70537144:G:A	0	70537144	A	G
14	chr14:70537647:A:G	0	70537647	G	A
14	chr14:70538161:C:T	0	70538161	T	C
14	chr14:70539396:T:C	0	70539396	C	T
14	chr14:70540096:G:C	0	70540096	C	G
14	chr14:70541147:A:G	0	70541147	G	A
14	chr14:70541764:CTT:C	0	70541764	C	CTT
14	chr14:70543449:C:T	0	70543449	T	C
14	chr14:70543829:C:T	0	70543829	T	C
14	chr14:70544250:C:A	0	70544250	A	C
14	chr14:70545217:G:A	0	70545217	A	G
14	chr14:70545488:T:C	0	70545488	C	T
14	chr14:70545989:G:A	0	70545989	A	G
14	chr14:70546447:T:C	0	70546447	C	T
14	chr14:70546791:A:G	0	70546791	G	A
14	chr14:70548799:G:A	0	70548799	A	G
14	chr14:70554593:G:C	0	70554593	C	G
14	chr14:70555123:G:A	0	70555123	A	G
14	chr14:70555610:T:C	0	70555610	C	T
14	chr14:70556040:C:A	0	70556040	A	C
14	chr14:70556701:T:C	0	70556701	C	T
14	chr14:70557543:A:G	0	70557543	G	A
14	chr14:70558227:A:G	0	70558227	G	A
14	chr14:70558489:G:A	0	70558489	A	G
14	chr14:70558512:A:G	0	70558512	G	A
14	chr14:70558797:C:CA	0	70558797	CA	C
14	chr14:70559335:C:G	0	70559335	G	C
14	chr14:70559907:A:G	0	70559907	G	A
14	chr14:70560146:A:G	0	70560146	G	A
14	chr14:70561247:G:A	0	70561247	A	G
14	chr14:70561536:A:G	0	70561536	G	A
14	chr14:70562220:T:C	0	70562220	C	T
14	chr14:70563474:G:A	0	70563474	A	G
14	chr14:70563533:A:G	0	70563533	G	A
14	chr14:70563638:T:C	0	70563638	C	T
14	chr14:70563697:G:GT	0	70563697	GT	G
14	chr14:70564198:C:T	0	70564198	T	C
14	chr14:70565142:C:T	0	70565142	T	C
14	chr14:70566365:T:C	0	70566365	C	T
14	chr14:70566439:G:A	0	70566439	A	G
14	chr14:70567435:G:A	0	70567435	A	G
14	chr14:70567499:A:G	0	70567499	G	A
14	chr14:70567754:A:C	0	70567754	C	A
14	chr14:70568590:T:G	0	70568590	G	T
14	chr14:70569542:T:C	0	70569542	C	T
14	chr14:70569793:T:C	0	70569793	C	T
14	chr14:70570050:G:A	0	70570050	A	G
14	chr14:70571088:C:T	0	70571088	T	C
14	chr14:70571447:T:C	0	70571447	C	T
14	chr14:70572429:C:T	0	70572429	T	C
14	chr14:70572852:T:C	0	70572852	C	T
14	chr14:70573305:T:C	0	70573305	C	T
14	chr14:70573311:T:C	0	70573311	C	T
14	chr14:70573440:G:A	0	70573440	A	G
14	chr14:70573930:C:A	0	70573930	A	C
14	chr14:70574168:T:C	0	70574168	C	T
14	chr14:70574785:T:C	0	70574785	C	T
14	chr14:70575931:G:A	0	70575931	A	G
14	chr14:70576987:A:G	0	70576987	G	A
14	chr14:70578285:G:A	0	70578285	A	G
14	chr14:70579026:C:T	0	70579026	T	C
14	chr14:70579708:A:G	0	70579708	G	A
14	chr14:70579857:T:C	0	70579857	C	T
14	chr14:70580348:AT:A	0	70580348	A	AT
14	chr14:70581037:A:G	0	70581037	G	A
14	chr14:70581130:ACAT:A	0	70581130	A	ACAT
14	chr14:70581413:C:T	0	70581413	T	C
14	chr14:70581427:C:T	0	70581427	T	C
14	chr14:70581814:T:C	0	70581814	C	T
14	chr14:70581815:C:T	0	70581815	T	C
14	chr14:70582322:A:G	0	70582322	G	A
14	chr14:70582671:T:C	0	70582671	C	T
14	chr14:70582772:A:G	0	70582772	G	A
14	chr14:70583733:A:C	0	70583733	C	A
14	chr14:70583943:A:G	0	70583943	G	A
14	chr14:70584075:T:C	0	70584075	C	T
14	chr14:70584175:A:G	0	70584175	G	A
14	chr14:70584266:A:G	0	70584266	G	A
14	chr14:70584371:A:G	0	70584371	G	A
14	chr14:70584516:T:C	0	70584516	C	T
14	chr14:70584562:G:T	0	70584562	T	G
14	chr14:70585410:C:A	0	70585410	A	C
14	chr14:70585454:A:C	0	70585454	C	A
14	chr14:70585814:G:T	0	70585814	T	G
14	chr14:70586307:G:A	0	70586307	A	G
14	chr14:70586804:C:T	0	70586804	T	C
14	chr14:70587103:G:C	0	70587103	C	G
14	chr14:70587667:T:C	0	70587667	C	T
14	chr14:70587761:T:C	0	70587761	C	T
14	chr14:70588275:G:A	0	70588275	A	G
14	chr14:70591183:T:C	0	70591183	C	T
14	chr14:70591985:T:C	0	70591985	C	T
14	chr14:70592063:C:A	0	70592063	A	C
14	chr14:70592257:A:G	0	70592257	G	A
14	chr14:70592538:A:G	0	70592538	G	A
14	chr14:70592595:T:C	0	70592595	C	T
14	chr14:70594191:C:T	0	70594191	T	C
14	chr14:70594235:C:G	0	70594235	G	C
14	chr14:70594745:G:A	0	70594745	A	G
14	chr14:70594832:A:G	0	70594832	G	A
14	chr14:70595016:A:C	0	70595016	C	A
14	chr14:70595119:T:C	0	70595119	C	T
14	chr14:70595591:C:T	0	70595591	T	C
14	chr14:70595626:A:G	0	70595626	G	A
14	chr14:70595715:T:C	0	70595715	C	T
14	chr14:70595718:C:T	0	70595718	T	C
14	chr14:70596134:T:G	0	70596134	G	T
14	chr14:70597273:T:C	0	70597273	C	T
14	chr14:70597597:C:T	0	70597597	T	C
14	chr14:70597860:T:G	0	70597860	G	T
14	chr14:70599578:T:C	0	70599578	C	T
14	chr14:70599767:A:G	0	70599767	G	A
14	chr14:70599776:G:C	0	70599776	C	G
14	chr14:70600078:G:A	0	70600078	A	G
14	chr14:70600766:GGGCAGGAGAGAGGCAGGGGGT:G	0	70600766	G	GGGCAGGAGAGAGGCAGGGGGT
14	chr14:70601657:A:T	0	70601657	T	A
14	chr14:70601684:G:A	0	70601684	A	G
14	chr14:70601920:A:G	0	70601920	G	A
14	chr14:70602172:A:G	0	70602172	G	A
14	chr14:70602261:G:C	0	70602261	C	G
14	chr14:70602881:G:A	0	70602881	A	G
14	chr14:70602974:A:G	0	70602974	G	A
14	chr14:70603097:G:A	0	70603097	A	G
14	chr14:70603133:G:A	0	70603133	A	G
14	chr14:70603240:T:C	0	70603240	C	T
14	chr14:70603402:A:ATGTAAG	0	70603402	ATGTAAG	A
14	chr14:70603567:C:T	0	70603567	T	C
14	chr14:70603684:G:A	0	70603684	A	G
14	chr14:70603849:C:G	0	70603849	G	C
14	chr14:70603859:A:C	0	70603859	C	A
14	chr14:70604166:A:G	0	70604166	G	A
14	chr14:70604776:A:G	0	70604776	G	A
14	chr14:70605163:T:TTC	0	70605163	TTC	T
14	chr14:70605451:C:T	0	70605451	T	C
14	chr14:70605487:T:C	0	70605487	C	T
14	chr14:70605737:A:AT	0	70605737	AT	A
14	chr14:70606008:C:T	0	70606008	T	C
14	chr14:70606064:T:C	0	70606064	C	T
14	chr14:70606199:G:A	0	70606199	A	G
14	chr14:70606438:A:G	0	70606438	G	A
14	chr14:70606456:A:C	0	70606456	C	A
14	chr14:70606482:T:C	0	70606482	C	T
14	chr14:70606534:T:C	0	70606534	C	T
14	chr14:70606587:A:G	0	70606587	G	A
14	chr14:70606658:G:C	0	70606658	C	G
14	chr14:70607032:A:C	0	70607032	C	A
14	chr14:70607092:C:A	0	70607092	A	C
14	chr14:70607116:G:A	0	70607116	A	G
14	chr14:70607197:G:A	0	70607197	A	G
14	chr14:70607300:G:A	0	70607300	A	G
14	chr14:70608156:A:G	0	70608156	G	A
14	chr14:70608180:G:A	0	70608180	A	G
14	chr14:70608626:T:C	0	70608626	C	T
14	chr14:70608736:C:T	0	70608736	T	C
14	chr14:70609066:G:T	0	70609066	T	G
14	chr14:70609134:A:G	0	70609134	G	A
14	chr14:70609617:C:T	0	70609617	T	C
14	chr14:70609711:T:C	0	70609711	C	T
14	chr14:70609743:C:T	0	70609743	T	C
14	chr14:70610191:T:A	0	70610191	A	T
14	chr14:70611891:G:A	0	70611891	A	G
14	chr14:70612084:G:A	0	70612084	A	G
14	chr14:70612154:T:C	0	70612154	C	T
14	chr14:70612301:T:C	0	70612301	C	T
14	chr14:70612332:C:T	0	70612332	T	C
14	chr14:70612513:A:T	0	70612513	T	A
14	chr14:70612661:A:G	0	70612661	G	A
14	chr14:70612830:C:G	0	70612830	G	C
14	chr14:70613073:A:T	0	70613073	T	A
14	chr14:70613391:G:A	0	70613391	A	G
14	chr14:70613420:C:T	0	70613420	T	C
14	chr14:70613499:T:C	0	70613499	C	T
14	chr14:70613773:G:A	0	70613773	A	G
14	chr14:70613946:C:T	0	70613946	T	C
14	chr14:70614268:T:C	0	70614268	C	T
14	chr14:70614413:C:A	0	70614413	A	C
14	chr14:70614581:C:T	0	70614581	T	C
14	chr14:70615059:C:G	0	70615059	G	C
14	chr14:70615431:T:C	0	70615431	C	T
14	chr14:70615516:C:T	0	70615516	T	C
14	chr14:70615585:G:T	0	70615585	T	G
14	chr14:70616165:T:C	0	70616165	C	T
14	chr14:70616590:T:A	0	70616590	A	T
14	chr14:70617278:A:G	0	70617278	G	A
14	chr14:70617614:G:A	0	70617614	A	G
14	chr14:70618018:A:G	0	70618018	G	A
14	chr14:70618342:A:T	0	70618342	T	A
14	chr14:70618498:C:T	0	70618498	T	C
14	chr14:70618752:G:A	0	70618752	A	G
14	chr14:70618985:A:T	0	70618985	T	A
14	chr14:70619839:A:G	0	70619839	G	A
14	chr14:70620201:A:T	0	70620201	T	A
14	chr14:70620602:C:T	0	70620602	T	C
14	chr14:70620658:G:A	0	70620658	A	G
14	chr14:70620756:C:T	0	70620756	T	C
14	chr14:70620829:A:G	0	70620829	G	A
14	chr14:70621539:C:G	0	70621539	G	C
14	chr14:70621840:A:T	0	70621840	T	A
14	chr14:70622151:G:A	0	70622151	A	G
14	chr14:70622480:A:G	0	70622480	G	A
14	chr14:70622564:C:T	0	70622564	T	C
14	chr14:70624413:A:G	0	70624413	G	A
14	chr14:70624425:C:T	0	70624425	T	C
14	chr14:70624430:C:T	0	70624430	T	C
14	chr14:70624539:C:T	0	70624539	T	C
14	chr14:70625105:CAT:C	0	70625105	C	CAT
14	chr14:70625539:G:A	0	70625539	A	G
14	chr14:70625567:C:G	0	70625567	G	C
14	chr14:70625822:A:G	0	70625822	G	A
14	chr14:70625968:TAGAA:T	0	70625968	T	TAGAA
14	chr14:70626311:G:A	0	70626311	A	G
14	chr14:70626507:T:G	0	70626507	G	T
14	chr14:70626919:G:T	0	70626919	T	G
14	chr14:70626952:G:A	0	70626952	A	G
14	chr14:70627077:A:G	0	70627077	G	A
14	chr14:70627592:A:G	0	70627592	G	A
14	chr14:70628347:A:G	0	70628347	G	A
14	chr14:70628460:A:AC	0	70628460	AC	A
14	chr14:70628461:A:T	0	70628461	T	A
14	chr14:70628742:G:A	0	70628742	A	G
14	chr14:70628911:C:T	0	70628911	T	C
14	chr14:70629059:G:A	0	70629059	A	G
14	chr14:70629230:C:T	0	70629230	T	C
14	chr14:70629401:C:A	0	70629401	A	C
14	chr14:70629627:G:T	0	70629627	T	G
14	chr14:70629876:T:C	0	70629876	C	T
14	chr14:70630638:T:C	0	70630638	C	T
14	chr14:70632374:G:A	0	70632374	A	G
14	chr14:70632523:T:C	0	70632523	C	T
14	chr14:70632557:T:C	0	70632557	C	T
14	chr14:70633120:A:G	0	70633120	G	A
14	chr14:70633740:A:C	0	70633740	C	A
14	chr14:70634337:G:A	0	70634337	A	G
14	chr14:70634357:A:C	0	70634357	C	A
14	chr14:70634680:T:C	0	70634680	C	T
14	chr14:70635224:T:C	0	70635224	C	T
14	chr14:70635292:T:C	0	70635292	C	T
14	chr14:70635379:C:A	0	70635379	A	C
14	chr14:70635425:G:A	0	70635425	A	G
14	chr14:70635823:T:A	0	70635823	A	T
14	chr14:70636674:C:T	0	70636674	T	C
14	chr14:70636898:A:G	0	70636898	G	A
14	chr14:70636954:G:A	0	70636954	A	G
14	chr14:70637070:G:A	0	70637070	A	G
14	chr14:70637232:G:A	0	70637232	A	G
14	chr14:70637364:C:G	0	70637364	G	C
14	chr14:70637756:G:A	0	70637756	A	G
14	chr14:70638069:C:T	0	70638069	T	C
14	chr14:70638193:G:C	0	70638193	C	G
14	chr14:70638254:T:C	0	70638254	C	T
14	chr14:70639003:T:C	0	70639003	C	T
14	chr14:70639070:T:C	0	70639070	C	T
14	chr14:70639241:T:C	0	70639241	C	T
14	chr14:70640580:C:A	0	70640580	A	C
14	chr14:70640672:A:C	0	70640672	C	A
14	chr14:70640724:C:A	0	70640724	A	C
14	chr14:70641731:C:T	0	70641731	T	C
14	chr14:70642225:G:A	0	70642225	A	G
14	chr14:70642436:C:G	0	70642436	G	C
14	chr14:70642635:G:C	0	70642635	C	G
14	chr14:70644006:C:T	0	70644006	T	C
14	chr14:70644644:A:G	0	70644644	G	A
14	chr14:70644825:C:T	0	70644825	T	C
14	chr14:70644935:AC:A	0	70644935	A	AC
14	chr14:70645157:G:A	0	70645157	A	G
14	chr14:70646184:A:G	0	70646184	G	A
14	chr14:70647156:G:A	0	70647156	A	G
14	chr14:70648171:G:A	0	70648171	A	G
14	chr14:70648994:T:A	0	70648994	A	T
14	chr14:70649202:G:A	0	70649202	A	G
14	chr14:70649389:T:C	0	70649389	C	T
14	chr14:70650030:C:T	0	70650030	T	C
14	chr14:70650164:A:G	0	70650164	G	A
14	chr14:70650414:C:T	0	70650414	T	C
14	chr14:70650518:C:T	0	70650518	T	C
14	chr14:70650629:TTTCA:T	0	70650629	T	TTTCA
14	chr14:70650824:TTTTC:T	0	70650824	T	TTTTC
14	chr14:70650838:A:G	0	70650838	G	A
14	chr14:70652445:G:A	0	70652445	A	G
14	chr14:70652446:C:T	0	70652446	T	C
14	chr14:70653273:G:A	0	70653273	A	G
14	chr14:70654317:G:A	0	70654317	A	G
14	chr14:70654447:C:T	0	70654447	T	C
14	chr14:70655136:G:A	0	70655136	A	G
14	chr14:70655467:A:G	0	70655467	G	A
14	chr14:70656178:C:A	0	70656178	A	C
14	chr14:70656805:A:G	0	70656805	G	A
14	chr14:70657299:C:T	0	70657299	T	C
14	chr14:70657737:G:A	0	70657737	A	G
14	chr14:70658120:T:C	0	70658120	C	T
14	chr14:70659324:G:A	0	70659324	A	G
14	chr14:70659393:C:A	0	70659393	A	C
14	chr14:70660390:A:G	0	70660390	G	A
14	chr14:70660488:A:T	0	70660488	T	A
14	chr14:70660624:G:A	0	70660624	A	G
14	chr14:70660957:T:C	0	70660957	C	T
14	chr14:70660958:A:G	0	70660958	G	A
14	chr14:70660983:A:G	0	70660983	G	A
14	chr14:70661568:C:A	0	70661568	A	C
14	chr14:70661827:G:A	0	70661827	A	G
14	chr14:70662016:C:T	0	70662016	T	C
14	chr14:70662492:C:G	0	70662492	G	C
14	chr14:70662537:T:C	0	70662537	C	T
14	chr14:70662677:T:C	0	70662677	C	T
14	chr14:70662782:C:T	0	70662782	T	C
14	chr14:70663076:A:G	0	70663076	G	A
14	chr14:70663445:G:C	0	70663445	C	G
14	chr14:70663589:G:A	0	70663589	A	G
14	chr14:70664122:T:G	0	70664122	G	T
14	chr14:70664380:A:G	0	70664380	G	A
14	chr14:70667045:G:A	0	70667045	A	G
14	chr14:70668429:A:G	0	70668429	G	A
14	chr14:70668659:T:C	0	70668659	C	T
14	chr14:70669572:C:T	0	70669572	T	C
14	chr14:70670229:T:C	0	70670229	C	T
14	chr14:70670360:A:G	0	70670360	G	A
14	chr14:70671127:G:T	0	70671127	T	G
14	chr14:70672013:C:T	0	70672013	T	C
14	chr14:70672024:G:C	0	70672024	C	G
14	chr14:70672562:G:T	0	70672562	T	G
14	chr14:70673492:C:G	0	70673492	G	C
14	chr14:70674254:T:C	0	70674254	C	T
14	chr14:70675444:G:A	0	70675444	A	G
14	chr14:70676434:C:T	0	70676434	T	C
14	chr14:70676692:A:AT	0	70676692	AT	A
14	chr14:70679442:T:C	0	70679442	C	T
14	chr14:70679507:C:A	0	70679507	A	C
14	chr14:70679552:C:T	0	70679552	T	C
14	chr14:70679588:A:G	0	70679588	G	A
14	chr14:70680794:C:A	0	70680794	A	C
14	chr14:70680847:A:G	0	70680847	G	A
14	chr14:70682332:G:A	0	70682332	A	G
14	chr14:70682473:C:T	0	70682473	T	C
14	chr14:70683090:AT:A	0	70683090	A	AT
14	chr14:70683921:G:A	0	70683921	A	G
14	chr14:70684255:C:T	0	70684255	T	C
14	chr14:70684327:C:T	0	70684327	T	C
14	chr14:70684761:A:G	0	70684761	G	A
14	chr14:70684818:A:T	0	70684818	T	A
14	chr14:70684946:C:T	0	70684946	T	C
14	chr14:70685716:C:T	0	70685716	T	C
14	chr14:70686861:A:G	0	70686861	G	A
14	chr14:70687910:T:C	0	70687910	C	T
14	chr14:70688115:G:A	0	70688115	A	G
14	chr14:70688611:C:T	0	70688611	T	C
14	chr14:70688762:C:T	0	70688762	T	C
14	chr14:70689512:AG:A	0	70689512	A	AG
14	chr14:70689935:C:T	0	70689935	T	C
14	chr14:70691290:A:G	0	70691290	G	A
14	chr14:70691785:G:A	0	70691785	A	G
14	chr14:70692978:G:A	0	70692978	A	G
14	chr14:70693346:A:T	0	70693346	T	A
14	chr14:70693536:C:G	0	70693536	G	C
14	chr14:70694560:T:C	0	70694560	C	T
14	chr14:70694945:A:G	0	70694945	G	A
14	chr14:70696335:C:T	0	70696335	T	C
14	chr14:70696641:A:T	0	70696641	T	A
14	chr14:70698527:T:C	0	70698527	C	T
14	chr14:70699497:A:C	0	70699497	C	A
14	chr14:70700958:A:G	0	70700958	G	A
14	chr14:70701084:C:A	0	70701084	A	C
14	chr14:70702011:G:A	0	70702011	A	G
14	chr14:70702223:G:A	0	70702223	A	G
14	chr14:70702236:T:G	0	70702236	G	T
14	chr14:70702927:G:A	0	70702927	A	G
14	chr14:70702980:C:T	0	70702980	T	C
14	chr14:70705296:G:A	0	70705296	A	G
14	chr14:70705519:T:C	0	70705519	C	T
14	chr14:70706123:G:A	0	70706123	A	G
14	chr14:70706867:T:C	0	70706867	C	T
14	chr14:70706897:A:G	0	70706897	G	A
14	chr14:70706932:G:T	0	70706932	T	G
14	chr14:70707000:C:T	0	70707000	T	C
14	chr14:70709405:G:A	0	70709405	A	G
14	chr14:70710933:G:A	0	70710933	A	G
14	chr14:70711786:C:G	0	70711786	G	C
14	chr14:70712144:T:C	0	70712144	C	T
14	chr14:70712994:G:A	0	70712994	A	G
14	chr14:70713258:G:T	0	70713258	T	G
14	chr14:70713268:C:T	0	70713268	T	C
14	chr14:70714331:TG:T	0	70714331	T	TG
14	chr14:70717529:T:A	0	70717529	A	T
14	chr14:70717935:G:A	0	70717935	A	G
14	chr14:70718346:TA:T	0	70718346	T	TA
14	chr14:70719614:G:A	0	70719614	A	G
14	chr14:70719796:C:T	0	70719796	T	C
14	chr14:70719925:C:T	0	70719925	T	C
14	chr14:70720995:T:C	0	70720995	C	T
14	chr14:70721101:G:A	0	70721101	A	G
14	chr14:70721162:T:A	0	70721162	A	T
14	chr14:70721880:T:C	0	70721880	C	T
14	chr14:70722480:A:G	0	70722480	G	A
14	chr14:70722700:AAGAACCTGGT:A	0	70722700	A	AAGAACCTGGT
14	chr14:70723199:A:G	0	70723199	G	A
14	chr14:70724706:C:T	0	70724706	T	C
14	chr14:70725823:G:A	0	70725823	A	G
14	chr14:70726586:A:G	0	70726586	G	A
14	chr14:70726699:C:T	0	70726699	T	C
14	chr14:70728057:C:T	0	70728057	T	C
14	chr14:70729710:C:T	0	70729710	T	C
14	chr14:70731038:T:G	0	70731038	G	T
14	chr14:70731355:A:C	0	70731355	C	A
14	chr14:70734215:T:C	0	70734215	C	T
14	chr14:70734734:A:C	0	70734734	C	A
14	chr14:70735087:C:T	0	70735087	T	C
14	chr14:70735933:C:T	0	70735933	T	C
14	chr14:70736118:ACAC:A	0	70736118	A	ACAC
14	chr14:70737652:G:A	0	70737652	A	G
14	chr14:70738256:C:T	0	70738256	T	C
14	chr14:70738713:T:C	0	70738713	C	T
14	chr14:70739010:T:C	0	70739010	C	T
14	chr14:70739558:C:A	0	70739558	A	C
14	chr14:70740377:G:A	0	70740377	A	G
14	chr14:70741161:G:A	0	70741161	A	G
14	chr14:70742308:C:A	0	70742308	A	C
14	chr14:70742851:G:C	0	70742851	C	G
14	chr14:70744636:C:T	0	70744636	T	C
14	chr14:70745441:A:G	0	70745441	G	A
14	chr14:70745669:T:C	0	70745669	C	T
14	chr14:70746097:T:C	0	70746097	C	T
14	chr14:70746398:C:T	0	70746398	T	C
14	chr14:70746473:A:G	0	70746473	G	A
14	chr14:70747154:T:C	0	70747154	C	T
14	chr14:70747167:TG:T	0	70747167	T	TG
14	chr14:70747521:T:C	0	70747521	C	T
14	chr14:70748063:T:C	0	70748063	C	T
14	chr14:70748532:G:A	0	70748532	A	G
14	chr14:70749105:T:C	0	70749105	C	T
14	chr14:70750296:C:T	0	70750296	T	C
14	chr14:70750911:A:T	0	70750911	T	A
14	chr14:70751135:T:C	0	70751135	C	T
14	chr14:70751404:T:G	0	70751404	G	T
14	chr14:70752371:T:C	0	70752371	C	T
14	chr14:70752493:G:A	0	70752493	A	G
14	chr14:70753154:C:T	0	70753154	T	C
14	chr14:70753320:G:A	0	70753320	A	G
14	chr14:70753499:G:A	0	70753499	A	G
14	chr14:70753862:A:G	0	70753862	G	A
14	chr14:70754806:C:A	0	70754806	A	C
14	chr14:70755348:G:A	0	70755348	A	G
14	chr14:70755726:T:C	0	70755726	C	T
14	chr14:70757808:G:A	0	70757808	A	G
14	chr14:70758383:A:T	0	70758383	T	A
14	chr14:70759586:G:C	0	70759586	C	G
14	chr14:70759842:C:T	0	70759842	T	C
14	chr14:70760053:GC:G	0	70760053	G	GC
14	chr14:70761283:G:A	0	70761283	A	G
14	chr14:70761745:T:C	0	70761745	C	T
14	chr14:70761984:A:C	0	70761984	C	A
14	chr14:70762521:G:A	0	70762521	A	G
14	chr14:70762564:C:G	0	70762564	G	C
14	chr14:70762769:T:G	0	70762769	G	T
14	chr14:70763264:C:T	0	70763264	T	C
14	chr14:70764027:T:C	0	70764027	C	T
14	chr14:70764058:C:T	0	70764058	T	C
14	chr14:70764315:A:T	0	70764315	T	A
14	chr14:70764469:G:T	0	70764469	T	G
14	chr14:70764786:T:C	0	70764786	C	T
14	chr14:70764868:T:C	0	70764868	C	T
14	chr14:70764996:A:G	0	70764996	G	A
14	chr14:70765430:C:T	0	70765430	T	C
14	chr14:70765650:C:T	0	70765650	T	C
14	chr14:70765687:T:C	0	70765687	C	T
14	chr14:70765866:A:G	0	70765866	G	A
14	chr14:70766941:C:T	0	70766941	T	C
14	chr14:70767099:C:G	0	70767099	G	C
14	chr14:70767279:A:G	0	70767279	G	A
14	chr14:70767661:C:T	0	70767661	T	C
14	chr14:70767678:G:A	0	70767678	A	G
14	chr14:70767813:G:A	0	70767813	A	G
14	chr14:70767879:T:C	0	70767879	C	T
14	chr14:70767947:T:C	0	70767947	C	T
14	chr14:70768936:C:T	0	70768936	T	C
14	chr14:70769155:AC:A	0	70769155	A	AC
14	chr14:70769286:G:A	0	70769286	A	G
14	chr14:70771193:G:A	0	70771193	A	G
14	chr14:70771349:C:T	0	70771349	T	C
14	chr14:70771726:T:C	0	70771726	C	T
14	chr14:70771887:T:G	0	70771887	G	T
14	chr14:70771969:C:T	0	70771969	T	C
14	chr14:70772181:A:G	0	70772181	G	A
14	chr14:70775245:T:G	0	70775245	G	T
14	chr14:70776065:T:C	0	70776065	C	T
14	chr14:70776626:T:A	0	70776626	A	T
14	chr14:70778299:C:T	0	70778299	T	C
14	chr14:70778348:C:T	0	70778348	T	C
14	chr14:70778457:G:A	0	70778457	A	G
14	chr14:70779023:GA:G	0	70779023	G	GA
14	chr14:70779145:A:G	0	70779145	G	A
14	chr14:70779165:C:T	0	70779165	T	C
14	chr14:70779669:C:T	0	70779669	T	C
14	chr14:70780190:G:C	0	70780190	C	G
14	chr14:70780251:T:C	0	70780251	C	T
14	chr14:70780278:T:C	0	70780278	C	T
14	chr14:70781512:T:C	0	70781512	C	T
14	chr14:70781674:T:C	0	70781674	C	T
14	chr14:70782513:C:T	0	70782513	T	C
14	chr14:70783085:C:T	0	70783085	T	C
14	chr14:70783461:C:CT	0	70783461	CT	C
14	chr14:70784042:G:C	0	70784042	C	G
14	chr14:70784323:A:T	0	70784323	T	A
14	chr14:70784485:G:A	0	70784485	A	G
14	chr14:70784705:G:C	0	70784705	C	G
14	chr14:70784749:G:C	0	70784749	C	G
14	chr14:70785901:C:T	0	70785901	T	C
14	chr14:70785938:G:C	0	70785938	C	G
14	chr14:70786352:C:T	0	70786352	T	C
14	chr14:70786784:T:C	0	70786784	C	T
14	chr14:70787398:C:T	0	70787398	T	C
14	chr14:70787401:G:A	0	70787401	A	G
14	chr14:70787409:G:A	0	70787409	A	G
14	chr14:70787544:C:A	0	70787544	A	C
14	chr14:70787981:C:A	0	70787981	A	C
14	chr14:70788237:C:T	0	70788237	T	C
14	chr14:70788779:G:C	0	70788779	C	G
14	chr14:70789233:G:A	0	70789233	A	G
14	chr14:70789650:G:A	0	70789650	A	G
14	chr14:70790478:G:A	0	70790478	A	G
14	chr14:70790689:A:G	0	70790689	G	A
14	chr14:70791442:A:G	0	70791442	G	A
14	chr14:70791724:C:T	0	70791724	T	C
14	chr14:70792955:C:T	0	70792955	T	C
14	chr14:70793374:C:T	0	70793374	T	C
14	chr14:70793590:T:C	0	70793590	C	T
14	chr14:70794038:T:C	0	70794038	C	T
14	chr14:70794747:G:A	0	70794747	A	G
14	chr14:70794913:G:A	0	70794913	A	G
14	chr14:70794935:C:T	0	70794935	T	C
14	chr14:70795505:T:C	0	70795505	C	T
14	chr14:70795620:C:T	0	70795620	T	C
14	chr14:70796215:T:C	0	70796215	C	T
14	chr14:70796277:G:A	0	70796277	A	G
14	chr14:70796519:C:G	0	70796519	G	C
14	chr14:70796710:C:T	0	70796710	T	C
14	chr14:70797136:C:T	0	70797136	T	C
14	chr14:70797389:C:T	0	70797389	T	C
14	chr14:70797407:A:G	0	70797407	G	A
14	chr14:70797956:G:C	0	70797956	C	G
14	chr14:70798201:A:G	0	70798201	G	A
14	chr14:70799056:C:T	0	70799056	T	C
14	chr14:70799101:A:G	0	70799101	G	A
14	chr14:70799346:G:T	0	70799346	T	G
14	chr14:70799408:C:T	0	70799408	T	C
14	chr14:70799433:G:A	0	70799433	A	G
14	chr14:70799631:G:A	0	70799631	A	G
14	chr14:70799999:CATTTAAT:C	0	70799999	C	CATTTAAT
14	chr14:70800062:A:G	0	70800062	G	A
14	chr14:70800205:A:G	0	70800205	G	A
14	chr14:70800225:C:T	0	70800225	T	C
14	chr14:70800628:C:T	0	70800628	T	C
14	chr14:70802394:A:G	0	70802394	G	A
14	chr14:70802899:A:C	0	70802899	C	A
14	chr14:70802978:C:T	0	70802978	T	C
14	chr14:70803044:A:G	0	70803044	G	A
14	chr14:70803786:C:A	0	70803786	A	C
14	chr14:70804632:T:C	0	70804632	C	T
14	chr14:70804659:A:G	0	70804659	G	A
14	chr14:70806075:G:A	0	70806075	A	G
14	chr14:70806108:C:T	0	70806108	T	C
14	chr14:70808005:C:G	0	70808005	G	C
14	chr14:70808606:A:G	0	70808606	G	A
14	chr14:70811194:A:AG	0	70811194	AG	A
14	chr14:70812328:C:A	0	70812328	A	C
14	chr14:70813641:A:T	0	70813641	T	A
14	chr14:70814370:C:T	0	70814370	T	C
14	chr14:70814634:G:A	0	70814634	A	G
14	chr14:70814667:GA:G	0	70814667	G	GA
14	chr14:70814681:G:T	0	70814681	T	G
14	chr14:70814882:G:A	0	70814882	A	G
14	chr14:70815024:T:C	0	70815024	C	T
14	chr14:70815751:T:TTAA	0	70815751	TTAA	T
14	chr14:70815785:G:A	0	70815785	A	G
14	chr14:70815890:A:G	0	70815890	G	A
14	chr14:70815952:ATGTTAT:A	0	70815952	A	ATGTTAT
14	chr14:70815988:G:A	0	70815988	A	G
14	chr14:70816615:C:T	0	70816615	T	C
14	chr14:70817206:A:C	0	70817206	C	A
14	chr14:70817284:C:G	0	70817284	G	C
14	chr14:70817321:G:A	0	70817321	A	G
14	chr14:70817393:G:C	0	70817393	C	G
14	chr14:70817695:A:G	0	70817695	G	A
14	chr14:70817761:C:T	0	70817761	T	C
14	chr14:70817908:A:G	0	70817908	G	A
14	chr14:70818830:A:G	0	70818830	G	A
14	chr14:70818849:G:A	0	70818849	A	G
14	chr14:70818951:C:T	0	70818951	T	C
14	chr14:70819122:G:C	0	70819122	C	G
14	chr14:70819179:C:T	0	70819179	T	C
14	chr14:70819208:C:G	0	70819208	G	C
14	chr14:70819257:C:T	0	70819257	T	C
14	chr14:70819719:G:A	0	70819719	A	G
14	chr14:70820034:T:G	0	70820034	G	T
14	chr14:70820051:G:A	0	70820051	A	G
14	chr14:70820512:G:A	0	70820512	A	G
14	chr14:70820783:C:T	0	70820783	T	C
14	chr14:70821095:T:C	0	70821095	C	T
14	chr14:70821222:C:T	0	70821222	T	C
14	chr14:70821683:T:C	0	70821683	C	T
14	chr14:70821957:G:T	0	70821957	T	G
14	chr14:70822286:C:T	0	70822286	T	C
14	chr14:70822455:CCCCTCTCCTCCCGCTCTCTCTCGCTCT:C	0	70822455	C	CCCCTCTCCTCCCGCTCTCTCTCGCTCT
14	chr14:70822832:C:T	0	70822832	T	C
14	chr14:70822930:A:G	0	70822930	G	A
14	chr14:70823761:C:A	0	70823761	A	C
14	chr14:70824178:G:A	0	70824178	A	G
14	chr14:70824942:T:C	0	70824942	C	T
14	chr14:70826231:A:G	0	70826231	G	A
14	chr14:70826462:C:T	0	70826462	T	C
14	chr14:70827013:A:G	0	70827013	G	A
14	chr14:70827090:G:A	0	70827090	A	G
14	chr14:70827378:C:G	0	70827378	G	C
14	chr14:70827531:T:C	0	70827531	C	T
14	chr14:70828573:G:A	0	70828573	A	G
```
