## Supplementary material for "Characterization of shared and ancestry-specific signals driving complex traits using multi-ancestry fine-mapping": mesusieoutput

```
                 eur          afr      eur_afr
   [1,] 8.125144e-04 4.469321e-05 3.842430e-04
   [2,] 1.235426e-04 4.524224e-05 2.961911e-05
   [3,] 3.147965e-05 4.834741e-05 1.585622e-05
   [4,] 1.773875e-05 3.367050e-05 6.348643e-06
   [5,] 8.125144e-04 4.449158e-05 3.810282e-04
   [6,] 9.295324e-03 4.494828e-05 4.330737e-03
   [7,] 4.645040e-05 3.233997e-05 1.417574e-05
   [8,] 9.295324e-03 4.487738e-05 4.312872e-03
   [9,] 6.072256e-03 4.522740e-05 2.860951e-03
  [10,] 9.295324e-03 4.477719e-05 4.281370e-03
  [11,] 1.822287e-05 3.235516e-05 6.301954e-06
  [12,] 1.201311e-04 4.501646e-05 3.008259e-05
  [13,] 1.160723e-04 4.518003e-05 2.844871e-05
  [14,] 2.773929e-05 4.319037e-05 1.019728e-05
  [15,] 3.099553e-05 4.750222e-05 1.076963e-05
  [16,] 3.876059e-05 4.853140e-05 1.215462e-05
  [17,] 1.236994e-04 4.493614e-05 3.108742e-05
  [18,] 8.970421e-03 4.454372e-05 4.072850e-03
  [19,] 8.970421e-03 4.481042e-05 4.144487e-03
  [20,] 3.040875e-05 5.265590e-05 1.616546e-05
  [21,] 1.236994e-04 4.492908e-05 3.113540e-05
  [22,] 8.688479e-03 4.498225e-05 4.053380e-03
  [23,] 1.152866e-04 4.510783e-05 2.842187e-05
  [24,] 1.236994e-04 4.492575e-05 3.115830e-05
  [25,] 1.707582e-05 3.514440e-05 5.598518e-06
  [26,] 8.688479e-03 4.437884e-05 3.909952e-03
  [27,] 8.701220e-03 4.447731e-05 3.939559e-03
  [28,] 5.782575e-05 3.211680e-05 1.720246e-05
  [29,] 7.696028e-04 4.316698e-05 3.403702e-04
  [30,] 1.309592e-04 4.491141e-05 3.232589e-05
  [31,] 1.309592e-04 4.433761e-05 3.831029e-05
  [32,] 6.536263e-04 4.307823e-05 2.871606e-04
  [33,] 1.107645e-04 4.493614e-05 2.830588e-05
  [34,] 7.625647e-03 4.434185e-05 3.420665e-03
  [35,] 6.425296e-05 3.208840e-05 1.876816e-05
  [36,] 6.494190e-04 4.330050e-05 2.882613e-04
  [37,] 6.494190e-04 4.330050e-05 2.882613e-04
  [38,] 6.711700e-05 3.208037e-05 1.945788e-05
  [39,] 8.315496e-03 4.412753e-05 3.682318e-03
  [40,] 7.363164e-03 4.421960e-05 3.277131e-03
  [41,] 4.880555e-05 3.215666e-05 1.413118e-05
  [42,] 7.843246e-03 4.421960e-05 3.492260e-03
  [43,] 4.537572e-05 3.216294e-05 1.311680e-05
  [44,] 6.577086e-04 4.338990e-05 2.926980e-04
  [45,] 4.547765e-03 4.397371e-05 1.986608e-03
  [46,] 3.913221e-05 3.708687e-05 1.503513e-05
  [47,] 1.521635e-04 4.492519e-05 3.738446e-05
  [48,] 8.386394e-03 4.435129e-05 3.760930e-03
  [49,] 1.184993e-04 4.491832e-05 3.025970e-05
  [50,] 7.110432e-03 4.388997e-05 3.092957e-03
  [51,] 6.955910e-04 4.336548e-05 3.094956e-04
  [52,] 6.890992e-03 4.374289e-05 2.967960e-03
  [53,] 4.848271e-03 4.410028e-05 2.132216e-03
  [54,] 1.745967e-05 3.529242e-05 5.699711e-06
  [55,] 1.485705e-05 3.233010e-05 5.047461e-06
  [56,] 8.386394e-03 4.377433e-05 3.622751e-03
  [57,] 6.702528e-04 4.363347e-05 3.016929e-04
  [58,] 4.383719e-03 4.421960e-05 1.943409e-03
  [59,] 8.095629e-03 4.377433e-05 3.496634e-03
  [60,] 7.480472e-04 4.350066e-05 3.353201e-04
  [61,] 4.177682e-05 4.721923e-05 1.267110e-05
  [62,] 6.955910e-04 4.363347e-05 3.133062e-04
  [63,] 7.480472e-04 4.350066e-05 3.353201e-04
  [64,] 6.763499e-04 4.354472e-05 3.032715e-04
  [65,] 1.776381e-05 3.550382e-05 5.751756e-06
  [66,] 7.755378e-03 4.418878e-05 3.446190e-03
  [67,] 6.091030e-04 4.354472e-05 2.726067e-04
  [68,] 6.014872e-04 4.390959e-05 2.734706e-04
  [69,] 1.094818e-04 4.492157e-05 2.842267e-05
  [70,] 1.175418e-04 4.487678e-05 3.046193e-05
  [71,] 4.127499e-03 4.418026e-05 1.824570e-03
  [72,] 5.321875e-04 4.372761e-05 2.394763e-04
  [73,] 1.718259e-05 3.480022e-05 5.470567e-06
  [74,] 4.005831e-03 4.361943e-05 1.709461e-03
  [75,] 7.110432e-03 4.403363e-05 3.126926e-03
  [76,] 6.021382e-03 4.344041e-05 2.539084e-03
  [77,] 2.781804e-05 5.396823e-05 1.465642e-05
  [78,] 3.875215e-03 4.434559e-05 1.728920e-03
  [79,] 5.452094e-03 4.368611e-05 2.336759e-03
  [80,] 1.090929e-04 4.485715e-05 2.900040e-05
  [81,] 4.348255e-03 4.321594e-05 1.803108e-03
  [82,] 3.639669e-03 4.367266e-05 1.557654e-03
  [83,] 3.523794e-04 4.186909e-05 1.402757e-04
  [84,] 2.824267e-03 4.364775e-05 1.204737e-03
  [85,] 3.829568e-05 3.229403e-05 1.101006e-05
  [86,] 1.707011e-05 3.399752e-05 5.501806e-06
  [87,] 1.650396e-03 4.333709e-05 6.857037e-04
  [88,] 4.348255e-03 4.364775e-05 1.859868e-03
  [89,] 4.994697e-05 3.232618e-05 1.392268e-05
  [90,] 3.183764e-03 4.406378e-05 1.394455e-03
  [91,] 6.153481e-05 3.207373e-05 1.736218e-05
  [92,] 5.079526e-03 4.332323e-05 2.123304e-03
  [93,] 3.105195e-03 4.344741e-05 1.308454e-03
  [94,] 2.656663e-03 4.379193e-05 1.142879e-03
  [95,] 1.160723e-04 4.833656e-05 3.483840e-05
  [96,] 5.114342e-03 4.327134e-05 2.130113e-03
  [97,] 3.928237e-05 4.752782e-05 1.216862e-05
  [98,] 1.044187e-04 4.491215e-05 2.727639e-05
  [99,] 7.084084e-04 4.303212e-05 3.103557e-04
 [100,] 1.108897e-04 4.487403e-05 2.897399e-05
 [101,] 8.596268e-04 4.405122e-05 3.959810e-04
 [102,] 1.232535e-04 3.458491e-05 4.227744e-05
 [103,] 5.699152e-03 4.376495e-05 2.460021e-03
 [104,] 2.010052e-04 3.325464e-05 4.592706e-05
 [105,] 9.290413e-03 4.359098e-05 3.971157e-03
 [106,] 4.835610e-03 4.320324e-05 2.007673e-03
 [107,] 9.602884e-03 4.319043e-05 3.980351e-03
 [108,] 5.234113e-05 3.257250e-05 1.394712e-05
 [109,] 7.886543e-03 4.311074e-05 3.248951e-03
 [110,] 4.001332e-03 4.356198e-05 1.701132e-03
 [111,] 6.731824e-05 3.840960e-05 1.295013e-05
 [112,] 9.290413e-03 4.316373e-05 3.843013e-03
 [113,] 9.290413e-03 4.308707e-05 3.820684e-03
 [114,] 6.431524e-03 4.285888e-05 2.598837e-03
 [115,] 1.863672e-04 3.241588e-05 4.466659e-05
 [116,] 1.962358e-04 3.241555e-05 4.682111e-05
 [117,] 1.659747e-05 3.506346e-05 5.063316e-06
 [118,] 7.832343e-03 4.306090e-05 3.214473e-03
 [119,] 1.029640e-02 4.306090e-05 4.225840e-03
 [120,] 1.029640e-02 4.308707e-05 4.234400e-03
 [121,] 3.417943e-05 4.444957e-05 1.070060e-05
 [122,] 2.634765e-04 3.550209e-05 1.829080e-05
 [123,] 1.707158e-05 3.345385e-05 5.484719e-06
 [124,] 6.315084e-03 4.284177e-05 2.553499e-03
 [125,] 1.103190e-04 4.501807e-05 2.809495e-05
 [126,] 5.541105e-03 4.304552e-05 2.275141e-03
 [127,] 9.354906e-03 4.266516e-05 3.719753e-03
 [128,] 1.104391e-02 4.271342e-05 4.407298e-03
 [129,] 8.092387e-03 4.299314e-05 3.310471e-03
 [130,] 1.473025e-05 3.348604e-05 5.015434e-06
 [131,] 9.620543e-04 4.234369e-05 4.082557e-04
 [132,] 9.669585e-03 4.289255e-05 3.924427e-03
 [133,] 1.036800e-02 4.248251e-05 4.066546e-03
 [134,] 6.116112e-03 4.346419e-05 2.592491e-03
 [135,] 1.047788e-03 4.261127e-05 4.522996e-04
 [136,] 9.995651e-03 4.259825e-05 3.960040e-03
 [137,] 6.116112e-03 4.239036e-05 2.384140e-03
 [138,] 1.063857e-04 4.452253e-05 2.570606e-05
 [139,] 1.426601e-05 3.292895e-05 4.812017e-06
 [140,] 2.260941e-05 4.306005e-05 7.941765e-06
 [141,] 9.021412e-03 4.230209e-05 3.468147e-03
 [142,] 9.354906e-03 4.240972e-05 3.630832e-03
 [143,] 1.088855e-04 4.498885e-05 2.518376e-05
 [144,] 4.626556e-04 3.173092e-05 1.043181e-04
 [145,] 8.355915e-03 4.842598e-05 4.375950e-03
 [146,] 6.952692e-05 3.231887e-05 1.809748e-05
 [147,] 1.899562e-04 3.173141e-05 4.622599e-05
 [148,] 1.735744e-05 3.266609e-05 5.312577e-06
 [149,] 2.340793e-05 4.605614e-05 1.024162e-05
 [150,] 2.786671e-05 4.411432e-05 1.261644e-05
 [151,] 7.845853e-03 4.240860e-05 3.037828e-03
 [152,] 2.847987e-05 4.194187e-05 9.906152e-06
 [153,] 1.710690e-05 3.316118e-05 5.489178e-06
 [154,] 1.505709e-05 3.215869e-05 5.027239e-06
 [155,] 5.794860e-04 3.161544e-05 1.369033e-04
 [156,] 8.667706e-03 4.240494e-05 3.345833e-03
 [157,] 2.892214e-05 4.175338e-05 9.933704e-06
 [158,] 7.567432e-03 4.274454e-05 3.009671e-03
 [159,] 3.230631e-05 4.306044e-05 1.474400e-05
 [160,] 1.953939e-05 3.245073e-05 6.787788e-06
 [161,] 7.074521e-03 4.283729e-05 2.835367e-03
 [162,] 1.438296e-05 3.167220e-05 4.687074e-06
 [163,] 2.276144e-05 4.380672e-05 9.500658e-06
 [164,] 6.637106e-03 4.283106e-05 2.653507e-03
 [165,] 1.420037e-05 3.162811e-05 4.688080e-06
 [166,] 2.193224e-05 4.256271e-05 8.840242e-06
 [167,] 4.072580e-05 4.745002e-05 1.392727e-05
 [168,] 2.619536e-05 4.251717e-05 8.314301e-06
 [169,] 6.221067e-03 4.295116e-05 2.511241e-03
 [170,] 5.821766e-03 4.317032e-05 2.389825e-03
 [171,] 1.481368e-05 3.288271e-05 5.007798e-06
 [172,] 1.545651e-04 3.161181e-05 4.064015e-05
 [173,] 5.765021e-04 3.165041e-05 1.321548e-04
 [174,] 4.795999e-03 4.341505e-05 1.999631e-03
 [175,] 7.930479e-05 4.629871e-05 2.053695e-05
 [176,] 2.159653e-05 4.045979e-05 8.333865e-06
 [177,] 1.724041e-05 3.164825e-05 5.370823e-06
 [178,] 5.638181e-04 3.179888e-05 1.224516e-04
 [179,] 1.238231e-03 4.046312e-05 4.398113e-04
 [180,] 5.449992e-03 4.413580e-05 2.379214e-03
 [181,] 1.339643e-05 3.301800e-05 4.358587e-06
 [182,] 5.449992e-03 4.422408e-05 2.392674e-03
 [183,] 1.784376e-04 3.179550e-05 4.723888e-05
 [184,] 1.787685e-04 3.179742e-05 4.769341e-05
 [185,] 1.443888e-04 3.179940e-05 3.907908e-05
 [186,] 3.707673e-05 4.126981e-05 8.598945e-06
 [187,] 2.858565e-04 4.762494e-05 1.331619e-04
 [188,] 3.108379e-04 4.653502e-05 1.407621e-04
 [189,] 3.526906e-04 4.831425e-05 1.694596e-04
 [190,] 2.797017e-04 4.535791e-05 1.212913e-04
 [191,] 2.248079e-04 4.574223e-05 9.807164e-05
 [192,] 2.531360e-04 3.036517e-05 7.195978e-05
 [193,] 1.699903e-04 3.082448e-05 5.314856e-05
 [194,] 2.121416e-05 4.232800e-05 6.995000e-06
 [195,] 2.478019e-04 4.563239e-05 1.078326e-04
 [196,] 1.949050e-05 3.214899e-05 6.006960e-06
 [197,] 1.907446e-04 3.032505e-05 5.486956e-05
 [198,] 3.336033e-04 4.520794e-05 1.442959e-04
 [199,] 2.411813e-04 4.487052e-05 1.021202e-04
 [200,] 1.700855e-05 3.113226e-05 5.483067e-06
 [201,] 1.483181e-04 3.019999e-05 4.245901e-05
 [202,] 2.165243e-05 4.291492e-05 7.300610e-06
 [203,] 2.169721e-05 4.283006e-05 7.303479e-06
 [204,] 8.310584e-05 4.392052e-05 2.448395e-05
 [205,] 4.320119e-04 4.633389e-05 1.966811e-04
 [206,] 4.057667e-04 4.549059e-05 1.773023e-04
 [207,] 2.229209e-04 4.317680e-05 8.685326e-05
 [208,] 1.476357e-04 3.077680e-05 4.521889e-05
 [209,] 1.845331e-04 4.396687e-05 7.523040e-05
 [210,] 1.613898e-05 3.053681e-05 4.928052e-06
 [211,] 1.592898e-05 3.051844e-05 4.880514e-06
 [212,] 3.028598e-04 4.274282e-05 1.197271e-04
 [213,] 2.116102e-04 4.271502e-05 8.133815e-05
 [214,] 2.286013e-04 3.120533e-05 7.156056e-05
 [215,] 1.645277e-05 3.052111e-05 4.971922e-06
 [216,] 1.491689e-04 4.156434e-05 5.623632e-05
 [217,] 8.863370e-05 3.135683e-05 2.831069e-05
 [218,] 2.206644e-04 4.322468e-05 8.656181e-05
 [219,] 1.576074e-05 4.122815e-05 4.978171e-06
 [220,] 1.953145e-05 3.546661e-05 6.841755e-06
 [221,] 9.842394e-05 3.309933e-05 1.349936e-05
 [222,] 5.277532e-05 4.088218e-05 1.749774e-05
 [223,] 2.217826e-05 4.150373e-05 9.596696e-06
 [224,] 1.708860e-04 5.886479e-05 1.130640e-04
 [225,] 4.000347e-05 3.592023e-05 1.277133e-05
 [226,] 3.098822e-05 4.367879e-05 9.639589e-06
 [227,] 1.247546e-05 3.605437e-05 4.046974e-06
 [228,] 5.672832e-05 6.283134e-05 3.483245e-05
 [229,] 1.783106e-04 4.391461e-05 6.413277e-05
 [230,] 6.977643e-05 7.052634e-05 4.773787e-05
 [231,] 4.011109e-05 7.183457e-05 2.799076e-05
 [232,] 1.414283e-05 3.519154e-05 4.208437e-06
 [233,] 1.454075e-05 3.339990e-05 4.228134e-06
 [234,] 3.053810e-05 3.861103e-05 9.843046e-06
 [235,] 1.784286e-04 4.366830e-05 6.281704e-05
 [236,] 2.813633e-05 3.855705e-05 8.981296e-06
 [237,] 2.820110e-05 3.854573e-05 8.995565e-06
 [238,] 2.820110e-05 3.850220e-05 8.969139e-06
 [239,] 6.386612e-05 3.952164e-05 2.026592e-05
 [240,] 2.884477e-05 3.849707e-05 9.201653e-06
 [241,] 3.750737e-05 3.455082e-05 1.326078e-05
 [242,] 4.053452e-05 3.232203e-05 9.178749e-06
 [243,] 6.498298e-05 3.935304e-05 1.354459e-05
 [244,] 6.643005e-05 3.253403e-05 1.368300e-05
 [245,] 3.191940e-05 3.871369e-05 1.048672e-05
 [246,] 3.227405e-05 3.381370e-05 8.397443e-06
 [247,] 1.261558e-05 3.479749e-05 4.046979e-06
 [248,] 2.891765e-05 3.837244e-05 9.225664e-06
 [249,] 2.884477e-05 3.831548e-05 9.165263e-06
 [250,] 3.018539e-05 3.834677e-05 9.639308e-06
 [251,] 1.346002e-05 3.497033e-05 3.928288e-06
 [252,] 1.239006e-05 3.465978e-05 3.800168e-06
 [253,] 5.373812e-05 7.630411e-05 4.589137e-05
 [254,] 1.065030e-04 3.327403e-05 1.945282e-05
 [255,] 7.099447e-05 4.117469e-05 1.446565e-05
 [256,] 7.802006e-05 3.654057e-05 1.930122e-05
 [257,] 2.864649e-05 3.863344e-05 9.348014e-06
 [258,] 1.952768e-04 4.352884e-05 6.829999e-05
 [259,] 1.232454e-05 3.722721e-05 3.911336e-06
 [260,] 2.316863e-05 4.642561e-05 8.030156e-06
 [261,] 3.055445e-05 3.811588e-05 9.717301e-06
 [262,] 3.064441e-05 3.844569e-05 9.967149e-06
 [263,] 1.348326e-05 3.328321e-05 4.112321e-06
 [264,] 1.224111e-05 3.692003e-05 3.954835e-06
 [265,] 3.019394e-05 3.829683e-05 9.754474e-06
 [266,] 3.028065e-05 3.841295e-05 9.851864e-06
 [267,] 3.019394e-05 3.842994e-05 9.832619e-06
 [268,] 3.019394e-05 3.839616e-05 9.813334e-06
 [269,] 3.344190e-05 3.881809e-05 1.126098e-05
 [270,] 7.161620e-05 3.497356e-05 1.473476e-05
 [271,] 6.322740e-05 3.577069e-05 1.421975e-05
 [272,] 2.984660e-05 3.842921e-05 9.692497e-06
 [273,] 1.210621e-05 3.713922e-05 3.927607e-06
 [274,] 4.027130e-05 3.831015e-05 1.306201e-05
 [275,] 3.077451e-05 3.534029e-05 9.514871e-06
 [276,] 2.959249e-05 3.836936e-05 9.549971e-06
 [277,] 8.425374e-05 3.321657e-05 1.674211e-05
 [278,] 2.934557e-05 3.851676e-05 9.549261e-06
 [279,] 1.059228e-04 4.215953e-05 2.983770e-05
 [280,] 2.959249e-05 3.846746e-05 9.605692e-06
 [281,] 2.896912e-05 3.841991e-05 9.371905e-06
 [282,] 2.967367e-05 3.841991e-05 9.605969e-06
 [283,] 1.407051e-05 3.576911e-05 4.005544e-06
 [284,] 2.975560e-05 3.853359e-05 9.696503e-06
 [285,] 2.888887e-05 3.853359e-05 9.402895e-06
 [286,] 2.858059e-05 3.969834e-05 8.740903e-06
 [287,] 2.694151e-05 3.878116e-05 8.767276e-06
 [288,] 2.688500e-05 3.892906e-05 8.797244e-06
 [289,] 2.936218e-05 3.853261e-05 9.541323e-06
 [290,] 3.000742e-05 3.777495e-05 8.968319e-06
 [291,] 2.944113e-05 3.836847e-05 9.449130e-06
 [292,] 3.376201e-05 3.409931e-05 1.161397e-05
 [293,] 2.228588e-04 4.352997e-05 8.023196e-05
 [294,] 2.809418e-05 3.889738e-05 9.242859e-06
 [295,] 1.321006e-05 3.517744e-05 4.026185e-06
 [296,] 3.214713e-05 3.955662e-05 1.109682e-05
 [297,] 1.867860e-05 3.851728e-05 6.362193e-06
 [298,] 3.732350e-05 3.414885e-05 1.388067e-05
 [299,] 3.791424e-05 3.788494e-05 1.615073e-05
 [300,] 6.092153e-05 4.092307e-05 1.241867e-05
 [301,] 1.993044e-04 4.467353e-05 7.570108e-05
 [302,] 3.229210e-05 3.569721e-05 1.165025e-05
 [303,] 1.646344e-04 4.455372e-05 6.191634e-05
 [304,] 1.847946e-04 4.461854e-05 7.002268e-05
 [305,] 1.283289e-05 3.127148e-05 3.877266e-06
 [306,] 6.257599e-05 4.106702e-05 1.290740e-05
 [307,] 2.600360e-04 4.421617e-05 9.734711e-05
 [308,] 1.456522e-04 4.532381e-05 5.714434e-05
 [309,] 1.221996e-05 3.044084e-05 3.893400e-06
 [310,] 8.648761e-05 4.458922e-05 3.111038e-05
 [311,] 9.268460e-05 4.485819e-05 3.362213e-05
 [312,] 3.856295e-05 2.965587e-05 1.055254e-05
 [313,] 8.534661e-05 4.200593e-05 1.876317e-05
 [314,] 3.950109e-05 2.963988e-05 1.085827e-05
 [315,] 1.224734e-05 3.045911e-05 3.871822e-06
 [316,] 6.729547e-05 4.193392e-05 1.590669e-05
 [317,] 8.446934e-05 4.524336e-05 3.120750e-05
 [318,] 3.022023e-05 2.962908e-05 8.621620e-06
 [319,] 6.746787e-05 4.194221e-05 1.526198e-05
 [320,] 2.842497e-05 2.991541e-05 7.490573e-06
 [321,] 3.311798e-05 2.964201e-05 9.505663e-06
 [322,] 1.545880e-05 3.879955e-05 5.008158e-06
 [323,] 8.434348e-05 4.203122e-05 1.832278e-05
 [324,] 7.751677e-05 7.190675e-05 6.519552e-05
 [325,] 3.227351e-05 3.020010e-05 8.036304e-06
 [326,] 1.668693e-05 3.344914e-05 4.782056e-06
 [327,] 3.372395e-05 3.058010e-05 8.517469e-06
 [328,] 6.747484e-05 4.466480e-05 2.461150e-05
 [329,] 2.754101e-05 3.338567e-05 9.054486e-06
 [330,] 2.794782e-05 3.381947e-05 9.353423e-06
 [331,] 7.875319e-05 4.456377e-05 2.837252e-05
 [332,] 3.256880e-05 3.329603e-05 8.211264e-06
 [333,] 3.638049e-05 3.043278e-05 9.042856e-06
 [334,] 3.638049e-05 3.049374e-05 9.001903e-06
 [335,] 2.989287e-05 3.255336e-05 7.243814e-06
 [336,] 3.002310e-05 3.369008e-05 1.007460e-05
 [337,] 2.527251e-05 3.230030e-05 6.247765e-06
 [338,] 3.033167e-05 3.369008e-05 1.018739e-05
 [339,] 3.042606e-05 3.248887e-05 7.298220e-06
 [340,] 8.250872e-05 4.473152e-05 2.985277e-05
 [341,] 3.498293e-05 3.052029e-05 8.796356e-06
 [342,] 2.577945e-05 3.035157e-05 7.073354e-06
 [343,] 7.671915e-05 6.844742e-05 5.650481e-05
 [344,] 1.093721e-04 4.412404e-05 3.884035e-05
 [345,] 2.250504e-05 4.525369e-05 7.685794e-06
 [346,] 8.734589e-05 4.206740e-05 1.833636e-05
 [347,] 1.223966e-05 3.368220e-05 4.002020e-06
 [348,] 1.224789e-05 3.386891e-05 4.017343e-06
 [349,] 5.693256e-05 4.156351e-05 1.680306e-05
 [350,] 9.032961e-05 4.208741e-05 1.874522e-05
 [351,] 5.693256e-05 4.158254e-05 1.674836e-05
 [352,] 7.568498e-05 6.767631e-05 5.430145e-05
 [353,] 5.693256e-05 4.158658e-05 1.673744e-05
 [354,] 5.693256e-05 4.163598e-05 1.661794e-05
 [355,] 5.693256e-05 4.163598e-05 1.661794e-05
 [356,] 5.693256e-05 4.165105e-05 1.658553e-05
 [357,] 4.830524e-05 4.161695e-05 1.441770e-05
 [358,] 7.041082e-05 4.430231e-05 2.509706e-05
 [359,] 2.543251e-05 3.807933e-05 7.854969e-06
 [360,] 5.693256e-05 4.162811e-05 1.670712e-05
 [361,] 5.816215e-05 4.161844e-05 1.697494e-05
 [362,] 6.192483e-05 4.161966e-05 1.802041e-05
 [363,] 6.192483e-05 4.161966e-05 1.802041e-05
 [364,] 7.041082e-05 4.445288e-05 2.525261e-05
 [365,] 5.457166e-05 4.156336e-05 1.661497e-05
 [366,] 1.224133e-05 2.945972e-05 3.871015e-06
 [367,] 7.539654e-05 4.211060e-05 1.627391e-05
 [368,] 1.278264e-05 4.067193e-05 4.347074e-06
 [369,] 2.672109e-05 4.190784e-05 8.122744e-06
 [370,] 3.142874e-05 4.442392e-05 1.077272e-05
 [371,] 3.089653e-05 4.441330e-05 1.060456e-05
 [372,] 2.731189e-05 3.491289e-05 7.614527e-06
 [373,] 3.191893e-05 4.442413e-05 1.091669e-05
 [374,] 3.247637e-05 4.467100e-05 1.118477e-05
 [375,] 1.680444e-05 4.222766e-05 5.281180e-06
 [376,] 1.476082e-05 4.426504e-05 5.083659e-06
 [377,] 1.215143e-05 2.971865e-05 3.874942e-06
 [378,] 1.485276e-05 4.407337e-05 5.103107e-06
 [379,] 1.200543e-05 3.020701e-05 3.799832e-06
 [380,] 1.198655e-05 3.023445e-05 3.800580e-06
 [381,] 1.282200e-05 2.958955e-05 4.083060e-06
 [382,] 1.413506e-05 4.409489e-05 4.832741e-06
 [383,] 1.225756e-05 3.043983e-05 3.827309e-06
 [384,] 1.488411e-05 4.395747e-05 5.103818e-06
 [385,] 1.205227e-05 3.053957e-05 3.800621e-06
 [386,] 1.301503e-05 2.966671e-05 4.134352e-06
 [387,] 1.463781e-05 4.565327e-05 4.892917e-06
 [388,] 1.413506e-05 4.385721e-05 4.814004e-06
 [389,] 1.245905e-05 2.965389e-05 3.960161e-06
 [390,] 2.703644e-05 3.993791e-05 7.310613e-06
 [391,] 1.436887e-05 4.371814e-05 4.890715e-06
 [392,] 1.444069e-05 3.879706e-05 5.225434e-06
 [393,] 1.465812e-05 4.572957e-05 4.905831e-06
 [394,] 6.469913e-05 3.031824e-05 1.308456e-05
 [395,] 2.095392e-05 4.703944e-05 6.863474e-06
 [396,] 1.439934e-05 4.004010e-05 5.538763e-06
 [397,] 2.883008e-05 3.011096e-05 7.346258e-06
 [398,] 1.326926e-05 3.320190e-05 4.426943e-06
 [399,] 1.183889e-05 3.078411e-05 3.791087e-06
 [400,] 1.257508e-05 3.180078e-05 4.029977e-06
 [401,] 1.187539e-05 3.591915e-05 3.811661e-06
 [402,] 1.242355e-05 3.179662e-05 3.980181e-06
 [403,] 1.435265e-05 3.409942e-05 4.603104e-06
 [404,] 1.246035e-05 3.180062e-05 3.994990e-06
 [405,] 1.241204e-05 3.189201e-05 3.962823e-06
 [406,] 1.289683e-05 3.189794e-05 4.099100e-06
 [407,] 1.295659e-05 3.366098e-05 4.353049e-06
 [408,] 1.246035e-05 3.192081e-05 3.964605e-06
 [409,] 1.291653e-05 3.360747e-05 4.339477e-06
 [410,] 1.302288e-05 3.350219e-05 4.378472e-06
 [411,] 1.195263e-05 3.665748e-05 3.787936e-06
 [412,] 1.406809e-05 4.363005e-05 4.782708e-06
 [413,] 1.261594e-05 3.170710e-05 4.020286e-06
 [414,] 1.330821e-05 3.346562e-05 4.484428e-06
 [415,] 1.267142e-05 3.170948e-05 4.034345e-06
 [416,] 1.273459e-05 3.170948e-05 4.052642e-06
 [417,] 1.421657e-05 3.393664e-05 4.546452e-06
 [418,] 1.651495e-05 3.006139e-05 5.061621e-06
 [419,] 1.227645e-05 4.632612e-05 4.613944e-06
 [420,] 1.436983e-05 3.367142e-05 4.601751e-06
 [421,] 1.438983e-05 3.372488e-05 4.613646e-06
 [422,] 7.853760e-05 3.882818e-05 1.012857e-05
 [423,] 1.438983e-05 3.376329e-05 4.615573e-06
 [424,] 1.394400e-04 3.246267e-05 1.323660e-05
 [425,] 1.205568e-05 3.891556e-05 4.152036e-06
 [426,] 1.621423e-04 3.278847e-05 1.385723e-05
 [427,] 1.367638e-05 3.372029e-05 4.633304e-06
 [428,] 1.421834e-05 4.397093e-05 4.863835e-06
 [429,] 1.437285e-04 3.280796e-05 1.299445e-05
 [430,] 6.276590e-05 3.830229e-05 1.500837e-05
 [431,] 9.156564e-05 3.837742e-05 1.024329e-05
 [432,] 6.027678e-05 3.831013e-05 1.457009e-05
 [433,] 1.246735e-05 3.257683e-05 4.167583e-06
 [434,] 9.233406e-05 3.788937e-05 9.964146e-06
 [435,] 6.266486e-05 3.828873e-05 1.523533e-05
 [436,] 1.364136e-05 4.362588e-05 4.629448e-06
 [437,] 1.639776e-04 3.217046e-05 1.452105e-05
 [438,] 1.214071e-05 3.856092e-05 4.197300e-06
 [439,] 1.665712e-04 3.099827e-05 1.629129e-05
 [440,] 1.440169e-05 3.448576e-05 4.573554e-06
 [441,] 9.673226e-05 4.820749e-05 2.510890e-05
 [442,] 3.322456e-05 4.719042e-05 1.677747e-05
 [443,] 1.599626e-05 4.485090e-05 5.629542e-06
 [444,] 3.801968e-05 3.510663e-05 8.185335e-06
 [445,] 1.252145e-05 4.094652e-05 4.028899e-06
 [446,] 1.932444e-05 4.057418e-05 6.838677e-06
 [447,] 1.755811e-05 2.994136e-05 5.394919e-06
 [448,] 1.252145e-05 4.080607e-05 4.032690e-06
 [449,] 3.938910e-05 3.519609e-05 1.007928e-05
 [450,] 7.341110e-05 3.567483e-05 2.083498e-05
 [451,] 1.031021e-04 4.094498e-05 4.127995e-05
 [452,] 3.371099e-05 3.397355e-05 7.800258e-06
 [453,] 3.928416e-05 3.691470e-05 1.140946e-05
 [454,] 1.574788e-05 4.511952e-05 5.562097e-06
 [455,] 1.915528e-05 3.461943e-05 5.270434e-06
 [456,] 2.173750e-05 3.844838e-05 7.315157e-06
 [457,] 6.435703e-05 3.521072e-05 1.819645e-05
 [458,] 1.171067e-05 4.010677e-05 3.858695e-06
 [459,] 2.147024e-05 4.206060e-05 7.994855e-06
 [460,] 3.253698e-05 4.243411e-05 1.198454e-05
 [461,] 6.292727e-05 3.537274e-05 1.804097e-05
 [462,] 1.284105e-05 3.089749e-05 3.875121e-06
 [463,] 1.232538e-05 4.882739e-05 4.546141e-06
 [464,] 6.142942e-05 3.516188e-05 1.735602e-05
 [465,] 6.277320e-05 3.510522e-05 1.758342e-05
 [466,] 1.440956e-05 5.268255e-05 6.176113e-06
 [467,] 3.509343e-05 3.417722e-05 7.937262e-06
 [468,] 1.836938e-05 6.688676e-05 1.117266e-05
 [469,] 6.171306e-05 3.490709e-05 1.701672e-05
 [470,] 4.730656e-05 4.689655e-05 1.970766e-05
 [471,] 4.903656e-05 4.668895e-05 2.029048e-05
 [472,] 1.242731e-05 3.513666e-05 3.742071e-06
 [473,] 3.745651e-05 3.448314e-05 8.246117e-06
 [474,] 1.247716e-05 3.562757e-05 3.742963e-06
 [475,] 3.786755e-05 3.455130e-05 8.294774e-06
 [476,] 1.215978e-05 3.573091e-05 3.723585e-06
 [477,] 2.897550e-05 3.478046e-05 6.811450e-06
 [478,] 4.064021e-05 3.531758e-05 8.509626e-06
 [479,] 4.827517e-05 5.019560e-05 2.328056e-05
 [480,] 4.827517e-05 5.003112e-05 2.333547e-05
 [481,] 1.239090e-05 3.447090e-05 3.743724e-06
 [482,] 1.236737e-05 3.474667e-05 3.739654e-06
 [483,] 4.996194e-05 5.093355e-05 2.516318e-05
 [484,] 5.600448e-05 5.235239e-05 2.931357e-05
 [485,] 1.606095e-05 4.658042e-05 5.790576e-06
 [486,] 4.013077e-05 3.761447e-05 7.992580e-06
 [487,] 1.618412e-05 4.617665e-05 5.811421e-06
 [488,] 6.069707e-05 3.612213e-05 1.867754e-05
 [489,] 4.915306e-05 5.209625e-05 2.565150e-05
 [490,] 1.190894e-05 3.928950e-05 4.016706e-06
 [491,] 1.222050e-05 3.711292e-05 3.747086e-06
 [492,] 5.368418e-05 3.940724e-05 1.438086e-05
 [493,] 3.847117e-05 3.668803e-05 1.216350e-05
 [494,] 1.903425e-05 4.884914e-05 6.582446e-06
 [495,] 1.304268e-05 4.542610e-05 3.890310e-06
 [496,] 3.326826e-04 1.053853e-04 2.196600e-04
 [497,] 4.231095e-05 4.382314e-05 1.179666e-05
 [498,] 2.293094e-05 4.921826e-05 8.114215e-06
 [499,] 2.022524e-04 1.012213e-04 1.402509e-04
 [500,] 3.686135e-05 3.777299e-05 8.162264e-06
 [501,] 2.400538e-05 3.931598e-05 8.149688e-06
 [502,] 6.553108e-05 4.175323e-05 1.295703e-05
 [503,] 6.434861e-05 4.004539e-05 1.150506e-05
 [504,] 3.884131e-05 3.819570e-05 8.324187e-06
 [505,] 1.806242e-05 5.021663e-05 4.985461e-06
 [506,] 2.343808e-05 3.937953e-05 8.019670e-06
 [507,] 3.880770e-05 3.826282e-05 8.311356e-06
 [508,] 2.371870e-05 3.937953e-05 8.120084e-06
 [509,] 2.521551e-05 4.005475e-05 8.895098e-06
 [510,] 2.586072e-05 3.986542e-05 8.959492e-06
 [511,] 3.831818e-04 1.239047e-04 3.468821e-04
 [512,] 2.586072e-05 3.996334e-05 9.047646e-06
 [513,] 3.649987e-05 3.806825e-05 8.006254e-06
 [514,] 2.399667e-05 5.032662e-05 6.482513e-06
 [515,] 2.347875e-05 5.012623e-05 6.346428e-06
 [516,] 2.399667e-05 5.012623e-05 6.450659e-06
 [517,] 2.503210e-05 5.012623e-05 6.600182e-06
 [518,] 3.583750e-04 1.247956e-04 3.187772e-04
 [519,] 2.526085e-05 4.019309e-05 9.145960e-06
 [520,] 2.524996e-05 4.968664e-05 6.579523e-06
 [521,] 2.605422e-05 4.847622e-05 6.678440e-06
 [522,] 2.728824e-05 4.883006e-05 6.925719e-06
 [523,] 3.458562e-04 1.220522e-04 3.169163e-04
 [524,] 1.264954e-05 4.526003e-05 4.662990e-06
 [525,] 3.449726e-05 3.762161e-05 7.779686e-06
 [526,] 3.563775e-04 1.176299e-04 3.002831e-04
 [527,] 2.302380e-05 4.159385e-05 8.948114e-06
 [528,] 3.423304e-04 1.185522e-04 2.946430e-04
 [529,] 3.492715e-04 1.193907e-04 3.032683e-04
 [530,] 2.329556e-05 4.145921e-05 9.013260e-06
 [531,] 3.230945e-04 1.159084e-04 2.672086e-04
 [532,] 3.308015e-05 3.755796e-05 7.593947e-06
 [533,] 3.173841e-04 1.150963e-04 2.601179e-04
 [534,] 3.173841e-04 1.150963e-04 2.601179e-04
 [535,] 3.173841e-04 1.150963e-04 2.601179e-04
 [536,] 3.111773e-04 1.150963e-04 2.559662e-04
 [537,] 3.895162e-05 4.722370e-05 1.692791e-05
 [538,] 2.437239e-05 4.180641e-05 9.410048e-06
 [539,] 3.444255e-05 4.722370e-05 1.503217e-05
 [540,] 1.610911e-04 8.089967e-05 1.556084e-04
 [541,] 2.773306e-04 1.159084e-04 2.357920e-04
 [542,] 3.250766e-05 3.700945e-05 7.599820e-06
 [543,] 2.773306e-04 1.117531e-04 2.212597e-04
 [544,] 2.773306e-04 1.101320e-04 2.156723e-04
 [545,] 4.263942e-05 4.426590e-05 1.148767e-05
 [546,] 2.486427e-05 4.053225e-05 9.364618e-06
 [547,] 2.773306e-04 1.055412e-04 2.001040e-04
 [548,] 2.478495e-05 4.005026e-05 9.068155e-06
 [549,] 3.173841e-04 1.048286e-04 2.203523e-04
 [550,] 2.827499e-04 1.048286e-04 2.008338e-04
 [551,] 2.709531e-05 3.642691e-05 6.890069e-06
 [552,] 2.882945e-04 1.020782e-04 1.965024e-04
 [553,] 2.674538e-05 3.668588e-05 6.808365e-06
 [554,] 2.385192e-05 3.982470e-05 8.413158e-06
 [555,] 2.385192e-05 3.982470e-05 8.413158e-06
 [556,] 2.882945e-04 1.013299e-04 1.939325e-04
 [557,] 1.750831e-05 4.162101e-05 4.952750e-06
 [558,] 2.939676e-04 9.700947e-05 1.836669e-04
 [559,] 2.991860e-04 9.296803e-05 1.725485e-04
 [560,] 3.111773e-04 9.679308e-05 1.916169e-04
 [561,] 3.051125e-04 1.009054e-04 1.984862e-04
 [562,] 3.509748e-04 1.060256e-04 2.508594e-04
 [563,] 3.562490e-04 1.043908e-04 2.549107e-04
 [564,] 4.240128e-04 9.731128e-05 2.506640e-04
 [565,] 4.444244e-04 9.315416e-05 2.499666e-04
 [566,] 4.621203e-04 9.256764e-05 2.376538e-04
 [567,] 4.650840e-04 9.256764e-05 2.345675e-04
 [568,] 1.530657e-05 4.750967e-05 5.286575e-06
 [569,] 1.324000e-05 6.115708e-05 5.002032e-06
 [570,] 2.265531e-05 4.687909e-05 7.466950e-06
 [571,] 1.238940e-05 2.970390e-05 3.893515e-06
 [572,] 1.383932e-05 3.003518e-05 4.530016e-06
 [573,] 1.351547e-05 3.031492e-05 4.459636e-06
 [574,] 3.580740e-05 3.004391e-05 1.134104e-05
 [575,] 3.767624e-05 3.009659e-05 1.196700e-05
 [576,] 1.302183e-05 2.955736e-05 4.166296e-06
 [577,] 3.674713e-05 2.950926e-05 1.096609e-05
 [578,] 3.540725e-05 3.026465e-05 1.154587e-05
 [579,] 1.592616e-04 3.925196e-05 6.834470e-05
 [580,] 1.305831e-05 3.030590e-05 9.550899e-05
 [581,] 1.482454e-05 4.487147e-05 4.905403e-06
 [582,] 1.195935e-05 2.942648e-05 3.799458e-06
 [583,] 1.236241e-05 3.015041e-05 3.227810e-05
 [584,] 2.128025e-05 2.959426e-05 6.684801e-06
 [585,] 1.319032e-05 3.051516e-05 1.802585e-04
 [586,] 2.288080e-05 2.970810e-05 7.254734e-06
 [587,] 4.906960e-05 3.235242e-05 9.733083e-03
 [588,] 1.322518e-05 3.335651e-05 4.609157e-06
 [589,] 1.684724e-04 4.772474e-05 8.116308e-05
 [590,] 1.025361e-04 4.762613e-05 4.865727e-05
 [591,] 1.231836e-04 4.136740e-05 5.726869e-05
 [592,] 4.868506e-05 3.901198e-05 9.104395e-06
 [593,] 4.897239e-05 3.901198e-05 9.133013e-06
 [594,] 5.357796e-05 3.916045e-05 9.562187e-06
 [595,] 4.928167e-05 3.847081e-05 9.238846e-06
 [596,] 1.847316e-05 3.588721e-05 5.220532e-06
 [597,] 1.426340e-04 3.914689e-05 6.101726e-05
 [598,] 4.707058e-05 3.267498e-05 1.245394e-02
 [599,] 1.872596e-05 3.591281e-05 5.234211e-06
 [600,] 1.484236e-05 4.437261e-05 4.902361e-06
 [601,] 5.171872e-05 4.155442e-05 1.062372e-05
 [602,] 1.995924e-04 4.780647e-05 9.803840e-05
 [603,] 7.180662e-03 4.659066e-05 2.561600e-03
 [604,] 2.010557e-05 4.671114e-05 1.080996e-05
 [605,] 4.991030e-05 3.573003e-05 4.410204e-06
 [606,] 4.991030e-05 3.534569e-05 4.393205e-06
 [607,] 3.047816e-05 4.535337e-05 1.158213e-05
 [608,] 1.196678e-05 3.421313e-05 3.869990e-06
 [609,] 1.277347e-04 4.866494e-05 6.883114e-05
 [610,] 4.229843e-05 3.886323e-05 9.443863e-06
 [611,] 2.057270e-03 3.306645e-05 2.358679e-04
 [612,] 9.271267e-03 4.663195e-05 3.257566e-03
 [613,] 2.239558e-04 3.425738e-05 1.072629e-05
 [614,] 4.429339e-03 3.292143e-05 4.165396e-04
 [615,] 2.346770e-05 4.703202e-05 7.800615e-06
 [616,] 1.598822e-05 3.641093e-05 4.919509e-06
 [617,] 1.700546e-04 4.123000e-05 7.995529e-05
 [618,] 1.952232e-05 6.360388e-05 9.075112e-06
 [619,] 1.376266e-04 4.175268e-05 6.543756e-05
 [620,] 2.086980e-05 5.213809e-05 2.046953e-05
 [621,] 1.399777e-04 4.005797e-05 6.237220e-05
 [622,] 2.372415e-04 4.773096e-05 1.147594e-04
 [623,] 5.714098e-05 4.102928e-05 1.136594e-05
 [624,] 1.477142e-04 4.989453e-05 8.852670e-05
 [625,] 1.477142e-04 4.599201e-05 8.004064e-05
 [626,] 2.100531e-05 4.872359e-05 1.842241e-05
 [627,] 2.100531e-05 4.872359e-05 1.842241e-05
 [628,] 2.074297e-05 4.867969e-05 1.701097e-05
 [629,] 1.497814e-04 3.959810e-05 6.595190e-05
 [630,] 6.580643e-04 5.435838e-05 1.889045e-01
 [631,] 7.315356e-03 4.691477e-05 2.726020e-03
 [632,] 8.716127e-03 4.677419e-05 3.054912e-03
 [633,] 7.971793e-03 4.672643e-05 2.858219e-03
 [634,] 1.656859e-03 3.348987e-05 4.391981e-04
 [635,] 2.181435e-05 4.951763e-05 2.303327e-05
 [636,] 5.748214e-05 4.295079e-05 1.287193e-05
 [637,] 7.550047e-03 4.643191e-05 2.589992e-03
 [638,] 1.139748e-04 3.980828e-05 5.005531e-05
 [639,] 3.315846e-03 4.713628e-05 1.361037e-03
 [640,] 5.855993e-05 4.305403e-05 1.312059e-05
 [641,] 3.315846e-03 4.711153e-05 1.356172e-03
 [642,] 8.741321e-05 3.152068e-05 1.769373e-02
 [643,] 8.056080e-05 3.166032e-05 1.630484e-02
 [644,] 5.963275e-05 4.224335e-05 1.257543e-05
 [645,] 5.331739e-03 4.643637e-05 1.879637e-03
 [646,] 1.530161e-04 4.134978e-05 7.225291e-05
 [647,] 1.503368e-04 4.126018e-05 7.071646e-05
 [648,] 2.022778e-05 4.968238e-05 1.417791e-05
 [649,] 2.128701e-05 3.881320e-05 7.434633e-06
 [650,] 1.280032e-04 3.430016e-05 7.280713e-02
 [651,] 3.139487e-03 4.620586e-05 1.122197e-03
 [652,] 2.752580e-05 4.353481e-05 1.212687e-05
 [653,] 1.991233e-03 4.452666e-05 5.656446e-04
 [654,] 1.112586e-04 3.864260e-05 4.700778e-05
 [655,] 4.192399e-05 3.757959e-05 1.456143e-05
 [656,] 1.339298e-04 3.740754e-05 5.387207e-05
 [657,] 1.088098e-04 3.703703e-05 4.271099e-05
 [658,] 1.896769e-05 3.678058e-05 5.277171e-06
 [659,] 1.368857e-04 3.387032e-05 3.344761e-05
 [660,] 5.173875e-05 4.010899e-05 9.872219e-06
 [661,] 2.008514e-05 3.748373e-05 5.789868e-06
 [662,] 1.511287e-05 4.603803e-05 4.932235e-06
 [663,] 5.262042e-05 4.053672e-05 1.029431e-05
 [664,] 3.418571e-05 5.024582e-05 1.355295e-05
 [665,] 5.090604e-05 4.107323e-05 1.045387e-05
 [666,] 1.039050e-04 3.952623e-05 4.549482e-05
 [667,] 9.856048e-05 3.895085e-05 4.210742e-05
 [668,] 4.353987e-05 4.021599e-05 8.884783e-06
 [669,] 1.711954e-04 3.344108e-05 5.861414e-05
 [670,] 4.513002e-05 4.164362e-05 9.961316e-06
 [671,] 1.138702e-04 3.615422e-05 4.268167e-05
 [672,] 5.031523e-05 4.088908e-05 1.027836e-05
 [673,] 2.976960e-03 4.363332e-05 6.713466e-04
 [674,] 3.328901e-03 4.359476e-05 7.170341e-04
 [675,] 1.740213e-04 3.477448e-05 4.376138e-05
 [676,] 3.063674e-03 4.359870e-05 6.824081e-04
 [677,] 1.053515e-04 4.012481e-05 4.749505e-05
 [678,] 1.511478e-03 4.491584e-05 4.845207e-04
 [679,] 1.553548e-03 4.399507e-05 4.268373e-04
 [680,] 4.741984e-05 3.987296e-05 9.395481e-06
 [681,] 5.373747e-05 4.004189e-05 1.019286e-05
 [682,] 6.954515e-04 3.091064e-05 1.693145e-01
 [683,] 2.210936e-03 4.450815e-05 6.285773e-04
 [684,] 1.004555e-04 3.655014e-05 3.868037e-05
 [685,] 2.028090e-03 4.447465e-05 5.774501e-04
 [686,] 1.004555e-04 3.652413e-05 3.862673e-05
 [687,] 2.345293e-03 4.440851e-05 6.504469e-04
 [688,] 2.804640e-04 3.001714e-05 4.833714e-02
 [689,] 2.804640e-04 2.995340e-05 4.632561e-02
 [690,] 1.376454e-04 3.253265e-05 4.376974e-05
 [691,] 4.852840e-05 3.875902e-05 9.059842e-06
 [692,] 5.602485e-04 3.104344e-05 1.548780e-01
 [693,] 1.916043e-03 4.438384e-05 5.392757e-04
 [694,] 5.965281e-04 3.099797e-05 1.615727e-01
 [695,] 2.210936e-03 4.448207e-05 6.258060e-04
 [696,] 9.313180e-05 3.850899e-05 3.926765e-05
 [697,] 1.006670e-04 3.878149e-05 4.311467e-05
 [698,] 1.344466e-04 3.026764e-05 1.875229e-02
 [699,] 1.459983e-04 3.026764e-05 2.035354e-02
 [700,] 1.082112e-04 3.838676e-05 4.563093e-05
 [701,] 1.099980e-04 3.823392e-05 4.608290e-05
 [702,] 9.545378e-05 3.816466e-05 3.967665e-05
 [703,] 5.807335e-05 3.932624e-05 1.030072e-05
 [704,] 1.573770e-04 3.019537e-05 2.099539e-02
 [705,] 5.951734e-05 3.909419e-05 1.029086e-05
 [706,] 1.605281e-05 4.200519e-05 6.873198e-06
 [707,] 6.050723e-05 3.971718e-05 1.088070e-05
 [708,] 9.249312e-05 3.739831e-05 3.712347e-05
 [709,] 1.058616e-04 2.994632e-05 1.200550e-02
 [710,] 6.084285e-05 4.029332e-05 1.137146e-05
 [711,] 1.184810e-05 2.952051e-05 3.757460e-06
 [712,] 1.650625e-05 4.136807e-05 6.921372e-06
 [713,] 5.823615e-05 4.001004e-05 1.083332e-05
 [714,] 8.368462e-05 3.340425e-05 2.202048e-05
 [715,] 5.887131e-05 4.162359e-05 1.214091e-05
 [716,] 8.675862e-05 2.950604e-05 7.386182e-03
 [717,] 4.577364e-05 3.892129e-05 1.718901e-05
 [718,] 5.870531e-05 4.242105e-05 1.272228e-05
 [719,] 1.569950e-05 4.311080e-05 6.986412e-06
 [720,] 9.682530e-05 3.684966e-05 3.796610e-05
 [721,] 8.379910e-04 4.474033e-05 2.729585e-04
 [722,] 6.242161e-05 4.242105e-05 1.318579e-05
 [723,] 4.804651e-05 2.932753e-05 3.287082e-03
 [724,] 7.616509e-05 3.442316e-05 2.210121e-05
 [725,] 3.262077e-05 2.939940e-05 2.485666e-03
 [726,] 7.178512e-04 4.449894e-05 2.277769e-04
 [727,] 1.552394e-05 3.339110e-05 5.182985e-06
 [728,] 3.262077e-05 2.959214e-05 3.051813e-03
 [729,] 6.196700e-05 3.375746e-05 1.783180e-05
 [730,] 6.248473e-05 3.387768e-05 1.792481e-05
 [731,] 6.196700e-05 3.389276e-05 1.797010e-05
 [732,] 3.135490e-05 3.808068e-05 1.260823e-05
 [733,] 8.684066e-05 3.783823e-05 3.574598e-05
 [734,] 3.140894e-05 2.974416e-05 3.250538e-03
 [735,] 2.508348e-05 2.977221e-05 2.654741e-03
 [736,] 8.169389e-05 3.975092e-05 3.620293e-05
 [737,] 8.103067e-05 4.020279e-05 3.647497e-05
 [738,] 8.228139e-05 4.001795e-05 3.682385e-05
 [739,] 2.980817e-05 4.111124e-05 1.280050e-05
 [740,] 8.551572e-05 3.937051e-05 3.733075e-05
 [741,] 2.980817e-05 4.130434e-05 1.285104e-05
 [742,] 3.054700e-05 4.130434e-05 1.320805e-05
 [743,] 2.802836e-05 4.189549e-05 1.215247e-05
 [744,] 2.944119e-05 4.172338e-05 1.277978e-05
 [745,] 3.181945e-05 4.272958e-05 1.422851e-05
 [746,] 4.298603e-05 2.943014e-05 2.101038e-03
 [747,] 3.096599e-05 4.250359e-05 1.373449e-05
 [748,] 3.062975e-05 4.266719e-05 1.358576e-05
 [749,] 2.980817e-05 4.272958e-05 1.321139e-05
 [750,] 8.819205e-05 4.090788e-05 4.070989e-05
 [751,] 3.080104e-05 4.336522e-05 1.385137e-05
 [752,] 3.080104e-05 4.269172e-05 1.367811e-05
 [753,] 8.850043e-05 4.128667e-05 4.137023e-05
 [754,] 2.731300e-05 4.769764e-05 1.290859e-05
 [755,] 1.121171e-04 5.184489e-05 6.948084e-05
 [756,] 1.178325e-04 4.954762e-05 6.977434e-05
 [757,] 2.346249e-05 5.002966e-05 7.096214e-06
 [758,] 1.216398e-04 5.326565e-05 7.820960e-05
 [759,] 1.190996e-05 3.021278e-05 3.852726e-05
 [760,] 1.062144e-04 2.946715e-05 2.591291e-05
 [761,] 1.062144e-04 2.954839e-05 2.640665e-05
 [762,] 1.062144e-04 2.954839e-05 2.640665e-05
 [763,] 1.062144e-04 2.951446e-05 2.621121e-05
 [764,] 1.337330e-04 2.951446e-05 3.182507e-05
 [765,] 6.859147e-05 6.639148e-05 4.602889e-05
 [766,] 1.062144e-04 2.949366e-05 2.608428e-05
 [767,] 1.039253e-04 2.962607e-05 2.632313e-05
 [768,] 1.088036e-04 2.945440e-05 2.635219e-05
 [769,] 1.062144e-04 2.942825e-05 2.563558e-05
 [770,] 1.039253e-04 2.942825e-05 2.517288e-05
 [771,] 1.062144e-04 2.942825e-05 2.563558e-05
 [772,] 2.234301e-05 4.989721e-05 6.862749e-06
 [773,] 2.167544e-05 4.554434e-05 1.052570e-05
 [774,] 2.354679e-05 4.993392e-05 7.118839e-06
 [775,] 2.258959e-05 4.982808e-05 6.904996e-06
 [776,] 9.952464e-05 2.954967e-05 2.500524e-05
 [777,] 2.346249e-05 4.998270e-05 7.096574e-06
 [778,] 2.328896e-05 5.005673e-05 7.054148e-06
 [779,] 2.392188e-05 5.054042e-05 7.157915e-06
 [780,] 2.021542e-05 4.160241e-05 7.516347e-06
 [781,] 9.169410e-05 4.963387e-05 5.318940e-05
 [782,] 2.801748e-05 2.979799e-05 8.863564e-06
 [783,] 2.835392e-05 2.982238e-05 8.985247e-06
 [784,] 1.089121e-04 5.140690e-05 6.669654e-05
 [785,] 2.801748e-05 3.011528e-05 9.104812e-06
 [786,] 2.908256e-05 3.002202e-05 9.292703e-06
 [787,] 2.962933e-05 3.020218e-05 9.590562e-06
 [788,] 3.720349e-05 3.085994e-05 1.216336e-05
 [789,] 3.217980e-05 3.118406e-05 1.102346e-05
 [790,] 4.394968e-05 4.571908e-05 1.213324e-05
 [791,] 3.502401e-05 2.999218e-05 1.053108e-05
 [792,] 1.874247e-05 2.943753e-05 5.607816e-06
 [793,] 3.326692e-05 5.151235e-05 9.087146e-06
 [794,] 1.994371e-05 3.938102e-05 7.591701e-06
 [795,] 2.007158e-05 3.913888e-05 7.618262e-06
 [796,] 2.043316e-05 3.906033e-05 7.774797e-06
 [797,] 3.298460e-05 5.178866e-05 8.986376e-06
 [798,] 2.019261e-05 3.930195e-05 7.686127e-06
 [799,] 2.019261e-05 3.930195e-05 7.686127e-06
 [800,] 3.355338e-05 5.172242e-05 9.126548e-06
 [801,] 3.355338e-05 5.201883e-05 9.134282e-06
 [802,] 1.558920e-05 2.963417e-05 4.847741e-06
 [803,] 3.450846e-05 5.611200e-05 1.042794e-05
 [804,] 2.313378e-05 3.792974e-05 8.747284e-06
 [805,] 1.572258e-05 2.965217e-05 4.911681e-06
 [806,] 3.481315e-05 5.616707e-05 1.054953e-05
 [807,] 3.420821e-05 5.638432e-05 1.036364e-05
 [808,] 3.500288e-05 5.764494e-05 1.064553e-05
 [809,] 8.361169e-05 3.901947e-05 3.550131e-05
 [810,] 8.249023e-05 3.854964e-05 3.425761e-05
 [811,] 3.451089e-05 5.995540e-05 1.051305e-05
 [812,] 3.469529e-05 6.335744e-05 1.106127e-05
 [813,] 8.014332e-05 3.893729e-05 3.360922e-05
 [814,] 1.655102e-05 3.020679e-05 5.341315e-06
 [815,] 3.195017e-05 3.331337e-05 9.586631e-06
 [816,] 2.532593e-05 3.338362e-05 7.895771e-06
 [817,] 5.187005e-05 3.687453e-05 1.984942e-05
 [818,] 2.310884e-05 4.478629e-05 7.695823e-06
 [819,] 2.512553e-05 4.714925e-05 1.053646e-05
 [820,] 2.179859e-05 6.365527e-05 9.851859e-06
 [821,] 1.850248e-05 4.097407e-05 6.553157e-06
 [822,] 1.629856e-05 1.021854e-04 7.827724e-06
 [823,] 2.151851e-05 5.238278e-05 8.620673e-06
 [824,] 2.121041e-05 4.482606e-05 8.178747e-06
 [825,] 2.135096e-05 4.260708e-05 8.007093e-06
 [826,] 1.897927e-05 5.576197e-05 8.523620e-06
 [827,] 2.258146e-05 5.495241e-05 9.909193e-06
 [828,] 4.110461e-05 4.510082e-05 1.682561e-05
 [829,] 1.745003e-05 6.583919e-05 8.050922e-06
 [830,] 1.683995e-05 4.594408e-05 5.717273e-06
 [831,] 1.702389e-05 6.628535e-05 7.766364e-06
 [832,] 1.684393e-05 4.618024e-05 5.740287e-06
 [833,] 2.079507e-05 4.633789e-05 8.116553e-06
 [834,] 1.684884e-05 4.618024e-05 5.756672e-06
 [835,] 1.685467e-05 4.583333e-05 5.762529e-06
 [836,] 1.689658e-05 4.583333e-05 5.848130e-06
 [837,] 1.812079e-05 4.278468e-05 6.249520e-06
 [838,] 1.687679e-05 4.583333e-05 5.812227e-06
 [839,] 1.687679e-05 4.583333e-05 5.812227e-06
 [840,] 1.685467e-05 4.571110e-05 5.758688e-06
 [841,] 1.686829e-05 4.571110e-05 5.790790e-06
 [842,] 4.500630e-05 5.040620e-05 2.062831e-05
 [843,] 1.686829e-05 4.571110e-05 5.790790e-06
 [844,] 1.688481e-05 4.571110e-05 5.823289e-06
 [845,] 1.702722e-05 4.571110e-05 6.016742e-06
 [846,] 1.702722e-05 4.571110e-05 6.016742e-06
 [847,] 1.686829e-05 4.583333e-05 5.794776e-06
 [848,] 2.107823e-05 4.601279e-05 8.278732e-06
 [849,] 2.144423e-05 4.359275e-05 8.229356e-06
 [850,] 2.101965e-05 4.464062e-05 8.087008e-06
 [851,] 2.096205e-05 4.464062e-05 8.049915e-06
 [852,] 1.686142e-05 4.328013e-05 5.690216e-06
 [853,] 2.090542e-05 4.437034e-05 7.978981e-06
 [854,] 5.158469e-05 9.906481e-05 4.292954e-05
 [855,] 2.079507e-05 4.426563e-05 7.897577e-06
 [856,] 1.770409e-05 6.004155e-05 7.931044e-06
 [857,] 1.758851e-05 5.901486e-05 7.792908e-06
 [858,] 2.079507e-05 4.426563e-05 7.897577e-06
 [859,] 4.250907e-05 4.211995e-05 1.556062e-05
 [860,] 1.684393e-05 4.416053e-05 5.673891e-06
 [861,] 3.336534e-05 4.664173e-05 1.039711e-05
 [862,] 5.361058e-05 9.759321e-05 4.426244e-05
 [863,] 1.692291e-05 4.361133e-05 5.878603e-06
 [864,] 2.131621e-05 4.437034e-05 8.237936e-06
 [865,] 2.131621e-05 4.437034e-05 8.237936e-06
 [866,] 1.684884e-05 4.304199e-05 5.651561e-06
 [867,] 1.975891e-05 7.675342e-05 1.085709e-05
 [868,] 1.683688e-05 4.498645e-05 5.670762e-06
 [869,] 1.772606e-05 6.081716e-05 7.997303e-06
 [870,] 1.685467e-05 4.455864e-05 5.718458e-06
 [871,] 1.685467e-05 4.445900e-05 5.715262e-06
 [872,] 1.684884e-05 4.501018e-05 5.715348e-06
 [873,] 1.724519e-05 4.361487e-05 6.027889e-06
 [874,] 1.684884e-05 4.490873e-05 5.712199e-06
 [875,] 2.084977e-05 4.581868e-05 8.090568e-06
 [876,] 2.084977e-05 4.581868e-05 8.090568e-06
 [877,] 1.684393e-05 4.477110e-05 5.694221e-06
 [878,] 1.684393e-05 4.477110e-05 5.694221e-06
 [879,] 2.125374e-05 4.593545e-05 8.371219e-06
 [880,] 1.711576e-05 6.200393e-05 7.586195e-06
 [881,] 1.684884e-05 4.501018e-05 5.715348e-06
 [882,] 2.125374e-05 4.593545e-05 8.371219e-06
 [883,] 1.878619e-05 7.768409e-05 1.013311e-05
 [884,] 2.113780e-05 4.604123e-05 8.305357e-06
 [885,] 1.683351e-05 4.458621e-05 5.629477e-06
 [886,] 4.594689e-05 4.130705e-05 1.613954e-05
 [887,] 1.684884e-05 4.469668e-05 5.705598e-06
 [888,] 2.113780e-05 4.573141e-05 8.266391e-06
 [889,] 2.107823e-05 4.573141e-05 8.227186e-06
 [890,] 3.960239e-05 4.451009e-05 1.442262e-05
 [891,] 1.683688e-05 4.469668e-05 5.660850e-06
 [892,] 1.683474e-05 4.469668e-05 5.646558e-06
 [893,] 1.683474e-05 4.469668e-05 5.646558e-06
 [894,] 1.551443e-05 4.030747e-05 4.843462e-06
 [895,] 1.683474e-05 4.479676e-05 5.649424e-06
 [896,] 1.683474e-05 4.451567e-05 5.640062e-06
 [897,] 1.683474e-05 4.461354e-05 5.642864e-06
 [898,] 1.683474e-05 4.461354e-05 5.642864e-06
 [899,] 1.683474e-05 4.461354e-05 5.642864e-06
 [900,] 1.683474e-05 4.461354e-05 5.642864e-06
 [901,] 1.684393e-05 4.440766e-05 5.679989e-06
 [902,] 1.684393e-05 4.440766e-05 5.679989e-06
 [903,] 1.683995e-05 4.440766e-05 5.665337e-06
 [904,] 1.684884e-05 4.440766e-05 5.694955e-06
 [905,] 1.683995e-05 4.461354e-05 5.671499e-06
 [906,] 5.066211e-05 4.229807e-05 1.868126e-05
 [907,] 2.096205e-05 4.532267e-05 8.102770e-06
 [908,] 1.700910e-05 4.474912e-05 5.834998e-06
 [909,] 2.113780e-05 4.510304e-05 8.194805e-06
 [910,] 1.700910e-05 4.474912e-05 5.834998e-06
 [911,] 1.694846e-05 4.547572e-05 5.678383e-06
 [912,] 2.052731e-05 4.608075e-05 7.871086e-06
 [913,] 2.113780e-05 4.513658e-05 8.190584e-06
 [914,] 2.119227e-05 4.513658e-05 8.225428e-06
 [915,] 1.703199e-05 4.505701e-05 5.881149e-06
 [916,] 1.702009e-05 4.477500e-05 5.851109e-06
 [917,] 1.702009e-05 4.487243e-05 5.854598e-06
 [918,] 1.703199e-05 4.477500e-05 5.868668e-06
 [919,] 1.703199e-05 4.477500e-05 5.868668e-06
 [920,] 1.702009e-05 4.459877e-05 5.842713e-06
 [921,] 1.704482e-05 4.459877e-05 5.877767e-06
 [922,] 1.702876e-05 4.423360e-05 5.840029e-06
 [923,] 2.184620e-05 4.451372e-05 8.535186e-06
 [924,] 1.726557e-05 4.416329e-05 6.085405e-06
 [925,] 1.646229e-05 4.317683e-05 5.654024e-06
 [926,] 3.285413e-05 4.892189e-05 1.220559e-05
 [927,] 2.286552e-05 4.253217e-05 8.783039e-06
 [928,] 1.715859e-05 4.213095e-05 5.883573e-06
 [929,] 1.635815e-05 4.259121e-05 5.561715e-06
 [930,] 1.469722e-05 4.811586e-05 5.517959e-06
 [931,] 1.598023e-05 4.244672e-05 5.031366e-06
 [932,] 1.670869e-05 4.092631e-05 6.683576e-06
 [933,] 1.283334e-05 5.613380e-05 4.554246e-06
 [934,] 1.288959e-05 4.796923e-05 4.499050e-06
 [935,] 1.292416e-05 4.921048e-05 4.552269e-06
 [936,] 1.183336e-05 5.851008e-05 3.877896e-06
 [937,] 1.263507e-05 5.426549e-05 4.204053e-06
 [938,] 1.262578e-05 5.438508e-05 4.214910e-06
 [939,] 1.188698e-05 5.953599e-05 3.859310e-06
 [940,] 1.530541e-05 4.144586e-05 5.011011e-06
 [941,] 2.505022e-05 4.629208e-05 8.484243e-06
 [942,] 2.109409e-05 5.235091e-05 6.258302e-06
 [943,] 1.264575e-05 5.231258e-05 4.181553e-06
 [944,] 1.530500e-05 4.138654e-05 5.014675e-06
 [945,] 1.265784e-05 4.707009e-05 4.141041e-06
 [946,] 1.210584e-05 6.617666e-05 3.825713e-06
 [947,] 2.115073e-05 5.408603e-05 6.514819e-06
 [948,] 1.530541e-05 4.153023e-05 5.012410e-06
 [949,] 1.276310e-05 5.333713e-05 4.237670e-06
 [950,] 1.530500e-05 4.149982e-05 5.016590e-06
 [951,] 1.530500e-05 4.145089e-05 5.015734e-06
 [952,] 1.592399e-05 4.930800e-05 5.931703e-06
 [953,] 1.279020e-05 5.448325e-05 3.820431e-06
 [954,] 1.190977e-05 6.328294e-05 3.978644e-06
 [955,] 1.530541e-05 4.154699e-05 5.012664e-06
 [956,] 1.274579e-05 5.411780e-05 4.260728e-06
 [957,] 1.530561e-05 4.125431e-05 5.017011e-06
 [958,] 1.504141e-05 4.817077e-05 4.935569e-06
 [959,] 1.686291e-05 6.619304e-05 5.468126e-06
 [960,] 3.931257e-05 4.360562e-05 1.060623e-05
 [961,] 1.990144e-05 4.827833e-05 5.046016e-06
 [962,] 1.761696e-05 6.315223e-05 5.463790e-06
 [963,] 1.786017e-05 6.272757e-05 5.570971e-06
 [964,] 2.262818e-05 7.284354e-05 7.696518e-06
 [965,] 2.400482e-05 6.851312e-05 7.567077e-06
 [966,] 2.443835e-05 7.073610e-05 8.218696e-06
 [967,] 2.472168e-05 7.127310e-05 8.388372e-06
 [968,] 2.612638e-05 7.184523e-05 8.871343e-06
 [969,] 2.710212e-05 7.041456e-05 9.018909e-06
 [970,] 1.580164e-05 5.371284e-05 4.591426e-06
 [971,] 4.849111e-05 5.226942e-05 1.133904e-05
 [972,] 3.898312e-05 5.951955e-05 2.329310e-05
 [973,] 4.101674e-05 6.874942e-05 1.355927e-05
 [974,] 2.875040e-05 6.846915e-05 9.395224e-06
 [975,] 4.103923e-05 7.398062e-05 1.551587e-05
 [976,] 3.979027e-05 7.215533e-05 1.449360e-05
 [977,] 5.016173e-05 5.511184e-05 1.303012e-05
 [978,] 4.926118e-05 4.597426e-05 1.046579e-05
 [979,] 5.016173e-05 5.491941e-05 1.296298e-05
 [980,] 4.530446e-05 4.616606e-05 9.887698e-06
 [981,] 2.736393e-05 9.221899e-05 1.256913e-05
 [982,] 2.698620e-05 9.011413e-05 1.197328e-05
 [983,] 2.578882e-05 8.512263e-05 1.115422e-05
 [984,] 2.644671e-05 8.500065e-05 1.105672e-05
 [985,] 1.613465e-05 6.231125e-05 5.058221e-06
 [986,] 3.265512e-05 7.084099e-05 1.253706e-05
 [987,] 3.917032e-05 9.144673e-05 1.855735e-05
 [988,] 2.809297e-05 9.281343e-05 1.287258e-05
 [989,] 1.640894e-05 4.401299e-05 5.130086e-06
 [990,] 2.640228e-05 8.621253e-05 1.111904e-05
 [991,] 2.640228e-05 8.541554e-05 1.101321e-05
 [992,] 6.430219e-05 5.881425e-05 4.046374e-05
 [993,] 2.550144e-05 9.303232e-05 1.143307e-05
 [994,] 3.109041e-05 7.111003e-05 1.132088e-05
 [995,] 3.714822e-05 9.202166e-05 1.772040e-05
 [996,] 3.714822e-05 9.290080e-05 1.791429e-05
 [997,] 2.258605e-05 5.700897e-05 8.554315e-06
 [998,] 1.737533e-05 4.154388e-05 5.358987e-06
 [999,] 1.778320e-05 4.663464e-05 5.304406e-06
[1000,] 3.250248e-05 5.080228e-05 1.041768e-05
[1001,] 3.970359e-05 4.619501e-05 9.213507e-06
[1002,] 2.276617e-05 5.759881e-05 8.637393e-06
[1003,] 3.386348e-05 6.155533e-05 1.286070e-05
[1004,] 5.916900e-05 7.542281e-05 3.426579e-05
[1005,] 4.238872e-05 4.515774e-05 1.127286e-05
[1006,] 2.102390e-05 3.514435e-05 6.774722e-06
[1007,] 3.627640e-05 5.057182e-05 1.349210e-05
[1008,] 8.397003e-05 3.496398e-05 2.274770e-05
[1009,] 8.536968e-05 3.495056e-05 2.327128e-05
[1010,] 8.397003e-05 3.493394e-05 2.349980e-05
[1011,] 8.438686e-05 3.516823e-05 2.565144e-05
[1012,] 1.513323e-05 3.418629e-05 5.082685e-06
[1013,] 8.050228e-05 3.506376e-05 2.400677e-05
[1014,] 8.478030e-05 3.511213e-05 2.548199e-05
[1015,] 3.134330e-05 4.811908e-05 1.604734e-05
[1016,] 1.540107e-05 9.065469e-05 1.215394e-05
[1017,] 2.017546e-05 4.790955e-05 9.242019e-06
[1018,] 1.372540e-05 3.716330e-05 4.459871e-06
[1019,] 2.983762e-05 4.213789e-05 9.253386e-06
[1020,] 2.344895e-05 4.829638e-05 6.536010e-06
[1021,] 2.912845e-05 3.900594e-05 9.491413e-06
[1022,] 2.864711e-05 3.912833e-05 9.441170e-06
[1023,] 1.015107e-04 3.563941e-05 2.499801e-05
[1024,] 4.244565e-05 3.863667e-05 8.767936e-06
[1025,] 4.519708e-05 3.877278e-05 9.106614e-06
[1026,] 9.820671e-05 3.571028e-05 3.047762e-05
[1027,] 4.126128e-05 3.897719e-05 8.569588e-06
[1028,] 4.519708e-05 3.870445e-05 9.121384e-06
[1029,] 4.519708e-05 3.870445e-05 9.121384e-06
[1030,] 4.519708e-05 3.870445e-05 9.121384e-06
[1031,] 4.571717e-05 4.034838e-05 2.124828e-05
[1032,] 4.519708e-05 3.959233e-05 8.941543e-06
[1033,] 1.419342e-05 3.640361e-05 4.598790e-06
[1034,] 4.274905e-05 3.863667e-05 8.808725e-06
[1035,] 3.134286e-05 4.876956e-05 7.972226e-06
[1036,] 4.328295e-05 3.903768e-05 1.928118e-05
[1037,] 1.315129e-05 3.559456e-05 3.938336e-06
[1038,] 3.683970e-05 3.928756e-05 1.161293e-05
[1039,] 2.361942e-05 1.014736e-04 1.477579e-05
[1040,] 4.309035e-05 3.905163e-05 8.772241e-06
[1041,] 1.315129e-05 3.292033e-05 4.001120e-06
[1042,] 3.578839e-05 3.928318e-05 1.134237e-05
[1043,] 4.244565e-05 3.905762e-05 8.653606e-06
[1044,] 4.383476e-05 3.876231e-05 1.944037e-05
[1045,] 4.211266e-05 3.898597e-05 8.623265e-06
[1046,] 4.244565e-05 3.898597e-05 8.666916e-06
[1047,] 2.329038e-05 1.001448e-04 1.488420e-05
[1048,] 1.193146e-05 8.429987e-05 4.768334e-06
[1049,] 2.779267e-05 3.811456e-05 6.158029e-06
[1050,] 3.447358e-05 4.699633e-05 9.466130e-06
[1051,] 6.574191e-05 3.995288e-05 2.590689e-05
[1052,] 4.383476e-05 3.706496e-05 1.841124e-05
[1053,] 2.667108e-05 8.070531e-05 1.073947e-05
[1054,] 6.781103e-05 4.292352e-05 3.290257e-05
[1055,] 4.622674e-05 5.775449e-05 2.729369e-05
[1056,] 2.655294e-05 3.470406e-05 9.751254e-06
[1057,] 1.338278e-05 8.662057e-05 6.208562e-06
[1058,] 1.494671e-05 3.541297e-05 4.364110e-06
[1059,] 3.710612e-05 3.824037e-05 8.124664e-06
[1060,] 3.706221e-05 3.842031e-05 8.089751e-06
[1061,] 2.703261e-05 4.382970e-05 1.016755e-05
[1062,] 2.778388e-05 4.374604e-05 1.050694e-05
[1063,] 2.740003e-05 4.370867e-05 1.031567e-05
[1064,] 2.199589e-05 5.190968e-05 1.094133e-05
[1065,] 2.286137e-05 2.437890e-04 2.235627e-05
[1066,] 1.859803e-05 1.582504e-04 1.320061e-05
[1067,] 1.859803e-05 1.680636e-04 1.358168e-05
[1068,] 1.607565e-05 5.094770e-05 6.430256e-06
[1069,] 2.753356e-05 3.890792e-05 6.367052e-06
[1070,] 2.153841e-05 2.043859e-04 2.139629e-05
[1071,] 2.445140e-05 3.717262e-05 5.966978e-06
[1072,] 2.806125e-05 1.399631e-04 1.446716e-05
[1073,] 1.525736e-05 5.008880e-05 5.930422e-06
[1074,] 6.028056e-05 4.195052e-05 2.238256e-05
[1075,] 3.166611e-05 4.032196e-05 7.233675e-06
[1076,] 4.268009e-05 4.423866e-05 1.246699e-05
[1077,] 9.552523e-05 4.627854e-05 2.527116e-05
[1078,] 3.733810e-05 3.629978e-05 8.438467e-06
[1079,] 2.078641e-05 3.893667e-05 6.213567e-06
[1080,] 4.886347e-05 4.909810e-05 2.331591e-05
[1081,] 3.339931e-05 3.532256e-05 7.904717e-06
[1082,] 4.056534e-05 3.547134e-05 1.662765e-05
[1083,] 3.044120e-05 5.030524e-05 1.435842e-05
[1084,] 2.021400e-05 3.834131e-05 6.157715e-06
[1085,] 3.568666e-05 3.027732e-05 1.062123e-05
[1086,] 4.537010e-05 1.019757e-04 5.875740e-05
[1087,] 1.933159e-05 4.581935e-05 7.385600e-06
[1088,] 2.877790e-05 4.701271e-05 1.270789e-05
[1089,] 5.014691e-05 4.949321e-05 2.437366e-05
[1090,] 2.573539e-05 3.421791e-05 8.346670e-06
[1091,] 2.532921e-05 3.421791e-05 8.216079e-06
[1092,] 1.226736e-04 3.109653e-05 4.040476e-05
[1093,] 7.294094e-05 3.016825e-05 1.945643e-05
[1094,] 4.054350e-05 4.030123e-05 9.165637e-06
[1095,] 6.982589e-05 3.033931e-05 1.778909e-05
[1096,] 6.982589e-05 3.065734e-05 1.699046e-05
[1097,] 6.837290e-05 3.035948e-05 1.739217e-05
[1098,] 1.503973e-05 4.009357e-05 5.322469e-06
[1099,] 6.018582e-05 3.575368e-05 1.176535e-05
[1100,] 1.510098e-05 3.726348e-05 5.242493e-06
[1101,] 4.347119e-05 3.109846e-05 1.077508e-05
[1102,] 1.404580e-04 3.078855e-05 3.083562e-05
[1103,] 5.688232e-05 4.302324e-05 1.915514e-05
[1104,] 3.081795e-05 5.669172e-05 1.481054e-05
[1105,] 3.134189e-05 5.440377e-05 1.484105e-05
[1106,] 1.439471e-04 3.080340e-05 3.196486e-05
[1107,] 3.081795e-05 5.659634e-05 1.479108e-05
[1108,] 1.349296e-04 3.068411e-05 3.068959e-05
[1109,] 3.288172e-05 5.443251e-05 1.589895e-05
[1110,] 3.295690e-05 5.634471e-05 1.626392e-05
[1111,] 1.304879e-04 3.050643e-05 3.068763e-05
[1112,] 8.936041e-05 4.796579e-05 2.322730e-05
[1113,] 3.131773e-05 5.606863e-05 1.503846e-05
[1114,] 1.330664e-04 3.077792e-05 2.991815e-05
[1115,] 5.190552e-05 4.761832e-05 1.880226e-05
[1116,] 1.055608e-04 4.883983e-05 2.981481e-05
[1117,] 1.122105e-04 3.082564e-05 2.598943e-05
[1118,] 5.139437e-05 4.829618e-05 1.914286e-05
[1119,] 4.994925e-05 4.685884e-05 1.762224e-05
[1120,] 2.168884e-05 3.973174e-05 9.074220e-06
[1121,] 3.092173e-05 5.800873e-05 1.515551e-05
[1122,] 1.519663e-05 4.198409e-05 5.532433e-06
[1123,] 1.422823e-05 3.015032e-05 4.526681e-06
[1124,] 3.072448e-05 5.762801e-05 1.491958e-05
[1125,] 1.297663e-05 3.509230e-05 4.194619e-06
[1126,] 2.939608e-05 5.771700e-05 1.391778e-05
[1127,] 5.720793e-05 7.717985e-05 3.855060e-05
[1128,] 3.361907e-05 4.159962e-05 1.031485e-05
[1129,] 2.964196e-05 5.887034e-05 1.432150e-05
[1130,] 4.861781e-05 3.228304e-05 1.458698e-05
[1131,] 1.320283e-05 4.611723e-05 4.053694e-06
[1132,] 5.112673e-05 1.062821e-04 6.908807e-05
[1133,] 2.990337e-05 5.977342e-05 1.469042e-05
[1134,] 5.382984e-05 1.010688e-04 6.976893e-05
[1135,] 3.035002e-05 5.770701e-05 1.465861e-05
[1136,] 2.235832e-05 3.947057e-05 6.482971e-06
[1137,] 1.291311e-04 4.718437e-05 4.370372e-05
[1138,] 2.964196e-05 5.945863e-05 1.441607e-05
[1139,] 1.216581e-04 4.820563e-05 3.206327e-05
[1140,] 1.271466e-04 5.946528e-05 6.038625e-05
[1141,] 4.763600e-05 6.765021e-05 3.604101e-05
[1142,] 4.858199e-05 6.765021e-05 3.724335e-05
[1143,] 1.999920e-04 5.426831e-05 7.561680e-05
[1144,] 1.230996e-04 4.847604e-05 3.402142e-05
[1145,] 2.190947e-04 5.583813e-05 9.198038e-05
[1146,] 3.105584e-05 5.754363e-05 1.511295e-05
[1147,] 1.451379e-04 4.327780e-05 3.120239e-05
[1148,] 1.611116e-04 4.859652e-05 4.154686e-05
[1149,] 2.177829e-04 5.667191e-05 9.571883e-05
[1150,] 1.600765e-05 3.638268e-05 5.066470e-06
[1151,] 1.586144e-05 3.747912e-05 4.965716e-06
[1152,] 2.395860e-05 5.012777e-05 7.107412e-06
[1153,] 1.372789e-05 4.794015e-05 4.735949e-06
[1154,] 7.392446e-05 7.072398e-05 4.940748e-05
[1155,] 2.626141e-05 7.983678e-05 1.303921e-05
[1156,] 7.493468e-05 3.024117e-05 2.280276e-05
[1157,] 2.620651e-05 8.505756e-05 1.310058e-05
[1158,] 2.082756e-05 3.506287e-05 5.281446e-06
[1159,] 2.072885e-05 3.778459e-05 6.010522e-06
[1160,] 7.490871e-05 3.068952e-05 2.402885e-05
[1161,] 2.605758e-05 8.585855e-05 1.295651e-05
[1162,] 2.544607e-05 3.056187e-05 7.786585e-06
[1163,] 5.276433e-05 3.944099e-05 2.471068e-05
[1164,] 1.965866e-05 3.752089e-05 5.772292e-06
[1165,] 1.908946e-05 3.795447e-05 5.600349e-06
[1166,] 7.081445e-05 3.661367e-05 3.121630e-05
[1167,] 2.572608e-05 7.202437e-05 1.226405e-05
[1168,] 1.651795e-05 3.688545e-05 5.149842e-06
[1169,] 5.537134e-05 3.678704e-05 2.437031e-05
[1170,] 2.161889e-04 4.757585e-05 5.307948e-05
[1171,] 5.447605e-05 4.598386e-05 2.740743e-05
[1172,] 2.402722e-05 3.210457e-05 7.054626e-06
[1173,] 5.872224e-05 3.840038e-05 2.704341e-05
[1174,] 2.206142e-04 4.916734e-05 5.989290e-05
[1175,] 2.982035e-05 6.393064e-05 1.501925e-05
[1176,] 2.538481e-05 3.227103e-05 7.536441e-06
[1177,] 7.076756e-05 4.076802e-05 3.501870e-05
[1178,] 6.757792e-05 3.473125e-05 2.786467e-05
[1179,] 1.655901e-05 3.659177e-05 5.183153e-06
[1180,] 3.080836e-05 5.751993e-05 1.463179e-05
[1181,] 1.983207e-05 3.216705e-05 6.015811e-06
[1182,] 2.008136e-05 3.208040e-05 6.119802e-06
[1183,] 1.999583e-05 3.215272e-05 6.100241e-06
[1184,] 1.388498e-05 3.016936e-05 4.226088e-06
[1185,] 2.006284e-05 3.215824e-05 6.127519e-06
[1186,] 1.976774e-05 3.865714e-05 7.936408e-06
[1187,] 1.539242e-05 3.738552e-05 5.770974e-06
[1188,] 2.217462e-05 3.187808e-05 6.412713e-06
[1189,] 2.043109e-05 3.548137e-05 7.522905e-06
[1190,] 1.394440e-05 3.176967e-05 4.124262e-06
[1191,] 3.897189e-05 6.369685e-05 2.218632e-05
[1192,] 1.401838e-05 3.212760e-05 4.122170e-06
[1193,] 2.311306e-05 6.009576e-05 1.039419e-05
[1194,] 4.648768e-05 4.721957e-05 1.286059e-05
[1195,] 1.202725e-05 3.053161e-05 3.862940e-06
[1196,] 2.419395e-05 5.833748e-05 1.087327e-05
[1197,] 2.158676e-05 3.184134e-05 6.305947e-06
[1198,] 4.896459e-05 4.936226e-05 1.417171e-05
[1199,] 1.335358e-05 3.235583e-05 4.002459e-06
[1200,] 3.659296e-05 6.223234e-05 1.989997e-05
[1201,] 1.742446e-05 3.617078e-05 5.425648e-06
[1202,] 1.599206e-05 6.377338e-05 6.219139e-06
[1203,] 2.704477e-05 5.505506e-05 1.154483e-05
[1204,] 1.280164e-05 3.004863e-05 3.954104e-06
[1205,] 1.809721e-05 4.042559e-05 6.993097e-06
[1206,] 1.183826e-05 3.325495e-05 3.753328e-06
[1207,] 1.530574e-05 3.671571e-05 4.921913e-06
[1208,] 2.861610e-05 5.548308e-05 1.267962e-05
[1209,] 1.786774e-05 3.767734e-05 6.598916e-06
[1210,] 1.607566e-05 2.985161e-05 4.802455e-06
[1211,] 1.568263e-05 3.736853e-05 5.211912e-06
[1212,] 2.740721e-05 5.504442e-05 1.178450e-05
[1213,] 1.889867e-05 4.051515e-05 7.440367e-06
[1214,] 1.797355e-05 4.051515e-05 6.920491e-06
[1215,] 1.546382e-05 4.009079e-05 6.097719e-06
[1216,] 1.406524e-05 3.718068e-05 5.167471e-06
[1217,] 1.541798e-05 3.708679e-05 5.034767e-06
[1218,] 1.534203e-05 3.652578e-05 5.004719e-06
[1219,] 2.979180e-05 5.070035e-05 9.851667e-06
[1220,] 2.714450e-05 4.987762e-05 8.359003e-06
[1221,] 2.968564e-05 5.402427e-05 1.337704e-05
[1222,] 2.937968e-05 5.378689e-05 1.317465e-05
[1223,] 2.826280e-05 5.258539e-05 1.239927e-05
[1224,] 2.612464e-05 5.131261e-05 1.043771e-05
[1225,] 1.726410e-05 3.359122e-05 5.864252e-06
[1226,] 1.433842e-05 6.992274e-05 5.804380e-06
[1227,] 1.754731e-05 3.486000e-05 6.166175e-06
[1228,] 1.354957e-05 8.482553e-05 5.413652e-06
[1229,] 1.285367e-05 7.804730e-05 4.704569e-06
[1230,] 2.845085e-05 5.528145e-05 1.251599e-05
[1231,] 1.203251e-05 3.159748e-05 3.913989e-06
[1232,] 1.265984e-05 3.056577e-05 3.894737e-06
[1233,] 1.787363e-05 3.328696e-05 6.083869e-06
[1234,] 1.325925e-05 7.367194e-05 5.079480e-06
[1235,] 2.664874e-05 5.098789e-05 1.071627e-05
[1236,] 1.726960e-05 3.312823e-05 5.819695e-06
[1237,] 2.035772e-05 3.745979e-05 6.241394e-06
[1238,] 1.564591e-05 3.647125e-05 4.971790e-06
[1239,] 1.285819e-05 7.955312e-05 5.034003e-06
[1240,] 1.285200e-05 7.934459e-05 4.827858e-06
[1241,] 1.428203e-05 7.632850e-05 5.887718e-06
[1242,] 1.780870e-05 3.216568e-05 5.691831e-06
[1243,] 1.457325e-05 7.507699e-05 6.083021e-06
[1244,] 2.862537e-05 5.096877e-05 1.196622e-05
[1245,] 1.436899e-05 7.676022e-05 5.965109e-06
[1246,] 1.652644e-05 5.271485e-05 6.219338e-06
[1247,] 1.368267e-05 3.069725e-05 4.097216e-06
[1248,] 1.339977e-05 3.197022e-05 3.964729e-06
[1249,] 2.383493e-05 3.201535e-05 7.056324e-06
[1250,] 1.258398e-05 4.048130e-05 4.404735e-06
[1251,] 2.438335e-05 3.822695e-05 9.630048e-06
[1252,] 2.841199e-05 5.362617e-05 1.266348e-05
[1253,] 1.568848e-05 3.619225e-05 5.026368e-06
[1254,] 1.870255e-05 3.968787e-05 7.266705e-06
[1255,] 2.888103e-05 5.118925e-05 1.216891e-05
[1256,] 1.839548e-05 4.018482e-05 7.149000e-06
[1257,] 1.573735e-05 3.623135e-05 5.033700e-06
[1258,] 1.412875e-05 7.795673e-05 5.801299e-06
[1259,] 1.597533e-05 3.623598e-05 5.093218e-06
[1260,] 1.571433e-05 3.627471e-05 5.026150e-06
[1261,] 2.800074e-05 5.020956e-05 1.147806e-05
[1262,] 2.280282e-05 3.984274e-05 9.141383e-06
[1263,] 1.566771e-05 3.619013e-05 5.021296e-06
[1264,] 1.583255e-05 3.629523e-05 5.050183e-06
[1265,] 2.661938e-05 5.083543e-05 1.075299e-05
[1266,] 1.570535e-05 3.622863e-05 5.026692e-06
[1267,] 1.806716e-05 4.051958e-05 6.984736e-06
[1268,] 1.814606e-05 4.044719e-05 7.023012e-06
[1269,] 1.930919e-05 4.069714e-05 7.699182e-06
[1270,] 1.799746e-05 4.069714e-05 6.961007e-06
[1271,] 1.356875e-05 2.971898e-05 4.201515e-06
[1272,] 1.285322e-05 7.857708e-05 4.847248e-06
[1273,] 2.595989e-05 4.307553e-05 1.174126e-05
[1274,] 1.276249e-05 4.989920e-05 4.857704e-06
[1275,] 2.464453e-05 5.190426e-05 8.360505e-06
[1276,] 1.421987e-05 7.757523e-05 5.864760e-06
[1277,] 1.566289e-05 3.628815e-05 5.021492e-06
[1278,] 1.434312e-05 3.610365e-05 4.628098e-06
[1279,] 1.566775e-05 3.637983e-05 5.031339e-06
[1280,] 1.734980e-05 5.269907e-05 6.764896e-06
[1281,] 2.609267e-05 5.350106e-05 1.141635e-05
[1282,] 1.566469e-05 3.645616e-05 5.030452e-06
[1283,] 1.858966e-05 3.250139e-05 5.760454e-06
[1284,] 1.229773e-05 3.504602e-05 3.764233e-06
[1285,] 1.237604e-05 3.510616e-05 3.770657e-06
[1286,] 1.567340e-05 3.640966e-05 5.019140e-06
[1287,] 1.567340e-05 3.640570e-05 5.020207e-06
[1288,] 1.869657e-05 3.310412e-05 5.831656e-06
[1289,] 1.566527e-05 3.631320e-05 5.026784e-06
[1290,] 1.566816e-05 3.644394e-05 5.034059e-06
[1291,] 1.566280e-05 3.636565e-05 5.023212e-06
[1292,] 1.566624e-05 3.637511e-05 5.021108e-06
[1293,] 1.566624e-05 3.639893e-05 5.022148e-06
[1294,] 1.305604e-05 7.211797e-05 5.182082e-06
[1295,] 1.572705e-05 3.631858e-05 5.053273e-06
[1296,] 2.432708e-05 5.046314e-05 1.010084e-05
[1297,] 2.068031e-05 3.318954e-05 6.303143e-06
[1298,] 1.779341e-05 3.731549e-05 5.907004e-06
[1299,] 1.793695e-05 3.742186e-05 5.963200e-06
[1300,] 2.189808e-05 5.052989e-05 7.737127e-06
[1301,] 2.023446e-05 4.186537e-05 6.407155e-06
[1302,] 1.345687e-05 5.485718e-05 1.206468e-05
[1303,] 1.394453e-05 3.112141e-05 4.344239e-06
[1304,] 1.225859e-05 5.640963e-05 8.708765e-06
[1305,] 1.458573e-05 3.134250e-05 4.455901e-06
[1306,] 1.203236e-05 3.096258e-05 3.838863e-06
[1307,] 1.380496e-05 5.307006e-05 1.217763e-05
[1308,] 1.380075e-05 5.717439e-05 1.350217e-05
[1309,] 8.575554e-05 1.856690e-03 3.978317e-03
[1310,] 2.029866e-05 5.194887e-05 6.925952e-06
[1311,] 1.201097e-04 3.495381e-04 1.026728e-03
[1312,] 1.279465e-05 4.900380e-05 8.527054e-06
[1313,] 1.446287e-04 4.300310e-04 1.488241e-03
[1314,] 3.399832e-05 4.138685e-05 1.081531e-05
[1315,] 1.285432e-05 5.009295e-05 9.576025e-06
[1316,] 3.271729e-05 4.217010e-05 1.147907e-05
[1317,] 3.309699e-05 4.144627e-05 1.049621e-05
[1318,] 1.272164e-05 3.126723e-05 4.076925e-06
[1319,] 2.778743e-05 3.057359e-04 1.555217e-04
[1320,] 1.935237e-05 4.331013e-05 7.023856e-06
[1321,] 3.115217e-05 3.227174e-04 1.942294e-04
[1322,] 1.457149e-04 5.183128e-04 1.933312e-03
[1323,] 4.310124e-05 4.563618e-04 4.211110e-04
[1324,] 1.310713e-05 3.110701e-05 4.119428e-06
[1325,] 3.182167e-05 4.914549e-05 1.183883e-05
[1326,] 1.249981e-04 1.205712e-03 3.896554e-03
[1327,] 1.820395e-05 3.173153e-05 5.583221e-06
[1328,] 1.354947e-05 3.104555e-05 4.301226e-06
[1329,] 1.399853e-05 3.104258e-05 4.424213e-06
[1330,] 3.252028e-05 4.082850e-05 1.010487e-05
[1331,] 1.214270e-05 1.534085e-04 1.372174e-05
[1332,] 1.216084e-05 1.266099e-04 9.029147e-06
[1333,] 1.361635e-05 3.105513e-05 4.334339e-06
[1334,] 1.218232e-05 1.773086e-04 1.604615e-05
[1335,] 1.224454e-05 1.861767e-04 1.716797e-05
[1336,] 1.214496e-05 1.732275e-04 1.492349e-05
[1337,] 1.218477e-04 1.364538e-03 4.314211e-03
[1338,] 2.013755e-05 1.059969e-04 1.474745e-05
[1339,] 1.072652e-04 1.548847e-03 4.316109e-03
[1340,] 3.046870e-05 4.031999e-05 9.135456e-06
[1341,] 1.006886e-04 2.571153e-03 6.833903e-03
[1342,] 1.164594e-04 2.752512e-03 8.661147e-03
[1343,] 1.132881e-04 2.102958e-03 6.329548e-03
[1344,] 1.132881e-04 2.070570e-03 6.226849e-03
[1345,] 1.092589e-04 2.248649e-03 6.523856e-03
[1346,] 3.232867e-05 4.055703e-05 9.980771e-06
[1347,] 1.082088e-04 2.053441e-03 5.867049e-03
[1348,] 3.227020e-05 4.057070e-05 9.957857e-06
[1349,] 1.122883e-04 2.102958e-03 6.267889e-03
[1350,] 1.122883e-04 2.073523e-03 6.175519e-03
[1351,] 1.275488e-05 3.085588e-05 4.041028e-06
[1352,] 1.272876e-04 3.667018e-03 1.292052e-02
[1353,] 1.378461e-05 3.084865e-05 4.349463e-06
[1354,] 1.375099e-04 3.923589e-03 1.511565e-02
[1355,] 1.237516e-05 3.748879e-04 2.960878e-05
[1356,] 1.332430e-04 2.300581e-03 8.324287e-03
[1357,] 1.375693e-05 3.086312e-05 4.374087e-06
[1358,] 1.352871e-05 3.113702e-05 4.376241e-06
[1359,] 1.146366e-04 1.900354e-03 5.780926e-03
[1360,] 1.360982e-04 1.900354e-03 6.960163e-03
[1361,] 1.360982e-04 2.266311e-03 8.397396e-03
[1362,] 1.434920e-05 3.113782e-05 4.635312e-06
[1363,] 1.441152e-04 2.275950e-03 8.949159e-03
[1364,] 1.248904e-05 2.779000e-04 2.607401e-05
[1365,] 1.370652e-05 3.115292e-05 4.437567e-06
[1366,] 2.224049e-05 1.068022e-04 1.027309e-05
[1367,] 1.334137e-05 3.085149e-05 4.235733e-06
[1368,] 1.001080e-04 7.016809e-04 1.814116e-03
[1369,] 3.164544e-05 4.032308e-05 9.679505e-06
[1370,] 9.809116e-05 4.500622e-04 1.106025e-03
[1371,] 9.387413e-05 5.686829e-04 1.357831e-03
[1372,] 9.089470e-05 7.421071e-04 1.733232e-03
[1373,] 1.185183e-04 1.522872e-03 4.763874e-03
[1374,] 5.714786e-05 4.783436e-05 2.088778e-05
[1375,] 1.311590e-05 3.937938e-05 4.956250e-06
[1376,] 1.131854e-04 1.359045e-03 4.014620e-03
[1377,] 8.704780e-05 6.612917e-04 1.465615e-03
[1378,] 8.803486e-05 6.612917e-04 1.483873e-03
[1379,] 9.184248e-05 6.416304e-04 1.505722e-03
[1380,] 8.803486e-05 6.608655e-04 1.482415e-03
[1381,] 1.428644e-05 1.242506e-04 2.618969e-05
[1382,] 1.344312e-05 1.213443e-04 2.293671e-05
[1383,] 8.803486e-05 6.655351e-04 1.493356e-03
[1384,] 9.139521e-05 6.559577e-04 1.532116e-03
[1385,] 1.131854e-04 1.212273e-03 3.554813e-03
[1386,] 1.131854e-04 1.212273e-03 3.554813e-03
[1387,] 8.894465e-05 6.455995e-04 1.462950e-03
[1388,] 3.159595e-05 4.035460e-05 9.658852e-06
[1389,] 1.528169e-05 1.482132e-04 3.326804e-05
[1390,] 1.404988e-05 1.331388e-04 2.657657e-05
[1391,] 8.803486e-05 6.363411e-04 1.424965e-03
[1392,] 9.398904e-05 6.173767e-04 1.478074e-03
[1393,] 3.175817e-05 4.063871e-05 9.704294e-06
[1394,] 3.162397e-05 4.008680e-05 9.638008e-06
[1395,] 1.416649e-05 1.388117e-04 2.793136e-05
[1396,] 1.707201e-05 1.355374e-04 3.798184e-05
[1397,] 1.174273e-05 3.049122e-05 3.755782e-06
[1398,] 1.394722e-04 5.222787e-04 1.936542e-03
[1399,] 1.306478e-05 1.296156e-04 2.155247e-05
[1400,] 9.248442e-05 7.512986e-04 1.821533e-03
[1401,] 1.276384e-05 3.035609e-05 4.057485e-06
[1402,] 1.247536e-05 3.035184e-05 3.958489e-06
[1403,] 1.301068e-05 2.021773e-04 2.826732e-05
[1404,] 1.258556e-05 2.994321e-05 4.059520e-06
[1405,] 1.264196e-05 3.037820e-05 4.035048e-06
[1406,] 2.308036e-05 4.007017e-05 7.303758e-06
[1407,] 1.024433e-04 1.249550e-03 3.286644e-03
[1408,] 1.248306e-05 3.046004e-05 3.955035e-06
[1409,] 1.253473e-05 3.051787e-05 4.017251e-06
[1410,] 1.042954e-04 1.269298e-03 3.408252e-03
[1411,] 1.220565e-05 1.977279e-04 1.943629e-05
[1412,] 3.186395e-05 1.794521e-03 9.583694e-04
[1413,] 7.189700e-05 1.959202e-03 3.467698e-03
[1414,] 2.304975e-05 3.995605e-05 7.319184e-06
[1415,] 1.214244e-05 2.055893e-04 1.888442e-05
[1416,] 1.198515e-05 2.977806e-05 3.830610e-06
[1417,] 1.060990e-04 2.155635e-03 6.064746e-03
[1418,] 1.300765e-05 3.278208e-04 3.514040e-05
[1419,] 1.256653e-05 3.104527e-04 2.827882e-05
[1420,] 1.332708e-05 3.050173e-05 4.256878e-06
[1421,] 1.326017e-05 3.048784e-05 4.229721e-06
[1422,] 1.463543e-05 2.981461e-04 4.885846e-05
[1423,] 1.419506e-05 2.784008e-04 4.398026e-05
[1424,] 1.448537e-05 3.027447e-04 4.833064e-05
[1425,] 1.448537e-05 3.111529e-04 4.918231e-05
[1426,] 1.448537e-05 2.988537e-04 4.793328e-05
[1427,] 1.509217e-05 3.111529e-04 5.336036e-05
[1428,] 1.557677e-05 3.111529e-04 5.672318e-05
[1429,] 1.176554e-05 3.046200e-05 3.753479e-06
[1430,] 1.540614e-05 3.156865e-04 5.606087e-05
[1431,] 1.523925e-05 3.156865e-04 5.489027e-05
[1432,] 1.184230e-05 3.072297e-05 3.788034e-06
[1433,] 2.402153e-05 4.073791e-04 1.442129e-04
[1434,] 1.066873e-04 2.937651e-03 8.424488e-03
[1435,] 2.087796e-05 3.539633e-04 1.045391e-04
[1436,] 2.057739e-05 3.493341e-04 1.010903e-04
[1437,] 2.030637e-05 3.539633e-04 9.977504e-05
[1438,] 2.198972e-05 4.158850e-04 1.265828e-04
[1439,] 2.229872e-05 3.798761e-04 1.225455e-04
[1440,] 2.168757e-05 3.798761e-04 1.170654e-04
[1441,] 2.098092e-05 2.896685e-04 9.143482e-05
[1442,] 6.813276e-05 3.311442e-03 5.433524e-03
[1443,] 3.439368e-05 2.677512e-03 1.542755e-03
[1444,] 9.309077e-05 2.504447e-03 6.079879e-03
[1445,] 3.599752e-05 2.090894e-03 1.359755e-03
[1446,] 1.921755e-05 5.452286e-04 1.220458e-04
[1447,] 1.217441e-05 3.076020e-05 3.790972e-06
[1448,] 1.477365e-05 3.107171e-05 4.972538e-06
[1449,] 3.414829e-05 2.982636e-03 1.697888e-03
[1450,] 3.414829e-05 3.736380e-03 2.055852e-03
[1451,] 1.338357e-05 3.107171e-05 4.467609e-06
[1452,] 1.227729e-05 3.054296e-05 3.813760e-06
[1453,] 1.921755e-05 5.989086e-04 1.287719e-04
[1454,] 2.071326e-05 3.921273e-05 1.143980e-05
[1455,] 9.886326e-05 2.629732e-03 6.864405e-03
[1456,] 3.718440e-05 2.698688e-03 1.790256e-03
[1457,] 1.243280e-05 3.141090e-05 3.833371e-06
[1458,] 9.073926e-05 3.492157e-03 8.302484e-03
[1459,] 7.472938e-05 4.003831e-03 7.411536e-03
[1460,] 1.348874e-05 3.131640e-05 4.534207e-06
[1461,] 3.688195e-05 3.719963e-03 2.350237e-03
[1462,] 2.260433e-05 4.039168e-05 1.391708e-05
[1463,] 3.462385e-05 2.982275e-03 1.738029e-03
[1464,] 3.435388e-05 3.282482e-03 1.866433e-03
[1465,] 3.845434e-05 9.798541e-05 2.809381e-05
[1466,] 3.545467e-05 3.669944e-03 2.144029e-03
[1467,] 1.339804e-05 3.133477e-05 4.005326e-06
[1468,] 3.517420e-05 4.434045e-03 2.496609e-03
[1469,] 1.263688e-05 3.149642e-05 4.219071e-06
[1470,] 1.004372e-04 4.955433e-05 8.444996e-05
[1471,] 3.335715e-05 5.147726e-03 2.626442e-03
[1472,] 1.397788e-05 3.064570e-05 4.188196e-06
[1473,] 1.242135e-05 3.025439e-05 3.870608e-06
[1474,] 3.013792e-05 6.817067e-04 3.115058e-04
[1475,] 8.626262e-05 4.416783e-03 9.897567e-03
[1476,] 3.013792e-05 6.719583e-04 3.081759e-04
[1477,] 1.203141e-05 3.098452e-05 3.802046e-06
[1478,] 8.071063e-05 4.416783e-03 9.098774e-03
[1479,] 8.001045e-05 4.416783e-03 8.998121e-03
[1480,] 7.938087e-05 4.416783e-03 8.907636e-03
[1481,] 1.739473e-05 1.233627e-03 1.811230e-04
[1482,] 1.446642e-05 3.244231e-05 5.025258e-06
[1483,] 1.183706e-05 3.228724e-05 3.810391e-06
[1484,] 1.678011e-05 1.363879e-03 1.794999e-04
[1485,] 3.069752e-05 4.539738e-05 9.868475e-06
[1486,] 1.420504e-05 1.363879e-03 1.112998e-04
[1487,] 1.177399e-05 3.228724e-05 3.849251e-06
[1488,] 3.011868e-05 4.554509e-05 9.503840e-06
[1489,] 1.174875e-05 3.246783e-05 3.833467e-06
[1490,] 1.177399e-05 3.281062e-05 3.863564e-06
[1491,] 3.015940e-05 4.541126e-05 9.663408e-06
[1492,] 1.189073e-05 3.278421e-05 3.893125e-06
[1493,] 8.189945e-05 4.259681e-03 8.927089e-03
[1494,] 1.188218e-05 3.401982e-05 3.916051e-06
[1495,] 1.187888e-05 3.333159e-05 3.896250e-06
[1496,] 1.187888e-05 3.372829e-05 3.905798e-06
[1497,] 1.187789e-05 3.388217e-05 3.790046e-06
[1498,] 1.185946e-05 3.350380e-05 3.879133e-06
[1499,] 1.185208e-05 3.359543e-05 3.871227e-06
[1500,] 1.184506e-05 3.437462e-05 3.819583e-06
[1501,] 7.483045e-05 5.837696e-03 1.087202e-02
[1502,] 3.012390e-05 4.551296e-05 9.559061e-06
[1503,] 1.253954e-05 3.305307e-05 3.811247e-06
[1504,] 1.258762e-05 3.305307e-05 3.817636e-06
[1505,] 1.218208e-05 3.323197e-05 3.772281e-06
[1506,] 1.253878e-05 3.339666e-05 3.806392e-06
[1507,] 1.192218e-05 3.286406e-05 3.772067e-06
[1508,] 1.331232e-05 3.203006e-05 4.500490e-06
[1509,] 1.326155e-05 3.201763e-05 4.479240e-06
[1510,] 1.267219e-05 3.484744e-05 3.805016e-06
[1511,] 1.267219e-05 3.658063e-05 3.790374e-06
[1512,] 1.315218e-05 3.459034e-05 3.875050e-06
[1513,] 1.289442e-05 3.388042e-05 3.850874e-06
[1514,] 1.315261e-05 3.388042e-05 3.889365e-06
[1515,] 1.223797e-05 3.311696e-05 3.807788e-06
[1516,] 1.316760e-05 3.511083e-05 3.863374e-06
[1517,] 1.285529e-05 3.484744e-05 3.826483e-06
[1518,] 1.345290e-05 3.646044e-05 3.880284e-06
[1519,] 1.174299e-05 3.542649e-05 3.888861e-06
[1520,] 1.329078e-05 3.555919e-05 3.877621e-06
[1521,] 1.329078e-05 3.546760e-05 3.879163e-06
[1522,] 2.701681e-05 2.215477e-03 5.897497e-04
[1523,] 1.282585e-05 3.566242e-05 3.813422e-06
[1524,] 6.595112e-05 5.471806e-03 8.135778e-03
[1525,] 2.427939e-05 1.320589e-03 3.227275e-05
[1526,] 1.394175e-05 3.520045e-05 3.975974e-06
[1527,] 1.360629e-05 3.538244e-05 3.920876e-06
[1528,] 3.389410e-05 4.513134e-05 1.048577e-05
[1529,] 1.197426e-05 3.671460e-05 4.110261e-06
[1530,] 4.405463e-05 1.238241e-03 1.153084e-03
[1531,] 5.523573e-05 1.254203e-03 6.864550e-04
[1532,] 4.408069e-05 4.247708e-03 3.831672e-03
[1533,] 4.744776e-05 8.871107e-04 4.868006e-04
[1534,] 2.088691e-05 2.128326e-04 4.366890e-05
[1535,] 2.088691e-05 1.945719e-04 4.110820e-05
[1536,] 1.268831e-05 3.302240e-05 4.332143e-06
[1537,] 2.113871e-05 1.624808e-04 3.738953e-05
[1538,] 2.253268e-05 1.492757e-04 3.689224e-05
[1539,] 2.110989e-05 1.416223e-04 3.211748e-05
[1540,] 2.197338e-05 1.492757e-04 3.546375e-05
[1541,] 3.569321e-05 1.080533e-03 3.471686e-04
[1542,] 1.337810e-05 1.387272e-04 1.349431e-05
[1543,] 4.518087e-05 2.666035e-03 2.557438e-03
[1544,] 4.214494e-05 2.378424e-03 2.068073e-03
[1545,] 4.240068e-05 2.303103e-03 2.022816e-03
[1546,] 1.304305e-05 1.397696e-04 1.240836e-05
[1547,] 1.290785e-05 1.279150e-04 1.115052e-05
[1548,] 1.304305e-05 1.414775e-04 1.249242e-05
[1549,] 1.312458e-05 1.320775e-04 1.202407e-05
[1550,] 1.325932e-05 1.397696e-04 1.315615e-05
[1551,] 1.330098e-05 3.587443e-05 4.414679e-06
[1552,] 1.608959e-05 8.219403e-04 4.066066e-05
[1553,] 4.431530e-05 2.366730e-03 2.204258e-03
[1554,] 1.307042e-05 1.414926e-04 1.289707e-05
[1555,] 2.527006e-05 1.512232e-03 5.670131e-04
[1556,] 1.550069e-05 8.869605e-04 3.292213e-05
[1557,] 1.325932e-05 1.397696e-04 1.315615e-05
[1558,] 5.879013e-05 2.755872e-03 3.788016e-03
[1559,] 1.320810e-05 1.389870e-04 1.245116e-05
[1560,] 1.304305e-05 1.489931e-04 1.285681e-05
[1561,] 1.304305e-05 1.489931e-04 1.285681e-05
[1562,] 1.304305e-05 1.552323e-04 1.315285e-05
[1563,] 1.299330e-05 1.508361e-04 1.275658e-05
[1564,] 1.299330e-05 1.508612e-04 1.275775e-05
[1565,] 2.328014e-05 2.602174e-03 7.603439e-04
[1566,] 1.323402e-05 1.501673e-04 1.319471e-05
[1567,] 1.532038e-05 9.569655e-04 2.213743e-05
[1568,] 1.309657e-05 1.591436e-04 1.354253e-05
[1569,] 1.326760e-05 1.425995e-04 1.282342e-05
[1570,] 1.344344e-05 1.550301e-04 1.415472e-05
[1571,] 1.584407e-05 9.463597e-04 4.054661e-05
[1572,] 1.523333e-05 9.714558e-04 2.190536e-05
[1573,] 1.282292e-05 3.598616e-05 4.552733e-06
[1574,] 1.536635e-05 9.232544e-04 2.104304e-05
[1575,] 1.302416e-05 1.489840e-04 1.211356e-05
[1576,] 8.158340e-05 4.951654e-05 5.217540e-05
[1577,] 1.285582e-05 1.479864e-04 1.209290e-05
[1578,] 1.296177e-05 1.380909e-04 1.180145e-05
[1579,] 4.377027e-05 2.419724e-03 2.223102e-03
[1580,] 1.304504e-05 1.539750e-04 1.310087e-05
[1581,] 4.575305e-05 2.419724e-03 2.370061e-03
[1582,] 1.321582e-05 3.554252e-05 4.720191e-06
[1583,] 1.330864e-05 3.466902e-05 4.333363e-06
[1584,] 1.327380e-05 3.466902e-05 4.320941e-06
[1585,] 1.321067e-05 1.552367e-04 1.324871e-05
[1586,] 1.327753e-05 3.485122e-05 4.302408e-06
[1587,] 1.519152e-05 8.073756e-04 2.159912e-05
[1588,] 1.269287e-05 3.405737e-05 4.388958e-06
[1589,] 1.338684e-05 1.246336e-04 1.223855e-05
[1590,] 4.489885e-05 1.469070e-03 1.411722e-03
[1591,] 1.302117e-05 1.622648e-04 1.328327e-05
[1592,] 4.320902e-05 2.612061e-03 2.342522e-03
[1593,] 1.314876e-05 3.546114e-05 4.325668e-06
[1594,] 1.320843e-05 3.527789e-05 4.340022e-06
[1595,] 1.317789e-05 3.529188e-05 4.328263e-06
[1596,] 1.494167e-05 1.883161e-04 2.100562e-05
[1597,] 1.324039e-05 3.520303e-05 4.348059e-06
[1598,] 4.320902e-05 2.586297e-03 2.320223e-03
[1599,] 1.518956e-05 7.525856e-04 2.228558e-05
[1600,] 1.382395e-05 1.232415e-04 1.324618e-05
[1601,] 1.327380e-05 3.515752e-05 4.358140e-06
[1602,] 2.264305e-05 1.141548e-03 3.535907e-04
[1603,] 4.240068e-05 1.656701e-03 1.466543e-03
[1604,] 1.616163e-05 5.109693e-04 2.997807e-05
[1605,] 1.199306e-05 7.862243e-04 2.487221e-05
[1606,] 2.306995e-05 1.499475e-03 4.630135e-04
[1607,] 4.431530e-05 1.667518e-03 1.575306e-03
[1608,] 4.296738e-05 1.886981e-03 1.696311e-03
[1609,] 1.289028e-05 7.448122e-04 1.604531e-05
[1610,] 1.284790e-05 6.996506e-04 1.614037e-05
[1611,] 4.459172e-05 2.083404e-03 1.970170e-03
[1612,] 1.385925e-05 3.550188e-05 4.655704e-06
[1613,] 4.224794e-05 4.257871e-05 1.239348e-05
[1614,] 4.162330e-05 4.747909e-05 1.274105e-05
[1615,] 1.363547e-05 3.507306e-05 4.680991e-06
[1616,] 2.360478e-05 1.979106e-03 6.192325e-04
[1617,] 4.377027e-05 3.934272e-03 3.541669e-03
[1618,] 1.336497e-05 3.177641e-05 4.479067e-06
[1619,] 3.745299e-05 4.763296e-05 1.266872e-05
[1620,] 1.364557e-05 3.521033e-05 4.758555e-06
[1621,] 1.631509e-05 3.093310e-05 5.348960e-06
[1622,] 3.653222e-05 7.654130e-05 5.364230e-05
[1623,] 2.947631e-05 3.389434e-03 1.588361e-03
[1624,] 4.214494e-05 3.012733e-03 2.596679e-03
[1625,] 3.935151e-05 2.601460e-03 2.037084e-03
[1626,] 4.063614e-05 3.999802e-04 3.393142e-04
[1627,] 4.123661e-05 4.391049e-04 3.770840e-04
[1628,] 3.585309e-05 3.901870e-05 1.362866e-05
[1629,] 1.353154e-05 6.034663e-05 5.490729e-06
[1630,] 1.808127e-05 3.064320e-05 5.724991e-06
[1631,] 1.874688e-05 3.150148e-05 6.066459e-06
[1632,] 1.434213e-05 8.286044e-05 6.334061e-06
[1633,] 2.667453e-05 3.913593e-04 1.832184e-04
[1634,] 2.490348e-05 3.189252e-05 8.589026e-06
[1635,] 1.438385e-05 3.652882e-05 4.835525e-06
[1636,] 4.264509e-05 4.422698e-04 3.962241e-04
[1637,] 1.981095e-05 3.856907e-05 8.134447e-06
[1638,] 1.901387e-05 5.319138e-05 9.227648e-06
[1639,] 1.723118e-05 7.175219e-04 2.501700e-05
[1640,] 2.076602e-05 5.418959e-05 1.043419e-05
[1641,] 1.648537e-05 6.966086e-04 2.393288e-05
[1642,] 1.724028e-05 7.882203e-04 2.602400e-05
[1643,] 2.032962e-05 3.547671e-05 7.040389e-06
[1644,] 2.014315e-05 3.599610e-05 6.950503e-06
[1645,] 1.768711e-05 6.533456e-04 2.020217e-05
[1646,] 2.051980e-05 3.611910e-05 7.117675e-06
[1647,] 4.213384e-05 3.946058e-04 3.475167e-04
[1648,] 4.213384e-05 3.946058e-04 3.475167e-04
[1649,] 1.741768e-05 7.508190e-04 2.801142e-05
[1650,] 2.173855e-05 3.924205e-05 9.205235e-06
[1651,] 1.456728e-05 3.721937e-05 4.923938e-06
[1652,] 4.240043e-05 4.000636e-04 3.552264e-04
[1653,] 4.213384e-05 4.050995e-04 3.568177e-04
[1654,] 1.662003e-05 6.562969e-04 2.426154e-05
[1655,] 2.317850e-05 4.191065e-04 1.488582e-04
[1656,] 1.907954e-05 3.598202e-05 6.693014e-06
[1657,] 1.730531e-05 7.152625e-04 2.247994e-05
[1658,] 2.486518e-05 3.980393e-05 1.081702e-05
[1659,] 4.225275e-05 4.718559e-04 4.168290e-04
[1660,] 2.559189e-05 3.515009e-05 8.387164e-06
[1661,] 1.662386e-05 7.857004e-04 2.659892e-05
[1662,] 2.587586e-05 3.455318e-05 8.486545e-06
[1663,] 2.876975e-05 4.025501e-05 1.269776e-05
[1664,] 2.708139e-05 3.509286e-05 8.817637e-06
[1665,] 2.953895e-05 3.573374e-05 1.200701e-05
[1666,] 2.676155e-05 3.438410e-05 8.694138e-06
[1667,] 2.193709e-05 5.846751e-04 1.764574e-04
[1668,] 1.656971e-05 9.993233e-04 1.929266e-05
[1669,] 2.662894e-05 3.423664e-05 8.516785e-06
[1670,] 4.047548e-05 1.676632e-04 1.380615e-04
[1671,] 2.554339e-05 4.850634e-05 1.257068e-05
[1672,] 2.471405e-05 4.858891e-05 1.230044e-05
[1673,] 3.843181e-05 8.568464e-04 6.546337e-04
[1674,] 2.552977e-05 4.987122e-05 1.295591e-05
[1675,] 2.771133e-05 3.382742e-05 8.375004e-06
[1676,] 2.198032e-05 1.737421e-04 4.585696e-05
[1677,] 2.221596e-05 7.102810e-05 2.127398e-05
[1678,] 1.610474e-05 4.827162e-05 6.447214e-06
[1679,] 1.847401e-05 5.948655e-05 8.690722e-06
[1680,] 2.954014e-05 3.311076e-05 8.778751e-06
[1681,] 3.001030e-05 3.294775e-05 1.610300e-05
[1682,] 3.385103e-05 6.988691e-05 2.191464e-05
[1683,] 2.561516e-05 6.325872e-05 1.468640e-05
[1684,] 3.133791e-05 6.713801e-05 1.949528e-05
[1685,] 1.777380e-05 6.525658e-04 1.666997e-05
[1686,] 2.060416e-05 3.321903e-05 6.200712e-06
[1687,] 2.005590e-05 3.320940e-05 6.059835e-06
[1688,] 2.733063e-05 4.641338e-05 1.174044e-05
[1689,] 2.122847e-05 3.324721e-05 6.347752e-06
[1690,] 3.501333e-05 6.505936e-05 2.195311e-05
[1691,] 3.021597e-05 3.266020e-05 1.501311e-05
[1692,] 2.122847e-05 3.374516e-05 6.581534e-06
[1693,] 2.104666e-05 3.374738e-05 6.578451e-06
[1694,] 2.420622e-05 3.413706e-05 7.506396e-06
[1695,] 1.470427e-05 6.449670e-05 5.354685e-06
[1696,] 2.700605e-05 2.941490e-05 7.860827e-06
[1697,] 1.916762e-05 3.348001e-04 1.116327e-05
[1698,] 3.540464e-05 2.517051e-04 2.631421e-05
[1699,] 3.159365e-05 3.362475e-05 1.027739e-05
[1700,] 1.648665e-05 3.072456e-04 1.724736e-05
[1701,] 2.713596e-05 2.182371e-04 1.822120e-05
[1702,] 2.713596e-05 2.182371e-04 1.822120e-05
[1703,] 2.668755e-05 3.220594e-05 1.095807e-05
[1704,] 2.652853e-05 2.489867e-04 1.842774e-05
[1705,] 3.244752e-05 3.611494e-05 1.170046e-05
[1706,] 2.752768e-05 2.558244e-04 1.947612e-05
[1707,] 2.752768e-05 2.591396e-04 1.953135e-05
[1708,] 2.478876e-05 6.230201e-05 2.705218e-05
[1709,] 2.752768e-05 2.423609e-04 1.924518e-05
[1710,] 2.713596e-05 2.558244e-04 1.910710e-05
[1711,] 2.792844e-05 2.521987e-04 1.979176e-05
[1712,] 2.675307e-05 2.366945e-04 1.846938e-05
[1713,] 2.597674e-05 2.521987e-04 1.796442e-05
[1714,] 2.487424e-05 2.359399e-04 1.670345e-05
[1715,] 2.521404e-05 2.489867e-04 1.720863e-05
[1716,] 2.595308e-05 2.489867e-04 1.789297e-05
[1717,] 2.675307e-05 2.236847e-04 1.820434e-05
[1718,] 2.634181e-05 2.297168e-04 1.793713e-05
[1719,] 2.713596e-05 2.389564e-04 1.882318e-05
[1720,] 1.834586e-05 2.063421e-04 1.040129e-05
[1721,] 2.713596e-05 2.632761e-04 1.931565e-05
[1722,] 2.272538e-05 3.637919e-05 8.186769e-06
[1723,] 2.678371e-05 3.333379e-05 1.450658e-05
[1724,] 2.713596e-05 2.632761e-04 1.931565e-05
[1725,] 2.752768e-05 2.595032e-04 1.962714e-05
[1726,] 2.949768e-05 2.492691e-04 2.131687e-05
[1727,] 2.749061e-05 3.371026e-05 1.596157e-05
[1728,] 2.868838e-05 2.327987e-04 2.023363e-05
[1729,] 2.911604e-05 2.361226e-04 2.069781e-05
[1730,] 2.911604e-05 2.361226e-04 2.069781e-05
[1731,] 2.911604e-05 2.266326e-04 2.050484e-05
[1732,] 1.865620e-05 2.002066e-04 9.732955e-06
[1733,] 2.713596e-05 2.613391e-04 1.903636e-05
[1734,] 2.911604e-05 2.669694e-04 2.109137e-05
[1735,] 3.512414e-05 5.236586e-05 1.934261e-05
[1736,] 2.601909e-05 7.126713e-05 3.255164e-05
[1737,] 2.374851e-05 3.648438e-05 8.667668e-06
[1738,] 4.186131e-05 2.610367e-04 3.374166e-05
[1739,] 2.827043e-05 2.596893e-04 2.015923e-05
[1740,] 4.186131e-05 2.551308e-04 3.338631e-05
[1741,] 2.868838e-05 2.506587e-04 2.030492e-05
[1742,] 2.566529e-05 6.740823e-05 3.022205e-05
[1743,] 4.259265e-05 2.622174e-04 3.436185e-05
[1744,] 4.186131e-05 2.800241e-04 3.445850e-05
[1745,] 4.909417e-05 2.800241e-04 4.208894e-05
[1746,] 3.045977e-05 2.037276e-04 2.097734e-05
[1747,] 2.271084e-05 3.643412e-05 8.199617e-06
[1748,] 2.955365e-05 2.613391e-04 2.131406e-05
[1749,] 2.955365e-05 2.522891e-04 2.105506e-05
[1750,] 3.333741e-05 3.659134e-05 1.226232e-05
[1751,] 2.004181e-05 3.756601e-05 7.297821e-06
[1752,] 3.000147e-05 2.698769e-04 2.180355e-05
[1753,] 3.571320e-05 6.483310e-05 2.237943e-05
[1754,] 2.955365e-05 2.522891e-04 2.105506e-05
[1755,] 3.384281e-05 3.673119e-05 1.252071e-05
[1756,] 3.000147e-05 2.522891e-04 2.147351e-05
[1757,] 3.333741e-05 3.673119e-05 1.232749e-05
[1758,] 1.651150e-05 1.755782e-04 1.226394e-05
[1759,] 2.955365e-05 2.157963e-04 2.062179e-05
[1760,] 2.448682e-05 4.109824e-05 1.717407e-05
[1761,] 1.651901e-05 1.664376e-04 1.181597e-05
[1762,] 2.876387e-05 3.051583e-04 2.151691e-05
[1763,] 3.571320e-05 6.023304e-05 2.144374e-05
[1764,] 1.653688e-05 1.833689e-04 1.220770e-05
[1765,] 2.876387e-05 3.118049e-04 2.167634e-05
[1766,] 1.654725e-05 1.745679e-04 1.179147e-05
[1767,] 2.876387e-05 3.433834e-04 2.203350e-05
[1768,] 2.923976e-05 3.561898e-04 2.271099e-05
[1769,] 2.749321e-05 4.397865e-04 2.149128e-05
[1770,] 2.544915e-05 3.805646e-03 2.723998e-05
[1771,] 3.313964e-05 8.901296e-05 2.434087e-05
[1772,] 2.579558e-05 4.009400e-03 2.806574e-05
[1773,] 2.601468e-05 7.885169e-05 1.339239e-05
[1774,] 2.370858e-05 4.520557e-03 2.507619e-05
[1775,] 2.340199e-05 4.287153e-03 2.435081e-05
[1776,] 2.601468e-05 8.034400e-05 1.344292e-05
[1777,] 2.402211e-05 4.360711e-03 2.544943e-05
[1778,] 2.370858e-05 4.520557e-03 2.507619e-05
[1779,] 2.970832e-05 8.409096e-05 2.061181e-05
[1780,] 2.349406e-05 4.878668e-03 2.494392e-05
[1781,] 1.653924e-05 2.986169e-04 1.609034e-05
[1782,] 2.402211e-05 3.552593e-03 2.457110e-05
[1783,] 2.970832e-05 7.433597e-05 1.944998e-05
[1784,] 2.467068e-05 3.852327e-03 2.612603e-05
[1785,] 2.434276e-05 3.972213e-03 2.574356e-05
[1786,] 2.545554e-05 1.728141e-04 7.507189e-05
[1787,] 2.752556e-05 7.147632e-05 1.730198e-05
[1788,] 1.914812e-05 3.206390e-04 1.201358e-05
[1789,] 2.512630e-05 6.862678e-05 1.244431e-05
[1790,] 2.445492e-05 4.069626e-03 2.590224e-05
[1791,] 1.923309e-05 6.733458e-05 8.792586e-06
[1792,] 1.797019e-05 3.415355e-05 6.484140e-06
[1793,] 2.481369e-05 6.719445e-05 1.222051e-05
[1794,] 1.892758e-05 6.612626e-05 8.593755e-06
[1795,] 1.889141e-05 6.650365e-05 8.580024e-06
[1796,] 3.016759e-05 4.983228e-05 1.584330e-05
[1797,] 2.481369e-05 6.762165e-05 1.223624e-05
[1798,] 2.407274e-05 3.697009e-03 2.477647e-05
[1799,] 3.016759e-05 5.141583e-05 1.615489e-05
[1800,] 1.914812e-05 2.947212e-04 1.147329e-05
[1801,] 2.413184e-05 3.895489e-03 2.509005e-05
[1802,] 3.016759e-05 5.110657e-05 1.609486e-05
[1803,] 1.889141e-05 7.067003e-05 8.666671e-06
[1804,] 2.693321e-05 5.365577e-05 1.423901e-05
[1805,] 3.016759e-05 5.085617e-05 1.604597e-05
[1806,] 3.016759e-05 5.085617e-05 1.604597e-05
[1807,] 2.453539e-05 7.012785e-05 1.215319e-05
[1808,] 1.872569e-05 6.812950e-05 8.513470e-06
[1809,] 2.413184e-05 3.697009e-03 2.487144e-05
[1810,] 2.588114e-05 1.928643e-04 8.631777e-05
[1811,] 2.578214e-05 8.557434e-05 1.344873e-05
[1812,] 2.381593e-05 3.697009e-03 2.436454e-05
[1813,] 3.240629e-05 3.702764e-03 3.930350e-05
[1814,] 1.908505e-05 2.770515e-04 1.123270e-05
[1815,] 2.512630e-05 6.967925e-05 1.250509e-05
[1816,] 3.063776e-05 5.135935e-05 1.644287e-05
[1817,] 3.016759e-05 5.161455e-05 1.619325e-05
[1818,] 2.707547e-05 1.682223e-04 8.121781e-05
[1819,] 2.607491e-05 7.325421e-05 1.322057e-05
[1820,] 1.941813e-05 6.946009e-05 8.946979e-06
[1821,] 1.908731e-05 2.740284e-04 1.107633e-05
[1822,] 1.802823e-05 5.124121e-05 7.504711e-06
[1823,] 2.697187e-05 5.798612e-05 2.826139e-05
[1824,] 1.519644e-05 5.613137e-05 6.062924e-06
[1825,] 2.590105e-05 5.387123e-04 1.982268e-05
[1826,] 3.370412e-05 6.865474e-05 2.184260e-05
[1827,] 3.425905e-05 8.638409e-05 2.515779e-05
[1828,] 1.702620e-05 5.093438e-05 6.959598e-06
[1829,] 2.628000e-05 7.304741e-05 3.426772e-05
[1830,] 2.668083e-05 5.339619e-04 2.089878e-05
[1831,] 1.718267e-05 5.005192e-05 6.988367e-06
[1832,] 2.761818e-05 6.273424e-05 3.151154e-05
[1833,] 2.793015e-05 7.380397e-05 3.756622e-05
[1834,] 2.101349e-05 5.416735e-05 9.302093e-06
[1835,] 2.586485e-05 4.885149e-04 1.929204e-05
[1836,] 3.620609e-05 3.078095e-03 4.423234e-05
[1837,] 2.688608e-05 5.061126e-04 2.086070e-05
[1838,] 4.433360e-05 7.187745e-05 3.134057e-05
[1839,] 3.370412e-05 7.394688e-05 2.266711e-05
[1840,] 4.776136e-05 7.881044e-05 3.619854e-05
[1841,] 3.316228e-05 7.595495e-05 2.252801e-05
[1842,] 3.263319e-05 7.279923e-05 2.159204e-05
[1843,] 2.042945e-05 5.398681e-05 9.045552e-06
[1844,] 4.431722e-05 5.288148e-04 4.913093e-05
[1845,] 3.254845e-05 7.301949e-05 2.156187e-05
[1846,] 4.551364e-05 3.661947e-05 1.693573e-05
[1847,] 3.246606e-05 7.256648e-05 2.142265e-05
[1848,] 4.701843e-05 7.408943e-05 3.414518e-05
[1849,] 4.604581e-05 7.969477e-05 3.473164e-05
[1850,] 2.484725e-05 2.677631e-03 2.415978e-05
[1851,] 3.405051e-05 7.383220e-05 2.274501e-05
[1852,] 3.185734e-05 5.736730e-05 3.369034e-05
[1853,] 3.075091e-05 4.829254e-05 2.699039e-05
[1854,] 3.580984e-05 8.028004e-05 2.524363e-05
[1855,] 3.231988e-05 2.565943e-03 3.528086e-05
[1856,] 3.273663e-05 2.266089e-03 3.488578e-05
[1857,] 3.323273e-05 2.198678e-03 3.544240e-05
[1858,] 3.640552e-05 7.713879e-05 2.515586e-05
[1859,] 3.701557e-05 8.194044e-05 2.651612e-05
[1860,] 3.439259e-05 2.112011e-03 3.672142e-05
[1861,] 3.059135e-05 1.703585e-03 2.986301e-05
[1862,] 3.359628e-05 5.028544e-05 1.773673e-05
[1863,] 2.257221e-05 1.052125e-04 3.523169e-05
[1864,] 3.360788e-05 9.364661e-05 5.963624e-05
[1865,] 3.442470e-05 1.402860e-03 3.376271e-05
[1866,] 2.831088e-05 5.355804e-05 1.322666e-05
[1867,] 1.891003e-05 3.231741e-05 6.235764e-06
[1868,] 1.759287e-05 3.941766e-05 7.000794e-06
[1869,] 2.322227e-05 3.328032e-05 6.114079e-06
[1870,] 3.502593e-05 3.705605e-05 1.544274e-05
[1871,] 3.319465e-05 3.769165e-05 1.569934e-05
[1872,] 2.864821e-05 3.247315e-05 9.981024e-06
[1873,] 2.683733e-05 3.306786e-05 9.587477e-06
[1874,] 2.906643e-05 3.374614e-05 1.069317e-05
[1875,] 1.567222e-05 3.545367e-05 5.731679e-06
[1876,] 1.263282e-05 3.392512e-05 4.297834e-06
[1877,] 1.275771e-05 3.068853e-05 4.024976e-06
[1878,] 7.615642e-05 4.245587e-05 2.404018e-05
[1879,] 1.296200e-05 3.080066e-05 4.075075e-06
[1880,] 3.342523e-05 3.744767e-05 1.233385e-05
[1881,] 2.209802e-05 4.552800e-05 8.832656e-06
[1882,] 9.911456e-05 4.242907e-05 2.884257e-05
[1883,] 1.307052e-05 3.109435e-05 4.063265e-06
[1884,] 1.216120e-05 3.118543e-05 3.871157e-06
[1885,] 3.403091e-05 4.142062e-05 1.415938e-05
[1886,] 6.072428e-04 3.170875e-05 1.015970e-04
[1887,] 4.334348e-04 4.194612e-05 7.734821e-05
[1888,] 1.354933e-05 3.142424e-05 4.136266e-06
[1889,] 4.610726e-04 4.175548e-05 8.452899e-05
[1890,] 2.396468e-05 3.549936e-05 8.490668e-06
[1891,] 2.211537e-05 3.404425e-05 7.032377e-06
[1892,] 1.400577e-04 4.167400e-05 2.848808e-05
[1893,] 2.203226e-05 3.393095e-05 6.950582e-06
[1894,] 2.050040e-05 4.024413e-05 8.012877e-06
[1895,] 1.830825e-05 4.992979e-05 7.994653e-06
[1896,] 3.401875e-05 4.988254e-05 1.720499e-05
[1897,] 1.752108e-05 4.114916e-05 6.719864e-06
[1898,] 2.602911e-05 3.211677e-05 8.991897e-06
[1899,] 5.855945e-05 3.126239e-05 1.910835e-05
[1900,] 2.262101e-05 4.660905e-05 9.719835e-06
[1901,] 3.426275e-05 3.509189e-05 8.609806e-06
[1902,] 1.898732e-05 4.122697e-05 7.426861e-06
[1903,] 1.715232e-05 3.155198e-05 5.798019e-06
[1904,] 2.696302e-05 3.160694e-05 9.180133e-06
[1905,] 1.505832e-05 3.111779e-05 4.981716e-06
[1906,] 4.298812e-05 3.371207e-05 8.533046e-06
[1907,] 1.694340e-05 3.257293e-05 5.921030e-06
[1908,] 3.650465e-05 4.631201e-05 1.995841e-05
[1909,] 3.166782e-05 4.348986e-05 1.383085e-05
[1910,] 3.624869e-05 4.718766e-05 1.247440e-05
[1911,] 3.659954e-05 4.229740e-05 1.346371e-05
[1912,] 3.688662e-05 4.362690e-05 1.465061e-05
[1913,] 1.987719e-05 3.872178e-05 7.502046e-06
[1914,] 2.003962e-05 3.872178e-05 7.572771e-06
[1915,] 2.027166e-05 3.866667e-05 7.683922e-06
[1916,] 6.925689e-05 4.894379e-05 3.232960e-05
[1917,] 1.857183e-05 5.793877e-05 7.907453e-06
[1918,] 1.871083e-05 3.119044e-05 6.289127e-06
[1919,] 1.852316e-05 3.136346e-05 6.273302e-06
[1920,] 1.983375e-05 5.953077e-05 9.337084e-06
[1921,] 3.440539e-05 4.291743e-05 1.338032e-05
[1922,] 2.770602e-05 3.988107e-05 1.093906e-05
[1923,] 1.958091e-05 3.987817e-05 7.491198e-06
[1924,] 3.160815e-05 5.175841e-05 1.578308e-05
[1925,] 5.981352e-05 3.683954e-05 1.293045e-05
[1926,] 1.409051e-04 3.880874e-05 2.627604e-05
[1927,] 2.303682e-05 4.335503e-05 7.163073e-06
[1928,] 2.126803e-05 4.520029e-05 6.664929e-06
[1929,] 3.508856e-05 4.415058e-05 1.115079e-05
[1930,] 3.563676e-05 4.300619e-05 1.104282e-05
[1931,] 3.625806e-05 3.310665e-05 9.354927e-06
[1932,] 4.221131e-05 3.299134e-05 1.326292e-05
[1933,] 3.767877e-05 4.390419e-05 1.130407e-05
[1934,] 2.048859e-05 4.799817e-05 7.094914e-06
[1935,] 1.613090e-05 1.190433e-04 6.708134e-06
[1936,] 1.458726e-05 4.548816e-05 4.819587e-06
[1937,] 2.743578e-05 4.676702e-05 9.052968e-06
[1938,] 1.361108e-05 3.923319e-05 4.401259e-06
[1939,] 1.307600e-05 4.587917e-05 4.457354e-06
[1940,] 1.413584e-05 3.663107e-05 4.766123e-06
[1941,] 2.335016e-05 4.258308e-05 6.572788e-06
[1942,] 3.268351e-05 4.164441e-05 9.984674e-06
[1943,] 3.202427e-05 3.697420e-05 9.694037e-06
[1944,] 1.279021e-05 4.676965e-05 4.352185e-06
[1945,] 2.228701e-05 4.355113e-05 6.369952e-06
[1946,] 1.574457e-05 4.493450e-05 5.600378e-06
[1947,] 1.247905e-05 3.168822e-05 3.995515e-06
[1948,] 1.221992e-05 3.531407e-05 3.966686e-06
[1949,] 1.260141e-05 4.962956e-05 4.332695e-06
[1950,] 3.377010e-05 3.634634e-05 9.509044e-06
[1951,] 3.285268e-05 3.650597e-05 9.223498e-06
[1952,] 3.228970e-05 3.666604e-05 9.092804e-06
[1953,] 1.338860e-05 3.134831e-05 4.226923e-06
[1954,] 1.386007e-05 5.338909e-05 4.479625e-06
[1955,] 1.588381e-05 4.006885e-05 5.486730e-06
[1956,] 1.355243e-05 5.061124e-05 4.236634e-06
[1957,] 1.969439e-05 5.261711e-05 8.245444e-06
[1958,] 1.478005e-05 5.360578e-05 5.025001e-06
[1959,] 1.654603e-05 3.501656e-05 4.575553e-06
[1960,] 3.370251e-05 3.634616e-05 9.742963e-06
[1961,] 3.384706e-05 3.695683e-05 1.013483e-05
[1962,] 4.664589e-05 4.132899e-05 1.412424e-05
[1963,] 4.298303e-05 4.110521e-05 1.285314e-05
[1964,] 1.278078e-05 4.884758e-05 4.389486e-06
[1965,] 1.273071e-05 3.150953e-05 4.051195e-06
[1966,] 4.662040e-05 4.159645e-05 1.443972e-05
[1967,] 3.428452e-05 3.647514e-05 9.975675e-06
[1968,] 1.424503e-05 3.667311e-05 5.187050e-06
[1969,] 1.407858e-05 3.631699e-05 5.083929e-06
[1970,] 1.432277e-05 3.538502e-05 5.130108e-06
[1971,] 1.548271e-05 3.512047e-05 5.617636e-06
[1972,] 1.393189e-05 3.630373e-05 5.013286e-06
[1973,] 1.466854e-05 3.632529e-05 5.360341e-06
[1974,] 1.380312e-05 3.770489e-05 5.028365e-06
[1975,] 1.270621e-05 4.115933e-05 4.484326e-06
[1976,] 1.994275e-05 3.131528e-05 5.771442e-06
[1977,] 4.837113e-05 4.172533e-05 1.512317e-05
[1978,] 1.782019e-05 3.737626e-05 6.316175e-06
[1979,] 1.562908e-05 4.904700e-05 5.672146e-06
[1980,] 1.322674e-05 3.124884e-05 4.195598e-06
[1981,] 1.347361e-05 3.849948e-05 3.971979e-06
[1982,] 2.739366e-05 3.658410e-05 9.026223e-06
[1983,] 3.244506e-05 3.623740e-05 9.433568e-06
[1984,] 3.349463e-05 3.602625e-05 9.694386e-06
[1985,] 1.635388e-05 3.609555e-05 4.691945e-06
[1986,] 3.281056e-05 3.631601e-05 9.389654e-06
[1987,] 3.244459e-05 3.601965e-05 9.316855e-06
[1988,] 1.667632e-05 3.740226e-05 5.902409e-06
[1989,] 1.752728e-05 3.893881e-05 6.458169e-06
[1990,] 3.215991e-05 3.625214e-05 9.255475e-06
[1991,] 1.328585e-05 3.102058e-05 4.218776e-06
[1992,] 1.430897e-05 5.068087e-05 5.158000e-06
[1993,] 3.230858e-05 3.625179e-05 9.287361e-06
[1994,] 1.559208e-05 3.731950e-05 5.464958e-06
[1995,] 3.249441e-05 3.624176e-05 9.428111e-06
[1996,] 2.711291e-05 6.670335e-05 1.873148e-05
[1997,] 2.607886e-05 3.909254e-05 9.505477e-06
[1998,] 1.332227e-05 5.158982e-05 4.693166e-06
[1999,] 1.625459e-05 3.795819e-05 5.828923e-06
[2000,] 2.954175e-05 3.610276e-05 8.012807e-06
[2001,] 3.489366e-05 4.680819e-05 1.185986e-05
[2002,] 1.543441e-05 4.968677e-05 5.629276e-06
[2003,] 1.488628e-05 4.975154e-05 5.387314e-06
[2004,] 3.258141e-05 3.633084e-05 9.353736e-06
[2005,] 2.683461e-05 3.612953e-05 8.382965e-06
[2006,] 3.250282e-05 3.651519e-05 9.335254e-06
[2007,] 1.559090e-05 3.626859e-05 5.340728e-06
[2008,] 1.218545e-05 4.852937e-05 3.932555e-06
```
