## Supplementary material for "Characterization of shared and ancestry-specific signals driving complex traits using multi-ancestry fine-mapping": s2_remaining_snps.pvar

```
##FILTER=<ID=PASS,Description="All filters passed">
##reference=ftp://ftp.1000genomes.ebi.ac.uk//vol1/ftp/technical/reference/phase2_reference_assembly_sequence/hs37d5.fa.gz
##contig=<ID=14,assembly=b37,length=107349540>
##ALT=<ID=CNV,Description="Copy Number Polymorphism">
##ALT=<ID=DEL,Description="Deletion">
##ALT=<ID=DUP,Description="Duplication">
##ALT=<ID=INS:ME:ALU,Description="Insertion of ALU element">
##ALT=<ID=INS:ME:LINE1,Description="Insertion of LINE1 element">
##ALT=<ID=INS:ME:SVA,Description="Insertion of SVA element">
##ALT=<ID=INS:MT,Description="Nuclear Mitochondrial Insertion">
##ALT=<ID=INV,Description="Inversion">
##ALT=<ID=CN0,Description="Copy number allele: 0 copies">
##ALT=<ID=CN1,Description="Copy number allele: 1 copy">
##ALT=<ID=CN2,Description="Copy number allele: 2 copies">
##ALT=<ID=CN3,Description="Copy number allele: 3 copies">
##ALT=<ID=CN4,Description="Copy number allele: 4 copies">
##ALT=<ID=CN5,Description="Copy number allele: 5 copies">
##ALT=<ID=CN6,Description="Copy number allele: 6 copies">
##ALT=<ID=CN7,Description="Copy number allele: 7 copies">
##ALT=<ID=CN8,Description="Copy number allele: 8 copies">
##ALT=<ID=CN9,Description="Copy number allele: 9 copies">
##ALT=<ID=CN10,Description="Copy number allele: 10 copies">
##ALT=<ID=CN11,Description="Copy number allele: 11 copies">
##ALT=<ID=CN12,Description="Copy number allele: 12 copies">
##ALT=<ID=CN13,Description="Copy number allele: 13 copies">
##ALT=<ID=CN14,Description="Copy number allele: 14 copies">
##ALT=<ID=CN15,Description="Copy number allele: 15 copies">
##ALT=<ID=CN16,Description="Copy number allele: 16 copies">
##ALT=<ID=CN17,Description="Copy number allele: 17 copies">
##ALT=<ID=CN18,Description="Copy number allele: 18 copies">
##ALT=<ID=CN19,Description="Copy number allele: 19 copies">
##ALT=<ID=CN20,Description="Copy number allele: 20 copies">
##ALT=<ID=CN21,Description="Copy number allele: 21 copies">
##ALT=<ID=CN22,Description="Copy number allele: 22 copies">
##ALT=<ID=CN23,Description="Copy number allele: 23 copies">
##ALT=<ID=CN24,Description="Copy number allele: 24 copies">
##ALT=<ID=CN25,Description="Copy number allele: 25 copies">
##ALT=<ID=CN26,Description="Copy number allele: 26 copies">
##ALT=<ID=CN27,Description="Copy number allele: 27 copies">
##ALT=<ID=CN28,Description="Copy number allele: 28 copies">
##ALT=<ID=CN29,Description="Copy number allele: 29 copies">
##ALT=<ID=CN30,Description="Copy number allele: 30 copies">
##ALT=<ID=CN31,Description="Copy number allele: 31 copies">
##ALT=<ID=CN32,Description="Copy number allele: 32 copies">
##ALT=<ID=CN33,Description="Copy number allele: 33 copies">
##ALT=<ID=CN34,Description="Copy number allele: 34 copies">
##ALT=<ID=CN35,Description="Copy number allele: 35 copies">
##ALT=<ID=CN36,Description="Copy number allele: 36 copies">
##ALT=<ID=CN37,Description="Copy number allele: 37 copies">
##ALT=<ID=CN38,Description="Copy number allele: 38 copies">
##ALT=<ID=CN39,Description="Copy number allele: 39 copies">
##ALT=<ID=CN40,Description="Copy number allele: 40 copies">
##ALT=<ID=CN41,Description="Copy number allele: 41 copies">
##ALT=<ID=CN42,Description="Copy number allele: 42 copies">
##ALT=<ID=CN43,Description="Copy number allele: 43 copies">
##ALT=<ID=CN44,Description="Copy number allele: 44 copies">
##ALT=<ID=CN45,Description="Copy number allele: 45 copies">
##ALT=<ID=CN46,Description="Copy number allele: 46 copies">
##ALT=<ID=CN47,Description="Copy number allele: 47 copies">
##ALT=<ID=CN48,Description="Copy number allele: 48 copies">
##ALT=<ID=CN49,Description="Copy number allele: 49 copies">
##ALT=<ID=CN50,Description="Copy number allele: 50 copies">
##ALT=<ID=CN51,Description="Copy number allele: 51 copies">
##ALT=<ID=CN52,Description="Copy number allele: 52 copies">
##ALT=<ID=CN53,Description="Copy number allele: 53 copies">
##ALT=<ID=CN54,Description="Copy number allele: 54 copies">
##ALT=<ID=CN55,Description="Copy number allele: 55 copies">
##ALT=<ID=CN56,Description="Copy number allele: 56 copies">
##ALT=<ID=CN57,Description="Copy number allele: 57 copies">
##ALT=<ID=CN58,Description="Copy number allele: 58 copies">
##ALT=<ID=CN59,Description="Copy number allele: 59 copies">
##ALT=<ID=CN60,Description="Copy number allele: 60 copies">
##ALT=<ID=CN61,Description="Copy number allele: 61 copies">
##ALT=<ID=CN62,Description="Copy number allele: 62 copies">
##ALT=<ID=CN63,Description="Copy number allele: 63 copies">
##ALT=<ID=CN64,Description="Copy number allele: 64 copies">
##ALT=<ID=CN65,Description="Copy number allele: 65 copies">
##ALT=<ID=CN66,Description="Copy number allele: 66 copies">
##ALT=<ID=CN67,Description="Copy number allele: 67 copies">
##ALT=<ID=CN68,Description="Copy number allele: 68 copies">
##ALT=<ID=CN69,Description="Copy number allele: 69 copies">
##ALT=<ID=CN70,Description="Copy number allele: 70 copies">
##ALT=<ID=CN71,Description="Copy number allele: 71 copies">
##ALT=<ID=CN72,Description="Copy number allele: 72 copies">
##ALT=<ID=CN73,Description="Copy number allele: 73 copies">
##ALT=<ID=CN74,Description="Copy number allele: 74 copies">
##ALT=<ID=CN75,Description="Copy number allele: 75 copies">
##ALT=<ID=CN76,Description="Copy number allele: 76 copies">
##ALT=<ID=CN77,Description="Copy number allele: 77 copies">
##ALT=<ID=CN78,Description="Copy number allele: 78 copies">
##ALT=<ID=CN79,Description="Copy number allele: 79 copies">
##ALT=<ID=CN80,Description="Copy number allele: 80 copies">
##ALT=<ID=CN81,Description="Copy number allele: 81 copies">
##ALT=<ID=CN82,Description="Copy number allele: 82 copies">
##ALT=<ID=CN83,Description="Copy number allele: 83 copies">
##ALT=<ID=CN84,Description="Copy number allele: 84 copies">
##ALT=<ID=CN85,Description="Copy number allele: 85 copies">
##ALT=<ID=CN86,Description="Copy number allele: 86 copies">
##ALT=<ID=CN87,Description="Copy number allele: 87 copies">
##ALT=<ID=CN88,Description="Copy number allele: 88 copies">
##ALT=<ID=CN89,Description="Copy number allele: 89 copies">
##ALT=<ID=CN90,Description="Copy number allele: 90 copies">
##ALT=<ID=CN91,Description="Copy number allele: 91 copies">
##ALT=<ID=CN92,Description="Copy number allele: 92 copies">
##ALT=<ID=CN93,Description="Copy number allele: 93 copies">
##ALT=<ID=CN94,Description="Copy number allele: 94 copies">
##ALT=<ID=CN95,Description="Copy number allele: 95 copies">
##ALT=<ID=CN96,Description="Copy number allele: 96 copies">
##ALT=<ID=CN97,Description="Copy number allele: 97 copies">
##ALT=<ID=CN98,Description="Copy number allele: 98 copies">
##ALT=<ID=CN99,Description="Copy number allele: 99 copies">
##ALT=<ID=CN100,Description="Copy number allele: 100 copies">
##ALT=<ID=CN101,Description="Copy number allele: 101 copies">
##ALT=<ID=CN102,Description="Copy number allele: 102 copies">
##ALT=<ID=CN103,Description="Copy number allele: 103 copies">
##ALT=<ID=CN104,Description="Copy number allele: 104 copies">
##ALT=<ID=CN105,Description="Copy number allele: 105 copies">
##ALT=<ID=CN106,Description="Copy number allele: 106 copies">
##ALT=<ID=CN107,Description="Copy number allele: 107 copies">
##ALT=<ID=CN108,Description="Copy number allele: 108 copies">
##ALT=<ID=CN109,Description="Copy number allele: 109 copies">
##ALT=<ID=CN110,Description="Copy number allele: 110 copies">
##ALT=<ID=CN111,Description="Copy number allele: 111 copies">
##ALT=<ID=CN112,Description="Copy number allele: 112 copies">
##ALT=<ID=CN113,Description="Copy number allele: 113 copies">
##ALT=<ID=CN114,Description="Copy number allele: 114 copies">
##ALT=<ID=CN115,Description="Copy number allele: 115 copies">
##ALT=<ID=CN116,Description="Copy number allele: 116 copies">
##ALT=<ID=CN117,Description="Copy number allele: 117 copies">
##ALT=<ID=CN118,Description="Copy number allele: 118 copies">
##ALT=<ID=CN119,Description="Copy number allele: 119 copies">
##ALT=<ID=CN120,Description="Copy number allele: 120 copies">
##ALT=<ID=CN121,Description="Copy number allele: 121 copies">
##ALT=<ID=CN122,Description="Copy number allele: 122 copies">
##ALT=<ID=CN123,Description="Copy number allele: 123 copies">
##ALT=<ID=CN124,Description="Copy number allele: 124 copies">
##INFO=<ID=CIEND,Number=2,Type=Integer,Description="Confidence interval around END for imprecise variants">
##INFO=<ID=CIPOS,Number=2,Type=Integer,Description="Confidence interval around POS for imprecise variants">
##INFO=<ID=CS,Number=1,Type=String,Description="Source call set.">
##INFO=<ID=END,Number=1,Type=Integer,Description="End coordinate of this variant">
##INFO=<ID=IMPRECISE,Number=0,Type=Flag,Description="Imprecise structural variation">
##INFO=<ID=MC,Number=.,Type=String,Description="Merged calls.">
##INFO=<ID=MEINFO,Number=4,Type=String,Description="Mobile element info of the form NAME,START,END<POLARITY; If there is only 5' OR 3' support for this call, will be NULL NULL for START and END">
##INFO=<ID=MEND,Number=1,Type=Integer,Description="Mitochondrial end coordinate of inserted sequence">
##INFO=<ID=MLEN,Number=1,Type=Integer,Description="Estimated length of mitochondrial insert">
##INFO=<ID=MSTART,Number=1,Type=Integer,Description="Mitochondrial start coordinate of inserted sequence">
##INFO=<ID=SVLEN,Number=.,Type=Integer,Description="SV length. It is only calculated for structural variation MEIs. For other types of SVs; one may calculate the SV length by INFO:END-START+1, or by finding the difference between lengthes of REF and ALT alleles">
##INFO=<ID=SVTYPE,Number=1,Type=String,Description="Type of structural variant">
##INFO=<ID=TSD,Number=1,Type=String,Description="Precise Target Site Duplication for bases, if unknown, value will be NULL">
##INFO=<ID=AC,Number=A,Type=Integer,Description="Total number of alternate alleles in called genotypes">
##INFO=<ID=AF,Number=A,Type=Float,Description="Estimated allele frequency in the range (0,1)">
##INFO=<ID=NS,Number=1,Type=Integer,Description="Number of samples with data">
##INFO=<ID=AN,Number=1,Type=Integer,Description="Total number of alleles in called genotypes">
##INFO=<ID=EAS_AF,Number=A,Type=Float,Description="Allele frequency in the EAS populations calculated from AC and AN, in the range (0,1)">
##INFO=<ID=EUR_AF,Number=A,Type=Float,Description="Allele frequency in the EUR populations calculated from AC and AN, in the range (0,1)">
##INFO=<ID=AFR_AF,Number=A,Type=Float,Description="Allele frequency in the AFR populations calculated from AC and AN, in the range (0,1)">
##INFO=<ID=AMR_AF,Number=A,Type=Float,Description="Allele frequency in the AMR populations calculated from AC and AN, in the range (0,1)">
##INFO=<ID=SAS_AF,Number=A,Type=Float,Description="Allele frequency in the SAS populations calculated from AC and AN, in the range (0,1)">
##INFO=<ID=DP,Number=1,Type=Integer,Description="Total read depth; only low coverage data were counted towards the DP, exome data were not used">
##INFO=<ID=AA,Number=1,Type=String,Description="Ancestral Allele. Format: AA|REF|ALT|IndelType. AA: Ancestral allele, REF:Reference Allele, ALT:Alternate Allele, IndelType:Type of Indel (REF, ALT and IndelType are only defined for indels)">
##INFO=<ID=VT,Number=.,Type=String,Description="indicates what type of variant the line represents">
##INFO=<ID=EX_TARGET,Number=0,Type=Flag,Description="indicates whether a variant is within the exon pull down target boundaries">
##INFO=<ID=MULTI_ALLELIC,Number=0,Type=Flag,Description="indicates whether a site is multi-allelic">
#CHROM	POS	ID	REF	ALT	QUAL	FILTER	INFO
14	71918421	rs35831373	C	T	100	PASS	AC=641;AF=0.127995;AN=5008;NS=2504;DP=15303;EAS_AF=0.0823;AMR_AF=0.1643;AFR_AF=0.0507;EUR_AF=0.2495;SAS_AF=0.1288;AA=T|||;VT=SNP
14	71920574	rs144847463	G	A	100	PASS	AC=37;AF=0.00738818;AN=5008;NS=2504;DP=15315;EAS_AF=0.0188;AMR_AF=0.0058;AFR_AF=0;EUR_AF=0.0099;SAS_AF=0.0041;AA=G|||;VT=SNP
14	71920585	rs11626368	C	G	100	PASS	AC=784;AF=0.15655;AN=5008;NS=2504;DP=14931;EAS_AF=0.2609;AMR_AF=0.0951;AFR_AF=0.115;EUR_AF=0.1541;SAS_AF=0.1513;AA=C|||;VT=SNP
14	71921013	rs36533	G	A	100	PASS	AC=2068;AF=0.412939;AN=5008;NS=2504;DP=15974;EAS_AF=0.6726;AMR_AF=0.2738;AFR_AF=0.4054;EUR_AF=0.2744;SAS_AF=0.3967;AA=G|||;VT=SNP
14	71921576	rs34991781	G	A	100	PASS	AC=641;AF=0.127995;AN=5008;NS=2504;DP=18970;EAS_AF=0.0823;AMR_AF=0.1643;AFR_AF=0.0507;EUR_AF=0.2495;SAS_AF=0.1288;AA=A|||;VT=SNP
14	71922893	rs12896986	T	G	100	PASS	AC=550;AF=0.109824;AN=5008;NS=2504;DP=17071;EAS_AF=0.0645;AMR_AF=0.1499;AFR_AF=0.0174;EUR_AF=0.2356;SAS_AF=0.1237;AA=T|||;VT=SNP
14	71923338	rs36532	T	C	100	PASS	AC=3191;AF=0.637181;AN=5008;NS=2504;DP=15361;EAS_AF=0.7599;AMR_AF=0.4769;AFR_AF=0.7073;EUR_AF=0.5736;SAS_AF=0.5951;AA=C|||;VT=SNP
14	71923349	rs12880611	G	A	100	PASS	AC=551;AF=0.110024;AN=5008;NS=2504;DP=15407;EAS_AF=0.0645;AMR_AF=0.1499;AFR_AF=0.0182;EUR_AF=0.2356;SAS_AF=0.1237;AA=G|||;VT=SNP
14	71923692	rs34993988	C	T	100	PASS	AC=563;AF=0.11242;AN=5008;NS=2504;DP=15576;EAS_AF=0.0645;AMR_AF=0.1513;AFR_AF=0.0227;EUR_AF=0.2396;SAS_AF=0.1247;AA=T|||;VT=SNP
14	71924047	rs34176710	C	T	100	PASS	AC=551;AF=0.110024;AN=5008;NS=2504;DP=14670;EAS_AF=0.0645;AMR_AF=0.1499;AFR_AF=0.0182;EUR_AF=0.2356;SAS_AF=0.1237;AA=C|||;VT=SNP
14	71925329	rs36531	T	C	100	PASS	AC=1996;AF=0.398562;AN=5008;NS=2504;DP=17922;EAS_AF=0.6756;AMR_AF=0.2709;AFR_AF=0.3442;EUR_AF=0.2793;SAS_AF=0.3998;AA=T|||;VT=SNP
14	71926558	rs74421668	C	G	100	PASS	AC=73;AF=0.0145767;AN=5008;NS=2504;DP=21430;EAS_AF=0.0179;AMR_AF=0.0101;AFR_AF=0.0257;EUR_AF=0.0099;SAS_AF=0.0041;AA=C|||;VT=SNP
14	71929237	rs142351512	G	A	100	PASS	AC=36;AF=0.0071885;AN=5008;NS=2504;DP=21003;EAS_AF=0.0169;AMR_AF=0.0058;AFR_AF=0.0008;EUR_AF=0.0099;SAS_AF=0.0041;AA=G|||;VT=SNP
14	71931078	rs11624555	G	A	100	PASS	AC=524;AF=0.104633;AN=5008;NS=2504;DP=19536;EAS_AF=0.0565;AMR_AF=0.0793;AFR_AF=0.1278;EUR_AF=0.1521;SAS_AF=0.092;AA=G|||;VT=SNP
14	71931984	rs117467050	G	T	100	PASS	AC=311;AF=0.0621006;AN=5008;NS=2504;DP=22735;EAS_AF=0.002;AMR_AF=0.219;AFR_AF=0.0045;EUR_AF=0.0696;SAS_AF=0.0828;AA=G|||;VT=SNP
14	71933697	rs7150281	A	T	100	PASS	AC=370;AF=0.0738818;AN=5008;NS=2504;DP=17970;EAS_AF=0.0288;AMR_AF=0.0115;AFR_AF=0.1952;EUR_AF=0.0169;SAS_AF=0.0593;AA=A|||;VT=SNP
14	71934139	rs112403755	C	T	100	PASS	AC=72;AF=0.014377;AN=5008;NS=2504;DP=18474;EAS_AF=0.0179;AMR_AF=0.0115;AFR_AF=0.0242;EUR_AF=0.0099;SAS_AF=0.0041;AA=C|||;VT=SNP
14	71935156	rs61989373	C	T	100	PASS	AC=551;AF=0.110024;AN=5008;NS=2504;DP=16900;EAS_AF=0.0645;AMR_AF=0.1499;AFR_AF=0.0182;EUR_AF=0.2356;SAS_AF=0.1237;AA=C|||;VT=SNP
14	71935513	rs34347034	G	A	100	PASS	AC=551;AF=0.110024;AN=5008;NS=2504;DP=19825;EAS_AF=0.0645;AMR_AF=0.1499;AFR_AF=0.0182;EUR_AF=0.2356;SAS_AF=0.1237;AA=G|||;VT=SNP
14	71935599	rs72728502	C	T	100	PASS	AC=812;AF=0.162141;AN=5008;NS=2504;DP=18884;EAS_AF=0.2609;AMR_AF=0.0994;AFR_AF=0.1309;EUR_AF=0.1541;SAS_AF=0.1554;AA=C|||;VT=SNP
14	71937087	rs78443993	T	C	100	PASS	AC=73;AF=0.0145767;AN=5008;NS=2504;DP=17254;EAS_AF=0.0179;AMR_AF=0.0115;AFR_AF=0.025;EUR_AF=0.0099;SAS_AF=0.0041;AA=T|||;VT=SNP
14	71937439	rs12889866	C	T	100	PASS	AC=552;AF=0.110224;AN=5008;NS=2504;DP=15773;EAS_AF=0.0645;AMR_AF=0.1499;AFR_AF=0.0189;EUR_AF=0.2356;SAS_AF=0.1237;AA=C|||;VT=SNP
14	71937995	rs137969045	G	A	100	PASS	AC=35;AF=0.00698882;AN=5008;NS=2504;DP=18262;EAS_AF=0.0169;AMR_AF=0.0058;AFR_AF=0;EUR_AF=0.0099;SAS_AF=0.0041;AA=G|||;VT=SNP
14	71938533	rs113141340	G	A	100	PASS	AC=72;AF=0.014377;AN=5008;NS=2504;DP=20865;EAS_AF=0.0179;AMR_AF=0.0115;AFR_AF=0.0242;EUR_AF=0.0099;SAS_AF=0.0041;AA=G|||;VT=SNP
14	71939892	rs36529	A	T	100	PASS	AC=952;AF=0.190096;AN=5008;NS=2504;DP=14343;EAS_AF=0.4157;AMR_AF=0.1571;AFR_AF=0.0507;EUR_AF=0.1183;SAS_AF=0.2434;AA=A|||;VT=SNP
14	71940581	rs61989374	A	T	100	PASS	AC=553;AF=0.110423;AN=5008;NS=2504;DP=19611;EAS_AF=0.0645;AMR_AF=0.1499;AFR_AF=0.0189;EUR_AF=0.2356;SAS_AF=0.1247;AA=A|||;VT=SNP
14	71940619	rs35680546	A	G	100	PASS	AC=553;AF=0.110423;AN=5008;NS=2504;DP=19156;EAS_AF=0.0645;AMR_AF=0.1499;AFR_AF=0.0189;EUR_AF=0.2346;SAS_AF=0.1258;AA=A|||;VT=SNP
14	71941135	rs36528	A	C	100	PASS	AC=3147;AF=0.628395;AN=5008;NS=2504;DP=19095;EAS_AF=0.7589;AMR_AF=0.4683;AFR_AF=0.708;EUR_AF=0.5527;SAS_AF=0.5777;AA=C|||;VT=SNP
14	71941979	rs12887261	A	T	100	PASS	AC=648;AF=0.129393;AN=5008;NS=2504;DP=21950;EAS_AF=0.0863;AMR_AF=0.1643;AFR_AF=0.0522;EUR_AF=0.2495;SAS_AF=0.1299;AA=T|||;VT=SNP
14	71943532	rs111991847	C	G	100	PASS	AC=77;AF=0.0153754;AN=5008;NS=2504;DP=9119;EAS_AF=0.0218;AMR_AF=0.0115;AFR_AF=0.025;EUR_AF=0.0099;SAS_AF=0.0041;AA=C|||;VT=SNP
14	71943660	rs115865094	C	T	100	PASS	AC=77;AF=0.0153754;AN=5008;NS=2504;DP=14865;EAS_AF=0.0218;AMR_AF=0.0115;AFR_AF=0.025;EUR_AF=0.0099;SAS_AF=0.0041;AA=C|||;VT=SNP
14	71944937	rs35625243	A	G	100	PASS	AC=811;AF=0.161941;AN=5008;NS=2504;DP=17303;EAS_AF=0.0873;AMR_AF=0.1758;AFR_AF=0.1679;EUR_AF=0.2495;SAS_AF=0.1309;AA=A|||;VT=SNP
14	71947096	rs112647467	G	A	100	PASS	AC=74;AF=0.0147764;AN=5008;NS=2504;DP=12337;EAS_AF=0.0179;AMR_AF=0.013;AFR_AF=0.025;EUR_AF=0.0099;SAS_AF=0.0041;AA=G|||;VT=SNP
14	71952254	rs34320622	C	T	100	PASS	AC=554;AF=0.110623;AN=5008;NS=2504;DP=15690;EAS_AF=0.0655;AMR_AF=0.1499;AFR_AF=0.0197;EUR_AF=0.2346;SAS_AF=0.1247;AA=c|||;VT=SNP
14	71953577	rs10130652	C	T	100	PASS	AC=3113;AF=0.621605;AN=5008;NS=2504;DP=16085;EAS_AF=0.7579;AMR_AF=0.464;AFR_AF=0.6906;EUR_AF=0.5487;SAS_AF=0.5746;AA=c|||;VT=SNP
14	71956141	rs14030	A	C	100	PASS	AC=786;AF=0.156949;AN=5008;NS=2504;DP=19834;EAS_AF=0.0863;AMR_AF=0.1729;AFR_AF=0.1513;EUR_AF=0.2505;SAS_AF=0.1299;AA=C|||;VT=SNP
14	71956270	rs12127	T	C	100	PASS	AC=787;AF=0.157149;AN=5008;NS=2504;DP=17712;EAS_AF=0.0863;AMR_AF=0.1729;AFR_AF=0.152;EUR_AF=0.2505;SAS_AF=0.1299;AA=C|||;VT=SNP
14	71956309	rs3088206	C	A	100	PASS	AC=3110;AF=0.621006;AN=5008;NS=2504;DP=17558;EAS_AF=0.756;AMR_AF=0.464;AFR_AF=0.6936;EUR_AF=0.5477;SAS_AF=0.5706;AA=A|||;VT=SNP
14	71957362	rs61989377	C	T	100	PASS	AC=554;AF=0.110623;AN=5008;NS=2504;DP=15882;EAS_AF=0.0645;AMR_AF=0.1499;AFR_AF=0.0189;EUR_AF=0.2366;SAS_AF=0.1247;AA=C|||;VT=SNP
14	71962394	rs2108049	G	T	100	PASS	AC=554;AF=0.110623;AN=5008;NS=2504;DP=12023;EAS_AF=0.0645;AMR_AF=0.1499;AFR_AF=0.0197;EUR_AF=0.2346;SAS_AF=0.1258;AA=G|||;VT=SNP
14	71963428	rs4464023	A	G	100	PASS	AC=3170;AF=0.632987;AN=5008;NS=2504;DP=16902;EAS_AF=0.756;AMR_AF=0.4726;AFR_AF=0.7012;EUR_AF=0.5676;SAS_AF=0.5951;AA=G|||;VT=SNP
14	71963503	rs56407721	T	C	100	PASS	AC=555;AF=0.110823;AN=5008;NS=2504;DP=18598;EAS_AF=0.0645;AMR_AF=0.1499;AFR_AF=0.0197;EUR_AF=0.2356;SAS_AF=0.1258;AA=T|||;VT=SNP
14	71964097	rs2108048	C	T	100	PASS	AC=3167;AF=0.632388;AN=5008;NS=2504;DP=16326;EAS_AF=0.7569;AMR_AF=0.4726;AFR_AF=0.7005;EUR_AF=0.5666;SAS_AF=0.593;AA=T|||;VT=SNP
14	71964406	rs61989379	G	C	100	PASS	AC=644;AF=0.128594;AN=5008;NS=2504;DP=20502;EAS_AF=0.0863;AMR_AF=0.1628;AFR_AF=0.0507;EUR_AF=0.2485;SAS_AF=0.1299;AA=C|||;VT=SNP
14	71964521	rs67489015	G	A	100	PASS	AC=563;AF=0.11242;AN=5008;NS=2504;DP=21519;EAS_AF=0.0645;AMR_AF=0.1513;AFR_AF=0.0227;EUR_AF=0.2386;SAS_AF=0.1258;AA=A|||;VT=SNP
14	71964836	rs4899396	T	C	100	PASS	AC=3720;AF=0.742812;AN=5008;NS=2504;DP=20650;EAS_AF=0.8085;AMR_AF=0.5807;AFR_AF=0.9508;EUR_AF=0.5924;SAS_AF=0.6636;AA=C|||;VT=SNP
14	71968149	rs76976980	A	G	100	PASS	AC=219;AF=0.04373;AN=5008;NS=2504;DP=15685;EAS_AF=0.0179;AMR_AF=0.0231;AFR_AF=0.1293;EUR_AF=0.0099;SAS_AF=0.0041;AA=A|||;VT=SNP
14	71970625	rs12896900	A	G	100	PASS	AC=552;AF=0.110224;AN=5008;NS=2504;DP=14293;EAS_AF=0.0645;AMR_AF=0.1499;AFR_AF=0.0174;EUR_AF=0.2356;SAS_AF=0.1258;AA=A|||;VT=SNP
14	71971758	rs117904875	T	C	100	PASS	AC=36;AF=0.0071885;AN=5008;NS=2504;DP=18963;EAS_AF=0.0179;AMR_AF=0.0058;AFR_AF=0;EUR_AF=0.0099;SAS_AF=0.0041;AA=T|||;VT=SNP
14	71979724	rs34480562	G	C	100	PASS	AC=552;AF=0.110224;AN=5008;NS=2504;DP=17637;EAS_AF=0.0645;AMR_AF=0.1499;AFR_AF=0.0182;EUR_AF=0.2346;SAS_AF=0.1258;AA=g|||;VT=SNP
14	71979756	rs34281934	C	T	100	PASS	AC=636;AF=0.126997;AN=5008;NS=2504;DP=18256;EAS_AF=0.0823;AMR_AF=0.1614;AFR_AF=0.0492;EUR_AF=0.2485;SAS_AF=0.1288;AA=c|||;VT=SNP
14	71980236	rs55883127	G	A	100	PASS	AC=549;AF=0.109625;AN=5008;NS=2504;DP=18984;EAS_AF=0.0645;AMR_AF=0.1484;AFR_AF=0.0182;EUR_AF=0.2346;SAS_AF=0.1237;AA=G|||;VT=SNP
14	71980744	rs36072220	A	T	100	PASS	AC=561;AF=0.112021;AN=5008;NS=2504;DP=20454;EAS_AF=0.0645;AMR_AF=0.1499;AFR_AF=0.0212;EUR_AF=0.2386;SAS_AF=0.1268;AA=T|||;VT=SNP
14	71981698	rs17111585	T	A	100	PASS	AC=953;AF=0.190296;AN=5008;NS=2504;DP=21161;EAS_AF=0.4097;AMR_AF=0.1571;AFR_AF=0.0514;EUR_AF=0.1223;SAS_AF=0.2454;AA=T|||;VT=SNP
14	71982850	rs7149924	A	G	100	PASS	AC=2377;AF=0.474641;AN=5008;NS=2504;DP=18940;EAS_AF=0.6776;AMR_AF=0.3112;AFR_AF=0.5121;EUR_AF=0.34;SAS_AF=0.4693;AA=A|||;VT=SNP
14	71983296	rs12892512	G	A	100	PASS	AC=549;AF=0.109625;AN=5008;NS=2504;DP=17360;EAS_AF=0.0645;AMR_AF=0.147;AFR_AF=0.0182;EUR_AF=0.2356;SAS_AF=0.1237;AA=G|||;VT=SNP
14	71983638	rs61989382	T	C	100	PASS	AC=782;AF=0.15615;AN=5008;NS=2504;DP=16157;EAS_AF=0.0823;AMR_AF=0.17;AFR_AF=0.1543;EUR_AF=0.2495;SAS_AF=0.1288;AA=C|||;VT=SNP
14	71983644	rs61989383	T	C	100	PASS	AC=699;AF=0.139577;AN=5008;NS=2504;DP=16206;EAS_AF=0.0645;AMR_AF=0.1571;AFR_AF=0.1225;EUR_AF=0.2396;SAS_AF=0.1247;AA=C|||;VT=SNP
14	71983757	rs35760654	C	T	100	PASS	AC=549;AF=0.109625;AN=5008;NS=2504;DP=18713;EAS_AF=0.0645;AMR_AF=0.147;AFR_AF=0.0182;EUR_AF=0.2356;SAS_AF=0.1237;AA=C|||;VT=SNP
14	71984705	rs36052007	G	C	100	PASS	AC=645;AF=0.128794;AN=5008;NS=2504;DP=14822;EAS_AF=0.0823;AMR_AF=0.1628;AFR_AF=0.0522;EUR_AF=0.2495;SAS_AF=0.1319;AA=C|||;VT=SNP
14	71984902	rs140141318	G	A	100	PASS	AC=104;AF=0.0207668;AN=5008;NS=2504;DP=16601;EAS_AF=0.0278;AMR_AF=0;AFR_AF=0.0015;EUR_AF=0.0169;SAS_AF=0.0583;AA=G|||;VT=SNP
14	71985670	rs78279424	A	T	100	PASS	AC=641;AF=0.127995;AN=5008;NS=2504;DP=17872;EAS_AF=0.0823;AMR_AF=0.1614;AFR_AF=0.053;EUR_AF=0.2485;SAS_AF=0.1288;AA=T|||;VT=SNP
14	71985931	rs66645707	T	C	100	PASS	AC=641;AF=0.127995;AN=5008;NS=2504;DP=17710;EAS_AF=0.0823;AMR_AF=0.1614;AFR_AF=0.0522;EUR_AF=0.2495;SAS_AF=0.1288;AA=T|||;VT=SNP
14	71986545	rs61989386	T	C	100	PASS	AC=642;AF=0.128195;AN=5008;NS=2504;DP=18402;EAS_AF=0.0823;AMR_AF=0.1614;AFR_AF=0.0537;EUR_AF=0.2485;SAS_AF=0.1288;AA=c|||;VT=SNP
14	71987065	rs11158907	A	G	100	PASS	AC=957;AF=0.191094;AN=5008;NS=2504;DP=17594;EAS_AF=0.4137;AMR_AF=0.1571;AFR_AF=0.0507;EUR_AF=0.1233;SAS_AF=0.2454;AA=A|||;VT=SNP
14	71987374	rs35231795	T	G	100	PASS	AC=552;AF=0.110224;AN=5008;NS=2504;DP=17351;EAS_AF=0.0645;AMR_AF=0.147;AFR_AF=0.0182;EUR_AF=0.2366;SAS_AF=0.1258;AA=T|||;VT=SNP
14	71989933	rs56180634	C	T	100	PASS	AC=775;AF=0.154752;AN=5008;NS=2504;DP=15802;EAS_AF=0.0823;AMR_AF=0.17;AFR_AF=0.1505;EUR_AF=0.2475;SAS_AF=0.1288;AA=T|||;VT=SNP
14	71991676	rs35589413	T	A	100	PASS	AC=776;AF=0.154952;AN=5008;NS=2504;DP=21225;EAS_AF=0.0823;AMR_AF=0.1715;AFR_AF=0.149;EUR_AF=0.2495;SAS_AF=0.1288;AA=A|||;VT=SNP
14	71993825	rs117751380	C	T	100	PASS	AC=37;AF=0.00738818;AN=5008;NS=2504;DP=16981;EAS_AF=0.0179;AMR_AF=0.0072;AFR_AF=0;EUR_AF=0.0099;SAS_AF=0.0041;AA=C|||;VT=SNP
14	71994053	rs76416968	T	C	100	PASS	AC=74;AF=0.0147764;AN=5008;NS=2504;DP=14700;EAS_AF=0.0179;AMR_AF=0.0115;AFR_AF=0.0257;EUR_AF=0.0099;SAS_AF=0.0041;AA=T|||;VT=SNP
14	71997594	rs17767680	G	A	100	PASS	AC=558;AF=0.111422;AN=5008;NS=2504;DP=20925;EAS_AF=0.0635;AMR_AF=0.1499;AFR_AF=0.0197;EUR_AF=0.2386;SAS_AF=0.1268;AA=A|||;VT=SNP
14	71997723	rs17178387	A	G	100	PASS	AC=780;AF=0.155751;AN=5008;NS=2504;DP=20038;EAS_AF=0.0823;AMR_AF=0.1715;AFR_AF=0.152;EUR_AF=0.2485;SAS_AF=0.1299;AA=G|||;VT=SNP
14	72000208	rs61989390	A	T	100	PASS	AC=889;AF=0.177516;AN=5008;NS=2504;DP=18150;EAS_AF=0.4097;AMR_AF=0.1542;AFR_AF=0.0318;EUR_AF=0.1173;SAS_AF=0.2137;AA=A|||;VT=SNP
14	72001296	rs7157241	A	T	100	PASS	AC=567;AF=0.113219;AN=5008;NS=2504;DP=18412;EAS_AF=0.0645;AMR_AF=0.1513;AFR_AF=0.0272;EUR_AF=0.2386;SAS_AF=0.1237;AA=T|||;VT=SNP
14	72001614	rs10483836	T	G	100	PASS	AC=553;AF=0.110423;AN=5008;NS=2504;DP=20581;EAS_AF=0.0645;AMR_AF=0.1484;AFR_AF=0.0182;EUR_AF=0.2346;SAS_AF=0.1278;AA=T|||;VT=SNP
14	72003224	rs12885344	G	A	100	PASS	AC=549;AF=0.109625;AN=5008;NS=2504;DP=20972;EAS_AF=0.0655;AMR_AF=0.147;AFR_AF=0.0197;EUR_AF=0.2346;SAS_AF=0.1217;AA=G|||;VT=SNP
14	72005394	rs11629264	G	A	100	PASS	AC=816;AF=0.162939;AN=5008;NS=2504;DP=21443;EAS_AF=0.2629;AMR_AF=0.1009;AFR_AF=0.1309;EUR_AF=0.1541;SAS_AF=0.1564;AA=G|||;VT=SNP
14	72006744	rs17767686	C	T	100	PASS	AC=558;AF=0.111422;AN=5008;NS=2504;DP=16717;EAS_AF=0.0655;AMR_AF=0.1484;AFR_AF=0.0219;EUR_AF=0.2386;SAS_AF=0.1227;AA=T|||;VT=SNP
14	72007454	rs3784066	A	T	100	PASS	AC=548;AF=0.109425;AN=5008;NS=2504;DP=19328;EAS_AF=0.0645;AMR_AF=0.147;AFR_AF=0.0197;EUR_AF=0.2346;SAS_AF=0.1217;AA=A|||;VT=SNP
14	72007855	rs139112446	C	T	100	PASS	AC=37;AF=0.00738818;AN=5008;NS=2504;DP=18001;EAS_AF=0.0179;AMR_AF=0.0072;AFR_AF=0;EUR_AF=0.0099;SAS_AF=0.0041;AA=C|||;VT=SNP
14	72009196	rs35415083	C	T	100	PASS	AC=548;AF=0.109425;AN=5008;NS=2504;DP=11316;EAS_AF=0.0645;AMR_AF=0.147;AFR_AF=0.0197;EUR_AF=0.2346;SAS_AF=0.1217;AA=-|||;VT=SNP
14	72009745	rs12880188	G	C	100	PASS	AC=603;AF=0.120407;AN=5008;NS=2504;DP=15247;EAS_AF=0.0655;AMR_AF=0.1542;AFR_AF=0.0507;EUR_AF=0.2386;SAS_AF=0.1258;AA=C|||;VT=SNP
14	72009999	rs10150280	G	A	100	PASS	AC=4143;AF=0.827276;AN=5008;NS=2504;DP=18945;EAS_AF=0.9206;AMR_AF=0.67;AFR_AF=0.9887;EUR_AF=0.6938;SAS_AF=0.7618;AA=A|||;VT=SNP
14	72010126	rs9672060	G	T	100	PASS	AC=599;AF=0.119609;AN=5008;NS=2504;DP=17664;EAS_AF=0.0645;AMR_AF=0.1542;AFR_AF=0.0507;EUR_AF=0.2386;SAS_AF=0.1227;AA=T|||;VT=SNP
14	72010585	rs9672071	C	T	100	PASS	AC=2853;AF=0.569688;AN=5008;NS=2504;DP=17917;EAS_AF=0.754;AMR_AF=0.4539;AFR_AF=0.4728;EUR_AF=0.5676;SAS_AF=0.5951;AA=-|||;VT=SNP
14	72010665	rs28852403	T	C	100	PASS	AC=1070;AF=0.213658;AN=5008;NS=2504;DP=19247;EAS_AF=0.4117;AMR_AF=0.1758;AFR_AF=0.1218;EUR_AF=0.1302;SAS_AF=0.2464;AA=T|||;VT=SNP
14	72010693	rs28859432	C	T	100	PASS	AC=544;AF=0.108626;AN=5008;NS=2504;DP=19477;EAS_AF=0.0645;AMR_AF=0.1441;AFR_AF=0.0189;EUR_AF=0.2326;SAS_AF=0.1227;AA=T|||;VT=SNP
14	72011148	rs34169215	C	A	100	PASS	AC=542;AF=0.108227;AN=5008;NS=2504;DP=19412;EAS_AF=0.0645;AMR_AF=0.147;AFR_AF=0.0159;EUR_AF=0.2346;SAS_AF=0.1207;AA=C|||;VT=SNP
14	72011784	rs10143346	T	C	100	PASS	AC=3183;AF=0.635583;AN=5008;NS=2504;DP=15153;EAS_AF=0.7599;AMR_AF=0.4755;AFR_AF=0.7027;EUR_AF=0.5716;SAS_AF=0.5961;AA=C|||;VT=SNP
14	72012219	rs35971049	T	A	100	PASS	AC=599;AF=0.119609;AN=5008;NS=2504;DP=18389;EAS_AF=0.0645;AMR_AF=0.1542;AFR_AF=0.0499;EUR_AF=0.2396;SAS_AF=0.1227;AA=A|||;VT=SNP
14	72014544	rs12897977	A	G	100	PASS	AC=1927;AF=0.384784;AN=5008;NS=2504;DP=16148;EAS_AF=0.2421;AMR_AF=0.536;AFR_AF=0.3343;EUR_AF=0.4493;SAS_AF=0.4264;AA=A|||;VT=SNP
14	72014778	rs4902938	T	C	100	PASS	AC=4461;AF=0.890775;AN=5008;NS=2504;DP=19022;EAS_AF=0.9355;AMR_AF=0.853;AFR_AF=0.9818;EUR_AF=0.7644;SAS_AF=0.8783;AA=C|||;VT=SNP
14	72016006	rs757850	C	G	100	PASS	AC=4408;AF=0.880192;AN=5008;NS=2504;DP=16759;EAS_AF=0.9355;AMR_AF=0.8429;AFR_AF=0.9501;EUR_AF=0.7614;SAS_AF=0.8773;AA=C|||;VT=SNP
14	72016613	rs7152674	G	T	100	PASS	AC=4379;AF=0.874401;AN=5008;NS=2504;DP=21558;EAS_AF=0.9355;AMR_AF=0.8401;AFR_AF=0.9327;EUR_AF=0.7614;SAS_AF=0.8732;AA=G|||;VT=SNP
14	72017906	rs112651995	G	T	100	PASS	AC=82;AF=0.0163738;AN=5008;NS=2504;DP=22624;EAS_AF=0.0308;AMR_AF=0.0101;AFR_AF=0.0227;EUR_AF=0.0099;SAS_AF=0.0041;AA=G|||;VT=SNP
14	72019108	rs8010616	A	G	100	PASS	AC=4461;AF=0.890775;AN=5008;NS=2504;DP=15151;EAS_AF=0.9355;AMR_AF=0.8516;AFR_AF=0.9818;EUR_AF=0.7654;SAS_AF=0.8783;AA=G|||;VT=SNP
14	72019157	rs147398530	G	A	100	PASS	AC=353;AF=0.0704872;AN=5008;NS=2504;DP=11390;EAS_AF=0.0188;AMR_AF=0.0101;AFR_AF=0.1891;EUR_AF=0.0179;SAS_AF=0.0603;AA=g|||;VT=SNP
14	72021320	rs75304942	T	C	100	PASS	AC=71;AF=0.0141773;AN=5008;NS=2504;DP=15361;EAS_AF=0.0179;AMR_AF=0.0058;AFR_AF=0.0265;EUR_AF=0.0099;SAS_AF=0.0041;AA=T|||;VT=SNP
14	72021499	rs8013161	G	A	100	PASS	AC=4388;AF=0.876198;AN=5008;NS=2504;DP=15826;EAS_AF=0.9167;AMR_AF=0.8401;AFR_AF=0.9607;EUR_AF=0.7505;SAS_AF=0.8753;AA=G|||;VT=SNP
14	72021740	rs116963184	T	C	100	PASS	AC=36;AF=0.0071885;AN=5008;NS=2504;DP=18044;EAS_AF=0.0179;AMR_AF=0.0058;AFR_AF=0;EUR_AF=0.0099;SAS_AF=0.0041;AA=T|||;VT=SNP
14	72022750	rs2108057	G	A	100	PASS	AC=4378;AF=0.874201;AN=5008;NS=2504;DP=20250;EAS_AF=0.9177;AMR_AF=0.8401;AFR_AF=0.9584;EUR_AF=0.7505;SAS_AF=0.8671;AA=G|||;VT=SNP
14	72022891	rs11628525	A	G	100	PASS	AC=1356;AF=0.270767;AN=5008;NS=2504;DP=20787;EAS_AF=0.1925;AMR_AF=0.4438;AFR_AF=0.0303;EUR_AF=0.4622;SAS_AF=0.3569;AA=A|||;VT=SNP
14	72023175	rs7140501	C	G	100	PASS	AC=4421;AF=0.882788;AN=5008;NS=2504;DP=19417;EAS_AF=0.9355;AMR_AF=0.8458;AFR_AF=0.9607;EUR_AF=0.7604;SAS_AF=0.8753;AA=C|||;VT=SNP
14	72023372	rs7141155	G	A	100	PASS	AC=1929;AF=0.385184;AN=5008;NS=2504;DP=21706;EAS_AF=0.2212;AMR_AF=0.5461;AFR_AF=0.326;EUR_AF=0.4801;SAS_AF=0.4223;AA=G|||;VT=SNP
14	72023489	rs7142343	T	C	100	PASS	AC=4454;AF=0.889377;AN=5008;NS=2504;DP=20708;EAS_AF=0.9355;AMR_AF=0.8516;AFR_AF=0.9818;EUR_AF=0.7644;SAS_AF=0.8722;AA=C|||;VT=SNP
14	72024889	rs2190240	T	C	100	PASS	AC=4458;AF=0.890176;AN=5008;NS=2504;DP=18834;EAS_AF=0.9355;AMR_AF=0.8516;AFR_AF=0.9841;EUR_AF=0.7604;SAS_AF=0.8773;AA=C|||;VT=SNP
14	72025078	rs2214836	G	T	100	PASS	AC=4457;AF=0.889976;AN=5008;NS=2504;DP=18746;EAS_AF=0.9355;AMR_AF=0.8516;AFR_AF=0.9841;EUR_AF=0.7644;SAS_AF=0.8722;AA=T|||;VT=SNP
14	72027425	rs6574014	G	A	100	PASS	AC=1826;AF=0.364617;AN=5008;NS=2504;DP=19373;EAS_AF=0.2381;AMR_AF=0.5259;AFR_AF=0.3011;EUR_AF=0.4274;SAS_AF=0.4018;AA=G|||;VT=SNP
14	72028915	rs2332638	A	G	100	PASS	AC=4455;AF=0.889577;AN=5008;NS=2504;DP=12302;EAS_AF=0.9355;AMR_AF=0.8516;AFR_AF=0.9818;EUR_AF=0.7654;SAS_AF=0.8722;AA=G|||;VT=SNP
14	72029436	rs8017775	A	G	100	PASS	AC=4413;AF=0.88119;AN=5008;NS=2504;DP=16240;EAS_AF=0.9355;AMR_AF=0.8473;AFR_AF=0.9569;EUR_AF=0.7614;SAS_AF=0.8701;AA=A|||;VT=SNP
14	72030079	rs78287241	T	C	100	PASS	AC=380;AF=0.0758786;AN=5008;NS=2504;DP=15049;EAS_AF=0.1141;AMR_AF=0.0893;AFR_AF=0.003;EUR_AF=0.1024;SAS_AF=0.0982;AA=T|||;VT=SNP
14	72030555	rs12433040	G	A	100	PASS	AC=4453;AF=0.889177;AN=5008;NS=2504;DP=20254;EAS_AF=0.9355;AMR_AF=0.8501;AFR_AF=0.9818;EUR_AF=0.7644;SAS_AF=0.8722;AA=A|||;VT=SNP
14	72030809	rs10135680	G	A	100	PASS	AC=4456;AF=0.889776;AN=5008;NS=2504;DP=16491;EAS_AF=0.9355;AMR_AF=0.8501;AFR_AF=0.9841;EUR_AF=0.7644;SAS_AF=0.8722;AA=A|||;VT=SNP
14	72031563	rs9323561	A	C	100	PASS	AC=4461;AF=0.890775;AN=5008;NS=2504;DP=18544;EAS_AF=0.9355;AMR_AF=0.8516;AFR_AF=0.9818;EUR_AF=0.7654;SAS_AF=0.8783;AA=C|||;VT=SNP
14	72034494	rs11627930	A	G	100	PASS	AC=1968;AF=0.392971;AN=5008;NS=2504;DP=19612;EAS_AF=0.2431;AMR_AF=0.5476;AFR_AF=0.3366;EUR_AF=0.4801;SAS_AF=0.4243;AA=a|||;VT=SNP
14	72034852	rs4902939	G	A	100	PASS	AC=1949;AF=0.389177;AN=5008;NS=2504;DP=19308;EAS_AF=0.2421;AMR_AF=0.5447;AFR_AF=0.3253;EUR_AF=0.4801;SAS_AF=0.4233;AA=G|||;VT=SNP
14	72037208	rs74354719	C	T	100	PASS	AC=1054;AF=0.210463;AN=5008;NS=2504;DP=14777;EAS_AF=0.4365;AMR_AF=0.1585;AFR_AF=0.053;EUR_AF=0.1392;SAS_AF=0.3006;AA=C|||;VT=SNP
14	72037534	rs6574015	C	T	100	PASS	AC=4459;AF=0.890375;AN=5008;NS=2504;DP=17799;EAS_AF=0.9355;AMR_AF=0.8501;AFR_AF=0.9818;EUR_AF=0.7644;SAS_AF=0.8783;AA=T|||;VT=SNP
14	72039689	rs1981588	G	A	100	PASS	AC=4446;AF=0.88778;AN=5008;NS=2504;DP=20168;EAS_AF=0.9355;AMR_AF=0.8487;AFR_AF=0.9773;EUR_AF=0.7644;SAS_AF=0.8722;AA=A|||;VT=SNP
14	72040525	rs6574016	G	A	100	PASS	AC=4453;AF=0.889177;AN=5008;NS=2504;DP=15223;EAS_AF=0.9355;AMR_AF=0.8501;AFR_AF=0.9818;EUR_AF=0.7644;SAS_AF=0.8722;AA=g|||;VT=SNP
14	72041379	rs17123089	G	C	100	PASS	AC=452;AF=0.0902556;AN=5008;NS=2504;DP=16700;EAS_AF=0.0188;AMR_AF=0.0389;AFR_AF=0.2171;EUR_AF=0.0527;SAS_AF=0.0675;AA=G|||;VT=SNP
14	72041434	rs1008517	A	G	100	PASS	AC=4403;AF=0.879193;AN=5008;NS=2504;DP=16304;EAS_AF=0.9256;AMR_AF=0.8429;AFR_AF=0.9629;EUR_AF=0.7584;SAS_AF=0.8681;AA=A|||;VT=SNP
14	72041458	rs7492599	A	G	100	PASS	AC=962;AF=0.192093;AN=5008;NS=2504;DP=16489;EAS_AF=0.4147;AMR_AF=0.1585;AFR_AF=0.0537;EUR_AF=0.1233;SAS_AF=0.2444;AA=A|||;VT=SNP
14	72043200	rs1029570	A	G	100	PASS	AC=4449;AF=0.888379;AN=5008;NS=2504;DP=20377;EAS_AF=0.9355;AMR_AF=0.8501;AFR_AF=0.9788;EUR_AF=0.7614;SAS_AF=0.8753;AA=A|||;VT=SNP
14	72044095	rs149749145	T	C	100	PASS	AC=56;AF=0.0111821;AN=5008;NS=2504;DP=15238;EAS_AF=0.0188;AMR_AF=0.0072;AFR_AF=0.0136;EUR_AF=0.0099;SAS_AF=0.0041;AA=T|||;VT=SNP
14	72044547	rs2332640	C	T	100	PASS	AC=4418;AF=0.882188;AN=5008;NS=2504;DP=16016;EAS_AF=0.9355;AMR_AF=0.8487;AFR_AF=0.9561;EUR_AF=0.7614;SAS_AF=0.8753;AA=C|||;VT=SNP
14	72044728	rs2332641	T	G	100	PASS	AC=4470;AF=0.892572;AN=5008;NS=2504;DP=16562;EAS_AF=0.9355;AMR_AF=0.8501;AFR_AF=0.9781;EUR_AF=0.7654;SAS_AF=0.8937;AA=A|||;VT=SNP
14	72045544	rs8008605	C	G	100	PASS	AC=4449;AF=0.888379;AN=5008;NS=2504;DP=19905;EAS_AF=0.9355;AMR_AF=0.8487;AFR_AF=0.9773;EUR_AF=0.7644;SAS_AF=0.8753;AA=G|||;VT=SNP
14	72046496	rs8014349	C	A	100	PASS	AC=4453;AF=0.889177;AN=5008;NS=2504;DP=20134;EAS_AF=0.9355;AMR_AF=0.8516;AFR_AF=0.9818;EUR_AF=0.7644;SAS_AF=0.8712;AA=A|||;VT=SNP
14	72048233	rs35169957	G	A	100	PASS	AC=2055;AF=0.410343;AN=5008;NS=2504;DP=17011;EAS_AF=0.6766;AMR_AF=0.2666;AFR_AF=0.4168;EUR_AF=0.2445;SAS_AF=0.3998;AA=G|||;VT=SNP
14	72050162	rs8006300	C	T	100	PASS	AC=4374;AF=0.873403;AN=5008;NS=2504;DP=16729;EAS_AF=0.9167;AMR_AF=0.8415;AFR_AF=0.9554;EUR_AF=0.7515;SAS_AF=0.8661;AA=C|||;VT=SNP
14	72052310	rs7156313	G	C	100	PASS	AC=4438;AF=0.886182;AN=5008;NS=2504;DP=15323;EAS_AF=0.9355;AMR_AF=0.8501;AFR_AF=0.9705;EUR_AF=0.7654;SAS_AF=0.8712;AA=C|||;VT=SNP
14	72053097	rs3825719	G	A	100	PASS	AC=4454;AF=0.889377;AN=5008;NS=2504;DP=17868;EAS_AF=0.9355;AMR_AF=0.8516;AFR_AF=0.9818;EUR_AF=0.7654;SAS_AF=0.8712;AA=A|||;VT=SNP
14	72055468	rs1859643	A	C	100	PASS	AC=4424;AF=0.883387;AN=5008;NS=2504;DP=20430;EAS_AF=0.9355;AMR_AF=0.8473;AFR_AF=0.9622;EUR_AF=0.7614;SAS_AF=0.8742;AA=A|||;VT=SNP;EX_TARGET
14	72057355	rs11848785	G	A	100	PASS	AC=4374;AF=0.873403;AN=5008;NS=2504;DP=17555;EAS_AF=0.9167;AMR_AF=0.8401;AFR_AF=0.9569;EUR_AF=0.7505;SAS_AF=0.8661;AA=G|||;VT=SNP
14	72059551	rs3784064	G	A	100	PASS	AC=4453;AF=0.889177;AN=5008;NS=2504;DP=17870;EAS_AF=0.9355;AMR_AF=0.8501;AFR_AF=0.9818;EUR_AF=0.7654;SAS_AF=0.8712;AA=A|||;VT=SNP
14	72061718	rs10138557	C	T	100	PASS	AC=4415;AF=0.881589;AN=5008;NS=2504;DP=16885;EAS_AF=0.9355;AMR_AF=0.8458;AFR_AF=0.9561;EUR_AF=0.7614;SAS_AF=0.8742;AA=C|||;VT=SNP
14	72063632	rs79527286	A	G	100	PASS	AC=73;AF=0.0145767;AN=5008;NS=2504;DP=20240;EAS_AF=0.0308;AMR_AF=0.0072;AFR_AF=0.0174;EUR_AF=0.0099;SAS_AF=0.0041;AA=A|||;VT=SNP
14	72064096	rs10147863	G	A	100	PASS	AC=2449;AF=0.489018;AN=5008;NS=2504;DP=18237;EAS_AF=0.6736;AMR_AF=0.2968;AFR_AF=0.6445;EUR_AF=0.2734;SAS_AF=0.4468;AA=A|||;VT=SNP
14	72065924	rs112585958	A	G	100	PASS	AC=320;AF=0.0638978;AN=5008;NS=2504;DP=13960;EAS_AF=0.0575;AMR_AF=0.0533;AFR_AF=0.0083;EUR_AF=0.1213;SAS_AF=0.0941;AA=A|||;VT=SNP
14	72066127	rs7144299	G	C	100	PASS	AC=4456;AF=0.889776;AN=5008;NS=2504;DP=15329;EAS_AF=0.9355;AMR_AF=0.8501;AFR_AF=0.9811;EUR_AF=0.7654;SAS_AF=0.8753;AA=C|||;VT=SNP
14	72066456	rs7144829	G	A	100	PASS	AC=4450;AF=0.888578;AN=5008;NS=2504;DP=17410;EAS_AF=0.9355;AMR_AF=0.8487;AFR_AF=0.9773;EUR_AF=0.7654;SAS_AF=0.8753;AA=A|||;VT=SNP
14	72071795	rs78524324	C	A	100	PASS	AC=49;AF=0.00978435;AN=5008;NS=2504;DP=16896;EAS_AF=0.0298;AMR_AF=0.0072;AFR_AF=0;EUR_AF=0.0099;SAS_AF=0.0041;AA=C|||;VT=SNP
14	72072970	rs10136590	A	G	100	PASS	AC=1951;AF=0.389577;AN=5008;NS=2504;DP=20318;EAS_AF=0.2609;AMR_AF=0.5533;AFR_AF=0.298;EUR_AF=0.492;SAS_AF=0.4243;AA=A|||;VT=SNP
14	72073422	rs7154841	A	G	100	PASS	AC=4470;AF=0.892572;AN=5008;NS=2504;DP=15034;EAS_AF=0.9504;AMR_AF=0.8545;AFR_AF=0.9811;EUR_AF=0.7664;SAS_AF=0.8701;AA=G|||;VT=SNP
14	72073452	rs7155008	C	A	100	PASS	AC=1841;AF=0.367612;AN=5008;NS=2504;DP=16563;EAS_AF=0.2639;AMR_AF=0.5303;AFR_AF=0.2882;EUR_AF=0.4394;SAS_AF=0.3926;AA=C|||;VT=SNP
14	72074427	rs35958404	G	A	100	PASS	AC=1926;AF=0.384585;AN=5008;NS=2504;DP=19430;EAS_AF=0.256;AMR_AF=0.5375;AFR_AF=0.32;EUR_AF=0.4583;SAS_AF=0.4202;AA=G|||;VT=SNP
14	72075599	rs78517077	A	T	100	PASS	AC=897;AF=0.179113;AN=5008;NS=2504;DP=15620;EAS_AF=0.4137;AMR_AF=0.1556;AFR_AF=0.0318;EUR_AF=0.1183;SAS_AF=0.2157;AA=A|||;VT=SNP
14	72078861	rs72729956	T	A	100	PASS	AC=816;AF=0.162939;AN=5008;NS=2504;DP=17111;EAS_AF=0.2659;AMR_AF=0.0922;AFR_AF=0.1543;EUR_AF=0.1262;SAS_AF=0.1564;AA=T|||;VT=SNP
14	72083440	rs72729958	A	G	100	PASS	AC=873;AF=0.174321;AN=5008;NS=2504;DP=21635;EAS_AF=0.2669;AMR_AF=0.1081;AFR_AF=0.1634;EUR_AF=0.1571;SAS_AF=0.1585;AA=A|||;VT=SNP
14	72083441	rs4899398	A	G	100	PASS	AC=4462;AF=0.890974;AN=5008;NS=2504;DP=21684;EAS_AF=0.9355;AMR_AF=0.8501;AFR_AF=0.9841;EUR_AF=0.7674;SAS_AF=0.8753;AA=G|||;VT=SNP
14	72084796	rs1473130	C	G	100	PASS	AC=547;AF=0.109225;AN=5008;NS=2504;DP=18641;EAS_AF=0.0585;AMR_AF=0.085;AFR_AF=0.1346;EUR_AF=0.1541;SAS_AF=0.0982;AA=C|||;VT=SNP
14	72086717	rs12587301	T	C	100	PASS	AC=958;AF=0.191294;AN=5008;NS=2504;DP=21979;EAS_AF=0.4117;AMR_AF=0.1599;AFR_AF=0.0522;EUR_AF=0.1223;SAS_AF=0.2454;AA=T|||;VT=SNP
14	72087038	rs61989427	G	A	100	PASS	AC=1960;AF=0.391374;AN=5008;NS=2504;DP=18078;EAS_AF=0.6736;AMR_AF=0.2622;AFR_AF=0.3487;EUR_AF=0.2455;SAS_AF=0.3998;AA=G|||;VT=SNP
14	72088956	rs3784063	A	G	100	PASS	AC=1960;AF=0.391374;AN=5008;NS=2504;DP=18930;EAS_AF=0.2599;AMR_AF=0.5533;AFR_AF=0.3041;EUR_AF=0.492;SAS_AF=0.4264;AA=A|||;VT=SNP
14	72090505	rs3784062	T	G	100	PASS	AC=4466;AF=0.891773;AN=5008;NS=2504;DP=19109;EAS_AF=0.9365;AMR_AF=0.8545;AFR_AF=0.9811;EUR_AF=0.7664;SAS_AF=0.8804;AA=G|||;VT=SNP
14	72093944	rs111731099	C	T	100	PASS	AC=501;AF=0.10004;AN=5008;NS=2504;DP=11561;EAS_AF=0.0595;AMR_AF=0.0821;AFR_AF=0.1021;EUR_AF=0.1541;SAS_AF=0.0961;AA=C|||;VT=SNP
14	72099964	rs4902941	A	G	100	PASS	AC=4455;AF=0.889577;AN=5008;NS=2504;DP=17173;EAS_AF=0.9355;AMR_AF=0.8516;AFR_AF=0.9826;EUR_AF=0.7664;SAS_AF=0.8701;AA=G|||;VT=SNP
14	72100472	rs12147154	A	T	100	PASS	AC=912;AF=0.182109;AN=5008;NS=2504;DP=16462;EAS_AF=0.2639;AMR_AF=0.1066;AFR_AF=0.1967;EUR_AF=0.1561;SAS_AF=0.1585;AA=A|||;VT=SNP
14	72101765	rs9972151	C	T	100	PASS	AC=2007;AF=0.400759;AN=5008;NS=2504;DP=18187;EAS_AF=0.6736;AMR_AF=0.2723;AFR_AF=0.351;EUR_AF=0.2793;SAS_AF=0.4029;AA=C|||;VT=SNP
14	72108356	rs7154787	T	C	100	PASS	AC=4439;AF=0.886382;AN=5008;NS=2504;DP=13703;EAS_AF=0.9355;AMR_AF=0.8487;AFR_AF=0.9682;EUR_AF=0.7664;SAS_AF=0.8753;AA=C|||;VT=SNP
14	72108372	rs11846689	G	A	100	PASS	AC=1956;AF=0.390575;AN=5008;NS=2504;DP=13787;EAS_AF=0.6756;AMR_AF=0.2594;AFR_AF=0.348;EUR_AF=0.2455;SAS_AF=0.3967;AA=G|||;VT=SNP
14	72108427	rs60065332	G	A	100	PASS	AC=807;AF=0.161142;AN=5008;NS=2504;DP=16249;EAS_AF=0.2599;AMR_AF=0.0908;AFR_AF=0.1528;EUR_AF=0.1262;SAS_AF=0.1564;AA=G|||;VT=SNP
14	72109270	rs10139519	C	A	100	PASS	AC=4453;AF=0.889177;AN=5008;NS=2504;DP=20058;EAS_AF=0.9355;AMR_AF=0.8501;AFR_AF=0.9811;EUR_AF=0.7664;SAS_AF=0.8712;AA=A|||;VT=SNP
14	72114138	rs3784060	T	G	100	PASS	AC=2324;AF=0.464058;AN=5008;NS=2504;DP=17209;EAS_AF=0.6786;AMR_AF=0.2997;AFR_AF=0.5182;EUR_AF=0.3072;SAS_AF=0.4479;AA=T|||;VT=SNP
14	72123008	rs17092070	C	T	100	PASS	AC=876;AF=0.17492;AN=5008;NS=2504;DP=17724;EAS_AF=0.2599;AMR_AF=0.0937;AFR_AF=0.2012;EUR_AF=0.1243;SAS_AF=0.1616;AA=C|||;VT=SNP
14	72135010	rs78125016	A	G	100	PASS	AC=86;AF=0.0171725;AN=5008;NS=2504;DP=17571;EAS_AF=0.0149;AMR_AF=0;AFR_AF=0.0023;EUR_AF=0.0159;SAS_AF=0.0532;AA=A|||;VT=SNP
14	72138484	rs45440200	A	G	100	PASS	AC=209;AF=0.0417332;AN=5008;NS=2504;DP=20180;EAS_AF=0.0575;AMR_AF=0.0159;AFR_AF=0.003;EUR_AF=0.0626;SAS_AF=0.0746;AA=A|||;VT=SNP
14	72140659	rs4902942	A	T	100	PASS	AC=4458;AF=0.890176;AN=5008;NS=2504;DP=19722;EAS_AF=0.9355;AMR_AF=0.8501;AFR_AF=0.9841;EUR_AF=0.7674;SAS_AF=0.8712;AA=T|||;VT=SNP
14	72147443	rs4319698	G	A	100	PASS	AC=4458;AF=0.890176;AN=5008;NS=2504;DP=20073;EAS_AF=0.9355;AMR_AF=0.8501;AFR_AF=0.9841;EUR_AF=0.7674;SAS_AF=0.8712;AA=A|||;VT=SNP
14	72148047	rs17096112	G	A	100	PASS	AC=1988;AF=0.396965;AN=5008;NS=2504;DP=19360;EAS_AF=0.6746;AMR_AF=0.2637;AFR_AF=0.3714;EUR_AF=0.2455;SAS_AF=0.3957;AA=G|||;VT=SNP
14	72149647	rs7145435	C	T	100	PASS	AC=1913;AF=0.381989;AN=5008;NS=2504;DP=18987;EAS_AF=0.2579;AMR_AF=0.5403;AFR_AF=0.3041;EUR_AF=0.4592;SAS_AF=0.4233;AA=C|||;VT=SNP
14	72153441	rs7401916	T	G	100	PASS	AC=1995;AF=0.398363;AN=5008;NS=2504;DP=20329;EAS_AF=0.2619;AMR_AF=0.5576;AFR_AF=0.3056;EUR_AF=0.497;SAS_AF=0.4499;AA=T|||;VT=SNP
14	72153693	rs10873246	A	G	100	PASS	AC=4462;AF=0.890974;AN=5008;NS=2504;DP=19889;EAS_AF=0.9355;AMR_AF=0.8501;AFR_AF=0.9841;EUR_AF=0.7674;SAS_AF=0.8753;AA=G|||;VT=SNP
14	72154719	rs78328920	G	A	100	PASS	AC=48;AF=0.00958466;AN=5008;NS=2504;DP=18022;EAS_AF=0.0298;AMR_AF=0.0058;AFR_AF=0;EUR_AF=0.0099;SAS_AF=0.0041;AA=G|||;VT=SNP
14	72155109	rs72729973	G	T	100	PASS	AC=807;AF=0.161142;AN=5008;NS=2504;DP=17292;EAS_AF=0.2619;AMR_AF=0.0908;AFR_AF=0.1528;EUR_AF=0.1252;SAS_AF=0.1554;AA=G|||;VT=SNP
14	72157606	rs61994386	T	C	100	PASS	AC=945;AF=0.188698;AN=5008;NS=2504;DP=23705;EAS_AF=0.4117;AMR_AF=0.1614;AFR_AF=0.0514;EUR_AF=0.1193;SAS_AF=0.2352;AA=T|||;VT=SNP
14	72158974	rs8013708	A	G	100	PASS	AC=2181;AF=0.435503;AN=5008;NS=2504;DP=19229;EAS_AF=0.2659;AMR_AF=0.5663;AFR_AF=0.441;EUR_AF=0.498;SAS_AF=0.4458;AA=A|||;VT=SNP
14	72159661	rs4902945	T	C	100	PASS	AC=937;AF=0.187101;AN=5008;NS=2504;DP=18166;EAS_AF=0.0794;AMR_AF=0.3473;AFR_AF=0.0129;EUR_AF=0.3459;SAS_AF=0.2566;AA=T|||;VT=SNP
14	72160321	rs7148679	T	C	100	PASS	AC=4468;AF=0.892173;AN=5008;NS=2504;DP=19329;EAS_AF=0.9375;AMR_AF=0.8516;AFR_AF=0.9841;EUR_AF=0.7674;SAS_AF=0.8783;AA=C|||;VT=SNP
14	72162901	rs4140798	A	G	100	PASS	AC=2520;AF=0.503195;AN=5008;NS=2504;DP=19812;EAS_AF=0.6766;AMR_AF=0.3026;AFR_AF=0.6884;EUR_AF=0.2793;SAS_AF=0.4468;AA=G|||;VT=SNP
14	72162978	rs4140797	T	C	100	PASS	AC=4468;AF=0.892173;AN=5008;NS=2504;DP=20533;EAS_AF=0.9375;AMR_AF=0.8516;AFR_AF=0.9841;EUR_AF=0.7674;SAS_AF=0.8783;AA=C|||;VT=SNP
14	72164662	rs7150965	C	A	100	PASS	AC=1955;AF=0.390375;AN=5008;NS=2504;DP=20894;EAS_AF=0.2599;AMR_AF=0.5432;AFR_AF=0.3215;EUR_AF=0.4573;SAS_AF=0.4407;AA=C|||;VT=SNP
14	72164952	rs10146552	A	C	100	PASS	AC=1917;AF=0.382788;AN=5008;NS=2504;DP=20583;EAS_AF=0.2589;AMR_AF=0.5403;AFR_AF=0.2935;EUR_AF=0.4672;SAS_AF=0.4325;AA=A|||;VT=SNP
14	72165208	rs1859551	A	G	100	PASS	AC=1928;AF=0.384984;AN=5008;NS=2504;DP=19205;EAS_AF=0.2599;AMR_AF=0.5432;AFR_AF=0.2995;EUR_AF=0.4682;SAS_AF=0.4315;AA=A|||;VT=SNP
14	72166264	rs75113816	T	C	100	PASS	AC=739;AF=0.147564;AN=5008;NS=2504;DP=18957;EAS_AF=0.2103;AMR_AF=0.0519;AFR_AF=0.2663;EUR_AF=0.0268;SAS_AF=0.1145;AA=T|||;VT=SNP
14	72168695	rs2286136	G	A	100	PASS	AC=4179;AF=0.834465;AN=5008;NS=2504;DP=18722;EAS_AF=0.9484;AMR_AF=0.7695;AFR_AF=0.9735;EUR_AF=0.5785;SAS_AF=0.8384;AA=A|||;VT=SNP
14	72169758	rs2286135	G	A	100	PASS	AC=4178;AF=0.834265;AN=5008;NS=2504;DP=19999;EAS_AF=0.9484;AMR_AF=0.7709;AFR_AF=0.9735;EUR_AF=0.5785;SAS_AF=0.8364;AA=A|||;VT=SNP
14	72170969	rs4140799	G	A	100	PASS	AC=3898;AF=0.778355;AN=5008;NS=2504;DP=15471;EAS_AF=0.9484;AMR_AF=0.7493;AFR_AF=0.8283;EUR_AF=0.5457;SAS_AF=0.7955;AA=G|||;VT=SNP
14	72172418	rs10132111	G	A	100	PASS	AC=4198;AF=0.838259;AN=5008;NS=2504;DP=18067;EAS_AF=0.9504;AMR_AF=0.7723;AFR_AF=0.9803;EUR_AF=0.5805;SAS_AF=0.8425;AA=A|||;VT=SNP
14	72173413	rs8015004	T	C	100	PASS	AC=4090;AF=0.816693;AN=5008;NS=2504;DP=17848;EAS_AF=0.9504;AMR_AF=0.7666;AFR_AF=0.9032;EUR_AF=0.5755;SAS_AF=0.8456;AA=T|||;VT=SNP
14	72173954	rs11846367	C	T	100	PASS	AC=2237;AF=0.446685;AN=5008;NS=2504;DP=14802;EAS_AF=0.5506;AMR_AF=0.5245;AFR_AF=0.3434;EUR_AF=0.3499;SAS_AF=0.5235;AA=C|||;VT=SNP
14	72176935	rs6574017	G	A	100	PASS	AC=2415;AF=0.482228;AN=5008;NS=2504;DP=18246;EAS_AF=0.5427;AMR_AF=0.536;AFR_AF=0.4887;EUR_AF=0.3489;SAS_AF=0.5102;AA=G|||;VT=SNP
14	72182344	rs8007783	T	A	100	PASS	AC=452;AF=0.0902556;AN=5008;NS=2504;DP=21653;EAS_AF=0.0575;AMR_AF=0.0692;AFR_AF=0.1331;EUR_AF=0.1004;SAS_AF=0.0706;AA=T|||;VT=SNP
14	72183309	rs1204997	T	C	100	PASS	AC=4204;AF=0.839457;AN=5008;NS=2504;DP=19299;EAS_AF=0.9504;AMR_AF=0.7752;AFR_AF=0.9796;EUR_AF=0.5815;SAS_AF=0.8466;AA=C|||;VT=SNP
14	72184751	rs17100307	G	A	100	PASS	AC=790;AF=0.157748;AN=5008;NS=2504;DP=20550;EAS_AF=0.3343;AMR_AF=0.134;AFR_AF=0.0477;EUR_AF=0.0964;SAS_AF=0.2045;AA=G|||;VT=SNP
14	72186174	rs8009037	C	A	100	PASS	AC=2470;AF=0.493211;AN=5008;NS=2504;DP=20573;EAS_AF=0.5496;AMR_AF=0.5389;AFR_AF=0.5144;EUR_AF=0.3519;SAS_AF=0.5194;AA=C|||;VT=SNP
14	72186684	rs1204996	C	A	100	PASS	AC=4182;AF=0.835064;AN=5008;NS=2504;DP=18759;EAS_AF=0.9494;AMR_AF=0.7723;AFR_AF=0.9735;EUR_AF=0.5795;SAS_AF=0.8374;AA=A|||;VT=SNP
14	72187850	rs1204995	T	C	100	PASS	AC=4204;AF=0.839457;AN=5008;NS=2504;DP=20738;EAS_AF=0.9504;AMR_AF=0.7738;AFR_AF=0.9803;EUR_AF=0.5815;SAS_AF=0.8466;AA=C|||;VT=SNP
14	72188753	rs11158912	A	G	100	PASS	AC=1340;AF=0.267572;AN=5008;NS=2504;DP=22692;EAS_AF=0.4008;AMR_AF=0.2075;AFR_AF=0.2262;EUR_AF=0.2068;SAS_AF=0.2914;AA=G|||;VT=SNP
14	72190156	rs2301918	G	A	100	PASS	AC=2479;AF=0.495008;AN=5008;NS=2504;DP=20916;EAS_AF=0.5516;AMR_AF=0.5389;AFR_AF=0.5227;EUR_AF=0.3529;SAS_AF=0.5143;AA=G|||;VT=SNP
14	72192380	rs11850220	C	T	100	PASS	AC=515;AF=0.102835;AN=5008;NS=2504;DP=18725;EAS_AF=0.0615;AMR_AF=0.0692;AFR_AF=0.18;EUR_AF=0.1004;SAS_AF=0.0675;AA=C|||;VT=SNP
14	72194401	rs17100926	C	T	100	PASS	AC=447;AF=0.0892572;AN=5008;NS=2504;DP=18358;EAS_AF=0.0585;AMR_AF=0.0663;AFR_AF=0.1324;EUR_AF=0.1004;SAS_AF=0.0675;AA=C|||;VT=SNP
14	72195407	rs17100964	C	G	100	PASS	AC=404;AF=0.0806709;AN=5008;NS=2504;DP=17780;EAS_AF=0.0466;AMR_AF=0.0159;AFR_AF=0.1974;EUR_AF=0.0258;SAS_AF=0.0603;AA=C|||;VT=SNP
14	72195606	rs10133626	G	T	100	PASS	AC=3869;AF=0.772564;AN=5008;NS=2504;DP=18400;EAS_AF=0.9494;AMR_AF=0.7522;AFR_AF=0.7927;EUR_AF=0.5547;SAS_AF=0.8016;AA=G|||;VT=SNP
14	72197773	rs757744	T	C	100	PASS	AC=3871;AF=0.772963;AN=5008;NS=2504;DP=18301;EAS_AF=0.9544;AMR_AF=0.7478;AFR_AF=0.7897;EUR_AF=0.5527;SAS_AF=0.8078;AA=T|||;VT=SNP
14	72198511	rs1204992	A	G	100	PASS	AC=4185;AF=0.835663;AN=5008;NS=2504;DP=18833;EAS_AF=0.9544;AMR_AF=0.7666;AFR_AF=0.9728;EUR_AF=0.5746;SAS_AF=0.8456;AA=G|||;VT=SNP
14	72201985	rs2097887	C	A	100	PASS	AC=2397;AF=0.478634;AN=5008;NS=2504;DP=20797;EAS_AF=0.5506;AMR_AF=0.536;AFR_AF=0.4728;EUR_AF=0.3489;SAS_AF=0.5051;AA=C|||;VT=SNP;EX_TARGET
14	72205321	rs10137642	T	C	100	PASS	AC=4096;AF=0.817891;AN=5008;NS=2504;DP=18805;EAS_AF=0.9474;AMR_AF=0.7651;AFR_AF=0.907;EUR_AF=0.5825;SAS_AF=0.8436;AA=T|||;VT=SNP
14	72209497	rs79811875	C	A	100	PASS	AC=1253;AF=0.2502;AN=5008;NS=2504;DP=19854;EAS_AF=0.3968;AMR_AF=0.1988;AFR_AF=0.1891;EUR_AF=0.1958;SAS_AF=0.274;AA=C|||;VT=SNP
14	72209756	rs12588184	C	A	100	PASS	AC=1265;AF=0.252596;AN=5008;NS=2504;DP=19368;EAS_AF=0.3968;AMR_AF=0.1988;AFR_AF=0.1876;EUR_AF=0.1988;SAS_AF=0.2853;AA=C|||;VT=SNP
14	72210756	rs1468373	C	T	100	PASS	AC=3799;AF=0.758586;AN=5008;NS=2504;DP=19811;EAS_AF=0.9474;AMR_AF=0.6772;AFR_AF=0.8177;EUR_AF=0.5378;SAS_AF=0.7689;AA=C|||;VT=SNP
14	72211948	rs1204988	A	T	100	PASS	AC=4207;AF=0.840056;AN=5008;NS=2504;DP=17696;EAS_AF=0.9494;AMR_AF=0.7723;AFR_AF=0.9803;EUR_AF=0.5865;SAS_AF=0.8466;AA=T|||;VT=SNP
14	72213258	rs6574018	G	T	100	PASS	AC=2312;AF=0.461661;AN=5008;NS=2504;DP=19496;EAS_AF=0.5437;AMR_AF=0.464;AFR_AF=0.4826;EUR_AF=0.339;SAS_AF=0.4734;AA=G|||;VT=SNP
14	72214790	rs12590638	T	C	100	PASS	AC=1379;AF=0.275359;AN=5008;NS=2504;DP=19879;EAS_AF=0.4038;AMR_AF=0.2061;AFR_AF=0.2655;EUR_AF=0.1988;SAS_AF=0.2843;AA=T|||;VT=SNP
14	72216675	rs7350725	C	A	100	PASS	AC=3902;AF=0.779153;AN=5008;NS=2504;DP=22038;EAS_AF=0.9286;AMR_AF=0.683;AFR_AF=0.8805;EUR_AF=0.5497;SAS_AF=0.7924;AA=C|||;VT=SNP
14	72216749	rs10144437	C	T	100	PASS	AC=2313;AF=0.461861;AN=5008;NS=2504;DP=24640;EAS_AF=0.5446;AMR_AF=0.4582;AFR_AF=0.5159;EUR_AF=0.3191;SAS_AF=0.453;AA=C|||;VT=SNP
14	72218345	rs1005605	G	T	100	PASS	AC=4093;AF=0.817292;AN=5008;NS=2504;DP=21350;EAS_AF=0.9464;AMR_AF=0.7133;AFR_AF=0.9796;EUR_AF=0.5676;SAS_AF=0.7955;AA=T|||;VT=SNP
14	72218524	rs1005604	T	C	100	PASS	AC=4032;AF=0.805112;AN=5008;NS=2504;DP=18360;EAS_AF=0.7173;AMR_AF=0.7997;AFR_AF=0.885;EUR_AF=0.7843;SAS_AF=0.8129;AA=t|||;VT=SNP
14	72219146	rs1204983	C	A	100	PASS	AC=3458;AF=0.690495;AN=5008;NS=2504;DP=13430;EAS_AF=0.6468;AMR_AF=0.7622;AFR_AF=0.7965;EUR_AF=0.7157;SAS_AF=0.5153;AA=A|||;VT=SNP
14	72220060	rs58697123	T	C	100	PASS	AC=1039;AF=0.207468;AN=5008;NS=2504;DP=16209;EAS_AF=0.379;AMR_AF=0.1383;AFR_AF=0.1445;EUR_AF=0.164;SAS_AF=0.2096;AA=T|||;VT=SNP
14	72220169	rs1204982	C	T	100	PASS	AC=2921;AF=0.583267;AN=5008;NS=2504;DP=16373;EAS_AF=0.4931;AMR_AF=0.6844;AFR_AF=0.7239;EUR_AF=0.5586;SAS_AF=0.4397;AA=c|||;VT=SNP
14	72221115	rs10132035	T	G	100	PASS	AC=2258;AF=0.450879;AN=5008;NS=2504;DP=18464;EAS_AF=0.4762;AMR_AF=0.6441;AFR_AF=0.2625;EUR_AF=0.5765;SAS_AF=0.4131;AA=T|||;VT=SNP
14	72221515	rs11621890	T	G	100	PASS	AC=1346;AF=0.26877;AN=5008;NS=2504;DP=19283;EAS_AF=0.2143;AMR_AF=0.5187;AFR_AF=0.1384;EUR_AF=0.3917;SAS_AF=0.1973;AA=T|||;VT=SNP
14	72221885	rs7145529	A	G	100	PASS	AC=820;AF=0.163738;AN=5008;NS=2504;DP=18204;EAS_AF=0.1815;AMR_AF=0.1326;AFR_AF=0.3094;EUR_AF=0.0696;SAS_AF=0.0675;AA=A|||;VT=SNP
14	72222154	rs76741123	A	G	100	PASS	AC=527;AF=0.105232;AN=5008;NS=2504;DP=15822;EAS_AF=0.0308;AMR_AF=0.232;AFR_AF=0.0083;EUR_AF=0.1193;SAS_AF=0.2086;AA=a|||;VT=SNP
14	72223013	rs1204976	G	A	100	PASS	AC=1810;AF=0.361422;AN=5008;NS=2504;DP=13553;EAS_AF=0.3185;AMR_AF=0.402;AFR_AF=0.1967;EUR_AF=0.3877;SAS_AF=0.5726;AA=G|||;VT=SNP
14	72223684	rs1204975	A	G	100	PASS	AC=3794;AF=0.757588;AN=5008;NS=2504;DP=16597;EAS_AF=0.7847;AMR_AF=0.6758;AFR_AF=0.7716;EUR_AF=0.669;SAS_AF=0.8599;AA=A|||;VT=SNP
14	72224472	rs1204974	T	C	100	PASS	AC=4271;AF=0.852835;AN=5008;NS=2504;DP=15769;EAS_AF=0.9802;AMR_AF=0.7882;AFR_AF=0.8812;EUR_AF=0.6938;SAS_AF=0.8926;AA=C|||;VT=SNP
14	72224490	rs1204973	C	T	100	PASS	AC=3820;AF=0.76278;AN=5008;NS=2504;DP=15460;EAS_AF=0.7867;AMR_AF=0.6801;AFR_AF=0.7821;EUR_AF=0.673;SAS_AF=0.863;AA=T|||;VT=SNP
14	72224796	rs1204972	C	A	100	PASS	AC=4412;AF=0.88099;AN=5008;NS=2504;DP=16046;EAS_AF=0.8065;AMR_AF=0.8818;AFR_AF=0.798;EUR_AF=0.9781;SAS_AF=0.9693;AA=A|||;VT=SNP
14	72225138	rs7147062	C	T	100	PASS	AC=3296;AF=0.658147;AN=5008;NS=2504;DP=18154;EAS_AF=0.6875;AMR_AF=0.6124;AFR_AF=0.8048;EUR_AF=0.6292;SAS_AF=0.4918;AA=T|||;VT=SNP
14	72225362	rs1204971	T	C	100	PASS	AC=2890;AF=0.577077;AN=5008;NS=2504;DP=19498;EAS_AF=0.626;AMR_AF=0.6282;AFR_AF=0.562;EUR_AF=0.4592;SAS_AF=0.6319;AA=T|||;VT=SNP
14	72226175	rs60396062	A	G	100	PASS	AC=535;AF=0.106829;AN=5008;NS=2504;DP=10755;EAS_AF=0.0794;AMR_AF=0.0389;AFR_AF=0.2224;EUR_AF=0.0557;SAS_AF=0.0798;AA=G|||;VT=SNP
14	72226313	rs8015706	C	A	100	PASS	AC=579;AF=0.115615;AN=5008;NS=2504;DP=11105;EAS_AF=0.0198;AMR_AF=0.2032;AFR_AF=0.0083;EUR_AF=0.3052;SAS_AF=0.1022;AA=C|||;VT=SNP
14	72226315	rs115817171	T	G	100	PASS	AC=461;AF=0.0920527;AN=5008;NS=2504;DP=11085;EAS_AF=0.0764;AMR_AF=0.0375;AFR_AF=0.1732;EUR_AF=0.0517;SAS_AF=0.0787;AA=T|||;VT=SNP
14	72226342	rs115116081	C	T	100	PASS	AC=462;AF=0.0922524;AN=5008;NS=2504;DP=11599;EAS_AF=0.0764;AMR_AF=0.0375;AFR_AF=0.174;EUR_AF=0.0517;SAS_AF=0.0787;AA=C|||;VT=SNP
14	72226594	rs56222721	G	A	100	PASS	AC=445;AF=0.0888578;AN=5008;NS=2504;DP=19612;EAS_AF=0.0764;AMR_AF=0.0346;AFR_AF=0.1626;EUR_AF=0.0517;SAS_AF=0.0787;AA=A|||;VT=SNP
14	72227435	rs148826142	G	A	100	PASS	AC=383;AF=0.0764776;AN=5008;NS=2504;DP=14688;EAS_AF=0.0754;AMR_AF=0.0303;AFR_AF=0.1581;EUR_AF=0.0348;SAS_AF=0.0429;AA=G|||;VT=SNP
14	72227593	rs143420389	C	T	100	PASS	AC=460;AF=0.091853;AN=5008;NS=2504;DP=15931;EAS_AF=0.0764;AMR_AF=0.0375;AFR_AF=0.1725;EUR_AF=0.0517;SAS_AF=0.0787;AA=C|||;VT=SNP
14	72228673	rs55964121	A	C	100	PASS	AC=877;AF=0.17512;AN=5008;NS=2504;DP=15380;EAS_AF=0.38;AMR_AF=0.121;AFR_AF=0.1732;EUR_AF=0.0696;SAS_AF=0.1135;AA=A|||;VT=SNP
14	72228923	rs7146548	T	A	100	PASS	AC=1584;AF=0.316294;AN=5008;NS=2504;DP=15606;EAS_AF=0.4028;AMR_AF=0.3271;AFR_AF=0.2708;EUR_AF=0.3787;SAS_AF=0.2168;AA=T|||;VT=SNP
14	72229419	rs10146131	C	T	100	PASS	AC=898;AF=0.179313;AN=5008;NS=2504;DP=17964;EAS_AF=0.0843;AMR_AF=0.1369;AFR_AF=0.2821;EUR_AF=0.1809;SAS_AF=0.1667;AA=C|||;VT=SNP
14	72229554	rs1954692	G	A	100	PASS	AC=1650;AF=0.329473;AN=5008;NS=2504;DP=18692;EAS_AF=0.4018;AMR_AF=0.4035;AFR_AF=0.2716;EUR_AF=0.3867;SAS_AF=0.2219;AA=A|||;VT=SNP
14	72230050	rs79203491	G	A	100	PASS	AC=483;AF=0.0964457;AN=5008;NS=2504;DP=18448;EAS_AF=0.0794;AMR_AF=0.0375;AFR_AF=0.1846;EUR_AF=0.0557;SAS_AF=0.0787;AA=A|||;VT=SNP
14	72230230	rs4541008	C	A	100	PASS	AC=1760;AF=0.351438;AN=5008;NS=2504;DP=22956;EAS_AF=0.4018;AMR_AF=0.5231;AFR_AF=0.2262;EUR_AF=0.4324;SAS_AF=0.2638;AA=C|||;VT=SNP
14	72230340	rs1204969	G	T	100	PASS	AC=1633;AF=0.326078;AN=5008;NS=2504;DP=21372;EAS_AF=0.4365;AMR_AF=0.2968;AFR_AF=0.1271;EUR_AF=0.341;SAS_AF=0.4867;AA=G|||;VT=SNP
14	72230444	rs1954690	C	T	100	PASS	AC=459;AF=0.0916534;AN=5008;NS=2504;DP=18316;EAS_AF=0.0764;AMR_AF=0.0375;AFR_AF=0.1717;EUR_AF=0.0517;SAS_AF=0.0787;AA=C|||;VT=SNP
14	72230505	rs1954689	A	G	100	PASS	AC=476;AF=0.0950479;AN=5008;NS=2504;DP=18247;EAS_AF=0.0764;AMR_AF=0.0389;AFR_AF=0.1838;EUR_AF=0.0517;SAS_AF=0.0787;AA=A|||;VT=SNP
14	72231636	rs74368980	C	G	100	PASS	AC=459;AF=0.0916534;AN=5008;NS=2504;DP=14933;EAS_AF=0.0764;AMR_AF=0.036;AFR_AF=0.1725;EUR_AF=0.0527;SAS_AF=0.0777;AA=C|||;VT=SNP
14	72231880	rs1209228	A	C	100	PASS	AC=2286;AF=0.45647;AN=5008;NS=2504;DP=18590;EAS_AF=0.5764;AMR_AF=0.3516;AFR_AF=0.3782;EUR_AF=0.3976;SAS_AF=0.5736;AA=C|||;VT=SNP
14	72232216	rs1204967	T	C	100	PASS	AC=2469;AF=0.493011;AN=5008;NS=2504;DP=14178;EAS_AF=0.5764;AMR_AF=0.5317;AFR_AF=0.3555;EUR_AF=0.4404;SAS_AF=0.6196;AA=T|||;VT=SNP
14	72235529	rs74062013	C	T	100	PASS	AC=352;AF=0.0702875;AN=5008;NS=2504;DP=19394;EAS_AF=0.1915;AMR_AF=0.1095;AFR_AF=0.025;EUR_AF=0.0199;SAS_AF=0.0307;AA=C|||;VT=SNP
14	72235618	rs8017068	A	T	100	PASS	AC=1569;AF=0.313299;AN=5008;NS=2504;DP=19186;EAS_AF=0.4216;AMR_AF=0.3948;AFR_AF=0.2126;EUR_AF=0.3718;SAS_AF=0.2198;AA=A|||;VT=SNP
14	72235857	rs8017576	C	A	100	PASS	AC=880;AF=0.175719;AN=5008;NS=2504;DP=18084;EAS_AF=0.0635;AMR_AF=0.134;AFR_AF=0.2874;EUR_AF=0.1809;SAS_AF=0.1646;AA=C|||;VT=SNP
14	72237557	rs72730000	C	T	100	PASS	AC=1659;AF=0.33127;AN=5008;NS=2504;DP=20135;EAS_AF=0.3581;AMR_AF=0.5101;AFR_AF=0.2095;EUR_AF=0.4095;SAS_AF=0.2607;AA=C|||;VT=SNP
14	72237671	rs55823610	C	T	100	PASS	AC=380;AF=0.0758786;AN=5008;NS=2504;DP=17988;EAS_AF=0.0764;AMR_AF=0.0331;AFR_AF=0.118;EUR_AF=0.0527;SAS_AF=0.0726;AA=C|||;VT=SNP
14	72238734	rs71427126	G	A	100	PASS	AC=575;AF=0.114816;AN=5008;NS=2504;DP=19238;EAS_AF=0.0198;AMR_AF=0.2003;AFR_AF=0.0083;EUR_AF=0.3022;SAS_AF=0.1033;AA=G|||;VT=SNP
14	72238789	rs12889204	A	G	100	PASS	AC=1965;AF=0.392372;AN=5008;NS=2504;DP=19915;EAS_AF=0.499;AMR_AF=0.4928;AFR_AF=0.1399;EUR_AF=0.3966;SAS_AF=0.5481;AA=A|||;VT=SNP
14	72238858	rs74432788	G	A	100	PASS	AC=445;AF=0.0888578;AN=5008;NS=2504;DP=18531;EAS_AF=0.0248;AMR_AF=0.2233;AFR_AF=0.0076;EUR_AF=0.1004;SAS_AF=0.1575;AA=G|||;VT=SNP
14	72239765	rs17102948	A	G	100	PASS	AC=470;AF=0.0938498;AN=5008;NS=2504;DP=19029;EAS_AF=0.0774;AMR_AF=0.0375;AFR_AF=0.1831;EUR_AF=0.0527;SAS_AF=0.0726;AA=A|||;VT=SNP
14	72239972	rs80090448	G	C	100	PASS	AC=469;AF=0.0936502;AN=5008;NS=2504;DP=16906;EAS_AF=0.0774;AMR_AF=0.0375;AFR_AF=0.1823;EUR_AF=0.0527;SAS_AF=0.0726;AA=G|||;VT=SNP
14	72240870	rs35783046	G	C	100	PASS	AC=1528;AF=0.305112;AN=5008;NS=2504;DP=19549;EAS_AF=0.3075;AMR_AF=0.3833;AFR_AF=0.053;EUR_AF=0.3748;SAS_AF=0.5164;AA=G|||;VT=SNP
14	72241658	rs2877751	A	G	100	PASS	AC=1971;AF=0.39357;AN=5008;NS=2504;DP=18410;EAS_AF=0.499;AMR_AF=0.4928;AFR_AF=0.1437;EUR_AF=0.3956;SAS_AF=0.5501;AA=A|||;VT=SNP
14	72241980	rs146143958	G	A	100	PASS	AC=455;AF=0.0908546;AN=5008;NS=2504;DP=21230;EAS_AF=0.0784;AMR_AF=0.036;AFR_AF=0.1717;EUR_AF=0.0527;SAS_AF=0.0726;AA=G|||;VT=SNP
14	72241981	rs139107342	T	C	100	PASS	AC=470;AF=0.0938498;AN=5008;NS=2504;DP=21181;EAS_AF=0.0774;AMR_AF=0.036;AFR_AF=0.1838;EUR_AF=0.0527;SAS_AF=0.0726;AA=C|||;VT=SNP
14	72242314	rs17102965	C	G	100	PASS	AC=451;AF=0.0900559;AN=5008;NS=2504;DP=22128;EAS_AF=0.0774;AMR_AF=0.036;AFR_AF=0.1694;EUR_AF=0.0527;SAS_AF=0.0726;AA=C|||;VT=SNP
14	72242982	rs148636921	T	C	100	PASS	AC=454;AF=0.090655;AN=5008;NS=2504;DP=15609;EAS_AF=0.0774;AMR_AF=0.036;AFR_AF=0.1717;EUR_AF=0.0527;SAS_AF=0.0726;AA=T|||;VT=SNP
14	72243356	rs60333405	A	G	100	PASS	AC=493;AF=0.0984425;AN=5008;NS=2504;DP=20326;EAS_AF=0.0804;AMR_AF=0.0375;AFR_AF=0.1952;EUR_AF=0.0567;SAS_AF=0.0726;AA=G|||;VT=SNP
14	72243873	rs12100650	G	A	100	PASS	AC=1428;AF=0.285144;AN=5008;NS=2504;DP=24414;EAS_AF=0.3571;AMR_AF=0.3184;AFR_AF=0.2073;EUR_AF=0.3628;SAS_AF=0.2127;AA=G|||;VT=SNP
14	72247122	rs7152273	G	T	100	PASS	AC=1409;AF=0.28135;AN=5008;NS=2504;DP=16524;EAS_AF=0.3562;AMR_AF=0.317;AFR_AF=0.1944;EUR_AF=0.3628;SAS_AF=0.2127;AA=G|||;VT=SNP
14	72247269	rs79889092	C	G	100	PASS	AC=378;AF=0.0754792;AN=5008;NS=2504;DP=15553;EAS_AF=0.0774;AMR_AF=0.0331;AFR_AF=0.1157;EUR_AF=0.0527;SAS_AF=0.0726;AA=C|||;VT=SNP
14	72247302	rs10147309	G	A	100	PASS	AC=2766;AF=0.552316;AN=5008;NS=2504;DP=15115;EAS_AF=0.499;AMR_AF=0.487;AFR_AF=0.6657;EUR_AF=0.6014;SAS_AF=0.4499;AA=A|||;VT=SNP
14	72247853	rs11623601	T	A	100	PASS	AC=3963;AF=0.791334;AN=5008;NS=2504;DP=13172;EAS_AF=0.8482;AMR_AF=0.8732;AFR_AF=0.618;EUR_AF=0.8479;SAS_AF=0.8507;AA=A|||;VT=SNP
14	72248142	rs74641735	C	T	100	PASS	AC=322;AF=0.0642971;AN=5008;NS=2504;DP=16426;EAS_AF=0.1885;AMR_AF=0.0403;AFR_AF=0.003;EUR_AF=0.0527;SAS_AF=0.0481;AA=C|||;VT=SNP
14	72248406	rs138274578	A	G	100	PASS	AC=412;AF=0.0822684;AN=5008;NS=2504;DP=13422;EAS_AF=0.0774;AMR_AF=0.0346;AFR_AF=0.1407;EUR_AF=0.0527;SAS_AF=0.0726;AA=G|||;VT=SNP
14	72248818	rs2105469	C	T	100	PASS	AC=1648;AF=0.329073;AN=5008;NS=2504;DP=14981;EAS_AF=0.4216;AMR_AF=0.5072;AFR_AF=0.1536;EUR_AF=0.4085;SAS_AF=0.2628;AA=C|||;VT=SNP
14	72249442	rs78727022	G	A	100	PASS	AC=379;AF=0.0756789;AN=5008;NS=2504;DP=15404;EAS_AF=0.0764;AMR_AF=0.0331;AFR_AF=0.1172;EUR_AF=0.0527;SAS_AF=0.0726;AA=G|||;VT=SNP
14	72249519	rs80234323	T	A	100	PASS	AC=537;AF=0.107228;AN=5008;NS=2504;DP=14913;EAS_AF=0.0655;AMR_AF=0.0389;AFR_AF=0.1914;EUR_AF=0.0616;SAS_AF=0.1319;AA=T|||;VT=SNP
14	72250592	rs76733755	G	A	100	PASS	AC=357;AF=0.0712859;AN=5008;NS=2504;DP=20216;EAS_AF=0.0764;AMR_AF=0.0288;AFR_AF=0.1029;EUR_AF=0.0527;SAS_AF=0.0726;AA=G|||;VT=SNP
14	72250629	rs78639275	C	T	100	PASS	AC=411;AF=0.0820687;AN=5008;NS=2504;DP=19843;EAS_AF=0.0764;AMR_AF=0.0346;AFR_AF=0.1399;EUR_AF=0.0537;SAS_AF=0.0726;AA=T|||;VT=SNP
14	72251480	rs7146038	T	C	100	PASS	AC=394;AF=0.0786741;AN=5008;NS=2504;DP=17491;EAS_AF=0.0764;AMR_AF=0.0346;AFR_AF=0.1278;EUR_AF=0.0527;SAS_AF=0.0726;AA=T|||;VT=SNP
14	72252135	rs4902946	C	G	100	PASS	AC=1984;AF=0.396166;AN=5008;NS=2504;DP=14475;EAS_AF=0.499;AMR_AF=0.4251;AFR_AF=0.1989;EUR_AF=0.3887;SAS_AF=0.544;AA=C|||;VT=SNP
14	72252139	rs8012670	C	A	100	PASS	AC=379;AF=0.0756789;AN=5008;NS=2504;DP=14440;EAS_AF=0.0764;AMR_AF=0.0331;AFR_AF=0.1172;EUR_AF=0.0527;SAS_AF=0.0726;AA=C|||;VT=SNP
14	72252368	rs8013157	C	T	100	PASS	AC=380;AF=0.0758786;AN=5008;NS=2504;DP=13224;EAS_AF=0.0764;AMR_AF=0.0331;AFR_AF=0.1172;EUR_AF=0.0537;SAS_AF=0.0726;AA=C|||;VT=SNP
14	72252413	rs8013179	C	T	100	PASS	AC=379;AF=0.0756789;AN=5008;NS=2504;DP=12811;EAS_AF=0.0764;AMR_AF=0.0317;AFR_AF=0.1172;EUR_AF=0.0537;SAS_AF=0.0726;AA=C|||;VT=SNP
14	72253109	rs76375007	A	C	100	PASS	AC=467;AF=0.0932508;AN=5008;NS=2504;DP=17273;EAS_AF=0.0764;AMR_AF=0.0375;AFR_AF=0.1815;EUR_AF=0.0537;SAS_AF=0.0716;AA=A|||;VT=SNP
14	72253115	rs113994749	C	T	100	PASS	AC=452;AF=0.0902556;AN=5008;NS=2504;DP=17214;EAS_AF=0.0764;AMR_AF=0.036;AFR_AF=0.171;EUR_AF=0.0527;SAS_AF=0.0726;AA=c|||;VT=SNP
14	72254297	rs80326852	C	T	100	PASS	AC=451;AF=0.0900559;AN=5008;NS=2504;DP=21640;EAS_AF=0.0764;AMR_AF=0.036;AFR_AF=0.1694;EUR_AF=0.0537;SAS_AF=0.0726;AA=C|||;VT=SNP
14	72256583	rs11623466	C	T	100	PASS	AC=374;AF=0.0746805;AN=5008;NS=2504;DP=19396;EAS_AF=0.1687;AMR_AF=0.036;AFR_AF=0.0129;EUR_AF=0.0308;SAS_AF=0.1339;AA=C|||;VT=SNP
14	72257240	rs4899399	C	A	100	PASS	AC=466;AF=0.0930511;AN=5008;NS=2504;DP=13926;EAS_AF=0.0764;AMR_AF=0.0375;AFR_AF=0.18;EUR_AF=0.0537;SAS_AF=0.0726;AA=A|||;VT=SNP
14	72257309	rs72732306	A	G	100	PASS	AC=868;AF=0.173323;AN=5008;NS=2504;DP=13732;EAS_AF=0.4018;AMR_AF=0.1167;AFR_AF=0.1596;EUR_AF=0.0606;SAS_AF=0.1125;AA=A|||;VT=SNP
14	72257674	rs12896748	C	T	100	PASS	AC=804;AF=0.160543;AN=5008;NS=2504;DP=10056;EAS_AF=0.0198;AMR_AF=0.3905;AFR_AF=0.0113;EUR_AF=0.3479;SAS_AF=0.1513;AA=C|||;VT=SNP
14	72258820	rs4393512	C	T	100	PASS	AC=436;AF=0.0870607;AN=5008;NS=2504;DP=18042;EAS_AF=0.0794;AMR_AF=0.0317;AFR_AF=0.1573;EUR_AF=0.0537;SAS_AF=0.0736;AA=C|||;VT=SNP
14	72259455	rs2154409	A	G	100	PASS	AC=1475;AF=0.294529;AN=5008;NS=2504;DP=15050;EAS_AF=0.3105;AMR_AF=0.3055;AFR_AF=0.0469;EUR_AF=0.3678;SAS_AF=0.5297;AA=A|||;VT=SNP
14	72259522	rs114505182	A	C	100	PASS	AC=497;AF=0.0992412;AN=5008;NS=2504;DP=14536;EAS_AF=0.0823;AMR_AF=0.0375;AFR_AF=0.1952;EUR_AF=0.0577;SAS_AF=0.0736;AA=C|||;VT=SNP
14	72260660	rs10873247	A	G	100	PASS	AC=3313;AF=0.661542;AN=5008;NS=2504;DP=15227;EAS_AF=0.9127;AMR_AF=0.6527;AFR_AF=0.5265;EUR_AF=0.5109;SAS_AF=0.7464;AA=G|||;VT=SNP
14	72260942	rs12100575	A	G	100	PASS	AC=1357;AF=0.270966;AN=5008;NS=2504;DP=18145;EAS_AF=0.4752;AMR_AF=0.1527;AFR_AF=0.3638;EUR_AF=0.1143;SAS_AF=0.18;AA=G|||;VT=SNP
14	72261317	rs55865426	T	C	100	PASS	AC=1290;AF=0.257588;AN=5008;NS=2504;DP=16226;EAS_AF=0.4117;AMR_AF=0.1527;AFR_AF=0.3638;EUR_AF=0.1143;SAS_AF=0.1769;AA=C|||;VT=SNP
14	72262453	rs59361606	T	C	100	PASS	AC=892;AF=0.178115;AN=5008;NS=2504;DP=19363;EAS_AF=0.0635;AMR_AF=0.1354;AFR_AF=0.3018;EUR_AF=0.1819;SAS_AF=0.1554;AA=T|||;VT=SNP
14	72262650	rs67730405	C	T	100	PASS	AC=572;AF=0.114217;AN=5008;NS=2504;DP=19991;EAS_AF=0.0208;AMR_AF=0.2017;AFR_AF=0.0083;EUR_AF=0.3002;SAS_AF=0.1002;AA=C|||;VT=SNP
14	72263599	rs56291887	C	T	100	PASS	AC=816;AF=0.162939;AN=5008;NS=2504;DP=19927;EAS_AF=0.3304;AMR_AF=0.1153;AFR_AF=0.1815;EUR_AF=0.0616;SAS_AF=0.1033;AA=C|||;VT=SNP
14	72263722	rs11625756	G	A	100	PASS	AC=570;AF=0.113818;AN=5008;NS=2504;DP=20206;EAS_AF=0.0208;AMR_AF=0.2003;AFR_AF=0.0083;EUR_AF=0.2992;SAS_AF=0.1002;AA=G|||;VT=SNP
14	72264972	rs8017198	T	C	100	PASS	AC=4254;AF=0.849441;AN=5008;NS=2504;DP=17173;EAS_AF=0.9792;AMR_AF=0.7882;AFR_AF=0.8601;EUR_AF=0.6988;SAS_AF=0.8998;AA=C|||;VT=SNP
14	72265949	rs1343922	G	A	100	PASS	AC=2502;AF=0.499601;AN=5008;NS=2504;DP=23487;EAS_AF=0.5833;AMR_AF=0.5346;AFR_AF=0.3343;EUR_AF=0.4503;SAS_AF=0.6626;AA=A|||;VT=SNP
14	72267018	rs10143712	T	C	100	PASS	AC=883;AF=0.176318;AN=5008;NS=2504;DP=18549;EAS_AF=0.0635;AMR_AF=0.1412;AFR_AF=0.3071;EUR_AF=0.1829;SAS_AF=0.1339;AA=T|||;VT=SNP
14	72267505	rs35499119	G	A	100	PASS	AC=641;AF=0.127995;AN=5008;NS=2504;DP=22665;EAS_AF=0.0208;AMR_AF=0.2795;AFR_AF=0.0106;EUR_AF=0.3072;SAS_AF=0.1053;AA=G|||;VT=SNP
14	72268119	rs10146983	T	C	100	PASS	AC=4133;AF=0.82528;AN=5008;NS=2504;DP=19223;EAS_AF=0.9831;AMR_AF=0.696;AFR_AF=0.8593;EUR_AF=0.66;SAS_AF=0.8783;AA=C|||;VT=SNP
14	72269248	rs1205107	G	C	100	PASS	AC=2271;AF=0.453474;AN=5008;NS=2504;DP=18594;EAS_AF=0.5337;AMR_AF=0.3487;AFR_AF=0.3691;EUR_AF=0.4006;SAS_AF=0.6135;AA=G|||;VT=SNP
14	72269290	rs17568464	A	G	100	PASS	AC=757;AF=0.151158;AN=5008;NS=2504;DP=19265;EAS_AF=0.0169;AMR_AF=0.3112;AFR_AF=0.0386;EUR_AF=0.3429;SAS_AF=0.1309;AA=A|||;VT=SNP
14	72269647	rs17568485	C	T	100	PASS	AC=728;AF=0.145367;AN=5008;NS=2504;DP=14658;EAS_AF=0.0169;AMR_AF=0.3098;AFR_AF=0.0174;EUR_AF=0.3429;SAS_AF=0.1309;AA=C|||;VT=SNP
14	72269668	rs1205106	G	A	100	PASS	AC=3015;AF=0.602037;AN=5008;NS=2504;DP=14608;EAS_AF=0.5962;AMR_AF=0.5432;AFR_AF=0.5431;EUR_AF=0.5855;SAS_AF=0.7464;AA=G|||;VT=SNP
14	72269786	rs17490018	G	T	100	PASS	AC=633;AF=0.126398;AN=5008;NS=2504;DP=13483;EAS_AF=0.0496;AMR_AF=0.1297;AFR_AF=0.1354;EUR_AF=0.1819;SAS_AF=0.1339;AA=G|||;VT=SNP
14	72269922	rs1205105	G	A	100	PASS	AC=3058;AF=0.610623;AN=5008;NS=2504;DP=12497;EAS_AF=0.5952;AMR_AF=0.5548;AFR_AF=0.5696;EUR_AF=0.5855;SAS_AF=0.7474;AA=A|||;VT=SNP
14	72270626	rs1205104	A	T	100	PASS	AC=2294;AF=0.458067;AN=5008;NS=2504;DP=20352;EAS_AF=0.5337;AMR_AF=0.3501;AFR_AF=0.3865;EUR_AF=0.4026;SAS_AF=0.6104;AA=A|||;VT=SNP
14	72270801	rs10137011	T	C	100	PASS	AC=757;AF=0.151158;AN=5008;NS=2504;DP=18906;EAS_AF=0.0496;AMR_AF=0.1369;AFR_AF=0.2247;EUR_AF=0.1839;SAS_AF=0.1329;AA=T|||;VT=SNP
14	72270956	rs11627821	A	T	100	PASS	AC=748;AF=0.149361;AN=5008;NS=2504;DP=19707;EAS_AF=0.0159;AMR_AF=0.3112;AFR_AF=0.0325;EUR_AF=0.3429;SAS_AF=0.1309;AA=A|||;VT=SNP
14	72271401	rs1205103	A	G	100	PASS	AC=1848;AF=0.36901;AN=5008;NS=2504;DP=19302;EAS_AF=0.4058;AMR_AF=0.438;AFR_AF=0.3555;EUR_AF=0.4105;SAS_AF=0.2577;AA=A|||;VT=SNP
14	72271808	rs58757801	C	A	100	PASS	AC=731;AF=0.145966;AN=5008;NS=2504;DP=19460;EAS_AF=0.0496;AMR_AF=0.1297;AFR_AF=0.2103;EUR_AF=0.1829;SAS_AF=0.1319;AA=C|||;VT=SNP
14	72272832	rs1205102	G	T	100	PASS	AC=1940;AF=0.38738;AN=5008;NS=2504;DP=16792;EAS_AF=0.4167;AMR_AF=0.513;AFR_AF=0.385;EUR_AF=0.4135;SAS_AF=0.2444;AA=T|||;VT=SNP
14	72273020	rs1205101	A	G	100	PASS	AC=1814;AF=0.36222;AN=5008;NS=2504;DP=17692;EAS_AF=0.4048;AMR_AF=0.438;AFR_AF=0.3427;EUR_AF=0.4095;SAS_AF=0.2423;AA=A|||;VT=SNP
14	72273370	rs6574021	G	C	100	PASS	AC=1925;AF=0.384385;AN=5008;NS=2504;DP=21415;EAS_AF=0.3462;AMR_AF=0.3127;AFR_AF=0.3018;EUR_AF=0.3877;SAS_AF=0.5828;AA=G|||;VT=SNP
14	72273571	rs111624972	A	C	100	PASS	AC=644;AF=0.128594;AN=5008;NS=2504;DP=21620;EAS_AF=0.0506;AMR_AF=0.1239;AFR_AF=0.1407;EUR_AF=0.1809;SAS_AF=0.1421;AA=T|||;VT=SNP
14	72273640	rs1205100	T	G	100	PASS	AC=4695;AF=0.9375;AN=5008;NS=2504;DP=19998;EAS_AF=0.8125;AMR_AF=0.9669;AFR_AF=0.9554;EUR_AF=0.9851;SAS_AF=0.9724;AA=T|||;VT=SNP
14	72274092	rs1205098	A	T	100	PASS	AC=2085;AF=0.416334;AN=5008;NS=2504;DP=19973;EAS_AF=0.4167;AMR_AF=0.5216;AFR_AF=0.4811;EUR_AF=0.4155;SAS_AF=0.2546;AA=t|||;VT=SNP
14	72275184	rs11509348	T	G	100	PASS	AC=1416;AF=0.282748;AN=5008;NS=2504;DP=22168;EAS_AF=0.3234;AMR_AF=0.2853;AFR_AF=0.0401;EUR_AF=0.335;SAS_AF=0.5133;AA=T|||;VT=SNP
14	72275744	rs1205095	G	A	100	PASS	AC=1745;AF=0.348442;AN=5008;NS=2504;DP=18537;EAS_AF=0.3442;AMR_AF=0.4366;AFR_AF=0.3374;EUR_AF=0.4095;SAS_AF=0.2423;AA=G|||;VT=SNP
14	72277499	rs113981059	A	T	100	PASS	AC=750;AF=0.14976;AN=5008;NS=2504;DP=20037;EAS_AF=0.0169;AMR_AF=0.3112;AFR_AF=0.0325;EUR_AF=0.3429;SAS_AF=0.1319;AA=A|||;VT=SNP
14	72277727	rs142633902	G	A	100	PASS	AC=833;AF=0.166334;AN=5008;NS=2504;DP=21785;EAS_AF=0.3274;AMR_AF=0.1182;AFR_AF=0.1884;EUR_AF=0.0646;SAS_AF=0.1094;AA=G|||;VT=SNP
14	72277951	rs1205094	G	T	100	PASS	AC=994;AF=0.198482;AN=5008;NS=2504;DP=22201;EAS_AF=0.3274;AMR_AF=0.1254;AFR_AF=0.3033;EUR_AF=0.0666;SAS_AF=0.1115;AA=G|||;VT=SNP
14	72278192	rs35028395	T	C	100	PASS	AC=750;AF=0.14976;AN=5008;NS=2504;DP=17620;EAS_AF=0.0169;AMR_AF=0.3112;AFR_AF=0.0325;EUR_AF=0.3429;SAS_AF=0.1319;AA=t|||;VT=SNP
14	72278263	rs2429571	C	T	100	PASS	AC=1857;AF=0.370807;AN=5008;NS=2504;DP=15823;EAS_AF=0.3591;AMR_AF=0.5115;AFR_AF=0.3654;EUR_AF=0.4145;SAS_AF=0.2454;AA=T|||;VT=SNP
14	72279271	rs1205093	G	A	100	PASS	AC=1788;AF=0.357029;AN=5008;NS=2504;DP=19894;EAS_AF=0.3442;AMR_AF=0.4395;AFR_AF=0.3684;EUR_AF=0.4095;SAS_AF=0.2423;AA=A|||;VT=SNP
14	72279285	rs1205092	C	A	100	PASS	AC=1743;AF=0.348043;AN=5008;NS=2504;DP=20191;EAS_AF=0.3442;AMR_AF=0.4366;AFR_AF=0.3359;EUR_AF=0.4095;SAS_AF=0.2423;AA=C|||;VT=SNP
14	72279600	rs1205091	G	A	100	PASS	AC=1886;AF=0.376597;AN=5008;NS=2504;DP=19071;EAS_AF=0.3562;AMR_AF=0.5144;AFR_AF=0.3896;EUR_AF=0.4135;SAS_AF=0.2444;AA=A|||;VT=SNP
14	72279876	rs61322114	G	A	100	PASS	AC=824;AF=0.164537;AN=5008;NS=2504;DP=21862;EAS_AF=0.3274;AMR_AF=0.1182;AFR_AF=0.1815;EUR_AF=0.0646;SAS_AF=0.1094;AA=G|||;VT=SNP
14	72279917	rs2490342	A	G	100	PASS	AC=1892;AF=0.377796;AN=5008;NS=2504;DP=20713;EAS_AF=0.3562;AMR_AF=0.5144;AFR_AF=0.3941;EUR_AF=0.4135;SAS_AF=0.2444;AA=G|||;VT=SNP
14	72279983	rs56384578	C	T	100	PASS	AC=823;AF=0.164337;AN=5008;NS=2504;DP=18646;EAS_AF=0.3274;AMR_AF=0.1167;AFR_AF=0.1815;EUR_AF=0.0646;SAS_AF=0.1094;AA=C|||;VT=SNP
14	72280257	rs1205090	C	T	100	PASS	AC=1886;AF=0.376597;AN=5008;NS=2504;DP=17350;EAS_AF=0.3562;AMR_AF=0.5144;AFR_AF=0.3896;EUR_AF=0.4135;SAS_AF=0.2444;AA=T|||;VT=SNP
14	72280908	rs17178702	A	G	100	PASS	AC=750;AF=0.14976;AN=5008;NS=2504;DP=17126;EAS_AF=0.0169;AMR_AF=0.3112;AFR_AF=0.0325;EUR_AF=0.3429;SAS_AF=0.1319;AA=A|||;VT=SNP
14	72281051	rs1205089	G	A	100	PASS	AC=1745;AF=0.348442;AN=5008;NS=2504;DP=14352;EAS_AF=0.3442;AMR_AF=0.4366;AFR_AF=0.3374;EUR_AF=0.4095;SAS_AF=0.2423;AA=G|||;VT=SNP
14	72282059	rs1205088	A	C	100	PASS	AC=1800;AF=0.359425;AN=5008;NS=2504;DP=18311;EAS_AF=0.3452;AMR_AF=0.4409;AFR_AF=0.3646;EUR_AF=0.4145;SAS_AF=0.2526;AA=C|||;VT=SNP
14	72282070	rs1205087	T	G	100	PASS	AC=4690;AF=0.936502;AN=5008;NS=2504;DP=18645;EAS_AF=0.8125;AMR_AF=0.9669;AFR_AF=0.9508;EUR_AF=0.9851;SAS_AF=0.9734;AA=G|||;VT=SNP
14	72283303	rs77221752	C	T	100	PASS	AC=217;AF=0.0433307;AN=5008;NS=2504;DP=20015;EAS_AF=0.0486;AMR_AF=0.0216;AFR_AF=0.0098;EUR_AF=0.0527;SAS_AF=0.089;AA=C|||;VT=SNP
14	72284169	rs56243922	G	A	100	PASS	AC=455;AF=0.0908546;AN=5008;NS=2504;DP=20696;EAS_AF=0.0357;AMR_AF=0.147;AFR_AF=0.0023;EUR_AF=0.1004;SAS_AF=0.2178;AA=g|||;VT=SNP
14	72284337	rs10136527	A	T	100	PASS	AC=627;AF=0.1252;AN=5008;NS=2504;DP=16758;EAS_AF=0.0506;AMR_AF=0.1225;AFR_AF=0.1331;EUR_AF=0.1809;SAS_AF=0.136;AA=A|||;VT=SNP
14	72286669	rs2533020	G	A	100	PASS	AC=2638;AF=0.526757;AN=5008;NS=2504;DP=20300;EAS_AF=0.4087;AMR_AF=0.647;AFR_AF=0.5976;EUR_AF=0.5964;SAS_AF=0.3957;AA=A|||;VT=SNP
14	72286824	rs2907668	A	G	100	PASS	AC=2637;AF=0.526558;AN=5008;NS=2504;DP=22869;EAS_AF=0.4077;AMR_AF=0.6484;AFR_AF=0.5968;EUR_AF=0.5964;SAS_AF=0.3957;AA=G|||;VT=SNP
14	72286853	rs8009550	T	C	100	PASS	AC=856;AF=0.170927;AN=5008;NS=2504;DP=24575;EAS_AF=0.0288;AMR_AF=0.3862;AFR_AF=0.0605;EUR_AF=0.3469;SAS_AF=0.1329;AA=C|||;VT=SNP
14	72286952	rs10143870	G	A	100	PASS	AC=655;AF=0.130791;AN=5008;NS=2504;DP=23410;EAS_AF=0.0496;AMR_AF=0.1282;AFR_AF=0.152;EUR_AF=0.1809;SAS_AF=0.136;AA=G|||;VT=SNP
14	72287009	rs8013861	T	C	100	PASS	AC=856;AF=0.170927;AN=5008;NS=2504;DP=22377;EAS_AF=0.0288;AMR_AF=0.3862;AFR_AF=0.0605;EUR_AF=0.3469;SAS_AF=0.1329;AA=T|||;VT=SNP
14	72287075	rs2907667	T	C	100	PASS	AC=4692;AF=0.936901;AN=5008;NS=2504;DP=21477;EAS_AF=0.8105;AMR_AF=0.9669;AFR_AF=0.9546;EUR_AF=0.9851;SAS_AF=0.9724;AA=C|||;VT=SNP
14	72287106	rs8014022	T	C	100	PASS	AC=856;AF=0.170927;AN=5008;NS=2504;DP=21574;EAS_AF=0.0288;AMR_AF=0.3862;AFR_AF=0.0605;EUR_AF=0.3469;SAS_AF=0.1329;AA=C|||;VT=SNP
14	72287145	rs8012876	C	T	100	PASS	AC=856;AF=0.170927;AN=5008;NS=2504;DP=22585;EAS_AF=0.0288;AMR_AF=0.3862;AFR_AF=0.0605;EUR_AF=0.3469;SAS_AF=0.1329;AA=T|||;VT=SNP
14	72287244	rs8014223	T	G	100	PASS	AC=856;AF=0.170927;AN=5008;NS=2504;DP=22743;EAS_AF=0.0288;AMR_AF=0.3862;AFR_AF=0.0605;EUR_AF=0.3469;SAS_AF=0.1329;AA=T|||;VT=SNP
14	72287673	rs71427128	G	T	100	PASS	AC=854;AF=0.170527;AN=5008;NS=2504;DP=16941;EAS_AF=0.0288;AMR_AF=0.3862;AFR_AF=0.059;EUR_AF=0.3469;SAS_AF=0.1329;AA=G|||;VT=SNP
14	72287684	rs71427129	G	C	100	PASS	AC=854;AF=0.170527;AN=5008;NS=2504;DP=16455;EAS_AF=0.0288;AMR_AF=0.3862;AFR_AF=0.059;EUR_AF=0.3469;SAS_AF=0.1329;AA=G|||;VT=SNP
14	72288105	rs11628389	C	T	100	PASS	AC=748;AF=0.149361;AN=5008;NS=2504;DP=15222;EAS_AF=0.0159;AMR_AF=0.3141;AFR_AF=0.031;EUR_AF=0.3429;SAS_AF=0.1309;AA=C|||;VT=SNP
14	72288249	rs17103344	T	C	100	PASS	AC=314;AF=0.0626997;AN=5008;NS=2504;DP=17959;EAS_AF=0.0813;AMR_AF=0.0245;AFR_AF=0.0681;EUR_AF=0.0527;SAS_AF=0.0736;AA=T|||;VT=SNP
14	72288582	rs8019254	C	G	100	PASS	AC=855;AF=0.170727;AN=5008;NS=2504;DP=16742;EAS_AF=0.0278;AMR_AF=0.3862;AFR_AF=0.0605;EUR_AF=0.3469;SAS_AF=0.1329;AA=G|||;VT=SNP
14	72288644	rs8019550	G	A	100	PASS	AC=855;AF=0.170727;AN=5008;NS=2504;DP=17433;EAS_AF=0.0278;AMR_AF=0.3862;AFR_AF=0.0605;EUR_AF=0.3469;SAS_AF=0.1329;AA=A|||;VT=SNP
14	72288955	rs17178709	T	C	100	PASS	AC=855;AF=0.170727;AN=5008;NS=2504;DP=17322;EAS_AF=0.0278;AMR_AF=0.3862;AFR_AF=0.0605;EUR_AF=0.3469;SAS_AF=0.1329;AA=C|||;VT=SNP
14	72288976	rs36119235	C	T	100	PASS	AC=855;AF=0.170727;AN=5008;NS=2504;DP=17669;EAS_AF=0.0278;AMR_AF=0.3862;AFR_AF=0.0605;EUR_AF=0.3469;SAS_AF=0.1329;AA=T|||;VT=SNP
14	72289085	rs72732345	T	C	100	PASS	AC=749;AF=0.149561;AN=5008;NS=2504;DP=16104;EAS_AF=0.0159;AMR_AF=0.3141;AFR_AF=0.031;EUR_AF=0.3429;SAS_AF=0.1319;AA=T|||;VT=SNP
14	72289315	rs113525827	G	A	100	PASS	AC=856;AF=0.170927;AN=5008;NS=2504;DP=16177;EAS_AF=0.0278;AMR_AF=0.3862;AFR_AF=0.0613;EUR_AF=0.3469;SAS_AF=0.1329;AA=G|||;VT=SNP
14	72289633	rs1205083	C	T	100	PASS	AC=2684;AF=0.535942;AN=5008;NS=2504;DP=17630;EAS_AF=0.4296;AMR_AF=0.6441;AFR_AF=0.6301;EUR_AF=0.5934;SAS_AF=0.3824;AA=T|||;VT=SNP
14	72289646	rs28477819	G	A	100	PASS	AC=756;AF=0.150958;AN=5008;NS=2504;DP=17505;EAS_AF=0.0506;AMR_AF=0.134;AFR_AF=0.2247;EUR_AF=0.1829;SAS_AF=0.1339;AA=A|||;VT=SNP
14	72290016	rs12894583	C	G	100	PASS	AC=1436;AF=0.286741;AN=5008;NS=2504;DP=17812;EAS_AF=0.0675;AMR_AF=0.4251;AFR_AF=0.2572;EUR_AF=0.4901;SAS_AF=0.2454;AA=C|||;VT=SNP
14	72290716	rs77122938	T	C	100	PASS	AC=897;AF=0.179113;AN=5008;NS=2504;DP=14003;EAS_AF=0.0268;AMR_AF=0.4006;AFR_AF=0.0998;EUR_AF=0.334;SAS_AF=0.1268;AA=C|||;VT=SNP
14	72291223	rs17178716	C	T	100	PASS	AC=740;AF=0.147764;AN=5008;NS=2504;DP=19662;EAS_AF=0.0149;AMR_AF=0.3156;AFR_AF=0.0378;EUR_AF=0.33;SAS_AF=0.1268;AA=C|||;VT=SNP
14	72291367	rs72732358	C	T	100	PASS	AC=735;AF=0.146765;AN=5008;NS=2504;DP=20294;EAS_AF=0.0149;AMR_AF=0.3156;AFR_AF=0.034;EUR_AF=0.33;SAS_AF=0.1268;AA=C|||;VT=SNP
14	72291407	rs17103376	C	T	100	PASS	AC=344;AF=0.0686901;AN=5008;NS=2504;DP=20128;EAS_AF=0.1706;AMR_AF=0.0389;AFR_AF=0.0325;EUR_AF=0.0577;SAS_AF=0.045;AA=C|||;VT=SNP
14	72291451	rs17767971	C	T	100	PASS	AC=735;AF=0.146765;AN=5008;NS=2504;DP=20187;EAS_AF=0.0149;AMR_AF=0.3156;AFR_AF=0.034;EUR_AF=0.33;SAS_AF=0.1268;AA=C|||;VT=SNP
14	72292423	rs8011978	G	A	100	PASS	AC=790;AF=0.157748;AN=5008;NS=2504;DP=9307;EAS_AF=0.0159;AMR_AF=0.3228;AFR_AF=0.0688;EUR_AF=0.33;SAS_AF=0.1299;AA=A|||;VT=SNP
14	72294678	rs12431447	G	A	100	PASS	AC=727;AF=0.145168;AN=5008;NS=2504;DP=17115;EAS_AF=0.0288;AMR_AF=0.3631;AFR_AF=0.0356;EUR_AF=0.2913;SAS_AF=0.1084;AA=G|||;VT=SNP
14	72295745	rs72732364	A	G	100	PASS	AC=690;AF=0.13778;AN=5008;NS=2504;DP=18759;EAS_AF=0.0169;AMR_AF=0.2911;AFR_AF=0.0265;EUR_AF=0.2962;SAS_AF=0.1411;AA=A|||;VT=SNP
14	72295890	rs12589471	T	A	100	PASS	AC=1845;AF=0.368411;AN=5008;NS=2504;DP=18099;EAS_AF=0.375;AMR_AF=0.4942;AFR_AF=0.388;EUR_AF=0.3718;SAS_AF=0.2423;AA=A|||;VT=SNP
14	72295959	rs34680316	A	C	100	PASS	AC=674;AF=0.134585;AN=5008;NS=2504;DP=17129;EAS_AF=0.0169;AMR_AF=0.2896;AFR_AF=0.0151;EUR_AF=0.2962;SAS_AF=0.1411;AA=A|||;VT=SNP
14	72296472	rs2877753	A	G	100	PASS	AC=1742;AF=0.347843;AN=5008;NS=2504;DP=19780;EAS_AF=0.3621;AMR_AF=0.415;AFR_AF=0.3676;EUR_AF=0.3678;SAS_AF=0.2382;AA=A|||;VT=SNP
14	72296740	rs8014818	C	T	100	PASS	AC=1771;AF=0.353634;AN=5008;NS=2504;DP=19387;EAS_AF=0.3621;AMR_AF=0.4164;AFR_AF=0.388;EUR_AF=0.3678;SAS_AF=0.2393;AA=T|||;VT=SNP
14	72298103	rs1205080	A	G	100	PASS	AC=2064;AF=0.412141;AN=5008;NS=2504;DP=15056;EAS_AF=0.375;AMR_AF=0.5115;AFR_AF=0.5348;EUR_AF=0.3797;SAS_AF=0.2474;AA=G|||;VT=SNP
14	72298188	rs1303915	T	C	100	PASS	AC=673;AF=0.134385;AN=5008;NS=2504;DP=15124;EAS_AF=0.0169;AMR_AF=0.2867;AFR_AF=0.0151;EUR_AF=0.2972;SAS_AF=0.1411;AA=T|||;VT=SNP
14	72298947	rs7143561	C	T	100	PASS	AC=1741;AF=0.347644;AN=5008;NS=2504;DP=14465;EAS_AF=0.3631;AMR_AF=0.4121;AFR_AF=0.3676;EUR_AF=0.3688;SAS_AF=0.2372;AA=C|||;VT=SNP
14	72299308	rs7148760	G	A	100	PASS	AC=673;AF=0.134385;AN=5008;NS=2504;DP=15153;EAS_AF=0.0169;AMR_AF=0.2867;AFR_AF=0.0151;EUR_AF=0.2972;SAS_AF=0.1411;AA=G|||;VT=SNP
14	72299826	rs28534779	G	A	100	PASS	AC=1739;AF=0.347244;AN=5008;NS=2504;DP=18093;EAS_AF=0.3631;AMR_AF=0.4121;AFR_AF=0.3661;EUR_AF=0.3688;SAS_AF=0.2372;AA=G|||;VT=SNP
14	72300852	rs10131561	A	G	100	PASS	AC=1831;AF=0.365615;AN=5008;NS=2504;DP=13380;EAS_AF=0.376;AMR_AF=0.4928;AFR_AF=0.3744;EUR_AF=0.3748;SAS_AF=0.2434;AA=G|||;VT=SNP
14	72301199	rs7150058	G	T	100	PASS	AC=578;AF=0.115415;AN=5008;NS=2504;DP=17148;EAS_AF=0.0149;AMR_AF=0.1412;AFR_AF=0.1278;EUR_AF=0.1849;SAS_AF=0.1125;AA=G|||;VT=SNP
14	72301471	rs11622822	G	A	100	PASS	AC=673;AF=0.134385;AN=5008;NS=2504;DP=18757;EAS_AF=0.0169;AMR_AF=0.2867;AFR_AF=0.0151;EUR_AF=0.2972;SAS_AF=0.1411;AA=G|||;VT=SNP
14	72301958	rs1210365	A	T	100	PASS	AC=2045;AF=0.408347;AN=5008;NS=2504;DP=16817;EAS_AF=0.376;AMR_AF=0.5058;AFR_AF=0.5287;EUR_AF=0.3748;SAS_AF=0.2444;AA=T|||;VT=SNP
14	72302675	rs78243119	G	A	100	PASS	AC=328;AF=0.0654952;AN=5008;NS=2504;DP=16355;EAS_AF=0.1548;AMR_AF=0.0418;AFR_AF=0.0318;EUR_AF=0.0606;SAS_AF=0.0409;AA=G|||;VT=SNP
14	72303811	rs72732378	A	G	100	PASS	AC=672;AF=0.134185;AN=5008;NS=2504;DP=13708;EAS_AF=0.0169;AMR_AF=0.2867;AFR_AF=0.0151;EUR_AF=0.2972;SAS_AF=0.1401;AA=A|||;VT=SNP
14	72303917	rs2022912	G	A	100	PASS	AC=2089;AF=0.417133;AN=5008;NS=2504;DP=16834;EAS_AF=0.4216;AMR_AF=0.3271;AFR_AF=0.2829;EUR_AF=0.4344;SAS_AF=0.6401;AA=G|||;VT=SNP
14	72304244	rs77094706	G	A	100	PASS	AC=578;AF=0.115415;AN=5008;NS=2504;DP=17479;EAS_AF=0.0149;AMR_AF=0.1398;AFR_AF=0.1286;EUR_AF=0.1849;SAS_AF=0.1125;AA=G|||;VT=SNP
14	72304729	rs10133767	T	C	100	PASS	AC=1021;AF=0.203874;AN=5008;NS=2504;DP=16953;EAS_AF=0.3472;AMR_AF=0.1182;AFR_AF=0.3154;EUR_AF=0.0746;SAS_AF=0.0992;AA=T|||;VT=SNP
14	72306215	rs7158642	A	T	100	PASS	AC=170;AF=0.0339457;AN=5008;NS=2504;DP=19626;EAS_AF=0.0139;AMR_AF=0.0389;AFR_AF=0.0038;EUR_AF=0.0557;SAS_AF=0.0695;AA=A|||;VT=SNP
14	72306949	rs2533014	C	T	100	PASS	AC=2286;AF=0.45647;AN=5008;NS=2504;DP=18728;EAS_AF=0.4206;AMR_AF=0.3415;AFR_AF=0.4312;EUR_AF=0.4354;SAS_AF=0.6309;AA=C|||;VT=SNP
14	72307161	rs11621224	A	G	100	PASS	AC=3513;AF=0.701478;AN=5008;NS=2504;DP=20994;EAS_AF=0.5208;AMR_AF=0.804;AFR_AF=0.4864;EUR_AF=0.9612;SAS_AF=0.8384;AA=A|||;VT=SNP
14	72307264	rs57140492	A	G	100	PASS	AC=1578;AF=0.315096;AN=5008;NS=2504;DP=21142;EAS_AF=0.1994;AMR_AF=0.4366;AFR_AF=0.2179;EUR_AF=0.4891;SAS_AF=0.3006;AA=A|||;VT=SNP
14	72307490	rs28870153	T	C	100	PASS	AC=2390;AF=0.477236;AN=5008;NS=2504;DP=22831;EAS_AF=0.4097;AMR_AF=0.598;AFR_AF=0.531;EUR_AF=0.507;SAS_AF=0.3579;AA=T|||;VT=SNP
14	72307638	rs60211352	G	A	100	PASS	AC=1746;AF=0.348642;AN=5008;NS=2504;DP=19760;EAS_AF=0.2073;AMR_AF=0.5274;AFR_AF=0.2844;EUR_AF=0.496;SAS_AF=0.3027;AA=G|||;VT=SNP
14	72307832	rs2332662	G	A	100	PASS	AC=2145;AF=0.428315;AN=5008;NS=2504;DP=18654;EAS_AF=0.4196;AMR_AF=0.3674;AFR_AF=0.2655;EUR_AF=0.492;SAS_AF=0.635;AA=G|||;VT=SNP
14	72308003	rs1954693	A	G	100	PASS	AC=1744;AF=0.348243;AN=5008;NS=2504;DP=17233;EAS_AF=0.2063;AMR_AF=0.5274;AFR_AF=0.2844;EUR_AF=0.496;SAS_AF=0.3016;AA=G|||;VT=SNP
14	72308075	rs2022911	A	G	100	PASS	AC=841;AF=0.167931;AN=5008;NS=2504;DP=16782;EAS_AF=0.1726;AMR_AF=0.1455;AFR_AF=0.1702;EUR_AF=0.1899;SAS_AF=0.1534;AA=A|||;VT=SNP
14	72308575	rs12587274	G	A	100	PASS	AC=1623;AF=0.324081;AN=5008;NS=2504;DP=17982;EAS_AF=0.2044;AMR_AF=0.5173;AFR_AF=0.2012;EUR_AF=0.495;SAS_AF=0.3006;AA=G|||;VT=SNP
14	72308783	rs12587267	A	C	100	PASS	AC=1622;AF=0.323882;AN=5008;NS=2504;DP=14817;EAS_AF=0.2034;AMR_AF=0.5187;AFR_AF=0.2005;EUR_AF=0.495;SAS_AF=0.3006;AA=C|||;VT=SNP
14	72309065	rs72732385	G	T	100	PASS	AC=1621;AF=0.323682;AN=5008;NS=2504;DP=19610;EAS_AF=0.2034;AMR_AF=0.5202;AFR_AF=0.2005;EUR_AF=0.494;SAS_AF=0.2996;AA=T|||;VT=SNP
14	72309157	rs113742279	C	T	100	PASS	AC=1543;AF=0.308107;AN=5008;NS=2504;DP=17446;EAS_AF=0.1885;AMR_AF=0.438;AFR_AF=0.1997;EUR_AF=0.4911;SAS_AF=0.2975;AA=C|||;VT=SNP
14	72309617	rs72732388	T	A	100	PASS	AC=1624;AF=0.324281;AN=5008;NS=2504;DP=11778;EAS_AF=0.2034;AMR_AF=0.5187;AFR_AF=0.2012;EUR_AF=0.495;SAS_AF=0.3016;AA=-|||;VT=SNP
14	72316214	rs72732390	A	G	100	PASS	AC=1546;AF=0.308706;AN=5008;NS=2504;DP=20171;EAS_AF=0.1895;AMR_AF=0.438;AFR_AF=0.2012;EUR_AF=0.4901;SAS_AF=0.2986;AA=A|||;VT=SNP
14	72316220	rs72732392	C	T	100	PASS	AC=1547;AF=0.308906;AN=5008;NS=2504;DP=20323;EAS_AF=0.1895;AMR_AF=0.4395;AFR_AF=0.2005;EUR_AF=0.4911;SAS_AF=0.2986;AA=C|||;VT=SNP
14	72316402	rs11158915	G	T	100	PASS	AC=2165;AF=0.432308;AN=5008;NS=2504;DP=19458;EAS_AF=0.4206;AMR_AF=0.3689;AFR_AF=0.2761;EUR_AF=0.493;SAS_AF=0.638;AA=g|||;VT=SNP
14	72316472	rs72732397	G	A	100	PASS	AC=692;AF=0.138179;AN=5008;NS=2504;DP=18164;EAS_AF=0.0169;AMR_AF=0.2882;AFR_AF=0.025;EUR_AF=0.2992;SAS_AF=0.1442;AA=G|||;VT=SNP
14	72316625	rs1892560	A	T	100	PASS	AC=1625;AF=0.324481;AN=5008;NS=2504;DP=21026;EAS_AF=0.2044;AMR_AF=0.5187;AFR_AF=0.2012;EUR_AF=0.495;SAS_AF=0.3016;AA=A|||;VT=SNP
14	72317056	rs72732400	A	C	100	PASS	AC=1546;AF=0.308706;AN=5008;NS=2504;DP=18823;EAS_AF=0.1895;AMR_AF=0.438;AFR_AF=0.1997;EUR_AF=0.4911;SAS_AF=0.2996;AA=A|||;VT=SNP
14	72317156	rs72732401	A	G	100	PASS	AC=1625;AF=0.324481;AN=5008;NS=2504;DP=17412;EAS_AF=0.2044;AMR_AF=0.5187;AFR_AF=0.2012;EUR_AF=0.495;SAS_AF=0.3016;AA=G|||;VT=SNP
14	72317258	rs72734003	A	C	100	PASS	AC=1625;AF=0.324481;AN=5008;NS=2504;DP=17267;EAS_AF=0.2044;AMR_AF=0.5187;AFR_AF=0.2012;EUR_AF=0.495;SAS_AF=0.3016;AA=C|||;VT=SNP
14	72317961	rs8019244	T	G	100	PASS	AC=856;AF=0.170927;AN=5008;NS=2504;DP=16854;EAS_AF=0.1726;AMR_AF=0.1499;AFR_AF=0.1762;EUR_AF=0.1918;SAS_AF=0.1554;AA=G|||;VT=SNP
14	72318206	rs2533059	C	T	100	PASS	AC=2116;AF=0.422524;AN=5008;NS=2504;DP=17955;EAS_AF=0.2976;AMR_AF=0.5346;AFR_AF=0.4054;EUR_AF=0.5159;SAS_AF=0.3988;AA=t|||;VT=SNP
14	72318430	rs2533058	C	T	100	PASS	AC=3115;AF=0.622005;AN=5008;NS=2504;DP=19347;EAS_AF=0.6081;AMR_AF=0.4625;AFR_AF=0.7511;EUR_AF=0.505;SAS_AF=0.6953;AA=C|||;VT=SNP
14	72318659	rs113888907	G	T	100	PASS	AC=826;AF=0.164936;AN=5008;NS=2504;DP=13170;EAS_AF=0.1726;AMR_AF=0.1441;AFR_AF=0.1611;EUR_AF=0.1889;SAS_AF=0.1524;AA=G|||;VT=SNP
14	72318901	rs76321150	C	T	100	PASS	AC=804;AF=0.160543;AN=5008;NS=2504;DP=18605;EAS_AF=0.1726;AMR_AF=0.1441;AFR_AF=0.1445;EUR_AF=0.1889;SAS_AF=0.1524;AA=C|||;VT=SNP
14	72319100	rs2533054	C	A	100	PASS	AC=3971;AF=0.792931;AN=5008;NS=2504;DP=19097;EAS_AF=0.627;AMR_AF=0.8963;AFR_AF=0.6112;EUR_AF=0.9861;SAS_AF=0.9376;AA=C|||;VT=SNP
14	72319434	rs75090292	G	A	100	PASS	AC=798;AF=0.159345;AN=5008;NS=2504;DP=18853;EAS_AF=0.1726;AMR_AF=0.1427;AFR_AF=0.1407;EUR_AF=0.1889;SAS_AF=0.1524;AA=G|||;VT=SNP
14	72319436	rs2533052	A	T	100	PASS	AC=3908;AF=0.780351;AN=5008;NS=2504;DP=18798;EAS_AF=0.6121;AMR_AF=0.817;AFR_AF=0.6218;EUR_AF=0.9821;SAS_AF=0.9346;AA=A|||;VT=SNP
14	72320467	rs12896381	T	C	100	PASS	AC=1937;AF=0.386781;AN=5008;NS=2504;DP=18220;EAS_AF=0.3294;AMR_AF=0.366;AFR_AF=0.2625;EUR_AF=0.4732;SAS_AF=0.5399;AA=T|||;VT=SNP
14	72320854	rs2533047	G	T	100	PASS	AC=3902;AF=0.779153;AN=5008;NS=2504;DP=18238;EAS_AF=0.6141;AMR_AF=0.8156;AFR_AF=0.6112;EUR_AF=0.9821;SAS_AF=0.9417;AA=G|||;VT=SNP
14	72321132	rs72734014	C	T	100	PASS	AC=1517;AF=0.302915;AN=5008;NS=2504;DP=20839;EAS_AF=0.1885;AMR_AF=0.4308;AFR_AF=0.1876;EUR_AF=0.4881;SAS_AF=0.2955;AA=C|||;VT=SNP
14	72321422	rs1892559	C	G	100	PASS	AC=678;AF=0.135383;AN=5008;NS=2504;DP=19124;EAS_AF=0.0169;AMR_AF=0.2867;AFR_AF=0.0159;EUR_AF=0.2992;SAS_AF=0.1431;AA=C|||;VT=SNP
14	72321962	rs887404	C	T	100	PASS	AC=3881;AF=0.77496;AN=5008;NS=2504;DP=19575;EAS_AF=0.6052;AMR_AF=0.8141;AFR_AF=0.6089;EUR_AF=0.9821;SAS_AF=0.9335;AA=C|||;VT=SNP
14	72323396	rs2109275	C	G	100	PASS	AC=213;AF=0.0425319;AN=5008;NS=2504;DP=19296;EAS_AF=0.0933;AMR_AF=0.0014;AFR_AF=0;EUR_AF=0.0189;SAS_AF=0.1012;AA=C|||;VT=SNP
14	72324056	rs2079816	G	A	100	PASS	AC=3974;AF=0.79353;AN=5008;NS=2504;DP=18445;EAS_AF=0.62;AMR_AF=0.8948;AFR_AF=0.6203;EUR_AF=0.9861;SAS_AF=0.9366;AA=G|||;VT=SNP
14	72324224	rs2105471	G	C	100	PASS	AC=357;AF=0.0712859;AN=5008;NS=2504;DP=18261;EAS_AF=0.0933;AMR_AF=0.0086;AFR_AF=0.1036;EUR_AF=0.0209;SAS_AF=0.1012;AA=G|||;VT=SNP
14	72324330	rs2098110	T	C	100	PASS	AC=2805;AF=0.560104;AN=5008;NS=2504;DP=19142;EAS_AF=0.495;AMR_AF=0.5159;AFR_AF=0.4599;EUR_AF=0.662;SAS_AF=0.6892;AA=T|||;VT=SNP
14	72324769	rs2098109	G	T	100	PASS	AC=3973;AF=0.793331;AN=5008;NS=2504;DP=21243;EAS_AF=0.62;AMR_AF=0.8948;AFR_AF=0.6195;EUR_AF=0.9861;SAS_AF=0.9366;AA=G|||;VT=SNP
14	72325216	rs2802590	T	G	100	PASS	AC=357;AF=0.0712859;AN=5008;NS=2504;DP=21446;EAS_AF=0.0933;AMR_AF=0.0086;AFR_AF=0.1036;EUR_AF=0.0209;SAS_AF=0.1012;AA=T|||;VT=SNP
14	72325912	rs72734025	C	T	100	PASS	AC=693;AF=0.138379;AN=5008;NS=2504;DP=19718;EAS_AF=0.0169;AMR_AF=0.2896;AFR_AF=0.0166;EUR_AF=0.3082;SAS_AF=0.1462;AA=C|||;VT=SNP
14	72327352	rs2533038	G	A	100	PASS	AC=3841;AF=0.766973;AN=5008;NS=2504;DP=18380;EAS_AF=0.6062;AMR_AF=0.8069;AFR_AF=0.5825;EUR_AF=0.9821;SAS_AF=0.9325;AA=g|||;VT=SNP
14	72327829	rs4902951	A	G	100	PASS	AC=1937;AF=0.386781;AN=5008;NS=2504;DP=19801;EAS_AF=0.3304;AMR_AF=0.366;AFR_AF=0.2617;EUR_AF=0.4732;SAS_AF=0.5399;AA=a|||;VT=SNP
14	72328709	rs244560	G	A	100	PASS	AC=3838;AF=0.766374;AN=5008;NS=2504;DP=15655;EAS_AF=0.6052;AMR_AF=0.8069;AFR_AF=0.5809;EUR_AF=0.9821;SAS_AF=0.9325;AA=G|||;VT=SNP
14	72328716	rs113776708	C	T	100	PASS	AC=820;AF=0.163738;AN=5008;NS=2504;DP=15592;EAS_AF=0.1637;AMR_AF=0.1427;AFR_AF=0.1626;EUR_AF=0.1889;SAS_AF=0.1544;AA=c|||;VT=SNP
14	72330874	rs36457	G	A	100	PASS	AC=2962;AF=0.591454;AN=5008;NS=2504;DP=19468;EAS_AF=0.3641;AMR_AF=0.6412;AFR_AF=0.4955;EUR_AF=0.8101;SAS_AF=0.6953;AA=G|||;VT=SNP
14	72331111	rs36456	C	T	100	PASS	AC=1602;AF=0.319888;AN=5008;NS=2504;DP=18810;EAS_AF=0.3214;AMR_AF=0.2277;AFR_AF=0.2194;EUR_AF=0.3738;SAS_AF=0.4642;AA=C|||;VT=SNP
14	72331385	rs17768042	G	A	100	PASS	AC=680;AF=0.135783;AN=5008;NS=2504;DP=19873;EAS_AF=0.0188;AMR_AF=0.2839;AFR_AF=0.0159;EUR_AF=0.3012;SAS_AF=0.1431;AA=G|||;VT=SNP
14	72332880	rs1205078	T	C	100	PASS	AC=971;AF=0.19389;AN=5008;NS=2504;DP=15124;EAS_AF=0.249;AMR_AF=0.1816;AFR_AF=0.1369;EUR_AF=0.1759;SAS_AF=0.2413;AA=T|||;VT=SNP
14	72333601	rs752515	A	G	100	PASS	AC=1242;AF=0.248003;AN=5008;NS=2504;DP=18875;EAS_AF=0.0407;AMR_AF=0.4063;AFR_AF=0.1778;EUR_AF=0.4453;SAS_AF=0.2413;AA=A|||;VT=SNP
14	72334028	rs36454	G	A	100	PASS	AC=2329;AF=0.465056;AN=5008;NS=2504;DP=20571;EAS_AF=0.5069;AMR_AF=0.2968;AFR_AF=0.5575;EUR_AF=0.3728;SAS_AF=0.5112;AA=A|||;VT=SNP
14	72334126	rs1205077	T	C	100	PASS	AC=2358;AF=0.470847;AN=5008;NS=2504;DP=18663;EAS_AF=0.3036;AMR_AF=0.6844;AFR_AF=0.3578;EUR_AF=0.6252;SAS_AF=0.4857;AA=C|||;VT=SNP
14	72334328	rs8009500	G	A	100	PASS	AC=1264;AF=0.252396;AN=5008;NS=2504;DP=20013;EAS_AF=0.0407;AMR_AF=0.4063;AFR_AF=0.1944;EUR_AF=0.4453;SAS_AF=0.2413;AA=G|||;VT=SNP
14	72334903	rs36453	G	A	100	PASS	AC=1622;AF=0.323882;AN=5008;NS=2504;DP=20415;EAS_AF=0.3155;AMR_AF=0.2161;AFR_AF=0.2632;EUR_AF=0.3598;SAS_AF=0.454;AA=G|||;VT=SNP
14	72335103	rs6574031	G	A	100	PASS	AC=701;AF=0.139976;AN=5008;NS=2504;DP=21536;EAS_AF=0.1915;AMR_AF=0.0793;AFR_AF=0.2897;EUR_AF=0.0139;SAS_AF=0.0573;AA=A|||;VT=SNP
14	72335218	rs6574032	G	A	100	PASS	AC=792;AF=0.158147;AN=5008;NS=2504;DP=20559;EAS_AF=0.2073;AMR_AF=0.17;AFR_AF=0.2935;EUR_AF=0.0179;SAS_AF=0.0603;AA=A|||;VT=SNP
14	72335398	rs17103830	G	A	100	PASS	AC=679;AF=0.135583;AN=5008;NS=2504;DP=9277;EAS_AF=0.247;AMR_AF=0.1542;AFR_AF=0.0045;EUR_AF=0.1282;SAS_AF=0.1922;AA=G|||;VT=SNP
14	72336269	rs36452	C	T	100	PASS	AC=1638;AF=0.327077;AN=5008;NS=2504;DP=22019;EAS_AF=0.3145;AMR_AF=0.2176;AFR_AF=0.2753;EUR_AF=0.3598;SAS_AF=0.454;AA=C|||;VT=SNP
14	72337510	rs72734029	G	A	100	PASS	AC=697;AF=0.139177;AN=5008;NS=2504;DP=17995;EAS_AF=0.0198;AMR_AF=0.2867;AFR_AF=0.0174;EUR_AF=0.3101;SAS_AF=0.1462;AA=G|||;VT=SNP
14	72338052	rs1205076	T	C	100	PASS	AC=873;AF=0.174321;AN=5008;NS=2504;DP=20516;EAS_AF=0.249;AMR_AF=0.1686;AFR_AF=0.0923;EUR_AF=0.1511;SAS_AF=0.2362;AA=T|||;VT=SNP
14	72338229	rs36451	C	T	100	PASS	AC=1632;AF=0.325879;AN=5008;NS=2504;DP=20511;EAS_AF=0.3165;AMR_AF=0.2205;AFR_AF=0.2625;EUR_AF=0.3827;SAS_AF=0.4376;AA=C|||;VT=SNP
14	72339075	rs28588815	G	A	100	PASS	AC=619;AF=0.123602;AN=5008;NS=2504;DP=17267;EAS_AF=0.1974;AMR_AF=0.0692;AFR_AF=0.2133;EUR_AF=0.0169;SAS_AF=0.0746;AA=G|||;VT=SNP
14	72339221	rs36450	A	G	100	PASS	AC=3370;AF=0.672923;AN=5008;NS=2504;DP=18504;EAS_AF=0.7619;AMR_AF=0.4769;AFR_AF=0.7315;EUR_AF=0.5567;SAS_AF=0.7607;AA=G|||;VT=SNP
14	72339455	rs36449	C	A	100	PASS	AC=1668;AF=0.333067;AN=5008;NS=2504;DP=20384;EAS_AF=0.3125;AMR_AF=0.2291;AFR_AF=0.2648;EUR_AF=0.3956;SAS_AF=0.456;AA=C|||;VT=SNP
14	72339518	rs1205075	T	C	100	PASS	AC=4352;AF=0.86901;AN=5008;NS=2504;DP=17795;EAS_AF=0.7946;AMR_AF=0.8718;AFR_AF=0.8918;EUR_AF=0.8658;SAS_AF=0.9162;AA=C|||;VT=SNP
14	72341674	rs146188737	G	A	100	PASS	AC=624;AF=0.124601;AN=5008;NS=2504;DP=20154;EAS_AF=0.1954;AMR_AF=0.0692;AFR_AF=0.2186;EUR_AF=0.0169;SAS_AF=0.0746;AA=G|||;VT=SNP
14	72341734	rs36445	T	G	100	PASS	AC=2616;AF=0.522364;AN=5008;NS=2504;DP=20378;EAS_AF=0.5655;AMR_AF=0.4049;AFR_AF=0.4153;EUR_AF=0.5417;SAS_AF=0.6861;AA=T|||;VT=SNP
14	72341982	rs36444	A	G	100	PASS	AC=3380;AF=0.67492;AN=5008;NS=2504;DP=17572;EAS_AF=0.7758;AMR_AF=0.5749;AFR_AF=0.6664;EUR_AF=0.5666;SAS_AF=0.7648;AA=a|||;VT=SNP
14	72342860	rs140915876	T	C	100	PASS	AC=624;AF=0.124601;AN=5008;NS=2504;DP=20309;EAS_AF=0.1954;AMR_AF=0.0692;AFR_AF=0.2186;EUR_AF=0.0169;SAS_AF=0.0746;AA=T|||;VT=SNP
14	72343100	rs10132913	C	A	100	PASS	AC=624;AF=0.124601;AN=5008;NS=2504;DP=19639;EAS_AF=0.1954;AMR_AF=0.0692;AFR_AF=0.2186;EUR_AF=0.0169;SAS_AF=0.0746;AA=C|||;VT=SNP
14	72343508	rs139911330	T	C	100	PASS	AC=2414;AF=0.482029;AN=5008;NS=2504;DP=18456;EAS_AF=0.506;AMR_AF=0.3012;AFR_AF=0.5741;EUR_AF=0.4125;SAS_AF=0.5327;AA=C|||;VT=SNP
14	72344746	rs1205069	G	C	100	PASS	AC=1011;AF=0.201877;AN=5008;NS=2504;DP=19989;EAS_AF=0.255;AMR_AF=0.1916;AFR_AF=0.1596;EUR_AF=0.175;SAS_AF=0.2393;AA=G|||;VT=SNP
14	72344902	rs36440	G	A	100	PASS	AC=2381;AF=0.475439;AN=5008;NS=2504;DP=21500;EAS_AF=0.5208;AMR_AF=0.3833;AFR_AF=0.5151;EUR_AF=0.3907;SAS_AF=0.5276;AA=A|||;VT=SNP
14	72344975	rs10139272	A	G	100	PASS	AC=627;AF=0.1252;AN=5008;NS=2504;DP=21278;EAS_AF=0.1974;AMR_AF=0.0692;AFR_AF=0.2194;EUR_AF=0.0169;SAS_AF=0.0746;AA=A|||;VT=SNP
14	72345128	rs36439	C	T	100	PASS	AC=1613;AF=0.322085;AN=5008;NS=2504;DP=20027;EAS_AF=0.3075;AMR_AF=0.2133;AFR_AF=0.264;EUR_AF=0.3658;SAS_AF=0.4479;AA=T|||;VT=SNP
14	72345183	rs36438	C	T	100	PASS	AC=1615;AF=0.322484;AN=5008;NS=2504;DP=20967;EAS_AF=0.3095;AMR_AF=0.2133;AFR_AF=0.264;EUR_AF=0.3658;SAS_AF=0.4479;AA=c|||;VT=SNP
14	72346116	rs36437	G	A	100	PASS	AC=2702;AF=0.539537;AN=5008;NS=2504;DP=19162;EAS_AF=0.5774;AMR_AF=0.5014;AFR_AF=0.4107;EUR_AF=0.5487;SAS_AF=0.6922;AA=A|||;VT=SNP
14	72346808	rs1205068	A	G	100	PASS	AC=972;AF=0.194089;AN=5008;NS=2504;DP=18779;EAS_AF=0.255;AMR_AF=0.1888;AFR_AF=0.1324;EUR_AF=0.175;SAS_AF=0.2382;AA=A|||;VT=SNP
14	72346864	rs36436	G	A	100	PASS	AC=2719;AF=0.542931;AN=5008;NS=2504;DP=18658;EAS_AF=0.5774;AMR_AF=0.5043;AFR_AF=0.4221;EUR_AF=0.5487;SAS_AF=0.6922;AA=A|||;VT=SNP
14	72347057	rs1205066	C	T	100	PASS	AC=972;AF=0.194089;AN=5008;NS=2504;DP=20991;EAS_AF=0.255;AMR_AF=0.1888;AFR_AF=0.1324;EUR_AF=0.175;SAS_AF=0.2382;AA=C|||;VT=SNP
14	72347349	rs36435	A	G	100	PASS	AC=2720;AF=0.543131;AN=5008;NS=2504;DP=21657;EAS_AF=0.5774;AMR_AF=0.5043;AFR_AF=0.4221;EUR_AF=0.5497;SAS_AF=0.6922;AA=G|||;VT=SNP
14	72348310	rs1205064	G	A	100	PASS	AC=978;AF=0.195288;AN=5008;NS=2504;DP=21065;EAS_AF=0.256;AMR_AF=0.1945;AFR_AF=0.1293;EUR_AF=0.1829;SAS_AF=0.2352;AA=G|||;VT=SNP
14	72348545	rs1205063	A	G	100	PASS	AC=1021;AF=0.203874;AN=5008;NS=2504;DP=19605;EAS_AF=0.256;AMR_AF=0.1974;AFR_AF=0.1604;EUR_AF=0.1779;SAS_AF=0.2403;AA=A|||;VT=SNP
14	72348718	rs36434	G	A	100	PASS	AC=1566;AF=0.3127;AN=5008;NS=2504;DP=21543;EAS_AF=0.3006;AMR_AF=0.2118;AFR_AF=0.23;EUR_AF=0.3678;SAS_AF=0.4519;AA=A|||;VT=SNP
14	72348766	rs36433	C	T	100	PASS	AC=1566;AF=0.3127;AN=5008;NS=2504;DP=21492;EAS_AF=0.3016;AMR_AF=0.2118;AFR_AF=0.2292;EUR_AF=0.3678;SAS_AF=0.4519;AA=C|||;VT=SNP
14	72348825	rs36432	C	T	100	PASS	AC=2716;AF=0.542332;AN=5008;NS=2504;DP=20318;EAS_AF=0.5734;AMR_AF=0.5058;AFR_AF=0.4206;EUR_AF=0.5507;SAS_AF=0.6922;AA=T|||;VT=SNP
14	72348994	rs36431	G	T	100	PASS	AC=2716;AF=0.542332;AN=5008;NS=2504;DP=23225;EAS_AF=0.5734;AMR_AF=0.5058;AFR_AF=0.4206;EUR_AF=0.5497;SAS_AF=0.6933;AA=T|||;VT=SNP
14	72349032	rs36430	T	C	100	PASS	AC=1568;AF=0.313099;AN=5008;NS=2504;DP=22462;EAS_AF=0.3026;AMR_AF=0.2118;AFR_AF=0.23;EUR_AF=0.3678;SAS_AF=0.4519;AA=t|||;VT=SNP
14	72349048	rs36429	G	A	100	PASS	AC=1564;AF=0.3123;AN=5008;NS=2504;DP=22650;EAS_AF=0.3016;AMR_AF=0.2118;AFR_AF=0.2307;EUR_AF=0.3668;SAS_AF=0.4489;AA=A|||;VT=SNP
14	72349197	rs72734035	G	A	100	PASS	AC=695;AF=0.138778;AN=5008;NS=2504;DP=19820;EAS_AF=0.0198;AMR_AF=0.2767;AFR_AF=0.0287;EUR_AF=0.2982;SAS_AF=0.1483;AA=G|||;VT=SNP
14	72349536	rs1205061	C	A	100	PASS	AC=1022;AF=0.204073;AN=5008;NS=2504;DP=19698;EAS_AF=0.2569;AMR_AF=0.1974;AFR_AF=0.1611;EUR_AF=0.1779;SAS_AF=0.2393;AA=C|||;VT=SNP
14	72349845	rs2022910	G	A	100	PASS	AC=703;AF=0.140375;AN=5008;NS=2504;DP=20486;EAS_AF=0.0198;AMR_AF=0.2767;AFR_AF=0.0348;EUR_AF=0.2982;SAS_AF=0.1483;AA=G|||;VT=SNP
14	72350212	rs10138587	C	T	100	PASS	AC=748;AF=0.149361;AN=5008;NS=2504;DP=20130;EAS_AF=0.2034;AMR_AF=0.072;AFR_AF=0.3041;EUR_AF=0.0179;SAS_AF=0.0746;AA=C|||;VT=SNP
14	72350213	rs36428	G	T	100	PASS	AC=1567;AF=0.312899;AN=5008;NS=2504;DP=20078;EAS_AF=0.3036;AMR_AF=0.2118;AFR_AF=0.23;EUR_AF=0.3678;SAS_AF=0.4499;AA=T|||;VT=SNP
14	72351321	rs36427	T	C	100	PASS	AC=3381;AF=0.67512;AN=5008;NS=2504;DP=19353;EAS_AF=0.7659;AMR_AF=0.4827;AFR_AF=0.7247;EUR_AF=0.5636;SAS_AF=0.7658;AA=T|||;VT=SNP
14	72351605	rs1205060	G	A	100	PASS	AC=1721;AF=0.34365;AN=5008;NS=2504;DP=18195;EAS_AF=0.2758;AMR_AF=0.4712;AFR_AF=0.2005;EUR_AF=0.4761;SAS_AF=0.3804;AA=G|||;VT=SNP
14	72352001	rs36426	G	A	100	PASS	AC=4016;AF=0.801917;AN=5008;NS=2504;DP=19615;EAS_AF=0.7321;AMR_AF=0.7536;AFR_AF=0.7534;EUR_AF=0.8628;SAS_AF=0.911;AA=A|||;VT=SNP
14	72352335	rs1205059	G	A	100	PASS	AC=735;AF=0.146765;AN=5008;NS=2504;DP=18705;EAS_AF=0.1925;AMR_AF=0.036;AFR_AF=0.3162;EUR_AF=0.0219;SAS_AF=0.0777;AA=G|||;VT=SNP
14	72352898	rs36425	T	C	100	PASS	AC=215;AF=0.0429313;AN=5008;NS=2504;DP=21004;EAS_AF=0.002;AMR_AF=0.0605;AFR_AF=0.0053;EUR_AF=0.1322;SAS_AF=0.0317;AA=T|||;VT=SNP
14	72353049	rs36424	A	G	100	PASS	AC=3561;AF=0.711062;AN=5008;NS=2504;DP=21989;EAS_AF=0.6994;AMR_AF=0.7291;AFR_AF=0.9372;EUR_AF=0.5885;SAS_AF=0.5307;AA=G|||;VT=SNP
14	72353202	rs36423	T	G	100	PASS	AC=4025;AF=0.803714;AN=5008;NS=2504;DP=21329;EAS_AF=0.631;AMR_AF=0.7896;AFR_AF=0.8555;EUR_AF=0.8996;SAS_AF=0.8231;AA=T|||;VT=SNP
14	72353639	rs4902952	C	T	100	PASS	AC=371;AF=0.0740815;AN=5008;NS=2504;DP=18856;EAS_AF=0.0476;AMR_AF=0.1542;AFR_AF=0.0023;EUR_AF=0.0845;SAS_AF=0.1309;AA=C|||;VT=SNP
14	72353650	rs36421	C	T	100	PASS	AC=193;AF=0.0385383;AN=5008;NS=2504;DP=17122;EAS_AF=0.002;AMR_AF=0.0591;AFR_AF=0.0038;EUR_AF=0.1183;SAS_AF=0.0266;AA=C|||;VT=SNP
14	72353731	rs36418	T	G	100	PASS	AC=3975;AF=0.79373;AN=5008;NS=2504;DP=17836;EAS_AF=0.623;AMR_AF=0.7896;AFR_AF=0.8585;EUR_AF=0.8817;SAS_AF=0.7945;AA=G|||;VT=SNP
14	72353768	rs1205057	G	A	100	PASS	AC=852;AF=0.170128;AN=5008;NS=2504;DP=18982;EAS_AF=0.1994;AMR_AF=0.121;AFR_AF=0.3313;EUR_AF=0.0755;SAS_AF=0.0542;AA=G|||;VT=SNP
14	72354113	rs11629179	A	G	100	PASS	AC=2230;AF=0.445288;AN=5008;NS=2504;DP=19560;EAS_AF=0.3016;AMR_AF=0.5764;AFR_AF=0.1634;EUR_AF=0.6789;SAS_AF=0.6411;AA=A|||;VT=SNP
14	72354323	rs1205056	C	T	100	PASS	AC=1312;AF=0.261981;AN=5008;NS=2504;DP=19313;EAS_AF=0.3194;AMR_AF=0.1412;AFR_AF=0.5144;EUR_AF=0.0815;SAS_AF=0.1329;AA=C|||;VT=SNP
14	72354403	rs1205055	A	G	100	PASS	AC=1321;AF=0.263778;AN=5008;NS=2504;DP=20289;EAS_AF=0.3204;AMR_AF=0.1412;AFR_AF=0.5204;EUR_AF=0.0815;SAS_AF=0.1329;AA=G|||;VT=SNP
14	72354711	rs1205054	C	T	100	PASS	AC=898;AF=0.179313;AN=5008;NS=2504;DP=17322;EAS_AF=0.1994;AMR_AF=0.1225;AFR_AF=0.3608;EUR_AF=0.0755;SAS_AF=0.0603;AA=C|||;VT=SNP
14	72354730	rs36416	C	T	100	PASS	AC=1722;AF=0.34385;AN=5008;NS=2504;DP=17492;EAS_AF=0.3204;AMR_AF=0.2118;AFR_AF=0.6762;EUR_AF=0.2018;SAS_AF=0.1585;AA=T|||;VT=SNP
14	72354761	rs7140159	C	T	100	PASS	AC=2224;AF=0.444089;AN=5008;NS=2504;DP=17449;EAS_AF=0.3006;AMR_AF=0.5764;AFR_AF=0.1634;EUR_AF=0.6789;SAS_AF=0.636;AA=C|||;VT=SNP
14	72354769	rs1205052	A	G	100	PASS	AC=911;AF=0.181909;AN=5008;NS=2504;DP=17336;EAS_AF=0.1994;AMR_AF=0.1225;AFR_AF=0.3691;EUR_AF=0.0765;SAS_AF=0.0613;AA=A|||;VT=SNP
14	72354780	rs7140172	C	G	100	PASS	AC=2224;AF=0.444089;AN=5008;NS=2504;DP=17335;EAS_AF=0.3006;AMR_AF=0.5764;AFR_AF=0.1634;EUR_AF=0.6789;SAS_AF=0.636;AA=C|||;VT=SNP
14	72355193	rs11621704	G	A	100	PASS	AC=2222;AF=0.44369;AN=5008;NS=2504;DP=18654;EAS_AF=0.2996;AMR_AF=0.5764;AFR_AF=0.1626;EUR_AF=0.6789;SAS_AF=0.636;AA=G|||;VT=SNP
14	72355591	rs17178883	T	C	100	PASS	AC=2226;AF=0.444489;AN=5008;NS=2504;DP=22686;EAS_AF=0.3016;AMR_AF=0.5764;AFR_AF=0.1634;EUR_AF=0.6789;SAS_AF=0.637;AA=T|||;VT=SNP
14	72355675	rs36415	A	G	100	PASS	AC=3929;AF=0.784545;AN=5008;NS=2504;DP=22377;EAS_AF=0.623;AMR_AF=0.7738;AFR_AF=0.8585;EUR_AF=0.8519;SAS_AF=0.7894;AA=G|||;VT=SNP
14	72355812	rs4622450	T	C	100	PASS	AC=2227;AF=0.444688;AN=5008;NS=2504;DP=21140;EAS_AF=0.3006;AMR_AF=0.5778;AFR_AF=0.1634;EUR_AF=0.6789;SAS_AF=0.638;AA=T|||;VT=SNP
14	72356311	rs1205050	G	A	100	PASS	AC=985;AF=0.196685;AN=5008;NS=2504;DP=18731;EAS_AF=0.2004;AMR_AF=0.1282;AFR_AF=0.4236;EUR_AF=0.0755;SAS_AF=0.0593;AA=G|||;VT=SNP
14	72356535	rs36412	A	G	100	PASS	AC=1552;AF=0.309904;AN=5008;NS=2504;DP=18578;EAS_AF=0.3224;AMR_AF=0.1902;AFR_AF=0.5832;EUR_AF=0.174;SAS_AF=0.1524;AA=G|||;VT=SNP
14	72356551	rs36411	A	G	100	PASS	AC=1715;AF=0.342452;AN=5008;NS=2504;DP=18641;EAS_AF=0.3224;AMR_AF=0.1974;AFR_AF=0.7005;EUR_AF=0.1769;SAS_AF=0.1524;AA=G|||;VT=SNP
14	72356580	rs36410	C	A	100	PASS	AC=1552;AF=0.309904;AN=5008;NS=2504;DP=18452;EAS_AF=0.3224;AMR_AF=0.1902;AFR_AF=0.5832;EUR_AF=0.174;SAS_AF=0.1524;AA=A|||;VT=SNP
14	72357200	rs36409	C	T	100	PASS	AC=1706;AF=0.340655;AN=5008;NS=2504;DP=20061;EAS_AF=0.3224;AMR_AF=0.1974;AFR_AF=0.6952;EUR_AF=0.175;SAS_AF=0.1524;AA=T|||;VT=SNP
14	72357275	rs36408	C	A	100	PASS	AC=3930;AF=0.784744;AN=5008;NS=2504;DP=19188;EAS_AF=0.623;AMR_AF=0.7738;AFR_AF=0.8585;EUR_AF=0.8529;SAS_AF=0.7894;AA=A|||;VT=SNP
14	72357320	rs2013781	T	C	100	PASS	AC=2224;AF=0.444089;AN=5008;NS=2504;DP=19567;EAS_AF=0.3006;AMR_AF=0.5764;AFR_AF=0.1634;EUR_AF=0.6779;SAS_AF=0.637;AA=T|||;VT=SNP
14	72357937	rs36405	T	C	100	PASS	AC=1706;AF=0.340655;AN=5008;NS=2504;DP=19182;EAS_AF=0.3224;AMR_AF=0.1974;AFR_AF=0.6952;EUR_AF=0.175;SAS_AF=0.1524;AA=T|||;VT=SNP
14	72358082	rs36404	C	A	100	PASS	AC=1705;AF=0.340455;AN=5008;NS=2504;DP=17294;EAS_AF=0.3224;AMR_AF=0.1974;AFR_AF=0.6952;EUR_AF=0.174;SAS_AF=0.1524;AA=A|||;VT=SNP
14	72358612	rs36403	T	C	100	PASS	AC=1716;AF=0.342652;AN=5008;NS=2504;DP=18805;EAS_AF=0.3214;AMR_AF=0.1974;AFR_AF=0.7035;EUR_AF=0.175;SAS_AF=0.1524;AA=C|||;VT=SNP
14	72358687	rs28138	A	G	100	PASS	AC=3941;AF=0.786941;AN=5008;NS=2504;DP=19593;EAS_AF=0.623;AMR_AF=0.7738;AFR_AF=0.8669;EUR_AF=0.8529;SAS_AF=0.7894;AA=A|||;VT=SNP
14	72358897	rs67086512	A	G	100	PASS	AC=1649;AF=0.329273;AN=5008;NS=2504;DP=17890;EAS_AF=0.2917;AMR_AF=0.3112;AFR_AF=0.1415;EUR_AF=0.4473;SAS_AF=0.5133;AA=A|||;VT=SNP
14	72359312	rs1205049	G	A	100	PASS	AC=855;AF=0.170727;AN=5008;NS=2504;DP=19987;EAS_AF=0.2004;AMR_AF=0.121;AFR_AF=0.329;EUR_AF=0.0755;SAS_AF=0.0593;AA=G|||;VT=SNP
14	72359748	rs36401	T	C	100	PASS	AC=3941;AF=0.786941;AN=5008;NS=2504;DP=19654;EAS_AF=0.623;AMR_AF=0.7752;AFR_AF=0.8669;EUR_AF=0.8519;SAS_AF=0.7894;AA=C|||;VT=SNP
14	72359795	rs8011906	G	C	100	PASS	AC=2224;AF=0.444089;AN=5008;NS=2504;DP=20677;EAS_AF=0.3016;AMR_AF=0.5764;AFR_AF=0.1634;EUR_AF=0.6769;SAS_AF=0.637;AA=G|||;VT=SNP
14	72360333	rs36399	A	G	100	PASS	AC=3940;AF=0.786741;AN=5008;NS=2504;DP=20412;EAS_AF=0.623;AMR_AF=0.7738;AFR_AF=0.8669;EUR_AF=0.8519;SAS_AF=0.7894;AA=G|||;VT=SNP
14	72360427	rs36398	G	C	100	PASS	AC=3940;AF=0.786741;AN=5008;NS=2504;DP=21160;EAS_AF=0.623;AMR_AF=0.7738;AFR_AF=0.8669;EUR_AF=0.8519;SAS_AF=0.7894;AA=G|||;VT=SNP
14	72360964	rs2109273	C	T	100	PASS	AC=2225;AF=0.444289;AN=5008;NS=2504;DP=17422;EAS_AF=0.3016;AMR_AF=0.5764;AFR_AF=0.1641;EUR_AF=0.6769;SAS_AF=0.637;AA=C|||;VT=SNP
14	72362041	rs36396	T	C	100	PASS	AC=3940;AF=0.786741;AN=5008;NS=2504;DP=15504;EAS_AF=0.623;AMR_AF=0.7738;AFR_AF=0.8669;EUR_AF=0.8519;SAS_AF=0.7894;AA=C|||;VT=SNP
14	72362046	rs2802576	G	A	100	PASS	AC=856;AF=0.170927;AN=5008;NS=2504;DP=15319;EAS_AF=0.2004;AMR_AF=0.121;AFR_AF=0.3298;EUR_AF=0.0755;SAS_AF=0.0593;AA=G|||;VT=SNP
14	72362431	rs36395	T	G	100	PASS	AC=3940;AF=0.786741;AN=5008;NS=2504;DP=19520;EAS_AF=0.623;AMR_AF=0.7738;AFR_AF=0.8669;EUR_AF=0.8519;SAS_AF=0.7894;AA=G|||;VT=SNP
14	72362616	rs36394	G	C	100	PASS	AC=3940;AF=0.786741;AN=5008;NS=2504;DP=19086;EAS_AF=0.623;AMR_AF=0.7738;AFR_AF=0.8669;EUR_AF=0.8519;SAS_AF=0.7894;AA=C|||;VT=SNP
14	72362726	rs36393	G	C	100	PASS	AC=3940;AF=0.786741;AN=5008;NS=2504;DP=18116;EAS_AF=0.623;AMR_AF=0.7738;AFR_AF=0.8669;EUR_AF=0.8519;SAS_AF=0.7894;AA=C|||;VT=SNP
14	72362761	rs36392	A	G	100	PASS	AC=3940;AF=0.786741;AN=5008;NS=2504;DP=17633;EAS_AF=0.623;AMR_AF=0.7738;AFR_AF=0.8669;EUR_AF=0.8519;SAS_AF=0.7894;AA=G|||;VT=SNP
14	72363057	rs8022766	A	G	100	PASS	AC=2637;AF=0.526558;AN=5008;NS=2504;DP=19811;EAS_AF=0.4226;AMR_AF=0.5951;AFR_AF=0.3162;EUR_AF=0.6819;SAS_AF=0.7096;AA=A|||;VT=SNP
14	72363280	rs11625134	C	T	100	PASS	AC=2224;AF=0.444089;AN=5008;NS=2504;DP=20705;EAS_AF=0.3026;AMR_AF=0.5764;AFR_AF=0.1641;EUR_AF=0.675;SAS_AF=0.637;AA=C|||;VT=SNP
14	72363388	rs8003168	A	G	100	PASS	AC=2677;AF=0.534545;AN=5008;NS=2504;DP=22111;EAS_AF=0.4226;AMR_AF=0.5951;AFR_AF=0.3442;EUR_AF=0.6849;SAS_AF=0.7096;AA=A|||;VT=SNP
14	72363899	rs1205047	A	G	100	PASS	AC=3795;AF=0.757788;AN=5008;NS=2504;DP=20350;EAS_AF=0.623;AMR_AF=0.7305;AFR_AF=0.8631;EUR_AF=0.7614;SAS_AF=0.7699;AA=A|||;VT=SNP
14	72365119	rs36391	C	G	100	PASS	AC=3940;AF=0.786741;AN=5008;NS=2504;DP=19906;EAS_AF=0.623;AMR_AF=0.7738;AFR_AF=0.8669;EUR_AF=0.8519;SAS_AF=0.7894;AA=C|||;VT=SNP
14	72365409	rs1205046	G	A	100	PASS	AC=849;AF=0.169529;AN=5008;NS=2504;DP=16996;EAS_AF=0.1994;AMR_AF=0.1196;AFR_AF=0.326;EUR_AF=0.0755;SAS_AF=0.0593;AA=G|||;VT=SNP
14	72365493	rs36389	G	T	100	PASS	AC=3940;AF=0.786741;AN=5008;NS=2504;DP=18343;EAS_AF=0.623;AMR_AF=0.7738;AFR_AF=0.8669;EUR_AF=0.8519;SAS_AF=0.7894;AA=G|||;VT=SNP
14	72365676	rs36388	G	T	100	PASS	AC=3940;AF=0.786741;AN=5008;NS=2504;DP=18042;EAS_AF=0.623;AMR_AF=0.7738;AFR_AF=0.8669;EUR_AF=0.8519;SAS_AF=0.7894;AA=T|||;VT=SNP
14	72365767	rs17178946	A	G	100	PASS	AC=373;AF=0.0744808;AN=5008;NS=2504;DP=16256;EAS_AF=0.0446;AMR_AF=0.1556;AFR_AF=0.0053;EUR_AF=0.0835;SAS_AF=0.1319;AA=A|||;VT=SNP
14	72366776	rs11629078	G	A	100	PASS	AC=2225;AF=0.444289;AN=5008;NS=2504;DP=21719;EAS_AF=0.3026;AMR_AF=0.5749;AFR_AF=0.1641;EUR_AF=0.6759;SAS_AF=0.638;AA=G|||;VT=SNP
14	72367346	rs36387	A	G	100	PASS	AC=3939;AF=0.786542;AN=5008;NS=2504;DP=19249;EAS_AF=0.623;AMR_AF=0.7738;AFR_AF=0.8661;EUR_AF=0.8519;SAS_AF=0.7894;AA=G|||;VT=SNP
14	72367434	rs12881230	G	A	100	PASS	AC=2222;AF=0.44369;AN=5008;NS=2504;DP=21544;EAS_AF=0.3026;AMR_AF=0.5749;AFR_AF=0.1634;EUR_AF=0.675;SAS_AF=0.637;AA=G|||;VT=SNP
14	72367904	rs36386	A	G	100	PASS	AC=3940;AF=0.786741;AN=5008;NS=2504;DP=20752;EAS_AF=0.623;AMR_AF=0.7738;AFR_AF=0.8669;EUR_AF=0.8519;SAS_AF=0.7894;AA=G|||;VT=SNP
14	72368311	rs36385	C	G	100	PASS	AC=3940;AF=0.786741;AN=5008;NS=2504;DP=19702;EAS_AF=0.623;AMR_AF=0.7738;AFR_AF=0.8669;EUR_AF=0.8519;SAS_AF=0.7894;AA=C|||;VT=SNP
14	72368335	rs1205044	G	A	100	PASS	AC=866;AF=0.172923;AN=5008;NS=2504;DP=19343;EAS_AF=0.1994;AMR_AF=0.1196;AFR_AF=0.3359;EUR_AF=0.0765;SAS_AF=0.0624;AA=A|||;VT=SNP
14	72368355	rs36384	A	G	100	PASS	AC=3940;AF=0.786741;AN=5008;NS=2504;DP=19038;EAS_AF=0.623;AMR_AF=0.7738;AFR_AF=0.8669;EUR_AF=0.8519;SAS_AF=0.7894;AA=A|||;VT=SNP
14	72368537	rs1205043	A	G	100	PASS	AC=852;AF=0.170128;AN=5008;NS=2504;DP=20246;EAS_AF=0.1994;AMR_AF=0.1196;AFR_AF=0.3268;EUR_AF=0.0775;SAS_AF=0.0593;AA=A|||;VT=SNP
14	72368740	rs12888421	T	A	100	PASS	AC=2224;AF=0.444089;AN=5008;NS=2504;DP=18160;EAS_AF=0.3026;AMR_AF=0.5764;AFR_AF=0.1634;EUR_AF=0.6759;SAS_AF=0.637;AA=T|||;VT=SNP
14	72369047	rs11623607	A	G	100	PASS	AC=2224;AF=0.444089;AN=5008;NS=2504;DP=18679;EAS_AF=0.3026;AMR_AF=0.5764;AFR_AF=0.1634;EUR_AF=0.6759;SAS_AF=0.637;AA=A|||;VT=SNP
14	72369102	rs36383	A	T	100	PASS	AC=3940;AF=0.786741;AN=5008;NS=2504;DP=17858;EAS_AF=0.623;AMR_AF=0.7738;AFR_AF=0.8669;EUR_AF=0.8519;SAS_AF=0.7894;AA=A|||;VT=SNP
14	72369433	rs36382	A	G	100	PASS	AC=1102;AF=0.220048;AN=5008;NS=2504;DP=19098;EAS_AF=0.2004;AMR_AF=0.17;AFR_AF=0.4054;EUR_AF=0.168;SAS_AF=0.0787;AA=A|||;VT=SNP
14	72370550	rs36381	G	T	100	PASS	AC=3939;AF=0.786542;AN=5008;NS=2504;DP=19167;EAS_AF=0.622;AMR_AF=0.7738;AFR_AF=0.8669;EUR_AF=0.8519;SAS_AF=0.7894;AA=T|||;VT=SNP
14	72371262	rs36380	T	C	100	PASS	AC=3940;AF=0.786741;AN=5008;NS=2504;DP=19904;EAS_AF=0.623;AMR_AF=0.7738;AFR_AF=0.8669;EUR_AF=0.8519;SAS_AF=0.7894;AA=C|||;VT=SNP
14	72372711	rs36377	A	G	100	PASS	AC=3941;AF=0.786941;AN=5008;NS=2504;DP=18507;EAS_AF=0.623;AMR_AF=0.7738;AFR_AF=0.8676;EUR_AF=0.8519;SAS_AF=0.7894;AA=A|||;VT=SNP
14	72372801	rs36376	G	C	100	PASS	AC=3938;AF=0.786342;AN=5008;NS=2504;DP=19567;EAS_AF=0.621;AMR_AF=0.7738;AFR_AF=0.8669;EUR_AF=0.8519;SAS_AF=0.7894;AA=C|||;VT=SNP
14	72373946	rs36375	A	C	100	PASS	AC=3940;AF=0.786741;AN=5008;NS=2504;DP=21134;EAS_AF=0.626;AMR_AF=0.7695;AFR_AF=0.8669;EUR_AF=0.8509;SAS_AF=0.7904;AA=A|||;VT=SNP
14	72374618	rs36373	G	A	100	PASS	AC=3926;AF=0.783946;AN=5008;NS=2504;DP=19340;EAS_AF=0.621;AMR_AF=0.7709;AFR_AF=0.8608;EUR_AF=0.8509;SAS_AF=0.7883;AA=A|||;VT=SNP
14	72375278	rs28347	G	T	100	PASS	AC=3927;AF=0.784145;AN=5008;NS=2504;DP=19503;EAS_AF=0.622;AMR_AF=0.7723;AFR_AF=0.8601;EUR_AF=0.8509;SAS_AF=0.7883;AA=T|||;VT=SNP
14	72376893	rs36370	C	T	100	PASS	AC=3932;AF=0.785144;AN=5008;NS=2504;DP=18630;EAS_AF=0.623;AMR_AF=0.7738;AFR_AF=0.8616;EUR_AF=0.8519;SAS_AF=0.7883;AA=C|||;VT=SNP
14	72377443	rs36369	T	C	100	PASS	AC=3942;AF=0.787141;AN=5008;NS=2504;DP=19637;EAS_AF=0.628;AMR_AF=0.7738;AFR_AF=0.8654;EUR_AF=0.8519;SAS_AF=0.7883;AA=t|||;VT=SNP
14	72377614	rs36368	A	G	100	PASS	AC=3941;AF=0.786941;AN=5008;NS=2504;DP=20752;EAS_AF=0.628;AMR_AF=0.7738;AFR_AF=0.8654;EUR_AF=0.8509;SAS_AF=0.7883;AA=A|||;VT=SNP
14	72378214	rs17104391	C	T	100	PASS	AC=2365;AF=0.472244;AN=5008;NS=2504;DP=19904;EAS_AF=0.4335;AMR_AF=0.5591;AFR_AF=0.1634;EUR_AF=0.6372;SAS_AF=0.6984;AA=C|||;VT=SNP
14	72379769	rs1963327	A	C	100	PASS	AC=3320;AF=0.662939;AN=5008;NS=2504;DP=17328;EAS_AF=0.4613;AMR_AF=0.6297;AFR_AF=0.7224;EUR_AF=0.7078;SAS_AF=0.7679;AA=C|||;VT=SNP
14	72380171	rs76663236	C	A	100	PASS	AC=162;AF=0.0323482;AN=5008;NS=2504;DP=21803;EAS_AF=0.0109;AMR_AF=0.0331;AFR_AF=0.0038;EUR_AF=0.0517;SAS_AF=0.0726;AA=C|||;VT=SNP
14	72382471	rs36363	G	C	100	PASS	AC=2429;AF=0.485024;AN=5008;NS=2504;DP=22651;EAS_AF=0.4365;AMR_AF=0.5663;AFR_AF=0.4713;EUR_AF=0.5209;SAS_AF=0.4591;AA=C|||;VT=SNP
14	72382876	rs36361	C	T	100	PASS	AC=1764;AF=0.352236;AN=5008;NS=2504;DP=21556;EAS_AF=0.4365;AMR_AF=0.5;AFR_AF=0.087;EUR_AF=0.4573;SAS_AF=0.411;AA=C|||;VT=SNP
14	72382923	rs36360	A	C	100	PASS	AC=2294;AF=0.458067;AN=5008;NS=2504;DP=19571;EAS_AF=0.4365;AMR_AF=0.5389;AFR_AF=0.4637;EUR_AF=0.4602;SAS_AF=0.4131;AA=C|||;VT=SNP
14	72384619	rs7152936	G	A	100	PASS	AC=1536;AF=0.306709;AN=5008;NS=2504;DP=12786;EAS_AF=0.4345;AMR_AF=0.4352;AFR_AF=0.0741;EUR_AF=0.3489;SAS_AF=0.3548;AA=G|||;VT=SNP
14	72384644	rs7152951	G	A	100	PASS	AC=1577;AF=0.314896;AN=5008;NS=2504;DP=12992;EAS_AF=0.4345;AMR_AF=0.4395;AFR_AF=0.1036;EUR_AF=0.3479;SAS_AF=0.3548;AA=A|||;VT=SNP
14	72386292	rs11621415	T	C	100	PASS	AC=1719;AF=0.343251;AN=5008;NS=2504;DP=19904;EAS_AF=0.4355;AMR_AF=0.4712;AFR_AF=0.0817;EUR_AF=0.4145;SAS_AF=0.4376;AA=T|||;VT=SNP
14	72386539	rs112933652	C	A	100	PASS	AC=1675;AF=0.334465;AN=5008;NS=2504;DP=14771;EAS_AF=0.4355;AMR_AF=0.4654;AFR_AF=0.1097;EUR_AF=0.3857;SAS_AF=0.3885;AA=C|||;VT=SNP
14	72386949	rs960431	C	T	100	PASS	AC=1524;AF=0.304313;AN=5008;NS=2504;DP=16534;EAS_AF=0.4296;AMR_AF=0.4323;AFR_AF=0.0741;EUR_AF=0.3439;SAS_AF=0.3548;AA=C|||;VT=SNP
14	72387331	rs17104493	C	T	100	PASS	AC=702;AF=0.140176;AN=5008;NS=2504;DP=19909;EAS_AF=0.2044;AMR_AF=0.2233;AFR_AF=0.0174;EUR_AF=0.174;SAS_AF=0.1462;AA=C|||;VT=SNP
14	72387640	rs36350	A	C	100	PASS	AC=2430;AF=0.485224;AN=5008;NS=2504;DP=19571;EAS_AF=0.4276;AMR_AF=0.5692;AFR_AF=0.4546;EUR_AF=0.5308;SAS_AF=0.4796;AA=C|||;VT=SNP
14	72387762	rs11627030	C	T	100	PASS	AC=526;AF=0.105032;AN=5008;NS=2504;DP=19020;EAS_AF=0.0258;AMR_AF=0.1009;AFR_AF=0.0091;EUR_AF=0.2028;SAS_AF=0.2188;AA=C|||;VT=SNP
14	72388436	rs12433726	T	C	100	PASS	AC=1820;AF=0.363419;AN=5008;NS=2504;DP=20257;EAS_AF=0.4306;AMR_AF=0.4798;AFR_AF=0.1309;EUR_AF=0.4324;SAS_AF=0.455;AA=T|||;VT=SNP
14	72389021	rs36345	T	C	100	PASS	AC=2259;AF=0.451078;AN=5008;NS=2504;DP=20701;EAS_AF=0.4335;AMR_AF=0.5533;AFR_AF=0.3275;EUR_AF=0.5318;SAS_AF=0.4806;AA=C|||;VT=SNP
14	72389396	rs4899405	G	A	100	PASS	AC=1687;AF=0.336861;AN=5008;NS=2504;DP=19549;EAS_AF=0.4306;AMR_AF=0.4654;AFR_AF=0.09;EUR_AF=0.4006;SAS_AF=0.4172;AA=G|||;VT=SNP
14	72389538	rs36344	A	G	100	PASS	AC=2498;AF=0.498802;AN=5008;NS=2504;DP=18318;EAS_AF=0.4315;AMR_AF=0.5778;AFR_AF=0.5015;EUR_AF=0.5288;SAS_AF=0.4775;AA=G|||;VT=SNP
14	72390089	rs2332699	G	C	100	PASS	AC=1678;AF=0.335064;AN=5008;NS=2504;DP=19487;EAS_AF=0.4315;AMR_AF=0.4654;AFR_AF=0.0787;EUR_AF=0.4006;SAS_AF=0.4223;AA=G|||;VT=SNP
14	72390689	rs36341	A	G	100	PASS	AC=2415;AF=0.482228;AN=5008;NS=2504;DP=19614;EAS_AF=0.4315;AMR_AF=0.5519;AFR_AF=0.5061;EUR_AF=0.4901;SAS_AF=0.4448;AA=G|||;VT=SNP
14	72392044	rs36340	C	T	100	PASS	AC=2077;AF=0.414736;AN=5008;NS=2504;DP=18250;EAS_AF=0.4246;AMR_AF=0.5216;AFR_AF=0.3404;EUR_AF=0.4573;SAS_AF=0.3855;AA=T|||;VT=SNP
14	72392469	rs75455415	C	T	100	PASS	AC=680;AF=0.135783;AN=5008;NS=2504;DP=9217;EAS_AF=0.0238;AMR_AF=0.1715;AFR_AF=0.2421;EUR_AF=0.1262;SAS_AF=0.092;AA=C|||;VT=SNP
14	72392830	rs75212570	C	A	100	PASS	AC=323;AF=0.0644968;AN=5008;NS=2504;DP=15826;EAS_AF=0.0238;AMR_AF=0.134;AFR_AF=0.0061;EUR_AF=0.1044;SAS_AF=0.0951;AA=C|||;VT=SNP
14	72392833	rs7493353	T	A	100	PASS	AC=699;AF=0.139577;AN=5008;NS=2504;DP=15928;EAS_AF=0.1984;AMR_AF=0.2233;AFR_AF=0.0166;EUR_AF=0.174;SAS_AF=0.1503;AA=t|||;VT=SNP
14	72393147	rs11850532	A	G	100	PASS	AC=611;AF=0.122005;AN=5008;NS=2504;DP=16005;EAS_AF=0.2004;AMR_AF=0.0778;AFR_AF=0.1293;EUR_AF=0.0636;SAS_AF=0.1227;AA=A|||;VT=SNP
14	72393177	rs11846754	T	G	100	PASS	AC=611;AF=0.122005;AN=5008;NS=2504;DP=15923;EAS_AF=0.2004;AMR_AF=0.0778;AFR_AF=0.1293;EUR_AF=0.0636;SAS_AF=0.1227;AA=T|||;VT=SNP
14	72393577	rs10147777	A	G	100	PASS	AC=588;AF=0.117412;AN=5008;NS=2504;DP=18123;EAS_AF=0.2004;AMR_AF=0.0778;AFR_AF=0.1157;EUR_AF=0.0636;SAS_AF=0.1176;AA=A|||;VT=SNP
14	72394667	rs113912362	G	A	100	PASS	AC=602;AF=0.120208;AN=5008;NS=2504;DP=15367;EAS_AF=0.2004;AMR_AF=0.0764;AFR_AF=0.1256;EUR_AF=0.0646;SAS_AF=0.1186;AA=-|||;VT=SNP
14	72395223	rs23219	A	C	100	PASS	AC=964;AF=0.192492;AN=5008;NS=2504;DP=18784;EAS_AF=0.2034;AMR_AF=0.1441;AFR_AF=0.2731;EUR_AF=0.162;SAS_AF=0.138;AA=C|||;VT=SNP
14	72395663	rs78352915	T	A	100	PASS	AC=710;AF=0.141773;AN=5008;NS=2504;DP=17314;EAS_AF=0.2034;AMR_AF=0.2219;AFR_AF=0.0166;EUR_AF=0.175;SAS_AF=0.1564;AA=T|||;VT=SNP
14	72396074	rs36332	T	C	100	PASS	AC=2265;AF=0.452276;AN=5008;NS=2504;DP=19498;EAS_AF=0.4315;AMR_AF=0.536;AFR_AF=0.407;EUR_AF=0.4911;SAS_AF=0.4356;AA=C|||;VT=SNP
14	72396947	rs36327	G	C	100	PASS	AC=964;AF=0.192492;AN=5008;NS=2504;DP=19023;EAS_AF=0.2044;AMR_AF=0.1455;AFR_AF=0.2716;EUR_AF=0.162;SAS_AF=0.138;AA=C|||;VT=SNP
14	72397457	rs56274625	T	C	100	PASS	AC=1126;AF=0.22484;AN=5008;NS=2504;DP=14413;EAS_AF=0.0387;AMR_AF=0.1326;AFR_AF=0.4228;EUR_AF=0.2048;SAS_AF=0.2352;AA=T|||;VT=SNP
14	72397948	rs2239270	C	G	100	PASS	AC=636;AF=0.126997;AN=5008;NS=2504;DP=16566;EAS_AF=0.2073;AMR_AF=0.0865;AFR_AF=0.1422;EUR_AF=0.0636;SAS_AF=0.1176;AA=C|||;VT=SNP
14	72399224	rs77022468	C	G	100	PASS	AC=395;AF=0.0788738;AN=5008;NS=2504;DP=7093;EAS_AF=0.0248;AMR_AF=0.1398;AFR_AF=0.0295;EUR_AF=0.1203;SAS_AF=0.1155;AA=C|||;VT=SNP
14	72402431	rs71427137	C	T	100	PASS	AC=464;AF=0.0926518;AN=5008;NS=2504;DP=13766;EAS_AF=0.0248;AMR_AF=0.1499;AFR_AF=0.0295;EUR_AF=0.1501;SAS_AF=0.1483;AA=C|||;VT=SNP
14	72403219	rs12434220	A	G	100	PASS	AC=1279;AF=0.255391;AN=5008;NS=2504;DP=20993;EAS_AF=0.2321;AMR_AF=0.3833;AFR_AF=0.1165;EUR_AF=0.325;SAS_AF=0.3047;AA=a|||;VT=SNP
14	72404758	rs2191251	G	A	100	PASS	AC=2292;AF=0.457668;AN=5008;NS=2504;DP=21294;EAS_AF=0.2381;AMR_AF=0.4366;AFR_AF=0.5182;EUR_AF=0.5139;SAS_AF=0.5593;AA=G|||;VT=SNP
14	72405685	rs2332687	C	T	100	PASS	AC=2297;AF=0.458666;AN=5008;NS=2504;DP=20085;EAS_AF=0.2431;AMR_AF=0.4352;AFR_AF=0.5182;EUR_AF=0.5139;SAS_AF=0.5603;AA=C|||;VT=SNP
14	72405890	rs2079813	G	A	100	PASS	AC=462;AF=0.0922524;AN=5008;NS=2504;DP=20323;EAS_AF=0.0377;AMR_AF=0.1671;AFR_AF=0.0681;EUR_AF=0.1093;SAS_AF=0.1104;AA=g|||;VT=SNP
14	72407066	rs6574035	C	T	100	PASS	AC=2527;AF=0.504593;AN=5008;NS=2504;DP=19899;EAS_AF=0.2381;AMR_AF=0.4841;AFR_AF=0.5862;EUR_AF=0.5924;SAS_AF=0.593;AA=C|||;VT=SNP
14	72407717	rs75822607	C	T	100	PASS	AC=413;AF=0.0824681;AN=5008;NS=2504;DP=20722;EAS_AF=0.0248;AMR_AF=0.1369;AFR_AF=0.0325;EUR_AF=0.1262;SAS_AF=0.1258;AA=C|||;VT=SNP
14	72408006	rs111549149	A	G	100	PASS	AC=582;AF=0.116214;AN=5008;NS=2504;DP=19935;EAS_AF=0.2024;AMR_AF=0.0562;AFR_AF=0.1558;EUR_AF=0.0169;SAS_AF=0.1186;AA=A|||;VT=SNP
14	72408202	rs35077074	T	G	100	PASS	AC=1105;AF=0.220647;AN=5008;NS=2504;DP=19106;EAS_AF=0.2272;AMR_AF=0.2133;AFR_AF=0.2148;EUR_AF=0.173;SAS_AF=0.2761;AA=T|||;VT=SNP
14	72408638	rs35607894	G	A	100	PASS	AC=562;AF=0.11222;AN=5008;NS=2504;DP=19757;EAS_AF=0.0248;AMR_AF=0.1614;AFR_AF=0.0991;EUR_AF=0.1501;SAS_AF=0.1462;AA=G|||;VT=SNP
14	72408692	rs7148606	G	A	100	PASS	AC=2470;AF=0.493211;AN=5008;NS=2504;DP=17483;EAS_AF=0.2381;AMR_AF=0.4741;AFR_AF=0.5938;EUR_AF=0.5626;SAS_AF=0.5624;AA=T|||;VT=SNP
14	72408767	rs35479711	C	A	100	PASS	AC=1027;AF=0.205072;AN=5008;NS=2504;DP=19407;EAS_AF=0.2272;AMR_AF=0.2104;AFR_AF=0.177;EUR_AF=0.166;SAS_AF=0.2566;AA=C|||;VT=SNP
14	72409015	rs36319	C	T	100	PASS	AC=203;AF=0.0405351;AN=5008;NS=2504;DP=19564;EAS_AF=0.003;AMR_AF=0.0519;AFR_AF=0.0083;EUR_AF=0.0944;SAS_AF=0.0593;AA=C|||;VT=SNP
14	72409352	rs36318	C	T	100	PASS	AC=2696;AF=0.538339;AN=5008;NS=2504;DP=18284;EAS_AF=0.2421;AMR_AF=0.5317;AFR_AF=0.6445;EUR_AF=0.6571;SAS_AF=0.5828;AA=C|||;VT=SNP
14	72409999	rs72734102	A	G	100	PASS	AC=708;AF=0.141374;AN=5008;NS=2504;DP=20204;EAS_AF=0.2004;AMR_AF=0.2219;AFR_AF=0.0174;EUR_AF=0.175;SAS_AF=0.1564;AA=A|||;VT=SNP
14	72411855	rs2109268	A	G	100	PASS	AC=3776;AF=0.753994;AN=5008;NS=2504;DP=20007;EAS_AF=0.4772;AMR_AF=0.8617;AFR_AF=0.7254;EUR_AF=0.8867;SAS_AF=0.865;AA=A|||;VT=SNP
14	72412076	rs2159457	C	T	100	PASS	AC=692;AF=0.138179;AN=5008;NS=2504;DP=19960;EAS_AF=0.2004;AMR_AF=0.2233;AFR_AF=0.0174;EUR_AF=0.169;SAS_AF=0.1452;AA=C|||;VT=SNP
14	72412206	rs12897929	G	A	100	PASS	AC=1359;AF=0.271366;AN=5008;NS=2504;DP=19614;EAS_AF=0.2252;AMR_AF=0.3948;AFR_AF=0.1778;EUR_AF=0.3241;SAS_AF=0.3037;AA=A|||;VT=SNP
14	72412804	rs3784058	G	A	100	PASS	AC=705;AF=0.140775;AN=5008;NS=2504;DP=17428;EAS_AF=0.2054;AMR_AF=0.2233;AFR_AF=0.0219;EUR_AF=0.169;SAS_AF=0.1472;AA=G|||;VT=SNP
14	72413545	rs17768231	C	G	100	PASS	AC=433;AF=0.0864617;AN=5008;NS=2504;DP=19990;EAS_AF=0.0248;AMR_AF=0.1427;AFR_AF=0.0673;EUR_AF=0.1203;SAS_AF=0.1012;AA=C|||;VT=SNP
14	72413828	rs2238285	A	G	100	PASS	AC=582;AF=0.116214;AN=5008;NS=2504;DP=17775;EAS_AF=0.2014;AMR_AF=0.0778;AFR_AF=0.1165;EUR_AF=0.0626;SAS_AF=0.1104;AA=A|||;VT=SNP
14	72414393	rs56743778	G	T	100	PASS	AC=782;AF=0.15615;AN=5008;NS=2504;DP=18785;EAS_AF=0.1806;AMR_AF=0.2363;AFR_AF=0.0817;EUR_AF=0.175;SAS_AF=0.1554;AA=G|||;VT=SNP
14	72414804	rs17093750	A	T	100	PASS	AC=692;AF=0.138179;AN=5008;NS=2504;DP=23269;EAS_AF=0.1855;AMR_AF=0.2233;AFR_AF=0.0166;EUR_AF=0.175;SAS_AF=0.1554;AA=A|||;VT=SNP
14	72415308	rs34729701	G	A	100	PASS	AC=1310;AF=0.261581;AN=5008;NS=2504;DP=18893;EAS_AF=0.2302;AMR_AF=0.3847;AFR_AF=0.1392;EUR_AF=0.325;SAS_AF=0.3067;AA=A|||;VT=SNP
14	72415335	rs35051666	T	C	100	PASS	AC=1309;AF=0.261382;AN=5008;NS=2504;DP=17702;EAS_AF=0.2302;AMR_AF=0.3833;AFR_AF=0.1392;EUR_AF=0.325;SAS_AF=0.3067;AA=C|||;VT=SNP
14	72415426	rs35858041	T	C	100	PASS	AC=1309;AF=0.261382;AN=5008;NS=2504;DP=13247;EAS_AF=0.2302;AMR_AF=0.3833;AFR_AF=0.1392;EUR_AF=0.325;SAS_AF=0.3067;AA=t|||;VT=SNP
14	72415811	rs11158920	A	G	100	PASS	AC=714;AF=0.142572;AN=5008;NS=2504;DP=18938;EAS_AF=0.2054;AMR_AF=0.2233;AFR_AF=0.0166;EUR_AF=0.175;SAS_AF=0.1575;AA=A|||;VT=SNP
14	72416219	rs2190864	T	C	100	PASS	AC=3366;AF=0.672125;AN=5008;NS=2504;DP=17453;EAS_AF=0.7669;AMR_AF=0.5519;AFR_AF=0.733;EUR_AF=0.5785;SAS_AF=0.6738;AA=T|||;VT=SNP
14	72416325	rs34836887	C	T	100	PASS	AC=467;AF=0.0932508;AN=5008;NS=2504;DP=16206;EAS_AF=0.0248;AMR_AF=0.1484;AFR_AF=0.0333;EUR_AF=0.1491;SAS_AF=0.1483;AA=C|||;VT=SNP
14	72416763	rs714975	C	T	100	PASS	AC=600;AF=0.119808;AN=5008;NS=2504;DP=18549;EAS_AF=0.0258;AMR_AF=0.1585;AFR_AF=0.1263;EUR_AF=0.1501;SAS_AF=0.1493;AA=C|||;VT=SNP
14	72416950	rs714974	C	T	100	PASS	AC=594;AF=0.11861;AN=5008;NS=2504;DP=19726;EAS_AF=0.0248;AMR_AF=0.1599;AFR_AF=0.1218;EUR_AF=0.1501;SAS_AF=0.1493;AA=C|||;VT=SNP
14	72417326	rs2332700	C	G	100	PASS	AC=3871;AF=0.772963;AN=5008;NS=2504;DP=10420;EAS_AF=0.754;AMR_AF=0.7579;AFR_AF=0.7678;EUR_AF=0.7535;SAS_AF=0.8303;AA=C|||;VT=SNP
14	72417484	rs112893155	G	C	100	PASS	AC=1301;AF=0.259784;AN=5008;NS=2504;DP=21207;EAS_AF=0.2302;AMR_AF=0.3818;AFR_AF=0.1392;EUR_AF=0.3241;SAS_AF=0.3006;AA=C|||;VT=SNP
14	72417635	rs76076607	C	T	100	PASS	AC=631;AF=0.125998;AN=5008;NS=2504;DP=21539;EAS_AF=0.2014;AMR_AF=0.0893;AFR_AF=0.1649;EUR_AF=0.0626;SAS_AF=0.0869;AA=C|||;VT=SNP
14	72418321	rs12891745	C	T	100	PASS	AC=508;AF=0.101438;AN=5008;NS=2504;DP=15530;EAS_AF=0.0248;AMR_AF=0.1527;AFR_AF=0.062;EUR_AF=0.1491;SAS_AF=0.1483;AA=C|||;VT=SNP
14	72418478	rs12433721	T	C	100	PASS	AC=690;AF=0.13778;AN=5008;NS=2504;DP=14188;EAS_AF=0.2054;AMR_AF=0.2233;AFR_AF=0.0166;EUR_AF=0.168;SAS_AF=0.1401;AA=T|||;VT=SNP
14	72419030	rs79235996	C	T	100	PASS	AC=610;AF=0.121805;AN=5008;NS=2504;DP=17157;EAS_AF=0.0248;AMR_AF=0.1599;AFR_AF=0.1225;EUR_AF=0.1561;SAS_AF=0.1585;AA=T|||;VT=SNP
14	72419062	rs59307289	G	T	100	PASS	AC=601;AF=0.120008;AN=5008;NS=2504;DP=16757;EAS_AF=0.2014;AMR_AF=0.0865;AFR_AF=0.1437;EUR_AF=0.0626;SAS_AF=0.0869;AA=G|||;VT=SNP
14	72419082	rs17768243	T	C	100	PASS	AC=612;AF=0.122204;AN=5008;NS=2504;DP=16693;EAS_AF=0.0248;AMR_AF=0.1599;AFR_AF=0.1225;EUR_AF=0.1561;SAS_AF=0.1605;AA=T|||;VT=SNP
14	72419435	rs17093752	C	T	100	PASS	AC=2763;AF=0.551717;AN=5008;NS=2504;DP=18569;EAS_AF=0.5655;AMR_AF=0.4654;AFR_AF=0.5877;EUR_AF=0.5159;SAS_AF=0.5869;AA=C|||;VT=SNP
14	72419821	rs2238284	A	C	100	PASS	AC=2765;AF=0.552117;AN=5008;NS=2504;DP=19690;EAS_AF=0.5665;AMR_AF=0.4654;AFR_AF=0.5885;EUR_AF=0.5159;SAS_AF=0.5869;AA=A|||;VT=SNP
14	72419935	rs2238283	G	C	100	PASS	AC=655;AF=0.130791;AN=5008;NS=2504;DP=18825;EAS_AF=0.2024;AMR_AF=0.0893;AFR_AF=0.1823;EUR_AF=0.0626;SAS_AF=0.0869;AA=G|||;VT=SNP
14	72421334	rs34836658	T	C	100	PASS	AC=469;AF=0.0936502;AN=5008;NS=2504;DP=17170;EAS_AF=0.0248;AMR_AF=0.1513;AFR_AF=0.034;EUR_AF=0.1501;SAS_AF=0.1462;AA=T|||;VT=SNP
14	72421687	rs72735921	G	A	100	PASS	AC=709;AF=0.141573;AN=5008;NS=2504;DP=20862;EAS_AF=0.2004;AMR_AF=0.2233;AFR_AF=0.0166;EUR_AF=0.175;SAS_AF=0.1575;AA=G|||;VT=SNP
14	72421729	rs72735923	A	G	100	PASS	AC=709;AF=0.141573;AN=5008;NS=2504;DP=20292;EAS_AF=0.2004;AMR_AF=0.2233;AFR_AF=0.0166;EUR_AF=0.175;SAS_AF=0.1575;AA=A|||;VT=SNP
14	72421893	rs56067914	A	C	100	PASS	AC=1305;AF=0.260583;AN=5008;NS=2504;DP=19421;EAS_AF=0.2252;AMR_AF=0.3847;AFR_AF=0.1392;EUR_AF=0.327;SAS_AF=0.3047;AA=C|||;VT=SNP
14	72422389	rs2877772	A	C	100	PASS	AC=4509;AF=0.900359;AN=5008;NS=2504;DP=19964;EAS_AF=0.7738;AMR_AF=0.9193;AFR_AF=0.9259;EUR_AF=0.9036;SAS_AF=0.9796;AA=c|||;VT=SNP
14	72424905	rs2190873	T	C	100	PASS	AC=2879;AF=0.57488;AN=5008;NS=2504;DP=21322;EAS_AF=0.5496;AMR_AF=0.4841;AFR_AF=0.6747;EUR_AF=0.5179;SAS_AF=0.589;AA=T|||;VT=SNP
14	72424912	rs2238281	C	T	100	PASS	AC=607;AF=0.121206;AN=5008;NS=2504;DP=21108;EAS_AF=0.0248;AMR_AF=0.1571;AFR_AF=0.1218;EUR_AF=0.1571;SAS_AF=0.1575;AA=C|||;VT=SNP
14	72425522	rs2238280	T	C	100	PASS	AC=3795;AF=0.757788;AN=5008;NS=2504;DP=19012;EAS_AF=0.7917;AMR_AF=0.6902;AFR_AF=0.7277;EUR_AF=0.7346;SAS_AF=0.8354;AA=T|||;VT=SNP
14	72425819	rs2067854	G	A	100	PASS	AC=552;AF=0.110224;AN=5008;NS=2504;DP=20659;EAS_AF=0.0258;AMR_AF=0.17;AFR_AF=0.0348;EUR_AF=0.1889;SAS_AF=0.1759;AA=G|||;VT=SNP
14	72425991	rs2067856	G	A	100	PASS	AC=1006;AF=0.200879;AN=5008;NS=2504;DP=18787;EAS_AF=0.2063;AMR_AF=0.2435;AFR_AF=0.2307;EUR_AF=0.169;SAS_AF=0.1575;AA=G|||;VT=SNP
14	72426756	rs17104955	T	C	100	PASS	AC=530;AF=0.105831;AN=5008;NS=2504;DP=20528;EAS_AF=0.1498;AMR_AF=0.147;AFR_AF=0.0734;EUR_AF=0.0835;SAS_AF=0.0982;AA=T|||;VT=SNP
14	72427325	rs4902958	G	A	100	PASS	AC=1078;AF=0.215256;AN=5008;NS=2504;DP=19578;EAS_AF=0.2113;AMR_AF=0.2464;AFR_AF=0.2602;EUR_AF=0.1759;SAS_AF=0.1769;AA=G|||;VT=SNP
14	72427624	rs4899407	C	T	100	PASS	AC=1028;AF=0.205272;AN=5008;NS=2504;DP=19001;EAS_AF=0.2113;AMR_AF=0.2421;AFR_AF=0.239;EUR_AF=0.17;SAS_AF=0.1636;AA=C|||;VT=SNP
14	72427625	rs2238278	A	G	100	PASS	AC=4095;AF=0.817692;AN=5008;NS=2504;DP=18902;EAS_AF=0.7778;AMR_AF=0.8573;AFR_AF=0.7443;EUR_AF=0.8419;SAS_AF=0.9049;AA=A|||;VT=SNP
14	72428634	rs17104975	A	G	100	PASS	AC=1171;AF=0.233826;AN=5008;NS=2504;DP=15451;EAS_AF=0.245;AMR_AF=0.2493;AFR_AF=0.1755;EUR_AF=0.2495;SAS_AF=0.274;AA=A|||;VT=SNP
14	72428883	rs17104979	C	A	100	PASS	AC=549;AF=0.109625;AN=5008;NS=2504;DP=16920;EAS_AF=0.2192;AMR_AF=0.072;AFR_AF=0.1044;EUR_AF=0.0606;SAS_AF=0.0808;AA=C|||;VT=SNP
14	72429064	rs2190872	T	C	100	PASS	AC=4086;AF=0.815895;AN=5008;NS=2504;DP=16031;EAS_AF=0.7778;AMR_AF=0.8559;AFR_AF=0.7428;EUR_AF=0.8419;SAS_AF=0.8988;AA=T|||;VT=SNP
14	72430355	rs73291246	C	T	100	PASS	AC=682;AF=0.136182;AN=5008;NS=2504;DP=21940;EAS_AF=0.0397;AMR_AF=0.1037;AFR_AF=0.1044;EUR_AF=0.2058;SAS_AF=0.2301;AA=C|||;VT=SNP
14	72430459	rs2332701	C	T	100	PASS	AC=558;AF=0.111422;AN=5008;NS=2504;DP=21406;EAS_AF=0.2192;AMR_AF=0.072;AFR_AF=0.1112;EUR_AF=0.0606;SAS_AF=0.0808;AA=C|||;VT=SNP
14	72430939	rs117725299	C	T	100	PASS	AC=162;AF=0.0323482;AN=5008;NS=2504;DP=16165;EAS_AF=0.002;AMR_AF=0.0389;AFR_AF=0.0015;EUR_AF=0.0676;SAS_AF=0.0644;AA=C|||;VT=SNP
14	72432149	rs4902960	G	A	100	PASS	AC=538;AF=0.107428;AN=5008;NS=2504;DP=21476;EAS_AF=0.2192;AMR_AF=0.072;AFR_AF=0.1021;EUR_AF=0.0586;SAS_AF=0.0746;AA=G|||;VT=SNP
14	72432409	rs11158921	T	A	100	PASS	AC=1023;AF=0.204273;AN=5008;NS=2504;DP=20327;EAS_AF=0.2073;AMR_AF=0.245;AFR_AF=0.2413;EUR_AF=0.17;SAS_AF=0.1575;AA=T|||;VT=SNP
14	72433151	rs728497	C	T	100	PASS	AC=1064;AF=0.21246;AN=5008;NS=2504;DP=19224;EAS_AF=0.2063;AMR_AF=0.2493;AFR_AF=0.2685;EUR_AF=0.172;SAS_AF=0.1585;AA=C|||;VT=SNP
14	72433731	rs17105025	A	G	100	PASS	AC=629;AF=0.125599;AN=5008;NS=2504;DP=8658;EAS_AF=0.2192;AMR_AF=0.0764;AFR_AF=0.146;EUR_AF=0.0596;SAS_AF=0.1043;AA=A|||;VT=SNP
14	72434002	rs7143919	A	G	100	PASS	AC=3387;AF=0.676318;AN=5008;NS=2504;DP=16210;EAS_AF=0.752;AMR_AF=0.6715;AFR_AF=0.6225;EUR_AF=0.6561;SAS_AF=0.6953;AA=A|||;VT=SNP
14	72434531	rs17105032	G	T	100	PASS	AC=609;AF=0.121605;AN=5008;NS=2504;DP=19235;EAS_AF=0.2183;AMR_AF=0.0764;AFR_AF=0.149;EUR_AF=0.0596;SAS_AF=0.0808;AA=G|||;VT=SNP
14	72434662	rs2238277	G	C	100	PASS	AC=1047;AF=0.209065;AN=5008;NS=2504;DP=19366;EAS_AF=0.2123;AMR_AF=0.2435;AFR_AF=0.236;EUR_AF=0.1789;SAS_AF=0.1759;AA=G|||;VT=SNP
14	72435431	rs17105061	T	C	100	PASS	AC=569;AF=0.113618;AN=5008;NS=2504;DP=17416;EAS_AF=0.2183;AMR_AF=0.0749;AFR_AF=0.1188;EUR_AF=0.0606;SAS_AF=0.0808;AA=T|||;VT=SNP
14	72435633	rs12888760	G	A	100	PASS	AC=549;AF=0.109625;AN=5008;NS=2504;DP=22115;EAS_AF=0.0268;AMR_AF=0.1715;AFR_AF=0.031;EUR_AF=0.1839;SAS_AF=0.181;AA=G|||;VT=SNP
14	72435705	rs12888615	C	T	100	PASS	AC=549;AF=0.109625;AN=5008;NS=2504;DP=18852;EAS_AF=0.0268;AMR_AF=0.1715;AFR_AF=0.0325;EUR_AF=0.1839;SAS_AF=0.1789;AA=C|||;VT=SNP
14	72437277	rs4902961	G	A	100	PASS	AC=1114;AF=0.222444;AN=5008;NS=2504;DP=22470;EAS_AF=0.245;AMR_AF=0.2464;AFR_AF=0.1528;EUR_AF=0.2425;SAS_AF=0.2556;AA=G|||;VT=SNP
14	72437724	rs34328930	G	A	100	PASS	AC=556;AF=0.111022;AN=5008;NS=2504;DP=23097;EAS_AF=0.0268;AMR_AF=0.1744;AFR_AF=0.0348;EUR_AF=0.1839;SAS_AF=0.181;AA=G|||;VT=SNP
14	72438375	rs4899409	G	A	100	PASS	AC=1055;AF=0.210663;AN=5008;NS=2504;DP=20354;EAS_AF=0.2073;AMR_AF=0.2478;AFR_AF=0.2481;EUR_AF=0.1779;SAS_AF=0.1708;AA=G|||;VT=SNP
14	72440615	rs2877774	G	C	100	PASS	AC=574;AF=0.114617;AN=5008;NS=2504;DP=16037;EAS_AF=0.0268;AMR_AF=0.1744;AFR_AF=0.0348;EUR_AF=0.1899;SAS_AF=0.1933;AA=G|||;VT=SNP
14	72440976	rs929444	G	A	100	PASS	AC=575;AF=0.114816;AN=5008;NS=2504;DP=15578;EAS_AF=0.0278;AMR_AF=0.1744;AFR_AF=0.0348;EUR_AF=0.1899;SAS_AF=0.1933;AA=G|||;VT=SNP
14	72441532	rs56731686	C	T	100	PASS	AC=563;AF=0.11242;AN=5008;NS=2504;DP=15922;EAS_AF=0.2183;AMR_AF=0.0735;AFR_AF=0.1195;EUR_AF=0.0606;SAS_AF=0.0746;AA=C|||;VT=SNP
14	72442272	rs1989628	A	C	100	PASS	AC=568;AF=0.113419;AN=5008;NS=2504;DP=15636;EAS_AF=0.2183;AMR_AF=0.0735;AFR_AF=0.1195;EUR_AF=0.0596;SAS_AF=0.0808;AA=A|||;VT=SNP
14	72442612	rs7161596	A	G	100	PASS	AC=2305;AF=0.460264;AN=5008;NS=2504;DP=16509;EAS_AF=0.5446;AMR_AF=0.4193;AFR_AF=0.3419;EUR_AF=0.4771;SAS_AF=0.545;AA=A|||;VT=SNP
14	72449119	rs12896825	C	T	100	PASS	AC=565;AF=0.112819;AN=5008;NS=2504;DP=22296;EAS_AF=0.0268;AMR_AF=0.1729;AFR_AF=0.0348;EUR_AF=0.1849;SAS_AF=0.1902;AA=C|||;VT=SNP
14	72449351	rs3784056	A	G	100	PASS	AC=770;AF=0.153754;AN=5008;NS=2504;DP=19063;EAS_AF=0.2113;AMR_AF=0.2262;AFR_AF=0.0371;EUR_AF=0.1779;SAS_AF=0.1759;AA=a|||;VT=SNP
14	72449491	rs10483837	A	G	100	PASS	AC=565;AF=0.112819;AN=5008;NS=2504;DP=21670;EAS_AF=0.0268;AMR_AF=0.1729;AFR_AF=0.0348;EUR_AF=0.1849;SAS_AF=0.1902;AA=A|||;VT=SNP
14	72449568	rs3784055	C	T	100	PASS	AC=768;AF=0.153355;AN=5008;NS=2504;DP=21181;EAS_AF=0.2103;AMR_AF=0.2248;AFR_AF=0.0371;EUR_AF=0.1779;SAS_AF=0.1759;AA=C|||;VT=SNP
14	72449591	rs12897542	A	G	100	PASS	AC=566;AF=0.113019;AN=5008;NS=2504;DP=21499;EAS_AF=0.0268;AMR_AF=0.1744;AFR_AF=0.0348;EUR_AF=0.1849;SAS_AF=0.1902;AA=A|||;VT=SNP
14	72449592	rs3825716	T	C	100	PASS	AC=2261;AF=0.451478;AN=5008;NS=2504;DP=21595;EAS_AF=0.5407;AMR_AF=0.4193;AFR_AF=0.3185;EUR_AF=0.4771;SAS_AF=0.5358;AA=T|||;VT=SNP
14	72449997	rs7155855	G	A	100	PASS	AC=2253;AF=0.44988;AN=5008;NS=2504;DP=22078;EAS_AF=0.5407;AMR_AF=0.4179;AFR_AF=0.3132;EUR_AF=0.4771;SAS_AF=0.5358;AA=A|||;VT=SNP
14	72450533	rs10150071	T	C	100	PASS	AC=3387;AF=0.676318;AN=5008;NS=2504;DP=24520;EAS_AF=0.752;AMR_AF=0.6715;AFR_AF=0.6082;EUR_AF=0.6581;SAS_AF=0.7127;AA=C|||;VT=SNP
14	72450542	rs720391	A	G	100	PASS	AC=558;AF=0.111422;AN=5008;NS=2504;DP=24383;EAS_AF=0.2183;AMR_AF=0.0764;AFR_AF=0.115;EUR_AF=0.0596;SAS_AF=0.0746;AA=A|||;VT=SNP
14	72450618	rs10137909	C	T	100	PASS	AC=2424;AF=0.484026;AN=5008;NS=2504;DP=23380;EAS_AF=0.5337;AMR_AF=0.438;AFR_AF=0.4266;EUR_AF=0.4811;SAS_AF=0.546;AA=T|||;VT=SNP
14	72450698	rs12893646	C	T	100	PASS	AC=744;AF=0.148562;AN=5008;NS=2504;DP=19206;EAS_AF=0.0268;AMR_AF=0.183;AFR_AF=0.1641;EUR_AF=0.1859;SAS_AF=0.1902;AA=C|||;VT=SNP
14	72450699	rs10138176	G	A	100	PASS	AC=2419;AF=0.483027;AN=5008;NS=2504;DP=19118;EAS_AF=0.5337;AMR_AF=0.438;AFR_AF=0.4228;EUR_AF=0.4821;SAS_AF=0.545;AA=A|||;VT=SNP
14	72451099	rs71427144	C	T	100	PASS	AC=633;AF=0.126398;AN=5008;NS=2504;DP=13221;EAS_AF=0.0268;AMR_AF=0.1744;AFR_AF=0.0862;EUR_AF=0.1849;SAS_AF=0.1892;AA=C|||;VT=SNP
14	72451966	rs2332705	G	A	100	PASS	AC=733;AF=0.146366;AN=5008;NS=2504;DP=14387;EAS_AF=0.2123;AMR_AF=0.2205;AFR_AF=0.0166;EUR_AF=0.174;SAS_AF=0.1728;AA=G|||;VT=SNP
14	72452471	rs17105346	C	G	100	PASS	AC=837;AF=0.167133;AN=5008;NS=2504;DP=17122;EAS_AF=0.2143;AMR_AF=0.232;AFR_AF=0.0877;EUR_AF=0.174;SAS_AF=0.1728;AA=C|||;VT=SNP
14	72453390	rs4569194	C	T	100	PASS	AC=2308;AF=0.460863;AN=5008;NS=2504;DP=17283;EAS_AF=0.5337;AMR_AF=0.4323;AFR_AF=0.3404;EUR_AF=0.4801;SAS_AF=0.5491;AA=c|||;VT=SNP
14	72453530	rs10136808	T	C	100	PASS	AC=2309;AF=0.461062;AN=5008;NS=2504;DP=18600;EAS_AF=0.5337;AMR_AF=0.4323;AFR_AF=0.3411;EUR_AF=0.4801;SAS_AF=0.5491;AA=T|||;VT=SNP
14	72453599	rs11627768	C	G	100	PASS	AC=837;AF=0.167133;AN=5008;NS=2504;DP=16147;EAS_AF=0.2133;AMR_AF=0.232;AFR_AF=0.0893;EUR_AF=0.173;SAS_AF=0.1728;AA=C|||;VT=SNP
14	72454200	rs60503142	C	G	100	PASS	AC=839;AF=0.167532;AN=5008;NS=2504;DP=20223;EAS_AF=0.2133;AMR_AF=0.232;AFR_AF=0.0908;EUR_AF=0.173;SAS_AF=0.1728;AA=C|||;VT=SNP
14	72454445	rs76309583	C	G	100	PASS	AC=733;AF=0.146366;AN=5008;NS=2504;DP=15584;EAS_AF=0.2133;AMR_AF=0.2205;AFR_AF=0.0159;EUR_AF=0.173;SAS_AF=0.1738;AA=C|||;VT=SNP
14	72454546	rs58002698	T	A	100	PASS	AC=576;AF=0.115016;AN=5008;NS=2504;DP=17465;EAS_AF=0.2232;AMR_AF=0.0692;AFR_AF=0.1392;EUR_AF=0.0557;SAS_AF=0.0644;AA=T|||;VT=SNP
14	72454822	rs12590831	C	T	100	PASS	AC=2289;AF=0.457069;AN=5008;NS=2504;DP=18554;EAS_AF=0.5337;AMR_AF=0.428;AFR_AF=0.3275;EUR_AF=0.4801;SAS_AF=0.5501;AA=C|||;VT=SNP
14	72454933	rs60545259	G	A	100	PASS	AC=574;AF=0.114617;AN=5008;NS=2504;DP=20894;EAS_AF=0.2232;AMR_AF=0.0706;AFR_AF=0.1377;EUR_AF=0.0547;SAS_AF=0.0644;AA=A|||;VT=SNP
14	72454935	rs11158926	T	A	100	PASS	AC=1467;AF=0.292931;AN=5008;NS=2504;DP=20963;EAS_AF=0.2401;AMR_AF=0.4107;AFR_AF=0.1679;EUR_AF=0.3628;SAS_AF=0.3609;AA=T|||;VT=SNP
14	72456227	rs2238276	C	T	100	PASS	AC=577;AF=0.115216;AN=5008;NS=2504;DP=22716;EAS_AF=0.2232;AMR_AF=0.0706;AFR_AF=0.1392;EUR_AF=0.0547;SAS_AF=0.0654;AA=C|||;VT=SNP
14	72456250	rs11622507	A	G	100	PASS	AC=733;AF=0.146366;AN=5008;NS=2504;DP=22745;EAS_AF=0.2133;AMR_AF=0.2205;AFR_AF=0.0166;EUR_AF=0.173;SAS_AF=0.1728;AA=A|||;VT=SNP
14	72456322	rs2283426	T	G	100	PASS	AC=2316;AF=0.46246;AN=5008;NS=2504;DP=20278;EAS_AF=0.5337;AMR_AF=0.4323;AFR_AF=0.3442;EUR_AF=0.4801;SAS_AF=0.5521;AA=T|||;VT=SNP
14	72456913	rs1860105	G	A	100	PASS	AC=570;AF=0.113818;AN=5008;NS=2504;DP=20274;EAS_AF=0.2232;AMR_AF=0.0706;AFR_AF=0.1339;EUR_AF=0.0547;SAS_AF=0.0654;AA=G|||;VT=SNP
14	72457037	rs1860104	T	A	100	PASS	AC=2052;AF=0.409744;AN=5008;NS=2504;DP=20822;EAS_AF=0.4633;AMR_AF=0.4827;AFR_AF=0.3064;EUR_AF=0.4185;SAS_AF=0.4335;AA=A|||;VT=SNP
14	72457218	rs1476745	C	G	100	PASS	AC=1469;AF=0.293331;AN=5008;NS=2504;DP=21762;EAS_AF=0.2401;AMR_AF=0.4121;AFR_AF=0.1672;EUR_AF=0.3638;SAS_AF=0.362;AA=C|||;VT=SNP
14	72457365	rs2238275	T	G	100	PASS	AC=609;AF=0.121605;AN=5008;NS=2504;DP=21096;EAS_AF=0.2232;AMR_AF=0.0706;AFR_AF=0.1634;EUR_AF=0.0547;SAS_AF=0.0654;AA=T|||;VT=SNP
14	72457682	rs7156200	A	C	100	PASS	AC=1237;AF=0.247005;AN=5008;NS=2504;DP=22606;EAS_AF=0.25;AMR_AF=0.2507;AFR_AF=0.2383;EUR_AF=0.2455;SAS_AF=0.2546;AA=t|||;VT=SNP
14	72458188	rs2238274	G	A	100	PASS	AC=539;AF=0.107628;AN=5008;NS=2504;DP=20242;EAS_AF=0.2232;AMR_AF=0.0663;AFR_AF=0.1135;EUR_AF=0.0547;SAS_AF=0.0644;AA=G|||;VT=SNP
14	72459071	rs4902964	A	G	100	PASS	AC=2288;AF=0.456869;AN=5008;NS=2504;DP=19778;EAS_AF=0.5337;AMR_AF=0.428;AFR_AF=0.3283;EUR_AF=0.4791;SAS_AF=0.5491;AA=A|||;VT=SNP
14	72459258	rs2238273	C	T	100	PASS	AC=541;AF=0.108027;AN=5008;NS=2504;DP=17931;EAS_AF=0.1756;AMR_AF=0.1455;AFR_AF=0.0772;EUR_AF=0.0716;SAS_AF=0.091;AA=C|||;VT=SNP
14	72459695	rs4902965	C	A	100	PASS	AC=569;AF=0.113618;AN=5008;NS=2504;DP=18710;EAS_AF=0.2232;AMR_AF=0.0706;AFR_AF=0.1324;EUR_AF=0.0557;SAS_AF=0.0654;AA=C|||;VT=SNP
14	72460013	rs17768361	C	T	100	PASS	AC=1465;AF=0.292532;AN=5008;NS=2504;DP=16514;EAS_AF=0.2401;AMR_AF=0.4107;AFR_AF=0.1664;EUR_AF=0.3628;SAS_AF=0.3609;AA=C|||;VT=SNP
14	72460289	rs72735952	A	G	100	PASS	AC=896;AF=0.178914;AN=5008;NS=2504;DP=17888;EAS_AF=0.2133;AMR_AF=0.2349;AFR_AF=0.1324;EUR_AF=0.173;SAS_AF=0.1728;AA=A|||;VT=SNP
14	72460518	rs764625	A	G	100	PASS	AC=570;AF=0.113818;AN=5008;NS=2504;DP=17564;EAS_AF=0.0268;AMR_AF=0.1772;AFR_AF=0.034;EUR_AF=0.1899;SAS_AF=0.1881;AA=A|||;VT=SNP
14	72460574	rs764624	A	G	100	PASS	AC=575;AF=0.114816;AN=5008;NS=2504;DP=19060;EAS_AF=0.2232;AMR_AF=0.072;AFR_AF=0.1362;EUR_AF=0.0567;SAS_AF=0.0644;AA=A|||;VT=SNP
14	72461074	rs1978227	A	G	100	PASS	AC=2289;AF=0.457069;AN=5008;NS=2504;DP=21218;EAS_AF=0.5337;AMR_AF=0.428;AFR_AF=0.329;EUR_AF=0.4781;SAS_AF=0.5501;AA=A|||;VT=SNP
14	72461160	rs12884777	C	T	100	PASS	AC=1188;AF=0.23722;AN=5008;NS=2504;DP=21502;EAS_AF=0.25;AMR_AF=0.2507;AFR_AF=0.2027;EUR_AF=0.2445;SAS_AF=0.2536;AA=T|||;VT=SNP
14	72461281	rs2283424	C	T	100	PASS	AC=2287;AF=0.456669;AN=5008;NS=2504;DP=21411;EAS_AF=0.5337;AMR_AF=0.428;AFR_AF=0.3275;EUR_AF=0.4781;SAS_AF=0.5501;AA=C|||;VT=SNP
14	72461298	rs12885258	G	A	100	PASS	AC=558;AF=0.111422;AN=5008;NS=2504;DP=21020;EAS_AF=0.0268;AMR_AF=0.1787;AFR_AF=0.025;EUR_AF=0.1889;SAS_AF=0.1881;AA=g|||;VT=SNP
14	72461642	rs56661004	A	G	100	PASS	AC=1170;AF=0.233626;AN=5008;NS=2504;DP=19455;EAS_AF=0.249;AMR_AF=0.2392;AFR_AF=0.2216;EUR_AF=0.2157;SAS_AF=0.2485;AA=A|||;VT=SNP
14	72462017	rs1978225	G	A	100	PASS	AC=2290;AF=0.457268;AN=5008;NS=2504;DP=20949;EAS_AF=0.5337;AMR_AF=0.4294;AFR_AF=0.329;EUR_AF=0.4781;SAS_AF=0.5501;AA=G|||;VT=SNP
14	72462202	rs2283422	T	C	100	PASS	AC=1109;AF=0.221446;AN=5008;NS=2504;DP=17950;EAS_AF=0.249;AMR_AF=0.2435;AFR_AF=0.1483;EUR_AF=0.2445;SAS_AF=0.2526;AA=T|||;VT=SNP
14	72462249	rs74060440	T	C	100	PASS	AC=1205;AF=0.240615;AN=5008;NS=2504;DP=17826;EAS_AF=0.25;AMR_AF=0.2522;AFR_AF=0.2148;EUR_AF=0.2455;SAS_AF=0.2526;AA=C|||;VT=SNP
14	72462263	rs73293246	G	A	100	PASS	AC=1200;AF=0.239617;AN=5008;NS=2504;DP=18279;EAS_AF=0.249;AMR_AF=0.2507;AFR_AF=0.2133;EUR_AF=0.2445;SAS_AF=0.2526;AA=A|||;VT=SNP
14	72462381	rs11623535	G	A	100	PASS	AC=3492;AF=0.697284;AN=5008;NS=2504;DP=21814;EAS_AF=0.7837;AMR_AF=0.6801;AFR_AF=0.5424;EUR_AF=0.7237;SAS_AF=0.8027;AA=A|||;VT=SNP
14	72462557	rs11623492	A	G	100	PASS	AC=818;AF=0.163339;AN=5008;NS=2504;DP=20065;EAS_AF=0.2153;AMR_AF=0.2277;AFR_AF=0.0749;EUR_AF=0.173;SAS_AF=0.1738;AA=A|||;VT=SNP
14	72462609	rs11623548	C	T	100	PASS	AC=2292;AF=0.457668;AN=5008;NS=2504;DP=17239;EAS_AF=0.5347;AMR_AF=0.4294;AFR_AF=0.329;EUR_AF=0.4791;SAS_AF=0.5501;AA=C|||;VT=SNP
14	72462694	rs11623588	C	T	100	PASS	AC=2293;AF=0.457867;AN=5008;NS=2504;DP=16720;EAS_AF=0.5347;AMR_AF=0.428;AFR_AF=0.329;EUR_AF=0.4791;SAS_AF=0.5521;AA=C|||;VT=SNP
14	72463283	rs72735955	A	G	100	PASS	AC=794;AF=0.158546;AN=5008;NS=2504;DP=16847;EAS_AF=0.2123;AMR_AF=0.2233;AFR_AF=0.062;EUR_AF=0.173;SAS_AF=0.1728;AA=A|||;VT=SNP
14	72463537	rs72735956	A	C	100	PASS	AC=903;AF=0.180312;AN=5008;NS=2504;DP=15236;EAS_AF=0.2123;AMR_AF=0.2392;AFR_AF=0.1362;EUR_AF=0.174;SAS_AF=0.1718;AA=A|||;VT=SNP
14	72463740	rs11620690	T	C	100	PASS	AC=901;AF=0.179912;AN=5008;NS=2504;DP=21022;EAS_AF=0.2123;AMR_AF=0.2392;AFR_AF=0.1362;EUR_AF=0.174;SAS_AF=0.1697;AA=T|||;VT=SNP
14	72463936	rs4350510	C	T	100	PASS	AC=3496;AF=0.698083;AN=5008;NS=2504;DP=20414;EAS_AF=0.7847;AMR_AF=0.6787;AFR_AF=0.5424;EUR_AF=0.7237;SAS_AF=0.8067;AA=C|||;VT=SNP
14	72463990	rs11625937	G	A	100	PASS	AC=895;AF=0.178714;AN=5008;NS=2504;DP=20026;EAS_AF=0.2113;AMR_AF=0.2378;AFR_AF=0.1339;EUR_AF=0.173;SAS_AF=0.1697;AA=G|||;VT=SNP
14	72464107	rs4354860	C	T	100	PASS	AC=3490;AF=0.696885;AN=5008;NS=2504;DP=21227;EAS_AF=0.7857;AMR_AF=0.6787;AFR_AF=0.5371;EUR_AF=0.7237;SAS_AF=0.8067;AA=T|||;VT=SNP
14	72464141	rs4243640	G	A	100	PASS	AC=3488;AF=0.696486;AN=5008;NS=2504;DP=21613;EAS_AF=0.7857;AMR_AF=0.6772;AFR_AF=0.5371;EUR_AF=0.7237;SAS_AF=0.8057;AA=G|||;VT=SNP
14	72464262	rs4899412	T	C	100	PASS	AC=3506;AF=0.70008;AN=5008;NS=2504;DP=20305;EAS_AF=0.7857;AMR_AF=0.683;AFR_AF=0.5378;EUR_AF=0.7266;SAS_AF=0.816;AA=T|||;VT=SNP
14	72464278	rs4902966	A	T	100	PASS	AC=3496;AF=0.698083;AN=5008;NS=2504;DP=20159;EAS_AF=0.7857;AMR_AF=0.6801;AFR_AF=0.5393;EUR_AF=0.7247;SAS_AF=0.8078;AA=T|||;VT=SNP
14	72464810	rs2010846	G	A	100	PASS	AC=3745;AF=0.747804;AN=5008;NS=2504;DP=19194;EAS_AF=0.7857;AMR_AF=0.6916;AFR_AF=0.7201;EUR_AF=0.7266;SAS_AF=0.8078;AA=A|||;VT=SNP
14	72464832	rs2010848	C	T	100	PASS	AC=2366;AF=0.472444;AN=5008;NS=2504;DP=20262;EAS_AF=0.5347;AMR_AF=0.4352;AFR_AF=0.3797;EUR_AF=0.4801;SAS_AF=0.5521;AA=C|||;VT=SNP
14	72464881	rs2010850	C	T	100	PASS	AC=3491;AF=0.697085;AN=5008;NS=2504;DP=21720;EAS_AF=0.7857;AMR_AF=0.6787;AFR_AF=0.5371;EUR_AF=0.7237;SAS_AF=0.8078;AA=c|||;VT=SNP
14	72464890	rs1987723	A	G	100	PASS	AC=3745;AF=0.747804;AN=5008;NS=2504;DP=21755;EAS_AF=0.7857;AMR_AF=0.6916;AFR_AF=0.7201;EUR_AF=0.7266;SAS_AF=0.8078;AA=G|||;VT=SNP
14	72465028	rs1987722	C	T	100	PASS	AC=3491;AF=0.697085;AN=5008;NS=2504;DP=21053;EAS_AF=0.7857;AMR_AF=0.6787;AFR_AF=0.5371;EUR_AF=0.7237;SAS_AF=0.8078;AA=C|||;VT=SNP
14	72465202	rs17105566	G	T	100	PASS	AC=806;AF=0.160942;AN=5008;NS=2504;DP=19512;EAS_AF=0.2113;AMR_AF=0.2277;AFR_AF=0.0726;EUR_AF=0.173;SAS_AF=0.1687;AA=G|||;VT=SNP
14	72465579	rs8013467	C	T	100	PASS	AC=3743;AF=0.747404;AN=5008;NS=2504;DP=20531;EAS_AF=0.7857;AMR_AF=0.6916;AFR_AF=0.7194;EUR_AF=0.7256;SAS_AF=0.8078;AA=T|||;VT=SNP
14	72465969	rs699358	T	G	100	PASS	AC=3741;AF=0.747005;AN=5008;NS=2504;DP=18622;EAS_AF=0.7847;AMR_AF=0.6902;AFR_AF=0.7194;EUR_AF=0.7256;SAS_AF=0.8078;AA=G|||;VT=SNP
14	72466149	rs11158927	G	C	100	PASS	AC=1277;AF=0.254992;AN=5008;NS=2504;DP=20927;EAS_AF=0.2103;AMR_AF=0.2565;AFR_AF=0.4032;EUR_AF=0.1759;SAS_AF=0.181;AA=C|||;VT=SNP
14	72466285	rs1009017	T	C	100	PASS	AC=3917;AF=0.782149;AN=5008;NS=2504;DP=18235;EAS_AF=0.7857;AMR_AF=0.7104;AFR_AF=0.8495;EUR_AF=0.7266;SAS_AF=0.7955;AA=C|||;VT=SNP
14	72466936	rs17105606	G	T	100	PASS	AC=720;AF=0.14377;AN=5008;NS=2504;DP=19765;EAS_AF=0.1954;AMR_AF=0.2147;AFR_AF=0.0174;EUR_AF=0.173;SAS_AF=0.181;AA=A|||;VT=SNP
14	72467308	rs59631889	G	A	100	PASS	AC=740;AF=0.147764;AN=5008;NS=2504;DP=19852;EAS_AF=0.1944;AMR_AF=0.219;AFR_AF=0.031;EUR_AF=0.173;SAS_AF=0.181;AA=G|||;VT=SNP
14	72467439	rs8004427	G	C	100	PASS	AC=4819;AF=0.96226;AN=5008;NS=2504;DP=18746;EAS_AF=0.9851;AMR_AF=0.9409;AFR_AF=0.9917;EUR_AF=0.9026;SAS_AF=0.9755;AA=C|||;VT=SNP
14	72467516	rs58890880	G	A	100	PASS	AC=742;AF=0.148163;AN=5008;NS=2504;DP=20239;EAS_AF=0.1954;AMR_AF=0.219;AFR_AF=0.031;EUR_AF=0.173;SAS_AF=0.182;AA=G|||;VT=SNP
14	72467631	rs2238272	G	T	100	PASS	AC=2443;AF=0.487819;AN=5008;NS=2504;DP=18463;EAS_AF=0.5079;AMR_AF=0.4524;AFR_AF=0.4304;EUR_AF=0.504;SAS_AF=0.5532;AA=T|||;VT=SNP
14	72468136	rs12884202	C	A	100	PASS	AC=2948;AF=0.588658;AN=5008;NS=2504;DP=16263;EAS_AF=0.5506;AMR_AF=0.6167;AFR_AF=0.4357;EUR_AF=0.672;SAS_AF=0.729;AA=C|||;VT=SNP
14	72468149	rs12884483	G	A	100	PASS	AC=2949;AF=0.588858;AN=5008;NS=2504;DP=15613;EAS_AF=0.5516;AMR_AF=0.6167;AFR_AF=0.4357;EUR_AF=0.672;SAS_AF=0.729;AA=G|||;VT=SNP
14	72468311	rs12586984	G	T	100	PASS	AC=2949;AF=0.588858;AN=5008;NS=2504;DP=15798;EAS_AF=0.5516;AMR_AF=0.6167;AFR_AF=0.4357;EUR_AF=0.672;SAS_AF=0.729;AA=T|||;VT=SNP
14	72468405	rs12586968	C	G	100	PASS	AC=2949;AF=0.588858;AN=5008;NS=2504;DP=14926;EAS_AF=0.5516;AMR_AF=0.6167;AFR_AF=0.4357;EUR_AF=0.672;SAS_AF=0.729;AA=G|||;VT=SNP
14	72468424	rs12586947	A	C	100	PASS	AC=2949;AF=0.588858;AN=5008;NS=2504;DP=14572;EAS_AF=0.5516;AMR_AF=0.6153;AFR_AF=0.438;EUR_AF=0.672;SAS_AF=0.727;AA=A|||;VT=SNP
14	72468497	rs10483838	C	T	100	PASS	AC=624;AF=0.124601;AN=5008;NS=2504;DP=15823;EAS_AF=0.2381;AMR_AF=0.072;AFR_AF=0.1626;EUR_AF=0.0547;SAS_AF=0.0654;AA=C|||;VT=SNP
14	72468648	rs2238270	T	C	100	PASS	AC=2949;AF=0.588858;AN=5008;NS=2504;DP=12044;EAS_AF=0.5526;AMR_AF=0.6167;AFR_AF=0.4349;EUR_AF=0.672;SAS_AF=0.729;AA=C|||;VT=SNP
14	72468962	rs2238269	G	T	100	PASS	AC=2950;AF=0.589058;AN=5008;NS=2504;DP=19013;EAS_AF=0.5536;AMR_AF=0.6167;AFR_AF=0.4349;EUR_AF=0.672;SAS_AF=0.729;AA=T|||;VT=SNP
14	72469007	rs2238268	C	T	100	PASS	AC=2948;AF=0.588658;AN=5008;NS=2504;DP=19554;EAS_AF=0.5516;AMR_AF=0.6167;AFR_AF=0.4349;EUR_AF=0.672;SAS_AF=0.729;AA=T|||;VT=SNP
14	72469193	rs11623376	G	A	100	PASS	AC=2948;AF=0.588658;AN=5008;NS=2504;DP=19552;EAS_AF=0.5516;AMR_AF=0.6167;AFR_AF=0.4349;EUR_AF=0.672;SAS_AF=0.729;AA=G|||;VT=SNP
14	72469591	rs2239268	G	A	100	PASS	AC=2948;AF=0.588658;AN=5008;NS=2504;DP=19630;EAS_AF=0.5516;AMR_AF=0.6167;AFR_AF=0.4349;EUR_AF=0.672;SAS_AF=0.729;AA=G|||;VT=SNP
14	72469709	rs2239267	C	T	100	PASS	AC=2949;AF=0.588858;AN=5008;NS=2504;DP=19961;EAS_AF=0.5516;AMR_AF=0.6182;AFR_AF=0.4349;EUR_AF=0.672;SAS_AF=0.729;AA=C|||;VT=SNP
14	72469761	rs4902967	T	C	100	PASS	AC=4817;AF=0.961861;AN=5008;NS=2504;DP=19736;EAS_AF=0.9851;AMR_AF=0.9409;AFR_AF=0.9909;EUR_AF=0.9026;SAS_AF=0.9744;AA=t|||;VT=SNP
14	72470077	rs2332706	A	G	100	PASS	AC=3895;AF=0.777756;AN=5008;NS=2504;DP=18497;EAS_AF=0.747;AMR_AF=0.8501;AFR_AF=0.6127;EUR_AF=0.8459;SAS_AF=0.911;AA=G|||;VT=SNP
14	72470188	rs4902968	G	C	100	PASS	AC=4820;AF=0.96246;AN=5008;NS=2504;DP=18564;EAS_AF=0.9851;AMR_AF=0.9409;AFR_AF=0.9917;EUR_AF=0.9026;SAS_AF=0.9765;AA=C|||;VT=SNP
14	72470260	rs4902969	A	G	100	PASS	AC=4519;AF=0.902356;AN=5008;NS=2504;DP=19225;EAS_AF=0.9851;AMR_AF=0.9222;AFR_AF=0.7753;EUR_AF=0.9006;SAS_AF=0.9765;AA=G|||;VT=SNP
14	72470336	rs12885938	C	T	100	PASS	AC=2949;AF=0.588858;AN=5008;NS=2504;DP=18912;EAS_AF=0.5536;AMR_AF=0.6182;AFR_AF=0.4334;EUR_AF=0.672;SAS_AF=0.729;AA=C|||;VT=SNP
14	72470449	rs4902970	G	C	100	PASS	AC=4820;AF=0.96246;AN=5008;NS=2504;DP=17299;EAS_AF=0.9851;AMR_AF=0.9409;AFR_AF=0.9917;EUR_AF=0.9026;SAS_AF=0.9765;AA=C|||;VT=SNP
14	72470679	rs10873248	A	G	100	PASS	AC=4820;AF=0.96246;AN=5008;NS=2504;DP=20285;EAS_AF=0.9851;AMR_AF=0.9409;AFR_AF=0.9917;EUR_AF=0.9026;SAS_AF=0.9765;AA=G|||;VT=SNP
14	72471108	rs2190871	T	C	100	PASS	AC=4791;AF=0.956669;AN=5008;NS=2504;DP=20427;EAS_AF=0.9851;AMR_AF=0.9409;AFR_AF=0.9705;EUR_AF=0.9016;SAS_AF=0.9765;AA=C|||;VT=SNP
14	72471274	rs4902972	A	G	100	PASS	AC=3947;AF=0.788139;AN=5008;NS=2504;DP=19019;EAS_AF=0.746;AMR_AF=0.8732;AFR_AF=0.612;EUR_AF=0.8877;SAS_AF=0.907;AA=G|||;VT=SNP
14	72471630	rs11628133	A	G	100	PASS	AC=941;AF=0.187899;AN=5008;NS=2504;DP=21654;EAS_AF=0.1935;AMR_AF=0.2349;AFR_AF=0.1747;EUR_AF=0.172;SAS_AF=0.183;AA=A|||;VT=SNP
14	72471862	rs2332707	A	G	100	PASS	AC=3012;AF=0.601438;AN=5008;NS=2504;DP=14890;EAS_AF=0.5526;AMR_AF=0.6398;AFR_AF=0.4365;EUR_AF=0.7157;SAS_AF=0.7301;AA=A|||;VT=SNP
14	72472263	rs12897386	C	T	100	PASS	AC=3008;AF=0.600639;AN=5008;NS=2504;DP=15107;EAS_AF=0.5526;AMR_AF=0.6383;AFR_AF=0.4342;EUR_AF=0.7157;SAS_AF=0.7301;AA=C|||;VT=SNP
14	72472427	rs12148043	G	A	100	PASS	AC=717;AF=0.143171;AN=5008;NS=2504;DP=16809;EAS_AF=0.1935;AMR_AF=0.2147;AFR_AF=0.0174;EUR_AF=0.171;SAS_AF=0.182;AA=G|||;VT=SNP
14	72473230	rs12883063	G	A	100	PASS	AC=2924;AF=0.583866;AN=5008;NS=2504;DP=19430;EAS_AF=0.5526;AMR_AF=0.6383;AFR_AF=0.3707;EUR_AF=0.7157;SAS_AF=0.7301;AA=G|||;VT=SNP
14	72473655	rs8008678	C	T	100	PASS	AC=3008;AF=0.600639;AN=5008;NS=2504;DP=18527;EAS_AF=0.5526;AMR_AF=0.6398;AFR_AF=0.4334;EUR_AF=0.7157;SAS_AF=0.7301;AA=C|||;VT=SNP
14	72474545	rs35727014	G	T	100	PASS	AC=3005;AF=0.60004;AN=5008;NS=2504;DP=19632;EAS_AF=0.5526;AMR_AF=0.6398;AFR_AF=0.4319;EUR_AF=0.7157;SAS_AF=0.729;AA=G|||;VT=SNP
14	72475353	rs6574037	T	C	100	PASS	AC=3228;AF=0.644569;AN=5008;NS=2504;DP=19202;EAS_AF=0.5526;AMR_AF=0.6542;AFR_AF=0.587;EUR_AF=0.7177;SAS_AF=0.7352;AA=C|||;VT=SNP
14	72475398	rs4048388	G	C	100	PASS	AC=3010;AF=0.601038;AN=5008;NS=2504;DP=19167;EAS_AF=0.5516;AMR_AF=0.6398;AFR_AF=0.4312;EUR_AF=0.7167;SAS_AF=0.7352;AA=G|||;VT=SNP
14	72475756	rs78239342	G	C	100	PASS	AC=225;AF=0.0449281;AN=5008;NS=2504;DP=20333;EAS_AF=0.0992;AMR_AF=0.0173;AFR_AF=0.0045;EUR_AF=0.0169;SAS_AF=0.092;AA=G|||;VT=SNP
14	72475789	rs2215132	G	A	100	PASS	AC=2989;AF=0.596845;AN=5008;NS=2504;DP=19290;EAS_AF=0.5446;AMR_AF=0.6412;AFR_AF=0.4312;EUR_AF=0.7137;SAS_AF=0.7229;AA=G|||;VT=SNP
14	72478034	rs12892100	T	C	100	PASS	AC=2990;AF=0.597045;AN=5008;NS=2504;DP=17705;EAS_AF=0.5476;AMR_AF=0.6196;AFR_AF=0.5113;EUR_AF=0.6392;SAS_AF=0.7045;AA=T|||;VT=SNP
14	72478075	rs8017353	T	C	100	PASS	AC=4724;AF=0.943291;AN=5008;NS=2504;DP=15623;EAS_AF=0.9831;AMR_AF=0.9092;AFR_AF=0.9902;EUR_AF=0.8499;SAS_AF=0.9591;AA=C|||;VT=SNP
14	72478403	rs966815	G	C	100	PASS	AC=3662;AF=0.73123;AN=5008;NS=2504;DP=16004;EAS_AF=0.7411;AMR_AF=0.7738;AFR_AF=0.5287;EUR_AF=0.8091;SAS_AF=0.8845;AA=G|||;VT=SNP
14	72478789	rs8017221	A	G	100	PASS	AC=3666;AF=0.732029;AN=5008;NS=2504;DP=15676;EAS_AF=0.7431;AMR_AF=0.7738;AFR_AF=0.531;EUR_AF=0.8082;SAS_AF=0.8845;AA=A|||;VT=SNP
14	72478868	rs8017799	G	A	100	PASS	AC=3683;AF=0.735423;AN=5008;NS=2504;DP=14059;EAS_AF=0.7431;AMR_AF=0.7752;AFR_AF=0.5431;EUR_AF=0.8091;SAS_AF=0.8834;AA=A|||;VT=SNP
14	72479349	rs8003097	T	C	100	PASS	AC=4724;AF=0.943291;AN=5008;NS=2504;DP=18307;EAS_AF=0.9831;AMR_AF=0.9092;AFR_AF=0.9902;EUR_AF=0.8499;SAS_AF=0.9591;AA=C|||;VT=SNP
14	72479861	rs11844049	G	A	100	PASS	AC=3666;AF=0.732029;AN=5008;NS=2504;DP=15897;EAS_AF=0.7411;AMR_AF=0.7738;AFR_AF=0.5333;EUR_AF=0.8082;SAS_AF=0.8834;AA=G|||;VT=SNP
14	72479878	rs11852205	C	T	100	PASS	AC=3666;AF=0.732029;AN=5008;NS=2504;DP=15903;EAS_AF=0.7411;AMR_AF=0.7738;AFR_AF=0.5333;EUR_AF=0.8082;SAS_AF=0.8834;AA=C|||;VT=SNP
14	72480860	rs758235	A	G	100	PASS	AC=4722;AF=0.942891;AN=5008;NS=2504;DP=20362;EAS_AF=0.9831;AMR_AF=0.9092;AFR_AF=0.9887;EUR_AF=0.8499;SAS_AF=0.9591;AA=G|||;VT=SNP
14	72481514	rs757598	G	A	100	PASS	AC=4724;AF=0.943291;AN=5008;NS=2504;DP=19287;EAS_AF=0.9831;AMR_AF=0.9092;AFR_AF=0.9902;EUR_AF=0.8499;SAS_AF=0.9591;AA=A|||;VT=SNP
14	72483129	rs6574038	C	G	100	PASS	AC=2759;AF=0.550919;AN=5008;NS=2504;DP=15779;EAS_AF=0.5456;AMR_AF=0.6081;AFR_AF=0.3457;EUR_AF=0.6382;SAS_AF=0.7035;AA=C|||;VT=SNP
14	72483467	rs2877776	C	T	100	PASS	AC=4701;AF=0.938698;AN=5008;NS=2504;DP=17075;EAS_AF=0.9831;AMR_AF=0.9078;AFR_AF=0.975;EUR_AF=0.8479;SAS_AF=0.9591;AA=T|||;VT=SNP
14	72484473	rs11850350	T	G	100	PASS	AC=3661;AF=0.73103;AN=5008;NS=2504;DP=21896;EAS_AF=0.745;AMR_AF=0.7738;AFR_AF=0.5272;EUR_AF=0.8072;SAS_AF=0.8834;AA=T|||;VT=SNP
14	72484496	rs11845993	C	G	100	PASS	AC=2732;AF=0.545527;AN=5008;NS=2504;DP=21316;EAS_AF=0.5476;AMR_AF=0.6037;AFR_AF=0.3275;EUR_AF=0.6362;SAS_AF=0.7035;AA=C|||;VT=SNP
14	72484808	rs2190870	A	G	100	PASS	AC=4663;AF=0.93111;AN=5008;NS=2504;DP=20716;EAS_AF=0.9831;AMR_AF=0.9035;AFR_AF=0.9486;EUR_AF=0.8479;SAS_AF=0.9591;AA=A|||;VT=SNP
14	72484862	rs2190869	G	A	100	PASS	AC=4700;AF=0.938498;AN=5008;NS=2504;DP=18947;EAS_AF=0.9831;AMR_AF=0.9078;AFR_AF=0.9743;EUR_AF=0.8479;SAS_AF=0.9591;AA=G|||;VT=SNP
14	72485062	rs2190868	G	T	100	PASS	AC=4723;AF=0.943091;AN=5008;NS=2504;DP=18102;EAS_AF=0.9831;AMR_AF=0.9092;AFR_AF=0.9902;EUR_AF=0.8489;SAS_AF=0.9591;AA=T|||;VT=SNP
14	72485195	rs11628574	T	G	100	PASS	AC=678;AF=0.135383;AN=5008;NS=2504;DP=17948;EAS_AF=0.1974;AMR_AF=0.1542;AFR_AF=0.0182;EUR_AF=0.171;SAS_AF=0.18;AA=T|||;VT=SNP
14	72485244	rs7494103	A	C	100	PASS	AC=969;AF=0.19349;AN=5008;NS=2504;DP=17926;EAS_AF=0.1974;AMR_AF=0.1671;AFR_AF=0.2307;EUR_AF=0.171;SAS_AF=0.181;AA=A|||;VT=SNP
14	72485748	rs11158929	A	C	100	PASS	AC=4723;AF=0.943091;AN=5008;NS=2504;DP=14954;EAS_AF=0.9821;AMR_AF=0.9092;AFR_AF=0.9902;EUR_AF=0.8499;SAS_AF=0.9591;AA=C|||;VT=SNP
14	72486603	rs4899414	T	C	100	PASS	AC=4723;AF=0.943091;AN=5008;NS=2504;DP=19206;EAS_AF=0.9831;AMR_AF=0.9092;AFR_AF=0.9902;EUR_AF=0.8489;SAS_AF=0.9591;AA=C|||;VT=SNP
14	72487053	rs2052015	C	T	100	PASS	AC=765;AF=0.152756;AN=5008;NS=2504;DP=21196;EAS_AF=0.1964;AMR_AF=0.1571;AFR_AF=0.0817;EUR_AF=0.172;SAS_AF=0.181;AA=C|||;VT=SNP
14	72487496	rs2190867	C	G	100	PASS	AC=2737;AF=0.546526;AN=5008;NS=2504;DP=22955;EAS_AF=0.5486;AMR_AF=0.6037;AFR_AF=0.329;EUR_AF=0.6362;SAS_AF=0.7055;AA=C|||;VT=SNP
14	72487817	rs2052014	T	C	100	PASS	AC=4064;AF=0.811502;AN=5008;NS=2504;DP=21395;EAS_AF=0.751;AMR_AF=0.853;AFR_AF=0.7564;EUR_AF=0.838;SAS_AF=0.8916;AA=C|||;VT=SNP
14	72487872	rs2238266	C	T	100	PASS	AC=3873;AF=0.773363;AN=5008;NS=2504;DP=20402;EAS_AF=0.751;AMR_AF=0.7839;AFR_AF=0.6732;EUR_AF=0.8111;SAS_AF=0.8855;AA=C|||;VT=SNP
14	72488265	rs8015034	A	G	100	PASS	AC=1252;AF=0.25;AN=5008;NS=2504;DP=13982;EAS_AF=0.2371;AMR_AF=0.2435;AFR_AF=0.152;EUR_AF=0.331;SAS_AF=0.317;AA=A|||;VT=SNP
14	72488331	rs8015479	G	A	100	PASS	AC=517;AF=0.103235;AN=5008;NS=2504;DP=13304;EAS_AF=0.0218;AMR_AF=0.0735;AFR_AF=0.1218;EUR_AF=0.1431;SAS_AF=0.1421;AA=G|||;VT=SNP
14	72488357	rs77680307	T	C	100	PASS	AC=379;AF=0.0756789;AN=5008;NS=2504;DP=13425;EAS_AF=0.1845;AMR_AF=0.0432;AFR_AF=0.0182;EUR_AF=0.0755;SAS_AF=0.0644;AA=T|||;VT=SNP
14	72488734	rs143769849	C	T	100	PASS	AC=474;AF=0.0946486;AN=5008;NS=2504;DP=18422;EAS_AF=0.1756;AMR_AF=0.0403;AFR_AF=0.0991;EUR_AF=0.0746;SAS_AF=0.0644;AA=C|||;VT=SNP
14	72488951	rs11627893	A	C	100	PASS	AC=3991;AF=0.796925;AN=5008;NS=2504;DP=20154;EAS_AF=0.7569;AMR_AF=0.7983;AFR_AF=0.6672;EUR_AF=0.8559;SAS_AF=0.9519;AA=A|||;VT=SNP
14	72489001	rs10150490	C	G	100	PASS	AC=4203;AF=0.839257;AN=5008;NS=2504;DP=19696;EAS_AF=0.8214;AMR_AF=0.8876;AFR_AF=0.7814;EUR_AF=0.825;SAS_AF=0.9162;AA=G|||;VT=SNP
14	72489042	rs11628815	C	T	100	PASS	AC=393;AF=0.0784744;AN=5008;NS=2504;DP=21270;EAS_AF=0.1647;AMR_AF=0.0317;AFR_AF=0.0605;EUR_AF=0.0676;SAS_AF=0.0583;AA=C|||;VT=SNP
14	72489343	rs11628898	A	C	100	PASS	AC=458;AF=0.0914537;AN=5008;NS=2504;DP=19635;EAS_AF=0.1677;AMR_AF=0.0375;AFR_AF=0.0953;EUR_AF=0.0795;SAS_AF=0.0583;AA=A|||;VT=SNP
14	72489385	rs11628971	C	A	100	PASS	AC=459;AF=0.0916534;AN=5008;NS=2504;DP=19547;EAS_AF=0.1667;AMR_AF=0.0389;AFR_AF=0.0953;EUR_AF=0.0805;SAS_AF=0.0583;AA=C|||;VT=SNP
14	72489507	rs2108710	A	T	100	PASS	AC=3936;AF=0.785942;AN=5008;NS=2504;DP=22069;EAS_AF=0.8234;AMR_AF=0.8646;AFR_AF=0.6006;EUR_AF=0.8131;SAS_AF=0.9141;AA=a|||;VT=SNP
14	72490794	rs8017428	C	G	100	PASS	AC=3248;AF=0.648562;AN=5008;NS=2504;DP=16025;EAS_AF=0.7579;AMR_AF=0.7392;AFR_AF=0.5113;EUR_AF=0.6014;SAS_AF=0.7055;AA=c|||;VT=SNP
14	72490980	rs8021632	C	T	100	PASS	AC=416;AF=0.0830671;AN=5008;NS=2504;DP=21527;EAS_AF=0.1091;AMR_AF=0.0865;AFR_AF=0.062;EUR_AF=0.0696;SAS_AF=0.0961;AA=C|||;VT=SNP
14	72491015	rs6574039	T	C	100	PASS	AC=3906;AF=0.779952;AN=5008;NS=2504;DP=22131;EAS_AF=0.8224;AMR_AF=0.8617;AFR_AF=0.5779;EUR_AF=0.8181;SAS_AF=0.9121;AA=T|||;VT=SNP
14	72491398	rs11847964	C	G	100	PASS	AC=649;AF=0.129593;AN=5008;NS=2504;DP=21306;EAS_AF=0.1687;AMR_AF=0.072;AFR_AF=0.1846;EUR_AF=0.1173;SAS_AF=0.0685;AA=G|||;VT=SNP
14	72491701	rs8022882	C	T	100	PASS	AC=3909;AF=0.780551;AN=5008;NS=2504;DP=21141;EAS_AF=0.8224;AMR_AF=0.8617;AFR_AF=0.5787;EUR_AF=0.8181;SAS_AF=0.9141;AA=C|||;VT=SNP
14	72491876	rs11844252	T	C	100	PASS	AC=645;AF=0.128794;AN=5008;NS=2504;DP=20542;EAS_AF=0.1687;AMR_AF=0.072;AFR_AF=0.1815;EUR_AF=0.1173;SAS_AF=0.0685;AA=C|||;VT=SNP
14	72491958	rs17105880	C	G	100	PASS	AC=443;AF=0.0884585;AN=5008;NS=2504;DP=19843;EAS_AF=0.1687;AMR_AF=0.0389;AFR_AF=0.0756;EUR_AF=0.0805;SAS_AF=0.0665;AA=C|||;VT=SNP
14	72491992	rs11158930	G	C	100	PASS	AC=645;AF=0.128794;AN=5008;NS=2504;DP=20252;EAS_AF=0.1687;AMR_AF=0.072;AFR_AF=0.1815;EUR_AF=0.1173;SAS_AF=0.0685;AA=C|||;VT=SNP
14	72492651	rs11158931	T	C	100	PASS	AC=692;AF=0.138179;AN=5008;NS=2504;DP=19292;EAS_AF=0.1687;AMR_AF=0.0749;AFR_AF=0.2156;EUR_AF=0.1173;SAS_AF=0.0685;AA=C|||;VT=SNP
14	72492771	rs11849254	C	T	100	PASS	AC=649;AF=0.129593;AN=5008;NS=2504;DP=20836;EAS_AF=0.1687;AMR_AF=0.072;AFR_AF=0.1846;EUR_AF=0.1173;SAS_AF=0.0685;AA=C|||;VT=SNP
14	72492850	rs2238265	A	G	100	PASS	AC=562;AF=0.11222;AN=5008;NS=2504;DP=18927;EAS_AF=0.0645;AMR_AF=0.0965;AFR_AF=0.0461;EUR_AF=0.163;SAS_AF=0.2096;AA=A|||;VT=SNP
14	72493119	rs11850132	A	G	100	PASS	AC=650;AF=0.129792;AN=5008;NS=2504;DP=20355;EAS_AF=0.1687;AMR_AF=0.072;AFR_AF=0.1853;EUR_AF=0.1173;SAS_AF=0.0685;AA=G|||;VT=SNP
14	72493146	rs11850137	A	G	100	PASS	AC=649;AF=0.129593;AN=5008;NS=2504;DP=21714;EAS_AF=0.1687;AMR_AF=0.072;AFR_AF=0.1846;EUR_AF=0.1173;SAS_AF=0.0685;AA=A|||;VT=SNP
14	72493264	rs11850234	C	G	100	PASS	AC=684;AF=0.136581;AN=5008;NS=2504;DP=20193;EAS_AF=0.1687;AMR_AF=0.0749;AFR_AF=0.2095;EUR_AF=0.1173;SAS_AF=0.0685;AA=G|||;VT=SNP
14	72493493	rs11846468	T	G	100	PASS	AC=651;AF=0.129992;AN=5008;NS=2504;DP=22488;EAS_AF=0.1687;AMR_AF=0.0735;AFR_AF=0.1853;EUR_AF=0.1173;SAS_AF=0.0685;AA=T|||;VT=SNP
14	72493616	rs74455122	G	A	100	PASS	AC=349;AF=0.0696885;AN=5008;NS=2504;DP=20560;EAS_AF=0.0635;AMR_AF=0.0836;AFR_AF=0.053;EUR_AF=0.0676;SAS_AF=0.091;AA=G|||;VT=SNP
14	72493818	rs72735990	T	C	100	PASS	AC=649;AF=0.129593;AN=5008;NS=2504;DP=18125;EAS_AF=0.1687;AMR_AF=0.072;AFR_AF=0.1846;EUR_AF=0.1173;SAS_AF=0.0685;AA=C|||;VT=SNP
14	72493888	rs74060458	C	T	100	PASS	AC=647;AF=0.129193;AN=5008;NS=2504;DP=18917;EAS_AF=0.1687;AMR_AF=0.072;AFR_AF=0.1846;EUR_AF=0.1163;SAS_AF=0.0675;AA=T|||;VT=SNP
14	72493897	rs77036663	A	C	100	PASS	AC=647;AF=0.129193;AN=5008;NS=2504;DP=19122;EAS_AF=0.1687;AMR_AF=0.072;AFR_AF=0.1846;EUR_AF=0.1163;SAS_AF=0.0675;AA=A|||;VT=SNP
14	72493904	rs72735991	C	A	100	PASS	AC=647;AF=0.129193;AN=5008;NS=2504;DP=19251;EAS_AF=0.1687;AMR_AF=0.072;AFR_AF=0.1846;EUR_AF=0.1163;SAS_AF=0.0675;AA=C|||;VT=SNP
14	72494020	rs57818726	A	G	100	PASS	AC=649;AF=0.129593;AN=5008;NS=2504;DP=23428;EAS_AF=0.1687;AMR_AF=0.072;AFR_AF=0.1846;EUR_AF=0.1173;SAS_AF=0.0685;AA=G|||;VT=SNP
14	72494808	rs17105918	G	T	100	PASS	AC=469;AF=0.0936502;AN=5008;NS=2504;DP=22033;EAS_AF=0.1677;AMR_AF=0.0389;AFR_AF=0.0961;EUR_AF=0.0805;SAS_AF=0.0665;AA=G|||;VT=SNP
14	72496063	rs735157	C	T	100	PASS	AC=359;AF=0.0716853;AN=5008;NS=2504;DP=22789;EAS_AF=0.1677;AMR_AF=0.0331;AFR_AF=0.0151;EUR_AF=0.0805;SAS_AF=0.0675;AA=C|||;VT=SNP
14	72496189	rs17105960	C	T	100	PASS	AC=469;AF=0.0936502;AN=5008;NS=2504;DP=22242;EAS_AF=0.1677;AMR_AF=0.0389;AFR_AF=0.0961;EUR_AF=0.0805;SAS_AF=0.0665;AA=C|||;VT=SNP
14	72496250	rs17105962	T	A	100	PASS	AC=470;AF=0.0938498;AN=5008;NS=2504;DP=21325;EAS_AF=0.1677;AMR_AF=0.0389;AFR_AF=0.0961;EUR_AF=0.0805;SAS_AF=0.0675;AA=T|||;VT=SNP
14	72496351	rs74060465	T	A	100	PASS	AC=648;AF=0.129393;AN=5008;NS=2504;DP=21968;EAS_AF=0.1677;AMR_AF=0.072;AFR_AF=0.1846;EUR_AF=0.1173;SAS_AF=0.0685;AA=A|||;VT=SNP
14	72496850	rs77960540	A	G	100	PASS	AC=469;AF=0.0936502;AN=5008;NS=2504;DP=18038;EAS_AF=0.1677;AMR_AF=0.0389;AFR_AF=0.0961;EUR_AF=0.0805;SAS_AF=0.0665;AA=A|||;VT=SNP
14	72497601	rs9944137	T	C	100	PASS	AC=3110;AF=0.621006;AN=5008;NS=2504;DP=17033;EAS_AF=0.6538;AMR_AF=0.6873;AFR_AF=0.5938;EUR_AF=0.5875;SAS_AF=0.6115;AA=T|||;VT=SNP
14	72497629	rs72735994	A	G	100	PASS	AC=469;AF=0.0936502;AN=5008;NS=2504;DP=16637;EAS_AF=0.1677;AMR_AF=0.0389;AFR_AF=0.0961;EUR_AF=0.0805;SAS_AF=0.0665;AA=A|||;VT=SNP
14	72497792	rs9944139	T	C	100	PASS	AC=4207;AF=0.840056;AN=5008;NS=2504;DP=15378;EAS_AF=0.8234;AMR_AF=0.8833;AFR_AF=0.7905;EUR_AF=0.8201;SAS_AF=0.9141;AA=T|||;VT=SNP
14	72498108	rs8022622	T	C	100	PASS	AC=4123;AF=0.823283;AN=5008;NS=2504;DP=17649;EAS_AF=0.8234;AMR_AF=0.8775;AFR_AF=0.7292;EUR_AF=0.8211;SAS_AF=0.9141;AA=T|||;VT=SNP
14	72498193	rs72735996	G	C	100	PASS	AC=469;AF=0.0936502;AN=5008;NS=2504;DP=19434;EAS_AF=0.1677;AMR_AF=0.0389;AFR_AF=0.0961;EUR_AF=0.0805;SAS_AF=0.0665;AA=G|||;VT=SNP
14	72498521	rs8022416	G	C	100	PASS	AC=449;AF=0.0896565;AN=5008;NS=2504;DP=21156;EAS_AF=0.1091;AMR_AF=0.0865;AFR_AF=0.0628;EUR_AF=0.0696;SAS_AF=0.1288;AA=G|||;VT=SNP
14	72499099	rs11625920	A	G	100	PASS	AC=649;AF=0.129593;AN=5008;NS=2504;DP=18387;EAS_AF=0.1687;AMR_AF=0.072;AFR_AF=0.1846;EUR_AF=0.1173;SAS_AF=0.0685;AA=G|||;VT=SNP
14	72499139	rs11848888	A	G	100	PASS	AC=238;AF=0.047524;AN=5008;NS=2504;DP=19181;EAS_AF=0.0228;AMR_AF=0.0389;AFR_AF=0.1127;EUR_AF=0.0368;SAS_AF=0.002;AA=A|||;VT=SNP
14	72499323	rs12435142	G	A	100	PASS	AC=2896;AF=0.578275;AN=5008;NS=2504;DP=17312;EAS_AF=0.6508;AMR_AF=0.6744;AFR_AF=0.4433;EUR_AF=0.5865;SAS_AF=0.6094;AA=G|||;VT=SNP
14	72499325	rs75869861	C	A	100	PASS	AC=544;AF=0.108626;AN=5008;NS=2504;DP=17379;EAS_AF=0.0635;AMR_AF=0.098;AFR_AF=0.0567;EUR_AF=0.163;SAS_AF=0.1769;AA=C|||;VT=SNP
14	72499479	rs72735998	A	G	100	PASS	AC=434;AF=0.0866613;AN=5008;NS=2504;DP=19488;EAS_AF=0.1677;AMR_AF=0.0346;AFR_AF=0.0719;EUR_AF=0.0805;SAS_AF=0.0665;AA=A|||;VT=SNP
14	72499575	rs72736000	G	A	100	PASS	AC=434;AF=0.0866613;AN=5008;NS=2504;DP=18044;EAS_AF=0.1677;AMR_AF=0.0346;AFR_AF=0.0719;EUR_AF=0.0805;SAS_AF=0.0665;AA=g|||;VT=SNP
14	72499754	rs11626213	G	A	100	PASS	AC=648;AF=0.129393;AN=5008;NS=2504;DP=17927;EAS_AF=0.1677;AMR_AF=0.072;AFR_AF=0.1846;EUR_AF=0.1173;SAS_AF=0.0685;AA=A|||;VT=SNP
14	72500981	rs2098028	C	T	100	PASS	AC=3357;AF=0.670327;AN=5008;NS=2504;DP=17311;EAS_AF=0.7599;AMR_AF=0.7637;AFR_AF=0.5166;EUR_AF=0.6551;SAS_AF=0.7352;AA=C|||;VT=SNP
14	72501146	rs11158932	G	A	100	PASS	AC=679;AF=0.135583;AN=5008;NS=2504;DP=16437;EAS_AF=0.1677;AMR_AF=0.0749;AFR_AF=0.2065;EUR_AF=0.1173;SAS_AF=0.0685;AA=A|||;VT=SNP
14	72501187	rs8009830	T	C	100	PASS	AC=3914;AF=0.78155;AN=5008;NS=2504;DP=17237;EAS_AF=0.8234;AMR_AF=0.8646;AFR_AF=0.5794;EUR_AF=0.8191;SAS_AF=0.9141;AA=T|||;VT=SNP
14	72501201	rs11158933	T	C	100	PASS	AC=648;AF=0.129393;AN=5008;NS=2504;DP=17665;EAS_AF=0.1677;AMR_AF=0.072;AFR_AF=0.1846;EUR_AF=0.1173;SAS_AF=0.0685;AA=T|||;VT=SNP
14	72501207	rs11621780	A	G	100	PASS	AC=648;AF=0.129393;AN=5008;NS=2504;DP=17832;EAS_AF=0.1677;AMR_AF=0.072;AFR_AF=0.1846;EUR_AF=0.1173;SAS_AF=0.0685;AA=G|||;VT=SNP
14	72501366	rs11621852	A	T	100	PASS	AC=648;AF=0.129393;AN=5008;NS=2504;DP=17340;EAS_AF=0.1677;AMR_AF=0.072;AFR_AF=0.1846;EUR_AF=0.1173;SAS_AF=0.0685;AA=T|||;VT=SNP
14	72501455	rs11626629	T	G	100	PASS	AC=552;AF=0.110224;AN=5008;NS=2504;DP=16391;EAS_AF=0.0635;AMR_AF=0.0994;AFR_AF=0.0598;EUR_AF=0.164;SAS_AF=0.1789;AA=T|||;VT=SNP
14	72501559	rs11621946	C	T	100	PASS	AC=648;AF=0.129393;AN=5008;NS=2504;DP=17595;EAS_AF=0.1677;AMR_AF=0.072;AFR_AF=0.1846;EUR_AF=0.1173;SAS_AF=0.0685;AA=T|||;VT=SNP
14	72501659	rs11621954	A	C	100	PASS	AC=469;AF=0.0936502;AN=5008;NS=2504;DP=18281;EAS_AF=0.1677;AMR_AF=0.0389;AFR_AF=0.0961;EUR_AF=0.0805;SAS_AF=0.0665;AA=A|||;VT=SNP
14	72501682	rs11621956	A	G	100	PASS	AC=469;AF=0.0936502;AN=5008;NS=2504;DP=18299;EAS_AF=0.1677;AMR_AF=0.0389;AFR_AF=0.0961;EUR_AF=0.0805;SAS_AF=0.0665;AA=A|||;VT=SNP
14	72501808	rs11621992	A	G	100	PASS	AC=647;AF=0.129193;AN=5008;NS=2504;DP=17124;EAS_AF=0.1677;AMR_AF=0.072;AFR_AF=0.1838;EUR_AF=0.1173;SAS_AF=0.0685;AA=A|||;VT=SNP
14	72501857	rs11622026	C	G	100	PASS	AC=649;AF=0.129593;AN=5008;NS=2504;DP=17389;EAS_AF=0.1677;AMR_AF=0.072;AFR_AF=0.1853;EUR_AF=0.1173;SAS_AF=0.0685;AA=G|||;VT=SNP
14	72502150	rs11627735	T	C	100	PASS	AC=434;AF=0.0866613;AN=5008;NS=2504;DP=15884;EAS_AF=0.1677;AMR_AF=0.0346;AFR_AF=0.0719;EUR_AF=0.0805;SAS_AF=0.0665;AA=T|||;VT=SNP
14	72502368	rs2332708	A	G	100	PASS	AC=4164;AF=0.83147;AN=5008;NS=2504;DP=15984;EAS_AF=0.8234;AMR_AF=0.8804;AFR_AF=0.7595;EUR_AF=0.8201;SAS_AF=0.9141;AA=A|||;VT=SNP
14	72502596	rs4899419	T	C	100	PASS	AC=648;AF=0.129393;AN=5008;NS=2504;DP=16230;EAS_AF=0.1677;AMR_AF=0.072;AFR_AF=0.1846;EUR_AF=0.1173;SAS_AF=0.0685;AA=t|||;VT=SNP
14	72502813	rs72737807	A	T	100	PASS	AC=435;AF=0.086861;AN=5008;NS=2504;DP=13589;EAS_AF=0.1677;AMR_AF=0.0346;AFR_AF=0.0726;EUR_AF=0.0805;SAS_AF=0.0665;AA=a|||;VT=SNP
14	72503053	rs2190865	A	T	100	PASS	AC=3362;AF=0.671326;AN=5008;NS=2504;DP=13420;EAS_AF=0.7599;AMR_AF=0.7637;AFR_AF=0.5159;EUR_AF=0.6551;SAS_AF=0.7413;AA=a|||;VT=SNP
14	72503080	rs72737809	C	T	100	PASS	AC=433;AF=0.0864617;AN=5008;NS=2504;DP=13853;EAS_AF=0.1677;AMR_AF=0.0346;AFR_AF=0.0719;EUR_AF=0.0805;SAS_AF=0.0654;AA=c|||;VT=SNP
14	72503098	rs72737811	T	A	100	PASS	AC=691;AF=0.137979;AN=5008;NS=2504;DP=13748;EAS_AF=0.1677;AMR_AF=0.0749;AFR_AF=0.2163;EUR_AF=0.1173;SAS_AF=0.0675;AA=a|||;VT=SNP
14	72503102	rs59133783	G	C	100	PASS	AC=451;AF=0.0900559;AN=5008;NS=2504;DP=13880;EAS_AF=0.1121;AMR_AF=0.0879;AFR_AF=0.0628;EUR_AF=0.0686;SAS_AF=0.1278;AA=g|||;VT=SNP
14	72503259	rs72737812	A	C	100	PASS	AC=648;AF=0.129393;AN=5008;NS=2504;DP=14475;EAS_AF=0.1677;AMR_AF=0.072;AFR_AF=0.1846;EUR_AF=0.1173;SAS_AF=0.0685;AA=a|||;VT=SNP
14	72503416	rs72737814	A	G	100	PASS	AC=434;AF=0.0866613;AN=5008;NS=2504;DP=15265;EAS_AF=0.1677;AMR_AF=0.0346;AFR_AF=0.0719;EUR_AF=0.0805;SAS_AF=0.0665;AA=a|||;VT=SNP
14	72503834	rs11624566	A	G	100	PASS	AC=434;AF=0.0866613;AN=5008;NS=2504;DP=18368;EAS_AF=0.1677;AMR_AF=0.0346;AFR_AF=0.0719;EUR_AF=0.0805;SAS_AF=0.0665;AA=a|||;VT=SNP
14	72503983	rs2332709	G	A	100	PASS	AC=1874;AF=0.374201;AN=5008;NS=2504;DP=18807;EAS_AF=0.3829;AMR_AF=0.4611;AFR_AF=0.1377;EUR_AF=0.4513;SAS_AF=0.544;AA=g|||;VT=SNP
14	72504113	rs72737815	C	A	100	PASS	AC=649;AF=0.129593;AN=5008;NS=2504;DP=20560;EAS_AF=0.1677;AMR_AF=0.072;AFR_AF=0.1853;EUR_AF=0.1173;SAS_AF=0.0685;AA=c|||;VT=SNP
14	72504183	rs74683355	A	G	100	PASS	AC=648;AF=0.129393;AN=5008;NS=2504;DP=19953;EAS_AF=0.1677;AMR_AF=0.072;AFR_AF=0.1846;EUR_AF=0.1173;SAS_AF=0.0685;AA=N|||;VT=SNP
14	72504344	rs11848622	C	T	100	PASS	AC=648;AF=0.129393;AN=5008;NS=2504;DP=20008;EAS_AF=0.1677;AMR_AF=0.072;AFR_AF=0.1846;EUR_AF=0.1173;SAS_AF=0.0685;AA=C|||;VT=SNP
14	72504429	rs60226472	T	C	100	PASS	AC=711;AF=0.141973;AN=5008;NS=2504;DP=18667;EAS_AF=0.2619;AMR_AF=0.1254;AFR_AF=0.0121;EUR_AF=0.2028;SAS_AF=0.1431;AA=T|||;VT=SNP
14	72504626	rs11848699	A	G	100	PASS	AC=648;AF=0.129393;AN=5008;NS=2504;DP=19129;EAS_AF=0.1677;AMR_AF=0.072;AFR_AF=0.1846;EUR_AF=0.1173;SAS_AF=0.0685;AA=A|||;VT=SNP
14	72504925	rs11158934	A	G	100	PASS	AC=648;AF=0.129393;AN=5008;NS=2504;DP=14383;EAS_AF=0.1677;AMR_AF=0.072;AFR_AF=0.1846;EUR_AF=0.1173;SAS_AF=0.0685;AA=G|||;VT=SNP
14	72505011	rs11158935	T	A	100	PASS	AC=649;AF=0.129593;AN=5008;NS=2504;DP=16905;EAS_AF=0.1677;AMR_AF=0.072;AFR_AF=0.1846;EUR_AF=0.1173;SAS_AF=0.0695;AA=A|||;VT=SNP
14	72505055	rs11158936	C	G	100	PASS	AC=649;AF=0.129593;AN=5008;NS=2504;DP=17257;EAS_AF=0.1677;AMR_AF=0.072;AFR_AF=0.1846;EUR_AF=0.1173;SAS_AF=0.0695;AA=C|||;VT=SNP
14	72505140	rs11158937	T	C	100	PASS	AC=648;AF=0.129393;AN=5008;NS=2504;DP=16173;EAS_AF=0.1677;AMR_AF=0.072;AFR_AF=0.1846;EUR_AF=0.1173;SAS_AF=0.0685;AA=T|||;VT=SNP
14	72505174	rs11845892	T	A	100	PASS	AC=648;AF=0.129393;AN=5008;NS=2504;DP=15626;EAS_AF=0.1677;AMR_AF=0.072;AFR_AF=0.1846;EUR_AF=0.1173;SAS_AF=0.0685;AA=T|||;VT=SNP
14	72505481	rs11158938	A	G	100	PASS	AC=600;AF=0.119808;AN=5008;NS=2504;DP=17953;EAS_AF=0.1677;AMR_AF=0.0706;AFR_AF=0.149;EUR_AF=0.1173;SAS_AF=0.0685;AA=G|||;VT=SNP
14	72505535	rs11849870	C	G	100	PASS	AC=600;AF=0.119808;AN=5008;NS=2504;DP=17867;EAS_AF=0.1677;AMR_AF=0.0706;AFR_AF=0.149;EUR_AF=0.1173;SAS_AF=0.0685;AA=C|||;VT=SNP
14	72505823	rs4902974	C	G	100	PASS	AC=635;AF=0.126797;AN=5008;NS=2504;DP=22345;EAS_AF=0.1677;AMR_AF=0.0735;AFR_AF=0.174;EUR_AF=0.1173;SAS_AF=0.0685;AA=G|||;VT=SNP
14	72505876	rs4902976	G	C	100	PASS	AC=600;AF=0.119808;AN=5008;NS=2504;DP=22818;EAS_AF=0.1677;AMR_AF=0.0706;AFR_AF=0.149;EUR_AF=0.1173;SAS_AF=0.0685;AA=G|||;VT=SNP
14	72506048	rs4899421	G	A	100	PASS	AC=635;AF=0.126797;AN=5008;NS=2504;DP=19752;EAS_AF=0.1677;AMR_AF=0.0735;AFR_AF=0.174;EUR_AF=0.1173;SAS_AF=0.0685;AA=A|||;VT=SNP
14	72506210	rs78823135	A	C	100	PASS	AC=414;AF=0.0826677;AN=5008;NS=2504;DP=21836;EAS_AF=0.1071;AMR_AF=0.0865;AFR_AF=0.0628;EUR_AF=0.0686;SAS_AF=0.0961;AA=A|||;VT=SNP
14	72506270	rs60439726	A	G	100	PASS	AC=421;AF=0.0840655;AN=5008;NS=2504;DP=20774;EAS_AF=0.1677;AMR_AF=0.0375;AFR_AF=0.0605;EUR_AF=0.0805;SAS_AF=0.0665;AA=A|||;VT=SNP
14	72506713	rs72737823	C	T	100	PASS	AC=565;AF=0.112819;AN=5008;NS=2504;DP=16483;EAS_AF=0.1677;AMR_AF=0.0663;AFR_AF=0.1248;EUR_AF=0.1173;SAS_AF=0.0685;AA=C|||;VT=SNP
14	72507111	rs72737825	G	A	100	PASS	AC=357;AF=0.0712859;AN=5008;NS=2504;DP=16811;EAS_AF=0.1677;AMR_AF=0.0331;AFR_AF=0.0144;EUR_AF=0.0805;SAS_AF=0.0665;AA=G|||;VT=SNP
14	72507174	rs58454939	C	A	100	PASS	AC=565;AF=0.112819;AN=5008;NS=2504;DP=18543;EAS_AF=0.1677;AMR_AF=0.0663;AFR_AF=0.1248;EUR_AF=0.1173;SAS_AF=0.0685;AA=A|||;VT=SNP
14	72507730	rs2332711	A	G	100	PASS	AC=555;AF=0.110823;AN=5008;NS=2504;DP=17980;EAS_AF=0.1617;AMR_AF=0.0648;AFR_AF=0.1248;EUR_AF=0.1153;SAS_AF=0.0675;AA=G|||;VT=SNP
14	72507740	rs7492320	C	T	100	PASS	AC=376;AF=0.0750799;AN=5008;NS=2504;DP=17865;EAS_AF=0.1617;AMR_AF=0.0317;AFR_AF=0.0363;EUR_AF=0.0785;SAS_AF=0.0654;AA=C|||;VT=SNP
14	72507789	rs72737830	T	C	100	PASS	AC=357;AF=0.0712859;AN=5008;NS=2504;DP=16913;EAS_AF=0.1677;AMR_AF=0.0331;AFR_AF=0.0144;EUR_AF=0.0805;SAS_AF=0.0665;AA=T|||;VT=SNP
14	72507866	rs72737831	T	C	100	PASS	AC=357;AF=0.0712859;AN=5008;NS=2504;DP=17410;EAS_AF=0.1677;AMR_AF=0.0331;AFR_AF=0.0144;EUR_AF=0.0805;SAS_AF=0.0665;AA=T|||;VT=SNP
14	72507877	rs11848472	T	C	100	PASS	AC=565;AF=0.112819;AN=5008;NS=2504;DP=17324;EAS_AF=0.1677;AMR_AF=0.0663;AFR_AF=0.1248;EUR_AF=0.1173;SAS_AF=0.0685;AA=T|||;VT=SNP
14	72508094	rs11849365	T	C	100	PASS	AC=565;AF=0.112819;AN=5008;NS=2504;DP=20450;EAS_AF=0.1677;AMR_AF=0.0663;AFR_AF=0.1248;EUR_AF=0.1173;SAS_AF=0.0685;AA=C|||;VT=SNP
14	72508118	rs59590028	G	A	100	PASS	AC=565;AF=0.112819;AN=5008;NS=2504;DP=20619;EAS_AF=0.1677;AMR_AF=0.0663;AFR_AF=0.1248;EUR_AF=0.1173;SAS_AF=0.0685;AA=A|||;VT=SNP
14	72508199	rs4902977	G	A	100	PASS	AC=565;AF=0.112819;AN=5008;NS=2504;DP=18078;EAS_AF=0.1677;AMR_AF=0.0663;AFR_AF=0.1248;EUR_AF=0.1173;SAS_AF=0.0685;AA=g|||;VT=SNP
14	72508237	rs4902978	T	A	100	PASS	AC=565;AF=0.112819;AN=5008;NS=2504;DP=17672;EAS_AF=0.1677;AMR_AF=0.0663;AFR_AF=0.1248;EUR_AF=0.1173;SAS_AF=0.0685;AA=t|||;VT=SNP
14	72508270	rs4899422	G	A	100	PASS	AC=565;AF=0.112819;AN=5008;NS=2504;DP=17719;EAS_AF=0.1677;AMR_AF=0.0663;AFR_AF=0.1248;EUR_AF=0.1173;SAS_AF=0.0685;AA=g|||;VT=SNP
14	72508632	rs4899423	G	A	100	PASS	AC=565;AF=0.112819;AN=5008;NS=2504;DP=15370;EAS_AF=0.1677;AMR_AF=0.0663;AFR_AF=0.1248;EUR_AF=0.1173;SAS_AF=0.0685;AA=G|||;VT=SNP
14	72508767	rs4902981	C	T	100	PASS	AC=566;AF=0.113019;AN=5008;NS=2504;DP=17752;EAS_AF=0.1677;AMR_AF=0.0663;AFR_AF=0.1248;EUR_AF=0.1183;SAS_AF=0.0685;AA=T|||;VT=SNP
14	72509126	rs117081544	A	G	100	PASS	AC=386;AF=0.0770767;AN=5008;NS=2504;DP=15180;EAS_AF=0.1677;AMR_AF=0.0331;AFR_AF=0.0363;EUR_AF=0.0805;SAS_AF=0.0665;AA=A|||;VT=SNP
14	72509135	rs57294622	C	T	100	PASS	AC=573;AF=0.114417;AN=5008;NS=2504;DP=15240;EAS_AF=0.1677;AMR_AF=0.0677;AFR_AF=0.1278;EUR_AF=0.1193;SAS_AF=0.0695;AA=T|||;VT=SNP
14	72509487	rs76772631	T	C	100	PASS	AC=577;AF=0.115216;AN=5008;NS=2504;DP=14804;EAS_AF=0.0635;AMR_AF=0.098;AFR_AF=0.0567;EUR_AF=0.163;SAS_AF=0.2106;AA=T|||;VT=SNP
14	72509597	rs36746	T	G	100	PASS	AC=4887;AF=0.975839;AN=5008;NS=2504;DP=15955;EAS_AF=0.9911;AMR_AF=0.9597;AFR_AF=0.9955;EUR_AF=0.9384;SAS_AF=0.9836;AA=G|||;VT=SNP
14	72511315	rs36745	C	T	100	PASS	AC=358;AF=0.0714856;AN=5008;NS=2504;DP=17609;EAS_AF=0.1677;AMR_AF=0.0331;AFR_AF=0.0151;EUR_AF=0.0805;SAS_AF=0.0665;AA=C|||;VT=SNP
14	72511462	rs36744	T	C	100	PASS	AC=574;AF=0.114617;AN=5008;NS=2504;DP=17067;EAS_AF=0.1677;AMR_AF=0.0706;AFR_AF=0.1293;EUR_AF=0.1173;SAS_AF=0.0685;AA=C|||;VT=SNP
14	72512085	rs79672380	T	C	100	PASS	AC=571;AF=0.114018;AN=5008;NS=2504;DP=18986;EAS_AF=0.0625;AMR_AF=0.098;AFR_AF=0.0552;EUR_AF=0.163;SAS_AF=0.2076;AA=T|||;VT=SNP
14	72512758	rs10151349	C	G	100	PASS	AC=3594;AF=0.717652;AN=5008;NS=2504;DP=16232;EAS_AF=0.8899;AMR_AF=0.7378;AFR_AF=0.5605;EUR_AF=0.6859;SAS_AF=0.771;AA=C|||;VT=SNP
14	72513522	rs61994801	T	C	100	PASS	AC=551;AF=0.110024;AN=5008;NS=2504;DP=19560;EAS_AF=0.0556;AMR_AF=0.1023;AFR_AF=0.0522;EUR_AF=0.169;SAS_AF=0.1892;AA=T|||;VT=SNP
14	72513858	rs2239265	C	T	100	PASS	AC=2110;AF=0.421326;AN=5008;NS=2504;DP=19842;EAS_AF=0.5089;AMR_AF=0.2882;AFR_AF=0.5166;EUR_AF=0.3479;SAS_AF=0.3722;AA=C|||;VT=SNP
14	72514165	rs36743	C	T	100	PASS	AC=1235;AF=0.246605;AN=5008;NS=2504;DP=20944;EAS_AF=0.1131;AMR_AF=0.3473;AFR_AF=0.2216;EUR_AF=0.3201;SAS_AF=0.271;AA=c|||;VT=SNP
14	72514828	rs36742	C	T	100	PASS	AC=1258;AF=0.251198;AN=5008;NS=2504;DP=17738;EAS_AF=0.1369;AMR_AF=0.3458;AFR_AF=0.2216;EUR_AF=0.3201;SAS_AF=0.271;AA=T|||;VT=SNP
14	72514990	rs36741	T	C	100	PASS	AC=1289;AF=0.257388;AN=5008;NS=2504;DP=18805;EAS_AF=0.1379;AMR_AF=0.3501;AFR_AF=0.2413;EUR_AF=0.3211;SAS_AF=0.271;AA=C|||;VT=SNP
14	72515432	rs36740	T	G	100	PASS	AC=1890;AF=0.377396;AN=5008;NS=2504;DP=14773;EAS_AF=0.1925;AMR_AF=0.4813;AFR_AF=0.3222;EUR_AF=0.4811;SAS_AF=0.4622;AA=G|||;VT=SNP
14	72516080	rs36739	C	G	100	PASS	AC=1151;AF=0.229832;AN=5008;NS=2504;DP=17279;EAS_AF=0.126;AMR_AF=0.3545;AFR_AF=0.152;EUR_AF=0.3221;SAS_AF=0.2587;AA=C|||;VT=SNP
14	72516102	rs36738	G	C	100	PASS	AC=1174;AF=0.234425;AN=5008;NS=2504;DP=17755;EAS_AF=0.126;AMR_AF=0.3559;AFR_AF=0.1687;EUR_AF=0.3221;SAS_AF=0.2587;AA=G|||;VT=SNP
14	72517401	rs36737	C	G	100	PASS	AC=1844;AF=0.368211;AN=5008;NS=2504;DP=19376;EAS_AF=0.1746;AMR_AF=0.4798;AFR_AF=0.3222;EUR_AF=0.4811;SAS_AF=0.4346;AA=G|||;VT=SNP
14	72517467	rs76335325	A	G	100	PASS	AC=556;AF=0.111022;AN=5008;NS=2504;DP=19008;EAS_AF=0.0556;AMR_AF=0.1182;AFR_AF=0.0651;EUR_AF=0.159;SAS_AF=0.1759;AA=A|||;VT=SNP
14	72517533	rs75588857	G	A	100	PASS	AC=260;AF=0.0519169;AN=5008;NS=2504;DP=18882;EAS_AF=0.0109;AMR_AF=0.085;AFR_AF=0.0575;EUR_AF=0.0586;SAS_AF=0.0562;AA=g|||;VT=SNP
14	72517816	rs39716	T	C	100	PASS	AC=260;AF=0.0519169;AN=5008;NS=2504;DP=19087;EAS_AF=0.0327;AMR_AF=0.0461;AFR_AF=0.0038;EUR_AF=0.1103;SAS_AF=0.0808;AA=T|||;VT=SNP
14	72518322	rs36736	C	T	100	PASS	AC=1140;AF=0.227636;AN=5008;NS=2504;DP=15643;EAS_AF=0.1141;AMR_AF=0.353;AFR_AF=0.152;EUR_AF=0.3221;SAS_AF=0.2607;AA=C|||;VT=SNP
14	72518748	rs77263458	C	T	100	PASS	AC=559;AF=0.111621;AN=5008;NS=2504;DP=18073;EAS_AF=0.0546;AMR_AF=0.1196;AFR_AF=0.0688;EUR_AF=0.159;SAS_AF=0.1738;AA=C|||;VT=SNP
14	72518847	rs36735	A	G	100	PASS	AC=1153;AF=0.230232;AN=5008;NS=2504;DP=18803;EAS_AF=0.1319;AMR_AF=0.353;AFR_AF=0.152;EUR_AF=0.3221;SAS_AF=0.2556;AA=A|||;VT=SNP
14	72519459	rs10220686	G	T	100	PASS	AC=3206;AF=0.640176;AN=5008;NS=2504;DP=14375;EAS_AF=0.8323;AMR_AF=0.5202;AFR_AF=0.7057;EUR_AF=0.5189;SAS_AF=0.5634;AA=G|||;VT=SNP
14	72519930	rs8021501	A	G	100	PASS	AC=4746;AF=0.947684;AN=5008;NS=2504;DP=10408;EAS_AF=0.9673;AMR_AF=0.9539;AFR_AF=0.9939;EUR_AF=0.8887;SAS_AF=0.9213;AA=G|||;VT=SNP
14	72520270	rs78752617	C	G	100	PASS	AC=560;AF=0.111821;AN=5008;NS=2504;DP=17490;EAS_AF=0.0546;AMR_AF=0.1196;AFR_AF=0.0696;EUR_AF=0.159;SAS_AF=0.1738;AA=C|||;VT=SNP
14	72520587	rs2067021	A	C	100	PASS	AC=3855;AF=0.769768;AN=5008;NS=2504;DP=18079;EAS_AF=0.8909;AMR_AF=0.6571;AFR_AF=0.8472;EUR_AF=0.6799;SAS_AF=0.7127;AA=A|||;VT=SNP
14	72520697	rs41366648	C	T	100	PASS	AC=558;AF=0.111422;AN=5008;NS=2504;DP=19311;EAS_AF=0.0546;AMR_AF=0.1196;AFR_AF=0.0696;EUR_AF=0.159;SAS_AF=0.1718;AA=A|||;VT=SNP
14	72520843	rs78814576	C	G	100	PASS	AC=552;AF=0.110224;AN=5008;NS=2504;DP=18890;EAS_AF=0.0546;AMR_AF=0.1182;AFR_AF=0.0651;EUR_AF=0.159;SAS_AF=0.1728;AA=C|||;VT=SNP
14	72521033	rs12896291	A	T	100	PASS	AC=408;AF=0.0814696;AN=5008;NS=2504;DP=18518;EAS_AF=0.004;AMR_AF=0.1066;AFR_AF=0.0121;EUR_AF=0.1958;SAS_AF=0.1196;AA=A|||;VT=SNP
14	72521127	rs2072245	T	C	100	PASS	AC=2856;AF=0.570288;AN=5008;NS=2504;DP=18842;EAS_AF=0.8254;AMR_AF=0.4424;AFR_AF=0.5809;EUR_AF=0.4602;SAS_AF=0.4969;AA=T|||;VT=SNP
14	72521421	rs2072244	C	T	100	PASS	AC=3147;AF=0.628395;AN=5008;NS=2504;DP=20384;EAS_AF=0.8264;AMR_AF=0.5303;AFR_AF=0.677;EUR_AF=0.5209;SAS_AF=0.5389;AA=C|||;VT=SNP
14	72521540	rs77526645	C	A	100	PASS	AC=560;AF=0.111821;AN=5008;NS=2504;DP=20285;EAS_AF=0.0546;AMR_AF=0.1196;AFR_AF=0.0696;EUR_AF=0.159;SAS_AF=0.1738;AA=C|||;VT=SNP
14	72521934	rs11158939	T	C	100	PASS	AC=3844;AF=0.767572;AN=5008;NS=2504;DP=18283;EAS_AF=0.8968;AMR_AF=0.6585;AFR_AF=0.8328;EUR_AF=0.6799;SAS_AF=0.7137;AA=C|||;VT=SNP
14	72522542	rs11158940	C	G	100	PASS	AC=577;AF=0.115216;AN=5008;NS=2504;DP=16903;EAS_AF=0.0556;AMR_AF=0.1225;AFR_AF=0.0794;EUR_AF=0.159;SAS_AF=0.1748;AA=C|||;VT=SNP
14	72522793	rs72737845	G	C	100	PASS	AC=398;AF=0.0794728;AN=5008;NS=2504;DP=17695;EAS_AF=0.004;AMR_AF=0.098;AFR_AF=0.0106;EUR_AF=0.1938;SAS_AF=0.1196;AA=G|||;VT=SNP
14	72523991	rs2190635	A	G	100	PASS	AC=1524;AF=0.304313;AN=5008;NS=2504;DP=15284;EAS_AF=0.1746;AMR_AF=0.3429;AFR_AF=0.3359;EUR_AF=0.2674;SAS_AF=0.4059;AA=A|||;VT=SNP
14	72525805	rs111920927	C	T	100	PASS	AC=297;AF=0.0593051;AN=5008;NS=2504;DP=16918;EAS_AF=0.0546;AMR_AF=0.0317;AFR_AF=0.0499;EUR_AF=0.0129;SAS_AF=0.1442;AA=C|||;VT=SNP
14	72525987	rs66562860	C	T	100	PASS	AC=1728;AF=0.345048;AN=5008;NS=2504;DP=22463;EAS_AF=0.1567;AMR_AF=0.3631;AFR_AF=0.4501;EUR_AF=0.2913;SAS_AF=0.4397;AA=T|||;VT=SNP
14	72526081	rs34834873	C	G	100	PASS	AC=1498;AF=0.299121;AN=5008;NS=2504;DP=22517;EAS_AF=0.1478;AMR_AF=0.3329;AFR_AF=0.3434;EUR_AF=0.2664;SAS_AF=0.4049;AA=G|||;VT=SNP
14	72526170	rs55719502	C	T	100	PASS	AC=1483;AF=0.296126;AN=5008;NS=2504;DP=22071;EAS_AF=0.1478;AMR_AF=0.3343;AFR_AF=0.3275;EUR_AF=0.2674;SAS_AF=0.409;AA=c|||;VT=SNP
14	72526650	rs4902982	T	C	100	PASS	AC=3524;AF=0.703674;AN=5008;NS=2504;DP=21664;EAS_AF=0.8552;AMR_AF=0.6556;AFR_AF=0.6982;EUR_AF=0.7048;SAS_AF=0.5879;AA=T|||;VT=SNP
14	72527209	rs7153656	C	T	100	PASS	AC=3470;AF=0.692891;AN=5008;NS=2504;DP=15503;EAS_AF=0.8542;AMR_AF=0.6556;AFR_AF=0.6573;EUR_AF=0.7068;SAS_AF=0.5869;AA=T|||;VT=SNP
14	72527482	rs7154201	C	T	100	PASS	AC=3454;AF=0.689696;AN=5008;NS=2504;DP=18786;EAS_AF=0.8542;AMR_AF=0.6556;AFR_AF=0.6437;EUR_AF=0.7058;SAS_AF=0.59;AA=c|||;VT=SNP
14	72527685	rs7154426	A	C	100	PASS	AC=3452;AF=0.689297;AN=5008;NS=2504;DP=19332;EAS_AF=0.8542;AMR_AF=0.6542;AFR_AF=0.6437;EUR_AF=0.7058;SAS_AF=0.589;AA=A|||;VT=SNP
14	72528028	rs10139377	A	G	100	PASS	AC=3474;AF=0.69369;AN=5008;NS=2504;DP=21207;EAS_AF=0.8542;AMR_AF=0.6556;AFR_AF=0.6589;EUR_AF=0.7068;SAS_AF=0.589;AA=G|||;VT=SNP
14	72528415	rs8022990	T	C	100	PASS	AC=3480;AF=0.694888;AN=5008;NS=2504;DP=18308;EAS_AF=0.8542;AMR_AF=0.6556;AFR_AF=0.6619;EUR_AF=0.7068;SAS_AF=0.591;AA=C|||;VT=SNP
14	72528781	rs2215017	G	A	100	PASS	AC=1048;AF=0.209265;AN=5008;NS=2504;DP=21924;EAS_AF=0.0933;AMR_AF=0.2968;AFR_AF=0.1793;EUR_AF=0.2535;SAS_AF=0.2618;AA=G|||;VT=SNP
14	72528993	rs6574041	A	G	100	PASS	AC=3175;AF=0.633986;AN=5008;NS=2504;DP=22027;EAS_AF=0.8452;AMR_AF=0.6138;AFR_AF=0.5045;EUR_AF=0.6819;SAS_AF=0.5562;AA=A|||;VT=SNP
14	72529513	rs76574492	A	G	100	PASS	AC=159;AF=0.0317492;AN=5008;NS=2504;DP=20824;EAS_AF=0.0327;AMR_AF=0.0159;AFR_AF=0.0015;EUR_AF=0.0457;SAS_AF=0.0685;AA=A|||;VT=SNP
14	72530873	rs7140795	A	G	100	PASS	AC=3461;AF=0.691094;AN=5008;NS=2504;DP=19093;EAS_AF=0.8542;AMR_AF=0.6499;AFR_AF=0.6596;EUR_AF=0.7068;SAS_AF=0.5787;AA=G|||;VT=SNP
14	72531534	rs4902983	T	C	100	PASS	AC=3461;AF=0.691094;AN=5008;NS=2504;DP=20639;EAS_AF=0.8542;AMR_AF=0.6571;AFR_AF=0.6452;EUR_AF=0.7087;SAS_AF=0.591;AA=T|||;VT=SNP
14	72532009	rs7151767	G	C	100	PASS	AC=3439;AF=0.686701;AN=5008;NS=2504;DP=8198;EAS_AF=0.8482;AMR_AF=0.6412;AFR_AF=0.6445;EUR_AF=0.7048;SAS_AF=0.591;AA=G|||;VT=SNP
14	72533079	rs11158941	T	C	100	PASS	AC=3447;AF=0.688299;AN=5008;NS=2504;DP=15203;EAS_AF=0.8562;AMR_AF=0.6354;AFR_AF=0.646;EUR_AF=0.7068;SAS_AF=0.591;AA=T|||;VT=SNP
14	72533868	rs8020742	A	T	100	PASS	AC=3167;AF=0.632388;AN=5008;NS=2504;DP=21328;EAS_AF=0.8472;AMR_AF=0.6009;AFR_AF=0.503;EUR_AF=0.6829;SAS_AF=0.5562;AA=A|||;VT=SNP
14	72534103	rs6574042	A	G	100	PASS	AC=4672;AF=0.932907;AN=5008;NS=2504;DP=18262;EAS_AF=0.9484;AMR_AF=0.9568;AFR_AF=0.9493;EUR_AF=0.9602;SAS_AF=0.8497;AA=G|||;VT=SNP
14	72534188	rs8005058	A	G	100	PASS	AC=3169;AF=0.632788;AN=5008;NS=2504;DP=16867;EAS_AF=0.8472;AMR_AF=0.6009;AFR_AF=0.5053;EUR_AF=0.6829;SAS_AF=0.5552;AA=A|||;VT=SNP
14	72536814	rs10148958	A	G	100	PASS	AC=4665;AF=0.93151;AN=5008;NS=2504;DP=19297;EAS_AF=0.9474;AMR_AF=0.9568;AFR_AF=0.9486;EUR_AF=0.9583;SAS_AF=0.8466;AA=G|||;VT=SNP
14	72536905	rs10138290	T	C	100	PASS	AC=3547;AF=0.708267;AN=5008;NS=2504;DP=17765;EAS_AF=0.8333;AMR_AF=0.6455;AFR_AF=0.7337;EUR_AF=0.7087;SAS_AF=0.589;AA=T|||;VT=SNP
14	72537202	rs10151568	A	G	100	PASS	AC=3542;AF=0.707268;AN=5008;NS=2504;DP=21644;EAS_AF=0.8313;AMR_AF=0.6455;AFR_AF=0.7337;EUR_AF=0.7058;SAS_AF=0.589;AA=A|||;VT=SNP
14	72537332	rs10151673	A	G	100	PASS	AC=3545;AF=0.707867;AN=5008;NS=2504;DP=18078;EAS_AF=0.8294;AMR_AF=0.6455;AFR_AF=0.7352;EUR_AF=0.7087;SAS_AF=0.589;AA=a|||;VT=SNP
14	72538193	rs2332712	A	G	100	PASS	AC=3501;AF=0.699081;AN=5008;NS=2504;DP=18070;EAS_AF=0.8333;AMR_AF=0.6383;AFR_AF=0.7027;EUR_AF=0.7087;SAS_AF=0.589;AA=A|||;VT=SNP
14	72538769	rs72737858	C	T	100	PASS	AC=1108;AF=0.221246;AN=5008;NS=2504;DP=18845;EAS_AF=0.1151;AMR_AF=0.3156;AFR_AF=0.2012;EUR_AF=0.2525;SAS_AF=0.2587;AA=C|||;VT=SNP
14	72540238	rs7147061	G	T	100	PASS	AC=3378;AF=0.674521;AN=5008;NS=2504;DP=16917;EAS_AF=0.8204;AMR_AF=0.6282;AFR_AF=0.6377;EUR_AF=0.7048;SAS_AF=0.5757;AA=G|||;VT=SNP
14	72541385	rs1859911	A	G	100	PASS	AC=3406;AF=0.680112;AN=5008;NS=2504;DP=19161;EAS_AF=0.8333;AMR_AF=0.6297;AFR_AF=0.6377;EUR_AF=0.7058;SAS_AF=0.589;AA=A|||;VT=SNP
14	72542119	rs10467822	T	C	100	PASS	AC=3443;AF=0.6875;AN=5008;NS=2504;DP=18427;EAS_AF=0.8333;AMR_AF=0.6412;AFR_AF=0.6566;EUR_AF=0.7078;SAS_AF=0.591;AA=C|||;VT=SNP
14	72542351	rs77497321	G	A	100	PASS	AC=763;AF=0.152356;AN=5008;NS=2504;DP=19579;EAS_AF=0.0823;AMR_AF=0.2594;AFR_AF=0.1036;EUR_AF=0.172;SAS_AF=0.1943;AA=G|||;VT=SNP
14	72542738	rs11158942	A	G	100	PASS	AC=3427;AF=0.684305;AN=5008;NS=2504;DP=20319;EAS_AF=0.8333;AMR_AF=0.6398;AFR_AF=0.6573;EUR_AF=0.7078;SAS_AF=0.5746;AA=G|||;VT=SNP
14	72542791	rs11158943	C	A	100	PASS	AC=3399;AF=0.678714;AN=5008;NS=2504;DP=21016;EAS_AF=0.8333;AMR_AF=0.6383;AFR_AF=0.6369;EUR_AF=0.7078;SAS_AF=0.5746;AA=C|||;VT=SNP
14	72542890	rs11629175	C	T	100	PASS	AC=723;AF=0.144369;AN=5008;NS=2504;DP=18260;EAS_AF=0.0298;AMR_AF=0.1816;AFR_AF=0.0136;EUR_AF=0.3111;SAS_AF=0.2413;AA=C|||;VT=SNP
14	72544129	rs7149654	G	C	100	PASS	AC=3417;AF=0.682308;AN=5008;NS=2504;DP=17120;EAS_AF=0.8333;AMR_AF=0.6369;AFR_AF=0.6551;EUR_AF=0.7058;SAS_AF=0.5716;AA=C|||;VT=SNP
14	72544181	rs7149363	A	G	100	PASS	AC=3153;AF=0.629593;AN=5008;NS=2504;DP=17457;EAS_AF=0.8244;AMR_AF=0.6081;AFR_AF=0.5174;EUR_AF=0.6819;SAS_AF=0.5419;AA=A|||;VT=SNP
14	72544517	rs2283421	C	T	100	PASS	AC=3380;AF=0.67492;AN=5008;NS=2504;DP=18153;EAS_AF=0.8333;AMR_AF=0.6268;AFR_AF=0.6346;EUR_AF=0.7028;SAS_AF=0.5716;AA=C|||;VT=SNP
14	72544792	rs2283420	C	T	100	PASS	AC=3383;AF=0.675519;AN=5008;NS=2504;DP=17185;EAS_AF=0.8333;AMR_AF=0.6268;AFR_AF=0.6369;EUR_AF=0.7028;SAS_AF=0.5716;AA=T|||;VT=SNP
14	72548704	rs56823365	T	G	100	PASS	AC=357;AF=0.0712859;AN=5008;NS=2504;DP=15505;EAS_AF=0.0337;AMR_AF=0.0562;AFR_AF=0.1021;EUR_AF=0.0805;SAS_AF=0.0695;AA=T|||;VT=SNP
14	72548916	rs60105257	A	G	100	PASS	AC=814;AF=0.16254;AN=5008;NS=2504;DP=15856;EAS_AF=0.0933;AMR_AF=0.2709;AFR_AF=0.1142;EUR_AF=0.1769;SAS_AF=0.2076;AA=A|||;VT=SNP
14	72548922	rs56027785	A	T	100	PASS	AC=822;AF=0.164137;AN=5008;NS=2504;DP=15984;EAS_AF=0.0813;AMR_AF=0.2752;AFR_AF=0.1271;EUR_AF=0.1769;SAS_AF=0.2076;AA=A|||;VT=SNP
14	72549819	rs6574044	G	A	100	PASS	AC=4953;AF=0.989018;AN=5008;NS=2504;DP=20267;EAS_AF=0.998;AMR_AF=0.9798;AFR_AF=0.9992;EUR_AF=0.9662;SAS_AF=0.9959;AA=A|||;VT=SNP
14	72550927	rs4902984	T	C	100	PASS	AC=4679;AF=0.934305;AN=5008;NS=2504;DP=20606;EAS_AF=0.9504;AMR_AF=0.9582;AFR_AF=0.9523;EUR_AF=0.9602;SAS_AF=0.8497;AA=T|||;VT=SNP
14	72550973	rs72737865	G	A	100	PASS	AC=330;AF=0.0658946;AN=5008;NS=2504;DP=19945;EAS_AF=0.0327;AMR_AF=0.0533;AFR_AF=0.0847;EUR_AF=0.0795;SAS_AF=0.0695;AA=G|||;VT=SNP
14	72551906	rs77661551	G	C	100	PASS	AC=244;AF=0.048722;AN=5008;NS=2504;DP=22276;EAS_AF=0.0089;AMR_AF=0.0274;AFR_AF=0.1218;EUR_AF=0.0229;SAS_AF=0.0327;AA=G|||;VT=SNP
14	72552726	rs2332752	G	C	100	PASS	AC=4426;AF=0.883786;AN=5008;NS=2504;DP=18854;EAS_AF=0.8899;AMR_AF=0.951;AFR_AF=0.8623;EUR_AF=0.9245;SAS_AF=0.817;AA=C|||;VT=SNP
14	72552752	rs17179470	G	T	100	PASS	AC=341;AF=0.0680911;AN=5008;NS=2504;DP=19841;EAS_AF=0.0397;AMR_AF=0.111;AFR_AF=0.0703;EUR_AF=0.0527;SAS_AF=0.0798;AA=G|||;VT=SNP
14	72552929	rs12883161	A	G	100	PASS	AC=1424;AF=0.284345;AN=5008;NS=2504;DP=19403;EAS_AF=0.1984;AMR_AF=0.2983;AFR_AF=0.152;EUR_AF=0.4543;SAS_AF=0.3671;AA=G|||;VT=SNP
14	72553266	rs17179483	A	G	100	PASS	AC=215;AF=0.0429313;AN=5008;NS=2504;DP=20836;EAS_AF=0.0456;AMR_AF=0.0418;AFR_AF=0.0363;EUR_AF=0.0586;SAS_AF=0.0337;AA=A|||;VT=SNP
14	72553387	rs11158944	A	C	100	PASS	AC=730;AF=0.145767;AN=5008;NS=2504;DP=19880;EAS_AF=0.1796;AMR_AF=0.1484;AFR_AF=0.0915;EUR_AF=0.1918;SAS_AF=0.135;AA=A|||;VT=SNP
14	72553421	rs11158945	C	T	100	PASS	AC=727;AF=0.145168;AN=5008;NS=2504;DP=20335;EAS_AF=0.1786;AMR_AF=0.1484;AFR_AF=0.0908;EUR_AF=0.1928;SAS_AF=0.1329;AA=C|||;VT=SNP
14	72553710	rs11158946	G	A	100	PASS	AC=763;AF=0.152356;AN=5008;NS=2504;DP=17240;EAS_AF=0.1766;AMR_AF=0.1527;AFR_AF=0.1127;EUR_AF=0.1918;SAS_AF=0.1401;AA=G|||;VT=SNP
14	72553985	rs72737869	T	C	100	PASS	AC=739;AF=0.147564;AN=5008;NS=2504;DP=14789;EAS_AF=0.1786;AMR_AF=0.1484;AFR_AF=0.0923;EUR_AF=0.1928;SAS_AF=0.1431;AA=C|||;VT=SNP
14	72554245	rs8018960	G	A	100	PASS	AC=1177;AF=0.235024;AN=5008;NS=2504;DP=17397;EAS_AF=0.2341;AMR_AF=0.3818;AFR_AF=0.0998;EUR_AF=0.2654;SAS_AF=0.2832;AA=A|||;VT=SNP
14	72554343	rs72719807	A	G	100	PASS	AC=705;AF=0.140775;AN=5008;NS=2504;DP=14541;EAS_AF=0.1786;AMR_AF=0.1484;AFR_AF=0.0688;EUR_AF=0.1928;SAS_AF=0.1401;AA=A|||;VT=SNP
14	72554453	rs17768636	A	G	100	PASS	AC=737;AF=0.147165;AN=5008;NS=2504;DP=16118;EAS_AF=0.1786;AMR_AF=0.1484;AFR_AF=0.0915;EUR_AF=0.1938;SAS_AF=0.1411;AA=G|||;VT=SNP
14	72554787	rs17106931	G	A	100	PASS	AC=847;AF=0.169129;AN=5008;NS=2504;DP=19113;EAS_AF=0.3482;AMR_AF=0.1297;AFR_AF=0.143;EUR_AF=0.1044;SAS_AF=0.1145;AA=G|||;VT=SNP
14	72555372	rs1029640	A	G	100	PASS	AC=1924;AF=0.384185;AN=5008;NS=2504;DP=14552;EAS_AF=0.2857;AMR_AF=0.4942;AFR_AF=0.1604;EUR_AF=0.5805;SAS_AF=0.5082;AA=A|||;VT=SNP
14	72555375	rs7141640	C	A	100	PASS	AC=1750;AF=0.349441;AN=5008;NS=2504;DP=14725;EAS_AF=0.4454;AMR_AF=0.3069;AFR_AF=0.5439;EUR_AF=0.173;SAS_AF=0.1994;AA=C|||;VT=SNP
14	72555514	rs12880758	T	G	100	PASS	AC=890;AF=0.177716;AN=5008;NS=2504;DP=17351;EAS_AF=0.1359;AMR_AF=0.2896;AFR_AF=0.0719;EUR_AF=0.2266;SAS_AF=0.2342;AA=T|||;VT=SNP
14	72555724	rs72719809	G	A	100	PASS	AC=346;AF=0.0690895;AN=5008;NS=2504;DP=21101;EAS_AF=0.0427;AMR_AF=0.1138;AFR_AF=0.0741;EUR_AF=0.0527;SAS_AF=0.0746;AA=G|||;VT=SNP
14	72555895	rs2158992	T	C	100	PASS	AC=4068;AF=0.8123;AN=5008;NS=2504;DP=21691;EAS_AF=0.8681;AMR_AF=0.8415;AFR_AF=0.7179;EUR_AF=0.8877;SAS_AF=0.7843;AA=T|||;VT=SNP
14	72556063	rs74960062	A	G	100	PASS	AC=411;AF=0.0820687;AN=5008;NS=2504;DP=21743;EAS_AF=0.1002;AMR_AF=0.1138;AFR_AF=0.0741;EUR_AF=0.0527;SAS_AF=0.0818;AA=A|||;VT=SNP
14	72556215	rs72719810	A	G	100	PASS	AC=412;AF=0.0822684;AN=5008;NS=2504;DP=20466;EAS_AF=0.1002;AMR_AF=0.1138;AFR_AF=0.0741;EUR_AF=0.0527;SAS_AF=0.0828;AA=A|||;VT=SNP
14	72557073	rs56340051	G	A	100	PASS	AC=731;AF=0.145966;AN=5008;NS=2504;DP=15590;EAS_AF=0.1577;AMR_AF=0.2219;AFR_AF=0.0613;EUR_AF=0.1938;SAS_AF=0.1452;AA=g|||;VT=SNP
14	72557124	rs11623402	G	T	100	PASS	AC=4183;AF=0.835264;AN=5008;NS=2504;DP=16388;EAS_AF=0.8165;AMR_AF=0.9395;AFR_AF=0.7685;EUR_AF=0.9215;SAS_AF=0.7822;AA=T|||;VT=SNP
14	72557371	rs7153677	A	G	100	PASS	AC=4183;AF=0.835264;AN=5008;NS=2504;DP=21070;EAS_AF=0.8165;AMR_AF=0.9395;AFR_AF=0.7685;EUR_AF=0.9215;SAS_AF=0.7822;AA=G|||;VT=SNP
14	72557495	rs7154337	G	A	100	PASS	AC=720;AF=0.14377;AN=5008;NS=2504;DP=17898;EAS_AF=0.1607;AMR_AF=0.1513;AFR_AF=0.0885;EUR_AF=0.1938;SAS_AF=0.1442;AA=G|||;VT=SNP
14	72557566	rs6574045	C	T	100	PASS	AC=4184;AF=0.835463;AN=5008;NS=2504;DP=17858;EAS_AF=0.8165;AMR_AF=0.9395;AFR_AF=0.7685;EUR_AF=0.9215;SAS_AF=0.7832;AA=T|||;VT=SNP
14	72557579	rs6574046	G	C	100	PASS	AC=4183;AF=0.835264;AN=5008;NS=2504;DP=17411;EAS_AF=0.8165;AMR_AF=0.9395;AFR_AF=0.7685;EUR_AF=0.9215;SAS_AF=0.7822;AA=C|||;VT=SNP
14	72557979	rs10139253	A	G	100	PASS	AC=4183;AF=0.835264;AN=5008;NS=2504;DP=20516;EAS_AF=0.8165;AMR_AF=0.9395;AFR_AF=0.7685;EUR_AF=0.9215;SAS_AF=0.7822;AA=G|||;VT=SNP
14	72558003	rs8021154	G	A	100	PASS	AC=4183;AF=0.835264;AN=5008;NS=2504;DP=20583;EAS_AF=0.8165;AMR_AF=0.9395;AFR_AF=0.7685;EUR_AF=0.9215;SAS_AF=0.7822;AA=G|||;VT=SNP
14	72558029	rs10139520	G	A	100	PASS	AC=1312;AF=0.261981;AN=5008;NS=2504;DP=20370;EAS_AF=0.3681;AMR_AF=0.1859;AFR_AF=0.416;EUR_AF=0.1302;SAS_AF=0.1339;AA=G|||;VT=SNP
14	72558131	rs10139390	A	G	100	PASS	AC=4186;AF=0.835863;AN=5008;NS=2504;DP=18801;EAS_AF=0.8185;AMR_AF=0.9395;AFR_AF=0.7693;EUR_AF=0.9215;SAS_AF=0.7822;AA=G|||;VT=SNP
14	72558391	rs12897719	T	C	100	PASS	AC=855;AF=0.170727;AN=5008;NS=2504;DP=19571;EAS_AF=0.126;AMR_AF=0.2795;AFR_AF=0.0703;EUR_AF=0.2256;SAS_AF=0.2188;AA=T|||;VT=SNP
14	72558518	rs8021620	A	G	100	PASS	AC=4183;AF=0.835264;AN=5008;NS=2504;DP=18797;EAS_AF=0.8165;AMR_AF=0.9395;AFR_AF=0.7685;EUR_AF=0.9215;SAS_AF=0.7822;AA=G|||;VT=SNP
14	72558657	rs8022256	G	A	100	PASS	AC=4473;AF=0.893171;AN=5008;NS=2504;DP=23496;EAS_AF=0.9107;AMR_AF=0.9697;AFR_AF=0.8192;EUR_AF=0.9642;SAS_AF=0.8476;AA=A|||;VT=SNP
14	72558765	rs12147493	G	A	100	PASS	AC=1315;AF=0.26258;AN=5008;NS=2504;DP=18209;EAS_AF=0.3661;AMR_AF=0.1873;AFR_AF=0.4183;EUR_AF=0.1312;SAS_AF=0.1339;AA=G|||;VT=SNP
14	72558847	rs2023377	A	G	100	PASS	AC=3152;AF=0.629393;AN=5008;NS=2504;DP=17778;EAS_AF=0.6845;AMR_AF=0.562;AFR_AF=0.649;EUR_AF=0.662;SAS_AF=0.5603;AA=A|||;VT=SNP
14	72558891	rs146524102	C	T	100	PASS	AC=252;AF=0.0503195;AN=5008;NS=2504;DP=16667;EAS_AF=0.0942;AMR_AF=0.0288;AFR_AF=0.0219;EUR_AF=0.0427;SAS_AF=0.0665;AA=C|||;VT=SNP
14	72558967	rs2023376	C	T	100	PASS	AC=1042;AF=0.208067;AN=5008;NS=2504;DP=19165;EAS_AF=0.1567;AMR_AF=0.2205;AFR_AF=0.0877;EUR_AF=0.337;SAS_AF=0.2822;AA=C|||;VT=SNP
14	72559108	rs2023375	A	T	100	PASS	AC=4181;AF=0.834864;AN=5008;NS=2504;DP=20328;EAS_AF=0.8165;AMR_AF=0.9395;AFR_AF=0.7678;EUR_AF=0.9215;SAS_AF=0.7812;AA=A|||;VT=SNP
14	72559191	rs2190634	C	T	100	PASS	AC=3166;AF=0.632188;AN=5008;NS=2504;DP=18828;EAS_AF=0.6994;AMR_AF=0.5605;AFR_AF=0.649;EUR_AF=0.662;SAS_AF=0.5603;AA=C|||;VT=SNP
14	72559355	rs140524995	C	T	100	PASS	AC=252;AF=0.0503195;AN=5008;NS=2504;DP=18677;EAS_AF=0.0942;AMR_AF=0.0288;AFR_AF=0.0219;EUR_AF=0.0427;SAS_AF=0.0665;AA=C|||;VT=SNP
14	72559588	rs8007826	G	A	100	PASS	AC=4182;AF=0.835064;AN=5008;NS=2504;DP=19854;EAS_AF=0.8165;AMR_AF=0.9395;AFR_AF=0.7685;EUR_AF=0.9215;SAS_AF=0.7812;AA=A|||;VT=SNP
14	72559646	rs8007421	A	G	100	PASS	AC=1325;AF=0.264577;AN=5008;NS=2504;DP=18779;EAS_AF=0.377;AMR_AF=0.1859;AFR_AF=0.4191;EUR_AF=0.1302;SAS_AF=0.1339;AA=A|||;VT=SNP
14	72559668	rs8008916	T	C	100	PASS	AC=4182;AF=0.835064;AN=5008;NS=2504;DP=18723;EAS_AF=0.8165;AMR_AF=0.9395;AFR_AF=0.7685;EUR_AF=0.9215;SAS_AF=0.7812;AA=T|||;VT=SNP
14	72559891	rs8008342	G	A	100	PASS	AC=4182;AF=0.835064;AN=5008;NS=2504;DP=21904;EAS_AF=0.8165;AMR_AF=0.9395;AFR_AF=0.7685;EUR_AF=0.9215;SAS_AF=0.7812;AA=A|||;VT=SNP
14	72560049	rs11158948	C	T	100	PASS	AC=1049;AF=0.209465;AN=5008;NS=2504;DP=18832;EAS_AF=0.1567;AMR_AF=0.2233;AFR_AF=0.0885;EUR_AF=0.339;SAS_AF=0.2843;AA=C|||;VT=SNP
14	72560385	rs4899426	G	A	100	PASS	AC=1814;AF=0.36222;AN=5008;NS=2504;DP=20403;EAS_AF=0.3145;AMR_AF=0.3646;AFR_AF=0.2315;EUR_AF=0.5199;SAS_AF=0.4243;AA=A|||;VT=SNP
14	72560539	rs2023494	C	T	100	PASS	AC=2977;AF=0.594449;AN=5008;NS=2504;DP=18247;EAS_AF=0.4494;AMR_AF=0.5418;AFR_AF=0.6997;EUR_AF=0.6759;SAS_AF=0.5552;AA=C|||;VT=SNP
14	72560726	rs112051778	G	A	100	PASS	AC=163;AF=0.0325479;AN=5008;NS=2504;DP=19896;EAS_AF=0.0456;AMR_AF=0.0274;AFR_AF=0.0023;EUR_AF=0.0527;SAS_AF=0.0429;AA=G|||;VT=SNP
14	72560882	rs2190633	C	T	100	PASS	AC=1004;AF=0.200479;AN=5008;NS=2504;DP=18506;EAS_AF=0.1012;AMR_AF=0.1527;AFR_AF=0.4145;EUR_AF=0.1213;SAS_AF=0.1288;AA=C|||;VT=SNP
14	72560950	rs2190632	T	C	100	PASS	AC=1315;AF=0.26258;AN=5008;NS=2504;DP=20024;EAS_AF=0.3681;AMR_AF=0.1859;AFR_AF=0.4168;EUR_AF=0.1302;SAS_AF=0.136;AA=T|||;VT=SNP
14	72561091	rs17179539	T	C	100	PASS	AC=807;AF=0.161142;AN=5008;NS=2504;DP=19000;EAS_AF=0.0278;AMR_AF=0.2003;AFR_AF=0.0159;EUR_AF=0.339;SAS_AF=0.2843;AA=T|||;VT=SNP
14	72561199	rs56220001	A	G	100	PASS	AC=783;AF=0.15635;AN=5008;NS=2504;DP=18090;EAS_AF=0.2887;AMR_AF=0.1542;AFR_AF=0.0461;EUR_AF=0.1809;SAS_AF=0.1452;AA=A|||;VT=SNP
14	72561249	rs10131981	A	G	100	PASS	AC=2188;AF=0.436901;AN=5008;NS=2504;DP=17431;EAS_AF=0.2589;AMR_AF=0.5216;AFR_AF=0.671;EUR_AF=0.3439;SAS_AF=0.3395;AA=A|||;VT=SNP
14	72561295	rs17107120	T	C	100	PASS	AC=686;AF=0.136981;AN=5008;NS=2504;DP=17909;EAS_AF=0.3681;AMR_AF=0.1167;AFR_AF=0.0129;EUR_AF=0.1034;SAS_AF=0.1155;AA=T|||;VT=SNP
14	72561308	rs2332753	T	C	100	PASS	AC=1798;AF=0.359026;AN=5008;NS=2504;DP=17958;EAS_AF=0.3175;AMR_AF=0.3948;AFR_AF=0.1437;EUR_AF=0.5686;SAS_AF=0.4519;AA=T|||;VT=SNP
14	72561999	rs2239264	G	A	100	PASS	AC=3391;AF=0.677117;AN=5008;NS=2504;DP=20975;EAS_AF=0.4375;AMR_AF=0.8084;AFR_AF=0.7209;EUR_AF=0.8091;SAS_AF=0.636;AA=A|||;VT=SNP
14	72562993	rs2283419	G	C	100	PASS	AC=1559;AF=0.311302;AN=5008;NS=2504;DP=17168;EAS_AF=0.2857;AMR_AF=0.4294;AFR_AF=0.1505;EUR_AF=0.4284;SAS_AF=0.3507;AA=G|||;VT=SNP
14	72563010	rs12894109	A	G	100	PASS	AC=1567;AF=0.312899;AN=5008;NS=2504;DP=19188;EAS_AF=0.2857;AMR_AF=0.4294;AFR_AF=0.1513;EUR_AF=0.4274;SAS_AF=0.3589;AA=A|||;VT=SNP
14	72563074	rs72719822	C	T	100	PASS	AC=309;AF=0.0617013;AN=5008;NS=2504;DP=20449;EAS_AF=0.0942;AMR_AF=0.0331;AFR_AF=0.0477;EUR_AF=0.0497;SAS_AF=0.0798;AA=T|||;VT=SNP
14	72563954	rs72719824	C	G	100	PASS	AC=293;AF=0.0585064;AN=5008;NS=2504;DP=20167;EAS_AF=0.0942;AMR_AF=0.0331;AFR_AF=0.028;EUR_AF=0.0497;SAS_AF=0.09;AA=C|||;VT=SNP
14	72564918	rs72719825	A	T	100	PASS	AC=284;AF=0.0567093;AN=5008;NS=2504;DP=17691;EAS_AF=0.0942;AMR_AF=0.0331;AFR_AF=0.028;EUR_AF=0.0497;SAS_AF=0.0808;AA=A|||;VT=SNP
14	72565482	rs1544488	T	C	100	PASS	AC=3264;AF=0.651757;AN=5008;NS=2504;DP=20667;EAS_AF=0.5575;AMR_AF=0.804;AFR_AF=0.4697;EUR_AF=0.827;SAS_AF=0.7065;AA=C|||;VT=SNP
14	72565656	rs2239263	G	A	100	PASS	AC=1024;AF=0.204473;AN=5008;NS=2504;DP=19195;EAS_AF=0.1567;AMR_AF=0.2363;AFR_AF=0.0961;EUR_AF=0.3231;SAS_AF=0.2556;AA=G|||;VT=SNP
14	72566900	rs2238263	T	C	100	PASS	AC=1018;AF=0.203275;AN=5008;NS=2504;DP=21251;EAS_AF=0.1647;AMR_AF=0.2421;AFR_AF=0.0613;EUR_AF=0.3231;SAS_AF=0.2843;AA=T|||;VT=SNP
14	72567142	rs2238262	G	A	100	PASS	AC=1013;AF=0.202276;AN=5008;NS=2504;DP=19510;EAS_AF=0.1637;AMR_AF=0.2421;AFR_AF=0.0764;EUR_AF=0.3231;SAS_AF=0.2597;AA=G|||;VT=SNP
14	72567844	rs8003328	G	A	100	PASS	AC=3709;AF=0.740615;AN=5008;NS=2504;DP=21454;EAS_AF=0.5466;AMR_AF=0.8458;AFR_AF=0.7716;EUR_AF=0.8459;SAS_AF=0.7157;AA=A|||;VT=SNP
14	72568560	rs3784052	A	T	100	PASS	AC=1570;AF=0.313498;AN=5008;NS=2504;DP=21043;EAS_AF=0.2837;AMR_AF=0.4265;AFR_AF=0.1694;EUR_AF=0.4304;SAS_AF=0.3384;AA=A|||;VT=SNP
14	72569627	rs4902986	T	C	100	PASS	AC=1305;AF=0.260583;AN=5008;NS=2504;DP=16682;EAS_AF=0.1756;AMR_AF=0.3444;AFR_AF=0.1838;EUR_AF=0.3618;SAS_AF=0.2883;AA=C|||;VT=SNP
14	72569993	rs2238261	T	A	100	PASS	AC=1586;AF=0.316693;AN=5008;NS=2504;DP=20436;EAS_AF=0.2847;AMR_AF=0.4251;AFR_AF=0.1619;EUR_AF=0.4394;SAS_AF=0.3558;AA=T|||;VT=SNP
14	72571323	rs76263126	A	C	100	PASS	AC=910;AF=0.181709;AN=5008;NS=2504;DP=18322;EAS_AF=0.0317;AMR_AF=0.2133;AFR_AF=0.0983;EUR_AF=0.3231;SAS_AF=0.2812;AA=A|||;VT=SNP
14	72571334	rs956947	A	C	100	PASS	AC=3713;AF=0.741414;AN=5008;NS=2504;DP=18187;EAS_AF=0.5595;AMR_AF=0.8372;AFR_AF=0.7821;EUR_AF=0.826;SAS_AF=0.7188;AA=C|||;VT=SNP
14	72572032	rs17179637	C	T	100	PASS	AC=227;AF=0.0453275;AN=5008;NS=2504;DP=19956;EAS_AF=0.1002;AMR_AF=0.0144;AFR_AF=0.0265;EUR_AF=0.0249;SAS_AF=0.0573;AA=C|||;VT=SNP
14	72572155	rs12895415	C	T	100	PASS	AC=1451;AF=0.289736;AN=5008;NS=2504;DP=18730;EAS_AF=0.2847;AMR_AF=0.4063;AFR_AF=0.1082;EUR_AF=0.4066;SAS_AF=0.3374;AA=C|||;VT=SNP
14	72573092	rs34132399	T	C	100	PASS	AC=309;AF=0.0617013;AN=5008;NS=2504;DP=19016;EAS_AF=0.003;AMR_AF=0.1326;AFR_AF=0.003;EUR_AF=0.1223;SAS_AF=0.089;AA=T|||;VT=SNP
14	72573676	rs72719830	G	A	100	PASS	AC=254;AF=0.0507188;AN=5008;NS=2504;DP=19996;EAS_AF=0.0337;AMR_AF=0.0663;AFR_AF=0.0061;EUR_AF=0.1074;SAS_AF=0.0593;AA=g|||;VT=SNP
14	72574402	rs35349038	A	G	100	PASS	AC=1450;AF=0.289537;AN=5008;NS=2504;DP=15059;EAS_AF=0.2847;AMR_AF=0.4164;AFR_AF=0.0703;EUR_AF=0.4165;SAS_AF=0.3701;AA=A|||;VT=SNP
14	72574531	rs7149780	A	G	100	PASS	AC=401;AF=0.0800719;AN=5008;NS=2504;DP=16176;EAS_AF=0.123;AMR_AF=0.085;AFR_AF=0.0265;EUR_AF=0.1183;SAS_AF=0.0654;AA=A|||;VT=SNP
14	72575244	rs75336292	G	A	100	PASS	AC=221;AF=0.0441294;AN=5008;NS=2504;DP=15578;EAS_AF=0.0893;AMR_AF=0.013;AFR_AF=0.034;EUR_AF=0.0209;SAS_AF=0.0573;AA=G|||;VT=SNP
14	72575290	rs12892488	A	G	100	PASS	AC=1600;AF=0.319489;AN=5008;NS=2504;DP=15837;EAS_AF=0.2827;AMR_AF=0.4294;AFR_AF=0.177;EUR_AF=0.4155;SAS_AF=0.3732;AA=A|||;VT=SNP
14	72575787	rs8019728	T	A	100	PASS	AC=2106;AF=0.420527;AN=5008;NS=2504;DP=16875;EAS_AF=0.495;AMR_AF=0.4841;AFR_AF=0.289;EUR_AF=0.4722;SAS_AF=0.4233;AA=T|||;VT=SNP
14	72575844	rs7156524	A	G	100	PASS	AC=474;AF=0.0946486;AN=5008;NS=2504;DP=17430;EAS_AF=0.13;AMR_AF=0.1009;AFR_AF=0.0129;EUR_AF=0.1223;SAS_AF=0.136;AA=A|||;VT=SNP
14	72576679	rs8003628	A	G	100	PASS	AC=397;AF=0.0792732;AN=5008;NS=2504;DP=21112;EAS_AF=0.122;AMR_AF=0.085;AFR_AF=0.0265;EUR_AF=0.1183;SAS_AF=0.0624;AA=A|||;VT=SNP
14	72576705	rs8004062	G	A	100	PASS	AC=2072;AF=0.413738;AN=5008;NS=2504;DP=21443;EAS_AF=0.369;AMR_AF=0.4784;AFR_AF=0.357;EUR_AF=0.4761;SAS_AF=0.4264;AA=A|||;VT=SNP
14	72577559	rs17179644	T	G	100	PASS	AC=818;AF=0.163339;AN=5008;NS=2504;DP=18963;EAS_AF=0.1776;AMR_AF=0.1888;AFR_AF=0.0121;EUR_AF=0.2475;SAS_AF=0.2485;AA=T|||;VT=SNP
14	72577584	rs17179664	A	G	100	PASS	AC=853;AF=0.170327;AN=5008;NS=2504;DP=18276;EAS_AF=0.0962;AMR_AF=0.1916;AFR_AF=0.2791;EUR_AF=0.1511;SAS_AF=0.1043;AA=G|||;VT=SNP
14	72578041	rs80022225	C	T	100	PASS	AC=463;AF=0.0924521;AN=5008;NS=2504;DP=21829;EAS_AF=0.126;AMR_AF=0.0965;AFR_AF=0.0106;EUR_AF=0.1213;SAS_AF=0.136;AA=C|||;VT=SNP
14	72578266	rs17768774	C	T	100	PASS	AC=197;AF=0.0393371;AN=5008;NS=2504;DP=22847;EAS_AF=0.0893;AMR_AF=0.013;AFR_AF=0.0159;EUR_AF=0.0209;SAS_AF=0.0573;AA=C|||;VT=SNP
14	72578651	rs7153007	C	T	100	PASS	AC=549;AF=0.109625;AN=5008;NS=2504;DP=20985;EAS_AF=0.2609;AMR_AF=0.1095;AFR_AF=0.0265;EUR_AF=0.1183;SAS_AF=0.0573;AA=C|||;VT=SNP
14	72578696	rs7153171	C	T	100	PASS	AC=549;AF=0.109625;AN=5008;NS=2504;DP=21059;EAS_AF=0.2609;AMR_AF=0.1081;AFR_AF=0.0272;EUR_AF=0.1183;SAS_AF=0.0573;AA=C|||;VT=SNP
14	72579936	rs2283418	G	C	100	PASS	AC=2448;AF=0.488818;AN=5008;NS=2504;DP=20249;EAS_AF=0.5119;AMR_AF=0.5576;AFR_AF=0.4175;EUR_AF=0.5527;SAS_AF=0.4468;AA=G|||;VT=SNP
14	72581575	rs2283417	A	G	100	PASS	AC=2303;AF=0.459864;AN=5008;NS=2504;DP=20742;EAS_AF=0.372;AMR_AF=0.5389;AFR_AF=0.4153;EUR_AF=0.5557;SAS_AF=0.456;AA=A|||;VT=SNP
14	72583333	rs12879713	A	G	100	PASS	AC=1458;AF=0.291134;AN=5008;NS=2504;DP=21884;EAS_AF=0.2778;AMR_AF=0.4121;AFR_AF=0.1142;EUR_AF=0.4046;SAS_AF=0.3415;AA=A|||;VT=SNP
14	72583427	rs12880020	C	T	100	PASS	AC=2362;AF=0.471645;AN=5008;NS=2504;DP=18603;EAS_AF=0.374;AMR_AF=0.598;AFR_AF=0.4387;EUR_AF=0.5547;SAS_AF=0.4417;AA=T|||;VT=SNP
14	72583802	rs12880679	C	T	100	PASS	AC=2309;AF=0.461062;AN=5008;NS=2504;DP=17754;EAS_AF=0.377;AMR_AF=0.5951;AFR_AF=0.3979;EUR_AF=0.5547;SAS_AF=0.4417;AA=T|||;VT=SNP
14	72583856	rs12881966	T	C	100	PASS	AC=2309;AF=0.461062;AN=5008;NS=2504;DP=17354;EAS_AF=0.376;AMR_AF=0.5951;AFR_AF=0.3986;EUR_AF=0.5547;SAS_AF=0.4417;AA=C|||;VT=SNP
14	72584568	rs8011117	A	G	100	PASS	AC=3695;AF=0.737819;AN=5008;NS=2504;DP=20046;EAS_AF=0.5595;AMR_AF=0.8314;AFR_AF=0.7837;EUR_AF=0.8211;SAS_AF=0.7076;AA=G|||;VT=SNP
14	72586560	rs981975	A	G	100	PASS	AC=2082;AF=0.415735;AN=5008;NS=2504;DP=21137;EAS_AF=0.4444;AMR_AF=0.5303;AFR_AF=0.2617;EUR_AF=0.5368;SAS_AF=0.3885;AA=A|||;VT=SNP
14	72587872	rs2190631	T	C	100	PASS	AC=3703;AF=0.739417;AN=5008;NS=2504;DP=20493;EAS_AF=0.5665;AMR_AF=0.8285;AFR_AF=0.7867;EUR_AF=0.8221;SAS_AF=0.7055;AA=C|||;VT=SNP
14	72589051	rs2238260	A	G	100	PASS	AC=2924;AF=0.583866;AN=5008;NS=2504;DP=18741;EAS_AF=0.3869;AMR_AF=0.6484;AFR_AF=0.7746;EUR_AF=0.5875;SAS_AF=0.4796;AA=G|||;VT=SNP
14	72589451	rs12590592	G	T	100	PASS	AC=2426;AF=0.484425;AN=5008;NS=2504;DP=14763;EAS_AF=0.3849;AMR_AF=0.6052;AFR_AF=0.4539;EUR_AF=0.5666;SAS_AF=0.4581;AA=T|||;VT=SNP
14	72590719	rs2190630	G	A	100	PASS	AC=1674;AF=0.334265;AN=5008;NS=2504;DP=18608;EAS_AF=0.2847;AMR_AF=0.4597;AFR_AF=0.1626;EUR_AF=0.4841;SAS_AF=0.3742;AA=A|||;VT=SNP
14	72591023	rs74968888	T	G	100	PASS	AC=311;AF=0.0621006;AN=5008;NS=2504;DP=17815;EAS_AF=0.0913;AMR_AF=0.0216;AFR_AF=0.0741;EUR_AF=0.0308;SAS_AF=0.0767;AA=T|||;VT=SNP
14	72591223	rs17107761	T	C	100	PASS	AC=364;AF=0.0726837;AN=5008;NS=2504;DP=15933;EAS_AF=0.0982;AMR_AF=0.0865;AFR_AF=0.0741;EUR_AF=0.0308;SAS_AF=0.0777;AA=C|||;VT=SNP
14	72591319	rs11158949	T	C	100	PASS	AC=2340;AF=0.467252;AN=5008;NS=2504;DP=16863;EAS_AF=0.3829;AMR_AF=0.5965;AFR_AF=0.4017;EUR_AF=0.5666;SAS_AF=0.4489;AA=C|||;VT=SNP
14	72591592	rs80287707	G	A	100	PASS	AC=308;AF=0.0615016;AN=5008;NS=2504;DP=16042;EAS_AF=0.0913;AMR_AF=0.0216;AFR_AF=0.0719;EUR_AF=0.0308;SAS_AF=0.0767;AA=A|||;VT=SNP
14	72591717	rs67722975	C	A	100	PASS	AC=2395;AF=0.478235;AN=5008;NS=2504;DP=18157;EAS_AF=0.3829;AMR_AF=0.6023;AFR_AF=0.4425;EUR_AF=0.5656;SAS_AF=0.4468;AA=A|||;VT=SNP
14	72591999	rs17107779	A	G	100	PASS	AC=364;AF=0.0726837;AN=5008;NS=2504;DP=19601;EAS_AF=0.0982;AMR_AF=0.0865;AFR_AF=0.0734;EUR_AF=0.0308;SAS_AF=0.0787;AA=G|||;VT=SNP
14	72592002	rs75015224	G	T	100	PASS	AC=241;AF=0.048123;AN=5008;NS=2504;DP=19613;EAS_AF=0.0913;AMR_AF=0.0173;AFR_AF=0.0234;EUR_AF=0.0308;SAS_AF=0.0767;AA=G|||;VT=SNP
14	72592377	rs2238259	G	A	100	PASS	AC=2401;AF=0.479433;AN=5008;NS=2504;DP=21507;EAS_AF=0.3839;AMR_AF=0.6037;AFR_AF=0.4402;EUR_AF=0.5676;SAS_AF=0.4519;AA=A|||;VT=SNP
14	72593170	rs72719835	T	G	100	PASS	AC=260;AF=0.0519169;AN=5008;NS=2504;DP=20696;EAS_AF=0.0317;AMR_AF=0.0648;AFR_AF=0.0061;EUR_AF=0.1113;SAS_AF=0.0644;AA=T|||;VT=SNP
14	72593563	rs7151047	T	C	100	PASS	AC=309;AF=0.0617013;AN=5008;NS=2504;DP=18249;EAS_AF=0.0913;AMR_AF=0.0216;AFR_AF=0.0741;EUR_AF=0.0308;SAS_AF=0.0746;AA=T|||;VT=SNP
14	72594757	rs4902987	A	G	100	PASS	AC=2397;AF=0.478634;AN=5008;NS=2504;DP=18015;EAS_AF=0.3839;AMR_AF=0.6037;AFR_AF=0.441;EUR_AF=0.5666;SAS_AF=0.4479;AA=G|||;VT=SNP
14	72594956	rs4902988	T	C	100	PASS	AC=1866;AF=0.372604;AN=5008;NS=2504;DP=18227;EAS_AF=0.2847;AMR_AF=0.5014;AFR_AF=0.2496;EUR_AF=0.5348;SAS_AF=0.3712;AA=T|||;VT=SNP
14	72595206	rs17179699	C	G	100	PASS	AC=249;AF=0.0497204;AN=5008;NS=2504;DP=19286;EAS_AF=0.0298;AMR_AF=0.0634;AFR_AF=0.0061;EUR_AF=0.1093;SAS_AF=0.0583;AA=C|||;VT=SNP
14	72595319	rs17107825	C	T	100	PASS	AC=2212;AF=0.441693;AN=5008;NS=2504;DP=20018;EAS_AF=0.375;AMR_AF=0.5317;AFR_AF=0.348;EUR_AF=0.5656;SAS_AF=0.4458;AA=C|||;VT=SNP
14	72595429	rs17179706	C	T	100	PASS	AC=1962;AF=0.391773;AN=5008;NS=2504;DP=19734;EAS_AF=0.2917;AMR_AF=0.5706;AFR_AF=0.2791;EUR_AF=0.5358;SAS_AF=0.3722;AA=T|||;VT=SNP
14	72595529	rs12434682	T	A	100	PASS	AC=1843;AF=0.368011;AN=5008;NS=2504;DP=18044;EAS_AF=0.2847;AMR_AF=0.5029;AFR_AF=0.2315;EUR_AF=0.5348;SAS_AF=0.3712;AA=T|||;VT=SNP
14	72595717	rs7140634	C	T	100	PASS	AC=3120;AF=0.623003;AN=5008;NS=2504;DP=20101;EAS_AF=0.5635;AMR_AF=0.7824;AFR_AF=0.4085;EUR_AF=0.8032;SAS_AF=0.6759;AA=N|||;VT=SNP
14	72595766	rs61293752	A	G	100	PASS	AC=374;AF=0.0746805;AN=5008;NS=2504;DP=18739;EAS_AF=0.0903;AMR_AF=0.0288;AFR_AF=0.1188;EUR_AF=0.0308;SAS_AF=0.0767;AA=A|||;VT=SNP
14	72595861	rs7141268	G	A	100	PASS	AC=3743;AF=0.747404;AN=5008;NS=2504;DP=17410;EAS_AF=0.5565;AMR_AF=0.8314;AFR_AF=0.8336;EUR_AF=0.8221;SAS_AF=0.6912;AA=A|||;VT=SNP
14	72595888	rs7142272	T	C	100	PASS	AC=2680;AF=0.535144;AN=5008;NS=2504;DP=17146;EAS_AF=0.4663;AMR_AF=0.6873;AFR_AF=0.2799;EUR_AF=0.7714;SAS_AF=0.6002;AA=T|||;VT=SNP
14	72596110	rs74060670	A	C	100	PASS	AC=372;AF=0.0742812;AN=5008;NS=2504;DP=21411;EAS_AF=0.0903;AMR_AF=0.0288;AFR_AF=0.1188;EUR_AF=0.0308;SAS_AF=0.0746;AA=A|||;VT=SNP
14	72596386	rs12883809	G	A	100	PASS	AC=1187;AF=0.237021;AN=5008;NS=2504;DP=19016;EAS_AF=0.255;AMR_AF=0.3357;AFR_AF=0.0983;EUR_AF=0.2952;SAS_AF=0.2761;AA=G|||;VT=SNP
14	72596454	rs2238258	G	A	100	PASS	AC=371;AF=0.0740815;AN=5008;NS=2504;DP=20410;EAS_AF=0.0903;AMR_AF=0.0288;AFR_AF=0.118;EUR_AF=0.0308;SAS_AF=0.0746;AA=G|||;VT=SNP
14	72597115	rs61994828	C	A	100	PASS	AC=591;AF=0.118011;AN=5008;NS=2504;DP=21166;EAS_AF=0.0258;AMR_AF=0.1556;AFR_AF=0.0121;EUR_AF=0.2316;SAS_AF=0.2127;AA=C|||;VT=SNP
14	72597951	rs2215015	C	T	100	PASS	AC=1305;AF=0.260583;AN=5008;NS=2504;DP=19829;EAS_AF=0.1647;AMR_AF=0.3646;AFR_AF=0.1649;EUR_AF=0.3638;SAS_AF=0.3088;AA=C|||;VT=SNP
14	72598079	rs74060672	G	T	100	PASS	AC=339;AF=0.0676917;AN=5008;NS=2504;DP=19213;EAS_AF=0.0913;AMR_AF=0.0274;AFR_AF=0.0923;EUR_AF=0.0308;SAS_AF=0.0767;AA=G|||;VT=SNP
14	72598339	rs2190628	A	G	100	PASS	AC=2012;AF=0.401757;AN=5008;NS=2504;DP=18218;EAS_AF=0.2599;AMR_AF=0.5115;AFR_AF=0.4259;EUR_AF=0.4453;SAS_AF=0.3926;AA=G|||;VT=SNP
14	72598611	rs2238257	A	G	100	PASS	AC=3343;AF=0.667532;AN=5008;NS=2504;DP=19265;EAS_AF=0.4385;AMR_AF=0.7349;AFR_AF=0.8033;EUR_AF=0.7038;SAS_AF=0.635;AA=G|||;VT=SNP
14	72600223	rs2238256	T	C	100	PASS	AC=2067;AF=0.41274;AN=5008;NS=2504;DP=21407;EAS_AF=0.2768;AMR_AF=0.3703;AFR_AF=0.6505;EUR_AF=0.338;SAS_AF=0.3384;AA=C|||;VT=SNP
14	72600349	rs74060673	G	A	100	PASS	AC=356;AF=0.0710863;AN=5008;NS=2504;DP=21979;EAS_AF=0.0913;AMR_AF=0.0274;AFR_AF=0.1059;EUR_AF=0.0308;SAS_AF=0.0757;AA=G|||;VT=SNP
14	72600952	rs11629255	A	G	100	PASS	AC=2078;AF=0.414936;AN=5008;NS=2504;DP=20858;EAS_AF=0.2758;AMR_AF=0.3732;AFR_AF=0.6702;EUR_AF=0.34;SAS_AF=0.32;AA=G|||;VT=SNP
14	72601090	rs17179734	A	G	100	PASS	AC=269;AF=0.0537141;AN=5008;NS=2504;DP=20439;EAS_AF=0.0913;AMR_AF=0.0187;AFR_AF=0.0431;EUR_AF=0.0308;SAS_AF=0.0777;AA=A|||;VT=SNP
14	72601350	rs57665257	G	C	100	PASS	AC=374;AF=0.0746805;AN=5008;NS=2504;DP=19889;EAS_AF=0.122;AMR_AF=0.0937;AFR_AF=0.0045;EUR_AF=0.1183;SAS_AF=0.0624;AA=G|||;VT=SNP
14	72601745	rs28410909	A	G	100	PASS	AC=1647;AF=0.328874;AN=5008;NS=2504;DP=20080;EAS_AF=0.1825;AMR_AF=0.3386;AFR_AF=0.5098;EUR_AF=0.3072;SAS_AF=0.2505;AA=G|||;VT=SNP
14	72601974	rs60637119	C	A	100	PASS	AC=353;AF=0.0704872;AN=5008;NS=2504;DP=17622;EAS_AF=0.0913;AMR_AF=0.0274;AFR_AF=0.1036;EUR_AF=0.0308;SAS_AF=0.0757;AA=C|||;VT=SNP
14	72602595	rs56118783	G	A	100	PASS	AC=252;AF=0.0503195;AN=5008;NS=2504;DP=18292;EAS_AF=0.0308;AMR_AF=0.0634;AFR_AF=0.0061;EUR_AF=0.1093;SAS_AF=0.0603;AA=G|||;VT=SNP
14	72602995	rs6574047	T	G	100	PASS	AC=1483;AF=0.296126;AN=5008;NS=2504;DP=19931;EAS_AF=0.1736;AMR_AF=0.2997;AFR_AF=0.4667;EUR_AF=0.2565;SAS_AF=0.2301;AA=G|||;VT=SNP
14	72603003	rs61994830	G	A	100	PASS	AC=762;AF=0.152157;AN=5008;NS=2504;DP=20176;EAS_AF=0.1716;AMR_AF=0.1801;AFR_AF=0.0121;EUR_AF=0.2346;SAS_AF=0.2168;AA=G|||;VT=SNP
14	72603173	rs61994831	G	A	100	PASS	AC=761;AF=0.151957;AN=5008;NS=2504;DP=21214;EAS_AF=0.1716;AMR_AF=0.1801;AFR_AF=0.0121;EUR_AF=0.2336;SAS_AF=0.2168;AA=G|||;VT=SNP
14	72604073	rs58069657	G	A	100	PASS	AC=1270;AF=0.253594;AN=5008;NS=2504;DP=19781;EAS_AF=0.0298;AMR_AF=0.2709;AFR_AF=0.4319;EUR_AF=0.2555;SAS_AF=0.229;AA=A|||;VT=SNP
14	72604125	rs72719848	C	T	100	PASS	AC=256;AF=0.0511182;AN=5008;NS=2504;DP=19127;EAS_AF=0.0327;AMR_AF=0.0634;AFR_AF=0.0061;EUR_AF=0.1093;SAS_AF=0.0624;AA=C|||;VT=SNP
14	72604504	rs8005312	T	A	100	PASS	AC=1154;AF=0.230431;AN=5008;NS=2504;DP=20342;EAS_AF=0.0268;AMR_AF=0.2017;AFR_AF=0.3835;EUR_AF=0.2555;SAS_AF=0.228;AA=T|||;VT=SNP
14	72604582	rs75160020	A	G	100	PASS	AC=215;AF=0.0429313;AN=5008;NS=2504;DP=18429;EAS_AF=0.0903;AMR_AF=0.0173;AFR_AF=0.0045;EUR_AF=0.0298;SAS_AF=0.0777;AA=A|||;VT=SNP
14	72607322	rs2283416	A	G	100	PASS	AC=1270;AF=0.253594;AN=5008;NS=2504;DP=21002;EAS_AF=0.1796;AMR_AF=0.2233;AFR_AF=0.3389;EUR_AF=0.2545;SAS_AF=0.2352;AA=A|||;VT=SNP
14	72608605	rs56407553	A	C	100	PASS	AC=270;AF=0.0539137;AN=5008;NS=2504;DP=19244;EAS_AF=0.0327;AMR_AF=0.0663;AFR_AF=0.0061;EUR_AF=0.1153;SAS_AF=0.0685;AA=A|||;VT=SNP
14	72608726	rs2877792	C	T	100	PASS	AC=1099;AF=0.219449;AN=5008;NS=2504;DP=18944;EAS_AF=0.0258;AMR_AF=0.1988;AFR_AF=0.3464;EUR_AF=0.2535;SAS_AF=0.227;AA=C|||;VT=SNP
14	72608745	rs12882085	C	G	100	PASS	AC=834;AF=0.166534;AN=5008;NS=2504;DP=17916;EAS_AF=0.1359;AMR_AF=0.2536;AFR_AF=0.0877;EUR_AF=0.1769;SAS_AF=0.2321;AA=C|||;VT=SNP
14	72610204	rs12882823	G	A	100	PASS	AC=912;AF=0.182109;AN=5008;NS=2504;DP=19718;EAS_AF=0.124;AMR_AF=0.2594;AFR_AF=0.1551;EUR_AF=0.1759;SAS_AF=0.2301;AA=G|||;VT=SNP
14	72610241	rs10132446	T	A	100	PASS	AC=918;AF=0.183307;AN=5008;NS=2504;DP=18984;EAS_AF=0.0933;AMR_AF=0.134;AFR_AF=0.4455;EUR_AF=0.0507;SAS_AF=0.093;AA=A|||;VT=SNP
14	72610919	rs2215016	T	C	100	PASS	AC=1244;AF=0.248403;AN=5008;NS=2504;DP=18099;EAS_AF=0.4087;AMR_AF=0.255;AFR_AF=0.1725;EUR_AF=0.2406;SAS_AF=0.1892;AA=T|||;VT=SNP
14	72611070	rs61994845	C	G	100	PASS	AC=613;AF=0.122404;AN=5008;NS=2504;DP=18587;EAS_AF=0.0317;AMR_AF=0.1311;AFR_AF=0.0136;EUR_AF=0.2316;SAS_AF=0.2444;AA=C|||;VT=SNP
14	72612109	rs113538213	A	G	100	PASS	AC=252;AF=0.0503195;AN=5008;NS=2504;DP=20894;EAS_AF=0.0962;AMR_AF=0.0274;AFR_AF=0.0227;EUR_AF=0.0318;SAS_AF=0.0757;AA=G|||;VT=SNP
14	72612575	rs7157995	C	G	100	PASS	AC=2335;AF=0.466254;AN=5008;NS=2504;DP=19801;EAS_AF=0.4058;AMR_AF=0.4409;AFR_AF=0.5121;EUR_AF=0.5199;SAS_AF=0.4294;AA=C|||;VT=SNP
14	72612770	rs79187009	C	T	100	PASS	AC=222;AF=0.0443291;AN=5008;NS=2504;DP=19101;EAS_AF=0.0962;AMR_AF=0.0187;AFR_AF=0.0045;EUR_AF=0.0318;SAS_AF=0.0757;AA=C|||;VT=SNP
14	72612981	rs10142058	T	G	100	PASS	AC=1546;AF=0.308706;AN=5008;NS=2504;DP=19918;EAS_AF=0.3462;AMR_AF=0.2824;AFR_AF=0.2837;EUR_AF=0.3479;SAS_AF=0.2822;AA=T|||;VT=SNP
14	72612993	rs2332802	C	G	100	PASS	AC=667;AF=0.133187;AN=5008;NS=2504;DP=20635;EAS_AF=0.1409;AMR_AF=0.2176;AFR_AF=0.0272;EUR_AF=0.1451;SAS_AF=0.1963;AA=C|||;VT=SNP
14	72613949	rs7143078	C	G	100	PASS	AC=2318;AF=0.462859;AN=5008;NS=2504;DP=14510;EAS_AF=0.4187;AMR_AF=0.4409;AFR_AF=0.503;EUR_AF=0.503;SAS_AF=0.4284;AA=C|||;VT=SNP
14	72614228	rs76678548	G	A	100	PASS	AC=255;AF=0.0509185;AN=5008;NS=2504;DP=18991;EAS_AF=0.0962;AMR_AF=0.0216;AFR_AF=0.0287;EUR_AF=0.0318;SAS_AF=0.0746;AA=G|||;VT=SNP
14	72614347	rs2332803	G	A	100	PASS	AC=3809;AF=0.760583;AN=5008;NS=2504;DP=19927;EAS_AF=0.5258;AMR_AF=0.8429;AFR_AF=0.8578;EUR_AF=0.839;SAS_AF=0.7321;AA=A|||;VT=SNP
14	72615027	rs7153442	A	T	100	PASS	AC=2347;AF=0.46865;AN=5008;NS=2504;DP=16992;EAS_AF=0.4583;AMR_AF=0.4352;AFR_AF=0.472;EUR_AF=0.5209;SAS_AF=0.4448;AA=A|||;VT=SNP
14	72615042	rs12890911	G	A	100	PASS	AC=655;AF=0.130791;AN=5008;NS=2504;DP=17699;EAS_AF=0.1399;AMR_AF=0.219;AFR_AF=0.0265;EUR_AF=0.1471;SAS_AF=0.183;AA=G|||;VT=SNP
14	72615390	rs12891614	G	T	100	PASS	AC=658;AF=0.13139;AN=5008;NS=2504;DP=19829;EAS_AF=0.1399;AMR_AF=0.2176;AFR_AF=0.0295;EUR_AF=0.1471;SAS_AF=0.183;AA=G|||;VT=SNP
14	72616283	rs2238255	T	C	100	PASS	AC=2432;AF=0.485623;AN=5008;NS=2504;DP=18004;EAS_AF=0.4603;AMR_AF=0.4467;AFR_AF=0.5129;EUR_AF=0.5249;SAS_AF=0.4622;AA=T|||;VT=SNP
14	72617166	rs79590475	A	G	100	PASS	AC=201;AF=0.0401358;AN=5008;NS=2504;DP=19892;EAS_AF=0.0764;AMR_AF=0.0187;AFR_AF=0.0045;EUR_AF=0.0318;SAS_AF=0.0746;AA=A|||;VT=SNP
14	72617380	rs12882756	G	A	100	PASS	AC=714;AF=0.142572;AN=5008;NS=2504;DP=19430;EAS_AF=0.1399;AMR_AF=0.2262;AFR_AF=0.0681;EUR_AF=0.1481;SAS_AF=0.181;AA=g|||;VT=SNP
14	72618286	rs4902989	C	T	100	PASS	AC=2430;AF=0.485224;AN=5008;NS=2504;DP=17462;EAS_AF=0.4653;AMR_AF=0.4467;AFR_AF=0.5113;EUR_AF=0.5249;SAS_AF=0.4571;AA=C|||;VT=SNP
14	72618288	rs72719851	C	G	100	PASS	AC=466;AF=0.0930511;AN=5008;NS=2504;DP=17453;EAS_AF=0.0327;AMR_AF=0.085;AFR_AF=0.1225;EUR_AF=0.1332;SAS_AF=0.0798;AA=C|||;VT=SNP
14	72618314	rs12888352	G	A	100	PASS	AC=1410;AF=0.28155;AN=5008;NS=2504;DP=17097;EAS_AF=0.251;AMR_AF=0.3314;AFR_AF=0.2148;EUR_AF=0.3131;SAS_AF=0.3354;AA=G|||;VT=SNP
14	72618432	rs4902990	A	G	100	PASS	AC=4403;AF=0.879193;AN=5008;NS=2504;DP=19990;EAS_AF=0.7262;AMR_AF=0.9323;AFR_AF=0.9637;EUR_AF=0.9443;SAS_AF=0.818;AA=G|||;VT=SNP
14	72619040	rs149689	G	A	100	PASS	AC=2392;AF=0.477636;AN=5008;NS=2504;DP=18818;EAS_AF=0.4732;AMR_AF=0.4452;AFR_AF=0.4788;EUR_AF=0.5249;SAS_AF=0.455;AA=G|||;VT=SNP
14	72619213	rs758544	T	A	100	PASS	AC=270;AF=0.0539137;AN=5008;NS=2504;DP=20681;EAS_AF=0.0327;AMR_AF=0.0634;AFR_AF=0.0061;EUR_AF=0.1093;SAS_AF=0.0767;AA=T|||;VT=SNP
14	72619214	rs758543	C	T	100	PASS	AC=742;AF=0.148163;AN=5008;NS=2504;DP=20675;EAS_AF=0.0685;AMR_AF=0.1599;AFR_AF=0.1891;EUR_AF=0.163;SAS_AF=0.1513;AA=C|||;VT=SNP
14	72619841	rs123242	C	G	100	PASS	AC=4403;AF=0.879193;AN=5008;NS=2504;DP=20241;EAS_AF=0.7262;AMR_AF=0.9323;AFR_AF=0.9644;EUR_AF=0.9423;SAS_AF=0.819;AA=G|||;VT=SNP
14	72619984	rs101655	A	G	100	PASS	AC=2421;AF=0.483427;AN=5008;NS=2504;DP=19225;EAS_AF=0.4722;AMR_AF=0.4452;AFR_AF=0.5113;EUR_AF=0.5229;SAS_AF=0.4438;AA=A|||;VT=SNP
14	72621637	rs149687	T	A	100	PASS	AC=2416;AF=0.482428;AN=5008;NS=2504;DP=20195;EAS_AF=0.4643;AMR_AF=0.4467;AFR_AF=0.5098;EUR_AF=0.5229;SAS_AF=0.4479;AA=T|||;VT=SNP
14	72622130	rs12880584	G	A	100	PASS	AC=671;AF=0.133986;AN=5008;NS=2504;DP=21412;EAS_AF=0.1399;AMR_AF=0.2277;AFR_AF=0.0348;EUR_AF=0.1481;SAS_AF=0.181;AA=G|||;VT=SNP
14	72622760	rs10142618	A	G	100	PASS	AC=684;AF=0.136581;AN=5008;NS=2504;DP=18736;EAS_AF=0.0615;AMR_AF=0.1671;AFR_AF=0.149;EUR_AF=0.165;SAS_AF=0.1462;AA=A|||;VT=SNP
14	72623246	rs149686	A	G	100	PASS	AC=4232;AF=0.845048;AN=5008;NS=2504;DP=18400;EAS_AF=0.7232;AMR_AF=0.8934;AFR_AF=0.8797;EUR_AF=0.9105;SAS_AF=0.8221;AA=G|||;VT=SNP
14	72623495	rs149685	A	C	100	PASS	AC=4248;AF=0.848243;AN=5008;NS=2504;DP=20177;EAS_AF=0.7202;AMR_AF=0.8963;AFR_AF=0.8949;EUR_AF=0.9115;SAS_AF=0.818;AA=C|||;VT=SNP
14	72623690	rs149684	T	C	100	PASS	AC=4249;AF=0.848442;AN=5008;NS=2504;DP=17501;EAS_AF=0.7183;AMR_AF=0.8963;AFR_AF=0.8956;EUR_AF=0.9115;SAS_AF=0.82;AA=C|||;VT=SNP
14	72623890	rs149683	G	A	100	PASS	AC=1612;AF=0.321885;AN=5008;NS=2504;DP=22198;EAS_AF=0.4157;AMR_AF=0.268;AFR_AF=0.2693;EUR_AF=0.3439;SAS_AF=0.3119;AA=g|||;VT=SNP
14	72624009	rs149682	G	T	100	PASS	AC=4247;AF=0.848043;AN=5008;NS=2504;DP=20022;EAS_AF=0.7173;AMR_AF=0.8963;AFR_AF=0.8949;EUR_AF=0.9115;SAS_AF=0.82;AA=G|||;VT=SNP
14	72624075	rs149681	C	A	100	PASS	AC=2967;AF=0.592452;AN=5008;NS=2504;DP=20093;EAS_AF=0.6528;AMR_AF=0.6153;AFR_AF=0.4236;EUR_AF=0.6829;SAS_AF=0.6493;AA=C|||;VT=SNP
14	72624335	rs149680	G	C	100	PASS	AC=2920;AF=0.583067;AN=5008;NS=2504;DP=18841;EAS_AF=0.6518;AMR_AF=0.5965;AFR_AF=0.4266;EUR_AF=0.6581;SAS_AF=0.637;AA=G|||;VT=SNP
14	72625861	rs149678	A	G	100	PASS	AC=4314;AF=0.861422;AN=5008;NS=2504;DP=22794;EAS_AF=0.7083;AMR_AF=0.9179;AFR_AF=0.938;EUR_AF=0.9185;SAS_AF=0.817;AA=A|||;VT=SNP
14	72626166	rs149677	C	T	100	PASS	AC=3938;AF=0.786342;AN=5008;NS=2504;DP=21843;EAS_AF=0.6498;AMR_AF=0.8602;AFR_AF=0.8336;EUR_AF=0.8559;SAS_AF=0.7393;AA=C|||;VT=SNP
14	72627622	rs149676	G	A	100	PASS	AC=1595;AF=0.31849;AN=5008;NS=2504;DP=21809;EAS_AF=0.4097;AMR_AF=0.2723;AFR_AF=0.2564;EUR_AF=0.3479;SAS_AF=0.3108;AA=G|||;VT=SNP
14	72627625	rs77246329	G	A	100	PASS	AC=188;AF=0.0375399;AN=5008;NS=2504;DP=21894;EAS_AF=0.0575;AMR_AF=0.0216;AFR_AF=0.0083;EUR_AF=0.0298;SAS_AF=0.0757;AA=G|||;VT=SNP
14	72627846	rs149675	A	G	100	PASS	AC=1609;AF=0.321286;AN=5008;NS=2504;DP=20651;EAS_AF=0.4127;AMR_AF=0.2752;AFR_AF=0.2557;EUR_AF=0.3479;SAS_AF=0.3211;AA=A|||;VT=SNP
14	72628108	rs4902992	G	A	100	PASS	AC=433;AF=0.0864617;AN=5008;NS=2504;DP=20122;EAS_AF=0.0595;AMR_AF=0.1282;AFR_AF=0.0129;EUR_AF=0.1352;SAS_AF=0.1339;AA=G|||;VT=SNP
14	72628421	rs17768877	A	C	100	PASS	AC=481;AF=0.0960463;AN=5008;NS=2504;DP=20207;EAS_AF=0.0337;AMR_AF=0.0994;AFR_AF=0.1051;EUR_AF=0.16;SAS_AF=0.0798;AA=A|||;VT=SNP
14	72628433	rs149674	C	T	100	PASS	AC=2729;AF=0.544928;AN=5008;NS=2504;DP=20537;EAS_AF=0.5833;AMR_AF=0.5836;AFR_AF=0.4228;EUR_AF=0.6272;SAS_AF=0.5583;AA=C|||;VT=SNP
14	72628507	rs17108326	A	G	100	PASS	AC=702;AF=0.140176;AN=5008;NS=2504;DP=21540;EAS_AF=0.0575;AMR_AF=0.1239;AFR_AF=0.2443;EUR_AF=0.1352;SAS_AF=0.1012;AA=A|||;VT=SNP
14	72628815	rs149673	T	C	100	PASS	AC=4338;AF=0.866214;AN=5008;NS=2504;DP=18868;EAS_AF=0.7083;AMR_AF=0.9193;AFR_AF=0.9569;EUR_AF=0.9185;SAS_AF=0.8149;AA=C|||;VT=SNP
14	72628882	rs17768883	T	A	100	PASS	AC=429;AF=0.0856629;AN=5008;NS=2504;DP=18605;EAS_AF=0.0308;AMR_AF=0.085;AFR_AF=0.0991;EUR_AF=0.1332;SAS_AF=0.0757;AA=T|||;VT=SNP
14	72629079	rs149672	A	G	100	PASS	AC=1602;AF=0.319888;AN=5008;NS=2504;DP=19074;EAS_AF=0.4127;AMR_AF=0.2752;AFR_AF=0.2534;EUR_AF=0.3499;SAS_AF=0.3149;AA=A|||;VT=SNP
14	72630012	rs17768889	A	G	100	PASS	AC=189;AF=0.0377396;AN=5008;NS=2504;DP=17083;EAS_AF=0.0575;AMR_AF=0.0202;AFR_AF=0.0083;EUR_AF=0.0318;SAS_AF=0.0757;AA=A|||;VT=SNP
14	72630810	rs12896782	A	G	100	PASS	AC=766;AF=0.152955;AN=5008;NS=2504;DP=19686;EAS_AF=0.1429;AMR_AF=0.232;AFR_AF=0.0877;EUR_AF=0.1461;SAS_AF=0.2025;AA=A|||;VT=SNP
14	72631606	rs149671	C	G	100	PASS	AC=482;AF=0.096246;AN=5008;NS=2504;DP=18422;EAS_AF=0.0675;AMR_AF=0.1484;AFR_AF=0.0076;EUR_AF=0.173;SAS_AF=0.1299;AA=C|||;VT=SNP
14	72631856	rs17179797	C	G	100	PASS	AC=253;AF=0.0505192;AN=5008;NS=2504;DP=20000;EAS_AF=0.0575;AMR_AF=0.0259;AFR_AF=0.0499;EUR_AF=0.0308;SAS_AF=0.0818;AA=C|||;VT=SNP
14	72632138	rs9323565	G	C	100	PASS	AC=1729;AF=0.345248;AN=5008;NS=2504;DP=21134;EAS_AF=0.4087;AMR_AF=0.3098;AFR_AF=0.298;EUR_AF=0.3857;SAS_AF=0.3272;AA=G|||;VT=SNP
14	72632217	rs149670	A	G	100	PASS	AC=3842;AF=0.767173;AN=5008;NS=2504;DP=21275;EAS_AF=0.6597;AMR_AF=0.8516;AFR_AF=0.7564;EUR_AF=0.8559;SAS_AF=0.7413;AA=G|||;VT=SNP
14	72632973	rs51073	T	G	100	PASS	AC=2279;AF=0.455072;AN=5008;NS=2504;DP=13997;EAS_AF=0.3056;AMR_AF=0.5519;AFR_AF=0.4607;EUR_AF=0.494;SAS_AF=0.4928;AA=T|||;VT=SNP
14	72633215	rs12892913	C	T	100	PASS	AC=669;AF=0.133586;AN=5008;NS=2504;DP=16415;EAS_AF=0.1419;AMR_AF=0.232;AFR_AF=0.0083;EUR_AF=0.1581;SAS_AF=0.1994;AA=C|||;VT=SNP
14	72633302	rs17179811	A	G	100	PASS	AC=198;AF=0.0395367;AN=5008;NS=2504;DP=17167;EAS_AF=0.0565;AMR_AF=0.0231;AFR_AF=0.0106;EUR_AF=0.0308;SAS_AF=0.0818;AA=A|||;VT=SNP
14	72634917	rs149669	G	T	100	PASS	AC=3828;AF=0.764377;AN=5008;NS=2504;DP=18748;EAS_AF=0.6508;AMR_AF=0.8516;AFR_AF=0.7534;EUR_AF=0.8559;SAS_AF=0.7403;AA=T|||;VT=SNP
14	72634969	rs8009180	G	A	100	PASS	AC=1484;AF=0.296326;AN=5008;NS=2504;DP=17154;EAS_AF=0.4018;AMR_AF=0.2637;AFR_AF=0.2186;EUR_AF=0.3151;SAS_AF=0.2965;AA=G|||;VT=SNP
14	72635166	rs12885156	T	C	100	PASS	AC=752;AF=0.15016;AN=5008;NS=2504;DP=17631;EAS_AF=0.1458;AMR_AF=0.2478;AFR_AF=0.0552;EUR_AF=0.162;SAS_AF=0.2014;AA=T|||;VT=SNP
14	72635189	rs113010344	C	T	100	PASS	AC=212;AF=0.0423323;AN=5008;NS=2504;DP=18191;EAS_AF=0.0565;AMR_AF=0.0245;AFR_AF=0.0212;EUR_AF=0.0308;SAS_AF=0.0808;AA=C|||;VT=SNP
14	72635437	rs149667	A	G	100	PASS	AC=3868;AF=0.772364;AN=5008;NS=2504;DP=14987;EAS_AF=0.6597;AMR_AF=0.853;AFR_AF=0.7678;EUR_AF=0.8569;SAS_AF=0.7505;AA=G|||;VT=SNP
14	72635688	rs149666	A	G	100	PASS	AC=3867;AF=0.772165;AN=5008;NS=2504;DP=17456;EAS_AF=0.6597;AMR_AF=0.853;AFR_AF=0.767;EUR_AF=0.8569;SAS_AF=0.7505;AA=G|||;VT=SNP
14	72636594	rs149665	A	C	100	PASS	AC=3026;AF=0.604233;AN=5008;NS=2504;DP=21936;EAS_AF=0.5337;AMR_AF=0.5634;AFR_AF=0.6392;EUR_AF=0.6998;SAS_AF=0.5603;AA=A|||;VT=SNP
14	72637916	rs149664	A	G	100	PASS	AC=3018;AF=0.602636;AN=5008;NS=2504;DP=20731;EAS_AF=0.5387;AMR_AF=0.562;AFR_AF=0.6309;EUR_AF=0.7008;SAS_AF=0.5583;AA=G|||;VT=SNP
14	72638048	rs2238253	G	A	100	PASS	AC=691;AF=0.137979;AN=5008;NS=2504;DP=21517;EAS_AF=0.1389;AMR_AF=0.2349;AFR_AF=0.031;EUR_AF=0.159;SAS_AF=0.1912;AA=G|||;VT=SNP
14	72638073	rs2238252	G	A	100	PASS	AC=913;AF=0.182308;AN=5008;NS=2504;DP=21814;EAS_AF=0.1468;AMR_AF=0.2968;AFR_AF=0.1596;EUR_AF=0.159;SAS_AF=0.1922;AA=G|||;VT=SNP
14	72638209	rs77945948	C	T	100	PASS	AC=264;AF=0.0527157;AN=5008;NS=2504;DP=21414;EAS_AF=0.0357;AMR_AF=0.0533;AFR_AF=0.0068;EUR_AF=0.1123;SAS_AF=0.0706;AA=C|||;VT=SNP
14	72639031	rs17179828	T	G	100	PASS	AC=268;AF=0.0535144;AN=5008;NS=2504;DP=19128;EAS_AF=0.0357;AMR_AF=0.0548;AFR_AF=0.0076;EUR_AF=0.1143;SAS_AF=0.0706;AA=T|||;VT=SNP
14	72639488	rs149663	T	C	100	PASS	AC=779;AF=0.155551;AN=5008;NS=2504;DP=20424;EAS_AF=0.0595;AMR_AF=0.1657;AFR_AF=0.2012;EUR_AF=0.1918;SAS_AF=0.1483;AA=T|||;VT=SNP
14	72639496	rs149662	C	T	100	PASS	AC=779;AF=0.155551;AN=5008;NS=2504;DP=20497;EAS_AF=0.0595;AMR_AF=0.1657;AFR_AF=0.2012;EUR_AF=0.1918;SAS_AF=0.1483;AA=C|||;VT=SNP
14	72639668	rs149661	G	A	100	PASS	AC=771;AF=0.153954;AN=5008;NS=2504;DP=19781;EAS_AF=0.0595;AMR_AF=0.1657;AFR_AF=0.2005;EUR_AF=0.1928;SAS_AF=0.1401;AA=G|||;VT=SNP
14	72639902	rs6574048	G	A	100	PASS	AC=213;AF=0.0425319;AN=5008;NS=2504;DP=19399;EAS_AF=0.0556;AMR_AF=0.0245;AFR_AF=0.0212;EUR_AF=0.0328;SAS_AF=0.0808;AA=G|||;VT=SNP
14	72640190	rs149660	A	G	100	PASS	AC=3829;AF=0.764577;AN=5008;NS=2504;DP=19312;EAS_AF=0.6488;AMR_AF=0.8516;AFR_AF=0.7474;EUR_AF=0.8559;SAS_AF=0.7515;AA=G|||;VT=SNP
14	72640998	rs149659	G	A	100	PASS	AC=1126;AF=0.22484;AN=5008;NS=2504;DP=19450;EAS_AF=0.0942;AMR_AF=0.2277;AFR_AF=0.2648;EUR_AF=0.3151;SAS_AF=0.2106;AA=G|||;VT=SNP
14	72641249	rs123241	G	A	100	PASS	AC=3777;AF=0.754193;AN=5008;NS=2504;DP=21049;EAS_AF=0.6359;AMR_AF=0.8473;AFR_AF=0.7307;EUR_AF=0.8519;SAS_AF=0.7413;AA=A|||;VT=SNP
14	72641996	rs149658	A	G	100	PASS	AC=1123;AF=0.224241;AN=5008;NS=2504;DP=21392;EAS_AF=0.1042;AMR_AF=0.219;AFR_AF=0.2663;EUR_AF=0.3032;SAS_AF=0.2137;AA=A|||;VT=SNP
14	72642725	rs149657	A	G	100	PASS	AC=1171;AF=0.233826;AN=5008;NS=2504;DP=20359;EAS_AF=0.1022;AMR_AF=0.2334;AFR_AF=0.2882;EUR_AF=0.3141;SAS_AF=0.2137;AA=G|||;VT=SNP
14	72643204	rs77165810	C	T	100	PASS	AC=199;AF=0.0397364;AN=5008;NS=2504;DP=20212;EAS_AF=0.0585;AMR_AF=0.0231;AFR_AF=0.0106;EUR_AF=0.0308;SAS_AF=0.0808;AA=G|||;VT=SNP
14	72643262	rs8005777	T	C	100	PASS	AC=1821;AF=0.363618;AN=5008;NS=2504;DP=19178;EAS_AF=0.4147;AMR_AF=0.3386;AFR_AF=0.3222;EUR_AF=0.4036;SAS_AF=0.3436;AA=T|||;VT=SNP
14	72643389	rs8004977	G	T	100	PASS	AC=1753;AF=0.35004;AN=5008;NS=2504;DP=20163;EAS_AF=0.4048;AMR_AF=0.3256;AFR_AF=0.3124;EUR_AF=0.3837;SAS_AF=0.3272;AA=G|||;VT=SNP
14	72643438	rs149656	A	G	100	PASS	AC=3887;AF=0.776158;AN=5008;NS=2504;DP=19818;EAS_AF=0.6637;AMR_AF=0.8573;AFR_AF=0.7776;EUR_AF=0.8569;SAS_AF=0.7495;AA=G|||;VT=SNP
14	72643667	rs149655	A	G	100	PASS	AC=1227;AF=0.245008;AN=5008;NS=2504;DP=18418;EAS_AF=0.1022;AMR_AF=0.2363;AFR_AF=0.3094;EUR_AF=0.33;SAS_AF=0.2239;AA=A|||;VT=SNP
14	72644345	rs78296246	G	A	100	PASS	AC=192;AF=0.0383387;AN=5008;NS=2504;DP=18765;EAS_AF=0.0565;AMR_AF=0.0231;AFR_AF=0.0053;EUR_AF=0.0328;SAS_AF=0.0808;AA=A|||;VT=SNP
14	72644526	rs20838	A	T	100	PASS	AC=3752;AF=0.749201;AN=5008;NS=2504;DP=21800;EAS_AF=0.6478;AMR_AF=0.7968;AFR_AF=0.7269;EUR_AF=0.8569;SAS_AF=0.7393;AA=A|||;VT=SNP
14	72644843	rs11845720	G	C	100	PASS	AC=634;AF=0.126597;AN=5008;NS=2504;DP=23361;EAS_AF=0.1419;AMR_AF=0.1542;AFR_AF=0.084;EUR_AF=0.0954;SAS_AF=0.181;AA=G|||;VT=SNP
14	72644950	rs11845670	A	G	100	PASS	AC=778;AF=0.155351;AN=5008;NS=2504;DP=22817;EAS_AF=0.1429;AMR_AF=0.2334;AFR_AF=0.0915;EUR_AF=0.1531;SAS_AF=0.2014;AA=A|||;VT=SNP
14	72645449	rs149654	A	G	100	PASS	AC=1121;AF=0.223842;AN=5008;NS=2504;DP=19055;EAS_AF=0.1012;AMR_AF=0.2262;AFR_AF=0.2564;EUR_AF=0.3131;SAS_AF=0.2127;AA=A|||;VT=SNP
14	72645777	rs177000	A	G	100	PASS	AC=1195;AF=0.238618;AN=5008;NS=2504;DP=17852;EAS_AF=0.1032;AMR_AF=0.232;AFR_AF=0.3026;EUR_AF=0.3121;SAS_AF=0.2209;AA=A|||;VT=SNP
14	72647209	rs149317	C	T	100	PASS	AC=970;AF=0.19369;AN=5008;NS=2504;DP=20561;EAS_AF=0.0933;AMR_AF=0.2133;AFR_AF=0.1649;EUR_AF=0.3022;SAS_AF=0.2106;AA=C|||;VT=SNP
14	72647846	rs149653	T	C	100	PASS	AC=4024;AF=0.803514;AN=5008;NS=2504;DP=17069;EAS_AF=0.7183;AMR_AF=0.8487;AFR_AF=0.8283;EUR_AF=0.831;SAS_AF=0.7975;AA=C|||;VT=SNP
14	72647970	rs149652	A	G	100	PASS	AC=1045;AF=0.208666;AN=5008;NS=2504;DP=18500;EAS_AF=0.1012;AMR_AF=0.2233;AFR_AF=0.2065;EUR_AF=0.3062;SAS_AF=0.2117;AA=A|||;VT=SNP
14	72648365	rs74630598	T	C	100	PASS	AC=234;AF=0.0467252;AN=5008;NS=2504;DP=20797;EAS_AF=0.0645;AMR_AF=0.0764;AFR_AF=0.0053;EUR_AF=0.0308;SAS_AF=0.0798;AA=T|||;VT=SNP
14	72648541	rs149651	T	G	100	PASS	AC=1048;AF=0.209265;AN=5008;NS=2504;DP=19802;EAS_AF=0.1032;AMR_AF=0.2233;AFR_AF=0.2073;EUR_AF=0.3062;SAS_AF=0.2117;AA=T|||;VT=SNP
14	72648597	rs149650	A	G	100	PASS	AC=482;AF=0.096246;AN=5008;NS=2504;DP=19654;EAS_AF=0.0645;AMR_AF=0.147;AFR_AF=0.0106;EUR_AF=0.174;SAS_AF=0.1288;AA=A|||;VT=SNP
14	72649629	rs11628641	G	T	100	PASS	AC=1739;AF=0.347244;AN=5008;NS=2504;DP=20318;EAS_AF=0.3998;AMR_AF=0.3314;AFR_AF=0.3003;EUR_AF=0.3857;SAS_AF=0.3282;AA=G|||;VT=SNP
14	72650820	rs10148272	T	C	100	PASS	AC=1825;AF=0.364417;AN=5008;NS=2504;DP=17003;EAS_AF=0.4167;AMR_AF=0.3372;AFR_AF=0.3336;EUR_AF=0.3917;SAS_AF=0.3436;AA=T|||;VT=SNP
14	72651284	rs149648	C	A	100	PASS	AC=4354;AF=0.869409;AN=5008;NS=2504;DP=16415;EAS_AF=0.7024;AMR_AF=0.9222;AFR_AF=0.9478;EUR_AF=0.9384;SAS_AF=0.8272;AA=C|||;VT=SNP
14	72651827	rs4902993	G	A	100	PASS	AC=3318;AF=0.66254;AN=5008;NS=2504;DP=19882;EAS_AF=0.6062;AMR_AF=0.7017;AFR_AF=0.7405;EUR_AF=0.6342;SAS_AF=0.6166;AA=G|||;VT=SNP
14	72652656	rs149647	G	T	100	PASS	AC=4101;AF=0.81889;AN=5008;NS=2504;DP=20833;EAS_AF=0.6409;AMR_AF=0.8444;AFR_AF=0.9266;EUR_AF=0.9076;SAS_AF=0.7474;AA=T|||;VT=SNP
14	72652780	rs149646	C	T	100	PASS	AC=651;AF=0.129992;AN=5008;NS=2504;DP=19015;EAS_AF=0.0655;AMR_AF=0.1628;AFR_AF=0.1089;EUR_AF=0.1928;SAS_AF=0.137;AA=C|||;VT=SNP
14	72652920	rs2238251	C	T	100	PASS	AC=662;AF=0.132188;AN=5008;NS=2504;DP=20544;EAS_AF=0.1359;AMR_AF=0.2262;AFR_AF=0.0234;EUR_AF=0.1521;SAS_AF=0.1881;AA=C|||;VT=SNP
14	72652962	rs149645	A	G	100	PASS	AC=3849;AF=0.76857;AN=5008;NS=2504;DP=21971;EAS_AF=0.6419;AMR_AF=0.7997;AFR_AF=0.8048;EUR_AF=0.8539;SAS_AF=0.7403;AA=a|||;VT=SNP
14	72653077	rs7148742	G	T	100	PASS	AC=244;AF=0.048722;AN=5008;NS=2504;DP=22458;EAS_AF=0.0655;AMR_AF=0.0778;AFR_AF=0.0106;EUR_AF=0.0308;SAS_AF=0.0808;AA=G|||;VT=SNP
14	72653414	rs149643	T	A	100	PASS	AC=3846;AF=0.767971;AN=5008;NS=2504;DP=21145;EAS_AF=0.6419;AMR_AF=0.7954;AFR_AF=0.8041;EUR_AF=0.8549;SAS_AF=0.7403;AA=A|||;VT=SNP
14	72653502	rs35304669	T	A	100	PASS	AC=735;AF=0.146765;AN=5008;NS=2504;DP=21628;EAS_AF=0.1359;AMR_AF=0.2291;AFR_AF=0.0772;EUR_AF=0.1521;SAS_AF=0.1881;AA=T|||;VT=SNP
14	72653937	rs149641	A	G	100	PASS	AC=975;AF=0.194688;AN=5008;NS=2504;DP=21087;EAS_AF=0.0992;AMR_AF=0.2161;AFR_AF=0.1611;EUR_AF=0.3042;SAS_AF=0.2106;AA=A|||;VT=SNP
14	72654109	rs2238250	G	T	100	PASS	AC=684;AF=0.136581;AN=5008;NS=2504;DP=19462;EAS_AF=0.1359;AMR_AF=0.2305;AFR_AF=0.0348;EUR_AF=0.1561;SAS_AF=0.1881;AA=G|||;VT=SNP
14	72654172	rs10483841	A	T	100	PASS	AC=743;AF=0.148363;AN=5008;NS=2504;DP=19986;EAS_AF=0.1359;AMR_AF=0.2305;AFR_AF=0.0825;EUR_AF=0.1521;SAS_AF=0.1881;AA=A|||;VT=SNP
14	72654211	rs10483842	T	C	100	PASS	AC=249;AF=0.0497204;AN=5008;NS=2504;DP=19561;EAS_AF=0.0655;AMR_AF=0.0793;AFR_AF=0.0106;EUR_AF=0.0328;SAS_AF=0.0828;AA=T|||;VT=SNP
14	72654253	rs149640	A	G	100	PASS	AC=4117;AF=0.822085;AN=5008;NS=2504;DP=20007;EAS_AF=0.6488;AMR_AF=0.8444;AFR_AF=0.9372;EUR_AF=0.9076;SAS_AF=0.7413;AA=G|||;VT=SNP
14	72654272	rs2238249	G	T	100	PASS	AC=663;AF=0.132388;AN=5008;NS=2504;DP=19867;EAS_AF=0.1359;AMR_AF=0.2277;AFR_AF=0.0234;EUR_AF=0.1521;SAS_AF=0.1881;AA=G|||;VT=SNP
14	72654479	rs34206394	A	G	100	PASS	AC=763;AF=0.152356;AN=5008;NS=2504;DP=19823;EAS_AF=0.1359;AMR_AF=0.2305;AFR_AF=0.0885;EUR_AF=0.1541;SAS_AF=0.1984;AA=A|||;VT=SNP
14	72654902	rs78873191	A	G	100	PASS	AC=241;AF=0.048123;AN=5008;NS=2504;DP=23694;EAS_AF=0.0655;AMR_AF=0.0778;AFR_AF=0.0053;EUR_AF=0.0328;SAS_AF=0.0828;AA=A|||;VT=SNP
14	72654987	rs34233242	T	C	100	PASS	AC=690;AF=0.13778;AN=5008;NS=2504;DP=22888;EAS_AF=0.1369;AMR_AF=0.2291;AFR_AF=0.0348;EUR_AF=0.1521;SAS_AF=0.1984;AA=T|||;VT=SNP
14	72655308	rs149639	T	A	100	PASS	AC=3838;AF=0.766374;AN=5008;NS=2504;DP=24572;EAS_AF=0.6429;AMR_AF=0.7968;AFR_AF=0.8003;EUR_AF=0.8549;SAS_AF=0.7352;AA=T|||;VT=SNP
14	72655373	rs149638	T	C	100	PASS	AC=3843;AF=0.767372;AN=5008;NS=2504;DP=22682;EAS_AF=0.6429;AMR_AF=0.7997;AFR_AF=0.8033;EUR_AF=0.8549;SAS_AF=0.7342;AA=C|||;VT=SNP
14	72655523	rs149637	A	G	100	PASS	AC=3841;AF=0.766973;AN=5008;NS=2504;DP=19825;EAS_AF=0.6429;AMR_AF=0.7968;AFR_AF=0.8033;EUR_AF=0.8549;SAS_AF=0.7342;AA=A|||;VT=SNP
14	72655675	rs149636	G	A	100	PASS	AC=3842;AF=0.767173;AN=5008;NS=2504;DP=20446;EAS_AF=0.6429;AMR_AF=0.7983;AFR_AF=0.8033;EUR_AF=0.8549;SAS_AF=0.7342;AA=A|||;VT=SNP
14	72656633	rs12432254	C	T	100	PASS	AC=1925;AF=0.384385;AN=5008;NS=2504;DP=19899;EAS_AF=0.4048;AMR_AF=0.3429;AFR_AF=0.4259;EUR_AF=0.3867;SAS_AF=0.3344;AA=T|||;VT=SNP
14	72656652	rs149635	A	C	100	PASS	AC=1150;AF=0.229633;AN=5008;NS=2504;DP=20156;EAS_AF=0.1032;AMR_AF=0.2248;AFR_AF=0.2723;EUR_AF=0.3141;SAS_AF=0.2188;AA=A|||;VT=SNP
14	72657053	rs149634	C	T	100	PASS	AC=3681;AF=0.735024;AN=5008;NS=2504;DP=24354;EAS_AF=0.6438;AMR_AF=0.7896;AFR_AF=0.6876;EUR_AF=0.8459;SAS_AF=0.7403;AA=T|||;VT=SNP
14	72657084	rs149633	A	C	100	PASS	AC=2101;AF=0.419529;AN=5008;NS=2504;DP=23627;EAS_AF=0.2371;AMR_AF=0.4986;AFR_AF=0.4539;EUR_AF=0.5089;SAS_AF=0.4131;AA=A|||;VT=SNP
14	72657116	rs79827172	G	T	100	PASS	AC=261;AF=0.0521166;AN=5008;NS=2504;DP=22504;EAS_AF=0.0347;AMR_AF=0.0476;AFR_AF=0.0053;EUR_AF=0.1093;SAS_AF=0.0777;AA=G|||;VT=SNP
14	72657348	rs149632	C	T	100	PASS	AC=968;AF=0.193291;AN=5008;NS=2504;DP=20935;EAS_AF=0.1002;AMR_AF=0.2104;AFR_AF=0.1558;EUR_AF=0.3022;SAS_AF=0.2157;AA=C|||;VT=SNP
14	72657476	rs2238248	T	C	100	PASS	AC=797;AF=0.159145;AN=5008;NS=2504;DP=21966;EAS_AF=0.1359;AMR_AF=0.2349;AFR_AF=0.1195;EUR_AF=0.1531;SAS_AF=0.1892;AA=C|||;VT=SNP
14	72657528	rs2238247	A	G	100	PASS	AC=1071;AF=0.213858;AN=5008;NS=2504;DP=20757;EAS_AF=0.1369;AMR_AF=0.2839;AFR_AF=0.2549;EUR_AF=0.2048;SAS_AF=0.1973;AA=A|||;VT=SNP
14	72657669	rs2238246	T	C	100	PASS	AC=801;AF=0.159944;AN=5008;NS=2504;DP=19151;EAS_AF=0.1359;AMR_AF=0.2349;AFR_AF=0.1165;EUR_AF=0.1531;SAS_AF=0.1973;AA=C|||;VT=SNP
14	72657725	rs149631	C	G	100	PASS	AC=726;AF=0.144968;AN=5008;NS=2504;DP=20189;EAS_AF=0.0655;AMR_AF=0.1686;AFR_AF=0.1528;EUR_AF=0.2028;SAS_AF=0.1401;AA=C|||;VT=SNP
14	72658022	rs149630	G	A	100	PASS	AC=651;AF=0.129992;AN=5008;NS=2504;DP=20307;EAS_AF=0.0665;AMR_AF=0.1628;AFR_AF=0.1074;EUR_AF=0.1928;SAS_AF=0.138;AA=G|||;VT=SNP
14	72658602	rs7494363	A	T	100	PASS	AC=794;AF=0.158546;AN=5008;NS=2504;DP=20230;EAS_AF=0.1349;AMR_AF=0.2334;AFR_AF=0.1203;EUR_AF=0.1521;SAS_AF=0.1881;AA=A|||;VT=SNP
14	72658681	rs193548	C	T	100	PASS	AC=902;AF=0.180112;AN=5008;NS=2504;DP=19038;EAS_AF=0.2827;AMR_AF=0.1268;AFR_AF=0.1891;EUR_AF=0.1113;SAS_AF=0.1708;AA=C|||;VT=SNP
14	72658719	rs2158990	A	C	100	PASS	AC=2165;AF=0.432308;AN=5008;NS=2504;DP=19599;EAS_AF=0.4831;AMR_AF=0.415;AFR_AF=0.4138;EUR_AF=0.4274;SAS_AF=0.4223;AA=A|||;VT=SNP
14	72658727	rs2158989	A	C	100	PASS	AC=2173;AF=0.433906;AN=5008;NS=2504;DP=19917;EAS_AF=0.4831;AMR_AF=0.415;AFR_AF=0.4198;EUR_AF=0.4274;SAS_AF=0.4223;AA=A|||;VT=SNP
14	72658989	rs2283414	G	T	100	PASS	AC=854;AF=0.170527;AN=5008;NS=2504;DP=20700;EAS_AF=0.1359;AMR_AF=0.2392;AFR_AF=0.1589;EUR_AF=0.1541;SAS_AF=0.1902;AA=T|||;VT=SNP
14	72659189	rs2283413	T	C	100	PASS	AC=855;AF=0.170727;AN=5008;NS=2504;DP=18274;EAS_AF=0.1369;AMR_AF=0.2378;AFR_AF=0.1589;EUR_AF=0.1541;SAS_AF=0.1912;AA=C|||;VT=SNP
14	72659221	rs193547	G	A	100	PASS	AC=906;AF=0.180911;AN=5008;NS=2504;DP=18604;EAS_AF=0.2897;AMR_AF=0.1254;AFR_AF=0.1868;EUR_AF=0.1123;SAS_AF=0.1708;AA=G|||;VT=SNP
14	72659232	rs2283412	G	A	100	PASS	AC=800;AF=0.159744;AN=5008;NS=2504;DP=18441;EAS_AF=0.1359;AMR_AF=0.2334;AFR_AF=0.1203;EUR_AF=0.1541;SAS_AF=0.1912;AA=G|||;VT=SNP
14	72659644	rs2283411	T	C	100	PASS	AC=999;AF=0.199481;AN=5008;NS=2504;DP=17069;EAS_AF=0.1349;AMR_AF=0.2435;AFR_AF=0.2587;EUR_AF=0.1541;SAS_AF=0.2014;AA=T|||;VT=SNP
14	72659889	rs2283410	G	A	100	PASS	AC=998;AF=0.199281;AN=5008;NS=2504;DP=19058;EAS_AF=0.1339;AMR_AF=0.2421;AFR_AF=0.2595;EUR_AF=0.1541;SAS_AF=0.2014;AA=A|||;VT=SNP
14	72660038	rs12590752	G	A	100	PASS	AC=998;AF=0.199281;AN=5008;NS=2504;DP=20132;EAS_AF=0.1339;AMR_AF=0.2421;AFR_AF=0.2595;EUR_AF=0.1541;SAS_AF=0.2014;AA=A|||;VT=SNP
14	72660154	rs12895540	A	G	100	PASS	AC=998;AF=0.199281;AN=5008;NS=2504;DP=20224;EAS_AF=0.1339;AMR_AF=0.2421;AFR_AF=0.2595;EUR_AF=0.1541;SAS_AF=0.2014;AA=A|||;VT=SNP
14	72660200	rs193546	G	A	100	PASS	AC=4017;AF=0.802117;AN=5008;NS=2504;DP=20381;EAS_AF=0.8998;AMR_AF=0.7795;AFR_AF=0.8404;EUR_AF=0.6899;SAS_AF=0.7812;AA=A|||;VT=SNP
14	72660476	rs7161011	T	A	100	PASS	AC=1038;AF=0.207268;AN=5008;NS=2504;DP=22356;EAS_AF=0.1359;AMR_AF=0.2464;AFR_AF=0.2557;EUR_AF=0.1581;SAS_AF=0.2382;AA=T|||;VT=SNP
14	72660506	rs10151019	A	G	100	PASS	AC=4358;AF=0.870208;AN=5008;NS=2504;DP=21603;EAS_AF=0.9345;AMR_AF=0.8372;AFR_AF=0.8926;EUR_AF=0.8072;SAS_AF=0.862;AA=G|||;VT=SNP
14	72661022	rs193545	C	T	100	PASS	AC=699;AF=0.139577;AN=5008;NS=2504;DP=22045;EAS_AF=0.2401;AMR_AF=0.1153;AFR_AF=0.0802;EUR_AF=0.1044;SAS_AF=0.1697;AA=C|||;VT=SNP
14	72661783	rs7144532	A	G	100	PASS	AC=843;AF=0.168331;AN=5008;NS=2504;DP=16958;EAS_AF=0.1369;AMR_AF=0.245;AFR_AF=0.1059;EUR_AF=0.1571;SAS_AF=0.2423;AA=a|||;VT=SNP
14	72661846	rs12883468	T	G	100	PASS	AC=842;AF=0.168131;AN=5008;NS=2504;DP=17870;EAS_AF=0.1369;AMR_AF=0.245;AFR_AF=0.1044;EUR_AF=0.1571;SAS_AF=0.2434;AA=g|||;VT=SNP
14	72662313	rs185010	C	T	100	PASS	AC=4639;AF=0.926318;AN=5008;NS=2504;DP=20240;EAS_AF=0.9772;AMR_AF=0.9265;AFR_AF=0.9463;EUR_AF=0.8638;SAS_AF=0.911;AA=T|||;VT=SNP
14	72663333	rs193544	T	C	100	PASS	AC=4157;AF=0.830072;AN=5008;NS=2504;DP=21823;EAS_AF=0.9405;AMR_AF=0.8674;AFR_AF=0.6543;EUR_AF=0.828;SAS_AF=0.9294;AA=T|||;VT=SNP
14	72665321	rs2238245	A	G	100	PASS	AC=2051;AF=0.409545;AN=5008;NS=2504;DP=19170;EAS_AF=0.3512;AMR_AF=0.3991;AFR_AF=0.3828;EUR_AF=0.3807;SAS_AF=0.5429;AA=G|||;VT=SNP
14	72665431	rs2238244	G	A	100	PASS	AC=1779;AF=0.355232;AN=5008;NS=2504;DP=19211;EAS_AF=0.379;AMR_AF=0.4654;AFR_AF=0.1876;EUR_AF=0.4722;SAS_AF=0.3589;AA=G|||;VT=SNP
14	72665647	rs4902998	T	G	100	PASS	AC=2569;AF=0.512979;AN=5008;NS=2504;DP=21770;EAS_AF=0.6548;AMR_AF=0.5735;AFR_AF=0.3434;EUR_AF=0.6034;SAS_AF=0.4601;AA=T|||;VT=SNP
14	72666117	rs2238243	A	C	100	PASS	AC=1898;AF=0.378994;AN=5008;NS=2504;DP=23163;EAS_AF=0.3819;AMR_AF=0.4784;AFR_AF=0.2428;EUR_AF=0.4771;SAS_AF=0.3885;AA=A|||;VT=SNP
14	72666742	rs763507	T	G	100	PASS	AC=2033;AF=0.40595;AN=5008;NS=2504;DP=19174;EAS_AF=0.3819;AMR_AF=0.4928;AFR_AF=0.3336;EUR_AF=0.4841;SAS_AF=0.3865;AA=T|||;VT=SNP
14	72666927	rs2238242	A	G	100	PASS	AC=1960;AF=0.391374;AN=5008;NS=2504;DP=19073;EAS_AF=0.3611;AMR_AF=0.3905;AFR_AF=0.3245;EUR_AF=0.3777;SAS_AF=0.5276;AA=A|||;VT=SNP
14	72667905	rs2238241	A	T	100	PASS	AC=2151;AF=0.429513;AN=5008;NS=2504;DP=19009;EAS_AF=0.3611;AMR_AF=0.402;AFR_AF=0.4599;EUR_AF=0.3817;SAS_AF=0.5276;AA=T|||;VT=SNP
14	72668959	rs2238240	T	C	100	PASS	AC=556;AF=0.111022;AN=5008;NS=2504;DP=19911;EAS_AF=0.2024;AMR_AF=0.0706;AFR_AF=0.1384;EUR_AF=0.0765;SAS_AF=0.044;AA=T|||;VT=SNP
14	72670108	rs59197123	C	G	100	PASS	AC=612;AF=0.122204;AN=5008;NS=2504;DP=21125;EAS_AF=0.2262;AMR_AF=0.0764;AFR_AF=0.0371;EUR_AF=0.0746;SAS_AF=0.2117;AA=C|||;VT=SNP
14	72672963	rs35953744	A	G	100	PASS	AC=460;AF=0.091853;AN=5008;NS=2504;DP=14685;EAS_AF=0.2262;AMR_AF=0.0634;AFR_AF=0.053;EUR_AF=0.0746;SAS_AF=0.044;AA=A|||;VT=SNP
14	72673097	rs847297	A	G	100	PASS	AC=1876;AF=0.374601;AN=5008;NS=2504;DP=16726;EAS_AF=0.3571;AMR_AF=0.4035;AFR_AF=0.2943;EUR_AF=0.3688;SAS_AF=0.4867;AA=A|||;VT=SNP
14	72674949	rs2238239	A	G	100	PASS	AC=512;AF=0.102236;AN=5008;NS=2504;DP=24095;EAS_AF=0.3105;AMR_AF=0.0591;AFR_AF=0.028;EUR_AF=0.0755;SAS_AF=0.046;AA=A|||;VT=SNP
14	72675258	rs78973415	G	T	100	PASS	AC=124;AF=0.0247604;AN=5008;NS=2504;DP=22890;EAS_AF=0.0675;AMR_AF=0.0159;AFR_AF=0.0008;EUR_AF=0.0209;SAS_AF=0.0235;AA=G|||;VT=SNP
14	72675895	rs847289	G	C	100	PASS	AC=1660;AF=0.33147;AN=5008;NS=2504;DP=17188;EAS_AF=0.3462;AMR_AF=0.3919;AFR_AF=0.1399;EUR_AF=0.3698;SAS_AF=0.4928;AA=G|||;VT=SNP
14	72676130	rs11847755	C	T	100	PASS	AC=577;AF=0.115216;AN=5008;NS=2504;DP=17609;EAS_AF=0.0724;AMR_AF=0.0461;AFR_AF=0.2769;EUR_AF=0.0487;SAS_AF=0.0583;AA=C|||;VT=SNP
14	72676138	rs75505418	T	C	100	PASS	AC=128;AF=0.0255591;AN=5008;NS=2504;DP=17493;EAS_AF=0.0685;AMR_AF=0.0159;AFR_AF=0.0008;EUR_AF=0.0219;SAS_AF=0.0256;AA=T|||;VT=SNP
14	72676165	rs17769097	C	A	100	PASS	AC=2056;AF=0.410543;AN=5008;NS=2504;DP=17793;EAS_AF=0.3403;AMR_AF=0.4784;AFR_AF=0.3782;EUR_AF=0.4861;SAS_AF=0.4008;AA=C|||;VT=SNP
14	72676500	rs17109092	C	A	100	PASS	AC=1031;AF=0.205871;AN=5008;NS=2504;DP=20654;EAS_AF=0.2917;AMR_AF=0.1052;AFR_AF=0.3427;EUR_AF=0.1252;SAS_AF=0.0869;AA=A|||;VT=SNP
14	72677756	rs6574049	T	A	100	PASS	AC=4113;AF=0.821286;AN=5008;NS=2504;DP=17174;EAS_AF=0.7649;AMR_AF=0.8919;AFR_AF=0.7663;EUR_AF=0.9046;SAS_AF=0.818;AA=T|||;VT=SNP
14	72678869	rs2238238	C	T	100	PASS	AC=911;AF=0.181909;AN=5008;NS=2504;DP=18469;EAS_AF=0.2917;AMR_AF=0.0994;AFR_AF=0.2572;EUR_AF=0.1213;SAS_AF=0.0879;AA=c|||;VT=SNP
14	72680167	rs35367207	G	A	100	PASS	AC=405;AF=0.0808706;AN=5008;NS=2504;DP=19763;EAS_AF=0.2242;AMR_AF=0.0562;AFR_AF=0.0197;EUR_AF=0.0706;SAS_AF=0.044;AA=G|||;VT=SNP
14	72680310	rs847282	C	G	100	PASS	AC=3704;AF=0.739617;AN=5008;NS=2504;DP=19683;EAS_AF=0.6925;AMR_AF=0.8703;AFR_AF=0.5015;EUR_AF=0.8579;SAS_AF=0.8957;AA=C|||;VT=SNP
14	72683231	rs7141299	T	G	100	PASS	AC=2163;AF=0.431909;AN=5008;NS=2504;DP=22048;EAS_AF=0.3512;AMR_AF=0.4971;AFR_AF=0.3858;EUR_AF=0.503;SAS_AF=0.4581;AA=T|||;VT=SNP
14	72683329	rs117355872	G	A	100	PASS	AC=81;AF=0.0161741;AN=5008;NS=2504;DP=20825;EAS_AF=0.002;AMR_AF=0.0187;AFR_AF=0.003;EUR_AF=0.0398;SAS_AF=0.0225;AA=G|||;VT=SNP
14	72683883	rs17109194	T	G	100	PASS	AC=502;AF=0.10024;AN=5008;NS=2504;DP=18424;EAS_AF=0.3194;AMR_AF=0.0562;AFR_AF=0.0212;EUR_AF=0.0676;SAS_AF=0.046;AA=T|||;VT=SNP
14	72684090	rs12883593	G	T	100	PASS	AC=1394;AF=0.278355;AN=5008;NS=2504;DP=17772;EAS_AF=0.3194;AMR_AF=0.415;AFR_AF=0.0212;EUR_AF=0.4642;SAS_AF=0.2955;AA=G|||;VT=SNP
14	72684812	rs10132818	A	G	100	PASS	AC=2138;AF=0.426917;AN=5008;NS=2504;DP=16384;EAS_AF=0.3502;AMR_AF=0.4971;AFR_AF=0.385;EUR_AF=0.497;SAS_AF=0.4407;AA=A|||;VT=SNP
14	72686457	rs28678452	C	G	100	PASS	AC=2099;AF=0.419129;AN=5008;NS=2504;DP=17952;EAS_AF=0.3442;AMR_AF=0.487;AFR_AF=0.3797;EUR_AF=0.4901;SAS_AF=0.4284;AA=C|||;VT=SNP
14	72686737	rs76840917	C	T	100	PASS	AC=124;AF=0.0247604;AN=5008;NS=2504;DP=18204;EAS_AF=0.0675;AMR_AF=0.0159;AFR_AF=0.0008;EUR_AF=0.0219;SAS_AF=0.0225;AA=C|||;VT=SNP
14	72686908	rs847321	G	T	100	PASS	AC=1543;AF=0.308107;AN=5008;NS=2504;DP=20283;EAS_AF=0.2778;AMR_AF=0.3818;AFR_AF=0.1203;EUR_AF=0.3698;SAS_AF=0.4775;AA=G|||;VT=SNP
14	72686946	rs847320	G	A	100	PASS	AC=1942;AF=0.38778;AN=5008;NS=2504;DP=19039;EAS_AF=0.2817;AMR_AF=0.4121;AFR_AF=0.3812;EUR_AF=0.3926;SAS_AF=0.4836;AA=A|||;VT=SNP
14	72687274	rs2190627	T	G	100	PASS	AC=2110;AF=0.421326;AN=5008;NS=2504;DP=18657;EAS_AF=0.3452;AMR_AF=0.4914;AFR_AF=0.382;EUR_AF=0.493;SAS_AF=0.4294;AA=T|||;VT=SNP
14	72687311	rs847319	C	T	100	PASS	AC=1595;AF=0.31849;AN=5008;NS=2504;DP=18180;EAS_AF=0.2758;AMR_AF=0.3818;AFR_AF=0.1551;EUR_AF=0.3718;SAS_AF=0.4836;AA=C|||;VT=SNP
14	72687452	rs847318	C	G	100	PASS	AC=1588;AF=0.317093;AN=5008;NS=2504;DP=20577;EAS_AF=0.2748;AMR_AF=0.3818;AFR_AF=0.1551;EUR_AF=0.3708;SAS_AF=0.4785;AA=C|||;VT=SNP
14	72687754	rs847317	C	T	100	PASS	AC=1500;AF=0.299521;AN=5008;NS=2504;DP=18896;EAS_AF=0.2649;AMR_AF=0.3775;AFR_AF=0.1014;EUR_AF=0.3688;SAS_AF=0.4765;AA=C|||;VT=SNP
14	72687807	rs2238237	T	C	100	PASS	AC=496;AF=0.0990415;AN=5008;NS=2504;DP=19577;EAS_AF=0.3175;AMR_AF=0.0562;AFR_AF=0.0287;EUR_AF=0.0686;SAS_AF=0.0307;AA=T|||;VT=SNP
14	72689015	rs79071794	C	A	100	PASS	AC=492;AF=0.0982428;AN=5008;NS=2504;DP=20796;EAS_AF=0.1498;AMR_AF=0.0821;AFR_AF=0.0325;EUR_AF=0.0795;SAS_AF=0.1646;AA=C|||;VT=SNP
14	72689611	rs2238236	A	G	100	PASS	AC=508;AF=0.101438;AN=5008;NS=2504;DP=17717;EAS_AF=0.3185;AMR_AF=0.0548;AFR_AF=0.0265;EUR_AF=0.0686;SAS_AF=0.046;AA=A|||;VT=SNP
14	72689880	rs847315	G	A	100	PASS	AC=4600;AF=0.91853;AN=5008;NS=2504;DP=17598;EAS_AF=0.9286;AMR_AF=0.9568;AFR_AF=0.8238;EUR_AF=0.9573;SAS_AF=0.9693;AA=A|||;VT=SNP
14	72689932	rs2238235	C	T	100	PASS	AC=536;AF=0.107029;AN=5008;NS=2504;DP=18466;EAS_AF=0.3155;AMR_AF=0.0533;AFR_AF=0.0507;EUR_AF=0.0686;SAS_AF=0.046;AA=T|||;VT=SNP
14	72690236	rs2238234	C	T	100	PASS	AC=522;AF=0.104233;AN=5008;NS=2504;DP=20145;EAS_AF=0.3155;AMR_AF=0.0533;AFR_AF=0.0507;EUR_AF=0.0686;SAS_AF=0.0317;AA=T|||;VT=SNP
14	72690593	rs12147792	T	A	100	PASS	AC=524;AF=0.104633;AN=5008;NS=2504;DP=17649;EAS_AF=0.3175;AMR_AF=0.0533;AFR_AF=0.0507;EUR_AF=0.0686;SAS_AF=0.0317;AA=A|||;VT=SNP
14	72690733	rs12147219	A	G	100	PASS	AC=525;AF=0.104832;AN=5008;NS=2504;DP=21511;EAS_AF=0.3175;AMR_AF=0.0562;AFR_AF=0.0492;EUR_AF=0.0686;SAS_AF=0.0327;AA=G|||;VT=SNP
14	72690749	rs12147220	A	G	100	PASS	AC=531;AF=0.10603;AN=5008;NS=2504;DP=21536;EAS_AF=0.3175;AMR_AF=0.0548;AFR_AF=0.0484;EUR_AF=0.0686;SAS_AF=0.0409;AA=A|||;VT=SNP
14	72690781	rs11622985	A	G	100	PASS	AC=131;AF=0.0261581;AN=5008;NS=2504;DP=20599;EAS_AF=0.0694;AMR_AF=0.0159;AFR_AF=0.0008;EUR_AF=0.0219;SAS_AF=0.0276;AA=A|||;VT=SNP
14	72690786	rs12147803	T	C	100	PASS	AC=523;AF=0.104433;AN=5008;NS=2504;DP=20434;EAS_AF=0.3185;AMR_AF=0.0533;AFR_AF=0.0492;EUR_AF=0.0686;SAS_AF=0.0317;AA=T|||;VT=SNP
14	72690864	rs11623045	C	A	100	PASS	AC=131;AF=0.0261581;AN=5008;NS=2504;DP=19767;EAS_AF=0.0694;AMR_AF=0.0159;AFR_AF=0.0008;EUR_AF=0.0219;SAS_AF=0.0276;AA=C|||;VT=SNP
14	72690882	rs12147238	G	T	100	PASS	AC=524;AF=0.104633;AN=5008;NS=2504;DP=19874;EAS_AF=0.3175;AMR_AF=0.0533;AFR_AF=0.0507;EUR_AF=0.0686;SAS_AF=0.0317;AA=G|||;VT=SNP
14	72691020	rs34905590	A	G	100	PASS	AC=525;AF=0.104832;AN=5008;NS=2504;DP=16136;EAS_AF=0.3185;AMR_AF=0.0533;AFR_AF=0.0507;EUR_AF=0.0686;SAS_AF=0.0317;AA=A|||;VT=SNP
14	72691427	rs1949561	A	G	100	PASS	AC=2157;AF=0.430711;AN=5008;NS=2504;DP=16883;EAS_AF=0.3482;AMR_AF=0.4971;AFR_AF=0.3896;EUR_AF=0.501;SAS_AF=0.4519;AA=A|||;VT=SNP
14	72691473	rs17109324	A	G	100	PASS	AC=699;AF=0.139577;AN=5008;NS=2504;DP=16454;EAS_AF=0.3165;AMR_AF=0.0562;AFR_AF=0.171;EUR_AF=0.0706;SAS_AF=0.045;AA=T|||;VT=SNP
14	72691489	rs1949560	T	C	100	PASS	AC=2289;AF=0.457069;AN=5008;NS=2504;DP=16431;EAS_AF=0.3482;AMR_AF=0.5043;AFR_AF=0.4841;EUR_AF=0.501;SAS_AF=0.454;AA=T|||;VT=SNP
14	72691607	rs2238233	A	G	100	PASS	AC=684;AF=0.136581;AN=5008;NS=2504;DP=19964;EAS_AF=0.3155;AMR_AF=0.0562;AFR_AF=0.171;EUR_AF=0.0706;SAS_AF=0.0307;AA=A|||;VT=SNP
14	72691866	rs847314	C	T	100	PASS	AC=1500;AF=0.299521;AN=5008;NS=2504;DP=17699;EAS_AF=0.2629;AMR_AF=0.379;AFR_AF=0.1195;EUR_AF=0.3618;SAS_AF=0.4601;AA=c|||;VT=SNP
14	72691911	rs2238232	G	A	100	PASS	AC=668;AF=0.133387;AN=5008;NS=2504;DP=18579;EAS_AF=0.3016;AMR_AF=0.0562;AFR_AF=0.1702;EUR_AF=0.0706;SAS_AF=0.0297;AA=G|||;VT=SNP
14	72692073	rs2108467	C	G	100	PASS	AC=2318;AF=0.462859;AN=5008;NS=2504;DP=18495;EAS_AF=0.3492;AMR_AF=0.5086;AFR_AF=0.4962;EUR_AF=0.508;SAS_AF=0.456;AA=C|||;VT=SNP
14	72692378	rs977340	A	G	100	PASS	AC=2149;AF=0.429113;AN=5008;NS=2504;DP=19200;EAS_AF=0.3462;AMR_AF=0.4957;AFR_AF=0.3835;EUR_AF=0.501;SAS_AF=0.455;AA=A|||;VT=SNP
14	72692397	rs2238231	T	C	100	PASS	AC=675;AF=0.134784;AN=5008;NS=2504;DP=19967;EAS_AF=0.3065;AMR_AF=0.0576;AFR_AF=0.1702;EUR_AF=0.0706;SAS_AF=0.0307;AA=C|||;VT=SNP
14	72692474	rs2238230	T	C	100	PASS	AC=674;AF=0.134585;AN=5008;NS=2504;DP=19447;EAS_AF=0.3065;AMR_AF=0.0562;AFR_AF=0.1702;EUR_AF=0.0706;SAS_AF=0.0307;AA=C|||;VT=SNP
14	72692666	rs2238229	T	C	100	PASS	AC=673;AF=0.134385;AN=5008;NS=2504;DP=17852;EAS_AF=0.3046;AMR_AF=0.0562;AFR_AF=0.1702;EUR_AF=0.0706;SAS_AF=0.0317;AA=T|||;VT=SNP
14	72693055	rs1012220	T	C	100	PASS	AC=2307;AF=0.460663;AN=5008;NS=2504;DP=17215;EAS_AF=0.3472;AMR_AF=0.5043;AFR_AF=0.4924;EUR_AF=0.505;SAS_AF=0.4581;AA=T|||;VT=SNP
14	72693207	rs2238228	T	C	100	PASS	AC=686;AF=0.136981;AN=5008;NS=2504;DP=16976;EAS_AF=0.3155;AMR_AF=0.0576;AFR_AF=0.1702;EUR_AF=0.0716;SAS_AF=0.0317;AA=T|||;VT=SNP
14	72693532	rs847313	T	C	100	PASS	AC=1534;AF=0.30631;AN=5008;NS=2504;DP=20498;EAS_AF=0.2708;AMR_AF=0.3934;AFR_AF=0.1241;EUR_AF=0.3678;SAS_AF=0.4642;AA=T|||;VT=SNP
14	72693539	rs2238227	G	A	100	PASS	AC=2123;AF=0.423922;AN=5008;NS=2504;DP=20313;EAS_AF=0.3472;AMR_AF=0.4798;AFR_AF=0.3812;EUR_AF=0.496;SAS_AF=0.4468;AA=G|||;VT=SNP
14	72693637	rs7147823	C	A	100	PASS	AC=363;AF=0.072484;AN=5008;NS=2504;DP=19400;EAS_AF=0.1448;AMR_AF=0.0447;AFR_AF=0.0053;EUR_AF=0.0567;SAS_AF=0.1247;AA=C|||;VT=SNP
14	72694023	rs1520330	G	A	100	PASS	AC=2115;AF=0.422324;AN=5008;NS=2504;DP=18427;EAS_AF=0.3611;AMR_AF=0.4769;AFR_AF=0.382;EUR_AF=0.492;SAS_AF=0.4294;AA=G|||;VT=SNP
14	72694374	rs8016936	T	C	100	PASS	AC=779;AF=0.155551;AN=5008;NS=2504;DP=19218;EAS_AF=0.3472;AMR_AF=0.0749;AFR_AF=0.1747;EUR_AF=0.0924;SAS_AF=0.0542;AA=T|||;VT=SNP
14	72694693	rs17109404	G	A	100	PASS	AC=328;AF=0.0654952;AN=5008;NS=2504;DP=19813;EAS_AF=0.0694;AMR_AF=0.0216;AFR_AF=0.1483;EUR_AF=0.0239;SAS_AF=0.0235;AA=G|||;VT=SNP
14	72694874	rs67327215	G	A	100	PASS	AC=773;AF=0.154353;AN=5008;NS=2504;DP=15727;EAS_AF=0.3423;AMR_AF=0.0749;AFR_AF=0.1747;EUR_AF=0.0924;SAS_AF=0.0532;AA=G|||;VT=SNP
14	72695036	rs35529091	T	C	100	PASS	AC=777;AF=0.155152;AN=5008;NS=2504;DP=14343;EAS_AF=0.3462;AMR_AF=0.0749;AFR_AF=0.1747;EUR_AF=0.0924;SAS_AF=0.0532;AA=C|||;VT=SNP
14	72695152	rs35077108	G	A	100	PASS	AC=764;AF=0.152556;AN=5008;NS=2504;DP=17238;EAS_AF=0.3323;AMR_AF=0.0749;AFR_AF=0.1747;EUR_AF=0.0924;SAS_AF=0.0542;AA=G|||;VT=SNP
14	72695236	rs72721816	G	A	100	PASS	AC=435;AF=0.086861;AN=5008;NS=2504;DP=15542;EAS_AF=0.2629;AMR_AF=0.0533;AFR_AF=0.0265;EUR_AF=0.0686;SAS_AF=0.0297;AA=G|||;VT=SNP
14	72695363	rs118180943	A	T	100	PASS	AC=96;AF=0.0191693;AN=5008;NS=2504;DP=16500;EAS_AF=0.003;AMR_AF=0.0375;AFR_AF=0.0015;EUR_AF=0.0169;SAS_AF=0.0491;AA=A|||;VT=SNP
14	72695406	rs847311	G	T	100	PASS	AC=935;AF=0.186701;AN=5008;NS=2504;DP=17097;EAS_AF=0.12;AMR_AF=0.2896;AFR_AF=0.0295;EUR_AF=0.2913;SAS_AF=0.2873;AA=G|||;VT=SNP
14	72695606	rs4903000	A	G	100	PASS	AC=436;AF=0.0870607;AN=5008;NS=2504;DP=15691;EAS_AF=0.2639;AMR_AF=0.0533;AFR_AF=0.0265;EUR_AF=0.0686;SAS_AF=0.0297;AA=A|||;VT=SNP
14	72695613	rs4903001	T	A	100	PASS	AC=765;AF=0.152756;AN=5008;NS=2504;DP=15384;EAS_AF=0.3333;AMR_AF=0.0749;AFR_AF=0.1747;EUR_AF=0.0924;SAS_AF=0.0542;AA=A|||;VT=SNP
14	72695694	rs4903002	C	T	100	PASS	AC=764;AF=0.152556;AN=5008;NS=2504;DP=15117;EAS_AF=0.3333;AMR_AF=0.0749;AFR_AF=0.1747;EUR_AF=0.0924;SAS_AF=0.0532;AA=C|||;VT=SNP
14	72696447	rs8006974	C	T	100	PASS	AC=763;AF=0.152356;AN=5008;NS=2504;DP=21555;EAS_AF=0.3333;AMR_AF=0.0749;AFR_AF=0.174;EUR_AF=0.0924;SAS_AF=0.0532;AA=C|||;VT=SNP
14	72696506	rs8007128	C	A	100	PASS	AC=763;AF=0.152356;AN=5008;NS=2504;DP=21545;EAS_AF=0.3333;AMR_AF=0.0749;AFR_AF=0.174;EUR_AF=0.0924;SAS_AF=0.0532;AA=C|||;VT=SNP
14	72696609	rs847310	C	G	100	PASS	AC=1477;AF=0.294928;AN=5008;NS=2504;DP=21276;EAS_AF=0.2768;AMR_AF=0.3847;AFR_AF=0.0772;EUR_AF=0.3678;SAS_AF=0.4693;AA=C|||;VT=SNP
14	72696620	rs2158988	C	A	100	PASS	AC=1538;AF=0.307109;AN=5008;NS=2504;DP=21206;EAS_AF=0.2738;AMR_AF=0.3847;AFR_AF=0.1195;EUR_AF=0.3678;SAS_AF=0.4775;AA=C|||;VT=SNP
14	72697049	rs2238226	G	A	100	PASS	AC=762;AF=0.152157;AN=5008;NS=2504;DP=22464;EAS_AF=0.3323;AMR_AF=0.0749;AFR_AF=0.174;EUR_AF=0.0924;SAS_AF=0.0532;AA=A|||;VT=SNP
14	72697287	rs2238225	C	T	100	PASS	AC=763;AF=0.152356;AN=5008;NS=2504;DP=22644;EAS_AF=0.3323;AMR_AF=0.0749;AFR_AF=0.174;EUR_AF=0.0934;SAS_AF=0.0532;AA=T|||;VT=SNP
14	72697362	rs2238224	G	A	100	PASS	AC=433;AF=0.0864617;AN=5008;NS=2504;DP=21303;EAS_AF=0.2629;AMR_AF=0.0533;AFR_AF=0.0257;EUR_AF=0.0686;SAS_AF=0.0286;AA=G|||;VT=SNP
14	72697447	rs2238223	A	G	100	PASS	AC=433;AF=0.0864617;AN=5008;NS=2504;DP=19928;EAS_AF=0.2629;AMR_AF=0.0533;AFR_AF=0.0257;EUR_AF=0.0686;SAS_AF=0.0286;AA=A|||;VT=SNP
14	72697452	rs2238222	G	C	100	PASS	AC=762;AF=0.152157;AN=5008;NS=2504;DP=20198;EAS_AF=0.3323;AMR_AF=0.0749;AFR_AF=0.174;EUR_AF=0.0924;SAS_AF=0.0532;AA=G|||;VT=SNP
14	72697893	rs17109477	C	A	100	PASS	AC=321;AF=0.0640974;AN=5008;NS=2504;DP=19423;EAS_AF=0.0675;AMR_AF=0.0216;AFR_AF=0.1437;EUR_AF=0.0239;SAS_AF=0.0245;AA=C|||;VT=SNP
14	72697908	rs2529647	G	A	100	PASS	AC=1548;AF=0.309105;AN=5008;NS=2504;DP=20603;EAS_AF=0.2788;AMR_AF=0.3847;AFR_AF=0.1233;EUR_AF=0.3728;SAS_AF=0.4724;AA=G|||;VT=SNP
14	72697911	rs2529646	T	C	100	PASS	AC=1554;AF=0.310304;AN=5008;NS=2504;DP=20761;EAS_AF=0.2788;AMR_AF=0.3919;AFR_AF=0.1233;EUR_AF=0.3738;SAS_AF=0.4724;AA=T|||;VT=SNP
14	72698208	rs11851422	T	C	100	PASS	AC=762;AF=0.152157;AN=5008;NS=2504;DP=19324;EAS_AF=0.3323;AMR_AF=0.0749;AFR_AF=0.174;EUR_AF=0.0924;SAS_AF=0.0532;AA=C|||;VT=SNP
14	72698398	rs11847225	G	T	100	PASS	AC=763;AF=0.152356;AN=5008;NS=2504;DP=21520;EAS_AF=0.3323;AMR_AF=0.0764;AFR_AF=0.174;EUR_AF=0.0924;SAS_AF=0.0532;AA=T|||;VT=SNP
14	72698520	rs11847170	A	C	100	PASS	AC=285;AF=0.0569089;AN=5008;NS=2504;DP=19329;EAS_AF=0.0675;AMR_AF=0.0202;AFR_AF=0.1172;EUR_AF=0.0239;SAS_AF=0.0245;AA=A|||;VT=SNP
14	72698525	rs11847262	G	T	100	PASS	AC=319;AF=0.0636981;AN=5008;NS=2504;DP=18706;EAS_AF=0.0694;AMR_AF=0.0216;AFR_AF=0.1407;EUR_AF=0.0239;SAS_AF=0.0245;AA=G|||;VT=SNP
14	72698590	rs847308	C	T	100	PASS	AC=1546;AF=0.308706;AN=5008;NS=2504;DP=18852;EAS_AF=0.2798;AMR_AF=0.389;AFR_AF=0.1218;EUR_AF=0.3718;SAS_AF=0.4693;AA=C|||;VT=SNP
14	72698782	rs2158986	C	A	100	PASS	AC=3321;AF=0.663139;AN=5008;NS=2504;DP=22706;EAS_AF=0.7123;AMR_AF=0.5965;AFR_AF=0.8222;EUR_AF=0.6083;SAS_AF=0.501;AA=A|||;VT=SNP
14	72698881	rs7157673	G	A	100	PASS	AC=2320;AF=0.463259;AN=5008;NS=2504;DP=21764;EAS_AF=0.381;AMR_AF=0.4986;AFR_AF=0.4887;EUR_AF=0.507;SAS_AF=0.4438;AA=G|||;VT=SNP
14	72698976	rs12878303	G	A	100	PASS	AC=1033;AF=0.20627;AN=5008;NS=2504;DP=19735;EAS_AF=0.3323;AMR_AF=0.1023;AFR_AF=0.351;EUR_AF=0.1093;SAS_AF=0.0542;AA=A|||;VT=SNP
14	72699077	rs847307	C	T	100	PASS	AC=1592;AF=0.317891;AN=5008;NS=2504;DP=21792;EAS_AF=0.2808;AMR_AF=0.3934;AFR_AF=0.152;EUR_AF=0.3738;SAS_AF=0.4693;AA=C|||;VT=SNP
14	72699340	rs2238221	C	T	100	PASS	AC=868;AF=0.173323;AN=5008;NS=2504;DP=21375;EAS_AF=0.3294;AMR_AF=0.0893;AFR_AF=0.2405;EUR_AF=0.0994;SAS_AF=0.0573;AA=C|||;VT=SNP
14	72699510	rs11848300	A	G	100	PASS	AC=2154;AF=0.430112;AN=5008;NS=2504;DP=22275;EAS_AF=0.3839;AMR_AF=0.4784;AFR_AF=0.3858;EUR_AF=0.4881;SAS_AF=0.4438;AA=A|||;VT=SNP
14	72699668	rs1402061	G	A	100	PASS	AC=1893;AF=0.377995;AN=5008;NS=2504;DP=21542;EAS_AF=0.381;AMR_AF=0.464;AFR_AF=0.1974;EUR_AF=0.4901;SAS_AF=0.4427;AA=G|||;VT=SNP
14	72699790	rs847305	A	G	100	PASS	AC=1592;AF=0.317891;AN=5008;NS=2504;DP=20342;EAS_AF=0.2788;AMR_AF=0.3963;AFR_AF=0.1528;EUR_AF=0.3728;SAS_AF=0.4693;AA=A|||;VT=SNP
14	72699799	rs847304	A	G	100	PASS	AC=2135;AF=0.426318;AN=5008;NS=2504;DP=20287;EAS_AF=0.5456;AMR_AF=0.464;AFR_AF=0.2421;EUR_AF=0.4483;SAS_AF=0.5031;AA=A|||;VT=SNP
14	72699919	rs1402058	T	C	100	PASS	AC=2152;AF=0.429712;AN=5008;NS=2504;DP=21539;EAS_AF=0.3849;AMR_AF=0.4769;AFR_AF=0.3843;EUR_AF=0.4891;SAS_AF=0.4427;AA=T|||;VT=SNP
14	72700062	rs847303	G	A	100	PASS	AC=4341;AF=0.866813;AN=5008;NS=2504;DP=19812;EAS_AF=0.9276;AMR_AF=0.9438;AFR_AF=0.6694;EUR_AF=0.9364;SAS_AF=0.9448;AA=g|||;VT=SNP
14	72700162	rs2238220	G	A	100	PASS	AC=441;AF=0.0880591;AN=5008;NS=2504;DP=20942;EAS_AF=0.2599;AMR_AF=0.0548;AFR_AF=0.0348;EUR_AF=0.0666;SAS_AF=0.0286;AA=G|||;VT=SNP
14	72700238	rs2283409	G	T	100	PASS	AC=1881;AF=0.375599;AN=5008;NS=2504;DP=22233;EAS_AF=0.3849;AMR_AF=0.464;AFR_AF=0.1982;EUR_AF=0.4891;SAS_AF=0.4264;AA=G|||;VT=SNP
14	72700322	rs2283408	G	T	100	PASS	AC=2141;AF=0.427516;AN=5008;NS=2504;DP=21800;EAS_AF=0.3849;AMR_AF=0.4769;AFR_AF=0.3903;EUR_AF=0.4881;SAS_AF=0.4243;AA=G|||;VT=SNP
14	72700902	rs17109573	G	A	100	PASS	AC=429;AF=0.0856629;AN=5008;NS=2504;DP=20665;EAS_AF=0.2599;AMR_AF=0.0533;AFR_AF=0.0265;EUR_AF=0.0666;SAS_AF=0.0286;AA=G|||;VT=SNP
14	72701140	rs847302	T	C	100	PASS	AC=1618;AF=0.323083;AN=5008;NS=2504;DP=23323;EAS_AF=0.2778;AMR_AF=0.402;AFR_AF=0.1551;EUR_AF=0.3767;SAS_AF=0.4857;AA=C|||;VT=SNP
14	72701301	rs17109589	G	A	100	PASS	AC=666;AF=0.132987;AN=5008;NS=2504;DP=20680;EAS_AF=0.2639;AMR_AF=0.0764;AFR_AF=0.1346;EUR_AF=0.0915;SAS_AF=0.0787;AA=G|||;VT=SNP
14	72701432	rs2238219	C	T	100	PASS	AC=587;AF=0.117212;AN=5008;NS=2504;DP=20930;EAS_AF=0.2599;AMR_AF=0.0706;AFR_AF=0.1278;EUR_AF=0.0746;SAS_AF=0.0327;AA=C|||;VT=SNP
14	72701681	rs847301	C	A	100	PASS	AC=4340;AF=0.866613;AN=5008;NS=2504;DP=21117;EAS_AF=0.9286;AMR_AF=0.9452;AFR_AF=0.6687;EUR_AF=0.9364;SAS_AF=0.9427;AA=A|||;VT=SNP
14	72702425	rs6574054	T	C	100	PASS	AC=1616;AF=0.322684;AN=5008;NS=2504;DP=18790;EAS_AF=0.2778;AMR_AF=0.3991;AFR_AF=0.1551;EUR_AF=0.3757;SAS_AF=0.4867;AA=C|||;VT=SNP
14	72702497	rs6574055	G	A	100	PASS	AC=2167;AF=0.432708;AN=5008;NS=2504;DP=19133;EAS_AF=0.5417;AMR_AF=0.4597;AFR_AF=0.2731;EUR_AF=0.4453;SAS_AF=0.5041;AA=A|||;VT=SNP
14	72702964	rs12891167	G	A	100	PASS	AC=430;AF=0.0858626;AN=5008;NS=2504;DP=17113;EAS_AF=0.2599;AMR_AF=0.0533;AFR_AF=0.0257;EUR_AF=0.0666;SAS_AF=0.0307;AA=G|||;VT=SNP
14	72703275	rs847279	G	A	100	PASS	AC=1564;AF=0.3123;AN=5008;NS=2504;DP=16493;EAS_AF=0.2669;AMR_AF=0.3905;AFR_AF=0.143;EUR_AF=0.3728;SAS_AF=0.4703;AA=G|||;VT=SNP
14	72703361	rs847278	C	T	100	PASS	AC=1565;AF=0.3125;AN=5008;NS=2504;DP=14273;EAS_AF=0.2669;AMR_AF=0.3905;AFR_AF=0.1422;EUR_AF=0.3748;SAS_AF=0.4703;AA=C|||;VT=SNP
14	72703368	rs10136881	C	T	100	PASS	AC=2155;AF=0.430312;AN=5008;NS=2504;DP=14042;EAS_AF=0.3849;AMR_AF=0.4827;AFR_AF=0.3888;EUR_AF=0.4871;SAS_AF=0.4376;AA=C|||;VT=SNP
14	72703555	rs2283406	G	A	100	PASS	AC=2157;AF=0.430711;AN=5008;NS=2504;DP=15034;EAS_AF=0.3849;AMR_AF=0.4827;AFR_AF=0.3896;EUR_AF=0.4881;SAS_AF=0.4376;AA=G|||;VT=SNP
14	72703933	rs699362	G	A	100	PASS	AC=1585;AF=0.316494;AN=5008;NS=2504;DP=19925;EAS_AF=0.2778;AMR_AF=0.3876;AFR_AF=0.152;EUR_AF=0.3718;SAS_AF=0.4714;AA=A|||;VT=SNP
14	72703955	rs699360	A	C	100	PASS	AC=1587;AF=0.316893;AN=5008;NS=2504;DP=20185;EAS_AF=0.2778;AMR_AF=0.3862;AFR_AF=0.143;EUR_AF=0.3718;SAS_AF=0.4867;AA=A|||;VT=SNP
14	72704494	rs847277	A	G	100	PASS	AC=1584;AF=0.316294;AN=5008;NS=2504;DP=20446;EAS_AF=0.2758;AMR_AF=0.3876;AFR_AF=0.1528;EUR_AF=0.3718;SAS_AF=0.4714;AA=G|||;VT=SNP
14	72704505	rs847276	C	T	100	PASS	AC=1569;AF=0.313299;AN=5008;NS=2504;DP=20302;EAS_AF=0.2758;AMR_AF=0.3847;AFR_AF=0.143;EUR_AF=0.3718;SAS_AF=0.4714;AA=C|||;VT=SNP
14	72704544	rs847275	G	A	100	PASS	AC=1570;AF=0.313498;AN=5008;NS=2504;DP=20644;EAS_AF=0.2758;AMR_AF=0.3862;AFR_AF=0.143;EUR_AF=0.3718;SAS_AF=0.4714;AA=G|||;VT=SNP
14	72704817	rs847273	A	G	100	PASS	AC=1582;AF=0.315895;AN=5008;NS=2504;DP=20455;EAS_AF=0.2758;AMR_AF=0.3876;AFR_AF=0.152;EUR_AF=0.3708;SAS_AF=0.4714;AA=A|||;VT=SNP
14	72704845	rs847272	G	A	100	PASS	AC=1582;AF=0.315895;AN=5008;NS=2504;DP=19977;EAS_AF=0.2758;AMR_AF=0.3876;AFR_AF=0.152;EUR_AF=0.3708;SAS_AF=0.4714;AA=G|||;VT=SNP
14	72704899	rs2332806	C	G	100	PASS	AC=1911;AF=0.381589;AN=5008;NS=2504;DP=20309;EAS_AF=0.3869;AMR_AF=0.4726;AFR_AF=0.2042;EUR_AF=0.4901;SAS_AF=0.4397;AA=C|||;VT=SNP
14	72704924	rs847271	C	G	100	PASS	AC=1583;AF=0.316094;AN=5008;NS=2504;DP=20384;EAS_AF=0.2758;AMR_AF=0.3876;AFR_AF=0.152;EUR_AF=0.3708;SAS_AF=0.4724;AA=G|||;VT=SNP
14	72704996	rs847270	A	G	100	PASS	AC=1583;AF=0.316094;AN=5008;NS=2504;DP=18730;EAS_AF=0.2758;AMR_AF=0.3876;AFR_AF=0.152;EUR_AF=0.3708;SAS_AF=0.4724;AA=G|||;VT=SNP
14	72705173	rs8007566	C	T	100	PASS	AC=2185;AF=0.436302;AN=5008;NS=2504;DP=18740;EAS_AF=0.378;AMR_AF=0.4899;AFR_AF=0.385;EUR_AF=0.5189;SAS_AF=0.4427;AA=C|||;VT=SNP
14	72705328	rs847269	A	G	100	PASS	AC=1627;AF=0.32488;AN=5008;NS=2504;DP=19445;EAS_AF=0.2758;AMR_AF=0.4164;AFR_AF=0.1558;EUR_AF=0.3907;SAS_AF=0.4714;AA=G|||;VT=SNP
14	72705363	rs35413081	G	A	100	PASS	AC=432;AF=0.086262;AN=5008;NS=2504;DP=18819;EAS_AF=0.2609;AMR_AF=0.0533;AFR_AF=0.0265;EUR_AF=0.0676;SAS_AF=0.0297;AA=G|||;VT=SNP
14	72705544	rs847268	T	C	100	PASS	AC=1523;AF=0.304113;AN=5008;NS=2504;DP=18713;EAS_AF=0.2758;AMR_AF=0.3804;AFR_AF=0.152;EUR_AF=0.334;SAS_AF=0.454;AA=C|||;VT=SNP
14	72705568	rs847267	A	G	100	PASS	AC=1508;AF=0.301118;AN=5008;NS=2504;DP=19382;EAS_AF=0.2758;AMR_AF=0.379;AFR_AF=0.1422;EUR_AF=0.332;SAS_AF=0.455;AA=A|||;VT=SNP
14	72705657	rs847266	T	G	100	PASS	AC=1520;AF=0.303514;AN=5008;NS=2504;DP=18253;EAS_AF=0.2758;AMR_AF=0.3804;AFR_AF=0.1505;EUR_AF=0.332;SAS_AF=0.455;AA=G|||;VT=SNP
14	72705855	rs847265	C	T	100	PASS	AC=1487;AF=0.296925;AN=5008;NS=2504;DP=20742;EAS_AF=0.2649;AMR_AF=0.379;AFR_AF=0.1415;EUR_AF=0.331;SAS_AF=0.4468;AA=C|||;VT=SNP
14	72705963	rs847264	G	C	100	PASS	AC=1520;AF=0.303514;AN=5008;NS=2504;DP=20812;EAS_AF=0.2758;AMR_AF=0.3804;AFR_AF=0.1505;EUR_AF=0.331;SAS_AF=0.456;AA=G|||;VT=SNP
14	72706015	rs847263	G	A	100	PASS	AC=1517;AF=0.302915;AN=5008;NS=2504;DP=20665;EAS_AF=0.2758;AMR_AF=0.3804;AFR_AF=0.149;EUR_AF=0.331;SAS_AF=0.455;AA=G|||;VT=SNP
14	72706835	rs847262	C	A	100	PASS	AC=1493;AF=0.298123;AN=5008;NS=2504;DP=19613;EAS_AF=0.2748;AMR_AF=0.379;AFR_AF=0.1346;EUR_AF=0.329;SAS_AF=0.454;AA=C|||;VT=SNP
14	72706871	rs722561	G	T	100	PASS	AC=648;AF=0.129393;AN=5008;NS=2504;DP=20321;EAS_AF=0.2639;AMR_AF=0.0735;AFR_AF=0.1702;EUR_AF=0.0746;SAS_AF=0.0317;AA=G|||;VT=SNP
14	72707163	rs847261	T	C	100	PASS	AC=4301;AF=0.858826;AN=5008;NS=2504;DP=17587;EAS_AF=0.7321;AMR_AF=0.9236;AFR_AF=0.8336;EUR_AF=0.9066;SAS_AF=0.9284;AA=C|||;VT=SNP
14	72707924	rs34122902	A	C	100	PASS	AC=457;AF=0.091254;AN=5008;NS=2504;DP=18667;EAS_AF=0.2768;AMR_AF=0.0533;AFR_AF=0.0272;EUR_AF=0.0666;SAS_AF=0.0389;AA=A|||;VT=SNP
14	72708057	rs847260	A	C	100	PASS	AC=4311;AF=0.860823;AN=5008;NS=2504;DP=18109;EAS_AF=0.7202;AMR_AF=0.9222;AFR_AF=0.8502;EUR_AF=0.9076;SAS_AF=0.9284;AA=A|||;VT=SNP
14	72709083	rs847259	T	G	100	PASS	AC=1482;AF=0.295927;AN=5008;NS=2504;DP=16159;EAS_AF=0.2758;AMR_AF=0.3833;AFR_AF=0.1346;EUR_AF=0.332;SAS_AF=0.4356;AA=T|||;VT=SNP
14	72709149	rs1544487	C	T	100	PASS	AC=2794;AF=0.557907;AN=5008;NS=2504;DP=18218;EAS_AF=0.4534;AMR_AF=0.5375;AFR_AF=0.6831;EUR_AF=0.5755;SAS_AF=0.4928;AA=C|||;VT=SNP
14	72709804	rs12432632	C	T	100	PASS	AC=1901;AF=0.379593;AN=5008;NS=2504;DP=14466;EAS_AF=0.4415;AMR_AF=0.4496;AFR_AF=0.2057;EUR_AF=0.508;SAS_AF=0.3691;AA=c|||;VT=SNP
14	72709902	rs847257	C	A	100	PASS	AC=4325;AF=0.863618;AN=5008;NS=2504;DP=18319;EAS_AF=0.7202;AMR_AF=0.9236;AFR_AF=0.8593;EUR_AF=0.9085;SAS_AF=0.9284;AA=A|||;VT=SNP
14	72709924	rs847256	T	G	100	PASS	AC=4336;AF=0.865815;AN=5008;NS=2504;DP=18836;EAS_AF=0.7312;AMR_AF=0.9236;AFR_AF=0.8593;EUR_AF=0.9085;SAS_AF=0.9284;AA=G|||;VT=SNP
14	72710102	rs1402056	C	T	100	PASS	AC=1907;AF=0.380791;AN=5008;NS=2504;DP=18149;EAS_AF=0.4415;AMR_AF=0.4524;AFR_AF=0.2065;EUR_AF=0.5099;SAS_AF=0.3701;AA=C|||;VT=SNP
14	72710126	rs2332807	G	A	100	PASS	AC=2809;AF=0.560903;AN=5008;NS=2504;DP=17605;EAS_AF=0.4554;AMR_AF=0.5389;AFR_AF=0.6929;EUR_AF=0.5755;SAS_AF=0.4918;AA=G|||;VT=SNP
14	72710547	rs847254	C	T	100	PASS	AC=1471;AF=0.29373;AN=5008;NS=2504;DP=19338;EAS_AF=0.2649;AMR_AF=0.3833;AFR_AF=0.1346;EUR_AF=0.332;SAS_AF=0.4356;AA=C|||;VT=SNP
14	72710800	rs847252	A	T	100	PASS	AC=971;AF=0.19389;AN=5008;NS=2504;DP=18046;EAS_AF=0.1131;AMR_AF=0.304;AFR_AF=0.0923;EUR_AF=0.2545;SAS_AF=0.274;AA=A|||;VT=SNP
14	72711026	rs1520327	G	A	100	PASS	AC=454;AF=0.090655;AN=5008;NS=2504;DP=16819;EAS_AF=0.2738;AMR_AF=0.0533;AFR_AF=0.0272;EUR_AF=0.0666;SAS_AF=0.0389;AA=g|||;VT=SNP
14	72711069	rs699359	C	G	100	PASS	AC=4304;AF=0.859425;AN=5008;NS=2504;DP=20519;EAS_AF=0.7183;AMR_AF=0.9222;AFR_AF=0.8464;EUR_AF=0.9076;SAS_AF=0.9284;AA=c|||;VT=SNP
14	72712084	rs6574056	G	T	100	PASS	AC=2827;AF=0.564497;AN=5008;NS=2504;DP=19923;EAS_AF=0.4554;AMR_AF=0.5447;AFR_AF=0.6793;EUR_AF=0.6044;SAS_AF=0.4949;AA=g|||;VT=SNP
14	72712557	rs66823874	G	A	100	PASS	AC=443;AF=0.0884585;AN=5008;NS=2504;DP=21809;EAS_AF=0.2629;AMR_AF=0.0533;AFR_AF=0.0272;EUR_AF=0.0666;SAS_AF=0.0389;AA=a|||;VT=SNP
14	72712861	rs7156404	A	G	100	PASS	AC=629;AF=0.125599;AN=5008;NS=2504;DP=20368;EAS_AF=0.2758;AMR_AF=0.072;AFR_AF=0.1399;EUR_AF=0.0736;SAS_AF=0.0429;AA=a|||;VT=SNP
14	72713009	rs12148024	A	G	100	PASS	AC=1906;AF=0.380591;AN=5008;NS=2504;DP=18228;EAS_AF=0.4335;AMR_AF=0.4539;AFR_AF=0.211;EUR_AF=0.5099;SAS_AF=0.3701;AA=a|||;VT=SNP
14	72713228	rs847251	G	A	100	PASS	AC=4324;AF=0.863419;AN=5008;NS=2504;DP=16827;EAS_AF=0.7202;AMR_AF=0.9236;AFR_AF=0.8593;EUR_AF=0.9076;SAS_AF=0.9284;AA=a|||;VT=SNP
14	72713310	rs847250	A	G	100	PASS	AC=967;AF=0.193091;AN=5008;NS=2504;DP=14769;EAS_AF=0.1141;AMR_AF=0.2997;AFR_AF=0.0923;EUR_AF=0.2535;SAS_AF=0.273;AA=a|||;VT=SNP
14	72713488	rs847249	T	C	100	PASS	AC=4303;AF=0.859225;AN=5008;NS=2504;DP=13404;EAS_AF=0.7183;AMR_AF=0.9222;AFR_AF=0.8457;EUR_AF=0.9076;SAS_AF=0.9284;AA=N|||;VT=SNP
14	72713794	rs847248	A	G	100	PASS	AC=4303;AF=0.859225;AN=5008;NS=2504;DP=16548;EAS_AF=0.7202;AMR_AF=0.9222;AFR_AF=0.8442;EUR_AF=0.9076;SAS_AF=0.9284;AA=a|||;VT=SNP
14	72714281	rs1356838	C	T	100	PASS	AC=164;AF=0.0327476;AN=5008;NS=2504;DP=21123;EAS_AF=0.1141;AMR_AF=0.0245;AFR_AF=0.0008;EUR_AF=0.0159;SAS_AF=0.0153;AA=c|||;VT=SNP
14	72714411	rs847247	T	C	100	PASS	AC=4309;AF=0.860423;AN=5008;NS=2504;DP=20838;EAS_AF=0.7302;AMR_AF=0.9222;AFR_AF=0.8411;EUR_AF=0.9076;SAS_AF=0.9284;AA=t|||;VT=SNP
14	72714781	rs12432346	A	G	100	PASS	AC=2878;AF=0.574681;AN=5008;NS=2504;DP=19205;EAS_AF=0.4544;AMR_AF=0.5519;AFR_AF=0.7103;EUR_AF=0.6083;SAS_AF=0.4969;AA=a|||;VT=SNP
14	72714918	rs847246	G	A	100	PASS	AC=4295;AF=0.857628;AN=5008;NS=2504;DP=17391;EAS_AF=0.7341;AMR_AF=0.9222;AFR_AF=0.8275;EUR_AF=0.9076;SAS_AF=0.9284;AA=a|||;VT=SNP
14	72716081	rs12894979	G	A	100	PASS	AC=1811;AF=0.361621;AN=5008;NS=2504;DP=22392;EAS_AF=0.4335;AMR_AF=0.4467;AFR_AF=0.1437;EUR_AF=0.5089;SAS_AF=0.3701;AA=g|||;VT=SNP
14	72716515	rs12895275	A	G	100	PASS	AC=75;AF=0.014976;AN=5008;NS=2504;DP=18703;EAS_AF=0.002;AMR_AF=0.0288;AFR_AF=0.0008;EUR_AF=0.0467;SAS_AF=0.0051;AA=a|||;VT=SNP
14	72717733	rs12881198	C	G	100	PASS	AC=667;AF=0.133187;AN=5008;NS=2504;DP=19134;EAS_AF=0.2669;AMR_AF=0.0764;AFR_AF=0.1407;EUR_AF=0.0885;SAS_AF=0.0716;AA=c|||;VT=SNP
14	72719407	rs847241	C	T	100	PASS	AC=2093;AF=0.417931;AN=5008;NS=2504;DP=21451;EAS_AF=0.5437;AMR_AF=0.4496;AFR_AF=0.2761;EUR_AF=0.3738;SAS_AF=0.5031;AA=c|||;VT=SNP
14	72719653	rs10149098	G	A	100	PASS	AC=2861;AF=0.571286;AN=5008;NS=2504;DP=21301;EAS_AF=0.4425;AMR_AF=0.5418;AFR_AF=0.7231;EUR_AF=0.6054;SAS_AF=0.4847;AA=g|||;VT=SNP
14	72720337	rs847240	C	T	100	PASS	AC=1438;AF=0.287141;AN=5008;NS=2504;DP=20546;EAS_AF=0.2917;AMR_AF=0.3718;AFR_AF=0.1331;EUR_AF=0.2853;SAS_AF=0.4325;AA=c|||;VT=SNP
14	72720426	rs56263585	G	C	100	PASS	AC=440;AF=0.0878594;AN=5008;NS=2504;DP=19893;EAS_AF=0.2599;AMR_AF=0.0533;AFR_AF=0.0272;EUR_AF=0.0666;SAS_AF=0.0389;AA=g|||;VT=SNP
14	72720464	rs847239	A	T	100	PASS	AC=1438;AF=0.287141;AN=5008;NS=2504;DP=20705;EAS_AF=0.2917;AMR_AF=0.3718;AFR_AF=0.1331;EUR_AF=0.2853;SAS_AF=0.4325;AA=a|||;VT=SNP
14	72721101	rs3784049	T	A	100	PASS	AC=2852;AF=0.569489;AN=5008;NS=2504;DP=19040;EAS_AF=0.4405;AMR_AF=0.5403;AFR_AF=0.7073;EUR_AF=0.6034;SAS_AF=0.502;AA=t|||;VT=SNP
14	72721563	rs2239262	T	C	100	PASS	AC=440;AF=0.0878594;AN=5008;NS=2504;DP=21699;EAS_AF=0.2599;AMR_AF=0.0533;AFR_AF=0.0272;EUR_AF=0.0666;SAS_AF=0.0389;AA=t|||;VT=SNP
14	72721746	rs2283400	G	A	100	PASS	AC=440;AF=0.0878594;AN=5008;NS=2504;DP=20948;EAS_AF=0.2599;AMR_AF=0.0533;AFR_AF=0.0272;EUR_AF=0.0666;SAS_AF=0.0389;AA=g|||;VT=SNP
14	72722032	rs2283399	C	T	100	PASS	AC=440;AF=0.0878594;AN=5008;NS=2504;DP=19170;EAS_AF=0.2599;AMR_AF=0.0533;AFR_AF=0.0272;EUR_AF=0.0666;SAS_AF=0.0389;AA=c|||;VT=SNP
14	72722205	rs847237	A	G	100	PASS	AC=1500;AF=0.299521;AN=5008;NS=2504;DP=20061;EAS_AF=0.2937;AMR_AF=0.3775;AFR_AF=0.1641;EUR_AF=0.3052;SAS_AF=0.4274;AA=a|||;VT=SNP
14	72722318	rs4903003	G	T	100	PASS	AC=1880;AF=0.375399;AN=5008;NS=2504;DP=17570;EAS_AF=0.4187;AMR_AF=0.4467;AFR_AF=0.205;EUR_AF=0.5089;SAS_AF=0.3732;AA=g|||;VT=SNP
14	72722732	rs4903004	C	A	100	PASS	AC=2800;AF=0.559105;AN=5008;NS=2504;DP=19151;EAS_AF=0.4415;AMR_AF=0.536;AFR_AF=0.6823;EUR_AF=0.5885;SAS_AF=0.5;AA=c|||;VT=SNP
14	72722766	rs847236	G	A	100	PASS	AC=1457;AF=0.290935;AN=5008;NS=2504;DP=19059;EAS_AF=0.2937;AMR_AF=0.3761;AFR_AF=0.1339;EUR_AF=0.3032;SAS_AF=0.4274;AA=g|||;VT=SNP
14	72723153	rs2108468	T	A	100	PASS	AC=742;AF=0.148163;AN=5008;NS=2504;DP=20951;EAS_AF=0.0208;AMR_AF=0.0749;AFR_AF=0.3563;EUR_AF=0.0765;SAS_AF=0.1237;AA=t|||;VT=SNP
14	72723421	rs847235	A	G	100	PASS	AC=1565;AF=0.3125;AN=5008;NS=2504;DP=19979;EAS_AF=0.2937;AMR_AF=0.4092;AFR_AF=0.1384;EUR_AF=0.3588;SAS_AF=0.4509;AA=a|||;VT=SNP
14	72723657	rs7350728	G	A	100	PASS	AC=2747;AF=0.548522;AN=5008;NS=2504;DP=20687;EAS_AF=0.4415;AMR_AF=0.5058;AFR_AF=0.7179;EUR_AF=0.5328;SAS_AF=0.4765;AA=a|||;VT=SNP
14	72723908	rs73302811	G	T	100	PASS	AC=749;AF=0.149561;AN=5008;NS=2504;DP=20595;EAS_AF=0.0208;AMR_AF=0.0749;AFR_AF=0.3608;EUR_AF=0.0775;SAS_AF=0.1237;AA=g|||;VT=SNP
14	72723964	rs2139594	C	T	100	PASS	AC=2690;AF=0.537141;AN=5008;NS=2504;DP=20543;EAS_AF=0.4415;AMR_AF=0.5029;AFR_AF=0.6778;EUR_AF=0.5308;SAS_AF=0.4765;AA=c|||;VT=SNP
14	72723989	rs2108466	C	T	100	PASS	AC=2693;AF=0.53774;AN=5008;NS=2504;DP=20622;EAS_AF=0.4395;AMR_AF=0.5043;AFR_AF=0.6793;EUR_AF=0.5328;SAS_AF=0.4765;AA=c|||;VT=SNP
14	72724829	rs73302814	A	G	100	PASS	AC=826;AF=0.164936;AN=5008;NS=2504;DP=18326;EAS_AF=0.0208;AMR_AF=0.0807;AFR_AF=0.4145;EUR_AF=0.0785;SAS_AF=0.1247;AA=a|||;VT=SNP
14	72725457	rs2239261	G	T	100	PASS	AC=2691;AF=0.53734;AN=5008;NS=2504;DP=19859;EAS_AF=0.4415;AMR_AF=0.5029;AFR_AF=0.6785;EUR_AF=0.5308;SAS_AF=0.4765;AA=t|||;VT=SNP
14	72725933	rs12897241	G	A	100	PASS	AC=439;AF=0.0876597;AN=5008;NS=2504;DP=19881;EAS_AF=0.2589;AMR_AF=0.0533;AFR_AF=0.0272;EUR_AF=0.0666;SAS_AF=0.0389;AA=g|||;VT=SNP
14	72725999	rs1520326	A	G	100	PASS	AC=2638;AF=0.526757;AN=5008;NS=2504;DP=19047;EAS_AF=0.4415;AMR_AF=0.4986;AFR_AF=0.6392;EUR_AF=0.5318;SAS_AF=0.4775;AA=a|||;VT=SNP
14	72726177	rs10131012	C	T	100	PASS	AC=2706;AF=0.540335;AN=5008;NS=2504;DP=17846;EAS_AF=0.4415;AMR_AF=0.5043;AFR_AF=0.6884;EUR_AF=0.5308;SAS_AF=0.4775;AA=t|||;VT=SNP
14	72726394	rs10143449	T	C	100	PASS	AC=2695;AF=0.538139;AN=5008;NS=2504;DP=13786;EAS_AF=0.4435;AMR_AF=0.5029;AFR_AF=0.6793;EUR_AF=0.5308;SAS_AF=0.4775;AA=t|||;VT=SNP
14	72726896	rs8007922	G	C	100	PASS	AC=2698;AF=0.538738;AN=5008;NS=2504;DP=15592;EAS_AF=0.4435;AMR_AF=0.5029;AFR_AF=0.6793;EUR_AF=0.5328;SAS_AF=0.4785;AA=g|||;VT=SNP
14	72727294	rs10134542	G	A	100	PASS	AC=2696;AF=0.538339;AN=5008;NS=2504;DP=19463;EAS_AF=0.4435;AMR_AF=0.5029;AFR_AF=0.6785;EUR_AF=0.5328;SAS_AF=0.4775;AA=a|||;VT=SNP
14	72727416	rs10134489	C	T	100	PASS	AC=2695;AF=0.538139;AN=5008;NS=2504;DP=21047;EAS_AF=0.4435;AMR_AF=0.5029;AFR_AF=0.6785;EUR_AF=0.5328;SAS_AF=0.4765;AA=c|||;VT=SNP
14	72728119	rs17180251	G	A	100	PASS	AC=2699;AF=0.538938;AN=5008;NS=2504;DP=20554;EAS_AF=0.4444;AMR_AF=0.5029;AFR_AF=0.6785;EUR_AF=0.5348;SAS_AF=0.4775;AA=a|||;VT=SNP
14	72728452	rs4903005	G	T	100	PASS	AC=441;AF=0.0880591;AN=5008;NS=2504;DP=15880;EAS_AF=0.2609;AMR_AF=0.0533;AFR_AF=0.0272;EUR_AF=0.0666;SAS_AF=0.0389;AA=g|||;VT=SNP
14	72728497	rs9323566	A	C	100	PASS	AC=751;AF=0.14996;AN=5008;NS=2504;DP=16435;EAS_AF=0.0218;AMR_AF=0.0735;AFR_AF=0.3585;EUR_AF=0.0795;SAS_AF=0.1268;AA=a|||;VT=SNP
14	72728628	rs10150159	T	C	100	PASS	AC=2726;AF=0.544329;AN=5008;NS=2504;DP=9224;EAS_AF=0.4444;AMR_AF=0.5101;AFR_AF=0.6891;EUR_AF=0.5417;SAS_AF=0.4785;AA=N|||;VT=SNP
14	72728698	rs10150242	T	C	100	PASS	AC=2730;AF=0.545128;AN=5008;NS=2504;DP=18236;EAS_AF=0.4444;AMR_AF=0.5101;AFR_AF=0.6921;EUR_AF=0.5417;SAS_AF=0.4785;AA=N|||;VT=SNP
14	72728962	rs2238218	C	T	100	PASS	AC=2743;AF=0.547724;AN=5008;NS=2504;DP=19497;EAS_AF=0.4425;AMR_AF=0.5101;AFR_AF=0.7057;EUR_AF=0.5417;SAS_AF=0.4755;AA=c|||;VT=SNP
14	72729335	rs2238217	A	G	100	PASS	AC=2754;AF=0.54992;AN=5008;NS=2504;DP=18529;EAS_AF=0.4444;AMR_AF=0.5101;AFR_AF=0.7088;EUR_AF=0.5437;SAS_AF=0.4785;AA=a|||;VT=SNP
14	72729450	rs847345	G	A	100	PASS	AC=2182;AF=0.435703;AN=5008;NS=2504;DP=19954;EAS_AF=0.5526;AMR_AF=0.4827;AFR_AF=0.2784;EUR_AF=0.4374;SAS_AF=0.4928;AA=g|||;VT=SNP
14	72730028	rs2238216	G	C	100	PASS	AC=2191;AF=0.4375;AN=5008;NS=2504;DP=19539;EAS_AF=0.4306;AMR_AF=0.4582;AFR_AF=0.4576;EUR_AF=0.4821;SAS_AF=0.3569;AA=g|||;VT=SNP
14	72730038	rs2238215	T	G	100	PASS	AC=2242;AF=0.447684;AN=5008;NS=2504;DP=19174;EAS_AF=0.4315;AMR_AF=0.4611;AFR_AF=0.4932;EUR_AF=0.4831;SAS_AF=0.3569;AA=t|||;VT=SNP
14	72730629	rs2238213	G	A	100	PASS	AC=2690;AF=0.537141;AN=5008;NS=2504;DP=21390;EAS_AF=0.4435;AMR_AF=0.5086;AFR_AF=0.6626;EUR_AF=0.5398;SAS_AF=0.4816;AA=g|||;VT=SNP
14	72730848	rs2238212	C	G	100	PASS	AC=2754;AF=0.54992;AN=5008;NS=2504;DP=18757;EAS_AF=0.4464;AMR_AF=0.513;AFR_AF=0.7057;EUR_AF=0.5398;SAS_AF=0.4826;AA=g|||;VT=SNP
14	72731148	rs1558073	G	A	100	PASS	AC=2690;AF=0.537141;AN=5008;NS=2504;DP=15626;EAS_AF=0.4425;AMR_AF=0.5086;AFR_AF=0.6626;EUR_AF=0.5398;SAS_AF=0.4826;AA=a|||;VT=SNP
14	72731197	rs1558072	T	C	100	PASS	AC=2687;AF=0.536542;AN=5008;NS=2504;DP=16032;EAS_AF=0.4425;AMR_AF=0.5043;AFR_AF=0.6626;EUR_AF=0.5408;SAS_AF=0.4816;AA=N|||;VT=SNP
14	72731199	rs1558071	T	A	100	PASS	AC=2687;AF=0.536542;AN=5008;NS=2504;DP=16127;EAS_AF=0.4425;AMR_AF=0.5043;AFR_AF=0.6626;EUR_AF=0.5408;SAS_AF=0.4816;AA=N|||;VT=SNP
14	72731204	rs699369	G	A	100	PASS	AC=2208;AF=0.440895;AN=5008;NS=2504;DP=16320;EAS_AF=0.5536;AMR_AF=0.4885;AFR_AF=0.2943;EUR_AF=0.4404;SAS_AF=0.4898;AA=g|||;VT=SNP
14	72731972	rs740337	C	G	100	PASS	AC=2704;AF=0.539936;AN=5008;NS=2504;DP=20441;EAS_AF=0.4435;AMR_AF=0.5101;AFR_AF=0.6725;EUR_AF=0.5388;SAS_AF=0.4826;AA=g|||;VT=SNP
14	72732091	rs2332808	A	G	100	PASS	AC=2519;AF=0.502995;AN=5008;NS=2504;DP=18932;EAS_AF=0.4435;AMR_AF=0.5014;AFR_AF=0.5378;EUR_AF=0.5378;SAS_AF=0.4826;AA=a|||;VT=SNP
14	72732293	rs2079502	T	C	100	PASS	AC=2684;AF=0.535942;AN=5008;NS=2504;DP=17930;EAS_AF=0.4395;AMR_AF=0.5086;AFR_AF=0.6619;EUR_AF=0.5388;SAS_AF=0.4816;AA=t|||;VT=SNP
14	72732318	rs1076317	C	G	100	PASS	AC=1777;AF=0.354832;AN=5008;NS=2504;DP=20265;EAS_AF=0.4177;AMR_AF=0.4236;AFR_AF=0.1906;EUR_AF=0.4592;SAS_AF=0.3558;AA=c|||;VT=SNP
14	72732394	rs758005	G	A	100	PASS	AC=2692;AF=0.53754;AN=5008;NS=2504;DP=16903;EAS_AF=0.4435;AMR_AF=0.5086;AFR_AF=0.6634;EUR_AF=0.5398;SAS_AF=0.4826;AA=g|||;VT=SNP
14	72732395	rs758004	C	T	100	PASS	AC=2692;AF=0.53754;AN=5008;NS=2504;DP=16983;EAS_AF=0.4435;AMR_AF=0.5086;AFR_AF=0.6634;EUR_AF=0.5398;SAS_AF=0.4826;AA=c|||;VT=SNP
14	72732516	rs699368	A	G	100	PASS	AC=1567;AF=0.312899;AN=5008;NS=2504;DP=17759;EAS_AF=0.2927;AMR_AF=0.4035;AFR_AF=0.152;EUR_AF=0.3529;SAS_AF=0.4458;AA=a|||;VT=SNP
14	72734186	rs6574057	C	A	100	PASS	AC=2699;AF=0.538938;AN=5008;NS=2504;DP=18238;EAS_AF=0.4435;AMR_AF=0.5159;AFR_AF=0.6641;EUR_AF=0.5408;SAS_AF=0.4826;AA=c|||;VT=SNP
14	72734342	rs2239260	G	A	100	PASS	AC=638;AF=0.127396;AN=5008;NS=2504;DP=18703;EAS_AF=0.2609;AMR_AF=0.0793;AFR_AF=0.1415;EUR_AF=0.0895;SAS_AF=0.044;AA=g|||;VT=SNP
14	72734836	rs2239259	C	G	100	PASS	AC=410;AF=0.081869;AN=5008;NS=2504;DP=19623;EAS_AF=0.1567;AMR_AF=0.0447;AFR_AF=0.0325;EUR_AF=0.0567;SAS_AF=0.1237;AA=c|||;VT=SNP
14	72734947	rs2239258	C	G	100	PASS	AC=2686;AF=0.536342;AN=5008;NS=2504;DP=15712;EAS_AF=0.4435;AMR_AF=0.5173;AFR_AF=0.6641;EUR_AF=0.5437;SAS_AF=0.4652;AA=c|||;VT=SNP
14	72735003	rs2239257	T	C	100	PASS	AC=2678;AF=0.534744;AN=5008;NS=2504;DP=18812;EAS_AF=0.4435;AMR_AF=0.5173;AFR_AF=0.6573;EUR_AF=0.5437;SAS_AF=0.4663;AA=t|||;VT=SNP
14	72735347	rs9323567	C	T	100	PASS	AC=953;AF=0.190296;AN=5008;NS=2504;DP=20831;EAS_AF=0.0169;AMR_AF=0.0778;AFR_AF=0.531;EUR_AF=0.0795;SAS_AF=0.1022;AA=c|||;VT=SNP
14	72735625	rs11849202	G	C	100	PASS	AC=1766;AF=0.352636;AN=5008;NS=2504;DP=18857;EAS_AF=0.4345;AMR_AF=0.428;AFR_AF=0.1611;EUR_AF=0.4612;SAS_AF=0.362;AA=g|||;VT=SNP
14	72735670	rs35133217	C	G	100	PASS	AC=459;AF=0.0916534;AN=5008;NS=2504;DP=19306;EAS_AF=0.2867;AMR_AF=0.0519;AFR_AF=0.0227;EUR_AF=0.0666;SAS_AF=0.0378;AA=c|||;VT=SNP
14	72736038	rs847342	G	A	100	PASS	AC=3897;AF=0.778155;AN=5008;NS=2504;DP=18641;EAS_AF=0.8194;AMR_AF=0.8401;AFR_AF=0.652;EUR_AF=0.84;SAS_AF=0.7986;AA=g|||;VT=SNP
14	72736125	rs34373542	T	C	100	PASS	AC=458;AF=0.0914537;AN=5008;NS=2504;DP=17682;EAS_AF=0.2817;AMR_AF=0.0519;AFR_AF=0.0257;EUR_AF=0.0666;SAS_AF=0.0378;AA=t|||;VT=SNP
14	72736452	rs75233026	T	C	100	PASS	AC=1058;AF=0.211262;AN=5008;NS=2504;DP=16000;EAS_AF=0.1776;AMR_AF=0.1527;AFR_AF=0.348;EUR_AF=0.1412;SAS_AF=0.1748;AA=t|||;VT=SNP
14	72736664	rs1029617	A	G	100	PASS	AC=2888;AF=0.576677;AN=5008;NS=2504;DP=22293;EAS_AF=0.5853;AMR_AF=0.5922;AFR_AF=0.5598;EUR_AF=0.6044;SAS_AF=0.5511;AA=a|||;VT=SNP
14	72736899	rs1029616	G	A	100	PASS	AC=2881;AF=0.57528;AN=5008;NS=2504;DP=21214;EAS_AF=0.5853;AMR_AF=0.5922;AFR_AF=0.5598;EUR_AF=0.6044;SAS_AF=0.544;AA=a|||;VT=SNP
14	72736969	rs1568404	C	T	100	PASS	AC=1829;AF=0.365216;AN=5008;NS=2504;DP=21802;EAS_AF=0.4077;AMR_AF=0.438;AFR_AF=0.2148;EUR_AF=0.4602;SAS_AF=0.3753;AA=t|||;VT=SNP
14	72737111	rs917284	G	T	100	PASS	AC=2827;AF=0.564497;AN=5008;NS=2504;DP=22749;EAS_AF=0.5764;AMR_AF=0.5879;AFR_AF=0.5272;EUR_AF=0.6044;SAS_AF=0.545;AA=t|||;VT=SNP
14	72738340	rs1915129	T	C	100	PASS	AC=2609;AF=0.520966;AN=5008;NS=2504;DP=22272;EAS_AF=0.5754;AMR_AF=0.5908;AFR_AF=0.3654;EUR_AF=0.6014;SAS_AF=0.5429;AA=t|||;VT=SNP
14	72738437	rs1915131	A	C	100	PASS	AC=2606;AF=0.520367;AN=5008;NS=2504;DP=20641;EAS_AF=0.5754;AMR_AF=0.5908;AFR_AF=0.3654;EUR_AF=0.5994;SAS_AF=0.5419;AA=a|||;VT=SNP
14	72738673	rs3819550	T	A	100	PASS	AC=2608;AF=0.520767;AN=5008;NS=2504;DP=16814;EAS_AF=0.5754;AMR_AF=0.5908;AFR_AF=0.3654;EUR_AF=0.6014;SAS_AF=0.5419;AA=t|||;VT=SNP
14	72739064	rs8010242	G	T	100	PASS	AC=697;AF=0.139177;AN=5008;NS=2504;DP=23218;EAS_AF=0.1726;AMR_AF=0.1326;AFR_AF=0.0998;EUR_AF=0.1382;SAS_AF=0.1636;AA=g|||;VT=SNP
14	72739796	rs2238211	T	C	100	PASS	AC=2953;AF=0.589657;AN=5008;NS=2504;DP=13457;EAS_AF=0.5794;AMR_AF=0.6167;AFR_AF=0.5613;EUR_AF=0.6471;SAS_AF=0.5603;AA=N|||;VT=SNP
14	72739937	rs4899429	C	T	100	PASS	AC=478;AF=0.0954473;AN=5008;NS=2504;DP=19667;EAS_AF=0.2996;AMR_AF=0.0519;AFR_AF=0.025;EUR_AF=0.0676;SAS_AF=0.0399;AA=c|||;VT=SNP
14	72740075	rs2238210	A	T	100	PASS	AC=476;AF=0.0950479;AN=5008;NS=2504;DP=17772;EAS_AF=0.2986;AMR_AF=0.0519;AFR_AF=0.0242;EUR_AF=0.0676;SAS_AF=0.0399;AA=a|||;VT=SNP
14	72740507	rs1879288	A	G	100	PASS	AC=478;AF=0.0954473;AN=5008;NS=2504;DP=18545;EAS_AF=0.2976;AMR_AF=0.0533;AFR_AF=0.0257;EUR_AF=0.0676;SAS_AF=0.0399;AA=a|||;VT=SNP
14	72740856	rs7144038	C	G	100	PASS	AC=2952;AF=0.589457;AN=5008;NS=2504;DP=21774;EAS_AF=0.5794;AMR_AF=0.6153;AFR_AF=0.5635;EUR_AF=0.6471;SAS_AF=0.5573;AA=g|||;VT=SNP
14	72740895	rs7144185	C	T	100	PASS	AC=2524;AF=0.503994;AN=5008;NS=2504;DP=22810;EAS_AF=0.5744;AMR_AF=0.5965;AFR_AF=0.2564;EUR_AF=0.6421;SAS_AF=0.5583;AA=c|||;VT=SNP
14	72741070	rs7149034	G	A	100	PASS	AC=2874;AF=0.573882;AN=5008;NS=2504;DP=18901;EAS_AF=0.5794;AMR_AF=0.6167;AFR_AF=0.5045;EUR_AF=0.6471;SAS_AF=0.5562;AA=a|||;VT=SNP
14	72741686	rs10483843	A	G	100	PASS	AC=2602;AF=0.519569;AN=5008;NS=2504;DP=18906;EAS_AF=0.5754;AMR_AF=0.6095;AFR_AF=0.3071;EUR_AF=0.6421;SAS_AF=0.5593;AA=a|||;VT=SNP
14	72742583	rs6574060	T	C	100	PASS	AC=2964;AF=0.591853;AN=5008;NS=2504;DP=18367;EAS_AF=0.5794;AMR_AF=0.621;AFR_AF=0.5651;EUR_AF=0.6471;SAS_AF=0.5634;AA=t|||;VT=SNP
14	72742656	rs6574061	C	G	100	PASS	AC=3474;AF=0.69369;AN=5008;NS=2504;DP=18210;EAS_AF=0.8681;AMR_AF=0.6772;AFR_AF=0.59;EUR_AF=0.7296;SAS_AF=0.6288;AA=g|||;VT=SNP
14	72742695	rs6574062	G	A	100	PASS	AC=779;AF=0.155551;AN=5008;NS=2504;DP=18543;EAS_AF=0.1716;AMR_AF=0.1542;AFR_AF=0.1021;EUR_AF=0.1829;SAS_AF=0.184;AA=g|||;VT=SNP
14	72742849	rs7156265	C	T	100	PASS	AC=463;AF=0.0924521;AN=5008;NS=2504;DP=18943;EAS_AF=0.2857;AMR_AF=0.0519;AFR_AF=0.025;EUR_AF=0.0676;SAS_AF=0.0389;AA=c|||;VT=SNP
14	72742911	rs7156275	A	G	100	PASS	AC=2960;AF=0.591054;AN=5008;NS=2504;DP=18257;EAS_AF=0.5784;AMR_AF=0.621;AFR_AF=0.5643;EUR_AF=0.6461;SAS_AF=0.5624;AA=a|||;VT=SNP
14	72743337	rs847341	T	C	100	PASS	AC=4479;AF=0.894369;AN=5008;NS=2504;DP=16876;EAS_AF=0.6984;AMR_AF=0.9438;AFR_AF=0.9743;EUR_AF=0.9135;SAS_AF=0.9335;AA=N|||;VT=SNP
14	72743493	rs7161662	A	G	100	PASS	AC=788;AF=0.157348;AN=5008;NS=2504;DP=18209;EAS_AF=0.1716;AMR_AF=0.1571;AFR_AF=0.1029;EUR_AF=0.1829;SAS_AF=0.1902;AA=a|||;VT=SNP
14	72743533	rs4578585	A	G	100	PASS	AC=2967;AF=0.592452;AN=5008;NS=2504;DP=18165;EAS_AF=0.5794;AMR_AF=0.6225;AFR_AF=0.5651;EUR_AF=0.6471;SAS_AF=0.5654;AA=N|||;VT=SNP
14	72744254	rs12883470	G	A	100	PASS	AC=469;AF=0.0936502;AN=5008;NS=2504;DP=16202;EAS_AF=0.2877;AMR_AF=0.0519;AFR_AF=0.025;EUR_AF=0.0716;SAS_AF=0.0389;AA=g|||;VT=SNP
14	72744439	rs1879289	C	T	100	PASS	AC=2690;AF=0.537141;AN=5008;NS=2504;DP=12660;EAS_AF=0.5744;AMR_AF=0.6124;AFR_AF=0.3699;EUR_AF=0.6421;SAS_AF=0.5634;AA=c|||;VT=SNP
14	72744584	rs1879290	A	C	100	PASS	AC=2968;AF=0.592652;AN=5008;NS=2504;DP=15232;EAS_AF=0.5784;AMR_AF=0.6254;AFR_AF=0.5658;EUR_AF=0.6471;SAS_AF=0.5644;AA=N|||;VT=SNP
14	72744591	rs1879291	A	G	100	PASS	AC=2967;AF=0.592452;AN=5008;NS=2504;DP=15012;EAS_AF=0.5784;AMR_AF=0.6254;AFR_AF=0.5651;EUR_AF=0.6471;SAS_AF=0.5644;AA=N|||;VT=SNP
14	72744774	rs1879292	A	G	100	PASS	AC=2964;AF=0.591853;AN=5008;NS=2504;DP=15465;EAS_AF=0.5794;AMR_AF=0.621;AFR_AF=0.5651;EUR_AF=0.6471;SAS_AF=0.5634;AA=N|||;VT=SNP
14	72745114	rs7152907	T	C	100	PASS	AC=2964;AF=0.591853;AN=5008;NS=2504;DP=19993;EAS_AF=0.5784;AMR_AF=0.621;AFR_AF=0.5658;EUR_AF=0.6471;SAS_AF=0.5634;AA=N|||;VT=SNP
14	72745259	rs12184980	G	A	100	PASS	AC=2962;AF=0.591454;AN=5008;NS=2504;DP=22849;EAS_AF=0.5774;AMR_AF=0.621;AFR_AF=0.5651;EUR_AF=0.6471;SAS_AF=0.5634;AA=a|||;VT=SNP
14	72745726	rs2079501	A	G	100	PASS	AC=516;AF=0.103035;AN=5008;NS=2504;DP=22330;EAS_AF=0.2897;AMR_AF=0.0562;AFR_AF=0.0257;EUR_AF=0.0825;SAS_AF=0.0695;AA=a|||;VT=SNP
14	72745815	rs2079500	A	C	100	PASS	AC=2693;AF=0.53774;AN=5008;NS=2504;DP=23477;EAS_AF=0.5744;AMR_AF=0.6124;AFR_AF=0.3707;EUR_AF=0.6451;SAS_AF=0.5624;AA=a|||;VT=SNP
14	72745895	rs2079499	C	A	100	PASS	AC=1314;AF=0.26238;AN=5008;NS=2504;DP=21269;EAS_AF=0.1766;AMR_AF=0.1816;AFR_AF=0.4841;EUR_AF=0.1869;SAS_AF=0.1861;AA=c|||;VT=SNP
14	72746118	rs737499	T	C	100	PASS	AC=2964;AF=0.591853;AN=5008;NS=2504;DP=19825;EAS_AF=0.5784;AMR_AF=0.6196;AFR_AF=0.5651;EUR_AF=0.6491;SAS_AF=0.5634;AA=N|||;VT=SNP
14	72746493	rs737498	A	G	100	PASS	AC=2698;AF=0.538738;AN=5008;NS=2504;DP=21062;EAS_AF=0.5744;AMR_AF=0.6124;AFR_AF=0.3729;EUR_AF=0.6441;SAS_AF=0.5654;AA=a|||;VT=SNP
14	72746778	rs873671	T	C	100	PASS	AC=2698;AF=0.538738;AN=5008;NS=2504;DP=16663;EAS_AF=0.5784;AMR_AF=0.6124;AFR_AF=0.3707;EUR_AF=0.6451;SAS_AF=0.5634;AA=t|||;VT=SNP
14	72746806	rs6574064	G	A	100	PASS	AC=783;AF=0.15635;AN=5008;NS=2504;DP=16346;EAS_AF=0.1726;AMR_AF=0.1527;AFR_AF=0.1029;EUR_AF=0.1849;SAS_AF=0.1851;AA=g|||;VT=SNP
14	72747282	rs7143932	T	C	100	PASS	AC=865;AF=0.172724;AN=5008;NS=2504;DP=21802;EAS_AF=0.1726;AMR_AF=0.1585;AFR_AF=0.1619;EUR_AF=0.1859;SAS_AF=0.184;AA=t|||;VT=SNP
14	72747523	rs7144302	T	C	100	PASS	AC=1744;AF=0.348243;AN=5008;NS=2504;DP=19497;EAS_AF=0.4018;AMR_AF=0.4452;AFR_AF=0.1498;EUR_AF=0.4592;SAS_AF=0.3783;AA=t|||;VT=SNP
14	72747582	rs4353437	G	A	100	PASS	AC=803;AF=0.160343;AN=5008;NS=2504;DP=17900;EAS_AF=0.1726;AMR_AF=0.1556;AFR_AF=0.1029;EUR_AF=0.1839;SAS_AF=0.2045;AA=g|||;VT=SNP
14	72747907	rs7144049	G	A	100	PASS	AC=2784;AF=0.555911;AN=5008;NS=2504;DP=13198;EAS_AF=0.5784;AMR_AF=0.6066;AFR_AF=0.4455;EUR_AF=0.6412;SAS_AF=0.5583;AA=A|||;VT=SNP
14	72748015	rs149288541	C	T	100	PASS	AC=80;AF=0.0159744;AN=5008;NS=2504;DP=15646;EAS_AF=0.002;AMR_AF=0.0403;AFR_AF=0.0008;EUR_AF=0.0199;SAS_AF=0.0297;AA=C|||;VT=SNP
14	72748058	rs4903006	T	C	100	PASS	AC=2795;AF=0.558107;AN=5008;NS=2504;DP=17073;EAS_AF=0.5794;AMR_AF=0.6081;AFR_AF=0.4455;EUR_AF=0.6491;SAS_AF=0.5593;AA=T|||;VT=SNP
14	72748337	rs4903007	T	C	100	PASS	AC=2523;AF=0.503794;AN=5008;NS=2504;DP=19524;EAS_AF=0.5754;AMR_AF=0.5994;AFR_AF=0.2519;EUR_AF=0.6441;SAS_AF=0.5583;AA=T|||;VT=SNP
14	72748623	rs2238209	G	C	100	PASS	AC=475;AF=0.0948482;AN=5008;NS=2504;DP=20100;EAS_AF=0.2976;AMR_AF=0.0519;AFR_AF=0.0234;EUR_AF=0.0676;SAS_AF=0.0409;AA=G|||;VT=SNP
14	72748924	rs11158953	T	G	100	PASS	AC=2877;AF=0.574481;AN=5008;NS=2504;DP=17604;EAS_AF=0.5794;AMR_AF=0.611;AFR_AF=0.5038;EUR_AF=0.6491;SAS_AF=0.5624;AA=G|||;VT=SNP
14	72750010	rs1589301	C	T	100	PASS	AC=475;AF=0.0948482;AN=5008;NS=2504;DP=20128;EAS_AF=0.2976;AMR_AF=0.0519;AFR_AF=0.0234;EUR_AF=0.0676;SAS_AF=0.0409;AA=C|||;VT=SNP
14	72750098	rs1589302	T	C	100	PASS	AC=1573;AF=0.314097;AN=5008;NS=2504;DP=18977;EAS_AF=0.4028;AMR_AF=0.4323;AFR_AF=0.0242;EUR_AF=0.4612;SAS_AF=0.3793;AA=T|||;VT=SNP
14	72751678	rs7156910	A	G	100	PASS	AC=3479;AF=0.694688;AN=5008;NS=2504;DP=17773;EAS_AF=0.8681;AMR_AF=0.6772;AFR_AF=0.5908;EUR_AF=0.7316;SAS_AF=0.6309;AA=G|||;VT=SNP
14	72751893	rs6574065	G	A	100	PASS	AC=3478;AF=0.694489;AN=5008;NS=2504;DP=19783;EAS_AF=0.8681;AMR_AF=0.6772;AFR_AF=0.5908;EUR_AF=0.7316;SAS_AF=0.6299;AA=A|||;VT=SNP
14	72752976	rs35584903	C	A	100	PASS	AC=2517;AF=0.502596;AN=5008;NS=2504;DP=18830;EAS_AF=0.5754;AMR_AF=0.5994;AFR_AF=0.2466;EUR_AF=0.6441;SAS_AF=0.5593;AA=C|||;VT=SNP
14	72753018	rs34870583	G	A	100	PASS	AC=3460;AF=0.690895;AN=5008;NS=2504;DP=18989;EAS_AF=0.88;AMR_AF=0.67;AFR_AF=0.5741;EUR_AF=0.7306;SAS_AF=0.6278;AA=A|||;VT=SNP
14	72753155	rs55911925	C	T	100	PASS	AC=790;AF=0.157748;AN=5008;NS=2504;DP=16949;EAS_AF=0.1736;AMR_AF=0.1542;AFR_AF=0.1029;EUR_AF=0.1859;SAS_AF=0.1892;AA=C|||;VT=SNP
14	72754262	rs3886822	T	A	100	PASS	AC=1562;AF=0.311901;AN=5008;NS=2504;DP=18225;EAS_AF=0.4038;AMR_AF=0.4323;AFR_AF=0.0219;EUR_AF=0.4612;SAS_AF=0.3701;AA=T|||;VT=SNP
14	72754711	rs12433544	T	A	100	PASS	AC=2596;AF=0.518371;AN=5008;NS=2504;DP=17567;EAS_AF=0.5754;AMR_AF=0.6023;AFR_AF=0.3048;EUR_AF=0.6441;SAS_AF=0.5593;AA=T|||;VT=SNP
14	72755425	rs2239256	G	A	100	PASS	AC=465;AF=0.0928514;AN=5008;NS=2504;DP=20185;EAS_AF=0.2857;AMR_AF=0.0519;AFR_AF=0.025;EUR_AF=0.0676;SAS_AF=0.0409;AA=g|||;VT=SNP
14	72755506	rs2239255	T	C	100	PASS	AC=2844;AF=0.567891;AN=5008;NS=2504;DP=21387;EAS_AF=0.5794;AMR_AF=0.6081;AFR_AF=0.4834;EUR_AF=0.6481;SAS_AF=0.5593;AA=C|||;VT=SNP
14	72756700	rs2238208	G	A	100	PASS	AC=466;AF=0.0930511;AN=5008;NS=2504;DP=19338;EAS_AF=0.2867;AMR_AF=0.0519;AFR_AF=0.025;EUR_AF=0.0676;SAS_AF=0.0409;AA=G|||;VT=SNP
14	72757384	rs2238207	A	G	100	PASS	AC=3535;AF=0.705871;AN=5008;NS=2504;DP=20251;EAS_AF=0.869;AMR_AF=0.6801;AFR_AF=0.6309;EUR_AF=0.7316;SAS_AF=0.6309;AA=G|||;VT=SNP
14	72757572	rs2238206	C	G	100	PASS	AC=3567;AF=0.71226;AN=5008;NS=2504;DP=20332;EAS_AF=0.87;AMR_AF=0.6787;AFR_AF=0.6566;EUR_AF=0.7316;SAS_AF=0.6288;AA=G|||;VT=SNP
14	72757762	rs7151952	T	C	100	PASS	AC=3532;AF=0.705272;AN=5008;NS=2504;DP=20467;EAS_AF=0.869;AMR_AF=0.6772;AFR_AF=0.6309;EUR_AF=0.7316;SAS_AF=0.6299;AA=C|||;VT=SNP
14	72758614	rs2238205	A	C	100	PASS	AC=2988;AF=0.596645;AN=5008;NS=2504;DP=19242;EAS_AF=0.5813;AMR_AF=0.6225;AFR_AF=0.5507;EUR_AF=0.664;SAS_AF=0.5869;AA=A|||;VT=SNP
14	72758720	rs2238204	C	T	100	PASS	AC=3450;AF=0.688898;AN=5008;NS=2504;DP=17630;EAS_AF=0.869;AMR_AF=0.67;AFR_AF=0.5749;EUR_AF=0.7316;SAS_AF=0.6268;AA=T|||;VT=SNP
14	72759024	rs2238203	A	G	100	PASS	AC=465;AF=0.0928514;AN=5008;NS=2504;DP=16734;EAS_AF=0.2877;AMR_AF=0.0519;AFR_AF=0.0234;EUR_AF=0.0676;SAS_AF=0.0409;AA=A|||;VT=SNP
14	72759177	rs2238202	T	G	100	PASS	AC=871;AF=0.173922;AN=5008;NS=2504;DP=19221;EAS_AF=0.1726;AMR_AF=0.1614;AFR_AF=0.1619;EUR_AF=0.1849;SAS_AF=0.1892;AA=T|||;VT=SNP
14	72759412	rs2238201	A	G	100	PASS	AC=2621;AF=0.523363;AN=5008;NS=2504;DP=20501;EAS_AF=0.5873;AMR_AF=0.611;AFR_AF=0.3048;EUR_AF=0.6491;SAS_AF=0.5613;AA=A|||;VT=SNP
14	72759512	rs4899430	G	A	100	PASS	AC=3493;AF=0.697484;AN=5008;NS=2504;DP=18959;EAS_AF=0.8681;AMR_AF=0.6744;AFR_AF=0.6051;EUR_AF=0.7316;SAS_AF=0.6278;AA=A|||;VT=SNP
14	72760708	rs1002105	G	A	100	PASS	AC=897;AF=0.179113;AN=5008;NS=2504;DP=19343;EAS_AF=0.2996;AMR_AF=0.0706;AFR_AF=0.2958;EUR_AF=0.0875;SAS_AF=0.0685;AA=A|||;VT=SNP
14	72761151	rs2239254	C	T	100	PASS	AC=471;AF=0.0940495;AN=5008;NS=2504;DP=20101;EAS_AF=0.2917;AMR_AF=0.0519;AFR_AF=0.025;EUR_AF=0.0676;SAS_AF=0.0409;AA=C|||;VT=SNP
14	72761326	rs1476701	G	A	100	PASS	AC=775;AF=0.154752;AN=5008;NS=2504;DP=20032;EAS_AF=0.1746;AMR_AF=0.1484;AFR_AF=0.1014;EUR_AF=0.1799;SAS_AF=0.1851;AA=G|||;VT=SNP
14	72761492	rs847336	G	C	100	PASS	AC=2376;AF=0.474441;AN=5008;NS=2504;DP=17384;EAS_AF=0.3065;AMR_AF=0.4741;AFR_AF=0.5613;EUR_AF=0.4443;SAS_AF=0.5613;AA=G|||;VT=SNP
14	72761549	rs1981604	C	T	100	PASS	AC=520;AF=0.103834;AN=5008;NS=2504;DP=17849;EAS_AF=0.2946;AMR_AF=0.0562;AFR_AF=0.0257;EUR_AF=0.0825;SAS_AF=0.0685;AA=C|||;VT=SNP
14	72763012	rs67838629	T	G	100	PASS	AC=482;AF=0.096246;AN=5008;NS=2504;DP=20684;EAS_AF=0.3026;AMR_AF=0.0519;AFR_AF=0.025;EUR_AF=0.0676;SAS_AF=0.0409;AA=T|||;VT=SNP
14	72764018	rs55954287	C	T	100	PASS	AC=473;AF=0.0944489;AN=5008;NS=2504;DP=11296;EAS_AF=0.2917;AMR_AF=0.0519;AFR_AF=0.0265;EUR_AF=0.0676;SAS_AF=0.0409;AA=C|||;VT=SNP
14	72764078	rs2529453	C	T	100	PASS	AC=2281;AF=0.455471;AN=5008;NS=2504;DP=10595;EAS_AF=0.2966;AMR_AF=0.4697;AFR_AF=0.503;EUR_AF=0.4423;SAS_AF=0.5583;AA=C|||;VT=SNP
14	72765413	rs847365	C	G	100	PASS	AC=2292;AF=0.457668;AN=5008;NS=2504;DP=15990;EAS_AF=0.3056;AMR_AF=0.4697;AFR_AF=0.5023;EUR_AF=0.4433;SAS_AF=0.5603;AA=C|||;VT=SNP
14	72766532	rs8013850	G	A	100	PASS	AC=471;AF=0.0940495;AN=5008;NS=2504;DP=19568;EAS_AF=0.2917;AMR_AF=0.0519;AFR_AF=0.025;EUR_AF=0.0676;SAS_AF=0.0409;AA=G|||;VT=SNP
14	72767272	rs847364	T	C	100	PASS	AC=1532;AF=0.305911;AN=5008;NS=2504;DP=22962;EAS_AF=0.1488;AMR_AF=0.3285;AFR_AF=0.3949;EUR_AF=0.2674;SAS_AF=0.3712;AA=T|||;VT=SNP
14	72767689	rs78405428	G	A	100	PASS	AC=224;AF=0.0447284;AN=5008;NS=2504;DP=22326;EAS_AF=0.0913;AMR_AF=0.0144;AFR_AF=0.0015;EUR_AF=0.0229;SAS_AF=0.0992;AA=G|||;VT=SNP
14	72767819	rs76644417	A	G	100	PASS	AC=80;AF=0.0159744;AN=5008;NS=2504;DP=20768;EAS_AF=0.0337;AMR_AF=0.0043;AFR_AF=0.0008;EUR_AF=0.0149;SAS_AF=0.0276;AA=A|||;VT=SNP
14	72768879	rs847362	G	A	100	PASS	AC=995;AF=0.198682;AN=5008;NS=2504;DP=18571;EAS_AF=0.1528;AMR_AF=0.2594;AFR_AF=0.0658;EUR_AF=0.2237;SAS_AF=0.3569;AA=G|||;VT=SNP
14	72770254	rs4903008	G	T	100	PASS	AC=842;AF=0.168131;AN=5008;NS=2504;DP=19553;EAS_AF=0.3006;AMR_AF=0.0663;AFR_AF=0.2557;EUR_AF=0.0875;SAS_AF=0.0685;AA=T|||;VT=SNP
14	72771057	rs4903009	C	T	100	PASS	AC=478;AF=0.0954473;AN=5008;NS=2504;DP=20098;EAS_AF=0.2976;AMR_AF=0.0519;AFR_AF=0.0257;EUR_AF=0.0676;SAS_AF=0.0409;AA=C|||;VT=SNP
14	72771058	rs860195	A	G	100	PASS	AC=3153;AF=0.629593;AN=5008;NS=2504;DP=20052;EAS_AF=0.6131;AMR_AF=0.5447;AFR_AF=0.7489;EUR_AF=0.5427;SAS_AF=0.635;AA=G|||;VT=SNP
14	72771473	rs847361	G	T	100	PASS	AC=74;AF=0.0147764;AN=5008;NS=2504;DP=14694;EAS_AF=0.002;AMR_AF=0.013;AFR_AF=0.0023;EUR_AF=0.0239;SAS_AF=0.0368;AA=-|||;VT=SNP
14	72772051	rs847360	A	G	100	PASS	AC=928;AF=0.185304;AN=5008;NS=2504;DP=20308;EAS_AF=0.1538;AMR_AF=0.255;AFR_AF=0.0151;EUR_AF=0.2237;SAS_AF=0.3589;AA=A|||;VT=SNP
14	72772896	rs847359	A	G	100	PASS	AC=3463;AF=0.691494;AN=5008;NS=2504;DP=19799;EAS_AF=0.6131;AMR_AF=0.5591;AFR_AF=0.9796;EUR_AF=0.5388;SAS_AF=0.6339;AA=G|||;VT=SNP
14	72775668	rs1520329	A	T	100	PASS	AC=400;AF=0.0798722;AN=5008;NS=2504;DP=20719;EAS_AF=0.2242;AMR_AF=0.0519;AFR_AF=0.025;EUR_AF=0.0646;SAS_AF=0.0409;AA=A|||;VT=SNP
14	72777483	rs2238200	A	G	100	PASS	AC=485;AF=0.096845;AN=5008;NS=2504;DP=19792;EAS_AF=0.3085;AMR_AF=0.0519;AFR_AF=0.0242;EUR_AF=0.0676;SAS_AF=0.0389;AA=A|||;VT=SNP
14	72778974	rs2283395	T	G	100	PASS	AC=601;AF=0.120008;AN=5008;NS=2504;DP=14503;EAS_AF=0.3075;AMR_AF=0.0562;AFR_AF=0.1104;EUR_AF=0.0676;SAS_AF=0.0389;AA=T|||;VT=SNP
14	72779029	rs2283394	G	T	100	PASS	AC=824;AF=0.164537;AN=5008;NS=2504;DP=17574;EAS_AF=0.3075;AMR_AF=0.062;AFR_AF=0.2723;EUR_AF=0.0726;SAS_AF=0.0389;AA=T|||;VT=SNP
14	72779635	rs2239253	T	C	100	PASS	AC=445;AF=0.0888578;AN=5008;NS=2504;DP=21748;EAS_AF=0.2659;AMR_AF=0.0519;AFR_AF=0.0272;EUR_AF=0.0676;SAS_AF=0.0378;AA=T|||;VT=SNP
14	72779902	rs2239252	C	T	100	PASS	AC=439;AF=0.0876597;AN=5008;NS=2504;DP=21106;EAS_AF=0.2659;AMR_AF=0.0533;AFR_AF=0.025;EUR_AF=0.0646;SAS_AF=0.0368;AA=C|||;VT=SNP
14	72780063	rs57851101	A	G	100	PASS	AC=820;AF=0.163738;AN=5008;NS=2504;DP=20768;EAS_AF=0.2123;AMR_AF=0.0749;AFR_AF=0.2708;EUR_AF=0.0755;SAS_AF=0.1227;AA=A|||;VT=SNP
14	72780521	rs847358	G	A	100	PASS	AC=2279;AF=0.455072;AN=5008;NS=2504;DP=19736;EAS_AF=0.3472;AMR_AF=0.4654;AFR_AF=0.4508;EUR_AF=0.4513;SAS_AF=0.5685;AA=G|||;VT=SNP
14	72780817	rs847357	G	A	100	PASS	AC=3382;AF=0.675319;AN=5008;NS=2504;DP=21223;EAS_AF=0.619;AMR_AF=0.5562;AFR_AF=0.9244;EUR_AF=0.5338;SAS_AF=0.6268;AA=A|||;VT=SNP
14	72780987	rs847356	G	A	100	PASS	AC=3521;AF=0.703075;AN=5008;NS=2504;DP=19399;EAS_AF=0.6488;AMR_AF=0.5663;AFR_AF=0.9788;EUR_AF=0.5408;SAS_AF=0.6503;AA=A|||;VT=SNP
14	72781044	rs847355	G	T	100	PASS	AC=2276;AF=0.454473;AN=5008;NS=2504;DP=20559;EAS_AF=0.3433;AMR_AF=0.4654;AFR_AF=0.4592;EUR_AF=0.4493;SAS_AF=0.5603;AA=G|||;VT=SNP
14	72781413	rs2283393	A	G	100	PASS	AC=1014;AF=0.202476;AN=5008;NS=2504;DP=20131;EAS_AF=0.2748;AMR_AF=0.0865;AFR_AF=0.3979;EUR_AF=0.0845;SAS_AF=0.0675;AA=G|||;VT=SNP
14	72781929	rs847354	T	C	100	PASS	AC=3287;AF=0.65635;AN=5008;NS=2504;DP=19940;EAS_AF=0.62;AMR_AF=0.5245;AFR_AF=0.9206;EUR_AF=0.4791;SAS_AF=0.6125;AA=C|||;VT=SNP
14	72784431	rs699366	A	T	100	PASS	AC=1474;AF=0.294329;AN=5008;NS=2504;DP=17419;EAS_AF=0.12;AMR_AF=0.3055;AFR_AF=0.4062;EUR_AF=0.2356;SAS_AF=0.3753;AA=A|||;VT=SNP
14	72784814	rs4903011	C	G	100	PASS	AC=441;AF=0.0880591;AN=5008;NS=2504;DP=17554;EAS_AF=0.2669;AMR_AF=0.0548;AFR_AF=0.0265;EUR_AF=0.0626;SAS_AF=0.0368;AA=C|||;VT=SNP
14	72785096	rs847353	T	C	100	PASS	AC=3259;AF=0.650759;AN=5008;NS=2504;DP=19898;EAS_AF=0.5496;AMR_AF=0.5274;AFR_AF=0.9546;EUR_AF=0.4751;SAS_AF=0.6125;AA=C|||;VT=SNP
14	72785438	rs847352	G	T	100	PASS	AC=3162;AF=0.63139;AN=5008;NS=2504;DP=22742;EAS_AF=0.5437;AMR_AF=0.5216;AFR_AF=0.8911;EUR_AF=0.4742;SAS_AF=0.6104;AA=T|||;VT=SNP
14	72785464	rs2239251	A	T	100	PASS	AC=631;AF=0.125998;AN=5008;NS=2504;DP=21968;EAS_AF=0.1399;AMR_AF=0.1138;AFR_AF=0.0998;EUR_AF=0.1203;SAS_AF=0.1616;AA=A|||;VT=SNP
14	72785506	rs847351	C	G	100	PASS	AC=3276;AF=0.654153;AN=5008;NS=2504;DP=20884;EAS_AF=0.5417;AMR_AF=0.5288;AFR_AF=0.9735;EUR_AF=0.4751;SAS_AF=0.6115;AA=G|||;VT=SNP
14	72785680	rs2239250	A	G	100	PASS	AC=867;AF=0.173123;AN=5008;NS=2504;DP=20363;EAS_AF=0.1389;AMR_AF=0.1369;AFR_AF=0.2534;EUR_AF=0.1362;SAS_AF=0.1636;AA=A|||;VT=SNP
14	72786153	rs72721902	G	C	100	PASS	AC=641;AF=0.127995;AN=5008;NS=2504;DP=15333;EAS_AF=0.1379;AMR_AF=0.1138;AFR_AF=0.1112;EUR_AF=0.1203;SAS_AF=0.1585;AA=G|||;VT=SNP
14	72786225	rs847350	A	G	100	PASS	AC=1454;AF=0.290335;AN=5008;NS=2504;DP=15591;EAS_AF=0.1369;AMR_AF=0.3098;AFR_AF=0.3517;EUR_AF=0.2575;SAS_AF=0.3855;AA=A|||;VT=SNP
14	72786339	rs847349	G	A	100	PASS	AC=1434;AF=0.286342;AN=5008;NS=2504;DP=16480;EAS_AF=0.121;AMR_AF=0.3098;AFR_AF=0.351;EUR_AF=0.2575;SAS_AF=0.3824;AA=G|||;VT=SNP
14	72786443	rs8018927	G	T	100	PASS	AC=634;AF=0.126597;AN=5008;NS=2504;DP=17569;EAS_AF=0.1349;AMR_AF=0.1138;AFR_AF=0.1112;EUR_AF=0.1163;SAS_AF=0.1585;AA=G|||;VT=SNP
14	72787257	rs847348	G	A	100	PASS	AC=1429;AF=0.285343;AN=5008;NS=2504;DP=13730;EAS_AF=0.121;AMR_AF=0.3098;AFR_AF=0.3502;EUR_AF=0.2575;SAS_AF=0.3783;AA=G|||;VT=SNP
14	72788104	rs4899431	A	T	100	PASS	AC=439;AF=0.0876597;AN=5008;NS=2504;DP=16557;EAS_AF=0.2649;AMR_AF=0.0548;AFR_AF=0.0265;EUR_AF=0.0626;SAS_AF=0.0368;AA=A|||;VT=SNP
14	72788210	rs4899432	A	T	100	PASS	AC=439;AF=0.0876597;AN=5008;NS=2504;DP=18734;EAS_AF=0.2649;AMR_AF=0.0548;AFR_AF=0.0265;EUR_AF=0.0626;SAS_AF=0.0368;AA=A|||;VT=SNP
14	72788246	rs7147236	G	A	100	PASS	AC=697;AF=0.139177;AN=5008;NS=2504;DP=18295;EAS_AF=0.1339;AMR_AF=0.1182;AFR_AF=0.1589;EUR_AF=0.1153;SAS_AF=0.1575;AA=G|||;VT=SNP
14	72788573	rs847347	C	T	100	PASS	AC=3218;AF=0.642572;AN=5008;NS=2504;DP=17386;EAS_AF=0.5268;AMR_AF=0.5288;AFR_AF=0.9463;EUR_AF=0.4712;SAS_AF=0.6084;AA=T|||;VT=SNP
14	72788584	rs847346	A	G	100	PASS	AC=1133;AF=0.226238;AN=5008;NS=2504;DP=17235;EAS_AF=0.121;AMR_AF=0.268;AFR_AF=0.1876;EUR_AF=0.2157;SAS_AF=0.3681;AA=A|||;VT=SNP
14	72788760	rs35291137	A	G	100	PASS	AC=435;AF=0.086861;AN=5008;NS=2504;DP=16477;EAS_AF=0.2649;AMR_AF=0.0548;AFR_AF=0.0234;EUR_AF=0.0626;SAS_AF=0.0368;AA=A|||;VT=SNP
14	72789052	rs8015237	G	A	100	PASS	AC=439;AF=0.0876597;AN=5008;NS=2504;DP=15407;EAS_AF=0.2649;AMR_AF=0.0548;AFR_AF=0.0265;EUR_AF=0.0626;SAS_AF=0.0368;AA=G|||;VT=SNP
14	72789230	rs58216158	G	A	100	PASS	AC=815;AF=0.16274;AN=5008;NS=2504;DP=15233;EAS_AF=0.1339;AMR_AF=0.134;AFR_AF=0.2239;EUR_AF=0.1332;SAS_AF=0.1605;AA=G|||;VT=SNP
14	72789425	rs8015476	A	T	100	PASS	AC=544;AF=0.108626;AN=5008;NS=2504;DP=16342;EAS_AF=0.2718;AMR_AF=0.0648;AFR_AF=0.0613;EUR_AF=0.0775;SAS_AF=0.0675;AA=A|||;VT=SNP
14	72790610	rs10146126	T	G	100	PASS	AC=1528;AF=0.305112;AN=5008;NS=2504;DP=13757;EAS_AF=0.1369;AMR_AF=0.3141;AFR_AF=0.4039;EUR_AF=0.2604;SAS_AF=0.3845;AA=T|||;VT=SNP
14	72790704	rs6574066	G	C	100	PASS	AC=620;AF=0.123802;AN=5008;NS=2504;DP=14151;EAS_AF=0.1359;AMR_AF=0.1138;AFR_AF=0.0998;EUR_AF=0.1193;SAS_AF=0.1554;AA=G|||;VT=SNP
14	72790837	rs2681721	A	C	100	PASS	AC=3282;AF=0.655351;AN=5008;NS=2504;DP=14741;EAS_AF=0.5446;AMR_AF=0.5331;AFR_AF=0.9735;EUR_AF=0.4761;SAS_AF=0.6104;AA=C|||;VT=SNP
14	72792509	rs66507723	A	G	100	PASS	AC=439;AF=0.0876597;AN=5008;NS=2504;DP=17609;EAS_AF=0.2659;AMR_AF=0.0548;AFR_AF=0.0265;EUR_AF=0.0616;SAS_AF=0.0368;AA=A|||;VT=SNP
14	72793631	rs2681712	G	A	100	PASS	AC=1396;AF=0.278754;AN=5008;NS=2504;DP=14627;EAS_AF=0.1131;AMR_AF=0.3012;AFR_AF=0.3525;EUR_AF=0.2435;SAS_AF=0.3701;AA=G|||;VT=SNP
14	72793645	rs7146177	G	A	100	PASS	AC=779;AF=0.155551;AN=5008;NS=2504;DP=14884;EAS_AF=0.1349;AMR_AF=0.1311;AFR_AF=0.1959;EUR_AF=0.1352;SAS_AF=0.1605;AA=G|||;VT=SNP
14	72793857	rs2529476	T	C	100	PASS	AC=1412;AF=0.281949;AN=5008;NS=2504;DP=17461;EAS_AF=0.129;AMR_AF=0.3012;AFR_AF=0.3502;EUR_AF=0.2435;SAS_AF=0.3732;AA=T|||;VT=SNP
14	72794170	rs2090737	T	A	100	PASS	AC=3315;AF=0.661941;AN=5008;NS=2504;DP=12990;EAS_AF=0.5774;AMR_AF=0.5259;AFR_AF=0.9735;EUR_AF=0.4692;SAS_AF=0.6227;AA=A|||;VT=SNP
14	72794239	rs2090736	G	T	100	PASS	AC=1393;AF=0.278155;AN=5008;NS=2504;DP=20525;EAS_AF=0.1131;AMR_AF=0.3012;AFR_AF=0.3495;EUR_AF=0.2425;SAS_AF=0.3722;AA=G|||;VT=SNP
14	72795053	rs1996662	A	T	100	PASS	AC=3248;AF=0.648562;AN=5008;NS=2504;DP=22443;EAS_AF=0.5397;AMR_AF=0.5231;AFR_AF=0.9728;EUR_AF=0.4642;SAS_AF=0.6012;AA=T|||;VT=SNP
14	72795361	rs1996661	C	T	100	PASS	AC=1409;AF=0.28135;AN=5008;NS=2504;DP=16884;EAS_AF=0.129;AMR_AF=0.3012;AFR_AF=0.3487;EUR_AF=0.2435;SAS_AF=0.3722;AA=C|||;VT=SNP
14	72795826	rs12895250	C	G	100	PASS	AC=488;AF=0.0974441;AN=5008;NS=2504;DP=17014;EAS_AF=0.2669;AMR_AF=0.0591;AFR_AF=0.0272;EUR_AF=0.0775;SAS_AF=0.0654;AA=C|||;VT=SNP
14	72795844	rs8020136	A	G	100	PASS	AC=1236;AF=0.246805;AN=5008;NS=2504;DP=17851;EAS_AF=0.1409;AMR_AF=0.1499;AFR_AF=0.4932;EUR_AF=0.1441;SAS_AF=0.1973;AA=A|||;VT=SNP
14	72796787	rs2222311	C	T	100	PASS	AC=1400;AF=0.279553;AN=5008;NS=2504;DP=22920;EAS_AF=0.1319;AMR_AF=0.3012;AFR_AF=0.3449;EUR_AF=0.2406;SAS_AF=0.3681;AA=c|||;VT=SNP
14	72796845	rs1402065	C	T	100	PASS	AC=431;AF=0.0860623;AN=5008;NS=2504;DP=21924;EAS_AF=0.2569;AMR_AF=0.0548;AFR_AF=0.0265;EUR_AF=0.0626;SAS_AF=0.0368;AA=C|||;VT=SNP
14	72797361	rs2239249	C	G	100	PASS	AC=3341;AF=0.667133;AN=5008;NS=2504;DP=20117;EAS_AF=0.5724;AMR_AF=0.5231;AFR_AF=0.9735;EUR_AF=0.4662;SAS_AF=0.6595;AA=G|||;VT=SNP
14	72799003	rs2238199	C	A	100	PASS	AC=2860;AF=0.571086;AN=5008;NS=2504;DP=21648;EAS_AF=0.5139;AMR_AF=0.4928;AFR_AF=0.7141;EUR_AF=0.4423;SAS_AF=0.6247;AA=A|||;VT=SNP
14	72799115	rs17110829	C	G	100	PASS	AC=436;AF=0.0870607;AN=5008;NS=2504;DP=22141;EAS_AF=0.2599;AMR_AF=0.0548;AFR_AF=0.028;EUR_AF=0.0626;SAS_AF=0.0368;AA=C|||;VT=SNP
14	72799920	rs2239248	C	A	100	PASS	AC=3244;AF=0.647764;AN=5008;NS=2504;DP=23757;EAS_AF=0.5169;AMR_AF=0.5274;AFR_AF=0.9743;EUR_AF=0.4602;SAS_AF=0.6196;AA=A|||;VT=SNP
14	72801060	rs765221	C	T	100	PASS	AC=1423;AF=0.284145;AN=5008;NS=2504;DP=17599;EAS_AF=0.1329;AMR_AF=0.3084;AFR_AF=0.3517;EUR_AF=0.2485;SAS_AF=0.3681;AA=C|||;VT=SNP
14	72801516	rs2238198	A	G	100	PASS	AC=862;AF=0.172125;AN=5008;NS=2504;DP=18980;EAS_AF=0.246;AMR_AF=0.0764;AFR_AF=0.3139;EUR_AF=0.0775;SAS_AF=0.0695;AA=A|||;VT=SNP
14	72801611	rs2238197	G	A	100	PASS	AC=532;AF=0.10623;AN=5008;NS=2504;DP=20066;EAS_AF=0.2351;AMR_AF=0.0634;AFR_AF=0.084;EUR_AF=0.0736;SAS_AF=0.0675;AA=A|||;VT=SNP
14	72801830	rs2238196	G	A	100	PASS	AC=1272;AF=0.253994;AN=5008;NS=2504;DP=18153;EAS_AF=0.377;AMR_AF=0.1744;AFR_AF=0.2829;EUR_AF=0.1809;SAS_AF=0.2198;AA=A|||;VT=SNP
14	72802236	rs2239247	G	A	100	PASS	AC=1333;AF=0.266174;AN=5008;NS=2504;DP=18703;EAS_AF=0.4107;AMR_AF=0.2507;AFR_AF=0.2617;EUR_AF=0.1829;SAS_AF=0.2198;AA=A|||;VT=SNP
14	72802317	rs2239246	T	G	100	PASS	AC=1442;AF=0.287939;AN=5008;NS=2504;DP=20347;EAS_AF=0.1498;AMR_AF=0.3055;AFR_AF=0.351;EUR_AF=0.2495;SAS_AF=0.3722;AA=T|||;VT=SNP
14	72802323	rs2239245	G	A	100	PASS	AC=510;AF=0.101837;AN=5008;NS=2504;DP=20587;EAS_AF=0.2698;AMR_AF=0.1297;AFR_AF=0.0356;EUR_AF=0.0616;SAS_AF=0.0399;AA=A|||;VT=SNP
14	72802433	rs2283391	T	C	100	PASS	AC=3109;AF=0.620807;AN=5008;NS=2504;DP=21406;EAS_AF=0.5724;AMR_AF=0.5764;AFR_AF=0.8116;EUR_AF=0.4483;SAS_AF=0.6217;AA=C|||;VT=SNP
14	72802666	rs1520332	G	A	100	PASS	AC=3041;AF=0.607228;AN=5008;NS=2504;DP=19360;EAS_AF=0.5704;AMR_AF=0.5879;AFR_AF=0.7428;EUR_AF=0.4583;SAS_AF=0.6288;AA=A|||;VT=SNP
14	72802736	rs1520331	T	C	100	PASS	AC=3053;AF=0.609625;AN=5008;NS=2504;DP=21018;EAS_AF=0.5724;AMR_AF=0.5951;AFR_AF=0.7428;EUR_AF=0.4622;SAS_AF=0.6299;AA=C|||;VT=SNP
14	72802768	rs72724035	T	C	100	PASS	AC=657;AF=0.13119;AN=5008;NS=2504;DP=20722;EAS_AF=0.1448;AMR_AF=0.1167;AFR_AF=0.1006;EUR_AF=0.1203;SAS_AF=0.18;AA=T|||;VT=SNP
14	72802959	rs1402064	T	C	100	PASS	AC=1741;AF=0.347644;AN=5008;NS=2504;DP=21432;EAS_AF=0.1528;AMR_AF=0.3372;AFR_AF=0.5083;EUR_AF=0.2803;SAS_AF=0.408;AA=C|||;VT=SNP
14	72803167	rs1402063	T	C	100	PASS	AC=1744;AF=0.348243;AN=5008;NS=2504;DP=19751;EAS_AF=0.1528;AMR_AF=0.3372;AFR_AF=0.5098;EUR_AF=0.2813;SAS_AF=0.408;AA=C|||;VT=SNP
14	72803242	rs2529475	A	C	100	PASS	AC=2348;AF=0.46885;AN=5008;NS=2504;DP=21688;EAS_AF=0.2937;AMR_AF=0.4524;AFR_AF=0.5908;EUR_AF=0.3996;SAS_AF=0.5675;AA=A|||;VT=SNP
14	72803408	rs2250666	T	C	100	PASS	AC=1674;AF=0.334265;AN=5008;NS=2504;DP=21742;EAS_AF=0.1538;AMR_AF=0.3329;AFR_AF=0.4584;EUR_AF=0.2803;SAS_AF=0.409;AA=T|||;VT=SNP
14	72803482	rs2283390	C	A	100	PASS	AC=3044;AF=0.607827;AN=5008;NS=2504;DP=17730;EAS_AF=0.5675;AMR_AF=0.5908;AFR_AF=0.7428;EUR_AF=0.4602;SAS_AF=0.6309;AA=a|||;VT=SNP
14	72803694	rs2283389	A	G	100	PASS	AC=646;AF=0.128994;AN=5008;NS=2504;DP=21412;EAS_AF=0.2708;AMR_AF=0.1369;AFR_AF=0.1339;EUR_AF=0.0616;SAS_AF=0.0399;AA=a|||;VT=SNP
14	72803788	rs2250557	G	A	100	PASS	AC=1725;AF=0.344449;AN=5008;NS=2504;DP=19361;EAS_AF=0.1369;AMR_AF=0.3372;AFR_AF=0.5083;EUR_AF=0.2803;SAS_AF=0.408;AA=g|||;VT=SNP
14	72803882	rs2239244	T	G	100	PASS	AC=1756;AF=0.350639;AN=5008;NS=2504;DP=16269;EAS_AF=0.1369;AMR_AF=0.3458;AFR_AF=0.5106;EUR_AF=0.2942;SAS_AF=0.4162;AA=G|||;VT=SNP
14	72804080	rs2238195	G	A	100	PASS	AC=1505;AF=0.300519;AN=5008;NS=2504;DP=20538;EAS_AF=0.1339;AMR_AF=0.317;AFR_AF=0.4145;EUR_AF=0.2356;SAS_AF=0.3732;AA=G|||;VT=SNP
14	72804125	rs2238194	C	T	100	PASS	AC=1616;AF=0.322684;AN=5008;NS=2504;DP=19843;EAS_AF=0.4177;AMR_AF=0.2651;AFR_AF=0.4304;EUR_AF=0.1968;SAS_AF=0.2495;AA=T|||;VT=SNP
14	72805150	rs939375	G	C	100	PASS	AC=2212;AF=0.441693;AN=5008;NS=2504;DP=19748;EAS_AF=0.4365;AMR_AF=0.4496;AFR_AF=0.531;EUR_AF=0.328;SAS_AF=0.4376;AA=G|||;VT=SNP
14	72805193	rs72724044	G	A	100	PASS	AC=579;AF=0.115615;AN=5008;NS=2504;DP=19809;EAS_AF=0.1359;AMR_AF=0.111;AFR_AF=0.0832;EUR_AF=0.1173;SAS_AF=0.1401;AA=G|||;VT=SNP
14	72805490	rs1915132	T	C	100	PASS	AC=2360;AF=0.471246;AN=5008;NS=2504;DP=17465;EAS_AF=0.3105;AMR_AF=0.4467;AFR_AF=0.5749;EUR_AF=0.4066;SAS_AF=0.5808;AA=C|||;VT=SNP
14	72806078	rs2529474	A	T	100	PASS	AC=1609;AF=0.321286;AN=5008;NS=2504;DP=20334;EAS_AF=0.1577;AMR_AF=0.3213;AFR_AF=0.4145;EUR_AF=0.2714;SAS_AF=0.4151;AA=A|||;VT=SNP
14	72806089	rs57360450	A	G	100	PASS	AC=651;AF=0.129992;AN=5008;NS=2504;DP=20673;EAS_AF=0.1438;AMR_AF=0.1167;AFR_AF=0.0983;EUR_AF=0.1322;SAS_AF=0.1656;AA=A|||;VT=SNP
14	72806117	rs2681771	C	A	100	PASS	AC=2334;AF=0.466054;AN=5008;NS=2504;DP=20957;EAS_AF=0.3006;AMR_AF=0.4424;AFR_AF=0.5673;EUR_AF=0.4036;SAS_AF=0.5808;AA=A|||;VT=SNP
14	72806264	rs2239243	G	A	100	PASS	AC=2331;AF=0.465455;AN=5008;NS=2504;DP=18319;EAS_AF=0.3006;AMR_AF=0.4424;AFR_AF=0.5651;EUR_AF=0.4036;SAS_AF=0.5808;AA=A|||;VT=SNP
14	72806515	rs2239242	C	T	100	PASS	AC=495;AF=0.0988419;AN=5008;NS=2504;DP=19637;EAS_AF=0.2778;AMR_AF=0.1297;AFR_AF=0.0212;EUR_AF=0.0596;SAS_AF=0.0378;AA=C|||;VT=SNP
14	72807042	rs2239241	G	A	100	PASS	AC=2315;AF=0.46226;AN=5008;NS=2504;DP=19475;EAS_AF=0.2857;AMR_AF=0.4424;AFR_AF=0.5658;EUR_AF=0.4026;SAS_AF=0.5798;AA=G|||;VT=SNP
14	72807174	rs2681770	C	T	100	PASS	AC=1579;AF=0.315296;AN=5008;NS=2504;DP=18098;EAS_AF=0.128;AMR_AF=0.3213;AFR_AF=0.4153;EUR_AF=0.2714;SAS_AF=0.4141;AA=C|||;VT=SNP
14	72807278	rs2681769	T	C	100	PASS	AC=2316;AF=0.46246;AN=5008;NS=2504;DP=18024;EAS_AF=0.2857;AMR_AF=0.4424;AFR_AF=0.5658;EUR_AF=0.4036;SAS_AF=0.5798;AA=C|||;VT=SNP
14	72807405	rs2681768	C	T	100	PASS	AC=2316;AF=0.46246;AN=5008;NS=2504;DP=21306;EAS_AF=0.2857;AMR_AF=0.4424;AFR_AF=0.5658;EUR_AF=0.4036;SAS_AF=0.5798;AA=C|||;VT=SNP
14	72807520	rs7155750	C	G	100	PASS	AC=927;AF=0.185104;AN=5008;NS=2504;DP=19451;EAS_AF=0.2817;AMR_AF=0.1484;AFR_AF=0.3328;EUR_AF=0.0626;SAS_AF=0.0378;AA=C|||;VT=SNP
14	72807559	rs2079506	A	G	100	PASS	AC=2316;AF=0.46246;AN=5008;NS=2504;DP=19932;EAS_AF=0.2857;AMR_AF=0.4424;AFR_AF=0.5658;EUR_AF=0.4036;SAS_AF=0.5798;AA=G|||;VT=SNP
14	72807622	rs2681767	G	A	100	PASS	AC=2317;AF=0.46266;AN=5008;NS=2504;DP=17942;EAS_AF=0.2857;AMR_AF=0.4424;AFR_AF=0.5666;EUR_AF=0.4036;SAS_AF=0.5798;AA=A|||;VT=SNP
14	72807663	rs2079505	A	G	100	PASS	AC=2317;AF=0.46266;AN=5008;NS=2504;DP=19402;EAS_AF=0.2857;AMR_AF=0.4424;AFR_AF=0.5658;EUR_AF=0.4036;SAS_AF=0.5808;AA=G|||;VT=SNP
14	72807682	rs2079504	C	T	100	PASS	AC=2307;AF=0.460663;AN=5008;NS=2504;DP=19832;EAS_AF=0.2867;AMR_AF=0.4395;AFR_AF=0.556;EUR_AF=0.4036;SAS_AF=0.5849;AA=T|||;VT=SNP
14	72807815	rs8019358	T	A	100	PASS	AC=2317;AF=0.46266;AN=5008;NS=2504;DP=21639;EAS_AF=0.2857;AMR_AF=0.4424;AFR_AF=0.5658;EUR_AF=0.4036;SAS_AF=0.5808;AA=A|||;VT=SNP
14	72807845	rs8019371	T	C	100	PASS	AC=2316;AF=0.46246;AN=5008;NS=2504;DP=21134;EAS_AF=0.2857;AMR_AF=0.4409;AFR_AF=0.5651;EUR_AF=0.4056;SAS_AF=0.5798;AA=C|||;VT=SNP
14	72807860	rs8018393	C	T	100	PASS	AC=2314;AF=0.462061;AN=5008;NS=2504;DP=21060;EAS_AF=0.2857;AMR_AF=0.4409;AFR_AF=0.5651;EUR_AF=0.4056;SAS_AF=0.5777;AA=T|||;VT=SNP
14	72807872	rs2079503	A	T	100	PASS	AC=2316;AF=0.46246;AN=5008;NS=2504;DP=20636;EAS_AF=0.2857;AMR_AF=0.4409;AFR_AF=0.5651;EUR_AF=0.4056;SAS_AF=0.5798;AA=A|||;VT=SNP
14	72808083	rs8003559	T	C	100	PASS	AC=2317;AF=0.46266;AN=5008;NS=2504;DP=21753;EAS_AF=0.2857;AMR_AF=0.4424;AFR_AF=0.5666;EUR_AF=0.4036;SAS_AF=0.5798;AA=C|||;VT=SNP
14	72808138	rs8022956	G	A	100	PASS	AC=2316;AF=0.46246;AN=5008;NS=2504;DP=21438;EAS_AF=0.2857;AMR_AF=0.4424;AFR_AF=0.5658;EUR_AF=0.4036;SAS_AF=0.5798;AA=G|||;VT=SNP
14	72808157	rs8003591	T	C	100	PASS	AC=2316;AF=0.46246;AN=5008;NS=2504;DP=21686;EAS_AF=0.2857;AMR_AF=0.4424;AFR_AF=0.5658;EUR_AF=0.4036;SAS_AF=0.5798;AA=T|||;VT=SNP
14	72808299	rs8022845	A	G	100	PASS	AC=615;AF=0.122804;AN=5008;NS=2504;DP=20141;EAS_AF=0.1548;AMR_AF=0.1124;AFR_AF=0.0915;EUR_AF=0.1173;SAS_AF=0.1452;AA=A|||;VT=SNP
14	72808321	rs8022859	A	G	100	PASS	AC=2329;AF=0.465056;AN=5008;NS=2504;DP=20358;EAS_AF=0.2887;AMR_AF=0.4424;AFR_AF=0.5734;EUR_AF=0.4036;SAS_AF=0.5798;AA=A|||;VT=SNP
14	72808431	rs11620677	G	A	100	PASS	AC=1706;AF=0.340655;AN=5008;NS=2504;DP=20427;EAS_AF=0.131;AMR_AF=0.33;AFR_AF=0.4788;EUR_AF=0.2853;SAS_AF=0.4346;AA=A|||;VT=SNP
14	72808590	rs2239240	G	A	100	PASS	AC=493;AF=0.0984425;AN=5008;NS=2504;DP=18488;EAS_AF=0.2758;AMR_AF=0.1297;AFR_AF=0.0212;EUR_AF=0.0596;SAS_AF=0.0378;AA=G|||;VT=SNP
14	72808692	rs2239239	A	G	100	PASS	AC=2335;AF=0.466254;AN=5008;NS=2504;DP=19247;EAS_AF=0.2887;AMR_AF=0.4424;AFR_AF=0.5734;EUR_AF=0.4036;SAS_AF=0.5859;AA=A|||;VT=SNP
14	72808848	rs2239238	G	A	100	PASS	AC=2335;AF=0.466254;AN=5008;NS=2504;DP=20174;EAS_AF=0.2887;AMR_AF=0.4424;AFR_AF=0.5734;EUR_AF=0.4036;SAS_AF=0.5859;AA=A|||;VT=SNP
14	72809040	rs2283388	A	G	100	PASS	AC=2332;AF=0.465655;AN=5008;NS=2504;DP=17963;EAS_AF=0.2887;AMR_AF=0.4424;AFR_AF=0.5734;EUR_AF=0.4006;SAS_AF=0.5859;AA=G|||;VT=SNP
14	72809691	rs2239236	C	T	100	PASS	AC=493;AF=0.0984425;AN=5008;NS=2504;DP=16681;EAS_AF=0.2758;AMR_AF=0.1297;AFR_AF=0.0212;EUR_AF=0.0596;SAS_AF=0.0378;AA=C|||;VT=SNP
14	72810140	rs929413	T	C	100	PASS	AC=2333;AF=0.465855;AN=5008;NS=2504;DP=21638;EAS_AF=0.2887;AMR_AF=0.4424;AFR_AF=0.5734;EUR_AF=0.4016;SAS_AF=0.5859;AA=T|||;VT=SNP
14	72810256	rs1812041	G	A	100	PASS	AC=2335;AF=0.466254;AN=5008;NS=2504;DP=22467;EAS_AF=0.2887;AMR_AF=0.4424;AFR_AF=0.5734;EUR_AF=0.4016;SAS_AF=0.5879;AA=G|||;VT=SNP
14	72810384	rs2247090	C	G	100	PASS	AC=2335;AF=0.466254;AN=5008;NS=2504;DP=19474;EAS_AF=0.2887;AMR_AF=0.4424;AFR_AF=0.5734;EUR_AF=0.4016;SAS_AF=0.5879;AA=G|||;VT=SNP
14	72810663	rs886826	C	T	100	PASS	AC=2336;AF=0.466454;AN=5008;NS=2504;DP=20943;EAS_AF=0.2887;AMR_AF=0.4424;AFR_AF=0.5734;EUR_AF=0.4016;SAS_AF=0.589;AA=T|||;VT=SNP
14	72810799	rs72724054	C	G	100	PASS	AC=628;AF=0.125399;AN=5008;NS=2504;DP=20827;EAS_AF=0.1577;AMR_AF=0.1124;AFR_AF=0.0946;EUR_AF=0.1163;SAS_AF=0.1524;AA=C|||;VT=SNP
14	72811156	rs2239235	T	C	100	PASS	AC=2345;AF=0.468251;AN=5008;NS=2504;DP=19722;EAS_AF=0.2956;AMR_AF=0.4424;AFR_AF=0.5734;EUR_AF=0.4036;SAS_AF=0.589;AA=T|||;VT=SNP
14	72811484	rs2681727	A	C	100	PASS	AC=2329;AF=0.465056;AN=5008;NS=2504;DP=19825;EAS_AF=0.2956;AMR_AF=0.4424;AFR_AF=0.5643;EUR_AF=0.4016;SAS_AF=0.5869;AA=A|||;VT=SNP
14	72811529	rs2681728	A	G	100	PASS	AC=3281;AF=0.655152;AN=5008;NS=2504;DP=19952;EAS_AF=0.5804;AMR_AF=0.5965;AFR_AF=0.9085;EUR_AF=0.4642;SAS_AF=0.6278;AA=A|||;VT=SNP
14	72811595	rs17111029	C	T	100	PASS	AC=501;AF=0.10004;AN=5008;NS=2504;DP=19465;EAS_AF=0.2808;AMR_AF=0.134;AFR_AF=0.0212;EUR_AF=0.0596;SAS_AF=0.0378;AA=C|||;VT=SNP
14	72811748	rs2681729	A	C	100	PASS	AC=1629;AF=0.32528;AN=5008;NS=2504;DP=21641;EAS_AF=0.1379;AMR_AF=0.3256;AFR_AF=0.4175;EUR_AF=0.2853;SAS_AF=0.4346;AA=A|||;VT=SNP
14	72811992	rs2681730	A	G	100	PASS	AC=2278;AF=0.454872;AN=5008;NS=2504;DP=20891;EAS_AF=0.2927;AMR_AF=0.438;AFR_AF=0.5605;EUR_AF=0.3877;SAS_AF=0.5603;AA=G|||;VT=SNP
14	72812162	rs2681731	G	A	100	PASS	AC=2323;AF=0.463858;AN=5008;NS=2504;DP=23342;EAS_AF=0.2956;AMR_AF=0.4424;AFR_AF=0.5643;EUR_AF=0.4016;SAS_AF=0.5808;AA=A|||;VT=SNP
14	72812274	rs8015917	G	A	100	PASS	AC=2278;AF=0.454872;AN=5008;NS=2504;DP=19815;EAS_AF=0.2927;AMR_AF=0.438;AFR_AF=0.5605;EUR_AF=0.3877;SAS_AF=0.5603;AA=A|||;VT=SNP
14	72812326	rs2681734	T	G	100	PASS	AC=2325;AF=0.464257;AN=5008;NS=2504;DP=19820;EAS_AF=0.2956;AMR_AF=0.4424;AFR_AF=0.5651;EUR_AF=0.4016;SAS_AF=0.5818;AA=G|||;VT=SNP
14	72812435	rs2238193	T	C	100	PASS	AC=501;AF=0.10004;AN=5008;NS=2504;DP=22360;EAS_AF=0.2808;AMR_AF=0.134;AFR_AF=0.0212;EUR_AF=0.0596;SAS_AF=0.0378;AA=T|||;VT=SNP
14	72812525	rs2681735	A	G	100	PASS	AC=2278;AF=0.454872;AN=5008;NS=2504;DP=24491;EAS_AF=0.2927;AMR_AF=0.438;AFR_AF=0.5605;EUR_AF=0.3877;SAS_AF=0.5603;AA=A|||;VT=SNP
14	72812684	rs2681736	G	T	100	PASS	AC=2282;AF=0.455671;AN=5008;NS=2504;DP=19291;EAS_AF=0.2956;AMR_AF=0.438;AFR_AF=0.5605;EUR_AF=0.3877;SAS_AF=0.5613;AA=G|||;VT=SNP
14	72812724	rs2681737	G	A	100	PASS	AC=2293;AF=0.457867;AN=5008;NS=2504;DP=18926;EAS_AF=0.2956;AMR_AF=0.438;AFR_AF=0.5605;EUR_AF=0.3907;SAS_AF=0.5695;AA=A|||;VT=SNP
14	72813269	rs2529471	A	C	100	PASS	AC=2332;AF=0.465655;AN=5008;NS=2504;DP=20180;EAS_AF=0.2976;AMR_AF=0.4424;AFR_AF=0.5643;EUR_AF=0.4016;SAS_AF=0.5879;AA=A|||;VT=SNP
14	72813543	rs2681738	C	T	100	PASS	AC=1700;AF=0.339457;AN=5008;NS=2504;DP=20115;EAS_AF=0.1379;AMR_AF=0.33;AFR_AF=0.4697;EUR_AF=0.2853;SAS_AF=0.4335;AA=C|||;VT=SNP
14	72813592	rs2529470	T	C	100	PASS	AC=2323;AF=0.463858;AN=5008;NS=2504;DP=21131;EAS_AF=0.2956;AMR_AF=0.4424;AFR_AF=0.5643;EUR_AF=0.4016;SAS_AF=0.5808;AA=C|||;VT=SNP
14	72813721	rs2529469	T	C	100	PASS	AC=2326;AF=0.464457;AN=5008;NS=2504;DP=20265;EAS_AF=0.2956;AMR_AF=0.4424;AFR_AF=0.5666;EUR_AF=0.4016;SAS_AF=0.5808;AA=C|||;VT=SNP
14	72813723	rs2681739	G	A	100	PASS	AC=1586;AF=0.316693;AN=5008;NS=2504;DP=20264;EAS_AF=0.1349;AMR_AF=0.3213;AFR_AF=0.416;EUR_AF=0.2714;SAS_AF=0.4131;AA=G|||;VT=SNP
14	72813742	rs2681740	G	C	100	PASS	AC=1418;AF=0.283147;AN=5008;NS=2504;DP=19200;EAS_AF=0.1349;AMR_AF=0.2896;AFR_AF=0.3427;EUR_AF=0.2306;SAS_AF=0.4049;AA=G|||;VT=SNP
14	72813956	rs2239234	G	A	100	PASS	AC=2304;AF=0.460064;AN=5008;NS=2504;DP=20037;EAS_AF=0.2956;AMR_AF=0.4424;AFR_AF=0.5499;EUR_AF=0.4016;SAS_AF=0.5808;AA=G|||;VT=SNP
14	72814124	rs2239233	C	A	100	PASS	AC=3262;AF=0.651358;AN=5008;NS=2504;DP=19579;EAS_AF=0.5724;AMR_AF=0.5908;AFR_AF=0.9085;EUR_AF=0.4642;SAS_AF=0.6207;AA=A|||;VT=SNP
14	72814130	rs2239232	G	A	100	PASS	AC=2323;AF=0.463858;AN=5008;NS=2504;DP=19550;EAS_AF=0.2956;AMR_AF=0.4424;AFR_AF=0.5643;EUR_AF=0.4016;SAS_AF=0.5808;AA=A|||;VT=SNP
14	72814414	rs1356840	G	A	100	PASS	AC=1585;AF=0.316494;AN=5008;NS=2504;DP=17449;EAS_AF=0.1349;AMR_AF=0.3228;AFR_AF=0.4145;EUR_AF=0.2714;SAS_AF=0.4131;AA=G|||;VT=SNP
14	72814415	rs1356841	T	C	100	PASS	AC=2325;AF=0.464257;AN=5008;NS=2504;DP=17542;EAS_AF=0.2956;AMR_AF=0.4438;AFR_AF=0.5651;EUR_AF=0.4016;SAS_AF=0.5808;AA=T|||;VT=SNP
14	72814527	rs1356842	C	T	100	PASS	AC=1584;AF=0.316294;AN=5008;NS=2504;DP=18371;EAS_AF=0.1349;AMR_AF=0.3213;AFR_AF=0.4145;EUR_AF=0.2714;SAS_AF=0.4131;AA=C|||;VT=SNP
14	72814564	rs8007684	G	T	100	PASS	AC=734;AF=0.146565;AN=5008;NS=2504;DP=19266;EAS_AF=0.1577;AMR_AF=0.121;AFR_AF=0.149;EUR_AF=0.1302;SAS_AF=0.1667;AA=G|||;VT=SNP
14	72814653	rs1356843	G	T	100	PASS	AC=2326;AF=0.464457;AN=5008;NS=2504;DP=19273;EAS_AF=0.2966;AMR_AF=0.4424;AFR_AF=0.5643;EUR_AF=0.4016;SAS_AF=0.5828;AA=G|||;VT=SNP
14	72814772	rs17111047	G	T	100	PASS	AC=490;AF=0.0978435;AN=5008;NS=2504;DP=17593;EAS_AF=0.2728;AMR_AF=0.1297;AFR_AF=0.0212;EUR_AF=0.0596;SAS_AF=0.0378;AA=G|||;VT=SNP
14	72814842	rs8008045	G	T	100	PASS	AC=739;AF=0.147564;AN=5008;NS=2504;DP=18190;EAS_AF=0.1607;AMR_AF=0.121;AFR_AF=0.1498;EUR_AF=0.1302;SAS_AF=0.1677;AA=G|||;VT=SNP
14	72814857	rs2681741	A	G	100	PASS	AC=2773;AF=0.553714;AN=5008;NS=2504;DP=18106;EAS_AF=0.2996;AMR_AF=0.4625;AFR_AF=0.8873;EUR_AF=0.4046;SAS_AF=0.5828;AA=G|||;VT=SNP
14	72814956	rs2681742	C	T	100	PASS	AC=3355;AF=0.669928;AN=5008;NS=2504;DP=18207;EAS_AF=0.5734;AMR_AF=0.5951;AFR_AF=0.9758;EUR_AF=0.4642;SAS_AF=0.6207;AA=T|||;VT=SNP
14	72815080	rs72724074	C	T	100	PASS	AC=739;AF=0.147564;AN=5008;NS=2504;DP=17480;EAS_AF=0.1607;AMR_AF=0.121;AFR_AF=0.1498;EUR_AF=0.1302;SAS_AF=0.1677;AA=C|||;VT=SNP
14	72815145	rs2681743	T	C	100	PASS	AC=2774;AF=0.553914;AN=5008;NS=2504;DP=16728;EAS_AF=0.3006;AMR_AF=0.4625;AFR_AF=0.8873;EUR_AF=0.4046;SAS_AF=0.5828;AA=T|||;VT=SNP
14	72815220	rs79387502	C	T	100	PASS	AC=739;AF=0.147564;AN=5008;NS=2504;DP=15953;EAS_AF=0.1607;AMR_AF=0.121;AFR_AF=0.1498;EUR_AF=0.1302;SAS_AF=0.1677;AA=C|||;VT=SNP
14	72815284	rs2681744	C	A	100	PASS	AC=2770;AF=0.553115;AN=5008;NS=2504;DP=15856;EAS_AF=0.2976;AMR_AF=0.4611;AFR_AF=0.8873;EUR_AF=0.4046;SAS_AF=0.5828;AA=C|||;VT=SNP
14	72815405	rs2681745	T	G	100	PASS	AC=2784;AF=0.555911;AN=5008;NS=2504;DP=16492;EAS_AF=0.3006;AMR_AF=0.464;AFR_AF=0.8873;EUR_AF=0.4056;SAS_AF=0.591;AA=G|||;VT=SNP
14	72815641	rs2681746	A	G	100	PASS	AC=2780;AF=0.555112;AN=5008;NS=2504;DP=15079;EAS_AF=0.2986;AMR_AF=0.464;AFR_AF=0.885;EUR_AF=0.4046;SAS_AF=0.593;AA=G|||;VT=SNP
14	72815787	rs2681747	G	A	100	PASS	AC=2651;AF=0.529353;AN=5008;NS=2504;DP=13117;EAS_AF=0.2401;AMR_AF=0.3617;AFR_AF=0.885;EUR_AF=0.4036;SAS_AF=0.5951;AA=A|||;VT=SNP
14	72815807	rs2681748	A	G	100	PASS	AC=3183;AF=0.635583;AN=5008;NS=2504;DP=13594;EAS_AF=0.5486;AMR_AF=0.4914;AFR_AF=0.9085;EUR_AF=0.4652;SAS_AF=0.6339;AA=G|||;VT=SNP
14	72815824	rs2529468	T	G	100	PASS	AC=2651;AF=0.529353;AN=5008;NS=2504;DP=14054;EAS_AF=0.2401;AMR_AF=0.3617;AFR_AF=0.8858;EUR_AF=0.4036;SAS_AF=0.5941;AA=G|||;VT=SNP
14	72816224	rs2190509	G	A	100	PASS	AC=1900;AF=0.379393;AN=5008;NS=2504;DP=18598;EAS_AF=0.0813;AMR_AF=0.2392;AFR_AF=0.736;EUR_AF=0.2704;SAS_AF=0.4162;AA=G|||;VT=SNP
14	72816393	rs2214965	A	T	100	PASS	AC=2642;AF=0.527556;AN=5008;NS=2504;DP=20969;EAS_AF=0.2401;AMR_AF=0.3631;AFR_AF=0.885;EUR_AF=0.3986;SAS_AF=0.59;AA=T|||;VT=SNP
14	72816626	rs2681749	T	C	100	PASS	AC=2554;AF=0.509984;AN=5008;NS=2504;DP=21278;EAS_AF=0.2401;AMR_AF=0.3559;AFR_AF=0.8215;EUR_AF=0.3986;SAS_AF=0.591;AA=T|||;VT=SNP
14	72816812	rs2681750	C	T	100	PASS	AC=1891;AF=0.377596;AN=5008;NS=2504;DP=21182;EAS_AF=0.0813;AMR_AF=0.2392;AFR_AF=0.7292;EUR_AF=0.2704;SAS_AF=0.4162;AA=C|||;VT=SNP
14	72816875	rs2529467	T	C	100	PASS	AC=2642;AF=0.527556;AN=5008;NS=2504;DP=20474;EAS_AF=0.2401;AMR_AF=0.3617;AFR_AF=0.885;EUR_AF=0.3986;SAS_AF=0.591;AA=C|||;VT=SNP
14	72817005	rs2681751	T	C	100	PASS	AC=2642;AF=0.527556;AN=5008;NS=2504;DP=19842;EAS_AF=0.2401;AMR_AF=0.3617;AFR_AF=0.885;EUR_AF=0.3986;SAS_AF=0.591;AA=T|||;VT=SNP
14	72817100	rs2529466	G	C	100	PASS	AC=3173;AF=0.633586;AN=5008;NS=2504;DP=20669;EAS_AF=0.5496;AMR_AF=0.4914;AFR_AF=0.9062;EUR_AF=0.4602;SAS_AF=0.6309;AA=C|||;VT=SNP
14	72817160	rs2681752	T	G	100	PASS	AC=2643;AF=0.527756;AN=5008;NS=2504;DP=21164;EAS_AF=0.2411;AMR_AF=0.3617;AFR_AF=0.885;EUR_AF=0.3996;SAS_AF=0.59;AA=G|||;VT=SNP
14	72817494	rs72724081	A	G	100	PASS	AC=740;AF=0.147764;AN=5008;NS=2504;DP=19972;EAS_AF=0.1558;AMR_AF=0.1225;AFR_AF=0.1498;EUR_AF=0.1282;SAS_AF=0.1748;AA=A|||;VT=SNP
14	72817512	rs2681753	G	A	100	PASS	AC=2622;AF=0.523562;AN=5008;NS=2504;DP=19926;EAS_AF=0.2371;AMR_AF=0.3602;AFR_AF=0.8737;EUR_AF=0.3986;SAS_AF=0.59;AA=A|||;VT=SNP
14	72817779	rs2239231	G	A	100	PASS	AC=3258;AF=0.650559;AN=5008;NS=2504;DP=17700;EAS_AF=0.5446;AMR_AF=0.4928;AFR_AF=0.9743;EUR_AF=0.4602;SAS_AF=0.6299;AA=A|||;VT=SNP
14	72818033	rs2239230	A	G	100	PASS	AC=2622;AF=0.523562;AN=5008;NS=2504;DP=20181;EAS_AF=0.2371;AMR_AF=0.3602;AFR_AF=0.8737;EUR_AF=0.3986;SAS_AF=0.59;AA=G|||;VT=SNP
14	72818218	rs2239229	T	C	100	PASS	AC=2626;AF=0.524361;AN=5008;NS=2504;DP=20326;EAS_AF=0.2401;AMR_AF=0.3602;AFR_AF=0.8737;EUR_AF=0.3986;SAS_AF=0.591;AA=C|||;VT=SNP
14	72818384	rs2283387	T	C	100	PASS	AC=550;AF=0.109824;AN=5008;NS=2504;DP=21943;EAS_AF=0.3135;AMR_AF=0.1326;AFR_AF=0.0325;EUR_AF=0.0616;SAS_AF=0.0378;AA=T|||;VT=SNP
14	72819684	rs2681754	G	A	100	PASS	AC=3162;AF=0.63139;AN=5008;NS=2504;DP=18447;EAS_AF=0.5427;AMR_AF=0.4899;AFR_AF=0.9062;EUR_AF=0.4602;SAS_AF=0.6278;AA=A|||;VT=SNP
14	72821044	rs56326625	A	G	100	PASS	AC=626;AF=0.125;AN=5008;NS=2504;DP=15011;EAS_AF=0.1548;AMR_AF=0.1138;AFR_AF=0.0938;EUR_AF=0.1143;SAS_AF=0.1554;AA=A|||;VT=SNP
14	72821312	rs2681756	T	A	100	PASS	AC=1885;AF=0.376398;AN=5008;NS=2504;DP=13126;EAS_AF=0.0823;AMR_AF=0.2378;AFR_AF=0.7247;EUR_AF=0.2704;SAS_AF=0.4162;AA=T|||;VT=SNP
14	72821317	rs2681757	A	G	100	PASS	AC=2649;AF=0.528954;AN=5008;NS=2504;DP=12844;EAS_AF=0.2421;AMR_AF=0.3631;AFR_AF=0.8903;EUR_AF=0.3946;SAS_AF=0.592;AA=G|||;VT=SNP
14	72821468	rs2681758	T	C	100	PASS	AC=1998;AF=0.398962;AN=5008;NS=2504;DP=14491;EAS_AF=0.0863;AMR_AF=0.2464;AFR_AF=0.7799;EUR_AF=0.2803;SAS_AF=0.4366;AA=C|||;VT=SNP
14	72821713	rs12892244	C	A	100	PASS	AC=1171;AF=0.233826;AN=5008;NS=2504;DP=12536;EAS_AF=0.4623;AMR_AF=0.2421;AFR_AF=0.1256;EUR_AF=0.1799;SAS_AF=0.1943;AA=C|||;VT=SNP
14	72822644	rs2139596	G	C	100	PASS	AC=1882;AF=0.375799;AN=5008;NS=2504;DP=21250;EAS_AF=0.0813;AMR_AF=0.2378;AFR_AF=0.7239;EUR_AF=0.2704;SAS_AF=0.4151;AA=G|||;VT=SNP
14	72822953	rs2681760	G	A	100	PASS	AC=2000;AF=0.399361;AN=5008;NS=2504;DP=19810;EAS_AF=0.0853;AMR_AF=0.2478;AFR_AF=0.7799;EUR_AF=0.2813;SAS_AF=0.4376;AA=A|||;VT=SNP
14	72822958	rs2529465	G	T	100	PASS	AC=1995;AF=0.398363;AN=5008;NS=2504;DP=19758;EAS_AF=0.0853;AMR_AF=0.2464;AFR_AF=0.7776;EUR_AF=0.2803;SAS_AF=0.4376;AA=G|||;VT=SNP
14	72823020	rs1072167	C	T	100	PASS	AC=3178;AF=0.634585;AN=5008;NS=2504;DP=18812;EAS_AF=0.5536;AMR_AF=0.4928;AFR_AF=0.9062;EUR_AF=0.4602;SAS_AF=0.6309;AA=T|||;VT=SNP
14	72823040	rs1072165	C	T	100	PASS	AC=1884;AF=0.376198;AN=5008;NS=2504;DP=20334;EAS_AF=0.0813;AMR_AF=0.2378;AFR_AF=0.7247;EUR_AF=0.2704;SAS_AF=0.4162;AA=C|||;VT=SNP
14	72823173	rs1072166	A	G	100	PASS	AC=2484;AF=0.496006;AN=5008;NS=2504;DP=22386;EAS_AF=0.2411;AMR_AF=0.3559;AFR_AF=0.7731;EUR_AF=0.3917;SAS_AF=0.591;AA=G|||;VT=SNP
14	72823454	rs2681761	T	C	100	PASS	AC=3180;AF=0.634984;AN=5008;NS=2504;DP=19752;EAS_AF=0.5556;AMR_AF=0.4928;AFR_AF=0.9062;EUR_AF=0.4602;SAS_AF=0.6309;AA=C|||;VT=SNP
14	72824032	rs72724092	A	G	100	PASS	AC=629;AF=0.125599;AN=5008;NS=2504;DP=20255;EAS_AF=0.1558;AMR_AF=0.1138;AFR_AF=0.0961;EUR_AF=0.1143;SAS_AF=0.1544;AA=A|||;VT=SNP
14	72824475	rs2176841	A	C	100	PASS	AC=2623;AF=0.523762;AN=5008;NS=2504;DP=20636;EAS_AF=0.2411;AMR_AF=0.3602;AFR_AF=0.8737;EUR_AF=0.3946;SAS_AF=0.591;AA=c|||;VT=SNP
14	72824621	rs2529461	A	G	100	PASS	AC=3181;AF=0.635184;AN=5008;NS=2504;DP=19803;EAS_AF=0.5565;AMR_AF=0.4928;AFR_AF=0.9062;EUR_AF=0.4602;SAS_AF=0.6309;AA=g|||;VT=SNP
14	72824767	rs2681763	G	T	100	PASS	AC=1994;AF=0.398163;AN=5008;NS=2504;DP=18672;EAS_AF=0.0853;AMR_AF=0.2464;AFR_AF=0.7776;EUR_AF=0.2803;SAS_AF=0.4366;AA=g|||;VT=SNP
14	72824870	rs2332829	A	G	100	PASS	AC=3337;AF=0.666334;AN=5008;NS=2504;DP=21211;EAS_AF=0.5992;AMR_AF=0.4942;AFR_AF=0.975;EUR_AF=0.4652;SAS_AF=0.6472;AA=g|||;VT=SNP
14	72824973	rs2681765	T	C	100	PASS	AC=3180;AF=0.634984;AN=5008;NS=2504;DP=19221;EAS_AF=0.5565;AMR_AF=0.4914;AFR_AF=0.9062;EUR_AF=0.4602;SAS_AF=0.6309;AA=c|||;VT=SNP
14	72825154	rs2529460	C	A	100	PASS	AC=3178;AF=0.634585;AN=5008;NS=2504;DP=20420;EAS_AF=0.5565;AMR_AF=0.4899;AFR_AF=0.9054;EUR_AF=0.4602;SAS_AF=0.6309;AA=a|||;VT=SNP
14	72825677	rs2529459	C	G	100	PASS	AC=1884;AF=0.376198;AN=5008;NS=2504;DP=19839;EAS_AF=0.0813;AMR_AF=0.2378;AFR_AF=0.7247;EUR_AF=0.2704;SAS_AF=0.4162;AA=c|||;VT=SNP
14	72825925	rs2529458	C	A	100	PASS	AC=1996;AF=0.398562;AN=5008;NS=2504;DP=17062;EAS_AF=0.0853;AMR_AF=0.2464;AFR_AF=0.7769;EUR_AF=0.2803;SAS_AF=0.4397;AA=a|||;VT=SNP
14	72826071	rs10129799	A	G	100	PASS	AC=2619;AF=0.522963;AN=5008;NS=2504;DP=11989;EAS_AF=0.2411;AMR_AF=0.3602;AFR_AF=0.8707;EUR_AF=0.3946;SAS_AF=0.591;AA=g|||;VT=SNP
14	72826181	rs34034575	A	G	100	PASS	AC=552;AF=0.110224;AN=5008;NS=2504;DP=15794;EAS_AF=0.3135;AMR_AF=0.1297;AFR_AF=0.0325;EUR_AF=0.0656;SAS_AF=0.0378;AA=a|||;VT=SNP
14	72826546	rs2681724	G	A	100	PASS	AC=1283;AF=0.25619;AN=5008;NS=2504;DP=18534;EAS_AF=0.0813;AMR_AF=0.1931;AFR_AF=0.3124;EUR_AF=0.2485;SAS_AF=0.4131;AA=g|||;VT=SNP
14	72826550	rs2529457	T	C	100	PASS	AC=2620;AF=0.523163;AN=5008;NS=2504;DP=18570;EAS_AF=0.2411;AMR_AF=0.3602;AFR_AF=0.8707;EUR_AF=0.3946;SAS_AF=0.592;AA=t|||;VT=SNP
14	72826595	rs1099968	A	C	100	PASS	AC=2509;AF=0.500998;AN=5008;NS=2504;DP=17870;EAS_AF=0.2371;AMR_AF=0.3516;AFR_AF=0.8177;EUR_AF=0.3847;SAS_AF=0.5706;AA=a|||;VT=SNP
14	72827253	rs72724098	A	C	100	PASS	AC=626;AF=0.125;AN=5008;NS=2504;DP=20013;EAS_AF=0.1558;AMR_AF=0.1138;AFR_AF=0.0938;EUR_AF=0.1143;SAS_AF=0.1544;AA=a|||;VT=SNP
14	72827728	rs847334	C	T	100	PASS	AC=1885;AF=0.376398;AN=5008;NS=2504;DP=19301;EAS_AF=0.0813;AMR_AF=0.2378;AFR_AF=0.7247;EUR_AF=0.2704;SAS_AF=0.4172;AA=c|||;VT=SNP
14	72828120	rs847333	C	A	100	PASS	AC=3178;AF=0.634585;AN=5008;NS=2504;DP=20177;EAS_AF=0.5565;AMR_AF=0.4899;AFR_AF=0.9054;EUR_AF=0.4602;SAS_AF=0.6309;AA=A|||;VT=SNP
14	72828273	rs847332	A	G	100	PASS	AC=3178;AF=0.634585;AN=5008;NS=2504;DP=20659;EAS_AF=0.5565;AMR_AF=0.4899;AFR_AF=0.9054;EUR_AF=0.4602;SAS_AF=0.6309;AA=G|||;VT=SNP
14	72829058	rs2283386	A	G	100	PASS	AC=552;AF=0.110224;AN=5008;NS=2504;DP=21041;EAS_AF=0.3135;AMR_AF=0.1297;AFR_AF=0.0325;EUR_AF=0.0656;SAS_AF=0.0378;AA=A|||;VT=SNP
14	72829075	rs847331	C	T	100	PASS	AC=1336;AF=0.266773;AN=5008;NS=2504;DP=21136;EAS_AF=0.0813;AMR_AF=0.1988;AFR_AF=0.3495;EUR_AF=0.2485;SAS_AF=0.4131;AA=C|||;VT=SNP
14	72829597	rs847330	G	A	100	PASS	AC=1996;AF=0.398562;AN=5008;NS=2504;DP=20615;EAS_AF=0.0863;AMR_AF=0.2464;AFR_AF=0.7769;EUR_AF=0.2813;SAS_AF=0.4376;AA=g|||;VT=SNP
14	72829979	rs2239227	A	G	100	PASS	AC=622;AF=0.124201;AN=5008;NS=2504;DP=19780;EAS_AF=0.1558;AMR_AF=0.1153;AFR_AF=0.0908;EUR_AF=0.1133;SAS_AF=0.1544;AA=A|||;VT=SNP
14	72830704	rs847329	G	A	100	PASS	AC=2060;AF=0.411342;AN=5008;NS=2504;DP=10579;EAS_AF=0.0853;AMR_AF=0.2536;AFR_AF=0.7837;EUR_AF=0.3121;SAS_AF=0.4581;AA=A|||;VT=SNP
14	72830803	rs55662698	A	G	100	PASS	AC=546;AF=0.109026;AN=5008;NS=2504;DP=18352;EAS_AF=0.3075;AMR_AF=0.1297;AFR_AF=0.0325;EUR_AF=0.0656;SAS_AF=0.0378;AA=A|||;VT=SNP
14	72831006	rs847328	G	C	100	PASS	AC=1193;AF=0.238219;AN=5008;NS=2504;DP=18173;EAS_AF=0.0804;AMR_AF=0.1844;AFR_AF=0.233;EUR_AF=0.2565;SAS_AF=0.4274;AA=G|||;VT=SNP
14	72831070	rs55916717	C	T	100	PASS	AC=567;AF=0.113219;AN=5008;NS=2504;DP=20184;EAS_AF=0.1538;AMR_AF=0.1081;AFR_AF=0.0908;EUR_AF=0.0845;SAS_AF=0.135;AA=C|||;VT=SNP
14	72831692	rs847327	G	A	100	PASS	AC=3165;AF=0.631989;AN=5008;NS=2504;DP=21589;EAS_AF=0.5427;AMR_AF=0.4899;AFR_AF=0.9062;EUR_AF=0.4602;SAS_AF=0.6309;AA=g|||;VT=SNP
14	72831700	rs847326	A	G	100	PASS	AC=3171;AF=0.633187;AN=5008;NS=2504;DP=21829;EAS_AF=0.5466;AMR_AF=0.4928;AFR_AF=0.9062;EUR_AF=0.4602;SAS_AF=0.6309;AA=G|||;VT=SNP
14	72832057	rs847325	C	A	100	PASS	AC=2051;AF=0.409545;AN=5008;NS=2504;DP=18915;EAS_AF=0.0853;AMR_AF=0.2522;AFR_AF=0.7806;EUR_AF=0.3101;SAS_AF=0.456;AA=a|||;VT=SNP
14	72832335	rs10483844	G	A	100	PASS	AC=525;AF=0.104832;AN=5008;NS=2504;DP=16974;EAS_AF=0.3026;AMR_AF=0.1282;AFR_AF=0.0212;EUR_AF=0.0656;SAS_AF=0.0378;AA=G|||;VT=SNP
14	72832548	rs77845066	A	G	100	PASS	AC=564;AF=0.11262;AN=5008;NS=2504;DP=16453;EAS_AF=0.1558;AMR_AF=0.1081;AFR_AF=0.0877;EUR_AF=0.0835;SAS_AF=0.135;AA=a|||;VT=SNP
14	72832772	rs769148	T	C	100	PASS	AC=2054;AF=0.410144;AN=5008;NS=2504;DP=17771;EAS_AF=0.0853;AMR_AF=0.2522;AFR_AF=0.7829;EUR_AF=0.3101;SAS_AF=0.456;AA=C|||;VT=SNP
14	72832975	rs2239226	G	A	100	PASS	AC=541;AF=0.108027;AN=5008;NS=2504;DP=19632;EAS_AF=0.3026;AMR_AF=0.1297;AFR_AF=0.0325;EUR_AF=0.0656;SAS_AF=0.0378;AA=G|||;VT=SNP
14	72833916	rs12147284	C	A	100	PASS	AC=526;AF=0.105032;AN=5008;NS=2504;DP=20966;EAS_AF=0.3026;AMR_AF=0.1282;AFR_AF=0.0212;EUR_AF=0.0666;SAS_AF=0.0378;AA=C|||;VT=SNP
14	72833918	rs10136263	C	T	100	PASS	AC=1348;AF=0.269169;AN=5008;NS=2504;DP=21033;EAS_AF=0.0813;AMR_AF=0.2061;AFR_AF=0.3154;EUR_AF=0.2783;SAS_AF=0.4356;AA=C|||;VT=SNP
14	72834181	rs7158564	G	A	100	PASS	AC=788;AF=0.157348;AN=5008;NS=2504;DP=16704;EAS_AF=0.1518;AMR_AF=0.1196;AFR_AF=0.2526;EUR_AF=0.0855;SAS_AF=0.135;AA=G|||;VT=SNP
14	72834466	rs2190508	A	G	100	PASS	AC=2510;AF=0.501198;AN=5008;NS=2504;DP=18681;EAS_AF=0.2371;AMR_AF=0.3516;AFR_AF=0.8185;EUR_AF=0.3847;SAS_AF=0.5706;AA=A|||;VT=SNP
14	72835483	rs76239257	A	C	100	PASS	AC=564;AF=0.11262;AN=5008;NS=2504;DP=19299;EAS_AF=0.1558;AMR_AF=0.1081;AFR_AF=0.0877;EUR_AF=0.0835;SAS_AF=0.135;AA=A|||;VT=SNP
14	72835741	rs6574067	G	A	100	PASS	AC=3037;AF=0.60643;AN=5008;NS=2504;DP=19693;EAS_AF=0.5308;AMR_AF=0.4813;AFR_AF=0.8472;EUR_AF=0.4503;SAS_AF=0.6084;AA=G|||;VT=SNP
14	72836077	rs7149872	T	A	100	PASS	AC=3148;AF=0.628594;AN=5008;NS=2504;DP=16461;EAS_AF=0.5377;AMR_AF=0.4899;AFR_AF=0.8986;EUR_AF=0.4602;SAS_AF=0.6288;AA=A|||;VT=SNP
14	72836917	rs4903013	C	T	100	PASS	AC=3045;AF=0.608027;AN=5008;NS=2504;DP=16645;EAS_AF=0.5397;AMR_AF=0.4813;AFR_AF=0.8464;EUR_AF=0.4503;SAS_AF=0.6084;AA=C|||;VT=SNP
14	72837432	rs2239225	A	T	100	PASS	AC=3167;AF=0.632388;AN=5008;NS=2504;DP=19569;EAS_AF=0.5456;AMR_AF=0.4899;AFR_AF=0.9054;EUR_AF=0.4602;SAS_AF=0.6309;AA=T|||;VT=SNP
14	72837801	rs2239224	G	A	100	PASS	AC=3159;AF=0.630791;AN=5008;NS=2504;DP=18584;EAS_AF=0.5417;AMR_AF=0.4899;AFR_AF=0.9039;EUR_AF=0.4602;SAS_AF=0.6288;AA=A|||;VT=SNP
14	72837934	rs10149207	A	G	100	PASS	AC=1509;AF=0.301318;AN=5008;NS=2504;DP=17994;EAS_AF=0.0804;AMR_AF=0.2334;AFR_AF=0.357;EUR_AF=0.328;SAS_AF=0.4744;AA=A|||;VT=SNP
14	72838299	rs60993427	G	A	100	PASS	AC=448;AF=0.0894569;AN=5008;NS=2504;DP=14604;EAS_AF=0.1528;AMR_AF=0.0793;AFR_AF=0.0862;EUR_AF=0.0348;SAS_AF=0.092;AA=G|||;VT=SNP
14	72838932	rs6574068	C	T	100	PASS	AC=3158;AF=0.630591;AN=5008;NS=2504;DP=18267;EAS_AF=0.5427;AMR_AF=0.4899;AFR_AF=0.9009;EUR_AF=0.4612;SAS_AF=0.6299;AA=T|||;VT=SNP
14	72839100	rs6574069	T	C	100	PASS	AC=1543;AF=0.308107;AN=5008;NS=2504;DP=15830;EAS_AF=0.4593;AMR_AF=0.2666;AFR_AF=0.4153;EUR_AF=0.175;SAS_AF=0.1738;AA=T|||;VT=SNP
14	72839210	rs6574070	G	A	100	PASS	AC=3157;AF=0.630391;AN=5008;NS=2504;DP=15697;EAS_AF=0.5427;AMR_AF=0.4899;AFR_AF=0.9009;EUR_AF=0.4602;SAS_AF=0.6299;AA=A|||;VT=SNP
14	72839590	rs6574071	T	G	100	PASS	AC=3052;AF=0.609425;AN=5008;NS=2504;DP=18790;EAS_AF=0.5417;AMR_AF=0.4841;AFR_AF=0.848;EUR_AF=0.4513;SAS_AF=0.6084;AA=T|||;VT=SNP
14	72839763	rs7146606	C	G	100	PASS	AC=3053;AF=0.609625;AN=5008;NS=2504;DP=17628;EAS_AF=0.5437;AMR_AF=0.4841;AFR_AF=0.848;EUR_AF=0.4503;SAS_AF=0.6084;AA=C|||;VT=SNP
14	72841851	rs2283385	C	T	100	PASS	AC=2606;AF=0.520367;AN=5008;NS=2504;DP=17017;EAS_AF=0.2401;AMR_AF=0.3617;AFR_AF=0.8638;EUR_AF=0.3946;SAS_AF=0.5869;AA=T|||;VT=SNP
14	72843810	rs8022289	G	A	100	PASS	AC=3162;AF=0.63139;AN=5008;NS=2504;DP=19733;EAS_AF=0.5476;AMR_AF=0.4899;AFR_AF=0.9002;EUR_AF=0.4602;SAS_AF=0.6309;AA=A|||;VT=SNP
14	72844175	rs34062036	C	G	100	PASS	AC=538;AF=0.107428;AN=5008;NS=2504;DP=19046;EAS_AF=0.3095;AMR_AF=0.1297;AFR_AF=0.0234;EUR_AF=0.0656;SAS_AF=0.0399;AA=C|||;VT=SNP
14	72844247	rs35981409	C	G	100	PASS	AC=554;AF=0.110623;AN=5008;NS=2504;DP=19758;EAS_AF=0.3095;AMR_AF=0.1311;AFR_AF=0.0348;EUR_AF=0.0656;SAS_AF=0.0399;AA=C|||;VT=SNP
14	72844257	rs2332831	A	G	100	PASS	AC=3172;AF=0.633387;AN=5008;NS=2504;DP=19991;EAS_AF=0.5536;AMR_AF=0.4928;AFR_AF=0.9017;EUR_AF=0.4602;SAS_AF=0.6309;AA=G|||;VT=SNP
14	72844369	rs2332832	A	C	100	PASS	AC=1950;AF=0.389377;AN=5008;NS=2504;DP=19563;EAS_AF=0.2391;AMR_AF=0.3141;AFR_AF=0.4349;EUR_AF=0.3638;SAS_AF=0.5624;AA=A|||;VT=SNP
14	72845263	rs7151325	T	A	100	PASS	AC=1943;AF=0.387979;AN=5008;NS=2504;DP=16159;EAS_AF=0.2341;AMR_AF=0.3141;AFR_AF=0.4342;EUR_AF=0.3628;SAS_AF=0.5624;AA=T|||;VT=SNP
14	72845655	rs7150465	A	T	100	PASS	AC=1942;AF=0.38778;AN=5008;NS=2504;DP=19321;EAS_AF=0.2341;AMR_AF=0.3141;AFR_AF=0.4342;EUR_AF=0.3628;SAS_AF=0.5613;AA=A|||;VT=SNP
14	72845795	rs2108362	G	T	100	PASS	AC=3158;AF=0.630591;AN=5008;NS=2504;DP=19950;EAS_AF=0.5446;AMR_AF=0.4899;AFR_AF=0.9002;EUR_AF=0.4602;SAS_AF=0.6299;AA=G|||;VT=SNP
14	72845954	rs2108361	T	A	100	PASS	AC=3161;AF=0.63119;AN=5008;NS=2504;DP=18627;EAS_AF=0.5446;AMR_AF=0.4928;AFR_AF=0.9009;EUR_AF=0.4602;SAS_AF=0.6299;AA=A|||;VT=SNP
14	72846021	rs10137579	G	A	100	PASS	AC=2190;AF=0.4373;AN=5008;NS=2504;DP=18252;EAS_AF=0.2341;AMR_AF=0.3228;AFR_AF=0.615;EUR_AF=0.3658;SAS_AF=0.5613;AA=G|||;VT=SNP
14	72846658	rs10138152	G	A	100	PASS	AC=2321;AF=0.463458;AN=5008;NS=2504;DP=19000;EAS_AF=0.2341;AMR_AF=0.33;AFR_AF=0.7088;EUR_AF=0.3668;SAS_AF=0.5624;AA=G|||;VT=SNP
14	72846806	rs10138180	C	G	100	PASS	AC=3166;AF=0.632188;AN=5008;NS=2504;DP=17698;EAS_AF=0.5546;AMR_AF=0.4928;AFR_AF=0.8949;EUR_AF=0.4612;SAS_AF=0.6319;AA=G|||;VT=SNP
14	72846851	rs72726116	A	C	100	PASS	AC=667;AF=0.133187;AN=5008;NS=2504;DP=18734;EAS_AF=0.3155;AMR_AF=0.1398;AFR_AF=0.0877;EUR_AF=0.0755;SAS_AF=0.0613;AA=A|||;VT=SNP
14	72846866	rs8019126	C	G	100	PASS	AC=557;AF=0.111222;AN=5008;NS=2504;DP=19177;EAS_AF=0.3115;AMR_AF=0.1311;AFR_AF=0.0356;EUR_AF=0.0656;SAS_AF=0.0399;AA=C|||;VT=SNP
14	72847555	rs7140973	A	G	100	PASS	AC=2494;AF=0.498003;AN=5008;NS=2504;DP=19441;EAS_AF=0.2341;AMR_AF=0.3545;AFR_AF=0.8094;EUR_AF=0.3857;SAS_AF=0.5665;AA=A|||;VT=SNP
14	72847660	rs10141305	A	C	100	PASS	AC=1455;AF=0.290535;AN=5008;NS=2504;DP=20950;EAS_AF=0.0823;AMR_AF=0.232;AFR_AF=0.3533;EUR_AF=0.2962;SAS_AF=0.456;AA=A|||;VT=SNP
14	72848614	rs11626574	C	T	100	PASS	AC=2928;AF=0.584665;AN=5008;NS=2504;DP=17579;EAS_AF=0.4544;AMR_AF=0.4798;AFR_AF=0.823;EUR_AF=0.4662;SAS_AF=0.593;AA=T|||;VT=SNP
14	72849509	rs2239223	C	A	100	PASS	AC=3182;AF=0.635383;AN=5008;NS=2504;DP=18219;EAS_AF=0.6756;AMR_AF=0.4741;AFR_AF=0.854;EUR_AF=0.4354;SAS_AF=0.6186;AA=A|||;VT=SNP
14	72849696	rs34536876	G	A	100	PASS	AC=1549;AF=0.309305;AN=5008;NS=2504;DP=12934;EAS_AF=0.5228;AMR_AF=0.1974;AFR_AF=0.4009;EUR_AF=0.1213;SAS_AF=0.2382;AA=G|||;VT=SNP
14	72849980	rs34883798	G	C	100	PASS	AC=649;AF=0.129593;AN=5008;NS=2504;DP=9937;EAS_AF=0.378;AMR_AF=0.0562;AFR_AF=0.0862;EUR_AF=0.0666;SAS_AF=0.0491;AA=G|||;VT=SNP
14	72850934	rs12887870	T	C	100	PASS	AC=695;AF=0.138778;AN=5008;NS=2504;DP=18729;EAS_AF=0.378;AMR_AF=0.0605;AFR_AF=0.0855;EUR_AF=0.0666;SAS_AF=0.0941;AA=T|||;VT=SNP
14	72851352	rs8017725	T	C	100	PASS	AC=3144;AF=0.627796;AN=5008;NS=2504;DP=15903;EAS_AF=0.6687;AMR_AF=0.428;AFR_AF=0.8896;EUR_AF=0.4125;SAS_AF=0.5951;AA=C|||;VT=SNP
14	72851515	rs8017123	G	A	100	PASS	AC=2972;AF=0.59345;AN=5008;NS=2504;DP=18148;EAS_AF=0.6677;AMR_AF=0.4164;AFR_AF=0.7806;EUR_AF=0.4056;SAS_AF=0.5828;AA=A|||;VT=SNP
14	72852109	rs2239221	T	G	100	PASS	AC=3069;AF=0.612819;AN=5008;NS=2504;DP=18986;EAS_AF=0.6687;AMR_AF=0.4207;AFR_AF=0.8343;EUR_AF=0.4125;SAS_AF=0.5982;AA=G|||;VT=SNP
14	72852576	rs2239220	G	T	100	PASS	AC=3190;AF=0.636981;AN=5008;NS=2504;DP=21468;EAS_AF=0.6806;AMR_AF=0.4741;AFR_AF=0.8563;EUR_AF=0.4314;SAS_AF=0.6227;AA=T|||;VT=SNP
14	72852820	rs2239219	A	G	100	PASS	AC=3268;AF=0.652556;AN=5008;NS=2504;DP=17443;EAS_AF=0.6806;AMR_AF=0.4957;AFR_AF=0.8601;EUR_AF=0.4732;SAS_AF=0.6391;AA=G|||;VT=SNP
14	72855939	rs2238192	C	T	100	PASS	AC=3148;AF=0.628594;AN=5008;NS=2504;DP=17515;EAS_AF=0.6647;AMR_AF=0.4669;AFR_AF=0.8616;EUR_AF=0.4105;SAS_AF=0.6155;AA=T|||;VT=SNP
14	72858193	rs56952832	G	A	100	PASS	AC=614;AF=0.122604;AN=5008;NS=2504;DP=19366;EAS_AF=0.0397;AMR_AF=0.072;AFR_AF=0.2595;EUR_AF=0.0736;SAS_AF=0.1094;AA=G|||;VT=SNP
14	72858311	rs11623523	G	A	100	PASS	AC=3175;AF=0.633986;AN=5008;NS=2504;DP=22054;EAS_AF=0.6746;AMR_AF=0.4669;AFR_AF=0.8623;EUR_AF=0.4095;SAS_AF=0.6329;AA=A|||;VT=SNP
14	72858719	rs72726120	T	C	100	PASS	AC=1017;AF=0.203075;AN=5008;NS=2504;DP=18396;EAS_AF=0.1964;AMR_AF=0.1671;AFR_AF=0.0938;EUR_AF=0.2396;SAS_AF=0.3456;AA=t|||;VT=SNP
14	72860859	rs8018733	G	A	100	PASS	AC=739;AF=0.147564;AN=5008;NS=2504;DP=18483;EAS_AF=0.1101;AMR_AF=0.1427;AFR_AF=0.0106;EUR_AF=0.2127;SAS_AF=0.3078;AA=G|||;VT=SNP
14	72860918	rs61995116	C	T	100	PASS	AC=622;AF=0.124201;AN=5008;NS=2504;DP=17840;EAS_AF=0.0427;AMR_AF=0.0735;AFR_AF=0.2579;EUR_AF=0.0795;SAS_AF=0.1094;AA=C|||;VT=SNP
14	72861021	rs2058017	T	G	100	PASS	AC=3150;AF=0.628994;AN=5008;NS=2504;DP=17594;EAS_AF=0.6806;AMR_AF=0.4654;AFR_AF=0.8495;EUR_AF=0.4105;SAS_AF=0.6186;AA=G|||;VT=SNP
14	72863188	rs28827902	T	C	100	PASS	AC=3194;AF=0.63778;AN=5008;NS=2504;DP=18523;EAS_AF=0.6776;AMR_AF=0.4669;AFR_AF=0.9047;EUR_AF=0.4006;SAS_AF=0.6012;AA=C|||;VT=SNP
14	72866923	rs7149746	A	G	100	PASS	AC=1065;AF=0.21266;AN=5008;NS=2504;DP=20012;EAS_AF=0.2024;AMR_AF=0.1671;AFR_AF=0.0938;EUR_AF=0.2406;SAS_AF=0.3875;AA=A|||;VT=SNP
14	72867333	rs6574072	G	C	100	PASS	AC=2077;AF=0.414736;AN=5008;NS=2504;DP=19517;EAS_AF=0.4722;AMR_AF=0.2637;AFR_AF=0.8056;EUR_AF=0.1123;SAS_AF=0.2454;AA=C|||;VT=SNP
14	72867827	rs57373275	G	A	100	PASS	AC=749;AF=0.149561;AN=5008;NS=2504;DP=18772;EAS_AF=0.0546;AMR_AF=0.1297;AFR_AF=0.2663;EUR_AF=0.1014;SAS_AF=0.1534;AA=G|||;VT=SNP
14	72869177	rs4350511	T	A	100	PASS	AC=3286;AF=0.65615;AN=5008;NS=2504;DP=19802;EAS_AF=0.6736;AMR_AF=0.4712;AFR_AF=0.9705;EUR_AF=0.4046;SAS_AF=0.6033;AA=A|||;VT=SNP
14	72869290	rs74824100	A	G	100	PASS	AC=756;AF=0.150958;AN=5008;NS=2504;DP=18184;EAS_AF=0.0536;AMR_AF=0.1282;AFR_AF=0.2723;EUR_AF=0.1014;SAS_AF=0.1544;AA=A|||;VT=SNP
14	72869427	rs11621747	A	G	100	PASS	AC=1071;AF=0.213858;AN=5008;NS=2504;DP=17530;EAS_AF=0.2044;AMR_AF=0.2017;AFR_AF=0.0431;EUR_AF=0.2992;SAS_AF=0.3753;AA=A|||;VT=SNP
14	72870772	rs12434729	C	T	100	PASS	AC=1009;AF=0.201478;AN=5008;NS=2504;DP=19438;EAS_AF=0.1766;AMR_AF=0.196;AFR_AF=0.0378;EUR_AF=0.2932;SAS_AF=0.3579;AA=C|||;VT=SNP
14	72870844	rs7141922	C	T	100	PASS	AC=832;AF=0.166134;AN=5008;NS=2504;DP=19901;EAS_AF=0.0526;AMR_AF=0.1282;AFR_AF=0.3548;EUR_AF=0.0875;SAS_AF=0.136;AA=C|||;VT=SNP
14	72870919	rs12434786	G	A	100	PASS	AC=1009;AF=0.201478;AN=5008;NS=2504;DP=21517;EAS_AF=0.1766;AMR_AF=0.1916;AFR_AF=0.0378;EUR_AF=0.2942;SAS_AF=0.3599;AA=G|||;VT=SNP
14	72871859	rs10144932	C	T	100	PASS	AC=1351;AF=0.269768;AN=5008;NS=2504;DP=19979;EAS_AF=0.2173;AMR_AF=0.1988;AFR_AF=0.3192;EUR_AF=0.2624;SAS_AF=0.3149;AA=T|||;VT=SNP
14	72871936	rs10134133	T	A	100	PASS	AC=1557;AF=0.310903;AN=5008;NS=2504;DP=16517;EAS_AF=0.2649;AMR_AF=0.2695;AFR_AF=0.3865;EUR_AF=0.2664;SAS_AF=0.3313;AA=A|||;VT=SNP
14	72872363	rs8015756	G	C	100	PASS	AC=1917;AF=0.382788;AN=5008;NS=2504;DP=17711;EAS_AF=0.2669;AMR_AF=0.3112;AFR_AF=0.593;EUR_AF=0.2932;SAS_AF=0.3609;AA=C|||;VT=SNP
14	72872487	rs6574073	A	G	100	PASS	AC=1361;AF=0.271765;AN=5008;NS=2504;DP=16579;EAS_AF=0.2014;AMR_AF=0.2061;AFR_AF=0.3222;EUR_AF=0.2684;SAS_AF=0.3262;AA=A|||;VT=SNP
14	72873403	rs2239218	C	T	100	PASS	AC=2789;AF=0.556909;AN=5008;NS=2504;DP=22705;EAS_AF=0.6448;AMR_AF=0.4251;AFR_AF=0.77;EUR_AF=0.3678;SAS_AF=0.4663;AA=T|||;VT=SNP
14	72873523	rs2239217	G	A	100	PASS	AC=2507;AF=0.500599;AN=5008;NS=2504;DP=20390;EAS_AF=0.627;AMR_AF=0.3444;AFR_AF=0.6626;EUR_AF=0.332;SAS_AF=0.4356;AA=A|||;VT=SNP
14	72873549	rs2239216	G	A	100	PASS	AC=843;AF=0.168331;AN=5008;NS=2504;DP=19932;EAS_AF=0.1974;AMR_AF=0.1513;AFR_AF=0.0401;EUR_AF=0.2068;SAS_AF=0.2843;AA=G|||;VT=SNP
14	72874858	rs11626273	T	C	100	PASS	AC=1100;AF=0.219649;AN=5008;NS=2504;DP=18598;EAS_AF=0.4107;AMR_AF=0.1369;AFR_AF=0.3245;EUR_AF=0.0686;SAS_AF=0.0951;AA=T|||;VT=SNP
14	72874971	rs12435911	T	C	100	PASS	AC=990;AF=0.197684;AN=5008;NS=2504;DP=18965;EAS_AF=0.2024;AMR_AF=0.1816;AFR_AF=0.0787;EUR_AF=0.2495;SAS_AF=0.3119;AA=T|||;VT=SNP
14	72875361	rs8013717	T	G	100	PASS	AC=2768;AF=0.552716;AN=5008;NS=2504;DP=20872;EAS_AF=0.6319;AMR_AF=0.4568;AFR_AF=0.6755;EUR_AF=0.4294;SAS_AF=0.5;AA=G|||;VT=SNP
14	72875686	rs6574074	G	C	100	PASS	AC=2637;AF=0.526558;AN=5008;NS=2504;DP=19306;EAS_AF=0.625;AMR_AF=0.451;AFR_AF=0.6104;EUR_AF=0.4165;SAS_AF=0.4785;AA=C|||;VT=SNP
14	72876492	rs8018622	G	A	100	PASS	AC=2683;AF=0.535743;AN=5008;NS=2504;DP=17471;EAS_AF=0.625;AMR_AF=0.4539;AFR_AF=0.6082;EUR_AF=0.4274;SAS_AF=0.5153;AA=A|||;VT=SNP
14	72877823	rs141212330	T	C	100	PASS	AC=673;AF=0.134385;AN=5008;NS=2504;DP=21262;EAS_AF=0.4117;AMR_AF=0.1138;AFR_AF=0.0265;EUR_AF=0.0507;SAS_AF=0.0951;AA=T|||;VT=SNP
14	72877891	rs148131782	T	C	100	PASS	AC=2683;AF=0.535743;AN=5008;NS=2504;DP=20968;EAS_AF=0.6329;AMR_AF=0.4524;AFR_AF=0.6218;EUR_AF=0.4254;SAS_AF=0.4918;AA=T|||;VT=SNP
14	72878705	rs145582687	G	A	100	PASS	AC=761;AF=0.151957;AN=5008;NS=2504;DP=19162;EAS_AF=0.3681;AMR_AF=0.0576;AFR_AF=0.1778;EUR_AF=0.0686;SAS_AF=0.047;AA=G|||;VT=SNP
14	72881039	rs4480728	A	T	100	PASS	AC=972;AF=0.194089;AN=5008;NS=2504;DP=22137;EAS_AF=0.3641;AMR_AF=0.0692;AFR_AF=0.3018;EUR_AF=0.0686;SAS_AF=0.091;AA=A|||;VT=SNP
14	72881215	rs4387540	C	T	100	PASS	AC=512;AF=0.102236;AN=5008;NS=2504;DP=20183;EAS_AF=0.0446;AMR_AF=0.0922;AFR_AF=0.2867;EUR_AF=0.0199;SAS_AF=0.0041;AA=C|||;VT=SNP
14	72881473	rs112464742	C	T	100	PASS	AC=553;AF=0.110423;AN=5008;NS=2504;DP=21714;EAS_AF=0.3621;AMR_AF=0.0432;AFR_AF=0.0151;EUR_AF=0.0497;SAS_AF=0.09;AA=C|||;VT=SNP
14	72881811	rs146816998	G	C	100	PASS	AC=546;AF=0.109026;AN=5008;NS=2504;DP=21701;EAS_AF=0.3621;AMR_AF=0.0432;AFR_AF=0.0098;EUR_AF=0.0497;SAS_AF=0.09;AA=G|||;VT=SNP
14	72882123	rs6574076	C	A	100	PASS	AC=988;AF=0.197284;AN=5008;NS=2504;DP=21885;EAS_AF=0.2014;AMR_AF=0.1758;AFR_AF=0.0779;EUR_AF=0.2505;SAS_AF=0.3149;AA=C|||;VT=SNP
14	72882133	rs7151688	G	A	100	PASS	AC=988;AF=0.197284;AN=5008;NS=2504;DP=21859;EAS_AF=0.2014;AMR_AF=0.1758;AFR_AF=0.0779;EUR_AF=0.2505;SAS_AF=0.3149;AA=g|||;VT=SNP
14	72882397	rs11158954	C	T	100	PASS	AC=990;AF=0.197684;AN=5008;NS=2504;DP=19377;EAS_AF=0.2014;AMR_AF=0.1758;AFR_AF=0.0787;EUR_AF=0.2495;SAS_AF=0.317;AA=C|||;VT=SNP
14	72882453	rs113820987	A	G	100	PASS	AC=131;AF=0.0261581;AN=5008;NS=2504;DP=20632;EAS_AF=0.0159;AMR_AF=0.0562;AFR_AF=0.0023;EUR_AF=0.0229;SAS_AF=0.0511;AA=A|||;VT=SNP
14	72882636	rs10136369	T	A	100	PASS	AC=1070;AF=0.213658;AN=5008;NS=2504;DP=17343;EAS_AF=0.0595;AMR_AF=0.2262;AFR_AF=0.4924;EUR_AF=0.1233;SAS_AF=0.0798;AA=T|||;VT=SNP
14	72882713	rs2332833	A	G	100	PASS	AC=2672;AF=0.533546;AN=5008;NS=2504;DP=14984;EAS_AF=0.631;AMR_AF=0.4467;AFR_AF=0.6256;EUR_AF=0.4165;SAS_AF=0.4908;AA=a|||;VT=SNP
14	72882983	rs2877796	A	G	100	PASS	AC=2679;AF=0.534944;AN=5008;NS=2504;DP=16625;EAS_AF=0.6349;AMR_AF=0.4481;AFR_AF=0.6263;EUR_AF=0.4165;SAS_AF=0.4918;AA=G|||;VT=SNP
14	72883067	rs28517545	T	C	100	PASS	AC=823;AF=0.164337;AN=5008;NS=2504;DP=16281;EAS_AF=0.0595;AMR_AF=0.2118;AFR_AF=0.32;EUR_AF=0.1034;SAS_AF=0.091;AA=T|||;VT=SNP
14	72883078	rs2332834	T	C	100	PASS	AC=552;AF=0.110224;AN=5008;NS=2504;DP=16372;EAS_AF=0.369;AMR_AF=0.0403;AFR_AF=0.0174;EUR_AF=0.0427;SAS_AF=0.0879;AA=C|||;VT=SNP
14	72883468	rs112708494	T	C	100	PASS	AC=873;AF=0.174321;AN=5008;NS=2504;DP=21217;EAS_AF=0.2034;AMR_AF=0.1945;AFR_AF=0.0333;EUR_AF=0.2107;SAS_AF=0.2832;AA=T|||;VT=SNP
14	72883874	rs7159300	G	A	100	PASS	AC=960;AF=0.191693;AN=5008;NS=2504;DP=21238;EAS_AF=0.1915;AMR_AF=0.1729;AFR_AF=0.0794;EUR_AF=0.2406;SAS_AF=0.3067;AA=G|||;VT=SNP
14	72884420	rs60212857	A	G	100	PASS	AC=622;AF=0.124201;AN=5008;NS=2504;DP=21798;EAS_AF=0.0675;AMR_AF=0.1499;AFR_AF=0.2874;EUR_AF=0.0586;SAS_AF=0.0112;AA=A|||;VT=SNP
14	72884548	rs57988228	G	C	100	PASS	AC=1064;AF=0.21246;AN=5008;NS=2504;DP=20122;EAS_AF=0.3363;AMR_AF=0.0893;AFR_AF=0.3631;EUR_AF=0.0954;SAS_AF=0.089;AA=G|||;VT=SNP
14	72884569	rs75867231	G	A	100	PASS	AC=491;AF=0.0980431;AN=5008;NS=2504;DP=20330;EAS_AF=0.3234;AMR_AF=0.0533;AFR_AF=0.0091;EUR_AF=0.0626;SAS_AF=0.0542;AA=G|||;VT=SNP
14	72884911	rs7143818	G	T	100	PASS	AC=719;AF=0.14357;AN=5008;NS=2504;DP=16386;EAS_AF=0.0754;AMR_AF=0.0735;AFR_AF=0.2958;EUR_AF=0.0696;SAS_AF=0.1339;AA=G|||;VT=SNP
14	72885034	rs7147878	C	T	100	PASS	AC=862;AF=0.172125;AN=5008;NS=2504;DP=15707;EAS_AF=0.0625;AMR_AF=0.098;AFR_AF=0.382;EUR_AF=0.0865;SAS_AF=0.1421;AA=C|||;VT=SNP
14	72885747	rs78017019	G	C	100	PASS	AC=173;AF=0.0345447;AN=5008;NS=2504;DP=18942;EAS_AF=0.0556;AMR_AF=0.0375;AFR_AF=0.0015;EUR_AF=0.0199;SAS_AF=0.0706;AA=G|||;VT=SNP
14	72886267	rs79419996	A	G	100	PASS	AC=297;AF=0.0593051;AN=5008;NS=2504;DP=22120;EAS_AF=0.0764;AMR_AF=0.0375;AFR_AF=0.0719;EUR_AF=0.0199;SAS_AF=0.0808;AA=A|||;VT=SNP
14	72886274	rs11628263	T	C	100	PASS	AC=2313;AF=0.461861;AN=5008;NS=2504;DP=22155;EAS_AF=0.5694;AMR_AF=0.3444;AFR_AF=0.6982;EUR_AF=0.2823;SAS_AF=0.2996;AA=C|||;VT=SNP
14	72887527	rs8003581	T	A	100	PASS	AC=1885;AF=0.376398;AN=5008;NS=2504;DP=17370;EAS_AF=0.5427;AMR_AF=0.3184;AFR_AF=0.4501;EUR_AF=0.2773;SAS_AF=0.2485;AA=A|||;VT=SNP
14	72887897	rs17115503	C	G	100	PASS	AC=505;AF=0.100839;AN=5008;NS=2504;DP=17657;EAS_AF=0.0615;AMR_AF=0.085;AFR_AF=0.2065;EUR_AF=0.0378;SAS_AF=0.0746;AA=C|||;VT=SNP
14	72888427	rs2239214	A	G	100	PASS	AC=1018;AF=0.203275;AN=5008;NS=2504;DP=17340;EAS_AF=0.4563;AMR_AF=0.1556;AFR_AF=0.1225;EUR_AF=0.1262;SAS_AF=0.1646;AA=A|||;VT=SNP
14	72888852	rs45582134	A	T	100	PASS	AC=528;AF=0.105431;AN=5008;NS=2504;DP=16586;EAS_AF=0.0139;AMR_AF=0.1052;AFR_AF=0.0688;EUR_AF=0.2306;SAS_AF=0.1207;AA=A|||;VT=SNP
14	72888979	rs61995146	T	C	100	PASS	AC=931;AF=0.185903;AN=5008;NS=2504;DP=17698;EAS_AF=0.1002;AMR_AF=0.2161;AFR_AF=0.0983;EUR_AF=0.2942;SAS_AF=0.2597;AA=T|||;VT=SNP
14	72890537	rs11622029	C	A	100	PASS	AC=129;AF=0.0257588;AN=5008;NS=2504;DP=19012;EAS_AF=0.003;AMR_AF=0.072;AFR_AF=0.003;EUR_AF=0.0586;SAS_AF=0.0133;AA=C|||;VT=SNP
14	72890542	rs2283383	C	A	100	PASS	AC=2771;AF=0.553315;AN=5008;NS=2504;DP=19263;EAS_AF=0.8889;AMR_AF=0.5865;AFR_AF=0.292;EUR_AF=0.5328;SAS_AF=0.5583;AA=A|||;VT=SNP
14	72891476	rs7153455	G	A	100	PASS	AC=3920;AF=0.782748;AN=5008;NS=2504;DP=18636;EAS_AF=0.9722;AMR_AF=0.8127;AFR_AF=0.7443;EUR_AF=0.6521;SAS_AF=0.7526;AA=A|||;VT=SNP
14	72891494	rs2238191	C	A	100	PASS	AC=2819;AF=0.562899;AN=5008;NS=2504;DP=18162;EAS_AF=0.8274;AMR_AF=0.6354;AFR_AF=0.4939;EUR_AF=0.4264;SAS_AF=0.4724;AA=A|||;VT=SNP
14	72892087	rs55833027	C	T	100	PASS	AC=521;AF=0.104034;AN=5008;NS=2504;DP=16982;EAS_AF=0.1329;AMR_AF=0.0432;AFR_AF=0.0953;EUR_AF=0.0765;SAS_AF=0.1575;AA=C|||;VT=SNP
14	72892137	rs59336187	G	A	100	PASS	AC=582;AF=0.116214;AN=5008;NS=2504;DP=18088;EAS_AF=0.0704;AMR_AF=0.2507;AFR_AF=0.1445;EUR_AF=0.0219;SAS_AF=0.1268;AA=G|||;VT=SNP
14	72892231	rs17115530	A	T	100	PASS	AC=788;AF=0.157348;AN=5008;NS=2504;DP=19691;EAS_AF=0.1657;AMR_AF=0.2608;AFR_AF=0.1573;EUR_AF=0.0268;SAS_AF=0.2096;AA=A|||;VT=SNP
14	72892394	rs4903015	C	T	100	PASS	AC=3958;AF=0.790335;AN=5008;NS=2504;DP=16634;EAS_AF=0.9722;AMR_AF=0.8213;AFR_AF=0.7542;EUR_AF=0.662;SAS_AF=0.7618;AA=T|||;VT=SNP
14	72892861	rs10139942	G	C	100	PASS	AC=815;AF=0.16274;AN=5008;NS=2504;DP=16037;EAS_AF=0.1399;AMR_AF=0.0663;AFR_AF=0.2988;EUR_AF=0.0785;SAS_AF=0.1575;AA=C|||;VT=SNP
14	72894033	rs1860153	G	A	100	PASS	AC=728;AF=0.145367;AN=5008;NS=2504;DP=19195;EAS_AF=0.131;AMR_AF=0.1297;AFR_AF=0.0643;EUR_AF=0.1819;SAS_AF=0.2434;AA=G|||;VT=SNP
14	72894115	rs11626915	C	G	100	PASS	AC=1587;AF=0.316893;AN=5008;NS=2504;DP=18676;EAS_AF=0.63;AMR_AF=0.2752;AFR_AF=0.0961;EUR_AF=0.3638;SAS_AF=0.274;AA=C|||;VT=SNP
14	72895359	rs4140998	C	T	100	PASS	AC=2724;AF=0.54393;AN=5008;NS=2504;DP=19950;EAS_AF=0.8323;AMR_AF=0.6066;AFR_AF=0.4644;EUR_AF=0.3867;SAS_AF=0.4714;AA=C|||;VT=SNP
14	72895442	rs8018108	G	A	100	PASS	AC=3797;AF=0.758187;AN=5008;NS=2504;DP=20180;EAS_AF=0.9712;AMR_AF=0.804;AFR_AF=0.6407;EUR_AF=0.662;SAS_AF=0.7638;AA=A|||;VT=SNP
14	72896257	rs78369475	A	T	100	PASS	AC=817;AF=0.163139;AN=5008;NS=2504;DP=20226;EAS_AF=0.1667;AMR_AF=0.2651;AFR_AF=0.1846;EUR_AF=0.0268;SAS_AF=0.1984;AA=A|||;VT=SNP
14	72896343	rs1004477	C	T	100	PASS	AC=802;AF=0.160144;AN=5008;NS=2504;DP=22665;EAS_AF=0.1647;AMR_AF=0.2637;AFR_AF=0.177;EUR_AF=0.0268;SAS_AF=0.1963;AA=C|||;VT=SNP
14	72896575	rs2007903	T	C	100	PASS	AC=819;AF=0.163538;AN=5008;NS=2504;DP=20046;EAS_AF=0.1647;AMR_AF=0.2651;AFR_AF=0.1853;EUR_AF=0.0278;SAS_AF=0.2004;AA=T|||;VT=SNP
14	72897329	rs4903016	G	C	100	PASS	AC=2042;AF=0.407748;AN=5008;NS=2504;DP=19598;EAS_AF=0.3423;AMR_AF=0.5317;AFR_AF=0.407;EUR_AF=0.3082;SAS_AF=0.4908;AA=C|||;VT=SNP
14	72897408	rs4903017	G	T	100	PASS	AC=3770;AF=0.752796;AN=5008;NS=2504;DP=19649;EAS_AF=0.9722;AMR_AF=0.7911;AFR_AF=0.646;EUR_AF=0.6412;SAS_AF=0.7587;AA=T|||;VT=SNP
14	72897895	rs72726132	A	G	100	PASS	AC=844;AF=0.16853;AN=5008;NS=2504;DP=18350;EAS_AF=0.1399;AMR_AF=0.1383;AFR_AF=0.1286;EUR_AF=0.1889;SAS_AF=0.2526;AA=A|||;VT=SNP
14	72897975	rs4903018	T	A	100	PASS	AC=4264;AF=0.851438;AN=5008;NS=2504;DP=16344;EAS_AF=0.9722;AMR_AF=0.8386;AFR_AF=0.9811;EUR_AF=0.6531;SAS_AF=0.7648;AA=A|||;VT=SNP
14	72899529	rs7160223	T	A	100	PASS	AC=2153;AF=0.429912;AN=5008;NS=2504;DP=20941;EAS_AF=0.7629;AMR_AF=0.4121;AFR_AF=0.1702;EUR_AF=0.4254;SAS_AF=0.455;AA=T|||;VT=SNP
14	72899688	rs7159534	G	C	100	PASS	AC=3894;AF=0.777556;AN=5008;NS=2504;DP=19650;EAS_AF=0.9722;AMR_AF=0.8012;AFR_AF=0.7254;EUR_AF=0.6491;SAS_AF=0.7628;AA=C|||;VT=SNP
14	72900023	rs7153117	A	G	100	PASS	AC=1584;AF=0.316294;AN=5008;NS=2504;DP=12460;EAS_AF=0.6329;AMR_AF=0.2666;AFR_AF=0.112;EUR_AF=0.3459;SAS_AF=0.271;AA=A|||;VT=SNP
14	72900364	rs79224492	T	C	100	PASS	AC=661;AF=0.131989;AN=5008;NS=2504;DP=15823;EAS_AF=0.1657;AMR_AF=0.1499;AFR_AF=0.1505;EUR_AF=0.0189;SAS_AF=0.1759;AA=T|||;VT=SNP
14	72900604	rs2238190	T	C	100	PASS	AC=722;AF=0.144169;AN=5008;NS=2504;DP=23754;EAS_AF=0.1687;AMR_AF=0.1513;AFR_AF=0.1929;EUR_AF=0.0189;SAS_AF=0.1769;AA=T|||;VT=SNP
14	72900737	rs116801974	A	G	100	PASS	AC=368;AF=0.0734824;AN=5008;NS=2504;DP=21248;EAS_AF=0.0685;AMR_AF=0.134;AFR_AF=0.0673;EUR_AF=0.0139;SAS_AF=0.1053;AA=A|||;VT=SNP
14	72900763	rs58482573	G	C	100	PASS	AC=516;AF=0.103035;AN=5008;NS=2504;DP=20039;EAS_AF=0.0685;AMR_AF=0.1398;AFR_AF=0.177;EUR_AF=0.0139;SAS_AF=0.1043;AA=G|||;VT=SNP
14	72901233	rs10151157	C	G	100	PASS	AC=3847;AF=0.768171;AN=5008;NS=2504;DP=18136;EAS_AF=0.9722;AMR_AF=0.8141;AFR_AF=0.6528;EUR_AF=0.6799;SAS_AF=0.772;AA=G|||;VT=SNP
14	72902277	rs758267	G	A	100	PASS	AC=1988;AF=0.396965;AN=5008;NS=2504;DP=20163;EAS_AF=0.3393;AMR_AF=0.5101;AFR_AF=0.3971;EUR_AF=0.2992;SAS_AF=0.4765;AA=A|||;VT=SNP
14	72902364	rs74562995	G	A	100	PASS	AC=333;AF=0.0664936;AN=5008;NS=2504;DP=17350;EAS_AF=0.0665;AMR_AF=0.1268;AFR_AF=0.0507;EUR_AF=0.0129;SAS_AF=0.1002;AA=A|||;VT=SNP
14	72902665	rs740536	A	G	100	PASS	AC=691;AF=0.137979;AN=5008;NS=2504;DP=19798;EAS_AF=0.1647;AMR_AF=0.1484;AFR_AF=0.18;EUR_AF=0.0179;SAS_AF=0.1697;AA=A|||;VT=SNP
14	72902961	rs11158955	C	T	100	PASS	AC=1731;AF=0.345647;AN=5008;NS=2504;DP=22987;EAS_AF=0.628;AMR_AF=0.2795;AFR_AF=0.1785;EUR_AF=0.3817;SAS_AF=0.2904;AA=C|||;VT=SNP
14	72902962	rs11158956	C	T	100	PASS	AC=1805;AF=0.360423;AN=5008;NS=2504;DP=22784;EAS_AF=0.628;AMR_AF=0.281;AFR_AF=0.2337;EUR_AF=0.3817;SAS_AF=0.2904;AA=T|||;VT=SNP
14	72903095	rs3825714	T	C	100	PASS	AC=1733;AF=0.346046;AN=5008;NS=2504;DP=22930;EAS_AF=0.631;AMR_AF=0.2795;AFR_AF=0.1785;EUR_AF=0.3817;SAS_AF=0.2894;AA=C|||;VT=SNP
14	72903279	rs3784047	C	T	100	PASS	AC=1726;AF=0.344649;AN=5008;NS=2504;DP=21651;EAS_AF=0.629;AMR_AF=0.2752;AFR_AF=0.1778;EUR_AF=0.3777;SAS_AF=0.2924;AA=C|||;VT=SNP
14	72903540	rs3784045	T	C	100	PASS	AC=1637;AF=0.326877;AN=5008;NS=2504;DP=20079;EAS_AF=0.631;AMR_AF=0.2767;AFR_AF=0.1059;EUR_AF=0.3837;SAS_AF=0.2894;AA=t|||;VT=SNP
14	72903942	rs11623104	G	C	100	PASS	AC=1740;AF=0.347444;AN=5008;NS=2504;DP=11307;EAS_AF=0.63;AMR_AF=0.281;AFR_AF=0.1861;EUR_AF=0.3827;SAS_AF=0.2853;AA=g|||;VT=SNP
14	72904324	rs7156512	A	G	100	PASS	AC=1808;AF=0.361022;AN=5008;NS=2504;DP=19374;EAS_AF=0.631;AMR_AF=0.2839;AFR_AF=0.2322;EUR_AF=0.3857;SAS_AF=0.2863;AA=G|||;VT=SNP
14	72904410	rs57365949	A	G	100	PASS	AC=2576;AF=0.514377;AN=5008;NS=2504;DP=19281;EAS_AF=0.7966;AMR_AF=0.4323;AFR_AF=0.4682;EUR_AF=0.4046;SAS_AF=0.4571;AA=G|||;VT=SNP
14	72904706	rs2283382	T	A	100	PASS	AC=1280;AF=0.255591;AN=5008;NS=2504;DP=21302;EAS_AF=0.5724;AMR_AF=0.2017;AFR_AF=0.0295;EUR_AF=0.3221;SAS_AF=0.2045;AA=T|||;VT=SNP
14	72905066	rs79562181	C	T	100	PASS	AC=293;AF=0.0585064;AN=5008;NS=2504;DP=19881;EAS_AF=0.0655;AMR_AF=0.1239;AFR_AF=0.0265;EUR_AF=0.0119;SAS_AF=0.0961;AA=C|||;VT=SNP
14	72905775	rs719064	A	G	100	PASS	AC=3073;AF=0.613618;AN=5008;NS=2504;DP=20947;EAS_AF=0.8105;AMR_AF=0.67;AFR_AF=0.3691;EUR_AF=0.6948;SAS_AF=0.6176;AA=A|||;VT=SNP
14	72907076	rs2238189	T	C	100	PASS	AC=4039;AF=0.80651;AN=5008;NS=2504;DP=17193;EAS_AF=0.9712;AMR_AF=0.8415;AFR_AF=0.7428;EUR_AF=0.7197;SAS_AF=0.7873;AA=C|||;VT=SNP
14	72907200	rs2238188	G	A	100	PASS	AC=1259;AF=0.251398;AN=5008;NS=2504;DP=14819;EAS_AF=0.5615;AMR_AF=0.1888;AFR_AF=0.0287;EUR_AF=0.3211;SAS_AF=0.2055;AA=G|||;VT=SNP
14	72908102	rs2238187	A	G	100	PASS	AC=1759;AF=0.351238;AN=5008;NS=2504;DP=22427;EAS_AF=0.624;AMR_AF=0.2896;AFR_AF=0.1853;EUR_AF=0.3887;SAS_AF=0.2996;AA=A|||;VT=SNP
14	72909077	rs2283381	A	G	100	PASS	AC=963;AF=0.192292;AN=5008;NS=2504;DP=21299;EAS_AF=0.1458;AMR_AF=0.2882;AFR_AF=0.0817;EUR_AF=0.2296;SAS_AF=0.2832;AA=A|||;VT=SNP
14	72909105	rs17115702	A	T	100	PASS	AC=747;AF=0.149161;AN=5008;NS=2504;DP=21636;EAS_AF=0.1687;AMR_AF=0.1513;AFR_AF=0.2171;EUR_AF=0.0209;SAS_AF=0.1677;AA=A|||;VT=SNP
14	72909583	rs17115708	C	G	100	PASS	AC=969;AF=0.19349;AN=5008;NS=2504;DP=21484;EAS_AF=0.1696;AMR_AF=0.1744;AFR_AF=0.3707;EUR_AF=0.0229;SAS_AF=0.1677;AA=G|||;VT=SNP
14	72909738	rs2283380	G	A	100	PASS	AC=2674;AF=0.533946;AN=5008;NS=2504;DP=20172;EAS_AF=0.7708;AMR_AF=0.4352;AFR_AF=0.5688;EUR_AF=0.3946;SAS_AF=0.456;AA=A|||;VT=SNP
14	72910202	rs8022670	G	C	100	PASS	AC=675;AF=0.134784;AN=5008;NS=2504;DP=20419;EAS_AF=0.1677;AMR_AF=0.147;AFR_AF=0.1679;EUR_AF=0.0199;SAS_AF=0.1656;AA=G|||;VT=SNP
14	72910630	rs2239211	A	G	100	PASS	AC=779;AF=0.155551;AN=5008;NS=2504;DP=18579;EAS_AF=0.1687;AMR_AF=0.1556;AFR_AF=0.239;EUR_AF=0.0209;SAS_AF=0.1677;AA=A|||;VT=SNP
14	72911736	rs4903019	T	A	100	PASS	AC=3095;AF=0.618011;AN=5008;NS=2504;DP=18573;EAS_AF=0.8036;AMR_AF=0.6643;AFR_AF=0.4009;EUR_AF=0.6909;SAS_AF=0.6125;AA=T|||;VT=SNP
14	72911752	rs4903020	G	A	100	PASS	AC=2993;AF=0.597644;AN=5008;NS=2504;DP=18690;EAS_AF=0.8016;AMR_AF=0.6585;AFR_AF=0.329;EUR_AF=0.6909;SAS_AF=0.6115;AA=G|||;VT=SNP
14	72911788	rs115826338	G	A	100	PASS	AC=574;AF=0.114617;AN=5008;NS=2504;DP=19532;EAS_AF=0.1667;AMR_AF=0.1455;AFR_AF=0.0923;EUR_AF=0.0189;SAS_AF=0.1677;AA=G|||;VT=SNP
14	72911885	rs4903021	T	A	100	PASS	AC=1264;AF=0.252396;AN=5008;NS=2504;DP=20347;EAS_AF=0.5575;AMR_AF=0.1888;AFR_AF=0.0303;EUR_AF=0.3231;SAS_AF=0.2106;AA=T|||;VT=SNP
14	72912462	rs12436059	C	T	100	PASS	AC=3923;AF=0.783347;AN=5008;NS=2504;DP=18566;EAS_AF=0.9702;AMR_AF=0.8228;AFR_AF=0.6762;EUR_AF=0.7127;SAS_AF=0.7802;AA=T|||;VT=SNP
14	72912920	rs58470149	G	A	100	PASS	AC=656;AF=0.13099;AN=5008;NS=2504;DP=19138;EAS_AF=0.1667;AMR_AF=0.1484;AFR_AF=0.152;EUR_AF=0.0189;SAS_AF=0.1687;AA=G|||;VT=SNP
14	72912961	rs11628490	A	G	100	PASS	AC=3127;AF=0.624401;AN=5008;NS=2504;DP=20916;EAS_AF=0.8036;AMR_AF=0.6657;AFR_AF=0.4251;EUR_AF=0.6899;SAS_AF=0.6125;AA=A|||;VT=SNP
14	72913232	rs12436819	A	G	100	PASS	AC=690;AF=0.13778;AN=5008;NS=2504;DP=17819;EAS_AF=0.1687;AMR_AF=0.1513;AFR_AF=0.1747;EUR_AF=0.0189;SAS_AF=0.1687;AA=A|||;VT=SNP
14	72913457	rs113892728	G	C	100	PASS	AC=298;AF=0.0595048;AN=5008;NS=2504;DP=20890;EAS_AF=0.0466;AMR_AF=0.1138;AFR_AF=0.0325;EUR_AF=0.0855;SAS_AF=0.044;AA=G|||;VT=SNP
14	72913867	rs55796797	G	A	100	PASS	AC=964;AF=0.192492;AN=5008;NS=2504;DP=21515;EAS_AF=0.1319;AMR_AF=0.2738;AFR_AF=0.1112;EUR_AF=0.2237;SAS_AF=0.2751;AA=G|||;VT=SNP
14	72914149	rs7143154	T	C	100	PASS	AC=3938;AF=0.786342;AN=5008;NS=2504;DP=19836;EAS_AF=0.9712;AMR_AF=0.8314;AFR_AF=0.677;EUR_AF=0.7187;SAS_AF=0.7812;AA=C|||;VT=SNP
14	72914805	rs7143134	C	A	100	PASS	AC=2859;AF=0.570887;AN=5008;NS=2504;DP=21496;EAS_AF=0.8016;AMR_AF=0.6455;AFR_AF=0.2405;EUR_AF=0.6889;SAS_AF=0.6053;AA=C|||;VT=SNP
14	72915121	rs10483845	C	G	100	PASS	AC=1246;AF=0.248802;AN=5008;NS=2504;DP=21488;EAS_AF=0.1796;AMR_AF=0.3862;AFR_AF=0.1309;EUR_AF=0.3121;SAS_AF=0.317;AA=C|||;VT=SNP
14	72916133	rs11623458	A	G	100	PASS	AC=72;AF=0.014377;AN=5008;NS=2504;DP=18636;EAS_AF=0.004;AMR_AF=0.0115;AFR_AF=0.0015;EUR_AF=0.0527;SAS_AF=0.0051;AA=A|||;VT=SNP
14	72916303	rs9989171	C	A	100	PASS	AC=3737;AF=0.746206;AN=5008;NS=2504;DP=21040;EAS_AF=0.9712;AMR_AF=0.8098;AFR_AF=0.5454;EUR_AF=0.7078;SAS_AF=0.7802;AA=A|||;VT=SNP
14	72916519	rs7155105	G	A	100	PASS	AC=3689;AF=0.736621;AN=5008;NS=2504;DP=14334;EAS_AF=0.9712;AMR_AF=0.8026;AFR_AF=0.5144;EUR_AF=0.7078;SAS_AF=0.7781;AA=A|||;VT=SNP
14	72916603	rs78500901	C	T	100	PASS	AC=551;AF=0.110024;AN=5008;NS=2504;DP=15064;EAS_AF=0.1657;AMR_AF=0.1441;AFR_AF=0.0756;EUR_AF=0.0179;SAS_AF=0.1697;AA=C|||;VT=SNP
14	72916647	rs55842248	A	G	100	PASS	AC=1003;AF=0.20028;AN=5008;NS=2504;DP=16011;EAS_AF=0.1419;AMR_AF=0.2752;AFR_AF=0.1248;EUR_AF=0.2276;SAS_AF=0.2812;AA=A|||;VT=SNP
14	72917137	rs10139793	A	G	100	PASS	AC=678;AF=0.135383;AN=5008;NS=2504;DP=17305;EAS_AF=0.1647;AMR_AF=0.1455;AFR_AF=0.1694;EUR_AF=0.0189;SAS_AF=0.1718;AA=A|||;VT=SNP
14	72917211	rs4903022	T	C	100	PASS	AC=3005;AF=0.60004;AN=5008;NS=2504;DP=18010;EAS_AF=0.8065;AMR_AF=0.6599;AFR_AF=0.3321;EUR_AF=0.6928;SAS_AF=0.6115;AA=T|||;VT=SNP
14	72917326	rs4903023	T	C	100	PASS	AC=2327;AF=0.464657;AN=5008;NS=2504;DP=19852;EAS_AF=0.7589;AMR_AF=0.4467;AFR_AF=0.2163;EUR_AF=0.496;SAS_AF=0.4775;AA=T|||;VT=SNP
```
