## Supplementary material for "Characterization of shared and ancestry-specific signals driving complex traits using multi-ancestry fine-mapping": s1_data.bim

```
14	chr14:92544475:A:G	0	92544475	G	A
14	chr14:92544622:A:T	0	92544622	T	A
14	chr14:92544779:A:G	0	92544779	G	A
14	chr14:92545021:C:T	0	92545021	T	C
14	chr14:92545532:C:T	0	92545532	T	C
14	chr14:92545540:CTCTT:C	0	92545540	C	CTCTT
14	chr14:92545933:TG:T	0	92545933	T	TG
14	chr14:92546021:G:C	0	92546021	C	G
14	chr14:92546189:G:T	0	92546189	T	G
14	chr14:92546280:G:A	0	92546280	A	G
14	chr14:92546592:A:G	0	92546592	G	A
14	chr14:92546622:T:C	0	92546622	C	T
14	chr14:92546682:TG:T	0	92546682	T	TG
14	chr14:92546779:G:A	0	92546779	A	G
14	chr14:92548144:C:T	0	92548144	T	C
14	chr14:92548327:A:G	0	92548327	G	A
14	chr14:92548566:C:T	0	92548566	T	C
14	chr14:92548584:G:A	0	92548584	A	G
14	chr14:92548626:T:C	0	92548626	C	T
14	chr14:92548644:T:G	0	92548644	G	T
14	chr14:92548947:G:A	0	92548947	A	G
14	chr14:92549014:TC:T	0	92549014	T	TC
14	chr14:92549049:A:G	0	92549049	G	A
14	chr14:92549134:A:C	0	92549134	C	A
14	chr14:92549253:C:T	0	92549253	T	C
14	chr14:92549321:C:T	0	92549321	T	C
14	chr14:92549343:T:C	0	92549343	C	T
14	chr14:92549398:C:T	0	92549398	T	C
14	chr14:92549503:T:C	0	92549503	C	T
14	chr14:92549791:T:C	0	92549791	C	T
14	chr14:92549813:T:C	0	92549813	C	T
14	chr14:92549973:G:A	0	92549973	A	G
14	chr14:92550096:T:C	0	92550096	C	T
14	chr14:92550106:G:A	0	92550106	A	G
14	chr14:92550331:G:A	0	92550331	A	G
14	chr14:92550470:A:G	0	92550470	G	A
14	chr14:92550804:C:T	0	92550804	T	C
14	chr14:92551194:A:G	0	92551194	G	A
14	chr14:92551221:G:A	0	92551221	A	G
14	chr14:92551943:G:A	0	92551943	A	G
14	chr14:92552222:G:A	0	92552222	A	G
14	chr14:92553166:G:A	0	92553166	A	G
14	chr14:92553580:C:T	0	92553580	T	C
14	chr14:92556011:G:A	0	92556011	A	G
14	chr14:92556783:G:A	0	92556783	A	G
14	chr14:92557305:A:T	0	92557305	T	A
14	chr14:92558117:G:A	0	92558117	A	G
14	chr14:92558356:T:A	0	92558356	A	T
14	chr14:92558655:A:G	0	92558655	G	A
14	chr14:92559712:A:G	0	92559712	G	A
14	chr14:92559848:A:G	0	92559848	G	A
14	chr14:92560248:G:T	0	92560248	T	G
14	chr14:92560821:C:A	0	92560821	A	C
14	chr14:92561275:T:C	0	92561275	C	T
14	chr14:92561276:G:A	0	92561276	A	G
14	chr14:92561370:T:TC	0	92561370	TC	T
14	chr14:92561425:G:T	0	92561425	T	G
14	chr14:92562160:T:C	0	92562160	C	T
14	chr14:92562186:G:C	0	92562186	C	G
14	chr14:92563049:G:C	0	92563049	C	G
14	chr14:92563293:A:G	0	92563293	G	A
14	chr14:92563317:C:T	0	92563317	T	C
14	chr14:92565069:T:C	0	92565069	C	T
14	chr14:92565249:A:G	0	92565249	G	A
14	chr14:92565288:C:G	0	92565288	G	C
14	chr14:92565776:C:T	0	92565776	T	C
14	chr14:92566520:G:A	0	92566520	A	G
14	chr14:92566641:A:G	0	92566641	G	A
14	chr14:92566769:G:A	0	92566769	A	G
14	chr14:92567694:A:T	0	92567694	T	A
14	chr14:92568329:T:C	0	92568329	C	T
14	chr14:92570105:A:G	0	92570105	G	A
14	chr14:92570788:T:G	0	92570788	G	T
14	chr14:92570877:T:C	0	92570877	C	T
14	chr14:92571111:T:C	0	92571111	C	T
14	chr14:92571462:G:A	0	92571462	A	G
14	chr14:92571535:T:C	0	92571535	C	T
14	chr14:92572336:T:C	0	92572336	C	T
14	chr14:92573932:C:G	0	92573932	G	C
14	chr14:92574404:A:G	0	92574404	G	A
14	chr14:92575189:T:C	0	92575189	C	T
14	chr14:92575440:G:C	0	92575440	C	G
14	chr14:92575912:TG:T	0	92575912	T	TG
14	chr14:92576139:T:C	0	92576139	C	T
14	chr14:92576688:T:C	0	92576688	C	T
14	chr14:92577029:T:C	0	92577029	C	T
14	chr14:92577033:T:C	0	92577033	C	T
14	chr14:92577691:G:A	0	92577691	A	G
14	chr14:92578281:T:C	0	92578281	C	T
14	chr14:92578323:G:A	0	92578323	A	G
14	chr14:92578339:A:G	0	92578339	G	A
14	chr14:92579013:C:T	0	92579013	T	C
14	chr14:92579031:G:A	0	92579031	A	G
14	chr14:92579148:G:A	0	92579148	A	G
14	chr14:92580122:A:G	0	92580122	G	A
14	chr14:92580298:A:G	0	92580298	G	A
14	chr14:92580988:A:C	0	92580988	C	A
14	chr14:92581110:A:G	0	92581110	G	A
14	chr14:92581969:C:G	0	92581969	G	C
14	chr14:92582025:T:C	0	92582025	C	T
14	chr14:92582389:A:G	0	92582389	G	A
14	chr14:92583508:T:C	0	92583508	C	T
14	chr14:92583520:C:T	0	92583520	T	C
14	chr14:92583586:C:A	0	92583586	A	C
14	chr14:92583801:A:G	0	92583801	G	A
14	chr14:92584225:A:C	0	92584225	C	A
14	chr14:92584359:G:A	0	92584359	A	G
14	chr14:92584428:G:C	0	92584428	C	G
14	chr14:92585369:G:A	0	92585369	A	G
14	chr14:92585726:G:A	0	92585726	A	G
14	chr14:92587412:GC:G	0	92587412	G	GC
14	chr14:92588733:T:C	0	92588733	C	T
14	chr14:92591125:G:A	0	92591125	A	G
14	chr14:92591557:T:G	0	92591557	G	T
14	chr14:92593989:C:G	0	92593989	G	C
14	chr14:92594181:C:CCAGCA	0	92594181	CCAGCA	C
14	chr14:92594365:GA:G	0	92594365	G	GA
14	chr14:92594803:A:G	0	92594803	G	A
14	chr14:92595108:A:G	0	92595108	G	A
14	chr14:92595527:CT:C	0	92595527	C	CT
14	chr14:92597172:ATT:A	0	92597172	A	ATT
14	chr14:92597352:C:G	0	92597352	G	C
14	chr14:92597724:C:T	0	92597724	T	C
14	chr14:92598209:A:G	0	92598209	G	A
14	chr14:92598253:A:G	0	92598253	G	A
14	chr14:92598441:A:T	0	92598441	T	A
14	chr14:92598641:C:T	0	92598641	T	C
14	chr14:92598650:A:G	0	92598650	G	A
14	chr14:92598738:A:G	0	92598738	G	A
14	chr14:92599137:G:A	0	92599137	A	G
14	chr14:92599229:G:A	0	92599229	A	G
14	chr14:92599553:C:T	0	92599553	T	C
14	chr14:92599592:G:A	0	92599592	A	G
14	chr14:92600839:C:T	0	92600839	T	C
14	chr14:92600917:G:A	0	92600917	A	G
14	chr14:92601036:C:A	0	92601036	A	C
14	chr14:92601461:G:A	0	92601461	A	G
14	chr14:92602076:C:T	0	92602076	T	C
14	chr14:92602930:G:A	0	92602930	A	G
14	chr14:92603644:T:C	0	92603644	C	T
14	chr14:92603941:C:T	0	92603941	T	C
14	chr14:92604022:C:T	0	92604022	T	C
14	chr14:92604099:C:A	0	92604099	A	C
14	chr14:92604342:G:C	0	92604342	C	G
14	chr14:92604419:T:C	0	92604419	C	T
14	chr14:92604849:G:A	0	92604849	A	G
14	chr14:92605334:C:G	0	92605334	G	C
14	chr14:92605461:A:G	0	92605461	G	A
14	chr14:92605807:T:A	0	92605807	A	T
14	chr14:92605924:G:A	0	92605924	A	G
14	chr14:92605972:C:G	0	92605972	G	C
14	chr14:92606057:G:A	0	92606057	A	G
14	chr14:92606131:C:A	0	92606131	A	C
14	chr14:92606404:G:A	0	92606404	A	G
14	chr14:92606590:G:A	0	92606590	A	G
14	chr14:92606774:A:G	0	92606774	G	A
14	chr14:92607586:G:A	0	92607586	A	G
14	chr14:92607620:G:A	0	92607620	A	G
14	chr14:92608102:C:T	0	92608102	T	C
14	chr14:92608429:G:A	0	92608429	A	G
14	chr14:92609104:G:A	0	92609104	A	G
14	chr14:92609479:G:T	0	92609479	T	G
14	chr14:92610181:G:A	0	92610181	A	G
14	chr14:92611051:C:CA	0	92611051	CA	C
14	chr14:92611084:C:T	0	92611084	T	C
14	chr14:92611165:T:G	0	92611165	G	T
14	chr14:92611266:T:C	0	92611266	C	T
14	chr14:92611343:G:A	0	92611343	A	G
14	chr14:92611369:A:G	0	92611369	G	A
14	chr14:92611530:C:T	0	92611530	T	C
14	chr14:92611546:G:C	0	92611546	C	G
14	chr14:92611585:G:A	0	92611585	A	G
14	chr14:92611821:G:A	0	92611821	A	G
14	chr14:92611988:G:C	0	92611988	C	G
14	chr14:92612188:A:G	0	92612188	G	A
14	chr14:92612287:G:A	0	92612287	A	G
14	chr14:92612301:CAG:C	0	92612301	C	CAG
14	chr14:92612643:T:C	0	92612643	C	T
14	chr14:92613859:C:T	0	92613859	T	C
14	chr14:92615308:C:T	0	92615308	T	C
14	chr14:92615815:G:A	0	92615815	A	G
14	chr14:92617227:G:A	0	92617227	A	G
14	chr14:92618084:A:C	0	92618084	C	A
14	chr14:92618425:A:T	0	92618425	T	A
14	chr14:92618455:A:G	0	92618455	G	A
14	chr14:92619035:CATAATT:C	0	92619035	C	CATAATT
14	chr14:92619501:G:A	0	92619501	A	G
14	chr14:92620399:C:T	0	92620399	T	C
14	chr14:92620573:A:G	0	92620573	G	A
14	chr14:92620802:G:A	0	92620802	A	G
14	chr14:92621716:A:T	0	92621716	T	A
14	chr14:92622655:T:C	0	92622655	C	T
14	chr14:92625152:G:A	0	92625152	A	G
14	chr14:92625247:T:C	0	92625247	C	T
14	chr14:92625484:A:T	0	92625484	T	A
14	chr14:92625616:T:C	0	92625616	C	T
14	chr14:92626907:C:A	0	92626907	A	C
14	chr14:92627079:T:C	0	92627079	C	T
14	chr14:92627453:G:A	0	92627453	A	G
14	chr14:92627635:AG:A	0	92627635	A	AG
14	chr14:92627741:A:G	0	92627741	G	A
14	chr14:92627907:T:G	0	92627907	G	T
14	chr14:92627953:G:A	0	92627953	A	G
14	chr14:92628582:G:A	0	92628582	A	G
14	chr14:92628801:A:T	0	92628801	T	A
14	chr14:92629843:G:A	0	92629843	A	G
14	chr14:92630034:G:A	0	92630034	A	G
14	chr14:92630046:T:C	0	92630046	C	T
14	chr14:92630271:A:G	0	92630271	G	A
14	chr14:92630410:T:G	0	92630410	G	T
14	chr14:92631725:C:T	0	92631725	T	C
14	chr14:92632107:T:C	0	92632107	C	T
14	chr14:92632127:G:A	0	92632127	A	G
14	chr14:92632272:G:A	0	92632272	A	G
14	chr14:92632296:T:C	0	92632296	C	T
14	chr14:92633024:G:A	0	92633024	A	G
14	chr14:92633129:G:A	0	92633129	A	G
14	chr14:92633522:A:C	0	92633522	C	A
14	chr14:92633679:T:C	0	92633679	C	T
14	chr14:92634729:T:G	0	92634729	G	T
14	chr14:92635602:A:C	0	92635602	C	A
14	chr14:92635681:A:G	0	92635681	G	A
14	chr14:92635841:C:A	0	92635841	A	C
14	chr14:92636395:T:C	0	92636395	C	T
14	chr14:92636964:C:T	0	92636964	T	C
14	chr14:92637025:T:G	0	92637025	G	T
14	chr14:92637384:G:A	0	92637384	A	G
14	chr14:92637667:A:T	0	92637667	T	A
14	chr14:92637727:T:C	0	92637727	C	T
14	chr14:92637745:G:A	0	92637745	A	G
14	chr14:92638080:T:C	0	92638080	C	T
14	chr14:92638603:C:T	0	92638603	T	C
14	chr14:92638614:G:A	0	92638614	A	G
14	chr14:92641245:C:T	0	92641245	T	C
14	chr14:92642066:T:C	0	92642066	C	T
14	chr14:92642075:C:T	0	92642075	T	C
14	chr14:92642452:T:C	0	92642452	C	T
14	chr14:92643040:G:A	0	92643040	A	G
14	chr14:92643066:T:A	0	92643066	A	T
14	chr14:92644027:G:A	0	92644027	A	G
14	chr14:92644775:C:T	0	92644775	T	C
14	chr14:92644822:C:T	0	92644822	T	C
14	chr14:92645370:T:C	0	92645370	C	T
14	chr14:92645757:T:C	0	92645757	C	T
14	chr14:92646579:G:A	0	92646579	A	G
14	chr14:92646629:G:A	0	92646629	A	G
14	chr14:92647193:T:C	0	92647193	C	T
14	chr14:92647202:T:C	0	92647202	C	T
14	chr14:92647476:C:T	0	92647476	T	C
14	chr14:92647607:G:T	0	92647607	T	G
14	chr14:92647710:A:T	0	92647710	T	A
14	chr14:92648180:C:T	0	92648180	T	C
14	chr14:92649108:C:T	0	92649108	T	C
14	chr14:92649214:A:G	0	92649214	G	A
14	chr14:92649427:C:T	0	92649427	T	C
14	chr14:92649431:C:T	0	92649431	T	C
14	chr14:92649668:G:A	0	92649668	A	G
14	chr14:92649779:A:G	0	92649779	G	A
14	chr14:92650006:T:C	0	92650006	C	T
14	chr14:92651098:G:A	0	92651098	A	G
14	chr14:92651853:C:T	0	92651853	T	C
14	chr14:92652323:C:T	0	92652323	T	C
14	chr14:92652324:G:A	0	92652324	A	G
14	chr14:92653380:G:A	0	92653380	A	G
14	chr14:92654275:C:T	0	92654275	T	C
14	chr14:92654374:C:T	0	92654374	T	C
14	chr14:92654738:G:T	0	92654738	T	G
14	chr14:92655036:G:A	0	92655036	A	G
14	chr14:92656797:A:G	0	92656797	G	A
14	chr14:92657189:C:T	0	92657189	T	C
14	chr14:92657204:G:A	0	92657204	A	G
14	chr14:92657646:G:A	0	92657646	A	G
14	chr14:92657710:T:C	0	92657710	C	T
14	chr14:92658239:G:A	0	92658239	A	G
14	chr14:92658937:G:T	0	92658937	T	G
14	chr14:92659070:G:C	0	92659070	C	G
14	chr14:92660212:T:C	0	92660212	C	T
14	chr14:92660839:G:A	0	92660839	A	G
14	chr14:92661066:G:A	0	92661066	A	G
14	chr14:92661132:C:T	0	92661132	T	C
14	chr14:92662725:G:A	0	92662725	A	G
14	chr14:92663465:C:T	0	92663465	T	C
14	chr14:92663609:C:T	0	92663609	T	C
14	chr14:92663637:G:A	0	92663637	A	G
14	chr14:92663882:A:G	0	92663882	G	A
14	chr14:92664495:G:C	0	92664495	C	G
14	chr14:92664661:A:C	0	92664661	C	A
14	chr14:92665450:C:T	0	92665450	T	C
14	chr14:92665504:G:C	0	92665504	C	G
14	chr14:92665628:A:G	0	92665628	G	A
14	chr14:92665670:C:T	0	92665670	T	C
14	chr14:92666593:T:G	0	92666593	G	T
14	chr14:92666775:C:T	0	92666775	T	C
14	chr14:92667386:G:A	0	92667386	A	G
14	chr14:92667677:A:G	0	92667677	G	A
14	chr14:92667884:GAAAGAGAGCT:G	0	92667884	G	GAAAGAGAGCT
14	chr14:92668031:T:C	0	92668031	C	T
14	chr14:92669061:C:A	0	92669061	A	C
14	chr14:92669110:A:G	0	92669110	G	A
14	chr14:92670905:A:G	0	92670905	G	A
14	chr14:92672338:G:A	0	92672338	A	G
14	chr14:92672465:C:T	0	92672465	T	C
14	chr14:92672635:A:G	0	92672635	G	A
14	chr14:92673009:A:G	0	92673009	G	A
14	chr14:92673526:G:A	0	92673526	A	G
14	chr14:92673677:T:C	0	92673677	C	T
14	chr14:92673748:C:T	0	92673748	T	C
14	chr14:92673853:A:G	0	92673853	G	A
14	chr14:92673991:C:T	0	92673991	T	C
14	chr14:92674108:G:A	0	92674108	A	G
14	chr14:92674472:A:G	0	92674472	G	A
14	chr14:92674539:G:A	0	92674539	A	G
14	chr14:92674706:T:G	0	92674706	G	T
14	chr14:92674741:C:T	0	92674741	T	C
14	chr14:92674761:C:T	0	92674761	T	C
14	chr14:92675297:C:A	0	92675297	A	C
14	chr14:92676139:A:G	0	92676139	G	A
14	chr14:92676140:C:T	0	92676140	T	C
14	chr14:92676149:A:G	0	92676149	G	A
14	chr14:92676189:T:C	0	92676189	C	T
14	chr14:92676300:T:C	0	92676300	C	T
14	chr14:92676306:G:A	0	92676306	A	G
14	chr14:92676702:G:A	0	92676702	A	G
14	chr14:92676801:G:A	0	92676801	A	G
14	chr14:92676872:T:C	0	92676872	C	T
14	chr14:92678032:C:T	0	92678032	T	C
14	chr14:92678846:A:C	0	92678846	C	A
14	chr14:92679335:G:A	0	92679335	A	G
14	chr14:92679581:G:A	0	92679581	A	G
14	chr14:92679826:A:G	0	92679826	G	A
14	chr14:92680353:T:C	0	92680353	C	T
14	chr14:92680395:C:T	0	92680395	T	C
14	chr14:92680398:A:C	0	92680398	C	A
14	chr14:92680468:A:G	0	92680468	G	A
14	chr14:92680623:C:T	0	92680623	T	C
14	chr14:92680707:C:T	0	92680707	T	C
14	chr14:92681326:A:G	0	92681326	G	A
14	chr14:92681495:A:G	0	92681495	G	A
14	chr14:92681798:G:A	0	92681798	A	G
14	chr14:92681929:C:A	0	92681929	A	C
14	chr14:92681972:T:C	0	92681972	C	T
14	chr14:92682198:A:G	0	92682198	G	A
14	chr14:92682452:G:A	0	92682452	A	G
14	chr14:92682946:A:G	0	92682946	G	A
14	chr14:92684121:A:G	0	92684121	G	A
14	chr14:92684280:T:C	0	92684280	C	T
14	chr14:92685839:T:C	0	92685839	C	T
14	chr14:92685875:A:G	0	92685875	G	A
14	chr14:92687067:G:A	0	92687067	A	G
14	chr14:92687193:A:G	0	92687193	G	A
14	chr14:92687261:G:C	0	92687261	C	G
14	chr14:92690029:T:C	0	92690029	C	T
14	chr14:92690368:C:T	0	92690368	T	C
14	chr14:92690441:G:A	0	92690441	A	G
14	chr14:92690633:AG:A	0	92690633	A	AG
14	chr14:92690720:C:T	0	92690720	T	C
14	chr14:92690764:A:G	0	92690764	G	A
14	chr14:92690781:C:T	0	92690781	T	C
14	chr14:92691276:G:A	0	92691276	A	G
14	chr14:92691801:C:T	0	92691801	T	C
14	chr14:92692028:C:T	0	92692028	T	C
14	chr14:92692287:G:A	0	92692287	A	G
14	chr14:92693094:A:G	0	92693094	G	A
14	chr14:92693108:A:G	0	92693108	G	A
14	chr14:92693131:A:G	0	92693131	G	A
14	chr14:92693165:T:G	0	92693165	G	T
14	chr14:92693302:T:C	0	92693302	C	T
14	chr14:92693656:T:C	0	92693656	C	T
14	chr14:92694177:A:G	0	92694177	G	A
14	chr14:92694982:C:T	0	92694982	T	C
14	chr14:92695024:T:C	0	92695024	C	T
14	chr14:92695144:A:T	0	92695144	T	A
14	chr14:92695219:T:C	0	92695219	C	T
14	chr14:92695603:G:A	0	92695603	A	G
14	chr14:92695648:T:G	0	92695648	G	T
14	chr14:92695781:C:A	0	92695781	A	C
14	chr14:92696713:G:GA	0	92696713	GA	G
14	chr14:92696789:G:A	0	92696789	A	G
14	chr14:92697742:G:A	0	92697742	A	G
14	chr14:92697761:C:T	0	92697761	T	C
14	chr14:92698417:C:G	0	92698417	G	C
14	chr14:92698668:C:G	0	92698668	G	C
14	chr14:92699617:G:C	0	92699617	C	G
14	chr14:92701505:G:A	0	92701505	A	G
14	chr14:92702828:G:A	0	92702828	A	G
14	chr14:92704556:A:C	0	92704556	C	A
14	chr14:92704648:C:T	0	92704648	T	C
14	chr14:92706665:C:T	0	92706665	T	C
14	chr14:92707143:T:C	0	92707143	C	T
14	chr14:92707296:G:A	0	92707296	A	G
14	chr14:92707988:C:T	0	92707988	T	C
14	chr14:92708106:A:G	0	92708106	G	A
14	chr14:92708627:G:A	0	92708627	A	G
14	chr14:92708675:G:C	0	92708675	C	G
14	chr14:92711055:C:T	0	92711055	T	C
14	chr14:92711259:T:G	0	92711259	G	T
14	chr14:92711306:T:C	0	92711306	C	T
14	chr14:92712122:C:T	0	92712122	T	C
14	chr14:92714834:G:T	0	92714834	T	G
14	chr14:92715148:G:A	0	92715148	A	G
14	chr14:92716121:G:A	0	92716121	A	G
14	chr14:92717220:C:T	0	92717220	T	C
14	chr14:92718189:G:A	0	92718189	A	G
14	chr14:92720457:C:G	0	92720457	G	C
14	chr14:92720662:T:C	0	92720662	C	T
14	chr14:92720793:G:C	0	92720793	C	G
14	chr14:92721443:C:T	0	92721443	T	C
14	chr14:92722531:CCGAGATTACACCACTGCA:C	0	92722531	C	CCGAGATTACACCACTGCA
14	chr14:92722958:T:G	0	92722958	G	T
14	chr14:92723079:T:C	0	92723079	C	T
14	chr14:92723204:A:G	0	92723204	G	A
14	chr14:92723324:T:C	0	92723324	C	T
14	chr14:92723519:A:G	0	92723519	G	A
14	chr14:92723736:C:T	0	92723736	T	C
14	chr14:92724438:G:A	0	92724438	A	G
14	chr14:92724668:A:G	0	92724668	G	A
14	chr14:92725538:T:C	0	92725538	C	T
14	chr14:92726725:C:T	0	92726725	T	C
14	chr14:92727192:A:AG	0	92727192	AG	A
14	chr14:92727200:C:T	0	92727200	T	C
14	chr14:92727567:G:A	0	92727567	A	G
14	chr14:92727981:C:T	0	92727981	T	C
14	chr14:92728841:C:T	0	92728841	T	C
14	chr14:92729029:C:T	0	92729029	T	C
14	chr14:92729217:T:C	0	92729217	C	T
14	chr14:92731085:G:A	0	92731085	A	G
14	chr14:92732627:A:T	0	92732627	T	A
14	chr14:92732735:C:T	0	92732735	T	C
14	chr14:92732858:T:A	0	92732858	A	T
14	chr14:92733750:T:C	0	92733750	C	T
14	chr14:92734206:CT:C	0	92734206	C	CT
14	chr14:92734464:A:G	0	92734464	G	A
14	chr14:92734784:T:C	0	92734784	C	T
14	chr14:92735654:C:T	0	92735654	T	C
14	chr14:92735677:G:A	0	92735677	A	G
14	chr14:92735683:T:C	0	92735683	C	T
14	chr14:92736613:A:G	0	92736613	G	A
14	chr14:92740218:A:G	0	92740218	G	A
14	chr14:92740956:A:G	0	92740956	G	A
14	chr14:92740960:G:T	0	92740960	T	G
14	chr14:92742661:T:C	0	92742661	C	T
14	chr14:92743921:T:C	0	92743921	C	T
14	chr14:92745064:G:A	0	92745064	A	G
14	chr14:92749003:C:A	0	92749003	A	C
14	chr14:92750244:T:C	0	92750244	C	T
14	chr14:92750578:G:A	0	92750578	A	G
14	chr14:92751691:T:C	0	92751691	C	T
14	chr14:92752134:C:T	0	92752134	T	C
14	chr14:92752613:C:A	0	92752613	A	C
14	chr14:92752803:T:C	0	92752803	C	T
14	chr14:92752875:T:TG	0	92752875	TG	T
14	chr14:92753509:C:G	0	92753509	G	C
14	chr14:92754525:C:G	0	92754525	G	C
14	chr14:92754999:T:C	0	92754999	C	T
14	chr14:92755514:T:C	0	92755514	C	T
14	chr14:92755741:C:T	0	92755741	T	C
14	chr14:92755995:T:A	0	92755995	A	T
14	chr14:92757645:C:T	0	92757645	T	C
14	chr14:92759782:C:T	0	92759782	T	C
14	chr14:92761379:C:T	0	92761379	T	C
14	chr14:92761398:T:C	0	92761398	C	T
14	chr14:92761844:G:A	0	92761844	A	G
14	chr14:92762204:T:C	0	92762204	C	T
14	chr14:92762751:C:A	0	92762751	A	C
14	chr14:92762874:A:G	0	92762874	G	A
14	chr14:92762944:T:C	0	92762944	C	T
14	chr14:92763682:A:G	0	92763682	G	A
14	chr14:92763939:A:T	0	92763939	T	A
14	chr14:92764105:G:A	0	92764105	A	G
14	chr14:92764109:C:A	0	92764109	A	C
14	chr14:92764212:A:T	0	92764212	T	A
14	chr14:92765514:G:A	0	92765514	A	G
14	chr14:92766077:T:A	0	92766077	A	T
14	chr14:92766078:T:A	0	92766078	A	T
14	chr14:92766387:G:A	0	92766387	A	G
14	chr14:92766476:T:G	0	92766476	G	T
14	chr14:92766477:T:C	0	92766477	C	T
14	chr14:92766493:C:T	0	92766493	T	C
14	chr14:92766577:C:G	0	92766577	G	C
14	chr14:92766816:C:T	0	92766816	T	C
14	chr14:92767233:TG:T	0	92767233	T	TG
14	chr14:92767235:C:T	0	92767235	T	C
14	chr14:92768003:T:C	0	92768003	C	T
14	chr14:92768449:C:A	0	92768449	A	C
14	chr14:92768538:C:T	0	92768538	T	C
14	chr14:92771627:A:G	0	92771627	G	A
14	chr14:92771959:G:A	0	92771959	A	G
14	chr14:92772296:T:C	0	92772296	C	T
14	chr14:92772984:C:A	0	92772984	A	C
14	chr14:92773017:T:C	0	92773017	C	T
14	chr14:92773555:A:G	0	92773555	G	A
14	chr14:92773902:G:A	0	92773902	A	G
14	chr14:92774375:A:G	0	92774375	G	A
14	chr14:92775432:C:T	0	92775432	T	C
14	chr14:92775588:C:T	0	92775588	T	C
14	chr14:92776408:T:C	0	92776408	C	T
14	chr14:92776651:A:G	0	92776651	G	A
14	chr14:92777740:T:C	0	92777740	C	T
14	chr14:92777820:G:A	0	92777820	A	G
14	chr14:92778066:A:G	0	92778066	G	A
14	chr14:92778239:T:C	0	92778239	C	T
14	chr14:92780182:C:T	0	92780182	T	C
14	chr14:92782751:T:C	0	92782751	C	T
14	chr14:92784067:C:G	0	92784067	G	C
14	chr14:92784165:A:G	0	92784165	G	A
14	chr14:92784713:A:G	0	92784713	G	A
14	chr14:92785397:T:C	0	92785397	C	T
14	chr14:92785658:G:A	0	92785658	A	G
14	chr14:92785757:G:A	0	92785757	A	G
14	chr14:92786007:A:G	0	92786007	G	A
14	chr14:92786011:T:G	0	92786011	G	T
14	chr14:92786079:C:T	0	92786079	T	C
14	chr14:92786146:C:G	0	92786146	G	C
14	chr14:92786729:T:G	0	92786729	G	T
14	chr14:92786898:A:G	0	92786898	G	A
14	chr14:92786977:G:A	0	92786977	A	G
14	chr14:92787023:T:G	0	92787023	G	T
14	chr14:92787060:C:T	0	92787060	T	C
14	chr14:92787529:T:A	0	92787529	A	T
14	chr14:92787821:A:G	0	92787821	G	A
14	chr14:92787880:C:G	0	92787880	G	C
14	chr14:92788464:T:C	0	92788464	C	T
14	chr14:92789445:G:T	0	92789445	T	G
14	chr14:92789703:T:C	0	92789703	C	T
14	chr14:92789854:C:A	0	92789854	A	C
14	chr14:92790340:T:C	0	92790340	C	T
14	chr14:92790863:C:A	0	92790863	A	C
14	chr14:92791148:C:T	0	92791148	T	C
14	chr14:92791972:C:T	0	92791972	T	C
14	chr14:92792637:T:A	0	92792637	A	T
14	chr14:92793259:G:GATTTATT	0	92793259	GATTTATT	G
14	chr14:92793468:T:C	0	92793468	C	T
14	chr14:92793498:T:C	0	92793498	C	T
14	chr14:92793509:G:C	0	92793509	C	G
14	chr14:92794645:C:T	0	92794645	T	C
14	chr14:92794976:A:G	0	92794976	G	A
14	chr14:92795087:AT:A	0	92795087	A	AT
14	chr14:92795278:T:C	0	92795278	C	T
14	chr14:92795430:C:CT	0	92795430	CT	C
14	chr14:92795943:G:A	0	92795943	A	G
14	chr14:92796424:G:C	0	92796424	C	G
14	chr14:92796688:C:T	0	92796688	T	C
14	chr14:92796777:C:T	0	92796777	T	C
14	chr14:92796808:G:A	0	92796808	A	G
14	chr14:92796837:G:T	0	92796837	T	G
14	chr14:92797637:C:G	0	92797637	G	C
14	chr14:92798201:C:T	0	92798201	T	C
14	chr14:92798654:A:G	0	92798654	G	A
14	chr14:92798864:C:T	0	92798864	T	C
14	chr14:92799645:C:T	0	92799645	T	C
14	chr14:92800235:A:C	0	92800235	C	A
14	chr14:92800801:A:C	0	92800801	C	A
14	chr14:92802014:C:T	0	92802014	T	C
14	chr14:92802585:T:C	0	92802585	C	T
14	chr14:92802859:G:C	0	92802859	C	G
14	chr14:92802860:G:C	0	92802860	C	G
14	chr14:92803150:C:T	0	92803150	T	C
14	chr14:92804028:A:G	0	92804028	G	A
14	chr14:92804502:A:G	0	92804502	G	A
14	chr14:92804641:G:A	0	92804641	A	G
14	chr14:92804725:A:G	0	92804725	G	A
14	chr14:92805038:T:C	0	92805038	C	T
14	chr14:92806419:T:A	0	92806419	A	T
14	chr14:92807161:A:G	0	92807161	G	A
14	chr14:92807226:A:G	0	92807226	G	A
14	chr14:92807458:C:A	0	92807458	A	C
14	chr14:92807613:A:G	0	92807613	G	A
14	chr14:92807647:T:C	0	92807647	C	T
14	chr14:92807866:A:G	0	92807866	G	A
14	chr14:92808462:C:T	0	92808462	T	C
14	chr14:92809007:C:T	0	92809007	T	C
14	chr14:92809496:A:G	0	92809496	G	A
14	chr14:92809889:T:G	0	92809889	G	T
14	chr14:92810309:T:C	0	92810309	C	T
14	chr14:92810461:C:T	0	92810461	T	C
14	chr14:92810630:C:T	0	92810630	T	C
14	chr14:92810777:A:G	0	92810777	G	A
14	chr14:92810996:A:G	0	92810996	G	A
14	chr14:92812236:A:C	0	92812236	C	A
14	chr14:92812318:A:G	0	92812318	G	A
14	chr14:92813270:G:A	0	92813270	A	G
14	chr14:92813404:G:T	0	92813404	T	G
14	chr14:92813612:A:G	0	92813612	G	A
14	chr14:92813962:C:T	0	92813962	T	C
14	chr14:92814221:A:C	0	92814221	C	A
14	chr14:92814326:A:G	0	92814326	G	A
14	chr14:92814963:G:A	0	92814963	A	G
14	chr14:92815106:T:C	0	92815106	C	T
14	chr14:92815895:C:T	0	92815895	T	C
14	chr14:92817254:A:G	0	92817254	G	A
14	chr14:92817344:A:G	0	92817344	G	A
14	chr14:92817561:C:T	0	92817561	T	C
14	chr14:92817562:G:A	0	92817562	A	G
14	chr14:92818180:C:T	0	92818180	T	C
14	chr14:92818950:T:C	0	92818950	C	T
14	chr14:92819434:G:A	0	92819434	A	G
14	chr14:92819510:G:A	0	92819510	A	G
14	chr14:92819617:G:A	0	92819617	A	G
14	chr14:92819702:C:G	0	92819702	G	C
14	chr14:92819862:TGA:T	0	92819862	T	TGA
14	chr14:92819885:A:G	0	92819885	G	A
14	chr14:92819946:AC:A	0	92819946	A	AC
14	chr14:92820124:TCA:GCA	0	92820124	GCA	TCA
14	chr14:92820134:C:T	0	92820134	T	C
14	chr14:92820831:T:G	0	92820831	G	T
14	chr14:92821699:A:G	0	92821699	G	A
14	chr14:92822135:G:A	0	92822135	A	G
14	chr14:92822766:C:T	0	92822766	T	C
14	chr14:92823165:T:G	0	92823165	G	T
14	chr14:92823476:C:T	0	92823476	T	C
14	chr14:92823609:C:G	0	92823609	G	C
14	chr14:92824114:A:G	0	92824114	G	A
14	chr14:92824378:A:G	0	92824378	G	A
14	chr14:92824511:T:C	0	92824511	C	T
14	chr14:92824739:C:G	0	92824739	G	C
14	chr14:92824763:G:A	0	92824763	A	G
14	chr14:92824985:C:A	0	92824985	A	C
14	chr14:92825508:A:G	0	92825508	G	A
14	chr14:92825739:T:C	0	92825739	C	T
14	chr14:92825964:G:A	0	92825964	A	G
14	chr14:92826556:G:T	0	92826556	T	G
14	chr14:92826681:G:A	0	92826681	A	G
14	chr14:92827280:AT:A	0	92827280	A	AT
14	chr14:92827598:A:G	0	92827598	G	A
14	chr14:92829090:A:G	0	92829090	G	A
14	chr14:92829706:T:G	0	92829706	G	T
14	chr14:92831395:T:G	0	92831395	G	T
14	chr14:92831439:G:A	0	92831439	A	G
14	chr14:92831686:G:C	0	92831686	C	G
14	chr14:92831738:C:T	0	92831738	T	C
14	chr14:92832001:T:A	0	92832001	A	T
14	chr14:92832375:T:C	0	92832375	C	T
14	chr14:92832422:G:T	0	92832422	T	G
14	chr14:92832553:G:A	0	92832553	A	G
14	chr14:92832698:C:T	0	92832698	T	C
14	chr14:92833778:T:C	0	92833778	C	T
14	chr14:92834995:A:G	0	92834995	G	A
14	chr14:92836460:T:C	0	92836460	C	T
14	chr14:92836536:T:C	0	92836536	C	T
14	chr14:92836758:G:T	0	92836758	T	G
14	chr14:92836839:C:T	0	92836839	T	C
14	chr14:92836863:G:C	0	92836863	C	G
14	chr14:92837259:C:T	0	92837259	T	C
14	chr14:92838156:T:G	0	92838156	G	T
14	chr14:92838638:T:C	0	92838638	C	T
14	chr14:92838889:C:T	0	92838889	T	C
14	chr14:92838950:C:T	0	92838950	T	C
14	chr14:92838962:T:C	0	92838962	C	T
14	chr14:92839122:C:G	0	92839122	G	C
14	chr14:92840139:A:C	0	92840139	C	A
14	chr14:92840311:G:A	0	92840311	A	G
14	chr14:92840329:C:T	0	92840329	T	C
14	chr14:92841181:A:G	0	92841181	G	A
14	chr14:92841699:A:G	0	92841699	G	A
14	chr14:92841926:C:T	0	92841926	T	C
14	chr14:92843149:G:A	0	92843149	A	G
14	chr14:92843479:T:A	0	92843479	A	T
14	chr14:92843499:C:A	0	92843499	A	C
14	chr14:92843504:T:TA	0	92843504	TA	T
14	chr14:92843523:G:C	0	92843523	C	G
14	chr14:92843698:A:C	0	92843698	C	A
14	chr14:92843765:G:C	0	92843765	C	G
14	chr14:92843835:GGGC:G	0	92843835	G	GGGC
14	chr14:92844020:C:T	0	92844020	T	C
14	chr14:92844353:C:T	0	92844353	T	C
14	chr14:92844796:G:A	0	92844796	A	G
14	chr14:92845195:T:C	0	92845195	C	T
14	chr14:92845331:A:G	0	92845331	G	A
14	chr14:92846427:G:A	0	92846427	A	G
14	chr14:92847197:C:T	0	92847197	T	C
14	chr14:92847442:G:GC	0	92847442	GC	G
14	chr14:92847598:C:T	0	92847598	T	C
14	chr14:92847862:G:A	0	92847862	A	G
14	chr14:92848118:A:G	0	92848118	G	A
14	chr14:92848303:T:C	0	92848303	C	T
14	chr14:92848347:A:G	0	92848347	G	A
14	chr14:92849774:A:G	0	92849774	G	A
14	chr14:92850126:A:G	0	92850126	G	A
14	chr14:92850177:T:C	0	92850177	C	T
14	chr14:92850894:A:G	0	92850894	G	A
14	chr14:92851221:A:G	0	92851221	G	A
14	chr14:92851965:T:A	0	92851965	A	T
14	chr14:92852951:G:A	0	92852951	A	G
14	chr14:92853041:A:G	0	92853041	G	A
14	chr14:92853178:G:A	0	92853178	A	G
14	chr14:92854088:A:G	0	92854088	G	A
14	chr14:92854805:C:G	0	92854805	G	C
14	chr14:92856083:C:T	0	92856083	T	C
14	chr14:92856106:C:T	0	92856106	T	C
14	chr14:92856132:T:C	0	92856132	C	T
14	chr14:92856245:C:CT	0	92856245	CT	C
14	chr14:92856658:C:T	0	92856658	T	C
14	chr14:92856765:C:A	0	92856765	A	C
14	chr14:92857017:T:C	0	92857017	C	T
14	chr14:92857099:A:G	0	92857099	G	A
14	chr14:92857450:T:C	0	92857450	C	T
14	chr14:92858157:A:G	0	92858157	G	A
14	chr14:92858222:G:A	0	92858222	A	G
14	chr14:92858575:C:A	0	92858575	A	C
14	chr14:92858586:T:C	0	92858586	C	T
14	chr14:92858938:C:T	0	92858938	T	C
14	chr14:92859251:C:T	0	92859251	T	C
14	chr14:92859424:G:A	0	92859424	A	G
14	chr14:92859499:C:A	0	92859499	A	C
14	chr14:92860092:G:A	0	92860092	A	G
14	chr14:92860516:C:T	0	92860516	T	C
14	chr14:92861056:C:T	0	92861056	T	C
14	chr14:92861276:G:A	0	92861276	A	G
14	chr14:92861924:G:A	0	92861924	A	G
14	chr14:92862192:A:G	0	92862192	G	A
14	chr14:92862942:G:A	0	92862942	A	G
14	chr14:92863243:T:C	0	92863243	C	T
14	chr14:92863347:C:T	0	92863347	T	C
14	chr14:92863761:AG:A	0	92863761	A	AG
14	chr14:92863928:A:G	0	92863928	G	A
14	chr14:92864795:G:A	0	92864795	A	G
14	chr14:92864802:C:T	0	92864802	T	C
14	chr14:92864857:A:G	0	92864857	G	A
14	chr14:92864979:T:A	0	92864979	A	T
14	chr14:92865389:C:A	0	92865389	A	C
14	chr14:92865961:G:A	0	92865961	A	G
14	chr14:92866186:C:T	0	92866186	T	C
14	chr14:92866358:G:A	0	92866358	A	G
14	chr14:92866420:T:C	0	92866420	C	T
14	chr14:92866665:G:A	0	92866665	A	G
14	chr14:92867338:T:A	0	92867338	A	T
14	chr14:92868796:T:C	0	92868796	C	T
14	chr14:92869858:G:A	0	92869858	A	G
14	chr14:92870063:AC:A	0	92870063	A	AC
14	chr14:92873589:T:C	0	92873589	C	T
14	chr14:92873757:A:G	0	92873757	G	A
14	chr14:92873810:G:C	0	92873810	C	G
14	chr14:92874057:A:G	0	92874057	G	A
14	chr14:92874399:C:G	0	92874399	G	C
14	chr14:92874986:C:T	0	92874986	T	C
14	chr14:92875583:T:C	0	92875583	C	T
14	chr14:92875661:G:A	0	92875661	A	G
14	chr14:92876020:G:A	0	92876020	A	G
14	chr14:92876398:C:T	0	92876398	T	C
14	chr14:92876497:A:G	0	92876497	G	A
14	chr14:92876835:C:T	0	92876835	T	C
14	chr14:92878807:A:G	0	92878807	G	A
14	chr14:92878937:A:G	0	92878937	G	A
14	chr14:92879170:C:T	0	92879170	T	C
14	chr14:92879520:G:A	0	92879520	A	G
14	chr14:92879755:G:A	0	92879755	A	G
14	chr14:92880101:C:T	0	92880101	T	C
14	chr14:92880313:G:A	0	92880313	A	G
14	chr14:92880442:T:C	0	92880442	C	T
14	chr14:92880525:G:A	0	92880525	A	G
14	chr14:92881096:G:C	0	92881096	C	G
14	chr14:92881514:G:A	0	92881514	A	G
14	chr14:92881985:G:A	0	92881985	A	G
14	chr14:92883099:C:T	0	92883099	T	C
14	chr14:92883337:T:G	0	92883337	G	T
14	chr14:92883415:G:A	0	92883415	A	G
14	chr14:92884031:A:C	0	92884031	C	A
14	chr14:92884857:C:T	0	92884857	T	C
14	chr14:92885215:C:T	0	92885215	T	C
14	chr14:92885324:C:T	0	92885324	T	C
14	chr14:92885556:G:A	0	92885556	A	G
14	chr14:92886205:T:C	0	92886205	C	T
14	chr14:92886599:G:C	0	92886599	C	G
14	chr14:92886954:G:A	0	92886954	A	G
14	chr14:92887440:G:C	0	92887440	C	G
14	chr14:92888499:C:T	0	92888499	T	C
14	chr14:92888760:T:TG	0	92888760	TG	T
14	chr14:92889146:T:G	0	92889146	G	T
14	chr14:92889691:T:C	0	92889691	C	T
14	chr14:92889787:C:T	0	92889787	T	C
14	chr14:92890048:A:G	0	92890048	G	A
14	chr14:92890118:C:A	0	92890118	A	C
14	chr14:92890444:C:A	0	92890444	A	C
14	chr14:92891456:T:C	0	92891456	C	T
14	chr14:92891766:T:C	0	92891766	C	T
14	chr14:92892048:C:T	0	92892048	T	C
14	chr14:92892464:G:A	0	92892464	A	G
14	chr14:92892469:A:G	0	92892469	G	A
14	chr14:92892676:T:C	0	92892676	C	T
14	chr14:92892708:A:G	0	92892708	G	A
14	chr14:92893035:A:G	0	92893035	G	A
14	chr14:92893065:T:A	0	92893065	A	T
14	chr14:92893148:C:A	0	92893148	A	C
14	chr14:92893833:G:A	0	92893833	A	G
14	chr14:92893868:T:C	0	92893868	C	T
14	chr14:92894201:C:T	0	92894201	T	C
14	chr14:92894761:A:G	0	92894761	G	A
14	chr14:92894833:T:C	0	92894833	C	T
14	chr14:92895112:T:C	0	92895112	C	T
14	chr14:92895283:G:A	0	92895283	A	G
14	chr14:92895313:G:T	0	92895313	T	G
14	chr14:92895502:C:T	0	92895502	T	C
14	chr14:92895738:C:A	0	92895738	A	C
14	chr14:92896048:T:C	0	92896048	C	T
14	chr14:92897752:C:A	0	92897752	A	C
14	chr14:92898118:C:T	0	92898118	T	C
14	chr14:92898584:C:A	0	92898584	A	C
14	chr14:92898662:A:G	0	92898662	G	A
14	chr14:92899363:A:T	0	92899363	T	A
14	chr14:92899753:A:G	0	92899753	G	A
14	chr14:92899855:T:C	0	92899855	C	T
14	chr14:92900147:T:C	0	92900147	C	T
14	chr14:92900257:C:T	0	92900257	T	C
14	chr14:92900569:T:C	0	92900569	C	T
14	chr14:92900757:G:A	0	92900757	A	G
14	chr14:92901343:G:A	0	92901343	A	G
14	chr14:92901454:T:C	0	92901454	C	T
14	chr14:92901808:T:A	0	92901808	A	T
14	chr14:92902608:T:TG	0	92902608	TG	T
14	chr14:92902749:A:C	0	92902749	C	A
14	chr14:92902856:T:C	0	92902856	C	T
14	chr14:92902864:A:T	0	92902864	T	A
14	chr14:92903062:G:A	0	92903062	A	G
14	chr14:92903826:A:G	0	92903826	G	A
14	chr14:92904061:T:G	0	92904061	G	T
14	chr14:92904105:C:G	0	92904105	G	C
14	chr14:92904171:C:T	0	92904171	T	C
14	chr14:92905564:C:T	0	92905564	T	C
14	chr14:92905767:C:A	0	92905767	A	C
14	chr14:92905957:C:T	0	92905957	T	C
14	chr14:92906025:A:C	0	92906025	C	A
14	chr14:92906124:A:G	0	92906124	G	A
14	chr14:92906208:T:C	0	92906208	C	T
14	chr14:92906513:A:C	0	92906513	C	A
14	chr14:92908927:C:T	0	92908927	T	C
14	chr14:92909535:C:T	0	92909535	T	C
14	chr14:92910359:G:A	0	92910359	A	G
14	chr14:92912541:G:C	0	92912541	C	G
14	chr14:92917394:G:A	0	92917394	A	G
14	chr14:92918002:T:C	0	92918002	C	T
14	chr14:92918701:G:A	0	92918701	A	G
14	chr14:92919265:A:G	0	92919265	G	A
14	chr14:92920052:A:C	0	92920052	C	A
14	chr14:92920138:T:A	0	92920138	A	T
14	chr14:92920913:G:A	0	92920913	A	G
14	chr14:92920996:T:A	0	92920996	A	T
14	chr14:92921137:C:T	0	92921137	T	C
14	chr14:92921761:G:A	0	92921761	A	G
14	chr14:92921788:T:C	0	92921788	C	T
14	chr14:92922041:G:A	0	92922041	A	G
14	chr14:92922129:A:T	0	92922129	T	A
14	chr14:92922133:C:T	0	92922133	T	C
14	chr14:92922159:G:T	0	92922159	T	G
14	chr14:92922685:A:G	0	92922685	G	A
14	chr14:92922732:T:C	0	92922732	C	T
14	chr14:92923090:C:T	0	92923090	T	C
14	chr14:92924977:C:T	0	92924977	T	C
14	chr14:92925032:T:A	0	92925032	A	T
14	chr14:92925145:C:T	0	92925145	T	C
14	chr14:92925485:TA:T	0	92925485	T	TA
14	chr14:92925545:G:A	0	92925545	A	G
14	chr14:92925942:C:T	0	92925942	T	C
14	chr14:92926088:A:G	0	92926088	G	A
14	chr14:92926489:C:A	0	92926489	A	C
14	chr14:92926955:A:G	0	92926955	G	A
14	chr14:92927935:G:A	0	92927935	A	G
14	chr14:92928234:T:A	0	92928234	A	T
14	chr14:92928336:T:C	0	92928336	C	T
14	chr14:92928370:A:G	0	92928370	G	A
14	chr14:92928556:T:C	0	92928556	C	T
14	chr14:92928682:A:G	0	92928682	G	A
14	chr14:92928699:T:C	0	92928699	C	T
14	chr14:92928742:T:C	0	92928742	C	T
14	chr14:92929062:A:G	0	92929062	G	A
14	chr14:92931733:G:A	0	92931733	A	G
14	chr14:92931799:A:G	0	92931799	G	A
14	chr14:92931902:TG:T	0	92931902	T	TG
14	chr14:92932163:AG:A	0	92932163	A	AG
14	chr14:92932325:T:C	0	92932325	C	T
14	chr14:92932961:A:G	0	92932961	G	A
14	chr14:92934209:G:A	0	92934209	A	G
14	chr14:92934271:G:A	0	92934271	A	G
14	chr14:92934446:T:C	0	92934446	C	T
14	chr14:92934516:A:G	0	92934516	G	A
14	chr14:92934534:A:G	0	92934534	G	A
14	chr14:92934833:A:G	0	92934833	G	A
14	chr14:92936658:A:C	0	92936658	C	A
14	chr14:92937062:A:C	0	92937062	C	A
14	chr14:92937063:T:C	0	92937063	C	T
14	chr14:92937218:C:T	0	92937218	T	C
14	chr14:92937287:T:C	0	92937287	C	T
14	chr14:92937415:C:T	0	92937415	T	C
14	chr14:92937803:C:T	0	92937803	T	C
14	chr14:92938329:T:C	0	92938329	C	T
14	chr14:92938392:C:T	0	92938392	T	C
14	chr14:92938765:G:A	0	92938765	A	G
14	chr14:92939156:CCAGA:C	0	92939156	C	CCAGA
14	chr14:92939218:C:T	0	92939218	T	C
14	chr14:92939304:C:T	0	92939304	T	C
14	chr14:92939331:T:C	0	92939331	C	T
14	chr14:92939887:T:C	0	92939887	C	T
14	chr14:92940357:A:G	0	92940357	G	A
14	chr14:92940609:C:T	0	92940609	T	C
14	chr14:92940717:A:G	0	92940717	G	A
14	chr14:92940850:T:TA	0	92940850	TA	T
14	chr14:92940903:A:G	0	92940903	G	A
14	chr14:92940956:C:A	0	92940956	A	C
14	chr14:92941190:G:A	0	92941190	A	G
14	chr14:92941238:T:C	0	92941238	C	T
14	chr14:92942715:AAC:A	0	92942715	A	AAC
14	chr14:92942863:C:T	0	92942863	T	C
14	chr14:92943250:C:T	0	92943250	T	C
14	chr14:92944070:G:A	0	92944070	A	G
14	chr14:92944151:G:A	0	92944151	A	G
14	chr14:92944367:C:T	0	92944367	T	C
14	chr14:92945559:A:G	0	92945559	G	A
14	chr14:92946264:A:G	0	92946264	G	A
14	chr14:92946398:G:A	0	92946398	A	G
14	chr14:92946916:T:C	0	92946916	C	T
14	chr14:92947183:A:C	0	92947183	C	A
14	chr14:92948122:A:G	0	92948122	G	A
14	chr14:92948512:G:GT	0	92948512	GT	G
14	chr14:92949379:T:C	0	92949379	C	T
14	chr14:92949722:C:T	0	92949722	T	C
14	chr14:92949940:G:A	0	92949940	A	G
14	chr14:92950591:A:G	0	92950591	G	A
14	chr14:92951543:C:T	0	92951543	T	C
14	chr14:92951810:T:C	0	92951810	C	T
14	chr14:92952607:T:C	0	92952607	C	T
14	chr14:92953190:T:C	0	92953190	C	T
14	chr14:92953854:A:G	0	92953854	G	A
14	chr14:92954732:C:A	0	92954732	A	C
14	chr14:92954752:CTT:C	0	92954752	C	CTT
14	chr14:92955911:G:T	0	92955911	T	G
14	chr14:92956547:A:AT	0	92956547	AT	A
14	chr14:92957086:A:G	0	92957086	G	A
14	chr14:92957981:G:A	0	92957981	A	G
14	chr14:92958943:T:C	0	92958943	C	T
14	chr14:92959394:G:A	0	92959394	A	G
14	chr14:92959661:T:A	0	92959661	A	T
14	chr14:92960060:C:A	0	92960060	A	C
14	chr14:92960275:T:C	0	92960275	C	T
14	chr14:92960829:T:C	0	92960829	C	T
14	chr14:92962457:T:A	0	92962457	A	T
14	chr14:92962715:G:A	0	92962715	A	G
14	chr14:92963324:C:T	0	92963324	T	C
14	chr14:92963658:A:G	0	92963658	G	A
14	chr14:92965760:T:C	0	92965760	C	T
14	chr14:92965852:A:C	0	92965852	C	A
14	chr14:92966022:G:A	0	92966022	A	G
14	chr14:92966262:G:A	0	92966262	A	G
14	chr14:92966385:A:T	0	92966385	T	A
14	chr14:92969107:G:A	0	92969107	A	G
14	chr14:92970148:T:C	0	92970148	C	T
14	chr14:92971269:G:A	0	92971269	A	G
14	chr14:92972006:C:T	0	92972006	T	C
14	chr14:92972065:C:T	0	92972065	T	C
14	chr14:92972476:A:C	0	92972476	C	A
14	chr14:92972880:C:T	0	92972880	T	C
14	chr14:92973566:G:A	0	92973566	A	G
14	chr14:92974792:CA:C	0	92974792	C	CA
14	chr14:92974808:T:C	0	92974808	C	T
14	chr14:92980647:T:C	0	92980647	C	T
14	chr14:92981228:C:A	0	92981228	A	C
14	chr14:92982392:G:A	0	92982392	A	G
14	chr14:92985419:T:C	0	92985419	C	T
14	chr14:92985972:T:C	0	92985972	C	T
14	chr14:92986342:T:C	0	92986342	C	T
14	chr14:92986493:A:T	0	92986493	T	A
14	chr14:92987331:T:C	0	92987331	C	T
14	chr14:92987890:G:A	0	92987890	A	G
14	chr14:92988046:G:A	0	92988046	A	G
14	chr14:92988587:T:A	0	92988587	A	T
14	chr14:92988597:T:C	0	92988597	C	T
14	chr14:92989352:G:C	0	92989352	C	G
14	chr14:92989568:T:C	0	92989568	C	T
14	chr14:92990065:G:A	0	92990065	A	G
14	chr14:92990208:A:G	0	92990208	G	A
14	chr14:92990374:TAAGGAGCTAG:T	0	92990374	T	TAAGGAGCTAG
14	chr14:92991406:T:C	0	92991406	C	T
14	chr14:92991681:C:G	0	92991681	G	C
14	chr14:92992300:T:G	0	92992300	G	T
14	chr14:92993022:C:T	0	92993022	T	C
14	chr14:92994341:G:C	0	92994341	C	G
14	chr14:92995694:C:A	0	92995694	A	C
14	chr14:92997535:G:A	0	92997535	A	G
14	chr14:92998310:C:T	0	92998310	T	C
14	chr14:92999165:C:T	0	92999165	T	C
14	chr14:93000081:T:C	0	93000081	C	T
14	chr14:93000829:T:G	0	93000829	G	T
14	chr14:93002847:C:A	0	93002847	A	C
14	chr14:93002987:C:T	0	93002987	T	C
14	chr14:93004972:G:A	0	93004972	A	G
14	chr14:93005870:G:A	0	93005870	A	G
14	chr14:93005967:C:T	0	93005967	T	C
14	chr14:93006069:A:G	0	93006069	G	A
14	chr14:93006992:C:T	0	93006992	T	C
14	chr14:93008391:GGA:G	0	93008391	G	GGA
14	chr14:93009149:C:T	0	93009149	T	C
14	chr14:93009473:C:T	0	93009473	T	C
14	chr14:93010161:G:A	0	93010161	A	G
14	chr14:93010769:G:A	0	93010769	A	G
14	chr14:93011331:C:T	0	93011331	T	C
14	chr14:93011634:G:C	0	93011634	C	G
14	chr14:93012132:A:C	0	93012132	C	A
14	chr14:93012477:C:T	0	93012477	T	C
14	chr14:93013301:A:C	0	93013301	C	A
14	chr14:93013740:A:C	0	93013740	C	A
14	chr14:93014741:AGCT:A	0	93014741	A	AGCT
14	chr14:93015756:G:A	0	93015756	A	G
14	chr14:93015866:T:C	0	93015866	C	T
14	chr14:93015953:A:G	0	93015953	G	A
14	chr14:93015978:T:C	0	93015978	C	T
14	chr14:93016105:G:A	0	93016105	A	G
14	chr14:93016364:A:G	0	93016364	G	A
14	chr14:93018282:C:T	0	93018282	T	C
14	chr14:93018625:T:C	0	93018625	C	T
14	chr14:93019021:C:T	0	93019021	T	C
14	chr14:93019282:C:A	0	93019282	A	C
14	chr14:93019577:G:A	0	93019577	A	G
14	chr14:93019920:A:G	0	93019920	G	A
14	chr14:93020753:A:G	0	93020753	G	A
14	chr14:93020824:C:T	0	93020824	T	C
14	chr14:93020839:A:G	0	93020839	G	A
14	chr14:93021355:G:A	0	93021355	A	G
14	chr14:93021549:T:C	0	93021549	C	T
14	chr14:93021624:AC:A	0	93021624	A	AC
14	chr14:93022166:C:T	0	93022166	T	C
14	chr14:93022873:A:T	0	93022873	T	A
14	chr14:93022918:A:G	0	93022918	G	A
14	chr14:93023969:G:A	0	93023969	A	G
14	chr14:93024135:C:A	0	93024135	A	C
14	chr14:93024138:G:GT	0	93024138	GT	G
14	chr14:93024260:C:A	0	93024260	A	C
14	chr14:93024397:C:T	0	93024397	T	C
14	chr14:93024465:A:G	0	93024465	G	A
14	chr14:93025884:T:C	0	93025884	C	T
14	chr14:93026052:C:T	0	93026052	T	C
14	chr14:93026317:C:T	0	93026317	T	C
14	chr14:93026379:T:C	0	93026379	C	T
14	chr14:93026392:A:T	0	93026392	T	A
14	chr14:93026749:T:C	0	93026749	C	T
14	chr14:93026803:G:A	0	93026803	A	G
14	chr14:93027086:G:A	0	93027086	A	G
14	chr14:93027218:A:G	0	93027218	G	A
14	chr14:93027460:A:G	0	93027460	G	A
14	chr14:93027685:G:A	0	93027685	A	G
14	chr14:93028013:C:T	0	93028013	T	C
14	chr14:93028145:G:A	0	93028145	A	G
14	chr14:93028155:G:A	0	93028155	A	G
14	chr14:93028330:A:G	0	93028330	G	A
14	chr14:93028994:C:T	0	93028994	T	C
14	chr14:93029932:A:T	0	93029932	T	A
14	chr14:93030528:A:G	0	93030528	G	A
14	chr14:93030766:G:A	0	93030766	A	G
14	chr14:93031315:T:C	0	93031315	C	T
14	chr14:93031743:A:G	0	93031743	G	A
14	chr14:93031804:T:C	0	93031804	C	T
14	chr14:93031885:T:C	0	93031885	C	T
14	chr14:93032030:G:A	0	93032030	A	G
14	chr14:93032384:A:T	0	93032384	T	A
14	chr14:93032415:T:A	0	93032415	A	T
14	chr14:93032736:C:T	0	93032736	T	C
14	chr14:93033423:A:G	0	93033423	G	A
14	chr14:93033900:A:G	0	93033900	G	A
14	chr14:93034393:C:G	0	93034393	G	C
14	chr14:93034529:A:C	0	93034529	C	A
14	chr14:93034681:A:G	0	93034681	G	A
14	chr14:93034722:A:C	0	93034722	C	A
14	chr14:93035380:C:T	0	93035380	T	C
14	chr14:93035679:A:G	0	93035679	G	A
14	chr14:93035793:C:T	0	93035793	T	C
14	chr14:93036709:C:T	0	93036709	T	C
14	chr14:93037041:T:C	0	93037041	C	T
14	chr14:93037160:A:G	0	93037160	G	A
14	chr14:93037890:T:G	0	93037890	G	T
14	chr14:93038522:T:G	0	93038522	G	T
14	chr14:93039115:T:C	0	93039115	C	T
14	chr14:93039445:T:C	0	93039445	C	T
14	chr14:93039603:G:A	0	93039603	A	G
14	chr14:93040291:A:G	0	93040291	G	A
14	chr14:93040461:A:C	0	93040461	C	A
14	chr14:93040852:T:C	0	93040852	C	T
14	chr14:93041262:T:C	0	93041262	C	T
14	chr14:93041497:T:A	0	93041497	A	T
14	chr14:93042411:A:G	0	93042411	G	A
14	chr14:93042520:G:A	0	93042520	A	G
14	chr14:93042836:G:A	0	93042836	A	G
14	chr14:93043143:GT:G	0	93043143	G	GT
14	chr14:93043284:CCA:C	0	93043284	C	CCA
14	chr14:93043778:T:C	0	93043778	C	T
14	chr14:93043921:G:A	0	93043921	A	G
14	chr14:93044034:T:C	0	93044034	C	T
14	chr14:93044186:G:A	0	93044186	A	G
14	chr14:93044200:C:T	0	93044200	T	C
14	chr14:93044347:CT:C	0	93044347	C	CT
14	chr14:93044586:C:G	0	93044586	G	C
14	chr14:93045296:G:A	0	93045296	A	G
14	chr14:93045926:C:T	0	93045926	T	C
14	chr14:93046185:T:C	0	93046185	C	T
14	chr14:93046796:A:G	0	93046796	G	A
14	chr14:93048535:A:G	0	93048535	G	A
14	chr14:93048537:G:A	0	93048537	A	G
14	chr14:93048730:C:T	0	93048730	T	C
14	chr14:93050053:T:G	0	93050053	G	T
14	chr14:93050120:T:C	0	93050120	C	T
14	chr14:93050920:C:T	0	93050920	T	C
14	chr14:93052058:G:A	0	93052058	A	G
14	chr14:93052536:C:T	0	93052536	T	C
14	chr14:93052753:C:G	0	93052753	G	C
14	chr14:93053334:C:A	0	93053334	A	C
14	chr14:93053402:G:A	0	93053402	A	G
14	chr14:93056240:G:A	0	93056240	A	G
14	chr14:93056475:A:G	0	93056475	G	A
14	chr14:93056715:G:A	0	93056715	A	G
14	chr14:93057232:C:T	0	93057232	T	C
14	chr14:93057549:C:T	0	93057549	T	C
14	chr14:93061457:T:C	0	93061457	C	T
14	chr14:93061769:T:C	0	93061769	C	T
14	chr14:93061974:C:T	0	93061974	T	C
14	chr14:93062088:C:T	0	93062088	T	C
14	chr14:93062414:A:G	0	93062414	G	A
14	chr14:93062457:T:G	0	93062457	G	T
14	chr14:93062721:G:A	0	93062721	A	G
14	chr14:93062868:A:C	0	93062868	C	A
14	chr14:93065669:T:C	0	93065669	C	T
14	chr14:93066333:T:G	0	93066333	G	T
14	chr14:93066335:T:G	0	93066335	G	T
14	chr14:93070455:T:C	0	93070455	C	T
14	chr14:93072611:T:C	0	93072611	C	T
14	chr14:93072718:G:A	0	93072718	A	G
14	chr14:93076336:A:G	0	93076336	G	A
14	chr14:93076865:C:T	0	93076865	T	C
14	chr14:93077829:C:T	0	93077829	T	C
14	chr14:93080955:T:C	0	93080955	C	T
14	chr14:93082393:A:G	0	93082393	G	A
14	chr14:93082728:A:G	0	93082728	G	A
14	chr14:93082767:T:C	0	93082767	C	T
14	chr14:93082896:C:T	0	93082896	T	C
14	chr14:93083664:G:A	0	93083664	A	G
14	chr14:93083748:G:A	0	93083748	A	G
14	chr14:93084860:C:T	0	93084860	T	C
14	chr14:93085953:G:C	0	93085953	C	G
14	chr14:93086274:C:T	0	93086274	T	C
14	chr14:93087371:A:G	0	93087371	G	A
14	chr14:93087873:G:A	0	93087873	A	G
14	chr14:93087896:C:T	0	93087896	T	C
14	chr14:93088074:C:T	0	93088074	T	C
14	chr14:93088163:C:T	0	93088163	T	C
14	chr14:93089158:G:A	0	93089158	A	G
14	chr14:93089186:A:G	0	93089186	G	A
14	chr14:93090209:C:T	0	93090209	T	C
14	chr14:93090453:C:A	0	93090453	A	C
14	chr14:93091809:T:C	0	93091809	C	T
14	chr14:93092048:A:G	0	93092048	G	A
14	chr14:93092108:G:T	0	93092108	T	G
14	chr14:93092425:T:C	0	93092425	C	T
14	chr14:93092460:T:C	0	93092460	C	T
14	chr14:93092941:G:A	0	93092941	A	G
14	chr14:93093406:C:T	0	93093406	T	C
14	chr14:93093632:G:T	0	93093632	T	G
14	chr14:93094392:G:A	0	93094392	A	G
14	chr14:93094870:C:T	0	93094870	T	C
14	chr14:93094957:T:C	0	93094957	C	T
14	chr14:93094960:G:A	0	93094960	A	G
14	chr14:93095075:A:G	0	93095075	G	A
14	chr14:93095530:AC:A	0	93095530	A	AC
14	chr14:93095552:G:A	0	93095552	A	G
14	chr14:93096510:C:T	0	93096510	T	C
14	chr14:93097223:G:C	0	93097223	C	G
14	chr14:93097224:C:A	0	93097224	A	C
14	chr14:93097444:T:C	0	93097444	C	T
14	chr14:93097683:C:T	0	93097683	T	C
14	chr14:93097746:T:C	0	93097746	C	T
14	chr14:93097919:G:A	0	93097919	A	G
14	chr14:93097935:G:A	0	93097935	A	G
14	chr14:93098004:C:T	0	93098004	T	C
14	chr14:93098302:A:G	0	93098302	G	A
14	chr14:93098345:T:C	0	93098345	C	T
14	chr14:93098871:A:G	0	93098871	G	A
14	chr14:93099471:A:G	0	93099471	G	A
14	chr14:93101522:A:T	0	93101522	T	A
14	chr14:93101534:A:C	0	93101534	C	A
14	chr14:93102132:G:A	0	93102132	A	G
14	chr14:93102396:G:A	0	93102396	A	G
14	chr14:93102499:G:A	0	93102499	A	G
14	chr14:93103083:A:G	0	93103083	G	A
14	chr14:93103186:T:G	0	93103186	G	T
14	chr14:93103334:G:A	0	93103334	A	G
14	chr14:93104033:G:A	0	93104033	A	G
14	chr14:93104342:T:C	0	93104342	C	T
14	chr14:93104357:C:T	0	93104357	T	C
14	chr14:93106510:T:C	0	93106510	C	T
14	chr14:93107479:C:T	0	93107479	T	C
14	chr14:93108289:C:T	0	93108289	T	C
14	chr14:93109317:T:C	0	93109317	C	T
14	chr14:93110130:G:A	0	93110130	A	G
14	chr14:93110136:T:C	0	93110136	C	T
14	chr14:93110198:T:C	0	93110198	C	T
14	chr14:93110247:C:A	0	93110247	A	C
14	chr14:93110472:T:C	0	93110472	C	T
14	chr14:93110624:T:C	0	93110624	C	T
14	chr14:93111643:G:A	0	93111643	A	G
14	chr14:93111821:G:A	0	93111821	A	G
14	chr14:93112033:G:A	0	93112033	A	G
14	chr14:93113582:T:C	0	93113582	C	T
14	chr14:93113919:A:C	0	93113919	C	A
14	chr14:93115493:C:A	0	93115493	A	C
14	chr14:93115749:T:C	0	93115749	C	T
14	chr14:93116724:G:A	0	93116724	A	G
14	chr14:93117126:T:C	0	93117126	C	T
14	chr14:93117216:A:G	0	93117216	G	A
14	chr14:93117232:A:G	0	93117232	G	A
14	chr14:93118776:C:T	0	93118776	T	C
14	chr14:93119169:G:A	0	93119169	A	G
14	chr14:93119567:C:T	0	93119567	T	C
14	chr14:93120720:A:G	0	93120720	G	A
14	chr14:93121358:G:A	0	93121358	A	G
14	chr14:93121786:C:T	0	93121786	T	C
14	chr14:93121941:T:G	0	93121941	G	T
14	chr14:93122908:C:T	0	93122908	T	C
14	chr14:93123075:G:C	0	93123075	C	G
14	chr14:93123372:G:A	0	93123372	A	G
14	chr14:93123620:A:C	0	93123620	C	A
14	chr14:93125163:G:A	0	93125163	A	G
14	chr14:93125328:A:G	0	93125328	G	A
14	chr14:93126722:T:C	0	93126722	C	T
14	chr14:93127250:G:A	0	93127250	A	G
14	chr14:93127263:T:C	0	93127263	C	T
14	chr14:93127382:T:C	0	93127382	C	T
14	chr14:93127540:A:G	0	93127540	G	A
14	chr14:93127613:C:T	0	93127613	T	C
14	chr14:93127671:T:G	0	93127671	G	T
14	chr14:93128444:C:T	0	93128444	T	C
14	chr14:93128785:C:T	0	93128785	T	C
14	chr14:93129262:T:C	0	93129262	C	T
14	chr14:93129740:A:G	0	93129740	G	A
14	chr14:93129911:A:G	0	93129911	G	A
14	chr14:93129918:A:T	0	93129918	T	A
14	chr14:93129970:C:T	0	93129970	T	C
14	chr14:93131063:A:G	0	93131063	G	A
14	chr14:93133411:G:A	0	93133411	A	G
14	chr14:93134726:A:G	0	93134726	G	A
14	chr14:93135991:C:T	0	93135991	T	C
14	chr14:93136635:C:T	0	93136635	T	C
14	chr14:93136756:G:A	0	93136756	A	G
14	chr14:93136901:C:G	0	93136901	G	C
14	chr14:93137051:A:G	0	93137051	G	A
14	chr14:93137141:C:T	0	93137141	T	C
14	chr14:93137211:T:C	0	93137211	C	T
14	chr14:93137215:G:A	0	93137215	A	G
14	chr14:93137235:A:G	0	93137235	G	A
14	chr14:93137444:A:G	0	93137444	G	A
14	chr14:93138732:T:C	0	93138732	C	T
14	chr14:93138911:C:T	0	93138911	T	C
14	chr14:93139029:A:G	0	93139029	G	A
14	chr14:93139368:T:A	0	93139368	A	T
14	chr14:93139613:T:G	0	93139613	G	T
14	chr14:93139697:C:A	0	93139697	A	C
14	chr14:93139823:T:C	0	93139823	C	T
14	chr14:93140305:C:A	0	93140305	A	C
14	chr14:93140403:A:G	0	93140403	G	A
14	chr14:93140411:C:T	0	93140411	T	C
14	chr14:93140557:T:C	0	93140557	C	T
14	chr14:93140726:C:T	0	93140726	T	C
14	chr14:93140790:C:G	0	93140790	G	C
14	chr14:93141147:G:A	0	93141147	A	G
14	chr14:93141342:C:T	0	93141342	T	C
14	chr14:93141502:C:A	0	93141502	A	C
14	chr14:93141503:C:A	0	93141503	A	C
14	chr14:93141645:C:T	0	93141645	T	C
14	chr14:93142104:T:C	0	93142104	C	T
14	chr14:93143040:C:T	0	93143040	T	C
14	chr14:93143312:C:T	0	93143312	T	C
14	chr14:93143370:C:T	0	93143370	T	C
14	chr14:93143596:C:T	0	93143596	T	C
14	chr14:93143846:C:T	0	93143846	T	C
14	chr14:93143996:T:C	0	93143996	C	T
14	chr14:93144459:A:G	0	93144459	G	A
14	chr14:93144724:A:G	0	93144724	G	A
14	chr14:93144898:T:C	0	93144898	C	T
14	chr14:93145077:C:T	0	93145077	T	C
14	chr14:93145117:T:C	0	93145117	C	T
14	chr14:93145190:T:G	0	93145190	G	T
14	chr14:93145322:C:T	0	93145322	T	C
14	chr14:93145536:T:C	0	93145536	C	T
14	chr14:93146153:C:CAG	0	93146153	CAG	C
14	chr14:93146199:A:G	0	93146199	G	A
14	chr14:93146424:C:T	0	93146424	T	C
14	chr14:93146514:A:G	0	93146514	G	A
14	chr14:93146570:C:T	0	93146570	T	C
14	chr14:93146972:T:C	0	93146972	C	T
14	chr14:93147054:C:T	0	93147054	T	C
14	chr14:93147096:C:T	0	93147096	T	C
14	chr14:93147128:G:T	0	93147128	T	G
14	chr14:93147357:A:T	0	93147357	T	A
14	chr14:93147568:C:T	0	93147568	T	C
14	chr14:93147668:T:C	0	93147668	C	T
14	chr14:93147717:C:A	0	93147717	A	C
14	chr14:93148210:G:A	0	93148210	A	G
14	chr14:93148373:G:T	0	93148373	T	G
14	chr14:93148520:G:A	0	93148520	A	G
14	chr14:93148560:A:G	0	93148560	G	A
14	chr14:93148656:C:T	0	93148656	T	C
14	chr14:93148660:A:G	0	93148660	G	A
14	chr14:93149120:C:T	0	93149120	T	C
14	chr14:93149202:G:C	0	93149202	C	G
14	chr14:93149262:A:G	0	93149262	G	A
14	chr14:93149544:G:A	0	93149544	A	G
14	chr14:93149682:G:A	0	93149682	A	G
14	chr14:93150503:T:C	0	93150503	C	T
14	chr14:93150611:A:T	0	93150611	T	A
14	chr14:93150701:G:C	0	93150701	C	G
14	chr14:93150780:A:G	0	93150780	G	A
14	chr14:93150866:C:T	0	93150866	T	C
14	chr14:93150915:G:A	0	93150915	A	G
14	chr14:93150989:A:T	0	93150989	T	A
14	chr14:93151053:A:AG	0	93151053	AG	A
14	chr14:93151157:A:G	0	93151157	G	A
14	chr14:93151258:C:T	0	93151258	T	C
14	chr14:93151472:A:G	0	93151472	G	A
14	chr14:93151484:C:T	0	93151484	T	C
14	chr14:93151566:C:G	0	93151566	G	C
14	chr14:93151594:A:G	0	93151594	G	A
14	chr14:93151640:T:C	0	93151640	C	T
14	chr14:93151712:G:A	0	93151712	A	G
14	chr14:93151742:G:A	0	93151742	A	G
14	chr14:93151743:C:T	0	93151743	T	C
14	chr14:93151909:A:G	0	93151909	G	A
14	chr14:93151985:C:A	0	93151985	A	C
14	chr14:93151989:T:G	0	93151989	G	T
14	chr14:93152029:G:T	0	93152029	T	G
14	chr14:93152059:G:C	0	93152059	C	G
14	chr14:93152093:TC:T	0	93152093	T	TC
14	chr14:93152258:G:C	0	93152258	C	G
14	chr14:93152324:G:T	0	93152324	T	G
14	chr14:93152360:T:G	0	93152360	G	T
14	chr14:93152419:G:A	0	93152419	A	G
14	chr14:93152434:G:C	0	93152434	C	G
14	chr14:93152526:C:T	0	93152526	T	C
14	chr14:93152688:G:A	0	93152688	A	G
14	chr14:93152911:C:T	0	93152911	T	C
14	chr14:93152935:A:G	0	93152935	G	A
14	chr14:93153077:T:C	0	93153077	C	T
14	chr14:93153175:C:T	0	93153175	T	C
14	chr14:93153202:T:C	0	93153202	C	T
14	chr14:93153394:G:A	0	93153394	A	G
14	chr14:93153555:A:G	0	93153555	G	A
14	chr14:93153645:A:G	0	93153645	G	A
14	chr14:93153655:T:C	0	93153655	C	T
14	chr14:93153668:G:A	0	93153668	A	G
14	chr14:93153791:T:G	0	93153791	G	T
14	chr14:93154021:G:A	0	93154021	A	G
14	chr14:93154104:T:C	0	93154104	C	T
14	chr14:93154221:T:G	0	93154221	G	T
14	chr14:93154577:G:A	0	93154577	A	G
14	chr14:93154584:T:C	0	93154584	C	T
14	chr14:93154599:T:C	0	93154599	C	T
14	chr14:93154609:T:C	0	93154609	C	T
14	chr14:93154614:G:A	0	93154614	A	G
14	chr14:93154691:G:A	0	93154691	A	G
14	chr14:93155075:A:G	0	93155075	G	A
14	chr14:93155291:T:C	0	93155291	C	T
14	chr14:93155549:A:G	0	93155549	G	A
14	chr14:93155605:C:T	0	93155605	T	C
14	chr14:93156167:A:C	0	93156167	C	A
14	chr14:93156285:G:A	0	93156285	A	G
14	chr14:93157247:A:G	0	93157247	G	A
14	chr14:93157251:T:C	0	93157251	C	T
14	chr14:93158224:A:G	0	93158224	G	A
14	chr14:93160512:T:C	0	93160512	C	T
14	chr14:93161119:G:A	0	93161119	A	G
14	chr14:93161627:T:G	0	93161627	G	T
14	chr14:93162756:G:A	0	93162756	A	G
14	chr14:93163012:T:C	0	93163012	C	T
14	chr14:93163058:T:C	0	93163058	C	T
14	chr14:93163223:T:G	0	93163223	G	T
14	chr14:93163601:G:A	0	93163601	A	G
14	chr14:93163614:C:T	0	93163614	T	C
14	chr14:93164125:TC:T	0	93164125	T	TC
14	chr14:93164691:C:G	0	93164691	G	C
14	chr14:93165033:C:T	0	93165033	T	C
14	chr14:93165098:G:A	0	93165098	A	G
14	chr14:93165170:T:C	0	93165170	C	T
14	chr14:93165519:A:G	0	93165519	G	A
14	chr14:93167842:T:C	0	93167842	C	T
14	chr14:93167881:G:A	0	93167881	A	G
14	chr14:93169258:A:G	0	93169258	G	A
14	chr14:93170327:G:A	0	93170327	A	G
14	chr14:93170501:T:C	0	93170501	C	T
14	chr14:93170542:A:G	0	93170542	G	A
14	chr14:93172289:G:A	0	93172289	A	G
14	chr14:93172362:T:C	0	93172362	C	T
14	chr14:93172391:C:T	0	93172391	T	C
14	chr14:93172542:T:C	0	93172542	C	T
14	chr14:93172973:T:C	0	93172973	C	T
14	chr14:93173556:C:T	0	93173556	T	C
14	chr14:93174103:C:T	0	93174103	T	C
14	chr14:93174164:A:C	0	93174164	C	A
14	chr14:93174418:A:C	0	93174418	C	A
14	chr14:93175780:A:T	0	93175780	T	A
14	chr14:93176043:G:A	0	93176043	A	G
14	chr14:93176201:G:C	0	93176201	C	G
14	chr14:93176834:T:C	0	93176834	C	T
14	chr14:93177338:C:T	0	93177338	T	C
14	chr14:93177594:CAG:C	0	93177594	C	CAG
14	chr14:93177603:A:T	0	93177603	T	A
14	chr14:93177899:A:G	0	93177899	G	A
14	chr14:93178034:A:C	0	93178034	C	A
14	chr14:93178277:A:G	0	93178277	G	A
14	chr14:93179026:C:T	0	93179026	T	C
14	chr14:93179666:C:T	0	93179666	T	C
14	chr14:93180064:T:C	0	93180064	C	T
14	chr14:93180868:T:A	0	93180868	A	T
14	chr14:93181162:T:C	0	93181162	C	T
14	chr14:93181559:A:T	0	93181559	T	A
14	chr14:93181663:C:A	0	93181663	A	C
14	chr14:93182605:A:G	0	93182605	G	A
14	chr14:93183156:A:G	0	93183156	G	A
14	chr14:93184511:T:C	0	93184511	C	T
14	chr14:93184709:A:G	0	93184709	G	A
14	chr14:93185647:T:C	0	93185647	C	T
14	chr14:93185942:C:T	0	93185942	T	C
14	chr14:93186035:T:A	0	93186035	A	T
14	chr14:93187678:A:T	0	93187678	T	A
14	chr14:93189562:T:C	0	93189562	C	T
14	chr14:93190238:G:A	0	93190238	A	G
14	chr14:93191091:T:C	0	93191091	C	T
14	chr14:93192005:T:C	0	93192005	C	T
14	chr14:93193239:TGAGC:T	0	93193239	T	TGAGC
14	chr14:93193380:G:A	0	93193380	A	G
14	chr14:93193449:C:G	0	93193449	G	C
14	chr14:93193506:G:C	0	93193506	C	G
14	chr14:93193975:A:G	0	93193975	G	A
14	chr14:93196565:G:A	0	93196565	A	G
14	chr14:93196602:G:A	0	93196602	A	G
14	chr14:93196656:T:C	0	93196656	C	T
14	chr14:93197213:T:A	0	93197213	A	T
14	chr14:93197489:G:A	0	93197489	A	G
14	chr14:93197528:T:C	0	93197528	C	T
14	chr14:93198416:G:A	0	93198416	A	G
14	chr14:93199173:C:G	0	93199173	G	C
14	chr14:93199312:C:A	0	93199312	A	C
14	chr14:93200035:A:G	0	93200035	G	A
14	chr14:93200097:A:G	0	93200097	G	A
14	chr14:93201180:T:G	0	93201180	G	T
14	chr14:93201375:T:C	0	93201375	C	T
14	chr14:93201507:C:T	0	93201507	T	C
14	chr14:93201651:C:T	0	93201651	T	C
14	chr14:93207310:G:A	0	93207310	A	G
14	chr14:93207589:T:C	0	93207589	C	T
14	chr14:93208738:G:A	0	93208738	A	G
14	chr14:93209106:C:T	0	93209106	T	C
14	chr14:93209137:G:T	0	93209137	T	G
14	chr14:93210210:A:C	0	93210210	C	A
14	chr14:93210325:C:T	0	93210325	T	C
14	chr14:93211621:G:C	0	93211621	C	G
14	chr14:93211707:T:C	0	93211707	C	T
14	chr14:93212404:T:C	0	93212404	C	T
14	chr14:93213278:G:A	0	93213278	A	G
14	chr14:93213607:A:G	0	93213607	G	A
14	chr14:93214402:T:C	0	93214402	C	T
14	chr14:93215379:G:A	0	93215379	A	G
14	chr14:93215396:T:C	0	93215396	C	T
14	chr14:93215645:C:T	0	93215645	T	C
14	chr14:93216243:A:G	0	93216243	G	A
14	chr14:93216515:C:T	0	93216515	T	C
14	chr14:93216586:T:C	0	93216586	C	T
14	chr14:93217313:T:C	0	93217313	C	T
14	chr14:93217545:CTG:C	0	93217545	C	CTG
14	chr14:93217753:C:T	0	93217753	T	C
14	chr14:93218098:A:C	0	93218098	C	A
14	chr14:93218273:T:C	0	93218273	C	T
14	chr14:93218275:G:T	0	93218275	T	G
14	chr14:93218468:T:C	0	93218468	C	T
14	chr14:93218751:C:T	0	93218751	T	C
14	chr14:93218821:T:C	0	93218821	C	T
14	chr14:93218875:G:T	0	93218875	T	G
14	chr14:93219835:T:C	0	93219835	C	T
14	chr14:93220021:C:G	0	93220021	G	C
14	chr14:93220912:G:A	0	93220912	A	G
14	chr14:93221109:C:G	0	93221109	G	C
14	chr14:93221180:G:A	0	93221180	A	G
14	chr14:93223309:C:T	0	93223309	T	C
14	chr14:93223617:C:T	0	93223617	T	C
14	chr14:93223694:G:A	0	93223694	A	G
14	chr14:93223955:A:G	0	93223955	G	A
14	chr14:93224602:T:C	0	93224602	C	T
14	chr14:93225352:T:C	0	93225352	C	T
14	chr14:93226259:G:A	0	93226259	A	G
14	chr14:93226829:T:G	0	93226829	G	T
14	chr14:93227076:C:T	0	93227076	T	C
14	chr14:93228116:G:A	0	93228116	A	G
14	chr14:93228334:G:A	0	93228334	A	G
14	chr14:93228672:G:A	0	93228672	A	G
14	chr14:93229525:G:A	0	93229525	A	G
14	chr14:93230404:T:C	0	93230404	C	T
14	chr14:93231358:C:G	0	93231358	G	C
14	chr14:93231735:A:G	0	93231735	G	A
14	chr14:93231789:CAGG:C	0	93231789	C	CAGG
14	chr14:93232657:C:T	0	93232657	T	C
14	chr14:93234475:A:T	0	93234475	T	A
14	chr14:93234499:C:T	0	93234499	T	C
14	chr14:93234600:T:A	0	93234600	A	T
14	chr14:93235165:T:G	0	93235165	G	T
14	chr14:93235193:A:G	0	93235193	G	A
14	chr14:93235496:G:T	0	93235496	T	G
14	chr14:93236058:C:A	0	93236058	A	C
14	chr14:93236098:C:T	0	93236098	T	C
14	chr14:93236129:C:T	0	93236129	T	C
14	chr14:93236286:A:G	0	93236286	G	A
14	chr14:93236326:T:A	0	93236326	A	T
14	chr14:93237508:G:A	0	93237508	A	G
14	chr14:93238778:T:C	0	93238778	C	T
14	chr14:93240209:T:C	0	93240209	C	T
14	chr14:93241289:A:G	0	93241289	G	A
14	chr14:93241395:T:C	0	93241395	C	T
14	chr14:93241406:G:A	0	93241406	A	G
14	chr14:93241504:A:C	0	93241504	C	A
14	chr14:93241878:G:A	0	93241878	A	G
14	chr14:93242413:A:C	0	93242413	C	A
14	chr14:93243342:C:T	0	93243342	T	C
14	chr14:93243350:C:T	0	93243350	T	C
14	chr14:93245029:C:T	0	93245029	T	C
14	chr14:93247638:G:A	0	93247638	A	G
14	chr14:93248234:A:C	0	93248234	C	A
14	chr14:93248304:A:G	0	93248304	G	A
14	chr14:93248377:C:T	0	93248377	T	C
14	chr14:93249528:T:C	0	93249528	C	T
14	chr14:93249731:C:G	0	93249731	G	C
14	chr14:93249789:TAAG:T	0	93249789	T	TAAG
14	chr14:93249931:G:A	0	93249931	A	G
14	chr14:93249945:C:G	0	93249945	G	C
14	chr14:93250250:T:G	0	93250250	G	T
14	chr14:93250508:T:C	0	93250508	C	T
14	chr14:93251387:G:C	0	93251387	C	G
14	chr14:93252179:G:A	0	93252179	A	G
14	chr14:93252503:C:T	0	93252503	T	C
14	chr14:93252717:T:C	0	93252717	C	T
14	chr14:93253835:T:C	0	93253835	C	T
14	chr14:93255046:C:T	0	93255046	T	C
14	chr14:93255149:C:T	0	93255149	T	C
14	chr14:93255265:T:C	0	93255265	C	T
14	chr14:93256340:T:C	0	93256340	C	T
14	chr14:93256526:C:G	0	93256526	G	C
14	chr14:93256529:C:T	0	93256529	T	C
14	chr14:93257562:A:T	0	93257562	T	A
14	chr14:93258463:T:G	0	93258463	G	T
14	chr14:93260717:CTTA:C	0	93260717	C	CTTA
14	chr14:93261233:T:C	0	93261233	C	T
14	chr14:93264642:A:T	0	93264642	T	A
14	chr14:93265037:T:C	0	93265037	C	T
14	chr14:93265288:A:T	0	93265288	T	A
14	chr14:93265477:G:A	0	93265477	A	G
14	chr14:93265841:G:A	0	93265841	A	G
14	chr14:93266409:C:T	0	93266409	T	C
14	chr14:93268212:CAG:C	0	93268212	C	CAG
14	chr14:93268217:T:A	0	93268217	A	T
14	chr14:93268218:AGATGCT:A	0	93268218	A	AGATGCT
14	chr14:93268333:A:T	0	93268333	T	A
14	chr14:93268846:C:T	0	93268846	T	C
14	chr14:93269005:C:T	0	93269005	T	C
14	chr14:93269431:G:A	0	93269431	A	G
14	chr14:93269451:A:G	0	93269451	G	A
14	chr14:93269776:GC:G	0	93269776	G	GC
14	chr14:93270541:G:A	0	93270541	A	G
14	chr14:93270651:T:C	0	93270651	C	T
14	chr14:93270762:G:C	0	93270762	C	G
14	chr14:93271264:T:C	0	93271264	C	T
14	chr14:93271322:T:C	0	93271322	C	T
14	chr14:93271330:A:G	0	93271330	G	A
14	chr14:93271732:T:C	0	93271732	C	T
14	chr14:93271858:T:C	0	93271858	C	T
14	chr14:93272317:T:C	0	93272317	C	T
14	chr14:93272405:T:G	0	93272405	G	T
14	chr14:93272530:A:T	0	93272530	T	A
14	chr14:93272842:CAGG:C	0	93272842	C	CAGG
14	chr14:93273004:C:G	0	93273004	G	C
14	chr14:93273009:T:C	0	93273009	C	T
14	chr14:93273209:C:T	0	93273209	T	C
14	chr14:93273790:C:A	0	93273790	A	C
14	chr14:93274485:A:G	0	93274485	G	A
14	chr14:93274787:A:C	0	93274787	C	A
14	chr14:93275415:T:A	0	93275415	A	T
14	chr14:93276148:C:T	0	93276148	T	C
14	chr14:93276446:A:G	0	93276446	G	A
14	chr14:93279745:A:C	0	93279745	C	A
14	chr14:93280216:G:A	0	93280216	A	G
14	chr14:93280321:C:T	0	93280321	T	C
14	chr14:93280448:CAA:C	0	93280448	C	CAA
14	chr14:93281950:A:G	0	93281950	G	A
14	chr14:93282454:T:A	0	93282454	A	T
14	chr14:93283324:C:T	0	93283324	T	C
14	chr14:93283810:T:C	0	93283810	C	T
14	chr14:93284060:C:CATT	0	93284060	CATT	C
14	chr14:93284489:G:T	0	93284489	T	G
14	chr14:93284672:C:T	0	93284672	T	C
14	chr14:93286189:C:T	0	93286189	T	C
14	chr14:93287462:TTAAA:T	0	93287462	T	TTAAA
14	chr14:93288091:A:G	0	93288091	G	A
14	chr14:93289079:G:A	0	93289079	A	G
14	chr14:93289216:C:T	0	93289216	T	C
14	chr14:93290154:A:C	0	93290154	C	A
14	chr14:93291727:G:A	0	93291727	A	G
14	chr14:93291802:AG:A	0	93291802	A	AG
14	chr14:93293102:A:G	0	93293102	G	A
14	chr14:93293309:G:A	0	93293309	A	G
14	chr14:93293777:T:C	0	93293777	C	T
14	chr14:93295816:C:T	0	93295816	T	C
14	chr14:93297536:T:C	0	93297536	C	T
14	chr14:93299568:G:T	0	93299568	T	G
14	chr14:93300667:C:T	0	93300667	T	C
14	chr14:93301363:C:G	0	93301363	G	C
14	chr14:93301530:T:C	0	93301530	C	T
14	chr14:93301686:C:T	0	93301686	T	C
14	chr14:93301758:T:C	0	93301758	C	T
14	chr14:93301971:T:C	0	93301971	C	T
14	chr14:93302673:T:C	0	93302673	C	T
14	chr14:93303346:G:A	0	93303346	A	G
14	chr14:93304604:G:A	0	93304604	A	G
14	chr14:93304674:T:C	0	93304674	C	T
14	chr14:93305743:C:T	0	93305743	T	C
14	chr14:93306154:T:A	0	93306154	A	T
14	chr14:93306555:A:T	0	93306555	T	A
14	chr14:93307156:T:C	0	93307156	C	T
14	chr14:93307844:G:A	0	93307844	A	G
14	chr14:93308297:AAAAAAAAG:A	0	93308297	A	AAAAAAAAG
14	chr14:93308407:A:G	0	93308407	G	A
14	chr14:93308682:A:C	0	93308682	C	A
14	chr14:93308727:T:C	0	93308727	C	T
14	chr14:93308889:A:G	0	93308889	G	A
14	chr14:93309393:C:T	0	93309393	T	C
14	chr14:93312395:T:C	0	93312395	C	T
14	chr14:93312429:C:T	0	93312429	T	C
14	chr14:93312452:G:A	0	93312452	A	G
14	chr14:93312996:C:T	0	93312996	T	C
14	chr14:93314041:C:T	0	93314041	T	C
14	chr14:93316721:A:T	0	93316721	T	A
14	chr14:93316830:T:C	0	93316830	C	T
14	chr14:93317097:T:C	0	93317097	C	T
14	chr14:93317139:A:G	0	93317139	G	A
14	chr14:93317652:A:G	0	93317652	G	A
14	chr14:93317946:A:C	0	93317946	C	A
14	chr14:93317956:T:C	0	93317956	C	T
14	chr14:93318038:G:A	0	93318038	A	G
14	chr14:93318322:G:A	0	93318322	A	G
14	chr14:93319033:A:G	0	93319033	G	A
14	chr14:93319105:G:T	0	93319105	T	G
14	chr14:93319409:A:G	0	93319409	G	A
14	chr14:93319601:A:G	0	93319601	G	A
14	chr14:93319635:G:T	0	93319635	T	G
14	chr14:93320322:T:C	0	93320322	C	T
14	chr14:93320926:A:C	0	93320926	C	A
14	chr14:93321014:C:T	0	93321014	T	C
14	chr14:93321589:T:A	0	93321589	A	T
14	chr14:93321635:G:A	0	93321635	A	G
14	chr14:93322268:C:T	0	93322268	T	C
14	chr14:93322358:A:G	0	93322358	G	A
14	chr14:93322394:T:C	0	93322394	C	T
14	chr14:93322504:G:T	0	93322504	T	G
14	chr14:93322509:AG:A	0	93322509	A	AG
14	chr14:93322612:G:C	0	93322612	C	G
14	chr14:93323314:G:A	0	93323314	A	G
14	chr14:93323930:T:C	0	93323930	C	T
14	chr14:93324709:C:T	0	93324709	T	C
14	chr14:93325429:G:GT	0	93325429	GT	G
14	chr14:93325507:G:C	0	93325507	C	G
14	chr14:93326072:C:T	0	93326072	T	C
14	chr14:93326579:G:A	0	93326579	A	G
14	chr14:93326623:G:A	0	93326623	A	G
14	chr14:93326670:C:T	0	93326670	T	C
14	chr14:93326983:C:T	0	93326983	T	C
14	chr14:93327173:C:G	0	93327173	G	C
14	chr14:93328855:T:C	0	93328855	C	T
14	chr14:93328859:G:A	0	93328859	A	G
14	chr14:93329191:T:A	0	93329191	A	T
14	chr14:93329362:C:A	0	93329362	A	C
14	chr14:93329831:G:T	0	93329831	T	G
14	chr14:93330065:T:C	0	93330065	C	T
14	chr14:93330439:A:G	0	93330439	G	A
14	chr14:93330545:C:T	0	93330545	T	C
14	chr14:93330754:C:T	0	93330754	T	C
14	chr14:93330820:G:T	0	93330820	T	G
14	chr14:93330854:G:A	0	93330854	A	G
14	chr14:93332079:G:A	0	93332079	A	G
14	chr14:93332360:A:T	0	93332360	T	A
14	chr14:93332569:C:T	0	93332569	T	C
14	chr14:93333830:T:C	0	93333830	C	T
14	chr14:93333972:GAC:G	0	93333972	G	GAC
14	chr14:93334576:T:C	0	93334576	C	T
14	chr14:93336945:C:T	0	93336945	T	C
14	chr14:93337063:G:A	0	93337063	A	G
14	chr14:93337236:A:G	0	93337236	G	A
14	chr14:93337986:T:C	0	93337986	C	T
14	chr14:93338630:A:G	0	93338630	G	A
14	chr14:93338799:T:C	0	93338799	C	T
14	chr14:93339072:C:T	0	93339072	T	C
14	chr14:93339745:G:A	0	93339745	A	G
14	chr14:93339981:C:T	0	93339981	T	C
14	chr14:93340077:T:C	0	93340077	C	T
14	chr14:93340090:T:C	0	93340090	C	T
14	chr14:93340164:T:C	0	93340164	C	T
14	chr14:93340180:T:C	0	93340180	C	T
14	chr14:93340389:C:G	0	93340389	G	C
14	chr14:93340398:C:T	0	93340398	T	C
14	chr14:93341337:A:T	0	93341337	T	A
14	chr14:93341381:T:C	0	93341381	C	T
14	chr14:93342274:T:C	0	93342274	C	T
14	chr14:93343193:C:T	0	93343193	T	C
14	chr14:93343511:A:G	0	93343511	G	A
14	chr14:93343702:G:A	0	93343702	A	G
14	chr14:93343885:C:T	0	93343885	T	C
14	chr14:93344565:A:C	0	93344565	C	A
14	chr14:93345192:A:G	0	93345192	G	A
14	chr14:93345537:G:A	0	93345537	A	G
14	chr14:93345644:A:G	0	93345644	G	A
14	chr14:93345738:A:G	0	93345738	G	A
14	chr14:93345779:AAGAACCATGACTTCAGAT:A	0	93345779	A	AAGAACCATGACTTCAGAT
14	chr14:93345968:G:A	0	93345968	A	G
14	chr14:93346504:C:T	0	93346504	T	C
14	chr14:93346528:T:C	0	93346528	C	T
14	chr14:93346670:A:AG	0	93346670	AG	A
14	chr14:93346986:G:A	0	93346986	A	G
14	chr14:93347642:G:A	0	93347642	A	G
14	chr14:93347831:C:G	0	93347831	G	C
14	chr14:93347844:T:C	0	93347844	C	T
14	chr14:93347866:T:A	0	93347866	A	T
14	chr14:93347908:G:C	0	93347908	C	G
14	chr14:93348147:A:G	0	93348147	G	A
14	chr14:93349210:G:A	0	93349210	A	G
14	chr14:93349410:G:A	0	93349410	A	G
14	chr14:93349546:C:T	0	93349546	T	C
14	chr14:93349879:A:T	0	93349879	T	A
14	chr14:93349901:C:G	0	93349901	G	C
14	chr14:93350223:A:T	0	93350223	T	A
14	chr14:93350593:C:G	0	93350593	G	C
14	chr14:93350847:C:CTGT	0	93350847	CTGT	C
14	chr14:93351061:C:CT	0	93351061	CT	C
14	chr14:93351184:T:C	0	93351184	C	T
14	chr14:93351646:G:A	0	93351646	A	G
14	chr14:93352060:C:T	0	93352060	T	C
14	chr14:93352561:A:C	0	93352561	C	A
14	chr14:93352870:C:T	0	93352870	T	C
14	chr14:93352900:G:A	0	93352900	A	G
14	chr14:93353928:C:T	0	93353928	T	C
14	chr14:93354205:A:T	0	93354205	T	A
14	chr14:93355973:G:A	0	93355973	A	G
14	chr14:93356734:T:A	0	93356734	A	T
14	chr14:93358022:G:A	0	93358022	A	G
14	chr14:93358667:T:C	0	93358667	C	T
14	chr14:93358810:T:A	0	93358810	A	T
14	chr14:93359417:C:T	0	93359417	T	C
14	chr14:93360326:A:G	0	93360326	G	A
14	chr14:93360917:C:A	0	93360917	A	C
14	chr14:93361255:AAGAAG:A	0	93361255	A	AAGAAG
14	chr14:93361944:G:A	0	93361944	A	G
14	chr14:93362843:A:G	0	93362843	G	A
14	chr14:93363821:C:T	0	93363821	T	C
14	chr14:93364011:C:T	0	93364011	T	C
14	chr14:93364805:T:A	0	93364805	A	T
14	chr14:93365051:A:G	0	93365051	G	A
14	chr14:93366058:T:G	0	93366058	G	T
14	chr14:93367643:AATAAC:A	0	93367643	A	AATAAC
14	chr14:93368845:T:C	0	93368845	C	T
14	chr14:93369923:G:A	0	93369923	A	G
14	chr14:93370629:A:G	0	93370629	G	A
14	chr14:93371012:C:G	0	93371012	G	C
14	chr14:93371071:A:C	0	93371071	C	A
14	chr14:93372187:ATAAT:A	0	93372187	A	ATAAT
14	chr14:93373649:T:G	0	93373649	G	T
14	chr14:93373847:A:G	0	93373847	G	A
14	chr14:93374040:G:A	0	93374040	A	G
14	chr14:93374698:C:G	0	93374698	G	C
14	chr14:93374734:A:G	0	93374734	G	A
14	chr14:93374812:G:T	0	93374812	T	G
14	chr14:93376304:G:A	0	93376304	A	G
14	chr14:93376462:C:T	0	93376462	T	C
14	chr14:93376493:C:T	0	93376493	T	C
14	chr14:93377215:G:A	0	93377215	A	G
14	chr14:93377373:T:C	0	93377373	C	T
14	chr14:93378663:T:G	0	93378663	G	T
14	chr14:93379321:G:T	0	93379321	T	G
14	chr14:93379802:A:G	0	93379802	G	A
14	chr14:93381279:T:C	0	93381279	C	T
14	chr14:93383833:C:T	0	93383833	T	C
14	chr14:93384248:G:A	0	93384248	A	G
14	chr14:93385404:C:CTAGT	0	93385404	CTAGT	C
14	chr14:93385744:A:G	0	93385744	G	A
14	chr14:93386404:G:T	0	93386404	T	G
14	chr14:93387223:G:A	0	93387223	A	G
14	chr14:93387928:G:A	0	93387928	A	G
14	chr14:93388272:C:T	0	93388272	T	C
14	chr14:93390593:G:A	0	93390593	A	G
14	chr14:93390970:TA:T	0	93390970	T	TA
14	chr14:93391522:G:T	0	93391522	T	G
14	chr14:93392264:C:T	0	93392264	T	C
14	chr14:93392771:TG:T	0	93392771	T	TG
14	chr14:93393014:A:G	0	93393014	G	A
14	chr14:93394497:G:A	0	93394497	A	G
14	chr14:93394857:A:G	0	93394857	G	A
14	chr14:93395306:T:C	0	93395306	C	T
14	chr14:93397448:G:T	0	93397448	T	G
14	chr14:93397897:A:T	0	93397897	T	A
14	chr14:93399497:T:C	0	93399497	C	T
14	chr14:93399799:G:T	0	93399799	T	G
14	chr14:93400445:G:A	0	93400445	A	G
14	chr14:93400584:C:A	0	93400584	A	C
14	chr14:93401022:T:C	0	93401022	C	T
14	chr14:93404221:AG:A	0	93404221	A	AG
14	chr14:93404798:G:A	0	93404798	A	G
14	chr14:93404836:C:T	0	93404836	T	C
14	chr14:93405937:A:G	0	93405937	G	A
14	chr14:93406104:A:G	0	93406104	G	A
14	chr14:93407688:T:C	0	93407688	C	T
14	chr14:93408528:G:A	0	93408528	A	G
14	chr14:93409966:G:A	0	93409966	A	G
14	chr14:93410382:T:C	0	93410382	C	T
14	chr14:93410543:A:C	0	93410543	C	A
14	chr14:93410723:T:G	0	93410723	G	T
14	chr14:93411375:T:A	0	93411375	A	T
14	chr14:93411685:ACAAT:A	0	93411685	A	ACAAT
14	chr14:93411852:G:T	0	93411852	T	G
14	chr14:93412149:G:A	0	93412149	A	G
14	chr14:93412489:T:TA	0	93412489	TA	T
14	chr14:93413406:T:A	0	93413406	A	T
14	chr14:93414650:C:G	0	93414650	G	C
14	chr14:93414762:C:T	0	93414762	T	C
14	chr14:93414950:G:A	0	93414950	A	G
14	chr14:93416027:C:T	0	93416027	T	C
14	chr14:93416624:T:G	0	93416624	G	T
14	chr14:93417027:A:G	0	93417027	G	A
14	chr14:93417381:C:T	0	93417381	T	C
14	chr14:93417517:G:A	0	93417517	A	G
14	chr14:93418734:C:G	0	93418734	G	C
14	chr14:93418751:T:A	0	93418751	A	T
14	chr14:93418852:C:T	0	93418852	T	C
14	chr14:93419150:T:C	0	93419150	C	T
14	chr14:93419559:A:G	0	93419559	G	A
14	chr14:93422261:G:C	0	93422261	C	G
14	chr14:93422262:A:T	0	93422262	T	A
14	chr14:93424399:G:T	0	93424399	T	G
14	chr14:93425090:A:C	0	93425090	C	A
14	chr14:93425858:T:C	0	93425858	C	T
14	chr14:93432080:C:T	0	93432080	T	C
14	chr14:93433757:G:A	0	93433757	A	G
14	chr14:93434263:T:C	0	93434263	C	T
14	chr14:93435425:C:T	0	93435425	T	C
14	chr14:93435512:C:T	0	93435512	T	C
14	chr14:93435800:G:C	0	93435800	C	G
14	chr14:93436627:A:G	0	93436627	G	A
14	chr14:93436848:A:G	0	93436848	G	A
14	chr14:93437006:A:G	0	93437006	G	A
14	chr14:93437648:G:A	0	93437648	A	G
14	chr14:93437738:G:A	0	93437738	A	G
14	chr14:93437764:G:A	0	93437764	A	G
14	chr14:93440543:A:T	0	93440543	T	A
14	chr14:93442616:A:G	0	93442616	G	A
14	chr14:93443402:C:T	0	93443402	T	C
14	chr14:93443446:C:T	0	93443446	T	C
14	chr14:93444053:G:C	0	93444053	C	G
14	chr14:93444470:C:A	0	93444470	A	C
14	chr14:93446322:C:A	0	93446322	A	C
14	chr14:93448007:A:T	0	93448007	T	A
14	chr14:93449537:G:A	0	93449537	A	G
14	chr14:93449583:G:A	0	93449583	A	G
14	chr14:93450137:G:A	0	93450137	A	G
14	chr14:93452539:C:T	0	93452539	T	C
14	chr14:93452920:T:C	0	93452920	C	T
14	chr14:93453600:T:C	0	93453600	C	T
14	chr14:93454076:C:T	0	93454076	T	C
14	chr14:93456320:A:C	0	93456320	C	A
14	chr14:93458098:T:C	0	93458098	C	T
14	chr14:93458101:G:A	0	93458101	A	G
14	chr14:93458558:C:T	0	93458558	T	C
14	chr14:93461360:G:A	0	93461360	A	G
14	chr14:93461840:A:C	0	93461840	C	A
14	chr14:93462005:C:A	0	93462005	A	C
14	chr14:93462124:T:C	0	93462124	C	T
14	chr14:93462814:T:C	0	93462814	C	T
14	chr14:93464342:C:G	0	93464342	G	C
14	chr14:93465269:A:G	0	93465269	G	A
14	chr14:93465745:C:A	0	93465745	A	C
14	chr14:93465767:A:T	0	93465767	T	A
14	chr14:93465912:G:A	0	93465912	A	G
14	chr14:93466311:T:G	0	93466311	G	T
14	chr14:93466459:G:A	0	93466459	A	G
14	chr14:93466979:A:G	0	93466979	G	A
14	chr14:93467447:GC:G	0	93467447	G	GC
14	chr14:93468089:T:C	0	93468089	C	T
14	chr14:93468286:G:A	0	93468286	A	G
14	chr14:93468658:A:G	0	93468658	G	A
14	chr14:93468937:A:C	0	93468937	C	A
14	chr14:93470501:A:G	0	93470501	G	A
14	chr14:93471039:G:A	0	93471039	A	G
14	chr14:93471453:A:G	0	93471453	G	A
14	chr14:93474958:C:T	0	93474958	T	C
14	chr14:93475078:A:G	0	93475078	G	A
14	chr14:93475603:TTAAA:T	0	93475603	T	TTAAA
14	chr14:93478223:T:C	0	93478223	C	T
14	chr14:93478232:C:T	0	93478232	T	C
14	chr14:93479289:G:A	0	93479289	A	G
14	chr14:93479293:CTTCT:C	0	93479293	C	CTTCT
14	chr14:93479444:C:T	0	93479444	T	C
14	chr14:93479657:T:C	0	93479657	C	T
14	chr14:93479862:A:G	0	93479862	G	A
14	chr14:93480556:C:T	0	93480556	T	C
14	chr14:93481781:A:G	0	93481781	G	A
14	chr14:93482849:C:T	0	93482849	T	C
14	chr14:93485286:A:G	0	93485286	G	A
14	chr14:93485894:C:T	0	93485894	T	C
14	chr14:93486489:T:A	0	93486489	A	T
14	chr14:93487131:C:G	0	93487131	G	C
14	chr14:93487283:A:G	0	93487283	G	A
14	chr14:93488224:G:A	0	93488224	A	G
14	chr14:93488815:T:A	0	93488815	A	T
14	chr14:93490132:C:A	0	93490132	A	C
14	chr14:93490237:C:T	0	93490237	T	C
14	chr14:93490238:C:T	0	93490238	T	C
14	chr14:93491011:C:T	0	93491011	T	C
14	chr14:93494670:G:C	0	93494670	C	G
14	chr14:93496981:G:T	0	93496981	T	G
14	chr14:93497056:A:G	0	93497056	G	A
14	chr14:93498634:C:T	0	93498634	T	C
14	chr14:93499849:A:G	0	93499849	G	A
14	chr14:93500038:G:C	0	93500038	C	G
14	chr14:93500121:A:T	0	93500121	T	A
14	chr14:93501600:A:G	0	93501600	G	A
14	chr14:93501617:G:A	0	93501617	A	G
14	chr14:93502354:A:G	0	93502354	G	A
14	chr14:93503967:A:G	0	93503967	G	A
14	chr14:93504892:C:T	0	93504892	T	C
14	chr14:93504923:G:C	0	93504923	C	G
14	chr14:93505793:T:A	0	93505793	A	T
14	chr14:93506149:G:A	0	93506149	A	G
14	chr14:93506472:T:A	0	93506472	A	T
14	chr14:93506591:C:G	0	93506591	G	C
14	chr14:93507890:A:G	0	93507890	G	A
14	chr14:93508150:A:T	0	93508150	T	A
14	chr14:93509836:A:C	0	93509836	C	A
14	chr14:93510142:G:A	0	93510142	A	G
14	chr14:93510277:A:G	0	93510277	G	A
14	chr14:93510836:C:G	0	93510836	G	C
14	chr14:93510907:C:T	0	93510907	T	C
14	chr14:93511061:G:A	0	93511061	A	G
14	chr14:93512069:C:T	0	93512069	T	C
14	chr14:93512481:G:T	0	93512481	T	G
14	chr14:93512732:T:A	0	93512732	A	T
14	chr14:93512908:C:T	0	93512908	T	C
14	chr14:93518123:G:A	0	93518123	A	G
14	chr14:93518497:AG:A	0	93518497	A	AG
14	chr14:93519261:C:G	0	93519261	G	C
14	chr14:93521211:C:T	0	93521211	T	C
14	chr14:93521611:C:T	0	93521611	T	C
14	chr14:93522634:G:A	0	93522634	A	G
14	chr14:93523134:T:C	0	93523134	C	T
14	chr14:93523205:CA:C	0	93523205	C	CA
14	chr14:93523333:G:A	0	93523333	A	G
14	chr14:93523483:G:T	0	93523483	T	G
14	chr14:93524302:G:A	0	93524302	A	G
14	chr14:93525292:A:G	0	93525292	G	A
14	chr14:93526389:T:C	0	93526389	C	T
14	chr14:93526439:C:T	0	93526439	T	C
14	chr14:93528161:A:G	0	93528161	G	A
14	chr14:93528524:A:G	0	93528524	G	A
14	chr14:93528608:G:A	0	93528608	A	G
14	chr14:93530483:G:A	0	93530483	A	G
14	chr14:93531514:C:T	0	93531514	T	C
14	chr14:93531575:G:C	0	93531575	C	G
14	chr14:93532137:A:G	0	93532137	G	A
14	chr14:93532460:C:A	0	93532460	A	C
14	chr14:93533774:T:A	0	93533774	A	T
14	chr14:93534388:G:A	0	93534388	A	G
14	chr14:93534453:T:C	0	93534453	C	T
14	chr14:93534596:G:A	0	93534596	A	G
14	chr14:93534902:C:T	0	93534902	T	C
14	chr14:93535116:A:G	0	93535116	G	A
14	chr14:93536341:CTTAG:C	0	93536341	C	CTTAG
14	chr14:93536578:C:T	0	93536578	T	C
14	chr14:93537202:T:C	0	93537202	C	T
14	chr14:93537623:T:C	0	93537623	C	T
14	chr14:93537648:C:T	0	93537648	T	C
14	chr14:93537968:T:C	0	93537968	C	T
14	chr14:93538841:A:C	0	93538841	C	A
14	chr14:93539911:C:T	0	93539911	T	C
14	chr14:93540729:C:T	0	93540729	T	C
14	chr14:93541115:C:T	0	93541115	T	C
14	chr14:93541449:A:G	0	93541449	G	A
14	chr14:93541571:G:T	0	93541571	T	G
14	chr14:93541727:C:T	0	93541727	T	C
14	chr14:93541734:G:A	0	93541734	A	G
14	chr14:93542407:A:G	0	93542407	G	A
14	chr14:93544419:A:G	0	93544419	G	A
14	chr14:93544548:C:A	0	93544548	A	C
14	chr14:93547412:AG:A	0	93547412	A	AG
14	chr14:93547991:A:G	0	93547991	G	A
14	chr14:93548118:A:G	0	93548118	G	A
14	chr14:93548493:G:A	0	93548493	A	G
14	chr14:93549490:C:T	0	93549490	T	C
```
