## Supplementary material for "Characterization of shared and ancestry-specific signals driving complex traits using multi-ancestry fine-mapping": mesusieoutput

```
                 eur          afr      eur_afr
   [1,] 1.954031e-04 0.0001507101 6.513433e-05
   [2,] 1.017488e-04 0.0001507101 3.391627e-05
   [3,] 8.981491e-04 0.0001507101 2.993784e-04
   [4,] 1.971172e-04 0.0001507101 6.570569e-05
   [5,] 1.369300e-04 0.0001507101 4.564302e-05
   [6,] 8.633281e-05 0.0001507101 2.877760e-05
   [7,] 1.662519e-04 0.0001507101 5.541725e-05
   [8,] 1.719617e-04 0.0001507101 5.732051e-05
   [9,] 1.728817e-04 0.0001507101 5.762718e-05
  [10,] 3.405585e-04 0.0001507101 1.135194e-04
  [11,] 9.035525e-05 0.0001507101 3.011858e-05
  [12,] 1.297304e-04 0.0001507101 4.324347e-05
  [13,] 9.164885e-05 0.0001507101 3.054962e-05
  [14,] 1.767633e-04 0.0001507101 5.892106e-05
  [15,] 1.767633e-04 0.0001507101 5.892105e-05
  [16,] 9.255054e-05 0.0001507101 3.085034e-05
  [17,] 1.562238e-04 0.0001507101 5.207457e-05
  [18,] 6.258201e-05 0.0001507101 2.086071e-05
  [19,] 6.237484e-05 0.0001507101 2.079165e-05
  [20,] 1.307374e-04 0.0001507101 4.357892e-05
  [21,] 1.724939e-04 0.0001507101 5.749794e-05
  [22,] 1.310519e-04 0.0001507101 4.368376e-05
  [23,] 1.416061e-04 0.0001507101 4.720182e-05
  [24,] 1.792690e-04 0.0001507101 5.975632e-05
  [25,] 9.399436e-05 0.0001507101 3.133161e-05
  [26,] 1.030410e-04 0.0001507101 3.434694e-05
  [27,] 1.817989e-04 0.0001507101 6.059966e-05
  [28,] 9.859266e-05 0.0001507101 3.286440e-05
  [29,] 6.047942e-05 0.0001507101 2.015979e-05
  [30,] 1.548624e-04 0.0001507101 5.162051e-05
  [31,] 7.509614e-05 0.0001507101 2.503205e-05
  [32,] 6.060086e-05 0.0001507101 2.020027e-05
  [33,] 6.060086e-05 0.0001507101 2.020027e-05
  [34,] 1.565211e-04 0.0001507101 5.217343e-05
  [35,] 1.844525e-04 0.0001507101 6.148419e-05
  [36,] 6.602282e-05 0.0001507101 2.200764e-05
  [37,] 6.037613e-05 0.0001507101 2.012536e-05
  [38,] 6.037613e-05 0.0001507101 2.012536e-05
  [39,] 1.884537e-04 0.0001507101 6.281796e-05
  [40,] 6.037613e-05 0.0001507101 2.012536e-05
  [41,] 6.026801e-05 0.0001507101 2.008932e-05
  [42,] 6.504641e-05 0.0001507101 2.168211e-05
  [43,] 1.895826e-04 0.0001507101 6.319427e-05
  [44,] 6.037613e-05 0.0001507101 2.012536e-05
  [45,] 3.126487e-04 0.0001507101 1.042164e-04
  [46,] 6.724791e-05 0.0001507101 2.241602e-05
  [47,] 6.047942e-05 0.0001507101 2.015979e-05
  [48,] 1.395423e-04 0.0001507101 4.651416e-05
  [49,] 1.426229e-04 0.0001507101 4.754101e-05
  [50,] 6.037613e-05 0.0001507101 2.012536e-05
  [51,] 6.026801e-05 0.0001507101 2.008932e-05
  [52,] 6.026801e-05 0.0001507101 2.008932e-05
  [53,] 1.142049e-04 0.0001507101 3.806850e-05
  [54,] 6.026801e-05 0.0001507101 2.008932e-05
  [55,] 6.026801e-05 0.0001507101 2.008932e-05
  [56,] 6.026801e-05 0.0001507101 2.008932e-05
  [57,] 6.026801e-05 0.0001507101 2.008932e-05
  [58,] 1.493762e-04 0.0001507101 4.979179e-05
  [59,] 1.907247e-04 0.0001507101 6.357497e-05
  [60,] 6.016684e-05 0.0001507101 2.005560e-05
  [61,] 5.994376e-05 0.0001507101 1.998124e-05
  [62,] 1.493762e-04 0.0001507101 4.979178e-05
  [63,] 6.026801e-05 0.0001507101 2.008932e-05
  [64,] 6.026801e-05 0.0001507101 2.008932e-05
  [65,] 6.037613e-05 0.0001507101 2.012536e-05
  [66,] 6.016684e-05 0.0001507101 2.005560e-05
  [67,] 6.037613e-05 0.0001507101 2.012536e-05
  [68,] 2.003024e-04 0.0001507101 6.676756e-05
  [69,] 1.901792e-04 0.0001507101 6.339316e-05
  [70,] 6.016684e-05 0.0001507101 2.005560e-05
  [71,] 1.476393e-04 0.0001507101 4.921284e-05
  [72,] 1.341832e-04 0.0001507101 4.472775e-05
  [73,] 5.998523e-05 0.0001507101 1.999507e-05
  [74,] 6.762218e-05 0.0001507101 2.254077e-05
  [75,] 5.990473e-05 0.0001507101 1.996823e-05
  [76,] 5.990473e-05 0.0001507101 1.996823e-05
  [77,] 6.060086e-05 0.0001507101 2.020027e-05
  [78,] 6.072939e-05 0.0001507101 2.024311e-05
  [79,] 6.060086e-05 0.0001507101 2.020027e-05
  [80,] 6.047942e-05 0.0001507101 2.015979e-05
  [81,] 6.047942e-05 0.0001507101 2.015979e-05
  [82,] 6.072939e-05 0.0001507101 2.024311e-05
  [83,] 6.060086e-05 0.0001507101 2.020027e-05
  [84,] 1.262048e-04 0.0001507101 4.206807e-05
  [85,] 6.060086e-05 0.0001507101 2.020027e-05
  [86,] 1.015421e-04 0.0001507101 3.384751e-05
  [87,] 1.493762e-04 0.0001507101 4.979175e-05
  [88,] 1.511464e-04 0.0001507101 5.038181e-05
  [89,] 1.476393e-04 0.0001507101 4.921280e-05
  [90,] 1.413001e-04 0.0001507101 4.710001e-05
  [91,] 1.426455e-04 0.0001507101 4.754850e-05
  [92,] 1.570431e-04 0.0001507101 5.234744e-05
  [93,] 7.644354e-05 0.0001507101 2.548128e-05
  [94,] 2.163712e-04 0.0001507101 7.212347e-05
  [95,] 1.664915e-04 0.0001507101 5.549732e-05
  [96,] 8.346974e-05 0.0001507101 2.782336e-05
  [97,] 7.615745e-05 0.0001507101 2.538592e-05
  [98,] 6.077271e-05 0.0001507101 2.025759e-05
  [99,] 1.396716e-04 0.0001507101 4.655720e-05
 [100,] 3.818248e-04 0.0001507101 1.272763e-04
 [101,] 1.358956e-04 0.0001507101 4.529852e-05
 [102,] 1.377548e-04 0.0001507101 4.591827e-05
 [103,] 5.962866e-05 0.0001507101 1.987624e-05
 [104,] 5.971303e-05 0.0001507101 1.990436e-05
 [105,] 1.109704e-04 0.0001507101 3.699022e-05
 [106,] 6.772037e-05 0.0001507101 2.257343e-05
 [107,] 9.150399e-05 0.0001507101 3.050127e-05
 [108,] 1.939466e-04 0.0001507101 6.464927e-05
 [109,] 1.096078e-04 0.0001507101 3.653627e-05
 [110,] 1.973260e-04 0.0001507101 6.577574e-05
 [111,] 1.776458e-04 0.0001507101 5.921581e-05
 [112,] 1.718564e-04 0.0001507101 5.728601e-05
 [113,] 9.669226e-05 0.0001507101 3.223082e-05
 [114,] 1.793458e-04 0.0001507101 5.978246e-05
 [115,] 2.289485e-04 0.0001507101 7.631637e-05
 [116,] 8.595682e-05 0.0001507101 2.865229e-05
 [117,] 6.772135e-05 0.0001507101 2.257368e-05
 [118,] 1.897049e-04 0.0001507101 6.323543e-05
 [119,] 1.800200e-04 0.0001507101 6.000709e-05
 [120,] 1.577422e-04 0.0001507101 5.258111e-05
 [121,] 1.130906e-04 0.0001507101 3.769688e-05
 [122,] 7.008241e-05 0.0001507101 2.336079e-05
 [123,] 1.132579e-04 0.0001507101 3.775260e-05
 [124,] 1.863710e-04 0.0001507101 6.212308e-05
 [125,] 1.058706e-04 0.0001507101 3.529047e-05
 [126,] 1.132344e-04 0.0001507101 3.774476e-05
 [127,] 1.132609e-04 0.0001507101 3.775359e-05
 [128,] 6.748179e-05 0.0001507101 2.249383e-05
 [129,] 1.446188e-04 0.0001507101 4.820654e-05
 [130,] 1.133460e-04 0.0001507101 3.778195e-05
 [131,] 8.106649e-05 0.0001507101 2.702211e-05
 [132,] 1.136526e-04 0.0001507101 3.788416e-05
 [133,] 7.948105e-05 0.0001507101 2.649363e-05
 [134,] 1.427446e-04 0.0001507101 4.758175e-05
 [135,] 1.139540e-04 0.0001507101 3.798462e-05
 [136,] 1.135688e-04 0.0001507101 3.785623e-05
 [137,] 1.134835e-04 0.0001507101 3.782780e-05
 [138,] 1.290414e-04 0.0001507101 4.301403e-05
 [139,] 1.422029e-04 0.0001507101 4.740118e-05
 [140,] 2.723729e-04 0.0001507101 9.079216e-05
 [141,] 2.790638e-04 0.0001507101 9.302248e-05
 [142,] 7.781850e-05 0.0001507101 2.593945e-05
 [143,] 1.061960e-04 0.0001507101 3.539877e-05
 [144,] 2.757260e-04 0.0001507101 9.190958e-05
 [145,] 2.785394e-04 0.0001507101 9.284739e-05
 [146,] 2.814312e-04 0.0001507101 9.381129e-05
 [147,] 1.352590e-04 0.0001507101 4.508655e-05
 [148,] 2.685160e-04 0.0001507101 8.950620e-05
 [149,] 2.773871e-04 0.0001507101 9.246328e-05
 [150,] 7.196872e-05 0.0001507101 2.398972e-05
 [151,] 7.223660e-05 0.0001507101 2.407889e-05
 [152,] 1.439522e-04 0.0001507101 4.798422e-05
 [153,] 1.163773e-04 0.0001507101 3.879254e-05
 [154,] 6.110832e-05 0.0001507101 2.036944e-05
 [155,] 6.056851e-05 0.0001507101 2.018950e-05
 [156,] 6.289520e-05 0.0001507101 2.096507e-05
 [157,] 6.334020e-05 0.0001507101 2.111339e-05
 [158,] 6.867309e-05 0.0001507101 2.289099e-05
 [159,] 1.440812e-04 0.0001507101 4.802731e-05
 [160,] 1.442931e-04 0.0001507101 4.809794e-05
 [161,] 7.745276e-05 0.0001507101 2.581759e-05
 [162,] 1.468669e-04 0.0001507101 4.895587e-05
 [163,] 1.683749e-04 0.0001507101 5.612543e-05
 [164,] 1.058247e-04 0.0001507101 3.527498e-05
 [165,] 1.680609e-04 0.0001507101 5.602076e-05
 [166,] 1.246983e-04 0.0001507101 4.156601e-05
 [167,] 1.415745e-04 0.0001507101 4.719199e-05
 [168,] 1.440788e-04 0.0001507101 4.802674e-05
 [169,] 1.685445e-04 0.0001507101 5.618222e-05
 [170,] 1.688924e-04 0.0001507101 5.629816e-05
 [171,] 7.829302e-05 0.0001507101 2.609760e-05
 [172,] 1.688924e-04 0.0001507101 5.629816e-05
 [173,] 1.229062e-04 0.0001507101 4.096894e-05
 [174,] 1.569721e-04 0.0001507101 5.232462e-05
 [175,] 1.643827e-04 0.0001507101 5.479490e-05
 [176,] 1.682298e-04 0.0001507101 5.607731e-05
 [177,] 1.688924e-04 0.0001507101 5.629817e-05
 [178,] 7.518120e-05 0.0001507101 2.506035e-05
 [179,] 1.770419e-04 0.0001507101 5.901475e-05
 [180,] 1.770419e-04 0.0001507101 5.901475e-05
 [181,] 1.846969e-04 0.0001507101 6.156652e-05
 [182,] 1.846969e-04 0.0001507101 6.156652e-05
 [183,] 1.846969e-04 0.0001507101 6.156652e-05
 [184,] 7.633708e-05 0.0001507101 2.544563e-05
 [185,] 1.851172e-04 0.0001507101 6.170664e-05
 [186,] 1.851172e-04 0.0001507101 6.170664e-05
 [187,] 1.803201e-04 0.0001507101 6.010757e-05
 [188,] 1.810659e-04 0.0001507101 6.035617e-05
 [189,] 1.781279e-04 0.0001507101 5.937681e-05
 [190,] 1.724526e-04 0.0001507101 5.748497e-05
 [191,] 1.784808e-04 0.0001507101 5.949443e-05
 [192,] 1.770091e-04 0.0001507101 5.900384e-05
 [193,] 3.517505e-04 0.0001507101 1.172508e-04
 [194,] 1.738012e-04 0.0001507101 5.793452e-05
 [195,] 1.582379e-04 0.0001507101 5.274605e-05
 [196,] 1.635179e-04 0.0001507101 5.450561e-05
 [197,] 2.141890e-04 0.0001507101 7.139582e-05
 [198,] 1.497174e-04 0.0001507101 4.990633e-05
 [199,] 1.481222e-04 0.0001507101 4.937457e-05
 [200,] 1.284737e-04 0.0001507101 4.282490e-05
 [201,] 3.181758e-04 0.0001507101 1.060594e-04
 [202,] 1.828126e-04 0.0001507101 6.093785e-05
 [203,] 1.265637e-04 0.0001507101 4.218822e-05
 [204,] 1.990716e-04 0.0001507101 6.635686e-05
 [205,] 3.299421e-04 0.0001507101 1.099815e-04
 [206,] 3.171475e-04 0.0001507101 1.057166e-04
 [207,] 2.635138e-04 0.0001507101 8.783744e-05
 [208,] 7.460979e-05 0.0001507101 2.486987e-05
 [209,] 7.870456e-05 0.0001507101 2.623477e-05
 [210,] 7.721317e-05 0.0001507101 2.573765e-05
 [211,] 1.911059e-04 0.0001507101 6.370163e-05
 [212,] 1.816826e-04 0.0001507101 6.056054e-05
 [213,] 1.837433e-04 0.0001507101 6.124744e-05
 [214,] 8.013116e-05 0.0001507101 2.671032e-05
 [215,] 3.569779e-04 0.0001507101 1.189933e-04
 [216,] 1.808410e-04 0.0001507101 6.028007e-05
 [217,] 1.817405e-04 0.0001507101 6.057986e-05
 [218,] 3.107293e-04 0.0001507101 1.035768e-04
 [219,] 7.098742e-05 0.0001507101 2.366244e-05
 [220,] 3.129040e-04 0.0001507101 1.043018e-04
 [221,] 8.604101e-05 0.0001507101 2.868029e-05
 [222,] 7.830970e-05 0.0001507101 2.610321e-05
 [223,] 8.711250e-05 0.0001507101 2.903750e-05
 [224,] 8.613483e-05 0.0001507101 2.871158e-05
 [225,] 2.565442e-04 0.0001507101 8.551455e-05
 [226,] 8.618316e-05 0.0001507101 2.872769e-05
 [227,] 2.736694e-04 0.0001507101 9.122274e-05
 [228,] 8.507730e-05 0.0001507101 2.835906e-05
 [229,] 9.255393e-05 0.0001507101 3.085124e-05
 [230,] 8.932152e-05 0.0001507101 2.977380e-05
 [231,] 1.451512e-04 0.0001507101 4.838378e-05
 [232,] 9.018988e-05 0.0001507101 3.006326e-05
 [233,] 7.921295e-05 0.0001507101 2.640427e-05
 [234,] 1.788199e-04 0.0001507101 5.960772e-05
 [235,] 1.750091e-04 0.0001507101 5.833725e-05
 [236,] 1.017429e-04 0.0001507101 3.391421e-05
 [237,] 1.086153e-04 0.0001507101 3.620504e-05
 [238,] 1.049184e-04 0.0001507101 3.497276e-05
 [239,] 3.430692e-04 0.0001507101 1.143583e-04
 [240,] 7.564983e-05 0.0001507101 2.521655e-05
 [241,] 2.235834e-04 0.0001507101 7.452758e-05
 [242,] 7.897685e-05 0.0001507101 2.632559e-05
 [243,] 9.813640e-05 0.0001507101 3.271209e-05
 [244,] 8.970648e-05 0.0001507101 2.990214e-05
 [245,] 8.451997e-05 0.0001507101 2.817330e-05
 [246,] 1.358434e-04 0.0001507101 4.528147e-05
 [247,] 1.702079e-04 0.0001507101 5.673651e-05
 [248,] 1.784820e-04 0.0001507101 5.949459e-05
 [249,] 2.748128e-04 0.0001507101 9.160505e-05
 [250,] 3.141199e-04 0.0001507101 1.047077e-04
 [251,] 9.265633e-05 0.0001507101 3.088540e-05
 [252,] 1.752728e-04 0.0001507101 5.842486e-05
 [253,] 4.159692e-04 0.0001507101 1.386583e-04
 [254,] 9.793383e-05 0.0001507101 3.264456e-05
 [255,] 9.383147e-05 0.0001507101 3.127711e-05
 [256,] 4.161368e-04 0.0001507101 1.387144e-04
 [257,] 1.702079e-04 0.0001507101 5.673654e-05
 [258,] 1.662521e-04 0.0001507101 5.541795e-05
 [259,] 4.355573e-04 0.0001507101 1.451881e-04
 [260,] 1.394610e-04 0.0001507101 4.648703e-05
 [261,] 1.581111e-04 0.0001507101 5.270424e-05
 [262,] 1.681255e-04 0.0001507101 5.604245e-05
 [263,] 3.222249e-04 0.0001507101 1.074094e-04
 [264,] 1.713886e-04 0.0001507101 5.713027e-05
 [265,] 8.782935e-05 0.0001507101 2.927641e-05
 [266,] 1.380333e-04 0.0001507101 4.601110e-05
 [267,] 3.647088e-04 0.0001507101 1.215709e-04
 [268,] 8.010089e-05 0.0001507101 2.670026e-05
 [269,] 3.097599e-04 0.0001507101 1.032549e-04
 [270,] 3.210593e-04 0.0001507101 1.070216e-04
 [271,] 8.038194e-05 0.0001507101 2.679393e-05
 [272,] 3.153430e-04 0.0001507101 1.051162e-04
 [273,] 7.717223e-05 0.0001507101 2.572402e-05
 [274,] 2.845917e-04 0.0001507101 9.486541e-05
 [275,] 1.372779e-04 0.0001507101 4.575936e-05
 [276,] 1.404620e-04 0.0001507101 4.682062e-05
 [277,] 2.312610e-04 0.0001507101 7.708789e-05
 [278,] 1.477395e-04 0.0001507101 4.924657e-05
 [279,] 2.995406e-04 0.0001507101 9.984680e-05
 [280,] 3.891022e-04 0.0001507101 1.297009e-04
 [281,] 1.387149e-04 0.0001507101 4.623832e-05
 [282,] 1.528456e-04 0.0001507101 5.094860e-05
 [283,] 8.137104e-05 0.0001507101 2.712363e-05
 [284,] 8.338392e-05 0.0001507101 2.779459e-05
 [285,] 8.247612e-05 0.0001507101 2.749199e-05
 [286,] 8.269847e-05 0.0001507101 2.756610e-05
 [287,] 1.557572e-04 0.0001507101 5.191924e-05
 [288,] 1.608305e-04 0.0001507101 5.361035e-05
 [289,] 3.829411e-04 0.0001507101 1.276473e-04
 [290,] 2.010416e-04 0.0001507101 6.701403e-05
 [291,] 1.569994e-04 0.0001507101 5.233331e-05
 [292,] 1.233007e-04 0.0001507101 4.110023e-05
 [293,] 2.050592e-04 0.0001507101 6.835327e-05
 [294,] 3.761414e-04 0.0001507101 1.253807e-04
 [295,] 9.014228e-05 0.0001507101 3.004740e-05
 [296,] 2.237595e-04 0.0001507101 7.458727e-05
 [297,] 8.519971e-05 0.0001507101 2.839986e-05
 [298,] 8.516213e-05 0.0001507101 2.838733e-05
 [299,] 1.221672e-04 0.0001507101 4.072240e-05
 [300,] 8.937193e-05 0.0001507101 2.979058e-05
 [301,] 2.834128e-04 0.0001507101 9.447133e-05
 [302,] 1.056680e-04 0.0001507101 3.522256e-05
 [303,] 8.929254e-05 0.0001507101 2.976411e-05
 [304,] 8.929254e-05 0.0001507101 2.976411e-05
 [305,] 7.309766e-05 0.0001507101 2.436587e-05
 [306,] 8.929254e-05 0.0001507101 2.976411e-05
 [307,] 1.013408e-04 0.0001507101 3.378022e-05
 [308,] 8.949384e-05 0.0001507101 2.983121e-05
 [309,] 1.203311e-04 0.0001507101 4.011035e-05
 [310,] 7.159869e-05 0.0001507101 2.386621e-05
 [311,] 1.365630e-04 0.0001507101 4.552101e-05
 [312,] 8.846817e-05 0.0001507101 2.948932e-05
 [313,] 2.523453e-04 0.0001507101 8.411535e-05
 [314,] 1.356293e-04 0.0001507101 4.520978e-05
 [315,] 3.507944e-04 0.0001507101 1.169313e-04
 [316,] 7.722907e-05 0.0001507101 2.574301e-05
 [317,] 9.812533e-05 0.0001507101 3.270834e-05
 [318,] 9.900640e-05 0.0001507101 3.300195e-05
 [319,] 1.049613e-04 0.0001507101 3.498715e-05
 [320,] 9.545163e-05 0.0001507101 3.181703e-05
 [321,] 1.982167e-04 0.0001507101 6.607311e-05
 [322,] 7.876130e-05 0.0001507101 2.625370e-05
 [323,] 1.185075e-04 0.0001507101 3.950254e-05
 [324,] 8.448406e-05 0.0001507101 2.816121e-05
 [325,] 8.526785e-05 0.0001507101 2.842248e-05
 [326,] 9.689164e-05 0.0001507101 3.229719e-05
 [327,] 8.623686e-05 0.0001507101 2.874555e-05
 [328,] 9.720566e-05 0.0001507101 3.240186e-05
 [329,] 1.021238e-04 0.0001507101 3.404130e-05
 [330,] 8.401933e-05 0.0001507101 2.800646e-05
 [331,] 2.061924e-04 0.0001507101 6.873175e-05
 [332,] 9.599516e-05 0.0001507101 3.199834e-05
 [333,] 2.085248e-04 0.0001507101 6.950923e-05
 [334,] 1.457695e-04 0.0001507101 4.858976e-05
 [335,] 8.476913e-05 0.0001507101 2.825639e-05
 [336,] 8.476913e-05 0.0001507101 2.825639e-05
 [337,] 9.730446e-05 0.0001507101 3.243478e-05
 [338,] 9.730446e-05 0.0001507101 3.243478e-05
 [339,] 9.529453e-05 0.0001507101 3.176482e-05
 [340,] 8.325901e-05 0.0001507101 2.775299e-05
 [341,] 1.520315e-04 0.0001507101 5.067706e-05
 [342,] 9.243619e-05 0.0001507101 3.081203e-05
 [343,] 1.510332e-04 0.0001507101 5.034429e-05
 [344,] 9.243619e-05 0.0001507101 3.081203e-05
 [345,] 9.243619e-05 0.0001507101 3.081203e-05
 [346,] 1.874362e-04 0.0001507101 6.247956e-05
 [347,] 1.507048e-04 0.0001507101 5.023480e-05
 [348,] 8.067549e-05 0.0001507101 2.689181e-05
 [349,] 1.551677e-04 0.0001507101 5.172242e-05
 [350,] 8.347086e-05 0.0001507101 2.782359e-05
 [351,] 9.266004e-05 0.0001507101 3.088657e-05
 [352,] 8.001409e-05 0.0001507101 2.667134e-05
 [353,] 1.086594e-04 0.0001507101 3.621975e-05
 [354,] 8.204265e-05 0.0001507101 2.734752e-05
 [355,] 8.361450e-05 0.0001507101 2.787149e-05
 [356,] 8.337992e-05 0.0001507101 2.779330e-05
 [357,] 1.750084e-04 0.0001507101 5.833685e-05
 [358,] 6.177602e-05 0.0001507101 2.059201e-05
 [359,] 1.824447e-04 0.0001507101 6.081590e-05
 [360,] 6.182159e-05 0.0001507101 2.060719e-05
 [361,] 1.001964e-04 0.0001507101 3.339875e-05
 [362,] 6.646463e-05 0.0001507101 2.215479e-05
 [363,] 9.758230e-05 0.0001507101 3.252741e-05
 [364,] 6.750648e-05 0.0001507101 2.250206e-05
 [365,] 6.877398e-05 0.0001507101 2.292456e-05
 [366,] 9.407425e-05 0.0001507101 3.135810e-05
 [367,] 6.398369e-05 0.0001507101 2.132787e-05
 [368,] 1.850922e-04 0.0001507101 6.169748e-05
 [369,] 6.402560e-05 0.0001507101 2.134184e-05
 [370,] 1.504916e-04 0.0001507101 5.016456e-05
 [371,] 6.347842e-05 0.0001507101 2.115948e-05
 [372,] 6.338314e-05 0.0001507101 2.112769e-05
 [373,] 1.125398e-04 0.0001507101 3.751328e-05
 [374,] 2.347107e-04 0.0001507101 7.823893e-05
 [375,] 6.084081e-05 0.0001507101 2.028026e-05
 [376,] 6.664971e-05 0.0001507101 2.221668e-05
 [377,] 6.633254e-05 0.0001507101 2.211096e-05
 [378,] 6.617446e-05 0.0001507101 2.205827e-05
 [379,] 2.276718e-04 0.0001507101 7.589251e-05
 [380,] 6.862972e-04 0.0001507101 2.287695e-04
 [381,] 2.116660e-04 0.0001507101 7.055708e-05
 [382,] 4.263836e-04 0.0001507101 1.421275e-04
 [383,] 3.857020e-04 0.0001507101 1.285670e-04
 [384,] 8.353910e-05 0.0001507101 2.784635e-05
 [385,] 2.085176e-04 0.0001507101 6.950652e-05
 [386,] 9.255618e-05 0.0001507101 3.085199e-05
 [387,] 2.077939e-04 0.0001507101 6.926534e-05
 [388,] 1.455012e-04 0.0001507101 4.850097e-05
 [389,] 1.989958e-04 0.0001507101 6.633251e-05
 [390,] 4.158395e-04 0.0001507101 1.386121e-04
 [391,] 2.108362e-04 0.0001507101 7.027913e-05
 [392,] 8.538892e-05 0.0001507101 2.846317e-05
 [393,] 8.067832e-05 0.0001507101 2.689295e-05
 [394,] 6.392637e-05 0.0001507101 2.130876e-05
 [395,] 1.034185e-04 0.0001507101 3.447271e-05
 [396,] 6.994203e-05 0.0001507101 2.331406e-05
 [397,] 6.686082e-05 0.0001507101 2.228695e-05
 [398,] 8.192080e-05 0.0001507101 2.730699e-05
 [399,] 6.965493e-05 0.0001507101 2.321830e-05
 [400,] 1.552085e-04 0.0001507101 5.173570e-05
 [401,] 6.888527e-05 0.0001507101 2.296175e-05
 [402,] 6.977505e-05 0.0001507101 2.325834e-05
 [403,] 1.721728e-04 0.0001507101 5.739039e-05
 [404,] 7.704821e-05 0.0001507101 2.568273e-05
 [405,] 7.092060e-05 0.0001507101 2.364019e-05
 [406,] 1.209320e-04 0.0001507101 4.031046e-05
 [407,] 7.307572e-05 0.0001507101 2.435854e-05
 [408,] 1.175667e-04 0.0001507101 3.918869e-05
 [409,] 7.357405e-05 0.0001507101 2.452465e-05
 [410,] 1.205480e-04 0.0001507101 4.018244e-05
 [411,] 1.161816e-04 0.0001507101 3.872702e-05
 [412,] 1.196313e-04 0.0001507101 3.987693e-05
 [413,] 1.187798e-04 0.0001507101 3.959313e-05
 [414,] 6.939433e-05 0.0001507101 2.313142e-05
 [415,] 1.721728e-04 0.0001507101 5.739037e-05
 [416,] 1.184868e-04 0.0001507101 3.949546e-05
 [417,] 6.899404e-05 0.0001507101 2.299799e-05
 [418,] 1.693247e-04 0.0001507101 5.644099e-05
 [419,] 1.197772e-04 0.0001507101 3.992555e-05
 [420,] 9.456379e-05 0.0001507101 3.152138e-05
 [421,] 1.268187e-04 0.0001507101 4.227250e-05
 [422,] 9.544729e-05 0.0001507101 3.181589e-05
 [423,] 6.872249e-05 0.0001507101 2.290748e-05
 [424,] 9.137547e-05 0.0001507101 3.045858e-05
 [425,] 1.637414e-04 0.0001507101 5.457988e-05
 [426,] 6.833885e-05 0.0001507101 2.277960e-05
 [427,] 1.278938e-04 0.0001507101 4.263087e-05
 [428,] 1.650632e-04 0.0001507101 5.502045e-05
 [429,] 1.198929e-04 0.0001507101 3.996411e-05
 [430,] 1.638373e-04 0.0001507101 5.461182e-05
 [431,] 1.413333e-04 0.0001507101 4.711068e-05
 [432,] 1.606859e-04 0.0001507101 5.356137e-05
 [433,] 6.760027e-05 0.0001507101 2.253341e-05
 [434,] 1.622635e-04 0.0001507101 5.408722e-05
 [435,] 1.622635e-04 0.0001507101 5.408728e-05
 [436,] 1.199691e-04 0.0001507101 3.998951e-05
 [437,] 1.181612e-04 0.0001507101 3.938698e-05
 [438,] 1.594388e-04 0.0001507101 5.314566e-05
 [439,] 1.564533e-04 0.0001507101 5.215123e-05
 [440,] 1.135933e-04 0.0001507101 3.786436e-05
 [441,] 6.760027e-05 0.0001507101 2.253341e-05
 [442,] 1.278314e-04 0.0001507101 4.261016e-05
 [443,] 1.273375e-04 0.0001507101 4.244551e-05
 [444,] 1.075595e-04 0.0001507101 3.585303e-05
 [445,] 1.010353e-04 0.0001507101 3.367842e-05
 [446,] 7.374478e-05 0.0001507101 2.458152e-05
 [447,] 1.050729e-04 0.0001507101 3.502431e-05
 [448,] 1.548694e-04 0.0001507101 5.162228e-05
 [449,] 1.119741e-04 0.0001507101 3.732464e-05
 [450,] 9.079121e-05 0.0001507101 3.026369e-05
 [451,] 1.054393e-04 0.0001507101 3.514647e-05
 [452,] 9.122353e-05 0.0001507101 3.040779e-05
 [453,] 1.121098e-04 0.0001507101 3.736949e-05
 [454,] 1.177786e-04 0.0001507101 3.925924e-05
 [455,] 1.153631e-04 0.0001507101 3.845414e-05
 [456,] 1.153631e-04 0.0001507101 3.845414e-05
 [457,] 1.121098e-04 0.0001507101 3.736950e-05
 [458,] 6.895536e-05 0.0001507101 2.298508e-05
 [459,] 1.121098e-04 0.0001507101 3.736950e-05
 [460,] 1.153055e-04 0.0001507101 3.843468e-05
 [461,] 1.121098e-04 0.0001507101 3.736950e-05
 [462,] 1.121098e-04 0.0001507101 3.736949e-05
 [463,] 1.160419e-04 0.0001507101 3.868039e-05
 [464,] 9.032071e-05 0.0001507101 3.010687e-05
 [465,] 9.042327e-05 0.0001507101 3.014105e-05
 [466,] 9.013386e-05 0.0001507101 3.004458e-05
 [467,] 9.589476e-05 0.0001507101 3.196471e-05
 [468,] 8.920219e-05 0.0001507101 2.973405e-05
 [469,] 1.511031e-04 0.0001507101 5.036698e-05
 [470,] 1.065233e-04 0.0001507101 3.550732e-05
 [471,] 1.501828e-04 0.0001507101 5.006023e-05
 [472,] 1.393783e-04 0.0001507101 4.645889e-05
 [473,] 1.570322e-04 0.0001507101 5.234297e-05
 [474,] 1.119277e-04 0.0001507101 3.730910e-05
 [475,] 8.586526e-05 0.0001507101 2.862173e-05
 [476,] 8.617268e-05 0.0001507101 2.872421e-05
 [477,] 8.609199e-05 0.0001507101 2.869733e-05
 [478,] 7.289707e-05 0.0001507101 2.429900e-05
 [479,] 8.370873e-05 0.0001507101 2.790288e-05
 [480,] 8.608769e-05 0.0001507101 2.869590e-05
 [481,] 1.019940e-04 0.0001507101 3.399785e-05
 [482,] 8.608782e-05 0.0001507101 2.869594e-05
 [483,] 9.060028e-05 0.0001507101 3.020014e-05
 [484,] 7.738383e-05 0.0001507101 2.579445e-05
 [485,] 8.608769e-05 0.0001507101 2.869590e-05
 [486,] 8.608769e-05 0.0001507101 2.869590e-05
 [487,] 8.610573e-05 0.0001507101 2.870192e-05
 [488,] 8.608757e-05 0.0001507101 2.869586e-05
 [489,] 8.608769e-05 0.0001507101 2.869590e-05
 [490,] 1.133133e-04 0.0001507101 3.777098e-05
 [491,] 8.611764e-05 0.0001507101 2.870589e-05
 [492,] 8.895648e-05 0.0001507101 2.965215e-05
 [493,] 8.652484e-05 0.0001507101 2.884162e-05
 [494,] 8.652484e-05 0.0001507101 2.884162e-05
 [495,] 8.640122e-05 0.0001507101 2.880034e-05
 [496,] 8.950275e-05 0.0001507101 2.983422e-05
 [497,] 9.573655e-05 0.0001507101 3.191216e-05
 [498,] 8.657641e-05 0.0001507101 2.885873e-05
 [499,] 8.622993e-05 0.0001507101 2.874324e-05
 [500,] 8.950275e-05 0.0001507101 2.983422e-05
 [501,] 8.606253e-05 0.0001507101 2.868744e-05
 [502,] 1.852090e-04 0.0001507101 6.173519e-05
 [503,] 1.853663e-04 0.0001507101 6.178760e-05
 [504,] 1.131846e-04 0.0001507101 3.772808e-05
 [505,] 8.678937e-05 0.0001507101 2.892972e-05
 [506,] 1.899825e-04 0.0001507101 6.332626e-05
 [507,] 8.622993e-05 0.0001507101 2.874324e-05
 [508,] 1.532177e-04 0.0001507101 5.107183e-05
 [509,] 8.640122e-05 0.0001507101 2.880033e-05
 [510,] 1.835015e-04 0.0001507101 6.116605e-05
 [511,] 8.821793e-05 0.0001507101 2.940594e-05
 [512,] 1.596667e-04 0.0001507101 5.322149e-05
 [513,] 1.575228e-04 0.0001507101 5.250687e-05
 [514,] 8.316219e-05 0.0001507101 2.772063e-05
 [515,] 1.984832e-04 0.0001507101 6.616086e-05
 [516,] 9.569365e-05 0.0001507101 3.189792e-05
 [517,] 1.784646e-04 0.0001507101 5.948704e-05
 [518,] 1.010878e-04 0.0001507101 3.369597e-05
 [519,] 8.406308e-05 0.0001507101 2.802093e-05
 [520,] 8.464929e-05 0.0001507101 2.821632e-05
 [521,] 9.125133e-05 0.0001507101 3.041715e-05
 [522,] 9.124128e-05 0.0001507101 3.041372e-05
 [523,] 1.769238e-04 0.0001507101 5.897347e-05
 [524,] 9.100024e-05 0.0001507101 3.033347e-05
 [525,] 7.723258e-05 0.0001507101 2.574405e-05
 [526,] 9.202649e-05 0.0001507101 3.067540e-05
 [527,] 1.392577e-04 0.0001507101 4.641923e-05
 [528,] 8.261453e-05 0.0001507101 2.753815e-05
 [529,] 6.611207e-05 0.0001507101 2.203742e-05
 [530,] 7.035953e-05 0.0001507101 2.345318e-05
 [531,] 7.938984e-05 0.0001507101 2.646326e-05
 [532,] 8.204007e-05 0.0001507101 2.734666e-05
 [533,] 1.718298e-04 0.0001507101 5.727689e-05
 [534,] 1.343751e-04 0.0001507101 4.479190e-05
 [535,] 1.399745e-04 0.0001507101 4.665832e-05
 [536,] 1.693037e-04 0.0001507101 5.643462e-05
 [537,] 7.030787e-05 0.0001507101 2.343592e-05
 [538,] 4.321169e-04 0.0001507101 1.440385e-04
 [539,] 2.682905e-04 0.0001507101 8.943013e-05
 [540,] 1.290988e-04 0.0001507101 4.303302e-05
 [541,] 9.646404e-05 0.0001507101 3.215473e-05
 [542,] 7.601451e-05 0.0001507101 2.533818e-05
 [543,] 2.887890e-04 0.0001507101 9.626288e-05
 [544,] 4.851647e-04 0.0001507101 1.617208e-04
 [545,] 7.224239e-05 0.0001507101 2.408078e-05
 [546,] 7.304191e-05 0.0001507101 2.434729e-05
 [547,] 1.287527e-04 0.0001507101 4.291757e-05
 [548,] 2.539172e-04 0.0001507101 8.463890e-05
 [549,] 6.921671e-05 0.0001507101 2.307224e-05
 [550,] 9.382239e-05 0.0001507101 3.127415e-05
 [551,] 9.452540e-05 0.0001507101 3.150844e-05
 [552,] 3.177010e-04 0.0001507101 1.058993e-04
 [553,] 1.143116e-04 0.0001507101 3.810378e-05
 [554,] 1.036132e-04 0.0001507101 3.453769e-05
 [555,] 2.952448e-04 0.0001507101 9.841423e-05
 [556,] 8.725579e-05 0.0001507101 2.908517e-05
 [557,] 6.738418e-05 0.0001507101 2.246139e-05
 [558,] 8.801429e-05 0.0001507101 2.933822e-05
 [559,] 6.366975e-05 0.0001507101 2.122323e-05
 [560,] 6.398620e-05 0.0001507101 2.132873e-05
 [561,] 2.135579e-04 0.0001507101 7.118560e-05
 [562,] 2.641617e-04 0.0001507101 8.805413e-05
 [563,] 6.324130e-05 0.0001507101 2.108044e-05
 [564,] 6.208840e-05 0.0001507101 2.069613e-05
 [565,] 6.093084e-05 0.0001507101 2.031028e-05
 [566,] 9.854735e-05 0.0001507101 3.284923e-05
 [567,] 2.433542e-04 0.0001507101 8.111931e-05
 [568,] 2.504837e-04 0.0001507101 8.349591e-05
 [569,] 1.082347e-04 0.0001507101 3.607832e-05
 [570,] 7.025675e-05 0.0001507101 2.341898e-05
 [571,] 5.122294e-04 0.0001507101 1.707466e-04
 [572,] 5.623317e-04 0.0001507101 1.874476e-04
 [573,] 2.464236e-04 0.0001507101 8.214126e-05
 [574,] 2.434927e-04 0.0001507101 8.116428e-05
 [575,] 2.434927e-04 0.0001507101 8.116429e-05
 [576,] 5.520751e-04 0.0001507101 1.840278e-04
 [577,] 2.392629e-04 0.0001507101 7.975436e-05
 [578,] 2.448816e-04 0.0001507101 8.162725e-05
 [579,] 2.448816e-04 0.0001507101 8.162731e-05
 [580,] 5.805601e-04 0.0001507101 1.935242e-04
 [581,] 5.684404e-04 0.0001507101 1.894842e-04
 [582,] 2.365940e-04 0.0001507101 7.886467e-05
 [583,] 3.883406e-04 0.0001507101 1.294491e-04
 [584,] 5.505996e-04 0.0001507101 1.835364e-04
 [585,] 5.675875e-04 0.0001507101 1.891991e-04
 [586,] 5.535437e-04 0.0001507101 1.845178e-04
 [587,] 5.622635e-04 0.0001507101 1.874244e-04
 [588,] 4.772029e-04 0.0001507101 1.590708e-04
 [589,] 8.818720e-05 0.0001507101 2.939575e-05
 [590,] 1.041256e-04 0.0001507101 3.470821e-05
 [591,] 9.936089e-05 0.0001507101 3.312000e-05
 [592,] 9.824666e-05 0.0001507101 3.274860e-05
 [593,] 6.835022e-05 0.0001507101 2.278339e-05
 [594,] 8.184601e-05 0.0001507101 2.728183e-05
 [595,] 9.607146e-05 0.0001507101 3.202361e-05
 [596,] 9.471557e-05 0.0001507101 3.157159e-05
 [597,] 9.471557e-05 0.0001507101 3.157159e-05
 [598,] 6.719732e-05 0.0001507101 2.239925e-05
 [599,] 9.319457e-05 0.0001507101 3.106460e-05
 [600,] 9.319457e-05 0.0001507101 3.106459e-05
 [601,] 1.709568e-04 0.0001507101 5.698671e-05
 [602,] 8.324543e-05 0.0001507101 2.774851e-05
 [603,] 1.094974e-04 0.0001507101 3.649909e-05
 [604,] 9.394793e-05 0.0001507101 3.131571e-05
 [605,] 9.394793e-05 0.0001507101 3.131571e-05
 [606,] 9.319457e-05 0.0001507101 3.106459e-05
 [607,] 9.245525e-05 0.0001507101 3.081815e-05
 [608,] 6.800263e-05 0.0001507101 2.266770e-05
 [609,] 9.858941e-05 0.0001507101 3.286292e-05
 [610,] 1.670755e-04 0.0001507101 5.569299e-05
 [611,] 6.711972e-05 0.0001507101 2.237339e-05
 [612,] 8.919964e-05 0.0001507101 2.973296e-05
 [613,] 6.854941e-05 0.0001507101 2.284978e-05
 [614,] 1.096142e-04 0.0001507101 3.653800e-05
 [615,] 8.117524e-05 0.0001507101 2.705822e-05
 [616,] 6.877627e-05 0.0001507101 2.292540e-05
 [617,] 7.933609e-05 0.0001507101 2.644519e-05
 [618,] 8.292245e-05 0.0001507101 2.764061e-05
 [619,] 1.078423e-04 0.0001507101 3.594742e-05
 [620,] 1.164868e-04 0.0001507101 3.882895e-05
 [621,] 1.193465e-04 0.0001507101 3.978224e-05
 [622,] 1.027128e-04 0.0001507101 3.423764e-05
 [623,] 1.287011e-04 0.0001507101 4.290033e-05
 [624,] 6.906679e-05 0.0001507101 2.302216e-05
 [625,] 6.691576e-05 0.0001507101 2.230517e-05
 [626,] 6.576317e-05 0.0001507101 2.192098e-05
 [627,] 7.456650e-05 0.0001507101 2.485549e-05
 [628,] 1.022568e-04 0.0001507101 3.408566e-05
 [629,] 8.765526e-05 0.0001507101 2.921842e-05
 [630,] 7.942716e-05 0.0001507101 2.647580e-05
 [631,] 9.101671e-05 0.0001507101 3.033891e-05
 [632,] 9.620377e-05 0.0001507101 3.206794e-05
 [633,] 8.050841e-05 0.0001507101 2.683600e-05
 [634,] 1.181010e-04 0.0001507101 3.936674e-05
 [635,] 8.118984e-05 0.0001507101 2.706332e-05
 [636,] 7.783751e-05 0.0001507101 2.594587e-05
 [637,] 8.982700e-05 0.0001507101 2.994233e-05
 [638,] 6.234488e-05 0.0001507101 2.078162e-05
 [639,] 6.594311e-05 0.0001507101 2.198099e-05
 [640,] 7.834626e-05 0.0001507101 2.611546e-05
 [641,] 8.968166e-05 0.0001507101 2.989388e-05
 [642,] 8.998791e-05 0.0001507101 2.999595e-05
 [643,] 6.933898e-05 0.0001507101 2.311302e-05
 [644,] 9.741527e-05 0.0001507101 3.247150e-05
 [645,] 7.617057e-05 0.0001507101 2.539021e-05
 [646,] 1.528723e-04 0.0001507101 5.095680e-05
 [647,] 1.513689e-04 0.0001507101 5.045565e-05
 [648,] 1.576036e-04 0.0001507101 5.253384e-05
 [649,] 1.523160e-04 0.0001507101 5.077139e-05
 [650,] 2.662764e-04 0.0001507101 8.875798e-05
 [651,] 3.399052e-04 0.0001507101 1.133006e-04
 [652,] 7.574363e-05 0.0001507101 2.524790e-05
 [653,] 7.574363e-05 0.0001507101 2.524790e-05
 [654,] 1.523160e-04 0.0001507101 5.077139e-05
 [655,] 6.329430e-04 0.0001507101 2.109818e-04
 [656,] 1.517642e-04 0.0001507101 5.058743e-05
 [657,] 9.508061e-05 0.0001507101 3.169351e-05
 [658,] 1.517642e-04 0.0001507101 5.058745e-05
 [659,] 2.405794e-04 0.0001507101 8.019323e-05
 [660,] 1.061895e-04 0.0001507101 3.539664e-05
 [661,] 1.512167e-04 0.0001507101 5.040495e-05
 [662,] 1.719458e-04 0.0001507101 5.731508e-05
 [663,] 7.588917e-05 0.0001507101 2.529641e-05
 [664,] 6.272696e-05 0.0001507101 2.090903e-05
 [665,] 2.370095e-04 0.0001507101 7.900324e-05
 [666,] 6.004301e-05 0.0001507101 2.001434e-05
 [667,] 2.321765e-04 0.0001507101 7.739224e-05
 [668,] 1.528723e-04 0.0001507101 5.095676e-05
 [669,] 8.248468e-05 0.0001507101 2.749495e-05
 [670,] 2.226988e-04 0.0001507101 7.423300e-05
 [671,] 6.327077e-05 0.0001507101 2.109031e-05
 [672,] 1.418438e-04 0.0001507101 4.728125e-05
 [673,] 6.004072e-05 0.0001507101 2.001357e-05
 [674,] 9.068555e-05 0.0001507101 3.022838e-05
 [675,] 9.409098e-05 0.0001507101 3.136363e-05
 [676,] 1.540548e-04 0.0001507101 5.135094e-05
 [677,] 7.550787e-05 0.0001507101 2.516931e-05
 [678,] 8.813480e-05 0.0001507101 2.937833e-05
 [679,] 8.515022e-05 0.0001507101 2.838347e-05
 [680,] 8.572668e-05 0.0001507101 2.857562e-05
 [681,] 7.539010e-05 0.0001507101 2.513006e-05
 [682,] 6.921062e-05 0.0001507101 2.307023e-05
 [683,] 7.946921e-05 0.0001507101 2.648979e-05
 [684,] 6.381030e-05 0.0001507101 2.127012e-05
 [685,] 9.507356e-05 0.0001507101 3.169116e-05
 [686,] 7.527696e-05 0.0001507101 2.509234e-05
 [687,] 8.452843e-05 0.0001507101 2.817612e-05
 [688,] 6.851366e-05 0.0001507101 2.283794e-05
 [689,] 7.450504e-05 0.0001507101 2.483503e-05
 [690,] 7.545655e-05 0.0001507101 2.515222e-05
 [691,] 9.721646e-05 0.0001507101 3.240545e-05
 [692,] 8.647438e-05 0.0001507101 2.882476e-05
 [693,] 6.815927e-04 0.0001507101 2.271982e-04
 [694,] 6.779502e-05 0.0001507101 2.259840e-05
 [695,] 8.599676e-05 0.0001507101 2.866555e-05
 [696,] 7.737434e-05 0.0001507101 2.579149e-05
 [697,] 6.779502e-05 0.0001507101 2.259840e-05
 [698,] 6.360575e-05 0.0001507101 2.120193e-05
 [699,] 6.368464e-05 0.0001507101 2.122823e-05
 [700,] 9.335690e-05 0.0001507101 3.111895e-05
 [701,] 8.031148e-05 0.0001507101 2.677054e-05
 [702,] 1.319274e-04 0.0001507101 4.397565e-05
 [703,] 9.153561e-05 0.0001507101 3.051185e-05
 [704,] 1.523763e-04 0.0001507101 5.079190e-05
 [705,] 9.267706e-05 0.0001507101 3.089248e-05
 [706,] 6.825002e-05 0.0001507101 2.275002e-05
 [707,] 6.825002e-05 0.0001507101 2.275003e-05
 [708,] 1.131902e-04 0.0001507101 3.773026e-05
 [709,] 6.608456e-05 0.0001507101 2.202817e-05
 [710,] 6.608456e-05 0.0001507101 2.202817e-05
 [711,] 1.144131e-04 0.0001507101 3.813787e-05
 [712,] 9.472491e-05 0.0001507101 3.157495e-05
 [713,] 1.068971e-04 0.0001507101 3.563256e-05
 [714,] 1.014034e-04 0.0001507101 3.380130e-05
 [715,] 1.052599e-04 0.0001507101 3.508682e-05
 [716,] 1.060715e-04 0.0001507101 3.535736e-05
 [717,] 1.609383e-04 0.0001507101 5.364553e-05
 [718,] 1.060715e-04 0.0001507101 3.535736e-05
 [719,] 5.343858e-04 0.0001507101 1.781288e-04
 [720,] 6.716784e-05 0.0001507101 2.238930e-05
 [721,] 6.629273e-05 0.0001507101 2.209759e-05
 [722,] 8.496252e-05 0.0001507101 2.832084e-05
 [723,] 8.081373e-05 0.0001507101 2.693803e-05
 [724,] 6.624464e-05 0.0001507101 2.208156e-05
 [725,] 7.831108e-05 0.0001507101 2.610378e-05
 [726,] 1.115954e-04 0.0001507101 3.719862e-05
 [727,] 1.027679e-04 0.0001507101 3.425608e-05
 [728,] 1.105304e-04 0.0001507101 3.684342e-05
 [729,] 6.476874e-05 0.0001507101 2.158956e-05
 [730,] 6.476207e-05 0.0001507101 2.158737e-05
 [731,] 6.496893e-05 0.0001507101 2.165632e-05
 [732,] 6.452940e-05 0.0001507101 2.150978e-05
 [733,] 1.114218e-04 0.0001507101 3.714057e-05
 [734,] 2.018769e-04 0.0001507101 6.729183e-05
 [735,] 6.981406e-05 0.0001507101 2.327136e-05
 [736,] 7.829681e-04 0.0001507101 2.609884e-04
 [737,] 1.178792e-04 0.0001507101 3.929329e-05
 [738,] 3.074534e-04 0.0001507101 1.024843e-04
 [739,] 7.267058e-05 0.0001507101 2.422357e-05
 [740,] 1.762572e-04 0.0001507101 5.875238e-05
 [741,] 6.879254e-05 0.0001507101 2.293084e-05
 [742,] 8.417372e-05 0.0001507101 2.805794e-05
 [743,] 1.947763e-04 0.0001507101 6.492547e-05
 [744,] 8.347153e-05 0.0001507101 2.782387e-05
 [745,] 9.528307e-05 0.0001507101 3.176094e-05
 [746,] 1.919909e-04 0.0001507101 6.399698e-05
 [747,] 7.110128e-05 0.0001507101 2.370042e-05
 [748,] 7.003229e-05 0.0001507101 2.334408e-05
 [749,] 1.156201e-04 0.0001507101 3.854000e-05
 [750,] 6.989930e-05 0.0001507101 2.329975e-05
 [751,] 1.202885e-04 0.0001507101 4.009613e-05
 [752,] 6.964976e-05 0.0001507101 2.321657e-05
 [753,] 9.638455e-05 0.0001507101 3.212819e-05
 [754,] 9.692078e-05 0.0001507101 3.230693e-05
 [755,] 8.883280e-05 0.0001507101 2.961092e-05
 [756,] 1.926983e-04 0.0001507101 6.423269e-05
 [757,] 9.665070e-05 0.0001507101 3.221690e-05
 [758,] 2.617317e-04 0.0001507101 8.724339e-05
 [759,] 7.221877e-05 0.0001507101 2.407296e-05
 [760,] 1.147712e-04 0.0001507101 3.825700e-05
 [761,] 1.086389e-04 0.0001507101 3.621290e-05
 [762,] 1.045970e-04 0.0001507101 3.486553e-05
 [763,] 1.777392e-04 0.0001507101 5.924591e-05
 [764,] 1.860048e-04 0.0001507101 6.200108e-05
 [765,] 1.099509e-04 0.0001507101 3.665022e-05
 [766,] 1.333925e-04 0.0001507101 4.446419e-05
 [767,] 1.153642e-04 0.0001507101 3.845464e-05
 [768,] 1.093206e-04 0.0001507101 3.644011e-05
 [769,] 7.329376e-05 0.0001507101 2.443129e-05
 [770,] 7.407900e-05 0.0001507101 2.469304e-05
 [771,] 7.368182e-05 0.0001507101 2.456065e-05
 [772,] 1.740107e-04 0.0001507101 5.800307e-05
 [773,] 7.368182e-05 0.0001507101 2.456065e-05
 [774,] 1.574987e-04 0.0001507101 5.249919e-05
 [775,] 1.939896e-04 0.0001507101 6.466285e-05
 [776,] 6.311500e-05 0.0001507101 2.103836e-05
 [777,] 7.355909e-05 0.0001507101 2.451972e-05
 [778,] 7.322652e-05 0.0001507101 2.440886e-05
 [779,] 1.056185e-04 0.0001507101 3.520612e-05
 [780,] 9.341226e-05 0.0001507101 3.113744e-05
 [781,] 1.936202e-04 0.0001507101 6.453984e-05
 [782,] 2.055380e-04 0.0001507101 6.851245e-05
 [783,] 1.640849e-04 0.0001507101 5.469503e-05
 [784,] 1.732596e-04 0.0001507101 5.775281e-05
 [785,] 3.526347e-04 0.0001507101 1.175439e-04
 [786,] 2.319415e-04 0.0001507101 7.731351e-05
 [787,] 8.610840e-05 0.0001507101 2.870285e-05
 [788,] 1.573567e-04 0.0001507101 5.245203e-05
 [789,] 1.478286e-04 0.0001507101 4.927623e-05
 [790,] 1.043311e-03 0.0001507101 3.477677e-04
 [791,] 1.137110e-03 0.0001507101 3.790339e-04
 [792,] 3.153105e-04 0.0001507101 1.051031e-04
 [793,] 1.188913e-04 0.0001507101 3.963049e-05
 [794,] 9.269754e-05 0.0001507101 3.089920e-05
 [795,] 1.973517e-03 0.0001507101 6.578304e-04
 [796,] 4.171815e-04 0.0001507101 1.390603e-04
 [797,] 1.091200e-04 0.0001507101 3.637339e-05
 [798,] 3.230013e-04 0.0001507101 1.076666e-04
 [799,] 6.491428e-05 0.0001507101 2.163809e-05
 [800,] 6.330074e-05 0.0001507101 2.110025e-05
 [801,] 2.298598e-04 0.0001507101 7.661940e-05
 [802,] 6.418592e-05 0.0001507101 2.139530e-05
 [803,] 1.480846e-04 0.0001507101 4.936118e-05
 [804,] 1.166246e-04 0.0001507101 3.887483e-05
 [805,] 2.665841e-04 0.0001507101 8.886108e-05
 [806,] 1.466490e-04 0.0001507101 4.888265e-05
 [807,] 3.706580e-04 0.0001507101 1.235523e-04
 [808,] 1.455885e-04 0.0001507101 4.852918e-05
 [809,] 9.280286e-05 0.0001507101 3.093423e-05
 [810,] 7.089649e-04 0.0001507101 2.363196e-04
 [811,] 1.176194e-04 0.0001507101 3.920646e-05
 [812,] 3.531103e-04 0.0001507101 1.177030e-04
 [813,] 6.921094e-04 0.0001507101 2.307017e-04
 [814,] 1.818914e-04 0.0001507101 6.063030e-05
 [815,] 8.392941e-04 0.0001507101 2.797633e-04
 [816,] 1.805495e-04 0.0001507101 6.018298e-05
 [817,] 1.711670e-04 0.0001507101 5.705551e-05
 [818,] 6.410770e-05 0.0001507101 2.136924e-05
 [819,] 9.933087e-04 0.0001507101 3.311011e-04
 [820,] 2.392717e-04 0.0001507101 7.975692e-05
 [821,] 2.481108e-04 0.0001507101 8.270327e-05
 [822,] 2.902422e-03 0.0001507101 9.674590e-04
 [823,] 3.628121e-03 0.0001507101 1.209378e-03
 [824,] 2.079517e-04 0.0001507101 6.931711e-05
 [825,] 1.189670e-03 0.0001507101 3.965541e-04
 [826,] 7.909562e-04 0.0001507101 2.636514e-04
 [827,] 1.222239e-04 0.0001507101 4.074114e-05
 [828,] 1.818798e-04 0.0001507101 6.062659e-05
 [829,] 7.258665e-05 0.0001507101 2.419557e-05
 [830,] 6.596615e-05 0.0001507101 2.198871e-05
 [831,] 6.201580e-05 0.0001507101 2.067194e-05
 [832,] 7.845592e-05 0.0001507101 2.615197e-05
 [833,] 7.408620e-05 0.0001507101 2.469541e-05
 [834,] 6.210166e-05 0.0001507101 2.070055e-05
 [835,] 7.080611e-05 0.0001507101 2.360205e-05
 [836,] 6.997032e-05 0.0001507101 2.332345e-05
 [837,] 8.467713e-05 0.0001507101 2.822568e-05
 [838,] 6.948626e-05 0.0001507101 2.316210e-05
 [839,] 1.592883e-04 0.0001507101 5.309650e-05
 [840,] 8.687012e-05 0.0001507101 2.895668e-05
 [841,] 6.856433e-05 0.0001507101 2.285478e-05
 [842,] 6.061359e-05 0.0001507101 2.020453e-05
 [843,] 6.934476e-05 0.0001507101 2.311492e-05
 [844,] 1.382766e-04 0.0001507101 4.609222e-05
 [845,] 7.333004e-05 0.0001507101 2.444337e-05
 [846,] 6.844570e-05 0.0001507101 2.281524e-05
 [847,] 8.596227e-05 0.0001507101 2.865405e-05
 [848,] 6.938259e-05 0.0001507101 2.312753e-05
 [849,] 7.464414e-05 0.0001507101 2.488140e-05
 [850,] 6.948957e-05 0.0001507101 2.316318e-05
 [851,] 8.740945e-05 0.0001507101 2.913644e-05
 [852,] 6.943135e-05 0.0001507101 2.314379e-05
 [853,] 6.943135e-05 0.0001507101 2.314379e-05
 [854,] 9.334846e-05 0.0001507101 3.111605e-05
 [855,] 6.295401e-05 0.0001507101 2.098466e-05
 [856,] 6.004755e-05 0.0001507101 2.001585e-05
 [857,] 6.950002e-05 0.0001507101 2.316668e-05
 [858,] 6.940449e-05 0.0001507101 2.313483e-05
 [859,] 6.005001e-05 0.0001507101 2.001667e-05
 [860,] 8.708374e-05 0.0001507101 2.902787e-05
 [861,] 6.867957e-05 0.0001507101 2.289320e-05
 [862,] 6.950002e-05 0.0001507101 2.316668e-05
 [863,] 1.216354e-04 0.0001507101 4.054525e-05
 [864,] 6.892654e-05 0.0001507101 2.297551e-05
 [865,] 6.896940e-05 0.0001507101 2.298979e-05
 [866,] 9.599029e-05 0.0001507101 3.199669e-05
 [867,] 1.220297e-04 0.0001507101 4.067672e-05
 [868,] 6.941763e-05 0.0001507101 2.313922e-05
 [869,] 6.882719e-05 0.0001507101 2.294240e-05
 [870,] 6.887649e-05 0.0001507101 2.295882e-05
 [871,] 6.883986e-05 0.0001507101 2.294662e-05
 [872,] 6.890919e-05 0.0001507101 2.296972e-05
 [873,] 6.883663e-05 0.0001507101 2.294555e-05
 [874,] 6.835469e-05 0.0001507101 2.278490e-05
 [875,] 6.885565e-05 0.0001507101 2.295188e-05
 [876,] 6.904400e-05 0.0001507101 2.301468e-05
 [877,] 6.904400e-05 0.0001507101 2.301468e-05
 [878,] 6.899921e-05 0.0001507101 2.299974e-05
 [879,] 6.909388e-05 0.0001507101 2.303130e-05
 [880,] 6.812219e-05 0.0001507101 2.270740e-05
 [881,] 6.889519e-05 0.0001507101 2.296507e-05
 [882,] 6.885565e-05 0.0001507101 2.295188e-05
 [883,] 6.882280e-05 0.0001507101 2.294093e-05
 [884,] 9.215824e-05 0.0001507101 3.071934e-05
 [885,] 7.002922e-05 0.0001507101 2.334305e-05
 [886,] 1.240508e-04 0.0001507101 4.135031e-05
 [887,] 7.038938e-05 0.0001507101 2.346310e-05
 [888,] 1.227258e-04 0.0001507101 4.090871e-05
 [889,] 1.327746e-04 0.0001507101 4.425826e-05
 [890,] 1.057921e-04 0.0001507101 3.526403e-05
 [891,] 1.200189e-04 0.0001507101 4.000637e-05
 [892,] 1.211473e-04 0.0001507101 4.038248e-05
 [893,] 1.041744e-04 0.0001507101 3.472480e-05
 [894,] 1.147771e-04 0.0001507101 3.825922e-05
 [895,] 1.023544e-04 0.0001507101 3.411811e-05
 [896,] 8.099472e-05 0.0001507101 2.699823e-05
 [897,] 7.089634e-05 0.0001507101 2.363211e-05
 [898,] 7.937750e-05 0.0001507101 2.645913e-05
 [899,] 6.280450e-05 0.0001507101 2.093484e-05
 [900,] 1.226974e-04 0.0001507101 4.089894e-05
 [901,] 6.985613e-05 0.0001507101 2.328537e-05
 [902,] 7.013530e-05 0.0001507101 2.337840e-05
 [903,] 1.024980e-04 0.0001507101 3.416611e-05
 [904,] 7.668839e-05 0.0001507101 2.556284e-05
 [905,] 6.625879e-05 0.0001507101 2.208627e-05
 [906,] 8.789331e-05 0.0001507101 2.929776e-05
 [907,] 2.189967e-04 0.0001507101 7.299900e-05
 [908,] 1.246228e-04 0.0001507101 4.154071e-05
 [909,] 1.189742e-04 0.0001507101 3.965818e-05
 [910,] 1.543976e-04 0.0001507101 5.146576e-05
 [911,] 4.032308e-04 0.0001507101 1.344080e-04
 [912,] 2.094471e-04 0.0001507101 6.981585e-05
 [913,] 8.988760e-05 0.0001507101 2.996247e-05
 [914,] 2.281698e-04 0.0001507101 7.605702e-05
 [915,] 1.113895e-04 0.0001507101 3.713000e-05
 [916,] 8.701043e-05 0.0001507101 2.900344e-05
 [917,] 8.483180e-04 0.0001507101 2.776043e-04
 [918,] 7.686768e-05 0.0001507101 2.562256e-05
 [919,] 1.730008e-04 0.0001507101 5.766700e-05
 [920,] 8.607849e-05 0.0001507101 2.869284e-05
 [921,] 1.286087e-04 0.0001507101 4.286958e-05
 [922,] 6.670733e-05 0.0001507101 2.223572e-05
 [923,] 6.730584e-05 0.0001507101 2.243529e-05
 [924,] 6.871917e-05 0.0001507101 2.290640e-05
 [925,] 1.529263e-04 0.0001507101 5.097534e-05
 [926,] 1.262197e-04 0.0001507101 4.207316e-05
 [927,] 1.125216e-04 0.0001507101 3.750756e-05
 [928,] 6.943896e-05 0.0001507101 2.314633e-05
 [929,] 7.780430e-05 0.0001507101 2.593472e-05
 [930,] 1.198668e-04 0.0001507101 3.995555e-05
 [931,] 2.019920e-04 0.0001507101 6.733020e-05
 [932,] 7.629821e-05 0.0001507101 2.543279e-05
 [933,] 1.094326e-04 0.0001507101 3.647751e-05
 [934,] 2.541678e-04 0.0001507101 8.472158e-05
 [935,] 9.810969e-05 0.0001507101 3.270317e-05
 [936,] 1.020295e-04 0.0001507101 3.400975e-05
 [937,] 1.995176e-04 0.0001507101 6.650537e-05
 [938,] 1.226889e-04 0.0001507101 4.089605e-05
 [939,] 7.204162e-05 0.0001507101 2.401393e-05
 [940,] 7.106274e-05 0.0001507101 2.368763e-05
 [941,] 7.282778e-05 0.0001507101 2.427599e-05
 [942,] 7.179282e-05 0.0001507101 2.393100e-05
 [943,] 7.204162e-05 0.0001507101 2.401394e-05
 [944,] 7.062420e-05 0.0001507101 2.354145e-05
 [945,] 2.236075e-04 0.0001507101 7.453443e-05
 [946,] 2.236075e-04 0.0001507101 7.453441e-05
 [947,] 2.259806e-04 0.0001507101 7.532543e-05
 [948,] 2.259806e-04 0.0001507101 7.532542e-05
 [949,] 2.259806e-04 0.0001507101 7.532541e-05
 [950,] 2.212704e-04 0.0001507101 7.375541e-05
 [951,] 1.190003e-04 0.0001507101 3.966654e-05
 [952,] 1.777603e-04 0.0001507101 5.925253e-05
 [953,] 2.013584e-04 0.0001507101 6.711825e-05
 [954,] 1.743678e-04 0.0001507101 5.812169e-05
 [955,] 2.096758e-04 0.0001507101 6.989063e-05
 [956,] 1.939795e-04 0.0001507101 6.465883e-05
 [957,] 6.909686e-05 0.0001507101 2.303234e-05
 [958,] 1.937992e-04 0.0001507101 6.459880e-05
 [959,] 1.206720e-04 0.0001507101 4.022379e-05
 [960,] 1.716028e-04 0.0001507101 5.720078e-05
 [961,] 6.906696e-05 0.0001507101 2.302238e-05
 [962,] 1.307529e-04 0.0001507101 4.358408e-05
 [963,] 6.762341e-05 0.0001507101 2.254117e-05
 [964,] 6.943180e-05 0.0001507101 2.314399e-05
 [965,] 1.101534e-04 0.0001507101 3.671778e-05
 [966,] 6.735682e-05 0.0001507101 2.245231e-05
 [967,] 1.084585e-04 0.0001507101 3.615283e-05
 [968,] 1.179070e-04 0.0001507101 3.930232e-05
 [969,] 1.163853e-04 0.0001507101 3.879506e-05
 [970,] 1.480053e-04 0.0001507101 4.933488e-05
 [971,] 6.670703e-05 0.0001507101 2.223568e-05
 [972,] 1.829992e-04 0.0001507101 6.099890e-05
 [973,] 1.280644e-04 0.0001507101 4.268784e-05
 [974,] 1.349502e-04 0.0001507101 4.498309e-05
 [975,] 6.747737e-05 0.0001507101 2.249247e-05
 [976,] 1.418795e-04 0.0001507101 4.729283e-05
 [977,] 6.727510e-05 0.0001507101 2.242504e-05
 [978,] 1.365839e-04 0.0001507101 4.552767e-05
 [979,] 1.395314e-04 0.0001507101 4.651015e-05
 [980,] 6.784411e-05 0.0001507101 2.261469e-05
 [981,] 8.271043e-05 0.0001507101 2.757017e-05
 [982,] 8.211626e-05 0.0001507101 2.737209e-05
 [983,] 1.313449e-04 0.0001507101 4.378191e-05
 [984,] 1.217085e-04 0.0001507101 4.056992e-05
 [985,] 9.011209e-05 0.0001507101 3.003746e-05
 [986,] 1.076912e-04 0.0001507101 3.589729e-05
 [987,] 6.205515e-05 0.0001507101 2.068506e-05
 [988,] 1.085992e-04 0.0001507101 3.619994e-05
 [989,] 9.189451e-05 0.0001507101 3.063160e-05
 [990,] 2.468737e-04 0.0001507101 8.229077e-05
 [991,] 6.262722e-05 0.0001507101 2.087575e-05
 [992,] 1.201501e-04 0.0001507101 4.005024e-05
 [993,] 1.336459e-04 0.0001507101 4.454886e-05
 [994,] 1.055094e-04 0.0001507101 3.516998e-05
 [995,] 7.140280e-05 0.0001507101 2.380093e-05
 [996,] 1.177146e-04 0.0001507101 3.923805e-05
 [997,] 9.651786e-05 0.0001507101 3.217252e-05
 [998,] 8.318578e-05 0.0001507101 2.772870e-05
 [999,] 8.359994e-05 0.0001507101 2.786675e-05
[1000,] 7.848528e-05 0.0001507101 2.616183e-05
[1001,] 6.189172e-05 0.0001507101 2.063058e-05
[1002,] 1.002742e-04 0.0001507101 3.342498e-05
[1003,] 7.921207e-05 0.0001507101 2.640403e-05
[1004,] 6.604148e-05 0.0001507101 2.201386e-05
[1005,] 7.758944e-05 0.0001507101 2.586323e-05
[1006,] 7.297636e-05 0.0001507101 2.432560e-05
[1007,] 7.962864e-05 0.0001507101 2.654307e-05
[1008,] 6.881419e-05 0.0001507101 2.293813e-05
[1009,] 8.560875e-05 0.0001507101 2.853624e-05
[1010,] 8.702204e-05 0.0001507101 2.900763e-05
[1011,] 7.460831e-05 0.0001507101 2.486953e-05
[1012,] 8.937608e-04 0.0001507101 2.979225e-04
[1013,] 1.537212e-04 0.0001507101 5.124060e-05
[1014,] 9.846576e-05 0.0001507101 3.282191e-05
[1015,] 1.002052e-04 0.0001507101 3.340174e-05
[1016,] 9.079711e-05 0.0001507101 3.026570e-05
[1017,] 9.221972e-05 0.0001507101 3.073990e-05
[1018,] 9.787681e-05 0.0001507101 3.262558e-05
[1019,] 7.705608e-03 0.0001507101 2.568586e-03
[1020,] 4.221724e-03 0.0001507101 1.407251e-03
[1021,] 7.152653e-05 0.0001507101 2.384227e-05
[1022,] 8.301922e-05 0.0001507101 2.767307e-05
[1023,] 1.338194e-04 0.0001507101 4.460659e-05
[1024,] 1.404912e-04 0.0001507101 4.683039e-05
[1025,] 5.934545e-04 0.0001507101 1.978171e-04
[1026,] 7.936235e-05 0.0001507101 2.645413e-05
[1027,] 3.249346e-03 0.0001507101 1.083108e-03
[1028,] 5.808969e-04 0.0001507101 1.936310e-04
[1029,] 7.399176e-03 0.0001507101 2.466390e-03
[1030,] 8.176834e-05 0.0001507101 2.725613e-05
[1031,] 1.016418e-02 0.0001507101 3.388059e-03
[1032,] 7.676294e-05 0.0001507101 2.558766e-05
[1033,] 7.356775e-05 0.0001507101 2.452259e-05
[1034,] 1.373169e-04 0.0001507101 4.577195e-05
[1035,] 1.377456e-04 0.0001507101 4.591501e-05
[1036,] 9.843600e-04 0.0001507101 3.281233e-04
[1037,] 1.488046e-04 0.0001507101 4.960114e-05
[1038,] 7.978792e-05 0.0001507101 2.659593e-05
[1039,] 1.422023e-04 0.0001507101 4.740047e-05
[1040,] 1.564469e-04 0.0001507101 5.214870e-05
[1041,] 8.481765e-05 0.0001507101 2.827251e-05
[1042,] 1.469252e-04 0.0001507101 4.897522e-05
[1043,] 2.329548e-04 0.0001507101 7.765206e-05
[1044,] 2.194583e-04 0.0001507101 7.315324e-05
[1045,] 1.648757e-04 0.0001507101 5.495850e-05
[1046,] 4.560217e-03 0.0001507101 1.269129e-03
[1047,] 2.095747e-04 0.0001507101 6.985863e-05
[1048,] 1.414293e-04 0.0001507101 4.714321e-05
[1049,] 1.411845e-04 0.0001507101 4.706161e-05
[1050,] 1.364993e-04 0.0001507101 4.549993e-05
[1051,] 2.678316e-03 0.0001507101 8.927713e-04
[1052,] 9.531899e-05 0.0001507101 3.177281e-05
[1053,] 1.188899e-03 0.0001507101 3.963068e-04
[1054,] 1.217136e-03 0.0001507101 4.057194e-04
[1055,] 2.187578e-04 0.0001507101 7.291969e-05
[1056,] 9.783858e-05 0.0001507101 3.261268e-05
[1057,] 1.051896e-03 0.0001507101 3.506348e-04
[1058,] 3.030263e-04 0.0001507101 1.010094e-04
[1059,] 2.955405e-04 0.0001507101 9.851416e-05
[1060,] 8.483737e-05 0.0001507101 2.827910e-05
[1061,] 1.174628e-04 0.0001507101 3.915437e-05
[1062,] 2.219493e-04 0.0001507101 7.398344e-05
[1063,] 2.304643e-04 0.0001507101 7.682169e-05
[1064,] 2.134980e-04 0.0001507101 7.116620e-05
[1065,] 1.353995e-04 0.0001507101 4.513322e-05
[1066,] 8.930769e-04 0.0001507101 2.976926e-04
[1067,] 7.547166e-04 0.0001507101 2.515715e-04
[1068,] 6.441837e-05 0.0001507101 2.147279e-05
[1069,] 2.104110e-04 0.0001507101 7.013727e-05
[1070,] 6.451804e-05 0.0001507101 2.150601e-05
[1071,] 6.451804e-05 0.0001507101 2.150601e-05
[1072,] 1.248932e-03 0.0001507101 4.163128e-04
[1073,] 5.037520e-03 0.0001507101 1.679195e-03
[1074,] 1.366627e-04 0.0001507101 4.555428e-05
[1075,] 6.411805e-05 0.0001507101 2.137269e-05
[1076,] 2.149633e-04 0.0001507101 7.165470e-05
[1077,] 1.038134e-03 0.0001507101 3.460449e-04
[1078,] 4.006211e-03 0.0001507101 1.335409e-03
[1079,] 6.424499e-05 0.0001507101 2.141500e-05
[1080,] 1.079740e-03 0.0001507101 3.599154e-04
[1081,] 5.420424e-04 0.0001507101 1.806810e-04
[1082,] 5.724912e-04 0.0001507101 1.908316e-04
[1083,] 8.277488e-04 0.0001507101 2.759164e-04
[1084,] 8.492242e-04 0.0001507101 2.830748e-04
[1085,] 8.690715e-05 0.0001507101 2.896909e-05
[1086,] 8.823410e-05 0.0001507101 2.941139e-05
[1087,] 8.563173e-05 0.0001507101 2.854394e-05
[1088,] 1.015763e-04 0.0001507101 3.385894e-05
[1089,] 1.141475e-04 0.0001507101 3.804906e-05
[1090,] 1.101715e-04 0.0001507101 3.672376e-05
[1091,] 1.221835e-03 0.0001507101 4.072807e-04
[1092,] 1.114693e-04 0.0001507101 3.715633e-05
[1093,] 8.891746e-05 0.0001507101 2.963919e-05
[1094,] 1.114693e-04 0.0001507101 3.715633e-05
[1095,] 1.142010e-04 0.0001507101 3.806705e-05
[1096,] 8.328649e-05 0.0001507101 2.776218e-05
[1097,] 8.785550e-05 0.0001507101 2.928518e-05
[1098,] 1.181777e-04 0.0001507101 3.939264e-05
[1099,] 1.149213e-04 0.0001507101 3.830716e-05
[1100,] 1.354643e-04 0.0001507101 4.515484e-05
[1101,] 4.395607e-04 0.0001507101 1.465212e-04
[1102,] 1.347550e-04 0.0001507101 4.491838e-05
[1103,] 1.193441e-03 0.0001507101 3.978166e-04
[1104,] 1.442826e-03 0.0001507101 4.809452e-04
[1105,] 8.347346e-05 0.0001507101 2.782451e-05
[1106,] 8.815048e-05 0.0001507101 2.938352e-05
[1107,] 8.140336e-04 0.0001507101 2.713439e-04
[1108,] 1.011750e-03 0.0001507101 3.372517e-04
[1109,] 6.865834e-04 0.0001507101 2.288615e-04
[1110,] 6.865834e-04 0.0001507101 2.288614e-04
[1111,] 6.813410e-05 0.0001507101 2.271138e-05
[1112,] 7.363065e-04 0.0001507101 2.454359e-04
[1113,] 1.356485e-04 0.0001507101 4.521620e-05
[1114,] 8.946370e-04 0.0001507101 2.982137e-04
[1115,] 1.357199e-04 0.0001507101 4.524000e-05
[1116,] 1.335301e-04 0.0001507101 4.451007e-05
[1117,] 2.746816e-04 0.0001507101 9.156096e-05
[1118,] 1.341851e-04 0.0001507101 4.472833e-05
[1119,] 1.364553e-04 0.0001507101 4.548507e-05
[1120,] 3.878106e-04 0.0001507101 1.256371e-04
[1121,] 2.147899e-03 0.0001507101 1.170891e-04
[1122,] 7.109301e-05 0.0001507101 2.369764e-05
[1123,] 2.294759e-04 0.0001507101 7.649181e-05
[1124,] 7.102225e-05 0.0001507101 2.367416e-05
[1125,] 2.254536e-04 0.0001507101 7.515105e-05
[1126,] 2.254536e-04 0.0001507101 7.515105e-05
[1127,] 3.412099e-04 0.0001507101 6.244318e-05
[1128,] 2.421953e-04 0.0001507101 8.073157e-05
[1129,] 7.361446e-05 0.0001507101 2.453807e-05
[1130,] 3.412099e-04 0.0001507101 6.244314e-05
[1131,] 2.013901e-04 0.0001507101 6.712984e-05
[1132,] 3.102044e-04 0.0001507101 6.150749e-05
[1133,] 9.906811e-05 0.0001507101 3.302279e-05
[1134,] 7.161671e-05 0.0001507101 2.387218e-05
[1135,] 1.470559e-03 0.0001507101 8.795077e-04
[1136,] 4.250922e-03 0.0001507101 3.685256e-04
[1137,] 8.446120e-05 0.0001507101 2.815369e-05
[1138,] 7.438708e-05 0.0001507101 2.479572e-05
[1139,] 1.111528e-04 0.0001507101 3.705083e-05
[1140,] 7.313394e-05 0.0001507101 2.437801e-05
[1141,] 1.284474e-04 0.0001507101 4.281564e-05
[1142,] 1.172709e-04 0.0001507101 3.909016e-05
[1143,] 1.010552e-03 0.0001507101 3.368485e-04
[1144,] 1.184061e-03 0.0001507101 3.946842e-04
[1145,] 3.586315e-04 0.0001507101 1.195426e-04
[1146,] 1.347849e-04 0.0001507101 4.492824e-05
[1147,] 6.964596e-05 0.0001507101 2.321533e-05
[1148,] 7.706342e-04 0.0001507101 3.548708e-04
[1149,] 4.867904e-04 0.0001507101 2.313798e-04
[1150,] 9.596251e-05 0.0001507101 3.198744e-05
[1151,] 7.121178e-05 0.0001507101 2.373728e-05
[1152,] 9.068285e-05 0.0001507101 3.022756e-05
[1153,] 1.325346e-04 0.0001507101 4.417820e-05
[1154,] 7.092848e-05 0.0001507101 2.364284e-05
[1155,] 9.908827e-05 0.0001507101 3.302936e-05
[1156,] 9.311757e-05 0.0001507101 3.103913e-05
[1157,] 8.266629e-05 0.0001507101 2.755541e-05
[1158,] 1.396051e-04 0.0001507101 4.653492e-05
[1159,] 1.328597e-04 0.0001507101 4.428661e-05
[1160,] 7.028680e-04 0.0001507101 2.201894e-04
[1161,] 1.199110e-03 0.0001507101 3.997069e-04
[1162,] 1.329656e-04 0.0001507101 4.432238e-05
[1163,] 1.886323e-04 0.0001507101 6.287821e-05
[1164,] 5.471276e-03 0.0001507101 3.331013e-03
[1165,] 9.778708e-05 0.0001507101 3.259591e-05
[1166,] 1.772637e-04 0.0001507101 5.908768e-05
[1167,] 3.799239e-04 0.0001507101 1.266430e-04
[1168,] 2.460478e-04 0.0001507101 8.201715e-05
[1169,] 7.434259e-03 0.0001507101 2.364941e-03
[1170,] 2.377821e-04 0.0001507101 7.926186e-05
[1171,] 2.503286e-04 0.0001507101 8.344415e-05
[1172,] 1.213723e-04 0.0001507101 4.045780e-05
[1173,] 1.339683e-04 0.0001507101 4.465603e-05
[1174,] 1.333023e-04 0.0001507101 4.443456e-05
[1175,] 1.206095e-04 0.0001507101 4.020321e-05
[1176,] 1.128808e-04 0.0001507101 3.762697e-05
[1177,] 3.750547e-04 0.0001507101 1.250199e-04
[1178,] 4.155172e-04 0.0001507101 1.385076e-04
[1179,] 1.386904e-02 0.0001507101 6.411603e-03
[1180,] 3.474309e-04 0.0001507101 1.158118e-04
[1181,] 5.289645e-01 0.0001507101 3.767759e-01
[1182,] 3.446895e-03 0.0001507101 2.024158e-03
[1183,] 1.352744e-04 0.0001507101 4.509153e-05
[1184,] 1.740505e-03 0.0001507101 8.260966e-04
[1185,] 2.402426e-04 0.0001507101 1.365842e-04
[1186,] 9.410348e-05 0.0001507101 3.136785e-05
[1187,] 1.261966e-04 0.0001507101 4.206568e-05
[1188,] 1.710474e-04 0.0001507101 7.808212e-05
[1189,] 8.638311e-05 0.0001507101 4.465446e-05
[1190,] 1.636990e-04 0.0001507101 5.456638e-05
[1191,] 8.071917e-05 0.0001507101 2.690633e-05
[1192,] 1.085772e-04 0.0001507101 3.619260e-05
[1193,] 8.174269e-05 0.0001507101 2.724752e-05
[1194,] 2.351665e-04 0.0001507101 7.838943e-05
[1195,] 1.053346e-04 0.0001507101 3.511171e-05
[1196,] 2.177973e-04 0.0001507101 7.259940e-05
[1197,] 1.379118e-04 0.0001507101 4.597046e-05
[1198,] 1.039340e-04 0.0001507101 3.464482e-05
[1199,] 1.142040e-04 0.0001507101 3.806817e-05
[1200,] 1.296808e-04 0.0001507101 4.322682e-05
[1201,] 9.697049e-05 0.0001507101 3.232363e-05
[1202,] 7.496723e-05 0.0001507101 2.498903e-05
[1203,] 1.255201e-04 0.0001507101 4.183994e-05
[1204,] 1.004645e-04 0.0001507101 3.348813e-05
[1205,] 7.613762e-05 0.0001507101 2.537916e-05
[1206,] 1.096617e-04 0.0001507101 3.655375e-05
[1207,] 6.826739e-05 0.0001507101 2.275576e-05
[1208,] 5.231198e-04 0.0001507101 1.743723e-04
[1209,] 8.842860e-05 0.0001507101 2.947624e-05
[1210,] 1.173963e-04 0.0001507101 3.913189e-05
[1211,] 9.786816e-05 0.0001507101 3.262258e-05
[1212,] 1.083721e-04 0.0001507101 3.612384e-05
[1213,] 4.319782e-03 0.0001507101 1.439923e-03
[1214,] 5.408765e-03 0.0001507101 1.802914e-03
[1215,] 1.229890e-04 0.0001507101 4.099611e-05
[1216,] 1.068961e-04 0.0001507101 3.563186e-05
[1217,] 1.054191e-04 0.0001507101 3.513955e-05
[1218,] 1.268774e-04 0.0001507101 4.229243e-05
[1219,] 4.767586e-04 0.0001507101 1.589185e-04
[1220,] 9.385006e-05 0.0001507101 3.128327e-05
[1221,] 6.759027e-04 0.0001507101 2.253011e-04
[1222,] 7.590724e-03 0.0001507101 2.530196e-03
[1223,] 7.050515e-04 0.0001507101 2.350153e-04
[1224,] 2.269436e-03 0.0001507101 7.564649e-04
[1225,] 6.905330e-04 0.0001507101 2.301756e-04
[1226,] 1.612933e-04 0.0001507101 5.376455e-05
[1227,] 1.824528e-04 0.0001507101 6.081767e-05
[1228,] 7.684592e-05 0.0001507101 2.561528e-05
[1229,] 8.141967e-05 0.0001507101 2.713984e-05
[1230,] 1.725070e-04 0.0001507101 5.750191e-05
[1231,] 1.748234e-04 0.0001507101 5.827416e-05
[1232,] 7.783040e-05 0.0001507101 2.594352e-05
[1233,] 1.725070e-04 0.0001507101 5.750209e-05
[1234,] 6.268659e-04 0.0001507101 2.089537e-04
[1235,] 5.840500e-04 0.0001507101 1.946821e-04
[1236,] 5.701898e-04 0.0001507101 1.900621e-04
[1237,] 1.534295e-04 0.0001507101 5.114326e-05
[1238,] 5.840500e-04 0.0001507101 1.946824e-04
[1239,] 6.103136e-04 0.0001507101 2.034378e-04
[1240,] 6.394449e-04 0.0001507101 2.131484e-04
[1241,] 6.103136e-04 0.0001507101 2.034381e-04
[1242,] 8.519206e-05 0.0001507101 2.839726e-05
[1243,] 6.687620e-04 0.0001507101 2.229209e-04
[1244,] 7.336926e-04 0.0001507101 2.445637e-04
[1245,] 1.835913e-04 0.0001507101 6.119710e-05
[1246,] 1.303154e-03 0.0001507101 4.343816e-04
[1247,] 1.796355e-04 0.0001507101 5.987850e-05
[1248,] 7.485917e-05 0.0001507101 2.495302e-05
[1249,] 8.113558e-05 0.0001507101 2.704511e-05
[1250,] 6.437595e-04 0.0001507101 2.145869e-04
[1251,] 1.681025e-04 0.0001507101 5.603414e-05
[1252,] 2.928099e-03 0.0001507101 9.760213e-04
[1253,] 1.602734e-03 0.0001507101 5.342382e-04
[1254,] 1.575498e-04 0.0001507101 5.251675e-05
[1255,] 7.611278e-05 0.0001507101 2.537089e-05
[1256,] 9.026934e-05 0.0001507101 3.008980e-05
[1257,] 5.145381e-04 0.0001507101 1.715124e-04
[1258,] 1.346962e-04 0.0001507101 4.489854e-05
[1259,] 1.196978e-04 0.0001507101 3.989929e-05
[1260,] 9.465513e-05 0.0001507101 3.155171e-05
[1261,] 1.172504e-04 0.0001507101 3.908341e-05
[1262,] 1.213669e-04 0.0001507101 4.045550e-05
[1263,] 8.555785e-05 0.0001507101 2.851933e-05
[1264,] 3.023476e-04 0.0001507101 1.007822e-04
[1265,] 3.729600e-04 0.0001507101 1.243211e-04
[1266,] 2.599157e-04 0.0001507101 8.663825e-05
[1267,] 7.616981e-05 0.0001507101 2.538997e-05
[1268,] 9.850567e-05 0.0001507101 3.283522e-05
[1269,] 9.676116e-05 0.0001507101 3.225366e-05
[1270,] 5.323406e-04 0.0001507101 1.774486e-04
[1271,] 7.442065e-05 0.0001507101 2.480691e-05
[1272,] 9.247593e-05 0.0001507101 3.082532e-05
[1273,] 3.689596e-04 0.0001507101 1.229883e-04
[1274,] 8.375484e-05 0.0001507101 2.791831e-05
[1275,] 8.442940e-05 0.0001507101 2.814338e-05
[1276,] 8.482721e-05 0.0001507101 2.827592e-05
[1277,] 1.579025e-04 0.0001507101 5.263486e-05
[1278,] 8.583588e-05 0.0001507101 2.861221e-05
[1279,] 8.583588e-05 0.0001507101 2.861221e-05
[1280,] 1.057245e-04 0.0001507101 3.524165e-05
[1281,] 8.494781e-05 0.0001507101 2.831613e-05
[1282,] 1.162462e-04 0.0001507101 3.874871e-05
[1283,] 8.559153e-05 0.0001507101 2.853054e-05
[1284,] 1.153275e-04 0.0001507101 3.844246e-05
[1285,] 9.775289e-05 0.0001507101 3.258441e-05
[1286,] 8.317327e-05 0.0001507101 2.772457e-05
[1287,] 7.930041e-05 0.0001507101 2.643356e-05
[1288,] 9.009102e-05 0.0001507101 3.003035e-05
[1289,] 6.964465e-05 0.0001507101 2.321494e-05
[1290,] 7.689841e-05 0.0001507101 2.563283e-05
[1291,] 9.765883e-05 0.0001507101 3.255299e-05
[1292,] 9.929571e-05 0.0001507101 3.309852e-05
[1293,] 1.008511e-04 0.0001507101 3.361714e-05
[1294,] 1.157582e-04 0.0001507101 3.858608e-05
[1295,] 9.652640e-05 0.0001507101 3.217558e-05
[1296,] 9.652640e-05 0.0001507101 3.217558e-05
[1297,] 1.911290e-04 0.0001507101 6.371028e-05
[1298,] 8.877004e-05 0.0001507101 2.959008e-05
[1299,] 8.799246e-05 0.0001507101 2.933090e-05
[1300,] 8.877004e-05 0.0001507101 2.959009e-05
[1301,] 9.754720e-05 0.0001507101 3.251585e-05
[1302,] 7.318057e-05 0.0001507101 2.439357e-05
[1303,] 7.325269e-05 0.0001507101 2.441761e-05
[1304,] 7.373297e-05 0.0001507101 2.457770e-05
[1305,] 7.325269e-05 0.0001507101 2.441761e-05
[1306,] 7.422418e-05 0.0001507101 2.474144e-05
[1307,] 7.608255e-05 0.0001507101 2.536090e-05
[1308,] 8.021001e-05 0.0001507101 2.673672e-05
[1309,] 8.498206e-05 0.0001507101 2.832743e-05
[1310,] 7.892304e-05 0.0001507101 2.630772e-05
[1311,] 7.958999e-05 0.0001507101 2.653004e-05
[1312,] 7.958999e-05 0.0001507101 2.653005e-05
[1313,] 8.382166e-05 0.0001507101 2.794062e-05
[1314,] 7.892304e-05 0.0001507101 2.630772e-05
[1315,] 7.718201e-05 0.0001507101 2.572738e-05
[1316,] 1.287381e-04 0.0001507101 4.291270e-05
[1317,] 9.017918e-05 0.0001507101 3.005976e-05
[1318,] 7.453355e-05 0.0001507101 2.484456e-05
[1319,] 7.220192e-05 0.0001507101 2.406731e-05
[1320,] 8.931243e-05 0.0001507101 2.977081e-05
[1321,] 7.281654e-05 0.0001507101 2.427221e-05
[1322,] 1.375423e-04 0.0001507101 4.584777e-05
[1323,] 7.281654e-05 0.0001507101 2.427221e-05
[1324,] 6.594399e-05 0.0001507101 2.198132e-05
[1325,] 6.570530e-05 0.0001507101 2.190176e-05
[1326,] 7.097286e-05 0.0001507101 2.365764e-05
[1327,] 6.865438e-05 0.0001507101 2.288481e-05
[1328,] 8.920210e-05 0.0001507101 2.973405e-05
[1329,] 8.813065e-05 0.0001507101 2.937693e-05
[1330,] 7.117160e-05 0.0001507101 2.372386e-05
[1331,] 6.535932e-05 0.0001507101 2.178643e-05
[1332,] 7.308905e-05 0.0001507101 2.436304e-05
[1333,] 9.124909e-05 0.0001507101 3.041642e-05
[1334,] 6.916347e-05 0.0001507101 2.305450e-05
[1335,] 6.452196e-05 0.0001507101 2.150732e-05
[1336,] 1.167149e-04 0.0001507101 3.890494e-05
[1337,] 1.166182e-04 0.0001507101 3.887275e-05
[1338,] 8.411562e-05 0.0001507101 2.803854e-05
[1339,] 7.681756e-05 0.0001507101 2.560585e-05
[1340,] 9.985584e-05 0.0001507101 3.328531e-05
[1341,] 6.682237e-05 0.0001507101 2.227411e-05
[1342,] 8.893270e-05 0.0001507101 2.964427e-05
[1343,] 8.448962e-05 0.0001507101 2.816331e-05
[1344,] 6.299171e-05 0.0001507101 2.099724e-05
[1345,] 2.993063e-04 0.0001507101 9.976845e-05
[1346,] 8.414419e-05 0.0001507101 2.804836e-05
[1347,] 1.230907e-04 0.0001507101 4.103069e-05
[1348,] 9.808938e-05 0.0001507101 3.269686e-05
[1349,] 8.775758e-05 0.0001507101 2.925283e-05
[1350,] 6.590158e-05 0.0001507101 2.196722e-05
[1351,] 9.001822e-05 0.0001507101 3.000623e-05
[1352,] 8.632261e-05 0.0001507101 2.877447e-05
[1353,] 1.068182e-04 0.0001507101 3.560613e-05
[1354,] 8.988192e-05 0.0001507101 2.996093e-05
[1355,] 7.691003e-05 0.0001507101 2.563694e-05
[1356,] 1.021453e-04 0.0001507101 3.404847e-05
[1357,] 7.327757e-05 0.0001507101 2.442607e-05
[1358,] 7.977014e-05 0.0001507101 2.659005e-05
[1359,] 7.591609e-05 0.0001507101 2.530562e-05
[1360,] 8.197819e-05 0.0001507101 2.732629e-05
[1361,] 8.760510e-05 0.0001507101 2.920197e-05
[1362,] 1.091998e-04 0.0001507101 3.639999e-05
[1363,] 7.640021e-05 0.0001507101 2.546700e-05
[1364,] 1.091998e-04 0.0001507101 3.639999e-05
[1365,] 8.004530e-05 0.0001507101 2.668177e-05
[1366,] 1.092982e-04 0.0001507101 3.643277e-05
[1367,] 1.138657e-04 0.0001507101 3.795528e-05
[1368,] 6.292743e-05 0.0001507101 2.097581e-05
[1369,] 6.889992e-05 0.0001507101 2.296668e-05
[1370,] 1.083836e-04 0.0001507101 3.612786e-05
[1371,] 6.579835e-05 0.0001507101 2.193281e-05
[1372,] 1.082825e-04 0.0001507101 3.609417e-05
[1373,] 6.765473e-05 0.0001507101 2.255161e-05
[1374,] 1.084862e-04 0.0001507101 3.616205e-05
[1375,] 1.061806e-04 0.0001507101 3.539352e-05
[1376,] 1.089225e-04 0.0001507101 3.630749e-05
[1377,] 1.078865e-04 0.0001507101 3.596218e-05
[1378,] 1.052916e-04 0.0001507101 3.509721e-05
[1379,] 1.053174e-04 0.0001507101 3.510582e-05
[1380,] 6.021274e-05 0.0001507101 2.007090e-05
[1381,] 6.535122e-05 0.0001507101 2.178373e-05
[1382,] 1.053174e-04 0.0001507101 3.510582e-05
[1383,] 1.060240e-04 0.0001507101 3.534135e-05
[1384,] 1.059266e-04 0.0001507101 3.530887e-05
[1385,] 8.431244e-05 0.0001507101 2.810424e-05
[1386,] 1.058200e-04 0.0001507101 3.527334e-05
[1387,] 8.711161e-05 0.0001507101 2.903726e-05
[1388,] 6.038516e-05 0.0001507101 2.012837e-05
[1389,] 1.053450e-04 0.0001507101 3.511500e-05
[1390,] 1.053524e-04 0.0001507101 3.511748e-05
[1391,] 1.056178e-04 0.0001507101 3.520593e-05
[1392,] 6.374881e-05 0.0001507101 2.124956e-05
[1393,] 6.179064e-05 0.0001507101 2.059691e-05
[1394,] 1.123533e-04 0.0001507101 3.745104e-05
[1395,] 7.618029e-05 0.0001507101 2.539340e-05
[1396,] 6.649219e-05 0.0001507101 2.216409e-05
[1397,] 2.052595e-04 0.0001507101 6.841985e-05
[1398,] 1.316543e-04 0.0001507101 4.388489e-05
[1399,] 1.312684e-04 0.0001507101 4.375626e-05
[1400,] 6.666116e-05 0.0001507101 2.222041e-05
[1401,] 6.689057e-05 0.0001507101 2.229688e-05
[1402,] 2.107750e-04 0.0001507101 7.025834e-05
[1403,] 6.689057e-05 0.0001507101 2.229689e-05
[1404,] 6.700246e-05 0.0001507101 2.233418e-05
[1405,] 7.833021e-05 0.0001507101 2.611017e-05
[1406,] 2.132857e-04 0.0001507101 7.109522e-05
[1407,] 2.151732e-04 0.0001507101 7.172440e-05
[1408,] 9.410071e-05 0.0001507101 3.136709e-05
[1409,] 8.160137e-05 0.0001507101 2.720043e-05
[1410,] 6.588803e-05 0.0001507101 2.196268e-05
[1411,] 6.578630e-05 0.0001507101 2.192877e-05
[1412,] 6.565608e-05 0.0001507101 2.188536e-05
[1413,] 1.014358e-04 0.0001507101 3.381195e-05
[1414,] 8.234259e-05 0.0001507101 2.744749e-05
[1415,] 8.299313e-05 0.0001507101 2.766434e-05
[1416,] 6.562373e-05 0.0001507101 2.187458e-05
[1417,] 6.618474e-05 0.0001507101 2.206158e-05
[1418,] 8.255937e-05 0.0001507101 2.751974e-05
[1419,] 8.268423e-05 0.0001507101 2.756153e-05
[1420,] 6.616864e-05 0.0001507101 2.205622e-05
[1421,] 8.644358e-05 0.0001507101 2.881471e-05
[1422,] 6.621987e-05 0.0001507101 2.207329e-05
[1423,] 7.995361e-05 0.0001507101 2.665119e-05
[1424,] 7.713023e-05 0.0001507101 2.571005e-05
[1425,] 1.151793e-04 0.0001507101 3.839332e-05
[1426,] 8.641220e-05 0.0001507101 2.880405e-05
[1427,] 1.036075e-04 0.0001507101 3.453624e-05
[1428,] 9.582362e-05 0.0001507101 3.194154e-05
[1429,] 1.848269e-04 0.0001507101 6.160905e-05
[1430,] 2.528797e-04 0.0001507101 8.429301e-05
[1431,] 1.619273e-04 0.0001507101 5.397588e-05
[1432,] 1.547454e-04 0.0001507101 5.158190e-05
[1433,] 9.653394e-05 0.0001507101 3.217819e-05
[1434,] 1.374266e-04 0.0001507101 4.580928e-05
[1435,] 7.004312e-05 0.0001507101 2.334770e-05
[1436,] 7.259178e-05 0.0001507101 2.419725e-05
[1437,] 9.610060e-05 0.0001507101 3.203365e-05
[1438,] 9.096532e-05 0.0001507101 3.032177e-05
[1439,] 9.184112e-05 0.0001507101 3.061369e-05
[1440,] 9.165515e-05 0.0001507101 3.055169e-05
[1441,] 9.333553e-05 0.0001507101 3.111181e-05
[1442,] 9.174682e-05 0.0001507101 3.058225e-05
[1443,] 9.215020e-05 0.0001507101 3.071671e-05
[1444,] 1.050714e-03 0.0001507101 3.502391e-04
[1445,] 9.046144e-05 0.0001507101 3.015380e-05
[1446,] 9.046144e-05 0.0001507101 3.015380e-05
[1447,] 7.606449e-04 0.0001507101 2.535483e-04
[1448,] 9.759508e-04 0.0001507101 3.253167e-04
[1449,] 5.123857e-04 0.0001507101 1.707953e-04
[1450,] 9.686252e-04 0.0001507101 3.228750e-04
[1451,] 9.219536e-04 0.0001507101 3.073194e-04
[1452,] 8.908041e-05 0.0001507101 2.969346e-05
[1453,] 8.799518e-04 0.0001507101 2.933172e-04
[1454,] 9.006636e-04 0.0001507101 3.002210e-04
[1455,] 1.247904e-03 0.0001507101 4.159685e-04
[1456,] 1.185194e-03 0.0001507101 3.950651e-04
[1457,] 1.214587e-03 0.0001507101 4.048655e-04
[1458,] 1.154869e-03 0.0001507101 3.849567e-04
[1459,] 1.182381e-03 0.0001507101 3.941274e-04
[1460,] 8.902634e-05 0.0001507101 2.967544e-05
[1461,] 1.465215e-03 0.0001507101 4.884090e-04
[1462,] 1.537146e-03 0.0001507101 5.123862e-04
[1463,] 6.890527e-05 0.0001507101 2.296842e-05
[1464,] 1.222042e-03 0.0001507101 4.073491e-04
[1465,] 9.891851e-05 0.0001507101 3.297283e-05
[1466,] 9.451088e-05 0.0001507101 3.150367e-05
[1467,] 1.466245e-03 0.0001507101 4.887491e-04
[1468,] 1.572699e-03 0.0001507101 5.242340e-04
[1469,] 1.210198e-03 0.0001507101 4.033998e-04
[1470,] 1.494211e-03 0.0001507101 4.980712e-04
[1471,] 1.414741e-03 0.0001507101 4.715813e-04
[1472,] 1.210198e-03 0.0001507101 4.034002e-04
[1473,] 6.999147e-04 0.0001507101 2.333057e-04
[1474,] 1.531856e-03 0.0001507101 5.106205e-04
[1475,] 1.369781e-04 0.0001507101 4.565939e-05
[1476,] 1.219650e-03 0.0001507101 4.065508e-04
[1477,] 1.367404e-03 0.0001507101 4.558014e-04
[1478,] 1.062585e-03 0.0001507101 3.541956e-04
[1479,] 1.280930e-03 0.0001507101 4.269769e-04
[1480,] 1.210198e-03 0.0001507101 4.033994e-04
[1481,] 1.177076e-03 0.0001507101 3.923587e-04
[1482,] 1.091975e-03 0.0001507101 3.639922e-04
[1483,] 1.177076e-03 0.0001507101 3.923589e-04
[1484,] 1.036667e-03 0.0001507101 3.455563e-04
[1485,] 9.870202e-04 0.0001507101 3.290071e-04
[1486,] 9.870202e-04 0.0001507101 3.290071e-04
[1487,] 9.870202e-04 0.0001507101 3.290072e-04
[1488,] 1.147877e-03 0.0001507101 3.826260e-04
[1489,] 1.300278e-03 0.0001507101 4.334279e-04
[1490,] 9.378667e-04 0.0001507101 3.126225e-04
[1491,] 9.378667e-04 0.0001507101 3.126227e-04
[1492,] 1.177076e-03 0.0001507101 3.923588e-04
[1493,] 9.154757e-04 0.0001507101 3.051589e-04
[1494,] 9.154757e-04 0.0001507101 3.051589e-04
[1495,] 1.049843e-03 0.0001507101 3.499475e-04
[1496,] 9.154757e-04 0.0001507101 3.051589e-04
[1497,] 1.119519e-03 0.0001507101 3.731730e-04
[1498,] 1.203413e-04 0.0001507101 4.011376e-05
[1499,] 1.168419e-03 0.0001507101 3.894734e-04
[1500,] 1.091975e-03 0.0001507101 3.639915e-04
[1501,] 9.406239e-05 0.0001507101 3.135414e-05
[1502,] 1.147877e-03 0.0001507101 3.826256e-04
[1503,] 1.091975e-03 0.0001507101 3.639915e-04
[1504,] 9.157850e-04 0.0001507101 3.052618e-04
[1505,] 1.119519e-03 0.0001507101 3.731728e-04
[1506,] 1.119519e-03 0.0001507101 3.731728e-04
[1507,] 1.119519e-03 0.0001507101 3.731728e-04
[1508,] 9.157850e-04 0.0001507101 3.052616e-04
[1509,] 1.091975e-03 0.0001507101 3.639913e-04
[1510,] 8.126959e-04 0.0001507101 2.708979e-04
[1511,] 1.119519e-03 0.0001507101 3.731726e-04
[1512,] 1.147877e-03 0.0001507101 3.826254e-04
[1513,] 1.119519e-03 0.0001507101 3.731726e-04
[1514,] 1.147877e-03 0.0001507101 3.826254e-04
[1515,] 9.157850e-04 0.0001507101 3.052615e-04
[1516,] 1.119519e-03 0.0001507101 3.731728e-04
[1517,] 1.201764e-03 0.0001507101 4.005886e-04
[1518,] 1.267573e-03 0.0001507101 4.225249e-04
[1519,] 4.536925e-04 0.0001507101 1.512305e-04
[1520,] 1.214977e-03 0.0001507101 4.049927e-04
[1521,] 1.073369e-03 0.0001507101 3.577892e-04
[1522,] 1.073369e-03 0.0001507101 3.577891e-04
[1523,] 8.891155e-05 0.0001507101 2.963725e-05
[1524,] 7.700220e-04 0.0001507101 2.566731e-04
[1525,] 1.103121e-03 0.0001507101 3.677064e-04
[1526,] 4.707432e-04 0.0001507101 1.569131e-04
[1527,] 1.196907e-03 0.0001507101 3.989683e-04
[1528,] 1.191952e-03 0.0001507101 3.973166e-04
[1529,] 9.523822e-04 0.0001507101 3.174603e-04
[1530,] 1.044515e-03 0.0001507101 3.481709e-04
[1531,] 1.249007e-03 0.0001507101 4.163346e-04
[1532,] 1.418205e-03 0.0001507101 4.727350e-04
[1533,] 1.071977e-03 0.0001507101 3.573250e-04
[1534,] 1.249007e-03 0.0001507101 4.163346e-04
[1535,] 5.294785e-04 0.0001507101 1.764922e-04
[1536,] 1.082070e-03 0.0001507101 3.606904e-04
[1537,] 1.302333e-03 0.0001507101 4.341109e-04
[1538,] 1.013928e-03 0.0001507101 3.379752e-04
[1539,] 1.013928e-03 0.0001507101 3.379745e-04
[1540,] 1.150364e-03 0.0001507101 3.834536e-04
[1541,] 9.178456e-04 0.0001507101 3.059478e-04
[1542,] 5.460050e-04 0.0001507101 1.819998e-04
[1543,] 4.980539e-04 0.0001507101 1.660181e-04
[1544,] 9.006172e-04 0.0001507101 3.002049e-04
[1545,] 9.236819e-04 0.0001507101 3.078932e-04
[1546,] 7.104215e-04 0.0001507101 2.368062e-04
[1547,] 3.654749e-04 0.0001507101 1.218247e-04
[1548,] 9.034164e-04 0.0001507101 3.011383e-04
[1549,] 4.398941e-04 0.0001507101 1.466305e-04
[1550,] 3.796865e-04 0.0001507101 1.265614e-04
[1551,] 1.313813e-04 0.0001507101 4.379387e-05
[1552,] 7.124241e-04 0.0001507101 2.374735e-04
[1553,] 1.352210e-04 0.0001507101 4.507370e-05
[1554,] 7.451226e-04 0.0001507101 2.483715e-04
[1555,] 1.681382e-04 0.0001507101 5.604599e-05
[1556,] 8.075368e-05 0.0001507101 2.691791e-05
[1557,] 3.678515e-04 0.0001507101 1.226185e-04
[1558,] 3.029100e-04 0.0001507101 1.009710e-04
[1559,] 2.771988e-04 0.0001507101 9.240046e-05
[1560,] 2.585163e-04 0.0001507101 8.617283e-05
[1561,] 2.946413e-04 0.0001507101 9.821471e-05
[1562,] 9.619457e-04 0.0001507101 3.206527e-04
[1563,] 2.592319e-04 0.0001507101 8.641144e-05
[1564,] 2.370806e-04 0.0001507101 7.902749e-05
[1565,] 2.247726e-04 0.0001507101 7.492475e-05
[1566,] 2.438823e-04 0.0001507101 8.129476e-05
[1567,] 1.737271e-04 0.0001507101 5.790950e-05
[1568,] 2.962541e-04 0.0001507101 9.875223e-05
[1569,] 2.438432e-04 0.0001507101 8.128162e-05
[1570,] 1.522574e-04 0.0001507101 5.075279e-05
[1571,] 1.457252e-04 0.0001507101 4.857527e-05
[1572,] 4.217741e-04 0.0001507101 1.405910e-04
[1573,] 3.486636e-04 0.0001507101 1.162206e-04
[1574,] 1.588316e-04 0.0001507101 5.294393e-05
[1575,] 1.501050e-04 0.0001507101 5.003510e-05
[1576,] 1.607368e-04 0.0001507101 5.357903e-05
[1577,] 1.592040e-04 0.0001507101 5.306807e-05
[1578,] 1.689031e-04 0.0001507101 5.630118e-05
[1579,] 1.480059e-04 0.0001507101 4.933539e-05
[1580,] 1.395159e-04 0.0001507101 4.650536e-05
[1581,] 1.370908e-04 0.0001507101 4.569700e-05
[1582,] 3.585062e-04 0.0001507101 1.195014e-04
[1583,] 1.275472e-04 0.0001507101 4.251573e-05
[1584,] 1.409289e-04 0.0001507101 4.697636e-05
[1585,] 1.712346e-04 0.0001507101 5.707830e-05
[1586,] 4.724271e-04 0.0001507101 1.574765e-04
[1587,] 6.710154e-04 0.0001507101 2.236718e-04
[1588,] 7.259411e-05 0.0001507101 2.419800e-05
[1589,] 1.302950e-04 0.0001507101 4.343176e-05
[1590,] 1.380489e-04 0.0001507101 4.601640e-05
[1591,] 6.175278e-04 0.0001507101 2.058426e-04
[1592,] 1.306020e-04 0.0001507101 4.353408e-05
[1593,] 1.336668e-04 0.0001507101 4.455569e-05
[1594,] 1.276547e-04 0.0001507101 4.255163e-05
[1595,] 1.475906e-04 0.0001507101 4.919694e-05
[1596,] 1.300183e-04 0.0001507101 4.333953e-05
[1597,] 1.323579e-04 0.0001507101 4.411939e-05
[1598,] 1.306020e-04 0.0001507101 4.353407e-05
[1599,] 1.295521e-04 0.0001507101 4.318410e-05
[1600,] 1.278562e-04 0.0001507101 4.261881e-05
[1601,] 1.323579e-04 0.0001507101 4.411938e-05
[1602,] 1.283802e-04 0.0001507101 4.279346e-05
[1603,] 1.279029e-04 0.0001507101 4.263436e-05
[1604,] 1.343337e-04 0.0001507101 4.477798e-05
[1605,] 1.067925e-04 0.0001507101 3.559743e-05
[1606,] 1.323579e-04 0.0001507101 4.411938e-05
[1607,] 6.826595e-04 0.0001507101 2.275528e-04
[1608,] 1.306020e-04 0.0001507101 4.353407e-05
[1609,] 1.323579e-04 0.0001507101 4.411938e-05
[1610,] 1.343337e-04 0.0001507101 4.477798e-05
[1611,] 1.343337e-04 0.0001507101 4.477798e-05
[1612,] 1.343337e-04 0.0001507101 4.477798e-05
[1613,] 1.343337e-04 0.0001507101 4.477797e-05
[1614,] 1.322113e-04 0.0001507101 4.407049e-05
[1615,] 1.353914e-04 0.0001507101 4.513053e-05
[1616,] 1.380489e-04 0.0001507101 4.601636e-05
[1617,] 1.235466e-04 0.0001507101 4.118229e-05
[1618,] 1.219782e-04 0.0001507101 4.065949e-05
[1619,] 1.219782e-04 0.0001507101 4.065949e-05
[1620,] 1.306020e-04 0.0001507101 4.353407e-05
[1621,] 1.288835e-04 0.0001507101 4.296124e-05
[1622,] 1.442218e-04 0.0001507101 4.807411e-05
[1623,] 1.323579e-04 0.0001507101 4.411939e-05
[1624,] 1.148159e-04 0.0001507101 3.827203e-05
[1625,] 1.272016e-04 0.0001507101 4.240060e-05
[1626,] 1.288835e-04 0.0001507101 4.296123e-05
[1627,] 1.288272e-04 0.0001507101 4.294247e-05
[1628,] 1.409005e-04 0.0001507101 4.696692e-05
[1629,] 1.409005e-04 0.0001507101 4.696693e-05
[1630,] 1.010772e-04 0.0001507101 3.369242e-05
[1631,] 1.409005e-04 0.0001507101 4.696692e-05
[1632,] 1.157230e-04 0.0001507101 3.857423e-05
[1633,] 1.323579e-04 0.0001507101 4.411938e-05
[1634,] 1.288835e-04 0.0001507101 4.296124e-05
[1635,] 1.288835e-04 0.0001507101 4.296124e-05
[1636,] 1.306020e-04 0.0001507101 4.353407e-05
[1637,] 1.306020e-04 0.0001507101 4.353407e-05
[1638,] 1.249548e-04 0.0001507101 4.165167e-05
[1639,] 1.095006e-04 0.0001507101 3.650010e-05
[1640,] 7.041071e-04 0.0001507101 2.347018e-04
[1641,] 1.306020e-04 0.0001507101 4.353407e-05
[1642,] 1.086504e-04 0.0001507101 3.621671e-05
[1643,] 1.120987e-04 0.0001507101 3.736628e-05
[1644,] 1.178471e-04 0.0001507101 3.928243e-05
[1645,] 1.303300e-04 0.0001507101 4.344338e-05
[1646,] 1.178471e-04 0.0001507101 3.928243e-05
[1647,] 5.355014e-04 0.0001507101 1.785002e-04
[1648,] 5.672024e-04 0.0001507101 1.890672e-04
[1649,] 1.221430e-04 0.0001507101 4.071426e-05
[1650,] 5.898356e-04 0.0001507101 1.966116e-04
[1651,] 5.517333e-04 0.0001507101 1.839109e-04
[1652,] 5.976181e-04 0.0001507101 1.992058e-04
[1653,] 1.163986e-04 0.0001507101 3.879959e-05
[1654,] 1.208383e-04 0.0001507101 4.027951e-05
[1655,] 1.193268e-04 0.0001507101 3.977566e-05
[1656,] 1.208383e-04 0.0001507101 4.027951e-05
[1657,] 1.187959e-04 0.0001507101 3.959870e-05
[1658,] 1.286492e-04 0.0001507101 4.288312e-05
[1659,] 1.208383e-04 0.0001507101 4.027953e-05
[1660,] 1.178137e-04 0.0001507101 3.927130e-05
[1661,] 1.208383e-04 0.0001507101 4.027950e-05
[1662,] 1.193268e-04 0.0001507101 3.977565e-05
[1663,] 1.178471e-04 0.0001507101 3.928243e-05
[1664,] 1.232772e-04 0.0001507101 4.109244e-05
[1665,] 1.292397e-04 0.0001507101 4.307996e-05
[1666,] 1.360367e-04 0.0001507101 4.534549e-05
[1667,] 1.208383e-04 0.0001507101 4.027951e-05
[1668,] 1.223825e-04 0.0001507101 4.079422e-05
[1669,] 1.273365e-04 0.0001507101 4.244554e-05
[1670,] 1.256366e-04 0.0001507101 4.187890e-05
[1671,] 1.382580e-04 0.0001507101 4.608614e-05
[1672,] 1.273848e-04 0.0001507101 4.246165e-05
[1673,] 1.241387e-04 0.0001507101 4.137963e-05
[1674,] 1.216760e-04 0.0001507101 4.055871e-05
[1675,] 1.202916e-04 0.0001507101 4.009711e-05
[1676,] 1.401592e-04 0.0001507101 4.671978e-05
[1677,] 1.326632e-04 0.0001507101 4.422110e-05
[1678,] 1.364182e-04 0.0001507101 4.547280e-05
[1679,] 1.346091e-04 0.0001507101 4.486976e-05
[1680,] 1.346091e-04 0.0001507101 4.486976e-05
[1681,] 1.326632e-04 0.0001507101 4.422110e-05
[1682,] 1.382664e-04 0.0001507101 4.608884e-05
[1683,] 1.364182e-04 0.0001507101 4.547278e-05
[1684,] 1.363083e-04 0.0001507101 4.543614e-05
[1685,] 1.364182e-04 0.0001507101 4.547278e-05
[1686,] 1.382664e-04 0.0001507101 4.608884e-05
[1687,] 8.227236e-04 0.0001507101 2.742403e-04
[1688,] 1.382664e-04 0.0001507101 4.608884e-05
[1689,] 1.364182e-04 0.0001507101 4.547278e-05
[1690,] 4.964446e-04 0.0001507101 1.654829e-04
[1691,] 1.504427e-04 0.0001507101 5.014761e-05
[1692,] 1.504427e-04 0.0001507101 5.014760e-05
[1693,] 1.294861e-04 0.0001507101 4.316207e-05
[1694,] 5.715157e-04 0.0001507101 1.905047e-04
[1695,] 1.377405e-04 0.0001507101 4.591354e-05
[1696,] 4.243682e-04 0.0001507101 1.414563e-04
[1697,] 7.306715e-04 0.0001507101 2.435565e-04
[1698,] 7.486620e-05 0.0001507101 2.495541e-05
[1699,] 4.303919e-04 0.0001507101 1.434640e-04
[1700,] 2.961265e-04 0.0001507101 9.870897e-05
[1701,] 2.331636e-04 0.0001507101 7.772127e-05
[1702,] 2.635347e-04 0.0001507101 8.784492e-05
[1703,] 2.750111e-04 0.0001507101 9.167046e-05
[1704,] 2.412190e-04 0.0001507101 8.040636e-05
[1705,] 2.649733e-04 0.0001507101 8.832440e-05
[1706,] 2.428945e-04 0.0001507101 8.096480e-05
[1707,] 2.004106e-04 0.0001507101 6.680352e-05
[1708,] 2.387396e-04 0.0001507101 7.957983e-05
[1709,] 2.364049e-04 0.0001507101 7.880163e-05
[1710,] 2.127387e-04 0.0001507101 7.091290e-05
[1711,] 2.144188e-04 0.0001507101 7.147295e-05
[1712,] 2.216356e-04 0.0001507101 7.387861e-05
[1713,] 2.485837e-04 0.0001507101 8.286151e-05
[1714,] 5.686835e-04 0.0001507101 1.895619e-04
[1715,] 2.457737e-04 0.0001507101 8.192531e-05
[1716,] 2.301234e-04 0.0001507101 7.670847e-05
[1717,] 1.593171e-04 0.0001507101 5.310610e-05
[1718,] 1.504622e-04 0.0001507101 5.015455e-05
[1719,] 6.281550e-04 0.0001507101 2.101008e-04
[1720,] 1.682013e-04 0.0001507101 5.606728e-05
[1721,] 1.179160e-03 0.0001507101 3.990993e-04
[1722,] 1.517854e-03 0.0001507101 5.135447e-04
[1723,] 1.234622e-01 0.0001507101 4.138756e-02
[1724,] 6.681508e-04 0.0001507101 2.230866e-04
[1725,] 1.533712e-02 0.0001507101 5.214784e-03
[1726,] 1.394650e-02 0.0001507101 4.756518e-03
[1727,] 1.461852e-02 0.0001507101 5.001542e-03
[1728,] 1.302855e-04 0.0001507101 4.342836e-05
[1729,] 1.653018e-02 0.0001507101 5.647991e-03
[1730,] 1.202215e-02 0.0001507101 4.129798e-03
[1731,] 1.202215e-02 0.0001507101 4.129015e-03
[1732,] 7.215569e-05 0.0001507101 2.405194e-05
[1733,] 1.202215e-02 0.0001507101 4.126964e-03
[1734,] 1.162600e-02 0.0001507101 3.984809e-03
[1735,] 1.212212e-04 0.0001507101 4.040704e-05
[1736,] 1.234284e-02 0.0001507101 4.236893e-03
[1737,] 1.186520e-02 0.0001507101 4.070743e-03
[1738,] 1.186520e-02 0.0001507101 4.064915e-03
[1739,] 7.150081e-05 0.0001507101 2.383364e-05
[1740,] 1.186520e-02 0.0001507101 4.060883e-03
[1741,] 9.254751e-03 0.0001507101 3.166229e-03
[1742,] 1.303157e-02 0.0001507101 4.460709e-03
[1743,] 1.303157e-02 0.0001507101 4.458481e-03
[1744,] 9.024377e-03 0.0001507101 3.027764e-03
[1745,] 1.820478e-02 0.0001507101 6.164175e-03
[1746,] 9.302421e-03 0.0001507101 3.116975e-03
[1747,] 6.691381e-03 0.0001507101 2.278412e-03
[1748,] 8.868284e-03 0.0001507101 2.987465e-03
[1749,] 8.405881e-05 0.0001507101 2.801967e-05
[1750,] 1.160601e-02 0.0001507101 3.902752e-03
[1751,] 1.241127e-02 0.0001507101 4.177685e-03
[1752,] 1.274270e-02 0.0001507101 4.284343e-03
[1753,] 1.241127e-02 0.0001507101 4.181447e-03
[1754,] 1.191415e-02 0.0001507101 4.014246e-03
[1755,] 1.408655e-02 0.0001507101 4.737015e-03
[1756,] 1.223119e-02 0.0001507101 4.112677e-03
[1757,] 1.234331e-02 0.0001507101 4.164731e-03
[1758,] 7.700622e-05 0.0001507101 2.566878e-05
[1759,] 4.929095e-03 0.0001507101 1.646878e-03
[1760,] 6.821291e-03 0.0001507101 2.271723e-03
[1761,] 1.271408e-04 0.0001507101 4.238031e-05
[1762,] 8.196445e-03 0.0001507101 2.728214e-03
[1763,] 7.879437e-03 0.0001507101 2.631244e-03
[1764,] 9.527529e-03 0.0001507101 3.145886e-03
[1765,] 1.285774e-02 0.0001507101 4.224075e-03
[1766,] 1.234331e-02 0.0001507101 4.061492e-03
[1767,] 1.234331e-02 0.0001507101 4.055765e-03
[1768,] 1.202442e-02 0.0001507101 3.943024e-03
[1769,] 6.532005e-05 0.0001507101 2.177334e-05
[1770,] 1.452841e-04 0.0001507101 4.842799e-05
[1771,] 7.923230e-04 0.0001507101 2.647595e-04
[1772,] 5.009837e-04 0.0001507101 1.639121e-04
[1773,] 5.784670e-04 0.0001507101 1.884387e-04
[1774,] 1.023422e-04 0.0001507101 3.411412e-05
[1775,] 1.828052e-04 0.0001507101 6.093499e-05
[1776,] 1.965658e-04 0.0001507101 6.552200e-05
[1777,] 1.186602e-04 0.0001507101 3.955357e-05
[1778,] 1.200345e-04 0.0001507101 4.001166e-05
[1779,] 1.179817e-04 0.0001507101 3.932735e-05
[1780,] 6.888363e-05 0.0001507101 2.296118e-05
[1781,] 1.432787e-04 0.0001507101 4.775952e-05
[1782,] 6.285972e-05 0.0001507101 2.095324e-05
[1783,] 6.664192e-05 0.0001507101 2.221396e-05
[1784,] 6.538812e-05 0.0001507101 2.179603e-05
[1785,] 1.287859e-04 0.0001507101 4.292864e-05
[1786,] 1.287216e-04 0.0001507101 4.290721e-05
[1787,] 6.646400e-05 0.0001507101 2.215465e-05
[1788,] 6.805897e-05 0.0001507101 2.268630e-05
[1789,] 1.286883e-04 0.0001507101 4.289611e-05
[1790,] 1.288541e-04 0.0001507101 4.295137e-05
[1791,] 1.282359e-04 0.0001507101 4.274528e-05
[1792,] 6.420519e-05 0.0001507101 2.140174e-05
[1793,] 1.581794e-03 0.0001507101 5.283227e-04
[1794,] 6.676075e-05 0.0001507101 2.225356e-05
[1795,] 6.438742e-05 0.0001507101 2.146248e-05
[1796,] 1.288551e-04 0.0001507101 4.295168e-05
[1797,] 1.855274e-04 0.0001507101 6.184278e-05
[1798,] 6.334097e-05 0.0001507101 2.111366e-05
[1799,] 1.285277e-04 0.0001507101 4.284254e-05
[1800,] 6.381485e-05 0.0001507101 2.127162e-05
[1801,] 6.670474e-05 0.0001507101 2.223491e-05
[1802,] 6.497689e-05 0.0001507101 2.165896e-05
[1803,] 1.100361e-04 0.0001507101 3.667899e-05
[1804,] 1.234660e-04 0.0001507101 4.115528e-05
[1805,] 8.544021e-05 0.0001507101 2.847996e-05
[1806,] 8.470414e-05 0.0001507101 2.823461e-05
[1807,] 1.229808e-04 0.0001507101 4.099360e-05
[1808,] 9.066653e-05 0.0001507101 3.022215e-05
[1809,] 1.248134e-04 0.0001507101 4.160437e-05
[1810,] 8.544021e-05 0.0001507101 2.847996e-05
[1811,] 9.066653e-05 0.0001507101 3.022215e-05
[1812,] 1.242099e-04 0.0001507101 4.140321e-05
[1813,] 8.389879e-05 0.0001507101 2.796617e-05
[1814,] 1.250083e-04 0.0001507101 4.166931e-05
[1815,] 8.980349e-05 0.0001507101 2.993448e-05
[1816,] 1.249999e-04 0.0001507101 4.166652e-05
[1817,] 9.068336e-05 0.0001507101 3.022776e-05
[1818,] 8.434499e-05 0.0001507101 2.811489e-05
[1819,] 1.249598e-04 0.0001507101 4.165313e-05
[1820,] 8.839128e-05 0.0001507101 2.946377e-05
[1821,] 8.686574e-05 0.0001507101 2.895526e-05
[1822,] 1.264633e-04 0.0001507101 4.215424e-05
[1823,] 6.603841e-05 0.0001507101 2.201276e-05
[1824,] 1.018239e-04 0.0001507101 3.394146e-05
[1825,] 1.065044e-04 0.0001507101 3.550166e-05
[1826,] 1.030807e-04 0.0001507101 3.436041e-05
[1827,] 8.442927e-05 0.0001507101 2.814309e-05
[1828,] 7.680030e-05 0.0001507101 2.560031e-05
[1829,] 7.708357e-05 0.0001507101 2.569473e-05
[1830,] 7.865914e-05 0.0001507101 2.621994e-05
[1831,] 7.929637e-05 0.0001507101 2.643237e-05
[1832,] 7.915971e-05 0.0001507101 2.638682e-05
[1833,] 8.450861e-05 0.0001507101 2.816952e-05
[1834,] 7.915971e-05 0.0001507101 2.638683e-05
[1835,] 7.886390e-05 0.0001507101 2.628822e-05
[1836,] 7.604544e-05 0.0001507101 2.534869e-05
[1837,] 7.931098e-05 0.0001507101 2.643724e-05
[1838,] 7.915971e-05 0.0001507101 2.638682e-05
[1839,] 7.652347e-05 0.0001507101 2.550803e-05
[1840,] 7.915971e-05 0.0001507101 2.638682e-05
[1841,] 7.915971e-05 0.0001507101 2.638682e-05
[1842,] 7.822655e-05 0.0001507101 2.607576e-05
[1843,] 7.761629e-05 0.0001507101 2.587232e-05
[1844,] 7.791807e-05 0.0001507101 2.597292e-05
[1845,] 6.342984e-05 0.0001507101 2.114328e-05
[1846,] 7.449368e-05 0.0001507101 2.483140e-05
[1847,] 1.017376e-04 0.0001507101 3.391267e-05
[1848,] 8.668624e-05 0.0001507101 2.889546e-05
[1849,] 6.208672e-05 0.0001507101 2.069561e-05
[1850,] 8.572775e-05 0.0001507101 2.857594e-05
[1851,] 8.600618e-05 0.0001507101 2.866876e-05
[1852,] 6.278609e-05 0.0001507101 2.092876e-05
[1853,] 7.783070e-05 0.0001507101 2.594374e-05
[1854,] 8.539524e-05 0.0001507101 2.846509e-05
[1855,] 7.116145e-05 0.0001507101 2.372031e-05
[1856,] 1.050175e-04 0.0001507101 3.500577e-05
[1857,] 7.381032e-05 0.0001507101 2.460326e-05
[1858,] 6.523614e-05 0.0001507101 2.174535e-05
[1859,] 6.881744e-05 0.0001507101 2.293909e-05
[1860,] 9.197685e-05 0.0001507101 3.065883e-05
[1861,] 9.273220e-05 0.0001507101 3.091077e-05
[1862,] 8.461555e-05 0.0001507101 2.820511e-05
[1863,] 8.836123e-05 0.0001507101 2.945365e-05
[1864,] 6.579600e-05 0.0001507101 2.193196e-05
[1865,] 6.370205e-05 0.0001507101 2.123400e-05
[1866,] 7.864342e-05 0.0001507101 2.621442e-05
[1867,] 8.038559e-05 0.0001507101 2.679512e-05
[1868,] 7.365984e-05 0.0001507101 2.455335e-05
[1869,] 8.186669e-05 0.0001507101 2.728904e-05
[1870,] 7.089553e-05 0.0001507101 2.363184e-05
[1871,] 1.478849e-04 0.0001507101 4.929506e-05
[1872,] 1.232815e-04 0.0001507101 4.109414e-05
[1873,] 6.799459e-05 0.0001507101 2.266489e-05
[1874,] 6.816698e-05 0.0001507101 2.272236e-05
[1875,] 6.833943e-05 0.0001507101 2.277984e-05
[1876,] 6.892332e-05 0.0001507101 2.297448e-05
[1877,] 7.990465e-05 0.0001507101 2.663486e-05
[1878,] 7.263480e-05 0.0001507101 2.421171e-05
[1879,] 6.737232e-05 0.0001507101 2.245745e-05
[1880,] 1.203351e-04 0.0001507101 4.011171e-05
[1881,] 6.889785e-05 0.0001507101 2.296595e-05
[1882,] 6.886115e-05 0.0001507101 2.295372e-05
[1883,] 6.788184e-05 0.0001507101 2.262723e-05
[1884,] 1.015881e-04 0.0001507101 3.386280e-05
[1885,] 7.735548e-05 0.0001507101 2.578505e-05
[1886,] 6.770008e-05 0.0001507101 2.256667e-05
[1887,] 6.780616e-05 0.0001507101 2.260203e-05
[1888,] 8.761295e-05 0.0001507101 2.920438e-05
[1889,] 7.122279e-05 0.0001507101 2.374090e-05
[1890,] 6.799553e-05 0.0001507101 2.266516e-05
[1891,] 6.794936e-05 0.0001507101 2.264977e-05
[1892,] 8.856498e-05 0.0001507101 2.952173e-05
[1893,] 7.585329e-05 0.0001507101 2.528443e-05
[1894,] 6.324727e-05 0.0001507101 2.108248e-05
[1895,] 6.777844e-05 0.0001507101 2.259281e-05
[1896,] 7.864772e-05 0.0001507101 2.621591e-05
[1897,] 6.308391e-05 0.0001507101 2.102803e-05
[1898,] 6.292758e-05 0.0001507101 2.097592e-05
[1899,] 6.780227e-05 0.0001507101 2.260075e-05
[1900,] 6.778522e-05 0.0001507101 2.259508e-05
[1901,] 6.780227e-05 0.0001507101 2.260075e-05
[1902,] 6.784991e-05 0.0001507101 2.261663e-05
[1903,] 6.863641e-05 0.0001507101 2.287877e-05
[1904,] 7.405814e-05 0.0001507101 2.468597e-05
[1905,] 7.564592e-05 0.0001507101 2.521532e-05
[1906,] 7.821199e-05 0.0001507101 2.607066e-05
[1907,] 6.807237e-05 0.0001507101 2.269077e-05
[1908,] 7.655023e-05 0.0001507101 2.551665e-05
[1909,] 6.066193e-05 0.0001507101 2.022065e-05
[1910,] 6.061668e-05 0.0001507101 2.020556e-05
[1911,] 7.542804e-05 0.0001507101 2.514269e-05
[1912,] 7.546360e-05 0.0001507101 2.515454e-05
[1913,] 6.061480e-05 0.0001507101 2.020493e-05
[1914,] 6.061480e-05 0.0001507101 2.020493e-05
[1915,] 9.232858e-05 0.0001507101 3.077629e-05
[1916,] 7.949410e-05 0.0001507101 2.649803e-05
[1917,] 6.126027e-05 0.0001507101 2.042008e-05
[1918,] 7.215536e-05 0.0001507101 2.405175e-05
[1919,] 7.218305e-05 0.0001507101 2.406097e-05
[1920,] 7.215536e-05 0.0001507101 2.405175e-05
[1921,] 6.065320e-05 0.0001507101 2.021774e-05
[1922,] 7.313847e-05 0.0001507101 2.437944e-05
[1923,] 7.340804e-05 0.0001507101 2.446930e-05
[1924,] 1.284597e-04 0.0001507101 4.281969e-05
[1925,] 1.098405e-04 0.0001507101 3.661310e-05
[1926,] 1.345849e-04 0.0001507101 4.486145e-05
[1927,] 1.223355e-04 0.0001507101 4.077800e-05
[1928,] 7.488629e-05 0.0001507101 2.496210e-05
[1929,] 7.488333e-05 0.0001507101 2.496111e-05
[1930,] 9.164193e-05 0.0001507101 3.054741e-05
[1931,] 7.488333e-05 0.0001507101 2.496111e-05
[1932,] 1.359403e-04 0.0001507101 4.531323e-05
[1933,] 1.355620e-04 0.0001507101 4.518713e-05
[1934,] 6.042466e-05 0.0001507101 2.014153e-05
[1935,] 6.116973e-05 0.0001507101 2.038990e-05
[1936,] 6.253854e-05 0.0001507101 2.084618e-05
[1937,] 6.003982e-05 0.0001507101 2.001327e-05
[1938,] 1.540711e-04 0.0001507101 5.135677e-05
[1939,] 1.317574e-04 0.0001507101 4.391896e-05
[1940,] 1.345880e-04 0.0001507101 4.486253e-05
[1941,] 1.355548e-04 0.0001507101 4.518478e-05
[1942,] 1.355548e-04 0.0001507101 4.518478e-05
[1943,] 6.016788e-05 0.0001507101 2.005595e-05
[1944,] 6.032852e-05 0.0001507101 2.010949e-05
[1945,] 6.074649e-05 0.0001507101 2.024883e-05
[1946,] 7.571782e-05 0.0001507101 2.523919e-05
[1947,] 6.344399e-05 0.0001507101 2.114793e-05
[1948,] 6.024875e-05 0.0001507101 2.008292e-05
[1949,] 6.013000e-05 0.0001507101 2.004332e-05
[1950,] 9.238061e-05 0.0001507101 3.079377e-05
[1951,] 9.288659e-05 0.0001507101 3.096236e-05
[1952,] 6.009069e-05 0.0001507101 2.003023e-05
[1953,] 6.071729e-05 0.0001507101 2.023907e-05
[1954,] 7.394923e-05 0.0001507101 2.464975e-05
[1955,] 1.162539e-04 0.0001507101 3.875126e-05
[1956,] 1.131920e-04 0.0001507101 3.773062e-05
[1957,] 1.622262e-04 0.0001507101 5.407531e-05
[1958,] 1.071922e-04 0.0001507101 3.573033e-05
[1959,] 6.062038e-05 0.0001507101 2.020679e-05
[1960,] 7.439942e-05 0.0001507101 2.479980e-05
[1961,] 6.065371e-05 0.0001507101 2.021790e-05
[1962,] 1.562737e-04 0.0001507101 5.209117e-05
[1963,] 9.151315e-05 0.0001507101 3.050437e-05
[1964,] 7.194179e-05 0.0001507101 2.398062e-05
[1965,] 6.535325e-05 0.0001507101 2.178437e-05
[1966,] 1.218945e-04 0.0001507101 4.063148e-05
[1967,] 6.398269e-05 0.0001507101 2.132752e-05
[1968,] 1.846053e-04 0.0001507101 6.153523e-05
[1969,] 6.180985e-05 0.0001507101 2.060326e-05
[1970,] 2.185233e-04 0.0001507101 7.284037e-05
[1971,] 1.474061e-04 0.0001507101 4.913499e-05
[1972,] 9.422767e-05 0.0001507101 3.140904e-05
[1973,] 6.173662e-05 0.0001507101 2.057888e-05
[1974,] 8.408602e-05 0.0001507101 2.802854e-05
[1975,] 7.998939e-05 0.0001507101 2.666301e-05
[1976,] 2.488149e-04 0.0001507101 8.293835e-05
[1977,] 1.230146e-04 0.0001507101 4.100482e-05
[1978,] 1.533160e-04 0.0001507101 5.110535e-05
[1979,] 1.677752e-04 0.0001507101 5.592507e-05
[1980,] 1.262510e-04 0.0001507101 4.208366e-05
[1981,] 9.998602e-05 0.0001507101 3.332895e-05
[1982,] 4.537369e-04 0.0001507101 1.512464e-04
[1983,] 7.542072e-05 0.0001507101 2.514028e-05
[1984,] 3.640681e-04 0.0001507101 1.213577e-04
[1985,] 1.171709e-04 0.0001507101 3.905727e-05
[1986,] 3.566834e-04 0.0001507101 1.188961e-04
[1987,] 1.807368e-04 0.0001507101 6.024578e-05
[1988,] 3.296599e-04 0.0001507101 1.098881e-04
[1989,] 5.686717e-04 0.0001507101 1.895579e-04
[1990,] 1.088449e-04 0.0001507101 3.628192e-05
[1991,] 1.689437e-04 0.0001507101 5.631466e-05
[1992,] 2.315463e-04 0.0001507101 7.718240e-05
[1993,] 1.664429e-04 0.0001507101 5.548111e-05
[1994,] 1.078583e-04 0.0001507101 3.595303e-05
[1995,] 1.553122e-04 0.0001507101 5.177078e-05
[1996,] 2.608558e-04 0.0001507101 8.695229e-05
[1997,] 2.608558e-04 0.0001507101 8.695229e-05
[1998,] 2.608558e-04 0.0001507101 8.695228e-05
[1999,] 1.089759e-04 0.0001507101 3.632557e-05
[2000,] 1.068014e-04 0.0001507101 3.560073e-05
[2001,] 2.898443e-04 0.0001507101 9.661517e-05
[2002,] 2.762063e-04 0.0001507101 9.206913e-05
[2003,] 1.099619e-04 0.0001507101 3.665423e-05
[2004,] 3.174214e-04 0.0001507101 1.058076e-04
[2005,] 8.768458e-05 0.0001507101 2.922808e-05
[2006,] 1.906430e-04 0.0001507101 6.354782e-05
[2007,] 1.938930e-04 0.0001507101 6.463118e-05
[2008,] 2.949969e-04 0.0001507101 9.833271e-05
[2009,] 1.851473e-04 0.0001507101 6.171591e-05
[2010,] 1.096623e-04 0.0001507101 3.655439e-05
[2011,] 1.877555e-04 0.0001507101 6.258533e-05
[2012,] 1.796696e-04 0.0001507101 5.989002e-05
[2013,] 1.562688e-04 0.0001507101 5.208966e-05
[2014,] 1.823787e-04 0.0001507101 6.079303e-05
[2015,] 6.192509e-04 0.0001507101 2.064182e-04
[2016,] 1.976666e-04 0.0001507101 6.588914e-05
[2017,] 1.823787e-04 0.0001507101 6.079301e-05
[2018,] 1.236631e-04 0.0001507101 4.122107e-05
[2019,] 8.351254e-05 0.0001507101 2.783762e-05
[2020,] 1.782835e-04 0.0001507101 5.942795e-05
[2021,] 1.757073e-04 0.0001507101 5.856921e-05
[2022,] 6.113383e-04 0.0001507101 2.037806e-04
[2023,] 1.731853e-04 0.0001507101 5.772855e-05
[2024,] 7.589652e-05 0.0001507101 2.529889e-05
[2025,] 1.724543e-04 0.0001507101 5.748484e-05
[2026,] 7.589652e-05 0.0001507101 2.529888e-05
[2027,] 2.704848e-04 0.0001507101 9.016169e-05
[2028,] 3.794343e-04 0.0001507101 1.264796e-04
[2029,] 2.328459e-04 0.0001507101 7.761538e-05
[2030,] 8.873526e-05 0.0001507101 2.957856e-05
[2031,] 1.731853e-04 0.0001507101 5.772842e-05
[2032,] 1.485643e-04 0.0001507101 4.952149e-05
[2033,] 1.212146e-04 0.0001507101 4.040513e-05
[2034,] 2.448293e-04 0.0001507101 8.160979e-05
[2035,] 3.431748e-04 0.0001507101 1.143931e-04
[2036,] 2.336035e-04 0.0001507101 7.786781e-05
[2037,] 1.426686e-04 0.0001507101 4.755635e-05
[2038,] 1.001614e-04 0.0001507101 3.338728e-05
[2039,] 1.174411e-04 0.0001507101 3.914725e-05
[2040,] 1.462272e-04 0.0001507101 4.874256e-05
[2041,] 5.686717e-04 0.0001507101 1.895588e-04
[2042,] 5.812170e-04 0.0001507101 1.937406e-04
[2043,] 1.179412e-04 0.0001507101 3.931401e-05
[2044,] 5.440042e-04 0.0001507101 1.813362e-04
[2045,] 5.340941e-04 0.0001507101 1.780329e-04
[2046,] 6.742058e-04 0.0001507101 2.247362e-04
[2047,] 9.675698e-05 0.0001507101 3.225256e-05
[2048,] 1.022579e-04 0.0001507101 3.408630e-05
[2049,] 9.756777e-05 0.0001507101 3.252288e-05
[2050,] 6.824798e-05 0.0001507101 2.274929e-05
[2051,] 2.236625e-04 0.0001507101 7.455416e-05
[2052,] 2.038888e-04 0.0001507101 6.796304e-05
[2053,] 9.921454e-05 0.0001507101 3.307158e-05
[2054,] 2.057091e-04 0.0001507101 6.856982e-05
[2055,] 6.177103e-04 0.0001507101 2.059037e-04
[2056,] 6.177103e-04 0.0001507101 2.059036e-04
[2057,] 6.797403e-04 0.0001507101 2.265800e-04
[2058,] 2.041139e-04 0.0001507101 6.803807e-05
[2059,] 8.563983e-05 0.0001507101 2.854663e-05
[2060,] 6.895912e-05 0.0001507101 2.298639e-05
[2061,] 1.151517e-04 0.0001507101 3.838375e-05
[2062,] 8.167834e-05 0.0001507101 2.722605e-05
[2063,] 2.663508e-03 0.0001507101 8.878365e-04
[2064,] 2.571483e-03 0.0001507101 8.571608e-04
[2065,] 1.110574e-04 0.0001507101 3.701900e-05
[2066,] 8.708307e-05 0.0001507101 2.902768e-05
[2067,] 8.067222e-05 0.0001507101 2.689076e-05
[2068,] 8.169874e-05 0.0001507101 2.723296e-05
[2069,] 7.816587e-05 0.0001507101 2.605531e-05
[2070,] 7.899661e-05 0.0001507101 2.633223e-05
[2071,] 8.028359e-05 0.0001507101 2.676123e-05
[2072,] 1.065187e-04 0.0001507101 3.550636e-05
[2073,] 7.846497e-05 0.0001507101 2.615503e-05
[2074,] 8.101454e-05 0.0001507101 2.700482e-05
[2075,] 7.988719e-05 0.0001507101 2.662911e-05
[2076,] 8.334435e-05 0.0001507101 2.778151e-05
[2077,] 1.270982e-04 0.0001507101 4.236610e-05
[2078,] 8.659179e-05 0.0001507101 2.886407e-05
[2079,] 7.757818e-05 0.0001507101 2.585943e-05
[2080,] 8.435417e-05 0.0001507101 2.811812e-05
[2081,] 8.372809e-05 0.0001507101 2.790931e-05
[2082,] 8.297562e-05 0.0001507101 2.765860e-05
[2083,] 8.378320e-05 0.0001507101 2.792779e-05
[2084,] 6.547005e-05 0.0001507101 2.182341e-05
[2085,] 6.567268e-05 0.0001507101 2.189095e-05
[2086,] 7.867996e-05 0.0001507101 2.622664e-05
[2087,] 6.299842e-05 0.0001507101 2.099952e-05
[2088,] 7.923157e-05 0.0001507101 2.641050e-05
[2089,] 6.291580e-05 0.0001507101 2.097198e-05
[2090,] 7.988190e-05 0.0001507101 2.662727e-05
[2091,] 7.892293e-05 0.0001507101 2.630763e-05
[2092,] 8.132132e-05 0.0001507101 2.710707e-05
[2093,] 6.293935e-05 0.0001507101 2.097981e-05
[2094,] 9.731346e-05 0.0001507101 3.243762e-05
[2095,] 9.255769e-05 0.0001507101 3.085266e-05
[2096,] 6.196027e-05 0.0001507101 2.065346e-05
[2097,] 6.161250e-05 0.0001507101 2.053753e-05
[2098,] 1.041658e-04 0.0001507101 3.472204e-05
[2099,] 8.522955e-05 0.0001507101 2.840973e-05
[2100,] 9.319881e-05 0.0001507101 3.106607e-05
[2101,] 9.354224e-05 0.0001507101 3.118055e-05
[2102,] 6.443536e-05 0.0001507101 2.147853e-05
[2103,] 6.219261e-05 0.0001507101 2.073092e-05
[2104,] 9.451460e-05 0.0001507101 3.150467e-05
[2105,] 9.232948e-05 0.0001507101 3.077632e-05
[2106,] 9.297392e-05 0.0001507101 3.099113e-05
[2107,] 6.490185e-05 0.0001507101 2.163397e-05
[2108,] 1.027361e-04 0.0001507101 3.424551e-05
[2109,] 9.264916e-05 0.0001507101 3.088288e-05
[2110,] 1.087794e-04 0.0001507101 3.625949e-05
[2111,] 8.436108e-05 0.0001507101 2.812026e-05
[2112,] 9.496690e-05 0.0001507101 3.165577e-05
[2113,] 6.842338e-05 0.0001507101 2.280792e-05
[2114,] 8.490279e-05 0.0001507101 2.830092e-05
[2115,] 8.375062e-05 0.0001507101 2.791677e-05
[2116,] 6.829671e-05 0.0001507101 2.276568e-05
[2117,] 8.627537e-05 0.0001507101 2.875835e-05
[2118,] 1.047947e-04 0.0001507101 3.493123e-05
[2119,] 7.054565e-05 0.0001507101 2.351535e-05
[2120,] 7.093097e-05 0.0001507101 2.364379e-05
[2121,] 6.720160e-05 0.0001507101 2.240062e-05
[2122,] 6.936615e-05 0.0001507101 2.312216e-05
[2123,] 8.082316e-05 0.0001507101 2.694102e-05
[2124,] 6.825117e-05 0.0001507101 2.275048e-05
[2125,] 7.261232e-05 0.0001507101 2.420421e-05
[2126,] 1.565710e-04 0.0001507101 5.219042e-05
[2127,] 1.209183e-04 0.0001507101 4.030611e-05
[2128,] 8.175970e-05 0.0001507101 2.725317e-05
[2129,] 1.530590e-04 0.0001507101 5.101930e-05
[2130,] 2.342145e-04 0.0001507101 7.807139e-05
[2131,] 7.650858e-05 0.0001507101 2.550290e-05
[2132,] 7.362834e-05 0.0001507101 2.454275e-05
[2133,] 9.987513e-05 0.0001507101 3.329168e-05
[2134,] 1.646913e-04 0.0001507101 5.489720e-05
[2135,] 3.045363e-04 0.0001507101 1.015122e-04
[2136,] 2.007796e-04 0.0001507101 6.692688e-05
[2137,] 7.162654e-05 0.0001507101 2.387551e-05
[2138,] 1.137809e-04 0.0001507101 3.792704e-05
[2139,] 1.233390e-04 0.0001507101 4.111297e-05
[2140,] 1.367225e-04 0.0001507101 4.557429e-05
[2141,] 1.467238e-04 0.0001507101 4.890821e-05
[2142,] 1.783248e-04 0.0001507101 5.944199e-05
[2143,] 7.724732e-05 0.0001507101 2.574912e-05
[2144,] 7.689011e-05 0.0001507101 2.563005e-05
[2145,] 1.754482e-04 0.0001507101 5.848274e-05
[2146,] 7.117841e-05 0.0001507101 2.372614e-05
[2147,] 7.142494e-05 0.0001507101 2.380832e-05
[2148,] 1.469079e-04 0.0001507101 4.896986e-05
[2149,] 1.156836e-04 0.0001507101 3.856127e-05
[2150,] 6.945634e-05 0.0001507101 2.315216e-05
[2151,] 7.740232e-05 0.0001507101 2.580077e-05
[2152,] 2.542037e-04 0.0001507101 8.473461e-05
[2153,] 2.631220e-04 0.0001507101 8.770734e-05
[2154,] 7.747328e-05 0.0001507101 2.582443e-05
[2155,] 7.747328e-05 0.0001507101 2.582443e-05
[2156,] 2.831185e-04 0.0001507101 9.437261e-05
[2157,] 3.063799e-04 0.0001507101 1.021263e-04
[2158,] 3.316746e-04 0.0001507101 1.105587e-04
[2159,] 1.436252e-04 0.0001507101 4.787560e-05
[2160,] 2.756689e-04 0.0001507101 9.188954e-05
```
