## Supplementary material for "Characterization of shared and ancestry-specific signals driving complex traits using multi-ancestry fine-mapping": s1_data_1kg.pvar

```
##FILTER=<ID=PASS,Description="All filters passed">
##reference=ftp://ftp.1000genomes.ebi.ac.uk//vol1/ftp/technical/reference/phase2_reference_assembly_sequence/hs37d5.fa.gz
##contig=<ID=14,assembly=b37,length=107349540>
##ALT=<ID=CNV,Description="Copy Number Polymorphism">
##ALT=<ID=DEL,Description="Deletion">
##ALT=<ID=DUP,Description="Duplication">
##ALT=<ID=INS:ME:ALU,Description="Insertion of ALU element">
##ALT=<ID=INS:ME:LINE1,Description="Insertion of LINE1 element">
##ALT=<ID=INS:ME:SVA,Description="Insertion of SVA element">
##ALT=<ID=INS:MT,Description="Nuclear Mitochondrial Insertion">
##ALT=<ID=INV,Description="Inversion">
##ALT=<ID=CN0,Description="Copy number allele: 0 copies">
##ALT=<ID=CN1,Description="Copy number allele: 1 copy">
##ALT=<ID=CN2,Description="Copy number allele: 2 copies">
##ALT=<ID=CN3,Description="Copy number allele: 3 copies">
##ALT=<ID=CN4,Description="Copy number allele: 4 copies">
##ALT=<ID=CN5,Description="Copy number allele: 5 copies">
##ALT=<ID=CN6,Description="Copy number allele: 6 copies">
##ALT=<ID=CN7,Description="Copy number allele: 7 copies">
##ALT=<ID=CN8,Description="Copy number allele: 8 copies">
##ALT=<ID=CN9,Description="Copy number allele: 9 copies">
##ALT=<ID=CN10,Description="Copy number allele: 10 copies">
##ALT=<ID=CN11,Description="Copy number allele: 11 copies">
##ALT=<ID=CN12,Description="Copy number allele: 12 copies">
##ALT=<ID=CN13,Description="Copy number allele: 13 copies">
##ALT=<ID=CN14,Description="Copy number allele: 14 copies">
##ALT=<ID=CN15,Description="Copy number allele: 15 copies">
##ALT=<ID=CN16,Description="Copy number allele: 16 copies">
##ALT=<ID=CN17,Description="Copy number allele: 17 copies">
##ALT=<ID=CN18,Description="Copy number allele: 18 copies">
##ALT=<ID=CN19,Description="Copy number allele: 19 copies">
##ALT=<ID=CN20,Description="Copy number allele: 20 copies">
##ALT=<ID=CN21,Description="Copy number allele: 21 copies">
##ALT=<ID=CN22,Description="Copy number allele: 22 copies">
##ALT=<ID=CN23,Description="Copy number allele: 23 copies">
##ALT=<ID=CN24,Description="Copy number allele: 24 copies">
##ALT=<ID=CN25,Description="Copy number allele: 25 copies">
##ALT=<ID=CN26,Description="Copy number allele: 26 copies">
##ALT=<ID=CN27,Description="Copy number allele: 27 copies">
##ALT=<ID=CN28,Description="Copy number allele: 28 copies">
##ALT=<ID=CN29,Description="Copy number allele: 29 copies">
##ALT=<ID=CN30,Description="Copy number allele: 30 copies">
##ALT=<ID=CN31,Description="Copy number allele: 31 copies">
##ALT=<ID=CN32,Description="Copy number allele: 32 copies">
##ALT=<ID=CN33,Description="Copy number allele: 33 copies">
##ALT=<ID=CN34,Description="Copy number allele: 34 copies">
##ALT=<ID=CN35,Description="Copy number allele: 35 copies">
##ALT=<ID=CN36,Description="Copy number allele: 36 copies">
##ALT=<ID=CN37,Description="Copy number allele: 37 copies">
##ALT=<ID=CN38,Description="Copy number allele: 38 copies">
##ALT=<ID=CN39,Description="Copy number allele: 39 copies">
##ALT=<ID=CN40,Description="Copy number allele: 40 copies">
##ALT=<ID=CN41,Description="Copy number allele: 41 copies">
##ALT=<ID=CN42,Description="Copy number allele: 42 copies">
##ALT=<ID=CN43,Description="Copy number allele: 43 copies">
##ALT=<ID=CN44,Description="Copy number allele: 44 copies">
##ALT=<ID=CN45,Description="Copy number allele: 45 copies">
##ALT=<ID=CN46,Description="Copy number allele: 46 copies">
##ALT=<ID=CN47,Description="Copy number allele: 47 copies">
##ALT=<ID=CN48,Description="Copy number allele: 48 copies">
##ALT=<ID=CN49,Description="Copy number allele: 49 copies">
##ALT=<ID=CN50,Description="Copy number allele: 50 copies">
##ALT=<ID=CN51,Description="Copy number allele: 51 copies">
##ALT=<ID=CN52,Description="Copy number allele: 52 copies">
##ALT=<ID=CN53,Description="Copy number allele: 53 copies">
##ALT=<ID=CN54,Description="Copy number allele: 54 copies">
##ALT=<ID=CN55,Description="Copy number allele: 55 copies">
##ALT=<ID=CN56,Description="Copy number allele: 56 copies">
##ALT=<ID=CN57,Description="Copy number allele: 57 copies">
##ALT=<ID=CN58,Description="Copy number allele: 58 copies">
##ALT=<ID=CN59,Description="Copy number allele: 59 copies">
##ALT=<ID=CN60,Description="Copy number allele: 60 copies">
##ALT=<ID=CN61,Description="Copy number allele: 61 copies">
##ALT=<ID=CN62,Description="Copy number allele: 62 copies">
##ALT=<ID=CN63,Description="Copy number allele: 63 copies">
##ALT=<ID=CN64,Description="Copy number allele: 64 copies">
##ALT=<ID=CN65,Description="Copy number allele: 65 copies">
##ALT=<ID=CN66,Description="Copy number allele: 66 copies">
##ALT=<ID=CN67,Description="Copy number allele: 67 copies">
##ALT=<ID=CN68,Description="Copy number allele: 68 copies">
##ALT=<ID=CN69,Description="Copy number allele: 69 copies">
##ALT=<ID=CN70,Description="Copy number allele: 70 copies">
##ALT=<ID=CN71,Description="Copy number allele: 71 copies">
##ALT=<ID=CN72,Description="Copy number allele: 72 copies">
##ALT=<ID=CN73,Description="Copy number allele: 73 copies">
##ALT=<ID=CN74,Description="Copy number allele: 74 copies">
##ALT=<ID=CN75,Description="Copy number allele: 75 copies">
##ALT=<ID=CN76,Description="Copy number allele: 76 copies">
##ALT=<ID=CN77,Description="Copy number allele: 77 copies">
##ALT=<ID=CN78,Description="Copy number allele: 78 copies">
##ALT=<ID=CN79,Description="Copy number allele: 79 copies">
##ALT=<ID=CN80,Description="Copy number allele: 80 copies">
##ALT=<ID=CN81,Description="Copy number allele: 81 copies">
##ALT=<ID=CN82,Description="Copy number allele: 82 copies">
##ALT=<ID=CN83,Description="Copy number allele: 83 copies">
##ALT=<ID=CN84,Description="Copy number allele: 84 copies">
##ALT=<ID=CN85,Description="Copy number allele: 85 copies">
##ALT=<ID=CN86,Description="Copy number allele: 86 copies">
##ALT=<ID=CN87,Description="Copy number allele: 87 copies">
##ALT=<ID=CN88,Description="Copy number allele: 88 copies">
##ALT=<ID=CN89,Description="Copy number allele: 89 copies">
##ALT=<ID=CN90,Description="Copy number allele: 90 copies">
##ALT=<ID=CN91,Description="Copy number allele: 91 copies">
##ALT=<ID=CN92,Description="Copy number allele: 92 copies">
##ALT=<ID=CN93,Description="Copy number allele: 93 copies">
##ALT=<ID=CN94,Description="Copy number allele: 94 copies">
##ALT=<ID=CN95,Description="Copy number allele: 95 copies">
##ALT=<ID=CN96,Description="Copy number allele: 96 copies">
##ALT=<ID=CN97,Description="Copy number allele: 97 copies">
##ALT=<ID=CN98,Description="Copy number allele: 98 copies">
##ALT=<ID=CN99,Description="Copy number allele: 99 copies">
##ALT=<ID=CN100,Description="Copy number allele: 100 copies">
##ALT=<ID=CN101,Description="Copy number allele: 101 copies">
##ALT=<ID=CN102,Description="Copy number allele: 102 copies">
##ALT=<ID=CN103,Description="Copy number allele: 103 copies">
##ALT=<ID=CN104,Description="Copy number allele: 104 copies">
##ALT=<ID=CN105,Description="Copy number allele: 105 copies">
##ALT=<ID=CN106,Description="Copy number allele: 106 copies">
##ALT=<ID=CN107,Description="Copy number allele: 107 copies">
##ALT=<ID=CN108,Description="Copy number allele: 108 copies">
##ALT=<ID=CN109,Description="Copy number allele: 109 copies">
##ALT=<ID=CN110,Description="Copy number allele: 110 copies">
##ALT=<ID=CN111,Description="Copy number allele: 111 copies">
##ALT=<ID=CN112,Description="Copy number allele: 112 copies">
##ALT=<ID=CN113,Description="Copy number allele: 113 copies">
##ALT=<ID=CN114,Description="Copy number allele: 114 copies">
##ALT=<ID=CN115,Description="Copy number allele: 115 copies">
##ALT=<ID=CN116,Description="Copy number allele: 116 copies">
##ALT=<ID=CN117,Description="Copy number allele: 117 copies">
##ALT=<ID=CN118,Description="Copy number allele: 118 copies">
##ALT=<ID=CN119,Description="Copy number allele: 119 copies">
##ALT=<ID=CN120,Description="Copy number allele: 120 copies">
##ALT=<ID=CN121,Description="Copy number allele: 121 copies">
##ALT=<ID=CN122,Description="Copy number allele: 122 copies">
##ALT=<ID=CN123,Description="Copy number allele: 123 copies">
##ALT=<ID=CN124,Description="Copy number allele: 124 copies">
##INFO=<ID=CIEND,Number=2,Type=Integer,Description="Confidence interval around END for imprecise variants">
##INFO=<ID=CIPOS,Number=2,Type=Integer,Description="Confidence interval around POS for imprecise variants">
##INFO=<ID=CS,Number=1,Type=String,Description="Source call set.">
##INFO=<ID=END,Number=1,Type=Integer,Description="End coordinate of this variant">
##INFO=<ID=IMPRECISE,Number=0,Type=Flag,Description="Imprecise structural variation">
##INFO=<ID=MC,Number=.,Type=String,Description="Merged calls.">
##INFO=<ID=MEINFO,Number=4,Type=String,Description="Mobile element info of the form NAME,START,END<POLARITY; If there is only 5' OR 3' support for this call, will be NULL NULL for START and END">
##INFO=<ID=MEND,Number=1,Type=Integer,Description="Mitochondrial end coordinate of inserted sequence">
##INFO=<ID=MLEN,Number=1,Type=Integer,Description="Estimated length of mitochondrial insert">
##INFO=<ID=MSTART,Number=1,Type=Integer,Description="Mitochondrial start coordinate of inserted sequence">
##INFO=<ID=SVLEN,Number=.,Type=Integer,Description="SV length. It is only calculated for structural variation MEIs. For other types of SVs; one may calculate the SV length by INFO:END-START+1, or by finding the difference between lengthes of REF and ALT alleles">
##INFO=<ID=SVTYPE,Number=1,Type=String,Description="Type of structural variant">
##INFO=<ID=TSD,Number=1,Type=String,Description="Precise Target Site Duplication for bases, if unknown, value will be NULL">
##INFO=<ID=AC,Number=A,Type=Integer,Description="Total number of alternate alleles in called genotypes">
##INFO=<ID=AF,Number=A,Type=Float,Description="Estimated allele frequency in the range (0,1)">
##INFO=<ID=NS,Number=1,Type=Integer,Description="Number of samples with data">
##INFO=<ID=AN,Number=1,Type=Integer,Description="Total number of alleles in called genotypes">
##INFO=<ID=EAS_AF,Number=A,Type=Float,Description="Allele frequency in the EAS populations calculated from AC and AN, in the range (0,1)">
##INFO=<ID=EUR_AF,Number=A,Type=Float,Description="Allele frequency in the EUR populations calculated from AC and AN, in the range (0,1)">
##INFO=<ID=AFR_AF,Number=A,Type=Float,Description="Allele frequency in the AFR populations calculated from AC and AN, in the range (0,1)">
##INFO=<ID=AMR_AF,Number=A,Type=Float,Description="Allele frequency in the AMR populations calculated from AC and AN, in the range (0,1)">
##INFO=<ID=SAS_AF,Number=A,Type=Float,Description="Allele frequency in the SAS populations calculated from AC and AN, in the range (0,1)">
##INFO=<ID=DP,Number=1,Type=Integer,Description="Total read depth; only low coverage data were counted towards the DP, exome data were not used">
##INFO=<ID=AA,Number=1,Type=String,Description="Ancestral Allele. Format: AA|REF|ALT|IndelType. AA: Ancestral allele, REF:Reference Allele, ALT:Alternate Allele, IndelType:Type of Indel (REF, ALT and IndelType are only defined for indels)">
##INFO=<ID=VT,Number=.,Type=String,Description="indicates what type of variant the line represents">
##INFO=<ID=EX_TARGET,Number=0,Type=Flag,Description="indicates whether a variant is within the exon pull down target boundaries">
##INFO=<ID=MULTI_ALLELIC,Number=0,Type=Flag,Description="indicates whether a site is multi-allelic">
#CHROM	POS	ID	REF	ALT	QUAL	FILTER	INFO
14	99233533	rs80287648	G	A	100	PASS	AC=267;AF=0.0533147;AN=5008;NS=2504;DP=18302;EAS_AF=0.1905;AMR_AF=0.0331;AFR_AF=0.0023;EUR_AF=0.0288;SAS_AF=0.0204;AA=G|||;VT=SNP
14	99233952	rs1955898	C	A	100	PASS	AC=447;AF=0.0892572;AN=5008;NS=2504;DP=16938;EAS_AF=0;AMR_AF=0.049;AFR_AF=0.2958;EUR_AF=0.0199;SAS_AF=0.002;AA=A|||;VT=SNP
14	99234190	rs117744917	A	C	100	PASS	AC=43;AF=0.00858626;AN=5008;NS=2504;DP=18433;EAS_AF=0.001;AMR_AF=0.0144;AFR_AF=0;EUR_AF=0.0149;SAS_AF=0.0174;AA=A|||;VT=SNP
14	99234266	rs61981327	T	C	100	PASS	AC=883;AF=0.176318;AN=5008;NS=2504;DP=16536;EAS_AF=0.001;AMR_AF=0.2291;AFR_AF=0.1377;EUR_AF=0.2763;SAS_AF=0.2689;AA=T|||;VT=SNP
14	99234946	rs61981328	T	C	100	PASS	AC=266;AF=0.053115;AN=5008;NS=2504;DP=17007;EAS_AF=0;AMR_AF=0.0187;AFR_AF=0.0045;EUR_AF=0.0716;SAS_AF=0.1789;AA=T|||;VT=SNP
14	99235135	rs35013591	T	G	100	PASS	AC=674;AF=0.134585;AN=5008;NS=2504;DP=18759;EAS_AF=0.1776;AMR_AF=0.1974;AFR_AF=0.0711;EUR_AF=0.0746;SAS_AF=0.1933;AA=T|||;VT=SNP
14	99236033	rs17533457	T	C	100	PASS	AC=2320;AF=0.463259;AN=5008;NS=2504;DP=18226;EAS_AF=0.3085;AMR_AF=0.4798;AFR_AF=0.6929;EUR_AF=0.3678;SAS_AF=0.3988;AA=C|||;VT=SNP
14	99237030	rs79946827	G	A	100	PASS	AC=212;AF=0.0423323;AN=5008;NS=2504;DP=19330;EAS_AF=0;AMR_AF=0.0403;AFR_AF=0.0938;EUR_AF=0.0467;SAS_AF=0.0133;AA=G|||;VT=SNP
14	99237038	rs73398796	G	A	100	PASS	AC=448;AF=0.0894569;AN=5008;NS=2504;DP=18867;EAS_AF=0;AMR_AF=0.049;AFR_AF=0.2965;EUR_AF=0.0199;SAS_AF=0.002;AA=G|||;VT=SNP
14	99237348	rs7146951	A	G	100	PASS	AC=882;AF=0.176118;AN=5008;NS=2504;DP=18469;EAS_AF=0.001;AMR_AF=0.2291;AFR_AF=0.1392;EUR_AF=0.2734;SAS_AF=0.2689;AA=A|||;VT=SNP
14	99237415	rs57895579	G	T	100	PASS	AC=448;AF=0.0894569;AN=5008;NS=2504;DP=19345;EAS_AF=0;AMR_AF=0.049;AFR_AF=0.2965;EUR_AF=0.0199;SAS_AF=0.002;AA=G|||;VT=SNP
14	99237643	rs79869465	G	A	100	PASS	AC=267;AF=0.0533147;AN=5008;NS=2504;DP=19624;EAS_AF=0.1905;AMR_AF=0.0331;AFR_AF=0.0023;EUR_AF=0.0288;SAS_AF=0.0204;AA=G|||;VT=SNP
14	99237659	rs78427840	T	A	100	PASS	AC=364;AF=0.0726837;AN=5008;NS=2504;DP=19879;EAS_AF=0.1171;AMR_AF=0.147;AFR_AF=0.0068;EUR_AF=0.0447;SAS_AF=0.092;AA=T|||;VT=SNP
14	99237660	rs75613904	C	T	100	PASS	AC=29;AF=0.00579073;AN=5008;NS=2504;DP=19999;EAS_AF=0;AMR_AF=0.0029;AFR_AF=0;EUR_AF=0.0258;SAS_AF=0.001;AA=C|||;VT=SNP
14	99238743	rs11627868	A	G	100	PASS	AC=452;AF=0.0902556;AN=5008;NS=2504;DP=19949;EAS_AF=0;AMR_AF=0.049;AFR_AF=0.2995;EUR_AF=0.0199;SAS_AF=0.002;AA=A|||;VT=SNP
14	99238778	rs11627987	G	A	100	PASS	AC=454;AF=0.090655;AN=5008;NS=2504;DP=19488;EAS_AF=0;AMR_AF=0.049;AFR_AF=0.3011;EUR_AF=0.0199;SAS_AF=0.002;AA=G|||;VT=SNP
14	99238899	rs7154209	A	G	100	PASS	AC=547;AF=0.109225;AN=5008;NS=2504;DP=17281;EAS_AF=0;AMR_AF=0.062;AFR_AF=0.0779;EUR_AF=0.1759;SAS_AF=0.229;AA=A|||;VT=SNP
14	99239122	rs1955899	C	G	100	PASS	AC=453;AF=0.0904553;AN=5008;NS=2504;DP=18522;EAS_AF=0;AMR_AF=0.049;AFR_AF=0.3003;EUR_AF=0.0199;SAS_AF=0.002;AA=C|||;VT=SNP
14	99239194	rs1955900	G	A	100	PASS	AC=451;AF=0.0900559;AN=5008;NS=2504;DP=17902;EAS_AF=0;AMR_AF=0.0504;AFR_AF=0.2973;EUR_AF=0.0209;SAS_AF=0.002;AA=G|||;VT=SNP
14	99239281	rs12897121	T	C	100	PASS	AC=871;AF=0.173922;AN=5008;NS=2504;DP=17325;EAS_AF=0.2649;AMR_AF=0.1945;AFR_AF=0.1104;EUR_AF=0.1153;SAS_AF=0.2117;AA=T|||;VT=SNP
14	99239283	rs4905762	A	G	100	PASS	AC=256;AF=0.0511182;AN=5008;NS=2504;DP=17385;EAS_AF=0.1716;AMR_AF=0.0331;AFR_AF=0.0023;EUR_AF=0.0388;SAS_AF=0.0184;AA=A|||;VT=SNP
14	99239707	rs76331750	G	A	100	PASS	AC=256;AF=0.0511182;AN=5008;NS=2504;DP=17442;EAS_AF=0.1716;AMR_AF=0.0331;AFR_AF=0.0023;EUR_AF=0.0388;SAS_AF=0.0184;AA=G|||;VT=SNP
14	99240316	rs11623713	G	A	100	PASS	AC=439;AF=0.0876597;AN=5008;NS=2504;DP=19415;EAS_AF=0;AMR_AF=0.049;AFR_AF=0.2897;EUR_AF=0.0199;SAS_AF=0.002;AA=G|||;VT=SNP
14	99240740	rs77255543	G	A	100	PASS	AC=256;AF=0.0511182;AN=5008;NS=2504;DP=17874;EAS_AF=0.1716;AMR_AF=0.0331;AFR_AF=0.0023;EUR_AF=0.0388;SAS_AF=0.0184;AA=G|||;VT=SNP
14	99241224	rs7140390	T	G	100	PASS	AC=439;AF=0.0876597;AN=5008;NS=2504;DP=20180;EAS_AF=0;AMR_AF=0.049;AFR_AF=0.2897;EUR_AF=0.0199;SAS_AF=0.002;AA=T|||;VT=SNP
14	99241318	rs72712154	G	A	100	PASS	AC=407;AF=0.08127;AN=5008;NS=2504;DP=20339;EAS_AF=0.002;AMR_AF=0.1744;AFR_AF=0.0484;EUR_AF=0.173;SAS_AF=0.047;AA=G|||;VT=SNP
14	99241913	rs8004419	T	A	100	PASS	AC=3587;AF=0.716254;AN=5008;NS=2504;DP=19711;EAS_AF=0.7679;AMR_AF=0.7118;AFR_AF=0.8328;EUR_AF=0.5815;SAS_AF=0.6472;AA=A|||;VT=SNP
14	99242799	rs17612133	G	A	100	PASS	AC=293;AF=0.0585064;AN=5008;NS=2504;DP=14498;EAS_AF=0.002;AMR_AF=0.0994;AFR_AF=0.0121;EUR_AF=0.1183;SAS_AF=0.089;AA=G|||;VT=SNP
14	99243254	rs2057202	C	T	100	PASS	AC=206;AF=0.0411342;AN=5008;NS=2504;DP=18396;EAS_AF=0.005;AMR_AF=0.0259;AFR_AF=0.084;EUR_AF=0.0636;SAS_AF=0.0082;AA=C|||;VT=SNP
14	99243715	rs34517808	T	C	100	PASS	AC=882;AF=0.176118;AN=5008;NS=2504;DP=17436;EAS_AF=0.2649;AMR_AF=0.1974;AFR_AF=0.1135;EUR_AF=0.1193;SAS_AF=0.2127;AA=T|||;VT=SNP
14	99243762	rs28715054	A	T	100	PASS	AC=451;AF=0.0900559;AN=5008;NS=2504;DP=14624;EAS_AF=0;AMR_AF=0.049;AFR_AF=0.2988;EUR_AF=0.0199;SAS_AF=0.002;AA=A|||;VT=SNP
14	99246048	rs142921637	G	A	100	PASS	AC=38;AF=0.00758786;AN=5008;NS=2504;DP=16265;EAS_AF=0;AMR_AF=0.0202;AFR_AF=0;EUR_AF=0.0209;SAS_AF=0.0031;AA=G|||;VT=SNP
14	99248043	rs61981331	G	A	100	PASS	AC=464;AF=0.0926518;AN=5008;NS=2504;DP=17131;EAS_AF=0;AMR_AF=0.0548;AFR_AF=0.0234;EUR_AF=0.173;SAS_AF=0.226;AA=G|||;VT=SNP
14	99248306	rs75332144	A	C	100	PASS	AC=280;AF=0.0559105;AN=5008;NS=2504;DP=21794;EAS_AF=0.004;AMR_AF=0.0231;AFR_AF=0.1778;EUR_AF=0.0219;SAS_AF=0.0031;AA=A|||;VT=SNP
14	99248916	rs61981349	T	C	100	PASS	AC=482;AF=0.096246;AN=5008;NS=2504;DP=20045;EAS_AF=0;AMR_AF=0.0548;AFR_AF=0.0378;EUR_AF=0.172;SAS_AF=0.226;AA=T|||;VT=SNP
14	99248996	rs79231080	C	A	100	PASS	AC=273;AF=0.0545128;AN=5008;NS=2504;DP=18897;EAS_AF=0.1835;AMR_AF=0.0389;AFR_AF=0.003;EUR_AF=0.0388;SAS_AF=0.0184;AA=C|||;VT=SNP
14	99249020	rs75357972	C	T	100	PASS	AC=272;AF=0.0543131;AN=5008;NS=2504;DP=18951;EAS_AF=0.1835;AMR_AF=0.0375;AFR_AF=0.003;EUR_AF=0.0388;SAS_AF=0.0184;AA=C|||;VT=SNP
14	99249036	rs7145611	T	C	100	PASS	AC=3568;AF=0.71246;AN=5008;NS=2504;DP=18594;EAS_AF=0.7728;AMR_AF=0.7046;AFR_AF=0.8623;EUR_AF=0.5686;SAS_AF=0.6012;AA=C|||;VT=SNP
14	99249175	rs74402410	A	G	100	PASS	AC=272;AF=0.0543131;AN=5008;NS=2504;DP=21982;EAS_AF=0.1835;AMR_AF=0.0375;AFR_AF=0.003;EUR_AF=0.0388;SAS_AF=0.0184;AA=A|||;VT=SNP
14	99249190	rs11621825	T	C	100	PASS	AC=165;AF=0.0329473;AN=5008;NS=2504;DP=21860;EAS_AF=0;AMR_AF=0.0202;AFR_AF=0.0991;EUR_AF=0.0179;SAS_AF=0.002;AA=T|||;VT=SNP
14	99249338	rs76532736	T	C	100	PASS	AC=217;AF=0.0433307;AN=5008;NS=2504;DP=18828;EAS_AF=0.004;AMR_AF=0.0144;AFR_AF=0.1362;EUR_AF=0.0199;SAS_AF=0.0031;AA=T|||;VT=SNP
14	99249424	rs2144447	T	A	100	PASS	AC=2959;AF=0.590855;AN=5008;NS=2504;DP=17690;EAS_AF=0.5893;AMR_AF=0.6369;AFR_AF=0.6225;EUR_AF=0.5268;SAS_AF=0.5828;AA=T|||;VT=SNP
14	99249445	rs2144448	C	T	100	PASS	AC=2959;AF=0.590855;AN=5008;NS=2504;DP=18175;EAS_AF=0.5893;AMR_AF=0.6369;AFR_AF=0.6225;EUR_AF=0.5268;SAS_AF=0.5828;AA=T|||;VT=SNP
14	99249696	rs35775276	G	A	100	PASS	AC=574;AF=0.114617;AN=5008;NS=2504;DP=19573;EAS_AF=0.2321;AMR_AF=0.1513;AFR_AF=0.0008;EUR_AF=0.0626;SAS_AF=0.1748;AA=G|||;VT=SNP
14	99249978	rs61981350	A	G	100	PASS	AC=481;AF=0.0960463;AN=5008;NS=2504;DP=18621;EAS_AF=0;AMR_AF=0.0548;AFR_AF=0.0371;EUR_AF=0.172;SAS_AF=0.226;AA=A|||;VT=SNP
14	99250240	rs77002645	T	A	100	PASS	AC=38;AF=0.00758786;AN=5008;NS=2504;DP=16887;EAS_AF=0.001;AMR_AF=0.0043;AFR_AF=0.0008;EUR_AF=0.0308;SAS_AF=0.002;AA=T|||;VT=SNP
14	99250593	rs61981351	A	T	100	PASS	AC=201;AF=0.0401358;AN=5008;NS=2504;DP=17600;EAS_AF=0;AMR_AF=0.0173;AFR_AF=0.0045;EUR_AF=0.0656;SAS_AF=0.1196;AA=A|||;VT=SNP
14	99251517	rs58437623	G	A	100	PASS	AC=272;AF=0.0543131;AN=5008;NS=2504;DP=18037;EAS_AF=0.1835;AMR_AF=0.0375;AFR_AF=0.003;EUR_AF=0.0388;SAS_AF=0.0184;AA=G|||;VT=SNP
14	99251540	rs71418606	G	A	100	PASS	AC=574;AF=0.114617;AN=5008;NS=2504;DP=18608;EAS_AF=0.2321;AMR_AF=0.1513;AFR_AF=0.0008;EUR_AF=0.0626;SAS_AF=0.1748;AA=G|||;VT=SNP
14	99251670	rs8010003	G	A	100	PASS	AC=1357;AF=0.270966;AN=5008;NS=2504;DP=17493;EAS_AF=0.2341;AMR_AF=0.3573;AFR_AF=0.3003;EUR_AF=0.2744;SAS_AF=0.2045;AA=G|||;VT=SNP
14	99251746	rs60238759	A	G	100	PASS	AC=272;AF=0.0543131;AN=5008;NS=2504;DP=18503;EAS_AF=0.1835;AMR_AF=0.0375;AFR_AF=0.003;EUR_AF=0.0388;SAS_AF=0.0184;AA=A|||;VT=SNP
14	99252003	rs8014257	C	T	100	PASS	AC=3569;AF=0.71266;AN=5008;NS=2504;DP=18470;EAS_AF=0.7728;AMR_AF=0.7046;AFR_AF=0.8623;EUR_AF=0.5696;SAS_AF=0.6012;AA=T|||;VT=SNP
14	99252005	rs61981352	C	T	100	PASS	AC=51;AF=0.0101837;AN=5008;NS=2504;DP=18580;EAS_AF=0;AMR_AF=0.0187;AFR_AF=0.0008;EUR_AF=0.0288;SAS_AF=0.0082;AA=C|||;VT=SNP
14	99252357	rs79944940	A	C	100	PASS	AC=16;AF=0.00319489;AN=5008;NS=2504;DP=18141;EAS_AF=0.001;AMR_AF=0.0058;AFR_AF=0;EUR_AF=0.0089;SAS_AF=0.002;AA=A|||;VT=SNP
14	99253298	rs149790469	C	T	100	PASS	AC=30;AF=0.00599042;AN=5008;NS=2504;DP=19453;EAS_AF=0;AMR_AF=0.0144;AFR_AF=0;EUR_AF=0.0179;SAS_AF=0.002;AA=C|||;VT=SNP
14	99253320	rs12895196	A	G	100	PASS	AC=741;AF=0.147963;AN=5008;NS=2504;DP=19396;EAS_AF=0.2331;AMR_AF=0.1715;AFR_AF=0.0991;EUR_AF=0.0805;SAS_AF=0.1789;AA=A|||;VT=SNP
14	99253947	rs12434180	C	T	100	PASS	AC=353;AF=0.0704872;AN=5008;NS=2504;DP=17285;EAS_AF=0.002;AMR_AF=0.1715;AFR_AF=0.0076;EUR_AF=0.1938;SAS_AF=0.0276;AA=C|||;VT=SNP
14	99254447	rs2295694	A	G	100	PASS	AC=272;AF=0.0543131;AN=5008;NS=2504;DP=17681;EAS_AF=0.1835;AMR_AF=0.0375;AFR_AF=0.003;EUR_AF=0.0388;SAS_AF=0.0184;AA=G|||;VT=SNP
14	99254712	rs1159799	A	C	100	PASS	AC=3562;AF=0.711262;AN=5008;NS=2504;DP=16919;EAS_AF=0.7728;AMR_AF=0.7032;AFR_AF=0.8616;EUR_AF=0.5706;SAS_AF=0.5951;AA=C|||;VT=SNP
14	99254953	rs141162893	C	T	100	PASS	AC=19;AF=0.00379393;AN=5008;NS=2504;DP=19407;EAS_AF=0;AMR_AF=0.0043;AFR_AF=0;EUR_AF=0.0149;SAS_AF=0.001;AA=C|||;VT=SNP
14	99255485	rs61981353	A	T	100	PASS	AC=484;AF=0.0966454;AN=5008;NS=2504;DP=19342;EAS_AF=0;AMR_AF=0.0548;AFR_AF=0.0378;EUR_AF=0.172;SAS_AF=0.228;AA=A|||;VT=SNP
14	99255542	rs8012408	G	A	100	PASS	AC=617;AF=0.123203;AN=5008;NS=2504;DP=19346;EAS_AF=0.002;AMR_AF=0.1844;AFR_AF=0.2012;EUR_AF=0.1948;SAS_AF=0.0256;AA=G|||;VT=SNP
14	99255543	rs8012409	G	A	100	PASS	AC=617;AF=0.123203;AN=5008;NS=2504;DP=19302;EAS_AF=0.002;AMR_AF=0.1844;AFR_AF=0.2012;EUR_AF=0.1948;SAS_AF=0.0256;AA=G|||;VT=SNP
14	99255656	rs4569191	G	C	100	PASS	AC=1846;AF=0.36861;AN=5008;NS=2504;DP=18753;EAS_AF=0.2272;AMR_AF=0.4135;AFR_AF=0.3457;EUR_AF=0.4473;SAS_AF=0.4325;AA=G|||;VT=SNP
14	99255949	rs2207737	A	T	100	PASS	AC=1361;AF=0.271765;AN=5008;NS=2504;DP=17881;EAS_AF=0.2272;AMR_AF=0.3588;AFR_AF=0.3071;EUR_AF=0.2753;SAS_AF=0.2045;AA=A|||;VT=SNP
14	99255977	rs2207738	T	G	100	PASS	AC=4235;AF=0.845647;AN=5008;NS=2504;DP=18223;EAS_AF=0.8085;AMR_AF=0.8862;AFR_AF=0.9932;EUR_AF=0.7883;SAS_AF=0.7147;AA=G|||;VT=SNP
14	99256075	rs2224093	T	C	100	PASS	AC=1846;AF=0.36861;AN=5008;NS=2504;DP=18256;EAS_AF=0.2272;AMR_AF=0.4135;AFR_AF=0.3449;EUR_AF=0.4473;SAS_AF=0.4335;AA=C|||;VT=SNP
14	99256089	rs2224094	G	A	100	PASS	AC=1846;AF=0.36861;AN=5008;NS=2504;DP=18747;EAS_AF=0.2272;AMR_AF=0.4135;AFR_AF=0.3449;EUR_AF=0.4473;SAS_AF=0.4335;AA=A|||;VT=SNP
14	99256218	rs11628178	G	C	100	PASS	AC=1361;AF=0.271765;AN=5008;NS=2504;DP=20214;EAS_AF=0.2272;AMR_AF=0.3588;AFR_AF=0.3071;EUR_AF=0.2753;SAS_AF=0.2045;AA=G|||;VT=SNP
14	99256224	rs75339531	G	A	100	PASS	AC=275;AF=0.0549121;AN=5008;NS=2504;DP=20224;EAS_AF=0.1855;AMR_AF=0.0375;AFR_AF=0.003;EUR_AF=0.0388;SAS_AF=0.0194;AA=G|||;VT=SNP
14	99256374	rs1997984	T	G	100	PASS	AC=2530;AF=0.505192;AN=5008;NS=2504;DP=17762;EAS_AF=0.4127;AMR_AF=0.4813;AFR_AF=0.6377;EUR_AF=0.4901;SAS_AF=0.454;AA=G|||;VT=SNP
14	99256406	rs11628157	A	G	100	PASS	AC=1847;AF=0.36881;AN=5008;NS=2504;DP=17422;EAS_AF=0.2272;AMR_AF=0.4135;AFR_AF=0.3449;EUR_AF=0.4473;SAS_AF=0.4346;AA=G|||;VT=SNP
14	99256618	rs11624154	T	C	100	PASS	AC=1846;AF=0.36861;AN=5008;NS=2504;DP=20280;EAS_AF=0.2272;AMR_AF=0.4135;AFR_AF=0.3457;EUR_AF=0.4473;SAS_AF=0.4325;AA=C|||;VT=SNP
14	99256833	rs1997985	A	G	100	PASS	AC=275;AF=0.0549121;AN=5008;NS=2504;DP=17925;EAS_AF=0.1855;AMR_AF=0.0375;AFR_AF=0.003;EUR_AF=0.0388;SAS_AF=0.0194;AA=A|||;VT=SNP
14	99256899	rs12893591	G	A	100	PASS	AC=1845;AF=0.368411;AN=5008;NS=2504;DP=18053;EAS_AF=0.2272;AMR_AF=0.4135;AFR_AF=0.3449;EUR_AF=0.4473;SAS_AF=0.4325;AA=A|||;VT=SNP
14	99257071	rs12897832	G	T	100	PASS	AC=1845;AF=0.368411;AN=5008;NS=2504;DP=17259;EAS_AF=0.2272;AMR_AF=0.4135;AFR_AF=0.3449;EUR_AF=0.4473;SAS_AF=0.4325;AA=G|||;VT=SNP
14	99257137	rs11625244	T	C	100	PASS	AC=1801;AF=0.359625;AN=5008;NS=2504;DP=19063;EAS_AF=0.2272;AMR_AF=0.3991;AFR_AF=0.3449;EUR_AF=0.4175;SAS_AF=0.4284;AA=C|||;VT=SNP
14	99257210	rs4905764	G	A	100	PASS	AC=275;AF=0.0549121;AN=5008;NS=2504;DP=17614;EAS_AF=0.1855;AMR_AF=0.0375;AFR_AF=0.003;EUR_AF=0.0388;SAS_AF=0.0194;AA=G|||;VT=SNP
14	99257261	rs11629367	A	G	100	PASS	AC=426;AF=0.0850639;AN=5008;NS=2504;DP=18221;EAS_AF=0;AMR_AF=0.036;AFR_AF=0.2882;EUR_AF=0.0179;SAS_AF=0.002;AA=A|||;VT=SNP
14	99257404	rs12898112	C	G	100	PASS	AC=1845;AF=0.368411;AN=5008;NS=2504;DP=17860;EAS_AF=0.2272;AMR_AF=0.4135;AFR_AF=0.3449;EUR_AF=0.4473;SAS_AF=0.4325;AA=G|||;VT=SNP
14	99257470	rs61981355	G	A	100	PASS	AC=1373;AF=0.274161;AN=5008;NS=2504;DP=18842;EAS_AF=0.3552;AMR_AF=0.2637;AFR_AF=0.1853;EUR_AF=0.2326;SAS_AF=0.3609;AA=G|||;VT=SNP
14	99257490	rs10141428	T	C	100	PASS	AC=2987;AF=0.596446;AN=5008;NS=2504;DP=17231;EAS_AF=0.5823;AMR_AF=0.6499;AFR_AF=0.6679;EUR_AF=0.5099;SAS_AF=0.5654;AA=C|||;VT=SNP
14	99257493	rs7161681	A	G	100	PASS	AC=1845;AF=0.368411;AN=5008;NS=2504;DP=17454;EAS_AF=0.2272;AMR_AF=0.4135;AFR_AF=0.3449;EUR_AF=0.4473;SAS_AF=0.4325;AA=N|||;VT=SNP
14	99257740	rs17097800	C	T	100	PASS	AC=881;AF=0.175919;AN=5008;NS=2504;DP=16882;EAS_AF=0.3552;AMR_AF=0.2089;AFR_AF=0.1415;EUR_AF=0.0606;SAS_AF=0.1329;AA=C|||;VT=SNP
14	99257911	rs8004974	T	C	100	PASS	AC=1146;AF=0.228834;AN=5008;NS=2504;DP=18912;EAS_AF=0.3562;AMR_AF=0.2349;AFR_AF=0.326;EUR_AF=0.0626;SAS_AF=0.1329;AA=T|||;VT=SNP
14	99258056	rs1950462	A	C	100	PASS	AC=1846;AF=0.36861;AN=5008;NS=2504;DP=17098;EAS_AF=0.2272;AMR_AF=0.4135;AFR_AF=0.3449;EUR_AF=0.4473;SAS_AF=0.4335;AA=A|||;VT=SNP
14	99258098	rs6575690	G	T	100	PASS	AC=1845;AF=0.368411;AN=5008;NS=2504;DP=16204;EAS_AF=0.2272;AMR_AF=0.4135;AFR_AF=0.3442;EUR_AF=0.4473;SAS_AF=0.4335;AA=G|||;VT=SNP
14	99258239	rs8009702	T	C	100	PASS	AC=1848;AF=0.36901;AN=5008;NS=2504;DP=17740;EAS_AF=0.2272;AMR_AF=0.415;AFR_AF=0.3457;EUR_AF=0.4473;SAS_AF=0.4335;AA=T|||;VT=SNP
14	99258291	rs61981356	C	T	100	PASS	AC=484;AF=0.0966454;AN=5008;NS=2504;DP=19124;EAS_AF=0;AMR_AF=0.0548;AFR_AF=0.0378;EUR_AF=0.172;SAS_AF=0.228;AA=C|||;VT=SNP
14	99258426	rs2236049	C	A	100	PASS	AC=3409;AF=0.680711;AN=5008;NS=2504;DP=18091;EAS_AF=0.7679;AMR_AF=0.6902;AFR_AF=0.7791;EUR_AF=0.5507;SAS_AF=0.5849;AA=A|||;VT=SNP
14	99258462	rs2236050	C	T	100	PASS	AC=1845;AF=0.368411;AN=5008;NS=2504;DP=17427;EAS_AF=0.2272;AMR_AF=0.4135;AFR_AF=0.3449;EUR_AF=0.4473;SAS_AF=0.4325;AA=T|||;VT=SNP
14	99258504	rs8010222	T	C	100	PASS	AC=432;AF=0.086262;AN=5008;NS=2504;DP=16450;EAS_AF=0;AMR_AF=0.036;AFR_AF=0.2927;EUR_AF=0.0179;SAS_AF=0.002;AA=T|||;VT=SNP
14	99258554	rs61981357	G	T	100	PASS	AC=484;AF=0.0966454;AN=5008;NS=2504;DP=15835;EAS_AF=0;AMR_AF=0.0548;AFR_AF=0.0378;EUR_AF=0.172;SAS_AF=0.228;AA=G|||;VT=SNP
14	99258714	rs1955902	G	C	100	PASS	AC=1844;AF=0.368211;AN=5008;NS=2504;DP=18408;EAS_AF=0.2272;AMR_AF=0.4135;AFR_AF=0.3449;EUR_AF=0.4473;SAS_AF=0.4315;AA=C|||;VT=SNP
14	99259187	rs2236051	T	C	100	PASS	AC=1844;AF=0.368211;AN=5008;NS=2504;DP=18383;EAS_AF=0.2272;AMR_AF=0.4135;AFR_AF=0.3449;EUR_AF=0.4473;SAS_AF=0.4315;AA=T|||;VT=SNP
14	99259368	rs1950463	C	T	100	PASS	AC=1844;AF=0.368211;AN=5008;NS=2504;DP=18853;EAS_AF=0.2272;AMR_AF=0.4135;AFR_AF=0.3449;EUR_AF=0.4473;SAS_AF=0.4315;AA=C|||;VT=SNP
14	99259461	rs1950464	C	A	100	PASS	AC=1352;AF=0.269968;AN=5008;NS=2504;DP=17505;EAS_AF=0.2272;AMR_AF=0.3588;AFR_AF=0.3011;EUR_AF=0.2753;SAS_AF=0.2035;AA=C|||;VT=SNP
14	99259758	rs17097803	C	A	100	PASS	AC=274;AF=0.0547125;AN=5008;NS=2504;DP=18105;EAS_AF=0.1845;AMR_AF=0.0375;AFR_AF=0.003;EUR_AF=0.0388;SAS_AF=0.0194;AA=C|||;VT=SNP
14	99259807	rs1950465	C	A	100	PASS	AC=1843;AF=0.368011;AN=5008;NS=2504;DP=17041;EAS_AF=0.2272;AMR_AF=0.4135;AFR_AF=0.3449;EUR_AF=0.4473;SAS_AF=0.4305;AA=A|||;VT=SNP
14	99260182	rs7147469	G	A	100	PASS	AC=1917;AF=0.382788;AN=5008;NS=2504;DP=14538;EAS_AF=0.2272;AMR_AF=0.4164;AFR_AF=0.3971;EUR_AF=0.4493;SAS_AF=0.4315;AA=G|||;VT=SNP
14	99260192	rs7147481	G	T	100	PASS	AC=1360;AF=0.271565;AN=5008;NS=2504;DP=14363;EAS_AF=0.2272;AMR_AF=0.3588;AFR_AF=0.3071;EUR_AF=0.2753;SAS_AF=0.2035;AA=G|||;VT=SNP
14	99260379	rs7148805	T	C	100	PASS	AC=1844;AF=0.368211;AN=5008;NS=2504;DP=14222;EAS_AF=0.2272;AMR_AF=0.4135;AFR_AF=0.3449;EUR_AF=0.4473;SAS_AF=0.4315;AA=T|||;VT=SNP
14	99260686	rs79566382	A	G	100	PASS	AC=484;AF=0.0966454;AN=5008;NS=2504;DP=14557;EAS_AF=0;AMR_AF=0.0548;AFR_AF=0.0378;EUR_AF=0.172;SAS_AF=0.228;AA=A|||;VT=SNP
14	99260921	rs12885596	A	T	100	PASS	AC=1844;AF=0.368211;AN=5008;NS=2504;DP=16582;EAS_AF=0.2272;AMR_AF=0.4135;AFR_AF=0.3449;EUR_AF=0.4473;SAS_AF=0.4315;AA=T|||;VT=SNP
14	99260965	rs12891230	T	C	100	PASS	AC=1844;AF=0.368211;AN=5008;NS=2504;DP=17227;EAS_AF=0.2272;AMR_AF=0.4135;AFR_AF=0.3449;EUR_AF=0.4473;SAS_AF=0.4315;AA=T|||;VT=SNP
14	99261024	rs11627674	A	G	100	PASS	AC=1844;AF=0.368211;AN=5008;NS=2504;DP=17359;EAS_AF=0.2272;AMR_AF=0.4135;AFR_AF=0.3449;EUR_AF=0.4473;SAS_AF=0.4315;AA=G|||;VT=SNP
14	99261071	rs11623562	T	C	100	PASS	AC=1844;AF=0.368211;AN=5008;NS=2504;DP=16944;EAS_AF=0.2272;AMR_AF=0.4135;AFR_AF=0.3449;EUR_AF=0.4473;SAS_AF=0.4315;AA=T|||;VT=SNP
14	99261235	rs61981359	T	C	100	PASS	AC=484;AF=0.0966454;AN=5008;NS=2504;DP=17272;EAS_AF=0;AMR_AF=0.0548;AFR_AF=0.0378;EUR_AF=0.172;SAS_AF=0.228;AA=T|||;VT=SNP
14	99261312	rs2104078	C	T	100	PASS	AC=278;AF=0.0555112;AN=5008;NS=2504;DP=16414;EAS_AF=0.1855;AMR_AF=0.0375;AFR_AF=0.003;EUR_AF=0.0398;SAS_AF=0.0215;AA=C|||;VT=SNP
14	99261317	rs2104079	C	T	100	PASS	AC=275;AF=0.0549121;AN=5008;NS=2504;DP=16305;EAS_AF=0.1855;AMR_AF=0.0375;AFR_AF=0.003;EUR_AF=0.0388;SAS_AF=0.0194;AA=C|||;VT=SNP
14	99261321	rs142983586	C	G	100	PASS	AC=33;AF=0.00658946;AN=5008;NS=2504;DP=15895;EAS_AF=0.001;AMR_AF=0.0043;AFR_AF=0.0015;EUR_AF=0.0239;SAS_AF=0.0031;AA=C|||;VT=SNP
14	99261636	rs8016471	G	C	100	PASS	AC=1844;AF=0.368211;AN=5008;NS=2504;DP=17093;EAS_AF=0.2272;AMR_AF=0.4135;AFR_AF=0.3449;EUR_AF=0.4473;SAS_AF=0.4315;AA=G|||;VT=SNP
14	99261790	rs8016362	A	T	100	PASS	AC=1352;AF=0.269968;AN=5008;NS=2504;DP=15009;EAS_AF=0.2272;AMR_AF=0.3588;AFR_AF=0.3011;EUR_AF=0.2753;SAS_AF=0.2035;AA=A|||;VT=SNP
14	99262153	rs17097805	G	A	100	PASS	AC=884;AF=0.176518;AN=5008;NS=2504;DP=17255;EAS_AF=0.3562;AMR_AF=0.2089;AFR_AF=0.143;EUR_AF=0.0606;SAS_AF=0.1329;AA=G|||;VT=SNP
14	99262244	rs8021100	C	A	100	PASS	AC=1845;AF=0.368411;AN=5008;NS=2504;DP=18556;EAS_AF=0.2282;AMR_AF=0.4135;AFR_AF=0.3449;EUR_AF=0.4473;SAS_AF=0.4315;AA=C|||;VT=SNP
14	99262317	rs78776744	T	A	100	PASS	AC=139;AF=0.0277556;AN=5008;NS=2504;DP=18074;EAS_AF=0.004;AMR_AF=0.0144;AFR_AF=0.0794;EUR_AF=0.0179;SAS_AF=0.002;AA=T|||;VT=SNP
14	99262507	rs12896400	A	G	100	PASS	AC=2984;AF=0.595847;AN=5008;NS=2504;DP=17974;EAS_AF=0.5813;AMR_AF=0.6499;AFR_AF=0.6679;EUR_AF=0.5099;SAS_AF=0.5634;AA=G|||;VT=SNP
14	99262563	rs28620060	C	T	100	PASS	AC=1843;AF=0.368011;AN=5008;NS=2504;DP=19434;EAS_AF=0.2272;AMR_AF=0.4135;AFR_AF=0.3449;EUR_AF=0.4473;SAS_AF=0.4305;AA=T|||;VT=SNP
14	99262590	rs28713682	A	G	100	PASS	AC=1843;AF=0.368011;AN=5008;NS=2504;DP=20134;EAS_AF=0.2272;AMR_AF=0.4135;AFR_AF=0.3449;EUR_AF=0.4473;SAS_AF=0.4305;AA=A|||;VT=SNP
14	99262738	rs61982860	A	T	100	PASS	AC=1843;AF=0.368011;AN=5008;NS=2504;DP=19874;EAS_AF=0.2272;AMR_AF=0.4135;AFR_AF=0.3449;EUR_AF=0.4473;SAS_AF=0.4305;AA=T|||;VT=SNP
14	99262744	rs34546374	G	T	100	PASS	AC=1843;AF=0.368011;AN=5008;NS=2504;DP=19654;EAS_AF=0.2272;AMR_AF=0.4135;AFR_AF=0.3449;EUR_AF=0.4473;SAS_AF=0.4305;AA=T|||;VT=SNP
14	99262911	rs35333695	C	T	100	PASS	AC=1843;AF=0.368011;AN=5008;NS=2504;DP=17163;EAS_AF=0.2272;AMR_AF=0.4135;AFR_AF=0.3449;EUR_AF=0.4473;SAS_AF=0.4305;AA=C|||;VT=SNP
14	99263218	rs67457077	T	C	100	PASS	AC=1844;AF=0.368211;AN=5008;NS=2504;DP=14232;EAS_AF=0.2282;AMR_AF=0.4135;AFR_AF=0.3449;EUR_AF=0.4473;SAS_AF=0.4305;AA=C|||;VT=SNP
14	99263282	rs73405539	T	C	100	PASS	AC=1843;AF=0.368011;AN=5008;NS=2504;DP=14400;EAS_AF=0.2272;AMR_AF=0.4135;AFR_AF=0.3449;EUR_AF=0.4473;SAS_AF=0.4305;AA=C|||;VT=SNP
14	99263390	rs61982862	A	C	100	PASS	AC=1843;AF=0.368011;AN=5008;NS=2504;DP=16311;EAS_AF=0.2272;AMR_AF=0.4135;AFR_AF=0.3449;EUR_AF=0.4473;SAS_AF=0.4305;AA=C|||;VT=SNP
14	99263404	rs66891503	T	G	100	PASS	AC=616;AF=0.123003;AN=5008;NS=2504;DP=16571;EAS_AF=0.002;AMR_AF=0.1844;AFR_AF=0.2005;EUR_AF=0.1948;SAS_AF=0.0256;AA=T|||;VT=SNP
14	99263448	rs61979260	T	C	100	PASS	AC=1843;AF=0.368011;AN=5008;NS=2504;DP=15911;EAS_AF=0.2272;AMR_AF=0.4135;AFR_AF=0.3449;EUR_AF=0.4473;SAS_AF=0.4305;AA=T|||;VT=SNP
14	99263461	rs75045877	C	T	100	PASS	AC=569;AF=0.113618;AN=5008;NS=2504;DP=15973;EAS_AF=0.2262;AMR_AF=0.1527;AFR_AF=0.0008;EUR_AF=0.0626;SAS_AF=0.1748;AA=C|||;VT=SNP
14	99263542	rs17613163	A	G	100	PASS	AC=1843;AF=0.368011;AN=5008;NS=2504;DP=16800;EAS_AF=0.2272;AMR_AF=0.4135;AFR_AF=0.3449;EUR_AF=0.4473;SAS_AF=0.4305;AA=G|||;VT=SNP
14	99263841	rs12883739	T	G	100	PASS	AC=1227;AF=0.245008;AN=5008;NS=2504;DP=19367;EAS_AF=0.2252;AMR_AF=0.2291;AFR_AF=0.1445;EUR_AF=0.2525;SAS_AF=0.4049;AA=G|||;VT=SNP
14	99263918	rs6575691	G	A	100	PASS	AC=1359;AF=0.271366;AN=5008;NS=2504;DP=19648;EAS_AF=0.2272;AMR_AF=0.3588;AFR_AF=0.3071;EUR_AF=0.2753;SAS_AF=0.2025;AA=A|||;VT=SNP
14	99263957	rs1950468	G	A	100	PASS	AC=1359;AF=0.271366;AN=5008;NS=2504;DP=20085;EAS_AF=0.2272;AMR_AF=0.3588;AFR_AF=0.3071;EUR_AF=0.2753;SAS_AF=0.2025;AA=g|||;VT=SNP
14	99264073	rs1015225	C	T	100	PASS	AC=1357;AF=0.270966;AN=5008;NS=2504;DP=17616;EAS_AF=0.2272;AMR_AF=0.3588;AFR_AF=0.3056;EUR_AF=0.2753;SAS_AF=0.2025;AA=C|||;VT=SNP
14	99264257	rs7149860	A	G	100	PASS	AC=1141;AF=0.227835;AN=5008;NS=2504;DP=20030;EAS_AF=0.3562;AMR_AF=0.2363;AFR_AF=0.3215;EUR_AF=0.0626;SAS_AF=0.1329;AA=G|||;VT=SNP
14	99264259	rs7150005	A	G	100	PASS	AC=1140;AF=0.227636;AN=5008;NS=2504;DP=20026;EAS_AF=0.3562;AMR_AF=0.2363;AFR_AF=0.3207;EUR_AF=0.0626;SAS_AF=0.1329;AA=G|||;VT=SNP
14	99264716	rs1015226	T	C	100	PASS	AC=1395;AF=0.278554;AN=5008;NS=2504;DP=20430;EAS_AF=0.2302;AMR_AF=0.3588;AFR_AF=0.3313;EUR_AF=0.2763;SAS_AF=0.2025;AA=C|||;VT=SNP
14	99264791	rs74918617	G	A	100	PASS	AC=21;AF=0.00419329;AN=5008;NS=2504;DP=18500;EAS_AF=0.001;AMR_AF=0.0058;AFR_AF=0;EUR_AF=0.0139;SAS_AF=0.002;AA=G|||;VT=SNP
14	99265279	rs1547047	A	G	100	PASS	AC=3544;AF=0.707668;AN=5008;NS=2504;DP=16946;EAS_AF=0.7718;AMR_AF=0.7046;AFR_AF=0.857;EUR_AF=0.5676;SAS_AF=0.5859;AA=G|||;VT=SNP
14	99265526	rs113975130	G	A	100	PASS	AC=520;AF=0.103834;AN=5008;NS=2504;DP=15527;EAS_AF=0.1815;AMR_AF=0.1527;AFR_AF=0.0598;EUR_AF=0.0457;SAS_AF=0.1084;AA=G|||;VT=SNP
14	99265781	rs8019120	C	T	100	PASS	AC=606;AF=0.121006;AN=5008;NS=2504;DP=15640;EAS_AF=0.002;AMR_AF=0.1844;AFR_AF=0.1944;EUR_AF=0.1928;SAS_AF=0.0256;AA=C|||;VT=SNP
14	99265886	rs77014619	A	G	100	PASS	AC=278;AF=0.0555112;AN=5008;NS=2504;DP=17975;EAS_AF=0.1845;AMR_AF=0.0375;AFR_AF=0.003;EUR_AF=0.0417;SAS_AF=0.0204;AA=A|||;VT=SNP
14	99265912	rs61979261	G	A	100	PASS	AC=478;AF=0.0954473;AN=5008;NS=2504;DP=18769;EAS_AF=0;AMR_AF=0.0548;AFR_AF=0.0348;EUR_AF=0.171;SAS_AF=0.227;AA=G|||;VT=SNP
14	99265942	rs11628856	T	C	100	PASS	AC=162;AF=0.0323482;AN=5008;NS=2504;DP=19555;EAS_AF=0;AMR_AF=0.0216;AFR_AF=0.0953;EUR_AF=0.0189;SAS_AF=0.002;AA=T|||;VT=SNP
14	99266087	rs7140350	A	G	100	PASS	AC=3322;AF=0.663339;AN=5008;NS=2504;DP=17678;EAS_AF=0.7679;AMR_AF=0.6873;AFR_AF=0.7201;EUR_AF=0.5477;SAS_AF=0.5808;AA=G|||;VT=SNP
14	99266231	rs17613331	T	C	100	PASS	AC=463;AF=0.0924521;AN=5008;NS=2504;DP=18561;EAS_AF=0;AMR_AF=0.0548;AFR_AF=0.0242;EUR_AF=0.172;SAS_AF=0.2249;AA=T|||;VT=SNP
14	99266309	rs8003680	C	T	100	PASS	AC=3534;AF=0.705671;AN=5008;NS=2504;DP=18552;EAS_AF=0.7718;AMR_AF=0.7046;AFR_AF=0.854;EUR_AF=0.5656;SAS_AF=0.5818;AA=T|||;VT=SNP
14	99266581	rs17613387	G	A	100	PASS	AC=476;AF=0.0950479;AN=5008;NS=2504;DP=21570;EAS_AF=0;AMR_AF=0.0548;AFR_AF=0.034;EUR_AF=0.172;SAS_AF=0.2249;AA=G|||;VT=SNP
14	99266926	rs6575692	A	T	100	PASS	AC=3008;AF=0.600639;AN=5008;NS=2504;DP=23913;EAS_AF=0.5823;AMR_AF=0.6499;AFR_AF=0.6891;EUR_AF=0.5089;SAS_AF=0.5593;AA=T|||;VT=SNP
14	99267124	rs17613421	G	T	100	PASS	AC=476;AF=0.0950479;AN=5008;NS=2504;DP=20539;EAS_AF=0;AMR_AF=0.0548;AFR_AF=0.034;EUR_AF=0.172;SAS_AF=0.2249;AA=G|||;VT=SNP
14	99267184	rs7148011	T	C	100	PASS	AC=1141;AF=0.227835;AN=5008;NS=2504;DP=19695;EAS_AF=0.3532;AMR_AF=0.2334;AFR_AF=0.3268;EUR_AF=0.0616;SAS_AF=0.1319;AA=T|||;VT=SNP
14	99267192	rs2224425	A	T	100	PASS	AC=2792;AF=0.557508;AN=5008;NS=2504;DP=20508;EAS_AF=0.7669;AMR_AF=0.5058;AFR_AF=0.5802;EUR_AF=0.3569;SAS_AF=0.5542;AA=T|||;VT=SNP
14	99267251	rs78662581	T	C	100	PASS	AC=36;AF=0.0071885;AN=5008;NS=2504;DP=21938;EAS_AF=0;AMR_AF=0.0101;AFR_AF=0;EUR_AF=0.0249;SAS_AF=0.0041;AA=T|||;VT=SNP
14	99267560	rs12432628	T	C	100	PASS	AC=1144;AF=0.228435;AN=5008;NS=2504;DP=15385;EAS_AF=0.3532;AMR_AF=0.2378;AFR_AF=0.3268;EUR_AF=0.0616;SAS_AF=0.1319;AA=T|||;VT=SNP
14	99267660	rs74082803	C	T	100	PASS	AC=162;AF=0.0323482;AN=5008;NS=2504;DP=18285;EAS_AF=0;AMR_AF=0.0216;AFR_AF=0.0961;EUR_AF=0.0179;SAS_AF=0.002;AA=C|||;VT=SNP
14	99267961	rs61979262	C	T	100	PASS	AC=476;AF=0.0950479;AN=5008;NS=2504;DP=17812;EAS_AF=0;AMR_AF=0.0548;AFR_AF=0.034;EUR_AF=0.172;SAS_AF=0.2249;AA=C|||;VT=SNP
14	99268049	rs28635666	C	G	100	PASS	AC=1140;AF=0.227636;AN=5008;NS=2504;DP=17277;EAS_AF=0.3522;AMR_AF=0.2363;AFR_AF=0.3253;EUR_AF=0.0616;SAS_AF=0.1319;AA=C|||;VT=SNP
14	99268256	rs17097819	C	G	100	PASS	AC=138;AF=0.0275559;AN=5008;NS=2504;DP=19358;EAS_AF=0.004;AMR_AF=0.0144;AFR_AF=0.0802;EUR_AF=0.0159;SAS_AF=0.002;AA=C|||;VT=SNP
14	99268285	rs11627717	C	T	100	PASS	AC=349;AF=0.0696885;AN=5008;NS=2504;DP=19525;EAS_AF=0.002;AMR_AF=0.17;AFR_AF=0.0076;EUR_AF=0.1928;SAS_AF=0.0256;AA=C|||;VT=SNP
14	99268385	rs10136851	T	C	100	PASS	AC=2233;AF=0.445887;AN=5008;NS=2504;DP=18247;EAS_AF=0.4147;AMR_AF=0.451;AFR_AF=0.4365;EUR_AF=0.4871;SAS_AF=0.4448;AA=C|||;VT=SNP
14	99268458	rs10147661	C	T	100	PASS	AC=2264;AF=0.452077;AN=5008;NS=2504;DP=17529;EAS_AF=0.4157;AMR_AF=0.4568;AFR_AF=0.4531;EUR_AF=0.4881;SAS_AF=0.4479;AA=T|||;VT=SNP
14	99268670	rs76342065	T	C	100	PASS	AC=16;AF=0.00319489;AN=5008;NS=2504;DP=18387;EAS_AF=0;AMR_AF=0.0029;AFR_AF=0.0008;EUR_AF=0.0129;SAS_AF=0;AA=T|||;VT=SNP
14	99268884	rs61979273	T	C	100	PASS	AC=485;AF=0.096845;AN=5008;NS=2504;DP=19617;EAS_AF=0;AMR_AF=0.0548;AFR_AF=0.0401;EUR_AF=0.172;SAS_AF=0.226;AA=T|||;VT=SNP
14	99268957	rs17613673	C	T	100	PASS	AC=484;AF=0.0966454;AN=5008;NS=2504;DP=20896;EAS_AF=0;AMR_AF=0.0548;AFR_AF=0.0401;EUR_AF=0.172;SAS_AF=0.2249;AA=C|||;VT=SNP
14	99269554	rs76102338	C	T	100	PASS	AC=27;AF=0.00539137;AN=5008;NS=2504;DP=20182;EAS_AF=0;AMR_AF=0.0043;AFR_AF=0;EUR_AF=0.0229;SAS_AF=0.001;AA=C|||;VT=SNP
14	99269769	rs74082804	G	A	100	PASS	AC=161;AF=0.0321486;AN=5008;NS=2504;DP=14991;EAS_AF=0;AMR_AF=0.0216;AFR_AF=0.0953;EUR_AF=0.0179;SAS_AF=0.002;AA=G|||;VT=SNP
14	99269773	rs17541543	G	A	100	PASS	AC=213;AF=0.0425319;AN=5008;NS=2504;DP=14759;EAS_AF=0.0347;AMR_AF=0.062;AFR_AF=0.0038;EUR_AF=0.1054;SAS_AF=0.0245;AA=G|||;VT=SNP
14	99269836	rs61979274	G	T	100	PASS	AC=476;AF=0.0950479;AN=5008;NS=2504;DP=18478;EAS_AF=0;AMR_AF=0.0548;AFR_AF=0.034;EUR_AF=0.172;SAS_AF=0.2249;AA=G|||;VT=SNP
14	99270098	rs61979275	T	G	100	PASS	AC=476;AF=0.0950479;AN=5008;NS=2504;DP=21255;EAS_AF=0;AMR_AF=0.0548;AFR_AF=0.034;EUR_AF=0.172;SAS_AF=0.2249;AA=T|||;VT=SNP
14	99270397	rs61979276	G	A	100	PASS	AC=589;AF=0.117612;AN=5008;NS=2504;DP=21373;EAS_AF=0;AMR_AF=0.0663;AFR_AF=0.1135;EUR_AF=0.172;SAS_AF=0.2249;AA=G|||;VT=SNP
14	99270587	rs75074109	G	A	100	PASS	AC=103;AF=0.0205671;AN=5008;NS=2504;DP=19213;EAS_AF=0;AMR_AF=0.0101;AFR_AF=0.0469;EUR_AF=0.0109;SAS_AF=0.0235;AA=G|||;VT=SNP
14	99270706	rs58088893	A	C	100	PASS	AC=1998;AF=0.398962;AN=5008;NS=2504;DP=11116;EAS_AF=0.4306;AMR_AF=0.5807;AFR_AF=0.0575;EUR_AF=0.5676;SAS_AF=0.5256;AA=A|||;VT=SNP
14	99270714	rs34597068	C	A	100	PASS	AC=1558;AF=0.311102;AN=5008;NS=2504;DP=13022;EAS_AF=0.4147;AMR_AF=0.5346;AFR_AF=0.0265;EUR_AF=0.4095;SAS_AF=0.3292;AA=T|||;VT=SNP
14	99271029	rs79525386	G	T	100	PASS	AC=269;AF=0.0537141;AN=5008;NS=2504;DP=21088;EAS_AF=0.1766;AMR_AF=0.0403;AFR_AF=0.003;EUR_AF=0.0388;SAS_AF=0.0204;AA=G|||;VT=SNP
14	99271138	rs2400460	G	A	100	PASS	AC=3658;AF=0.730431;AN=5008;NS=2504;DP=20619;EAS_AF=0.7619;AMR_AF=0.7651;AFR_AF=0.8434;EUR_AF=0.662;SAS_AF=0.591;AA=A|||;VT=SNP
14	99271210	rs117268616	G	A	100	PASS	AC=21;AF=0.00419329;AN=5008;NS=2504;DP=19164;EAS_AF=0;AMR_AF=0.0058;AFR_AF=0.0008;EUR_AF=0.0159;SAS_AF=0;AA=G|||;VT=SNP
14	99271290	rs58424906	T	C	100	PASS	AC=590;AF=0.117812;AN=5008;NS=2504;DP=16638;EAS_AF=0.0079;AMR_AF=0.1974;AFR_AF=0.1331;EUR_AF=0.2177;SAS_AF=0.0511;AA=C|||;VT=SNP
14	99271299	rs59438155	C	G	100	PASS	AC=607;AF=0.121206;AN=5008;NS=2504;DP=16774;EAS_AF=0.0079;AMR_AF=0.1988;AFR_AF=0.1452;EUR_AF=0.2177;SAS_AF=0.0511;AA=G|||;VT=SNP
14	99271568	rs113712013	C	T	100	PASS	AC=269;AF=0.0537141;AN=5008;NS=2504;DP=16843;EAS_AF=0.1756;AMR_AF=0.0403;AFR_AF=0.003;EUR_AF=0.0398;SAS_AF=0.0204;AA=C|||;VT=SNP
14	99271714	rs11160482	G	A	100	PASS	AC=1541;AF=0.307708;AN=5008;NS=2504;DP=16826;EAS_AF=0.5843;AMR_AF=0.3588;AFR_AF=0.1997;EUR_AF=0.161;SAS_AF=0.2832;AA=G|||;VT=SNP
14	99271757	rs1012897	C	T	100	PASS	AC=1540;AF=0.307508;AN=5008;NS=2504;DP=17831;EAS_AF=0.5843;AMR_AF=0.3588;AFR_AF=0.1989;EUR_AF=0.161;SAS_AF=0.2832;AA=C|||;VT=SNP
14	99271860	rs112512114	C	A	100	PASS	AC=19;AF=0.00379393;AN=5008;NS=2504;DP=19358;EAS_AF=0;AMR_AF=0.0058;AFR_AF=0.0015;EUR_AF=0.0119;SAS_AF=0.001;AA=C|||;VT=SNP
14	99271863	rs11625111	C	T	100	PASS	AC=524;AF=0.104633;AN=5008;NS=2504;DP=19439;EAS_AF=0.0069;AMR_AF=0.1844;AFR_AF=0.1256;EUR_AF=0.1769;SAS_AF=0.046;AA=C|||;VT=SNP
14	99271924	rs12161889	G	A	100	PASS	AC=1228;AF=0.245208;AN=5008;NS=2504;DP=14951;EAS_AF=0.4077;AMR_AF=0.317;AFR_AF=0.1619;EUR_AF=0.1223;SAS_AF=0.2658;AA=G|||;VT=SNP
14	99272231	rs2400461	C	T	100	PASS	AC=1531;AF=0.305711;AN=5008;NS=2504;DP=16523;EAS_AF=0.5754;AMR_AF=0.3588;AFR_AF=0.1997;EUR_AF=0.161;SAS_AF=0.2822;AA=C|||;VT=SNP
14	99273239	rs11160483	C	T	100	PASS	AC=539;AF=0.107628;AN=5008;NS=2504;DP=17575;EAS_AF=0.0069;AMR_AF=0.183;AFR_AF=0.1399;EUR_AF=0.174;SAS_AF=0.046;AA=C|||;VT=SNP
14	99273697	rs12100711	T	A	100	PASS	AC=83;AF=0.0165735;AN=5008;NS=2504;DP=19934;EAS_AF=0;AMR_AF=0.0173;AFR_AF=0.0386;EUR_AF=0.0179;SAS_AF=0.002;AA=T|||;VT=SNP
14	99273744	rs76230865	G	A	100	PASS	AC=50;AF=0.00998403;AN=5008;NS=2504;DP=19846;EAS_AF=0.006;AMR_AF=0.0029;AFR_AF=0.003;EUR_AF=0.0298;SAS_AF=0.0082;AA=G|||;VT=SNP
14	99275235	rs11160484	G	C	100	PASS	AC=535;AF=0.106829;AN=5008;NS=2504;DP=18711;EAS_AF=0.0069;AMR_AF=0.183;AFR_AF=0.1369;EUR_AF=0.174;SAS_AF=0.046;AA=C|||;VT=SNP
14	99275386	rs79313037	G	A	100	PASS	AC=18;AF=0.00359425;AN=5008;NS=2504;DP=20278;EAS_AF=0;AMR_AF=0.0101;AFR_AF=0.0008;EUR_AF=0.008;SAS_AF=0.002;AA=G|||;VT=SNP
14	99275683	rs11621191	G	A	100	PASS	AC=518;AF=0.103435;AN=5008;NS=2504;DP=18037;EAS_AF=0.0069;AMR_AF=0.1816;AFR_AF=0.1248;EUR_AF=0.174;SAS_AF=0.046;AA=G|||;VT=SNP
14	99275702	rs66884995	G	T	100	PASS	AC=1119;AF=0.223442;AN=5008;NS=2504;DP=17595;EAS_AF=0.3839;AMR_AF=0.304;AFR_AF=0.1225;EUR_AF=0.1044;SAS_AF=0.2597;AA=G|||;VT=SNP
14	99276095	rs9323998	G	C	100	PASS	AC=145;AF=0.0289537;AN=5008;NS=2504;DP=17507;EAS_AF=0;AMR_AF=0.0288;AFR_AF=0.0794;EUR_AF=0.0179;SAS_AF=0.002;AA=G|||;VT=SNP
14	99276266	rs9323999	C	A	100	PASS	AC=145;AF=0.0289537;AN=5008;NS=2504;DP=16288;EAS_AF=0;AMR_AF=0.0288;AFR_AF=0.0794;EUR_AF=0.0179;SAS_AF=0.002;AA=C|||;VT=SNP
14	99276400	rs9324000	A	G	100	PASS	AC=681;AF=0.135982;AN=5008;NS=2504;DP=15570;EAS_AF=0.0069;AMR_AF=0.2118;AFR_AF=0.2163;EUR_AF=0.1928;SAS_AF=0.0481;AA=G|||;VT=SNP
14	99276470	rs9324001	C	G	100	PASS	AC=144;AF=0.028754;AN=5008;NS=2504;DP=17662;EAS_AF=0;AMR_AF=0.0288;AFR_AF=0.0787;EUR_AF=0.0179;SAS_AF=0.002;AA=C|||;VT=SNP
14	99276718	rs7148549	A	G	100	PASS	AC=2623;AF=0.523762;AN=5008;NS=2504;DP=17869;EAS_AF=0.7698;AMR_AF=0.6686;AFR_AF=0.4191;EUR_AF=0.4632;SAS_AF=0.3712;AA=G|||;VT=SNP
14	99276892	rs58150022	T	C	100	PASS	AC=266;AF=0.053115;AN=5008;NS=2504;DP=19667;EAS_AF=0.1746;AMR_AF=0.0403;AFR_AF=0.003;EUR_AF=0.0388;SAS_AF=0.0194;AA=T|||;VT=SNP
14	99276905	rs117354710	C	T	100	PASS	AC=21;AF=0.00419329;AN=5008;NS=2504;DP=19709;EAS_AF=0;AMR_AF=0.0058;AFR_AF=0.0008;EUR_AF=0.0159;SAS_AF=0;AA=C|||;VT=SNP
14	99277123	rs56875652	T	A	100	PASS	AC=266;AF=0.053115;AN=5008;NS=2504;DP=19643;EAS_AF=0.1746;AMR_AF=0.0403;AFR_AF=0.003;EUR_AF=0.0388;SAS_AF=0.0194;AA=T|||;VT=SNP
14	99278588	rs74082807	A	G	100	PASS	AC=137;AF=0.0273562;AN=5008;NS=2504;DP=17448;EAS_AF=0;AMR_AF=0.0202;AFR_AF=0.0673;EUR_AF=0.0109;SAS_AF=0.0235;AA=A|||;VT=SNP
14	99278602	rs116911994	G	A	100	PASS	AC=13;AF=0.00259585;AN=5008;NS=2504;DP=17422;EAS_AF=0;AMR_AF=0.0029;AFR_AF=0.0008;EUR_AF=0.007;SAS_AF=0.0031;AA=G|||;VT=SNP
14	99278864	rs191914324	C	T	100	PASS	AC=15;AF=0.00299521;AN=5008;NS=2504;DP=16759;EAS_AF=0;AMR_AF=0.0014;AFR_AF=0;EUR_AF=0.0129;SAS_AF=0.001;AA=C|||;VT=SNP
14	99278865	rs140899621	G	A	100	PASS	AC=298;AF=0.0595048;AN=5008;NS=2504;DP=16657;EAS_AF=0.006;AMR_AF=0.0216;AFR_AF=0.1952;EUR_AF=0.0169;SAS_AF=0.002;AA=A|||;VT=SNP
14	99278934	rs148994199	T	C	100	PASS	AC=249;AF=0.0497204;AN=5008;NS=2504;DP=14070;EAS_AF=0;AMR_AF=0.0403;AFR_AF=0.1263;EUR_AF=0.0288;SAS_AF=0.0256;AA=C|||;VT=SNP
14	99278991	rs112871501	A	G	100	PASS	AC=373;AF=0.0744808;AN=5008;NS=2504;DP=12562;EAS_AF=0.006;AMR_AF=0.0346;AFR_AF=0.2209;EUR_AF=0.0258;SAS_AF=0.0256;AA=G|||;VT=SNP
14	99279035	rs113858590	G	A	100	PASS	AC=381;AF=0.0760783;AN=5008;NS=2504;DP=11699;EAS_AF=0.006;AMR_AF=0.0346;AFR_AF=0.2269;EUR_AF=0.0258;SAS_AF=0.0256;AA=A|||;VT=SNP
14	99279293	rs74082808	C	T	100	PASS	AC=363;AF=0.072484;AN=5008;NS=2504;DP=6178;EAS_AF=0.1746;AMR_AF=0.0548;AFR_AF=0.084;EUR_AF=0.0298;SAS_AF=0.0082;AA=C|||;VT=SNP
14	99280246	rs112657611	G	C	100	PASS	AC=56;AF=0.0111821;AN=5008;NS=2504;DP=18444;EAS_AF=0;AMR_AF=0.0115;AFR_AF=0.0121;EUR_AF=0.0089;SAS_AF=0.0235;AA=G|||;VT=SNP
14	99280484	rs10484060	C	A	100	PASS	AC=667;AF=0.133187;AN=5008;NS=2504;DP=20548;EAS_AF=0.1806;AMR_AF=0.072;AFR_AF=0.267;EUR_AF=0.0437;SAS_AF=0.0389;AA=A|||;VT=SNP
14	99281205	rs11624625	G	A	100	PASS	AC=91;AF=0.0181709;AN=5008;NS=2504;DP=16115;EAS_AF=0;AMR_AF=0.0259;AFR_AF=0.0386;EUR_AF=0.0199;SAS_AF=0.002;AA=G|||;VT=SNP
14	99281304	rs150053823	C	T	100	PASS	AC=56;AF=0.0111821;AN=5008;NS=2504;DP=15143;EAS_AF=0;AMR_AF=0.0115;AFR_AF=0.0121;EUR_AF=0.0089;SAS_AF=0.0235;AA=C|||;VT=SNP
14	99281909	rs1997986	G	A	100	PASS	AC=4141;AF=0.826877;AN=5008;NS=2504;DP=18375;EAS_AF=0.749;AMR_AF=0.8833;AFR_AF=0.9932;EUR_AF=0.7803;SAS_AF=0.6902;AA=A|||;VT=SNP
14	99282326	rs112036211	G	A	100	PASS	AC=56;AF=0.0111821;AN=5008;NS=2504;DP=18037;EAS_AF=0;AMR_AF=0.0115;AFR_AF=0.0121;EUR_AF=0.0089;SAS_AF=0.0235;AA=G|||;VT=SNP
14	99282328	rs61588440	A	G	100	PASS	AC=689;AF=0.13758;AN=5008;NS=2504;DP=18108;EAS_AF=0.1806;AMR_AF=0.072;AFR_AF=0.2829;EUR_AF=0.0437;SAS_AF=0.0399;AA=G|||;VT=SNP
14	99282683	rs73405577	T	A	100	PASS	AC=340;AF=0.0678914;AN=5008;NS=2504;DP=18949;EAS_AF=0.006;AMR_AF=0.0317;AFR_AF=0.2095;EUR_AF=0.0249;SAS_AF=0.0102;AA=T|||;VT=SNP
14	99282718	rs17097828	T	C	100	PASS	AC=612;AF=0.122204;AN=5008;NS=2504;DP=18194;EAS_AF=0.1806;AMR_AF=0.0591;AFR_AF=0.2557;EUR_AF=0.0348;SAS_AF=0.0164;AA=T|||;VT=SNP
14	99282732	rs11621783	T	C	100	PASS	AC=45;AF=0.00898562;AN=5008;NS=2504;DP=17859;EAS_AF=0;AMR_AF=0.0173;AFR_AF=0.0098;EUR_AF=0.0179;SAS_AF=0.002;AA=T|||;VT=SNP
14	99283290	rs737514	C	T	100	PASS	AC=266;AF=0.053115;AN=5008;NS=2504;DP=18008;EAS_AF=0.001;AMR_AF=0.1484;AFR_AF=0.0068;EUR_AF=0.1392;SAS_AF=0.0133;AA=C|||;VT=SNP
14	99283523	rs113309088	G	A	100	PASS	AC=56;AF=0.0111821;AN=5008;NS=2504;DP=22043;EAS_AF=0;AMR_AF=0.0115;AFR_AF=0.0121;EUR_AF=0.0089;SAS_AF=0.0235;AA=G|||;VT=SNP
14	99284749	rs8019809	T	G	100	PASS	AC=291;AF=0.058107;AN=5008;NS=2504;DP=16684;EAS_AF=0.006;AMR_AF=0.0288;AFR_AF=0.174;EUR_AF=0.0249;SAS_AF=0.0102;AA=T|||;VT=SNP
14	99284770	rs8018665	A	C	100	PASS	AC=2067;AF=0.41274;AN=5008;NS=2504;DP=17040;EAS_AF=0.5486;AMR_AF=0.464;AFR_AF=0.4123;EUR_AF=0.3111;SAS_AF=0.3415;AA=C|||;VT=SNP
14	99285174	rs911365	T	C	100	PASS	AC=689;AF=0.13758;AN=5008;NS=2504;DP=17546;EAS_AF=0.1806;AMR_AF=0.072;AFR_AF=0.2829;EUR_AF=0.0437;SAS_AF=0.0399;AA=C|||;VT=SNP
14	99285618	rs73405581	T	C	100	PASS	AC=688;AF=0.13738;AN=5008;NS=2504;DP=18493;EAS_AF=0.1806;AMR_AF=0.072;AFR_AF=0.2821;EUR_AF=0.0437;SAS_AF=0.0399;AA=C|||;VT=SNP
14	99285735	rs74082819	C	T	100	PASS	AC=91;AF=0.0181709;AN=5008;NS=2504;DP=19526;EAS_AF=0;AMR_AF=0.0259;AFR_AF=0.0386;EUR_AF=0.0199;SAS_AF=0.002;AA=C|||;VT=SNP
14	99285736	rs75186231	G	A	100	PASS	AC=64;AF=0.0127796;AN=5008;NS=2504;DP=19432;EAS_AF=0;AMR_AF=0.013;AFR_AF=0.0174;EUR_AF=0.0089;SAS_AF=0.0235;AA=G|||;VT=SNP
14	99285869	rs1955903	C	A	100	PASS	AC=3012;AF=0.601438;AN=5008;NS=2504;DP=18933;EAS_AF=0.7113;AMR_AF=0.6398;AFR_AF=0.8782;EUR_AF=0.341;SAS_AF=0.3548;AA=A|||;VT=SNP
14	99286345	rs60676545	C	G	100	PASS	AC=348;AF=0.0694888;AN=5008;NS=2504;DP=15722;EAS_AF=0.1746;AMR_AF=0.0418;AFR_AF=0.0719;EUR_AF=0.0189;SAS_AF=0.0297;AA=G|||;VT=SNP
14	99286700	rs7147127	A	G	100	PASS	AC=689;AF=0.13758;AN=5008;NS=2504;DP=18187;EAS_AF=0.1815;AMR_AF=0.072;AFR_AF=0.2821;EUR_AF=0.0437;SAS_AF=0.0399;AA=G|||;VT=SNP
14	99286827	rs1997987	C	T	100	PASS	AC=1340;AF=0.267572;AN=5008;NS=2504;DP=16827;EAS_AF=0.3433;AMR_AF=0.4539;AFR_AF=0.0915;EUR_AF=0.2714;SAS_AF=0.2914;AA=C|||;VT=SNP
14	99287142	rs1950470	A	G	100	PASS	AC=340;AF=0.0678914;AN=5008;NS=2504;DP=16562;EAS_AF=0.006;AMR_AF=0.0317;AFR_AF=0.2095;EUR_AF=0.0249;SAS_AF=0.0102;AA=A|||;VT=SNP
14	99287145	rs187897041	G	A	100	PASS	AC=53;AF=0.0105831;AN=5008;NS=2504;DP=16360;EAS_AF=0;AMR_AF=0.0115;AFR_AF=0.0091;EUR_AF=0.0089;SAS_AF=0.0245;AA=G|||;VT=SNP
14	99287241	rs56086459	G	A	100	PASS	AC=92;AF=0.0183706;AN=5008;NS=2504;DP=18014;EAS_AF=0;AMR_AF=0.0274;AFR_AF=0.0386;EUR_AF=0.0199;SAS_AF=0.002;AA=G|||;VT=SNP
14	99287684	rs74845400	C	G	100	PASS	AC=175;AF=0.0349441;AN=5008;NS=2504;DP=18808;EAS_AF=0.006;AMR_AF=0.0216;AFR_AF=0.0908;EUR_AF=0.0239;SAS_AF=0.0102;AA=C|||;VT=SNP
14	99287705	rs17542304	G	A	100	PASS	AC=171;AF=0.0341454;AN=5008;NS=2504;DP=18918;EAS_AF=0.001;AMR_AF=0.0476;AFR_AF=0.0038;EUR_AF=0.1203;SAS_AF=0.0112;AA=G|||;VT=SNP
14	99287766	rs730036	G	A	100	PASS	AC=320;AF=0.0638978;AN=5008;NS=2504;DP=19734;EAS_AF=0.006;AMR_AF=0.0303;AFR_AF=0.1952;EUR_AF=0.0249;SAS_AF=0.0102;AA=G|||;VT=SNP
14	99287845	rs149613802	C	T	100	PASS	AC=13;AF=0.00259585;AN=5008;NS=2504;DP=20217;EAS_AF=0;AMR_AF=0;AFR_AF=0;EUR_AF=0.0129;SAS_AF=0;AA=C|||;VT=SNP
14	99287994	rs8019869	A	C	100	PASS	AC=660;AF=0.131789;AN=5008;NS=2504;DP=20074;EAS_AF=0.1835;AMR_AF=0.072;AFR_AF=0.2587;EUR_AF=0.0437;SAS_AF=0.0399;AA=C|||;VT=SNP
14	99288244	rs12437176	T	C	100	PASS	AC=1548;AF=0.309105;AN=5008;NS=2504;DP=18223;EAS_AF=0.369;AMR_AF=0.5144;AFR_AF=0.0938;EUR_AF=0.3867;SAS_AF=0.3129;AA=T|||;VT=SNP
14	99288550	rs77555832	C	G	100	PASS	AC=292;AF=0.0583067;AN=5008;NS=2504;DP=17681;EAS_AF=0.006;AMR_AF=0.0288;AFR_AF=0.1747;EUR_AF=0.0249;SAS_AF=0.0102;AA=C|||;VT=SNP
14	99288808	rs115224200	C	T	100	PASS	AC=45;AF=0.00898562;AN=5008;NS=2504;DP=14840;EAS_AF=0;AMR_AF=0.0173;AFR_AF=0.0098;EUR_AF=0.0179;SAS_AF=0.002;AA=C|||;VT=SNP
14	99289028	rs60326091	T	G	100	PASS	AC=339;AF=0.0676917;AN=5008;NS=2504;DP=14297;EAS_AF=0.1776;AMR_AF=0.0418;AFR_AF=0.0628;EUR_AF=0.0189;SAS_AF=0.0297;AA=T|||;VT=SNP
14	99289369	rs117084735	C	T	100	PASS	AC=30;AF=0.00599042;AN=5008;NS=2504;DP=14471;EAS_AF=0;AMR_AF=0;AFR_AF=0.0038;EUR_AF=0.0189;SAS_AF=0.0061;AA=T|||;VT=SNP
14	99289412	rs7143826	G	C	100	PASS	AC=658;AF=0.13139;AN=5008;NS=2504;DP=15105;EAS_AF=0.1835;AMR_AF=0.072;AFR_AF=0.2572;EUR_AF=0.0437;SAS_AF=0.0399;AA=C|||;VT=SNP
14	99289427	rs57977207	G	T	100	PASS	AC=659;AF=0.131589;AN=5008;NS=2504;DP=15254;EAS_AF=0.1835;AMR_AF=0.072;AFR_AF=0.2579;EUR_AF=0.0437;SAS_AF=0.0399;AA=T|||;VT=SNP
14	99289460	rs7143515	A	G	100	PASS	AC=679;AF=0.135583;AN=5008;NS=2504;DP=15389;EAS_AF=0.1835;AMR_AF=0.072;AFR_AF=0.2731;EUR_AF=0.0437;SAS_AF=0.0399;AA=G|||;VT=SNP
14	99289756	rs6575693	G	A	100	PASS	AC=757;AF=0.151158;AN=5008;NS=2504;DP=14458;EAS_AF=0.1835;AMR_AF=0.0965;AFR_AF=0.3026;EUR_AF=0.0636;SAS_AF=0.0419;AA=A|||;VT=SNP
14	99290737	rs118159720	C	G	100	PASS	AC=36;AF=0.0071885;AN=5008;NS=2504;DP=18638;EAS_AF=0;AMR_AF=0.0159;AFR_AF=0;EUR_AF=0.0209;SAS_AF=0.0041;AA=C|||;VT=SNP
14	99291333	rs140267200	C	T	100	PASS	AC=56;AF=0.0111821;AN=5008;NS=2504;DP=14702;EAS_AF=0;AMR_AF=0.0115;AFR_AF=0.0121;EUR_AF=0.0089;SAS_AF=0.0235;AA=C|||;VT=SNP
14	99291334	rs17095078	A	G	100	PASS	AC=309;AF=0.0617013;AN=5008;NS=2504;DP=14690;EAS_AF=0.1776;AMR_AF=0.0389;AFR_AF=0.0575;EUR_AF=0.0189;SAS_AF=0.0082;AA=A|||;VT=SNP
14	99291498	rs115558015	A	G	100	PASS	AC=45;AF=0.00898562;AN=5008;NS=2504;DP=15006;EAS_AF=0;AMR_AF=0.0173;AFR_AF=0.0098;EUR_AF=0.0179;SAS_AF=0.002;AA=A|||;VT=SNP
14	99291527	rs17097865	G	A	100	PASS	AC=451;AF=0.0900559;AN=5008;NS=2504;DP=13337;EAS_AF=0.1776;AMR_AF=0.0677;AFR_AF=0.1165;EUR_AF=0.0388;SAS_AF=0.0327;AA=G|||;VT=SNP
14	99291748	rs11621797	G	T	100	PASS	AC=446;AF=0.0890575;AN=5008;NS=2504;DP=13373;EAS_AF=0.1776;AMR_AF=0.0663;AFR_AF=0.1142;EUR_AF=0.0388;SAS_AF=0.0317;AA=G|||;VT=SNP
14	99291807	rs138940529	G	A	100	PASS	AC=32;AF=0.00638978;AN=5008;NS=2504;DP=14208;EAS_AF=0;AMR_AF=0.0086;AFR_AF=0.003;EUR_AF=0.0199;SAS_AF=0.002;AA=G|||;VT=SNP
14	99291979	rs11627408	T	C	100	PASS	AC=93;AF=0.0185703;AN=5008;NS=2504;DP=16915;EAS_AF=0;AMR_AF=0.0259;AFR_AF=0.0401;EUR_AF=0.0199;SAS_AF=0.002;AA=T|||;VT=SNP
14	99292112	rs185734914	C	T	100	PASS	AC=48;AF=0.00958466;AN=5008;NS=2504;DP=16435;EAS_AF=0;AMR_AF=0.0101;AFR_AF=0.0068;EUR_AF=0.0089;SAS_AF=0.0235;AA=C|||;VT=SNP
14	99292236	rs117509870	C	G	100	PASS	AC=48;AF=0.00958466;AN=5008;NS=2504;DP=17362;EAS_AF=0;AMR_AF=0.0101;AFR_AF=0.0068;EUR_AF=0.0089;SAS_AF=0.0235;AA=C|||;VT=SNP
14	99292239	rs34032936	C	A	100	PASS	AC=1250;AF=0.249601;AN=5008;NS=2504;DP=17451;EAS_AF=0.3591;AMR_AF=0.4481;AFR_AF=0.0136;EUR_AF=0.2714;SAS_AF=0.2924;AA=C|||;VT=SNP
14	99292284	rs34445270	G	A	100	PASS	AC=984;AF=0.196486;AN=5008;NS=2504;DP=18680;EAS_AF=0.3581;AMR_AF=0.3012;AFR_AF=0.0068;EUR_AF=0.1312;SAS_AF=0.2791;AA=G|||;VT=SNP
14	99292789	rs7153087	T	A	100	PASS	AC=446;AF=0.0890575;AN=5008;NS=2504;DP=22329;EAS_AF=0.1776;AMR_AF=0.0663;AFR_AF=0.115;EUR_AF=0.0388;SAS_AF=0.0307;AA=T|||;VT=SNP
14	99293017	rs7157789	T	C	100	PASS	AC=145;AF=0.0289537;AN=5008;NS=2504;DP=20514;EAS_AF=0;AMR_AF=0.0288;AFR_AF=0.0779;EUR_AF=0.0199;SAS_AF=0.002;AA=T|||;VT=SNP
14	99293285	rs11624192	G	A	100	PASS	AC=471;AF=0.0940495;AN=5008;NS=2504;DP=23097;EAS_AF=0.1776;AMR_AF=0.0677;AFR_AF=0.1331;EUR_AF=0.0388;SAS_AF=0.0307;AA=A|||;VT=SNP
14	99293503	rs7157395	C	T	100	PASS	AC=44;AF=0.00878594;AN=5008;NS=2504;DP=17998;EAS_AF=0;AMR_AF=0.0173;AFR_AF=0.0091;EUR_AF=0.0179;SAS_AF=0.002;AA=C|||;VT=SNP
14	99293697	rs6575695	G	A	100	PASS	AC=472;AF=0.0942492;AN=5008;NS=2504;DP=21250;EAS_AF=0.1786;AMR_AF=0.0677;AFR_AF=0.1331;EUR_AF=0.0388;SAS_AF=0.0307;AA=A|||;VT=SNP
14	99294070	rs6575696	A	C	100	PASS	AC=791;AF=0.157947;AN=5008;NS=2504;DP=21163;EAS_AF=0.1835;AMR_AF=0.098;AFR_AF=0.3275;EUR_AF=0.0646;SAS_AF=0.0409;AA=C|||;VT=SNP
14	99294232	rs17097873	C	T	100	PASS	AC=473;AF=0.0944489;AN=5008;NS=2504;DP=19178;EAS_AF=0.1776;AMR_AF=0.0677;AFR_AF=0.1339;EUR_AF=0.0388;SAS_AF=0.0317;AA=C|||;VT=SNP
14	99294498	rs17097874	G	A	100	PASS	AC=439;AF=0.0876597;AN=5008;NS=2504;DP=22363;EAS_AF=0.1786;AMR_AF=0.0648;AFR_AF=0.1097;EUR_AF=0.0388;SAS_AF=0.0307;AA=A|||;VT=SNP
14	99295898	rs7148667	C	T	100	PASS	AC=3471;AF=0.693091;AN=5008;NS=2504;DP=20480;EAS_AF=0.7183;AMR_AF=0.6974;AFR_AF=0.9039;EUR_AF=0.504;SAS_AF=0.5736;AA=T|||;VT=SNP
14	99295966	rs7152969	A	G	100	PASS	AC=4173;AF=0.833267;AN=5008;NS=2504;DP=20069;EAS_AF=0.7679;AMR_AF=0.8876;AFR_AF=0.9932;EUR_AF=0.7873;SAS_AF=0.6933;AA=a|||;VT=SNP
14	99296443	rs112854042	G	A	100	PASS	AC=52;AF=0.0103834;AN=5008;NS=2504;DP=18893;EAS_AF=0;AMR_AF=0.0101;AFR_AF=0.0098;EUR_AF=0.0089;SAS_AF=0.0235;AA=G|||;VT=SNP
14	99296505	rs150276010	G	A	100	PASS	AC=65;AF=0.0129792;AN=5008;NS=2504;DP=19205;EAS_AF=0;AMR_AF=0.013;AFR_AF=0.0166;EUR_AF=0.0089;SAS_AF=0.0256;AA=g|||;VT=SNP
14	99296659	rs34296622	T	G	100	PASS	AC=121;AF=0.0241613;AN=5008;NS=2504;DP=23349;EAS_AF=0;AMR_AF=0.0562;AFR_AF=0.0038;EUR_AF=0.0636;SAS_AF=0.0133;AA=T|||;VT=SNP
14	99296789	rs74080413	T	C	100	PASS	AC=86;AF=0.0171725;AN=5008;NS=2504;DP=19481;EAS_AF=0;AMR_AF=0.0259;AFR_AF=0.0348;EUR_AF=0.0199;SAS_AF=0.002;AA=T|||;VT=SNP
14	99296875	rs73425377	G	C	100	PASS	AC=60;AF=0.0119808;AN=5008;NS=2504;DP=19483;EAS_AF=0;AMR_AF=0.0115;AFR_AF=0.0151;EUR_AF=0.0089;SAS_AF=0.0235;AA=G|||;VT=SNP
14	99297217	rs151229720	T	C	100	PASS	AC=48;AF=0.00958466;AN=5008;NS=2504;DP=20041;EAS_AF=0;AMR_AF=0.0101;AFR_AF=0.0068;EUR_AF=0.0089;SAS_AF=0.0235;AA=T|||;VT=SNP
14	99298306	rs11621546	G	A	100	PASS	AC=184;AF=0.0367412;AN=5008;NS=2504;DP=17915;EAS_AF=0;AMR_AF=0.0331;AFR_AF=0.1044;EUR_AF=0.0209;SAS_AF=0.002;AA=G|||;VT=SNP
14	99299515	rs74080414	C	A	100	PASS	AC=334;AF=0.0666933;AN=5008;NS=2504;DP=16647;EAS_AF=0;AMR_AF=0.0461;AFR_AF=0.18;EUR_AF=0.0298;SAS_AF=0.0348;AA=a|||;VT=SNP
14	99299614	rs79006103	G	A	100	PASS	AC=171;AF=0.0341454;AN=5008;NS=2504;DP=15412;EAS_AF=0.006;AMR_AF=0.0216;AFR_AF=0.0877;EUR_AF=0.0239;SAS_AF=0.0102;AA=G|||;VT=SNP
14	99299724	rs61979278	T	C	100	PASS	AC=192;AF=0.0383387;AN=5008;NS=2504;DP=18220;EAS_AF=0;AMR_AF=0.0159;AFR_AF=0.0045;EUR_AF=0.0636;SAS_AF=0.1135;AA=T|||;VT=SNP
14	99300726	rs78103193	A	C	100	PASS	AC=194;AF=0.038738;AN=5008;NS=2504;DP=19128;EAS_AF=0.006;AMR_AF=0.0231;AFR_AF=0.1044;EUR_AF=0.0239;SAS_AF=0.0102;AA=A|||;VT=SNP
14	99301884	rs115106744	C	T	100	PASS	AC=59;AF=0.0117812;AN=5008;NS=2504;DP=24606;EAS_AF=0;AMR_AF=0.0101;AFR_AF=0.0083;EUR_AF=0.0089;SAS_AF=0.0327;AA=C|||;VT=SNP
14	99301951	rs117893282	G	A	100	PASS	AC=273;AF=0.0545128;AN=5008;NS=2504;DP=25495;EAS_AF=0.1756;AMR_AF=0.0389;AFR_AF=0.0098;EUR_AF=0.0189;SAS_AF=0.0378;AA=G|||;VT=SNP
14	99302130	rs116669326	C	T	100	PASS	AC=194;AF=0.038738;AN=5008;NS=2504;DP=23979;EAS_AF=0.006;AMR_AF=0.0231;AFR_AF=0.1044;EUR_AF=0.0239;SAS_AF=0.0102;AA=C|||;VT=SNP
14	99302179	rs114664436	C	A	100	PASS	AC=194;AF=0.038738;AN=5008;NS=2504;DP=24015;EAS_AF=0.006;AMR_AF=0.0231;AFR_AF=0.1044;EUR_AF=0.0239;SAS_AF=0.0102;AA=c|||;VT=SNP
14	99302997	rs11621003	C	T	100	PASS	AC=51;AF=0.0101837;AN=5008;NS=2504;DP=18240;EAS_AF=0;AMR_AF=0.0173;AFR_AF=0.0136;EUR_AF=0.0189;SAS_AF=0.002;AA=C|||;VT=SNP
14	99303106	rs112719078	G	A	100	PASS	AC=20;AF=0.00399361;AN=5008;NS=2504;DP=18406;EAS_AF=0;AMR_AF=0.0029;AFR_AF=0.0015;EUR_AF=0.0159;SAS_AF=0;AA=G|||;VT=SNP
14	99303381	rs11621215	G	A	100	PASS	AC=45;AF=0.00898562;AN=5008;NS=2504;DP=19147;EAS_AF=0;AMR_AF=0.0173;AFR_AF=0.0098;EUR_AF=0.0179;SAS_AF=0.002;AA=G|||;VT=SNP
14	99303568	rs77286967	C	A	100	PASS	AC=201;AF=0.0401358;AN=5008;NS=2504;DP=18826;EAS_AF=0.006;AMR_AF=0.0231;AFR_AF=0.1089;EUR_AF=0.0249;SAS_AF=0.0102;AA=C|||;VT=SNP
14	99303755	rs8007334	T	C	100	PASS	AC=791;AF=0.157947;AN=5008;NS=2504;DP=21250;EAS_AF=0.1796;AMR_AF=0.0937;AFR_AF=0.3139;EUR_AF=0.0676;SAS_AF=0.0634;AA=C|||;VT=SNP
14	99303895	rs79735023	A	G	100	PASS	AC=21;AF=0.00419329;AN=5008;NS=2504;DP=20297;EAS_AF=0;AMR_AF=0.0058;AFR_AF=0.0008;EUR_AF=0.0159;SAS_AF=0;AA=A|||;VT=SNP
14	99304162	rs72698642	C	T	100	PASS	AC=17;AF=0.00339457;AN=5008;NS=2504;DP=23405;EAS_AF=0;AMR_AF=0.0043;AFR_AF=0;EUR_AF=0.0129;SAS_AF=0.001;AA=C|||;VT=SNP
14	99304327	rs12432655	G	A	100	PASS	AC=1892;AF=0.377796;AN=5008;NS=2504;DP=17413;EAS_AF=0.4018;AMR_AF=0.5821;AFR_AF=0.2383;EUR_AF=0.4205;SAS_AF=0.3528;AA=G|||;VT=SNP
14	99304456	rs2104077	T	C	100	PASS	AC=1846;AF=0.36861;AN=5008;NS=2504;DP=20667;EAS_AF=0.4058;AMR_AF=0.4971;AFR_AF=0.2421;EUR_AF=0.4215;SAS_AF=0.3558;AA=T|||;VT=SNP
14	99305363	rs755630	C	T	100	PASS	AC=1670;AF=0.333466;AN=5008;NS=2504;DP=21759;EAS_AF=0.3978;AMR_AF=0.4409;AFR_AF=0.239;EUR_AF=0.3141;SAS_AF=0.3384;AA=C|||;VT=SNP
14	99305525	rs7155154	C	A	100	PASS	AC=1971;AF=0.39357;AN=5008;NS=2504;DP=20697;EAS_AF=0.5744;AMR_AF=0.5663;AFR_AF=0.2542;EUR_AF=0.3241;SAS_AF=0.3446;AA=A|||;VT=SNP
14	99306041	rs7160410	C	T	100	PASS	AC=393;AF=0.0784744;AN=5008;NS=2504;DP=20027;EAS_AF=0;AMR_AF=0.0461;AFR_AF=0.2262;EUR_AF=0.0278;SAS_AF=0.0348;AA=c|||;VT=SNP
14	99306267	rs74080420	A	C	100	PASS	AC=95;AF=0.0189696;AN=5008;NS=2504;DP=19281;EAS_AF=0;AMR_AF=0.0202;AFR_AF=0.0287;EUR_AF=0.0109;SAS_AF=0.0327;AA=A|||;VT=SNP
14	99307384	rs17542671	G	A	100	PASS	AC=302;AF=0.0603035;AN=5008;NS=2504;DP=20410;EAS_AF=0.001;AMR_AF=0.1643;AFR_AF=0.0061;EUR_AF=0.1551;SAS_AF=0.0235;AA=G|||;VT=SNP
14	99307761	rs12586985	T	G	100	PASS	AC=2426;AF=0.484425;AN=5008;NS=2504;DP=23390;EAS_AF=0.5933;AMR_AF=0.6455;AFR_AF=0.4032;EUR_AF=0.4742;SAS_AF=0.3783;AA=G|||;VT=SNP
14	99308196	rs76232953	C	T	100	PASS	AC=196;AF=0.0391374;AN=5008;NS=2504;DP=19451;EAS_AF=0.006;AMR_AF=0.0216;AFR_AF=0.09;EUR_AF=0.0398;SAS_AF=0.0164;AA=C|||;VT=SNP
14	99308498	rs78168555	C	T	100	PASS	AC=20;AF=0.00399361;AN=5008;NS=2504;DP=20411;EAS_AF=0;AMR_AF=0.0058;AFR_AF=0;EUR_AF=0.0149;SAS_AF=0.001;AA=C|||;VT=SNP
14	99308733	rs74641619	G	A	100	PASS	AC=110;AF=0.0219649;AN=5008;NS=2504;DP=21195;EAS_AF=0;AMR_AF=0.049;AFR_AF=0.0023;EUR_AF=0.0616;SAS_AF=0.0112;AA=G|||;VT=SNP
14	99308874	rs12436127	A	C	100	PASS	AC=302;AF=0.0603035;AN=5008;NS=2504;DP=22597;EAS_AF=0.001;AMR_AF=0.1643;AFR_AF=0.0061;EUR_AF=0.1551;SAS_AF=0.0235;AA=A|||;VT=SNP
14	99309279	rs113702732	C	G	100	PASS	AC=655;AF=0.130791;AN=5008;NS=2504;DP=17992;EAS_AF=0.1766;AMR_AF=0.1513;AFR_AF=0.236;EUR_AF=0.0219;SAS_AF=0.0389;AA=C|||;VT=SNP
14	99309337	rs1966186	T	C	100	PASS	AC=20;AF=0.00399361;AN=5008;NS=2504;DP=17830;EAS_AF=0;AMR_AF=0.0058;AFR_AF=0;EUR_AF=0.0149;SAS_AF=0.001;AA=T|||;VT=SNP
14	99309379	rs12436873	C	A	100	PASS	AC=654;AF=0.130591;AN=5008;NS=2504;DP=17727;EAS_AF=0.1766;AMR_AF=0.1513;AFR_AF=0.2352;EUR_AF=0.0219;SAS_AF=0.0389;AA=A|||;VT=SNP
14	99310359	rs12890466	G	C	100	PASS	AC=1287;AF=0.256989;AN=5008;NS=2504;DP=15273;EAS_AF=0.4058;AMR_AF=0.3948;AFR_AF=0.0129;EUR_AF=0.2883;SAS_AF=0.3037;AA=G|||;VT=SNP
14	99310487	rs11309630	G	A	100	PASS	AC=659;AF=0.131589;AN=5008;NS=2504;DP=16651;EAS_AF=0.1766;AMR_AF=0.1513;AFR_AF=0.239;EUR_AF=0.0219;SAS_AF=0.0389;AA=A|||;VT=SNP
14	99311292	rs11624556	C	G	100	PASS	AC=735;AF=0.146765;AN=5008;NS=2504;DP=20921;EAS_AF=0.1766;AMR_AF=0.1729;AFR_AF=0.2731;EUR_AF=0.0358;SAS_AF=0.0409;AA=G|||;VT=SNP
14	99311392	rs17097894	C	T	100	PASS	AC=43;AF=0.00858626;AN=5008;NS=2504;DP=20450;EAS_AF=0.002;AMR_AF=0.0144;AFR_AF=0.0015;EUR_AF=0.0219;SAS_AF=0.0072;AA=C|||;VT=SNP
14	99311470	rs17097897	G	A	100	PASS	AC=11;AF=0.00219649;AN=5008;NS=2504;DP=16214;EAS_AF=0;AMR_AF=0;AFR_AF=0;EUR_AF=0.0109;SAS_AF=0;AA=G|||;VT=SNP
14	99311730	rs17097899	T	C	100	PASS	AC=1660;AF=0.33147;AN=5008;NS=2504;DP=19059;EAS_AF=0.4147;AMR_AF=0.4712;AFR_AF=0.1112;EUR_AF=0.4364;SAS_AF=0.3364;AA=T|||;VT=SNP
14	99312169	rs17097900	C	G	100	PASS	AC=723;AF=0.144369;AN=5008;NS=2504;DP=19280;EAS_AF=0.1756;AMR_AF=0.1715;AFR_AF=0.2655;EUR_AF=0.0358;SAS_AF=0.0409;AA=G|||;VT=SNP
14	99312631	rs144483170	G	A	100	PASS	AC=40;AF=0.00798722;AN=5008;NS=2504;DP=22867;EAS_AF=0;AMR_AF=0.0101;AFR_AF=0.0023;EUR_AF=0.0268;SAS_AF=0.0031;AA=G|||;VT=SNP
14	99312649	rs8006897	C	T	100	PASS	AC=1044;AF=0.208466;AN=5008;NS=2504;DP=23057;EAS_AF=0.3294;AMR_AF=0.1888;AFR_AF=0.379;EUR_AF=0.0358;SAS_AF=0.045;AA=C|||;VT=SNP
14	99313250	rs1885104	T	C	100	PASS	AC=1177;AF=0.235024;AN=5008;NS=2504;DP=20147;EAS_AF=0.3373;AMR_AF=0.2118;AFR_AF=0.4281;EUR_AF=0.0477;SAS_AF=0.0777;AA=T|||;VT=SNP
14	99313281	rs74324981	C	T	100	PASS	AC=47;AF=0.00938498;AN=5008;NS=2504;DP=19502;EAS_AF=0;AMR_AF=0.0159;AFR_AF=0;EUR_AF=0.0318;SAS_AF=0.0041;AA=C|||;VT=SNP
14	99313619	rs74080421	A	G	100	PASS	AC=140;AF=0.0279553;AN=5008;NS=2504;DP=22122;EAS_AF=0;AMR_AF=0.0389;AFR_AF=0.0408;EUR_AF=0.0249;SAS_AF=0.0348;AA=A|||;VT=SNP
14	99313652	rs74080422	G	A	100	PASS	AC=240;AF=0.0479233;AN=5008;NS=2504;DP=22079;EAS_AF=0;AMR_AF=0.0403;AFR_AF=0.1157;EUR_AF=0.0249;SAS_AF=0.0348;AA=G|||;VT=SNP
14	99314176	rs55688760	A	G	100	PASS	AC=277;AF=0.0553115;AN=5008;NS=2504;DP=20146;EAS_AF=0;AMR_AF=0.0418;AFR_AF=0.1422;EUR_AF=0.0258;SAS_AF=0.0348;AA=A|||;VT=SNP
14	99314966	rs78421089	A	G	100	PASS	AC=48;AF=0.00958466;AN=5008;NS=2504;DP=18755;EAS_AF=0;AMR_AF=0.0173;AFR_AF=0;EUR_AF=0.0318;SAS_AF=0.0041;AA=A|||;VT=SNP
14	99315146	rs7141259	T	C	100	PASS	AC=1096;AF=0.21885;AN=5008;NS=2504;DP=16421;EAS_AF=0.3373;AMR_AF=0.2089;AFR_AF=0.3684;EUR_AF=0.0467;SAS_AF=0.0787;AA=T|||;VT=SNP
14	99315480	rs76598406	C	T	100	PASS	AC=271;AF=0.0541134;AN=5008;NS=2504;DP=15641;EAS_AF=0;AMR_AF=0.0418;AFR_AF=0.1377;EUR_AF=0.0258;SAS_AF=0.0348;AA=C|||;VT=SNP
14	99316237	rs73427303	C	T	100	PASS	AC=281;AF=0.0561102;AN=5008;NS=2504;DP=14187;EAS_AF=0;AMR_AF=0.0403;AFR_AF=0.146;EUR_AF=0.0258;SAS_AF=0.0348;AA=C|||;VT=SNP
14	99316292	rs73427304	A	C	100	PASS	AC=679;AF=0.135583;AN=5008;NS=2504;DP=16640;EAS_AF=0.1835;AMR_AF=0.1686;AFR_AF=0.2269;EUR_AF=0.0368;SAS_AF=0.0409;AA=A|||;VT=SNP
14	99316303	rs73427305	C	T	100	PASS	AC=283;AF=0.0565096;AN=5008;NS=2504;DP=16983;EAS_AF=0;AMR_AF=0.0432;AFR_AF=0.146;EUR_AF=0.0258;SAS_AF=0.0348;AA=C|||;VT=SNP
14	99317080	rs8014301	A	G	100	PASS	AC=683;AF=0.136382;AN=5008;NS=2504;DP=17178;EAS_AF=0.1845;AMR_AF=0.1715;AFR_AF=0.2277;EUR_AF=0.0368;SAS_AF=0.0409;AA=G|||;VT=SNP
14	99317178	rs8014609	C	T	100	PASS	AC=2703;AF=0.539736;AN=5008;NS=2504;DP=19058;EAS_AF=0.7321;AMR_AF=0.6311;AFR_AF=0.5741;EUR_AF=0.3767;SAS_AF=0.3978;AA=T|||;VT=SNP
14	99317303	rs75002479	C	T	100	PASS	AC=178;AF=0.0355431;AN=5008;NS=2504;DP=18641;EAS_AF=0.006;AMR_AF=0.0144;AFR_AF=0.0908;EUR_AF=0.0338;SAS_AF=0.0082;AA=C|||;VT=SNP
14	99317399	rs8016078	T	C	100	PASS	AC=683;AF=0.136382;AN=5008;NS=2504;DP=18888;EAS_AF=0.1845;AMR_AF=0.1715;AFR_AF=0.2277;EUR_AF=0.0368;SAS_AF=0.0409;AA=T|||;VT=SNP
14	99317541	rs1555409	G	A	100	PASS	AC=1473;AF=0.294129;AN=5008;NS=2504;DP=17132;EAS_AF=0.3938;AMR_AF=0.4164;AFR_AF=0.1082;EUR_AF=0.328;SAS_AF=0.3211;AA=G|||;VT=SNP
14	99317704	rs2895723	A	T	100	PASS	AC=692;AF=0.138179;AN=5008;NS=2504;DP=17770;EAS_AF=0.1865;AMR_AF=0.1744;AFR_AF=0.2307;EUR_AF=0.0368;SAS_AF=0.0419;AA=A|||;VT=SNP
14	99317729	rs60342123	G	A	100	PASS	AC=684;AF=0.136581;AN=5008;NS=2504;DP=17984;EAS_AF=0.1845;AMR_AF=0.1715;AFR_AF=0.2284;EUR_AF=0.0368;SAS_AF=0.0409;AA=G|||;VT=SNP
14	99317890	rs4992917	G	A	100	PASS	AC=683;AF=0.136382;AN=5008;NS=2504;DP=15883;EAS_AF=0.1845;AMR_AF=0.1715;AFR_AF=0.2277;EUR_AF=0.0368;SAS_AF=0.0409;AA=G|||;VT=SNP
14	99317959	rs4992918	A	G	100	PASS	AC=683;AF=0.136382;AN=5008;NS=2504;DP=17998;EAS_AF=0.1845;AMR_AF=0.1715;AFR_AF=0.2277;EUR_AF=0.0368;SAS_AF=0.0409;AA=A|||;VT=SNP
14	99318005	rs911367	T	C	100	PASS	AC=2850;AF=0.569089;AN=5008;NS=2504;DP=18262;EAS_AF=0.7331;AMR_AF=0.6873;AFR_AF=0.5598;EUR_AF=0.4851;SAS_AF=0.4151;AA=C|||;VT=SNP
14	99318132	rs17097912	C	T	100	PASS	AC=179;AF=0.0357428;AN=5008;NS=2504;DP=18014;EAS_AF=0.0069;AMR_AF=0.0144;AFR_AF=0.0908;EUR_AF=0.0338;SAS_AF=0.0082;AA=C|||;VT=SNP
14	99318449	rs76242124	C	A	100	PASS	AC=178;AF=0.0355431;AN=5008;NS=2504;DP=18479;EAS_AF=0.006;AMR_AF=0.0144;AFR_AF=0.0908;EUR_AF=0.0338;SAS_AF=0.0082;AA=C|||;VT=SNP
14	99318919	rs12588338	C	T	100	PASS	AC=579;AF=0.115615;AN=5008;NS=2504;DP=16077;EAS_AF=0.1835;AMR_AF=0.1657;AFR_AF=0.1536;EUR_AF=0.0358;SAS_AF=0.0409;AA=C|||;VT=SNP
14	99318933	rs12588389	G	T	100	PASS	AC=578;AF=0.115415;AN=5008;NS=2504;DP=16070;EAS_AF=0.1835;AMR_AF=0.1643;AFR_AF=0.1536;EUR_AF=0.0358;SAS_AF=0.0409;AA=G|||;VT=SNP
14	99319155	rs11160485	G	A	100	PASS	AC=572;AF=0.114217;AN=5008;NS=2504;DP=14335;EAS_AF=0.1835;AMR_AF=0.1643;AFR_AF=0.149;EUR_AF=0.0358;SAS_AF=0.0409;AA=G|||;VT=SNP
14	99319167	rs11160486	G	A	100	PASS	AC=579;AF=0.115615;AN=5008;NS=2504;DP=14230;EAS_AF=0.1845;AMR_AF=0.1643;AFR_AF=0.1536;EUR_AF=0.0358;SAS_AF=0.0409;AA=G|||;VT=SNP
14	99319225	rs11160487	G	A	100	PASS	AC=578;AF=0.115415;AN=5008;NS=2504;DP=14880;EAS_AF=0.1835;AMR_AF=0.1643;AFR_AF=0.1536;EUR_AF=0.0358;SAS_AF=0.0409;AA=G|||;VT=SNP
14	99319453	rs10131530	T	C	100	PASS	AC=2876;AF=0.574281;AN=5008;NS=2504;DP=18083;EAS_AF=0.7421;AMR_AF=0.6916;AFR_AF=0.5696;EUR_AF=0.4861;SAS_AF=0.4151;AA=C|||;VT=SNP
14	99319458	rs34416457	T	C	100	PASS	AC=578;AF=0.115415;AN=5008;NS=2504;DP=17882;EAS_AF=0.1835;AMR_AF=0.1643;AFR_AF=0.1536;EUR_AF=0.0358;SAS_AF=0.0409;AA=C|||;VT=SNP
14	99319572	rs12432081	T	C	100	PASS	AC=578;AF=0.115415;AN=5008;NS=2504;DP=15607;EAS_AF=0.1835;AMR_AF=0.1643;AFR_AF=0.1536;EUR_AF=0.0358;SAS_AF=0.0409;AA=C|||;VT=SNP
14	99319842	rs74080438	G	A	100	PASS	AC=573;AF=0.114417;AN=5008;NS=2504;DP=6270;EAS_AF=0.1835;AMR_AF=0.1643;AFR_AF=0.149;EUR_AF=0.0358;SAS_AF=0.0419;AA=G|||;VT=SNP
14	99319953	rs17097920	G	C	100	PASS	AC=579;AF=0.115615;AN=5008;NS=2504;DP=16638;EAS_AF=0.1835;AMR_AF=0.1643;AFR_AF=0.1543;EUR_AF=0.0358;SAS_AF=0.0409;AA=C|||;VT=SNP
14	99320236	rs74080440	C	G	100	PASS	AC=282;AF=0.0563099;AN=5008;NS=2504;DP=16855;EAS_AF=0;AMR_AF=0.0418;AFR_AF=0.146;EUR_AF=0.0258;SAS_AF=0.0348;AA=C|||;VT=SNP
14	99320470	rs79460978	A	G	100	PASS	AC=580;AF=0.115815;AN=5008;NS=2504;DP=17689;EAS_AF=0.1835;AMR_AF=0.1643;AFR_AF=0.1543;EUR_AF=0.0368;SAS_AF=0.0409;AA=A|||;VT=SNP
14	99320776	rs8022583	C	A	100	PASS	AC=580;AF=0.115815;AN=5008;NS=2504;DP=21021;EAS_AF=0.1835;AMR_AF=0.1643;AFR_AF=0.1543;EUR_AF=0.0368;SAS_AF=0.0409;AA=C|||;VT=SNP
14	99320818	rs8003549	T	C	100	PASS	AC=580;AF=0.115815;AN=5008;NS=2504;DP=22036;EAS_AF=0.1835;AMR_AF=0.1643;AFR_AF=0.1543;EUR_AF=0.0368;SAS_AF=0.0409;AA=C|||;VT=SNP
14	99320973	rs8006647	A	C	100	PASS	AC=573;AF=0.114417;AN=5008;NS=2504;DP=21010;EAS_AF=0.1835;AMR_AF=0.1643;AFR_AF=0.149;EUR_AF=0.0368;SAS_AF=0.0409;AA=A|||;VT=SNP
14	99321123	rs1998228	A	G	100	PASS	AC=2327;AF=0.464657;AN=5008;NS=2504;DP=19008;EAS_AF=0.5585;AMR_AF=0.5403;AFR_AF=0.4077;EUR_AF=0.4761;SAS_AF=0.3793;AA=a|||;VT=SNP
14	99321871	rs74080442	T	A	100	PASS	AC=578;AF=0.115415;AN=5008;NS=2504;DP=19530;EAS_AF=0.1835;AMR_AF=0.1643;AFR_AF=0.1536;EUR_AF=0.0358;SAS_AF=0.0409;AA=A|||;VT=SNP
14	99322540	rs10484061	G	A	100	PASS	AC=1144;AF=0.228435;AN=5008;NS=2504;DP=15703;EAS_AF=0.1538;AMR_AF=0.1023;AFR_AF=0.6157;EUR_AF=0.0338;SAS_AF=0.0716;AA=g|||;VT=SNP
14	99323639	rs140867739	G	C	100	PASS	AC=44;AF=0.00878594;AN=5008;NS=2504;DP=18961;EAS_AF=0;AMR_AF=0.0187;AFR_AF=0.0113;EUR_AF=0.0139;SAS_AF=0.002;AA=G|||;VT=SNP
14	99324205	rs1033739	T	G	100	PASS	AC=3149;AF=0.628794;AN=5008;NS=2504;DP=19516;EAS_AF=0.7421;AMR_AF=0.7176;AFR_AF=0.739;EUR_AF=0.5149;SAS_AF=0.4172;AA=G|||;VT=SNP
14	99324459	rs11625503	G	A	100	PASS	AC=135;AF=0.0269569;AN=5008;NS=2504;DP=21076;EAS_AF=0;AMR_AF=0.0389;AFR_AF=0.0371;EUR_AF=0.0249;SAS_AF=0.0348;AA=G|||;VT=SNP
14	99324706	rs874654	T	C	100	PASS	AC=3356;AF=0.670128;AN=5008;NS=2504;DP=18191;EAS_AF=0.7411;AMR_AF=0.7406;AFR_AF=0.8835;EUR_AF=0.5149;SAS_AF=0.4182;AA=C|||;VT=SNP
14	99325319	rs17615121	G	A	100	PASS	AC=49;AF=0.00978435;AN=5008;NS=2504;DP=21929;EAS_AF=0.002;AMR_AF=0.0144;AFR_AF=0.0015;EUR_AF=0.0249;SAS_AF=0.0102;AA=G|||;VT=SNP
14	99325601	rs12101039	G	C	100	PASS	AC=893;AF=0.178315;AN=5008;NS=2504;DP=19700;EAS_AF=0.1845;AMR_AF=0.1801;AFR_AF=0.382;EUR_AF=0.0378;SAS_AF=0.0399;AA=C|||;VT=SNP
14	99325619	rs12101031	C	A	100	PASS	AC=893;AF=0.178315;AN=5008;NS=2504;DP=19665;EAS_AF=0.1845;AMR_AF=0.1801;AFR_AF=0.382;EUR_AF=0.0378;SAS_AF=0.0399;AA=C|||;VT=SNP
14	99325843	rs7148639	G	A	100	PASS	AC=1425;AF=0.284545;AN=5008;NS=2504;DP=19432;EAS_AF=0.3353;AMR_AF=0.2248;AFR_AF=0.6135;EUR_AF=0.0447;SAS_AF=0.0767;AA=A|||;VT=SNP
14	99326826	rs77662973	G	A	100	PASS	AC=180;AF=0.0359425;AN=5008;NS=2504;DP=19134;EAS_AF=0.006;AMR_AF=0.0159;AFR_AF=0.0908;EUR_AF=0.0348;SAS_AF=0.0082;AA=G|||;VT=SNP
14	99326916	rs911368	C	T	100	PASS	AC=1692;AF=0.337859;AN=5008;NS=2504;DP=20463;EAS_AF=0.3938;AMR_AF=0.4942;AFR_AF=0.1127;EUR_AF=0.4682;SAS_AF=0.3395;AA=C|||;VT=SNP
14	99327840	rs17097944	G	T	100	PASS	AC=1499;AF=0.299321;AN=5008;NS=2504;DP=18896;EAS_AF=0.3879;AMR_AF=0.4769;AFR_AF=0.0159;EUR_AF=0.4314;SAS_AF=0.3292;AA=G|||;VT=SNP
14	99328034	rs74890538	C	T	100	PASS	AC=180;AF=0.0359425;AN=5008;NS=2504;DP=20356;EAS_AF=0.006;AMR_AF=0.0159;AFR_AF=0.0908;EUR_AF=0.0348;SAS_AF=0.0082;AA=C|||;VT=SNP
14	99328460	rs10484062	A	C	100	PASS	AC=1298;AF=0.259185;AN=5008;NS=2504;DP=18888;EAS_AF=0.3353;AMR_AF=0.2205;AFR_AF=0.5182;EUR_AF=0.0447;SAS_AF=0.0787;AA=C|||;VT=SNP
14	99329680	rs61981289	C	T	100	PASS	AC=313;AF=0.0625;AN=5008;NS=2504;DP=19297;EAS_AF=0;AMR_AF=0.0274;AFR_AF=0.0061;EUR_AF=0.0885;SAS_AF=0.2014;AA=C|||;VT=SNP
14	99329762	rs78420889	C	G	100	PASS	AC=60;AF=0.0119808;AN=5008;NS=2504;DP=18160;EAS_AF=0.001;AMR_AF=0.013;AFR_AF=0.0008;EUR_AF=0.0447;SAS_AF=0.0041;AA=C|||;VT=SNP
14	99329868	rs1022704	G	A	100	PASS	AC=3102;AF=0.619409;AN=5008;NS=2504;DP=19511;EAS_AF=0.7282;AMR_AF=0.719;AFR_AF=0.7186;EUR_AF=0.5099;SAS_AF=0.4151;AA=A|||;VT=SNP
14	99330105	rs148101224	C	T	100	PASS	AC=60;AF=0.0119808;AN=5008;NS=2504;DP=20609;EAS_AF=0;AMR_AF=0.0115;AFR_AF=0.0091;EUR_AF=0.008;SAS_AF=0.0327;AA=C|||;VT=SNP
14	99330241	rs11626177	C	T	100	PASS	AC=136;AF=0.0271565;AN=5008;NS=2504;DP=19738;EAS_AF=0;AMR_AF=0.0389;AFR_AF=0.0378;EUR_AF=0.0249;SAS_AF=0.0348;AA=C|||;VT=SNP
14	99330304	rs12883387	G	A	100	PASS	AC=1690;AF=0.33746;AN=5008;NS=2504;DP=18132;EAS_AF=0.3919;AMR_AF=0.4957;AFR_AF=0.1165;EUR_AF=0.4642;SAS_AF=0.3374;AA=G|||;VT=SNP
14	99330875	rs11626447	C	T	100	PASS	AC=1690;AF=0.33746;AN=5008;NS=2504;DP=20864;EAS_AF=0.3919;AMR_AF=0.4957;AFR_AF=0.1165;EUR_AF=0.4642;SAS_AF=0.3374;AA=C|||;VT=SNP
14	99331035	rs7151488	G	C	100	PASS	AC=3226;AF=0.644169;AN=5008;NS=2504;DP=21212;EAS_AF=0.7282;AMR_AF=0.7334;AFR_AF=0.8041;EUR_AF=0.5099;SAS_AF=0.4162;AA=C|||;VT=SNP
14	99331270	rs74080447	G	A	100	PASS	AC=547;AF=0.109225;AN=5008;NS=2504;DP=21381;EAS_AF=0;AMR_AF=0.0519;AFR_AF=0.3411;EUR_AF=0.0258;SAS_AF=0.0348;AA=G|||;VT=SNP
14	99331385	rs139107353	C	A	100	PASS	AC=19;AF=0.00379393;AN=5008;NS=2504;DP=19490;EAS_AF=0;AMR_AF=0.0058;AFR_AF=0;EUR_AF=0.0139;SAS_AF=0.001;AA=C|||;VT=SNP
14	99331472	rs74080448	C	T	100	PASS	AC=137;AF=0.0273562;AN=5008;NS=2504;DP=19615;EAS_AF=0;AMR_AF=0.0389;AFR_AF=0.0378;EUR_AF=0.0258;SAS_AF=0.0348;AA=C|||;VT=SNP
14	99331856	rs61981290	C	T	100	PASS	AC=365;AF=0.0728834;AN=5008;NS=2504;DP=19485;EAS_AF=0.001;AMR_AF=0.1902;AFR_AF=0.0068;EUR_AF=0.1859;SAS_AF=0.0368;AA=c|||;VT=SNP
14	99332271	rs74080449	G	A	100	PASS	AC=137;AF=0.0273562;AN=5008;NS=2504;DP=21190;EAS_AF=0;AMR_AF=0.0403;AFR_AF=0.0378;EUR_AF=0.0249;SAS_AF=0.0348;AA=G|||;VT=SNP
14	99332632	rs114779956	T	G	100	PASS	AC=60;AF=0.0119808;AN=5008;NS=2504;DP=20198;EAS_AF=0;AMR_AF=0.0115;AFR_AF=0.0091;EUR_AF=0.008;SAS_AF=0.0327;AA=T|||;VT=SNP
14	99333170	rs117067478	G	C	100	PASS	AC=61;AF=0.0121805;AN=5008;NS=2504;DP=18604;EAS_AF=0.002;AMR_AF=0.013;AFR_AF=0.0008;EUR_AF=0.0447;SAS_AF=0.0041;AA=G|||;VT=SNP
14	99334134	rs7148369	G	A	100	PASS	AC=1119;AF=0.223442;AN=5008;NS=2504;DP=20352;EAS_AF=0.3849;AMR_AF=0.281;AFR_AF=0.0076;EUR_AF=0.2366;SAS_AF=0.2945;AA=G|||;VT=SNP
14	99335156	rs35993089	C	A	100	PASS	AC=1131;AF=0.225839;AN=5008;NS=2504;DP=18487;EAS_AF=0.3849;AMR_AF=0.2882;AFR_AF=0.0083;EUR_AF=0.2435;SAS_AF=0.2935;AA=C|||;VT=SNP
14	99335217	rs35889365	G	A	100	PASS	AC=1132;AF=0.226038;AN=5008;NS=2504;DP=18865;EAS_AF=0.3849;AMR_AF=0.2867;AFR_AF=0.0083;EUR_AF=0.2445;SAS_AF=0.2945;AA=G|||;VT=SNP
14	99335254	rs72698663	G	A	100	PASS	AC=79;AF=0.0157748;AN=5008;NS=2504;DP=17109;EAS_AF=0.001;AMR_AF=0.0288;AFR_AF=0.003;EUR_AF=0.0298;SAS_AF=0.0245;AA=G|||;VT=SNP
14	99335746	rs12433577	C	T	100	PASS	AC=3014;AF=0.601837;AN=5008;NS=2504;DP=18285;EAS_AF=0.7282;AMR_AF=0.7104;AFR_AF=0.6573;EUR_AF=0.506;SAS_AF=0.4182;AA=T|||;VT=SNP
14	99336008	rs11624858	G	A	100	PASS	AC=3037;AF=0.60643;AN=5008;NS=2504;DP=17128;EAS_AF=0.7272;AMR_AF=0.7089;AFR_AF=0.677;EUR_AF=0.505;SAS_AF=0.4182;AA=A|||;VT=SNP
14	99336099	rs11629440	T	G	100	PASS	AC=3046;AF=0.608227;AN=5008;NS=2504;DP=16480;EAS_AF=0.7282;AMR_AF=0.7089;AFR_AF=0.6815;EUR_AF=0.507;SAS_AF=0.4182;AA=G|||;VT=SNP
14	99336253	rs34911513	T	C	100	PASS	AC=1129;AF=0.225439;AN=5008;NS=2504;DP=8406;EAS_AF=0.3819;AMR_AF=0.2882;AFR_AF=0.0091;EUR_AF=0.2445;SAS_AF=0.2924;AA=T|||;VT=SNP
14	99336324	rs7160776	C	T	100	PASS	AC=553;AF=0.110423;AN=5008;NS=2504;DP=15263;EAS_AF=0.0079;AMR_AF=0.2104;AFR_AF=0.1014;EUR_AF=0.2187;SAS_AF=0.046;AA=C|||;VT=SNP
14	99336460	rs7161395	G	C	100	PASS	AC=2206;AF=0.440495;AN=5008;NS=2504;DP=17115;EAS_AF=0.5417;AMR_AF=0.5418;AFR_AF=0.3343;EUR_AF=0.4712;SAS_AF=0.3763;AA=G|||;VT=SNP
14	99336503	rs117270444	G	A	100	PASS	AC=57;AF=0.0113818;AN=5008;NS=2504;DP=14959;EAS_AF=0;AMR_AF=0.0202;AFR_AF=0;EUR_AF=0.0308;SAS_AF=0.0123;AA=G|||;VT=SNP
14	99336734	rs4905766	T	C	100	PASS	AC=2520;AF=0.503195;AN=5008;NS=2504;DP=21070;EAS_AF=0.5913;AMR_AF=0.67;AFR_AF=0.4402;EUR_AF=0.502;SAS_AF=0.3804;AA=T|||;VT=SNP
14	99336863	rs4905767	C	T	100	PASS	AC=3017;AF=0.602436;AN=5008;NS=2504;DP=21317;EAS_AF=0.7292;AMR_AF=0.7133;AFR_AF=0.6589;EUR_AF=0.504;SAS_AF=0.4182;AA=T|||;VT=SNP
14	99337019	rs4905768	C	T	100	PASS	AC=2241;AF=0.447484;AN=5008;NS=2504;DP=20477;EAS_AF=0.5387;AMR_AF=0.5418;AFR_AF=0.3608;EUR_AF=0.4702;SAS_AF=0.3804;AA=T|||;VT=SNP
14	99337087	rs4905769	T	C	100	PASS	AC=1659;AF=0.33127;AN=5008;NS=2504;DP=21274;EAS_AF=0.5417;AMR_AF=0.3343;AFR_AF=0.2292;EUR_AF=0.2495;SAS_AF=0.3344;AA=T|||;VT=SNP
14	99337159	rs7144802	A	G	100	PASS	AC=2252;AF=0.449681;AN=5008;NS=2504;DP=20527;EAS_AF=0.5496;AMR_AF=0.5432;AFR_AF=0.3623;EUR_AF=0.4662;SAS_AF=0.3814;AA=G|||;VT=SNP
14	99337308	rs12882725	C	T	100	PASS	AC=118;AF=0.0235623;AN=5008;NS=2504;DP=15273;EAS_AF=0;AMR_AF=0.0504;AFR_AF=0.003;EUR_AF=0.0686;SAS_AF=0.0102;AA=C|||;VT=SNP
14	99338302	rs7151574	G	T	100	PASS	AC=643;AF=0.128395;AN=5008;NS=2504;DP=17954;EAS_AF=0.002;AMR_AF=0.2075;AFR_AF=0.2133;EUR_AF=0.171;SAS_AF=0.044;AA=G|||;VT=SNP
14	99339897	rs1956885	T	C	100	PASS	AC=2985;AF=0.596046;AN=5008;NS=2504;DP=21470;EAS_AF=0.7411;AMR_AF=0.6844;AFR_AF=0.6853;EUR_AF=0.4433;SAS_AF=0.4202;AA=C|||;VT=SNP
14	99340301	rs143889834	A	G	100	PASS	AC=12;AF=0.00239617;AN=5008;NS=2504;DP=20408;EAS_AF=0;AMR_AF=0.0058;AFR_AF=0;EUR_AF=0.008;SAS_AF=0;AA=A|||;VT=SNP
14	99341570	rs34050219	G	A	100	PASS	AC=47;AF=0.00938498;AN=5008;NS=2504;DP=24105;EAS_AF=0;AMR_AF=0.0159;AFR_AF=0.0008;EUR_AF=0.0169;SAS_AF=0.0184;AA=G|||;VT=SNP
14	99341753	rs4900418	C	G	100	PASS	AC=3012;AF=0.601438;AN=5008;NS=2504;DP=21113;EAS_AF=0.7312;AMR_AF=0.696;AFR_AF=0.6974;EUR_AF=0.4523;SAS_AF=0.4243;AA=G|||;VT=SNP
14	99341840	rs4905770	C	T	100	PASS	AC=1900;AF=0.379393;AN=5008;NS=2504;DP=22065;EAS_AF=0.4097;AMR_AF=0.4942;AFR_AF=0.264;EUR_AF=0.4294;SAS_AF=0.3712;AA=C|||;VT=SNP
14	99342285	rs35373625	A	C	100	PASS	AC=1267;AF=0.252995;AN=5008;NS=2504;DP=19305;EAS_AF=0.4177;AMR_AF=0.2896;AFR_AF=0.0809;EUR_AF=0.2366;SAS_AF=0.3067;AA=A|||;VT=SNP
14	99342605	rs78048677	T	A	100	PASS	AC=30;AF=0.00599042;AN=5008;NS=2504;DP=19679;EAS_AF=0;AMR_AF=0.0173;AFR_AF=0;EUR_AF=0.0179;SAS_AF=0;AA=T|||;VT=SNP
14	99342900	rs117612583	G	A	100	PASS	AC=152;AF=0.0303514;AN=5008;NS=2504;DP=19672;EAS_AF=0;AMR_AF=0.0245;AFR_AF=0.062;EUR_AF=0.0199;SAS_AF=0.0337;AA=G|||;VT=SNP
14	99343350	rs189495973	T	G	100	PASS	AC=16;AF=0.00319489;AN=5008;NS=2504;DP=17672;EAS_AF=0;AMR_AF=0.0072;AFR_AF=0;EUR_AF=0.0099;SAS_AF=0.001;AA=T|||;VT=SNP
14	99344041	rs11628103	C	T	100	PASS	AC=642;AF=0.128195;AN=5008;NS=2504;DP=19428;EAS_AF=0.003;AMR_AF=0.2046;AFR_AF=0.1823;EUR_AF=0.1928;SAS_AF=0.0634;AA=C|||;VT=SNP
14	99345175	rs1956887	T	C	100	PASS	AC=3286;AF=0.65615;AN=5008;NS=2504;DP=18062;EAS_AF=0.7411;AMR_AF=0.7219;AFR_AF=0.8828;EUR_AF=0.4543;SAS_AF=0.4233;AA=t|||;VT=SNP
14	99345418	rs61981293	G	A	100	PASS	AC=239;AF=0.0477236;AN=5008;NS=2504;DP=18840;EAS_AF=0;AMR_AF=0.0303;AFR_AF=0.0053;EUR_AF=0.0765;SAS_AF=0.137;AA=G|||;VT=SNP
14	99345456	rs12878174	C	T	100	PASS	AC=158;AF=0.0315495;AN=5008;NS=2504;DP=18512;EAS_AF=0;AMR_AF=0.0562;AFR_AF=0.0023;EUR_AF=0.1014;SAS_AF=0.0143;AA=C|||;VT=SNP
14	99346071	rs139528880	G	A	100	PASS	AC=152;AF=0.0303514;AN=5008;NS=2504;DP=19186;EAS_AF=0;AMR_AF=0.0245;AFR_AF=0.062;EUR_AF=0.0199;SAS_AF=0.0337;AA=G|||;VT=SNP
14	99347396	rs184701574	A	G	100	PASS	AC=27;AF=0.00539137;AN=5008;NS=2504;DP=20200;EAS_AF=0;AMR_AF=0.013;AFR_AF=0;EUR_AF=0.0089;SAS_AF=0.0092;AA=A|||;VT=SNP
14	99347445	rs116929321	C	T	100	PASS	AC=47;AF=0.00938498;AN=5008;NS=2504;DP=19149;EAS_AF=0;AMR_AF=0.0173;AFR_AF=0;EUR_AF=0.0308;SAS_AF=0.0041;AA=c|||;VT=SNP
14	99348351	rs11847550	C	T	100	PASS	AC=737;AF=0.147165;AN=5008;NS=2504;DP=19266;EAS_AF=0.003;AMR_AF=0.2161;AFR_AF=0.177;EUR_AF=0.2376;SAS_AF=0.1135;AA=C|||;VT=SNP
14	99348620	rs76385300	T	C	100	PASS	AC=44;AF=0.00878594;AN=5008;NS=2504;DP=18880;EAS_AF=0;AMR_AF=0.0144;AFR_AF=0.0015;EUR_AF=0.0258;SAS_AF=0.0061;AA=T|||;VT=SNP
14	99348662	rs8022060	T	C	100	PASS	AC=1258;AF=0.251198;AN=5008;NS=2504;DP=19875;EAS_AF=0.4167;AMR_AF=0.2911;AFR_AF=0.0817;EUR_AF=0.2247;SAS_AF=0.3088;AA=T|||;VT=SNP
14	99348873	rs8021463	G	T	100	PASS	AC=153;AF=0.0305511;AN=5008;NS=2504;DP=18762;EAS_AF=0;AMR_AF=0.0259;AFR_AF=0.062;EUR_AF=0.0199;SAS_AF=0.0337;AA=G|||;VT=SNP
14	99349275	rs74823875	G	A	100	PASS	AC=27;AF=0.00539137;AN=5008;NS=2504;DP=13951;EAS_AF=0;AMR_AF=0.013;AFR_AF=0;EUR_AF=0.0089;SAS_AF=0.0092;AA=g|||;VT=SNP
14	99349444	rs61981294	C	A	100	PASS	AC=2384;AF=0.476038;AN=5008;NS=2504;DP=17256;EAS_AF=0.5784;AMR_AF=0.6455;AFR_AF=0.3608;EUR_AF=0.4632;SAS_AF=0.4192;AA=C|||;VT=SNP
14	99349455	rs75691174	C	T	100	PASS	AC=40;AF=0.00798722;AN=5008;NS=2504;DP=17753;EAS_AF=0.001;AMR_AF=0.0043;AFR_AF=0.0008;EUR_AF=0.0328;SAS_AF=0.002;AA=C|||;VT=SNP
14	99349580	rs6575699	C	T	100	PASS	AC=3020;AF=0.603035;AN=5008;NS=2504;DP=19279;EAS_AF=0.7401;AMR_AF=0.7089;AFR_AF=0.6278;EUR_AF=0.4861;SAS_AF=0.4734;AA=T|||;VT=SNP
14	99349617	rs6575700	G	A	100	PASS	AC=2195;AF=0.438299;AN=5008;NS=2504;DP=19193;EAS_AF=0.7361;AMR_AF=0.4337;AFR_AF=0.5121;EUR_AF=0.1412;SAS_AF=0.3405;AA=A|||;VT=SNP
14	99350187	rs144252265	T	G	100	PASS	AC=21;AF=0.00419329;AN=5008;NS=2504;DP=15801;EAS_AF=0;AMR_AF=0.0058;AFR_AF=0.0008;EUR_AF=0.0159;SAS_AF=0;AA=T|||;VT=SNP
14	99350702	rs4526962	T	C	100	PASS	AC=3120;AF=0.623003;AN=5008;NS=2504;DP=19123;EAS_AF=0.7401;AMR_AF=0.7104;AFR_AF=0.7027;EUR_AF=0.4861;SAS_AF=0.4734;AA=C|||;VT=SNP
14	99351450	rs143503806	G	T	100	PASS	AC=20;AF=0.00399361;AN=5008;NS=2504;DP=18220;EAS_AF=0;AMR_AF=0.0058;AFR_AF=0.0008;EUR_AF=0.0149;SAS_AF=0;AA=G|||;VT=SNP
14	99352039	rs7149774	A	G	100	PASS	AC=2962;AF=0.591454;AN=5008;NS=2504;DP=16287;EAS_AF=0.7391;AMR_AF=0.6513;AFR_AF=0.702;EUR_AF=0.3917;SAS_AF=0.453;AA=G|||;VT=SNP
14	99352535	rs147200893	C	T	100	PASS	AC=152;AF=0.0303514;AN=5008;NS=2504;DP=19701;EAS_AF=0;AMR_AF=0.0259;AFR_AF=0.0613;EUR_AF=0.0199;SAS_AF=0.0337;AA=C|||;VT=SNP
14	99352576	rs2400463	T	C	100	PASS	AC=1679;AF=0.335264;AN=5008;NS=2504;DP=20840;EAS_AF=0.506;AMR_AF=0.3199;AFR_AF=0.5083;EUR_AF=0.1153;SAS_AF=0.1626;AA=C|||;VT=SNP
14	99352777	rs11622976	A	G	100	PASS	AC=580;AF=0.115815;AN=5008;NS=2504;DP=19617;EAS_AF=0.1885;AMR_AF=0.1182;AFR_AF=0.0787;EUR_AF=0.0915;SAS_AF=0.1145;AA=A|||;VT=SNP
14	99352907	rs11623043	C	T	100	PASS	AC=2565;AF=0.512181;AN=5008;NS=2504;DP=19480;EAS_AF=0.5923;AMR_AF=0.6772;AFR_AF=0.4425;EUR_AF=0.492;SAS_AF=0.4274;AA=C|||;VT=SNP
14	99352961	rs2145548	A	T	100	PASS	AC=3281;AF=0.655152;AN=5008;NS=2504;DP=17646;EAS_AF=0.7401;AMR_AF=0.7291;AFR_AF=0.8079;EUR_AF=0.499;SAS_AF=0.4693;AA=T|||;VT=SNP
14	99353061	rs1475025	A	T	100	PASS	AC=3387;AF=0.676318;AN=5008;NS=2504;DP=21030;EAS_AF=0.7401;AMR_AF=0.7363;AFR_AF=0.8828;EUR_AF=0.499;SAS_AF=0.4714;AA=T|||;VT=SNP
14	99353321	rs11847212	C	G	100	PASS	AC=1439;AF=0.28734;AN=5008;NS=2504;DP=17707;EAS_AF=0.2351;AMR_AF=0.3919;AFR_AF=0.1838;EUR_AF=0.3827;SAS_AF=0.3088;AA=C|||;VT=SNP
14	99353604	rs4900419	G	A	100	PASS	AC=2611;AF=0.521366;AN=5008;NS=2504;DP=15804;EAS_AF=0.5813;AMR_AF=0.6297;AFR_AF=0.6036;EUR_AF=0.3847;SAS_AF=0.4121;AA=G|||;VT=SNP
14	99354190	rs148364304	G	A	100	PASS	AC=64;AF=0.0127796;AN=5008;NS=2504;DP=15872;EAS_AF=0;AMR_AF=0.0274;AFR_AF=0;EUR_AF=0.0388;SAS_AF=0.0061;AA=G|||;VT=SNP
14	99355116	rs78040811	G	C	100	PASS	AC=745;AF=0.148762;AN=5008;NS=2504;DP=17941;EAS_AF=0.1498;AMR_AF=0.0836;AFR_AF=0.1581;EUR_AF=0.1173;SAS_AF=0.2137;AA=G|||;VT=SNP
14	99355330	rs77387507	C	T	100	PASS	AC=149;AF=0.0297524;AN=5008;NS=2504;DP=19686;EAS_AF=0;AMR_AF=0.0245;AFR_AF=0.0605;EUR_AF=0.0179;SAS_AF=0.0348;AA=C|||;VT=SNP
14	99356209	rs146682712	C	T	100	PASS	AC=150;AF=0.0299521;AN=5008;NS=2504;DP=20786;EAS_AF=0;AMR_AF=0.0245;AFR_AF=0.0605;EUR_AF=0.0179;SAS_AF=0.0358;AA=C|||;VT=SNP
14	99356336	rs58328786	G	A	100	PASS	AC=295;AF=0.0589058;AN=5008;NS=2504;DP=18317;EAS_AF=0;AMR_AF=0.0346;AFR_AF=0.1626;EUR_AF=0.0219;SAS_AF=0.0348;AA=G|||;VT=SNP
14	99357048	rs4905771	G	A	100	PASS	AC=3025;AF=0.604034;AN=5008;NS=2504;DP=15538;EAS_AF=0.7381;AMR_AF=0.6628;AFR_AF=0.7451;EUR_AF=0.3996;SAS_AF=0.4438;AA=A|||;VT=SNP
14	99357287	rs76037475	A	G	100	PASS	AC=21;AF=0.00419329;AN=5008;NS=2504;DP=18505;EAS_AF=0;AMR_AF=0.0058;AFR_AF=0.0015;EUR_AF=0.0149;SAS_AF=0;AA=A|||;VT=SNP
14	99357483	rs12323921	C	G	100	PASS	AC=3035;AF=0.60603;AN=5008;NS=2504;DP=16117;EAS_AF=0.749;AMR_AF=0.6671;AFR_AF=0.7458;EUR_AF=0.3917;SAS_AF=0.4468;AA=G|||;VT=SNP
14	99357501	rs74080468	C	A	100	PASS	AC=229;AF=0.0457268;AN=5008;NS=2504;DP=16720;EAS_AF=0;AMR_AF=0.0231;AFR_AF=0.1467;EUR_AF=0.0179;SAS_AF=0.001;AA=A|||;VT=SNP
14	99359631	rs1467542	T	C	100	PASS	AC=4905;AF=0.979433;AN=5008;NS=2504;DP=20678;EAS_AF=0.999;AMR_AF=0.9625;AFR_AF=0.9977;EUR_AF=0.9503;SAS_AF=0.9765;AA=C|||;VT=SNP
14	99359720	rs10873496	A	G	100	PASS	AC=3135;AF=0.625998;AN=5008;NS=2504;DP=20041;EAS_AF=0.744;AMR_AF=0.6686;AFR_AF=0.8079;EUR_AF=0.3887;SAS_AF=0.4724;AA=G|||;VT=SNP
14	99360706	rs6575702	A	G	100	PASS	AC=3107;AF=0.620407;AN=5008;NS=2504;DP=16336;EAS_AF=0.744;AMR_AF=0.6686;AFR_AF=0.7882;EUR_AF=0.3867;SAS_AF=0.4724;AA=G|||;VT=SNP
14	99361904	rs71418615	C	T	100	PASS	AC=538;AF=0.107428;AN=5008;NS=2504;DP=17549;EAS_AF=0.2312;AMR_AF=0.1787;AFR_AF=0.0242;EUR_AF=0.0706;SAS_AF=0.0798;AA=c|||;VT=SNP
14	99362576	rs764028	C	T	100	PASS	AC=935;AF=0.186701;AN=5008;NS=2504;DP=18022;EAS_AF=0.2312;AMR_AF=0.2219;AFR_AF=0.2602;EUR_AF=0.0915;SAS_AF=0.1145;AA=T|||;VT=SNP
14	99362582	rs764029	A	G	100	PASS	AC=935;AF=0.186701;AN=5008;NS=2504;DP=18092;EAS_AF=0.2312;AMR_AF=0.2219;AFR_AF=0.2602;EUR_AF=0.0915;SAS_AF=0.1145;AA=G|||;VT=SNP
14	99362707	rs34432677	A	G	100	PASS	AC=1249;AF=0.249401;AN=5008;NS=2504;DP=17731;EAS_AF=0.1984;AMR_AF=0.2579;AFR_AF=0.236;EUR_AF=0.2823;SAS_AF=0.2802;AA=A|||;VT=SNP
14	99362810	rs55770721	G	T	100	PASS	AC=1153;AF=0.230232;AN=5008;NS=2504;DP=20371;EAS_AF=0.1984;AMR_AF=0.2435;AFR_AF=0.1823;EUR_AF=0.2684;SAS_AF=0.2791;AA=G|||;VT=SNP
14	99362990	rs764027	A	G	100	PASS	AC=3146;AF=0.628195;AN=5008;NS=2504;DP=17642;EAS_AF=0.744;AMR_AF=0.67;AFR_AF=0.8185;EUR_AF=0.3837;SAS_AF=0.4734;AA=G|||;VT=SNP
14	99363346	rs10142512	T	C	100	PASS	AC=937;AF=0.187101;AN=5008;NS=2504;DP=17764;EAS_AF=0.2312;AMR_AF=0.2219;AFR_AF=0.261;EUR_AF=0.0915;SAS_AF=0.1155;AA=T|||;VT=SNP
14	99363382	rs4509936	G	A	100	PASS	AC=1708;AF=0.341054;AN=5008;NS=2504;DP=17675;EAS_AF=0.3452;AMR_AF=0.3012;AFR_AF=0.3888;EUR_AF=0.2893;SAS_AF=0.3538;AA=G|||;VT=SNP
14	99363644	rs2400464	A	C	100	PASS	AC=2907;AF=0.580471;AN=5008;NS=2504;DP=18517;EAS_AF=0.744;AMR_AF=0.6527;AFR_AF=0.649;EUR_AF=0.3817;SAS_AF=0.4724;AA=T|||;VT=SNP
14	99363855	rs4616230	G	T	100	PASS	AC=3144;AF=0.627796;AN=5008;NS=2504;DP=19312;EAS_AF=0.744;AMR_AF=0.67;AFR_AF=0.8169;EUR_AF=0.3847;SAS_AF=0.4724;AA=T|||;VT=SNP
14	99364387	rs1998227	G	A	100	PASS	AC=1764;AF=0.352236;AN=5008;NS=2504;DP=20119;EAS_AF=0.3452;AMR_AF=0.2968;AFR_AF=0.4425;EUR_AF=0.2783;SAS_AF=0.3528;AA=G|||;VT=SNP
14	99364436	rs11160490	G	A	100	PASS	AC=929;AF=0.185503;AN=5008;NS=2504;DP=19670;EAS_AF=0.2312;AMR_AF=0.2219;AFR_AF=0.2557;EUR_AF=0.0915;SAS_AF=0.1145;AA=G|||;VT=SNP
14	99365099	rs7154344	G	A	100	PASS	AC=993;AF=0.198283;AN=5008;NS=2504;DP=17061;EAS_AF=0.2312;AMR_AF=0.2334;AFR_AF=0.2829;EUR_AF=0.1064;SAS_AF=0.1196;AA=A|||;VT=SNP
14	99365318	rs55854928	A	G	100	PASS	AC=1767;AF=0.352835;AN=5008;NS=2504;DP=17678;EAS_AF=0.3452;AMR_AF=0.2968;AFR_AF=0.444;EUR_AF=0.2793;SAS_AF=0.3528;AA=A|||;VT=SNP
14	99365537	rs76223629	G	A	100	PASS	AC=447;AF=0.0892572;AN=5008;NS=2504;DP=18593;EAS_AF=0.1478;AMR_AF=0.0432;AFR_AF=0.146;EUR_AF=0.0099;SAS_AF=0.0665;AA=G|||;VT=SNP
14	99365620	rs7155289	G	C	100	PASS	AC=994;AF=0.198482;AN=5008;NS=2504;DP=19668;EAS_AF=0.2312;AMR_AF=0.2334;AFR_AF=0.2837;EUR_AF=0.1103;SAS_AF=0.1155;AA=G|||;VT=SNP
14	99365912	rs35023911	C	T	100	PASS	AC=989;AF=0.197484;AN=5008;NS=2504;DP=18083;EAS_AF=0.2312;AMR_AF=0.2334;AFR_AF=0.2837;EUR_AF=0.1054;SAS_AF=0.1155;AA=C|||;VT=SNP
14	99365964	rs17615874	G	A	100	PASS	AC=1154;AF=0.230431;AN=5008;NS=2504;DP=18611;EAS_AF=0.1984;AMR_AF=0.2435;AFR_AF=0.1823;EUR_AF=0.2694;SAS_AF=0.2791;AA=G|||;VT=SNP
14	99365999	rs10873497	T	C	100	PASS	AC=998;AF=0.199281;AN=5008;NS=2504;DP=18755;EAS_AF=0.2361;AMR_AF=0.2334;AFR_AF=0.2837;EUR_AF=0.1054;SAS_AF=0.1196;AA=C|||;VT=SNP
14	99366011	rs10139755	C	T	100	PASS	AC=3146;AF=0.628195;AN=5008;NS=2504;DP=18663;EAS_AF=0.7421;AMR_AF=0.67;AFR_AF=0.8177;EUR_AF=0.3877;SAS_AF=0.4724;AA=T|||;VT=SNP
14	99366114	rs10139867	C	A	100	PASS	AC=455;AF=0.0908546;AN=5008;NS=2504;DP=18932;EAS_AF=0.1478;AMR_AF=0.0432;AFR_AF=0.146;EUR_AF=0.0099;SAS_AF=0.0746;AA=C|||;VT=SNP
14	99366197	rs10139957	C	G	100	PASS	AC=2159;AF=0.43111;AN=5008;NS=2504;DP=15282;EAS_AF=0.5129;AMR_AF=0.4366;AFR_AF=0.534;EUR_AF=0.2823;SAS_AF=0.3569;AA=C|||;VT=SNP
14	99366690	rs8022678	A	G	100	PASS	AC=3257;AF=0.650359;AN=5008;NS=2504;DP=15598;EAS_AF=0.7431;AMR_AF=0.6744;AFR_AF=0.8865;EUR_AF=0.3966;SAS_AF=0.4796;AA=G|||;VT=SNP
14	99367685	rs1951122	A	C	100	PASS	AC=1915;AF=0.382388;AN=5008;NS=2504;DP=20667;EAS_AF=0.3482;AMR_AF=0.3098;AFR_AF=0.5348;EUR_AF=0.2903;SAS_AF=0.3579;AA=C|||;VT=SNP
14	99367715	rs78384327	C	T	100	PASS	AC=336;AF=0.0670927;AN=5008;NS=2504;DP=20842;EAS_AF=0.001;AMR_AF=0.0447;AFR_AF=0.0197;EUR_AF=0.1093;SAS_AF=0.1718;AA=C|||;VT=SNP
14	99367860	rs1956883	C	T	100	PASS	AC=1902;AF=0.379792;AN=5008;NS=2504;DP=19436;EAS_AF=0.3413;AMR_AF=0.3098;AFR_AF=0.5318;EUR_AF=0.2903;SAS_AF=0.3558;AA=T|||;VT=SNP
14	99367881	rs1956884	T	C	100	PASS	AC=3110;AF=0.621006;AN=5008;NS=2504;DP=20243;EAS_AF=0.745;AMR_AF=0.67;AFR_AF=0.7791;EUR_AF=0.3946;SAS_AF=0.4775;AA=C|||;VT=SNP
14	99368429	rs75330337	C	T	100	PASS	AC=150;AF=0.0299521;AN=5008;NS=2504;DP=19403;EAS_AF=0;AMR_AF=0.0231;AFR_AF=0.062;EUR_AF=0.0179;SAS_AF=0.0348;AA=C|||;VT=SNP
14	99368471	rs8014999	T	C	100	PASS	AC=1909;AF=0.38119;AN=5008;NS=2504;DP=20802;EAS_AF=0.3423;AMR_AF=0.3084;AFR_AF=0.5356;EUR_AF=0.2903;SAS_AF=0.3579;AA=T|||;VT=SNP
14	99368701	rs8014050	A	G	100	PASS	AC=3192;AF=0.63738;AN=5008;NS=2504;DP=18606;EAS_AF=0.7282;AMR_AF=0.67;AFR_AF=0.851;EUR_AF=0.3966;SAS_AF=0.4796;AA=G|||;VT=SNP
14	99368813	rs8014362	C	T	100	PASS	AC=1913;AF=0.381989;AN=5008;NS=2504;DP=17485;EAS_AF=0.3442;AMR_AF=0.3084;AFR_AF=0.534;EUR_AF=0.2903;SAS_AF=0.362;AA=C|||;VT=SNP
14	99368820	rs10146892	A	G	100	PASS	AC=735;AF=0.146765;AN=5008;NS=2504;DP=17482;EAS_AF=0.1488;AMR_AF=0.062;AFR_AF=0.3449;EUR_AF=0.0129;SAS_AF=0.0746;AA=A|||;VT=SNP
14	99368995	rs10149684	G	A	100	PASS	AC=469;AF=0.0936502;AN=5008;NS=2504;DP=17430;EAS_AF=0.2024;AMR_AF=0.0288;AFR_AF=0.1225;EUR_AF=0.0149;SAS_AF=0.0695;AA=G|||;VT=SNP
14	99369311	rs11851456	G	T	100	PASS	AC=1144;AF=0.228435;AN=5008;NS=2504;DP=18508;EAS_AF=0.1905;AMR_AF=0.2464;AFR_AF=0.1808;EUR_AF=0.2674;SAS_AF=0.2791;AA=G|||;VT=SNP
14	99369959	rs8014626	G	C	100	PASS	AC=410;AF=0.081869;AN=5008;NS=2504;DP=18578;EAS_AF=0.1369;AMR_AF=0.0346;AFR_AF=0.1415;EUR_AF=0.0099;SAS_AF=0.0521;AA=G|||;VT=SNP
14	99370366	rs76942208	C	A	100	PASS	AC=33;AF=0.00658946;AN=5008;NS=2504;DP=15643;EAS_AF=0;AMR_AF=0.0173;AFR_AF=0.0015;EUR_AF=0.0159;SAS_AF=0.0031;AA=C|||;VT=SNP
14	99370550	rs61514445	T	C	100	PASS	AC=52;AF=0.0103834;AN=5008;NS=2504;DP=14885;EAS_AF=0;AMR_AF=0.0058;AFR_AF=0.0234;EUR_AF=0.0149;SAS_AF=0.002;AA=T|||;VT=SNP
14	99370838	rs12433299	C	A	100	PASS	AC=407;AF=0.08127;AN=5008;NS=2504;DP=20807;EAS_AF=0.1488;AMR_AF=0.1441;AFR_AF=0.0038;EUR_AF=0.0765;SAS_AF=0.0767;AA=C|||;VT=SNP
14	99371082	rs71418616	C	T	100	PASS	AC=707;AF=0.141174;AN=5008;NS=2504;DP=22364;EAS_AF=0.3413;AMR_AF=0.2925;AFR_AF=0.0061;EUR_AF=0.0765;SAS_AF=0.0767;AA=C|||;VT=SNP
14	99371106	rs76767862	T	C	100	PASS	AC=63;AF=0.0125799;AN=5008;NS=2504;DP=22087;EAS_AF=0;AMR_AF=0.0259;AFR_AF=0.0008;EUR_AF=0.0328;SAS_AF=0.0112;AA=T|||;VT=SNP
14	99371210	rs10138900	A	G	100	PASS	AC=490;AF=0.0978435;AN=5008;NS=2504;DP=20898;EAS_AF=0.127;AMR_AF=0.0533;AFR_AF=0.202;EUR_AF=0.0129;SAS_AF=0.046;AA=A|||;VT=SNP
14	99371290	rs10151294	T	C	100	PASS	AC=1706;AF=0.340655;AN=5008;NS=2504;DP=18922;EAS_AF=0.3869;AMR_AF=0.2233;AFR_AF=0.5847;EUR_AF=0.0984;SAS_AF=0.2955;AA=T|||;VT=SNP
14	99371463	rs17627000	G	A	100	PASS	AC=122;AF=0.024361;AN=5008;NS=2504;DP=20140;EAS_AF=0.001;AMR_AF=0.0288;AFR_AF=0.0008;EUR_AF=0.0805;SAS_AF=0.0194;AA=G|||;VT=SNP
14	99372268	rs149481082	T	C	100	PASS	AC=22;AF=0.00439297;AN=5008;NS=2504;DP=17745;EAS_AF=0.001;AMR_AF=0.0043;AFR_AF=0;EUR_AF=0.0169;SAS_AF=0.001;AA=T|||;VT=SNP
14	99372389	rs4905772	G	A	100	PASS	AC=1303;AF=0.260184;AN=5008;NS=2504;DP=16445;EAS_AF=0.0109;AMR_AF=0.317;AFR_AF=0.1725;EUR_AF=0.5239;SAS_AF=0.3241;AA=G|||;VT=SNP
14	99372404	rs4900420	G	C	100	PASS	AC=1302;AF=0.259984;AN=5008;NS=2504;DP=16400;EAS_AF=0.0109;AMR_AF=0.317;AFR_AF=0.1717;EUR_AF=0.5239;SAS_AF=0.3241;AA=G|||;VT=SNP
14	99372413	rs4900421	C	T	100	PASS	AC=1301;AF=0.259784;AN=5008;NS=2504;DP=16447;EAS_AF=0.0109;AMR_AF=0.317;AFR_AF=0.1717;EUR_AF=0.5229;SAS_AF=0.3241;AA=C|||;VT=SNP
14	99372471	rs8006311	C	T	100	PASS	AC=1303;AF=0.260184;AN=5008;NS=2504;DP=14439;EAS_AF=0.0109;AMR_AF=0.317;AFR_AF=0.1725;EUR_AF=0.5239;SAS_AF=0.3241;AA=C|||;VT=SNP
14	99372519	rs17098007	A	G	100	PASS	AC=1693;AF=0.338059;AN=5008;NS=2504;DP=13546;EAS_AF=0.3829;AMR_AF=0.2233;AFR_AF=0.5825;EUR_AF=0.0984;SAS_AF=0.2894;AA=A|||;VT=SNP
14	99373339	rs80321593	C	T	100	PASS	AC=15;AF=0.00299521;AN=5008;NS=2504;DP=18466;EAS_AF=0;AMR_AF=0.0014;AFR_AF=0.0015;EUR_AF=0.0089;SAS_AF=0.0031;AA=C|||;VT=SNP
14	99373567	rs7151130	T	C	100	PASS	AC=1693;AF=0.338059;AN=5008;NS=2504;DP=20152;EAS_AF=0.3829;AMR_AF=0.2233;AFR_AF=0.5832;EUR_AF=0.0974;SAS_AF=0.2894;AA=T|||;VT=SNP
14	99373620	rs4900422	G	A	100	PASS	AC=401;AF=0.0800719;AN=5008;NS=2504;DP=18943;EAS_AF=0.1478;AMR_AF=0.1412;AFR_AF=0.0038;EUR_AF=0.0755;SAS_AF=0.0746;AA=G|||;VT=SNP
14	99373710	rs57201281	T	A	100	PASS	AC=665;AF=0.132788;AN=5008;NS=2504;DP=17729;EAS_AF=0.255;AMR_AF=0.1167;AFR_AF=0.0378;EUR_AF=0.0467;SAS_AF=0.2352;AA=T|||;VT=SNP
14	99373866	rs2038501	A	G	100	PASS	AC=1691;AF=0.33766;AN=5008;NS=2504;DP=20294;EAS_AF=0.381;AMR_AF=0.2233;AFR_AF=0.5832;EUR_AF=0.0974;SAS_AF=0.2894;AA=G|||;VT=SNP
14	99373915	rs76519547	C	A	100	PASS	AC=30;AF=0.00599042;AN=5008;NS=2504;DP=19875;EAS_AF=0;AMR_AF=0.0086;AFR_AF=0.0008;EUR_AF=0.0199;SAS_AF=0.0031;AA=C|||;VT=SNP
14	99374014	rs17544320	G	A	100	PASS	AC=12;AF=0.00239617;AN=5008;NS=2504;DP=19145;EAS_AF=0;AMR_AF=0.0058;AFR_AF=0;EUR_AF=0.006;SAS_AF=0.002;AA=G|||;VT=SNP
14	99374195	rs8018511	T	C	100	PASS	AC=803;AF=0.160343;AN=5008;NS=2504;DP=18790;EAS_AF=0.127;AMR_AF=0.0908;AFR_AF=0.4009;EUR_AF=0.0318;SAS_AF=0.0511;AA=T|||;VT=SNP
14	99374266	rs145013270	A	G	100	PASS	AC=30;AF=0.00599042;AN=5008;NS=2504;DP=17849;EAS_AF=0;AMR_AF=0.0072;AFR_AF=0.0038;EUR_AF=0.0179;SAS_AF=0.002;AA=A|||;VT=SNP
14	99374354	rs200356	T	C	100	PASS	AC=668;AF=0.133387;AN=5008;NS=2504;DP=16223;EAS_AF=0.255;AMR_AF=0.1167;AFR_AF=0.0378;EUR_AF=0.0467;SAS_AF=0.2382;AA=T|||;VT=SNP
14	99374512	rs4905773	G	A	100	PASS	AC=402;AF=0.0802716;AN=5008;NS=2504;DP=16369;EAS_AF=0.1478;AMR_AF=0.1412;AFR_AF=0.0038;EUR_AF=0.0755;SAS_AF=0.0757;AA=G|||;VT=SNP
14	99375321	rs200354	G	T	100	PASS	AC=2526;AF=0.504393;AN=5008;NS=2504;DP=18192;EAS_AF=0.749;AMR_AF=0.5245;AFR_AF=0.6641;EUR_AF=0.171;SAS_AF=0.365;AA=G|||;VT=SNP
14	99375343	rs200353	A	G	100	PASS	AC=695;AF=0.138778;AN=5008;NS=2504;DP=17957;EAS_AF=0.2748;AMR_AF=0.1182;AFR_AF=0.0416;EUR_AF=0.0467;SAS_AF=0.2393;AA=A|||;VT=SNP
14	99375508	rs192779625	G	C	100	PASS	AC=15;AF=0.00299521;AN=5008;NS=2504;DP=19460;EAS_AF=0;AMR_AF=0.0014;AFR_AF=0.0015;EUR_AF=0.0089;SAS_AF=0.0031;AA=G|||;VT=SNP
14	99375569	rs1492308	A	G	100	PASS	AC=1302;AF=0.259984;AN=5008;NS=2504;DP=20837;EAS_AF=0.0119;AMR_AF=0.3156;AFR_AF=0.1672;EUR_AF=0.5308;SAS_AF=0.3231;AA=A|||;VT=SNP
14	99375592	rs1492309	G	A	100	PASS	AC=1301;AF=0.259784;AN=5008;NS=2504;DP=21159;EAS_AF=0.0119;AMR_AF=0.3156;AFR_AF=0.1672;EUR_AF=0.5298;SAS_AF=0.3231;AA=G|||;VT=SNP
14	99375698	rs7140559	A	C	100	PASS	AC=930;AF=0.185703;AN=5008;NS=2504;DP=18291;EAS_AF=0.129;AMR_AF=0.0951;AFR_AF=0.4977;EUR_AF=0.0348;SAS_AF=0.0419;AA=A|||;VT=SNP
14	99375987	rs7145274	A	G	100	PASS	AC=1210;AF=0.241613;AN=5008;NS=2504;DP=17059;EAS_AF=0.0109;AMR_AF=0.304;AFR_AF=0.1672;EUR_AF=0.498;SAS_AF=0.272;AA=C|||;VT=SNP
14	99376118	rs1565615	G	A	100	PASS	AC=409;AF=0.0816693;AN=5008;NS=2504;DP=19959;EAS_AF=0.1538;AMR_AF=0.1427;AFR_AF=0.0038;EUR_AF=0.0755;SAS_AF=0.0757;AA=G|||;VT=SNP
14	99376229	rs1565616	C	T	100	PASS	AC=1264;AF=0.252396;AN=5008;NS=2504;DP=18719;EAS_AF=0.0109;AMR_AF=0.3098;AFR_AF=0.2042;EUR_AF=0.499;SAS_AF=0.272;AA=T|||;VT=SNP
14	99376353	rs1565617	A	G	100	PASS	AC=1207;AF=0.241014;AN=5008;NS=2504;DP=19670;EAS_AF=0.0109;AMR_AF=0.304;AFR_AF=0.1657;EUR_AF=0.497;SAS_AF=0.272;AA=A|||;VT=SNP
14	99376383	rs1565618	G	A	100	PASS	AC=1207;AF=0.241014;AN=5008;NS=2504;DP=19836;EAS_AF=0.0109;AMR_AF=0.304;AFR_AF=0.1657;EUR_AF=0.497;SAS_AF=0.272;AA=g|||;VT=SNP
14	99377084	rs200352	G	T	100	PASS	AC=3711;AF=0.741014;AN=5008;NS=2504;DP=19718;EAS_AF=0.7272;AMR_AF=0.83;AFR_AF=0.8343;EUR_AF=0.669;SAS_AF=0.6401;AA=T|||;VT=SNP
14	99377144	rs1472144	T	C	100	PASS	AC=1207;AF=0.241014;AN=5008;NS=2504;DP=19008;EAS_AF=0.0109;AMR_AF=0.304;AFR_AF=0.1657;EUR_AF=0.497;SAS_AF=0.272;AA=T|||;VT=SNP
14	99377295	rs200351	G	T	100	PASS	AC=1295;AF=0.258586;AN=5008;NS=2504;DP=18853;EAS_AF=0.4058;AMR_AF=0.2839;AFR_AF=0.1793;EUR_AF=0.1372;SAS_AF=0.3211;AA=G|||;VT=SNP
14	99377351	rs11850690	T	C	100	PASS	AC=1207;AF=0.241014;AN=5008;NS=2504;DP=18606;EAS_AF=0.0109;AMR_AF=0.304;AFR_AF=0.1657;EUR_AF=0.497;SAS_AF=0.272;AA=G|||;VT=SNP
14	99377959	rs11851709	T	C	100	PASS	AC=899;AF=0.179513;AN=5008;NS=2504;DP=20449;EAS_AF=0.13;AMR_AF=0.0937;AFR_AF=0.4728;EUR_AF=0.0348;SAS_AF=0.044;AA=T|||;VT=SNP
14	99377986	rs74746069	C	T	100	PASS	AC=19;AF=0.00379393;AN=5008;NS=2504;DP=20183;EAS_AF=0;AMR_AF=0.0014;AFR_AF=0.0008;EUR_AF=0.0159;SAS_AF=0.001;AA=C|||;VT=SNP
14	99378300	rs200349	T	C	100	PASS	AC=3719;AF=0.742612;AN=5008;NS=2504;DP=19636;EAS_AF=0.7321;AMR_AF=0.83;AFR_AF=0.8351;EUR_AF=0.669;SAS_AF=0.6421;AA=C|||;VT=SNP
14	99378442	rs78908435	C	T	100	PASS	AC=61;AF=0.0121805;AN=5008;NS=2504;DP=17762;EAS_AF=0;AMR_AF=0.0216;AFR_AF=0.0015;EUR_AF=0.0398;SAS_AF=0.0041;AA=C|||;VT=SNP
14	99378765	rs1873662	C	A	100	PASS	AC=762;AF=0.152157;AN=5008;NS=2504;DP=16126;EAS_AF=0.13;AMR_AF=0.0836;AFR_AF=0.3903;EUR_AF=0.0159;SAS_AF=0.0419;AA=C|||;VT=SNP
14	99378979	rs1885103	C	G	100	PASS	AC=1215;AF=0.242612;AN=5008;NS=2504;DP=18204;EAS_AF=0.0109;AMR_AF=0.304;AFR_AF=0.1702;EUR_AF=0.499;SAS_AF=0.272;AA=C|||;VT=SNP
14	99379068	rs7143696	T	C	100	PASS	AC=811;AF=0.161941;AN=5008;NS=2504;DP=18450;EAS_AF=0.3403;AMR_AF=0.3012;AFR_AF=0.0794;EUR_AF=0.0765;SAS_AF=0.0787;AA=t|||;VT=SNP
14	99380086	rs10134835	C	T	100	PASS	AC=584;AF=0.116613;AN=5008;NS=2504;DP=20709;EAS_AF=0.129;AMR_AF=0.0562;AFR_AF=0.267;EUR_AF=0.0109;SAS_AF=0.0521;AA=C|||;VT=SNP
14	99380457	rs4905774	G	A	100	PASS	AC=1146;AF=0.228834;AN=5008;NS=2504;DP=21590;EAS_AF=0.4484;AMR_AF=0.3401;AFR_AF=0.1959;EUR_AF=0.0845;SAS_AF=0.1166;AA=T|||;VT=SNP
14	99380544	rs200348	A	G	100	PASS	AC=3064;AF=0.611821;AN=5008;NS=2504;DP=19667;EAS_AF=0.9573;AMR_AF=0.5764;AFR_AF=0.6225;EUR_AF=0.2992;SAS_AF=0.5879;AA=G|||;VT=SNP
14	99381581	rs35872804	C	A	100	PASS	AC=1062;AF=0.212061;AN=5008;NS=2504;DP=15327;EAS_AF=0.0119;AMR_AF=0.2954;AFR_AF=0.0696;EUR_AF=0.493;SAS_AF=0.2628;AA=C|||;VT=SNP
14	99381795	rs140306788	C	A	100	PASS	AC=69;AF=0.013778;AN=5008;NS=2504;DP=13785;EAS_AF=0;AMR_AF=0.0202;AFR_AF=0.0045;EUR_AF=0.0417;SAS_AF=0.0072;AA=C|||;VT=SNP
14	99382367	rs35227586	C	A	100	PASS	AC=1582;AF=0.315895;AN=5008;NS=2504;DP=19871;EAS_AF=0.0357;AMR_AF=0.3372;AFR_AF=0.41;EUR_AF=0.505;SAS_AF=0.2679;AA=C|||;VT=SNP
14	99382560	rs200344	A	G	100	PASS	AC=737;AF=0.147165;AN=5008;NS=2504;DP=19080;EAS_AF=0.2371;AMR_AF=0.1556;AFR_AF=0.087;EUR_AF=0.0865;SAS_AF=0.1922;AA=A|||;VT=SNP
14	99382696	rs4905775	C	T	100	PASS	AC=1502;AF=0.29992;AN=5008;NS=2504;DP=19472;EAS_AF=0.0357;AMR_AF=0.3242;AFR_AF=0.3865;EUR_AF=0.499;SAS_AF=0.2331;AA=T|||;VT=SNP
14	99383325	rs12435579	G	A	100	PASS	AC=648;AF=0.129393;AN=5008;NS=2504;DP=18662;EAS_AF=0.3165;AMR_AF=0.2248;AFR_AF=0.0106;EUR_AF=0.0716;SAS_AF=0.089;AA=G|||;VT=SNP
14	99383505	rs17627407	G	A	100	PASS	AC=1202;AF=0.240016;AN=5008;NS=2504;DP=19013;EAS_AF=0.0119;AMR_AF=0.3084;AFR_AF=0.1846;EUR_AF=0.503;SAS_AF=0.2311;AA=G|||;VT=SNP
14	99383561	rs200343	A	G	100	PASS	AC=4905;AF=0.979433;AN=5008;NS=2504;DP=18987;EAS_AF=0.999;AMR_AF=0.9654;AFR_AF=0.9985;EUR_AF=0.9602;SAS_AF=0.9632;AA=G|||;VT=SNP
14	99383646	rs60763756	C	G	100	PASS	AC=582;AF=0.116214;AN=5008;NS=2504;DP=18971;EAS_AF=0.2302;AMR_AF=0.1239;AFR_AF=0.0265;EUR_AF=0.0487;SAS_AF=0.184;AA=C|||;VT=SNP
14	99384763	rs144047181	T	A	100	PASS	AC=73;AF=0.0145767;AN=5008;NS=2504;DP=17906;EAS_AF=0.001;AMR_AF=0.0014;AFR_AF=0;EUR_AF=0.0159;SAS_AF=0.0562;AA=T|||;VT=SNP
14	99384947	rs71418617	G	A	100	PASS	AC=83;AF=0.0165735;AN=5008;NS=2504;DP=17254;EAS_AF=0;AMR_AF=0.0245;AFR_AF=0.003;EUR_AF=0.0547;SAS_AF=0.0072;AA=G|||;VT=SNP
14	99385061	rs10140293	T	C	100	PASS	AC=1523;AF=0.304113;AN=5008;NS=2504;DP=18138;EAS_AF=0.0357;AMR_AF=0.3228;AFR_AF=0.3986;EUR_AF=0.5;SAS_AF=0.2382;AA=C|||;VT=SNP
14	99385156	rs10151172	C	T	100	PASS	AC=1523;AF=0.304113;AN=5008;NS=2504;DP=14848;EAS_AF=0.0357;AMR_AF=0.3228;AFR_AF=0.3986;EUR_AF=0.5;SAS_AF=0.2382;AA=T|||;VT=SNP
14	99385277	rs72698689	G	A	100	PASS	AC=288;AF=0.057508;AN=5008;NS=2504;DP=14780;EAS_AF=0.002;AMR_AF=0.0749;AFR_AF=0.003;EUR_AF=0.1282;SAS_AF=0.1033;AA=G|||;VT=SNP
14	99385558	rs200339	A	G	100	PASS	AC=1475;AF=0.294529;AN=5008;NS=2504;DP=19546;EAS_AF=0.4563;AMR_AF=0.2695;AFR_AF=0.3828;EUR_AF=0.0934;SAS_AF=0.2331;AA=A|||;VT=SNP
14	99385607	rs11625159	T	G	100	PASS	AC=1166;AF=0.232827;AN=5008;NS=2504;DP=18789;EAS_AF=0.0119;AMR_AF=0.3012;AFR_AF=0.1649;EUR_AF=0.497;SAS_AF=0.2321;AA=T|||;VT=SNP
14	99385763	rs200338	T	C	100	PASS	AC=1475;AF=0.294529;AN=5008;NS=2504;DP=18155;EAS_AF=0.4563;AMR_AF=0.268;AFR_AF=0.3835;EUR_AF=0.0934;SAS_AF=0.2331;AA=C|||;VT=SNP
14	99385922	rs200337	G	A	100	PASS	AC=727;AF=0.145168;AN=5008;NS=2504;DP=19186;EAS_AF=0.2341;AMR_AF=0.1455;AFR_AF=0.087;EUR_AF=0.0825;SAS_AF=0.1963;AA=G|||;VT=SNP
14	99386110	rs200336	A	T	100	PASS	AC=2642;AF=0.527556;AN=5008;NS=2504;DP=18348;EAS_AF=0.4683;AMR_AF=0.5677;AFR_AF=0.5499;EUR_AF=0.5905;SAS_AF=0.4652;AA=T|||;VT=SNP
14	99386865	rs12435447	T	C	100	PASS	AC=676;AF=0.134984;AN=5008;NS=2504;DP=16129;EAS_AF=0.3194;AMR_AF=0.2262;AFR_AF=0.0257;EUR_AF=0.0736;SAS_AF=0.091;AA=T|||;VT=SNP
14	99386877	rs200335	T	G	100	PASS	AC=1887;AF=0.376797;AN=5008;NS=2504;DP=16359;EAS_AF=0.247;AMR_AF=0.4467;AFR_AF=0.2466;EUR_AF=0.5795;SAS_AF=0.4284;AA=T|||;VT=SNP
14	99387017	rs10484063	G	T	100	PASS	AC=676;AF=0.134984;AN=5008;NS=2504;DP=17185;EAS_AF=0.3194;AMR_AF=0.2262;AFR_AF=0.0257;EUR_AF=0.0736;SAS_AF=0.091;AA=G|||;VT=SNP
14	99387036	rs28368927	A	G	100	PASS	AC=926;AF=0.184904;AN=5008;NS=2504;DP=17418;EAS_AF=0.2212;AMR_AF=0.1326;AFR_AF=0.4266;EUR_AF=0.0109;SAS_AF=0.0368;AA=A|||;VT=SNP
14	99387261	rs200334	A	G	100	PASS	AC=2822;AF=0.563498;AN=5008;NS=2504;DP=17978;EAS_AF=0.4683;AMR_AF=0.5793;AFR_AF=0.68;EUR_AF=0.5905;SAS_AF=0.4652;AA=G|||;VT=SNP
14	99387291	rs200333	G	A	100	PASS	AC=2820;AF=0.563099;AN=5008;NS=2504;DP=19885;EAS_AF=0.4683;AMR_AF=0.5793;AFR_AF=0.6785;EUR_AF=0.5905;SAS_AF=0.4652;AA=A|||;VT=SNP
14	99387340	rs116933443	C	T	100	PASS	AC=89;AF=0.0177716;AN=5008;NS=2504;DP=20136;EAS_AF=0;AMR_AF=0.036;AFR_AF=0.0045;EUR_AF=0.0447;SAS_AF=0.0133;AA=C|||;VT=SNP
14	99387505	rs200332	A	G	100	PASS	AC=2070;AF=0.413339;AN=5008;NS=2504;DP=18378;EAS_AF=0.247;AMR_AF=0.4568;AFR_AF=0.379;EUR_AF=0.5805;SAS_AF=0.4284;AA=A|||;VT=SNP
14	99387545	rs200331	A	G	100	PASS	AC=2070;AF=0.413339;AN=5008;NS=2504;DP=19450;EAS_AF=0.247;AMR_AF=0.4568;AFR_AF=0.379;EUR_AF=0.5805;SAS_AF=0.4284;AA=A|||;VT=SNP
14	99387835	rs200330	T	C	100	PASS	AC=1885;AF=0.376398;AN=5008;NS=2504;DP=17545;EAS_AF=0.247;AMR_AF=0.4424;AFR_AF=0.2466;EUR_AF=0.5805;SAS_AF=0.4284;AA=T|||;VT=SNP
14	99387880	rs200329	T	A	100	PASS	AC=1886;AF=0.376597;AN=5008;NS=2504;DP=18064;EAS_AF=0.247;AMR_AF=0.4452;AFR_AF=0.2466;EUR_AF=0.5795;SAS_AF=0.4284;AA=T|||;VT=SNP
14	99387992	rs9652400	G	T	100	PASS	AC=752;AF=0.15016;AN=5008;NS=2504;DP=19918;EAS_AF=0.2212;AMR_AF=0.1225;AFR_AF=0.3011;EUR_AF=0.0109;SAS_AF=0.0358;AA=G|||;VT=SNP
14	99388379	rs200328	T	C	100	PASS	AC=1886;AF=0.376597;AN=5008;NS=2504;DP=19894;EAS_AF=0.246;AMR_AF=0.4467;AFR_AF=0.2458;EUR_AF=0.5805;SAS_AF=0.4284;AA=T|||;VT=SNP
14	99388747	rs1492305	T	C	100	PASS	AC=746;AF=0.148962;AN=5008;NS=2504;DP=19323;EAS_AF=0.2222;AMR_AF=0.121;AFR_AF=0.2965;EUR_AF=0.0109;SAS_AF=0.0358;AA=T|||;VT=SNP
14	99389230	rs200327	A	T	100	PASS	AC=1885;AF=0.376398;AN=5008;NS=2504;DP=18913;EAS_AF=0.246;AMR_AF=0.4467;AFR_AF=0.2451;EUR_AF=0.5805;SAS_AF=0.4284;AA=A|||;VT=SNP
14	99389314	rs200326	A	G	100	PASS	AC=1894;AF=0.378195;AN=5008;NS=2504;DP=18091;EAS_AF=0.246;AMR_AF=0.4467;AFR_AF=0.2519;EUR_AF=0.5805;SAS_AF=0.4284;AA=A|||;VT=SNP
14	99389492	rs147663087	C	T	100	PASS	AC=51;AF=0.0101837;AN=5008;NS=2504;DP=15578;EAS_AF=0;AMR_AF=0.0231;AFR_AF=0.0008;EUR_AF=0.0278;SAS_AF=0.0061;AA=C|||;VT=SNP
14	99389581	rs71418618	C	T	100	PASS	AC=671;AF=0.133986;AN=5008;NS=2504;DP=16350;EAS_AF=0.3185;AMR_AF=0.2248;AFR_AF=0.0257;EUR_AF=0.0716;SAS_AF=0.09;AA=C|||;VT=SNP
14	99390198	rs10484064	C	T	100	PASS	AC=738;AF=0.147364;AN=5008;NS=2504;DP=17172;EAS_AF=0.2212;AMR_AF=0.121;AFR_AF=0.2912;EUR_AF=0.0109;SAS_AF=0.0358;AA=C|||;VT=SNP
14	99390273	rs200325	T	C	100	PASS	AC=1879;AF=0.3752;AN=5008;NS=2504;DP=18506;EAS_AF=0.246;AMR_AF=0.4438;AFR_AF=0.2421;EUR_AF=0.5805;SAS_AF=0.4284;AA=T|||;VT=SNP
14	99390300	rs10150536	G	T	100	PASS	AC=737;AF=0.147165;AN=5008;NS=2504;DP=19206;EAS_AF=0.2212;AMR_AF=0.121;AFR_AF=0.2912;EUR_AF=0.0109;SAS_AF=0.0348;AA=G|||;VT=SNP
14	99390803	rs200324	T	G	100	PASS	AC=1867;AF=0.372804;AN=5008;NS=2504;DP=18081;EAS_AF=0.246;AMR_AF=0.4424;AFR_AF=0.2337;EUR_AF=0.5805;SAS_AF=0.4284;AA=G|||;VT=SNP
14	99390817	rs17545164	G	A	100	PASS	AC=1039;AF=0.207468;AN=5008;NS=2504;DP=17866;EAS_AF=0.0119;AMR_AF=0.2911;AFR_AF=0.0719;EUR_AF=0.5;SAS_AF=0.2321;AA=G|||;VT=SNP
14	99390889	rs200323	G	A	100	PASS	AC=1866;AF=0.372604;AN=5008;NS=2504;DP=17662;EAS_AF=0.245;AMR_AF=0.4424;AFR_AF=0.2337;EUR_AF=0.5805;SAS_AF=0.4284;AA=G|||;VT=SNP
14	99391237	rs200322	A	T	100	PASS	AC=706;AF=0.140974;AN=5008;NS=2504;DP=13051;EAS_AF=0.2341;AMR_AF=0.1427;AFR_AF=0.0741;EUR_AF=0.0805;SAS_AF=0.1963;AA=A|||;VT=SNP
14	99391245	rs200321	G	A	100	PASS	AC=1869;AF=0.373203;AN=5008;NS=2504;DP=13589;EAS_AF=0.246;AMR_AF=0.4424;AFR_AF=0.2352;EUR_AF=0.5805;SAS_AF=0.4284;AA=G|||;VT=SNP
14	99391441	rs200320	A	G	100	PASS	AC=1869;AF=0.373203;AN=5008;NS=2504;DP=14854;EAS_AF=0.246;AMR_AF=0.4424;AFR_AF=0.2352;EUR_AF=0.5815;SAS_AF=0.4274;AA=A|||;VT=SNP
14	99391464	rs200319	C	T	100	PASS	AC=1866;AF=0.372604;AN=5008;NS=2504;DP=15295;EAS_AF=0.245;AMR_AF=0.4424;AFR_AF=0.2352;EUR_AF=0.5795;SAS_AF=0.4274;AA=T|||;VT=SNP
14	99391782	rs116954465	C	T	100	PASS	AC=48;AF=0.00958466;AN=5008;NS=2504;DP=17329;EAS_AF=0;AMR_AF=0.0202;AFR_AF=0.0015;EUR_AF=0.0189;SAS_AF=0.0133;AA=C|||;VT=SNP
14	99392132	rs77129308	C	T	100	PASS	AC=29;AF=0.00579073;AN=5008;NS=2504;DP=17405;EAS_AF=0;AMR_AF=0.0072;AFR_AF=0.0008;EUR_AF=0.0189;SAS_AF=0.0041;AA=C|||;VT=SNP
14	99392241	rs57774443	G	A	100	PASS	AC=869;AF=0.173522;AN=5008;NS=2504;DP=17671;EAS_AF=0.3204;AMR_AF=0.2378;AFR_AF=0.1672;EUR_AF=0.0716;SAS_AF=0.09;AA=G|||;VT=SNP
14	99392468	rs200318	C	G	100	PASS	AC=3591;AF=0.717053;AN=5008;NS=2504;DP=21320;EAS_AF=0.7877;AMR_AF=0.8026;AFR_AF=0.7806;EUR_AF=0.663;SAS_AF=0.5532;AA=G|||;VT=SNP
14	99393318	rs4900423	T	G	100	PASS	AC=1021;AF=0.203874;AN=5008;NS=2504;DP=11225;EAS_AF=0.3502;AMR_AF=0.245;AFR_AF=0.2489;EUR_AF=0.0746;SAS_AF=0.0961;AA=T|||;VT=SNP
14	99393342	rs200317	C	G	100	PASS	AC=3221;AF=0.643171;AN=5008;NS=2504;DP=12181;EAS_AF=0.5903;AMR_AF=0.7017;AFR_AF=0.7292;EUR_AF=0.6551;SAS_AF=0.5276;AA=G|||;VT=SNP
14	99393807	rs200316	G	A	100	PASS	AC=1914;AF=0.382188;AN=5008;NS=2504;DP=12984;EAS_AF=0.2411;AMR_AF=0.4496;AFR_AF=0.2375;EUR_AF=0.6034;SAS_AF=0.4479;AA=G|||;VT=SNP
14	99393825	rs200315	A	C	100	PASS	AC=3335;AF=0.665935;AN=5008;NS=2504;DP=12194;EAS_AF=0.6012;AMR_AF=0.7161;AFR_AF=0.7443;EUR_AF=0.6948;SAS_AF=0.5613;AA=C|||;VT=SNP
14	99393994	rs200314	G	T	100	PASS	AC=1972;AF=0.39377;AN=5008;NS=2504;DP=16133;EAS_AF=0.245;AMR_AF=0.464;AFR_AF=0.2375;EUR_AF=0.6282;SAS_AF=0.4673;AA=G|||;VT=SNP
14	99394023	rs200313	G	A	100	PASS	AC=3432;AF=0.685304;AN=5008;NS=2504;DP=16351;EAS_AF=0.6131;AMR_AF=0.7291;AFR_AF=0.792;EUR_AF=0.6968;SAS_AF=0.5726;AA=A|||;VT=SNP
14	99394235	rs57057273	T	C	100	PASS	AC=1392;AF=0.277955;AN=5008;NS=2504;DP=21736;EAS_AF=0.3929;AMR_AF=0.2392;AFR_AF=0.1415;EUR_AF=0.2714;SAS_AF=0.3783;AA=T|||;VT=SNP
14	99394437	rs4905779	T	A	100	PASS	AC=2525;AF=0.504193;AN=5008;NS=2504;DP=20277;EAS_AF=0.7728;AMR_AF=0.4914;AFR_AF=0.438;EUR_AF=0.3419;SAS_AF=0.4928;AA=A|||;VT=SNP
14	99396252	rs7151445	A	C	100	PASS	AC=1945;AF=0.388379;AN=5008;NS=2504;DP=16538;EAS_AF=0.4306;AMR_AF=0.3026;AFR_AF=0.4478;EUR_AF=0.3042;SAS_AF=0.4121;AA=C|||;VT=SNP
14	99396376	rs7153222	T	C	100	PASS	AC=2929;AF=0.584864;AN=5008;NS=2504;DP=16441;EAS_AF=0.7798;AMR_AF=0.5504;AFR_AF=0.6241;EUR_AF=0.4304;SAS_AF=0.5143;AA=C|||;VT=SNP
14	99396876	rs17098043	T	A	100	PASS	AC=2054;AF=0.410144;AN=5008;NS=2504;DP=16739;EAS_AF=0.4306;AMR_AF=0.3055;AFR_AF=0.5265;EUR_AF=0.3052;SAS_AF=0.4141;AA=T|||;VT=SNP
14	99396917	rs17098044	T	G	100	PASS	AC=678;AF=0.135383;AN=5008;NS=2504;DP=16801;EAS_AF=0.3502;AMR_AF=0.1988;AFR_AF=0.0461;EUR_AF=0.0427;SAS_AF=0.0849;AA=T|||;VT=SNP
14	99397737	rs17545317	T	C	100	PASS	AC=1247;AF=0.249002;AN=5008;NS=2504;DP=20294;EAS_AF=0.3502;AMR_AF=0.2478;AFR_AF=0.0507;EUR_AF=0.2992;SAS_AF=0.362;AA=T|||;VT=SNP
14	99397996	rs10130070	C	T	100	PASS	AC=1883;AF=0.375998;AN=5008;NS=2504;DP=20796;EAS_AF=0.4266;AMR_AF=0.2997;AFR_AF=0.4054;EUR_AF=0.3042;SAS_AF=0.4121;AA=C|||;VT=SNP
14	99398770	rs17098046	C	T	100	PASS	AC=1016;AF=0.202875;AN=5008;NS=2504;DP=16825;EAS_AF=0.0575;AMR_AF=0.0749;AFR_AF=0.5946;EUR_AF=0.0368;SAS_AF=0.0849;AA=C|||;VT=SNP
14	99399925	rs117600325	G	A	100	PASS	AC=27;AF=0.00539137;AN=5008;NS=2504;DP=19873;EAS_AF=0.001;AMR_AF=0.0029;AFR_AF=0.0015;EUR_AF=0.0199;SAS_AF=0.002;AA=G|||;VT=SNP
14	99399992	rs60020450	C	A	100	PASS	AC=660;AF=0.131789;AN=5008;NS=2504;DP=20091;EAS_AF=0.3403;AMR_AF=0.2464;AFR_AF=0.0197;EUR_AF=0.0398;SAS_AF=0.0818;AA=C|||;VT=SNP
14	99400643	rs77095136	C	T	100	PASS	AC=85;AF=0.0169728;AN=5008;NS=2504;DP=17853;EAS_AF=0;AMR_AF=0.0288;AFR_AF=0.0015;EUR_AF=0.0328;SAS_AF=0.0307;AA=C|||;VT=SNP
14	99401353	rs200307	A	G	100	PASS	AC=4060;AF=0.810703;AN=5008;NS=2504;DP=18379;EAS_AF=0.9911;AMR_AF=0.7421;AFR_AF=0.947;EUR_AF=0.5239;SAS_AF=0.7843;AA=G|||;VT=SNP
14	99401800	rs200305	T	C	100	PASS	AC=2583;AF=0.515775;AN=5008;NS=2504;DP=15016;EAS_AF=0.5635;AMR_AF=0.4424;AFR_AF=0.447;EUR_AF=0.4722;SAS_AF=0.6564;AA=C|||;VT=SNP
14	99402433	rs200303	G	T	100	PASS	AC=2070;AF=0.413339;AN=5008;NS=2504;DP=19215;EAS_AF=0.5625;AMR_AF=0.3977;AFR_AF=0.1528;EUR_AF=0.4304;SAS_AF=0.6053;AA=G|||;VT=SNP
14	99402825	rs118014920	A	G	100	PASS	AC=16;AF=0.00319489;AN=5008;NS=2504;DP=17004;EAS_AF=0;AMR_AF=0.0014;AFR_AF=0.0015;EUR_AF=0.0099;SAS_AF=0.0031;AA=A|||;VT=SNP
14	99403173	rs114473306	G	T	100	PASS	AC=209;AF=0.0417332;AN=5008;NS=2504;DP=16332;EAS_AF=0;AMR_AF=0.0274;AFR_AF=0.0787;EUR_AF=0.0378;SAS_AF=0.0491;AA=G|||;VT=SNP
14	99403620	rs200300	C	T	100	PASS	AC=2127;AF=0.42472;AN=5008;NS=2504;DP=21826;EAS_AF=0.5635;AMR_AF=0.402;AFR_AF=0.1929;EUR_AF=0.4314;SAS_AF=0.6043;AA=C|||;VT=SNP
14	99403914	rs77389429	G	A	100	PASS	AC=681;AF=0.135982;AN=5008;NS=2504;DP=20314;EAS_AF=0.3442;AMR_AF=0.2493;AFR_AF=0.0197;EUR_AF=0.0497;SAS_AF=0.0869;AA=G|||;VT=SNP
14	99404825	rs200297	A	G	100	PASS	AC=1055;AF=0.210663;AN=5008;NS=2504;DP=19509;EAS_AF=0.3373;AMR_AF=0.1787;AFR_AF=0.0635;EUR_AF=0.1909;SAS_AF=0.3221;AA=A|||;VT=SNP
14	99404947	rs76794006	A	G	100	PASS	AC=265;AF=0.0529153;AN=5008;NS=2504;DP=20604;EAS_AF=0;AMR_AF=0.0346;AFR_AF=0.1203;EUR_AF=0.0427;SAS_AF=0.0399;AA=A|||;VT=SNP
14	99405119	rs74476544	G	A	100	PASS	AC=125;AF=0.0249601;AN=5008;NS=2504;DP=19454;EAS_AF=0.002;AMR_AF=0.0231;AFR_AF=0;EUR_AF=0.0318;SAS_AF=0.0767;AA=g|||;VT=SNP
14	99405874	rs34938424	G	A	100	PASS	AC=690;AF=0.13778;AN=5008;NS=2504;DP=18139;EAS_AF=0.3452;AMR_AF=0.2478;AFR_AF=0.0159;EUR_AF=0.0487;SAS_AF=0.1022;AA=g|||;VT=SNP
14	99406027	rs17098057	G	C	100	PASS	AC=210;AF=0.0419329;AN=5008;NS=2504;DP=19192;EAS_AF=0;AMR_AF=0.0288;AFR_AF=0.0855;EUR_AF=0.0388;SAS_AF=0.0389;AA=G|||;VT=SNP
14	99406138	rs17098059	G	A	100	PASS	AC=210;AF=0.0419329;AN=5008;NS=2504;DP=17675;EAS_AF=0;AMR_AF=0.0288;AFR_AF=0.0855;EUR_AF=0.0388;SAS_AF=0.0389;AA=G|||;VT=SNP
14	99408361	rs78830377	C	G	100	PASS	AC=228;AF=0.0455272;AN=5008;NS=2504;DP=14280;EAS_AF=0;AMR_AF=0.0303;AFR_AF=0.0968;EUR_AF=0.0408;SAS_AF=0.0389;AA=C|||;VT=SNP
14	99409247	rs17098066	G	T	100	PASS	AC=972;AF=0.194089;AN=5008;NS=2504;DP=17645;EAS_AF=0.2688;AMR_AF=0.1816;AFR_AF=0.0794;EUR_AF=0.1799;SAS_AF=0.2955;AA=G|||;VT=SNP
14	99409535	rs76648601	C	T	100	PASS	AC=73;AF=0.0145767;AN=5008;NS=2504;DP=16664;EAS_AF=0.001;AMR_AF=0.0058;AFR_AF=0.0008;EUR_AF=0.0398;SAS_AF=0.0276;AA=C|||;VT=SNP
14	99410920	rs148122749	G	C	100	PASS	AC=23;AF=0.00459265;AN=5008;NS=2504;DP=20477;EAS_AF=0;AMR_AF=0.0029;AFR_AF=0.0008;EUR_AF=0.0129;SAS_AF=0.0072;AA=G|||;VT=SNP
14	99411281	rs75663227	A	G	100	PASS	AC=236;AF=0.0471246;AN=5008;NS=2504;DP=22432;EAS_AF=0;AMR_AF=0.0288;AFR_AF=0.1021;EUR_AF=0.0447;SAS_AF=0.0368;AA=A|||;VT=SNP
14	99411497	rs1388773	G	A	100	PASS	AC=953;AF=0.190296;AN=5008;NS=2504;DP=20126;EAS_AF=0.2679;AMR_AF=0.1744;AFR_AF=0.0734;EUR_AF=0.173;SAS_AF=0.2975;AA=G|||;VT=SNP
14	99411801	rs1022705	C	T	100	PASS	AC=378;AF=0.0754792;AN=5008;NS=2504;DP=20626;EAS_AF=0.0288;AMR_AF=0.0951;AFR_AF=0.0061;EUR_AF=0.1362;SAS_AF=0.1411;AA=C|||;VT=SNP
14	99412393	rs117495102	C	T	100	PASS	AC=39;AF=0.00778754;AN=5008;NS=2504;DP=17054;EAS_AF=0;AMR_AF=0.013;AFR_AF=0.0015;EUR_AF=0.0249;SAS_AF=0.0031;AA=C|||;VT=SNP
14	99412735	rs200292	T	C	100	PASS	AC=648;AF=0.129393;AN=5008;NS=2504;DP=16343;EAS_AF=0.0784;AMR_AF=0.0504;AFR_AF=0.3116;EUR_AF=0.0447;SAS_AF=0.0787;AA=C|||;VT=SNP
14	99413011	rs17545631	G	A	100	PASS	AC=1127;AF=0.22504;AN=5008;NS=2504;DP=12749;EAS_AF=0.3075;AMR_AF=0.2248;AFR_AF=0.0908;EUR_AF=0.2604;SAS_AF=0.2853;AA=G|||;VT=SNP
14	99413541	rs200290	T	C	100	PASS	AC=642;AF=0.128195;AN=5008;NS=2504;DP=18769;EAS_AF=0.0784;AMR_AF=0.0504;AFR_AF=0.3071;EUR_AF=0.0447;SAS_AF=0.0787;AA=C|||;VT=SNP
14	99413672	rs807339	C	G	100	PASS	AC=4360;AF=0.870607;AN=5008;NS=2504;DP=17899;EAS_AF=0.7232;AMR_AF=0.7435;AFR_AF=0.9924;EUR_AF=0.9304;SAS_AF=0.8865;AA=G|||;VT=SNP
14	99414973	rs809896	T	C	100	PASS	AC=920;AF=0.183706;AN=5008;NS=2504;DP=19172;EAS_AF=0.0784;AMR_AF=0.0706;AFR_AF=0.5061;EUR_AF=0.0457;SAS_AF=0.0787;AA=C|||;VT=SNP
14	99415146	rs17098076	A	G	100	PASS	AC=378;AF=0.0754792;AN=5008;NS=2504;DP=16980;EAS_AF=0;AMR_AF=0.036;AFR_AF=0.2057;EUR_AF=0.0447;SAS_AF=0.0368;AA=A|||;VT=SNP
14	99415877	rs17098079	A	G	100	PASS	AC=1002;AF=0.20008;AN=5008;NS=2504;DP=17870;EAS_AF=0.2758;AMR_AF=0.1772;AFR_AF=0.1029;EUR_AF=0.173;SAS_AF=0.2975;AA=a|||;VT=SNP
14	99415927	rs17098081	G	A	100	PASS	AC=216;AF=0.043131;AN=5008;NS=2504;DP=18508;EAS_AF=0;AMR_AF=0.0288;AFR_AF=0.0877;EUR_AF=0.0437;SAS_AF=0.0368;AA=G|||;VT=SNP
14	99418231	rs117523094	C	A	100	PASS	AC=42;AF=0.00838658;AN=5008;NS=2504;DP=19372;EAS_AF=0.001;AMR_AF=0.0058;AFR_AF=0;EUR_AF=0.0348;SAS_AF=0.002;AA=C|||;VT=SNP
14	99419973	rs144027718	G	A	100	PASS	AC=42;AF=0.00838658;AN=5008;NS=2504;DP=14732;EAS_AF=0.001;AMR_AF=0.0058;AFR_AF=0;EUR_AF=0.0348;SAS_AF=0.002;AA=G|||;VT=SNP
14	99420013	rs17098088	A	G	100	PASS	AC=1022;AF=0.204073;AN=5008;NS=2504;DP=16450;EAS_AF=0.0813;AMR_AF=0.0793;AFR_AF=0.5779;EUR_AF=0.0447;SAS_AF=0.0777;AA=G|||;VT=SNP
14	99421061	rs17098090	C	T	100	PASS	AC=235;AF=0.0469249;AN=5008;NS=2504;DP=19330;EAS_AF=0;AMR_AF=0.0288;AFR_AF=0.1036;EUR_AF=0.0427;SAS_AF=0.0358;AA=C|||;VT=SNP
14	99421246	rs807354	C	G	100	PASS	AC=2806;AF=0.560304;AN=5008;NS=2504;DP=18915;EAS_AF=0.7222;AMR_AF=0.4395;AFR_AF=0.559;EUR_AF=0.4612;SAS_AF=0.5828;AA=G|||;VT=SNP
14	99421281	rs807353	C	T	100	PASS	AC=2862;AF=0.571486;AN=5008;NS=2504;DP=18730;EAS_AF=0.7212;AMR_AF=0.4481;AFR_AF=0.5976;EUR_AF=0.4612;SAS_AF=0.5828;AA=C|||;VT=SNP
14	99421510	rs12880967	G	A	100	PASS	AC=1277;AF=0.254992;AN=5008;NS=2504;DP=19144;EAS_AF=0.0595;AMR_AF=0.2853;AFR_AF=0.2277;EUR_AF=0.4732;SAS_AF=0.2474;AA=G|||;VT=SNP
14	99421630	rs11621256	C	T	100	PASS	AC=690;AF=0.13778;AN=5008;NS=2504;DP=17840;EAS_AF=0.0536;AMR_AF=0.1715;AFR_AF=0.0968;EUR_AF=0.2763;SAS_AF=0.1135;AA=C|||;VT=SNP
14	99421704	rs807352	A	G	100	PASS	AC=1604;AF=0.320288;AN=5008;NS=2504;DP=18416;EAS_AF=0.0754;AMR_AF=0.3631;AFR_AF=0.1967;EUR_AF=0.6233;SAS_AF=0.3978;AA=G|||;VT=SNP
14	99421716	rs61981332	C	T	100	PASS	AC=434;AF=0.0866613;AN=5008;NS=2504;DP=18903;EAS_AF=0.005;AMR_AF=0.098;AFR_AF=0.0242;EUR_AF=0.1859;SAS_AF=0.1452;AA=C|||;VT=SNP
14	99421725	rs807351	G	A	100	PASS	AC=1280;AF=0.255591;AN=5008;NS=2504;DP=18915;EAS_AF=0.2966;AMR_AF=0.219;AFR_AF=0.1952;EUR_AF=0.2704;SAS_AF=0.3057;AA=G|||;VT=SNP
14	99422030	rs72700703	A	C	100	PASS	AC=246;AF=0.0491214;AN=5008;NS=2504;DP=19303;EAS_AF=0.001;AMR_AF=0.0634;AFR_AF=0.0038;EUR_AF=0.1083;SAS_AF=0.089;AA=A|||;VT=SNP
14	99422369	rs17545984	T	C	100	PASS	AC=28;AF=0.00559105;AN=5008;NS=2504;DP=21696;EAS_AF=0;AMR_AF=0.0058;AFR_AF=0.0008;EUR_AF=0.0149;SAS_AF=0.0082;AA=T|||;VT=SNP
14	99422509	rs66823378	T	C	100	PASS	AC=1485;AF=0.296526;AN=5008;NS=2504;DP=21128;EAS_AF=0.1448;AMR_AF=0.3069;AFR_AF=0.5219;EUR_AF=0.173;SAS_AF=0.2679;AA=T|||;VT=SNP
14	99424052	rs7160540	C	T	100	PASS	AC=1513;AF=0.302117;AN=5008;NS=2504;DP=18533;EAS_AF=0.4286;AMR_AF=0.3372;AFR_AF=0.0862;EUR_AF=0.4414;SAS_AF=0.2955;AA=C|||;VT=SNP
14	99424074	rs807350	G	A	100	PASS	AC=4739;AF=0.946286;AN=5008;NS=2504;DP=18369;EAS_AF=0.9296;AMR_AF=0.9669;AFR_AF=0.9425;EUR_AF=0.9652;SAS_AF=0.9346;AA=A|||;VT=SNP
14	99424075	rs117143783	G	A	100	PASS	AC=65;AF=0.0129792;AN=5008;NS=2504;DP=18337;EAS_AF=0;AMR_AF=0.0303;AFR_AF=0.0023;EUR_AF=0.0258;SAS_AF=0.0153;AA=G|||;VT=SNP
14	99424485	rs12897647	A	G	100	PASS	AC=1523;AF=0.304113;AN=5008;NS=2504;DP=19255;EAS_AF=0.4306;AMR_AF=0.3372;AFR_AF=0.0832;EUR_AF=0.4414;SAS_AF=0.3078;AA=A|||;VT=SNP
14	99424509	rs12898164	G	A	100	PASS	AC=1513;AF=0.302117;AN=5008;NS=2504;DP=19228;EAS_AF=0.4286;AMR_AF=0.3372;AFR_AF=0.084;EUR_AF=0.4384;SAS_AF=0.3016;AA=G|||;VT=SNP
14	99424826	rs807349	C	T	100	PASS	AC=4659;AF=0.930312;AN=5008;NS=2504;DP=19866;EAS_AF=0.8641;AMR_AF=0.964;AFR_AF=0.941;EUR_AF=0.9602;SAS_AF=0.9294;AA=c|||;VT=SNP
14	99424856	rs76469607	G	A	100	PASS	AC=46;AF=0.0091853;AN=5008;NS=2504;DP=20370;EAS_AF=0.001;AMR_AF=0.0086;AFR_AF=0.0015;EUR_AF=0.0229;SAS_AF=0.0143;AA=G|||;VT=SNP
14	99425614	rs78868151	C	T	100	PASS	AC=65;AF=0.0129792;AN=5008;NS=2504;DP=18069;EAS_AF=0.001;AMR_AF=0.0303;AFR_AF=0.0023;EUR_AF=0.0258;SAS_AF=0.0143;AA=C|||;VT=SNP
14	99425752	rs79393146	A	T	100	PASS	AC=105;AF=0.0209665;AN=5008;NS=2504;DP=19420;EAS_AF=0;AMR_AF=0.0115;AFR_AF=0.0182;EUR_AF=0.0348;SAS_AF=0.0389;AA=A|||;VT=SNP
14	99426314	rs4905782	A	G	100	PASS	AC=868;AF=0.173323;AN=5008;NS=2504;DP=17136;EAS_AF=0.0675;AMR_AF=0.2608;AFR_AF=0.1936;EUR_AF=0.159;SAS_AF=0.2076;AA=A|||;VT=SNP
14	99427443	rs12895874	T	C	100	PASS	AC=1517;AF=0.302915;AN=5008;NS=2504;DP=17968;EAS_AF=0.4256;AMR_AF=0.3372;AFR_AF=0.09;EUR_AF=0.4404;SAS_AF=0.2986;AA=T|||;VT=SNP
14	99427453	rs78624274	C	T	100	PASS	AC=123;AF=0.0245607;AN=5008;NS=2504;DP=18016;EAS_AF=0.003;AMR_AF=0.0216;AFR_AF=0.0363;EUR_AF=0.0199;SAS_AF=0.0378;AA=C|||;VT=SNP
14	99428216	rs7143360	T	G	100	PASS	AC=316;AF=0.063099;AN=5008;NS=2504;DP=20550;EAS_AF=0.003;AMR_AF=0.0331;AFR_AF=0.1762;EUR_AF=0.0199;SAS_AF=0.0378;AA=T|||;VT=SNP
14	99428332	rs7142248	C	T	100	PASS	AC=317;AF=0.0632987;AN=5008;NS=2504;DP=19032;EAS_AF=0.003;AMR_AF=0.0331;AFR_AF=0.177;EUR_AF=0.0199;SAS_AF=0.0378;AA=C|||;VT=SNP
14	99428458	rs78593379	T	C	100	PASS	AC=329;AF=0.0656949;AN=5008;NS=2504;DP=20419;EAS_AF=0.0863;AMR_AF=0.0937;AFR_AF=0.003;EUR_AF=0.0298;SAS_AF=0.1462;AA=T|||;VT=SNP
14	99428522	rs7142912	G	A	100	PASS	AC=2061;AF=0.411542;AN=5008;NS=2504;DP=20375;EAS_AF=0.4881;AMR_AF=0.5634;AFR_AF=0.1067;EUR_AF=0.5775;SAS_AF=0.4663;AA=G|||;VT=SNP
14	99428603	rs77914446	G	A	100	PASS	AC=442;AF=0.0882588;AN=5008;NS=2504;DP=19552;EAS_AF=0.0873;AMR_AF=0.1009;AFR_AF=0.0726;EUR_AF=0.0378;SAS_AF=0.1534;AA=G|||;VT=SNP
14	99428834	rs7143182	C	T	100	PASS	AC=2062;AF=0.411741;AN=5008;NS=2504;DP=19017;EAS_AF=0.4891;AMR_AF=0.5634;AFR_AF=0.1067;EUR_AF=0.5775;SAS_AF=0.4663;AA=C|||;VT=SNP
14	99429336	rs12432596	G	A	100	PASS	AC=377;AF=0.0752796;AN=5008;NS=2504;DP=14567;EAS_AF=0.0863;AMR_AF=0.0937;AFR_AF=0.0386;EUR_AF=0.0308;SAS_AF=0.1462;AA=G|||;VT=SNP
14	99430387	rs150475494	C	G	100	PASS	AC=17;AF=0.00339457;AN=5008;NS=2504;DP=22711;EAS_AF=0;AMR_AF=0.0014;AFR_AF=0.0008;EUR_AF=0.0129;SAS_AF=0.002;AA=C|||;VT=SNP
14	99430952	rs80076878	G	A	100	PASS	AC=438;AF=0.0874601;AN=5008;NS=2504;DP=17468;EAS_AF=0.0863;AMR_AF=0.1009;AFR_AF=0.0703;EUR_AF=0.0378;SAS_AF=0.1534;AA=G|||;VT=SNP
14	99431128	rs79847551	C	T	100	PASS	AC=391;AF=0.0780751;AN=5008;NS=2504;DP=18055;EAS_AF=0.0863;AMR_AF=0.0951;AFR_AF=0.0492;EUR_AF=0.0298;SAS_AF=0.1462;AA=C|||;VT=SNP
14	99431434	rs76790017	C	T	100	PASS	AC=388;AF=0.077476;AN=5008;NS=2504;DP=18988;EAS_AF=0.0863;AMR_AF=0.0965;AFR_AF=0.0499;EUR_AF=0.0278;SAS_AF=0.1431;AA=C|||;VT=SNP
14	99432150	rs4905783	C	T	100	PASS	AC=2016;AF=0.402556;AN=5008;NS=2504;DP=18906;EAS_AF=0.4891;AMR_AF=0.562;AFR_AF=0.0719;EUR_AF=0.5785;SAS_AF=0.4663;AA=C|||;VT=SNP
14	99432681	rs807345	T	C	100	PASS	AC=4661;AF=0.930711;AN=5008;NS=2504;DP=18132;EAS_AF=0.8641;AMR_AF=0.9654;AFR_AF=0.9418;EUR_AF=0.9602;SAS_AF=0.9294;AA=C|||;VT=SNP
14	99432775	rs75177018	A	G	100	PASS	AC=392;AF=0.0782748;AN=5008;NS=2504;DP=18857;EAS_AF=0.0863;AMR_AF=0.0965;AFR_AF=0.0492;EUR_AF=0.0298;SAS_AF=0.1462;AA=A|||;VT=SNP
14	99433568	rs7140994	C	T	100	PASS	AC=2019;AF=0.403155;AN=5008;NS=2504;DP=18797;EAS_AF=0.4891;AMR_AF=0.562;AFR_AF=0.0741;EUR_AF=0.5785;SAS_AF=0.4663;AA=C|||;VT=SNP
14	99433958	rs807343	G	A	100	PASS	AC=4627;AF=0.923922;AN=5008;NS=2504;DP=19391;EAS_AF=0.8641;AMR_AF=0.9625;AFR_AF=0.9175;EUR_AF=0.9602;SAS_AF=0.9294;AA=A|||;VT=SNP
14	99434010	rs78503776	C	A	100	PASS	AC=397;AF=0.0792732;AN=5008;NS=2504;DP=19354;EAS_AF=0.0863;AMR_AF=0.0951;AFR_AF=0.0552;EUR_AF=0.0308;SAS_AF=0.1431;AA=C|||;VT=SNP
14	99434106	rs74447025	A	G	100	PASS	AC=188;AF=0.0375399;AN=5008;NS=2504;DP=20731;EAS_AF=0.003;AMR_AF=0.0231;AFR_AF=0.0847;EUR_AF=0.0199;SAS_AF=0.0378;AA=A|||;VT=SNP
14	99434288	rs2094718	A	C	100	PASS	AC=1205;AF=0.240615;AN=5008;NS=2504;DP=19427;EAS_AF=0.2827;AMR_AF=0.232;AFR_AF=0.1293;EUR_AF=0.3211;SAS_AF=0.271;AA=A|||;VT=SNP
14	99434480	rs73417956	G	A	100	PASS	AC=919;AF=0.183506;AN=5008;NS=2504;DP=20652;EAS_AF=0.0883;AMR_AF=0.1254;AFR_AF=0.4319;EUR_AF=0.0318;SAS_AF=0.1431;AA=g|||;VT=SNP
14	99434483	rs115099699	T	C	100	PASS	AC=125;AF=0.0249601;AN=5008;NS=2504;DP=20968;EAS_AF=0.003;AMR_AF=0.0216;AFR_AF=0.0378;EUR_AF=0.0199;SAS_AF=0.0378;AA=T|||;VT=SNP
14	99434786	rs1257693	A	T	100	PASS	AC=1440;AF=0.28754;AN=5008;NS=2504;DP=20281;EAS_AF=0.2837;AMR_AF=0.2493;AFR_AF=0.2859;EUR_AF=0.329;SAS_AF=0.2781;AA=A|||;VT=SNP
14	99435121	rs72700706	G	A	100	PASS	AC=49;AF=0.00978435;AN=5008;NS=2504;DP=19423;EAS_AF=0;AMR_AF=0.0187;AFR_AF=0;EUR_AF=0.0318;SAS_AF=0.0041;AA=G|||;VT=SNP
14	99435144	rs111774087	T	G	100	PASS	AC=13;AF=0.00259585;AN=5008;NS=2504;DP=19293;EAS_AF=0.001;AMR_AF=0;AFR_AF=0;EUR_AF=0.0089;SAS_AF=0.0031;AA=T|||;VT=SNP
14	99435167	rs117811282	C	A	100	PASS	AC=22;AF=0.00439297;AN=5008;NS=2504;DP=18472;EAS_AF=0;AMR_AF=0.0014;AFR_AF=0;EUR_AF=0.0189;SAS_AF=0.002;AA=C|||;VT=SNP
14	99435539	rs192022600	G	A	100	PASS	AC=16;AF=0.00319489;AN=5008;NS=2504;DP=9446;EAS_AF=0;AMR_AF=0.0058;AFR_AF=0.0008;EUR_AF=0.0109;SAS_AF=0;AA=G|||;VT=SNP
14	99435866	rs139774524	G	T	100	PASS	AC=45;AF=0.00898562;AN=5008;NS=2504;DP=7687;EAS_AF=0.001;AMR_AF=0.013;AFR_AF=0;EUR_AF=0.0219;SAS_AF=0.0133;AA=G|||;VT=SNP
14	99436167	rs72700707	G	T	100	PASS	AC=49;AF=0.00978435;AN=5008;NS=2504;DP=15736;EAS_AF=0;AMR_AF=0.0187;AFR_AF=0;EUR_AF=0.0318;SAS_AF=0.0041;AA=G|||;VT=SNP
14	99437064	rs151179736	G	C	100	PASS	AC=22;AF=0.00439297;AN=5008;NS=2504;DP=16402;EAS_AF=0;AMR_AF=0.0014;AFR_AF=0;EUR_AF=0.0189;SAS_AF=0.002;AA=G|||;VT=SNP
14	99437939	rs957422	A	C	100	PASS	AC=125;AF=0.0249601;AN=5008;NS=2504;DP=16546;EAS_AF=0.003;AMR_AF=0.0216;AFR_AF=0.0378;EUR_AF=0.0199;SAS_AF=0.0378;AA=A|||;VT=SNP
14	99438247	rs957421	C	T	100	PASS	AC=2017;AF=0.402756;AN=5008;NS=2504;DP=15787;EAS_AF=0.4891;AMR_AF=0.5605;AFR_AF=0.0741;EUR_AF=0.5775;SAS_AF=0.4663;AA=C|||;VT=SNP
14	99439000	rs28624742	C	T	100	PASS	AC=1169;AF=0.233427;AN=5008;NS=2504;DP=12935;EAS_AF=0.2827;AMR_AF=0.2305;AFR_AF=0.1029;EUR_AF=0.3221;SAS_AF=0.2699;AA=C|||;VT=SNP
14	99439543	rs1257620	A	G	100	PASS	AC=4623;AF=0.923123;AN=5008;NS=2504;DP=19467;EAS_AF=0.8641;AMR_AF=0.9611;AFR_AF=0.9175;EUR_AF=0.9592;SAS_AF=0.9274;AA=-|||;VT=SNP
14	99439648	rs4905786	G	A	100	PASS	AC=2061;AF=0.411542;AN=5008;NS=2504;DP=20279;EAS_AF=0.4881;AMR_AF=0.562;AFR_AF=0.1051;EUR_AF=0.5775;SAS_AF=0.4693;AA=-|||;VT=SNP
14	99439711	rs2131192	C	T	100	PASS	AC=896;AF=0.178914;AN=5008;NS=2504;DP=17964;EAS_AF=0.0883;AMR_AF=0.1268;AFR_AF=0.4138;EUR_AF=0.0318;SAS_AF=0.1431;AA=-|||;VT=SNP
14	99439834	rs1257619	A	T	100	PASS	AC=4628;AF=0.924121;AN=5008;NS=2504;DP=18968;EAS_AF=0.8641;AMR_AF=0.9625;AFR_AF=0.9191;EUR_AF=0.9602;SAS_AF=0.9284;AA=T|||;VT=SNP
14	99439996	rs79312469	T	C	100	PASS	AC=379;AF=0.0756789;AN=5008;NS=2504;DP=18459;EAS_AF=0.0863;AMR_AF=0.0965;AFR_AF=0.0416;EUR_AF=0.0308;SAS_AF=0.1421;AA=T|||;VT=SNP
14	99440874	rs1257618	G	A	100	PASS	AC=4627;AF=0.923922;AN=5008;NS=2504;DP=18165;EAS_AF=0.8641;AMR_AF=0.9625;AFR_AF=0.9191;EUR_AF=0.9602;SAS_AF=0.9274;AA=A|||;VT=SNP
14	99441205	rs1257617	T	C	100	PASS	AC=4465;AF=0.891573;AN=5008;NS=2504;DP=16062;EAS_AF=0.8641;AMR_AF=0.9539;AFR_AF=0.8003;EUR_AF=0.9602;SAS_AF=0.9284;AA=T|||;VT=SNP
14	99441296	rs61981335	G	A	100	PASS	AC=459;AF=0.0916534;AN=5008;NS=2504;DP=13951;EAS_AF=0;AMR_AF=0.1081;AFR_AF=0.0446;EUR_AF=0.2227;SAS_AF=0.1033;AA=G|||;VT=SNP
14	99441831	rs116851137	G	A	100	PASS	AC=57;AF=0.0113818;AN=5008;NS=2504;DP=16320;EAS_AF=0;AMR_AF=0.0144;AFR_AF=0.0023;EUR_AF=0.0278;SAS_AF=0.0164;AA=G|||;VT=SNP
14	99441882	rs1257616	A	G	100	PASS	AC=4628;AF=0.924121;AN=5008;NS=2504;DP=14592;EAS_AF=0.8641;AMR_AF=0.9625;AFR_AF=0.9191;EUR_AF=0.9602;SAS_AF=0.9284;AA=G|||;VT=SNP
14	99442044	rs78458702	G	A	100	PASS	AC=35;AF=0.00698882;AN=5008;NS=2504;DP=18549;EAS_AF=0.004;AMR_AF=0.0029;AFR_AF=0.0038;EUR_AF=0.0219;SAS_AF=0.002;AA=G|||;VT=SNP
14	99442960	rs2172295	T	A	100	PASS	AC=2059;AF=0.411142;AN=5008;NS=2504;DP=18931;EAS_AF=0.4891;AMR_AF=0.562;AFR_AF=0.1029;EUR_AF=0.5775;SAS_AF=0.4693;AA=T|||;VT=SNP
14	99443108	rs2149901	A	T	100	PASS	AC=4628;AF=0.924121;AN=5008;NS=2504;DP=16842;EAS_AF=0.8641;AMR_AF=0.9625;AFR_AF=0.9191;EUR_AF=0.9602;SAS_AF=0.9284;AA=a|||;VT=SNP
14	99443109	rs2149902	A	T	100	PASS	AC=4623;AF=0.923123;AN=5008;NS=2504;DP=16840;EAS_AF=0.8621;AMR_AF=0.9597;AFR_AF=0.9183;EUR_AF=0.9602;SAS_AF=0.9284;AA=a|||;VT=SNP
14	99443163	rs12432597	T	C	100	PASS	AC=379;AF=0.0756789;AN=5008;NS=2504;DP=16994;EAS_AF=0.0863;AMR_AF=0.0965;AFR_AF=0.0416;EUR_AF=0.0308;SAS_AF=0.1421;AA=T|||;VT=SNP
14	99443284	rs2400466	A	C	100	PASS	AC=200;AF=0.0399361;AN=5008;NS=2504;DP=15588;EAS_AF=0.002;AMR_AF=0.0245;AFR_AF=0.0938;EUR_AF=0.0199;SAS_AF=0.0378;AA=A|||;VT=SNP
14	99443526	rs79187780	G	T	100	PASS	AC=314;AF=0.0626997;AN=5008;NS=2504;DP=15508;EAS_AF=0.0863;AMR_AF=0.0965;AFR_AF=0.0416;EUR_AF=0.0298;SAS_AF=0.0767;AA=G|||;VT=SNP
14	99443941	rs1257615	T	C	100	PASS	AC=4627;AF=0.923922;AN=5008;NS=2504;DP=15322;EAS_AF=0.8641;AMR_AF=0.9625;AFR_AF=0.9183;EUR_AF=0.9602;SAS_AF=0.9284;AA=C|||;VT=SNP
14	99443954	rs72700710	C	T	100	PASS	AC=572;AF=0.114217;AN=5008;NS=2504;DP=15034;EAS_AF=0.3621;AMR_AF=0.0375;AFR_AF=0.0008;EUR_AF=0.0447;SAS_AF=0.138;AA=C|||;VT=SNP
14	99444145	rs72631662	A	T	100	PASS	AC=545;AF=0.108826;AN=5008;NS=2504;DP=14764;EAS_AF=0.2817;AMR_AF=0.1009;AFR_AF=0.0045;EUR_AF=0.0606;SAS_AF=0.1268;AA=T|||;VT=SNP
14	99444266	rs72700712	A	G	100	PASS	AC=2056;AF=0.410543;AN=5008;NS=2504;DP=16136;EAS_AF=0.4901;AMR_AF=0.5605;AFR_AF=0.0998;EUR_AF=0.5775;SAS_AF=0.4703;AA=A|||;VT=SNP
14	99444782	rs74526645	C	A	100	PASS	AC=198;AF=0.0395367;AN=5008;NS=2504;DP=16533;EAS_AF=0.002;AMR_AF=0.0245;AFR_AF=0.0923;EUR_AF=0.0199;SAS_AF=0.0378;AA=C|||;VT=SNP
14	99444848	rs79961517	A	G	100	PASS	AC=378;AF=0.0754792;AN=5008;NS=2504;DP=16264;EAS_AF=0.0863;AMR_AF=0.0965;AFR_AF=0.0416;EUR_AF=0.0298;SAS_AF=0.1421;AA=A|||;VT=SNP
14	99445058	rs74594629	C	G	100	PASS	AC=379;AF=0.0756789;AN=5008;NS=2504;DP=16840;EAS_AF=0.0863;AMR_AF=0.0965;AFR_AF=0.0424;EUR_AF=0.0298;SAS_AF=0.1421;AA=C|||;VT=SNP
14	99445093	rs115625730	T	C	100	PASS	AC=125;AF=0.0249601;AN=5008;NS=2504;DP=16642;EAS_AF=0.003;AMR_AF=0.0216;AFR_AF=0.0378;EUR_AF=0.0199;SAS_AF=0.0378;AA=T|||;VT=SNP
14	99445898	rs11852079	C	G	100	PASS	AC=1157;AF=0.23103;AN=5008;NS=2504;DP=18785;EAS_AF=0.2202;AMR_AF=0.2017;AFR_AF=0.4107;EUR_AF=0.0586;SAS_AF=0.1973;AA=C|||;VT=SNP
14	99446042	rs140048707	C	T	100	PASS	AC=183;AF=0.0365415;AN=5008;NS=2504;DP=18683;EAS_AF=0.003;AMR_AF=0.0461;AFR_AF=0.0023;EUR_AF=0.0924;SAS_AF=0.0532;AA=C|||;VT=SNP
14	99446099	rs112948733	G	A	100	PASS	AC=153;AF=0.0305511;AN=5008;NS=2504;DP=17065;EAS_AF=0.002;AMR_AF=0.0245;AFR_AF=0.0651;EUR_AF=0.0179;SAS_AF=0.0307;AA=G|||;VT=SNP
14	99446103	rs10131321	G	A	100	PASS	AC=105;AF=0.0209665;AN=5008;NS=2504;DP=17105;EAS_AF=0;AMR_AF=0.0086;AFR_AF=0.0182;EUR_AF=0.0338;SAS_AF=0.0419;AA=G|||;VT=SNP
14	99446368	rs8007037	A	G	100	PASS	AC=2205;AF=0.440296;AN=5008;NS=2504;DP=17778;EAS_AF=0.4812;AMR_AF=0.5865;AFR_AF=0.1172;EUR_AF=0.6203;SAS_AF=0.546;AA=A|||;VT=SNP
14	99446401	rs72700713	G	A	100	PASS	AC=395;AF=0.0788738;AN=5008;NS=2504;DP=19204;EAS_AF=0;AMR_AF=0.0994;AFR_AF=0.0106;EUR_AF=0.2107;SAS_AF=0.1022;AA=G|||;VT=SNP
14	99447034	rs1602625	T	G	100	PASS	AC=411;AF=0.0820687;AN=5008;NS=2504;DP=21593;EAS_AF=0.1349;AMR_AF=0.0576;AFR_AF=0.0431;EUR_AF=0.0547;SAS_AF=0.1258;AA=T|||;VT=SNP
14	99447112	rs149824175	C	G	100	PASS	AC=467;AF=0.0932508;AN=5008;NS=2504;DP=19876;EAS_AF=0;AMR_AF=0.1009;AFR_AF=0.0643;EUR_AF=0.2107;SAS_AF=0.1022;AA=C|||;VT=SNP
14	99447187	rs1257614	A	G	100	PASS	AC=4704;AF=0.939297;AN=5008;NS=2504;DP=19552;EAS_AF=0.8482;AMR_AF=0.9755;AFR_AF=0.9743;EUR_AF=0.9583;SAS_AF=0.9407;AA=G|||;VT=SNP
14	99447688	rs117350351	A	C	100	PASS	AC=13;AF=0.00259585;AN=5008;NS=2504;DP=18899;EAS_AF=0;AMR_AF=0.0029;AFR_AF=0.0008;EUR_AF=0.0099;SAS_AF=0;AA=A|||;VT=SNP
14	99447800	rs58279981	G	A	100	PASS	AC=1379;AF=0.275359;AN=5008;NS=2504;DP=14478;EAS_AF=0.2391;AMR_AF=0.2133;AFR_AF=0.6172;EUR_AF=0.0388;SAS_AF=0.138;AA=G|||;VT=SNP
14	99447931	rs117686950	G	C	100	PASS	AC=457;AF=0.091254;AN=5008;NS=2504;DP=15505;EAS_AF=0;AMR_AF=0.0994;AFR_AF=0.0575;EUR_AF=0.2107;SAS_AF=0.1022;AA=G|||;VT=SNP
14	99448000	rs1257613	G	T	100	PASS	AC=664;AF=0.132588;AN=5008;NS=2504;DP=20242;EAS_AF=0.1349;AMR_AF=0.0764;AFR_AF=0.1672;EUR_AF=0.0915;SAS_AF=0.1656;AA=G|||;VT=SNP
14	99448464	rs17546515	T	A	100	PASS	AC=394;AF=0.0786741;AN=5008;NS=2504;DP=18923;EAS_AF=0;AMR_AF=0.098;AFR_AF=0.0106;EUR_AF=0.2107;SAS_AF=0.1022;AA=T|||;VT=SNP
14	99448768	rs10484065	T	G	100	PASS	AC=470;AF=0.0938498;AN=5008;NS=2504;DP=20734;EAS_AF=0;AMR_AF=0.0994;AFR_AF=0.0673;EUR_AF=0.2107;SAS_AF=0.1022;AA=G|||;VT=SNP
14	99448922	rs17546564	G	C	100	PASS	AC=373;AF=0.0744808;AN=5008;NS=2504;DP=18934;EAS_AF=0.1349;AMR_AF=0.0562;AFR_AF=0.0151;EUR_AF=0.0547;SAS_AF=0.1258;AA=G|||;VT=SNP
14	99449395	rs10484066	A	C	100	PASS	AC=465;AF=0.0928514;AN=5008;NS=2504;DP=20234;EAS_AF=0;AMR_AF=0.1009;AFR_AF=0.0628;EUR_AF=0.2107;SAS_AF=0.1022;AA=A|||;VT=SNP
14	99449411	rs1257612	A	G	100	PASS	AC=669;AF=0.133586;AN=5008;NS=2504;DP=19809;EAS_AF=0.1349;AMR_AF=0.0764;AFR_AF=0.1717;EUR_AF=0.0905;SAS_AF=0.1656;AA=A|||;VT=SNP
14	99449995	rs72700715	G	A	100	PASS	AC=394;AF=0.0786741;AN=5008;NS=2504;DP=19114;EAS_AF=0;AMR_AF=0.098;AFR_AF=0.0106;EUR_AF=0.2107;SAS_AF=0.1022;AA=G|||;VT=SNP
14	99450114	rs72700717	A	T	100	PASS	AC=465;AF=0.0928514;AN=5008;NS=2504;DP=19870;EAS_AF=0;AMR_AF=0.1009;AFR_AF=0.0628;EUR_AF=0.2107;SAS_AF=0.1022;AA=A|||;VT=SNP
14	99450267	rs72700718	G	A	100	PASS	AC=465;AF=0.0928514;AN=5008;NS=2504;DP=21060;EAS_AF=0;AMR_AF=0.1009;AFR_AF=0.0628;EUR_AF=0.2107;SAS_AF=0.1022;AA=G|||;VT=SNP
14	99450283	rs61981339	T	C	100	PASS	AC=1816;AF=0.36262;AN=5008;NS=2504;DP=21176;EAS_AF=0.2411;AMR_AF=0.3098;AFR_AF=0.6589;EUR_AF=0.2495;SAS_AF=0.2413;AA=T|||;VT=SNP
14	99450325	rs61981340	C	G	100	PASS	AC=1339;AF=0.267372;AN=5008;NS=2504;DP=21914;EAS_AF=0.2411;AMR_AF=0.2089;AFR_AF=0.5862;EUR_AF=0.0398;SAS_AF=0.1391;AA=C|||;VT=SNP
14	99450356	rs72700719	T	G	100	PASS	AC=465;AF=0.0928514;AN=5008;NS=2504;DP=21582;EAS_AF=0;AMR_AF=0.1009;AFR_AF=0.0628;EUR_AF=0.2107;SAS_AF=0.1022;AA=T|||;VT=SNP
14	99450411	rs61981341	T	G	100	PASS	AC=1352;AF=0.269968;AN=5008;NS=2504;DP=19894;EAS_AF=0.2411;AMR_AF=0.2089;AFR_AF=0.5961;EUR_AF=0.0388;SAS_AF=0.1401;AA=G|||;VT=SNP
14	99450417	rs61981342	T	C	100	PASS	AC=1353;AF=0.270168;AN=5008;NS=2504;DP=19799;EAS_AF=0.2411;AMR_AF=0.2089;AFR_AF=0.5968;EUR_AF=0.0388;SAS_AF=0.1401;AA=T|||;VT=SNP
14	99450546	rs72700720	T	C	100	PASS	AC=1819;AF=0.363219;AN=5008;NS=2504;DP=20299;EAS_AF=0.2421;AMR_AF=0.3112;AFR_AF=0.6589;EUR_AF=0.2495;SAS_AF=0.2423;AA=C|||;VT=SNP
14	99450635	rs8020164	A	G	100	PASS	AC=2163;AF=0.431909;AN=5008;NS=2504;DP=20890;EAS_AF=0.4722;AMR_AF=0.5836;AFR_AF=0.1051;EUR_AF=0.6183;SAS_AF=0.5327;AA=A|||;VT=SNP
14	99450767	rs72700721	G	C	100	PASS	AC=465;AF=0.0928514;AN=5008;NS=2504;DP=20642;EAS_AF=0;AMR_AF=0.1009;AFR_AF=0.0628;EUR_AF=0.2107;SAS_AF=0.1022;AA=G|||;VT=SNP
14	99450810	rs61981343	C	T	100	PASS	AC=1804;AF=0.360224;AN=5008;NS=2504;DP=19886;EAS_AF=0.2411;AMR_AF=0.3112;AFR_AF=0.649;EUR_AF=0.2495;SAS_AF=0.2413;AA=C|||;VT=SNP
14	99450916	rs7494445	A	G	100	PASS	AC=1817;AF=0.362819;AN=5008;NS=2504;DP=8376;EAS_AF=0.2411;AMR_AF=0.3112;AFR_AF=0.6589;EUR_AF=0.2495;SAS_AF=0.2413;AA=G|||;VT=SNP
14	99450986	rs12100480	C	T	100	PASS	AC=796;AF=0.158946;AN=5008;NS=2504;DP=19819;EAS_AF=0.006;AMR_AF=0.062;AFR_AF=0.5038;EUR_AF=0.0298;SAS_AF=0.0521;AA=C|||;VT=SNP
14	99451005	rs67465138	T	C	100	PASS	AC=1805;AF=0.360423;AN=5008;NS=2504;DP=19653;EAS_AF=0.2411;AMR_AF=0.3112;AFR_AF=0.6498;EUR_AF=0.2495;SAS_AF=0.2413;AA=C|||;VT=SNP
14	99451058	rs11160491	T	C	100	PASS	AC=1806;AF=0.360623;AN=5008;NS=2504;DP=18200;EAS_AF=0.2411;AMR_AF=0.3127;AFR_AF=0.649;EUR_AF=0.2495;SAS_AF=0.2423;AA=C|||;VT=SNP
14	99451281	rs147669151	G	A	100	PASS	AC=39;AF=0.00778754;AN=5008;NS=2504;DP=20652;EAS_AF=0;AMR_AF=0.0144;AFR_AF=0.0015;EUR_AF=0.0239;SAS_AF=0.0031;AA=G|||;VT=SNP
14	99451339	rs11160492	G	A	100	PASS	AC=1340;AF=0.267572;AN=5008;NS=2504;DP=19656;EAS_AF=0.2411;AMR_AF=0.2104;AFR_AF=0.587;EUR_AF=0.0388;SAS_AF=0.1391;AA=G|||;VT=SNP
14	99452321	rs1257611	T	C	100	PASS	AC=669;AF=0.133586;AN=5008;NS=2504;DP=18465;EAS_AF=0.1359;AMR_AF=0.0764;AFR_AF=0.171;EUR_AF=0.0905;SAS_AF=0.1656;AA=T|||;VT=SNP
14	99452699	rs1257609	C	T	100	PASS	AC=660;AF=0.131789;AN=5008;NS=2504;DP=19031;EAS_AF=0.1349;AMR_AF=0.0764;AFR_AF=0.1649;EUR_AF=0.0905;SAS_AF=0.1656;AA=C|||;VT=SNP
14	99453035	rs1268702	T	A	100	PASS	AC=665;AF=0.132788;AN=5008;NS=2504;DP=19281;EAS_AF=0.1359;AMR_AF=0.0764;AFR_AF=0.1679;EUR_AF=0.0905;SAS_AF=0.1656;AA=T|||;VT=SNP
14	99453556	rs55912477	C	T	100	PASS	AC=1509;AF=0.301318;AN=5008;NS=2504;DP=16157;EAS_AF=0.2411;AMR_AF=0.2305;AFR_AF=0.5847;EUR_AF=0.1054;SAS_AF=0.2321;AA=C|||;VT=SNP
14	99454416	rs1257606	C	A	100	PASS	AC=661;AF=0.131989;AN=5008;NS=2504;DP=19571;EAS_AF=0.1329;AMR_AF=0.0749;AFR_AF=0.1687;EUR_AF=0.0895;SAS_AF=0.1656;AA=C|||;VT=SNP
14	99455970	rs146716889	A	G	100	PASS	AC=500;AF=0.0998403;AN=5008;NS=2504;DP=19734;EAS_AF=0;AMR_AF=0.1095;AFR_AF=0.087;EUR_AF=0.2087;SAS_AF=0.1012;AA=A|||;VT=SNP
14	99457391	rs10220662	A	G	100	PASS	AC=4512;AF=0.900958;AN=5008;NS=2504;DP=17871;EAS_AF=0.8482;AMR_AF=0.964;AFR_AF=0.8351;EUR_AF=0.9583;SAS_AF=0.9407;AA=G|||;VT=SNP
14	99457631	rs10220484	T	C	100	PASS	AC=2654;AF=0.529952;AN=5008;NS=2504;DP=18681;EAS_AF=0.379;AMR_AF=0.4063;AFR_AF=0.7837;EUR_AF=0.4066;SAS_AF=0.5573;AA=C|||;VT=SNP
14	99457751	rs114405301	A	G	100	PASS	AC=497;AF=0.0992412;AN=5008;NS=2504;DP=18757;EAS_AF=0;AMR_AF=0.1095;AFR_AF=0.0847;EUR_AF=0.2087;SAS_AF=0.1012;AA=G|||;VT=SNP
14	99458131	rs1257604	T	C	100	PASS	AC=4477;AF=0.89397;AN=5008;NS=2504;DP=20130;EAS_AF=0.8492;AMR_AF=0.9121;AFR_AF=0.8351;EUR_AF=0.9583;SAS_AF=0.9407;AA=C|||;VT=SNP
14	99458545	rs1257601	A	G	100	PASS	AC=4385;AF=0.875599;AN=5008;NS=2504;DP=18132;EAS_AF=0.8502;AMR_AF=0.9078;AFR_AF=0.767;EUR_AF=0.9583;SAS_AF=0.9407;AA=N|||;VT=SNP
14	99459237	rs6575706	G	C	100	PASS	AC=4297;AF=0.858027;AN=5008;NS=2504;DP=16846;EAS_AF=0.7748;AMR_AF=0.9078;AFR_AF=0.7595;EUR_AF=0.9592;SAS_AF=0.9376;AA=g|||;VT=SNP
14	99459545	rs115170206	G	A	100	PASS	AC=133;AF=0.0265575;AN=5008;NS=2504;DP=19309;EAS_AF=0.0069;AMR_AF=0.0187;AFR_AF=0.0484;EUR_AF=0.0179;SAS_AF=0.0317;AA=G|||;VT=SNP
14	99459590	rs61340848	C	T	100	PASS	AC=681;AF=0.135982;AN=5008;NS=2504;DP=19292;EAS_AF=0.2113;AMR_AF=0.1513;AFR_AF=0.1324;EUR_AF=0.0527;SAS_AF=0.138;AA=C|||;VT=SNP
14	99459753	rs148993313	G	A	100	PASS	AC=135;AF=0.0269569;AN=5008;NS=2504;DP=16631;EAS_AF=0.0069;AMR_AF=0.0187;AFR_AF=0.0499;EUR_AF=0.0179;SAS_AF=0.0317;AA=G|||;VT=SNP
14	99459773	rs2131191	C	T	100	PASS	AC=1768;AF=0.353035;AN=5008;NS=2504;DP=17149;EAS_AF=0.4524;AMR_AF=0.4986;AFR_AF=0.0514;EUR_AF=0.5109;SAS_AF=0.3926;AA=C|||;VT=SNP
14	99460216	rs1272741	A	G	100	PASS	AC=1009;AF=0.201478;AN=5008;NS=2504;DP=19379;EAS_AF=0.1151;AMR_AF=0.1066;AFR_AF=0.4191;EUR_AF=0.0964;SAS_AF=0.1718;AA=G|||;VT=SNP
14	99460274	rs2638819	A	G	100	PASS	AC=931;AF=0.185903;AN=5008;NS=2504;DP=19516;EAS_AF=0.1121;AMR_AF=0.1023;AFR_AF=0.3684;EUR_AF=0.0984;SAS_AF=0.1646;AA=A|||;VT=SNP
14	99460680	rs7145492	T	C	100	PASS	AC=1987;AF=0.396765;AN=5008;NS=2504;DP=17765;EAS_AF=0.4544;AMR_AF=0.5274;AFR_AF=0.0681;EUR_AF=0.5835;SAS_AF=0.4969;AA=T|||;VT=SNP
14	99461622	rs4905790	C	G	100	PASS	AC=1790;AF=0.357428;AN=5008;NS=2504;DP=14507;EAS_AF=0.4524;AMR_AF=0.5029;AFR_AF=0.0658;EUR_AF=0.5119;SAS_AF=0.3916;AA=C|||;VT=SNP
14	99461634	rs1257594	C	A	100	PASS	AC=929;AF=0.185503;AN=5008;NS=2504;DP=13761;EAS_AF=0.1121;AMR_AF=0.1023;AFR_AF=0.3676;EUR_AF=0.0974;SAS_AF=0.1646;AA=C|||;VT=SNP
14	99461701	rs117306094	C	T	100	PASS	AC=30;AF=0.00599042;AN=5008;NS=2504;DP=18430;EAS_AF=0;AMR_AF=0.0086;AFR_AF=0.0015;EUR_AF=0.0219;SAS_AF=0;AA=c|||;VT=SNP
14	99461932	rs7150733	C	A	100	PASS	AC=881;AF=0.175919;AN=5008;NS=2504;DP=18190;EAS_AF=0.2163;AMR_AF=0.1744;AFR_AF=0.1362;EUR_AF=0.1243;SAS_AF=0.2423;AA=C|||;VT=SNP
14	99462098	rs79181155	T	C	100	PASS	AC=135;AF=0.0269569;AN=5008;NS=2504;DP=18809;EAS_AF=0.0069;AMR_AF=0.0187;AFR_AF=0.0507;EUR_AF=0.0169;SAS_AF=0.0317;AA=T|||;VT=SNP
14	99462121	rs1257593	C	T	100	PASS	AC=939;AF=0.1875;AN=5008;NS=2504;DP=18889;EAS_AF=0.1111;AMR_AF=0.1023;AFR_AF=0.3767;EUR_AF=0.0964;SAS_AF=0.1646;AA=t|||;VT=SNP
14	99462127	rs11851049	C	A	100	PASS	AC=263;AF=0.052516;AN=5008;NS=2504;DP=18561;EAS_AF=0;AMR_AF=0.0245;AFR_AF=0.174;EUR_AF=0.007;SAS_AF=0.0092;AA=c|||;VT=SNP
14	99462158	rs1257592	G	A	100	PASS	AC=936;AF=0.186901;AN=5008;NS=2504;DP=16839;EAS_AF=0.1111;AMR_AF=0.1023;AFR_AF=0.3767;EUR_AF=0.0954;SAS_AF=0.1626;AA=g|||;VT=SNP
14	99462446	rs2638816	T	C	100	PASS	AC=1897;AF=0.378794;AN=5008;NS=2504;DP=15269;EAS_AF=0.3304;AMR_AF=0.281;AFR_AF=0.5598;EUR_AF=0.2217;SAS_AF=0.4151;AA=T|||;VT=SNP
14	99462452	rs2988109	T	C	100	PASS	AC=941;AF=0.187899;AN=5008;NS=2504;DP=15460;EAS_AF=0.1121;AMR_AF=0.1023;AFR_AF=0.3767;EUR_AF=0.0974;SAS_AF=0.1646;AA=T|||;VT=SNP
14	99463057	rs1270142	T	C	100	PASS	AC=942;AF=0.188099;AN=5008;NS=2504;DP=21645;EAS_AF=0.1121;AMR_AF=0.1023;AFR_AF=0.3775;EUR_AF=0.0974;SAS_AF=0.1646;AA=T|||;VT=SNP
14	99463243	rs17098122	T	C	100	PASS	AC=134;AF=0.0267572;AN=5008;NS=2504;DP=21787;EAS_AF=0.0069;AMR_AF=0.0187;AFR_AF=0.0499;EUR_AF=0.0169;SAS_AF=0.0317;AA=T|||;VT=SNP
14	99463784	rs17629110	A	G	100	PASS	AC=416;AF=0.0830671;AN=5008;NS=2504;DP=21052;EAS_AF=0;AMR_AF=0.1023;AFR_AF=0.0303;EUR_AF=0.2068;SAS_AF=0.0992;AA=A|||;VT=SNP
14	99463834	rs1257591	C	G	100	PASS	AC=941;AF=0.187899;AN=5008;NS=2504;DP=20464;EAS_AF=0.1121;AMR_AF=0.1023;AFR_AF=0.3767;EUR_AF=0.0974;SAS_AF=0.1646;AA=C|||;VT=SNP
14	99464026	rs17629170	C	T	100	PASS	AC=58;AF=0.0115815;AN=5008;NS=2504;DP=21675;EAS_AF=0;AMR_AF=0.0317;AFR_AF=0.0015;EUR_AF=0.0249;SAS_AF=0.0092;AA=C|||;VT=SNP
14	99464606	rs2988110	T	G	100	PASS	AC=944;AF=0.188498;AN=5008;NS=2504;DP=18906;EAS_AF=0.1121;AMR_AF=0.1023;AFR_AF=0.379;EUR_AF=0.0974;SAS_AF=0.1646;AA=T|||;VT=SNP
14	99464782	rs1262316	G	A	100	PASS	AC=941;AF=0.187899;AN=5008;NS=2504;DP=17720;EAS_AF=0.1121;AMR_AF=0.1023;AFR_AF=0.3767;EUR_AF=0.0974;SAS_AF=0.1646;AA=G|||;VT=SNP
14	99465045	rs61979267	C	T	100	PASS	AC=265;AF=0.0529153;AN=5008;NS=2504;DP=17753;EAS_AF=0.001;AMR_AF=0.0245;AFR_AF=0.174;EUR_AF=0.008;SAS_AF=0.0092;AA=G|||;VT=SNP
14	99465484	rs17098130	C	T	100	PASS	AC=134;AF=0.0267572;AN=5008;NS=2504;DP=17777;EAS_AF=0.0069;AMR_AF=0.0187;AFR_AF=0.0499;EUR_AF=0.0169;SAS_AF=0.0317;AA=C|||;VT=SNP
14	99465622	rs59894583	G	A	100	PASS	AC=265;AF=0.0529153;AN=5008;NS=2504;DP=20788;EAS_AF=0.001;AMR_AF=0.0245;AFR_AF=0.174;EUR_AF=0.008;SAS_AF=0.0092;AA=A|||;VT=SNP
14	99465708	rs59275675	G	A	100	PASS	AC=265;AF=0.0529153;AN=5008;NS=2504;DP=21323;EAS_AF=0.001;AMR_AF=0.0245;AFR_AF=0.174;EUR_AF=0.008;SAS_AF=0.0092;AA=G|||;VT=SNP
14	99465722	rs59703117	G	A	100	PASS	AC=265;AF=0.0529153;AN=5008;NS=2504;DP=21563;EAS_AF=0.001;AMR_AF=0.0245;AFR_AF=0.174;EUR_AF=0.008;SAS_AF=0.0092;AA=G|||;VT=SNP
14	99465866	rs17098136	C	T	100	PASS	AC=647;AF=0.129193;AN=5008;NS=2504;DP=17311;EAS_AF=0.2143;AMR_AF=0.1441;AFR_AF=0.1089;EUR_AF=0.0527;SAS_AF=0.137;AA=C|||;VT=SNP
14	99466133	rs1257590	T	C	100	PASS	AC=1110;AF=0.221645;AN=5008;NS=2504;DP=19627;EAS_AF=0.1121;AMR_AF=0.1052;AFR_AF=0.5023;EUR_AF=0.0974;SAS_AF=0.1656;AA=T|||;VT=SNP
14	99466170	rs72700724	G	T	100	PASS	AC=393;AF=0.0784744;AN=5008;NS=2504;DP=18623;EAS_AF=0;AMR_AF=0.1009;AFR_AF=0.0151;EUR_AF=0.2068;SAS_AF=0.0971;AA=G|||;VT=SNP
14	99466362	rs17098142	T	G	100	PASS	AC=136;AF=0.0271565;AN=5008;NS=2504;DP=15913;EAS_AF=0.0069;AMR_AF=0.0187;AFR_AF=0.0507;EUR_AF=0.0179;SAS_AF=0.0317;AA=T|||;VT=SNP
14	99466445	rs11160493	T	C	100	PASS	AC=646;AF=0.128994;AN=5008;NS=2504;DP=14108;EAS_AF=0.1111;AMR_AF=0.0764;AFR_AF=0.1808;EUR_AF=0.0895;SAS_AF=0.1554;AA=T|||;VT=SNP
14	99466821	rs1257621	G	A	100	PASS	AC=939;AF=0.1875;AN=5008;NS=2504;DP=17676;EAS_AF=0.1121;AMR_AF=0.1023;AFR_AF=0.3767;EUR_AF=0.0954;SAS_AF=0.1646;AA=G|||;VT=SNP
14	99466906	rs1257622	T	C	100	PASS	AC=939;AF=0.1875;AN=5008;NS=2504;DP=17302;EAS_AF=0.1121;AMR_AF=0.1023;AFR_AF=0.3767;EUR_AF=0.0954;SAS_AF=0.1646;AA=T|||;VT=SNP
14	99467035	rs17629301	A	G	100	PASS	AC=77;AF=0.0153754;AN=5008;NS=2504;DP=19257;EAS_AF=0;AMR_AF=0.0274;AFR_AF=0.0015;EUR_AF=0.0487;SAS_AF=0.0072;AA=A|||;VT=SNP
14	99467441	rs2131193	T	G	100	PASS	AC=955;AF=0.190695;AN=5008;NS=2504;DP=18683;EAS_AF=0.1121;AMR_AF=0.1066;AFR_AF=0.3782;EUR_AF=0.1064;SAS_AF=0.1646;AA=G|||;VT=SNP
14	99467443	rs1571546	T	C	100	PASS	AC=1955;AF=0.390375;AN=5008;NS=2504;DP=18691;EAS_AF=0.4593;AMR_AF=0.5231;AFR_AF=0.0477;EUR_AF=0.5736;SAS_AF=0.5;AA=T|||;VT=SNP
14	99467581	rs78006925	C	A	100	PASS	AC=135;AF=0.0269569;AN=5008;NS=2504;DP=19029;EAS_AF=0.006;AMR_AF=0.0187;AFR_AF=0.0507;EUR_AF=0.0179;SAS_AF=0.0317;AA=C|||;VT=SNP
14	99467622	rs17098146	A	G	100	PASS	AC=756;AF=0.150958;AN=5008;NS=2504;DP=18386;EAS_AF=0.3532;AMR_AF=0.1254;AFR_AF=0.0091;EUR_AF=0.1272;SAS_AF=0.1769;AA=A|||;VT=SNP
14	99467643	rs149220838	G	A	100	PASS	AC=15;AF=0.00299521;AN=5008;NS=2504;DP=18090;EAS_AF=0;AMR_AF=0.0014;AFR_AF=0.0008;EUR_AF=0.0129;SAS_AF=0;AA=G|||;VT=SNP
14	99467677	rs2772509	T	C	100	PASS	AC=956;AF=0.190895;AN=5008;NS=2504;DP=17857;EAS_AF=0.1121;AMR_AF=0.1066;AFR_AF=0.3782;EUR_AF=0.1064;SAS_AF=0.1656;AA=T|||;VT=SNP
14	99467759	rs71418622	G	A	100	PASS	AC=24;AF=0.00479233;AN=5008;NS=2504;DP=19275;EAS_AF=0;AMR_AF=0.0101;AFR_AF=0;EUR_AF=0.0159;SAS_AF=0.001;AA=G|||;VT=SNP
14	99467884	rs1257623	G	A	100	PASS	AC=955;AF=0.190695;AN=5008;NS=2504;DP=19679;EAS_AF=0.1121;AMR_AF=0.1066;AFR_AF=0.3782;EUR_AF=0.1064;SAS_AF=0.1646;AA=G|||;VT=SNP
14	99467933	rs902810	G	A	100	PASS	AC=1908;AF=0.38099;AN=5008;NS=2504;DP=18663;EAS_AF=0.4593;AMR_AF=0.5245;AFR_AF=0.062;EUR_AF=0.5736;SAS_AF=0.4315;AA=G|||;VT=SNP
14	99467956	rs902811	T	C	100	PASS	AC=954;AF=0.190495;AN=5008;NS=2504;DP=18562;EAS_AF=0.1121;AMR_AF=0.1066;AFR_AF=0.3775;EUR_AF=0.1064;SAS_AF=0.1646;AA=C|||;VT=SNP
14	99468144	rs17098151	A	G	100	PASS	AC=136;AF=0.0271565;AN=5008;NS=2504;DP=19649;EAS_AF=0.0069;AMR_AF=0.0187;AFR_AF=0.0507;EUR_AF=0.0179;SAS_AF=0.0317;AA=A|||;VT=SNP
14	99468212	rs1888093	T	C	100	PASS	AC=4350;AF=0.86861;AN=5008;NS=2504;DP=18702;EAS_AF=0.7946;AMR_AF=0.9135;AFR_AF=0.7837;EUR_AF=0.9563;SAS_AF=0.9376;AA=C|||;VT=SNP
14	99468235	rs2400517	T	C	100	PASS	AC=4499;AF=0.898363;AN=5008;NS=2504;DP=18665;EAS_AF=0.7946;AMR_AF=0.9164;AFR_AF=0.8949;EUR_AF=0.9563;SAS_AF=0.9376;AA=C|||;VT=SNP
14	99468477	rs72700726	T	C	100	PASS	AC=377;AF=0.0752796;AN=5008;NS=2504;DP=16877;EAS_AF=0;AMR_AF=0.0994;AFR_AF=0.0303;EUR_AF=0.2018;SAS_AF=0.0665;AA=T|||;VT=SNP
14	99468662	rs4145678	T	G	100	PASS	AC=730;AF=0.145767;AN=5008;NS=2504;DP=13565;EAS_AF=0.2192;AMR_AF=0.1513;AFR_AF=0.1362;EUR_AF=0.0567;SAS_AF=0.1708;AA=T|||;VT=SNP
14	99468968	rs1257625	G	T	100	PASS	AC=944;AF=0.188498;AN=5008;NS=2504;DP=13956;EAS_AF=0.1022;AMR_AF=0.1066;AFR_AF=0.3759;EUR_AF=0.1093;SAS_AF=0.1636;AA=G|||;VT=SNP
14	99469083	rs1257626	C	T	100	PASS	AC=4493;AF=0.897165;AN=5008;NS=2504;DP=12912;EAS_AF=0.7937;AMR_AF=0.9135;AFR_AF=0.8926;EUR_AF=0.9563;SAS_AF=0.9376;AA=T|||;VT=SNP
14	99469209	rs17098157	T	C	100	PASS	AC=208;AF=0.0415335;AN=5008;NS=2504;DP=14315;EAS_AF=0.0079;AMR_AF=0.0231;AFR_AF=0.0968;EUR_AF=0.0179;SAS_AF=0.0389;AA=T|||;VT=SNP
14	99469213	rs1257627	A	G	100	PASS	AC=949;AF=0.189497;AN=5008;NS=2504;DP=14357;EAS_AF=0.1121;AMR_AF=0.1052;AFR_AF=0.3744;EUR_AF=0.1064;SAS_AF=0.1646;AA=A|||;VT=SNP
14	99469248	rs17098159	T	C	100	PASS	AC=135;AF=0.0269569;AN=5008;NS=2504;DP=14507;EAS_AF=0.006;AMR_AF=0.0187;AFR_AF=0.0507;EUR_AF=0.0179;SAS_AF=0.0317;AA=T|||;VT=SNP
14	99469484	rs117538408	G	T	100	PASS	AC=348;AF=0.0694888;AN=5008;NS=2504;DP=14204;EAS_AF=0;AMR_AF=0.0965;AFR_AF=0.0144;EUR_AF=0.1958;SAS_AF=0.0665;AA=g|||;VT=SNP
14	99470256	rs1257628	T	C	100	PASS	AC=2424;AF=0.484026;AN=5008;NS=2504;DP=21557;EAS_AF=0.3363;AMR_AF=0.3977;AFR_AF=0.6286;EUR_AF=0.4433;SAS_AF=0.544;AA=C|||;VT=SNP
14	99470354	rs7150980	G	T	100	PASS	AC=209;AF=0.0417332;AN=5008;NS=2504;DP=21802;EAS_AF=0.0079;AMR_AF=0.0231;AFR_AF=0.0976;EUR_AF=0.0179;SAS_AF=0.0389;AA=G|||;VT=SNP
14	99470878	rs74364290	A	G	100	PASS	AC=209;AF=0.0417332;AN=5008;NS=2504;DP=20218;EAS_AF=0.0079;AMR_AF=0.0231;AFR_AF=0.0976;EUR_AF=0.0179;SAS_AF=0.0389;AA=G|||;VT=SNP
14	99470952	rs35590463	C	T	100	PASS	AC=47;AF=0.00938498;AN=5008;NS=2504;DP=19318;EAS_AF=0;AMR_AF=0.0259;AFR_AF=0.0008;EUR_AF=0.0258;SAS_AF=0.002;AA=C|||;VT=SNP
14	99471042	rs1257629	A	G	100	PASS	AC=947;AF=0.189097;AN=5008;NS=2504;DP=18427;EAS_AF=0.1121;AMR_AF=0.1066;AFR_AF=0.3722;EUR_AF=0.1064;SAS_AF=0.1646;AA=A|||;VT=SNP
14	99471115	rs1257630	A	G	100	PASS	AC=4338;AF=0.866214;AN=5008;NS=2504;DP=17703;EAS_AF=0.7927;AMR_AF=0.9092;AFR_AF=0.7784;EUR_AF=0.9563;SAS_AF=0.9376;AA=G|||;VT=SNP
14	99471201	rs113280630	T	C	100	PASS	AC=209;AF=0.0417332;AN=5008;NS=2504;DP=20240;EAS_AF=0.0079;AMR_AF=0.0231;AFR_AF=0.0976;EUR_AF=0.0179;SAS_AF=0.0389;AA=T|||;VT=SNP
14	99471225	rs4403989	G	C	100	PASS	AC=41;AF=0.0081869;AN=5008;NS=2504;DP=20798;EAS_AF=0;AMR_AF=0.0058;AFR_AF=0.0008;EUR_AF=0.008;SAS_AF=0.0286;AA=G|||;VT=SNP
14	99471244	rs75063431	A	G	100	PASS	AC=209;AF=0.0417332;AN=5008;NS=2504;DP=21010;EAS_AF=0.0079;AMR_AF=0.0231;AFR_AF=0.0976;EUR_AF=0.0179;SAS_AF=0.0389;AA=A|||;VT=SNP
14	99471322	rs115453792	G	A	100	PASS	AC=209;AF=0.0417332;AN=5008;NS=2504;DP=23149;EAS_AF=0.0079;AMR_AF=0.0231;AFR_AF=0.0976;EUR_AF=0.0179;SAS_AF=0.0389;AA=G|||;VT=SNP
14	99471324	rs61598249	G	A	100	PASS	AC=866;AF=0.172923;AN=5008;NS=2504;DP=23174;EAS_AF=0.2173;AMR_AF=0.1671;AFR_AF=0.112;EUR_AF=0.1173;SAS_AF=0.271;AA=G|||;VT=SNP
14	99471361	rs2210066	T	G	100	PASS	AC=2396;AF=0.478435;AN=5008;NS=2504;DP=23794;EAS_AF=0.3373;AMR_AF=0.3934;AFR_AF=0.612;EUR_AF=0.4394;SAS_AF=0.544;AA=G|||;VT=SNP
14	99471362	rs2210067	T	G	100	PASS	AC=2396;AF=0.478435;AN=5008;NS=2504;DP=23818;EAS_AF=0.3373;AMR_AF=0.3934;AFR_AF=0.612;EUR_AF=0.4394;SAS_AF=0.544;AA=G|||;VT=SNP
14	99471470	rs141068270	A	C	100	PASS	AC=135;AF=0.0269569;AN=5008;NS=2504;DP=19867;EAS_AF=0.006;AMR_AF=0.0187;AFR_AF=0.0507;EUR_AF=0.0179;SAS_AF=0.0317;AA=A|||;VT=SNP
14	99471485	rs145102602	G	C	100	PASS	AC=209;AF=0.0417332;AN=5008;NS=2504;DP=19377;EAS_AF=0.0079;AMR_AF=0.0231;AFR_AF=0.0976;EUR_AF=0.0179;SAS_AF=0.0389;AA=G|||;VT=SNP
14	99471536	rs146888120	C	T	100	PASS	AC=47;AF=0.00938498;AN=5008;NS=2504;DP=18268;EAS_AF=0;AMR_AF=0.0187;AFR_AF=0;EUR_AF=0.0308;SAS_AF=0.0031;AA=C|||;VT=SNP
14	99471590	rs112753340	G	A	100	PASS	AC=210;AF=0.0419329;AN=5008;NS=2504;DP=17668;EAS_AF=0.0079;AMR_AF=0.0231;AFR_AF=0.0983;EUR_AF=0.0179;SAS_AF=0.0389;AA=G|||;VT=SNP
14	99471775	rs115174342	T	G	100	PASS	AC=209;AF=0.0417332;AN=5008;NS=2504;DP=17076;EAS_AF=0.0079;AMR_AF=0.0231;AFR_AF=0.0976;EUR_AF=0.0179;SAS_AF=0.0389;AA=T|||;VT=SNP
14	99471919	rs17098164	G	A	100	PASS	AC=210;AF=0.0419329;AN=5008;NS=2504;DP=12400;EAS_AF=0.0079;AMR_AF=0.0231;AFR_AF=0.0976;EUR_AF=0.0189;SAS_AF=0.0389;AA=G|||;VT=SNP
14	99472096	rs1257631	A	C	100	PASS	AC=1155;AF=0.230631;AN=5008;NS=2504;DP=16174;EAS_AF=0.12;AMR_AF=0.1282;AFR_AF=0.4697;EUR_AF=0.1252;SAS_AF=0.2025;AA=C|||;VT=SNP
14	99472190	rs17547382	A	T	100	PASS	AC=1065;AF=0.21266;AN=5008;NS=2504;DP=17522;EAS_AF=0.2173;AMR_AF=0.245;AFR_AF=0.1407;EUR_AF=0.2584;SAS_AF=0.2352;AA=A|||;VT=SNP
14	99472312	rs1546088	G	T	100	PASS	AC=1931;AF=0.385583;AN=5008;NS=2504;DP=16852;EAS_AF=0.4405;AMR_AF=0.5216;AFR_AF=0.0477;EUR_AF=0.5736;SAS_AF=0.4959;AA=G|||;VT=SNP
14	99472718	rs1269099	T	C	100	PASS	AC=4473;AF=0.893171;AN=5008;NS=2504;DP=17010;EAS_AF=0.7808;AMR_AF=0.9135;AFR_AF=0.888;EUR_AF=0.9563;SAS_AF=0.9366;AA=C|||;VT=SNP
14	99472764	rs17098167	G	T	100	PASS	AC=43;AF=0.00858626;AN=5008;NS=2504;DP=16152;EAS_AF=0;AMR_AF=0.0058;AFR_AF=0.0008;EUR_AF=0.008;SAS_AF=0.0307;AA=G|||;VT=SNP
14	99472805	rs4905792	T	C	100	PASS	AC=1972;AF=0.39377;AN=5008;NS=2504;DP=16172;EAS_AF=0.4454;AMR_AF=0.5245;AFR_AF=0.0666;EUR_AF=0.5785;SAS_AF=0.5;AA=T|||;VT=SNP
14	99472932	rs2638833	A	G	100	PASS	AC=1081;AF=0.215855;AN=5008;NS=2504;DP=19906;EAS_AF=0.119;AMR_AF=0.1239;AFR_AF=0.4228;EUR_AF=0.1252;SAS_AF=0.1943;AA=A|||;VT=SNP
14	99472989	rs1257633	T	C	100	PASS	AC=1155;AF=0.230631;AN=5008;NS=2504;DP=19598;EAS_AF=0.121;AMR_AF=0.1282;AFR_AF=0.4697;EUR_AF=0.1252;SAS_AF=0.2014;AA=C|||;VT=SNP
14	99473158	rs11626572	G	T	100	PASS	AC=1776;AF=0.354633;AN=5008;NS=2504;DP=17193;EAS_AF=0.4425;AMR_AF=0.5;AFR_AF=0.0613;EUR_AF=0.5119;SAS_AF=0.3957;AA=G|||;VT=SNP
14	99473585	rs17098177	A	T	100	PASS	AC=1023;AF=0.204273;AN=5008;NS=2504;DP=17629;EAS_AF=0.2173;AMR_AF=0.1816;AFR_AF=0.2216;EUR_AF=0.1173;SAS_AF=0.273;AA=A|||;VT=SNP
14	99474098	rs1257634	A	G	100	PASS	AC=4478;AF=0.894169;AN=5008;NS=2504;DP=20112;EAS_AF=0.7847;AMR_AF=0.9121;AFR_AF=0.8903;EUR_AF=0.9563;SAS_AF=0.9356;AA=G|||;VT=SNP
14	99474165	rs1565611	A	G	100	PASS	AC=1792;AF=0.357827;AN=5008;NS=2504;DP=23042;EAS_AF=0.4464;AMR_AF=0.5029;AFR_AF=0.0651;EUR_AF=0.5179;SAS_AF=0.3947;AA=A|||;VT=SNP
14	99474228	rs1257635	A	G	100	PASS	AC=2131;AF=0.425519;AN=5008;NS=2504;DP=24892;EAS_AF=0.3373;AMR_AF=0.304;AFR_AF=0.6657;EUR_AF=0.2366;SAS_AF=0.4724;AA=G|||;VT=SNP
14	99474433	rs116778404	C	T	100	PASS	AC=139;AF=0.0277556;AN=5008;NS=2504;DP=22838;EAS_AF=0.0069;AMR_AF=0.0216;AFR_AF=0.0499;EUR_AF=0.0179;SAS_AF=0.0337;AA=C|||;VT=SNP
14	99474492	rs1873660	C	T	100	PASS	AC=656;AF=0.13099;AN=5008;NS=2504;DP=19724;EAS_AF=0.1111;AMR_AF=0.0807;AFR_AF=0.1785;EUR_AF=0.1014;SAS_AF=0.1534;AA=C|||;VT=SNP
14	99474723	rs35036331	G	C	100	PASS	AC=29;AF=0.00579073;AN=5008;NS=2504;DP=18779;EAS_AF=0.002;AMR_AF=0.0144;AFR_AF=0;EUR_AF=0.0159;SAS_AF=0.001;AA=G|||;VT=SNP
14	99474734	rs114260295	C	T	100	PASS	AC=82;AF=0.0163738;AN=5008;NS=2504;DP=18709;EAS_AF=0.0069;AMR_AF=0.0144;AFR_AF=0.0121;EUR_AF=0.0179;SAS_AF=0.0317;AA=C|||;VT=SNP
14	99474938	rs17098178	T	C	100	PASS	AC=1061;AF=0.211861;AN=5008;NS=2504;DP=18040;EAS_AF=0.2292;AMR_AF=0.1931;AFR_AF=0.1967;EUR_AF=0.1342;SAS_AF=0.3078;AA=C|||;VT=SNP
14	99475287	rs12437171	G	A	100	PASS	AC=3000;AF=0.599042;AN=5008;NS=2504;DP=18947;EAS_AF=0.5367;AMR_AF=0.7075;AFR_AF=0.5545;EUR_AF=0.6441;SAS_AF=0.6002;AA=A|||;VT=SNP
14	99475374	rs17098179	T	C	100	PASS	AC=1222;AF=0.24401;AN=5008;NS=2504;DP=19740;EAS_AF=0.0367;AMR_AF=0.1888;AFR_AF=0.4092;EUR_AF=0.2724;SAS_AF=0.2444;AA=C|||;VT=SNP
14	99475583	rs1262319	C	T	100	PASS	AC=3369;AF=0.672724;AN=5008;NS=2504;DP=20290;EAS_AF=0.2817;AMR_AF=0.5908;AFR_AF=0.9592;EUR_AF=0.7962;SAS_AF=0.6196;AA=T|||;VT=SNP
14	99475868	rs2014829	T	C	100	PASS	AC=3006;AF=0.60024;AN=5008;NS=2504;DP=21329;EAS_AF=0.7212;AMR_AF=0.5893;AFR_AF=0.5272;EUR_AF=0.5567;SAS_AF=0.6268;AA=T|||;VT=SNP
14	99476306	rs716957	T	C	100	PASS	AC=2711;AF=0.541334;AN=5008;NS=2504;DP=21298;EAS_AF=0.0496;AMR_AF=0.4971;AFR_AF=0.7549;EUR_AF=0.8191;SAS_AF=0.5051;AA=T|||;VT=SNP
14	99476343	rs718654	A	G	100	PASS	AC=4161;AF=0.830871;AN=5008;NS=2504;DP=20036;EAS_AF=0.5675;AMR_AF=0.83;AFR_AF=0.9077;EUR_AF=0.9702;SAS_AF=0.8558;AA=G|||;VT=SNP
14	99476373	rs17098186	T	C	100	PASS	AC=1462;AF=0.291933;AN=5008;NS=2504;DP=20465;EAS_AF=0.2698;AMR_AF=0.3112;AFR_AF=0.2791;EUR_AF=0.2565;SAS_AF=0.3548;AA=T|||;VT=SNP
14	99476939	rs11849353	T	C	100	PASS	AC=732;AF=0.146166;AN=5008;NS=2504;DP=20155;EAS_AF=0.0139;AMR_AF=0.1066;AFR_AF=0.2141;EUR_AF=0.168;SAS_AF=0.1963;AA=T|||;VT=SNP
14	99477434	rs113310976	A	G	100	PASS	AC=69;AF=0.013778;AN=5008;NS=2504;DP=18945;EAS_AF=0.0099;AMR_AF=0.013;AFR_AF=0;EUR_AF=0.0229;SAS_AF=0.0276;AA=A|||;VT=SNP
14	99477583	rs36061503	A	G	100	PASS	AC=975;AF=0.194688;AN=5008;NS=2504;DP=18161;EAS_AF=0.0159;AMR_AF=0.2824;AFR_AF=0.0681;EUR_AF=0.4801;SAS_AF=0.1943;AA=A|||;VT=SNP
14	99477752	rs17098188	C	T	100	PASS	AC=733;AF=0.146366;AN=5008;NS=2504;DP=20553;EAS_AF=0.2897;AMR_AF=0.1412;AFR_AF=0.0053;EUR_AF=0.0726;SAS_AF=0.2689;AA=C|||;VT=SNP
14	99477874	rs2015350	G	T	100	PASS	AC=1056;AF=0.210863;AN=5008;NS=2504;DP=20601;EAS_AF=0.3046;AMR_AF=0.1542;AFR_AF=0.2231;EUR_AF=0.0805;SAS_AF=0.272;AA=G|||;VT=SNP
14	99478030	rs944122	C	G	100	PASS	AC=4108;AF=0.820288;AN=5008;NS=2504;DP=19536;EAS_AF=0.5536;AMR_AF=0.8228;AFR_AF=0.8911;EUR_AF=0.9652;SAS_AF=0.8487;AA=G|||;VT=SNP
14	99478187	rs1257636	A	G	100	PASS	AC=4056;AF=0.809904;AN=5008;NS=2504;DP=17754;EAS_AF=0.5595;AMR_AF=0.7939;AFR_AF=0.9402;EUR_AF=0.8926;SAS_AF=0.818;AA=G|||;VT=SNP
14	99478363	rs1492307	C	A	100	PASS	AC=1926;AF=0.384585;AN=5008;NS=2504;DP=15462;EAS_AF=0.245;AMR_AF=0.5159;AFR_AF=0.2648;EUR_AF=0.6074;SAS_AF=0.3681;AA=C|||;VT=SNP
14	99478434	rs78779524	C	T	100	PASS	AC=70;AF=0.0139776;AN=5008;NS=2504;DP=17466;EAS_AF=0.0089;AMR_AF=0.013;AFR_AF=0.0008;EUR_AF=0.0239;SAS_AF=0.0276;AA=C|||;VT=SNP
14	99478507	rs1270550	G	A	100	PASS	AC=927;AF=0.185104;AN=5008;NS=2504;DP=17276;EAS_AF=0.3046;AMR_AF=0.1527;AFR_AF=0.1271;EUR_AF=0.0795;SAS_AF=0.272;AA=G|||;VT=SNP
14	99478562	rs17098195	T	G	100	PASS	AC=734;AF=0.146565;AN=5008;NS=2504;DP=17814;EAS_AF=0.2927;AMR_AF=0.1398;AFR_AF=0.0045;EUR_AF=0.0726;SAS_AF=0.2689;AA=T|||;VT=SNP
14	99478616	rs1267254	G	A	100	PASS	AC=3188;AF=0.636581;AN=5008;NS=2504;DP=17194;EAS_AF=0.5476;AMR_AF=0.6888;AFR_AF=0.5893;EUR_AF=0.7406;SAS_AF=0.6483;AA=G|||;VT=SNP
14	99479119	rs1268703	T	C	100	PASS	AC=3154;AF=0.629792;AN=5008;NS=2504;DP=17318;EAS_AF=0.5327;AMR_AF=0.6873;AFR_AF=0.5711;EUR_AF=0.7396;SAS_AF=0.6554;AA=C|||;VT=SNP
14	99479209	rs1257637	A	G	100	PASS	AC=4328;AF=0.864217;AN=5008;NS=2504;DP=17275;EAS_AF=0.623;AMR_AF=0.8329;AFR_AF=0.9856;EUR_AF=0.9742;SAS_AF=0.8579;AA=G|||;VT=SNP
14	99479381	rs60999362	C	T	100	PASS	AC=804;AF=0.160543;AN=5008;NS=2504;DP=14915;EAS_AF=0.2282;AMR_AF=0.2089;AFR_AF=0.1021;EUR_AF=0.1282;SAS_AF=0.1687;AA=C|||;VT=SNP
14	99479599	rs77808563	T	C	100	PASS	AC=133;AF=0.0265575;AN=5008;NS=2504;DP=15116;EAS_AF=0.001;AMR_AF=0.013;AFR_AF=0.0499;EUR_AF=0.0507;SAS_AF=0.0061;AA=T|||;VT=SNP
14	99479606	rs4905793	G	A	100	PASS	AC=3127;AF=0.624401;AN=5008;NS=2504;DP=14930;EAS_AF=0.5268;AMR_AF=0.67;AFR_AF=0.5832;EUR_AF=0.7406;SAS_AF=0.6288;AA=A|||;VT=SNP
14	99479669	rs4905794	G	A	100	PASS	AC=3778;AF=0.754393;AN=5008;NS=2504;DP=15219;EAS_AF=0.5288;AMR_AF=0.7709;AFR_AF=0.7632;EUR_AF=0.8926;SAS_AF=0.8211;AA=A|||;VT=SNP
14	99480109	rs1257639	C	T	100	PASS	AC=2950;AF=0.589058;AN=5008;NS=2504;DP=12505;EAS_AF=0.5179;AMR_AF=0.6441;AFR_AF=0.4486;EUR_AF=0.7535;SAS_AF=0.6442;AA=c|||;VT=SNP
14	99480274	rs34885974	G	A	100	PASS	AC=2363;AF=0.471845;AN=5008;NS=2504;DP=20504;EAS_AF=0.3006;AMR_AF=0.4669;AFR_AF=0.4501;EUR_AF=0.6779;SAS_AF=0.4693;AA=A|||;VT=SNP
14	99480395	rs1257641	A	G	100	PASS	AC=3988;AF=0.796326;AN=5008;NS=2504;DP=18379;EAS_AF=0.5317;AMR_AF=0.7752;AFR_AF=0.9092;EUR_AF=0.9046;SAS_AF=0.82;AA=G|||;VT=SNP
14	99480422	rs1873661	G	T	100	PASS	AC=1254;AF=0.250399;AN=5008;NS=2504;DP=17659;EAS_AF=0.1687;AMR_AF=0.3357;AFR_AF=0.059;EUR_AF=0.5408;SAS_AF=0.2342;AA=G|||;VT=SNP
14	99480943	rs1257642	A	G	100	PASS	AC=876;AF=0.17492;AN=5008;NS=2504;DP=20599;EAS_AF=0.2232;AMR_AF=0.2032;AFR_AF=0.1815;EUR_AF=0.0855;SAS_AF=0.1881;AA=A|||;VT=SNP
14	99480956	rs2026115	C	G	100	PASS	AC=2305;AF=0.460264;AN=5008;NS=2504;DP=20696;EAS_AF=0.1746;AMR_AF=0.4741;AFR_AF=0.4493;EUR_AF=0.7306;SAS_AF=0.4816;AA=C|||;VT=SNP
14	99481054	rs1257643	G	A	100	PASS	AC=2077;AF=0.414736;AN=5008;NS=2504;DP=18641;EAS_AF=0.3433;AMR_AF=0.3963;AFR_AF=0.4962;EUR_AF=0.2773;SAS_AF=0.5327;AA=A|||;VT=SNP
14	99481069	rs7154838	A	G	100	PASS	AC=698;AF=0.139377;AN=5008;NS=2504;DP=18336;EAS_AF=0.0079;AMR_AF=0.1081;AFR_AF=0.2791;EUR_AF=0.1193;SAS_AF=0.1288;AA=A|||;VT=SNP
14	99481143	rs116934527	G	A	100	PASS	AC=18;AF=0.00359425;AN=5008;NS=2504;DP=15903;EAS_AF=0;AMR_AF=0.0058;AFR_AF=0.0015;EUR_AF=0.0119;SAS_AF=0;AA=g|||;VT=SNP
14	99481224	rs10137107	A	G	100	PASS	AC=2165;AF=0.432308;AN=5008;NS=2504;DP=16463;EAS_AF=0.1796;AMR_AF=0.4438;AFR_AF=0.3896;EUR_AF=0.7247;SAS_AF=0.4417;AA=A|||;VT=SNP
14	99481237	rs57035516	G	T	100	PASS	AC=429;AF=0.0856629;AN=5008;NS=2504;DP=16904;EAS_AF=0;AMR_AF=0.0476;AFR_AF=0.2163;EUR_AF=0.0736;SAS_AF=0.0368;AA=T|||;VT=SNP
14	99481284	rs10137263	C	T	100	PASS	AC=1301;AF=0.259784;AN=5008;NS=2504;DP=18284;EAS_AF=0.1448;AMR_AF=0.3184;AFR_AF=0.0953;EUR_AF=0.5109;SAS_AF=0.3006;AA=T|||;VT=SNP
14	99481427	rs11623894	G	C	100	PASS	AC=685;AF=0.136781;AN=5008;NS=2504;DP=16074;EAS_AF=0.002;AMR_AF=0.2003;AFR_AF=0.0424;EUR_AF=0.3917;SAS_AF=0.0961;AA=G|||;VT=SNP
14	99481642	rs1257644	C	A	100	PASS	AC=3267;AF=0.652356;AN=5008;NS=2504;DP=18779;EAS_AF=0.504;AMR_AF=0.6484;AFR_AF=0.6725;EUR_AF=0.831;SAS_AF=0.5971;AA=A|||;VT=SNP
14	99481788	rs61979289	G	A	100	PASS	AC=341;AF=0.0680911;AN=5008;NS=2504;DP=16885;EAS_AF=0.001;AMR_AF=0.1037;AFR_AF=0.0174;EUR_AF=0.2038;SAS_AF=0.0409;AA=G|||;VT=SNP
14	99481937	rs77091692	C	G	100	PASS	AC=228;AF=0.0455272;AN=5008;NS=2504;DP=17179;EAS_AF=0.001;AMR_AF=0.0274;AFR_AF=0.0726;EUR_AF=0.0855;SAS_AF=0.0266;AA=C|||;VT=SNP
14	99481973	rs11624936	C	T	100	PASS	AC=623;AF=0.124401;AN=5008;NS=2504;DP=17870;EAS_AF=0.003;AMR_AF=0.1758;AFR_AF=0.0363;EUR_AF=0.3688;SAS_AF=0.0808;AA=C|||;VT=SNP
14	99482110	rs1257645	A	T	100	PASS	AC=2204;AF=0.440096;AN=5008;NS=2504;DP=18637;EAS_AF=0.5179;AMR_AF=0.6081;AFR_AF=0.3207;EUR_AF=0.5189;SAS_AF=0.3211;AA=A|||;VT=SNP
14	99482251	rs4905796	T	C	100	PASS	AC=2937;AF=0.586462;AN=5008;NS=2504;DP=15086;EAS_AF=0.4841;AMR_AF=0.4035;AFR_AF=0.7534;EUR_AF=0.4742;SAS_AF=0.7117;AA=C|||;VT=SNP
14	99482313	rs11848088	C	T	100	PASS	AC=2747;AF=0.548522;AN=5008;NS=2504;DP=14037;EAS_AF=0.4772;AMR_AF=0.3862;AFR_AF=0.6293;EUR_AF=0.4672;SAS_AF=0.7117;AA=C|||;VT=SNP
14	99482351	rs35243131	G	C	100	PASS	AC=2204;AF=0.440096;AN=5008;NS=2504;DP=13865;EAS_AF=0.4077;AMR_AF=0.3228;AFR_AF=0.4667;EUR_AF=0.4085;SAS_AF=0.5532;AA=C|||;VT=SNP
14	99482361	rs141592870	G	A	100	PASS	AC=50;AF=0.00998403;AN=5008;NS=2504;DP=13729;EAS_AF=0.001;AMR_AF=0.0159;AFR_AF=0;EUR_AF=0.0318;SAS_AF=0.0061;AA=G|||;VT=SNP
14	99482405	rs34992495	C	T	100	PASS	AC=1008;AF=0.201278;AN=5008;NS=2504;DP=13305;EAS_AF=0.2946;AMR_AF=0.2752;AFR_AF=0.1884;EUR_AF=0.0815;SAS_AF=0.1933;AA=C|||;VT=SNP
14	99482412	rs35823690	C	A	100	PASS	AC=1007;AF=0.201078;AN=5008;NS=2504;DP=13780;EAS_AF=0.2917;AMR_AF=0.2752;AFR_AF=0.1891;EUR_AF=0.0815;SAS_AF=0.1943;AA=c|||;VT=SNP
14	99482438	rs7140403	G	A	100	PASS	AC=700;AF=0.139776;AN=5008;NS=2504;DP=15554;EAS_AF=0.005;AMR_AF=0.1931;AFR_AF=0.0439;EUR_AF=0.3966;SAS_AF=0.1063;AA=G|||;VT=SNP
14	99482666	rs10141069	G	A	100	PASS	AC=1800;AF=0.359425;AN=5008;NS=2504;DP=15889;EAS_AF=0.247;AMR_AF=0.245;AFR_AF=0.3185;EUR_AF=0.3658;SAS_AF=0.6053;AA=G|||;VT=SNP
14	99482678	rs74083132	G	A	100	PASS	AC=420;AF=0.0838658;AN=5008;NS=2504;DP=15651;EAS_AF=0.005;AMR_AF=0.1023;AFR_AF=0.0378;EUR_AF=0.2107;SAS_AF=0.0838;AA=G|||;VT=SNP
14	99482859	rs8004991	T	G	100	PASS	AC=2527;AF=0.504593;AN=5008;NS=2504;DP=14535;EAS_AF=0.25;AMR_AF=0.3761;AFR_AF=0.5484;EUR_AF=0.6372;SAS_AF=0.6626;AA=G|||;VT=SNP
14	99483035	rs61979291	G	C	100	PASS	AC=421;AF=0.0840655;AN=5008;NS=2504;DP=10481;EAS_AF=0.005;AMR_AF=0.1023;AFR_AF=0.0378;EUR_AF=0.2117;SAS_AF=0.0838;AA=G|||;VT=SNP
14	99483276	rs6575707	A	G	100	PASS	AC=2527;AF=0.504593;AN=5008;NS=2504;DP=11315;EAS_AF=0.25;AMR_AF=0.3775;AFR_AF=0.5492;EUR_AF=0.6392;SAS_AF=0.6585;AA=G|||;VT=SNP
14	99483482	rs17630267	G	A	100	PASS	AC=526;AF=0.105032;AN=5008;NS=2504;DP=14592;EAS_AF=0.001;AMR_AF=0.1268;AFR_AF=0.0938;EUR_AF=0.2684;SAS_AF=0.044;AA=G|||;VT=SNP
14	99483815	rs944123	A	G	100	PASS	AC=4259;AF=0.850439;AN=5008;NS=2504;DP=18493;EAS_AF=0.5556;AMR_AF=0.7839;AFR_AF=0.9932;EUR_AF=0.9334;SAS_AF=0.9233;AA=G|||;VT=SNP
14	99483941	rs729733	T	G	100	PASS	AC=4258;AF=0.85024;AN=5008;NS=2504;DP=17468;EAS_AF=0.5556;AMR_AF=0.7839;AFR_AF=0.9924;EUR_AF=0.9334;SAS_AF=0.9233;AA=G|||;VT=SNP
14	99483957	rs729732	T	C	100	PASS	AC=4258;AF=0.85024;AN=5008;NS=2504;DP=17274;EAS_AF=0.5556;AMR_AF=0.7839;AFR_AF=0.9932;EUR_AF=0.9334;SAS_AF=0.9223;AA=T|||;VT=SNP
14	99484073	rs193062349	G	A	100	PASS	AC=31;AF=0.0061901;AN=5008;NS=2504;DP=19242;EAS_AF=0.001;AMR_AF=0.0014;AFR_AF=0;EUR_AF=0.0169;SAS_AF=0.0123;AA=G|||;VT=SNP
14	99484096	rs744095	G	A	100	PASS	AC=2967;AF=0.592452;AN=5008;NS=2504;DP=19338;EAS_AF=0.2232;AMR_AF=0.4942;AFR_AF=0.6944;EUR_AF=0.8489;SAS_AF=0.6411;AA=A|||;VT=SNP
14	99484255	rs729734	A	G	100	PASS	AC=4260;AF=0.850639;AN=5008;NS=2504;DP=19069;EAS_AF=0.5556;AMR_AF=0.7839;AFR_AF=0.9939;EUR_AF=0.9334;SAS_AF=0.9233;AA=G|||;VT=SNP
14	99484345	rs12889506	G	A	100	PASS	AC=566;AF=0.113019;AN=5008;NS=2504;DP=19855;EAS_AF=0.001;AMR_AF=0.1297;AFR_AF=0.1233;EUR_AF=0.2674;SAS_AF=0.044;AA=A|||;VT=SNP
14	99484475	rs142398031	G	A	100	PASS	AC=68;AF=0.0135783;AN=5008;NS=2504;DP=21579;EAS_AF=0;AMR_AF=0.0029;AFR_AF=0.0015;EUR_AF=0.0189;SAS_AF=0.046;AA=G|||;VT=SNP
14	99484639	rs138611240	G	A	100	PASS	AC=21;AF=0.00419329;AN=5008;NS=2504;DP=19032;EAS_AF=0;AMR_AF=0.0072;AFR_AF=0.003;EUR_AF=0.0099;SAS_AF=0.002;AA=G|||;VT=SNP
14	99484769	rs1257650	C	T	100	PASS	AC=4257;AF=0.85004;AN=5008;NS=2504;DP=21476;EAS_AF=0.5546;AMR_AF=0.7839;AFR_AF=0.9932;EUR_AF=0.9334;SAS_AF=0.9223;AA=T|||;VT=SNP
14	99484852	rs1257651	A	G	100	PASS	AC=4259;AF=0.850439;AN=5008;NS=2504;DP=21490;EAS_AF=0.5556;AMR_AF=0.7839;AFR_AF=0.9939;EUR_AF=0.9334;SAS_AF=0.9223;AA=G|||;VT=SNP
14	99484879	rs1565612	G	A	100	PASS	AC=2519;AF=0.502995;AN=5008;NS=2504;DP=21612;EAS_AF=0.25;AMR_AF=0.3775;AFR_AF=0.5469;EUR_AF=0.6362;SAS_AF=0.6564;AA=A|||;VT=SNP
14	99484932	rs34711586	G	A	100	PASS	AC=525;AF=0.104832;AN=5008;NS=2504;DP=20066;EAS_AF=0.001;AMR_AF=0.1268;AFR_AF=0.093;EUR_AF=0.2674;SAS_AF=0.045;AA=G|||;VT=SNP
14	99485004	rs1565613	G	C	100	PASS	AC=2518;AF=0.502796;AN=5008;NS=2504;DP=18617;EAS_AF=0.248;AMR_AF=0.3775;AFR_AF=0.5469;EUR_AF=0.6362;SAS_AF=0.6575;AA=G|||;VT=SNP
14	99485426	rs1267255	C	A	100	PASS	AC=4257;AF=0.85004;AN=5008;NS=2504;DP=18705;EAS_AF=0.5536;AMR_AF=0.7824;AFR_AF=0.9947;EUR_AF=0.9334;SAS_AF=0.9223;AA=A|||;VT=SNP
14	99485537	rs7158889	G	T	100	PASS	AC=420;AF=0.0838658;AN=5008;NS=2504;DP=18565;EAS_AF=0.005;AMR_AF=0.1023;AFR_AF=0.0371;EUR_AF=0.2117;SAS_AF=0.0838;AA=G|||;VT=SNP
14	99485572	rs2895736	T	C	100	PASS	AC=3104;AF=0.619808;AN=5008;NS=2504;DP=18623;EAS_AF=0.2599;AMR_AF=0.4942;AFR_AF=0.6944;EUR_AF=0.8519;SAS_AF=0.7403;AA=C|||;VT=SNP
14	99485802	rs2220691	G	A	100	PASS	AC=2351;AF=0.469449;AN=5008;NS=2504;DP=20742;EAS_AF=0.2272;AMR_AF=0.3804;AFR_AF=0.5106;EUR_AF=0.6352;SAS_AF=0.5562;AA=A|||;VT=SNP
14	99485821	rs1388771	G	T	100	PASS	AC=2266;AF=0.452476;AN=5008;NS=2504;DP=21002;EAS_AF=0.2222;AMR_AF=0.3761;AFR_AF=0.4539;EUR_AF=0.6332;SAS_AF=0.5562;AA=G|||;VT=SNP
14	99486038	rs1388772	C	T	100	PASS	AC=2267;AF=0.452676;AN=5008;NS=2504;DP=18851;EAS_AF=0.2222;AMR_AF=0.3761;AFR_AF=0.4539;EUR_AF=0.6342;SAS_AF=0.5562;AA=T|||;VT=SNP
14	99486071	rs1826380	G	A	100	PASS	AC=2351;AF=0.469449;AN=5008;NS=2504;DP=18677;EAS_AF=0.2272;AMR_AF=0.3804;AFR_AF=0.5106;EUR_AF=0.6352;SAS_AF=0.5562;AA=A|||;VT=SNP
14	99486276	rs1472143	A	C	100	PASS	AC=2396;AF=0.478435;AN=5008;NS=2504;DP=20374;EAS_AF=0.25;AMR_AF=0.3761;AFR_AF=0.4531;EUR_AF=0.6382;SAS_AF=0.6564;AA=C|||;VT=SNP
14	99487562	rs4900424	G	T	100	PASS	AC=574;AF=0.114617;AN=5008;NS=2504;DP=15479;EAS_AF=0.1696;AMR_AF=0.0793;AFR_AF=0.028;EUR_AF=0.1103;SAS_AF=0.2045;AA=G|||;VT=SNP
14	99487980	rs1257654	C	T	100	PASS	AC=2910;AF=0.58107;AN=5008;NS=2504;DP=15886;EAS_AF=0.3274;AMR_AF=0.6182;AFR_AF=0.7383;EUR_AF=0.7078;SAS_AF=0.4734;AA=T|||;VT=SNP
14	99488001	rs1257655	C	T	100	PASS	AC=2868;AF=0.572684;AN=5008;NS=2504;DP=16139;EAS_AF=0.3274;AMR_AF=0.6182;AFR_AF=0.7133;EUR_AF=0.6988;SAS_AF=0.4734;AA=C|||;VT=SNP
14	99488048	rs1257656	G	A	100	PASS	AC=2866;AF=0.572284;AN=5008;NS=2504;DP=16431;EAS_AF=0.3274;AMR_AF=0.6182;AFR_AF=0.7133;EUR_AF=0.6998;SAS_AF=0.4703;AA=G|||;VT=SNP
14	99488337	rs72700747	G	C	100	PASS	AC=281;AF=0.0561102;AN=5008;NS=2504;DP=20864;EAS_AF=0;AMR_AF=0.0476;AFR_AF=0.0061;EUR_AF=0.1143;SAS_AF=0.1278;AA=G|||;VT=SNP
14	99488359	rs145445289	G	A	100	PASS	AC=32;AF=0.00638978;AN=5008;NS=2504;DP=21221;EAS_AF=0;AMR_AF=0.0029;AFR_AF=0.0023;EUR_AF=0.0199;SAS_AF=0.0072;AA=G|||;VT=SNP
14	99488931	rs72700748	C	T	100	PASS	AC=281;AF=0.0561102;AN=5008;NS=2504;DP=21840;EAS_AF=0;AMR_AF=0.0476;AFR_AF=0.0061;EUR_AF=0.1143;SAS_AF=0.1278;AA=C|||;VT=SNP
14	99489196	rs1257657	A	G	100	PASS	AC=1053;AF=0.210264;AN=5008;NS=2504;DP=21460;EAS_AF=0.0099;AMR_AF=0.1671;AFR_AF=0.3306;EUR_AF=0.3091;SAS_AF=0.183;AA=A|||;VT=SNP
14	99489220	rs1257658	T	G	100	PASS	AC=3024;AF=0.603834;AN=5008;NS=2504;DP=21116;EAS_AF=0.3552;AMR_AF=0.6225;AFR_AF=0.7171;EUR_AF=0.7058;SAS_AF=0.589;AA=G|||;VT=SNP
14	99489394	rs7140921	T	C	100	PASS	AC=1366;AF=0.272764;AN=5008;NS=2504;DP=17654;EAS_AF=0.2401;AMR_AF=0.1571;AFR_AF=0.2776;EUR_AF=0.2346;SAS_AF=0.4213;AA=T|||;VT=SNP
14	99489665	rs1958566	T	C	100	PASS	AC=2885;AF=0.576078;AN=5008;NS=2504;DP=18549;EAS_AF=0.3234;AMR_AF=0.621;AFR_AF=0.7171;EUR_AF=0.7028;SAS_AF=0.4836;AA=C|||;VT=SNP
14	99489954	rs1272197	A	G	100	PASS	AC=2885;AF=0.576078;AN=5008;NS=2504;DP=20110;EAS_AF=0.3234;AMR_AF=0.621;AFR_AF=0.7171;EUR_AF=0.7028;SAS_AF=0.4836;AA=G|||;VT=SNP
14	99490077	rs1257659	G	A	100	PASS	AC=1963;AF=0.391973;AN=5008;NS=2504;DP=21331;EAS_AF=0.3204;AMR_AF=0.4697;AFR_AF=0.3419;EUR_AF=0.4374;SAS_AF=0.4315;AA=G|||;VT=SNP
14	99490099	rs1257660	C	T	100	PASS	AC=2885;AF=0.576078;AN=5008;NS=2504;DP=21578;EAS_AF=0.3234;AMR_AF=0.621;AFR_AF=0.7171;EUR_AF=0.7028;SAS_AF=0.4836;AA=T|||;VT=SNP
14	99490364	rs1257661	C	T	100	PASS	AC=2885;AF=0.576078;AN=5008;NS=2504;DP=20951;EAS_AF=0.3234;AMR_AF=0.621;AFR_AF=0.7171;EUR_AF=0.7028;SAS_AF=0.4836;AA=T|||;VT=SNP
14	99490379	rs72631664	G	A	100	PASS	AC=1034;AF=0.20647;AN=5008;NS=2504;DP=20355;EAS_AF=0.3115;AMR_AF=0.3141;AFR_AF=0.0983;EUR_AF=0.1282;SAS_AF=0.2485;AA=G|||;VT=SNP
14	99490383	rs1257662	G	A	100	PASS	AC=607;AF=0.121206;AN=5008;NS=2504;DP=20495;EAS_AF=0.0099;AMR_AF=0.1138;AFR_AF=0.2027;EUR_AF=0.1948;SAS_AF=0.0552;AA=G|||;VT=SNP
14	99490418	rs1257663	C	T	100	PASS	AC=4247;AF=0.848043;AN=5008;NS=2504;DP=20794;EAS_AF=0.5615;AMR_AF=0.7781;AFR_AF=0.9947;EUR_AF=0.9354;SAS_AF=0.9049;AA=T|||;VT=SNP
14	99490479	rs1257664	T	G	100	PASS	AC=2885;AF=0.576078;AN=5008;NS=2504;DP=22181;EAS_AF=0.3234;AMR_AF=0.621;AFR_AF=0.7171;EUR_AF=0.7028;SAS_AF=0.4836;AA=T|||;VT=SNP
14	99490584	rs72700752	A	G	100	PASS	AC=286;AF=0.0571086;AN=5008;NS=2504;DP=24584;EAS_AF=0;AMR_AF=0.0476;AFR_AF=0.0098;EUR_AF=0.1143;SAS_AF=0.1278;AA=A|||;VT=SNP
14	99490620	rs1257665	T	C	100	PASS	AC=2884;AF=0.575879;AN=5008;NS=2504;DP=23786;EAS_AF=0.3234;AMR_AF=0.621;AFR_AF=0.7163;EUR_AF=0.7028;SAS_AF=0.4836;AA=C|||;VT=SNP
14	99490669	rs1257666	C	T	100	PASS	AC=2885;AF=0.576078;AN=5008;NS=2504;DP=22441;EAS_AF=0.3234;AMR_AF=0.621;AFR_AF=0.7171;EUR_AF=0.7028;SAS_AF=0.4836;AA=C|||;VT=SNP
14	99490739	rs8020192	T	A	100	PASS	AC=510;AF=0.101837;AN=5008;NS=2504;DP=20422;EAS_AF=0.001;AMR_AF=0.1182;AFR_AF=0.0832;EUR_AF=0.2644;SAS_AF=0.0521;AA=T|||;VT=SNP
14	99490873	rs1257667	G	A	100	PASS	AC=2891;AF=0.577276;AN=5008;NS=2504;DP=19393;EAS_AF=0.3234;AMR_AF=0.621;AFR_AF=0.7209;EUR_AF=0.7028;SAS_AF=0.4847;AA=A|||;VT=SNP
14	99491237	rs1257668	C	A	100	PASS	AC=2384;AF=0.476038;AN=5008;NS=2504;DP=18880;EAS_AF=0.3224;AMR_AF=0.5029;AFR_AF=0.6331;EUR_AF=0.4384;SAS_AF=0.4417;AA=A|||;VT=SNP
14	99491703	rs11844359	G	C	100	PASS	AC=1357;AF=0.270966;AN=5008;NS=2504;DP=19342;EAS_AF=0.2391;AMR_AF=0.1556;AFR_AF=0.2731;EUR_AF=0.2336;SAS_AF=0.4213;AA=G|||;VT=SNP
14	99491775	rs11620968	C	T	100	PASS	AC=510;AF=0.101837;AN=5008;NS=2504;DP=21738;EAS_AF=0.001;AMR_AF=0.1182;AFR_AF=0.0832;EUR_AF=0.2644;SAS_AF=0.0521;AA=C|||;VT=SNP
14	99492053	rs79248506	C	T	100	PASS	AC=65;AF=0.0129792;AN=5008;NS=2504;DP=15121;EAS_AF=0;AMR_AF=0.0216;AFR_AF=0.0015;EUR_AF=0.0328;SAS_AF=0.0153;AA=C|||;VT=SNP
14	99492094	rs56182450	G	A	100	PASS	AC=1045;AF=0.208666;AN=5008;NS=2504;DP=16180;EAS_AF=0.3115;AMR_AF=0.3098;AFR_AF=0.1089;EUR_AF=0.1282;SAS_AF=0.2485;AA=G|||;VT=SNP
14	99492192	rs1257669	G	A	100	PASS	AC=2217;AF=0.442692;AN=5008;NS=2504;DP=18890;EAS_AF=0.3214;AMR_AF=0.4942;AFR_AF=0.5219;EUR_AF=0.4364;SAS_AF=0.4305;AA=G|||;VT=SNP
14	99492973	rs1257670	G	A	100	PASS	AC=2765;AF=0.552117;AN=5008;NS=2504;DP=21740;EAS_AF=0.3492;AMR_AF=0.6138;AFR_AF=0.6029;EUR_AF=0.7018;SAS_AF=0.4949;AA=G|||;VT=SNP
14	99493459	rs1257671	C	T	100	PASS	AC=1021;AF=0.203874;AN=5008;NS=2504;DP=18901;EAS_AF=0.0099;AMR_AF=0.1671;AFR_AF=0.3071;EUR_AF=0.3082;SAS_AF=0.183;AA=C|||;VT=SNP
14	99493584	rs2988111	C	G	100	PASS	AC=4279;AF=0.854433;AN=5008;NS=2504;DP=19706;EAS_AF=0.5893;AMR_AF=0.7795;AFR_AF=0.9947;EUR_AF=0.9364;SAS_AF=0.907;AA=G|||;VT=SNP
14	99493934	rs1257672	A	G	100	PASS	AC=3068;AF=0.61262;AN=5008;NS=2504;DP=20602;EAS_AF=0.381;AMR_AF=0.6225;AFR_AF=0.7126;EUR_AF=0.7068;SAS_AF=0.6125;AA=G|||;VT=SNP
14	99494210	rs1257673	A	G	100	PASS	AC=1023;AF=0.204273;AN=5008;NS=2504;DP=20769;EAS_AF=0.0109;AMR_AF=0.1671;AFR_AF=0.3079;EUR_AF=0.3082;SAS_AF=0.183;AA=A|||;VT=SNP
14	99494266	rs11629216	T	G	100	PASS	AC=499;AF=0.0996406;AN=5008;NS=2504;DP=21783;EAS_AF=0.001;AMR_AF=0.111;AFR_AF=0.0779;EUR_AF=0.2654;SAS_AF=0.0521;AA=T|||;VT=SNP
14	99494548	rs1257674	G	A	100	PASS	AC=3065;AF=0.612021;AN=5008;NS=2504;DP=17880;EAS_AF=0.38;AMR_AF=0.6225;AFR_AF=0.7126;EUR_AF=0.7058;SAS_AF=0.6115;AA=G|||;VT=SNP
14	99494873	rs1268704	T	C	100	PASS	AC=3058;AF=0.610623;AN=5008;NS=2504;DP=14909;EAS_AF=0.381;AMR_AF=0.6225;AFR_AF=0.7126;EUR_AF=0.7058;SAS_AF=0.6033;AA=C|||;VT=SNP
14	99495270	rs4905798	G	A	100	PASS	AC=498;AF=0.0994409;AN=5008;NS=2504;DP=17217;EAS_AF=0.001;AMR_AF=0.1066;AFR_AF=0.0794;EUR_AF=0.2664;SAS_AF=0.0511;AA=G|||;VT=SNP
14	99495477	rs59262658	C	A	100	PASS	AC=523;AF=0.104433;AN=5008;NS=2504;DP=19608;EAS_AF=0.1905;AMR_AF=0.1297;AFR_AF=0.028;EUR_AF=0.0517;SAS_AF=0.1554;AA=C|||;VT=SNP
14	99495670	rs2638835	A	G	100	PASS	AC=4357;AF=0.870008;AN=5008;NS=2504;DP=15118;EAS_AF=0.6151;AMR_AF=0.8415;AFR_AF=0.9955;EUR_AF=0.9543;SAS_AF=0.8967;AA=G|||;VT=SNP
14	99495844	rs72700761	A	G	100	PASS	AC=51;AF=0.0101837;AN=5008;NS=2504;DP=18841;EAS_AF=0;AMR_AF=0.0159;AFR_AF=0;EUR_AF=0.0338;SAS_AF=0.0061;AA=A|||;VT=SNP
14	99495927	rs9324005	C	T	100	PASS	AC=4072;AF=0.813099;AN=5008;NS=2504;DP=20014;EAS_AF=0.5526;AMR_AF=0.7795;AFR_AF=0.8767;EUR_AF=0.9523;SAS_AF=0.8763;AA=T|||;VT=SNP
14	99496208	rs78799720	G	A	100	PASS	AC=184;AF=0.0367412;AN=5008;NS=2504;DP=17342;EAS_AF=0.001;AMR_AF=0.036;AFR_AF=0.028;EUR_AF=0.0845;SAS_AF=0.0368;AA=G|||;VT=SNP
14	99496331	rs56281424	C	T	100	PASS	AC=252;AF=0.0503195;AN=5008;NS=2504;DP=18181;EAS_AF=0.001;AMR_AF=0.0346;AFR_AF=0.093;EUR_AF=0.0676;SAS_AF=0.0368;AA=T|||;VT=SNP
14	99496421	rs74830951	C	G	100	PASS	AC=121;AF=0.0241613;AN=5008;NS=2504;DP=14949;EAS_AF=0.001;AMR_AF=0.0879;AFR_AF=0.003;EUR_AF=0.0378;SAS_AF=0.0174;AA=C|||;VT=SNP
14	99496927	rs74080228	C	T	100	PASS	AC=528;AF=0.105431;AN=5008;NS=2504;DP=18958;EAS_AF=0.129;AMR_AF=0.1052;AFR_AF=0.1346;EUR_AF=0.0567;SAS_AF=0.092;AA=C|||;VT=SNP
14	99497347	rs7157284	T	C	100	PASS	AC=633;AF=0.126398;AN=5008;NS=2504;DP=21781;EAS_AF=0.0159;AMR_AF=0.0562;AFR_AF=0.3086;EUR_AF=0.0368;SAS_AF=0.136;AA=T|||;VT=SNP
14	99497710	rs12147920	G	A	100	PASS	AC=346;AF=0.0690895;AN=5008;NS=2504;DP=19628;EAS_AF=0;AMR_AF=0.0951;AFR_AF=0.1036;EUR_AF=0.1193;SAS_AF=0.0235;AA=g|||;VT=SNP
14	99497912	rs1257676	G	A	100	PASS	AC=2198;AF=0.438898;AN=5008;NS=2504;DP=15413;EAS_AF=0.4484;AMR_AF=0.4741;AFR_AF=0.3865;EUR_AF=0.4662;SAS_AF=0.4468;AA=A|||;VT=SNP
14	99498606	rs1257677	T	C	100	PASS	AC=3134;AF=0.625799;AN=5008;NS=2504;DP=20218;EAS_AF=0.4633;AMR_AF=0.5519;AFR_AF=0.9198;EUR_AF=0.5089;SAS_AF=0.5685;AA=C|||;VT=SNP
14	99498607	rs6575708	G	A	100	PASS	AC=467;AF=0.0932508;AN=5008;NS=2504;DP=19886;EAS_AF=0.0109;AMR_AF=0.0519;AFR_AF=0.264;EUR_AF=0.0368;SAS_AF=0.0348;AA=g|||;VT=SNP
14	99499375	rs11621963	C	T	100	PASS	AC=274;AF=0.0547125;AN=5008;NS=2504;DP=19998;EAS_AF=0;AMR_AF=0.0576;AFR_AF=0.0083;EUR_AF=0.0964;SAS_AF=0.1288;AA=C|||;VT=SNP
14	99499666	rs1257678	A	C	100	PASS	AC=3130;AF=0.625;AN=5008;NS=2504;DP=17613;EAS_AF=0.4663;AMR_AF=0.5461;AFR_AF=0.9251;EUR_AF=0.5089;SAS_AF=0.5583;AA=C|||;VT=SNP
14	99499944	rs74080230	T	A	100	PASS	AC=651;AF=0.129992;AN=5008;NS=2504;DP=19638;EAS_AF=0.1369;AMR_AF=0.1398;AFR_AF=0.0787;EUR_AF=0.16;SAS_AF=0.1544;AA=T|||;VT=SNP
14	99500268	rs113528537	G	A	100	PASS	AC=26;AF=0.00519169;AN=5008;NS=2504;DP=19785;EAS_AF=0;AMR_AF=0.0014;AFR_AF=0.0015;EUR_AF=0.0219;SAS_AF=0.001;AA=G|||;VT=SNP
14	99500501	rs112413059	A	G	100	PASS	AC=628;AF=0.125399;AN=5008;NS=2504;DP=16472;EAS_AF=0.2331;AMR_AF=0.0519;AFR_AF=0.1452;EUR_AF=0.0557;SAS_AF=0.1115;AA=A|||;VT=SNP
14	99500506	rs61979306	G	A	100	PASS	AC=399;AF=0.0796725;AN=5008;NS=2504;DP=16500;EAS_AF=0.0417;AMR_AF=0.1945;AFR_AF=0.0068;EUR_AF=0.159;SAS_AF=0.0542;AA=G|||;VT=SNP
14	99500624	rs140596237	T	G	100	PASS	AC=103;AF=0.0205671;AN=5008;NS=2504;DP=15244;EAS_AF=0.004;AMR_AF=0.0187;AFR_AF=0.0053;EUR_AF=0.0209;SAS_AF=0.0593;AA=T|||;VT=SNP
14	99500669	rs4905799	C	A	100	PASS	AC=640;AF=0.127796;AN=5008;NS=2504;DP=16393;EAS_AF=0.0466;AMR_AF=0.1225;AFR_AF=0.0197;EUR_AF=0.2942;SAS_AF=0.1902;AA=C|||;VT=SNP
14	99500866	rs61979307	T	A	100	PASS	AC=423;AF=0.0844649;AN=5008;NS=2504;DP=11242;EAS_AF=0.0427;AMR_AF=0.1945;AFR_AF=0.0265;EUR_AF=0.1561;SAS_AF=0.0542;AA=T|||;VT=SNP
14	99500932	rs72700762	C	T	100	PASS	AC=271;AF=0.0541134;AN=5008;NS=2504;DP=12758;EAS_AF=0;AMR_AF=0.0576;AFR_AF=0.0076;EUR_AF=0.0954;SAS_AF=0.1278;AA=C|||;VT=SNP
14	99501044	rs75244392	C	T	100	PASS	AC=390;AF=0.0778754;AN=5008;NS=2504;DP=13719;EAS_AF=0.127;AMR_AF=0.1124;AFR_AF=0.0083;EUR_AF=0.0845;SAS_AF=0.09;AA=C|||;VT=SNP
14	99501119	rs76079165	C	G	100	PASS	AC=147;AF=0.029353;AN=5008;NS=2504;DP=13853;EAS_AF=0;AMR_AF=0.085;AFR_AF=0.0045;EUR_AF=0.0457;SAS_AF=0.0368;AA=C|||;VT=SNP
14	99502095	rs1257679	T	C	100	PASS	AC=2848;AF=0.56869;AN=5008;NS=2504;DP=18468;EAS_AF=0.4405;AMR_AF=0.562;AFR_AF=0.643;EUR_AF=0.5974;SAS_AF=0.5757;AA=C|||;VT=SNP
14	99502352	rs112462703	C	A	100	PASS	AC=361;AF=0.0720847;AN=5008;NS=2504;DP=13401;EAS_AF=0.1984;AMR_AF=0.0432;AFR_AF=0.0061;EUR_AF=0.0527;SAS_AF=0.0716;AA=C|||;VT=SNP
14	99502707	rs12436492	C	A	100	PASS	AC=607;AF=0.121206;AN=5008;NS=2504;DP=16753;EAS_AF=0.1062;AMR_AF=0.1902;AFR_AF=0.059;EUR_AF=0.171;SAS_AF=0.1207;AA=C|||;VT=SNP
14	99503027	rs140576731	G	A	100	PASS	AC=14;AF=0.00279553;AN=5008;NS=2504;DP=17114;EAS_AF=0.001;AMR_AF=0.0014;AFR_AF=0;EUR_AF=0.008;SAS_AF=0.0041;AA=G|||;VT=SNP
14	99503109	rs12437170	C	T	100	PASS	AC=620;AF=0.123802;AN=5008;NS=2504;DP=14570;EAS_AF=0.1062;AMR_AF=0.1945;AFR_AF=0.059;EUR_AF=0.1779;SAS_AF=0.1237;AA=C|||;VT=SNP
14	99503200	rs77148660	C	T	100	PASS	AC=299;AF=0.0597045;AN=5008;NS=2504;DP=15339;EAS_AF=0.0466;AMR_AF=0.1369;AFR_AF=0.0045;EUR_AF=0.1153;SAS_AF=0.0358;AA=C|||;VT=SNP
14	99504335	rs79794614	G	C	100	PASS	AC=17;AF=0.00339457;AN=5008;NS=2504;DP=14817;EAS_AF=0;AMR_AF=0;AFR_AF=0.0008;EUR_AF=0.0149;SAS_AF=0.001;AA=G|||;VT=SNP
14	99504372	rs1257680	A	G	100	PASS	AC=2616;AF=0.522364;AN=5008;NS=2504;DP=13822;EAS_AF=0.4077;AMR_AF=0.5058;AFR_AF=0.8268;EUR_AF=0.4314;SAS_AF=0.3344;AA=a|||;VT=SNP
14	99504870	rs1257681	T	C	100	PASS	AC=1733;AF=0.346046;AN=5008;NS=2504;DP=17284;EAS_AF=0.3849;AMR_AF=0.4323;AFR_AF=0.2716;EUR_AF=0.3907;SAS_AF=0.2996;AA=C|||;VT=SNP
14	99504959	rs755449	G	A	100	PASS	AC=655;AF=0.130791;AN=5008;NS=2504;DP=19248;EAS_AF=0.1071;AMR_AF=0.2061;AFR_AF=0.0545;EUR_AF=0.1958;SAS_AF=0.138;AA=G|||;VT=SNP
14	99505534	rs9324006	G	A	100	PASS	AC=505;AF=0.100839;AN=5008;NS=2504;DP=17264;EAS_AF=0.0228;AMR_AF=0.049;AFR_AF=0.2837;EUR_AF=0.0368;SAS_AF=0.0368;AA=G|||;VT=SNP
14	99505594	rs112278532	C	T	100	PASS	AC=47;AF=0.00938498;AN=5008;NS=2504;DP=16398;EAS_AF=0;AMR_AF=0.0086;AFR_AF=0;EUR_AF=0.0199;SAS_AF=0.0215;AA=C|||;VT=SNP
14	99505834	rs11623067	C	A	100	PASS	AC=307;AF=0.0613019;AN=5008;NS=2504;DP=16693;EAS_AF=0.0456;AMR_AF=0.1369;AFR_AF=0.0098;EUR_AF=0.1163;SAS_AF=0.0368;AA=C|||;VT=SNP
14	99505854	rs11623046	A	G	100	PASS	AC=306;AF=0.0611022;AN=5008;NS=2504;DP=16907;EAS_AF=0.0456;AMR_AF=0.1383;AFR_AF=0.0098;EUR_AF=0.1143;SAS_AF=0.0368;AA=G|||;VT=SNP
14	99506342	rs6575709	C	T	100	PASS	AC=507;AF=0.101238;AN=5008;NS=2504;DP=19209;EAS_AF=0.0228;AMR_AF=0.049;AFR_AF=0.2867;EUR_AF=0.0378;SAS_AF=0.0337;AA=C|||;VT=SNP
14	99506427	rs8019310	G	A	100	PASS	AC=623;AF=0.124401;AN=5008;NS=2504;DP=19138;EAS_AF=0.0506;AMR_AF=0.1196;AFR_AF=0.0454;EUR_AF=0.2555;SAS_AF=0.1759;AA=G|||;VT=SNP
14	99506506	rs1257682	A	G	100	PASS	AC=1943;AF=0.387979;AN=5008;NS=2504;DP=17913;EAS_AF=0.3869;AMR_AF=0.4683;AFR_AF=0.2806;EUR_AF=0.4662;SAS_AF=0.3967;AA=G|||;VT=SNP
14	99507254	rs61979309	G	A	100	PASS	AC=286;AF=0.0571086;AN=5008;NS=2504;DP=15666;EAS_AF=0.001;AMR_AF=0.0548;AFR_AF=0.0113;EUR_AF=0.1074;SAS_AF=0.1268;AA=A|||;VT=SNP
14	99507417	rs12879721	G	A	100	PASS	AC=550;AF=0.109824;AN=5008;NS=2504;DP=19287;EAS_AF=0.0913;AMR_AF=0.1873;AFR_AF=0.0136;EUR_AF=0.1779;SAS_AF=0.1339;AA=G|||;VT=SNP
14	99507621	rs60870028	A	G	100	PASS	AC=338;AF=0.067492;AN=5008;NS=2504;DP=13907;EAS_AF=0.1746;AMR_AF=0.0432;AFR_AF=0.0068;EUR_AF=0.0537;SAS_AF=0.0706;AA=A|||;VT=SNP
14	99507956	rs58465794	T	C	100	PASS	AC=509;AF=0.101637;AN=5008;NS=2504;DP=18575;EAS_AF=0.1756;AMR_AF=0.049;AFR_AF=0.1309;EUR_AF=0.0547;SAS_AF=0.0716;AA=C|||;VT=SNP
14	99508048	rs59507123	G	C	100	PASS	AC=432;AF=0.086262;AN=5008;NS=2504;DP=20256;EAS_AF=0.1756;AMR_AF=0.0447;AFR_AF=0.0764;EUR_AF=0.0537;SAS_AF=0.0706;AA=C|||;VT=SNP
14	99508249	rs75243930	G	A	100	PASS	AC=337;AF=0.0672923;AN=5008;NS=2504;DP=19014;EAS_AF=0.1756;AMR_AF=0.0418;AFR_AF=0.0061;EUR_AF=0.0537;SAS_AF=0.0706;AA=G|||;VT=SNP
14	99508544	rs1257685	G	A	100	PASS	AC=1237;AF=0.247005;AN=5008;NS=2504;DP=20230;EAS_AF=0.127;AMR_AF=0.3184;AFR_AF=0.3215;EUR_AF=0.2634;SAS_AF=0.2025;AA=G|||;VT=SNP
14	99509041	rs1257686	G	A	100	PASS	AC=1104;AF=0.220447;AN=5008;NS=2504;DP=14944;EAS_AF=0.127;AMR_AF=0.3112;AFR_AF=0.2262;EUR_AF=0.2614;SAS_AF=0.2025;AA=G|||;VT=SNP
14	99509053	rs36144867	G	T	100	PASS	AC=543;AF=0.108427;AN=5008;NS=2504;DP=14504;EAS_AF=0.0883;AMR_AF=0.1888;AFR_AF=0.0136;EUR_AF=0.1829;SAS_AF=0.1237;AA=G|||;VT=SNP
14	99509171	rs61979311	G	A	100	PASS	AC=544;AF=0.108626;AN=5008;NS=2504;DP=15477;EAS_AF=0.0883;AMR_AF=0.1888;AFR_AF=0.0144;EUR_AF=0.1829;SAS_AF=0.1237;AA=G|||;VT=SNP
14	99509196	rs59057448	G	A	100	PASS	AC=339;AF=0.0676917;AN=5008;NS=2504;DP=17059;EAS_AF=0.1756;AMR_AF=0.0418;AFR_AF=0.0076;EUR_AF=0.0537;SAS_AF=0.0706;AA=G|||;VT=SNP
14	99509235	rs1257687	G	A	100	PASS	AC=771;AF=0.153954;AN=5008;NS=2504;DP=19390;EAS_AF=0.0516;AMR_AF=0.1599;AFR_AF=0.2201;EUR_AF=0.1551;SAS_AF=0.1646;AA=G|||;VT=SNP
14	99509578	rs74493629	G	A	100	PASS	AC=60;AF=0.0119808;AN=5008;NS=2504;DP=18852;EAS_AF=0;AMR_AF=0.0144;AFR_AF=0.0023;EUR_AF=0.0358;SAS_AF=0.0112;AA=G|||;VT=SNP
14	99509604	rs59513159	C	T	100	PASS	AC=339;AF=0.0676917;AN=5008;NS=2504;DP=19171;EAS_AF=0.1756;AMR_AF=0.0418;AFR_AF=0.0076;EUR_AF=0.0537;SAS_AF=0.0706;AA=C|||;VT=SNP
14	99510106	rs55918909	G	A	100	PASS	AC=247;AF=0.0493211;AN=5008;NS=2504;DP=18066;EAS_AF=0.0089;AMR_AF=0.0461;AFR_AF=0.0401;EUR_AF=0.0944;SAS_AF=0.0593;AA=G|||;VT=SNP
14	99510152	rs56957682	T	C	100	PASS	AC=336;AF=0.0670927;AN=5008;NS=2504;DP=19071;EAS_AF=0.1746;AMR_AF=0.0418;AFR_AF=0.0061;EUR_AF=0.0537;SAS_AF=0.0706;AA=T|||;VT=SNP
14	99510183	rs61979312	A	G	100	PASS	AC=300;AF=0.0599042;AN=5008;NS=2504;DP=18971;EAS_AF=0;AMR_AF=0.0562;AFR_AF=0.0227;EUR_AF=0.1064;SAS_AF=0.1268;AA=A|||;VT=SNP
14	99510304	rs78558395	C	A	100	PASS	AC=479;AF=0.095647;AN=5008;NS=2504;DP=16064;EAS_AF=0.0466;AMR_AF=0.1441;AFR_AF=0.0469;EUR_AF=0.1481;SAS_AF=0.1237;AA=C|||;VT=SNP
14	99511024	rs61979313	T	G	100	PASS	AC=297;AF=0.0593051;AN=5008;NS=2504;DP=20354;EAS_AF=0;AMR_AF=0.0562;AFR_AF=0.0212;EUR_AF=0.1054;SAS_AF=0.1268;AA=T|||;VT=SNP
14	99511422	rs151027485	G	A	100	PASS	AC=35;AF=0.00698882;AN=5008;NS=2504;DP=17886;EAS_AF=0.0069;AMR_AF=0.0029;AFR_AF=0.003;EUR_AF=0.0199;SAS_AF=0.002;AA=G|||;VT=SNP
14	99511442	rs140997218	G	A	100	PASS	AC=28;AF=0.00559105;AN=5008;NS=2504;DP=17891;EAS_AF=0;AMR_AF=0.0029;AFR_AF=0.0015;EUR_AF=0.0219;SAS_AF=0.002;AA=G|||;VT=SNP
14	99511885	rs146977418	G	A	100	PASS	AC=105;AF=0.0209665;AN=5008;NS=2504;DP=21431;EAS_AF=0.004;AMR_AF=0.0173;AFR_AF=0.0015;EUR_AF=0.0209;SAS_AF=0.0675;AA=G|||;VT=SNP
14	99511895	rs61979314	G	T	100	PASS	AC=299;AF=0.0597045;AN=5008;NS=2504;DP=21746;EAS_AF=0.001;AMR_AF=0.0562;AFR_AF=0.0212;EUR_AF=0.1064;SAS_AF=0.1268;AA=G|||;VT=SNP
14	99512077	rs2772511	A	G	100	PASS	AC=1576;AF=0.314696;AN=5008;NS=2504;DP=19534;EAS_AF=0.3026;AMR_AF=0.366;AFR_AF=0.3253;EUR_AF=0.3181;SAS_AF=0.273;AA=A|||;VT=SNP
14	99512788	rs79178732	G	A	100	PASS	AC=340;AF=0.0678914;AN=5008;NS=2504;DP=17349;EAS_AF=0.1756;AMR_AF=0.0461;AFR_AF=0.0061;EUR_AF=0.0537;SAS_AF=0.0706;AA=G|||;VT=SNP
14	99513130	rs879305	T	C	100	PASS	AC=931;AF=0.185903;AN=5008;NS=2504;DP=17216;EAS_AF=0.0238;AMR_AF=0.0937;AFR_AF=0.4387;EUR_AF=0.1123;SAS_AF=0.1524;AA=C|||;VT=SNP
14	99513185	rs879306	A	G	100	PASS	AC=54;AF=0.0107827;AN=5008;NS=2504;DP=16549;EAS_AF=0;AMR_AF=0.0187;AFR_AF=0.0015;EUR_AF=0.0358;SAS_AF=0.0031;AA=A|||;VT=SNP
14	99513236	rs35529956	T	C	100	PASS	AC=546;AF=0.109026;AN=5008;NS=2504;DP=18831;EAS_AF=0.0913;AMR_AF=0.1888;AFR_AF=0.0144;EUR_AF=0.1819;SAS_AF=0.1237;AA=T|||;VT=SNP
14	99513836	rs1257580	A	C	100	PASS	AC=3182;AF=0.635383;AN=5008;NS=2504;DP=19096;EAS_AF=0.4187;AMR_AF=0.6527;AFR_AF=0.8722;EUR_AF=0.6133;SAS_AF=0.5491;AA=C|||;VT=SNP
14	99514239	rs17630918	G	A	100	PASS	AC=480;AF=0.0958466;AN=5008;NS=2504;DP=19260;EAS_AF=0.0466;AMR_AF=0.1383;AFR_AF=0.0461;EUR_AF=0.1491;SAS_AF=0.1288;AA=G|||;VT=SNP
14	99514819	rs992362	C	A	100	PASS	AC=1992;AF=0.397764;AN=5008;NS=2504;DP=21359;EAS_AF=0.3056;AMR_AF=0.4294;AFR_AF=0.4312;EUR_AF=0.4235;SAS_AF=0.3988;AA=C|||;VT=SNP
14	99515053	rs76575156	T	C	100	PASS	AC=493;AF=0.0984425;AN=5008;NS=2504;DP=18223;EAS_AF=0.0466;AMR_AF=0.1455;AFR_AF=0.0522;EUR_AF=0.1491;SAS_AF=0.1288;AA=T|||;VT=SNP
14	99515265	rs79671337	A	C	100	PASS	AC=341;AF=0.0680911;AN=5008;NS=2504;DP=20355;EAS_AF=0.1766;AMR_AF=0.0461;AFR_AF=0.0061;EUR_AF=0.0537;SAS_AF=0.0706;AA=A|||;VT=SNP
14	99515297	rs1257581	G	A	100	PASS	AC=1030;AF=0.205671;AN=5008;NS=2504;DP=20000;EAS_AF=0.0526;AMR_AF=0.2147;AFR_AF=0.2118;EUR_AF=0.2624;SAS_AF=0.2904;AA=G|||;VT=SNP
14	99515300	rs78461420	G	A	100	PASS	AC=493;AF=0.0984425;AN=5008;NS=2504;DP=19911;EAS_AF=0.0466;AMR_AF=0.1455;AFR_AF=0.0522;EUR_AF=0.1491;SAS_AF=0.1288;AA=G|||;VT=SNP
14	99515381	rs77320864	G	A	100	PASS	AC=121;AF=0.0241613;AN=5008;NS=2504;DP=18751;EAS_AF=0.0099;AMR_AF=0.0187;AFR_AF=0.0083;EUR_AF=0.0209;SAS_AF=0.0675;AA=C|||;VT=SNP
14	99515409	rs1257582	A	G	100	PASS	AC=3170;AF=0.632987;AN=5008;NS=2504;DP=19248;EAS_AF=0.4097;AMR_AF=0.6527;AFR_AF=0.8714;EUR_AF=0.6123;SAS_AF=0.5481;AA=G|||;VT=SNP
14	99515419	rs118038253	C	T	100	PASS	AC=65;AF=0.0129792;AN=5008;NS=2504;DP=19331;EAS_AF=0.0546;AMR_AF=0;AFR_AF=0;EUR_AF=0.008;SAS_AF=0.002;AA=C|||;VT=SNP
14	99515503	rs1257583	G	A	100	PASS	AC=1993;AF=0.397963;AN=5008;NS=2504;DP=19622;EAS_AF=0.3046;AMR_AF=0.4308;AFR_AF=0.4312;EUR_AF=0.4245;SAS_AF=0.3988;AA=G|||;VT=SNP
14	99515987	rs74366075	T	C	100	PASS	AC=631;AF=0.125998;AN=5008;NS=2504;DP=18725;EAS_AF=0.2222;AMR_AF=0.1758;AFR_AF=0.0159;EUR_AF=0.159;SAS_AF=0.1063;AA=T|||;VT=SNP
14	99516078	rs78352912	C	A	100	PASS	AC=288;AF=0.057508;AN=5008;NS=2504;DP=18107;EAS_AF=0.0456;AMR_AF=0.1297;AFR_AF=0.0083;EUR_AF=0.1054;SAS_AF=0.0358;AA=C|||;VT=SNP
14	99516530	rs57680592	A	G	100	PASS	AC=341;AF=0.0680911;AN=5008;NS=2504;DP=17499;EAS_AF=0.1766;AMR_AF=0.0461;AFR_AF=0.0061;EUR_AF=0.0537;SAS_AF=0.0706;AA=A|||;VT=SNP
14	99517551	rs12432644	A	G	100	PASS	AC=546;AF=0.109026;AN=5008;NS=2504;DP=22457;EAS_AF=0.0913;AMR_AF=0.1888;AFR_AF=0.0144;EUR_AF=0.1819;SAS_AF=0.1237;AA=A|||;VT=SNP
14	99517591	rs2988103	C	A	100	PASS	AC=1033;AF=0.20627;AN=5008;NS=2504;DP=22739;EAS_AF=0.0526;AMR_AF=0.2147;AFR_AF=0.2133;EUR_AF=0.2634;SAS_AF=0.2904;AA=C|||;VT=SNP
14	99517603	rs11622478	A	G	100	PASS	AC=278;AF=0.0555112;AN=5008;NS=2504;DP=22469;EAS_AF=0.001;AMR_AF=0.0548;AFR_AF=0.0061;EUR_AF=0.1064;SAS_AF=0.1268;AA=A|||;VT=SNP
14	99517843	rs1257584	G	T	100	PASS	AC=1032;AF=0.20607;AN=5008;NS=2504;DP=19949;EAS_AF=0.0526;AMR_AF=0.2147;AFR_AF=0.2133;EUR_AF=0.2624;SAS_AF=0.2904;AA=G|||;VT=SNP
14	99518276	rs1262315	C	T	100	PASS	AC=1030;AF=0.205671;AN=5008;NS=2504;DP=16821;EAS_AF=0.0526;AMR_AF=0.2147;AFR_AF=0.2118;EUR_AF=0.2624;SAS_AF=0.2904;AA=C|||;VT=SNP
14	99518707	rs117971520	T	G	100	PASS	AC=76;AF=0.0151757;AN=5008;NS=2504;DP=16143;EAS_AF=0;AMR_AF=0.0173;AFR_AF=0;EUR_AF=0.0437;SAS_AF=0.0204;AA=T|||;VT=SNP
14	99519484	rs11624965	A	T	100	PASS	AC=476;AF=0.0950479;AN=5008;NS=2504;DP=17554;EAS_AF=0.002;AMR_AF=0.0677;AFR_AF=0.1467;EUR_AF=0.1083;SAS_AF=0.1268;AA=T|||;VT=SNP
14	99519753	rs35304710	T	G	100	PASS	AC=546;AF=0.109026;AN=5008;NS=2504;DP=17476;EAS_AF=0.0913;AMR_AF=0.1888;AFR_AF=0.0144;EUR_AF=0.1819;SAS_AF=0.1237;AA=T|||;VT=SNP
14	99519977	rs139917303	T	G	100	PASS	AC=107;AF=0.0213658;AN=5008;NS=2504;DP=16791;EAS_AF=0.004;AMR_AF=0.0173;AFR_AF=0.0023;EUR_AF=0.0209;SAS_AF=0.0685;AA=T|||;VT=SNP
14	99521336	rs12878542	C	T	100	PASS	AC=515;AF=0.102835;AN=5008;NS=2504;DP=17945;EAS_AF=0.0486;AMR_AF=0.111;AFR_AF=0.028;EUR_AF=0.2396;SAS_AF=0.1135;AA=C|||;VT=SNP
14	99521392	rs1257585	A	C	100	PASS	AC=3310;AF=0.660942;AN=5008;NS=2504;DP=18772;EAS_AF=0.253;AMR_AF=0.6729;AFR_AF=0.9319;EUR_AF=0.675;SAS_AF=0.6922;AA=c|||;VT=SNP
14	99521433	rs7141243	G	A	100	PASS	AC=1609;AF=0.321286;AN=5008;NS=2504;DP=17936;EAS_AF=0.124;AMR_AF=0.2867;AFR_AF=0.4728;EUR_AF=0.3042;SAS_AF=0.362;AA=C|||;VT=SNP
14	99521795	rs11625680	T	C	100	PASS	AC=278;AF=0.0555112;AN=5008;NS=2504;DP=20703;EAS_AF=0.001;AMR_AF=0.0548;AFR_AF=0.0061;EUR_AF=0.1064;SAS_AF=0.1268;AA=T|||;VT=SNP
14	99522519	rs79253039	G	A	100	PASS	AC=289;AF=0.0577077;AN=5008;NS=2504;DP=22128;EAS_AF=0.0456;AMR_AF=0.1297;AFR_AF=0.0091;EUR_AF=0.1054;SAS_AF=0.0358;AA=G|||;VT=SNP
14	99522740	rs34073390	G	T	100	PASS	AC=545;AF=0.108826;AN=5008;NS=2504;DP=21124;EAS_AF=0.0883;AMR_AF=0.1916;AFR_AF=0.0136;EUR_AF=0.1819;SAS_AF=0.1247;AA=G|||;VT=SNP
14	99523011	rs56034910	G	A	100	PASS	AC=491;AF=0.0980431;AN=5008;NS=2504;DP=20753;EAS_AF=0.0139;AMR_AF=0.0663;AFR_AF=0.0779;EUR_AF=0.1173;SAS_AF=0.2147;AA=G|||;VT=SNP
14	99523143	rs11846368	A	C	100	PASS	AC=496;AF=0.0990415;AN=5008;NS=2504;DP=20179;EAS_AF=0.002;AMR_AF=0.0692;AFR_AF=0.1611;EUR_AF=0.1083;SAS_AF=0.1268;AA=C|||;VT=SNP
14	99523213	rs2772486	C	G	100	PASS	AC=3015;AF=0.602037;AN=5008;NS=2504;DP=21426;EAS_AF=0.2073;AMR_AF=0.5432;AFR_AF=0.9183;EUR_AF=0.5696;SAS_AF=0.6564;AA=G|||;VT=SNP
14	99523786	rs11623509	G	A	100	PASS	AC=54;AF=0.0107827;AN=5008;NS=2504;DP=17584;EAS_AF=0;AMR_AF=0.0187;AFR_AF=0.0015;EUR_AF=0.0358;SAS_AF=0.0031;AA=G|||;VT=SNP
14	99524410	rs17548965	A	G	100	PASS	AC=660;AF=0.131789;AN=5008;NS=2504;DP=19543;EAS_AF=0.0883;AMR_AF=0.2003;AFR_AF=0.0953;EUR_AF=0.1819;SAS_AF=0.1258;AA=A|||;VT=SNP
14	99525417	rs2012176	C	T	100	PASS	AC=674;AF=0.134585;AN=5008;NS=2504;DP=21268;EAS_AF=0.0883;AMR_AF=0.2032;AFR_AF=0.1051;EUR_AF=0.1829;SAS_AF=0.1237;AA=C|||;VT=SNP
14	99525438	rs149672847	A	C	100	PASS	AC=27;AF=0.00539137;AN=5008;NS=2504;DP=20901;EAS_AF=0;AMR_AF=0.0029;AFR_AF=0.0008;EUR_AF=0.0199;SAS_AF=0.0041;AA=A|||;VT=SNP
14	99525707	rs10873499	G	A	100	PASS	AC=281;AF=0.0561102;AN=5008;NS=2504;DP=21374;EAS_AF=0.0456;AMR_AF=0.1297;AFR_AF=0.003;EUR_AF=0.1054;SAS_AF=0.0358;AA=G|||;VT=SNP
14	99525806	rs78255199	T	A	100	PASS	AC=27;AF=0.00539137;AN=5008;NS=2504;DP=21909;EAS_AF=0;AMR_AF=0.0029;AFR_AF=0.0015;EUR_AF=0.0209;SAS_AF=0.002;AA=T|||;VT=SNP
14	99526227	rs736177	G	A	100	PASS	AC=497;AF=0.0992412;AN=5008;NS=2504;DP=20644;EAS_AF=0.0139;AMR_AF=0.0663;AFR_AF=0.0825;EUR_AF=0.1163;SAS_AF=0.2157;AA=G|||;VT=SNP
14	99526320	rs902814	T	C	100	PASS	AC=707;AF=0.141174;AN=5008;NS=2504;DP=20599;EAS_AF=0.0516;AMR_AF=0.1571;AFR_AF=0.1732;EUR_AF=0.1561;SAS_AF=0.1636;AA=T|||;VT=SNP
14	99527060	rs1257586	A	G	100	PASS	AC=3010;AF=0.601038;AN=5008;NS=2504;DP=18006;EAS_AF=0.2073;AMR_AF=0.5403;AFR_AF=0.9138;EUR_AF=0.5696;SAS_AF=0.6595;AA=G|||;VT=SNP
14	99528084	rs34232727	G	A	100	PASS	AC=496;AF=0.0990415;AN=5008;NS=2504;DP=17453;EAS_AF=0.0139;AMR_AF=0.0663;AFR_AF=0.0825;EUR_AF=0.1163;SAS_AF=0.2147;AA=G|||;VT=SNP
14	99528105	rs142593266	G	A	100	PASS	AC=108;AF=0.0215655;AN=5008;NS=2504;DP=18290;EAS_AF=0.004;AMR_AF=0.0173;AFR_AF=0.003;EUR_AF=0.0219;SAS_AF=0.0675;AA=G|||;VT=SNP
14	99528205	rs1257587	G	A	100	PASS	AC=1160;AF=0.231629;AN=5008;NS=2504;DP=19352;EAS_AF=0.0526;AMR_AF=0.2219;AFR_AF=0.3064;EUR_AF=0.2634;SAS_AF=0.2894;AA=G|||;VT=SNP
14	99528242	rs1257588	A	G	100	PASS	AC=3023;AF=0.603634;AN=5008;NS=2504;DP=18830;EAS_AF=0.2073;AMR_AF=0.5432;AFR_AF=0.9221;EUR_AF=0.5696;SAS_AF=0.6595;AA=G|||;VT=SNP
14	99528466	rs61979324	T	A	100	PASS	AC=297;AF=0.0593051;AN=5008;NS=2504;DP=18584;EAS_AF=0.001;AMR_AF=0.0562;AFR_AF=0.0204;EUR_AF=0.1054;SAS_AF=0.1268;AA=T|||;VT=SNP
14	99528737	rs8004111	G	A	100	PASS	AC=1710;AF=0.341454;AN=5008;NS=2504;DP=17925;EAS_AF=0.124;AMR_AF=0.2983;AFR_AF=0.5393;EUR_AF=0.3052;SAS_AF=0.3661;AA=G|||;VT=SNP
14	99528798	rs8004268	G	A	100	PASS	AC=1708;AF=0.341054;AN=5008;NS=2504;DP=18035;EAS_AF=0.124;AMR_AF=0.2983;AFR_AF=0.5393;EUR_AF=0.3042;SAS_AF=0.365;AA=G|||;VT=SNP
14	99529327	rs7146327	C	T	100	PASS	AC=25;AF=0.00499201;AN=5008;NS=2504;DP=16179;EAS_AF=0.001;AMR_AF=0.0014;AFR_AF=0.0008;EUR_AF=0.0189;SAS_AF=0.0031;AA=C|||;VT=SNP
14	99529685	rs7147065	C	T	100	PASS	AC=495;AF=0.0988419;AN=5008;NS=2504;DP=10894;EAS_AF=0.0218;AMR_AF=0.036;AFR_AF=0.2738;EUR_AF=0.0348;SAS_AF=0.0521;AA=c|||;VT=SNP
14	99530939	rs11625640	A	G	100	PASS	AC=462;AF=0.0922524;AN=5008;NS=2504;DP=18954;EAS_AF=0.0456;AMR_AF=0.1383;AFR_AF=0.1354;EUR_AF=0.1074;SAS_AF=0.0337;AA=A|||;VT=SNP
14	99531107	rs1475540	G	C	100	PASS	AC=1450;AF=0.289537;AN=5008;NS=2504;DP=20074;EAS_AF=0.1359;AMR_AF=0.353;AFR_AF=0.3245;EUR_AF=0.3161;SAS_AF=0.3282;AA=C|||;VT=SNP
14	99531630	rs807357	T	C	100	PASS	AC=861;AF=0.171925;AN=5008;NS=2504;DP=16346;EAS_AF=0.0268;AMR_AF=0.0937;AFR_AF=0.3593;EUR_AF=0.1392;SAS_AF=0.1575;AA=T|||;VT=SNP
14	99531692	rs11626814	C	T	100	PASS	AC=393;AF=0.0784744;AN=5008;NS=2504;DP=15779;EAS_AF=0.0615;AMR_AF=0.0735;AFR_AF=0.1036;EUR_AF=0.1074;SAS_AF=0.0358;AA=T|||;VT=SNP
14	99532221	rs807359	A	G	100	PASS	AC=939;AF=0.1875;AN=5008;NS=2504;DP=20192;EAS_AF=0.0268;AMR_AF=0.1009;AFR_AF=0.4236;EUR_AF=0.1312;SAS_AF=0.1534;AA=A|||;VT=SNP
14	99532481	rs12892531	T	C	100	PASS	AC=945;AF=0.188698;AN=5008;NS=2504;DP=16692;EAS_AF=0.1042;AMR_AF=0.2983;AFR_AF=0.1059;EUR_AF=0.2058;SAS_AF=0.2924;AA=T|||;VT=SNP
14	99532534	rs807361	A	G	100	PASS	AC=1889;AF=0.377196;AN=5008;NS=2504;DP=15490;EAS_AF=0.1111;AMR_AF=0.3069;AFR_AF=0.6785;EUR_AF=0.3777;SAS_AF=0.2935;AA=a|||;VT=SNP
14	99532667	rs807362	C	G	100	PASS	AC=1813;AF=0.362021;AN=5008;NS=2504;DP=15534;EAS_AF=0.1111;AMR_AF=0.3055;AFR_AF=0.6218;EUR_AF=0.3777;SAS_AF=0.2935;AA=G|||;VT=SNP
14	99533152	rs807363	T	C	100	PASS	AC=3342;AF=0.667332;AN=5008;NS=2504;DP=16228;EAS_AF=0.2589;AMR_AF=0.6758;AFR_AF=0.9342;EUR_AF=0.6928;SAS_AF=0.6953;AA=C|||;VT=SNP
14	99534249	rs56098775	G	T	100	PASS	AC=241;AF=0.048123;AN=5008;NS=2504;DP=11914;EAS_AF=0.0089;AMR_AF=0.0403;AFR_AF=0.0439;EUR_AF=0.0855;SAS_AF=0.0613;AA=g|||;VT=SNP
14	99534456	rs141065814	C	T	100	PASS	AC=27;AF=0.00539137;AN=5008;NS=2504;DP=15648;EAS_AF=0;AMR_AF=0.0029;AFR_AF=0.0008;EUR_AF=0.0199;SAS_AF=0.0041;AA=c|||;VT=SNP
14	99534465	rs807364	A	G	100	PASS	AC=1941;AF=0.38758;AN=5008;NS=2504;DP=15823;EAS_AF=0.1409;AMR_AF=0.3228;AFR_AF=0.6861;EUR_AF=0.3797;SAS_AF=0.2924;AA=N|||;VT=SNP
14	99534524	rs7145205	G	T	100	PASS	AC=61;AF=0.0121805;AN=5008;NS=2504;DP=14995;EAS_AF=0;AMR_AF=0.0231;AFR_AF=0.0023;EUR_AF=0.0388;SAS_AF=0.0031;AA=g|||;VT=SNP
14	99534653	rs807365	T	A	100	PASS	AC=1868;AF=0.373003;AN=5008;NS=2504;DP=20716;EAS_AF=0.1409;AMR_AF=0.3213;AFR_AF=0.6309;EUR_AF=0.3797;SAS_AF=0.2935;AA=A|||;VT=SNP
14	99534723	rs807366	T	G	100	PASS	AC=3342;AF=0.667332;AN=5008;NS=2504;DP=22611;EAS_AF=0.2599;AMR_AF=0.6758;AFR_AF=0.9342;EUR_AF=0.6928;SAS_AF=0.6943;AA=G|||;VT=SNP
14	99534834	rs11621789	G	C	100	PASS	AC=207;AF=0.0413339;AN=5008;NS=2504;DP=21321;EAS_AF=0.0268;AMR_AF=0.0403;AFR_AF=0.0098;EUR_AF=0.1054;SAS_AF=0.0337;AA=G|||;VT=SNP
14	99534885	rs59061314	G	C	100	PASS	AC=284;AF=0.0567093;AN=5008;NS=2504;DP=20278;EAS_AF=0.0089;AMR_AF=0.0403;AFR_AF=0.0772;EUR_AF=0.0855;SAS_AF=0.0603;AA=G|||;VT=SNP
14	99534987	rs12887611	G	A	100	PASS	AC=966;AF=0.192891;AN=5008;NS=2504;DP=20092;EAS_AF=0.1042;AMR_AF=0.3012;AFR_AF=0.1059;EUR_AF=0.2197;SAS_AF=0.2975;AA=G|||;VT=SNP
14	99536104	rs17631267	T	C	100	PASS	AC=1009;AF=0.201478;AN=5008;NS=2504;DP=19206;EAS_AF=0.1042;AMR_AF=0.304;AFR_AF=0.1369;EUR_AF=0.2197;SAS_AF=0.2975;AA=T|||;VT=SNP
14	99536220	rs34851115	G	C	100	PASS	AC=1009;AF=0.201478;AN=5008;NS=2504;DP=19379;EAS_AF=0.1052;AMR_AF=0.304;AFR_AF=0.1362;EUR_AF=0.2197;SAS_AF=0.2975;AA=G|||;VT=SNP
14	99536338	rs12433774	C	T	100	PASS	AC=963;AF=0.192292;AN=5008;NS=2504;DP=20424;EAS_AF=0.1032;AMR_AF=0.3012;AFR_AF=0.1051;EUR_AF=0.2197;SAS_AF=0.2965;AA=C|||;VT=SNP
14	99536354	rs58948914	C	T	100	PASS	AC=342;AF=0.0682907;AN=5008;NS=2504;DP=20296;EAS_AF=0.1786;AMR_AF=0.0447;AFR_AF=0.0045;EUR_AF=0.0537;SAS_AF=0.0726;AA=C|||;VT=SNP
14	99536551	rs12433800	A	C	100	PASS	AC=1008;AF=0.201278;AN=5008;NS=2504;DP=19660;EAS_AF=0.1042;AMR_AF=0.304;AFR_AF=0.1362;EUR_AF=0.2197;SAS_AF=0.2975;AA=A|||;VT=SNP
14	99536598	rs78249155	C	T	100	PASS	AC=454;AF=0.090655;AN=5008;NS=2504;DP=20335;EAS_AF=0.0575;AMR_AF=0.1427;AFR_AF=0.0431;EUR_AF=0.1392;SAS_AF=0.1022;AA=C|||;VT=SNP
14	99536623	rs807367	G	A	100	PASS	AC=1794;AF=0.358227;AN=5008;NS=2504;DP=19672;EAS_AF=0.1111;AMR_AF=0.3026;AFR_AF=0.6104;EUR_AF=0.3787;SAS_AF=0.2904;AA=G|||;VT=SNP
14	99537080	rs117580262	C	T	100	PASS	AC=38;AF=0.00758786;AN=5008;NS=2504;DP=17897;EAS_AF=0;AMR_AF=0.0187;AFR_AF=0;EUR_AF=0.0239;SAS_AF=0.001;AA=C|||;VT=SNP
14	99537641	rs807369	C	T	100	PASS	AC=1796;AF=0.358626;AN=5008;NS=2504;DP=17507;EAS_AF=0.1111;AMR_AF=0.3026;AFR_AF=0.612;EUR_AF=0.3787;SAS_AF=0.2904;AA=C|||;VT=SNP
14	99537990	rs74080252	C	A	100	PASS	AC=389;AF=0.0776757;AN=5008;NS=2504;DP=18753;EAS_AF=0.0139;AMR_AF=0.049;AFR_AF=0.1112;EUR_AF=0.0934;SAS_AF=0.1022;AA=C|||;VT=SNP
14	99538133	rs7147001	C	T	100	PASS	AC=1402;AF=0.279952;AN=5008;NS=2504;DP=16838;EAS_AF=0.124;AMR_AF=0.353;AFR_AF=0.2466;EUR_AF=0.3131;SAS_AF=0.3998;AA=C|||;VT=SNP
14	99538334	rs807370	C	T	100	PASS	AC=1714;AF=0.342252;AN=5008;NS=2504;DP=18566;EAS_AF=0.1111;AMR_AF=0.3012;AFR_AF=0.5514;EUR_AF=0.3777;SAS_AF=0.2904;AA=C|||;VT=SNP
14	99538380	rs35518355	C	A	100	PASS	AC=493;AF=0.0984425;AN=5008;NS=2504;DP=17619;EAS_AF=0.0486;AMR_AF=0.1081;AFR_AF=0.0287;EUR_AF=0.2227;SAS_AF=0.1094;AA=C|||;VT=SNP
14	99538733	rs807371	C	A	100	PASS	AC=3263;AF=0.651558;AN=5008;NS=2504;DP=21024;EAS_AF=0.2599;AMR_AF=0.6744;AFR_AF=0.8752;EUR_AF=0.6928;SAS_AF=0.6943;AA=A|||;VT=SNP
14	99538945	rs61979326	C	G	100	PASS	AC=637;AF=0.127196;AN=5008;NS=2504;DP=19245;EAS_AF=0.0992;AMR_AF=0.2752;AFR_AF=0.0136;EUR_AF=0.1988;SAS_AF=0.1309;AA=C|||;VT=SNP
14	99539242	rs80053114	C	T	100	PASS	AC=40;AF=0.00798722;AN=5008;NS=2504;DP=22950;EAS_AF=0;AMR_AF=0.0101;AFR_AF=0;EUR_AF=0.0288;SAS_AF=0.0041;AA=C|||;VT=SNP
14	99539445	rs56211535	C	T	100	PASS	AC=283;AF=0.0565096;AN=5008;NS=2504;DP=20472;EAS_AF=0.0089;AMR_AF=0.0403;AFR_AF=0.0756;EUR_AF=0.0855;SAS_AF=0.0613;AA=C|||;VT=SNP
14	99539475	rs807372	T	A	100	PASS	AC=1863;AF=0.372005;AN=5008;NS=2504;DP=19868;EAS_AF=0.1409;AMR_AF=0.3213;AFR_AF=0.6278;EUR_AF=0.3797;SAS_AF=0.2924;AA=A|||;VT=SNP
14	99539770	rs807373	A	T	100	PASS	AC=1793;AF=0.358027;AN=5008;NS=2504;DP=19097;EAS_AF=0.1111;AMR_AF=0.3026;AFR_AF=0.6089;EUR_AF=0.3797;SAS_AF=0.2904;AA=A|||;VT=SNP
14	99539790	rs807374	C	T	100	PASS	AC=1740;AF=0.347444;AN=5008;NS=2504;DP=19147;EAS_AF=0.1111;AMR_AF=0.3026;AFR_AF=0.5696;EUR_AF=0.3787;SAS_AF=0.2904;AA=C|||;VT=SNP
14	99539812	rs807375	G	A	100	PASS	AC=1863;AF=0.372005;AN=5008;NS=2504;DP=18975;EAS_AF=0.1409;AMR_AF=0.3213;AFR_AF=0.6278;EUR_AF=0.3797;SAS_AF=0.2924;AA=G|||;VT=SNP
14	99539910	rs807376	G	A	100	PASS	AC=573;AF=0.114417;AN=5008;NS=2504;DP=17949;EAS_AF=0.0258;AMR_AF=0.0418;AFR_AF=0.3328;EUR_AF=0.0348;SAS_AF=0.044;AA=G|||;VT=SNP
14	99540121	rs17549257	T	A	100	PASS	AC=232;AF=0.0463259;AN=5008;NS=2504;DP=19351;EAS_AF=0.0089;AMR_AF=0.0389;AFR_AF=0.0378;EUR_AF=0.0855;SAS_AF=0.0613;AA=T|||;VT=SNP
14	99540162	rs807377	A	C	100	PASS	AC=2020;AF=0.403355;AN=5008;NS=2504;DP=18161;EAS_AF=0.1329;AMR_AF=0.3487;AFR_AF=0.6884;EUR_AF=0.4404;SAS_AF=0.2975;AA=C|||;VT=SNP
14	99540286	rs807378	C	T	100	PASS	AC=1715;AF=0.342452;AN=5008;NS=2504;DP=20041;EAS_AF=0.1032;AMR_AF=0.3012;AFR_AF=0.5552;EUR_AF=0.3807;SAS_AF=0.2914;AA=C|||;VT=SNP
14	99540454	rs112968501	C	T	100	PASS	AC=271;AF=0.0541134;AN=5008;NS=2504;DP=18564;EAS_AF=0.001;AMR_AF=0.0548;AFR_AF=0.0219;EUR_AF=0.0954;SAS_AF=0.1094;AA=C|||;VT=SNP
14	99540506	rs61979327	A	T	100	PASS	AC=273;AF=0.0545128;AN=5008;NS=2504;DP=15537;EAS_AF=0.001;AMR_AF=0.0562;AFR_AF=0.0219;EUR_AF=0.0964;SAS_AF=0.1094;AA=A|||;VT=SNP
14	99540776	rs149317173	T	G	100	PASS	AC=463;AF=0.0924521;AN=5008;NS=2504;DP=13862;EAS_AF=0.0665;AMR_AF=0.1354;AFR_AF=0.0408;EUR_AF=0.1471;SAS_AF=0.1022;AA=T|||;VT=SNP
14	99540783	rs12888286	T	C	100	PASS	AC=830;AF=0.165735;AN=5008;NS=2504;DP=13273;EAS_AF=0.1111;AMR_AF=0.2925;AFR_AF=0.1006;EUR_AF=0.2087;SAS_AF=0.1759;AA=T|||;VT=SNP
14	99540823	rs140499943	G	A	100	PASS	AC=405;AF=0.0808706;AN=5008;NS=2504;DP=11783;EAS_AF=0.0645;AMR_AF=0.1167;AFR_AF=0.0439;EUR_AF=0.1133;SAS_AF=0.089;AA=G|||;VT=SNP
14	99540919	rs4900425	A	G	100	PASS	AC=450;AF=0.0898562;AN=5008;NS=2504;DP=11583;EAS_AF=0.0437;AMR_AF=0.1066;AFR_AF=0.0083;EUR_AF=0.2157;SAS_AF=0.1063;AA=A|||;VT=SNP
14	99541137	rs56268653	G	C	100	PASS	AC=882;AF=0.176118;AN=5008;NS=2504;DP=15703;EAS_AF=0.0972;AMR_AF=0.1671;AFR_AF=0.2398;EUR_AF=0.2137;SAS_AF=0.1391;AA=G|||;VT=SNP
14	99541320	rs807379	C	T	100	PASS	AC=525;AF=0.104832;AN=5008;NS=2504;DP=19698;EAS_AF=0.0149;AMR_AF=0.0389;AFR_AF=0.2632;EUR_AF=0.0437;SAS_AF=0.093;AA=C|||;VT=SNP
14	99541450	rs11628390	T	C	100	PASS	AC=1284;AF=0.25639;AN=5008;NS=2504;DP=17795;EAS_AF=0.0992;AMR_AF=0.1628;AFR_AF=0.5424;EUR_AF=0.2396;SAS_AF=0.1155;AA=T|||;VT=SNP
14	99541593	rs8018764	T	C	100	PASS	AC=612;AF=0.122204;AN=5008;NS=2504;DP=19574;EAS_AF=0.0952;AMR_AF=0.2651;AFR_AF=0.0129;EUR_AF=0.1918;SAS_AF=0.1247;AA=T|||;VT=SNP
14	99542237	rs61979328	C	A	100	PASS	AC=343;AF=0.0684904;AN=5008;NS=2504;DP=22168;EAS_AF=0;AMR_AF=0.0879;AFR_AF=0.0182;EUR_AF=0.1431;SAS_AF=0.1166;AA=C|||;VT=SNP
14	99542346	rs79510849	C	T	100	PASS	AC=350;AF=0.0698882;AN=5008;NS=2504;DP=20014;EAS_AF=0.0625;AMR_AF=0.0922;AFR_AF=0.0446;EUR_AF=0.0686;SAS_AF=0.0971;AA=C|||;VT=SNP
14	99542410	rs61979329	A	C	100	PASS	AC=344;AF=0.0686901;AN=5008;NS=2504;DP=20905;EAS_AF=0;AMR_AF=0.0879;AFR_AF=0.0182;EUR_AF=0.1441;SAS_AF=0.1166;AA=A|||;VT=SNP
14	99542680	rs807380	C	T	100	PASS	AC=451;AF=0.0900559;AN=5008;NS=2504;DP=20377;EAS_AF=0.0109;AMR_AF=0.0375;AFR_AF=0.2481;EUR_AF=0.0378;SAS_AF=0.0491;AA=C|||;VT=SNP
14	99543094	rs74470400	G	A	100	PASS	AC=65;AF=0.0129792;AN=5008;NS=2504;DP=21431;EAS_AF=0;AMR_AF=0.0259;AFR_AF=0.0008;EUR_AF=0.0388;SAS_AF=0.0072;AA=G|||;VT=SNP
14	99543347	rs807382	G	A	100	PASS	AC=430;AF=0.0858626;AN=5008;NS=2504;DP=20625;EAS_AF=0.0109;AMR_AF=0.0375;AFR_AF=0.2315;EUR_AF=0.0378;SAS_AF=0.0501;AA=G|||;VT=SNP
14	99543351	rs12435254	C	T	100	PASS	AC=609;AF=0.121605;AN=5008;NS=2504;DP=20669;EAS_AF=0.0952;AMR_AF=0.2651;AFR_AF=0.0136;EUR_AF=0.1899;SAS_AF=0.1227;AA=C|||;VT=SNP
14	99543785	rs7146309	A	G	100	PASS	AC=1640;AF=0.327476;AN=5008;NS=2504;DP=20603;EAS_AF=0.1627;AMR_AF=0.255;AFR_AF=0.5915;EUR_AF=0.3082;SAS_AF=0.2117;AA=G|||;VT=SNP
14	99544146	rs74716355	C	T	100	PASS	AC=347;AF=0.0692891;AN=5008;NS=2504;DP=21862;EAS_AF=0.0625;AMR_AF=0.0922;AFR_AF=0.0431;EUR_AF=0.0686;SAS_AF=0.0961;AA=C|||;VT=SNP
14	99544369	rs10147043	G	A	100	PASS	AC=1174;AF=0.234425;AN=5008;NS=2504;DP=18781;EAS_AF=0.0694;AMR_AF=0.1441;AFR_AF=0.4955;EUR_AF=0.2376;SAS_AF=0.1125;AA=G|||;VT=SNP
14	99544443	rs10136159	T	C	100	PASS	AC=1284;AF=0.25639;AN=5008;NS=2504;DP=19826;EAS_AF=0.1002;AMR_AF=0.1628;AFR_AF=0.5416;EUR_AF=0.2396;SAS_AF=0.1155;AA=C|||;VT=SNP
14	99544541	rs11627590	G	T	100	PASS	AC=766;AF=0.152955;AN=5008;NS=2504;DP=20651;EAS_AF=0.0367;AMR_AF=0.0836;AFR_AF=0.354;EUR_AF=0.1531;SAS_AF=0.0501;AA=T|||;VT=SNP
14	99544805	rs11623469	T	C	100	PASS	AC=1285;AF=0.256589;AN=5008;NS=2504;DP=16142;EAS_AF=0.1012;AMR_AF=0.1628;AFR_AF=0.5416;EUR_AF=0.2396;SAS_AF=0.1155;AA=C|||;VT=SNP
14	99545361	rs11628681	A	G	100	PASS	AC=286;AF=0.0571086;AN=5008;NS=2504;DP=19384;EAS_AF=0.0367;AMR_AF=0.0591;AFR_AF=0.0068;EUR_AF=0.1491;SAS_AF=0.0501;AA=A|||;VT=SNP
14	99545385	rs7157886	A	C	100	PASS	AC=1256;AF=0.250799;AN=5008;NS=2504;DP=19108;EAS_AF=0.1002;AMR_AF=0.1599;AFR_AF=0.5219;EUR_AF=0.2396;SAS_AF=0.1155;AA=A|||;VT=SNP
14	99545615	rs7158429	C	T	100	PASS	AC=435;AF=0.086861;AN=5008;NS=2504;DP=18960;EAS_AF=0.0327;AMR_AF=0.0576;AFR_AF=0.1626;EUR_AF=0.0855;SAS_AF=0.0624;AA=C|||;VT=SNP
14	99545932	rs55876615	T	G	100	PASS	AC=440;AF=0.0878594;AN=5008;NS=2504;DP=19330;EAS_AF=0.0327;AMR_AF=0.0576;AFR_AF=0.1664;EUR_AF=0.0855;SAS_AF=0.0624;AA=T|||;VT=SNP
14	99546219	rs710302	C	A	100	PASS	AC=2534;AF=0.50599;AN=5008;NS=2504;DP=20124;EAS_AF=0.1766;AMR_AF=0.3833;AFR_AF=0.8926;EUR_AF=0.497;SAS_AF=0.4192;AA=A|||;VT=SNP
14	99546232	rs76341008	G	A	100	PASS	AC=61;AF=0.0121805;AN=5008;NS=2504;DP=20202;EAS_AF=0;AMR_AF=0.0187;AFR_AF=0.0008;EUR_AF=0.0447;SAS_AF=0.002;AA=G|||;VT=SNP
14	99546850	rs1492306	A	C	100	PASS	AC=344;AF=0.0686901;AN=5008;NS=2504;DP=16451;EAS_AF=0;AMR_AF=0.0879;AFR_AF=0.0182;EUR_AF=0.1441;SAS_AF=0.1166;AA=A|||;VT=SNP
14	99547046	rs11622308	G	A	100	PASS	AC=636;AF=0.126997;AN=5008;NS=2504;DP=20144;EAS_AF=0.0992;AMR_AF=0.1513;AFR_AF=0.0522;EUR_AF=0.2177;SAS_AF=0.1462;AA=G|||;VT=SNP
14	99547267	rs2029614	G	T	100	PASS	AC=443;AF=0.0884585;AN=5008;NS=2504;DP=18705;EAS_AF=0.0327;AMR_AF=0.0576;AFR_AF=0.1687;EUR_AF=0.0855;SAS_AF=0.0624;AA=G|||;VT=SNP
14	99547331	rs145761042	T	C	100	PASS	AC=12;AF=0.00239617;AN=5008;NS=2504;DP=19702;EAS_AF=0.001;AMR_AF=0;AFR_AF=0;EUR_AF=0.008;SAS_AF=0.0031;AA=T|||;VT=SNP
14	99547873	rs117017282	G	A	100	PASS	AC=20;AF=0.00399361;AN=5008;NS=2504;DP=18659;EAS_AF=0;AMR_AF=0;AFR_AF=0.003;EUR_AF=0.0149;SAS_AF=0.001;AA=G|||;VT=SNP
14	99547976	rs117322311	T	C	100	PASS	AC=72;AF=0.014377;AN=5008;NS=2504;DP=18383;EAS_AF=0.001;AMR_AF=0.0274;AFR_AF=0.0023;EUR_AF=0.0388;SAS_AF=0.0102;AA=T|||;VT=SNP
14	99548670	rs55711824	A	T	100	PASS	AC=571;AF=0.114018;AN=5008;NS=2504;DP=18456;EAS_AF=0;AMR_AF=0.1182;AFR_AF=0.1392;EUR_AF=0.1879;SAS_AF=0.1186;AA=A|||;VT=SNP
14	99548706	rs137975040	T	G	100	PASS	AC=46;AF=0.0091853;AN=5008;NS=2504;DP=19349;EAS_AF=0;AMR_AF=0.0058;AFR_AF=0;EUR_AF=0.0109;SAS_AF=0.0317;AA=T|||;VT=SNP
14	99549045	rs10151969	T	C	100	PASS	AC=1265;AF=0.252596;AN=5008;NS=2504;DP=17130;EAS_AF=0.0685;AMR_AF=0.2219;AFR_AF=0.3858;EUR_AF=0.3429;SAS_AF=0.1912;AA=C|||;VT=SNP
14	99549705	rs7161452	C	T	100	PASS	AC=1059;AF=0.211462;AN=5008;NS=2504;DP=20569;EAS_AF=0.1409;AMR_AF=0.3156;AFR_AF=0.0764;EUR_AF=0.2873;SAS_AF=0.3149;AA=c|||;VT=SNP
14	99549780	rs11625137	G	A	100	PASS	AC=367;AF=0.0732827;AN=5008;NS=2504;DP=20818;EAS_AF=0.001;AMR_AF=0.0965;AFR_AF=0.0174;EUR_AF=0.1451;SAS_AF=0.1329;AA=G|||;VT=SNP
14	99550194	rs12147904	G	C	100	PASS	AC=299;AF=0.0597045;AN=5008;NS=2504;DP=21344;EAS_AF=0.0367;AMR_AF=0.0591;AFR_AF=0.0144;EUR_AF=0.1491;SAS_AF=0.0532;AA=G|||;VT=SNP
14	99550542	rs7156744	G	C	100	PASS	AC=809;AF=0.161542;AN=5008;NS=2504;DP=19987;EAS_AF=0.0367;AMR_AF=0.0865;AFR_AF=0.382;EUR_AF=0.1541;SAS_AF=0.0532;AA=G|||;VT=SNP
14	99550647	rs7157935	T	C	100	PASS	AC=855;AF=0.170727;AN=5008;NS=2504;DP=19025;EAS_AF=0.0675;AMR_AF=0.1052;AFR_AF=0.382;EUR_AF=0.1541;SAS_AF=0.0552;AA=T|||;VT=SNP
14	99550680	rs10149571	C	T	100	PASS	AC=1218;AF=0.243211;AN=5008;NS=2504;DP=18800;EAS_AF=0.128;AMR_AF=0.1974;AFR_AF=0.4327;EUR_AF=0.2207;SAS_AF=0.1616;AA=T|||;VT=SNP
14	99550856	rs28781404	A	G	100	PASS	AC=1218;AF=0.243211;AN=5008;NS=2504;DP=20583;EAS_AF=0.128;AMR_AF=0.1974;AFR_AF=0.4327;EUR_AF=0.2207;SAS_AF=0.1616;AA=A|||;VT=SNP
14	99550872	rs74692030	C	A	100	PASS	AC=273;AF=0.0545128;AN=5008;NS=2504;DP=20673;EAS_AF=0.001;AMR_AF=0.062;AFR_AF=0.003;EUR_AF=0.1362;SAS_AF=0.09;AA=C|||;VT=SNP
14	99550963	rs11160494	T	C	100	PASS	AC=808;AF=0.161342;AN=5008;NS=2504;DP=20151;EAS_AF=0.0367;AMR_AF=0.0865;AFR_AF=0.382;EUR_AF=0.1531;SAS_AF=0.0532;AA=T|||;VT=SNP
14	99551015	rs807389	T	A	100	PASS	AC=4185;AF=0.835663;AN=5008;NS=2504;DP=19741;EAS_AF=0.4633;AMR_AF=0.8256;AFR_AF=0.997;EUR_AF=0.9702;SAS_AF=0.8701;AA=A|||;VT=SNP
14	99551167	rs11625417	T	C	100	PASS	AC=300;AF=0.0599042;AN=5008;NS=2504;DP=20274;EAS_AF=0.0367;AMR_AF=0.0591;AFR_AF=0.0151;EUR_AF=0.1491;SAS_AF=0.0532;AA=T|||;VT=SNP
14	99551298	rs7141841	T	C	100	PASS	AC=808;AF=0.161342;AN=5008;NS=2504;DP=21787;EAS_AF=0.0367;AMR_AF=0.0865;AFR_AF=0.382;EUR_AF=0.1531;SAS_AF=0.0532;AA=T|||;VT=SNP
14	99551484	rs17631503	G	A	100	PASS	AC=1063;AF=0.21226;AN=5008;NS=2504;DP=19586;EAS_AF=0.1409;AMR_AF=0.3156;AFR_AF=0.0794;EUR_AF=0.2873;SAS_AF=0.3149;AA=G|||;VT=SNP
14	99551545	rs17631516	A	G	100	PASS	AC=1059;AF=0.211462;AN=5008;NS=2504;DP=18273;EAS_AF=0.1409;AMR_AF=0.3156;AFR_AF=0.0764;EUR_AF=0.2873;SAS_AF=0.3149;AA=A|||;VT=SNP
14	99552095	rs8008908	C	T	100	PASS	AC=1067;AF=0.213059;AN=5008;NS=2504;DP=21368;EAS_AF=0.1409;AMR_AF=0.3156;AFR_AF=0.0794;EUR_AF=0.2873;SAS_AF=0.319;AA=C|||;VT=SNP
14	99552213	rs10144748	T	C	100	PASS	AC=1202;AF=0.240016;AN=5008;NS=2504;DP=23087;EAS_AF=0.129;AMR_AF=0.196;AFR_AF=0.4206;EUR_AF=0.2207;SAS_AF=0.1616;AA=C|||;VT=SNP
14	99552347	rs12432373	G	A	100	PASS	AC=1063;AF=0.21226;AN=5008;NS=2504;DP=20650;EAS_AF=0.1409;AMR_AF=0.3156;AFR_AF=0.0764;EUR_AF=0.2873;SAS_AF=0.319;AA=G|||;VT=SNP
14	99553533	rs10136013	A	G	100	PASS	AC=1256;AF=0.250799;AN=5008;NS=2504;DP=16505;EAS_AF=0.128;AMR_AF=0.1988;AFR_AF=0.4327;EUR_AF=0.2247;SAS_AF=0.1953;AA=G|||;VT=SNP
14	99554129	rs78043407	G	A	100	PASS	AC=196;AF=0.0391374;AN=5008;NS=2504;DP=16181;EAS_AF=0.0139;AMR_AF=0.0159;AFR_AF=0.0053;EUR_AF=0.0159;SAS_AF=0.1513;AA=G|||;VT=SNP
14	99554379	rs79639633	G	A	100	PASS	AC=643;AF=0.128395;AN=5008;NS=2504;DP=14941;EAS_AF=0.0962;AMR_AF=0.1513;AFR_AF=0.0537;EUR_AF=0.2157;SAS_AF=0.1564;AA=G|||;VT=SNP
14	99554644	rs11624647	C	G	100	PASS	AC=1607;AF=0.320887;AN=5008;NS=2504;DP=13658;EAS_AF=0.1419;AMR_AF=0.4207;AFR_AF=0.2231;EUR_AF=0.4324;SAS_AF=0.4519;AA=C|||;VT=SNP
14	99554898	rs116973817	T	C	100	PASS	AC=43;AF=0.00858626;AN=5008;NS=2504;DP=14551;EAS_AF=0;AMR_AF=0.0202;AFR_AF=0;EUR_AF=0.0278;SAS_AF=0.001;AA=T|||;VT=SNP
14	99555147	rs61979332	A	G	100	PASS	AC=376;AF=0.0750799;AN=5008;NS=2504;DP=12496;EAS_AF=0.001;AMR_AF=0.0951;AFR_AF=0.0257;EUR_AF=0.1441;SAS_AF=0.1329;AA=A|||;VT=SNP
14	99556336	rs12887971	T	C	100	PASS	AC=1065;AF=0.21266;AN=5008;NS=2504;DP=16615;EAS_AF=0.1409;AMR_AF=0.317;AFR_AF=0.0764;EUR_AF=0.2873;SAS_AF=0.32;AA=T|||;VT=SNP
14	99556621	rs34282344	T	C	100	PASS	AC=1064;AF=0.21246;AN=5008;NS=2504;DP=12195;EAS_AF=0.1409;AMR_AF=0.317;AFR_AF=0.0756;EUR_AF=0.2873;SAS_AF=0.32;AA=T|||;VT=SNP
14	99556643	rs10135115	T	C	100	PASS	AC=803;AF=0.160343;AN=5008;NS=2504;DP=12938;EAS_AF=0.0367;AMR_AF=0.0865;AFR_AF=0.379;EUR_AF=0.1531;SAS_AF=0.0521;AA=T|||;VT=SNP
14	99557138	rs34881810	T	C	100	PASS	AC=607;AF=0.121206;AN=5008;NS=2504;DP=16531;EAS_AF=0.0952;AMR_AF=0.2622;AFR_AF=0.0129;EUR_AF=0.1889;SAS_AF=0.1247;AA=T|||;VT=SNP
14	99557666	rs9672009	A	C	100	PASS	AC=852;AF=0.170128;AN=5008;NS=2504;DP=14373;EAS_AF=0.0605;AMR_AF=0.1167;AFR_AF=0.4062;EUR_AF=0.0696;SAS_AF=0.1053;AA=C|||;VT=SNP
14	99558470	rs77102092	A	T	100	PASS	AC=349;AF=0.0696885;AN=5008;NS=2504;DP=18558;EAS_AF=0.0595;AMR_AF=0.0922;AFR_AF=0.0439;EUR_AF=0.0656;SAS_AF=0.1033;AA=A|||;VT=SNP
14	99558686	rs34993198	G	A	100	PASS	AC=1702;AF=0.339856;AN=5008;NS=2504;DP=18444;EAS_AF=0.1429;AMR_AF=0.4481;AFR_AF=0.239;EUR_AF=0.4851;SAS_AF=0.453;AA=G|||;VT=SNP
14	99558691	rs77293239	G	T	100	PASS	AC=893;AF=0.178315;AN=5008;NS=2504;DP=18470;EAS_AF=0.0893;AMR_AF=0.1369;AFR_AF=0.4039;EUR_AF=0.0706;SAS_AF=0.1053;AA=T|||;VT=SNP
14	99559026	rs10144320	T	C	100	PASS	AC=1414;AF=0.282348;AN=5008;NS=2504;DP=18907;EAS_AF=0.131;AMR_AF=0.2104;AFR_AF=0.5492;EUR_AF=0.2266;SAS_AF=0.1861;AA=G|||;VT=SNP
14	99559181	rs115653832	T	C	100	PASS	AC=358;AF=0.0714856;AN=5008;NS=2504;DP=13793;EAS_AF=0.0625;AMR_AF=0.0937;AFR_AF=0.0393;EUR_AF=0.0656;SAS_AF=0.1145;AA=T|||;VT=SNP
14	99559688	rs12432405	G	A	100	PASS	AC=2048;AF=0.408946;AN=5008;NS=2504;DP=17583;EAS_AF=0.1895;AMR_AF=0.4957;AFR_AF=0.4009;EUR_AF=0.5616;SAS_AF=0.4274;AA=G|||;VT=SNP
14	99560053	rs12588695	G	A	100	PASS	AC=1413;AF=0.282149;AN=5008;NS=2504;DP=16907;EAS_AF=0.7361;AMR_AF=0.304;AFR_AF=0.0189;EUR_AF=0.1531;SAS_AF=0.2873;AA=g|||;VT=SNP
14	99560185	rs2031981	C	T	100	PASS	AC=4063;AF=0.811302;AN=5008;NS=2504;DP=17309;EAS_AF=0.495;AMR_AF=0.8199;AFR_AF=0.9887;EUR_AF=0.9066;SAS_AF=0.7935;AA=T|||;VT=SNP
14	99561580	rs61979335	G	C	100	PASS	AC=1226;AF=0.244808;AN=5008;NS=2504;DP=17137;EAS_AF=0.0774;AMR_AF=0.1916;AFR_AF=0.382;EUR_AF=0.2584;SAS_AF=0.2556;AA=G|||;VT=SNP
14	99561840	rs17098262	T	C	100	PASS	AC=1225;AF=0.244609;AN=5008;NS=2504;DP=18549;EAS_AF=0.0774;AMR_AF=0.1916;AFR_AF=0.3812;EUR_AF=0.2584;SAS_AF=0.2556;AA=T|||;VT=SNP
14	99562216	rs11627820	C	T	100	PASS	AC=1083;AF=0.216254;AN=5008;NS=2504;DP=18138;EAS_AF=0.0526;AMR_AF=0.1916;AFR_AF=0.2542;EUR_AF=0.3638;SAS_AF=0.1994;AA=C|||;VT=SNP
14	99562392	rs71418625	G	C	100	PASS	AC=375;AF=0.0748802;AN=5008;NS=2504;DP=15813;EAS_AF=0.0476;AMR_AF=0.0893;AFR_AF=0.025;EUR_AF=0.1859;SAS_AF=0.046;AA=G|||;VT=SNP
14	99562642	rs2026116	C	T	100	PASS	AC=3566;AF=0.712061;AN=5008;NS=2504;DP=15157;EAS_AF=0.4732;AMR_AF=0.7709;AFR_AF=0.6974;EUR_AF=0.8956;SAS_AF=0.7474;AA=C|||;VT=SNP
14	99563027	rs73414519	A	G	100	PASS	AC=1719;AF=0.343251;AN=5008;NS=2504;DP=14020;EAS_AF=0.0903;AMR_AF=0.2291;AFR_AF=0.677;EUR_AF=0.2684;SAS_AF=0.3108;AA=a|||;VT=SNP
14	99563403	rs148685685	C	A	100	PASS	AC=16;AF=0.00319489;AN=5008;NS=2504;DP=16960;EAS_AF=0;AMR_AF=0.0014;AFR_AF=0;EUR_AF=0.0099;SAS_AF=0.0051;AA=C|||;VT=SNP
14	99563481	rs4905800	G	A	100	PASS	AC=796;AF=0.158946;AN=5008;NS=2504;DP=16736;EAS_AF=0.0516;AMR_AF=0.1326;AFR_AF=0.202;EUR_AF=0.2684;SAS_AF=0.1176;AA=G|||;VT=SNP
14	99563482	rs75213662	C	T	100	PASS	AC=195;AF=0.0389377;AN=5008;NS=2504;DP=16807;EAS_AF=0.0119;AMR_AF=0.0476;AFR_AF=0.0151;EUR_AF=0.0855;SAS_AF=0.045;AA=C|||;VT=SNP
14	99563496	rs17098268	A	G	100	PASS	AC=656;AF=0.13099;AN=5008;NS=2504;DP=16876;EAS_AF=0.246;AMR_AF=0.1873;AFR_AF=0.0287;EUR_AF=0.0805;SAS_AF=0.1626;AA=A|||;VT=SNP
14	99563682	rs12437288	C	T	100	PASS	AC=1311;AF=0.261781;AN=5008;NS=2504;DP=18041;EAS_AF=0.3373;AMR_AF=0.3862;AFR_AF=0.112;EUR_AF=0.2724;SAS_AF=0.2873;AA=C|||;VT=SNP
14	99563710	rs12434512	T	C	100	PASS	AC=1683;AF=0.336062;AN=5008;NS=2504;DP=18420;EAS_AF=0.3512;AMR_AF=0.4222;AFR_AF=0.3162;EUR_AF=0.2813;SAS_AF=0.3425;AA=C|||;VT=SNP
14	99564031	rs11160495	A	C	100	PASS	AC=2948;AF=0.588658;AN=5008;NS=2504;DP=16598;EAS_AF=0.4286;AMR_AF=0.6427;AFR_AF=0.6944;EUR_AF=0.5984;SAS_AF=0.5624;AA=C|||;VT=SNP
14	99564157	rs12435210	T	C	100	PASS	AC=1219;AF=0.243411;AN=5008;NS=2504;DP=19190;EAS_AF=0.3343;AMR_AF=0.389;AFR_AF=0.0408;EUR_AF=0.2753;SAS_AF=0.2873;AA=T|||;VT=SNP
14	99564384	rs35125160	T	C	100	PASS	AC=612;AF=0.122204;AN=5008;NS=2504;DP=16277;EAS_AF=0.1081;AMR_AF=0.2147;AFR_AF=0.0303;EUR_AF=0.1948;SAS_AF=0.1207;AA=C|||;VT=SNP
14	99564776	rs7145095	A	G	100	PASS	AC=4050;AF=0.808706;AN=5008;NS=2504;DP=18781;EAS_AF=0.4802;AMR_AF=0.8127;AFR_AF=0.9939;EUR_AF=0.9056;SAS_AF=0.7945;AA=G|||;VT=SNP
14	99564832	rs11621658	A	G	100	PASS	AC=1216;AF=0.242812;AN=5008;NS=2504;DP=17932;EAS_AF=0.0833;AMR_AF=0.2161;AFR_AF=0.2655;EUR_AF=0.338;SAS_AF=0.2975;AA=A|||;VT=SNP
14	99565201	rs17631887	G	A	100	PASS	AC=610;AF=0.121805;AN=5008;NS=2504;DP=16502;EAS_AF=0.1091;AMR_AF=0.2089;AFR_AF=0.0303;EUR_AF=0.1948;SAS_AF=0.1217;AA=G|||;VT=SNP
14	99565260	rs11622782	C	T	100	PASS	AC=698;AF=0.139377;AN=5008;NS=2504;DP=14764;EAS_AF=0.0486;AMR_AF=0.1268;AFR_AF=0.1354;EUR_AF=0.2654;SAS_AF=0.1176;AA=C|||;VT=SNP
14	99565285	rs11850349	T	C	100	PASS	AC=805;AF=0.160743;AN=5008;NS=2504;DP=14730;EAS_AF=0.1081;AMR_AF=0.2233;AFR_AF=0.171;EUR_AF=0.1948;SAS_AF=0.1217;AA=C|||;VT=SNP
14	99565340	rs2400521	G	A	100	PASS	AC=3758;AF=0.750399;AN=5008;NS=2504;DP=15282;EAS_AF=0.4772;AMR_AF=0.7493;AFR_AF=0.9387;EUR_AF=0.8101;SAS_AF=0.7168;AA=A|||;VT=SNP
14	99565483	rs28548282	C	T	100	PASS	AC=2777;AF=0.554513;AN=5008;NS=2504;DP=17752;EAS_AF=0.4276;AMR_AF=0.6052;AFR_AF=0.6067;EUR_AF=0.5437;SAS_AF=0.59;AA=T|||;VT=SNP
14	99565834	rs12888905	G	A	100	PASS	AC=84;AF=0.0167732;AN=5008;NS=2504;DP=17290;EAS_AF=0;AMR_AF=0.0216;AFR_AF=0.0023;EUR_AF=0.0586;SAS_AF=0.0072;AA=G|||;VT=SNP
14	99565838	rs1467723	C	T	100	PASS	AC=4039;AF=0.80651;AN=5008;NS=2504;DP=17343;EAS_AF=0.4782;AMR_AF=0.8127;AFR_AF=0.9871;EUR_AF=0.9056;SAS_AF=0.7945;AA=T|||;VT=SNP
14	99566468	rs8018858	C	T	100	PASS	AC=702;AF=0.140176;AN=5008;NS=2504;DP=21056;EAS_AF=0.0486;AMR_AF=0.1268;AFR_AF=0.1369;EUR_AF=0.2654;SAS_AF=0.1196;AA=C|||;VT=SNP
14	99566723	rs1257499	T	C	100	PASS	AC=2992;AF=0.597444;AN=5008;NS=2504;DP=16453;EAS_AF=0.4335;AMR_AF=0.621;AFR_AF=0.7519;EUR_AF=0.5437;SAS_AF=0.5961;AA=C|||;VT=SNP
14	99566974	rs12878382	C	T	100	PASS	AC=581;AF=0.116014;AN=5008;NS=2504;DP=14134;EAS_AF=0.0933;AMR_AF=0.1945;AFR_AF=0.0303;EUR_AF=0.1948;SAS_AF=0.1186;AA=C|||;VT=SNP
14	99567054	rs1257500	A	C	100	PASS	AC=1236;AF=0.246805;AN=5008;NS=2504;DP=12607;EAS_AF=0.0823;AMR_AF=0.1888;AFR_AF=0.385;EUR_AF=0.2594;SAS_AF=0.2577;AA=C|||;VT=SNP
14	99567056	rs11625210	C	T	100	PASS	AC=206;AF=0.0411342;AN=5008;NS=2504;DP=12539;EAS_AF=0;AMR_AF=0.0605;AFR_AF=0.0265;EUR_AF=0.0954;SAS_AF=0.0337;AA=C|||;VT=SNP
14	99567247	rs12879981	T	G	100	PASS	AC=560;AF=0.111821;AN=5008;NS=2504;DP=9756;EAS_AF=0.0923;AMR_AF=0.1945;AFR_AF=0.0136;EUR_AF=0.1958;SAS_AF=0.1196;AA=T|||;VT=SNP
14	99567270	rs12878906	C	G	100	PASS	AC=560;AF=0.111821;AN=5008;NS=2504;DP=10494;EAS_AF=0.0923;AMR_AF=0.1945;AFR_AF=0.0136;EUR_AF=0.1958;SAS_AF=0.1196;AA=C|||;VT=SNP
14	99567272	rs12878760	A	G	100	PASS	AC=1693;AF=0.338059;AN=5008;NS=2504;DP=10516;EAS_AF=0.3522;AMR_AF=0.4308;AFR_AF=0.3608;EUR_AF=0.2773;SAS_AF=0.2894;AA=G|||;VT=SNP
14	99567316	rs147429901	G	A	100	PASS	AC=24;AF=0.00479233;AN=5008;NS=2504;DP=10663;EAS_AF=0;AMR_AF=0;AFR_AF=0.0015;EUR_AF=0.0199;SAS_AF=0.002;AA=G|||;VT=SNP
14	99567351	rs1257501	C	T	100	PASS	AC=1194;AF=0.238419;AN=5008;NS=2504;DP=11372;EAS_AF=0.0813;AMR_AF=0.1888;AFR_AF=0.3517;EUR_AF=0.2614;SAS_AF=0.2587;AA=C|||;VT=SNP
14	99567450	rs1257502	C	T	100	PASS	AC=2950;AF=0.589058;AN=5008;NS=2504;DP=11815;EAS_AF=0.4325;AMR_AF=0.6369;AFR_AF=0.7262;EUR_AF=0.5706;SAS_AF=0.5501;AA=C|||;VT=SNP
14	99567471	rs1268697	C	G	100	PASS	AC=2953;AF=0.589657;AN=5008;NS=2504;DP=12019;EAS_AF=0.4335;AMR_AF=0.6383;AFR_AF=0.7277;EUR_AF=0.5706;SAS_AF=0.5491;AA=G|||;VT=SNP
14	99567555	rs12879575	G	T	100	PASS	AC=213;AF=0.0425319;AN=5008;NS=2504;DP=14531;EAS_AF=0.001;AMR_AF=0.0706;AFR_AF=0.0083;EUR_AF=0.1153;SAS_AF=0.0368;AA=G|||;VT=SNP
14	99567791	rs1257503	T	A	100	PASS	AC=1904;AF=0.380192;AN=5008;NS=2504;DP=11350;EAS_AF=0.1885;AMR_AF=0.4179;AFR_AF=0.4145;EUR_AF=0.496;SAS_AF=0.3855;AA=T|||;VT=SNP
14	99568806	rs34648778	C	G	100	PASS	AC=663;AF=0.132388;AN=5008;NS=2504;DP=15808;EAS_AF=0.0595;AMR_AF=0.1311;AFR_AF=0.1536;EUR_AF=0.2376;SAS_AF=0.0716;AA=C|||;VT=SNP
14	99569449	rs67791045	T	C	100	PASS	AC=1826;AF=0.364617;AN=5008;NS=2504;DP=19630;EAS_AF=0.3681;AMR_AF=0.428;AFR_AF=0.2526;EUR_AF=0.3877;SAS_AF=0.4438;AA=T|||;VT=SNP
14	99569480	rs11160496	A	C	100	PASS	AC=818;AF=0.163339;AN=5008;NS=2504;DP=18518;EAS_AF=0.0506;AMR_AF=0.1801;AFR_AF=0.1309;EUR_AF=0.3539;SAS_AF=0.1155;AA=A|||;VT=SNP
14	99569486	rs11160497	C	G	100	PASS	AC=1097;AF=0.21905;AN=5008;NS=2504;DP=18669;EAS_AF=0.0665;AMR_AF=0.2176;AFR_AF=0.2534;EUR_AF=0.3638;SAS_AF=0.182;AA=C|||;VT=SNP
14	99570140	rs72700791	A	G	100	PASS	AC=515;AF=0.102835;AN=5008;NS=2504;DP=19579;EAS_AF=0.1012;AMR_AF=0.183;AFR_AF=0.0197;EUR_AF=0.164;SAS_AF=0.0971;AA=A|||;VT=SNP
14	99570459	rs7148836	A	C	100	PASS	AC=870;AF=0.173722;AN=5008;NS=2504;DP=18964;EAS_AF=0.0099;AMR_AF=0.1744;AFR_AF=0.1717;EUR_AF=0.3042;SAS_AF=0.2106;AA=A|||;VT=SNP
14	99570692	rs7149661	G	A	100	PASS	AC=463;AF=0.0924521;AN=5008;NS=2504;DP=17222;EAS_AF=0.001;AMR_AF=0.1225;AFR_AF=0.0756;EUR_AF=0.1819;SAS_AF=0.0961;AA=G|||;VT=SNP
14	99570693	rs2693703	G	T	100	PASS	AC=2400;AF=0.479233;AN=5008;NS=2504;DP=17199;EAS_AF=0.5337;AMR_AF=0.6066;AFR_AF=0.2708;EUR_AF=0.6143;SAS_AF=0.4755;AA=G|||;VT=SNP
14	99570781	rs1267228	G	C	100	PASS	AC=3123;AF=0.623602;AN=5008;NS=2504;DP=15662;EAS_AF=0.4534;AMR_AF=0.5965;AFR_AF=0.7269;EUR_AF=0.675;SAS_AF=0.6258;AA=C|||;VT=SNP
14	99570975	rs8016182	A	G	100	PASS	AC=2210;AF=0.441294;AN=5008;NS=2504;DP=10725;EAS_AF=0.4306;AMR_AF=0.4496;AFR_AF=0.3782;EUR_AF=0.4801;SAS_AF=0.4918;AA=a|||;VT=SNP
14	99571005	rs8016200	A	G	100	PASS	AC=591;AF=0.118011;AN=5008;NS=2504;DP=12621;EAS_AF=0.0089;AMR_AF=0.085;AFR_AF=0.1452;EUR_AF=0.164;SAS_AF=0.1697;AA=G|||;VT=SNP
14	99571022	rs1267229	G	A	100	PASS	AC=3734;AF=0.745607;AN=5008;NS=2504;DP=13898;EAS_AF=0.5446;AMR_AF=0.7882;AFR_AF=0.8502;EUR_AF=0.8101;SAS_AF=0.7147;AA=G|||;VT=SNP
14	99571076	rs55680742	G	C	100	PASS	AC=1755;AF=0.350439;AN=5008;NS=2504;DP=13584;EAS_AF=0.4415;AMR_AF=0.4107;AFR_AF=0.1589;EUR_AF=0.4414;SAS_AF=0.3793;AA=G|||;VT=SNP
14	99571240	rs71421220	G	A	100	PASS	AC=151;AF=0.0301518;AN=5008;NS=2504;DP=17587;EAS_AF=0.003;AMR_AF=0.0548;AFR_AF=0.0091;EUR_AF=0.0716;SAS_AF=0.0266;AA=G|||;VT=SNP
14	99571397	rs10137092	C	T	100	PASS	AC=820;AF=0.163738;AN=5008;NS=2504;DP=16173;EAS_AF=0.1032;AMR_AF=0.2392;AFR_AF=0.1278;EUR_AF=0.2366;SAS_AF=0.1462;AA=T|||;VT=SNP
14	99571632	rs10137454	G	C	100	PASS	AC=835;AF=0.166733;AN=5008;NS=2504;DP=16157;EAS_AF=0.1071;AMR_AF=0.2392;AFR_AF=0.1346;EUR_AF=0.2366;SAS_AF=0.1483;AA=G|||;VT=SNP
14	99571917	rs11847070	C	T	100	PASS	AC=632;AF=0.126198;AN=5008;NS=2504;DP=13422;EAS_AF=0.1032;AMR_AF=0.1816;AFR_AF=0.0885;EUR_AF=0.165;SAS_AF=0.1217;AA=C|||;VT=SNP
14	99571945	rs11160499	C	T	100	PASS	AC=831;AF=0.165935;AN=5008;NS=2504;DP=14454;EAS_AF=0.1071;AMR_AF=0.2349;AFR_AF=0.1346;EUR_AF=0.2366;SAS_AF=0.1472;AA=T|||;VT=SNP
14	99572202	rs57506042	C	A	100	PASS	AC=861;AF=0.171925;AN=5008;NS=2504;DP=17284;EAS_AF=0.3998;AMR_AF=0.1398;AFR_AF=0.1399;EUR_AF=0.0408;SAS_AF=0.138;AA=C|||;VT=SNP
14	99572289	rs7160993	C	T	100	PASS	AC=620;AF=0.123802;AN=5008;NS=2504;DP=16594;EAS_AF=0.1032;AMR_AF=0.1816;AFR_AF=0.0885;EUR_AF=0.164;SAS_AF=0.1104;AA=C|||;VT=SNP
14	99572577	rs6575711	T	C	100	PASS	AC=1397;AF=0.278954;AN=5008;NS=2504;DP=13897;EAS_AF=0.1101;AMR_AF=0.2781;AFR_AF=0.4493;EUR_AF=0.2555;SAS_AF=0.2474;AA=t|||;VT=SNP
14	99572613	rs1257508	T	C	100	PASS	AC=3104;AF=0.619808;AN=5008;NS=2504;DP=13551;EAS_AF=0.5248;AMR_AF=0.5648;AFR_AF=0.8275;EUR_AF=0.5288;SAS_AF=0.5695;AA=C|||;VT=SNP
14	99572654	rs7140246	G	T	100	PASS	AC=779;AF=0.155551;AN=5008;NS=2504;DP=14562;EAS_AF=0.1081;AMR_AF=0.232;AFR_AF=0.1044;EUR_AF=0.2366;SAS_AF=0.136;AA=A|||;VT=SNP
14	99572670	rs112946775	C	T	100	PASS	AC=125;AF=0.0249601;AN=5008;NS=2504;DP=14081;EAS_AF=0;AMR_AF=0.0231;AFR_AF=0.0371;EUR_AF=0.0417;SAS_AF=0.0184;AA=C|||;VT=SNP
14	99572740	rs146353661	A	C	100	PASS	AC=78;AF=0.0155751;AN=5008;NS=2504;DP=14041;EAS_AF=0.003;AMR_AF=0.0259;AFR_AF=0.0008;EUR_AF=0.0338;SAS_AF=0.0225;AA=A|||;VT=SNP
14	99572766	rs2693706	C	T	100	PASS	AC=2488;AF=0.496805;AN=5008;NS=2504;DP=14119;EAS_AF=0.5129;AMR_AF=0.4438;AFR_AF=0.7542;EUR_AF=0.2952;SAS_AF=0.3773;AA=T|||;VT=SNP
14	99573093	rs7146296	T	A	100	PASS	AC=1381;AF=0.275759;AN=5008;NS=2504;DP=12446;EAS_AF=0.1101;AMR_AF=0.2767;AFR_AF=0.4455;EUR_AF=0.2545;SAS_AF=0.2382;AA=A|||;VT=SNP
14	99573247	rs12883053	G	T	100	PASS	AC=621;AF=0.124002;AN=5008;NS=2504;DP=12280;EAS_AF=0.1042;AMR_AF=0.1816;AFR_AF=0.0885;EUR_AF=0.164;SAS_AF=0.1104;AA=G|||;VT=SNP
14	99573405	rs7146873	T	C	100	PASS	AC=244;AF=0.048722;AN=5008;NS=2504;DP=12408;EAS_AF=0;AMR_AF=0.0231;AFR_AF=0.1452;EUR_AF=0.0169;SAS_AF=0.0194;AA=T|||;VT=SNP
14	99573534	rs12883140	A	G	100	PASS	AC=778;AF=0.155351;AN=5008;NS=2504;DP=12913;EAS_AF=0.1081;AMR_AF=0.232;AFR_AF=0.1044;EUR_AF=0.2356;SAS_AF=0.136;AA=G|||;VT=SNP
14	99573686	rs79771187	C	T	100	PASS	AC=471;AF=0.0940495;AN=5008;NS=2504;DP=14554;EAS_AF=0.0337;AMR_AF=0.1311;AFR_AF=0.0272;EUR_AF=0.2634;SAS_AF=0.046;AA=C|||;VT=SNP
14	99574045	rs75700151	T	C	100	PASS	AC=148;AF=0.0295527;AN=5008;NS=2504;DP=13889;EAS_AF=0.002;AMR_AF=0.0389;AFR_AF=0.0159;EUR_AF=0.0726;SAS_AF=0.0256;AA=T|||;VT=SNP
14	99574097	rs12888645	G	A	100	PASS	AC=783;AF=0.15635;AN=5008;NS=2504;DP=14922;EAS_AF=0.1081;AMR_AF=0.2349;AFR_AF=0.1044;EUR_AF=0.2376;SAS_AF=0.137;AA=G|||;VT=SNP
14	99574140	rs35672395	C	G	100	PASS	AC=619;AF=0.123602;AN=5008;NS=2504;DP=16676;EAS_AF=0.1032;AMR_AF=0.1816;AFR_AF=0.0885;EUR_AF=0.163;SAS_AF=0.1104;AA=C|||;VT=SNP
14	99574411	rs35636156	G	A	100	PASS	AC=777;AF=0.155152;AN=5008;NS=2504;DP=13807;EAS_AF=0.1071;AMR_AF=0.232;AFR_AF=0.1044;EUR_AF=0.2356;SAS_AF=0.136;AA=G|||;VT=SNP
14	99574563	rs35059563	A	G	100	PASS	AC=777;AF=0.155152;AN=5008;NS=2504;DP=16004;EAS_AF=0.1071;AMR_AF=0.232;AFR_AF=0.1044;EUR_AF=0.2356;SAS_AF=0.136;AA=a|||;VT=SNP
14	99574605	rs61979353	C	T	100	PASS	AC=1062;AF=0.212061;AN=5008;NS=2504;DP=16335;EAS_AF=0.4117;AMR_AF=0.1873;AFR_AF=0.1316;EUR_AF=0.1322;SAS_AF=0.2147;AA=c|||;VT=SNP
14	99574760	rs1257510	A	G	100	PASS	AC=2776;AF=0.554313;AN=5008;NS=2504;DP=17609;EAS_AF=0.5258;AMR_AF=0.487;AFR_AF=0.77;EUR_AF=0.3946;SAS_AF=0.5041;AA=G|||;VT=SNP
14	99574818	rs1257511	T	G	100	PASS	AC=3115;AF=0.622005;AN=5008;NS=2504;DP=16734;EAS_AF=0.5258;AMR_AF=0.5663;AFR_AF=0.8275;EUR_AF=0.5288;SAS_AF=0.5787;AA=G|||;VT=SNP
14	99574820	rs12889571	C	G	100	PASS	AC=148;AF=0.0295527;AN=5008;NS=2504;DP=16683;EAS_AF=0.002;AMR_AF=0.0389;AFR_AF=0.0159;EUR_AF=0.0726;SAS_AF=0.0256;AA=C|||;VT=SNP
14	99575220	rs12894561	G	A	100	PASS	AC=777;AF=0.155152;AN=5008;NS=2504;DP=17029;EAS_AF=0.1071;AMR_AF=0.232;AFR_AF=0.1044;EUR_AF=0.2356;SAS_AF=0.136;AA=G|||;VT=SNP
14	99575306	rs138631336	C	A	100	PASS	AC=6;AF=0.00119808;AN=5008;NS=2504;DP=17792;EAS_AF=0;AMR_AF=0;AFR_AF=0;EUR_AF=0.006;SAS_AF=0;AA=C|||;VT=SNP
14	99575391	rs11160500	A	G	100	PASS	AC=777;AF=0.155152;AN=5008;NS=2504;DP=18895;EAS_AF=0.1071;AMR_AF=0.232;AFR_AF=0.1044;EUR_AF=0.2356;SAS_AF=0.136;AA=A|||;VT=SNP
14	99575709	rs2988105	T	C	100	PASS	AC=3121;AF=0.623203;AN=5008;NS=2504;DP=18039;EAS_AF=0.5317;AMR_AF=0.5663;AFR_AF=0.8275;EUR_AF=0.5298;SAS_AF=0.5777;AA=C|||;VT=SNP
14	99575866	rs10139804	T	C	100	PASS	AC=707;AF=0.141174;AN=5008;NS=2504;DP=17140;EAS_AF=0.1042;AMR_AF=0.1916;AFR_AF=0.149;EUR_AF=0.163;SAS_AF=0.1104;AA=T|||;VT=SNP
14	99576102	rs72700795	G	C	100	PASS	AC=34;AF=0.00678914;AN=5008;NS=2504;DP=16490;EAS_AF=0;AMR_AF=0.0072;AFR_AF=0.0008;EUR_AF=0.0199;SAS_AF=0.0082;AA=G|||;VT=SNP
14	99576168	rs2400523	T	C	100	PASS	AC=1447;AF=0.288938;AN=5008;NS=2504;DP=15584;EAS_AF=0.1101;AMR_AF=0.281;AFR_AF=0.4856;EUR_AF=0.2555;SAS_AF=0.2474;AA=C|||;VT=SNP
14	99576229	rs12880019	G	A	100	PASS	AC=787;AF=0.157149;AN=5008;NS=2504;DP=14981;EAS_AF=0.1071;AMR_AF=0.232;AFR_AF=0.112;EUR_AF=0.2356;SAS_AF=0.136;AA=G|||;VT=SNP
14	99576730	rs12431760	A	G	100	PASS	AC=818;AF=0.163339;AN=5008;NS=2504;DP=14187;EAS_AF=0.4058;AMR_AF=0.1441;AFR_AF=0.143;EUR_AF=0.0328;SAS_AF=0.089;AA=A|||;VT=SNP
14	99577117	rs7147849	C	T	100	PASS	AC=869;AF=0.173522;AN=5008;NS=2504;DP=18940;EAS_AF=0.1101;AMR_AF=0.2421;AFR_AF=0.1649;EUR_AF=0.2376;SAS_AF=0.136;AA=C|||;VT=SNP
14	99577265	rs7148197	C	T	100	PASS	AC=864;AF=0.172524;AN=5008;NS=2504;DP=18186;EAS_AF=0.1062;AMR_AF=0.2421;AFR_AF=0.1649;EUR_AF=0.2366;SAS_AF=0.136;AA=C|||;VT=SNP
14	99577410	rs7148398	C	T	100	PASS	AC=706;AF=0.140974;AN=5008;NS=2504;DP=16812;EAS_AF=0.1022;AMR_AF=0.1916;AFR_AF=0.149;EUR_AF=0.164;SAS_AF=0.1104;AA=C|||;VT=SNP
14	99577985	rs8016194	G	A	100	PASS	AC=731;AF=0.145966;AN=5008;NS=2504;DP=19354;EAS_AF=0.3968;AMR_AF=0.1441;AFR_AF=0.0855;EUR_AF=0.0318;SAS_AF=0.0879;AA=G|||;VT=SNP
14	99578036	rs12891143	G	A	100	PASS	AC=148;AF=0.0295527;AN=5008;NS=2504;DP=18531;EAS_AF=0.002;AMR_AF=0.0389;AFR_AF=0.0159;EUR_AF=0.0726;SAS_AF=0.0256;AA=G|||;VT=SNP
14	99578217	rs7493960	G	A	100	PASS	AC=778;AF=0.155351;AN=5008;NS=2504;DP=20609;EAS_AF=0.1071;AMR_AF=0.232;AFR_AF=0.1044;EUR_AF=0.2366;SAS_AF=0.136;AA=G|||;VT=SNP
14	99578286	rs11623547	C	G	100	PASS	AC=777;AF=0.155152;AN=5008;NS=2504;DP=19758;EAS_AF=0.1062;AMR_AF=0.232;AFR_AF=0.1044;EUR_AF=0.2366;SAS_AF=0.136;AA=C|||;VT=SNP
14	99578364	rs149777864	T	C	100	PASS	AC=32;AF=0.00638978;AN=5008;NS=2504;DP=19990;EAS_AF=0;AMR_AF=0.0043;AFR_AF=0.0008;EUR_AF=0.0209;SAS_AF=0.0072;AA=T|||;VT=SNP
14	99578858	rs10137180	A	G	100	PASS	AC=876;AF=0.17492;AN=5008;NS=2504;DP=17079;EAS_AF=0.1062;AMR_AF=0.2435;AFR_AF=0.1732;EUR_AF=0.2366;SAS_AF=0.136;AA=G|||;VT=SNP
14	99578981	rs10139632	A	G	100	PASS	AC=620;AF=0.123802;AN=5008;NS=2504;DP=16273;EAS_AF=0.003;AMR_AF=0.0461;AFR_AF=0.3449;EUR_AF=0.0199;SAS_AF=0.1115;AA=A|||;VT=SNP
14	99579008	rs10139729	C	T	100	PASS	AC=777;AF=0.155152;AN=5008;NS=2504;DP=16006;EAS_AF=0.1062;AMR_AF=0.232;AFR_AF=0.1044;EUR_AF=0.2366;SAS_AF=0.136;AA=C|||;VT=SNP
14	99579125	rs61563051	C	T	100	PASS	AC=118;AF=0.0235623;AN=5008;NS=2504;DP=15783;EAS_AF=0;AMR_AF=0.0231;AFR_AF=0.0318;EUR_AF=0.0417;SAS_AF=0.0184;AA=C|||;VT=SNP
14	99579180	rs4561391	C	T	100	PASS	AC=1153;AF=0.230232;AN=5008;NS=2504;DP=16539;EAS_AF=0.1091;AMR_AF=0.2565;AFR_AF=0.3033;EUR_AF=0.2396;SAS_AF=0.228;AA=c|||;VT=SNP
14	99579245	rs4640112	C	T	100	PASS	AC=777;AF=0.155152;AN=5008;NS=2504;DP=16881;EAS_AF=0.1062;AMR_AF=0.232;AFR_AF=0.1044;EUR_AF=0.2366;SAS_AF=0.136;AA=T|||;VT=SNP
14	99579268	rs4299089	A	G	100	PASS	AC=1546;AF=0.308706;AN=5008;NS=2504;DP=17242;EAS_AF=0.1101;AMR_AF=0.2911;AFR_AF=0.5545;EUR_AF=0.2565;SAS_AF=0.2474;AA=G|||;VT=SNP
14	99579298	rs4533205	T	C	100	PASS	AC=876;AF=0.17492;AN=5008;NS=2504;DP=16963;EAS_AF=0.1062;AMR_AF=0.2421;AFR_AF=0.174;EUR_AF=0.2366;SAS_AF=0.136;AA=T|||;VT=SNP
14	99579945	rs3930495	A	C	100	PASS	AC=911;AF=0.181909;AN=5008;NS=2504;DP=16577;EAS_AF=0.1399;AMR_AF=0.2421;AFR_AF=0.174;EUR_AF=0.2366;SAS_AF=0.137;AA=C|||;VT=SNP
14	99579952	rs3930496	T	A	100	PASS	AC=911;AF=0.181909;AN=5008;NS=2504;DP=16445;EAS_AF=0.1399;AMR_AF=0.2421;AFR_AF=0.174;EUR_AF=0.2366;SAS_AF=0.137;AA=T|||;VT=SNP
14	99580050	rs3930497	T	C	100	PASS	AC=911;AF=0.181909;AN=5008;NS=2504;DP=15812;EAS_AF=0.1399;AMR_AF=0.2421;AFR_AF=0.174;EUR_AF=0.2366;SAS_AF=0.137;AA=T|||;VT=SNP
14	99580495	rs72700796	C	T	100	PASS	AC=180;AF=0.0359425;AN=5008;NS=2504;DP=18022;EAS_AF=0;AMR_AF=0.0548;AFR_AF=0.0045;EUR_AF=0.0915;SAS_AF=0.045;AA=C|||;VT=SNP
14	99580840	rs35209165	C	T	100	PASS	AC=133;AF=0.0265575;AN=5008;NS=2504;DP=16833;EAS_AF=0.001;AMR_AF=0.0375;AFR_AF=0.0061;EUR_AF=0.0726;SAS_AF=0.0256;AA=C|||;VT=SNP
14	99580914	rs2400526	T	G	100	PASS	AC=913;AF=0.182308;AN=5008;NS=2504;DP=17270;EAS_AF=0.1419;AMR_AF=0.2421;AFR_AF=0.174;EUR_AF=0.2366;SAS_AF=0.137;AA=T|||;VT=SNP
14	99580991	rs79434075	G	T	100	PASS	AC=159;AF=0.0317492;AN=5008;NS=2504;DP=16991;EAS_AF=0.004;AMR_AF=0.0504;AFR_AF=0.0159;EUR_AF=0.0736;SAS_AF=0.0256;AA=G|||;VT=SNP
14	99581034	rs2400527	A	G	100	PASS	AC=1531;AF=0.305711;AN=5008;NS=2504;DP=15982;EAS_AF=0.1448;AMR_AF=0.2882;AFR_AF=0.5166;EUR_AF=0.2565;SAS_AF=0.2495;AA=G|||;VT=SNP
14	99581101	rs75335191	C	G	100	PASS	AC=147;AF=0.029353;AN=5008;NS=2504;DP=16765;EAS_AF=0.001;AMR_AF=0.0389;AFR_AF=0.0159;EUR_AF=0.0726;SAS_AF=0.0256;AA=C|||;VT=SNP
14	99581153	rs78586514	A	T	100	PASS	AC=24;AF=0.00479233;AN=5008;NS=2504;DP=16897;EAS_AF=0;AMR_AF=0.0029;AFR_AF=0;EUR_AF=0.0189;SAS_AF=0.0031;AA=A|||;VT=SNP
14	99581487	rs11160501	T	G	100	PASS	AC=902;AF=0.180112;AN=5008;NS=2504;DP=19646;EAS_AF=0.1419;AMR_AF=0.2421;AFR_AF=0.1649;EUR_AF=0.2366;SAS_AF=0.138;AA=T|||;VT=SNP
14	99581923	rs117355998	A	C	100	PASS	AC=42;AF=0.00838658;AN=5008;NS=2504;DP=19547;EAS_AF=0;AMR_AF=0.0216;AFR_AF=0.0008;EUR_AF=0.0209;SAS_AF=0.0051;AA=A|||;VT=SNP
14	99582187	rs8020962	C	A	100	PASS	AC=865;AF=0.172724;AN=5008;NS=2504;DP=19046;EAS_AF=0.1071;AMR_AF=0.2421;AFR_AF=0.1641;EUR_AF=0.2366;SAS_AF=0.137;AA=C|||;VT=SNP
14	99582302	rs34315322	G	C	100	PASS	AC=158;AF=0.0315495;AN=5008;NS=2504;DP=18725;EAS_AF=0.004;AMR_AF=0.0504;AFR_AF=0.0159;EUR_AF=0.0726;SAS_AF=0.0256;AA=G|||;VT=SNP
14	99582467	rs8022744	T	C	100	PASS	AC=875;AF=0.17472;AN=5008;NS=2504;DP=19106;EAS_AF=0.1071;AMR_AF=0.2421;AFR_AF=0.1725;EUR_AF=0.2366;SAS_AF=0.136;AA=T|||;VT=SNP
14	99583294	rs12882816	T	C	100	PASS	AC=717;AF=0.143171;AN=5008;NS=2504;DP=19256;EAS_AF=0.1032;AMR_AF=0.1916;AFR_AF=0.1566;EUR_AF=0.164;SAS_AF=0.1104;AA=T|||;VT=SNP
14	99583371	rs11625944	C	A	100	PASS	AC=207;AF=0.0413339;AN=5008;NS=2504;DP=19655;EAS_AF=0;AMR_AF=0.0548;AFR_AF=0.0242;EUR_AF=0.0915;SAS_AF=0.046;AA=c|||;VT=SNP
14	99583395	rs147533693	T	C	100	PASS	AC=45;AF=0.00898562;AN=5008;NS=2504;DP=19051;EAS_AF=0;AMR_AF=0.013;AFR_AF=0;EUR_AF=0.0278;SAS_AF=0.0082;AA=T|||;VT=SNP
14	99583579	rs10484067	G	A	100	PASS	AC=1239;AF=0.247404;AN=5008;NS=2504;DP=19367;EAS_AF=0.1101;AMR_AF=0.2637;AFR_AF=0.3654;EUR_AF=0.2376;SAS_AF=0.228;AA=A|||;VT=SNP
14	99583585	rs71418626	G	A	100	PASS	AC=146;AF=0.0291534;AN=5008;NS=2504;DP=19586;EAS_AF=0.001;AMR_AF=0.0389;AFR_AF=0.0159;EUR_AF=0.0716;SAS_AF=0.0256;AA=G|||;VT=SNP
14	99583842	rs71418627	G	A	100	PASS	AC=146;AF=0.0291534;AN=5008;NS=2504;DP=20523;EAS_AF=0.001;AMR_AF=0.0389;AFR_AF=0.0159;EUR_AF=0.0716;SAS_AF=0.0256;AA=G|||;VT=SNP
14	99583849	rs71418628	T	C	100	PASS	AC=157;AF=0.0313498;AN=5008;NS=2504;DP=20510;EAS_AF=0.004;AMR_AF=0.0504;AFR_AF=0.0159;EUR_AF=0.0716;SAS_AF=0.0256;AA=C|||;VT=SNP
14	99583908	rs11849143	G	T	100	PASS	AC=1283;AF=0.25619;AN=5008;NS=2504;DP=19320;EAS_AF=0.1101;AMR_AF=0.2666;AFR_AF=0.3971;EUR_AF=0.2376;SAS_AF=0.228;AA=T|||;VT=SNP
14	99584172	rs60448034	G	T	100	PASS	AC=692;AF=0.138179;AN=5008;NS=2504;DP=17705;EAS_AF=0.3998;AMR_AF=0.0836;AFR_AF=0.0832;EUR_AF=0.0318;SAS_AF=0.091;AA=G|||;VT=SNP
14	99584188	rs74080288	C	G	100	PASS	AC=201;AF=0.0401358;AN=5008;NS=2504;DP=17563;EAS_AF=0;AMR_AF=0.0202;AFR_AF=0.1142;EUR_AF=0.0169;SAS_AF=0.0194;AA=C|||;VT=SNP
14	99584219	rs34983345	G	C	100	PASS	AC=158;AF=0.0315495;AN=5008;NS=2504;DP=17658;EAS_AF=0.004;AMR_AF=0.0504;AFR_AF=0.0159;EUR_AF=0.0726;SAS_AF=0.0256;AA=G|||;VT=SNP
14	99584988	rs28584270	T	C	100	PASS	AC=1050;AF=0.209665;AN=5008;NS=2504;DP=17705;EAS_AF=0.2877;AMR_AF=0.2291;AFR_AF=0.2163;EUR_AF=0.0616;SAS_AF=0.2587;AA=T|||;VT=SNP
14	99585031	rs111789789	T	C	100	PASS	AC=163;AF=0.0325479;AN=5008;NS=2504;DP=19923;EAS_AF=0.002;AMR_AF=0.0548;AFR_AF=0.0106;EUR_AF=0.0795;SAS_AF=0.0297;AA=T|||;VT=SNP
14	99585155	rs809413	A	G	100	PASS	AC=253;AF=0.0505192;AN=5008;NS=2504;DP=19528;EAS_AF=0.004;AMR_AF=0.0749;AFR_AF=0.0666;EUR_AF=0.0795;SAS_AF=0.0297;AA=G|||;VT=SNP
14	99585568	rs57998915	T	C	100	PASS	AC=396;AF=0.0790735;AN=5008;NS=2504;DP=16743;EAS_AF=0.0119;AMR_AF=0.0692;AFR_AF=0.0431;EUR_AF=0.1431;SAS_AF=0.138;AA=T|||;VT=SNP
14	99585582	rs58577764	G	A	100	PASS	AC=838;AF=0.167332;AN=5008;NS=2504;DP=17103;EAS_AF=0.3641;AMR_AF=0.1023;AFR_AF=0.1286;EUR_AF=0.0835;SAS_AF=0.1493;AA=G|||;VT=SNP
14	99586170	rs807439	G	C	100	PASS	AC=4428;AF=0.884185;AN=5008;NS=2504;DP=17054;EAS_AF=0.8363;AMR_AF=0.8501;AFR_AF=0.9864;EUR_AF=0.8588;SAS_AF=0.8456;AA=A|||;VT=SNP
14	99586980	rs807438	T	C	100	PASS	AC=1605;AF=0.320487;AN=5008;NS=2504;DP=17350;EAS_AF=0.1438;AMR_AF=0.2752;AFR_AF=0.562;EUR_AF=0.2505;SAS_AF=0.2802;AA=C|||;VT=SNP
14	99587334	rs36176094	A	G	100	PASS	AC=78;AF=0.0155751;AN=5008;NS=2504;DP=14428;EAS_AF=0;AMR_AF=0.0245;AFR_AF=0;EUR_AF=0.0467;SAS_AF=0.0143;AA=A|||;VT=SNP
14	99587447	rs11621995	A	G	100	PASS	AC=169;AF=0.033746;AN=5008;NS=2504;DP=18418;EAS_AF=0.001;AMR_AF=0.0548;AFR_AF=0.0159;EUR_AF=0.0795;SAS_AF=0.0297;AA=A|||;VT=SNP
14	99587669	rs34680526	C	T	100	PASS	AC=144;AF=0.028754;AN=5008;NS=2504;DP=18623;EAS_AF=0.001;AMR_AF=0.0389;AFR_AF=0.0151;EUR_AF=0.0706;SAS_AF=0.0256;AA=C|||;VT=SNP
14	99588538	rs3850418	A	T	100	PASS	AC=164;AF=0.0327476;AN=5008;NS=2504;DP=16826;EAS_AF=0.001;AMR_AF=0.0548;AFR_AF=0.0159;EUR_AF=0.0746;SAS_AF=0.0297;AA=A|||;VT=SNP
14	99588625	rs111516386	C	T	100	PASS	AC=64;AF=0.0127796;AN=5008;NS=2504;DP=16915;EAS_AF=0;AMR_AF=0.0115;AFR_AF=0.0008;EUR_AF=0.0258;SAS_AF=0.0297;AA=C|||;VT=SNP
14	99588940	rs8016025	A	G	100	PASS	AC=1273;AF=0.254193;AN=5008;NS=2504;DP=17231;EAS_AF=0.1438;AMR_AF=0.2522;AFR_AF=0.3707;EUR_AF=0.2376;SAS_AF=0.229;AA=G|||;VT=SNP
14	99589002	rs1257512	C	T	100	PASS	AC=1589;AF=0.317292;AN=5008;NS=2504;DP=16847;EAS_AF=0.1448;AMR_AF=0.2752;AFR_AF=0.5552;EUR_AF=0.2445;SAS_AF=0.2781;AA=T|||;VT=SNP
14	99589008	rs1257513	A	G	100	PASS	AC=3159;AF=0.630791;AN=5008;NS=2504;DP=16981;EAS_AF=0.5724;AMR_AF=0.5144;AFR_AF=0.8631;EUR_AF=0.5268;SAS_AF=0.5665;AA=G|||;VT=SNP
14	99589157	rs813417	G	A	100	PASS	AC=4403;AF=0.879193;AN=5008;NS=2504;DP=16246;EAS_AF=0.5873;AMR_AF=0.9179;AFR_AF=0.9985;EUR_AF=0.9632;SAS_AF=0.9049;AA=A|||;VT=SNP
14	99590399	rs807444	C	T	100	PASS	AC=3107;AF=0.620407;AN=5008;NS=2504;DP=17480;EAS_AF=0.2917;AMR_AF=0.5461;AFR_AF=0.7988;EUR_AF=0.674;SAS_AF=0.7157;AA=T|||;VT=SNP
14	99591320	rs807445	T	C	100	PASS	AC=2523;AF=0.503794;AN=5008;NS=2504;DP=17238;EAS_AF=0.2738;AMR_AF=0.5259;AFR_AF=0.5582;EUR_AF=0.6312;SAS_AF=0.5204;AA=T|||;VT=SNP
14	99591647	rs150797079	G	T	100	PASS	AC=19;AF=0.00379393;AN=5008;NS=2504;DP=15985;EAS_AF=0;AMR_AF=0.0072;AFR_AF=0;EUR_AF=0.0129;SAS_AF=0.001;AA=G|||;VT=SNP
14	99591952	rs807448	A	G	100	PASS	AC=1595;AF=0.31849;AN=5008;NS=2504;DP=20474;EAS_AF=0.1141;AMR_AF=0.2363;AFR_AF=0.4992;EUR_AF=0.2913;SAS_AF=0.3712;AA=G|||;VT=SNP
14	99592663	rs117322302	A	C	100	PASS	AC=114;AF=0.0227636;AN=5008;NS=2504;DP=17262;EAS_AF=0.002;AMR_AF=0.0403;AFR_AF=0.003;EUR_AF=0.0487;SAS_AF=0.0317;AA=A|||;VT=SNP
14	99592940	rs807449	T	C	100	PASS	AC=1474;AF=0.294329;AN=5008;NS=2504;DP=17358;EAS_AF=0.1151;AMR_AF=0.2205;AFR_AF=0.4123;EUR_AF=0.2783;SAS_AF=0.3885;AA=C|||;VT=SNP
14	99593063	rs11622852	C	T	100	PASS	AC=99;AF=0.0197684;AN=5008;NS=2504;DP=20297;EAS_AF=0;AMR_AF=0.0259;AFR_AF=0.0151;EUR_AF=0.0457;SAS_AF=0.0153;AA=C|||;VT=SNP
14	99593169	rs1257515	G	T	100	PASS	AC=2872;AF=0.573482;AN=5008;NS=2504;DP=21335;EAS_AF=0.38;AMR_AF=0.5259;AFR_AF=0.7708;EUR_AF=0.5427;SAS_AF=0.5716;AA=T|||;VT=SNP
14	99593248	rs35405125	G	A	100	PASS	AC=636;AF=0.126997;AN=5008;NS=2504;DP=20723;EAS_AF=0.0208;AMR_AF=0.085;AFR_AF=0.2118;EUR_AF=0.1153;SAS_AF=0.1636;AA=A|||;VT=SNP
14	99594037	rs79844533	G	A	100	PASS	AC=221;AF=0.0441294;AN=5008;NS=2504;DP=19413;EAS_AF=0;AMR_AF=0.0346;AFR_AF=0.1195;EUR_AF=0.0338;SAS_AF=0.0051;AA=G|||;VT=SNP
14	99594042	rs77633533	C	T	100	PASS	AC=240;AF=0.0479233;AN=5008;NS=2504;DP=19514;EAS_AF=0;AMR_AF=0.0303;AFR_AF=0.1362;EUR_AF=0.0338;SAS_AF=0.0051;AA=T|||;VT=SNP
14	99594225	rs57773242	C	T	100	PASS	AC=143;AF=0.0285543;AN=5008;NS=2504;DP=18533;EAS_AF=0.0109;AMR_AF=0.0202;AFR_AF=0.0333;EUR_AF=0.0368;SAS_AF=0.0378;AA=C|||;VT=SNP
14	99594425	rs34939000	G	A	100	PASS	AC=344;AF=0.0686901;AN=5008;NS=2504;DP=20480;EAS_AF=0.0506;AMR_AF=0.0461;AFR_AF=0.0998;EUR_AF=0.0795;SAS_AF=0.0501;AA=G|||;VT=SNP
14	99594430	rs75798395	C	T	100	PASS	AC=296;AF=0.0591054;AN=5008;NS=2504;DP=20741;EAS_AF=0.0079;AMR_AF=0.1427;AFR_AF=0.0159;EUR_AF=0.1034;SAS_AF=0.0654;AA=C|||;VT=SNP
14	99594572	rs72700802	C	T	100	PASS	AC=70;AF=0.0139776;AN=5008;NS=2504;DP=21503;EAS_AF=0.004;AMR_AF=0.0173;AFR_AF=0.0023;EUR_AF=0.0368;SAS_AF=0.0143;AA=C|||;VT=SNP
14	99594979	rs34264757	G	A	100	PASS	AC=754;AF=0.150559;AN=5008;NS=2504;DP=20122;EAS_AF=0.2391;AMR_AF=0.1354;AFR_AF=0.1203;EUR_AF=0.1282;SAS_AF=0.1339;AA=G|||;VT=SNP
14	99595535	rs150496806	C	T	100	PASS	AC=14;AF=0.00279553;AN=5008;NS=2504;DP=21966;EAS_AF=0;AMR_AF=0.0043;AFR_AF=0.0015;EUR_AF=0.007;SAS_AF=0.002;AA=C|||;VT=SNP
14	99595780	rs2400528	A	G	100	PASS	AC=350;AF=0.0698882;AN=5008;NS=2504;DP=19503;EAS_AF=0.1022;AMR_AF=0.0634;AFR_AF=0.0575;EUR_AF=0.0765;SAS_AF=0.0511;AA=A|||;VT=SNP
14	99595841	rs118142217	T	C	100	PASS	AC=60;AF=0.0119808;AN=5008;NS=2504;DP=19090;EAS_AF=0;AMR_AF=0.0173;AFR_AF=0.0015;EUR_AF=0.0308;SAS_AF=0.0153;AA=T|||;VT=SNP
14	99595916	rs77271295	C	G	100	PASS	AC=71;AF=0.0141773;AN=5008;NS=2504;DP=18587;EAS_AF=0;AMR_AF=0.013;AFR_AF=0.0083;EUR_AF=0.0348;SAS_AF=0.0164;AA=C|||;VT=SNP
14	99595963	rs111648747	A	T	100	PASS	AC=93;AF=0.0185703;AN=5008;NS=2504;DP=20172;EAS_AF=0;AMR_AF=0.0144;AFR_AF=0.0242;EUR_AF=0.0348;SAS_AF=0.0164;AA=T|||;VT=SNP
14	99596452	rs72702603	C	T	100	PASS	AC=436;AF=0.0870607;AN=5008;NS=2504;DP=13923;EAS_AF=0.0565;AMR_AF=0.0648;AFR_AF=0.1165;EUR_AF=0.1113;SAS_AF=0.0695;AA=C|||;VT=SNP
14	99596492	rs56139032	C	T	100	PASS	AC=77;AF=0.0153754;AN=5008;NS=2504;DP=13705;EAS_AF=0.001;AMR_AF=0.0202;AFR_AF=0.0023;EUR_AF=0.0447;SAS_AF=0.0143;AA=C|||;VT=SNP
14	99596519	rs75820255	G	A	100	PASS	AC=472;AF=0.0942492;AN=5008;NS=2504;DP=13553;EAS_AF=0.001;AMR_AF=0.0346;AFR_AF=0.2027;EUR_AF=0.0388;SAS_AF=0.1431;AA=G|||;VT=SNP
14	99596637	rs28642724	T	C	100	PASS	AC=211;AF=0.0421326;AN=5008;NS=2504;DP=12523;EAS_AF=0.002;AMR_AF=0.0216;AFR_AF=0.0893;EUR_AF=0.0368;SAS_AF=0.0399;AA=C|||;VT=SNP
14	99596673	rs145069165	G	A	100	PASS	AC=256;AF=0.0511182;AN=5008;NS=2504;DP=11861;EAS_AF=0.0903;AMR_AF=0.062;AFR_AF=0.003;EUR_AF=0.0716;SAS_AF=0.047;AA=G|||;VT=SNP
14	99597539	rs72702604	T	C	100	PASS	AC=789;AF=0.157548;AN=5008;NS=2504;DP=16415;EAS_AF=0.2113;AMR_AF=0.2349;AFR_AF=0.0545;EUR_AF=0.1491;SAS_AF=0.1953;AA=T|||;VT=SNP
14	99597557	rs112938262	T	C	100	PASS	AC=478;AF=0.0954473;AN=5008;NS=2504;DP=17258;EAS_AF=0.001;AMR_AF=0.036;AFR_AF=0.1959;EUR_AF=0.0388;SAS_AF=0.1575;AA=T|||;VT=SNP
14	99597575	rs28375955	T	C	100	PASS	AC=522;AF=0.104233;AN=5008;NS=2504;DP=18209;EAS_AF=0.0585;AMR_AF=0.072;AFR_AF=0.1717;EUR_AF=0.1173;SAS_AF=0.0695;AA=T|||;VT=SNP
14	99598203	rs147383448	T	G	100	PASS	AC=45;AF=0.00898562;AN=5008;NS=2504;DP=17811;EAS_AF=0;AMR_AF=0.0115;AFR_AF=0.003;EUR_AF=0.0288;SAS_AF=0.0041;AA=T|||;VT=SNP
14	99598312	rs117420595	C	T	100	PASS	AC=69;AF=0.013778;AN=5008;NS=2504;DP=18462;EAS_AF=0.001;AMR_AF=0.0303;AFR_AF=0.0023;EUR_AF=0.0298;SAS_AF=0.0143;AA=C|||;VT=SNP
14	99598470	rs139530898	G	C	100	PASS	AC=29;AF=0.00579073;AN=5008;NS=2504;DP=18282;EAS_AF=0;AMR_AF=0.0058;AFR_AF=0.0015;EUR_AF=0.0179;SAS_AF=0.0051;AA=G|||;VT=SNP
14	99598566	rs75969586	T	C	100	PASS	AC=583;AF=0.116414;AN=5008;NS=2504;DP=18135;EAS_AF=0.001;AMR_AF=0.0403;AFR_AF=0.261;EUR_AF=0.0398;SAS_AF=0.1728;AA=T|||;VT=SNP
14	99599032	rs12147051	A	C	100	PASS	AC=714;AF=0.142572;AN=5008;NS=2504;DP=18761;EAS_AF=0.0169;AMR_AF=0.062;AFR_AF=0.2595;EUR_AF=0.0815;SAS_AF=0.2342;AA=A|||;VT=SNP
14	99599100	rs139354597	C	A	100	PASS	AC=39;AF=0.00778754;AN=5008;NS=2504;DP=18667;EAS_AF=0;AMR_AF=0.0159;AFR_AF=0;EUR_AF=0.0249;SAS_AF=0.0031;AA=C|||;VT=SNP
14	99599964	rs28688006	C	T	100	PASS	AC=1050;AF=0.209665;AN=5008;NS=2504;DP=13799;EAS_AF=0.0288;AMR_AF=0.1254;AFR_AF=0.2912;EUR_AF=0.2425;SAS_AF=0.3119;AA=C|||;VT=SNP
14	99599981	rs3850419	T	C	100	PASS	AC=3137;AF=0.626398;AN=5008;NS=2504;DP=14150;EAS_AF=0.8363;AMR_AF=0.719;AFR_AF=0.4697;EUR_AF=0.6402;SAS_AF=0.5419;AA=T|||;VT=SNP
14	99600064	rs144950069	C	T	100	PASS	AC=21;AF=0.00419329;AN=5008;NS=2504;DP=14674;EAS_AF=0.001;AMR_AF=0.0058;AFR_AF=0.0015;EUR_AF=0.0129;SAS_AF=0.001;AA=C|||;VT=SNP
14	99600121	rs34590685	G	A	100	PASS	AC=64;AF=0.0127796;AN=5008;NS=2504;DP=14286;EAS_AF=0.001;AMR_AF=0.0173;AFR_AF=0;EUR_AF=0.0437;SAS_AF=0.0072;AA=G|||;VT=SNP
14	99600203	rs7161738	G	C	100	PASS	AC=456;AF=0.0910543;AN=5008;NS=2504;DP=14409;EAS_AF=0.0298;AMR_AF=0.1196;AFR_AF=0.0719;EUR_AF=0.166;SAS_AF=0.0828;AA=G|||;VT=SNP
14	99600289	rs75793874	G	A	100	PASS	AC=257;AF=0.0513179;AN=5008;NS=2504;DP=15803;EAS_AF=0.0208;AMR_AF=0.0634;AFR_AF=0.1082;EUR_AF=0.0239;SAS_AF=0.0256;AA=G|||;VT=SNP
14	99600519	rs868666	T	C	100	PASS	AC=3542;AF=0.707268;AN=5008;NS=2504;DP=19040;EAS_AF=0.7728;AMR_AF=0.745;AFR_AF=0.8684;EUR_AF=0.5219;SAS_AF=0.5859;AA=C|||;VT=SNP
14	99600709	rs884606	T	A	100	PASS	AC=925;AF=0.184704;AN=5008;NS=2504;DP=18185;EAS_AF=0.0139;AMR_AF=0.2017;AFR_AF=0.236;EUR_AF=0.3469;SAS_AF=0.1125;AA=T|||;VT=SNP
14	99600836	rs1257496	G	C	100	PASS	AC=1043;AF=0.208267;AN=5008;NS=2504;DP=17458;EAS_AF=0.0139;AMR_AF=0.2061;AFR_AF=0.32;EUR_AF=0.3469;SAS_AF=0.1166;AA=C|||;VT=SNP
14	99600890	rs1257495	A	G	100	PASS	AC=3109;AF=0.620807;AN=5008;NS=2504;DP=17986;EAS_AF=0.631;AMR_AF=0.7709;AFR_AF=0.4614;EUR_AF=0.6879;SAS_AF=0.6503;AA=G|||;VT=SNP
14	99600910	rs55727874	C	T	100	PASS	AC=241;AF=0.048123;AN=5008;NS=2504;DP=19566;EAS_AF=0.0427;AMR_AF=0.0836;AFR_AF=0.0083;EUR_AF=0.0984;SAS_AF=0.0307;AA=C|||;VT=SNP
14	99600968	rs10143475	A	G	100	PASS	AC=2885;AF=0.576078;AN=5008;NS=2504;DP=19897;EAS_AF=0.6865;AMR_AF=0.6816;AFR_AF=0.4032;EUR_AF=0.5179;SAS_AF=0.681;AA=A|||;VT=SNP
14	99600987	rs1257494	T	C	100	PASS	AC=1036;AF=0.206869;AN=5008;NS=2504;DP=19866;EAS_AF=0.0129;AMR_AF=0.2046;AFR_AF=0.3185;EUR_AF=0.3469;SAS_AF=0.1135;AA=C|||;VT=SNP
14	99601309	rs1257493	C	T	100	PASS	AC=1344;AF=0.268371;AN=5008;NS=2504;DP=20217;EAS_AF=0.0149;AMR_AF=0.255;AFR_AF=0.3555;EUR_AF=0.4493;SAS_AF=0.2352;AA=T|||;VT=SNP
14	99602092	rs1257492	A	G	100	PASS	AC=372;AF=0.0742812;AN=5008;NS=2504;DP=18799;EAS_AF=0.0208;AMR_AF=0.0648;AFR_AF=0.1604;EUR_AF=0.0835;SAS_AF=0.0102;AA=A|||;VT=SNP
14	99602205	rs61981462	G	A	100	PASS	AC=322;AF=0.0642971;AN=5008;NS=2504;DP=20532;EAS_AF=0.002;AMR_AF=0.0476;AFR_AF=0.0507;EUR_AF=0.0934;SAS_AF=0.1288;AA=G|||;VT=SNP
14	99602321	rs11627507	A	G	100	PASS	AC=1269;AF=0.253395;AN=5008;NS=2504;DP=21907;EAS_AF=0.1558;AMR_AF=0.2262;AFR_AF=0.3313;EUR_AF=0.2823;SAS_AF=0.2382;AA=G|||;VT=SNP
14	99602932	rs10136896	T	C	100	PASS	AC=1831;AF=0.365615;AN=5008;NS=2504;DP=18229;EAS_AF=0.5903;AMR_AF=0.4164;AFR_AF=0.2617;EUR_AF=0.2634;SAS_AF=0.3436;AA=T|||;VT=SNP
14	99602969	rs143591157	G	A	100	PASS	AC=25;AF=0.00499201;AN=5008;NS=2504;DP=16997;EAS_AF=0;AMR_AF=0.013;AFR_AF=0;EUR_AF=0.0159;SAS_AF=0;AA=G|||;VT=SNP
14	99603002	rs146773942	G	A	100	PASS	AC=46;AF=0.0091853;AN=5008;NS=2504;DP=16540;EAS_AF=0;AMR_AF=0.0101;AFR_AF=0.0166;EUR_AF=0.0169;SAS_AF=0;AA=G|||;VT=SNP
14	99603119	rs1269096	C	T	100	PASS	AC=2840;AF=0.567093;AN=5008;NS=2504;DP=17448;EAS_AF=0.5853;AMR_AF=0.4971;AFR_AF=0.8336;EUR_AF=0.328;SAS_AF=0.4836;AA=T|||;VT=SNP
14	99603389	rs944120	A	T	100	PASS	AC=978;AF=0.195288;AN=5008;NS=2504;DP=17010;EAS_AF=0.002;AMR_AF=0.0865;AFR_AF=0.5287;EUR_AF=0.0795;SAS_AF=0.1401;AA=A|||;VT=SNP
14	99603939	rs1257491	T	C	100	PASS	AC=1022;AF=0.204073;AN=5008;NS=2504;DP=16309;EAS_AF=0.002;AMR_AF=0.0879;AFR_AF=0.5628;EUR_AF=0.0795;SAS_AF=0.138;AA=C|||;VT=SNP
14	99604188	rs1257490	G	A	100	PASS	AC=984;AF=0.196486;AN=5008;NS=2504;DP=18581;EAS_AF=0.002;AMR_AF=0.0865;AFR_AF=0.534;EUR_AF=0.0805;SAS_AF=0.138;AA=A|||;VT=SNP
14	99604293	rs870826	A	G	100	PASS	AC=3610;AF=0.720847;AN=5008;NS=2504;DP=19318;EAS_AF=0.8542;AMR_AF=0.6225;AFR_AF=0.9297;EUR_AF=0.3926;SAS_AF=0.7086;AA=G|||;VT=SNP
14	99604585	rs870827	A	G	100	PASS	AC=984;AF=0.196486;AN=5008;NS=2504;DP=20608;EAS_AF=0.002;AMR_AF=0.0865;AFR_AF=0.5348;EUR_AF=0.0795;SAS_AF=0.138;AA=G|||;VT=SNP
14	99604681	rs3850420	C	T	100	PASS	AC=2582;AF=0.515575;AN=5008;NS=2504;DP=19794;EAS_AF=0.8472;AMR_AF=0.5346;AFR_AF=0.3661;EUR_AF=0.3131;SAS_AF=0.5706;AA=C|||;VT=SNP
14	99604911	rs1257487	A	C	100	PASS	AC=3215;AF=0.641973;AN=5008;NS=2504;DP=19597;EAS_AF=0.8472;AMR_AF=0.5576;AFR_AF=0.8298;EUR_AF=0.3171;SAS_AF=0.5706;AA=C|||;VT=SNP
14	99605410	rs141618507	G	A	100	PASS	AC=25;AF=0.00499201;AN=5008;NS=2504;DP=18463;EAS_AF=0;AMR_AF=0.013;AFR_AF=0;EUR_AF=0.0159;SAS_AF=0;AA=A|||;VT=SNP
14	99605444	rs116870283	C	T	100	PASS	AC=124;AF=0.0247604;AN=5008;NS=2504;DP=18826;EAS_AF=0;AMR_AF=0.0245;AFR_AF=0.0045;EUR_AF=0.0885;SAS_AF=0.0123;AA=C|||;VT=SNP
14	99605704	rs1009094	G	C	100	PASS	AC=3556;AF=0.710064;AN=5008;NS=2504;DP=17923;EAS_AF=0.8482;AMR_AF=0.6196;AFR_AF=0.9297;EUR_AF=0.3867;SAS_AF=0.6677;AA=C|||;VT=SNP
14	99605955	rs28446574	T	C	100	PASS	AC=935;AF=0.186701;AN=5008;NS=2504;DP=23316;EAS_AF=0.3264;AMR_AF=0.2709;AFR_AF=0.112;EUR_AF=0.0507;SAS_AF=0.2239;AA=T|||;VT=SNP
14	99606294	rs12891856	A	G	100	PASS	AC=1857;AF=0.370807;AN=5008;NS=2504;DP=20803;EAS_AF=0.5208;AMR_AF=0.2752;AFR_AF=0.4062;EUR_AF=0.2634;SAS_AF=0.3466;AA=A|||;VT=SNP
14	99606536	rs10137302	C	T	100	PASS	AC=1929;AF=0.385184;AN=5008;NS=2504;DP=16165;EAS_AF=0.5188;AMR_AF=0.2781;AFR_AF=0.4607;EUR_AF=0.2634;SAS_AF=0.3466;AA=C|||;VT=SNP
14	99606607	rs10137556	G	A	100	PASS	AC=1829;AF=0.365216;AN=5008;NS=2504;DP=16905;EAS_AF=0.5169;AMR_AF=0.2738;AFR_AF=0.388;EUR_AF=0.2634;SAS_AF=0.3476;AA=G|||;VT=SNP
14	99606620	rs10149632	T	C	100	PASS	AC=1933;AF=0.385982;AN=5008;NS=2504;DP=16579;EAS_AF=0.5248;AMR_AF=0.2767;AFR_AF=0.4592;EUR_AF=0.2634;SAS_AF=0.3476;AA=t|||;VT=SNP
14	99606621	rs10137561	G	A	100	PASS	AC=1827;AF=0.364816;AN=5008;NS=2504;DP=16553;EAS_AF=0.5169;AMR_AF=0.2709;AFR_AF=0.388;EUR_AF=0.2634;SAS_AF=0.3476;AA=G|||;VT=SNP
14	99607128	rs61363337	C	T	100	PASS	AC=1844;AF=0.368211;AN=5008;NS=2504;DP=16217;EAS_AF=0.5258;AMR_AF=0.2738;AFR_AF=0.3933;EUR_AF=0.2634;SAS_AF=0.3466;AA=C|||;VT=SNP
14	99607480	rs2693676	A	G	100	PASS	AC=1721;AF=0.34365;AN=5008;NS=2504;DP=16557;EAS_AF=0.3214;AMR_AF=0.3473;AFR_AF=0.5083;EUR_AF=0.1302;SAS_AF=0.3609;AA=G|||;VT=SNP
14	99607501	rs1262312	C	T	100	PASS	AC=1720;AF=0.34345;AN=5008;NS=2504;DP=17427;EAS_AF=0.3214;AMR_AF=0.3473;AFR_AF=0.5076;EUR_AF=0.1302;SAS_AF=0.3609;AA=C|||;VT=SNP
14	99607613	rs1257485	T	C	100	PASS	AC=1721;AF=0.34365;AN=5008;NS=2504;DP=19027;EAS_AF=0.3214;AMR_AF=0.3473;AFR_AF=0.5083;EUR_AF=0.1302;SAS_AF=0.3609;AA=C|||;VT=SNP
14	99607662	rs1257484	C	T	100	PASS	AC=1721;AF=0.34365;AN=5008;NS=2504;DP=19684;EAS_AF=0.3214;AMR_AF=0.3473;AFR_AF=0.5083;EUR_AF=0.1302;SAS_AF=0.3609;AA=C|||;VT=SNP
14	99607773	rs117374758	G	C	100	PASS	AC=61;AF=0.0121805;AN=5008;NS=2504;DP=19991;EAS_AF=0;AMR_AF=0.013;AFR_AF=0;EUR_AF=0.0338;SAS_AF=0.0184;AA=G|||;VT=SNP
14	99607842	rs1273226	C	T	100	PASS	AC=1722;AF=0.34385;AN=5008;NS=2504;DP=19361;EAS_AF=0.3214;AMR_AF=0.3473;AFR_AF=0.5091;EUR_AF=0.1302;SAS_AF=0.3609;AA=C|||;VT=SNP
14	99608186	rs1269095	C	G	100	PASS	AC=1725;AF=0.344449;AN=5008;NS=2504;DP=20672;EAS_AF=0.3214;AMR_AF=0.3473;AFR_AF=0.5106;EUR_AF=0.1302;SAS_AF=0.362;AA=G|||;VT=SNP
14	99608282	rs72631665	T	G	100	PASS	AC=893;AF=0.178315;AN=5008;NS=2504;DP=19774;EAS_AF=0.3264;AMR_AF=0.2695;AFR_AF=0.0809;EUR_AF=0.0507;SAS_AF=0.2239;AA=t|||;VT=SNP
14	99608619	rs12435319	C	G	100	PASS	AC=1305;AF=0.260583;AN=5008;NS=2504;DP=17956;EAS_AF=0.3194;AMR_AF=0.3329;AFR_AF=0.2042;EUR_AF=0.1282;SAS_AF=0.3609;AA=c|||;VT=SNP
14	99608934	rs1257483	T	G	100	PASS	AC=2053;AF=0.409944;AN=5008;NS=2504;DP=16058;EAS_AF=0.3224;AMR_AF=0.3646;AFR_AF=0.7481;EUR_AF=0.1302;SAS_AF=0.363;AA=g|||;VT=SNP
14	99608956	rs8009403	C	G	100	PASS	AC=1308;AF=0.261182;AN=5008;NS=2504;DP=15658;EAS_AF=0.3204;AMR_AF=0.3329;AFR_AF=0.2042;EUR_AF=0.1282;SAS_AF=0.363;AA=c|||;VT=SNP
14	99609217	rs1273225	T	C	100	PASS	AC=2007;AF=0.400759;AN=5008;NS=2504;DP=20107;EAS_AF=0.3204;AMR_AF=0.3602;AFR_AF=0.7171;EUR_AF=0.1302;SAS_AF=0.363;AA=t|||;VT=SNP
14	99609371	rs72702608	G	A	100	PASS	AC=52;AF=0.0103834;AN=5008;NS=2504;DP=17554;EAS_AF=0;AMR_AF=0.0115;AFR_AF=0.0015;EUR_AF=0.0179;SAS_AF=0.0245;AA=G|||;VT=SNP
14	99610512	rs1257411	C	T	100	PASS	AC=1347;AF=0.26897;AN=5008;NS=2504;DP=18838;EAS_AF=0.3214;AMR_AF=0.3343;AFR_AF=0.2337;EUR_AF=0.1272;SAS_AF=0.362;AA=C|||;VT=SNP
14	99610798	rs7148304	G	A	100	PASS	AC=1640;AF=0.327476;AN=5008;NS=2504;DP=18214;EAS_AF=0.5427;AMR_AF=0.2608;AFR_AF=0.2216;EUR_AF=0.2654;SAS_AF=0.3599;AA=G|||;VT=SNP
14	99611225	rs1270135	C	A	100	PASS	AC=1352;AF=0.269968;AN=5008;NS=2504;DP=15443;EAS_AF=0.3284;AMR_AF=0.3343;AFR_AF=0.2292;EUR_AF=0.1282;SAS_AF=0.365;AA=C|||;VT=SNP
14	99611271	rs1257410	G	A	100	PASS	AC=892;AF=0.178115;AN=5008;NS=2504;DP=15192;EAS_AF=0.3185;AMR_AF=0.2695;AFR_AF=0.0825;EUR_AF=0.0507;SAS_AF=0.229;AA=G|||;VT=SNP
14	99611333	rs1152773	T	C	100	PASS	AC=3715;AF=0.741813;AN=5008;NS=2504;DP=17767;EAS_AF=0.875;AMR_AF=0.6268;AFR_AF=0.9728;EUR_AF=0.3966;SAS_AF=0.729;AA=C|||;VT=SNP
14	99612635	rs4905801	T	A	100	PASS	AC=1566;AF=0.3127;AN=5008;NS=2504;DP=19962;EAS_AF=0.5456;AMR_AF=0.2522;AFR_AF=0.1664;EUR_AF=0.2654;SAS_AF=0.362;AA=T|||;VT=SNP
14	99612788	rs147897645	C	G	100	PASS	AC=43;AF=0.00858626;AN=5008;NS=2504;DP=16796;EAS_AF=0;AMR_AF=0.0029;AFR_AF=0;EUR_AF=0.007;SAS_AF=0.0348;AA=C|||;VT=SNP
14	99612868	rs61981463	G	A	100	PASS	AC=281;AF=0.0561102;AN=5008;NS=2504;DP=17088;EAS_AF=0.002;AMR_AF=0.0519;AFR_AF=0.025;EUR_AF=0.0775;SAS_AF=0.135;AA=G|||;VT=SNP
14	99615584	rs61981464	G	T	100	PASS	AC=268;AF=0.0535144;AN=5008;NS=2504;DP=19625;EAS_AF=0.002;AMR_AF=0.0389;AFR_AF=0.0257;EUR_AF=0.0736;SAS_AF=0.1339;AA=G|||;VT=SNP
14	99616119	rs1257481	A	G	100	PASS	AC=1396;AF=0.278754;AN=5008;NS=2504;DP=14152;EAS_AF=0.3304;AMR_AF=0.2968;AFR_AF=0.4334;EUR_AF=0.0507;SAS_AF=0.2382;AA=A|||;VT=SNP
14	99616707	rs10129783	C	T	100	PASS	AC=1784;AF=0.35623;AN=5008;NS=2504;DP=16423;EAS_AF=0.5456;AMR_AF=0.2651;AFR_AF=0.3207;EUR_AF=0.2634;SAS_AF=0.3691;AA=C|||;VT=SNP
14	99617122	rs813418	T	A	100	PASS	AC=2228;AF=0.444888;AN=5008;NS=2504;DP=17640;EAS_AF=0.5893;AMR_AF=0.2795;AFR_AF=0.6188;EUR_AF=0.2644;SAS_AF=0.364;AA=A|||;VT=SNP
14	99617743	rs61981466	A	G	100	PASS	AC=271;AF=0.0541134;AN=5008;NS=2504;DP=18694;EAS_AF=0.002;AMR_AF=0.0389;AFR_AF=0.0257;EUR_AF=0.0755;SAS_AF=0.135;AA=A|||;VT=SNP
14	99617770	rs1257522	C	T	100	PASS	AC=3487;AF=0.696286;AN=5008;NS=2504;DP=17781;EAS_AF=0.876;AMR_AF=0.6066;AFR_AF=0.8222;EUR_AF=0.3877;SAS_AF=0.7219;AA=T|||;VT=SNP
14	99618220	rs73420742	A	G	100	PASS	AC=270;AF=0.0539137;AN=5008;NS=2504;DP=16503;EAS_AF=0.002;AMR_AF=0.0389;AFR_AF=0.0257;EUR_AF=0.0746;SAS_AF=0.135;AA=A|||;VT=SNP
14	99618733	rs72702614	C	T	100	PASS	AC=16;AF=0.00319489;AN=5008;NS=2504;DP=14678;EAS_AF=0;AMR_AF=0.0072;AFR_AF=0;EUR_AF=0.0089;SAS_AF=0.002;AA=C|||;VT=SNP
14	99618894	rs149609165	C	G	100	PASS	AC=34;AF=0.00678914;AN=5008;NS=2504;DP=15253;EAS_AF=0;AMR_AF=0.0029;AFR_AF=0.0008;EUR_AF=0.007;SAS_AF=0.0245;AA=C|||;VT=SNP
14	99619140	rs61981467	C	A	100	PASS	AC=269;AF=0.0537141;AN=5008;NS=2504;DP=13949;EAS_AF=0.002;AMR_AF=0.0389;AFR_AF=0.0257;EUR_AF=0.0746;SAS_AF=0.1339;AA=C|||;VT=SNP
14	99619595	rs8021088	C	T	100	PASS	AC=1748;AF=0.349042;AN=5008;NS=2504;DP=15352;EAS_AF=0.5407;AMR_AF=0.2637;AFR_AF=0.3041;EUR_AF=0.2624;SAS_AF=0.362;AA=C|||;VT=SNP
14	99620603	rs2462914	T	C	100	PASS	AC=276;AF=0.0551118;AN=5008;NS=2504;DP=13090;EAS_AF=0.002;AMR_AF=0.0389;AFR_AF=0.0257;EUR_AF=0.0746;SAS_AF=0.1411;AA=T|||;VT=SNP
14	99623030	rs1152774	C	T	100	PASS	AC=3441;AF=0.687101;AN=5008;NS=2504;DP=15467;EAS_AF=0.872;AMR_AF=0.5965;AFR_AF=0.7965;EUR_AF=0.3847;SAS_AF=0.7239;AA=T|||;VT=SNP
14	99623826	rs56345308	A	G	100	PASS	AC=47;AF=0.00938498;AN=5008;NS=2504;DP=17102;EAS_AF=0;AMR_AF=0.0101;AFR_AF=0.0015;EUR_AF=0.0249;SAS_AF=0.0133;AA=A|||;VT=SNP
14	99624096	rs947191	T	C	100	PASS	AC=3601;AF=0.71905;AN=5008;NS=2504;DP=20243;EAS_AF=0.875;AMR_AF=0.6095;AFR_AF=0.8873;EUR_AF=0.3887;SAS_AF=0.7485;AA=t|||;VT=SNP
14	99625216	rs944121	T	C	100	PASS	AC=3692;AF=0.73722;AN=5008;NS=2504;DP=18947;EAS_AF=0.878;AMR_AF=0.6167;AFR_AF=0.9486;EUR_AF=0.3887;SAS_AF=0.7505;AA=C|||;VT=SNP
14	99626291	rs117644776	C	T	100	PASS	AC=201;AF=0.0401358;AN=5008;NS=2504;DP=17133;EAS_AF=0.0952;AMR_AF=0.0216;AFR_AF=0;EUR_AF=0.0189;SAS_AF=0.0726;AA=T|||;VT=SNP
14	99626723	rs2400536	G	A	100	PASS	AC=1706;AF=0.340655;AN=5008;NS=2504;DP=12453;EAS_AF=0.5357;AMR_AF=0.2608;AFR_AF=0.2708;EUR_AF=0.2624;SAS_AF=0.3712;AA=G|||;VT=SNP
14	99626833	rs12886144	G	A	100	PASS	AC=460;AF=0.091853;AN=5008;NS=2504;DP=12942;EAS_AF=0.001;AMR_AF=0.1614;AFR_AF=0.0091;EUR_AF=0.2833;SAS_AF=0.0511;AA=G|||;VT=SNP
14	99627295	rs117402521	C	T	100	PASS	AC=35;AF=0.00698882;AN=5008;NS=2504;DP=21084;EAS_AF=0;AMR_AF=0.0058;AFR_AF=0;EUR_AF=0.0288;SAS_AF=0.002;AA=C|||;VT=SNP
14	99628504	rs807443	A	G	100	PASS	AC=1807;AF=0.360823;AN=5008;NS=2504;DP=19102;EAS_AF=0.3373;AMR_AF=0.3429;AFR_AF=0.5635;EUR_AF=0.1252;SAS_AF=0.3661;AA=G|||;VT=SNP
14	99628557	rs71418632	G	A	100	PASS	AC=276;AF=0.0551118;AN=5008;NS=2504;DP=15944;EAS_AF=0.002;AMR_AF=0.0389;AFR_AF=0.0265;EUR_AF=0.0746;SAS_AF=0.1401;AA=A|||;VT=SNP
14	99628730	rs807442	G	A	100	PASS	AC=1408;AF=0.28115;AN=5008;NS=2504;DP=21142;EAS_AF=0.3323;AMR_AF=0.2954;AFR_AF=0.4576;EUR_AF=0.0497;SAS_AF=0.2178;AA=A|||;VT=SNP
14	99628996	rs138059781	G	A	100	PASS	AC=11;AF=0.00219649;AN=5008;NS=2504;DP=18988;EAS_AF=0;AMR_AF=0.0086;AFR_AF=0.0008;EUR_AF=0.004;SAS_AF=0;AA=G|||;VT=SNP
14	99629286	rs1152775	G	C	100	PASS	AC=1376;AF=0.27476;AN=5008;NS=2504;DP=11772;EAS_AF=0.3353;AMR_AF=0.2939;AFR_AF=0.4259;EUR_AF=0.0507;SAS_AF=0.2249;AA=G|||;VT=SNP
14	99630342	rs4905802	C	G	100	PASS	AC=1606;AF=0.320687;AN=5008;NS=2504;DP=14615;EAS_AF=0.5456;AMR_AF=0.2565;AFR_AF=0.177;EUR_AF=0.2634;SAS_AF=0.3875;AA=C|||;VT=SNP
14	99630358	rs1152776	T	C	100	PASS	AC=1379;AF=0.275359;AN=5008;NS=2504;DP=14678;EAS_AF=0.3294;AMR_AF=0.2939;AFR_AF=0.4334;EUR_AF=0.0507;SAS_AF=0.2239;AA=T|||;VT=SNP
14	99630365	rs4905803	T	C	100	PASS	AC=1881;AF=0.375599;AN=5008;NS=2504;DP=14779;EAS_AF=0.5516;AMR_AF=0.2752;AFR_AF=0.3684;EUR_AF=0.2644;SAS_AF=0.3896;AA=T|||;VT=SNP
14	99630889	rs1152777	A	G	100	PASS	AC=1434;AF=0.286342;AN=5008;NS=2504;DP=19576;EAS_AF=0.3363;AMR_AF=0.2997;AFR_AF=0.4652;EUR_AF=0.0507;SAS_AF=0.226;AA=A|||;VT=SNP
14	99632990	rs1152778	C	T	100	PASS	AC=1061;AF=0.211861;AN=5008;NS=2504;DP=16454;EAS_AF=0.3313;AMR_AF=0.281;AFR_AF=0.2027;EUR_AF=0.0547;SAS_AF=0.2137;AA=C|||;VT=SNP
14	99633733	rs145859461	A	G	100	PASS	AC=12;AF=0.00239617;AN=5008;NS=2504;DP=21363;EAS_AF=0;AMR_AF=0.0014;AFR_AF=0.0008;EUR_AF=0.008;SAS_AF=0.002;AA=A|||;VT=SNP
14	99634214	rs2496479	C	A	100	PASS	AC=266;AF=0.053115;AN=5008;NS=2504;DP=14755;EAS_AF=0;AMR_AF=0.0389;AFR_AF=0.0303;EUR_AF=0.0746;SAS_AF=0.1268;AA=C|||;VT=SNP
14	99634596	rs55924157	A	T	100	PASS	AC=17;AF=0.00339457;AN=5008;NS=2504;DP=17770;EAS_AF=0;AMR_AF=0.0086;AFR_AF=0;EUR_AF=0.0099;SAS_AF=0.001;AA=A|||;VT=SNP
14	99634838	rs2462915	C	T	100	PASS	AC=265;AF=0.0529153;AN=5008;NS=2504;DP=17219;EAS_AF=0;AMR_AF=0.0389;AFR_AF=0.0303;EUR_AF=0.0746;SAS_AF=0.1258;AA=C|||;VT=SNP
14	99637651	rs74843005	C	T	100	PASS	AC=162;AF=0.0323482;AN=5008;NS=2504;DP=18562;EAS_AF=0;AMR_AF=0.0274;AFR_AF=0.0318;EUR_AF=0.0875;SAS_AF=0.0133;AA=C|||;VT=SNP
14	99639270	rs1152781	T	G	100	PASS	AC=1100;AF=0.219649;AN=5008;NS=2504;DP=14369;EAS_AF=0.1171;AMR_AF=0.1916;AFR_AF=0.2042;EUR_AF=0.3121;SAS_AF=0.271;AA=T|||;VT=SNP
14	99640905	rs74649889	G	A	100	PASS	AC=116;AF=0.0231629;AN=5008;NS=2504;DP=5933;EAS_AF=0;AMR_AF=0.0303;AFR_AF=0.0015;EUR_AF=0.0497;SAS_AF=0.044;AA=G|||;VT=SNP;EX_TARGET
14	99642360	rs1152783	C	G	100	PASS	AC=1243;AF=0.248203;AN=5008;NS=2504;DP=10535;EAS_AF=0.3393;AMR_AF=0.3458;AFR_AF=0.1868;EUR_AF=0.1789;SAS_AF=0.2393;AA=C|||;VT=SNP;EX_TARGET
14	99642647	rs2487507	T	A	100	PASS	AC=2338;AF=0.466853;AN=5008;NS=2504;DP=11660;EAS_AF=0.3869;AMR_AF=0.4236;AFR_AF=0.3971;EUR_AF=0.5815;SAS_AF=0.5562;AA=T|||;VT=SNP
14	99642714	rs2496478	G	C	100	PASS	AC=202;AF=0.0403355;AN=5008;NS=2504;DP=12213;EAS_AF=0;AMR_AF=0.0216;AFR_AF=0.0083;EUR_AF=0.0596;SAS_AF=0.1186;AA=G|||;VT=SNP
14	99642972	rs807568	C	T	100	PASS	AC=1115;AF=0.222644;AN=5008;NS=2504;DP=16973;EAS_AF=0.2748;AMR_AF=0.2608;AFR_AF=0.2632;EUR_AF=0.1372;SAS_AF=0.1748;AA=C|||;VT=SNP
14	99643511	rs77604946	G	A	100	PASS	AC=36;AF=0.0071885;AN=5008;NS=2504;DP=16730;EAS_AF=0;AMR_AF=0.0101;AFR_AF=0.0061;EUR_AF=0.0179;SAS_AF=0.0031;AA=G|||;VT=SNP
14	99643799	rs73420760	C	G	100	PASS	AC=144;AF=0.028754;AN=5008;NS=2504;DP=16036;EAS_AF=0;AMR_AF=0.0303;AFR_AF=0.0182;EUR_AF=0.0865;SAS_AF=0.0123;AA=C|||;VT=SNP
14	99643854	rs807569	A	G	100	PASS	AC=3792;AF=0.757188;AN=5008;NS=2504;DP=14957;EAS_AF=0.7282;AMR_AF=0.7363;AFR_AF=0.6619;EUR_AF=0.8569;SAS_AF=0.8282;AA=A|||;VT=SNP
14	99643935	rs807450	T	C	100	PASS	AC=1142;AF=0.228035;AN=5008;NS=2504;DP=14378;EAS_AF=0.2788;AMR_AF=0.2406;AFR_AF=0.0484;EUR_AF=0.2982;SAS_AF=0.3374;AA=T|||;VT=SNP
14	99644052	rs73420765	A	C	100	PASS	AC=145;AF=0.0289537;AN=5008;NS=2504;DP=17606;EAS_AF=0;AMR_AF=0.0317;AFR_AF=0.0182;EUR_AF=0.0865;SAS_AF=0.0123;AA=A|||;VT=SNP
14	99644287	rs710305	T	C	100	PASS	AC=501;AF=0.10004;AN=5008;NS=2504;DP=17296;EAS_AF=0;AMR_AF=0.0461;AFR_AF=0.2776;EUR_AF=0.0875;SAS_AF=0.0143;AA=T|||;VT=SNP
14	99644722	rs2793315	T	C	100	PASS	AC=3241;AF=0.647165;AN=5008;NS=2504;DP=16428;EAS_AF=0.7212;AMR_AF=0.6801;AFR_AF=0.3669;EUR_AF=0.7555;SAS_AF=0.8149;AA=T|||;VT=SNP
14	99644837	rs11627229	C	G	100	PASS	AC=1881;AF=0.375599;AN=5008;NS=2504;DP=16709;EAS_AF=0.4415;AMR_AF=0.4251;AFR_AF=0.1619;EUR_AF=0.4592;SAS_AF=0.4755;AA=C|||;VT=SNP
14	99644954	rs2664314	G	A	100	PASS	AC=3230;AF=0.644968;AN=5008;NS=2504;DP=13574;EAS_AF=0.7202;AMR_AF=0.6801;AFR_AF=0.3616;EUR_AF=0.7555;SAS_AF=0.8119;AA=G|||;VT=SNP
14	99645012	rs2693677	C	G	100	PASS	AC=1136;AF=0.226837;AN=5008;NS=2504;DP=19254;EAS_AF=0.2778;AMR_AF=0.2406;AFR_AF=0.0477;EUR_AF=0.2962;SAS_AF=0.3354;AA=C|||;VT=SNP
14	99645093	rs77748159	C	T	100	PASS	AC=442;AF=0.0882588;AN=5008;NS=2504;DP=19995;EAS_AF=0.0278;AMR_AF=0.1744;AFR_AF=0.0083;EUR_AF=0.2018;SAS_AF=0.0808;AA=C|||;VT=SNP
14	99645420	rs3930173	A	C	100	PASS	AC=1871;AF=0.373602;AN=5008;NS=2504;DP=18361;EAS_AF=0.4425;AMR_AF=0.4222;AFR_AF=0.1573;EUR_AF=0.4553;SAS_AF=0.4765;AA=A|||;VT=SNP
14	99646133	rs807731	A	C	100	PASS	AC=1908;AF=0.38099;AN=5008;NS=2504;DP=15040;EAS_AF=0.2431;AMR_AF=0.3156;AFR_AF=0.5136;EUR_AF=0.4195;SAS_AF=0.3507;AA=C|||;VT=SNP
14	99646566	rs807732	C	T	100	PASS	AC=3773;AF=0.753395;AN=5008;NS=2504;DP=18550;EAS_AF=0.6875;AMR_AF=0.7291;AFR_AF=0.7057;EUR_AF=0.835;SAS_AF=0.819;AA=T|||;VT=SNP
14	99647055	rs142254576	T	C	100	PASS	AC=81;AF=0.0161741;AN=5008;NS=2504;DP=19803;EAS_AF=0.001;AMR_AF=0.0173;AFR_AF=0.0023;EUR_AF=0.0338;SAS_AF=0.0317;AA=T|||;VT=SNP
14	99647329	rs2693680	T	G	100	PASS	AC=1243;AF=0.248203;AN=5008;NS=2504;DP=19677;EAS_AF=0.256;AMR_AF=0.3285;AFR_AF=0.0393;EUR_AF=0.4095;SAS_AF=0.2996;AA=T|||;VT=SNP
14	99647386	rs11621953	C	T	100	PASS	AC=1524;AF=0.304313;AN=5008;NS=2504;DP=18783;EAS_AF=0.4246;AMR_AF=0.304;AFR_AF=0.1483;EUR_AF=0.2565;SAS_AF=0.4407;AA=C|||;VT=SNP
14	99647764	rs74451104	C	T	100	PASS	AC=1296;AF=0.258786;AN=5008;NS=2504;DP=17280;EAS_AF=0.4038;AMR_AF=0.1527;AFR_AF=0.239;EUR_AF=0.0934;SAS_AF=0.3814;AA=T|||;VT=SNP
14	99647890	rs710306	C	A	100	PASS	AC=4235;AF=0.845647;AN=5008;NS=2504;DP=18980;EAS_AF=0.8016;AMR_AF=0.7536;AFR_AF=0.9682;EUR_AF=0.8022;SAS_AF=0.8354;AA=A|||;VT=SNP
14	99648218	rs56106643	G	A	100	PASS	AC=1335;AF=0.266573;AN=5008;NS=2504;DP=18543;EAS_AF=0.3313;AMR_AF=0.1916;AFR_AF=0.1785;EUR_AF=0.2455;SAS_AF=0.3937;AA=G|||;VT=SNP
14	99648256	rs56132719	G	A	100	PASS	AC=1391;AF=0.277756;AN=5008;NS=2504;DP=20153;EAS_AF=0.3333;AMR_AF=0.1931;AFR_AF=0.2057;EUR_AF=0.2455;SAS_AF=0.411;AA=G|||;VT=SNP
14	99648494	rs17098348	C	A	100	PASS	AC=1468;AF=0.293131;AN=5008;NS=2504;DP=20584;EAS_AF=0.3909;AMR_AF=0.2017;AFR_AF=0.2269;EUR_AF=0.2416;SAS_AF=0.3998;AA=C|||;VT=SNP
14	99648765	rs3850421	C	T	100	PASS	AC=3296;AF=0.658147;AN=5008;NS=2504;DP=20114;EAS_AF=0.7748;AMR_AF=0.598;AFR_AF=0.6399;EUR_AF=0.5815;SAS_AF=0.684;AA=T|||;VT=SNP
14	99649030	rs4905804	A	G	100	PASS	AC=1569;AF=0.313299;AN=5008;NS=2504;DP=16706;EAS_AF=0.4137;AMR_AF=0.2911;AFR_AF=0.1649;EUR_AF=0.2823;SAS_AF=0.4581;AA=A|||;VT=SNP
14	99649064	rs710307	T	C	100	PASS	AC=1269;AF=0.253395;AN=5008;NS=2504;DP=17394;EAS_AF=0.2778;AMR_AF=0.2435;AFR_AF=0.4024;EUR_AF=0.1948;SAS_AF=0.0941;AA=T|||;VT=SNP
14	99649507	rs710308	C	A	100	PASS	AC=3822;AF=0.763179;AN=5008;NS=2504;DP=14615;EAS_AF=0.8026;AMR_AF=0.6556;AFR_AF=0.9766;EUR_AF=0.6014;SAS_AF=0.6769;AA=A|||;VT=SNP
14	99649563	rs2693681	C	A	100	PASS	AC=889;AF=0.177516;AN=5008;NS=2504;DP=13647;EAS_AF=0.12;AMR_AF=0.2954;AFR_AF=0.0182;EUR_AF=0.3638;SAS_AF=0.1769;AA=C|||;VT=SNP
14	99649580	rs710309	C	T	100	PASS	AC=419;AF=0.0836661;AN=5008;NS=2504;DP=14462;EAS_AF=0;AMR_AF=0.0346;AFR_AF=0.2821;EUR_AF=0.0159;SAS_AF=0.0061;AA=C|||;VT=SNP
14	99649597	rs17637919	G	A	100	PASS	AC=279;AF=0.0557109;AN=5008;NS=2504;DP=14852;EAS_AF=0.001;AMR_AF=0.0519;AFR_AF=0.0628;EUR_AF=0.0855;SAS_AF=0.0746;AA=G|||;VT=SNP
14	99649713	rs710310	T	C	100	PASS	AC=2279;AF=0.455072;AN=5008;NS=2504;DP=17169;EAS_AF=0.4077;AMR_AF=0.4049;AFR_AF=0.5189;EUR_AF=0.3837;SAS_AF=0.5266;AA=T|||;VT=SNP
14	99650107	rs74080337	A	G	100	PASS	AC=232;AF=0.0463259;AN=5008;NS=2504;DP=18329;EAS_AF=0.001;AMR_AF=0.0461;AFR_AF=0.031;EUR_AF=0.0855;SAS_AF=0.0736;AA=A|||;VT=SNP
14	99650295	rs12590156	C	A	100	PASS	AC=1477;AF=0.294928;AN=5008;NS=2504;DP=18891;EAS_AF=0.3442;AMR_AF=0.3055;AFR_AF=0.1611;EUR_AF=0.2734;SAS_AF=0.4397;AA=C|||;VT=SNP
14	99650588	rs74080338	C	T	100	PASS	AC=267;AF=0.0533147;AN=5008;NS=2504;DP=19916;EAS_AF=0;AMR_AF=0.0648;AFR_AF=0.0318;EUR_AF=0.0994;SAS_AF=0.0818;AA=C|||;VT=SNP
14	99650934	rs1257421	G	C	100	PASS	AC=3833;AF=0.765375;AN=5008;NS=2504;DP=17140;EAS_AF=0.8095;AMR_AF=0.6599;AFR_AF=0.9766;EUR_AF=0.6024;SAS_AF=0.6769;AA=C|||;VT=SNP
14	99651051	rs1257422	T	C	100	PASS	AC=849;AF=0.169529;AN=5008;NS=2504;DP=18973;EAS_AF=0.1131;AMR_AF=0.1052;AFR_AF=0.3608;EUR_AF=0.1024;SAS_AF=0.0838;AA=t|||;VT=SNP
14	99651149	rs61981480	G	A	100	PASS	AC=84;AF=0.0167732;AN=5008;NS=2504;DP=18407;EAS_AF=0;AMR_AF=0.0058;AFR_AF=0.003;EUR_AF=0.0229;SAS_AF=0.0542;AA=G|||;VT=SNP
14	99652071	rs1257423	T	C	100	PASS	AC=2508;AF=0.500799;AN=5008;NS=2504;DP=18240;EAS_AF=0.498;AMR_AF=0.428;AFR_AF=0.5938;EUR_AF=0.4016;SAS_AF=0.5317;AA=C|||;VT=SNP
14	99652561	rs1257424	T	G	100	PASS	AC=3879;AF=0.774561;AN=5008;NS=2504;DP=21292;EAS_AF=0.8165;AMR_AF=0.6816;AFR_AF=0.9781;EUR_AF=0.6143;SAS_AF=0.6871;AA=G|||;VT=SNP
14	99653123	rs10484068	C	T	100	PASS	AC=173;AF=0.0345447;AN=5008;NS=2504;DP=21294;EAS_AF=0;AMR_AF=0.0389;AFR_AF=0.028;EUR_AF=0.0636;SAS_AF=0.046;AA=C|||;VT=SNP
14	99654095	rs61981481	A	C	100	PASS	AC=118;AF=0.0235623;AN=5008;NS=2504;DP=14594;EAS_AF=0;AMR_AF=0.0187;AFR_AF=0.0015;EUR_AF=0.0368;SAS_AF=0.0675;AA=A|||;VT=SNP
14	99654322	rs1257427	T	C	100	PASS	AC=3985;AF=0.795727;AN=5008;NS=2504;DP=18941;EAS_AF=0.6488;AMR_AF=0.7594;AFR_AF=0.7216;EUR_AF=0.9046;SAS_AF=0.9611;AA=C|||;VT=SNP
14	99654436	rs1257428	T	C	100	PASS	AC=3887;AF=0.776158;AN=5008;NS=2504;DP=19090;EAS_AF=0.622;AMR_AF=0.7378;AFR_AF=0.7216;EUR_AF=0.8698;SAS_AF=0.9397;AA=C|||;VT=SNP
14	99655915	rs144423547	C	T	100	PASS	AC=23;AF=0.00459265;AN=5008;NS=2504;DP=18386;EAS_AF=0;AMR_AF=0.0159;AFR_AF=0;EUR_AF=0.008;SAS_AF=0.0041;AA=C|||;VT=SNP
14	99656238	rs117879425	G	T	100	PASS	AC=67;AF=0.0133786;AN=5008;NS=2504;DP=18040;EAS_AF=0;AMR_AF=0.0202;AFR_AF=0.003;EUR_AF=0.0447;SAS_AF=0.0041;AA=G|||;VT=SNP
14	99656245	rs74080344	G	C	100	PASS	AC=581;AF=0.116014;AN=5008;NS=2504;DP=17660;EAS_AF=0.0714;AMR_AF=0.0908;AFR_AF=0.1611;EUR_AF=0.1014;SAS_AF=0.1339;AA=G|||;VT=SNP
14	99656279	rs74080346	G	A	100	PASS	AC=581;AF=0.116014;AN=5008;NS=2504;DP=15714;EAS_AF=0.0714;AMR_AF=0.0908;AFR_AF=0.1611;EUR_AF=0.1014;SAS_AF=0.1339;AA=G|||;VT=SNP
14	99656854	rs4095711	T	A	100	PASS	AC=646;AF=0.128994;AN=5008;NS=2504;DP=16886;EAS_AF=0.0248;AMR_AF=0.1081;AFR_AF=0.2663;EUR_AF=0.1153;SAS_AF=0.0798;AA=T|||;VT=SNP
14	99656887	rs4095712	T	C	100	PASS	AC=644;AF=0.128594;AN=5008;NS=2504;DP=17892;EAS_AF=0.0258;AMR_AF=0.1052;AFR_AF=0.2655;EUR_AF=0.1153;SAS_AF=0.0798;AA=T|||;VT=SNP
14	99657192	rs3915204	G	A	100	PASS	AC=573;AF=0.114417;AN=5008;NS=2504;DP=13734;EAS_AF=0.0724;AMR_AF=0.0893;AFR_AF=0.1551;EUR_AF=0.1014;SAS_AF=0.1339;AA=g|||;VT=SNP
14	99657227	rs7153472	C	T	100	PASS	AC=419;AF=0.0836661;AN=5008;NS=2504;DP=13719;EAS_AF=0.0774;AMR_AF=0.0677;AFR_AF=0.0189;EUR_AF=0.164;SAS_AF=0.1063;AA=T|||;VT=SNP
14	99659242	rs1257429	A	G	100	PASS	AC=3245;AF=0.647963;AN=5008;NS=2504;DP=23740;EAS_AF=0.497;AMR_AF=0.6153;AFR_AF=0.68;EUR_AF=0.7078;SAS_AF=0.7219;AA=G|||;VT=SNP
14	99659371	rs8007443	G	A	100	PASS	AC=1981;AF=0.395567;AN=5008;NS=2504;DP=17735;EAS_AF=0.1468;AMR_AF=0.487;AFR_AF=0.382;EUR_AF=0.6759;SAS_AF=0.317;AA=G|||;VT=SNP
14	99662501	rs1257430	A	C	100	PASS	AC=3712;AF=0.741214;AN=5008;NS=2504;DP=16387;EAS_AF=0.5843;AMR_AF=0.6873;AFR_AF=0.7284;EUR_AF=0.8668;SAS_AF=0.8292;AA=C|||;VT=SNP
14	99663847	rs1257431	A	G	100	PASS	AC=4332;AF=0.865016;AN=5008;NS=2504;DP=16879;EAS_AF=0.6558;AMR_AF=0.7824;AFR_AF=0.9047;EUR_AF=0.9712;SAS_AF=0.9765;AA=G|||;VT=SNP
14	99663888	rs78792030	G	T	100	PASS	AC=114;AF=0.0227636;AN=5008;NS=2504;DP=2767;EAS_AF=0.0377;AMR_AF=0.0317;AFR_AF=0;EUR_AF=0.0099;SAS_AF=0.045;AA=G|||;VT=SNP
14	99664984	rs7148256	G	A	100	PASS	AC=2264;AF=0.452077;AN=5008;NS=2504;DP=17706;EAS_AF=0.1399;AMR_AF=0.5058;AFR_AF=0.6218;EUR_AF=0.5934;SAS_AF=0.3609;AA=G|||;VT=SNP
14	99665042	rs2664287	G	A	100	PASS	AC=1377;AF=0.27496;AN=5008;NS=2504;DP=18201;EAS_AF=0.3403;AMR_AF=0.1931;AFR_AF=0.1505;EUR_AF=0.2048;SAS_AF=0.5061;AA=-|||;VT=SNP
14	99665331	rs1257432	G	A	100	PASS	AC=3759;AF=0.750599;AN=5008;NS=2504;DP=15922;EAS_AF=0.4861;AMR_AF=0.7089;AFR_AF=0.8548;EUR_AF=0.7952;SAS_AF=0.8661;AA=G|||;VT=SNP
14	99666400	rs1257434	C	T	100	PASS	AC=2382;AF=0.475639;AN=5008;NS=2504;DP=15721;EAS_AF=0.1458;AMR_AF=0.5173;AFR_AF=0.705;EUR_AF=0.5934;SAS_AF=0.3548;AA=C|||;VT=SNP
14	99666719	rs1257436	C	T	100	PASS	AC=3142;AF=0.627396;AN=5008;NS=2504;DP=18147;EAS_AF=0.4167;AMR_AF=0.6138;AFR_AF=0.68;EUR_AF=0.6909;SAS_AF=0.7178;AA=T|||;VT=SNP
14	99667046	rs2664288	G	A	100	PASS	AC=1388;AF=0.277157;AN=5008;NS=2504;DP=17508;EAS_AF=0.3423;AMR_AF=0.1931;AFR_AF=0.1528;EUR_AF=0.2058;SAS_AF=0.5112;AA=g|||;VT=SNP
14	99667179	rs11160502	G	A	100	PASS	AC=968;AF=0.193291;AN=5008;NS=2504;DP=17950;EAS_AF=0.0377;AMR_AF=0.3357;AFR_AF=0.0756;EUR_AF=0.4533;SAS_AF=0.1442;AA=G|||;VT=SNP
14	99667474	rs6575712	G	C	100	PASS	AC=1429;AF=0.285343;AN=5008;NS=2504;DP=17799;EAS_AF=0.3492;AMR_AF=0.1974;AFR_AF=0.1982;EUR_AF=0.1998;SAS_AF=0.4877;AA=G|||;VT=SNP
14	99667653	rs75682006	C	T	100	PASS	AC=93;AF=0.0185703;AN=5008;NS=2504;DP=20021;EAS_AF=0;AMR_AF=0.0245;AFR_AF=0.003;EUR_AF=0.0626;SAS_AF=0.0092;AA=C|||;VT=SNP
14	99667687	rs3936653	G	A	100	PASS	AC=1424;AF=0.284345;AN=5008;NS=2504;DP=19395;EAS_AF=0.3452;AMR_AF=0.1988;AFR_AF=0.1982;EUR_AF=0.1998;SAS_AF=0.4857;AA=G|||;VT=SNP
14	99668670	rs2793318	C	T	100	PASS	AC=1299;AF=0.259385;AN=5008;NS=2504;DP=17413;EAS_AF=0.4484;AMR_AF=0.2752;AFR_AF=0.3638;EUR_AF=0.0666;SAS_AF=0.1104;AA=T|||;VT=SNP
14	99668705	rs75484930	C	T	100	PASS	AC=55;AF=0.0109824;AN=5008;NS=2504;DP=18416;EAS_AF=0.001;AMR_AF=0.0173;AFR_AF=0;EUR_AF=0.0258;SAS_AF=0.0164;AA=C|||;VT=SNP
14	99668951	rs2693682	A	G	100	PASS	AC=1211;AF=0.241813;AN=5008;NS=2504;DP=18007;EAS_AF=0.3591;AMR_AF=0.2752;AFR_AF=0.3654;EUR_AF=0.0676;SAS_AF=0.1094;AA=A|||;VT=SNP
14	99669005	rs28607259	G	C	100	PASS	AC=1170;AF=0.233626;AN=5008;NS=2504;DP=15881;EAS_AF=0.1419;AMR_AF=0.2032;AFR_AF=0.211;EUR_AF=0.3151;SAS_AF=0.2965;AA=G|||;VT=SNP
14	99669020	rs2664289	T	C	100	PASS	AC=1298;AF=0.259185;AN=5008;NS=2504;DP=16222;EAS_AF=0.4484;AMR_AF=0.2738;AFR_AF=0.3646;EUR_AF=0.0656;SAS_AF=0.1104;AA=C|||;VT=SNP
14	99669504	rs807565	T	C	100	PASS	AC=3713;AF=0.741414;AN=5008;NS=2504;DP=17361;EAS_AF=0.6796;AMR_AF=0.8285;AFR_AF=0.8162;EUR_AF=0.8201;SAS_AF=0.5613;AA=C|||;VT=SNP
14	99669536	rs2693683	G	T	100	PASS	AC=1262;AF=0.251997;AN=5008;NS=2504;DP=18444;EAS_AF=0.4425;AMR_AF=0.2723;AFR_AF=0.3434;EUR_AF=0.0646;SAS_AF=0.1104;AA=T|||;VT=SNP
14	99670005	rs2693684	A	C	100	PASS	AC=1329;AF=0.265375;AN=5008;NS=2504;DP=19589;EAS_AF=0.4454;AMR_AF=0.2795;AFR_AF=0.3812;EUR_AF=0.0676;SAS_AF=0.1166;AA=C|||;VT=SNP
14	99670032	rs807566	A	G	100	PASS	AC=3925;AF=0.783746;AN=5008;NS=2504;DP=19218;EAS_AF=0.6855;AMR_AF=0.8386;AFR_AF=0.8684;EUR_AF=0.8469;SAS_AF=0.6667;AA=G|||;VT=SNP
14	99670164	rs74952768	G	A	100	PASS	AC=67;AF=0.0133786;AN=5008;NS=2504;DP=16696;EAS_AF=0;AMR_AF=0.0202;AFR_AF=0;EUR_AF=0.0318;SAS_AF=0.0215;AA=G|||;VT=SNP
14	99670356	rs17098384	A	G	100	PASS	AC=575;AF=0.114816;AN=5008;NS=2504;DP=16095;EAS_AF=0.3105;AMR_AF=0.2061;AFR_AF=0.0514;EUR_AF=0.0179;SAS_AF=0.0337;AA=G|||;VT=SNP
14	99670445	rs2693685	G	A	100	PASS	AC=731;AF=0.145966;AN=5008;NS=2504;DP=17678;EAS_AF=0.0288;AMR_AF=0.0807;AFR_AF=0.3911;EUR_AF=0.0497;SAS_AF=0.0808;AA=G|||;VT=SNP
14	99670527	rs2664290	A	C	100	PASS	AC=737;AF=0.147165;AN=5008;NS=2504;DP=16525;EAS_AF=0.0288;AMR_AF=0.0807;AFR_AF=0.3911;EUR_AF=0.0537;SAS_AF=0.0828;AA=A|||;VT=SNP
14	99670535	rs2793319	T	A	100	PASS	AC=1366;AF=0.272764;AN=5008;NS=2504;DP=16686;EAS_AF=0.4385;AMR_AF=0.281;AFR_AF=0.4115;EUR_AF=0.0716;SAS_AF=0.1155;AA=A|||;VT=SNP
14	99670791	rs12885251	G	A	100	PASS	AC=1038;AF=0.207268;AN=5008;NS=2504;DP=18019;EAS_AF=0.0456;AMR_AF=0.3372;AFR_AF=0.1067;EUR_AF=0.4602;SAS_AF=0.1575;AA=G|||;VT=SNP
14	99670909	rs2614473	T	C	100	PASS	AC=724;AF=0.144569;AN=5008;NS=2504;DP=16235;EAS_AF=0.0268;AMR_AF=0.0807;AFR_AF=0.3767;EUR_AF=0.0547;SAS_AF=0.09;AA=T|||;VT=SNP
14	99670976	rs60378373	G	A	100	PASS	AC=518;AF=0.103435;AN=5008;NS=2504;DP=17059;EAS_AF=0.3185;AMR_AF=0.2003;AFR_AF=0.0068;EUR_AF=0.0179;SAS_AF=0.0317;AA=G|||;VT=SNP
14	99671165	rs17098389	G	A	100	PASS	AC=535;AF=0.106829;AN=5008;NS=2504;DP=21828;EAS_AF=0.3185;AMR_AF=0.2003;AFR_AF=0.0204;EUR_AF=0.0179;SAS_AF=0.0307;AA=G|||;VT=SNP
14	99671687	rs2793320	C	A	100	PASS	AC=625;AF=0.1248;AN=5008;NS=2504;DP=17850;EAS_AF=0.0258;AMR_AF=0.0677;AFR_AF=0.3275;EUR_AF=0.0398;SAS_AF=0.0808;AA=C|||;VT=SNP
14	99671788	rs3850422	G	A	100	PASS	AC=1015;AF=0.202676;AN=5008;NS=2504;DP=17304;EAS_AF=0.0456;AMR_AF=0.3357;AFR_AF=0.1067;EUR_AF=0.4513;SAS_AF=0.1442;AA=G|||;VT=SNP
14	99672538	rs2462916	C	T	100	PASS	AC=3558;AF=0.710463;AN=5008;NS=2504;DP=19211;EAS_AF=0.6627;AMR_AF=0.8228;AFR_AF=0.7156;EUR_AF=0.828;SAS_AF=0.5521;AA=T|||;VT=SNP
14	99672797	rs2693686	C	G	100	PASS	AC=1912;AF=0.381789;AN=5008;NS=2504;DP=18744;EAS_AF=0.2589;AMR_AF=0.281;AFR_AF=0.5484;EUR_AF=0.3608;SAS_AF=0.3763;AA=C|||;VT=SNP
14	99672909	rs72702642	A	G	100	PASS	AC=59;AF=0.0117812;AN=5008;NS=2504;DP=17125;EAS_AF=0;AMR_AF=0.0029;AFR_AF=0.0023;EUR_AF=0.0467;SAS_AF=0.0072;AA=A|||;VT=SNP
14	99672917	rs2693687	C	T	100	PASS	AC=1943;AF=0.387979;AN=5008;NS=2504;DP=17392;EAS_AF=0.2589;AMR_AF=0.281;AFR_AF=0.5719;EUR_AF=0.3608;SAS_AF=0.3763;AA=T|||;VT=SNP
14	99672928	rs2614472	G	A	100	PASS	AC=714;AF=0.142572;AN=5008;NS=2504;DP=17555;EAS_AF=0.0268;AMR_AF=0.0793;AFR_AF=0.3729;EUR_AF=0.0547;SAS_AF=0.0859;AA=A|||;VT=SNP
14	99672948	rs11624856	G	A	100	PASS	AC=28;AF=0.00559105;AN=5008;NS=2504;DP=18382;EAS_AF=0;AMR_AF=0.0072;AFR_AF=0.0023;EUR_AF=0.0199;SAS_AF=0;AA=G|||;VT=SNP
14	99672966	rs807567	C	T	100	PASS	AC=3655;AF=0.729832;AN=5008;NS=2504;DP=19151;EAS_AF=0.6627;AMR_AF=0.8256;AFR_AF=0.7874;EUR_AF=0.828;SAS_AF=0.5521;AA=T|||;VT=SNP
14	99673278	rs2614471	T	C	100	PASS	AC=2521;AF=0.503395;AN=5008;NS=2504;DP=16959;EAS_AF=0.5813;AMR_AF=0.4885;AFR_AF=0.618;EUR_AF=0.3787;SAS_AF=0.407;AA=C|||;VT=SNP
14	99673324	rs10142427	A	C	100	PASS	AC=1205;AF=0.240615;AN=5008;NS=2504;DP=17893;EAS_AF=0.2351;AMR_AF=0.2017;AFR_AF=0.177;EUR_AF=0.3052;SAS_AF=0.2935;AA=A|||;VT=SNP
14	99673334	rs10142429	A	G	100	PASS	AC=1207;AF=0.241014;AN=5008;NS=2504;DP=18149;EAS_AF=0.2351;AMR_AF=0.2017;AFR_AF=0.177;EUR_AF=0.3072;SAS_AF=0.2935;AA=G|||;VT=SNP
14	99673518	rs17551628	T	C	100	PASS	AC=59;AF=0.0117812;AN=5008;NS=2504;DP=21110;EAS_AF=0;AMR_AF=0.0115;AFR_AF=0.0023;EUR_AF=0.0258;SAS_AF=0.0225;AA=T|||;VT=SNP
14	99673706	rs74080358	G	A	100	PASS	AC=654;AF=0.130591;AN=5008;NS=2504;DP=17825;EAS_AF=0.0635;AMR_AF=0.111;AFR_AF=0.1346;EUR_AF=0.1342;SAS_AF=0.2045;AA=G|||;VT=SNP
14	99673857	rs2614470	A	G	100	PASS	AC=947;AF=0.189097;AN=5008;NS=2504;DP=18425;EAS_AF=0.131;AMR_AF=0.0879;AFR_AF=0.4236;EUR_AF=0.1034;SAS_AF=0.092;AA=A|||;VT=SNP
14	99674079	rs2693688	C	G	100	PASS	AC=661;AF=0.131989;AN=5008;NS=2504;DP=17934;EAS_AF=0.0268;AMR_AF=0.072;AFR_AF=0.3374;EUR_AF=0.0547;SAS_AF=0.0849;AA=G|||;VT=SNP
14	99674304	rs2693689	G	A	100	PASS	AC=643;AF=0.128395;AN=5008;NS=2504;DP=19185;EAS_AF=0.0188;AMR_AF=0.0562;AFR_AF=0.3381;EUR_AF=0.0557;SAS_AF=0.0838;AA=A|||;VT=SNP
14	99674496	rs2693690	T	C	100	PASS	AC=547;AF=0.109225;AN=5008;NS=2504;DP=18765;EAS_AF=0.0188;AMR_AF=0.0504;AFR_AF=0.2655;EUR_AF=0.0537;SAS_AF=0.09;AA=T|||;VT=SNP
14	99674673	rs17098399	C	T	100	PASS	AC=514;AF=0.102636;AN=5008;NS=2504;DP=17708;EAS_AF=0.3155;AMR_AF=0.2017;AFR_AF=0.0061;EUR_AF=0.0189;SAS_AF=0.0297;AA=C|||;VT=SNP
14	99675579	rs1257437	G	A	100	PASS	AC=1159;AF=0.23143;AN=5008;NS=2504;DP=17547;EAS_AF=0.0397;AMR_AF=0.3501;AFR_AF=0.2231;EUR_AF=0.4433;SAS_AF=0.138;AA=G|||;VT=SNP
14	99675948	rs55843916	C	G	100	PASS	AC=1024;AF=0.204473;AN=5008;NS=2504;DP=16685;EAS_AF=0.3889;AMR_AF=0.2882;AFR_AF=0.0976;EUR_AF=0.1899;SAS_AF=0.1145;AA=G|||;VT=SNP
14	99676048	rs2693692	G	A	100	PASS	AC=2708;AF=0.540735;AN=5008;NS=2504;DP=17074;EAS_AF=0.5546;AMR_AF=0.6758;AFR_AF=0.4917;EUR_AF=0.6899;SAS_AF=0.3436;AA=A|||;VT=SNP
14	99676186	rs2693693	G	A	100	PASS	AC=581;AF=0.116014;AN=5008;NS=2504;DP=20705;EAS_AF=0.0169;AMR_AF=0.0504;AFR_AF=0.2912;EUR_AF=0.0557;SAS_AF=0.09;AA=G|||;VT=SNP
14	99676623	rs2793321	T	C	100	PASS	AC=2707;AF=0.540535;AN=5008;NS=2504;DP=21068;EAS_AF=0.5556;AMR_AF=0.6758;AFR_AF=0.4909;EUR_AF=0.6889;SAS_AF=0.3436;AA=C|||;VT=SNP
14	99676807	rs2664292	A	G	100	PASS	AC=2714;AF=0.541933;AN=5008;NS=2504;DP=18425;EAS_AF=0.5546;AMR_AF=0.6758;AFR_AF=0.4909;EUR_AF=0.6889;SAS_AF=0.3517;AA=G|||;VT=SNP
14	99677017	rs77888930	G	C	100	PASS	AC=24;AF=0.00479233;AN=5008;NS=2504;DP=19340;EAS_AF=0;AMR_AF=0.0014;AFR_AF=0;EUR_AF=0.0169;SAS_AF=0.0061;AA=G|||;VT=SNP
14	99677128	rs17551753	C	T	100	PASS	AC=397;AF=0.0792732;AN=5008;NS=2504;DP=18235;EAS_AF=0.0714;AMR_AF=0.0807;AFR_AF=0.0098;EUR_AF=0.172;SAS_AF=0.0849;AA=C|||;VT=SNP
14	99677204	rs2614469	A	T	100	PASS	AC=1023;AF=0.204273;AN=5008;NS=2504;DP=18653;EAS_AF=0.0883;AMR_AF=0.1354;AFR_AF=0.3321;EUR_AF=0.2286;SAS_AF=0.1748;AA=A|||;VT=SNP
14	99677562	rs139462678	C	T	100	PASS	AC=22;AF=0.00439297;AN=5008;NS=2504;DP=19868;EAS_AF=0;AMR_AF=0.0072;AFR_AF=0;EUR_AF=0.0149;SAS_AF=0.002;AA=C|||;VT=SNP
14	99677906	rs3850423	T	C	100	PASS	AC=535;AF=0.106829;AN=5008;NS=2504;DP=23066;EAS_AF=0.3175;AMR_AF=0.2032;AFR_AF=0.0204;EUR_AF=0.0179;SAS_AF=0.0297;AA=T|||;VT=SNP
14	99678619	rs807562	A	C	100	PASS	AC=2877;AF=0.574481;AN=5008;NS=2504;DP=17875;EAS_AF=0.5546;AMR_AF=0.6888;AFR_AF=0.6135;EUR_AF=0.6889;SAS_AF=0.3436;AA=C|||;VT=SNP
14	99678645	rs2462917	G	A	100	PASS	AC=542;AF=0.108227;AN=5008;NS=2504;DP=17323;EAS_AF=0.0188;AMR_AF=0.0504;AFR_AF=0.264;EUR_AF=0.0567;SAS_AF=0.0838;AA=G|||;VT=SNP
14	99679507	rs3994992	C	T	100	PASS	AC=987;AF=0.197085;AN=5008;NS=2504;DP=17785;EAS_AF=0.0397;AMR_AF=0.3386;AFR_AF=0.0991;EUR_AF=0.4433;SAS_AF=0.138;AA=C|||;VT=SNP
14	99679724	rs17638924	T	C	100	PASS	AC=41;AF=0.0081869;AN=5008;NS=2504;DP=17991;EAS_AF=0;AMR_AF=0.0187;AFR_AF=0.0023;EUR_AF=0.0239;SAS_AF=0.001;AA=T|||;VT=SNP
14	99679775	rs2693694	A	G	100	PASS	AC=1656;AF=0.330671;AN=5008;NS=2504;DP=19318;EAS_AF=0.5129;AMR_AF=0.3372;AFR_AF=0.3457;EUR_AF=0.2455;SAS_AF=0.2055;AA=G|||;VT=SNP
14	99679796	rs807564	A	G	100	PASS	AC=2868;AF=0.572684;AN=5008;NS=2504;DP=19587;EAS_AF=0.5536;AMR_AF=0.6873;AFR_AF=0.6082;EUR_AF=0.6889;SAS_AF=0.3436;AA=G|||;VT=SNP
14	99680603	rs55975444	G	T	100	PASS	AC=391;AF=0.0780751;AN=5008;NS=2504;DP=18168;EAS_AF=0.0694;AMR_AF=0.0807;AFR_AF=0.0098;EUR_AF=0.171;SAS_AF=0.0818;AA=G|||;VT=SNP
14	99681012	rs7152190	T	A	100	PASS	AC=975;AF=0.194688;AN=5008;NS=2504;DP=12297;EAS_AF=0.0417;AMR_AF=0.3386;AFR_AF=0.0946;EUR_AF=0.4344;SAS_AF=0.1391;AA=A|||;VT=SNP
14	99682756	rs78864538	A	G	100	PASS	AC=51;AF=0.0101837;AN=5008;NS=2504;DP=17617;EAS_AF=0;AMR_AF=0.0216;AFR_AF=0.0076;EUR_AF=0.0249;SAS_AF=0.001;AA=A|||;VT=SNP
14	99682910	rs2496477	C	T	100	PASS	AC=680;AF=0.135783;AN=5008;NS=2504;DP=18666;EAS_AF=0.0179;AMR_AF=0.0677;AFR_AF=0.2897;EUR_AF=0.0775;SAS_AF=0.1575;AA=C|||;VT=SNP
14	99683189	rs11160503	C	T	100	PASS	AC=1020;AF=0.203674;AN=5008;NS=2504;DP=26319;EAS_AF=0.0407;AMR_AF=0.3401;AFR_AF=0.1172;EUR_AF=0.4483;SAS_AF=0.1401;AA=c|||;VT=SNP
14	99683246	rs11160504	T	C	100	PASS	AC=1021;AF=0.203874;AN=5008;NS=2504;DP=27738;EAS_AF=0.0417;AMR_AF=0.3401;AFR_AF=0.1172;EUR_AF=0.4483;SAS_AF=0.1401;AA=C|||;VT=SNP
14	99683969	rs1257438	G	A	100	PASS	AC=2954;AF=0.589856;AN=5008;NS=2504;DP=16081;EAS_AF=0.5595;AMR_AF=0.6988;AFR_AF=0.593;EUR_AF=0.7157;SAS_AF=0.41;AA=A|||;VT=SNP
14	99684269	rs884296	T	C	100	PASS	AC=3007;AF=0.600439;AN=5008;NS=2504;DP=14703;EAS_AF=0.5595;AMR_AF=0.7017;AFR_AF=0.6316;EUR_AF=0.7157;SAS_AF=0.41;AA=C|||;VT=SNP
14	99684712	rs1257440	C	T	100	PASS	AC=2931;AF=0.585264;AN=5008;NS=2504;DP=13032;EAS_AF=0.5595;AMR_AF=0.6988;AFR_AF=0.5756;EUR_AF=0.7157;SAS_AF=0.41;AA=C|||;VT=SNP
14	99686265	rs1257441	A	G	100	PASS	AC=2433;AF=0.485823;AN=5008;NS=2504;DP=12813;EAS_AF=0.2361;AMR_AF=0.4986;AFR_AF=0.5817;EUR_AF=0.7008;SAS_AF=0.3834;AA=G|||;VT=SNP
14	99686533	rs2614457	A	G	100	PASS	AC=1831;AF=0.365615;AN=5008;NS=2504;DP=20640;EAS_AF=0.0595;AMR_AF=0.4193;AFR_AF=0.4992;EUR_AF=0.5258;SAS_AF=0.2975;AA=A|||;VT=SNP
14	99686536	rs2793322	A	G	100	PASS	AC=1854;AF=0.370208;AN=5008;NS=2504;DP=20687;EAS_AF=0.0595;AMR_AF=0.4193;AFR_AF=0.5166;EUR_AF=0.5258;SAS_AF=0.2975;AA=A|||;VT=SNP
14	99686544	rs80255345	T	C	100	PASS	AC=418;AF=0.0834665;AN=5008;NS=2504;DP=20818;EAS_AF=0.0675;AMR_AF=0.0793;AFR_AF=0.0303;EUR_AF=0.171;SAS_AF=0.0849;AA=T|||;VT=SNP
14	99686614	rs2693695	A	G	100	PASS	AC=1826;AF=0.364617;AN=5008;NS=2504;DP=21388;EAS_AF=0.0595;AMR_AF=0.4193;AFR_AF=0.4955;EUR_AF=0.5258;SAS_AF=0.2975;AA=A|||;VT=SNP
14	99686615	rs2614458	C	T	100	PASS	AC=3009;AF=0.600839;AN=5008;NS=2504;DP=21356;EAS_AF=0.5585;AMR_AF=0.7046;AFR_AF=0.6301;EUR_AF=0.7157;SAS_AF=0.4131;AA=C|||;VT=SNP
14	99686970	rs1257443	A	T	100	PASS	AC=1869;AF=0.373203;AN=5008;NS=2504;DP=18254;EAS_AF=0.0595;AMR_AF=0.4193;AFR_AF=0.528;EUR_AF=0.5258;SAS_AF=0.2975;AA=A|||;VT=SNP
14	99687211	rs1257444	A	G	100	PASS	AC=2528;AF=0.504792;AN=5008;NS=2504;DP=13660;EAS_AF=0.3819;AMR_AF=0.6254;AFR_AF=0.6324;EUR_AF=0.5487;SAS_AF=0.3282;AA=G|||;VT=SNP
14	99687773	rs1257446	C	T	100	PASS	AC=2959;AF=0.590855;AN=5008;NS=2504;DP=17148;EAS_AF=0.4484;AMR_AF=0.7032;AFR_AF=0.6611;EUR_AF=0.7157;SAS_AF=0.4346;AA=T|||;VT=SNP
14	99688261	rs1257447	G	C	100	PASS	AC=3049;AF=0.608826;AN=5008;NS=2504;DP=15535;EAS_AF=0.5595;AMR_AF=0.7032;AFR_AF=0.6437;EUR_AF=0.7147;SAS_AF=0.4366;AA=G|||;VT=SNP
14	99688409	rs807733	G	A	100	PASS	AC=2653;AF=0.529752;AN=5008;NS=2504;DP=17568;EAS_AF=0.4931;AMR_AF=0.6239;AFR_AF=0.6316;EUR_AF=0.5437;SAS_AF=0.3487;AA=A|||;VT=SNP
14	99688670	rs807734	G	A	100	PASS	AC=2651;AF=0.529353;AN=5008;NS=2504;DP=17135;EAS_AF=0.4931;AMR_AF=0.6239;AFR_AF=0.6316;EUR_AF=0.5417;SAS_AF=0.3487;AA=G|||;VT=SNP
14	99688743	rs12590030	T	C	100	PASS	AC=691;AF=0.137979;AN=5008;NS=2504;DP=16099;EAS_AF=0.3284;AMR_AF=0.2075;AFR_AF=0.1074;EUR_AF=0.0189;SAS_AF=0.0562;AA=T|||;VT=SNP
14	99688898	rs2793323	G	A	100	PASS	AC=708;AF=0.141374;AN=5008;NS=2504;DP=20023;EAS_AF=0.0179;AMR_AF=0.062;AFR_AF=0.3238;EUR_AF=0.0706;SAS_AF=0.1513;AA=G|||;VT=SNP
14	99689068	rs1876881	C	G	100	PASS	AC=647;AF=0.129193;AN=5008;NS=2504;DP=16433;EAS_AF=0.3294;AMR_AF=0.2075;AFR_AF=0.0734;EUR_AF=0.0189;SAS_AF=0.0562;AA=C|||;VT=SNP
14	99690466	rs80238644	A	G	100	PASS	AC=474;AF=0.0946486;AN=5008;NS=2504;DP=18923;EAS_AF=0.0635;AMR_AF=0.0749;AFR_AF=0.0734;EUR_AF=0.172;SAS_AF=0.09;AA=A|||;VT=SNP
14	99690527	rs17098424	G	A	100	PASS	AC=671;AF=0.133986;AN=5008;NS=2504;DP=18709;EAS_AF=0.1746;AMR_AF=0.0821;AFR_AF=0.1316;EUR_AF=0.171;SAS_AF=0.0941;AA=A|||;VT=SNP
14	99690869	rs17098426	C	T	100	PASS	AC=122;AF=0.024361;AN=5008;NS=2504;DP=19777;EAS_AF=0.002;AMR_AF=0.0159;AFR_AF=0.0197;EUR_AF=0.0189;SAS_AF=0.0654;AA=C|||;VT=SNP
14	99690907	rs807736	C	A	100	PASS	AC=3832;AF=0.765176;AN=5008;NS=2504;DP=19542;EAS_AF=0.6429;AMR_AF=0.8703;AFR_AF=0.8275;EUR_AF=0.8499;SAS_AF=0.6452;AA=A|||;VT=SNP
14	99691180	rs2614459	G	T	100	PASS	AC=2894;AF=0.577875;AN=5008;NS=2504;DP=20609;EAS_AF=0.5595;AMR_AF=0.6628;AFR_AF=0.5461;EUR_AF=0.7127;SAS_AF=0.4407;AA=T|||;VT=SNP
14	99691329	rs1257448	G	T	100	PASS	AC=1336;AF=0.266773;AN=5008;NS=2504;DP=17757;EAS_AF=0.499;AMR_AF=0.2939;AFR_AF=0.2216;EUR_AF=0.1909;SAS_AF=0.1472;AA=T|||;VT=SNP
14	99691793	rs8021454	G	C	100	PASS	AC=422;AF=0.0842652;AN=5008;NS=2504;DP=17693;EAS_AF=0.0635;AMR_AF=0.0793;AFR_AF=0.0333;EUR_AF=0.17;SAS_AF=0.09;AA=G|||;VT=SNP
14	99692254	rs4905807	T	C	100	PASS	AC=1007;AF=0.201078;AN=5008;NS=2504;DP=16062;EAS_AF=0.0407;AMR_AF=0.3487;AFR_AF=0.0961;EUR_AF=0.4543;SAS_AF=0.1431;AA=T|||;VT=SNP
14	99692271	rs4905808	T	C	100	PASS	AC=1008;AF=0.201278;AN=5008;NS=2504;DP=16148;EAS_AF=0.0417;AMR_AF=0.3487;AFR_AF=0.0961;EUR_AF=0.4543;SAS_AF=0.1431;AA=T|||;VT=SNP
14	99692430	rs1257450	G	A	100	PASS	AC=2228;AF=0.444888;AN=5008;NS=2504;DP=18503;EAS_AF=0.4286;AMR_AF=0.6455;AFR_AF=0.3192;EUR_AF=0.6431;SAS_AF=0.2853;AA=G|||;VT=SNP
14	99692739	rs4905809	G	A	100	PASS	AC=1006;AF=0.200879;AN=5008;NS=2504;DP=17140;EAS_AF=0.0407;AMR_AF=0.3458;AFR_AF=0.0968;EUR_AF=0.4543;SAS_AF=0.1431;AA=G|||;VT=SNP
14	99693587	rs17098440	G	A	100	PASS	AC=586;AF=0.117013;AN=5008;NS=2504;DP=22402;EAS_AF=0.3224;AMR_AF=0.1988;AFR_AF=0.0363;EUR_AF=0.0189;SAS_AF=0.0573;AA=G|||;VT=SNP
14	99693843	rs55913542	G	T	100	PASS	AC=416;AF=0.0830671;AN=5008;NS=2504;DP=17822;EAS_AF=0.0635;AMR_AF=0.0793;AFR_AF=0.0333;EUR_AF=0.17;SAS_AF=0.0838;AA=G|||;VT=SNP
14	99695268	rs1977806	G	A	100	PASS	AC=576;AF=0.115016;AN=5008;NS=2504;DP=23764;EAS_AF=0.3234;AMR_AF=0.2003;AFR_AF=0.0106;EUR_AF=0.0189;SAS_AF=0.0798;AA=g|||;VT=SNP
14	99695490	rs3929904	T	C	100	PASS	AC=663;AF=0.132388;AN=5008;NS=2504;DP=22962;EAS_AF=0.3313;AMR_AF=0.1988;AFR_AF=0.0613;EUR_AF=0.0209;SAS_AF=0.091;AA=T|||;VT=SNP
14	99696075	rs74520856	G	A	100	PASS	AC=15;AF=0.00299521;AN=5008;NS=2504;DP=18365;EAS_AF=0;AMR_AF=0.0058;AFR_AF=0.0015;EUR_AF=0.0089;SAS_AF=0;AA=G|||;VT=SNP
14	99696104	rs1257416	C	T	100	PASS	AC=2988;AF=0.596645;AN=5008;NS=2504;DP=17537;EAS_AF=0.5595;AMR_AF=0.6772;AFR_AF=0.6445;EUR_AF=0.6531;SAS_AF=0.455;AA=T|||;VT=SNP
14	99697157	rs62619922	G	A	100	PASS	AC=37;AF=0.00738818;AN=5008;NS=2504;DP=13741;EAS_AF=0;AMR_AF=0.013;AFR_AF=0.0008;EUR_AF=0.0219;SAS_AF=0.0051;AA=G|||;VT=SNP
14	99697665	rs142239059	G	A	100	PASS	AC=35;AF=0.00698882;AN=5008;NS=2504;DP=9436;EAS_AF=0;AMR_AF=0;AFR_AF=0;EUR_AF=0.0288;SAS_AF=0.0061;AA=G|||;VT=SNP
14	99697985	rs182910245	T	G	100	PASS	AC=131;AF=0.0261581;AN=5008;NS=2504;DP=7739;EAS_AF=0.003;AMR_AF=0.0144;AFR_AF=0.0303;EUR_AF=0.0169;SAS_AF=0.0624;AA=A|||;VT=SNP
14	99697990	rs536975439	A	G	100	PASS	AC=131;AF=0.0261581;AN=5008;NS=2504;DP=7748;EAS_AF=0.003;AMR_AF=0.0144;AFR_AF=0.0303;EUR_AF=0.0169;SAS_AF=0.0624;AA=A|||;VT=SNP
14	99698791	rs17639343	T	C	100	PASS	AC=102;AF=0.0203674;AN=5008;NS=2504;DP=19204;EAS_AF=0.003;AMR_AF=0.0144;AFR_AF=0.0061;EUR_AF=0.0169;SAS_AF=0.0654;AA=T|||;VT=SNP
14	99698842	rs56377180	G	C	100	PASS	AC=97;AF=0.019369;AN=5008;NS=2504;DP=17489;EAS_AF=0;AMR_AF=0.013;AFR_AF=0.0023;EUR_AF=0.0746;SAS_AF=0.0102;AA=G|||;VT=SNP
14	99698931	rs1257415	C	A	100	PASS	AC=1546;AF=0.308706;AN=5008;NS=2504;DP=14966;EAS_AF=0.1716;AMR_AF=0.3977;AFR_AF=0.2708;EUR_AF=0.497;SAS_AF=0.2444;AA=C|||;VT=SNP
14	99699077	rs146457501	T	C	100	PASS	AC=102;AF=0.0203674;AN=5008;NS=2504;DP=19234;EAS_AF=0.003;AMR_AF=0.0144;AFR_AF=0.0061;EUR_AF=0.0169;SAS_AF=0.0654;AA=T|||;VT=SNP
14	99699113	rs80069922	C	T	100	PASS	AC=81;AF=0.0161741;AN=5008;NS=2504;DP=19915;EAS_AF=0.0208;AMR_AF=0.013;AFR_AF=0.0015;EUR_AF=0.0318;SAS_AF=0.0174;AA=C|||;VT=SNP
14	99699663	rs117403098	G	A	100	PASS	AC=8;AF=0.00159744;AN=5008;NS=2504;DP=20050;EAS_AF=0;AMR_AF=0;AFR_AF=0;EUR_AF=0.006;SAS_AF=0.002;AA=G|||;VT=SNP
14	99699696	rs78284991	C	T	100	PASS	AC=193;AF=0.0385383;AN=5008;NS=2504;DP=20043;EAS_AF=0;AMR_AF=0.0562;AFR_AF=0.0053;EUR_AF=0.1163;SAS_AF=0.0307;AA=c|||;VT=SNP
14	99700019	rs61985735	T	A	100	PASS	AC=455;AF=0.0908546;AN=5008;NS=2504;DP=18298;EAS_AF=0.2837;AMR_AF=0.1095;AFR_AF=0.0106;EUR_AF=0.0199;SAS_AF=0.0603;AA=T|||;VT=SNP
14	99700080	rs4082793	C	T	100	PASS	AC=956;AF=0.190895;AN=5008;NS=2504;DP=18231;EAS_AF=0.0387;AMR_AF=0.3444;AFR_AF=0.0809;EUR_AF=0.4304;SAS_AF=0.1411;AA=C|||;VT=SNP
14	99700454	rs1257414	C	T	100	PASS	AC=1869;AF=0.373203;AN=5008;NS=2504;DP=15595;EAS_AF=0.4762;AMR_AF=0.2911;AFR_AF=0.3752;EUR_AF=0.3738;SAS_AF=0.3221;AA=T|||;VT=SNP
14	99701459	rs1257413	G	C	100	PASS	AC=3169;AF=0.632788;AN=5008;NS=2504;DP=13561;EAS_AF=0.5476;AMR_AF=0.598;AFR_AF=0.6793;EUR_AF=0.8171;SAS_AF=0.4928;AA=C|||;VT=SNP
14	99703474	rs56174406	G	A	100	PASS	AC=436;AF=0.0870607;AN=5008;NS=2504;DP=15087;EAS_AF=0;AMR_AF=0.0346;AFR_AF=0.2897;EUR_AF=0.0278;SAS_AF=0.001;AA=G|||;VT=SNP
14	99703968	rs10129264	C	T	100	PASS	AC=982;AF=0.196086;AN=5008;NS=2504;DP=18964;EAS_AF=0.0208;AMR_AF=0.2767;AFR_AF=0.1498;EUR_AF=0.4314;SAS_AF=0.1401;AA=T|||;VT=SNP
14	99704181	rs2748814	C	A	100	PASS	AC=2589;AF=0.516973;AN=5008;NS=2504;DP=19163;EAS_AF=0.5337;AMR_AF=0.5591;AFR_AF=0.2965;EUR_AF=0.7873;SAS_AF=0.4898;AA=A|||;VT=SNP
14	99704244	rs17098446	G	A	100	PASS	AC=439;AF=0.0876597;AN=5008;NS=2504;DP=18233;EAS_AF=0;AMR_AF=0.0346;AFR_AF=0.292;EUR_AF=0.0278;SAS_AF=0.001;AA=G|||;VT=SNP
14	99704427	rs10129582	A	G	100	PASS	AC=982;AF=0.196086;AN=5008;NS=2504;DP=18475;EAS_AF=0.0208;AMR_AF=0.2752;AFR_AF=0.1498;EUR_AF=0.4314;SAS_AF=0.1411;AA=A|||;VT=SNP
14	99704452	rs10129812	G	A	100	PASS	AC=983;AF=0.196286;AN=5008;NS=2504;DP=18766;EAS_AF=0.0208;AMR_AF=0.2752;AFR_AF=0.1505;EUR_AF=0.4314;SAS_AF=0.1411;AA=G|||;VT=SNP
14	99705291	rs1152784	T	A	100	PASS	AC=2065;AF=0.41234;AN=5008;NS=2504;DP=20499;EAS_AF=0.5159;AMR_AF=0.3156;AFR_AF=0.4508;EUR_AF=0.3847;SAS_AF=0.3507;AA=A|||;VT=SNP
14	99705331	rs3933088	T	C	100	PASS	AC=1031;AF=0.205871;AN=5008;NS=2504;DP=21950;EAS_AF=0.0208;AMR_AF=0.2839;AFR_AF=0.1823;EUR_AF=0.4314;SAS_AF=0.1411;AA=T|||;VT=SNP
14	99705336	rs1152785	G	A	100	PASS	AC=3227;AF=0.644369;AN=5008;NS=2504;DP=22055;EAS_AF=0.4881;AMR_AF=0.6037;AFR_AF=0.7685;EUR_AF=0.8161;SAS_AF=0.4898;AA=-|||;VT=SNP
14	99705954	rs1152786	G	A	100	PASS	AC=2066;AF=0.41254;AN=5008;NS=2504;DP=19770;EAS_AF=0.5149;AMR_AF=0.3156;AFR_AF=0.4531;EUR_AF=0.3847;SAS_AF=0.3497;AA=G|||;VT=SNP
14	99706212	rs75521152	G	A	100	PASS	AC=102;AF=0.0203674;AN=5008;NS=2504;DP=18530;EAS_AF=0;AMR_AF=0.0101;AFR_AF=0.0265;EUR_AF=0.0119;SAS_AF=0.0491;AA=G|||;VT=SNP
14	99706474	rs10136429	G	A	100	PASS	AC=1085;AF=0.216653;AN=5008;NS=2504;DP=17386;EAS_AF=0.0208;AMR_AF=0.2853;AFR_AF=0.2224;EUR_AF=0.4314;SAS_AF=0.1411;AA=G|||;VT=SNP
14	99706620	rs1152787	G	A	100	PASS	AC=2061;AF=0.411542;AN=5008;NS=2504;DP=15561;EAS_AF=0.5109;AMR_AF=0.3156;AFR_AF=0.4531;EUR_AF=0.3837;SAS_AF=0.3497;AA=A|||;VT=SNP
14	99706837	rs2664313	A	T	100	PASS	AC=426;AF=0.0850639;AN=5008;NS=2504;DP=16076;EAS_AF=0.0645;AMR_AF=0.0648;AFR_AF=0.0106;EUR_AF=0.1909;SAS_AF=0.1125;AA=A|||;VT=SNP
14	99707217	rs1152788	G	A	100	PASS	AC=3175;AF=0.633986;AN=5008;NS=2504;DP=15803;EAS_AF=0.5308;AMR_AF=0.6009;AFR_AF=0.7005;EUR_AF=0.8121;SAS_AF=0.4908;AA=A|||;VT=SNP
14	99707933	rs3916222	C	T	100	PASS	AC=1065;AF=0.21266;AN=5008;NS=2504;DP=16365;EAS_AF=0.0268;AMR_AF=0.2954;AFR_AF=0.1694;EUR_AF=0.4414;SAS_AF=0.1687;AA=C|||;VT=SNP
14	99708647	rs78921868	G	A	100	PASS	AC=152;AF=0.0303514;AN=5008;NS=2504;DP=18652;EAS_AF=0;AMR_AF=0.0461;AFR_AF=0.0053;EUR_AF=0.0805;SAS_AF=0.0327;AA=G|||;VT=SNP
14	99708876	rs941521	G	A	100	PASS	AC=1934;AF=0.386182;AN=5008;NS=2504;DP=15973;EAS_AF=0.1786;AMR_AF=0.5;AFR_AF=0.3669;EUR_AF=0.5596;SAS_AF=0.3671;AA=A|||;VT=SNP
14	99709436	rs3888193	G	A	100	PASS	AC=739;AF=0.147564;AN=5008;NS=2504;DP=18866;EAS_AF=0.1448;AMR_AF=0.2003;AFR_AF=0.1142;EUR_AF=0.1113;SAS_AF=0.1953;AA=G|||;VT=SNP
14	99709618	rs2487509	C	T	100	PASS	AC=595;AF=0.11881;AN=5008;NS=2504;DP=15265;EAS_AF=0.0754;AMR_AF=0.1196;AFR_AF=0.0877;EUR_AF=0.2157;SAS_AF=0.1053;AA=C|||;VT=SNP
14	99709702	rs941520	A	C	100	PASS	AC=1645;AF=0.328474;AN=5008;NS=2504;DP=17371;EAS_AF=0.1726;AMR_AF=0.3516;AFR_AF=0.3268;EUR_AF=0.5258;SAS_AF=0.272;AA=C|||;VT=SNP
14	99709761	rs2457444	A	G	100	PASS	AC=504;AF=0.100639;AN=5008;NS=2504;DP=18532;EAS_AF=0.0764;AMR_AF=0.1138;AFR_AF=0.0151;EUR_AF=0.2157;SAS_AF=0.1135;AA=A|||;VT=SNP
14	99709870	rs61985736	G	A	100	PASS	AC=42;AF=0.00838658;AN=5008;NS=2504;DP=17790;EAS_AF=0;AMR_AF=0.0086;AFR_AF=0.0015;EUR_AF=0.0149;SAS_AF=0.0194;AA=G|||;VT=SNP
14	99710446	rs61985737	C	T	100	PASS	AC=42;AF=0.00838658;AN=5008;NS=2504;DP=17907;EAS_AF=0;AMR_AF=0.0086;AFR_AF=0.0015;EUR_AF=0.0149;SAS_AF=0.0194;AA=C|||;VT=SNP
14	99710687	rs17098461	C	T	100	PASS	AC=470;AF=0.0938498;AN=5008;NS=2504;DP=18563;EAS_AF=0;AMR_AF=0.0346;AFR_AF=0.3177;EUR_AF=0.0249;SAS_AF=0.001;AA=C|||;VT=SNP
14	99710843	rs1152790	C	T	100	PASS	AC=3370;AF=0.672923;AN=5008;NS=2504;DP=19379;EAS_AF=0.8274;AMR_AF=0.6484;AFR_AF=0.68;EUR_AF=0.4722;SAS_AF=0.728;AA=T|||;VT=SNP
14	99711331	rs1152792	G	A	100	PASS	AC=3374;AF=0.673722;AN=5008;NS=2504;DP=19106;EAS_AF=0.8274;AMR_AF=0.6527;AFR_AF=0.6808;EUR_AF=0.4722;SAS_AF=0.728;AA=G|||;VT=SNP
14	99711394	rs1152793	T	C	100	PASS	AC=1489;AF=0.297324;AN=5008;NS=2504;DP=17639;EAS_AF=0.381;AMR_AF=0.3012;AFR_AF=0.1301;EUR_AF=0.2445;SAS_AF=0.4888;AA=T|||;VT=SNP
14	99711953	rs1152794	A	G	100	PASS	AC=1490;AF=0.297524;AN=5008;NS=2504;DP=11203;EAS_AF=0.38;AMR_AF=0.3012;AFR_AF=0.1293;EUR_AF=0.2475;SAS_AF=0.4888;AA=A|||;VT=SNP
14	99712301	rs1257412	G	A	100	PASS	AC=1079;AF=0.215455;AN=5008;NS=2504;DP=9600;EAS_AF=0.3085;AMR_AF=0.2017;AFR_AF=0.1203;EUR_AF=0.0994;SAS_AF=0.3773;AA=G|||;VT=SNP
14	99712369	rs17095099	C	G	100	PASS	AC=448;AF=0.0894569;AN=5008;NS=2504;DP=10705;EAS_AF=0.3026;AMR_AF=0.1037;AFR_AF=0.0061;EUR_AF=0.0229;SAS_AF=0.0409;AA=C|||;VT=SNP
14	99712406	rs111362020	G	A	100	PASS	AC=95;AF=0.0189696;AN=5008;NS=2504;DP=11026;EAS_AF=0;AMR_AF=0.049;AFR_AF=0.003;EUR_AF=0.0398;SAS_AF=0.0174;AA=G|||;VT=SNP
14	99712449	rs2693699	T	C	100	PASS	AC=520;AF=0.103834;AN=5008;NS=2504;DP=11174;EAS_AF=0.0744;AMR_AF=0.1153;AFR_AF=0.0227;EUR_AF=0.2167;SAS_AF=0.1196;AA=T|||;VT=SNP
14	99712794	rs12895055	C	T	100	PASS	AC=863;AF=0.172324;AN=5008;NS=2504;DP=11046;EAS_AF=0.0317;AMR_AF=0.2752;AFR_AF=0.0189;EUR_AF=0.4483;SAS_AF=0.1677;AA=C|||;VT=SNP
14	99712893	rs116543900	T	C	100	PASS	AC=306;AF=0.0611022;AN=5008;NS=2504;DP=12427;EAS_AF=0.004;AMR_AF=0.0519;AFR_AF=0.0688;EUR_AF=0.0785;SAS_AF=0.0982;AA=T|||;VT=SNP
14	99712945	rs11624408	A	G	100	PASS	AC=1077;AF=0.215056;AN=5008;NS=2504;DP=12504;EAS_AF=0.0317;AMR_AF=0.2997;AFR_AF=0.1641;EUR_AF=0.4523;SAS_AF=0.1687;AA=A|||;VT=SNP
14	99713546	rs3890086	C	A	100	PASS	AC=36;AF=0.0071885;AN=5008;NS=2504;DP=18391;EAS_AF=0;AMR_AF=0.0144;AFR_AF=0.003;EUR_AF=0.0209;SAS_AF=0.001;AA=C|||;VT=SNP
14	99714757	rs1152795	G	A	100	PASS	AC=3391;AF=0.677117;AN=5008;NS=2504;DP=15625;EAS_AF=0.8264;AMR_AF=0.6484;AFR_AF=0.6967;EUR_AF=0.4692;SAS_AF=0.7311;AA=G|||;VT=SNP
14	99714772	rs189191001	T	C	100	PASS	AC=25;AF=0.00499201;AN=5008;NS=2504;DP=16151;EAS_AF=0;AMR_AF=0.0029;AFR_AF=0.0008;EUR_AF=0.0169;SAS_AF=0.0051;AA=T|||;VT=SNP
14	99715407	rs2614490	G	A	100	PASS	AC=513;AF=0.102436;AN=5008;NS=2504;DP=18443;EAS_AF=0.0694;AMR_AF=0.1153;AFR_AF=0.0219;EUR_AF=0.2177;SAS_AF=0.1176;AA=G|||;VT=SNP
14	99715924	rs12893398	T	G	100	PASS	AC=1381;AF=0.275759;AN=5008;NS=2504;DP=19520;EAS_AF=0.0347;AMR_AF=0.3501;AFR_AF=0.2322;EUR_AF=0.5318;SAS_AF=0.2669;AA=T|||;VT=SNP
14	99715978	rs79247990	A	C	100	PASS	AC=13;AF=0.00259585;AN=5008;NS=2504;DP=19403;EAS_AF=0;AMR_AF=0.0014;AFR_AF=0.0008;EUR_AF=0.0109;SAS_AF=0;AA=A|||;VT=SNP
14	99716562	rs79428639	C	T	100	PASS	AC=490;AF=0.0978435;AN=5008;NS=2504;DP=13429;EAS_AF=0.3006;AMR_AF=0.1081;AFR_AF=0.0378;EUR_AF=0.0229;SAS_AF=0.0399;AA=C|||;VT=SNP
14	99716578	rs111238111	T	C	100	PASS	AC=549;AF=0.109625;AN=5008;NS=2504;DP=13321;EAS_AF=0.0774;AMR_AF=0.1153;AFR_AF=0.0227;EUR_AF=0.2227;SAS_AF=0.1401;AA=T|||;VT=SNP
14	99716908	rs7141044	T	C	100	PASS	AC=1446;AF=0.288738;AN=5008;NS=2504;DP=14806;EAS_AF=0.0347;AMR_AF=0.3516;AFR_AF=0.2829;EUR_AF=0.5288;SAS_AF=0.2669;AA=T|||;VT=SNP
14	99718105	rs7151737	T	C	100	PASS	AC=1402;AF=0.279952;AN=5008;NS=2504;DP=15611;EAS_AF=0.0347;AMR_AF=0.3516;AFR_AF=0.2496;EUR_AF=0.5288;SAS_AF=0.2669;AA=T|||;VT=SNP
14	99718173	rs28576256	G	A	100	PASS	AC=692;AF=0.138179;AN=5008;NS=2504;DP=16079;EAS_AF=0.1448;AMR_AF=0.1859;AFR_AF=0.0915;EUR_AF=0.1074;SAS_AF=0.1922;AA=G|||;VT=SNP
14	99718923	rs2614482	G	A	100	PASS	AC=3753;AF=0.749401;AN=5008;NS=2504;DP=16356;EAS_AF=0.5526;AMR_AF=0.8804;AFR_AF=0.5227;EUR_AF=0.9533;SAS_AF=0.956;AA=G|||;VT=SNP
14	99718925	rs72702663	G	A	100	PASS	AC=476;AF=0.0950479;AN=5008;NS=2504;DP=16385;EAS_AF=0.3036;AMR_AF=0.0821;AFR_AF=0.0378;EUR_AF=0.0229;SAS_AF=0.0409;AA=G|||;VT=SNP
14	99719219	rs2693698	A	G	100	PASS	AC=3551;AF=0.709065;AN=5008;NS=2504;DP=19869;EAS_AF=0.9683;AMR_AF=0.6729;AFR_AF=0.5651;EUR_AF=0.5338;SAS_AF=0.8425;AA=G|||;VT=SNP
14	99719680	rs10150710	T	C	100	PASS	AC=2046;AF=0.408546;AN=5008;NS=2504;DP=18242;EAS_AF=0.1359;AMR_AF=0.402;AFR_AF=0.5673;EUR_AF=0.5596;SAS_AF=0.3241;AA=T|||;VT=SNP
14	99719728	rs58784678	A	G	100	PASS	AC=378;AF=0.0754792;AN=5008;NS=2504;DP=17104;EAS_AF=0.003;AMR_AF=0.0432;AFR_AF=0.1838;EUR_AF=0.0368;SAS_AF=0.0665;AA=A|||;VT=SNP
14	99719873	rs56303180	A	G	100	PASS	AC=2271;AF=0.453474;AN=5008;NS=2504;DP=17176;EAS_AF=0.7867;AMR_AF=0.4928;AFR_AF=0.1793;EUR_AF=0.3211;SAS_AF=0.589;AA=A|||;VT=SNP
14	99720979	rs10873500	G	A	100	PASS	AC=1982;AF=0.395767;AN=5008;NS=2504;DP=14997;EAS_AF=0.1845;AMR_AF=0.4294;AFR_AF=0.4887;EUR_AF=0.5875;SAS_AF=0.2669;AA=G|||;VT=SNP
14	99722280	rs185645635	C	G	100	PASS	AC=18;AF=0.00359425;AN=5008;NS=2504;DP=21189;EAS_AF=0;AMR_AF=0.0086;AFR_AF=0;EUR_AF=0.0099;SAS_AF=0.002;AA=C|||;VT=SNP
14	99722290	rs34053174	G	C	100	PASS	AC=644;AF=0.128594;AN=5008;NS=2504;DP=20833;EAS_AF=0.0198;AMR_AF=0.2147;AFR_AF=0.0113;EUR_AF=0.3569;SAS_AF=0.1033;AA=G|||;VT=SNP
14	99723297	rs11622539	G	C	100	PASS	AC=1218;AF=0.243211;AN=5008;NS=2504;DP=19073;EAS_AF=0.119;AMR_AF=0.1513;AFR_AF=0.5144;EUR_AF=0.1918;SAS_AF=0.1227;AA=G|||;VT=SNP
14	99724783	rs2664307	G	A	100	PASS	AC=69;AF=0.013778;AN=5008;NS=2504;DP=15970;EAS_AF=0;AMR_AF=0.0159;AFR_AF=0.0008;EUR_AF=0.0358;SAS_AF=0.0215;AA=G|||;VT=SNP
14	99725133	rs56221143	C	T	100	PASS	AC=592;AF=0.118211;AN=5008;NS=2504;DP=16478;EAS_AF=0.0823;AMR_AF=0.1167;AFR_AF=0.0129;EUR_AF=0.2157;SAS_AF=0.1984;AA=C|||;VT=SNP
14	99726000	rs2614462	G	C	100	PASS	AC=2996;AF=0.598243;AN=5008;NS=2504;DP=18203;EAS_AF=0.8631;AMR_AF=0.621;AFR_AF=0.379;EUR_AF=0.4354;SAS_AF=0.773;AA=C|||;VT=SNP
14	99726719	rs10133235	T	C	100	PASS	AC=2461;AF=0.491414;AN=5008;NS=2504;DP=16327;EAS_AF=0.7778;AMR_AF=0.5375;AFR_AF=0.2837;EUR_AF=0.338;SAS_AF=0.6022;AA=T|||;VT=SNP
14	99727086	rs12888948	G	A	100	PASS	AC=677;AF=0.135184;AN=5008;NS=2504;DP=16877;EAS_AF=0.0198;AMR_AF=0.2248;AFR_AF=0.0182;EUR_AF=0.3718;SAS_AF=0.1053;AA=G|||;VT=SNP
14	99727114	rs10146840	G	A	100	PASS	AC=2451;AF=0.489417;AN=5008;NS=2504;DP=16335;EAS_AF=0.7758;AMR_AF=0.5375;AFR_AF=0.2791;EUR_AF=0.338;SAS_AF=0.6002;AA=G|||;VT=SNP
14	99727591	rs10147094	A	G	100	PASS	AC=2466;AF=0.492412;AN=5008;NS=2504;DP=17617;EAS_AF=0.7798;AMR_AF=0.5375;AFR_AF=0.2821;EUR_AF=0.338;SAS_AF=0.6074;AA=A|||;VT=SNP
14	99727592	rs7152245	A	G	100	PASS	AC=1169;AF=0.233427;AN=5008;NS=2504;DP=17638;EAS_AF=0.1171;AMR_AF=0.1484;AFR_AF=0.4637;EUR_AF=0.1948;SAS_AF=0.1421;AA=A|||;VT=SNP
14	99728448	rs76801057	C	T	100	PASS	AC=171;AF=0.0341454;AN=5008;NS=2504;DP=18169;EAS_AF=0.0437;AMR_AF=0.0533;AFR_AF=0.0189;EUR_AF=0.0368;SAS_AF=0.0286;AA=C|||;VT=SNP
14	99728793	rs1078050	C	T	100	PASS	AC=1139;AF=0.227436;AN=5008;NS=2504;DP=18797;EAS_AF=0.1171;AMR_AF=0.147;AFR_AF=0.4622;EUR_AF=0.1879;SAS_AF=0.1217;AA=C|||;VT=SNP
14	99729120	rs112912434	C	T	100	PASS	AC=97;AF=0.019369;AN=5008;NS=2504;DP=17203;EAS_AF=0.001;AMR_AF=0.0375;AFR_AF=0.003;EUR_AF=0.0567;SAS_AF=0.0092;AA=C|||;VT=SNP
14	99729387	rs12431782	G	A	100	PASS	AC=212;AF=0.0423323;AN=5008;NS=2504;DP=16828;EAS_AF=0.001;AMR_AF=0.049;AFR_AF=0.0061;EUR_AF=0.1093;SAS_AF=0.0603;AA=G|||;VT=SNP
14	99729549	rs2748810	A	G	100	PASS	AC=496;AF=0.0990415;AN=5008;NS=2504;DP=17447;EAS_AF=0.0744;AMR_AF=0.0836;AFR_AF=0.0953;EUR_AF=0.1024;SAS_AF=0.137;AA=A|||;VT=SNP
14	99729807	rs2457443	C	A	100	PASS	AC=388;AF=0.077476;AN=5008;NS=2504;DP=17032;EAS_AF=0.0724;AMR_AF=0.0735;AFR_AF=0.0242;EUR_AF=0.0984;SAS_AF=0.136;AA=C|||;VT=SNP
14	99729963	rs941519	A	G	100	PASS	AC=2973;AF=0.59365;AN=5008;NS=2504;DP=16410;EAS_AF=0.8512;AMR_AF=0.6225;AFR_AF=0.3805;EUR_AF=0.4523;SAS_AF=0.7413;AA=A|||;VT=SNP
14	99731040	rs55772640	T	C	100	PASS	AC=153;AF=0.0305511;AN=5008;NS=2504;DP=19248;EAS_AF=0;AMR_AF=0.0519;AFR_AF=0.0045;EUR_AF=0.0825;SAS_AF=0.0286;AA=T|||;VT=SNP
14	99731271	rs2664308	G	C	100	PASS	AC=3000;AF=0.599042;AN=5008;NS=2504;DP=18846;EAS_AF=0.8611;AMR_AF=0.6239;AFR_AF=0.3797;EUR_AF=0.4543;SAS_AF=0.7566;AA=C|||;VT=SNP
14	99731731	rs34611983	A	C	100	PASS	AC=657;AF=0.13119;AN=5008;NS=2504;DP=18651;EAS_AF=0.0218;AMR_AF=0.2161;AFR_AF=0.0174;EUR_AF=0.3579;SAS_AF=0.1043;AA=A|||;VT=SNP
14	99732416	rs2693674	G	C	100	PASS	AC=3007;AF=0.600439;AN=5008;NS=2504;DP=20092;EAS_AF=0.8601;AMR_AF=0.621;AFR_AF=0.3873;EUR_AF=0.4523;SAS_AF=0.7587;AA=C|||;VT=SNP
14	99732997	rs76929031	C	T	100	PASS	AC=112;AF=0.0223642;AN=5008;NS=2504;DP=14919;EAS_AF=0;AMR_AF=0.0504;AFR_AF=0.0023;EUR_AF=0.0567;SAS_AF=0.0174;AA=C|||;VT=SNP
14	99733384	rs1540840	G	C	100	PASS	AC=1009;AF=0.201478;AN=5008;NS=2504;DP=16424;EAS_AF=0.0744;AMR_AF=0.3271;AFR_AF=0.0212;EUR_AF=0.4751;SAS_AF=0.2055;AA=C|||;VT=SNP
14	99733954	rs1405238	C	T	100	PASS	AC=4081;AF=0.814896;AN=5008;NS=2504;DP=15680;EAS_AF=0.9871;AMR_AF=0.745;AFR_AF=0.8828;EUR_AF=0.6123;SAS_AF=0.8037;AA=T|||;VT=SNP
14	99734657	rs61985743	T	C	100	PASS	AC=775;AF=0.154752;AN=5008;NS=2504;DP=13716;EAS_AF=0.0685;AMR_AF=0.1527;AFR_AF=0.2148;EUR_AF=0.1173;SAS_AF=0.2025;AA=T|||;VT=SNP
14	99734984	rs7146019	A	G	100	PASS	AC=3976;AF=0.79393;AN=5008;NS=2504;DP=16698;EAS_AF=0.9831;AMR_AF=0.7349;AFR_AF=0.8245;EUR_AF=0.5944;SAS_AF=0.8047;AA=G|||;VT=SNP
14	99735233	rs2748809	T	C	100	PASS	AC=900;AF=0.179712;AN=5008;NS=2504;DP=15198;EAS_AF=0.0367;AMR_AF=0.2666;AFR_AF=0.0514;EUR_AF=0.4066;SAS_AF=0.2055;AA=C|||;VT=SNP
14	99737205	rs146154551	A	G	100	PASS	AC=707;AF=0.141174;AN=5008;NS=2504;DP=4999;EAS_AF=0.0704;AMR_AF=0.1758;AFR_AF=0.121;EUR_AF=0.1431;SAS_AF=0.2147;AA=A|||;VT=SNP
14	99739100	rs118067266	G	A	100	PASS	AC=29;AF=0.00579073;AN=5008;NS=2504;DP=13849;EAS_AF=0;AMR_AF=0.0072;AFR_AF=0.0008;EUR_AF=0.0199;SAS_AF=0.0031;AA=G|||;VT=SNP
14	99740208	rs10131783	G	A	100	PASS	AC=684;AF=0.136581;AN=5008;NS=2504;DP=11606;EAS_AF=0.0655;AMR_AF=0.1643;AFR_AF=0.1241;EUR_AF=0.1382;SAS_AF=0.2055;AA=G|||;VT=SNP
14	99741074	rs2693672	C	G	100	PASS	AC=886;AF=0.176917;AN=5008;NS=2504;DP=8613;EAS_AF=0.0466;AMR_AF=0.2637;AFR_AF=0.0507;EUR_AF=0.4125;SAS_AF=0.1779;AA=C|||;VT=SNP
14	99742187	rs2664299	T	C	100	PASS	AC=876;AF=0.17492;AN=5008;NS=2504;DP=17033;EAS_AF=0.0456;AMR_AF=0.2622;AFR_AF=0.0522;EUR_AF=0.4145;SAS_AF=0.1656;AA=T|||;VT=SNP
14	99743085	rs2748807	A	G	100	PASS	AC=4257;AF=0.85004;AN=5008;NS=2504;DP=18998;EAS_AF=0.9742;AMR_AF=0.8314;AFR_AF=0.7958;EUR_AF=0.8648;SAS_AF=0.7935;AA=G|||;VT=SNP
14	99743113	rs2614464	G	A	100	PASS	AC=831;AF=0.165935;AN=5008;NS=2504;DP=18834;EAS_AF=0.0466;AMR_AF=0.2594;AFR_AF=0.0174;EUR_AF=0.4165;SAS_AF=0.1656;AA=G|||;VT=SNP
14	99743178	rs8004151	A	C	100	PASS	AC=1334;AF=0.266374;AN=5008;NS=2504;DP=17844;EAS_AF=0.1558;AMR_AF=0.2406;AFR_AF=0.4682;EUR_AF=0.2087;SAS_AF=0.1851;AA=C|||;VT=SNP
14	99743304	rs77085580	T	C	100	PASS	AC=24;AF=0.00479233;AN=5008;NS=2504;DP=19560;EAS_AF=0;AMR_AF=0.0115;AFR_AF=0;EUR_AF=0.0149;SAS_AF=0.001;AA=T|||;VT=SNP
14	99745524	rs79989376	T	G	100	PASS	AC=58;AF=0.0115815;AN=5008;NS=2504;DP=19483;EAS_AF=0;AMR_AF=0.0115;AFR_AF=0;EUR_AF=0.0298;SAS_AF=0.0204;AA=T|||;VT=SNP
14	99746274	rs2614463	A	T	100	PASS	AC=910;AF=0.181709;AN=5008;NS=2504;DP=16760;EAS_AF=0.0476;AMR_AF=0.2651;AFR_AF=0.0756;EUR_AF=0.4155;SAS_AF=0.1636;AA=A|||;VT=SNP
14	99747012	rs56388147	G	A	100	PASS	AC=166;AF=0.033147;AN=5008;NS=2504;DP=20148;EAS_AF=0.001;AMR_AF=0.0447;AFR_AF=0.0038;EUR_AF=0.1004;SAS_AF=0.0286;AA=G|||;VT=SNP
14	99747464	rs2693671	T	C	100	PASS	AC=2214;AF=0.442093;AN=5008;NS=2504;DP=16988;EAS_AF=0.2024;AMR_AF=0.5043;AFR_AF=0.5166;EUR_AF=0.6292;SAS_AF=0.3517;AA=t|||;VT=SNP
14	99747957	rs8008354	C	T	100	PASS	AC=1906;AF=0.380591;AN=5008;NS=2504;DP=16782;EAS_AF=0.7411;AMR_AF=0.3199;AFR_AF=0.2254;EUR_AF=0.2425;SAS_AF=0.4039;AA=C|||;VT=SNP
14	99747991	rs2614461	C	T	100	PASS	AC=2025;AF=0.404353;AN=5008;NS=2504;DP=17028;EAS_AF=0.1875;AMR_AF=0.4841;AFR_AF=0.407;EUR_AF=0.6153;SAS_AF=0.3507;AA=C|||;VT=SNP
14	99748073	rs28571213	G	T	100	PASS	AC=673;AF=0.134385;AN=5008;NS=2504;DP=17369;EAS_AF=0.0565;AMR_AF=0.1671;AFR_AF=0.1104;EUR_AF=0.1421;SAS_AF=0.2157;AA=G|||;VT=SNP
14	99749402	rs117158959	G	A	100	PASS	AC=55;AF=0.0109824;AN=5008;NS=2504;DP=14087;EAS_AF=0;AMR_AF=0.0115;AFR_AF=0.0045;EUR_AF=0.0328;SAS_AF=0.0082;AA=G|||;VT=SNP
14	99749414	rs7157299	G	C	100	PASS	AC=1278;AF=0.255192;AN=5008;NS=2504;DP=14130;EAS_AF=0.1409;AMR_AF=0.2378;AFR_AF=0.441;EUR_AF=0.2058;SAS_AF=0.1851;AA=G|||;VT=SNP
14	99749484	rs7157001	A	G	100	PASS	AC=1968;AF=0.392971;AN=5008;NS=2504;DP=15350;EAS_AF=0.7391;AMR_AF=0.3242;AFR_AF=0.2458;EUR_AF=0.2425;SAS_AF=0.4387;AA=a|||;VT=SNP
14	99749683	rs61987661	G	A	100	PASS	AC=658;AF=0.13139;AN=5008;NS=2504;DP=15033;EAS_AF=0.0565;AMR_AF=0.1671;AFR_AF=0.1104;EUR_AF=0.1352;SAS_AF=0.2076;AA=G|||;VT=SNP
14	99749957	rs56844246	A	G	100	PASS	AC=1288;AF=0.257188;AN=5008;NS=2504;DP=13669;EAS_AF=0.1409;AMR_AF=0.2392;AFR_AF=0.4433;EUR_AF=0.2097;SAS_AF=0.1871;AA=A|||;VT=SNP
14	99750164	rs2496482	C	T	100	PASS	AC=831;AF=0.165935;AN=5008;NS=2504;DP=17958;EAS_AF=0.0476;AMR_AF=0.2622;AFR_AF=0.0182;EUR_AF=0.4135;SAS_AF=0.1646;AA=C|||;VT=SNP
14	99750235	rs57919607	G	A	100	PASS	AC=704;AF=0.140575;AN=5008;NS=2504;DP=14179;EAS_AF=0.0565;AMR_AF=0.1671;AFR_AF=0.1437;EUR_AF=0.1352;SAS_AF=0.2096;AA=G|||;VT=SNP
14	99750386	rs56261560	C	T	100	PASS	AC=2180;AF=0.435304;AN=5008;NS=2504;DP=13744;EAS_AF=0.7242;AMR_AF=0.3905;AFR_AF=0.2239;EUR_AF=0.337;SAS_AF=0.5562;AA=C|||;VT=SNP
14	99750520	rs2664303	C	T	100	PASS	AC=836;AF=0.166933;AN=5008;NS=2504;DP=21284;EAS_AF=0.0476;AMR_AF=0.2651;AFR_AF=0.0182;EUR_AF=0.4165;SAS_AF=0.1646;AA=C|||;VT=SNP
14	99750581	rs56331519	C	T	100	PASS	AC=18;AF=0.00359425;AN=5008;NS=2504;DP=20242;EAS_AF=0;AMR_AF=0.0072;AFR_AF=0.0008;EUR_AF=0.0109;SAS_AF=0.001;AA=C|||;VT=SNP
14	99751267	rs2664304	C	T	100	PASS	AC=845;AF=0.16873;AN=5008;NS=2504;DP=16908;EAS_AF=0.0605;AMR_AF=0.2464;AFR_AF=0.0174;EUR_AF=0.4195;SAS_AF=0.1718;AA=C|||;VT=SNP
14	99751394	rs111283082	A	G	100	PASS	AC=62;AF=0.0123802;AN=5008;NS=2504;DP=20131;EAS_AF=0;AMR_AF=0.0173;AFR_AF=0.0008;EUR_AF=0.0437;SAS_AF=0.0051;AA=A|||;VT=SNP
14	99751588	rs2614488	G	A	100	PASS	AC=1096;AF=0.21885;AN=5008;NS=2504;DP=16561;EAS_AF=0.0714;AMR_AF=0.2478;AFR_AF=0.1762;EUR_AF=0.4175;SAS_AF=0.2035;AA=G|||;VT=SNP
14	99751920	rs10150931	C	A	100	PASS	AC=3501;AF=0.699081;AN=5008;NS=2504;DP=19421;EAS_AF=0.9226;AMR_AF=0.7378;AFR_AF=0.5287;EUR_AF=0.5577;SAS_AF=0.817;AA=C|||;VT=SNP
14	99751937	rs2049533	C	T	100	PASS	AC=1310;AF=0.261581;AN=5008;NS=2504;DP=19517;EAS_AF=0.3948;AMR_AF=0.2867;AFR_AF=0.1316;EUR_AF=0.2455;SAS_AF=0.2986;AA=T|||;VT=SNP
14	99753792	rs2614489	G	A	100	PASS	AC=3308;AF=0.660543;AN=5008;NS=2504;DP=19526;EAS_AF=0.7321;AMR_AF=0.6282;AFR_AF=0.4902;EUR_AF=0.7883;SAS_AF=0.7086;AA=G|||;VT=SNP
14	99755604	rs7161685	C	G	100	PASS	AC=1299;AF=0.259385;AN=5008;NS=2504;DP=20542;EAS_AF=0.252;AMR_AF=0.3473;AFR_AF=0.2413;EUR_AF=0.2068;SAS_AF=0.2832;AA=C|||;VT=SNP
14	99756880	rs12589295	C	G	100	PASS	AC=1367;AF=0.272963;AN=5008;NS=2504;DP=19151;EAS_AF=0.252;AMR_AF=0.353;AFR_AF=0.2859;EUR_AF=0.2107;SAS_AF=0.2843;AA=C|||;VT=SNP
14	99757151	rs2748805	C	T	100	PASS	AC=735;AF=0.146765;AN=5008;NS=2504;DP=21621;EAS_AF=0.0595;AMR_AF=0.1844;AFR_AF=0.0197;EUR_AF=0.3559;SAS_AF=0.1667;AA=C|||;VT=SNP
14	99758235	rs2748804	G	T	100	PASS	AC=728;AF=0.145367;AN=5008;NS=2504;DP=19465;EAS_AF=0.0585;AMR_AF=0.1873;AFR_AF=0.0121;EUR_AF=0.3569;SAS_AF=0.1677;AA=G|||;VT=SNP
14	99760197	rs7159452	G	C	100	PASS	AC=1435;AF=0.286542;AN=5008;NS=2504;DP=17278;EAS_AF=0.2669;AMR_AF=0.3617;AFR_AF=0.326;EUR_AF=0.2028;SAS_AF=0.2863;AA=G|||;VT=SNP
14	99760531	rs59035082	A	G	100	PASS	AC=1426;AF=0.284744;AN=5008;NS=2504;DP=15515;EAS_AF=0.25;AMR_AF=0.3617;AFR_AF=0.3283;EUR_AF=0.2097;SAS_AF=0.2843;AA=A|||;VT=SNP
14	99760965	rs7143531	G	T	100	PASS	AC=1472;AF=0.29393;AN=5008;NS=2504;DP=19226;EAS_AF=0.2659;AMR_AF=0.3631;AFR_AF=0.3472;EUR_AF=0.2087;SAS_AF=0.2894;AA=T|||;VT=SNP
14	99761237	rs61342200	G	A	100	PASS	AC=508;AF=0.101438;AN=5008;NS=2504;DP=18516;EAS_AF=0.1647;AMR_AF=0.1787;AFR_AF=0.0537;EUR_AF=0.0358;SAS_AF=0.1135;AA=A|||;VT=SNP
14	99761488	rs2614453	G	A	100	PASS	AC=3936;AF=0.785942;AN=5008;NS=2504;DP=14967;EAS_AF=0.9762;AMR_AF=0.8761;AFR_AF=0.5439;EUR_AF=0.9871;SAS_AF=0.6462;AA=g|||;VT=SNP
14	99761785	rs28776301	G	A	100	PASS	AC=794;AF=0.158546;AN=5008;NS=2504;DP=17921;EAS_AF=0.0873;AMR_AF=0.17;AFR_AF=0.1899;EUR_AF=0.169;SAS_AF=0.1708;AA=g|||;VT=SNP
14	99761842	rs3002016	C	G	100	PASS	AC=1528;AF=0.305112;AN=5008;NS=2504;DP=17144;EAS_AF=0.1458;AMR_AF=0.3573;AFR_AF=0.2012;EUR_AF=0.5298;SAS_AF=0.3415;AA=C|||;VT=SNP
14	99762594	rs55971579	G	T	100	PASS	AC=31;AF=0.0061901;AN=5008;NS=2504;DP=14077;EAS_AF=0;AMR_AF=0.0173;AFR_AF=0;EUR_AF=0.0179;SAS_AF=0.001;AA=G|||;VT=SNP
14	99762857	rs2693720	T	C	100	PASS	AC=1324;AF=0.264377;AN=5008;NS=2504;DP=19713;EAS_AF=0.1964;AMR_AF=0.379;AFR_AF=0.1422;EUR_AF=0.3986;SAS_AF=0.2802;AA=T|||;VT=SNP
14	99762871	rs2693719	C	T	100	PASS	AC=2069;AF=0.413139;AN=5008;NS=2504;DP=19371;EAS_AF=0.2897;AMR_AF=0.5432;AFR_AF=0.3011;EUR_AF=0.5656;SAS_AF=0.4427;AA=C|||;VT=SNP
14	99763139	rs72702676	G	A	100	PASS	AC=39;AF=0.00778754;AN=5008;NS=2504;DP=20907;EAS_AF=0;AMR_AF=0.0058;AFR_AF=0.0015;EUR_AF=0.0239;SAS_AF=0.0092;AA=G|||;VT=SNP
14	99763361	rs2246320	C	G	100	PASS	AC=1342;AF=0.267971;AN=5008;NS=2504;DP=20929;EAS_AF=0.2083;AMR_AF=0.3818;AFR_AF=0.1422;EUR_AF=0.3917;SAS_AF=0.2914;AA=C|||;VT=SNP
14	99763483	rs2693718	C	T	100	PASS	AC=2163;AF=0.431909;AN=5008;NS=2504;DP=19874;EAS_AF=0.2887;AMR_AF=0.5821;AFR_AF=0.3525;EUR_AF=0.5646;SAS_AF=0.4438;AA=T|||;VT=SNP
14	99764371	rs55913344	C	T	100	PASS	AC=884;AF=0.176518;AN=5008;NS=2504;DP=16776;EAS_AF=0.3383;AMR_AF=0.1844;AFR_AF=0.0893;EUR_AF=0.1362;SAS_AF=0.1636;AA=C|||;VT=SNP
14	99764731	rs2693717	A	G	100	PASS	AC=3685;AF=0.735823;AN=5008;NS=2504;DP=17709;EAS_AF=0.6647;AMR_AF=0.7997;AFR_AF=0.5825;EUR_AF=0.8658;SAS_AF=0.8374;AA=G|||;VT=SNP
14	99764950	rs12431606	C	T	100	PASS	AC=736;AF=0.146965;AN=5008;NS=2504;DP=15618;EAS_AF=0.0804;AMR_AF=0.1988;AFR_AF=0.1589;EUR_AF=0.16;SAS_AF=0.1493;AA=C|||;VT=SNP
14	99765052	rs12432285	G	A	100	PASS	AC=759;AF=0.151558;AN=5008;NS=2504;DP=16366;EAS_AF=0.0804;AMR_AF=0.1988;AFR_AF=0.174;EUR_AF=0.163;SAS_AF=0.1493;AA=A|||;VT=SNP
14	99765486	rs8009902	G	C	100	PASS	AC=1297;AF=0.258986;AN=5008;NS=2504;DP=14616;EAS_AF=0.3651;AMR_AF=0.1945;AFR_AF=0.0976;EUR_AF=0.2833;SAS_AF=0.3885;AA=G|||;VT=SNP
14	99765823	rs7147813	G	A	100	PASS	AC=1286;AF=0.256789;AN=5008;NS=2504;DP=14153;EAS_AF=0.3522;AMR_AF=0.1945;AFR_AF=0.0976;EUR_AF=0.2833;SAS_AF=0.3906;AA=G|||;VT=SNP
14	99766074	rs117669514	A	G	100	PASS	AC=23;AF=0.00459265;AN=5008;NS=2504;DP=15155;EAS_AF=0;AMR_AF=0.0043;AFR_AF=0.0008;EUR_AF=0.0179;SAS_AF=0.001;AA=A|||;VT=SNP
14	99766247	rs57888004	A	G	100	PASS	AC=768;AF=0.153355;AN=5008;NS=2504;DP=15888;EAS_AF=0.0665;AMR_AF=0.2104;AFR_AF=0.1641;EUR_AF=0.1909;SAS_AF=0.1493;AA=A|||;VT=SNP
14	99766622	rs7153295	C	T	100	PASS	AC=1285;AF=0.256589;AN=5008;NS=2504;DP=17074;EAS_AF=0.3522;AMR_AF=0.1931;AFR_AF=0.0976;EUR_AF=0.2833;SAS_AF=0.3906;AA=C|||;VT=SNP
14	99767499	rs1358112	T	C	100	PASS	AC=2160;AF=0.43131;AN=5008;NS=2504;DP=17184;EAS_AF=0.2897;AMR_AF=0.585;AFR_AF=0.3381;EUR_AF=0.5765;SAS_AF=0.4448;AA=T|||;VT=SNP
14	99767893	rs2614483	T	A	100	PASS	AC=2150;AF=0.429313;AN=5008;NS=2504;DP=15166;EAS_AF=0.2897;AMR_AF=0.5836;AFR_AF=0.3366;EUR_AF=0.5696;SAS_AF=0.4448;AA=T|||;VT=SNP
14	99767982	rs144314474	A	G	100	PASS	AC=11;AF=0.00219649;AN=5008;NS=2504;DP=15212;EAS_AF=0;AMR_AF=0.0029;AFR_AF=0;EUR_AF=0.007;SAS_AF=0.002;AA=A|||;VT=SNP
14	99768055	rs2693716	T	C	100	PASS	AC=2151;AF=0.429513;AN=5008;NS=2504;DP=13360;EAS_AF=0.2897;AMR_AF=0.5836;AFR_AF=0.3366;EUR_AF=0.5696;SAS_AF=0.4458;AA=-|||;VT=SNP
14	99768555	rs56273455	A	G	100	PASS	AC=904;AF=0.180511;AN=5008;NS=2504;DP=13455;EAS_AF=0.3462;AMR_AF=0.1844;AFR_AF=0.0885;EUR_AF=0.1481;SAS_AF=0.1646;AA=A|||;VT=SNP
14	99768929	rs2614484	G	A	100	PASS	AC=2149;AF=0.429113;AN=5008;NS=2504;DP=14858;EAS_AF=0.2897;AMR_AF=0.5836;AFR_AF=0.3359;EUR_AF=0.5696;SAS_AF=0.4448;AA=a|||;VT=SNP
14	99769231	rs2748802	A	G	100	PASS	AC=2162;AF=0.431709;AN=5008;NS=2504;DP=16895;EAS_AF=0.3016;AMR_AF=0.5836;AFR_AF=0.3366;EUR_AF=0.5696;SAS_AF=0.4448;AA=G|||;VT=SNP
14	99769246	rs2664300	C	A	100	PASS	AC=2162;AF=0.431709;AN=5008;NS=2504;DP=17008;EAS_AF=0.3016;AMR_AF=0.5836;AFR_AF=0.3366;EUR_AF=0.5696;SAS_AF=0.4448;AA=C|||;VT=SNP
14	99769544	rs2748801	C	T	100	PASS	AC=2161;AF=0.43151;AN=5008;NS=2504;DP=16301;EAS_AF=0.3016;AMR_AF=0.5836;AFR_AF=0.3359;EUR_AF=0.5696;SAS_AF=0.4448;AA=T|||;VT=SNP
14	99769757	rs59454378	A	T	100	PASS	AC=729;AF=0.145567;AN=5008;NS=2504;DP=14772;EAS_AF=0.0665;AMR_AF=0.1988;AFR_AF=0.1573;EUR_AF=0.171;SAS_AF=0.1472;AA=A|||;VT=SNP
14	99769821	rs2614485	G	A	100	PASS	AC=2181;AF=0.435503;AN=5008;NS=2504;DP=15277;EAS_AF=0.3016;AMR_AF=0.5836;AFR_AF=0.351;EUR_AF=0.5696;SAS_AF=0.4448;AA=A|||;VT=SNP
14	99770138	rs2614467	C	T	100	PASS	AC=2168;AF=0.432907;AN=5008;NS=2504;DP=15966;EAS_AF=0.2887;AMR_AF=0.5807;AFR_AF=0.351;EUR_AF=0.5706;SAS_AF=0.4458;AA=T|||;VT=SNP
14	99770254	rs61987665	A	T	100	PASS	AC=1300;AF=0.259585;AN=5008;NS=2504;DP=15075;EAS_AF=0.3542;AMR_AF=0.1931;AFR_AF=0.0991;EUR_AF=0.2922;SAS_AF=0.3926;AA=A|||;VT=SNP
14	99770359	rs2664301	A	G	100	PASS	AC=1433;AF=0.286142;AN=5008;NS=2504;DP=14587;EAS_AF=0.2212;AMR_AF=0.3876;AFR_AF=0.1823;EUR_AF=0.4076;SAS_AF=0.2965;AA=A|||;VT=SNP
14	99770521	rs1257341	G	A	100	PASS	AC=3706;AF=0.740016;AN=5008;NS=2504;DP=17026;EAS_AF=0.6448;AMR_AF=0.8055;AFR_AF=0.9009;EUR_AF=0.7068;SAS_AF=0.6084;AA=A|||;VT=SNP
14	99770759	rs1912268	G	A	100	PASS	AC=721;AF=0.14397;AN=5008;NS=2504;DP=17574;EAS_AF=0.0665;AMR_AF=0.1974;AFR_AF=0.1573;EUR_AF=0.165;SAS_AF=0.1462;AA=G|||;VT=SNP
14	99770797	rs1912269	A	G	100	PASS	AC=724;AF=0.144569;AN=5008;NS=2504;DP=18870;EAS_AF=0.0665;AMR_AF=0.196;AFR_AF=0.1589;EUR_AF=0.167;SAS_AF=0.1462;AA=A|||;VT=SNP
14	99772046	rs2474430	T	C	100	PASS	AC=2174;AF=0.434105;AN=5008;NS=2504;DP=14711;EAS_AF=0.3065;AMR_AF=0.5836;AFR_AF=0.3381;EUR_AF=0.5736;SAS_AF=0.4458;AA=T|||;VT=SNP
14	99773406	rs1742350	A	G	100	PASS	AC=3693;AF=0.73742;AN=5008;NS=2504;DP=16703;EAS_AF=0.6548;AMR_AF=0.8026;AFR_AF=0.8737;EUR_AF=0.7207;SAS_AF=0.6094;AA=G|||;VT=SNP
14	99774457	rs2474429	C	T	100	PASS	AC=1342;AF=0.267971;AN=5008;NS=2504;DP=15756;EAS_AF=0.2113;AMR_AF=0.3977;AFR_AF=0.1241;EUR_AF=0.3976;SAS_AF=0.2955;AA=C|||;VT=SNP
14	99774885	rs2614468	A	G	100	PASS	AC=1357;AF=0.270966;AN=5008;NS=2504;DP=15282;EAS_AF=0.2113;AMR_AF=0.4006;AFR_AF=0.1225;EUR_AF=0.4085;SAS_AF=0.2996;AA=A|||;VT=SNP
14	99775151	rs1271607	T	C	100	PASS	AC=3774;AF=0.753594;AN=5008;NS=2504;DP=11757;EAS_AF=0.6478;AMR_AF=0.8127;AFR_AF=0.9024;EUR_AF=0.7416;SAS_AF=0.6319;AA=C|||;VT=SNP
14	99775317	rs150320295	A	G	100	PASS	AC=10;AF=0.00199681;AN=5008;NS=2504;DP=11029;EAS_AF=0;AMR_AF=0.0014;AFR_AF=0;EUR_AF=0.007;SAS_AF=0.002;AA=A|||;VT=SNP
14	99775651	rs1033030	G	A	100	PASS	AC=1536;AF=0.306709;AN=5008;NS=2504;DP=16903;EAS_AF=0.2123;AMR_AF=0.3833;AFR_AF=0.475;EUR_AF=0.159;SAS_AF=0.274;AA=G|||;VT=SNP
14	99775851	rs74833441	G	A	100	PASS	AC=177;AF=0.0353435;AN=5008;NS=2504;DP=18809;EAS_AF=0.001;AMR_AF=0.049;AFR_AF=0.003;EUR_AF=0.1103;SAS_AF=0.0276;AA=G|||;VT=SNP
14	99777178	rs2089681	A	G	100	PASS	AC=245;AF=0.0489217;AN=5008;NS=2504;DP=20458;EAS_AF=0.0099;AMR_AF=0.0562;AFR_AF=0.034;EUR_AF=0.1322;SAS_AF=0.0184;AA=A|||;VT=SNP
14	99777244	rs1152796	T	C	100	PASS	AC=2592;AF=0.517572;AN=5008;NS=2504;DP=20044;EAS_AF=0.3581;AMR_AF=0.5533;AFR_AF=0.6082;EUR_AF=0.5427;SAS_AF=0.5082;AA=T|||;VT=SNP
14	99777906	rs75258813	T	C	100	PASS	AC=65;AF=0.0129792;AN=5008;NS=2504;DP=15879;EAS_AF=0;AMR_AF=0.0216;AFR_AF=0.0015;EUR_AF=0.0368;SAS_AF=0.0112;AA=T|||;VT=SNP
14	99778256	rs2252964	G	C	100	PASS	AC=1653;AF=0.330072;AN=5008;NS=2504;DP=16588;EAS_AF=0.3046;AMR_AF=0.4222;AFR_AF=0.2239;EUR_AF=0.4304;SAS_AF=0.3313;AA=C|||;VT=SNP
14	99778267	rs12147777	T	C	100	PASS	AC=349;AF=0.0696885;AN=5008;NS=2504;DP=17040;EAS_AF=0.0258;AMR_AF=0.0591;AFR_AF=0.1044;EUR_AF=0.0288;SAS_AF=0.1176;AA=T|||;VT=SNP
14	99778559	rs1704171	C	T	100	PASS	AC=889;AF=0.177516;AN=5008;NS=2504;DP=18113;EAS_AF=0.0724;AMR_AF=0.121;AFR_AF=0.3608;EUR_AF=0.0746;SAS_AF=0.184;AA=C|||;VT=SNP
14	99778798	rs2748800	A	C	100	PASS	AC=1650;AF=0.329473;AN=5008;NS=2504;DP=18890;EAS_AF=0.2867;AMR_AF=0.4265;AFR_AF=0.2428;EUR_AF=0.4314;SAS_AF=0.317;AA=A|||;VT=SNP
14	99779001	rs111632858	C	T	100	PASS	AC=24;AF=0.00479233;AN=5008;NS=2504;DP=19272;EAS_AF=0;AMR_AF=0.0115;AFR_AF=0;EUR_AF=0.0109;SAS_AF=0.0051;AA=C|||;VT=SNP
14	99779435	rs2754061	A	G	100	PASS	AC=1749;AF=0.349241;AN=5008;NS=2504;DP=19122;EAS_AF=0.3046;AMR_AF=0.4337;AFR_AF=0.2874;EUR_AF=0.4354;SAS_AF=0.3303;AA=a|||;VT=SNP
14	99781036	rs72702681	C	T	100	PASS	AC=23;AF=0.00459265;AN=5008;NS=2504;DP=20747;EAS_AF=0;AMR_AF=0.0101;AFR_AF=0.0008;EUR_AF=0.008;SAS_AF=0.0072;AA=C|||;VT=SNP
14	99781536	rs71418635	C	G	100	PASS	AC=57;AF=0.0113818;AN=5008;NS=2504;DP=18427;EAS_AF=0.001;AMR_AF=0.0187;AFR_AF=0.0015;EUR_AF=0.0308;SAS_AF=0.0102;AA=C|||;VT=SNP
14	99781578	rs1257336	C	G	100	PASS	AC=3548;AF=0.708466;AN=5008;NS=2504;DP=17570;EAS_AF=0.6905;AMR_AF=0.5749;AFR_AF=0.91;EUR_AF=0.5775;SAS_AF=0.684;AA=-|||;VT=SNP
14	99781764	rs61984062	C	T	100	PASS	AC=2020;AF=0.403355;AN=5008;NS=2504;DP=17278;EAS_AF=0.5873;AMR_AF=0.3646;AFR_AF=0.2625;EUR_AF=0.3708;SAS_AF=0.4652;AA=C|||;VT=SNP
14	99781822	rs77057623	G	A	100	PASS	AC=962;AF=0.192093;AN=5008;NS=2504;DP=15925;EAS_AF=0.2728;AMR_AF=0.1945;AFR_AF=0.053;EUR_AF=0.2187;SAS_AF=0.2679;AA=G|||;VT=SNP
14	99782579	rs8018158	C	T	100	PASS	AC=1990;AF=0.397364;AN=5008;NS=2504;DP=16637;EAS_AF=0.5853;AMR_AF=0.3588;AFR_AF=0.2428;EUR_AF=0.3718;SAS_AF=0.4663;AA=C|||;VT=SNP
14	99782722	rs1257335	A	G	100	PASS	AC=3605;AF=0.719848;AN=5008;NS=2504;DP=17354;EAS_AF=0.6944;AMR_AF=0.5879;AFR_AF=0.9387;EUR_AF=0.5815;SAS_AF=0.6861;AA=G|||;VT=SNP
14	99782937	rs80158569	G	A	100	PASS	AC=302;AF=0.0603035;AN=5008;NS=2504;DP=15392;EAS_AF=0.0079;AMR_AF=0.0533;AFR_AF=0.1218;EUR_AF=0.0865;SAS_AF=0.0092;AA=G|||;VT=SNP
14	99783405	rs1257334	A	G	100	PASS	AC=1398;AF=0.279153;AN=5008;NS=2504;DP=20060;EAS_AF=0.0833;AMR_AF=0.2046;AFR_AF=0.5749;EUR_AF=0.2068;SAS_AF=0.2086;AA=A|||;VT=SNP
14	99783519	rs10141038	G	T	100	PASS	AC=1045;AF=0.208666;AN=5008;NS=2504;DP=21923;EAS_AF=0.2728;AMR_AF=0.1988;AFR_AF=0.1165;EUR_AF=0.2137;SAS_AF=0.2689;AA=G|||;VT=SNP
14	99783600	rs1257333	G	A	100	PASS	AC=3268;AF=0.652556;AN=5008;NS=2504;DP=21351;EAS_AF=0.6637;AMR_AF=0.5245;AFR_AF=0.7564;EUR_AF=0.5755;SAS_AF=0.6708;AA=G|||;VT=SNP
14	99783718	rs72702682	C	T	100	PASS	AC=23;AF=0.00459265;AN=5008;NS=2504;DP=20717;EAS_AF=0;AMR_AF=0.0101;AFR_AF=0.0008;EUR_AF=0.008;SAS_AF=0.0072;AA=C|||;VT=SNP
14	99783934	rs1257332	C	T	100	PASS	AC=885;AF=0.176717;AN=5008;NS=2504;DP=21327;EAS_AF=0.0724;AMR_AF=0.1225;AFR_AF=0.3321;EUR_AF=0.0785;SAS_AF=0.2137;AA=C|||;VT=SNP
14	99784255	rs1257331	C	T	100	PASS	AC=2015;AF=0.402356;AN=5008;NS=2504;DP=17129;EAS_AF=0.3988;AMR_AF=0.3084;AFR_AF=0.4486;EUR_AF=0.338;SAS_AF=0.4765;AA=C|||;VT=SNP
14	99784530	rs1257330	A	G	100	PASS	AC=961;AF=0.191893;AN=5008;NS=2504;DP=18668;EAS_AF=0.2202;AMR_AF=0.085;AFR_AF=0.2723;EUR_AF=0.1292;SAS_AF=0.1943;AA=A|||;VT=SNP
14	99785010	rs906932	T	C	100	PASS	AC=2872;AF=0.573482;AN=5008;NS=2504;DP=19943;EAS_AF=0.5079;AMR_AF=0.6037;AFR_AF=0.6074;EUR_AF=0.6074;SAS_AF=0.5389;AA=C|||;VT=SNP
14	99785340	rs117346169	T	C	100	PASS	AC=86;AF=0.0171725;AN=5008;NS=2504;DP=18451;EAS_AF=0;AMR_AF=0.0231;AFR_AF=0.0023;EUR_AF=0.0527;SAS_AF=0.0143;AA=T|||;VT=SNP
14	99785345	rs8014920	G	A	100	PASS	AC=290;AF=0.0579073;AN=5008;NS=2504;DP=18343;EAS_AF=0.001;AMR_AF=0.0591;AFR_AF=0.0696;EUR_AF=0.1213;SAS_AF=0.0348;AA=G|||;VT=SNP
14	99785387	rs117103087	C	T	100	PASS	AC=44;AF=0.00878594;AN=5008;NS=2504;DP=17873;EAS_AF=0;AMR_AF=0.0072;AFR_AF=0.0045;EUR_AF=0.0219;SAS_AF=0.0112;AA=C|||;VT=SNP
14	99785394	rs734870	G	A	100	PASS	AC=1913;AF=0.381989;AN=5008;NS=2504;DP=17742;EAS_AF=0.4246;AMR_AF=0.3285;AFR_AF=0.3162;EUR_AF=0.3907;SAS_AF=0.456;AA=G|||;VT=SNP
14	99785408	rs72702683	C	T	100	PASS	AC=45;AF=0.00898562;AN=5008;NS=2504;DP=18314;EAS_AF=0.001;AMR_AF=0.0144;AFR_AF=0.0008;EUR_AF=0.0219;SAS_AF=0.0112;AA=C|||;VT=SNP
14	99785523	rs12889825	C	G	100	PASS	AC=966;AF=0.192891;AN=5008;NS=2504;DP=16760;EAS_AF=0.25;AMR_AF=0.1326;AFR_AF=0.1006;EUR_AF=0.2227;SAS_AF=0.271;AA=C|||;VT=SNP
14	99785558	rs72702686	T	G	100	PASS	AC=48;AF=0.00958466;AN=5008;NS=2504;DP=16149;EAS_AF=0;AMR_AF=0.0115;AFR_AF=0.0008;EUR_AF=0.0338;SAS_AF=0.0051;AA=T|||;VT=SNP
14	99785610	rs185758170	G	A	100	PASS	AC=14;AF=0.00279553;AN=5008;NS=2504;DP=16070;EAS_AF=0;AMR_AF=0.0029;AFR_AF=0.0008;EUR_AF=0.0099;SAS_AF=0.001;AA=G|||;VT=SNP
14	99785872	rs2004377	C	T	100	PASS	AC=2902;AF=0.579473;AN=5008;NS=2504;DP=18496;EAS_AF=0.5823;AMR_AF=0.6052;AFR_AF=0.6067;EUR_AF=0.6024;SAS_AF=0.498;AA=C|||;VT=SNP
14	99785966	rs111270187	G	A	100	PASS	AC=73;AF=0.0145767;AN=5008;NS=2504;DP=17728;EAS_AF=0;AMR_AF=0.0173;AFR_AF=0.0212;EUR_AF=0.0219;SAS_AF=0.0112;AA=g|||;VT=SNP
14	99786241	rs748988	A	G	100	PASS	AC=2776;AF=0.554313;AN=5008;NS=2504;DP=17241;EAS_AF=0.5813;AMR_AF=0.6037;AFR_AF=0.4849;EUR_AF=0.6024;SAS_AF=0.5358;AA=A|||;VT=SNP
14	99786914	rs1257329	C	T	100	PASS	AC=1342;AF=0.267971;AN=5008;NS=2504;DP=9026;EAS_AF=0.1151;AMR_AF=0.2248;AFR_AF=0.2995;EUR_AF=0.34;SAS_AF=0.3395;AA=C|||;VT=SNP
14	99787017	rs11625841	T	C	100	PASS	AC=2510;AF=0.501198;AN=5008;NS=2504;DP=12609;EAS_AF=0.5675;AMR_AF=0.5865;AFR_AF=0.2602;EUR_AF=0.6093;SAS_AF=0.5869;AA=T|||;VT=SNP
14	99788403	rs78839849	C	T	100	PASS	AC=426;AF=0.0850639;AN=5008;NS=2504;DP=21918;EAS_AF=0.2272;AMR_AF=0.1023;AFR_AF=0.0083;EUR_AF=0.0477;SAS_AF=0.0685;AA=C|||;VT=SNP
14	99788558	rs1257327	C	T	100	PASS	AC=4258;AF=0.85024;AN=5008;NS=2504;DP=17146;EAS_AF=0.9246;AMR_AF=0.866;AFR_AF=0.6868;EUR_AF=0.8738;SAS_AF=0.9591;AA=T|||;VT=SNP
14	99788583	rs74080553	G	A	100	PASS	AC=771;AF=0.153954;AN=5008;NS=2504;DP=16656;EAS_AF=0.2272;AMR_AF=0.1225;AFR_AF=0.2587;EUR_AF=0.0477;SAS_AF=0.0685;AA=G|||;VT=SNP
14	99788584	rs4905818	A	T	100	PASS	AC=3395;AF=0.677915;AN=5008;NS=2504;DP=16670;EAS_AF=0.8304;AMR_AF=0.7161;AFR_AF=0.5787;EUR_AF=0.6581;SAS_AF=0.6483;AA=T|||;VT=SNP
14	99789082	rs10444761	C	T	100	PASS	AC=2531;AF=0.505391;AN=5008;NS=2504;DP=16648;EAS_AF=0.6032;AMR_AF=0.5865;AFR_AF=0.2557;EUR_AF=0.6074;SAS_AF=0.5798;AA=C|||;VT=SNP
14	99789267	rs1257326	C	A	100	PASS	AC=1762;AF=0.351837;AN=5008;NS=2504;DP=17389;EAS_AF=0.3244;AMR_AF=0.3271;AFR_AF=0.3124;EUR_AF=0.3877;SAS_AF=0.4141;AA=C|||;VT=SNP
14	99790032	rs1257325	G	A	100	PASS	AC=1321;AF=0.263778;AN=5008;NS=2504;DP=16779;EAS_AF=0.0952;AMR_AF=0.219;AFR_AF=0.2995;EUR_AF=0.335;SAS_AF=0.3476;AA=G|||;VT=SNP
14	99790540	rs1257324	A	C	100	PASS	AC=2452;AF=0.489617;AN=5008;NS=2504;DP=20195;EAS_AF=0.3313;AMR_AF=0.402;AFR_AF=0.6241;EUR_AF=0.492;SAS_AF=0.5307;AA=A|||;VT=SNP
14	99791166	rs67846882	C	T	100	PASS	AC=1257;AF=0.250998;AN=5008;NS=2504;DP=15653;EAS_AF=0.2351;AMR_AF=0.1945;AFR_AF=0.4614;EUR_AF=0.171;SAS_AF=0.1053;AA=C|||;VT=SNP
14	99791285	rs80343998	G	A	100	PASS	AC=40;AF=0.00798722;AN=5008;NS=2504;DP=19090;EAS_AF=0;AMR_AF=0.0101;AFR_AF=0.0008;EUR_AF=0.0298;SAS_AF=0.002;AA=G|||;VT=SNP
14	99791385	rs710087	T	C	100	PASS	AC=2627;AF=0.524561;AN=5008;NS=2504;DP=20696;EAS_AF=0.3323;AMR_AF=0.415;AFR_AF=0.7655;EUR_AF=0.506;SAS_AF=0.4939;AA=C|||;VT=SNP
14	99791571	rs906926	C	T	100	PASS	AC=1463;AF=0.292133;AN=5008;NS=2504;DP=16487;EAS_AF=0.0942;AMR_AF=0.2219;AFR_AF=0.3638;EUR_AF=0.335;SAS_AF=0.4049;AA=C|||;VT=SNP
14	99791679	rs1876879	T	C	100	PASS	AC=2403;AF=0.479832;AN=5008;NS=2504;DP=19002;EAS_AF=0.5942;AMR_AF=0.5447;AFR_AF=0.329;EUR_AF=0.492;SAS_AF=0.5072;AA=T|||;VT=SNP
14	99792108	rs8004845	T	C	100	PASS	AC=372;AF=0.0742812;AN=5008;NS=2504;DP=18992;EAS_AF=0.001;AMR_AF=0.0807;AFR_AF=0.1188;EUR_AF=0.1213;SAS_AF=0.0368;AA=C|||;VT=SNP
14	99792362	rs73344765	T	C	100	PASS	AC=503;AF=0.100439;AN=5008;NS=2504;DP=22678;EAS_AF=0.2361;AMR_AF=0.0994;AFR_AF=0.0772;EUR_AF=0.0487;SAS_AF=0.046;AA=T|||;VT=SNP
14	99792426	rs11620890	C	T	100	PASS	AC=427;AF=0.0852636;AN=5008;NS=2504;DP=19743;EAS_AF=0.001;AMR_AF=0.0836;AFR_AF=0.1589;EUR_AF=0.1213;SAS_AF=0.0368;AA=C|||;VT=SNP
14	99792587	rs4900429	T	C	100	PASS	AC=2270;AF=0.453275;AN=5008;NS=2504;DP=18141;EAS_AF=0.5942;AMR_AF=0.536;AFR_AF=0.233;EUR_AF=0.492;SAS_AF=0.5072;AA=T|||;VT=SNP
14	99792712	rs4900430	C	A	100	PASS	AC=2270;AF=0.453275;AN=5008;NS=2504;DP=21968;EAS_AF=0.5942;AMR_AF=0.536;AFR_AF=0.233;EUR_AF=0.492;SAS_AF=0.5072;AA=C|||;VT=SNP
14	99793422	rs36062431	T	G	100	PASS	AC=866;AF=0.172923;AN=5008;NS=2504;DP=20928;EAS_AF=0.248;AMR_AF=0.134;AFR_AF=0.0136;EUR_AF=0.2336;SAS_AF=0.2761;AA=T|||;VT=SNP
14	99793449	rs10145277	T	A	100	PASS	AC=2686;AF=0.536342;AN=5008;NS=2504;DP=21103;EAS_AF=0.5952;AMR_AF=0.6196;AFR_AF=0.3903;EUR_AF=0.6133;SAS_AF=0.5348;AA=A|||;VT=SNP
14	99793564	rs11160509	T	C	100	PASS	AC=2695;AF=0.538139;AN=5008;NS=2504;DP=19769;EAS_AF=0.5952;AMR_AF=0.6196;AFR_AF=0.3903;EUR_AF=0.6133;SAS_AF=0.544;AA=C|||;VT=SNP
14	99793593	rs10873502	A	G	100	PASS	AC=2695;AF=0.538139;AN=5008;NS=2504;DP=19282;EAS_AF=0.5952;AMR_AF=0.6196;AFR_AF=0.3903;EUR_AF=0.6133;SAS_AF=0.544;AA=G|||;VT=SNP
14	99793689	rs11160510	A	G	100	PASS	AC=2273;AF=0.453874;AN=5008;NS=2504;DP=22384;EAS_AF=0.5942;AMR_AF=0.536;AFR_AF=0.2345;EUR_AF=0.492;SAS_AF=0.5082;AA=A|||;VT=SNP
14	99794174	rs10136135	C	G	100	PASS	AC=2432;AF=0.485623;AN=5008;NS=2504;DP=19300;EAS_AF=0.5952;AMR_AF=0.598;AFR_AF=0.239;EUR_AF=0.5984;SAS_AF=0.5102;AA=C|||;VT=SNP
14	99794199	rs10136050	A	G	100	PASS	AC=2431;AF=0.485423;AN=5008;NS=2504;DP=19318;EAS_AF=0.5952;AMR_AF=0.598;AFR_AF=0.2383;EUR_AF=0.5974;SAS_AF=0.5112;AA=A|||;VT=SNP
14	99794216	rs10148325	T	C	100	PASS	AC=2668;AF=0.532748;AN=5008;NS=2504;DP=18836;EAS_AF=0.5952;AMR_AF=0.611;AFR_AF=0.4107;EUR_AF=0.5974;SAS_AF=0.5112;AA=C|||;VT=SNP
14	99794328	rs72702695	G	A	100	PASS	AC=222;AF=0.0443291;AN=5008;NS=2504;DP=17527;EAS_AF=0.001;AMR_AF=0.0706;AFR_AF=0.0106;EUR_AF=0.1213;SAS_AF=0.0368;AA=G|||;VT=SNP
14	99794482	rs4905819	A	G	100	PASS	AC=2431;AF=0.485423;AN=5008;NS=2504;DP=18579;EAS_AF=0.5952;AMR_AF=0.598;AFR_AF=0.2383;EUR_AF=0.5974;SAS_AF=0.5112;AA=A|||;VT=SNP
14	99794675	rs4905820	A	G	100	PASS	AC=2461;AF=0.491414;AN=5008;NS=2504;DP=19179;EAS_AF=0.5962;AMR_AF=0.598;AFR_AF=0.2602;EUR_AF=0.5974;SAS_AF=0.5112;AA=G|||;VT=SNP
14	99794733	rs4905821	A	G	100	PASS	AC=2461;AF=0.491414;AN=5008;NS=2504;DP=18379;EAS_AF=0.5952;AMR_AF=0.5994;AFR_AF=0.2595;EUR_AF=0.5984;SAS_AF=0.5112;AA=G|||;VT=SNP
14	99795093	rs2089680	T	C	100	PASS	AC=2728;AF=0.544728;AN=5008;NS=2504;DP=19924;EAS_AF=0.5952;AMR_AF=0.611;AFR_AF=0.4554;EUR_AF=0.5984;SAS_AF=0.5112;AA=C|||;VT=SNP
14	99795279	rs2102484	C	T	100	PASS	AC=2217;AF=0.442692;AN=5008;NS=2504;DP=19071;EAS_AF=0.5942;AMR_AF=0.5274;AFR_AF=0.233;EUR_AF=0.4771;SAS_AF=0.4744;AA=C|||;VT=SNP
14	99795449	rs10151746	T	C	100	PASS	AC=2703;AF=0.539736;AN=5008;NS=2504;DP=20180;EAS_AF=0.5952;AMR_AF=0.611;AFR_AF=0.4365;EUR_AF=0.5984;SAS_AF=0.5112;AA=C|||;VT=SNP
14	99795512	rs10139690	C	T	100	PASS	AC=2642;AF=0.527556;AN=5008;NS=2504;DP=20065;EAS_AF=0.5952;AMR_AF=0.6095;AFR_AF=0.3911;EUR_AF=0.5984;SAS_AF=0.5112;AA=T|||;VT=SNP
14	99795695	rs1989579	T	C	100	PASS	AC=2672;AF=0.533546;AN=5008;NS=2504;DP=17267;EAS_AF=0.5962;AMR_AF=0.611;AFR_AF=0.4123;EUR_AF=0.5984;SAS_AF=0.5112;AA=C|||;VT=SNP
14	99796168	rs11625914	G	C	100	PASS	AC=2197;AF=0.438698;AN=5008;NS=2504;DP=19361;EAS_AF=0.5942;AMR_AF=0.5274;AFR_AF=0.2337;EUR_AF=0.4742;SAS_AF=0.456;AA=G|||;VT=SNP
14	99796233	rs72702702	G	C	100	PASS	AC=248;AF=0.0495208;AN=5008;NS=2504;DP=19010;EAS_AF=0.001;AMR_AF=0.0706;AFR_AF=0.028;EUR_AF=0.1243;SAS_AF=0.0368;AA=G|||;VT=SNP
14	99796445	rs11625947	C	T	100	PASS	AC=2726;AF=0.544329;AN=5008;NS=2504;DP=21844;EAS_AF=0.5962;AMR_AF=0.6138;AFR_AF=0.4516;EUR_AF=0.5984;SAS_AF=0.5112;AA=C|||;VT=SNP
14	99796699	rs4905823	A	G	100	PASS	AC=2734;AF=0.545927;AN=5008;NS=2504;DP=20471;EAS_AF=0.5962;AMR_AF=0.6138;AFR_AF=0.4576;EUR_AF=0.5984;SAS_AF=0.5112;AA=G|||;VT=SNP
14	99796790	rs76372917	G	A	100	PASS	AC=107;AF=0.0213658;AN=5008;NS=2504;DP=19699;EAS_AF=0.0288;AMR_AF=0.0317;AFR_AF=0.003;EUR_AF=0.0378;SAS_AF=0.0143;AA=G|||;VT=SNP
14	99797150	rs113920649	C	T	100	PASS	AC=26;AF=0.00519169;AN=5008;NS=2504;DP=16640;EAS_AF=0;AMR_AF=0.0115;AFR_AF=0;EUR_AF=0.0159;SAS_AF=0.002;AA=c|||;VT=SNP
14	99797623	rs8014288	T	C	100	PASS	AC=608;AF=0.121406;AN=5008;NS=2504;DP=17397;EAS_AF=0.248;AMR_AF=0.1412;AFR_AF=0.0424;EUR_AF=0.1352;SAS_AF=0.0695;AA=T|||;VT=SNP
14	99797802	rs116934601	T	G	100	PASS	AC=41;AF=0.0081869;AN=5008;NS=2504;DP=19408;EAS_AF=0;AMR_AF=0.0072;AFR_AF=0.0008;EUR_AF=0.0219;SAS_AF=0.0133;AA=T|||;VT=SNP
14	99797886	rs8014765	T	C	100	PASS	AC=248;AF=0.0495208;AN=5008;NS=2504;DP=19432;EAS_AF=0.001;AMR_AF=0.072;AFR_AF=0.0265;EUR_AF=0.1243;SAS_AF=0.0378;AA=T|||;VT=SNP
14	99798462	rs113565949	C	T	100	PASS	AC=26;AF=0.00519169;AN=5008;NS=2504;DP=21988;EAS_AF=0;AMR_AF=0.0115;AFR_AF=0;EUR_AF=0.0159;SAS_AF=0.002;AA=C|||;VT=SNP
14	99800163	rs2664295	G	A	100	PASS	AC=2497;AF=0.498602;AN=5008;NS=2504;DP=19785;EAS_AF=0.5714;AMR_AF=0.5562;AFR_AF=0.379;EUR_AF=0.502;SAS_AF=0.5409;AA=G|||;VT=SNP
14	99801344	rs4905826	C	A	100	PASS	AC=247;AF=0.0493211;AN=5008;NS=2504;DP=18664;EAS_AF=0.002;AMR_AF=0.0735;AFR_AF=0.0234;EUR_AF=0.1243;SAS_AF=0.0389;AA=C|||;VT=SNP
14	99801355	rs4905827	C	T	100	PASS	AC=245;AF=0.0489217;AN=5008;NS=2504;DP=18565;EAS_AF=0.001;AMR_AF=0.0735;AFR_AF=0.0234;EUR_AF=0.1243;SAS_AF=0.0378;AA=C|||;VT=SNP
14	99802109	rs1257321	G	A	100	PASS	AC=2698;AF=0.538738;AN=5008;NS=2504;DP=16202;EAS_AF=0.6131;AMR_AF=0.5634;AFR_AF=0.4939;EUR_AF=0.503;SAS_AF=0.5419;AA=G|||;VT=SNP
14	99802465	rs2400632	C	T	100	PASS	AC=671;AF=0.133986;AN=5008;NS=2504;DP=16068;EAS_AF=0.2063;AMR_AF=0.1455;AFR_AF=0.1218;EUR_AF=0.1352;SAS_AF=0.0665;AA=T|||;VT=SNP
14	99803638	rs1257320	T	C	100	PASS	AC=2620;AF=0.523163;AN=5008;NS=2504;DP=16424;EAS_AF=0.619;AMR_AF=0.5692;AFR_AF=0.4259;EUR_AF=0.504;SAS_AF=0.5429;AA=T|||;VT=SNP
14	99803877	rs12590360	G	A	100	PASS	AC=895;AF=0.178714;AN=5008;NS=2504;DP=16764;EAS_AF=0.3383;AMR_AF=0.1254;AFR_AF=0.0129;EUR_AF=0.2177;SAS_AF=0.2362;AA=G|||;VT=SNP
14	99803997	rs1270110	G	A	100	PASS	AC=2553;AF=0.509784;AN=5008;NS=2504;DP=16843;EAS_AF=0.619;AMR_AF=0.5591;AFR_AF=0.3805;EUR_AF=0.504;SAS_AF=0.5429;AA=G|||;VT=SNP
14	99804286	rs7160895	G	T	100	PASS	AC=1505;AF=0.300519;AN=5008;NS=2504;DP=17643;EAS_AF=0.1052;AMR_AF=0.2334;AFR_AF=0.3744;EUR_AF=0.3638;SAS_AF=0.3845;AA=G|||;VT=SNP
14	99804379	rs7161056	G	A	100	PASS	AC=1502;AF=0.29992;AN=5008;NS=2504;DP=16453;EAS_AF=0.1062;AMR_AF=0.2305;AFR_AF=0.3729;EUR_AF=0.3638;SAS_AF=0.3845;AA=G|||;VT=SNP
14	99804778	rs1257319	G	T	100	PASS	AC=2519;AF=0.502995;AN=5008;NS=2504;DP=20646;EAS_AF=0.62;AMR_AF=0.5562;AFR_AF=0.3555;EUR_AF=0.504;SAS_AF=0.5429;AA=G|||;VT=SNP
14	99804815	rs1257318	C	A	100	PASS	AC=2629;AF=0.52496;AN=5008;NS=2504;DP=21102;EAS_AF=0.62;AMR_AF=0.562;AFR_AF=0.4418;EUR_AF=0.5;SAS_AF=0.5389;AA=-|||;VT=SNP
14	99804928	rs146383904	T	C	100	PASS	AC=8;AF=0.00159744;AN=5008;NS=2504;DP=19794;EAS_AF=0;AMR_AF=0.0029;AFR_AF=0;EUR_AF=0.006;SAS_AF=0;AA=T|||;VT=SNP
14	99805898	rs35116463	T	C	100	PASS	AC=582;AF=0.116214;AN=5008;NS=2504;DP=23702;EAS_AF=0.1994;AMR_AF=0.1441;AFR_AF=0.0628;EUR_AF=0.1322;SAS_AF=0.0665;AA=T|||;VT=SNP
14	99806055	rs1740248	G	C	100	PASS	AC=4228;AF=0.844249;AN=5008;NS=2504;DP=19461;EAS_AF=0.7302;AMR_AF=0.8026;AFR_AF=0.8744;EUR_AF=0.8678;SAS_AF=0.9264;AA=C|||;VT=SNP
14	99806695	rs7153149	T	C	100	PASS	AC=2256;AF=0.450479;AN=5008;NS=2504;DP=20208;EAS_AF=0.2946;AMR_AF=0.389;AFR_AF=0.559;EUR_AF=0.5;SAS_AF=0.4571;AA=T|||;VT=SNP
14	99807383	rs28559678	G	A	100	PASS	AC=1569;AF=0.313299;AN=5008;NS=2504;DP=21619;EAS_AF=0.0962;AMR_AF=0.2349;AFR_AF=0.4221;EUR_AF=0.3668;SAS_AF=0.3906;AA=G|||;VT=SNP
14	99807792	rs1257316	C	T	100	PASS	AC=2519;AF=0.502995;AN=5008;NS=2504;DP=21317;EAS_AF=0.6349;AMR_AF=0.5548;AFR_AF=0.354;EUR_AF=0.5;SAS_AF=0.5348;AA=C|||;VT=SNP
14	99808849	rs2614492	T	G	100	PASS	AC=3575;AF=0.713858;AN=5008;NS=2504;DP=17591;EAS_AF=0.5714;AMR_AF=0.8055;AFR_AF=0.6952;EUR_AF=0.7763;SAS_AF=0.7566;AA=T|||;VT=SNP
14	99808865	rs1257315	A	G	100	PASS	AC=2526;AF=0.504393;AN=5008;NS=2504;DP=18033;EAS_AF=0.6349;AMR_AF=0.5548;AFR_AF=0.3563;EUR_AF=0.504;SAS_AF=0.5348;AA=A|||;VT=SNP
14	99808958	rs1257314	A	G	100	PASS	AC=3236;AF=0.646166;AN=5008;NS=2504;DP=18956;EAS_AF=0.8343;AMR_AF=0.7061;AFR_AF=0.5068;EUR_AF=0.6382;SAS_AF=0.6063;AA=A|||;VT=SNP
14	99809978	rs67996394	A	T	100	PASS	AC=303;AF=0.0605032;AN=5008;NS=2504;DP=15215;EAS_AF=0.0248;AMR_AF=0.0519;AFR_AF=0.0991;EUR_AF=0.0596;SAS_AF=0.0521;AA=A|||;VT=SNP
14	99810032	rs1257312	C	A	100	PASS	AC=4550;AF=0.908546;AN=5008;NS=2504;DP=11739;EAS_AF=0.9038;AMR_AF=0.8948;AFR_AF=0.8714;EUR_AF=0.9404;SAS_AF=0.9407;AA=A|||;VT=SNP
14	99810067	rs1257311	C	T	100	PASS	AC=2338;AF=0.466853;AN=5008;NS=2504;DP=8850;EAS_AF=0.6062;AMR_AF=0.5043;AFR_AF=0.348;EUR_AF=0.4423;SAS_AF=0.4826;AA=C|||;VT=SNP
14	99810153	rs1704172	T	A	100	PASS	AC=2310;AF=0.461262;AN=5008;NS=2504;DP=6179;EAS_AF=0.5982;AMR_AF=0.5;AFR_AF=0.3419;EUR_AF=0.4384;SAS_AF=0.4775;AA=T|||;VT=SNP
14	99810427	rs1257310	C	A	100	PASS	AC=3985;AF=0.795727;AN=5008;NS=2504;DP=15775;EAS_AF=0.7014;AMR_AF=0.7435;AFR_AF=0.8313;EUR_AF=0.8091;SAS_AF=0.8681;AA=C|||;VT=SNP
14	99811275	rs8011849	C	T	100	PASS	AC=1571;AF=0.313698;AN=5008;NS=2504;DP=16341;EAS_AF=0.0962;AMR_AF=0.232;AFR_AF=0.4433;EUR_AF=0.3598;SAS_AF=0.3732;AA=C|||;VT=SNP
14	99812027	rs941728	A	G	100	PASS	AC=4271;AF=0.852835;AN=5008;NS=2504;DP=17478;EAS_AF=0.7192;AMR_AF=0.7954;AFR_AF=0.9281;EUR_AF=0.8618;SAS_AF=0.9202;AA=G|||;VT=SNP
14	99812105	rs11160514	C	T	100	PASS	AC=833;AF=0.166334;AN=5008;NS=2504;DP=18740;EAS_AF=0.2698;AMR_AF=0.1239;AFR_AF=0.0129;EUR_AF=0.2147;SAS_AF=0.2474;AA=C|||;VT=SNP
14	99812137	rs11160515	C	T	100	PASS	AC=1284;AF=0.25639;AN=5008;NS=2504;DP=19806;EAS_AF=0.0655;AMR_AF=0.2277;AFR_AF=0.2806;EUR_AF=0.3708;SAS_AF=0.3231;AA=C|||;VT=SNP
14	99812577	rs906933	C	A	100	PASS	AC=2978;AF=0.594649;AN=5008;NS=2504;DP=16341;EAS_AF=0.7004;AMR_AF=0.7003;AFR_AF=0.2965;EUR_AF=0.669;SAS_AF=0.7372;AA=A|||;VT=SNP
14	99812675	rs4905830	A	G	100	PASS	AC=515;AF=0.102835;AN=5008;NS=2504;DP=19148;EAS_AF=0;AMR_AF=0.085;AFR_AF=0.2307;EUR_AF=0.1163;SAS_AF=0.0348;AA=A|||;VT=SNP
14	99813213	rs1078608	T	G	100	PASS	AC=3230;AF=0.644968;AN=5008;NS=2504;DP=16433;EAS_AF=0.6389;AMR_AF=0.7666;AFR_AF=0.5703;EUR_AF=0.6879;SAS_AF=0.6217;AA=G|||;VT=SNP
14	99813636	rs149004404	T	C	100	PASS	AC=52;AF=0.0103834;AN=5008;NS=2504;DP=20940;EAS_AF=0;AMR_AF=0.0144;AFR_AF=0;EUR_AF=0.0288;SAS_AF=0.0133;AA=T|||;VT=SNP
14	99814130	rs12883171	C	T	100	PASS	AC=776;AF=0.154952;AN=5008;NS=2504;DP=21662;EAS_AF=0.1905;AMR_AF=0.1254;AFR_AF=0.0182;EUR_AF=0.2346;SAS_AF=0.2423;AA=C|||;VT=SNP
14	99814365	rs2754069	G	A	100	PASS	AC=3215;AF=0.641973;AN=5008;NS=2504;DP=24978;EAS_AF=0.6399;AMR_AF=0.7666;AFR_AF=0.5582;EUR_AF=0.6869;SAS_AF=0.6227;AA=g|||;VT=SNP
14	99816577	rs731347	C	T	100	PASS	AC=3192;AF=0.63738;AN=5008;NS=2504;DP=20914;EAS_AF=0.6399;AMR_AF=0.7651;AFR_AF=0.5424;EUR_AF=0.6859;SAS_AF=0.6227;AA=C|||;VT=SNP
14	99818951	rs6575715	T	A	100	PASS	AC=1784;AF=0.35623;AN=5008;NS=2504;DP=14246;EAS_AF=0.4514;AMR_AF=0.2752;AFR_AF=0.3434;EUR_AF=0.327;SAS_AF=0.363;AA=T|||;VT=SNP
14	99819004	rs2748825	G	A	100	PASS	AC=1053;AF=0.210264;AN=5008;NS=2504;DP=14819;EAS_AF=0.1677;AMR_AF=0.3184;AFR_AF=0.0272;EUR_AF=0.3002;SAS_AF=0.3323;AA=G|||;VT=SNP
14	99819056	rs150716392	G	A	100	PASS	AC=33;AF=0.00658946;AN=5008;NS=2504;DP=14061;EAS_AF=0;AMR_AF=0.0086;AFR_AF=0.0023;EUR_AF=0.0239;SAS_AF=0;AA=G|||;VT=SNP
14	99819796	rs2614465	G	A	100	PASS	AC=2864;AF=0.571885;AN=5008;NS=2504;DP=17479;EAS_AF=0.5992;AMR_AF=0.6167;AFR_AF=0.4788;EUR_AF=0.6262;SAS_AF=0.5818;AA=G|||;VT=SNP
14	99819850	rs72704525	T	C	100	PASS	AC=291;AF=0.058107;AN=5008;NS=2504;DP=16845;EAS_AF=0;AMR_AF=0.0576;AFR_AF=0.1029;EUR_AF=0.0845;SAS_AF=0.0307;AA=T|||;VT=SNP
14	99820253	rs1257301	G	A	100	PASS	AC=428;AF=0.0854633;AN=5008;NS=2504;DP=17548;EAS_AF=0.0407;AMR_AF=0.0403;AFR_AF=0.1793;EUR_AF=0.0487;SAS_AF=0.0746;AA=G|||;VT=SNP
14	99821243	rs12893191	C	T	100	PASS	AC=888;AF=0.177316;AN=5008;NS=2504;DP=20131;EAS_AF=0.2014;AMR_AF=0.2478;AFR_AF=0.0431;EUR_AF=0.2326;SAS_AF=0.227;AA=C|||;VT=SNP
14	99821894	rs140957222	C	T	100	PASS	AC=27;AF=0.00539137;AN=5008;NS=2504;DP=12834;EAS_AF=0;AMR_AF=0.0101;AFR_AF=0;EUR_AF=0.0159;SAS_AF=0.0041;AA=C|||;VT=SNP
14	99822060	rs1257300	A	G	100	PASS	AC=2011;AF=0.401558;AN=5008;NS=2504;DP=14755;EAS_AF=0.2887;AMR_AF=0.3573;AFR_AF=0.5303;EUR_AF=0.3738;SAS_AF=0.4039;AA=G|||;VT=SNP
14	99822300	rs72704528	C	T	100	PASS	AC=340;AF=0.0678914;AN=5008;NS=2504;DP=15318;EAS_AF=0.005;AMR_AF=0.0562;AFR_AF=0.1384;EUR_AF=0.0845;SAS_AF=0.0286;AA=C|||;VT=SNP
14	99822616	rs1257298	A	T	100	PASS	AC=2009;AF=0.401158;AN=5008;NS=2504;DP=16343;EAS_AF=0.2887;AMR_AF=0.3573;AFR_AF=0.5303;EUR_AF=0.3728;SAS_AF=0.4029;AA=T|||;VT=SNP
14	99822665	rs55931371	C	A	100	PASS	AC=333;AF=0.0664936;AN=5008;NS=2504;DP=18448;EAS_AF=0;AMR_AF=0.0562;AFR_AF=0.1384;EUR_AF=0.0845;SAS_AF=0.0266;AA=C|||;VT=SNP
14	99822762	rs12434895	T	C	100	PASS	AC=35;AF=0.00698882;AN=5008;NS=2504;DP=20213;EAS_AF=0;AMR_AF=0.013;AFR_AF=0;EUR_AF=0.0159;SAS_AF=0.0102;AA=T|||;VT=SNP
14	99822774	rs1257297	G	A	100	PASS	AC=835;AF=0.166733;AN=5008;NS=2504;DP=20079;EAS_AF=0.0387;AMR_AF=0.1009;AFR_AF=0.3737;EUR_AF=0.1332;SAS_AF=0.1002;AA=G|||;VT=SNP
14	99822860	rs941734	A	G	100	PASS	AC=2022;AF=0.403754;AN=5008;NS=2504;DP=18715;EAS_AF=0.2887;AMR_AF=0.3588;AFR_AF=0.5401;EUR_AF=0.3728;SAS_AF=0.4018;AA=G|||;VT=SNP
14	99822918	rs906930	G	T	100	PASS	AC=958;AF=0.191294;AN=5008;NS=2504;DP=19783;EAS_AF=0.2133;AMR_AF=0.2493;AFR_AF=0.0862;EUR_AF=0.2326;SAS_AF=0.227;AA=G|||;VT=SNP
14	99823019	rs1810114	G	A	100	PASS	AC=900;AF=0.179712;AN=5008;NS=2504;DP=21155;EAS_AF=0.2133;AMR_AF=0.2478;AFR_AF=0.0431;EUR_AF=0.2336;SAS_AF=0.226;AA=G|||;VT=SNP
14	99823083	rs118125472	A	G	100	PASS	AC=20;AF=0.00399361;AN=5008;NS=2504;DP=22188;EAS_AF=0;AMR_AF=0.0029;AFR_AF=0;EUR_AF=0.0159;SAS_AF=0.002;AA=A|||;VT=SNP
14	99823216	rs906931	C	T	100	PASS	AC=442;AF=0.0882588;AN=5008;NS=2504;DP=19501;EAS_AF=0.0387;AMR_AF=0.0432;AFR_AF=0.1899;EUR_AF=0.0487;SAS_AF=0.0746;AA=c|||;VT=SNP
14	99823236	rs941733	T	C	100	PASS	AC=2009;AF=0.401158;AN=5008;NS=2504;DP=19189;EAS_AF=0.2897;AMR_AF=0.3573;AFR_AF=0.5303;EUR_AF=0.3728;SAS_AF=0.4018;AA=C|||;VT=SNP
14	99823466	rs1740234	A	C	100	PASS	AC=450;AF=0.0898562;AN=5008;NS=2504;DP=21350;EAS_AF=0.0387;AMR_AF=0.0418;AFR_AF=0.1974;EUR_AF=0.0487;SAS_AF=0.0736;AA=A|||;VT=SNP
14	99823469	rs7147397	C	T	100	PASS	AC=833;AF=0.166334;AN=5008;NS=2504;DP=21434;EAS_AF=0.0387;AMR_AF=0.0994;AFR_AF=0.3737;EUR_AF=0.1322;SAS_AF=0.1002;AA=C|||;VT=SNP
14	99823582	rs143950787	C	T	100	PASS	AC=37;AF=0.00738818;AN=5008;NS=2504;DP=18874;EAS_AF=0;AMR_AF=0.0115;AFR_AF=0.0008;EUR_AF=0.0179;SAS_AF=0.0102;AA=C|||;VT=SNP
14	99823773	rs73346650	G	A	100	PASS	AC=351;AF=0.0700879;AN=5008;NS=2504;DP=19249;EAS_AF=0.0397;AMR_AF=0.0375;AFR_AF=0.1248;EUR_AF=0.0477;SAS_AF=0.0736;AA=G|||;VT=SNP
14	99823785	rs72704535	G	A	100	PASS	AC=407;AF=0.08127;AN=5008;NS=2504;DP=18933;EAS_AF=0;AMR_AF=0.0591;AFR_AF=0.1929;EUR_AF=0.0845;SAS_AF=0.0266;AA=G|||;VT=SNP
14	99824056	rs1257293	T	C	100	PASS	AC=444;AF=0.0886581;AN=5008;NS=2504;DP=15970;EAS_AF=0.0327;AMR_AF=0.0432;AFR_AF=0.202;EUR_AF=0.0477;SAS_AF=0.0675;AA=T|||;VT=SNP
14	99824269	rs1257292	T	C	100	PASS	AC=1974;AF=0.394169;AN=5008;NS=2504;DP=15765;EAS_AF=0.3968;AMR_AF=0.3141;AFR_AF=0.5507;EUR_AF=0.3509;SAS_AF=0.2812;AA=T|||;VT=SNP
14	99824901	rs58264463	G	A	100	PASS	AC=1543;AF=0.308107;AN=5008;NS=2504;DP=19351;EAS_AF=0.3562;AMR_AF=0.2824;AFR_AF=0.3616;EUR_AF=0.3091;SAS_AF=0.2035;AA=G|||;VT=SNP
14	99825165	rs1257290	T	C	100	PASS	AC=447;AF=0.0892572;AN=5008;NS=2504;DP=21246;EAS_AF=0.0278;AMR_AF=0.0375;AFR_AF=0.2141;EUR_AF=0.0417;SAS_AF=0.0695;AA=T|||;VT=SNP
14	99825246	rs1257289	G	C	100	PASS	AC=1753;AF=0.35004;AN=5008;NS=2504;DP=18958;EAS_AF=0.1915;AMR_AF=0.3718;AFR_AF=0.4841;EUR_AF=0.3439;SAS_AF=0.3231;AA=C|||;VT=SNP
14	99825743	rs1257288	C	T	100	PASS	AC=462;AF=0.0922524;AN=5008;NS=2504;DP=18629;EAS_AF=0.0278;AMR_AF=0.0375;AFR_AF=0.2254;EUR_AF=0.0417;SAS_AF=0.0695;AA=c|||;VT=SNP
14	99826070	rs1257287	T	C	100	PASS	AC=1742;AF=0.347843;AN=5008;NS=2504;DP=16001;EAS_AF=0.1915;AMR_AF=0.3718;AFR_AF=0.4826;EUR_AF=0.34;SAS_AF=0.318;AA=C|||;VT=SNP
14	99826101	rs1257286	A	G	100	PASS	AC=461;AF=0.0920527;AN=5008;NS=2504;DP=17076;EAS_AF=0.0278;AMR_AF=0.0375;AFR_AF=0.2247;EUR_AF=0.0417;SAS_AF=0.0695;AA=A|||;VT=SNP
14	99826581	rs140410809	G	A	100	PASS	AC=29;AF=0.00579073;AN=5008;NS=2504;DP=16743;EAS_AF=0;AMR_AF=0.0058;AFR_AF=0.0008;EUR_AF=0.0139;SAS_AF=0.0102;AA=G|||;VT=SNP
14	99827147	rs1257285	T	C	100	PASS	AC=478;AF=0.0954473;AN=5008;NS=2504;DP=18443;EAS_AF=0.0347;AMR_AF=0.0389;AFR_AF=0.2224;EUR_AF=0.0457;SAS_AF=0.0777;AA=C|||;VT=SNP
14	99827637	rs906929	C	G	100	PASS	AC=473;AF=0.0944489;AN=5008;NS=2504;DP=18814;EAS_AF=0.0347;AMR_AF=0.0375;AFR_AF=0.2231;EUR_AF=0.0417;SAS_AF=0.0767;AA=C|||;VT=SNP
14	99827689	rs906928	T	C	100	PASS	AC=753;AF=0.150359;AN=5008;NS=2504;DP=20308;EAS_AF=0.0347;AMR_AF=0.0447;AFR_AF=0.4297;EUR_AF=0.0427;SAS_AF=0.0777;AA=C|||;VT=SNP
14	99828776	rs1257282	G	A	100	PASS	AC=770;AF=0.153754;AN=5008;NS=2504;DP=19351;EAS_AF=0.0367;AMR_AF=0.0418;AFR_AF=0.4418;EUR_AF=0.0408;SAS_AF=0.0808;AA=G|||;VT=SNP
14	99828909	rs1257281	T	C	100	PASS	AC=770;AF=0.153754;AN=5008;NS=2504;DP=19234;EAS_AF=0.0367;AMR_AF=0.0418;AFR_AF=0.441;EUR_AF=0.0408;SAS_AF=0.0818;AA=T|||;VT=SNP
14	99829382	rs11620754	C	T	100	PASS	AC=59;AF=0.0117812;AN=5008;NS=2504;DP=17691;EAS_AF=0;AMR_AF=0.0202;AFR_AF=0.0023;EUR_AF=0.0398;SAS_AF=0.002;AA=C|||;VT=SNP
14	99829703	rs1828318	G	A	100	PASS	AC=1890;AF=0.377396;AN=5008;NS=2504;DP=19009;EAS_AF=0.3929;AMR_AF=0.5836;AFR_AF=0.0772;EUR_AF=0.5298;SAS_AF=0.4642;AA=G|||;VT=SNP
14	99829728	rs7141320	C	T	100	PASS	AC=1588;AF=0.317093;AN=5008;NS=2504;DP=18962;EAS_AF=0.3472;AMR_AF=0.2723;AFR_AF=0.3979;EUR_AF=0.3082;SAS_AF=0.2178;AA=C|||;VT=SNP
14	99829873	rs1257280	T	C	100	PASS	AC=832;AF=0.166134;AN=5008;NS=2504;DP=17459;EAS_AF=0.0367;AMR_AF=0.0476;AFR_AF=0.4856;EUR_AF=0.0408;SAS_AF=0.0808;AA=C|||;VT=SNP
14	99830127	rs1257279	T	C	100	PASS	AC=458;AF=0.0914537;AN=5008;NS=2504;DP=20736;EAS_AF=0.0357;AMR_AF=0.0346;AFR_AF=0.2133;EUR_AF=0.0398;SAS_AF=0.0777;AA=T|||;VT=SNP
14	99830144	rs187542407	T	G	100	PASS	AC=14;AF=0.00279553;AN=5008;NS=2504;DP=20441;EAS_AF=0;AMR_AF=0.0043;AFR_AF=0;EUR_AF=0.0109;SAS_AF=0;AA=T|||;VT=SNP
14	99830248	rs1257278	C	T	100	PASS	AC=458;AF=0.0914537;AN=5008;NS=2504;DP=18357;EAS_AF=0.0357;AMR_AF=0.0346;AFR_AF=0.2133;EUR_AF=0.0398;SAS_AF=0.0777;AA=C|||;VT=SNP
14	99830455	rs867996	C	G	100	PASS	AC=973;AF=0.194289;AN=5008;NS=2504;DP=17186;EAS_AF=0.1706;AMR_AF=0.3271;AFR_AF=0.0257;EUR_AF=0.3012;SAS_AF=0.2423;AA=C|||;VT=SNP
14	99830622	rs941523	T	C	100	PASS	AC=461;AF=0.0920527;AN=5008;NS=2504;DP=18147;EAS_AF=0.0367;AMR_AF=0.0346;AFR_AF=0.2148;EUR_AF=0.0398;SAS_AF=0.0777;AA=T|||;VT=SNP
14	99830888	rs2748824	G	A	100	PASS	AC=717;AF=0.143171;AN=5008;NS=2504;DP=19284;EAS_AF=0.006;AMR_AF=0.2752;AFR_AF=0.0257;EUR_AF=0.2972;SAS_AF=0.1912;AA=G|||;VT=SNP
14	99830955	rs2614475	G	A	100	PASS	AC=1891;AF=0.377596;AN=5008;NS=2504;DP=18353;EAS_AF=0.3929;AMR_AF=0.585;AFR_AF=0.0772;EUR_AF=0.5298;SAS_AF=0.4642;AA=G|||;VT=SNP
14	99831439	rs1257277	T	C	100	PASS	AC=734;AF=0.146565;AN=5008;NS=2504;DP=16316;EAS_AF=0.0367;AMR_AF=0.0389;AFR_AF=0.4145;EUR_AF=0.0408;SAS_AF=0.0828;AA=C|||;VT=SNP
14	99833023	rs1257276	T	C	100	PASS	AC=733;AF=0.146366;AN=5008;NS=2504;DP=18612;EAS_AF=0.0367;AMR_AF=0.0389;AFR_AF=0.4145;EUR_AF=0.0408;SAS_AF=0.0818;AA=C|||;VT=SNP
14	99833375	rs1257275	A	T	100	PASS	AC=495;AF=0.0988419;AN=5008;NS=2504;DP=21098;EAS_AF=0.0357;AMR_AF=0.0331;AFR_AF=0.2421;EUR_AF=0.0398;SAS_AF=0.0777;AA=T|||;VT=SNP
14	99834084	rs1257274	A	G	100	PASS	AC=2562;AF=0.511581;AN=5008;NS=2504;DP=18397;EAS_AF=0.4306;AMR_AF=0.6297;AFR_AF=0.4334;EUR_AF=0.5726;SAS_AF=0.5542;AA=A|||;VT=SNP
14	99834370	rs146318870	G	A	100	PASS	AC=32;AF=0.00638978;AN=5008;NS=2504;DP=18700;EAS_AF=0.001;AMR_AF=0.013;AFR_AF=0;EUR_AF=0.0209;SAS_AF=0.001;AA=G|||;VT=SNP
14	99834460	rs35133190	C	T	100	PASS	AC=1834;AF=0.366214;AN=5008;NS=2504;DP=18236;EAS_AF=0.3879;AMR_AF=0.4827;AFR_AF=0.1437;EUR_AF=0.505;SAS_AF=0.4192;AA=T|||;VT=SNP
14	99834829	rs111554267	C	T	100	PASS	AC=277;AF=0.0553115;AN=5008;NS=2504;DP=15885;EAS_AF=0.121;AMR_AF=0.0403;AFR_AF=0.0023;EUR_AF=0.0646;SAS_AF=0.0603;AA=C|||;VT=SNP
14	99834973	rs10143589	T	C	100	PASS	AC=4049;AF=0.808506;AN=5008;NS=2504;DP=16027;EAS_AF=0.7837;AMR_AF=0.8487;AFR_AF=0.8669;EUR_AF=0.7972;SAS_AF=0.7382;AA=t|||;VT=SNP
14	99835040	rs72704543	T	C	100	PASS	AC=19;AF=0.00379393;AN=5008;NS=2504;DP=17374;EAS_AF=0;AMR_AF=0.0043;AFR_AF=0;EUR_AF=0.0149;SAS_AF=0.001;AA=T|||;VT=SNP
14	99835434	rs2614477	T	C	100	PASS	AC=3094;AF=0.617812;AN=5008;NS=2504;DP=19085;EAS_AF=0.4812;AMR_AF=0.7248;AFR_AF=0.5514;EUR_AF=0.7256;SAS_AF=0.6616;AA=T|||;VT=SNP
14	99835528	rs114289182	G	A	100	PASS	AC=301;AF=0.0601038;AN=5008;NS=2504;DP=18607;EAS_AF=0.0298;AMR_AF=0.0303;AFR_AF=0.115;EUR_AF=0.0388;SAS_AF=0.0603;AA=G|||;VT=SNP
14	99835816	rs73346680	G	A	100	PASS	AC=792;AF=0.158147;AN=5008;NS=2504;DP=10631;EAS_AF=0.2956;AMR_AF=0.1095;AFR_AF=0.2073;EUR_AF=0.0696;SAS_AF=0.0757;AA=g|||;VT=SNP
14	99835872	rs146959388	A	G	100	PASS	AC=25;AF=0.00499201;AN=5008;NS=2504;DP=12372;EAS_AF=0;AMR_AF=0.0115;AFR_AF=0;EUR_AF=0.0149;SAS_AF=0.002;AA=A|||;VT=SNP
14	99835901	rs55753711	C	G	100	PASS	AC=23;AF=0.00459265;AN=5008;NS=2504;DP=11391;EAS_AF=0;AMR_AF=0.0072;AFR_AF=0;EUR_AF=0.0129;SAS_AF=0.0051;AA=C|||;VT=SNP
14	99835910	rs76450409	G	A	100	PASS	AC=794;AF=0.158546;AN=5008;NS=2504;DP=10984;EAS_AF=0.2986;AMR_AF=0.1081;AFR_AF=0.2073;EUR_AF=0.0696;SAS_AF=0.0757;AA=G|||;VT=SNP
14	99836394	rs150463548	G	T	100	PASS	AC=25;AF=0.00499201;AN=5008;NS=2504;DP=16516;EAS_AF=0;AMR_AF=0.0115;AFR_AF=0;EUR_AF=0.0149;SAS_AF=0.002;AA=G|||;VT=SNP
14	99837369	rs2614487	T	C	100	PASS	AC=3054;AF=0.609824;AN=5008;NS=2504;DP=17874;EAS_AF=0.4812;AMR_AF=0.7248;AFR_AF=0.5189;EUR_AF=0.7266;SAS_AF=0.6636;AA=C|||;VT=SNP
14	99837414	rs2614486	A	C	100	PASS	AC=3089;AF=0.616813;AN=5008;NS=2504;DP=18365;EAS_AF=0.4812;AMR_AF=0.7262;AFR_AF=0.5446;EUR_AF=0.7266;SAS_AF=0.6636;AA=C|||;VT=SNP
14	99837475	rs78910701	G	C	100	PASS	AC=301;AF=0.0601038;AN=5008;NS=2504;DP=18617;EAS_AF=0.0298;AMR_AF=0.0303;AFR_AF=0.115;EUR_AF=0.0388;SAS_AF=0.0603;AA=G|||;VT=SNP
14	99837863	rs2754068	T	C	100	PASS	AC=3060;AF=0.611022;AN=5008;NS=2504;DP=15962;EAS_AF=0.4851;AMR_AF=0.7248;AFR_AF=0.5189;EUR_AF=0.7266;SAS_AF=0.6656;AA=T|||;VT=SNP
14	99838190	rs2614491	G	A	100	PASS	AC=3217;AF=0.642372;AN=5008;NS=2504;DP=14972;EAS_AF=0.4812;AMR_AF=0.7378;AFR_AF=0.6346;EUR_AF=0.7276;SAS_AF=0.6636;AA=A|||;VT=SNP
14	99839158	rs1257273	A	G	100	PASS	AC=3307;AF=0.660343;AN=5008;NS=2504;DP=17725;EAS_AF=0.4831;AMR_AF=0.7695;AFR_AF=0.6346;EUR_AF=0.7664;SAS_AF=0.6912;AA=A|||;VT=SNP
14	99839200	rs74793413	G	T	100	PASS	AC=305;AF=0.0609026;AN=5008;NS=2504;DP=17450;EAS_AF=0.0298;AMR_AF=0.0303;AFR_AF=0.1188;EUR_AF=0.0388;SAS_AF=0.0593;AA=G|||;VT=SNP
14	99839524	rs75213587	T	G	100	PASS	AC=268;AF=0.0535144;AN=5008;NS=2504;DP=17781;EAS_AF=0.0298;AMR_AF=0.0303;AFR_AF=0.09;EUR_AF=0.0388;SAS_AF=0.0603;AA=T|||;VT=SNP
14	99840210	rs59898557	C	G	100	PASS	AC=992;AF=0.198083;AN=5008;NS=2504;DP=20231;EAS_AF=0.1567;AMR_AF=0.255;AFR_AF=0.18;EUR_AF=0.2525;SAS_AF=0.1687;AA=C|||;VT=SNP
14	99840319	rs2614480	T	G	100	PASS	AC=4073;AF=0.813299;AN=5008;NS=2504;DP=18796;EAS_AF=0.7847;AMR_AF=0.8602;AFR_AF=0.8449;EUR_AF=0.83;SAS_AF=0.7495;AA=G|||;VT=SNP
14	99841830	rs2614479	A	G	100	PASS	AC=2976;AF=0.594249;AN=5008;NS=2504;DP=15608;EAS_AF=0.4782;AMR_AF=0.7219;AFR_AF=0.4644;EUR_AF=0.7256;SAS_AF=0.6636;AA=A|||;VT=SNP
14	99841859	rs2614478	T	C	100	PASS	AC=3051;AF=0.609225;AN=5008;NS=2504;DP=14942;EAS_AF=0.4782;AMR_AF=0.7277;AFR_AF=0.5166;EUR_AF=0.7266;SAS_AF=0.6646;AA=C|||;VT=SNP
14	99842671	rs2748822	G	A	100	PASS	AC=2983;AF=0.595647;AN=5008;NS=2504;DP=8796;EAS_AF=0.4782;AMR_AF=0.7248;AFR_AF=0.4644;EUR_AF=0.7276;SAS_AF=0.6667;AA=g|||;VT=SNP
14	99842690	rs113828101	C	T	100	PASS	AC=189;AF=0.0377396;AN=5008;NS=2504;DP=10234;EAS_AF=0;AMR_AF=0.0576;AFR_AF=0.0234;EUR_AF=0.1004;SAS_AF=0.0174;AA=c|||;VT=SNP
14	99843155	rs73346690	G	A	100	PASS	AC=854;AF=0.170527;AN=5008;NS=2504;DP=7833;EAS_AF=0.3065;AMR_AF=0.1225;AFR_AF=0.2057;EUR_AF=0.1034;SAS_AF=0.0859;AA=G|||;VT=SNP
14	99843668	rs8003618	G	A	100	PASS	AC=20;AF=0.00399361;AN=5008;NS=2504;DP=16008;EAS_AF=0;AMR_AF=0.0014;AFR_AF=0;EUR_AF=0.0119;SAS_AF=0.0072;AA=G|||;VT=SNP
14	99844373	rs6575716	A	G	100	PASS	AC=4038;AF=0.80631;AN=5008;NS=2504;DP=14740;EAS_AF=0.7857;AMR_AF=0.8573;AFR_AF=0.8185;EUR_AF=0.831;SAS_AF=0.7495;AA=G|||;VT=SNP
14	99844494	rs2748821	T	C	100	PASS	AC=4036;AF=0.805911;AN=5008;NS=2504;DP=16342;EAS_AF=0.7857;AMR_AF=0.8573;AFR_AF=0.8169;EUR_AF=0.83;SAS_AF=0.7505;AA=C|||;VT=SNP
14	99844515	rs2748820	G	A	100	PASS	AC=2984;AF=0.595847;AN=5008;NS=2504;DP=16694;EAS_AF=0.4861;AMR_AF=0.7219;AFR_AF=0.4637;EUR_AF=0.7256;SAS_AF=0.6646;AA=G|||;VT=SNP
14	99844561	rs2748819	G	A	100	PASS	AC=2991;AF=0.597244;AN=5008;NS=2504;DP=19194;EAS_AF=0.4861;AMR_AF=0.7219;AFR_AF=0.469;EUR_AF=0.7256;SAS_AF=0.6646;AA=G|||;VT=SNP
14	99845262	rs2748818	G	A	100	PASS	AC=4040;AF=0.806709;AN=5008;NS=2504;DP=15518;EAS_AF=0.7887;AMR_AF=0.8573;AFR_AF=0.8185;EUR_AF=0.83;SAS_AF=0.7495;AA=A|||;VT=SNP
14	99845621	rs73346698	A	G	100	PASS	AC=1029;AF=0.205471;AN=5008;NS=2504;DP=10518;EAS_AF=0.1815;AMR_AF=0.2536;AFR_AF=0.1846;EUR_AF=0.2545;SAS_AF=0.1738;AA=A|||;VT=SNP
14	99845824	rs34592663	A	G	100	PASS	AC=3164;AF=0.631789;AN=5008;NS=2504;DP=15669;EAS_AF=0.494;AMR_AF=0.732;AFR_AF=0.5893;EUR_AF=0.7256;SAS_AF=0.6636;AA=G|||;VT=SNP
14	99846398	rs12895031	C	T	100	PASS	AC=744;AF=0.148562;AN=5008;NS=2504;DP=17044;EAS_AF=0.0804;AMR_AF=0.2536;AFR_AF=0.0189;EUR_AF=0.2326;SAS_AF=0.2331;AA=C|||;VT=SNP
14	99846406	rs2895787	G	A	100	PASS	AC=3139;AF=0.626797;AN=5008;NS=2504;DP=16899;EAS_AF=0.4871;AMR_AF=0.732;AFR_AF=0.5772;EUR_AF=0.7266;SAS_AF=0.6605;AA=G|||;VT=SNP
14	99846481	rs1257272	G	C	100	PASS	AC=1326;AF=0.264776;AN=5008;NS=2504;DP=16917;EAS_AF=0.3016;AMR_AF=0.1787;AFR_AF=0.4841;EUR_AF=0.1451;SAS_AF=0.1145;AA=C|||;VT=SNP
14	99846962	rs2754066	G	A	100	PASS	AC=4001;AF=0.798922;AN=5008;NS=2504;DP=17897;EAS_AF=0.7847;AMR_AF=0.8516;AFR_AF=0.8056;EUR_AF=0.826;SAS_AF=0.7393;AA=G|||;VT=SNP
14	99847634	rs1742362	G	T	100	PASS	AC=260;AF=0.0519169;AN=5008;NS=2504;DP=17726;EAS_AF=0;AMR_AF=0.0504;AFR_AF=0.112;EUR_AF=0.0497;SAS_AF=0.0276;AA=G|||;VT=SNP
14	99848308	rs1257271	G	T	100	PASS	AC=4070;AF=0.8127;AN=5008;NS=2504;DP=18117;EAS_AF=0.7282;AMR_AF=0.8588;AFR_AF=0.8888;EUR_AF=0.8459;SAS_AF=0.7301;AA=T|||;VT=SNP
14	99848438	rs1740218	G	C	100	PASS	AC=4332;AF=0.865016;AN=5008;NS=2504;DP=20598;EAS_AF=0.7579;AMR_AF=0.889;AFR_AF=0.9841;EUR_AF=0.8847;SAS_AF=0.7771;AA=C|||;VT=SNP
14	99848561	rs61984105	A	G	100	PASS	AC=51;AF=0.0101837;AN=5008;NS=2504;DP=18308;EAS_AF=0.001;AMR_AF=0.0159;AFR_AF=0.0038;EUR_AF=0.0209;SAS_AF=0.0133;AA=A|||;VT=SNP
14	99848570	rs139230764	G	A	100	PASS	AC=48;AF=0.00958466;AN=5008;NS=2504;DP=18459;EAS_AF=0;AMR_AF=0.0072;AFR_AF=0;EUR_AF=0.0149;SAS_AF=0.0286;AA=G|||;VT=SNP
14	99849192	rs876852	T	C	100	PASS	AC=2771;AF=0.553315;AN=5008;NS=2504;DP=18368;EAS_AF=0.6508;AMR_AF=0.5389;AFR_AF=0.5393;EUR_AF=0.5686;SAS_AF=0.4663;AA=T|||;VT=SNP
14	99849846	rs881867	G	C	100	PASS	AC=2818;AF=0.5627;AN=5008;NS=2504;DP=18992;EAS_AF=0.6498;AMR_AF=0.5461;AFR_AF=0.5605;EUR_AF=0.5805;SAS_AF=0.4693;AA=G|||;VT=SNP
14	99849879	rs941522	G	A	100	PASS	AC=281;AF=0.0561102;AN=5008;NS=2504;DP=17987;EAS_AF=0.001;AMR_AF=0.0533;AFR_AF=0.1157;EUR_AF=0.0537;SAS_AF=0.0368;AA=G|||;VT=SNP
14	99851695	rs12893901	C	A	100	PASS	AC=344;AF=0.0686901;AN=5008;NS=2504;DP=21322;EAS_AF=0.0427;AMR_AF=0.0403;AFR_AF=0.1051;EUR_AF=0.0656;SAS_AF=0.0695;AA=C|||;VT=SNP
14	99851742	rs117842008	C	T	100	PASS	AC=141;AF=0.028155;AN=5008;NS=2504;DP=20299;EAS_AF=0.0357;AMR_AF=0.0259;AFR_AF=0.0023;EUR_AF=0.0378;SAS_AF=0.047;AA=C|||;VT=SNP
14	99851843	rs61984106	G	A	100	PASS	AC=130;AF=0.0259585;AN=5008;NS=2504;DP=21416;EAS_AF=0.001;AMR_AF=0.0418;AFR_AF=0.0083;EUR_AF=0.0527;SAS_AF=0.0368;AA=G|||;VT=SNP
14	99853330	rs1257270	A	T	100	PASS	AC=481;AF=0.0960463;AN=5008;NS=2504;DP=20579;EAS_AF=0.1091;AMR_AF=0.0548;AFR_AF=0.1641;EUR_AF=0.0537;SAS_AF=0.0634;AA=T|||;VT=SNP
14	99853495	rs12884562	C	T	100	PASS	AC=179;AF=0.0357428;AN=5008;NS=2504;DP=20833;EAS_AF=0.002;AMR_AF=0.0432;AFR_AF=0.0439;EUR_AF=0.0616;SAS_AF=0.0276;AA=C|||;VT=SNP
14	99853799	rs2754064	C	G	100	PASS	AC=3271;AF=0.653155;AN=5008;NS=2504;DP=21918;EAS_AF=0.7024;AMR_AF=0.6671;AFR_AF=0.6694;EUR_AF=0.666;SAS_AF=0.5573;AA=G|||;VT=SNP
14	99854113	rs1257269	C	T	100	PASS	AC=3702;AF=0.739217;AN=5008;NS=2504;DP=17496;EAS_AF=0.7302;AMR_AF=0.8012;AFR_AF=0.8071;EUR_AF=0.674;SAS_AF=0.68;AA=T|||;VT=SNP
14	99854703	rs2754063	G	A	100	PASS	AC=2252;AF=0.449681;AN=5008;NS=2504;DP=17748;EAS_AF=0.622;AMR_AF=0.4611;AFR_AF=0.4357;EUR_AF=0.2833;SAS_AF=0.454;AA=G|||;VT=SNP
14	99855017	rs149164176	C	T	100	PASS	AC=33;AF=0.00658946;AN=5008;NS=2504;DP=15877;EAS_AF=0;AMR_AF=0.0101;AFR_AF=0;EUR_AF=0.0149;SAS_AF=0.0112;AA=C|||;VT=SNP
14	99855389	rs2614481	C	T	100	PASS	AC=2313;AF=0.461861;AN=5008;NS=2504;DP=15614;EAS_AF=0.506;AMR_AF=0.5202;AFR_AF=0.447;EUR_AF=0.3668;SAS_AF=0.4928;AA=T|||;VT=SNP
14	99855517	rs112985296	C	T	100	PASS	AC=954;AF=0.190495;AN=5008;NS=2504;DP=16622;EAS_AF=0.1438;AMR_AF=0.3156;AFR_AF=0.0726;EUR_AF=0.1988;SAS_AF=0.3006;AA=C|||;VT=SNP
14	99855655	rs12896570	G	T	100	PASS	AC=4010;AF=0.800719;AN=5008;NS=2504;DP=16046;EAS_AF=0.7639;AMR_AF=0.8746;AFR_AF=0.7103;EUR_AF=0.9036;SAS_AF=0.8027;AA=T|||;VT=SNP
14	99857418	rs144557209	C	T	100	PASS	AC=20;AF=0.00399361;AN=5008;NS=2504;DP=20603;EAS_AF=0;AMR_AF=0.0058;AFR_AF=0.0008;EUR_AF=0.005;SAS_AF=0.0102;AA=C|||;VT=SNP
14	99857836	rs2144595	A	G	100	PASS	AC=3775;AF=0.753794;AN=5008;NS=2504;DP=17087;EAS_AF=0.8026;AMR_AF=0.8458;AFR_AF=0.5303;EUR_AF=0.9066;SAS_AF=0.7832;AA=G|||;VT=SNP
14	99858182	rs2180266	G	A	100	PASS	AC=3775;AF=0.753794;AN=5008;NS=2504;DP=19068;EAS_AF=0.8026;AMR_AF=0.8429;AFR_AF=0.5318;EUR_AF=0.9066;SAS_AF=0.7832;AA=G|||;VT=SNP
14	99858453	rs9324007	G	A	100	PASS	AC=3705;AF=0.739816;AN=5008;NS=2504;DP=20056;EAS_AF=0.8026;AMR_AF=0.8401;AFR_AF=0.4803;EUR_AF=0.9066;SAS_AF=0.7832;AA=G|||;VT=SNP
14	99858456	rs9324008	A	G	100	PASS	AC=3775;AF=0.753794;AN=5008;NS=2504;DP=20088;EAS_AF=0.8026;AMR_AF=0.8429;AFR_AF=0.5318;EUR_AF=0.9066;SAS_AF=0.7832;AA=G|||;VT=SNP
14	99858739	rs9324009	G	T	100	PASS	AC=3731;AF=0.745008;AN=5008;NS=2504;DP=19319;EAS_AF=0.8026;AMR_AF=0.8415;AFR_AF=0.4992;EUR_AF=0.9066;SAS_AF=0.7832;AA=G|||;VT=SNP
14	99858970	rs1257267	C	A	100	PASS	AC=2807;AF=0.560503;AN=5008;NS=2504;DP=18930;EAS_AF=0.6528;AMR_AF=0.5749;AFR_AF=0.6657;EUR_AF=0.3877;SAS_AF=0.4908;AA=A|||;VT=SNP
14	99859072	rs11160517	G	A	100	PASS	AC=3766;AF=0.751997;AN=5008;NS=2504;DP=17772;EAS_AF=0.8026;AMR_AF=0.8429;AFR_AF=0.525;EUR_AF=0.9066;SAS_AF=0.7832;AA=A|||;VT=SNP
14	99859247	rs10129211	C	T	100	PASS	AC=3763;AF=0.751398;AN=5008;NS=2504;DP=17862;EAS_AF=0.8026;AMR_AF=0.8429;AFR_AF=0.5227;EUR_AF=0.9066;SAS_AF=0.7832;AA=T|||;VT=SNP
14	99859897	rs12323338	C	T	100	PASS	AC=775;AF=0.154752;AN=5008;NS=2504;DP=16776;EAS_AF=0.0546;AMR_AF=0.219;AFR_AF=0.0658;EUR_AF=0.33;SAS_AF=0.1524;AA=C|||;VT=SNP
14	99860134	rs9635296	A	C	100	PASS	AC=2274;AF=0.454073;AN=5008;NS=2504;DP=21698;EAS_AF=0.6032;AMR_AF=0.5317;AFR_AF=0.323;EUR_AF=0.3877;SAS_AF=0.4908;AA=A|||;VT=SNP
14	99860714	rs11624357	C	T	100	PASS	AC=1187;AF=0.237021;AN=5008;NS=2504;DP=19854;EAS_AF=0.0565;AMR_AF=0.3098;AFR_AF=0.1059;EUR_AF=0.5129;SAS_AF=0.2648;AA=C|||;VT=SNP
14	99860724	rs34042297	A	G	100	PASS	AC=2252;AF=0.449681;AN=5008;NS=2504;DP=19802;EAS_AF=0.6032;AMR_AF=0.5274;AFR_AF=0.3132;EUR_AF=0.3817;SAS_AF=0.4908;AA=G|||;VT=SNP
14	99860811	rs1257266	C	T	100	PASS	AC=2705;AF=0.540136;AN=5008;NS=2504;DP=21265;EAS_AF=0.6567;AMR_AF=0.5692;AFR_AF=0.593;EUR_AF=0.3817;SAS_AF=0.4908;AA=T|||;VT=SNP
14	99860840	rs11160518	A	G	100	PASS	AC=4023;AF=0.803315;AN=5008;NS=2504;DP=21050;EAS_AF=0.8016;AMR_AF=0.8545;AFR_AF=0.7201;EUR_AF=0.9006;SAS_AF=0.7812;AA=G|||;VT=SNP
14	99860858	rs11624368	A	G	100	PASS	AC=2252;AF=0.449681;AN=5008;NS=2504;DP=21025;EAS_AF=0.6032;AMR_AF=0.5274;AFR_AF=0.3132;EUR_AF=0.3817;SAS_AF=0.4908;AA=G|||;VT=SNP
14	99860911	rs11629067	T	G	100	PASS	AC=2252;AF=0.449681;AN=5008;NS=2504;DP=21900;EAS_AF=0.6032;AMR_AF=0.5274;AFR_AF=0.3132;EUR_AF=0.3817;SAS_AF=0.4908;AA=G|||;VT=SNP
14	99861000	rs145203742	G	A	100	PASS	AC=20;AF=0.00399361;AN=5008;NS=2504;DP=19668;EAS_AF=0;AMR_AF=0.0029;AFR_AF=0.0015;EUR_AF=0.0129;SAS_AF=0.0031;AA=G|||;VT=SNP
14	99861519	rs12879956	C	A	100	PASS	AC=2175;AF=0.434305;AN=5008;NS=2504;DP=17745;EAS_AF=0.5972;AMR_AF=0.5245;AFR_AF=0.2632;EUR_AF=0.3807;SAS_AF=0.4888;AA=C|||;VT=SNP
14	99861588	rs12100920	C	T	100	PASS	AC=2182;AF=0.435703;AN=5008;NS=2504;DP=17807;EAS_AF=0.5992;AMR_AF=0.5245;AFR_AF=0.267;EUR_AF=0.3807;SAS_AF=0.4888;AA=C|||;VT=SNP
14	99861619	rs12100924	G	A	100	PASS	AC=2136;AF=0.426518;AN=5008;NS=2504;DP=17570;EAS_AF=0.5526;AMR_AF=0.5245;AFR_AF=0.2685;EUR_AF=0.3807;SAS_AF=0.4877;AA=G|||;VT=SNP
14	99861645	rs3994980	C	T	100	PASS	AC=2183;AF=0.435903;AN=5008;NS=2504;DP=17386;EAS_AF=0.5992;AMR_AF=0.5259;AFR_AF=0.267;EUR_AF=0.3807;SAS_AF=0.4888;AA=C|||;VT=SNP
14	99861852	rs749444	C	T	100	PASS	AC=2242;AF=0.447684;AN=5008;NS=2504;DP=19186;EAS_AF=0.5982;AMR_AF=0.5274;AFR_AF=0.3116;EUR_AF=0.3807;SAS_AF=0.4888;AA=C|||;VT=SNP
14	99862091	rs2009443	G	T	100	PASS	AC=3955;AF=0.789736;AN=5008;NS=2504;DP=17688;EAS_AF=0.8036;AMR_AF=0.8501;AFR_AF=0.6702;EUR_AF=0.9006;SAS_AF=0.7802;AA=g|||;VT=SNP
14	99862889	rs941732	T	C	100	PASS	AC=2252;AF=0.449681;AN=5008;NS=2504;DP=19373;EAS_AF=0.5536;AMR_AF=0.5432;AFR_AF=0.3132;EUR_AF=0.4195;SAS_AF=0.4918;AA=C|||;VT=SNP
14	99863065	rs2295697	C	T	100	PASS	AC=2585;AF=0.516174;AN=5008;NS=2504;DP=14474;EAS_AF=0.5536;AMR_AF=0.634;AFR_AF=0.295;EUR_AF=0.6014;SAS_AF=0.6053;AA=T|||;VT=SNP
14	99863297	rs2144594	C	T	100	PASS	AC=3771;AF=0.752995;AN=5008;NS=2504;DP=17994;EAS_AF=0.7788;AMR_AF=0.8141;AFR_AF=0.7595;EUR_AF=0.7714;SAS_AF=0.6554;AA=T|||;VT=SNP
14	99865672	rs1257265	C	T	100	PASS	AC=2564;AF=0.511981;AN=5008;NS=2504;DP=18491;EAS_AF=0.5625;AMR_AF=0.5764;AFR_AF=0.5303;EUR_AF=0.4284;SAS_AF=0.4755;AA=T|||;VT=SNP
14	99866319	rs116934385	C	T	100	PASS	AC=304;AF=0.0607029;AN=5008;NS=2504;DP=14461;EAS_AF=0.0893;AMR_AF=0.0634;AFR_AF=0.0091;EUR_AF=0.0726;SAS_AF=0.0869;AA=C|||;VT=SNP
14	99866839	rs6575717	G	T	100	PASS	AC=4134;AF=0.825479;AN=5008;NS=2504;DP=19355;EAS_AF=0.8056;AMR_AF=0.8934;AFR_AF=0.7723;EUR_AF=0.9125;SAS_AF=0.7802;AA=T|||;VT=SNP
14	99867527	rs11624183	C	T	100	PASS	AC=2151;AF=0.429513;AN=5008;NS=2504;DP=18245;EAS_AF=0.5665;AMR_AF=0.5548;AFR_AF=0.2262;EUR_AF=0.4284;SAS_AF=0.4755;AA=C|||;VT=SNP
14	99868661	rs8006163	T	C	100	PASS	AC=2158;AF=0.430911;AN=5008;NS=2504;DP=22239;EAS_AF=0.5665;AMR_AF=0.5548;AFR_AF=0.2269;EUR_AF=0.4294;SAS_AF=0.4806;AA=T|||;VT=SNP
14	99871812	rs1262304	T	G	100	PASS	AC=2581;AF=0.515375;AN=5008;NS=2504;DP=19932;EAS_AF=0.5675;AMR_AF=0.5764;AFR_AF=0.5363;EUR_AF=0.4294;SAS_AF=0.4785;AA=G|||;VT=SNP
14	99873471	rs2180265	T	C	100	PASS	AC=2152;AF=0.429712;AN=5008;NS=2504;DP=19777;EAS_AF=0.5645;AMR_AF=0.5548;AFR_AF=0.2262;EUR_AF=0.4294;SAS_AF=0.4775;AA=T|||;VT=SNP
14	99873598	rs113007010	G	A	100	PASS	AC=106;AF=0.0211661;AN=5008;NS=2504;DP=17429;EAS_AF=0.002;AMR_AF=0.0173;AFR_AF=0.0272;EUR_AF=0.0199;SAS_AF=0.0368;AA=G|||;VT=SNP
14	99874119	rs8008307	G	A	100	PASS	AC=2149;AF=0.429113;AN=5008;NS=2504;DP=18218;EAS_AF=0.5645;AMR_AF=0.5548;AFR_AF=0.2254;EUR_AF=0.4294;SAS_AF=0.4755;AA=G|||;VT=SNP
14	99874156	rs117747491	G	A	100	PASS	AC=81;AF=0.0161741;AN=5008;NS=2504;DP=19340;EAS_AF=0;AMR_AF=0.0101;AFR_AF=0.0008;EUR_AF=0.0467;SAS_AF=0.0266;AA=G|||;VT=SNP
14	99874257	rs1257263	G	C	100	PASS	AC=2560;AF=0.511182;AN=5008;NS=2504;DP=20093;EAS_AF=0.5645;AMR_AF=0.5749;AFR_AF=0.5257;EUR_AF=0.4294;SAS_AF=0.4755;AA=C|||;VT=SNP
14	99876216	rs2943	G	A	100	PASS	AC=2380;AF=0.47524;AN=5008;NS=2504;DP=15305;EAS_AF=0.5615;AMR_AF=0.5375;AFR_AF=0.4644;EUR_AF=0.3618;SAS_AF=0.4734;AA=A|||;VT=SNP
14	99876505	rs1047351	A	G	100	PASS	AC=2790;AF=0.557109;AN=5008;NS=2504;DP=17025;EAS_AF=0.5665;AMR_AF=0.6009;AFR_AF=0.6354;EUR_AF=0.4483;SAS_AF=0.5225;AA=G|||;VT=SNP;EX_TARGET
14	99878581	rs12886549	G	A	100	PASS	AC=1151;AF=0.229832;AN=5008;NS=2504;DP=17275;EAS_AF=0.2808;AMR_AF=0.2853;AFR_AF=0.205;EUR_AF=0.2107;SAS_AF=0.1912;AA=G|||;VT=SNP
14	99879812	rs1270108	G	A	100	PASS	AC=2558;AF=0.510783;AN=5008;NS=2504;DP=19245;EAS_AF=0.5655;AMR_AF=0.5692;AFR_AF=0.5257;EUR_AF=0.4274;SAS_AF=0.4785;AA=A|||;VT=SNP
14	99880878	rs2400665	C	G	100	PASS	AC=2151;AF=0.429513;AN=5008;NS=2504;DP=18475;EAS_AF=0.5645;AMR_AF=0.5576;AFR_AF=0.2254;EUR_AF=0.4264;SAS_AF=0.4785;AA=C|||;VT=SNP
14	99881072	rs77763397	T	C	100	PASS	AC=45;AF=0.00898562;AN=5008;NS=2504;DP=18110;EAS_AF=0;AMR_AF=0.0159;AFR_AF=0.0015;EUR_AF=0.0308;SAS_AF=0.001;AA=T|||;VT=SNP
14	99885632	rs7150963	C	T	100	PASS	AC=2569;AF=0.512979;AN=5008;NS=2504;DP=12617;EAS_AF=0.5645;AMR_AF=0.5749;AFR_AF=0.5333;EUR_AF=0.4294;SAS_AF=0.4744;AA=T|||;VT=SNP
14	99887102	rs12878462	C	G	100	PASS	AC=2148;AF=0.428914;AN=5008;NS=2504;DP=11128;EAS_AF=0.5645;AMR_AF=0.5562;AFR_AF=0.2254;EUR_AF=0.4284;SAS_AF=0.4744;AA=C|||;VT=SNP
14	99887449	rs117219216	G	A	100	PASS	AC=58;AF=0.0115815;AN=5008;NS=2504;DP=9030;EAS_AF=0;AMR_AF=0.0231;AFR_AF=0.0015;EUR_AF=0.0338;SAS_AF=0.0061;AA=G|||;VT=SNP
14	99889161	rs56055510	C	T	100	PASS	AC=2266;AF=0.452476;AN=5008;NS=2504;DP=19755;EAS_AF=0.5655;AMR_AF=0.5634;AFR_AF=0.3079;EUR_AF=0.4294;SAS_AF=0.4765;AA=C|||;VT=SNP
14	99889388	rs8015827	G	T	100	PASS	AC=2267;AF=0.452676;AN=5008;NS=2504;DP=17851;EAS_AF=0.5655;AMR_AF=0.5634;AFR_AF=0.3086;EUR_AF=0.4294;SAS_AF=0.4765;AA=G|||;VT=SNP
14	99891883	rs34322735	C	T	100	PASS	AC=48;AF=0.00958466;AN=5008;NS=2504;DP=21737;EAS_AF=0.002;AMR_AF=0.0072;AFR_AF=0.0008;EUR_AF=0.0318;SAS_AF=0.0082;AA=C|||;VT=SNP
14	99892365	rs941731	G	A	100	PASS	AC=2645;AF=0.528155;AN=5008;NS=2504;DP=17580;EAS_AF=0.5655;AMR_AF=0.5821;AFR_AF=0.5847;EUR_AF=0.4294;SAS_AF=0.4765;AA=A|||;VT=SNP
14	99892618	rs12590989	C	T	100	PASS	AC=2225;AF=0.444289;AN=5008;NS=2504;DP=21287;EAS_AF=0.5655;AMR_AF=0.5634;AFR_AF=0.2769;EUR_AF=0.4294;SAS_AF=0.4765;AA=C|||;VT=SNP
14	99894633	rs111699837	A	G	100	PASS	AC=73;AF=0.0145767;AN=5008;NS=2504;DP=21786;EAS_AF=0.002;AMR_AF=0.0159;AFR_AF=0.003;EUR_AF=0.0199;SAS_AF=0.0368;AA=A|||;VT=SNP
14	99895333	rs12433874	C	A	100	PASS	AC=2689;AF=0.536941;AN=5008;NS=2504;DP=19541;EAS_AF=0.5655;AMR_AF=0.5836;AFR_AF=0.6172;EUR_AF=0.4294;SAS_AF=0.4765;AA=A|||;VT=SNP
14	99898406	rs11627984	C	T	100	PASS	AC=2690;AF=0.537141;AN=5008;NS=2504;DP=19124;EAS_AF=0.5655;AMR_AF=0.5836;AFR_AF=0.618;EUR_AF=0.4294;SAS_AF=0.4765;AA=T|||;VT=SNP
14	99901124	rs10873503	T	C	100	PASS	AC=2694;AF=0.537939;AN=5008;NS=2504;DP=11536;EAS_AF=0.5655;AMR_AF=0.5836;AFR_AF=0.618;EUR_AF=0.4294;SAS_AF=0.4806;AA=C|||;VT=SNP
14	99903863	rs74721020	C	A	100	PASS	AC=186;AF=0.0371406;AN=5008;NS=2504;DP=23686;EAS_AF=0.002;AMR_AF=0.0216;AFR_AF=0.0855;EUR_AF=0.0199;SAS_AF=0.0368;AA=C|||;VT=SNP
14	99903973	rs2400667	C	T	100	PASS	AC=2689;AF=0.536941;AN=5008;NS=2504;DP=23746;EAS_AF=0.5635;AMR_AF=0.5836;AFR_AF=0.618;EUR_AF=0.4294;SAS_AF=0.4775;AA=T|||;VT=SNP
14	99904186	rs12895433	G	A	100	PASS	AC=2261;AF=0.451478;AN=5008;NS=2504;DP=21486;EAS_AF=0.5635;AMR_AF=0.5634;AFR_AF=0.3048;EUR_AF=0.4294;SAS_AF=0.4775;AA=g|||;VT=SNP
14	99904620	rs6575719	C	T	100	PASS	AC=2904;AF=0.579872;AN=5008;NS=2504;DP=17613;EAS_AF=0.5655;AMR_AF=0.6066;AFR_AF=0.7247;EUR_AF=0.4493;SAS_AF=0.5143;AA=T|||;VT=SNP
14	99905163	rs75061583	G	A	100	PASS	AC=74;AF=0.0147764;AN=5008;NS=2504;DP=19391;EAS_AF=0.001;AMR_AF=0.0202;AFR_AF=0.0015;EUR_AF=0.0268;SAS_AF=0.0307;AA=G|||;VT=SNP
14	99905929	rs7144486	G	T	100	PASS	AC=2689;AF=0.536941;AN=5008;NS=2504;DP=6276;EAS_AF=0.5655;AMR_AF=0.5836;AFR_AF=0.6172;EUR_AF=0.4294;SAS_AF=0.4765;AA=T|||;VT=SNP
14	99906393	rs7149149	A	G	100	PASS	AC=2693;AF=0.53774;AN=5008;NS=2504;DP=13499;EAS_AF=0.5655;AMR_AF=0.5836;AFR_AF=0.6172;EUR_AF=0.4294;SAS_AF=0.4806;AA=G|||;VT=SNP
14	99906863	rs1951142	G	A	100	PASS	AC=2270;AF=0.453275;AN=5008;NS=2504;DP=17891;EAS_AF=0.5655;AMR_AF=0.5634;AFR_AF=0.3079;EUR_AF=0.4294;SAS_AF=0.4806;AA=G|||;VT=SNP
14	99907532	rs11160519	T	C	100	PASS	AC=2689;AF=0.536941;AN=5008;NS=2504;DP=21489;EAS_AF=0.5655;AMR_AF=0.5836;AFR_AF=0.6172;EUR_AF=0.4294;SAS_AF=0.4765;AA=C|||;VT=SNP
14	99907896	rs12894479	T	C	100	PASS	AC=2689;AF=0.536941;AN=5008;NS=2504;DP=21503;EAS_AF=0.5655;AMR_AF=0.5836;AFR_AF=0.6172;EUR_AF=0.4294;SAS_AF=0.4765;AA=C|||;VT=SNP
14	99908808	rs6575720	C	T	100	PASS	AC=2265;AF=0.452276;AN=5008;NS=2504;DP=17566;EAS_AF=0.5655;AMR_AF=0.5634;AFR_AF=0.3086;EUR_AF=0.4274;SAS_AF=0.4765;AA=C|||;VT=SNP
14	99909296	rs12884473	T	C	100	PASS	AC=2690;AF=0.537141;AN=5008;NS=2504;DP=17999;EAS_AF=0.5655;AMR_AF=0.5836;AFR_AF=0.618;EUR_AF=0.4294;SAS_AF=0.4765;AA=C|||;VT=SNP
14	99910059	rs2180841	T	A	100	PASS	AC=2267;AF=0.452676;AN=5008;NS=2504;DP=19573;EAS_AF=0.5655;AMR_AF=0.5634;AFR_AF=0.3086;EUR_AF=0.4294;SAS_AF=0.4765;AA=T|||;VT=SNP
14	99911141	rs80122368	C	A	100	PASS	AC=146;AF=0.0291534;AN=5008;NS=2504;DP=14987;EAS_AF=0.002;AMR_AF=0.0187;AFR_AF=0.003;EUR_AF=0.0457;SAS_AF=0.0828;AA=C|||;VT=SNP
14	99911301	rs79716773	T	C	100	PASS	AC=186;AF=0.0371406;AN=5008;NS=2504;DP=19941;EAS_AF=0.002;AMR_AF=0.0216;AFR_AF=0.0855;EUR_AF=0.0199;SAS_AF=0.0368;AA=T|||;VT=SNP
14	99911420	rs7147843	G	C	100	PASS	AC=2272;AF=0.453674;AN=5008;NS=2504;DP=18385;EAS_AF=0.5655;AMR_AF=0.562;AFR_AF=0.3094;EUR_AF=0.4304;SAS_AF=0.4806;AA=G|||;VT=SNP
14	99912825	rs145660422	G	A	100	PASS	AC=37;AF=0.00738818;AN=5008;NS=2504;DP=18557;EAS_AF=0;AMR_AF=0.0101;AFR_AF=0;EUR_AF=0.0159;SAS_AF=0.0143;AA=G|||;VT=SNP
14	99913656	rs77769901	A	G	100	PASS	AC=23;AF=0.00459265;AN=5008;NS=2504;DP=18890;EAS_AF=0.001;AMR_AF=0.0029;AFR_AF=0;EUR_AF=0.0139;SAS_AF=0.0061;AA=A|||;VT=SNP
14	99913671	rs12898128	T	C	100	PASS	AC=2268;AF=0.452875;AN=5008;NS=2504;DP=19985;EAS_AF=0.5655;AMR_AF=0.5634;AFR_AF=0.3094;EUR_AF=0.4294;SAS_AF=0.4765;AA=T|||;VT=SNP
14	99914248	rs72704570	C	T	100	PASS	AC=635;AF=0.126797;AN=5008;NS=2504;DP=19097;EAS_AF=0.1935;AMR_AF=0.0908;AFR_AF=0.0575;EUR_AF=0.0865;SAS_AF=0.2188;AA=C|||;VT=SNP
14	99914577	rs12882515	G	A	100	PASS	AC=27;AF=0.00539137;AN=5008;NS=2504;DP=19475;EAS_AF=0.001;AMR_AF=0.013;AFR_AF=0.0008;EUR_AF=0.0109;SAS_AF=0.0051;AA=G|||;VT=SNP
14	99914825	rs79805554	G	A	100	PASS	AC=116;AF=0.0231629;AN=5008;NS=2504;DP=22476;EAS_AF=0;AMR_AF=0.0317;AFR_AF=0.003;EUR_AF=0.0646;SAS_AF=0.0256;AA=G|||;VT=SNP
14	99914891	rs12882612	A	G	100	PASS	AC=2272;AF=0.453674;AN=5008;NS=2504;DP=22444;EAS_AF=0.5655;AMR_AF=0.5634;AFR_AF=0.3086;EUR_AF=0.4294;SAS_AF=0.4816;AA=A|||;VT=SNP
14	99915172	rs117553818	G	A	100	PASS	AC=29;AF=0.00579073;AN=5008;NS=2504;DP=22038;EAS_AF=0;AMR_AF=0.0043;AFR_AF=0.0008;EUR_AF=0.0229;SAS_AF=0.002;AA=G|||;VT=SNP
14	99915951	rs149696396	G	A	100	PASS	AC=40;AF=0.00798722;AN=5008;NS=2504;DP=18066;EAS_AF=0;AMR_AF=0.0173;AFR_AF=0.0008;EUR_AF=0.0249;SAS_AF=0.002;AA=G|||;VT=SNP
14	99917574	rs11848590	T	C	100	PASS	AC=2272;AF=0.453674;AN=5008;NS=2504;DP=20308;EAS_AF=0.5655;AMR_AF=0.5634;AFR_AF=0.3094;EUR_AF=0.4294;SAS_AF=0.4806;AA=T|||;VT=SNP
14	99918755	rs118017342	T	G	100	PASS	AC=72;AF=0.014377;AN=5008;NS=2504;DP=17346;EAS_AF=0;AMR_AF=0.0159;AFR_AF=0.0015;EUR_AF=0.0408;SAS_AF=0.0184;AA=T|||;VT=SNP
14	99920745	rs10145484	C	T	100	PASS	AC=2313;AF=0.461861;AN=5008;NS=2504;DP=18025;EAS_AF=0.4345;AMR_AF=0.4164;AFR_AF=0.3805;EUR_AF=0.5706;SAS_AF=0.5204;AA=C|||;VT=SNP
14	99920967	rs182269790	T	C	100	PASS	AC=16;AF=0.00319489;AN=5008;NS=2504;DP=21730;EAS_AF=0;AMR_AF=0.0086;AFR_AF=0.0015;EUR_AF=0.008;SAS_AF=0;AA=T|||;VT=SNP
14	99921270	rs138128120	G	C	100	PASS	AC=28;AF=0.00559105;AN=5008;NS=2504;DP=20671;EAS_AF=0;AMR_AF=0.0043;AFR_AF=0.0008;EUR_AF=0.0189;SAS_AF=0.0051;AA=G|||;VT=SNP
14	99921905	rs1884527	A	G	100	PASS	AC=2270;AF=0.453275;AN=5008;NS=2504;DP=20052;EAS_AF=0.5655;AMR_AF=0.5634;AFR_AF=0.3086;EUR_AF=0.4294;SAS_AF=0.4796;AA=A|||;VT=SNP
14	99922406	rs8003384	T	C	100	PASS	AC=2266;AF=0.452476;AN=5008;NS=2504;DP=16871;EAS_AF=0.5655;AMR_AF=0.5634;AFR_AF=0.3056;EUR_AF=0.4294;SAS_AF=0.4796;AA=T|||;VT=SNP
14	99922538	rs8022919	G	C	100	PASS	AC=2269;AF=0.453075;AN=5008;NS=2504;DP=16686;EAS_AF=0.5655;AMR_AF=0.5634;AFR_AF=0.3079;EUR_AF=0.4294;SAS_AF=0.4796;AA=G|||;VT=SNP
14	99922593	rs117029825	A	G	100	PASS	AC=43;AF=0.00858626;AN=5008;NS=2504;DP=17771;EAS_AF=0;AMR_AF=0.0101;AFR_AF=0;EUR_AF=0.0338;SAS_AF=0.002;AA=A|||;VT=SNP
14	99924036	rs941554	G	A	100	PASS	AC=2315;AF=0.46226;AN=5008;NS=2504;DP=17803;EAS_AF=0.4345;AMR_AF=0.4164;AFR_AF=0.382;EUR_AF=0.5706;SAS_AF=0.5204;AA=G|||;VT=SNP
14	99924220	rs941553	G	A	100	PASS	AC=2266;AF=0.452476;AN=5008;NS=2504;DP=16509;EAS_AF=0.5655;AMR_AF=0.5634;AFR_AF=0.3056;EUR_AF=0.4294;SAS_AF=0.4796;AA=G|||;VT=SNP
14	99927389	rs147261147	C	T	100	PASS	AC=21;AF=0.00419329;AN=5008;NS=2504;DP=17321;EAS_AF=0;AMR_AF=0.0058;AFR_AF=0.0008;EUR_AF=0.006;SAS_AF=0.0102;AA=C|||;VT=SNP
14	99928924	rs10148889	G	A	100	PASS	AC=1746;AF=0.348642;AN=5008;NS=2504;DP=20826;EAS_AF=0.3056;AMR_AF=0.3862;AFR_AF=0.1324;EUR_AF=0.5427;SAS_AF=0.4591;AA=G|||;VT=SNP
14	99929801	rs2273386	G	A	100	PASS	AC=2269;AF=0.453075;AN=5008;NS=2504;DP=18455;EAS_AF=0.5655;AMR_AF=0.5634;AFR_AF=0.3086;EUR_AF=0.4294;SAS_AF=0.4785;AA=G|||;VT=SNP
14	99931123	rs2400669	T	G	100	PASS	AC=2268;AF=0.452875;AN=5008;NS=2504;DP=22179;EAS_AF=0.5655;AMR_AF=0.5634;AFR_AF=0.3064;EUR_AF=0.4294;SAS_AF=0.4806;AA=T|||;VT=SNP
14	99931908	rs112648750	G	A	100	PASS	AC=31;AF=0.0061901;AN=5008;NS=2504;DP=20119;EAS_AF=0;AMR_AF=0.0086;AFR_AF=0.0008;EUR_AF=0.007;SAS_AF=0.0174;AA=G|||;VT=SNP
14	99932341	rs2144798	A	C	100	PASS	AC=2270;AF=0.453275;AN=5008;NS=2504;DP=16446;EAS_AF=0.5655;AMR_AF=0.562;AFR_AF=0.3086;EUR_AF=0.4294;SAS_AF=0.4806;AA=A|||;VT=SNP
14	99932356	rs112180253	T	C	100	PASS	AC=23;AF=0.00459265;AN=5008;NS=2504;DP=16404;EAS_AF=0;AMR_AF=0.0101;AFR_AF=0.0008;EUR_AF=0.0139;SAS_AF=0.001;AA=T|||;VT=SNP
14	99933825	rs3809412	C	T	100	PASS	AC=2266;AF=0.452476;AN=5008;NS=2504;DP=18773;EAS_AF=0.5655;AMR_AF=0.5634;AFR_AF=0.3056;EUR_AF=0.4294;SAS_AF=0.4796;AA=C|||;VT=SNP
14	99933951	rs141661568	G	A	100	PASS	AC=59;AF=0.0117812;AN=5008;NS=2504;DP=18313;EAS_AF=0;AMR_AF=0.0259;AFR_AF=0.0015;EUR_AF=0.0328;SAS_AF=0.0061;AA=G|||;VT=SNP
14	99934133	rs144783496	C	T	100	PASS	AC=40;AF=0.00798722;AN=5008;NS=2504;DP=18195;EAS_AF=0;AMR_AF=0.0173;AFR_AF=0.0008;EUR_AF=0.0249;SAS_AF=0.002;AA=C|||;VT=SNP
14	99934161	rs1884526	T	C	100	PASS	AC=2316;AF=0.46246;AN=5008;NS=2504;DP=18015;EAS_AF=0.4345;AMR_AF=0.4164;AFR_AF=0.3828;EUR_AF=0.5706;SAS_AF=0.5204;AA=T|||;VT=SNP
14	99935018	rs34678166	T	C	100	PASS	AC=61;AF=0.0121805;AN=5008;NS=2504;DP=18533;EAS_AF=0.001;AMR_AF=0.0259;AFR_AF=0.0015;EUR_AF=0.0268;SAS_AF=0.0133;AA=T|||;VT=SNP
14	99935261	rs11621155	A	G	100	PASS	AC=2266;AF=0.452476;AN=5008;NS=2504;DP=18339;EAS_AF=0.5655;AMR_AF=0.5634;AFR_AF=0.3056;EUR_AF=0.4294;SAS_AF=0.4796;AA=A|||;VT=SNP
14	99936005	rs72704578	C	T	100	PASS	AC=80;AF=0.0159744;AN=5008;NS=2504;DP=19932;EAS_AF=0;AMR_AF=0.0346;AFR_AF=0.0023;EUR_AF=0.0477;SAS_AF=0.0051;AA=C|||;VT=SNP
14	99936258	rs8011670	G	A	100	PASS	AC=2128;AF=0.42492;AN=5008;NS=2504;DP=21133;EAS_AF=0.4325;AMR_AF=0.3948;AFR_AF=0.2965;EUR_AF=0.5507;SAS_AF=0.4826;AA=G|||;VT=SNP
14	99936321	rs8011858	G	A	100	PASS	AC=2104;AF=0.420128;AN=5008;NS=2504;DP=23067;EAS_AF=0.4325;AMR_AF=0.3948;AFR_AF=0.2791;EUR_AF=0.5507;SAS_AF=0.4816;AA=G|||;VT=SNP
14	99936947	rs11622717	C	G	100	PASS	AC=778;AF=0.155351;AN=5008;NS=2504;DP=17368;EAS_AF=0.0575;AMR_AF=0.2205;AFR_AF=0.0582;EUR_AF=0.34;SAS_AF=0.1513;AA=C|||;VT=SNP
14	99938024	rs8003260	T	C	100	PASS	AC=2103;AF=0.419928;AN=5008;NS=2504;DP=19107;EAS_AF=0.4325;AMR_AF=0.3934;AFR_AF=0.2761;EUR_AF=0.5527;SAS_AF=0.4836;AA=T|||;VT=SNP
14	99938225	rs941552	T	C	100	PASS	AC=2268;AF=0.452875;AN=5008;NS=2504;DP=16640;EAS_AF=0.5655;AMR_AF=0.5634;AFR_AF=0.3086;EUR_AF=0.4274;SAS_AF=0.4796;AA=T|||;VT=SNP
14	99938340	rs8023115	G	A	100	PASS	AC=2265;AF=0.452276;AN=5008;NS=2504;DP=19049;EAS_AF=0.5655;AMR_AF=0.5648;AFR_AF=0.3056;EUR_AF=0.4274;SAS_AF=0.4796;AA=G|||;VT=SNP
14	99939474	rs149363214	A	T	100	PASS	AC=38;AF=0.00758786;AN=5008;NS=2504;DP=17835;EAS_AF=0;AMR_AF=0.0115;AFR_AF=0;EUR_AF=0.0159;SAS_AF=0.0143;AA=A|||;VT=SNP
14	99939602	rs79400575	A	G	100	PASS	AC=38;AF=0.00758786;AN=5008;NS=2504;DP=19017;EAS_AF=0;AMR_AF=0.013;AFR_AF=0.0015;EUR_AF=0.0189;SAS_AF=0.0082;AA=A|||;VT=SNP
14	99940401	rs146036743	C	T	100	PASS	AC=116;AF=0.0231629;AN=5008;NS=2504;DP=16227;EAS_AF=0;AMR_AF=0.0303;AFR_AF=0.003;EUR_AF=0.0646;SAS_AF=0.0266;AA=C|||;VT=SNP
14	99940676	rs8004451	A	T	100	PASS	AC=3272;AF=0.653355;AN=5008;NS=2504;DP=13240;EAS_AF=0.6766;AMR_AF=0.8069;AFR_AF=0.4826;EUR_AF=0.7674;SAS_AF=0.6339;AA=A|||;VT=SNP
14	99941754	rs72704583	A	C	100	PASS	AC=124;AF=0.0247604;AN=5008;NS=2504;DP=18943;EAS_AF=0;AMR_AF=0.036;AFR_AF=0.0061;EUR_AF=0.0646;SAS_AF=0.0266;AA=A|||;VT=SNP
14	99942692	rs10136777	G	A	100	PASS	AC=1749;AF=0.349241;AN=5008;NS=2504;DP=20123;EAS_AF=0.3065;AMR_AF=0.3862;AFR_AF=0.1331;EUR_AF=0.5457;SAS_AF=0.4571;AA=G|||;VT=SNP
14	99945392	rs8013888	T	C	100	PASS	AC=2273;AF=0.453874;AN=5008;NS=2504;DP=20449;EAS_AF=0.5655;AMR_AF=0.5663;AFR_AF=0.3109;EUR_AF=0.4274;SAS_AF=0.4796;AA=T|||;VT=SNP
14	99945412	rs79272399	A	C	100	PASS	AC=185;AF=0.0369409;AN=5008;NS=2504;DP=20764;EAS_AF=0.002;AMR_AF=0.0187;AFR_AF=0.0862;EUR_AF=0.0199;SAS_AF=0.0368;AA=A|||;VT=SNP
14	99945907	rs1950599	T	C	100	PASS	AC=847;AF=0.169129;AN=5008;NS=2504;DP=18302;EAS_AF=0.1111;AMR_AF=0.2378;AFR_AF=0.0598;EUR_AF=0.34;SAS_AF=0.1524;AA=T|||;VT=SNP
14	99946512	rs3918022	C	G	100	PASS	AC=2271;AF=0.453474;AN=5008;NS=2504;DP=14073;EAS_AF=0.5655;AMR_AF=0.5663;AFR_AF=0.3116;EUR_AF=0.4264;SAS_AF=0.4775;AA=C|||;VT=SNP
14	99946577	rs3918024	G	T	100	PASS	AC=2266;AF=0.452476;AN=5008;NS=2504;DP=11363;EAS_AF=0.5655;AMR_AF=0.5576;AFR_AF=0.3177;EUR_AF=0.4185;SAS_AF=0.4785;AA=G|||;VT=SNP
14	99946823	rs3918027	G	A	100	PASS	AC=2316;AF=0.46246;AN=5008;NS=2504;DP=5749;EAS_AF=0.4345;AMR_AF=0.4164;AFR_AF=0.379;EUR_AF=0.5736;SAS_AF=0.5225;AA=g|||;VT=SNP
14	99948357	rs3918038	C	G	100	PASS	AC=2299;AF=0.459065;AN=5008;NS=2504;DP=18271;EAS_AF=0.4345;AMR_AF=0.4107;AFR_AF=0.3737;EUR_AF=0.5726;SAS_AF=0.5174;AA=C|||;VT=SNP
14	99948585	rs1950598	A	G	100	PASS	AC=2284;AF=0.45607;AN=5008;NS=2504;DP=21313;EAS_AF=0.5665;AMR_AF=0.5692;AFR_AF=0.3147;EUR_AF=0.4274;SAS_AF=0.4826;AA=A|||;VT=SNP
14	99949522	rs8015304	A	G	100	PASS	AC=2118;AF=0.422923;AN=5008;NS=2504;DP=18522;EAS_AF=0.4355;AMR_AF=0.3905;AFR_AF=0.289;EUR_AF=0.5527;SAS_AF=0.4806;AA=A|||;VT=SNP
14	99950336	rs10145006	C	G	100	PASS	AC=2298;AF=0.458866;AN=5008;NS=2504;DP=18545;EAS_AF=0.4335;AMR_AF=0.4092;AFR_AF=0.3744;EUR_AF=0.5726;SAS_AF=0.5174;AA=C|||;VT=SNP
14	99953672	rs3918048	A	G	100	PASS	AC=186;AF=0.0371406;AN=5008;NS=2504;DP=20412;EAS_AF=0.002;AMR_AF=0.0187;AFR_AF=0.087;EUR_AF=0.0199;SAS_AF=0.0368;AA=A|||;VT=SNP
14	99954084	rs3918051	A	G	100	PASS	AC=2290;AF=0.457268;AN=5008;NS=2504;DP=20997;EAS_AF=0.5665;AMR_AF=0.5706;AFR_AF=0.3177;EUR_AF=0.4274;SAS_AF=0.4836;AA=A|||;VT=SNP
14	99954792	rs61984133	T	A	100	PASS	AC=769;AF=0.153554;AN=5008;NS=2504;DP=16930;EAS_AF=0.0565;AMR_AF=0.2161;AFR_AF=0.0582;EUR_AF=0.34;SAS_AF=0.1462;AA=T|||;VT=SNP
14	99955474	rs185297608	A	T	100	PASS	AC=71;AF=0.0141773;AN=5008;NS=2504;DP=14226;EAS_AF=0.001;AMR_AF=0.0216;AFR_AF=0.0023;EUR_AF=0.0417;SAS_AF=0.0102;AA=A|||;VT=SNP
14	99956916	rs3918056	A	G	100	PASS	AC=120;AF=0.0239617;AN=5008;NS=2504;DP=16856;EAS_AF=0.002;AMR_AF=0.0303;AFR_AF=0.003;EUR_AF=0.0696;SAS_AF=0.0235;AA=A|||;VT=SNP
14	99957098	rs3918058	A	G	100	PASS	AC=30;AF=0.00599042;AN=5008;NS=2504;DP=13196;EAS_AF=0.001;AMR_AF=0.0072;AFR_AF=0.0008;EUR_AF=0.0149;SAS_AF=0.0082;AA=A|||;VT=SNP
14	99957534	rs3918060	T	A	100	PASS	AC=40;AF=0.00798722;AN=5008;NS=2504;DP=19478;EAS_AF=0;AMR_AF=0.0202;AFR_AF=0.0008;EUR_AF=0.0229;SAS_AF=0.002;AA=T|||;VT=SNP
14	99957703	rs2400677	T	C	100	PASS	AC=2082;AF=0.415735;AN=5008;NS=2504;DP=19235;EAS_AF=0.4325;AMR_AF=0.389;AFR_AF=0.267;EUR_AF=0.5517;SAS_AF=0.4785;AA=T|||;VT=SNP
14	99961086	rs72704588	A	G	100	PASS	AC=55;AF=0.0109824;AN=5008;NS=2504;DP=21304;EAS_AF=0.001;AMR_AF=0.013;AFR_AF=0.0008;EUR_AF=0.0368;SAS_AF=0.0072;AA=A|||;VT=SNP
14	99961242	rs3783319	C	T	100	PASS	AC=2315;AF=0.46226;AN=5008;NS=2504;DP=19479;EAS_AF=0.4345;AMR_AF=0.4121;AFR_AF=0.3858;EUR_AF=0.5716;SAS_AF=0.5174;AA=C|||;VT=SNP
14	99961830	rs2069492	T	C	100	PASS	AC=2240;AF=0.447284;AN=5008;NS=2504;DP=18193;EAS_AF=0.375;AMR_AF=0.4092;AFR_AF=0.3767;EUR_AF=0.5716;SAS_AF=0.5164;AA=T|||;VT=SNP;EX_TARGET
14	99963515	rs3918074	T	G	100	PASS	AC=2287;AF=0.456669;AN=5008;NS=2504;DP=18371;EAS_AF=0.5665;AMR_AF=0.5706;AFR_AF=0.3154;EUR_AF=0.4284;SAS_AF=0.4826;AA=T|||;VT=SNP
14	99964503	rs7158915	G	C	100	PASS	AC=2295;AF=0.458267;AN=5008;NS=2504;DP=16855;EAS_AF=0.4335;AMR_AF=0.4049;AFR_AF=0.3752;EUR_AF=0.5716;SAS_AF=0.5174;AA=G|||;VT=SNP
14	99965487	rs3918080	C	T	100	PASS	AC=843;AF=0.168331;AN=5008;NS=2504;DP=15735;EAS_AF=0.1111;AMR_AF=0.2349;AFR_AF=0.0598;EUR_AF=0.339;SAS_AF=0.1513;AA=C|||;VT=SNP
14	99966528	rs3918084	G	A	100	PASS	AC=156;AF=0.0311502;AN=5008;NS=2504;DP=17967;EAS_AF=0.004;AMR_AF=0.0548;AFR_AF=0.0023;EUR_AF=0.0746;SAS_AF=0.0368;AA=G|||;VT=SNP
14	99968377	rs2069496	C	T	100	PASS	AC=2628;AF=0.52476;AN=5008;NS=2504;DP=17036;EAS_AF=0.5665;AMR_AF=0.5879;AFR_AF=0.5643;EUR_AF=0.4284;SAS_AF=0.4826;AA=T|||;VT=SNP
14	99971294	rs3918094	C	T	100	PASS	AC=2303;AF=0.459864;AN=5008;NS=2504;DP=21148;EAS_AF=0.4335;AMR_AF=0.415;AFR_AF=0.3759;EUR_AF=0.5716;SAS_AF=0.5174;AA=c|||;VT=SNP
14	99971361	rs3918095	G	A	100	PASS	AC=30;AF=0.00599042;AN=5008;NS=2504;DP=21065;EAS_AF=0;AMR_AF=0.0058;AFR_AF=0.0008;EUR_AF=0.0199;SAS_AF=0.0051;AA=G|||;VT=SNP
14	99972226	rs79497317	T	C	100	PASS	AC=25;AF=0.00499201;AN=5008;NS=2504;DP=21413;EAS_AF=0;AMR_AF=0.0043;AFR_AF=0.0008;EUR_AF=0.0199;SAS_AF=0.001;AA=T|||;VT=SNP
14	99975178	rs3918116	G	C	100	PASS	AC=67;AF=0.0133786;AN=5008;NS=2504;DP=2424;EAS_AF=0;AMR_AF=0.0159;AFR_AF=0.0008;EUR_AF=0.0388;SAS_AF=0.0164;AA=G|||;VT=SNP
14	99978139	rs3918131	G	A	100	PASS	AC=226;AF=0.0451278;AN=5008;NS=2504;DP=17804;EAS_AF=0.003;AMR_AF=0.0245;AFR_AF=0.1112;EUR_AF=0.0209;SAS_AF=0.0389;AA=A|||;VT=SNP
14	99979769	rs8015735	C	T	100	PASS	AC=252;AF=0.0503195;AN=5008;NS=2504;DP=18224;EAS_AF=0.002;AMR_AF=0.0245;AFR_AF=0.1331;EUR_AF=0.0199;SAS_AF=0.0378;AA=c|||;VT=SNP
14	99980087	rs1998050	C	G	100	PASS	AC=781;AF=0.15595;AN=5008;NS=2504;DP=17605;EAS_AF=0.0575;AMR_AF=0.219;AFR_AF=0.0575;EUR_AF=0.3449;SAS_AF=0.1513;AA=C|||;VT=SNP
14	99981105	rs3742374	G	C	100	PASS	AC=2359;AF=0.471046;AN=5008;NS=2504;DP=14844;EAS_AF=0.4395;AMR_AF=0.4251;AFR_AF=0.3775;EUR_AF=0.5984;SAS_AF=0.5317;AA=G|||;VT=SNP
14	99981858	rs11621993	G	A	100	PASS	AC=2027;AF=0.404752;AN=5008;NS=2504;DP=16456;EAS_AF=0.4325;AMR_AF=0.3934;AFR_AF=0.2133;EUR_AF=0.5666;SAS_AF=0.4765;AA=G|||;VT=SNP
14	99981984	rs10135028	C	T	100	PASS	AC=1126;AF=0.22484;AN=5008;NS=2504;DP=15409;EAS_AF=0.2123;AMR_AF=0.2723;AFR_AF=0.0605;EUR_AF=0.3579;SAS_AF=0.2894;AA=C|||;VT=SNP
14	99982015	rs10135035	C	T	100	PASS	AC=1130;AF=0.225639;AN=5008;NS=2504;DP=15281;EAS_AF=0.2113;AMR_AF=0.2738;AFR_AF=0.0605;EUR_AF=0.3618;SAS_AF=0.2894;AA=C|||;VT=SNP
14	99982118	rs12323483	C	T	100	PASS	AC=216;AF=0.043131;AN=5008;NS=2504;DP=13567;EAS_AF=0.002;AMR_AF=0.0202;AFR_AF=0.1089;EUR_AF=0.0199;SAS_AF=0.0368;AA=C|||;VT=SNP
14	99983012	rs28627885	G	A	100	PASS	AC=371;AF=0.0740815;AN=5008;NS=2504;DP=19000;EAS_AF=0.126;AMR_AF=0.0245;AFR_AF=0.1097;EUR_AF=0.0278;SAS_AF=0.0552;AA=G|||;VT=SNP
14	99983135	rs56085816	A	C	100	PASS	AC=2207;AF=0.440695;AN=5008;NS=2504;DP=16743;EAS_AF=0.5476;AMR_AF=0.5317;AFR_AF=0.3253;EUR_AF=0.3917;SAS_AF=0.4724;AA=A|||;VT=SNP
14	99983709	rs34772553	G	A	100	PASS	AC=59;AF=0.0117812;AN=5008;NS=2504;DP=16037;EAS_AF=0.0069;AMR_AF=0.0187;AFR_AF=0.0008;EUR_AF=0.0199;SAS_AF=0.0184;AA=G|||;VT=SNP
14	99983966	rs8004539	C	T	100	PASS	AC=503;AF=0.100439;AN=5008;NS=2504;DP=15873;EAS_AF=0.004;AMR_AF=0.0389;AFR_AF=0.3116;EUR_AF=0.0249;SAS_AF=0.0358;AA=C|||;VT=SNP
14	99984050	rs8004882	G	A	100	PASS	AC=536;AF=0.107029;AN=5008;NS=2504;DP=15232;EAS_AF=0.004;AMR_AF=0.0418;AFR_AF=0.3351;EUR_AF=0.0249;SAS_AF=0.0358;AA=G|||;VT=SNP
14	99984107	rs1884524	G	A	100	PASS	AC=4327;AF=0.864018;AN=5008;NS=2504;DP=16227;EAS_AF=0.996;AMR_AF=0.9496;AFR_AF=0.5613;EUR_AF=0.9751;SAS_AF=0.9622;AA=G|||;VT=SNP
14	99984351	rs1884523	G	C	100	PASS	AC=4337;AF=0.866014;AN=5008;NS=2504;DP=15206;EAS_AF=0.996;AMR_AF=0.9496;AFR_AF=0.5673;EUR_AF=0.9751;SAS_AF=0.9642;AA=G|||;VT=SNP
14	99984528	rs35220279	T	A	100	PASS	AC=53;AF=0.0105831;AN=5008;NS=2504;DP=13544;EAS_AF=0.001;AMR_AF=0.0187;AFR_AF=0.0008;EUR_AF=0.0199;SAS_AF=0.0184;AA=T|||;VT=SNP
14	99984530	rs36094103	C	A	100	PASS	AC=53;AF=0.0105831;AN=5008;NS=2504;DP=13481;EAS_AF=0.001;AMR_AF=0.0187;AFR_AF=0.0008;EUR_AF=0.0199;SAS_AF=0.0184;AA=C|||;VT=SNP
14	99984588	rs11625671	C	T	100	PASS	AC=1770;AF=0.353435;AN=5008;NS=2504;DP=12067;EAS_AF=0.3105;AMR_AF=0.389;AFR_AF=0.1536;EUR_AF=0.5636;SAS_AF=0.4264;AA=c|||;VT=SNP
14	99984649	rs111354019	A	G	100	PASS	AC=234;AF=0.0467252;AN=5008;NS=2504;DP=12239;EAS_AF=0.004;AMR_AF=0.0303;AFR_AF=0.1127;EUR_AF=0.0249;SAS_AF=0.0358;AA=a|||;VT=SNP
14	99985718	rs148003257	T	C	100	PASS	AC=80;AF=0.0159744;AN=5008;NS=2504;DP=16943;EAS_AF=0;AMR_AF=0.0159;AFR_AF=0.0008;EUR_AF=0.0477;SAS_AF=0.0204;AA=T|||;VT=SNP
14	99986432	rs117622103	G	C	100	PASS	AC=40;AF=0.00798722;AN=5008;NS=2504;DP=17824;EAS_AF=0;AMR_AF=0.0029;AFR_AF=0;EUR_AF=0.0258;SAS_AF=0.0123;AA=G|||;VT=SNP
14	99987013	rs113362071	G	A	100	PASS	AC=177;AF=0.0353435;AN=5008;NS=2504;DP=14867;EAS_AF=0.004;AMR_AF=0.0231;AFR_AF=0.0832;EUR_AF=0.0149;SAS_AF=0.0327;AA=G|||;VT=SNP
14	99987342	rs10220705	G	A	100	PASS	AC=292;AF=0.0583067;AN=5008;NS=2504;DP=17070;EAS_AF=0.004;AMR_AF=0.0259;AFR_AF=0.1702;EUR_AF=0.0149;SAS_AF=0.0307;AA=G|||;VT=SNP
14	99987456	rs79884713	G	A	100	PASS	AC=38;AF=0.00758786;AN=5008;NS=2504;DP=20018;EAS_AF=0;AMR_AF=0.0187;AFR_AF=0.0008;EUR_AF=0.0209;SAS_AF=0.0031;AA=G|||;VT=SNP
14	99987592	rs117208903	G	T	100	PASS	AC=37;AF=0.00738818;AN=5008;NS=2504;DP=20972;EAS_AF=0;AMR_AF=0.0043;AFR_AF=0.0015;EUR_AF=0.0278;SAS_AF=0.0041;AA=G|||;VT=SNP
14	99987762	rs8022984	A	G	100	PASS	AC=533;AF=0.10643;AN=5008;NS=2504;DP=18915;EAS_AF=0.004;AMR_AF=0.0331;AFR_AF=0.3487;EUR_AF=0.0149;SAS_AF=0.0307;AA=G|||;VT=SNP
14	99988570	rs75827961	C	G	100	PASS	AC=434;AF=0.0866613;AN=5008;NS=2504;DP=17507;EAS_AF=0.004;AMR_AF=0.036;AFR_AF=0.2723;EUR_AF=0.0149;SAS_AF=0.0307;AA=C|||;VT=SNP
14	99988594	rs74715388	G	A	100	PASS	AC=433;AF=0.0864617;AN=5008;NS=2504;DP=17390;EAS_AF=0.004;AMR_AF=0.036;AFR_AF=0.2716;EUR_AF=0.0149;SAS_AF=0.0307;AA=G|||;VT=SNP
14	99988724	rs2400681	A	G	100	PASS	AC=4308;AF=0.860224;AN=5008;NS=2504;DP=14546;EAS_AF=0.996;AMR_AF=0.951;AFR_AF=0.5333;EUR_AF=0.9851;SAS_AF=0.9693;AA=G|||;VT=SNP
14	99988790	rs2400682	A	G	100	PASS	AC=4308;AF=0.860224;AN=5008;NS=2504;DP=19337;EAS_AF=0.996;AMR_AF=0.951;AFR_AF=0.5333;EUR_AF=0.9851;SAS_AF=0.9693;AA=A|||;VT=SNP
14	99989046	rs9788481	C	A	100	PASS	AC=4309;AF=0.860423;AN=5008;NS=2504;DP=13845;EAS_AF=0.996;AMR_AF=0.951;AFR_AF=0.534;EUR_AF=0.9851;SAS_AF=0.9693;AA=A|||;VT=SNP
14	99989154	rs9788579	T	C	100	PASS	AC=4310;AF=0.860623;AN=5008;NS=2504;DP=17692;EAS_AF=0.996;AMR_AF=0.951;AFR_AF=0.5348;EUR_AF=0.9851;SAS_AF=0.9693;AA=C|||;VT=SNP
14	99989216	rs9788486	G	A	100	PASS	AC=4309;AF=0.860423;AN=5008;NS=2504;DP=16775;EAS_AF=0.996;AMR_AF=0.951;AFR_AF=0.534;EUR_AF=0.9851;SAS_AF=0.9693;AA=G|||;VT=SNP
14	99989824	rs10135793	G	C	100	PASS	AC=4307;AF=0.860024;AN=5008;NS=2504;DP=16466;EAS_AF=0.996;AMR_AF=0.951;AFR_AF=0.5325;EUR_AF=0.9851;SAS_AF=0.9693;AA=G|||;VT=SNP
14	99989951	rs187222862	G	A	100	PASS	AC=16;AF=0.00319489;AN=5008;NS=2504;DP=14157;EAS_AF=0;AMR_AF=0.0072;AFR_AF=0.0015;EUR_AF=0.0089;SAS_AF=0;AA=G|||;VT=SNP
14	99990216	rs55898525	T	C	100	PASS	AC=98;AF=0.0195687;AN=5008;NS=2504;DP=12638;EAS_AF=0;AMR_AF=0.0014;AFR_AF=0.0015;EUR_AF=0.0129;SAS_AF=0.0838;AA=T|||;VT=SNP
14	99990537	rs4905842	C	T	100	PASS	AC=29;AF=0.00579073;AN=5008;NS=2504;DP=17307;EAS_AF=0;AMR_AF=0.0086;AFR_AF=0;EUR_AF=0.0219;SAS_AF=0.001;AA=C|||;VT=SNP
14	99990757	rs148371725	C	T	100	PASS	AC=16;AF=0.00319489;AN=5008;NS=2504;DP=16438;EAS_AF=0;AMR_AF=0.0072;AFR_AF=0.0015;EUR_AF=0.0089;SAS_AF=0;AA=C|||;VT=SNP
14	99991021	rs75891784	T	A	100	PASS	AC=306;AF=0.0611022;AN=5008;NS=2504;DP=19975;EAS_AF=0.004;AMR_AF=0.0317;AFR_AF=0.1755;EUR_AF=0.0149;SAS_AF=0.0337;AA=T|||;VT=SNP
14	99991077	rs4905844	G	A	100	PASS	AC=4294;AF=0.857428;AN=5008;NS=2504;DP=19280;EAS_AF=0.996;AMR_AF=0.951;AFR_AF=0.525;EUR_AF=0.9851;SAS_AF=0.9663;AA=g|||;VT=SNP
14	99991157	rs4905846	T	A	100	PASS	AC=4313;AF=0.861222;AN=5008;NS=2504;DP=15885;EAS_AF=0.996;AMR_AF=0.951;AFR_AF=0.5393;EUR_AF=0.9851;SAS_AF=0.9663;AA=T|||;VT=SNP
14	99991169	rs6575725	A	G	100	PASS	AC=4314;AF=0.861422;AN=5008;NS=2504;DP=15143;EAS_AF=0.996;AMR_AF=0.951;AFR_AF=0.5401;EUR_AF=0.9851;SAS_AF=0.9663;AA=A|||;VT=SNP
14	99991227	rs77979384	C	G	100	PASS	AC=148;AF=0.0295527;AN=5008;NS=2504;DP=17178;EAS_AF=0.004;AMR_AF=0.0202;AFR_AF=0.062;EUR_AF=0.0149;SAS_AF=0.0337;AA=C|||;VT=SNP
14	99991415	rs6575726	G	A	100	PASS	AC=4312;AF=0.861022;AN=5008;NS=2504;DP=17987;EAS_AF=0.996;AMR_AF=0.951;AFR_AF=0.5378;EUR_AF=0.9861;SAS_AF=0.9663;AA=G|||;VT=SNP
14	99991524	rs34376250	A	G	100	PASS	AC=4312;AF=0.861022;AN=5008;NS=2504;DP=15384;EAS_AF=0.996;AMR_AF=0.951;AFR_AF=0.5378;EUR_AF=0.9861;SAS_AF=0.9663;AA=G|||;VT=SNP
14	99991528	rs76959163	C	T	100	PASS	AC=4313;AF=0.861222;AN=5008;NS=2504;DP=15111;EAS_AF=0.996;AMR_AF=0.951;AFR_AF=0.5386;EUR_AF=0.9861;SAS_AF=0.9663;AA=C|||;VT=SNP
14	99991529	rs76972000	A	G	100	PASS	AC=4313;AF=0.861222;AN=5008;NS=2504;DP=15525;EAS_AF=0.996;AMR_AF=0.951;AFR_AF=0.5386;EUR_AF=0.9861;SAS_AF=0.9663;AA=G|||;VT=SNP
14	99991597	rs6575727	G	A	100	PASS	AC=4312;AF=0.861022;AN=5008;NS=2504;DP=7598;EAS_AF=0.996;AMR_AF=0.951;AFR_AF=0.5378;EUR_AF=0.9861;SAS_AF=0.9663;AA=G|||;VT=SNP
14	99991636	rs6575728	C	T	100	PASS	AC=4311;AF=0.860823;AN=5008;NS=2504;DP=14009;EAS_AF=0.996;AMR_AF=0.951;AFR_AF=0.5378;EUR_AF=0.9861;SAS_AF=0.9652;AA=G|||;VT=SNP
14	99991803	rs7155011	T	C	100	PASS	AC=4261;AF=0.850839;AN=5008;NS=2504;DP=15577;EAS_AF=0.9891;AMR_AF=0.9366;AFR_AF=0.5386;EUR_AF=0.9672;SAS_AF=0.9499;AA=T|||;VT=SNP
14	99991966	rs12434158	T	C	100	PASS	AC=4314;AF=0.861422;AN=5008;NS=2504;DP=17083;EAS_AF=0.996;AMR_AF=0.951;AFR_AF=0.5393;EUR_AF=0.9861;SAS_AF=0.9663;AA=T|||;VT=SNP
14	99992147	rs12896387	T	C	100	PASS	AC=4313;AF=0.861222;AN=5008;NS=2504;DP=16643;EAS_AF=0.996;AMR_AF=0.951;AFR_AF=0.5386;EUR_AF=0.9861;SAS_AF=0.9663;AA=C|||;VT=SNP
14	99992739	rs7159702	C	G	100	PASS	AC=406;AF=0.0810703;AN=5008;NS=2504;DP=19366;EAS_AF=0.004;AMR_AF=0.0346;AFR_AF=0.2504;EUR_AF=0.0139;SAS_AF=0.0337;AA=C|||;VT=SNP
14	99992745	rs7160040	G	A	100	PASS	AC=406;AF=0.0810703;AN=5008;NS=2504;DP=19098;EAS_AF=0.004;AMR_AF=0.0346;AFR_AF=0.2504;EUR_AF=0.0139;SAS_AF=0.0337;AA=G|||;VT=SNP
14	99993555	rs8007777	T	C	100	PASS	AC=3771;AF=0.752995;AN=5008;NS=2504;DP=20090;EAS_AF=0.7361;AMR_AF=0.7839;AFR_AF=0.8162;EUR_AF=0.6938;SAS_AF=0.7239;AA=T|||;VT=SNP
14	99994086	rs142866517	C	T	100	PASS	AC=25;AF=0.00499201;AN=5008;NS=2504;DP=17264;EAS_AF=0;AMR_AF=0.0043;AFR_AF=0.0008;EUR_AF=0.0169;SAS_AF=0.0041;AA=C|||;VT=SNP
14	99994260	rs11845792	C	A	100	PASS	AC=2453;AF=0.489816;AN=5008;NS=2504;DP=16932;EAS_AF=0.5179;AMR_AF=0.6455;AFR_AF=0.3238;EUR_AF=0.4781;SAS_AF=0.5869;AA=C|||;VT=SNP
14	99994824	rs8013165	G	A	100	PASS	AC=2451;AF=0.489417;AN=5008;NS=2504;DP=13030;EAS_AF=0.5159;AMR_AF=0.6427;AFR_AF=0.3238;EUR_AF=0.4751;SAS_AF=0.592;AA=G|||;VT=SNP
14	99995436	rs8018079	G	A	100	PASS	AC=2412;AF=0.481629;AN=5008;NS=2504;DP=18111;EAS_AF=0.5159;AMR_AF=0.6369;AFR_AF=0.3116;EUR_AF=0.4712;SAS_AF=0.5767;AA=G|||;VT=SNP
14	99995593	rs117514569	C	T	100	PASS	AC=46;AF=0.0091853;AN=5008;NS=2504;DP=17879;EAS_AF=0;AMR_AF=0.0086;AFR_AF=0.0015;EUR_AF=0.0288;SAS_AF=0.0092;AA=C|||;VT=SNP
14	99995981	rs4905847	C	T	100	PASS	AC=3057;AF=0.610423;AN=5008;NS=2504;DP=17954;EAS_AF=0.5198;AMR_AF=0.6859;AFR_AF=0.7337;EUR_AF=0.492;SAS_AF=0.6053;AA=T|||;VT=SNP
14	99996072	rs35498625	C	T	100	PASS	AC=2471;AF=0.493411;AN=5008;NS=2504;DP=19176;EAS_AF=0.5169;AMR_AF=0.6499;AFR_AF=0.3268;EUR_AF=0.4801;SAS_AF=0.5971;AA=C|||;VT=SNP
14	99996109	rs6575729	T	C	100	PASS	AC=4444;AF=0.88738;AN=5008;NS=2504;DP=19777;EAS_AF=0.8839;AMR_AF=0.915;AFR_AF=0.8759;EUR_AF=0.832;SAS_AF=0.9438;AA=C|||;VT=SNP
14	99996550	rs77149228	A	T	100	PASS	AC=77;AF=0.0153754;AN=5008;NS=2504;DP=21822;EAS_AF=0.001;AMR_AF=0.0245;AFR_AF=0.0015;EUR_AF=0.0229;SAS_AF=0.0348;AA=A|||;VT=SNP
14	99996774	rs4905848	G	A	100	PASS	AC=2464;AF=0.492013;AN=5008;NS=2504;DP=18726;EAS_AF=0.5188;AMR_AF=0.6455;AFR_AF=0.32;EUR_AF=0.4811;SAS_AF=0.5992;AA=G|||;VT=SNP
14	99999154	rs4905849	T	C	100	PASS	AC=2479;AF=0.495008;AN=5008;NS=2504;DP=11931;EAS_AF=0.5179;AMR_AF=0.6556;AFR_AF=0.326;EUR_AF=0.4811;SAS_AF=0.6002;AA=T|||;VT=SNP
14	99999604	rs77491431	C	T	100	PASS	AC=83;AF=0.0165735;AN=5008;NS=2504;DP=16536;EAS_AF=0.001;AMR_AF=0.0202;AFR_AF=0.0053;EUR_AF=0.0348;SAS_AF=0.0266;AA=C|||;VT=SNP
14	100000379	rs10873505	A	G	100	PASS	AC=3082;AF=0.615415;AN=5008;NS=2504;DP=18926;EAS_AF=0.5208;AMR_AF=0.6931;AFR_AF=0.7458;EUR_AF=0.492;SAS_AF=0.6084;AA=G|||;VT=SNP
14	100003452	rs118132613	A	G	100	PASS	AC=50;AF=0.00998403;AN=5008;NS=2504;DP=18727;EAS_AF=0;AMR_AF=0.0101;AFR_AF=0.0015;EUR_AF=0.0318;SAS_AF=0.0092;AA=A|||;VT=SNP
14	100003540	rs12888112	C	T	100	PASS	AC=2478;AF=0.494808;AN=5008;NS=2504;DP=18662;EAS_AF=0.5179;AMR_AF=0.6556;AFR_AF=0.3268;EUR_AF=0.4811;SAS_AF=0.5982;AA=C|||;VT=SNP
14	100004963	rs7140906	G	A	100	PASS	AC=2471;AF=0.493411;AN=5008;NS=2504;DP=20145;EAS_AF=0.5069;AMR_AF=0.6643;AFR_AF=0.3336;EUR_AF=0.4761;SAS_AF=0.592;AA=G|||;VT=SNP
14	100005092	rs7140789	C	T	100	PASS	AC=2463;AF=0.491813;AN=5008;NS=2504;DP=20637;EAS_AF=0.5198;AMR_AF=0.6484;AFR_AF=0.3449;EUR_AF=0.4553;SAS_AF=0.5879;AA=C|||;VT=SNP
14	100005497	rs2400683	G	A	100	PASS	AC=2999;AF=0.598842;AN=5008;NS=2504;DP=17450;EAS_AF=0.5317;AMR_AF=0.6167;AFR_AF=0.7141;EUR_AF=0.4841;SAS_AF=0.6176;AA=A|||;VT=SNP
14	100007675	rs74414098	C	T	100	PASS	AC=58;AF=0.0115815;AN=5008;NS=2504;DP=20053;EAS_AF=0;AMR_AF=0.0173;AFR_AF=0.0015;EUR_AF=0.0358;SAS_AF=0.0082;AA=C|||;VT=SNP
14	100007734	rs12436565	T	G	100	PASS	AC=2329;AF=0.465056;AN=5008;NS=2504;DP=20728;EAS_AF=0.5466;AMR_AF=0.5764;AFR_AF=0.2368;EUR_AF=0.4771;SAS_AF=0.5982;AA=T|||;VT=SNP
14	100007862	rs2400684	G	T	100	PASS	AC=2995;AF=0.598043;AN=5008;NS=2504;DP=19531;EAS_AF=0.5367;AMR_AF=0.6182;AFR_AF=0.7088;EUR_AF=0.4871;SAS_AF=0.6115;AA=T|||;VT=SNP
14	100008400	rs941546	A	G	100	PASS	AC=2263;AF=0.451877;AN=5008;NS=2504;DP=16855;EAS_AF=0.3889;AMR_AF=0.4611;AFR_AF=0.5946;EUR_AF=0.3012;SAS_AF=0.4724;AA=G|||;VT=SNP
14	100008428	rs12896255	C	G	100	PASS	AC=1813;AF=0.362021;AN=5008;NS=2504;DP=17871;EAS_AF=0.4127;AMR_AF=0.4366;AFR_AF=0.2776;EUR_AF=0.2962;SAS_AF=0.4387;AA=G|||;VT=SNP
14	100008766	rs12898161	T	C	100	PASS	AC=2640;AF=0.527157;AN=5008;NS=2504;DP=20652;EAS_AF=0.5437;AMR_AF=0.5965;AFR_AF=0.4743;EUR_AF=0.4771;SAS_AF=0.5838;AA=C|||;VT=SNP
14	100008865	rs12896891	A	G	100	PASS	AC=2317;AF=0.46266;AN=5008;NS=2504;DP=18557;EAS_AF=0.5397;AMR_AF=0.5793;AFR_AF=0.2542;EUR_AF=0.4761;SAS_AF=0.5685;AA=A|||;VT=SNP
14	100009610	rs941545	A	G	100	PASS	AC=2833;AF=0.565695;AN=5008;NS=2504;DP=19654;EAS_AF=0.5456;AMR_AF=0.6167;AFR_AF=0.5991;EUR_AF=0.4871;SAS_AF=0.5859;AA=A|||;VT=SNP
14	100009619	rs941544	C	G	100	PASS	AC=2328;AF=0.464856;AN=5008;NS=2504;DP=19420;EAS_AF=0.5407;AMR_AF=0.5807;AFR_AF=0.2542;EUR_AF=0.4761;SAS_AF=0.5777;AA=C|||;VT=SNP
14	100010822	rs2092960	G	A	100	PASS	AC=2223;AF=0.44389;AN=5008;NS=2504;DP=18107;EAS_AF=0.5238;AMR_AF=0.4582;AFR_AF=0.2519;EUR_AF=0.4761;SAS_AF=0.5777;AA=G|||;VT=SNP
14	100011046	rs77182825	C	T	100	PASS	AC=98;AF=0.0195687;AN=5008;NS=2504;DP=18161;EAS_AF=0;AMR_AF=0.0317;AFR_AF=0.003;EUR_AF=0.0557;SAS_AF=0.0164;AA=C|||;VT=SNP
14	100011315	rs880959	T	C	100	PASS	AC=2444;AF=0.488019;AN=5008;NS=2504;DP=17042;EAS_AF=0.5407;AMR_AF=0.5807;AFR_AF=0.3411;EUR_AF=0.4761;SAS_AF=0.5787;AA=C|||;VT=SNP
14	100011341	rs79083536	C	T	100	PASS	AC=200;AF=0.0399361;AN=5008;NS=2504;DP=18092;EAS_AF=0.001;AMR_AF=0.0303;AFR_AF=0.0885;EUR_AF=0.0348;SAS_AF=0.0266;AA=T|||;VT=SNP
14	100012573	rs8014684	G	A	100	PASS	AC=2952;AF=0.589457;AN=5008;NS=2504;DP=15038;EAS_AF=0.5456;AMR_AF=0.6167;AFR_AF=0.6899;EUR_AF=0.4861;SAS_AF=0.5859;AA=A|||;VT=SNP
14	100012767	rs12433182	G	C	100	PASS	AC=2307;AF=0.460663;AN=5008;NS=2504;DP=16367;EAS_AF=0.5407;AMR_AF=0.5778;AFR_AF=0.2405;EUR_AF=0.4751;SAS_AF=0.5777;AA=G|||;VT=SNP
14	100013112	rs11160524	A	G	100	PASS	AC=810;AF=0.161741;AN=5008;NS=2504;DP=16605;EAS_AF=0.1796;AMR_AF=0.281;AFR_AF=0.0076;EUR_AF=0.163;SAS_AF=0.2658;AA=A|||;VT=SNP
14	100013169	rs143166409	T	C	100	PASS	AC=80;AF=0.0159744;AN=5008;NS=2504;DP=19495;EAS_AF=0.003;AMR_AF=0.0288;AFR_AF=0.0015;EUR_AF=0.0278;SAS_AF=0.0276;AA=T|||;VT=SNP
14	100013527	rs7158398	G	A	100	PASS	AC=2733;AF=0.545727;AN=5008;NS=2504;DP=16908;EAS_AF=0.5407;AMR_AF=0.5937;AFR_AF=0.5545;EUR_AF=0.4751;SAS_AF=0.5777;AA=G|||;VT=SNP
14	100013897	rs182869845	C	A	100	PASS	AC=23;AF=0.00459265;AN=5008;NS=2504;DP=15763;EAS_AF=0;AMR_AF=0.0187;AFR_AF=0.0008;EUR_AF=0.0089;SAS_AF=0;AA=C|||;VT=SNP
14	100014438	rs941543	G	A	100	PASS	AC=2872;AF=0.573482;AN=5008;NS=2504;DP=17493;EAS_AF=0.5288;AMR_AF=0.4885;AFR_AF=0.7005;EUR_AF=0.4911;SAS_AF=0.593;AA=A|||;VT=SNP
14	100015326	rs11626746	C	T	100	PASS	AC=19;AF=0.00379393;AN=5008;NS=2504;DP=13800;EAS_AF=0;AMR_AF=0.0029;AFR_AF=0;EUR_AF=0.0149;SAS_AF=0.002;AA=C|||;VT=SNP
14	100015528	rs11160525	T	C	100	PASS	AC=496;AF=0.0990415;AN=5008;NS=2504;DP=18721;EAS_AF=0.1349;AMR_AF=0.0865;AFR_AF=0.0371;EUR_AF=0.1899;SAS_AF=0.0613;AA=T|||;VT=SNP
14	100016045	rs4407000	C	T	100	PASS	AC=1910;AF=0.38139;AN=5008;NS=2504;DP=20872;EAS_AF=0.5169;AMR_AF=0.4625;AFR_AF=0.2436;EUR_AF=0.2803;SAS_AF=0.4744;AA=C|||;VT=SNP
14	100016283	rs61987267	G	A	100	PASS	AC=945;AF=0.188698;AN=5008;NS=2504;DP=19653;EAS_AF=0.1746;AMR_AF=0.183;AFR_AF=0.0424;EUR_AF=0.3082;SAS_AF=0.2822;AA=G|||;VT=SNP
14	100016312	rs2400685	C	T	100	PASS	AC=3039;AF=0.606829;AN=5008;NS=2504;DP=19035;EAS_AF=0.5456;AMR_AF=0.6225;AFR_AF=0.7511;EUR_AF=0.4841;SAS_AF=0.59;AA=T|||;VT=SNP
14	100017361	rs12372919	A	G	100	PASS	AC=2804;AF=0.559904;AN=5008;NS=2504;DP=25372;EAS_AF=0.5407;AMR_AF=0.6023;AFR_AF=0.6021;EUR_AF=0.4732;SAS_AF=0.5818;AA=A|||;VT=SNP
14	100017381	rs12897152	C	T	100	PASS	AC=2239;AF=0.447085;AN=5008;NS=2504;DP=26151;EAS_AF=0.5179;AMR_AF=0.4798;AFR_AF=0.4841;EUR_AF=0.2793;SAS_AF=0.4734;AA=C|||;VT=SNP
14	100017422	rs12372922	G	C	100	PASS	AC=2799;AF=0.558906;AN=5008;NS=2504;DP=26344;EAS_AF=0.5407;AMR_AF=0.6023;AFR_AF=0.5983;EUR_AF=0.4732;SAS_AF=0.5818;AA=G|||;VT=SNP
14	100017729	rs12897741	C	A	100	PASS	AC=3047;AF=0.608427;AN=5008;NS=2504;DP=24528;EAS_AF=0.5456;AMR_AF=0.6225;AFR_AF=0.7572;EUR_AF=0.4841;SAS_AF=0.59;AA=A|||;VT=SNP
14	100018097	rs35741827	T	C	100	PASS	AC=3042;AF=0.607428;AN=5008;NS=2504;DP=18975;EAS_AF=0.5466;AMR_AF=0.6225;AFR_AF=0.7511;EUR_AF=0.4861;SAS_AF=0.59;AA=C|||;VT=SNP
14	100018114	rs34193966	T	C	100	PASS	AC=2815;AF=0.562101;AN=5008;NS=2504;DP=17901;EAS_AF=0.5417;AMR_AF=0.6066;AFR_AF=0.6021;EUR_AF=0.4791;SAS_AF=0.5828;AA=T|||;VT=SNP
14	100018128	rs34699335	G	A	100	PASS	AC=2807;AF=0.560503;AN=5008;NS=2504;DP=17422;EAS_AF=0.5417;AMR_AF=0.6037;AFR_AF=0.6006;EUR_AF=0.4751;SAS_AF=0.5828;AA=G|||;VT=SNP
14	100018422	rs12882990	G	T	100	PASS	AC=2805;AF=0.560104;AN=5008;NS=2504;DP=16428;EAS_AF=0.5417;AMR_AF=0.6037;AFR_AF=0.6014;EUR_AF=0.4732;SAS_AF=0.5818;AA=T|||;VT=SNP
14	100018454	rs12882605	A	G	100	PASS	AC=2804;AF=0.559904;AN=5008;NS=2504;DP=16557;EAS_AF=0.5407;AMR_AF=0.6023;AFR_AF=0.6021;EUR_AF=0.4732;SAS_AF=0.5818;AA=G|||;VT=SNP
14	100018722	rs8008699	G	C	100	PASS	AC=63;AF=0.0125799;AN=5008;NS=2504;DP=20615;EAS_AF=0;AMR_AF=0.0202;AFR_AF=0.0015;EUR_AF=0.0457;SAS_AF=0.001;AA=G|||;VT=SNP
14	100018856	rs12883395	C	T	100	PASS	AC=2802;AF=0.559505;AN=5008;NS=2504;DP=20308;EAS_AF=0.5407;AMR_AF=0.6009;AFR_AF=0.6014;EUR_AF=0.4722;SAS_AF=0.5828;AA=C|||;VT=SNP
14	100018879	rs12884667	T	C	100	PASS	AC=2802;AF=0.559505;AN=5008;NS=2504;DP=20253;EAS_AF=0.5407;AMR_AF=0.6009;AFR_AF=0.6014;EUR_AF=0.4722;SAS_AF=0.5828;AA=T|||;VT=SNP
14	100019268	rs12888131	A	G	100	PASS	AC=2806;AF=0.560304;AN=5008;NS=2504;DP=19953;EAS_AF=0.5407;AMR_AF=0.6023;AFR_AF=0.6036;EUR_AF=0.4732;SAS_AF=0.5818;AA=A|||;VT=SNP
14	100019307	rs12888297	C	T	100	PASS	AC=2806;AF=0.560304;AN=5008;NS=2504;DP=18575;EAS_AF=0.5407;AMR_AF=0.6023;AFR_AF=0.6014;EUR_AF=0.4751;SAS_AF=0.5828;AA=C|||;VT=SNP
14	100019308	rs12888156	A	G	100	PASS	AC=3043;AF=0.607628;AN=5008;NS=2504;DP=18586;EAS_AF=0.5456;AMR_AF=0.6225;AFR_AF=0.7519;EUR_AF=0.4861;SAS_AF=0.591;AA=G|||;VT=SNP
14	100019371	rs7151558	G	A	100	PASS	AC=2804;AF=0.559904;AN=5008;NS=2504;DP=18140;EAS_AF=0.5417;AMR_AF=0.6023;AFR_AF=0.6014;EUR_AF=0.4732;SAS_AF=0.5818;AA=A|||;VT=SNP
14	100019566	rs12372863	A	G	100	PASS	AC=471;AF=0.0940495;AN=5008;NS=2504;DP=17496;EAS_AF=0.0228;AMR_AF=0.1167;AFR_AF=0.0499;EUR_AF=0.1938;SAS_AF=0.1084;AA=A|||;VT=SNP
14	100019731	rs2021099	C	T	100	PASS	AC=2803;AF=0.559704;AN=5008;NS=2504;DP=16705;EAS_AF=0.5407;AMR_AF=0.6023;AFR_AF=0.6014;EUR_AF=0.4732;SAS_AF=0.5818;AA=T|||;VT=SNP
14	100019740	rs2021098	C	T	100	PASS	AC=1884;AF=0.376198;AN=5008;NS=2504;DP=16605;EAS_AF=0.5179;AMR_AF=0.4625;AFR_AF=0.2254;EUR_AF=0.2783;SAS_AF=0.4734;AA=C|||;VT=SNP
14	100020014	rs2092962	G	A	100	PASS	AC=2803;AF=0.559704;AN=5008;NS=2504;DP=18558;EAS_AF=0.5407;AMR_AF=0.6023;AFR_AF=0.6014;EUR_AF=0.4732;SAS_AF=0.5818;AA=G|||;VT=SNP
14	100020032	rs2400686	G	A	100	PASS	AC=2805;AF=0.560104;AN=5008;NS=2504;DP=18579;EAS_AF=0.5417;AMR_AF=0.6023;AFR_AF=0.6014;EUR_AF=0.4732;SAS_AF=0.5828;AA=g|||;VT=SNP
14	100020051	rs4905851	T	G	100	PASS	AC=2805;AF=0.560104;AN=5008;NS=2504;DP=18852;EAS_AF=0.5417;AMR_AF=0.6023;AFR_AF=0.6014;EUR_AF=0.4732;SAS_AF=0.5828;AA=G|||;VT=SNP
14	100020418	rs941566	T	C	100	PASS	AC=2803;AF=0.559704;AN=5008;NS=2504;DP=18040;EAS_AF=0.5407;AMR_AF=0.6023;AFR_AF=0.6014;EUR_AF=0.4732;SAS_AF=0.5818;AA=C|||;VT=SNP
14	100020624	rs2021097	C	T	100	PASS	AC=2803;AF=0.559704;AN=5008;NS=2504;DP=17457;EAS_AF=0.5407;AMR_AF=0.6023;AFR_AF=0.6014;EUR_AF=0.4732;SAS_AF=0.5818;AA=c|||;VT=SNP
14	100020885	rs10144571	A	G	100	PASS	AC=2803;AF=0.559704;AN=5008;NS=2504;DP=18360;EAS_AF=0.5407;AMR_AF=0.6023;AFR_AF=0.6014;EUR_AF=0.4732;SAS_AF=0.5818;AA=G|||;VT=SNP
14	100021071	rs12889313	C	T	100	PASS	AC=2804;AF=0.559904;AN=5008;NS=2504;DP=20537;EAS_AF=0.5407;AMR_AF=0.6037;AFR_AF=0.6014;EUR_AF=0.4742;SAS_AF=0.5808;AA=C|||;VT=SNP
14	100021086	rs10136299	T	C	100	PASS	AC=2806;AF=0.560304;AN=5008;NS=2504;DP=20973;EAS_AF=0.5407;AMR_AF=0.6037;AFR_AF=0.6014;EUR_AF=0.4751;SAS_AF=0.5818;AA=C|||;VT=SNP
14	100021094	rs10146981	A	G	100	PASS	AC=2804;AF=0.559904;AN=5008;NS=2504;DP=20861;EAS_AF=0.5407;AMR_AF=0.6037;AFR_AF=0.6014;EUR_AF=0.4732;SAS_AF=0.5818;AA=A|||;VT=SNP
14	100021451	rs10147568	G	A	100	PASS	AC=2802;AF=0.559505;AN=5008;NS=2504;DP=20986;EAS_AF=0.5407;AMR_AF=0.6037;AFR_AF=0.5998;EUR_AF=0.4742;SAS_AF=0.5808;AA=G|||;VT=SNP
14	100021473	rs10147463	C	T	100	PASS	AC=2803;AF=0.559704;AN=5008;NS=2504;DP=19319;EAS_AF=0.5407;AMR_AF=0.6052;AFR_AF=0.5998;EUR_AF=0.4742;SAS_AF=0.5808;AA=C|||;VT=SNP
14	100021483	rs10147387	A	T	100	PASS	AC=2803;AF=0.559704;AN=5008;NS=2504;DP=18705;EAS_AF=0.5407;AMR_AF=0.6052;AFR_AF=0.5998;EUR_AF=0.4742;SAS_AF=0.5808;AA=T|||;VT=SNP
14	100021634	rs10147748	G	A	100	PASS	AC=2804;AF=0.559904;AN=5008;NS=2504;DP=19149;EAS_AF=0.5417;AMR_AF=0.6037;AFR_AF=0.5998;EUR_AF=0.4732;SAS_AF=0.5828;AA=G|||;VT=SNP
14	100021667	rs10136886	T	C	100	PASS	AC=2780;AF=0.555112;AN=5008;NS=2504;DP=19255;EAS_AF=0.5407;AMR_AF=0.6037;AFR_AF=0.5825;EUR_AF=0.4732;SAS_AF=0.5828;AA=C|||;VT=SNP
14	100021745	rs11850672	C	T	100	PASS	AC=2746;AF=0.548323;AN=5008;NS=2504;DP=18458;EAS_AF=0.5218;AMR_AF=0.5014;AFR_AF=0.6256;EUR_AF=0.4732;SAS_AF=0.5818;AA=C|||;VT=SNP
14	100021882	rs2021929	G	A	100	PASS	AC=2613;AF=0.521765;AN=5008;NS=2504;DP=21157;EAS_AF=0.5407;AMR_AF=0.5937;AFR_AF=0.4614;EUR_AF=0.4732;SAS_AF=0.5828;AA=G|||;VT=SNP
14	100022091	rs2021928	C	T	100	PASS	AC=2802;AF=0.559505;AN=5008;NS=2504;DP=20549;EAS_AF=0.5268;AMR_AF=0.6066;AFR_AF=0.6112;EUR_AF=0.4771;SAS_AF=0.5746;AA=C|||;VT=SNP
14	100022124	rs10150385	C	T	100	PASS	AC=2837;AF=0.566494;AN=5008;NS=2504;DP=19888;EAS_AF=0.5417;AMR_AF=0.6052;AFR_AF=0.6248;EUR_AF=0.4732;SAS_AF=0.5818;AA=C|||;VT=SNP
14	100022198	rs10150397	A	G	100	PASS	AC=2844;AF=0.567891;AN=5008;NS=2504;DP=20599;EAS_AF=0.5407;AMR_AF=0.6052;AFR_AF=0.6301;EUR_AF=0.4732;SAS_AF=0.5828;AA=G|||;VT=SNP
14	100022233	rs10139668	T	G	100	PASS	AC=3037;AF=0.60643;AN=5008;NS=2504;DP=20931;EAS_AF=0.5437;AMR_AF=0.6239;AFR_AF=0.7504;EUR_AF=0.4831;SAS_AF=0.591;AA=G|||;VT=SNP
14	100022320	rs10150570	C	T	100	PASS	AC=2835;AF=0.566094;AN=5008;NS=2504;DP=22563;EAS_AF=0.5407;AMR_AF=0.6052;AFR_AF=0.6278;EUR_AF=0.4712;SAS_AF=0.5787;AA=C|||;VT=SNP
14	100022348	rs10150747	G	A	100	PASS	AC=2833;AF=0.565695;AN=5008;NS=2504;DP=23577;EAS_AF=0.5397;AMR_AF=0.6052;AFR_AF=0.6278;EUR_AF=0.4712;SAS_AF=0.5777;AA=G|||;VT=SNP
14	100022406	rs10150666	C	T	100	PASS	AC=2817;AF=0.5625;AN=5008;NS=2504;DP=24414;EAS_AF=0.5407;AMR_AF=0.5893;AFR_AF=0.6278;EUR_AF=0.4602;SAS_AF=0.5828;AA=T|||;VT=SNP
14	100022464	rs10150754	C	T	100	PASS	AC=2840;AF=0.567093;AN=5008;NS=2504;DP=21408;EAS_AF=0.5407;AMR_AF=0.6095;AFR_AF=0.6301;EUR_AF=0.4712;SAS_AF=0.5777;AA=T|||;VT=SNP
14	100022584	rs72706324	C	A	100	PASS	AC=433;AF=0.0864617;AN=5008;NS=2504;DP=18730;EAS_AF=0.0228;AMR_AF=0.1124;AFR_AF=0.0144;EUR_AF=0.1918;SAS_AF=0.1227;AA=C|||;VT=SNP
14	100022864	rs2144809	T	C	100	PASS	AC=2847;AF=0.56849;AN=5008;NS=2504;DP=19588;EAS_AF=0.5407;AMR_AF=0.6095;AFR_AF=0.6301;EUR_AF=0.4732;SAS_AF=0.5828;AA=T|||;VT=SNP
14	100023396	rs4445835	C	A	100	PASS	AC=2837;AF=0.566494;AN=5008;NS=2504;DP=19354;EAS_AF=0.5407;AMR_AF=0.6081;AFR_AF=0.6241;EUR_AF=0.4732;SAS_AF=0.5818;AA=C|||;VT=SNP
14	100023468	rs4243723	A	G	100	PASS	AC=3010;AF=0.601038;AN=5008;NS=2504;DP=20441;EAS_AF=0.5407;AMR_AF=0.6182;AFR_AF=0.7489;EUR_AF=0.4732;SAS_AF=0.5828;AA=a|||;VT=SNP
14	100023576	rs4243724	C	T	100	PASS	AC=2845;AF=0.568091;AN=5008;NS=2504;DP=19155;EAS_AF=0.5407;AMR_AF=0.6081;AFR_AF=0.6293;EUR_AF=0.4732;SAS_AF=0.5828;AA=C|||;VT=SNP
14	100023639	rs4243725	C	A	100	PASS	AC=2846;AF=0.568291;AN=5008;NS=2504;DP=19393;EAS_AF=0.5407;AMR_AF=0.6081;AFR_AF=0.6293;EUR_AF=0.4732;SAS_AF=0.5838;AA=C|||;VT=SNP
14	100023927	rs6575731	A	G	100	PASS	AC=2874;AF=0.573882;AN=5008;NS=2504;DP=21239;EAS_AF=0.5437;AMR_AF=0.6167;AFR_AF=0.6301;EUR_AF=0.4841;SAS_AF=0.591;AA=G|||;VT=SNP
14	100023936	rs112458302	C	T	100	PASS	AC=482;AF=0.096246;AN=5008;NS=2504;DP=20496;EAS_AF=0.0228;AMR_AF=0.1167;AFR_AF=0.0484;EUR_AF=0.1928;SAS_AF=0.1227;AA=C|||;VT=SNP
14	100023988	rs12885772	A	C	100	PASS	AC=1886;AF=0.376597;AN=5008;NS=2504;DP=18710;EAS_AF=0.5179;AMR_AF=0.4669;AFR_AF=0.233;EUR_AF=0.2803;SAS_AF=0.4601;AA=A|||;VT=SNP
14	100024208	rs6575732	C	T	100	PASS	AC=2844;AF=0.567891;AN=5008;NS=2504;DP=18626;EAS_AF=0.5407;AMR_AF=0.6066;AFR_AF=0.6293;EUR_AF=0.4732;SAS_AF=0.5828;AA=C|||;VT=SNP
14	100024302	rs11845767	C	T	100	PASS	AC=520;AF=0.103834;AN=5008;NS=2504;DP=21419;EAS_AF=0.0228;AMR_AF=0.1182;AFR_AF=0.0764;EUR_AF=0.1928;SAS_AF=0.1227;AA=C|||;VT=SNP
14	100025362	rs12892364	A	T	100	PASS	AC=3005;AF=0.60004;AN=5008;NS=2504;DP=12329;EAS_AF=0.5407;AMR_AF=0.6138;AFR_AF=0.7489;EUR_AF=0.4712;SAS_AF=0.5828;AA=A|||;VT=SNP
14	100025625	rs116852345	G	T	100	PASS	AC=44;AF=0.00878594;AN=5008;NS=2504;DP=15578;EAS_AF=0.003;AMR_AF=0.0086;AFR_AF=0.0015;EUR_AF=0.0239;SAS_AF=0.0092;AA=G|||;VT=SNP
14	100025670	rs8018428	G	A	100	PASS	AC=3006;AF=0.60024;AN=5008;NS=2504;DP=17485;EAS_AF=0.5407;AMR_AF=0.6153;AFR_AF=0.7489;EUR_AF=0.4712;SAS_AF=0.5828;AA=G|||;VT=SNP
14	100025857	rs8019472	T	A	100	PASS	AC=3049;AF=0.608826;AN=5008;NS=2504;DP=18339;EAS_AF=0.5437;AMR_AF=0.6239;AFR_AF=0.7496;EUR_AF=0.495;SAS_AF=0.592;AA=A|||;VT=SNP
14	100025888	rs4905854	T	G	100	PASS	AC=3006;AF=0.60024;AN=5008;NS=2504;DP=16410;EAS_AF=0.5407;AMR_AF=0.6153;AFR_AF=0.7489;EUR_AF=0.4712;SAS_AF=0.5828;AA=G|||;VT=SNP
14	100026175	rs2021927	T	C	100	PASS	AC=2478;AF=0.494808;AN=5008;NS=2504;DP=17230;EAS_AF=0.5179;AMR_AF=0.5086;AFR_AF=0.6573;EUR_AF=0.2803;SAS_AF=0.4622;AA=t|||;VT=SNP
14	100026268	rs2021926	T	C	100	PASS	AC=2529;AF=0.504992;AN=5008;NS=2504;DP=17400;EAS_AF=0.5208;AMR_AF=0.5086;AFR_AF=0.6702;EUR_AF=0.3042;SAS_AF=0.4693;AA=C|||;VT=SNP
14	100026410	rs2895808	C	T	100	PASS	AC=412;AF=0.0822684;AN=5008;NS=2504;DP=17057;EAS_AF=0.0218;AMR_AF=0.1023;AFR_AF=0.0136;EUR_AF=0.1849;SAS_AF=0.1176;AA=C|||;VT=SNP
14	100026419	rs2144808	A	G	100	PASS	AC=2485;AF=0.496206;AN=5008;NS=2504;DP=16981;EAS_AF=0.5179;AMR_AF=0.5;AFR_AF=0.6679;EUR_AF=0.2813;SAS_AF=0.4601;AA=A|||;VT=SNP
14	100026517	rs2144807	G	C	100	PASS	AC=2450;AF=0.489217;AN=5008;NS=2504;DP=16287;EAS_AF=0.5179;AMR_AF=0.4971;AFR_AF=0.6437;EUR_AF=0.2803;SAS_AF=0.4601;AA=G|||;VT=SNP
14	100026596	rs2180383	C	T	100	PASS	AC=2484;AF=0.496006;AN=5008;NS=2504;DP=16585;EAS_AF=0.5179;AMR_AF=0.4986;AFR_AF=0.6687;EUR_AF=0.2803;SAS_AF=0.4601;AA=T|||;VT=SNP
14	100026717	rs2400744	C	A	100	PASS	AC=3005;AF=0.60004;AN=5008;NS=2504;DP=18742;EAS_AF=0.5407;AMR_AF=0.6153;AFR_AF=0.7481;EUR_AF=0.4712;SAS_AF=0.5828;AA=A|||;VT=SNP
14	100026751	rs2400745	T	C	100	PASS	AC=3005;AF=0.60004;AN=5008;NS=2504;DP=19495;EAS_AF=0.5407;AMR_AF=0.6153;AFR_AF=0.7481;EUR_AF=0.4712;SAS_AF=0.5828;AA=C|||;VT=SNP
14	100026809	rs2180381	A	G	100	PASS	AC=3004;AF=0.59984;AN=5008;NS=2504;DP=17224;EAS_AF=0.5397;AMR_AF=0.6153;AFR_AF=0.7481;EUR_AF=0.4712;SAS_AF=0.5828;AA=G|||;VT=SNP
14	100026843	rs2180380	C	T	100	PASS	AC=3006;AF=0.60024;AN=5008;NS=2504;DP=15337;EAS_AF=0.5407;AMR_AF=0.6153;AFR_AF=0.7481;EUR_AF=0.4712;SAS_AF=0.5838;AA=C|||;VT=SNP
14	100026927	rs2144806	G	A	100	PASS	AC=2991;AF=0.597244;AN=5008;NS=2504;DP=17112;EAS_AF=0.5407;AMR_AF=0.6081;AFR_AF=0.7428;EUR_AF=0.4692;SAS_AF=0.5828;AA=G|||;VT=SNP
14	100027094	rs149206219	C	T	100	PASS	AC=41;AF=0.0081869;AN=5008;NS=2504;DP=18333;EAS_AF=0;AMR_AF=0.013;AFR_AF=0;EUR_AF=0.0139;SAS_AF=0.0184;AA=C|||;VT=SNP
14	100027103	rs188993074	G	A	100	PASS	AC=24;AF=0.00479233;AN=5008;NS=2504;DP=17977;EAS_AF=0;AMR_AF=0.0202;AFR_AF=0.0008;EUR_AF=0.0089;SAS_AF=0;AA=G|||;VT=SNP
14	100027376	rs941565	C	A	100	PASS	AC=2966;AF=0.592252;AN=5008;NS=2504;DP=17810;EAS_AF=0.5437;AMR_AF=0.6182;AFR_AF=0.6899;EUR_AF=0.495;SAS_AF=0.592;AA=C|||;VT=SNP
14	100027410	rs941564	G	A	100	PASS	AC=2750;AF=0.549121;AN=5008;NS=2504;DP=16239;EAS_AF=0.5407;AMR_AF=0.6009;AFR_AF=0.5628;EUR_AF=0.4712;SAS_AF=0.5828;AA=G|||;VT=SNP
14	100027508	rs141942355	T	C	100	PASS	AC=62;AF=0.0123802;AN=5008;NS=2504;DP=20780;EAS_AF=0.003;AMR_AF=0.0101;AFR_AF=0.0144;EUR_AF=0.0239;SAS_AF=0.0092;AA=T|||;VT=SNP
14	100027527	rs12884975	T	C	100	PASS	AC=3004;AF=0.59984;AN=5008;NS=2504;DP=20505;EAS_AF=0.5407;AMR_AF=0.6153;AFR_AF=0.7436;EUR_AF=0.4722;SAS_AF=0.5869;AA=C|||;VT=SNP
14	100027613	rs12884208	G	A	100	PASS	AC=2998;AF=0.598642;AN=5008;NS=2504;DP=20951;EAS_AF=0.5407;AMR_AF=0.6153;AFR_AF=0.7428;EUR_AF=0.4712;SAS_AF=0.5828;AA=G|||;VT=SNP
14	100027980	rs8015109	T	C	100	PASS	AC=2997;AF=0.598442;AN=5008;NS=2504;DP=18163;EAS_AF=0.5407;AMR_AF=0.6153;AFR_AF=0.7421;EUR_AF=0.4712;SAS_AF=0.5828;AA=C|||;VT=SNP
14	100028040	rs8014245	G	A	100	PASS	AC=2834;AF=0.565895;AN=5008;NS=2504;DP=18553;EAS_AF=0.5407;AMR_AF=0.6081;AFR_AF=0.6225;EUR_AF=0.4712;SAS_AF=0.5828;AA=G|||;VT=SNP
14	100028151	rs8014420	G	C	100	PASS	AC=2999;AF=0.598842;AN=5008;NS=2504;DP=19431;EAS_AF=0.5407;AMR_AF=0.6153;AFR_AF=0.7428;EUR_AF=0.4722;SAS_AF=0.5828;AA=G|||;VT=SNP
14	100028788	rs2144805	A	G	100	PASS	AC=3040;AF=0.607029;AN=5008;NS=2504;DP=22407;EAS_AF=0.5456;AMR_AF=0.6225;AFR_AF=0.7398;EUR_AF=0.494;SAS_AF=0.5961;AA=G|||;VT=SNP
14	100028861	rs17640460	T	C	100	PASS	AC=415;AF=0.0828674;AN=5008;NS=2504;DP=20773;EAS_AF=0.0218;AMR_AF=0.1023;AFR_AF=0.0144;EUR_AF=0.1849;SAS_AF=0.1196;AA=T|||;VT=SNP
14	100028874	rs2144804	C	G	100	PASS	AC=3004;AF=0.59984;AN=5008;NS=2504;DP=20666;EAS_AF=0.5427;AMR_AF=0.6153;AFR_AF=0.7428;EUR_AF=0.4712;SAS_AF=0.5869;AA=G|||;VT=SNP
14	100029007	rs2180379	G	T	100	PASS	AC=3004;AF=0.59984;AN=5008;NS=2504;DP=21201;EAS_AF=0.5427;AMR_AF=0.6153;AFR_AF=0.7428;EUR_AF=0.4712;SAS_AF=0.5869;AA=G|||;VT=SNP
14	100029996	rs10136236	G	T	100	PASS	AC=2004;AF=0.40016;AN=5008;NS=2504;DP=18614;EAS_AF=0.4583;AMR_AF=0.3833;AFR_AF=0.2564;EUR_AF=0.5288;SAS_AF=0.4141;AA=T|||;VT=SNP
14	100030018	rs72706331	G	A	100	PASS	AC=144;AF=0.028754;AN=5008;NS=2504;DP=17735;EAS_AF=0;AMR_AF=0.0331;AFR_AF=0.031;EUR_AF=0.0755;SAS_AF=0.0041;AA=G|||;VT=SNP
14	100030412	rs56362111	T	A	100	PASS	AC=2165;AF=0.432308;AN=5008;NS=2504;DP=21990;EAS_AF=0.4573;AMR_AF=0.3905;AFR_AF=0.3767;EUR_AF=0.5288;SAS_AF=0.4121;AA=A|||;VT=SNP
14	100030535	rs8016105	C	T	100	PASS	AC=2738;AF=0.546725;AN=5008;NS=2504;DP=20386;EAS_AF=0.5238;AMR_AF=0.4914;AFR_AF=0.6203;EUR_AF=0.4712;SAS_AF=0.5879;AA=C|||;VT=SNP
14	100030553	rs8016113	C	G	100	PASS	AC=2843;AF=0.567692;AN=5008;NS=2504;DP=19908;EAS_AF=0.5427;AMR_AF=0.6095;AFR_AF=0.6233;EUR_AF=0.4712;SAS_AF=0.5879;AA=C|||;VT=SNP
14	100030640	rs55977094	T	C	100	PASS	AC=2165;AF=0.432308;AN=5008;NS=2504;DP=17951;EAS_AF=0.4573;AMR_AF=0.3905;AFR_AF=0.3767;EUR_AF=0.5288;SAS_AF=0.4121;AA=C|||;VT=SNP
14	100030799	rs117618106	C	T	100	PASS	AC=42;AF=0.00838658;AN=5008;NS=2504;DP=20462;EAS_AF=0.003;AMR_AF=0.0086;AFR_AF=0.0008;EUR_AF=0.0229;SAS_AF=0.0092;AA=C|||;VT=SNP
14	100030973	rs4900434	G	C	100	PASS	AC=2166;AF=0.432508;AN=5008;NS=2504;DP=17302;EAS_AF=0.4573;AMR_AF=0.3905;AFR_AF=0.3767;EUR_AF=0.5298;SAS_AF=0.4121;AA=C|||;VT=SNP
14	100031012	rs17098834	G	T	100	PASS	AC=206;AF=0.0411342;AN=5008;NS=2504;DP=15634;EAS_AF=0.003;AMR_AF=0.0159;AFR_AF=0.121;EUR_AF=0.0229;SAS_AF=0.0092;AA=G|||;VT=SNP
14	100031142	rs7159751	G	A	100	PASS	AC=480;AF=0.0958466;AN=5008;NS=2504;DP=18207;EAS_AF=0.0228;AMR_AF=0.111;AFR_AF=0.0492;EUR_AF=0.1889;SAS_AF=0.1278;AA=G|||;VT=SNP
14	100031208	rs71418643	C	T	100	PASS	AC=113;AF=0.0225639;AN=5008;NS=2504;DP=17996;EAS_AF=0.001;AMR_AF=0.0375;AFR_AF=0.0023;EUR_AF=0.0626;SAS_AF=0.0204;AA=C|||;VT=SNP
14	100031377	rs6575733	G	A	100	PASS	AC=1958;AF=0.390974;AN=5008;NS=2504;DP=16648;EAS_AF=0.4544;AMR_AF=0.3746;AFR_AF=0.2549;EUR_AF=0.506;SAS_AF=0.4029;AA=G|||;VT=SNP
14	100031986	rs12434962	C	T	100	PASS	AC=2886;AF=0.576278;AN=5008;NS=2504;DP=15851;EAS_AF=0.5456;AMR_AF=0.6182;AFR_AF=0.6248;EUR_AF=0.494;SAS_AF=0.5971;AA=C|||;VT=SNP
14	100032246	rs4905855	T	G	100	PASS	AC=2898;AF=0.578674;AN=5008;NS=2504;DP=18685;EAS_AF=0.5466;AMR_AF=0.6196;AFR_AF=0.6324;EUR_AF=0.494;SAS_AF=0.5971;AA=G|||;VT=SNP
14	100032253	rs76815253	G	A	100	PASS	AC=33;AF=0.00658946;AN=5008;NS=2504;DP=18564;EAS_AF=0;AMR_AF=0.0115;AFR_AF=0;EUR_AF=0.0199;SAS_AF=0.0051;AA=G|||;VT=SNP
14	100032256	rs4905856	G	A	100	PASS	AC=2895;AF=0.578075;AN=5008;NS=2504;DP=18470;EAS_AF=0.5466;AMR_AF=0.6196;AFR_AF=0.6301;EUR_AF=0.494;SAS_AF=0.5971;AA=G|||;VT=SNP
14	100032272	rs4905857	A	G	100	PASS	AC=2898;AF=0.578674;AN=5008;NS=2504;DP=18283;EAS_AF=0.5466;AMR_AF=0.6196;AFR_AF=0.6324;EUR_AF=0.494;SAS_AF=0.5971;AA=G|||;VT=SNP
14	100032408	rs4905858	A	T	100	PASS	AC=2896;AF=0.578275;AN=5008;NS=2504;DP=20356;EAS_AF=0.5456;AMR_AF=0.6196;AFR_AF=0.6316;EUR_AF=0.494;SAS_AF=0.5971;AA=T|||;VT=SNP
14	100032814	rs12432298	T	C	100	PASS	AC=3052;AF=0.609425;AN=5008;NS=2504;DP=16733;EAS_AF=0.5456;AMR_AF=0.6268;AFR_AF=0.7451;EUR_AF=0.494;SAS_AF=0.5982;AA=t|||;VT=SNP
14	100032934	rs17098837	C	T	100	PASS	AC=248;AF=0.0495208;AN=5008;NS=2504;DP=18069;EAS_AF=0.003;AMR_AF=0.0187;AFR_AF=0.1513;EUR_AF=0.0229;SAS_AF=0.0092;AA=C|||;VT=SNP
14	100032999	rs11160527	C	T	100	PASS	AC=3048;AF=0.608626;AN=5008;NS=2504;DP=17552;EAS_AF=0.5456;AMR_AF=0.6254;AFR_AF=0.7436;EUR_AF=0.494;SAS_AF=0.5971;AA=C|||;VT=SNP
14	100033156	rs11627095	C	G	100	PASS	AC=1960;AF=0.391374;AN=5008;NS=2504;DP=17813;EAS_AF=0.4544;AMR_AF=0.3746;AFR_AF=0.2564;EUR_AF=0.506;SAS_AF=0.4029;AA=G|||;VT=SNP
14	100033222	rs10873506	T	C	100	PASS	AC=3048;AF=0.608626;AN=5008;NS=2504;DP=17511;EAS_AF=0.5456;AMR_AF=0.6254;AFR_AF=0.7436;EUR_AF=0.494;SAS_AF=0.5971;AA=C|||;VT=SNP
14	100033254	rs117486772	C	T	100	PASS	AC=42;AF=0.00838658;AN=5008;NS=2504;DP=18378;EAS_AF=0.003;AMR_AF=0.0086;AFR_AF=0.0008;EUR_AF=0.0229;SAS_AF=0.0092;AA=C|||;VT=SNP
14	100033629	rs9671899	A	G	100	PASS	AC=3047;AF=0.608427;AN=5008;NS=2504;DP=18515;EAS_AF=0.5456;AMR_AF=0.6239;AFR_AF=0.7436;EUR_AF=0.494;SAS_AF=0.5971;AA=G|||;VT=SNP
14	100033813	rs12888314	A	G	100	PASS	AC=1918;AF=0.382987;AN=5008;NS=2504;DP=18296;EAS_AF=0.5188;AMR_AF=0.4726;AFR_AF=0.2519;EUR_AF=0.2823;SAS_AF=0.4601;AA=A|||;VT=SNP
14	100033972	rs8017750	A	G	100	PASS	AC=3047;AF=0.608427;AN=5008;NS=2504;DP=17657;EAS_AF=0.5456;AMR_AF=0.6239;AFR_AF=0.7436;EUR_AF=0.494;SAS_AF=0.5971;AA=G|||;VT=SNP
14	100034247	rs8018119	A	T	100	PASS	AC=3047;AF=0.608427;AN=5008;NS=2504;DP=19714;EAS_AF=0.5456;AMR_AF=0.6239;AFR_AF=0.7436;EUR_AF=0.494;SAS_AF=0.5971;AA=T|||;VT=SNP
14	100034428	rs72706333	G	A	100	PASS	AC=18;AF=0.00359425;AN=5008;NS=2504;DP=14659;EAS_AF=0;AMR_AF=0.0029;AFR_AF=0;EUR_AF=0.0149;SAS_AF=0.001;AA=G|||;VT=SNP
14	100034454	rs72706334	T	C	100	PASS	AC=473;AF=0.0944489;AN=5008;NS=2504;DP=12021;EAS_AF=0.1339;AMR_AF=0.0879;AFR_AF=0.0068;EUR_AF=0.1938;SAS_AF=0.0746;AA=T|||;VT=SNP
14	100034686	rs2021923	C	G	100	PASS	AC=3043;AF=0.607628;AN=5008;NS=2504;DP=15583;EAS_AF=0.5466;AMR_AF=0.6239;AFR_AF=0.7398;EUR_AF=0.494;SAS_AF=0.5971;AA=C|||;VT=SNP
14	100034727	rs2400746	A	G	100	PASS	AC=3044;AF=0.607827;AN=5008;NS=2504;DP=13447;EAS_AF=0.5486;AMR_AF=0.6239;AFR_AF=0.739;EUR_AF=0.494;SAS_AF=0.5971;AA=G|||;VT=SNP
14	100034907	rs4268691	G	A	100	PASS	AC=2873;AF=0.573682;AN=5008;NS=2504;DP=15265;EAS_AF=0.5476;AMR_AF=0.6153;AFR_AF=0.618;EUR_AF=0.493;SAS_AF=0.5941;AA=G|||;VT=SNP
14	100034926	rs4516163	G	A	100	PASS	AC=1769;AF=0.353235;AN=5008;NS=2504;DP=15284;EAS_AF=0.5218;AMR_AF=0.4654;AFR_AF=0.1415;EUR_AF=0.2823;SAS_AF=0.4591;AA=G|||;VT=SNP
14	100035249	rs4545740	A	G	100	PASS	AC=3049;AF=0.608826;AN=5008;NS=2504;DP=18159;EAS_AF=0.5466;AMR_AF=0.6239;AFR_AF=0.7398;EUR_AF=0.495;SAS_AF=0.6022;AA=G|||;VT=SNP
14	100035257	rs6575734	T	C	100	PASS	AC=3101;AF=0.619209;AN=5008;NS=2504;DP=17917;EAS_AF=0.5476;AMR_AF=0.6354;AFR_AF=0.7413;EUR_AF=0.5288;SAS_AF=0.6094;AA=C|||;VT=SNP
14	100035525	rs8004421	G	A	100	PASS	AC=2243;AF=0.447883;AN=5008;NS=2504;DP=20321;EAS_AF=0.5228;AMR_AF=0.4971;AFR_AF=0.4576;EUR_AF=0.3052;SAS_AF=0.4693;AA=G|||;VT=SNP
14	100035776	rs11620978	C	A	100	PASS	AC=822;AF=0.164137;AN=5008;NS=2504;DP=16765;EAS_AF=0.1548;AMR_AF=0.1657;AFR_AF=0.0424;EUR_AF=0.2525;SAS_AF=0.2464;AA=C|||;VT=SNP
14	100036387	rs7147513	G	A	100	PASS	AC=2786;AF=0.55631;AN=5008;NS=2504;DP=19946;EAS_AF=0.5258;AMR_AF=0.6153;AFR_AF=0.5295;EUR_AF=0.5378;SAS_AF=0.6012;AA=G|||;VT=SNP
14	100036463	rs6575735	C	T	100	PASS	AC=2801;AF=0.559305;AN=5008;NS=2504;DP=20952;EAS_AF=0.5228;AMR_AF=0.6138;AFR_AF=0.5658;EUR_AF=0.5139;SAS_AF=0.5961;AA=C|||;VT=SNP
14	100036773	rs4536391	C	T	100	PASS	AC=2904;AF=0.579872;AN=5008;NS=2504;DP=17315;EAS_AF=0.5268;AMR_AF=0.6052;AFR_AF=0.6316;EUR_AF=0.5268;SAS_AF=0.6012;AA=C|||;VT=SNP
14	100036848	rs2400747	C	T	100	PASS	AC=2652;AF=0.529553;AN=5008;NS=2504;DP=14752;EAS_AF=0.5268;AMR_AF=0.5865;AFR_AF=0.4508;EUR_AF=0.5268;SAS_AF=0.6012;AA=T|||;VT=SNP
14	100036875	rs2400748	A	G	100	PASS	AC=2887;AF=0.576478;AN=5008;NS=2504;DP=14483;EAS_AF=0.5218;AMR_AF=0.5893;AFR_AF=0.6316;EUR_AF=0.5249;SAS_AF=0.6022;AA=G|||;VT=SNP
14	100037018	rs2400749	C	T	100	PASS	AC=2895;AF=0.578075;AN=5008;NS=2504;DP=16422;EAS_AF=0.5258;AMR_AF=0.6037;AFR_AF=0.6271;EUR_AF=0.5268;SAS_AF=0.6002;AA=C|||;VT=SNP
14	100037361	rs2400750	T	C	100	PASS	AC=2911;AF=0.58127;AN=5008;NS=2504;DP=12042;EAS_AF=0.5268;AMR_AF=0.6023;AFR_AF=0.6362;EUR_AF=0.5278;SAS_AF=0.6033;AA=t|||;VT=SNP
14	100037398	rs2400751	A	G	100	PASS	AC=2911;AF=0.58127;AN=5008;NS=2504;DP=13404;EAS_AF=0.5268;AMR_AF=0.6023;AFR_AF=0.6362;EUR_AF=0.5278;SAS_AF=0.6033;AA=G|||;VT=SNP
14	100037418	rs2400752	G	C	100	PASS	AC=2675;AF=0.534145;AN=5008;NS=2504;DP=13733;EAS_AF=0.5238;AMR_AF=0.5807;AFR_AF=0.4917;EUR_AF=0.505;SAS_AF=0.5992;AA=G|||;VT=SNP
14	100037496	rs2400753	T	C	100	PASS	AC=2916;AF=0.582268;AN=5008;NS=2504;DP=13481;EAS_AF=0.5268;AMR_AF=0.6023;AFR_AF=0.6354;EUR_AF=0.5328;SAS_AF=0.6043;AA=C|||;VT=SNP
14	100037541	rs2400755	G	A	100	PASS	AC=2916;AF=0.582268;AN=5008;NS=2504;DP=13092;EAS_AF=0.5258;AMR_AF=0.6023;AFR_AF=0.6354;EUR_AF=0.5308;SAS_AF=0.6074;AA=G|||;VT=SNP
14	100037656	rs2400756	C	T	100	PASS	AC=2912;AF=0.58147;AN=5008;NS=2504;DP=14030;EAS_AF=0.5248;AMR_AF=0.6023;AFR_AF=0.6346;EUR_AF=0.5298;SAS_AF=0.6063;AA=C|||;VT=SNP
14	100037770	rs941563	G	A	100	PASS	AC=2909;AF=0.580871;AN=5008;NS=2504;DP=14349;EAS_AF=0.5258;AMR_AF=0.6037;AFR_AF=0.6346;EUR_AF=0.5288;SAS_AF=0.6022;AA=G|||;VT=SNP
14	100037996	rs2021096	G	T	100	PASS	AC=2858;AF=0.570687;AN=5008;NS=2504;DP=17803;EAS_AF=0.5069;AMR_AF=0.5591;AFR_AF=0.6331;EUR_AF=0.5229;SAS_AF=0.6094;AA=G|||;VT=SNP
14	100038118	rs2021095	T	C	100	PASS	AC=3131;AF=0.6252;AN=5008;NS=2504;DP=16753;EAS_AF=0.5109;AMR_AF=0.6138;AFR_AF=0.7965;EUR_AF=0.5278;SAS_AF=0.6196;AA=C|||;VT=SNP
14	100038195	rs2021922	C	G	100	PASS	AC=3808;AF=0.760383;AN=5008;NS=2504;DP=17221;EAS_AF=0.6677;AMR_AF=0.7911;AFR_AF=0.7171;EUR_AF=0.7893;SAS_AF=0.863;AA=C|||;VT=SNP
14	100038337	rs7159168	A	G	100	PASS	AC=4155;AF=0.829673;AN=5008;NS=2504;DP=16809;EAS_AF=0.7897;AMR_AF=0.9063;AFR_AF=0.7368;EUR_AF=0.8429;SAS_AF=0.9284;AA=G|||;VT=SNP
14	100038394	rs2021921	T	C	100	PASS	AC=3818;AF=0.76238;AN=5008;NS=2504;DP=16874;EAS_AF=0.6607;AMR_AF=0.7853;AFR_AF=0.7458;EUR_AF=0.7823;SAS_AF=0.8528;AA=C|||;VT=SNP
14	100038427	rs10139497	C	G	100	PASS	AC=3908;AF=0.780351;AN=5008;NS=2504;DP=16876;EAS_AF=0.6419;AMR_AF=0.7867;AFR_AF=0.8268;EUR_AF=0.7863;SAS_AF=0.8497;AA=G|||;VT=SNP
14	100038487	rs941560	G	A	100	PASS	AC=3636;AF=0.726038;AN=5008;NS=2504;DP=16554;EAS_AF=0.7183;AMR_AF=0.7709;AFR_AF=0.5688;EUR_AF=0.7873;SAS_AF=0.8517;AA=G|||;VT=SNP
14	100039109	rs7143453	C	G	100	PASS	AC=879;AF=0.175519;AN=5008;NS=2504;DP=21319;EAS_AF=0.2143;AMR_AF=0.0663;AFR_AF=0.379;EUR_AF=0.0477;SAS_AF=0.0695;AA=C|||;VT=SNP
14	100039352	rs4905859	G	A	100	PASS	AC=3655;AF=0.729832;AN=5008;NS=2504;DP=19356;EAS_AF=0.8065;AMR_AF=0.8501;AFR_AF=0.6112;EUR_AF=0.7922;SAS_AF=0.6616;AA=A|||;VT=SNP
14	100039414	rs11625867	A	C	100	PASS	AC=768;AF=0.153355;AN=5008;NS=2504;DP=18576;EAS_AF=0.1587;AMR_AF=0.0735;AFR_AF=0.1641;EUR_AF=0.1153;SAS_AF=0.229;AA=C|||;VT=SNP
14	100039415	rs11625868	A	G	100	PASS	AC=769;AF=0.153554;AN=5008;NS=2504;DP=18576;EAS_AF=0.1587;AMR_AF=0.0735;AFR_AF=0.1649;EUR_AF=0.1153;SAS_AF=0.229;AA=G|||;VT=SNP
14	100039507	rs11626005	G	A	100	PASS	AC=194;AF=0.038738;AN=5008;NS=2504;DP=16657;EAS_AF=0;AMR_AF=0.0548;AFR_AF=0.034;EUR_AF=0.0905;SAS_AF=0.0204;AA=G|||;VT=SNP
14	100039595	rs7144192	A	G	100	PASS	AC=619;AF=0.123602;AN=5008;NS=2504;DP=17343;EAS_AF=0.1667;AMR_AF=0.0447;AFR_AF=0.1293;EUR_AF=0.0348;SAS_AF=0.2188;AA=a|||;VT=SNP
14	100039923	rs6575736	G	A	100	PASS	AC=682;AF=0.136182;AN=5008;NS=2504;DP=18848;EAS_AF=0.1677;AMR_AF=0.0403;AFR_AF=0.1884;EUR_AF=0.0348;SAS_AF=0.2055;AA=G|||;VT=SNP
14	100040185	rs8022033	A	G	100	PASS	AC=666;AF=0.132987;AN=5008;NS=2504;DP=19348;EAS_AF=0.1627;AMR_AF=0.0389;AFR_AF=0.1891;EUR_AF=0.0258;SAS_AF=0.2035;AA=G|||;VT=SNP
14	100040266	rs8022352	C	G	100	PASS	AC=662;AF=0.132188;AN=5008;NS=2504;DP=19954;EAS_AF=0.1627;AMR_AF=0.0389;AFR_AF=0.1861;EUR_AF=0.0258;SAS_AF=0.2035;AA=C|||;VT=SNP
14	100040382	rs10140947	T	C	100	PASS	AC=664;AF=0.132588;AN=5008;NS=2504;DP=20560;EAS_AF=0.1627;AMR_AF=0.0389;AFR_AF=0.1876;EUR_AF=0.0258;SAS_AF=0.2035;AA=t|||;VT=SNP
14	100040385	rs17641119	C	G	100	PASS	AC=203;AF=0.0405351;AN=5008;NS=2504;DP=20530;EAS_AF=0.0119;AMR_AF=0.0476;AFR_AF=0.0061;EUR_AF=0.0676;SAS_AF=0.0838;AA=C|||;VT=SNP
14	100040407	rs7140670	T	C	100	PASS	AC=664;AF=0.132588;AN=5008;NS=2504;DP=19463;EAS_AF=0.1627;AMR_AF=0.0389;AFR_AF=0.1876;EUR_AF=0.0258;SAS_AF=0.2035;AA=C|||;VT=SNP
14	100041124	rs7144742	A	C	100	PASS	AC=662;AF=0.132188;AN=5008;NS=2504;DP=21151;EAS_AF=0.1617;AMR_AF=0.0389;AFR_AF=0.1876;EUR_AF=0.0258;SAS_AF=0.2025;AA=C|||;VT=SNP
14	100041338	rs60091599	A	T	100	PASS	AC=660;AF=0.131789;AN=5008;NS=2504;DP=20804;EAS_AF=0.1617;AMR_AF=0.0389;AFR_AF=0.1861;EUR_AF=0.0258;SAS_AF=0.2025;AA=A|||;VT=SNP
14	100041538	rs34692435	C	T	100	PASS	AC=1215;AF=0.242612;AN=5008;NS=2504;DP=19567;EAS_AF=0.2242;AMR_AF=0.2248;AFR_AF=0.0923;EUR_AF=0.4076;SAS_AF=0.3078;AA=C|||;VT=SNP
14	100041597	rs59357956	C	T	100	PASS	AC=662;AF=0.132188;AN=5008;NS=2504;DP=18478;EAS_AF=0.1617;AMR_AF=0.0389;AFR_AF=0.1876;EUR_AF=0.0258;SAS_AF=0.2025;AA=T|||;VT=SNP
14	100041676	rs57773806	G	A	100	PASS	AC=664;AF=0.132588;AN=5008;NS=2504;DP=16225;EAS_AF=0.1617;AMR_AF=0.0389;AFR_AF=0.1884;EUR_AF=0.0268;SAS_AF=0.2025;AA=A|||;VT=SNP
14	100041996	rs56247310	T	G	100	PASS	AC=842;AF=0.168131;AN=5008;NS=2504;DP=18413;EAS_AF=0.1577;AMR_AF=0.1167;AFR_AF=0.3124;EUR_AF=0.0765;SAS_AF=0.1145;AA=T|||;VT=SNP
14	100042192	rs10135037	C	G	100	PASS	AC=662;AF=0.132188;AN=5008;NS=2504;DP=18674;EAS_AF=0.1627;AMR_AF=0.0389;AFR_AF=0.1868;EUR_AF=0.0258;SAS_AF=0.2025;AA=C|||;VT=SNP
14	100042291	rs941559	G	A	100	PASS	AC=664;AF=0.132588;AN=5008;NS=2504;DP=18849;EAS_AF=0.1637;AMR_AF=0.0389;AFR_AF=0.1876;EUR_AF=0.0258;SAS_AF=0.2025;AA=G|||;VT=SNP
14	100042339	rs941558	A	T	100	PASS	AC=662;AF=0.132188;AN=5008;NS=2504;DP=18391;EAS_AF=0.1617;AMR_AF=0.0389;AFR_AF=0.1876;EUR_AF=0.0258;SAS_AF=0.2025;AA=A|||;VT=SNP
14	100042361	rs941557	C	T	100	PASS	AC=1217;AF=0.243011;AN=5008;NS=2504;DP=18154;EAS_AF=0.2252;AMR_AF=0.2291;AFR_AF=0.0908;EUR_AF=0.4076;SAS_AF=0.3078;AA=C|||;VT=SNP
14	100042874	rs2021920	G	T	100	PASS	AC=660;AF=0.131789;AN=5008;NS=2504;DP=18623;EAS_AF=0.1617;AMR_AF=0.0389;AFR_AF=0.1861;EUR_AF=0.0258;SAS_AF=0.2025;AA=T|||;VT=SNP
14	100042879	rs2021919	T	C	100	PASS	AC=662;AF=0.132188;AN=5008;NS=2504;DP=18754;EAS_AF=0.1617;AMR_AF=0.0403;AFR_AF=0.1861;EUR_AF=0.0268;SAS_AF=0.2025;AA=C|||;VT=SNP
14	100043401	rs78757773	T	C	100	PASS	AC=659;AF=0.131589;AN=5008;NS=2504;DP=15090;EAS_AF=0.1617;AMR_AF=0.0389;AFR_AF=0.1861;EUR_AF=0.0258;SAS_AF=0.2014;AA=C|||;VT=SNP
14	100043403	rs78071276	C	T	100	PASS	AC=660;AF=0.131789;AN=5008;NS=2504;DP=15004;EAS_AF=0.1617;AMR_AF=0.0403;AFR_AF=0.1861;EUR_AF=0.0258;SAS_AF=0.2014;AA=C|||;VT=SNP
14	100043454	rs116954942	T	A	100	PASS	AC=70;AF=0.0139776;AN=5008;NS=2504;DP=15193;EAS_AF=0;AMR_AF=0.0187;AFR_AF=0.0008;EUR_AF=0.0467;SAS_AF=0.0092;AA=T|||;VT=SNP
14	100043571	rs113769244	T	C	100	PASS	AC=32;AF=0.00638978;AN=5008;NS=2504;DP=12797;EAS_AF=0;AMR_AF=0.0086;AFR_AF=0.0008;EUR_AF=0.0199;SAS_AF=0.0051;AA=T|||;VT=SNP
14	100043750	rs77210500	G	A	100	PASS	AC=413;AF=0.0824681;AN=5008;NS=2504;DP=8635;EAS_AF=0.1617;AMR_AF=0.0231;AFR_AF=0.0091;EUR_AF=0.0258;SAS_AF=0.2004;AA=N|||;VT=SNP
14	100045645	rs17098855	T	C	100	PASS	AC=676;AF=0.134984;AN=5008;NS=2504;DP=13908;EAS_AF=0.1617;AMR_AF=0.0447;AFR_AF=0.1755;EUR_AF=0.0298;SAS_AF=0.2249;AA=T|||;VT=SNP
14	100046136	rs75601261	T	A	100	PASS	AC=686;AF=0.136981;AN=5008;NS=2504;DP=16826;EAS_AF=0.1617;AMR_AF=0.0432;AFR_AF=0.2035;EUR_AF=0.0249;SAS_AF=0.2035;AA=T|||;VT=SNP
14	100046287	rs113574307	T	C	100	PASS	AC=679;AF=0.135583;AN=5008;NS=2504;DP=17463;EAS_AF=0.1597;AMR_AF=0.0389;AFR_AF=0.2012;EUR_AF=0.0249;SAS_AF=0.2045;AA=T|||;VT=SNP
14	100046373	rs78395743	A	T	100	PASS	AC=684;AF=0.136581;AN=5008;NS=2504;DP=17027;EAS_AF=0.1607;AMR_AF=0.0432;AFR_AF=0.2035;EUR_AF=0.0249;SAS_AF=0.2025;AA=T|||;VT=SNP
14	100046774	rs12892075	C	T	100	PASS	AC=1231;AF=0.245807;AN=5008;NS=2504;DP=7012;EAS_AF=0.2262;AMR_AF=0.2305;AFR_AF=0.0968;EUR_AF=0.4085;SAS_AF=0.3108;AA=C|||;VT=SNP
14	100046813	rs113361514	G	A	100	PASS	AC=674;AF=0.134585;AN=5008;NS=2504;DP=5571;EAS_AF=0.1597;AMR_AF=0.0432;AFR_AF=0.202;EUR_AF=0.0258;SAS_AF=0.1943;AA=A|||;VT=SNP
14	100047081	rs8021410	A	C	100	PASS	AC=692;AF=0.138179;AN=5008;NS=2504;DP=13735;EAS_AF=0.1597;AMR_AF=0.0447;AFR_AF=0.2148;EUR_AF=0.0258;SAS_AF=0.1943;AA=A|||;VT=SNP
14	100047445	rs8021979	A	G	100	PASS	AC=677;AF=0.135184;AN=5008;NS=2504;DP=17585;EAS_AF=0.1617;AMR_AF=0.0432;AFR_AF=0.2027;EUR_AF=0.0258;SAS_AF=0.1943;AA=A|||;VT=SNP
14	100047491	rs8022133	A	G	100	PASS	AC=682;AF=0.136182;AN=5008;NS=2504;DP=18701;EAS_AF=0.1607;AMR_AF=0.0432;AFR_AF=0.2073;EUR_AF=0.0258;SAS_AF=0.1943;AA=G|||;VT=SNP
14	100047717	rs17098856	A	G	100	PASS	AC=681;AF=0.135982;AN=5008;NS=2504;DP=19031;EAS_AF=0.1597;AMR_AF=0.0432;AFR_AF=0.2073;EUR_AF=0.0258;SAS_AF=0.1943;AA=A|||;VT=SNP
14	100048036	rs113453823	A	G	100	PASS	AC=684;AF=0.136581;AN=5008;NS=2504;DP=18231;EAS_AF=0.1597;AMR_AF=0.0432;AFR_AF=0.2095;EUR_AF=0.0258;SAS_AF=0.1943;AA=G|||;VT=SNP
14	100048071	rs77306194	C	T	100	PASS	AC=673;AF=0.134385;AN=5008;NS=2504;DP=18451;EAS_AF=0.1597;AMR_AF=0.0432;AFR_AF=0.2012;EUR_AF=0.0258;SAS_AF=0.1943;AA=C|||;VT=SNP
14	100048315	rs77481446	T	C	100	PASS	AC=636;AF=0.126997;AN=5008;NS=2504;DP=21227;EAS_AF=0.1627;AMR_AF=0.0432;AFR_AF=0.1694;EUR_AF=0.0258;SAS_AF=0.1963;AA=T|||;VT=SNP
14	100048517	rs755480	G	T	100	PASS	AC=1269;AF=0.253395;AN=5008;NS=2504;DP=18475;EAS_AF=0.2331;AMR_AF=0.2709;AFR_AF=0.0998;EUR_AF=0.4125;SAS_AF=0.3057;AA=G|||;VT=SNP
14	100048803	rs17098860	C	T	100	PASS	AC=611;AF=0.122005;AN=5008;NS=2504;DP=22664;EAS_AF=0.1577;AMR_AF=0.0418;AFR_AF=0.1566;EUR_AF=0.0268;SAS_AF=0.1933;AA=C|||;VT=SNP
14	100049019	rs139269444	C	T	100	PASS	AC=31;AF=0.0061901;AN=5008;NS=2504;DP=16672;EAS_AF=0;AMR_AF=0.0029;AFR_AF=0.0008;EUR_AF=0.0169;SAS_AF=0.0112;AA=C|||;VT=SNP
14	100049167	rs77532303	A	T	100	PASS	AC=562;AF=0.11222;AN=5008;NS=2504;DP=17955;EAS_AF=0.1567;AMR_AF=0.0389;AFR_AF=0.1241;EUR_AF=0.0268;SAS_AF=0.1902;AA=A|||;VT=SNP
14	100049433	rs57610016	C	G	100	PASS	AC=623;AF=0.124401;AN=5008;NS=2504;DP=14341;EAS_AF=0.1577;AMR_AF=0.098;AFR_AF=0.1536;EUR_AF=0.0736;SAS_AF=0.1217;AA=C|||;VT=SNP
14	100049440	rs112197725	A	G	100	PASS	AC=639;AF=0.127596;AN=5008;NS=2504;DP=14290;EAS_AF=0.1567;AMR_AF=0.0461;AFR_AF=0.1785;EUR_AF=0.0268;SAS_AF=0.1902;AA=G|||;VT=SNP
14	100049502	rs113859399	A	T	100	PASS	AC=620;AF=0.123802;AN=5008;NS=2504;DP=13348;EAS_AF=0.1567;AMR_AF=0.0447;AFR_AF=0.1649;EUR_AF=0.0268;SAS_AF=0.1902;AA=T|||;VT=SNP
14	100050006	rs111562913	A	G	100	PASS	AC=611;AF=0.122005;AN=5008;NS=2504;DP=15497;EAS_AF=0.1567;AMR_AF=0.0447;AFR_AF=0.1566;EUR_AF=0.0268;SAS_AF=0.1922;AA=G|||;VT=SNP
14	100050060	rs112290393	A	G	100	PASS	AC=612;AF=0.122204;AN=5008;NS=2504;DP=16207;EAS_AF=0.1558;AMR_AF=0.0447;AFR_AF=0.1604;EUR_AF=0.0258;SAS_AF=0.1902;AA=a|||;VT=SNP
14	100050756	rs78200208	C	T	100	PASS	AC=604;AF=0.120607;AN=5008;NS=2504;DP=17846;EAS_AF=0.1558;AMR_AF=0.0418;AFR_AF=0.1543;EUR_AF=0.0258;SAS_AF=0.1922;AA=C|||;VT=SNP
14	100050866	rs78556368	G	A	100	PASS	AC=600;AF=0.119808;AN=5008;NS=2504;DP=20227;EAS_AF=0.1558;AMR_AF=0.0403;AFR_AF=0.152;EUR_AF=0.0258;SAS_AF=0.1922;AA=A|||;VT=SNP
14	100051009	rs77298062	A	G	100	PASS	AC=634;AF=0.126597;AN=5008;NS=2504;DP=22502;EAS_AF=0.1567;AMR_AF=0.0461;AFR_AF=0.174;EUR_AF=0.0258;SAS_AF=0.1922;AA=G|||;VT=SNP
14	100051426	rs56132473	C	T	100	PASS	AC=1122;AF=0.224042;AN=5008;NS=2504;DP=17915;EAS_AF=0.1538;AMR_AF=0.2392;AFR_AF=0.0295;EUR_AF=0.4473;SAS_AF=0.319;AA=C|||;VT=SNP
14	100051550	rs74083737	T	C	100	PASS	AC=252;AF=0.0503195;AN=5008;NS=2504;DP=22528;EAS_AF=0.0278;AMR_AF=0.0331;AFR_AF=0.0764;EUR_AF=0.0278;SAS_AF=0.0736;AA=C|||;VT=SNP
14	100051749	rs8015386	C	A	100	PASS	AC=3907;AF=0.780152;AN=5008;NS=2504;DP=17446;EAS_AF=0.6677;AMR_AF=0.8948;AFR_AF=0.6483;EUR_AF=0.9662;SAS_AF=0.8016;AA=A|||;VT=SNP
14	100051939	rs8015948	G	A	100	PASS	AC=957;AF=0.191094;AN=5008;NS=2504;DP=21985;EAS_AF=0.3294;AMR_AF=0.0965;AFR_AF=0.2368;EUR_AF=0.0328;SAS_AF=0.2168;AA=g|||;VT=SNP
14	100051972	rs8020028	G	A	100	PASS	AC=959;AF=0.191494;AN=5008;NS=2504;DP=22272;EAS_AF=0.3304;AMR_AF=0.0951;AFR_AF=0.2375;EUR_AF=0.0328;SAS_AF=0.2178;AA=G|||;VT=SNP
14	100052014	rs8020049	G	C	100	PASS	AC=1941;AF=0.38758;AN=5008;NS=2504;DP=20963;EAS_AF=0.2798;AMR_AF=0.317;AFR_AF=0.6074;EUR_AF=0.3181;SAS_AF=0.3231;AA=G|||;VT=SNP
14	100052790	rs117815326	C	T	100	PASS	AC=171;AF=0.0341454;AN=5008;NS=2504;DP=17942;EAS_AF=0.0357;AMR_AF=0.0447;AFR_AF=0.0045;EUR_AF=0.0288;SAS_AF=0.0706;AA=C|||;VT=SNP
14	100053176	rs12880780	G	A	100	PASS	AC=2769;AF=0.552915;AN=5008;NS=2504;DP=14660;EAS_AF=0.6419;AMR_AF=0.4582;AFR_AF=0.3661;EUR_AF=0.6531;SAS_AF=0.6779;AA=G|||;VT=SNP
14	100054347	rs73346445	T	C	100	PASS	AC=1390;AF=0.277556;AN=5008;NS=2504;DP=17454;EAS_AF=0.3522;AMR_AF=0.2046;AFR_AF=0.3888;EUR_AF=0.2177;SAS_AF=0.1636;AA=C|||;VT=SNP
14	100054369	rs80080540	G	C	100	PASS	AC=1249;AF=0.249401;AN=5008;NS=2504;DP=17189;EAS_AF=0.3462;AMR_AF=0.1671;AFR_AF=0.3752;EUR_AF=0.161;SAS_AF=0.1288;AA=C|||;VT=SNP
14	100054997	rs12891677	C	T	100	PASS	AC=484;AF=0.0966454;AN=5008;NS=2504;DP=15392;EAS_AF=0.126;AMR_AF=0.1009;AFR_AF=0.0182;EUR_AF=0.1561;SAS_AF=0.1084;AA=C|||;VT=SNP
14	100055023	rs12892887	T	G	100	PASS	AC=2538;AF=0.506789;AN=5008;NS=2504;DP=15801;EAS_AF=0.5089;AMR_AF=0.3833;AFR_AF=0.6589;EUR_AF=0.3907;SAS_AF=0.5061;AA=G|||;VT=SNP
14	100055524	rs115888654	G	A	100	PASS	AC=521;AF=0.104034;AN=5008;NS=2504;DP=14700;EAS_AF=0.2163;AMR_AF=0.0461;AFR_AF=0.18;EUR_AF=0.0169;SAS_AF=0.0164;AA=G|||;VT=SNP
14	100055544	rs8017663	C	A	100	PASS	AC=2737;AF=0.546526;AN=5008;NS=2504;DP=14711;EAS_AF=0.5109;AMR_AF=0.4107;AFR_AF=0.73;EUR_AF=0.4682;SAS_AF=0.5123;AA=C|||;VT=SNP
14	100055722	rs8017842	A	G	100	PASS	AC=2620;AF=0.523163;AN=5008;NS=2504;DP=18570;EAS_AF=0.5188;AMR_AF=0.3919;AFR_AF=0.708;EUR_AF=0.3917;SAS_AF=0.5061;AA=G|||;VT=SNP
14	100055796	rs4900435	G	A	100	PASS	AC=1583;AF=0.316094;AN=5008;NS=2504;DP=18564;EAS_AF=0.1974;AMR_AF=0.3602;AFR_AF=0.0408;EUR_AF=0.6034;SAS_AF=0.4836;AA=G|||;VT=SNP
14	100055854	rs74602948	C	T	100	PASS	AC=617;AF=0.123203;AN=5008;NS=2504;DP=18064;EAS_AF=0.2153;AMR_AF=0.0519;AFR_AF=0.2534;EUR_AF=0.0139;SAS_AF=0.0153;AA=C|||;VT=SNP
14	100055855	rs75925636	A	G	100	PASS	AC=617;AF=0.123203;AN=5008;NS=2504;DP=18163;EAS_AF=0.2153;AMR_AF=0.0519;AFR_AF=0.2534;EUR_AF=0.0139;SAS_AF=0.0153;AA=A|||;VT=SNP
14	100056165	rs12897461	A	G	100	PASS	AC=2579;AF=0.514976;AN=5008;NS=2504;DP=13900;EAS_AF=0.5109;AMR_AF=0.389;AFR_AF=0.6853;EUR_AF=0.3907;SAS_AF=0.5061;AA=G|||;VT=SNP
14	100056208	rs12897979	G	A	100	PASS	AC=1929;AF=0.385184;AN=5008;NS=2504;DP=16910;EAS_AF=0.2956;AMR_AF=0.3314;AFR_AF=0.41;EUR_AF=0.3767;SAS_AF=0.4908;AA=G|||;VT=SNP
14	100056411	rs117084428	C	T	100	PASS	AC=22;AF=0.00439297;AN=5008;NS=2504;DP=20331;EAS_AF=0;AMR_AF=0.0058;AFR_AF=0.0008;EUR_AF=0.0149;SAS_AF=0.002;AA=C|||;VT=SNP
14	100056446	rs8182002	C	T	100	PASS	AC=613;AF=0.122404;AN=5008;NS=2504;DP=19310;EAS_AF=0.2153;AMR_AF=0.0519;AFR_AF=0.2504;EUR_AF=0.0139;SAS_AF=0.0153;AA=C|||;VT=SNP
14	100056487	rs8181914	T	C	100	PASS	AC=622;AF=0.124201;AN=5008;NS=2504;DP=17887;EAS_AF=0.2153;AMR_AF=0.0519;AFR_AF=0.2572;EUR_AF=0.0139;SAS_AF=0.0153;AA=T|||;VT=SNP
14	100056710	rs78205176	T	C	100	PASS	AC=619;AF=0.123602;AN=5008;NS=2504;DP=18240;EAS_AF=0.2163;AMR_AF=0.0519;AFR_AF=0.2542;EUR_AF=0.0139;SAS_AF=0.0153;AA=T|||;VT=SNP
14	100056720	rs17641534	G	C	100	PASS	AC=2109;AF=0.421126;AN=5008;NS=2504;DP=17602;EAS_AF=0.4891;AMR_AF=0.5821;AFR_AF=0.1536;EUR_AF=0.5318;SAS_AF=0.4847;AA=G|||;VT=SNP
14	100056950	rs76218989	A	G	100	PASS	AC=29;AF=0.00579073;AN=5008;NS=2504;DP=18671;EAS_AF=0;AMR_AF=0.0274;AFR_AF=0;EUR_AF=0.0099;SAS_AF=0;AA=A|||;VT=SNP
14	100057511	rs117207233	C	T	100	PASS	AC=223;AF=0.0445288;AN=5008;NS=2504;DP=17054;EAS_AF=0.0357;AMR_AF=0.0245;AFR_AF=0.0015;EUR_AF=0.0119;SAS_AF=0.1595;AA=C|||;VT=SNP
14	100057639	rs10144195	G	C	100	PASS	AC=1927;AF=0.384784;AN=5008;NS=2504;DP=15623;EAS_AF=0.2966;AMR_AF=0.3343;AFR_AF=0.4039;EUR_AF=0.3777;SAS_AF=0.4928;AA=G|||;VT=SNP
14	100057672	rs8009218	C	T	100	PASS	AC=2083;AF=0.415935;AN=5008;NS=2504;DP=15369;EAS_AF=0.4881;AMR_AF=0.5764;AFR_AF=0.1377;EUR_AF=0.5318;SAS_AF=0.4847;AA=C|||;VT=SNP
14	100058003	rs60692965	G	A	100	PASS	AC=591;AF=0.118011;AN=5008;NS=2504;DP=15311;EAS_AF=0.2153;AMR_AF=0.0519;AFR_AF=0.233;EUR_AF=0.0139;SAS_AF=0.0164;AA=G|||;VT=SNP
14	100058044	rs117779677	C	T	100	PASS	AC=25;AF=0.00499201;AN=5008;NS=2504;DP=14189;EAS_AF=0;AMR_AF=0.0058;AFR_AF=0.0015;EUR_AF=0.0149;SAS_AF=0.0041;AA=C|||;VT=SNP
14	100058516	rs77635638	G	C	100	PASS	AC=64;AF=0.0127796;AN=5008;NS=2504;DP=21891;EAS_AF=0.001;AMR_AF=0.013;AFR_AF=0;EUR_AF=0.0239;SAS_AF=0.0307;AA=G|||;VT=SNP
14	100058986	rs12436881	G	A	100	PASS	AC=467;AF=0.0932508;AN=5008;NS=2504;DP=18704;EAS_AF=0.128;AMR_AF=0.0922;AFR_AF=0.0166;EUR_AF=0.1481;SAS_AF=0.1053;AA=G|||;VT=SNP
14	100059494	rs2144803	C	T	100	PASS	AC=2087;AF=0.416733;AN=5008;NS=2504;DP=11801;EAS_AF=0.4871;AMR_AF=0.5793;AFR_AF=0.1377;EUR_AF=0.5328;SAS_AF=0.4867;AA=C|||;VT=SNP
14	100059771	rs12590743	C	T	100	PASS	AC=620;AF=0.123802;AN=5008;NS=2504;DP=17421;EAS_AF=0.2153;AMR_AF=0.0533;AFR_AF=0.2549;EUR_AF=0.0139;SAS_AF=0.0153;AA=C|||;VT=SNP
14	100061153	rs11847690	C	T	100	PASS	AC=2101;AF=0.419529;AN=5008;NS=2504;DP=18912;EAS_AF=0.4871;AMR_AF=0.5836;AFR_AF=0.1437;EUR_AF=0.5328;SAS_AF=0.4898;AA=T|||;VT=SNP
14	100061545	rs11847802	A	G	100	PASS	AC=2205;AF=0.440296;AN=5008;NS=2504;DP=19212;EAS_AF=0.4921;AMR_AF=0.6066;AFR_AF=0.1467;EUR_AF=0.5676;SAS_AF=0.5348;AA=A|||;VT=SNP
14	100061713	rs11847852	A	T	100	PASS	AC=2232;AF=0.445687;AN=5008;NS=2504;DP=18127;EAS_AF=0.4911;AMR_AF=0.6095;AFR_AF=0.1702;EUR_AF=0.5666;SAS_AF=0.5307;AA=A|||;VT=SNP
14	100062176	rs139347472	A	G	100	PASS	AC=59;AF=0.0117812;AN=5008;NS=2504;DP=17384;EAS_AF=0;AMR_AF=0.0216;AFR_AF=0.003;EUR_AF=0.0308;SAS_AF=0.0092;AA=A|||;VT=SNP
14	100062286	rs113981846	C	G	100	PASS	AC=25;AF=0.00499201;AN=5008;NS=2504;DP=18049;EAS_AF=0;AMR_AF=0.0101;AFR_AF=0;EUR_AF=0.0159;SAS_AF=0.002;AA=C|||;VT=SNP
14	100062367	rs61987275	C	T	100	PASS	AC=38;AF=0.00758786;AN=5008;NS=2504;DP=16178;EAS_AF=0;AMR_AF=0.0216;AFR_AF=0.0023;EUR_AF=0.0199;SAS_AF=0;AA=C|||;VT=SNP
14	100062377	rs11160529	C	G	100	PASS	AC=2497;AF=0.498602;AN=5008;NS=2504;DP=16164;EAS_AF=0.5913;AMR_AF=0.6023;AFR_AF=0.2466;EUR_AF=0.6044;SAS_AF=0.5613;AA=C|||;VT=SNP
14	100062418	rs117669414	G	A	100	PASS	AC=35;AF=0.00698882;AN=5008;NS=2504;DP=15327;EAS_AF=0;AMR_AF=0.0101;AFR_AF=0.0045;EUR_AF=0.0189;SAS_AF=0.0031;AA=G|||;VT=SNP
14	100062679	rs77380931	C	G	100	PASS	AC=58;AF=0.0115815;AN=5008;NS=2504;DP=21009;EAS_AF=0;AMR_AF=0.0202;AFR_AF=0;EUR_AF=0.0348;SAS_AF=0.0092;AA=C|||;VT=SNP
14	100062901	rs6575740	C	G	100	PASS	AC=3787;AF=0.75619;AN=5008;NS=2504;DP=18270;EAS_AF=0.6448;AMR_AF=0.6916;AFR_AF=0.5439;EUR_AF=0.9801;SAS_AF=0.9734;AA=G|||;VT=SNP
14	100062992	rs78212934	G	A	100	PASS	AC=87;AF=0.0173722;AN=5008;NS=2504;DP=20448;EAS_AF=0.001;AMR_AF=0.0173;AFR_AF=0;EUR_AF=0.0209;SAS_AF=0.0542;AA=G|||;VT=SNP
14	100063084	rs4900436	T	C	100	PASS	AC=3479;AF=0.694688;AN=5008;NS=2504;DP=21543;EAS_AF=0.6329;AMR_AF=0.5908;AFR_AF=0.5234;EUR_AF=0.8658;SAS_AF=0.8875;AA=T|||;VT=SNP
14	100063158	rs117493843	C	T	100	PASS	AC=17;AF=0.00339457;AN=5008;NS=2504;DP=19214;EAS_AF=0;AMR_AF=0.0014;AFR_AF=0.0015;EUR_AF=0.0129;SAS_AF=0.001;AA=C|||;VT=SNP
14	100063508	rs4905862	C	T	100	PASS	AC=3096;AF=0.618211;AN=5008;NS=2504;DP=17656;EAS_AF=0.6329;AMR_AF=0.5807;AFR_AF=0.2398;EUR_AF=0.8648;SAS_AF=0.8875;AA=C|||;VT=SNP
14	100063688	rs60647994	A	G	100	PASS	AC=3938;AF=0.786342;AN=5008;NS=2504;DP=20349;EAS_AF=0.6478;AMR_AF=0.6859;AFR_AF=0.6589;EUR_AF=0.9801;SAS_AF=0.9734;AA=G|||;VT=SNP
14	100063844	rs78063057	C	T	100	PASS	AC=335;AF=0.066893;AN=5008;NS=2504;DP=17874;EAS_AF=0.0188;AMR_AF=0.0793;AFR_AF=0.0469;EUR_AF=0.1143;SAS_AF=0.0859;AA=C|||;VT=SNP
14	100063947	rs73346463	G	T	100	PASS	AC=935;AF=0.186701;AN=5008;NS=2504;DP=17327;EAS_AF=0.3512;AMR_AF=0.3069;AFR_AF=0.2436;EUR_AF=0.0199;SAS_AF=0.0266;AA=G|||;VT=SNP
14	100063991	rs2144801	T	C	100	PASS	AC=3473;AF=0.69349;AN=5008;NS=2504;DP=18623;EAS_AF=0.631;AMR_AF=0.5893;AFR_AF=0.5212;EUR_AF=0.8658;SAS_AF=0.8875;AA=T|||;VT=SNP
14	100064100	rs79552141	T	G	100	PASS	AC=335;AF=0.066893;AN=5008;NS=2504;DP=19174;EAS_AF=0.0188;AMR_AF=0.0793;AFR_AF=0.0469;EUR_AF=0.1143;SAS_AF=0.0859;AA=T|||;VT=SNP
14	100064674	rs11160530	A	G	100	PASS	AC=3940;AF=0.786741;AN=5008;NS=2504;DP=19606;EAS_AF=0.6498;AMR_AF=0.6859;AFR_AF=0.6589;EUR_AF=0.9801;SAS_AF=0.9734;AA=G|||;VT=SNP
14	100064874	rs71422779	C	T	100	PASS	AC=42;AF=0.00838658;AN=5008;NS=2504;DP=17248;EAS_AF=0.001;AMR_AF=0.0144;AFR_AF=0.0015;EUR_AF=0.0249;SAS_AF=0.0041;AA=C|||;VT=SNP
14	100064941	rs8019522	G	A	100	PASS	AC=3091;AF=0.617212;AN=5008;NS=2504;DP=17286;EAS_AF=0.629;AMR_AF=0.5807;AFR_AF=0.239;EUR_AF=0.8648;SAS_AF=0.8875;AA=G|||;VT=SNP
14	100065018	rs57106852	T	C	100	PASS	AC=1096;AF=0.21885;AN=5008;NS=2504;DP=17448;EAS_AF=0.3522;AMR_AF=0.3256;AFR_AF=0.3548;EUR_AF=0.0199;SAS_AF=0.0266;AA=C|||;VT=SNP
14	100065040	rs79295878	C	T	100	PASS	AC=336;AF=0.0670927;AN=5008;NS=2504;DP=17764;EAS_AF=0.0188;AMR_AF=0.0793;AFR_AF=0.0477;EUR_AF=0.1143;SAS_AF=0.0859;AA=C|||;VT=SNP
14	100065290	rs58884100	G	A	100	PASS	AC=938;AF=0.1873;AN=5008;NS=2504;DP=17098;EAS_AF=0.3522;AMR_AF=0.3069;AFR_AF=0.2451;EUR_AF=0.0199;SAS_AF=0.0266;AA=G|||;VT=SNP
14	100065722	rs116926683	G	A	100	PASS	AC=12;AF=0.00239617;AN=5008;NS=2504;DP=16465;EAS_AF=0.001;AMR_AF=0;AFR_AF=0;EUR_AF=0.0089;SAS_AF=0.002;AA=G|||;VT=SNP
14	100066113	rs141828685	G	A	100	PASS	AC=43;AF=0.00858626;AN=5008;NS=2504;DP=14200;EAS_AF=0;AMR_AF=0.0115;AFR_AF=0.0008;EUR_AF=0.0268;SAS_AF=0.0072;AA=G|||;VT=SNP
14	100066787	rs8010418	C	T	100	PASS	AC=335;AF=0.066893;AN=5008;NS=2504;DP=19497;EAS_AF=0.0188;AMR_AF=0.0793;AFR_AF=0.0469;EUR_AF=0.1143;SAS_AF=0.0859;AA=C|||;VT=SNP
14	100066802	rs12885354	G	A	100	PASS	AC=3096;AF=0.618211;AN=5008;NS=2504;DP=19566;EAS_AF=0.631;AMR_AF=0.585;AFR_AF=0.239;EUR_AF=0.8648;SAS_AF=0.8875;AA=G|||;VT=SNP
14	100067422	rs12590202	T	C	100	PASS	AC=941;AF=0.187899;AN=5008;NS=2504;DP=21685;EAS_AF=0.3512;AMR_AF=0.3069;AFR_AF=0.2481;EUR_AF=0.0199;SAS_AF=0.0266;AA=T|||;VT=SNP
14	100068721	rs11624798	G	T	100	PASS	AC=37;AF=0.00738818;AN=5008;NS=2504;DP=19374;EAS_AF=0;AMR_AF=0.0216;AFR_AF=0.0023;EUR_AF=0.0189;SAS_AF=0;AA=G|||;VT=SNP
14	100069123	rs78942089	G	A	100	PASS	AC=341;AF=0.0680911;AN=5008;NS=2504;DP=18210;EAS_AF=0.0188;AMR_AF=0.0793;AFR_AF=0.0477;EUR_AF=0.1173;SAS_AF=0.0879;AA=G|||;VT=SNP
14	100069742	rs8007401	G	A	100	PASS	AC=4094;AF=0.817492;AN=5008;NS=2504;DP=5123;EAS_AF=0.9851;AMR_AF=0.8948;AFR_AF=0.5318;EUR_AF=0.8837;SAS_AF=0.908;AA=G|||;VT=SNP
14	100070030	rs78667152	G	A	100	PASS	AC=954;AF=0.190495;AN=5008;NS=2504;DP=6915;EAS_AF=0.3433;AMR_AF=0.3069;AFR_AF=0.264;EUR_AF=0.0199;SAS_AF=0.0266;AA=g|||;VT=SNP
14	100070906	rs572726808	C	T	100	PASS	AC=11;AF=0.00219649;AN=5008;NS=2504;DP=7002;EAS_AF=0;AMR_AF=0.0058;AFR_AF=0.0008;EUR_AF=0.006;SAS_AF=0;AA=C|||;VT=SNP
14	100072779	rs11160531	G	C	100	PASS	AC=2871;AF=0.573283;AN=5008;NS=2504;DP=20244;EAS_AF=0.6558;AMR_AF=0.4769;AFR_AF=0.2897;EUR_AF=0.7038;SAS_AF=0.8057;AA=G|||;VT=SNP
14	100072999	rs12433803	G	A	100	PASS	AC=295;AF=0.0589058;AN=5008;NS=2504;DP=20303;EAS_AF=0.001;AMR_AF=0.1167;AFR_AF=0.0174;EUR_AF=0.1262;SAS_AF=0.0644;AA=G|||;VT=SNP
14	100073091	rs2895810	G	A	100	PASS	AC=4138;AF=0.826278;AN=5008;NS=2504;DP=17999;EAS_AF=0.9365;AMR_AF=0.8934;AFR_AF=0.5386;EUR_AF=0.9195;SAS_AF=0.9581;AA=G|||;VT=SNP
14	100073097	rs61984365	G	A	100	PASS	AC=380;AF=0.0758786;AN=5008;NS=2504;DP=17890;EAS_AF=0.0635;AMR_AF=0.0937;AFR_AF=0.1097;EUR_AF=0.0775;SAS_AF=0.0286;AA=G|||;VT=SNP
14	100073216	rs4619332	C	G	100	PASS	AC=4171;AF=0.832867;AN=5008;NS=2504;DP=15515;EAS_AF=0.9375;AMR_AF=0.8948;AFR_AF=0.5499;EUR_AF=0.9225;SAS_AF=0.9714;AA=G|||;VT=SNP
14	100073462	rs76385130	C	T	100	PASS	AC=1114;AF=0.222444;AN=5008;NS=2504;DP=16737;EAS_AF=0.2867;AMR_AF=0.3098;AFR_AF=0.3071;EUR_AF=0.1203;SAS_AF=0.0849;AA=C|||;VT=SNP
14	100073719	rs12437096	T	G	100	PASS	AC=2975;AF=0.59405;AN=5008;NS=2504;DP=19146;EAS_AF=0.6508;AMR_AF=0.5793;AFR_AF=0.1952;EUR_AF=0.8002;SAS_AF=0.8732;AA=T|||;VT=SNP
14	100073864	rs12434036	G	C	100	PASS	AC=2972;AF=0.59345;AN=5008;NS=2504;DP=19597;EAS_AF=0.6508;AMR_AF=0.5778;AFR_AF=0.1936;EUR_AF=0.8002;SAS_AF=0.8732;AA=G|||;VT=SNP
14	100074000	rs8005317	T	C	100	PASS	AC=1576;AF=0.314696;AN=5008;NS=2504;DP=18721;EAS_AF=0.3492;AMR_AF=0.4035;AFR_AF=0.4803;EUR_AF=0.1968;SAS_AF=0.1135;AA=T|||;VT=SNP
14	100074389	rs2022745	C	T	100	PASS	AC=3054;AF=0.609824;AN=5008;NS=2504;DP=17498;EAS_AF=0.6508;AMR_AF=0.585;AFR_AF=0.2405;EUR_AF=0.8032;SAS_AF=0.8855;AA=C|||;VT=SNP
14	100074501	rs79863097	A	T	100	PASS	AC=15;AF=0.00299521;AN=5008;NS=2504;DP=17712;EAS_AF=0;AMR_AF=0.0029;AFR_AF=0;EUR_AF=0.0119;SAS_AF=0.001;AA=A|||;VT=SNP
14	100074667	rs2022744	G	A	100	PASS	AC=3054;AF=0.609824;AN=5008;NS=2504;DP=23002;EAS_AF=0.6508;AMR_AF=0.585;AFR_AF=0.2413;EUR_AF=0.8022;SAS_AF=0.8855;AA=A|||;VT=SNP
14	100074991	rs17098887	G	A	100	PASS	AC=1116;AF=0.222843;AN=5008;NS=2504;DP=22280;EAS_AF=0.2867;AMR_AF=0.3127;AFR_AF=0.3071;EUR_AF=0.1203;SAS_AF=0.0849;AA=G|||;VT=SNP
14	100075334	rs4243726	C	T	100	PASS	AC=3054;AF=0.609824;AN=5008;NS=2504;DP=23171;EAS_AF=0.6508;AMR_AF=0.585;AFR_AF=0.2405;EUR_AF=0.8022;SAS_AF=0.8865;AA=C|||;VT=SNP
14	100075390	rs12432708	T	G	100	PASS	AC=382;AF=0.076278;AN=5008;NS=2504;DP=21896;EAS_AF=0.001;AMR_AF=0.111;AFR_AF=0.0726;EUR_AF=0.1372;SAS_AF=0.0716;AA=T|||;VT=SNP
14	100075456	rs2400759	C	T	100	PASS	AC=3053;AF=0.609625;AN=5008;NS=2504;DP=22191;EAS_AF=0.6498;AMR_AF=0.585;AFR_AF=0.2405;EUR_AF=0.8022;SAS_AF=0.8865;AA=C|||;VT=SNP
14	100075520	rs11160532	C	T	100	PASS	AC=2973;AF=0.59365;AN=5008;NS=2504;DP=20802;EAS_AF=0.6508;AMR_AF=0.5793;AFR_AF=0.1936;EUR_AF=0.8002;SAS_AF=0.8732;AA=C|||;VT=SNP
14	100075680	rs12589542	C	T	100	PASS	AC=1576;AF=0.314696;AN=5008;NS=2504;DP=20263;EAS_AF=0.3492;AMR_AF=0.4035;AFR_AF=0.4803;EUR_AF=0.1968;SAS_AF=0.1135;AA=C|||;VT=SNP
14	100075684	rs4509937	C	T	100	PASS	AC=3054;AF=0.609824;AN=5008;NS=2504;DP=20685;EAS_AF=0.6508;AMR_AF=0.585;AFR_AF=0.2405;EUR_AF=0.8022;SAS_AF=0.8865;AA=C|||;VT=SNP
14	100075773	rs11160533	C	T	100	PASS	AC=3021;AF=0.603235;AN=5008;NS=2504;DP=21419;EAS_AF=0.6508;AMR_AF=0.585;AFR_AF=0.2269;EUR_AF=0.8002;SAS_AF=0.8732;AA=C|||;VT=SNP
14	100075998	rs11627855	G	C	100	PASS	AC=3054;AF=0.609824;AN=5008;NS=2504;DP=19656;EAS_AF=0.6508;AMR_AF=0.585;AFR_AF=0.2405;EUR_AF=0.8022;SAS_AF=0.8865;AA=C|||;VT=SNP
14	100076059	rs4905865	T	G	100	PASS	AC=3054;AF=0.609824;AN=5008;NS=2504;DP=19500;EAS_AF=0.6508;AMR_AF=0.585;AFR_AF=0.2405;EUR_AF=0.8022;SAS_AF=0.8865;AA=G|||;VT=SNP
14	100076671	rs34963392	C	T	100	PASS	AC=3111;AF=0.621206;AN=5008;NS=2504;DP=19505;EAS_AF=0.6508;AMR_AF=0.5893;AFR_AF=0.2814;EUR_AF=0.8022;SAS_AF=0.8865;AA=C|||;VT=SNP
14	100076725	rs34901717	C	T	100	PASS	AC=3111;AF=0.621206;AN=5008;NS=2504;DP=20251;EAS_AF=0.6508;AMR_AF=0.5893;AFR_AF=0.2814;EUR_AF=0.8022;SAS_AF=0.8865;AA=C|||;VT=SNP
14	100076885	rs12892088	C	T	100	PASS	AC=3113;AF=0.621605;AN=5008;NS=2504;DP=18876;EAS_AF=0.6508;AMR_AF=0.5893;AFR_AF=0.2821;EUR_AF=0.8022;SAS_AF=0.8875;AA=T|||;VT=SNP
14	100076939	rs12891978	A	C	100	PASS	AC=2680;AF=0.535144;AN=5008;NS=2504;DP=18764;EAS_AF=0.6498;AMR_AF=0.4741;AFR_AF=0.1732;EUR_AF=0.665;SAS_AF=0.816;AA=A|||;VT=SNP
14	100077077	rs35816523	A	G	100	PASS	AC=3114;AF=0.621805;AN=5008;NS=2504;DP=19702;EAS_AF=0.6518;AMR_AF=0.5893;AFR_AF=0.2821;EUR_AF=0.8022;SAS_AF=0.8875;AA=G|||;VT=SNP
14	100077377	rs72706361	T	A	100	PASS	AC=82;AF=0.0163738;AN=5008;NS=2504;DP=20322;EAS_AF=0;AMR_AF=0.0187;AFR_AF=0.0068;EUR_AF=0.0517;SAS_AF=0.0082;AA=T|||;VT=SNP
14	100078331	rs12432083	G	T	100	PASS	AC=293;AF=0.0585064;AN=5008;NS=2504;DP=19665;EAS_AF=0.001;AMR_AF=0.0937;AFR_AF=0.0159;EUR_AF=0.1362;SAS_AF=0.0706;AA=G|||;VT=SNP
14	100078777	rs182109447	A	G	100	PASS	AC=17;AF=0.00339457;AN=5008;NS=2504;DP=19826;EAS_AF=0;AMR_AF=0.0086;AFR_AF=0;EUR_AF=0.005;SAS_AF=0.0061;AA=A|||;VT=SNP
14	100078900	rs17098899	G	A	100	PASS	AC=417;AF=0.0832668;AN=5008;NS=2504;DP=20961;EAS_AF=0.0724;AMR_AF=0.1037;AFR_AF=0.1278;EUR_AF=0.0746;SAS_AF=0.0286;AA=G|||;VT=SNP
14	100080197	rs137943060	G	A	100	PASS	AC=38;AF=0.00758786;AN=5008;NS=2504;DP=15804;EAS_AF=0;AMR_AF=0.0159;AFR_AF=0.0008;EUR_AF=0.0209;SAS_AF=0.0051;AA=G|||;VT=SNP
14	100080540	rs76779747	G	A	100	PASS	AC=143;AF=0.0285543;AN=5008;NS=2504;DP=16946;EAS_AF=0.001;AMR_AF=0.0389;AFR_AF=0.003;EUR_AF=0.0795;SAS_AF=0.0317;AA=G|||;VT=SNP
14	100081235	rs61418407	A	T	100	PASS	AC=1046;AF=0.208866;AN=5008;NS=2504;DP=17993;EAS_AF=0.3026;AMR_AF=0.366;AFR_AF=0.1914;EUR_AF=0.1193;SAS_AF=0.1166;AA=A|||;VT=SNP
14	100081851	rs11628535	A	C	100	PASS	AC=2760;AF=0.551118;AN=5008;NS=2504;DP=17015;EAS_AF=0.625;AMR_AF=0.4539;AFR_AF=0.3162;EUR_AF=0.6431;SAS_AF=0.7669;AA=A|||;VT=SNP
14	100082170	rs61984369	C	T	100	PASS	AC=15;AF=0.00299521;AN=5008;NS=2504;DP=16951;EAS_AF=0;AMR_AF=0.0058;AFR_AF=0.0023;EUR_AF=0.007;SAS_AF=0.001;AA=C|||;VT=SNP
14	100082208	rs78315003	A	G	100	PASS	AC=368;AF=0.0734824;AN=5008;NS=2504;DP=16725;EAS_AF=0.002;AMR_AF=0.098;AFR_AF=0.0772;EUR_AF=0.1282;SAS_AF=0.0685;AA=A|||;VT=SNP
14	100082470	rs75668445	T	C	100	PASS	AC=59;AF=0.0117812;AN=5008;NS=2504;DP=22451;EAS_AF=0;AMR_AF=0.0202;AFR_AF=0.0015;EUR_AF=0.0258;SAS_AF=0.0174;AA=T|||;VT=SNP
14	100082561	rs12431621	G	A	100	PASS	AC=670;AF=0.133786;AN=5008;NS=2504;DP=21661;EAS_AF=0.002;AMR_AF=0.1138;AFR_AF=0.2965;EUR_AF=0.1292;SAS_AF=0.0685;AA=g|||;VT=SNP
14	100082624	rs12434830	T	C	100	PASS	AC=670;AF=0.133786;AN=5008;NS=2504;DP=21643;EAS_AF=0.002;AMR_AF=0.1138;AFR_AF=0.2965;EUR_AF=0.1292;SAS_AF=0.0685;AA=T|||;VT=SNP
14	100082748	rs12586338	G	T	100	PASS	AC=1033;AF=0.20627;AN=5008;NS=2504;DP=19471;EAS_AF=0.3026;AMR_AF=0.3631;AFR_AF=0.1861;EUR_AF=0.1173;SAS_AF=0.1145;AA=G|||;VT=SNP
14	100082793	rs12431670	G	A	100	PASS	AC=280;AF=0.0559105;AN=5008;NS=2504;DP=18414;EAS_AF=0.002;AMR_AF=0.0951;AFR_AF=0.0121;EUR_AF=0.1282;SAS_AF=0.0685;AA=G|||;VT=SNP
14	100082902	rs12431656	C	T	100	PASS	AC=689;AF=0.13758;AN=5008;NS=2504;DP=17360;EAS_AF=0.002;AMR_AF=0.1138;AFR_AF=0.3109;EUR_AF=0.1292;SAS_AF=0.0685;AA=T|||;VT=SNP
14	100083318	rs17095114	A	G	100	PASS	AC=672;AF=0.134185;AN=5008;NS=2504;DP=16927;EAS_AF=0.002;AMR_AF=0.1138;AFR_AF=0.298;EUR_AF=0.1292;SAS_AF=0.0685;AA=A|||;VT=SNP
14	100083455	rs17095115	A	C	100	PASS	AC=685;AF=0.136781;AN=5008;NS=2504;DP=19656;EAS_AF=0.002;AMR_AF=0.1138;AFR_AF=0.3079;EUR_AF=0.1292;SAS_AF=0.0685;AA=T|||;VT=SNP
14	100083926	rs60960677	C	T	100	PASS	AC=662;AF=0.132188;AN=5008;NS=2504;DP=18536;EAS_AF=0.002;AMR_AF=0.1138;AFR_AF=0.2905;EUR_AF=0.1292;SAS_AF=0.0685;AA=T|||;VT=SNP
14	100084771	rs6575741	T	C	100	PASS	AC=3807;AF=0.760184;AN=5008;NS=2504;DP=19797;EAS_AF=0.6895;AMR_AF=0.6268;AFR_AF=0.7005;EUR_AF=0.8807;SAS_AF=0.8845;AA=C|||;VT=SNP
14	100085450	rs2144800	T	G	100	PASS	AC=2788;AF=0.556709;AN=5008;NS=2504;DP=18543;EAS_AF=0.631;AMR_AF=0.4496;AFR_AF=0.3427;EUR_AF=0.6302;SAS_AF=0.7699;AA=G|||;VT=SNP
14	100085637	rs7159682	A	C	100	PASS	AC=3170;AF=0.632987;AN=5008;NS=2504;DP=16816;EAS_AF=0.6319;AMR_AF=0.549;AFR_AF=0.4312;EUR_AF=0.7575;SAS_AF=0.8384;AA=A|||;VT=SNP
14	100085748	rs12588417	G	A	100	PASS	AC=1039;AF=0.207468;AN=5008;NS=2504;DP=13225;EAS_AF=0.3056;AMR_AF=0.3588;AFR_AF=0.1884;EUR_AF=0.1193;SAS_AF=0.1155;AA=G|||;VT=SNP
14	100086053	rs118022189	G	A	100	PASS	AC=91;AF=0.0181709;AN=5008;NS=2504;DP=12737;EAS_AF=0;AMR_AF=0.0288;AFR_AF=0.003;EUR_AF=0.0577;SAS_AF=0.0092;AA=G|||;VT=SNP
14	100086649	rs150091338	C	T	100	PASS	AC=17;AF=0.00339457;AN=5008;NS=2504;DP=18280;EAS_AF=0;AMR_AF=0.0086;AFR_AF=0;EUR_AF=0.005;SAS_AF=0.0061;AA=C|||;VT=SNP
14	100087364	rs11627059	A	G	100	PASS	AC=2528;AF=0.504792;AN=5008;NS=2504;DP=20144;EAS_AF=0.625;AMR_AF=0.4207;AFR_AF=0.2731;EUR_AF=0.5616;SAS_AF=0.6953;AA=A|||;VT=SNP
14	100087797	rs111574729	G	A	100	PASS	AC=73;AF=0.0145767;AN=5008;NS=2504;DP=16761;EAS_AF=0.001;AMR_AF=0.0187;AFR_AF=0.0038;EUR_AF=0.0348;SAS_AF=0.0194;AA=G|||;VT=SNP
14	100088293	rs141982550	C	A	100	PASS	AC=74;AF=0.0147764;AN=5008;NS=2504;DP=16166;EAS_AF=0;AMR_AF=0.0173;AFR_AF=0.0053;EUR_AF=0.0467;SAS_AF=0.0082;AA=C|||;VT=SNP
14	100088426	rs77391518	A	G	100	PASS	AC=288;AF=0.057508;AN=5008;NS=2504;DP=21896;EAS_AF=0.002;AMR_AF=0.0922;AFR_AF=0.0189;EUR_AF=0.1302;SAS_AF=0.0675;AA=A|||;VT=SNP
14	100088980	rs7161519	C	T	100	PASS	AC=2522;AF=0.503594;AN=5008;NS=2504;DP=18707;EAS_AF=0.6161;AMR_AF=0.4121;AFR_AF=0.2821;EUR_AF=0.5596;SAS_AF=0.6943;AA=C|||;VT=SNP
14	100089842	rs767068	T	C	100	PASS	AC=3167;AF=0.632388;AN=5008;NS=2504;DP=19735;EAS_AF=0.623;AMR_AF=0.5216;AFR_AF=0.5401;EUR_AF=0.6899;SAS_AF=0.7863;AA=C|||;VT=SNP
14	100090566	rs79586898	C	T	100	PASS	AC=74;AF=0.0147764;AN=5008;NS=2504;DP=19077;EAS_AF=0;AMR_AF=0.0159;AFR_AF=0.0076;EUR_AF=0.0477;SAS_AF=0.0051;AA=C|||;VT=SNP
14	100091968	rs2282016	C	T	100	PASS	AC=1850;AF=0.369409;AN=5008;NS=2504;DP=17000;EAS_AF=0.376;AMR_AF=0.4611;AFR_AF=0.503;EUR_AF=0.2783;SAS_AF=0.2106;AA=C|||;VT=SNP
14	100092849	rs145814499	C	A	100	PASS	AC=61;AF=0.0121805;AN=5008;NS=2504;DP=19647;EAS_AF=0;AMR_AF=0.0216;AFR_AF=0.0023;EUR_AF=0.0328;SAS_AF=0.0102;AA=C|||;VT=SNP
14	100093155	rs17098908	C	T	100	PASS	AC=1247;AF=0.249002;AN=5008;NS=2504;DP=18841;EAS_AF=0.3194;AMR_AF=0.3818;AFR_AF=0.2247;EUR_AF=0.1829;SAS_AF=0.183;AA=C|||;VT=SNP
14	100095407	rs12882487	C	G	100	PASS	AC=307;AF=0.0613019;AN=5008;NS=2504;DP=16271;EAS_AF=0.0565;AMR_AF=0.0648;AFR_AF=0.059;EUR_AF=0.0954;SAS_AF=0.0317;AA=c|||;VT=SNP
14	100096510	rs61984370	G	A	100	PASS	AC=99;AF=0.0197684;AN=5008;NS=2504;DP=17859;EAS_AF=0.005;AMR_AF=0.0245;AFR_AF=0.0083;EUR_AF=0.0358;SAS_AF=0.0307;AA=G|||;VT=SNP
14	100096513	rs67361374	C	T	100	PASS	AC=1276;AF=0.254792;AN=5008;NS=2504;DP=18107;EAS_AF=0.3204;AMR_AF=0.3818;AFR_AF=0.2421;EUR_AF=0.1819;SAS_AF=0.1892;AA=C|||;VT=SNP
14	100096543	rs74510328	G	A	100	PASS	AC=23;AF=0.00459265;AN=5008;NS=2504;DP=18716;EAS_AF=0;AMR_AF=0.0029;AFR_AF=0.0008;EUR_AF=0.0169;SAS_AF=0.0031;AA=G|||;VT=SNP
14	100097207	rs117475492	C	G	100	PASS	AC=28;AF=0.00559105;AN=5008;NS=2504;DP=18008;EAS_AF=0;AMR_AF=0.0058;AFR_AF=0.0015;EUR_AF=0.0169;SAS_AF=0.0051;AA=C|||;VT=SNP
14	100097239	rs4900438	G	C	100	PASS	AC=1172;AF=0.234026;AN=5008;NS=2504;DP=17557;EAS_AF=0.3204;AMR_AF=0.3775;AFR_AF=0.1641;EUR_AF=0.1819;SAS_AF=0.1912;AA=G|||;VT=SNP
14	100098571	rs35464923	T	C	100	PASS	AC=2940;AF=0.587061;AN=5008;NS=2504;DP=21609;EAS_AF=0.62;AMR_AF=0.5086;AFR_AF=0.407;EUR_AF=0.6869;SAS_AF=0.7495;AA=T|||;VT=SNP
14	100098848	rs2022566	A	C	100	PASS	AC=3510;AF=0.700879;AN=5008;NS=2504;DP=23464;EAS_AF=0.9008;AMR_AF=0.7421;AFR_AF=0.5166;EUR_AF=0.659;SAS_AF=0.7577;AA=A|||;VT=SNP
14	100099000	rs11626570	G	A	100	PASS	AC=98;AF=0.0195687;AN=5008;NS=2504;DP=19462;EAS_AF=0.005;AMR_AF=0.0245;AFR_AF=0.0076;EUR_AF=0.0358;SAS_AF=0.0307;AA=G|||;VT=SNP
14	100099039	rs72706367	C	T	100	PASS	AC=46;AF=0.0091853;AN=5008;NS=2504;DP=18937;EAS_AF=0.001;AMR_AF=0.013;AFR_AF=0;EUR_AF=0.0318;SAS_AF=0.0041;AA=C|||;VT=SNP
14	100099546	rs11160534	G	A	100	PASS	AC=4120;AF=0.822684;AN=5008;NS=2504;DP=15995;EAS_AF=0.9603;AMR_AF=0.8386;AFR_AF=0.7451;EUR_AF=0.7893;SAS_AF=0.8088;AA=G|||;VT=SNP
14	100099766	rs79902965	C	G	100	PASS	AC=74;AF=0.0147764;AN=5008;NS=2504;DP=16651;EAS_AF=0;AMR_AF=0.0202;AFR_AF=0.0068;EUR_AF=0.0457;SAS_AF=0.0051;AA=C|||;VT=SNP
14	100099938	rs941551	G	A	100	PASS	AC=4088;AF=0.816294;AN=5008;NS=2504;DP=21212;EAS_AF=0.9603;AMR_AF=0.8242;AFR_AF=0.7443;EUR_AF=0.7724;SAS_AF=0.8047;AA=G|||;VT=SNP
14	100100164	rs7143061	G	A	100	PASS	AC=1976;AF=0.394569;AN=5008;NS=2504;DP=20821;EAS_AF=0.4802;AMR_AF=0.3516;AFR_AF=0.4493;EUR_AF=0.3688;SAS_AF=0.2894;AA=G|||;VT=SNP
14	100100230	rs72706368	G	A	100	PASS	AC=19;AF=0.00379393;AN=5008;NS=2504;DP=21141;EAS_AF=0;AMR_AF=0.0072;AFR_AF=0;EUR_AF=0.0129;SAS_AF=0.001;AA=G|||;VT=SNP
14	100101455	rs61984394	G	C	100	PASS	AC=1049;AF=0.209465;AN=5008;NS=2504;DP=12772;EAS_AF=0.2242;AMR_AF=0.2133;AFR_AF=0.0166;EUR_AF=0.2336;SAS_AF=0.4274;AA=G|||;VT=SNP
14	100102576	rs6575743	C	G	100	PASS	AC=1364;AF=0.272364;AN=5008;NS=2504;DP=14224;EAS_AF=0.1339;AMR_AF=0.2176;AFR_AF=0.3359;EUR_AF=0.34;SAS_AF=0.2986;AA=C|||;VT=SNP
14	100103051	rs34518442	G	A	100	PASS	AC=139;AF=0.0277556;AN=5008;NS=2504;DP=15994;EAS_AF=0.002;AMR_AF=0.0346;AFR_AF=0.003;EUR_AF=0.0736;SAS_AF=0.0358;AA=G|||;VT=SNP
14	100104329	rs17098912	G	A	100	PASS	AC=894;AF=0.178514;AN=5008;NS=2504;DP=22155;EAS_AF=0.2202;AMR_AF=0.1801;AFR_AF=0.0356;EUR_AF=0.1998;SAS_AF=0.3057;AA=G|||;VT=SNP
14	100104696	rs118050771	G	A	100	PASS	AC=52;AF=0.0103834;AN=5008;NS=2504;DP=17304;EAS_AF=0;AMR_AF=0.0144;AFR_AF=0.0015;EUR_AF=0.0278;SAS_AF=0.0123;AA=G|||;VT=SNP
14	100104834	rs12884035	C	T	100	PASS	AC=827;AF=0.165136;AN=5008;NS=2504;DP=17343;EAS_AF=0.2222;AMR_AF=0.1556;AFR_AF=0.0212;EUR_AF=0.2455;SAS_AF=0.2249;AA=C|||;VT=SNP
14	100105374	rs61984397	A	T	100	PASS	AC=43;AF=0.00858626;AN=5008;NS=2504;DP=18655;EAS_AF=0;AMR_AF=0.0159;AFR_AF=0;EUR_AF=0.0258;SAS_AF=0.0061;AA=A|||;VT=SNP
14	100105763	rs12889862	C	A	100	PASS	AC=825;AF=0.164736;AN=5008;NS=2504;DP=15215;EAS_AF=0.2222;AMR_AF=0.1556;AFR_AF=0.0189;EUR_AF=0.2465;SAS_AF=0.2249;AA=c|||;VT=SNP
14	100106063	rs12894271	A	G	100	PASS	AC=822;AF=0.164137;AN=5008;NS=2504;DP=19125;EAS_AF=0.2222;AMR_AF=0.1556;AFR_AF=0.0174;EUR_AF=0.2455;SAS_AF=0.2249;AA=A|||;VT=SNP
14	100106362	rs11628800	G	C	100	PASS	AC=821;AF=0.163938;AN=5008;NS=2504;DP=16870;EAS_AF=0.2232;AMR_AF=0.1556;AFR_AF=0.0174;EUR_AF=0.2455;SAS_AF=0.2229;AA=G|||;VT=SNP
14	100107006	rs55928085	T	C	100	PASS	AC=796;AF=0.158946;AN=5008;NS=2504;DP=16708;EAS_AF=0.0476;AMR_AF=0.134;AFR_AF=0.1808;EUR_AF=0.2654;SAS_AF=0.1524;AA=T|||;VT=SNP
14	100107661	rs117610180	T	C	100	PASS	AC=53;AF=0.0105831;AN=5008;NS=2504;DP=17472;EAS_AF=0;AMR_AF=0.0144;AFR_AF=0.0015;EUR_AF=0.0288;SAS_AF=0.0123;AA=T|||;VT=SNP
14	100108117	rs8010785	C	T	100	PASS	AC=2605;AF=0.520168;AN=5008;NS=2504;DP=18421;EAS_AF=0.5952;AMR_AF=0.5461;AFR_AF=0.6127;EUR_AF=0.4811;SAS_AF=0.3395;AA=T|||;VT=SNP
14	100108322	rs12886102	G	T	100	PASS	AC=930;AF=0.185703;AN=5008;NS=2504;DP=14562;EAS_AF=0.2312;AMR_AF=0.1628;AFR_AF=0.1089;EUR_AF=0.2445;SAS_AF=0.1984;AA=G|||;VT=SNP
14	100108778	rs76222085	G	T	100	PASS	AC=314;AF=0.0626997;AN=5008;NS=2504;DP=17661;EAS_AF=0.0784;AMR_AF=0.0605;AFR_AF=0.0613;EUR_AF=0.0497;SAS_AF=0.0634;AA=g|||;VT=SNP
14	100108894	rs12887206	G	A	100	PASS	AC=1193;AF=0.238219;AN=5008;NS=2504;DP=14002;EAS_AF=0.372;AMR_AF=0.2046;AFR_AF=0.1846;EUR_AF=0.2306;SAS_AF=0.2045;AA=G|||;VT=SNP
14	100108918	rs12886724	A	G	100	PASS	AC=968;AF=0.193291;AN=5008;NS=2504;DP=14018;EAS_AF=0.373;AMR_AF=0.1988;AFR_AF=0.0166;EUR_AF=0.2306;SAS_AF=0.2045;AA=A|||;VT=SNP
14	100109335	rs4905872	C	G	100	PASS	AC=952;AF=0.190096;AN=5008;NS=2504;DP=19520;EAS_AF=0.252;AMR_AF=0.1614;AFR_AF=0.1067;EUR_AF=0.2445;SAS_AF=0.2035;AA=C|||;VT=SNP
14	100109464	rs12587879	G	A	100	PASS	AC=957;AF=0.191094;AN=5008;NS=2504;DP=17378;EAS_AF=0.245;AMR_AF=0.2824;AFR_AF=0.2542;EUR_AF=0.1064;SAS_AF=0.0726;AA=G|||;VT=SNP
14	100109629	rs2180378	A	G	100	PASS	AC=3674;AF=0.733626;AN=5008;NS=2504;DP=18464;EAS_AF=0.6885;AMR_AF=0.7637;AFR_AF=0.7579;EUR_AF=0.7137;SAS_AF=0.7464;AA=a|||;VT=SNP
14	100109824	rs4905873	A	G	100	PASS	AC=4053;AF=0.809305;AN=5008;NS=2504;DP=18940;EAS_AF=0.755;AMR_AF=0.8429;AFR_AF=0.8654;EUR_AF=0.7773;SAS_AF=0.7986;AA=a|||;VT=SNP
14	100110024	rs4905874	G	A	100	PASS	AC=4054;AF=0.809505;AN=5008;NS=2504;DP=20160;EAS_AF=0.755;AMR_AF=0.8429;AFR_AF=0.8646;EUR_AF=0.7793;SAS_AF=0.7986;AA=g|||;VT=SNP
14	100110120	rs9788569	G	A	100	PASS	AC=749;AF=0.149561;AN=5008;NS=2504;DP=18679;EAS_AF=0.252;AMR_AF=0.2867;AFR_AF=0.0756;EUR_AF=0.1223;SAS_AF=0.0746;AA=G|||;VT=SNP
14	100111052	rs4905875	A	G	100	PASS	AC=4067;AF=0.812101;AN=5008;NS=2504;DP=15123;EAS_AF=0.7579;AMR_AF=0.853;AFR_AF=0.8525;EUR_AF=0.7942;SAS_AF=0.8027;AA=G|||;VT=SNP
14	100111125	rs4905876	G	A	100	PASS	AC=4041;AF=0.806909;AN=5008;NS=2504;DP=14490;EAS_AF=0.7579;AMR_AF=0.8444;AFR_AF=0.851;EUR_AF=0.7813;SAS_AF=0.7975;AA=A|||;VT=SNP
14	100111155	rs8018136	G	A	100	PASS	AC=4041;AF=0.806909;AN=5008;NS=2504;DP=14430;EAS_AF=0.7579;AMR_AF=0.8444;AFR_AF=0.851;EUR_AF=0.7813;SAS_AF=0.7975;AA=G|||;VT=SNP
14	100111409	rs71422782	C	G	100	PASS	AC=747;AF=0.149161;AN=5008;NS=2504;DP=11426;EAS_AF=0.25;AMR_AF=0.2882;AFR_AF=0.0749;EUR_AF=0.1223;SAS_AF=0.0746;AA=C|||;VT=SNP
14	100111565	rs12893887	G	A	100	PASS	AC=1078;AF=0.215256;AN=5008;NS=2504;DP=9320;EAS_AF=0.3194;AMR_AF=0.3559;AFR_AF=0.1755;EUR_AF=0.165;SAS_AF=0.1135;AA=G|||;VT=SNP;EX_TARGET
14	100111955	rs10149871	C	T	100	PASS	AC=1727;AF=0.344848;AN=5008;NS=2504;DP=12575;EAS_AF=0.3661;AMR_AF=0.2925;AFR_AF=0.1899;EUR_AF=0.4245;SAS_AF=0.4877;AA=C|||;VT=SNP
14	100112221	rs12878622	G	A	100	PASS	AC=863;AF=0.172324;AN=5008;NS=2504;DP=14966;EAS_AF=0.2401;AMR_AF=0.147;AFR_AF=0.0741;EUR_AF=0.2207;SAS_AF=0.2035;AA=G|||;VT=SNP
14	100112282	rs149405115	G	T	100	PASS	AC=67;AF=0.0133786;AN=5008;NS=2504;DP=15300;EAS_AF=0;AMR_AF=0.0187;AFR_AF=0.0023;EUR_AF=0.0467;SAS_AF=0.0041;AA=G|||;VT=SNP
14	100112300	rs73348539	C	G	100	PASS	AC=872;AF=0.174121;AN=5008;NS=2504;DP=15225;EAS_AF=0.0694;AMR_AF=0.183;AFR_AF=0.2035;EUR_AF=0.1909;SAS_AF=0.2188;AA=C|||;VT=SNP
14	100112787	rs144767726	C	A	100	PASS	AC=58;AF=0.0115815;AN=5008;NS=2504;DP=17685;EAS_AF=0;AMR_AF=0.0187;AFR_AF=0.0015;EUR_AF=0.0308;SAS_AF=0.0123;AA=C|||;VT=SNP
14	100112819	rs12431602	C	T	100	PASS	AC=1742;AF=0.347843;AN=5008;NS=2504;DP=16750;EAS_AF=0.3671;AMR_AF=0.2911;AFR_AF=0.2012;EUR_AF=0.4245;SAS_AF=0.4877;AA=C|||;VT=SNP
14	100112978	rs73348541	G	C	100	PASS	AC=304;AF=0.0607029;AN=5008;NS=2504;DP=11471;EAS_AF=0.002;AMR_AF=0.0231;AFR_AF=0.1868;EUR_AF=0.0149;SAS_AF=0.0245;AA=G|||;VT=SNP
14	100113288	rs7146731	C	T	100	PASS	AC=1681;AF=0.335663;AN=5008;NS=2504;DP=13847;EAS_AF=0.3671;AMR_AF=0.2896;AFR_AF=0.1914;EUR_AF=0.4245;SAS_AF=0.4397;AA=C|||;VT=SNP
14	100113382	rs4900440	A	T	100	PASS	AC=861;AF=0.171925;AN=5008;NS=2504;DP=11438;EAS_AF=0.2391;AMR_AF=0.147;AFR_AF=0.0741;EUR_AF=0.2197;SAS_AF=0.2035;AA=T|||;VT=SNP
14	100113424	rs4900441	C	T	100	PASS	AC=849;AF=0.169529;AN=5008;NS=2504;DP=11364;EAS_AF=0.2391;AMR_AF=0.1542;AFR_AF=0.0605;EUR_AF=0.2207;SAS_AF=0.2035;AA=C|||;VT=SNP
14	100113480	rs4905877	T	A	100	PASS	AC=861;AF=0.171925;AN=5008;NS=2504;DP=14015;EAS_AF=0.2391;AMR_AF=0.147;AFR_AF=0.0741;EUR_AF=0.2197;SAS_AF=0.2035;AA=A|||;VT=SNP
14	100113662	rs35910916	G	A	100	PASS	AC=861;AF=0.171925;AN=5008;NS=2504;DP=20283;EAS_AF=0.2391;AMR_AF=0.147;AFR_AF=0.0741;EUR_AF=0.2197;SAS_AF=0.2035;AA=G|||;VT=SNP
14	100114013	rs145024506	C	T	100	PASS	AC=42;AF=0.00838658;AN=5008;NS=2504;DP=19894;EAS_AF=0;AMR_AF=0.0101;AFR_AF=0.0015;EUR_AF=0.0268;SAS_AF=0.0061;AA=c|||;VT=SNP
14	100114044	rs12889334	A	G	100	PASS	AC=863;AF=0.172324;AN=5008;NS=2504;DP=19551;EAS_AF=0.2401;AMR_AF=0.1484;AFR_AF=0.0741;EUR_AF=0.2217;SAS_AF=0.2014;AA=G|||;VT=SNP
14	100114076	rs9788495	A	G	100	PASS	AC=3658;AF=0.730431;AN=5008;NS=2504;DP=20300;EAS_AF=0.7589;AMR_AF=0.8156;AFR_AF=0.6067;EUR_AF=0.7634;SAS_AF=0.774;AA=A|||;VT=SNP
14	100114078	rs9788497	G	A	100	PASS	AC=1207;AF=0.241014;AN=5008;NS=2504;DP=20460;EAS_AF=0.3234;AMR_AF=0.3646;AFR_AF=0.2557;EUR_AF=0.165;SAS_AF=0.1268;AA=G|||;VT=SNP
14	100114351	rs60868289	T	C	100	PASS	AC=985;AF=0.196685;AN=5008;NS=2504;DP=22609;EAS_AF=0.0694;AMR_AF=0.1859;AFR_AF=0.2874;EUR_AF=0.1909;SAS_AF=0.2188;AA=T|||;VT=SNP
14	100114438	rs12890020	A	G	100	PASS	AC=926;AF=0.184904;AN=5008;NS=2504;DP=21181;EAS_AF=0.2817;AMR_AF=0.1715;AFR_AF=0.0741;EUR_AF=0.2247;SAS_AF=0.2035;AA=G|||;VT=SNP
14	100115147	rs11629115	T	C	100	PASS	AC=3597;AF=0.718251;AN=5008;NS=2504;DP=23364;EAS_AF=0.7183;AMR_AF=0.7882;AFR_AF=0.6089;EUR_AF=0.7604;SAS_AF=0.773;AA=T|||;VT=SNP
14	100115473	rs78222176	G	A	100	PASS	AC=24;AF=0.00479233;AN=5008;NS=2504;DP=22371;EAS_AF=0;AMR_AF=0.0086;AFR_AF=0;EUR_AF=0.0169;SAS_AF=0.001;AA=G|||;VT=SNP
14	100115527	rs10139462	C	T	100	PASS	AC=1685;AF=0.336462;AN=5008;NS=2504;DP=21907;EAS_AF=0.3651;AMR_AF=0.2882;AFR_AF=0.1959;EUR_AF=0.4215;SAS_AF=0.4438;AA=C|||;VT=SNP
14	100115608	rs4905878	C	T	100	PASS	AC=1687;AF=0.336861;AN=5008;NS=2504;DP=20394;EAS_AF=0.3651;AMR_AF=0.2911;AFR_AF=0.1952;EUR_AF=0.4225;SAS_AF=0.4438;AA=C|||;VT=SNP
14	100115799	rs35911833	C	T	100	PASS	AC=1040;AF=0.207668;AN=5008;NS=2504;DP=19609;EAS_AF=0.2827;AMR_AF=0.3343;AFR_AF=0.1762;EUR_AF=0.163;SAS_AF=0.1288;AA=C|||;VT=SNP
14	100116225	rs12880985	C	A	100	PASS	AC=1148;AF=0.229233;AN=5008;NS=2504;DP=20118;EAS_AF=0.2827;AMR_AF=0.3415;AFR_AF=0.2549;EUR_AF=0.162;SAS_AF=0.1288;AA=C|||;VT=SNP
14	100116252	rs28391527	G	A	100	PASS	AC=1682;AF=0.335863;AN=5008;NS=2504;DP=18243;EAS_AF=0.3621;AMR_AF=0.2882;AFR_AF=0.1959;EUR_AF=0.4215;SAS_AF=0.4438;AA=G|||;VT=SNP
14	100116586	rs4990377	C	T	100	PASS	AC=1680;AF=0.335463;AN=5008;NS=2504;DP=18660;EAS_AF=0.3621;AMR_AF=0.2882;AFR_AF=0.1944;EUR_AF=0.4215;SAS_AF=0.4438;AA=C|||;VT=SNP
14	100116730	rs34146338	A	G	100	PASS	AC=773;AF=0.154353;AN=5008;NS=2504;DP=17459;EAS_AF=0.2579;AMR_AF=0.2853;AFR_AF=0.0756;EUR_AF=0.1243;SAS_AF=0.092;AA=A|||;VT=SNP
14	100116788	rs8007470	G	A	100	PASS	AC=870;AF=0.173722;AN=5008;NS=2504;DP=17344;EAS_AF=0.0694;AMR_AF=0.183;AFR_AF=0.1997;EUR_AF=0.1918;SAS_AF=0.2209;AA=G|||;VT=SNP
14	100116842	rs2400762	A	G	100	PASS	AC=1678;AF=0.335064;AN=5008;NS=2504;DP=17371;EAS_AF=0.3611;AMR_AF=0.2882;AFR_AF=0.1952;EUR_AF=0.4205;SAS_AF=0.4427;AA=A|||;VT=SNP
14	100116935	rs2149415	C	T	100	PASS	AC=931;AF=0.185903;AN=5008;NS=2504;DP=17745;EAS_AF=0.2837;AMR_AF=0.1758;AFR_AF=0.0749;EUR_AF=0.2237;SAS_AF=0.2035;AA=C|||;VT=SNP
14	100117410	rs11627015	A	G	100	PASS	AC=914;AF=0.182508;AN=5008;NS=2504;DP=18026;EAS_AF=0.2837;AMR_AF=0.1758;AFR_AF=0.0613;EUR_AF=0.2247;SAS_AF=0.2035;AA=A|||;VT=SNP
14	100117458	rs142886636	C	A	100	PASS	AC=54;AF=0.0107827;AN=5008;NS=2504;DP=17145;EAS_AF=0.002;AMR_AF=0.0115;AFR_AF=0.0053;EUR_AF=0.0139;SAS_AF=0.0235;AA=C|||;VT=SNP
14	100117459	rs11627153	G	A	100	PASS	AC=909;AF=0.18151;AN=5008;NS=2504;DP=17031;EAS_AF=0.2808;AMR_AF=0.1758;AFR_AF=0.0605;EUR_AF=0.2237;SAS_AF=0.2035;AA=G|||;VT=SNP
14	100117639	rs10145905	A	G	100	PASS	AC=1682;AF=0.335863;AN=5008;NS=2504;DP=19995;EAS_AF=0.3631;AMR_AF=0.2882;AFR_AF=0.1944;EUR_AF=0.4215;SAS_AF=0.4448;AA=A|||;VT=SNP
14	100117959	rs11624028	T	A	100	PASS	AC=910;AF=0.181709;AN=5008;NS=2504;DP=16809;EAS_AF=0.2827;AMR_AF=0.1758;AFR_AF=0.0605;EUR_AF=0.2227;SAS_AF=0.2035;AA=T|||;VT=SNP
14	100117988	rs11628093	A	T	100	PASS	AC=929;AF=0.185503;AN=5008;NS=2504;DP=16010;EAS_AF=0.2827;AMR_AF=0.1758;AFR_AF=0.0749;EUR_AF=0.2227;SAS_AF=0.2035;AA=A|||;VT=SNP
14	100118160	rs73348552	G	A	100	PASS	AC=264;AF=0.0527157;AN=5008;NS=2504;DP=20158;EAS_AF=0.002;AMR_AF=0.0231;AFR_AF=0.1551;EUR_AF=0.0169;SAS_AF=0.0245;AA=G|||;VT=SNP
14	100119238	rs3825570	G	T	100	PASS	AC=899;AF=0.179513;AN=5008;NS=2504;DP=18949;EAS_AF=0.2788;AMR_AF=0.1729;AFR_AF=0.0915;EUR_AF=0.1918;SAS_AF=0.1881;AA=G|||;VT=SNP;EX_TARGET
14	100119440	rs7140490	C	T	100	PASS	AC=2278;AF=0.454872;AN=5008;NS=2504;DP=19613;EAS_AF=0.4365;AMR_AF=0.4539;AFR_AF=0.1876;EUR_AF=0.6322;SAS_AF=0.6534;AA=C|||;VT=SNP
14	100120817	rs57416838	G	T	100	PASS	AC=300;AF=0.0599042;AN=5008;NS=2504;DP=17474;EAS_AF=0.002;AMR_AF=0.0245;AFR_AF=0.1846;EUR_AF=0.0159;SAS_AF=0.0215;AA=G|||;VT=SNP
14	100121487	rs34916886	G	A	100	PASS	AC=899;AF=0.179513;AN=5008;NS=2504;DP=18717;EAS_AF=0.2778;AMR_AF=0.1729;AFR_AF=0.0923;EUR_AF=0.1918;SAS_AF=0.1881;AA=G|||;VT=SNP
14	100121772	rs7342498	C	A	100	PASS	AC=2344;AF=0.468051;AN=5008;NS=2504;DP=16086;EAS_AF=0.5615;AMR_AF=0.5375;AFR_AF=0.5575;EUR_AF=0.3688;SAS_AF=0.3037;AA=A|||;VT=SNP
14	100122731	rs12589575	G	T	100	PASS	AC=1136;AF=0.226837;AN=5008;NS=2504;DP=23101;EAS_AF=0.2808;AMR_AF=0.3401;AFR_AF=0.2761;EUR_AF=0.16;SAS_AF=0.093;AA=G|||;VT=SNP
14	100122744	rs79373239	C	T	100	PASS	AC=64;AF=0.0127796;AN=5008;NS=2504;DP=22865;EAS_AF=0;AMR_AF=0.0101;AFR_AF=0.0008;EUR_AF=0.0507;SAS_AF=0.0051;AA=C|||;VT=SNP
14	100123487	rs36033161	T	C	100	PASS	AC=1138;AF=0.227236;AN=5008;NS=2504;DP=18619;EAS_AF=0.2808;AMR_AF=0.3401;AFR_AF=0.2769;EUR_AF=0.161;SAS_AF=0.093;AA=T|||;VT=SNP;EX_TARGET
14	100123559	rs35826699	C	A	100	PASS	AC=769;AF=0.153554;AN=5008;NS=2504;DP=19388;EAS_AF=0.255;AMR_AF=0.2853;AFR_AF=0.0983;EUR_AF=0.1203;SAS_AF=0.0644;AA=C|||;VT=SNP
14	100124055	rs12897285	T	C	100	PASS	AC=1019;AF=0.203474;AN=5008;NS=2504;DP=29219;EAS_AF=0.2827;AMR_AF=0.3372;AFR_AF=0.1868;EUR_AF=0.161;SAS_AF=0.093;AA=T|||;VT=SNP
14	100124226	rs12896317	A	G	100	PASS	AC=4091;AF=0.816893;AN=5008;NS=2504;DP=28502;EAS_AF=0.7192;AMR_AF=0.8271;AFR_AF=0.8971;EUR_AF=0.8082;SAS_AF=0.8108;AA=G|||;VT=SNP
14	100124648	rs4905879	C	T	100	PASS	AC=4097;AF=0.818091;AN=5008;NS=2504;DP=24860;EAS_AF=0.7232;AMR_AF=0.8242;AFR_AF=0.9017;EUR_AF=0.8052;SAS_AF=0.8119;AA=T|||;VT=SNP
14	100124661	rs60944192	G	A	100	PASS	AC=303;AF=0.0605032;AN=5008;NS=2504;DP=23365;EAS_AF=0.002;AMR_AF=0.0245;AFR_AF=0.1868;EUR_AF=0.0159;SAS_AF=0.0215;AA=G|||;VT=SNP
14	100125721	rs7145262	C	T	100	PASS	AC=1630;AF=0.325479;AN=5008;NS=2504;DP=9683;EAS_AF=0.2758;AMR_AF=0.3026;AFR_AF=0.1982;EUR_AF=0.4324;SAS_AF=0.455;AA=C|||;VT=SNP
14	100126328	rs11627489	T	G	100	PASS	AC=2626;AF=0.524361;AN=5008;NS=2504;DP=7166;EAS_AF=0.5417;AMR_AF=0.6196;AFR_AF=0.3964;EUR_AF=0.5885;SAS_AF=0.546;AA=T|||;VT=SNP
14	100126416	rs2400763	T	C	100	PASS	AC=2118;AF=0.422923;AN=5008;NS=2504;DP=9071;EAS_AF=0.4593;AMR_AF=0.3501;AFR_AF=0.4523;EUR_AF=0.3807;SAS_AF=0.4407;AA=C|||;VT=SNP
14	100127440	rs4624107	G	C	100	PASS	AC=1550;AF=0.309505;AN=5008;NS=2504;DP=20126;EAS_AF=0.2589;AMR_AF=0.2767;AFR_AF=0.1747;EUR_AF=0.4264;SAS_AF=0.4468;AA=G|||;VT=SNP
14	100127805	rs7159011	T	C	100	PASS	AC=879;AF=0.175519;AN=5008;NS=2504;DP=17954;EAS_AF=0.2748;AMR_AF=0.1787;AFR_AF=0.0643;EUR_AF=0.1909;SAS_AF=0.2055;AA=T|||;VT=SNP
14	100128875	rs10873507	G	A	100	PASS	AC=1091;AF=0.217851;AN=5008;NS=2504;DP=20269;EAS_AF=0.2728;AMR_AF=0.183;AFR_AF=0.2231;EUR_AF=0.1899;SAS_AF=0.2076;AA=A|||;VT=SNP
14	100128985	rs10873508	T	G	100	PASS	AC=854;AF=0.170527;AN=5008;NS=2504;DP=21935;EAS_AF=0.2708;AMR_AF=0.1801;AFR_AF=0.0628;EUR_AF=0.1909;SAS_AF=0.1851;AA=T|||;VT=SNP
14	100129071	rs11160535	A	G	100	PASS	AC=1094;AF=0.21845;AN=5008;NS=2504;DP=22691;EAS_AF=0.2728;AMR_AF=0.183;AFR_AF=0.2254;EUR_AF=0.1899;SAS_AF=0.2076;AA=G|||;VT=SNP
14	100129072	rs10133513	T	G	100	PASS	AC=1094;AF=0.21845;AN=5008;NS=2504;DP=22695;EAS_AF=0.2728;AMR_AF=0.183;AFR_AF=0.2254;EUR_AF=0.1899;SAS_AF=0.2076;AA=G|||;VT=SNP
14	100129327	rs34890784	G	A	100	PASS	AC=162;AF=0.0323482;AN=5008;NS=2504;DP=20779;EAS_AF=0.005;AMR_AF=0.0346;AFR_AF=0.0045;EUR_AF=0.0785;SAS_AF=0.0491;AA=G|||;VT=SNP;EX_TARGET
14	100129934	rs111585616	C	G	100	PASS	AC=13;AF=0.00259585;AN=5008;NS=2504;DP=20015;EAS_AF=0;AMR_AF=0.0072;AFR_AF=0.0008;EUR_AF=0.007;SAS_AF=0;AA=C|||;VT=SNP
14	100130468	rs113659539	G	C	100	PASS	AC=15;AF=0.00299521;AN=5008;NS=2504;DP=13471;EAS_AF=0;AMR_AF=0.0086;AFR_AF=0.0008;EUR_AF=0.008;SAS_AF=0;AA=G|||;VT=SNP
14	100130946	rs34668196	C	G	100	PASS	AC=1615;AF=0.322484;AN=5008;NS=2504;DP=16577;EAS_AF=0.2599;AMR_AF=0.281;AFR_AF=0.2186;EUR_AF=0.4264;SAS_AF=0.4499;AA=C|||;VT=SNP
14	100131282	rs12432679	G	A	100	PASS	AC=1568;AF=0.313099;AN=5008;NS=2504;DP=14231;EAS_AF=0.2609;AMR_AF=0.2752;AFR_AF=0.1861;EUR_AF=0.4254;SAS_AF=0.4499;AA=G|||;VT=SNP
14	100131970	rs9805960	C	T	100	PASS	AC=1594;AF=0.318291;AN=5008;NS=2504;DP=17864;EAS_AF=0.4514;AMR_AF=0.3473;AFR_AF=0.0741;EUR_AF=0.3946;SAS_AF=0.4121;AA=C|||;VT=SNP
14	100132266	rs11623755	G	A	100	PASS	AC=1334;AF=0.266374;AN=5008;NS=2504;DP=17115;EAS_AF=0.2867;AMR_AF=0.3588;AFR_AF=0.3805;EUR_AF=0.1789;SAS_AF=0.1155;AA=g|||;VT=SNP
14	100133090	rs11624903	C	A	100	PASS	AC=38;AF=0.00758786;AN=5008;NS=2504;DP=16905;EAS_AF=0;AMR_AF=0.0245;AFR_AF=0;EUR_AF=0.0209;SAS_AF=0;AA=C|||;VT=SNP
14	100133148	rs71422784	C	T	100	PASS	AC=58;AF=0.0115815;AN=5008;NS=2504;DP=16300;EAS_AF=0.001;AMR_AF=0.0173;AFR_AF=0.0008;EUR_AF=0.0328;SAS_AF=0.0112;AA=C|||;VT=SNP
14	100133250	rs17562391	C	T	100	PASS	AC=1748;AF=0.349042;AN=5008;NS=2504;DP=18894;EAS_AF=0.2579;AMR_AF=0.2824;AFR_AF=0.3064;EUR_AF=0.4264;SAS_AF=0.4683;AA=c|||;VT=SNP
14	100133398	rs11844169	T	C	100	PASS	AC=3119;AF=0.622804;AN=5008;NS=2504;DP=18560;EAS_AF=0.5486;AMR_AF=0.6441;AFR_AF=0.7103;EUR_AF=0.6054;SAS_AF=0.5838;AA=T|||;VT=SNP
14	100133942	rs2895811	T	C	100	PASS	AC=1627;AF=0.32488;AN=5008;NS=2504;DP=18775;EAS_AF=0.2599;AMR_AF=0.2767;AFR_AF=0.23;EUR_AF=0.4264;SAS_AF=0.4499;AA=T|||;VT=SNP
14	100134092	rs11626111	A	G	100	PASS	AC=2191;AF=0.4375;AN=5008;NS=2504;DP=22022;EAS_AF=0.4673;AMR_AF=0.5288;AFR_AF=0.4697;EUR_AF=0.3837;SAS_AF=0.3538;AA=A|||;VT=SNP
14	100134209	rs35752324	C	T	100	PASS	AC=795;AF=0.158746;AN=5008;NS=2504;DP=17826;EAS_AF=0.254;AMR_AF=0.2911;AFR_AF=0.1142;EUR_AF=0.1213;SAS_AF=0.0654;AA=T|||;VT=SNP
14	100134313	rs56245424	C	T	100	PASS	AC=3095;AF=0.618011;AN=5008;NS=2504;DP=18210;EAS_AF=0.5466;AMR_AF=0.6412;AFR_AF=0.6952;EUR_AF=0.6054;SAS_AF=0.5838;AA=C|||;VT=SNP
14	100135306	rs12436072	G	A	100	PASS	AC=1624;AF=0.324281;AN=5008;NS=2504;DP=15301;EAS_AF=0.2599;AMR_AF=0.2767;AFR_AF=0.2292;EUR_AF=0.4254;SAS_AF=0.4489;AA=G|||;VT=SNP
14	100135718	rs8014986	G	A	100	PASS	AC=1166;AF=0.232827;AN=5008;NS=2504;DP=17452;EAS_AF=0.2837;AMR_AF=0.3501;AFR_AF=0.2874;EUR_AF=0.163;SAS_AF=0.0951;AA=A|||;VT=SNP
14	100135750	rs17642708	A	G	100	PASS	AC=1060;AF=0.211661;AN=5008;NS=2504;DP=16516;EAS_AF=0.1825;AMR_AF=0.1816;AFR_AF=0.2065;EUR_AF=0.2217;SAS_AF=0.2597;AA=A|||;VT=SNP
14	100136363	rs1952425	C	A	100	PASS	AC=1054;AF=0.210463;AN=5008;NS=2504;DP=21041;EAS_AF=0.1815;AMR_AF=0.1816;AFR_AF=0.2035;EUR_AF=0.2207;SAS_AF=0.2597;AA=C|||;VT=SNP
14	100136420	rs2895812	A	G	100	PASS	AC=3817;AF=0.762181;AN=5008;NS=2504;DP=17126;EAS_AF=0.7272;AMR_AF=0.8098;AFR_AF=0.6838;EUR_AF=0.8091;SAS_AF=0.8221;AA=a|||;VT=SNP
14	100136575	rs9324011	A	C	100	PASS	AC=2754;AF=0.54992;AN=5008;NS=2504;DP=15719;EAS_AF=0.4425;AMR_AF=0.464;AFR_AF=0.4728;EUR_AF=0.6461;SAS_AF=0.727;AA=A|||;VT=SNP
14	100136581	rs192352583	T	C	100	PASS	AC=24;AF=0.00479233;AN=5008;NS=2504;DP=15618;EAS_AF=0;AMR_AF=0.0014;AFR_AF=0;EUR_AF=0.0169;SAS_AF=0.0061;AA=T|||;VT=SNP
14	100137141	rs1958321	T	C	100	PASS	AC=1404;AF=0.280351;AN=5008;NS=2504;DP=20655;EAS_AF=0.3234;AMR_AF=0.3444;AFR_AF=0.0272;EUR_AF=0.3956;SAS_AF=0.4141;AA=T|||;VT=SNP
14	100137162	rs1958320	A	G	100	PASS	AC=3541;AF=0.707069;AN=5008;NS=2504;DP=19880;EAS_AF=0.7173;AMR_AF=0.6354;AFR_AF=0.4947;EUR_AF=0.837;SAS_AF=0.9008;AA=A|||;VT=SNP
14	100137166	rs1958319	T	C	100	PASS	AC=1406;AF=0.280751;AN=5008;NS=2504;DP=19930;EAS_AF=0.3234;AMR_AF=0.3444;AFR_AF=0.0272;EUR_AF=0.3956;SAS_AF=0.4162;AA=T|||;VT=SNP
14	100137596	rs11621243	G	A	100	PASS	AC=655;AF=0.130791;AN=5008;NS=2504;DP=21360;EAS_AF=0.1379;AMR_AF=0.1772;AFR_AF=0.0144;EUR_AF=0.1928;SAS_AF=0.184;AA=G|||;VT=SNP
14	100138125	rs11622347	G	T	100	PASS	AC=622;AF=0.124201;AN=5008;NS=2504;DP=16648;EAS_AF=0.1359;AMR_AF=0.1715;AFR_AF=0.025;EUR_AF=0.1759;SAS_AF=0.1595;AA=G|||;VT=SNP
14	100138404	rs116984801	A	T	100	PASS	AC=32;AF=0.00638978;AN=5008;NS=2504;DP=18979;EAS_AF=0.001;AMR_AF=0.0086;AFR_AF=0.0008;EUR_AF=0.0189;SAS_AF=0.0051;AA=A|||;VT=SNP
14	100138831	rs80321378	G	A	100	PASS	AC=62;AF=0.0123802;AN=5008;NS=2504;DP=19165;EAS_AF=0;AMR_AF=0.0216;AFR_AF=0.0015;EUR_AF=0.0328;SAS_AF=0.0123;AA=g|||;VT=SNP
14	100138872	rs78031563	C	T	100	PASS	AC=69;AF=0.013778;AN=5008;NS=2504;DP=20869;EAS_AF=0;AMR_AF=0.013;AFR_AF=0;EUR_AF=0.0378;SAS_AF=0.0225;AA=c|||;VT=SNP
14	100139434	rs12050196	C	T	100	PASS	AC=2595;AF=0.518171;AN=5008;NS=2504;DP=18372;EAS_AF=0.6319;AMR_AF=0.5677;AFR_AF=0.3797;EUR_AF=0.5447;SAS_AF=0.5256;AA=c|||;VT=SNP
14	100140368	rs151024343	G	T	100	PASS	AC=65;AF=0.0129792;AN=5008;NS=2504;DP=10771;EAS_AF=0.001;AMR_AF=0.0187;AFR_AF=0.0023;EUR_AF=0.0328;SAS_AF=0.0153;AA=g|||;VT=SNP
14	100140370	rs11160538	C	T	100	PASS	AC=2560;AF=0.511182;AN=5008;NS=2504;DP=10871;EAS_AF=0.6121;AMR_AF=0.5331;AFR_AF=0.3752;EUR_AF=0.5696;SAS_AF=0.5153;AA=c|||;VT=SNP
14	100140511	rs56317087	C	T	100	PASS	AC=738;AF=0.147364;AN=5008;NS=2504;DP=13858;EAS_AF=0.0317;AMR_AF=0.1153;AFR_AF=0.3336;EUR_AF=0.1024;SAS_AF=0.0838;AA=c|||;VT=SNP
14	100140849	rs56278115	G	A	100	PASS	AC=51;AF=0.0101837;AN=5008;NS=2504;DP=17650;EAS_AF=0;AMR_AF=0.0173;AFR_AF=0.0008;EUR_AF=0.0288;SAS_AF=0.0092;AA=G|||;VT=SNP
14	100141689	rs7158073	T	C	100	PASS	AC=2585;AF=0.516174;AN=5008;NS=2504;DP=7828;EAS_AF=0.6131;AMR_AF=0.536;AFR_AF=0.3933;EUR_AF=0.5676;SAS_AF=0.5153;AA=T|||;VT=SNP
14	100142541	rs138618048	G	A	100	PASS	AC=26;AF=0.00519169;AN=5008;NS=2504;DP=18431;EAS_AF=0;AMR_AF=0.0086;AFR_AF=0.0008;EUR_AF=0.0149;SAS_AF=0.0041;AA=g|||;VT=SNP
14	100142650	rs943886	G	A	100	PASS	AC=253;AF=0.0505192;AN=5008;NS=2504;DP=17330;EAS_AF=0.0298;AMR_AF=0.0519;AFR_AF=0.0915;EUR_AF=0.0547;SAS_AF=0.0112;AA=G|||;VT=SNP
14	100145191	rs118010124	G	A	100	PASS	AC=153;AF=0.0305511;AN=5008;NS=2504;DP=21064;EAS_AF=0.001;AMR_AF=0.036;AFR_AF=0.0045;EUR_AF=0.0726;SAS_AF=0.0491;AA=G|||;VT=SNP
14	100145710	rs10139550	C	G	100	PASS	AC=1921;AF=0.383586;AN=5008;NS=2504;DP=19845;EAS_AF=0.3601;AMR_AF=0.3991;AFR_AF=0.2988;EUR_AF=0.4354;SAS_AF=0.4581;AA=C|||;VT=SNP
14	100145711	rs78677915	C	T	100	PASS	AC=113;AF=0.0225639;AN=5008;NS=2504;DP=19867;EAS_AF=0;AMR_AF=0.0375;AFR_AF=0.0038;EUR_AF=0.0626;SAS_AF=0.0194;AA=C|||;VT=SNP
14	100146453	rs76234538	G	A	100	PASS	AC=98;AF=0.0195687;AN=5008;NS=2504;DP=19131;EAS_AF=0;AMR_AF=0.0288;AFR_AF=0.0015;EUR_AF=0.0577;SAS_AF=0.0184;AA=G|||;VT=SNP
14	100148898	rs8019753	T	C	100	PASS	AC=2777;AF=0.554513;AN=5008;NS=2504;DP=17337;EAS_AF=0.5774;AMR_AF=0.5749;AFR_AF=0.2867;EUR_AF=0.6581;SAS_AF=0.772;AA=C|||;VT=SNP
14	100148961	rs8003602	T	C	100	PASS	AC=3317;AF=0.66234;AN=5008;NS=2504;DP=17778;EAS_AF=0.6071;AMR_AF=0.6816;AFR_AF=0.4864;EUR_AF=0.7584;SAS_AF=0.8446;AA=C|||;VT=SNP
14	100149298	rs61984439	A	G	100	PASS	AC=30;AF=0.00599042;AN=5008;NS=2504;DP=15316;EAS_AF=0.001;AMR_AF=0.0101;AFR_AF=0.0023;EUR_AF=0.0149;SAS_AF=0.0041;AA=A|||;VT=SNP
14	100149458	rs3783320	A	G	100	PASS	AC=3313;AF=0.661542;AN=5008;NS=2504;DP=17990;EAS_AF=0.6071;AMR_AF=0.6873;AFR_AF=0.4607;EUR_AF=0.7803;SAS_AF=0.8487;AA=G|||;VT=SNP
14	100149502	rs4145039	C	A	100	PASS	AC=1823;AF=0.364018;AN=5008;NS=2504;DP=18017;EAS_AF=0.25;AMR_AF=0.3473;AFR_AF=0.3396;EUR_AF=0.4394;SAS_AF=0.4489;AA=c|||;VT=SNP
14	100150445	rs7157609	G	A	100	PASS	AC=1455;AF=0.290535;AN=5008;NS=2504;DP=5771;EAS_AF=0.3542;AMR_AF=0.3372;AFR_AF=0.1074;EUR_AF=0.335;SAS_AF=0.3937;AA=G|||;VT=SNP
14	100150975	rs61984440	T	C	100	PASS	AC=1462;AF=0.291933;AN=5008;NS=2504;DP=9057;EAS_AF=0.3581;AMR_AF=0.3401;AFR_AF=0.1074;EUR_AF=0.336;SAS_AF=0.3937;AA=T|||;VT=SNP
14	100152269	rs11626635	C	T	100	PASS	AC=329;AF=0.0656949;AN=5008;NS=2504;DP=20861;EAS_AF=0.1062;AMR_AF=0.0865;AFR_AF=0.0151;EUR_AF=0.0775;SAS_AF=0.0654;AA=c|||;VT=SNP
14	100153507	rs17098923	C	T	100	PASS	AC=145;AF=0.0289537;AN=5008;NS=2504;DP=17566;EAS_AF=0.004;AMR_AF=0.0187;AFR_AF=0.0711;EUR_AF=0.0318;SAS_AF=0.002;AA=C|||;VT=SNP
14	100153871	rs74443382	G	A	100	PASS	AC=404;AF=0.0806709;AN=5008;NS=2504;DP=16900;EAS_AF=0.0188;AMR_AF=0.0605;AFR_AF=0.1293;EUR_AF=0.1093;SAS_AF=0.0634;AA=G|||;VT=SNP
14	100153902	rs943884	C	T	100	PASS	AC=4329;AF=0.864417;AN=5008;NS=2504;DP=17589;EAS_AF=0.9812;AMR_AF=0.9236;AFR_AF=0.671;EUR_AF=0.8907;SAS_AF=0.9366;AA=T|||;VT=SNP
14	100154760	rs115980883	C	A	100	PASS	AC=185;AF=0.0369409;AN=5008;NS=2504;DP=15524;EAS_AF=0.0308;AMR_AF=0.0389;AFR_AF=0.0666;EUR_AF=0.0318;SAS_AF=0.0072;AA=C|||;VT=SNP
14	100155415	rs7144398	A	G	100	PASS	AC=1697;AF=0.338858;AN=5008;NS=2504;DP=19554;EAS_AF=0.378;AMR_AF=0.3746;AFR_AF=0.2617;EUR_AF=0.3429;SAS_AF=0.3732;AA=a|||;VT=SNP
14	100157099	rs1952423	C	A	100	PASS	AC=1117;AF=0.223043;AN=5008;NS=2504;DP=20656;EAS_AF=0.1736;AMR_AF=0.1974;AFR_AF=0.3396;EUR_AF=0.1869;SAS_AF=0.1718;AA=G|||;VT=SNP
14	100157224	rs3742375	C	G	100	PASS	AC=1065;AF=0.21266;AN=5008;NS=2504;DP=19279;EAS_AF=0.2857;AMR_AF=0.2089;AFR_AF=0.2927;EUR_AF=0.163;SAS_AF=0.0828;AA=C|||;VT=SNP
14	100157647	rs943883	G	A	100	PASS	AC=2209;AF=0.441094;AN=5008;NS=2504;DP=16734;EAS_AF=0.4921;AMR_AF=0.5072;AFR_AF=0.3003;EUR_AF=0.4622;SAS_AF=0.5102;AA=G|||;VT=SNP
14	100157934	rs117244059	G	A	100	PASS	AC=151;AF=0.0301518;AN=5008;NS=2504;DP=17759;EAS_AF=0.001;AMR_AF=0.0375;AFR_AF=0.0061;EUR_AF=0.0676;SAS_AF=0.0491;AA=G|||;VT=SNP
14	100157967	rs754203	A	G	100	PASS	AC=1442;AF=0.287939;AN=5008;NS=2504;DP=17540;EAS_AF=0.3442;AMR_AF=0.3357;AFR_AF=0.1301;EUR_AF=0.3211;SAS_AF=0.3753;AA=A|||;VT=SNP
14	100158241	rs4900442	C	T	100	PASS	AC=2205;AF=0.440296;AN=5008;NS=2504;DP=21371;EAS_AF=0.4911;AMR_AF=0.5072;AFR_AF=0.2995;EUR_AF=0.4622;SAS_AF=0.5082;AA=C|||;VT=SNP
14	100158310	rs117491281	G	A	100	PASS	AC=29;AF=0.00579073;AN=5008;NS=2504;DP=19321;EAS_AF=0.002;AMR_AF=0.0072;AFR_AF=0.0008;EUR_AF=0.0159;SAS_AF=0.0051;AA=g|||;VT=SNP
14	100158677	rs187966168	A	G	100	PASS	AC=21;AF=0.00419329;AN=5008;NS=2504;DP=20519;EAS_AF=0;AMR_AF=0.0058;AFR_AF=0.0008;EUR_AF=0.0139;SAS_AF=0.002;AA=A|||;VT=SNP
14	100160352	rs34832190	A	G	100	PASS	AC=1391;AF=0.277756;AN=5008;NS=2504;DP=17726;EAS_AF=0.2222;AMR_AF=0.2565;AFR_AF=0.1619;EUR_AF=0.3887;SAS_AF=0.3926;AA=A|||;VT=SNP
14	100160370	rs28787321	G	A	100	PASS	AC=2207;AF=0.440695;AN=5008;NS=2504;DP=18333;EAS_AF=0.4921;AMR_AF=0.5072;AFR_AF=0.3003;EUR_AF=0.4622;SAS_AF=0.5082;AA=g|||;VT=SNP
14	100162288	rs34703277	C	T	100	PASS	AC=52;AF=0.0103834;AN=5008;NS=2504;DP=14612;EAS_AF=0.001;AMR_AF=0.0216;AFR_AF=0.0008;EUR_AF=0.0249;SAS_AF=0.0102;AA=C|||;VT=SNP
14	100162617	rs79718477	A	C	100	PASS	AC=427;AF=0.0852636;AN=5008;NS=2504;DP=17203;EAS_AF=0.1478;AMR_AF=0.1268;AFR_AF=0.025;EUR_AF=0.0726;SAS_AF=0.0859;AA=A|||;VT=SNP
14	100162924	rs10137574	C	G	100	PASS	AC=1431;AF=0.285743;AN=5008;NS=2504;DP=18139;EAS_AF=0.3433;AMR_AF=0.3329;AFR_AF=0.1271;EUR_AF=0.3201;SAS_AF=0.3722;AA=C|||;VT=SNP
14	100162941	rs7156258	G	C	100	PASS	AC=3209;AF=0.640775;AN=5008;NS=2504;DP=17974;EAS_AF=0.7758;AMR_AF=0.7161;AFR_AF=0.5575;EUR_AF=0.6113;SAS_AF=0.591;AA=G|||;VT=SNP
14	100164800	rs8010253	T	C	100	PASS	AC=3456;AF=0.690096;AN=5008;NS=2504;DP=22733;EAS_AF=0.7788;AMR_AF=0.732;AFR_AF=0.7065;EUR_AF=0.6252;SAS_AF=0.6135;AA=C|||;VT=SNP
14	100164857	rs8009011	C	T	100	PASS	AC=3313;AF=0.661542;AN=5008;NS=2504;DP=22689;EAS_AF=0.7778;AMR_AF=0.7176;AFR_AF=0.621;EUR_AF=0.6113;SAS_AF=0.6084;AA=T|||;VT=SNP
14	100165673	rs3742376	C	T	100	PASS	AC=1430;AF=0.285543;AN=5008;NS=2504;DP=22362;EAS_AF=0.3433;AMR_AF=0.3329;AFR_AF=0.1271;EUR_AF=0.3201;SAS_AF=0.3712;AA=C|||;VT=SNP
14	100166228	rs3742377	G	A	100	PASS	AC=741;AF=0.147963;AN=5008;NS=2504;DP=19237;EAS_AF=0.1488;AMR_AF=0.1729;AFR_AF=0.1354;EUR_AF=0.1421;SAS_AF=0.1524;AA=G|||;VT=SNP
14	100166300	rs943881	T	C	100	PASS	AC=1374;AF=0.274361;AN=5008;NS=2504;DP=15829;EAS_AF=0.2212;AMR_AF=0.255;AFR_AF=0.1619;EUR_AF=0.3748;SAS_AF=0.3916;AA=T|||;VT=SNP
14	100166489	rs943880	G	C	100	PASS	AC=1373;AF=0.274161;AN=5008;NS=2504;DP=17198;EAS_AF=0.2212;AMR_AF=0.255;AFR_AF=0.1611;EUR_AF=0.3748;SAS_AF=0.3916;AA=G|||;VT=SNP
14	100166652	rs12894973	C	T	100	PASS	AC=1373;AF=0.274161;AN=5008;NS=2504;DP=19170;EAS_AF=0.2212;AMR_AF=0.255;AFR_AF=0.1611;EUR_AF=0.3748;SAS_AF=0.3916;AA=C|||;VT=SNP
14	100166949	rs147272400	T	G	100	PASS	AC=32;AF=0.00638978;AN=5008;NS=2504;DP=21621;EAS_AF=0;AMR_AF=0.0014;AFR_AF=0;EUR_AF=0.0268;SAS_AF=0.0041;AA=T|||;VT=SNP
14	100167190	rs4905880	T	G	100	PASS	AC=1648;AF=0.329073;AN=5008;NS=2504;DP=16537;EAS_AF=0.3433;AMR_AF=0.3559;AFR_AF=0.2784;EUR_AF=0.3211;SAS_AF=0.3722;AA=T|||;VT=SNP
14	100167595	rs4905881	C	T	100	PASS	AC=1600;AF=0.319489;AN=5008;NS=2504;DP=16472;EAS_AF=0.3433;AMR_AF=0.3516;AFR_AF=0.2443;EUR_AF=0.3211;SAS_AF=0.3722;AA=C|||;VT=SNP
14	100167890	rs35683282	A	T	100	PASS	AC=1436;AF=0.286741;AN=5008;NS=2504;DP=20487;EAS_AF=0.2212;AMR_AF=0.2579;AFR_AF=0.2065;EUR_AF=0.3748;SAS_AF=0.3926;AA=T|||;VT=SNP
14	100168006	rs34315028	C	A	100	PASS	AC=1374;AF=0.274361;AN=5008;NS=2504;DP=21360;EAS_AF=0.2222;AMR_AF=0.255;AFR_AF=0.1611;EUR_AF=0.3738;SAS_AF=0.3926;AA=C|||;VT=SNP
14	100168149	rs7148158	G	A	100	PASS	AC=1664;AF=0.332268;AN=5008;NS=2504;DP=19092;EAS_AF=0.3433;AMR_AF=0.3573;AFR_AF=0.2905;EUR_AF=0.3201;SAS_AF=0.3722;AA=G|||;VT=SNP
14	100168173	rs36112081	A	G	100	PASS	AC=1437;AF=0.286941;AN=5008;NS=2504;DP=18600;EAS_AF=0.2222;AMR_AF=0.2579;AFR_AF=0.2065;EUR_AF=0.3748;SAS_AF=0.3926;AA=G|||;VT=SNP
14	100168298	rs7148504	G	T	100	PASS	AC=3210;AF=0.640974;AN=5008;NS=2504;DP=16558;EAS_AF=0.5675;AMR_AF=0.6167;AFR_AF=0.5635;EUR_AF=0.6948;SAS_AF=0.7832;AA=T|||;VT=SNP
14	100168863	rs180678415	C	G	100	PASS	AC=4;AF=0.000798722;AN=5008;NS=2504;DP=14374;EAS_AF=0;AMR_AF=0.0014;AFR_AF=0;EUR_AF=0.003;SAS_AF=0;AA=C|||;VT=SNP
14	100169075	rs57090479	T	C	100	PASS	AC=1390;AF=0.277556;AN=5008;NS=2504;DP=12282;EAS_AF=0.2222;AMR_AF=0.2565;AFR_AF=0.1611;EUR_AF=0.3887;SAS_AF=0.3926;AA=T|||;VT=SNP
14	100169479	rs1951575	T	C	100	PASS	AC=1452;AF=0.289936;AN=5008;NS=2504;DP=19211;EAS_AF=0.2222;AMR_AF=0.2594;AFR_AF=0.2065;EUR_AF=0.3887;SAS_AF=0.3926;AA=T|||;VT=SNP
14	100169617	rs1951576	A	G	100	PASS	AC=1437;AF=0.286941;AN=5008;NS=2504;DP=20290;EAS_AF=0.2222;AMR_AF=0.2579;AFR_AF=0.2065;EUR_AF=0.3748;SAS_AF=0.3926;AA=G|||;VT=SNP
14	100170616	rs34513148	A	G	100	PASS	AC=1448;AF=0.289137;AN=5008;NS=2504;DP=18787;EAS_AF=0.2222;AMR_AF=0.2594;AFR_AF=0.2065;EUR_AF=0.3847;SAS_AF=0.3926;AA=G|||;VT=SNP
14	100170895	rs12435918	A	G	100	PASS	AC=1616;AF=0.322684;AN=5008;NS=2504;DP=18254;EAS_AF=0.3462;AMR_AF=0.3545;AFR_AF=0.2534;EUR_AF=0.3201;SAS_AF=0.3722;AA=A|||;VT=SNP
14	100171013	rs61076771	T	G	100	PASS	AC=1452;AF=0.289936;AN=5008;NS=2504;DP=20243;EAS_AF=0.2222;AMR_AF=0.2594;AFR_AF=0.2065;EUR_AF=0.3887;SAS_AF=0.3926;AA=T|||;VT=SNP
14	100171077	rs17643008	C	T	100	PASS	AC=1384;AF=0.276358;AN=5008;NS=2504;DP=21351;EAS_AF=0.2202;AMR_AF=0.2565;AFR_AF=0.1611;EUR_AF=0.3847;SAS_AF=0.3926;AA=C|||;VT=SNP
14	100171095	rs17098927	A	C	100	PASS	AC=598;AF=0.119409;AN=5008;NS=2504;DP=21372;EAS_AF=0.1528;AMR_AF=0.1671;AFR_AF=0.0401;EUR_AF=0.1412;SAS_AF=0.136;AA=A|||;VT=SNP
14	100171100	rs71422785	T	C	100	PASS	AC=54;AF=0.0107827;AN=5008;NS=2504;DP=21302;EAS_AF=0.001;AMR_AF=0.0216;AFR_AF=0.0008;EUR_AF=0.0258;SAS_AF=0.0112;AA=T|||;VT=SNP
14	100171403	rs34212776	A	G	100	PASS	AC=1448;AF=0.289137;AN=5008;NS=2504;DP=20115;EAS_AF=0.2222;AMR_AF=0.2594;AFR_AF=0.2065;EUR_AF=0.3847;SAS_AF=0.3926;AA=A|||;VT=SNP
14	100171452	rs11628270	A	T	100	PASS	AC=428;AF=0.0854633;AN=5008;NS=2504;DP=21720;EAS_AF=0.1488;AMR_AF=0.1268;AFR_AF=0.0242;EUR_AF=0.0736;SAS_AF=0.0859;AA=A|||;VT=SNP
14	100171990	rs34891372	G	A	100	PASS	AC=1408;AF=0.28115;AN=5008;NS=2504;DP=15061;EAS_AF=0.2222;AMR_AF=0.2608;AFR_AF=0.1619;EUR_AF=0.3907;SAS_AF=0.4049;AA=G|||;VT=SNP
14	100172256	rs35965011	T	C	100	PASS	AC=1448;AF=0.289137;AN=5008;NS=2504;DP=17333;EAS_AF=0.2222;AMR_AF=0.2594;AFR_AF=0.2065;EUR_AF=0.3847;SAS_AF=0.3926;AA=C|||;VT=SNP
14	100172362	rs12588744	T	C	100	PASS	AC=4630;AF=0.924521;AN=5008;NS=2504;DP=20342;EAS_AF=0.9673;AMR_AF=0.9553;AFR_AF=0.792;EUR_AF=0.9682;SAS_AF=0.9928;AA=C|||;VT=SNP
14	100172729	rs2146238	T	G	100	PASS	AC=3786;AF=0.75599;AN=5008;NS=2504;DP=23135;EAS_AF=0.7212;AMR_AF=0.7839;AFR_AF=0.5764;EUR_AF=0.8499;SAS_AF=0.9182;AA=G|||;VT=SNP
14	100172736	rs117533382	G	A	100	PASS	AC=32;AF=0.00638978;AN=5008;NS=2504;DP=23204;EAS_AF=0;AMR_AF=0.0144;AFR_AF=0.0008;EUR_AF=0.0149;SAS_AF=0.0061;AA=G|||;VT=SNP
14	100172899	rs2273839	A	G	100	PASS	AC=1448;AF=0.289137;AN=5008;NS=2504;DP=21603;EAS_AF=0.2222;AMR_AF=0.2594;AFR_AF=0.2065;EUR_AF=0.3847;SAS_AF=0.3926;AA=A|||;VT=SNP
14	100173535	rs76113576	G	C	100	PASS	AC=154;AF=0.0307508;AN=5008;NS=2504;DP=20013;EAS_AF=0.001;AMR_AF=0.0375;AFR_AF=0.0076;EUR_AF=0.0676;SAS_AF=0.0501;AA=G|||;VT=SNP
14	100173567	rs3783321	T	G	100	PASS	AC=1447;AF=0.288938;AN=5008;NS=2504;DP=21076;EAS_AF=0.2212;AMR_AF=0.2594;AFR_AF=0.2065;EUR_AF=0.3847;SAS_AF=0.3926;AA=T|||;VT=SNP
14	100173694	rs4485283	A	T	100	PASS	AC=426;AF=0.0850639;AN=5008;NS=2504;DP=25325;EAS_AF=0.1488;AMR_AF=0.1268;AFR_AF=0.0234;EUR_AF=0.0726;SAS_AF=0.0859;AA=A|||;VT=SNP
14	100174178	rs36018216	G	A	100	PASS	AC=1385;AF=0.276558;AN=5008;NS=2504;DP=21452;EAS_AF=0.2212;AMR_AF=0.2565;AFR_AF=0.1611;EUR_AF=0.3847;SAS_AF=0.3926;AA=G|||;VT=SNP
14	100174543	rs184185267	T	C	100	PASS	AC=30;AF=0.00599042;AN=5008;NS=2504;DP=17293;EAS_AF=0;AMR_AF=0.0159;AFR_AF=0;EUR_AF=0.0169;SAS_AF=0.002;AA=T|||;VT=SNP
14	100175109	rs4905882	C	T	100	PASS	AC=3941;AF=0.786941;AN=5008;NS=2504;DP=20392;EAS_AF=0.7163;AMR_AF=0.7839;AFR_AF=0.7103;EUR_AF=0.833;SAS_AF=0.9182;AA=T|||;VT=SNP
14	100175275	rs12434024	C	G	100	PASS	AC=726;AF=0.144968;AN=5008;NS=2504;DP=19569;EAS_AF=0.1488;AMR_AF=0.1715;AFR_AF=0.1369;EUR_AF=0.1412;SAS_AF=0.137;AA=C|||;VT=SNP
14	100175652	rs11624593	C	G	100	PASS	AC=3878;AF=0.774361;AN=5008;NS=2504;DP=17143;EAS_AF=0.7163;AMR_AF=0.7896;AFR_AF=0.6596;EUR_AF=0.833;SAS_AF=0.9182;AA=G|||;VT=SNP
14	100176294	rs116921022	T	G	100	PASS	AC=26;AF=0.00519169;AN=5008;NS=2504;DP=19121;EAS_AF=0;AMR_AF=0.0101;AFR_AF=0.003;EUR_AF=0.0119;SAS_AF=0.0031;AA=T|||;VT=SNP
14	100177128	rs12885960	A	C	100	PASS	AC=1424;AF=0.284345;AN=5008;NS=2504;DP=17053;EAS_AF=0.2133;AMR_AF=0.2579;AFR_AF=0.2065;EUR_AF=0.3708;SAS_AF=0.3926;AA=A|||;VT=SNP
14	100177506	rs10145696	C	G	100	PASS	AC=2471;AF=0.493411;AN=5008;NS=2504;DP=17554;EAS_AF=0.503;AMR_AF=0.5317;AFR_AF=0.466;EUR_AF=0.4622;SAS_AF=0.5256;AA=G|||;VT=SNP
14	100177681	rs68104925	C	T	100	PASS	AC=1424;AF=0.284345;AN=5008;NS=2504;DP=17087;EAS_AF=0.2133;AMR_AF=0.2579;AFR_AF=0.2065;EUR_AF=0.3708;SAS_AF=0.3926;AA=T|||;VT=SNP
14	100177915	rs12435858	A	G	100	PASS	AC=3911;AF=0.78095;AN=5008;NS=2504;DP=18147;EAS_AF=0.7173;AMR_AF=0.7911;AFR_AF=0.6725;EUR_AF=0.8469;SAS_AF=0.9182;AA=G|||;VT=SNP
14	100178707	rs58648175	A	C	100	PASS	AC=1439;AF=0.28734;AN=5008;NS=2504;DP=18853;EAS_AF=0.2133;AMR_AF=0.2594;AFR_AF=0.2065;EUR_AF=0.3847;SAS_AF=0.3926;AA=A|||;VT=SNP
14	100178900	rs11628362	A	G	100	PASS	AC=27;AF=0.00539137;AN=5008;NS=2504;DP=17576;EAS_AF=0;AMR_AF=0.0202;AFR_AF=0;EUR_AF=0.0129;SAS_AF=0;AA=A|||;VT=SNP
14	100179671	rs75107773	G	A	100	PASS	AC=592;AF=0.118211;AN=5008;NS=2504;DP=17256;EAS_AF=0.1498;AMR_AF=0.1657;AFR_AF=0.0393;EUR_AF=0.1402;SAS_AF=0.136;AA=G|||;VT=SNP
14	100180140	rs28748133	T	C	100	PASS	AC=1574;AF=0.314297;AN=5008;NS=2504;DP=16137;EAS_AF=0.3522;AMR_AF=0.3357;AFR_AF=0.2247;EUR_AF=0.3211;SAS_AF=0.3742;AA=T|||;VT=SNP
14	100180852	rs35110752	C	A	100	PASS	AC=1443;AF=0.288139;AN=5008;NS=2504;DP=17323;EAS_AF=0.2083;AMR_AF=0.2565;AFR_AF=0.2269;EUR_AF=0.3708;SAS_AF=0.3906;AA=C|||;VT=SNP
14	100181563	rs11628052	A	G	100	PASS	AC=2501;AF=0.499401;AN=5008;NS=2504;DP=20586;EAS_AF=0.5169;AMR_AF=0.549;AFR_AF=0.4675;EUR_AF=0.4622;SAS_AF=0.5276;AA=G|||;VT=SNP
14	100181652	rs11628089	C	T	100	PASS	AC=1319;AF=0.263379;AN=5008;NS=2504;DP=16208;EAS_AF=0.2073;AMR_AF=0.2421;AFR_AF=0.143;EUR_AF=0.3698;SAS_AF=0.3896;AA=C|||;VT=SNP
14	100182082	rs3752957	T	C	100	PASS	AC=692;AF=0.138179;AN=5008;NS=2504;DP=15690;EAS_AF=0.1627;AMR_AF=0.1888;AFR_AF=0.0938;EUR_AF=0.1402;SAS_AF=0.135;AA=T|||;VT=SNP
14	100182687	rs3752958	C	A	100	PASS	AC=648;AF=0.129393;AN=5008;NS=2504;DP=17706;EAS_AF=0.2371;AMR_AF=0.1628;AFR_AF=0.0802;EUR_AF=0.1173;SAS_AF=0.0736;AA=C|||;VT=SNP
14	100182725	rs8022722	A	G	100	PASS	AC=1803;AF=0.360024;AN=5008;NS=2504;DP=18714;EAS_AF=0.3552;AMR_AF=0.3588;AFR_AF=0.3684;EUR_AF=0.3221;SAS_AF=0.3937;AA=A|||;VT=SNP
14	100182801	rs911913	C	T	100	PASS	AC=605;AF=0.120807;AN=5008;NS=2504;DP=21336;EAS_AF=0.1607;AMR_AF=0.1844;AFR_AF=0.0318;EUR_AF=0.1402;SAS_AF=0.135;AA=C|||;VT=SNP
14	100182829	rs78527951	T	A	100	PASS	AC=448;AF=0.0894569;AN=5008;NS=2504;DP=22502;EAS_AF=0.1597;AMR_AF=0.1455;AFR_AF=0.0234;EUR_AF=0.0726;SAS_AF=0.0838;AA=T|||;VT=SNP
14	100182945	rs78482721	G	C	100	PASS	AC=486;AF=0.0970447;AN=5008;NS=2504;DP=21452;EAS_AF=0.1587;AMR_AF=0.1484;AFR_AF=0.0514;EUR_AF=0.0716;SAS_AF=0.0849;AA=C|||;VT=SNP
14	100183061	rs10131706	G	T	100	PASS	AC=1454;AF=0.290335;AN=5008;NS=2504;DP=19616;EAS_AF=0.3492;AMR_AF=0.3357;AFR_AF=0.1377;EUR_AF=0.3191;SAS_AF=0.3742;AA=G|||;VT=SNP
14	100183076	rs75136142	C	G	100	PASS	AC=448;AF=0.0894569;AN=5008;NS=2504;DP=20320;EAS_AF=0.1597;AMR_AF=0.1455;AFR_AF=0.0234;EUR_AF=0.0726;SAS_AF=0.0838;AA=G|||;VT=SNP
14	100183077	rs74784375	G	A	100	PASS	AC=42;AF=0.00838658;AN=5008;NS=2504;DP=20387;EAS_AF=0;AMR_AF=0.0086;AFR_AF=0.0008;EUR_AF=0.0249;SAS_AF=0.0102;AA=G|||;VT=SNP
14	100183139	rs79445259	T	C	100	PASS	AC=470;AF=0.0938498;AN=5008;NS=2504;DP=21896;EAS_AF=0.1637;AMR_AF=0.1455;AFR_AF=0.0234;EUR_AF=0.0736;SAS_AF=0.1012;AA=C|||;VT=SNP
14	100184089	rs2295910	T	G	100	PASS	AC=942;AF=0.188099;AN=5008;NS=2504;DP=18651;EAS_AF=0.1617;AMR_AF=0.1816;AFR_AF=0.3601;EUR_AF=0.0765;SAS_AF=0.1022;AA=G|||;VT=SNP
14	100184101	rs2295911	G	A	100	PASS	AC=952;AF=0.190096;AN=5008;NS=2504;DP=18529;EAS_AF=0.2738;AMR_AF=0.1671;AFR_AF=0.2375;EUR_AF=0.1541;SAS_AF=0.093;AA=G|||;VT=SNP
14	100184105	rs72708320	C	G	100	PASS	AC=157;AF=0.0313498;AN=5008;NS=2504;DP=18502;EAS_AF=0.001;AMR_AF=0.0403;AFR_AF=0.0083;EUR_AF=0.0686;SAS_AF=0.0491;AA=C|||;VT=SNP
14	100184589	rs7151522	A	G	100	PASS	AC=3717;AF=0.742212;AN=5008;NS=2504;DP=18847;EAS_AF=0.7262;AMR_AF=0.7695;AFR_AF=0.615;EUR_AF=0.7833;SAS_AF=0.8691;AA=G|||;VT=SNP
14	100184783	rs7151887	A	G	100	PASS	AC=3705;AF=0.739816;AN=5008;NS=2504;DP=18855;EAS_AF=0.7242;AMR_AF=0.7695;AFR_AF=0.6089;EUR_AF=0.7813;SAS_AF=0.8691;AA=A|||;VT=SNP
14	100185023	rs7157032	G	T	100	PASS	AC=1989;AF=0.397165;AN=5008;NS=2504;DP=14503;EAS_AF=0.373;AMR_AF=0.4121;AFR_AF=0.2973;EUR_AF=0.4483;SAS_AF=0.4939;AA=T|||;VT=SNP
14	100186200	rs1957512	G	A	100	PASS	AC=4147;AF=0.828075;AN=5008;NS=2504;DP=17494;EAS_AF=0.9127;AMR_AF=0.9352;AFR_AF=0.5129;EUR_AF=0.9473;SAS_AF=0.9683;AA=G|||;VT=SNP
14	100186390	rs1957513	T	C	100	PASS	AC=4503;AF=0.899161;AN=5008;NS=2504;DP=16567;EAS_AF=0.9147;AMR_AF=0.9481;AFR_AF=0.7587;EUR_AF=0.9483;SAS_AF=0.9877;AA=C|||;VT=SNP
14	100186443	rs1957514	A	G	100	PASS	AC=2178;AF=0.434904;AN=5008;NS=2504;DP=18242;EAS_AF=0.3948;AMR_AF=0.5735;AFR_AF=0.2262;EUR_AF=0.5736;SAS_AF=0.5174;AA=A|||;VT=SNP
14	100186495	rs1957515	C	T	100	PASS	AC=4502;AF=0.898962;AN=5008;NS=2504;DP=18557;EAS_AF=0.9147;AMR_AF=0.9481;AFR_AF=0.7579;EUR_AF=0.9483;SAS_AF=0.9877;AA=T|||;VT=SNP
14	100187321	rs4905884	C	A	100	PASS	AC=423;AF=0.0844649;AN=5008;NS=2504;DP=15744;EAS_AF=0.1339;AMR_AF=0.1282;AFR_AF=0.031;EUR_AF=0.0696;SAS_AF=0.09;AA=C|||;VT=SNP
14	100187328	rs4905885	G	A	100	PASS	AC=421;AF=0.0840655;AN=5008;NS=2504;DP=15974;EAS_AF=0.1319;AMR_AF=0.1282;AFR_AF=0.031;EUR_AF=0.0696;SAS_AF=0.09;AA=G|||;VT=SNP
14	100187330	rs143540314	G	A	100	PASS	AC=119;AF=0.023762;AN=5008;NS=2504;DP=15948;EAS_AF=0;AMR_AF=0.0187;AFR_AF=0.0008;EUR_AF=0.0726;SAS_AF=0.0327;AA=G|||;VT=SNP
14	100188144	rs2273840	A	C	100	PASS	AC=403;AF=0.0804712;AN=5008;NS=2504;DP=17550;EAS_AF=0.1389;AMR_AF=0.1254;AFR_AF=0.0121;EUR_AF=0.0706;SAS_AF=0.091;AA=A|||;VT=SNP
14	100188938	rs6575744	G	C	100	PASS	AC=4579;AF=0.914337;AN=5008;NS=2504;DP=16905;EAS_AF=0.9147;AMR_AF=0.9496;AFR_AF=0.8154;EUR_AF=0.9483;SAS_AF=0.9877;AA=C|||;VT=SNP
14	100189109	rs34640436	G	A	100	PASS	AC=307;AF=0.0613019;AN=5008;NS=2504;DP=20067;EAS_AF=0.0357;AMR_AF=0.1254;AFR_AF=0.0227;EUR_AF=0.1054;SAS_AF=0.0491;AA=G|||;VT=SNP
14	100189287	rs10151332	C	T	100	PASS	AC=1956;AF=0.390575;AN=5008;NS=2504;DP=18266;EAS_AF=0.3869;AMR_AF=0.5144;AFR_AF=0.1445;EUR_AF=0.5268;SAS_AF=0.499;AA=C|||;VT=SNP
14	100189423	rs12896665	A	G	100	PASS	AC=1231;AF=0.245807;AN=5008;NS=2504;DP=18441;EAS_AF=0.3879;AMR_AF=0.2262;AFR_AF=0.0605;EUR_AF=0.2793;SAS_AF=0.3292;AA=A|||;VT=SNP
14	100189689	rs59098328	G	A	100	PASS	AC=1258;AF=0.251198;AN=5008;NS=2504;DP=17314;EAS_AF=0.3849;AMR_AF=0.1902;AFR_AF=0.1513;EUR_AF=0.2356;SAS_AF=0.3078;AA=g|||;VT=SNP
14	100190063	rs76057882	A	G	100	PASS	AC=95;AF=0.0189696;AN=5008;NS=2504;DP=18702;EAS_AF=0;AMR_AF=0.0259;AFR_AF=0.0015;EUR_AF=0.0586;SAS_AF=0.0164;AA=A|||;VT=SNP
14	100190130	rs8018381	T	A	100	PASS	AC=3864;AF=0.771565;AN=5008;NS=2504;DP=21435;EAS_AF=0.7788;AMR_AF=0.8112;AFR_AF=0.587;EUR_AF=0.8767;SAS_AF=0.8773;AA=A|||;VT=SNP
14	100191060	rs10129557	T	C	100	PASS	AC=3882;AF=0.77516;AN=5008;NS=2504;DP=19539;EAS_AF=0.7788;AMR_AF=0.817;AFR_AF=0.5976;EUR_AF=0.8767;SAS_AF=0.8773;AA=C|||;VT=SNP
14	100191202	rs11848129	G	A	100	PASS	AC=1578;AF=0.315096;AN=5008;NS=2504;DP=19700;EAS_AF=0.3839;AMR_AF=0.2392;AFR_AF=0.2814;EUR_AF=0.3022;SAS_AF=0.3569;AA=G|||;VT=SNP
14	100191710	rs76927709	C	T	100	PASS	AC=36;AF=0.0071885;AN=5008;NS=2504;DP=19120;EAS_AF=0;AMR_AF=0.0014;AFR_AF=0;EUR_AF=0.0288;SAS_AF=0.0061;AA=C|||;VT=SNP;EX_TARGET
14	100192066	rs76677434	G	A	100	PASS	AC=35;AF=0.00698882;AN=5008;NS=2504;DP=19426;EAS_AF=0;AMR_AF=0.0014;AFR_AF=0;EUR_AF=0.0278;SAS_AF=0.0061;AA=G|||;VT=SNP
14	100192468	rs78438059	G	T	100	PASS	AC=45;AF=0.00898562;AN=5008;NS=2504;DP=19967;EAS_AF=0;AMR_AF=0.0115;AFR_AF=0.0008;EUR_AF=0.0298;SAS_AF=0.0061;AA=G|||;VT=SNP
14	100193684	rs11850643	G	A	100	PASS	AC=161;AF=0.0321486;AN=5008;NS=2504;DP=20577;EAS_AF=0;AMR_AF=0.0245;AFR_AF=0.0734;EUR_AF=0.0398;SAS_AF=0.0072;AA=A|||;VT=SNP
14	100193846	rs73350470	G	C	100	PASS	AC=580;AF=0.115815;AN=5008;NS=2504;DP=18561;EAS_AF=0.122;AMR_AF=0.1239;AFR_AF=0.1339;EUR_AF=0.1223;SAS_AF=0.0726;AA=G|||;VT=SNP
14	100194128	rs73350477	T	C	100	PASS	AC=885;AF=0.176717;AN=5008;NS=2504;DP=18214;EAS_AF=0.1875;AMR_AF=0.1427;AFR_AF=0.2466;EUR_AF=0.1809;SAS_AF=0.091;AA=T|||;VT=SNP
14	100194281	rs8019904	A	G	100	PASS	AC=253;AF=0.0505192;AN=5008;NS=2504;DP=16750;EAS_AF=0;AMR_AF=0.0231;AFR_AF=0.1611;EUR_AF=0.0179;SAS_AF=0.0061;AA=A|||;VT=SNP
14	100194638	rs8020813	G	A	100	PASS	AC=979;AF=0.195487;AN=5008;NS=2504;DP=15464;EAS_AF=0.1786;AMR_AF=0.1383;AFR_AF=0.3419;EUR_AF=0.17;SAS_AF=0.0818;AA=A|||;VT=SNP
14	100194848	rs4905886	C	T	100	PASS	AC=985;AF=0.196685;AN=5008;NS=2504;DP=16786;EAS_AF=0.1786;AMR_AF=0.1383;AFR_AF=0.3457;EUR_AF=0.171;SAS_AF=0.0818;AA=C|||;VT=SNP
14	100194861	rs4905887	C	T	100	PASS	AC=984;AF=0.196486;AN=5008;NS=2504;DP=16761;EAS_AF=0.1786;AMR_AF=0.1412;AFR_AF=0.3434;EUR_AF=0.171;SAS_AF=0.0818;AA=T|||;VT=SNP
14	100196409	rs8011599	C	T	100	PASS	AC=335;AF=0.066893;AN=5008;NS=2504;DP=14002;EAS_AF=0;AMR_AF=0.0288;AFR_AF=0.2201;EUR_AF=0.0179;SAS_AF=0.0061;AA=C|||;VT=SNP
14	100196692	rs79983810	C	T	100	PASS	AC=1030;AF=0.205671;AN=5008;NS=2504;DP=8253;EAS_AF=0.2589;AMR_AF=0.1758;AFR_AF=0.1263;EUR_AF=0.1779;SAS_AF=0.3078;AA=C|||;VT=SNP
14	100196928	rs2181228	G	A	100	PASS	AC=850;AF=0.169728;AN=5008;NS=2504;DP=8968;EAS_AF=0.2579;AMR_AF=0.1671;AFR_AF=0.0098;EUR_AF=0.173;SAS_AF=0.2935;AA=G|||;VT=SNP
14	100197723	rs2281682	C	T	100	PASS	AC=3824;AF=0.763578;AN=5008;NS=2504;DP=12664;EAS_AF=0.8244;AMR_AF=0.8588;AFR_AF=0.5083;EUR_AF=0.8241;SAS_AF=0.9162;AA=C|||;VT=SNP
14	100197940	rs75016974	C	T	100	PASS	AC=522;AF=0.104233;AN=5008;NS=2504;DP=15116;EAS_AF=0.1756;AMR_AF=0.0994;AFR_AF=0.034;EUR_AF=0.1541;SAS_AF=0.0777;AA=C|||;VT=SNP
14	100197993	rs8003129	T	A	100	PASS	AC=3906;AF=0.779952;AN=5008;NS=2504;DP=14866;EAS_AF=0.8244;AMR_AF=0.8602;AFR_AF=0.5681;EUR_AF=0.826;SAS_AF=0.9162;AA=T|||;VT=SNP
14	100198810	rs8003178	A	C	100	PASS	AC=4647;AF=0.927915;AN=5008;NS=2504;DP=19448;EAS_AF=1;AMR_AF=0.9712;AFR_AF=0.7602;EUR_AF=0.9821;SAS_AF=0.9939;AA=C|||;VT=SNP
14	100199340	rs113604146	G	A	100	PASS	AC=32;AF=0.00638978;AN=5008;NS=2504;DP=16965;EAS_AF=0.001;AMR_AF=0.0101;AFR_AF=0.0038;EUR_AF=0.0139;SAS_AF=0.0051;AA=G|||;VT=SNP
14	100199351	rs114425231	C	T	100	PASS	AC=208;AF=0.0415335;AN=5008;NS=2504;DP=19053;EAS_AF=0;AMR_AF=0.0173;AFR_AF=0.1301;EUR_AF=0.0179;SAS_AF=0.0061;AA=C|||;VT=SNP
14	100199988	rs11620766	G	A	100	PASS	AC=1143;AF=0.228235;AN=5008;NS=2504;DP=21193;EAS_AF=0.2609;AMR_AF=0.1902;AFR_AF=0.1846;EUR_AF=0.1879;SAS_AF=0.3221;AA=G|||;VT=SNP
14	100200135	rs116035415	G	A	100	PASS	AC=173;AF=0.0345447;AN=5008;NS=2504;DP=23259;EAS_AF=0.0724;AMR_AF=0.0504;AFR_AF=0.0136;EUR_AF=0.0398;SAS_AF=0.0072;AA=G|||;VT=SNP
14	100200230	rs11620750	A	G	100	PASS	AC=1347;AF=0.26897;AN=5008;NS=2504;DP=23537;EAS_AF=0.4157;AMR_AF=0.1931;AFR_AF=0.2088;EUR_AF=0.1889;SAS_AF=0.3354;AA=A|||;VT=SNP
14	100200284	rs8003657	A	G	100	PASS	AC=3856;AF=0.769968;AN=5008;NS=2504;DP=23046;EAS_AF=0.8145;AMR_AF=0.8184;AFR_AF=0.5688;EUR_AF=0.828;SAS_AF=0.9018;AA=G|||;VT=SNP
14	100201351	rs8009754	C	T	100	PASS	AC=1055;AF=0.210663;AN=5008;NS=2504;DP=15145;EAS_AF=0.2619;AMR_AF=0.1859;AFR_AF=0.1165;EUR_AF=0.1869;SAS_AF=0.3272;AA=C|||;VT=SNP
14	100201864	rs1555514	G	A	100	PASS	AC=522;AF=0.104233;AN=5008;NS=2504;DP=18513;EAS_AF=0.1766;AMR_AF=0.0994;AFR_AF=0.034;EUR_AF=0.1521;SAS_AF=0.0787;AA=G|||;VT=SNP
14	100203110	rs58733778	T	C	100	PASS	AC=1210;AF=0.241613;AN=5008;NS=2504;DP=17110;EAS_AF=0.2619;AMR_AF=0.1945;AFR_AF=0.2269;EUR_AF=0.1879;SAS_AF=0.3292;AA=C|||;VT=SNP
14	100203151	rs59482410	A	G	100	PASS	AC=1212;AF=0.242013;AN=5008;NS=2504;DP=18885;EAS_AF=0.2619;AMR_AF=0.196;AFR_AF=0.2269;EUR_AF=0.1879;SAS_AF=0.3303;AA=G|||;VT=SNP
14	100203421	rs1467582	C	A	100	PASS	AC=2409;AF=0.48103;AN=5008;NS=2504;DP=20441;EAS_AF=0.5486;AMR_AF=0.6153;AFR_AF=0.1808;EUR_AF=0.6511;SAS_AF=0.547;AA=C|||;VT=SNP
14	100203661	rs4905888	G	A	100	PASS	AC=2435;AF=0.486222;AN=5008;NS=2504;DP=18053;EAS_AF=0.5486;AMR_AF=0.6182;AFR_AF=0.1808;EUR_AF=0.6521;SAS_AF=0.5706;AA=G|||;VT=SNP
14	100203887	rs12896788	A	G	100	PASS	AC=3548;AF=0.708466;AN=5008;NS=2504;DP=17272;EAS_AF=0.8105;AMR_AF=0.8098;AFR_AF=0.3313;EUR_AF=0.839;SAS_AF=0.907;AA=G|||;VT=SNP
14	100204098	rs183347579	G	A	100	PASS	AC=61;AF=0.0121805;AN=5008;NS=2504;DP=12426;EAS_AF=0;AMR_AF=0.0274;AFR_AF=0.0015;EUR_AF=0.0328;SAS_AF=0.0072;AA=G|||;VT=SNP
14	100204570	rs12435062	C	T	100	PASS	AC=2324;AF=0.464058;AN=5008;NS=2504;DP=5688;EAS_AF=0.3968;AMR_AF=0.6153;AFR_AF=0.2133;EUR_AF=0.6511;SAS_AF=0.5726;AA=T|||;VT=SNP
14	100204579	rs186285733	G	A	100	PASS	AC=41;AF=0.0081869;AN=5008;NS=2504;DP=7903;EAS_AF=0;AMR_AF=0.0086;AFR_AF=0.0106;EUR_AF=0.0169;SAS_AF=0.0041;AA=G|||;VT=SNP
14	100204681	rs12232161	A	G	100	PASS	AC=3507;AF=0.70028;AN=5008;NS=2504;DP=17560;EAS_AF=0.8125;AMR_AF=0.8084;AFR_AF=0.2995;EUR_AF=0.839;SAS_AF=0.907;AA=A|||;VT=SNP
14	100204707	rs11160541	C	T	100	PASS	AC=2281;AF=0.455471;AN=5008;NS=2504;DP=16875;EAS_AF=0.3968;AMR_AF=0.6153;AFR_AF=0.1823;EUR_AF=0.6501;SAS_AF=0.5716;AA=C|||;VT=SNP
14	100205888	rs4905890	T	C	100	PASS	AC=3777;AF=0.754193;AN=5008;NS=2504;DP=17002;EAS_AF=0.8204;AMR_AF=0.866;AFR_AF=0.4592;EUR_AF=0.84;SAS_AF=0.9172;AA=C|||;VT=SNP
14	100205981	rs4905891	G	A	100	PASS	AC=3538;AF=0.70647;AN=5008;NS=2504;DP=20448;EAS_AF=0.8075;AMR_AF=0.8127;AFR_AF=0.3275;EUR_AF=0.838;SAS_AF=0.9039;AA=G|||;VT=SNP
14	100207687	rs1077901	A	T	100	PASS	AC=3754;AF=0.749601;AN=5008;NS=2504;DP=18852;EAS_AF=0.8204;AMR_AF=0.8674;AFR_AF=0.441;EUR_AF=0.84;SAS_AF=0.9172;AA=T|||;VT=SNP
14	100208156	rs10144665	T	G	100	PASS	AC=2468;AF=0.492812;AN=5008;NS=2504;DP=17743;EAS_AF=0.5595;AMR_AF=0.6268;AFR_AF=0.1831;EUR_AF=0.6531;SAS_AF=0.5828;AA=T|||;VT=SNP
14	100208990	rs1957516	A	G	100	PASS	AC=3748;AF=0.748403;AN=5008;NS=2504;DP=18631;EAS_AF=0.8056;AMR_AF=0.8689;AFR_AF=0.444;EUR_AF=0.8469;SAS_AF=0.9141;AA=G|||;VT=SNP
14	100209154	rs11623170	A	G	100	PASS	AC=1367;AF=0.272963;AN=5008;NS=2504;DP=18796;EAS_AF=0.3879;AMR_AF=0.1787;AFR_AF=0.2572;EUR_AF=0.1938;SAS_AF=0.3241;AA=A|||;VT=SNP
14	100209399	rs149900961	C	T	100	PASS	AC=49;AF=0.00978435;AN=5008;NS=2504;DP=19137;EAS_AF=0;AMR_AF=0.0115;AFR_AF=0;EUR_AF=0.0169;SAS_AF=0.0245;AA=C|||;VT=SNP
14	100209930	rs7154200	G	A	100	PASS	AC=2441;AF=0.48742;AN=5008;NS=2504;DP=17739;EAS_AF=0.5496;AMR_AF=0.6354;AFR_AF=0.1808;EUR_AF=0.6481;SAS_AF=0.5675;AA=G|||;VT=SNP
14	100210370	rs8011140	G	A	100	PASS	AC=2543;AF=0.507788;AN=5008;NS=2504;DP=15427;EAS_AF=0.5456;AMR_AF=0.6239;AFR_AF=0.2685;EUR_AF=0.6481;SAS_AF=0.5654;AA=A|||;VT=SNP
14	100210792	rs151243321	C	G	100	PASS	AC=28;AF=0.00559105;AN=5008;NS=2504;DP=19405;EAS_AF=0;AMR_AF=0.0029;AFR_AF=0.0008;EUR_AF=0.0169;SAS_AF=0.0082;AA=C|||;VT=SNP
14	100211567	rs8018045	T	C	100	PASS	AC=1255;AF=0.250599;AN=5008;NS=2504;DP=18886;EAS_AF=0.248;AMR_AF=0.1945;AFR_AF=0.2761;EUR_AF=0.1909;SAS_AF=0.32;AA=T|||;VT=SNP
14	100211701	rs75604884	C	G	100	PASS	AC=31;AF=0.0061901;AN=5008;NS=2504;DP=19635;EAS_AF=0;AMR_AF=0.0086;AFR_AF=0.0008;EUR_AF=0.0179;SAS_AF=0.0061;AA=C|||;VT=SNP
14	100211950	rs10438231	C	T	100	PASS	AC=3646;AF=0.728035;AN=5008;NS=2504;DP=19792;EAS_AF=0.7867;AMR_AF=0.8127;AFR_AF=0.4607;EUR_AF=0.835;SAS_AF=0.8589;AA=C|||;VT=SNP
14	100212017	rs17564013	C	T	100	PASS	AC=630;AF=0.125799;AN=5008;NS=2504;DP=20591;EAS_AF=0.1994;AMR_AF=0.1052;AFR_AF=0.0779;EUR_AF=0.1541;SAS_AF=0.1002;AA=C|||;VT=SNP
14	100212394	rs12437274	C	A	100	PASS	AC=636;AF=0.126997;AN=5008;NS=2504;DP=20283;EAS_AF=0.1994;AMR_AF=0.1052;AFR_AF=0.0832;EUR_AF=0.1541;SAS_AF=0.0992;AA=C|||;VT=SNP
14	100212433	rs78014881	C	T	100	PASS	AC=67;AF=0.0133786;AN=5008;NS=2504;DP=20788;EAS_AF=0;AMR_AF=0.0202;AFR_AF=0;EUR_AF=0.0437;SAS_AF=0.0092;AA=C|||;VT=SNP
14	100212468	rs117120461	C	G	100	PASS	AC=25;AF=0.00499201;AN=5008;NS=2504;DP=21725;EAS_AF=0;AMR_AF=0.0029;AFR_AF=0.0008;EUR_AF=0.0159;SAS_AF=0.0061;AA=C|||;VT=SNP
14	100212566	rs9324013	G	A	100	PASS	AC=2439;AF=0.487021;AN=5008;NS=2504;DP=19191;EAS_AF=0.5397;AMR_AF=0.6239;AFR_AF=0.1876;EUR_AF=0.6541;SAS_AF=0.5685;AA=G|||;VT=SNP
14	100213309	rs9324014	G	A	100	PASS	AC=2399;AF=0.479034;AN=5008;NS=2504;DP=16104;EAS_AF=0.5347;AMR_AF=0.6182;AFR_AF=0.1823;EUR_AF=0.6481;SAS_AF=0.5501;AA=G|||;VT=SNP
14	100213344	rs75060272	A	G	100	PASS	AC=39;AF=0.00778754;AN=5008;NS=2504;DP=16025;EAS_AF=0;AMR_AF=0.0115;AFR_AF=0;EUR_AF=0.0169;SAS_AF=0.0143;AA=A|||;VT=SNP
14	100213461	rs11621662	C	A	100	PASS	AC=597;AF=0.119209;AN=5008;NS=2504;DP=13857;EAS_AF=0.1984;AMR_AF=0.1052;AFR_AF=0.0545;EUR_AF=0.1541;SAS_AF=0.0992;AA=C|||;VT=SNP
14	100213473	rs150373499	C	T	100	PASS	AC=30;AF=0.00599042;AN=5008;NS=2504;DP=12993;EAS_AF=0;AMR_AF=0.0086;AFR_AF=0.0008;EUR_AF=0.0169;SAS_AF=0.0061;AA=C|||;VT=SNP
14	100213612	rs11160542	A	G	100	PASS	AC=593;AF=0.118411;AN=5008;NS=2504;DP=15142;EAS_AF=0.1984;AMR_AF=0.1037;AFR_AF=0.053;EUR_AF=0.1531;SAS_AF=0.0992;AA=A|||;VT=SNP
14	100213911	rs11160543	C	T	100	PASS	AC=593;AF=0.118411;AN=5008;NS=2504;DP=17387;EAS_AF=0.1984;AMR_AF=0.1037;AFR_AF=0.053;EUR_AF=0.1531;SAS_AF=0.0992;AA=C|||;VT=SNP
14	100214342	rs960891	C	T	100	PASS	AC=1696;AF=0.338658;AN=5008;NS=2504;DP=17757;EAS_AF=0.3929;AMR_AF=0.4697;AFR_AF=0.0257;EUR_AF=0.5258;SAS_AF=0.4202;AA=C|||;VT=SNP
14	100214850	rs8014108	A	C	100	PASS	AC=1256;AF=0.250799;AN=5008;NS=2504;DP=16762;EAS_AF=0.247;AMR_AF=0.1931;AFR_AF=0.2761;EUR_AF=0.1938;SAS_AF=0.32;AA=A|||;VT=SNP
14	100215105	rs4905892	C	T	100	PASS	AC=706;AF=0.140974;AN=5008;NS=2504;DP=20678;EAS_AF=0.1984;AMR_AF=0.1066;AFR_AF=0.1369;EUR_AF=0.1531;SAS_AF=0.0992;AA=C|||;VT=SNP
14	100215112	rs6575745	G	A	100	PASS	AC=3714;AF=0.741613;AN=5008;NS=2504;DP=20353;EAS_AF=0.7877;AMR_AF=0.8184;AFR_AF=0.503;EUR_AF=0.84;SAS_AF=0.8609;AA=G|||;VT=SNP
14	100215383	rs7158575	T	C	100	PASS	AC=3768;AF=0.752396;AN=5008;NS=2504;DP=22187;EAS_AF=0.7867;AMR_AF=0.8199;AFR_AF=0.5371;EUR_AF=0.838;SAS_AF=0.8722;AA=T|||;VT=SNP
14	100215405	rs72708333	G	A	100	PASS	AC=817;AF=0.163139;AN=5008;NS=2504;DP=22890;EAS_AF=0.244;AMR_AF=0.1599;AFR_AF=0.0076;EUR_AF=0.175;SAS_AF=0.2802;AA=G|||;VT=SNP
14	100215595	rs10138664	G	A	100	PASS	AC=2407;AF=0.480631;AN=5008;NS=2504;DP=18709;EAS_AF=0.5407;AMR_AF=0.6225;AFR_AF=0.1853;EUR_AF=0.6431;SAS_AF=0.5501;AA=G|||;VT=SNP
14	100215648	rs12433885	C	A	100	PASS	AC=709;AF=0.141573;AN=5008;NS=2504;DP=18773;EAS_AF=0.1796;AMR_AF=0.0793;AFR_AF=0.1936;EUR_AF=0.1203;SAS_AF=0.0982;AA=C|||;VT=SNP
14	100215831	rs12433981	G	A	100	PASS	AC=3659;AF=0.730631;AN=5008;NS=2504;DP=20906;EAS_AF=0.7857;AMR_AF=0.817;AFR_AF=0.4667;EUR_AF=0.837;SAS_AF=0.8599;AA=G|||;VT=SNP
14	100216161	rs12879440	G	A	100	PASS	AC=2464;AF=0.492013;AN=5008;NS=2504;DP=18992;EAS_AF=0.5427;AMR_AF=0.6686;AFR_AF=0.1891;EUR_AF=0.6441;SAS_AF=0.5675;AA=G|||;VT=SNP
14	100216335	rs8004672	G	T	100	PASS	AC=3695;AF=0.737819;AN=5008;NS=2504;DP=16644;EAS_AF=0.7996;AMR_AF=0.8631;AFR_AF=0.4493;EUR_AF=0.838;SAS_AF=0.8722;AA=T|||;VT=SNP
14	100216371	rs28576468	C	A	100	PASS	AC=571;AF=0.114018;AN=5008;NS=2504;DP=16719;EAS_AF=0.125;AMR_AF=0.1398;AFR_AF=0.093;EUR_AF=0.1093;SAS_AF=0.1176;AA=C|||;VT=SNP
14	100216718	rs10141887	C	T	100	PASS	AC=2418;AF=0.482827;AN=5008;NS=2504;DP=16495;EAS_AF=0.5327;AMR_AF=0.6225;AFR_AF=0.208;EUR_AF=0.6431;SAS_AF=0.5389;AA=C|||;VT=SNP
14	100216743	rs10141893	C	G	100	PASS	AC=2402;AF=0.479633;AN=5008;NS=2504;DP=16833;EAS_AF=0.5327;AMR_AF=0.6225;AFR_AF=0.1876;EUR_AF=0.6431;SAS_AF=0.5501;AA=C|||;VT=SNP
14	100217036	rs732787	A	G	100	PASS	AC=2596;AF=0.518371;AN=5008;NS=2504;DP=18498;EAS_AF=0.5456;AMR_AF=0.6758;AFR_AF=0.2852;EUR_AF=0.6451;SAS_AF=0.5634;AA=G|||;VT=SNP
14	100217090	rs911918	T	C	100	PASS	AC=2591;AF=0.517372;AN=5008;NS=2504;DP=17743;EAS_AF=0.5456;AMR_AF=0.6758;AFR_AF=0.2897;EUR_AF=0.6451;SAS_AF=0.5521;AA=C|||;VT=SNP
14	100217599	rs8011081	G	C	100	PASS	AC=731;AF=0.145966;AN=5008;NS=2504;DP=17942;EAS_AF=0.1954;AMR_AF=0.111;AFR_AF=0.1407;EUR_AF=0.1551;SAS_AF=0.1176;AA=G|||;VT=SNP
14	100218023	rs8015699	G	A	100	PASS	AC=2239;AF=0.447085;AN=5008;NS=2504;DP=19931;EAS_AF=0.4573;AMR_AF=0.3213;AFR_AF=0.5847;EUR_AF=0.3539;SAS_AF=0.4356;AA=G|||;VT=SNP
14	100218282	rs10148112	G	C	100	PASS	AC=2415;AF=0.482228;AN=5008;NS=2504;DP=19684;EAS_AF=0.494;AMR_AF=0.6095;AFR_AF=0.2837;EUR_AF=0.6213;SAS_AF=0.5051;AA=G|||;VT=SNP
14	100218360	rs8016044	C	T	100	PASS	AC=4682;AF=0.934904;AN=5008;NS=2504;DP=18341;EAS_AF=0.999;AMR_AF=0.9726;AFR_AF=0.8101;EUR_AF=0.9761;SAS_AF=0.9683;AA=C|||;VT=SNP
14	100218468	rs74869274	C	T	100	PASS	AC=33;AF=0.00658946;AN=5008;NS=2504;DP=17406;EAS_AF=0;AMR_AF=0.0043;AFR_AF=0.0008;EUR_AF=0.0209;SAS_AF=0.0082;AA=C|||;VT=SNP
14	100218738	rs140019161	G	A	100	PASS	AC=96;AF=0.0191693;AN=5008;NS=2504;DP=19288;EAS_AF=0;AMR_AF=0.0331;AFR_AF=0.003;EUR_AF=0.0557;SAS_AF=0.0133;AA=G|||;VT=SNP
14	100220400	rs71422786	C	T	100	PASS	AC=104;AF=0.0207668;AN=5008;NS=2504;DP=17908;EAS_AF=0;AMR_AF=0.0346;AFR_AF=0.0023;EUR_AF=0.0666;SAS_AF=0.0102;AA=C|||;VT=SNP
14	100220476	rs56075970	A	G	100	PASS	AC=236;AF=0.0471246;AN=5008;NS=2504;DP=19570;EAS_AF=0;AMR_AF=0.0187;AFR_AF=0.1286;EUR_AF=0.0199;SAS_AF=0.0337;AA=A|||;VT=SNP
14	100220531	rs58375254	C	G	100	PASS	AC=409;AF=0.0816693;AN=5008;NS=2504;DP=21420;EAS_AF=0.001;AMR_AF=0.0461;AFR_AF=0.1974;EUR_AF=0.0507;SAS_AF=0.0654;AA=C|||;VT=SNP
14	100220974	rs74621727	G	A	100	PASS	AC=138;AF=0.0275559;AN=5008;NS=2504;DP=10446;EAS_AF=0.001;AMR_AF=0.0216;AFR_AF=0.0454;EUR_AF=0.0288;SAS_AF=0.0337;AA=G|||;VT=SNP
14	100221324	rs11625037	C	G	100	PASS	AC=946;AF=0.188898;AN=5008;NS=2504;DP=21204;EAS_AF=0.247;AMR_AF=0.1571;AFR_AF=0.1233;EUR_AF=0.1501;SAS_AF=0.2802;AA=C|||;VT=SNP
14	100221479	rs11844271	T	C	100	PASS	AC=557;AF=0.111222;AN=5008;NS=2504;DP=17967;EAS_AF=0.1121;AMR_AF=0.072;AFR_AF=0.2383;EUR_AF=0.0348;SAS_AF=0.045;AA=T|||;VT=SNP
14	100221612	rs35543760	T	C	100	PASS	AC=919;AF=0.183506;AN=5008;NS=2504;DP=13466;EAS_AF=0.1994;AMR_AF=0.1585;AFR_AF=0.1021;EUR_AF=0.325;SAS_AF=0.1493;AA=T|||;VT=SNP
14	100221840	rs2015968	T	A	100	PASS	AC=2758;AF=0.550719;AN=5008;NS=2504;DP=13640;EAS_AF=0.4692;AMR_AF=0.5937;AFR_AF=0.5076;EUR_AF=0.66;SAS_AF=0.5501;AA=A|||;VT=SNP
14	100221935	rs1006927	C	T	100	PASS	AC=1888;AF=0.376997;AN=5008;NS=2504;DP=17122;EAS_AF=0.5605;AMR_AF=0.5591;AFR_AF=0.0303;EUR_AF=0.3668;SAS_AF=0.5378;AA=T|||;VT=SNP
14	100222110	rs113352598	A	G	100	PASS	AC=151;AF=0.0301518;AN=5008;NS=2504;DP=18927;EAS_AF=0.001;AMR_AF=0.0245;AFR_AF=0.0613;EUR_AF=0.0268;SAS_AF=0.0256;AA=A|||;VT=SNP
14	100222531	rs8008914	C	T	100	PASS	AC=3364;AF=0.671725;AN=5008;NS=2504;DP=18841;EAS_AF=0.8056;AMR_AF=0.8271;AFR_AF=0.3616;EUR_AF=0.8241;SAS_AF=0.6861;AA=T|||;VT=SNP
14	100222896	rs1548271	A	C	100	PASS	AC=3634;AF=0.725639;AN=5008;NS=2504;DP=18247;EAS_AF=0.8095;AMR_AF=0.8415;AFR_AF=0.5991;EUR_AF=0.8052;SAS_AF=0.6462;AA=A|||;VT=SNP
14	100222974	rs1972482	T	G	100	PASS	AC=3642;AF=0.727236;AN=5008;NS=2504;DP=18007;EAS_AF=0.9048;AMR_AF=0.8545;AFR_AF=0.239;EUR_AF=0.9404;SAS_AF=0.8947;AA=T|||;VT=SNP
14	100223053	rs148526127	C	T	100	PASS	AC=92;AF=0.0183706;AN=5008;NS=2504;DP=16163;EAS_AF=0.002;AMR_AF=0.0303;AFR_AF=0.003;EUR_AF=0.0437;SAS_AF=0.0215;AA=C|||;VT=SNP
14	100223108	rs1972483	C	T	100	PASS	AC=1636;AF=0.326677;AN=5008;NS=2504;DP=16474;EAS_AF=0.3343;AMR_AF=0.5389;AFR_AF=0.0318;EUR_AF=0.4254;SAS_AF=0.4652;AA=T|||;VT=SNP
14	100223304	rs8014181	A	G	100	PASS	AC=2685;AF=0.536142;AN=5008;NS=2504;DP=19120;EAS_AF=0.4673;AMR_AF=0.6138;AFR_AF=0.5628;EUR_AF=0.4811;SAS_AF=0.5726;AA=A|||;VT=SNP
14	100223532	rs4900444	T	C	100	PASS	AC=4799;AF=0.958267;AN=5008;NS=2504;DP=15928;EAS_AF=0.999;AMR_AF=0.9827;AFR_AF=0.8835;EUR_AF=0.9801;SAS_AF=0.9775;AA=C|||;VT=SNP
14	100224552	rs117247315	G	A	100	PASS	AC=79;AF=0.0157748;AN=5008;NS=2504;DP=20012;EAS_AF=0.001;AMR_AF=0.0259;AFR_AF=0.0076;EUR_AF=0.0268;SAS_AF=0.0235;AA=G|||;VT=SNP
14	100224938	rs55655133	A	G	100	PASS	AC=1508;AF=0.301118;AN=5008;NS=2504;DP=19613;EAS_AF=0.2897;AMR_AF=0.2262;AFR_AF=0.4032;EUR_AF=0.1978;SAS_AF=0.3344;AA=A|||;VT=SNP
14	100225144	rs1475130	T	C	100	PASS	AC=3727;AF=0.744209;AN=5008;NS=2504;DP=19341;EAS_AF=0.7401;AMR_AF=0.7968;AFR_AF=0.7163;EUR_AF=0.6491;SAS_AF=0.8466;AA=C|||;VT=SNP
14	100225226	rs141976762	G	T	100	PASS	AC=29;AF=0.00579073;AN=5008;NS=2504;DP=19795;EAS_AF=0;AMR_AF=0.0101;AFR_AF=0.0008;EUR_AF=0.0159;SAS_AF=0.0051;AA=G|||;VT=SNP
14	100225481	rs1885595	T	G	100	PASS	AC=4713;AF=0.941094;AN=5008;NS=2504;DP=18904;EAS_AF=0.999;AMR_AF=0.9769;AFR_AF=0.8207;EUR_AF=0.9801;SAS_AF=0.9785;AA=G|||;VT=SNP
14	100225957	rs10130992	A	C	100	PASS	AC=2139;AF=0.427117;AN=5008;NS=2504;DP=20730;EAS_AF=0.5714;AMR_AF=0.3141;AFR_AF=0.3298;EUR_AF=0.492;SAS_AF=0.4233;AA=A|||;VT=SNP
14	100226099	rs17099012	G	A	100	PASS	AC=1676;AF=0.334665;AN=5008;NS=2504;DP=20048;EAS_AF=0.3403;AMR_AF=0.5447;AFR_AF=0.0265;EUR_AF=0.4483;SAS_AF=0.4796;AA=G|||;VT=SNP
14	100226753	rs140517442	C	T	100	PASS	AC=17;AF=0.00339457;AN=5008;NS=2504;DP=19728;EAS_AF=0;AMR_AF=0.0014;AFR_AF=0.0008;EUR_AF=0.0149;SAS_AF=0;AA=C|||;VT=SNP
14	100226775	rs7150911	T	C	100	PASS	AC=1768;AF=0.353035;AN=5008;NS=2504;DP=20706;EAS_AF=0.4286;AMR_AF=0.5447;AFR_AF=0.0265;EUR_AF=0.4483;SAS_AF=0.4826;AA=T|||;VT=SNP
14	100226837	rs11622669	G	C	100	PASS	AC=1006;AF=0.200879;AN=5008;NS=2504;DP=22009;EAS_AF=0.247;AMR_AF=0.1859;AFR_AF=0.1339;EUR_AF=0.331;SAS_AF=0.1207;AA=G|||;VT=SNP
14	100227884	rs9324015	T	A	100	PASS	AC=864;AF=0.172524;AN=5008;NS=2504;DP=18486;EAS_AF=0.2014;AMR_AF=0.121;AFR_AF=0.1067;EUR_AF=0.1551;SAS_AF=0.2863;AA=T|||;VT=SNP
14	100228290	rs8022811	G	A	100	PASS	AC=883;AF=0.176318;AN=5008;NS=2504;DP=17058;EAS_AF=0.2014;AMR_AF=0.1225;AFR_AF=0.1203;EUR_AF=0.1541;SAS_AF=0.2873;AA=G|||;VT=SNP
14	100228342	rs17099026	C	T	100	PASS	AC=1145;AF=0.228634;AN=5008;NS=2504;DP=18221;EAS_AF=0.369;AMR_AF=0.1873;AFR_AF=0.143;EUR_AF=0.332;SAS_AF=0.1227;AA=C|||;VT=SNP
14	100228471	rs74083917	T	C	100	PASS	AC=332;AF=0.0662939;AN=5008;NS=2504;DP=18086;EAS_AF=0.001;AMR_AF=0.0418;AFR_AF=0.1596;EUR_AF=0.0298;SAS_AF=0.0624;AA=T|||;VT=SNP
14	100228552	rs12050262	A	G	100	PASS	AC=4795;AF=0.957468;AN=5008;NS=2504;DP=20143;EAS_AF=0.999;AMR_AF=0.9827;AFR_AF=0.8805;EUR_AF=0.9791;SAS_AF=0.9785;AA=G|||;VT=SNP
14	100228967	rs143818429	C	T	100	PASS	AC=34;AF=0.00678914;AN=5008;NS=2504;DP=17691;EAS_AF=0;AMR_AF=0.0086;AFR_AF=0;EUR_AF=0.0199;SAS_AF=0.0082;AA=C|||;VT=SNP
14	100228978	rs10132363	T	A	100	PASS	AC=1617;AF=0.322883;AN=5008;NS=2504;DP=17800;EAS_AF=0.2421;AMR_AF=0.1844;AFR_AF=0.5212;EUR_AF=0.1978;SAS_AF=0.365;AA=T|||;VT=SNP
14	100229003	rs8008821	T	G	100	PASS	AC=4797;AF=0.957867;AN=5008;NS=2504;DP=18069;EAS_AF=0.999;AMR_AF=0.9841;AFR_AF=0.8805;EUR_AF=0.9801;SAS_AF=0.9785;AA=G|||;VT=SNP
14	100229230	rs7145539	G	A	100	PASS	AC=1541;AF=0.307708;AN=5008;NS=2504;DP=22542;EAS_AF=0.244;AMR_AF=0.183;AFR_AF=0.4713;EUR_AF=0.1978;SAS_AF=0.3538;AA=A|||;VT=SNP
14	100229240	rs80271555	T	A	100	PASS	AC=227;AF=0.0453275;AN=5008;NS=2504;DP=22130;EAS_AF=0.0645;AMR_AF=0.0317;AFR_AF=0.0514;EUR_AF=0.0298;SAS_AF=0.0429;AA=t|||;VT=SNP
14	100229275	rs59979979	T	C	100	PASS	AC=647;AF=0.129193;AN=5008;NS=2504;DP=21145;EAS_AF=0.2024;AMR_AF=0.0965;AFR_AF=0.0045;EUR_AF=0.1143;SAS_AF=0.2607;AA=T|||;VT=SNP
14	100229447	rs55713131	A	T	100	PASS	AC=335;AF=0.066893;AN=5008;NS=2504;DP=19163;EAS_AF=0.001;AMR_AF=0.0418;AFR_AF=0.1604;EUR_AF=0.0298;SAS_AF=0.0644;AA=a|||;VT=SNP
14	100229516	rs7147075	T	C	100	PASS	AC=1829;AF=0.365216;AN=5008;NS=2504;DP=20908;EAS_AF=0.2887;AMR_AF=0.2176;AFR_AF=0.5749;EUR_AF=0.2356;SAS_AF=0.3988;AA=T|||;VT=SNP
14	100229987	rs927464	T	A	100	PASS	AC=4802;AF=0.958866;AN=5008;NS=2504;DP=21837;EAS_AF=0.999;AMR_AF=0.9841;AFR_AF=0.8782;EUR_AF=0.9841;SAS_AF=0.9826;AA=A|||;VT=SNP
14	100230652	rs142041893	G	T	100	PASS	AC=37;AF=0.00738818;AN=5008;NS=2504;DP=20520;EAS_AF=0.001;AMR_AF=0.0159;AFR_AF=0.0015;EUR_AF=0.0169;SAS_AF=0.0061;AA=G|||;VT=SNP
14	100230675	rs146701151	G	A	100	PASS	AC=34;AF=0.00678914;AN=5008;NS=2504;DP=20048;EAS_AF=0;AMR_AF=0.0274;AFR_AF=0;EUR_AF=0.0109;SAS_AF=0.0041;AA=G|||;VT=SNP
14	100230772	rs144032617	G	A	100	PASS	AC=29;AF=0.00579073;AN=5008;NS=2504;DP=21156;EAS_AF=0;AMR_AF=0.0086;AFR_AF=0;EUR_AF=0.0169;SAS_AF=0.0061;AA=G|||;VT=SNP
14	100230841	rs11620962	C	G	100	PASS	AC=722;AF=0.144169;AN=5008;NS=2504;DP=21942;EAS_AF=0.1954;AMR_AF=0.1095;AFR_AF=0.0356;EUR_AF=0.1521;SAS_AF=0.2546;AA=C|||;VT=SNP
14	100230846	rs10873509	T	C	100	PASS	AC=3294;AF=0.657748;AN=5008;NS=2504;DP=21747;EAS_AF=0.7103;AMR_AF=0.7709;AFR_AF=0.4433;EUR_AF=0.6471;SAS_AF=0.8241;AA=T|||;VT=SNP
14	100230906	rs10873510	T	C	100	PASS	AC=3094;AF=0.617812;AN=5008;NS=2504;DP=21292;EAS_AF=0.7044;AMR_AF=0.7651;AFR_AF=0.3109;EUR_AF=0.6471;SAS_AF=0.8088;AA=T|||;VT=SNP
14	100231118	rs75307345	A	G	100	PASS	AC=732;AF=0.146166;AN=5008;NS=2504;DP=19053;EAS_AF=0.1944;AMR_AF=0.1095;AFR_AF=0.0356;EUR_AF=0.1521;SAS_AF=0.2658;AA=A|||;VT=SNP
14	100231175	rs11621965	C	G	100	PASS	AC=722;AF=0.144169;AN=5008;NS=2504;DP=21244;EAS_AF=0.1944;AMR_AF=0.1095;AFR_AF=0.0363;EUR_AF=0.1521;SAS_AF=0.2546;AA=C|||;VT=SNP
14	100231685	rs8010280	C	T	100	PASS	AC=3701;AF=0.739018;AN=5008;NS=2504;DP=16715;EAS_AF=0.7431;AMR_AF=0.7911;AFR_AF=0.6846;EUR_AF=0.6491;SAS_AF=0.864;AA=T|||;VT=SNP
14	100231703	rs11160545	T	C	100	PASS	AC=3489;AF=0.696685;AN=5008;NS=2504;DP=16255;EAS_AF=0.7054;AMR_AF=0.7839;AFR_AF=0.5658;EUR_AF=0.6511;SAS_AF=0.8497;AA=T|||;VT=SNP
14	100231854	rs61985997	C	T	100	PASS	AC=80;AF=0.0159744;AN=5008;NS=2504;DP=19903;EAS_AF=0.001;AMR_AF=0.0101;AFR_AF=0.0008;EUR_AF=0.0239;SAS_AF=0.0481;AA=C|||;VT=SNP
14	100231913	rs118151659	T	C	100	PASS	AC=175;AF=0.0349441;AN=5008;NS=2504;DP=18632;EAS_AF=0.002;AMR_AF=0.0231;AFR_AF=0.0567;EUR_AF=0.0537;SAS_AF=0.0286;AA=T|||;VT=SNP
14	100232157	rs10135882	C	G	100	PASS	AC=2234;AF=0.446086;AN=5008;NS=2504;DP=17265;EAS_AF=0.4216;AMR_AF=0.5965;AFR_AF=0.2927;EUR_AF=0.4851;SAS_AF=0.5317;AA=G|||;VT=SNP
14	100232194	rs117757296	G	A	100	PASS	AC=143;AF=0.0285543;AN=5008;NS=2504;DP=18308;EAS_AF=0.0625;AMR_AF=0.0288;AFR_AF=0.0023;EUR_AF=0.0288;SAS_AF=0.0286;AA=G|||;VT=SNP
14	100233353	rs11160546	C	T	100	PASS	AC=3696;AF=0.738019;AN=5008;NS=2504;DP=17934;EAS_AF=0.7401;AMR_AF=0.7911;AFR_AF=0.6831;EUR_AF=0.6471;SAS_AF=0.8661;AA=T|||;VT=SNP
```
