## Supplementary material for "Characterization of shared and ancestry-specific signals driving complex traits using multi-ancestry fine-mapping": s1_data.bim

```
14	chr14:100210850:T:C	0	100210850	C	T
14	chr14:100211100:G:T	0	100211100	T	G
14	chr14:100211569:G:C	0	100211569	C	G
14	chr14:100212005:G:A	0	100212005	A	G
14	chr14:100212951:A:G	0	100212951	G	A
14	chr14:100215761:G:T	0	100215761	T	G
14	chr14:100215817:A:G	0	100215817	G	A
14	chr14:100215898:T:C	0	100215898	C	T
14	chr14:100216112:C:T	0	100216112	T	C
14	chr14:100216231:A:T	0	100216231	T	A
14	chr14:100217855:A:G	0	100217855	G	A
14	chr14:100218602:C:T	0	100218602	T	C
14	chr14:100218838:G:T	0	100218838	T	G
14	chr14:100218998:A:T	0	100218998	T	A
14	chr14:100220065:A:G	0	100220065	G	A
14	chr14:100220464:T:G	0	100220464	G	T
14	chr14:100222660:A:G	0	100222660	G	A
14	chr14:100223074:A:C	0	100223074	C	A
14	chr14:100223124:G:T	0	100223124	T	G
14	chr14:100224577:C:A	0	100224577	A	C
14	chr14:100224841:A:G	0	100224841	G	A
14	chr14:100225004:A:G	0	100225004	G	A
14	chr14:100225903:C:T	0	100225903	T	C
14	chr14:100226842:G:A	0	100226842	A	G
14	chr14:100226905:G:A	0	100226905	A	G
14	chr14:100227835:T:G	0	100227835	G	T
14	chr14:100228820:G:A	0	100228820	A	G
14	chr14:100229031:T:C	0	100229031	C	T
14	chr14:100231390:G:A	0	100231390	A	G
14	chr14:100233878:G:A	0	100233878	A	G
14	chr14:100233944:C:T	0	100233944	T	C
14	chr14:100234131:C:T	0	100234131	T	C
14	chr14:100234429:AG:A	0	100234429	A	AG
14	chr14:100235080:C:T	0	100235080	T	C
14	chr14:100235582:G:A	0	100235582	A	G
14	chr14:100235643:C:T	0	100235643	T	C
14	chr14:100236003:A:G	0	100236003	G	A
14	chr14:100237676:C:T	0	100237676	T	C
14	chr14:100237680:T:C	0	100237680	C	T
14	chr14:100237872:A:G	0	100237872	G	A
14	chr14:100238553:T:G	0	100238553	G	T
14	chr14:100241787:A:G	0	100241787	G	A
14	chr14:100242393:T:G	0	100242393	G	T
14	chr14:100242808:T:G	0	100242808	G	T
14	chr14:100242972:C:T	0	100242972	T	C
14	chr14:100243644:C:A	0	100243644	A	C
14	chr14:100243711:G:A	0	100243711	A	G
14	chr14:100244675:C:T	0	100244675	T	C
14	chr14:100245571:C:T	0	100245571	T	C
14	chr14:100246224:T:C	0	100246224	C	T
14	chr14:100248503:T:A	0	100248503	A	T
14	chr14:100250017:T:C	0	100250017	C	T
14	chr14:100251684:A:G	0	100251684	G	A
14	chr14:100252319:C:T	0	100252319	T	C
14	chr14:100253141:G:A	0	100253141	A	G
14	chr14:100253181:G:C	0	100253181	C	G
14	chr14:100254480:C:T	0	100254480	T	C
14	chr14:100256325:A:C	0	100256325	C	A
14	chr14:100256817:A:G	0	100256817	G	A
14	chr14:100257240:C:A	0	100257240	A	C
14	chr14:100258599:C:T	0	100258599	T	C
14	chr14:100259101:A:G	0	100259101	G	A
14	chr14:100259335:G:A	0	100259335	A	G
14	chr14:100260944:C:T	0	100260944	T	C
14	chr14:100263857:G:A	0	100263857	A	G
14	chr14:100263980:G:C	0	100263980	C	G
14	chr14:100263997:G:A	0	100263997	A	G
14	chr14:100264178:T:C	0	100264178	C	T
14	chr14:100264327:C:G	0	100264327	G	C
14	chr14:100264583:A:G	0	100264583	G	A
14	chr14:100265894:G:A	0	100265894	A	G
14	chr14:100266122:A:G	0	100266122	G	A
14	chr14:100268331:A:G	0	100268331	G	A
14	chr14:100270382:A:G	0	100270382	G	A
14	chr14:100271017:A:G	0	100271017	G	A
14	chr14:100271204:G:A	0	100271204	A	G
14	chr14:100271856:C:T	0	100271856	T	C
14	chr14:100272395:G:A	0	100272395	A	G
14	chr14:100272451:A:G	0	100272451	G	A
14	chr14:100272843:A:C	0	100272843	C	A
14	chr14:100273060:G:C	0	100273060	C	G
14	chr14:100273892:C:A	0	100273892	A	C
14	chr14:100274488:G:C	0	100274488	C	G
14	chr14:100274567:G:C	0	100274567	C	G
14	chr14:100274845:G:T	0	100274845	T	G
14	chr14:100276321:T:C	0	100276321	C	T
14	chr14:100280865:T:C	0	100280865	C	T
14	chr14:100281855:G:A	0	100281855	A	G
14	chr14:100282286:C:A	0	100282286	A	C
14	chr14:100282453:T:A	0	100282453	A	T
14	chr14:100282657:A:G	0	100282657	G	A
14	chr14:100283354:T:C	0	100283354	C	T
14	chr14:100283747:C:G	0	100283747	G	C
14	chr14:100283949:A:G	0	100283949	G	A
14	chr14:100284298:C:T	0	100284298	T	C
14	chr14:100286307:A:C	0	100286307	C	A
14	chr14:100287405:C:T	0	100287405	T	C
14	chr14:100292165:G:A	0	100292165	A	G
14	chr14:100292940:C:T	0	100292940	T	C
14	chr14:100293935:C:T	0	100293935	T	C
14	chr14:100296403:A:G	0	100296403	G	A
14	chr14:100297032:A:G	0	100297032	G	A
14	chr14:100298212:A:G	0	100298212	G	A
14	chr14:100298302:G:A	0	100298302	A	G
14	chr14:100299486:T:C	0	100299486	C	T
14	chr14:100300327:G:A	0	100300327	A	G
14	chr14:100300707:C:G	0	100300707	G	C
14	chr14:100300890:CCTTT:C	0	100300890	C	CCTTT
14	chr14:100301411:T:C	0	100301411	C	T
14	chr14:100301670:T:C	0	100301670	C	T
14	chr14:100301684:C:T	0	100301684	T	C
14	chr14:100303601:G:A	0	100303601	A	G
14	chr14:100305146:T:C	0	100305146	C	T
14	chr14:100305194:TCCGACGCCA:T	0	100305194	T	TCCGACGCCA
14	chr14:100305543:C:T	0	100305543	T	C
14	chr14:100306335:G:C	0	100306335	C	G
14	chr14:100308139:T:C	0	100308139	C	T
14	chr14:100310045:G:A	0	100310045	A	G
14	chr14:100310431:C:T	0	100310431	T	C
14	chr14:100310659:T:C	0	100310659	C	T
14	chr14:100312465:C:T	0	100312465	T	C
14	chr14:100314405:G:C	0	100314405	C	G
14	chr14:100315729:C:T	0	100315729	T	C
14	chr14:100315766:A:G	0	100315766	G	A
14	chr14:100317180:C:T	0	100317180	T	C
14	chr14:100318633:C:T	0	100318633	T	C
14	chr14:100320902:G:T	0	100320902	T	G
14	chr14:100321227:G:A	0	100321227	A	G
14	chr14:100322237:C:A	0	100322237	A	C
14	chr14:100322303:A:G	0	100322303	G	A
14	chr14:100322640:G:A	0	100322640	A	G
14	chr14:100323803:G:A	0	100323803	A	G
14	chr14:100324123:G:A	0	100324123	A	G
14	chr14:100324536:C:G	0	100324536	G	C
14	chr14:100325789:C:T	0	100325789	T	C
14	chr14:100327094:G:A	0	100327094	A	G
14	chr14:100327789:G:A	0	100327789	A	G
14	chr14:100327977:T:C	0	100327977	C	T
14	chr14:100328067:C:T	0	100328067	T	C
14	chr14:100328481:C:T	0	100328481	T	C
14	chr14:100329288:G:A	0	100329288	A	G
14	chr14:100329293:C:T	0	100329293	T	C
14	chr14:100329326:G:A	0	100329326	A	G
14	chr14:100331675:A:G	0	100331675	G	A
14	chr14:100331900:T:C	0	100331900	C	T
14	chr14:100335164:G:C	0	100335164	C	G
14	chr14:100337027:A:G	0	100337027	G	A
14	chr14:100337405:C:G	0	100337405	G	C
14	chr14:100337978:T:C	0	100337978	C	T
14	chr14:100338207:C:T	0	100338207	T	C
14	chr14:100338448:G:C	0	100338448	C	G
14	chr14:100339246:T:C	0	100339246	C	T
14	chr14:100339457:G:A	0	100339457	A	G
14	chr14:100339490:T:C	0	100339490	C	T
14	chr14:100339640:T:C	0	100339640	C	T
14	chr14:100340282:G:A	0	100340282	A	G
14	chr14:100340799:G:A	0	100340799	A	G
14	chr14:100341107:A:G	0	100341107	G	A
14	chr14:100341831:C:T	0	100341831	T	C
14	chr14:100342173:T:A	0	100342173	A	T
14	chr14:100342508:G:A	0	100342508	A	G
14	chr14:100342728:A:T	0	100342728	T	A
14	chr14:100343762:C:T	0	100343762	T	C
14	chr14:100344059:GCTTCCCT:G	0	100344059	G	GCTTCCCT
14	chr14:100344547:G:A	0	100344547	A	G
14	chr14:100344766:C:T	0	100344766	T	C
14	chr14:100344851:C:T	0	100344851	T	C
14	chr14:100345585:C:A	0	100345585	A	C
14	chr14:100345757:T:C	0	100345757	C	T
14	chr14:100345834:C:T	0	100345834	T	C
14	chr14:100346069:A:G	0	100346069	G	A
14	chr14:100346740:T:C	0	100346740	C	T
14	chr14:100348153:C:T	0	100348153	T	C
14	chr14:100348809:A:G	0	100348809	G	A
14	chr14:100348810:C:T	0	100348810	T	C
14	chr14:100350688:T:C	0	100350688	C	T
14	chr14:100351120:A:T	0	100351120	T	A
14	chr14:100351422:C:T	0	100351422	T	C
14	chr14:100352422:C:G	0	100352422	G	C
14	chr14:100353343:C:T	0	100353343	T	C
14	chr14:100353398:G:A	0	100353398	A	G
14	chr14:100354643:G:A	0	100354643	A	G
14	chr14:100354869:G:T	0	100354869	T	G
14	chr14:100355657:A:G	0	100355657	G	A
14	chr14:100355936:C:T	0	100355936	T	C
14	chr14:100355964:G:A	0	100355964	A	G
14	chr14:100356165:T:C	0	100356165	C	T
14	chr14:100357571:C:T	0	100357571	T	C
14	chr14:100357712:C:T	0	100357712	T	C
14	chr14:100358052:G:A	0	100358052	A	G
14	chr14:100358157:C:T	0	100358157	T	C
14	chr14:100358170:C:T	0	100358170	T	C
14	chr14:100358219:G:A	0	100358219	A	G
14	chr14:100358226:G:A	0	100358226	A	G
14	chr14:100358303:T:C	0	100358303	C	T
14	chr14:100359333:C:T	0	100359333	T	C
14	chr14:100359439:C:T	0	100359439	T	C
14	chr14:100359863:G:A	0	100359863	A	G
14	chr14:100359923:G:C	0	100359923	C	G
14	chr14:100360098:A:G	0	100360098	G	A
14	chr14:100361171:C:T	0	100361171	T	C
14	chr14:100362060:T:C	0	100362060	C	T
14	chr14:100362150:C:T	0	100362150	T	C
14	chr14:100362346:T:C	0	100362346	C	T
14	chr14:100362847:C:T	0	100362847	T	C
14	chr14:100363511:C:T	0	100363511	T	C
14	chr14:100365270:TAACAGGAGTTAAAAGTGTCG:T	0	100365270	T	TAACAGGAGTTAAAAGTGTCG
14	chr14:100365437:G:A	0	100365437	A	G
14	chr14:100365452:C:T	0	100365452	T	C
14	chr14:100365498:C:T	0	100365498	T	C
14	chr14:100365915:C:T	0	100365915	T	C
14	chr14:100366054:T:C	0	100366054	C	T
14	chr14:100368205:T:C	0	100368205	C	T
14	chr14:100368645:T:C	0	100368645	C	T
14	chr14:100368785:ACCC:A	0	100368785	A	ACCC
14	chr14:100369598:T:C	0	100369598	C	T
14	chr14:100369641:T:C	0	100369641	C	T
14	chr14:100369908:CTCACTTCAGCCTCCCGAAAG:C	0	100369908	C	CTCACTTCAGCCTCCCGAAAG
14	chr14:100370016:C:T	0	100370016	T	C
14	chr14:100370072:C:A	0	100370072	A	C
14	chr14:100370439:C:T	0	100370439	T	C
14	chr14:100370646:A:G	0	100370646	G	A
14	chr14:100371670:G:A	0	100371670	A	G
14	chr14:100371836:G:A	0	100371836	A	G
14	chr14:100372924:G:T	0	100372924	T	G
14	chr14:100373953:C:T	0	100373953	T	C
14	chr14:100374066:T:A	0	100374066	A	T
14	chr14:100374259:G:C	0	100374259	C	G
14	chr14:100374476:T:C	0	100374476	C	T
14	chr14:100374613:G:A	0	100374613	A	G
14	chr14:100374671:G:C	0	100374671	C	G
14	chr14:100374757:A:C	0	100374757	C	A
14	chr14:100374829:AT:A	0	100374829	A	AT
14	chr14:100375398:G:A	0	100375398	A	G
14	chr14:100375558:G:T	0	100375558	T	G
14	chr14:100376040:A:G	0	100376040	G	A
14	chr14:100376562:G:A	0	100376562	A	G
14	chr14:100377006:A:G	0	100377006	G	A
14	chr14:100377141:G:A	0	100377141	A	G
14	chr14:100377178:C:G	0	100377178	G	C
14	chr14:100377551:C:A	0	100377551	A	C
14	chr14:100377931:G:A	0	100377931	A	G
14	chr14:100377933:G:A	0	100377933	A	G
14	chr14:100378083:G:A	0	100378083	A	G
14	chr14:100379120:C:A	0	100379120	A	C
14	chr14:100380654:T:C	0	100380654	C	T
14	chr14:100381100:A:G	0	100381100	G	A
14	chr14:100381280:C:T	0	100381280	T	C
14	chr14:100381370:A:G	0	100381370	G	A
14	chr14:100381593:A:G	0	100381593	G	A
14	chr14:100382578:T:C	0	100382578	C	T
14	chr14:100382593:G:C	0	100382593	C	G
14	chr14:100383844:C:T	0	100383844	T	C
14	chr14:100385023:A:G	0	100385023	G	A
14	chr14:100385028:T:G	0	100385028	G	T
14	chr14:100385563:A:G	0	100385563	G	A
14	chr14:100386402:G:A	0	100386402	A	G
14	chr14:100386483:C:T	0	100386483	T	C
14	chr14:100387292:A:G	0	100387292	G	A
14	chr14:100387459:T:C	0	100387459	C	T
14	chr14:100387760:G:A	0	100387760	A	G
14	chr14:100387962:C:T	0	100387962	T	C
14	chr14:100389641:G:A	0	100389641	A	G
14	chr14:100390613:C:G	0	100390613	G	C
14	chr14:100390718:A:G	0	100390718	G	A
14	chr14:100391186:A:G	0	100391186	G	A
14	chr14:100392317:T:C	0	100392317	C	T
14	chr14:100393447:G:A	0	100393447	A	G
14	chr14:100393529:C:A	0	100393529	A	C
14	chr14:100393723:C:G	0	100393723	G	C
14	chr14:100395309:C:T	0	100395309	T	C
14	chr14:100395830:A:C	0	100395830	C	A
14	chr14:100396560:T:G	0	100396560	G	T
14	chr14:100396981:C:T	0	100396981	T	C
14	chr14:100399439:C:T	0	100399439	T	C
14	chr14:100399524:C:T	0	100399524	T	C
14	chr14:100400974:T:G	0	100400974	G	T
14	chr14:100402622:G:A	0	100402622	A	G
14	chr14:100402890:G:A	0	100402890	A	G
14	chr14:100402909:A:G	0	100402909	G	A
14	chr14:100403041:T:TC	0	100403041	TC	T
14	chr14:100403607:T:C	0	100403607	C	T
14	chr14:100404148:T:TA	0	100404148	TA	T
14	chr14:100405451:A:G	0	100405451	G	A
14	chr14:100405926:C:T	0	100405926	T	C
14	chr14:100406179:C:T	0	100406179	T	C
14	chr14:100406578:T:G	0	100406578	G	T
14	chr14:100406804:G:A	0	100406804	A	G
14	chr14:100407705:A:G	0	100407705	G	A
14	chr14:100407706:C:G	0	100407706	G	C
14	chr14:100408929:A:G	0	100408929	G	A
14	chr14:100412049:T:C	0	100412049	C	T
14	chr14:100413514:C:T	0	100413514	T	C
14	chr14:100415554:T:A	0	100415554	A	T
14	chr14:100415959:C:T	0	100415959	T	C
14	chr14:100416068:A:G	0	100416068	G	A
14	chr14:100417269:A:C	0	100417269	C	A
14	chr14:100419136:T:C	0	100419136	C	T
14	chr14:100420402:G:A	0	100420402	A	G
14	chr14:100421356:C:T	0	100421356	T	C
14	chr14:100422216:C:T	0	100422216	T	C
14	chr14:100422550:T:C	0	100422550	C	T
14	chr14:100422943:G:A	0	100422943	A	G
14	chr14:100424453:C:T	0	100424453	T	C
14	chr14:100426412:G:A	0	100426412	A	G
14	chr14:100426616:G:A	0	100426616	A	G
14	chr14:100427051:A:G	0	100427051	G	A
14	chr14:100427450:G:A	0	100427450	A	G
14	chr14:100427519:A:G	0	100427519	G	A
14	chr14:100428052:C:T	0	100428052	T	C
14	chr14:100428188:C:A	0	100428188	A	C
14	chr14:100428921:C:T	0	100428921	T	C
14	chr14:100434901:C:T	0	100434901	T	C
14	chr14:100435627:C:T	0	100435627	T	C
14	chr14:100437140:C:G	0	100437140	G	C
14	chr14:100445069:T:C	0	100445069	C	T
14	chr14:100445465:T:TA	0	100445465	TA	T
14	chr14:100447329:A:T	0	100447329	T	A
14	chr14:100447745:C:T	0	100447745	T	C
14	chr14:100448474:G:T	0	100448474	T	G
14	chr14:100449359:T:C	0	100449359	C	T
14	chr14:100451035:C:T	0	100451035	T	C
14	chr14:100452019:T:C	0	100452019	C	T
14	chr14:100452253:G:A	0	100452253	A	G
14	chr14:100454079:T:C	0	100454079	C	T
14	chr14:100454805:G:T	0	100454805	T	G
14	chr14:100455429:A:G	0	100455429	G	A
14	chr14:100455451:A:G	0	100455451	G	A
14	chr14:100455690:G:A	0	100455690	A	G
14	chr14:100457376:C:T	0	100457376	T	C
14	chr14:100457951:A:G	0	100457951	G	A
14	chr14:100457975:G:A	0	100457975	A	G
14	chr14:100458625:C:T	0	100458625	T	C
14	chr14:100459130:T:C	0	100459130	C	T
14	chr14:100459191:A:T	0	100459191	T	A
14	chr14:100459841:C:T	0	100459841	T	C
14	chr14:100460135:C:T	0	100460135	T	C
14	chr14:100460181:C:T	0	100460181	T	C
14	chr14:100461248:C:G	0	100461248	G	C
14	chr14:100462002:G:A	0	100462002	A	G
14	chr14:100462599:G:A	0	100462599	A	G
14	chr14:100463115:G:A	0	100463115	A	G
14	chr14:100463482:T:C	0	100463482	C	T
14	chr14:100465298:A:G	0	100465298	G	A
14	chr14:100466692:T:C	0	100466692	C	T
14	chr14:100467134:A:G	0	100467134	G	A
14	chr14:100467291:C:T	0	100467291	T	C
14	chr14:100467447:A:G	0	100467447	G	A
14	chr14:100467765:T:A	0	100467765	A	T
14	chr14:100467788:A:G	0	100467788	G	A
14	chr14:100468265:C:T	0	100468265	T	C
14	chr14:100468552:T:G	0	100468552	G	T
14	chr14:100468792:G:A	0	100468792	A	G
14	chr14:100469842:C:T	0	100469842	T	C
14	chr14:100470456:A:G	0	100470456	G	A
14	chr14:100470511:G:GT	0	100470511	GT	G
14	chr14:100471556:C:T	0	100471556	T	C
14	chr14:100471868:A:G	0	100471868	G	A
14	chr14:100472341:G:A	0	100472341	A	G
14	chr14:100472565:C:T	0	100472565	T	C
14	chr14:100475728:C:A	0	100475728	A	C
14	chr14:100477494:G:A	0	100477494	A	G
14	chr14:100477729:G:A	0	100477729	A	G
14	chr14:100477955:G:T	0	100477955	T	G
14	chr14:100478684:A:G	0	100478684	G	A
14	chr14:100478754:C:T	0	100478754	T	C
14	chr14:100479134:G:T	0	100479134	T	G
14	chr14:100479705:A:G	0	100479705	G	A
14	chr14:100480796:T:C	0	100480796	C	T
14	chr14:100480942:T:C	0	100480942	C	T
14	chr14:100481304:T:C	0	100481304	C	T
14	chr14:100482491:G:A	0	100482491	A	G
14	chr14:100483465:A:G	0	100483465	G	A
14	chr14:100484787:T:C	0	100484787	C	T
14	chr14:100485875:T:C	0	100485875	C	T
14	chr14:100486656:T:C	0	100486656	C	T
14	chr14:100492243:T:C	0	100492243	C	T
14	chr14:100495681:T:C	0	100495681	C	T
14	chr14:100498212:C:T	0	100498212	T	C
14	chr14:100498745:A:G	0	100498745	G	A
14	chr14:100498759:T:G	0	100498759	G	T
14	chr14:100499045:G:T	0	100499045	T	G
14	chr14:100500224:C:T	0	100500224	T	C
14	chr14:100500826:T:C	0	100500826	C	T
14	chr14:100501222:CT:C	0	100501222	C	CT
14	chr14:100501843:A:G	0	100501843	G	A
14	chr14:100502898:T:C	0	100502898	C	T
14	chr14:100504228:C:A	0	100504228	A	C
14	chr14:100507737:G:A	0	100507737	A	G
14	chr14:100509099:C:T	0	100509099	T	C
14	chr14:100511258:A:T	0	100511258	T	A
14	chr14:100511380:T:C	0	100511380	C	T
14	chr14:100512520:T:C	0	100512520	C	T
14	chr14:100515636:G:T	0	100515636	T	G
14	chr14:100518503:CTT:C	0	100518503	C	CTT
14	chr14:100518763:T:C	0	100518763	C	T
14	chr14:100520347:C:A	0	100520347	A	C
14	chr14:100520460:G:A	0	100520460	A	G
14	chr14:100521894:G:A	0	100521894	A	G
14	chr14:100523692:T:C	0	100523692	C	T
14	chr14:100525030:G:C	0	100525030	C	G
14	chr14:100525213:T:C	0	100525213	C	T
14	chr14:100527625:G:A	0	100527625	A	G
14	chr14:100527708:C:T	0	100527708	T	C
14	chr14:100530345:G:A	0	100530345	A	G
14	chr14:100531850:T:C	0	100531850	C	T
14	chr14:100532064:A:G	0	100532064	G	A
14	chr14:100532511:A:G	0	100532511	G	A
14	chr14:100533511:G:A	0	100533511	A	G
14	chr14:100538878:T:C	0	100538878	C	T
14	chr14:100538899:A:G	0	100538899	G	A
14	chr14:100539558:C:T	0	100539558	T	C
14	chr14:100541607:A:G	0	100541607	G	A
14	chr14:100544393:T:C	0	100544393	C	T
14	chr14:100544671:C:T	0	100544671	T	C
14	chr14:100544872:A:G	0	100544872	G	A
14	chr14:100547492:T:G	0	100547492	G	T
14	chr14:100548296:A:AG	0	100548296	AG	A
14	chr14:100549043:T:C	0	100549043	C	T
14	chr14:100549853:G:A	0	100549853	A	G
14	chr14:100550230:A:G	0	100550230	G	A
14	chr14:100552600:G:T	0	100552600	T	G
14	chr14:100554463:C:T	0	100554463	T	C
14	chr14:100555221:C:T	0	100555221	T	C
14	chr14:100557369:C:T	0	100557369	T	C
14	chr14:100557458:C:T	0	100557458	T	C
14	chr14:100559381:T:A	0	100559381	A	T
14	chr14:100559962:A:G	0	100559962	G	A
14	chr14:100561036:TG:T	0	100561036	T	TG
14	chr14:100562481:G:A	0	100562481	A	G
14	chr14:100562503:T:C	0	100562503	C	T
14	chr14:100562866:G:A	0	100562866	A	G
14	chr14:100562963:C:CA	0	100562963	CA	C
14	chr14:100563412:A:G	0	100563412	G	A
14	chr14:100564242:G:A	0	100564242	A	G
14	chr14:100565373:G:T	0	100565373	T	G
14	chr14:100566370:A:G	0	100566370	G	A
14	chr14:100567083:C:T	0	100567083	T	C
14	chr14:100567098:A:G	0	100567098	G	A
14	chr14:100567853:G:A	0	100567853	A	G
14	chr14:100569498:C:G	0	100569498	G	C
14	chr14:100570121:C:A	0	100570121	A	C
14	chr14:100570487:A:G	0	100570487	G	A
14	chr14:100570665:A:G	0	100570665	G	A
14	chr14:100571262:A:G	0	100571262	G	A
14	chr14:100571389:T:C	0	100571389	C	T
14	chr14:100574443:G:A	0	100574443	A	G
14	chr14:100576637:C:T	0	100576637	T	C
14	chr14:100579706:G:A	0	100579706	A	G
14	chr14:100582084:G:A	0	100582084	A	G
14	chr14:100583069:T:C	0	100583069	C	T
14	chr14:100587692:T:G	0	100587692	G	T
14	chr14:100587818:T:C	0	100587818	C	T
14	chr14:100588895:C:T	0	100588895	T	C
14	chr14:100589943:G:T	0	100589943	T	G
14	chr14:100593269:C:T	0	100593269	T	C
14	chr14:100594268:G:A	0	100594268	A	G
14	chr14:100594871:C:G	0	100594871	G	C
14	chr14:100595514:A:G	0	100595514	G	A
14	chr14:100596892:C:T	0	100596892	T	C
14	chr14:100597051:C:T	0	100597051	T	C
14	chr14:100597847:A:G	0	100597847	G	A
14	chr14:100599650:T:C	0	100599650	C	T
14	chr14:100600017:G:T	0	100600017	T	G
14	chr14:100600319:A:C	0	100600319	C	A
14	chr14:100601436:T:G	0	100601436	G	T
14	chr14:100603132:C:T	0	100603132	T	C
14	chr14:100603186:G:A	0	100603186	A	G
14	chr14:100603367:A:G	0	100603367	G	A
14	chr14:100603508:A:G	0	100603508	G	A
14	chr14:100603552:CT:C	0	100603552	C	CT
14	chr14:100603617:T:A	0	100603617	A	T
14	chr14:100607583:C:T	0	100607583	T	C
14	chr14:100609259:C:A	0	100609259	A	C
14	chr14:100609792:G:A	0	100609792	A	G
14	chr14:100610502:G:A	0	100610502	A	G
14	chr14:100612437:T:G	0	100612437	G	T
14	chr14:100613522:T:C	0	100613522	C	T
14	chr14:100613537:C:T	0	100613537	T	C
14	chr14:100613980:A:G	0	100613980	G	A
14	chr14:100614959:A:G	0	100614959	G	A
14	chr14:100614973:C:A	0	100614973	A	C
14	chr14:100615115:C:T	0	100615115	T	C
14	chr14:100615162:C:T	0	100615162	T	C
14	chr14:100615442:A:G	0	100615442	G	A
14	chr14:100617621:C:A	0	100617621	A	C
14	chr14:100619303:A:G	0	100619303	G	A
14	chr14:100620585:A:G	0	100620585	G	A
14	chr14:100626613:A:G	0	100626613	G	A
14	chr14:100626688:A:G	0	100626688	G	A
14	chr14:100627840:C:T	0	100627840	T	C
14	chr14:100627968:C:A	0	100627968	A	C
14	chr14:100629010:T:C	0	100629010	C	T
14	chr14:100629023:T:G	0	100629023	G	T
14	chr14:100629058:G:A	0	100629058	A	G
14	chr14:100629119:G:A	0	100629119	A	G
14	chr14:100629664:T:C	0	100629664	C	T
14	chr14:100629855:G:A	0	100629855	A	G
14	chr14:100630077:C:T	0	100630077	T	C
14	chr14:100630191:C:T	0	100630191	T	C
14	chr14:100630269:A:G	0	100630269	G	A
14	chr14:100630529:T:C	0	100630529	C	T
14	chr14:100631148:G:A	0	100631148	A	G
14	chr14:100631505:G:A	0	100631505	A	G
14	chr14:100631535:A:G	0	100631535	G	A
14	chr14:100631601:C:G	0	100631601	G	C
14	chr14:100632236:T:C	0	100632236	C	T
14	chr14:100633384:T:C	0	100633384	C	T
14	chr14:100633461:C:T	0	100633461	T	C
14	chr14:100633561:G:A	0	100633561	A	G
14	chr14:100633866:A:T	0	100633866	T	A
14	chr14:100634249:G:A	0	100634249	A	G
14	chr14:100634701:CT:C	0	100634701	C	CT
14	chr14:100634783:T:C	0	100634783	C	T
14	chr14:100634885:G:A	0	100634885	A	G
14	chr14:100635125:G:A	0	100635125	A	G
14	chr14:100635232:A:G	0	100635232	G	A
14	chr14:100635409:G:A	0	100635409	A	G
14	chr14:100635476:C:T	0	100635476	T	C
14	chr14:100635629:T:C	0	100635629	C	T
14	chr14:100636713:G:A	0	100636713	A	G
14	chr14:100637034:G:GGCATCATATT	0	100637034	GGCATCATATT	G
14	chr14:100637514:C:T	0	100637514	T	C
14	chr14:100639247:T:C	0	100639247	C	T
14	chr14:100639576:G:A	0	100639576	A	G
14	chr14:100640325:T:C	0	100640325	C	T
14	chr14:100641026:C:T	0	100641026	T	C
14	chr14:100641435:CTAA:C	0	100641435	C	CTAA
14	chr14:100641704:C:T	0	100641704	T	C
14	chr14:100641937:C:T	0	100641937	T	C
14	chr14:100642612:A:G	0	100642612	G	A
14	chr14:100643415:A:G	0	100643415	G	A
14	chr14:100644111:A:G	0	100644111	G	A
14	chr14:100644213:G:A	0	100644213	A	G
14	chr14:100644288:G:A	0	100644288	A	G
14	chr14:100644572:A:T	0	100644572	T	A
14	chr14:100644723:G:A	0	100644723	A	G
14	chr14:100645310:A:C	0	100645310	C	A
14	chr14:100645579:C:T	0	100645579	T	C
14	chr14:100645590:G:C	0	100645590	C	G
14	chr14:100646088:T:C	0	100646088	C	T
14	chr14:100647379:A:G	0	100647379	G	A
14	chr14:100649196:G:A	0	100649196	A	G
14	chr14:100650547:G:C	0	100650547	C	G
14	chr14:100657173:G:A	0	100657173	A	G
14	chr14:100660628:C:T	0	100660628	T	C
14	chr14:100660678:G:A	0	100660678	A	G
14	chr14:100661202:G:A	0	100661202	A	G
14	chr14:100662167:C:T	0	100662167	T	C
14	chr14:100662187:G:A	0	100662187	A	G
14	chr14:100662504:G:A	0	100662504	A	G
14	chr14:100663092:A:G	0	100663092	G	A
14	chr14:100663178:G:C	0	100663178	C	G
14	chr14:100663648:T:C	0	100663648	C	T
14	chr14:100663688:T:C	0	100663688	C	T
14	chr14:100663997:T:G	0	100663997	G	T
14	chr14:100664239:T:C	0	100664239	C	T
14	chr14:100664362:C:T	0	100664362	T	C
14	chr14:100664376:C:T	0	100664376	T	C
14	chr14:100665140:A:G	0	100665140	G	A
14	chr14:100665892:T:C	0	100665892	C	T
14	chr14:100669539:C:T	0	100669539	T	C
14	chr14:100669541:A:T	0	100669541	T	A
14	chr14:100669808:A:G	0	100669808	G	A
14	chr14:100671047:T:C	0	100671047	C	T
14	chr14:100672169:C:T	0	100672169	T	C
14	chr14:100672499:C:T	0	100672499	T	C
14	chr14:100672670:T:C	0	100672670	C	T
14	chr14:100673199:C:T	0	100673199	T	C
14	chr14:100674326:C:T	0	100674326	T	C
14	chr14:100674455:T:G	0	100674455	G	T
14	chr14:100675207:G:T	0	100675207	T	G
14	chr14:100675572:G:A	0	100675572	A	G
14	chr14:100675713:C:T	0	100675713	T	C
14	chr14:100678373:C:A	0	100678373	A	C
14	chr14:100678729:G:A	0	100678729	A	G
14	chr14:100678842:A:G	0	100678842	G	A
14	chr14:100679211:T:C	0	100679211	C	T
14	chr14:100679926:G:A	0	100679926	A	G
14	chr14:100680177:T:C	0	100680177	C	T
14	chr14:100681898:A:G	0	100681898	G	A
14	chr14:100682495:AGCCTGGAG:A	0	100682495	A	AGCCTGGAG
14	chr14:100683174:T:C	0	100683174	C	T
14	chr14:100683268:G:C	0	100683268	C	G
14	chr14:100684392:C:T	0	100684392	T	C
14	chr14:100687735:T:C	0	100687735	C	T
14	chr14:100688559:A:T	0	100688559	T	A
14	chr14:100689095:A:G	0	100689095	G	A
14	chr14:100689199:C:T	0	100689199	T	C
14	chr14:100690079:T:C	0	100690079	C	T
14	chr14:100690248:G:A	0	100690248	A	G
14	chr14:100690513:C:T	0	100690513	T	C
14	chr14:100690587:G:A	0	100690587	A	G
14	chr14:100691895:C:T	0	100691895	T	C
14	chr14:100692472:C:G	0	100692472	G	C
14	chr14:100693079:T:G	0	100693079	G	T
14	chr14:100693337:C:T	0	100693337	T	C
14	chr14:100693638:C:T	0	100693638	T	C
14	chr14:100694026:A:G	0	100694026	G	A
14	chr14:100694083:G:A	0	100694083	A	G
14	chr14:100694964:G:A	0	100694964	A	G
14	chr14:100695518:G:A	0	100695518	A	G
14	chr14:100695710:G:A	0	100695710	A	G
14	chr14:100695958:A:T	0	100695958	T	A
14	chr14:100696445:T:C	0	100696445	C	T
14	chr14:100696513:T:C	0	100696513	C	T
14	chr14:100696717:A:T	0	100696717	T	A
14	chr14:100696988:A:G	0	100696988	G	A
14	chr14:100698378:T:A	0	100698378	A	T
14	chr14:100699410:C:T	0	100699410	T	C
14	chr14:100699580:C:T	0	100699580	T	C
14	chr14:100700587:G:C	0	100700587	C	G
14	chr14:100700607:A:G	0	100700607	G	A
14	chr14:100700912:G:A	0	100700912	A	G
14	chr14:100701226:C:T	0	100701226	T	C
14	chr14:100701295:C:G	0	100701295	G	C
14	chr14:100701736:G:T	0	100701736	T	G
14	chr14:100702250:A:G	0	100702250	G	A
14	chr14:100702402:G:A	0	100702402	A	G
14	chr14:100702739:C:T	0	100702739	T	C
14	chr14:100704099:G:A	0	100704099	A	G
14	chr14:100704151:A:G	0	100704151	G	A
14	chr14:100704203:T:C	0	100704203	C	T
14	chr14:100705143:C:A	0	100705143	A	C
14	chr14:100705846:C:T	0	100705846	T	C
14	chr14:100706205:C:T	0	100706205	T	C
14	chr14:100706719:C:T	0	100706719	T	C
14	chr14:100706787:A:C	0	100706787	C	A
14	chr14:100707095:G:C	0	100707095	C	G
14	chr14:100707158:ACT:A	0	100707158	A	ACT
14	chr14:100707314:A:G	0	100707314	G	A
14	chr14:100707364:CT:C	0	100707364	C	CT
14	chr14:100707421:CAAAA:C	0	100707421	C	CAAAA
14	chr14:100707822:C:T	0	100707822	T	C
14	chr14:100709461:G:A	0	100709461	A	G
14	chr14:100709630:G:A	0	100709630	A	G
14	chr14:100710152:T:A	0	100710152	A	T
14	chr14:100710386:C:T	0	100710386	T	C
14	chr14:100710591:C:T	0	100710591	T	C
14	chr14:100710935:C:T	0	100710935	T	C
14	chr14:100711993:G:A	0	100711993	A	G
14	chr14:100712218:G:A	0	100712218	A	G
14	chr14:100714852:G:A	0	100714852	A	G
14	chr14:100715268:C:A	0	100715268	A	C
14	chr14:100715947:C:T	0	100715947	T	C
14	chr14:100716805:C:G	0	100716805	G	C
14	chr14:100717802:A:G	0	100717802	G	A
14	chr14:100718564:G:A	0	100718564	A	G
14	chr14:100718736:T:A	0	100718736	A	T
14	chr14:100718850:G:C	0	100718850	C	G
14	chr14:100719084:T:TA	0	100719084	TA	T
14	chr14:100719832:A:G	0	100719832	G	A
14	chr14:100719838:C:T	0	100719838	T	C
14	chr14:100720426:C:T	0	100720426	T	C
14	chr14:100720505:T:A	0	100720505	A	T
14	chr14:100720506:A:T	0	100720506	T	A
14	chr14:100720690:C:T	0	100720690	T	C
14	chr14:100721312:C:T	0	100721312	T	C
14	chr14:100722281:C:T	0	100722281	T	C
14	chr14:100722394:C:T	0	100722394	T	C
14	chr14:100722485:C:T	0	100722485	T	C
14	chr14:100722682:C:T	0	100722682	T	C
14	chr14:100723111:C:T	0	100723111	T	C
14	chr14:100725301:C:A	0	100725301	A	C
14	chr14:100727598:T:A	0	100727598	A	T
14	chr14:100728002:T:C	0	100728002	C	T
14	chr14:100730163:G:A	0	100730163	A	G
14	chr14:100730363:G:A	0	100730363	A	G
14	chr14:100730935:C:T	0	100730935	T	C
14	chr14:100732404:C:T	0	100732404	T	C
14	chr14:100734108:T:C	0	100734108	C	T
14	chr14:100734308:T:C	0	100734308	C	T
14	chr14:100734523:G:A	0	100734523	A	G
14	chr14:100735293:C:T	0	100735293	T	C
14	chr14:100736479:G:A	0	100736479	A	G
14	chr14:100736657:C:T	0	100736657	T	C
14	chr14:100737486:C:T	0	100737486	T	C
14	chr14:100737866:C:A	0	100737866	A	C
14	chr14:100737898:C:T	0	100737898	T	C
14	chr14:100737982:A:G	0	100737982	G	A
14	chr14:100739205:G:A	0	100739205	A	G
14	chr14:100740209:G:C	0	100740209	C	G
14	chr14:100740489:A:G	0	100740489	G	A
14	chr14:100740829:C:T	0	100740829	T	C
14	chr14:100741190:C:T	0	100741190	T	C
14	chr14:100741589:A:G	0	100741589	G	A
14	chr14:100741862:A:G	0	100741862	G	A
14	chr14:100741886:C:T	0	100741886	T	C
14	chr14:100741950:T:A	0	100741950	A	T
14	chr14:100742130:C:T	0	100742130	T	C
14	chr14:100742286:G:C	0	100742286	C	G
14	chr14:100742353:C:T	0	100742353	T	C
14	chr14:100743397:T:C	0	100743397	C	T
14	chr14:100743636:G:A	0	100743636	A	G
14	chr14:100744355:C:T	0	100744355	T	C
14	chr14:100744786:A:C	0	100744786	C	A
14	chr14:100744820:G:A	0	100744820	A	G
14	chr14:100744882:C:T	0	100744882	T	C
14	chr14:100745592:T:A	0	100745592	A	T
14	chr14:100745772:C:A	0	100745772	A	C
14	chr14:100745856:A:G	0	100745856	G	A
14	chr14:100747446:C:T	0	100747446	T	C
14	chr14:100747686:C:T	0	100747686	T	C
14	chr14:100748148:C:T	0	100748148	T	C
14	chr14:100748253:G:A	0	100748253	A	G
14	chr14:100748321:G:A	0	100748321	A	G
14	chr14:100748412:T:C	0	100748412	C	T
14	chr14:100748656:G:A	0	100748656	A	G
14	chr14:100748734:C:T	0	100748734	T	C
14	chr14:100749072:A:G	0	100749072	G	A
14	chr14:100749203:G:A	0	100749203	A	G
14	chr14:100749226:C:T	0	100749226	T	C
14	chr14:100749499:T:C	0	100749499	C	T
14	chr14:100749501:TG:T	0	100749501	T	TG
14	chr14:100749504:G:A	0	100749504	A	G
14	chr14:100749561:T:A	0	100749561	A	T
14	chr14:100749987:G:A	0	100749987	A	G
14	chr14:100750053:T:C	0	100750053	C	T
14	chr14:100750196:G:A	0	100750196	A	G
14	chr14:100750371:G:A	0	100750371	A	G
14	chr14:100750447:T:C	0	100750447	C	T
14	chr14:100750796:G:A	0	100750796	A	G
14	chr14:100750797:C:A	0	100750797	A	C
14	chr14:100752411:G:A	0	100752411	A	G
14	chr14:100752443:TA:T	0	100752443	T	TA
14	chr14:100752475:T:C	0	100752475	C	T
14	chr14:100752711:T:C	0	100752711	C	T
14	chr14:100753315:T:G	0	100753315	G	T
14	chr14:100754614:T:C	0	100754614	C	T
14	chr14:100755107:G:A	0	100755107	A	G
14	chr14:100755605:T:C	0	100755605	C	T
14	chr14:100755714:A:C	0	100755714	C	A
14	chr14:100756481:A:G	0	100756481	G	A
14	chr14:100757440:A:G	0	100757440	G	A
14	chr14:100757539:A:G	0	100757539	G	A
14	chr14:100757711:G:T	0	100757711	T	G
14	chr14:100757731:T:C	0	100757731	C	T
14	chr14:100757896:T:C	0	100757896	C	T
14	chr14:100758291:G:A	0	100758291	A	G
14	chr14:100758585:G:A	0	100758585	A	G
14	chr14:100761192:T:C	0	100761192	C	T
14	chr14:100761252:C:T	0	100761252	T	C
14	chr14:100763638:G:A	0	100763638	A	G
14	chr14:100763649:T:C	0	100763649	C	T
14	chr14:100765730:T:C	0	100765730	C	T
14	chr14:100766909:G:A	0	100766909	A	G
14	chr14:100766942:A:G	0	100766942	G	A
14	chr14:100767306:T:C	0	100767306	C	T
14	chr14:100768379:C:T	0	100768379	T	C
14	chr14:100768506:T:C	0	100768506	C	T
14	chr14:100769118:C:T	0	100769118	T	C
14	chr14:100769487:C:T	0	100769487	T	C
14	chr14:100770194:A:C	0	100770194	C	A
14	chr14:100770470:A:G	0	100770470	G	A
14	chr14:100770586:A:G	0	100770586	G	A
14	chr14:100770860:G:C	0	100770860	C	G
14	chr14:100771184:G:A	0	100771184	A	G
14	chr14:100771703:G:A	0	100771703	A	G
14	chr14:100772362:G:A	0	100772362	A	G
14	chr14:100772726:C:T	0	100772726	T	C
14	chr14:100772750:G:A	0	100772750	A	G
14	chr14:100772850:A:G	0	100772850	G	A
14	chr14:100772926:CA:C	0	100772926	C	CA
14	chr14:100772962:G:A	0	100772962	A	G
14	chr14:100774309:G:A	0	100774309	A	G
14	chr14:100774368:CAGGTGT:C	0	100774368	C	CAGGTGT
14	chr14:100774519:G:A	0	100774519	A	G
14	chr14:100774753:C:T	0	100774753	T	C
14	chr14:100776915:G:A	0	100776915	A	G
14	chr14:100776989:A:G	0	100776989	G	A
14	chr14:100777047:T:C	0	100777047	C	T
14	chr14:100777325:G:A	0	100777325	A	G
14	chr14:100777471:A:G	0	100777471	G	A
14	chr14:100777824:A:T	0	100777824	T	A
14	chr14:100778183:T:C	0	100778183	C	T
14	chr14:100778748:T:G	0	100778748	G	T
14	chr14:100778872:A:T	0	100778872	T	A
14	chr14:100779852:A:C	0	100779852	C	A
14	chr14:100780085:G:A	0	100780085	A	G
14	chr14:100781693:C:T	0	100781693	T	C
14	chr14:100781724:G:A	0	100781724	A	G
14	chr14:100781811:G:A	0	100781811	A	G
14	chr14:100781959:T:C	0	100781959	C	T
14	chr14:100781993:T:C	0	100781993	C	T
14	chr14:100783192:C:T	0	100783192	T	C
14	chr14:100783303:C:T	0	100783303	T	C
14	chr14:100783404:A:T	0	100783404	T	A
14	chr14:100784971:A:G	0	100784971	G	A
14	chr14:100788210:C:G	0	100788210	G	C
14	chr14:100788459:A:T	0	100788459	T	A
14	chr14:100788657:G:A	0	100788657	A	G
14	chr14:100788835:A:G	0	100788835	G	A
14	chr14:100789084:G:A	0	100789084	A	G
14	chr14:100791418:C:T	0	100791418	T	C
14	chr14:100792247:C:T	0	100792247	T	C
14	chr14:100794185:C:T	0	100794185	T	C
14	chr14:100794278:C:T	0	100794278	T	C
14	chr14:100796000:C:T	0	100796000	T	C
14	chr14:100797544:G:A	0	100797544	A	G
14	chr14:100797755:C:T	0	100797755	T	C
14	chr14:100798540:G:A	0	100798540	A	G
14	chr14:100800341:A:C	0	100800341	C	A
14	chr14:100801743:C:G	0	100801743	G	C
14	chr14:100803256:G:A	0	100803256	A	G
14	chr14:100803585:A:T	0	100803585	T	A
14	chr14:100803701:A:G	0	100803701	G	A
14	chr14:100803882:C:T	0	100803882	T	C
14	chr14:100804143:T:C	0	100804143	C	T
14	chr14:100804146:GCA:G	0	100804146	G	GCA
14	chr14:100804614:A:G	0	100804614	G	A
14	chr14:100804664:C:T	0	100804664	T	C
14	chr14:100804800:T:C	0	100804800	C	T
14	chr14:100804988:A:T	0	100804988	T	A
14	chr14:100805111:C:T	0	100805111	T	C
14	chr14:100805756:A:G	0	100805756	G	A
14	chr14:100805958:G:A	0	100805958	A	G
14	chr14:100806509:T:C	0	100806509	C	T
14	chr14:100807222:A:C	0	100807222	C	A
14	chr14:100807279:C:T	0	100807279	T	C
14	chr14:100807621:G:T	0	100807621	T	G
14	chr14:100808246:T:G	0	100808246	G	T
14	chr14:100808674:C:T	0	100808674	T	C
14	chr14:100809346:T:C	0	100809346	C	T
14	chr14:100809613:G:A	0	100809613	A	G
14	chr14:100810466:A:G	0	100810466	G	A
14	chr14:100811434:A:G	0	100811434	G	A
14	chr14:100811871:A:G	0	100811871	G	A
14	chr14:100812042:C:T	0	100812042	T	C
14	chr14:100812452:C:G	0	100812452	G	C
14	chr14:100812485:A:T	0	100812485	T	A
14	chr14:100812687:A:G	0	100812687	G	A
14	chr14:100814068:T:C	0	100814068	C	T
14	chr14:100814324:G:A	0	100814324	A	G
14	chr14:100814519:A:G	0	100814519	G	A
14	chr14:100814577:A:G	0	100814577	G	A
14	chr14:100814924:C:T	0	100814924	T	C
14	chr14:100815086:A:G	0	100815086	G	A
14	chr14:100815099:T:C	0	100815099	C	T
14	chr14:100815258:G:T	0	100815258	T	G
14	chr14:100816726:C:T	0	100816726	T	C
14	chr14:100816959:T:C	0	100816959	C	T
14	chr14:100817053:T:C	0	100817053	C	T
14	chr14:100817564:T:C	0	100817564	C	T
14	chr14:100819010:G:C	0	100819010	C	G
14	chr14:100819484:A:AACT	0	100819484	AACT	A
14	chr14:100819824:A:C	0	100819824	C	A
14	chr14:100820621:A:G	0	100820621	G	A
14	chr14:100820867:G:A	0	100820867	A	G
14	chr14:100821365:G:T	0	100821365	T	G
14	chr14:100821433:A:G	0	100821433	G	A
14	chr14:100821636:A:G	0	100821636	G	A
14	chr14:100821694:C:T	0	100821694	T	C
14	chr14:100822536:G:A	0	100822536	A	G
14	chr14:100824997:C:A	0	100824997	A	C
14	chr14:100829493:G:C	0	100829493	C	G
14	chr14:100830325:T:C	0	100830325	C	T
14	chr14:100831178:A:G	0	100831178	G	A
14	chr14:100831626:T:G	0	100831626	G	T
14	chr14:100831694:A:G	0	100831694	G	A
14	chr14:100832663:C:T	0	100832663	T	C
14	chr14:100833590:T:C	0	100833590	C	T
14	chr14:100833623:T:C	0	100833623	C	T
14	chr14:100833936:C:T	0	100833936	T	C
14	chr14:100834701:C:G	0	100834701	G	C
14	chr14:100834924:C:T	0	100834924	T	C
14	chr14:100835500:C:T	0	100835500	T	C
14	chr14:100835749:C:T	0	100835749	T	C
14	chr14:100835753:C:T	0	100835753	T	C
14	chr14:100835874:G:T	0	100835874	T	G
14	chr14:100835946:C:T	0	100835946	T	C
14	chr14:100835968:T:C	0	100835968	C	T
14	chr14:100835988:CT:C	0	100835988	C	CT
14	chr14:100836463:C:G	0	100836463	G	C
14	chr14:100836502:G:A	0	100836502	A	G
14	chr14:100836890:C:T	0	100836890	T	C
14	chr14:100837300:T:C	0	100837300	C	T
14	chr14:100837661:T:C	0	100837661	C	T
14	chr14:100837707:T:TC	0	100837707	TC	T
14	chr14:100837902:G:T	0	100837902	T	G
14	chr14:100838360:A:G	0	100838360	G	A
14	chr14:100838538:A:G	0	100838538	G	A
14	chr14:100838783:T:C	0	100838783	C	T
14	chr14:100839194:C:T	0	100839194	T	C
14	chr14:100839437:T:C	0	100839437	C	T
14	chr14:100839462:C:T	0	100839462	T	C
14	chr14:100839708:A:G	0	100839708	G	A
14	chr14:100839783:G:T	0	100839783	T	G
14	chr14:100840110:T:C	0	100840110	C	T
14	chr14:100840177:C:T	0	100840177	T	C
14	chr14:100840784:A:G	0	100840784	G	A
14	chr14:100841205:A:G	0	100841205	G	A
14	chr14:100841366:G:A	0	100841366	A	G
14	chr14:100842059:G:C	0	100842059	C	G
14	chr14:100842621:G:A	0	100842621	A	G
14	chr14:100843422:G:A	0	100843422	A	G
14	chr14:100843999:T:C	0	100843999	C	T
14	chr14:100845429:C:T	0	100845429	T	C
14	chr14:100846532:G:A	0	100846532	A	G
14	chr14:100848608:A:AG	0	100848608	AG	A
14	chr14:100848826:A:G	0	100848826	G	A
14	chr14:100849144:A:C	0	100849144	C	A
14	chr14:100850181:G:A	0	100850181	A	G
14	chr14:100851974:C:G	0	100851974	G	C
14	chr14:100853087:A:G	0	100853087	G	A
14	chr14:100853318:A:G	0	100853318	G	A
14	chr14:100853697:A:G	0	100853697	G	A
14	chr14:100853982:G:A	0	100853982	A	G
14	chr14:100855175:G:A	0	100855175	A	G
14	chr14:100855178:T:C	0	100855178	C	T
14	chr14:100855389:C:T	0	100855389	T	C
14	chr14:100855421:C:T	0	100855421	T	C
14	chr14:100855451:G:A	0	100855451	A	G
14	chr14:100856874:C:T	0	100856874	T	C
14	chr14:100857209:A:G	0	100857209	G	A
14	chr14:100857696:G:A	0	100857696	A	G
14	chr14:100859490:C:T	0	100859490	T	C
14	chr14:100859625:C:T	0	100859625	T	C
14	chr14:100861924:C:T	0	100861924	T	C
14	chr14:100863372:C:A	0	100863372	A	C
14	chr14:100863589:G:A	0	100863589	A	G
14	chr14:100863964:C:G	0	100863964	G	C
14	chr14:100866112:G:A	0	100866112	A	G
14	chr14:100867438:T:C	0	100867438	C	T
14	chr14:100867624:C:T	0	100867624	T	C
14	chr14:100868082:A:G	0	100868082	G	A
14	chr14:100868408:G:T	0	100868408	T	G
14	chr14:100868418:T:C	0	100868418	C	T
14	chr14:100870992:A:G	0	100870992	G	A
14	chr14:100871052:T:A	0	100871052	A	T
14	chr14:100871219:C:T	0	100871219	T	C
14	chr14:100871951:CCT:C	0	100871951	C	CCT
14	chr14:100872737:A:G	0	100872737	G	A
14	chr14:100872964:C:T	0	100872964	T	C
14	chr14:100873757:G:T	0	100873757	T	G
14	chr14:100874132:G:C	0	100874132	C	G
14	chr14:100874235:T:C	0	100874235	C	T
14	chr14:100874297:A:G	0	100874297	G	A
14	chr14:100876324:TC:T	0	100876324	T	TC
14	chr14:100876384:A:G	0	100876384	G	A
14	chr14:100876668:A:G	0	100876668	G	A
14	chr14:100876732:T:C	0	100876732	C	T
14	chr14:100876990:G:A	0	100876990	A	G
14	chr14:100877215:C:T	0	100877215	T	C
14	chr14:100878412:A:G	0	100878412	G	A
14	chr14:100879167:C:T	0	100879167	T	C
14	chr14:100879292:G:A	0	100879292	A	G
14	chr14:100879309:G:A	0	100879309	A	G
14	chr14:100879436:T:C	0	100879436	C	T
14	chr14:100879470:G:A	0	100879470	A	G
14	chr14:100879699:C:A	0	100879699	A	C
14	chr14:100879977:C:T	0	100879977	T	C
14	chr14:100880315:A:G	0	100880315	G	A
14	chr14:100880700:AG:A	0	100880700	A	AG
14	chr14:100882247:C:G	0	100882247	G	C
14	chr14:100883427:C:T	0	100883427	T	C
14	chr14:100883961:T:C	0	100883961	C	T
14	chr14:100884333:C:CTCT	0	100884333	CTCT	C
14	chr14:100884946:C:G	0	100884946	G	C
14	chr14:100886721:AAAT:A	0	100886721	A	AAAT
14	chr14:100886732:TCTAATTGAAATACAAA:T	0	100886732	T	TCTAATTGAAATACAAA
14	chr14:100886784:A:T	0	100886784	T	A
14	chr14:100887432:A:G	0	100887432	G	A
14	chr14:100887645:TTCTCC:T	0	100887645	T	TTCTCC
14	chr14:100887934:CAGCCTGGG:C	0	100887934	C	CAGCCTGGG
14	chr14:100888354:A:G	0	100888354	G	A
14	chr14:100888451:G:T	0	100888451	T	G
14	chr14:100888470:A:AAGCC	0	100888470	AAGCC	A
14	chr14:100888741:A:G	0	100888741	G	A
14	chr14:100889063:A:G	0	100889063	G	A
14	chr14:100889570:T:A	0	100889570	A	T
14	chr14:100889673:A:G	0	100889673	G	A
14	chr14:100889831:C:A	0	100889831	A	C
14	chr14:100892203:A:G	0	100892203	G	A
14	chr14:100893817:T:C	0	100893817	C	T
14	chr14:100893831:C:T	0	100893831	T	C
14	chr14:100895066:T:C	0	100895066	C	T
14	chr14:100895584:G:A	0	100895584	A	G
14	chr14:100897021:T:C	0	100897021	C	T
14	chr14:100898229:G:T	0	100898229	T	G
14	chr14:100898450:T:G	0	100898450	G	T
14	chr14:100898465:A:C	0	100898465	C	A
14	chr14:100898684:G:A	0	100898684	A	G
14	chr14:100898715:G:A	0	100898715	A	G
14	chr14:100898771:T:C	0	100898771	C	T
14	chr14:100898928:C:A	0	100898928	A	C
14	chr14:100899201:G:A	0	100899201	A	G
14	chr14:100899217:A:G	0	100899217	G	A
14	chr14:100899228:C:T	0	100899228	T	C
14	chr14:100900995:G:A	0	100900995	A	G
14	chr14:100901312:C:T	0	100901312	T	C
14	chr14:100902779:G:T	0	100902779	T	G
14	chr14:100903224:A:G	0	100903224	G	A
14	chr14:100904264:C:A	0	100904264	A	C
14	chr14:100906404:T:G	0	100906404	G	T
14	chr14:100907636:A:G	0	100907636	G	A
14	chr14:100907656:G:A	0	100907656	A	G
14	chr14:100908542:G:A	0	100908542	A	G
14	chr14:100909088:G:A	0	100909088	A	G
14	chr14:100911399:A:G	0	100911399	G	A
14	chr14:100913136:C:T	0	100913136	T	C
14	chr14:100913593:A:G	0	100913593	G	A
14	chr14:100914644:C:T	0	100914644	T	C
14	chr14:100914839:G:C	0	100914839	C	G
14	chr14:100917148:C:A	0	100917148	A	C
14	chr14:100918249:TCTTTTTA:T	0	100918249	T	TCTTTTTA
14	chr14:100918430:A:G	0	100918430	G	A
14	chr14:100918988:A:G	0	100918988	G	A
14	chr14:100919018:T:A	0	100919018	A	T
14	chr14:100919141:A:G	0	100919141	G	A
14	chr14:100919936:G:A	0	100919936	A	G
14	chr14:100920199:A:T	0	100920199	T	A
14	chr14:100922200:TG:T	0	100922200	T	TG
14	chr14:100922375:T:C	0	100922375	C	T
14	chr14:100922738:A:G	0	100922738	G	A
14	chr14:100923341:A:G	0	100923341	G	A
14	chr14:100923650:T:A	0	100923650	A	T
14	chr14:100924394:G:A	0	100924394	A	G
14	chr14:100925017:G:T	0	100925017	T	G
14	chr14:100926955:G:A	0	100926955	A	G
14	chr14:100927859:A:G	0	100927859	G	A
14	chr14:100928604:G:A	0	100928604	A	G
14	chr14:100928803:A:G	0	100928803	G	A
14	chr14:100929369:A:G	0	100929369	G	A
14	chr14:100930513:A:C	0	100930513	C	A
14	chr14:100932104:G:A	0	100932104	A	G
14	chr14:100932287:C:T	0	100932287	T	C
14	chr14:100932413:C:T	0	100932413	T	C
14	chr14:100932832:C:T	0	100932832	T	C
14	chr14:100932867:A:G	0	100932867	G	A
14	chr14:100933450:C:T	0	100933450	T	C
14	chr14:100933653:A:G	0	100933653	G	A
14	chr14:100933733:A:G	0	100933733	G	A
14	chr14:100934410:G:A	0	100934410	A	G
14	chr14:100935137:A:G	0	100935137	G	A
14	chr14:100935970:C:CAG	0	100935970	CAG	C
14	chr14:100936735:T:C	0	100936735	C	T
14	chr14:100937342:G:A	0	100937342	A	G
14	chr14:100937793:G:C	0	100937793	C	G
14	chr14:100939674:G:A	0	100939674	A	G
14	chr14:100939685:T:A	0	100939685	A	T
14	chr14:100939878:A:T	0	100939878	T	A
14	chr14:100940773:A:C	0	100940773	C	A
14	chr14:100943426:A:G	0	100943426	G	A
14	chr14:100945616:A:G	0	100945616	G	A
14	chr14:100947979:G:A	0	100947979	A	G
14	chr14:100947998:T:C	0	100947998	C	T
14	chr14:100948132:G:T	0	100948132	T	G
14	chr14:100948657:T:C	0	100948657	C	T
14	chr14:100949076:T:C	0	100949076	C	T
14	chr14:100950234:AT:A	0	100950234	A	AT
14	chr14:100950972:G:A	0	100950972	A	G
14	chr14:100951319:G:C	0	100951319	C	G
14	chr14:100952071:C:T	0	100952071	T	C
14	chr14:100953582:G:A	0	100953582	A	G
14	chr14:100954138:C:G	0	100954138	G	C
14	chr14:100954157:T:G	0	100954157	G	T
14	chr14:100954235:G:A	0	100954235	A	G
14	chr14:100955566:G:A	0	100955566	A	G
14	chr14:100955651:C:T	0	100955651	T	C
14	chr14:100956035:T:C	0	100956035	C	T
14	chr14:100956498:T:G	0	100956498	G	T
14	chr14:100958299:C:T	0	100958299	T	C
14	chr14:100959991:A:G	0	100959991	G	A
14	chr14:100960042:C:T	0	100960042	T	C
14	chr14:100961923:T:C	0	100961923	C	T
14	chr14:100962053:T:C	0	100962053	C	T
14	chr14:100962468:A:T	0	100962468	T	A
14	chr14:100962632:T:A	0	100962632	A	T
14	chr14:100962741:G:A	0	100962741	A	G
14	chr14:100962950:G:A	0	100962950	A	G
14	chr14:100963122:G:C	0	100963122	C	G
14	chr14:100963231:G:A	0	100963231	A	G
14	chr14:100963322:G:A	0	100963322	A	G
14	chr14:100963599:T:C	0	100963599	C	T
14	chr14:100964857:A:G	0	100964857	G	A
14	chr14:100964879:C:G	0	100964879	G	C
14	chr14:100965850:A:G	0	100965850	G	A
14	chr14:100967048:AAAG:A	0	100967048	A	AAAG
14	chr14:100967132:A:T	0	100967132	T	A
14	chr14:100967425:G:A	0	100967425	A	G
14	chr14:100967494:G:A	0	100967494	A	G
14	chr14:100967568:G:A	0	100967568	A	G
14	chr14:100969034:A:G	0	100969034	G	A
14	chr14:100969178:T:C	0	100969178	C	T
14	chr14:100970098:T:C	0	100970098	C	T
14	chr14:100970232:A:AT	0	100970232	AT	A
14	chr14:100970361:C:T	0	100970361	T	C
14	chr14:100970368:T:C	0	100970368	C	T
14	chr14:100970519:G:A	0	100970519	A	G
14	chr14:100971697:A:T	0	100971697	T	A
14	chr14:100971814:G:A	0	100971814	A	G
14	chr14:100973533:G:T	0	100973533	T	G
14	chr14:100973579:T:G	0	100973579	G	T
14	chr14:100973841:T:C	0	100973841	C	T
14	chr14:100974143:C:G	0	100974143	G	C
14	chr14:100974146:T:G	0	100974146	G	T
14	chr14:100974972:AGATT:A	0	100974972	A	AGATT
14	chr14:100975574:C:G	0	100975574	G	C
14	chr14:100975615:T:C	0	100975615	C	T
14	chr14:100975637:C:T	0	100975637	T	C
14	chr14:100975676:T:C	0	100975676	C	T
14	chr14:100975881:A:G	0	100975881	G	A
14	chr14:100976282:A:G	0	100976282	G	A
14	chr14:100976456:T:C	0	100976456	C	T
14	chr14:100976737:CTT:C	0	100976737	C	CTT
14	chr14:100976952:T:C	0	100976952	C	T
14	chr14:100977039:A:C	0	100977039	C	A
14	chr14:100977811:C:T	0	100977811	T	C
14	chr14:100978675:A:G	0	100978675	G	A
14	chr14:100981036:T:C	0	100981036	C	T
14	chr14:100981536:C:CA	0	100981536	CA	C
14	chr14:100981576:C:T	0	100981576	T	C
14	chr14:100982496:T:A	0	100982496	A	T
14	chr14:100984601:G:A	0	100984601	A	G
14	chr14:100984697:G:A	0	100984697	A	G
14	chr14:100985292:C:T	0	100985292	T	C
14	chr14:100985624:G:A	0	100985624	A	G
14	chr14:100986237:T:C	0	100986237	C	T
14	chr14:100986581:C:CG	0	100986581	CG	C
14	chr14:100988066:G:C	0	100988066	C	G
14	chr14:100988241:A:G	0	100988241	G	A
14	chr14:100988257:A:G	0	100988257	G	A
14	chr14:100988413:T:C	0	100988413	C	T
14	chr14:100988463:G:C	0	100988463	C	G
14	chr14:100988669:C:A	0	100988669	A	C
14	chr14:100988885:G:A	0	100988885	A	G
14	chr14:100991097:C:T	0	100991097	T	C
14	chr14:100992304:T:C	0	100992304	C	T
14	chr14:100992385:C:T	0	100992385	T	C
14	chr14:100993349:T:A	0	100993349	A	T
14	chr14:100994665:A:G	0	100994665	G	A
14	chr14:100994833:G:A	0	100994833	A	G
14	chr14:100996099:C:A	0	100996099	A	C
14	chr14:100997463:C:A	0	100997463	A	C
14	chr14:100997654:A:G	0	100997654	G	A
14	chr14:100997923:T:A	0	100997923	A	T
14	chr14:100998278:C:T	0	100998278	T	C
14	chr14:100998647:G:T	0	100998647	T	G
14	chr14:100999290:G:A	0	100999290	A	G
14	chr14:100999664:G:A	0	100999664	A	G
14	chr14:101002045:C:T	0	101002045	T	C
14	chr14:101002925:C:T	0	101002925	T	C
14	chr14:101004259:G:A	0	101004259	A	G
14	chr14:101005202:T:G	0	101005202	G	T
14	chr14:101005561:G:A	0	101005561	A	G
14	chr14:101006279:T:C	0	101006279	C	T
14	chr14:101006383:A:G	0	101006383	G	A
14	chr14:101006988:ATGCCAC:A	0	101006988	A	ATGCCAC
14	chr14:101007479:T:C	0	101007479	C	T
14	chr14:101008210:C:T	0	101008210	T	C
14	chr14:101008247:T:C	0	101008247	C	T
14	chr14:101008321:G:C	0	101008321	C	G
14	chr14:101008326:T:G	0	101008326	G	T
14	chr14:101008645:T:G	0	101008645	G	T
14	chr14:101009433:G:A	0	101009433	A	G
14	chr14:101011648:A:T	0	101011648	T	A
14	chr14:101011759:T:G	0	101011759	G	T
14	chr14:101012034:C:T	0	101012034	T	C
14	chr14:101012614:G:A	0	101012614	A	G
14	chr14:101013040:G:A	0	101013040	A	G
14	chr14:101013433:T:C	0	101013433	C	T
14	chr14:101013718:A:G	0	101013718	G	A
14	chr14:101014632:G:C	0	101014632	C	G
14	chr14:101014948:G:A	0	101014948	A	G
14	chr14:101015498:A:G	0	101015498	G	A
14	chr14:101017051:T:C	0	101017051	C	T
14	chr14:101017292:A:C	0	101017292	C	A
14	chr14:101017650:C:T	0	101017650	T	C
14	chr14:101017687:C:A	0	101017687	A	C
14	chr14:101018175:A:C	0	101018175	C	A
14	chr14:101018429:C:G	0	101018429	G	C
14	chr14:101019180:A:G	0	101019180	G	A
14	chr14:101020587:C:G	0	101020587	G	C
14	chr14:101021123:T:C	0	101021123	C	T
14	chr14:101021314:A:G	0	101021314	G	A
14	chr14:101021485:G:A	0	101021485	A	G
14	chr14:101021571:T:A	0	101021571	A	T
14	chr14:101022196:G:A	0	101022196	A	G
14	chr14:101023020:C:T	0	101023020	T	C
14	chr14:101023521:C:T	0	101023521	T	C
14	chr14:101024075:A:G	0	101024075	G	A
14	chr14:101024134:A:G	0	101024134	G	A
14	chr14:101024179:G:A	0	101024179	A	G
14	chr14:101024282:T:C	0	101024282	C	T
14	chr14:101025887:T:C	0	101025887	C	T
14	chr14:101026434:T:G	0	101026434	G	T
14	chr14:101026508:C:T	0	101026508	T	C
14	chr14:101026963:G:A	0	101026963	A	G
14	chr14:101027744:C:A	0	101027744	A	C
14	chr14:101028105:G:A	0	101028105	A	G
14	chr14:101028687:A:C	0	101028687	C	A
14	chr14:101029808:A:G	0	101029808	G	A
14	chr14:101029945:T:G	0	101029945	G	T
14	chr14:101030368:T:G	0	101030368	G	T
14	chr14:101030949:G:A	0	101030949	A	G
14	chr14:101032437:G:A	0	101032437	A	G
14	chr14:101032544:G:A	0	101032544	A	G
14	chr14:101033167:T:G	0	101033167	G	T
14	chr14:101033600:A:G	0	101033600	G	A
14	chr14:101033612:G:T	0	101033612	T	G
14	chr14:101034288:C:T	0	101034288	T	C
14	chr14:101034677:A:G	0	101034677	G	A
14	chr14:101034948:T:C	0	101034948	C	T
14	chr14:101035519:G:A	0	101035519	A	G
14	chr14:101035931:T:C	0	101035931	C	T
14	chr14:101035964:C:T	0	101035964	T	C
14	chr14:101036119:C:T	0	101036119	T	C
14	chr14:101037505:C:T	0	101037505	T	C
14	chr14:101037575:T:TC	0	101037575	TC	T
14	chr14:101037672:C:T	0	101037672	T	C
14	chr14:101038113:A:G	0	101038113	G	A
14	chr14:101038879:G:T	0	101038879	T	G
14	chr14:101038903:A:G	0	101038903	G	A
14	chr14:101039125:G:A	0	101039125	A	G
14	chr14:101039562:G:A	0	101039562	A	G
14	chr14:101041390:C:T	0	101041390	T	C
14	chr14:101042937:G:A	0	101042937	A	G
14	chr14:101043723:T:C	0	101043723	C	T
14	chr14:101044692:TGGTAGGCCAGCCCCAGGAG:T	0	101044692	T	TGGTAGGCCAGCCCCAGGAG
14	chr14:101045243:C:T	0	101045243	T	C
14	chr14:101045364:G:T	0	101045364	T	G
14	chr14:101045735:G:A	0	101045735	A	G
14	chr14:101046163:A:G	0	101046163	G	A
14	chr14:101046635:C:T	0	101046635	T	C
14	chr14:101046750:C:T	0	101046750	T	C
14	chr14:101048034:T:C	0	101048034	C	T
14	chr14:101048613:A:T	0	101048613	T	A
14	chr14:101051686:T:C	0	101051686	C	T
14	chr14:101052423:G:A	0	101052423	A	G
14	chr14:101054190:A:C	0	101054190	C	A
14	chr14:101056219:T:C	0	101056219	C	T
14	chr14:101056445:C:T	0	101056445	T	C
14	chr14:101060391:C:G	0	101060391	G	C
14	chr14:101061773:G:T	0	101061773	T	G
14	chr14:101062509:G:A	0	101062509	A	G
14	chr14:101062805:C:A	0	101062805	A	C
14	chr14:101062924:G:GA	0	101062924	GA	G
14	chr14:101062976:G:A	0	101062976	A	G
14	chr14:101063077:G:A	0	101063077	A	G
14	chr14:101063100:G:A	0	101063100	A	G
14	chr14:101063112:G:A	0	101063112	A	G
14	chr14:101063860:A:C	0	101063860	C	A
14	chr14:101065517:A:G	0	101065517	G	A
14	chr14:101065880:G:A	0	101065880	A	G
14	chr14:101066344:A:G	0	101066344	G	A
14	chr14:101066415:T:A	0	101066415	A	T
14	chr14:101067289:C:T	0	101067289	T	C
14	chr14:101067419:C:G	0	101067419	G	C
14	chr14:101067660:G:A	0	101067660	A	G
14	chr14:101067853:T:C	0	101067853	C	T
14	chr14:101068206:G:A	0	101068206	A	G
14	chr14:101069062:G:A	0	101069062	A	G
14	chr14:101069482:G:A	0	101069482	A	G
14	chr14:101069499:G:A	0	101069499	A	G
14	chr14:101069619:T:A	0	101069619	A	T
14	chr14:101069920:A:G	0	101069920	G	A
14	chr14:101070645:T:C	0	101070645	C	T
14	chr14:101070710:A:G	0	101070710	G	A
14	chr14:101070939:T:A	0	101070939	A	T
14	chr14:101070941:A:G	0	101070941	G	A
14	chr14:101070947:T:A	0	101070947	A	T
14	chr14:101071040:C:T	0	101071040	T	C
14	chr14:101071520:A:G	0	101071520	G	A
14	chr14:101071899:C:G	0	101071899	G	C
14	chr14:101072276:C:T	0	101072276	T	C
14	chr14:101072507:A:T	0	101072507	T	A
14	chr14:101072648:G:A	0	101072648	A	G
14	chr14:101072753:A:G	0	101072753	G	A
14	chr14:101072794:G:A	0	101072794	A	G
14	chr14:101072860:C:T	0	101072860	T	C
14	chr14:101072883:A:C	0	101072883	C	A
14	chr14:101073047:C:T	0	101073047	T	C
14	chr14:101073662:C:T	0	101073662	T	C
14	chr14:101073694:G:A	0	101073694	A	G
14	chr14:101073822:G:T	0	101073822	T	G
14	chr14:101074114:A:G	0	101074114	G	A
14	chr14:101074385:A:T	0	101074385	T	A
14	chr14:101074668:T:C	0	101074668	C	T
14	chr14:101074894:C:G	0	101074894	G	C
14	chr14:101075000:G:T	0	101075000	T	G
14	chr14:101075729:T:C	0	101075729	C	T
14	chr14:101075768:C:A	0	101075768	A	C
14	chr14:101075969:G:A	0	101075969	A	G
14	chr14:101076235:G:A	0	101076235	A	G
14	chr14:101076263:G:T	0	101076263	T	G
14	chr14:101076304:T:G	0	101076304	G	T
14	chr14:101076330:T:A	0	101076330	A	T
14	chr14:101076333:C:A	0	101076333	A	C
14	chr14:101076415:T:C	0	101076415	C	T
14	chr14:101076564:A:G	0	101076564	G	A
14	chr14:101076630:A:G	0	101076630	G	A
14	chr14:101077005:C:T	0	101077005	T	C
14	chr14:101077045:G:GA	0	101077045	GA	G
14	chr14:101077219:G:A	0	101077219	A	G
14	chr14:101077257:A:G	0	101077257	G	A
14	chr14:101077928:T:C	0	101077928	C	T
14	chr14:101078021:C:T	0	101078021	T	C
14	chr14:101078091:C:T	0	101078091	T	C
14	chr14:101078202:A:C	0	101078202	C	A
14	chr14:101078328:C:T	0	101078328	T	C
14	chr14:101078759:T:C	0	101078759	C	T
14	chr14:101079377:T:G	0	101079377	G	T
14	chr14:101079491:C:A	0	101079491	A	C
14	chr14:101079708:G:A	0	101079708	A	G
14	chr14:101079865:T:C	0	101079865	C	T
14	chr14:101080116:A:C	0	101080116	C	A
14	chr14:101080895:C:A	0	101080895	A	C
14	chr14:101081506:A:G	0	101081506	G	A
14	chr14:101081746:T:G	0	101081746	G	T
14	chr14:101081857:C:A	0	101081857	A	C
14	chr14:101082040:G:A	0	101082040	A	G
14	chr14:101082219:G:A	0	101082219	A	G
14	chr14:101082686:T:G	0	101082686	G	T
14	chr14:101082882:A:G	0	101082882	G	A
14	chr14:101083067:T:G	0	101083067	G	T
14	chr14:101083219:A:G	0	101083219	G	A
14	chr14:101083620:A:C	0	101083620	C	A
14	chr14:101083700:C:G	0	101083700	G	C
14	chr14:101083836:C:T	0	101083836	T	C
14	chr14:101084013:C:T	0	101084013	T	C
14	chr14:101084163:C:T	0	101084163	T	C
14	chr14:101084311:G:A	0	101084311	A	G
14	chr14:101084639:C:T	0	101084639	T	C
14	chr14:101084739:T:A	0	101084739	A	T
14	chr14:101085658:A:G	0	101085658	G	A
14	chr14:101085890:G:A	0	101085890	A	G
14	chr14:101086281:A:G	0	101086281	G	A
14	chr14:101086554:A:G	0	101086554	G	A
14	chr14:101087092:A:G	0	101087092	G	A
14	chr14:101087451:G:A	0	101087451	A	G
14	chr14:101087495:C:T	0	101087495	T	C
14	chr14:101087779:T:C	0	101087779	C	T
14	chr14:101088131:C:G	0	101088131	G	C
14	chr14:101088330:T:C	0	101088330	C	T
14	chr14:101089133:A:G	0	101089133	G	A
14	chr14:101089515:G:A	0	101089515	A	G
14	chr14:101090520:C:G	0	101090520	G	C
14	chr14:101090537:T:C	0	101090537	C	T
14	chr14:101090719:T:C	0	101090719	C	T
14	chr14:101091059:G:A	0	101091059	A	G
14	chr14:101091106:G:A	0	101091106	A	G
14	chr14:101091357:A:C	0	101091357	C	A
14	chr14:101093521:G:A	0	101093521	A	G
14	chr14:101093953:A:T	0	101093953	T	A
14	chr14:101094172:T:A	0	101094172	A	T
14	chr14:101094384:C:A	0	101094384	A	C
14	chr14:101094517:G:A	0	101094517	A	G
14	chr14:101094895:C:A	0	101094895	A	C
14	chr14:101095447:G:T	0	101095447	T	G
14	chr14:101097716:T:A	0	101097716	A	T
14	chr14:101097907:TA:T	0	101097907	T	TA
14	chr14:101098007:C:G	0	101098007	G	C
14	chr14:101099212:G:T	0	101099212	T	G
14	chr14:101099339:AT:A	0	101099339	A	AT
14	chr14:101099936:C:T	0	101099936	T	C
14	chr14:101101311:A:G	0	101101311	G	A
14	chr14:101101692:G:T	0	101101692	T	G
14	chr14:101101893:A:T	0	101101893	T	A
14	chr14:101102126:A:G	0	101102126	G	A
14	chr14:101102294:C:T	0	101102294	T	C
14	chr14:101102483:C:T	0	101102483	T	C
14	chr14:101102505:C:T	0	101102505	T	C
14	chr14:101102753:G:A	0	101102753	A	G
14	chr14:101103461:G:A	0	101103461	A	G
14	chr14:101103892:T:G	0	101103892	G	T
14	chr14:101104365:A:C	0	101104365	C	A
14	chr14:101104526:T:C	0	101104526	C	T
14	chr14:101105285:C:T	0	101105285	T	C
14	chr14:101105372:T:C	0	101105372	C	T
14	chr14:101105448:C:T	0	101105448	T	C
14	chr14:101105761:T:A	0	101105761	A	T
14	chr14:101105890:T:C	0	101105890	C	T
14	chr14:101106147:C:G	0	101106147	G	C
14	chr14:101108094:G:A	0	101108094	A	G
14	chr14:101108204:G:T	0	101108204	T	G
14	chr14:101108855:C:T	0	101108855	T	C
14	chr14:101109327:G:A	0	101109327	A	G
14	chr14:101109697:C:T	0	101109697	T	C
14	chr14:101109707:T:C	0	101109707	C	T
14	chr14:101110035:T:C	0	101110035	C	T
14	chr14:101110103:C:T	0	101110103	T	C
14	chr14:101110385:A:G	0	101110385	G	A
14	chr14:101110444:G:A	0	101110444	A	G
14	chr14:101111513:A:G	0	101111513	G	A
14	chr14:101111586:T:C	0	101111586	C	T
14	chr14:101111748:A:G	0	101111748	G	A
14	chr14:101112621:A:G	0	101112621	G	A
14	chr14:101113157:C:A	0	101113157	A	C
14	chr14:101113325:T:C	0	101113325	C	T
14	chr14:101113645:C:A	0	101113645	A	C
14	chr14:101113689:A:G	0	101113689	G	A
14	chr14:101114023:C:T	0	101114023	T	C
14	chr14:101114260:A:T	0	101114260	T	A
14	chr14:101115048:G:A	0	101115048	A	G
14	chr14:101115222:C:T	0	101115222	T	C
14	chr14:101115530:TGCATAC:T	0	101115530	T	TGCATAC
14	chr14:101115551:T:C	0	101115551	C	T
14	chr14:101115675:C:T	0	101115675	T	C
14	chr14:101115676:A:G	0	101115676	G	A
14	chr14:101115893:G:A	0	101115893	A	G
14	chr14:101115974:A:G	0	101115974	G	A
14	chr14:101115990:G:A	0	101115990	A	G
14	chr14:101116093:T:A	0	101116093	A	T
14	chr14:101116182:G:A	0	101116182	A	G
14	chr14:101116271:C:A	0	101116271	A	C
14	chr14:101116458:C:T	0	101116458	T	C
14	chr14:101116739:C:T	0	101116739	T	C
14	chr14:101116759:T:C	0	101116759	C	T
14	chr14:101116914:CT:C	0	101116914	C	CT
14	chr14:101117226:A:G	0	101117226	G	A
14	chr14:101117634:CT:C	0	101117634	C	CT
14	chr14:101118481:T:C	0	101118481	C	T
14	chr14:101118494:G:A	0	101118494	A	G
14	chr14:101118665:T:C	0	101118665	C	T
14	chr14:101118868:C:T	0	101118868	T	C
14	chr14:101118992:T:C	0	101118992	C	T
14	chr14:101119143:C:T	0	101119143	T	C
14	chr14:101119414:G:A	0	101119414	A	G
14	chr14:101119546:T:C	0	101119546	C	T
14	chr14:101119554:A:G	0	101119554	G	A
14	chr14:101120418:G:A	0	101120418	A	G
14	chr14:101120427:G:C	0	101120427	C	G
14	chr14:101120492:A:T	0	101120492	T	A
14	chr14:101120517:T:G	0	101120517	G	T
14	chr14:101120556:T:C	0	101120556	C	T
14	chr14:101120729:T:C	0	101120729	C	T
14	chr14:101120867:G:C	0	101120867	C	G
14	chr14:101120943:G:C	0	101120943	C	G
14	chr14:101121038:C:A	0	101121038	A	C
14	chr14:101121199:C:T	0	101121199	T	C
14	chr14:101121220:G:A	0	101121220	A	G
14	chr14:101121292:C:T	0	101121292	T	C
14	chr14:101121534:A:G	0	101121534	G	A
14	chr14:101121677:A:G	0	101121677	G	A
14	chr14:101121813:C:G	0	101121813	G	C
14	chr14:101121937:T:C	0	101121937	C	T
14	chr14:101122183:C:A	0	101122183	A	C
14	chr14:101122395:C:T	0	101122395	T	C
14	chr14:101122716:T:C	0	101122716	C	T
14	chr14:101122993:G:A	0	101122993	A	G
14	chr14:101123206:C:T	0	101123206	T	C
14	chr14:101124088:T:C	0	101124088	C	T
14	chr14:101125044:G:T	0	101125044	T	G
14	chr14:101125339:T:G	0	101125339	G	T
14	chr14:101125609:A:G	0	101125609	G	A
14	chr14:101125894:C:A	0	101125894	A	C
14	chr14:101126022:T:C	0	101126022	C	T
14	chr14:101126236:G:C	0	101126236	C	G
14	chr14:101126744:A:G	0	101126744	G	A
14	chr14:101126832:GC:G	0	101126832	G	GC
14	chr14:101126975:G:A	0	101126975	A	G
14	chr14:101127364:C:T	0	101127364	T	C
14	chr14:101127524:A:T	0	101127524	T	A
14	chr14:101127595:T:C	0	101127595	C	T
14	chr14:101127983:G:A	0	101127983	A	G
14	chr14:101128030:T:C	0	101128030	C	T
14	chr14:101128268:G:A	0	101128268	A	G
14	chr14:101129349:C:T	0	101129349	T	C
14	chr14:101129907:G:A	0	101129907	A	G
14	chr14:101130840:T:C	0	101130840	C	T
14	chr14:101131315:C:G	0	101131315	G	C
14	chr14:101131780:C:T	0	101131780	T	C
14	chr14:101131819:T:C	0	101131819	C	T
14	chr14:101132058:G:A	0	101132058	A	G
14	chr14:101132579:C:T	0	101132579	T	C
14	chr14:101133800:A:C	0	101133800	C	A
14	chr14:101134546:C:T	0	101134546	T	C
14	chr14:101134985:G:A	0	101134985	A	G
14	chr14:101135167:G:A	0	101135167	A	G
14	chr14:101137053:T:C	0	101137053	C	T
14	chr14:101137098:C:T	0	101137098	T	C
14	chr14:101139347:A:G	0	101139347	G	A
14	chr14:101139402:T:G	0	101139402	G	T
14	chr14:101140165:T:C	0	101140165	C	T
14	chr14:101140762:C:A	0	101140762	A	C
14	chr14:101141626:A:T	0	101141626	T	A
14	chr14:101142085:T:C	0	101142085	C	T
14	chr14:101142882:G:T	0	101142882	T	G
14	chr14:101143154:T:C	0	101143154	C	T
14	chr14:101143501:T:G	0	101143501	G	T
14	chr14:101143999:G:A	0	101143999	A	G
14	chr14:101144102:G:A	0	101144102	A	G
14	chr14:101144937:T:C	0	101144937	C	T
14	chr14:101145075:C:T	0	101145075	T	C
14	chr14:101146781:C:T	0	101146781	T	C
14	chr14:101147110:AC:A	0	101147110	A	AC
14	chr14:101149115:A:G	0	101149115	G	A
14	chr14:101149671:A:G	0	101149671	G	A
14	chr14:101150314:G:A	0	101150314	A	G
14	chr14:101151072:T:C	0	101151072	C	T
14	chr14:101151313:C:T	0	101151313	T	C
14	chr14:101151745:G:A	0	101151745	A	G
14	chr14:101151826:A:G	0	101151826	G	A
14	chr14:101152002:C:T	0	101152002	T	C
14	chr14:101152349:AAGG:A	0	101152349	A	AAGG
14	chr14:101153168:T:A	0	101153168	A	T
14	chr14:101153534:C:T	0	101153534	T	C
14	chr14:101154042:T:G	0	101154042	G	T
14	chr14:101154205:T:G	0	101154205	G	T
14	chr14:101154944:T:C	0	101154944	C	T
14	chr14:101155229:C:T	0	101155229	T	C
14	chr14:101155261:G:A	0	101155261	A	G
14	chr14:101155854:T:C	0	101155854	C	T
14	chr14:101156000:C:T	0	101156000	T	C
14	chr14:101156103:C:T	0	101156103	T	C
14	chr14:101156972:T:C	0	101156972	C	T
14	chr14:101158069:G:A	0	101158069	A	G
14	chr14:101159008:C:T	0	101159008	T	C
14	chr14:101159302:A:G	0	101159302	G	A
14	chr14:101159414:T:C	0	101159414	C	T
14	chr14:101159708:A:G	0	101159708	G	A
14	chr14:101161331:A:G	0	101161331	G	A
14	chr14:101161580:G:A	0	101161580	A	G
14	chr14:101162231:T:C	0	101162231	C	T
14	chr14:101162267:A:G	0	101162267	G	A
14	chr14:101162401:G:T	0	101162401	T	G
14	chr14:101163134:G:A	0	101163134	A	G
14	chr14:101163186:G:T	0	101163186	T	G
14	chr14:101163711:C:T	0	101163711	T	C
14	chr14:101165767:CT:C	0	101165767	C	CT
14	chr14:101165927:C:G	0	101165927	G	C
14	chr14:101167242:A:G	0	101167242	G	A
14	chr14:101167547:C:T	0	101167547	T	C
14	chr14:101167601:A:G	0	101167601	G	A
14	chr14:101167739:T:C	0	101167739	C	T
14	chr14:101168254:C:T	0	101168254	T	C
14	chr14:101168569:T:G	0	101168569	G	T
14	chr14:101168661:T:C	0	101168661	C	T
14	chr14:101168678:T:A	0	101168678	A	T
14	chr14:101168880:G:T	0	101168880	T	G
14	chr14:101169078:T:C	0	101169078	C	T
14	chr14:101169186:T:C	0	101169186	C	T
14	chr14:101169500:G:A	0	101169500	A	G
14	chr14:101170046:C:T	0	101170046	T	C
14	chr14:101170151:A:T	0	101170151	T	A
14	chr14:101170217:A:G	0	101170217	G	A
14	chr14:101170389:T:G	0	101170389	G	T
14	chr14:101171461:G:A	0	101171461	A	G
14	chr14:101172320:A:G	0	101172320	G	A
14	chr14:101172459:A:G	0	101172459	G	A
14	chr14:101172934:G:A	0	101172934	A	G
14	chr14:101173537:C:T	0	101173537	T	C
14	chr14:101173715:T:C	0	101173715	C	T
14	chr14:101174323:A:T	0	101174323	T	A
14	chr14:101174455:A:G	0	101174455	G	A
14	chr14:101174641:T:C	0	101174641	C	T
14	chr14:101174899:G:C	0	101174899	C	G
14	chr14:101174936:C:T	0	101174936	T	C
14	chr14:101175047:A:C	0	101175047	C	A
14	chr14:101175678:A:G	0	101175678	G	A
14	chr14:101176744:A:G	0	101176744	G	A
14	chr14:101177107:T:C	0	101177107	C	T
14	chr14:101178068:G:A	0	101178068	A	G
14	chr14:101178073:G:T	0	101178073	T	G
14	chr14:101178265:AG:A	0	101178265	A	AG
14	chr14:101178451:C:A	0	101178451	A	C
14	chr14:101178491:C:G	0	101178491	G	C
14	chr14:101178512:C:T	0	101178512	T	C
14	chr14:101179110:T:A	0	101179110	A	T
14	chr14:101179196:C:T	0	101179196	T	C
14	chr14:101179324:G:A	0	101179324	A	G
14	chr14:101179661:CA:C	0	101179661	C	CA
14	chr14:101180412:G:A	0	101180412	A	G
14	chr14:101180458:ATAT:A	0	101180458	A	ATAT
14	chr14:101181209:A:T	0	101181209	T	A
14	chr14:101181215:TC:T	0	101181215	T	TC
14	chr14:101181284:AC:A	0	101181284	A	AC
14	chr14:101181286:AG:A	0	101181286	A	AG
14	chr14:101181725:G:A	0	101181725	A	G
14	chr14:101182198:G:A	0	101182198	A	G
14	chr14:101182874:G:A	0	101182874	A	G
14	chr14:101184075:C:T	0	101184075	T	C
14	chr14:101184215:A:G	0	101184215	G	A
14	chr14:101184577:T:G	0	101184577	G	T
14	chr14:101184618:A:G	0	101184618	G	A
14	chr14:101185253:T:C	0	101185253	C	T
14	chr14:101185291:C:T	0	101185291	T	C
14	chr14:101185411:A:G	0	101185411	G	A
14	chr14:101185448:G:A	0	101185448	A	G
14	chr14:101185481:G:A	0	101185481	A	G
14	chr14:101185579:G:A	0	101185579	A	G
14	chr14:101186270:C:A	0	101186270	A	C
14	chr14:101186493:T:C	0	101186493	C	T
14	chr14:101186507:G:C	0	101186507	C	G
14	chr14:101187416:C:T	0	101187416	T	C
14	chr14:101187744:G:A	0	101187744	A	G
14	chr14:101187853:T:C	0	101187853	C	T
14	chr14:101188422:TG:T	0	101188422	T	TG
14	chr14:101189917:C:G	0	101189917	G	C
14	chr14:101190381:T:G	0	101190381	G	T
14	chr14:101190482:C:T	0	101190482	T	C
14	chr14:101190573:A:T	0	101190573	T	A
14	chr14:101192845:G:A	0	101192845	A	G
14	chr14:101194650:G:A	0	101194650	A	G
14	chr14:101194692:G:A	0	101194692	A	G
14	chr14:101194771:G:C	0	101194771	C	G
14	chr14:101194944:T:C	0	101194944	C	T
14	chr14:101195451:T:C	0	101195451	C	T
14	chr14:101196998:T:C	0	101196998	C	T
14	chr14:101197743:T:C	0	101197743	C	T
14	chr14:101197978:C:T	0	101197978	T	C
14	chr14:101198480:G:A	0	101198480	A	G
14	chr14:101198580:G:A	0	101198580	A	G
14	chr14:101198634:TG:T	0	101198634	T	TG
14	chr14:101198696:T:C	0	101198696	C	T
14	chr14:101198715:G:C	0	101198715	C	G
14	chr14:101200433:C:T	0	101200433	T	C
14	chr14:101201035:C:T	0	101201035	T	C
14	chr14:101201361:C:T	0	101201361	T	C
14	chr14:101201893:G:C	0	101201893	C	G
14	chr14:101201985:C:T	0	101201985	T	C
14	chr14:101202095:G:A	0	101202095	A	G
14	chr14:101202269:G:A	0	101202269	A	G
14	chr14:101202460:G:A	0	101202460	A	G
14	chr14:101202468:G:A	0	101202468	A	G
14	chr14:101202517:T:A	0	101202517	A	T
14	chr14:101202753:G:A	0	101202753	A	G
14	chr14:101202887:G:A	0	101202887	A	G
14	chr14:101203005:G:A	0	101203005	A	G
14	chr14:101203059:A:G	0	101203059	G	A
14	chr14:101204229:T:A	0	101204229	A	T
14	chr14:101205271:T:A	0	101205271	A	T
14	chr14:101206862:T:C	0	101206862	C	T
14	chr14:101207040:C:T	0	101207040	T	C
14	chr14:101207523:T:G	0	101207523	G	T
14	chr14:101207577:T:C	0	101207577	C	T
14	chr14:101207762:G:C	0	101207762	C	G
14	chr14:101207836:T:C	0	101207836	C	T
14	chr14:101208584:A:G	0	101208584	G	A
14	chr14:101209528:A:G	0	101209528	G	A
14	chr14:101209548:A:C	0	101209548	C	A
14	chr14:101210674:C:T	0	101210674	T	C
14	chr14:101210799:T:C	0	101210799	C	T
14	chr14:101211341:G:T	0	101211341	T	G
14	chr14:101211419:C:T	0	101211419	T	C
14	chr14:101211421:T:C	0	101211421	C	T
14	chr14:101211456:G:A	0	101211456	A	G
14	chr14:101211603:G:A	0	101211603	A	G
14	chr14:101212523:G:T	0	101212523	T	G
14	chr14:101212613:G:A	0	101212613	A	G
14	chr14:101212741:T:C	0	101212741	C	T
14	chr14:101212918:G:A	0	101212918	A	G
14	chr14:101213181:C:T	0	101213181	T	C
14	chr14:101213244:T:C	0	101213244	C	T
14	chr14:101213356:C:T	0	101213356	T	C
14	chr14:101213548:A:G	0	101213548	G	A
14	chr14:101213659:T:C	0	101213659	C	T
14	chr14:101214071:A:T	0	101214071	T	A
14	chr14:101214362:A:G	0	101214362	G	A
14	chr14:101214381:A:G	0	101214381	G	A
14	chr14:101214521:A:G	0	101214521	G	A
14	chr14:101214541:T:C	0	101214541	C	T
14	chr14:101214650:T:C	0	101214650	C	T
14	chr14:101214784:T:C	0	101214784	C	T
14	chr14:101214966:C:T	0	101214966	T	C
14	chr14:101215089:C:T	0	101215089	T	C
14	chr14:101216045:C:T	0	101216045	T	C
14	chr14:101216053:C:T	0	101216053	T	C
```
