## Supplementary material for "Characterization of shared and ancestry-specific signals driving complex traits using multi-ancestry fine-mapping": mesusiecsinfo

```
*************************************************************

  Multiple Ancestry Sum of Single Effect Model (MESuSiE)          

   Visit http://www.xzlab.org/software.html For Update            

            (C) 2022 Boran Gao, Xiang Zhou                        

              GNU General Public License                          

*************************************************************
# Start data processing for sufficient statistics 
# Create MESuSiE object 
# Start data analysis 

# Data analysis is done, and now generates result 

Potential causal SNPs with PIP > 0.5:  chr14:103099033:A:G 

Credible sets for effects: 
$cs
$cs$L1
[1] 2391 2393 2394 2397

$cs$L2
 [1] 1746 1747 1749 1750 1753 1756 1763 1766 1767 1772 1775 1777 1780 1781 1783
[16] 1784 1788 1789 1791 1794 1795 1797 1799 1800 1803 1804 1806 1807 1814 1816
[31] 1817 1824 1827 1829 1834 1835 1836 1837 1840 1842 1843 1845 1851 1852 1854
[46] 1857 1858 1860 1861 1863 1865 1869 1876 1880 1881 1887


$cs_category
       L1        L2 
"eur_afr"     "eur" 

$purity
   min.abs.corr mean.abs.corr median.abs.corr
L1     0.952488     0.9863346       0.9891165
L2     0.689167     0.8627343       0.9478990

$cs_index
[1] 1 2

$coverage
[1] 0.9705947 0.9508202

$requested_coverage
[1] 0.95


 Use MESuSiE_Plot() for visualization
# Total time used for the analysis: 0.16 mins
```
