## Supplementary material for "Characterization of shared and ancestry-specific signals driving complex traits using multi-ancestry fine-mapping": mesusieoutput

```
                 eur          afr      eur_afr
   [1,] 2.010862e-05 2.081026e-05 3.835674e-06
   [2,] 5.661612e-05 1.740873e-05 3.532685e-06
   [3,] 1.114414e-05 2.066981e-05 3.416753e-06
   [4,] 1.096152e-04 2.388567e-05 6.358545e-06
   [5,] 6.754042e-05 5.353788e-05 2.474154e-06
   [6,] 1.254126e-05 2.180891e-05 3.565046e-06
   [7,] 1.160939e-04 3.528289e-05 3.306307e-06
   [8,] 1.092468e-04 3.899427e-05 3.161767e-06
   [9,] 1.055692e-04 3.677819e-05 3.153676e-06
  [10,] 2.437701e-04 3.734393e-05 6.074285e-06
  [11,] 1.525427e-05 2.399576e-05 4.834587e-06
  [12,] 1.293125e-05 5.663844e-05 1.216987e-05
  [13,] 6.582269e-06 1.062943e-05 2.329838e-06
  [14,] 2.222925e-05 1.605106e-05 1.054549e-05
  [15,] 1.101285e-05 1.629922e-05 5.253435e-06
  [16,] 8.710161e-06 1.542067e-05 2.491234e-06
  [17,] 1.935478e-04 1.295769e-05 8.006294e-05
  [18,] 1.100290e-04 1.167732e-05 9.221371e-06
  [19,] 2.059803e-05 1.160382e-05 3.008347e-06
  [20,] 2.139505e-04 3.612595e-05 1.426936e-04
  [21,] 1.182500e-05 1.013293e-05 2.545549e-06
  [22,] 3.059003e-04 9.815665e-06 3.308967e-05
  [23,] 3.009267e-05 9.605494e-06 7.108553e-06
  [24,] 1.025756e-05 1.649511e-05 2.286979e-06
  [25,] 9.678159e-05 9.876788e-06 1.358897e-05
  [26,] 9.724998e-05 9.890527e-06 1.355797e-05
  [27,] 1.479260e-05 1.185205e-05 4.816225e-06
  [28,] 1.178665e-05 2.056220e-05 3.641796e-06
  [29,] 8.788593e-06 9.368783e-06 2.044669e-06
  [30,] 1.181331e-05 2.307931e-05 3.582221e-06
  [31,] 1.402088e-05 9.710688e-06 3.611395e-06
  [32,] 1.151273e-05 1.848051e-05 3.448804e-06
  [33,] 5.976282e-06 9.886545e-06 1.872315e-06
  [34,] 1.726508e-05 9.326939e-06 2.962188e-06
  [35,] 1.191893e-05 2.008308e-05 3.523654e-06
  [36,] 1.983086e-05 9.214292e-06 3.373194e-06
  [37,] 1.192909e-05 1.913131e-05 3.495876e-06
  [38,] 1.186696e-05 2.012575e-05 3.557521e-06
  [39,] 1.255202e-04 9.604624e-06 1.452272e-05
  [40,] 1.203863e-05 1.992579e-05 3.502960e-06
  [41,] 1.336304e-05 1.906357e-05 3.783717e-06
  [42,] 1.193281e-05 1.902980e-05 3.498643e-06
  [43,] 1.213937e-05 2.243108e-05 3.545435e-06
  [44,] 1.189529e-05 2.075563e-05 3.545301e-06
  [45,] 1.188672e-05 1.945058e-05 3.524658e-06
  [46,] 1.787152e-05 2.488745e-05 6.888177e-06
  [47,] 3.327482e-05 1.577303e-05 3.500841e-06
  [48,] 3.863033e-05 1.319980e-05 4.122674e-06
  [49,] 5.817586e-05 1.027865e-05 9.988863e-06
  [50,] 1.839511e-05 9.220412e-06 3.708442e-06
  [51,] 4.409101e-05 1.010220e-05 4.469073e-06
  [52,] 1.189819e-05 1.851583e-05 3.586676e-06
  [53,] 2.127941e-05 9.218094e-06 4.169943e-06
  [54,] 1.228269e-05 1.640467e-05 3.405313e-06
  [55,] 1.724378e-04 1.269845e-05 1.274839e-05
  [56,] 1.193443e-05 1.890429e-05 3.634828e-06
  [57,] 1.489500e-05 1.592432e-05 3.852943e-06
  [58,] 1.184273e-05 2.286941e-05 3.597023e-06
  [59,] 1.327800e-05 1.520875e-05 3.846358e-06
  [60,] 1.302610e-05 1.859375e-05 3.794063e-06
  [61,] 1.195247e-05 1.692015e-05 3.123103e-06
  [62,] 1.235525e-05 2.013841e-05 3.522208e-06
  [63,] 1.180846e-05 2.908162e-05 4.632230e-06
  [64,] 1.305053e-05 1.781097e-05 3.624335e-06
  [65,] 1.122661e-04 4.137116e-05 8.410609e-05
  [66,] 1.565120e-05 1.966001e-05 4.670083e-06
  [67,] 1.247361e-05 1.865318e-05 3.652048e-06
  [68,] 1.243820e-05 1.914275e-05 3.658998e-06
  [69,] 5.477554e-06 1.300397e-05 2.113871e-06
  [70,] 5.898407e-06 2.170912e-05 2.299714e-06
  [71,] 1.240562e-05 1.888421e-05 3.646220e-06
  [72,] 1.240511e-05 1.871733e-05 3.652664e-06
  [73,] 6.276924e-06 2.193569e-05 2.499422e-06
  [74,] 1.024334e-05 1.392493e-05 2.978193e-06
  [75,] 1.024929e-05 1.399949e-05 2.992573e-06
  [76,] 1.029119e-05 1.245079e-05 2.792148e-06
  [77,] 1.029119e-05 1.246165e-05 2.794717e-06
  [78,] 1.031586e-05 1.366968e-05 2.881608e-06
  [79,] 4.878054e-06 1.614454e-05 1.723595e-06
  [80,] 1.026257e-05 1.229616e-05 2.722037e-06
  [81,] 1.510412e-05 1.152135e-05 4.192837e-06
  [82,] 1.312560e-05 1.398188e-05 2.847780e-06
  [83,] 3.802958e-05 1.306126e-05 4.932919e-06
  [84,] 6.721146e-06 2.315417e-05 2.802805e-06
  [85,] 1.382678e-05 1.430388e-05 4.194984e-06
  [86,] 2.255126e-05 1.026113e-05 3.351330e-06
  [87,] 1.008287e-05 1.143527e-05 2.526628e-06
  [88,] 6.870998e-06 2.598747e-05 3.313468e-06
  [89,] 6.999672e-06 2.821467e-05 3.342082e-06
  [90,] 1.341610e-05 1.236867e-05 2.982578e-06
  [91,] 6.212820e-06 2.455559e-05 2.819337e-06
  [92,] 1.360518e-05 1.237030e-05 3.631773e-06
  [93,] 1.352680e-05 1.242334e-05 2.976291e-06
  [94,] 6.501680e-06 2.219385e-05 2.733470e-06
  [95,] 3.122563e-05 1.205556e-05 3.039314e-06
  [96,] 4.531216e-05 2.110533e-05 1.257916e-05
  [97,] 1.289863e-05 1.397499e-05 3.086652e-06
  [98,] 1.287314e-05 1.391000e-05 3.439435e-06
  [99,] 1.110472e-05 1.705782e-05 2.571762e-06
 [100,] 8.336873e-06 2.646419e-05 2.849764e-06
 [101,] 4.724971e-06 8.935437e-06 1.411237e-06
 [102,] 4.808953e-06 1.368763e-05 1.674931e-06
 [103,] 1.029871e-05 1.362919e-05 2.371683e-06
 [104,] 6.226746e-06 9.922766e-06 1.674436e-06
 [105,] 4.769638e-06 9.673673e-06 1.484321e-06
 [106,] 5.714384e-06 1.008856e-05 1.784771e-06
 [107,] 8.668512e-06 1.201365e-05 3.487790e-06
 [108,] 1.138083e-05 1.632855e-05 2.607486e-06
 [109,] 1.062975e-05 1.093748e-05 2.448676e-06
 [110,] 1.250752e-04 2.240649e-05 2.425137e-05
 [111,] 4.749262e-06 1.166996e-05 1.444093e-06
 [112,] 5.307941e-06 9.901165e-06 1.614543e-06
 [113,] 2.082034e-05 2.465094e-05 7.979100e-06
 [114,] 7.688720e-06 1.186479e-05 1.641335e-06
 [115,] 5.943862e-06 9.790265e-06 1.744888e-06
 [116,] 9.808706e-06 1.562047e-05 2.483487e-06
 [117,] 2.012686e-05 2.418838e-05 7.454117e-06
 [118,] 1.001897e-05 8.950491e-06 2.432273e-06
 [119,] 5.670523e-06 1.072978e-05 1.476552e-06
 [120,] 2.174165e-05 1.452579e-05 4.852135e-06
 [121,] 5.494447e-06 9.710417e-06 1.534630e-06
 [122,] 5.657407e-06 1.679108e-05 2.055470e-06
 [123,] 1.293713e-05 2.474227e-05 4.102765e-06
 [124,] 1.297598e-05 8.977392e-06 2.921299e-06
 [125,] 1.256419e-05 1.717479e-05 3.597798e-06
 [126,] 1.247575e-05 2.058340e-05 4.201138e-06
 [127,] 4.958934e-05 1.992461e-05 9.789173e-06
 [128,] 6.314722e-06 1.155520e-05 1.957306e-06
 [129,] 6.400170e-06 1.160613e-05 2.003687e-06
 [130,] 7.321705e-06 9.254361e-06 1.863845e-06
 [131,] 1.294023e-05 2.428447e-05 4.090580e-06
 [132,] 7.003149e-06 9.036652e-06 1.847820e-06
 [133,] 7.047286e-06 9.086770e-06 1.830663e-06
 [134,] 6.640013e-06 1.537372e-05 2.689038e-06
 [135,] 6.317973e-06 9.399509e-06 1.914539e-06
 [136,] 1.181620e-05 1.072605e-05 2.555091e-06
 [137,] 6.954827e-06 8.969036e-06 1.933761e-06
 [138,] 7.115022e-06 8.977352e-06 1.929337e-06
 [139,] 7.138725e-06 9.014464e-06 1.899494e-06
 [140,] 7.220155e-06 8.969592e-06 1.994432e-06
 [141,] 6.565062e-06 1.332903e-05 2.317922e-06
 [142,] 6.931703e-06 8.968346e-06 1.912215e-06
 [143,] 6.828501e-06 8.967938e-06 1.895890e-06
 [144,] 6.870419e-06 8.973494e-06 1.924387e-06
 [145,] 6.599426e-06 8.973657e-06 1.863176e-06
 [146,] 6.884685e-06 8.972895e-06 1.922056e-06
 [147,] 6.893810e-06 8.996376e-06 1.870597e-06
 [148,] 6.910586e-06 9.004573e-06 1.863269e-06
 [149,] 6.314085e-06 1.382373e-05 2.272060e-06
 [150,] 7.304214e-06 8.996233e-06 1.956027e-06
 [151,] 5.226806e-06 8.982024e-06 1.531843e-06
 [152,] 5.713431e-06 9.254247e-06 1.760712e-06
 [153,] 4.978221e-06 9.101761e-06 1.460668e-06
 [154,] 1.296497e-05 2.419452e-05 4.069063e-06
 [155,] 5.010720e-06 1.784106e-05 1.776271e-06
 [156,] 5.145567e-06 1.068626e-05 1.628111e-06
 [157,] 5.185637e-06 1.097148e-05 1.681469e-06
 [158,] 4.967761e-06 1.107019e-05 1.565122e-06
 [159,] 1.293257e-05 2.446058e-05 4.117403e-06
 [160,] 1.206834e-05 1.143511e-05 2.887731e-06
 [161,] 5.084031e-06 1.498163e-05 1.822600e-06
 [162,] 5.220349e-06 1.977665e-05 1.871980e-06
 [163,] 5.327237e-06 1.542643e-05 2.041292e-06
 [164,] 1.236073e-05 2.319086e-05 3.488709e-06
 [165,] 1.192495e-05 1.396397e-05 3.282046e-06
 [166,] 1.194422e-05 1.352379e-05 3.261348e-06
 [167,] 1.210994e-05 1.133155e-05 2.912310e-06
 [168,] 1.228070e-05 2.152777e-05 3.589212e-06
 [169,] 8.742395e-06 9.979557e-06 2.336809e-06
 [170,] 8.698948e-06 9.744811e-06 2.277158e-06
 [171,] 1.280635e-05 2.230984e-05 3.504704e-06
 [172,] 8.789700e-06 1.149749e-05 2.516164e-06
 [173,] 1.319857e-05 2.759493e-05 4.046212e-06
 [174,] 8.930747e-06 1.006534e-05 2.416721e-06
 [175,] 1.265139e-05 2.107762e-05 3.652056e-06
 [176,] 1.346836e-05 1.620678e-05 4.562465e-06
 [177,] 1.236560e-05 1.530216e-05 3.184798e-06
 [178,] 1.255694e-05 2.093622e-05 3.647453e-06
 [179,] 1.206281e-05 1.479172e-05 3.615636e-06
 [180,] 8.947370e-06 9.992483e-06 2.407720e-06
 [181,] 8.956471e-06 9.948913e-06 2.401620e-06
 [182,] 1.209750e-05 1.444247e-05 3.582502e-06
 [183,] 9.525585e-06 1.259226e-05 3.004101e-06
 [184,] 1.003932e-05 1.386537e-05 3.465634e-06
 [185,] 9.024635e-06 1.004188e-05 2.443770e-06
 [186,] 1.299446e-05 2.856632e-05 4.221964e-06
 [187,] 9.629036e-06 1.270618e-05 3.074366e-06
 [188,] 8.712721e-06 1.000374e-05 2.328461e-06
 [189,] 9.625555e-06 1.260781e-05 3.051224e-06
 [190,] 9.437266e-06 2.402819e-05 3.603034e-06
 [191,] 1.166899e-05 1.107381e-05 3.175323e-06
 [192,] 9.784813e-06 1.290409e-05 3.178419e-06
 [193,] 9.793833e-06 1.407855e-05 3.410843e-06
 [194,] 9.386409e-06 1.109423e-05 2.801783e-06
 [195,] 9.221014e-06 1.106172e-05 2.730172e-06
 [196,] 9.331792e-06 1.081614e-05 2.702777e-06
 [197,] 9.867308e-06 1.056379e-05 2.785241e-06
 [198,] 9.253070e-06 1.033241e-05 2.546530e-06
 [199,] 9.650044e-06 2.843220e-05 3.920668e-06
 [200,] 9.808868e-06 1.046981e-05 2.764476e-06
 [201,] 9.721073e-06 1.050526e-05 2.749408e-06
 [202,] 9.048997e-06 1.070697e-05 2.587263e-06
 [203,] 9.382844e-06 1.364341e-05 3.133651e-06
 [204,] 9.809791e-06 1.057933e-05 2.796641e-06
 [205,] 1.010500e-05 1.442005e-05 3.586081e-06
 [206,] 9.886496e-06 1.396208e-05 3.427311e-06
 [207,] 9.772941e-06 1.401384e-05 3.378769e-06
 [208,] 9.885952e-06 1.396350e-05 3.427495e-06
 [209,] 9.868346e-06 1.378356e-05 3.384698e-06
 [210,] 9.933178e-06 1.407754e-05 3.472987e-06
 [211,] 9.762751e-06 1.374949e-05 3.327260e-06
 [212,] 9.831907e-06 1.311351e-05 3.236328e-06
 [213,] 9.261668e-06 1.234645e-05 2.901562e-06
 [214,] 9.550901e-06 1.138607e-05 2.891413e-06
 [215,] 9.867171e-06 1.301625e-05 3.232439e-06
 [216,] 1.011380e-05 1.291715e-05 3.316989e-06
 [217,] 9.876798e-06 1.328011e-05 3.245663e-06
 [218,] 9.827955e-06 1.274273e-05 3.159738e-06
 [219,] 9.758853e-06 2.821630e-05 4.012158e-06
 [220,] 1.005469e-05 1.257060e-05 3.218338e-06
 [221,] 9.294709e-06 1.055632e-05 2.648876e-06
 [222,] 9.970186e-06 1.386279e-05 3.407852e-06
 [223,] 1.026549e-05 1.278966e-05 3.351935e-06
 [224,] 9.845447e-06 1.254901e-05 3.129239e-06
 [225,] 9.673602e-06 1.032847e-05 2.688681e-06
 [226,] 4.594198e-05 2.459921e-05 1.540836e-05
 [227,] 9.696364e-06 1.030332e-05 2.688268e-06
 [228,] 9.630573e-06 1.021236e-05 2.643613e-06
 [229,] 9.688209e-06 1.258048e-05 3.070826e-06
 [230,] 9.782270e-06 1.243455e-05 3.080306e-06
 [231,] 1.015339e-05 1.326130e-05 3.371312e-06
 [232,] 9.657514e-06 1.029623e-05 2.674840e-06
 [233,] 1.005527e-05 1.386626e-05 3.168519e-06
 [234,] 9.814727e-06 1.262650e-05 3.098161e-06
 [235,] 1.002611e-05 1.242700e-05 3.138338e-06
 [236,] 9.715456e-06 1.027441e-05 2.684599e-06
 [237,] 9.723256e-06 1.034779e-05 2.708256e-06
 [238,] 1.245892e-05 2.090308e-05 4.242828e-06
 [239,] 8.904467e-06 9.591233e-06 2.251426e-06
 [240,] 9.257507e-06 2.834051e-05 3.486845e-06
 [241,] 9.214546e-06 2.615568e-05 3.493042e-06
 [242,] 9.480416e-06 2.144522e-05 2.999155e-06
 [243,] 9.353149e-06 2.527750e-05 3.579240e-06
 [244,] 8.885829e-06 9.635358e-06 2.262478e-06
 [245,] 9.343695e-06 2.720262e-05 3.542881e-06
 [246,] 9.408435e-06 2.134347e-05 2.983394e-06
 [247,] 9.449729e-06 2.718865e-05 3.655990e-06
 [248,] 9.571256e-06 2.800503e-05 3.819390e-06
 [249,] 8.872225e-06 9.827859e-06 2.286353e-06
 [250,] 9.373149e-06 2.778956e-05 3.605708e-06
 [251,] 9.304589e-06 3.050928e-05 3.635839e-06
 [252,] 9.450536e-06 2.845556e-05 3.722250e-06
 [253,] 9.439006e-06 2.708775e-05 3.645547e-06
 [254,] 9.841826e-06 2.554681e-05 4.241477e-06
 [255,] 4.409118e-05 3.906412e-05 6.850891e-06
 [256,] 9.429286e-06 2.980059e-05 3.768855e-06
 [257,] 9.216992e-06 9.841876e-06 2.395399e-06
 [258,] 1.021283e-05 1.199626e-05 2.677734e-06
 [259,] 9.529591e-06 2.500919e-05 3.648220e-06
 [260,] 9.422503e-06 2.581807e-05 3.595595e-06
 [261,] 1.003274e-05 1.167569e-05 2.713890e-06
 [262,] 9.419226e-06 1.485310e-05 3.067644e-06
 [263,] 7.414019e-06 3.006398e-05 1.641087e-06
 [264,] 9.402386e-06 3.066261e-05 3.776725e-06
 [265,] 1.419585e-05 9.509713e-06 3.428306e-06
 [266,] 9.530798e-06 1.698316e-05 3.074407e-06
 [267,] 1.419168e-05 3.364699e-05 6.684193e-06
 [268,] 9.479945e-06 2.251835e-05 3.457393e-06
 [269,] 9.359745e-06 2.121812e-05 2.991358e-06
 [270,] 9.407272e-06 1.682351e-05 3.005937e-06
 [271,] 9.064729e-06 2.393705e-05 3.058445e-06
 [272,] 9.356840e-06 2.970719e-05 3.695456e-06
 [273,] 9.336008e-06 1.386326e-05 2.691345e-06
 [274,] 9.257457e-06 2.129383e-05 3.283013e-06
 [275,] 9.277277e-06 2.103915e-05 3.285810e-06
 [276,] 9.182664e-06 1.371453e-05 2.635653e-06
 [277,] 9.264274e-06 2.137086e-05 3.294310e-06
 [278,] 9.246412e-06 1.386125e-05 2.655779e-06
 [279,] 9.387761e-06 2.126385e-05 3.381569e-06
 [280,] 9.426283e-06 1.980265e-05 3.303981e-06
 [281,] 9.187069e-06 2.051746e-05 3.148334e-06
 [282,] 9.348430e-06 2.087637e-05 3.320171e-06
 [283,] 2.608355e-05 1.251852e-05 6.876659e-06
 [284,] 9.142719e-06 1.475064e-05 2.698793e-06
 [285,] 9.852163e-06 1.242371e-05 3.266427e-06
 [286,] 9.341083e-06 2.115387e-05 3.331830e-06
 [287,] 9.389438e-06 2.067798e-05 3.341189e-06
 [288,] 9.371470e-06 2.084297e-05 3.338568e-06
 [289,] 9.314634e-06 2.096641e-05 3.295214e-06
 [290,] 9.342904e-06 2.084096e-05 3.312642e-06
 [291,] 9.334510e-06 2.192734e-05 3.367546e-06
 [292,] 9.415102e-06 2.133697e-05 3.408077e-06
 [293,] 9.352467e-06 2.059546e-05 3.304509e-06
 [294,] 9.528255e-06 2.197026e-05 3.545230e-06
 [295,] 8.096913e-06 2.142707e-05 2.958991e-06
 [296,] 9.343382e-06 2.099420e-05 3.324022e-06
 [297,] 9.230835e-06 2.140780e-05 3.237917e-06
 [298,] 9.347977e-06 2.097460e-05 3.326539e-06
 [299,] 9.356022e-06 2.167017e-05 3.385938e-06
 [300,] 9.677422e-06 1.031989e-05 2.661291e-06
 [301,] 9.341933e-06 2.170628e-05 3.369470e-06
 [302,] 9.379171e-06 3.247416e-05 3.816463e-06
 [303,] 9.336565e-06 2.115740e-05 3.328280e-06
 [304,] 9.303293e-06 2.161193e-05 3.327017e-06
 [305,] 9.596656e-06 2.902508e-05 3.898655e-06
 [306,] 9.456842e-06 1.560682e-05 2.958393e-06
 [307,] 1.075067e-05 2.205418e-05 3.435591e-06
 [308,] 1.107345e-05 1.836945e-05 3.284661e-06
 [309,] 1.082941e-05 1.696604e-05 3.270055e-06
 [310,] 9.318605e-06 2.079002e-05 3.286474e-06
 [311,] 9.431022e-06 2.158481e-05 3.440705e-06
 [312,] 9.330328e-06 2.133697e-05 3.334004e-06
 [313,] 9.369857e-06 2.094900e-05 3.343650e-06
 [314,] 9.360879e-06 2.220419e-05 3.419032e-06
 [315,] 9.349684e-06 2.138651e-05 3.355285e-06
 [316,] 9.287879e-06 2.123833e-05 3.287258e-06
 [317,] 9.387060e-06 2.121696e-05 3.377342e-06
 [318,] 9.300225e-06 2.144490e-05 3.313073e-06
 [319,] 9.492347e-06 2.057672e-05 3.449979e-06
 [320,] 9.349364e-06 2.124951e-05 3.345939e-06
 [321,] 9.243788e-06 2.162989e-05 3.265347e-06
 [322,] 9.339453e-06 2.162142e-05 3.361265e-06
 [323,] 9.348962e-06 2.163574e-05 3.372316e-06
 [324,] 9.339899e-06 2.163300e-05 3.363191e-06
 [325,] 9.327566e-06 2.167154e-05 3.353731e-06
 [326,] 9.286110e-06 1.389127e-05 2.691245e-06
 [327,] 9.262039e-06 2.139880e-05 3.267167e-06
 [328,] 9.314126e-06 2.112406e-05 3.306061e-06
 [329,] 9.260583e-06 1.623720e-05 2.952215e-06
 [330,] 9.336669e-06 2.114995e-05 3.327372e-06
 [331,] 9.363880e-06 2.115155e-05 3.352977e-06
 [332,] 9.298818e-06 2.163494e-05 3.323362e-06
 [333,] 9.408508e-06 2.115264e-05 3.390382e-06
 [334,] 9.273709e-06 2.163308e-05 3.298057e-06
 [335,] 9.403230e-06 2.119400e-05 3.389567e-06
 [336,] 9.282401e-06 2.167404e-05 3.309987e-06
 [337,] 1.329169e-05 2.729045e-05 4.159171e-06
 [338,] 9.922828e-06 1.073711e-05 2.801345e-06
 [339,] 9.302250e-06 2.164018e-05 3.327817e-06
 [340,] 9.157450e-06 1.924058e-05 2.971150e-06
 [341,] 1.007420e-05 1.187369e-05 3.109477e-06
 [342,] 9.253443e-06 2.159850e-05 3.274286e-06
 [343,] 9.252370e-06 2.249479e-05 3.324520e-06
 [344,] 9.191260e-06 2.258446e-05 3.244349e-06
 [345,] 9.305459e-06 1.128012e-05 2.436979e-06
 [346,] 9.256908e-06 2.227464e-05 3.317156e-06
 [347,] 9.277150e-06 3.342811e-05 3.705617e-06
 [348,] 7.804112e-06 2.604721e-05 1.711333e-06
 [349,] 9.203143e-06 2.322549e-05 3.302577e-06
 [350,] 7.365087e-06 2.125350e-05 2.962277e-06
 [351,] 7.942391e-06 1.517119e-05 2.918180e-06
 [352,] 7.676202e-06 2.142612e-05 3.278748e-06
 [353,] 9.182778e-06 1.532351e-05 4.009699e-06
 [354,] 8.695186e-06 1.967627e-05 4.233951e-06
 [355,] 8.069602e-06 1.911071e-05 3.114733e-06
 [356,] 9.253601e-06 1.503159e-05 3.991339e-06
 [357,] 1.026685e-05 1.530832e-05 4.613883e-06
 [358,] 9.284729e-06 1.699977e-05 4.371852e-06
 [359,] 1.059703e-05 1.414542e-05 4.478006e-06
 [360,] 9.150860e-06 3.029549e-05 4.328983e-06
 [361,] 1.612580e-05 2.507587e-05 5.738883e-06
 [362,] 9.009453e-06 3.072404e-05 4.254817e-06
 [363,] 8.705461e-06 1.468660e-05 3.752006e-06
 [364,] 7.904255e-06 1.514761e-05 3.589528e-06
 [365,] 8.942817e-06 1.923095e-05 2.594487e-06
 [366,] 1.166428e-05 1.977685e-05 5.198664e-06
 [367,] 9.169760e-06 3.186956e-05 4.477038e-06
 [368,] 2.038750e-05 2.620728e-05 1.629766e-05
 [369,] 1.728888e-05 2.986207e-05 4.338634e-06
 [370,] 1.663036e-05 2.985442e-05 4.220299e-06
 [371,] 1.351739e-05 1.607727e-05 5.692872e-06
 [372,] 9.039372e-06 3.387832e-05 4.467051e-06
 [373,] 1.138114e-05 1.565644e-05 4.604521e-06
 [374,] 1.391236e-05 3.006355e-05 3.723449e-06
 [375,] 1.222596e-05 1.577140e-05 5.018037e-06
 [376,] 1.298635e-05 1.502974e-05 5.117153e-06
 [377,] 1.310889e-05 2.596677e-05 4.002270e-06
 [378,] 9.202193e-06 2.294893e-05 2.711559e-06
 [379,] 8.927114e-06 3.322596e-05 4.314430e-06
 [380,] 1.354164e-05 1.565751e-05 5.567621e-06
 [381,] 1.324008e-05 2.767768e-05 1.014024e-05
 [382,] 1.156156e-05 1.426452e-05 3.907911e-06
 [383,] 1.205255e-05 1.390292e-05 3.919769e-06
 [384,] 1.062841e-05 1.629876e-05 4.044623e-06
 [385,] 1.130989e-05 1.444097e-05 3.883885e-06
 [386,] 1.198126e-05 1.539422e-05 4.800653e-06
 [387,] 1.620068e-05 3.097960e-05 4.081584e-06
 [388,] 1.077808e-05 1.606612e-05 4.058085e-06
 [389,] 1.168351e-05 1.763675e-05 6.212159e-06
 [390,] 1.282310e-05 1.359795e-05 4.567987e-06
 [391,] 1.045117e-05 1.501254e-05 3.715377e-06
 [392,] 1.251065e-05 1.592650e-05 5.050545e-06
 [393,] 1.060831e-05 1.717180e-05 4.210047e-06
 [394,] 1.219080e-05 1.574668e-05 4.992897e-06
 [395,] 1.106153e-05 1.614800e-05 4.576610e-06
 [396,] 1.050362e-05 1.594030e-05 4.264776e-06
 [397,] 9.382195e-06 1.693849e-05 3.610330e-06
 [398,] 1.513885e-05 3.301276e-05 2.666744e-06
 [399,] 1.092862e-05 2.424845e-05 6.297660e-06
 [400,] 8.616498e-06 2.896206e-05 3.753137e-06
 [401,] 1.341866e-05 2.459888e-05 4.242333e-06
 [402,] 1.217838e-05 2.815852e-05 4.455566e-06
 [403,] 1.277164e-05 1.534148e-04 3.324107e-06
 [404,] 3.268241e-05 4.923224e-05 3.919933e-06
 [405,] 9.715880e-06 1.213044e-04 1.425833e-05
 [406,] 1.526437e-05 2.148351e-04 3.695343e-06
 [407,] 1.250742e-05 2.881199e-05 4.851557e-06
 [408,] 1.578397e-05 1.492170e-04 3.397163e-06
 [409,] 9.149942e-06 2.335959e-05 5.527033e-06
 [410,] 3.317673e-05 1.465541e-05 8.717897e-06
 [411,] 1.534142e-05 1.782458e-05 4.502784e-06
 [412,] 6.959252e-06 3.861442e-04 8.974081e-06
 [413,] 6.219098e-06 2.292557e-05 2.507506e-06
 [414,] 6.526782e-06 4.046057e-05 4.135324e-06
 [415,] 2.300868e-05 4.492259e-05 2.227044e-05
 [416,] 2.246162e-05 4.685588e-05 2.222999e-05
 [417,] 2.416598e-05 1.993248e-05 1.338549e-05
 [418,] 6.223150e-06 9.224174e-05 4.267369e-06
 [419,] 6.683776e-06 3.685934e-05 4.178692e-06
 [420,] 6.653367e-06 6.160289e-05 5.032183e-06
 [421,] 6.727573e-06 3.362441e-05 4.068451e-06
 [422,] 1.290884e-05 1.431769e-05 3.478106e-06
 [423,] 2.266270e-05 2.312581e-05 1.506819e-05
 [424,] 1.914785e-05 2.088577e-05 1.009553e-05
 [425,] 6.227371e-06 3.130934e-05 2.847274e-06
 [426,] 6.499505e-06 4.414135e-05 4.228741e-06
 [427,] 1.343002e-05 1.671328e-05 4.566979e-06
 [428,] 6.528118e-06 5.102148e-05 4.498906e-06
 [429,] 6.524231e-06 5.289381e-05 4.561869e-06
 [430,] 1.131239e-05 1.314900e-05 2.749413e-06
 [431,] 1.223553e-05 2.221131e-05 3.151397e-06
 [432,] 1.858798e-05 2.317814e-05 5.015742e-06
 [433,] 1.221188e-05 2.316381e-05 3.016228e-06
 [434,] 1.980943e-05 6.117025e-05 2.359246e-05
 [435,] 1.876572e-05 4.424966e-05 1.704974e-05
 [436,] 2.006707e-05 6.419642e-05 2.484395e-05
 [437,] 6.262715e-06 4.464304e-05 3.669417e-06
 [438,] 2.808734e-05 9.402229e-05 6.752323e-05
 [439,] 6.306632e-06 4.643796e-05 3.809416e-06
 [440,] 6.331204e-06 4.419413e-05 3.783462e-06
 [441,] 1.806004e-05 4.188755e-05 1.558211e-05
 [442,] 6.308386e-06 4.178406e-05 3.659781e-06
 [443,] 3.317092e-05 4.658958e-05 5.794451e-06
 [444,] 1.215557e-05 1.226535e-05 3.224497e-06
 [445,] 1.461760e-05 2.386667e-05 3.932711e-06
 [446,] 6.092742e-06 3.971577e-05 3.390639e-06
 [447,] 6.434896e-06 1.072678e-05 2.123607e-06
 [448,] 1.357868e-05 1.628698e-05 3.336106e-06
 [449,] 1.129457e-05 1.629596e-05 2.378038e-06
 [450,] 1.398857e-05 1.573438e-05 4.617879e-06
 [451,] 1.067840e-05 2.982313e-05 2.815101e-06
 [452,] 1.048418e-05 1.135587e-05 3.342306e-06
 [453,] 1.207133e-05 2.041805e-05 2.951008e-06
 [454,] 8.047717e-06 9.773459e-06 2.118902e-06
 [455,] 5.759375e-06 2.754928e-05 1.511138e-06
 [456,] 2.185495e-05 9.442109e-06 5.761581e-06
 [457,] 4.369531e-05 2.551122e-05 3.706284e-05
 [458,] 2.952080e-05 1.638792e-05 1.024399e-05
 [459,] 2.245824e-05 1.701674e-05 1.211329e-05
 [460,] 2.364540e-05 1.719549e-05 7.071035e-06
 [461,] 3.542159e-05 1.638162e-05 1.960015e-05
 [462,] 5.766569e-05 1.798899e-05 3.547579e-05
 [463,] 8.894503e-05 2.136432e-05 2.095485e-05
 [464,] 2.835844e-05 1.766293e-05 1.591327e-05
 [465,] 4.001055e-05 2.323840e-05 2.977304e-05
 [466,] 4.127837e-05 2.165600e-05 2.879911e-05
 [467,] 4.522205e-05 2.127536e-05 3.118062e-05
 [468,] 6.717692e-05 1.622942e-05 2.286927e-05
 [469,] 2.982042e-05 1.806448e-05 1.014435e-05
 [470,] 4.135901e-05 2.198284e-05 2.926837e-05
 [471,] 3.960284e-05 2.291180e-05 2.907439e-05
 [472,] 3.382262e-05 1.423346e-05 6.429705e-06
 [473,] 4.098327e-05 2.049961e-05 2.711133e-05
 [474,] 3.306280e-05 1.428081e-05 6.340387e-06
 [475,] 1.320216e-04 4.523441e-05 1.034580e-04
 [476,] 1.042153e-05 2.281198e-05 3.556757e-06
 [477,] 3.373806e-05 1.636233e-05 1.183371e-05
 [478,] 3.408882e-04 3.233607e-05 4.038169e-04
 [479,] 1.097744e-05 1.973881e-05 3.260743e-06
 [480,] 1.084064e-05 1.612527e-05 3.202457e-06
 [481,] 2.081450e-05 2.112936e-05 5.570924e-06
 [482,] 4.649803e-04 3.537326e-05 6.083785e-04
 [483,] 1.039867e-05 2.334986e-05 3.570668e-06
 [484,] 1.115757e-05 1.676239e-05 3.010472e-06
 [485,] 5.674610e-05 1.124159e-05 1.022735e-05
 [486,] 1.108153e-05 1.467972e-05 2.973038e-06
 [487,] 2.012965e-05 1.453127e-05 5.919062e-06
 [488,] 5.699990e-05 1.128234e-05 7.629958e-06
 [489,] 1.120420e-05 2.163472e-05 3.663251e-06
 [490,] 2.581468e-05 4.046739e-05 2.231658e-05
 [491,] 9.120514e-06 2.696702e-05 2.147379e-06
 [492,] 9.548579e-06 2.374179e-05 2.935243e-06
 [493,] 1.073769e-05 1.677368e-05 3.696479e-06
 [494,] 5.282186e-06 9.394474e-06 1.587943e-06
 [495,] 1.289916e-05 2.715360e-05 2.984123e-06
 [496,] 1.107326e-05 4.900989e-05 2.531404e-06
 [497,] 5.296885e-06 1.185608e-05 1.635475e-06
 [498,] 1.523524e-04 1.956710e-05 1.635609e-05
 [499,] 5.237113e-06 1.035591e-05 1.652896e-06
 [500,] 1.120432e-05 2.084463e-05 3.002187e-06
 [501,] 1.063975e-04 1.837724e-05 2.967302e-05
 [502,] 8.307000e-06 1.389476e-05 3.092824e-06
 [503,] 1.187154e-05 6.523155e-05 2.499313e-06
 [504,] 5.355126e-06 1.102244e-05 1.702738e-06
 [505,] 8.610634e-06 1.510734e-05 2.523718e-06
 [506,] 1.058740e-04 1.706946e-05 2.434201e-05
 [507,] 1.125955e-05 1.708892e-05 3.806155e-06
 [508,] 5.391429e-06 1.009508e-05 1.699207e-06
 [509,] 9.498396e-06 2.497719e-05 2.859002e-06
 [510,] 1.308789e-05 2.931432e-05 3.001460e-06
 [511,] 1.160157e-05 2.336476e-05 2.763183e-06
 [512,] 1.009397e-05 1.794557e-05 3.503890e-06
 [513,] 1.781487e-05 2.548777e-05 8.555384e-06
 [514,] 5.332204e-06 1.087477e-05 1.676991e-06
 [515,] 1.036204e-05 1.887690e-05 3.758390e-06
 [516,] 7.114784e-06 1.266372e-05 2.593114e-06
 [517,] 7.062276e-06 1.151389e-05 2.143215e-06
 [518,] 1.052088e-05 1.253945e-05 2.851327e-06
 [519,] 7.014688e-06 1.164110e-05 2.388184e-06
 [520,] 7.973511e-06 1.211666e-05 3.107515e-06
 [521,] 1.238923e-05 1.755911e-05 3.137674e-06
 [522,] 7.130517e-06 1.100590e-05 2.128314e-06
 [523,] 1.290281e-05 1.762046e-05 3.173650e-06
 [524,] 5.297386e-06 9.712656e-06 1.627389e-06
 [525,] 5.251698e-06 9.747769e-06 1.613288e-06
 [526,] 1.184891e-05 2.800841e-05 3.587551e-06
 [527,] 1.369998e-05 1.882643e-05 5.428686e-06
 [528,] 2.194073e-05 1.307750e-05 2.553021e-06
 [529,] 1.529947e-05 1.792754e-05 3.660006e-06
 [530,] 7.391602e-06 1.983464e-05 3.778770e-06
 [531,] 8.638859e-06 1.449921e-05 2.822944e-06
 [532,] 7.840718e-06 2.611463e-05 2.867710e-06
 [533,] 7.847005e-06 2.338125e-05 2.788286e-06
 [534,] 5.485705e-06 1.844028e-05 1.664406e-06
 [535,] 1.665406e-05 1.273071e-05 3.405272e-06
 [536,] 2.113656e-05 5.013644e-05 3.992710e-06
 [537,] 1.035411e-05 2.487650e-05 3.651551e-06
 [538,] 8.598328e-06 1.660432e-05 2.955751e-06
 [539,] 8.629832e-06 1.699761e-05 3.047352e-06
 [540,] 8.923277e-04 1.832307e-05 6.491007e-05
 [541,] 5.402816e-06 1.710615e-05 1.660994e-06
 [542,] 9.864998e-06 1.957282e-05 3.743473e-06
 [543,] 1.816401e-05 1.458748e-05 4.154763e-06
 [544,] 8.699331e-06 1.573141e-05 3.017348e-06
 [545,] 5.377905e-06 1.464091e-05 1.636060e-06
 [546,] 7.819500e-06 1.513821e-05 2.445839e-06
 [547,] 6.320794e-06 2.644967e-05 2.934019e-06
 [548,] 7.837617e-06 2.005963e-05 2.668113e-06
 [549,] 5.402160e-06 1.830588e-05 1.674266e-06
 [550,] 8.797085e-06 1.662818e-05 3.220745e-06
 [551,] 9.738564e-06 2.231830e-05 1.712959e-06
 [552,] 9.559082e-06 2.195852e-05 1.752597e-06
 [553,] 6.347511e-06 2.141572e-05 2.802875e-06
 [554,] 6.972783e-06 2.394231e-05 3.678491e-06
 [555,] 5.926545e-06 1.864254e-05 2.052145e-06
 [556,] 8.525790e-06 2.252206e-05 1.706253e-06
 [557,] 8.575746e-06 1.899095e-05 1.718507e-06
 [558,] 1.027530e-05 2.341920e-05 3.492886e-06
 [559,] 9.248387e-06 2.350662e-05 1.691420e-06
 [560,] 2.691440e-04 1.575528e-05 3.443110e-05
 [561,] 9.033975e-06 1.643310e-05 3.411943e-06
 [562,] 9.082080e-06 1.657131e-05 3.469885e-06
 [563,] 1.873174e-05 1.489775e-05 4.590129e-06
 [564,] 1.857326e-05 1.453500e-05 4.410075e-06
 [565,] 1.734066e-05 1.242449e-05 2.741081e-06
 [566,] 3.640609e-04 1.526033e-05 3.353514e-05
 [567,] 2.641372e-04 1.639313e-05 6.734199e-06
 [568,] 1.921792e-05 1.936079e-05 4.754397e-06
 [569,] 7.824040e-06 1.551444e-05 2.376019e-06
 [570,] 7.815770e-06 1.618721e-05 2.400907e-06
 [571,] 1.553975e-05 1.364001e-05 2.422213e-06
 [572,] 7.830973e-04 1.866558e-05 4.917215e-05
 [573,] 1.871176e-05 1.477153e-05 4.504448e-06
 [574,] 1.091221e-05 1.564669e-05 3.086139e-06
 [575,] 2.160062e-05 1.750554e-05 4.386611e-06
 [576,] 1.874120e-05 1.937285e-05 4.753298e-06
 [577,] 6.044734e-06 1.903031e-05 1.947336e-06
 [578,] 1.243039e-05 2.763004e-05 2.591910e-06
 [579,] 1.836403e-05 1.915162e-05 4.747532e-06
 [580,] 1.157380e-04 1.775925e-05 3.534063e-05
 [581,] 8.931517e-06 1.159582e-05 2.884685e-06
 [582,] 7.930465e-06 1.163169e-05 2.150736e-06
 [583,] 6.346423e-06 1.886760e-05 1.673404e-06
 [584,] 1.182552e-05 1.201497e-05 4.106125e-06
 [585,] 1.815714e-05 1.512952e-05 4.621569e-06
 [586,] 1.043249e-05 2.913478e-05 7.800363e-06
 [587,] 1.859100e-05 1.406261e-05 4.111764e-06
 [588,] 7.691368e-06 1.018553e-05 2.139442e-06
 [589,] 1.865484e-05 1.955925e-05 4.754587e-06
 [590,] 8.289734e-03 1.860267e-05 7.529196e-04
 [591,] 1.852767e-05 1.494629e-05 4.600593e-06
 [592,] 8.204813e-03 1.853764e-05 7.320342e-04
 [593,] 7.917113e-03 1.853313e-05 7.100639e-04
 [594,] 1.635964e-05 1.362702e-05 3.990714e-06
 [595,] 1.537317e-05 1.513577e-05 6.095305e-06
 [596,] 7.033556e-06 9.332150e-06 1.908443e-06
 [597,] 1.725093e-05 1.941701e-05 8.840119e-06
 [598,] 1.927878e-05 1.280591e-05 6.346820e-06
 [599,] 8.525732e-06 1.047520e-05 2.781625e-06
 [600,] 1.894491e-05 1.516308e-05 4.819988e-06
 [601,] 1.782464e-05 1.508289e-05 4.530968e-06
 [602,] 1.546266e-05 1.537160e-05 6.232411e-06
 [603,] 1.838945e-05 1.940503e-05 4.759284e-06
 [604,] 1.863056e-05 1.656258e-05 4.105934e-06
 [605,] 1.696852e-05 1.538785e-05 6.867791e-06
 [606,] 1.069705e-05 1.351852e-05 3.093092e-06
 [607,] 1.709443e-05 1.203812e-05 5.387332e-06
 [608,] 1.490747e-05 1.198239e-05 4.736898e-06
 [609,] 1.862813e-05 1.495421e-05 4.622829e-06
 [610,] 5.905012e-06 1.920447e-05 1.718703e-06
 [611,] 5.809582e-06 2.212806e-05 1.787078e-06
 [612,] 5.856171e-06 2.228404e-05 2.301914e-06
 [613,] 6.948632e-06 2.240958e-05 1.654114e-06
 [614,] 1.105356e-05 1.439412e-05 1.885187e-06
 [615,] 8.663540e-06 1.530262e-05 2.974749e-06
 [616,] 8.659008e-06 1.529063e-05 2.969463e-06
 [617,] 8.641016e-06 1.512947e-05 2.937238e-06
 [618,] 8.639937e-06 1.550250e-05 2.975262e-06
 [619,] 1.796722e-05 2.140789e-05 5.263219e-06
 [620,] 1.751685e-05 1.846881e-05 4.927099e-06
 [621,] 8.719015e-06 1.537687e-05 3.028263e-06
 [622,] 8.944238e-06 1.503759e-05 3.135569e-06
 [623,] 6.221964e-06 3.657385e-05 1.791462e-06
 [624,] 1.020799e-05 1.534534e-05 1.859790e-06
 [625,] 1.797962e-05 2.065776e-05 5.077625e-06
 [626,] 6.227987e-06 6.514194e-05 4.426754e-06
 [627,] 1.675177e-04 1.873965e-05 3.910167e-05
 [628,] 1.828387e-04 2.025346e-05 5.032249e-05
 [629,] 1.090204e-05 3.135737e-05 4.065018e-06
 [630,] 5.896443e-06 5.634002e-05 3.448168e-06
 [631,] 6.012658e-06 2.460484e-05 1.741418e-06
 [632,] 8.292416e-06 3.492869e-05 3.080983e-06
 [633,] 9.153768e-06 1.479285e-05 3.257298e-06
 [634,] 7.924231e-06 1.318452e-05 2.604567e-06
 [635,] 3.138164e-05 2.163806e-05 3.950871e-06
 [636,] 8.941468e-06 1.310013e-05 2.887953e-06
 [637,] 1.502485e-05 2.820711e-05 3.886189e-06
 [638,] 5.156229e-05 2.379346e-05 1.277961e-05
 [639,] 8.750894e-06 1.289498e-05 2.754203e-06
 [640,] 1.877197e-05 2.246476e-05 4.988985e-06
 [641,] 1.809342e-05 2.003113e-05 4.973785e-06
 [642,] 8.368401e-06 1.072296e-05 2.398830e-06
 [643,] 6.158282e-06 2.911324e-05 1.788633e-06
 [644,] 8.441892e-06 1.044343e-05 2.369459e-06
 [645,] 1.270824e-04 1.679629e-05 2.429009e-05
 [646,] 8.531350e-06 1.054242e-05 2.418711e-06
 [647,] 9.479688e-06 9.192275e-06 2.250192e-06
 [648,] 1.600433e-05 1.428256e-05 2.064125e-06
 [649,] 2.701546e-05 3.907218e-05 2.010118e-06
 [650,] 1.593268e-05 1.349612e-05 2.095062e-06
 [651,] 1.623353e-05 1.332616e-05 2.114194e-06
 [652,] 1.659517e-05 1.310795e-05 2.139252e-06
 [653,] 1.804678e-05 2.011563e-05 4.980343e-06
 [654,] 1.627782e-05 1.322451e-05 2.121222e-06
 [655,] 1.422076e-05 1.301844e-05 2.055442e-06
 [656,] 7.600267e-06 2.956759e-05 1.704161e-06
 [657,] 1.577655e-05 1.325681e-05 2.101483e-06
 [658,] 1.594337e-05 1.333388e-05 2.103444e-06
 [659,] 1.638718e-05 1.308923e-05 2.133498e-06
 [660,] 7.951685e-06 4.942677e-05 1.731417e-06
 [661,] 1.622062e-05 1.311823e-05 2.125147e-06
 [662,] 1.560530e-05 1.335964e-05 2.089873e-06
 [663,] 1.703429e-05 1.377189e-05 2.121361e-06
 [664,] 1.605661e-05 1.317230e-05 2.115930e-06
 [665,] 1.263415e-05 2.346189e-05 4.051470e-06
 [666,] 1.627364e-05 1.322001e-05 2.121517e-06
 [667,] 7.874782e-06 4.851698e-05 1.734573e-06
 [668,] 1.311974e-05 1.463846e-05 2.049269e-06
 [669,] 1.026860e-05 9.699093e-06 2.358938e-06
 [670,] 1.621101e-05 1.362852e-05 2.099172e-06
 [671,] 1.543531e-05 1.360724e-05 2.073837e-06
 [672,] 1.806567e-05 2.029835e-05 4.987694e-06
 [673,] 1.125315e-04 1.836040e-05 2.817247e-05
 [674,] 8.577470e-06 1.270347e-05 2.661385e-06
 [675,] 8.272134e-06 1.588863e-05 2.833366e-06
 [676,] 8.492194e-06 1.170662e-05 2.748400e-06
 [677,] 2.016122e-05 1.612680e-05 5.164636e-06
 [678,] 1.860316e-05 1.952426e-05 4.917597e-06
 [679,] 7.940194e-06 2.824336e-05 2.523348e-06
 [680,] 8.351567e-06 1.918685e-05 2.147590e-06
 [681,] 1.198366e-05 4.537843e-05 5.552595e-06
 [682,] 1.938995e-05 1.689552e-05 5.132090e-06
 [683,] 8.304962e-06 3.185058e-05 2.470318e-06
 [684,] 8.278747e-06 3.489510e-05 2.541756e-06
 [685,] 1.992795e-05 1.806205e-05 2.141233e-06
 [686,] 7.863655e-06 7.125686e-05 3.483193e-06
 [687,] 1.166537e-05 2.161792e-05 4.540515e-06
 [688,] 1.086118e-05 6.684038e-05 1.584418e-06
 [689,] 9.995456e-06 9.158006e-05 1.525081e-06
 [690,] 9.825866e-06 6.563387e-05 1.546182e-06
 [691,] 1.104655e-05 2.572483e-05 3.693465e-06
 [692,] 9.413497e-06 5.198035e-05 1.559343e-06
 [693,] 1.304408e-05 1.887576e-05 3.221601e-06
 [694,] 2.210445e-05 2.028862e-05 4.278785e-06
 [695,] 8.589888e-06 4.239998e-05 1.546385e-06
 [696,] 1.469666e-05 1.101962e-05 4.168327e-06
 [697,] 8.488374e-06 2.083904e-05 2.943879e-06
 [698,] 9.825134e-06 1.244235e-05 2.266380e-06
 [699,] 9.178109e-06 1.147683e-05 2.244806e-06
 [700,] 1.036732e-05 2.950238e-05 3.749523e-06
 [701,] 1.047368e-05 2.091565e-05 2.399389e-06
 [702,] 8.891497e-06 1.029416e-05 2.309240e-06
 [703,] 1.058491e-05 1.256746e-05 2.261848e-06
 [704,] 1.063784e-05 1.205256e-05 2.276434e-06
 [705,] 7.808430e-06 3.753370e-05 1.560354e-06
 [706,] 2.820455e-05 1.911363e-05 5.413750e-06
 [707,] 6.555225e-06 4.135025e-05 1.503604e-06
 [708,] 1.318456e-05 1.258424e-05 3.141147e-06
 [709,] 6.365940e-06 4.195824e-05 1.508071e-06
 [710,] 1.780061e-05 9.572318e-06 3.698056e-06
 [711,] 5.587426e-06 1.000832e-05 1.745157e-06
 [712,] 1.702802e-05 4.306270e-05 9.181401e-06
 [713,] 6.612057e-06 3.856446e-05 1.514730e-06
 [714,] 6.304028e-06 9.749346e-06 1.613385e-06
 [715,] 5.605464e-06 1.002676e-05 1.750127e-06
 [716,] 6.696108e-06 4.690824e-05 1.510095e-06
 [717,] 6.261493e-06 9.388604e-06 1.649812e-06
 [718,] 1.022641e-05 1.205454e-05 2.264039e-06
 [719,] 6.675736e-06 1.000641e-05 2.100727e-06
 [720,] 1.069087e-05 1.002431e-05 2.542094e-06
 [721,] 1.034302e-05 1.171755e-05 2.275522e-06
 [722,] 1.421971e-05 1.793320e-05 5.491786e-06
 [723,] 1.021006e-05 1.187416e-05 2.270983e-06
 [724,] 5.629583e-06 9.899719e-06 1.744580e-06
 [725,] 2.821859e-05 1.978188e-05 5.188057e-06
 [726,] 6.493098e-06 9.958201e-06 2.031397e-06
 [727,] 6.365068e-06 9.504100e-06 1.962051e-06
 [728,] 6.074883e-06 9.090538e-06 1.733894e-06
 [729,] 1.055917e-05 1.091668e-05 2.483652e-06
 [730,] 6.227627e-06 9.085266e-06 1.757912e-06
 [731,] 6.074991e-06 9.086176e-06 1.724828e-06
 [732,] 1.185225e-05 1.090525e-05 2.469713e-06
 [733,] 9.262307e-06 1.084618e-05 2.377783e-06
 [734,] 1.266197e-05 1.258848e-05 3.334417e-06
 [735,] 7.602164e-06 9.067895e-06 2.077482e-06
 [736,] 6.528230e-06 1.010589e-05 2.078046e-06
 [737,] 1.193129e-05 1.073463e-05 2.501268e-06
 [738,] 8.127068e-06 1.062804e-05 2.294399e-06
 [739,] 8.257372e-06 1.035530e-05 2.266881e-06
 [740,] 1.204379e-05 6.362088e-05 3.958575e-06
 [741,] 9.905469e-06 1.140305e-05 2.508667e-06
 [742,] 7.648439e-06 2.122520e-05 1.491629e-06
 [743,] 5.386674e-06 9.400246e-06 1.693247e-06
 [744,] 5.531414e-06 2.222774e-05 2.644675e-06
 [745,] 9.331410e-06 1.839631e-05 5.003981e-06
 [746,] 9.945624e-06 2.702345e-05 2.565796e-06
 [747,] 1.759140e-04 1.413776e-05 1.205028e-05
 [748,] 1.356916e-05 2.769534e-05 9.712437e-06
 [749,] 1.093549e-05 3.901065e-05 8.112232e-06
 [750,] 3.226604e-05 3.113033e-05 3.234897e-05
 [751,] 2.240843e-05 1.711155e-05 4.423996e-06
 [752,] 1.544803e-04 1.387681e-05 5.088779e-05
 [753,] 1.676485e-04 1.367866e-05 5.315527e-05
 [754,] 2.541934e-04 1.491513e-05 1.782790e-05
 [755,] 2.820845e-05 1.008536e-04 6.718945e-05
 [756,] 2.544326e-05 1.609090e-05 4.788296e-06
 [757,] 2.183042e-05 2.354721e-05 4.367609e-06
 [758,] 1.629493e-05 2.713243e-05 6.377426e-06
 [759,] 2.067417e-05 2.841374e-05 4.417452e-06
 [760,] 3.091141e-05 1.856070e-05 1.925670e-05
 [761,] 1.349510e-05 5.181748e-05 1.401685e-05
 [762,] 3.163902e-05 1.853785e-04 1.164903e-04
 [763,] 2.291687e-05 3.219000e-05 4.534111e-06
 [764,] 2.564801e-05 1.875794e-05 5.380472e-06
 [765,] 6.592897e-05 5.171477e-05 1.109148e-04
 [766,] 1.585808e-05 1.542610e-05 7.598243e-06
 [767,] 2.091507e-05 1.505530e-05 2.217858e-06
 [768,] 2.083298e-05 1.600113e-05 2.167578e-06
 [769,] 6.982710e-05 7.595815e-05 7.001877e-05
 [770,] 2.256549e-05 1.459525e-05 2.300648e-06
 [771,] 1.950595e-05 9.250876e-06 3.807949e-06
 [772,] 3.200664e-03 1.890875e-05 3.901330e-04
 [773,] 1.981238e-04 1.450929e-05 1.724519e-05
 [774,] 2.378844e-05 1.323532e-05 2.455952e-06
 [775,] 2.174371e-04 1.886998e-05 3.974045e-05
 [776,] 1.817440e-05 1.679556e-05 9.514697e-06
 [777,] 1.044409e-05 1.883625e-04 5.405634e-06
 [778,] 3.095622e-04 1.562473e-05 9.796078e-06
 [779,] 2.104072e-05 2.099815e-05 5.104445e-06
 [780,] 1.480234e-04 1.161811e-05 3.381045e-05
 [781,] 2.952765e-05 1.151074e-05 1.007425e-05
 [782,] 1.004263e-05 1.259772e-05 2.491501e-06
 [783,] 1.818304e-04 1.519012e-05 6.891684e-05
 [784,] 5.762242e-06 3.030163e-05 2.061351e-06
 [785,] 1.053425e-05 1.932028e-04 5.231861e-06
 [786,] 2.416772e-04 1.621532e-05 9.944349e-05
 [787,] 1.318311e-05 4.291272e-05 1.245363e-05
 [788,] 2.695550e-05 1.193120e-05 2.788407e-06
 [789,] 2.367760e-05 1.983021e-05 5.670117e-06
 [790,] 9.975876e-06 1.128252e-05 3.050991e-06
 [791,] 1.396047e-04 8.055371e-05 2.636326e-04
 [792,] 1.517332e-04 5.989410e-05 1.902669e-04
 [793,] 1.217738e-05 4.158793e-05 1.064267e-05
 [794,] 2.359628e-04 1.726779e-05 1.077166e-04
 [795,] 3.116875e-05 1.098841e-05 3.186590e-06
 [796,] 2.339684e-05 9.834277e-06 5.772735e-06
 [797,] 3.300373e-05 1.114192e-05 3.231599e-06
 [798,] 2.942050e-05 9.308239e-06 5.581744e-06
 [799,] 2.349839e-05 1.865958e-05 1.372690e-05
 [800,] 1.208377e-05 4.100063e-05 1.039531e-05
 [801,] 2.374637e-05 1.464325e-05 2.374963e-06
 [802,] 2.082998e-05 1.657771e-05 1.082084e-05
 [803,] 1.050178e-05 2.752572e-04 5.794511e-06
 [804,] 1.895179e-05 1.542194e-05 2.143354e-06
 [805,] 2.216535e-04 1.213812e-05 5.003226e-05
 [806,] 1.327721e-04 1.462999e-05 5.148172e-06
 [807,] 1.376514e-05 7.570831e-05 2.072238e-05
 [808,] 2.874374e-04 1.546257e-05 1.068103e-04
 [809,] 2.244920e-05 1.230431e-05 2.611483e-06
 [810,] 1.150622e-05 4.559737e-05 1.068249e-05
 [811,] 3.008099e-04 1.569846e-05 9.610538e-06
 [812,] 2.745990e-04 1.513241e-05 9.877019e-05
 [813,] 2.299527e-04 1.242947e-05 5.579122e-05
 [814,] 2.774915e-05 1.429927e-05 2.540702e-06
 [815,] 2.420789e-05 2.000385e-05 5.584138e-06
 [816,] 1.520027e-04 1.258671e-05 4.028745e-05
 [817,] 2.526429e-05 1.884444e-05 2.207210e-06
 [818,] 1.355609e-05 7.805860e-05 2.063600e-05
 [819,] 2.572346e-05 1.912843e-05 2.216211e-06
 [820,] 4.661986e-05 1.231344e-05 1.699805e-05
 [821,] 2.939875e-05 9.765178e-06 4.179748e-06
 [822,] 2.679644e-05 1.928468e-05 2.239527e-06
 [823,] 2.495070e-05 2.254854e-05 7.960947e-06
 [824,] 2.446385e-04 1.218786e-05 5.583253e-05
 [825,] 8.802194e-05 1.228647e-05 6.199760e-06
 [826,] 1.204604e-05 2.569146e-05 3.533288e-06
 [827,] 3.165414e-04 1.583829e-05 9.342376e-06
 [828,] 2.739874e-04 1.228297e-05 6.260887e-05
 [829,] 3.209139e-05 1.392325e-05 2.734069e-06
 [830,] 1.066768e-05 2.199115e-04 5.175756e-06
 [831,] 8.510684e-06 2.273295e-04 7.434436e-06
 [832,] 2.384575e-05 1.313002e-05 2.506410e-06
 [833,] 2.384508e-05 1.979132e-05 5.723251e-06
 [834,] 3.183542e-04 1.606134e-05 9.208972e-06
 [835,] 2.063836e-05 2.051481e-05 2.040709e-06
 [836,] 2.318656e-04 1.264377e-05 5.851380e-05
 [837,] 1.775392e-04 1.233229e-05 4.377451e-05
 [838,] 2.503877e-05 2.360774e-05 8.898249e-06
 [839,] 1.693685e-04 1.305542e-05 4.786242e-05
 [840,] 1.333655e-05 7.678533e-05 1.978769e-05
 [841,] 2.647937e-04 1.639339e-05 3.166699e-05
 [842,] 2.634227e-04 1.674535e-05 3.343179e-05
 [843,] 1.902444e-04 1.193647e-05 4.268805e-05
 [844,] 1.500212e-05 6.646551e-05 2.163401e-05
 [845,] 1.874728e-05 1.723643e-05 9.993481e-06
 [846,] 9.430480e-05 1.228775e-05 6.395154e-06
 [847,] 1.846359e-05 2.730679e-05 7.357846e-06
 [848,] 1.522709e-04 1.236446e-05 3.885455e-05
 [849,] 2.078858e-05 1.406307e-05 2.303119e-06
 [850,] 2.789045e-04 1.645030e-05 3.294207e-05
 [851,] 1.200409e-04 1.228308e-05 6.238936e-06
 [852,] 2.052561e-05 1.297373e-05 8.479954e-06
 [853,] 9.911372e-06 1.351527e-05 2.591969e-06
 [854,] 2.307154e-05 1.532426e-05 1.173931e-05
 [855,] 9.513145e-05 1.360599e-05 1.191719e-05
 [856,] 6.950705e-03 1.825472e-05 8.137985e-04
 [857,] 9.127922e-06 9.569487e-05 4.669381e-06
 [858,] 2.161719e-05 1.045859e-05 6.508846e-06
 [859,] 1.047692e-05 3.628411e-04 8.443689e-06
 [860,] 9.887845e-06 1.492490e-05 2.683890e-06
 [861,] 1.033640e-05 3.741396e-04 9.181245e-06
 [862,] 4.711017e-03 1.838681e-05 5.473212e-04
 [863,] 3.933958e-03 1.838635e-05 4.753042e-04
 [864,] 4.706621e-03 1.840673e-05 5.463667e-04
 [865,] 1.421208e-05 9.888463e-06 4.057891e-06
 [866,] 1.417049e-04 1.269498e-05 1.206153e-05
 [867,] 1.397740e-05 1.322255e-04 1.234516e-05
 [868,] 1.320133e-05 1.964427e-04 3.692686e-05
 [869,] 1.479827e-04 1.273805e-05 1.255140e-05
 [870,] 1.186320e-05 9.112005e-06 2.414711e-06
 [871,] 3.518013e-03 1.857012e-05 6.775379e-04
 [872,] 1.393437e-05 1.198337e-05 5.359245e-06
 [873,] 1.628583e-05 1.125117e-05 5.544029e-06
 [874,] 1.215082e-05 3.180335e-05 5.061840e-06
 [875,] 1.705718e-05 1.011226e-05 4.973908e-06
 [876,] 1.008795e-05 1.089825e-05 2.647202e-06
 [877,] 8.396353e-06 1.424803e-04 6.406651e-06
 [878,] 2.862102e-03 1.828274e-05 4.217841e-04
 [879,] 1.708703e-05 9.894555e-06 4.725301e-06
 [880,] 2.638886e-05 1.778813e-05 2.391787e-06
 [881,] 9.787894e-06 1.334343e-05 2.644462e-06
 [882,] 1.028950e-05 6.596450e-04 1.168773e-05
 [883,] 5.780577e-06 9.001144e-06 1.658545e-06
 [884,] 7.417583e-05 1.693321e-05 3.128031e-06
 [885,] 1.398269e-04 1.234539e-05 9.176083e-06
 [886,] 1.351541e-04 1.253623e-05 9.988404e-06
 [887,] 1.417701e-05 2.246261e-05 5.439244e-06
 [888,] 1.383855e-05 2.246261e-05 5.274353e-06
 [889,] 1.969030e-05 1.896408e-05 3.538774e-06
 [890,] 1.889209e-05 1.256210e-05 7.332451e-06
 [891,] 1.539443e-04 1.330595e-05 1.320766e-05
 [892,] 1.785675e-05 1.145356e-05 6.371085e-06
 [893,] 1.784954e-05 1.650991e-05 9.072801e-06
 [894,] 3.705827e-03 1.858815e-05 7.580500e-04
 [895,] 7.241249e-06 3.150137e-05 2.587637e-06
 [896,] 7.804094e-06 9.375845e-06 2.340492e-06
 [897,] 3.323130e-03 1.850027e-05 6.376487e-04
 [898,] 1.152259e-05 1.197433e-05 4.115789e-06
 [899,] 3.765740e-03 1.841462e-05 6.830468e-04
 [900,] 1.683919e-05 1.079470e-05 5.535996e-06
 [901,] 1.897514e-05 1.360999e-05 8.080981e-06
 [902,] 1.481496e-05 2.212650e-05 5.011259e-06
 [903,] 4.202155e-03 1.829596e-05 6.932255e-04
 [904,] 2.289466e-05 1.231065e-05 8.542676e-06
 [905,] 1.416568e-05 3.041525e-04 5.152173e-05
 [906,] 9.868822e-06 1.801959e-05 2.838724e-06
 [907,] 1.528669e-05 1.259688e-05 6.303150e-06
 [908,] 8.095788e-06 1.609360e-05 3.866376e-06
 [909,] 3.710022e-03 1.690922e-05 4.001038e-04
 [910,] 1.107783e-04 1.221037e-05 7.926893e-06
 [911,] 1.240990e-05 5.924982e-05 1.781229e-06
 [912,] 1.343009e-05 1.770862e-05 7.498583e-06
 [913,] 6.412202e-05 1.417435e-05 1.032374e-05
 [914,] 5.408891e-05 2.028866e-05 2.966284e-06
 [915,] 1.236329e-05 2.271343e-05 4.324946e-06
 [916,] 1.930573e-05 1.831739e-05 2.566840e-06
 [917,] 1.129023e-05 3.426471e-05 2.587138e-06
 [918,] 2.302030e-05 1.145345e-05 2.833433e-06
 [919,] 8.621245e-06 2.542323e-05 2.692662e-06
 [920,] 1.796540e-05 2.211954e-05 2.568266e-06
 [921,] 1.260895e-02 1.247337e-05 2.417711e-03
 [922,] 8.788420e-04 1.910933e-05 1.049508e-05
 [923,] 2.029225e-03 9.118436e-06 1.040807e-04
 [924,] 3.015781e-04 1.610565e-05 7.471355e-06
 [925,] 5.473255e-05 1.329513e-05 1.300217e-05
 [926,] 1.882123e-05 2.575611e-05 6.844903e-06
 [927,] 5.378808e-05 2.796312e-05 2.505512e-05
 [928,] 1.134507e-05 4.596377e-04 1.014762e-05
 [929,] 1.129533e-05 4.488839e-04 1.016758e-05
 [930,] 1.164387e-05 4.632910e-04 1.016234e-05
 [931,] 6.255403e-04 1.373688e-05 1.120279e-04
 [932,] 1.658085e-03 5.932881e-05 3.652967e-03
 [933,] 7.139580e-06 2.063840e-05 2.354948e-06
 [934,] 6.742918e-04 1.429113e-05 1.186074e-04
 [935,] 1.184999e-05 4.606044e-04 9.856252e-06
 [936,] 1.252123e-03 1.398584e-04 6.268646e-03
 [937,] 3.211333e-04 1.536077e-04 1.656434e-03
 [938,] 2.295450e-04 7.904216e-05 6.148224e-04
 [939,] 1.161048e-05 2.319646e-04 6.836581e-06
 [940,] 1.302463e-05 2.038044e-05 2.701776e-06
 [941,] 3.491058e-05 2.609681e-05 8.318424e-06
 [942,] 2.008783e-04 1.260832e-05 5.929796e-05
 [943,] 1.872884e-04 8.945139e-05 1.471916e-05
 [944,] 3.100618e-04 2.051330e-05 1.352763e-04
 [945,] 2.883729e-04 1.950519e-05 1.156576e-04
 [946,] 2.966533e-05 4.468749e-05 4.050332e-05
 [947,] 4.209486e-05 1.138179e-05 6.884977e-06
 [948,] 1.315409e-04 1.071669e-05 3.059277e-05
 [949,] 1.049411e-05 1.612466e-05 4.270110e-06
 [950,] 1.310061e-04 1.064397e-05 2.995332e-05
 [951,] 3.286086e-05 5.048319e-05 5.064780e-05
 [952,] 1.201020e-05 2.174738e-05 2.883505e-06
 [953,] 9.248408e-05 1.053164e-05 2.179198e-05
 [954,] 9.233917e-05 1.058085e-05 2.203714e-05
 [955,] 2.407259e-05 2.644394e-05 6.019225e-06
 [956,] 2.496304e-05 2.616569e-05 6.205401e-06
 [957,] 2.467296e-05 2.594391e-05 6.241105e-06
 [958,] 3.389523e-05 3.780510e-05 4.164072e-05
 [959,] 2.571354e-04 1.170851e-05 6.210218e-05
 [960,] 1.171327e-05 4.449395e-05 3.700060e-06
 [961,] 3.438412e-05 2.709282e-05 6.941868e-06
 [962,] 9.440054e-05 1.055327e-05 2.226442e-05
 [963,] 3.852388e-05 1.129236e-05 6.187606e-06
 [964,] 1.176484e-05 5.186111e-05 3.864074e-06
 [965,] 5.993812e-05 2.335463e-05 2.016451e-05
 [966,] 7.611151e-05 1.030440e-05 1.742337e-05
 [967,] 2.333702e-04 1.569625e-05 6.320222e-05
 [968,] 1.153532e-05 3.456686e-05 3.577298e-06
 [969,] 1.324050e-05 4.144561e-05 3.081367e-06
 [970,] 8.162696e-05 2.343104e-05 2.446735e-05
 [971,] 1.425471e-04 1.301077e-05 4.723670e-05
 [972,] 3.771926e-05 2.743373e-05 8.328557e-06
 [973,] 6.738956e-04 9.652713e-06 6.667568e-05
 [974,] 7.497203e-05 2.363216e-05 2.386721e-05
 [975,] 1.185508e-05 4.124830e-05 3.521446e-06
 [976,] 6.575585e-05 2.867665e-05 3.246538e-05
 [977,] 6.182851e-05 2.342831e-05 1.892232e-05
 [978,] 1.019511e-04 1.176910e-05 2.895608e-05
 [979,] 2.260206e-05 2.800362e-05 2.003104e-05
 [980,] 6.093575e-05 2.342403e-05 1.863989e-05
 [981,] 1.049805e-04 1.764774e-05 5.753849e-05
 [982,] 2.731713e-05 1.117977e-04 7.617512e-05
 [983,] 6.952431e-05 1.475580e-05 7.784422e-06
 [984,] 2.500993e-04 2.372484e-05 1.394510e-04
 [985,] 2.724622e-05 3.228515e-05 5.720574e-06
 [986,] 8.103080e-05 2.704391e-05 3.597625e-05
 [987,] 2.887179e-04 4.777201e-05 4.961654e-04
 [988,] 2.402053e-04 1.231646e-05 6.550622e-05
 [989,] 4.903824e-05 3.472210e-05 5.568429e-05
 [990,] 2.146573e-04 1.117014e-05 4.745136e-05
 [991,] 3.855722e-04 2.075224e-05 1.732592e-04
 [992,] 1.193670e-05 2.160171e-05 3.076090e-06
 [993,] 4.044532e-04 1.551586e-05 8.353010e-05
 [994,] 3.495882e-05 3.164730e-05 3.561694e-05
 [995,] 1.197762e-05 1.575363e-05 2.761756e-06
 [996,] 1.172390e-04 1.504439e-05 2.632282e-05
 [997,] 5.114688e-05 2.460941e-05 4.176209e-05
 [998,] 4.758854e-05 2.256294e-05 3.205383e-05
 [999,] 3.033946e-04 1.527385e-05 6.092880e-05
[1000,] 2.018630e-04 1.544629e-05 4.562380e-05
[1001,] 1.986483e-04 2.087071e-05 9.619103e-05
[1002,] 2.044229e-04 2.077936e-05 9.803852e-05
[1003,] 1.990282e-04 1.900925e-05 8.234635e-05
[1004,] 1.712862e-05 3.729345e-05 1.762162e-05
[1005,] 5.245800e-05 2.168220e-05 2.780286e-06
[1006,] 1.311788e-05 1.712068e-05 4.906417e-06
[1007,] 2.634157e-05 1.174996e-05 4.510942e-06
[1008,] 6.415402e-05 2.278567e-05 4.938555e-05
[1009,] 3.503671e-05 2.985197e-05 7.316640e-06
[1010,] 1.822157e-04 1.904189e-05 7.626741e-05
[1011,] 3.697795e-04 9.669296e-06 4.493433e-05
[1012,] 4.073875e-05 2.970299e-05 7.339250e-06
[1013,] 2.145988e-04 3.621436e-05 3.705550e-06
[1014,] 1.748022e-04 1.589331e-05 4.460660e-05
[1015,] 2.138434e-04 1.836969e-05 8.238453e-05
[1016,] 3.138145e-05 1.616348e-05 3.918543e-06
[1017,] 2.616101e-05 1.159186e-05 4.260090e-06
[1018,] 2.914109e-04 9.716732e-06 4.079329e-05
[1019,] 2.441072e-05 1.664291e-05 4.154015e-06
[1020,] 2.944120e-04 1.000228e-05 4.897963e-05
[1021,] 2.926347e-04 9.999995e-06 4.875827e-05
[1022,] 2.808828e-05 1.176706e-05 4.633959e-06
[1023,] 1.643256e-05 3.759052e-05 1.680208e-05
[1024,] 3.544890e-05 1.604380e-05 4.005692e-06
[1025,] 1.311009e-05 1.780126e-05 5.066726e-06
[1026,] 1.308257e-05 1.780705e-05 5.044391e-06
[1027,] 2.885654e-05 2.213622e-05 4.049000e-06
[1028,] 3.897775e-05 2.970565e-05 7.951736e-06
[1029,] 1.255255e-05 4.009868e-05 1.218670e-05
[1030,] 2.182045e-04 1.066138e-05 4.805819e-05
[1031,] 1.300607e-05 4.355392e-05 1.357781e-05
[1032,] 4.356256e-05 2.965478e-05 7.718353e-06
[1033,] 1.552147e-04 1.525128e-05 3.406447e-05
[1034,] 3.858846e-05 3.011224e-05 7.840106e-06
[1035,] 4.328482e-05 3.017395e-05 7.588327e-06
[1036,] 2.644272e-05 2.936512e-05 5.906565e-06
[1037,] 1.906120e-04 1.015217e-05 3.701092e-05
[1038,] 1.124121e-04 1.248796e-05 1.621158e-05
[1039,] 1.105409e-05 1.820944e-05 4.006997e-06
[1040,] 1.755393e-04 1.522508e-05 3.748839e-05
[1041,] 4.228534e-05 2.862113e-05 8.771919e-06
[1042,] 2.073510e-04 1.011708e-05 3.913616e-05
[1043,] 1.105487e-05 2.018686e-05 4.267043e-06
[1044,] 4.957610e-04 2.574112e-05 3.165060e-04
[1045,] 1.210373e-05 3.662202e-05 1.083866e-05
[1046,] 2.416960e-05 2.902950e-05 4.033263e-06
[1047,] 1.441148e-05 4.043432e-05 1.490254e-05
[1048,] 1.901763e-05 7.575693e-05 8.212785e-06
[1049,] 1.729075e-04 1.497748e-05 3.370622e-05
[1050,] 1.104799e-05 1.918911e-05 4.136036e-06
[1051,] 1.989182e-04 1.017366e-05 3.868261e-05
[1052,] 4.555375e-05 2.972319e-05 7.965192e-06
[1053,] 1.103180e-05 1.855297e-05 4.024693e-06
[1054,] 4.196249e-05 2.919559e-05 8.562852e-06
[1055,] 1.100738e-05 1.827873e-05 3.963034e-06
[1056,] 1.952032e-04 1.024340e-05 3.905776e-05
[1057,] 2.094985e-04 1.011821e-05 3.932269e-05
[1058,] 3.122483e-04 4.927537e-05 5.340424e-04
[1059,] 1.860960e-04 1.553524e-05 4.337867e-05
[1060,] 3.547676e-04 5.636999e-05 6.969733e-04
[1061,] 1.898855e-04 1.537281e-05 4.270298e-05
[1062,] 4.355247e-05 1.431426e-05 2.768879e-06
[1063,] 1.118637e-05 1.669102e-05 3.909176e-06
[1064,] 1.293610e-05 1.636880e-05 5.631930e-06
[1065,] 4.090885e-05 2.900724e-05 8.426652e-06
[1066,] 2.133700e-04 1.080372e-05 5.004940e-05
[1067,] 2.456051e-04 2.161072e-05 1.952856e-05
[1068,] 3.305721e-05 1.689021e-05 3.878558e-06
[1069,] 2.216004e-04 1.041064e-05 4.616085e-05
[1070,] 7.260237e-05 1.123201e-05 2.048083e-05
[1071,] 2.049123e-04 1.005906e-05 3.769631e-05
[1072,] 2.126884e-04 1.017699e-05 4.091405e-05
[1073,] 1.002279e-05 2.203057e-05 3.387526e-06
[1074,] 1.412004e-04 9.966274e-06 2.719261e-05
[1075,] 7.791148e-06 2.040082e-05 2.532782e-06
[1076,] 1.090808e-04 1.926807e-05 5.543971e-06
[1077,] 1.079650e-05 2.069572e-05 4.280186e-06
[1078,] 4.611095e-05 2.970675e-05 8.041587e-06
[1079,] 2.059888e-04 9.950473e-06 3.628331e-05
[1080,] 5.860440e-05 1.441256e-05 2.038573e-05
[1081,] 1.207300e-05 3.804746e-05 1.111397e-05
[1082,] 1.495733e-05 7.904089e-04 1.077010e-04
[1083,] 1.441714e-05 6.901831e-04 9.298497e-05
[1084,] 9.660928e-05 4.899601e-05 1.494835e-04
[1085,] 9.185859e-05 3.498105e-05 1.377975e-05
[1086,] 3.435834e-04 3.170102e-05 3.763512e-04
[1087,] 2.710559e-04 4.551215e-05 4.266955e-04
[1088,] 1.893721e-04 1.514653e-05 3.890639e-05
[1089,] 3.638387e-05 2.919500e-05 7.643807e-06
[1090,] 3.572524e-05 2.923993e-05 7.524366e-06
[1091,] 1.418692e-05 2.305991e-05 7.533354e-06
[1092,] 1.429644e-04 1.954297e-05 3.790190e-06
[1093,] 1.170719e-05 3.000549e-04 3.175316e-05
[1094,] 4.346089e-05 2.955994e-05 7.721473e-06
[1095,] 1.193717e-05 4.179440e-04 4.209313e-05
[1096,] 3.243604e-05 1.606837e-05 3.949534e-06
[1097,] 4.264630e-05 2.949057e-05 7.630555e-06
[1098,] 1.779654e-05 1.705501e-05 7.711512e-06
[1099,] 1.575855e-05 2.271217e-05 8.468810e-06
[1100,] 3.527145e-04 4.411967e-05 5.456957e-04
[1101,] 1.543450e-05 2.190262e-05 8.012919e-06
[1102,] 4.247258e-05 2.795503e-05 7.906902e-06
[1103,] 2.757650e-04 4.433631e-05 4.235920e-04
[1104,] 3.611064e-05 3.007561e-05 7.413593e-06
[1105,] 1.690241e-05 2.286656e-05 4.262095e-06
[1106,] 2.204358e-05 2.864814e-04 1.201192e-04
[1107,] 2.222607e-05 2.843892e-04 1.210569e-04
[1108,] 1.943272e-04 1.320205e-04 8.516728e-04
[1109,] 3.654774e-05 2.593516e-05 5.734937e-06
[1110,] 1.898954e-05 1.265859e-05 7.883828e-06
[1111,] 1.632657e-05 4.540508e-04 9.967936e-05
[1112,] 3.829335e-05 2.855197e-05 8.114664e-06
[1113,] 1.113355e-05 1.711198e-04 1.618300e-05
[1114,] 7.580203e-06 1.653002e-05 2.534213e-06
[1115,] 7.010596e-05 2.415125e-05 1.849027e-05
[1116,] 3.016205e-04 1.633776e-05 6.640135e-05
[1117,] 3.579703e-05 2.991831e-05 7.332164e-06
[1118,] 4.278897e-05 3.482138e-05 6.549062e-06
[1119,] 2.403495e-04 1.689974e-05 3.037075e-05
[1120,] 3.770516e-04 1.495477e-05 8.884386e-05
[1121,] 1.842014e-05 1.456246e-05 4.274346e-06
[1122,] 1.797220e-05 3.347815e-05 7.913451e-06
[1123,] 2.976040e-04 2.819022e-05 3.003764e-04
[1124,] 1.514439e-05 1.259055e-04 2.403559e-06
[1125,] 2.052648e-05 5.907652e-04 3.328062e-06
[1126,] 1.199540e-05 1.894402e-04 2.565595e-06
[1127,] 1.791815e-04 5.783791e-04 3.273085e-03
[1128,] 3.675299e-05 4.227945e-05 6.065428e-06
[1129,] 1.334374e-05 2.011379e-05 7.512828e-06
[1130,] 1.160229e-05 1.382965e-05 3.082437e-06
[1131,] 6.594211e-06 2.098673e-05 2.155311e-06
[1132,] 9.826384e-04 1.861150e-05 2.207352e-04
[1133,] 7.146191e-04 1.664668e-05 3.369221e-04
[1134,] 2.033566e-04 2.502330e-05 2.560596e-05
[1135,] 1.174839e-05 1.377292e-05 3.264738e-06
[1136,] 9.765238e-04 6.948240e-05 2.594562e-03
[1137,] 3.107065e-04 1.872909e-05 5.655032e-05
[1138,] 5.378749e-04 2.420650e-05 6.863547e-05
[1139,] 1.049426e-04 2.995968e-05 5.778343e-06
[1140,] 4.172192e-05 3.147043e-05 7.768885e-06
[1141,] 4.974684e-04 2.015876e-05 3.232428e-04
[1142,] 2.973004e-04 1.943404e-05 1.899531e-04
[1143,] 1.204604e-05 1.943798e-05 4.294062e-06
[1144,] 1.211208e-05 3.992699e-05 6.943637e-06
[1145,] 1.028866e-05 1.571601e-05 3.328815e-06
[1146,] 3.717201e-04 2.030345e-05 2.478977e-04
[1147,] 1.186206e-05 2.078600e-05 4.321594e-06
[1148,] 9.434376e-05 2.779193e-05 5.340470e-05
[1149,] 1.211936e-05 3.942658e-05 6.912798e-06
[1150,] 1.661802e-04 7.267641e-05 6.399216e-06
[1151,] 2.182589e-04 2.552848e-05 2.704238e-05
[1152,] 2.462306e-04 2.443858e-05 2.108009e-04
[1153,] 2.803730e-04 2.556074e-05 3.302753e-05
[1154,] 1.181113e-03 3.797501e-04 1.623753e-02
[1155,] 2.810527e-04 2.502019e-05 3.404811e-05
[1156,] 6.465224e-05 2.225284e-05 4.687605e-06
[1157,] 3.949143e-04 2.938322e-05 4.126996e-04
[1158,] 5.638529e-04 1.344317e-05 1.872786e-04
[1159,] 7.632790e-05 2.285904e-05 4.776698e-06
[1160,] 3.020050e-04 2.410545e-05 2.528414e-04
[1161,] 3.803056e-05 7.665953e-04 5.288209e-04
[1162,] 3.052303e-04 4.637338e-05 3.103188e-04
[1163,] 4.505428e-04 6.647242e-05 1.143401e-03
[1164,] 6.602735e-04 2.233410e-04 5.658127e-03
[1165,] 4.017637e-04 2.275361e-05 3.099390e-04
[1166,] 2.580789e-04 2.610506e-05 2.385916e-04
[1167,] 3.167287e-04 2.581170e-05 2.885088e-04
[1168,] 1.136133e-05 1.970238e-05 3.928805e-06
[1169,] 2.931581e-05 1.006958e-03 4.257943e-04
[1170,] 9.115396e-04 5.436458e-05 1.832228e-03
[1171,] 2.808951e-04 2.445640e-05 3.490935e-05
[1172,] 3.771763e-04 1.418842e-05 2.252352e-05
[1173,] 3.261332e-04 1.429281e-05 2.009700e-05
[1174,] 3.429566e-04 1.427335e-05 2.085494e-05
[1175,] 3.398176e-04 1.442163e-05 2.018210e-05
[1176,] 5.889350e-05 3.609187e-05 8.136497e-06
[1177,] 5.680025e-05 3.495604e-05 8.034621e-06
[1178,] 4.020356e-04 2.488568e-05 4.597828e-05
[1179,] 5.904928e-05 2.677717e-05 1.187591e-05
[1180,] 1.149254e-05 1.774283e-05 3.461463e-06
[1181,] 1.149618e-05 1.823072e-05 3.522744e-06
[1182,] 5.688711e-05 3.918275e-05 7.489572e-06
[1183,] 5.085079e-04 2.341106e-04 4.505501e-03
[1184,] 4.533318e-04 2.018191e-04 3.413319e-03
[1185,] 1.111858e-05 1.791027e-05 3.446402e-06
[1186,] 1.122213e-05 1.811309e-05 3.603086e-06
[1187,] 3.407795e-04 2.504081e-05 3.974146e-05
[1188,] 4.029178e-04 1.698091e-05 2.046572e-04
[1189,] 4.735031e-04 2.396288e-05 3.872270e-04
[1190,] 1.144570e-05 2.275563e-05 3.382403e-06
[1191,] 3.800671e-04 2.237746e-05 2.880095e-04
[1192,] 1.279029e-03 4.132258e-05 1.850367e-03
[1193,] 5.211360e-05 3.894383e-05 7.095495e-06
[1194,] 3.018362e-04 2.216048e-05 2.274911e-04
[1195,] 4.594304e-04 2.010655e-05 2.979398e-04
[1196,] 8.150833e-06 2.123032e-05 2.719830e-06
[1197,] 1.112782e-05 1.923880e-05 3.592787e-06
[1198,] 2.690207e-04 3.674526e-05 1.180065e-05
[1199,] 1.147646e-05 1.849606e-05 3.887322e-06
[1200,] 1.132669e-05 1.899700e-05 3.809059e-06
[1201,] 6.162161e-05 3.721914e-05 8.111683e-06
[1202,] 3.232875e-04 2.672476e-05 3.046553e-04
[1203,] 1.112709e-05 1.858340e-05 3.525569e-06
[1204,] 3.267003e-04 2.394639e-05 4.112900e-05
[1205,] 3.624953e-04 2.442118e-05 4.348176e-05
[1206,] 1.113002e-05 1.907654e-05 3.573505e-06
[1207,] 6.231413e-04 5.363333e-05 1.232595e-03
[1208,] 3.156108e-04 2.393174e-05 2.613384e-04
[1209,] 5.096984e-04 7.149167e-04 1.422879e-02
[1210,] 3.518226e-04 2.302419e-05 2.764898e-04
[1211,] 2.760231e-05 1.934771e-05 8.480101e-06
[1212,] 6.003798e-04 4.184652e-05 9.455360e-04
[1213,] 8.827594e-05 2.979138e-05 5.506860e-06
[1214,] 9.186300e-06 4.352039e-05 2.525603e-06
[1215,] 3.127567e-05 9.804026e-04 4.535796e-04
[1216,] 5.253006e-04 2.399270e-05 4.280525e-04
[1217,] 3.714395e-05 1.380040e-03 7.558125e-04
[1218,] 1.138838e-05 1.795629e-05 3.737740e-06
[1219,] 2.838066e-05 1.958882e-05 8.920799e-06
[1220,] 8.955948e-06 4.938070e-05 2.118388e-06
[1221,] 3.745728e-05 9.109432e-04 5.687606e-04
[1222,] 5.227230e-04 2.515404e-05 4.508552e-04
[1223,] 2.670924e-05 2.069443e-05 9.286569e-06
[1224,] 1.126748e-05 1.889951e-05 3.733067e-06
[1225,] 1.123867e-05 1.872482e-05 3.680972e-06
[1226,] 1.067493e-05 6.492830e-05 2.368079e-06
[1227,] 1.075469e-05 1.463086e-05 2.658238e-06
[1228,] 9.539389e-04 5.730273e-05 2.050894e-03
[1229,] 1.793110e-03 2.291333e-05 6.781636e-04
[1230,] 1.355796e-05 2.042803e-05 4.875880e-06
[1231,] 3.269725e-05 8.109734e-04 4.251418e-04
[1232,] 6.779777e-05 3.599720e-05 8.934390e-06
[1233,] 6.727495e-05 3.610495e-05 8.870377e-06
[1234,] 1.127131e-05 1.798667e-05 3.643829e-06
[1235,] 3.275244e-04 2.090365e-05 2.276512e-04
[1236,] 3.101762e-05 9.001871e-04 4.193235e-04
[1237,] 1.135089e-05 1.871892e-05 3.803802e-06
[1238,] 1.145026e-05 1.920533e-05 3.957557e-06
[1239,] 3.483645e-04 1.885834e-05 2.099740e-04
[1240,] 6.093311e-04 2.444946e-04 5.720526e-03
[1241,] 1.138470e-05 1.852719e-05 3.813981e-06
[1242,] 3.219243e-04 1.949997e-05 2.042054e-04
[1243,] 4.498051e-04 2.705155e-05 4.504955e-05
[1244,] 3.256939e-04 1.930668e-05 2.036977e-04
[1245,] 1.141798e-05 1.855562e-05 3.843191e-06
[1246,] 3.309042e-04 2.767247e-05 3.427302e-05
[1247,] 2.150061e-05 9.809942e-05 5.331805e-05
[1248,] 1.445303e-05 1.724221e-05 4.268741e-06
[1249,] 2.757974e-05 1.805442e-05 1.115587e-05
[1250,] 2.653899e-04 2.402704e-05 2.158842e-04
[1251,] 1.828096e-05 2.229132e-05 7.196320e-06
[1252,] 6.212388e-04 3.081773e-04 7.308714e-03
[1253,] 2.217123e-04 2.225736e-04 1.524740e-03
[1254,] 6.072467e-05 3.493816e-05 8.487546e-06
[1255,] 6.673680e-04 5.057203e-05 1.275377e-03
[1256,] 6.618897e-04 2.447816e-05 5.263250e-04
[1257,] 2.016159e-05 1.422423e-05 4.879823e-06
[1258,] 2.344266e-04 2.608453e-04 1.862832e-03
[1259,] 3.295698e-04 1.985068e-05 1.037815e-04
[1260,] 6.529972e-05 3.951612e-05 8.249703e-06
[1261,] 6.441479e-05 2.002270e-05 4.164630e-05
[1262,] 2.064588e-05 1.435105e-05 5.048313e-06
[1263,] 5.103751e-03 2.378876e-04 5.014154e-02
[1264,] 3.060808e-04 1.213794e-04 1.296787e-03
[1265,] 3.266884e-04 6.054763e-05 7.440722e-04
[1266,] 1.383787e-04 1.401439e-05 1.489665e-05
[1267,] 6.734988e-05 2.806101e-05 1.132418e-05
[1268,] 1.177411e-04 2.846715e-05 6.202390e-06
[1269,] 4.750023e-04 7.451450e-05 1.184368e-03
[1270,] 7.047638e-05 2.504251e-05 3.725792e-05
[1271,] 3.424101e-04 6.638784e-05 8.465475e-04
[1272,] 4.185729e-03 6.586093e-04 1.282910e-01
[1273,] 1.051344e-03 2.942362e-04 1.236037e-02
[1274,] 8.404382e-04 4.855655e-04 1.571792e-02
[1275,] 8.906758e-04 4.722302e-04 1.632972e-02
[1276,] 5.596483e-05 2.301613e-05 1.032577e-05
[1277,] 7.987759e-05 2.345170e-05 6.546110e-05
[1278,] 1.355620e-03 3.873519e-04 2.165063e-02
[1279,] 3.387513e-05 1.173746e-05 5.562034e-06
[1280,] 1.013849e-03 1.772466e-04 6.896442e-03
[1281,] 3.770980e-05 1.169818e-05 5.763701e-06
[1282,] 3.366696e-04 3.564730e-05 4.185670e-04
[1283,] 4.318733e-04 2.492107e-05 3.711642e-04
[1284,] 4.816743e-05 1.842938e-05 1.419600e-05
[1285,] 9.939751e-04 1.373513e-04 5.075806e-03
[1286,] 1.764239e-05 1.423197e-05 4.837052e-06
[1287,] 8.572100e-05 6.506896e-05 8.567079e-05
[1288,] 9.700812e-05 2.634737e-05 4.382907e-05
[1289,] 4.809594e-05 1.499576e-05 6.436875e-06
[1290,] 5.870632e-05 1.480997e-05 7.644636e-06
[1291,] 1.081961e-03 3.087365e-04 1.347720e-02
[1292,] 4.113206e-04 7.685680e-05 1.128879e-03
[1293,] 3.268433e-05 1.196606e-05 5.823775e-06
[1294,] 1.326921e-03 3.160890e-04 1.714777e-02
[1295,] 1.315390e-03 7.738867e-04 4.551088e-02
[1296,] 7.337493e-04 5.189262e-04 1.451676e-02
[1297,] 4.855861e-04 6.969506e-05 1.230810e-03
[1298,] 2.537486e-05 1.068616e-05 3.568287e-06
[1299,] 4.572874e-04 7.087528e-05 1.173154e-03
[1300,] 1.087548e-03 2.564285e-04 1.112697e-02
[1301,] 4.225446e-05 1.591962e-05 4.911565e-06
[1302,] 2.216417e-05 1.029115e-05 3.356991e-06
[1303,] 2.955456e-05 1.171827e-05 5.022086e-06
[1304,] 1.308096e-05 1.186988e-05 2.668529e-06
[1305,] 1.712942e-05 1.018103e-05 2.979853e-06
[1306,] 1.742284e-05 1.271103e-05 3.536802e-06
[1307,] 2.996740e-02 1.619132e-05 1.169802e-02
[1308,] 9.947825e-06 3.285237e-05 2.960285e-06
[1309,] 1.710630e-04 2.104912e-05 8.249979e-05
[1310,] 1.750466e-05 1.228471e-05 3.500255e-06
[1311,] 1.518375e-04 2.221998e-05 8.062102e-05
[1312,] 6.587357e-06 1.298015e-05 1.578961e-06
[1313,] 5.123728e-05 1.667046e-05 2.131321e-05
[1314,] 7.082276e-06 2.825179e-05 2.047168e-06
[1315,] 3.794830e-04 9.323739e-06 6.375749e-05
[1316,] 6.449670e-04 9.847901e-06 5.949254e-05
[1317,] 2.430510e-05 1.375503e-05 3.842180e-06
[1318,] 1.775515e-05 1.221609e-05 3.509588e-06
[1319,] 1.558384e-04 1.561329e-05 5.796301e-05
[1320,] 1.640592e-04 1.955831e-05 7.073250e-05
[1321,] 1.295259e-04 1.912009e-05 5.549956e-05
[1322,] 3.945326e-04 1.005215e-05 3.651840e-05
[1323,] 1.070700e-05 3.735486e-05 3.058560e-06
[1324,] 1.843121e-03 9.894079e-06 8.151075e-05
[1325,] 1.257555e-04 1.766183e-05 5.774673e-05
[1326,] 5.104211e-06 1.235065e-05 1.490111e-06
[1327,] 1.056205e-05 3.257338e-05 3.033206e-06
[1328,] 1.378429e-04 2.067331e-05 7.207629e-05
[1329,] 7.180139e-06 1.122617e-05 1.618567e-06
[1330,] 2.198049e-05 1.491416e-05 3.769298e-06
[1331,] 8.910577e-05 1.517849e-05 3.216185e-05
[1332,] 5.104551e-06 1.374444e-05 1.503961e-06
[1333,] 8.174682e-05 2.067494e-05 2.188062e-05
[1334,] 1.205035e-05 2.508705e-05 3.359675e-06
[1335,] 1.462486e-04 3.610281e-05 1.511716e-04
[1336,] 1.593153e-05 2.352007e-05 7.392969e-06
[1337,] 5.651980e-06 9.063893e-06 1.670354e-06
[1338,] 4.496696e-05 2.677666e-05 1.906857e-05
[1339,] 1.181991e-05 2.859129e-05 3.609076e-06
[1340,] 1.176268e-05 3.036288e-05 3.688588e-06
[1341,] 1.203729e-05 2.952375e-05 3.565262e-06
[1342,] 5.014954e-06 1.418930e-05 1.526326e-06
[1343,] 1.186566e-05 3.009681e-05 3.649425e-06
[1344,] 1.182720e-05 3.031437e-05 3.658223e-06
[1345,] 1.192508e-05 2.876091e-05 3.575378e-06
[1346,] 1.183062e-05 2.962051e-05 3.632786e-06
[1347,] 1.187647e-05 2.989158e-05 3.621378e-06
[1348,] 1.169742e-05 2.952317e-05 3.695583e-06
[1349,] 1.346763e-04 2.011898e-05 5.695124e-05
[1350,] 8.203821e-04 9.709117e-06 9.665807e-05
[1351,] 1.182622e-05 2.996069e-05 3.645220e-06
[1352,] 5.813694e-06 9.587557e-06 1.600091e-06
[1353,] 1.180804e-05 3.039865e-05 3.661469e-06
[1354,] 1.184114e-05 2.955984e-05 3.627268e-06
[1355,] 1.182364e-05 2.961455e-05 3.636130e-06
[1356,] 4.203189e-05 2.677666e-05 1.774684e-05
[1357,] 2.635466e-04 1.523563e-05 1.819212e-05
[1358,] 1.169473e-05 3.164101e-05 3.771524e-06
[1359,] 7.686076e-04 1.154447e-05 2.120554e-04
[1360,] 1.176366e-05 3.063392e-05 3.696845e-06
[1361,] 4.566448e-05 2.678337e-05 1.939251e-05
[1362,] 1.168164e-05 3.002280e-05 3.728230e-06
[1363,] 1.180585e-05 3.014024e-05 3.663828e-06
[1364,] 1.175382e-05 3.135543e-05 3.724126e-06
[1365,] 1.188603e-05 2.950008e-05 3.609742e-06
[1366,] 1.387846e-04 2.236953e-05 7.477587e-05
[1367,] 1.753050e-05 1.190324e-05 3.485845e-06
[1368,] 5.890050e-06 1.399636e-05 1.525615e-06
[1369,] 1.176774e-05 2.957053e-05 3.660384e-06
[1370,] 1.230427e-04 1.783130e-05 5.768699e-05
[1371,] 5.005837e-06 1.401639e-05 1.533364e-06
[1372,] 1.191864e-05 3.276475e-05 3.691684e-06
[1373,] 1.183020e-05 3.271913e-05 3.730334e-06
[1374,] 9.183957e-04 9.727304e-06 1.099365e-04
[1375,] 1.161232e-05 3.233936e-05 3.825867e-06
[1376,] 1.187559e-05 3.037595e-05 3.635834e-06
[1377,] 1.184161e-05 3.257155e-05 3.726067e-06
[1378,] 6.948370e-06 1.461739e-05 1.571911e-06
[1379,] 1.205550e-05 2.869457e-05 3.534904e-06
[1380,] 2.146964e-05 7.715330e-05 3.454149e-06
[1381,] 1.755293e-05 1.196165e-05 3.526917e-06
[1382,] 6.646550e-06 1.503129e-05 1.540101e-06
[1383,] 1.179981e-04 2.335676e-05 6.888404e-05
[1384,] 5.904163e-06 9.728646e-06 1.606326e-06
[1385,] 7.596482e-04 8.981076e-06 8.310322e-05
[1386,] 1.157442e-04 2.460534e-05 7.286401e-05
[1387,] 5.493817e-06 9.132640e-06 1.653727e-06
[1388,] 1.185576e-05 3.471672e-05 3.769227e-06
[1389,] 6.327152e-04 9.741428e-06 7.585561e-05
[1390,] 1.048252e-04 1.896783e-05 5.266254e-05
[1391,] 5.009656e-06 1.469078e-05 1.540814e-06
[1392,] 1.187969e-05 3.194682e-05 3.691835e-06
[1393,] 6.581285e-06 1.423599e-05 1.546812e-06
[1394,] 1.184698e-05 3.224368e-05 3.712126e-06
[1395,] 1.495360e-05 4.441972e-05 3.246927e-06
[1396,] 1.154155e-05 3.427764e-05 4.354581e-06
[1397,] 1.277517e-04 1.523456e-05 4.587175e-05
[1398,] 1.186773e-05 3.218152e-05 3.702489e-06
[1399,] 6.115143e-05 2.437244e-05 2.157650e-05
[1400,] 1.079055e-05 5.210288e-05 3.318758e-06
[1401,] 6.821371e-04 9.046832e-06 8.429550e-05
[1402,] 1.207520e-04 1.505242e-05 4.246951e-05
[1403,] 1.184192e-05 3.223899e-05 3.714803e-06
[1404,] 1.193945e-05 3.217590e-05 3.673680e-06
[1405,] 1.179246e-05 3.283571e-05 3.756404e-06
[1406,] 5.451151e-06 9.031469e-06 1.598368e-06
[1407,] 6.311327e-05 3.693145e-05 4.120785e-05
[1408,] 1.158194e-05 3.772299e-05 3.681217e-06
[1409,] 1.188008e-05 3.276643e-05 3.711538e-06
[1410,] 1.189760e-05 3.199508e-05 3.688727e-06
[1411,] 1.195048e-05 3.268365e-05 3.680849e-06
[1412,] 1.325121e-04 3.008939e-05 1.083694e-04
[1413,] 1.184260e-05 3.333777e-05 3.742309e-06
[1414,] 1.183638e-05 3.283571e-05 3.734793e-06
[1415,] 5.921376e-06 9.886378e-06 1.585766e-06
[1416,] 1.255934e-04 1.466547e-05 4.182144e-05
[1417,] 6.122838e-06 1.069655e-05 1.542017e-06
[1418,] 1.186118e-05 3.342717e-05 3.735388e-06
[1419,] 1.172906e-05 3.325803e-05 3.801387e-06
[1420,] 1.146597e-04 1.508312e-05 4.014618e-05
[1421,] 5.383882e-06 9.036923e-06 1.584046e-06
[1422,] 1.205865e-05 3.160915e-05 3.612904e-06
[1423,] 6.311605e-04 9.703888e-06 7.768705e-05
[1424,] 1.184675e-05 3.226197e-05 3.712967e-06
[1425,] 4.825402e-05 3.750700e-05 3.247420e-05
[1426,] 1.341629e-05 2.450088e-05 6.249683e-06
[1427,] 1.127182e-05 2.289981e-05 3.745263e-06
[1428,] 6.393589e-06 1.570607e-05 1.515264e-06
[1429,] 6.414028e-06 1.641692e-05 1.510463e-06
[1430,] 4.942326e-06 3.756482e-05 1.929358e-06
[1431,] 1.218431e-04 1.520939e-05 4.301500e-05
[1432,] 1.200781e-05 3.500815e-05 3.711962e-06
[1433,] 1.190612e-05 3.469677e-05 3.744855e-06
[1434,] 1.184064e-05 3.502281e-05 3.784259e-06
[1435,] 1.226487e-04 1.466114e-05 4.039287e-05
[1436,] 1.196705e-05 3.063392e-05 3.607428e-06
[1437,] 1.190488e-05 3.760991e-05 3.809788e-06
[1438,] 7.383090e-04 9.720911e-06 9.110907e-05
[1439,] 1.186786e-05 3.546834e-05 3.784408e-06
[1440,] 6.347380e-06 1.604920e-05 1.509632e-06
[1441,] 1.274126e-05 3.561156e-05 3.558559e-06
[1442,] 1.168431e-04 1.454005e-05 3.825892e-05
[1443,] 1.186072e-05 3.475588e-05 3.764725e-06
[1444,] 1.183870e-05 3.475588e-05 3.776252e-06
[1445,] 1.161211e-05 3.585667e-05 4.197719e-06
[1446,] 1.150237e-05 3.823062e-05 4.646912e-06
[1447,] 6.629151e-04 1.138843e-05 3.255277e-05
[1448,] 5.782033e-04 1.124132e-05 3.026170e-05
[1449,] 5.477852e-06 9.336516e-06 1.625965e-06
[1450,] 1.175678e-05 3.517564e-05 3.811763e-06
[1451,] 3.799114e-05 2.762620e-05 3.027071e-05
[1452,] 1.394884e-05 8.127595e-05 9.206776e-06
[1453,] 2.128391e-05 1.530618e-05 3.760103e-06
[1454,] 1.217822e-05 4.324781e-05 3.815642e-06
[1455,] 2.506088e-04 1.063633e-05 2.373363e-05
[1456,] 1.315350e-05 4.904765e-05 3.637601e-06
[1457,] 1.694110e-04 2.592607e-05 1.110673e-04
[1458,] 1.217401e-05 4.164498e-05 3.784809e-06
[1459,] 2.264442e-05 2.016421e-05 1.038179e-05
[1460,] 4.594149e-05 2.766622e-05 2.193976e-05
[1461,] 1.906446e-04 2.850472e-05 1.414062e-04
[1462,] 1.206659e-05 4.169495e-05 3.831009e-06
[1463,] 1.207614e-05 5.214742e-05 9.602716e-06
[1464,] 1.281812e-05 5.277235e-05 1.046288e-05
[1465,] 1.209690e-05 4.365487e-05 3.860044e-06
[1466,] 3.497973e-05 1.269618e-05 6.876768e-06
[1467,] 1.212502e-05 4.190748e-05 3.810299e-06
[1468,] 1.253541e-05 1.548202e-05 3.219360e-06
[1469,] 1.210903e-05 4.375796e-05 3.857253e-06
[1470,] 4.182498e-04 9.592540e-06 2.978487e-05
[1471,] 3.080707e-05 1.189385e-05 7.204665e-06
[1472,] 2.125551e-05 1.979414e-05 9.553748e-06
[1473,] 1.231871e-05 5.661203e-05 4.133919e-06
[1474,] 3.139618e-04 1.036092e-05 3.103373e-05
[1475,] 2.000599e-05 2.026046e-05 9.119265e-06
[1476,] 1.227423e-05 3.976529e-05 3.710031e-06
[1477,] 1.216989e-05 4.234864e-05 3.794487e-06
[1478,] 1.271325e-05 3.381413e-05 3.667936e-06
[1479,] 3.313785e-05 1.370262e-05 5.823660e-06
[1480,] 1.213889e-05 4.197578e-05 3.804422e-06
[1481,] 1.207681e-05 4.407721e-05 3.879106e-06
[1482,] 2.027565e-05 2.026525e-05 9.246252e-06
[1483,] 2.153179e-04 1.077638e-05 2.397614e-05
[1484,] 9.600502e-05 4.898709e-05 8.192779e-05
[1485,] 1.217779e-05 4.273197e-05 3.806528e-06
[1486,] 2.369244e-04 1.778002e-05 8.114542e-05
[1487,] 2.284206e-05 3.774395e-05 1.414306e-05
[1488,] 2.070109e-05 1.396314e-05 3.735927e-06
[1489,] 1.219956e-05 4.365487e-05 3.817408e-06
[1490,] 1.219473e-05 4.025875e-05 3.748745e-06
[1491,] 3.117417e-04 1.079473e-05 2.665051e-05
[1492,] 3.203340e-05 1.263158e-05 6.459769e-06
[1493,] 2.286622e-05 2.209685e-05 1.128073e-05
[1494,] 1.240617e-05 4.168532e-05 3.707185e-06
[1495,] 1.228048e-05 4.223290e-05 3.758549e-06
[1496,] 2.640916e-04 1.924043e-05 1.017228e-04
[1497,] 1.216829e-05 4.172300e-05 3.786820e-06
[1498,] 2.148163e-05 2.066460e-05 1.000126e-05
[1499,] 1.208443e-05 4.126240e-05 3.811375e-06
[1500,] 1.215953e-05 4.169495e-05 3.788753e-06
[1501,] 1.219514e-05 4.169495e-05 3.773232e-06
[1502,] 3.937011e-05 2.137715e-05 3.884231e-06
[1503,] 1.217732e-05 4.280400e-05 3.803256e-06
[1504,] 1.235445e-05 4.207370e-05 3.725947e-06
[1505,] 6.158234e-06 1.249145e-05 2.389970e-06
[1506,] 1.230361e-05 3.899242e-05 3.684257e-06
[1507,] 1.221166e-05 4.457105e-05 3.829820e-06
[1508,] 1.224386e-05 4.452273e-05 3.817409e-06
[1509,] 2.218419e-05 2.125414e-05 1.060486e-05
[1510,] 3.123756e-04 1.328384e-05 5.486753e-05
[1511,] 1.294949e-05 5.443985e-05 1.076032e-05
[1512,] 2.771217e-05 1.763095e-05 1.133777e-05
[1513,] 2.541298e-05 2.119134e-05 1.219656e-05
[1514,] 2.157170e-05 2.011044e-05 9.840020e-06
[1515,] 2.794959e-05 3.887288e-05 1.813574e-05
[1516,] 1.230754e-05 4.182983e-05 3.738599e-06
[1517,] 1.913580e-04 2.741071e-05 1.343392e-04
[1518,] 3.235652e-05 1.259354e-05 6.563502e-06
[1519,] 1.460832e-05 1.895540e-05 3.165466e-06
[1520,] 4.472220e-04 9.457511e-06 3.313375e-05
[1521,] 2.089551e-04 2.908424e-05 1.579393e-04
[1522,] 1.224567e-05 4.368426e-05 3.799973e-06
[1523,] 1.857977e-05 2.179182e-05 8.893066e-06
[1524,] 2.561302e-04 1.422553e-05 5.574776e-05
[1525,] 3.325184e-05 1.339858e-05 6.088943e-06
[1526,] 1.239201e-05 4.287609e-05 3.707090e-06
[1527,] 8.152652e-05 5.100992e-05 6.986987e-05
[1528,] 1.225467e-05 4.455475e-05 3.811480e-06
[1529,] 1.218929e-05 4.522901e-05 3.849889e-06
[1530,] 1.220491e-05 3.349508e-05 3.617994e-06
[1531,] 1.218886e-05 4.453130e-05 3.844511e-06
[1532,] 2.390537e-04 4.222750e-05 2.945762e-04
[1533,] 1.615719e-04 1.878292e-05 1.205872e-05
[1534,] 2.331991e-04 3.925003e-05 2.619604e-04
[1535,] 1.112563e-04 1.835611e-05 5.499956e-05
[1536,] 3.891600e-05 1.190823e-05 8.886709e-06
[1537,] 1.504055e-05 2.645515e-05 1.929794e-06
[1538,] 8.057354e-05 1.074049e-05 1.783935e-05
[1539,] 2.697966e-05 1.181588e-05 8.649070e-06
[1540,] 3.364457e-05 1.114901e-05 9.222362e-06
[1541,] 3.778448e-05 1.164023e-05 1.155240e-05
[1542,] 3.794437e-05 1.322244e-05 1.448567e-05
[1543,] 3.010656e-05 1.362559e-05 1.192378e-05
[1544,] 2.712392e-05 1.213354e-05 9.278788e-06
[1545,] 1.491582e-03 1.121237e-05 3.542868e-04
[1546,] 8.284450e-06 1.464387e-05 1.577439e-06
[1547,] 2.219391e-05 2.425540e-05 1.151909e-05
[1548,] 1.789218e-05 1.269669e-05 3.653638e-06
[1549,] 1.792229e-05 1.268204e-05 3.649969e-06
[1550,] 2.322703e-05 2.093926e-05 1.091397e-05
[1551,] 2.255877e-05 2.122896e-05 1.068633e-05
[1552,] 2.420661e-05 2.682867e-05 1.353170e-05
[1553,] 2.567907e-04 1.119233e-05 1.395927e-05
[1554,] 2.925812e-05 1.278685e-05 5.866031e-06
[1555,] 3.044655e-05 1.302371e-05 5.876056e-06
[1556,] 3.309330e-04 3.248296e-05 2.820111e-04
[1557,] 7.089977e-05 3.658010e-05 6.947043e-05
[1558,] 2.475703e-04 3.259136e-05 2.165466e-04
[1559,] 2.805218e-04 1.001887e-05 1.952046e-05
[1560,] 8.684623e-05 1.000926e-05 7.625623e-06
[1561,] 4.201642e-05 4.671118e-05 4.865946e-06
[1562,] 3.093468e-05 1.284544e-05 6.092898e-06
[1563,] 2.893725e-05 1.305410e-05 5.621049e-06
[1564,] 1.200084e-05 4.649548e-05 3.767552e-06
[1565,] 4.180410e-05 2.315770e-05 5.856029e-06
[1566,] 2.249652e-04 2.812980e-05 1.614159e-04
[1567,] 1.207426e-05 2.533266e-05 3.639641e-06
[1568,] 2.086679e-05 1.879494e-05 8.967148e-06
[1569,] 2.865722e-04 3.019454e-05 2.229731e-04
[1570,] 8.200440e-05 3.405187e-05 5.045174e-05
[1571,] 2.365680e-04 1.103056e-05 1.349953e-05
[1572,] 2.613116e-04 1.119502e-05 1.404371e-05
[1573,] 2.784446e-03 1.035769e-05 4.476482e-04
[1574,] 2.633061e-04 1.166610e-05 1.329005e-05
[1575,] 5.866432e-05 2.287305e-05 3.097257e-05
[1576,] 4.945871e-04 4.792846e-05 6.953228e-04
[1577,] 3.335209e-05 1.997847e-05 6.408370e-06
[1578,] 2.093391e-05 1.187344e-05 5.158437e-06
[1579,] 2.136022e-05 1.182544e-05 5.283950e-06
[1580,] 3.255500e-05 1.179937e-05 6.483666e-06
[1581,] 4.389414e-05 2.018016e-05 7.450923e-06
[1582,] 3.020224e-05 1.453047e-05 5.049879e-06
[1583,] 7.265586e-05 1.015881e-05 7.201472e-06
[1584,] 6.989807e-05 1.016916e-05 7.001687e-06
[1585,] 4.865692e-04 1.063240e-05 3.931345e-05
[1586,] 3.106946e-04 1.030629e-05 1.966421e-05
[1587,] 2.989762e-05 1.182689e-05 5.997130e-06
[1588,] 2.510744e-05 1.849800e-05 1.043525e-05
[1589,] 2.988428e-03 1.029866e-05 4.769571e-04
[1590,] 1.002791e-04 4.042054e-05 7.645769e-05
[1591,] 4.163432e-05 2.100462e-05 6.708477e-06
[1592,] 4.162477e-05 2.094353e-05 6.733463e-06
[1593,] 2.491638e-04 2.431620e-05 1.422985e-04
[1594,] 1.241089e-04 1.181893e-05 8.484725e-06
[1595,] 5.211940e-05 1.566630e-05 7.477316e-06
[1596,] 3.082457e-04 9.500793e-06 2.473883e-05
[1597,] 2.194941e-04 2.403939e-05 1.300205e-04
[1598,] 5.751734e-05 2.570892e-05 7.293193e-06
[1599,] 3.845051e-05 1.659838e-05 1.394956e-05
[1600,] 2.786572e-05 1.808511e-05 1.146430e-05
[1601,] 1.600437e-04 2.082275e-05 7.863983e-05
[1602,] 1.809536e-04 1.481567e-05 4.927527e-05
[1603,] 1.304374e-04 2.034373e-05 6.321777e-05
[1604,] 1.169523e-05 3.456282e-05 3.669253e-06
[1605,] 1.132014e-05 2.075584e-05 3.343194e-06
[1606,] 6.351017e-05 8.908184e-06 1.052345e-05
[1607,] 1.157895e-05 2.004423e-05 3.279453e-06
[1608,] 2.068258e-03 1.030898e-05 3.325046e-04
[1609,] 1.143578e-05 1.792790e-05 3.250037e-06
[1610,] 1.142462e-05 2.891193e-05 3.599881e-06
[1611,] 1.354419e-04 2.405455e-05 8.384763e-05
[1612,] 7.474445e-04 1.144147e-05 4.404500e-05
[1613,] 1.151272e-05 2.640160e-05 3.613711e-06
[1614,] 1.155174e-05 2.757932e-05 3.623622e-06
[1615,] 1.146778e-05 1.888140e-05 3.252756e-06
[1616,] 3.644702e-05 3.102454e-05 2.147575e-05
[1617,] 2.943187e-05 1.890972e-05 4.041572e-06
[1618,] 1.284353e-04 3.680349e-05 9.397853e-05
[1619,] 1.128520e-05 2.534255e-05 3.736331e-06
[1620,] 2.562540e-04 1.530289e-05 6.758524e-05
[1621,] 1.116618e-05 1.605339e-05 3.223809e-06
[1622,] 1.117368e-05 1.864752e-05 3.349801e-06
[1623,] 1.176054e-05 2.476379e-05 3.664816e-06
[1624,] 6.920890e-05 3.060002e-05 6.276166e-05
[1625,] 2.124220e-04 7.014589e-05 4.636182e-04
[1626,] 3.586539e-04 1.490080e-05 2.315424e-05
[1627,] 5.826588e-04 1.200135e-05 2.356570e-05
[1628,] 1.051392e-04 6.529636e-05 2.039969e-04
[1629,] 9.399365e-05 2.837953e-05 8.209456e-05
[1630,] 1.009051e-03 1.088370e-05 5.949043e-05
[1631,] 4.834715e-06 6.352984e-05 1.769406e-06
[1632,] 6.059421e-06 2.265409e-05 1.396024e-06
[1633,] 3.779170e-05 1.178236e-05 5.509206e-06
[1634,] 5.084326e-05 3.021553e-05 6.740478e-06
[1635,] 1.259410e-04 3.065810e-05 8.052565e-05
[1636,] 4.679431e-06 3.355850e-05 2.002965e-06
[1637,] 4.705166e-06 1.128343e-04 2.716811e-06
[1638,] 1.529979e-05 1.306875e-05 4.161755e-06
[1639,] 4.430242e-05 1.268395e-05 3.736825e-06
[1640,] 8.680153e-06 4.696037e-05 2.522934e-06
[1641,] 1.465736e-05 2.591143e-05 9.453401e-06
[1642,] 1.622823e-05 1.658953e-04 3.912879e-05
[1643,] 4.897251e-06 6.317337e-05 2.822569e-06
[1644,] 1.108914e-05 2.943617e-05 5.586188e-06
[1645,] 4.171394e-05 2.243307e-05 7.197044e-06
[1646,] 1.010254e-05 2.590877e-05 3.107827e-06
[1647,] 8.123493e-06 5.184315e-05 2.638888e-06
[1648,] 2.275633e-05 5.470312e-05 2.389233e-06
[1649,] 1.314436e-05 7.000932e-05 1.885408e-06
[1650,] 1.467688e-05 1.731341e-05 3.848163e-06
[1651,] 5.393485e-06 1.177691e-05 1.431252e-06
[1652,] 2.557310e-05 4.901029e-05 1.775571e-05
[1653,] 1.488172e-05 5.992515e-05 2.204020e-06
[1654,] 1.522757e-05 7.817629e-05 2.174492e-06
[1655,] 1.286129e-05 4.651709e-05 2.067133e-06
[1656,] 1.052391e-05 9.061190e-06 2.421387e-06
[1657,] 1.100752e-05 9.082484e-06 2.503547e-06
[1658,] 5.133350e-06 5.330574e-05 2.908170e-06
[1659,] 2.685215e-05 2.827169e-04 2.770919e-06
[1660,] 1.666443e-05 2.575571e-05 1.018995e-05
[1661,] 1.223421e-05 1.146372e-05 4.809660e-06
[1662,] 5.335292e-06 9.344583e-05 3.832955e-06
[1663,] 1.086031e-05 9.109415e-06 2.360646e-06
[1664,] 1.313631e-05 2.601602e-04 2.258597e-06
[1665,] 4.245248e-05 3.150697e-05 2.598461e-05
[1666,] 7.560548e-06 2.696757e-05 2.319554e-06
[1667,] 9.794663e-06 1.109721e-05 1.916205e-06
[1668,] 5.438678e-06 1.775627e-04 4.034930e-06
[1669,] 5.559819e-06 9.342389e-05 4.199785e-06
[1670,] 1.763571e-05 1.447117e-05 4.054091e-06
[1671,] 5.680728e-06 9.252808e-05 4.397494e-06
[1672,] 1.058087e-05 1.018520e-05 2.074420e-06
[1673,] 7.573453e-06 1.839574e-05 3.845044e-06
[1674,] 9.340521e-06 2.251306e-05 3.116616e-06
[1675,] 2.375692e-05 1.402757e-05 2.589508e-06
[1676,] 9.201994e-05 3.054523e-04 2.151095e-06
[1677,] 3.517140e-05 4.321695e-04 1.602073e-06
[1678,] 9.143653e-06 2.803452e-05 2.339157e-06
[1679,] 4.779032e-05 1.835545e-05 1.944532e-05
[1680,] 4.871154e-05 1.808835e-05 1.946149e-05
[1681,] 8.067912e-06 7.858756e-05 2.128659e-06
[1682,] 1.968491e-04 1.041533e-05 3.516682e-05
[1683,] 6.335769e-06 2.899079e-05 3.360690e-06
[1684,] 1.436529e-05 1.725575e-05 3.921986e-06
[1685,] 8.955954e-06 2.882630e-05 4.162718e-06
[1686,] 1.403271e-05 2.605499e-05 5.291411e-06
[1687,] 7.302888e-05 1.284834e-05 1.028971e-05
[1688,] 4.248306e-04 1.151759e-05 1.131001e-04
[1689,] 8.143376e-05 1.285368e-05 1.117993e-05
[1690,] 5.994647e-05 1.318927e-05 5.104015e-06
[1691,] 1.950805e-05 1.137803e-05 3.909321e-06
[1692,] 2.256359e-05 1.653554e-05 3.923596e-06
[1693,] 3.298220e-05 2.011479e-05 6.221037e-06
[1694,] 8.931946e-04 3.032358e-05 1.348979e-03
[1695,] 1.705111e-05 3.077530e-05 7.401345e-06
[1696,] 1.863898e-05 1.051693e-05 5.494218e-06
[1697,] 4.648204e-05 1.662802e-05 4.302306e-05
[1698,] 1.039056e-03 9.034232e-06 2.585477e-04
[1699,] 7.014915e-04 9.100824e-06 1.849148e-04
[1700,] 2.666239e-04 7.385454e-05 3.456312e-04
[1701,] 1.102736e-04 1.968694e-05 1.251434e-04
[1702,] 6.765310e-04 1.389560e-05 2.472957e-04
[1703,] 6.984105e-05 1.338595e-05 4.869342e-05
[1704,] 4.275919e-04 1.309226e-05 1.432700e-04
[1705,] 4.882228e-05 1.321975e-05 3.334306e-05
[1706,] 4.317532e-05 1.412315e-05 3.266813e-05
[1707,] 4.729035e-04 9.130934e-06 1.295725e-04
[1708,] 2.574699e-05 1.334662e-05 1.777831e-05
[1709,] 2.119077e-05 1.750437e-05 2.027122e-05
[1710,] 4.059765e-04 9.623855e-06 1.413514e-04
[1711,] 1.805858e-05 1.139177e-05 8.836686e-06
[1712,] 5.714122e-04 1.263249e-05 4.056764e-04
[1713,] 2.499617e-05 1.279549e-05 1.614521e-05
[1714,] 3.011323e-05 1.204113e-05 4.320656e-06
[1715,] 2.351454e-05 1.373723e-05 4.787612e-06
[1716,] 1.777192e-05 1.049187e-05 7.637369e-06
[1717,] 1.870492e-05 1.064522e-05 8.391962e-06
[1718,] 2.183866e-05 1.471921e-05 6.045955e-06
[1719,] 5.048968e-05 1.031447e-05 2.160121e-05
[1720,] 3.127346e-04 8.992382e-06 7.801576e-05
[1721,] 4.160446e-04 1.127849e-05 5.570707e-05
[1722,] 3.136905e-05 1.174421e-05 1.727604e-05
[1723,] 3.232518e-04 9.715323e-06 1.167924e-04
[1724,] 2.336932e-05 1.516675e-05 6.693568e-06
[1725,] 1.954371e-05 1.809816e-05 6.307923e-06
[1726,] 1.939164e-05 1.812326e-05 2.018583e-05
[1727,] 3.898489e-05 1.445918e-05 8.979522e-06
[1728,] 5.482523e-05 3.151983e-05 7.175560e-06
[1729,] 7.691301e-06 1.214818e-05 4.509831e-06
[1730,] 2.604971e-05 1.425334e-05 6.584981e-06
[1731,] 1.922720e-05 1.652474e-05 5.322418e-06
[1732,] 6.481474e-05 3.919980e-05 5.854572e-06
[1733,] 2.125704e-04 1.841577e-05 1.701487e-04
[1734,] 1.751340e-05 1.066012e-05 7.944527e-06
[1735,] 1.516533e-05 1.721616e-05 1.496503e-05
[1736,] 1.241927e-04 9.102426e-06 3.514987e-05
[1737,] 2.285063e-05 1.564196e-05 6.172743e-06
[1738,] 2.619055e-04 9.400412e-06 8.323712e-05
[1739,] 1.965366e-05 1.694918e-05 5.897970e-06
[1740,] 2.459143e-05 1.344434e-05 5.553345e-06
[1741,] 3.633969e-05 1.901918e-05 6.949896e-06
[1742,] 9.020375e-06 2.455004e-05 2.895629e-06
[1743,] 1.346175e-05 9.445071e-06 4.209251e-06
[1744,] 6.396565e-05 9.239412e-06 1.956596e-05
[1745,] 1.133711e-05 1.246538e-05 3.643071e-06
[1746,] 4.965500e-02 1.764658e-05 5.582949e-02
[1747,] 2.717733e-02 8.903651e-06 3.327504e-03
[1748,] 7.928644e-06 1.554171e-05 2.534905e-06
[1749,] 1.189532e-02 1.919551e-05 1.480322e-02
[1750,] 1.158018e-02 9.912839e-06 4.423483e-03
[1751,] 8.366628e-06 1.070911e-05 2.003045e-06
[1752,] 7.760769e-06 1.546298e-05 2.460643e-06
[1753,] 1.469033e-02 1.892344e-05 1.794937e-02
[1754,] 8.742110e-06 2.329312e-05 2.845964e-06
[1755,] 8.968299e-06 1.074499e-05 2.393913e-06
[1756,] 6.414980e-03 9.208178e-06 1.832089e-03
[1757,] 1.073507e-05 2.927809e-05 4.040876e-06
[1758,] 8.450066e-06 1.217272e-05 2.639101e-06
[1759,] 7.954351e-06 1.382525e-05 2.468703e-06
[1760,] 3.362927e-05 2.328134e-05 3.187467e-05
[1761,] 8.693031e-06 1.490037e-05 3.190558e-06
[1762,] 9.524102e-06 1.076304e-05 2.561764e-06
[1763,] 1.977944e-02 1.774830e-05 2.210755e-02
[1764,] 8.079731e-06 1.591023e-05 2.706797e-06
[1765,] 2.329438e-05 1.537308e-05 3.026753e-06
[1766,] 1.270307e-02 9.505612e-06 4.174408e-03
[1767,] 1.575060e-02 9.257521e-06 4.567075e-03
[1768,] 2.316955e-05 1.604341e-05 2.989919e-06
[1769,] 9.615002e-06 1.074029e-05 2.528450e-06
[1770,] 9.154162e-06 1.073723e-05 2.433676e-06
[1771,] 7.861272e-06 1.538739e-05 2.490195e-06
[1772,] 1.602844e-02 9.234246e-06 4.583038e-03
[1773,] 2.520423e-05 2.300410e-05 2.339290e-05
[1774,] 5.598307e-04 2.742986e-05 4.900405e-05
[1775,] 4.119568e-03 1.697888e-05 4.939309e-03
[1776,] 2.692756e-05 1.805557e-05 7.037415e-06
[1777,] 1.034766e-02 9.184690e-06 2.902952e-03
[1778,] 3.635780e-03 1.150097e-05 2.368845e-03
[1779,] 2.788793e-03 1.442346e-05 2.667429e-03
[1780,] 3.411761e-03 1.403639e-05 3.135035e-03
[1781,] 1.018668e-02 9.150969e-06 2.796110e-03
[1782,] 2.621844e-03 1.402466e-05 2.379123e-03
[1783,] 7.956436e-03 9.531374e-06 2.670496e-03
[1784,] 1.291378e-02 9.587541e-06 4.384900e-03
[1785,] 8.571677e-06 2.332490e-05 2.796402e-06
[1786,] 7.773016e-06 1.339062e-05 2.268251e-06
[1787,] 9.364707e-06 1.102265e-05 2.276709e-06
[1788,] 1.003663e-02 1.905318e-05 1.235788e-02
[1789,] 7.158863e-03 9.712398e-06 2.574543e-03
[1790,] 1.092090e-05 1.099913e-05 2.345919e-06
[1791,] 1.237053e-02 2.003130e-05 1.634567e-02
[1792,] 9.086315e-06 1.074812e-05 2.369411e-06
[1793,] 9.297587e-06 1.074453e-05 2.407463e-06
[1794,] 1.421040e-02 2.067350e-05 1.958320e-02
[1795,] 6.931412e-03 1.038914e-05 3.055833e-03
[1796,] 7.823245e-06 1.406743e-05 2.256785e-06
[1797,] 8.826976e-03 9.914995e-06 3.395805e-03
[1798,] 2.821848e-05 2.229951e-05 2.570124e-05
[1799,] 5.744867e-03 9.944420e-06 2.235829e-03
[1800,] 7.916781e-03 1.045670e-05 3.542314e-03
[1801,] 2.358899e-05 2.590121e-05 8.960155e-06
[1802,] 5.244453e-06 2.645350e-05 5.005738e-06
[1803,] 9.156085e-03 1.051248e-05 4.143503e-03
[1804,] 7.625830e-03 1.032771e-05 3.305865e-03
[1805,] 1.963666e-05 1.564685e-05 4.947951e-06
[1806,] 6.430258e-03 1.008458e-05 2.633005e-03
[1807,] 7.448220e-03 2.002754e-05 9.818808e-03
[1808,] 1.930196e-03 1.815814e-05 2.179803e-03
[1809,] 9.341863e-06 1.074863e-05 2.497731e-06
[1810,] 8.089914e-06 1.546739e-05 2.580029e-06
[1811,] 1.994928e-05 1.820865e-05 2.841256e-06
[1812,] 2.054598e-05 1.815093e-05 2.850277e-06
[1813,] 1.943995e-05 2.117355e-05 1.604223e-05
[1814,] 5.872216e-03 1.810193e-05 6.694570e-03
[1815,] 7.778286e-06 1.366873e-05 2.365849e-06
[1816,] 7.026667e-03 1.022636e-05 2.970516e-03
[1817,] 1.047544e-02 1.901346e-05 1.287660e-02
[1818,] 7.751957e-06 1.566389e-05 2.478627e-06
[1819,] 9.623900e-06 1.073572e-05 2.490462e-06
[1820,] 9.579242e-06 1.073466e-05 2.504111e-06
[1821,] 7.876364e-06 1.396381e-05 2.462755e-06
[1822,] 8.170977e-06 1.040304e-05 2.010048e-06
[1823,] 8.969234e-06 1.104103e-05 2.568806e-06
[1824,] 5.849212e-03 1.001915e-05 2.288310e-03
[1825,] 9.270796e-06 1.073804e-05 2.465444e-06
[1826,] 2.139179e-05 1.909286e-05 1.664193e-05
[1827,] 4.661377e-03 1.937008e-05 5.291103e-03
[1828,] 1.460249e-05 2.537360e-05 5.835095e-06
[1829,] 8.652762e-03 1.632349e-05 7.988214e-03
[1830,] 7.812358e-06 1.396266e-05 2.436623e-06
[1831,] 2.018658e-05 2.203112e-05 1.795397e-05
[1832,] 2.104643e-03 1.229109e-05 4.938082e-04
[1833,] 4.449621e-04 2.903221e-05 3.901370e-05
[1834,] 8.118858e-03 1.911723e-05 9.545007e-03
[1835,] 9.512905e-03 9.525816e-06 3.049482e-03
[1836,] 8.484896e-03 9.834694e-06 3.103331e-03
[1837,] 1.027291e-02 1.957089e-05 1.250867e-02
[1838,] 9.660760e-06 1.078016e-05 2.554907e-06
[1839,] 7.988896e-06 1.544089e-05 2.581804e-06
[1840,] 5.279778e-03 9.494536e-06 1.691990e-03
[1841,] 9.075978e-06 1.078562e-05 2.472957e-06
[1842,] 9.566742e-03 1.956229e-05 1.163246e-02
[1843,] 5.385742e-03 1.023227e-05 2.235264e-03
[1844,] 2.499366e-03 1.247219e-05 6.035012e-04
[1845,] 1.037060e-02 2.017472e-05 1.314227e-02
[1846,] 7.930700e-06 1.400408e-05 2.485648e-06
[1847,] 4.053181e-04 2.281198e-05 3.642771e-05
[1848,] 9.386775e-06 1.093444e-05 2.650616e-06
[1849,] 2.655611e-05 2.046907e-05 2.219376e-05
[1850,] 9.302765e-06 1.092489e-05 2.625805e-06
[1851,] 8.320920e-03 1.025583e-05 3.450234e-03
[1852,] 7.311171e-03 1.021621e-05 3.005840e-03
[1853,] 1.088001e-05 1.104012e-05 3.076741e-06
[1854,] 7.611742e-03 1.002286e-05 2.962484e-03
[1855,] 8.364355e-06 1.049632e-05 2.012718e-06
[1856,] 8.268045e-06 1.062584e-05 1.999114e-06
[1857,] 9.158530e-03 1.961600e-05 1.117351e-02
[1858,] 8.177656e-03 1.861337e-05 9.258617e-03
[1859,] 2.099749e-05 1.805431e-05 5.743764e-06
[1860,] 7.753257e-03 1.827410e-05 8.577066e-03
[1861,] 4.851532e-03 1.893899e-05 5.346108e-03
[1862,] 1.945235e-03 1.996938e-05 2.820859e-03
[1863,] 2.462161e-03 2.013953e-05 3.618233e-03
[1864,] 8.473964e-06 1.101537e-05 1.997664e-06
[1865,] 8.411468e-03 1.043169e-05 3.735924e-03
[1866,] 8.434771e-06 1.087552e-05 2.000402e-06
[1867,] 8.566997e-06 1.108802e-05 2.000360e-06
[1868,] 2.292202e-05 1.642172e-05 2.966790e-06
[1869,] 8.867108e-03 1.860147e-05 1.055241e-02
[1870,] 7.916762e-06 1.742891e-05 2.775043e-06
[1871,] 8.006805e-06 2.409606e-05 2.633310e-06
[1872,] 7.597390e-06 1.682106e-05 2.482704e-06
[1873,] 9.349888e-06 2.933182e-05 2.747111e-06
[1874,] 2.538641e-05 2.301022e-05 2.354983e-05
[1875,] 2.068482e-05 2.084895e-05 2.818963e-06
[1876,] 2.839192e-03 2.054351e-05 4.110888e-03
[1877,] 3.094906e-05 1.797892e-05 7.651739e-06
[1878,] 8.138120e-06 2.344712e-05 2.738336e-06
[1879,] 1.709641e-05 2.186483e-05 4.719220e-06
[1880,] 6.487437e-03 9.855402e-06 2.462743e-03
[1881,] 8.365392e-03 1.030135e-05 3.597143e-03
[1882,] 2.534054e-05 2.133394e-05 2.213707e-05
[1883,] 2.123999e-03 2.288568e-05 3.097484e-03
[1884,] 2.492897e-05 1.853926e-05 7.604337e-06
[1885,] 2.713881e-03 1.536308e-05 2.841149e-03
[1886,] 2.239139e-05 1.639903e-05 4.789132e-06
[1887,] 5.054534e-03 1.153341e-05 2.863236e-03
[1888,] 1.010508e-03 5.028919e-05 2.188606e-05
[1889,] 1.525940e-05 1.567064e-05 4.203336e-06
[1890,] 1.537499e-05 1.564625e-05 4.247244e-06
[1891,] 1.522589e-05 1.518960e-05 4.069625e-06
[1892,] 1.570650e-05 1.501995e-05 4.175333e-06
[1893,] 1.650777e-05 2.755700e-05 5.314409e-06
[1894,] 8.034524e-06 2.349833e-05 2.645485e-06
[1895,] 5.698302e-06 2.414309e-05 1.838454e-06
[1896,] 7.292923e-06 1.537856e-05 2.305454e-06
[1897,] 1.650446e-05 2.723712e-05 5.294687e-06
[1898,] 7.514766e-06 2.892573e-05 2.459076e-06
[1899,] 1.670480e-05 2.453996e-05 5.171673e-06
[1900,] 7.950669e-06 2.266644e-05 2.655334e-06
[1901,] 5.180002e-06 3.224723e-05 3.174421e-06
[1902,] 1.625945e-05 1.256804e-05 3.670044e-06
[1903,] 2.265243e-05 1.874569e-05 2.882286e-06
[1904,] 5.957942e-05 2.501920e-05 2.428873e-05
[1905,] 1.628574e-05 1.248999e-05 3.632991e-06
[1906,] 1.516649e-05 2.368737e-05 4.639331e-06
[1907,] 8.074049e-06 1.597523e-05 2.728654e-06
[1908,] 1.881822e-05 1.570458e-05 2.893745e-06
[1909,] 1.612678e-05 2.785168e-05 5.170474e-06
[1910,] 1.865280e-05 1.563168e-05 2.897286e-06
[1911,] 6.552668e-06 2.366961e-05 6.170207e-06
[1912,] 1.096804e-05 1.277708e-05 2.324612e-06
[1913,] 1.519973e-05 2.331728e-05 4.578810e-06
[1914,] 8.042292e-06 1.590391e-05 2.707181e-06
[1915,] 1.618031e-05 2.814501e-05 5.146453e-06
[1916,] 1.667149e-05 2.322241e-05 5.060273e-06
[1917,] 1.611761e-05 2.837522e-05 5.199133e-06
[1918,] 1.623067e-05 2.698400e-05 5.074871e-06
[1919,] 6.745987e-06 2.512766e-05 6.645053e-06
[1920,] 3.328548e-03 3.109103e-05 1.925851e-04
[1921,] 5.370815e-06 3.391924e-05 4.269906e-06
[1922,] 1.512484e-05 2.464343e-05 4.813346e-06
[1923,] 1.512487e-05 2.328593e-05 4.743754e-06
[1924,] 2.227048e-05 1.800950e-05 5.791621e-06
[1925,] 1.520630e-05 2.184345e-05 4.499883e-06
[1926,] 1.602426e-05 2.320958e-05 4.949742e-06
[1927,] 1.513052e-05 2.414052e-05 4.802814e-06
[1928,] 8.031934e-06 2.309017e-05 2.670902e-06
[1929,] 6.243311e-06 1.465476e-05 1.916604e-06
[1930,] 2.466753e-04 1.941858e-05 2.900202e-04
[1931,] 1.513810e-05 2.408295e-05 4.759748e-06
[1932,] 1.513812e-05 2.410522e-05 4.761554e-06
[1933,] 1.516671e-05 2.163997e-05 4.502689e-06
[1934,] 5.504155e-04 1.219359e-05 1.415075e-04
[1935,] 2.936659e-05 1.258951e-05 6.466599e-06
[1936,] 5.293788e-06 2.112773e-05 2.297850e-06
[1937,] 6.305654e-06 1.230032e-05 1.803086e-06
[1938,] 2.125325e-05 1.865488e-05 2.849316e-06
[1939,] 7.635912e-06 1.316192e-05 2.361939e-06
[1940,] 7.712280e-06 2.518627e-05 2.635642e-06
[1941,] 1.504662e-05 1.818110e-05 4.395586e-06
[1942,] 7.969623e-06 2.235202e-05 2.625670e-06
[1943,] 5.804862e-06 3.367940e-05 1.639212e-06
[1944,] 1.505058e-05 1.913445e-05 4.556227e-06
[1945,] 7.638070e-06 1.516598e-05 2.347175e-06
[1946,] 9.841025e-06 1.769655e-05 7.128380e-06
[1947,] 8.683162e-06 2.332206e-05 2.818860e-06
[1948,] 1.596327e-05 2.361436e-05 5.106102e-06
[1949,] 1.568222e-05 1.621637e-05 3.993818e-06
[1950,] 7.625828e-06 1.160845e-05 2.200083e-06
[1951,] 7.870022e-06 1.265381e-05 2.025277e-06
[1952,] 2.941281e-05 3.143082e-05 2.891102e-06
[1953,] 2.243683e-05 1.862683e-05 2.878270e-06
[1954,] 7.746459e-06 1.201475e-05 2.537626e-06
[1955,] 7.610700e-06 2.045566e-05 3.294348e-06
[1956,] 1.669862e-05 2.583081e-05 7.966898e-06
[1957,] 8.036903e-06 1.279144e-05 2.784117e-06
[1958,] 8.065559e-06 1.242126e-05 2.734562e-06
[1959,] 7.663923e-06 1.420883e-05 2.391707e-06
[1960,] 2.387907e-05 1.694120e-05 6.905197e-06
[1961,] 1.462362e-04 1.495576e-04 5.622808e-04
[1962,] 1.801616e-05 2.713129e-05 7.102327e-06
[1963,] 7.827830e-06 1.534406e-05 2.555202e-06
[1964,] 5.525646e-06 1.118523e-04 1.641281e-06
[1965,] 1.651024e-05 2.501757e-05 9.008522e-06
[1966,] 7.806355e-06 1.220677e-05 2.293550e-06
[1967,] 7.551980e-06 1.260130e-05 2.279514e-06
[1968,] 1.861809e-05 1.069534e-05 3.762109e-06
[1969,] 2.017884e-05 1.697681e-05 4.277973e-06
[1970,] 7.793021e-06 9.428222e-06 1.890025e-06
[1971,] 1.833703e-05 3.091657e-05 1.823584e-06
[1972,] 8.428198e-06 2.630881e-05 2.928464e-06
[1973,] 1.149344e-05 1.157568e-05 2.470943e-06
[1974,] 1.885075e-05 1.862904e-05 5.176256e-06
[1975,] 2.202125e-05 1.257888e-05 6.252703e-06
[1976,] 1.429067e-05 1.315369e-05 3.933638e-06
[1977,] 1.093346e-05 1.190654e-05 3.209631e-06
[1978,] 5.916210e-06 1.157658e-05 1.677523e-06
[1979,] 6.513543e-06 1.331774e-05 1.887095e-06
[1980,] 6.304379e-06 1.288077e-05 1.899337e-06
[1981,] 6.403740e-06 1.171318e-05 1.735737e-06
[1982,] 1.182976e-05 1.171013e-05 2.490358e-06
[1983,] 5.985049e-06 1.181441e-05 1.703098e-06
[1984,] 7.139665e-06 1.210938e-05 1.824158e-06
[1985,] 5.631686e-04 3.099929e-04 1.986494e-03
[1986,] 6.389122e-06 1.210293e-05 1.641712e-06
[1987,] 6.011593e-06 1.210940e-05 1.643529e-06
[1988,] 6.091919e-06 1.200473e-05 1.643317e-06
[1989,] 6.188435e-06 1.232684e-05 1.643260e-06
[1990,] 6.080724e-06 1.230369e-05 1.642616e-06
[1991,] 6.201381e-06 1.167513e-05 1.648776e-06
[1992,] 1.070189e-03 1.299082e-05 3.922769e-04
[1993,] 6.334832e-06 1.152765e-05 1.711544e-06
[1994,] 6.309695e-05 1.201302e-05 2.520168e-05
[1995,] 3.441895e-04 3.736623e-05 4.235874e-04
[1996,] 1.327268e-03 1.264351e-05 2.735475e-04
[1997,] 6.482972e-06 1.426411e-05 1.746393e-06
[1998,] 7.740938e-05 1.659925e-04 1.800063e-04
[1999,] 4.783028e-06 1.607838e-05 1.588604e-06
[2000,] 6.303616e-06 1.368404e-05 2.385870e-06
[2001,] 1.213575e-04 2.849911e-05 1.089344e-04
[2002,] 5.895111e-06 1.349835e-05 1.645473e-06
[2003,] 5.823487e-06 1.068841e-05 1.688712e-06
[2004,] 1.643247e-04 1.116416e-05 4.052843e-05
[2005,] 1.242236e-04 1.497193e-05 1.810225e-05
[2006,] 1.052023e-04 1.162487e-05 3.195167e-05
[2007,] 4.830073e-05 9.515651e-06 1.234057e-05
[2008,] 2.575140e-05 1.057348e-05 5.172892e-06
[2009,] 2.861801e-05 1.031228e-05 6.430092e-06
[2010,] 2.722955e-05 1.033105e-05 6.184743e-06
[2011,] 5.541224e-05 7.363632e-05 8.558125e-05
[2012,] 4.890636e-05 1.120729e-05 6.948732e-06
[2013,] 5.695187e-05 1.263144e-05 7.284583e-06
[2014,] 9.821652e-05 1.000590e-05 1.033473e-05
[2015,] 3.145591e-05 1.181453e-05 7.432375e-06
[2016,] 3.113368e-05 1.181637e-05 7.361677e-06
[2017,] 2.382691e-04 9.298299e-06 2.375904e-05
[2018,] 6.870735e-06 1.073418e-05 1.884014e-06
[2019,] 5.363828e-06 2.864842e-05 1.642191e-06
[2020,] 6.312261e-06 1.077826e-05 1.861412e-06
[2021,] 2.895215e-05 1.179927e-05 7.401289e-06
[2022,] 2.386548e-04 3.725442e-05 2.449979e-04
[2023,] 8.040903e-05 1.340403e-05 7.755484e-06
[2024,] 6.092505e-06 1.177613e-05 1.707989e-06
[2025,] 5.246544e-05 2.092186e-05 4.596553e-06
[2026,] 7.310448e-05 1.312918e-05 8.729924e-06
[2027,] 7.510819e-05 1.336171e-05 8.720925e-06
[2028,] 6.568893e-05 1.816703e-05 6.168082e-06
[2029,] 3.508388e-04 4.108726e-05 4.248979e-04
[2030,] 6.332043e-06 1.118942e-05 1.754800e-06
[2031,] 5.508339e-06 2.975647e-05 1.647258e-06
[2032,] 5.859994e-05 1.666101e-05 6.057699e-06
[2033,] 6.464740e-06 1.201838e-05 1.729889e-06
[2034,] 6.437013e-06 1.212424e-05 1.727415e-06
[2035,] 1.324569e-04 1.140018e-05 1.051050e-05
[2036,] 6.395027e-05 1.695583e-05 6.348562e-06
[2037,] 6.219513e-05 1.409022e-05 6.480443e-06
[2038,] 5.888998e-05 1.516886e-05 6.581331e-06
[2039,] 5.482845e-05 1.622564e-05 5.932604e-06
[2040,] 2.026130e-04 1.881408e-05 8.959166e-05
[2041,] 6.555536e-05 1.607625e-05 6.039101e-06
[2042,] 5.663833e-05 2.076774e-05 4.724187e-06
[2043,] 6.114099e-05 1.796153e-05 5.919739e-06
[2044,] 7.222903e-05 1.791533e-05 6.628940e-06
[2045,] 5.912195e-05 1.428969e-05 6.204239e-06
[2046,] 6.411923e-05 1.276272e-05 8.188809e-06
[2047,] 6.028334e-05 1.721997e-05 6.042089e-06
[2048,] 1.687819e-05 1.238904e-05 4.231994e-06
[2049,] 5.797682e-06 1.151175e-05 1.701861e-06
[2050,] 7.859365e-05 1.840491e-05 6.862146e-06
[2051,] 5.423789e-04 3.931605e-05 6.424193e-04
[2052,] 6.598778e-05 1.955873e-05 5.424696e-06
[2053,] 5.805677e-06 1.433856e-05 1.712764e-06
[2054,] 5.698077e-06 1.115864e-05 1.700668e-06
[2055,] 1.042201e-04 1.948761e-05 6.738988e-06
[2056,] 1.002864e-05 2.348324e-05 3.328012e-06
[2057,] 2.144275e-04 3.923225e-05 2.065690e-04
[2058,] 1.766453e-05 1.304858e-05 6.803599e-06
[2059,] 5.229024e-06 2.521183e-04 2.697344e-06
[2060,] 5.255438e-06 2.074384e-04 2.490293e-06
[2061,] 5.790854e-06 1.122646e-05 1.676340e-06
[2062,] 5.355420e-06 1.883021e-04 2.305668e-06
[2063,] 5.547250e-06 1.005004e-04 2.003406e-06
[2064,] 1.565654e-05 2.287051e-05 5.839215e-06
[2065,] 1.531937e-05 2.279999e-05 5.674500e-06
[2066,] 5.417865e-06 2.631726e-04 2.217878e-06
[2067,] 1.737173e-05 1.751050e-05 6.385802e-06
[2068,] 5.443958e-06 2.007834e-04 2.117900e-06
[2069,] 5.546977e-06 1.081438e-04 1.905825e-06
[2070,] 5.373087e-06 2.295512e-04 2.238229e-06
[2071,] 6.117175e-06 2.865524e-05 1.797464e-06
[2072,] 6.341118e-06 2.065494e-05 2.126195e-06
[2073,] 5.365554e-06 2.390882e-04 2.257833e-06
[2074,] 6.467370e-06 1.361966e-04 1.842012e-06
[2075,] 1.433290e-05 2.203622e-05 5.063574e-06
[2076,] 1.363603e-05 2.652316e-05 6.645029e-06
[2077,] 1.189785e-05 1.416062e-05 2.938674e-06
[2078,] 5.251998e-06 2.358306e-04 2.491215e-06
[2079,] 5.895325e-06 1.088292e-05 1.658735e-06
[2080,] 1.640584e-05 2.218413e-05 5.179851e-06
[2081,] 6.042302e-06 2.909341e-04 2.134194e-06
[2082,] 6.131611e-06 3.546389e-05 1.691269e-06
[2083,] 5.236564e-06 2.503266e-04 2.609283e-06
[2084,] 1.716002e-05 2.163584e-05 5.379542e-06
[2085,] 5.236063e-06 2.568010e-04 2.641758e-06
[2086,] 1.662410e-05 1.978556e-05 4.320257e-06
[2087,] 5.968850e-06 9.003291e-06 1.685455e-06
[2088,] 1.620766e-05 2.218933e-05 5.110904e-06
[2089,] 6.042867e-06 9.170247e-06 1.686850e-06
[2090,] 5.247850e-06 3.309822e-04 2.661523e-06
[2091,] 5.911957e-06 3.828160e-05 1.952437e-06
[2092,] 5.531031e-06 4.592241e-05 2.175953e-06
[2093,] 1.572551e-05 9.921802e-05 1.440673e-05
[2094,] 1.710463e-05 1.048649e-04 1.639665e-05
[2095,] 5.909352e-06 9.425920e-06 1.636144e-06
[2096,] 5.287014e-06 4.137977e-04 3.168351e-06
[2097,] 1.697747e-05 2.108983e-05 4.995395e-06
[2098,] 2.047292e-05 1.669165e-05 4.384982e-06
[2099,] 1.670314e-05 1.991070e-05 4.138586e-06
[2100,] 9.957560e-06 2.585603e-05 3.157784e-06
[2101,] 5.484876e-06 5.927782e-05 2.707088e-06
[2102,] 8.295804e-06 3.414190e-05 2.120283e-06
[2103,] 1.292375e-05 2.345307e-05 4.671914e-06
[2104,] 1.750869e-05 2.133348e-05 5.303714e-06
[2105,] 7.967055e-06 2.320340e-05 2.542485e-06
[2106,] 1.153178e-05 1.376523e-05 3.049194e-06
[2107,] 5.240024e-06 2.356060e-04 2.841758e-06
[2108,] 1.102516e-05 1.514844e-05 2.933251e-06
[2109,] 5.265371e-06 8.448917e-05 2.314954e-06
[2110,] 1.849502e-05 2.148324e-05 5.719651e-06
[2111,] 1.233350e-05 2.567939e-05 4.625309e-06
[2112,] 5.249537e-06 2.450355e-04 2.931187e-06
[2113,] 1.718257e-05 2.174257e-05 5.435915e-06
[2114,] 5.241044e-06 2.299032e-04 2.839999e-06
[2115,] 1.768717e-05 3.360258e-05 7.327993e-06
[2116,] 5.247937e-06 2.378037e-04 2.887371e-06
[2117,] 1.648870e-05 2.227765e-05 5.241957e-06
[2118,] 5.289718e-06 1.497672e-04 2.466432e-06
[2119,] 1.711332e-05 2.170333e-05 5.394246e-06
[2120,] 5.246950e-06 4.008231e-04 2.976021e-06
[2121,] 5.254644e-06 2.462079e-04 2.951702e-06
[2122,] 1.212108e-05 1.581229e-05 2.994092e-06
[2123,] 1.165170e-05 1.559025e-05 3.097357e-06
[2124,] 5.245078e-06 3.476445e-04 2.913022e-06
[2125,] 5.713472e-06 1.122410e-05 1.735466e-06
[2126,] 2.174928e-05 2.643329e-05 3.962766e-06
[2127,] 5.768223e-06 4.240881e-05 2.142567e-06
[2128,] 1.222235e-05 2.654356e-05 4.604019e-06
[2129,] 1.261811e-05 1.499235e-05 2.934676e-06
[2130,] 1.631556e-05 2.223106e-05 5.164021e-06
[2131,] 5.735324e-06 9.600961e-06 1.635285e-06
[2132,] 5.264333e-06 2.404628e-04 2.980564e-06
[2133,] 5.294400e-06 2.095760e-04 3.044538e-06
[2134,] 5.656261e-06 2.495677e-04 2.464888e-06
[2135,] 5.895200e-06 2.415743e-05 1.938414e-06
[2136,] 5.713004e-06 9.313286e-06 1.633989e-06
[2137,] 1.618585e-05 2.234755e-05 5.148648e-06
[2138,] 5.289216e-06 1.549204e-04 2.491241e-06
[2139,] 5.260405e-06 1.364754e-04 2.553905e-06
[2140,] 1.717767e-05 2.161078e-05 5.370203e-06
[2141,] 1.240243e-05 2.560627e-05 4.669888e-06
[2142,] 5.890418e-06 9.499853e-06 1.735483e-06
[2143,] 9.048879e-06 2.537369e-05 2.968157e-06
[2144,] 5.819509e-06 5.074559e-05 3.124398e-06
[2145,] 5.753946e-06 3.486804e-04 4.742863e-06
[2146,] 5.987278e-06 9.410662e-06 1.760584e-06
[2147,] 8.738645e-06 3.365742e-05 2.183448e-06
[2148,] 8.949603e-06 2.443718e-05 2.930221e-06
[2149,] 5.929089e-06 9.495452e-06 1.752645e-06
[2150,] 1.637095e-05 2.256355e-05 5.281431e-06
[2151,] 1.118873e-05 1.745886e-05 4.036595e-06
[2152,] 1.420805e-05 2.494312e-05 5.942560e-06
[2153,] 2.598192e-04 4.878585e-05 2.624929e-04
[2154,] 9.105501e-06 2.469860e-05 3.080080e-06
[2155,] 5.786600e-06 1.458727e-05 1.870158e-06
[2156,] 5.942130e-06 1.911698e-05 1.952781e-06
[2157,] 5.374737e-06 2.303377e-04 3.317428e-06
[2158,] 1.196174e-05 2.400690e-05 4.331700e-06
[2159,] 2.243958e-05 1.443425e-05 5.582825e-06
[2160,] 5.700063e-06 1.646962e-05 1.832639e-06
[2161,] 5.556996e-06 9.433318e-06 1.656751e-06
[2162,] 1.327389e-05 3.316945e-05 6.078361e-06
[2163,] 5.244066e-06 2.028846e-04 2.583468e-06
[2164,] 1.581291e-05 3.546043e-05 7.398734e-06
[2165,] 5.422439e-06 9.268160e-06 1.586321e-06
[2166,] 1.571929e-05 2.483258e-05 5.682887e-06
[2167,] 5.654021e-06 3.735777e-05 2.741131e-06
[2168,] 1.672351e-05 2.273079e-05 5.458029e-06
[2169,] 5.534646e-06 1.992066e-04 3.613567e-06
[2170,] 5.949383e-06 8.022390e-05 4.303083e-06
[2171,] 9.877835e-06 1.082820e-05 2.671680e-06
[2172,] 1.452634e-05 1.355550e-04 1.692516e-05
[2173,] 2.033330e-05 1.277251e-04 2.613307e-05
[2174,] 1.376980e-05 1.430548e-05 3.899245e-06
[2175,] 7.312650e-06 2.576529e-05 4.467314e-06
[2176,] 1.468774e-05 1.543423e-05 3.117883e-06
[2177,] 8.154676e-06 2.074056e-05 4.061182e-06
[2178,] 4.945528e-06 6.931089e-05 2.213839e-06
[2179,] 1.397791e-05 2.100553e-05 4.230497e-06
[2180,] 4.754275e-06 8.848781e-05 2.258887e-06
[2181,] 6.061274e-06 1.765792e-05 2.061233e-06
[2182,] 4.477530e-05 2.903978e-05 3.128825e-05
[2183,] 5.711896e-05 3.871626e-05 5.523317e-05
[2184,] 9.733746e-06 4.105796e-05 6.586789e-06
[2185,] 6.010874e-05 1.801132e-05 2.423863e-05
[2186,] 4.824138e-06 1.204669e-05 1.514601e-06
[2187,] 5.204471e-05 3.116079e-05 4.071449e-05
[2188,] 9.144078e-06 2.997048e-05 2.384701e-06
[2189,] 5.167966e-05 2.608636e-05 3.289970e-05
[2190,] 7.185909e-06 2.337861e-05 2.298660e-06
[2191,] 4.706126e-05 3.253450e-05 3.819956e-05
[2192,] 4.826761e-06 2.102578e-05 1.785964e-06
[2193,] 1.627474e-05 2.252783e-05 4.606990e-06
[2194,] 6.801955e-06 1.855200e-05 2.006349e-06
[2195,] 1.752873e-05 1.256895e-05 5.972810e-06
[2196,] 5.434824e-06 1.617984e-05 1.806543e-06
[2197,] 3.394932e-05 1.720427e-05 1.585717e-05
[2198,] 2.877408e-05 1.764225e-05 1.427259e-05
[2199,] 4.873462e-06 2.581998e-05 1.770640e-06
[2200,] 2.909849e-05 1.552917e-05 1.213821e-05
[2201,] 7.668842e-06 1.375650e-04 6.265851e-06
[2202,] 4.496820e-05 3.322628e-05 3.688400e-05
[2203,] 2.503200e-05 1.566624e-05 1.073513e-05
[2204,] 7.415206e-06 2.940706e-05 2.281470e-06
[2205,] 7.137256e-05 2.878450e-05 5.453218e-05
[2206,] 7.025551e-05 2.870124e-05 5.348474e-05
[2207,] 2.326985e-05 1.709194e-05 1.115866e-05
[2208,] 2.001452e-05 1.237626e-05 6.583681e-06
[2209,] 3.210787e-05 5.575084e-05 3.920518e-05
[2210,] 5.791946e-06 1.633160e-05 1.961709e-06
[2211,] 2.462013e-05 1.008825e-05 5.243955e-06
[2212,] 6.623526e-05 5.341761e-05 1.009171e-04
[2213,] 6.206975e-06 1.699863e-05 1.974115e-06
[2214,] 2.612376e-05 1.977386e-05 1.476841e-05
[2215,] 1.946923e-05 1.160812e-05 5.888248e-06
[2216,] 4.686293e-06 1.234061e-05 1.502266e-06
[2217,] 6.505472e-05 4.393004e-05 7.960222e-05
[2218,] 6.479707e-06 1.732921e-05 2.024912e-06
[2219,] 7.870215e-05 4.127669e-05 9.130255e-05
[2220,] 5.613911e-06 1.587706e-05 1.864864e-06
[2221,] 4.700389e-06 1.091010e-05 1.477677e-06
[2222,] 9.801138e-05 1.514826e-05 3.075588e-05
[2223,] 5.485267e-06 1.262008e-05 1.431714e-06
[2224,] 3.712777e-05 1.252824e-05 3.024882e-06
[2225,] 1.405345e-05 1.111347e-05 3.149205e-06
[2226,] 8.375638e-06 2.236009e-05 2.836676e-06
[2227,] 1.618585e-05 1.249531e-05 4.072524e-06
[2228,] 4.044636e-05 2.402830e-05 3.821751e-06
[2229,] 7.318702e-06 1.317135e-04 5.811905e-06
[2230,] 1.600724e-05 2.382877e-05 4.566935e-06
[2231,] 4.224217e-05 2.404484e-05 3.886773e-06
[2232,] 1.133055e-05 2.614994e-05 2.810242e-06
[2233,] 6.497965e-06 4.925260e-05 3.637879e-06
[2234,] 4.550432e-05 2.235021e-05 4.150413e-06
[2235,] 5.176368e-06 1.787878e-05 1.718416e-06
[2236,] 5.130923e-06 1.736076e-05 1.655845e-06
[2237,] 3.137606e-05 1.490615e-05 4.476813e-06
[2238,] 1.629400e-05 3.404771e-05 3.051923e-06
[2239,] 3.938968e-05 1.291086e-05 3.013828e-06
[2240,] 3.762100e-05 1.202984e-05 3.140109e-06
[2241,] 3.720801e-05 1.217318e-05 3.093795e-06
[2242,] 4.537766e-05 2.193555e-05 4.856090e-06
[2243,] 1.789831e-05 1.489706e-05 2.135737e-06
[2244,] 4.148332e-05 2.635376e-05 2.268335e-05
[2245,] 3.917305e-05 1.253826e-05 3.074220e-06
[2246,] 5.422961e-06 1.292771e-05 1.429229e-06
[2247,] 1.337131e-05 1.059181e-05 2.906887e-06
[2248,] 5.447764e-06 1.322876e-05 1.429069e-06
[2249,] 5.458950e-06 1.285726e-05 1.430122e-06
[2250,] 6.233851e-06 1.038769e-04 4.184669e-06
[2251,] 5.465801e-06 1.324394e-05 1.430098e-06
[2252,] 1.339281e-05 1.111881e-05 3.026721e-06
[2253,] 5.710583e-06 1.041670e-05 1.908599e-06
[2254,] 1.768312e-05 1.111839e-05 2.312926e-06
[2255,] 2.973675e-05 1.620829e-05 7.921861e-06
[2256,] 4.272019e-05 1.667932e-05 4.142385e-06
[2257,] 4.201862e-05 1.475193e-05 4.622602e-06
[2258,] 5.323244e-06 1.331938e-05 1.428712e-06
[2259,] 1.445849e-05 1.128609e-05 3.294360e-06
[2260,] 5.101991e-05 4.441364e-05 4.087892e-06
[2261,] 1.557672e-05 1.045906e-05 2.440299e-06
[2262,] 1.104195e-05 2.459697e-05 5.264078e-06
[2263,] 5.126394e-06 1.676904e-05 1.669989e-06
[2264,] 1.421798e-05 1.114891e-05 3.196992e-06
[2265,] 1.414127e-05 1.127358e-05 3.230108e-06
[2266,] 4.471137e-05 2.010680e-05 2.941647e-06
[2267,] 1.578824e-05 2.251050e-05 4.633055e-06
[2268,] 5.198335e-06 1.176244e-05 1.429069e-06
[2269,] 1.752655e-05 1.291694e-05 2.184430e-06
[2270,] 3.283967e-05 3.439856e-05 2.159757e-05
[2271,] 1.322210e-05 1.091807e-05 3.096826e-06
[2272,] 5.213001e-06 1.651561e-05 1.698761e-06
[2273,] 3.802241e-05 1.433415e-05 3.669412e-06
[2274,] 1.424077e-05 1.117726e-05 3.212526e-06
[2275,] 6.138690e-06 1.255049e-05 1.461055e-06
[2276,] 1.585829e-05 2.262686e-05 4.630426e-06
[2277,] 1.425360e-05 1.121618e-05 3.235468e-06
[2278,] 1.366136e-05 3.045166e-05 8.694488e-06
[2279,] 5.150939e-06 1.280454e-05 1.662610e-06
[2280,] 6.397060e-06 9.791608e-06 2.085523e-06
[2281,] 8.653111e-06 4.401338e-05 3.762211e-06
[2282,] 3.600368e-05 1.439419e-05 3.896235e-06
[2283,] 6.201229e-06 1.209248e-05 1.474527e-06
[2284,] 1.632268e-05 1.162798e-05 2.221355e-06
[2285,] 8.382882e-06 2.639852e-05 2.755880e-06
[2286,] 1.666367e-05 1.176785e-05 2.226674e-06
[2287,] 1.583778e-05 1.150035e-05 3.898410e-06
[2288,] 1.593799e-05 1.177750e-05 2.191193e-06
[2289,] 1.399069e-05 1.115105e-05 3.156043e-06
[2290,] 3.557564e-05 1.451051e-05 3.844550e-06
[2291,] 3.892457e-05 1.399548e-05 4.169989e-06
[2292,] 1.552602e-05 2.251022e-05 4.593548e-06
[2293,] 1.081624e-05 1.190204e-05 1.966910e-06
[2294,] 1.474410e-05 1.140787e-05 3.427106e-06
[2295,] 2.446778e-05 9.257203e-06 5.603810e-06
[2296,] 1.570711e-05 1.285070e-05 4.491493e-06
[2297,] 8.518770e-06 2.586684e-05 2.731645e-06
[2298,] 2.709029e-05 1.891874e-05 5.557585e-06
[2299,] 1.803773e-05 1.071759e-05 3.241998e-06
[2300,] 1.502174e-05 1.122697e-05 3.366872e-06
[2301,] 5.964100e-05 2.524342e-05 1.015109e-05
[2302,] 6.712242e-06 1.968071e-05 2.437099e-06
[2303,] 1.375304e-05 9.936406e-06 3.013164e-06
[2304,] 1.393626e-05 9.753013e-06 2.956398e-06
[2305,] 1.400712e-05 9.775950e-06 2.978433e-06
[2306,] 1.365798e-05 9.816429e-06 2.945963e-06
[2307,] 1.522421e-05 2.249779e-05 4.553696e-06
[2308,] 5.157409e-06 1.650213e-05 1.667264e-06
[2309,] 1.383468e-05 1.000190e-05 3.053780e-06
[2310,] 1.499324e-05 1.143160e-05 3.461693e-06
[2311,] 9.992891e-06 6.020743e-05 5.049850e-06
[2312,] 2.139723e-05 1.566686e-05 6.847349e-06
[2313,] 1.593927e-05 1.208731e-05 4.238978e-06
[2314,] 5.040494e-06 1.685729e-05 1.902658e-06
[2315,] 1.556433e-05 1.178329e-05 3.880845e-06
[2316,] 2.168736e-05 1.525731e-05 6.690846e-06
[2317,] 1.894418e-05 2.209879e-05 7.207740e-06
[2318,] 1.218320e-05 1.722984e-05 4.093387e-06
[2319,] 1.069552e-04 1.909066e-05 3.800501e-05
[2320,] 5.174498e-06 1.689609e-05 1.677478e-06
[2321,] 1.192093e-03 2.629428e-05 6.465950e-04
[2322,] 3.222406e-05 1.814351e-05 1.861599e-05
[2323,] 1.456573e-05 1.189079e-05 3.635209e-06
[2324,] 1.791557e-05 2.278211e-05 8.714885e-06
[2325,] 2.298632e-05 9.216108e-06 4.230256e-06
[2326,] 2.201996e-05 1.677975e-05 1.128005e-05
[2327,] 1.673579e-05 1.692438e-05 7.179263e-06
[2328,] 1.587979e-05 1.569121e-05 5.077927e-06
[2329,] 5.176179e-06 1.312247e-05 1.528769e-06
[2330,] 1.423350e-05 2.036816e-05 4.144569e-06
[2331,] 1.497711e-05 2.283425e-05 4.562140e-06
[2332,] 1.417667e-05 2.298288e-05 4.398984e-06
[2333,] 1.492935e-05 2.277180e-05 4.560016e-06
[2334,] 1.341265e-05 1.239328e-05 3.265669e-06
[2335,] 2.297168e-05 8.595040e-05 3.230905e-06
[2336,] 2.271353e-05 7.575489e-05 3.306673e-06
[2337,] 2.076961e-05 1.370379e-04 1.605937e-06
[2338,] 1.325438e-05 1.302093e-05 3.463267e-06
[2339,] 2.269011e-05 7.777829e-05 3.259510e-06
[2340,] 2.583577e-05 3.801853e-05 3.051695e-06
[2341,] 1.975587e-05 6.828854e-05 1.665492e-06
[2342,] 2.753161e-05 4.143683e-05 3.137730e-06
[2343,] 1.370479e-05 1.828580e-05 3.991568e-06
[2344,] 1.287832e-05 1.273051e-05 3.424719e-06
[2345,] 1.547029e-05 2.023940e-05 4.541490e-06
[2346,] 9.913424e-06 1.113618e-05 2.646522e-06
[2347,] 2.094839e-05 8.182657e-05 3.078458e-06
[2348,] 2.751348e-05 4.521984e-05 3.058479e-06
[2349,] 1.870449e-05 7.094081e-05 2.968089e-06
[2350,] 1.020219e-05 1.131559e-05 2.685970e-06
[2351,] 1.532643e-05 2.348982e-05 4.553752e-06
[2352,] 2.348213e-05 3.316296e-05 1.926986e-06
[2353,] 1.738089e-05 2.697572e-05 1.859691e-06
[2354,] 2.266268e-05 6.257069e-05 3.409520e-06
[2355,] 1.281125e-05 1.327086e-05 2.217033e-06
[2356,] 2.020994e-05 4.099418e-05 1.777396e-06
[2357,] 9.774134e-06 1.082812e-05 2.477438e-06
[2358,] 1.813358e-05 6.133009e-05 2.978176e-06
[2359,] 8.495042e-05 5.303333e-05 7.441989e-05
[2360,] 1.058167e-05 1.761690e-05 2.881190e-06
[2361,] 1.057658e-05 1.666769e-05 2.848534e-06
[2362,] 2.159404e-05 4.459901e-05 2.240627e-06
[2363,] 1.255701e-05 1.587446e-05 3.345620e-06
[2364,] 1.478335e-05 2.298408e-05 4.486748e-06
[2365,] 1.577769e-05 6.889506e-05 2.664889e-06
[2366,] 2.409709e-05 1.462800e-04 1.864218e-06
[2367,] 1.663978e-05 3.513294e-05 1.725740e-06
[2368,] 1.486208e-05 5.476245e-05 2.122140e-06
[2369,] 1.314143e-05 1.749530e-05 3.335497e-06
[2370,] 1.666010e-05 2.260160e-05 1.886618e-06
[2371,] 1.428656e-05 1.981717e-05 2.628146e-06
[2372,] 5.543102e-06 2.237321e-04 3.723453e-06
[2373,] 1.003739e-05 1.134109e-05 2.632013e-06
[2374,] 1.727385e-05 5.924032e-05 2.986883e-06
[2375,] 6.304200e-06 2.808680e-04 6.260196e-06
[2376,] 6.527756e-06 2.984597e-04 6.893531e-06
[2377,] 1.426822e-05 2.466823e-05 4.373017e-06
[2378,] 6.794035e-06 3.711196e-04 7.942097e-06
[2379,] 7.178558e-06 1.413724e-05 2.102314e-06
[2380,] 1.781284e-05 1.676395e-05 5.358584e-06
[2381,] 6.373980e-06 1.097991e-05 2.218032e-06
[2382,] 9.803882e-06 2.640344e-05 2.726884e-06
[2383,] 9.648563e-06 1.002161e-05 2.952097e-06
[2384,] 6.725128e-06 4.768375e-05 3.972860e-06
[2385,] 4.991812e-06 2.795655e-05 1.796125e-06
[2386,] 1.309417e-05 2.996688e-04 1.835497e-06
[2387,] 1.296946e-05 6.777524e-04 1.773326e-06
[2388,] 5.560403e-06 3.813214e-05 2.465370e-06
[2389,] 2.274867e-05 5.233923e-04 2.321807e-04
[2390,] 2.152373e-05 1.215878e-05 1.957556e-06
[2391,] 1.796899e-02 1.201126e-05 3.233702e-01
[2392,] 2.648365e-03 1.019855e-05 3.033073e-03
[2393,] 8.168168e-03 1.818278e-05 5.316978e-01
[2394,] 4.871836e-03 1.134089e-05 3.627109e-02
[2395,] 4.680611e-05 1.735929e-05 7.604518e-06
[2396,] 1.756371e-05 1.063732e-05 1.830812e-06
[2397,] 2.311736e-03 1.214606e-05 4.593485e-02
[2398,] 7.952544e-03 1.333805e-05 1.571337e-02
[2399,] 5.667024e-05 2.788296e-05 4.533883e-05
[2400,] 1.629597e-05 2.206720e-05 4.556964e-06
[2401,] 1.538686e-05 1.085879e-05 1.836738e-06
[2402,] 2.291972e-05 1.070326e-05 8.111869e-06
[2403,] 1.421714e-05 9.385519e-06 4.206779e-06
[2404,] 2.926914e-05 2.407156e-05 1.335238e-05
[2405,] 1.193924e-05 1.174506e-04 1.250237e-05
[2406,] 1.622813e-05 2.198121e-05 9.133660e-06
[2407,] 1.040657e-05 4.436168e-05 3.296415e-06
[2408,] 2.374235e-05 1.341444e-05 5.781686e-06
[2409,] 1.996542e-05 4.610588e-05 5.322851e-06
[2410,] 2.442914e-05 1.356509e-05 5.698699e-06
[2411,] 3.660891e-05 1.364709e-05 8.538587e-06
[2412,] 1.932057e-05 1.836719e-05 4.219983e-06
[2413,] 1.857191e-05 2.780320e-05 1.584732e-05
[2414,] 1.550332e-05 1.416053e-05 2.972078e-06
[2415,] 1.365452e-05 1.331891e-05 2.944734e-06
[2416,] 6.769081e-06 3.294692e-05 2.227850e-06
[2417,] 2.065374e-05 3.948577e-05 1.484780e-05
[2418,] 1.027053e-05 2.435563e-05 3.433457e-06
[2419,] 1.896500e-05 9.183676e-05 3.312416e-05
[2420,] 1.093303e-05 3.626649e-05 3.357478e-06
[2421,] 2.779693e-05 1.339738e-05 1.188517e-05
[2422,] 7.030574e-06 2.845677e-05 4.339230e-06
[2423,] 6.976211e-06 2.799750e-05 4.257413e-06
[2424,] 1.847836e-05 2.276964e-05 3.258663e-06
[2425,] 1.413209e-05 1.712234e-05 3.425033e-06
[2426,] 5.456894e-06 6.241582e-05 2.421894e-06
[2427,] 1.327640e-05 9.440936e-06 3.204004e-06
[2428,] 1.452884e-05 1.546923e-05 7.550093e-06
[2429,] 6.971019e-06 1.805094e-05 2.698690e-06
[2430,] 1.642729e-05 9.576846e-06 4.313253e-06
[2431,] 7.658831e-06 2.474874e-05 3.111015e-06
[2432,] 1.008272e-05 2.862666e-05 6.946295e-06
[2433,] 2.011969e-05 1.677617e-05 6.190694e-06
[2434,] 5.248271e-06 9.461282e-06 1.627963e-06
[2435,] 1.904989e-05 1.616178e-05 4.000397e-06
[2436,] 2.587527e-05 2.292023e-05 1.118052e-05
[2437,] 2.019676e-05 2.788776e-05 1.674920e-05
[2438,] 8.843113e-06 1.242407e-05 3.614674e-06
[2439,] 2.711458e-05 1.009827e-05 4.148413e-06
[2440,] 3.220883e-05 1.077777e-05 5.903617e-06
[2441,] 2.230625e-05 2.557935e-05 3.600580e-06
[2442,] 3.840877e-05 1.076044e-05 6.673880e-06
[2443,] 6.691416e-06 2.489341e-05 2.616013e-06
[2444,] 4.020745e-05 1.038070e-05 7.257409e-06
[2445,] 2.698137e-05 2.036575e-05 9.828249e-06
[2446,] 2.812678e-05 1.183851e-05 8.048361e-06
[2447,] 1.473877e-05 1.492978e-05 7.391514e-06
[2448,] 1.187500e-05 1.776142e-05 6.710044e-06
[2449,] 5.778076e-06 3.248168e-05 2.691021e-06
[2450,] 6.235645e-06 2.621662e-05 2.841817e-06
[2451,] 5.877764e-06 2.843758e-05 2.230275e-06
[2452,] 5.876763e-06 3.797421e-05 2.765864e-06
[2453,] 5.920499e-06 3.541803e-05 2.791821e-06
[2454,] 5.896569e-06 4.258158e-05 2.911805e-06
[2455,] 5.870611e-06 2.388635e-05 2.193667e-06
[2456,] 5.958318e-06 4.133378e-05 3.023144e-06
[2457,] 5.760870e-06 3.960621e-05 2.545929e-06
[2458,] 5.772238e-06 4.536409e-05 2.751363e-06
[2459,] 5.828768e-06 1.978827e-05 1.904683e-06
[2460,] 5.794582e-06 2.046800e-05 2.038491e-06
[2461,] 3.235952e-05 1.064690e-05 5.208998e-06
[2462,] 1.167958e-05 2.977539e-05 9.230783e-06
[2463,] 5.792391e-06 2.130721e-05 2.032602e-06
[2464,] 5.806157e-06 1.565304e-05 1.872075e-06
[2465,] 1.075974e-05 5.003959e-05 1.114798e-05
[2466,] 5.810284e-06 4.180159e-05 2.834219e-06
[2467,] 2.862637e-05 1.129976e-05 7.153977e-06
[2468,] 5.778094e-06 5.099581e-05 2.917692e-06
[2469,] 3.790817e-05 1.082683e-05 6.820734e-06
[2470,] 6.008462e-06 2.468578e-05 2.674834e-06
[2471,] 5.975430e-06 5.302355e-05 3.498961e-06
[2472,] 5.890823e-06 1.292395e-05 1.863144e-06
[2473,] 1.089973e-05 1.165064e-05 4.073222e-06
[2474,] 8.896475e-06 2.701265e-05 6.045147e-06
[2475,] 1.389786e-05 1.058031e-05 2.885760e-06
[2476,] 7.455108e-05 2.257418e-05 2.627323e-05
[2477,] 2.019991e-05 2.873341e-05 8.766790e-06
[2478,] 1.912461e-05 1.104528e-05 3.703457e-06
[2479,] 5.089773e-06 9.073956e-06 1.468616e-06
[2480,] 1.746630e-05 1.967869e-05 5.354853e-06
[2481,] 1.212896e-05 9.135635e-06 2.864834e-06
[2482,] 1.169892e-05 9.133275e-06 2.784550e-06
[2483,] 1.188852e-05 9.125274e-06 2.790563e-06
[2484,] 5.125128e-05 9.770909e-06 9.415638e-06
[2485,] 5.515758e-05 9.823635e-06 1.015671e-05
[2486,] 5.409359e-05 9.881441e-06 1.026969e-05
[2487,] 1.055685e-05 9.104226e-06 2.395525e-06
[2488,] 7.613638e-06 9.308456e-06 1.842288e-06
[2489,] 7.749639e-06 9.124484e-06 1.917174e-06
[2490,] 7.149999e-06 1.191381e-05 2.765488e-06
[2491,] 7.961247e-06 1.166302e-05 3.075634e-06
[2492,] 7.516680e-06 1.190127e-05 2.928486e-06
[2493,] 1.110374e-05 1.275086e-05 1.887333e-06
[2494,] 1.272813e-05 3.047030e-05 2.645177e-06
[2495,] 1.580141e-05 2.308270e-05 3.752507e-06
[2496,] 9.104231e-06 1.371310e-05 1.698781e-06
[2497,] 2.109306e-05 1.932349e-05 3.639711e-06
[2498,] 9.447144e-06 1.462147e-05 4.456667e-06
[2499,] 1.316570e-05 1.233979e-05 4.020475e-06
[2500,] 6.754781e-06 1.049324e-05 1.710461e-06
[2501,] 1.845148e-05 2.011456e-05 5.402345e-06
[2502,] 6.209999e-06 1.367909e-05 1.818945e-06
[2503,] 2.772601e-05 2.317831e-05 8.935630e-06
[2504,] 7.615722e-06 1.453469e-05 3.229273e-06
[2505,] 7.957107e-06 2.278435e-05 4.467881e-06
[2506,] 7.194552e-06 1.064777e-05 1.761080e-06
[2507,] 7.186077e-06 9.603060e-06 2.153007e-06
[2508,] 6.563130e-06 1.811325e-05 2.923041e-06
[2509,] 2.869360e-05 2.317871e-05 9.206965e-06
[2510,] 7.889586e-06 1.479919e-05 3.533292e-06
[2511,] 8.180375e-06 1.525375e-05 3.761482e-06
[2512,] 5.678284e-06 1.307549e-05 1.625010e-06
[2513,] 1.757197e-05 2.110438e-05 4.767029e-06
[2514,] 5.993906e-06 1.155684e-05 1.523241e-06
[2515,] 9.985150e-06 4.486246e-05 4.528948e-06
[2516,] 6.578427e-06 1.796597e-05 3.193934e-06
[2517,] 6.452248e-06 1.062867e-05 1.667685e-06
[2518,] 5.601571e-06 5.206899e-05 1.648931e-06
[2519,] 6.926689e-06 1.259828e-05 2.622529e-06
[2520,] 5.655736e-06 2.165414e-05 1.623487e-06
[2521,] 5.701633e-06 1.196169e-05 1.681308e-06
[2522,] 6.821167e-06 1.547555e-05 2.977592e-06
[2523,] 2.876878e-05 2.011824e-05 3.169808e-06
[2524,] 1.014962e-05 2.461827e-04 7.582170e-06
[2525,] 9.981376e-06 3.364283e-05 3.757380e-06
[2526,] 7.118320e-06 1.278956e-05 2.729516e-06
[2527,] 1.056446e-05 3.376645e-05 3.343434e-06
[2528,] 7.158663e-06 1.191270e-05 2.610134e-06
[2529,] 1.056496e-05 3.244725e-05 3.301299e-06
[2530,] 5.120455e-06 6.206108e-05 1.596795e-06
[2531,] 1.760423e-05 3.969910e-05 1.264948e-05
[2532,] 8.672508e-06 9.860925e-06 2.859199e-06
[2533,] 7.985148e-06 9.542707e-06 1.864612e-06
[2534,] 1.049928e-05 1.819310e-05 2.917401e-06
[2535,] 7.304131e-06 1.185131e-05 2.658810e-06
[2536,] 1.389416e-04 1.972993e-05 2.690839e-05
[2537,] 1.315444e-05 1.837401e-05 2.916875e-06
[2538,] 6.535114e-06 3.853890e-05 1.663067e-06
[2539,] 7.959080e-06 1.206178e-05 2.952447e-06
[2540,] 7.516855e-06 1.133918e-05 2.634161e-06
[2541,] 4.959870e-06 1.010753e-05 1.541569e-06
[2542,] 6.260727e-06 4.448811e-05 1.679980e-06
[2543,] 8.670280e-06 1.127461e-05 3.042031e-06
[2544,] 1.212627e-05 1.210405e-05 2.651097e-06
[2545,] 1.400385e-05 1.269796e-05 2.499263e-06
[2546,] 1.036074e-04 1.923356e-05 1.844918e-05
[2547,] 7.437106e-05 2.072595e-05 2.232510e-05
[2548,] 1.175892e-05 2.955577e-05 8.640173e-06
[2549,] 1.188332e-05 1.746588e-05 5.583966e-06
[2550,] 1.170572e-05 1.918343e-05 5.917308e-06
[2551,] 1.053841e-05 8.841576e-05 1.129157e-05
[2552,] 7.843137e-05 1.906386e-05 2.309916e-05
[2553,] 1.176205e-05 1.668003e-05 5.308927e-06
[2554,] 7.211599e-05 1.447742e-05 5.310924e-06
[2555,] 8.687401e-06 3.755401e-04 1.917113e-05
[2556,] 5.769558e-05 2.428824e-05 3.170932e-06
[2557,] 4.316259e-05 2.447606e-05 3.110448e-06
[2558,] 5.164991e-06 2.654378e-05 1.748232e-06
[2559,] 9.436925e-06 6.762863e-05 6.070163e-06
[2560,] 1.091733e-05 6.799987e-05 1.708941e-06
[2561,] 2.055965e-05 2.910890e-05 1.453802e-05
[2562,] 1.498263e-05 2.562672e-05 8.691865e-06
[2563,] 5.592683e-05 2.051011e-05 1.894065e-05
[2564,] 3.281305e-05 1.439786e-05 6.170911e-06
[2565,] 1.497922e-05 1.500100e-05 3.798342e-06
[2566,] 1.654976e-05 1.320694e-05 4.810020e-06
[2567,] 1.655171e-05 1.355800e-05 4.973593e-06
[2568,] 6.490515e-06 2.054959e-05 3.262824e-06
[2569,] 7.251744e-06 2.718415e-05 2.681064e-06
[2570,] 1.665594e-05 2.582934e-05 5.360070e-06
[2571,] 1.525203e-05 4.193069e-05 7.535466e-06
[2572,] 1.923254e-05 2.762617e-05 1.043699e-05
[2573,] 1.510409e-05 2.966610e-05 6.741172e-06
[2574,] 1.605366e-05 2.653380e-05 7.023529e-06
[2575,] 2.352216e-05 1.632586e-05 6.566844e-06
[2576,] 1.509784e-05 4.183027e-05 7.388914e-06
[2577,] 1.003633e-04 2.927352e-05 5.774731e-05
[2578,] 1.532131e-05 4.183027e-05 7.594964e-06
[2579,] 1.945699e-05 3.069552e-05 1.176329e-05
[2580,] 1.854101e-05 3.108314e-05 1.102391e-05
[2581,] 1.510866e-05 1.189269e-05 3.720603e-06
[2582,] 6.233721e-06 3.545946e-05 1.696304e-06
[2583,] 1.570248e-05 2.642332e-05 6.292231e-06
[2584,] 1.603394e-05 2.742399e-05 6.684060e-06
[2585,] 1.599991e-05 2.753842e-05 6.684423e-06
[2586,] 1.606911e-05 2.733368e-05 6.686253e-06
[2587,] 1.486499e-05 1.936204e-05 4.560677e-06
[2588,] 1.481387e-05 1.932991e-05 4.506619e-06
[2589,] 1.780612e-05 2.006722e-05 3.594776e-06
[2590,] 1.178319e-04 2.788977e-05 6.376224e-05
[2591,] 1.742044e-05 2.045859e-05 3.608006e-06
[2592,] 1.737003e-05 1.973656e-05 3.599019e-06
[2593,] 1.574698e-05 1.940845e-05 3.790314e-06
[2594,] 1.263121e-04 2.782726e-05 6.796535e-05
[2595,] 1.921820e-05 2.766977e-05 5.036078e-06
[2596,] 5.569319e-05 2.869299e-05 3.146935e-05
[2597,] 6.927701e-06 1.143644e-04 7.835664e-06
[2598,] 8.193961e-05 1.292550e-05 2.335115e-05
[2599,] 4.650755e-06 1.841826e-05 1.688265e-06
[2600,] 5.458028e-06 1.284693e-05 1.392422e-06
[2601,] 1.014026e-05 1.804341e-05 3.198900e-06
[2602,] 9.758490e-06 1.895253e-05 4.242273e-06
[2603,] 4.763974e-06 1.600051e-05 1.444251e-06
[2604,] 4.984477e-06 1.013494e-05 1.405130e-06
[2605,] 1.248235e-05 2.673945e-05 4.590206e-06
[2606,] 7.974180e-06 1.092219e-05 2.166225e-06
[2607,] 1.221534e-05 3.045940e-05 6.301866e-06
[2608,] 5.226973e-06 9.411311e-06 1.490232e-06
[2609,] 2.480831e-05 1.250030e-05 4.512343e-06
[2610,] 8.870886e-06 1.084140e-05 2.457899e-06
[2611,] 1.422164e-05 1.157779e-05 3.664695e-06
[2612,] 7.178999e-06 9.115975e-06 1.919431e-06
[2613,] 5.793540e-06 9.076224e-06 1.643969e-06
[2614,] 1.435366e-05 1.178375e-05 3.823962e-06
[2615,] 8.993759e-06 1.119540e-05 2.877881e-06
[2616,] 5.813045e-06 9.076613e-06 1.647925e-06
[2617,] 1.417056e-05 1.194166e-05 4.298123e-06
[2618,] 3.295638e-05 2.184128e-05 1.258304e-05
[2619,] 1.253257e-05 2.663144e-05 4.597268e-06
[2620,] 9.237633e-06 1.748053e-05 3.813612e-06
[2621,] 3.905302e-05 2.223685e-05 9.811610e-06
[2622,] 2.292256e-05 5.933012e-05 3.671009e-05
[2623,] 5.551175e-06 9.458803e-06 1.488138e-06
[2624,] 1.272302e-05 1.538036e-05 4.919313e-06
[2625,] 1.397463e-05 2.989317e-05 8.360799e-06
[2626,] 1.365395e-05 4.153718e-05 1.014678e-05
[2627,] 5.187687e-06 9.585862e-06 1.428430e-06
[2628,] 5.142721e-06 9.689989e-06 1.418650e-06
[2629,] 3.365761e-05 2.286475e-05 1.601142e-05
[2630,] 2.388505e-05 3.070233e-05 1.401065e-05
[2631,] 5.305313e-06 9.738556e-06 1.436481e-06
[2632,] 1.496527e-05 1.555823e-05 6.844754e-06
[2633,] 5.190582e-06 9.699068e-06 1.423661e-06
[2634,] 5.235148e-06 9.676870e-06 1.430206e-06
[2635,] 1.292542e-05 3.848579e-05 7.900679e-06
[2636,] 1.268745e-05 3.610745e-05 7.404922e-06
[2637,] 8.996999e-06 1.061690e-05 2.903555e-06
[2638,] 5.771076e-06 1.172922e-05 1.450369e-06
[2639,] 1.310566e-05 4.572327e-05 9.045422e-06
[2640,] 1.396885e-05 2.262213e-05 7.139699e-06
[2641,] 1.555166e-05 1.251464e-05 4.510178e-06
[2642,] 1.502676e-05 1.236921e-05 4.297603e-06
[2643,] 1.373367e-05 1.251775e-05 4.037603e-06
[2644,] 1.442928e-05 1.269442e-05 4.310803e-06
[2645,] 1.344715e-05 1.249488e-05 3.944978e-06
[2646,] 1.469252e-05 1.250239e-05 4.285194e-06
[2647,] 5.257748e-06 1.025707e-05 1.413479e-06
[2648,] 1.376510e-05 1.204202e-05 3.818710e-06
[2649,] 1.383917e-05 1.209870e-05 3.866161e-06
[2650,] 1.401656e-05 1.222472e-05 3.973867e-06
[2651,] 1.439094e-05 1.224445e-05 4.064337e-06
[2652,] 1.517135e-05 1.232600e-05 4.302864e-06
[2653,] 1.402772e-05 1.248273e-05 4.094866e-06
[2654,] 1.392913e-05 3.964744e-05 8.876193e-06
[2655,] 1.167052e-05 1.230212e-05 2.777947e-06
[2656,] 1.477707e-05 2.984941e-05 7.395652e-06
[2657,] 4.718555e-06 9.449151e-06 1.462008e-06
[2658,] 1.264510e-05 2.398824e-05 4.079479e-06
[2659,] 1.335088e-05 1.623837e-05 5.451061e-06
[2660,] 4.721066e-06 9.234790e-06 1.442444e-06
[2661,] 7.243131e-06 2.182059e-05 2.350816e-06
[2662,] 8.264692e-06 1.601821e-05 3.211182e-06
[2663,] 1.431775e-05 2.135495e-05 3.738580e-06
[2664,] 6.090083e-06 1.160315e-05 1.564368e-06
[2665,] 9.642470e-06 3.345507e-05 3.690676e-06
[2666,] 9.746120e-06 1.359627e-05 2.787150e-06
[2667,] 7.141058e-06 1.202812e-05 2.068837e-06
[2668,] 1.008641e-05 1.409992e-05 2.845252e-06
[2669,] 9.458962e-06 3.003411e-05 3.403608e-06
[2670,] 6.356309e-06 1.199805e-05 1.882765e-06
[2671,] 5.093952e-06 1.351839e-05 1.519511e-06
[2672,] 4.702030e-06 9.015049e-06 1.412306e-06
[2673,] 9.143348e-06 3.395164e-05 3.291979e-06
[2674,] 9.302781e-06 1.562431e-05 2.843639e-06
[2675,] 5.265604e-06 1.300691e-05 1.684676e-06
[2676,] 5.231392e-06 1.299184e-05 1.672720e-06
[2677,] 5.278600e-06 1.309620e-05 1.701422e-06
[2678,] 5.270229e-06 1.295968e-05 1.679623e-06
[2679,] 5.257885e-06 1.303775e-05 1.687626e-06
[2680,] 4.746027e-06 9.319498e-06 1.437587e-06
[2681,] 5.264486e-06 1.316654e-05 1.705372e-06
[2682,] 4.660285e-06 1.315258e-05 1.569400e-06
[2683,] 4.684374e-06 9.649917e-06 1.446465e-06
[2684,] 5.462936e-06 1.319149e-05 1.778197e-06
[2685,] 5.551221e-06 1.304665e-05 1.789141e-06
[2686,] 4.664668e-06 1.049988e-05 1.478186e-06
[2687,] 5.642771e-06 1.319096e-05 1.840618e-06
[2688,] 4.890270e-06 9.909637e-06 1.572619e-06
[2689,] 5.088699e-06 1.020972e-05 1.622877e-06
[2690,] 5.062086e-06 1.004669e-05 1.593799e-06
[2691,] 5.022432e-06 1.013627e-05 1.590276e-06
[2692,] 5.066281e-06 1.017468e-05 1.610665e-06
[2693,] 9.032373e-06 1.545918e-05 2.727938e-06
[2694,] 5.013911e-06 1.003080e-05 1.575435e-06
[2695,] 6.069738e-06 1.304568e-05 1.944303e-06
[2696,] 8.997598e-06 1.291789e-05 2.313327e-06
[2697,] 9.014477e-06 1.478463e-05 2.571665e-06
[2698,] 9.188658e-06 1.316292e-05 2.463443e-06
[2699,] 5.627021e-06 1.275097e-05 1.730676e-06
[2700,] 8.789247e-06 2.073892e-05 2.836129e-06
[2701,] 1.005509e-05 2.186868e-05 2.472748e-06
[2702,] 1.340035e-05 1.822595e-05 2.481269e-06
[2703,] 1.317807e-05 2.328279e-05 4.127021e-06
[2704,] 7.723804e-06 2.111162e-05 3.037543e-06
[2705,] 1.390938e-05 2.346337e-05 4.317144e-06
[2706,] 1.328649e-05 1.005756e-05 3.238159e-06
[2707,] 7.330533e-05 1.916022e-05 4.572345e-06
[2708,] 2.023819e-04 1.670389e-05 6.875295e-06
[2709,] 1.263477e-05 1.865046e-05 7.172833e-06
[2710,] 1.143599e-05 1.089352e-05 2.765391e-06
[2711,] 1.701231e-05 1.095242e-05 5.610770e-06
[2712,] 2.963114e-04 1.172142e-05 3.019833e-05
[2713,] 2.180633e-04 1.120987e-05 1.130302e-05
[2714,] 1.928663e-04 1.142854e-05 9.862810e-06
[2715,] 2.259347e-04 1.128469e-05 2.201905e-05
[2716,] 2.588588e-04 1.089018e-05 1.947183e-05
[2717,] 2.252799e-05 1.521032e-05 1.012379e-05
[2718,] 4.553017e-04 1.090760e-05 2.638500e-05
[2719,] 3.041912e-04 1.125409e-05 2.599119e-05
[2720,] 3.211151e-04 1.089204e-05 2.121674e-05
[2721,] 3.419733e-04 1.090846e-05 2.286998e-05
[2722,] 3.744685e-04 1.089219e-05 2.411516e-05
[2723,] 3.465184e-04 1.088809e-05 2.301815e-05
[2724,] 3.894456e-04 1.092479e-05 2.698373e-05
[2725,] 3.412666e-04 1.093803e-05 1.950091e-05
[2726,] 3.544188e-04 1.092050e-05 2.040161e-05
[2727,] 2.917642e-04 1.090537e-05 1.853885e-05
[2728,] 3.547882e-04 1.092037e-05 2.051185e-05
[2729,] 2.985263e-04 1.080702e-05 2.383701e-05
[2730,] 2.858056e-04 1.117564e-05 2.151425e-05
[2731,] 3.343190e-04 1.081796e-05 2.585785e-05
[2732,] 4.834809e-06 1.268617e-05 1.656889e-06
[2733,] 3.072150e-04 1.075057e-05 2.111381e-05
[2734,] 2.795503e-04 1.075819e-05 2.058980e-05
[2735,] 2.781193e-04 1.075185e-05 1.886587e-05
[2736,] 1.350398e-04 1.000373e-05 1.099415e-05
[2737,] 2.413022e-04 1.075073e-05 1.745619e-05
[2738,] 2.288717e-04 1.119760e-05 1.712353e-05
[2739,] 2.507898e-04 1.017343e-05 1.132732e-05
[2740,] 3.004828e-04 1.077850e-05 2.195024e-05
[2741,] 1.585431e-04 1.002705e-05 1.328994e-05
[2742,] 2.751368e-04 1.075143e-05 1.939169e-05
[2743,] 2.059784e-04 1.119128e-05 1.112653e-05
[2744,] 2.935627e-04 1.070309e-05 1.695717e-05
[2745,] 5.858672e-04 1.107059e-05 1.675575e-05
[2746,] 2.492107e-04 1.065266e-05 1.674841e-05
[2747,] 9.653208e-06 1.898805e-05 2.298185e-06
[2748,] 4.766800e-06 1.435200e-05 1.453610e-06
[2749,] 6.919463e-06 1.663686e-05 1.988041e-06
[2750,] 7.112601e-06 2.948088e-05 2.217008e-06
[2751,] 4.749048e-06 1.001318e-05 1.434736e-06
[2752,] 4.665793e-06 1.558180e-05 1.540102e-06
[2753,] 4.724493e-06 8.924359e-06 1.405840e-06
[2754,] 7.137364e-06 2.627367e-05 2.135257e-06
[2755,] 4.735821e-06 9.774817e-06 1.436129e-06
[2756,] 7.528448e-06 1.829338e-05 2.460694e-06
[2757,] 7.540065e-06 1.949059e-05 2.467870e-06
[2758,] 7.359978e-06 1.822913e-05 2.393305e-06
[2759,] 7.635915e-06 2.172507e-05 2.773580e-06
[2760,] 4.767292e-06 2.066952e-05 1.555702e-06
[2761,] 7.326907e-06 2.231334e-05 2.312153e-06
[2762,] 7.525843e-06 2.495697e-05 2.846612e-06
[2763,] 4.722788e-06 9.407966e-06 1.396781e-06
[2764,] 7.068429e-06 2.966130e-05 2.189488e-06
[2765,] 4.709785e-06 9.516229e-06 1.399130e-06
[2766,] 4.852515e-06 9.234309e-06 1.431177e-06
[2767,] 7.013317e-06 1.395397e-05 2.051032e-06
[2768,] 4.732880e-06 1.379783e-05 1.452616e-06
[2769,] 6.860167e-06 1.360752e-05 2.051474e-06
[2770,] 6.885336e-06 1.669778e-05 2.084156e-06
[2771,] 6.908469e-06 1.428384e-05 2.046930e-06
[2772,] 6.912564e-06 1.456652e-05 2.048805e-06
[2773,] 6.816598e-06 1.640391e-05 2.106259e-06
[2774,] 4.746093e-06 3.019645e-05 1.592339e-06
[2775,] 6.783654e-06 1.559498e-05 2.119432e-06
[2776,] 6.872602e-06 1.996356e-05 2.144460e-06
[2777,] 6.809814e-06 1.531037e-05 2.085464e-06
[2778,] 6.828371e-06 1.559144e-05 2.081765e-06
[2779,] 6.799784e-06 1.591697e-05 2.107586e-06
[2780,] 6.797408e-06 1.571533e-05 2.105010e-06
[2781,] 6.808987e-06 1.597717e-05 2.100297e-06
[2782,] 6.805400e-06 1.535219e-05 2.089156e-06
[2783,] 6.826854e-06 1.545195e-05 2.084241e-06
[2784,] 6.803168e-06 1.528092e-05 2.089906e-06
[2785,] 6.809791e-06 1.534582e-05 2.086220e-06
[2786,] 6.855820e-06 1.533778e-05 2.072500e-06
[2787,] 6.902823e-06 1.513195e-05 2.056490e-06
[2788,] 5.377919e-06 1.062378e-05 1.449318e-06
[2789,] 8.532784e-06 1.257644e-05 2.370225e-06
[2790,] 1.279147e-05 1.490998e-05 3.475942e-06
[2791,] 8.988672e-06 1.248755e-05 2.507392e-06
[2792,] 8.243303e-06 1.164572e-05 2.299799e-06
[2793,] 1.285136e-05 1.348254e-05 3.293471e-06
[2794,] 9.021146e-06 1.212440e-05 2.486460e-06
[2795,] 8.706946e-06 1.248910e-05 2.442579e-06
[2796,] 4.874531e-06 1.101190e-05 1.441073e-06
[2797,] 1.278796e-05 1.327826e-05 3.232877e-06
[2798,] 1.273181e-05 1.311938e-05 3.248069e-06
[2799,] 7.298219e-06 8.948667e-06 1.911207e-06
[2800,] 4.939781e-06 1.739048e-05 1.441967e-06
[2801,] 6.558617e-06 9.125130e-06 1.791505e-06
[2802,] 7.353489e-06 1.252494e-05 2.192586e-06
[2803,] 7.406286e-06 1.273724e-05 2.161826e-06
[2804,] 1.900294e-05 2.004960e-05 6.379925e-06
[2805,] 7.605627e-06 1.144431e-05 2.023275e-06
[2806,] 1.240393e-05 1.528838e-05 3.265004e-06
[2807,] 1.368462e-05 3.248781e-05 7.489714e-06
[2808,] 8.188851e-06 1.248315e-05 2.400965e-06
[2809,] 1.522001e-05 1.528750e-05 4.473420e-06
[2810,] 1.235031e-05 1.514589e-05 3.249422e-06
[2811,] 8.708411e-06 1.379514e-05 2.451281e-06
[2812,] 1.480627e-05 1.417127e-05 3.992470e-06
[2813,] 6.514430e-06 1.279683e-05 1.840469e-06
[2814,] 7.746452e-06 1.314209e-05 2.487601e-06
[2815,] 8.498725e-06 1.364641e-05 2.408723e-06
[2816,] 9.321414e-06 1.856503e-05 2.020420e-06
[2817,] 8.887312e-06 1.879696e-05 2.004878e-06
[2818,] 6.999245e-06 1.195878e-05 1.763071e-06
[2819,] 6.896482e-06 1.724426e-05 1.864441e-06
[2820,] 1.536426e-05 1.406788e-05 4.093746e-06
[2821,] 1.517234e-05 1.360882e-05 3.853264e-06
[2822,] 1.514360e-05 1.393357e-05 3.987581e-06
[2823,] 8.539630e-06 1.372833e-05 2.419857e-06
[2824,] 1.534930e-05 1.385645e-05 4.006188e-06
[2825,] 1.468161e-05 1.381650e-05 3.834328e-06
[2826,] 1.969994e-05 1.818334e-05 6.900075e-06
[2827,] 2.312523e-05 4.396277e-05 1.390463e-05
[2828,] 7.936682e-06 1.248912e-05 1.613533e-06
[2829,] 5.762621e-06 1.408917e-05 1.453092e-06
[2830,] 5.444959e-06 1.046688e-05 1.443511e-06
[2831,] 5.501245e-06 1.060191e-05 1.445565e-06
[2832,] 1.436869e-05 1.575476e-05 3.640209e-06
[2833,] 5.406042e-06 1.053098e-05 1.438848e-06
[2834,] 5.225614e-06 9.819407e-06 1.508851e-06
[2835,] 5.544249e-06 1.079188e-05 1.445703e-06
[2836,] 5.376634e-06 1.200245e-05 1.416009e-06
[2837,] 5.475503e-06 1.049688e-05 1.445511e-06
[2838,] 5.507226e-06 1.048796e-05 1.448752e-06
[2839,] 5.509002e-06 1.052206e-05 1.448058e-06
[2840,] 7.408428e-06 1.355495e-05 1.591685e-06
[2841,] 5.546853e-06 1.061694e-05 1.449308e-06
[2842,] 5.533111e-06 1.051818e-05 1.450538e-06
[2843,] 5.605164e-06 1.054590e-05 1.456866e-06
[2844,] 5.482754e-06 1.041948e-05 1.444118e-06
[2845,] 5.337168e-06 1.199408e-05 1.414849e-06
[2846,] 5.220881e-06 1.533666e-05 1.420697e-06
[2847,] 7.272458e-06 1.113064e-05 1.719812e-06
[2848,] 6.356967e-06 1.015425e-05 1.563167e-06
[2849,] 5.212092e-06 9.448021e-06 1.440657e-06
[2850,] 7.434063e-06 1.101825e-05 1.708974e-06
[2851,] 6.042562e-06 9.816153e-06 1.543023e-06
[2852,] 7.349497e-06 1.145997e-05 1.707496e-06
[2853,] 6.550942e-06 1.283339e-05 1.977081e-06
[2854,] 6.054295e-06 1.265056e-05 1.441543e-06
[2855,] 6.943550e-06 1.134807e-05 1.660159e-06
[2856,] 6.616154e-06 1.290279e-05 1.993678e-06
[2857,] 6.729410e-06 1.200567e-05 1.601077e-06
[2858,] 6.684611e-06 1.004802e-05 1.716102e-06
[2859,] 5.153392e-06 2.770888e-05 1.531813e-06
[2860,] 6.280299e-06 1.080679e-05 1.844589e-06
[2861,] 6.511725e-06 2.060459e-05 2.120573e-06
[2862,] 5.594299e-06 1.000344e-05 1.678989e-06
[2863,] 6.288946e-06 1.103028e-05 1.863138e-06
[2864,] 4.954631e-06 1.098580e-05 1.411573e-06
[2865,] 5.973235e-06 1.012480e-05 1.676616e-06
[2866,] 5.270787e-06 1.058608e-05 1.482589e-06
[2867,] 5.769038e-06 3.165180e-05 1.442286e-06
[2868,] 1.154617e-05 1.710865e-05 3.270187e-06
[2869,] 5.203437e-06 1.682832e-05 1.402412e-06
[2870,] 1.147699e-05 1.668125e-05 3.352052e-06
[2871,] 5.204888e-06 1.823492e-05 1.406867e-06
[2872,] 5.053843e-06 2.460370e-05 1.447470e-06
[2873,] 1.150086e-05 1.662648e-05 3.334262e-06
[2874,] 1.164310e-05 1.667378e-05 3.334143e-06
[2875,] 6.241408e-06 1.590087e-05 2.058476e-06
[2876,] 5.002354e-06 2.244838e-05 1.444059e-06
[2877,] 6.856699e-06 2.560501e-05 2.081573e-06
[2878,] 6.698576e-06 2.170770e-05 2.121508e-06
[2879,] 6.885779e-06 1.381308e-05 1.974150e-06
[2880,] 1.162918e-05 1.665297e-05 3.343155e-06
[2881,] 1.179002e-05 1.666833e-05 3.372633e-06
[2882,] 1.167340e-05 1.667340e-05 3.342746e-06
[2883,] 6.960119e-06 2.077242e-05 2.043907e-06
[2884,] 7.015367e-06 2.218417e-05 2.045959e-06
[2885,] 1.166381e-05 1.666555e-05 3.344584e-06
[2886,] 1.176812e-05 2.175630e-05 3.826124e-06
[2887,] 6.084476e-06 1.003200e-05 1.650523e-06
[2888,] 5.790699e-06 9.713053e-06 1.742998e-06
[2889,] 5.683692e-06 1.774674e-05 1.413533e-06
[2890,] 6.198048e-06 4.798859e-05 1.750846e-06
[2891,] 1.177138e-05 1.668879e-05 3.354736e-06
[2892,] 6.866283e-06 2.250544e-05 2.047831e-06
[2893,] 4.960140e-06 2.025780e-05 1.437837e-06
[2894,] 4.943082e-06 1.964735e-05 1.436815e-06
[2895,] 6.786888e-06 1.295899e-05 1.866246e-06
[2896,] 4.826051e-06 1.518880e-05 1.425418e-06
[2897,] 5.487436e-06 9.803746e-06 1.637013e-06
[2898,] 4.848781e-06 1.531467e-05 1.422575e-06
[2899,] 6.783609e-06 2.140573e-05 2.180864e-06
[2900,] 6.684799e-06 1.498267e-05 1.991526e-06
[2901,] 6.763402e-06 1.577615e-05 1.916564e-06
[2902,] 5.628640e-06 9.880635e-06 1.678442e-06
[2903,] 5.530241e-06 1.798940e-05 1.681476e-06
[2904,] 5.505212e-06 1.005050e-05 1.683838e-06
[2905,] 5.911948e-06 1.015726e-05 1.826202e-06
[2906,] 6.740883e-06 2.000550e-05 2.058473e-06
[2907,] 4.808661e-06 1.263262e-05 1.403681e-06
[2908,] 6.632689e-06 2.368103e-05 2.215769e-06
[2909,] 6.618241e-06 2.361551e-05 2.242421e-06
[2910,] 6.695719e-06 1.904922e-05 2.060264e-06
[2911,] 6.552549e-06 1.773576e-05 2.127036e-06
[2912,] 6.624035e-06 1.235587e-05 2.046205e-06
[2913,] 5.300400e-06 1.925420e-05 1.408490e-06
[2914,] 6.811180e-06 9.782380e-06 1.888361e-06
[2915,] 6.599528e-06 1.291160e-05 1.955624e-06
[2916,] 6.598109e-06 1.505223e-05 2.139154e-06
[2917,] 6.885684e-06 3.445957e-05 2.164788e-06
[2918,] 7.696233e-06 2.401787e-05 1.432645e-06
[2919,] 5.690179e-06 2.434119e-05 2.695756e-06
[2920,] 1.097364e-05 2.492579e-05 4.053359e-06
[2921,] 5.047837e-06 1.392899e-05 1.613729e-06
[2922,] 8.335190e-06 2.786892e-05 5.121657e-06
[2923,] 7.728051e-06 2.570707e-05 4.388746e-06
[2924,] 7.164742e-06 2.178661e-05 3.643108e-06
[2925,] 5.323322e-06 2.652001e-05 1.596610e-06
[2926,] 7.511272e-06 1.495220e-05 2.284916e-06
[2927,] 1.890904e-05 1.846308e-05 3.464006e-06
[2928,] 1.735329e-05 1.888467e-05 3.139067e-06
[2929,] 6.986311e-06 1.038087e-04 1.790294e-06
[2930,] 1.475925e-05 1.358113e-05 4.022953e-06
[2931,] 4.737520e-06 1.707570e-05 1.674593e-06
[2932,] 4.755642e-06 1.732007e-05 1.700273e-06
[2933,] 6.540196e-06 1.009559e-05 2.146255e-06
[2934,] 1.512751e-05 1.669708e-05 3.513014e-06
[2935,] 9.176557e-06 2.385950e-05 4.226419e-06
[2936,] 2.762326e-05 2.106984e-05 8.759651e-06
[2937,] 4.917296e-06 3.877268e-05 2.143772e-06
[2938,] 1.443802e-05 1.595257e-05 4.753863e-06
[2939,] 1.593917e-05 9.184155e-06 2.846176e-06
[2940,] 1.386325e-05 1.773986e-05 3.130384e-06
[2941,] 1.941659e-05 1.781651e-05 5.570790e-06
[2942,] 1.913999e-05 1.794765e-05 5.526188e-06
[2943,] 2.003145e-05 1.777479e-05 5.748741e-06
[2944,] 7.086905e-06 4.564404e-05 1.466549e-06
[2945,] 8.594638e-06 5.060783e-05 1.497673e-06
[2946,] 1.455231e-05 1.771706e-05 3.261937e-06
[2947,] 6.234936e-06 5.620395e-05 1.801053e-06
[2948,] 5.804198e-06 5.056410e-05 1.808228e-06
[2949,] 2.587275e-05 1.932645e-05 6.177994e-06
[2950,] 6.706370e-06 4.448196e-05 1.464942e-06
[2951,] 5.988207e-06 5.393527e-05 1.768356e-06
[2952,] 9.439105e-06 1.339348e-05 1.806170e-06
[2953,] 1.364217e-05 1.252304e-05 2.114273e-06
[2954,] 8.649028e-06 2.487113e-05 2.819722e-06
[2955,] 9.770298e-06 1.320954e-05 1.841046e-06
[2956,] 2.580401e-05 1.552992e-05 6.515736e-06
[2957,] 1.228092e-05 2.456655e-05 3.815155e-06
[2958,] 1.453378e-05 4.164198e-05 1.821751e-06
[2959,] 9.082693e-06 4.981792e-05 1.660420e-06
[2960,] 2.737255e-05 1.553146e-05 6.838334e-06
[2961,] 1.295852e-05 3.635468e-05 1.687533e-06
[2962,] 1.275086e-05 3.414199e-05 1.693716e-06
[2963,] 9.015678e-06 5.217391e-05 1.659239e-06
[2964,] 1.358782e-05 1.212857e-05 2.144314e-06
[2965,] 1.139137e-05 1.685239e-05 3.884530e-06
[2966,] 1.123484e-05 1.628803e-05 3.687213e-06
[2967,] 1.274590e-05 1.196607e-05 2.087244e-06
[2968,] 1.312991e-05 1.184501e-05 2.133039e-06
[2969,] 2.638151e-05 1.546304e-05 6.270191e-06
[2970,] 1.593600e-05 3.112300e-05 9.621173e-06
[2971,] 6.575719e-06 1.574460e-05 1.594993e-06
[2972,] 1.367238e-05 3.869715e-05 8.795229e-06
[2973,] 6.389896e-06 1.835612e-05 1.599704e-06
[2974,] 3.069691e-05 1.037492e-05 4.117705e-06
[2975,] 1.426809e-05 1.028919e-04 1.242132e-05
[2976,] 1.348749e-05 6.812348e-05 1.533815e-06
[2977,] 1.087055e-05 1.417539e-05 4.704833e-06
[2978,] 2.051313e-04 6.521983e-05 1.348670e-05
[2979,] 9.132555e-06 8.983759e-05 1.835521e-06
[2980,] 1.231693e-05 6.172378e-05 9.340990e-06
[2981,] 1.167947e-05 7.095061e-05 9.101385e-06
[2982,] 1.871712e-04 8.617253e-05 1.170057e-05
[2983,] 1.220238e-05 1.105931e-04 1.497113e-06
[2984,] 2.441738e-04 2.915138e-05 2.817514e-05
[2985,] 1.409457e-04 2.270111e-05 5.456992e-06
[2986,] 1.715226e-04 2.449051e-05 5.835947e-06
[2987,] 1.648514e-04 3.555782e-05 5.746793e-06
[2988,] 1.165001e-05 1.358514e-04 1.499265e-06
[2989,] 2.348071e-04 7.551831e-05 1.399594e-05
[2990,] 1.833569e-04 3.500105e-05 6.115924e-06
[2991,] 2.297961e-04 7.271612e-05 1.399147e-05
[2992,] 1.103465e-05 4.966860e-05 1.527349e-06
[2993,] 8.183553e-06 2.638035e-05 2.190952e-06
[2994,] 1.228216e-05 5.565009e-05 8.951069e-06
[2995,] 1.168883e-05 5.418040e-05 1.523219e-06
[2996,] 1.301180e-05 5.767333e-05 9.785359e-06
[2997,] 1.388769e-05 2.634117e-05 3.953760e-06
[2998,] 1.722633e-04 2.171865e-05 6.291167e-06
[2999,] 1.633601e-04 2.127249e-05 6.178117e-06
[3000,] 1.108446e-05 4.248685e-05 1.532009e-06
[3001,] 1.392771e-05 2.134121e-05 1.813652e-06
[3002,] 1.365915e-05 2.611657e-05 3.938877e-06
[3003,] 1.103081e-04 1.830869e-05 5.466456e-06
[3004,] 1.387395e-05 1.057420e-04 1.512823e-06
[3005,] 1.210719e-05 1.009666e-04 1.499461e-06
[3006,] 1.250723e-05 2.597738e-05 6.659721e-06
[3007,] 1.782944e-04 1.541413e-05 8.245021e-06
[3008,] 1.639002e-04 2.093848e-05 6.253602e-06
[3009,] 1.747801e-04 2.077131e-05 6.523468e-06
[3010,] 1.304042e-05 8.169362e-05 1.514200e-06
[3011,] 1.271058e-05 8.097268e-05 1.510645e-06
[3012,] 1.234753e-05 5.868083e-05 9.190038e-06
[3013,] 1.235063e-05 2.839204e-05 6.907975e-06
[3014,] 1.463607e-04 1.838888e-05 6.408188e-06
[3015,] 1.255127e-05 4.327115e-05 1.047808e-05
[3016,] 9.511797e-06 4.409722e-05 3.430364e-06
[3017,] 1.405294e-05 5.363195e-05 1.047631e-05
[3018,] 5.758220e-06 1.295502e-04 3.595902e-06
[3019,] 2.198424e-04 1.070498e-05 1.416128e-05
[3020,] 1.637204e-05 1.400122e-05 7.392382e-06
[3021,] 1.287754e-05 5.604359e-05 9.503194e-06
[3022,] 1.301431e-05 5.530748e-05 9.621991e-06
[3023,] 1.199383e-05 3.116949e-05 7.004940e-06
[3024,] 1.778728e-04 6.590027e-05 6.563405e-06
[3025,] 1.135651e-05 3.519971e-05 6.890099e-06
[3026,] 2.129207e-04 6.111508e-05 7.555800e-06
[3027,] 2.141159e-05 2.148159e-05 3.079828e-06
[3028,] 1.228522e-05 3.118606e-05 7.216782e-06
[3029,] 1.322227e-05 5.370177e-05 9.708705e-06
[3030,] 1.246314e-05 4.979205e-05 1.536249e-06
[3031,] 1.236992e-05 4.324943e-05 1.562736e-06
[3032,] 1.356401e-05 5.157666e-05 9.872596e-06
[3033,] 2.259740e-04 8.537346e-05 1.347176e-05
[3034,] 1.441639e-05 2.465783e-04 1.623243e-06
[3035,] 1.537577e-04 8.807390e-05 1.009509e-05
[3036,] 1.136142e-05 4.049220e-05 1.557389e-06
[3037,] 1.344699e-05 3.113763e-05 8.051522e-06
[3038,] 1.130347e-05 7.197530e-05 1.493562e-06
[3039,] 1.394969e-04 1.391071e-05 8.530343e-06
[3040,] 2.153371e-04 9.402554e-05 1.260170e-05
[3041,] 2.378594e-04 9.037270e-05 1.370733e-05
[3042,] 1.203288e-05 3.168238e-05 7.088325e-06
[3043,] 2.743863e-04 2.810596e-05 3.217172e-05
[3044,] 1.157918e-05 1.478588e-04 1.497760e-06
[3045,] 1.106565e-05 6.674002e-05 1.493391e-06
[3046,] 1.422494e-04 6.021108e-05 5.938617e-06
[3047,] 1.247393e-05 5.221740e-05 8.901923e-06
[3048,] 1.231707e-05 5.710992e-05 1.521559e-06
[3049,] 2.067556e-04 8.795532e-05 1.250678e-05
[3050,] 9.405500e-06 2.272233e-05 2.987092e-06
[3051,] 1.239560e-05 5.166888e-05 8.795493e-06
[3052,] 1.226238e-05 3.447434e-05 7.540849e-06
[3053,] 2.269583e-04 8.565196e-05 1.350767e-05
[3054,] 1.642385e-04 1.516809e-05 8.717088e-06
[3055,] 3.319828e-04 3.095843e-05 3.456861e-05
[3056,] 1.467605e-05 3.020270e-05 2.149929e-06
[3057,] 8.404553e-06 1.821602e-05 1.636295e-06
[3058,] 2.404831e-04 1.443030e-05 1.171535e-05
[3059,] 1.195360e-05 3.504150e-05 7.353655e-06
[3060,] 3.457595e-04 9.103180e-05 1.792730e-05
[3061,] 3.672402e-04 8.237253e-05 1.942106e-05
[3062,] 1.211904e-05 5.547848e-05 8.779146e-06
[3063,] 1.423330e-05 4.275847e-05 1.613145e-06
[3064,] 1.146992e-05 3.578049e-05 7.048129e-06
[3065,] 1.111902e-05 3.657415e-05 6.840838e-06
[3066,] 1.693193e-05 4.152661e-05 1.719098e-06
[3067,] 1.144838e-05 3.071321e-05 6.657657e-06
[3068,] 1.149804e-05 5.952404e-05 8.397703e-06
[3069,] 1.063828e-05 3.843142e-05 6.613389e-06
[3070,] 3.898275e-04 7.649653e-05 2.090217e-05
[3071,] 1.155217e-05 6.993671e-05 8.908011e-06
[3072,] 1.615792e-05 4.383894e-05 1.661100e-06
[3073,] 1.233149e-05 3.063376e-05 7.194021e-06
[3074,] 1.238016e-05 6.568418e-05 9.562973e-06
[3075,] 1.510424e-05 4.425327e-05 1.630888e-06
[3076,] 2.205625e-04 1.421102e-05 1.123693e-05
[3077,] 1.426921e-05 4.389472e-05 1.610017e-06
[3078,] 2.843468e-04 1.405811e-05 1.344366e-05
[3079,] 2.696969e-04 1.392161e-05 1.313786e-05
[3080,] 1.262574e-05 3.430702e-05 7.795315e-06
[3081,] 3.715934e-04 8.260990e-05 1.961388e-05
[3082,] 3.816712e-04 8.292887e-05 1.997337e-05
[3083,] 1.281859e-05 4.953599e-05 9.024151e-06
[3084,] 1.527640e-05 3.349267e-05 1.698537e-06
[3085,] 9.146263e-06 8.964329e-05 1.834470e-06
[3086,] 8.921133e-06 8.687774e-05 1.831287e-06
[3087,] 2.275183e-04 1.456485e-05 1.117917e-05
[3088,] 1.084729e-05 6.168522e-05 5.946472e-06
[3089,] 1.361330e-05 4.704958e-05 9.531661e-06
[3090,] 2.273401e-04 1.662113e-05 9.883164e-06
[3091,] 1.283221e-05 4.391865e-05 8.600630e-06
[3092,] 1.294159e-05 4.318723e-05 1.607297e-06
[3093,] 1.248253e-05 1.077327e-04 1.050570e-05
[3094,] 2.288994e-04 1.478875e-05 1.104929e-05
[3095,] 1.444777e-05 3.539938e-05 1.658202e-06
[3096,] 3.248323e-04 9.203183e-05 1.706418e-05
[3097,] 1.118484e-05 1.520430e-05 3.324632e-06
[3098,] 2.356063e-04 1.528819e-05 1.090530e-05
[3099,] 2.351100e-04 1.541082e-05 1.080551e-05
[3100,] 1.176051e-05 2.641887e-05 6.291423e-06
[3101,] 1.410437e-05 3.397081e-05 1.642371e-06
[3102,] 1.120372e-05 1.625112e-05 3.483658e-06
[3103,] 1.230536e-05 2.568727e-05 6.548961e-06
[3104,] 1.376255e-05 3.981559e-05 1.600044e-06
[3105,] 2.374450e-04 1.448980e-05 1.154798e-05
[3106,] 3.022599e-04 8.460358e-05 1.669407e-05
[3107,] 1.275031e-05 3.618684e-05 1.616532e-06
[3108,] 2.224692e-04 1.673608e-05 9.896088e-06
[3109,] 2.373018e-05 1.842954e-05 3.443461e-06
[3110,] 1.379562e-05 3.819887e-05 1.609129e-06
[3111,] 1.479510e-05 3.390908e-05 1.678696e-06
[3112,] 3.797715e-04 9.703979e-05 1.875633e-05
[3113,] 1.332251e-05 4.397234e-05 9.025081e-06
[3114,] 9.296159e-06 2.849145e-05 2.391185e-06
[3115,] 1.355261e-05 3.554368e-05 8.379741e-06
[3116,] 1.357120e-05 3.874551e-05 1.629550e-06
[3117,] 3.404677e-04 9.130805e-05 1.772283e-05
[3118,] 2.584324e-04 6.868996e-05 1.612745e-05
[3119,] 2.577000e-04 7.311730e-05 1.567849e-05
[3120,] 1.993361e-04 1.399974e-05 1.069582e-05
[3121,] 1.289650e-05 3.734421e-05 1.615305e-06
[3122,] 1.187721e-05 2.478754e-05 6.183342e-06
[3123,] 1.201368e-05 2.468430e-05 6.254139e-06
[3124,] 1.199012e-05 2.474410e-05 6.247271e-06
[3125,] 1.724556e-04 1.404706e-05 9.698297e-06
[3126,] 1.189231e-05 2.471062e-05 6.182648e-06
[3127,] 1.960135e-04 4.965406e-05 7.813528e-06
[3128,] 1.225834e-05 3.993894e-05 1.560580e-06
[3129,] 1.235091e-05 2.539377e-05 6.557533e-06
[3130,] 1.270059e-05 3.773303e-05 1.607610e-06
[3131,] 1.527126e-04 5.007780e-05 6.824937e-06
[3132,] 1.274478e-05 3.572862e-05 1.591555e-06
[3133,] 1.237681e-05 2.828534e-05 6.996416e-06
[3134,] 9.617091e-06 5.658242e-05 1.515446e-06
[3135,] 2.305415e-04 6.915156e-05 1.477660e-05
[3136,] 1.826910e-04 1.367441e-05 1.055817e-05
[3137,] 1.636808e-05 3.378496e-05 7.524247e-06
[3138,] 2.546876e-04 6.411895e-05 1.641600e-05
[3139,] 2.015544e-04 6.901703e-05 1.337787e-05
[3140,] 1.637752e-04 1.372947e-05 9.587104e-06
[3141,] 1.300111e-05 3.748051e-05 1.602266e-06
[3142,] 1.256429e-05 2.883048e-05 7.157440e-06
[3143,] 2.220291e-04 7.221560e-05 1.411852e-05
[3144,] 1.244796e-05 3.042908e-05 7.264194e-06
[3145,] 1.142684e-04 1.606665e-05 6.666040e-06
[3146,] 1.113737e-05 3.634030e-05 1.543733e-06
[3147,] 1.268662e-05 3.840301e-05 1.589539e-06
[3148,] 1.357330e-05 5.087747e-05 9.855134e-06
[3149,] 1.158258e-05 4.733380e-05 1.525571e-06
[3150,] 1.262114e-05 6.869621e-05 9.993636e-06
[3151,] 1.282233e-05 3.193831e-05 7.707779e-06
[3152,] 1.232360e-05 4.512356e-05 1.546480e-06
[3153,] 3.161207e-04 3.120527e-05 3.288645e-05
[3154,] 1.221626e-05 3.020176e-05 7.079183e-06
[3155,] 2.843476e-04 6.346429e-05 1.785055e-05
[3156,] 1.338249e-05 3.254363e-05 8.193193e-06
[3157,] 2.253604e-04 7.028848e-05 1.441295e-05
[3158,] 1.236678e-05 2.724609e-05 6.811746e-06
[3159,] 1.741923e-04 1.419813e-05 9.806427e-06
[3160,] 1.326173e-05 3.911358e-05 1.602420e-06
[3161,] 1.195048e-05 3.799766e-05 1.558961e-06
[3162,] 1.367068e-05 5.033376e-05 9.900466e-06
[3163,] 1.756303e-04 1.355634e-05 1.016761e-05
[3164,] 1.453646e-04 1.433167e-05 8.655075e-06
[3165,] 1.206080e-05 3.711217e-05 1.593580e-06
[3166,] 1.785725e-04 1.547865e-05 9.021542e-06
[3167,] 1.383984e-05 5.197211e-05 1.018962e-05
[3168,] 1.252249e-05 3.944781e-05 1.580511e-06
[3169,] 1.346916e-05 2.593362e-05 7.439536e-06
[3170,] 1.301190e-05 2.515179e-05 7.024950e-06
[3171,] 1.307960e-05 6.963221e-05 1.052949e-05
[3172,] 1.164204e-05 4.044325e-05 1.567289e-06
[3173,] 2.359374e-04 5.263575e-05 1.682909e-05
[3174,] 1.103062e-05 2.861500e-05 1.571510e-06
[3175,] 1.149355e-05 4.010314e-05 1.563419e-06
[3176,] 7.189530e-06 1.065566e-04 1.878672e-06
[3177,] 1.224743e-05 3.046626e-05 7.437124e-06
[3178,] 1.438556e-04 1.352310e-05 8.952588e-06
[3179,] 1.295639e-05 2.490102e-05 6.864617e-06
[3180,] 1.519188e-04 1.338464e-05 9.374963e-06
[3181,] 1.106202e-05 2.200934e-05 3.667449e-06
[3182,] 1.308216e-05 4.034525e-05 1.598082e-06
[3183,] 1.175044e-05 3.213984e-05 6.933126e-06
[3184,] 2.859587e-04 8.986864e-05 1.566244e-05
[3185,] 1.277854e-05 5.911638e-05 9.657620e-06
[3186,] 1.282190e-05 5.003217e-05 1.561091e-06
[3187,] 1.061555e-05 1.477868e-05 4.759122e-06
[3188,] 1.031225e-05 4.828083e-05 1.459802e-06
[3189,] 2.304830e-04 9.896193e-06 1.831136e-05
[3190,] 1.960132e-05 3.296765e-05 1.933293e-06
[3191,] 3.433606e-04 1.055513e-05 2.241249e-05
[3192,] 2.197282e-04 2.821730e-05 2.530422e-05
[3193,] 1.320379e-05 3.081950e-05 1.631214e-06
[3194,] 1.732355e-04 7.455750e-05 1.092938e-05
[3195,] 2.637285e-04 6.051486e-05 1.620284e-05
[3196,] 1.359942e-05 9.385708e-06 3.755183e-06
[3197,] 3.162517e-04 6.434365e-05 1.804165e-05
[3198,] 1.496700e-05 2.043245e-05 1.859705e-06
[3199,] 2.629075e-04 2.840129e-05 2.813203e-05
[3200,] 2.543858e-04 4.761303e-05 1.748829e-05
[3201,] 9.664585e-06 4.037752e-05 5.448834e-06
[3202,] 8.896668e-06 1.240824e-05 2.971906e-06
[3203,] 2.684914e-05 1.326640e-05 3.027485e-06
[3204,] 2.795938e-05 1.428392e-05 2.967917e-06
[3205,] 8.745588e-06 9.858364e-06 2.286843e-06
[3206,] 2.393724e-05 1.866292e-05 2.391680e-06
[3207,] 3.315649e-05 1.370482e-05 3.678461e-06
[3208,] 1.492414e-04 3.300125e-05 5.615897e-06
[3209,] 2.245522e-04 5.541724e-05 9.891473e-06
[3210,] 2.509982e-04 3.194721e-05 1.445416e-05
[3211,] 1.572512e-05 3.149926e-05 6.834500e-06
[3212,] 9.341520e-06 7.064420e-05 1.656877e-06
[3213,] 1.097398e-04 2.090203e-05 6.255413e-06
[3214,] 1.754520e-05 1.488402e-04 1.757148e-05
[3215,] 9.753597e-06 3.572806e-05 5.576309e-06
[3216,] 9.171513e-06 3.242317e-05 4.945770e-06
[3217,] 9.281080e-06 3.569161e-05 4.983813e-06
[3218,] 1.299302e-05 9.252535e-06 3.283665e-06
[3219,] 8.623110e-06 2.411333e-05 2.856461e-06
[3220,] 2.379500e-04 2.281880e-05 2.425061e-05
[3221,] 8.823487e-06 3.934171e-05 2.199338e-06
[3222,] 1.244242e-05 1.502537e-05 3.310226e-06
[3223,] 1.502914e-05 1.374651e-04 1.576482e-05
[3224,] 7.404010e-06 1.095049e-05 1.938923e-06
[3225,] 1.486580e-05 1.141706e-05 2.636622e-06
[3226,] 1.208751e-05 2.434615e-05 3.944138e-06
[3227,] 1.552167e-04 1.045661e-05 1.232105e-05
[3228,] 9.598302e-06 2.430192e-05 3.131189e-06
[3229,] 1.109320e-05 1.014163e-05 3.004795e-06
[3230,] 1.016438e-05 3.556378e-05 2.448969e-06
[3231,] 8.677016e-06 3.100391e-05 1.594046e-06
[3232,] 6.569822e-06 1.056932e-05 2.044289e-06
[3233,] 6.729102e-06 1.046325e-05 2.070924e-06
[3234,] 2.597819e-05 2.953881e-05 5.964341e-06
[3235,] 1.053043e-05 1.301991e-04 9.229850e-06
[3236,] 2.333187e-04 1.347010e-05 3.853311e-05
[3237,] 6.807146e-06 1.496565e-05 1.833270e-06
[3238,] 1.162726e-05 2.249116e-05 3.786700e-06
[3239,] 9.429461e-06 1.018757e-05 2.671287e-06
[3240,] 5.228133e-06 9.321371e-06 1.534095e-06
[3241,] 4.741722e-06 9.891041e-06 1.502930e-06
[3242,] 1.602055e-05 1.090711e-05 2.624407e-06
[3243,] 4.963733e-05 1.794461e-05 9.129934e-06
[3244,] 8.685786e-05 1.034265e-05 1.919502e-05
[3245,] 8.453338e-05 1.018434e-05 1.755468e-05
[3246,] 1.494921e-05 1.216609e-05 2.271460e-06
[3247,] 6.439581e-06 2.346524e-05 2.871803e-06
[3248,] 4.825585e-05 1.117406e-05 9.474156e-06
[3249,] 7.127181e-06 1.796606e-04 4.852512e-06
[3250,] 8.735812e-05 1.183280e-05 2.842723e-05
[3251,] 6.503027e-06 2.292191e-05 2.892065e-06
[3252,] 7.232382e-06 1.713623e-05 2.929642e-06
[3253,] 6.616452e-06 2.296208e-05 2.967786e-06
[3254,] 6.934949e-06 1.759012e-05 2.836336e-06
[3255,] 8.652861e-05 1.227128e-05 3.119963e-05
[3256,] 8.150734e-06 1.671477e-05 3.694656e-06
[3257,] 7.044613e-06 1.834756e-05 2.951787e-06
[3258,] 1.165525e-05 9.954020e-06 3.025263e-06
[3259,] 8.919006e-05 1.200748e-05 3.090795e-05
[3260,] 7.167394e-06 1.530963e-05 2.995767e-06
[3261,] 6.365471e-06 1.624675e-05 2.447476e-06
[3262,] 6.531059e-06 1.591435e-05 2.504654e-06
[3263,] 1.018854e-04 1.194679e-05 3.344955e-05
[3264,] 1.047647e-04 1.116126e-05 2.926895e-05
[3265,] 7.355014e-06 1.652155e-05 3.239585e-06
[3266,] 6.593008e-06 1.714203e-05 2.637052e-06
[3267,] 9.797773e-05 1.177248e-05 3.135001e-05
[3268,] 7.325486e-05 1.183860e-05 2.227906e-05
[3269,] 1.807725e-05 1.566598e-05 5.890586e-06
[3270,] 1.456393e-05 8.922592e-06 3.221099e-06
[3271,] 6.486967e-06 2.196575e-04 4.773209e-06
[3272,] 6.022399e-06 1.464463e-05 2.197217e-06
[3273,] 1.220992e-04 1.063429e-05 2.948210e-05
[3274,] 8.497295e-06 5.848050e-05 6.195840e-06
[3275,] 7.628684e-06 4.508188e-05 4.779162e-06
[3276,] 1.097094e-05 2.525658e-05 3.101808e-06
[3277,] 1.170738e-05 2.277169e-05 1.662232e-06
[3278,] 1.625437e-05 1.395612e-05 2.619644e-06
[3279,] 1.067692e-05 1.303859e-05 1.829935e-06
[3280,] 1.065563e-05 1.693112e-05 3.644251e-06
[3281,] 1.052825e-05 2.668477e-05 3.105571e-06
[3282,] 1.381140e-05 2.576416e-05 3.376993e-06
[3283,] 6.847110e-06 3.326964e-05 3.947381e-06
[3284,] 6.730466e-06 3.244508e-05 3.802239e-06
[3285,] 6.666457e-06 3.319502e-05 3.777960e-06
[3286,] 6.747405e-06 3.224397e-05 3.808348e-06
[3287,] 6.799888e-06 3.214567e-05 3.850988e-06
[3288,] 1.354374e-05 1.396698e-05 4.077187e-06
[3289,] 6.053317e-06 3.909213e-05 3.142579e-06
[3290,] 4.476481e-05 1.117389e-05 1.218077e-05
[3291,] 1.487184e-05 4.345558e-05 1.661492e-06
[3292,] 5.220962e-05 1.051872e-05 1.395865e-05
[3293,] 4.993459e-05 1.011806e-05 9.573210e-06
[3294,] 1.343127e-05 2.493092e-05 3.360941e-06
[3295,] 5.891910e-06 5.890134e-05 3.296228e-06
[3296,] 6.593696e-06 6.121106e-05 4.195608e-06
[3297,] 4.968461e-05 1.088545e-05 7.986281e-06
```
