## Supplementary material for "Characterization of shared and ancestry-specific signals driving complex traits using multi-ancestry fine-mapping": s1_data.bim

```
14	chr14:101548856:G:A	0	101548856	A	G
14	chr14:101549219:A:G	0	101549219	G	A
14	chr14:101549344:G:A	0	101549344	A	G
14	chr14:101549475:A:G	0	101549475	G	A
14	chr14:101549944:G:A	0	101549944	A	G
14	chr14:101552580:T:A	0	101552580	A	T
14	chr14:101552609:A:G	0	101552609	G	A
14	chr14:101552626:G:C	0	101552626	C	G
14	chr14:101552820:A:C	0	101552820	C	A
14	chr14:101552841:C:A	0	101552841	A	C
14	chr14:101552996:C:T	0	101552996	T	C
14	chr14:101556742:T:C	0	101556742	C	T
14	chr14:101558821:C:T	0	101558821	T	C
14	chr14:101558887:C:T	0	101558887	T	C
14	chr14:101562940:T:G	0	101562940	G	T
14	chr14:101564190:G:C	0	101564190	C	G
14	chr14:101564708:A:C	0	101564708	C	A
14	chr14:101565415:C:G	0	101565415	G	C
14	chr14:101565473:C:T	0	101565473	T	C
14	chr14:101566204:CA:C	0	101566204	C	CA
14	chr14:101566873:G:A	0	101566873	A	G
14	chr14:101566903:T:C	0	101566903	C	T
14	chr14:101567614:T:G	0	101567614	G	T
14	chr14:101567717:T:C	0	101567717	C	T
14	chr14:101568469:G:A	0	101568469	A	G
14	chr14:101568596:C:G	0	101568596	G	C
14	chr14:101569233:T:C	0	101569233	C	T
14	chr14:101569331:A:G	0	101569331	G	A
14	chr14:101569820:C:A	0	101569820	A	C
14	chr14:101569979:C:T	0	101569979	T	C
14	chr14:101570163:G:A	0	101570163	A	G
14	chr14:101571328:A:G	0	101571328	G	A
14	chr14:101571563:T:C	0	101571563	C	T
14	chr14:101573606:T:C	0	101573606	C	T
14	chr14:101574081:C:T	0	101574081	T	C
14	chr14:101574334:G:C	0	101574334	C	G
14	chr14:101574715:C:T	0	101574715	T	C
14	chr14:101574750:C:T	0	101574750	T	C
14	chr14:101576478:T:C	0	101576478	C	T
14	chr14:101577029:C:T	0	101577029	T	C
14	chr14:101577464:G:A	0	101577464	A	G
14	chr14:101577664:C:T	0	101577664	T	C
14	chr14:101577959:G:A	0	101577959	A	G
14	chr14:101579817:C:T	0	101579817	T	C
14	chr14:101579901:G:A	0	101579901	A	G
14	chr14:101579916:T:C	0	101579916	C	T
14	chr14:101580152:C:T	0	101580152	T	C
14	chr14:101581676:A:AT	0	101581676	AT	A
14	chr14:101582664:C:A	0	101582664	A	C
14	chr14:101583965:TC:T	0	101583965	T	TC
14	chr14:101584164:A:G	0	101584164	G	A
14	chr14:101584659:G:A	0	101584659	A	G
14	chr14:101584795:G:C	0	101584795	C	G
14	chr14:101585848:G:A	0	101585848	A	G
14	chr14:101586438:C:T	0	101586438	T	C
14	chr14:101587792:C:G	0	101587792	G	C
14	chr14:101590556:C:T	0	101590556	T	C
14	chr14:101591949:G:C	0	101591949	C	G
14	chr14:101592072:A:G	0	101592072	G	A
14	chr14:101592326:G:A	0	101592326	A	G
14	chr14:101595521:G:T	0	101595521	T	G
14	chr14:101597261:C:G	0	101597261	G	C
14	chr14:101597486:C:T	0	101597486	T	C
14	chr14:101597619:T:A	0	101597619	A	T
14	chr14:101597646:A:G	0	101597646	G	A
14	chr14:101599686:C:T	0	101599686	T	C
14	chr14:101600504:T:C	0	101600504	C	T
14	chr14:101601124:T:C	0	101601124	C	T
14	chr14:101601321:T:C	0	101601321	C	T
14	chr14:101601847:G:A	0	101601847	A	G
14	chr14:101601868:C:G	0	101601868	G	C
14	chr14:101602060:A:G	0	101602060	G	A
14	chr14:101603185:G:A	0	101603185	A	G
14	chr14:101604026:A:T	0	101604026	T	A
14	chr14:101604047:G:A	0	101604047	A	G
14	chr14:101604693:C:T	0	101604693	T	C
14	chr14:101604695:C:A	0	101604695	A	C
14	chr14:101605235:G:A	0	101605235	A	G
14	chr14:101605326:C:T	0	101605326	T	C
14	chr14:101606590:T:C	0	101606590	C	T
14	chr14:101607129:A:AAAG	0	101607129	AAAG	A
14	chr14:101607418:G:A	0	101607418	A	G
14	chr14:101610066:T:C	0	101610066	C	T
14	chr14:101610225:TAAGA:T	0	101610225	T	TAAGA
14	chr14:101610450:G:A	0	101610450	A	G
14	chr14:101610760:T:C	0	101610760	C	T
14	chr14:101612060:C:T	0	101612060	T	C
14	chr14:101612076:A:G	0	101612076	G	A
14	chr14:101612448:C:T	0	101612448	T	C
14	chr14:101613023:A:G	0	101613023	G	A
14	chr14:101613098:A:G	0	101613098	G	A
14	chr14:101613239:G:A	0	101613239	A	G
14	chr14:101613386:A:G	0	101613386	G	A
14	chr14:101614399:G:A	0	101614399	A	G
14	chr14:101614924:G:A	0	101614924	A	G
14	chr14:101615405:G:A	0	101615405	A	G
14	chr14:101615545:A:G	0	101615545	G	A
14	chr14:101615879:C:T	0	101615879	T	C
14	chr14:101617265:C:T	0	101617265	T	C
14	chr14:101617401:A:G	0	101617401	G	A
14	chr14:101618799:G:T	0	101618799	T	G
14	chr14:101619473:A:G	0	101619473	G	A
14	chr14:101620899:C:G	0	101620899	G	C
14	chr14:101621141:T:A	0	101621141	A	T
14	chr14:101621277:A:G	0	101621277	G	A
14	chr14:101622061:T:C	0	101622061	C	T
14	chr14:101622848:C:A	0	101622848	A	C
14	chr14:101623337:G:A	0	101623337	A	G
14	chr14:101624585:T:C	0	101624585	C	T
14	chr14:101625954:T:C	0	101625954	C	T
14	chr14:101626393:CCCT:C	0	101626393	C	CCCT
14	chr14:101626934:T:C	0	101626934	C	T
14	chr14:101628225:G:C	0	101628225	C	G
14	chr14:101628293:T:C	0	101628293	C	T
14	chr14:101629446:A:G	0	101629446	G	A
14	chr14:101629499:A:G	0	101629499	G	A
14	chr14:101629725:AAAGTC:A	0	101629725	A	AAAGTC
14	chr14:101632623:A:G	0	101632623	G	A
14	chr14:101633791:G:A	0	101633791	A	G
14	chr14:101634825:T:C	0	101634825	C	T
14	chr14:101635289:C:T	0	101635289	T	C
14	chr14:101635399:C:T	0	101635399	T	C
14	chr14:101636411:T:C	0	101636411	C	T
14	chr14:101636659:G:A	0	101636659	A	G
14	chr14:101636843:C:T	0	101636843	T	C
14	chr14:101638669:A:G	0	101638669	G	A
14	chr14:101639110:G:A	0	101639110	A	G
14	chr14:101642791:T:A	0	101642791	A	T
14	chr14:101642857:T:G	0	101642857	G	T
14	chr14:101642998:C:G	0	101642998	G	C
14	chr14:101643023:T:C	0	101643023	C	T
14	chr14:101643129:T:G	0	101643129	G	T
14	chr14:101643133:T:C	0	101643133	C	T
14	chr14:101643423:A:G	0	101643423	G	A
14	chr14:101643606:T:C	0	101643606	C	T
14	chr14:101645591:C:T	0	101645591	T	C
14	chr14:101648352:G:C	0	101648352	C	G
14	chr14:101649076:G:A	0	101649076	A	G
14	chr14:101649353:C:T	0	101649353	T	C
14	chr14:101650366:C:T	0	101650366	T	C
14	chr14:101650610:G:A	0	101650610	A	G
14	chr14:101650745:G:A	0	101650745	A	G
14	chr14:101651046:C:T	0	101651046	T	C
14	chr14:101651142:T:C	0	101651142	C	T
14	chr14:101651935:A:AC	0	101651935	AC	A
14	chr14:101652282:G:A	0	101652282	A	G
14	chr14:101652866:T:C	0	101652866	C	T
14	chr14:101653251:C:T	0	101653251	T	C
14	chr14:101653308:T:C	0	101653308	C	T
14	chr14:101653968:G:A	0	101653968	A	G
14	chr14:101656261:T:C	0	101656261	C	T
14	chr14:101656374:A:G	0	101656374	G	A
14	chr14:101656416:G:A	0	101656416	A	G
14	chr14:101656477:G:A	0	101656477	A	G
14	chr14:101657801:A:T	0	101657801	T	A
14	chr14:101660233:G:A	0	101660233	A	G
14	chr14:101660331:C:A	0	101660331	A	C
14	chr14:101660759:G:A	0	101660759	A	G
14	chr14:101661849:A:C	0	101661849	C	A
14	chr14:101661924:A:C	0	101661924	C	A
14	chr14:101662191:G:A	0	101662191	A	G
14	chr14:101662849:A:G	0	101662849	G	A
14	chr14:101665208:T:C	0	101665208	C	T
14	chr14:101666359:A:G	0	101666359	G	A
14	chr14:101667091:T:C	0	101667091	C	T
14	chr14:101667979:T:C	0	101667979	C	T
14	chr14:101669269:A:T	0	101669269	T	A
14	chr14:101669338:C:A	0	101669338	A	C
14	chr14:101669706:A:G	0	101669706	G	A
14	chr14:101670095:A:ATTAC	0	101670095	ATTAC	A
14	chr14:101671388:C:T	0	101671388	T	C
14	chr14:101671690:T:C	0	101671690	C	T
14	chr14:101673478:C:T	0	101673478	T	C
14	chr14:101673930:A:G	0	101673930	G	A
14	chr14:101674177:C:T	0	101674177	T	C
14	chr14:101675627:C:A	0	101675627	A	C
14	chr14:101676683:T:G	0	101676683	G	T
14	chr14:101677213:T:C	0	101677213	C	T
14	chr14:101677373:C:CA	0	101677373	CA	C
14	chr14:101677642:A:G	0	101677642	G	A
14	chr14:101677870:A:G	0	101677870	G	A
14	chr14:101677920:G:A	0	101677920	A	G
14	chr14:101678237:G:A	0	101678237	A	G
14	chr14:101678307:A:G	0	101678307	G	A
14	chr14:101678808:A:G	0	101678808	G	A
14	chr14:101679161:T:C	0	101679161	C	T
14	chr14:101679579:G:A	0	101679579	A	G
14	chr14:101679591:A:G	0	101679591	G	A
14	chr14:101680084:T:C	0	101680084	C	T
14	chr14:101680249:T:C	0	101680249	C	T
14	chr14:101681221:A:G	0	101681221	G	A
14	chr14:101681343:G:A	0	101681343	A	G
14	chr14:101682406:C:G	0	101682406	G	C
14	chr14:101682799:A:G	0	101682799	G	A
14	chr14:101682923:A:G	0	101682923	G	A
14	chr14:101682996:G:A	0	101682996	A	G
14	chr14:101683282:A:G	0	101683282	G	A
14	chr14:101683507:G:T	0	101683507	T	G
14	chr14:101684705:T:C	0	101684705	C	T
14	chr14:101684959:T:C	0	101684959	C	T
14	chr14:101685147:C:T	0	101685147	T	C
14	chr14:101685305:A:G	0	101685305	G	A
14	chr14:101686231:G:A	0	101686231	A	G
14	chr14:101686837:A:T	0	101686837	T	A
14	chr14:101686988:AAAT:A	0	101686988	A	AAAT
14	chr14:101687061:A:G	0	101687061	G	A
14	chr14:101687388:C:T	0	101687388	T	C
14	chr14:101687404:AAC:A	0	101687404	A	AAC
14	chr14:101687509:C:T	0	101687509	T	C
14	chr14:101687550:A:G	0	101687550	G	A
14	chr14:101687608:G:A	0	101687608	A	G
14	chr14:101688401:G:C	0	101688401	C	G
14	chr14:101689003:G:A	0	101689003	A	G
14	chr14:101689244:A:G	0	101689244	G	A
14	chr14:101690202:C:T	0	101690202	T	C
14	chr14:101690460:G:T	0	101690460	T	G
14	chr14:101690740:T:A	0	101690740	A	T
14	chr14:101690837:G:A	0	101690837	A	G
14	chr14:101690854:A:G	0	101690854	G	A
14	chr14:101691088:A:G	0	101691088	G	A
14	chr14:101691436:A:C	0	101691436	C	A
14	chr14:101691696:C:T	0	101691696	T	C
14	chr14:101692389:G:A	0	101692389	A	G
14	chr14:101692735:G:A	0	101692735	A	G
14	chr14:101692877:A:G	0	101692877	G	A
14	chr14:101693399:A:C	0	101693399	C	A
14	chr14:101693871:A:G	0	101693871	G	A
14	chr14:101694060:A:G	0	101694060	G	A
14	chr14:101694117:G:A	0	101694117	A	G
14	chr14:101694182:T:C	0	101694182	C	T
14	chr14:101694985:A:G	0	101694985	G	A
14	chr14:101695260:T:C	0	101695260	C	T
14	chr14:101695690:A:G	0	101695690	G	A
14	chr14:101697477:C:T	0	101697477	T	C
14	chr14:101698342:C:T	0	101698342	T	C
14	chr14:101699807:C:T	0	101699807	T	C
14	chr14:101700530:G:A	0	101700530	A	G
14	chr14:101700681:G:A	0	101700681	A	G
14	chr14:101702630:A:C	0	101702630	C	A
14	chr14:101702719:T:C	0	101702719	C	T
14	chr14:101702771:A:G	0	101702771	G	A
14	chr14:101702994:A:AT	0	101702994	AT	A
14	chr14:101703042:ATCTC:A	0	101703042	A	ATCTC
14	chr14:101704883:T:C	0	101704883	C	T
14	chr14:101705036:G:T	0	101705036	T	G
14	chr14:101705044:C:G	0	101705044	G	C
14	chr14:101705111:G:A	0	101705111	A	G
14	chr14:101705207:C:T	0	101705207	T	C
14	chr14:101705705:C:A	0	101705705	A	C
14	chr14:101705745:A:G	0	101705745	G	A
14	chr14:101705792:T:G	0	101705792	G	T
14	chr14:101706216:G:C	0	101706216	C	G
14	chr14:101706652:A:G	0	101706652	G	A
14	chr14:101707582:A:G	0	101707582	G	A
14	chr14:101708162:C:T	0	101708162	T	C
14	chr14:101709422:C:T	0	101709422	T	C
14	chr14:101709518:G:A	0	101709518	A	G
14	chr14:101710522:A:G	0	101710522	G	A
14	chr14:101713859:G:C	0	101713859	C	G
14	chr14:101716425:T:C	0	101716425	C	T
14	chr14:101716656:T:C	0	101716656	C	T
14	chr14:101716933:T:C	0	101716933	C	T
14	chr14:101717022:T:C	0	101717022	C	T
14	chr14:101717796:G:C	0	101717796	C	G
14	chr14:101720203:G:A	0	101720203	A	G
14	chr14:101720857:G:C	0	101720857	C	G
14	chr14:101721238:C:G	0	101721238	G	C
14	chr14:101721296:A:G	0	101721296	G	A
14	chr14:101722376:G:A	0	101722376	A	G
14	chr14:101723246:T:TG	0	101723246	TG	T
14	chr14:101725328:CCTGA:C	0	101725328	C	CCTGA
14	chr14:101727209:C:T	0	101727209	T	C
14	chr14:101727725:T:C	0	101727725	C	T
14	chr14:101728526:A:G	0	101728526	G	A
14	chr14:101729252:C:T	0	101729252	T	C
14	chr14:101730593:T:C	0	101730593	C	T
14	chr14:101730678:G:A	0	101730678	A	G
14	chr14:101731357:G:A	0	101731357	A	G
14	chr14:101732817:G:A	0	101732817	A	G
14	chr14:101732939:G:A	0	101732939	A	G
14	chr14:101733389:A:T	0	101733389	T	A
14	chr14:101734272:T:C	0	101734272	C	T
14	chr14:101735235:A:G	0	101735235	G	A
14	chr14:101735887:T:A	0	101735887	A	T
14	chr14:101736297:T:C	0	101736297	C	T
14	chr14:101736734:A:G	0	101736734	G	A
14	chr14:101738143:T:C	0	101738143	C	T
14	chr14:101738194:C:T	0	101738194	T	C
14	chr14:101738235:A:G	0	101738235	G	A
14	chr14:101738640:G:A	0	101738640	A	G
14	chr14:101738934:A:G	0	101738934	G	A
14	chr14:101738935:C:A	0	101738935	A	C
14	chr14:101738996:A:G	0	101738996	G	A
14	chr14:101739980:T:C	0	101739980	C	T
14	chr14:101740975:G:C	0	101740975	C	G
14	chr14:101741592:C:T	0	101741592	T	C
14	chr14:101742856:C:G	0	101742856	G	C
14	chr14:101743017:G:T	0	101743017	T	G
14	chr14:101743704:G:A	0	101743704	A	G
14	chr14:101743833:T:C	0	101743833	C	T
14	chr14:101744007:T:C	0	101744007	C	T
14	chr14:101744061:G:A	0	101744061	A	G
14	chr14:101744609:C:A	0	101744609	A	C
14	chr14:101744663:G:A	0	101744663	A	G
14	chr14:101744984:C:T	0	101744984	T	C
14	chr14:101745138:A:G	0	101745138	G	A
14	chr14:101745616:G:C	0	101745616	C	G
14	chr14:101745896:C:G	0	101745896	G	C
14	chr14:101745900:A:G	0	101745900	G	A
14	chr14:101746353:C:T	0	101746353	T	C
14	chr14:101746799:T:C	0	101746799	C	T
14	chr14:101747580:A:G	0	101747580	G	A
14	chr14:101748048:T:C	0	101748048	C	T
14	chr14:101748112:C:G	0	101748112	G	C
14	chr14:101749031:T:C	0	101749031	C	T
14	chr14:101750442:A:G	0	101750442	G	A
14	chr14:101750814:T:C	0	101750814	C	T
14	chr14:101751002:G:A	0	101751002	A	G
14	chr14:101751754:A:T	0	101751754	T	A
14	chr14:101751787:A:G	0	101751787	G	A
14	chr14:101752449:G:A	0	101752449	A	G
14	chr14:101752506:G:A	0	101752506	A	G
14	chr14:101752633:A:C	0	101752633	C	A
14	chr14:101752968:A:G	0	101752968	G	A
14	chr14:101753002:A:C	0	101753002	C	A
14	chr14:101753172:A:G	0	101753172	G	A
14	chr14:101753715:T:C	0	101753715	C	T
14	chr14:101753971:G:A	0	101753971	A	G
14	chr14:101754251:T:G	0	101754251	G	T
14	chr14:101754453:G:A	0	101754453	A	G
14	chr14:101754836:A:G	0	101754836	G	A
14	chr14:101755247:T:C	0	101755247	C	T
14	chr14:101755488:A:G	0	101755488	G	A
14	chr14:101757006:G:A	0	101757006	A	G
14	chr14:101758159:T:C	0	101758159	C	T
14	chr14:101758361:G:A	0	101758361	A	G
14	chr14:101759237:G:A	0	101759237	A	G
14	chr14:101759608:G:T	0	101759608	T	G
14	chr14:101759857:G:GTTGT	0	101759857	GTTGT	G
14	chr14:101760676:G:GT	0	101760676	GT	G
14	chr14:101761522:T:C	0	101761522	C	T
14	chr14:101763103:T:C	0	101763103	C	T
14	chr14:101763198:T:C	0	101763198	C	T
14	chr14:101763383:A:G	0	101763383	G	A
14	chr14:101763422:A:G	0	101763422	G	A
14	chr14:101763796:T:C	0	101763796	C	T
14	chr14:101763856:C:T	0	101763856	T	C
14	chr14:101764077:G:A	0	101764077	A	G
14	chr14:101764575:G:A	0	101764575	A	G
14	chr14:101765611:T:A	0	101765611	A	T
14	chr14:101765629:A:G	0	101765629	G	A
14	chr14:101765631:A:G	0	101765631	G	A
14	chr14:101767423:T:C	0	101767423	C	T
14	chr14:101767870:T:A	0	101767870	A	T
14	chr14:101769076:G:A	0	101769076	A	G
14	chr14:101772293:A:G	0	101772293	G	A
14	chr14:101775735:A:G	0	101775735	G	A
14	chr14:101776367:A:G	0	101776367	G	A
14	chr14:101778751:G:A	0	101778751	A	G
14	chr14:101781060:T:C	0	101781060	C	T
14	chr14:101781802:C:G	0	101781802	G	C
14	chr14:101785993:T:C	0	101785993	C	T
14	chr14:101787586:AC:A	0	101787586	A	AC
14	chr14:101787594:T:C	0	101787594	C	T
14	chr14:101787600:A:G	0	101787600	G	A
14	chr14:101789491:C:T	0	101789491	T	C
14	chr14:101789505:G:A	0	101789505	A	G
14	chr14:101789725:G:C	0	101789725	C	G
14	chr14:101789728:C:T	0	101789728	T	C
14	chr14:101790962:C:T	0	101790962	T	C
14	chr14:101792325:G:A	0	101792325	A	G
14	chr14:101793130:G:A	0	101793130	A	G
14	chr14:101793423:C:G	0	101793423	G	C
14	chr14:101795223:A:G	0	101795223	G	A
14	chr14:101796566:T:G	0	101796566	G	T
14	chr14:101796927:G:A	0	101796927	A	G
14	chr14:101796976:T:C	0	101796976	C	T
14	chr14:101797127:A:C	0	101797127	C	A
14	chr14:101798422:G:T	0	101798422	T	G
14	chr14:101798692:T:G	0	101798692	G	T
14	chr14:101798898:A:G	0	101798898	G	A
14	chr14:101799224:C:T	0	101799224	T	C
14	chr14:101799719:G:A	0	101799719	A	G
14	chr14:101800157:G:A	0	101800157	A	G
14	chr14:101800270:C:T	0	101800270	T	C
14	chr14:101800406:T:A	0	101800406	A	T
14	chr14:101800790:C:T	0	101800790	T	C
14	chr14:101800865:T:C	0	101800865	C	T
14	chr14:101802980:A:G	0	101802980	G	A
14	chr14:101803079:T:C	0	101803079	C	T
14	chr14:101803450:C:T	0	101803450	T	C
14	chr14:101803875:G:A	0	101803875	A	G
14	chr14:101805206:C:T	0	101805206	T	C
14	chr14:101808405:G:A	0	101808405	A	G
14	chr14:101808561:T:C	0	101808561	C	T
14	chr14:101810380:T:C	0	101810380	C	T
14	chr14:101810391:G:T	0	101810391	T	G
14	chr14:101811872:A:T	0	101811872	T	A
14	chr14:101815126:C:T	0	101815126	T	C
14	chr14:101815149:C:T	0	101815149	T	C
14	chr14:101816299:G:A	0	101816299	A	G
14	chr14:101817521:C:T	0	101817521	T	C
14	chr14:101818742:T:C	0	101818742	C	T
14	chr14:101818942:A:C	0	101818942	C	A
14	chr14:101819963:G:A	0	101819963	A	G
14	chr14:101820679:A:G	0	101820679	G	A
14	chr14:101820695:T:C	0	101820695	C	T
14	chr14:101820725:C:G	0	101820725	G	C
14	chr14:101821231:T:G	0	101821231	G	T
14	chr14:101821806:G:A	0	101821806	A	G
14	chr14:101822000:A:G	0	101822000	G	A
14	chr14:101822326:A:G	0	101822326	G	A
14	chr14:101822997:C:T	0	101822997	T	C
14	chr14:101825258:T:G	0	101825258	G	T
14	chr14:101825785:G:A	0	101825785	A	G
14	chr14:101826183:GTC:G	0	101826183	G	GTC
14	chr14:101828268:C:T	0	101828268	T	C
14	chr14:101828809:C:G	0	101828809	G	C
14	chr14:101828877:T:C	0	101828877	C	T
14	chr14:101829006:A:G	0	101829006	G	A
14	chr14:101829681:G:A	0	101829681	A	G
14	chr14:101829701:T:C	0	101829701	C	T
14	chr14:101830147:A:G	0	101830147	G	A
14	chr14:101830241:C:T	0	101830241	T	C
14	chr14:101830403:G:A	0	101830403	A	G
14	chr14:101831421:T:C	0	101831421	C	T
14	chr14:101832550:G:A	0	101832550	A	G
14	chr14:101832845:T:C	0	101832845	C	T
14	chr14:101832996:A:G	0	101832996	G	A
14	chr14:101833083:T:C	0	101833083	C	T
14	chr14:101834189:C:T	0	101834189	T	C
14	chr14:101835092:C:T	0	101835092	T	C
14	chr14:101835426:A:G	0	101835426	G	A
14	chr14:101835499:C:T	0	101835499	T	C
14	chr14:101835965:C:T	0	101835965	T	C
14	chr14:101836035:A:G	0	101836035	G	A
14	chr14:101836570:T:C	0	101836570	C	T
14	chr14:101837300:C:T	0	101837300	T	C
14	chr14:101837335:T:C	0	101837335	C	T
14	chr14:101837367:C:G	0	101837367	G	C
14	chr14:101837443:G:A	0	101837443	A	G
14	chr14:101838055:T:C	0	101838055	C	T
14	chr14:101838272:G:T	0	101838272	T	G
14	chr14:101838294:A:C	0	101838294	C	A
14	chr14:101838543:G:A	0	101838543	A	G
14	chr14:101838586:T:C	0	101838586	C	T
14	chr14:101839725:C:G	0	101839725	G	C
14	chr14:101840384:GCAGC:G	0	101840384	G	GCAGC
14	chr14:101840731:A:G	0	101840731	G	A
14	chr14:101841007:C:G	0	101841007	G	C
14	chr14:101841043:T:C	0	101841043	C	T
14	chr14:101841194:C:T	0	101841194	T	C
14	chr14:101841810:C:A	0	101841810	A	C
14	chr14:101844666:G:A	0	101844666	A	G
14	chr14:101845043:G:A	0	101845043	A	G
14	chr14:101847732:A:G	0	101847732	G	A
14	chr14:101847918:T:C	0	101847918	C	T
14	chr14:101847963:G:A	0	101847963	A	G
14	chr14:101848011:A:G	0	101848011	G	A
14	chr14:101848023:C:G	0	101848023	G	C
14	chr14:101848046:T:C	0	101848046	C	T
14	chr14:101848689:A:G	0	101848689	G	A
14	chr14:101848834:A:G	0	101848834	G	A
14	chr14:101849122:C:T	0	101849122	T	C
14	chr14:101849860:A:G	0	101849860	G	A
14	chr14:101850006:C:G	0	101850006	G	C
14	chr14:101850057:G:A	0	101850057	A	G
14	chr14:101850136:GC:G	0	101850136	G	GC
14	chr14:101850915:G:A	0	101850915	A	G
14	chr14:101851012:G:A	0	101851012	A	G
14	chr14:101851212:A:G	0	101851212	G	A
14	chr14:101851487:C:T	0	101851487	T	C
14	chr14:101851514:G:A	0	101851514	A	G
14	chr14:101851884:C:T	0	101851884	T	C
14	chr14:101851994:T:C	0	101851994	C	T
14	chr14:101852006:C:T	0	101852006	T	C
14	chr14:101852091:A:G	0	101852091	G	A
14	chr14:101852720:T:C	0	101852720	C	T
14	chr14:101853157:A:G	0	101853157	G	A
14	chr14:101853339:G:A	0	101853339	A	G
14	chr14:101853566:G:A	0	101853566	A	G
14	chr14:101855102:A:G	0	101855102	G	A
14	chr14:101855486:T:C	0	101855486	C	T
14	chr14:101855861:T:C	0	101855861	C	T
14	chr14:101856659:C:G	0	101856659	G	C
14	chr14:101856756:T:C	0	101856756	C	T
14	chr14:101856931:A:G	0	101856931	G	A
14	chr14:101857339:T:A	0	101857339	A	T
14	chr14:101857552:CAGTT:C	0	101857552	C	CAGTT
14	chr14:101857928:T:C	0	101857928	C	T
14	chr14:101858159:A:G	0	101858159	G	A
14	chr14:101858838:G:A	0	101858838	A	G
14	chr14:101858850:A:T	0	101858850	T	A
14	chr14:101859400:T:C	0	101859400	C	T
14	chr14:101859682:A:G	0	101859682	G	A
14	chr14:101860454:A:G	0	101860454	G	A
14	chr14:101861481:T:C	0	101861481	C	T
14	chr14:101861682:G:A	0	101861682	A	G
14	chr14:101862608:A:G	0	101862608	G	A
14	chr14:101862761:T:C	0	101862761	C	T
14	chr14:101862769:A:AATATAGTT	0	101862769	AATATAGTT	A
14	chr14:101862982:C:T	0	101862982	T	C
14	chr14:101863418:C:A	0	101863418	A	C
14	chr14:101863420:G:C	0	101863420	C	G
14	chr14:101863498:T:C	0	101863498	C	T
14	chr14:101863735:A:G	0	101863735	G	A
14	chr14:101863916:A:G	0	101863916	G	A
14	chr14:101864423:A:G	0	101864423	G	A
14	chr14:101864735:C:T	0	101864735	T	C
14	chr14:101865270:A:G	0	101865270	G	A
14	chr14:101865525:A:G	0	101865525	G	A
14	chr14:101866897:C:T	0	101866897	T	C
14	chr14:101867517:C:T	0	101867517	T	C
14	chr14:101867754:A:G	0	101867754	G	A
14	chr14:101868941:G:A	0	101868941	A	G
14	chr14:101869872:G:A	0	101869872	A	G
14	chr14:101870294:A:G	0	101870294	G	A
14	chr14:101870500:C:T	0	101870500	T	C
14	chr14:101871236:TG:T	0	101871236	T	TG
14	chr14:101871298:G:A	0	101871298	A	G
14	chr14:101871330:C:T	0	101871330	T	C
14	chr14:101871393:A:G	0	101871393	G	A
14	chr14:101871775:A:G	0	101871775	G	A
14	chr14:101873204:C:T	0	101873204	T	C
14	chr14:101873224:T:G	0	101873224	G	T
14	chr14:101873263:T:C	0	101873263	C	T
14	chr14:101873843:G:A	0	101873843	A	G
14	chr14:101874946:G:A	0	101874946	A	G
14	chr14:101875481:A:T	0	101875481	T	A
14	chr14:101876409:G:A	0	101876409	A	G
14	chr14:101876603:A:G	0	101876603	G	A
14	chr14:101876766:C:G	0	101876766	G	C
14	chr14:101876836:C:T	0	101876836	T	C
14	chr14:101876885:T:C	0	101876885	C	T
14	chr14:101877280:G:A	0	101877280	A	G
14	chr14:101877917:C:T	0	101877917	T	C
14	chr14:101878037:G:A	0	101878037	A	G
14	chr14:101878248:A:G	0	101878248	G	A
14	chr14:101878348:A:C	0	101878348	C	A
14	chr14:101878448:G:A	0	101878448	A	G
14	chr14:101879843:G:A	0	101879843	A	G
14	chr14:101880221:T:C	0	101880221	C	T
14	chr14:101880336:G:A	0	101880336	A	G
14	chr14:101880393:C:T	0	101880393	T	C
14	chr14:101880411:A:G	0	101880411	G	A
14	chr14:101880531:C:T	0	101880531	T	C
14	chr14:101880659:T:C	0	101880659	C	T
14	chr14:101881216:G:A	0	101881216	A	G
14	chr14:101881315:A:G	0	101881315	G	A
14	chr14:101881455:G:A	0	101881455	A	G
14	chr14:101881696:T:C	0	101881696	C	T
14	chr14:101881931:G:A	0	101881931	A	G
14	chr14:101881937:T:C	0	101881937	C	T
14	chr14:101882021:A:G	0	101882021	G	A
14	chr14:101882709:G:A	0	101882709	A	G
14	chr14:101883203:C:T	0	101883203	T	C
14	chr14:101883570:A:G	0	101883570	G	A
14	chr14:101883663:G:A	0	101883663	A	G
14	chr14:101884059:A:G	0	101884059	G	A
14	chr14:101884200:A:T	0	101884200	T	A
14	chr14:101884215:C:G	0	101884215	G	C
14	chr14:101884225:T:G	0	101884225	G	T
14	chr14:101884230:C:A	0	101884230	A	C
14	chr14:101885085:G:A	0	101885085	A	G
14	chr14:101885291:T:A	0	101885291	A	T
14	chr14:101885663:G:A	0	101885663	A	G
14	chr14:101885831:A:G	0	101885831	G	A
14	chr14:101886088:T:C	0	101886088	C	T
14	chr14:101886462:G:A	0	101886462	A	G
14	chr14:101886773:TGGA:T	0	101886773	T	TGGA
14	chr14:101887454:T:C	0	101887454	C	T
14	chr14:101887523:G:A	0	101887523	A	G
14	chr14:101887785:A:G	0	101887785	G	A
14	chr14:101889411:T:C	0	101889411	C	T
14	chr14:101890775:T:C	0	101890775	C	T
14	chr14:101890887:C:T	0	101890887	T	C
14	chr14:101891464:CCT:C	0	101891464	C	CCT
14	chr14:101891622:G:A	0	101891622	A	G
14	chr14:101891750:G:C	0	101891750	C	G
14	chr14:101892042:T:C	0	101892042	C	T
14	chr14:101892111:G:A	0	101892111	A	G
14	chr14:101892276:C:G	0	101892276	G	C
14	chr14:101892577:C:T	0	101892577	T	C
14	chr14:101892791:G:A	0	101892791	A	G
14	chr14:101892829:C:T	0	101892829	T	C
14	chr14:101893152:A:G	0	101893152	G	A
14	chr14:101893217:G:T	0	101893217	T	G
14	chr14:101893231:A:G	0	101893231	G	A
14	chr14:101893517:T:C	0	101893517	C	T
14	chr14:101893580:G:A	0	101893580	A	G
14	chr14:101893611:A:G	0	101893611	G	A
14	chr14:101893619:A:G	0	101893619	G	A
14	chr14:101893636:G:C	0	101893636	C	G
14	chr14:101893715:A:G	0	101893715	G	A
14	chr14:101894408:T:C	0	101894408	C	T
14	chr14:101894579:G:A	0	101894579	A	G
14	chr14:101894727:A:C	0	101894727	C	A
14	chr14:101894797:G:A	0	101894797	A	G
14	chr14:101895063:C:T	0	101895063	T	C
14	chr14:101895128:T:C	0	101895128	C	T
14	chr14:101895377:G:A	0	101895377	A	G
14	chr14:101895400:G:A	0	101895400	A	G
14	chr14:101895603:G:A	0	101895603	A	G
14	chr14:101895725:A:G	0	101895725	G	A
14	chr14:101897520:G:A	0	101897520	A	G
14	chr14:101897526:C:T	0	101897526	T	C
14	chr14:101897544:G:A	0	101897544	A	G
14	chr14:101897669:G:C	0	101897669	C	G
14	chr14:101899734:C:T	0	101899734	T	C
14	chr14:101900496:G:C	0	101900496	C	G
14	chr14:101900676:T:C	0	101900676	C	T
14	chr14:101902458:A:C	0	101902458	C	A
14	chr14:101903216:G:A	0	101903216	A	G
14	chr14:101903288:T:C	0	101903288	C	T
14	chr14:101904087:G:T	0	101904087	T	G
14	chr14:101904088:C:T	0	101904088	T	C
14	chr14:101904947:C:T	0	101904947	T	C
14	chr14:101905079:T:A	0	101905079	A	T
14	chr14:101905099:G:A	0	101905099	A	G
14	chr14:101905111:T:C	0	101905111	C	T
14	chr14:101905774:C:T	0	101905774	T	C
14	chr14:101906087:G:A	0	101906087	A	G
14	chr14:101907325:T:C	0	101907325	C	T
14	chr14:101907858:A:G	0	101907858	G	A
14	chr14:101907964:C:T	0	101907964	T	C
14	chr14:101908442:T:C	0	101908442	C	T
14	chr14:101908678:T:C	0	101908678	C	T
14	chr14:101908975:C:T	0	101908975	T	C
14	chr14:101909515:C:G	0	101909515	G	C
14	chr14:101909875:G:T	0	101909875	T	G
14	chr14:101911437:A:G	0	101911437	G	A
14	chr14:101911929:T:C	0	101911929	C	T
14	chr14:101911969:G:A	0	101911969	A	G
14	chr14:101913024:C:T	0	101913024	T	C
14	chr14:101913344:T:C	0	101913344	C	T
14	chr14:101913533:T:C	0	101913533	C	T
14	chr14:101914535:T:C	0	101914535	C	T
14	chr14:101914557:G:A	0	101914557	A	G
14	chr14:101915020:A:G	0	101915020	G	A
14	chr14:101915188:G:A	0	101915188	A	G
14	chr14:101915542:C:T	0	101915542	T	C
14	chr14:101916010:C:T	0	101916010	T	C
14	chr14:101916535:T:C	0	101916535	C	T
14	chr14:101916838:G:A	0	101916838	A	G
14	chr14:101916984:A:C	0	101916984	C	A
14	chr14:101917574:TGGGC:T	0	101917574	T	TGGGC
14	chr14:101919120:C:T	0	101919120	T	C
14	chr14:101919432:T:G	0	101919432	G	T
14	chr14:101919930:C:T	0	101919930	T	C
14	chr14:101920229:G:C	0	101920229	C	G
14	chr14:101920320:G:A	0	101920320	A	G
14	chr14:101920357:A:G	0	101920357	G	A
14	chr14:101920522:T:C	0	101920522	C	T
14	chr14:101920694:G:A	0	101920694	A	G
14	chr14:101921262:A:C	0	101921262	C	A
14	chr14:101921562:C:T	0	101921562	T	C
14	chr14:101921803:A:G	0	101921803	G	A
14	chr14:101922138:T:G	0	101922138	G	T
14	chr14:101922421:G:A	0	101922421	A	G
14	chr14:101922600:A:G	0	101922600	G	A
14	chr14:101922903:G:C	0	101922903	C	G
14	chr14:101923434:C:T	0	101923434	T	C
14	chr14:101923615:G:A	0	101923615	A	G
14	chr14:101923757:G:A	0	101923757	A	G
14	chr14:101923780:T:C	0	101923780	C	T
14	chr14:101923940:AGACT:A	0	101923940	A	AGACT
14	chr14:101924131:G:A	0	101924131	A	G
14	chr14:101924400:T:C	0	101924400	C	T
14	chr14:101924770:T:C	0	101924770	C	T
14	chr14:101924844:C:T	0	101924844	T	C
14	chr14:101924875:C:A	0	101924875	A	C
14	chr14:101924940:C:T	0	101924940	T	C
14	chr14:101925723:G:A	0	101925723	A	G
14	chr14:101925785:G:A	0	101925785	A	G
14	chr14:101926747:G:A	0	101926747	A	G
14	chr14:101926783:C:G	0	101926783	G	C
14	chr14:101927480:G:A	0	101927480	A	G
14	chr14:101927965:CAT:C	0	101927965	C	CAT
14	chr14:101928222:G:A	0	101928222	A	G
14	chr14:101928407:A:G	0	101928407	G	A
14	chr14:101928684:T:C	0	101928684	C	T
14	chr14:101929443:G:A	0	101929443	A	G
14	chr14:101930707:T:G	0	101930707	G	T
14	chr14:101930708:T:C	0	101930708	C	T
14	chr14:101930910:G:A	0	101930910	A	G
14	chr14:101931281:A:G	0	101931281	G	A
14	chr14:101931751:A:G	0	101931751	G	A
14	chr14:101931842:G:T	0	101931842	T	G
14	chr14:101931900:T:C	0	101931900	C	T
14	chr14:101931952:C:A	0	101931952	A	C
14	chr14:101932013:G:A	0	101932013	A	G
14	chr14:101932261:C:T	0	101932261	T	C
14	chr14:101932419:C:T	0	101932419	T	C
14	chr14:101932552:G:A	0	101932552	A	G
14	chr14:101932608:C:T	0	101932608	T	C
14	chr14:101932826:C:A	0	101932826	A	C
14	chr14:101933017:T:A	0	101933017	A	T
14	chr14:101933556:G:A	0	101933556	A	G
14	chr14:101933650:T:C	0	101933650	C	T
14	chr14:101934351:T:G	0	101934351	G	T
14	chr14:101934923:A:C	0	101934923	C	A
14	chr14:101935049:A:T	0	101935049	T	A
14	chr14:101935790:T:C	0	101935790	C	T
14	chr14:101936096:C:T	0	101936096	T	C
14	chr14:101936285:C:T	0	101936285	T	C
14	chr14:101936487:G:A	0	101936487	A	G
14	chr14:101936831:C:T	0	101936831	T	C
14	chr14:101937225:A:G	0	101937225	G	A
14	chr14:101937686:G:A	0	101937686	A	G
14	chr14:101937889:T:G	0	101937889	G	T
14	chr14:101938062:C:T	0	101938062	T	C
14	chr14:101938341:T:C	0	101938341	C	T
14	chr14:101938404:C:T	0	101938404	T	C
14	chr14:101938451:A:T	0	101938451	T	A
14	chr14:101938922:A:C	0	101938922	C	A
14	chr14:101938977:A:G	0	101938977	G	A
14	chr14:101939023:G:T	0	101939023	T	G
14	chr14:101939262:T:C	0	101939262	C	T
14	chr14:101939417:A:G	0	101939417	G	A
14	chr14:101940141:C:T	0	101940141	T	C
14	chr14:101940252:C:T	0	101940252	T	C
14	chr14:101941015:C:T	0	101941015	T	C
14	chr14:101941065:G:A	0	101941065	A	G
14	chr14:101941633:G:A	0	101941633	A	G
14	chr14:101941853:C:A	0	101941853	A	C
14	chr14:101942363:T:G	0	101942363	G	T
14	chr14:101943504:A:T	0	101943504	T	A
14	chr14:101943514:A:G	0	101943514	G	A
14	chr14:101943598:C:T	0	101943598	T	C
14	chr14:101943646:G:A	0	101943646	A	G
14	chr14:101943699:C:T	0	101943699	T	C
14	chr14:101943908:T:C	0	101943908	C	T
14	chr14:101943922:C:A	0	101943922	A	C
14	chr14:101943967:A:G	0	101943967	G	A
14	chr14:101944057:A:G	0	101944057	G	A
14	chr14:101944129:A:G	0	101944129	G	A
14	chr14:101945727:G:A	0	101945727	A	G
14	chr14:101948430:G:A	0	101948430	A	G
14	chr14:101948492:C:T	0	101948492	T	C
14	chr14:101949027:C:T	0	101949027	T	C
14	chr14:101949218:G:A	0	101949218	A	G
14	chr14:101949258:A:G	0	101949258	G	A
14	chr14:101949394:A:G	0	101949394	G	A
14	chr14:101949485:T:C	0	101949485	C	T
14	chr14:101949988:A:T	0	101949988	T	A
14	chr14:101951175:A:G	0	101951175	G	A
14	chr14:101951267:T:C	0	101951267	C	T
14	chr14:101951450:A:G	0	101951450	G	A
14	chr14:101951704:C:T	0	101951704	T	C
14	chr14:101951905:T:C	0	101951905	C	T
14	chr14:101952022:C:T	0	101952022	T	C
14	chr14:101952043:C:T	0	101952043	T	C
14	chr14:101952169:C:T	0	101952169	T	C
14	chr14:101952568:C:A	0	101952568	A	C
14	chr14:101955332:C:T	0	101955332	T	C
14	chr14:101955433:A:G	0	101955433	G	A
14	chr14:101955699:A:G	0	101955699	G	A
14	chr14:101956877:A:G	0	101956877	G	A
14	chr14:101957472:C:T	0	101957472	T	C
14	chr14:101957992:T:C	0	101957992	C	T
14	chr14:101959535:T:C	0	101959535	C	T
14	chr14:101959638:G:A	0	101959638	A	G
14	chr14:101960648:TG:T	0	101960648	T	TG
14	chr14:101960972:G:A	0	101960972	A	G
14	chr14:101961223:A:G	0	101961223	G	A
14	chr14:101962061:A:G	0	101962061	G	A
14	chr14:101962464:A:G	0	101962464	G	A
14	chr14:101962841:C:G	0	101962841	G	C
14	chr14:101962928:G:A	0	101962928	A	G
14	chr14:101963351:C:T	0	101963351	T	C
14	chr14:101963793:G:C	0	101963793	C	G
14	chr14:101965337:G:A	0	101965337	A	G
14	chr14:101967267:G:A	0	101967267	A	G
14	chr14:101967729:A:C	0	101967729	C	A
14	chr14:101968497:G:A	0	101968497	A	G
14	chr14:101969515:G:A	0	101969515	A	G
14	chr14:101973935:T:G	0	101973935	G	T
14	chr14:101975970:C:T	0	101975970	T	C
14	chr14:101976000:C:T	0	101976000	T	C
14	chr14:101976539:T:A	0	101976539	A	T
14	chr14:101976894:G:A	0	101976894	A	G
14	chr14:101977874:T:C	0	101977874	C	T
14	chr14:101979270:T:C	0	101979270	C	T
14	chr14:101979824:G:A	0	101979824	A	G
14	chr14:101980063:T:C	0	101980063	C	T
14	chr14:101980860:A:G	0	101980860	G	A
14	chr14:101982321:C:T	0	101982321	T	C
14	chr14:101982851:G:A	0	101982851	A	G
14	chr14:101983676:T:C	0	101983676	C	T
14	chr14:101983683:G:T	0	101983683	T	G
14	chr14:101983686:G:T	0	101983686	T	G
14	chr14:101983689:G:T	0	101983689	T	G
14	chr14:101983930:G:C	0	101983930	C	G
14	chr14:101984757:C:T	0	101984757	T	C
14	chr14:101985364:G:A	0	101985364	A	G
14	chr14:101985646:G:A	0	101985646	A	G
14	chr14:101986993:A:G	0	101986993	G	A
14	chr14:101987778:A:G	0	101987778	G	A
14	chr14:101987875:T:C	0	101987875	C	T
14	chr14:101990054:G:A	0	101990054	A	G
14	chr14:101990194:G:T	0	101990194	T	G
14	chr14:101991279:A:G	0	101991279	G	A
14	chr14:101992224:A:G	0	101992224	G	A
14	chr14:101992427:G:A	0	101992427	A	G
14	chr14:101992866:C:T	0	101992866	T	C
14	chr14:101993251:C:T	0	101993251	T	C
14	chr14:101993388:T:C	0	101993388	C	T
14	chr14:101994872:A:G	0	101994872	G	A
14	chr14:101996191:G:A	0	101996191	A	G
14	chr14:101996575:A:C	0	101996575	C	A
14	chr14:101996927:T:C	0	101996927	C	T
14	chr14:101997070:A:G	0	101997070	G	A
14	chr14:101999841:A:G	0	101999841	G	A
14	chr14:101999916:C:T	0	101999916	T	C
14	chr14:102000447:G:A	0	102000447	A	G
14	chr14:102000678:G:A	0	102000678	A	G
14	chr14:102001510:A:G	0	102001510	G	A
14	chr14:102002379:G:A	0	102002379	A	G
14	chr14:102003411:A:G	0	102003411	G	A
14	chr14:102003795:A:G	0	102003795	G	A
14	chr14:102004238:C:T	0	102004238	T	C
14	chr14:102004425:G:C	0	102004425	C	G
14	chr14:102006260:A:G	0	102006260	G	A
14	chr14:102007949:G:C	0	102007949	C	G
14	chr14:102007954:C:T	0	102007954	T	C
14	chr14:102009715:C:T	0	102009715	T	C
14	chr14:102011024:G:A	0	102011024	A	G
14	chr14:102013502:T:TA	0	102013502	TA	T
14	chr14:102013839:G:A	0	102013839	A	G
14	chr14:102014270:G:A	0	102014270	A	G
14	chr14:102014362:C:T	0	102014362	T	C
14	chr14:102014407:A:G	0	102014407	G	A
14	chr14:102014486:C:T	0	102014486	T	C
14	chr14:102016399:A:G	0	102016399	G	A
14	chr14:102017822:T:TAA	0	102017822	TAA	T
14	chr14:102018228:T:C	0	102018228	C	T
14	chr14:102018714:AT:A	0	102018714	A	AT
14	chr14:102019510:A:G	0	102019510	G	A
14	chr14:102021345:C:A	0	102021345	A	C
14	chr14:102021568:G:A	0	102021568	A	G
14	chr14:102021903:C:T	0	102021903	T	C
14	chr14:102023325:G:A	0	102023325	A	G
14	chr14:102024306:A:G	0	102024306	G	A
14	chr14:102025484:C:T	0	102025484	T	C
14	chr14:102025510:T:C	0	102025510	C	T
14	chr14:102025736:C:T	0	102025736	T	C
14	chr14:102026319:A:G	0	102026319	G	A
14	chr14:102027424:A:G	0	102027424	G	A
14	chr14:102028957:G:A	0	102028957	A	G
14	chr14:102029011:T:C	0	102029011	C	T
14	chr14:102029272:G:A	0	102029272	A	G
14	chr14:102030015:C:A	0	102030015	A	C
14	chr14:102030877:A:G	0	102030877	G	A
14	chr14:102031435:A:G	0	102031435	G	A
14	chr14:102032895:C:T	0	102032895	T	C
14	chr14:102033577:G:A	0	102033577	A	G
14	chr14:102033816:A:G	0	102033816	G	A
14	chr14:102034813:T:C	0	102034813	C	T
14	chr14:102034882:C:T	0	102034882	T	C
14	chr14:102035208:C:T	0	102035208	T	C
14	chr14:102037317:G:A	0	102037317	A	G
14	chr14:102037996:C:G	0	102037996	G	C
14	chr14:102038501:C:T	0	102038501	T	C
14	chr14:102038925:AC:A	0	102038925	A	AC
14	chr14:102039971:A:G	0	102039971	G	A
14	chr14:102040446:G:C	0	102040446	C	G
14	chr14:102040728:G:C	0	102040728	C	G
14	chr14:102041719:C:A	0	102041719	A	C
14	chr14:102042903:A:G	0	102042903	G	A
14	chr14:102044091:A:G	0	102044091	G	A
14	chr14:102044526:G:A	0	102044526	A	G
14	chr14:102044537:G:A	0	102044537	A	G
14	chr14:102045260:A:G	0	102045260	G	A
14	chr14:102045390:CACCTGAGGTCAGGAGTTCGAGACCAGCCTGGCCAACATGGTGAAATCCCATCTCTACAAAAAATACA:C	0	102045390	C	CACCTGAGGTCAGGAGTTCGAGACCAGCCTGGCCAACATGGTGAAATCCCATCTCTACAAAAAATACA
14	chr14:102045820:T:C	0	102045820	C	T
14	chr14:102046535:G:A	0	102046535	A	G
14	chr14:102046749:G:A	0	102046749	A	G
14	chr14:102047059:T:A	0	102047059	A	T
14	chr14:102047259:A:G	0	102047259	G	A
14	chr14:102047890:T:C	0	102047890	C	T
14	chr14:102048098:T:G	0	102048098	G	T
14	chr14:102048307:C:T	0	102048307	T	C
14	chr14:102048678:G:A	0	102048678	A	G
14	chr14:102049109:A:C	0	102049109	C	A
14	chr14:102049376:G:A	0	102049376	A	G
14	chr14:102050753:A:G	0	102050753	G	A
14	chr14:102050795:C:T	0	102050795	T	C
14	chr14:102050816:C:T	0	102050816	T	C
14	chr14:102051249:C:T	0	102051249	T	C
14	chr14:102051632:A:G	0	102051632	G	A
14	chr14:102052262:C:A	0	102052262	A	C
14	chr14:102052533:T:C	0	102052533	C	T
14	chr14:102052637:A:G	0	102052637	G	A
14	chr14:102052952:T:C	0	102052952	C	T
14	chr14:102053849:T:C	0	102053849	C	T
14	chr14:102054136:C:T	0	102054136	T	C
14	chr14:102054507:C:T	0	102054507	T	C
14	chr14:102054551:A:G	0	102054551	G	A
14	chr14:102054730:G:A	0	102054730	A	G
14	chr14:102054972:T:C	0	102054972	C	T
14	chr14:102055197:A:G	0	102055197	G	A
14	chr14:102055853:C:T	0	102055853	T	C
14	chr14:102056966:C:G	0	102056966	G	C
14	chr14:102057211:A:T	0	102057211	T	A
14	chr14:102058513:C:T	0	102058513	T	C
14	chr14:102058666:C:T	0	102058666	T	C
14	chr14:102058687:T:C	0	102058687	C	T
14	chr14:102059532:C:T	0	102059532	T	C
14	chr14:102059867:C:T	0	102059867	T	C
14	chr14:102059911:T:A	0	102059911	A	T
14	chr14:102059945:A:G	0	102059945	G	A
14	chr14:102061055:G:A	0	102061055	A	G
14	chr14:102062058:G:C	0	102062058	C	G
14	chr14:102062225:G:A	0	102062225	A	G
14	chr14:102062480:C:T	0	102062480	T	C
14	chr14:102064408:T:C	0	102064408	C	T
14	chr14:102065083:T:C	0	102065083	C	T
14	chr14:102065120:C:T	0	102065120	T	C
14	chr14:102065187:G:C	0	102065187	C	G
14	chr14:102065335:A:G	0	102065335	G	A
14	chr14:102065627:G:C	0	102065627	C	G
14	chr14:102066562:C:T	0	102066562	T	C
14	chr14:102066764:G:A	0	102066764	A	G
14	chr14:102067230:T:A	0	102067230	A	T
14	chr14:102067511:T:C	0	102067511	C	T
14	chr14:102068149:GCC:ACC	0	102068149	ACC	GCC
14	chr14:102069146:G:A	0	102069146	A	G
14	chr14:102069736:T:C	0	102069736	C	T
14	chr14:102069835:G:A	0	102069835	A	G
14	chr14:102069940:G:T	0	102069940	T	G
14	chr14:102070216:A:G	0	102070216	G	A
14	chr14:102071272:G:A	0	102071272	A	G
14	chr14:102071715:T:A	0	102071715	A	T
14	chr14:102071971:T:C	0	102071971	C	T
14	chr14:102072984:C:G	0	102072984	G	C
14	chr14:102073442:G:A	0	102073442	A	G
14	chr14:102073870:A:G	0	102073870	G	A
14	chr14:102076132:G:A	0	102076132	A	G
14	chr14:102077520:T:A	0	102077520	A	T
14	chr14:102077644:G:A	0	102077644	A	G
14	chr14:102078674:T:C	0	102078674	C	T
14	chr14:102079276:G:T	0	102079276	T	G
14	chr14:102079333:G:C	0	102079333	C	G
14	chr14:102080627:C:T	0	102080627	T	C
14	chr14:102080768:A:G	0	102080768	G	A
14	chr14:102080881:G:A	0	102080881	A	G
14	chr14:102081311:A:G	0	102081311	G	A
14	chr14:102081887:T:C	0	102081887	C	T
14	chr14:102082047:C:T	0	102082047	T	C
14	chr14:102082894:C:T	0	102082894	T	C
14	chr14:102082925:A:G	0	102082925	G	A
14	chr14:102083536:G:A	0	102083536	A	G
14	chr14:102084232:G:A	0	102084232	A	G
14	chr14:102084466:G:A	0	102084466	A	G
14	chr14:102085592:A:G	0	102085592	G	A
14	chr14:102085693:G:A	0	102085693	A	G
14	chr14:102088073:C:A	0	102088073	A	C
14	chr14:102088215:T:C	0	102088215	C	T
14	chr14:102088454:G:C	0	102088454	C	G
14	chr14:102089163:C:T	0	102089163	T	C
14	chr14:102091446:A:T	0	102091446	T	A
14	chr14:102092251:A:G	0	102092251	G	A
14	chr14:102092895:G:A	0	102092895	A	G
14	chr14:102092996:C:T	0	102092996	T	C
14	chr14:102093025:G:A	0	102093025	A	G
14	chr14:102093201:T:A	0	102093201	A	T
14	chr14:102093442:A:G	0	102093442	G	A
14	chr14:102095213:G:A	0	102095213	A	G
14	chr14:102095873:A:G	0	102095873	G	A
14	chr14:102095899:C:T	0	102095899	T	C
14	chr14:102096871:G:A	0	102096871	A	G
14	chr14:102097359:T:A	0	102097359	A	T
14	chr14:102097460:A:T	0	102097460	T	A
14	chr14:102097504:C:T	0	102097504	T	C
14	chr14:102097822:G:A	0	102097822	A	G
14	chr14:102098041:C:T	0	102098041	T	C
14	chr14:102099844:G:GTCAT	0	102099844	GTCAT	G
14	chr14:102099944:T:C	0	102099944	C	T
14	chr14:102100190:A:G	0	102100190	G	A
14	chr14:102100984:A:G	0	102100984	G	A
14	chr14:102101959:G:A	0	102101959	A	G
14	chr14:102102030:T:A	0	102102030	A	T
14	chr14:102102636:G:A	0	102102636	A	G
14	chr14:102104805:T:C	0	102104805	C	T
14	chr14:102105756:T:G	0	102105756	G	T
14	chr14:102105812:G:A	0	102105812	A	G
14	chr14:102107619:A:G	0	102107619	G	A
14	chr14:102109424:C:T	0	102109424	T	C
14	chr14:102110490:A:G	0	102110490	G	A
14	chr14:102110600:G:T	0	102110600	T	G
14	chr14:102112703:G:A	0	102112703	A	G
14	chr14:102114654:C:T	0	102114654	T	C
14	chr14:102115330:G:A	0	102115330	A	G
14	chr14:102116365:C:G	0	102116365	G	C
14	chr14:102116780:G:A	0	102116780	A	G
14	chr14:102119036:G:A	0	102119036	A	G
14	chr14:102119787:G:A	0	102119787	A	G
14	chr14:102119876:T:C	0	102119876	C	T
14	chr14:102120741:A:G	0	102120741	G	A
14	chr14:102123177:C:T	0	102123177	T	C
14	chr14:102123524:T:TA	0	102123524	TA	T
14	chr14:102123530:C:T	0	102123530	T	C
14	chr14:102124412:T:C	0	102124412	C	T
14	chr14:102126692:C:T	0	102126692	T	C
14	chr14:102127776:C:T	0	102127776	T	C
14	chr14:102128832:ACTT:A	0	102128832	A	ACTT
14	chr14:102129026:A:AT	0	102129026	AT	A
14	chr14:102129288:A:G	0	102129288	G	A
14	chr14:102129318:G:T	0	102129318	T	G
14	chr14:102129565:T:C	0	102129565	C	T
14	chr14:102129811:CCTTT:C	0	102129811	C	CCTTT
14	chr14:102130756:G:T	0	102130756	T	G
14	chr14:102131653:A:C	0	102131653	C	A
14	chr14:102132099:C:T	0	102132099	T	C
14	chr14:102132295:T:A	0	102132295	A	T
14	chr14:102132885:G:A	0	102132885	A	G
14	chr14:102133775:G:A	0	102133775	A	G
14	chr14:102134008:G:A	0	102134008	A	G
14	chr14:102134352:C:T	0	102134352	T	C
14	chr14:102134432:G:A	0	102134432	A	G
14	chr14:102134513:C:T	0	102134513	T	C
14	chr14:102134844:C:G	0	102134844	G	C
14	chr14:102135598:A:G	0	102135598	G	A
14	chr14:102135671:A:G	0	102135671	G	A
14	chr14:102137118:G:A	0	102137118	A	G
14	chr14:102137538:C:T	0	102137538	T	C
14	chr14:102138790:T:C	0	102138790	C	T
14	chr14:102141113:A:G	0	102141113	G	A
14	chr14:102141756:T:C	0	102141756	C	T
14	chr14:102143256:C:T	0	102143256	T	C
14	chr14:102143339:G:A	0	102143339	A	G
14	chr14:102143661:C:T	0	102143661	T	C
14	chr14:102143992:T:C	0	102143992	C	T
14	chr14:102144183:A:T	0	102144183	T	A
14	chr14:102144572:A:G	0	102144572	G	A
14	chr14:102144709:T:G	0	102144709	G	T
14	chr14:102145775:AAAC:A	0	102145775	A	AAAC
14	chr14:102145860:T:A	0	102145860	A	T
14	chr14:102146256:C:T	0	102146256	T	C
14	chr14:102147135:T:C	0	102147135	C	T
14	chr14:102147335:G:C	0	102147335	C	G
14	chr14:102148479:G:A	0	102148479	A	G
14	chr14:102148943:C:T	0	102148943	T	C
14	chr14:102149032:G:A	0	102149032	A	G
14	chr14:102149841:T:C	0	102149841	C	T
14	chr14:102150208:C:T	0	102150208	T	C
14	chr14:102150241:T:C	0	102150241	C	T
14	chr14:102151218:T:C	0	102151218	C	T
14	chr14:102151953:G:A	0	102151953	A	G
14	chr14:102152160:C:T	0	102152160	T	C
14	chr14:102152384:T:G	0	102152384	G	T
14	chr14:102152546:C:T	0	102152546	T	C
14	chr14:102153117:G:A	0	102153117	A	G
14	chr14:102153804:C:T	0	102153804	T	C
14	chr14:102154537:A:G	0	102154537	G	A
14	chr14:102155422:G:A	0	102155422	A	G
14	chr14:102155526:T:C	0	102155526	C	T
14	chr14:102155888:C:T	0	102155888	T	C
14	chr14:102158778:T:G	0	102158778	G	T
14	chr14:102159092:A:T	0	102159092	T	A
14	chr14:102160269:G:A	0	102160269	A	G
14	chr14:102160510:A:G	0	102160510	G	A
14	chr14:102160712:G:A	0	102160712	A	G
14	chr14:102161377:G:A	0	102161377	A	G
14	chr14:102161495:G:A	0	102161495	A	G
14	chr14:102161968:G:A	0	102161968	A	G
14	chr14:102162629:C:T	0	102162629	T	C
14	chr14:102162675:G:A	0	102162675	A	G
14	chr14:102163370:G:A	0	102163370	A	G
14	chr14:102165671:C:G	0	102165671	G	C
14	chr14:102167509:C:T	0	102167509	T	C
14	chr14:102168564:C:A	0	102168564	A	C
14	chr14:102169588:A:G	0	102169588	G	A
14	chr14:102171238:C:T	0	102171238	T	C
14	chr14:102171962:G:C	0	102171962	C	G
14	chr14:102172668:CCCCCCACCTCCCTCCCGGACGGGGCGGCTGGCCTGGCGGGGGCTGA:C	0	102172668	C	CCCCCCACCTCCCTCCCGGACGGGGCGGCTGGCCTGGCGGGGGCTGA
14	chr14:102173217:ATT:A	0	102173217	A	ATT
14	chr14:102175143:G:A	0	102175143	A	G
14	chr14:102175769:G:T	0	102175769	T	G
14	chr14:102176116:T:C	0	102176116	C	T
14	chr14:102176298:A:G	0	102176298	G	A
14	chr14:102176807:T:C	0	102176807	C	T
14	chr14:102177010:A:G	0	102177010	G	A
14	chr14:102178172:G:A	0	102178172	A	G
14	chr14:102179594:C:A	0	102179594	A	C
14	chr14:102180788:G:A	0	102180788	A	G
14	chr14:102180866:C:T	0	102180866	T	C
14	chr14:102181717:T:C	0	102181717	C	T
14	chr14:102182974:T:TG	0	102182974	TG	T
14	chr14:102182975:A:AT	0	102182975	AT	A
14	chr14:102183114:T:G	0	102183114	G	T
14	chr14:102184599:T:C	0	102184599	C	T
14	chr14:102184871:C:T	0	102184871	T	C
14	chr14:102185794:G:A	0	102185794	A	G
14	chr14:102185801:C:T	0	102185801	T	C
14	chr14:102187934:A:T	0	102187934	T	A
14	chr14:102188407:G:A	0	102188407	A	G
14	chr14:102191514:T:C	0	102191514	C	T
14	chr14:102193651:T:C	0	102193651	C	T
14	chr14:102193675:C:T	0	102193675	T	C
14	chr14:102194147:C:G	0	102194147	G	C
14	chr14:102196653:CA:C	0	102196653	C	CA
14	chr14:102196911:C:T	0	102196911	T	C
14	chr14:102197723:A:C	0	102197723	C	A
14	chr14:102202571:A:G	0	102202571	G	A
14	chr14:102202584:A:G	0	102202584	G	A
14	chr14:102202587:G:A	0	102202587	A	G
14	chr14:102202685:G:A	0	102202685	A	G
14	chr14:102203140:T:C	0	102203140	C	T
14	chr14:102203675:G:A	0	102203675	A	G
14	chr14:102204240:T:A	0	102204240	A	T
14	chr14:102204637:C:T	0	102204637	T	C
14	chr14:102208211:C:T	0	102208211	T	C
14	chr14:102212856:A:C	0	102212856	C	A
14	chr14:102212866:C:G	0	102212866	G	C
14	chr14:102213773:C:T	0	102213773	T	C
14	chr14:102216786:C:T	0	102216786	T	C
14	chr14:102217600:T:TCCCTGGGCTGGG	0	102217600	TCCCTGGGCTGGG	T
14	chr14:102218000:C:T	0	102218000	T	C
14	chr14:102218332:C:T	0	102218332	T	C
14	chr14:102218491:C:T	0	102218491	T	C
14	chr14:102218571:T:C	0	102218571	C	T
14	chr14:102219846:A:G	0	102219846	G	A
14	chr14:102220103:G:A	0	102220103	A	G
14	chr14:102220805:C:T	0	102220805	T	C
14	chr14:102220920:G:A	0	102220920	A	G
14	chr14:102221519:T:C	0	102221519	C	T
14	chr14:102223675:C:T	0	102223675	T	C
14	chr14:102223851:C:T	0	102223851	T	C
14	chr14:102224111:G:A	0	102224111	A	G
14	chr14:102224143:G:A	0	102224143	A	G
14	chr14:102225083:A:G	0	102225083	G	A
14	chr14:102225517:T:C	0	102225517	C	T
14	chr14:102225622:T:C	0	102225622	C	T
14	chr14:102226150:G:A	0	102226150	A	G
14	chr14:102226670:C:T	0	102226670	T	C
14	chr14:102227472:C:T	0	102227472	T	C
14	chr14:102227779:C:T	0	102227779	T	C
14	chr14:102228841:T:C	0	102228841	C	T
14	chr14:102229069:G:A	0	102229069	A	G
14	chr14:102229226:A:G	0	102229226	G	A
14	chr14:102229356:T:C	0	102229356	C	T
14	chr14:102229729:G:A	0	102229729	A	G
14	chr14:102229769:C:G	0	102229769	G	C
14	chr14:102229867:A:T	0	102229867	T	A
14	chr14:102230295:C:T	0	102230295	T	C
14	chr14:102230574:G:A	0	102230574	A	G
14	chr14:102230815:A:G	0	102230815	G	A
14	chr14:102231447:C:T	0	102231447	T	C
14	chr14:102231697:C:T	0	102231697	T	C
14	chr14:102231794:G:A	0	102231794	A	G
14	chr14:102232062:A:G	0	102232062	G	A
14	chr14:102235216:G:A	0	102235216	A	G
14	chr14:102235933:G:A	0	102235933	A	G
14	chr14:102235994:C:T	0	102235994	T	C
14	chr14:102236607:A:C	0	102236607	C	A
14	chr14:102236679:ACAC:A	0	102236679	A	ACAC
14	chr14:102236702:A:G	0	102236702	G	A
14	chr14:102236710:C:T	0	102236710	T	C
14	chr14:102236864:A:G	0	102236864	G	A
14	chr14:102237119:A:G	0	102237119	G	A
14	chr14:102237799:C:T	0	102237799	T	C
14	chr14:102238414:A:G	0	102238414	G	A
14	chr14:102240576:T:C	0	102240576	C	T
14	chr14:102240581:T:C	0	102240581	C	T
14	chr14:102240621:T:TAC	0	102240621	TAC	T
14	chr14:102240654:T:C	0	102240654	C	T
14	chr14:102240967:C:T	0	102240967	T	C
14	chr14:102240988:A:G	0	102240988	G	A
14	chr14:102241830:C:A	0	102241830	A	C
14	chr14:102243488:G:A	0	102243488	A	G
14	chr14:102244932:A:C	0	102244932	C	A
14	chr14:102244935:A:G	0	102244935	G	A
14	chr14:102244937:A:G	0	102244937	G	A
14	chr14:102244945:T:A	0	102244945	A	T
14	chr14:102246150:A:AC	0	102246150	AC	A
14	chr14:102246905:AACCCTCC:A	0	102246905	A	AACCCTCC
14	chr14:102247587:C:T	0	102247587	T	C
14	chr14:102248756:C:T	0	102248756	T	C
14	chr14:102248985:C:T	0	102248985	T	C
14	chr14:102248992:C:T	0	102248992	T	C
14	chr14:102249264:T:C	0	102249264	C	T
14	chr14:102249319:A:G	0	102249319	G	A
14	chr14:102249930:C:T	0	102249930	T	C
14	chr14:102250175:T:C	0	102250175	C	T
14	chr14:102250398:T:C	0	102250398	C	T
14	chr14:102250551:G:A	0	102250551	A	G
14	chr14:102251715:G:A	0	102251715	A	G
14	chr14:102252082:A:G	0	102252082	G	A
14	chr14:102252807:A:C	0	102252807	C	A
14	chr14:102253283:A:G	0	102253283	G	A
14	chr14:102253360:G:C	0	102253360	C	G
14	chr14:102253362:A:G	0	102253362	G	A
14	chr14:102253553:A:T	0	102253553	T	A
14	chr14:102254559:T:C	0	102254559	C	T
14	chr14:102255102:G:A	0	102255102	A	G
14	chr14:102255183:C:T	0	102255183	T	C
14	chr14:102256107:T:A	0	102256107	A	T
14	chr14:102256647:C:T	0	102256647	T	C
14	chr14:102259038:C:A	0	102259038	A	C
14	chr14:102260100:C:T	0	102260100	T	C
14	chr14:102261883:A:G	0	102261883	G	A
14	chr14:102262211:T:C	0	102262211	C	T
14	chr14:102263465:G:A	0	102263465	A	G
14	chr14:102263544:A:G	0	102263544	G	A
14	chr14:102264808:T:C	0	102264808	C	T
14	chr14:102266330:A:T	0	102266330	T	A
14	chr14:102267188:A:C	0	102267188	C	A
14	chr14:102267292:G:A	0	102267292	A	G
14	chr14:102267874:T:C	0	102267874	C	T
14	chr14:102268539:G:A	0	102268539	A	G
14	chr14:102269846:T:C	0	102269846	C	T
14	chr14:102270397:C:T	0	102270397	T	C
14	chr14:102270650:C:T	0	102270650	T	C
14	chr14:102270929:C:T	0	102270929	T	C
14	chr14:102271390:A:G	0	102271390	G	A
14	chr14:102274157:C:T	0	102274157	T	C
14	chr14:102275337:G:A	0	102275337	A	G
14	chr14:102277178:C:T	0	102277178	T	C
14	chr14:102277311:A:C	0	102277311	C	A
14	chr14:102278152:C:A	0	102278152	A	C
14	chr14:102278165:T:C	0	102278165	C	T
14	chr14:102278354:T:C	0	102278354	C	T
14	chr14:102278727:G:C	0	102278727	C	G
14	chr14:102279062:T:C	0	102279062	C	T
14	chr14:102279189:T:C	0	102279189	C	T
14	chr14:102279209:A:AT	0	102279209	AT	A
14	chr14:102279899:A:G	0	102279899	G	A
14	chr14:102281311:G:A	0	102281311	A	G
14	chr14:102281941:G:A	0	102281941	A	G
14	chr14:102281948:T:C	0	102281948	C	T
14	chr14:102282109:T:C	0	102282109	C	T
14	chr14:102283775:T:C	0	102283775	C	T
14	chr14:102284097:C:T	0	102284097	T	C
14	chr14:102284740:C:T	0	102284740	T	C
14	chr14:102285847:G:A	0	102285847	A	G
14	chr14:102285906:A:C	0	102285906	C	A
14	chr14:102286156:G:A	0	102286156	A	G
14	chr14:102288126:A:G	0	102288126	G	A
14	chr14:102288621:T:C	0	102288621	C	T
14	chr14:102288910:T:G	0	102288910	G	T
14	chr14:102289870:T:C	0	102289870	C	T
14	chr14:102290331:C:T	0	102290331	T	C
14	chr14:102291520:T:C	0	102291520	C	T
14	chr14:102291854:A:G	0	102291854	G	A
14	chr14:102292390:G:A	0	102292390	A	G
14	chr14:102292582:G:A	0	102292582	A	G
14	chr14:102294263:G:A	0	102294263	A	G
14	chr14:102294433:G:A	0	102294433	A	G
14	chr14:102296300:G:A	0	102296300	A	G
14	chr14:102296919:G:A	0	102296919	A	G
14	chr14:102297100:G:C	0	102297100	C	G
14	chr14:102297705:C:T	0	102297705	T	C
14	chr14:102298063:G:A	0	102298063	A	G
14	chr14:102298483:C:T	0	102298483	T	C
14	chr14:102298994:C:G	0	102298994	G	C
14	chr14:102299116:C:T	0	102299116	T	C
14	chr14:102299146:T:A	0	102299146	A	T
14	chr14:102302032:G:A	0	102302032	A	G
14	chr14:102302605:C:T	0	102302605	T	C
14	chr14:102302818:G:T	0	102302818	T	G
14	chr14:102304810:C:T	0	102304810	T	C
14	chr14:102307263:C:T	0	102307263	T	C
14	chr14:102307923:G:A	0	102307923	A	G
14	chr14:102308525:AGCCT:A	0	102308525	A	AGCCT
14	chr14:102309321:G:GAAATT	0	102309321	GAAATT	G
14	chr14:102309585:G:A	0	102309585	A	G
14	chr14:102309771:G:A	0	102309771	A	G
14	chr14:102310355:T:C	0	102310355	C	T
14	chr14:102312448:C:G	0	102312448	G	C
14	chr14:102314216:C:G	0	102314216	G	C
14	chr14:102314379:G:T	0	102314379	T	G
14	chr14:102315364:C:T	0	102315364	T	C
14	chr14:102315413:A:T	0	102315413	T	A
14	chr14:102315441:TC:T	0	102315441	T	TC
14	chr14:102315506:T:A	0	102315506	A	T
14	chr14:102315772:C:T	0	102315772	T	C
14	chr14:102315886:C:T	0	102315886	T	C
14	chr14:102316169:T:G	0	102316169	G	T
14	chr14:102316203:G:T	0	102316203	T	G
14	chr14:102316764:C:A	0	102316764	A	C
14	chr14:102317262:T:TG	0	102317262	TG	T
14	chr14:102317644:A:G	0	102317644	G	A
14	chr14:102318354:C:T	0	102318354	T	C
14	chr14:102318574:G:A	0	102318574	A	G
14	chr14:102320839:A:T	0	102320839	T	A
14	chr14:102322730:A:G	0	102322730	G	A
14	chr14:102322761:C:T	0	102322761	T	C
14	chr14:102323936:A:G	0	102323936	G	A
14	chr14:102324785:C:A	0	102324785	A	C
14	chr14:102325696:T:C	0	102325696	C	T
14	chr14:102326049:T:C	0	102326049	C	T
14	chr14:102326152:G:A	0	102326152	A	G
14	chr14:102327831:A:G	0	102327831	G	A
14	chr14:102329031:G:A	0	102329031	A	G
14	chr14:102329133:C:T	0	102329133	T	C
14	chr14:102331108:G:A	0	102331108	A	G
14	chr14:102331871:T:C	0	102331871	C	T
14	chr14:102332040:C:T	0	102332040	T	C
14	chr14:102332123:A:G	0	102332123	G	A
14	chr14:102333223:C:G	0	102333223	G	C
14	chr14:102333367:TC:T	0	102333367	T	TC
14	chr14:102336521:C:T	0	102336521	T	C
14	chr14:102337226:A:G	0	102337226	G	A
14	chr14:102338072:T:G	0	102338072	G	T
14	chr14:102338290:C:T	0	102338290	T	C
14	chr14:102339954:G:A	0	102339954	A	G
14	chr14:102340245:G:A	0	102340245	A	G
14	chr14:102340686:G:A	0	102340686	A	G
14	chr14:102341820:G:A	0	102341820	A	G
14	chr14:102341936:C:A	0	102341936	A	C
14	chr14:102342225:C:G	0	102342225	G	C
14	chr14:102342318:G:C	0	102342318	C	G
14	chr14:102342796:G:A	0	102342796	A	G
14	chr14:102343222:A:G	0	102343222	G	A
14	chr14:102344291:T:C	0	102344291	C	T
14	chr14:102345600:C:T	0	102345600	T	C
14	chr14:102347101:G:A	0	102347101	A	G
14	chr14:102348608:G:A	0	102348608	A	G
14	chr14:102350076:A:G	0	102350076	G	A
14	chr14:102350798:C:G	0	102350798	G	C
14	chr14:102351266:T:C	0	102351266	C	T
14	chr14:102351622:TC:T	0	102351622	T	TC
14	chr14:102353826:C:A	0	102353826	A	C
14	chr14:102354450:C:T	0	102354450	T	C
14	chr14:102356233:A:G	0	102356233	G	A
14	chr14:102358245:C:T	0	102358245	T	C
14	chr14:102359003:G:A	0	102359003	A	G
14	chr14:102359800:G:T	0	102359800	T	G
14	chr14:102362169:T:C	0	102362169	C	T
14	chr14:102363838:A:G	0	102363838	G	A
14	chr14:102363920:C:T	0	102363920	T	C
14	chr14:102364423:T:C	0	102364423	C	T
14	chr14:102365011:A:G	0	102365011	G	A
14	chr14:102365419:G:A	0	102365419	A	G
14	chr14:102365480:A:G	0	102365480	G	A
14	chr14:102365650:G:A	0	102365650	A	G
14	chr14:102366716:A:G	0	102366716	G	A
14	chr14:102367483:T:C	0	102367483	C	T
14	chr14:102367507:A:G	0	102367507	G	A
14	chr14:102368108:G:A	0	102368108	A	G
14	chr14:102368249:T:G	0	102368249	G	T
14	chr14:102369758:G:A	0	102369758	A	G
14	chr14:102369919:T:C	0	102369919	C	T
14	chr14:102370462:G:C	0	102370462	C	G
14	chr14:102370750:G:A	0	102370750	A	G
14	chr14:102371291:C:T	0	102371291	T	C
14	chr14:102371688:C:T	0	102371688	T	C
14	chr14:102372559:G:A	0	102372559	A	G
14	chr14:102372620:T:C	0	102372620	C	T
14	chr14:102372669:T:C	0	102372669	C	T
14	chr14:102373201:T:C	0	102373201	C	T
14	chr14:102373823:G:A	0	102373823	A	G
14	chr14:102373899:G:T	0	102373899	T	G
14	chr14:102375646:T:G	0	102375646	G	T
14	chr14:102376720:C:T	0	102376720	T	C
14	chr14:102378257:G:A	0	102378257	A	G
14	chr14:102378997:C:T	0	102378997	T	C
14	chr14:102379095:CT:C	0	102379095	C	CT
14	chr14:102380567:C:T	0	102380567	T	C
14	chr14:102380782:G:A	0	102380782	A	G
14	chr14:102380804:A:G	0	102380804	G	A
14	chr14:102381471:A:G	0	102381471	G	A
14	chr14:102381953:A:G	0	102381953	G	A
14	chr14:102382680:G:C	0	102382680	C	G
14	chr14:102383466:G:A	0	102383466	A	G
14	chr14:102383595:A:G	0	102383595	G	A
14	chr14:102384227:T:C	0	102384227	C	T
14	chr14:102386450:A:G	0	102386450	G	A
14	chr14:102386813:T:C	0	102386813	C	T
14	chr14:102386923:G:A	0	102386923	A	G
14	chr14:102387628:A:G	0	102387628	G	A
14	chr14:102387821:T:C	0	102387821	C	T
14	chr14:102387994:G:C	0	102387994	C	G
14	chr14:102388468:C:T	0	102388468	T	C
14	chr14:102389775:G:C	0	102389775	C	G
14	chr14:102391220:A:G	0	102391220	G	A
14	chr14:102391459:G:A	0	102391459	A	G
14	chr14:102391901:C:T	0	102391901	T	C
14	chr14:102391988:T:C	0	102391988	C	T
14	chr14:102393709:C:T	0	102393709	T	C
14	chr14:102394594:C:T	0	102394594	T	C
14	chr14:102394994:G:A	0	102394994	A	G
14	chr14:102396422:A:G	0	102396422	G	A
14	chr14:102396657:T:C	0	102396657	C	T
14	chr14:102397903:C:T	0	102397903	T	C
14	chr14:102398983:T:C	0	102398983	C	T
14	chr14:102399491:A:G	0	102399491	G	A
14	chr14:102400025:G:A	0	102400025	A	G
14	chr14:102400072:G:A	0	102400072	A	G
14	chr14:102400410:A:G	0	102400410	G	A
14	chr14:102400503:G:A	0	102400503	A	G
14	chr14:102400610:A:C	0	102400610	C	A
14	chr14:102400732:A:G	0	102400732	G	A
14	chr14:102401392:T:A	0	102401392	A	T
14	chr14:102401843:A:G	0	102401843	G	A
14	chr14:102402296:C:T	0	102402296	T	C
14	chr14:102404097:T:A	0	102404097	A	T
14	chr14:102404898:C:T	0	102404898	T	C
14	chr14:102405029:C:T	0	102405029	T	C
14	chr14:102406132:T:G	0	102406132	G	T
14	chr14:102407549:A:G	0	102407549	G	A
14	chr14:102407722:T:C	0	102407722	C	T
14	chr14:102407924:A:G	0	102407924	G	A
14	chr14:102408403:T:C	0	102408403	C	T
14	chr14:102408863:A:G	0	102408863	G	A
14	chr14:102409170:C:T	0	102409170	T	C
14	chr14:102409578:C:T	0	102409578	T	C
14	chr14:102409635:C:G	0	102409635	G	C
14	chr14:102410050:T:C	0	102410050	C	T
14	chr14:102411861:G:A	0	102411861	A	G
14	chr14:102412240:C:T	0	102412240	T	C
14	chr14:102412486:T:A	0	102412486	A	T
14	chr14:102413206:G:A	0	102413206	A	G
14	chr14:102413974:T:A	0	102413974	A	T
14	chr14:102414117:T:C	0	102414117	C	T
14	chr14:102415148:C:G	0	102415148	G	C
14	chr14:102415651:A:G	0	102415651	G	A
14	chr14:102415740:G:A	0	102415740	A	G
14	chr14:102415970:G:A	0	102415970	A	G
14	chr14:102415978:T:C	0	102415978	C	T
14	chr14:102416710:A:G	0	102416710	G	A
14	chr14:102417194:C:T	0	102417194	T	C
14	chr14:102417291:T:C	0	102417291	C	T
14	chr14:102418301:G:A	0	102418301	A	G
14	chr14:102419264:C:G	0	102419264	G	C
14	chr14:102420220:A:G	0	102420220	G	A
14	chr14:102420794:A:C	0	102420794	C	A
14	chr14:102421188:G:A	0	102421188	A	G
14	chr14:102421284:G:A	0	102421284	A	G
14	chr14:102421479:C:T	0	102421479	T	C
14	chr14:102421865:C:T	0	102421865	T	C
14	chr14:102422488:T:C	0	102422488	C	T
14	chr14:102422636:T:A	0	102422636	A	T
14	chr14:102422761:G:A	0	102422761	A	G
14	chr14:102424178:T:C	0	102424178	C	T
14	chr14:102424310:G:A	0	102424310	A	G
14	chr14:102424582:T:C	0	102424582	C	T
14	chr14:102426585:T:C	0	102426585	C	T
14	chr14:102427105:G:A	0	102427105	A	G
14	chr14:102427198:C:T	0	102427198	T	C
14	chr14:102427419:C:T	0	102427419	T	C
14	chr14:102427648:C:T	0	102427648	T	C
14	chr14:102428011:T:C	0	102428011	C	T
14	chr14:102429545:G:A	0	102429545	A	G
14	chr14:102429567:G:A	0	102429567	A	G
14	chr14:102430336:A:G	0	102430336	G	A
14	chr14:102430672:A:G	0	102430672	G	A
14	chr14:102431299:G:A	0	102431299	A	G
14	chr14:102431309:G:C	0	102431309	C	G
14	chr14:102431593:T:C	0	102431593	C	T
14	chr14:102431596:C:G	0	102431596	G	C
14	chr14:102431867:G:A	0	102431867	A	G
14	chr14:102432026:C:T	0	102432026	T	C
14	chr14:102432521:A:G	0	102432521	G	A
14	chr14:102432833:G:A	0	102432833	A	G
14	chr14:102433384:AC:A	0	102433384	A	AC
14	chr14:102433827:A:G	0	102433827	G	A
14	chr14:102433999:C:T	0	102433999	T	C
14	chr14:102434070:G:A	0	102434070	A	G
14	chr14:102434080:G:T	0	102434080	T	G
14	chr14:102434431:A:G	0	102434431	G	A
14	chr14:102434864:A:G	0	102434864	G	A
14	chr14:102436119:T:C	0	102436119	C	T
14	chr14:102436226:C:T	0	102436226	T	C
14	chr14:102437061:G:A	0	102437061	A	G
14	chr14:102437466:C:A	0	102437466	A	C
14	chr14:102437766:G:A	0	102437766	A	G
14	chr14:102438462:T:C	0	102438462	C	T
14	chr14:102438629:A:G	0	102438629	G	A
14	chr14:102438750:G:C	0	102438750	C	G
14	chr14:102438773:G:C	0	102438773	C	G
14	chr14:102438862:TC:T	0	102438862	T	TC
14	chr14:102438961:G:A	0	102438961	A	G
14	chr14:102439021:C:T	0	102439021	T	C
14	chr14:102439116:A:G	0	102439116	G	A
14	chr14:102439630:C:T	0	102439630	T	C
14	chr14:102440152:G:A	0	102440152	A	G
14	chr14:102441316:C:T	0	102441316	T	C
14	chr14:102441999:G:C	0	102441999	C	G
14	chr14:102442042:A:G	0	102442042	G	A
14	chr14:102442196:C:T	0	102442196	T	C
14	chr14:102442220:G:A	0	102442220	A	G
14	chr14:102442318:G:A	0	102442318	A	G
14	chr14:102442908:A:G	0	102442908	G	A
14	chr14:102443654:C:T	0	102443654	T	C
14	chr14:102444086:A:G	0	102444086	G	A
14	chr14:102444262:C:T	0	102444262	T	C
14	chr14:102444587:G:A	0	102444587	A	G
14	chr14:102444656:T:A	0	102444656	A	T
14	chr14:102444893:T:C	0	102444893	C	T
14	chr14:102445171:A:G	0	102445171	G	A
14	chr14:102445576:T:C	0	102445576	C	T
14	chr14:102446054:C:T	0	102446054	T	C
14	chr14:102446057:A:G	0	102446057	G	A
14	chr14:102446131:G:A	0	102446131	A	G
14	chr14:102448365:G:A	0	102448365	A	G
14	chr14:102449087:A:T	0	102449087	T	A
14	chr14:102449135:G:A	0	102449135	A	G
14	chr14:102449567:G:A	0	102449567	A	G
14	chr14:102449981:T:C	0	102449981	C	T
14	chr14:102452349:T:C	0	102452349	C	T
14	chr14:102453373:A:G	0	102453373	G	A
14	chr14:102453798:A:G	0	102453798	G	A
14	chr14:102453954:A:G	0	102453954	G	A
14	chr14:102455633:C:T	0	102455633	T	C
14	chr14:102458063:G:A	0	102458063	A	G
14	chr14:102458457:C:T	0	102458457	T	C
14	chr14:102460970:C:T	0	102460970	T	C
14	chr14:102462642:G:A	0	102462642	A	G
14	chr14:102463159:A:G	0	102463159	G	A
14	chr14:102463297:A:G	0	102463297	G	A
14	chr14:102463309:T:C	0	102463309	C	T
14	chr14:102464477:C:T	0	102464477	T	C
14	chr14:102464509:C:T	0	102464509	T	C
14	chr14:102465023:A:G	0	102465023	G	A
14	chr14:102465430:T:A	0	102465430	A	T
14	chr14:102466110:T:C	0	102466110	C	T
14	chr14:102466235:A:G	0	102466235	G	A
14	chr14:102467010:A:G	0	102467010	G	A
14	chr14:102468125:C:T	0	102468125	T	C
14	chr14:102469106:G:A	0	102469106	A	G
14	chr14:102470164:T:A	0	102470164	A	T
14	chr14:102470904:C:T	0	102470904	T	C
14	chr14:102471053:A:G	0	102471053	G	A
14	chr14:102472867:G:A	0	102472867	A	G
14	chr14:102474087:G:A	0	102474087	A	G
14	chr14:102475220:A:G	0	102475220	G	A
14	chr14:102475373:A:G	0	102475373	G	A
14	chr14:102478020:G:A	0	102478020	A	G
14	chr14:102478113:T:C	0	102478113	C	T
14	chr14:102479863:G:A	0	102479863	A	G
14	chr14:102480004:A:G	0	102480004	G	A
14	chr14:102480451:C:G	0	102480451	G	C
14	chr14:102482212:A:G	0	102482212	G	A
14	chr14:102482995:T:C	0	102482995	C	T
14	chr14:102483882:T:C	0	102483882	C	T
14	chr14:102483889:C:T	0	102483889	T	C
14	chr14:102483937:T:C	0	102483937	C	T
14	chr14:102483953:T:C	0	102483953	C	T
14	chr14:102483957:T:C	0	102483957	C	T
14	chr14:102483976:C:T	0	102483976	T	C
14	chr14:102483977:A:G	0	102483977	G	A
14	chr14:102483982:AGAC:A	0	102483982	A	AGAC
14	chr14:102484004:C:T	0	102484004	T	C
14	chr14:102484083:T:C	0	102484083	C	T
14	chr14:102484505:G:A	0	102484505	A	G
14	chr14:102485455:T:C	0	102485455	C	T
14	chr14:102485550:T:C	0	102485550	C	T
14	chr14:102485856:G:A	0	102485856	A	G
14	chr14:102486492:A:C	0	102486492	C	A
14	chr14:102486606:G:A	0	102486606	A	G
14	chr14:102488284:G:A	0	102488284	A	G
14	chr14:102490152:G:C	0	102490152	C	G
14	chr14:102491466:A:G	0	102491466	G	A
14	chr14:102491839:C:T	0	102491839	T	C
14	chr14:102491948:G:A	0	102491948	A	G
14	chr14:102492189:C:G	0	102492189	G	C
14	chr14:102492940:C:A	0	102492940	A	C
14	chr14:102493625:T:C	0	102493625	C	T
14	chr14:102494725:G:A	0	102494725	A	G
14	chr14:102495004:C:G	0	102495004	G	C
14	chr14:102495195:C:CAG	0	102495195	CAG	C
14	chr14:102495219:A:T	0	102495219	T	A
14	chr14:102495274:G:C	0	102495274	C	G
14	chr14:102495605:C:T	0	102495605	T	C
14	chr14:102496360:C:T	0	102496360	T	C
14	chr14:102496515:C:G	0	102496515	G	C
14	chr14:102496670:G:A	0	102496670	A	G
14	chr14:102496791:T:C	0	102496791	C	T
14	chr14:102499098:A:G	0	102499098	G	A
14	chr14:102499100:A:T	0	102499100	T	A
14	chr14:102499560:G:A	0	102499560	A	G
14	chr14:102499659:A:G	0	102499659	G	A
14	chr14:102502245:A:G	0	102502245	G	A
14	chr14:102502316:C:T	0	102502316	T	C
14	chr14:102502620:A:G	0	102502620	G	A
14	chr14:102504679:T:C	0	102504679	C	T
14	chr14:102504713:T:G	0	102504713	G	T
14	chr14:102505833:T:C	0	102505833	C	T
14	chr14:102508547:T:C	0	102508547	C	T
14	chr14:102508662:T:C	0	102508662	C	T
14	chr14:102508928:A:G	0	102508928	G	A
14	chr14:102508929:G:A	0	102508929	A	G
14	chr14:102509235:C:T	0	102509235	T	C
14	chr14:102509318:C:T	0	102509318	T	C
14	chr14:102509540:CG:C	0	102509540	C	CG
14	chr14:102510394:T:A	0	102510394	A	T
14	chr14:102511539:T:C	0	102511539	C	T
14	chr14:102511598:C:A	0	102511598	A	C
14	chr14:102511669:C:T	0	102511669	T	C
14	chr14:102511935:T:A	0	102511935	A	T
14	chr14:102512814:C:T	0	102512814	T	C
14	chr14:102513126:C:T	0	102513126	T	C
14	chr14:102513259:C:A	0	102513259	A	C
14	chr14:102513307:C:T	0	102513307	T	C
14	chr14:102513575:T:C	0	102513575	C	T
14	chr14:102513687:C:T	0	102513687	T	C
14	chr14:102513727:G:A	0	102513727	A	G
14	chr14:102514815:G:T	0	102514815	T	G
14	chr14:102515009:T:C	0	102515009	C	T
14	chr14:102515054:A:G	0	102515054	G	A
14	chr14:102515951:CATG:C	0	102515951	C	CATG
14	chr14:102517123:G:A	0	102517123	A	G
14	chr14:102517273:G:A	0	102517273	A	G
14	chr14:102517520:G:A	0	102517520	A	G
14	chr14:102517583:G:C	0	102517583	C	G
14	chr14:102517937:G:C	0	102517937	C	G
14	chr14:102518326:C:T	0	102518326	T	C
14	chr14:102519016:G:A	0	102519016	A	G
14	chr14:102519735:A:G	0	102519735	G	A
14	chr14:102520352:G:A	0	102520352	A	G
14	chr14:102520616:C:T	0	102520616	T	C
14	chr14:102520918:A:C	0	102520918	C	A
14	chr14:102520949:A:G	0	102520949	G	A
14	chr14:102521202:G:A	0	102521202	A	G
14	chr14:102521547:T:C	0	102521547	C	T
14	chr14:102521774:T:C	0	102521774	C	T
14	chr14:102522558:A:C	0	102522558	C	A
14	chr14:102524344:G:A	0	102524344	A	G
14	chr14:102524515:C:T	0	102524515	T	C
14	chr14:102524905:G:C	0	102524905	C	G
14	chr14:102525281:A:C	0	102525281	C	A
14	chr14:102526408:A:G	0	102526408	G	A
14	chr14:102526838:G:A	0	102526838	A	G
14	chr14:102526896:G:A	0	102526896	A	G
14	chr14:102527245:T:C	0	102527245	C	T
14	chr14:102528212:C:A	0	102528212	A	C
14	chr14:102528317:T:A	0	102528317	A	T
14	chr14:102528731:A:G	0	102528731	G	A
14	chr14:102528747:G:C	0	102528747	C	G
14	chr14:102529199:C:T	0	102529199	T	C
14	chr14:102529425:C:T	0	102529425	T	C
14	chr14:102529645:C:T	0	102529645	T	C
14	chr14:102529943:T:C	0	102529943	C	T
14	chr14:102530904:G:A	0	102530904	A	G
14	chr14:102530950:A:G	0	102530950	G	A
14	chr14:102531693:C:T	0	102531693	T	C
14	chr14:102531900:C:T	0	102531900	T	C
14	chr14:102531959:G:A	0	102531959	A	G
14	chr14:102532051:C:T	0	102532051	T	C
14	chr14:102533700:A:G	0	102533700	G	A
14	chr14:102534207:A:G	0	102534207	G	A
14	chr14:102535489:C:T	0	102535489	T	C
14	chr14:102535531:G:C	0	102535531	C	G
14	chr14:102535961:G:A	0	102535961	A	G
14	chr14:102536216:C:T	0	102536216	T	C
14	chr14:102536755:GGATTACAGGCCTGC:G	0	102536755	G	GGATTACAGGCCTGC
14	chr14:102537037:G:A	0	102537037	A	G
14	chr14:102537076:A:G	0	102537076	G	A
14	chr14:102537895:T:C	0	102537895	C	T
14	chr14:102538369:G:A	0	102538369	A	G
14	chr14:102539554:C:T	0	102539554	T	C
14	chr14:102539710:G:C	0	102539710	C	G
14	chr14:102539905:C:T	0	102539905	T	C
14	chr14:102540206:T:C	0	102540206	C	T
14	chr14:102540282:C:T	0	102540282	T	C
14	chr14:102540539:G:A	0	102540539	A	G
14	chr14:102540712:C:T	0	102540712	T	C
14	chr14:102540818:C:T	0	102540818	T	C
14	chr14:102540981:G:A	0	102540981	A	G
14	chr14:102541105:T:C	0	102541105	C	T
14	chr14:102541317:A:G	0	102541317	G	A
14	chr14:102541447:T:TG	0	102541447	TG	T
14	chr14:102541598:C:T	0	102541598	T	C
14	chr14:102541697:G:A	0	102541697	A	G
14	chr14:102541713:T:C	0	102541713	C	T
14	chr14:102541978:G:A	0	102541978	A	G
14	chr14:102542250:CTG:C	0	102542250	C	CTG
14	chr14:102542353:G:T	0	102542353	T	G
14	chr14:102542496:A:T	0	102542496	T	A
14	chr14:102542501:G:A	0	102542501	A	G
14	chr14:102543373:C:T	0	102543373	T	C
14	chr14:102544743:G:A	0	102544743	A	G
14	chr14:102544884:A:C	0	102544884	C	A
14	chr14:102546841:G:C	0	102546841	C	G
14	chr14:102547712:T:A	0	102547712	A	T
14	chr14:102547747:A:G	0	102547747	G	A
14	chr14:102547759:G:T	0	102547759	T	G
14	chr14:102547760:C:T	0	102547760	T	C
14	chr14:102548104:C:T	0	102548104	T	C
14	chr14:102549662:G:A	0	102549662	A	G
14	chr14:102549733:T:C	0	102549733	C	T
14	chr14:102549802:A:G	0	102549802	G	A
14	chr14:102549890:G:A	0	102549890	A	G
14	chr14:102550493:C:T	0	102550493	T	C
14	chr14:102551944:G:A	0	102551944	A	G
14	chr14:102551958:C:T	0	102551958	T	C
14	chr14:102552217:A:C	0	102552217	C	A
14	chr14:102552390:G:A	0	102552390	A	G
14	chr14:102552416:G:A	0	102552416	A	G
14	chr14:102552469:A:G	0	102552469	G	A
14	chr14:102552677:C:T	0	102552677	T	C
14	chr14:102552749:C:A	0	102552749	A	C
14	chr14:102553935:A:G	0	102553935	G	A
14	chr14:102555280:C:T	0	102555280	T	C
14	chr14:102555723:G:T	0	102555723	T	G
14	chr14:102555976:C:T	0	102555976	T	C
14	chr14:102556624:C:G	0	102556624	G	C
14	chr14:102557349:C:A	0	102557349	A	C
14	chr14:102557743:A:G	0	102557743	G	A
14	chr14:102557799:G:A	0	102557799	A	G
14	chr14:102558050:C:A	0	102558050	A	C
14	chr14:102558290:C:T	0	102558290	T	C
14	chr14:102558369:G:C	0	102558369	C	G
14	chr14:102558703:C:T	0	102558703	T	C
14	chr14:102560086:C:T	0	102560086	T	C
14	chr14:102561022:C:T	0	102561022	T	C
14	chr14:102561452:A:G	0	102561452	G	A
14	chr14:102562842:ACATTTGTTACAACT:A	0	102562842	A	ACATTTGTTACAACT
14	chr14:102565270:A:G	0	102565270	G	A
14	chr14:102565494:C:A	0	102565494	A	C
14	chr14:102565508:C:T	0	102565508	T	C
14	chr14:102565602:A:G	0	102565602	G	A
14	chr14:102566353:A:G	0	102566353	G	A
14	chr14:102568170:G:A	0	102568170	A	G
14	chr14:102569095:C:T	0	102569095	T	C
14	chr14:102571667:T:C	0	102571667	C	T
14	chr14:102573093:C:T	0	102573093	T	C
14	chr14:102573195:G:A	0	102573195	A	G
14	chr14:102573378:T:A	0	102573378	A	T
14	chr14:102573599:G:C	0	102573599	C	G
14	chr14:102573963:C:A	0	102573963	A	C
14	chr14:102574268:C:T	0	102574268	T	C
14	chr14:102574296:C:T	0	102574296	T	C
14	chr14:102574811:A:G	0	102574811	G	A
14	chr14:102575371:G:A	0	102575371	A	G
14	chr14:102578369:A:ACATTCC	0	102578369	ACATTCC	A
14	chr14:102579723:A:G	0	102579723	G	A
14	chr14:102579989:T:C	0	102579989	C	T
14	chr14:102580205:G:A	0	102580205	A	G
14	chr14:102580557:T:C	0	102580557	C	T
14	chr14:102583769:G:A	0	102583769	A	G
14	chr14:102583846:G:A	0	102583846	A	G
14	chr14:102584780:C:G	0	102584780	G	C
14	chr14:102584795:C:T	0	102584795	T	C
14	chr14:102586867:T:A	0	102586867	A	T
14	chr14:102587146:G:A	0	102587146	A	G
14	chr14:102587584:G:A	0	102587584	A	G
14	chr14:102587806:C:T	0	102587806	T	C
14	chr14:102588168:G:T	0	102588168	T	G
14	chr14:102588829:CTTGGG:C	0	102588829	C	CTTGGG
14	chr14:102589523:A:G	0	102589523	G	A
14	chr14:102590913:C:A	0	102590913	A	C
14	chr14:102591298:C:T	0	102591298	T	C
14	chr14:102591686:A:G	0	102591686	G	A
14	chr14:102592432:G:A	0	102592432	A	G
14	chr14:102594081:C:T	0	102594081	T	C
14	chr14:102594128:G:A	0	102594128	A	G
14	chr14:102594360:GAT:G	0	102594360	G	GAT
14	chr14:102595785:C:T	0	102595785	T	C
14	chr14:102595834:C:G	0	102595834	G	C
14	chr14:102595890:T:C	0	102595890	C	T
14	chr14:102596220:T:C	0	102596220	C	T
14	chr14:102597929:TCTC:T	0	102597929	T	TCTC
14	chr14:102598573:GA:G	0	102598573	G	GA
14	chr14:102598584:A:G	0	102598584	G	A
14	chr14:102600407:T:G	0	102600407	G	T
14	chr14:102601078:A:G	0	102601078	G	A
14	chr14:102601150:C:G	0	102601150	G	C
14	chr14:102601423:T:G	0	102601423	G	T
14	chr14:102601803:C:T	0	102601803	T	C
14	chr14:102603552:G:A	0	102603552	A	G
14	chr14:102603744:C:T	0	102603744	T	C
14	chr14:102604508:A:G	0	102604508	G	A
14	chr14:102605479:A:T	0	102605479	T	A
14	chr14:102605524:G:A	0	102605524	A	G
14	chr14:102605924:T:G	0	102605924	G	T
14	chr14:102605994:C:T	0	102605994	T	C
14	chr14:102606215:C:T	0	102606215	T	C
14	chr14:102606336:A:G	0	102606336	G	A
14	chr14:102607196:G:A	0	102607196	A	G
14	chr14:102608299:G:T	0	102608299	T	G
14	chr14:102608461:G:A	0	102608461	A	G
14	chr14:102609200:T:C	0	102609200	C	T
14	chr14:102609286:G:T	0	102609286	T	G
14	chr14:102610470:A:T	0	102610470	T	A
14	chr14:102610591:G:C	0	102610591	C	G
14	chr14:102610601:T:C	0	102610601	C	T
14	chr14:102610905:G:A	0	102610905	A	G
14	chr14:102610972:TA:T	0	102610972	T	TA
14	chr14:102611312:T:G	0	102611312	G	T
14	chr14:102611365:G:A	0	102611365	A	G
14	chr14:102611736:A:G	0	102611736	G	A
14	chr14:102612021:C:T	0	102612021	T	C
14	chr14:102612352:C:T	0	102612352	T	C
14	chr14:102615792:T:A	0	102615792	A	T
14	chr14:102616985:T:C	0	102616985	C	T
14	chr14:102617562:G:A	0	102617562	A	G
14	chr14:102617593:T:C	0	102617593	C	T
14	chr14:102618726:G:A	0	102618726	A	G
14	chr14:102619863:C:T	0	102619863	T	C
14	chr14:102619941:G:A	0	102619941	A	G
14	chr14:102620019:T:C	0	102620019	C	T
14	chr14:102621191:T:C	0	102621191	C	T
14	chr14:102621535:C:T	0	102621535	T	C
14	chr14:102621845:G:C	0	102621845	C	G
14	chr14:102623471:C:T	0	102623471	T	C
14	chr14:102624141:A:G	0	102624141	G	A
14	chr14:102627095:T:C	0	102627095	C	T
14	chr14:102628444:C:T	0	102628444	T	C
14	chr14:102629315:C:T	0	102629315	T	C
14	chr14:102630015:T:C	0	102630015	C	T
14	chr14:102630269:C:T	0	102630269	T	C
14	chr14:102631740:A:G	0	102631740	G	A
14	chr14:102634011:G:A	0	102634011	A	G
14	chr14:102634045:C:T	0	102634045	T	C
14	chr14:102634998:A:G	0	102634998	G	A
14	chr14:102635054:G:C	0	102635054	C	G
14	chr14:102636744:C:T	0	102636744	T	C
14	chr14:102636880:T:TG	0	102636880	TG	T
14	chr14:102637316:G:A	0	102637316	A	G
14	chr14:102637539:C:T	0	102637539	T	C
14	chr14:102639455:T:G	0	102639455	G	T
14	chr14:102639870:C:T	0	102639870	T	C
14	chr14:102642141:C:T	0	102642141	T	C
14	chr14:102642505:C:T	0	102642505	T	C
14	chr14:102642730:G:A	0	102642730	A	G
14	chr14:102642805:C:G	0	102642805	G	C
14	chr14:102642869:C:T	0	102642869	T	C
14	chr14:102644025:A:G	0	102644025	G	A
14	chr14:102644193:A:G	0	102644193	G	A
14	chr14:102645486:T:C	0	102645486	C	T
14	chr14:102646254:T:C	0	102646254	C	T
14	chr14:102647736:T:G	0	102647736	G	T
14	chr14:102647754:T:C	0	102647754	C	T
14	chr14:102648608:A:G	0	102648608	G	A
14	chr14:102649064:AAC:A	0	102649064	A	AAC
14	chr14:102650195:C:T	0	102650195	T	C
14	chr14:102650261:C:T	0	102650261	T	C
14	chr14:102651052:A:G	0	102651052	G	A
14	chr14:102651336:T:C	0	102651336	C	T
14	chr14:102651934:G:A	0	102651934	A	G
14	chr14:102652486:G:GTT	0	102652486	GTT	G
14	chr14:102653073:G:C	0	102653073	C	G
14	chr14:102653088:C:T	0	102653088	T	C
14	chr14:102653463:C:T	0	102653463	T	C
14	chr14:102654078:C:T	0	102654078	T	C
14	chr14:102654727:A:T	0	102654727	T	A
14	chr14:102654895:G:A	0	102654895	A	G
14	chr14:102655007:T:A	0	102655007	A	T
14	chr14:102655447:T:A	0	102655447	A	T
14	chr14:102655813:T:C	0	102655813	C	T
14	chr14:102656941:C:A	0	102656941	A	C
14	chr14:102657067:A:C	0	102657067	C	A
14	chr14:102657945:G:A	0	102657945	A	G
14	chr14:102658742:C:G	0	102658742	G	C
14	chr14:102659345:A:G	0	102659345	G	A
14	chr14:102659764:C:T	0	102659764	T	C
14	chr14:102660071:A:G	0	102660071	G	A
14	chr14:102660233:A:T	0	102660233	T	A
14	chr14:102660575:T:G	0	102660575	G	T
14	chr14:102660645:A:T	0	102660645	T	A
14	chr14:102661112:T:C	0	102661112	C	T
14	chr14:102661216:T:C	0	102661216	C	T
14	chr14:102661487:T:C	0	102661487	C	T
14	chr14:102661951:G:A	0	102661951	A	G
14	chr14:102662309:C:T	0	102662309	T	C
14	chr14:102662408:T:C	0	102662408	C	T
14	chr14:102662414:A:G	0	102662414	G	A
14	chr14:102663104:G:A	0	102663104	A	G
14	chr14:102665386:T:C	0	102665386	C	T
14	chr14:102665433:G:C	0	102665433	C	G
14	chr14:102666723:G:A	0	102666723	A	G
14	chr14:102667048:T:C	0	102667048	C	T
14	chr14:102667454:T:C	0	102667454	C	T
14	chr14:102667789:GC:G	0	102667789	G	GC
14	chr14:102667794:C:T	0	102667794	T	C
14	chr14:102670106:A:G	0	102670106	G	A
14	chr14:102671861:C:G	0	102671861	G	C
14	chr14:102672789:A:T	0	102672789	T	A
14	chr14:102673421:C:T	0	102673421	T	C
14	chr14:102673904:C:T	0	102673904	T	C
14	chr14:102673917:C:T	0	102673917	T	C
14	chr14:102674797:G:A	0	102674797	A	G
14	chr14:102675798:G:T	0	102675798	T	G
14	chr14:102679310:A:T	0	102679310	T	A
14	chr14:102681346:C:T	0	102681346	T	C
14	chr14:102681347:G:A	0	102681347	A	G
14	chr14:102683110:T:G	0	102683110	G	T
14	chr14:102684070:A:G	0	102684070	G	A
14	chr14:102684286:A:G	0	102684286	G	A
14	chr14:102687854:A:G	0	102687854	G	A
14	chr14:102689128:G:A	0	102689128	A	G
14	chr14:102689257:A:G	0	102689257	G	A
14	chr14:102690032:C:T	0	102690032	T	C
14	chr14:102690249:C:T	0	102690249	T	C
14	chr14:102691285:CAATA:C	0	102691285	C	CAATA
14	chr14:102693609:G:A	0	102693609	A	G
14	chr14:102694279:T:C	0	102694279	C	T
14	chr14:102694349:T:C	0	102694349	C	T
14	chr14:102694832:A:G	0	102694832	G	A
14	chr14:102696497:G:GA	0	102696497	GA	G
14	chr14:102696585:C:T	0	102696585	T	C
14	chr14:102697118:A:G	0	102697118	G	A
14	chr14:102697644:T:TC	0	102697644	TC	T
14	chr14:102698128:G:A	0	102698128	A	G
14	chr14:102699178:C:T	0	102699178	T	C
14	chr14:102700315:G:A	0	102700315	A	G
14	chr14:102701751:G:A	0	102701751	A	G
14	chr14:102704428:A:G	0	102704428	G	A
14	chr14:102704535:A:G	0	102704535	G	A
14	chr14:102705284:G:A	0	102705284	A	G
14	chr14:102707881:C:T	0	102707881	T	C
14	chr14:102708151:A:G	0	102708151	G	A
14	chr14:102708356:A:G	0	102708356	G	A
14	chr14:102708876:G:C	0	102708876	C	G
14	chr14:102708982:CTG:C	0	102708982	C	CTG
14	chr14:102709517:A:G	0	102709517	G	A
14	chr14:102711077:AT:A	0	102711077	A	AT
14	chr14:102711083:G:C	0	102711083	C	G
14	chr14:102711307:A:G	0	102711307	G	A
14	chr14:102712323:T:C	0	102712323	C	T
14	chr14:102712370:A:G	0	102712370	G	A
14	chr14:102713524:C:T	0	102713524	T	C
14	chr14:102713629:G:A	0	102713629	A	G
14	chr14:102714967:A:G	0	102714967	G	A
14	chr14:102716347:A:G	0	102716347	G	A
14	chr14:102719262:A:T	0	102719262	T	A
14	chr14:102724025:A:G	0	102724025	G	A
14	chr14:102725134:A:G	0	102725134	G	A
14	chr14:102725331:A:G	0	102725331	G	A
14	chr14:102725956:C:G	0	102725956	G	C
14	chr14:102726418:GTTTACCTACTCT:G	0	102726418	G	GTTTACCTACTCT
14	chr14:102726962:T:C	0	102726962	C	T
14	chr14:102727829:T:C	0	102727829	C	T
14	chr14:102728215:A:G	0	102728215	G	A
14	chr14:102728223:A:G	0	102728223	G	A
14	chr14:102728661:A:G	0	102728661	G	A
14	chr14:102729028:G:C	0	102729028	C	G
14	chr14:102729626:A:G	0	102729626	G	A
14	chr14:102729629:A:G	0	102729629	G	A
14	chr14:102731749:T:C	0	102731749	C	T
14	chr14:102732403:G:A	0	102732403	A	G
14	chr14:102733379:C:T	0	102733379	T	C
14	chr14:102733728:T:C	0	102733728	C	T
14	chr14:102733744:T:G	0	102733744	G	T
14	chr14:102735991:A:G	0	102735991	G	A
14	chr14:102736958:C:T	0	102736958	T	C
14	chr14:102737729:C:T	0	102737729	T	C
14	chr14:102738429:T:C	0	102738429	C	T
14	chr14:102738966:G:A	0	102738966	A	G
14	chr14:102740374:G:A	0	102740374	A	G
14	chr14:102740412:G:A	0	102740412	A	G
14	chr14:102740979:C:T	0	102740979	T	C
14	chr14:102742816:A:G	0	102742816	G	A
14	chr14:102743272:G:A	0	102743272	A	G
14	chr14:102745673:T:A	0	102745673	A	T
14	chr14:102747380:G:A	0	102747380	A	G
14	chr14:102747515:C:T	0	102747515	T	C
14	chr14:102747703:G:A	0	102747703	A	G
14	chr14:102748108:G:A	0	102748108	A	G
14	chr14:102748583:C:T	0	102748583	T	C
14	chr14:102748897:T:C	0	102748897	C	T
14	chr14:102749655:C:A	0	102749655	A	C
14	chr14:102749967:G:A	0	102749967	A	G
14	chr14:102750014:T:C	0	102750014	C	T
14	chr14:102750066:A:G	0	102750066	G	A
14	chr14:102750750:T:G	0	102750750	G	T
14	chr14:102751510:G:A	0	102751510	A	G
14	chr14:102752481:G:A	0	102752481	A	G
14	chr14:102753015:C:T	0	102753015	T	C
14	chr14:102755986:G:A	0	102755986	A	G
14	chr14:102756061:T:C	0	102756061	C	T
14	chr14:102756339:C:G	0	102756339	G	C
14	chr14:102757079:G:A	0	102757079	A	G
14	chr14:102760033:G:A	0	102760033	A	G
14	chr14:102760674:T:C	0	102760674	C	T
14	chr14:102760818:C:T	0	102760818	T	C
14	chr14:102760836:G:A	0	102760836	A	G
14	chr14:102761515:T:G	0	102761515	G	T
14	chr14:102761935:C:T	0	102761935	T	C
14	chr14:102762080:T:C	0	102762080	C	T
14	chr14:102762779:A:C	0	102762779	C	A
14	chr14:102763157:C:A	0	102763157	A	C
14	chr14:102763264:C:A	0	102763264	A	C
14	chr14:102763359:C:G	0	102763359	G	C
14	chr14:102763668:G:C	0	102763668	C	G
14	chr14:102764696:G:A	0	102764696	A	G
14	chr14:102764744:G:A	0	102764744	A	G
14	chr14:102764873:ACT:A	0	102764873	A	ACT
14	chr14:102765004:C:T	0	102765004	T	C
14	chr14:102765162:A:G	0	102765162	G	A
14	chr14:102766472:C:T	0	102766472	T	C
14	chr14:102767057:G:T	0	102767057	T	G
14	chr14:102767304:T:C	0	102767304	C	T
14	chr14:102767883:C:T	0	102767883	T	C
14	chr14:102767886:C:A	0	102767886	A	C
14	chr14:102768036:T:C	0	102768036	C	T
14	chr14:102768059:C:G	0	102768059	G	C
14	chr14:102768225:C:T	0	102768225	T	C
14	chr14:102768675:G:A	0	102768675	A	G
14	chr14:102768713:A:G	0	102768713	G	A
14	chr14:102769538:A:G	0	102769538	G	A
14	chr14:102770058:A:C	0	102770058	C	A
14	chr14:102770622:C:T	0	102770622	T	C
14	chr14:102770862:T:G	0	102770862	G	T
14	chr14:102770922:A:G	0	102770922	G	A
14	chr14:102770997:C:T	0	102770997	T	C
14	chr14:102771171:T:C	0	102771171	C	T
14	chr14:102771441:G:A	0	102771441	A	G
14	chr14:102771615:G:A	0	102771615	A	G
14	chr14:102772121:A:G	0	102772121	G	A
14	chr14:102772597:C:G	0	102772597	G	C
14	chr14:102772689:G:A	0	102772689	A	G
14	chr14:102773293:C:T	0	102773293	T	C
14	chr14:102773842:T:C	0	102773842	C	T
14	chr14:102775462:T:C	0	102775462	C	T
14	chr14:102776388:C:T	0	102776388	T	C
14	chr14:102777952:G:A	0	102777952	A	G
14	chr14:102778503:T:C	0	102778503	C	T
14	chr14:102780133:A:G	0	102780133	G	A
14	chr14:102781175:AG:A	0	102781175	A	AG
14	chr14:102781507:C:A	0	102781507	A	C
14	chr14:102782617:C:T	0	102782617	T	C
14	chr14:102782622:A:T	0	102782622	T	A
14	chr14:102783339:T:C	0	102783339	C	T
14	chr14:102784666:C:T	0	102784666	T	C
14	chr14:102785925:G:A	0	102785925	A	G
14	chr14:102785933:G:A	0	102785933	A	G
14	chr14:102786690:A:T	0	102786690	T	A
14	chr14:102788084:T:C	0	102788084	C	T
14	chr14:102789124:T:C	0	102789124	C	T
14	chr14:102789862:C:G	0	102789862	G	C
14	chr14:102790540:G:A	0	102790540	A	G
14	chr14:102794963:T:C	0	102794963	C	T
14	chr14:102795398:A:G	0	102795398	G	A
14	chr14:102796683:G:A	0	102796683	A	G
14	chr14:102797672:T:C	0	102797672	C	T
14	chr14:102797986:C:T	0	102797986	T	C
14	chr14:102799329:G:A	0	102799329	A	G
14	chr14:102799507:A:G	0	102799507	G	A
14	chr14:102799530:A:T	0	102799530	T	A
14	chr14:102799740:C:T	0	102799740	T	C
14	chr14:102800045:G:A	0	102800045	A	G
14	chr14:102801066:T:C	0	102801066	C	T
14	chr14:102802048:G:A	0	102802048	A	G
14	chr14:102802074:G:T	0	102802074	T	G
14	chr14:102803418:C:A	0	102803418	A	C
14	chr14:102805204:C:G	0	102805204	G	C
14	chr14:102805263:G:A	0	102805263	A	G
14	chr14:102805688:G:A	0	102805688	A	G
14	chr14:102805840:G:A	0	102805840	A	G
14	chr14:102807118:G:A	0	102807118	A	G
14	chr14:102809633:T:C	0	102809633	C	T
14	chr14:102810518:A:G	0	102810518	G	A
14	chr14:102811677:G:A	0	102811677	A	G
14	chr14:102812915:T:C	0	102812915	C	T
14	chr14:102812966:A:G	0	102812966	G	A
14	chr14:102816265:C:G	0	102816265	G	C
14	chr14:102816682:G:A	0	102816682	A	G
14	chr14:102816936:C:T	0	102816936	T	C
14	chr14:102817939:A:G	0	102817939	G	A
14	chr14:102821832:G:A	0	102821832	A	G
14	chr14:102823883:G:GCC	0	102823883	GCC	G
14	chr14:102823925:G:C	0	102823925	C	G
14	chr14:102824601:G:T	0	102824601	T	G
14	chr14:102824694:G:A	0	102824694	A	G
14	chr14:102825361:A:G	0	102825361	G	A
14	chr14:102825773:T:C	0	102825773	C	T
14	chr14:102825854:G:A	0	102825854	A	G
14	chr14:102827379:C:T	0	102827379	T	C
14	chr14:102827508:T:C	0	102827508	C	T
14	chr14:102832139:CATG:C	0	102832139	C	CATG
14	chr14:102832359:C:T	0	102832359	T	C
14	chr14:102833379:T:C	0	102833379	C	T
14	chr14:102834719:C:T	0	102834719	T	C
14	chr14:102834735:C:T	0	102834735	T	C
14	chr14:102834863:A:C	0	102834863	C	A
14	chr14:102836974:A:T	0	102836974	T	A
14	chr14:102838740:G:T	0	102838740	T	G
14	chr14:102839219:T:C	0	102839219	C	T
14	chr14:102839769:A:T	0	102839769	T	A
14	chr14:102841318:G:C	0	102841318	C	G
14	chr14:102841441:A:G	0	102841441	G	A
14	chr14:102842762:A:C	0	102842762	C	A
14	chr14:102843054:T:C	0	102843054	C	T
14	chr14:102843285:G:A	0	102843285	A	G
14	chr14:102843406:C:T	0	102843406	T	C
14	chr14:102852441:C:G	0	102852441	G	C
14	chr14:102854624:G:A	0	102854624	A	G
14	chr14:102854651:C:T	0	102854651	T	C
14	chr14:102855266:G:A	0	102855266	A	G
14	chr14:102855985:G:A	0	102855985	A	G
14	chr14:102856134:C:T	0	102856134	T	C
14	chr14:102856365:T:C	0	102856365	C	T
14	chr14:102857111:A:G	0	102857111	G	A
14	chr14:102857120:G:T	0	102857120	T	G
14	chr14:102857578:C:T	0	102857578	T	C
14	chr14:102857610:T:C	0	102857610	C	T
14	chr14:102858527:TATA:T	0	102858527	T	TATA
14	chr14:102860443:T:C	0	102860443	C	T
14	chr14:102860461:G:C	0	102860461	C	G
14	chr14:102860599:G:C	0	102860599	C	G
14	chr14:102861821:C:T	0	102861821	T	C
14	chr14:102864272:T:C	0	102864272	C	T
14	chr14:102864296:C:G	0	102864296	G	C
14	chr14:102864561:A:T	0	102864561	T	A
14	chr14:102864643:C:T	0	102864643	T	C
14	chr14:102864938:G:A	0	102864938	A	G
14	chr14:102865253:A:T	0	102865253	T	A
14	chr14:102865271:C:T	0	102865271	T	C
14	chr14:102866071:A:G	0	102866071	G	A
14	chr14:102866080:G:A	0	102866080	A	G
14	chr14:102866918:T:A	0	102866918	A	T
14	chr14:102868235:A:C	0	102868235	C	A
14	chr14:102868905:T:C	0	102868905	C	T
14	chr14:102869613:C:T	0	102869613	T	C
14	chr14:102870916:T:C	0	102870916	C	T
14	chr14:102870921:C:T	0	102870921	T	C
14	chr14:102873509:A:G	0	102873509	G	A
14	chr14:102874719:T:C	0	102874719	C	T
14	chr14:102875141:T:G	0	102875141	G	T
14	chr14:102875712:T:C	0	102875712	C	T
14	chr14:102876770:G:A	0	102876770	A	G
14	chr14:102877970:C:A	0	102877970	A	C
14	chr14:102878177:G:T	0	102878177	T	G
14	chr14:102879130:G:A	0	102879130	A	G
14	chr14:102879963:A:G	0	102879963	G	A
14	chr14:102880279:A:G	0	102880279	G	A
14	chr14:102880491:T:C	0	102880491	C	T
14	chr14:102880502:T:A	0	102880502	A	T
14	chr14:102881402:A:C	0	102881402	C	A
14	chr14:102882839:G:A	0	102882839	A	G
14	chr14:102883860:C:G	0	102883860	G	C
14	chr14:102885192:C:T	0	102885192	T	C
14	chr14:102885493:C:T	0	102885493	T	C
14	chr14:102885827:G:T	0	102885827	T	G
14	chr14:102886346:C:T	0	102886346	T	C
14	chr14:102886735:A:C	0	102886735	C	A
14	chr14:102886764:A:G	0	102886764	G	A
14	chr14:102887847:G:A	0	102887847	A	G
14	chr14:102890973:C:T	0	102890973	T	C
14	chr14:102893155:G:A	0	102893155	A	G
14	chr14:102893663:A:G	0	102893663	G	A
14	chr14:102894103:G:A	0	102894103	A	G
14	chr14:102895354:C:T	0	102895354	T	C
14	chr14:102895399:G:A	0	102895399	A	G
14	chr14:102895600:T:C	0	102895600	C	T
14	chr14:102896387:A:G	0	102896387	G	A
14	chr14:102899653:A:G	0	102899653	G	A
14	chr14:102900361:C:T	0	102900361	T	C
14	chr14:102900381:A:G	0	102900381	G	A
14	chr14:102903782:C:T	0	102903782	T	C
14	chr14:102903826:C:T	0	102903826	T	C
14	chr14:102904753:T:C	0	102904753	C	T
14	chr14:102904910:G:A	0	102904910	A	G
14	chr14:102905075:G:A	0	102905075	A	G
14	chr14:102907097:C:G	0	102907097	G	C
14	chr14:102907402:TCA:T	0	102907402	T	TCA
14	chr14:102908547:T:C	0	102908547	C	T
14	chr14:102909203:A:G	0	102909203	G	A
14	chr14:102909257:T:A	0	102909257	A	T
14	chr14:102910491:G:A	0	102910491	A	G
14	chr14:102910984:G:A	0	102910984	A	G
14	chr14:102911017:T:G	0	102911017	G	T
14	chr14:102912888:T:C	0	102912888	C	T
14	chr14:102913312:T:G	0	102913312	G	T
14	chr14:102913826:C:T	0	102913826	T	C
14	chr14:102913871:T:A	0	102913871	A	T
14	chr14:102915701:A:C	0	102915701	C	A
14	chr14:102915747:G:A	0	102915747	A	G
14	chr14:102916863:C:T	0	102916863	T	C
14	chr14:102917244:C:T	0	102917244	T	C
14	chr14:102918736:A:G	0	102918736	G	A
14	chr14:102918905:A:G	0	102918905	G	A
14	chr14:102919297:A:G	0	102919297	G	A
14	chr14:102920751:C:T	0	102920751	T	C
14	chr14:102921395:G:A	0	102921395	A	G
14	chr14:102922443:A:T	0	102922443	T	A
14	chr14:102922615:C:T	0	102922615	T	C
14	chr14:102925361:C:A	0	102925361	A	C
14	chr14:102925406:A:G	0	102925406	G	A
14	chr14:102925648:C:T	0	102925648	T	C
14	chr14:102926502:T:C	0	102926502	C	T
14	chr14:102926824:G:A	0	102926824	A	G
14	chr14:102927257:T:G	0	102927257	G	T
14	chr14:102930369:C:G	0	102930369	G	C
14	chr14:102930783:T:C	0	102930783	C	T
14	chr14:102931697:A:G	0	102931697	G	A
14	chr14:102932554:C:T	0	102932554	T	C
14	chr14:102934013:C:T	0	102934013	T	C
14	chr14:102934568:C:T	0	102934568	T	C
14	chr14:102935007:C:G	0	102935007	G	C
14	chr14:102935372:AG:A	0	102935372	A	AG
14	chr14:102937822:A:G	0	102937822	G	A
14	chr14:102938946:T:C	0	102938946	C	T
14	chr14:102939515:G:C	0	102939515	C	G
14	chr14:102939738:G:A	0	102939738	A	G
14	chr14:102940031:C:T	0	102940031	T	C
14	chr14:102942213:G:A	0	102942213	A	G
14	chr14:102942563:A:G	0	102942563	G	A
14	chr14:102943326:C:G	0	102943326	G	C
14	chr14:102944639:G:A	0	102944639	A	G
14	chr14:102944667:A:G	0	102944667	G	A
14	chr14:102945498:C:T	0	102945498	T	C
14	chr14:102945520:C:T	0	102945520	T	C
14	chr14:102945764:C:T	0	102945764	T	C
14	chr14:102945931:T:C	0	102945931	C	T
14	chr14:102947117:T:C	0	102947117	C	T
14	chr14:102947842:G:A	0	102947842	A	G
14	chr14:102947956:G:A	0	102947956	A	G
14	chr14:102948910:A:G	0	102948910	G	A
14	chr14:102949759:G:A	0	102949759	A	G
14	chr14:102956492:G:A	0	102956492	A	G
14	chr14:102956736:G:A	0	102956736	A	G
14	chr14:102958517:A:G	0	102958517	G	A
14	chr14:102958560:A:G	0	102958560	G	A
14	chr14:102958782:G:A	0	102958782	A	G
14	chr14:102960081:C:A	0	102960081	A	C
14	chr14:102960136:C:T	0	102960136	T	C
14	chr14:102961218:T:C	0	102961218	C	T
14	chr14:102962715:T:A	0	102962715	A	T
14	chr14:102963449:T:C	0	102963449	C	T
14	chr14:102963488:A:G	0	102963488	G	A
14	chr14:102965533:T:C	0	102965533	C	T
14	chr14:102966926:C:T	0	102966926	T	C
14	chr14:102967650:G:A	0	102967650	A	G
14	chr14:102969846:G:C	0	102969846	C	G
14	chr14:102971293:G:A	0	102971293	A	G
14	chr14:102972568:A:G	0	102972568	G	A
14	chr14:102972602:C:T	0	102972602	T	C
14	chr14:102976895:A:G	0	102976895	G	A
14	chr14:102977168:C:A	0	102977168	A	C
14	chr14:102977196:G:A	0	102977196	A	G
14	chr14:102977224:A:G	0	102977224	G	A
14	chr14:102977824:G:C	0	102977824	C	G
14	chr14:102977956:A:G	0	102977956	G	A
14	chr14:102978959:G:A	0	102978959	A	G
14	chr14:102982202:G:T	0	102982202	T	G
14	chr14:102982695:T:A	0	102982695	A	T
14	chr14:102983201:C:T	0	102983201	T	C
14	chr14:102983436:C:T	0	102983436	T	C
14	chr14:102984358:A:G	0	102984358	G	A
14	chr14:102985956:G:A	0	102985956	A	G
14	chr14:102986128:CCT:C	0	102986128	C	CCT
14	chr14:102986730:T:C	0	102986730	C	T
14	chr14:102987056:T:C	0	102987056	C	T
14	chr14:102987716:A:G	0	102987716	G	A
14	chr14:102987991:G:A	0	102987991	A	G
14	chr14:102988671:G:A	0	102988671	A	G
14	chr14:102989012:C:T	0	102989012	T	C
14	chr14:102990365:C:T	0	102990365	T	C
14	chr14:102991940:T:C	0	102991940	C	T
14	chr14:102993860:T:G	0	102993860	G	T
14	chr14:102993878:C:T	0	102993878	T	C
14	chr14:102995229:C:T	0	102995229	T	C
14	chr14:102995595:G:C	0	102995595	C	G
14	chr14:102995614:G:A	0	102995614	A	G
14	chr14:102996335:G:A	0	102996335	A	G
14	chr14:102996765:C:T	0	102996765	T	C
14	chr14:102996799:T:G	0	102996799	G	T
14	chr14:102997224:G:A	0	102997224	A	G
14	chr14:102997262:G:A	0	102997262	A	G
14	chr14:102997657:G:A	0	102997657	A	G
14	chr14:102997818:T:C	0	102997818	C	T
14	chr14:102997819:A:G	0	102997819	G	A
14	chr14:102998358:A:G	0	102998358	G	A
14	chr14:103000296:C:T	0	103000296	T	C
14	chr14:103000854:C:T	0	103000854	T	C
14	chr14:103001968:T:C	0	103001968	C	T
14	chr14:103002260:C:T	0	103002260	T	C
14	chr14:103003034:G:A	0	103003034	A	G
14	chr14:103004310:T:C	0	103004310	C	T
14	chr14:103004801:G:A	0	103004801	A	G
14	chr14:103004819:A:G	0	103004819	G	A
14	chr14:103006702:T:C	0	103006702	C	T
14	chr14:103007954:T:G	0	103007954	G	T
14	chr14:103008066:C:CT	0	103008066	CT	C
14	chr14:103008241:C:T	0	103008241	T	C
14	chr14:103008865:A:C	0	103008865	C	A
14	chr14:103009321:A:G	0	103009321	G	A
14	chr14:103010539:G:A	0	103010539	A	G
14	chr14:103011168:T:C	0	103011168	C	T
14	chr14:103011454:T:C	0	103011454	C	T
14	chr14:103011682:T:C	0	103011682	C	T
14	chr14:103012525:C:T	0	103012525	T	C
14	chr14:103013563:T:C	0	103013563	C	T
14	chr14:103013719:C:G	0	103013719	G	C
14	chr14:103016104:G:A	0	103016104	A	G
14	chr14:103016444:G:A	0	103016444	A	G
14	chr14:103016844:G:T	0	103016844	T	G
14	chr14:103017544:C:A	0	103017544	A	C
14	chr14:103018488:T:C	0	103018488	C	T
14	chr14:103018810:A:G	0	103018810	G	A
14	chr14:103019315:A:G	0	103019315	G	A
14	chr14:103019638:C:T	0	103019638	T	C
14	chr14:103020581:A:T	0	103020581	T	A
14	chr14:103021635:G:A	0	103021635	A	G
14	chr14:103021731:G:A	0	103021731	A	G
14	chr14:103024555:A:G	0	103024555	G	A
14	chr14:103024713:T:C	0	103024713	C	T
14	chr14:103025291:G:T	0	103025291	T	G
14	chr14:103026099:C:T	0	103026099	T	C
14	chr14:103027531:C:T	0	103027531	T	C
14	chr14:103028275:G:A	0	103028275	A	G
14	chr14:103029599:G:A	0	103029599	A	G
14	chr14:103029626:A:G	0	103029626	G	A
14	chr14:103032540:A:C	0	103032540	C	A
14	chr14:103032579:T:C	0	103032579	C	T
14	chr14:103032934:A:T	0	103032934	T	A
14	chr14:103033275:G:A	0	103033275	A	G
14	chr14:103033763:C:T	0	103033763	T	C
14	chr14:103034783:G:A	0	103034783	A	G
14	chr14:103035615:T:C	0	103035615	C	T
14	chr14:103035971:A:G	0	103035971	G	A
14	chr14:103037089:TCA:T	0	103037089	T	TCA
14	chr14:103039320:A:G	0	103039320	G	A
14	chr14:103040756:T:C	0	103040756	C	T
14	chr14:103041577:C:T	0	103041577	T	C
14	chr14:103042999:AAAC:A	0	103042999	A	AAAC
14	chr14:103043249:AAAC:A	0	103043249	A	AAAC
14	chr14:103044439:A:G	0	103044439	G	A
14	chr14:103048050:G:A	0	103048050	A	G
14	chr14:103049593:C:T	0	103049593	T	C
14	chr14:103049774:C:T	0	103049774	T	C
14	chr14:103051633:C:G	0	103051633	G	C
14	chr14:103052593:A:G	0	103052593	G	A
14	chr14:103052657:T:C	0	103052657	C	T
14	chr14:103053131:C:T	0	103053131	T	C
14	chr14:103053461:A:G	0	103053461	G	A
14	chr14:103053591:C:G	0	103053591	G	C
14	chr14:103055791:AGGAGGCCT:A	0	103055791	A	AGGAGGCCT
14	chr14:103058006:G:T	0	103058006	T	G
14	chr14:103060593:A:C	0	103060593	C	A
14	chr14:103064026:G:A	0	103064026	A	G
14	chr14:103064431:C:T	0	103064431	T	C
14	chr14:103065808:A:G	0	103065808	G	A
14	chr14:103068380:A:G	0	103068380	G	A
14	chr14:103069575:A:G	0	103069575	G	A
14	chr14:103069832:G:T	0	103069832	T	G
14	chr14:103069940:CAG:C	0	103069940	C	CAG
14	chr14:103072436:AG:A	0	103072436	A	AG
14	chr14:103072515:C:T	0	103072515	T	C
14	chr14:103073332:A:G	0	103073332	G	A
14	chr14:103073610:A:G	0	103073610	G	A
14	chr14:103073762:A:G	0	103073762	G	A
14	chr14:103074173:G:A	0	103074173	A	G
14	chr14:103074336:A:G	0	103074336	G	A
14	chr14:103074391:G:A	0	103074391	A	G
14	chr14:103074759:G:C	0	103074759	C	G
14	chr14:103075201:C:T	0	103075201	T	C
14	chr14:103075684:G:T	0	103075684	T	G
14	chr14:103075845:A:G	0	103075845	G	A
14	chr14:103075852:C:G	0	103075852	G	C
14	chr14:103076861:C:T	0	103076861	T	C
14	chr14:103077350:C:T	0	103077350	T	C
14	chr14:103077460:T:C	0	103077460	C	T
14	chr14:103077673:A:G	0	103077673	G	A
14	chr14:103077741:G:A	0	103077741	A	G
14	chr14:103078083:G:A	0	103078083	A	G
14	chr14:103078836:C:T	0	103078836	T	C
14	chr14:103078855:C:T	0	103078855	T	C
14	chr14:103079265:T:C	0	103079265	C	T
14	chr14:103081093:G:A	0	103081093	A	G
14	chr14:103081147:T:C	0	103081147	C	T
14	chr14:103081606:C:T	0	103081606	T	C
14	chr14:103081703:A:C	0	103081703	C	A
14	chr14:103081895:A:G	0	103081895	G	A
14	chr14:103082364:T:C	0	103082364	C	T
14	chr14:103082365:G:T	0	103082365	T	G
14	chr14:103082626:C:T	0	103082626	T	C
14	chr14:103082746:C:T	0	103082746	T	C
14	chr14:103082978:T:A	0	103082978	A	T
14	chr14:103083313:G:A	0	103083313	A	G
14	chr14:103084009:T:C	0	103084009	C	T
14	chr14:103084051:G:C	0	103084051	C	G
14	chr14:103084143:T:A	0	103084143	A	T
14	chr14:103084288:G:A	0	103084288	A	G
14	chr14:103084423:A:T	0	103084423	T	A
14	chr14:103085456:AGG:A	0	103085456	A	AGG
14	chr14:103085941:C:G	0	103085941	G	C
14	chr14:103086085:T:A	0	103086085	A	T
14	chr14:103086398:C:G	0	103086398	G	C
14	chr14:103087546:G:C	0	103087546	C	G
14	chr14:103087813:T:A	0	103087813	A	T
14	chr14:103089087:G:A	0	103089087	A	G
14	chr14:103089160:G:T	0	103089160	T	G
14	chr14:103091242:G:A	0	103091242	A	G
14	chr14:103091618:C:G	0	103091618	G	C
14	chr14:103092076:G:A	0	103092076	A	G
14	chr14:103092633:G:A	0	103092633	A	G
14	chr14:103092768:T:C	0	103092768	C	T
14	chr14:103092816:A:G	0	103092816	G	A
14	chr14:103092865:T:C	0	103092865	C	T
14	chr14:103093558:C:T	0	103093558	T	C
14	chr14:103094249:T:C	0	103094249	C	T
14	chr14:103095493:GGAGGGGCTGAGGTCA:G	0	103095493	G	GGAGGGGCTGAGGTCA
14	chr14:103097560:G:A	0	103097560	A	G
14	chr14:103098483:A:T	0	103098483	T	A
14	chr14:103098707:G:A	0	103098707	A	G
14	chr14:103098743:T:C	0	103098743	C	T
14	chr14:103099033:A:G	0	103099033	G	A
14	chr14:103099825:G:A	0	103099825	A	G
14	chr14:103100567:G:A	0	103100567	A	G
14	chr14:103100683:T:C	0	103100683	C	T
14	chr14:103100953:A:G	0	103100953	G	A
14	chr14:103102644:A:C	0	103102644	C	A
14	chr14:103102983:T:C	0	103102983	C	T
14	chr14:103103113:C:T	0	103103113	T	C
14	chr14:103103411:T:C	0	103103411	C	T
14	chr14:103104598:A:G	0	103104598	G	A
14	chr14:103108377:C:T	0	103108377	T	C
14	chr14:103110438:C:T	0	103110438	T	C
14	chr14:103110913:T:C	0	103110913	C	T
14	chr14:103111213:G:C	0	103111213	C	G
14	chr14:103111452:G:A	0	103111452	A	G
14	chr14:103114528:C:T	0	103114528	T	C
14	chr14:103114580:T:A	0	103114580	A	T
14	chr14:103116465:C:T	0	103116465	T	C
14	chr14:103117731:C:T	0	103117731	T	C
14	chr14:103117929:T:C	0	103117929	C	T
14	chr14:103118337:A:G	0	103118337	G	A
14	chr14:103119904:T:C	0	103119904	C	T
14	chr14:103120979:G:A	0	103120979	A	G
14	chr14:103121098:T:C	0	103121098	C	T
14	chr14:103122342:T:C	0	103122342	C	T
14	chr14:103122856:T:G	0	103122856	G	T
14	chr14:103123505:A:G	0	103123505	G	A
14	chr14:103124970:C:A	0	103124970	A	C
14	chr14:103129228:C:T	0	103129228	T	C
14	chr14:103130151:G:A	0	103130151	A	G
14	chr14:103130272:T:A	0	103130272	A	T
14	chr14:103130867:C:G	0	103130867	G	C
14	chr14:103130985:A:G	0	103130985	G	A
14	chr14:103131228:G:A	0	103131228	A	G
14	chr14:103132112:A:G	0	103132112	G	A
14	chr14:103132399:C:G	0	103132399	G	C
14	chr14:103132974:G:A	0	103132974	A	G
14	chr14:103133165:A:G	0	103133165	G	A
14	chr14:103133601:C:T	0	103133601	T	C
14	chr14:103134419:G:A	0	103134419	A	G
14	chr14:103134801:C:T	0	103134801	T	C
14	chr14:103135941:A:G	0	103135941	G	A
14	chr14:103136303:G:A	0	103136303	A	G
14	chr14:103136320:C:T	0	103136320	T	C
14	chr14:103137158:G:A	0	103137158	A	G
14	chr14:103137232:C:T	0	103137232	T	C
14	chr14:103137233:G:T	0	103137233	T	G
14	chr14:103137316:G:A	0	103137316	A	G
14	chr14:103137357:T:A	0	103137357	A	T
14	chr14:103137775:A:G	0	103137775	G	A
14	chr14:103137885:A:G	0	103137885	G	A
14	chr14:103138755:G:A	0	103138755	A	G
14	chr14:103138838:G:A	0	103138838	A	G
14	chr14:103139370:T:C	0	103139370	C	T
14	chr14:103139470:C:T	0	103139470	T	C
14	chr14:103139939:C:T	0	103139939	T	C
14	chr14:103141016:C:T	0	103141016	T	C
14	chr14:103141048:C:T	0	103141048	T	C
14	chr14:103141201:G:A	0	103141201	A	G
14	chr14:103141755:A:T	0	103141755	T	A
14	chr14:103142062:C:A	0	103142062	A	C
14	chr14:103142478:A:T	0	103142478	T	A
14	chr14:103142667:C:T	0	103142667	T	C
14	chr14:103142824:C:T	0	103142824	T	C
14	chr14:103143477:C:A	0	103143477	A	C
14	chr14:103143588:C:T	0	103143588	T	C
14	chr14:103144202:T:C	0	103144202	C	T
14	chr14:103144479:T:C	0	103144479	C	T
14	chr14:103144508:C:T	0	103144508	T	C
14	chr14:103144575:C:T	0	103144575	T	C
14	chr14:103144902:A:G	0	103144902	G	A
14	chr14:103144985:T:C	0	103144985	C	T
14	chr14:103145572:T:G	0	103145572	G	T
14	chr14:103145645:T:C	0	103145645	C	T
14	chr14:103145800:C:G	0	103145800	G	C
14	chr14:103145941:C:T	0	103145941	T	C
14	chr14:103146370:C:T	0	103146370	T	C
14	chr14:103148318:T:C	0	103148318	C	T
14	chr14:103148631:G:A	0	103148631	A	G
14	chr14:103149503:A:G	0	103149503	G	A
14	chr14:103149660:A:G	0	103149660	G	A
14	chr14:103150146:A:T	0	103150146	T	A
14	chr14:103150566:T:A	0	103150566	A	T
14	chr14:103150618:T:C	0	103150618	C	T
14	chr14:103150619:G:A	0	103150619	A	G
14	chr14:103150781:G:A	0	103150781	A	G
14	chr14:103150885:G:A	0	103150885	A	G
14	chr14:103151002:GT:G	0	103151002	G	GT
14	chr14:103151300:G:A	0	103151300	A	G
14	chr14:103151305:CAATT:C	0	103151305	C	CAATT
14	chr14:103151312:T:C	0	103151312	C	T
14	chr14:103151472:A:C	0	103151472	C	A
14	chr14:103151613:C:T	0	103151613	T	C
14	chr14:103151939:A:T	0	103151939	T	A
14	chr14:103152190:TCGAA:T	0	103152190	T	TCGAA
14	chr14:103152592:G:A	0	103152592	A	G
14	chr14:103152602:A:T	0	103152602	T	A
14	chr14:103152675:AG:A	0	103152675	A	AG
14	chr14:103152710:T:C	0	103152710	C	T
14	chr14:103152732:TAAAC:T	0	103152732	T	TAAAC
14	chr14:103152900:G:A	0	103152900	A	G
14	chr14:103152978:G:A	0	103152978	A	G
14	chr14:103153033:C:A	0	103153033	A	C
14	chr14:103153176:C:T	0	103153176	T	C
14	chr14:103153475:A:G	0	103153475	G	A
14	chr14:103153509:G:T	0	103153509	T	G
14	chr14:103153688:A:C	0	103153688	C	A
14	chr14:103153994:A:G	0	103153994	G	A
14	chr14:103154262:A:C	0	103154262	C	A
14	chr14:103154288:C:T	0	103154288	T	C
14	chr14:103154769:C:T	0	103154769	T	C
14	chr14:103155078:G:A	0	103155078	A	G
14	chr14:103156188:C:T	0	103156188	T	C
14	chr14:103156328:A:G	0	103156328	G	A
14	chr14:103156684:A:G	0	103156684	G	A
14	chr14:103157561:T:C	0	103157561	C	T
14	chr14:103158678:C:T	0	103158678	T	C
14	chr14:103159669:T:C	0	103159669	C	T
14	chr14:103159866:A:G	0	103159866	G	A
14	chr14:103160002:T:G	0	103160002	G	T
14	chr14:103160256:G:A	0	103160256	A	G
14	chr14:103161320:T:C	0	103161320	C	T
14	chr14:103161744:C:G	0	103161744	G	C
14	chr14:103163199:A:G	0	103163199	G	A
14	chr14:103164256:G:A	0	103164256	A	G
14	chr14:103164514:A:G	0	103164514	G	A
14	chr14:103164552:C:T	0	103164552	T	C
14	chr14:103164983:T:C	0	103164983	C	T
14	chr14:103165259:A:G	0	103165259	G	A
14	chr14:103165713:T:C	0	103165713	C	T
14	chr14:103165891:C:T	0	103165891	T	C
14	chr14:103166343:A:G	0	103166343	G	A
14	chr14:103166766:T:C	0	103166766	C	T
14	chr14:103167010:C:T	0	103167010	T	C
14	chr14:103167808:A:G	0	103167808	G	A
14	chr14:103167931:G:A	0	103167931	A	G
14	chr14:103168497:G:A	0	103168497	A	G
14	chr14:103169022:T:C	0	103169022	C	T
14	chr14:103170476:G:A	0	103170476	A	G
14	chr14:103170796:G:A	0	103170796	A	G
14	chr14:103170839:G:C	0	103170839	C	G
14	chr14:103171126:C:T	0	103171126	T	C
14	chr14:103171196:C:T	0	103171196	T	C
14	chr14:103171989:A:G	0	103171989	G	A
14	chr14:103172227:G:C	0	103172227	C	G
14	chr14:103174424:A:G	0	103174424	G	A
14	chr14:103176763:G:A	0	103176763	A	G
14	chr14:103177316:AC:A	0	103177316	A	AC
14	chr14:103177491:G:A	0	103177491	A	G
14	chr14:103178346:A:G	0	103178346	G	A
14	chr14:103178438:G:A	0	103178438	A	G
14	chr14:103179365:C:T	0	103179365	T	C
14	chr14:103179702:C:T	0	103179702	T	C
14	chr14:103179989:G:A	0	103179989	A	G
14	chr14:103181214:A:G	0	103181214	G	A
14	chr14:103182047:A:T	0	103182047	T	A
14	chr14:103182211:CA:C	0	103182211	C	CA
14	chr14:103182294:G:A	0	103182294	A	G
14	chr14:103182585:G:A	0	103182585	A	G
14	chr14:103184173:G:A	0	103184173	A	G
14	chr14:103185248:C:G	0	103185248	G	C
14	chr14:103188097:G:A	0	103188097	A	G
14	chr14:103188602:G:T	0	103188602	T	G
14	chr14:103188923:A:G	0	103188923	G	A
14	chr14:103188986:T:G	0	103188986	G	T
14	chr14:103189725:T:G	0	103189725	G	T
14	chr14:103190595:C:T	0	103190595	T	C
14	chr14:103191093:T:C	0	103191093	C	T
14	chr14:103192571:G:A	0	103192571	A	G
14	chr14:103192597:C:G	0	103192597	G	C
14	chr14:103193026:T:A	0	103193026	A	T
14	chr14:103193267:G:T	0	103193267	T	G
14	chr14:103194715:A:G	0	103194715	G	A
14	chr14:103194890:T:C	0	103194890	C	T
14	chr14:103195285:A:G	0	103195285	G	A
14	chr14:103195823:G:A	0	103195823	A	G
14	chr14:103196477:T:C	0	103196477	C	T
14	chr14:103200942:T:A	0	103200942	A	T
14	chr14:103201887:G:T	0	103201887	T	G
14	chr14:103202940:G:A	0	103202940	A	G
14	chr14:103202995:C:T	0	103202995	T	C
14	chr14:103203742:C:T	0	103203742	T	C
14	chr14:103203787:T:A	0	103203787	A	T
14	chr14:103203808:C:T	0	103203808	T	C
14	chr14:103204092:C:T	0	103204092	T	C
14	chr14:103204723:C:T	0	103204723	T	C
14	chr14:103205897:G:A	0	103205897	A	G
14	chr14:103206470:C:T	0	103206470	T	C
14	chr14:103207056:A:G	0	103207056	G	A
14	chr14:103207121:T:C	0	103207121	C	T
14	chr14:103207685:C:T	0	103207685	T	C
14	chr14:103207713:G:C	0	103207713	C	G
14	chr14:103207832:T:G	0	103207832	G	T
14	chr14:103208116:TTTA:T	0	103208116	T	TTTA
14	chr14:103209457:T:C	0	103209457	C	T
14	chr14:103209566:G:A	0	103209566	A	G
14	chr14:103210682:A:G	0	103210682	G	A
14	chr14:103210950:C:T	0	103210950	T	C
14	chr14:103211241:C:T	0	103211241	T	C
14	chr14:103211716:T:G	0	103211716	G	T
14	chr14:103211846:C:T	0	103211846	T	C
14	chr14:103212038:G:A	0	103212038	A	G
14	chr14:103213334:G:A	0	103213334	A	G
14	chr14:103213513:G:A	0	103213513	A	G
14	chr14:103216241:C:T	0	103216241	T	C
14	chr14:103217070:G:A	0	103217070	A	G
14	chr14:103217600:GAA:G	0	103217600	G	GAA
14	chr14:103220692:G:C	0	103220692	C	G
14	chr14:103220735:G:C	0	103220735	C	G
14	chr14:103220895:T:C	0	103220895	C	T
14	chr14:103221182:A:C	0	103221182	C	A
14	chr14:103221243:C:T	0	103221243	T	C
14	chr14:103221560:G:A	0	103221560	A	G
14	chr14:103221589:G:A	0	103221589	A	G
14	chr14:103221805:C:A	0	103221805	A	C
14	chr14:103221915:C:G	0	103221915	G	C
14	chr14:103221989:G:A	0	103221989	A	G
14	chr14:103222088:G:A	0	103222088	A	G
14	chr14:103222177:A:G	0	103222177	G	A
14	chr14:103222232:T:C	0	103222232	C	T
14	chr14:103222347:T:A	0	103222347	A	T
14	chr14:103222367:G:A	0	103222367	A	G
14	chr14:103222469:A:G	0	103222469	G	A
14	chr14:103222587:A:G	0	103222587	G	A
14	chr14:103222995:A:T	0	103222995	T	A
14	chr14:103223116:A:G	0	103223116	G	A
14	chr14:103223135:T:G	0	103223135	G	T
14	chr14:103223222:A:G	0	103223222	G	A
14	chr14:103224061:G:A	0	103224061	A	G
14	chr14:103224071:T:C	0	103224071	C	T
14	chr14:103224358:G:A	0	103224358	A	G
14	chr14:103224509:C:T	0	103224509	T	C
14	chr14:103224611:T:C	0	103224611	C	T
14	chr14:103225157:A:G	0	103225157	G	A
14	chr14:103226259:C:T	0	103226259	T	C
14	chr14:103226394:GTTAA:G	0	103226394	G	GTTAA
14	chr14:103226590:T:C	0	103226590	C	T
14	chr14:103226865:T:A	0	103226865	A	T
14	chr14:103227066:A:T	0	103227066	T	A
14	chr14:103227098:T:C	0	103227098	C	T
14	chr14:103227261:A:T	0	103227261	T	A
14	chr14:103227263:AG:A	0	103227263	A	AG
14	chr14:103227994:C:T	0	103227994	T	C
14	chr14:103228050:A:G	0	103228050	G	A
14	chr14:103228175:A:G	0	103228175	G	A
14	chr14:103228301:T:C	0	103228301	C	T
14	chr14:103228606:G:A	0	103228606	A	G
14	chr14:103229149:A:G	0	103229149	G	A
14	chr14:103229341:A:C	0	103229341	C	A
14	chr14:103229754:T:C	0	103229754	C	T
14	chr14:103229784:T:C	0	103229784	C	T
14	chr14:103230167:A:G	0	103230167	G	A
14	chr14:103230281:C:T	0	103230281	T	C
14	chr14:103230494:T:G	0	103230494	G	T
14	chr14:103230556:T:G	0	103230556	G	T
14	chr14:103230708:G:A	0	103230708	A	G
14	chr14:103230863:G:A	0	103230863	A	G
14	chr14:103231072:C:T	0	103231072	T	C
14	chr14:103231195:C:T	0	103231195	T	C
14	chr14:103231296:A:G	0	103231296	G	A
14	chr14:103231343:A:G	0	103231343	G	A
14	chr14:103231567:G:A	0	103231567	A	G
14	chr14:103231767:G:A	0	103231767	A	G
14	chr14:103231821:C:T	0	103231821	T	C
14	chr14:103232824:C:T	0	103232824	T	C
14	chr14:103232830:C:T	0	103232830	T	C
14	chr14:103233803:A:G	0	103233803	G	A
14	chr14:103234047:C:T	0	103234047	T	C
14	chr14:103234998:G:T	0	103234998	T	G
14	chr14:103236252:C:T	0	103236252	T	C
14	chr14:103237664:A:G	0	103237664	G	A
14	chr14:103238395:C:G	0	103238395	G	C
14	chr14:103238485:G:A	0	103238485	A	G
14	chr14:103239505:G:A	0	103239505	A	G
14	chr14:103241080:C:T	0	103241080	T	C
14	chr14:103241443:G:A	0	103241443	A	G
14	chr14:103241942:G:A	0	103241942	A	G
14	chr14:103243157:C:T	0	103243157	T	C
14	chr14:103243252:C:T	0	103243252	T	C
14	chr14:103243637:A:G	0	103243637	G	A
14	chr14:103244137:A:G	0	103244137	G	A
14	chr14:103245000:A:G	0	103245000	G	A
14	chr14:103245973:T:C	0	103245973	C	T
14	chr14:103246145:C:CT	0	103246145	CT	C
14	chr14:103246633:G:A	0	103246633	A	G
14	chr14:103246793:C:T	0	103246793	T	C
14	chr14:103246853:T:A	0	103246853	A	T
14	chr14:103246879:C:T	0	103246879	T	C
14	chr14:103247388:T:C	0	103247388	C	T
14	chr14:103247670:G:A	0	103247670	A	G
14	chr14:103247778:G:A	0	103247778	A	G
14	chr14:103248330:C:T	0	103248330	T	C
14	chr14:103248464:G:A	0	103248464	A	G
14	chr14:103248706:G:A	0	103248706	A	G
14	chr14:103249076:T:C	0	103249076	C	T
14	chr14:103249116:G:A	0	103249116	A	G
14	chr14:103249128:G:A	0	103249128	A	G
14	chr14:103249296:C:T	0	103249296	T	C
14	chr14:103249336:A:G	0	103249336	G	A
14	chr14:103249378:G:A	0	103249378	A	G
14	chr14:103249407:T:C	0	103249407	C	T
14	chr14:103249647:G:A	0	103249647	A	G
14	chr14:103250057:G:A	0	103250057	A	G
14	chr14:103250371:G:C	0	103250371	C	G
14	chr14:103250438:A:G	0	103250438	G	A
14	chr14:103250548:A:G	0	103250548	G	A
14	chr14:103250687:G:T	0	103250687	T	G
14	chr14:103250905:T:C	0	103250905	C	T
14	chr14:103251660:T:C	0	103251660	C	T
14	chr14:103251661:A:G	0	103251661	G	A
14	chr14:103251779:C:A	0	103251779	A	C
14	chr14:103252460:G:A	0	103252460	A	G
14	chr14:103252604:A:G	0	103252604	G	A
14	chr14:103252718:T:C	0	103252718	C	T
14	chr14:103253184:C:T	0	103253184	T	C
14	chr14:103253651:A:C	0	103253651	C	A
14	chr14:103254130:A:G	0	103254130	G	A
14	chr14:103254466:G:A	0	103254466	A	G
14	chr14:103254544:G:A	0	103254544	A	G
14	chr14:103254664:C:T	0	103254664	T	C
14	chr14:103254675:T:C	0	103254675	C	T
14	chr14:103254743:G:C	0	103254743	C	G
14	chr14:103254822:C:A	0	103254822	A	C
14	chr14:103254908:T:A	0	103254908	A	T
14	chr14:103255022:AT:A	0	103255022	A	AT
14	chr14:103255208:C:A	0	103255208	A	C
14	chr14:103255251:T:C	0	103255251	C	T
14	chr14:103255259:T:C	0	103255259	C	T
14	chr14:103255331:T:C	0	103255331	C	T
14	chr14:103255369:T:C	0	103255369	C	T
14	chr14:103255422:G:A	0	103255422	A	G
14	chr14:103255505:T:C	0	103255505	C	T
14	chr14:103256191:G:A	0	103256191	A	G
14	chr14:103256255:C:T	0	103256255	T	C
14	chr14:103256393:C:T	0	103256393	T	C
14	chr14:103256652:G:T	0	103256652	T	G
14	chr14:103256942:C:T	0	103256942	T	C
14	chr14:103257150:A:AT	0	103257150	AT	A
14	chr14:103257184:T:A	0	103257184	A	T
14	chr14:103257419:T:C	0	103257419	C	T
14	chr14:103257504:C:T	0	103257504	T	C
14	chr14:103257741:C:G	0	103257741	G	C
14	chr14:103258075:T:A	0	103258075	A	T
14	chr14:103258199:C:T	0	103258199	T	C
14	chr14:103258224:G:A	0	103258224	A	G
14	chr14:103258235:T:G	0	103258235	G	T
14	chr14:103258436:C:T	0	103258436	T	C
14	chr14:103258812:G:T	0	103258812	T	G
14	chr14:103258850:G:A	0	103258850	A	G
14	chr14:103259083:A:G	0	103259083	G	A
14	chr14:103259633:A:G	0	103259633	G	A
14	chr14:103259711:A:T	0	103259711	T	A
14	chr14:103259797:G:A	0	103259797	A	G
14	chr14:103260020:T:C	0	103260020	C	T
14	chr14:103260839:G:T	0	103260839	T	G
14	chr14:103261527:A:C	0	103261527	C	A
14	chr14:103261742:T:C	0	103261742	C	T
14	chr14:103261923:A:G	0	103261923	G	A
14	chr14:103262366:G:A	0	103262366	A	G
14	chr14:103263069:T:C	0	103263069	C	T
14	chr14:103265460:T:C	0	103265460	C	T
14	chr14:103266414:A:G	0	103266414	G	A
14	chr14:103266486:T:C	0	103266486	C	T
14	chr14:103268344:G:A	0	103268344	A	G
14	chr14:103268419:G:A	0	103268419	A	G
14	chr14:103268660:G:A	0	103268660	A	G
14	chr14:103268959:A:G	0	103268959	G	A
14	chr14:103269377:G:A	0	103269377	A	G
14	chr14:103270284:A:G	0	103270284	G	A
14	chr14:103270395:G:A	0	103270395	A	G
14	chr14:103271669:A:G	0	103271669	G	A
14	chr14:103271993:T:C	0	103271993	C	T
14	chr14:103272340:G:A	0	103272340	A	G
14	chr14:103274101:C:T	0	103274101	T	C
14	chr14:103274861:C:CT	0	103274861	CT	C
14	chr14:103276897:T:C	0	103276897	C	T
14	chr14:103279174:G:A	0	103279174	A	G
14	chr14:103279368:G:C	0	103279368	C	G
14	chr14:103279448:G:A	0	103279448	A	G
14	chr14:103279516:A:G	0	103279516	G	A
14	chr14:103279777:C:G	0	103279777	G	C
14	chr14:103279856:T:G	0	103279856	G	T
14	chr14:103280835:C:G	0	103280835	G	C
14	chr14:103281130:T:C	0	103281130	C	T
14	chr14:103281326:G:A	0	103281326	A	G
14	chr14:103281337:C:T	0	103281337	T	C
14	chr14:103281941:A:G	0	103281941	G	A
14	chr14:103281985:A:T	0	103281985	T	A
14	chr14:103282085:A:G	0	103282085	G	A
14	chr14:103282241:C:T	0	103282241	T	C
14	chr14:103282417:C:T	0	103282417	T	C
14	chr14:103282614:T:C	0	103282614	C	T
14	chr14:103282646:A:G	0	103282646	G	A
14	chr14:103282997:TG:T	0	103282997	T	TG
14	chr14:103283558:C:T	0	103283558	T	C
14	chr14:103284579:G:A	0	103284579	A	G
14	chr14:103284688:G:A	0	103284688	A	G
14	chr14:103285254:G:A	0	103285254	A	G
14	chr14:103285375:G:A	0	103285375	A	G
14	chr14:103285423:A:G	0	103285423	G	A
14	chr14:103285426:CAG:C	0	103285426	C	CAG
14	chr14:103286499:A:G	0	103286499	G	A
14	chr14:103286529:G:C	0	103286529	C	G
14	chr14:103286925:C:T	0	103286925	T	C
14	chr14:103287001:G:A	0	103287001	A	G
14	chr14:103287132:C:T	0	103287132	T	C
14	chr14:103288176:C:A	0	103288176	A	C
14	chr14:103288889:A:C	0	103288889	C	A
14	chr14:103289611:A:G	0	103289611	G	A
14	chr14:103289621:C:T	0	103289621	T	C
14	chr14:103289869:G:A	0	103289869	A	G
14	chr14:103289919:G:A	0	103289919	A	G
14	chr14:103290193:G:C	0	103290193	C	G
14	chr14:103290573:C:G	0	103290573	G	C
14	chr14:103290757:A:G	0	103290757	G	A
14	chr14:103291405:C:T	0	103291405	T	C
14	chr14:103292100:C:T	0	103292100	T	C
14	chr14:103293129:C:T	0	103293129	T	C
14	chr14:103294803:AAGACAGACATAT:A	0	103294803	A	AAGACAGACATAT
14	chr14:103295460:T:C	0	103295460	C	T
14	chr14:103296359:C:T	0	103296359	T	C
14	chr14:103296499:G:A	0	103296499	A	G
14	chr14:103297034:C:T	0	103297034	T	C
14	chr14:103297297:C:T	0	103297297	T	C
14	chr14:103297425:AG:A	0	103297425	A	AG
14	chr14:103297826:T:C	0	103297826	C	T
14	chr14:103297971:A:G	0	103297971	G	A
14	chr14:103298083:C:T	0	103298083	T	C
14	chr14:103298136:C:T	0	103298136	T	C
14	chr14:103298166:G:A	0	103298166	A	G
14	chr14:103298481:A:C	0	103298481	C	A
14	chr14:103298585:G:A	0	103298585	A	G
14	chr14:103298846:G:A	0	103298846	A	G
14	chr14:103298897:C:T	0	103298897	T	C
14	chr14:103301450:A:C	0	103301450	C	A
14	chr14:103302138:A:G	0	103302138	G	A
14	chr14:103302593:C:T	0	103302593	T	C
14	chr14:103303151:C:G	0	103303151	G	C
14	chr14:103303258:T:G	0	103303258	G	T
14	chr14:103303372:G:A	0	103303372	A	G
14	chr14:103303625:G:A	0	103303625	A	G
14	chr14:103304007:G:A	0	103304007	A	G
14	chr14:103304091:T:G	0	103304091	G	T
14	chr14:103304224:T:C	0	103304224	C	T
14	chr14:103304467:T:C	0	103304467	C	T
14	chr14:103304532:G:C	0	103304532	C	G
14	chr14:103304552:T:C	0	103304552	C	T
14	chr14:103304885:C:T	0	103304885	T	C
14	chr14:103304973:C:T	0	103304973	T	C
14	chr14:103305127:G:A	0	103305127	A	G
14	chr14:103305146:T:C	0	103305146	C	T
14	chr14:103305608:T:C	0	103305608	C	T
14	chr14:103306449:C:A	0	103306449	A	C
14	chr14:103306605:T:G	0	103306605	G	T
14	chr14:103307790:T:C	0	103307790	C	T
14	chr14:103307822:G:T	0	103307822	T	G
14	chr14:103309072:C:G	0	103309072	G	C
14	chr14:103309129:T:G	0	103309129	G	T
14	chr14:103309178:C:G	0	103309178	G	C
14	chr14:103309611:C:T	0	103309611	T	C
14	chr14:103310434:C:T	0	103310434	T	C
14	chr14:103310481:C:A	0	103310481	A	C
14	chr14:103310635:T:C	0	103310635	C	T
14	chr14:103310867:A:T	0	103310867	T	A
14	chr14:103311269:A:G	0	103311269	G	A
14	chr14:103311965:C:T	0	103311965	T	C
14	chr14:103313028:A:G	0	103313028	G	A
14	chr14:103315372:C:T	0	103315372	T	C
14	chr14:103315373:A:G	0	103315373	G	A
14	chr14:103315762:C:G	0	103315762	G	C
14	chr14:103316253:G:A	0	103316253	A	G
14	chr14:103316504:A:G	0	103316504	G	A
14	chr14:103316625:G:A	0	103316625	A	G
14	chr14:103316726:GTCT:G	0	103316726	G	GTCT
14	chr14:103317260:A:G	0	103317260	G	A
14	chr14:103317451:G:A	0	103317451	A	G
14	chr14:103317510:C:T	0	103317510	T	C
14	chr14:103318063:C:T	0	103318063	T	C
14	chr14:103318534:A:AT	0	103318534	AT	A
14	chr14:103318581:A:G	0	103318581	G	A
14	chr14:103318635:A:G	0	103318635	G	A
14	chr14:103319857:T:C	0	103319857	C	T
14	chr14:103319873:T:C	0	103319873	C	T
14	chr14:103320066:T:C	0	103320066	C	T
14	chr14:103320446:C:T	0	103320446	T	C
14	chr14:103320647:G:T	0	103320647	T	G
14	chr14:103320841:T:C	0	103320841	C	T
14	chr14:103321527:C:T	0	103321527	T	C
14	chr14:103322158:G:A	0	103322158	A	G
14	chr14:103323231:C:T	0	103323231	T	C
14	chr14:103323463:G:A	0	103323463	A	G
14	chr14:103323611:C:T	0	103323611	T	C
14	chr14:103323717:G:A	0	103323717	A	G
14	chr14:103323945:C:T	0	103323945	T	C
14	chr14:103324256:G:A	0	103324256	A	G
14	chr14:103324708:T:C	0	103324708	C	T
14	chr14:103325580:C:T	0	103325580	T	C
14	chr14:103325815:G:A	0	103325815	A	G
14	chr14:103325853:A:G	0	103325853	G	A
14	chr14:103325895:G:A	0	103325895	A	G
14	chr14:103325918:C:T	0	103325918	T	C
14	chr14:103326361:G:A	0	103326361	A	G
14	chr14:103327323:G:A	0	103327323	A	G
14	chr14:103327575:T:C	0	103327575	C	T
14	chr14:103328081:T:C	0	103328081	C	T
14	chr14:103328583:A:G	0	103328583	G	A
14	chr14:103328599:G:A	0	103328599	A	G
14	chr14:103329014:G:A	0	103329014	A	G
14	chr14:103330705:G:A	0	103330705	A	G
14	chr14:103330758:A:G	0	103330758	G	A
14	chr14:103330776:A:G	0	103330776	G	A
14	chr14:103331984:AAAAAT:A	0	103331984	A	AAAAAT
14	chr14:103333734:C:T	0	103333734	T	C
14	chr14:103333977:A:C	0	103333977	C	A
14	chr14:103335237:G:T	0	103335237	T	G
14	chr14:103339610:ATTG:A	0	103339610	A	ATTG
14	chr14:103339882:G:A	0	103339882	A	G
14	chr14:103341816:A:G	0	103341816	G	A
14	chr14:103343504:A:C	0	103343504	C	A
14	chr14:103343840:T:C	0	103343840	C	T
14	chr14:103344576:A:G	0	103344576	G	A
14	chr14:103344844:A:G	0	103344844	G	A
14	chr14:103344912:A:C	0	103344912	C	A
14	chr14:103346088:C:T	0	103346088	T	C
14	chr14:103346902:A:G	0	103346902	G	A
14	chr14:103347550:A:G	0	103347550	G	A
14	chr14:103348753:G:T	0	103348753	T	G
14	chr14:103350979:A:G	0	103350979	G	A
14	chr14:103351294:C:T	0	103351294	T	C
14	chr14:103351349:G:A	0	103351349	A	G
14	chr14:103351355:T:C	0	103351355	C	T
14	chr14:103351567:T:C	0	103351567	C	T
14	chr14:103351732:AG:A	0	103351732	A	AG
14	chr14:103355061:T:C	0	103355061	C	T
14	chr14:103355491:C:T	0	103355491	T	C
14	chr14:103356147:AG:A	0	103356147	A	AG
14	chr14:103356350:G:A	0	103356350	A	G
14	chr14:103356425:C:G	0	103356425	G	C
14	chr14:103356812:C:T	0	103356812	T	C
14	chr14:103356813:C:T	0	103356813	T	C
14	chr14:103356906:T:C	0	103356906	C	T
14	chr14:103358589:C:T	0	103358589	T	C
14	chr14:103358981:T:C	0	103358981	C	T
14	chr14:103359013:G:A	0	103359013	A	G
14	chr14:103359639:G:A	0	103359639	A	G
14	chr14:103359896:T:C	0	103359896	C	T
14	chr14:103360984:C:T	0	103360984	T	C
14	chr14:103362789:C:A	0	103362789	A	C
14	chr14:103366046:G:A	0	103366046	A	G
14	chr14:103366166:G:T	0	103366166	T	G
14	chr14:103366706:G:A	0	103366706	A	G
14	chr14:103367048:G:A	0	103367048	A	G
14	chr14:103367332:A:T	0	103367332	T	A
14	chr14:103367545:T:G	0	103367545	G	T
14	chr14:103367814:G:C	0	103367814	C	G
14	chr14:103367979:G:A	0	103367979	A	G
14	chr14:103369152:G:A	0	103369152	A	G
14	chr14:103369238:G:A	0	103369238	A	G
14	chr14:103372572:A:C	0	103372572	C	A
14	chr14:103374681:A:G	0	103374681	G	A
14	chr14:103374959:C:T	0	103374959	T	C
14	chr14:103375336:G:A	0	103375336	A	G
14	chr14:103376313:A:G	0	103376313	G	A
14	chr14:103376365:A:G	0	103376365	G	A
14	chr14:103376796:G:A	0	103376796	A	G
14	chr14:103377007:G:A	0	103377007	A	G
14	chr14:103378293:G:A	0	103378293	A	G
14	chr14:103378517:G:A	0	103378517	A	G
14	chr14:103378561:T:C	0	103378561	C	T
14	chr14:103379025:C:A	0	103379025	A	C
14	chr14:103379734:TC:T	0	103379734	T	TC
14	chr14:103380379:G:A	0	103380379	A	G
14	chr14:103380462:C:T	0	103380462	T	C
14	chr14:103380718:G:A	0	103380718	A	G
14	chr14:103380937:C:T	0	103380937	T	C
14	chr14:103380950:T:A	0	103380950	A	T
14	chr14:103381423:C:T	0	103381423	T	C
14	chr14:103383378:C:T	0	103383378	T	C
14	chr14:103384087:A:G	0	103384087	G	A
14	chr14:103384096:C:T	0	103384096	T	C
14	chr14:103384626:C:T	0	103384626	T	C
14	chr14:103384935:A:G	0	103384935	G	A
14	chr14:103385827:C:G	0	103385827	G	C
14	chr14:103386270:G:T	0	103386270	T	G
14	chr14:103387023:A:C	0	103387023	C	A
14	chr14:103387030:T:G	0	103387030	G	T
14	chr14:103390045:G:A	0	103390045	A	G
14	chr14:103390988:G:A	0	103390988	A	G
14	chr14:103391613:G:A	0	103391613	A	G
14	chr14:103392336:G:A	0	103392336	A	G
14	chr14:103392895:C:T	0	103392895	T	C
14	chr14:103393625:C:T	0	103393625	T	C
14	chr14:103393869:G:A	0	103393869	A	G
14	chr14:103393972:T:G	0	103393972	G	T
14	chr14:103395366:T:TC	0	103395366	TC	T
14	chr14:103395369:A:G	0	103395369	G	A
14	chr14:103395807:G:A	0	103395807	A	G
14	chr14:103395856:G:A	0	103395856	A	G
14	chr14:103395985:G:A	0	103395985	A	G
14	chr14:103396344:G:A	0	103396344	A	G
14	chr14:103397139:G:A	0	103397139	A	G
14	chr14:103399140:T:A	0	103399140	A	T
14	chr14:103399763:G:A	0	103399763	A	G
14	chr14:103400765:C:T	0	103400765	T	C
14	chr14:103402477:G:A	0	103402477	A	G
14	chr14:103402514:T:C	0	103402514	C	T
14	chr14:103403512:G:C	0	103403512	C	G
14	chr14:103405382:G:A	0	103405382	A	G
14	chr14:103405760:TTTTGTA:T	0	103405760	T	TTTTGTA
14	chr14:103405796:A:G	0	103405796	G	A
14	chr14:103406988:T:C	0	103406988	C	T
14	chr14:103407060:C:T	0	103407060	T	C
14	chr14:103407731:T:C	0	103407731	C	T
14	chr14:103407878:T:C	0	103407878	C	T
14	chr14:103408083:G:A	0	103408083	A	G
14	chr14:103410117:A:G	0	103410117	G	A
14	chr14:103410457:G:A	0	103410457	A	G
14	chr14:103410588:T:C	0	103410588	C	T
14	chr14:103411057:G:A	0	103411057	A	G
14	chr14:103411199:G:A	0	103411199	A	G
14	chr14:103411531:A:G	0	103411531	G	A
14	chr14:103411547:T:C	0	103411547	C	T
14	chr14:103411811:G:T	0	103411811	T	G
14	chr14:103412029:A:G	0	103412029	G	A
14	chr14:103412144:G:A	0	103412144	A	G
14	chr14:103412437:C:G	0	103412437	G	C
14	chr14:103412545:T:C	0	103412545	C	T
14	chr14:103412687:G:A	0	103412687	A	G
14	chr14:103412850:T:C	0	103412850	C	T
14	chr14:103413242:T:C	0	103413242	C	T
14	chr14:103413319:T:A	0	103413319	A	T
14	chr14:103414501:AG:A	0	103414501	A	AG
14	chr14:103414969:T:C	0	103414969	C	T
14	chr14:103415224:TAACA:T	0	103415224	T	TAACA
14	chr14:103415416:T:G	0	103415416	G	T
14	chr14:103415486:G:C	0	103415486	C	G
14	chr14:103415863:C:A	0	103415863	A	C
14	chr14:103415897:C:T	0	103415897	T	C
14	chr14:103417012:A:T	0	103417012	T	A
14	chr14:103417175:A:G	0	103417175	G	A
14	chr14:103417270:TGAG:T	0	103417270	T	TGAG
14	chr14:103417903:C:T	0	103417903	T	C
14	chr14:103418314:G:A	0	103418314	A	G
14	chr14:103418954:A:G	0	103418954	G	A
14	chr14:103419989:TAAGAAA:T	0	103419989	T	TAAGAAA
14	chr14:103420334:G:A	0	103420334	A	G
14	chr14:103420420:A:G	0	103420420	G	A
14	chr14:103421278:A:G	0	103421278	G	A
14	chr14:103421987:G:A	0	103421987	A	G
14	chr14:103422844:A:G	0	103422844	G	A
14	chr14:103423754:A:G	0	103423754	G	A
14	chr14:103424062:G:A	0	103424062	A	G
14	chr14:103424337:A:G	0	103424337	G	A
14	chr14:103425009:C:T	0	103425009	T	C
14	chr14:103425372:G:A	0	103425372	A	G
14	chr14:103425663:G:A	0	103425663	A	G
14	chr14:103426481:T:A	0	103426481	A	T
14	chr14:103426673:C:T	0	103426673	T	C
14	chr14:103427091:T:C	0	103427091	C	T
14	chr14:103427138:G:A	0	103427138	A	G
14	chr14:103427886:T:C	0	103427886	C	T
14	chr14:103428683:T:C	0	103428683	C	T
14	chr14:103428965:A:G	0	103428965	G	A
14	chr14:103429456:C:T	0	103429456	T	C
14	chr14:103429503:C:T	0	103429503	T	C
14	chr14:103431562:C:T	0	103431562	T	C
14	chr14:103432552:TGAA:T	0	103432552	T	TGAA
14	chr14:103432914:T:G	0	103432914	G	T
14	chr14:103433007:A:G	0	103433007	G	A
14	chr14:103434144:A:G	0	103434144	G	A
14	chr14:103434748:A:G	0	103434748	G	A
14	chr14:103435087:G:A	0	103435087	A	G
14	chr14:103435631:A:G	0	103435631	G	A
14	chr14:103435703:C:T	0	103435703	T	C
14	chr14:103436090:C:T	0	103436090	T	C
14	chr14:103436617:T:TAA	0	103436617	TAA	T
14	chr14:103436717:A:G	0	103436717	G	A
14	chr14:103437426:G:T	0	103437426	T	G
14	chr14:103437724:T:G	0	103437724	G	T
14	chr14:103438505:C:A	0	103438505	A	C
14	chr14:103439789:T:C	0	103439789	C	T
14	chr14:103441504:T:A	0	103441504	A	T
14	chr14:103441805:A:G	0	103441805	G	A
14	chr14:103441844:TAAC:T	0	103441844	T	TAAC
14	chr14:103442096:C:T	0	103442096	T	C
14	chr14:103442523:C:CAAT	0	103442523	CAAT	C
14	chr14:103442866:G:A	0	103442866	A	G
14	chr14:103444646:G:A	0	103444646	A	G
14	chr14:103445857:A:T	0	103445857	T	A
14	chr14:103445858:C:T	0	103445858	T	C
14	chr14:103449299:G:A	0	103449299	A	G
14	chr14:103449571:A:G	0	103449571	G	A
14	chr14:103449943:AG:A	0	103449943	A	AG
14	chr14:103450579:C:T	0	103450579	T	C
14	chr14:103451692:C:G	0	103451692	G	C
14	chr14:103452760:C:T	0	103452760	T	C
14	chr14:103454505:C:T	0	103454505	T	C
14	chr14:103454590:G:A	0	103454590	A	G
14	chr14:103455579:T:C	0	103455579	C	T
14	chr14:103455640:A:G	0	103455640	G	A
14	chr14:103456053:A:G	0	103456053	G	A
14	chr14:103456671:T:C	0	103456671	C	T
14	chr14:103456762:A:G	0	103456762	G	A
14	chr14:103457077:A:G	0	103457077	G	A
14	chr14:103457084:G:A	0	103457084	A	G
14	chr14:103457138:A:G	0	103457138	G	A
14	chr14:103458140:A:G	0	103458140	G	A
14	chr14:103458144:A:C	0	103458144	C	A
14	chr14:103459403:T:C	0	103459403	C	T
14	chr14:103459907:C:T	0	103459907	T	C
14	chr14:103461468:A:G	0	103461468	G	A
14	chr14:103461775:A:G	0	103461775	G	A
14	chr14:103461914:T:G	0	103461914	G	T
14	chr14:103463198:G:A	0	103463198	A	G
14	chr14:103463695:C:T	0	103463695	T	C
14	chr14:103464227:T:C	0	103464227	C	T
14	chr14:103464742:G:A	0	103464742	A	G
14	chr14:103465284:C:T	0	103465284	T	C
14	chr14:103465542:A:G	0	103465542	G	A
14	chr14:103466821:A:G	0	103466821	G	A
14	chr14:103469528:C:T	0	103469528	T	C
14	chr14:103469629:T:C	0	103469629	C	T
14	chr14:103470749:G:A	0	103470749	A	G
14	chr14:103471035:T:C	0	103471035	C	T
14	chr14:103471816:CAAT:C	0	103471816	C	CAAT
14	chr14:103472938:G:A	0	103472938	A	G
14	chr14:103474099:G:A	0	103474099	A	G
14	chr14:103474574:G:A	0	103474574	A	G
14	chr14:103476332:A:G	0	103476332	G	A
14	chr14:103476425:G:A	0	103476425	A	G
14	chr14:103476511:ATATTTAC:A	0	103476511	A	ATATTTAC
14	chr14:103476526:A:G	0	103476526	G	A
14	chr14:103476654:A:G	0	103476654	G	A
14	chr14:103476803:T:C	0	103476803	C	T
14	chr14:103477800:C:T	0	103477800	T	C
14	chr14:103478524:T:G	0	103478524	G	T
14	chr14:103478575:G:A	0	103478575	A	G
14	chr14:103478694:C:T	0	103478694	T	C
14	chr14:103479077:A:G	0	103479077	G	A
14	chr14:103480113:G:C	0	103480113	C	G
14	chr14:103480952:A:G	0	103480952	G	A
14	chr14:103482062:A:G	0	103482062	G	A
14	chr14:103482289:G:A	0	103482289	A	G
14	chr14:103484031:A:G	0	103484031	G	A
14	chr14:103484793:C:T	0	103484793	T	C
14	chr14:103485144:C:T	0	103485144	T	C
14	chr14:103486116:A:C	0	103486116	C	A
14	chr14:103486284:C:T	0	103486284	T	C
14	chr14:103486319:G:C	0	103486319	C	G
14	chr14:103486549:A:T	0	103486549	T	A
14	chr14:103486695:T:C	0	103486695	C	T
14	chr14:103486817:T:C	0	103486817	C	T
14	chr14:103487329:T:A	0	103487329	A	T
14	chr14:103487980:A:G	0	103487980	G	A
14	chr14:103488067:T:C	0	103488067	C	T
14	chr14:103488732:G:A	0	103488732	A	G
14	chr14:103488910:T:C	0	103488910	C	T
14	chr14:103489455:A:G	0	103489455	G	A
14	chr14:103490376:T:C	0	103490376	C	T
14	chr14:103490496:A:G	0	103490496	G	A
14	chr14:103492952:G:T	0	103492952	T	G
14	chr14:103493095:A:G	0	103493095	G	A
14	chr14:103493689:A:G	0	103493689	G	A
14	chr14:103493961:G:A	0	103493961	A	G
14	chr14:103495219:C:G	0	103495219	G	C
14	chr14:103495792:AC:A	0	103495792	A	AC
14	chr14:103496222:A:G	0	103496222	G	A
14	chr14:103496242:G:A	0	103496242	A	G
14	chr14:103497083:G:A	0	103497083	A	G
14	chr14:103498088:G:A	0	103498088	A	G
14	chr14:103499191:G:A	0	103499191	A	G
14	chr14:103501006:T:C	0	103501006	C	T
14	chr14:103501483:G:C	0	103501483	C	G
14	chr14:103501592:C:G	0	103501592	G	C
14	chr14:103503572:A:G	0	103503572	G	A
14	chr14:103504171:G:T	0	103504171	T	G
14	chr14:103504865:T:G	0	103504865	G	T
14	chr14:103505037:C:T	0	103505037	T	C
14	chr14:103505938:G:A	0	103505938	A	G
14	chr14:103506042:T:C	0	103506042	C	T
14	chr14:103506653:T:C	0	103506653	C	T
14	chr14:103507898:C:T	0	103507898	T	C
14	chr14:103508702:G:A	0	103508702	A	G
14	chr14:103509039:C:T	0	103509039	T	C
14	chr14:103511178:G:A	0	103511178	A	G
14	chr14:103511268:C:T	0	103511268	T	C
14	chr14:103511880:G:A	0	103511880	A	G
14	chr14:103512790:C:T	0	103512790	T	C
14	chr14:103513563:G:A	0	103513563	A	G
14	chr14:103514631:G:A	0	103514631	A	G
14	chr14:103515325:G:A	0	103515325	A	G
14	chr14:103515512:T:G	0	103515512	G	T
14	chr14:103515605:A:G	0	103515605	G	A
14	chr14:103515634:A:G	0	103515634	G	A
14	chr14:103517957:G:T	0	103517957	T	G
14	chr14:103520803:T:C	0	103520803	C	T
14	chr14:103521843:G:T	0	103521843	T	G
14	chr14:103523244:T:A	0	103523244	A	T
14	chr14:103523259:AC:A	0	103523259	A	AC
14	chr14:103523555:A:C	0	103523555	C	A
14	chr14:103524408:G:A	0	103524408	A	G
14	chr14:103524462:T:C	0	103524462	C	T
14	chr14:103525064:G:A	0	103525064	A	G
14	chr14:103525141:T:A	0	103525141	A	T
14	chr14:103525412:A:G	0	103525412	G	A
14	chr14:103526136:C:T	0	103526136	T	C
14	chr14:103526255:G:A	0	103526255	A	G
14	chr14:103528624:T:C	0	103528624	C	T
14	chr14:103529868:T:C	0	103529868	C	T
14	chr14:103530911:C:A	0	103530911	A	C
14	chr14:103531188:T:A	0	103531188	A	T
14	chr14:103533171:A:G	0	103533171	G	A
14	chr14:103533413:C:T	0	103533413	T	C
14	chr14:103534465:AG:A	0	103534465	A	AG
14	chr14:103535180:G:A	0	103535180	A	G
14	chr14:103536274:T:C	0	103536274	C	T
14	chr14:103536733:A:G	0	103536733	G	A
14	chr14:103536757:C:T	0	103536757	T	C
14	chr14:103537886:C:G	0	103537886	G	C
14	chr14:103537974:C:A	0	103537974	A	C
14	chr14:103538473:T:A	0	103538473	A	T
14	chr14:103538631:C:T	0	103538631	T	C
14	chr14:103540005:C:T	0	103540005	T	C
14	chr14:103540077:C:G	0	103540077	G	C
14	chr14:103540379:T:C	0	103540379	C	T
14	chr14:103541218:A:G	0	103541218	G	A
14	chr14:103541259:G:A	0	103541259	A	G
14	chr14:103541414:C:T	0	103541414	T	C
14	chr14:103541503:C:T	0	103541503	T	C
14	chr14:103541523:G:A	0	103541523	A	G
14	chr14:103541799:CAGG:C	0	103541799	C	CAGG
14	chr14:103543423:A:T	0	103543423	T	A
14	chr14:103543602:C:T	0	103543602	T	C
14	chr14:103543648:G:A	0	103543648	A	G
14	chr14:103543861:G:A	0	103543861	A	G
14	chr14:103544952:A:G	0	103544952	G	A
14	chr14:103545092:G:A	0	103545092	A	G
14	chr14:103545157:C:T	0	103545157	T	C
14	chr14:103545657:G:A	0	103545657	A	G
14	chr14:103545852:C:T	0	103545852	T	C
14	chr14:103545857:A:C	0	103545857	C	A
14	chr14:103546136:C:T	0	103546136	T	C
14	chr14:103546736:GAC:G	0	103546736	G	GAC
14	chr14:103548353:T:C	0	103548353	C	T
14	chr14:103548913:G:A	0	103548913	A	G
14	chr14:103551218:CAG:C	0	103551218	C	CAG
14	chr14:103551456:G:A	0	103551456	A	G
14	chr14:103551616:A:G	0	103551616	G	A
14	chr14:103552118:G:A	0	103552118	A	G
14	chr14:103554117:T:C	0	103554117	C	T
14	chr14:103554931:C:T	0	103554931	T	C
14	chr14:103556413:C:T	0	103556413	T	C
14	chr14:103556607:C:T	0	103556607	T	C
14	chr14:103561220:C:T	0	103561220	T	C
14	chr14:103561658:C:T	0	103561658	T	C
14	chr14:103561732:A:T	0	103561732	T	A
14	chr14:103562469:G:A	0	103562469	A	G
14	chr14:103562909:G:A	0	103562909	A	G
14	chr14:103563112:G:A	0	103563112	A	G
14	chr14:103564564:T:C	0	103564564	C	T
14	chr14:103565014:C:T	0	103565014	T	C
14	chr14:103566928:C:G	0	103566928	G	C
14	chr14:103568232:G:A	0	103568232	A	G
14	chr14:103568512:T:C	0	103568512	C	T
14	chr14:103568955:G:A	0	103568955	A	G
14	chr14:103569687:G:C	0	103569687	C	G
14	chr14:103570002:G:A	0	103570002	A	G
14	chr14:103573728:T:C	0	103573728	C	T
14	chr14:103575037:C:T	0	103575037	T	C
14	chr14:103576416:A:G	0	103576416	G	A
14	chr14:103577878:G:T	0	103577878	T	G
14	chr14:103579757:G:A	0	103579757	A	G
14	chr14:103581091:C:T	0	103581091	T	C
14	chr14:103581397:A:G	0	103581397	G	A
14	chr14:103581420:C:T	0	103581420	T	C
14	chr14:103582234:T:C	0	103582234	C	T
14	chr14:103582497:G:A	0	103582497	A	G
14	chr14:103583456:T:C	0	103583456	C	T
14	chr14:103584020:A:G	0	103584020	G	A
14	chr14:103584546:G:A	0	103584546	A	G
14	chr14:103585306:C:T	0	103585306	T	C
14	chr14:103587427:C:T	0	103587427	T	C
14	chr14:103587513:T:C	0	103587513	C	T
14	chr14:103587650:G:C	0	103587650	C	G
14	chr14:103588017:C:G	0	103588017	G	C
14	chr14:103588088:T:C	0	103588088	C	T
14	chr14:103588235:C:T	0	103588235	T	C
14	chr14:103588484:T:A	0	103588484	A	T
14	chr14:103589898:A:C	0	103589898	C	A
14	chr14:103592063:C:T	0	103592063	T	C
14	chr14:103593729:A:T	0	103593729	T	A
14	chr14:103594044:C:T	0	103594044	T	C
14	chr14:103594047:G:A	0	103594047	A	G
14	chr14:103594050:A:C	0	103594050	C	A
14	chr14:103594055:G:A	0	103594055	A	G
14	chr14:103594165:G:T	0	103594165	T	G
14	chr14:103594947:G:A	0	103594947	A	G
14	chr14:103595015:G:A	0	103595015	A	G
14	chr14:103595309:G:A	0	103595309	A	G
14	chr14:103596029:G:A	0	103596029	A	G
14	chr14:103596677:G:A	0	103596677	A	G
14	chr14:103596854:C:T	0	103596854	T	C
14	chr14:103597386:T:C	0	103597386	C	T
14	chr14:103600085:G:A	0	103600085	A	G
14	chr14:103600308:G:A	0	103600308	A	G
```
