## Supplementary material for "Characterization of shared and ancestry-specific signals driving complex traits using multi-ancestry fine-mapping": mesusiecsinfo

```
*************************************************************

  Multiple Ancestry Sum of Single Effect Model (MESuSiE)          

   Visit http://www.xzlab.org/software.html For Update            

            (C) 2022 Boran Gao, Xiang Zhou                        

              GNU General Public License                          

*************************************************************
# Start data processing for sufficient statistics 
# Create MESuSiE object 
# Start data analysis 

# Data analysis is done, and now generates result 

Potential causal SNPs with PIP > 0.5:  

Credible sets for effects: 
$cs
$cs$L1
 [1] 1638 1655 1658 1661 1670 1676 1694 1698 1711 1713 1716 1728 1730 1733 1735
[16] 1739 1743 1749 1754 1759 1775 1776 1777 1780 1788 1789 1791 1799 1800 1802
[31] 1809 1817 1818 1833 1843 1845 1850 1857 1861 1864 1865 1868 1870


$cs_category
       L1 
"eur_afr" 

$purity
   min.abs.corr mean.abs.corr median.abs.corr
L1     0.703238     0.9511372        0.990716

$cs_index
[1] 1

$coverage
[1] 0.9501447

$requested_coverage
[1] 0.95


 Use MESuSiE_Plot() for visualization
# Total time used for the analysis: 0.06 mins
```
