## Supplementary material for "Characterization of shared and ancestry-specific signals driving complex traits using multi-ancestry fine-mapping": mesusieoutput

```
                 eur          afr      eur_afr
   [1,] 1.882329e-04 1.474568e-05 7.789429e-05
   [2,] 7.408088e-03 1.754892e-05 4.379282e-03
   [3,] 7.408088e-03 1.754892e-05 4.379282e-03
   [4,] 2.608707e-04 1.867181e-05 1.555144e-04
   [5,] 4.363248e-03 1.599282e-05 2.323414e-03
   [6,] 5.745469e-03 1.606818e-05 3.078851e-03
   [7,] 7.701545e-03 1.745645e-05 4.529287e-03
   [8,] 7.701545e-03 1.754892e-05 4.554438e-03
   [9,] 5.892305e-03 1.629179e-05 3.209308e-03
  [10,] 3.265439e-04 1.908974e-05 1.997920e-04
  [11,] 7.701545e-03 1.745645e-05 4.529287e-03
  [12,] 4.514645e-04 2.078613e-05 2.982242e-04
  [13,] 2.615156e-04 1.672610e-05 1.397563e-04
  [14,] 2.302838e-04 1.672610e-05 1.225623e-04
  [15,] 2.950515e-04 1.930022e-05 1.814652e-04
  [16,] 7.408088e-03 1.772759e-05 4.425520e-03
  [17,] 6.725402e-05 1.587812e-05 5.302255e-06
  [18,] 7.126550e-03 1.264269e-05 2.598800e-03
  [19,] 2.608707e-04 1.348288e-05 1.088301e-04
  [20,] 5.234235e-04 2.144377e-05 3.551831e-04
  [21,] 7.815793e-05 2.171030e-05 9.793164e-06
  [22,] 8.744773e-03 1.278078e-05 3.244916e-03
  [23,] 9.175451e-03 1.264269e-05 3.316769e-03
  [24,] 4.786038e-04 1.376027e-05 2.081106e-04
  [25,] 9.802726e-03 1.264269e-05 3.550515e-03
  [26,] 9.059426e-03 1.261274e-05 3.270822e-03
  [27,] 9.423263e-03 1.245362e-05 3.307918e-03
  [28,] 8.744773e-03 1.242628e-05 3.060182e-03
  [29,] 1.151922e-02 1.214422e-05 3.801614e-03
  [30,] 8.744773e-03 1.242628e-05 3.060182e-03
  [31,] 9.802726e-03 1.242628e-05 3.421087e-03
  [32,] 9.802726e-03 1.239634e-05 3.402487e-03
  [33,] 8.744773e-03 1.236689e-05 3.027238e-03
  [34,] 3.169884e-04 1.307279e-05 1.263713e-04
  [35,] 1.081707e-02 1.236689e-05 3.710594e-03
  [36,] 6.697050e-05 1.586847e-05 5.259634e-06
  [37,] 4.245735e-04 1.303819e-05 1.680021e-04
  [38,] 3.415151e-04 1.315124e-05 1.372752e-04
  [39,] 9.570684e-03 1.672244e-05 5.360314e-03
  [40,] 1.222343e-03 1.974693e-05 8.031869e-04
  [41,] 1.015819e-02 1.653122e-05 5.638835e-03
  [42,] 6.459882e-03 1.557273e-05 3.334944e-03
  [43,] 2.868605e-04 1.837294e-05 1.693028e-04
  [44,] 8.367600e-03 1.557273e-05 4.316870e-03
  [45,] 1.713717e-04 1.732975e-05 8.412752e-05
  [46,] 3.692250e-04 1.877719e-05 2.237626e-04
  [47,] 1.107347e-02 1.653122e-05 6.149186e-03
  [48,] 1.193676e-02 1.661291e-05 6.668222e-03
  [49,] 2.513664e-04 1.867181e-05 1.496482e-04
  [50,] 3.669367e-02 1.639913e-05 2.006707e-02
  [51,] 1.122818e-03 2.009232e-05 7.477417e-04
  [52,] 3.980633e-02 1.761213e-05 2.373282e-02
  [53,] 3.816554e-02 1.769591e-05 2.287707e-02
  [54,] 1.269632e-03 2.002287e-05 8.405045e-04
  [55,] 2.741034e-02 1.804320e-05 1.666992e-02
  [56,] 7.437351e-05 1.284997e-05 9.771317e-06
  [57,] 1.059354e-03 1.991629e-05 6.947466e-04
  [58,] 9.690661e-04 1.917500e-05 6.240583e-04
  [59,] 2.173733e-03 2.041917e-05 1.512693e-03
  [60,] 7.438412e-04 1.976872e-05 4.865580e-04
  [61,] 2.098636e-02 1.953462e-05 1.361278e-02
  [62,] 2.977879e-04 1.895457e-05 1.765580e-04
  [63,] 3.301325e-04 1.869594e-05 1.952261e-04
  [64,] 3.215664e-04 1.801876e-05 1.830778e-04
  [65,] 5.575558e-03 1.575572e-05 2.822187e-03
  [66,] 4.357971e-03 1.598516e-05 2.133314e-03
  [67,] 6.688853e-04 2.065148e-05 4.286025e-04
  [68,] 7.003651e-03 1.976845e-05 4.498602e-03
  [69,] 4.060190e-04 1.971027e-05 2.550167e-04
  [70,] 1.183479e-04 1.398665e-05 4.111148e-05
  [71,] 7.132986e-05 5.834082e-05 2.210025e-05
  [72,] 7.390677e-05 5.998144e-05 2.392932e-05
  [73,] 6.575189e-05 2.379290e-05 8.011679e-06
  [74,] 6.692026e-05 3.107953e-05 1.084729e-05
  [75,] 6.970927e-05 5.175118e-05 1.774663e-05
  [76,] 6.657275e-05 1.385176e-05 5.877224e-06
  [77,] 6.450917e-05 1.111117e-05 3.691488e-06
  [78,] 6.465426e-05 1.117310e-05 3.705888e-06
  [79,] 6.515096e-05 1.119591e-05 3.705254e-06
  [80,] 6.678296e-05 1.172281e-05 3.902778e-06
  [81,] 6.498168e-05 1.845340e-05 6.060467e-06
  [82,] 6.635069e-05 1.146490e-05 3.846516e-06
  [83,] 6.851346e-05 3.380360e-05 1.218096e-05
  [84,] 6.584319e-05 1.957888e-05 6.644543e-06
  [85,] 6.944303e-05 1.382015e-05 9.466561e-06
  [86,] 6.606831e-05 2.238632e-05 7.616833e-06
  [87,] 6.444843e-05 1.984968e-05 6.581799e-06
  [88,] 6.758722e-05 2.726593e-05 9.014391e-06
  [89,] 6.970210e-05 6.987759e-05 2.244938e-05
  [90,] 6.932868e-05 6.895554e-05 2.401668e-05
  [91,] 6.453891e-05 1.891092e-05 6.274278e-06
  [92,] 6.766223e-05 4.433355e-05 1.448351e-05
  [93,] 6.933621e-05 2.360476e-05 7.773592e-06
  [94,] 6.454942e-05 1.904633e-05 6.327789e-06
  [95,] 6.912263e-05 9.716467e-05 3.309973e-05
  [96,] 6.917887e-05 7.702917e-05 2.642950e-05
  [97,] 6.582238e-05 2.642721e-05 9.081910e-06
  [98,] 6.556603e-05 2.367352e-05 8.075119e-06
  [99,] 6.494495e-05 1.289184e-05 4.310113e-06
 [100,] 7.016127e-05 1.197093e-04 3.792043e-05
 [101,] 6.534719e-05 1.184586e-05 3.966948e-06
 [102,] 7.015898e-05 1.324698e-04 4.188920e-05
 [103,] 7.022319e-05 1.347809e-04 4.240127e-05
 [104,] 6.757369e-05 6.965176e-05 2.307607e-05
 [105,] 6.913481e-05 7.188421e-05 2.450543e-05
 [106,] 7.023611e-05 1.508145e-04 4.733129e-05
 [107,] 7.020223e-05 1.359907e-04 4.285364e-05
 [108,] 6.922556e-05 5.918184e-05 2.031291e-05
 [109,] 6.517187e-05 2.692262e-05 9.109223e-06
 [110,] 6.567215e-05 2.083512e-05 7.025661e-06
 [111,] 6.921208e-05 5.857887e-05 2.009332e-05
 [112,] 6.768556e-05 6.620276e-05 2.289560e-05
 [113,] 7.012958e-05 1.555864e-04 4.904755e-05
 [114,] 7.030717e-05 1.347819e-04 4.216726e-05
 [115,] 6.434394e-05 4.633847e-05 1.511473e-05
 [116,] 6.448512e-05 7.210693e-05 2.330327e-05
 [117,] 6.582850e-05 2.520324e-05 8.622781e-06
 [118,] 7.038354e-05 1.349008e-04 4.199820e-05
 [119,] 6.560642e-05 2.973117e-05 1.022922e-05
 [120,] 6.444963e-05 3.974614e-05 1.317267e-05
 [121,] 6.461333e-05 7.862743e-05 2.534405e-05
 [122,] 6.942076e-05 1.909210e-04 5.980235e-05
 [123,] 6.655457e-05 1.738891e-05 5.804141e-06
 [124,] 6.821688e-05 8.658758e-05 3.009028e-05
 [125,] 6.992144e-05 2.877722e-05 9.821177e-06
 [126,] 6.461191e-05 1.481540e-05 4.981167e-06
 [127,] 6.902974e-05 6.381155e-05 2.240113e-05
 [128,] 6.479325e-05 1.653581e-05 5.577775e-06
 [129,] 6.926931e-05 9.768365e-05 3.547228e-05
 [130,] 6.838913e-05 2.153932e-05 7.525900e-06
 [131,] 6.727204e-05 2.571252e-05 8.865778e-06
 [132,] 6.927203e-05 1.570445e-04 5.533703e-05
 [133,] 6.897414e-05 6.702629e-05 2.347688e-05
 [134,] 7.093833e-05 6.571808e-05 2.035847e-05
 [135,] 6.662066e-05 1.745779e-05 5.830764e-06
 [136,] 7.101200e-05 6.756051e-05 2.087258e-05
 [137,] 6.667378e-05 1.744375e-05 5.822349e-06
 [138,] 6.685886e-05 1.749559e-05 5.856556e-06
 [139,] 6.685886e-05 1.749559e-05 5.856556e-06
 [140,] 6.465038e-05 1.471621e-05 4.950785e-06
 [141,] 6.674883e-05 1.747897e-05 5.858161e-06
 [142,] 7.608904e-05 3.418144e-05 9.786883e-06
 [143,] 6.901053e-05 6.731887e-05 2.365328e-05
 [144,] 6.697693e-05 1.750869e-05 5.865746e-06
 [145,] 6.931345e-05 6.594340e-05 2.365770e-05
 [146,] 6.685157e-05 1.334529e-05 4.333454e-06
 [147,] 6.917183e-05 2.180128e-05 7.682276e-06
 [148,] 6.998589e-05 5.940083e-05 1.824502e-05
 [149,] 6.579976e-05 1.746361e-05 5.832981e-06
 [150,] 6.977049e-05 1.222954e-04 4.192939e-05
 [151,] 6.758163e-05 2.242601e-05 7.823864e-06
 [152,] 7.102620e-05 6.255938e-05 1.935233e-05
 [153,] 6.765359e-05 2.272753e-05 7.945200e-06
 [154,] 7.558441e-05 1.741337e-05 9.223446e-06
 [155,] 6.977361e-05 1.567231e-04 5.373958e-05
 [156,] 6.986805e-05 1.322433e-04 4.657260e-05
 [157,] 6.857147e-05 2.191878e-05 7.692698e-06
 [158,] 7.237163e-05 1.132171e-04 3.098744e-05
 [159,] 7.624174e-05 1.748546e-05 9.890752e-06
 [160,] 7.098948e-05 5.066107e-05 1.579052e-05
 [161,] 7.021469e-05 1.450515e-04 3.652278e-05
 [162,] 6.833617e-05 2.175743e-05 7.287051e-06
 [163,] 7.017789e-05 1.430093e-04 3.611607e-05
 [164,] 6.977491e-05 1.858343e-04 6.394354e-05
 [165,] 6.975768e-05 1.780434e-04 6.071823e-05
 [166,] 7.026562e-05 1.390734e-04 3.509199e-05
 [167,] 6.976378e-05 1.735048e-04 5.932064e-05
 [168,] 7.032678e-05 1.398440e-04 3.516586e-05
 [169,] 7.018390e-05 1.194949e-04 3.092120e-05
 [170,] 7.384953e-05 1.295962e-04 2.982026e-05
 [171,] 6.975751e-05 1.795145e-04 6.111704e-05
 [172,] 6.952806e-05 4.704872e-05 1.574848e-05
 [173,] 6.527465e-05 1.510033e-05 5.014775e-06
 [174,] 6.533753e-05 1.486616e-05 4.912168e-06
 [175,] 6.978762e-05 1.908912e-04 6.601135e-05
 [176,] 6.834806e-05 2.228764e-05 7.459687e-06
 [177,] 6.735466e-05 4.696330e-05 1.454044e-05
 [178,] 6.949366e-05 1.361216e-04 4.559145e-05
 [179,] 6.711037e-05 2.151297e-05 7.360598e-06
 [180,] 6.979048e-05 1.937588e-04 6.732305e-05
 [181,] 6.979656e-05 1.940300e-04 6.754960e-05
 [182,] 6.978753e-05 1.940119e-04 6.735018e-05
 [183,] 6.559048e-05 1.382444e-05 4.577435e-06
 [184,] 6.979048e-05 1.957265e-04 6.801779e-05
 [185,] 6.978753e-05 1.941207e-04 6.739046e-05
 [186,] 7.776671e-05 1.512933e-05 4.678920e-06
 [187,] 7.095015e-05 5.575870e-05 1.732954e-05
 [188,] 6.674145e-05 2.043634e-05 6.957814e-06
 [189,] 6.978233e-05 1.988694e-04 6.885756e-05
 [190,] 6.981368e-05 1.935595e-04 6.739754e-05
 [191,] 6.737473e-05 1.823948e-05 6.023068e-06
 [192,] 6.726299e-05 2.029547e-05 6.914476e-06
 [193,] 6.982420e-05 2.074613e-04 7.247281e-05
 [194,] 6.978128e-05 2.124268e-04 7.375509e-05
 [195,] 6.582208e-05 1.855128e-05 6.169285e-06
 [196,] 6.960341e-05 2.106882e-05 7.303651e-06
 [197,] 6.978419e-05 4.118838e-05 1.364217e-05
 [198,] 6.976879e-05 4.103364e-05 1.362753e-05
 [199,] 6.970116e-05 6.104771e-05 2.025674e-05
 [200,] 6.979393e-05 5.439472e-05 1.802498e-05
 [201,] 6.708277e-05 7.824570e-05 2.366930e-05
 [202,] 7.069302e-05 4.972611e-05 1.564127e-05
 [203,] 6.943032e-05 1.095246e-04 3.636286e-05
 [204,] 6.520324e-05 2.770653e-05 9.394233e-06
 [205,] 6.572133e-05 1.809034e-05 6.178465e-06
 [206,] 6.624630e-05 2.852175e-05 9.984526e-06
 [207,] 6.547778e-05 2.706114e-05 9.281788e-06
 [208,] 6.581774e-05 4.824271e-05 1.690568e-05
 [209,] 6.900594e-05 1.309549e-05 4.259026e-06
 [210,] 6.981166e-05 1.010627e-04 3.514379e-05
 [211,] 7.795935e-05 1.819516e-05 6.254225e-06
 [212,] 7.772206e-05 1.794448e-05 6.042574e-06
 [213,] 8.112272e-05 1.678841e-05 5.907733e-06
 [214,] 8.043895e-05 2.350937e-05 6.874137e-06
 [215,] 7.724493e-05 2.234523e-05 6.686594e-06
 [216,] 7.713044e-05 2.261549e-05 6.763413e-06
 [217,] 8.130490e-05 1.634884e-05 6.123134e-06
 [218,] 7.611126e-05 2.147336e-05 6.481499e-06
 [219,] 6.973023e-05 3.858956e-05 1.268069e-05
 [220,] 6.927630e-05 5.062160e-05 1.745976e-05
 [221,] 7.621910e-05 3.117340e-05 9.128227e-06
 [222,] 7.632764e-05 3.346462e-05 9.747256e-06
 [223,] 8.031617e-05 1.835132e-05 6.442572e-06
 [224,] 7.773024e-05 3.317118e-05 9.523563e-06
 [225,] 7.600414e-05 3.416376e-05 9.956629e-06
 [226,] 7.898150e-05 3.071957e-05 8.824048e-06
 [227,] 8.239708e-05 1.732666e-05 7.339145e-06
 [228,] 7.703995e-05 3.261297e-05 9.471215e-06
 [229,] 6.955599e-05 3.626899e-05 1.151921e-05
 [230,] 7.705939e-05 1.895117e-05 5.764228e-06
 [231,] 7.657825e-05 3.245530e-05 9.456345e-06
 [232,] 7.674050e-05 1.794946e-05 5.576791e-06
 [233,] 8.112339e-05 1.718640e-05 6.432179e-06
 [234,] 7.574311e-05 3.152029e-05 9.248859e-06
 [235,] 7.781471e-05 1.813220e-05 6.024180e-06
 [236,] 8.297078e-05 1.768500e-05 7.794720e-06
 [237,] 7.635845e-05 1.878253e-05 5.735903e-06
 [238,] 6.790781e-05 3.512890e-05 1.077323e-05
 [239,] 8.322199e-05 1.724361e-05 7.677580e-06
 [240,] 7.729367e-05 3.261609e-05 9.460884e-06
 [241,] 6.584319e-05 4.714669e-05 1.492291e-05
 [242,] 6.578441e-05 4.555063e-05 1.445535e-05
 [243,] 7.520893e-05 2.045630e-05 6.229759e-06
 [244,] 7.046869e-05 2.404310e-05 8.180748e-06
 [245,] 6.587883e-05 4.309731e-05 1.365460e-05
 [246,] 6.636923e-05 3.237374e-05 1.141537e-05
 [247,] 6.726718e-05 2.002445e-05 6.795464e-06
 [248,] 6.624753e-05 4.143318e-05 1.398966e-05
 [249,] 6.879084e-05 4.501041e-05 1.474847e-05
 [250,] 6.918545e-05 7.046933e-05 2.131213e-05
 [251,] 6.625945e-05 2.822275e-05 9.205883e-06
 [252,] 6.700258e-05 1.823962e-05 5.853819e-06
 [253,] 7.021022e-05 1.747086e-05 5.816101e-06
 [254,] 6.962033e-05 3.356795e-05 1.035046e-05
 [255,] 6.621177e-05 7.481343e-05 2.422709e-05
 [256,] 6.740344e-05 1.791042e-05 5.751591e-06
 [257,] 6.537422e-05 3.873749e-05 1.287203e-05
 [258,] 6.816760e-05 8.095578e-05 2.488121e-05
 [259,] 6.847912e-05 2.736960e-05 8.621463e-06
 [260,] 6.643535e-05 3.111892e-05 1.031206e-05
 [261,] 6.875233e-05 1.419084e-05 4.533565e-06
 [262,] 6.586243e-05 1.408502e-05 4.571754e-06
 [263,] 6.708291e-05 1.370045e-05 4.423965e-06
 [264,] 6.574730e-05 3.179759e-05 1.061992e-05
 [265,] 6.592350e-05 3.075757e-05 1.039855e-05
 [266,] 6.574730e-05 3.138339e-05 1.048158e-05
 [267,] 7.056010e-05 2.762459e-05 8.934865e-06
 [268,] 6.571358e-05 3.179759e-05 1.050887e-05
 [269,] 6.574637e-05 3.095732e-05 1.033812e-05
 [270,] 6.572811e-05 2.748535e-05 9.156177e-06
 [271,] 6.655011e-05 3.459324e-05 1.101993e-05
 [272,] 6.574763e-05 2.947234e-05 9.843837e-06
 [273,] 6.586183e-05 3.047316e-05 1.026830e-05
 [274,] 6.823268e-05 1.008387e-04 3.105849e-05
 [275,] 6.595578e-05 3.342268e-05 1.132368e-05
 [276,] 6.574876e-05 3.067168e-05 1.024585e-05
 [277,] 6.580982e-05 3.629900e-05 1.219702e-05
 [278,] 6.672600e-05 1.540759e-05 4.946547e-06
 [279,] 6.572092e-05 3.427044e-05 1.139554e-05
 [280,] 6.732422e-05 1.331753e-04 4.148054e-05
 [281,] 6.576331e-05 3.427044e-05 1.146666e-05
 [282,] 6.564549e-05 1.563703e-05 5.065667e-06
 [283,] 6.593968e-05 3.375187e-05 1.142729e-05
 [284,] 6.575119e-05 3.282718e-05 1.096864e-05
 [285,] 6.456846e-05 1.312065e-05 4.351721e-06
 [286,] 6.671966e-05 1.309148e-05 4.264539e-06
 [287,] 6.757059e-05 1.069234e-04 3.092621e-05
 [288,] 6.844867e-05 7.440264e-05 2.604275e-05
 [289,] 6.789817e-05 2.239927e-04 7.058070e-05
 [290,] 6.917003e-05 3.983836e-04 1.219506e-04
 [291,] 7.007755e-05 6.115142e-05 1.814154e-05
 [292,] 6.994655e-05 5.859406e-05 1.744529e-05
 [293,] 6.758287e-05 1.227780e-03 3.889503e-04
 [294,] 7.087437e-05 1.342041e-03 5.362224e-04
 [295,] 6.954012e-05 5.142343e-05 1.603618e-05
 [296,] 6.687156e-05 4.095885e-04 1.317615e-04
 [297,] 6.701120e-05 9.121545e-04 3.064903e-04
 [298,] 6.690558e-05 1.048306e-03 3.468776e-04
 [299,] 6.699757e-05 6.617952e-04 2.236792e-04
 [300,] 6.809823e-05 7.826454e-04 2.388773e-04
 [301,] 6.691235e-05 8.569637e-04 2.698316e-04
 [302,] 6.514651e-05 2.405458e-05 8.127965e-06
 [303,] 6.745091e-05 9.760939e-05 3.479139e-05
 [304,] 6.583591e-05 8.229915e-05 2.751574e-05
 [305,] 6.487935e-05 2.509985e-05 8.420986e-06
 [306,] 6.958856e-05 4.716695e-05 1.750673e-05
 [307,] 6.667079e-05 4.177391e-05 1.483004e-05
 [308,] 6.646194e-05 4.416921e-05 1.563865e-05
 [309,] 6.588321e-05 6.780687e-05 2.227092e-05
 [310,] 6.520862e-05 6.529557e-05 2.176324e-05
 [311,] 6.489598e-05 5.083933e-05 1.690338e-05
 [312,] 6.726743e-05 8.632566e-05 2.688610e-05
 [313,] 6.730157e-05 7.719775e-05 2.406928e-05
 [314,] 6.719657e-05 8.067920e-05 2.522058e-05
 [315,] 6.571557e-05 3.223362e-05 1.116909e-05
 [316,] 6.504844e-05 4.658991e-05 1.519113e-05
 [317,] 7.182742e-05 3.891089e-05 1.464016e-05
 [318,] 6.798037e-05 4.401368e-05 1.591133e-05
 [319,] 6.703123e-05 6.130503e-05 1.936248e-05
 [320,] 6.681300e-05 5.343885e-05 1.699143e-05
 [321,] 6.593681e-05 4.864898e-05 1.688498e-05
 [322,] 6.592641e-05 3.988746e-05 1.380393e-05
 [323,] 6.592866e-05 2.607242e-05 8.968325e-06
 [324,] 6.674160e-05 4.725143e-05 1.508986e-05
 [325,] 6.674160e-05 4.186038e-05 1.339567e-05
 [326,] 6.699988e-05 4.332658e-05 1.374732e-05
 [327,] 6.679583e-05 4.406748e-05 1.406390e-05
 [328,] 6.674160e-05 4.387445e-05 1.402890e-05
 [329,] 6.687815e-05 3.977071e-05 1.268431e-05
 [330,] 6.662368e-05 3.815954e-05 1.228144e-05
 [331,] 6.662368e-05 3.752282e-05 1.207978e-05
 [332,] 6.666896e-05 3.782413e-05 1.215532e-05
 [333,] 6.657533e-05 4.186038e-05 1.347898e-05
 [334,] 6.666269e-05 4.186038e-05 1.343305e-05
 [335,] 7.121430e-05 1.864165e-04 5.651948e-05
 [336,] 6.678869e-05 3.925520e-05 1.255701e-05
 [337,] 6.673482e-05 3.893763e-05 1.247891e-05
 [338,] 6.673482e-05 3.925520e-05 1.257889e-05
 [339,] 6.671015e-05 3.832387e-05 1.229402e-05
 [340,] 6.673482e-05 3.832387e-05 1.228390e-05
 [341,] 6.676269e-05 3.856089e-05 1.234730e-05
 [342,] 6.554483e-05 3.184143e-05 1.086625e-05
 [343,] 6.673482e-05 3.832387e-05 1.228390e-05
 [344,] 6.565677e-05 3.094454e-05 1.059347e-05
 [345,] 6.666818e-05 3.801927e-05 1.221568e-05
 [346,] 6.662295e-05 3.832387e-05 1.233221e-05
 [347,] 6.664525e-05 3.680192e-05 1.184065e-05
 [348,] 6.592759e-05 2.982165e-05 1.027625e-05
 [349,] 6.530391e-05 3.029542e-05 1.023881e-05
 [350,] 6.654452e-05 1.324643e-05 4.382093e-06
 [351,] 6.714774e-05 1.549232e-05 5.074420e-06
 [352,] 6.695701e-05 3.886272e-05 1.252817e-05
 [353,] 6.692082e-05 1.717479e-05 5.629325e-06
 [354,] 6.667037e-05 4.418713e-05 1.447198e-05
 [355,] 6.720756e-05 3.762756e-05 1.202982e-05
 [356,] 6.723432e-05 1.482362e-05 4.911035e-06
 [357,] 6.637523e-05 1.335850e-05 4.448397e-06
 [358,] 7.406692e-05 1.581582e-05 5.076911e-06
 [359,] 6.955036e-05 2.055674e-05 6.894269e-06
 [360,] 7.965611e-05 1.358972e-05 4.349126e-06
 [361,] 6.936327e-05 1.440955e-05 4.837139e-06
 [362,] 6.908081e-05 1.424365e-05 4.767246e-06
 [363,] 6.910582e-05 1.433229e-05 4.800107e-06
 [364,] 8.085480e-05 1.211594e-05 4.134185e-06
 [365,] 8.148636e-05 1.228204e-05 4.239698e-06
 [366,] 7.945563e-05 1.191043e-05 3.983096e-06
 [367,] 8.596650e-05 1.913080e-05 6.684430e-06
 [368,] 8.141029e-05 1.237990e-05 4.049742e-06
 [369,] 7.784115e-05 1.219385e-05 4.115377e-06
 [370,] 6.960405e-05 1.747560e-05 5.819298e-06
 [371,] 7.709202e-05 1.767469e-05 5.992241e-06
 [372,] 7.393010e-05 1.389852e-05 4.652489e-06
 [373,] 6.958741e-05 1.445344e-05 4.817936e-06
 [374,] 7.827711e-05 1.765580e-05 5.974201e-06
 [375,] 7.546998e-05 1.222458e-05 4.077843e-06
 [376,] 6.680904e-05 1.512061e-05 5.013105e-06
 [377,] 7.166432e-05 1.249826e-05 4.094316e-06
 [378,] 7.205369e-05 1.247153e-05 4.087585e-06
 [379,] 6.947351e-05 1.451760e-05 4.841438e-06
 [380,] 7.159254e-05 1.252640e-05 4.099286e-06
 [381,] 6.947774e-05 1.452391e-05 4.843892e-06
 [382,] 7.633794e-05 1.758571e-05 5.917761e-06
 [383,] 7.709202e-05 1.758853e-05 5.930006e-06
 [384,] 7.897738e-05 1.780630e-05 6.099517e-06
 [385,] 7.806927e-05 1.760209e-05 5.961228e-06
 [386,] 6.946284e-05 1.468474e-05 4.899964e-06
 [387,] 6.945519e-05 1.473278e-05 4.916658e-06
 [388,] 6.946291e-05 1.467343e-05 4.896457e-06
 [389,] 6.949656e-05 1.465166e-05 4.890608e-06
 [390,] 6.945562e-05 1.463102e-05 4.880712e-06
 [391,] 7.137867e-05 1.271645e-05 4.140633e-06
 [392,] 7.123121e-05 1.267995e-05 4.133142e-06
 [393,] 6.933776e-05 1.505103e-05 5.069070e-06
 [394,] 7.733309e-05 1.776586e-05 6.047705e-06
 [395,] 7.348433e-05 1.365111e-05 4.566310e-06
 [396,] 7.660244e-05 1.777006e-05 6.045156e-06
 [397,] 7.733309e-05 1.781309e-05 6.089505e-06
 [398,] 7.865854e-05 1.780015e-05 6.118623e-06
 [399,] 7.752390e-05 1.828853e-05 6.259456e-06
 [400,] 6.956742e-05 1.522675e-05 5.139984e-06
 [401,] 7.051575e-05 1.245532e-05 4.088726e-06
 [402,] 6.947910e-05 1.457159e-05 4.859158e-06
 [403,] 7.714412e-05 1.794886e-05 6.186416e-06
 [404,] 7.658218e-05 1.794886e-05 6.179581e-06
 [405,] 7.603909e-05 1.790013e-05 6.140319e-06
 [406,] 7.730800e-05 1.800301e-05 6.223811e-06
 [407,] 7.713806e-05 1.800301e-05 6.221647e-06
 [408,] 6.959294e-05 1.238412e-05 4.078054e-06
 [409,] 7.590658e-05 1.795176e-05 6.173080e-06
 [410,] 7.633925e-05 1.817485e-05 6.314140e-06
 [411,] 6.893757e-05 1.230551e-05 4.066875e-06
 [412,] 6.946513e-05 1.452687e-05 4.842074e-06
 [413,] 6.838807e-05 1.232624e-05 4.070910e-06
 [414,] 6.841557e-05 1.231027e-05 4.068865e-06
 [415,] 6.943761e-05 1.459454e-05 4.864126e-06
 [416,] 6.838807e-05 1.230279e-05 4.067324e-06
 [417,] 6.838807e-05 1.230279e-05 4.067324e-06
 [418,] 6.949692e-05 3.054133e-05 9.940564e-06
 [419,] 6.466505e-05 1.206103e-05 4.009842e-06
 [420,] 6.943761e-05 1.457278e-05 4.855644e-06
 [421,] 6.916837e-05 1.224636e-05 4.062592e-06
 [422,] 6.904977e-05 1.225051e-05 4.062454e-06
 [423,] 6.894045e-05 1.457682e-05 4.862941e-06
 [424,] 6.845222e-05 1.219714e-05 4.042133e-06
 [425,] 6.845222e-05 1.219234e-05 4.041922e-06
 [426,] 6.887006e-05 1.498447e-05 5.021123e-06
 [427,] 7.202042e-05 1.840103e-05 6.357400e-06
 [428,] 6.878815e-05 1.515821e-05 5.080820e-06
 [429,] 6.943632e-05 1.463141e-05 4.874372e-06
 [430,] 7.112074e-05 1.833805e-05 6.298901e-06
 [431,] 6.764650e-05 1.230164e-05 4.083358e-06
 [432,] 6.750606e-05 1.761883e-05 5.828450e-06
 [433,] 6.674691e-05 1.425788e-05 4.624578e-06
 [434,] 6.797274e-05 1.765283e-05 5.889484e-06
 [435,] 6.620209e-05 1.332228e-05 4.371495e-06
 [436,] 7.141175e-05 1.851871e-05 6.391314e-06
 [437,] 6.626927e-05 1.332228e-05 4.370503e-06
 [438,] 6.745624e-05 1.765831e-05 5.889991e-06
 [439,] 6.957710e-05 2.081761e-05 7.010767e-06
 [440,] 6.966797e-05 2.326521e-05 7.881051e-06
 [441,] 6.931433e-05 2.279070e-05 7.767447e-06
 [442,] 7.001667e-05 2.409983e-05 8.358460e-06
 [443,] 6.938773e-05 2.270804e-05 7.744681e-06
 [444,] 7.041950e-05 4.763838e-05 1.638359e-05
 [445,] 8.151241e-05 1.356771e-05 9.804577e-06
 [446,] 6.936029e-05 1.640145e-05 5.534725e-06
 [447,] 6.946659e-05 2.175727e-05 7.409988e-06
 [448,] 6.933978e-05 1.686868e-05 5.652750e-06
 [449,] 6.943838e-05 1.677207e-05 5.627497e-06
 [450,] 6.939161e-05 1.634415e-05 5.516748e-06
 [451,] 6.945444e-05 1.701429e-05 5.777000e-06
 [452,] 6.934231e-05 1.699863e-05 5.697288e-06
 [453,] 6.959211e-05 2.337801e-05 8.049130e-06
 [454,] 6.965624e-05 1.698627e-05 5.774816e-06
 [455,] 6.978658e-05 1.889845e-05 6.436733e-06
 [456,] 6.945665e-05 1.610522e-05 5.378380e-06
 [457,] 6.895738e-05 1.650974e-05 5.537003e-06
 [458,] 6.902576e-05 1.624724e-05 5.450436e-06
 [459,] 6.905758e-05 1.666636e-05 5.600256e-06
 [460,] 6.953619e-05 1.764395e-05 5.961003e-06
 [461,] 6.943843e-05 1.717568e-05 5.728672e-06
 [462,] 7.030857e-05 5.347371e-05 1.896557e-05
 [463,] 6.910758e-05 1.336410e-05 4.574908e-06
 [464,] 6.914325e-05 1.636168e-05 5.497502e-06
 [465,] 6.944193e-05 1.705702e-05 5.690651e-06
 [466,] 7.839733e-05 1.616649e-05 1.173915e-05
 [467,] 6.944272e-05 1.712057e-05 5.712375e-06
 [468,] 6.961868e-05 1.804486e-05 6.164773e-06
 [469,] 6.908806e-05 1.709708e-05 5.757260e-06
 [470,] 6.908806e-05 1.702454e-05 5.731641e-06
 [471,] 6.944117e-05 1.706597e-05 5.693326e-06
 [472,] 6.946065e-05 1.688180e-05 5.637330e-06
 [473,] 6.944963e-05 1.701257e-05 5.678529e-06
 [474,] 6.511155e-05 1.407393e-05 4.638523e-06
 [475,] 6.946603e-05 1.672791e-05 5.586619e-06
 [476,] 6.946065e-05 1.672791e-05 5.585432e-06
 [477,] 6.901835e-05 1.669702e-05 5.609833e-06
 [478,] 6.886358e-05 7.537266e-05 2.144944e-05
 [479,] 6.944045e-05 1.685074e-05 5.620792e-06
 [480,] 7.027306e-05 1.719951e-05 5.884826e-06
 [481,] 7.029844e-05 2.421916e-05 8.478609e-06
 [482,] 6.944117e-05 1.649704e-05 5.502007e-06
 [483,] 6.911568e-05 1.614768e-05 5.422687e-06
 [484,] 6.942533e-05 1.643562e-05 5.476655e-06
 [485,] 7.015124e-05 1.683327e-05 5.741373e-06
 [486,] 6.904295e-05 1.597671e-05 5.357169e-06
 [487,] 6.905054e-05 1.593741e-05 5.343461e-06
 [488,] 6.939649e-05 1.640587e-05 5.496410e-06
 [489,] 6.992216e-05 1.596512e-05 5.393843e-06
 [490,] 6.942456e-05 1.609612e-05 5.362152e-06
 [491,] 6.954461e-05 1.630803e-05 5.471083e-06
 [492,] 6.943158e-05 1.599145e-05 5.327646e-06
 [493,] 6.979297e-05 4.911518e-05 1.635148e-05
 [494,] 6.952080e-05 1.626395e-05 5.453858e-06
 [495,] 6.982044e-05 4.911864e-05 1.635965e-05
 [496,] 6.968092e-05 1.582475e-05 5.335908e-06
 [497,] 6.964701e-05 1.630316e-05 5.521642e-06
 [498,] 6.981275e-05 4.971377e-05 1.641492e-05
 [499,] 6.968898e-05 1.563671e-05 5.259525e-06
 [500,] 6.968872e-05 1.597942e-05 5.400017e-06
 [501,] 6.986222e-05 1.615582e-05 5.473203e-06
 [502,] 6.943115e-05 1.565844e-05 5.214931e-06
 [503,] 6.916635e-05 1.566608e-05 5.257368e-06
 [504,] 6.941521e-05 1.546650e-05 5.185054e-06
 [505,] 6.943830e-05 1.573135e-05 5.240722e-06
 [506,] 6.943127e-05 1.536385e-05 5.142502e-06
 [507,] 6.767141e-05 1.947318e-05 6.565597e-06
 [508,] 6.944746e-05 1.574098e-05 5.296728e-06
 [509,] 6.923704e-05 1.457809e-05 4.883594e-06
 [510,] 7.035362e-05 1.403743e-05 4.690926e-06
 [511,] 6.973957e-05 1.397271e-05 4.664970e-06
 [512,] 6.974775e-05 1.404967e-05 4.709286e-06
 [513,] 6.983692e-05 5.185498e-05 1.669439e-05
 [514,] 6.929490e-05 1.434404e-05 4.790584e-06
 [515,] 6.904954e-05 1.408763e-05 4.720052e-06
 [516,] 6.965792e-05 4.922853e-05 1.662943e-05
 [517,] 6.964761e-05 4.916215e-05 1.659596e-05
 [518,] 6.870950e-05 1.517136e-05 5.058096e-06
 [519,] 6.870950e-05 1.517136e-05 5.058096e-06
 [520,] 6.870328e-05 1.516149e-05 5.054041e-06
 [521,] 6.897124e-05 1.398079e-05 4.676538e-06
 [522,] 6.870950e-05 1.517136e-05 5.058096e-06
 [523,] 6.895598e-05 1.399015e-05 4.680021e-06
 [524,] 6.870049e-05 1.518811e-05 5.064839e-06
 [525,] 6.875516e-05 1.548697e-05 5.186163e-06
 [526,] 6.871887e-05 1.529730e-05 5.106514e-06
 [527,] 6.871204e-05 1.528779e-05 5.102754e-06
 [528,] 6.871204e-05 1.529730e-05 5.106262e-06
 [529,] 6.871887e-05 1.529730e-05 5.106514e-06
 [530,] 6.870533e-05 1.534197e-05 5.122363e-06
 [531,] 6.864760e-05 1.522362e-05 5.076037e-06
 [532,] 6.852095e-05 1.536346e-05 5.099950e-06
 [533,] 6.812700e-05 1.386413e-05 4.617344e-06
 [534,] 6.812976e-05 1.392426e-05 4.638162e-06
 [535,] 6.813745e-05 1.395043e-05 4.648266e-06
 [536,] 6.813525e-05 1.395043e-05 4.647944e-06
 [537,] 6.813982e-05 1.402501e-05 4.673477e-06
 [538,] 6.849910e-05 1.520797e-05 5.049247e-06
 [539,] 6.813324e-05 1.397203e-05 4.653732e-06
 [540,] 6.818250e-05 1.395893e-05 4.653648e-06
 [541,] 6.904649e-05 1.604964e-05 5.335593e-06
 [542,] 6.820186e-05 1.434085e-05 4.782250e-06
 [543,] 6.817571e-05 1.421806e-05 4.737735e-06
 [544,] 7.580806e-05 1.510413e-05 5.351986e-06
 [545,] 6.945328e-05 1.884031e-05 6.259618e-06
 [546,] 7.093704e-05 6.279890e-05 2.445559e-05
 [547,] 6.903534e-05 1.875626e-05 6.286825e-06
 [548,] 6.706998e-05 4.494334e-05 1.631710e-05
 [549,] 6.534231e-05 1.462283e-04 5.136706e-05
 [550,] 6.474728e-05 1.005511e-04 3.243209e-05
 [551,] 6.962315e-05 4.655989e-05 1.550150e-05
 [552,] 6.977194e-05 2.103205e-05 7.107477e-06
 [553,] 6.762376e-05 5.919958e-05 2.203169e-05
 [554,] 6.828159e-05 1.160190e-04 4.352758e-05
 [555,] 6.792154e-05 1.110456e-04 4.136077e-05
 [556,] 6.922937e-05 2.286570e-05 7.756768e-06
 [557,] 6.977366e-05 2.000650e-05 6.754124e-06
 [558,] 6.717591e-05 6.537259e-05 2.422445e-05
 [559,] 6.973065e-05 2.094486e-05 7.064413e-06
 [560,] 6.684514e-05 9.659853e-05 3.514557e-05
 [561,] 6.966455e-05 4.474128e-05 1.501168e-05
 [562,] 6.655884e-05 7.066839e-05 2.584700e-05
 [563,] 6.963819e-05 4.504710e-05 1.504898e-05
 [564,] 6.967843e-05 2.148486e-05 7.235830e-06
 [565,] 6.584475e-05 9.916964e-05 3.514383e-05
 [566,] 6.655434e-05 1.323773e-04 4.823801e-05
 [567,] 6.970860e-05 2.499003e-05 8.441121e-06
 [568,] 6.631990e-05 6.947922e-05 2.522975e-05
 [569,] 6.663473e-05 1.277963e-04 4.662799e-05
 [570,] 6.611221e-05 7.167878e-05 2.589045e-05
 [571,] 6.671661e-05 9.426552e-05 3.426245e-05
 [572,] 6.988757e-05 2.096894e-05 7.112965e-06
 [573,] 6.972748e-05 4.455108e-05 1.504673e-05
 [574,] 6.981942e-05 2.001509e-05 6.767888e-06
 [575,] 6.598072e-05 6.556434e-05 2.353779e-05
 [576,] 6.963156e-05 4.211719e-05 1.405394e-05
 [577,] 6.950041e-05 2.413395e-05 8.254366e-06
 [578,] 6.749389e-05 1.072851e-04 3.964678e-05
 [579,] 6.969021e-05 2.139882e-05 7.215379e-06
 [580,] 6.747315e-05 1.117804e-04 4.132708e-05
 [581,] 6.982185e-05 2.011500e-05 6.804889e-06
 [582,] 6.982523e-05 2.020601e-05 6.836859e-06
 [583,] 6.969147e-05 4.618933e-05 1.556249e-05
 [584,] 6.728492e-05 1.066141e-04 3.925581e-05
 [585,] 6.979647e-05 5.018424e-05 1.714707e-05
 [586,] 6.976458e-05 4.626741e-05 1.569214e-05
 [587,] 6.795564e-05 1.104899e-04 4.120817e-05
 [588,] 6.619034e-05 5.704146e-05 2.052330e-05
 [589,] 6.977098e-05 2.100897e-05 7.100764e-06
 [590,] 6.815211e-05 1.262098e-04 4.737048e-05
 [591,] 6.670249e-05 1.657610e-04 6.076546e-05
 [592,] 6.609485e-05 6.585810e-05 2.371882e-05
 [593,] 6.976826e-05 2.110849e-05 7.134218e-06
 [594,] 6.976526e-05 2.093694e-05 7.074710e-06
 [595,] 6.658649e-05 7.373587e-05 2.702106e-05
 [596,] 6.763494e-05 1.187798e-04 4.411799e-05
 [597,] 6.729118e-05 1.276665e-04 4.717862e-05
 [598,] 6.980527e-05 2.072098e-05 7.009743e-06
 [599,] 6.646646e-05 6.569981e-05 2.398462e-05
 [600,] 6.984391e-05 2.183462e-05 7.402456e-06
 [601,] 6.982668e-05 2.083551e-05 7.054808e-06
 [602,] 6.982668e-05 2.204798e-05 7.471973e-06
 [603,] 6.699006e-05 1.006227e-04 3.682201e-05
 [604,] 6.983330e-05 2.262695e-05 7.672776e-06
 [605,] 6.981301e-05 2.251209e-05 7.628289e-06
 [606,] 6.984035e-05 2.312696e-05 7.846642e-06
 [607,] 6.981301e-05 2.262695e-05 7.667772e-06
 [608,] 6.984391e-05 2.348696e-05 7.971514e-06
 [609,] 6.984391e-05 2.361114e-05 8.014282e-06
 [610,] 6.823312e-05 1.836885e-04 6.963566e-05
 [611,] 6.984391e-05 2.374911e-05 8.061800e-06
 [612,] 6.984391e-05 2.387579e-05 8.105434e-06
 [613,] 6.984391e-05 2.394171e-05 8.128258e-06
 [614,] 6.984391e-05 2.590172e-05 8.803513e-06
 [615,] 6.984035e-05 2.406908e-05 8.171180e-06
 [616,] 6.984391e-05 2.518730e-05 8.557365e-06
 [617,] 6.983681e-05 2.421058e-05 8.218952e-06
 [618,] 6.984035e-05 2.421058e-05 8.219915e-06
 [619,] 6.987412e-05 2.319039e-05 7.875533e-06
 [620,] 6.979364e-05 1.666570e-05 5.612451e-06
 [621,] 6.983554e-05 1.678682e-05 5.660082e-06
 [622,] 6.977405e-05 4.311154e-05 1.455180e-05
 [623,] 6.995088e-05 1.782656e-05 6.036010e-06
 [624,] 6.989272e-05 1.848301e-05 6.254457e-06
 [625,] 6.671692e-05 4.604492e-04 1.715465e-04
 [626,] 6.996367e-05 1.803866e-05 6.109569e-06
 [627,] 6.590657e-05 1.258737e-03 4.747916e-04
 [628,] 6.690214e-05 4.512304e-04 1.689836e-04
 [629,] 6.992775e-05 1.801999e-05 6.098479e-06
 [630,] 6.973997e-05 4.483654e-05 1.515948e-05
 [631,] 6.970860e-05 5.369293e-05 1.824135e-05
 [632,] 7.278578e-05 3.710906e-05 1.332451e-05
 [633,] 6.993519e-05 1.882295e-05 6.378154e-06
 [634,] 6.984238e-05 4.185674e-05 1.420584e-05
 [635,] 6.563392e-05 3.045334e-03 1.133846e-03
 [636,] 7.006577e-05 1.320279e-05 4.428897e-06
 [637,] 6.827175e-05 8.278991e-04 3.235548e-04
 [638,] 7.066331e-05 6.403226e-05 1.876165e-05
 [639,] 7.068948e-05 6.373229e-05 1.867640e-05
 [640,] 6.973349e-05 5.211584e-05 1.774285e-05
 [641,] 6.973758e-05 5.293957e-05 1.804108e-05
 [642,] 6.972163e-05 5.252988e-05 1.786468e-05
 [643,] 7.018462e-05 6.173605e-05 2.152639e-05
 [644,] 6.759671e-05 1.556470e-04 5.813255e-05
 [645,] 6.961458e-05 1.287844e-05 4.312771e-06
 [646,] 6.970253e-05 4.359779e-05 1.467878e-05
 [647,] 6.970253e-05 5.261025e-05 1.785187e-05
 [648,] 6.969139e-05 5.168039e-05 1.751269e-05
 [649,] 6.888965e-05 2.995274e-04 1.163448e-04
 [650,] 6.969908e-05 5.173637e-05 1.753960e-05
 [651,] 6.950056e-05 1.292919e-05 4.327720e-06
 [652,] 6.634855e-05 5.709980e-03 2.238525e-03
 [653,] 6.955638e-05 1.287844e-05 4.311364e-06
 [654,] 6.961475e-05 4.783298e-05 1.594951e-05
 [655,] 6.957266e-05 1.298317e-05 4.349039e-06
 [656,] 6.963956e-05 1.280121e-05 4.285454e-06
 [657,] 6.726980e-05 8.687664e-03 3.575376e-03
 [658,] 6.651820e-05 7.161978e-03 2.843147e-03
 [659,] 6.886321e-05 2.727019e-05 9.823916e-06
 [660,] 6.898013e-05 2.215966e-04 8.565047e-05
 [661,] 6.971294e-05 5.126069e-05 1.741532e-05
 [662,] 6.979710e-05 1.308176e-05 4.389738e-06
 [663,] 6.837899e-05 3.583720e-04 1.383619e-04
 [664,] 6.990181e-05 1.277120e-05 4.276726e-06
 [665,] 6.554634e-05 2.377428e-02 8.833591e-03
 [666,] 6.554634e-05 2.324268e-02 8.635948e-03
 [667,] 6.554634e-05 2.270038e-02 8.434328e-03
 [668,] 6.546816e-05 2.270038e-02 8.374180e-03
 [669,] 6.505855e-05 2.112398e-02 7.472050e-03
 [670,] 6.501325e-05 2.088718e-02 7.349420e-03
 [671,] 6.653804e-05 2.936463e-04 1.080801e-04
 [672,] 6.501325e-05 2.324268e-02 8.174144e-03
 [673,] 6.542996e-05 2.291079e-02 8.421935e-03
 [674,] 6.542996e-05 2.483322e-02 9.128530e-03
 [675,] 6.760449e-05 2.936463e-04 1.111366e-04
 [676,] 6.859683e-05 5.281024e-04 2.059831e-04
 [677,] 7.030126e-05 1.310453e-05 4.411586e-06
 [678,] 7.031109e-05 1.316832e-05 4.435375e-06
 [679,] 6.458932e-05 2.455204e-02 8.108377e-03
 [680,] 6.496150e-05 2.365716e-02 8.269828e-03
 [681,] 6.496150e-05 2.420329e-02 8.460048e-03
 [682,] 6.883388e-05 3.693772e-04 1.437609e-04
 [683,] 6.491938e-05 2.655175e-02 9.228099e-03
 [684,] 6.505010e-05 2.034877e-02 7.192605e-03
 [685,] 6.683338e-05 3.263991e-04 1.215805e-04
 [686,] 6.650820e-05 4.036954e-04 1.494754e-04
 [687,] 6.646354e-05 3.918410e-04 1.448574e-04
 [688,] 6.646354e-05 4.036954e-04 1.492941e-04
 [689,] 6.654626e-05 4.094538e-04 1.517898e-04
 [690,] 6.990677e-05 1.333248e-05 4.484048e-06
 [691,] 6.622467e-05 4.348274e-04 1.598642e-04
 [692,] 7.003899e-05 1.378714e-05 4.651552e-06
 [693,] 6.711176e-05 4.415425e-04 1.663089e-04
 [694,] 6.535932e-05 3.417723e-02 1.247373e-02
 [695,] 6.649988e-05 4.724750e-02 1.896781e-02
 [696,] 7.001832e-05 1.357534e-05 4.574285e-06
 [697,] 6.728773e-05 4.409671e-04 1.664838e-04
 [698,] 6.992638e-05 1.376303e-05 4.637196e-06
 [699,] 7.015827e-05 1.344195e-05 4.529576e-06
 [700,] 6.967427e-05 4.465353e-05 1.507905e-05
 [701,] 6.648523e-05 2.264678e-02 8.996985e-03
 [702,] 7.094936e-05 1.276728e-05 4.271486e-06
 [703,] 1.692696e-04 3.267609e-05 3.513758e-05
 [704,] 7.089165e-05 4.808973e-05 1.579871e-05
 [705,] 7.081393e-05 1.413912e-05 4.812669e-06
 [706,] 7.092786e-05 4.738227e-05 1.575418e-05
 [707,] 7.394784e-05 1.839646e-05 6.525783e-06
 [708,] 7.215259e-05 2.322345e-05 8.233235e-06
 [709,] 1.511116e-04 2.623202e-05 2.823262e-05
 [710,] 6.235779e-04 2.040368e-05 2.493063e-04
 [711,] 6.963421e-05 4.026740e-05 1.339619e-05
 [712,] 6.966323e-05 4.450081e-05 1.468962e-05
 [713,] 6.955843e-05 3.818985e-05 1.251116e-05
 [714,] 7.137840e-05 1.637352e-05 5.618802e-06
 [715,] 7.158261e-05 1.632415e-05 5.609858e-06
 [716,] 7.155034e-05 1.636497e-05 5.624010e-06
 [717,] 7.149984e-05 1.636497e-05 5.622125e-06
 [718,] 7.140381e-05 1.622952e-05 5.567760e-06
 [719,] 7.140381e-05 1.615107e-05 5.538345e-06
 [720,] 7.146815e-05 1.613985e-05 5.538046e-06
 [721,] 7.165088e-05 1.642524e-05 5.655500e-06
 [722,] 1.254731e-03 1.856371e-05 5.934042e-04
 [723,] 7.135498e-05 1.621480e-05 5.563446e-06
 [724,] 7.132273e-05 1.621480e-05 5.562221e-06
 [725,] 7.126058e-05 1.621480e-05 5.559836e-06
 [726,] 7.135498e-05 1.629768e-05 5.594382e-06
 [727,] 7.132273e-05 1.621480e-05 5.562221e-06
 [728,] 7.103609e-05 1.515677e-05 5.156171e-06
 [729,] 7.105105e-05 1.625603e-05 5.566820e-06
 [730,] 2.100472e-04 1.180266e-05 6.822677e-05
 [731,] 7.110997e-05 1.625603e-05 5.569215e-06
 [732,] 7.106606e-05 1.621480e-05 5.552156e-06
 [733,] 7.099277e-05 1.601555e-05 5.474145e-06
 [734,] 7.148561e-05 1.643429e-05 5.651320e-06
 [735,] 7.095179e-05 1.601555e-05 5.472523e-06
 [736,] 7.126778e-05 1.597685e-05 5.470177e-06
 [737,] 7.072621e-05 1.586322e-05 5.407663e-06
 [738,] 7.056247e-05 1.590069e-05 5.414145e-06
 [739,] 7.062369e-05 1.586322e-05 5.403016e-06
 [740,] 7.139139e-05 1.593857e-05 5.461029e-06
 [741,] 7.084264e-05 1.626063e-05 5.558388e-06
 [742,] 7.115497e-05 1.675463e-05 5.757460e-06
 [743,] 7.082908e-05 1.592680e-05 5.436210e-06
 [744,] 7.082908e-05 1.560865e-05 5.317184e-06
 [745,] 7.092382e-05 1.555835e-05 5.303514e-06
 [746,] 7.076346e-05 1.538784e-05 5.234579e-06
 [747,] 7.075024e-05 1.929582e-05 6.664602e-06
 [748,] 7.071222e-05 1.525678e-05 5.184204e-06
 [749,] 7.073708e-05 1.529871e-05 5.200608e-06
 [750,] 7.064780e-05 1.549568e-05 5.270233e-06
 [751,] 1.568951e-04 1.209142e-05 6.086157e-05
 [752,] 2.470428e-04 1.235878e-05 1.006146e-04
 [753,] 6.819195e-05 1.328142e-05 4.412536e-06
 [754,] 2.207209e-04 1.205492e-05 7.867747e-05
 [755,] 6.792978e-05 1.303749e-05 4.344358e-06
 [756,] 6.799764e-05 1.300607e-05 4.337894e-06
 [757,] 3.278936e-04 1.212107e-05 1.273375e-04
 [758,] 2.238295e-04 1.211654e-05 8.759230e-05
 [759,] 2.451215e-04 1.192423e-05 9.047000e-05
 [760,] 2.975520e-04 1.233222e-05 1.200414e-04
 [761,] 6.976425e-05 2.632827e-05 8.775684e-06
 [762,] 6.795184e-05 1.351720e-05 4.502567e-06
 [763,] 3.433048e-04 1.221988e-05 1.366875e-04
 [764,] 6.797145e-05 1.342148e-05 4.475925e-06
 [765,] 6.797145e-05 1.349879e-05 4.501970e-06
 [766,] 6.797462e-05 1.368142e-05 4.564089e-06
 [767,] 6.797462e-05 1.344665e-05 4.484965e-06
 [768,] 3.333839e-04 1.204071e-05 1.276998e-04
 [769,] 6.795652e-05 1.351961e-05 4.511529e-06
 [770,] 6.797462e-05 1.344665e-05 4.489120e-06
 [771,] 6.796976e-05 1.352514e-05 4.515181e-06
 [772,] 2.127187e-04 1.192076e-05 8.036543e-05
 [773,] 6.793625e-05 1.344665e-05 4.483508e-06
 [774,] 2.063695e-04 1.185725e-05 7.669666e-05
 [775,] 3.024778e-04 1.210811e-05 1.167711e-04
 [776,] 6.796071e-05 1.341220e-05 4.476078e-06
 [777,] 6.792265e-05 1.326467e-05 4.419067e-06
 [778,] 6.795652e-05 1.335707e-05 4.456853e-06
 [779,] 6.796976e-05 1.341220e-05 4.477225e-06
 [780,] 2.569617e-04 1.200604e-05 9.300059e-05
 [781,] 6.813958e-05 1.343847e-05 4.501595e-06
 [782,] 6.817269e-05 1.349223e-05 4.522162e-06
 [783,] 6.820784e-05 1.340980e-05 4.495199e-06
 [784,] 6.820784e-05 1.349223e-05 4.524037e-06
 [785,] 6.820784e-05 1.349223e-05 4.524037e-06
 [786,] 2.521294e-04 1.188697e-05 9.233096e-05
 [787,] 6.818418e-05 1.346515e-05 4.513334e-06
 [788,] 3.009073e-04 1.210530e-05 1.050827e-04
 [789,] 2.296637e-04 1.193061e-05 8.707286e-05
 [790,] 6.810852e-05 1.354763e-05 4.537619e-06
 [791,] 6.819590e-05 1.401692e-05 4.706032e-06
 [792,] 6.815889e-05 1.436327e-05 4.817134e-06
 [793,] 6.819855e-05 1.428975e-05 4.795084e-06
 [794,] 6.820900e-05 1.432627e-05 4.808525e-06
 [795,] 6.817269e-05 1.363090e-05 4.570450e-06
 [796,] 6.817269e-05 1.363090e-05 4.570450e-06
 [797,] 6.817269e-05 1.360179e-05 4.560320e-06
 [798,] 6.817269e-05 1.366043e-05 4.580721e-06
 [799,] 6.819590e-05 1.372076e-05 4.603091e-06
 [800,] 6.819590e-05 1.378281e-05 4.624684e-06
 [801,] 6.817269e-05 1.378281e-05 4.623251e-06
 [802,] 6.816143e-05 1.378281e-05 4.622535e-06
 [803,] 6.817269e-05 1.381448e-05 4.634248e-06
 [804,] 2.905932e-04 1.216614e-05 1.005501e-04
 [805,] 6.820784e-05 1.441902e-05 4.846304e-06
 [806,] 6.814069e-05 1.422655e-05 4.772111e-06
 [807,] 6.811669e-05 2.345211e-05 7.981396e-06
 [808,] 3.955313e-04 1.222267e-05 1.312696e-04
 [809,] 6.816149e-05 2.300388e-05 7.790249e-06
 [810,] 6.958720e-05 5.053628e-05 1.683595e-05
 [811,] 6.958943e-05 5.101790e-05 1.700973e-05
 [812,] 6.815046e-05 2.341287e-05 7.927464e-06
 [813,] 6.815046e-05 2.341287e-05 7.927464e-06
 [814,] 6.782493e-05 2.916337e-05 9.958499e-06
 [815,] 6.816301e-05 2.695325e-05 9.144774e-06
 [816,] 6.813049e-05 2.731355e-05 9.256639e-06
 [817,] 6.966703e-05 5.121399e-05 1.709385e-05
 [818,] 4.651466e-04 1.809014e-05 2.882328e-04
 [819,] 6.961044e-05 5.077593e-05 1.698422e-05
 [820,] 6.966701e-05 5.053691e-05 1.686501e-05
 [821,] 4.200079e-04 1.244877e-05 1.744925e-04
 [822,] 6.755319e-05 1.857126e-05 6.250706e-06
 [823,] 6.817269e-05 1.521058e-05 5.116740e-06
 [824,] 6.816143e-05 1.817294e-05 6.133603e-06
 [825,] 6.966631e-05 4.816248e-05 1.604779e-05
 [826,] 6.824894e-05 1.919342e-05 6.498500e-06
 [827,] 3.896065e-04 1.177797e-05 1.446412e-04
 [828,] 6.958836e-05 4.964034e-05 1.634744e-05
 [829,] 6.961602e-05 4.667874e-05 1.547404e-05
 [830,] 6.963025e-05 4.838624e-05 1.599632e-05
 [831,] 6.962023e-05 4.669126e-05 1.545710e-05
 [832,] 6.800239e-05 1.735598e-05 5.825269e-06
 [833,] 6.963025e-05 4.837649e-05 1.599293e-05
 [834,] 6.809648e-05 1.764886e-05 5.943268e-06
 [835,] 6.808685e-05 1.780382e-05 5.994502e-06
 [836,] 6.957381e-05 4.623887e-05 1.530993e-05
 [837,] 6.966994e-05 4.756531e-05 1.583696e-05
 [838,] 6.962381e-05 4.699286e-05 1.557025e-05
 [839,] 6.757418e-05 2.001161e-05 6.746436e-06
 [840,] 6.797499e-05 1.868017e-05 6.275585e-06
 [841,] 6.796763e-05 1.901235e-05 6.386232e-06
 [842,] 6.966227e-05 4.391990e-05 1.457569e-05
 [843,] 6.800127e-05 1.912557e-05 6.433482e-06
 [844,] 6.962547e-05 4.566285e-05 1.515695e-05
 [845,] 6.963239e-05 4.677734e-05 1.554508e-05
 [846,] 6.962593e-05 4.559283e-05 1.513572e-05
 [847,] 6.962593e-05 4.559198e-05 1.513566e-05
 [848,] 6.962503e-05 4.558994e-05 1.513574e-05
 [849,] 6.962503e-05 4.556062e-05 1.512661e-05
 [850,] 6.962381e-05 4.556852e-05 1.513121e-05
 [851,] 6.799844e-05 1.682191e-05 5.650031e-06
 [852,] 6.962503e-05 4.554201e-05 1.512318e-05
 [853,] 6.961933e-05 4.554245e-05 1.512637e-05
 [854,] 6.962877e-05 4.576389e-05 1.519402e-05
 [855,] 6.792641e-05 1.743148e-05 5.751284e-06
 [856,] 3.217141e-04 1.155469e-05 1.070822e-04
 [857,] 3.232153e-04 1.172071e-05 1.064118e-04
 [858,] 5.356830e-04 1.128325e-05 1.804425e-04
 [859,] 3.232153e-04 1.191377e-05 1.032488e-04
 [860,] 6.412120e-04 1.132056e-05 2.177775e-04
 [861,] 5.748718e-04 1.132056e-05 1.956496e-04
 [862,] 6.962906e-05 4.576637e-05 1.519131e-05
 [863,] 5.966432e-04 1.136077e-05 2.053169e-04
 [864,] 4.836116e-04 1.153162e-05 1.735530e-04
 [865,] 4.836116e-04 1.156463e-05 1.749477e-04
 [866,] 5.180584e-04 1.134717e-05 1.780272e-04
 [867,] 5.748718e-04 1.130755e-05 1.948875e-04
 [868,] 5.748718e-04 1.144656e-05 2.026541e-04
 [869,] 6.172197e-04 1.154122e-05 2.226328e-04
 [870,] 6.172197e-04 1.155746e-05 2.235132e-04
 [871,] 3.126647e-04 1.170822e-05 1.039157e-04
 [872,] 5.966432e-04 1.146156e-05 2.110351e-04
 [873,] 5.691770e-04 1.143176e-05 1.998945e-04
 [874,] 5.485010e-04 1.146156e-05 1.942529e-04
 [875,] 5.748718e-04 1.146940e-05 2.038613e-04
 [876,] 5.966432e-04 1.150778e-05 2.135377e-04
 [877,] 3.126647e-04 1.174198e-05 1.031834e-04
 [878,] 5.600980e-04 1.141717e-05 1.959896e-04
 [879,] 5.397730e-04 1.148600e-05 1.912021e-04
 [880,] 6.526056e-04 1.150100e-05 2.314207e-04
 [881,] 2.789809e-04 1.150100e-05 1.000736e-04
 [882,] 4.953419e-04 1.155245e-05 1.799617e-04
 [883,] 2.952181e-04 1.170688e-05 9.871328e-05
 [884,] 7.466646e-04 1.172242e-05 2.757523e-04
 [885,] 6.964678e-05 4.563068e-05 1.514724e-05
 [886,] 6.246060e-04 1.179331e-05 2.347698e-04
 [887,] 2.412271e-04 1.159589e-05 8.169321e-05
 [888,] 6.885870e-05 1.326817e-05 4.460942e-06
 [889,] 1.267855e-03 1.255666e-05 3.146112e-04
 [890,] 2.151082e-04 1.166990e-05 7.333197e-05
 [891,] 6.895968e-05 1.353730e-05 4.563981e-06
 [892,] 2.919704e-04 1.172353e-05 9.730497e-05
 [893,] 6.964678e-05 4.006151e-05 1.324173e-05
 [894,] 1.519409e-03 1.649826e-05 2.641048e-04
 [895,] 1.341629e-03 1.662075e-05 2.333565e-04
 [896,] 1.942438e-04 1.690074e-05 4.541951e-05
 [897,] 3.677272e-03 1.148209e-05 1.089872e-03
 [898,] 3.723507e-03 1.152268e-05 1.079130e-03
 [899,] 6.949235e-05 1.358574e-05 4.448291e-06
 [900,] 6.964220e-05 4.687697e-05 1.559687e-05
 [901,] 7.141710e-05 1.407144e-05 4.555118e-06
 [902,] 6.955461e-05 1.420249e-05 4.627872e-06
 [903,] 9.610037e-05 1.276359e-05 2.969225e-05
 [904,] 2.387436e-03 1.165130e-05 8.370033e-04
 [905,] 2.879175e-03 1.156484e-05 9.648954e-04
 [906,] 7.208171e-05 2.263797e-05 6.996967e-06
 [907,] 8.518869e-05 1.831297e-05 1.405098e-05
 [908,] 3.101406e-03 1.163711e-05 1.042560e-03
 [909,] 1.027575e-03 1.472942e-05 1.810952e-04
 [910,] 9.726679e-04 1.853189e-05 1.436171e-04
 [911,] 4.319010e-03 1.227126e-05 1.721663e-03
 [912,] 6.964181e-05 3.837099e-05 1.272311e-05
 [913,] 8.215258e-04 1.830742e-05 1.262679e-04
 [914,] 9.202130e-04 1.953389e-05 1.342958e-04
 [915,] 4.002124e-03 1.220605e-05 1.574129e-03
 [916,] 6.950095e-05 2.874538e-05 8.987789e-06
 [917,] 6.945699e-05 4.482592e-05 1.380978e-05
 [918,] 8.215258e-04 1.934076e-05 1.228859e-04
 [919,] 4.164893e-03 1.223547e-05 1.648034e-03
 [920,] 7.069376e-05 4.156986e-05 1.270482e-05
 [921,] 7.036921e-05 4.156986e-05 1.276706e-05
 [922,] 6.964083e-05 3.764876e-05 1.249111e-05
 [923,] 6.970092e-05 3.698136e-05 1.229430e-05
 [924,] 7.073858e-05 4.192997e-05 1.280358e-05
 [925,] 7.078374e-05 4.640509e-05 1.411043e-05
 [926,] 7.069376e-05 4.640509e-05 1.412718e-05
 [927,] 6.359624e-03 1.229945e-05 2.539770e-03
 [928,] 6.129920e-03 1.227791e-05 2.437531e-03
 [929,] 9.202130e-04 2.167953e-05 1.273288e-04
 [930,] 8.257937e-04 2.623194e-05 9.988969e-05
 [931,] 7.402867e-05 3.343083e-05 1.292632e-05
 [932,] 7.133802e-05 5.205347e-05 1.565140e-05
 [933,] 9.528504e-04 2.245190e-05 1.288801e-04
 [934,] 9.582676e-04 2.245190e-05 1.295405e-04
 [935,] 7.186805e-05 5.346602e-05 1.595734e-05
 [936,] 6.964436e-05 3.842941e-05 1.275227e-05
 [937,] 6.965953e-05 3.848555e-05 1.272519e-05
 [938,] 7.178279e-05 5.546941e-05 1.654880e-05
 [939,] 8.607308e-04 2.257417e-05 1.172506e-04
 [940,] 7.760417e-03 1.245853e-05 3.199049e-03
 [941,] 6.964686e-05 3.989106e-05 1.321777e-05
 [942,] 8.961105e-04 2.257417e-05 1.215837e-04
 [943,] 8.607308e-04 2.257417e-05 1.172506e-04
 [944,] 7.138763e-05 5.759708e-05 1.724423e-05
 [945,] 7.173448e-05 5.810346e-05 1.731477e-05
 [946,] 6.964767e-05 4.078748e-05 1.350708e-05
 [947,] 7.760417e-03 1.257958e-05 3.278294e-03
 [948,] 8.607308e-04 2.218448e-05 1.183611e-04
 [949,] 7.269528e-05 6.385276e-05 1.874691e-05
 [950,] 7.299530e-03 1.265930e-05 3.121775e-03
 [951,] 9.944631e-03 1.228399e-05 3.919748e-03
 [952,] 7.003805e-03 1.268400e-05 3.010346e-03
 [953,] 6.964952e-05 4.034177e-05 1.337543e-05
 [954,] 2.813636e-04 2.984929e-05 4.413290e-05
 [955,] 4.940509e-03 2.002881e-05 3.660504e-03
 [956,] 7.271596e-05 9.743366e-05 2.815224e-05
 [957,] 6.964827e-05 4.097399e-05 1.359230e-05
 [958,] 7.276688e-05 1.051001e-04 3.026609e-05
 [959,] 2.971007e-04 1.544594e-05 5.591434e-05
 [960,] 6.965872e-05 3.941365e-05 1.305163e-05
 [961,] 7.359213e-05 1.022947e-04 2.919012e-05
 [962,] 7.428650e-05 1.117252e-04 3.152065e-05
 [963,] 7.448000e-05 1.012579e-04 2.861852e-05
 [964,] 6.966649e-05 4.121423e-05 1.362584e-05
 [965,] 7.330032e-05 5.097548e-05 1.502078e-05
 [966,] 6.761035e-05 3.299749e-05 1.048347e-05
 [967,] 6.966957e-05 4.125040e-05 1.362803e-05
 [968,] 6.966957e-05 4.132673e-05 1.365275e-05
 [969,] 7.338965e-05 1.075368e-04 3.070141e-05
 [970,] 7.455174e-05 1.022375e-04 2.886178e-05
 [971,] 2.298589e-04 1.482129e-05 4.643340e-05
 [972,] 6.966538e-05 4.183113e-05 1.383028e-05
 [973,] 1.146136e-02 2.530498e-05 1.054658e-02
 [974,] 7.434718e-05 1.322567e-04 3.704567e-05
 [975,] 6.967048e-05 4.196784e-05 1.387229e-05
 [976,] 6.967221e-05 4.191159e-05 1.384878e-05
 [977,] 2.711879e-02 2.502246e-05 2.138545e-02
 [978,] 7.339787e-05 2.776539e-04 7.619121e-05
 [979,] 6.888665e-05 1.984434e-04 6.023587e-05
 [980,] 6.714663e-05 1.523320e-04 4.790757e-05
 [981,] 6.969206e-05 4.331576e-05 1.427089e-05
 [982,] 8.463086e-03 3.572502e-05 9.657017e-03
 [983,] 7.266817e-05 3.411531e-04 9.441095e-05
 [984,] 6.969470e-05 4.303044e-05 1.416222e-05
 [985,] 7.300738e-05 3.674829e-04 1.009051e-04
 [986,] 7.250599e-05 1.906428e-04 5.403542e-05
 [987,] 6.970833e-05 4.535692e-05 1.488643e-05
 [988,] 1.792634e-04 2.642271e-05 3.129379e-05
 [989,] 7.239004e-05 1.261287e-05 4.227458e-06
 [990,] 7.515894e-05 5.662439e-05 2.093286e-05
 [991,] 2.422066e-04 1.293230e-05 6.423546e-05
 [992,] 2.218804e-04 1.299878e-05 5.991078e-05
 [993,] 7.488423e-05 5.678909e-05 2.097523e-05
 [994,] 8.676102e-05 1.281298e-05 1.612859e-05
 [995,] 6.654172e-05 1.315172e-05 4.382275e-06
 [996,] 7.375391e-05 3.351667e-05 1.220027e-05
 [997,] 6.856880e-05 2.754981e-05 9.753145e-06
 [998,] 6.654086e-05 1.193242e-05 3.963686e-06
 [999,] 7.620152e-05 2.632922e-05 1.475641e-05
[1000,] 6.521719e-05 1.566034e-05 5.263945e-06
[1001,] 6.525102e-05 1.566034e-05 5.266493e-06
[1002,] 6.546900e-05 1.838111e-05 5.939925e-06
[1003,] 6.654086e-05 1.186049e-05 3.944182e-06
[1004,] 7.518796e-05 2.609614e-05 1.126274e-05
[1005,] 7.531576e-05 2.611273e-05 1.154386e-05
[1006,] 6.623487e-05 5.088944e-05 1.727193e-05
[1007,] 7.633777e-05 2.577930e-05 1.502171e-05
[1008,] 7.498519e-05 2.498341e-04 1.039677e-04
[1009,] 6.649370e-05 1.746153e-05 6.006943e-06
[1010,] 7.632157e-05 2.524340e-05 1.439955e-05
[1011,] 7.635786e-05 2.533308e-05 1.461290e-05
[1012,] 6.622307e-05 1.180222e-05 3.930358e-06
[1013,] 6.626034e-05 2.749326e-05 9.336246e-06
[1014,] 6.624633e-05 3.015833e-05 1.024543e-05
[1015,] 6.620689e-05 5.068787e-05 1.715848e-05
[1016,] 7.053943e-05 1.189784e-04 3.556696e-05
[1017,] 6.630450e-05 1.153875e-05 3.842831e-06
[1018,] 6.519670e-05 1.943319e-05 6.516152e-06
[1019,] 6.617798e-05 2.360936e-05 8.111681e-06
[1020,] 6.599273e-05 2.504643e-05 8.221120e-06
[1021,] 6.601258e-05 2.486058e-05 8.148882e-06
[1022,] 6.590850e-05 6.614204e-05 2.207152e-05
[1023,] 6.859852e-05 1.176930e-05 3.936595e-06
[1024,] 6.718473e-05 1.154155e-05 3.861712e-06
[1025,] 6.664559e-05 1.150990e-05 3.841639e-06
[1026,] 6.556411e-05 2.404791e-05 8.161259e-06
[1027,] 7.582858e-05 4.157190e-05 1.682954e-05
[1028,] 6.559002e-05 2.388232e-05 8.110727e-06
[1029,] 6.511803e-05 1.947830e-05 6.500546e-06
[1030,] 6.755635e-05 4.460232e-05 1.383449e-05
[1031,] 6.703677e-05 1.182971e-05 3.974288e-06
[1032,] 7.606071e-05 4.400063e-05 1.916481e-05
[1033,] 6.725934e-05 1.129790e-05 3.775442e-06
[1034,] 6.684679e-05 2.235188e-05 7.744229e-06
[1035,] 6.719397e-05 1.133972e-05 3.792140e-06
[1036,] 7.606071e-05 4.633812e-05 1.954707e-05
[1037,] 6.632090e-05 3.692197e-05 1.279929e-05
[1038,] 6.722287e-05 1.153340e-05 3.864805e-06
[1039,] 7.589111e-05 2.654311e-05 1.336823e-05
[1040,] 6.632090e-05 3.722675e-05 1.290659e-05
[1041,] 6.627818e-05 3.692197e-05 1.278587e-05
[1042,] 6.701407e-05 3.485698e-05 1.224489e-05
[1043,] 7.507054e-05 2.182479e-04 8.998572e-05
[1044,] 7.510854e-05 2.182479e-04 9.004380e-05
[1045,] 6.690151e-05 3.570882e-05 1.252473e-05
[1046,] 6.707191e-05 3.468443e-05 1.219547e-05
[1047,] 7.619933e-05 2.653089e-05 1.443669e-05
[1048,] 6.916888e-05 6.564141e-05 1.920533e-05
[1049,] 6.937711e-05 1.769240e-05 6.197632e-06
[1050,] 7.006620e-05 7.585534e-05 2.178789e-05
[1051,] 6.967709e-05 1.807824e-05 6.354798e-06
[1052,] 8.323904e-05 2.905705e-05 8.044260e-06
[1053,] 6.623015e-05 2.650185e-05 8.725068e-06
[1054,] 7.070086e-05 8.416879e-05 2.388957e-05
[1055,] 6.587996e-05 2.442356e-05 7.869588e-06
[1056,] 6.930201e-05 4.501207e-05 1.302157e-05
[1057,] 7.106660e-05 2.001745e-04 5.471218e-05
[1058,] 6.660393e-05 4.603855e-05 1.392982e-05
[1059,] 7.006747e-05 1.727755e-05 6.045480e-06
[1060,] 6.994019e-05 8.462145e-05 2.424799e-05
[1061,] 6.994019e-05 8.838354e-05 2.528147e-05
[1062,] 6.982821e-05 8.929833e-05 2.556884e-05
[1063,] 6.638555e-05 4.189304e-05 1.276160e-05
[1064,] 6.625254e-05 4.122913e-05 1.260579e-05
[1065,] 6.549326e-05 4.181711e-05 1.313637e-05
[1066,] 6.615219e-05 2.954282e-05 9.420387e-06
[1067,] 7.025514e-05 5.144580e-05 1.491395e-05
[1068,] 6.611156e-05 2.977110e-05 9.499873e-06
[1069,] 6.618137e-05 3.877926e-05 1.191487e-05
[1070,] 6.618137e-05 3.859238e-05 1.186023e-05
[1071,] 6.613098e-05 3.974187e-05 1.220794e-05
[1072,] 6.654220e-05 3.838640e-05 1.171287e-05
[1073,] 6.606625e-05 3.988944e-05 1.226936e-05
[1074,] 6.611156e-05 3.177137e-05 1.012294e-05
[1075,] 6.626154e-05 2.296693e-05 7.723752e-06
[1076,] 6.619380e-05 3.271808e-05 1.040002e-05
[1077,] 6.647191e-05 3.872413e-05 1.182885e-05
[1078,] 6.606625e-05 4.003494e-05 1.231410e-05
[1079,] 6.877096e-05 1.015307e-04 2.937584e-05
[1080,] 6.585659e-05 3.830912e-05 1.186816e-05
[1081,] 6.611156e-05 1.945230e-05 6.276838e-06
[1082,] 6.888075e-05 1.030688e-04 2.977559e-05
[1083,] 6.807606e-05 1.478485e-05 4.992367e-06
[1084,] 6.597144e-05 3.812465e-05 1.178094e-05
[1085,] 6.631519e-05 4.024067e-05 1.230582e-05
[1086,] 6.603091e-05 3.812465e-05 1.176470e-05
[1087,] 6.611156e-05 3.216597e-05 1.024743e-05
[1088,] 6.602942e-05 1.955447e-05 6.317942e-06
[1089,] 6.607191e-05 1.955447e-05 6.313300e-06
[1090,] 6.924169e-05 9.624439e-05 2.772943e-05
[1091,] 6.607191e-05 3.271808e-05 1.042904e-05
[1092,] 6.607191e-05 3.271808e-05 1.042904e-05
[1093,] 6.877096e-05 1.043271e-04 3.017554e-05
[1094,] 6.621115e-05 3.851574e-05 1.183210e-05
[1095,] 6.621115e-05 3.953246e-05 1.212911e-05
[1096,] 6.621115e-05 3.912502e-05 1.201011e-05
[1097,] 6.599181e-05 3.383630e-05 1.079900e-05
[1098,] 6.599181e-05 1.942629e-05 6.281853e-06
[1099,] 6.877096e-05 1.079529e-04 3.118754e-05
[1100,] 6.877096e-05 1.067707e-04 3.085769e-05
[1101,] 6.627599e-05 3.996857e-05 1.223914e-05
[1102,] 6.848331e-05 1.079517e-04 3.125207e-05
[1103,] 7.026881e-05 1.991531e-04 5.514574e-05
[1104,] 6.568903e-05 9.556735e-04 2.828419e-04
[1105,] 6.912552e-05 2.652604e-05 8.375748e-06
[1106,] 6.545365e-05 1.581038e-05 5.225108e-06
[1107,] 6.896258e-05 2.868666e-05 1.012787e-05
[1108,] 6.874398e-05 1.098994e-04 3.174345e-05
[1109,] 6.615636e-05 1.904393e-05 6.144530e-06
[1110,] 6.887724e-05 1.100025e-04 3.170845e-05
[1111,] 6.899213e-05 1.042745e-04 3.006258e-05
[1112,] 6.909375e-05 1.055509e-04 3.037281e-05
[1113,] 6.587281e-05 4.433846e-05 1.364465e-05
[1114,] 6.909375e-05 9.961563e-05 2.872430e-05
[1115,] 7.682765e-05 1.610283e-04 3.286218e-05
[1116,] 6.909375e-05 9.961563e-05 2.872430e-05
[1117,] 6.920818e-05 9.737261e-05 2.805555e-05
[1118,] 6.666517e-05 1.799576e-05 5.770748e-06
[1119,] 6.624059e-05 3.218607e-05 1.022447e-05
[1120,] 6.628426e-05 3.218607e-05 1.021507e-05
[1121,] 6.909375e-05 9.961563e-05 2.872430e-05
[1122,] 6.604978e-05 4.484713e-05 1.373191e-05
[1123,] 6.611340e-05 1.874536e-05 6.045630e-06
[1124,] 6.604978e-05 4.318160e-05 1.324151e-05
[1125,] 6.633342e-05 3.273870e-05 1.037559e-05
[1126,] 6.660904e-05 1.820992e-05 5.840469e-06
[1127,] 6.655404e-05 1.830798e-05 5.874541e-06
[1128,] 6.568416e-05 4.172019e-05 1.293745e-05
[1129,] 6.610821e-05 4.293013e-05 1.314933e-05
[1130,] 6.569623e-05 4.336947e-05 1.342356e-05
[1131,] 6.616788e-05 4.270341e-05 1.306472e-05
[1132,] 6.954921e-05 9.737261e-05 2.792545e-05
[1133,] 7.025148e-05 5.222975e-05 1.510393e-05
[1134,] 6.575564e-05 3.273870e-05 1.052440e-05
[1135,] 6.644738e-05 1.799576e-05 5.785637e-06
[1136,] 6.622879e-05 4.311481e-05 1.316877e-05
[1137,] 6.931255e-05 9.737261e-05 2.801510e-05
[1138,] 6.650016e-05 1.830798e-05 5.878396e-06
[1139,] 6.610821e-05 4.223305e-05 1.294549e-05
[1140,] 6.931255e-05 9.633205e-05 2.772671e-05
[1141,] 6.611548e-05 3.330519e-05 1.060115e-05
[1142,] 6.943006e-05 9.854524e-05 2.829446e-05
[1143,] 6.616788e-05 4.223305e-05 1.292747e-05
[1144,] 6.607413e-05 4.223305e-05 1.295598e-05
[1145,] 6.576587e-05 4.265745e-05 1.318627e-05
[1146,] 6.997213e-05 5.083982e-05 1.484261e-05
[1147,] 6.810314e-05 1.185642e-05 3.979409e-06
[1148,] 6.772075e-05 2.358102e-05 7.447705e-06
[1149,] 7.021251e-05 4.305038e-05 1.287270e-05
[1150,] 6.559629e-05 4.433846e-05 1.375225e-05
[1151,] 6.869341e-05 1.031642e-04 2.988550e-05
[1152,] 6.858632e-05 1.044239e-04 3.028729e-05
[1153,] 6.602446e-05 4.464054e-05 1.367735e-05
[1154,] 6.602446e-05 4.488262e-05 1.374827e-05
[1155,] 6.912523e-05 1.082658e-04 3.111180e-05
[1156,] 6.588588e-05 3.884034e-05 1.239842e-05
[1157,] 6.579151e-05 3.777492e-05 1.209907e-05
[1158,] 6.634644e-05 1.869020e-05 6.017187e-06
[1159,] 6.572596e-05 3.678132e-05 1.181139e-05
[1160,] 6.927172e-05 9.512732e-05 2.740804e-05
[1161,] 6.954921e-05 1.057798e-04 3.024287e-05
[1162,] 6.595793e-05 3.745033e-05 1.193867e-05
[1163,] 6.965784e-05 1.094684e-04 3.121159e-05
[1164,] 6.990403e-05 1.082658e-04 3.078012e-05
[1165,] 6.954921e-05 1.069485e-04 3.056457e-05
[1166,] 6.610263e-05 4.592063e-05 1.402473e-05
[1167,] 6.909375e-05 1.108241e-04 3.183519e-05
[1168,] 6.607777e-05 3.626111e-05 1.153121e-05
[1169,] 6.600112e-05 3.615967e-05 1.152202e-05
[1170,] 6.934597e-05 1.134571e-04 3.244658e-05
[1171,] 6.901294e-05 2.829802e-04 7.909188e-05
[1172,] 6.943006e-05 9.737261e-05 2.797023e-05
[1173,] 6.616244e-05 3.385795e-05 1.076147e-05
[1174,] 6.616244e-05 3.385795e-05 1.076147e-05
[1175,] 6.551533e-05 4.720523e-05 1.464533e-05
[1176,] 6.987046e-05 1.055740e-04 3.005686e-05
[1177,] 6.610263e-05 4.722861e-05 1.440637e-05
[1178,] 6.616218e-05 4.696793e-05 1.430928e-05
[1179,] 6.954921e-05 1.020464e-04 2.921446e-05
[1180,] 6.616244e-05 3.273870e-05 1.041368e-05
[1181,] 6.928718e-05 2.082725e-05 7.305788e-06
[1182,] 6.611203e-05 4.561377e-05 1.393482e-05
[1183,] 6.614716e-05 3.216660e-05 1.067836e-05
[1184,] 6.557294e-05 4.639962e-05 1.437762e-05
[1185,] 6.664247e-05 1.628085e-05 5.250221e-06
[1186,] 6.965784e-05 8.680111e-05 2.495207e-05
[1187,] 6.562016e-05 4.533956e-05 1.404069e-05
[1188,] 6.567350e-05 4.509237e-05 1.394477e-05
[1189,] 6.965784e-05 8.680111e-05 2.495207e-05
[1190,] 6.624708e-05 3.114568e-05 9.900436e-06
[1191,] 6.965784e-05 9.384836e-05 2.689611e-05
[1192,] 6.954921e-05 8.590576e-05 2.473942e-05
[1193,] 6.562016e-05 4.484713e-05 1.389395e-05
[1194,] 6.624708e-05 3.114568e-05 9.900436e-06
[1195,] 6.624708e-05 3.114568e-05 9.900436e-06
[1196,] 6.611203e-05 4.390214e-05 1.343217e-05
[1197,] 6.562016e-05 4.457962e-05 1.381421e-05
[1198,] 6.978011e-05 9.390843e-05 2.686981e-05
[1199,] 6.562016e-05 4.457962e-05 1.381421e-05
[1200,] 6.965784e-05 8.680111e-05 2.495207e-05
[1201,] 6.954921e-05 8.590576e-05 2.473942e-05
[1202,] 6.675130e-05 1.680136e-05 5.404526e-06
[1203,] 6.616244e-05 3.139484e-05 9.995879e-06
[1204,] 6.562016e-05 4.433846e-05 1.374231e-05
[1205,] 6.669634e-05 1.680136e-05 5.407673e-06
[1206,] 6.629088e-05 3.087496e-05 9.807616e-06
[1207,] 6.965784e-05 8.590576e-05 2.470474e-05
[1208,] 6.669634e-05 1.671158e-05 5.380006e-06
[1209,] 6.562016e-05 4.433846e-05 1.374231e-05
[1210,] 6.990403e-05 8.405343e-05 2.411800e-05
[1211,] 6.630135e-05 4.364444e-05 1.329836e-05
[1212,] 6.611755e-05 3.114568e-05 9.928286e-06
[1213,] 6.616244e-05 3.114568e-05 9.918389e-06
[1214,] 6.582651e-05 4.409920e-05 1.359093e-05
[1215,] 7.647952e-05 1.320323e-04 2.893547e-05
[1216,] 6.675130e-05 1.653522e-05 5.322622e-06
[1217,] 6.624708e-05 3.063185e-05 9.741038e-06
[1218,] 6.617784e-05 4.318160e-05 1.320114e-05
[1219,] 6.629088e-05 3.063185e-05 9.732298e-06
[1220,] 6.620427e-05 3.063185e-05 9.749791e-06
[1221,] 7.025990e-05 8.225121e-05 2.351999e-05
[1222,] 7.014408e-05 8.049756e-05 2.307099e-05
[1223,] 6.923000e-05 2.110944e-05 7.404905e-06
[1224,] 6.965784e-05 8.049756e-05 2.320913e-05
[1225,] 6.616244e-05 3.114568e-05 9.918389e-06
[1226,] 6.607494e-05 4.240896e-05 1.300965e-05
[1227,] 6.666455e-05 4.201178e-05 1.272770e-05
[1228,] 6.613391e-05 4.240896e-05 1.299152e-05
[1229,] 6.666455e-05 4.179225e-05 1.266467e-05
[1230,] 6.613391e-05 4.150158e-05 1.272621e-05
[1231,] 6.611755e-05 3.126612e-05 9.964263e-06
[1232,] 7.039020e-05 8.049756e-05 2.300405e-05
[1233,] 6.624708e-05 3.102063e-05 9.860066e-06
[1234,] 6.613391e-05 4.179225e-05 1.280886e-05
[1235,] 6.673506e-05 4.067798e-05 1.232789e-05
[1236,] 7.025990e-05 8.049756e-05 2.303925e-05
[1237,] 6.673506e-05 4.201178e-05 1.271017e-05
[1238,] 6.657878e-05 1.645722e-05 5.308274e-06
[1239,] 7.052219e-05 7.627394e-05 2.181418e-05
[1240,] 6.611755e-05 3.153949e-05 1.004937e-05
[1241,] 6.683964e-05 3.981047e-05 1.205565e-05
[1242,] 6.624708e-05 3.126612e-05 9.936183e-06
[1243,] 6.663132e-05 1.671158e-05 5.383772e-06
[1244,] 7.001699e-05 7.791129e-05 2.239407e-05
[1245,] 6.652731e-05 1.680136e-05 5.417796e-06
[1246,] 6.673506e-05 3.960807e-05 1.202098e-05
[1247,] 7.052219e-05 7.627394e-05 2.181418e-05
[1248,] 6.626178e-05 3.960807e-05 1.213574e-05
[1249,] 7.689763e-05 1.202523e-04 2.670882e-05
[1250,] 6.638868e-05 4.201178e-05 1.280003e-05
[1251,] 6.688729e-05 4.138908e-05 1.249331e-05
[1252,] 6.638868e-05 4.179225e-05 1.273643e-05
[1253,] 6.600112e-05 3.207119e-05 1.024322e-05
[1254,] 7.039020e-05 8.132228e-05 2.322973e-05
[1255,] 6.688729e-05 4.117574e-05 1.243247e-05
[1256,] 7.039020e-05 8.132228e-05 2.322973e-05
[1257,] 6.640168e-05 4.059592e-05 1.238408e-05
[1258,] 6.638408e-05 1.688309e-05 5.452369e-06
[1259,] 6.600112e-05 3.207119e-05 1.024322e-05
[1260,] 7.025990e-05 8.049756e-05 2.303925e-05
[1261,] 6.638408e-05 1.680136e-05 5.426977e-06
[1262,] 7.025990e-05 8.061860e-05 2.307244e-05
[1263,] 7.039020e-05 8.049756e-05 2.300405e-05
[1264,] 6.638408e-05 1.734377e-05 5.595517e-06
[1265,] 6.964870e-05 4.977578e-05 1.465563e-05
[1266,] 7.039020e-05 8.049756e-05 2.300405e-05
[1267,] 6.696175e-05 3.845206e-05 1.163969e-05
[1268,] 7.071877e-05 4.651528e-04 1.973494e-04
[1269,] 7.039020e-05 8.049756e-05 2.300405e-05
[1270,] 6.592837e-05 3.155773e-05 1.010124e-05
[1271,] 6.688729e-05 3.926912e-05 1.188835e-05
[1272,] 6.652658e-05 3.966762e-05 1.208446e-05
[1273,] 6.624708e-05 3.029474e-05 9.634948e-06
[1274,] 6.657878e-05 1.666730e-05 5.373366e-06
[1275,] 7.077769e-05 7.301300e-05 2.084904e-05
[1276,] 6.632460e-05 3.966762e-05 1.213467e-05
[1277,] 7.077769e-05 7.529317e-05 2.147067e-05
[1278,] 6.643246e-05 1.666961e-05 5.383073e-06
[1279,] 6.638868e-05 4.052484e-05 1.236687e-05
[1280,] 6.609756e-05 2.243905e-05 7.424097e-06
[1281,] 6.616244e-05 3.094597e-05 9.853229e-06
[1282,] 6.652733e-05 3.946759e-05 1.202654e-05
[1283,] 7.064244e-05 7.612954e-05 2.173132e-05
[1284,] 6.613207e-05 3.170675e-05 1.012031e-05
[1285,] 7.044196e-05 8.204945e-05 2.339922e-05
[1286,] 7.095524e-05 8.204945e-05 2.326258e-05
[1287,] 7.095524e-05 7.862293e-05 2.233328e-05
[1288,] 6.617403e-05 3.223784e-05 1.027578e-05
[1289,] 7.122126e-05 7.941781e-05 2.248368e-05
[1290,] 6.657878e-05 1.747001e-05 5.621366e-06
[1291,] 6.602339e-05 3.228052e-05 1.032756e-05
[1292,] 6.605868e-05 3.228052e-05 1.031815e-05
[1293,] 7.008576e-05 2.456034e-05 8.739142e-06
[1294,] 7.069549e-05 7.760676e-05 2.210687e-05
[1295,] 6.643699e-05 3.591659e-05 1.101743e-05
[1296,] 6.650995e-05 3.591659e-05 1.100212e-05
[1297,] 7.112702e-05 7.925773e-05 2.244827e-05
[1298,] 6.642698e-05 1.800630e-05 5.805948e-06
[1299,] 6.643699e-05 3.574643e-05 1.096806e-05
[1300,] 6.606921e-05 2.172190e-05 7.158264e-06
[1301,] 7.031098e-05 7.838329e-05 2.241741e-05
[1302,] 6.591992e-05 3.322824e-05 1.065345e-05
[1303,] 7.095524e-05 7.818962e-05 2.220108e-05
[1304,] 6.708114e-05 3.428084e-05 1.044832e-05
[1305,] 7.109446e-05 6.834194e-05 1.949590e-05
[1306,] 6.605868e-05 3.213764e-05 1.027193e-05
[1307,] 6.603425e-05 3.267804e-05 1.044759e-05
[1308,] 6.993948e-05 2.955030e-04 8.091704e-05
[1309,] 7.079451e-05 2.131696e-04 5.828984e-05
[1310,] 7.105595e-05 9.040883e-05 2.550717e-05
[1311,] 6.785185e-05 1.846844e-05 5.863352e-06
[1312,] 6.539922e-05 3.252709e-05 1.118293e-05
[1313,] 6.486953e-05 2.871756e-05 9.690639e-06
[1314,] 6.621734e-05 2.171142e-05 7.183550e-06
[1315,] 6.730103e-05 1.941828e-05 6.149885e-06
[1316,] 6.544374e-05 4.125442e-05 1.424257e-05
[1317,] 6.961587e-05 5.085137e-05 1.494965e-05
[1318,] 6.535931e-05 6.393820e-05 2.211576e-05
[1319,] 6.567883e-05 3.783256e-05 1.177394e-05
[1320,] 6.730932e-05 3.678795e-05 1.112063e-05
[1321,] 6.613516e-05 2.299311e-04 7.033031e-05
[1322,] 6.723239e-05 3.649649e-05 1.105174e-05
[1323,] 6.621642e-05 2.238791e-04 6.829060e-05
[1324,] 6.535193e-05 6.666782e-05 2.306487e-05
[1325,] 6.957462e-05 5.045940e-05 1.485904e-05
[1326,] 6.655981e-05 4.415174e-05 1.335908e-05
[1327,] 6.638801e-05 1.472029e-04 4.508920e-05
[1328,] 6.638893e-05 1.252094e-04 3.846899e-05
[1329,] 6.638893e-05 1.296888e-04 3.981845e-05
[1330,] 6.508807e-05 2.262903e-05 7.680084e-06
[1331,] 6.788373e-05 3.636391e-05 1.088387e-05
[1332,] 6.504471e-05 3.937765e-05 1.341374e-05
[1333,] 6.486976e-05 4.115079e-05 1.390955e-05
[1334,] 6.511814e-05 3.913789e-05 1.336826e-05
[1335,] 6.677212e-05 1.343689e-04 4.074274e-05
[1336,] 6.516353e-05 3.843884e-05 1.314828e-05
[1337,] 6.630180e-05 1.358760e-04 4.180664e-05
[1338,] 6.605584e-05 3.831728e-05 1.340901e-05
[1339,] 6.617802e-05 1.970524e-04 6.042318e-05
[1340,] 6.761812e-05 1.829007e-05 5.825469e-06
[1341,] 6.752713e-05 3.515858e-05 1.060145e-05
[1342,] 6.736120e-05 3.518255e-05 1.063437e-05
[1343,] 6.816817e-05 1.943153e-05 6.124034e-06
[1344,] 7.616222e-05 7.275919e-05 1.886515e-05
[1345,] 8.087288e-05 3.192208e-05 1.251279e-05
[1346,] 6.788373e-05 3.489766e-05 1.047392e-05
[1347,] 6.836818e-05 3.671050e-05 1.090872e-05
[1348,] 6.656947e-05 1.382250e-04 4.200407e-05
[1349,] 6.833269e-05 3.770599e-05 1.120767e-05
[1350,] 6.657940e-05 1.269856e-04 3.876885e-05
[1351,] 6.657940e-05 1.362229e-04 4.152967e-05
[1352,] 6.638998e-05 6.256958e-04 1.871757e-04
[1353,] 6.622128e-05 1.613966e-04 4.965396e-05
[1354,] 1.070636e-04 3.510798e-05 5.545924e-05
[1355,] 6.961311e-05 3.662683e-05 1.248458e-05
[1356,] 7.166189e-05 8.827389e-05 2.341481e-05
[1357,] 6.661349e-05 2.624083e-05 8.504528e-06
[1358,] 6.831912e-05 1.510474e-05 4.979157e-06
[1359,] 7.032346e-05 5.803214e-05 1.696456e-05
[1360,] 6.624432e-05 2.652224e-05 8.799637e-06
[1361,] 7.062821e-05 5.117855e-05 1.500247e-05
[1362,] 6.619177e-05 2.931109e-05 9.501152e-06
[1363,] 6.518063e-05 1.525797e-05 5.134501e-06
[1364,] 7.268441e-05 2.705169e-05 7.967353e-06
[1365,] 7.166612e-05 4.261610e-05 1.248488e-05
[1366,] 6.646637e-05 2.892878e-05 9.392358e-06
[1367,] 7.709934e-05 1.430209e-05 5.098249e-06
[1368,] 6.646905e-05 2.942676e-05 9.316317e-06
[1369,] 6.674789e-05 2.958091e-05 9.304779e-06
[1370,] 7.472925e-05 5.362065e-05 1.442834e-05
[1371,] 6.524698e-05 1.398121e-05 4.711306e-06
[1372,] 6.636424e-05 2.737080e-05 8.834045e-06
[1373,] 6.663498e-05 2.522293e-05 8.123168e-06
[1374,] 7.532733e-05 6.049102e-05 1.774019e-05
[1375,] 6.969084e-05 5.095442e-05 1.493789e-05
[1376,] 7.049664e-05 4.704646e-05 1.373472e-05
[1377,] 6.702239e-05 3.869993e-05 1.184069e-05
[1378,] 8.005502e-05 5.072157e-05 4.956995e-05
[1379,] 6.943249e-05 1.906029e-05 5.926019e-06
[1380,] 7.209821e-05 1.304318e-05 8.654377e-06
[1381,] 6.471310e-05 2.076091e-05 6.882415e-06
[1382,] 6.793447e-05 1.291232e-05 4.174241e-06
[1383,] 6.469355e-05 2.057700e-05 6.816344e-06
[1384,] 6.469355e-05 2.057700e-05 6.816344e-06
[1385,] 6.473647e-05 2.082213e-05 6.907620e-06
[1386,] 7.300175e-05 1.215332e-05 9.255618e-06
[1387,] 7.077570e-05 1.654194e-05 5.159919e-06
[1388,] 7.358384e-05 1.225344e-05 9.696741e-06
[1389,] 7.319001e-05 1.233245e-05 1.023435e-05
[1390,] 6.506645e-05 2.120500e-05 6.967785e-06
[1391,] 7.281212e-05 1.233245e-05 7.674088e-06
[1392,] 7.370041e-05 1.235652e-05 1.403511e-05
[1393,] 6.489390e-05 2.127726e-05 7.004370e-06
[1394,] 7.365354e-05 1.212253e-05 8.267554e-06
[1395,] 7.455100e-05 1.840533e-05 5.591716e-06
[1396,] 7.328773e-05 1.214696e-05 8.450890e-06
[1397,] 7.295138e-05 1.214696e-05 8.398263e-06
[1398,] 7.375173e-05 1.224686e-05 1.086184e-05
[1399,] 6.496796e-05 2.155830e-05 7.080441e-06
[1400,] 7.269303e-05 1.212253e-05 7.367774e-06
[1401,] 7.123813e-05 1.219724e-05 3.964175e-06
[1402,] 7.057586e-05 1.739830e-05 8.814781e-06
[1403,] 7.282157e-05 1.219724e-05 7.955166e-06
[1404,] 7.111089e-05 1.203309e-05 3.896789e-06
[1405,] 6.492658e-05 2.152793e-05 7.077835e-06
[1406,] 6.498942e-05 2.165032e-05 7.106698e-06
[1407,] 7.613504e-05 1.228434e-05 1.285669e-05
[1408,] 7.629576e-05 1.221108e-05 1.312337e-05
[1409,] 7.629576e-05 1.221108e-05 1.312337e-05
[1410,] 7.952147e-05 1.816210e-05 6.453590e-06
[1411,] 7.663979e-05 1.216276e-05 1.448897e-05
[1412,] 6.492658e-05 2.165199e-05 7.116159e-06
[1413,] 6.492658e-05 2.165199e-05 7.116159e-06
[1414,] 7.740538e-05 1.794219e-05 6.108170e-05
[1415,] 7.715866e-05 1.343979e-05 2.917458e-05
[1416,] 7.663979e-05 1.233442e-05 1.588306e-05
[1417,] 7.647602e-05 1.218669e-05 1.383459e-05
[1418,] 6.487610e-05 2.179471e-05 7.166712e-06
[1419,] 6.497112e-05 2.114226e-05 6.964237e-06
[1420,] 6.672288e-05 2.475445e-05 8.403162e-06
[1421,] 7.929312e-05 1.643698e-05 6.059670e-06
[1422,] 7.734744e-05 1.221618e-05 1.879122e-05
[1423,] 7.734744e-05 1.216540e-05 1.742702e-05
[1424,] 6.489587e-05 2.195634e-05 7.216852e-06
[1425,] 8.015586e-05 1.176438e-05 5.005491e-06
[1426,] 7.716959e-05 1.189424e-05 1.844544e-05
[1427,] 7.772245e-05 1.183404e-05 2.189938e-05
[1428,] 7.625676e-05 1.721866e-05 5.249625e-06
[1429,] 7.151841e-05 1.186267e-05 3.858848e-06
[1430,] 8.027653e-05 1.554843e-05 6.022934e-06
[1431,] 6.777542e-05 1.183867e-05 3.883138e-06
[1432,] 6.799720e-05 1.306400e-05 4.234535e-06
[1433,] 6.622545e-05 1.142434e-05 3.780318e-06
[1434,] 6.967170e-05 3.810878e-05 1.273864e-05
[1435,] 6.783095e-05 1.306834e-05 4.238540e-06
[1436,] 6.466530e-05 2.165568e-05 7.156473e-06
[1437,] 6.802250e-05 1.560618e-05 4.990413e-06
[1438,] 6.966951e-05 3.790975e-05 1.267198e-05
[1439,] 6.467357e-05 2.303890e-05 7.630457e-06
[1440,] 6.466552e-05 2.153976e-05 7.121002e-06
[1441,] 6.691833e-05 1.342802e-05 4.365565e-06
[1442,] 6.744694e-05 1.395396e-05 4.495213e-06
[1443,] 6.975743e-05 3.755506e-05 1.259634e-05
[1444,] 6.731737e-05 4.282928e-05 1.516150e-05
[1445,] 6.649827e-05 1.349738e-05 4.397795e-06
[1446,] 6.661758e-05 1.358035e-05 4.419429e-06
[1447,] 6.467357e-05 2.169516e-05 7.179097e-06
[1448,] 6.967270e-05 3.797553e-05 1.271126e-05
[1449,] 6.691322e-05 1.681726e-05 5.406438e-06
[1450,] 6.649827e-05 1.441671e-05 4.678335e-06
[1451,] 6.466690e-05 2.118006e-05 7.004199e-06
[1452,] 6.661193e-05 1.431007e-05 4.641764e-06
[1453,] 6.668228e-05 1.337056e-05 4.339051e-06
[1454,] 6.661265e-05 1.529754e-05 4.923568e-06
[1455,] 6.654438e-05 1.350776e-05 4.384031e-06
[1456,] 6.667359e-05 1.462530e-05 4.735318e-06
[1457,] 6.612677e-05 1.264686e-05 4.163815e-06
[1458,] 6.641838e-05 1.360552e-05 4.417217e-06
[1459,] 6.467357e-05 2.124873e-05 7.029706e-06
[1460,] 6.647746e-05 1.365035e-05 4.429043e-06
[1461,] 6.473526e-05 2.153065e-05 7.138222e-06
[1462,] 6.629097e-05 1.375191e-05 4.465636e-06
[1463,] 6.700107e-05 1.402471e-05 4.523131e-06
[1464,] 6.647746e-05 1.365035e-05 4.429043e-06
[1465,] 6.611568e-05 1.380369e-05 4.487352e-06
[1466,] 6.649827e-05 1.437462e-05 4.665503e-06
[1467,] 6.674610e-05 1.181971e-05 3.880389e-06
[1468,] 6.670604e-05 1.186996e-05 3.893537e-06
[1469,] 6.557811e-05 1.184214e-05 3.925014e-06
[1470,] 6.694723e-05 1.189709e-05 3.898444e-06
[1471,] 6.673930e-05 1.187356e-05 3.895800e-06
[1472,] 6.467516e-05 2.128142e-05 7.040454e-06
[1473,] 6.670604e-05 1.186996e-05 3.893537e-06
[1474,] 6.663981e-05 1.189342e-05 3.901023e-06
[1475,] 6.657775e-05 1.476150e-05 4.766065e-06
[1476,] 6.663981e-05 1.186996e-05 3.894327e-06
[1477,] 6.616984e-05 1.597968e-05 5.146118e-06
[1478,] 6.639427e-05 1.193925e-05 3.919282e-06
[1479,] 6.645947e-05 1.646131e-05 5.285214e-06
[1480,] 6.652602e-05 1.196403e-05 3.924618e-06
[1481,] 6.659035e-05 1.830126e-05 5.885025e-06
[1482,] 6.645947e-05 1.638435e-05 5.261703e-06
[1483,] 6.638915e-05 1.252621e-05 4.109694e-06
[1484,] 6.639427e-05 1.191733e-05 3.912909e-06
[1485,] 6.645947e-05 1.191733e-05 3.912001e-06
[1486,] 6.645947e-05 1.217047e-05 3.985979e-06
[1487,] 6.553838e-05 1.196925e-05 3.968449e-06
[1488,] 6.649294e-05 1.821978e-05 5.867196e-06
[1489,] 6.551892e-05 1.274533e-05 4.228043e-06
[1490,] 6.729433e-05 1.636442e-05 5.253681e-06
[1491,] 6.475688e-05 2.106855e-05 6.964840e-06
[1492,] 6.598012e-05 1.229318e-05 4.050819e-06
[1493,] 6.515534e-05 1.177510e-05 3.928515e-06
[1494,] 6.484331e-05 2.133030e-05 7.043434e-06
[1495,] 6.965745e-05 3.690381e-05 1.233407e-05
[1496,] 6.629327e-05 1.223711e-05 4.024137e-06
[1497,] 6.691042e-05 1.249585e-05 4.091601e-06
[1498,] 6.474287e-05 2.048118e-05 6.769057e-06
[1499,] 6.853028e-05 1.837445e-05 5.798467e-06
[1500,] 6.785668e-05 1.643158e-05 5.217425e-06
[1501,] 6.799707e-05 1.847581e-05 5.853797e-06
[1502,] 6.877595e-05 1.807467e-05 5.698898e-06
[1503,] 6.964844e-05 3.824258e-05 1.280316e-05
[1504,] 6.774842e-05 1.503953e-05 4.814331e-06
[1505,] 6.822073e-05 1.610361e-05 5.107953e-06
[1506,] 6.965722e-05 3.858097e-05 1.291008e-05
[1507,] 6.731245e-05 1.472875e-05 4.750666e-06
[1508,] 6.710033e-05 1.772861e-05 5.693479e-06
[1509,] 6.722192e-05 1.168632e-05 3.838486e-06
[1510,] 6.492951e-05 1.220497e-05 4.041873e-06
[1511,] 6.559534e-05 1.404591e-05 4.601063e-06
[1512,] 6.569850e-05 1.133815e-05 3.756441e-06
[1513,] 6.559534e-05 1.404591e-05 4.601063e-06
[1514,] 6.517939e-05 1.273089e-05 5.395588e-06
[1515,] 6.566184e-05 1.404591e-05 4.596994e-06
[1516,] 6.964723e-05 3.781512e-05 1.258020e-05
[1517,] 6.556199e-05 1.127717e-05 3.740499e-06
[1518,] 6.513142e-05 1.254031e-05 4.144274e-06
[1519,] 6.547169e-05 1.125759e-05 3.735859e-06
[1520,] 6.550175e-05 1.367302e-05 4.488961e-06
[1521,] 6.510673e-05 1.256470e-05 4.153186e-06
[1522,] 6.633246e-05 1.496967e-05 4.932219e-06
[1523,] 6.469228e-05 2.178140e-05 7.144382e-06
[1524,] 6.964242e-05 3.734170e-05 1.241559e-05
[1525,] 6.508356e-05 1.248865e-05 4.130306e-06
[1526,] 6.642809e-05 1.112678e-05 3.706904e-06
[1527,] 6.460887e-05 2.150958e-05 7.078574e-06
[1528,] 6.665053e-05 2.239794e-05 7.510814e-06
[1529,] 6.633246e-05 1.504082e-05 4.955231e-06
[1530,] 6.963809e-05 4.764728e-05 1.570590e-05
[1531,] 6.556199e-05 1.342909e-05 4.408111e-06
[1532,] 6.464139e-05 2.168667e-05 7.125591e-06
[1533,] 6.510673e-05 1.241396e-05 4.105590e-06
[1534,] 6.964778e-05 3.700756e-05 1.231574e-05
[1535,] 6.550634e-05 1.121925e-05 3.724920e-06
[1536,] 6.552978e-05 1.123486e-05 3.728981e-06
[1537,] 6.964310e-05 3.682928e-05 1.225464e-05
[1538,] 6.552978e-05 1.316672e-05 4.326967e-06
[1539,] 6.633246e-05 1.477386e-05 4.868898e-06
[1540,] 6.469228e-05 2.120152e-05 6.966162e-06
[1541,] 6.965662e-05 3.575719e-05 1.189840e-05
[1542,] 6.573630e-05 1.331712e-05 4.364017e-06
[1543,] 6.471117e-05 2.120152e-05 6.963491e-06
[1544,] 6.565253e-05 1.120096e-05 3.719333e-06
[1545,] 6.469228e-05 2.107176e-05 6.927037e-06
[1546,] 6.471681e-05 2.116346e-05 6.951310e-06
[1547,] 6.479032e-05 2.158631e-05 7.236289e-06
[1548,] 6.477740e-05 2.114473e-05 6.938513e-06
[1549,] 6.467460e-05 2.112619e-05 6.945997e-06
[1550,] 6.635815e-05 1.115783e-05 3.713446e-06
[1551,] 6.964256e-05 3.640562e-05 1.210906e-05
[1552,] 6.964649e-05 3.649607e-05 1.211531e-05
[1553,] 6.464139e-05 2.105223e-05 6.928804e-06
[1554,] 6.474279e-05 2.232940e-05 7.480047e-06
[1555,] 6.629453e-05 1.117146e-05 3.716669e-06
[1556,] 6.556199e-05 1.319598e-05 4.335040e-06
[1557,] 6.966780e-05 3.639126e-05 1.211364e-05
[1558,] 6.964748e-05 3.639363e-05 1.210899e-05
[1559,] 6.510673e-05 1.211300e-05 4.011178e-06
[1560,] 6.510830e-05 1.215329e-05 4.023691e-06
[1561,] 6.636399e-05 1.485495e-05 4.891316e-06
[1562,] 6.636399e-05 1.474828e-05 4.856909e-06
[1563,] 6.630333e-05 1.116020e-05 3.713657e-06
[1564,] 6.513142e-05 1.203003e-05 3.984644e-06
[1565,] 6.964796e-05 3.640769e-05 1.211617e-05
[1566,] 6.513142e-05 1.202947e-05 3.984471e-06
[1567,] 6.471117e-05 2.105223e-05 6.918730e-06
[1568,] 6.874739e-05 2.502850e-05 8.549619e-06
[1569,] 6.547169e-05 1.289489e-05 4.244647e-06
[1570,] 6.520552e-05 1.211423e-05 4.008479e-06
[1571,] 6.473126e-05 2.108971e-05 6.927459e-06
[1572,] 6.964859e-05 3.635394e-05 1.210054e-05
[1573,] 6.561731e-05 1.123465e-05 3.733730e-06
[1574,] 6.547169e-05 1.264912e-05 4.166957e-06
[1575,] 6.668373e-05 1.300236e-05 4.241433e-06
[1576,] 6.520741e-05 1.213406e-05 4.014534e-06
[1577,] 6.480124e-05 2.069431e-05 6.805660e-06
[1578,] 6.517911e-05 1.217334e-05 4.027538e-06
[1579,] 6.628374e-05 1.115942e-05 3.714348e-06
[1580,] 6.964778e-05 3.637307e-05 1.210349e-05
[1581,] 6.632341e-05 1.117241e-05 3.719955e-06
[1582,] 6.483245e-05 2.080772e-05 6.835604e-06
[1583,] 6.964778e-05 3.612716e-05 1.202125e-05
[1584,] 6.645115e-05 1.128444e-05 3.755146e-06
[1585,] 6.647861e-05 1.122080e-05 3.734851e-06
[1586,] 6.520741e-05 1.217758e-05 4.070440e-06
[1587,] 6.552978e-05 1.318189e-05 4.332294e-06
[1588,] 6.633231e-05 1.122394e-05 3.736248e-06
[1589,] 6.480124e-05 2.103469e-05 6.903760e-06
[1590,] 6.517118e-05 1.211755e-05 4.034660e-06
[1591,] 6.626396e-05 1.133802e-05 3.771358e-06
[1592,] 6.559836e-05 1.123773e-05 3.734368e-06
[1593,] 6.966584e-05 3.776490e-05 1.257008e-05
[1594,] 6.559836e-05 1.124151e-05 3.735151e-06
[1595,] 6.517118e-05 1.217334e-05 4.151250e-06
[1596,] 6.525577e-05 1.206280e-05 4.718187e-06
[1597,] 6.965201e-05 3.596587e-05 1.195396e-05
[1598,] 6.512203e-05 1.630027e-05 1.180185e-05
[1599,] 6.519912e-05 1.232641e-05 4.717891e-06
[1600,] 6.522161e-05 1.347507e-05 4.448927e-06
[1601,] 6.602679e-05 1.177368e-05 3.915570e-06
[1602,] 6.965134e-05 3.717155e-05 1.235660e-05
[1603,] 6.965581e-05 3.686231e-05 1.226099e-05
[1604,] 6.637697e-05 1.130791e-05 3.765325e-06
[1605,] 6.475477e-05 2.295912e-05 7.526946e-06
[1606,] 6.965996e-05 3.706461e-05 1.232416e-05
[1607,] 6.464512e-05 2.297542e-05 7.547974e-06
[1608,] 6.516155e-05 1.359881e-05 7.068715e-06
[1609,] 6.459997e-05 2.312727e-05 7.605551e-06
[1610,] 6.623953e-05 1.172239e-05 3.899042e-06
[1611,] 6.614279e-05 1.220785e-05 4.016839e-06
[1612,] 6.572979e-05 1.849224e-05 5.993017e-06
[1613,] 6.468965e-05 2.297035e-05 7.565666e-06
[1614,] 6.918931e-05 4.004847e-05 1.243059e-05
[1615,] 6.631988e-05 1.199180e-05 3.995001e-06
[1616,] 6.466698e-05 2.262211e-05 7.474161e-06
[1617,] 6.511290e-05 1.379700e-05 6.496696e-06
[1618,] 6.966664e-05 3.647837e-05 1.211076e-05
[1619,] 6.516155e-05 1.314026e-05 6.478187e-06
[1620,] 6.475870e-05 2.522427e-05 8.413577e-06
[1621,] 6.865182e-05 5.420988e-05 1.768512e-05
[1622,] 6.624119e-05 2.020810e-05 6.486992e-06
[1623,] 6.586043e-05 1.618711e-05 3.795781e-05
[1624,] 6.539428e-05 1.516000e-05 1.557959e-05
[1625,] 6.638749e-05 1.263949e-05 4.212067e-06
[1626,] 7.021674e-05 3.270513e-05 1.044468e-05
[1627,] 6.566174e-05 1.532464e-05 2.453448e-05
[1628,] 6.561735e-05 1.474630e-05 2.214407e-05
[1629,] 6.840193e-05 2.226430e-05 7.429746e-06
[1630,] 6.865340e-05 6.803528e-05 2.175757e-05
[1631,] 6.555868e-05 2.486556e-05 7.975868e-06
[1632,] 6.969862e-05 2.836185e-05 9.373510e-06
[1633,] 6.630915e-05 1.538751e-05 6.815362e-05
[1634,] 6.666290e-05 1.274613e-05 4.216419e-06
[1635,] 6.547352e-05 2.451169e-05 7.885970e-06
[1636,] 6.818885e-05 1.815409e-05 6.011468e-06
[1637,] 6.648530e-05 4.307883e-05 1.451529e-05
[1638,] 7.617364e-04 1.524346e-05 3.426708e-03
[1639,] 6.491051e-05 1.212060e-05 9.590782e-05
[1640,] 7.028282e-05 2.902674e-05 9.605718e-06
[1641,] 2.496532e-04 1.220949e-05 5.052677e-04
[1642,] 6.434174e-05 1.268575e-05 4.206587e-06
[1643,] 6.468879e-05 1.119068e-05 3.717334e-06
[1644,] 9.456147e-05 1.234027e-05 3.372669e-04
[1645,] 6.877496e-05 2.522108e-05 8.384976e-06
[1646,] 6.519130e-05 1.128870e-05 3.738796e-06
[1647,] 6.879312e-05 2.530042e-05 8.404710e-06
[1648,] 7.038442e-05 1.182193e-05 3.885624e-06
[1649,] 6.889290e-05 3.185551e-05 1.074292e-05
[1650,] 6.625426e-05 1.498325e-05 4.842935e-06
[1651,] 6.876727e-05 1.802858e-05 5.982991e-06
[1652,] 6.590297e-05 1.133870e-05 3.738308e-06
[1653,] 6.567155e-05 1.120646e-05 3.704579e-06
[1654,] 6.604764e-05 1.148509e-05 3.781984e-06
[1655,] 1.388423e-04 1.492552e-05 2.117209e-03
[1656,] 6.865324e-05 1.800691e-05 6.018583e-06
[1657,] 6.629000e-05 1.839753e-05 6.543534e-04
[1658,] 1.209637e-04 1.444324e-05 1.898292e-03
[1659,] 6.919773e-05 2.507868e-05 8.359622e-06
[1660,] 6.658772e-05 1.420985e-05 8.632880e-04
[1661,] 4.342185e-04 1.281379e-05 4.113363e-03
[1662,] 6.922221e-05 2.347670e-05 7.675082e-06
[1663,] 6.906309e-05 2.530316e-05 8.413549e-06
[1664,] 6.439768e-05 1.119348e-05 3.724583e-06
[1665,] 6.513695e-05 1.152318e-05 2.326322e-05
[1666,] 6.900893e-05 2.145609e-05 7.069061e-06
[1667,] 6.679139e-05 1.417091e-05 5.389213e-04
[1668,] 6.882682e-05 2.570213e-05 8.563817e-06
[1669,] 6.878857e-05 2.821301e-05 9.438874e-06
[1670,] 1.391891e-03 1.211236e-05 1.069793e-02
[1671,] 6.511955e-05 1.160258e-05 5.060238e-05
[1672,] 6.507506e-05 1.158339e-05 4.424096e-05
[1673,] 6.565560e-05 1.416600e-05 2.900654e-04
[1674,] 6.560138e-05 1.406374e-05 2.635610e-04
[1675,] 6.554843e-05 1.391243e-05 2.362232e-04
[1676,] 1.391891e-03 1.200908e-05 9.947725e-03
[1677,] 6.883290e-05 2.553206e-05 8.498832e-06
[1678,] 6.554843e-05 1.386662e-05 2.332893e-04
[1679,] 6.482540e-05 1.103321e-05 3.668622e-06
[1680,] 6.560138e-05 1.386662e-05 2.499868e-04
[1681,] 6.565560e-05 1.386662e-05 2.679084e-04
[1682,] 6.565560e-05 1.381635e-05 2.642044e-04
[1683,] 6.565560e-05 1.381635e-05 2.642044e-04
[1684,] 6.885720e-05 2.654290e-05 8.837401e-06
[1685,] 6.855534e-05 1.363741e-04 5.044564e-05
[1686,] 6.571734e-05 1.381635e-05 2.853616e-04
[1687,] 6.496241e-05 1.103229e-05 3.669517e-06
[1688,] 6.577426e-05 1.372265e-05 2.978779e-04
[1689,] 6.583901e-05 1.367908e-05 3.177782e-04
[1690,] 6.886200e-05 2.545559e-05 8.466850e-06
[1691,] 6.879457e-05 2.646942e-05 8.805598e-06
[1692,] 6.882028e-05 2.646133e-05 8.801922e-06
[1693,] 6.561324e-05 1.155870e-05 9.238404e-05
[1694,] 2.189630e-03 1.192070e-05 1.394824e-02
[1695,] 6.878267e-05 2.639880e-05 8.775796e-06
[1696,] 6.888576e-05 2.602309e-05 8.698993e-06
[1697,] 6.594479e-05 1.363128e-05 3.025055e-04
[1698,] 1.744795e-03 1.222442e-05 1.724959e-02
[1699,] 6.710459e-05 1.164040e-05 2.012592e-04
[1700,] 6.461978e-05 1.273663e-05 4.270501e-06
[1701,] 6.476681e-05 1.112354e-05 3.704913e-06
[1702,] 6.476681e-05 1.112354e-05 3.704913e-06
[1703,] 6.483559e-05 1.104685e-05 3.678845e-06
[1704,] 6.563045e-05 1.372834e-05 3.522333e-04
[1705,] 6.569157e-05 1.372834e-05 3.806099e-04
[1706,] 6.552486e-05 1.152093e-05 1.207302e-04
[1707,] 6.574792e-05 1.354388e-05 3.867309e-04
[1708,] 6.574792e-05 1.358673e-05 3.916960e-04
[1709,] 6.574792e-05 1.354388e-05 3.867309e-04
[1710,] 6.608867e-05 1.372834e-05 6.571485e-04
[1711,] 2.375267e-03 1.193101e-05 1.588127e-02
[1712,] 6.499880e-05 1.104685e-05 3.679667e-06
[1713,] 2.189630e-03 1.200724e-05 1.746479e-02
[1714,] 6.623515e-05 1.377342e-05 7.743062e-04
[1715,] 6.492454e-05 1.104199e-05 3.676803e-06
[1716,] 6.646219e-05 1.377342e-05 9.685575e-04
[1717,] 6.623515e-05 1.377342e-05 7.743062e-04
[1718,] 6.623515e-05 1.377342e-05 7.743062e-04
[1719,] 6.497373e-05 1.105199e-05 3.682064e-06
[1720,] 6.630667e-05 1.387034e-05 8.548366e-04
[1721,] 6.860265e-05 1.028344e-04 3.724924e-05
[1722,] 6.616500e-05 1.362918e-05 6.311255e-04
[1723,] 6.899892e-05 2.376292e-05 7.811512e-06
[1724,] 6.871810e-05 2.624427e-05 8.716761e-06
[1725,] 6.906982e-05 2.486748e-05 8.271132e-06
[1726,] 6.623515e-05 1.392233e-05 8.069777e-04
[1727,] 6.470568e-05 1.278257e-05 4.208061e-06
[1728,] 6.634530e-05 1.431669e-05 9.477035e-04
[1729,] 6.575474e-05 1.156281e-05 1.743051e-04
[1730,] 6.638775e-05 1.396971e-05 9.515309e-04
[1731,] 6.569824e-05 1.155545e-05 1.607660e-04
[1732,] 6.575474e-05 1.157135e-05 1.766819e-04
[1733,] 2.985385e-03 1.194827e-05 2.106054e-02
[1734,] 6.910747e-05 2.503343e-05 8.324237e-06
[1735,] 6.638775e-05 1.392233e-05 9.393585e-04
[1736,] 6.638775e-05 1.392233e-05 9.393585e-04
[1737,] 6.638775e-05 1.392233e-05 9.393585e-04
[1738,] 6.638775e-05 1.392233e-05 9.393585e-04
[1739,] 6.927259e-03 1.361988e-05 1.414904e-01
[1740,] 6.630667e-05 1.392233e-05 8.671288e-04
[1741,] 6.897483e-05 2.433805e-05 8.015522e-06
[1742,] 6.909202e-05 2.487654e-05 8.276033e-06
[1743,] 6.653054e-05 1.387034e-05 1.016100e-03
[1744,] 6.912421e-05 2.502750e-05 8.325432e-06
[1745,] 6.512574e-05 1.105610e-05 3.684857e-06
[1746,] 6.512574e-05 1.105610e-05 3.684857e-06
[1747,] 6.887222e-05 2.296261e-05 7.660725e-06
[1748,] 6.519970e-05 1.160609e-05 1.628119e-04
[1749,] 3.168570e-03 1.410725e-05 7.653709e-02
[1750,] 6.870076e-05 2.613655e-05 8.682605e-06
[1751,] 6.630667e-05 1.396971e-05 8.783472e-04
[1752,] 6.895574e-05 2.404697e-05 7.931048e-06
[1753,] 6.870076e-05 2.613718e-05 8.682468e-06
[1754,] 3.756439e-03 1.193897e-05 2.577551e-02
[1755,] 6.630667e-05 1.402300e-05 8.909870e-04
[1756,] 6.630667e-05 1.402300e-05 8.909870e-04
[1757,] 6.625372e-05 1.407156e-05 7.776066e-04
[1758,] 6.559616e-05 1.155545e-05 1.291143e-04
[1759,] 3.170435e-03 1.195371e-05 2.268544e-02
[1760,] 6.571190e-05 1.156281e-05 1.509925e-04
[1761,] 6.870922e-05 2.628102e-05 8.741609e-06
[1762,] 6.632560e-05 1.412618e-05 8.475372e-04
[1763,] 6.632560e-05 1.412618e-05 8.475372e-04
[1764,] 6.895574e-05 2.429959e-05 8.013423e-06
[1765,] 6.895258e-05 2.470423e-05 8.147311e-06
[1766,] 6.895574e-05 2.424337e-05 7.995092e-06
[1767,] 6.871623e-05 2.504295e-05 8.317013e-06
[1768,] 6.618322e-05 1.418151e-05 7.446913e-04
[1769,] 6.625372e-05 1.423192e-05 8.104403e-04
[1770,] 7.020115e-05 1.197280e-05 4.043718e-06
[1771,] 6.997289e-05 4.683828e-05 1.498758e-05
[1772,] 6.497949e-05 1.103745e-05 3.674185e-06
[1773,] 6.618322e-05 1.423192e-05 7.543007e-04
[1774,] 6.868147e-05 1.292033e-04 4.813816e-05
[1775,] 3.441493e-03 1.194827e-05 2.427122e-02
[1776,] 2.736186e-03 1.199977e-05 2.154897e-02
[1777,] 2.945147e-03 1.195282e-05 2.144832e-02
[1778,] 6.564487e-05 1.423192e-05 3.736161e-04
[1779,] 6.553752e-05 1.158866e-05 1.259610e-04
[1780,] 2.945147e-03 1.194370e-05 2.051198e-02
[1781,] 6.528287e-05 1.160740e-05 9.060200e-05
[1782,] 6.610649e-05 1.396971e-05 6.506295e-04
[1783,] 6.616500e-05 1.396971e-05 7.607712e-04
[1784,] 6.608867e-05 1.396971e-05 7.025286e-04
[1785,] 6.505011e-05 1.103419e-05 3.672251e-06
[1786,] 6.865823e-05 2.614014e-05 8.677322e-06
[1787,] 6.532277e-05 1.160740e-05 1.052093e-04
[1788,] 3.213794e-03 1.191495e-05 1.976572e-02
[1789,] 3.213794e-03 1.193897e-05 2.206126e-02
[1790,] 6.541347e-05 1.168322e-05 1.102274e-04
[1791,] 4.045301e-03 1.188720e-05 2.860777e-02
[1792,] 6.627022e-05 1.423192e-05 8.921250e-04
[1793,] 6.630667e-05 1.423192e-05 9.407478e-04
[1794,] 6.593147e-05 1.423192e-05 5.813285e-04
[1795,] 6.584064e-05 1.423192e-05 5.141677e-04
[1796,] 6.505011e-05 1.103745e-05 3.674446e-06
[1797,] 6.600005e-05 1.418151e-05 6.206353e-04
[1798,] 6.892837e-05 2.525514e-05 8.344977e-06
[1799,] 3.756439e-03 1.191330e-05 2.175408e-02
[1800,] 3.756439e-03 1.191330e-05 2.175408e-02
[1801,] 6.865823e-05 2.609164e-05 8.661094e-06
[1802,] 3.543915e-03 1.186950e-05 2.373142e-02
[1803,] 6.635053e-05 1.407156e-05 9.271892e-04
[1804,] 6.567086e-05 1.157135e-05 1.567431e-04
[1805,] 6.864506e-05 2.609963e-05 8.664505e-06
[1806,] 6.559367e-05 1.407156e-05 3.812234e-04
[1807,] 6.867108e-05 2.500826e-05 8.299681e-06
[1808,] 6.935499e-05 1.235969e-05 4.222426e-06
[1809,] 2.998931e-03 1.193101e-05 2.003915e-02
[1810,] 6.557115e-05 1.418151e-05 3.273430e-04
[1811,] 6.483620e-05 1.109930e-05 3.693865e-06
[1812,] 6.568563e-05 1.423192e-05 3.840856e-04
[1813,] 6.498061e-05 1.109555e-05 3.691483e-06
[1814,] 6.912231e-05 2.927128e-05 9.685413e-06
[1815,] 6.914793e-05 2.868956e-05 9.485685e-06
[1816,] 6.869674e-05 2.552103e-05 8.448743e-06
[1817,] 2.282928e-03 1.203149e-05 1.890881e-02
[1818,] 2.121800e-03 1.203149e-05 1.757201e-02
[1819,] 6.874199e-05 2.672094e-05 8.878035e-06
[1820,] 6.575581e-05 1.474949e-05 4.218611e-04
[1821,] 6.556913e-05 1.429384e-05 4.075475e-04
[1822,] 6.579665e-05 1.481274e-05 4.981681e-04
[1823,] 6.864064e-05 2.611254e-05 8.668738e-06
[1824,] 6.870650e-05 2.508728e-05 8.321811e-06
[1825,] 6.598356e-05 1.428861e-05 5.511558e-04
[1826,] 6.894871e-05 2.864955e-05 9.447694e-06
[1827,] 6.874859e-05 2.514601e-05 8.338483e-06
[1828,] 6.562467e-05 1.423192e-05 3.554447e-04
[1829,] 6.896073e-05 2.915230e-05 9.613944e-06
[1830,] 6.506740e-05 1.117985e-05 3.724829e-06
[1831,] 6.562467e-05 1.423192e-05 3.554447e-04
[1832,] 6.495837e-05 1.145396e-05 3.830458e-06
[1833,] 2.385892e-03 1.193897e-05 1.638865e-02
[1834,] 6.562467e-05 1.423192e-05 3.554447e-04
[1835,] 6.589482e-05 1.418151e-05 3.780852e-04
[1836,] 6.607190e-05 1.406374e-05 5.046579e-04
[1837,] 6.867596e-05 2.630883e-05 8.729996e-06
[1838,] 6.847199e-05 1.385186e-04 4.972530e-05
[1839,] 6.618304e-05 1.424399e-05 5.918112e-04
[1840,] 6.876882e-05 2.567389e-05 8.499255e-06
[1841,] 6.585536e-05 1.389438e-05 3.735692e-04
[1842,] 6.613508e-05 1.432751e-05 5.423955e-04
[1843,] 2.300183e-03 1.198969e-05 1.357242e-02
[1844,] 6.611754e-05 1.375226e-05 4.823141e-04
[1845,] 2.351238e-03 1.197351e-05 1.242613e-02
[1846,] 6.604630e-05 1.362087e-05 4.177135e-04
[1847,] 6.896839e-05 2.597738e-05 8.582819e-06
[1848,] 6.595156e-05 1.334412e-05 3.767595e-04
[1849,] 6.595156e-05 1.326556e-05 3.669933e-04
[1850,] 2.026197e-03 1.206829e-05 8.839982e-03
[1851,] 6.599501e-05 1.302441e-05 3.946625e-04
[1852,] 6.605730e-05 1.310864e-05 4.338332e-04
[1853,] 6.608831e-05 1.299178e-05 3.760181e-04
[1854,] 6.601917e-05 1.299178e-05 3.484701e-04
[1855,] 6.601917e-05 1.295639e-05 3.437614e-04
[1856,] 6.601917e-05 1.253673e-05 2.600682e-04
[1857,] 4.588530e-03 1.207316e-05 1.957791e-02
[1858,] 6.583269e-05 1.180204e-05 1.142889e-04
[1859,] 6.607350e-05 1.285928e-05 2.500927e-04
[1860,] 6.613448e-05 1.285049e-05 2.585234e-04
[1861,] 6.285071e-03 1.209844e-05 3.276896e-02
[1862,] 6.895566e-05 2.703349e-05 8.964782e-06
[1863,] 6.870270e-05 2.721778e-05 9.025710e-06
[1864,] 4.949215e-03 1.214731e-05 2.057504e-02
[1865,] 1.993799e-03 1.213646e-05 8.595489e-03
[1866,] 6.565200e-05 1.205875e-05 4.052109e-06
[1867,] 6.876179e-05 2.688885e-05 8.892960e-06
[1868,] 3.366173e-03 1.217246e-05 1.333706e-02
[1869,] 6.565200e-05 1.205875e-05 4.052109e-06
[1870,] 5.753857e-03 1.216584e-05 2.294107e-02
[1871,] 6.875254e-05 4.644372e-05 1.543189e-05
[1872,] 6.884994e-05 4.407689e-05 1.461457e-05
[1873,] 6.482164e-05 1.234842e-05 4.132261e-06
[1874,] 6.924230e-05 4.599052e-05 1.439872e-05
[1875,] 6.878258e-05 4.660364e-05 1.551883e-05
[1876,] 6.885568e-05 4.299108e-05 1.381059e-05
[1877,] 6.756618e-05 1.304799e-05 4.424640e-06
[1878,] 6.900644e-05 2.133254e-05 7.062521e-06
[1879,] 6.912977e-05 1.344865e-05 4.408699e-06
[1880,] 6.882237e-05 4.321902e-05 1.429258e-05
[1881,] 6.510967e-05 1.216320e-05 1.762656e-04
[1882,] 6.890591e-05 4.310230e-05 1.378960e-05
[1883,] 6.927972e-05 2.212624e-05 7.281716e-06
[1884,] 6.887732e-05 4.331513e-05 1.432364e-05
[1885,] 7.172268e-05 3.185717e-05 1.063690e-05
[1886,] 6.600413e-05 1.865978e-05 6.237302e-06
[1887,] 7.042946e-05 6.156640e-05 1.945978e-05
[1888,] 6.618809e-05 1.651166e-05 5.652889e-06
[1889,] 6.511001e-05 1.263121e-05 4.202865e-06
[1890,] 6.509221e-05 1.257912e-05 4.184149e-06
[1891,] 6.616730e-05 1.573387e-05 5.228579e-06
[1892,] 6.820399e-05 1.424926e-05 4.887969e-06
[1893,] 6.600409e-05 1.631091e-05 5.591859e-06
[1894,] 6.606723e-05 1.672849e-05 5.746145e-06
[1895,] 6.616775e-05 1.594943e-05 5.297782e-06
[1896,] 6.617052e-05 1.571251e-05 5.215461e-06
[1897,] 7.153961e-05 1.912054e-05 7.639733e-06
[1898,] 6.529017e-05 1.617307e-05 5.495850e-06
[1899,] 6.533657e-05 1.617307e-05 5.499394e-06
[1900,] 7.158033e-05 1.937576e-05 8.192993e-06
[1901,] 7.156886e-05 1.940343e-05 8.186082e-06
[1902,] 6.499790e-05 1.241540e-05 4.129982e-06
[1903,] 6.538907e-05 1.648518e-05 5.613219e-06
[1904,] 6.624476e-05 1.574611e-05 5.223038e-06
[1905,] 6.498544e-05 1.241939e-05 4.130667e-06
[1906,] 6.545120e-05 1.281390e-05 4.318025e-06
[1907,] 7.206634e-05 1.944307e-05 9.837083e-06
[1908,] 6.607547e-05 1.699203e-05 5.841255e-06
[1909,] 7.206634e-05 1.944307e-05 9.837083e-06
[1910,] 6.621630e-05 1.398977e-05 4.635226e-06
[1911,] 6.623642e-05 1.416753e-05 4.689811e-06
[1912,] 6.588641e-05 1.622577e-05 5.554975e-06
[1913,] 6.963647e-05 4.418168e-05 1.633658e-05
[1914,] 6.961264e-05 5.655451e-05 1.868523e-05
[1915,] 6.620532e-05 1.394639e-05 4.622832e-06
[1916,] 6.499378e-05 1.210388e-05 4.024915e-06
[1917,] 6.718100e-05 1.617932e-05 5.474239e-06
[1918,] 6.623195e-05 1.866759e-05 6.133484e-06
[1919,] 6.636314e-05 1.857435e-05 6.077249e-06
[1920,] 6.488751e-05 1.318778e-05 4.325153e-06
[1921,] 6.470545e-05 1.970871e-05 6.403864e-06
[1922,] 6.652171e-05 1.534888e-05 5.119574e-06
[1923,] 6.496157e-05 1.635029e-05 5.529274e-06
[1924,] 6.496157e-05 1.645570e-05 5.565770e-06
[1925,] 6.637508e-05 1.383906e-05 4.564262e-06
[1926,] 6.503940e-05 1.617887e-05 5.476852e-06
[1927,] 6.470545e-05 1.798908e-05 5.859530e-06
[1928,] 6.642197e-05 1.394545e-05 4.594945e-06
[1929,] 6.479225e-05 1.671367e-05 5.635323e-06
[1930,] 6.514756e-05 1.698282e-05 5.766932e-06
[1931,] 7.232229e-05 2.025489e-05 1.196438e-05
[1932,] 6.520821e-05 1.688002e-05 5.736669e-06
[1933,] 6.700539e-05 1.424341e-05 4.654190e-06
[1934,] 6.466952e-05 1.571180e-05 5.278922e-06
[1935,] 6.513753e-05 1.672117e-05 5.674305e-06
[1936,] 6.581150e-05 1.383176e-05 4.644248e-06
[1937,] 6.501569e-05 1.233047e-05 4.104803e-06
[1938,] 6.606770e-05 1.369644e-05 4.621096e-06
[1939,] 6.728143e-05 1.378135e-05 4.505768e-06
[1940,] 6.481065e-05 1.777267e-05 6.001079e-06
[1941,] 6.507334e-05 1.236419e-05 4.119172e-06
[1942,] 6.460060e-05 1.758834e-05 5.902148e-06
[1943,] 6.728143e-05 1.362084e-05 4.457776e-06
[1944,] 6.716166e-05 1.369302e-05 4.483958e-06
[1945,] 6.484089e-05 1.728842e-05 5.838822e-06
[1946,] 6.484089e-05 1.803089e-05 6.094168e-06
[1947,] 6.664315e-05 1.531048e-05 5.012134e-06
[1948,] 6.481065e-05 1.713110e-05 5.780755e-06
[1949,] 6.480018e-05 1.289632e-05 4.322025e-06
[1950,] 6.454184e-05 1.641697e-05 5.403055e-06
[1951,] 6.455624e-05 1.813160e-05 5.953087e-06
[1952,] 6.478351e-05 1.263097e-05 4.194351e-06
[1953,] 6.474267e-05 1.644768e-05 5.398031e-06
[1954,] 6.467906e-05 1.673547e-05 5.481632e-06
[1955,] 6.492522e-05 1.241070e-05 4.113965e-06
[1956,] 7.048692e-05 1.423281e-05 4.603017e-06
[1957,] 6.488026e-05 1.750725e-05 5.919287e-06
[1958,] 6.586196e-05 2.275187e-05 7.879729e-06
[1959,] 6.710637e-05 2.275187e-05 8.011153e-06
[1960,] 6.719762e-05 2.221909e-05 7.823795e-06
[1961,] 6.710637e-05 2.248266e-05 7.912450e-06
[1962,] 7.060441e-05 2.085191e-05 6.856993e-06
[1963,] 7.035603e-05 3.101627e-05 9.926934e-06
[1964,] 6.941941e-05 1.639912e-05 5.735757e-06
[1965,] 7.404134e-05 1.247206e-05 4.309152e-06
[1966,] 6.850031e-05 1.852216e-05 6.131001e-06
[1967,] 7.214883e-05 1.596168e-05 5.637049e-06
[1968,] 7.428535e-05 1.570520e-05 5.531909e-06
[1969,] 7.204209e-05 2.040762e-05 1.166082e-05
[1970,] 7.284745e-05 1.416703e-05 4.948010e-06
[1971,] 7.104937e-05 2.052260e-05 7.841074e-06
[1972,] 7.273277e-05 1.343517e-05 4.654771e-06
[1973,] 7.106282e-05 1.440560e-05 5.046423e-06
[1974,] 7.187219e-05 1.472150e-05 5.187584e-06
[1975,] 7.423104e-05 1.343134e-05 4.672350e-06
[1976,] 6.885741e-05 2.347460e-05 7.592912e-06
[1977,] 7.078339e-05 2.015126e-05 6.719034e-06
[1978,] 6.518383e-05 2.248258e-05 7.437101e-06
[1979,] 7.079243e-05 2.020834e-05 6.740598e-06
[1980,] 7.586944e-05 1.341755e-05 4.689980e-06
[1981,] 6.947648e-05 1.227356e-05 4.187354e-06
[1982,] 7.448380e-05 1.356052e-05 4.733665e-06
[1983,] 7.571491e-05 1.357735e-05 4.756215e-06
[1984,] 7.067206e-05 2.237759e-05 7.330355e-06
[1985,] 7.063315e-05 2.237759e-05 7.332303e-06
[1986,] 6.920481e-05 2.193507e-05 7.440986e-06
[1987,] 7.070533e-05 2.232895e-05 7.312521e-06
[1988,] 7.060699e-05 2.226601e-05 7.300106e-06
[1989,] 7.059132e-05 2.189943e-05 7.194666e-06
[1990,] 7.597581e-05 1.343481e-05 4.702703e-06
[1991,] 6.755016e-05 5.121244e-05 1.661808e-05
[1992,] 7.734384e-05 1.340295e-05 4.704352e-06
[1993,] 7.717664e-05 1.340295e-05 4.702538e-06
[1994,] 7.059739e-05 2.186296e-05 7.187994e-06
[1995,] 7.060409e-05 2.186296e-05 7.187728e-06
[1996,] 6.924974e-05 2.146871e-05 7.271623e-06
[1997,] 7.881167e-05 1.356330e-05 4.789801e-06
[1998,] 7.055944e-05 2.184742e-05 7.182022e-06
[1999,] 7.057803e-05 2.184742e-05 7.181249e-06
[2000,] 7.059739e-05 2.184742e-05 7.180454e-06
[2001,] 7.059739e-05 2.186458e-05 7.185047e-06
[2002,] 7.059739e-05 2.186458e-05 7.185047e-06
[2003,] 7.041463e-05 2.998415e-05 9.636916e-06
[2004,] 7.075390e-05 2.162979e-05 7.100601e-06
[2005,] 7.070171e-05 2.166608e-05 7.112438e-06
[2006,] 6.640214e-05 2.079882e-05 7.215266e-06
[2007,] 7.060225e-05 2.170311e-05 7.126774e-06
[2008,] 7.069565e-05 2.176201e-05 7.138693e-06
[2009,] 7.238529e-05 1.804862e-05 5.578461e-06
[2010,] 7.066977e-05 2.178140e-05 7.145138e-06
[2011,] 7.050187e-05 2.209984e-05 7.242238e-06
[2012,] 7.007498e-05 2.181928e-05 7.181826e-06
[2013,] 7.063830e-05 2.621984e-05 8.435527e-06
[2014,] 7.063830e-05 2.630161e-05 8.458977e-06
[2015,] 7.061368e-05 2.646626e-05 8.511433e-06
[2016,] 7.975815e-05 1.490944e-05 5.378538e-06
[2017,] 7.065071e-05 2.652542e-05 8.523993e-06
[2018,] 7.061952e-05 2.631436e-05 8.465306e-06
[2019,] 7.061368e-05 2.734422e-05 8.773813e-06
[2020,] 7.936660e-05 1.511592e-05 5.459832e-06
[2021,] 6.641120e-05 2.104425e-05 7.293692e-06
[2022,] 7.071926e-05 2.712991e-05 8.692898e-06
[2023,] 7.057102e-05 2.808201e-05 9.001118e-06
[2024,] 7.051758e-05 2.835178e-05 9.091479e-06
[2025,] 7.052927e-05 2.828050e-05 9.067953e-06
[2026,] 7.052927e-05 2.828050e-05 9.067953e-06
[2027,] 7.048841e-05 2.868816e-05 9.198218e-06
[2028,] 7.902860e-05 1.836632e-05 6.813406e-06
[2029,] 7.051125e-05 4.663756e-05 1.458078e-05
[2030,] 7.018209e-05 3.807391e-05 1.291353e-05
[2031,] 6.657499e-05 2.022219e-05 7.023747e-06
[2032,] 7.026225e-05 2.839355e-05 9.152288e-06
[2033,] 7.554608e-05 1.627671e-05 5.542602e-06
[2034,] 3.006418e-04 4.944834e-05 7.734290e-05
[2035,] 6.966063e-05 2.276176e-05 7.537703e-06
[2036,] 7.026233e-05 2.197856e-05 7.182652e-06
[2037,] 8.175501e-05 1.512503e-05 5.507236e-06
[2038,] 7.047789e-05 2.252228e-05 7.326241e-06
[2039,] 6.475869e-05 2.832340e-05 9.600587e-06
[2040,] 7.761181e-05 1.587389e-05 5.986012e-06
[2041,] 7.032044e-05 2.740899e-05 8.835888e-06
[2042,] 6.449950e-05 1.591480e-05 5.317199e-06
[2043,] 7.031552e-05 2.740899e-05 8.836823e-06
[2044,] 7.031012e-05 2.740899e-05 8.837852e-06
[2045,] 7.031012e-05 2.740899e-05 8.837852e-06
[2046,] 8.125041e-05 1.254103e-05 4.350719e-06
[2047,] 7.031012e-05 2.753974e-05 8.877826e-06
[2048,] 7.034680e-05 2.774008e-05 8.931507e-06
[2049,] 7.032044e-05 2.809636e-05 9.045554e-06
[2050,] 7.035737e-05 2.788265e-05 8.972980e-06
[2051,] 7.035737e-05 2.802699e-05 9.017023e-06
[2052,] 7.035182e-05 2.802699e-05 9.018110e-06
[2053,] 8.096443e-05 1.270041e-05 4.425914e-06
[2054,] 7.033629e-05 2.838490e-05 9.129026e-06
[2055,] 7.035198e-05 2.816434e-05 9.058499e-06
[2056,] 6.561686e-05 1.339054e-05 4.524831e-06
[2057,] 7.034133e-05 2.853662e-05 9.174350e-06
[2058,] 6.567834e-05 1.326254e-05 4.482738e-06
[2059,] 7.598473e-05 1.517268e-05 4.962092e-06
[2060,] 6.457348e-05 1.631491e-05 5.469167e-06
[2061,] 7.033629e-05 2.869022e-05 9.222340e-06
[2062,] 7.034133e-05 2.869022e-05 9.221285e-06
[2063,] 7.650560e-05 1.512086e-05 5.218339e-06
[2064,] 6.568216e-05 1.322387e-05 4.469100e-06
[2065,] 7.033076e-05 2.883828e-05 9.268774e-06
[2066,] 6.567834e-05 1.314808e-05 4.441920e-06
[2067,] 6.457348e-05 1.648329e-05 5.526053e-06
[2068,] 7.032575e-05 2.892490e-05 9.296032e-06
[2069,] 6.577840e-05 1.307796e-05 4.420415e-06
[2070,] 7.032026e-05 2.923830e-05 9.393145e-06
[2071,] 6.572513e-05 1.311095e-05 4.430356e-06
[2072,] 7.030983e-05 2.923830e-05 9.395466e-06
[2073,] 7.030983e-05 2.923830e-05 9.395466e-06
[2074,] 7.031528e-05 2.932367e-05 9.420392e-06
[2075,] 7.039584e-05 2.916116e-05 9.353320e-06
[2076,] 7.616267e-05 1.527814e-05 5.070757e-06
[2077,] 7.031528e-05 2.948031e-05 9.468359e-06
[2078,] 7.032026e-05 2.948031e-05 9.467233e-06
[2079,] 7.032026e-05 2.948031e-05 9.467233e-06
[2080,] 7.034700e-05 2.964677e-05 9.510871e-06
[2081,] 6.567139e-05 1.300611e-05 4.390965e-06
[2082,] 7.032006e-05 2.965743e-05 9.519983e-06
[2083,] 6.676198e-05 1.227882e-05 4.155475e-06
[2084,] 7.934939e-05 1.283488e-05 4.476837e-06
[2085,] 7.024362e-05 2.940176e-05 9.460920e-06
[2086,] 7.027367e-05 2.956725e-05 9.504635e-06
[2087,] 7.027367e-05 2.956725e-05 9.504635e-06
[2088,] 7.029947e-05 2.964677e-05 9.522988e-06
[2089,] 7.027899e-05 2.964677e-05 9.527788e-06
[2090,] 7.027367e-05 2.964677e-05 9.529046e-06
[2091,] 7.025356e-05 2.997773e-05 9.635577e-06
[2092,] 6.461474e-05 1.623216e-05 5.448817e-06
[2093,] 7.027367e-05 2.972677e-05 9.553602e-06
[2094,] 8.055451e-05 1.277643e-05 4.458866e-06
[2095,] 7.590093e-05 1.746840e-05 6.680629e-06
[2096,] 7.018489e-05 1.232737e-04 3.980313e-05
[2097,] 7.023375e-05 3.040906e-05 9.773252e-06
[2098,] 6.461474e-05 1.631491e-05 5.476863e-06
[2099,] 6.461474e-05 1.623216e-05 5.448817e-06
[2100,] 6.572326e-05 1.286832e-05 4.343366e-06
[2101,] 7.024362e-05 3.067249e-05 9.851736e-06
[2102,] 7.026358e-05 3.032509e-05 9.739821e-06
[2103,] 8.022224e-05 1.275346e-05 4.445694e-06
[2104,] 7.022272e-05 3.085367e-05 9.911550e-06
[2105,] 7.020459e-05 3.085367e-05 9.917987e-06
[2106,] 7.026358e-05 3.049352e-05 9.791566e-06
[2107,] 6.447748e-05 1.839438e-05 6.139379e-06
[2108,] 7.026358e-05 3.049352e-05 9.791566e-06
[2109,] 6.477576e-05 1.631704e-05 5.501362e-06
[2110,] 7.029947e-05 3.123708e-05 1.001047e-05
[2111,] 7.029947e-05 3.123708e-05 1.001047e-05
[2112,] 7.028866e-05 3.123708e-05 1.001182e-05
[2113,] 7.032561e-05 3.096172e-05 9.917989e-06
[2114,] 7.030952e-05 3.133599e-05 1.003672e-05
[2115,] 7.761181e-05 1.491942e-05 5.774446e-06
[2116,] 7.030440e-05 3.105886e-05 9.954540e-06
[2117,] 7.048219e-05 3.152660e-05 1.005252e-05
[2118,] 7.022269e-05 3.171032e-05 1.017528e-05
[2119,] 7.026886e-05 3.152660e-05 1.010749e-05
[2120,] 7.032575e-05 3.105886e-05 9.949115e-06
[2121,] 6.562762e-05 1.256001e-05 4.229582e-06
[2122,] 6.471916e-05 1.615196e-05 5.437485e-06
[2123,] 7.029947e-05 3.123708e-05 1.001047e-05
[2124,] 6.471916e-05 1.615196e-05 5.437485e-06
[2125,] 7.028920e-05 3.123708e-05 1.001315e-05
[2126,] 7.026886e-05 3.161819e-05 1.013563e-05
[2127,] 7.029408e-05 3.109497e-05 9.968273e-06
[2128,] 7.027367e-05 3.171032e-05 1.016261e-05
[2129,] 7.029408e-05 3.164336e-05 1.013652e-05
[2130,] 7.027367e-05 3.181228e-05 1.019393e-05
[2131,] 6.451314e-05 1.560351e-05 5.216374e-06
[2132,] 7.027899e-05 3.190555e-05 1.022111e-05
[2133,] 7.029408e-05 3.152660e-05 1.010070e-05
[2134,] 7.027367e-05 3.181228e-05 1.019393e-05
[2135,] 6.449950e-05 1.567894e-05 5.238245e-06
[2136,] 7.027899e-05 3.190555e-05 1.022111e-05
[2137,] 6.452815e-05 1.560351e-05 5.219816e-06
[2138,] 7.028920e-05 3.190555e-05 1.021830e-05
[2139,] 6.603744e-05 1.265004e-05 4.276338e-06
[2140,] 7.027899e-05 3.199936e-05 1.024992e-05
[2141,] 7.027899e-05 3.199936e-05 1.024992e-05
[2142,] 7.027899e-05 3.199936e-05 1.024992e-05
[2143,] 7.027899e-05 3.199936e-05 1.024992e-05
[2144,] 7.027899e-05 3.210318e-05 1.028180e-05
[2145,] 7.028384e-05 3.210318e-05 1.028045e-05
[2146,] 7.027899e-05 3.210318e-05 1.028180e-05
[2147,] 7.027899e-05 3.219815e-05 1.031096e-05
[2148,] 6.535815e-05 1.237153e-05 4.153842e-06
[2149,] 7.028920e-05 3.190555e-05 1.021830e-05
[2150,] 7.027899e-05 3.219815e-05 1.031096e-05
[2151,] 7.962048e-05 1.266550e-05 4.400047e-06
[2152,] 6.593117e-05 1.259047e-05 4.251849e-06
[2153,] 7.036935e-05 2.427293e-05 7.857984e-06
[2154,] 7.029947e-05 3.230325e-05 1.033749e-05
[2155,] 6.535815e-05 1.234595e-05 4.144697e-06
[2156,] 7.027899e-05 3.219815e-05 1.031096e-05
[2157,] 6.449950e-05 1.538242e-05 5.138753e-06
[2158,] 7.029408e-05 3.230325e-05 1.033899e-05
[2159,] 6.449950e-05 1.538242e-05 5.138753e-06
[2160,] 7.034718e-05 2.328837e-05 7.559426e-06
[2161,] 6.532058e-05 1.227180e-05 4.117038e-06
[2162,] 6.593117e-05 1.265004e-05 4.273606e-06
[2163,] 7.028384e-05 3.219815e-05 1.030960e-05
[2164,] 7.027899e-05 3.210318e-05 1.028180e-05
[2165,] 7.026886e-05 3.210318e-05 1.028465e-05
[2166,] 7.028384e-05 3.210318e-05 1.028045e-05
[2167,] 6.582309e-05 1.265004e-05 4.270724e-06
[2168,] 7.028384e-05 3.210318e-05 1.028045e-05
[2169,] 7.033068e-05 3.196988e-05 1.022535e-05
[2170,] 7.025620e-05 4.757984e-05 1.501062e-05
[2171,] 7.029408e-05 3.219815e-05 1.030675e-05
[2172,] 6.981766e-05 1.338052e-05 4.568824e-06
[2173,] 7.029947e-05 2.687623e-05 8.673444e-06
[2174,] 7.030440e-05 3.216702e-05 1.029436e-05
[2175,] 7.030440e-05 3.216702e-05 1.029436e-05
[2176,] 7.030440e-05 3.216702e-05 1.029436e-05
[2177,] 6.989548e-05 4.532045e-05 1.451032e-05
[2178,] 7.030440e-05 3.216702e-05 1.029436e-05
[2179,] 6.462893e-05 1.583323e-05 5.315865e-06
[2180,] 6.627519e-05 1.189409e-05 4.000881e-06
[2181,] 6.634199e-05 1.283755e-05 4.352838e-06
[2182,] 7.030440e-05 3.227124e-05 1.032631e-05
[2183,] 7.029408e-05 3.258703e-05 1.042605e-05
[2184,] 7.029947e-05 3.227124e-05 1.032768e-05
[2185,] 7.031528e-05 3.216702e-05 1.029138e-05
[2186,] 6.449396e-05 1.615036e-05 5.394760e-06
[2187,] 7.025964e-05 4.929808e-05 1.552533e-05
[2188,] 7.032575e-05 3.207284e-05 1.025970e-05
[2189,] 7.031528e-05 3.207284e-05 1.026253e-05
[2190,] 7.024462e-05 4.757982e-05 1.501398e-05
[2191,] 6.599336e-05 1.297257e-05 4.392692e-06
[2192,] 6.465180e-05 1.640105e-05 5.512322e-06
[2193,] 6.540113e-05 1.267908e-05 4.264846e-06
[2194,] 6.605697e-05 1.304348e-05 4.420320e-06
[2195,] 7.036935e-05 2.346081e-05 7.610048e-06
[2196,] 6.454453e-05 1.955182e-05 6.553143e-06
[2197,] 7.922158e-05 1.280877e-05 4.457349e-06
[2198,] 7.032587e-05 3.175735e-05 1.016460e-05
[2199,] 7.864541e-05 1.277777e-05 4.431665e-06
[2200,] 6.452815e-05 1.649903e-05 5.521169e-06
[2201,] 6.452815e-05 1.631491e-05 5.459221e-06
[2202,] 6.540113e-05 1.286832e-05 4.331982e-06
[2203,] 6.540113e-05 1.286832e-05 4.331982e-06
[2204,] 7.154972e-05 8.252866e-05 3.212157e-05
[2205,] 6.535815e-05 1.290203e-05 4.342213e-06
[2206,] 6.526489e-05 1.290203e-05 4.338321e-06
[2207,] 7.033630e-05 3.175735e-05 1.016185e-05
[2208,] 6.535815e-05 1.308280e-05 4.405053e-06
[2209,] 7.157259e-05 8.532863e-05 3.338788e-05
[2210,] 7.035182e-05 3.165705e-05 1.012713e-05
[2211,] 7.161962e-05 8.414103e-05 3.293901e-05
[2212,] 7.042517e-05 2.305099e-05 7.480919e-06
[2213,] 7.036243e-05 3.137782e-05 1.003907e-05
[2214,] 7.030028e-05 5.170726e-05 1.623435e-05
[2215,] 6.535815e-05 1.295456e-05 4.359755e-06
[2216,] 7.822062e-05 1.242063e-05 4.177477e-06
[2217,] 7.036265e-05 3.135480e-05 1.003348e-05
[2218,] 7.035715e-05 3.116998e-05 9.978370e-06
[2219,] 6.581692e-05 1.317484e-05 4.458995e-06
[2220,] 6.587641e-05 1.323783e-05 4.483684e-06
[2221,] 6.528010e-05 1.264397e-05 4.246847e-06
[2222,] 7.041621e-05 3.099603e-05 9.910938e-06
[2223,] 6.528010e-05 1.186921e-05 3.968291e-06
[2224,] 6.515280e-05 1.193764e-05 3.988189e-06
[2225,] 6.515280e-05 1.176889e-05 3.926858e-06
[2226,] 7.808413e-05 1.225381e-05 4.133609e-06
[2227,] 7.031399e-05 2.333431e-05 7.579126e-06
[2228,] 7.788850e-05 1.224946e-05 4.129192e-06
[2229,] 7.037322e-05 4.681143e-05 1.470973e-05
[2230,] 6.512282e-05 1.171840e-05 3.907548e-06
[2231,] 6.455655e-05 1.293079e-05 4.301414e-06
[2232,] 7.041051e-05 3.126651e-05 9.994726e-06
[2233,] 6.557668e-05 1.164837e-05 3.890990e-06
[2234,] 6.557668e-05 1.161480e-05 3.877254e-06
[2235,] 7.040312e-05 4.841580e-05 1.518517e-05
[2236,] 6.557668e-05 1.159414e-05 3.868527e-06
[2237,] 7.781951e-05 1.430231e-05 5.955253e-06
[2238,] 7.043079e-05 3.034980e-05 9.713666e-06
[2239,] 6.509409e-05 1.155318e-05 3.846261e-06
[2240,] 6.506929e-05 1.154968e-05 3.844537e-06
[2241,] 7.036943e-05 2.839082e-05 9.262155e-06
[2242,] 6.455655e-05 1.246463e-05 4.146621e-06
[2243,] 6.552854e-05 1.156575e-05 3.855580e-06
[2244,] 7.040535e-05 3.114928e-05 9.960372e-06
[2245,] 6.506929e-05 1.154269e-05 3.841341e-06
[2246,] 6.444374e-05 1.229228e-05 4.090056e-06
[2247,] 6.567182e-05 1.154675e-05 3.846902e-06
[2248,] 6.933064e-05 3.419003e-05 1.125996e-05
[2249,] 7.861187e-05 1.471122e-05 6.520582e-06
[2250,] 6.552854e-05 1.154173e-05 3.843380e-06
[2251,] 6.602035e-05 1.157157e-05 3.832021e-06
[2252,] 6.560129e-05 1.154610e-05 3.846211e-06
[2253,] 7.801984e-05 1.443008e-05 6.107071e-06
[2254,] 6.530932e-05 1.153461e-05 3.836202e-06
[2255,] 6.450683e-05 1.219571e-05 4.068246e-06
[2256,] 6.504292e-05 1.153448e-05 3.836246e-06
[2257,] 6.452225e-05 1.219571e-05 4.069801e-06
[2258,] 1.081011e-04 3.934465e-05 3.555806e-05
[2259,] 6.502759e-05 1.153452e-05 3.835892e-06
[2260,] 6.450683e-05 1.204488e-05 4.017255e-06
[2261,] 6.504108e-05 1.153448e-05 3.836242e-06
[2262,] 7.808413e-05 1.234407e-05 4.065835e-06
[2263,] 6.449416e-05 1.199497e-05 3.999444e-06
[2264,] 6.552854e-05 1.153544e-05 3.838808e-06
[2265,] 6.499391e-05 1.153452e-05 3.835844e-06
[2266,] 7.723007e-05 1.430231e-05 5.624728e-06
[2267,] 7.686562e-05 1.434438e-05 5.438142e-06
[2268,] 7.045421e-05 2.981998e-05 9.551982e-06
[2269,] 6.446167e-05 1.293818e-05 4.310494e-06
[2270,] 6.450683e-05 1.198961e-05 3.998556e-06
[2271,] 7.686562e-05 1.444577e-05 5.443229e-06
[2272,] 7.040861e-05 3.099061e-05 9.915816e-06
[2273,] 7.742464e-05 1.448869e-05 5.759824e-06
[2274,] 6.449416e-05 1.201290e-05 4.005155e-06
[2275,] 7.094305e-05 2.930405e-05 1.023747e-05
[2276,] 6.446390e-05 1.205920e-05 4.016854e-06
[2277,] 6.493163e-05 1.164886e-05 3.869228e-06
[2278,] 6.493163e-05 1.164893e-05 3.869249e-06
[2279,] 6.497126e-05 1.164886e-05 3.868767e-06
[2280,] 7.037695e-05 3.070615e-05 9.838377e-06
[2281,] 6.495193e-05 1.162778e-05 3.863122e-06
[2282,] 6.493163e-05 1.163267e-05 3.864651e-06
[2283,] 7.544819e-05 1.153660e-05 3.814840e-06
[2284,] 6.446390e-05 1.198785e-05 3.992923e-06
[2285,] 7.035145e-05 3.086296e-05 9.892674e-06
[2286,] 6.751466e-05 1.386886e-05 4.665334e-06
[2287,] 7.840585e-05 1.464591e-05 6.379384e-06
[2288,] 6.489473e-05 1.163210e-05 3.864885e-06
[2289,] 6.497814e-05 1.167816e-05 3.880461e-06
[2290,] 6.446203e-05 1.298490e-05 4.303596e-06
[2291,] 6.489473e-05 1.161210e-05 3.863667e-06
[2292,] 7.753749e-05 1.259299e-05 4.100685e-06
[2293,] 6.489473e-05 1.165998e-05 3.877617e-06
[2294,] 7.035599e-05 3.083696e-05 9.885350e-06
[2295,] 6.955439e-05 3.197997e-05 1.070835e-05
[2296,] 6.489473e-05 1.167334e-05 3.883849e-06
[2297,] 6.527164e-05 1.160348e-05 3.862517e-06
[2298,] 6.947029e-05 7.814316e-05 2.521465e-05
[2299,] 7.771224e-05 1.264165e-05 4.109103e-06
[2300,] 6.445402e-05 1.226104e-05 4.082554e-06
[2301,] 6.486062e-05 1.170629e-05 3.895859e-06
[2302,] 6.446185e-05 1.226104e-05 4.084142e-06
[2303,] 6.444481e-05 1.221475e-05 4.064629e-06
[2304,] 7.788850e-05 1.264165e-05 4.108673e-06
[2305,] 6.716145e-05 2.658926e-05 8.772159e-06
[2306,] 7.808413e-05 1.269524e-05 4.118226e-06
[2307,] 7.924188e-05 1.642608e-05 7.366403e-06
[2308,] 6.443865e-05 1.231193e-05 4.093617e-06
[2309,] 7.434807e-05 1.765170e-05 5.839326e-06
[2310,] 6.884515e-05 2.949457e-05 9.676330e-06
[2311,] 8.195834e-05 1.307311e-05 5.948639e-06
[2312,] 8.492142e-05 1.633998e-05 1.267152e-05
[2313,] 8.177451e-05 1.307311e-05 5.854327e-06
[2314,] 6.884905e-05 2.949457e-05 9.673642e-06
[2315,] 6.443942e-05 1.241893e-05 4.129758e-06
[2316,] 6.838148e-05 4.078492e-05 1.359999e-05
[2317,] 6.884905e-05 2.956465e-05 9.696194e-06
[2318,] 6.884905e-05 2.956465e-05 9.696194e-06
[2319,] 6.443824e-05 1.226624e-05 4.076347e-06
[2320,] 6.483500e-05 1.180853e-05 3.931287e-06
[2321,] 7.888927e-05 1.639602e-05 7.279866e-06
[2322,] 6.884905e-05 2.956465e-05 9.696194e-06
[2323,] 6.885849e-05 2.956316e-05 9.700862e-06
[2324,] 6.452539e-05 1.213457e-05 4.048554e-06
[2325,] 6.491256e-05 1.184989e-05 3.947090e-06
[2326,] 6.455807e-05 1.207911e-05 4.032268e-06
[2327,] 6.886109e-05 2.885186e-05 9.482192e-06
[2328,] 6.457826e-05 1.202546e-05 4.015320e-06
[2329,] 6.885413e-05 3.868321e-05 1.264814e-05
[2330,] 6.455807e-05 1.200223e-05 4.006035e-06
[2331,] 6.491256e-05 1.191129e-05 3.967426e-06
[2332,] 7.693353e-05 1.291491e-05 4.188675e-06
[2333,] 6.458367e-05 1.204894e-05 3.997470e-06
[2334,] 6.480848e-05 1.223438e-05 4.047912e-06
[2335,] 7.058553e-05 3.222505e-05 1.026167e-05
[2336,] 6.497676e-05 1.194682e-05 3.977568e-06
[2337,] 7.660277e-05 1.325411e-05 4.269148e-06
[2338,] 7.065316e-05 3.202099e-05 1.018637e-05
[2339,] 6.487993e-05 1.215897e-05 4.020436e-06
[2340,] 7.524366e-05 1.332078e-05 4.296433e-06
[2341,] 6.481282e-05 1.210465e-05 4.006717e-06
[2342,] 6.494424e-05 1.191231e-05 3.957626e-06
[2343,] 7.065398e-05 3.529989e-05 1.117531e-05
[2344,] 6.477295e-05 1.239608e-05 4.103273e-06
[2345,] 6.480755e-05 1.236725e-05 4.091520e-06
[2346,] 6.477295e-05 1.236725e-05 4.094005e-06
[2347,] 6.475746e-05 1.222983e-05 4.051014e-06
[2348,] 6.511561e-05 1.203074e-05 3.991689e-06
[2349,] 6.469301e-05 1.199139e-05 3.979857e-06
[2350,] 6.477295e-05 1.227888e-05 4.066092e-06
[2351,] 7.062740e-05 3.276896e-05 1.042179e-05
[2352,] 6.507071e-05 1.210422e-05 4.030841e-06
[2353,] 7.906518e-05 1.758572e-05 7.886469e-06
[2354,] 6.466526e-05 1.186255e-05 3.943420e-06
[2355,] 6.511561e-05 1.215344e-05 4.030184e-06
[2356,] 6.507071e-05 1.208509e-05 4.023595e-06
[2357,] 6.466705e-05 1.186860e-05 3.944425e-06
[2358,] 6.466986e-05 1.196184e-05 3.974336e-06
[2359,] 7.972241e-05 1.703065e-05 8.355899e-06
[2360,] 6.520396e-05 1.214704e-05 4.045961e-06
[2361,] 6.467386e-05 1.196184e-05 3.973473e-06
[2362,] 7.057927e-05 5.143943e-05 1.783677e-05
[2363,] 6.485545e-05 1.223859e-05 4.055844e-06
[2364,] 6.470592e-05 1.203884e-05 3.994572e-06
[2365,] 7.672131e-05 2.145250e-05 7.118066e-06
[2366,] 7.457972e-05 2.092813e-05 6.322536e-06
[2367,] 7.009150e-05 3.631130e-05 1.225386e-05
[2368,] 6.610230e-05 1.404925e-05 4.680339e-06
[2369,] 7.016306e-05 3.169684e-05 1.023444e-05
[2370,] 7.012017e-05 3.169256e-05 1.024919e-05
[2371,] 7.164550e-05 4.142824e-05 1.220967e-05
[2372,] 7.565158e-05 4.868529e-05 1.627243e-05
[2373,] 8.742627e-05 5.521514e-05 3.574207e-05
[2374,] 8.027102e-05 6.260721e-05 1.706304e-05
[2375,] 8.027102e-05 6.204020e-05 1.693031e-05
[2376,] 8.033254e-05 7.305406e-05 1.970989e-05
[2377,] 7.865746e-05 8.605494e-05 2.330399e-05
[2378,] 8.264880e-05 9.323237e-05 3.786176e-05
[2379,] 6.622311e-05 1.713591e-05 5.637373e-06
[2380,] 7.499842e-05 8.946300e-05 2.496765e-05
[2381,] 6.715871e-05 1.696513e-05 5.574639e-06
[2382,] 7.757408e-05 9.701979e-05 2.653411e-05
[2383,] 6.696201e-05 1.702595e-05 5.584452e-06
[2384,] 7.748189e-05 9.283001e-05 2.544350e-05
[2385,] 6.671459e-05 1.684690e-05 5.547233e-06
[2386,] 7.767710e-05 9.811644e-05 2.679635e-05
[2387,] 7.338575e-05 8.686789e-05 2.466863e-05
[2388,] 7.213523e-05 4.774734e-05 1.448332e-05
[2389,] 7.005468e-05 9.375279e-05 2.898535e-05
[2390,] 7.705579e-05 1.017359e-04 2.783942e-05
[2391,] 7.243367e-05 4.226852e-05 1.353019e-05
[2392,] 7.463257e-05 8.097811e-05 2.284004e-05
[2393,] 6.901528e-05 1.897676e-05 6.130483e-06
[2394,] 7.444884e-05 6.731700e-05 1.918334e-05
[2395,] 7.435794e-05 7.834012e-05 2.218742e-05
[2396,] 7.444884e-05 7.597570e-05 2.152915e-05
[2397,] 6.938221e-05 8.233616e-05 2.604709e-05
[2398,] 6.873544e-05 1.897399e-05 6.169328e-06
[2399,] 7.144116e-05 4.471710e-05 1.394051e-05
[2400,] 6.817963e-05 1.996081e-05 6.423162e-06
[2401,] 7.196603e-05 4.614540e-05 1.427296e-05
[2402,] 7.648003e-05 1.050811e-04 2.795767e-05
[2403,] 6.747350e-05 2.008398e-05 6.486810e-06
[2404,] 7.263010e-05 1.067578e-04 2.933687e-05
[2405,] 6.636590e-05 1.158740e-04 3.547782e-05
[2406,] 6.891389e-05 6.123319e-05 2.010482e-05
[2407,] 6.890494e-05 4.791350e-05 1.580430e-05
[2408,] 6.795265e-05 1.940907e-05 6.435182e-06
[2409,] 7.474260e-05 4.670593e-05 1.323697e-05
[2410,] 6.827594e-05 5.054327e-05 1.549623e-05
[2411,] 6.886724e-05 4.702157e-05 1.561186e-05
[2412,] 6.898386e-05 2.324813e-05 7.522197e-06
[2413,] 7.214179e-05 4.062887e-05 1.283778e-05
[2414,] 6.796137e-05 2.092079e-05 6.920049e-06
[2415,] 6.809545e-05 2.116055e-05 6.962955e-06
[2416,] 6.810430e-05 2.112616e-05 6.950491e-06
[2417,] 6.889248e-05 4.644781e-05 1.536000e-05
[2418,] 7.306730e-05 4.486730e-05 1.291549e-05
[2419,] 6.829653e-05 2.092213e-05 6.863293e-06
[2420,] 6.821933e-05 2.085737e-05 6.853443e-06
[2421,] 6.815280e-05 2.079050e-05 6.837452e-06
[2422,] 7.153381e-05 4.100534e-05 1.295191e-05
[2423,] 6.754704e-05 4.657388e-05 1.455084e-05
[2424,] 6.724142e-05 5.601090e-05 1.708793e-05
[2425,] 6.794620e-05 2.096774e-05 6.880866e-06
[2426,] 6.795444e-05 2.083240e-05 6.838397e-06
[2427,] 6.725296e-05 6.060875e-05 1.844777e-05
[2428,] 6.783401e-05 2.181517e-05 7.177373e-06
[2429,] 7.344846e-05 7.940036e-05 2.196975e-05
[2430,] 6.778566e-05 2.228787e-05 7.346015e-06
[2431,] 6.778001e-05 2.208221e-05 7.282106e-06
[2432,] 6.822761e-05 4.709255e-05 1.451912e-05
[2433,] 6.863490e-05 2.485515e-05 7.807963e-06
[2434,] 6.707147e-05 5.976876e-05 1.822461e-05
[2435,] 6.734516e-05 3.330035e-05 1.053347e-05
[2436,] 6.730901e-05 3.284953e-05 1.040318e-05
[2437,] 6.924649e-05 3.534912e-05 1.169729e-05
[2438,] 6.809590e-05 2.053895e-05 6.738934e-06
[2439,] 6.676204e-05 3.326469e-05 1.039326e-05
[2440,] 6.937349e-05 4.237498e-05 1.399696e-05
[2441,] 6.683096e-05 3.435886e-05 1.123443e-05
[2442,] 6.811061e-05 2.035051e-05 6.661002e-06
[2443,] 6.704292e-05 5.422071e-05 1.661353e-05
[2444,] 6.853157e-05 1.883496e-05 6.224592e-06
[2445,] 6.908386e-05 3.335311e-05 1.142845e-05
[2446,] 6.746054e-05 3.165919e-05 9.821797e-06
[2447,] 6.848578e-05 1.885281e-05 6.228951e-06
[2448,] 6.834682e-05 1.892030e-05 6.263378e-06
[2449,] 7.206834e-05 4.591166e-05 1.434702e-05
[2450,] 6.933292e-05 3.954252e-05 1.364680e-05
[2451,] 6.927943e-05 3.568603e-05 1.231129e-05
[2452,] 6.669526e-05 3.143308e-05 9.874022e-06
[2453,] 6.747781e-05 3.210721e-05 9.952810e-06
[2454,] 6.887973e-05 3.814842e-05 1.297480e-05
[2455,] 6.721751e-05 2.846655e-05 8.885221e-06
[2456,] 6.838683e-05 1.858533e-05 6.171777e-06
[2457,] 6.995721e-05 4.062015e-05 1.429154e-05
[2458,] 6.832685e-05 1.848105e-05 6.143350e-06
[2459,] 7.158271e-05 3.191671e-05 9.462303e-06
[2460,] 7.003084e-05 4.107609e-05 1.447884e-05
[2461,] 7.026556e-05 3.423527e-05 1.020725e-05
[2462,] 6.619802e-05 9.970084e-05 3.250026e-05
[2463,] 6.788797e-05 4.621365e-05 1.531802e-05
[2464,] 6.519977e-05 2.252220e-05 7.375619e-06
[2465,] 6.526914e-05 2.027473e-05 6.630903e-06
[2466,] 7.017232e-05 4.818550e-05 1.833130e-05
[2467,] 7.246275e-05 2.562202e-04 9.880083e-05
[2468,] 6.941504e-05 4.696366e-05 1.381817e-05
[2469,] 6.836395e-05 4.268106e-05 1.307800e-05
[2470,] 7.259576e-05 5.225695e-04 2.058054e-04
[2471,] 6.524897e-05 2.690747e-05 8.763175e-06
[2472,] 6.796288e-05 1.065818e-04 3.630208e-05
[2473,] 6.524091e-05 2.810112e-05 9.148185e-06
[2474,] 6.515028e-05 2.750093e-05 9.007110e-06
[2475,] 6.788648e-05 3.037993e-05 9.385905e-06
[2476,] 6.760739e-05 8.954825e-05 3.032705e-05
[2477,] 7.167317e-05 4.042429e-04 1.544966e-04
[2478,] 6.959618e-05 3.754624e-05 1.176435e-05
[2479,] 6.891869e-05 1.241750e-04 4.305326e-05
[2480,] 6.968035e-05 3.365131e-05 1.036548e-05
[2481,] 7.078936e-05 4.484833e-05 1.310576e-05
[2482,] 6.877632e-05 1.098536e-04 3.731693e-05
[2483,] 6.536768e-05 5.307460e-05 1.747859e-05
[2484,] 6.883698e-05 1.044901e-04 3.572187e-05
[2485,] 7.257307e-05 6.731569e-04 2.676188e-04
[2486,] 6.560861e-05 4.601400e-05 1.561409e-05
[2487,] 6.619467e-05 5.687798e-05 1.924498e-05
[2488,] 6.961403e-05 2.277866e-05 7.908208e-06
[2489,] 6.697155e-05 3.801619e-05 1.302632e-05
[2490,] 6.974378e-05 5.249727e-05 1.711187e-05
[2491,] 6.783448e-05 2.803720e-05 9.296269e-06
[2492,] 6.583918e-05 2.143019e-05 7.053331e-06
[2493,] 6.877373e-05 2.535175e-05 8.264528e-06
[2494,] 6.612738e-05 2.212014e-05 7.188129e-06
[2495,] 6.604340e-05 2.160995e-05 7.045774e-06
[2496,] 7.062005e-05 2.963260e-05 1.023940e-05
[2497,] 6.713690e-05 2.110480e-05 6.873516e-06
[2498,] 7.087178e-05 2.200097e-05 6.766359e-06
[2499,] 7.050540e-05 2.640062e-05 8.657357e-06
[2500,] 6.662717e-05 3.395914e-05 1.124543e-05
[2501,] 6.841147e-05 4.675597e-05 1.668847e-05
[2502,] 6.761795e-05 3.191517e-05 1.063703e-05
[2503,] 6.715211e-05 3.041554e-05 1.022444e-05
[2504,] 6.714643e-05 1.877805e-05 5.958482e-06
[2505,] 6.772158e-05 1.884854e-05 5.957294e-06
[2506,] 6.621672e-05 2.193343e-05 6.985170e-06
[2507,] 6.928971e-05 1.191235e-05 3.964579e-06
[2508,] 6.626302e-05 2.077127e-05 6.625208e-06
[2509,] 6.768295e-05 3.406247e-05 1.148276e-05
[2510,] 6.704321e-05 6.086394e-05 1.913055e-05
[2511,] 6.676183e-05 7.923851e-05 2.517696e-05
[2512,] 6.939612e-05 4.749768e-05 1.577219e-05
[2513,] 6.551115e-05 1.971455e-05 6.376504e-06
[2514,] 6.543802e-05 1.959765e-05 6.349135e-06
[2515,] 6.551115e-05 1.949255e-05 6.306807e-06
[2516,] 6.543802e-05 1.907705e-05 6.185189e-06
[2517,] 6.558884e-05 1.917772e-05 6.199049e-06
[2518,] 6.695552e-05 7.625465e-05 2.400421e-05
[2519,] 6.554943e-05 1.877213e-05 6.076273e-06
[2520,] 6.554943e-05 1.867679e-05 6.046391e-06
[2521,] 6.796297e-05 2.884189e-05 9.839095e-06
[2522,] 6.558884e-05 1.733011e-05 5.620736e-06
[2523,] 6.542566e-05 1.702032e-05 5.538765e-06
[2524,] 6.856064e-05 1.187382e-05 3.970293e-06
[2525,] 6.768654e-05 1.198071e-05 4.010420e-06
[2526,] 6.650956e-05 1.428119e-05 4.638159e-06
[2527,] 6.756967e-05 1.196928e-05 4.004116e-06
[2528,] 6.545089e-05 1.589511e-05 5.183323e-06
[2529,] 6.551829e-05 1.770210e-05 5.756172e-06
[2530,] 6.980775e-05 1.207204e-05 4.002779e-06
[2531,] 6.983651e-05 1.197480e-05 3.986180e-06
[2532,] 6.595567e-05 4.014670e-05 1.307170e-05
[2533,] 6.560828e-05 1.458570e-05 4.771278e-06
[2534,] 6.762383e-05 1.488806e-05 4.910389e-06
[2535,] 6.982795e-05 3.765906e-05 1.260444e-05
[2536,] 6.960806e-05 1.878529e-05 6.229515e-06
[2537,] 6.965202e-05 4.095286e-05 1.300396e-05
[2538,] 6.916593e-05 7.472323e-05 2.369368e-05
[2539,] 6.990495e-05 6.778958e-05 2.354201e-05
[2540,] 7.068258e-05 1.308333e-03 5.642236e-04
[2541,] 7.560631e-05 2.075204e-04 8.887799e-05
[2542,] 6.914253e-05 4.064812e-05 1.221395e-05
[2543,] 6.941972e-05 2.244690e-04 8.696478e-05
[2544,] 6.865051e-05 4.379442e-05 1.473855e-05
[2545,] 6.734953e-05 2.438911e-05 7.738313e-06
[2546,] 6.756434e-05 2.466035e-04 8.810528e-05
[2547,] 6.915257e-05 6.705361e-03 2.735209e-03
[2548,] 6.583150e-05 2.199568e-05 7.378434e-06
[2549,] 6.862416e-05 6.333335e-04 2.153674e-04
[2550,] 6.641258e-05 2.366578e-05 7.682037e-06
[2551,] 6.620421e-05 1.257611e-03 4.228632e-04
[2552,] 6.641730e-05 1.903945e-04 6.555477e-05
[2553,] 6.627818e-05 2.354816e-05 7.682750e-06
[2554,] 6.649991e-05 4.611832e-04 1.594798e-04
[2555,] 7.087956e-05 2.304928e-03 9.846765e-04
[2556,] 6.617420e-05 6.869120e-04 2.249617e-04
[2557,] 6.585117e-05 1.765157e-03 5.510240e-04
[2558,] 6.611543e-05 2.066680e-03 6.748448e-04
[2559,] 6.602514e-05 1.713570e-05 5.684912e-06
[2560,] 6.638619e-05 1.884415e-05 6.173970e-06
[2561,] 6.919425e-05 1.157726e-04 3.791696e-05
[2562,] 6.625096e-05 7.943434e-05 2.590627e-05
[2563,] 7.553451e-05 2.522230e-05 9.422071e-06
[2564,] 6.996442e-05 1.723015e-04 5.120868e-05
[2565,] 7.090582e-05 1.492215e-05 4.769054e-06
[2566,] 6.687895e-05 1.296780e-05 4.339115e-06
[2567,] 6.686438e-05 1.394053e-05 4.725182e-06
[2568,] 6.973952e-05 4.711520e-05 1.634466e-05
[2569,] 6.510574e-05 1.300971e-05 4.315900e-06
[2570,] 6.980413e-05 1.431377e-05 4.609638e-06
[2571,] 6.996461e-05 1.423385e-05 4.582315e-06
[2572,] 6.514928e-05 1.252246e-05 4.168421e-06
[2573,] 7.020370e-05 1.529461e-05 4.882116e-06
[2574,] 6.855865e-05 1.930171e-05 6.309522e-06
[2575,] 6.509611e-05 1.247379e-05 4.146164e-06
[2576,] 7.036060e-05 2.279604e-04 6.549481e-05
[2577,] 6.509611e-05 1.255152e-05 4.175283e-06
[2578,] 6.845711e-05 1.874075e-05 6.153199e-06
[2579,] 6.861935e-05 2.186649e-05 7.208368e-06
[2580,] 7.069630e-05 3.173587e-04 8.526547e-05
[2581,] 6.821849e-05 1.846395e-05 6.103767e-06
[2582,] 7.021825e-05 1.241386e-05 4.146716e-06
[2583,] 7.575172e-05 1.517591e-05 4.748936e-06
[2584,] 6.888342e-05 1.397949e-05 4.522319e-06
[2585,] 7.063538e-05 3.815885e-04 1.019726e-04
[2586,] 7.103092e-05 3.510439e-04 9.003930e-05
[2587,] 6.786422e-05 2.353146e-05 7.592050e-06
[2588,] 6.699098e-05 1.634652e-05 5.269732e-06
[2589,] 6.939826e-05 1.457957e-05 4.891652e-06
[2590,] 6.998284e-05 3.360477e-05 1.114885e-05
[2591,] 6.766194e-05 1.702232e-05 5.688208e-06
[2592,] 6.828743e-05 1.740808e-05 5.796148e-06
[2593,] 6.639887e-05 1.322943e-05 4.392280e-06
[2594,] 7.017732e-05 1.544532e-05 5.123482e-06
[2595,] 6.993349e-05 3.369043e-05 1.113978e-05
[2596,] 6.636459e-05 1.325601e-05 4.395035e-06
[2597,] 6.800016e-05 1.740188e-05 5.800035e-06
[2598,] 6.886311e-05 1.524144e-05 5.072323e-06
[2599,] 7.161228e-05 1.473373e-05 4.682151e-06
[2600,] 6.906080e-05 1.505493e-05 4.978622e-06
[2601,] 6.924497e-05 5.619687e-05 1.863688e-05
[2602,] 6.639688e-05 1.340174e-05 4.408745e-06
[2603,] 6.963904e-05 1.526624e-05 4.937069e-06
[2604,] 6.848780e-05 1.673745e-05 5.361384e-06
[2605,] 7.652183e-05 1.155231e-05 3.839732e-06
[2606,] 6.993154e-05 1.468064e-05 4.947827e-06
[2607,] 6.943855e-05 1.528209e-05 5.195665e-06
[2608,] 6.675676e-05 1.655171e-05 5.577294e-06
[2609,] 6.698335e-05 1.641784e-05 5.523167e-06
[2610,] 6.745667e-05 4.961672e-05 1.671045e-05
[2611,] 6.976090e-05 3.260323e-05 1.098003e-05
[2612,] 7.130485e-05 1.935478e-04 5.384310e-05
[2613,] 6.991894e-05 3.220178e-05 1.086945e-05
[2614,] 6.923494e-05 3.900840e-05 1.353376e-05
[2615,] 6.780433e-05 2.392938e-05 8.025376e-06
[2616,] 7.652682e-05 1.124820e-05 3.808286e-06
[2617,] 7.673396e-05 1.124820e-05 3.808979e-06
[2618,] 7.020602e-05 2.937145e-05 9.735060e-06
[2619,] 7.025252e-05 2.933048e-05 9.717937e-06
[2620,] 7.025044e-05 2.933842e-05 9.719928e-06
[2621,] 7.025044e-05 2.933842e-05 9.719928e-06
[2622,] 7.673396e-05 1.127256e-05 3.836514e-06
[2623,] 6.942246e-05 1.516041e-05 5.101524e-06
[2624,] 7.632186e-05 1.123967e-05 3.817130e-06
[2625,] 7.021414e-05 2.946842e-05 9.731260e-06
[2626,] 7.142229e-05 1.314399e-05 4.420330e-06
[2627,] 7.019133e-05 1.383394e-05 4.655062e-06
[2628,] 6.874272e-05 1.566710e-05 5.224514e-06
[2629,] 7.165319e-05 1.311275e-05 4.390020e-06
[2630,] 7.133462e-05 1.310940e-05 4.386217e-06
[2631,] 6.846307e-05 1.585644e-05 5.320562e-06
[2632,] 7.022850e-05 2.959995e-05 9.777575e-06
[2633,] 7.022503e-05 2.921131e-05 9.683128e-06
[2634,] 7.899824e-05 1.122142e-05 3.748966e-06
[2635,] 7.025077e-05 1.353884e-05 4.523174e-06
[2636,] 7.012968e-05 1.355241e-05 4.531259e-06
[2637,] 7.034314e-05 1.354074e-05 4.524953e-06
[2638,] 7.858588e-05 1.130517e-05 3.731787e-06
[2639,] 7.184339e-05 1.314050e-05 4.337308e-06
[2640,] 7.179428e-05 1.309238e-05 4.328530e-06
[2641,] 6.999509e-05 3.030457e-05 1.017189e-05
[2642,] 7.193760e-05 1.311066e-05 4.331403e-06
[2643,] 7.010196e-05 1.499742e-05 4.998518e-06
[2644,] 7.010699e-05 2.881671e-05 9.572689e-06
[2645,] 6.999970e-05 3.030457e-05 1.017237e-05
[2646,] 7.016803e-05 1.377523e-05 4.556976e-06
[2647,] 7.021115e-05 2.882111e-05 9.544699e-06
[2648,] 7.243699e-05 1.304300e-05 4.320146e-06
[2649,] 7.259235e-05 1.305727e-05 4.321679e-06
[2650,] 7.072539e-05 1.305004e-05 4.338056e-06
[2651,] 7.057515e-05 1.303077e-05 4.343416e-06
[2652,] 7.199401e-05 1.511999e-05 5.713406e-06
[2653,] 7.735204e-05 1.621145e-05 6.051366e-06
[2654,] 7.017848e-05 1.764098e-05 5.679911e-06
[2655,] 6.785421e-05 2.526341e-05 8.465049e-06
[2656,] 6.943502e-05 1.687178e-05 5.621421e-06
[2657,] 7.044145e-05 1.758960e-05 5.789922e-06
[2658,] 6.795703e-05 2.386411e-05 8.034904e-06
[2659,] 7.567166e-05 1.301087e-05 4.154604e-06
[2660,] 7.087590e-05 1.630750e-05 5.400682e-06
[2661,] 6.729018e-05 2.009992e-05 6.665517e-06
[2662,] 6.803431e-05 2.994682e-05 1.017778e-05
[2663,] 7.001469e-05 3.508111e-05 1.201588e-05
[2664,] 7.551444e-05 1.271750e-05 4.073016e-06
[2665,] 7.569592e-05 1.326263e-05 4.210677e-06
[2666,] 7.063486e-05 1.640240e-05 5.416794e-06
[2667,] 6.724249e-05 1.963187e-05 6.516384e-06
[2668,] 7.627078e-05 1.234254e-05 4.137717e-06
[2669,] 6.822987e-05 2.928509e-05 1.001077e-05
[2670,] 7.002643e-05 3.548077e-05 1.216529e-05
[2671,] 6.662062e-05 1.336142e-05 4.409731e-06
[2672,] 6.897674e-05 2.184818e-05 7.267690e-06
[2673,] 7.551444e-05 1.243213e-05 3.998148e-06
[2674,] 6.725482e-05 1.967565e-05 6.517540e-06
[2675,] 7.002124e-05 3.510775e-05 1.202239e-05
[2676,] 7.013196e-05 3.666786e-05 1.230234e-05
[2677,] 7.551444e-05 1.265585e-05 4.057644e-06
[2678,] 6.807538e-05 2.261498e-05 7.611215e-06
[2679,] 7.012709e-05 3.795667e-05 1.273172e-05
[2680,] 7.505794e-05 1.302827e-05 4.159667e-06
[2681,] 6.996056e-05 3.472925e-05 1.185285e-05
[2682,] 7.001172e-05 3.545452e-05 1.214034e-05
[2683,] 6.996738e-05 3.544956e-05 1.211814e-05
[2684,] 7.844687e-05 1.346871e-05 4.393750e-06
[2685,] 6.843886e-05 2.703839e-05 9.260181e-06
[2686,] 6.850033e-05 2.695994e-05 9.247487e-06
[2687,] 6.852630e-05 2.734954e-05 9.392641e-06
[2688,] 6.835861e-05 2.734954e-05 9.348930e-06
[2689,] 7.195473e-05 2.400526e-05 7.267614e-06
[2690,] 6.854982e-05 2.679665e-05 9.200864e-06
[2691,] 7.013300e-05 4.123465e-05 1.383766e-05
[2692,] 7.026124e-05 4.123465e-05 1.402526e-05
[2693,] 7.027877e-05 2.227059e-05 6.847995e-06
[2694,] 7.523327e-05 1.904735e-05 5.788639e-06
[2695,] 7.006843e-05 3.283582e-05 1.115239e-05
[2696,] 7.643702e-05 1.484039e-05 4.629637e-06
[2697,] 6.874956e-05 2.650835e-05 9.139360e-06
[2698,] 7.006843e-05 3.248041e-05 1.101019e-05
[2699,] 7.208896e-05 1.425037e-05 4.533102e-06
[2700,] 7.002964e-05 3.205900e-05 1.084017e-05
[2701,] 7.018299e-05 3.193959e-05 1.080858e-05
[2702,] 7.584960e-05 1.791165e-05 5.629372e-06
[2703,] 7.204448e-05 1.290975e-05 4.178853e-06
[2704,] 7.483208e-05 2.305219e-05 6.903194e-06
[2705,] 7.011052e-05 3.178592e-05 1.070720e-05
[2706,] 8.133915e-05 1.277019e-05 5.515547e-06
[2707,] 6.708685e-05 1.924604e-05 6.208355e-06
[2708,] 6.998385e-05 3.186432e-05 1.071590e-05
[2709,] 7.630257e-05 1.400978e-05 4.434782e-06
[2710,] 6.722799e-05 2.377484e-05 7.561122e-06
[2711,] 7.032290e-05 3.208092e-05 1.083519e-05
[2712,] 8.220697e-05 1.357215e-05 6.164316e-06
[2713,] 6.940594e-05 6.138678e-05 1.992166e-05
[2714,] 7.273731e-05 1.837188e-05 5.647070e-06
[2715,] 6.695936e-05 2.730725e-05 9.079024e-06
[2716,] 7.465649e-05 2.851508e-05 8.428160e-06
[2717,] 7.095811e-05 1.851348e-05 6.145318e-06
[2718,] 6.656605e-05 1.422664e-05 4.784465e-06
[2719,] 7.064168e-05 1.689358e-05 5.648631e-06
[2720,] 7.110507e-05 1.248603e-05 4.119224e-06
[2721,] 7.001158e-05 2.367328e-05 8.068395e-06
[2722,] 6.983292e-05 2.504797e-05 8.507832e-06
[2723,] 7.259432e-05 3.744006e-05 1.311743e-05
[2724,] 6.997666e-05 2.442899e-05 8.331142e-06
[2725,] 6.996714e-05 2.343170e-05 7.976885e-06
[2726,] 6.970909e-05 2.289105e-05 7.731983e-06
[2727,] 7.559888e-05 1.190773e-05 3.940687e-06
[2728,] 6.970472e-05 2.312448e-05 7.814090e-06
[2729,] 6.980416e-05 2.179167e-05 7.192119e-06
[2730,] 6.969828e-05 2.327182e-05 7.863713e-06
[2731,] 6.979371e-05 2.170057e-05 7.165765e-06
[2732,] 7.019070e-05 4.228692e-05 1.438070e-05
[2733,] 6.979887e-05 2.193554e-05 7.239989e-06
[2734,] 6.748918e-05 1.383455e-05 4.601800e-06
[2735,] 6.729739e-05 1.383654e-05 4.600236e-06
[2736,] 7.493251e-05 1.180083e-05 3.923297e-06
[2737,] 6.965533e-05 2.485466e-05 8.393840e-06
[2738,] 6.986962e-05 2.590688e-05 8.500178e-06
[2739,] 6.978093e-05 2.269370e-05 7.498422e-06
[2740,] 7.420472e-05 1.191010e-05 3.979570e-06
[2741,] 7.352517e-05 1.181886e-05 3.920142e-06
[2742,] 7.334628e-05 1.181045e-05 3.901576e-06
[2743,] 6.974635e-05 2.455671e-05 8.125879e-06
[2744,] 7.113009e-05 1.513888e-05 4.784450e-06
[2745,] 6.675312e-05 1.468283e-05 4.855876e-06
[2746,] 7.458742e-05 5.204474e-05 1.445256e-05
[2747,] 7.057807e-05 2.879162e-05 8.712754e-06
[2748,] 6.689649e-05 1.694425e-05 5.511253e-06
[2749,] 6.551690e-05 1.160316e-05 3.847668e-06
[2750,] 6.552747e-05 1.163374e-05 3.855263e-06
[2751,] 6.595284e-05 5.270978e-05 1.681258e-05
[2752,] 6.561654e-05 1.155822e-05 3.829990e-06
[2753,] 6.738929e-05 2.544885e-05 8.578326e-06
[2754,] 6.736008e-05 2.544885e-05 8.565034e-06
[2755,] 6.739974e-05 2.573651e-05 8.680547e-06
[2756,] 6.658471e-05 1.162111e-05 3.830894e-06
[2757,] 6.658471e-05 1.153648e-05 3.809166e-06
[2758,] 6.674135e-05 1.175125e-05 3.864454e-06
[2759,] 6.548287e-05 1.156566e-05 3.825005e-06
[2760,] 6.600244e-05 1.141694e-05 3.814579e-06
[2761,] 6.651225e-05 1.157671e-05 3.815752e-06
[2762,] 6.651225e-05 1.156222e-05 3.811904e-06
[2763,] 6.644115e-05 1.151967e-05 3.801219e-06
[2764,] 6.731870e-05 2.649893e-05 8.922537e-06
[2765,] 6.651225e-05 1.157671e-05 3.815752e-06
[2766,] 6.681808e-05 1.335627e-05 4.326231e-06
[2767,] 6.625654e-05 5.373474e-05 1.686388e-05
[2768,] 6.738238e-05 1.712170e-05 5.756059e-06
[2769,] 6.687165e-05 1.170749e-05 3.844774e-06
[2770,] 6.597052e-05 1.217212e-05 3.992117e-06
[2771,] 6.679173e-05 1.193320e-05 3.908794e-06
[2772,] 6.679173e-05 1.193320e-05 3.908794e-06
[2773,] 6.771107e-05 2.956006e-05 1.012988e-05
[2774,] 6.575927e-05 6.649701e-05 2.140543e-05
[2775,] 6.705785e-05 1.168840e-05 3.836603e-06
[2776,] 6.676135e-05 1.166804e-05 3.833593e-06
[2777,] 6.562843e-05 1.156494e-05 3.815969e-06
[2778,] 6.569159e-05 1.149144e-05 3.791697e-06
[2779,] 7.106181e-05 4.634443e-05 1.414120e-05
[2780,] 6.662935e-05 1.233590e-05 4.024997e-06
[2781,] 6.612810e-05 5.167051e-05 1.625914e-05
[2782,] 6.670769e-05 1.143918e-05 3.769075e-06
[2783,] 6.719651e-05 2.640701e-05 8.778857e-06
[2784,] 6.662935e-05 1.140390e-05 3.760417e-06
[2785,] 6.559128e-05 1.139058e-05 3.764476e-06
[2786,] 6.610105e-05 5.181455e-05 1.632218e-05
[2787,] 6.482277e-05 1.141759e-05 3.781704e-06
[2788,] 6.593477e-05 1.143481e-05 3.832251e-06
[2789,] 6.719598e-05 2.869056e-05 9.520681e-06
[2790,] 6.719877e-05 2.966433e-05 9.825981e-06
[2791,] 7.005983e-05 3.314607e-05 1.103372e-05
[2792,] 7.005986e-05 3.260663e-05 1.085417e-05
[2793,] 7.005959e-05 3.276731e-05 1.091285e-05
[2794,] 6.716388e-05 5.124890e-05 1.688851e-05
[2795,] 6.603382e-05 4.621578e-05 1.463893e-05
[2796,] 6.716388e-05 5.225172e-05 1.721740e-05
[2797,] 6.532408e-05 1.208699e-05 4.071372e-06
[2798,] 6.594002e-05 4.623363e-05 1.469567e-05
[2799,] 6.594002e-05 4.553391e-05 1.447782e-05
[2800,] 6.445717e-05 1.177553e-05 3.920453e-06
[2801,] 6.597035e-05 4.530475e-05 1.438984e-05
[2802,] 6.463175e-05 1.178619e-05 3.936779e-06
[2803,] 6.724342e-05 5.427399e-05 1.748425e-05
[2804,] 6.532408e-05 1.217925e-05 4.104449e-06
[2805,] 6.591063e-05 4.589100e-05 1.460595e-05
[2806,] 6.543297e-05 1.214800e-05 4.096285e-06
[2807,] 6.586865e-05 5.538894e-05 1.759637e-05
[2808,] 6.775697e-05 7.321002e-05 2.540884e-05
[2809,] 6.717565e-05 6.261475e-05 2.056653e-05
[2810,] 6.522089e-05 1.236602e-05 4.166769e-06
[2811,] 6.720933e-05 5.963810e-05 2.019388e-05
[2812,] 6.604043e-05 4.291575e-05 1.361302e-05
[2813,] 6.597662e-05 4.357528e-05 1.384884e-05
[2814,] 6.597662e-05 4.391050e-05 1.395307e-05
[2815,] 6.600805e-05 4.357528e-05 1.383314e-05
[2816,] 6.720238e-05 3.620599e-05 1.188513e-05
[2817,] 6.600805e-05 4.391050e-05 1.393720e-05
[2818,] 6.779666e-05 7.337730e-05 2.558857e-05
[2819,] 6.796525e-05 1.834565e-05 5.831934e-06
[2820,] 7.582369e-05 2.200731e-05 7.001815e-06
[2821,] 6.644891e-05 1.287945e-05 4.384426e-06
[2822,] 6.576623e-05 1.299992e-05 4.407479e-06
[2823,] 6.582691e-05 1.299992e-05 4.409520e-06
[2824,] 6.637532e-05 1.287945e-05 4.382431e-06
[2825,] 6.576623e-05 1.299992e-05 4.407479e-06
[2826,] 6.659765e-05 1.287945e-05 4.388355e-06
[2827,] 6.576429e-05 1.292045e-05 4.378930e-06
[2828,] 6.576429e-05 1.292045e-05 4.378930e-06
[2829,] 6.559071e-05 1.289277e-05 4.362058e-06
[2830,] 6.576429e-05 1.293293e-05 4.382300e-06
[2831,] 6.576429e-05 1.297365e-05 4.396912e-06
[2832,] 6.576429e-05 1.293293e-05 4.382300e-06
[2833,] 6.721880e-05 3.458276e-05 1.133876e-05
[2834,] 6.724751e-05 3.409694e-05 1.115596e-05
[2835,] 6.723903e-05 3.588459e-05 1.174237e-05
[2836,] 6.576429e-05 1.281411e-05 4.339624e-06
[2837,] 6.570504e-05 1.281411e-05 4.337730e-06
[2838,] 6.724751e-05 3.399017e-05 1.112137e-05
[2839,] 6.587248e-05 1.277411e-05 4.325985e-06
[2840,] 6.576429e-05 1.284016e-05 4.347800e-06
[2841,] 6.557706e-05 1.278281e-05 4.321178e-06
[2842,] 6.464898e-05 1.535715e-05 5.061899e-06
[2843,] 6.576429e-05 1.272817e-05 4.307477e-06
[2844,] 6.575201e-05 1.284016e-05 4.347413e-06
[2845,] 6.575201e-05 1.287855e-05 4.361219e-06
[2846,] 6.607372e-05 4.980878e-05 1.577794e-05
[2847,] 6.637276e-05 1.242396e-05 4.212348e-06
[2848,] 6.564718e-05 1.254682e-05 4.238661e-06
[2849,] 6.588695e-05 1.255160e-05 4.247142e-06
[2850,] 6.724751e-05 3.552588e-05 1.161876e-05
[2851,] 6.588695e-05 1.255737e-05 4.249234e-06
[2852,] 6.623203e-05 4.432923e-05 1.399874e-05
[2853,] 6.727830e-05 3.212754e-05 1.049568e-05
[2854,] 6.594239e-05 1.238898e-05 4.185066e-06
[2855,] 6.594239e-05 1.232911e-05 4.163243e-06
[2856,] 6.600322e-05 1.227113e-05 4.143491e-06
[2857,] 6.606540e-05 1.227113e-05 4.144916e-06
[2858,] 6.909419e-05 3.195998e-05 1.069671e-05
[2859,] 6.671862e-05 1.176516e-05 3.963200e-06
[2860,] 6.671862e-05 1.175690e-05 3.956408e-06
[2861,] 6.724616e-05 4.100989e-05 1.375340e-05
[2862,] 6.616918e-05 4.908861e-05 1.554711e-05
[2863,] 6.609433e-05 1.157987e-05 3.878541e-06
[2864,] 6.630490e-05 3.347274e-05 1.136708e-05
[2865,] 7.016897e-05 3.185416e-05 1.074792e-05
[2866,] 6.814878e-05 4.079557e-05 1.454599e-05
[2867,] 6.487946e-05 1.184792e-05 3.939865e-06
[2868,] 6.920683e-05 2.395365e-05 8.408512e-06
[2869,] 6.922852e-05 2.078313e-05 7.248559e-06
[2870,] 6.859494e-05 2.527033e-05 8.805987e-06
[2871,] 6.552242e-05 1.165354e-05 3.886007e-06
[2872,] 7.118803e-05 2.554629e-05 8.184566e-06
[2873,] 6.877954e-05 2.934810e-05 1.032992e-05
[2874,] 6.863422e-05 3.603107e-05 1.196671e-05
[2875,] 6.794319e-05 2.855859e-05 1.003324e-05
[2876,] 6.490847e-05 1.193753e-05 3.974787e-06
[2877,] 6.937156e-05 2.219828e-05 7.782711e-06
[2878,] 8.334696e-05 2.209184e-05 1.356683e-05
[2879,] 6.828668e-05 2.857319e-05 1.004533e-05
[2880,] 7.349131e-05 1.808144e-05 6.346610e-06
[2881,] 6.795049e-05 1.878338e-05 6.217259e-06
[2882,] 6.835036e-05 1.786942e-05 5.886556e-06
[2883,] 6.934858e-05 1.601488e-05 5.573928e-06
[2884,] 7.733452e-05 4.295023e-05 1.709879e-05
[2885,] 6.906218e-05 1.934157e-05 6.258660e-06
[2886,] 7.380580e-05 1.436850e-05 5.054359e-06
[2887,] 6.882988e-05 1.664238e-05 5.456527e-06
[2888,] 8.445353e-05 1.399370e-05 7.845140e-06
[2889,] 7.323303e-05 1.456711e-05 5.125052e-06
[2890,] 7.344646e-05 1.429498e-05 5.020731e-06
[2891,] 7.476914e-05 1.991275e-05 7.289129e-06
[2892,] 7.138201e-05 1.716872e-05 6.088608e-06
[2893,] 7.235225e-05 1.826639e-05 6.550983e-06
[2894,] 6.945881e-05 1.957422e-05 6.514902e-06
[2895,] 7.511986e-05 2.013536e-05 7.387497e-06
[2896,] 7.245680e-05 1.631560e-05 5.794043e-06
[2897,] 7.236820e-05 1.449875e-05 5.082688e-06
[2898,] 6.908861e-05 1.898505e-05 6.145414e-06
[2899,] 7.279631e-05 1.638703e-05 5.831515e-06
[2900,] 6.889642e-05 1.948612e-05 6.316307e-06
[2901,] 7.755243e-05 6.084332e-05 2.488756e-05
[2902,] 7.311817e-05 1.688344e-05 6.034804e-06
[2903,] 7.367367e-05 1.630295e-05 5.822421e-06
[2904,] 7.688561e-05 6.496819e-05 2.650351e-05
[2905,] 7.376064e-05 1.623276e-05 5.797011e-06
[2906,] 7.327565e-05 1.644011e-05 5.865640e-06
[2907,] 7.245680e-05 1.644011e-05 5.842457e-06
[2908,] 7.344709e-05 1.659618e-05 5.930701e-06
[2909,] 7.344709e-05 1.666186e-05 5.957453e-06
[2910,] 7.332698e-05 1.667003e-05 5.956347e-06
[2911,] 7.359286e-05 1.651319e-05 5.903046e-06
[2912,] 7.408940e-05 1.659618e-05 5.948217e-06
[2913,] 7.710994e-05 6.382022e-05 2.607711e-05
[2914,] 7.327565e-05 1.631594e-05 5.815864e-06
[2915,] 7.327565e-05 1.610859e-05 5.734381e-06
[2916,] 7.327565e-05 1.617693e-05 5.761243e-06
[2917,] 7.308987e-05 1.631594e-05 5.810824e-06
[2918,] 7.320780e-05 1.562285e-05 5.540195e-06
[2919,] 7.602500e-05 5.490761e-05 2.197810e-05
[2920,] 7.271291e-05 1.564344e-05 5.536156e-06
[2921,] 7.219058e-05 1.612506e-05 5.709120e-06
[2922,] 7.252247e-05 1.550129e-05 5.475752e-06
[2923,] 7.230017e-05 1.541311e-05 5.434308e-06
[2924,] 7.276037e-05 1.541311e-05 5.445433e-06
[2925,] 6.969392e-05 1.904109e-05 6.451917e-06
[2926,] 7.172736e-05 1.515906e-05 5.319581e-06
[2927,] 7.152574e-05 1.526888e-05 5.357280e-06
[2928,] 7.142352e-05 1.486791e-05 5.197225e-06
[2929,] 7.174369e-05 1.533350e-05 5.387892e-06
[2930,] 7.146379e-05 1.581987e-05 5.567753e-06
[2931,] 7.054777e-05 2.522016e-05 7.911082e-06
[2932,] 7.225868e-05 1.619132e-05 5.734450e-06
[2933,] 7.031497e-05 5.167229e-05 1.845058e-05
```
