## Supplementary material for "Characterization of shared and ancestry-specific signals driving complex traits using multi-ancestry fine-mapping": s2_remaining_snps.pvar

```
##FILTER=<ID=PASS,Description="All filters passed">
##reference=ftp://ftp.1000genomes.ebi.ac.uk//vol1/ftp/technical/reference/phase2_reference_assembly_sequence/hs37d5.fa.gz
##contig=<ID=14,assembly=b37,length=107349540>
##ALT=<ID=CNV,Description="Copy Number Polymorphism">
##ALT=<ID=DEL,Description="Deletion">
##ALT=<ID=DUP,Description="Duplication">
##ALT=<ID=INS:ME:ALU,Description="Insertion of ALU element">
##ALT=<ID=INS:ME:LINE1,Description="Insertion of LINE1 element">
##ALT=<ID=INS:ME:SVA,Description="Insertion of SVA element">
##ALT=<ID=INS:MT,Description="Nuclear Mitochondrial Insertion">
##ALT=<ID=INV,Description="Inversion">
##ALT=<ID=CN0,Description="Copy number allele: 0 copies">
##ALT=<ID=CN1,Description="Copy number allele: 1 copy">
##ALT=<ID=CN2,Description="Copy number allele: 2 copies">
##ALT=<ID=CN3,Description="Copy number allele: 3 copies">
##ALT=<ID=CN4,Description="Copy number allele: 4 copies">
##ALT=<ID=CN5,Description="Copy number allele: 5 copies">
##ALT=<ID=CN6,Description="Copy number allele: 6 copies">
##ALT=<ID=CN7,Description="Copy number allele: 7 copies">
##ALT=<ID=CN8,Description="Copy number allele: 8 copies">
##ALT=<ID=CN9,Description="Copy number allele: 9 copies">
##ALT=<ID=CN10,Description="Copy number allele: 10 copies">
##ALT=<ID=CN11,Description="Copy number allele: 11 copies">
##ALT=<ID=CN12,Description="Copy number allele: 12 copies">
##ALT=<ID=CN13,Description="Copy number allele: 13 copies">
##ALT=<ID=CN14,Description="Copy number allele: 14 copies">
##ALT=<ID=CN15,Description="Copy number allele: 15 copies">
##ALT=<ID=CN16,Description="Copy number allele: 16 copies">
##ALT=<ID=CN17,Description="Copy number allele: 17 copies">
##ALT=<ID=CN18,Description="Copy number allele: 18 copies">
##ALT=<ID=CN19,Description="Copy number allele: 19 copies">
##ALT=<ID=CN20,Description="Copy number allele: 20 copies">
##ALT=<ID=CN21,Description="Copy number allele: 21 copies">
##ALT=<ID=CN22,Description="Copy number allele: 22 copies">
##ALT=<ID=CN23,Description="Copy number allele: 23 copies">
##ALT=<ID=CN24,Description="Copy number allele: 24 copies">
##ALT=<ID=CN25,Description="Copy number allele: 25 copies">
##ALT=<ID=CN26,Description="Copy number allele: 26 copies">
##ALT=<ID=CN27,Description="Copy number allele: 27 copies">
##ALT=<ID=CN28,Description="Copy number allele: 28 copies">
##ALT=<ID=CN29,Description="Copy number allele: 29 copies">
##ALT=<ID=CN30,Description="Copy number allele: 30 copies">
##ALT=<ID=CN31,Description="Copy number allele: 31 copies">
##ALT=<ID=CN32,Description="Copy number allele: 32 copies">
##ALT=<ID=CN33,Description="Copy number allele: 33 copies">
##ALT=<ID=CN34,Description="Copy number allele: 34 copies">
##ALT=<ID=CN35,Description="Copy number allele: 35 copies">
##ALT=<ID=CN36,Description="Copy number allele: 36 copies">
##ALT=<ID=CN37,Description="Copy number allele: 37 copies">
##ALT=<ID=CN38,Description="Copy number allele: 38 copies">
##ALT=<ID=CN39,Description="Copy number allele: 39 copies">
##ALT=<ID=CN40,Description="Copy number allele: 40 copies">
##ALT=<ID=CN41,Description="Copy number allele: 41 copies">
##ALT=<ID=CN42,Description="Copy number allele: 42 copies">
##ALT=<ID=CN43,Description="Copy number allele: 43 copies">
##ALT=<ID=CN44,Description="Copy number allele: 44 copies">
##ALT=<ID=CN45,Description="Copy number allele: 45 copies">
##ALT=<ID=CN46,Description="Copy number allele: 46 copies">
##ALT=<ID=CN47,Description="Copy number allele: 47 copies">
##ALT=<ID=CN48,Description="Copy number allele: 48 copies">
##ALT=<ID=CN49,Description="Copy number allele: 49 copies">
##ALT=<ID=CN50,Description="Copy number allele: 50 copies">
##ALT=<ID=CN51,Description="Copy number allele: 51 copies">
##ALT=<ID=CN52,Description="Copy number allele: 52 copies">
##ALT=<ID=CN53,Description="Copy number allele: 53 copies">
##ALT=<ID=CN54,Description="Copy number allele: 54 copies">
##ALT=<ID=CN55,Description="Copy number allele: 55 copies">
##ALT=<ID=CN56,Description="Copy number allele: 56 copies">
##ALT=<ID=CN57,Description="Copy number allele: 57 copies">
##ALT=<ID=CN58,Description="Copy number allele: 58 copies">
##ALT=<ID=CN59,Description="Copy number allele: 59 copies">
##ALT=<ID=CN60,Description="Copy number allele: 60 copies">
##ALT=<ID=CN61,Description="Copy number allele: 61 copies">
##ALT=<ID=CN62,Description="Copy number allele: 62 copies">
##ALT=<ID=CN63,Description="Copy number allele: 63 copies">
##ALT=<ID=CN64,Description="Copy number allele: 64 copies">
##ALT=<ID=CN65,Description="Copy number allele: 65 copies">
##ALT=<ID=CN66,Description="Copy number allele: 66 copies">
##ALT=<ID=CN67,Description="Copy number allele: 67 copies">
##ALT=<ID=CN68,Description="Copy number allele: 68 copies">
##ALT=<ID=CN69,Description="Copy number allele: 69 copies">
##ALT=<ID=CN70,Description="Copy number allele: 70 copies">
##ALT=<ID=CN71,Description="Copy number allele: 71 copies">
##ALT=<ID=CN72,Description="Copy number allele: 72 copies">
##ALT=<ID=CN73,Description="Copy number allele: 73 copies">
##ALT=<ID=CN74,Description="Copy number allele: 74 copies">
##ALT=<ID=CN75,Description="Copy number allele: 75 copies">
##ALT=<ID=CN76,Description="Copy number allele: 76 copies">
##ALT=<ID=CN77,Description="Copy number allele: 77 copies">
##ALT=<ID=CN78,Description="Copy number allele: 78 copies">
##ALT=<ID=CN79,Description="Copy number allele: 79 copies">
##ALT=<ID=CN80,Description="Copy number allele: 80 copies">
##ALT=<ID=CN81,Description="Copy number allele: 81 copies">
##ALT=<ID=CN82,Description="Copy number allele: 82 copies">
##ALT=<ID=CN83,Description="Copy number allele: 83 copies">
##ALT=<ID=CN84,Description="Copy number allele: 84 copies">
##ALT=<ID=CN85,Description="Copy number allele: 85 copies">
##ALT=<ID=CN86,Description="Copy number allele: 86 copies">
##ALT=<ID=CN87,Description="Copy number allele: 87 copies">
##ALT=<ID=CN88,Description="Copy number allele: 88 copies">
##ALT=<ID=CN89,Description="Copy number allele: 89 copies">
##ALT=<ID=CN90,Description="Copy number allele: 90 copies">
##ALT=<ID=CN91,Description="Copy number allele: 91 copies">
##ALT=<ID=CN92,Description="Copy number allele: 92 copies">
##ALT=<ID=CN93,Description="Copy number allele: 93 copies">
##ALT=<ID=CN94,Description="Copy number allele: 94 copies">
##ALT=<ID=CN95,Description="Copy number allele: 95 copies">
##ALT=<ID=CN96,Description="Copy number allele: 96 copies">
##ALT=<ID=CN97,Description="Copy number allele: 97 copies">
##ALT=<ID=CN98,Description="Copy number allele: 98 copies">
##ALT=<ID=CN99,Description="Copy number allele: 99 copies">
##ALT=<ID=CN100,Description="Copy number allele: 100 copies">
##ALT=<ID=CN101,Description="Copy number allele: 101 copies">
##ALT=<ID=CN102,Description="Copy number allele: 102 copies">
##ALT=<ID=CN103,Description="Copy number allele: 103 copies">
##ALT=<ID=CN104,Description="Copy number allele: 104 copies">
##ALT=<ID=CN105,Description="Copy number allele: 105 copies">
##ALT=<ID=CN106,Description="Copy number allele: 106 copies">
##ALT=<ID=CN107,Description="Copy number allele: 107 copies">
##ALT=<ID=CN108,Description="Copy number allele: 108 copies">
##ALT=<ID=CN109,Description="Copy number allele: 109 copies">
##ALT=<ID=CN110,Description="Copy number allele: 110 copies">
##ALT=<ID=CN111,Description="Copy number allele: 111 copies">
##ALT=<ID=CN112,Description="Copy number allele: 112 copies">
##ALT=<ID=CN113,Description="Copy number allele: 113 copies">
##ALT=<ID=CN114,Description="Copy number allele: 114 copies">
##ALT=<ID=CN115,Description="Copy number allele: 115 copies">
##ALT=<ID=CN116,Description="Copy number allele: 116 copies">
##ALT=<ID=CN117,Description="Copy number allele: 117 copies">
##ALT=<ID=CN118,Description="Copy number allele: 118 copies">
##ALT=<ID=CN119,Description="Copy number allele: 119 copies">
##ALT=<ID=CN120,Description="Copy number allele: 120 copies">
##ALT=<ID=CN121,Description="Copy number allele: 121 copies">
##ALT=<ID=CN122,Description="Copy number allele: 122 copies">
##ALT=<ID=CN123,Description="Copy number allele: 123 copies">
##ALT=<ID=CN124,Description="Copy number allele: 124 copies">
##INFO=<ID=CIEND,Number=2,Type=Integer,Description="Confidence interval around END for imprecise variants">
##INFO=<ID=CIPOS,Number=2,Type=Integer,Description="Confidence interval around POS for imprecise variants">
##INFO=<ID=CS,Number=1,Type=String,Description="Source call set.">
##INFO=<ID=END,Number=1,Type=Integer,Description="End coordinate of this variant">
##INFO=<ID=IMPRECISE,Number=0,Type=Flag,Description="Imprecise structural variation">
##INFO=<ID=MC,Number=.,Type=String,Description="Merged calls.">
##INFO=<ID=MEINFO,Number=4,Type=String,Description="Mobile element info of the form NAME,START,END<POLARITY; If there is only 5' OR 3' support for this call, will be NULL NULL for START and END">
##INFO=<ID=MEND,Number=1,Type=Integer,Description="Mitochondrial end coordinate of inserted sequence">
##INFO=<ID=MLEN,Number=1,Type=Integer,Description="Estimated length of mitochondrial insert">
##INFO=<ID=MSTART,Number=1,Type=Integer,Description="Mitochondrial start coordinate of inserted sequence">
##INFO=<ID=SVLEN,Number=.,Type=Integer,Description="SV length. It is only calculated for structural variation MEIs. For other types of SVs; one may calculate the SV length by INFO:END-START+1, or by finding the difference between lengthes of REF and ALT alleles">
##INFO=<ID=SVTYPE,Number=1,Type=String,Description="Type of structural variant">
##INFO=<ID=TSD,Number=1,Type=String,Description="Precise Target Site Duplication for bases, if unknown, value will be NULL">
##INFO=<ID=AC,Number=A,Type=Integer,Description="Total number of alternate alleles in called genotypes">
##INFO=<ID=AF,Number=A,Type=Float,Description="Estimated allele frequency in the range (0,1)">
##INFO=<ID=NS,Number=1,Type=Integer,Description="Number of samples with data">
##INFO=<ID=AN,Number=1,Type=Integer,Description="Total number of alleles in called genotypes">
##INFO=<ID=EAS_AF,Number=A,Type=Float,Description="Allele frequency in the EAS populations calculated from AC and AN, in the range (0,1)">
##INFO=<ID=EUR_AF,Number=A,Type=Float,Description="Allele frequency in the EUR populations calculated from AC and AN, in the range (0,1)">
##INFO=<ID=AFR_AF,Number=A,Type=Float,Description="Allele frequency in the AFR populations calculated from AC and AN, in the range (0,1)">
##INFO=<ID=AMR_AF,Number=A,Type=Float,Description="Allele frequency in the AMR populations calculated from AC and AN, in the range (0,1)">
##INFO=<ID=SAS_AF,Number=A,Type=Float,Description="Allele frequency in the SAS populations calculated from AC and AN, in the range (0,1)">
##INFO=<ID=DP,Number=1,Type=Integer,Description="Total read depth; only low coverage data were counted towards the DP, exome data were not used">
##INFO=<ID=AA,Number=1,Type=String,Description="Ancestral Allele. Format: AA|REF|ALT|IndelType. AA: Ancestral allele, REF:Reference Allele, ALT:Alternate Allele, IndelType:Type of Indel (REF, ALT and IndelType are only defined for indels)">
##INFO=<ID=VT,Number=.,Type=String,Description="indicates what type of variant the line represents">
##INFO=<ID=EX_TARGET,Number=0,Type=Flag,Description="indicates whether a variant is within the exon pull down target boundaries">
##INFO=<ID=MULTI_ALLELIC,Number=0,Type=Flag,Description="indicates whether a site is multi-allelic">
#CHROM	POS	ID	REF	ALT	QUAL	FILTER	INFO
14	103312965	rs72704712	T	G	100	PASS	AC=764;AF=0.152556;AN=5008;NS=2504;DP=10127;EAS_AF=0.2659;AMR_AF=0.3055;AFR_AF=0.0098;EUR_AF=0.1879;SAS_AF=0.0838;AA=T|||;VT=SNP
14	103319835	rs57613851	C	T	100	PASS	AC=2126;AF=0.424521;AN=5008;NS=2504;DP=17785;EAS_AF=0.3859;AMR_AF=0.4697;AFR_AF=0.7489;EUR_AF=0.2485;SAS_AF=0.1748;AA=T|||;VT=SNP
14	103319981	rs8016689	C	T	100	PASS	AC=2342;AF=0.467652;AN=5008;NS=2504;DP=14611;EAS_AF=0.3859;AMR_AF=0.487;AFR_AF=0.9024;EUR_AF=0.2485;SAS_AF=0.1759;AA=T|||;VT=SNP
14	103320100	rs8017180	G	C	100	PASS	AC=1355;AF=0.270567;AN=5008;NS=2504;DP=15480;EAS_AF=0.3819;AMR_AF=0.3689;AFR_AF=0.3033;EUR_AF=0.1918;SAS_AF=0.1227;AA=G|||;VT=SNP
14	103320961	rs2092973	G	A	100	PASS	AC=2223;AF=0.44389;AN=5008;NS=2504;DP=17438;EAS_AF=0.3859;AMR_AF=0.4669;AFR_AF=0.8427;EUR_AF=0.2296;SAS_AF=0.1687;AA=g|||;VT=SNP
14	103320988	rs2103928	C	T	100	PASS	AC=2036;AF=0.40655;AN=5008;NS=2504;DP=16735;EAS_AF=0.3859;AMR_AF=0.4395;AFR_AF=0.7247;EUR_AF=0.2177;SAS_AF=0.1687;AA=C|||;VT=SNP
14	103321603	rs8003422	G	A	100	PASS	AC=2347;AF=0.46865;AN=5008;NS=2504;DP=21956;EAS_AF=0.3859;AMR_AF=0.487;AFR_AF=0.907;EUR_AF=0.2485;SAS_AF=0.1748;AA=A|||;VT=SNP
14	103322031	rs10131869	C	G	100	PASS	AC=2347;AF=0.46865;AN=5008;NS=2504;DP=17554;EAS_AF=0.3859;AMR_AF=0.487;AFR_AF=0.907;EUR_AF=0.2485;SAS_AF=0.1748;AA=G|||;VT=SNP
14	103323448	rs7151954	A	G	100	PASS	AC=1637;AF=0.326877;AN=5008;NS=2504;DP=20634;EAS_AF=0.3859;AMR_AF=0.4323;AFR_AF=0.4281;EUR_AF=0.2167;SAS_AF=0.1677;AA=A|||;VT=SNP
14	103323915	rs7153002	C	T	100	PASS	AC=1469;AF=0.293331;AN=5008;NS=2504;DP=18287;EAS_AF=0.3819;AMR_AF=0.3746;AFR_AF=0.3843;EUR_AF=0.1918;SAS_AF=0.1258;AA=C|||;VT=SNP
14	103323947	rs7154352	T	C	100	PASS	AC=2341;AF=0.467452;AN=5008;NS=2504;DP=17690;EAS_AF=0.3859;AMR_AF=0.487;AFR_AF=0.9024;EUR_AF=0.2485;SAS_AF=0.1748;AA=C|||;VT=SNP
14	103326780	rs8013266	T	C	100	PASS	AC=1947;AF=0.388778;AN=5008;NS=2504;DP=18590;EAS_AF=0.3819;AMR_AF=0.3963;AFR_AF=0.7141;EUR_AF=0.2117;SAS_AF=0.1329;AA=T|||;VT=SNP
14	103326798	rs8012367	G	C	100	PASS	AC=3288;AF=0.65655;AN=5008;NS=2504;DP=18317;EAS_AF=0.5179;AMR_AF=0.6988;AFR_AF=0.9312;EUR_AF=0.6064;SAS_AF=0.4499;AA=C|||;VT=SNP
14	103326936	rs8012557	G	C	100	PASS	AC=3289;AF=0.656749;AN=5008;NS=2504;DP=20166;EAS_AF=0.5179;AMR_AF=0.7003;AFR_AF=0.9312;EUR_AF=0.6064;SAS_AF=0.4499;AA=C|||;VT=SNP
14	103328158	rs8022110	C	T	100	PASS	AC=1485;AF=0.296526;AN=5008;NS=2504;DP=18461;EAS_AF=0.3819;AMR_AF=0.3746;AFR_AF=0.3964;EUR_AF=0.1918;SAS_AF=0.1258;AA=C|||;VT=SNP
14	103329430	rs7145509	C	A	100	PASS	AC=2347;AF=0.46865;AN=5008;NS=2504;DP=16250;EAS_AF=0.3859;AMR_AF=0.487;AFR_AF=0.907;EUR_AF=0.2485;SAS_AF=0.1748;AA=A|||;VT=SNP
14	103330144	rs9671694	C	G	100	PASS	AC=939;AF=0.1875;AN=5008;NS=2504;DP=20286;EAS_AF=0.1319;AMR_AF=0.2147;AFR_AF=0.0242;EUR_AF=0.3549;SAS_AF=0.274;AA=C|||;VT=SNP
14	103330609	rs6575932	T	C	100	PASS	AC=2361;AF=0.471446;AN=5008;NS=2504;DP=12919;EAS_AF=0.3978;AMR_AF=0.487;AFR_AF=0.907;EUR_AF=0.2485;SAS_AF=0.1769;AA=C|||;VT=SNP
14	103330873	rs12588749	C	T	100	PASS	AC=1356;AF=0.270767;AN=5008;NS=2504;DP=19500;EAS_AF=0.3938;AMR_AF=0.3689;AFR_AF=0.292;EUR_AF=0.1918;SAS_AF=0.1268;AA=C|||;VT=SNP
14	103331590	rs10144464	A	T	100	PASS	AC=1949;AF=0.389177;AN=5008;NS=2504;DP=18030;EAS_AF=0.3819;AMR_AF=0.3948;AFR_AF=0.7194;EUR_AF=0.2107;SAS_AF=0.1299;AA=A|||;VT=SNP
14	103331608	rs12435483	C	T	100	PASS	AC=937;AF=0.187101;AN=5008;NS=2504;DP=18325;EAS_AF=0.3482;AMR_AF=0.1095;AFR_AF=0.0303;EUR_AF=0.1839;SAS_AF=0.2914;AA=C|||;VT=SNP
14	103335242	rs28372031	T	C	100	PASS	AC=2354;AF=0.470048;AN=5008;NS=2504;DP=20846;EAS_AF=0.3978;AMR_AF=0.487;AFR_AF=0.9062;EUR_AF=0.2475;SAS_AF=0.1718;AA=C|||;VT=SNP
14	103337253	rs8004192	T	C	100	PASS	AC=2227;AF=0.444688;AN=5008;NS=2504;DP=20250;EAS_AF=0.3978;AMR_AF=0.4582;AFR_AF=0.8343;EUR_AF=0.2356;SAS_AF=0.1718;AA=T|||;VT=SNP
14	103338324	rs2295402	T	A	100	PASS	AC=2002;AF=0.39976;AN=5008;NS=2504;DP=23812;EAS_AF=0.3909;AMR_AF=0.4006;AFR_AF=0.7466;EUR_AF=0.2117;SAS_AF=0.1329;AA=A|||;VT=SNP;EX_TARGET
14	103341056	rs941589	T	C	100	PASS	AC=2353;AF=0.469848;AN=5008;NS=2504;DP=13395;EAS_AF=0.3978;AMR_AF=0.4856;AFR_AF=0.9062;EUR_AF=0.2475;SAS_AF=0.1718;AA=C|||;VT=SNP
14	103342049	rs1131877	T	C	100	PASS	AC=2353;AF=0.469848;AN=5008;NS=2504;DP=18243;EAS_AF=0.3978;AMR_AF=0.4856;AFR_AF=0.9062;EUR_AF=0.2475;SAS_AF=0.1718;AA=C|||;VT=SNP;EX_TARGET
14	103344307	rs9324052	C	A	100	PASS	AC=2353;AF=0.469848;AN=5008;NS=2504;DP=20037;EAS_AF=0.3978;AMR_AF=0.4856;AFR_AF=0.9062;EUR_AF=0.2475;SAS_AF=0.1718;AA=a|||;VT=SNP
14	103345026	rs66666997	G	C	100	PASS	AC=2353;AF=0.469848;AN=5008;NS=2504;DP=16395;EAS_AF=0.3978;AMR_AF=0.4856;AFR_AF=0.9062;EUR_AF=0.2475;SAS_AF=0.1718;AA=c|||;VT=SNP
14	103345467	rs10149939	G	A	100	PASS	AC=2229;AF=0.445088;AN=5008;NS=2504;DP=14407;EAS_AF=0.3948;AMR_AF=0.4582;AFR_AF=0.8381;EUR_AF=0.2356;SAS_AF=0.1718;AA=g|||;VT=SNP
14	103346616	rs6575933	A	G	100	PASS	AC=2300;AF=0.459265;AN=5008;NS=2504;DP=19553;EAS_AF=0.3978;AMR_AF=0.4798;AFR_AF=0.8691;EUR_AF=0.2475;SAS_AF=0.1718;AA=G|||;VT=SNP
14	103346828	rs7143563	T	C	100	PASS	AC=2353;AF=0.469848;AN=5008;NS=2504;DP=21118;EAS_AF=0.3978;AMR_AF=0.4856;AFR_AF=0.9062;EUR_AF=0.2475;SAS_AF=0.1718;AA=C|||;VT=SNP
14	103348743	rs7154305	C	G	100	PASS	AC=2353;AF=0.469848;AN=5008;NS=2504;DP=18056;EAS_AF=0.3978;AMR_AF=0.4856;AFR_AF=0.9062;EUR_AF=0.2475;SAS_AF=0.1718;AA=G|||;VT=SNP
14	103349176	rs12588339	G	A	100	PASS	AC=2300;AF=0.459265;AN=5008;NS=2504;DP=19005;EAS_AF=0.3978;AMR_AF=0.4798;AFR_AF=0.8691;EUR_AF=0.2475;SAS_AF=0.1718;AA=A|||;VT=SNP
14	103350197	rs12590238	C	G	100	PASS	AC=1362;AF=0.271965;AN=5008;NS=2504;DP=16716;EAS_AF=0.3938;AMR_AF=0.3674;AFR_AF=0.3026;EUR_AF=0.1909;SAS_AF=0.1207;AA=C|||;VT=SNP
14	103350813	rs7157267	T	C	100	PASS	AC=2235;AF=0.446286;AN=5008;NS=2504;DP=19751;EAS_AF=0.3978;AMR_AF=0.4582;AFR_AF=0.8396;EUR_AF=0.2366;SAS_AF=0.1718;AA=T|||;VT=SNP
14	103351529	rs12898022	C	T	100	PASS	AC=945;AF=0.188698;AN=5008;NS=2504;DP=18125;EAS_AF=0.1329;AMR_AF=0.2133;AFR_AF=0.0242;EUR_AF=0.3569;SAS_AF=0.2781;AA=C|||;VT=SNP
14	103351830	rs3783384	C	T	100	PASS	AC=1893;AF=0.377995;AN=5008;NS=2504;DP=19442;EAS_AF=0.3938;AMR_AF=0.3804;AFR_AF=0.6929;EUR_AF=0.1928;SAS_AF=0.1247;AA=C|||;VT=SNP
14	103353101	rs72704726	A	G	100	PASS	AC=1491;AF=0.297724;AN=5008;NS=2504;DP=20215;EAS_AF=0.3938;AMR_AF=0.3718;AFR_AF=0.3941;EUR_AF=0.1918;SAS_AF=0.1247;AA=A|||;VT=SNP
14	103354184	rs11160705	G	A	100	PASS	AC=2342;AF=0.467652;AN=5008;NS=2504;DP=15855;EAS_AF=0.3869;AMR_AF=0.4856;AFR_AF=0.9062;EUR_AF=0.2485;SAS_AF=0.1708;AA=g|||;VT=SNP
14	103357249	rs72704727	C	T	100	PASS	AC=1456;AF=0.290735;AN=5008;NS=2504;DP=18554;EAS_AF=0.3819;AMR_AF=0.3703;AFR_AF=0.3835;EUR_AF=0.1869;SAS_AF=0.1217;AA=c|||;VT=SNP
14	103357310	rs10148367	C	T	100	PASS	AC=2340;AF=0.467252;AN=5008;NS=2504;DP=18639;EAS_AF=0.3859;AMR_AF=0.4856;AFR_AF=0.9062;EUR_AF=0.2475;SAS_AF=0.1708;AA=T|||;VT=SNP
14	103357603	rs2273393	G	T	100	PASS	AC=2218;AF=0.442891;AN=5008;NS=2504;DP=18905;EAS_AF=0.3859;AMR_AF=0.4654;AFR_AF=0.8442;EUR_AF=0.2276;SAS_AF=0.1646;AA=T|||;VT=SNP
14	103358070	rs72704731	A	C	100	PASS	AC=1347;AF=0.26897;AN=5008;NS=2504;DP=15819;EAS_AF=0.3819;AMR_AF=0.366;AFR_AF=0.3011;EUR_AF=0.1918;SAS_AF=0.1196;AA=A|||;VT=SNP
14	103359492	rs8008502	G	A	100	PASS	AC=2141;AF=0.427516;AN=5008;NS=2504;DP=15453;EAS_AF=0.3859;AMR_AF=0.4424;AFR_AF=0.8064;EUR_AF=0.2167;SAS_AF=0.1646;AA=G|||;VT=SNP
14	103360000	rs12588538	A	G	100	PASS	AC=749;AF=0.149561;AN=5008;NS=2504;DP=19293;EAS_AF=0.2599;AMR_AF=0.3026;AFR_AF=0.0061;EUR_AF=0.1879;SAS_AF=0.0818;AA=A|||;VT=SNP
14	103360440	rs4243736	G	A	100	PASS	AC=1476;AF=0.294728;AN=5008;NS=2504;DP=14397;EAS_AF=0.3819;AMR_AF=0.3718;AFR_AF=0.3941;EUR_AF=0.1909;SAS_AF=0.1227;AA=G|||;VT=SNP
14	103361736	rs11160706	G	A	100	PASS	AC=2223;AF=0.44389;AN=5008;NS=2504;DP=21893;EAS_AF=0.3859;AMR_AF=0.4568;AFR_AF=0.8389;EUR_AF=0.2356;SAS_AF=0.1748;AA=G|||;VT=SNP
14	103361937	rs57521303	T	C	100	PASS	AC=2218;AF=0.442891;AN=5008;NS=2504;DP=18865;EAS_AF=0.3859;AMR_AF=0.4568;AFR_AF=0.8381;EUR_AF=0.2356;SAS_AF=0.1708;AA=T|||;VT=SNP
14	103362017	rs4906269	A	C	100	PASS	AC=1467;AF=0.292931;AN=5008;NS=2504;DP=20811;EAS_AF=0.3819;AMR_AF=0.3732;AFR_AF=0.3873;EUR_AF=0.1899;SAS_AF=0.1227;AA=A|||;VT=SNP
14	103364737	rs4906270	G	T	100	PASS	AC=2141;AF=0.427516;AN=5008;NS=2504;DP=17434;EAS_AF=0.3849;AMR_AF=0.438;AFR_AF=0.8124;EUR_AF=0.2127;SAS_AF=0.1646;AA=G|||;VT=SNP
14	103366698	rs7156339	C	T	100	PASS	AC=1475;AF=0.294529;AN=5008;NS=2504;DP=8372;EAS_AF=0.3819;AMR_AF=0.3674;AFR_AF=0.3941;EUR_AF=0.1869;SAS_AF=0.1288;AA=C|||;VT=SNP
14	103367667	rs3783385	G	A	100	PASS	AC=2090;AF=0.417332;AN=5008;NS=2504;DP=20685;EAS_AF=0.3859;AMR_AF=0.4481;AFR_AF=0.7489;EUR_AF=0.2316;SAS_AF=0.1708;AA=G|||;VT=SNP
14	103367708	rs3783386	C	T	100	PASS	AC=2087;AF=0.416733;AN=5008;NS=2504;DP=19568;EAS_AF=0.3859;AMR_AF=0.4467;AFR_AF=0.7474;EUR_AF=0.2316;SAS_AF=0.1708;AA=C|||;VT=SNP
14	103370119	rs10132977	C	T	100	PASS	AC=1868;AF=0.373003;AN=5008;NS=2504;DP=15112;EAS_AF=0.3819;AMR_AF=0.3746;AFR_AF=0.6906;EUR_AF=0.1879;SAS_AF=0.1237;AA=C|||;VT=SNP
14	103370163	rs9671376	C	T	100	PASS	AC=2332;AF=0.465655;AN=5008;NS=2504;DP=17550;EAS_AF=0.3859;AMR_AF=0.4798;AFR_AF=0.9062;EUR_AF=0.2435;SAS_AF=0.1708;AA=T|||;VT=SNP
14	103371247	rs141926895	G	A	100	PASS	AC=946;AF=0.188898;AN=5008;NS=2504;DP=16541;EAS_AF=0.3591;AMR_AF=0.1095;AFR_AF=0.0303;EUR_AF=0.1849;SAS_AF=0.2883;AA=G|||;VT=SNP
14	103373434	rs72704737	C	G	100	PASS	AC=1467;AF=0.292931;AN=5008;NS=2504;DP=16458;EAS_AF=0.3819;AMR_AF=0.366;AFR_AF=0.3926;EUR_AF=0.1869;SAS_AF=0.1237;AA=C|||;VT=SNP
14	103376031	rs4906272	C	T	100	PASS	AC=1604;AF=0.320288;AN=5008;NS=2504;DP=16173;EAS_AF=0.37;AMR_AF=0.366;AFR_AF=0.5083;EUR_AF=0.1839;SAS_AF=0.1227;AA=C|||;VT=SNP
14	103377321	rs10133111	G	A	100	PASS	AC=1573;AF=0.314097;AN=5008;NS=2504;DP=20305;EAS_AF=0.37;AMR_AF=0.3646;AFR_AF=0.4826;EUR_AF=0.1879;SAS_AF=0.1227;AA=G|||;VT=SNP
14	103377354	rs11552464	T	G	100	PASS	AC=936;AF=0.186901;AN=5008;NS=2504;DP=20061;EAS_AF=0.37;AMR_AF=0.3401;AFR_AF=0.0182;EUR_AF=0.1849;SAS_AF=0.1196;AA=T|||;VT=SNP
14	103379225	rs11629241	T	C	100	PASS	AC=2293;AF=0.457867;AN=5008;NS=2504;DP=14289;EAS_AF=0.379;AMR_AF=0.4741;AFR_AF=0.8986;EUR_AF=0.2445;SAS_AF=0.1513;AA=C|||;VT=SNP
14	103380208	rs7147331	T	A	100	PASS	AC=1626;AF=0.324681;AN=5008;NS=2504;DP=17966;EAS_AF=0.373;AMR_AF=0.3934;AFR_AF=0.4947;EUR_AF=0.2008;SAS_AF=0.1237;AA=T|||;VT=SNP
14	103380403	rs76327888	G	T	100	PASS	AC=1450;AF=0.289537;AN=5008;NS=2504;DP=13614;EAS_AF=0.372;AMR_AF=0.3703;AFR_AF=0.3805;EUR_AF=0.1918;SAS_AF=0.1247;AA=G|||;VT=SNP
14	103381882	rs72704741	C	T	100	PASS	AC=1442;AF=0.287939;AN=5008;NS=2504;DP=16799;EAS_AF=0.372;AMR_AF=0.3703;AFR_AF=0.3775;EUR_AF=0.1889;SAS_AF=0.1237;AA=C|||;VT=SNP
14	103382038	rs2224234	A	C	100	PASS	AC=1823;AF=0.364018;AN=5008;NS=2504;DP=17457;EAS_AF=0.376;AMR_AF=0.4568;AFR_AF=0.5582;EUR_AF=0.2256;SAS_AF=0.1656;AA=C|||;VT=SNP
14	103385073	rs11850915	A	G	100	PASS	AC=1903;AF=0.379992;AN=5008;NS=2504;DP=22767;EAS_AF=0.6438;AMR_AF=0.4265;AFR_AF=0.4191;EUR_AF=0.2286;SAS_AF=0.1779;AA=a|||;VT=SNP
14	103385634	rs58472533	A	G	100	PASS	AC=2029;AF=0.405152;AN=5008;NS=2504;DP=17190;EAS_AF=0.372;AMR_AF=0.402;AFR_AF=0.7837;EUR_AF=0.2097;SAS_AF=0.1309;AA=N|||;VT=SNP
14	103387732	rs4906274	G	A	100	PASS	AC=2334;AF=0.466054;AN=5008;NS=2504;DP=20710;EAS_AF=0.381;AMR_AF=0.4741;AFR_AF=0.9221;EUR_AF=0.2346;SAS_AF=0.1697;AA=a|||;VT=SNP
14	103387971	rs4906275	C	G	100	PASS	AC=2079;AF=0.415136;AN=5008;NS=2504;DP=17762;EAS_AF=0.379;AMR_AF=0.4179;AFR_AF=0.7867;EUR_AF=0.2217;SAS_AF=0.1472;AA=G|||;VT=SNP
14	103388780	rs1211497	A	T	100	PASS	AC=2693;AF=0.53774;AN=5008;NS=2504;DP=20995;EAS_AF=0.5804;AMR_AF=0.5476;AFR_AF=0.8064;EUR_AF=0.3121;SAS_AF=0.3558;AA=A|||;VT=SNP
14	103388939	rs59793431	C	G	100	PASS	AC=984;AF=0.196486;AN=5008;NS=2504;DP=15568;EAS_AF=0.004;AMR_AF=0.1311;AFR_AF=0.562;EUR_AF=0.0716;SAS_AF=0.0757;AA=G|||;VT=SNP
14	103388952	rs57687948	C	T	100	PASS	AC=547;AF=0.109225;AN=5008;NS=2504;DP=15505;EAS_AF=0.003;AMR_AF=0.0836;AFR_AF=0.2648;EUR_AF=0.0557;SAS_AF=0.0818;AA=C|||;VT=SNP
14	103388999	rs2295828	T	C	100	PASS	AC=2006;AF=0.400559;AN=5008;NS=2504;DP=16029;EAS_AF=0.1845;AMR_AF=0.5389;AFR_AF=0.4554;EUR_AF=0.4831;SAS_AF=0.3661;AA=T|||;VT=SNP;EX_TARGET
14	103389003	rs2295829	G	C	100	PASS	AC=1824;AF=0.364217;AN=5008;NS=2504;DP=15239;EAS_AF=0.0952;AMR_AF=0.3631;AFR_AF=0.6029;EUR_AF=0.4125;SAS_AF=0.2699;AA=C|||;VT=SNP;EX_TARGET
14	103389214	rs1190225	C	T	100	PASS	AC=270;AF=0.0539137;AN=5008;NS=2504;DP=14523;EAS_AF=0.1151;AMR_AF=0.0432;AFR_AF=0.0189;EUR_AF=0.0547;SAS_AF=0.045;AA=T|||;VT=SNP
14	103390383	rs1190226	T	C	100	PASS	AC=1639;AF=0.327276;AN=5008;NS=2504;DP=16868;EAS_AF=0.4613;AMR_AF=0.3876;AFR_AF=0.3949;EUR_AF=0.1968;SAS_AF=0.1892;AA=T|||;VT=SNP
14	103391698	rs1190227	C	A	100	PASS	AC=3235;AF=0.645966;AN=5008;NS=2504;DP=16704;EAS_AF=0.4613;AMR_AF=0.6715;AFR_AF=0.9047;EUR_AF=0.6014;SAS_AF=0.5143;AA=A|||;VT=SNP
14	103391743	rs1190228	A	G	100	PASS	AC=3303;AF=0.659545;AN=5008;NS=2504;DP=16406;EAS_AF=0.4712;AMR_AF=0.6902;AFR_AF=0.9054;EUR_AF=0.6302;SAS_AF=0.5297;AA=G|||;VT=SNP
14	103392249	rs1190229	A	G	100	PASS	AC=3297;AF=0.658347;AN=5008;NS=2504;DP=17394;EAS_AF=0.4732;AMR_AF=0.6931;AFR_AF=0.8941;EUR_AF=0.6342;SAS_AF=0.5307;AA=G|||;VT=SNP
14	103392734	rs1190230	T	C	100	PASS	AC=1564;AF=0.3123;AN=5008;NS=2504;DP=18068;EAS_AF=0.37;AMR_AF=0.4049;AFR_AF=0.3714;EUR_AF=0.2386;SAS_AF=0.183;AA=C|||;VT=SNP
14	103392839	rs28548211	T	C	100	PASS	AC=1715;AF=0.342452;AN=5008;NS=2504;DP=20182;EAS_AF=0.1319;AMR_AF=0.3545;AFR_AF=0.4304;EUR_AF=0.4225;SAS_AF=0.3497;AA=T|||;VT=SNP
14	103393594	rs1190232	T	G	100	PASS	AC=3213;AF=0.641573;AN=5008;NS=2504;DP=17507;EAS_AF=0.4831;AMR_AF=0.6844;AFR_AF=0.8245;EUR_AF=0.6402;SAS_AF=0.5286;AA=T|||;VT=SNP
14	103397055	rs1190233	G	C	100	PASS	AC=3364;AF=0.671725;AN=5008;NS=2504;DP=12815;EAS_AF=0.6925;AMR_AF=0.7176;AFR_AF=0.5582;EUR_AF=0.7008;SAS_AF=0.7413;AA=C|||;VT=SNP
14	103398034	rs6575935	A	G	100	PASS	AC=2265;AF=0.452276;AN=5008;NS=2504;DP=17285;EAS_AF=0.119;AMR_AF=0.3285;AFR_AF=0.8154;EUR_AF=0.4851;SAS_AF=0.3589;AA=G|||;VT=SNP
14	103398706	rs1190234	G	A	100	PASS	AC=1276;AF=0.254792;AN=5008;NS=2504;DP=15667;EAS_AF=0.371;AMR_AF=0.3386;AFR_AF=0.2625;EUR_AF=0.1531;SAS_AF=0.1697;AA=G|||;VT=SNP
14	103398891	rs7857	C	T	100	PASS	AC=899;AF=0.179513;AN=5008;NS=2504;DP=10365;EAS_AF=0.1022;AMR_AF=0.1715;AFR_AF=0.0159;EUR_AF=0.3529;SAS_AF=0.3078;AA=C|||;VT=SNP
14	103399448	rs4708	T	C	100	PASS	AC=2038;AF=0.406949;AN=5008;NS=2504;DP=4395;EAS_AF=0.119;AMR_AF=0.3026;AFR_AF=0.7012;EUR_AF=0.4414;SAS_AF=0.3446;AA=C|||;VT=SNP
14	103401204	rs12432253	T	G	100	PASS	AC=647;AF=0.129193;AN=5008;NS=2504;DP=16624;EAS_AF=0.3135;AMR_AF=0.1095;AFR_AF=0.0098;EUR_AF=0.1372;SAS_AF=0.1063;AA=T|||;VT=SNP
14	103401215	rs111639824	T	C	100	PASS	AC=117;AF=0.0233626;AN=5008;NS=2504;DP=16276;EAS_AF=0.002;AMR_AF=0.1037;AFR_AF=0.0015;EUR_AF=0.0278;SAS_AF=0.0133;AA=t|||;VT=SNP
14	103403998	rs17101079	C	G	100	PASS	AC=842;AF=0.168131;AN=5008;NS=2504;DP=18522;EAS_AF=0.0159;AMR_AF=0.0865;AFR_AF=0.5318;EUR_AF=0.0398;SAS_AF=0.0235;AA=G|||;VT=SNP
14	103404159	rs10129841	A	G	100	PASS	AC=1844;AF=0.368211;AN=5008;NS=2504;DP=19671;EAS_AF=0.1042;AMR_AF=0.2767;AFR_AF=0.618;EUR_AF=0.3966;SAS_AF=0.3384;AA=G|||;VT=SNP
14	103406368	rs2269317	C	T	100	PASS	AC=633;AF=0.126398;AN=5008;NS=2504;DP=18934;EAS_AF=0.3115;AMR_AF=0.1023;AFR_AF=0.0083;EUR_AF=0.1332;SAS_AF=0.1053;AA=C|||;VT=SNP;EX_TARGET
14	103408619	rs2269318	G	A	100	PASS	AC=391;AF=0.0780751;AN=5008;NS=2504;DP=17179;EAS_AF=0.0853;AMR_AF=0.0504;AFR_AF=0.0038;EUR_AF=0.1163;SAS_AF=0.1513;AA=G|||;VT=SNP
14	103408900	rs8008231	A	G	100	PASS	AC=1993;AF=0.397963;AN=5008;NS=2504;DP=20932;EAS_AF=0.1032;AMR_AF=0.2824;AFR_AF=0.7307;EUR_AF=0.3966;SAS_AF=0.3354;AA=G|||;VT=SNP
14	103411004	rs10135200	A	G	100	PASS	AC=820;AF=0.163738;AN=5008;NS=2504;DP=14121;EAS_AF=0.0159;AMR_AF=0.0908;AFR_AF=0.5159;EUR_AF=0.0358;SAS_AF=0.0235;AA=G|||;VT=SNP
14	103411295	rs10135776	G	C	100	PASS	AC=853;AF=0.170327;AN=5008;NS=2504;DP=15992;EAS_AF=0.0159;AMR_AF=0.0922;AFR_AF=0.5393;EUR_AF=0.0368;SAS_AF=0.0235;AA=C|||;VT=SNP
14	103411835	rs911627	C	T	100	PASS	AC=915;AF=0.182708;AN=5008;NS=2504;DP=18971;EAS_AF=0.0833;AMR_AF=0.1816;AFR_AF=0.0401;EUR_AF=0.3549;SAS_AF=0.3016;AA=C|||;VT=SNP
14	103412268	rs2403107	T	C	100	PASS	AC=1562;AF=0.311901;AN=5008;NS=2504;DP=15780;EAS_AF=0.0883;AMR_AF=0.2651;AFR_AF=0.4342;EUR_AF=0.3867;SAS_AF=0.3333;AA=C|||;VT=SNP
14	103412379	rs11629076	T	G	100	PASS	AC=1649;AF=0.329273;AN=5008;NS=2504;DP=12503;EAS_AF=0.502;AMR_AF=0.3329;AFR_AF=0.062;EUR_AF=0.3598;SAS_AF=0.4785;AA=T|||;VT=SNP
14	103413941	rs8007924	T	C	100	PASS	AC=4656;AF=0.929712;AN=5008;NS=2504;DP=17945;EAS_AF=0.9008;AMR_AF=0.7795;AFR_AF=0.9992;EUR_AF=0.9712;SAS_AF=0.9294;AA=C|||;VT=SNP
14	103414179	rs12886225	G	A	100	PASS	AC=1686;AF=0.336661;AN=5008;NS=2504;DP=11570;EAS_AF=0.4752;AMR_AF=0.3559;AFR_AF=0.0825;EUR_AF=0.3817;SAS_AF=0.4775;AA=G|||;VT=SNP
14	103415405	rs1885406	C	G	100	PASS	AC=4544;AF=0.907348;AN=5008;NS=2504;DP=15731;EAS_AF=0.9008;AMR_AF=0.7767;AFR_AF=0.916;EUR_AF=0.9712;SAS_AF=0.9294;AA=G|||;VT=SNP
14	103415714	rs2269319	A	G	100	PASS	AC=4489;AF=0.896366;AN=5008;NS=2504;DP=18711;EAS_AF=0.9008;AMR_AF=0.7767;AFR_AF=0.8744;EUR_AF=0.9712;SAS_AF=0.9294;AA=G|||;VT=SNP
14	103416096	rs12590961	G	A	100	PASS	AC=625;AF=0.1248;AN=5008;NS=2504;DP=21601;EAS_AF=0.3006;AMR_AF=0.121;AFR_AF=0.0083;EUR_AF=0.1362;SAS_AF=0.092;AA=G|||;VT=SNP;EX_TARGET
14	103417519	rs9806052	T	G	100	PASS	AC=881;AF=0.175919;AN=5008;NS=2504;DP=17451;EAS_AF=0.0159;AMR_AF=0.0908;AFR_AF=0.5613;EUR_AF=0.0368;SAS_AF=0.0235;AA=G|||;VT=SNP
14	103422511	rs10131251	A	G	100	PASS	AC=4489;AF=0.896366;AN=5008;NS=2504;DP=19441;EAS_AF=0.8998;AMR_AF=0.7767;AFR_AF=0.8752;EUR_AF=0.9712;SAS_AF=0.9294;AA=G|||;VT=SNP
14	103424085	rs2269320	T	C	100	PASS	AC=4556;AF=0.909744;AN=5008;NS=2504;DP=17992;EAS_AF=0.8988;AMR_AF=0.7781;AFR_AF=0.9259;EUR_AF=0.9712;SAS_AF=0.9294;AA=C|||;VT=SNP
14	103424897	rs10138133	A	G	100	PASS	AC=855;AF=0.170727;AN=5008;NS=2504;DP=20164;EAS_AF=0.0159;AMR_AF=0.0908;AFR_AF=0.5393;EUR_AF=0.0398;SAS_AF=0.0235;AA=G|||;VT=SNP
14	103426418	rs35045068	C	A	100	PASS	AC=939;AF=0.1875;AN=5008;NS=2504;DP=16108;EAS_AF=0.0863;AMR_AF=0.1873;AFR_AF=0.0424;EUR_AF=0.3549;SAS_AF=0.316;AA=C|||;VT=SNP
14	103429052	rs35628388	T	A	100	PASS	AC=882;AF=0.176118;AN=5008;NS=2504;DP=17037;EAS_AF=0.1022;AMR_AF=0.1729;AFR_AF=0.0144;EUR_AF=0.332;SAS_AF=0.3129;AA=T|||;VT=SNP
14	103429825	rs2285013	A	G	100	PASS	AC=874;AF=0.174521;AN=5008;NS=2504;DP=18064;EAS_AF=0.0179;AMR_AF=0.0908;AFR_AF=0.5522;EUR_AF=0.0398;SAS_AF=0.0235;AA=G|||;VT=SNP
14	103430547	rs3818287	C	A	100	PASS	AC=866;AF=0.172923;AN=5008;NS=2504;DP=16711;EAS_AF=0.3026;AMR_AF=0.1383;AFR_AF=0.1543;EUR_AF=0.1531;SAS_AF=0.1094;AA=C|||;VT=SNP
14	103431472	rs7145178	C	T	100	PASS	AC=4268;AF=0.852236;AN=5008;NS=2504;DP=15078;EAS_AF=0.8988;AMR_AF=0.7622;AFR_AF=0.7179;EUR_AF=0.9712;SAS_AF=0.9274;AA=T|||;VT=SNP
14	103431516	rs7145212	C	A	100	PASS	AC=4551;AF=0.908746;AN=5008;NS=2504;DP=15685;EAS_AF=0.8988;AMR_AF=0.7781;AFR_AF=0.9228;EUR_AF=0.9712;SAS_AF=0.9284;AA=A|||;VT=SNP
14	103431870	rs7147226	T	C	100	PASS	AC=2643;AF=0.527756;AN=5008;NS=2504;DP=16775;EAS_AF=0.7808;AMR_AF=0.4957;AFR_AF=0.27;EUR_AF=0.5775;SAS_AF=0.5869;AA=T|||;VT=SNP
14	103433816	rs911630	C	T	100	PASS	AC=2693;AF=0.53774;AN=5008;NS=2504;DP=23088;EAS_AF=0.7966;AMR_AF=0.4928;AFR_AF=0.295;EUR_AF=0.5775;SAS_AF=0.59;AA=C|||;VT=SNP
14	103433987	rs34738319	G	A	100	PASS	AC=866;AF=0.172923;AN=5008;NS=2504;DP=20746;EAS_AF=0.0873;AMR_AF=0.1729;AFR_AF=0.0144;EUR_AF=0.334;SAS_AF=0.3098;AA=G|||;VT=SNP
14	103434530	rs2093414	T	A	100	PASS	AC=4463;AF=0.891174;AN=5008;NS=2504;DP=18452;EAS_AF=0.8988;AMR_AF=0.7752;AFR_AF=0.851;EUR_AF=0.9712;SAS_AF=0.9376;AA=A|||;VT=SNP
14	103437630	rs12897281	G	A	100	PASS	AC=941;AF=0.187899;AN=5008;NS=2504;DP=22248;EAS_AF=0.0853;AMR_AF=0.1888;AFR_AF=0.0424;EUR_AF=0.3569;SAS_AF=0.316;AA=G|||;VT=SNP
14	103438905	rs4398049	A	G	100	PASS	AC=2645;AF=0.528155;AN=5008;NS=2504;DP=13206;EAS_AF=0.7986;AMR_AF=0.4957;AFR_AF=0.2481;EUR_AF=0.5775;SAS_AF=0.6002;AA=A|||;VT=SNP
14	103439910	rs2239660	G	C	100	PASS	AC=2261;AF=0.451478;AN=5008;NS=2504;DP=14707;EAS_AF=0.755;AMR_AF=0.3948;AFR_AF=0.0719;EUR_AF=0.5467;SAS_AF=0.5941;AA=G|||;VT=SNP
14	103442209	rs35953480	G	A	100	PASS	AC=119;AF=0.023762;AN=5008;NS=2504;DP=12905;EAS_AF=0.003;AMR_AF=0.098;AFR_AF=0.0015;EUR_AF=0.0308;SAS_AF=0.0153;AA=G|||;VT=SNP;EX_TARGET
14	103443232	rs2285014	A	G	100	PASS	AC=1854;AF=0.370208;AN=5008;NS=2504;DP=16854;EAS_AF=0.125;AMR_AF=0.2954;AFR_AF=0.6051;EUR_AF=0.3996;SAS_AF=0.3282;AA=G|||;VT=SNP
14	103443561	rs1977233	A	G	100	PASS	AC=4376;AF=0.873802;AN=5008;NS=2504;DP=12743;EAS_AF=0.7024;AMR_AF=0.8948;AFR_AF=0.9917;EUR_AF=0.8728;SAS_AF=0.8773;AA=a|||;VT=SNP
14	103443578	rs35901984	C	T	100	PASS	AC=211;AF=0.0421326;AN=5008;NS=2504;DP=13639;EAS_AF=0.0952;AMR_AF=0.0202;AFR_AF=0.003;EUR_AF=0.0437;SAS_AF=0.0542;AA=C|||;VT=SNP
14	103445296	rs2301124	G	A	100	PASS	AC=1739;AF=0.347244;AN=5008;NS=2504;DP=16849;EAS_AF=0.4792;AMR_AF=0.3415;AFR_AF=0.0893;EUR_AF=0.4145;SAS_AF=0.4949;AA=G|||;VT=SNP
14	103448070	rs7152460	T	C	100	PASS	AC=969;AF=0.19349;AN=5008;NS=2504;DP=19416;EAS_AF=0.0159;AMR_AF=0.1066;AFR_AF=0.5961;EUR_AF=0.0636;SAS_AF=0.0276;AA=t|||;VT=SNP
14	103449773	rs2269322	C	T	100	PASS	AC=1711;AF=0.341653;AN=5008;NS=2504;DP=19921;EAS_AF=0.4762;AMR_AF=0.3285;AFR_AF=0.0908;EUR_AF=0.3986;SAS_AF=0.4928;AA=C|||;VT=SNP
14	103451713	rs1885407	T	G	100	PASS	AC=4125;AF=0.823682;AN=5008;NS=2504;DP=22151;EAS_AF=0.7024;AMR_AF=0.8602;AFR_AF=0.8381;EUR_AF=0.8569;SAS_AF=0.8691;AA=G|||;VT=SNP
14	103452293	rs35106689	G	A	100	PASS	AC=902;AF=0.180112;AN=5008;NS=2504;DP=16931;EAS_AF=0.1111;AMR_AF=0.1873;AFR_AF=0.0242;EUR_AF=0.336;SAS_AF=0.2965;AA=G|||;VT=SNP
14	103453109	rs3818288	C	T	100	PASS	AC=767;AF=0.153155;AN=5008;NS=2504;DP=18919;EAS_AF=0.1448;AMR_AF=0.1873;AFR_AF=0.0469;EUR_AF=0.1968;SAS_AF=0.2362;AA=C|||;VT=SNP
14	103454328	rs7156234	G	A	100	PASS	AC=545;AF=0.108826;AN=5008;NS=2504;DP=18100;EAS_AF=0.0159;AMR_AF=0.0879;AFR_AF=0.3079;EUR_AF=0.0388;SAS_AF=0.0225;AA=A|||;VT=SNP
14	103456702	rs74085588	C	T	100	PASS	AC=939;AF=0.1875;AN=5008;NS=2504;DP=19021;EAS_AF=0.0159;AMR_AF=0.1081;AFR_AF=0.5734;EUR_AF=0.0626;SAS_AF=0.0276;AA=T|||;VT=SNP
14	103459051	rs75051938	C	G	100	PASS	AC=336;AF=0.0670927;AN=5008;NS=2504;DP=11711;EAS_AF=0.1141;AMR_AF=0.219;AFR_AF=0.0015;EUR_AF=0.0278;SAS_AF=0.0399;AA=C|||;VT=SNP
14	103460215	rs2269323	C	T	100	PASS	AC=1849;AF=0.369209;AN=5008;NS=2504;DP=18917;EAS_AF=0.124;AMR_AF=0.2954;AFR_AF=0.6036;EUR_AF=0.3986;SAS_AF=0.3272;AA=C|||;VT=SNP
14	103460725	rs17101142	A	G	100	PASS	AC=336;AF=0.0670927;AN=5008;NS=2504;DP=18222;EAS_AF=0.1141;AMR_AF=0.219;AFR_AF=0.0015;EUR_AF=0.0278;SAS_AF=0.0399;AA=A|||;VT=SNP
14	103461763	rs13379310	A	C	100	PASS	AC=1886;AF=0.376597;AN=5008;NS=2504;DP=19094;EAS_AF=0.125;AMR_AF=0.2954;AFR_AF=0.6301;EUR_AF=0.3996;SAS_AF=0.3272;AA=C|||;VT=SNP
14	103461932	rs13379319	G	C	100	PASS	AC=1850;AF=0.369409;AN=5008;NS=2504;DP=17136;EAS_AF=0.125;AMR_AF=0.2954;AFR_AF=0.6036;EUR_AF=0.3986;SAS_AF=0.3272;AA=C|||;VT=SNP
14	103461951	rs17101145	G	A	100	PASS	AC=1850;AF=0.369409;AN=5008;NS=2504;DP=16410;EAS_AF=0.125;AMR_AF=0.2954;AFR_AF=0.6036;EUR_AF=0.3986;SAS_AF=0.3272;AA=A|||;VT=SNP
14	103462672	rs12889010	G	A	100	PASS	AC=1732;AF=0.345847;AN=5008;NS=2504;DP=16603;EAS_AF=0.4633;AMR_AF=0.3401;AFR_AF=0.0968;EUR_AF=0.4155;SAS_AF=0.4939;AA=G|||;VT=SNP
14	103463102	rs9806109	C	T	100	PASS	AC=1850;AF=0.369409;AN=5008;NS=2504;DP=13440;EAS_AF=0.125;AMR_AF=0.2954;AFR_AF=0.6044;EUR_AF=0.3996;SAS_AF=0.3252;AA=T|||;VT=SNP
14	103463561	rs7157813	G	A	100	PASS	AC=2270;AF=0.453275;AN=5008;NS=2504;DP=19447;EAS_AF=0.5754;AMR_AF=0.5346;AFR_AF=0.3381;EUR_AF=0.3708;SAS_AF=0.5102;AA=G|||;VT=SNP
14	103463599	rs17101146	G	A	100	PASS	AC=930;AF=0.185703;AN=5008;NS=2504;DP=20899;EAS_AF=0.0159;AMR_AF=0.1081;AFR_AF=0.5673;EUR_AF=0.0616;SAS_AF=0.0276;AA=A|||;VT=SNP
14	103464695	rs2301125	A	G	100	PASS	AC=1851;AF=0.369609;AN=5008;NS=2504;DP=16204;EAS_AF=0.125;AMR_AF=0.2954;AFR_AF=0.6051;EUR_AF=0.3976;SAS_AF=0.3272;AA=G|||;VT=SNP
14	103468305	rs749782	T	C	100	PASS	AC=1138;AF=0.227236;AN=5008;NS=2504;DP=19341;EAS_AF=0.0159;AMR_AF=0.1167;AFR_AF=0.7141;EUR_AF=0.0626;SAS_AF=0.0348;AA=C|||;VT=SNP
14	103468597	rs2269324	C	T	100	PASS	AC=1480;AF=0.295527;AN=5008;NS=2504;DP=16471;EAS_AF=0.4534;AMR_AF=0.2622;AFR_AF=0.0635;EUR_AF=0.3062;SAS_AF=0.4591;AA=C|||;VT=SNP
14	103469371	rs2269325	G	A	100	PASS	AC=905;AF=0.180711;AN=5008;NS=2504;DP=17190;EAS_AF=0.1111;AMR_AF=0.1873;AFR_AF=0.0265;EUR_AF=0.336;SAS_AF=0.2965;AA=G|||;VT=SNP
14	103471765	rs113592900	G	A	100	PASS	AC=172;AF=0.034345;AN=5008;NS=2504;DP=16600;EAS_AF=0.0377;AMR_AF=0.1066;AFR_AF=0.0023;EUR_AF=0.0398;SAS_AF=0.0174;AA=G|||;VT=SNP
14	103474291	rs10134342	T	G	100	PASS	AC=1858;AF=0.371006;AN=5008;NS=2504;DP=18013;EAS_AF=0.13;AMR_AF=0.2939;AFR_AF=0.6044;EUR_AF=0.3996;SAS_AF=0.3292;AA=G|||;VT=SNP
14	103475202	rs8016439	A	C	100	PASS	AC=521;AF=0.104034;AN=5008;NS=2504;DP=17393;EAS_AF=0.0139;AMR_AF=0.0303;AFR_AF=0.3449;EUR_AF=0.0229;SAS_AF=0.0072;AA=C|||;VT=SNP
14	103475658	rs872945	A	G	100	PASS	AC=914;AF=0.182508;AN=5008;NS=2504;DP=21097;EAS_AF=0.1151;AMR_AF=0.1902;AFR_AF=0.0265;EUR_AF=0.337;SAS_AF=0.2986;AA=A|||;VT=SNP
14	103476438	rs2269326	C	T	100	PASS	AC=337;AF=0.0672923;AN=5008;NS=2504;DP=17634;EAS_AF=0.1141;AMR_AF=0.219;AFR_AF=0.0015;EUR_AF=0.0278;SAS_AF=0.0409;AA=C|||;VT=SNP
14	103477422	rs7145445	C	G	100	PASS	AC=912;AF=0.182109;AN=5008;NS=2504;DP=19388;EAS_AF=0.1141;AMR_AF=0.1888;AFR_AF=0.0257;EUR_AF=0.338;SAS_AF=0.2986;AA=C|||;VT=SNP
14	103477791	rs6575938	T	C	100	PASS	AC=1913;AF=0.381989;AN=5008;NS=2504;DP=19750;EAS_AF=0.13;AMR_AF=0.3112;AFR_AF=0.6051;EUR_AF=0.4404;SAS_AF=0.3303;AA=C|||;VT=SNP
14	103478862	rs34005156	C	T	100	PASS	AC=409;AF=0.0816693;AN=5008;NS=2504;DP=18597;EAS_AF=0.0139;AMR_AF=0.0202;AFR_AF=0.267;EUR_AF=0.0229;SAS_AF=0.0051;AA=C|||;VT=SNP
14	103479900	rs3260	T	C	100	PASS	AC=732;AF=0.146166;AN=5008;NS=2504;DP=20702;EAS_AF=0.0139;AMR_AF=0.0432;AFR_AF=0.4992;EUR_AF=0.0229;SAS_AF=0.0051;AA=C|||;VT=SNP
14	103480056	rs35864317	C	G	100	PASS	AC=1064;AF=0.21246;AN=5008;NS=2504;DP=16984;EAS_AF=0.1181;AMR_AF=0.2017;AFR_AF=0.1445;EUR_AF=0.337;SAS_AF=0.2812;AA=C|||;VT=SNP
14	103482441	rs2403109	G	A	100	PASS	AC=3107;AF=0.620407;AN=5008;NS=2504;DP=15425;EAS_AF=0.6855;AMR_AF=0.6787;AFR_AF=0.3828;EUR_AF=0.6521;SAS_AF=0.8006;AA=G|||;VT=SNP
14	103483881	rs7142173	C	A	100	PASS	AC=1908;AF=0.38099;AN=5008;NS=2504;DP=20619;EAS_AF=0.129;AMR_AF=0.3112;AFR_AF=0.6059;EUR_AF=0.4394;SAS_AF=0.3262;AA=A|||;VT=SNP
14	103484440	rs2285017	T	C	100	PASS	AC=342;AF=0.0682907;AN=5008;NS=2504;DP=20904;EAS_AF=0.1161;AMR_AF=0.219;AFR_AF=0.003;EUR_AF=0.0278;SAS_AF=0.0419;AA=T|||;VT=SNP
14	103484825	rs751837	T	C	100	PASS	AC=997;AF=0.199081;AN=5008;NS=2504;DP=17818;EAS_AF=0.0159;AMR_AF=0.121;AFR_AF=0.5779;EUR_AF=0.1024;SAS_AF=0.0307;AA=C|||;VT=SNP
14	103485147	rs11627664	A	G	100	PASS	AC=437;AF=0.0872604;AN=5008;NS=2504;DP=20387;EAS_AF=0.1151;AMR_AF=0.0389;AFR_AF=0.0061;EUR_AF=0.0954;SAS_AF=0.1943;AA=A|||;VT=SNP
14	103485652	rs1106679	A	G	100	PASS	AC=1000;AF=0.199681;AN=5008;NS=2504;DP=20080;EAS_AF=0.0159;AMR_AF=0.1225;AFR_AF=0.5794;EUR_AF=0.1024;SAS_AF=0.0307;AA=G|||;VT=SNP
14	103485975	rs6575940	C	T	100	PASS	AC=521;AF=0.104034;AN=5008;NS=2504;DP=20814;EAS_AF=0.0139;AMR_AF=0.0303;AFR_AF=0.3464;EUR_AF=0.0229;SAS_AF=0.0051;AA=T|||;VT=SNP
14	103486151	rs8020700	C	G	100	PASS	AC=418;AF=0.0834665;AN=5008;NS=2504;DP=21090;EAS_AF=0.0139;AMR_AF=0.0202;AFR_AF=0.2738;EUR_AF=0.0229;SAS_AF=0.0051;AA=C|||;VT=SNP
14	103486375	rs8021471	G	A	100	PASS	AC=965;AF=0.192692;AN=5008;NS=2504;DP=18319;EAS_AF=0.0159;AMR_AF=0.1196;AFR_AF=0.5552;EUR_AF=0.1014;SAS_AF=0.0307;AA=G|||;VT=SNP
14	103486627	rs17101197	C	T	100	PASS	AC=409;AF=0.0816693;AN=5008;NS=2504;DP=20391;EAS_AF=0.0139;AMR_AF=0.0202;AFR_AF=0.267;EUR_AF=0.0229;SAS_AF=0.0051;AA=C|||;VT=SNP
14	103486918	rs7160433	A	T	100	PASS	AC=1000;AF=0.199681;AN=5008;NS=2504;DP=18264;EAS_AF=0.0159;AMR_AF=0.1239;AFR_AF=0.5787;EUR_AF=0.1024;SAS_AF=0.0307;AA=T|||;VT=SNP
14	103490305	rs35084986	C	G	100	PASS	AC=979;AF=0.195487;AN=5008;NS=2504;DP=14177;EAS_AF=0.0159;AMR_AF=0.1225;AFR_AF=0.5635;EUR_AF=0.1024;SAS_AF=0.0307;AA=-|||;VT=SNP
14	103491628	rs10150442	G	T	100	PASS	AC=979;AF=0.195487;AN=5008;NS=2504;DP=17220;EAS_AF=0.0149;AMR_AF=0.1225;AFR_AF=0.5756;EUR_AF=0.0875;SAS_AF=0.0307;AA=T|||;VT=SNP
14	103492436	rs10130314	C	T	100	PASS	AC=419;AF=0.0836661;AN=5008;NS=2504;DP=21215;EAS_AF=0.0139;AMR_AF=0.0202;AFR_AF=0.2746;EUR_AF=0.0229;SAS_AF=0.0051;AA=C|||;VT=SNP
14	103493060	rs34508350	C	T	100	PASS	AC=65;AF=0.0129792;AN=5008;NS=2504;DP=15585;EAS_AF=0.0079;AMR_AF=0.0144;AFR_AF=0.0015;EUR_AF=0.0348;SAS_AF=0.0102;AA=C|||;VT=SNP
14	103493868	rs10134022	C	T	100	PASS	AC=3314;AF=0.661741;AN=5008;NS=2504;DP=18441;EAS_AF=0.5833;AMR_AF=0.5548;AFR_AF=0.652;EUR_AF=0.7038;SAS_AF=0.7883;AA=c|||;VT=SNP
14	103494415	rs10149028	T	C	100	PASS	AC=3322;AF=0.663339;AN=5008;NS=2504;DP=18908;EAS_AF=0.5863;AMR_AF=0.5548;AFR_AF=0.652;EUR_AF=0.7058;SAS_AF=0.7914;AA=C|||;VT=SNP
14	103494612	rs10137179	G	A	100	PASS	AC=555;AF=0.110823;AN=5008;NS=2504;DP=18866;EAS_AF=0.0139;AMR_AF=0.0346;AFR_AF=0.3699;EUR_AF=0.0229;SAS_AF=0.0051;AA=A|||;VT=SNP
14	103495936	rs34528213	G	A	100	PASS	AC=430;AF=0.0858626;AN=5008;NS=2504;DP=15764;EAS_AF=0.1131;AMR_AF=0.0389;AFR_AF=0.0061;EUR_AF=0.0934;SAS_AF=0.1912;AA=G|||;VT=SNP
14	103495963	rs7144194	A	G	100	PASS	AC=4108;AF=0.820288;AN=5008;NS=2504;DP=16102;EAS_AF=0.7054;AMR_AF=0.7997;AFR_AF=0.9599;EUR_AF=0.7525;SAS_AF=0.8344;AA=G|||;VT=SNP
14	103499431	rs113710685	G	A	100	PASS	AC=117;AF=0.0233626;AN=5008;NS=2504;DP=14395;EAS_AF=0.003;AMR_AF=0.0965;AFR_AF=0.0008;EUR_AF=0.0308;SAS_AF=0.0153;AA=G|||;VT=SNP
14	103499612	rs8005264	G	A	100	PASS	AC=866;AF=0.172923;AN=5008;NS=2504;DP=14889;EAS_AF=0.1151;AMR_AF=0.1787;AFR_AF=0.0265;EUR_AF=0.3022;SAS_AF=0.2935;AA=G|||;VT=SNP
14	103500100	rs10138826	C	T	100	PASS	AC=610;AF=0.121805;AN=5008;NS=2504;DP=16384;EAS_AF=0.0139;AMR_AF=0.0447;AFR_AF=0.4047;EUR_AF=0.0229;SAS_AF=0.0072;AA=T|||;VT=SNP
14	103501120	rs8005816	G	A	100	PASS	AC=610;AF=0.121805;AN=5008;NS=2504;DP=11182;EAS_AF=0.0139;AMR_AF=0.0447;AFR_AF=0.4047;EUR_AF=0.0229;SAS_AF=0.0072;AA=A|||;VT=SNP
14	103501952	rs60007237	T	C	100	PASS	AC=610;AF=0.121805;AN=5008;NS=2504;DP=14582;EAS_AF=0.0139;AMR_AF=0.0447;AFR_AF=0.4047;EUR_AF=0.0229;SAS_AF=0.0072;AA=C|||;VT=SNP
14	103501973	rs12887150	T	C	100	PASS	AC=3356;AF=0.670128;AN=5008;NS=2504;DP=14397;EAS_AF=0.5982;AMR_AF=0.5677;AFR_AF=0.6475;EUR_AF=0.7247;SAS_AF=0.7914;AA=C|||;VT=SNP
14	103502308	rs79102904	A	G	100	PASS	AC=610;AF=0.121805;AN=5008;NS=2504;DP=11237;EAS_AF=0.0139;AMR_AF=0.0447;AFR_AF=0.4047;EUR_AF=0.0229;SAS_AF=0.0072;AA=a|||;VT=SNP
14	103502576	rs28638769	C	G	100	PASS	AC=610;AF=0.121805;AN=5008;NS=2504;DP=10639;EAS_AF=0.0139;AMR_AF=0.0447;AFR_AF=0.4047;EUR_AF=0.0229;SAS_AF=0.0072;AA=G|||;VT=SNP
14	103502615	rs6575941	G	A	100	PASS	AC=1424;AF=0.284345;AN=5008;NS=2504;DP=9881;EAS_AF=0.4623;AMR_AF=0.255;AFR_AF=0.0371;EUR_AF=0.2813;SAS_AF=0.4591;AA=G|||;VT=SNP
14	103503352	rs35485315	C	T	100	PASS	AC=337;AF=0.0672923;AN=5008;NS=2504;DP=16244;EAS_AF=0.1121;AMR_AF=0.2205;AFR_AF=0.0015;EUR_AF=0.0278;SAS_AF=0.0419;AA=C|||;VT=SNP
14	103505657	rs7146323	A	G	100	PASS	AC=914;AF=0.182508;AN=5008;NS=2504;DP=16334;EAS_AF=0.1161;AMR_AF=0.1859;AFR_AF=0.0257;EUR_AF=0.338;SAS_AF=0.3006;AA=A|||;VT=SNP
14	103507093	rs10150774	T	C	100	PASS	AC=610;AF=0.121805;AN=5008;NS=2504;DP=16443;EAS_AF=0.0139;AMR_AF=0.0447;AFR_AF=0.4047;EUR_AF=0.0229;SAS_AF=0.0072;AA=C|||;VT=SNP
14	103510776	rs6575942	A	G	100	PASS	AC=546;AF=0.109026;AN=5008;NS=2504;DP=11611;EAS_AF=0.0139;AMR_AF=0.0346;AFR_AF=0.3631;EUR_AF=0.0229;SAS_AF=0.0051;AA=a|||;VT=SNP
14	103514387	rs10144590	G	A	100	PASS	AC=1701;AF=0.339657;AN=5008;NS=2504;DP=16886;EAS_AF=0.128;AMR_AF=0.2392;AFR_AF=0.562;EUR_AF=0.3598;SAS_AF=0.3078;AA=A|||;VT=SNP
14	103515801	rs35504608	T	C	100	PASS	AC=915;AF=0.182708;AN=5008;NS=2504;DP=19059;EAS_AF=0.1141;AMR_AF=0.1859;AFR_AF=0.0265;EUR_AF=0.339;SAS_AF=0.3016;AA=t|||;VT=SNP
14	103515930	rs61410551	C	T	100	PASS	AC=475;AF=0.0948482;AN=5008;NS=2504;DP=18099;EAS_AF=0.0139;AMR_AF=0.0288;AFR_AF=0.3124;EUR_AF=0.0229;SAS_AF=0.0051;AA=N|||;VT=SNP
14	103518930	rs7150770	A	G	100	PASS	AC=722;AF=0.144169;AN=5008;NS=2504;DP=20458;EAS_AF=0.0139;AMR_AF=0.0476;AFR_AF=0.4879;EUR_AF=0.0229;SAS_AF=0.0072;AA=G|||;VT=SNP
14	103519107	rs2301126	C	A	100	PASS	AC=1726;AF=0.344649;AN=5008;NS=2504;DP=17804;EAS_AF=0.123;AMR_AF=0.2421;AFR_AF=0.5794;EUR_AF=0.3569;SAS_AF=0.316;AA=A|||;VT=SNP
14	103519468	rs35771930	C	T	100	PASS	AC=910;AF=0.181709;AN=5008;NS=2504;DP=16649;EAS_AF=0.1141;AMR_AF=0.1931;AFR_AF=0.0182;EUR_AF=0.3419;SAS_AF=0.2996;AA=C|||;VT=SNP
14	103519848	rs35965298	A	C	100	PASS	AC=169;AF=0.033746;AN=5008;NS=2504;DP=15361;EAS_AF=0.0238;AMR_AF=0.0677;AFR_AF=0.0219;EUR_AF=0.0338;SAS_AF=0.0358;AA=A|||;VT=SNP
14	103519851	rs12893592	A	C	100	PASS	AC=169;AF=0.033746;AN=5008;NS=2504;DP=15268;EAS_AF=0.0238;AMR_AF=0.0677;AFR_AF=0.0219;EUR_AF=0.0338;SAS_AF=0.0358;AA=N|||;VT=SNP
14	103519869	rs143773378	G	C	100	PASS	AC=110;AF=0.0219649;AN=5008;NS=2504;DP=14850;EAS_AF=0.0069;AMR_AF=0.0115;AFR_AF=0.0522;EUR_AF=0.0179;SAS_AF=0.0082;AA=G|||;VT=SNP
14	103519873	rs148645962	C	T	100	PASS	AC=37;AF=0.00738818;AN=5008;NS=2504;DP=14657;EAS_AF=0.005;AMR_AF=0.0086;AFR_AF=0;EUR_AF=0.0189;SAS_AF=0.0072;AA=C|||;VT=SNP
14	103520762	rs1190223	G	T	100	PASS	AC=3925;AF=0.783746;AN=5008;NS=2504;DP=19559;EAS_AF=0.7153;AMR_AF=0.7824;AFR_AF=0.8782;EUR_AF=0.7207;SAS_AF=0.7924;AA=T|||;VT=SNP
14	103520926	rs17101226	A	C	100	PASS	AC=341;AF=0.0680911;AN=5008;NS=2504;DP=21027;EAS_AF=0.1161;AMR_AF=0.2291;AFR_AF=0.0015;EUR_AF=0.0239;SAS_AF=0.0399;AA=A|||;VT=SNP
14	103522711	rs116993994	A	G	100	PASS	AC=70;AF=0.0139776;AN=5008;NS=2504;DP=12108;EAS_AF=0.002;AMR_AF=0.0187;AFR_AF=0.0023;EUR_AF=0.0457;SAS_AF=0.0061;AA=A|||;VT=SNP
14	103524343	rs34681566	G	T	100	PASS	AC=1295;AF=0.258586;AN=5008;NS=2504;DP=8863;EAS_AF=0.2371;AMR_AF=0.4222;AFR_AF=0.0461;EUR_AF=0.3857;SAS_AF=0.3211;AA=G|||;VT=SNP
14	103526930	rs10143668	A	C	100	PASS	AC=2102;AF=0.419728;AN=5008;NS=2504;DP=19097;EAS_AF=0.25;AMR_AF=0.4841;AFR_AF=0.5756;EUR_AF=0.4215;SAS_AF=0.3364;AA=C|||;VT=SNP
14	103528244	rs35382723	G	A	100	PASS	AC=1853;AF=0.370008;AN=5008;NS=2504;DP=21021;EAS_AF=0.2381;AMR_AF=0.4755;AFR_AF=0.4039;EUR_AF=0.4195;SAS_AF=0.3344;AA=G|||;VT=SNP
14	103530363	rs35085032	G	A	100	PASS	AC=1515;AF=0.302516;AN=5008;NS=2504;DP=20743;EAS_AF=0.2173;AMR_AF=0.4496;AFR_AF=0.2035;EUR_AF=0.4026;SAS_AF=0.317;AA=A|||;VT=SNP
14	103530768	rs62006938	C	T	100	PASS	AC=1381;AF=0.275759;AN=5008;NS=2504;DP=16110;EAS_AF=0.2044;AMR_AF=0.4438;AFR_AF=0.0794;EUR_AF=0.4066;SAS_AF=0.3609;AA=C|||;VT=SNP
14	103534717	rs8003143	A	G	100	PASS	AC=3122;AF=0.623403;AN=5008;NS=2504;DP=18385;EAS_AF=0.5476;AMR_AF=0.7435;AFR_AF=0.59;EUR_AF=0.7048;SAS_AF=0.5777;AA=.|||;VT=SNP
14	103536749	rs74082785	G	A	100	PASS	AC=600;AF=0.119808;AN=5008;NS=2504;DP=18900;EAS_AF=0.0159;AMR_AF=0.0403;AFR_AF=0.3964;EUR_AF=0.0249;SAS_AF=0.0072;AA=.|||;VT=SNP
14	103539669	rs7149097	A	G	100	PASS	AC=4091;AF=0.816893;AN=5008;NS=2504;DP=19332;EAS_AF=0.6617;AMR_AF=0.8055;AFR_AF=0.9818;EUR_AF=0.831;SAS_AF=0.7474;AA=.|||;VT=SNP
14	103539947	rs10145667	A	G	100	PASS	AC=4092;AF=0.817093;AN=5008;NS=2504;DP=18144;EAS_AF=0.6617;AMR_AF=0.804;AFR_AF=0.9834;EUR_AF=0.831;SAS_AF=0.7474;AA=.|||;VT=SNP
14	103540099	rs7143479	A	G	100	PASS	AC=3368;AF=0.672524;AN=5008;NS=2504;DP=16786;EAS_AF=0.6409;AMR_AF=0.7421;AFR_AF=0.5439;EUR_AF=0.7734;SAS_AF=0.726;AA=.|||;VT=SNP
14	103540256	rs944004	C	T	100	PASS	AC=3562;AF=0.711262;AN=5008;NS=2504;DP=16515;EAS_AF=0.6558;AMR_AF=0.7522;AFR_AF=0.6747;EUR_AF=0.7744;SAS_AF=0.7239;AA=.|||;VT=SNP
14	103540673	rs7144521	A	G	100	PASS	AC=4087;AF=0.816094;AN=5008;NS=2504;DP=18694;EAS_AF=0.6567;AMR_AF=0.8026;AFR_AF=0.9818;EUR_AF=0.831;SAS_AF=0.7505;AA=.|||;VT=SNP
14	103540728	rs7144982	G	A	100	PASS	AC=4002;AF=0.799121;AN=5008;NS=2504;DP=18897;EAS_AF=0.6567;AMR_AF=0.7983;AFR_AF=0.9198;EUR_AF=0.831;SAS_AF=0.7505;AA=.|||;VT=SNP
14	103541096	rs7149952	G	C	100	PASS	AC=3360;AF=0.670927;AN=5008;NS=2504;DP=21518;EAS_AF=0.6409;AMR_AF=0.7406;AFR_AF=0.5408;EUR_AF=0.7724;SAS_AF=0.7239;AA=.|||;VT=SNP
14	103541538	rs12887651	C	T	100	PASS	AC=4008;AF=0.800319;AN=5008;NS=2504;DP=13798;EAS_AF=0.6567;AMR_AF=0.8012;AFR_AF=0.9259;EUR_AF=0.831;SAS_AF=0.7464;AA=.|||;VT=SNP
14	103542367	rs78009999	G	A	100	PASS	AC=442;AF=0.0882588;AN=5008;NS=2504;DP=10719;EAS_AF=0.2748;AMR_AF=0.0576;AFR_AF=0.0038;EUR_AF=0.0378;SAS_AF=0.0838;AA=.|||;VT=SNP
14	103543198	rs140782226	C	T	100	PASS	AC=580;AF=0.115815;AN=5008;NS=2504;DP=14567;EAS_AF=0.0704;AMR_AF=0.0519;AFR_AF=0.298;EUR_AF=0.0557;SAS_AF=0.0235;AA=.|||;VT=SNP
14	103543687	rs28565400	C	T	100	PASS	AC=4081;AF=0.814896;AN=5008;NS=2504;DP=11308;EAS_AF=0.6558;AMR_AF=0.8012;AFR_AF=0.9818;EUR_AF=0.831;SAS_AF=0.7464;AA=.|||;VT=SNP
14	103543797	rs28491506	T	C	100	PASS	AC=4006;AF=0.79992;AN=5008;NS=2504;DP=10380;EAS_AF=0.6558;AMR_AF=0.7997;AFR_AF=0.9259;EUR_AF=0.831;SAS_AF=0.7464;AA=.|||;VT=SNP
14	103545173	rs10147340	C	T	100	PASS	AC=3272;AF=0.653355;AN=5008;NS=2504;DP=19806;EAS_AF=0.5843;AMR_AF=0.7421;AFR_AF=0.5212;EUR_AF=0.7724;SAS_AF=0.7178;AA=.|||;VT=SNP
14	103545192	rs10147347	C	T	100	PASS	AC=3452;AF=0.689297;AN=5008;NS=2504;DP=19511;EAS_AF=0.6548;AMR_AF=0.7478;AFR_AF=0.5938;EUR_AF=0.7744;SAS_AF=0.7249;AA=.|||;VT=SNP
14	103545602	rs11623646	T	C	100	PASS	AC=4082;AF=0.815096;AN=5008;NS=2504;DP=18929;EAS_AF=0.6567;AMR_AF=0.8026;AFR_AF=0.9818;EUR_AF=0.831;SAS_AF=0.7454;AA=.|||;VT=SNP
14	103547430	rs11844761	G	A	100	PASS	AC=3621;AF=0.723043;AN=5008;NS=2504;DP=19422;EAS_AF=0.6538;AMR_AF=0.7565;AFR_AF=0.7201;EUR_AF=0.7734;SAS_AF=0.7229;AA=.|||;VT=SNP
14	103547484	rs11849097	T	C	100	PASS	AC=3271;AF=0.653155;AN=5008;NS=2504;DP=20529;EAS_AF=0.5833;AMR_AF=0.7406;AFR_AF=0.525;EUR_AF=0.7694;SAS_AF=0.7168;AA=.|||;VT=SNP
14	103548040	rs11622471	A	C	100	PASS	AC=4073;AF=0.813299;AN=5008;NS=2504;DP=21563;EAS_AF=0.6548;AMR_AF=0.7997;AFR_AF=0.9818;EUR_AF=0.828;SAS_AF=0.7434;AA=.|||;VT=SNP
14	103548232	rs112432193	A	G	100	PASS	AC=215;AF=0.0429313;AN=5008;NS=2504;DP=25831;EAS_AF=0.0298;AMR_AF=0.1167;AFR_AF=0.0038;EUR_AF=0.0696;SAS_AF=0.0297;AA=.|||;VT=SNP
14	103548963	rs11846926	C	T	100	PASS	AC=3819;AF=0.76258;AN=5008;NS=2504;DP=20606;EAS_AF=0.5863;AMR_AF=0.7911;AFR_AF=0.8487;EUR_AF=0.828;SAS_AF=0.7403;AA=.|||;VT=SNP
14	103549650	rs8018586	G	A	100	PASS	AC=4076;AF=0.813898;AN=5008;NS=2504;DP=19631;EAS_AF=0.6548;AMR_AF=0.8012;AFR_AF=0.9818;EUR_AF=0.829;SAS_AF=0.7444;AA=.|||;VT=SNP
14	103550346	rs28687021	T	C	100	PASS	AC=3744;AF=0.747604;AN=5008;NS=2504;DP=12007;EAS_AF=0.5853;AMR_AF=0.7882;AFR_AF=0.7943;EUR_AF=0.828;SAS_AF=0.7403;AA=.|||;VT=SNP
14	103550388	rs28592811	G	C	100	PASS	AC=3271;AF=0.653155;AN=5008;NS=2504;DP=10562;EAS_AF=0.5843;AMR_AF=0.7392;AFR_AF=0.5257;EUR_AF=0.7684;SAS_AF=0.7168;AA=.|||;VT=SNP
14	103550480	rs55673022	T	A	100	PASS	AC=3976;AF=0.79393;AN=5008;NS=2504;DP=8826;EAS_AF=0.6548;AMR_AF=0.7983;AFR_AF=0.907;EUR_AF=0.828;SAS_AF=0.7464;AA=.|||;VT=SNP
14	103550485	rs12888934	G	T	100	PASS	AC=3607;AF=0.720248;AN=5008;NS=2504;DP=8766;EAS_AF=0.5853;AMR_AF=0.7824;AFR_AF=0.6959;EUR_AF=0.825;SAS_AF=0.7403;AA=.|||;VT=SNP
14	103550760	rs2403124	A	T	100	PASS	AC=3321;AF=0.663139;AN=5008;NS=2504;DP=12056;EAS_AF=0.5843;AMR_AF=0.7421;AFR_AF=0.5605;EUR_AF=0.7694;SAS_AF=0.7178;AA=.|||;VT=SNP
14	103551662	rs7158285	G	C	100	PASS	AC=3912;AF=0.78115;AN=5008;NS=2504;DP=13596;EAS_AF=0.5903;AMR_AF=0.8012;AFR_AF=0.9107;EUR_AF=0.829;SAS_AF=0.7393;AA=.|||;VT=SNP
14	103552278	rs72706625	C	G	100	PASS	AC=1377;AF=0.27496;AN=5008;NS=2504;DP=17638;EAS_AF=0.38;AMR_AF=0.33;AFR_AF=0.0855;EUR_AF=0.3091;SAS_AF=0.3487;AA=.|||;VT=SNP
14	103552398	rs2403125	G	A	100	PASS	AC=3133;AF=0.625599;AN=5008;NS=2504;DP=14250;EAS_AF=0.6131;AMR_AF=0.7277;AFR_AF=0.4054;EUR_AF=0.7674;SAS_AF=0.7178;AA=.|||;VT=SNP
14	103552735	rs2403126	C	G	100	PASS	AC=4043;AF=0.807308;AN=5008;NS=2504;DP=15350;EAS_AF=0.6379;AMR_AF=0.781;AFR_AF=0.9803;EUR_AF=0.829;SAS_AF=0.7444;AA=.|||;VT=SNP
14	103553883	rs7149179	G	C	100	PASS	AC=1493;AF=0.298123;AN=5008;NS=2504;DP=19507;EAS_AF=0.4067;AMR_AF=0.3098;AFR_AF=0.1543;EUR_AF=0.3121;SAS_AF=0.3579;AA=.|||;VT=SNP
14	103554150	rs7154919	T	A	100	PASS	AC=1493;AF=0.298123;AN=5008;NS=2504;DP=18444;EAS_AF=0.4067;AMR_AF=0.3098;AFR_AF=0.1551;EUR_AF=0.3111;SAS_AF=0.3579;AA=.|||;VT=SNP
14	103554363	rs944003	A	G	100	PASS	AC=4061;AF=0.810903;AN=5008;NS=2504;DP=17576;EAS_AF=0.6458;AMR_AF=0.7839;AFR_AF=0.9841;EUR_AF=0.83;SAS_AF=0.7464;AA=.|||;VT=SNP
14	103555386	rs72706627	G	T	100	PASS	AC=322;AF=0.0642971;AN=5008;NS=2504;DP=15632;EAS_AF=0.1032;AMR_AF=0.134;AFR_AF=0.0038;EUR_AF=0.0179;SAS_AF=0.1043;AA=.|||;VT=SNP
14	103555497	rs877497	G	T	100	PASS	AC=1463;AF=0.292133;AN=5008;NS=2504;DP=15043;EAS_AF=0.3929;AMR_AF=0.3098;AFR_AF=0.1536;EUR_AF=0.3101;SAS_AF=0.3446;AA=.|||;VT=SNP
14	103556102	rs12882976	T	G	100	PASS	AC=1265;AF=0.252596;AN=5008;NS=2504;DP=16209;EAS_AF=0.0665;AMR_AF=0.2709;AFR_AF=0.2254;EUR_AF=0.4433;SAS_AF=0.272;AA=.|||;VT=SNP
14	103557361	rs12888024	C	T	100	PASS	AC=1801;AF=0.359625;AN=5008;NS=2504;DP=16651;EAS_AF=0.4454;AMR_AF=0.4179;AFR_AF=0.4841;EUR_AF=0.2455;SAS_AF=0.1789;AA=.|||;VT=SNP
14	103557445	rs12888071	C	G	100	PASS	AC=3002;AF=0.599441;AN=5008;NS=2504;DP=14379;EAS_AF=0.5327;AMR_AF=0.5807;AFR_AF=0.4887;EUR_AF=0.7445;SAS_AF=0.682;AA=.|||;VT=SNP
14	103557579	rs73356608	G	A	100	PASS	AC=1010;AF=0.201677;AN=5008;NS=2504;DP=15481;EAS_AF=0.254;AMR_AF=0.1772;AFR_AF=0.2216;EUR_AF=0.1113;SAS_AF=0.2311;AA=.|||;VT=SNP
14	103558302	rs8019859	T	C	100	PASS	AC=3892;AF=0.777157;AN=5008;NS=2504;DP=14954;EAS_AF=0.6369;AMR_AF=0.6974;AFR_AF=0.8949;EUR_AF=0.825;SAS_AF=0.7699;AA=.|||;VT=SNP
14	103558413	rs10149832	G	A	100	PASS	AC=2721;AF=0.543331;AN=5008;NS=2504;DP=16571;EAS_AF=0.4107;AMR_AF=0.5245;AFR_AF=0.4183;EUR_AF=0.7624;SAS_AF=0.637;AA=.|||;VT=SNP
14	103558841	rs12894515	C	A	100	PASS	AC=1253;AF=0.2502;AN=5008;NS=2504;DP=15171;EAS_AF=0.127;AMR_AF=0.304;AFR_AF=0.0416;EUR_AF=0.5368;SAS_AF=0.3262;AA=C|||;VT=SNP
14	103558970	rs7141040	G	A	100	PASS	AC=1203;AF=0.240216;AN=5008;NS=2504;DP=16650;EAS_AF=0.1627;AMR_AF=0.1772;AFR_AF=0.5582;EUR_AF=0.0636;SAS_AF=0.1166;AA=A|||;VT=SNP
14	103558983	rs7142022	T	C	100	PASS	AC=3798;AF=0.758387;AN=5008;NS=2504;DP=16892;EAS_AF=0.5615;AMR_AF=0.696;AFR_AF=0.8918;EUR_AF=0.826;SAS_AF=0.7556;AA=T|||;VT=SNP
14	103559105	rs35716977	T	C	100	PASS	AC=2554;AF=0.509984;AN=5008;NS=2504;DP=16007;EAS_AF=0.4712;AMR_AF=0.5115;AFR_AF=0.2489;EUR_AF=0.7604;SAS_AF=0.6442;AA=T|||;VT=SNP
14	103559153	rs34976218	A	G	100	PASS	AC=1317;AF=0.262979;AN=5008;NS=2504;DP=15680;EAS_AF=0.126;AMR_AF=0.3098;AFR_AF=0.0877;EUR_AF=0.5378;SAS_AF=0.3252;AA=A|||;VT=SNP
14	103559202	rs57913635	T	C	100	PASS	AC=2257;AF=0.450679;AN=5008;NS=2504;DP=17394;EAS_AF=0.5069;AMR_AF=0.3761;AFR_AF=0.5802;EUR_AF=0.2893;SAS_AF=0.4366;AA=T|||;VT=SNP
14	103559895	rs10130370	C	T	100	PASS	AC=3873;AF=0.773363;AN=5008;NS=2504;DP=17939;EAS_AF=0.631;AMR_AF=0.696;AFR_AF=0.8956;EUR_AF=0.8241;SAS_AF=0.7577;AA=T|||;VT=SNP
14	103560586	rs7160202	T	C	100	PASS	AC=3708;AF=0.740415;AN=5008;NS=2504;DP=18707;EAS_AF=0.5595;AMR_AF=0.6931;AFR_AF=0.8313;EUR_AF=0.8231;SAS_AF=0.7526;AA=C|||;VT=SNP
14	103561661	rs11621573	T	C	100	PASS	AC=2570;AF=0.513179;AN=5008;NS=2504;DP=19256;EAS_AF=0.4058;AMR_AF=0.5231;AFR_AF=0.2678;EUR_AF=0.7962;SAS_AF=0.6575;AA=T|||;VT=SNP
14	103563195	rs8017161	G	A	100	PASS	AC=2236;AF=0.446486;AN=5008;NS=2504;DP=17492;EAS_AF=0.5972;AMR_AF=0.5029;AFR_AF=0.3101;EUR_AF=0.3777;SAS_AF=0.5061;AA=G|||;VT=SNP
14	103563421	rs11628185	G	A	100	PASS	AC=2281;AF=0.455471;AN=5008;NS=2504;DP=14323;EAS_AF=0.5933;AMR_AF=0.5115;AFR_AF=0.3124;EUR_AF=0.3877;SAS_AF=0.5368;AA=G|||;VT=SNP
14	103563547	rs11624069	T	C	100	PASS	AC=2637;AF=0.526558;AN=5008;NS=2504;DP=12999;EAS_AF=0.5972;AMR_AF=0.5303;AFR_AF=0.5658;EUR_AF=0.3917;SAS_AF=0.5368;AA=C|||;VT=SNP
14	103564807	rs59643720	A	C	100	PASS	AC=1214;AF=0.242412;AN=5008;NS=2504;DP=19911;EAS_AF=0.2589;AMR_AF=0.2061;AFR_AF=0.202;EUR_AF=0.2356;SAS_AF=0.3129;AA=C|||;VT=SNP
14	103564820	rs17101241	A	T	100	PASS	AC=1469;AF=0.293331;AN=5008;NS=2504;DP=20166;EAS_AF=0.2589;AMR_AF=0.2233;AFR_AF=0.3835;EUR_AF=0.2386;SAS_AF=0.3129;AA=T|||;VT=SNP
14	103564935	rs61462345	C	G	100	PASS	AC=1214;AF=0.242412;AN=5008;NS=2504;DP=18024;EAS_AF=0.2589;AMR_AF=0.2061;AFR_AF=0.202;EUR_AF=0.2356;SAS_AF=0.3129;AA=G|||;VT=SNP
14	103564995	rs56839309	C	T	100	PASS	AC=513;AF=0.102436;AN=5008;NS=2504;DP=17416;EAS_AF=0.0873;AMR_AF=0.0317;AFR_AF=0.1619;EUR_AF=0.0338;SAS_AF=0.1585;AA=C|||;VT=SNP
14	103565044	rs56956502	G	A	100	PASS	AC=1218;AF=0.243211;AN=5008;NS=2504;DP=17050;EAS_AF=0.2589;AMR_AF=0.2061;AFR_AF=0.2027;EUR_AF=0.2376;SAS_AF=0.3139;AA=A|||;VT=SNP
14	103565080	rs36027406	T	C	100	PASS	AC=1293;AF=0.258187;AN=5008;NS=2504;DP=16534;EAS_AF=0.2589;AMR_AF=0.2118;AFR_AF=0.2542;EUR_AF=0.2406;SAS_AF=0.3139;AA=C|||;VT=SNP
14	103565370	rs62006947	A	G	100	PASS	AC=1070;AF=0.213658;AN=5008;NS=2504;DP=13546;EAS_AF=0.2599;AMR_AF=0.1988;AFR_AF=0.0961;EUR_AF=0.2356;SAS_AF=0.3129;AA=A|||;VT=SNP
14	103566162	rs7151779	G	A	100	PASS	AC=1194;AF=0.238419;AN=5008;NS=2504;DP=14272;EAS_AF=0.2619;AMR_AF=0.2032;AFR_AF=0.1944;EUR_AF=0.2256;SAS_AF=0.3119;AA=g|||;VT=SNP
14	103566785	rs2297067	C	T	100	PASS	AC=1068;AF=0.213259;AN=5008;NS=2504;DP=17662;EAS_AF=0.2579;AMR_AF=0.1974;AFR_AF=0.0968;EUR_AF=0.2376;SAS_AF=0.3108;AA=C|||;VT=SNP;EX_TARGET
14	103566835	rs2297066	C	G	100	PASS	AC=1213;AF=0.242212;AN=5008;NS=2504;DP=17880;EAS_AF=0.2579;AMR_AF=0.2061;AFR_AF=0.2027;EUR_AF=0.2356;SAS_AF=0.3119;AA=G|||;VT=SNP;EX_TARGET
14	103566904	rs1057640	G	A	100	PASS	AC=1017;AF=0.203075;AN=5008;NS=2504;DP=17369;EAS_AF=0.3433;AMR_AF=0.3055;AFR_AF=0.0787;EUR_AF=0.1531;SAS_AF=0.2055;AA=G|||;VT=SNP;EX_TARGET
14	103567020	rs61418148	T	C	100	PASS	AC=1546;AF=0.308706;AN=5008;NS=2504;DP=18219;EAS_AF=0.2619;AMR_AF=0.2233;AFR_AF=0.4395;EUR_AF=0.2396;SAS_AF=0.3119;AA=C|||;VT=SNP
14	103567290	rs11624282	A	G	100	PASS	AC=1224;AF=0.244409;AN=5008;NS=2504;DP=12713;EAS_AF=0.2579;AMR_AF=0.2075;AFR_AF=0.205;EUR_AF=0.2406;SAS_AF=0.3139;AA=A|||;VT=SNP
14	103568614	rs10131298	T	A	100	PASS	AC=1327;AF=0.264976;AN=5008;NS=2504;DP=13737;EAS_AF=0.2579;AMR_AF=0.2046;AFR_AF=0.2882;EUR_AF=0.2366;SAS_AF=0.3129;AA=A|||;VT=SNP;EX_TARGET
14	103568729	rs10142200	A	G	100	PASS	AC=2646;AF=0.528355;AN=5008;NS=2504;DP=12079;EAS_AF=0.6042;AMR_AF=0.5303;AFR_AF=0.5666;EUR_AF=0.3917;SAS_AF=0.5378;AA=G|||;VT=SNP;EX_TARGET
14	103568981	rs77071436	A	C	100	PASS	AC=1073;AF=0.214257;AN=5008;NS=2504;DP=11366;EAS_AF=0.2579;AMR_AF=0.1931;AFR_AF=0.1006;EUR_AF=0.2396;SAS_AF=0.3119;AA=A|||;VT=SNP;EX_TARGET
14	103569320	rs76657117	T	C	100	PASS	AC=1174;AF=0.234425;AN=5008;NS=2504;DP=15196;EAS_AF=0.3423;AMR_AF=0.33;AFR_AF=0.1536;EUR_AF=0.174;SAS_AF=0.227;AA=T|||;VT=SNP
14	103569748	rs72706640	T	C	100	PASS	AC=1232;AF=0.246006;AN=5008;NS=2504;DP=14962;EAS_AF=0.2579;AMR_AF=0.2061;AFR_AF=0.2148;EUR_AF=0.2386;SAS_AF=0.3119;AA=N|||;VT=SNP
14	103570935	rs9324058	A	G	100	PASS	AC=2658;AF=0.530751;AN=5008;NS=2504;DP=13591;EAS_AF=0.6071;AMR_AF=0.5447;AFR_AF=0.5499;EUR_AF=0.4125;SAS_AF=0.5378;AA=G|||;VT=SNP
14	103571874	rs7150997	C	T	100	PASS	AC=1052;AF=0.210064;AN=5008;NS=2504;DP=18369;EAS_AF=0.255;AMR_AF=0.1902;AFR_AF=0.0961;EUR_AF=0.2346;SAS_AF=0.3067;AA=C|||;VT=SNP
14	103572815	rs944002	A	G	100	PASS	AC=1311;AF=0.261781;AN=5008;NS=2504;DP=23002;EAS_AF=0.2569;AMR_AF=0.2118;AFR_AF=0.2776;EUR_AF=0.2356;SAS_AF=0.3078;AA=G|||;VT=SNP
14	103574714	rs10144543	C	T	100	PASS	AC=2532;AF=0.505591;AN=5008;NS=2504;DP=16456;EAS_AF=0.5694;AMR_AF=0.5375;AFR_AF=0.5174;EUR_AF=0.4006;SAS_AF=0.5092;AA=T|||;VT=SNP;EX_TARGET
14	103575070	rs2274685	A	G	100	PASS	AC=2588;AF=0.516773;AN=5008;NS=2504;DP=16613;EAS_AF=0.5893;AMR_AF=0.5692;AFR_AF=0.4871;EUR_AF=0.4235;SAS_AF=0.5409;AA=G|||;VT=SNP
14	103576178	rs113774073	T	C	100	PASS	AC=634;AF=0.126597;AN=5008;NS=2504;DP=10034;EAS_AF=0.004;AMR_AF=0.134;AFR_AF=0.1422;EUR_AF=0.2157;SAS_AF=0.135;AA=T|||;VT=SNP
14	103576292	rs28418471	G	A	100	PASS	AC=923;AF=0.184305;AN=5008;NS=2504;DP=11972;EAS_AF=0.2302;AMR_AF=0.1268;AFR_AF=0.1649;EUR_AF=0.1163;SAS_AF=0.274;AA=A|||;VT=SNP
14	103576395	rs729185	G	A	100	PASS	AC=1568;AF=0.313099;AN=5008;NS=2504;DP=12324;EAS_AF=0.4196;AMR_AF=0.4236;AFR_AF=0.3487;EUR_AF=0.1322;SAS_AF=0.2628;AA=A|||;VT=SNP;EX_TARGET
14	103576415	rs729184	A	G	100	PASS	AC=3862;AF=0.771166;AN=5008;NS=2504;DP=13295;EAS_AF=0.7341;AMR_AF=0.7363;AFR_AF=0.6316;EUR_AF=0.9155;SAS_AF=0.8742;AA=G|||;VT=SNP;EX_TARGET
14	103576443	rs729183	T	C	100	PASS	AC=2824;AF=0.563898;AN=5008;NS=2504;DP=13786;EAS_AF=0.631;AMR_AF=0.5447;AFR_AF=0.9198;EUR_AF=0.2435;SAS_AF=0.3569;AA=C|||;VT=SNP;EX_TARGET
14	103576444	rs744153	C	G	100	PASS	AC=2824;AF=0.563898;AN=5008;NS=2504;DP=13814;EAS_AF=0.631;AMR_AF=0.5447;AFR_AF=0.9198;EUR_AF=0.2435;SAS_AF=0.3569;AA=C|||;VT=SNP;EX_TARGET
14	103576775	rs3870	C	T	100	PASS	AC=914;AF=0.182508;AN=5008;NS=2504;DP=14146;EAS_AF=0.3442;AMR_AF=0.3069;AFR_AF=0.0136;EUR_AF=0.1412;SAS_AF=0.1984;AA=C|||;VT=SNP
14	103577550	rs1077124	G	C	100	PASS	AC=1204;AF=0.240415;AN=5008;NS=2504;DP=17205;EAS_AF=0.3492;AMR_AF=0.3386;AFR_AF=0.1369;EUR_AF=0.1998;SAS_AF=0.2403;AA=G|||;VT=SNP
14	103577789	rs11621531	G	A	100	PASS	AC=177;AF=0.0353435;AN=5008;NS=2504;DP=16228;EAS_AF=0.0109;AMR_AF=0.0259;AFR_AF=0.0015;EUR_AF=0.0467;SAS_AF=0.1012;AA=G|||;VT=SNP
14	103578986	rs4906278	T	C	100	PASS	AC=1526;AF=0.304712;AN=5008;NS=2504;DP=12941;EAS_AF=0.3234;AMR_AF=0.3487;AFR_AF=0.4327;EUR_AF=0.1759;SAS_AF=0.2137;AA=C|||;VT=SNP
14	103580105	rs8004781	C	A	100	PASS	AC=1051;AF=0.209864;AN=5008;NS=2504;DP=19407;EAS_AF=0.3512;AMR_AF=0.3213;AFR_AF=0.093;EUR_AF=0.1571;SAS_AF=0.1973;AA=C|||;VT=SNP
14	103580865	rs2403127	C	T	100	PASS	AC=1058;AF=0.211262;AN=5008;NS=2504;DP=17051;EAS_AF=0.3591;AMR_AF=0.3228;AFR_AF=0.09;EUR_AF=0.159;SAS_AF=0.1973;AA=C|||;VT=SNP
14	103582802	rs7155575	C	T	100	PASS	AC=1051;AF=0.209864;AN=5008;NS=2504;DP=21045;EAS_AF=0.3502;AMR_AF=0.3242;AFR_AF=0.09;EUR_AF=0.159;SAS_AF=0.1984;AA=C|||;VT=SNP
14	103584068	rs8007546	C	T	100	PASS	AC=1017;AF=0.203075;AN=5008;NS=2504;DP=12477;EAS_AF=0.3502;AMR_AF=0.3127;AFR_AF=0.0885;EUR_AF=0.1362;SAS_AF=0.1973;AA=C|||;VT=SNP
14	103584674	rs7145735	A	G	100	PASS	AC=1697;AF=0.338858;AN=5008;NS=2504;DP=13615;EAS_AF=0.3562;AMR_AF=0.3617;AFR_AF=0.5159;EUR_AF=0.1799;SAS_AF=0.229;AA=G|||;VT=SNP
14	103588515	rs2282037	C	T	100	PASS	AC=1976;AF=0.394569;AN=5008;NS=2504;DP=13428;EAS_AF=0.4008;AMR_AF=0.3847;AFR_AF=0.3154;EUR_AF=0.4761;SAS_AF=0.4182;AA=T|||;VT=SNP
14	103589842	rs3759571	A	G	100	PASS	AC=3550;AF=0.708866;AN=5008;NS=2504;DP=8157;EAS_AF=0.6657;AMR_AF=0.6585;AFR_AF=0.6823;EUR_AF=0.7525;SAS_AF=0.7802;AA=G|||;VT=SNP
14	103590772	rs3759573	G	A	100	PASS	AC=3028;AF=0.604633;AN=5008;NS=2504;DP=18887;EAS_AF=0.6528;AMR_AF=0.6398;AFR_AF=0.3495;EUR_AF=0.7306;SAS_AF=0.7454;AA=G|||;VT=SNP
14	103593950	rs1132339	C	G	100	PASS	AC=2617;AF=0.522564;AN=5008;NS=2504;DP=11207;EAS_AF=0.5556;AMR_AF=0.5562;AFR_AF=0.3971;EUR_AF=0.6233;SAS_AF=0.5307;AA=C|||;VT=SNP;EX_TARGET
14	103595997	rs2234130	G	C	100	PASS	AC=2823;AF=0.563698;AN=5008;NS=2504;DP=16267;EAS_AF=0.6538;AMR_AF=0.572;AFR_AF=0.3737;EUR_AF=0.6262;SAS_AF=0.6575;AA=g|||;VT=SNP
14	103596488	rs2234131	G	A	100	PASS	AC=2764;AF=0.551917;AN=5008;NS=2504;DP=19009;EAS_AF=0.6488;AMR_AF=0.5648;AFR_AF=0.3442;EUR_AF=0.6183;SAS_AF=0.6554;AA=G|||;VT=SNP;EX_TARGET
14	103596609	rs2234133	T	A	100	PASS	AC=2776;AF=0.554313;AN=5008;NS=2504;DP=15427;EAS_AF=0.6528;AMR_AF=0.5663;AFR_AF=0.3472;EUR_AF=0.6183;SAS_AF=0.6585;AA=T|||;VT=SNP
14	103597565	rs749206	G	A	100	PASS	AC=3721;AF=0.743011;AN=5008;NS=2504;DP=17849;EAS_AF=0.6458;AMR_AF=0.6888;AFR_AF=0.8381;EUR_AF=0.7515;SAS_AF=0.7444;AA=G|||;VT=SNP
14	103598449	rs2403128	A	G	100	PASS	AC=3353;AF=0.669529;AN=5008;NS=2504;DP=12231;EAS_AF=0.6508;AMR_AF=0.6254;AFR_AF=0.6793;EUR_AF=0.6998;SAS_AF=0.6759;AA=A|||;VT=SNP
14	103598736	rs8176365	C	G	100	PASS	AC=2982;AF=0.595447;AN=5008;NS=2504;DP=15223;EAS_AF=0.6577;AMR_AF=0.5879;AFR_AF=0.447;EUR_AF=0.6581;SAS_AF=0.6728;AA=G|||;VT=SNP
14	103599311	rs1887940	G	A	100	PASS	AC=3878;AF=0.774361;AN=5008;NS=2504;DP=24106;EAS_AF=0.6567;AMR_AF=0.7161;AFR_AF=0.9062;EUR_AF=0.7823;SAS_AF=0.7505;AA=N|||;VT=SNP
14	103599505	rs944000	G	A	100	PASS	AC=3972;AF=0.793131;AN=5008;NS=2504;DP=27233;EAS_AF=0.6548;AMR_AF=0.719;AFR_AF=0.9781;EUR_AF=0.7833;SAS_AF=0.7485;AA=N|||;VT=SNP
14	103599938	rs2234143	C	T	100	PASS	AC=3972;AF=0.793131;AN=5008;NS=2504;DP=18408;EAS_AF=0.6558;AMR_AF=0.719;AFR_AF=0.9773;EUR_AF=0.7833;SAS_AF=0.7485;AA=T|||;VT=SNP;EX_TARGET
14	103600756	rs11160713	G	A	100	PASS	AC=2686;AF=0.536342;AN=5008;NS=2504;DP=9455;EAS_AF=0.6518;AMR_AF=0.562;AFR_AF=0.2753;EUR_AF=0.6223;SAS_AF=0.6636;AA=g|||;VT=SNP
14	103602278	rs710100	A	G	100	PASS	AC=2996;AF=0.598243;AN=5008;NS=2504;DP=19305;EAS_AF=0.6796;AMR_AF=0.611;AFR_AF=0.3865;EUR_AF=0.6839;SAS_AF=0.7035;AA=a|||;VT=SNP
14	103603495	rs4283165	G	A	100	PASS	AC=2795;AF=0.558107;AN=5008;NS=2504;DP=14499;EAS_AF=0.6637;AMR_AF=0.5648;AFR_AF=0.348;EUR_AF=0.6262;SAS_AF=0.6585;AA=G|||;VT=SNP
14	103603569	rs8126	C	T	100	PASS	AC=3168;AF=0.632588;AN=5008;NS=2504;DP=14454;EAS_AF=0.6667;AMR_AF=0.5951;AFR_AF=0.5885;EUR_AF=0.6551;SAS_AF=0.6605;AA=C|||;VT=SNP
14	103604222	rs8176373	A	G	100	PASS	AC=3956;AF=0.789936;AN=5008;NS=2504;DP=17482;EAS_AF=0.6657;AMR_AF=0.7161;AFR_AF=0.9705;EUR_AF=0.7863;SAS_AF=0.7301;AA=G|||;VT=SNP
14	103605115	rs8176377	A	G	100	PASS	AC=3972;AF=0.793131;AN=5008;NS=2504;DP=11159;EAS_AF=0.6835;AMR_AF=0.7104;AFR_AF=0.9697;EUR_AF=0.7873;SAS_AF=0.7321;AA=N|||;VT=SNP
14	103605807	rs8176382	C	T	100	PASS	AC=2883;AF=0.575679;AN=5008;NS=2504;DP=11520;EAS_AF=0.6607;AMR_AF=0.5375;AFR_AF=0.382;EUR_AF=0.6928;SAS_AF=0.6564;AA=C|||;VT=SNP
14	103606276	rs2183193	C	T	100	PASS	AC=3117;AF=0.622404;AN=5008;NS=2504;DP=15916;EAS_AF=0.7093;AMR_AF=0.6037;AFR_AF=0.4849;EUR_AF=0.6899;SAS_AF=0.6626;AA=C|||;VT=SNP
14	103606468	rs2149668	A	G	100	PASS	AC=1508;AF=0.301118;AN=5008;NS=2504;DP=17066;EAS_AF=0.3879;AMR_AF=0.2219;AFR_AF=0.0968;EUR_AF=0.4095;SAS_AF=0.4325;AA=T|||;VT=SNP
14	103607031	rs2183201	G	C	100	PASS	AC=3971;AF=0.792931;AN=5008;NS=2504;DP=19406;EAS_AF=0.7113;AMR_AF=0.7147;AFR_AF=0.9463;EUR_AF=0.7903;SAS_AF=0.728;AA=C|||;VT=SNP
14	103607073	rs2149674	T	C	100	PASS	AC=3649;AF=0.728634;AN=5008;NS=2504;DP=21495;EAS_AF=0.7103;AMR_AF=0.7017;AFR_AF=0.711;EUR_AF=0.7903;SAS_AF=0.727;AA=T|||;VT=SNP
14	103607353	rs2149673	C	T	100	PASS	AC=3564;AF=0.711661;AN=5008;NS=2504;DP=15957;EAS_AF=0.7103;AMR_AF=0.6916;AFR_AF=0.6513;EUR_AF=0.7903;SAS_AF=0.728;AA=C|||;VT=SNP
14	103607385	rs2183200	C	T	100	PASS	AC=3777;AF=0.754193;AN=5008;NS=2504;DP=14939;EAS_AF=0.7103;AMR_AF=0.7003;AFR_AF=0.8086;EUR_AF=0.7903;SAS_AF=0.727;AA=T|||;VT=SNP
14	103607538	rs7156934	G	A	100	PASS	AC=3968;AF=0.792332;AN=5008;NS=2504;DP=12417;EAS_AF=0.7093;AMR_AF=0.7133;AFR_AF=0.9463;EUR_AF=0.7903;SAS_AF=0.728;AA=A|||;VT=SNP
14	103608092	rs8003080	A	T	100	PASS	AC=3737;AF=0.746206;AN=5008;NS=2504;DP=24954;EAS_AF=0.7103;AMR_AF=0.7839;AFR_AF=0.7337;EUR_AF=0.7903;SAS_AF=0.728;AA=A|||;VT=SNP
14	103608312	rs2183199	T	C	100	PASS	AC=3744;AF=0.747604;AN=5008;NS=2504;DP=21771;EAS_AF=0.7103;AMR_AF=0.7839;AFR_AF=0.7383;EUR_AF=0.7903;SAS_AF=0.729;AA=C|||;VT=SNP
14	103608399	rs2149672	C	A	100	PASS	AC=3736;AF=0.746006;AN=5008;NS=2504;DP=19512;EAS_AF=0.7103;AMR_AF=0.7839;AFR_AF=0.733;EUR_AF=0.7903;SAS_AF=0.728;AA=C|||;VT=SNP
14	103608815	rs8004295	A	T	100	PASS	AC=3736;AF=0.746006;AN=5008;NS=2504;DP=20687;EAS_AF=0.7103;AMR_AF=0.7839;AFR_AF=0.733;EUR_AF=0.7903;SAS_AF=0.728;AA=A|||;VT=SNP
14	103609004	rs1958412	C	T	100	PASS	AC=3919;AF=0.782548;AN=5008;NS=2504;DP=20506;EAS_AF=0.7103;AMR_AF=0.7968;AFR_AF=0.8661;EUR_AF=0.7883;SAS_AF=0.728;AA=C|||;VT=SNP
14	103609161	rs1958411	C	T	100	PASS	AC=3725;AF=0.74381;AN=5008;NS=2504;DP=22654;EAS_AF=0.7103;AMR_AF=0.7839;AFR_AF=0.7269;EUR_AF=0.7883;SAS_AF=0.727;AA=C|||;VT=SNP
14	103609778	rs12435506	A	G	100	PASS	AC=392;AF=0.0782748;AN=5008;NS=2504;DP=22656;EAS_AF=0.2431;AMR_AF=0.1023;AFR_AF=0;EUR_AF=0.0338;SAS_AF=0.0429;AA=a|||;VT=SNP
14	103609814	rs1958410	C	A	100	PASS	AC=3620;AF=0.722843;AN=5008;NS=2504;DP=21825;EAS_AF=0.7083;AMR_AF=0.7752;AFR_AF=0.6536;EUR_AF=0.7883;SAS_AF=0.727;AA=c|||;VT=SNP
14	103609857	rs1958409	C	T	100	PASS	AC=3812;AF=0.761182;AN=5008;NS=2504;DP=22256;EAS_AF=0.7083;AMR_AF=0.7882;AFR_AF=0.792;EUR_AF=0.7883;SAS_AF=0.727;AA=N|||;VT=SNP
14	103609925	rs1958408	C	T	100	PASS	AC=3620;AF=0.722843;AN=5008;NS=2504;DP=20847;EAS_AF=0.7083;AMR_AF=0.7752;AFR_AF=0.6536;EUR_AF=0.7883;SAS_AF=0.727;AA=C|||;VT=SNP
14	103610539	rs11160714	T	C	100	PASS	AC=3812;AF=0.761182;AN=5008;NS=2504;DP=16860;EAS_AF=0.7083;AMR_AF=0.7882;AFR_AF=0.792;EUR_AF=0.7883;SAS_AF=0.727;AA=C|||;VT=SNP
14	103610816	rs8007179	T	C	100	PASS	AC=3820;AF=0.76278;AN=5008;NS=2504;DP=14754;EAS_AF=0.7083;AMR_AF=0.7882;AFR_AF=0.7973;EUR_AF=0.7883;SAS_AF=0.728;AA=C|||;VT=SNP
14	103610905	rs8006383	G	C	100	PASS	AC=3814;AF=0.761581;AN=5008;NS=2504;DP=15925;EAS_AF=0.7093;AMR_AF=0.7896;AFR_AF=0.792;EUR_AF=0.7883;SAS_AF=0.727;AA=G|||;VT=SNP
14	103610912	rs11844620	C	T	100	PASS	AC=3064;AF=0.611821;AN=5008;NS=2504;DP=16120;EAS_AF=0.7093;AMR_AF=0.683;AFR_AF=0.407;EUR_AF=0.6859;SAS_AF=0.6616;AA=C|||;VT=SNP
14	103611100	rs8010538	C	T	100	PASS	AC=3813;AF=0.761382;AN=5008;NS=2504;DP=8842;EAS_AF=0.7083;AMR_AF=0.7896;AFR_AF=0.792;EUR_AF=0.7883;SAS_AF=0.727;AA=C|||;VT=SNP
14	103611909	rs2403129	T	G	100	PASS	AC=3086;AF=0.616214;AN=5008;NS=2504;DP=17730;EAS_AF=0.7083;AMR_AF=0.6844;AFR_AF=0.4213;EUR_AF=0.6889;SAS_AF=0.6616;AA=t|||;VT=SNP
14	103611982	rs2403130	T	C	100	PASS	AC=3616;AF=0.722045;AN=5008;NS=2504;DP=19581;EAS_AF=0.7083;AMR_AF=0.7767;AFR_AF=0.649;EUR_AF=0.7893;SAS_AF=0.727;AA=T|||;VT=SNP
14	103612060	rs2403131	C	G	100	PASS	AC=3629;AF=0.724641;AN=5008;NS=2504;DP=19905;EAS_AF=0.7083;AMR_AF=0.7767;AFR_AF=0.6589;EUR_AF=0.7893;SAS_AF=0.727;AA=C|||;VT=SNP
14	103612278	rs4435187	C	T	100	PASS	AC=3607;AF=0.720248;AN=5008;NS=2504;DP=20413;EAS_AF=0.7054;AMR_AF=0.7752;AFR_AF=0.6452;EUR_AF=0.7893;SAS_AF=0.727;AA=T|||;VT=SNP
14	103612562	rs6575944	T	G	100	PASS	AC=3186;AF=0.636182;AN=5008;NS=2504;DP=19911;EAS_AF=0.7054;AMR_AF=0.6916;AFR_AF=0.497;EUR_AF=0.6889;SAS_AF=0.6595;AA=T|||;VT=SNP
14	103612767	rs7155695	G	A	100	PASS	AC=3064;AF=0.611821;AN=5008;NS=2504;DP=19331;EAS_AF=0.7063;AMR_AF=0.6787;AFR_AF=0.4168;EUR_AF=0.6809;SAS_AF=0.6595;AA=g|||;VT=SNP
14	103613192	rs719252	A	C	100	PASS	AC=3997;AF=0.798123;AN=5008;NS=2504;DP=18107;EAS_AF=0.7639;AMR_AF=0.7954;AFR_AF=0.8918;EUR_AF=0.7913;SAS_AF=0.7157;AA=C|||;VT=SNP
14	103614655	rs11160715	T	C	100	PASS	AC=3269;AF=0.652756;AN=5008;NS=2504;DP=18578;EAS_AF=0.7292;AMR_AF=0.7478;AFR_AF=0.3517;EUR_AF=0.8022;SAS_AF=0.7597;AA=T|||;VT=SNP
14	103614968	rs7150854	G	A	100	PASS	AC=3277;AF=0.654353;AN=5008;NS=2504;DP=19397;EAS_AF=0.7034;AMR_AF=0.7435;AFR_AF=0.3828;EUR_AF=0.8022;SAS_AF=0.7556;AA=G|||;VT=SNP
14	103615319	rs12889548	T	G	100	PASS	AC=3547;AF=0.708267;AN=5008;NS=2504;DP=17124;EAS_AF=0.7292;AMR_AF=0.7579;AFR_AF=0.5567;EUR_AF=0.8022;SAS_AF=0.7597;AA=T|||;VT=SNP
14	103615399	rs8013574	A	G	100	PASS	AC=4002;AF=0.799121;AN=5008;NS=2504;DP=15022;EAS_AF=0.7083;AMR_AF=0.7997;AFR_AF=0.8926;EUR_AF=0.8022;SAS_AF=0.7628;AA=a|||;VT=SNP
14	103615840	rs8014278	A	G	100	PASS	AC=3527;AF=0.704273;AN=5008;NS=2504;DP=20146;EAS_AF=0.7183;AMR_AF=0.7579;AFR_AF=0.5499;EUR_AF=0.8032;SAS_AF=0.7587;AA=A|||;VT=SNP
14	103615997	rs4347562	A	G	100	PASS	AC=3711;AF=0.741014;AN=5008;NS=2504;DP=19750;EAS_AF=0.8294;AMR_AF=0.7637;AFR_AF=0.5658;EUR_AF=0.8151;SAS_AF=0.7945;AA=A|||;VT=SNP
14	103616483	rs7494282	A	T	100	PASS	AC=3215;AF=0.641973;AN=5008;NS=2504;DP=15243;EAS_AF=0.6825;AMR_AF=0.6988;AFR_AF=0.4357;EUR_AF=0.7187;SAS_AF=0.7597;AA=A|||;VT=SNP
14	103616746	rs10139416	T	A	100	PASS	AC=4205;AF=0.839657;AN=5008;NS=2504;DP=17718;EAS_AF=0.7837;AMR_AF=0.8329;AFR_AF=0.9902;EUR_AF=0.7525;SAS_AF=0.7883;AA=T|||;VT=SNP
14	103617198	rs61427129	C	A	100	PASS	AC=739;AF=0.147564;AN=5008;NS=2504;DP=14678;EAS_AF=0.1101;AMR_AF=0.1859;AFR_AF=0.2958;EUR_AF=0.0467;SAS_AF=0.0624;AA=C|||;VT=SNP
14	103617222	rs2403132	G	A	100	PASS	AC=3169;AF=0.632788;AN=5008;NS=2504;DP=14743;EAS_AF=0.6706;AMR_AF=0.6023;AFR_AF=0.5257;EUR_AF=0.6759;SAS_AF=0.7157;AA=G|||;VT=SNP
14	103617809	rs4906279	A	C	100	PASS	AC=1047;AF=0.209065;AN=5008;NS=2504;DP=21157;EAS_AF=0.1954;AMR_AF=0.2824;AFR_AF=0.3359;EUR_AF=0.1103;SAS_AF=0.1012;AA=C|||;VT=SNP
14	103617950	rs4906280	C	T	100	PASS	AC=1043;AF=0.208267;AN=5008;NS=2504;DP=20197;EAS_AF=0.1944;AMR_AF=0.2824;AFR_AF=0.3351;EUR_AF=0.1083;SAS_AF=0.1012;AA=C|||;VT=SNP
14	103618276	rs875799	A	T	100	PASS	AC=1041;AF=0.207867;AN=5008;NS=2504;DP=19828;EAS_AF=0.1954;AMR_AF=0.281;AFR_AF=0.3343;EUR_AF=0.1083;SAS_AF=0.1002;AA=T|||;VT=SNP
14	103618754	rs8011165	C	A	100	PASS	AC=3168;AF=0.632588;AN=5008;NS=2504;DP=15617;EAS_AF=0.6677;AMR_AF=0.5634;AFR_AF=0.5477;EUR_AF=0.662;SAS_AF=0.7301;AA=A|||;VT=SNP
14	103618929	rs8011815	G	A	100	PASS	AC=3213;AF=0.641573;AN=5008;NS=2504;DP=19400;EAS_AF=0.6657;AMR_AF=0.5735;AFR_AF=0.5552;EUR_AF=0.6859;SAS_AF=0.7362;AA=A|||;VT=SNP
14	103619047	rs1887943	T	C	100	PASS	AC=3050;AF=0.609026;AN=5008;NS=2504;DP=17465;EAS_AF=0.6706;AMR_AF=0.5749;AFR_AF=0.4274;EUR_AF=0.6849;SAS_AF=0.7372;AA=T|||;VT=SNP
14	103619315	rs35133163	G	A	100	PASS	AC=731;AF=0.145966;AN=5008;NS=2504;DP=16040;EAS_AF=0.1071;AMR_AF=0.1844;AFR_AF=0.0295;EUR_AF=0.2853;SAS_AF=0.1728;AA=G|||;VT=SNP
14	103619513	rs4906282	C	T	100	PASS	AC=3169;AF=0.632788;AN=5008;NS=2504;DP=18447;EAS_AF=0.7024;AMR_AF=0.5086;AFR_AF=0.6271;EUR_AF=0.5835;SAS_AF=0.7076;AA=T|||;VT=SNP
14	103619846	rs10137213	G	T	100	PASS	AC=3061;AF=0.611222;AN=5008;NS=2504;DP=17140;EAS_AF=0.6964;AMR_AF=0.5187;AFR_AF=0.5356;EUR_AF=0.5954;SAS_AF=0.7076;AA=G|||;VT=SNP
14	103620025	rs7401223	A	C	100	PASS	AC=762;AF=0.152157;AN=5008;NS=2504;DP=16087;EAS_AF=0.1369;AMR_AF=0.111;AFR_AF=0.3359;EUR_AF=0.0288;SAS_AF=0.0757;AA=a|||;VT=SNP
14	103620331	rs11160718	A	G	100	PASS	AC=3787;AF=0.75619;AN=5008;NS=2504;DP=17982;EAS_AF=0.8948;AMR_AF=0.7594;AFR_AF=0.7118;EUR_AF=0.6372;SAS_AF=0.7935;AA=A|||;VT=SNP
14	103620599	rs34292801	A	C	100	PASS	AC=821;AF=0.163938;AN=5008;NS=2504;DP=14600;EAS_AF=0.2698;AMR_AF=0.2392;AFR_AF=0.0106;EUR_AF=0.162;SAS_AF=0.2106;AA=A|||;VT=SNP
14	103620614	rs8012262	A	G	100	PASS	AC=1222;AF=0.24401;AN=5008;NS=2504;DP=14698;EAS_AF=0.1865;AMR_AF=0.2723;AFR_AF=0.5454;EUR_AF=0.0408;SAS_AF=0.0849;AA=A|||;VT=SNP
14	103620625	rs8012429	C	T	100	PASS	AC=4071;AF=0.812899;AN=5008;NS=2504;DP=14507;EAS_AF=0.8948;AMR_AF=0.7781;AFR_AF=0.9175;EUR_AF=0.6382;SAS_AF=0.7914;AA=T|||;VT=SNP
14	103620650	rs11850037	G	A	100	PASS	AC=2984;AF=0.595847;AN=5008;NS=2504;DP=16314;EAS_AF=0.7083;AMR_AF=0.5072;AFR_AF=0.4743;EUR_AF=0.5964;SAS_AF=0.7065;AA=G|||;VT=SNP
14	103620771	rs2896475	A	G	100	PASS	AC=3948;AF=0.788339;AN=5008;NS=2504;DP=15609;EAS_AF=0.8948;AMR_AF=0.7738;AFR_AF=0.8729;EUR_AF=0.6382;SAS_AF=0.729;AA=a|||;VT=SNP
14	103621415	rs11628280	G	A	100	PASS	AC=2548;AF=0.508786;AN=5008;NS=2504;DP=14935;EAS_AF=0.7083;AMR_AF=0.4582;AFR_AF=0.2141;EUR_AF=0.5825;SAS_AF=0.6616;AA=G|||;VT=SNP
14	103622072	rs35877049	A	C	100	PASS	AC=2578;AF=0.514776;AN=5008;NS=2504;DP=13555;EAS_AF=0.7083;AMR_AF=0.4597;AFR_AF=0.236;EUR_AF=0.5825;SAS_AF=0.6616;AA=A|||;VT=SNP
14	103622187	rs17101284	G	C	100	PASS	AC=933;AF=0.186302;AN=5008;NS=2504;DP=16774;EAS_AF=0.1855;AMR_AF=0.2536;AFR_AF=0.3381;EUR_AF=0.0398;SAS_AF=0.0849;AA=G|||;VT=SNP
14	103622525	rs17101285	C	T	100	PASS	AC=2578;AF=0.514776;AN=5008;NS=2504;DP=17521;EAS_AF=0.7083;AMR_AF=0.4597;AFR_AF=0.236;EUR_AF=0.5825;SAS_AF=0.6616;AA=C|||;VT=SNP
14	103622608	rs8003645	G	T	100	PASS	AC=934;AF=0.186502;AN=5008;NS=2504;DP=18372;EAS_AF=0.1855;AMR_AF=0.2536;AFR_AF=0.3389;EUR_AF=0.0398;SAS_AF=0.0849;AA=A|||;VT=SNP
14	103622665	rs8003400	A	G	100	PASS	AC=3785;AF=0.755791;AN=5008;NS=2504;DP=19992;EAS_AF=0.8948;AMR_AF=0.7594;AFR_AF=0.7118;EUR_AF=0.6372;SAS_AF=0.7914;AA=A|||;VT=SNP
14	103623021	rs8008039	A	G	100	PASS	AC=3714;AF=0.741613;AN=5008;NS=2504;DP=16797;EAS_AF=0.8948;AMR_AF=0.7565;AFR_AF=0.6596;EUR_AF=0.6372;SAS_AF=0.7914;AA=G|||;VT=SNP
14	103623755	rs4900561	G	C	100	PASS	AC=4202;AF=0.839058;AN=5008;NS=2504;DP=18692;EAS_AF=0.8948;AMR_AF=0.7896;AFR_AF=0.969;EUR_AF=0.662;SAS_AF=0.8231;AA=C|||;VT=SNP
14	103623898	rs4906283	T	C	100	PASS	AC=3862;AF=0.771166;AN=5008;NS=2504;DP=19797;EAS_AF=0.8948;AMR_AF=0.7738;AFR_AF=0.761;EUR_AF=0.6382;SAS_AF=0.7924;AA=T|||;VT=SNP
14	103624409	rs4906284	C	T	100	PASS	AC=723;AF=0.144369;AN=5008;NS=2504;DP=18707;EAS_AF=0.1796;AMR_AF=0.2478;AFR_AF=0.1921;EUR_AF=0.0398;SAS_AF=0.0777;AA=C|||;VT=SNP
14	103624476	rs4906285	C	A	100	PASS	AC=771;AF=0.153954;AN=5008;NS=2504;DP=17532;EAS_AF=0.1796;AMR_AF=0.2507;AFR_AF=0.2269;EUR_AF=0.0398;SAS_AF=0.0777;AA=C|||;VT=SNP
14	103624829	rs1887942	C	T	100	PASS	AC=892;AF=0.178115;AN=5008;NS=2504;DP=18298;EAS_AF=0.1796;AMR_AF=0.2493;AFR_AF=0.3192;EUR_AF=0.0398;SAS_AF=0.0777;AA=T|||;VT=SNP
14	103625228	rs56007379	C	T	100	PASS	AC=806;AF=0.160942;AN=5008;NS=2504;DP=18718;EAS_AF=0.1796;AMR_AF=0.2507;AFR_AF=0.2534;EUR_AF=0.0398;SAS_AF=0.0777;AA=C|||;VT=SNP
14	103625679	rs4906286	A	G	100	PASS	AC=735;AF=0.146765;AN=5008;NS=2504;DP=19560;EAS_AF=0.1796;AMR_AF=0.2493;AFR_AF=0.2005;EUR_AF=0.0398;SAS_AF=0.0777;AA=A|||;VT=SNP
14	103626006	rs10484072	T	C	100	PASS	AC=2664;AF=0.531949;AN=5008;NS=2504;DP=17961;EAS_AF=0.7143;AMR_AF=0.4683;AFR_AF=0.2927;EUR_AF=0.5825;SAS_AF=0.6605;AA=C|||;VT=SNP
14	103626203	rs12880163	A	G	100	PASS	AC=2664;AF=0.531949;AN=5008;NS=2504;DP=17732;EAS_AF=0.7143;AMR_AF=0.4683;AFR_AF=0.2927;EUR_AF=0.5825;SAS_AF=0.6605;AA=a|||;VT=SNP
14	103626288	rs1985629	C	T	100	PASS	AC=1206;AF=0.240815;AN=5008;NS=2504;DP=15359;EAS_AF=0.1815;AMR_AF=0.3055;AFR_AF=0.4395;EUR_AF=0.0716;SAS_AF=0.1616;AA=c|||;VT=SNP
14	103626339	rs2011776	T	G	100	PASS	AC=4030;AF=0.804712;AN=5008;NS=2504;DP=15723;EAS_AF=0.8958;AMR_AF=0.7896;AFR_AF=0.8419;EUR_AF=0.6551;SAS_AF=0.8252;AA=G|||;VT=SNP
14	103626593	rs4457930	G	A	100	PASS	AC=760;AF=0.151757;AN=5008;NS=2504;DP=17828;EAS_AF=0.2639;AMR_AF=0.2363;AFR_AF=0.0098;EUR_AF=0.161;SAS_AF=0.1585;AA=G|||;VT=SNP
14	103627657	rs12887966	T	C	100	PASS	AC=3721;AF=0.743011;AN=5008;NS=2504;DP=22985;EAS_AF=0.8948;AMR_AF=0.768;AFR_AF=0.6233;EUR_AF=0.6541;SAS_AF=0.8221;AA=T|||;VT=SNP
14	103628434	rs4906287	G	T	100	PASS	AC=3989;AF=0.796526;AN=5008;NS=2504;DP=19369;EAS_AF=0.8948;AMR_AF=0.7882;AFR_AF=0.8147;EUR_AF=0.6551;SAS_AF=0.8221;AA=T|||;VT=SNP
14	103628663	rs4906288	A	G	100	PASS	AC=4168;AF=0.832268;AN=5008;NS=2504;DP=23509;EAS_AF=0.8948;AMR_AF=0.7911;AFR_AF=0.9433;EUR_AF=0.662;SAS_AF=0.8221;AA=a|||;VT=SNP
14	103628918	rs10149137	A	T	100	PASS	AC=4178;AF=0.834265;AN=5008;NS=2504;DP=19327;EAS_AF=0.9097;AMR_AF=0.7882;AFR_AF=0.944;EUR_AF=0.6551;SAS_AF=0.8252;AA=T|||;VT=SNP
14	103629529	rs2403136	G	A	100	PASS	AC=1172;AF=0.234026;AN=5008;NS=2504;DP=19202;EAS_AF=0.1796;AMR_AF=0.3055;AFR_AF=0.4145;EUR_AF=0.0716;SAS_AF=0.1626;AA=G|||;VT=SNP
14	103629536	rs3949795	A	G	100	PASS	AC=2813;AF=0.561701;AN=5008;NS=2504;DP=18646;EAS_AF=0.7153;AMR_AF=0.4827;AFR_AF=0.3971;EUR_AF=0.5835;SAS_AF=0.6595;AA=A|||;VT=SNP
14	103629812	rs73360655	G	A	100	PASS	AC=723;AF=0.144369;AN=5008;NS=2504;DP=14957;EAS_AF=0.1786;AMR_AF=0.2478;AFR_AF=0.1929;EUR_AF=0.0398;SAS_AF=0.0777;AA=G|||;VT=SNP
14	103629914	rs2403137	A	G	100	PASS	AC=4160;AF=0.830671;AN=5008;NS=2504;DP=14251;EAS_AF=0.8938;AMR_AF=0.7896;AFR_AF=0.944;EUR_AF=0.6551;SAS_AF=0.8221;AA=G|||;VT=SNP
14	103630316	rs11160719	C	T	100	PASS	AC=3987;AF=0.796126;AN=5008;NS=2504;DP=21497;EAS_AF=0.8938;AMR_AF=0.7882;AFR_AF=0.8147;EUR_AF=0.6541;SAS_AF=0.8221;AA=T|||;VT=SNP
14	103630593	rs944007	G	A	100	PASS	AC=3832;AF=0.765176;AN=5008;NS=2504;DP=18276;EAS_AF=0.8938;AMR_AF=0.7738;AFR_AF=0.7057;EUR_AF=0.6531;SAS_AF=0.8221;AA=G|||;VT=SNP
14	103630679	rs944006	C	G	100	PASS	AC=4193;AF=0.83726;AN=5008;NS=2504;DP=20691;EAS_AF=0.8938;AMR_AF=0.7911;AFR_AF=0.969;EUR_AF=0.6541;SAS_AF=0.8221;AA=G|||;VT=SNP
14	103630851	rs2403138	A	G	100	PASS	AC=4192;AF=0.837061;AN=5008;NS=2504;DP=17425;EAS_AF=0.8938;AMR_AF=0.7896;AFR_AF=0.969;EUR_AF=0.6541;SAS_AF=0.8221;AA=G|||;VT=SNP
14	103630889	rs2403139	C	T	100	PASS	AC=2547;AF=0.508586;AN=5008;NS=2504;DP=16640;EAS_AF=0.7143;AMR_AF=0.4625;AFR_AF=0.208;EUR_AF=0.5815;SAS_AF=0.6605;AA=C|||;VT=SNP
14	103631320	rs944005	T	C	100	PASS	AC=4117;AF=0.822085;AN=5008;NS=2504;DP=15352;EAS_AF=0.8948;AMR_AF=0.7896;AFR_AF=0.9107;EUR_AF=0.6551;SAS_AF=0.8221;AA=C|||;VT=SNP
14	103631596	rs2183198	A	G	100	PASS	AC=4035;AF=0.805711;AN=5008;NS=2504;DP=17666;EAS_AF=0.8948;AMR_AF=0.7882;AFR_AF=0.8472;EUR_AF=0.6581;SAS_AF=0.8221;AA=G|||;VT=SNP
14	103632050	rs2094660	T	C	100	PASS	AC=2589;AF=0.516973;AN=5008;NS=2504;DP=21909;EAS_AF=0.7153;AMR_AF=0.464;AFR_AF=0.2405;EUR_AF=0.5785;SAS_AF=0.6605;AA=T|||;VT=SNP
14	103632101	rs10144373	G	A	100	PASS	AC=832;AF=0.166134;AN=5008;NS=2504;DP=22209;EAS_AF=0.1786;AMR_AF=0.2594;AFR_AF=0.2693;EUR_AF=0.0398;SAS_AF=0.0777;AA=G|||;VT=SNP
14	103633021	rs11627699	G	C	100	PASS	AC=2538;AF=0.506789;AN=5008;NS=2504;DP=19777;EAS_AF=0.7143;AMR_AF=0.4597;AFR_AF=0.205;EUR_AF=0.5785;SAS_AF=0.6605;AA=G|||;VT=SNP
14	103633347	rs4536392	C	T	100	PASS	AC=2535;AF=0.50619;AN=5008;NS=2504;DP=18547;EAS_AF=0.7143;AMR_AF=0.4597;AFR_AF=0.2027;EUR_AF=0.5785;SAS_AF=0.6605;AA=C|||;VT=SNP
14	103633353	rs2183197	G	A	100	PASS	AC=728;AF=0.145367;AN=5008;NS=2504;DP=18841;EAS_AF=0.1796;AMR_AF=0.2493;AFR_AF=0.1959;EUR_AF=0.0388;SAS_AF=0.0777;AA=G|||;VT=SNP
14	103634174	rs34798208	G	A	100	PASS	AC=2534;AF=0.50599;AN=5008;NS=2504;DP=17030;EAS_AF=0.7143;AMR_AF=0.4597;AFR_AF=0.2027;EUR_AF=0.5785;SAS_AF=0.6595;AA=G|||;VT=SNP
14	103634268	rs12896219	G	A	100	PASS	AC=2537;AF=0.506589;AN=5008;NS=2504;DP=15736;EAS_AF=0.7143;AMR_AF=0.4597;AFR_AF=0.205;EUR_AF=0.5785;SAS_AF=0.6595;AA=G|||;VT=SNP
14	103634765	rs55865473	C	T	100	PASS	AC=244;AF=0.048722;AN=5008;NS=2504;DP=21763;EAS_AF=0.1002;AMR_AF=0.0389;AFR_AF=0.0008;EUR_AF=0.0636;SAS_AF=0.0521;AA=C|||;VT=SNP
14	103635359	rs34475295	T	C	100	PASS	AC=1690;AF=0.33746;AN=5008;NS=2504;DP=19388;EAS_AF=0.4444;AMR_AF=0.2205;AFR_AF=0.1604;EUR_AF=0.4195;SAS_AF=0.4652;AA=T|||;VT=SNP
14	103636152	rs55665792	G	A	100	PASS	AC=730;AF=0.145767;AN=5008;NS=2504;DP=19151;EAS_AF=0.1796;AMR_AF=0.2493;AFR_AF=0.1974;EUR_AF=0.0388;SAS_AF=0.0777;AA=G|||;VT=SNP
14	103637133	rs11531316	G	A	100	PASS	AC=2801;AF=0.559305;AN=5008;NS=2504;DP=19190;EAS_AF=0.7143;AMR_AF=0.4755;AFR_AF=0.3918;EUR_AF=0.5835;SAS_AF=0.6605;AA=G|||;VT=SNP
14	103637176	rs11160723	G	C	100	PASS	AC=3010;AF=0.601038;AN=5008;NS=2504;DP=19531;EAS_AF=0.7143;AMR_AF=0.4798;AFR_AF=0.5477;EUR_AF=0.5835;SAS_AF=0.6605;AA=C|||;VT=SNP
14	103637271	rs11160724	C	T	100	PASS	AC=791;AF=0.157947;AN=5008;NS=2504;DP=17933;EAS_AF=0.1796;AMR_AF=0.2608;AFR_AF=0.1974;EUR_AF=0.0616;SAS_AF=0.1084;AA=C|||;VT=SNP
14	103637283	rs61358756	G	C	100	PASS	AC=2542;AF=0.507588;AN=5008;NS=2504;DP=18131;EAS_AF=0.7143;AMR_AF=0.4625;AFR_AF=0.2035;EUR_AF=0.5825;SAS_AF=0.6605;AA=G|||;VT=SNP
14	103637533	rs2183195	C	T	100	PASS	AC=2545;AF=0.508187;AN=5008;NS=2504;DP=19193;EAS_AF=0.7143;AMR_AF=0.4625;AFR_AF=0.2057;EUR_AF=0.5825;SAS_AF=0.6605;AA=C|||;VT=SNP
14	103638063	rs11160725	C	T	100	PASS	AC=1382;AF=0.275958;AN=5008;NS=2504;DP=21772;EAS_AF=0.1806;AMR_AF=0.3141;AFR_AF=0.5772;EUR_AF=0.0706;SAS_AF=0.1513;AA=T|||;VT=SNP
14	103638784	rs7141342	A	G	100	PASS	AC=4184;AF=0.835463;AN=5008;NS=2504;DP=19406;EAS_AF=0.8948;AMR_AF=0.7896;AFR_AF=0.9697;EUR_AF=0.6541;SAS_AF=0.8119;AA=G|||;VT=SNP
14	103639153	rs11626306	A	T	100	PASS	AC=1322;AF=0.263978;AN=5008;NS=2504;DP=18740;EAS_AF=0.1815;AMR_AF=0.3156;AFR_AF=0.5257;EUR_AF=0.0765;SAS_AF=0.1513;AA=A|||;VT=SNP
14	103639293	rs4906290	A	T	100	PASS	AC=731;AF=0.145966;AN=5008;NS=2504;DP=18780;EAS_AF=0.1806;AMR_AF=0.2493;AFR_AF=0.1974;EUR_AF=0.0388;SAS_AF=0.0777;AA=A|||;VT=SNP
14	103640761	rs6575947	A	G	100	PASS	AC=4141;AF=0.826877;AN=5008;NS=2504;DP=19658;EAS_AF=0.8948;AMR_AF=0.7896;AFR_AF=0.9365;EUR_AF=0.6541;SAS_AF=0.8129;AA=G|||;VT=SNP
14	103640852	rs11160728	C	G	100	PASS	AC=2791;AF=0.557308;AN=5008;NS=2504;DP=20523;EAS_AF=0.7143;AMR_AF=0.4726;AFR_AF=0.3903;EUR_AF=0.5785;SAS_AF=0.6595;AA=C|||;VT=SNP
14	103642091	rs12587709	C	A	100	PASS	AC=3269;AF=0.652756;AN=5008;NS=2504;DP=19394;EAS_AF=0.8938;AMR_AF=0.7089;AFR_AF=0.4024;EUR_AF=0.6183;SAS_AF=0.7382;AA=C|||;VT=SNP
14	103643100	rs11624830	G	A	100	PASS	AC=2574;AF=0.513978;AN=5008;NS=2504;DP=18921;EAS_AF=0.7629;AMR_AF=0.4524;AFR_AF=0.205;EUR_AF=0.5686;SAS_AF=0.6626;AA=A|||;VT=SNP
14	103643828	rs7161651	G	A	100	PASS	AC=3332;AF=0.665335;AN=5008;NS=2504;DP=16167;EAS_AF=0.8919;AMR_AF=0.7205;AFR_AF=0.4228;EUR_AF=0.6312;SAS_AF=0.7556;AA=G|||;VT=SNP
14	103644618	rs6575949	C	T	100	PASS	AC=2589;AF=0.516973;AN=5008;NS=2504;DP=15492;EAS_AF=0.7609;AMR_AF=0.4625;AFR_AF=0.1785;EUR_AF=0.5895;SAS_AF=0.6871;AA=C|||;VT=SNP
14	103644683	rs6575950	A	G	100	PASS	AC=4200;AF=0.838658;AN=5008;NS=2504;DP=17778;EAS_AF=0.8919;AMR_AF=0.7997;AFR_AF=0.9713;EUR_AF=0.671;SAS_AF=0.8047;AA=G|||;VT=SNP
14	103644775	rs4900562	G	A	100	PASS	AC=2633;AF=0.525759;AN=5008;NS=2504;DP=18819;EAS_AF=0.7609;AMR_AF=0.4625;AFR_AF=0.2126;EUR_AF=0.5895;SAS_AF=0.6861;AA=G|||;VT=SNP
14	103645036	rs4906292	A	G	100	PASS	AC=3459;AF=0.690695;AN=5008;NS=2504;DP=18110;EAS_AF=0.8929;AMR_AF=0.7305;AFR_AF=0.5015;EUR_AF=0.6392;SAS_AF=0.7628;AA=A|||;VT=SNP
14	103645702	rs7493640	C	T	100	PASS	AC=559;AF=0.111621;AN=5008;NS=2504;DP=18794;EAS_AF=0.124;AMR_AF=0.1095;AFR_AF=0.1876;EUR_AF=0.0368;SAS_AF=0.0746;AA=C|||;VT=SNP
14	103646039	rs73362515	C	T	100	PASS	AC=594;AF=0.11861;AN=5008;NS=2504;DP=19012;EAS_AF=0.0823;AMR_AF=0.111;AFR_AF=0.2436;EUR_AF=0.0388;SAS_AF=0.0746;AA=T|||;VT=SNP
14	103648384	rs4906293	A	T	100	PASS	AC=858;AF=0.171326;AN=5008;NS=2504;DP=12752;EAS_AF=0.0962;AMR_AF=0.1225;AFR_AF=0.388;EUR_AF=0.0606;SAS_AF=0.1043;AA=T|||;VT=SNP
14	103648523	rs6575951	G	T	100	PASS	AC=1462;AF=0.291933;AN=5008;NS=2504;DP=13068;EAS_AF=0.0972;AMR_AF=0.1873;AFR_AF=0.7897;EUR_AF=0.0666;SAS_AF=0.1258;AA=T|||;VT=SNP
14	103648631	rs73362521	G	A	100	PASS	AC=733;AF=0.146366;AN=5008;NS=2504;DP=15669;EAS_AF=0.0962;AMR_AF=0.121;AFR_AF=0.295;EUR_AF=0.0596;SAS_AF=0.1043;AA=A|||;VT=SNP
14	103648922	rs6575952	G	A	100	PASS	AC=569;AF=0.113618;AN=5008;NS=2504;DP=15064;EAS_AF=0.0069;AMR_AF=0.0331;AFR_AF=0.3464;EUR_AF=0.0368;SAS_AF=0.045;AA=G|||;VT=SNP
14	103650510	rs1108390	G	A	100	PASS	AC=898;AF=0.179313;AN=5008;NS=2504;DP=21344;EAS_AF=0.3056;AMR_AF=0.2421;AFR_AF=0.0144;EUR_AF=0.1829;SAS_AF=0.2239;AA=G|||;VT=SNP
14	103651381	rs878844	A	G	100	PASS	AC=906;AF=0.180911;AN=5008;NS=2504;DP=14191;EAS_AF=0.1429;AMR_AF=0.2723;AFR_AF=0.3018;EUR_AF=0.0716;SAS_AF=0.1043;AA=a|||;VT=SNP
14	103651585	rs4906294	C	G	100	PASS	AC=741;AF=0.147963;AN=5008;NS=2504;DP=13535;EAS_AF=0.0972;AMR_AF=0.1239;AFR_AF=0.2988;EUR_AF=0.0606;SAS_AF=0.1033;AA=G|||;VT=SNP
14	103653034	rs11160729	G	A	100	PASS	AC=681;AF=0.135982;AN=5008;NS=2504;DP=18571;EAS_AF=0.1359;AMR_AF=0.2579;AFR_AF=0.1891;EUR_AF=0.0457;SAS_AF=0.0706;AA=G|||;VT=SNP
14	103653189	rs8008371	C	T	100	PASS	AC=792;AF=0.158147;AN=5008;NS=2504;DP=21197;EAS_AF=0.1359;AMR_AF=0.2622;AFR_AF=0.27;EUR_AF=0.0467;SAS_AF=0.0706;AA=C|||;VT=SNP
14	103653247	rs11160730	T	C	100	PASS	AC=888;AF=0.177316;AN=5008;NS=2504;DP=20874;EAS_AF=0.1429;AMR_AF=0.2738;AFR_AF=0.2874;EUR_AF=0.0716;SAS_AF=0.1043;AA=C|||;VT=SNP
14	103653306	rs10132234	C	G	100	PASS	AC=1636;AF=0.326677;AN=5008;NS=2504;DP=18971;EAS_AF=0.1438;AMR_AF=0.3372;AFR_AF=0.798;EUR_AF=0.0775;SAS_AF=0.1268;AA=G|||;VT=SNP
14	103653674	rs3742452	T	C	100	PASS	AC=680;AF=0.135783;AN=5008;NS=2504;DP=20620;EAS_AF=0.1359;AMR_AF=0.2579;AFR_AF=0.1884;EUR_AF=0.0457;SAS_AF=0.0706;AA=T|||;VT=SNP
14	103654939	rs2763529	G	T	100	PASS	AC=1468;AF=0.293131;AN=5008;NS=2504;DP=20356;EAS_AF=0.0982;AMR_AF=0.1888;AFR_AF=0.7935;EUR_AF=0.0656;SAS_AF=0.1258;AA=T|||;VT=SNP
14	103655965	rs10130844	T	G	100	PASS	AC=1196;AF=0.238818;AN=5008;NS=2504;DP=7294;EAS_AF=0.1448;AMR_AF=0.3242;AFR_AF=0.4773;EUR_AF=0.0775;SAS_AF=0.1186;AA=t|||;VT=SNP
14	103656062	rs2771399	T	G	100	PASS	AC=4224;AF=0.84345;AN=5008;NS=2504;DP=10162;EAS_AF=0.8948;AMR_AF=0.7997;AFR_AF=0.975;EUR_AF=0.675;SAS_AF=0.817;AA=G|||;VT=SNP
14	103656114	rs10142007	G	A	100	PASS	AC=822;AF=0.164137;AN=5008;NS=2504;DP=11575;EAS_AF=0.1429;AMR_AF=0.2637;AFR_AF=0.2912;EUR_AF=0.0398;SAS_AF=0.0716;AA=G|||;VT=SNP
14	103656311	rs10141963	A	G	100	PASS	AC=948;AF=0.189297;AN=5008;NS=2504;DP=13517;EAS_AF=0.1438;AMR_AF=0.2795;AFR_AF=0.3374;EUR_AF=0.0636;SAS_AF=0.1012;AA=T|||;VT=SNP
14	103656352	rs11625622	C	G	100	PASS	AC=828;AF=0.165335;AN=5008;NS=2504;DP=13862;EAS_AF=0.1448;AMR_AF=0.268;AFR_AF=0.2534;EUR_AF=0.0616;SAS_AF=0.1012;AA=G|||;VT=SNP
14	103656451	rs10142306	G	A	100	PASS	AC=936;AF=0.186901;AN=5008;NS=2504;DP=16880;EAS_AF=0.1438;AMR_AF=0.2767;AFR_AF=0.3321;EUR_AF=0.0606;SAS_AF=0.1012;AA=A|||;VT=SNP
14	103656546	rs10142243	C	A	100	PASS	AC=1144;AF=0.228435;AN=5008;NS=2504;DP=19763;EAS_AF=0.1379;AMR_AF=0.3141;AFR_AF=0.4932;EUR_AF=0.0527;SAS_AF=0.0838;AA=C|||;VT=SNP
14	103656826	rs60634188	C	T	100	PASS	AC=662;AF=0.132188;AN=5008;NS=2504;DP=20588;EAS_AF=0.1369;AMR_AF=0.2522;AFR_AF=0.1868;EUR_AF=0.0358;SAS_AF=0.0675;AA=C|||;VT=SNP
14	103656932	rs111325443	C	T	100	PASS	AC=529;AF=0.105631;AN=5008;NS=2504;DP=23024;EAS_AF=0.0079;AMR_AF=0.0735;AFR_AF=0.2882;EUR_AF=0.0398;SAS_AF=0.0501;AA=T|||;VT=SNP
14	103657430	rs57594879	T	C	100	PASS	AC=1594;AF=0.318291;AN=5008;NS=2504;DP=17937;EAS_AF=0.4454;AMR_AF=0.2205;AFR_AF=0.1104;EUR_AF=0.4125;SAS_AF=0.4407;AA=T|||;VT=SNP
14	103658864	rs4906296	A	G	100	PASS	AC=953;AF=0.190296;AN=5008;NS=2504;DP=19949;EAS_AF=0.1438;AMR_AF=0.2767;AFR_AF=0.3442;EUR_AF=0.0616;SAS_AF=0.1012;AA=A|||;VT=SNP
14	103659347	rs4906298	G	A	100	PASS	AC=650;AF=0.129792;AN=5008;NS=2504;DP=19284;EAS_AF=0.1359;AMR_AF=0.2507;AFR_AF=0.18;EUR_AF=0.0358;SAS_AF=0.0665;AA=G|||;VT=SNP
14	103659363	rs62007552	T	A	100	PASS	AC=655;AF=0.130791;AN=5008;NS=2504;DP=19335;EAS_AF=0.2143;AMR_AF=0.1873;AFR_AF=0.0076;EUR_AF=0.1342;SAS_AF=0.1677;AA=T|||;VT=SNP
14	103659938	rs73362545	A	G	100	PASS	AC=653;AF=0.130391;AN=5008;NS=2504;DP=19669;EAS_AF=0.1369;AMR_AF=0.2522;AFR_AF=0.18;EUR_AF=0.0358;SAS_AF=0.0675;AA=A|||;VT=SNP
14	103659986	rs2763561	T	C	100	PASS	AC=1513;AF=0.302117;AN=5008;NS=2504;DP=18615;EAS_AF=0.1448;AMR_AF=0.3372;AFR_AF=0.7012;EUR_AF=0.0765;SAS_AF=0.1319;AA=C|||;VT=SNP
14	103660158	rs2771396	A	G	100	PASS	AC=1233;AF=0.246206;AN=5008;NS=2504;DP=18869;EAS_AF=0.1448;AMR_AF=0.2882;AFR_AF=0.5492;EUR_AF=0.0616;SAS_AF=0.1012;AA=G|||;VT=SNP
14	103660508	rs2771394	A	C	100	PASS	AC=1231;AF=0.245807;AN=5008;NS=2504;DP=13575;EAS_AF=0.1438;AMR_AF=0.2882;AFR_AF=0.5484;EUR_AF=0.0616;SAS_AF=0.1012;AA=C|||;VT=SNP
14	103661156	rs12434590	G	A	100	PASS	AC=654;AF=0.130591;AN=5008;NS=2504;DP=19047;EAS_AF=0.1369;AMR_AF=0.2522;AFR_AF=0.1808;EUR_AF=0.0358;SAS_AF=0.0675;AA=G|||;VT=SNP
14	103661410	rs12434657	G	A	100	PASS	AC=696;AF=0.138978;AN=5008;NS=2504;DP=17952;EAS_AF=0.1369;AMR_AF=0.255;AFR_AF=0.2103;EUR_AF=0.0368;SAS_AF=0.0675;AA=G|||;VT=SNP
14	103661774	rs57811904	G	T	100	PASS	AC=652;AF=0.130192;AN=5008;NS=2504;DP=17993;EAS_AF=0.1369;AMR_AF=0.2507;AFR_AF=0.1793;EUR_AF=0.0368;SAS_AF=0.0675;AA=G|||;VT=SNP
14	103662160	rs8009682	G	A	100	PASS	AC=2704;AF=0.539936;AN=5008;NS=2504;DP=16745;EAS_AF=0.75;AMR_AF=0.4625;AFR_AF=0.2731;EUR_AF=0.5944;SAS_AF=0.683;AA=g|||;VT=SNP
14	103662685	rs35623899	C	T	100	PASS	AC=699;AF=0.139577;AN=5008;NS=2504;DP=15653;EAS_AF=0.1369;AMR_AF=0.255;AFR_AF=0.2126;EUR_AF=0.0368;SAS_AF=0.0675;AA=C|||;VT=SNP
14	103662713	rs35738756	C	T	100	PASS	AC=696;AF=0.138978;AN=5008;NS=2504;DP=16598;EAS_AF=0.1369;AMR_AF=0.255;AFR_AF=0.2103;EUR_AF=0.0368;SAS_AF=0.0675;AA=C|||;VT=SNP
14	103662800	rs2763564	T	G	100	PASS	AC=1074;AF=0.214457;AN=5008;NS=2504;DP=18279;EAS_AF=0.1438;AMR_AF=0.2795;AFR_AF=0.4349;EUR_AF=0.0606;SAS_AF=0.1012;AA=G|||;VT=SNP
14	103662814	rs2763565	T	C	100	PASS	AC=4712;AF=0.940895;AN=5008;NS=2504;DP=18746;EAS_AF=0.998;AMR_AF=0.8905;AFR_AF=0.9947;EUR_AF=0.839;SAS_AF=0.9499;AA=C|||;VT=SNP
14	103662978	rs12890784	T	C	100	PASS	AC=652;AF=0.130192;AN=5008;NS=2504;DP=19750;EAS_AF=0.1369;AMR_AF=0.2522;AFR_AF=0.1793;EUR_AF=0.0358;SAS_AF=0.0675;AA=T|||;VT=SNP
14	103663499	rs2771389	G	A	100	PASS	AC=1467;AF=0.292931;AN=5008;NS=2504;DP=14215;EAS_AF=0.1458;AMR_AF=0.3343;AFR_AF=0.6785;EUR_AF=0.0755;SAS_AF=0.1176;AA=A|||;VT=SNP
14	103663627	rs2771388	T	G	100	PASS	AC=1392;AF=0.277955;AN=5008;NS=2504;DP=14118;EAS_AF=0.1022;AMR_AF=0.2709;AFR_AF=0.6785;EUR_AF=0.0755;SAS_AF=0.1309;AA=G|||;VT=SNP
14	103663784	rs4906299	A	T	100	PASS	AC=654;AF=0.130591;AN=5008;NS=2504;DP=18028;EAS_AF=0.1379;AMR_AF=0.2522;AFR_AF=0.18;EUR_AF=0.0358;SAS_AF=0.0675;AA=A|||;VT=SNP
14	103663841	rs2771387	G	T	100	PASS	AC=1135;AF=0.226637;AN=5008;NS=2504;DP=17448;EAS_AF=0.1448;AMR_AF=0.2839;AFR_AF=0.4766;EUR_AF=0.0626;SAS_AF=0.1012;AA=G|||;VT=SNP
14	103664677	rs2149670	G	A	100	PASS	AC=855;AF=0.170727;AN=5008;NS=2504;DP=18157;EAS_AF=0.1379;AMR_AF=0.2622;AFR_AF=0.3275;EUR_AF=0.0348;SAS_AF=0.0675;AA=G|||;VT=SNP
14	103664959	rs1958407	C	T	100	PASS	AC=1452;AF=0.289936;AN=5008;NS=2504;DP=20057;EAS_AF=0.1458;AMR_AF=0.3329;AFR_AF=0.6687;EUR_AF=0.0746;SAS_AF=0.1176;AA=T|||;VT=SNP
14	103665025	rs1958405	A	G	100	PASS	AC=1151;AF=0.229832;AN=5008;NS=2504;DP=20745;EAS_AF=0.1448;AMR_AF=0.2853;AFR_AF=0.4894;EUR_AF=0.0606;SAS_AF=0.1012;AA=G|||;VT=SNP
14	103665118	rs1958404	C	T	100	PASS	AC=1152;AF=0.230032;AN=5008;NS=2504;DP=21420;EAS_AF=0.1448;AMR_AF=0.2853;AFR_AF=0.4902;EUR_AF=0.0606;SAS_AF=0.1012;AA=T|||;VT=SNP
14	103665620	rs2771386	G	T	100	PASS	AC=1055;AF=0.210663;AN=5008;NS=2504;DP=19742;EAS_AF=0.1369;AMR_AF=0.2853;AFR_AF=0.4576;EUR_AF=0.0457;SAS_AF=0.0695;AA=T|||;VT=SNP
14	103666706	rs2771385	G	T	100	PASS	AC=1188;AF=0.23722;AN=5008;NS=2504;DP=16995;EAS_AF=0.1438;AMR_AF=0.2983;AFR_AF=0.503;EUR_AF=0.0696;SAS_AF=0.1033;AA=T|||;VT=SNP
14	103666727	rs2771384	T	C	100	PASS	AC=844;AF=0.16853;AN=5008;NS=2504;DP=17022;EAS_AF=0.1369;AMR_AF=0.2622;AFR_AF=0.32;EUR_AF=0.0348;SAS_AF=0.0675;AA=T|||;VT=SNP
14	103667533	rs2763530	A	G	100	PASS	AC=1081;AF=0.215855;AN=5008;NS=2504;DP=16006;EAS_AF=0.1369;AMR_AF=0.2853;AFR_AF=0.4743;EUR_AF=0.0467;SAS_AF=0.0726;AA=A|||;VT=SNP
14	103667887	rs2771383	A	T	100	PASS	AC=729;AF=0.145567;AN=5008;NS=2504;DP=18893;EAS_AF=0.1369;AMR_AF=0.2565;AFR_AF=0.233;EUR_AF=0.0348;SAS_AF=0.0716;AA=A|||;VT=SNP
14	103667918	rs117845313	T	A	100	PASS	AC=74;AF=0.0147764;AN=5008;NS=2504;DP=18929;EAS_AF=0.0089;AMR_AF=0.0115;AFR_AF=0;EUR_AF=0.0239;SAS_AF=0.0337;AA=T|||;VT=SNP
14	103667942	rs2771382	C	T	100	PASS	AC=1062;AF=0.212061;AN=5008;NS=2504;DP=19031;EAS_AF=0.1379;AMR_AF=0.2853;AFR_AF=0.4592;EUR_AF=0.0467;SAS_AF=0.0726;AA=C|||;VT=SNP
14	103668224	rs117123878	G	T	100	PASS	AC=97;AF=0.019369;AN=5008;NS=2504;DP=17815;EAS_AF=0.0089;AMR_AF=0.0115;AFR_AF=0.0174;EUR_AF=0.0239;SAS_AF=0.0337;AA=G|||;VT=SNP
14	103668317	rs2763531	A	C	100	PASS	AC=1196;AF=0.238818;AN=5008;NS=2504;DP=17177;EAS_AF=0.1458;AMR_AF=0.2983;AFR_AF=0.503;EUR_AF=0.0726;SAS_AF=0.1063;AA=C|||;VT=SNP
14	103668672	rs2771381	A	G	100	PASS	AC=1461;AF=0.291733;AN=5008;NS=2504;DP=18962;EAS_AF=0.1468;AMR_AF=0.3401;AFR_AF=0.6679;EUR_AF=0.0765;SAS_AF=0.1196;AA=G|||;VT=SNP
14	103669103	rs11626362	G	A	100	PASS	AC=77;AF=0.0153754;AN=5008;NS=2504;DP=19853;EAS_AF=0.0089;AMR_AF=0.0115;AFR_AF=0.0023;EUR_AF=0.0239;SAS_AF=0.0337;AA=G|||;VT=SNP
14	103669585	rs2763532	A	G	100	PASS	AC=1196;AF=0.238818;AN=5008;NS=2504;DP=17338;EAS_AF=0.1458;AMR_AF=0.2983;AFR_AF=0.5038;EUR_AF=0.0716;SAS_AF=0.1063;AA=G|||;VT=SNP
14	103669663	rs2763533	T	C	100	PASS	AC=1463;AF=0.292133;AN=5008;NS=2504;DP=17918;EAS_AF=0.1468;AMR_AF=0.3401;AFR_AF=0.6694;EUR_AF=0.0765;SAS_AF=0.1196;AA=C|||;VT=SNP
14	103669810	rs2987867	T	C	100	PASS	AC=1517;AF=0.302915;AN=5008;NS=2504;DP=18542;EAS_AF=0.1468;AMR_AF=0.3444;AFR_AF=0.708;EUR_AF=0.0765;SAS_AF=0.1196;AA=C|||;VT=SNP
14	103671333	rs2771378	G	A	100	PASS	AC=826;AF=0.164936;AN=5008;NS=2504;DP=20686;EAS_AF=0.1379;AMR_AF=0.2622;AFR_AF=0.3033;EUR_AF=0.0348;SAS_AF=0.0706;AA=G|||;VT=SNP
14	103671886	rs1951947	A	C	100	PASS	AC=1199;AF=0.239417;AN=5008;NS=2504;DP=15814;EAS_AF=0.1458;AMR_AF=0.2997;AFR_AF=0.5045;EUR_AF=0.0726;SAS_AF=0.1063;AA=C|||;VT=SNP
14	103672730	rs2763535	C	A	100	PASS	AC=1154;AF=0.230431;AN=5008;NS=2504;DP=15921;EAS_AF=0.1448;AMR_AF=0.2968;AFR_AF=0.4743;EUR_AF=0.0706;SAS_AF=0.1063;AA=A|||;VT=SNP
14	103672965	rs12434161	C	T	100	PASS	AC=645;AF=0.128794;AN=5008;NS=2504;DP=21057;EAS_AF=0.1359;AMR_AF=0.2522;AFR_AF=0.1732;EUR_AF=0.0348;SAS_AF=0.0706;AA=C|||;VT=SNP
14	103673198	rs2763536	C	A	100	PASS	AC=1145;AF=0.228634;AN=5008;NS=2504;DP=16027;EAS_AF=0.1458;AMR_AF=0.2968;AFR_AF=0.466;EUR_AF=0.0706;SAS_AF=0.1074;AA=A|||;VT=SNP
14	103673458	rs2763537	T	C	100	PASS	AC=4241;AF=0.846845;AN=5008;NS=2504;DP=10475;EAS_AF=0.8958;AMR_AF=0.8026;AFR_AF=0.9743;EUR_AF=0.6809;SAS_AF=0.8262;AA=C|||;VT=SNP
14	103673482	rs2763538	C	G	100	PASS	AC=1141;AF=0.227835;AN=5008;NS=2504;DP=9119;EAS_AF=0.1498;AMR_AF=0.2968;AFR_AF=0.4607;EUR_AF=0.0706;SAS_AF=0.1063;AA=G|||;VT=SNP
14	103673566	rs2771376	A	G	100	PASS	AC=1572;AF=0.313898;AN=5008;NS=2504;DP=4553;EAS_AF=0.1845;AMR_AF=0.3588;AFR_AF=0.7126;EUR_AF=0.0656;SAS_AF=0.1319;AA=A|||;VT=SNP
14	103673694	rs2210003	T	C	100	PASS	AC=1372;AF=0.273962;AN=5008;NS=2504;DP=6610;EAS_AF=0.1925;AMR_AF=0.3098;AFR_AF=0.5703;EUR_AF=0.0736;SAS_AF=0.138;AA=t|||;VT=SNP
14	103673695	rs2210002	G	C	100	PASS	AC=1372;AF=0.273962;AN=5008;NS=2504;DP=6618;EAS_AF=0.1925;AMR_AF=0.3098;AFR_AF=0.5703;EUR_AF=0.0736;SAS_AF=0.138;AA=g|||;VT=SNP
14	103674385	rs2763539	T	C	100	PASS	AC=1362;AF=0.271965;AN=5008;NS=2504;DP=16054;EAS_AF=0.1925;AMR_AF=0.3112;AFR_AF=0.5658;EUR_AF=0.0706;SAS_AF=0.136;AA=t|||;VT=SNP
14	103674855	rs117624709	C	T	100	PASS	AC=81;AF=0.0161741;AN=5008;NS=2504;DP=19059;EAS_AF=0.0099;AMR_AF=0.0115;AFR_AF=0.003;EUR_AF=0.0239;SAS_AF=0.0358;AA=T|||;VT=SNP
14	103675360	rs2763540	T	G	100	PASS	AC=1286;AF=0.256789;AN=5008;NS=2504;DP=17908;EAS_AF=0.1835;AMR_AF=0.3012;AFR_AF=0.5635;EUR_AF=0.0477;SAS_AF=0.1012;AA=T|||;VT=SNP
14	103675592	rs2771375	T	C	100	PASS	AC=1462;AF=0.291933;AN=5008;NS=2504;DP=15605;EAS_AF=0.1935;AMR_AF=0.3487;AFR_AF=0.6029;EUR_AF=0.0765;SAS_AF=0.1544;AA=C|||;VT=SNP
14	103675794	rs148767759	T	C	100	PASS	AC=171;AF=0.0341454;AN=5008;NS=2504;DP=17583;EAS_AF=0.0099;AMR_AF=0.0476;AFR_AF=0.0401;EUR_AF=0.0288;SAS_AF=0.047;AA=C|||;VT=SNP
14	103675903	rs113333101	G	A	100	PASS	AC=171;AF=0.0341454;AN=5008;NS=2504;DP=18372;EAS_AF=0.0099;AMR_AF=0.0476;AFR_AF=0.0401;EUR_AF=0.0288;SAS_AF=0.047;AA=G|||;VT=SNP
14	103676169	rs2763541	C	T	100	PASS	AC=939;AF=0.1875;AN=5008;NS=2504;DP=22090;EAS_AF=0.1488;AMR_AF=0.3055;AFR_AF=0.2995;EUR_AF=0.0636;SAS_AF=0.1196;AA=T|||;VT=SNP
14	103676181	rs2763542	C	T	100	PASS	AC=939;AF=0.1875;AN=5008;NS=2504;DP=22409;EAS_AF=0.1488;AMR_AF=0.3055;AFR_AF=0.2995;EUR_AF=0.0636;SAS_AF=0.1196;AA=C|||;VT=SNP
14	103676290	rs2763544	G	A	100	PASS	AC=939;AF=0.1875;AN=5008;NS=2504;DP=18282;EAS_AF=0.1488;AMR_AF=0.3055;AFR_AF=0.2995;EUR_AF=0.0636;SAS_AF=0.1196;AA=G|||;VT=SNP
14	103676593	rs2771374	T	G	100	PASS	AC=1152;AF=0.230032;AN=5008;NS=2504;DP=20141;EAS_AF=0.1935;AMR_AF=0.3329;AFR_AF=0.3805;EUR_AF=0.0755;SAS_AF=0.1503;AA=G|||;VT=SNP
14	103677216	rs2987866	T	G	100	PASS	AC=979;AF=0.195487;AN=5008;NS=2504;DP=14574;EAS_AF=0.1488;AMR_AF=0.3069;AFR_AF=0.329;EUR_AF=0.0636;SAS_AF=0.1196;AA=T|||;VT=SNP
14	103677370	rs2987864	A	G	100	PASS	AC=1185;AF=0.236621;AN=5008;NS=2504;DP=15876;EAS_AF=0.1935;AMR_AF=0.3329;AFR_AF=0.4054;EUR_AF=0.0755;SAS_AF=0.1503;AA=a|||;VT=SNP
14	103677463	rs7400815	A	G	100	PASS	AC=980;AF=0.195687;AN=5008;NS=2504;DP=16245;EAS_AF=0.1488;AMR_AF=0.3069;AFR_AF=0.329;EUR_AF=0.0646;SAS_AF=0.1196;AA=A|||;VT=SNP
14	103677551	rs7400845	G	T	100	PASS	AC=1326;AF=0.264776;AN=5008;NS=2504;DP=13886;EAS_AF=0.1488;AMR_AF=0.3357;AFR_AF=0.5658;EUR_AF=0.0755;SAS_AF=0.1217;AA=T|||;VT=SNP
14	103677579	rs7400850	G	A	100	PASS	AC=1286;AF=0.256789;AN=5008;NS=2504;DP=15977;EAS_AF=0.1488;AMR_AF=0.3213;AFR_AF=0.5522;EUR_AF=0.0646;SAS_AF=0.1207;AA=G|||;VT=SNP
14	103677730	rs10130251	C	T	100	PASS	AC=1285;AF=0.256589;AN=5008;NS=2504;DP=17546;EAS_AF=0.1488;AMR_AF=0.3213;AFR_AF=0.5522;EUR_AF=0.0646;SAS_AF=0.1196;AA=C|||;VT=SNP
14	103677793	rs10130483	G	A	100	PASS	AC=1285;AF=0.256589;AN=5008;NS=2504;DP=16750;EAS_AF=0.1488;AMR_AF=0.3213;AFR_AF=0.5522;EUR_AF=0.0646;SAS_AF=0.1196;AA=g|||;VT=SNP
14	103677821	rs10130345	C	T	100	PASS	AC=1285;AF=0.256589;AN=5008;NS=2504;DP=17073;EAS_AF=0.1488;AMR_AF=0.3213;AFR_AF=0.5522;EUR_AF=0.0646;SAS_AF=0.1196;AA=C|||;VT=SNP
14	103678328	rs2403141	C	T	100	PASS	AC=1283;AF=0.25619;AN=5008;NS=2504;DP=14763;EAS_AF=0.1478;AMR_AF=0.3213;AFR_AF=0.5514;EUR_AF=0.0646;SAS_AF=0.1196;AA=C|||;VT=SNP
14	103678602	rs2763545	C	T	100	PASS	AC=978;AF=0.195288;AN=5008;NS=2504;DP=19163;EAS_AF=0.1488;AMR_AF=0.3069;AFR_AF=0.3283;EUR_AF=0.0636;SAS_AF=0.1196;AA=C|||;VT=SNP
14	103679153	rs875014	C	T	100	PASS	AC=1297;AF=0.258986;AN=5008;NS=2504;DP=19534;EAS_AF=0.1478;AMR_AF=0.3271;AFR_AF=0.5514;EUR_AF=0.0736;SAS_AF=0.1207;AA=C|||;VT=SNP
14	103679426	rs912611	A	G	100	PASS	AC=1601;AF=0.319688;AN=5008;NS=2504;DP=19300;EAS_AF=0.1994;AMR_AF=0.3573;AFR_AF=0.6944;EUR_AF=0.0855;SAS_AF=0.1513;AA=G|||;VT=SNP
14	103679522	rs2763546	T	C	100	PASS	AC=1514;AF=0.302316;AN=5008;NS=2504;DP=20440;EAS_AF=0.1994;AMR_AF=0.3545;AFR_AF=0.6301;EUR_AF=0.0855;SAS_AF=0.1513;AA=t|||;VT=SNP
14	103679985	rs2763547	A	G	100	PASS	AC=1520;AF=0.303514;AN=5008;NS=2504;DP=21195;EAS_AF=0.1994;AMR_AF=0.3545;AFR_AF=0.6346;EUR_AF=0.0855;SAS_AF=0.1513;AA=G|||;VT=SNP
14	103680036	rs2771373	G	T	100	PASS	AC=1517;AF=0.302915;AN=5008;NS=2504;DP=21131;EAS_AF=0.1994;AMR_AF=0.3545;AFR_AF=0.6339;EUR_AF=0.0855;SAS_AF=0.1493;AA=G|||;VT=SNP
14	103680269	rs2763548	A	G	100	PASS	AC=1521;AF=0.303714;AN=5008;NS=2504;DP=17839;EAS_AF=0.1994;AMR_AF=0.3545;AFR_AF=0.6354;EUR_AF=0.0855;SAS_AF=0.1513;AA=A|||;VT=SNP
14	103680816	rs2771372	C	G	100	PASS	AC=1308;AF=0.261182;AN=5008;NS=2504;DP=21455;EAS_AF=0.1548;AMR_AF=0.3271;AFR_AF=0.5507;EUR_AF=0.0736;SAS_AF=0.1258;AA=C|||;VT=SNP
14	103681072	rs2763549	T	C	100	PASS	AC=1511;AF=0.301717;AN=5008;NS=2504;DP=22583;EAS_AF=0.1974;AMR_AF=0.353;AFR_AF=0.6301;EUR_AF=0.0855;SAS_AF=0.1513;AA=C|||;VT=SNP
14	103681129	rs2771371	A	G	100	PASS	AC=1512;AF=0.301917;AN=5008;NS=2504;DP=23229;EAS_AF=0.1974;AMR_AF=0.353;AFR_AF=0.6309;EUR_AF=0.0855;SAS_AF=0.1513;AA=G|||;VT=SNP
14	103681642	rs60766757	C	T	100	PASS	AC=647;AF=0.129193;AN=5008;NS=2504;DP=17310;EAS_AF=0.1329;AMR_AF=0.2579;AFR_AF=0.1415;EUR_AF=0.0596;SAS_AF=0.089;AA=c|||;VT=SNP
14	103682141	rs2771370	A	G	100	PASS	AC=1705;AF=0.340455;AN=5008;NS=2504;DP=20848;EAS_AF=0.1875;AMR_AF=0.3602;AFR_AF=0.7761;EUR_AF=0.0845;SAS_AF=0.1585;AA=G|||;VT=SNP
14	103682234	rs2763550	A	G	100	PASS	AC=1518;AF=0.303115;AN=5008;NS=2504;DP=22850;EAS_AF=0.1875;AMR_AF=0.3559;AFR_AF=0.6362;EUR_AF=0.0855;SAS_AF=0.1585;AA=G|||;VT=SNP
14	103682578	rs2771369	C	T	100	PASS	AC=1735;AF=0.346446;AN=5008;NS=2504;DP=19148;EAS_AF=0.3264;AMR_AF=0.464;AFR_AF=0.5204;EUR_AF=0.161;SAS_AF=0.2393;AA=T|||;VT=SNP
14	103683051	rs4598840	A	G	100	PASS	AC=862;AF=0.172125;AN=5008;NS=2504;DP=17137;EAS_AF=0.12;AMR_AF=0.2363;AFR_AF=0.2791;EUR_AF=0.0994;SAS_AF=0.1104;AA=A|||;VT=SNP
14	103683407	rs1886459	G	A	100	PASS	AC=3770;AF=0.752796;AN=5008;NS=2504;DP=18289;EAS_AF=0.8006;AMR_AF=0.7349;AFR_AF=0.916;EUR_AF=0.5656;SAS_AF=0.6881;AA=A|||;VT=SNP
14	103685279	rs11160732	T	C	100	PASS	AC=622;AF=0.124201;AN=5008;NS=2504;DP=19251;EAS_AF=0.246;AMR_AF=0.1859;AFR_AF=0.0098;EUR_AF=0.0567;SAS_AF=0.1789;AA=T|||;VT=SNP
14	103686039	rs2403142	G	C	100	PASS	AC=3955;AF=0.789736;AN=5008;NS=2504;DP=18191;EAS_AF=0.8601;AMR_AF=0.7651;AFR_AF=0.9183;EUR_AF=0.5964;SAS_AF=0.7597;AA=C|||;VT=SNP
14	103686136	rs2403143	T	C	100	PASS	AC=2714;AF=0.541933;AN=5008;NS=2504;DP=15898;EAS_AF=0.6081;AMR_AF=0.5432;AFR_AF=0.4607;EUR_AF=0.5258;SAS_AF=0.5992;AA=T|||;VT=SNP
14	103686757	rs2763555	A	C	100	PASS	AC=2813;AF=0.561701;AN=5008;NS=2504;DP=11114;EAS_AF=0.6409;AMR_AF=0.5591;AFR_AF=0.475;EUR_AF=0.5567;SAS_AF=0.6043;AA=A|||;VT=SNP
14	103686781	rs117031843	C	G	100	PASS	AC=89;AF=0.0177716;AN=5008;NS=2504;DP=10605;EAS_AF=0.0179;AMR_AF=0.013;AFR_AF=0.0023;EUR_AF=0.0239;SAS_AF=0.0358;AA=C|||;VT=SNP
14	103687072	rs78867824	G	C	100	PASS	AC=580;AF=0.115815;AN=5008;NS=2504;DP=8910;EAS_AF=0.2371;AMR_AF=0.17;AFR_AF=0.0454;EUR_AF=0.0318;SAS_AF=0.1339;AA=G|||;VT=SNP
14	103687232	rs2771365	T	C	100	PASS	AC=3964;AF=0.791534;AN=5008;NS=2504;DP=6737;EAS_AF=0.871;AMR_AF=0.7507;AFR_AF=0.9206;EUR_AF=0.5895;SAS_AF=0.772;AA=C|||;VT=SNP
14	103687519	rs12878075	A	C	100	PASS	AC=2863;AF=0.571685;AN=5008;NS=2504;DP=17114;EAS_AF=0.6141;AMR_AF=0.5519;AFR_AF=0.5575;EUR_AF=0.5308;SAS_AF=0.6033;AA=A|||;VT=SNP
14	103687580	rs12878371	C	T	100	PASS	AC=2939;AF=0.586861;AN=5008;NS=2504;DP=15559;EAS_AF=0.6151;AMR_AF=0.5504;AFR_AF=0.6157;EUR_AF=0.5318;SAS_AF=0.6012;AA=C|||;VT=SNP
14	103687636	rs2771364	A	G	100	PASS	AC=1016;AF=0.202875;AN=5008;NS=2504;DP=14842;EAS_AF=0.255;AMR_AF=0.1945;AFR_AF=0.3018;EUR_AF=0.0557;SAS_AF=0.1728;AA=G|||;VT=SNP
14	103687897	rs72478874	G	A	100	PASS	AC=528;AF=0.105431;AN=5008;NS=2504;DP=17100;EAS_AF=0.2371;AMR_AF=0.1671;AFR_AF=0.0076;EUR_AF=0.0308;SAS_AF=0.135;AA=G|||;VT=SNP
14	103687926	rs10129836	G	A	100	PASS	AC=3819;AF=0.76258;AN=5008;NS=2504;DP=16668;EAS_AF=0.872;AMR_AF=0.7421;AFR_AF=0.8169;EUR_AF=0.5865;SAS_AF=0.772;AA=G|||;VT=SNP
14	103688142	rs62007555	C	A	100	PASS	AC=622;AF=0.124201;AN=5008;NS=2504;DP=14167;EAS_AF=0.2371;AMR_AF=0.17;AFR_AF=0.0772;EUR_AF=0.0308;SAS_AF=0.135;AA=C|||;VT=SNP
14	103688252	rs12432221	C	G	100	PASS	AC=3080;AF=0.615016;AN=5008;NS=2504;DP=17240;EAS_AF=0.6329;AMR_AF=0.5605;AFR_AF=0.6641;EUR_AF=0.5497;SAS_AF=0.636;AA=G|||;VT=SNP
14	103688326	rs78389557	G	A	100	PASS	AC=279;AF=0.0557109;AN=5008;NS=2504;DP=17974;EAS_AF=0.0179;AMR_AF=0.0202;AFR_AF=0.1415;EUR_AF=0.0249;SAS_AF=0.0358;AA=G|||;VT=SNP
14	103688425	rs9324059	G	A	100	PASS	AC=3814;AF=0.761581;AN=5008;NS=2504;DP=16691;EAS_AF=0.87;AMR_AF=0.7421;AFR_AF=0.8169;EUR_AF=0.5835;SAS_AF=0.772;AA=G|||;VT=SNP
14	103688436	rs75340566	C	T	100	PASS	AC=89;AF=0.0177716;AN=5008;NS=2504;DP=16119;EAS_AF=0.0179;AMR_AF=0.013;AFR_AF=0.0023;EUR_AF=0.0239;SAS_AF=0.0358;AA=C|||;VT=SNP
14	103688514	rs10132447	A	G	100	PASS	AC=784;AF=0.15655;AN=5008;NS=2504;DP=14110;EAS_AF=0.2371;AMR_AF=0.1758;AFR_AF=0.1944;EUR_AF=0.0318;SAS_AF=0.137;AA=A|||;VT=SNP
14	103688569	rs9630406	T	C	100	PASS	AC=3083;AF=0.615615;AN=5008;NS=2504;DP=17090;EAS_AF=0.6379;AMR_AF=0.5865;AFR_AF=0.6218;EUR_AF=0.5835;SAS_AF=0.638;AA=C|||;VT=SNP
14	103688684	rs9630369	T	A	100	PASS	AC=3033;AF=0.605631;AN=5008;NS=2504;DP=18700;EAS_AF=0.6349;AMR_AF=0.5677;AFR_AF=0.6203;EUR_AF=0.5527;SAS_AF=0.637;AA=T|||;VT=SNP
14	103688704	rs10132881	G	A	100	PASS	AC=778;AF=0.155351;AN=5008;NS=2504;DP=18469;EAS_AF=0.2351;AMR_AF=0.1744;AFR_AF=0.1944;EUR_AF=0.0308;SAS_AF=0.135;AA=G|||;VT=SNP
14	103688806	rs4900565	A	G	100	PASS	AC=3811;AF=0.760982;AN=5008;NS=2504;DP=16669;EAS_AF=0.87;AMR_AF=0.7421;AFR_AF=0.8147;EUR_AF=0.5835;SAS_AF=0.772;AA=a|||;VT=SNP
14	103688924	rs9630371	A	G	100	PASS	AC=3031;AF=0.605232;AN=5008;NS=2504;DP=17457;EAS_AF=0.6339;AMR_AF=0.5663;AFR_AF=0.6203;EUR_AF=0.5527;SAS_AF=0.637;AA=G|||;VT=SNP
14	103689220	rs1033903	C	A	100	PASS	AC=3866;AF=0.771965;AN=5008;NS=2504;DP=19272;EAS_AF=0.87;AMR_AF=0.7478;AFR_AF=0.8533;EUR_AF=0.5835;SAS_AF=0.772;AA=A|||;VT=SNP
14	103689314	rs8014786	G	A	100	PASS	AC=3028;AF=0.604633;AN=5008;NS=2504;DP=17875;EAS_AF=0.6329;AMR_AF=0.5663;AFR_AF=0.6203;EUR_AF=0.5527;SAS_AF=0.635;AA=G|||;VT=SNP
14	103689332	rs1033904	A	T	100	PASS	AC=930;AF=0.185703;AN=5008;NS=2504;DP=17387;EAS_AF=0.2381;AMR_AF=0.183;AFR_AF=0.3011;EUR_AF=0.0308;SAS_AF=0.137;AA=A|||;VT=SNP
14	103689453	rs74913686	A	G	100	PASS	AC=153;AF=0.0305511;AN=5008;NS=2504;DP=17969;EAS_AF=0.0188;AMR_AF=0.0159;AFR_AF=0.0492;EUR_AF=0.0229;SAS_AF=0.0358;AA=a|||;VT=SNP
14	103689472	rs1028754	T	G	100	PASS	AC=530;AF=0.105831;AN=5008;NS=2504;DP=17599;EAS_AF=0.2371;AMR_AF=0.1671;AFR_AF=0.0076;EUR_AF=0.0308;SAS_AF=0.137;AA=T|||;VT=SNP
14	103689559	rs1190190	A	G	100	PASS	AC=3958;AF=0.790335;AN=5008;NS=2504;DP=16520;EAS_AF=0.871;AMR_AF=0.7493;AFR_AF=0.9213;EUR_AF=0.5835;SAS_AF=0.772;AA=G|||;VT=SNP
14	103690398	rs114432022	G	A	100	PASS	AC=99;AF=0.0197684;AN=5008;NS=2504;DP=15465;EAS_AF=0.0179;AMR_AF=0.013;AFR_AF=0.0106;EUR_AF=0.0229;SAS_AF=0.0358;AA=G|||;VT=SNP
14	103690408	rs1190193	T	C	100	PASS	AC=1069;AF=0.213458;AN=5008;NS=2504;DP=15405;EAS_AF=0.255;AMR_AF=0.2017;AFR_AF=0.3404;EUR_AF=0.0537;SAS_AF=0.1718;AA=C|||;VT=SNP
14	103690695	rs11849731	G	A	100	PASS	AC=2741;AF=0.547324;AN=5008;NS=2504;DP=18626;EAS_AF=0.6141;AMR_AF=0.5432;AFR_AF=0.4879;EUR_AF=0.5209;SAS_AF=0.589;AA=G|||;VT=SNP
14	103690846	rs1190194	C	T	100	PASS	AC=877;AF=0.17512;AN=5008;NS=2504;DP=16257;EAS_AF=0.2371;AMR_AF=0.1801;AFR_AF=0.2617;EUR_AF=0.0308;SAS_AF=0.1391;AA=T|||;VT=SNP
14	103690929	rs35741903	G	A	100	PASS	AC=2739;AF=0.546925;AN=5008;NS=2504;DP=11525;EAS_AF=0.6111;AMR_AF=0.5432;AFR_AF=0.4879;EUR_AF=0.5219;SAS_AF=0.589;AA=G|||;VT=SNP
14	103690948	rs1190195	T	C	100	PASS	AC=679;AF=0.135583;AN=5008;NS=2504;DP=12127;EAS_AF=0.2371;AMR_AF=0.1758;AFR_AF=0.1165;EUR_AF=0.0308;SAS_AF=0.136;AA=T|||;VT=SNP
14	103691494	rs1190196	A	G	100	PASS	AC=679;AF=0.135583;AN=5008;NS=2504;DP=21187;EAS_AF=0.2371;AMR_AF=0.1758;AFR_AF=0.1165;EUR_AF=0.0308;SAS_AF=0.136;AA=A|||;VT=SNP
14	103692051	rs11629034	G	C	100	PASS	AC=88;AF=0.0175719;AN=5008;NS=2504;DP=19725;EAS_AF=0.0179;AMR_AF=0.013;AFR_AF=0.0023;EUR_AF=0.0229;SAS_AF=0.0358;AA=G|||;VT=SNP
14	103692596	rs12437242	C	T	100	PASS	AC=2725;AF=0.544129;AN=5008;NS=2504;DP=20170;EAS_AF=0.6151;AMR_AF=0.5432;AFR_AF=0.4735;EUR_AF=0.5219;SAS_AF=0.59;AA=C|||;VT=SNP
14	103692927	rs10140934	T	C	100	PASS	AC=230;AF=0.0459265;AN=5008;NS=2504;DP=19394;EAS_AF=0.0179;AMR_AF=0.0173;AFR_AF=0.1074;EUR_AF=0.0229;SAS_AF=0.0358;AA=T|||;VT=SNP
14	103693202	rs9324060	T	A	100	PASS	AC=167;AF=0.0333466;AN=5008;NS=2504;DP=19876;EAS_AF=0.0179;AMR_AF=0.0144;AFR_AF=0.0613;EUR_AF=0.0229;SAS_AF=0.0358;AA=T|||;VT=SNP
14	103693403	rs4243737	A	T	100	PASS	AC=2742;AF=0.547524;AN=5008;NS=2504;DP=19319;EAS_AF=0.6151;AMR_AF=0.5432;AFR_AF=0.4864;EUR_AF=0.5219;SAS_AF=0.59;AA=A|||;VT=SNP
14	103693435	rs1190198	T	C	100	PASS	AC=3798;AF=0.758387;AN=5008;NS=2504;DP=19619;EAS_AF=0.869;AMR_AF=0.7421;AFR_AF=0.8177;EUR_AF=0.5765;SAS_AF=0.7628;AA=C|||;VT=SNP
14	103693758	rs17101365	T	A	100	PASS	AC=615;AF=0.122804;AN=5008;NS=2504;DP=17781;EAS_AF=0.2361;AMR_AF=0.17;AFR_AF=0.0703;EUR_AF=0.0308;SAS_AF=0.138;AA=T|||;VT=SNP
14	103693863	rs55736746	C	T	100	PASS	AC=2670;AF=0.533147;AN=5008;NS=2504;DP=21472;EAS_AF=0.6151;AMR_AF=0.5418;AFR_AF=0.4327;EUR_AF=0.5229;SAS_AF=0.589;AA=C|||;VT=SNP
14	103693878	rs55953635	G	A	100	PASS	AC=2733;AF=0.545727;AN=5008;NS=2504;DP=21525;EAS_AF=0.6141;AMR_AF=0.536;AFR_AF=0.4856;EUR_AF=0.5239;SAS_AF=0.5859;AA=G|||;VT=SNP
14	103694133	rs1190200	C	T	100	PASS	AC=3630;AF=0.72484;AN=5008;NS=2504;DP=19202;EAS_AF=0.869;AMR_AF=0.7363;AFR_AF=0.6959;EUR_AF=0.5746;SAS_AF=0.7618;AA=C|||;VT=SNP
14	103694331	rs10431644	C	T	100	PASS	AC=614;AF=0.122604;AN=5008;NS=2504;DP=22951;EAS_AF=0.2361;AMR_AF=0.17;AFR_AF=0.0696;EUR_AF=0.0308;SAS_AF=0.138;AA=C|||;VT=SNP
14	103694387	rs10431748	A	G	100	PASS	AC=616;AF=0.123003;AN=5008;NS=2504;DP=20947;EAS_AF=0.2371;AMR_AF=0.17;AFR_AF=0.0703;EUR_AF=0.0308;SAS_AF=0.138;AA=A|||;VT=SNP
14	103694512	rs1190202	A	G	100	PASS	AC=3620;AF=0.722843;AN=5008;NS=2504;DP=18358;EAS_AF=0.8512;AMR_AF=0.7262;AFR_AF=0.7504;EUR_AF=0.5517;SAS_AF=0.727;AA=G|||;VT=SNP
14	103694638	rs1190203	T	C	100	PASS	AC=2949;AF=0.588858;AN=5008;NS=2504;DP=17883;EAS_AF=0.6171;AMR_AF=0.5533;AFR_AF=0.6369;EUR_AF=0.5219;SAS_AF=0.589;AA=C|||;VT=SNP
14	103694738	rs17101370	C	G	100	PASS	AC=2885;AF=0.576078;AN=5008;NS=2504;DP=16365;EAS_AF=0.6151;AMR_AF=0.549;AFR_AF=0.593;EUR_AF=0.5209;SAS_AF=0.589;AA=G|||;VT=SNP
14	103694943	rs10431749	G	A	100	PASS	AC=619;AF=0.123602;AN=5008;NS=2504;DP=12939;EAS_AF=0.2351;AMR_AF=0.17;AFR_AF=0.0741;EUR_AF=0.0308;SAS_AF=0.138;AA=G|||;VT=SNP
14	103695486	rs1190205	A	G	100	PASS	AC=3940;AF=0.786741;AN=5008;NS=2504;DP=17807;EAS_AF=0.869;AMR_AF=0.745;AFR_AF=0.9221;EUR_AF=0.5775;SAS_AF=0.7638;AA=G|||;VT=SNP
14	103695580	rs17101376	T	C	100	PASS	AC=775;AF=0.154752;AN=5008;NS=2504;DP=20514;EAS_AF=0.2361;AMR_AF=0.1758;AFR_AF=0.1884;EUR_AF=0.0308;SAS_AF=0.138;AA=C|||;VT=SNP
14	103695678	rs74087628	A	C	100	PASS	AC=778;AF=0.155351;AN=5008;NS=2504;DP=18937;EAS_AF=0.2391;AMR_AF=0.1758;AFR_AF=0.1884;EUR_AF=0.0308;SAS_AF=0.138;AA=C|||;VT=SNP
14	103695727	rs76976517	G	C	100	PASS	AC=775;AF=0.154752;AN=5008;NS=2504;DP=17218;EAS_AF=0.2371;AMR_AF=0.1744;AFR_AF=0.1884;EUR_AF=0.0308;SAS_AF=0.138;AA=G|||;VT=SNP
14	103695868	rs1190206	T	C	100	PASS	AC=3143;AF=0.627596;AN=5008;NS=2504;DP=20446;EAS_AF=0.6319;AMR_AF=0.5692;AFR_AF=0.7209;EUR_AF=0.5437;SAS_AF=0.6247;AA=C|||;VT=SNP
14	103696091	rs17101380	T	C	100	PASS	AC=774;AF=0.154553;AN=5008;NS=2504;DP=16704;EAS_AF=0.2361;AMR_AF=0.1744;AFR_AF=0.1884;EUR_AF=0.0308;SAS_AF=0.138;AA=C|||;VT=SNP
14	103696121	rs62008714	T	C	100	PASS	AC=775;AF=0.154752;AN=5008;NS=2504;DP=16728;EAS_AF=0.2361;AMR_AF=0.1758;AFR_AF=0.1884;EUR_AF=0.0308;SAS_AF=0.138;AA=C|||;VT=SNP
14	103696504	rs17101383	A	G	100	PASS	AC=778;AF=0.155351;AN=5008;NS=2504;DP=14456;EAS_AF=0.2351;AMR_AF=0.1744;AFR_AF=0.1921;EUR_AF=0.0308;SAS_AF=0.138;AA=A|||;VT=SNP
14	103696618	rs17101385	C	T	100	PASS	AC=773;AF=0.154353;AN=5008;NS=2504;DP=14589;EAS_AF=0.2361;AMR_AF=0.1744;AFR_AF=0.1921;EUR_AF=0.0308;SAS_AF=0.1319;AA=T|||;VT=SNP
14	103696799	rs17101386	T	C	100	PASS	AC=779;AF=0.155551;AN=5008;NS=2504;DP=16782;EAS_AF=0.2361;AMR_AF=0.1744;AFR_AF=0.1921;EUR_AF=0.0308;SAS_AF=0.138;AA=C|||;VT=SNP
14	103696831	rs62008715	T	G	100	PASS	AC=779;AF=0.155551;AN=5008;NS=2504;DP=16889;EAS_AF=0.2361;AMR_AF=0.1744;AFR_AF=0.1921;EUR_AF=0.0308;SAS_AF=0.138;AA=G|||;VT=SNP
14	103696893	rs11160733	T	G	100	PASS	AC=2735;AF=0.546126;AN=5008;NS=2504;DP=18989;EAS_AF=0.6141;AMR_AF=0.5447;AFR_AF=0.4818;EUR_AF=0.5219;SAS_AF=0.589;AA=T|||;VT=SNP
14	103697045	rs17101387	G	A	100	PASS	AC=774;AF=0.154553;AN=5008;NS=2504;DP=17663;EAS_AF=0.2361;AMR_AF=0.1744;AFR_AF=0.1884;EUR_AF=0.0308;SAS_AF=0.138;AA=G|||;VT=SNP
14	103697200	rs17101388	G	A	100	PASS	AC=774;AF=0.154553;AN=5008;NS=2504;DP=19370;EAS_AF=0.2361;AMR_AF=0.1744;AFR_AF=0.1884;EUR_AF=0.0308;SAS_AF=0.138;AA=G|||;VT=SNP
14	103697409	rs4628894	C	T	100	PASS	AC=773;AF=0.154353;AN=5008;NS=2504;DP=16137;EAS_AF=0.2361;AMR_AF=0.1744;AFR_AF=0.1876;EUR_AF=0.0308;SAS_AF=0.138;AA=C|||;VT=SNP
14	103697460	rs4628895	C	T	100	PASS	AC=775;AF=0.154752;AN=5008;NS=2504;DP=15842;EAS_AF=0.2381;AMR_AF=0.1744;AFR_AF=0.1876;EUR_AF=0.0308;SAS_AF=0.138;AA=C|||;VT=SNP
14	103697532	rs1475284	C	T	100	PASS	AC=774;AF=0.154553;AN=5008;NS=2504;DP=15172;EAS_AF=0.2361;AMR_AF=0.1758;AFR_AF=0.1876;EUR_AF=0.0308;SAS_AF=0.138;AA=C|||;VT=SNP
14	103697611	rs2147530	G	A	100	PASS	AC=775;AF=0.154752;AN=5008;NS=2504;DP=15563;EAS_AF=0.2381;AMR_AF=0.1758;AFR_AF=0.1868;EUR_AF=0.0308;SAS_AF=0.138;AA=G|||;VT=SNP
14	103697633	rs1475285	A	G	100	PASS	AC=774;AF=0.154553;AN=5008;NS=2504;DP=15765;EAS_AF=0.2361;AMR_AF=0.1758;AFR_AF=0.1876;EUR_AF=0.0308;SAS_AF=0.138;AA=G|||;VT=SNP
14	103697680	rs4383077	A	G	100	PASS	AC=774;AF=0.154553;AN=5008;NS=2504;DP=16204;EAS_AF=0.2361;AMR_AF=0.1758;AFR_AF=0.1876;EUR_AF=0.0308;SAS_AF=0.138;AA=G|||;VT=SNP
14	103697904	rs1475286	G	A	100	PASS	AC=601;AF=0.120008;AN=5008;NS=2504;DP=16347;EAS_AF=0.2361;AMR_AF=0.1671;AFR_AF=0.0613;EUR_AF=0.0308;SAS_AF=0.138;AA=G|||;VT=SNP
14	103698104	rs17101396	G	A	100	PASS	AC=728;AF=0.145367;AN=5008;NS=2504;DP=18074;EAS_AF=0.2173;AMR_AF=0.1671;AFR_AF=0.1785;EUR_AF=0.0398;SAS_AF=0.1196;AA=A|||;VT=SNP
14	103698158	rs56014521	C	T	100	PASS	AC=578;AF=0.115415;AN=5008;NS=2504;DP=18462;EAS_AF=0.2381;AMR_AF=0.1643;AFR_AF=0.0499;EUR_AF=0.0308;SAS_AF=0.1299;AA=C|||;VT=SNP
14	103698395	rs11627843	G	A	100	PASS	AC=81;AF=0.0161741;AN=5008;NS=2504;DP=17744;EAS_AF=0.0179;AMR_AF=0.013;AFR_AF=0.0023;EUR_AF=0.0229;SAS_AF=0.0286;AA=G|||;VT=SNP
14	103698431	rs57255908	A	G	100	PASS	AC=836;AF=0.166933;AN=5008;NS=2504;DP=17888;EAS_AF=0.2411;AMR_AF=0.1744;AFR_AF=0.2262;EUR_AF=0.0308;SAS_AF=0.1452;AA=G|||;VT=SNP
14	103698656	rs62008719	G	C	100	PASS	AC=696;AF=0.138978;AN=5008;NS=2504;DP=13720;EAS_AF=0.2421;AMR_AF=0.1686;AFR_AF=0.1225;EUR_AF=0.0318;SAS_AF=0.1442;AA=G|||;VT=SNP
14	103699161	rs72706683	C	T	100	PASS	AC=2817;AF=0.5625;AN=5008;NS=2504;DP=11328;EAS_AF=0.6438;AMR_AF=0.549;AFR_AF=0.5408;EUR_AF=0.5149;SAS_AF=0.5665;AA=C|||;VT=SNP
14	103699167	rs1599972	C	T	100	PASS	AC=539;AF=0.107628;AN=5008;NS=2504;DP=11590;EAS_AF=0.2421;AMR_AF=0.1628;AFR_AF=0.0076;EUR_AF=0.0308;SAS_AF=0.1442;AA=C|||;VT=SNP
14	103700140	rs1190208	A	G	100	PASS	AC=3922;AF=0.783147;AN=5008;NS=2504;DP=20616;EAS_AF=0.9038;AMR_AF=0.7392;AFR_AF=0.916;EUR_AF=0.5626;SAS_AF=0.7372;AA=G|||;VT=SNP
14	103700384	rs11160734	C	T	100	PASS	AC=2632;AF=0.525559;AN=5008;NS=2504;DP=18170;EAS_AF=0.6419;AMR_AF=0.5403;AFR_AF=0.4115;EUR_AF=0.5129;SAS_AF=0.5624;AA=C|||;VT=SNP
14	103700621	rs62008720	C	G	100	PASS	AC=533;AF=0.10643;AN=5008;NS=2504;DP=22531;EAS_AF=0.2391;AMR_AF=0.1614;AFR_AF=0.0053;EUR_AF=0.0308;SAS_AF=0.1452;AA=C|||;VT=SNP
14	103700894	rs11623948	G	A	100	PASS	AC=82;AF=0.0163738;AN=5008;NS=2504;DP=17816;EAS_AF=0.0179;AMR_AF=0.013;AFR_AF=0.003;EUR_AF=0.0229;SAS_AF=0.0286;AA=G|||;VT=SNP
14	103700999	rs116943345	A	G	100	PASS	AC=82;AF=0.0163738;AN=5008;NS=2504;DP=19354;EAS_AF=0.0188;AMR_AF=0.0086;AFR_AF=0.0023;EUR_AF=0.0229;SAS_AF=0.0317;AA=A|||;VT=SNP
14	103701335	rs56002716	G	T	100	PASS	AC=251;AF=0.0501198;AN=5008;NS=2504;DP=18067;EAS_AF=0.006;AMR_AF=0.085;AFR_AF=0.0061;EUR_AF=0.1252;SAS_AF=0.0532;AA=G|||;VT=SNP
14	103701567	rs62008721	A	G	100	PASS	AC=581;AF=0.116014;AN=5008;NS=2504;DP=18780;EAS_AF=0.2421;AMR_AF=0.1729;AFR_AF=0.0333;EUR_AF=0.0308;SAS_AF=0.1452;AA=A|||;VT=SNP
14	103702243	rs10143544	G	A	100	PASS	AC=579;AF=0.115615;AN=5008;NS=2504;DP=17874;EAS_AF=0.0179;AMR_AF=0.036;AFR_AF=0.3669;EUR_AF=0.0229;SAS_AF=0.0286;AA=A|||;VT=SNP
14	103702589	rs1190209	C	T	100	PASS	AC=3931;AF=0.784944;AN=5008;NS=2504;DP=19122;EAS_AF=0.8929;AMR_AF=0.7435;AFR_AF=0.9175;EUR_AF=0.5706;SAS_AF=0.7444;AA=T|||;VT=SNP
14	103703542	rs62008722	T	G	100	PASS	AC=572;AF=0.114217;AN=5008;NS=2504;DP=17939;EAS_AF=0.2629;AMR_AF=0.1744;AFR_AF=0.0076;EUR_AF=0.0338;SAS_AF=0.1452;AA=G|||;VT=SNP
14	103703559	rs12185041	C	A	100	PASS	AC=2844;AF=0.567891;AN=5008;NS=2504;DP=18592;EAS_AF=0.6448;AMR_AF=0.5562;AFR_AF=0.5567;EUR_AF=0.5129;SAS_AF=0.5685;AA=C|||;VT=SNP
14	103703664	rs141610253	T	C	100	PASS	AC=179;AF=0.0357428;AN=5008;NS=2504;DP=18463;EAS_AF=0.003;AMR_AF=0.0706;AFR_AF=0.0129;EUR_AF=0.0835;SAS_AF=0.0266;AA=T|||;VT=SNP
14	103704001	rs145943022	A	G	100	PASS	AC=202;AF=0.0403355;AN=5008;NS=2504;DP=22441;EAS_AF=0.003;AMR_AF=0.0677;AFR_AF=0.031;EUR_AF=0.0845;SAS_AF=0.0266;AA=A|||;VT=SNP
14	103704052	rs11624395	T	G	100	PASS	AC=85;AF=0.0169728;AN=5008;NS=2504;DP=21369;EAS_AF=0.0188;AMR_AF=0.013;AFR_AF=0.0023;EUR_AF=0.0229;SAS_AF=0.0317;AA=T|||;VT=SNP
14	103704084	rs11624427	T	G	100	PASS	AC=85;AF=0.0169728;AN=5008;NS=2504;DP=20668;EAS_AF=0.0188;AMR_AF=0.013;AFR_AF=0.0023;EUR_AF=0.0229;SAS_AF=0.0317;AA=T|||;VT=SNP
14	103704134	rs11628542	C	A	100	PASS	AC=86;AF=0.0171725;AN=5008;NS=2504;DP=21506;EAS_AF=0.0188;AMR_AF=0.013;AFR_AF=0.003;EUR_AF=0.0229;SAS_AF=0.0317;AA=C|||;VT=SNP
14	103704177	rs11628543	A	G	100	PASS	AC=71;AF=0.0141773;AN=5008;NS=2504;DP=20360;EAS_AF=0.0188;AMR_AF=0.0072;AFR_AF=0;EUR_AF=0.0179;SAS_AF=0.0297;AA=A|||;VT=SNP
14	103704732	rs1190212	C	G	100	PASS	AC=3183;AF=0.635583;AN=5008;NS=2504;DP=20764;EAS_AF=0.631;AMR_AF=0.5749;AFR_AF=0.7617;EUR_AF=0.5417;SAS_AF=0.6094;AA=G|||;VT=SNP
14	103704822	rs1985161	G	A	100	PASS	AC=587;AF=0.117212;AN=5008;NS=2504;DP=21531;EAS_AF=0.2619;AMR_AF=0.1715;AFR_AF=0.0076;EUR_AF=0.0467;SAS_AF=0.1503;AA=G|||;VT=SNP
14	103705247	rs11620984	C	A	100	PASS	AC=80;AF=0.0159744;AN=5008;NS=2504;DP=20083;EAS_AF=0.0179;AMR_AF=0.013;AFR_AF=0.0023;EUR_AF=0.0219;SAS_AF=0.0286;AA=C|||;VT=SNP
14	103705377	rs11625809	T	C	100	PASS	AC=84;AF=0.0167732;AN=5008;NS=2504;DP=18619;EAS_AF=0.0188;AMR_AF=0.013;AFR_AF=0.0023;EUR_AF=0.0219;SAS_AF=0.0317;AA=T|||;VT=SNP
14	103705392	rs11625812	T	G	100	PASS	AC=84;AF=0.0167732;AN=5008;NS=2504;DP=19119;EAS_AF=0.0188;AMR_AF=0.013;AFR_AF=0.0023;EUR_AF=0.0219;SAS_AF=0.0317;AA=G|||;VT=SNP
14	103705410	rs12431691	C	T	100	PASS	AC=2827;AF=0.564497;AN=5008;NS=2504;DP=19156;EAS_AF=0.6121;AMR_AF=0.5533;AFR_AF=0.559;EUR_AF=0.5189;SAS_AF=0.5777;AA=C|||;VT=SNP
14	103705597	rs143013391	G	A	100	PASS	AC=84;AF=0.0167732;AN=5008;NS=2504;DP=21870;EAS_AF=0.0188;AMR_AF=0.013;AFR_AF=0.0023;EUR_AF=0.0219;SAS_AF=0.0317;AA=A|||;VT=SNP
14	103705842	rs1969852	G	A	100	PASS	AC=724;AF=0.144569;AN=5008;NS=2504;DP=18975;EAS_AF=0.2619;AMR_AF=0.1729;AFR_AF=0.1097;EUR_AF=0.0477;SAS_AF=0.1503;AA=G|||;VT=SNP
14	103707417	rs7154496	C	T	100	PASS	AC=1093;AF=0.218251;AN=5008;NS=2504;DP=18704;EAS_AF=0.1071;AMR_AF=0.2507;AFR_AF=0.1241;EUR_AF=0.4076;SAS_AF=0.2423;AA=C|||;VT=SNP
14	103707780	rs17101400	G	A	100	PASS	AC=706;AF=0.140974;AN=5008;NS=2504;DP=19863;EAS_AF=0.2619;AMR_AF=0.1729;AFR_AF=0.0961;EUR_AF=0.0477;SAS_AF=0.1503;AA=G|||;VT=SNP
14	103707822	rs11623748	C	T	100	PASS	AC=87;AF=0.0173722;AN=5008;NS=2504;DP=19414;EAS_AF=0.0188;AMR_AF=0.013;AFR_AF=0.003;EUR_AF=0.0239;SAS_AF=0.0317;AA=C|||;VT=SNP
14	103707881	rs17101404	G	A	100	PASS	AC=590;AF=0.117812;AN=5008;NS=2504;DP=19137;EAS_AF=0.2629;AMR_AF=0.1715;AFR_AF=0.0083;EUR_AF=0.0467;SAS_AF=0.1513;AA=G|||;VT=SNP
14	103708279	rs62008724	G	A	100	PASS	AC=581;AF=0.116014;AN=5008;NS=2504;DP=18238;EAS_AF=0.2609;AMR_AF=0.1715;AFR_AF=0.0038;EUR_AF=0.0467;SAS_AF=0.1503;AA=G|||;VT=SNP
14	103708815	rs11625018	C	T	100	PASS	AC=1218;AF=0.243211;AN=5008;NS=2504;DP=19839;EAS_AF=0.126;AMR_AF=0.2666;AFR_AF=0.1551;EUR_AF=0.4314;SAS_AF=0.273;AA=C|||;VT=SNP
14	103709494	rs7145196	C	T	100	PASS	AC=1093;AF=0.218251;AN=5008;NS=2504;DP=9473;EAS_AF=0.1071;AMR_AF=0.2507;AFR_AF=0.1233;EUR_AF=0.4095;SAS_AF=0.2413;AA=C|||;VT=SNP
14	103709589	rs55856990	C	T	100	PASS	AC=1711;AF=0.341653;AN=5008;NS=2504;DP=11020;EAS_AF=0.4643;AMR_AF=0.2954;AFR_AF=0.1067;EUR_AF=0.3907;SAS_AF=0.5153;AA=C|||;VT=SNP
14	103709974	rs12897609	A	G	100	PASS	AC=2647;AF=0.528554;AN=5008;NS=2504;DP=17173;EAS_AF=0.6181;AMR_AF=0.5432;AFR_AF=0.4213;EUR_AF=0.5199;SAS_AF=0.5798;AA=A|||;VT=SNP
14	103710221	rs76532987	A	G	100	PASS	AC=84;AF=0.0167732;AN=5008;NS=2504;DP=19500;EAS_AF=0.0188;AMR_AF=0.013;AFR_AF=0.0023;EUR_AF=0.0219;SAS_AF=0.0317;AA=A|||;VT=SNP
14	103710474	rs62008725	A	G	100	PASS	AC=581;AF=0.116014;AN=5008;NS=2504;DP=17690;EAS_AF=0.256;AMR_AF=0.1729;AFR_AF=0.0076;EUR_AF=0.0467;SAS_AF=0.1493;AA=A|||;VT=SNP
14	103710615	rs8003932	G	C	100	PASS	AC=2655;AF=0.530152;AN=5008;NS=2504;DP=21590;EAS_AF=0.619;AMR_AF=0.5432;AFR_AF=0.4191;EUR_AF=0.5199;SAS_AF=0.59;AA=G|||;VT=SNP
14	103711337	rs17101405	A	G	100	PASS	AC=677;AF=0.135184;AN=5008;NS=2504;DP=14384;EAS_AF=0.2599;AMR_AF=0.1787;AFR_AF=0.0787;EUR_AF=0.0368;SAS_AF=0.1534;AA=A|||;VT=SNP
14	103712310	rs1033905	T	C	100	PASS	AC=1051;AF=0.209864;AN=5008;NS=2504;DP=21202;EAS_AF=0.1071;AMR_AF=0.2594;AFR_AF=0.0802;EUR_AF=0.4215;SAS_AF=0.2382;AA=T|||;VT=SNP
14	103712798	rs1033907	A	G	100	PASS	AC=1051;AF=0.209864;AN=5008;NS=2504;DP=21014;EAS_AF=0.1071;AMR_AF=0.2594;AFR_AF=0.0802;EUR_AF=0.4215;SAS_AF=0.2382;AA=A|||;VT=SNP
14	103712970	rs11624396	G	A	100	PASS	AC=1051;AF=0.209864;AN=5008;NS=2504;DP=19344;EAS_AF=0.1071;AMR_AF=0.2594;AFR_AF=0.0802;EUR_AF=0.4215;SAS_AF=0.2382;AA=G|||;VT=SNP
14	103713130	rs12894997	C	T	100	PASS	AC=1050;AF=0.209665;AN=5008;NS=2504;DP=18175;EAS_AF=0.1071;AMR_AF=0.2594;AFR_AF=0.0802;EUR_AF=0.4205;SAS_AF=0.2382;AA=C|||;VT=SNP
14	103713190	rs80006180	T	A	100	PASS	AC=1049;AF=0.209465;AN=5008;NS=2504;DP=19145;EAS_AF=0.1071;AMR_AF=0.2594;AFR_AF=0.0802;EUR_AF=0.4205;SAS_AF=0.2372;AA=A|||;VT=SNP
14	103713191	rs77334143	T	C	100	PASS	AC=1049;AF=0.209465;AN=5008;NS=2504;DP=19115;EAS_AF=0.1071;AMR_AF=0.2594;AFR_AF=0.0802;EUR_AF=0.4205;SAS_AF=0.2372;AA=T|||;VT=SNP
14	103713216	rs2147531	C	T	100	PASS	AC=3023;AF=0.603634;AN=5008;NS=2504;DP=19726;EAS_AF=0.6369;AMR_AF=0.5562;AFR_AF=0.6498;EUR_AF=0.5408;SAS_AF=0.6053;AA=C|||;VT=SNP
14	103713235	rs12895168	C	G	100	PASS	AC=1049;AF=0.209465;AN=5008;NS=2504;DP=20351;EAS_AF=0.1071;AMR_AF=0.2594;AFR_AF=0.0802;EUR_AF=0.4205;SAS_AF=0.2372;AA=C|||;VT=SNP
14	103713725	rs17607710	T	C	100	PASS	AC=1053;AF=0.210264;AN=5008;NS=2504;DP=20254;EAS_AF=0.1071;AMR_AF=0.2608;AFR_AF=0.0809;EUR_AF=0.4215;SAS_AF=0.2382;AA=T|||;VT=SNP
14	103713792	rs71417849	G	A	100	PASS	AC=1052;AF=0.210064;AN=5008;NS=2504;DP=19181;EAS_AF=0.1071;AMR_AF=0.2594;AFR_AF=0.0809;EUR_AF=0.4215;SAS_AF=0.2382;AA=G|||;VT=SNP
14	103714007	rs11160736	G	A	100	PASS	AC=2749;AF=0.548922;AN=5008;NS=2504;DP=17489;EAS_AF=0.6369;AMR_AF=0.5432;AFR_AF=0.4516;EUR_AF=0.5388;SAS_AF=0.6043;AA=G|||;VT=SNP
14	103714115	rs11160737	G	A	100	PASS	AC=2534;AF=0.50599;AN=5008;NS=2504;DP=18967;EAS_AF=0.619;AMR_AF=0.5288;AFR_AF=0.351;EUR_AF=0.5169;SAS_AF=0.5716;AA=G|||;VT=SNP
14	103714517	rs10142656	G	A	100	PASS	AC=807;AF=0.161142;AN=5008;NS=2504;DP=18181;EAS_AF=0.255;AMR_AF=0.1844;AFR_AF=0.1732;EUR_AF=0.0378;SAS_AF=0.1585;AA=G|||;VT=SNP
14	103714536	rs10131605	T	A	100	PASS	AC=801;AF=0.159944;AN=5008;NS=2504;DP=17911;EAS_AF=0.255;AMR_AF=0.1844;AFR_AF=0.1694;EUR_AF=0.0378;SAS_AF=0.1575;AA=T|||;VT=SNP
14	103714667	rs11625866	C	T	100	PASS	AC=1054;AF=0.210463;AN=5008;NS=2504;DP=20422;EAS_AF=0.1071;AMR_AF=0.2622;AFR_AF=0.0809;EUR_AF=0.4215;SAS_AF=0.2382;AA=C|||;VT=SNP
14	103714801	rs11625979	G	A	100	PASS	AC=1057;AF=0.211062;AN=5008;NS=2504;DP=21471;EAS_AF=0.1071;AMR_AF=0.2637;AFR_AF=0.0809;EUR_AF=0.4235;SAS_AF=0.2382;AA=G|||;VT=SNP
14	103714829	rs11621681	T	C	100	PASS	AC=1057;AF=0.211062;AN=5008;NS=2504;DP=20522;EAS_AF=0.1071;AMR_AF=0.2637;AFR_AF=0.0809;EUR_AF=0.4235;SAS_AF=0.2382;AA=T|||;VT=SNP
14	103715043	rs2403144	G	A	100	PASS	AC=2534;AF=0.50599;AN=5008;NS=2504;DP=21431;EAS_AF=0.619;AMR_AF=0.5274;AFR_AF=0.3495;EUR_AF=0.5169;SAS_AF=0.5746;AA=G|||;VT=SNP
14	103715179	rs11626942	G	A	100	PASS	AC=1058;AF=0.211262;AN=5008;NS=2504;DP=21235;EAS_AF=0.1081;AMR_AF=0.2637;AFR_AF=0.0809;EUR_AF=0.4235;SAS_AF=0.2382;AA=G|||;VT=SNP
14	103715413	rs12587313	T	C	100	PASS	AC=1057;AF=0.211062;AN=5008;NS=2504;DP=20020;EAS_AF=0.1071;AMR_AF=0.2637;AFR_AF=0.0809;EUR_AF=0.4235;SAS_AF=0.2382;AA=T|||;VT=SNP
14	103715453	rs10145743	G	A	100	PASS	AC=2877;AF=0.574481;AN=5008;NS=2504;DP=22348;EAS_AF=0.6379;AMR_AF=0.5403;AFR_AF=0.5514;EUR_AF=0.5388;SAS_AF=0.6012;AA=G|||;VT=SNP
14	103715465	rs8012366	G	A	100	PASS	AC=3129;AF=0.6248;AN=5008;NS=2504;DP=22324;EAS_AF=0.6379;AMR_AF=0.5519;AFR_AF=0.733;EUR_AF=0.5398;SAS_AF=0.6043;AA=G|||;VT=SNP
14	103715633	rs8012281	C	T	100	PASS	AC=3125;AF=0.624002;AN=5008;NS=2504;DP=18001;EAS_AF=0.6379;AMR_AF=0.5519;AFR_AF=0.7315;EUR_AF=0.5388;SAS_AF=0.6033;AA=C|||;VT=SNP
14	103715673	rs8012280	A	G	100	PASS	AC=3128;AF=0.624601;AN=5008;NS=2504;DP=16044;EAS_AF=0.6379;AMR_AF=0.5519;AFR_AF=0.7337;EUR_AF=0.5388;SAS_AF=0.6033;AA=G|||;VT=SNP
14	103715715	rs8012711	G	A	100	PASS	AC=3127;AF=0.624401;AN=5008;NS=2504;DP=16800;EAS_AF=0.6379;AMR_AF=0.5504;AFR_AF=0.7322;EUR_AF=0.5388;SAS_AF=0.6053;AA=G|||;VT=SNP
14	103715744	rs8013644	T	C	100	PASS	AC=677;AF=0.135184;AN=5008;NS=2504;DP=18392;EAS_AF=0.255;AMR_AF=0.1801;AFR_AF=0.0802;EUR_AF=0.0368;SAS_AF=0.1554;AA=T|||;VT=SNP
14	103715984	rs8017113	G	A	100	PASS	AC=3126;AF=0.624201;AN=5008;NS=2504;DP=18082;EAS_AF=0.6379;AMR_AF=0.5519;AFR_AF=0.7322;EUR_AF=0.5388;SAS_AF=0.6033;AA=G|||;VT=SNP
14	103716196	rs6575958	A	C	100	PASS	AC=4184;AF=0.835463;AN=5008;NS=2504;DP=20483;EAS_AF=0.746;AMR_AF=0.8156;AFR_AF=0.8124;EUR_AF=0.9622;SAS_AF=0.8425;AA=A|||;VT=SNP
14	103716242	rs6575959	G	A	100	PASS	AC=3124;AF=0.623802;AN=5008;NS=2504;DP=19556;EAS_AF=0.6389;AMR_AF=0.5533;AFR_AF=0.7292;EUR_AF=0.5427;SAS_AF=0.5992;AA=G|||;VT=SNP
14	103716293	rs8017641	G	T	100	PASS	AC=1054;AF=0.210463;AN=5008;NS=2504;DP=17646;EAS_AF=0.1071;AMR_AF=0.2622;AFR_AF=0.0817;EUR_AF=0.4195;SAS_AF=0.2393;AA=G|||;VT=SNP
14	103716394	rs8017805	G	A	100	PASS	AC=1036;AF=0.206869;AN=5008;NS=2504;DP=18185;EAS_AF=0.1071;AMR_AF=0.2565;AFR_AF=0.0817;EUR_AF=0.4095;SAS_AF=0.2352;AA=G|||;VT=SNP
14	103716708	rs10149355	G	C	100	PASS	AC=4011;AF=0.800919;AN=5008;NS=2504;DP=17361;EAS_AF=0.747;AMR_AF=0.8069;AFR_AF=0.6861;EUR_AF=0.9612;SAS_AF=0.8425;AA=C|||;VT=SNP
14	103716728	rs10149186	C	T	100	PASS	AC=2848;AF=0.56869;AN=5008;NS=2504;DP=17561;EAS_AF=0.6389;AMR_AF=0.5447;AFR_AF=0.5272;EUR_AF=0.5398;SAS_AF=0.5992;AA=C|||;VT=SNP
14	103716775	rs10149188	A	G	100	PASS	AC=4248;AF=0.848243;AN=5008;NS=2504;DP=17653;EAS_AF=0.7411;AMR_AF=0.817;AFR_AF=0.8638;EUR_AF=0.9622;SAS_AF=0.8425;AA=G|||;VT=SNP
14	103716885	rs10149294	A	G	100	PASS	AC=4217;AF=0.842053;AN=5008;NS=2504;DP=21919;EAS_AF=0.7391;AMR_AF=0.8141;AFR_AF=0.8434;EUR_AF=0.9622;SAS_AF=0.8425;AA=G|||;VT=SNP
14	103716970	rs11629342	G	A	100	PASS	AC=82;AF=0.0163738;AN=5008;NS=2504;DP=18789;EAS_AF=0.0169;AMR_AF=0.0101;AFR_AF=0.0023;EUR_AF=0.0258;SAS_AF=0.0297;AA=G|||;VT=SNP
14	103717024	rs12897635	G	T	100	PASS	AC=1056;AF=0.210863;AN=5008;NS=2504;DP=18591;EAS_AF=0.1022;AMR_AF=0.2579;AFR_AF=0.09;EUR_AF=0.4205;SAS_AF=0.2372;AA=G|||;VT=SNP
14	103717242	rs11160738	T	C	100	PASS	AC=3975;AF=0.79373;AN=5008;NS=2504;DP=22294;EAS_AF=0.748;AMR_AF=0.8069;AFR_AF=0.6445;EUR_AF=0.9702;SAS_AF=0.8517;AA=T|||;VT=SNP
14	103717951	rs12879051	G	A	100	PASS	AC=1974;AF=0.394169;AN=5008;NS=2504;DP=13022;EAS_AF=0.3562;AMR_AF=0.4582;AFR_AF=0.3026;EUR_AF=0.4742;SAS_AF=0.4294;AA=G|||;VT=SNP
14	103718116	rs138278807	C	A	100	PASS	AC=111;AF=0.0221645;AN=5008;NS=2504;DP=12224;EAS_AF=0.004;AMR_AF=0.0375;AFR_AF=0.0174;EUR_AF=0.0378;SAS_AF=0.0204;AA=C|||;VT=SNP
14	103718797	rs11622055	G	A	100	PASS	AC=778;AF=0.155351;AN=5008;NS=2504;DP=17097;EAS_AF=0.2371;AMR_AF=0.2363;AFR_AF=0.0968;EUR_AF=0.0974;SAS_AF=0.1524;AA=G|||;VT=SNP
14	103718941	rs144646029	A	G	100	PASS	AC=110;AF=0.0219649;AN=5008;NS=2504;DP=15974;EAS_AF=0.004;AMR_AF=0.0375;AFR_AF=0.0174;EUR_AF=0.0368;SAS_AF=0.0204;AA=A|||;VT=SNP
14	103719055	rs11160739	T	C	100	PASS	AC=4051;AF=0.808906;AN=5008;NS=2504;DP=16688;EAS_AF=0.7867;AMR_AF=0.7925;AFR_AF=0.7194;EUR_AF=0.8996;SAS_AF=0.8712;AA=T|||;VT=SNP
14	103719521	rs10135733	C	T	100	PASS	AC=4357;AF=0.870008;AN=5008;NS=2504;DP=15543;EAS_AF=0.7976;AMR_AF=0.889;AFR_AF=0.8328;EUR_AF=0.9344;SAS_AF=0.9151;AA=T|||;VT=SNP
14	103720076	rs10133522	T	C	100	PASS	AC=2442;AF=0.48762;AN=5008;NS=2504;DP=17934;EAS_AF=0.378;AMR_AF=0.5432;AFR_AF=0.4493;EUR_AF=0.5984;SAS_AF=0.499;AA=C|||;VT=SNP
14	103720467	rs11160740	A	G	100	PASS	AC=1519;AF=0.303315;AN=5008;NS=2504;DP=16995;EAS_AF=0.1429;AMR_AF=0.2608;AFR_AF=0.2905;EUR_AF=0.4573;SAS_AF=0.3579;AA=A|||;VT=SNP
14	103720603	rs11160741	G	A	100	PASS	AC=386;AF=0.0770767;AN=5008;NS=2504;DP=17053;EAS_AF=0.0218;AMR_AF=0.0317;AFR_AF=0.2156;EUR_AF=0.0209;SAS_AF=0.0368;AA=G|||;VT=SNP
14	103720689	rs11626696	A	G	100	PASS	AC=86;AF=0.0171725;AN=5008;NS=2504;DP=14046;EAS_AF=0.0198;AMR_AF=0.0086;AFR_AF=0.0023;EUR_AF=0.0219;SAS_AF=0.0358;AA=G|||;VT=SNP
14	103720803	rs11626825	G	A	100	PASS	AC=414;AF=0.0826677;AN=5008;NS=2504;DP=15965;EAS_AF=0.0198;AMR_AF=0.0389;AFR_AF=0.2179;EUR_AF=0.0358;SAS_AF=0.044;AA=G|||;VT=SNP
14	103721001	rs8015184	C	T	100	PASS	AC=4315;AF=0.861621;AN=5008;NS=2504;DP=16682;EAS_AF=0.7847;AMR_AF=0.8833;AFR_AF=0.8094;EUR_AF=0.9423;SAS_AF=0.9131;AA=T|||;VT=SNP
14	103721012	rs8016347	T	C	100	PASS	AC=4262;AF=0.851038;AN=5008;NS=2504;DP=16000;EAS_AF=0.7847;AMR_AF=0.8818;AFR_AF=0.77;EUR_AF=0.9423;SAS_AF=0.9131;AA=T|||;VT=SNP
14	103721074	rs12891434	T	C	100	PASS	AC=4261;AF=0.850839;AN=5008;NS=2504;DP=15579;EAS_AF=0.7847;AMR_AF=0.8818;AFR_AF=0.77;EUR_AF=0.9423;SAS_AF=0.9121;AA=C|||;VT=SNP
14	103721080	rs12890475	G	C	100	PASS	AC=4261;AF=0.850839;AN=5008;NS=2504;DP=15482;EAS_AF=0.7847;AMR_AF=0.8818;AFR_AF=0.77;EUR_AF=0.9423;SAS_AF=0.9121;AA=G|||;VT=SNP
14	103721159	rs12890343	C	A	100	PASS	AC=4288;AF=0.85623;AN=5008;NS=2504;DP=17681;EAS_AF=0.7857;AMR_AF=0.8818;AFR_AF=0.7897;EUR_AF=0.9423;SAS_AF=0.9121;AA=A|||;VT=SNP
14	103721245	rs2896476	T	A	100	PASS	AC=4273;AF=0.853235;AN=5008;NS=2504;DP=16636;EAS_AF=0.7857;AMR_AF=0.8818;AFR_AF=0.7784;EUR_AF=0.9423;SAS_AF=0.9121;AA=T|||;VT=SNP
14	103721842	rs58447384	T	C	100	PASS	AC=4270;AF=0.852636;AN=5008;NS=2504;DP=15608;EAS_AF=0.7857;AMR_AF=0.879;AFR_AF=0.7776;EUR_AF=0.9423;SAS_AF=0.9121;AA=C|||;VT=SNP
14	103722248	rs9743995	C	A	100	PASS	AC=4169;AF=0.832468;AN=5008;NS=2504;DP=16713;EAS_AF=0.7857;AMR_AF=0.8718;AFR_AF=0.7095;EUR_AF=0.9374;SAS_AF=0.911;AA=C|||;VT=SNP
14	103722462	rs7161333	T	A	100	PASS	AC=1074;AF=0.214457;AN=5008;NS=2504;DP=12482;EAS_AF=0.124;AMR_AF=0.2133;AFR_AF=0.0386;EUR_AF=0.4284;SAS_AF=0.3262;AA=T|||;VT=SNP
14	103722592	rs6575960	C	T	100	PASS	AC=4270;AF=0.852636;AN=5008;NS=2504;DP=13254;EAS_AF=0.7857;AMR_AF=0.879;AFR_AF=0.7776;EUR_AF=0.9423;SAS_AF=0.9121;AA=C|||;VT=SNP
14	103722730	rs6575961	C	T	100	PASS	AC=4272;AF=0.853035;AN=5008;NS=2504;DP=15690;EAS_AF=0.7857;AMR_AF=0.879;AFR_AF=0.7784;EUR_AF=0.9423;SAS_AF=0.9131;AA=C|||;VT=SNP
14	103722753	rs6575962	C	T	100	PASS	AC=4273;AF=0.853235;AN=5008;NS=2504;DP=15871;EAS_AF=0.7857;AMR_AF=0.879;AFR_AF=0.7791;EUR_AF=0.9423;SAS_AF=0.9131;AA=C|||;VT=SNP
14	103722792	rs6575963	T	C	100	PASS	AC=4288;AF=0.85623;AN=5008;NS=2504;DP=15062;EAS_AF=0.7857;AMR_AF=0.879;AFR_AF=0.7905;EUR_AF=0.9423;SAS_AF=0.9131;AA=C|||;VT=SNP
14	103722989	rs6575964	G	T	100	PASS	AC=4271;AF=0.852835;AN=5008;NS=2504;DP=18858;EAS_AF=0.7857;AMR_AF=0.879;AFR_AF=0.7784;EUR_AF=0.9423;SAS_AF=0.9121;AA=G|||;VT=SNP
14	103723279	rs2403146	C	T	100	PASS	AC=4249;AF=0.848442;AN=5008;NS=2504;DP=19757;EAS_AF=0.7857;AMR_AF=0.879;AFR_AF=0.7625;EUR_AF=0.9414;SAS_AF=0.9121;AA=T|||;VT=SNP
14	103723521	rs2403147	T	A	100	PASS	AC=4249;AF=0.848442;AN=5008;NS=2504;DP=19026;EAS_AF=0.7857;AMR_AF=0.879;AFR_AF=0.7625;EUR_AF=0.9414;SAS_AF=0.9121;AA=T|||;VT=SNP
14	103723756	rs57746378	T	C	100	PASS	AC=1972;AF=0.39377;AN=5008;NS=2504;DP=20374;EAS_AF=0.3849;AMR_AF=0.3934;AFR_AF=0.382;EUR_AF=0.3787;SAS_AF=0.4346;AA=T|||;VT=SNP
14	103723841	rs10162320	C	T	100	PASS	AC=4252;AF=0.849042;AN=5008;NS=2504;DP=20757;EAS_AF=0.7857;AMR_AF=0.879;AFR_AF=0.7648;EUR_AF=0.9414;SAS_AF=0.9121;AA=T|||;VT=SNP
14	103724078	rs10438241	C	G	100	PASS	AC=4252;AF=0.849042;AN=5008;NS=2504;DP=18184;EAS_AF=0.7857;AMR_AF=0.879;AFR_AF=0.7648;EUR_AF=0.9414;SAS_AF=0.9121;AA=C|||;VT=SNP
14	103724412	rs11627436	T	A	100	PASS	AC=4251;AF=0.848842;AN=5008;NS=2504;DP=15511;EAS_AF=0.7847;AMR_AF=0.879;AFR_AF=0.7648;EUR_AF=0.9414;SAS_AF=0.9121;AA=T|||;VT=SNP
14	103724536	rs12717689	C	T	100	PASS	AC=4168;AF=0.832268;AN=5008;NS=2504;DP=13817;EAS_AF=0.7847;AMR_AF=0.8732;AFR_AF=0.7095;EUR_AF=0.9364;SAS_AF=0.911;AA=C|||;VT=SNP
14	103724561	rs12717690	G	A	100	PASS	AC=4251;AF=0.848842;AN=5008;NS=2504;DP=13135;EAS_AF=0.7847;AMR_AF=0.879;AFR_AF=0.7648;EUR_AF=0.9414;SAS_AF=0.9121;AA=G|||;VT=SNP
14	103724572	rs12717691	T	G	100	PASS	AC=4285;AF=0.855631;AN=5008;NS=2504;DP=12911;EAS_AF=0.7847;AMR_AF=0.879;AFR_AF=0.7897;EUR_AF=0.9423;SAS_AF=0.9121;AA=G|||;VT=SNP
14	103724714	rs12888019	A	T	100	PASS	AC=4163;AF=0.83127;AN=5008;NS=2504;DP=11596;EAS_AF=0.7847;AMR_AF=0.8746;AFR_AF=0.7005;EUR_AF=0.9414;SAS_AF=0.9121;AA=T|||;VT=SNP
14	103724731	rs11622875	A	G	100	PASS	AC=4163;AF=0.83127;AN=5008;NS=2504;DP=11989;EAS_AF=0.7847;AMR_AF=0.8746;AFR_AF=0.7005;EUR_AF=0.9414;SAS_AF=0.9121;AA=G|||;VT=SNP
14	103724773	rs11622945	C	T	100	PASS	AC=4162;AF=0.83107;AN=5008;NS=2504;DP=13277;EAS_AF=0.7847;AMR_AF=0.8746;AFR_AF=0.6997;EUR_AF=0.9414;SAS_AF=0.9121;AA=C|||;VT=SNP
14	103724839	rs7152447	T	C	100	PASS	AC=4248;AF=0.848243;AN=5008;NS=2504;DP=14295;EAS_AF=0.7847;AMR_AF=0.879;AFR_AF=0.764;EUR_AF=0.9394;SAS_AF=0.9121;AA=C|||;VT=SNP
14	103725149	rs6575965	G	T	100	PASS	AC=4250;AF=0.848642;AN=5008;NS=2504;DP=16072;EAS_AF=0.7847;AMR_AF=0.879;AFR_AF=0.764;EUR_AF=0.9414;SAS_AF=0.9121;AA=T|||;VT=SNP
14	103725187	rs6575966	G	A	100	PASS	AC=4169;AF=0.832468;AN=5008;NS=2504;DP=17180;EAS_AF=0.7847;AMR_AF=0.8732;AFR_AF=0.7103;EUR_AF=0.9364;SAS_AF=0.911;AA=G|||;VT=SNP
14	103725420	rs8018376	A	G	100	PASS	AC=4250;AF=0.848642;AN=5008;NS=2504;DP=15455;EAS_AF=0.7847;AMR_AF=0.879;AFR_AF=0.764;EUR_AF=0.9414;SAS_AF=0.9121;AA=a|||;VT=SNP
14	103725624	rs10162422	C	G	100	PASS	AC=4250;AF=0.848642;AN=5008;NS=2504;DP=16467;EAS_AF=0.7847;AMR_AF=0.879;AFR_AF=0.764;EUR_AF=0.9414;SAS_AF=0.9121;AA=G|||;VT=SNP
14	103725970	rs6575967	A	G	100	PASS	AC=4251;AF=0.848842;AN=5008;NS=2504;DP=17997;EAS_AF=0.7887;AMR_AF=0.879;AFR_AF=0.7617;EUR_AF=0.9414;SAS_AF=0.9121;AA=G|||;VT=SNP
14	103726048	rs6575968	A	T	100	PASS	AC=4241;AF=0.846845;AN=5008;NS=2504;DP=19556;EAS_AF=0.7847;AMR_AF=0.879;AFR_AF=0.7572;EUR_AF=0.9414;SAS_AF=0.9121;AA=A|||;VT=SNP
14	103726134	rs6575969	G	A	100	PASS	AC=4178;AF=0.834265;AN=5008;NS=2504;DP=18430;EAS_AF=0.744;AMR_AF=0.879;AFR_AF=0.7428;EUR_AF=0.9414;SAS_AF=0.909;AA=A|||;VT=SNP
14	103726207	rs8003787	G	T	100	PASS	AC=4241;AF=0.846845;AN=5008;NS=2504;DP=15694;EAS_AF=0.7847;AMR_AF=0.879;AFR_AF=0.7572;EUR_AF=0.9414;SAS_AF=0.9121;AA=G|||;VT=SNP
14	103726353	rs8003553	A	G	100	PASS	AC=4244;AF=0.847444;AN=5008;NS=2504;DP=17131;EAS_AF=0.7867;AMR_AF=0.879;AFR_AF=0.7579;EUR_AF=0.9414;SAS_AF=0.9121;AA=-|||;VT=SNP
14	103726357	rs8004929	T	C	100	PASS	AC=4245;AF=0.847644;AN=5008;NS=2504;DP=17553;EAS_AF=0.7867;AMR_AF=0.879;AFR_AF=0.7579;EUR_AF=0.9414;SAS_AF=0.9131;AA=-|||;VT=SNP
14	103726502	rs12586395	T	G	100	PASS	AC=3173;AF=0.633586;AN=5008;NS=2504;DP=20674;EAS_AF=0.6627;AMR_AF=0.6628;AFR_AF=0.73;EUR_AF=0.505;SAS_AF=0.5849;AA=T|||;VT=SNP
14	103726973	rs11626316	A	C	100	PASS	AC=3217;AF=0.642372;AN=5008;NS=2504;DP=18155;EAS_AF=0.6577;AMR_AF=0.6614;AFR_AF=0.7595;EUR_AF=0.5149;SAS_AF=0.5859;AA=C|||;VT=SNP
14	103727176	rs12884360	G	T	100	PASS	AC=751;AF=0.14996;AN=5008;NS=2504;DP=15298;EAS_AF=0.254;AMR_AF=0.2349;AFR_AF=0.0915;EUR_AF=0.0994;SAS_AF=0.1135;AA=G|||;VT=SNP
14	103727864	rs10144808	A	C	100	PASS	AC=3215;AF=0.641973;AN=5008;NS=2504;DP=15390;EAS_AF=0.6548;AMR_AF=0.6614;AFR_AF=0.7587;EUR_AF=0.5159;SAS_AF=0.5869;AA=C|||;VT=SNP
14	103728079	rs12890984	T	C	100	PASS	AC=1016;AF=0.202875;AN=5008;NS=2504;DP=18054;EAS_AF=0.253;AMR_AF=0.2522;AFR_AF=0.2723;EUR_AF=0.1133;SAS_AF=0.1145;AA=C|||;VT=SNP
14	103728260	rs12889953	A	G	100	PASS	AC=659;AF=0.131589;AN=5008;NS=2504;DP=17782;EAS_AF=0.254;AMR_AF=0.2305;AFR_AF=0.0204;EUR_AF=0.1044;SAS_AF=0.1135;AA=A|||;VT=SNP
14	103728703	rs10047932	G	A	100	PASS	AC=1837;AF=0.366813;AN=5008;NS=2504;DP=21717;EAS_AF=0.3849;AMR_AF=0.3833;AFR_AF=0.2814;EUR_AF=0.3817;SAS_AF=0.4366;AA=g|||;VT=SNP
14	103729406	rs1957884	T	C	100	PASS	AC=3044;AF=0.607827;AN=5008;NS=2504;DP=18388;EAS_AF=0.6518;AMR_AF=0.6527;AFR_AF=0.6384;EUR_AF=0.5119;SAS_AF=0.5879;AA=T|||;VT=SNP
14	103730519	rs12587827	C	T	100	PASS	AC=3221;AF=0.643171;AN=5008;NS=2504;DP=18665;EAS_AF=0.6518;AMR_AF=0.6643;AFR_AF=0.7632;EUR_AF=0.5159;SAS_AF=0.5879;AA=T|||;VT=SNP
14	103731797	rs10129761	T	C	100	PASS	AC=2075;AF=0.414337;AN=5008;NS=2504;DP=20260;EAS_AF=0.3859;AMR_AF=0.3991;AFR_AF=0.4508;EUR_AF=0.3817;SAS_AF=0.4387;AA=T|||;VT=SNP
14	103731822	rs114376984	T	C	100	PASS	AC=177;AF=0.0353435;AN=5008;NS=2504;DP=20854;EAS_AF=0.0823;AMR_AF=0.0259;AFR_AF=0;EUR_AF=0.0268;SAS_AF=0.0501;AA=T|||;VT=SNP
14	103732751	rs1957885	A	G	100	PASS	AC=897;AF=0.179113;AN=5008;NS=2504;DP=15998;EAS_AF=0.252;AMR_AF=0.245;AFR_AF=0.1914;EUR_AF=0.1074;SAS_AF=0.1145;AA=A|||;VT=SNP
14	103732823	rs10133012	T	C	100	PASS	AC=1843;AF=0.368011;AN=5008;NS=2504;DP=16584;EAS_AF=0.3889;AMR_AF=0.3847;AFR_AF=0.2791;EUR_AF=0.3837;SAS_AF=0.4387;AA=T|||;VT=SNP
14	103734681	rs66826300	G	A	100	PASS	AC=676;AF=0.134984;AN=5008;NS=2504;DP=21095;EAS_AF=0.254;AMR_AF=0.2334;AFR_AF=0.0333;EUR_AF=0.1024;SAS_AF=0.1135;AA=G|||;VT=SNP
14	103734756	rs71417850	G	A	100	PASS	AC=665;AF=0.132788;AN=5008;NS=2504;DP=21794;EAS_AF=0.254;AMR_AF=0.2334;AFR_AF=0.0234;EUR_AF=0.1024;SAS_AF=0.1155;AA=G|||;VT=SNP
14	103734997	rs34731746	G	A	100	PASS	AC=678;AF=0.135383;AN=5008;NS=2504;DP=15988;EAS_AF=0.256;AMR_AF=0.2334;AFR_AF=0.0333;EUR_AF=0.1024;SAS_AF=0.1135;AA=G|||;VT=SNP
14	103735296	rs74555963	A	G	100	PASS	AC=687;AF=0.137181;AN=5008;NS=2504;DP=16943;EAS_AF=0.254;AMR_AF=0.2334;AFR_AF=0.0416;EUR_AF=0.1024;SAS_AF=0.1135;AA=G|||;VT=SNP
14	103735714	rs55723265	G	A	100	PASS	AC=1521;AF=0.303714;AN=5008;NS=2504;DP=16779;EAS_AF=0.3829;AMR_AF=0.3833;AFR_AF=0.0416;EUR_AF=0.3807;SAS_AF=0.4407;AA=G|||;VT=SNP
14	103736621	rs11622360	A	G	100	PASS	AC=647;AF=0.129193;AN=5008;NS=2504;DP=16331;EAS_AF=0.253;AMR_AF=0.232;AFR_AF=0.0129;EUR_AF=0.1024;SAS_AF=0.1135;AA=A|||;VT=SNP
14	103736732	rs11622484	G	A	100	PASS	AC=681;AF=0.135982;AN=5008;NS=2504;DP=14783;EAS_AF=0.254;AMR_AF=0.2334;AFR_AF=0.0371;EUR_AF=0.1024;SAS_AF=0.1135;AA=G|||;VT=SNP
14	103737257	rs11623471	C	G	100	PASS	AC=673;AF=0.134385;AN=5008;NS=2504;DP=17156;EAS_AF=0.254;AMR_AF=0.2334;AFR_AF=0.031;EUR_AF=0.1024;SAS_AF=0.1135;AA=c|||;VT=SNP
14	103738006	rs112256421	A	G	100	PASS	AC=2241;AF=0.447484;AN=5008;NS=2504;DP=13659;EAS_AF=0.3958;AMR_AF=0.4179;AFR_AF=0.5098;EUR_AF=0.4105;SAS_AF=0.4755;AA=A|||;VT=SNP
14	103738330	rs67361906	T	C	100	PASS	AC=794;AF=0.158546;AN=5008;NS=2504;DP=17147;EAS_AF=0.254;AMR_AF=0.2378;AFR_AF=0.1203;EUR_AF=0.1024;SAS_AF=0.1135;AA=T|||;VT=SNP
14	103738677	rs7161297	G	A	100	PASS	AC=2242;AF=0.447684;AN=5008;NS=2504;DP=17302;EAS_AF=0.3958;AMR_AF=0.4179;AFR_AF=0.5106;EUR_AF=0.4105;SAS_AF=0.4755;AA=G|||;VT=SNP
14	103740438	rs10129265	C	T	100	PASS	AC=1955;AF=0.390375;AN=5008;NS=2504;DP=11584;EAS_AF=0.3839;AMR_AF=0.3905;AFR_AF=0.3654;EUR_AF=0.3807;SAS_AF=0.4407;AA=C|||;VT=SNP
14	103740942	rs4906306	A	G	100	PASS	AC=794;AF=0.158546;AN=5008;NS=2504;DP=12441;EAS_AF=0.254;AMR_AF=0.2378;AFR_AF=0.1203;EUR_AF=0.1024;SAS_AF=0.1135;AA=A|||;VT=SNP
14	103741043	rs4900567	A	G	100	PASS	AC=885;AF=0.176717;AN=5008;NS=2504;DP=16529;EAS_AF=0.255;AMR_AF=0.2406;AFR_AF=0.1861;EUR_AF=0.1034;SAS_AF=0.1135;AA=G|||;VT=SNP
14	103742165	rs11623096	A	G	100	PASS	AC=804;AF=0.160543;AN=5008;NS=2504;DP=17786;EAS_AF=0.255;AMR_AF=0.2378;AFR_AF=0.1271;EUR_AF=0.1024;SAS_AF=0.1135;AA=G|||;VT=SNP
14	103742549	rs67550214	A	G	100	PASS	AC=802;AF=0.160144;AN=5008;NS=2504;DP=16309;EAS_AF=0.254;AMR_AF=0.2378;AFR_AF=0.1263;EUR_AF=0.1024;SAS_AF=0.1135;AA=G|||;VT=SNP
14	103743234	rs4900568	T	C	100	PASS	AC=3180;AF=0.634984;AN=5008;NS=2504;DP=17335;EAS_AF=0.6528;AMR_AF=0.6671;AFR_AF=0.7307;EUR_AF=0.5139;SAS_AF=0.589;AA=C|||;VT=SNP
14	103744865	rs8007066	G	A	100	PASS	AC=803;AF=0.160343;AN=5008;NS=2504;DP=17669;EAS_AF=0.254;AMR_AF=0.2378;AFR_AF=0.1256;EUR_AF=0.1044;SAS_AF=0.1135;AA=G|||;VT=SNP
14	103745705	rs3742453	G	C	100	PASS	AC=799;AF=0.159545;AN=5008;NS=2504;DP=6665;EAS_AF=0.254;AMR_AF=0.2406;AFR_AF=0.1203;EUR_AF=0.1044;SAS_AF=0.1145;AA=G|||;VT=SNP
14	103745783	rs3742454	C	T	100	PASS	AC=800;AF=0.159744;AN=5008;NS=2504;DP=6625;EAS_AF=0.255;AMR_AF=0.2378;AFR_AF=0.1218;EUR_AF=0.1044;SAS_AF=0.1145;AA=T|||;VT=SNP
14	103745785	rs3742455	G	A	100	PASS	AC=804;AF=0.160543;AN=5008;NS=2504;DP=6501;EAS_AF=0.254;AMR_AF=0.2406;AFR_AF=0.1241;EUR_AF=0.1044;SAS_AF=0.1145;AA=A|||;VT=SNP
14	103745853	rs3742456	A	G	100	PASS	AC=800;AF=0.159744;AN=5008;NS=2504;DP=8504;EAS_AF=0.254;AMR_AF=0.2406;AFR_AF=0.121;EUR_AF=0.1044;SAS_AF=0.1145;AA=G|||;VT=SNP
14	103745973	rs3742457	G	A	100	PASS	AC=1834;AF=0.366214;AN=5008;NS=2504;DP=12296;EAS_AF=0.3849;AMR_AF=0.3847;AFR_AF=0.2799;EUR_AF=0.3787;SAS_AF=0.4376;AA=G|||;VT=SNP
14	103746114	rs34706850	C	G	100	PASS	AC=801;AF=0.159944;AN=5008;NS=2504;DP=12187;EAS_AF=0.254;AMR_AF=0.2406;AFR_AF=0.1203;EUR_AF=0.1044;SAS_AF=0.1166;AA=C|||;VT=SNP
14	103746193	rs7156255	T	G	100	PASS	AC=3261;AF=0.651158;AN=5008;NS=2504;DP=11204;EAS_AF=0.6538;AMR_AF=0.67;AFR_AF=0.7882;EUR_AF=0.5169;SAS_AF=0.5879;AA=G|||;VT=SNP
14	103746696	rs6575970	G	A	100	PASS	AC=2042;AF=0.407748;AN=5008;NS=2504;DP=18858;EAS_AF=0.3968;AMR_AF=0.3991;AFR_AF=0.379;EUR_AF=0.3996;SAS_AF=0.4724;AA=G|||;VT=SNP
14	103747172	rs11629325	C	G	100	PASS	AC=812;AF=0.162141;AN=5008;NS=2504;DP=20795;EAS_AF=0.254;AMR_AF=0.2406;AFR_AF=0.1286;EUR_AF=0.1044;SAS_AF=0.1166;AA=C|||;VT=SNP
14	103747467	rs11625352	T	C	100	PASS	AC=801;AF=0.159944;AN=5008;NS=2504;DP=16418;EAS_AF=0.255;AMR_AF=0.2406;AFR_AF=0.1195;EUR_AF=0.1044;SAS_AF=0.1166;AA=T|||;VT=SNP
14	103747663	rs11620745	G	A	100	PASS	AC=812;AF=0.162141;AN=5008;NS=2504;DP=14360;EAS_AF=0.256;AMR_AF=0.2406;AFR_AF=0.1286;EUR_AF=0.1034;SAS_AF=0.1155;AA=G|||;VT=SNP
14	103747674	rs11620689	C	T	100	PASS	AC=812;AF=0.162141;AN=5008;NS=2504;DP=14607;EAS_AF=0.256;AMR_AF=0.2406;AFR_AF=0.1286;EUR_AF=0.1034;SAS_AF=0.1155;AA=c|||;VT=SNP
14	103747675	rs11620647	A	G	100	PASS	AC=812;AF=0.162141;AN=5008;NS=2504;DP=14578;EAS_AF=0.256;AMR_AF=0.2406;AFR_AF=0.1286;EUR_AF=0.1034;SAS_AF=0.1155;AA=G|||;VT=SNP
14	103748278	rs2403148	A	G	100	PASS	AC=812;AF=0.162141;AN=5008;NS=2504;DP=20274;EAS_AF=0.254;AMR_AF=0.2406;AFR_AF=0.1286;EUR_AF=0.1044;SAS_AF=0.1166;AA=A|||;VT=SNP
14	103748322	rs2403149	A	T	100	PASS	AC=812;AF=0.162141;AN=5008;NS=2504;DP=20230;EAS_AF=0.254;AMR_AF=0.2406;AFR_AF=0.1286;EUR_AF=0.1044;SAS_AF=0.1166;AA=T|||;VT=SNP
14	103748422	rs2403150	A	G	100	PASS	AC=812;AF=0.162141;AN=5008;NS=2504;DP=19595;EAS_AF=0.254;AMR_AF=0.2406;AFR_AF=0.1286;EUR_AF=0.1044;SAS_AF=0.1166;AA=G|||;VT=SNP
14	103748578	rs2147532	C	T	100	PASS	AC=812;AF=0.162141;AN=5008;NS=2504;DP=18780;EAS_AF=0.254;AMR_AF=0.2406;AFR_AF=0.1286;EUR_AF=0.1044;SAS_AF=0.1166;AA=C|||;VT=SNP
14	103748754	rs2181983	C	T	100	PASS	AC=801;AF=0.159944;AN=5008;NS=2504;DP=18319;EAS_AF=0.254;AMR_AF=0.2406;AFR_AF=0.1203;EUR_AF=0.1044;SAS_AF=0.1166;AA=c|||;VT=SNP
14	103748802	rs11622013	G	A	100	PASS	AC=806;AF=0.160942;AN=5008;NS=2504;DP=16344;EAS_AF=0.254;AMR_AF=0.2406;AFR_AF=0.1241;EUR_AF=0.1044;SAS_AF=0.1166;AA=A|||;VT=SNP
14	103748951	rs66792477	T	C	100	PASS	AC=812;AF=0.162141;AN=5008;NS=2504;DP=17444;EAS_AF=0.254;AMR_AF=0.2406;AFR_AF=0.1286;EUR_AF=0.1044;SAS_AF=0.1166;AA=C|||;VT=SNP
14	103748983	rs61697413	A	G	100	PASS	AC=812;AF=0.162141;AN=5008;NS=2504;DP=17226;EAS_AF=0.254;AMR_AF=0.2406;AFR_AF=0.1286;EUR_AF=0.1044;SAS_AF=0.1166;AA=G|||;VT=SNP
14	103749216	rs35433187	G	A	100	PASS	AC=813;AF=0.16234;AN=5008;NS=2504;DP=18306;EAS_AF=0.254;AMR_AF=0.2406;AFR_AF=0.1293;EUR_AF=0.1044;SAS_AF=0.1166;AA=G|||;VT=SNP
14	103749368	rs11160742	T	C	100	PASS	AC=3079;AF=0.614816;AN=5008;NS=2504;DP=21799;EAS_AF=0.6518;AMR_AF=0.6599;AFR_AF=0.6581;EUR_AF=0.5129;SAS_AF=0.591;AA=C|||;VT=SNP
14	103749895	rs11623296	C	T	100	PASS	AC=800;AF=0.159744;AN=5008;NS=2504;DP=21010;EAS_AF=0.253;AMR_AF=0.2406;AFR_AF=0.121;EUR_AF=0.1044;SAS_AF=0.1155;AA=C|||;VT=SNP
14	103750281	rs11626610	G	T	100	PASS	AC=711;AF=0.141973;AN=5008;NS=2504;DP=20420;EAS_AF=0.253;AMR_AF=0.2406;AFR_AF=0.0552;EUR_AF=0.1034;SAS_AF=0.1145;AA=T|||;VT=SNP
14	103750625	rs72706701	C	T	100	PASS	AC=808;AF=0.161342;AN=5008;NS=2504;DP=19251;EAS_AF=0.2589;AMR_AF=0.2003;AFR_AF=0.1346;EUR_AF=0.1183;SAS_AF=0.1135;AA=C|||;VT=SNP
14	103750916	rs1951949	G	A	100	PASS	AC=3088;AF=0.616613;AN=5008;NS=2504;DP=19088;EAS_AF=0.6478;AMR_AF=0.6671;AFR_AF=0.6626;EUR_AF=0.5179;SAS_AF=0.5879;AA=A|||;VT=SNP
14	103751025	rs35300155	G	A	100	PASS	AC=839;AF=0.167532;AN=5008;NS=2504;DP=19265;EAS_AF=0.2599;AMR_AF=0.2594;AFR_AF=0.1316;EUR_AF=0.1083;SAS_AF=0.1166;AA=G|||;VT=SNP
14	103751539	rs75271069	C	G	100	PASS	AC=247;AF=0.0493211;AN=5008;NS=2504;DP=22552;EAS_AF=0.0119;AMR_AF=0.0216;AFR_AF=0.1157;EUR_AF=0.0328;SAS_AF=0.0348;AA=C|||;VT=SNP
14	103751591	rs10148164	G	A	100	PASS	AC=267;AF=0.0533147;AN=5008;NS=2504;DP=21550;EAS_AF=0.0119;AMR_AF=0.0231;AFR_AF=0.1301;EUR_AF=0.0328;SAS_AF=0.0348;AA=G|||;VT=SNP
14	103751712	rs11627972	G	A	100	PASS	AC=841;AF=0.167931;AN=5008;NS=2504;DP=19145;EAS_AF=0.2599;AMR_AF=0.2594;AFR_AF=0.1339;EUR_AF=0.1083;SAS_AF=0.1155;AA=G|||;VT=SNP
14	103751760	rs11627920	A	G	100	PASS	AC=888;AF=0.177316;AN=5008;NS=2504;DP=20734;EAS_AF=0.2599;AMR_AF=0.2608;AFR_AF=0.1687;EUR_AF=0.1083;SAS_AF=0.1155;AA=G|||;VT=SNP
14	103752577	rs8021920	G	C	100	PASS	AC=1125;AF=0.224641;AN=5008;NS=2504;DP=20241;EAS_AF=0.2788;AMR_AF=0.281;AFR_AF=0.2716;EUR_AF=0.1412;SAS_AF=0.1513;AA=C|||;VT=SNP
14	103752836	rs8021875	A	G	100	PASS	AC=872;AF=0.174121;AN=5008;NS=2504;DP=18521;EAS_AF=0.2669;AMR_AF=0.2594;AFR_AF=0.152;EUR_AF=0.1074;SAS_AF=0.1166;AA=A|||;VT=SNP
14	103752866	rs34535421	G	C	100	PASS	AC=849;AF=0.169529;AN=5008;NS=2504;DP=18606;EAS_AF=0.2669;AMR_AF=0.2594;AFR_AF=0.1346;EUR_AF=0.1074;SAS_AF=0.1166;AA=G|||;VT=SNP
14	103752959	rs11621255	A	G	100	PASS	AC=74;AF=0.0147764;AN=5008;NS=2504;DP=19511;EAS_AF=0.0119;AMR_AF=0.0086;AFR_AF=0.0023;EUR_AF=0.0209;SAS_AF=0.0327;AA=A|||;VT=SNP
14	103753262	rs10131171	C	T	100	PASS	AC=1787;AF=0.356829;AN=5008;NS=2504;DP=20743;EAS_AF=0.374;AMR_AF=0.3746;AFR_AF=0.261;EUR_AF=0.3757;SAS_AF=0.4366;AA=C|||;VT=SNP
14	103753338	rs79326872	G	A	100	PASS	AC=248;AF=0.0495208;AN=5008;NS=2504;DP=18442;EAS_AF=0.0119;AMR_AF=0.0216;AFR_AF=0.1165;EUR_AF=0.0328;SAS_AF=0.0348;AA=G|||;VT=SNP
14	103754526	rs145226506	A	G	100	PASS	AC=74;AF=0.0147764;AN=5008;NS=2504;DP=13834;EAS_AF=0.0119;AMR_AF=0.0086;AFR_AF=0.0023;EUR_AF=0.0209;SAS_AF=0.0327;AA=A|||;VT=SNP
14	103755226	rs11623891	A	C	100	PASS	AC=3239;AF=0.646765;AN=5008;NS=2504;DP=20917;EAS_AF=0.6409;AMR_AF=0.6599;AFR_AF=0.7973;EUR_AF=0.507;SAS_AF=0.5838;AA=C|||;VT=SNP
14	103755948	rs11847321	A	G	100	PASS	AC=1303;AF=0.260184;AN=5008;NS=2504;DP=17831;EAS_AF=0.2649;AMR_AF=0.2795;AFR_AF=0.4175;EUR_AF=0.1382;SAS_AF=0.1544;AA=G|||;VT=SNP
14	103755958	rs8019163	C	T	100	PASS	AC=827;AF=0.165136;AN=5008;NS=2504;DP=17676;EAS_AF=0.252;AMR_AF=0.2478;AFR_AF=0.1362;EUR_AF=0.1044;SAS_AF=0.1186;AA=C|||;VT=SNP
14	103756206	rs17101433	G	A	100	PASS	AC=827;AF=0.165136;AN=5008;NS=2504;DP=15235;EAS_AF=0.251;AMR_AF=0.2478;AFR_AF=0.1362;EUR_AF=0.1044;SAS_AF=0.1196;AA=G|||;VT=SNP
14	103756256	rs78853041	G	A	100	PASS	AC=129;AF=0.0257588;AN=5008;NS=2504;DP=18141;EAS_AF=0.0129;AMR_AF=0.0086;AFR_AF=0.0424;EUR_AF=0.0219;SAS_AF=0.0327;AA=G|||;VT=SNP
14	103756530	rs17101439	G	C	100	PASS	AC=918;AF=0.183307;AN=5008;NS=2504;DP=19832;EAS_AF=0.25;AMR_AF=0.2522;AFR_AF=0.2042;EUR_AF=0.1054;SAS_AF=0.1176;AA=G|||;VT=SNP
14	103756721	rs11625351	A	G	100	PASS	AC=3147;AF=0.628395;AN=5008;NS=2504;DP=18887;EAS_AF=0.6349;AMR_AF=0.6614;AFR_AF=0.7148;EUR_AF=0.5159;SAS_AF=0.5971;AA=G|||;VT=SNP
14	103756910	rs11625458	C	G	100	PASS	AC=431;AF=0.0860623;AN=5008;NS=2504;DP=19756;EAS_AF=0.0129;AMR_AF=0.0288;AFR_AF=0.2496;EUR_AF=0.0338;SAS_AF=0.0348;AA=C|||;VT=SNP
14	103757094	rs11626322	A	G	100	PASS	AC=338;AF=0.067492;AN=5008;NS=2504;DP=17450;EAS_AF=0.0139;AMR_AF=0.0245;AFR_AF=0.1876;EUR_AF=0.0249;SAS_AF=0.0348;AA=G|||;VT=SNP
14	103757419	rs113528457	C	G	100	PASS	AC=242;AF=0.0483227;AN=5008;NS=2504;DP=17022;EAS_AF=0.0129;AMR_AF=0.0202;AFR_AF=0.1188;EUR_AF=0.0239;SAS_AF=0.0348;AA=C|||;VT=SNP
14	103757485	rs57504148	A	G	100	PASS	AC=331;AF=0.0660942;AN=5008;NS=2504;DP=17037;EAS_AF=0.0129;AMR_AF=0.0231;AFR_AF=0.1838;EUR_AF=0.0249;SAS_AF=0.0348;AA=G|||;VT=SNP
14	103757742	rs7147508	C	T	100	PASS	AC=819;AF=0.163538;AN=5008;NS=2504;DP=16846;EAS_AF=0.249;AMR_AF=0.2478;AFR_AF=0.1346;EUR_AF=0.1024;SAS_AF=0.1176;AA=C|||;VT=SNP
14	103758437	rs11627723	C	T	100	PASS	AC=229;AF=0.0457268;AN=5008;NS=2504;DP=16112;EAS_AF=0.0129;AMR_AF=0.0187;AFR_AF=0.1097;EUR_AF=0.0239;SAS_AF=0.0348;AA=c|||;VT=SNP
14	103758476	rs4906307	C	T	100	PASS	AC=808;AF=0.161342;AN=5008;NS=2504;DP=16470;EAS_AF=0.249;AMR_AF=0.2421;AFR_AF=0.1339;EUR_AF=0.1004;SAS_AF=0.1135;AA=c|||;VT=SNP
14	103758644	rs4906308	C	A	100	PASS	AC=809;AF=0.161542;AN=5008;NS=2504;DP=16490;EAS_AF=0.249;AMR_AF=0.2421;AFR_AF=0.1346;EUR_AF=0.1004;SAS_AF=0.1135;AA=g|||;VT=SNP
14	103759466	rs35258122	C	T	100	PASS	AC=446;AF=0.0890575;AN=5008;NS=2504;DP=18431;EAS_AF=0.0129;AMR_AF=0.0288;AFR_AF=0.261;EUR_AF=0.0338;SAS_AF=0.0348;AA=T|||;VT=SNP
14	103760178	rs11623516	C	T	100	PASS	AC=75;AF=0.014976;AN=5008;NS=2504;DP=13398;EAS_AF=0.0129;AMR_AF=0.0086;AFR_AF=0.0023;EUR_AF=0.0209;SAS_AF=0.0327;AA=C|||;VT=SNP
14	103761797	rs11620828	T	C	100	PASS	AC=228;AF=0.0455272;AN=5008;NS=2504;DP=17220;EAS_AF=0.0129;AMR_AF=0.0187;AFR_AF=0.1089;EUR_AF=0.0239;SAS_AF=0.0348;AA=T|||;VT=SNP
14	103762696	rs11626218	C	T	100	PASS	AC=1150;AF=0.229633;AN=5008;NS=2504;DP=18138;EAS_AF=0.2619;AMR_AF=0.2723;AFR_AF=0.3238;EUR_AF=0.1272;SAS_AF=0.1442;AA=T|||;VT=SNP
14	103762836	rs75629925	G	A	100	PASS	AC=823;AF=0.164337;AN=5008;NS=2504;DP=12640;EAS_AF=0.249;AMR_AF=0.2493;AFR_AF=0.143;EUR_AF=0.1024;SAS_AF=0.1094;AA=G|||;VT=SNP
14	103763371	rs12888433	C	T	100	PASS	AC=769;AF=0.153554;AN=5008;NS=2504;DP=16809;EAS_AF=0.25;AMR_AF=0.245;AFR_AF=0.1051;EUR_AF=0.1024;SAS_AF=0.1074;AA=T|||;VT=SNP
14	103763451	rs75704852	G	T	100	PASS	AC=265;AF=0.0529153;AN=5008;NS=2504;DP=15383;EAS_AF=0.0129;AMR_AF=0.0216;AFR_AF=0.1377;EUR_AF=0.0209;SAS_AF=0.0348;AA=G|||;VT=SNP
14	103763634	rs67287744	C	T	100	PASS	AC=871;AF=0.173922;AN=5008;NS=2504;DP=19520;EAS_AF=0.249;AMR_AF=0.2493;AFR_AF=0.1785;EUR_AF=0.1034;SAS_AF=0.1094;AA=C|||;VT=SNP
14	103763718	rs116023545	G	A	100	PASS	AC=226;AF=0.0451278;AN=5008;NS=2504;DP=18742;EAS_AF=0.0129;AMR_AF=0.0187;AFR_AF=0.1074;EUR_AF=0.0239;SAS_AF=0.0348;AA=A|||;VT=SNP
14	103763897	rs75110442	C	T	100	PASS	AC=205;AF=0.0409345;AN=5008;NS=2504;DP=14796;EAS_AF=0.0129;AMR_AF=0.0144;AFR_AF=0.0961;EUR_AF=0.0209;SAS_AF=0.0348;AA=C|||;VT=SNP
14	103764418	rs11628577	C	T	100	PASS	AC=226;AF=0.0451278;AN=5008;NS=2504;DP=13379;EAS_AF=0.0129;AMR_AF=0.0187;AFR_AF=0.1074;EUR_AF=0.0239;SAS_AF=0.0348;AA=C|||;VT=SNP
14	103764420	rs11628579	C	T	100	PASS	AC=227;AF=0.0453275;AN=5008;NS=2504;DP=13656;EAS_AF=0.0129;AMR_AF=0.0187;AFR_AF=0.1082;EUR_AF=0.0239;SAS_AF=0.0348;AA=T|||;VT=SNP
14	103764473	rs11628613	C	T	100	PASS	AC=224;AF=0.0447284;AN=5008;NS=2504;DP=13155;EAS_AF=0.0129;AMR_AF=0.0187;AFR_AF=0.1074;EUR_AF=0.0239;SAS_AF=0.0327;AA=C|||;VT=SNP
14	103764503	rs11628688	G	A	100	PASS	AC=226;AF=0.0451278;AN=5008;NS=2504;DP=13717;EAS_AF=0.0129;AMR_AF=0.0187;AFR_AF=0.1074;EUR_AF=0.0239;SAS_AF=0.0348;AA=A|||;VT=SNP
14	103764517	rs11628586	A	G	100	PASS	AC=226;AF=0.0451278;AN=5008;NS=2504;DP=14171;EAS_AF=0.0129;AMR_AF=0.0187;AFR_AF=0.1074;EUR_AF=0.0239;SAS_AF=0.0348;AA=G|||;VT=SNP
14	103764818	rs4906310	A	C	100	PASS	AC=779;AF=0.155551;AN=5008;NS=2504;DP=14677;EAS_AF=0.2579;AMR_AF=0.2435;AFR_AF=0.1059;EUR_AF=0.1024;SAS_AF=0.1094;AA=A|||;VT=SNP
14	103764922	rs80005076	G	A	100	PASS	AC=226;AF=0.0451278;AN=5008;NS=2504;DP=17313;EAS_AF=0.0129;AMR_AF=0.0187;AFR_AF=0.1074;EUR_AF=0.0239;SAS_AF=0.0348;AA=G|||;VT=SNP
14	103765183	rs111616951	G	A	100	PASS	AC=226;AF=0.0451278;AN=5008;NS=2504;DP=14869;EAS_AF=0.0129;AMR_AF=0.0202;AFR_AF=0.1067;EUR_AF=0.0239;SAS_AF=0.0348;AA=G|||;VT=SNP
14	103765234	rs113679919	C	T	100	PASS	AC=195;AF=0.0389377;AN=5008;NS=2504;DP=16905;EAS_AF=0.0129;AMR_AF=0.013;AFR_AF=0.0908;EUR_AF=0.0209;SAS_AF=0.0327;AA=C|||;VT=SNP
14	103766334	rs6575971	A	T	100	PASS	AC=852;AF=0.170128;AN=5008;NS=2504;DP=14851;EAS_AF=0.2579;AMR_AF=0.2464;AFR_AF=0.1581;EUR_AF=0.1044;SAS_AF=0.1094;AA=A|||;VT=SNP
14	103768475	rs34265081	A	G	100	PASS	AC=2821;AF=0.563299;AN=5008;NS=2504;DP=15558;EAS_AF=0.6101;AMR_AF=0.6282;AFR_AF=0.5605;EUR_AF=0.494;SAS_AF=0.544;AA=G|||;VT=SNP
14	103768762	rs7161299	G	C	100	PASS	AC=2987;AF=0.596446;AN=5008;NS=2504;DP=17825;EAS_AF=0.623;AMR_AF=0.6412;AFR_AF=0.6301;EUR_AF=0.5149;SAS_AF=0.5757;AA=C|||;VT=SNP
14	103768930	rs7161227	C	T	100	PASS	AC=1986;AF=0.396565;AN=5008;NS=2504;DP=11880;EAS_AF=0.37;AMR_AF=0.3862;AFR_AF=0.4039;EUR_AF=0.3817;SAS_AF=0.4366;AA=T|||;VT=SNP
14	103769002	rs7145223	T	C	100	PASS	AC=3052;AF=0.609425;AN=5008;NS=2504;DP=15247;EAS_AF=0.6062;AMR_AF=0.6455;AFR_AF=0.6899;EUR_AF=0.5149;SAS_AF=0.5757;AA=C|||;VT=SNP
14	103769488	rs8007609	C	G	100	PASS	AC=1990;AF=0.397364;AN=5008;NS=2504;DP=17996;EAS_AF=0.37;AMR_AF=0.3862;AFR_AF=0.4062;EUR_AF=0.3827;SAS_AF=0.4366;AA=G|||;VT=SNP
14	103769595	rs8009019	T	G	100	PASS	AC=1990;AF=0.397364;AN=5008;NS=2504;DP=20242;EAS_AF=0.37;AMR_AF=0.3862;AFR_AF=0.407;EUR_AF=0.3817;SAS_AF=0.4366;AA=G|||;VT=SNP
14	103769709	rs79436368	G	A	100	PASS	AC=175;AF=0.0349441;AN=5008;NS=2504;DP=19101;EAS_AF=0.0129;AMR_AF=0.0115;AFR_AF=0.0772;EUR_AF=0.0209;SAS_AF=0.0317;AA=G|||;VT=SNP
14	103769962	rs28782224	G	A	100	PASS	AC=1990;AF=0.397364;AN=5008;NS=2504;DP=17472;EAS_AF=0.37;AMR_AF=0.3862;AFR_AF=0.407;EUR_AF=0.3817;SAS_AF=0.4366;AA=G|||;VT=SNP
14	103770060	rs58026845	A	C	100	PASS	AC=1991;AF=0.397564;AN=5008;NS=2504;DP=15525;EAS_AF=0.37;AMR_AF=0.3876;AFR_AF=0.407;EUR_AF=0.3807;SAS_AF=0.4376;AA=a|||;VT=SNP
14	103770063	rs28817053	A	C	100	PASS	AC=2011;AF=0.401558;AN=5008;NS=2504;DP=15448;EAS_AF=0.37;AMR_AF=0.3876;AFR_AF=0.4221;EUR_AF=0.3807;SAS_AF=0.4376;AA=a|||;VT=SNP
14	103770561	rs8004499	T	C	100	PASS	AC=2026;AF=0.404553;AN=5008;NS=2504;DP=14348;EAS_AF=0.37;AMR_AF=0.3876;AFR_AF=0.4334;EUR_AF=0.3817;SAS_AF=0.4366;AA=C|||;VT=SNP
14	103770636	rs8004545	T	C	100	PASS	AC=1985;AF=0.396366;AN=5008;NS=2504;DP=15235;EAS_AF=0.37;AMR_AF=0.3905;AFR_AF=0.407;EUR_AF=0.3817;SAS_AF=0.4284;AA=T|||;VT=SNP
14	103770804	rs8004891	T	C	100	PASS	AC=1991;AF=0.397564;AN=5008;NS=2504;DP=18445;EAS_AF=0.37;AMR_AF=0.3862;AFR_AF=0.4077;EUR_AF=0.3817;SAS_AF=0.4366;AA=T|||;VT=SNP
14	103770869	rs8004099	G	C	100	PASS	AC=1991;AF=0.397564;AN=5008;NS=2504;DP=20499;EAS_AF=0.37;AMR_AF=0.3862;AFR_AF=0.4077;EUR_AF=0.3817;SAS_AF=0.4366;AA=C|||;VT=SNP
14	103770889	rs8005065	T	C	100	PASS	AC=1991;AF=0.397564;AN=5008;NS=2504;DP=20613;EAS_AF=0.37;AMR_AF=0.3862;AFR_AF=0.4077;EUR_AF=0.3817;SAS_AF=0.4366;AA=T|||;VT=SNP
14	103771222	rs8008503	C	T	100	PASS	AC=3046;AF=0.608227;AN=5008;NS=2504;DP=17665;EAS_AF=0.6062;AMR_AF=0.6441;AFR_AF=0.6861;EUR_AF=0.5149;SAS_AF=0.5757;AA=T|||;VT=SNP
14	103771310	rs8008665	C	T	100	PASS	AC=1990;AF=0.397364;AN=5008;NS=2504;DP=17771;EAS_AF=0.37;AMR_AF=0.3862;AFR_AF=0.407;EUR_AF=0.3817;SAS_AF=0.4366;AA=C|||;VT=SNP
14	103771464	rs8009300	G	A	100	PASS	AC=1990;AF=0.397364;AN=5008;NS=2504;DP=13195;EAS_AF=0.37;AMR_AF=0.3862;AFR_AF=0.4062;EUR_AF=0.3827;SAS_AF=0.4366;AA=G|||;VT=SNP
14	103771483	rs8010293	T	C	100	PASS	AC=1991;AF=0.397564;AN=5008;NS=2504;DP=12606;EAS_AF=0.37;AMR_AF=0.3862;AFR_AF=0.407;EUR_AF=0.3827;SAS_AF=0.4366;AA=T|||;VT=SNP
14	103771696	rs12586876	C	A	100	PASS	AC=1992;AF=0.397764;AN=5008;NS=2504;DP=14528;EAS_AF=0.371;AMR_AF=0.3862;AFR_AF=0.407;EUR_AF=0.3817;SAS_AF=0.4376;AA=C|||;VT=SNP
14	103771945	rs56196563	T	C	100	PASS	AC=2031;AF=0.405551;AN=5008;NS=2504;DP=20606;EAS_AF=0.37;AMR_AF=0.389;AFR_AF=0.4357;EUR_AF=0.3817;SAS_AF=0.4376;AA=C|||;VT=SNP
14	103772364	rs8015714	T	C	100	PASS	AC=3060;AF=0.611022;AN=5008;NS=2504;DP=20875;EAS_AF=0.6062;AMR_AF=0.6441;AFR_AF=0.6936;EUR_AF=0.5149;SAS_AF=0.5798;AA=C|||;VT=SNP
14	103772786	rs28890538	C	A	100	PASS	AC=2027;AF=0.404752;AN=5008;NS=2504;DP=17361;EAS_AF=0.37;AMR_AF=0.3876;AFR_AF=0.4312;EUR_AF=0.3817;SAS_AF=0.4407;AA=A|||;VT=SNP
14	103772942	rs12101148	T	G	100	PASS	AC=2055;AF=0.410343;AN=5008;NS=2504;DP=17800;EAS_AF=0.37;AMR_AF=0.3876;AFR_AF=0.4516;EUR_AF=0.3817;SAS_AF=0.4417;AA=G|||;VT=SNP
14	103773160	rs12100803	C	A	100	PASS	AC=2034;AF=0.40615;AN=5008;NS=2504;DP=16263;EAS_AF=0.37;AMR_AF=0.3905;AFR_AF=0.4357;EUR_AF=0.3807;SAS_AF=0.4407;AA=A|||;VT=SNP
14	103773191	rs79165758	A	G	100	PASS	AC=2005;AF=0.400359;AN=5008;NS=2504;DP=15551;EAS_AF=0.37;AMR_AF=0.3862;AFR_AF=0.4062;EUR_AF=0.3926;SAS_AF=0.4417;AA=A|||;VT=SNP
14	103773243	rs10150926	T	C	100	PASS	AC=2322;AF=0.463658;AN=5008;NS=2504;DP=15786;EAS_AF=0.3859;AMR_AF=0.4107;AFR_AF=0.5817;EUR_AF=0.4125;SAS_AF=0.4744;AA=t|||;VT=SNP
14	103774127	rs6575972	T	C	100	PASS	AC=3096;AF=0.618211;AN=5008;NS=2504;DP=21051;EAS_AF=0.6081;AMR_AF=0.6527;AFR_AF=0.7156;EUR_AF=0.5139;SAS_AF=0.5798;AA=C|||;VT=SNP
14	103774159	rs7142856	G	T	100	PASS	AC=1948;AF=0.388978;AN=5008;NS=2504;DP=21047;EAS_AF=0.3562;AMR_AF=0.3833;AFR_AF=0.4032;EUR_AF=0.3678;SAS_AF=0.4294;AA=G|||;VT=SNP
14	103774514	rs142656889	T	C	100	PASS	AC=74;AF=0.0147764;AN=5008;NS=2504;DP=17029;EAS_AF=0.0129;AMR_AF=0.0086;AFR_AF=0.0023;EUR_AF=0.0209;SAS_AF=0.0317;AA=T|||;VT=SNP
14	103775515	rs17101455	C	G	100	PASS	AC=1943;AF=0.387979;AN=5008;NS=2504;DP=16196;EAS_AF=0.3562;AMR_AF=0.3847;AFR_AF=0.4024;EUR_AF=0.3678;SAS_AF=0.4243;AA=C|||;VT=SNP
14	103775948	rs17609426	C	T	100	PASS	AC=3096;AF=0.618211;AN=5008;NS=2504;DP=21530;EAS_AF=0.6081;AMR_AF=0.6542;AFR_AF=0.7186;EUR_AF=0.5139;SAS_AF=0.5746;AA=T|||;VT=SNP
14	103776771	rs12892765	C	T	100	PASS	AC=777;AF=0.155152;AN=5008;NS=2504;DP=16033;EAS_AF=0.2183;AMR_AF=0.2277;AFR_AF=0.1195;EUR_AF=0.1252;SAS_AF=0.1176;AA=C|||;VT=SNP
14	103776818	rs8017887	C	A	100	PASS	AC=2199;AF=0.439097;AN=5008;NS=2504;DP=14188;EAS_AF=0.3899;AMR_AF=0.415;AFR_AF=0.5212;EUR_AF=0.3807;SAS_AF=0.456;AA=A|||;VT=SNP
14	103776972	rs8003063	T	C	100	PASS	AC=3096;AF=0.618211;AN=5008;NS=2504;DP=16587;EAS_AF=0.6071;AMR_AF=0.6542;AFR_AF=0.7179;EUR_AF=0.5149;SAS_AF=0.5757;AA=C|||;VT=SNP
14	103777204	rs12897204	A	T	100	PASS	AC=779;AF=0.155551;AN=5008;NS=2504;DP=14664;EAS_AF=0.2183;AMR_AF=0.2277;AFR_AF=0.121;EUR_AF=0.1252;SAS_AF=0.1176;AA=A|||;VT=SNP
14	103777606	rs8023039	A	G	100	PASS	AC=3111;AF=0.621206;AN=5008;NS=2504;DP=17932;EAS_AF=0.6081;AMR_AF=0.6542;AFR_AF=0.7247;EUR_AF=0.5199;SAS_AF=0.5757;AA=G|||;VT=SNP
14	103777973	rs11621616	C	T	100	PASS	AC=91;AF=0.0181709;AN=5008;NS=2504;DP=20632;EAS_AF=0.0288;AMR_AF=0.0086;AFR_AF=0.0023;EUR_AF=0.0209;SAS_AF=0.0327;AA=C|||;VT=SNP
14	103778302	rs7145527	C	T	100	PASS	AC=1726;AF=0.344649;AN=5008;NS=2504;DP=20684;EAS_AF=0.3562;AMR_AF=0.3804;AFR_AF=0.2988;EUR_AF=0.338;SAS_AF=0.3763;AA=C|||;VT=SNP
14	103778366	rs7145682	C	T	100	PASS	AC=1727;AF=0.344848;AN=5008;NS=2504;DP=19512;EAS_AF=0.3552;AMR_AF=0.3804;AFR_AF=0.2995;EUR_AF=0.339;SAS_AF=0.3763;AA=C|||;VT=SNP
14	103778643	rs11621828	A	G	100	PASS	AC=3145;AF=0.627995;AN=5008;NS=2504;DP=19678;EAS_AF=0.622;AMR_AF=0.6686;AFR_AF=0.7224;EUR_AF=0.5298;SAS_AF=0.5787;AA=a|||;VT=SNP
14	103779090	rs9630407	C	A	100	PASS	AC=1870;AF=0.373403;AN=5008;NS=2504;DP=19191;EAS_AF=0.37;AMR_AF=0.3689;AFR_AF=0.3328;EUR_AF=0.3608;SAS_AF=0.4479;AA=C|||;VT=SNP
14	103779365	rs9630408	A	G	100	PASS	AC=2039;AF=0.407149;AN=5008;NS=2504;DP=17287;EAS_AF=0.37;AMR_AF=0.3804;AFR_AF=0.4569;EUR_AF=0.3638;SAS_AF=0.4417;AA=a|||;VT=SNP
14	103779687	rs35344015	T	A	100	PASS	AC=839;AF=0.167532;AN=5008;NS=2504;DP=15296;EAS_AF=0.2381;AMR_AF=0.2435;AFR_AF=0.1399;EUR_AF=0.1252;SAS_AF=0.1217;AA=T|||;VT=SNP
14	103780907	rs140469149	G	T	100	PASS	AC=74;AF=0.0147764;AN=5008;NS=2504;DP=16810;EAS_AF=0.0119;AMR_AF=0.0086;AFR_AF=0.0023;EUR_AF=0.0209;SAS_AF=0.0327;AA=G|||;VT=SNP
14	103781709	rs4297624	C	T	100	PASS	AC=962;AF=0.192093;AN=5008;NS=2504;DP=17840;EAS_AF=0.2321;AMR_AF=0.2536;AFR_AF=0.2224;EUR_AF=0.1362;SAS_AF=0.1237;AA=C|||;VT=SNP
14	103781710	rs4274362	A	G	100	PASS	AC=645;AF=0.128794;AN=5008;NS=2504;DP=17896;EAS_AF=0.2302;AMR_AF=0.2291;AFR_AF=0.0076;EUR_AF=0.1252;SAS_AF=0.1207;AA=A|||;VT=SNP
14	103781816	rs10144261	T	C	100	PASS	AC=2913;AF=0.581669;AN=5008;NS=2504;DP=18631;EAS_AF=0.6022;AMR_AF=0.6124;AFR_AF=0.6687;EUR_AF=0.4503;SAS_AF=0.5562;AA=C|||;VT=SNP
14	103782099	rs7150297	C	G	100	PASS	AC=1598;AF=0.319089;AN=5008;NS=2504;DP=16384;EAS_AF=0.3532;AMR_AF=0.3372;AFR_AF=0.2504;EUR_AF=0.2843;SAS_AF=0.3998;AA=C|||;VT=SNP
14	103782176	rs72708820	C	A	100	PASS	AC=1315;AF=0.26258;AN=5008;NS=2504;DP=15648;EAS_AF=0.3522;AMR_AF=0.3343;AFR_AF=0.0386;EUR_AF=0.2843;SAS_AF=0.3998;AA=C|||;VT=SNP
14	103782590	rs11623027	G	A	100	PASS	AC=987;AF=0.197085;AN=5008;NS=2504;DP=15942;EAS_AF=0.2748;AMR_AF=0.2522;AFR_AF=0.2027;EUR_AF=0.1451;SAS_AF=0.1237;AA=G|||;VT=SNP
14	103782841	rs10135205	A	G	100	PASS	AC=3050;AF=0.609026;AN=5008;NS=2504;DP=17661;EAS_AF=0.6567;AMR_AF=0.6196;AFR_AF=0.7231;EUR_AF=0.4533;SAS_AF=0.5583;AA=G|||;VT=SNP
14	103782962	rs7156555	G	A	100	PASS	AC=1600;AF=0.319489;AN=5008;NS=2504;DP=17901;EAS_AF=0.3522;AMR_AF=0.3343;AFR_AF=0.2526;EUR_AF=0.2833;SAS_AF=0.4029;AA=G|||;VT=SNP
14	103783597	rs2281823	A	G	100	PASS	AC=3415;AF=0.681909;AN=5008;NS=2504;DP=18706;EAS_AF=0.7123;AMR_AF=0.6729;AFR_AF=0.8366;EUR_AF=0.494;SAS_AF=0.6411;AA=G|||;VT=SNP
14	103783847	rs1570712	C	T	100	PASS	AC=3075;AF=0.614018;AN=5008;NS=2504;DP=16437;EAS_AF=0.7024;AMR_AF=0.6441;AFR_AF=0.6732;EUR_AF=0.4682;SAS_AF=0.5716;AA=T|||;VT=SNP
14	103784614	rs7143221	T	A	100	PASS	AC=1588;AF=0.317093;AN=5008;NS=2504;DP=18629;EAS_AF=0.3403;AMR_AF=0.3285;AFR_AF=0.2708;EUR_AF=0.2813;SAS_AF=0.3845;AA=T|||;VT=SNP
14	103784632	rs11625537	G	A	100	PASS	AC=85;AF=0.0169728;AN=5008;NS=2504;DP=18428;EAS_AF=0.0268;AMR_AF=0.0101;AFR_AF=0.0023;EUR_AF=0.0199;SAS_AF=0.0286;AA=G|||;VT=SNP
14	103784918	rs1570713	A	G	100	PASS	AC=3085;AF=0.616014;AN=5008;NS=2504;DP=20549;EAS_AF=0.7103;AMR_AF=0.6455;AFR_AF=0.6815;EUR_AF=0.4622;SAS_AF=0.5675;AA=G|||;VT=SNP
14	103785414	rs28479012	C	T	100	PASS	AC=2981;AF=0.595248;AN=5008;NS=2504;DP=17964;EAS_AF=0.7103;AMR_AF=0.6412;AFR_AF=0.6059;EUR_AF=0.4622;SAS_AF=0.5665;AA=T|||;VT=SNP
14	103785600	rs7147939	C	A	100	PASS	AC=1591;AF=0.317692;AN=5008;NS=2504;DP=15686;EAS_AF=0.3403;AMR_AF=0.3314;AFR_AF=0.2716;EUR_AF=0.2813;SAS_AF=0.3845;AA=C|||;VT=SNP
14	103786210	rs7154682	T	C	100	PASS	AC=1003;AF=0.20028;AN=5008;NS=2504;DP=19409;EAS_AF=0.3532;AMR_AF=0.2378;AFR_AF=0.1498;EUR_AF=0.1302;SAS_AF=0.1564;AA=T|||;VT=SNP
14	103786219	rs7153676	G	A	100	PASS	AC=987;AF=0.197085;AN=5008;NS=2504;DP=19238;EAS_AF=0.3383;AMR_AF=0.2378;AFR_AF=0.1498;EUR_AF=0.1302;SAS_AF=0.1554;AA=G|||;VT=SNP
14	103786403	rs7155041	T	C	100	PASS	AC=3086;AF=0.616214;AN=5008;NS=2504;DP=17152;EAS_AF=0.7093;AMR_AF=0.647;AFR_AF=0.6823;EUR_AF=0.4622;SAS_AF=0.5675;AA=C|||;VT=SNP
14	103786556	rs11850831	G	A	100	PASS	AC=1614;AF=0.322284;AN=5008;NS=2504;DP=20431;EAS_AF=0.3393;AMR_AF=0.33;AFR_AF=0.2905;EUR_AF=0.2813;SAS_AF=0.3845;AA=C|||;VT=SNP
14	103786783	rs36058916	C	T	100	PASS	AC=897;AF=0.179113;AN=5008;NS=2504;DP=15011;EAS_AF=0.3264;AMR_AF=0.2262;AFR_AF=0.1324;EUR_AF=0.1103;SAS_AF=0.1278;AA=C|||;VT=SNP
14	103786984	rs12896025	G	T	100	PASS	AC=818;AF=0.163339;AN=5008;NS=2504;DP=14461;EAS_AF=0.3264;AMR_AF=0.219;AFR_AF=0.0764;EUR_AF=0.1103;SAS_AF=0.1278;AA=T|||;VT=SNP
14	103787131	rs117196222	G	T	100	PASS	AC=82;AF=0.0163738;AN=5008;NS=2504;DP=13240;EAS_AF=0.0258;AMR_AF=0.0086;AFR_AF=0.0023;EUR_AF=0.0199;SAS_AF=0.0276;AA=G|||;VT=SNP
14	103787133	rs138143512	T	C	100	PASS	AC=82;AF=0.0163738;AN=5008;NS=2504;DP=13247;EAS_AF=0.0258;AMR_AF=0.0086;AFR_AF=0.0023;EUR_AF=0.0199;SAS_AF=0.0276;AA=T|||;VT=SNP
14	103787178	rs12897221	T	C	100	PASS	AC=906;AF=0.180911;AN=5008;NS=2504;DP=13852;EAS_AF=0.3264;AMR_AF=0.2291;AFR_AF=0.1377;EUR_AF=0.1103;SAS_AF=0.1278;AA=T|||;VT=SNP
14	103789800	rs7401414	G	A	100	PASS	AC=855;AF=0.170727;AN=5008;NS=2504;DP=20213;EAS_AF=0.3264;AMR_AF=0.2262;AFR_AF=0.1006;EUR_AF=0.1103;SAS_AF=0.1278;AA=G|||;VT=SNP
14	103789948	rs12587407	C	T	100	PASS	AC=854;AF=0.170527;AN=5008;NS=2504;DP=19594;EAS_AF=0.3264;AMR_AF=0.2262;AFR_AF=0.1006;EUR_AF=0.1103;SAS_AF=0.1268;AA=C|||;VT=SNP
14	103790593	rs2403167	G	A	100	PASS	AC=1618;AF=0.323083;AN=5008;NS=2504;DP=16739;EAS_AF=0.3393;AMR_AF=0.33;AFR_AF=0.2927;EUR_AF=0.2813;SAS_AF=0.3855;AA=G|||;VT=SNP
14	103791045	rs1079298	T	C	100	PASS	AC=1633;AF=0.326078;AN=5008;NS=2504;DP=17714;EAS_AF=0.3393;AMR_AF=0.3329;AFR_AF=0.3018;EUR_AF=0.2823;SAS_AF=0.3855;AA=T|||;VT=SNP
14	103791314	rs1079297	C	T	100	PASS	AC=3087;AF=0.616414;AN=5008;NS=2504;DP=21936;EAS_AF=0.7093;AMR_AF=0.647;AFR_AF=0.6823;EUR_AF=0.4622;SAS_AF=0.5685;AA=T|||;VT=SNP
14	103791917	rs4900569	C	T	100	PASS	AC=3007;AF=0.600439;AN=5008;NS=2504;DP=14442;EAS_AF=0.6825;AMR_AF=0.6383;AFR_AF=0.6831;EUR_AF=0.4423;SAS_AF=0.5399;AA=C|||;VT=SNP
14	103792152	rs11160745	G	A	100	PASS	AC=733;AF=0.146366;AN=5008;NS=2504;DP=15587;EAS_AF=0.0665;AMR_AF=0.1311;AFR_AF=0.0113;EUR_AF=0.2734;SAS_AF=0.2914;AA=G|||;VT=SNP
14	103792232	rs66862369	G	A	100	PASS	AC=893;AF=0.178315;AN=5008;NS=2504;DP=15938;EAS_AF=0.3264;AMR_AF=0.2262;AFR_AF=0.1293;EUR_AF=0.1103;SAS_AF=0.1278;AA=G|||;VT=SNP
14	103792255	rs8019504	C	T	100	PASS	AC=3089;AF=0.616813;AN=5008;NS=2504;DP=15870;EAS_AF=0.7093;AMR_AF=0.647;AFR_AF=0.6831;EUR_AF=0.4632;SAS_AF=0.5685;AA=T|||;VT=SNP
14	103792698	rs17677788	G	A	100	PASS	AC=3087;AF=0.616414;AN=5008;NS=2504;DP=14209;EAS_AF=0.7093;AMR_AF=0.647;AFR_AF=0.6823;EUR_AF=0.4622;SAS_AF=0.5685;AA=A|||;VT=SNP
14	103792842	rs73354327	G	C	100	PASS	AC=1130;AF=0.225639;AN=5008;NS=2504;DP=17095;EAS_AF=0.3304;AMR_AF=0.2392;AFR_AF=0.2905;EUR_AF=0.1133;SAS_AF=0.136;AA=G|||;VT=SNP
14	103793098	rs72478876	G	C	100	PASS	AC=85;AF=0.0169728;AN=5008;NS=2504;DP=22808;EAS_AF=0.0268;AMR_AF=0.0101;AFR_AF=0.0023;EUR_AF=0.0199;SAS_AF=0.0286;AA=G|||;VT=SNP
14	103793281	rs74195033	C	T	100	PASS	AC=86;AF=0.0171725;AN=5008;NS=2504;DP=20516;EAS_AF=0.0268;AMR_AF=0.0101;AFR_AF=0.0023;EUR_AF=0.0209;SAS_AF=0.0286;AA=c|||;VT=SNP
14	103793660	rs10130866	G	A	100	PASS	AC=1103;AF=0.220248;AN=5008;NS=2504;DP=22122;EAS_AF=0.3264;AMR_AF=0.2378;AFR_AF=0.2814;EUR_AF=0.1113;SAS_AF=0.1278;AA=G|||;VT=SNP
14	103793912	rs10143153	T	C	100	PASS	AC=3088;AF=0.616613;AN=5008;NS=2504;DP=15397;EAS_AF=0.7093;AMR_AF=0.6455;AFR_AF=0.6831;EUR_AF=0.4632;SAS_AF=0.5685;AA=C|||;VT=SNP
14	103794418	rs10145854	T	C	100	PASS	AC=1593;AF=0.318091;AN=5008;NS=2504;DP=19626;EAS_AF=0.3393;AMR_AF=0.3285;AFR_AF=0.2746;EUR_AF=0.2813;SAS_AF=0.3855;AA=T|||;VT=SNP
14	103794626	rs11622482	C	G	100	PASS	AC=86;AF=0.0171725;AN=5008;NS=2504;DP=21431;EAS_AF=0.0288;AMR_AF=0.0086;AFR_AF=0.0023;EUR_AF=0.0199;SAS_AF=0.0286;AA=C|||;VT=SNP
14	103794755	rs12886411	C	G	100	PASS	AC=3088;AF=0.616613;AN=5008;NS=2504;DP=20059;EAS_AF=0.7093;AMR_AF=0.6455;AFR_AF=0.6831;EUR_AF=0.4632;SAS_AF=0.5685;AA=G|||;VT=SNP
14	103794920	rs17677896	A	G	100	PASS	AC=3088;AF=0.616613;AN=5008;NS=2504;DP=22956;EAS_AF=0.7093;AMR_AF=0.6455;AFR_AF=0.6831;EUR_AF=0.4632;SAS_AF=0.5685;AA=G|||;VT=SNP
14	103794936	rs34143771	G	A	100	PASS	AC=722;AF=0.144169;AN=5008;NS=2504;DP=22713;EAS_AF=0.3264;AMR_AF=0.2161;AFR_AF=0.0068;EUR_AF=0.1103;SAS_AF=0.1258;AA=G|||;VT=SNP
14	103795351	rs17101502	G	A	100	PASS	AC=906;AF=0.180911;AN=5008;NS=2504;DP=21803;EAS_AF=0.3264;AMR_AF=0.2291;AFR_AF=0.1377;EUR_AF=0.1103;SAS_AF=0.1278;AA=G|||;VT=SNP
14	103795850	rs11623807	C	T	100	PASS	AC=86;AF=0.0171725;AN=5008;NS=2504;DP=14223;EAS_AF=0.0288;AMR_AF=0.0086;AFR_AF=0.0023;EUR_AF=0.0199;SAS_AF=0.0286;AA=C|||;VT=SNP
14	103795930	rs8017990	G	T	100	PASS	AC=1592;AF=0.317891;AN=5008;NS=2504;DP=13952;EAS_AF=0.3393;AMR_AF=0.3285;AFR_AF=0.2738;EUR_AF=0.2813;SAS_AF=0.3855;AA=G|||;VT=SNP
14	103796807	rs8023030	A	G	100	PASS	AC=3091;AF=0.617212;AN=5008;NS=2504;DP=18735;EAS_AF=0.7093;AMR_AF=0.6455;AFR_AF=0.6831;EUR_AF=0.4632;SAS_AF=0.5716;AA=G|||;VT=SNP
14	103797042	rs34730207	G	A	100	PASS	AC=1184;AF=0.236422;AN=5008;NS=2504;DP=17706;EAS_AF=0.3274;AMR_AF=0.2493;AFR_AF=0.3343;EUR_AF=0.1123;SAS_AF=0.1288;AA=G|||;VT=SNP
14	103797095	rs8007383	A	G	100	PASS	AC=1593;AF=0.318091;AN=5008;NS=2504;DP=17086;EAS_AF=0.3393;AMR_AF=0.3285;AFR_AF=0.2738;EUR_AF=0.2823;SAS_AF=0.3855;AA=A|||;VT=SNP
14	103797113	rs72708829	A	G	100	PASS	AC=1267;AF=0.252995;AN=5008;NS=2504;DP=16750;EAS_AF=0.3383;AMR_AF=0.3213;AFR_AF=0.0356;EUR_AF=0.2773;SAS_AF=0.3855;AA=A|||;VT=SNP
14	103797289	rs59539074	G	A	100	PASS	AC=1619;AF=0.323283;AN=5008;NS=2504;DP=14938;EAS_AF=0.3393;AMR_AF=0.3285;AFR_AF=0.2935;EUR_AF=0.2823;SAS_AF=0.3855;AA=G|||;VT=SNP
14	103799378	rs146444521	C	G	100	PASS	AC=86;AF=0.0171725;AN=5008;NS=2504;DP=11934;EAS_AF=0.0288;AMR_AF=0.0086;AFR_AF=0.0023;EUR_AF=0.0199;SAS_AF=0.0286;AA=C|||;VT=SNP
14	103799695	rs8020199	G	A	100	PASS	AC=1843;AF=0.368011;AN=5008;NS=2504;DP=15880;EAS_AF=0.2599;AMR_AF=0.317;AFR_AF=0.3162;EUR_AF=0.5229;SAS_AF=0.4264;AA=G|||;VT=SNP
14	103800071	rs2281824	C	T	100	PASS	AC=1593;AF=0.318091;AN=5008;NS=2504;DP=14811;EAS_AF=0.3244;AMR_AF=0.3501;AFR_AF=0.2693;EUR_AF=0.2823;SAS_AF=0.3916;AA=C|||;VT=SNP
14	103800314	rs2281825	A	C	100	PASS	AC=920;AF=0.183706;AN=5008;NS=2504;DP=12724;EAS_AF=0.3294;AMR_AF=0.2277;AFR_AF=0.1369;EUR_AF=0.1113;SAS_AF=0.1401;AA=A|||;VT=SNP
14	103800685	rs370321864	C	G	100	PASS	AC=85;AF=0.0169728;AN=5008;NS=2504;DP=8133;EAS_AF=0.0288;AMR_AF=0.0086;AFR_AF=0.0023;EUR_AF=0.0199;SAS_AF=0.0276;AA=C|||;VT=SNP
14	103800804	rs111449916	C	T	100	PASS	AC=1022;AF=0.204073;AN=5008;NS=2504;DP=8099;EAS_AF=0.3294;AMR_AF=0.2349;AFR_AF=0.211;EUR_AF=0.1123;SAS_AF=0.138;AA=C|||;VT=SNP
14	103801574	rs8021359	G	T	100	PASS	AC=2987;AF=0.596446;AN=5008;NS=2504;DP=16883;EAS_AF=0.6974;AMR_AF=0.6196;AFR_AF=0.6309;EUR_AF=0.4563;SAS_AF=0.5736;AA=T|||;VT=SNP
14	103803575	rs77923596	C	G	100	PASS	AC=83;AF=0.0165735;AN=5008;NS=2504;DP=21304;EAS_AF=0.0268;AMR_AF=0.0086;AFR_AF=0.0023;EUR_AF=0.0199;SAS_AF=0.0276;AA=c|||;VT=SNP
14	103803955	rs12887822	C	T	100	PASS	AC=870;AF=0.173722;AN=5008;NS=2504;DP=19749;EAS_AF=0.3284;AMR_AF=0.2277;AFR_AF=0.1014;EUR_AF=0.1103;SAS_AF=0.1391;AA=c|||;VT=SNP
14	103804417	rs2274191	C	T	100	PASS	AC=1029;AF=0.205471;AN=5008;NS=2504;DP=20220;EAS_AF=0.3284;AMR_AF=0.2349;AFR_AF=0.2171;EUR_AF=0.1113;SAS_AF=0.1391;AA=c|||;VT=SNP
14	103806219	rs3783393	G	A	100	PASS	AC=906;AF=0.180911;AN=5008;NS=2504;DP=18000;EAS_AF=0.3284;AMR_AF=0.2277;AFR_AF=0.1286;EUR_AF=0.1103;SAS_AF=0.1391;AA=g|||;VT=SNP
14	103807973	rs45517433	A	G	100	PASS	AC=86;AF=0.0171725;AN=5008;NS=2504;DP=20605;EAS_AF=0.0288;AMR_AF=0.0086;AFR_AF=0.0023;EUR_AF=0.0199;SAS_AF=0.0286;AA=a|||;VT=SNP
14	103808153	rs1883	A	G	100	PASS	AC=931;AF=0.185903;AN=5008;NS=2504;DP=19140;EAS_AF=0.3323;AMR_AF=0.2277;AFR_AF=0.1415;EUR_AF=0.1123;SAS_AF=0.1411;AA=a|||;VT=SNP
14	103808472	rs8020483	C	T	100	PASS	AC=1332;AF=0.265974;AN=5008;NS=2504;DP=20238;EAS_AF=0.376;AMR_AF=0.2695;AFR_AF=0.3041;EUR_AF=0.174;SAS_AF=0.1933;AA=t|||;VT=SNP
14	103809312	rs11303	T	C	100	PASS	AC=86;AF=0.0171725;AN=5008;NS=2504;DP=18586;EAS_AF=0.0288;AMR_AF=0.0086;AFR_AF=0.0023;EUR_AF=0.0199;SAS_AF=0.0286;AA=t|||;VT=SNP
14	103809458	rs10178	G	A	100	PASS	AC=86;AF=0.0171725;AN=5008;NS=2504;DP=19647;EAS_AF=0.0288;AMR_AF=0.0086;AFR_AF=0.0023;EUR_AF=0.0199;SAS_AF=0.0286;AA=g|||;VT=SNP
14	103809841	rs7143775	A	C	100	PASS	AC=1048;AF=0.209265;AN=5008;NS=2504;DP=19821;EAS_AF=0.3294;AMR_AF=0.2392;AFR_AF=0.2254;EUR_AF=0.1123;SAS_AF=0.1421;AA=a|||;VT=SNP
14	103810177	rs12588499	T	C	100	PASS	AC=999;AF=0.199481;AN=5008;NS=2504;DP=22356;EAS_AF=0.3284;AMR_AF=0.2305;AFR_AF=0.1952;EUR_AF=0.1113;SAS_AF=0.1411;AA=t|||;VT=SNP
14	103810913	rs10289	A	G	100	PASS	AC=3078;AF=0.614617;AN=5008;NS=2504;DP=17020;EAS_AF=0.6984;AMR_AF=0.6412;AFR_AF=0.6846;EUR_AF=0.4573;SAS_AF=0.5767;AA=N|||;VT=SNP
14	103811018	rs11621392	C	T	100	PASS	AC=86;AF=0.0171725;AN=5008;NS=2504;DP=18485;EAS_AF=0.0288;AMR_AF=0.0086;AFR_AF=0.0023;EUR_AF=0.0199;SAS_AF=0.0286;AA=c|||;VT=SNP
14	103811181	rs3548	A	G	100	PASS	AC=1603;AF=0.320088;AN=5008;NS=2504;DP=19886;EAS_AF=0.3264;AMR_AF=0.3516;AFR_AF=0.2806;EUR_AF=0.2823;SAS_AF=0.3834;AA=a|||;VT=SNP
14	103811249	rs4246	A	C	100	PASS	AC=1033;AF=0.20627;AN=5008;NS=2504;DP=20028;EAS_AF=0.3284;AMR_AF=0.2363;AFR_AF=0.2171;EUR_AF=0.1113;SAS_AF=0.1421;AA=a|||;VT=SNP
14	103811331	rs11621476	A	T	100	PASS	AC=86;AF=0.0171725;AN=5008;NS=2504;DP=18767;EAS_AF=0.0288;AMR_AF=0.0086;AFR_AF=0.0023;EUR_AF=0.0199;SAS_AF=0.0286;AA=a|||;VT=SNP
14	103812281	rs79902445	T	C	100	PASS	AC=86;AF=0.0171725;AN=5008;NS=2504;DP=15052;EAS_AF=0.0288;AMR_AF=0.0086;AFR_AF=0.0023;EUR_AF=0.0199;SAS_AF=0.0286;AA=t|||;VT=SNP
14	103812320	rs12432904	G	T	100	PASS	AC=2023;AF=0.403954;AN=5008;NS=2504;DP=10628;EAS_AF=0.3919;AMR_AF=0.4135;AFR_AF=0.4312;EUR_AF=0.3459;SAS_AF=0.4325;AA=g|||;VT=SNP
14	103812425	rs34399477	C	T	100	PASS	AC=972;AF=0.194089;AN=5008;NS=2504;DP=12798;EAS_AF=0.2738;AMR_AF=0.2349;AFR_AF=0.2163;EUR_AF=0.1123;SAS_AF=0.137;AA=c|||;VT=SNP
14	103812482	rs34768897	A	G	100	PASS	AC=716;AF=0.142971;AN=5008;NS=2504;DP=14095;EAS_AF=0.2827;AMR_AF=0.219;AFR_AF=0.0151;EUR_AF=0.1193;SAS_AF=0.1421;AA=a|||;VT=SNP
14	103812575	rs11160746	T	C	100	PASS	AC=1363;AF=0.272165;AN=5008;NS=2504;DP=12638;EAS_AF=0.3393;AMR_AF=0.2767;AFR_AF=0.354;EUR_AF=0.173;SAS_AF=0.1912;AA=N|||;VT=SNP
14	103812784	rs11622979	A	G	100	PASS	AC=86;AF=0.0171725;AN=5008;NS=2504;DP=15560;EAS_AF=0.0288;AMR_AF=0.0086;AFR_AF=0.0023;EUR_AF=0.0199;SAS_AF=0.0286;AA=-|||;VT=SNP
14	103813057	rs11847162	G	A	100	PASS	AC=1453;AF=0.290136;AN=5008;NS=2504;DP=18405;EAS_AF=0.3155;AMR_AF=0.3501;AFR_AF=0.18;EUR_AF=0.2843;SAS_AF=0.3763;AA=g|||;VT=SNP
14	103813073	rs12588006	G	A	100	PASS	AC=862;AF=0.172125;AN=5008;NS=2504;DP=18523;EAS_AF=0.2956;AMR_AF=0.2277;AFR_AF=0.118;EUR_AF=0.1103;SAS_AF=0.1421;AA=g|||;VT=SNP
14	103813086	rs144371092	A	G	100	PASS	AC=86;AF=0.0171725;AN=5008;NS=2504;DP=18376;EAS_AF=0.0288;AMR_AF=0.0086;AFR_AF=0.0023;EUR_AF=0.0199;SAS_AF=0.0286;AA=N|||;VT=SNP
14	103813239	rs67353711	A	G	100	PASS	AC=862;AF=0.172125;AN=5008;NS=2504;DP=19078;EAS_AF=0.2946;AMR_AF=0.2277;AFR_AF=0.1188;EUR_AF=0.1103;SAS_AF=0.1421;AA=a|||;VT=SNP
14	103813650	rs57416691	A	C	100	PASS	AC=933;AF=0.186302;AN=5008;NS=2504;DP=20476;EAS_AF=0.3631;AMR_AF=0.2262;AFR_AF=0.1218;EUR_AF=0.1103;SAS_AF=0.1411;AA=N|||;VT=SNP
14	103813707	rs76989938	T	C	100	PASS	AC=87;AF=0.0173722;AN=5008;NS=2504;DP=20702;EAS_AF=0.0288;AMR_AF=0.0086;AFR_AF=0.003;EUR_AF=0.0199;SAS_AF=0.0286;AA=t|||;VT=SNP
14	103813887	rs12588112	A	G	100	PASS	AC=2717;AF=0.542532;AN=5008;NS=2504;DP=20133;EAS_AF=0.6776;AMR_AF=0.5994;AFR_AF=0.5106;EUR_AF=0.3986;SAS_AF=0.5542;AA=N|||;VT=SNP
14	103815090	rs8009817	G	T	100	PASS	AC=3264;AF=0.651757;AN=5008;NS=2504;DP=18661;EAS_AF=0.5992;AMR_AF=0.6254;AFR_AF=0.6467;EUR_AF=0.7425;SAS_AF=0.638;AA=-|||;VT=SNP
14	103815641	rs34027567	G	C	100	PASS	AC=162;AF=0.0323482;AN=5008;NS=2504;DP=19707;EAS_AF=0.005;AMR_AF=0.0476;AFR_AF=0.0166;EUR_AF=0.0636;SAS_AF=0.0389;AA=g|||;VT=SNP
14	103815828	rs1963171	G	A	100	PASS	AC=2578;AF=0.514776;AN=5008;NS=2504;DP=16298;EAS_AF=0.5804;AMR_AF=0.5461;AFR_AF=0.23;EUR_AF=0.6988;SAS_AF=0.6207;AA=g|||;VT=SNP
14	103816225	rs1125790	G	C	100	PASS	AC=2772;AF=0.553514;AN=5008;NS=2504;DP=18802;EAS_AF=0.5883;AMR_AF=0.5576;AFR_AF=0.3616;EUR_AF=0.6988;SAS_AF=0.6247;AA=g|||;VT=SNP
14	103817316	rs34329910	A	G	100	PASS	AC=164;AF=0.0327476;AN=5008;NS=2504;DP=14168;EAS_AF=0.004;AMR_AF=0.049;AFR_AF=0.0174;EUR_AF=0.0646;SAS_AF=0.0389;AA=a|||;VT=SNP
14	103817631	rs2403168	C	T	100	PASS	AC=2504;AF=0.5;AN=5008;NS=2504;DP=12838;EAS_AF=0.5784;AMR_AF=0.5274;AFR_AF=0.2027;EUR_AF=0.675;SAS_AF=0.6217;AA=c|||;VT=SNP
14	103817904	rs8003159	T	C	100	PASS	AC=3456;AF=0.690096;AN=5008;NS=2504;DP=12065;EAS_AF=0.5952;AMR_AF=0.6744;AFR_AF=0.68;EUR_AF=0.8091;SAS_AF=0.6902;AA=N|||;VT=SNP
14	103821398	rs77249927	T	C	100	PASS	AC=404;AF=0.0806709;AN=5008;NS=2504;DP=17097;EAS_AF=0.0367;AMR_AF=0.0879;AFR_AF=0.0976;EUR_AF=0.1004;SAS_AF=0.0777;AA=t|||;VT=SNP
14	103821828	rs74087720	C	T	100	PASS	AC=800;AF=0.159744;AN=5008;NS=2504;DP=20145;EAS_AF=0.123;AMR_AF=0.1282;AFR_AF=0.0885;EUR_AF=0.2505;SAS_AF=0.2229;AA=c|||;VT=SNP
14	103822687	rs959083	G	A	100	PASS	AC=1395;AF=0.278554;AN=5008;NS=2504;DP=15638;EAS_AF=0.4276;AMR_AF=0.2594;AFR_AF=0.1853;EUR_AF=0.2018;SAS_AF=0.3436;AA=g|||;VT=SNP
14	103822762	rs17616316	C	G	100	PASS	AC=448;AF=0.0894569;AN=5008;NS=2504;DP=16260;EAS_AF=0.0427;AMR_AF=0.1023;AFR_AF=0.1195;EUR_AF=0.0577;SAS_AF=0.1207;AA=c|||;VT=SNP
14	103823149	rs12879589	C	T	100	PASS	AC=1517;AF=0.302915;AN=5008;NS=2504;DP=16279;EAS_AF=0.2817;AMR_AF=0.4352;AFR_AF=0.18;EUR_AF=0.4453;SAS_AF=0.2505;AA=c|||;VT=SNP
14	103823150	rs12879590	C	T	100	PASS	AC=1517;AF=0.302915;AN=5008;NS=2504;DP=16442;EAS_AF=0.2817;AMR_AF=0.4352;AFR_AF=0.18;EUR_AF=0.4453;SAS_AF=0.2505;AA=c|||;VT=SNP
14	103823243	rs6575976	T	C	100	PASS	AC=2464;AF=0.492013;AN=5008;NS=2504;DP=18007;EAS_AF=0.6766;AMR_AF=0.438;AFR_AF=0.3222;EUR_AF=0.4622;SAS_AF=0.6002;AA=t|||;VT=SNP
14	103823348	rs6575977	G	T	100	PASS	AC=1473;AF=0.294129;AN=5008;NS=2504;DP=19089;EAS_AF=0.4345;AMR_AF=0.2637;AFR_AF=0.2247;EUR_AF=0.2018;SAS_AF=0.3599;AA=g|||;VT=SNP
14	103823943	rs144100326	G	A	100	PASS	AC=412;AF=0.0822684;AN=5008;NS=2504;DP=16238;EAS_AF=0.0427;AMR_AF=0.1009;AFR_AF=0.0923;EUR_AF=0.0577;SAS_AF=0.1217;AA=g|||;VT=SNP
14	103824592	rs113098833	G	A	100	PASS	AC=414;AF=0.0826677;AN=5008;NS=2504;DP=10544;EAS_AF=0.0427;AMR_AF=0.1009;AFR_AF=0.0923;EUR_AF=0.0596;SAS_AF=0.1217;AA=g|||;VT=SNP
14	103824926	rs113922190	C	T	100	PASS	AC=782;AF=0.15615;AN=5008;NS=2504;DP=17550;EAS_AF=0.1429;AMR_AF=0.1268;AFR_AF=0.0658;EUR_AF=0.2435;SAS_AF=0.2229;AA=c|||;VT=SNP
14	103824978	rs111497170	T	C	100	PASS	AC=413;AF=0.0824681;AN=5008;NS=2504;DP=17663;EAS_AF=0.0427;AMR_AF=0.1009;AFR_AF=0.0923;EUR_AF=0.0577;SAS_AF=0.1227;AA=t|||;VT=SNP
14	103825318	rs7155749	T	C	100	PASS	AC=4303;AF=0.859225;AN=5008;NS=2504;DP=20458;EAS_AF=0.8581;AMR_AF=0.8473;AFR_AF=0.8064;EUR_AF=0.9245;SAS_AF=0.8732;AA=t|||;VT=SNP
14	103825976	rs8021877	G	A	100	PASS	AC=1438;AF=0.287141;AN=5008;NS=2504;DP=13210;EAS_AF=0.2808;AMR_AF=0.4409;AFR_AF=0.0991;EUR_AF=0.4702;SAS_AF=0.2505;AA=g|||;VT=SNP
14	103826101	rs146168015	C	T	100	PASS	AC=414;AF=0.0826677;AN=5008;NS=2504;DP=16766;EAS_AF=0.0437;AMR_AF=0.1009;AFR_AF=0.0923;EUR_AF=0.0577;SAS_AF=0.1227;AA=c|||;VT=SNP
14	103826233	rs60788988	T	C	100	PASS	AC=414;AF=0.0826677;AN=5008;NS=2504;DP=19934;EAS_AF=0.0437;AMR_AF=0.1009;AFR_AF=0.0923;EUR_AF=0.0577;SAS_AF=0.1227;AA=-|||;VT=SNP
14	103828394	rs12589817	C	A	100	PASS	AC=1519;AF=0.303315;AN=5008;NS=2504;DP=21226;EAS_AF=0.4365;AMR_AF=0.2637;AFR_AF=0.2239;EUR_AF=0.2078;SAS_AF=0.3998;AA=c|||;VT=SNP
14	103828399	rs72708839	G	T	100	PASS	AC=819;AF=0.163538;AN=5008;NS=2504;DP=21056;EAS_AF=0.125;AMR_AF=0.1297;AFR_AF=0.0968;EUR_AF=0.2545;SAS_AF=0.2239;AA=g|||;VT=SNP
14	103829126	rs62006960	C	A	100	PASS	AC=761;AF=0.151957;AN=5008;NS=2504;DP=15975;EAS_AF=0.1071;AMR_AF=0.1282;AFR_AF=0.0658;EUR_AF=0.2565;SAS_AF=0.2239;AA=c|||;VT=SNP
14	103831832	rs12897412	T	C	100	PASS	AC=2738;AF=0.546725;AN=5008;NS=2504;DP=20345;EAS_AF=0.4653;AMR_AF=0.6657;AFR_AF=0.3427;EUR_AF=0.7664;SAS_AF=0.5961;AA=N|||;VT=SNP
14	103832749	rs7144001	C	T	100	PASS	AC=526;AF=0.105032;AN=5008;NS=2504;DP=17589;EAS_AF=0.0427;AMR_AF=0.0476;AFR_AF=0.267;EUR_AF=0.0308;SAS_AF=0.0675;AA=t|||;VT=SNP
14	103833065	rs7149169	G	A	100	PASS	AC=1721;AF=0.34365;AN=5008;NS=2504;DP=19318;EAS_AF=0.4524;AMR_AF=0.3357;AFR_AF=0.2277;EUR_AF=0.2744;SAS_AF=0.4652;AA=g|||;VT=SNP
14	103833385	rs11627050	G	A	100	PASS	AC=2231;AF=0.445487;AN=5008;NS=2504;DP=18022;EAS_AF=0.4058;AMR_AF=0.5533;AFR_AF=0.2557;EUR_AF=0.668;SAS_AF=0.4376;AA=g|||;VT=SNP
14	103833669	rs7149827	A	T	100	PASS	AC=2304;AF=0.460064;AN=5008;NS=2504;DP=13770;EAS_AF=0.4058;AMR_AF=0.5648;AFR_AF=0.2564;EUR_AF=0.7018;SAS_AF=0.4683;AA=a|||;VT=SNP
14	103833882	rs62006961	T	G	100	PASS	AC=765;AF=0.152756;AN=5008;NS=2504;DP=17627;EAS_AF=0.125;AMR_AF=0.1254;AFR_AF=0.0658;EUR_AF=0.2525;SAS_AF=0.2157;AA=t|||;VT=SNP
14	103834091	rs72708844	C	G	100	PASS	AC=796;AF=0.158946;AN=5008;NS=2504;DP=16878;EAS_AF=0.125;AMR_AF=0.1268;AFR_AF=0.0915;EUR_AF=0.2485;SAS_AF=0.2157;AA=c|||;VT=SNP
14	103834133	rs62006962	G	A	100	PASS	AC=950;AF=0.189696;AN=5008;NS=2504;DP=17356;EAS_AF=0.2232;AMR_AF=0.1729;AFR_AF=0.093;EUR_AF=0.2654;SAS_AF=0.2198;AA=g|||;VT=SNP
14	103834151	rs56982532	G	C	100	PASS	AC=1234;AF=0.246406;AN=5008;NS=2504;DP=17320;EAS_AF=0.4256;AMR_AF=0.2363;AFR_AF=0.0764;EUR_AF=0.1978;SAS_AF=0.3487;AA=g|||;VT=SNP
14	103834316	rs2403171	G	A	100	PASS	AC=1539;AF=0.307308;AN=5008;NS=2504;DP=19118;EAS_AF=0.4355;AMR_AF=0.268;AFR_AF=0.2239;EUR_AF=0.2227;SAS_AF=0.4029;AA=g|||;VT=SNP
14	103834420	rs2403172	C	G	100	PASS	AC=1668;AF=0.333067;AN=5008;NS=2504;DP=17637;EAS_AF=0.4524;AMR_AF=0.3343;AFR_AF=0.1831;EUR_AF=0.2793;SAS_AF=0.4673;AA=c|||;VT=SNP
14	103835128	rs12898000	G	C	100	PASS	AC=2302;AF=0.459665;AN=5008;NS=2504;DP=10609;EAS_AF=0.4058;AMR_AF=0.5648;AFR_AF=0.2564;EUR_AF=0.6998;SAS_AF=0.4683;AA=g|||;VT=SNP
14	103835159	rs144405020	T	C	100	PASS	AC=431;AF=0.0860623;AN=5008;NS=2504;DP=10431;EAS_AF=0.0615;AMR_AF=0.1009;AFR_AF=0.0893;EUR_AF=0.0586;SAS_AF=0.1247;AA=t|||;VT=SNP
14	103835290	rs12898055	C	A	100	PASS	AC=2303;AF=0.459864;AN=5008;NS=2504;DP=9599;EAS_AF=0.4058;AMR_AF=0.5648;AFR_AF=0.2572;EUR_AF=0.6998;SAS_AF=0.4683;AA=c|||;VT=SNP
14	103835575	rs12878590	G	A	100	PASS	AC=2233;AF=0.445887;AN=5008;NS=2504;DP=5567;EAS_AF=0.4058;AMR_AF=0.5548;AFR_AF=0.2564;EUR_AF=0.666;SAS_AF=0.4397;AA=g|||;VT=SNP
14	103837816	rs8016463	T	C	100	PASS	AC=2960;AF=0.591054;AN=5008;NS=2504;DP=18854;EAS_AF=0.4683;AMR_AF=0.6715;AFR_AF=0.5136;EUR_AF=0.7584;SAS_AF=0.593;AA=N|||;VT=SNP
14	103838909	rs62006258	A	C	100	PASS	AC=1528;AF=0.305112;AN=5008;NS=2504;DP=14456;EAS_AF=0.4335;AMR_AF=0.268;AFR_AF=0.2216;EUR_AF=0.2177;SAS_AF=0.4018;AA=a|||;VT=SNP
14	103839998	rs17616464	C	G	100	PASS	AC=424;AF=0.0846645;AN=5008;NS=2504;DP=21268;EAS_AF=0.0615;AMR_AF=0.0951;AFR_AF=0.09;EUR_AF=0.0567;SAS_AF=0.1227;AA=c|||;VT=SNP
14	103841018	rs6575979	A	G	100	PASS	AC=3340;AF=0.666933;AN=5008;NS=2504;DP=18487;EAS_AF=0.5655;AMR_AF=0.7334;AFR_AF=0.6649;EUR_AF=0.7903;SAS_AF=0.6002;AA=N|||;VT=SNP
14	103841296	rs8006994	C	T	100	PASS	AC=2506;AF=0.500399;AN=5008;NS=2504;DP=19172;EAS_AF=0.4048;AMR_AF=0.585;AFR_AF=0.3835;EUR_AF=0.7177;SAS_AF=0.4734;AA=c|||;VT=SNP
14	103842650	rs8013228	A	G	100	PASS	AC=3342;AF=0.667332;AN=5008;NS=2504;DP=20000;EAS_AF=0.5655;AMR_AF=0.7334;AFR_AF=0.6657;EUR_AF=0.7913;SAS_AF=0.6002;AA=N|||;VT=SNP
14	103842702	rs76097782	A	G	100	PASS	AC=417;AF=0.0832668;AN=5008;NS=2504;DP=18582;EAS_AF=0.0615;AMR_AF=0.0951;AFR_AF=0.0847;EUR_AF=0.0567;SAS_AF=0.1227;AA=a|||;VT=SNP
14	103843344	rs62007660	G	A	100	PASS	AC=2231;AF=0.445487;AN=5008;NS=2504;DP=15385;EAS_AF=0.4226;AMR_AF=0.5749;AFR_AF=0.1672;EUR_AF=0.7177;SAS_AF=0.4734;AA=a|||;VT=SNP
14	103844630	rs58153827	G	A	100	PASS	AC=1511;AF=0.301717;AN=5008;NS=2504;DP=21355;EAS_AF=0.4345;AMR_AF=0.2608;AFR_AF=0.2209;EUR_AF=0.2078;SAS_AF=0.3998;AA=g|||;VT=SNP
14	103844854	rs78284524	G	A	100	PASS	AC=399;AF=0.0796725;AN=5008;NS=2504;DP=21130;EAS_AF=0.0437;AMR_AF=0.0951;AFR_AF=0.0847;EUR_AF=0.0567;SAS_AF=0.1227;AA=g|||;VT=SNP
14	103844898	rs11621300	T	C	100	PASS	AC=2327;AF=0.464657;AN=5008;NS=2504;DP=22219;EAS_AF=0.4226;AMR_AF=0.5778;AFR_AF=0.2383;EUR_AF=0.7177;SAS_AF=0.4734;AA=t|||;VT=SNP
14	103845362	rs11626562	C	A	100	PASS	AC=2327;AF=0.464657;AN=5008;NS=2504;DP=19320;EAS_AF=0.4226;AMR_AF=0.5778;AFR_AF=0.2383;EUR_AF=0.7177;SAS_AF=0.4734;AA=c|||;VT=SNP
14	103846716	rs8016326	G	A	100	PASS	AC=2525;AF=0.504193;AN=5008;NS=2504;DP=16944;EAS_AF=0.4226;AMR_AF=0.585;AFR_AF=0.3835;EUR_AF=0.7177;SAS_AF=0.4744;AA=g|||;VT=SNP
14	103846799	rs77697190	C	T	100	PASS	AC=553;AF=0.110423;AN=5008;NS=2504;DP=17230;EAS_AF=0.1429;AMR_AF=0.1412;AFR_AF=0.0855;EUR_AF=0.0736;SAS_AF=0.1268;AA=c|||;VT=SNP
14	103847055	rs59669989	G	A	100	PASS	AC=553;AF=0.110423;AN=5008;NS=2504;DP=19342;EAS_AF=0.1429;AMR_AF=0.1412;AFR_AF=0.0855;EUR_AF=0.0736;SAS_AF=0.1268;AA=g|||;VT=SNP
14	103847274	rs8020912	C	T	100	PASS	AC=2524;AF=0.503994;AN=5008;NS=2504;DP=21557;EAS_AF=0.4226;AMR_AF=0.585;AFR_AF=0.3835;EUR_AF=0.7177;SAS_AF=0.4734;AA=c|||;VT=SNP
14	103847287	rs8022179	T	A	100	PASS	AC=2527;AF=0.504593;AN=5008;NS=2504;DP=21263;EAS_AF=0.4236;AMR_AF=0.5865;AFR_AF=0.3843;EUR_AF=0.7177;SAS_AF=0.4734;AA=t|||;VT=SNP
14	103847760	rs74392582	C	T	100	PASS	AC=399;AF=0.0796725;AN=5008;NS=2504;DP=21801;EAS_AF=0.0437;AMR_AF=0.0951;AFR_AF=0.0847;EUR_AF=0.0567;SAS_AF=0.1227;AA=c|||;VT=SNP
14	103849715	rs35443927	C	T	100	PASS	AC=1171;AF=0.233826;AN=5008;NS=2504;DP=15848;EAS_AF=0.3462;AMR_AF=0.3775;AFR_AF=0.0514;EUR_AF=0.3479;SAS_AF=0.1452;AA=c|||;VT=SNP
14	103850424	rs3759575	A	G	100	PASS	AC=1728;AF=0.345048;AN=5008;NS=2504;DP=19145;EAS_AF=0.4653;AMR_AF=0.2608;AFR_AF=0.3207;EUR_AF=0.2296;SAS_AF=0.4325;AA=a|||;VT=SNP
14	103850906	rs12147655	G	C	100	PASS	AC=1173;AF=0.234225;AN=5008;NS=2504;DP=18350;EAS_AF=0.3452;AMR_AF=0.3775;AFR_AF=0.0507;EUR_AF=0.3519;SAS_AF=0.1452;AA=g|||;VT=SNP
14	103850963	rs3759577	C	T	100	PASS	AC=1728;AF=0.345048;AN=5008;NS=2504;DP=19756;EAS_AF=0.4653;AMR_AF=0.2608;AFR_AF=0.3207;EUR_AF=0.2296;SAS_AF=0.4325;AA=c|||;VT=SNP
14	103851272	rs3759579	A	G	100	PASS	AC=2923;AF=0.583666;AN=5008;NS=2504;DP=14862;EAS_AF=0.8105;AMR_AF=0.6383;AFR_AF=0.388;EUR_AF=0.5815;SAS_AF=0.5777;AA=N|||;VT=SNP
14	103851775	rs11627567	C	T	100	PASS	AC=438;AF=0.0874601;AN=5008;NS=2504;DP=12187;EAS_AF=0.0139;AMR_AF=0.1124;AFR_AF=0.0129;EUR_AF=0.2177;SAS_AF=0.1125;AA=C|||;VT=SNP
14	103852164	rs11541718	C	G	100	PASS	AC=1146;AF=0.228834;AN=5008;NS=2504;DP=9684;EAS_AF=0.3442;AMR_AF=0.3775;AFR_AF=0.0333;EUR_AF=0.3509;SAS_AF=0.1431;AA=C|||;VT=SNP
14	103852607	rs12436956	G	T	100	PASS	AC=2129;AF=0.42512;AN=5008;NS=2504;DP=17663;EAS_AF=0.4742;AMR_AF=0.3588;AFR_AF=0.4637;EUR_AF=0.2873;SAS_AF=0.5112;AA=G|||;VT=SNP
14	103852725	rs3825566	C	T	100	PASS	AC=3596;AF=0.718051;AN=5008;NS=2504;DP=20008;EAS_AF=0.8472;AMR_AF=0.7435;AFR_AF=0.7057;EUR_AF=0.6362;SAS_AF=0.6677;AA=T|||;VT=SNP
14	103853360	rs8004780	A	C	100	PASS	AC=1454;AF=0.290335;AN=5008;NS=2504;DP=20363;EAS_AF=0.371;AMR_AF=0.3862;AFR_AF=0.2284;EUR_AF=0.3529;SAS_AF=0.1585;AA=C|||;VT=SNP
14	103853367	rs1951392	T	G	100	PASS	AC=1053;AF=0.210264;AN=5008;NS=2504;DP=20549;EAS_AF=0.1528;AMR_AF=0.2305;AFR_AF=0.0484;EUR_AF=0.3519;SAS_AF=0.3282;AA=T|||;VT=SNP
14	103856382	rs7160888	G	A	100	PASS	AC=1268;AF=0.253195;AN=5008;NS=2504;DP=15139;EAS_AF=0.4524;AMR_AF=0.2118;AFR_AF=0.0847;EUR_AF=0.1948;SAS_AF=0.365;AA=G|||;VT=SNP
14	103857229	rs35862113	G	T	100	PASS	AC=1195;AF=0.238618;AN=5008;NS=2504;DP=13521;EAS_AF=0.3472;AMR_AF=0.379;AFR_AF=0.0582;EUR_AF=0.3519;SAS_AF=0.1544;AA=G|||;VT=SNP
14	103857325	rs34161327	G	A	100	PASS	AC=1185;AF=0.236621;AN=5008;NS=2504;DP=16685;EAS_AF=0.3472;AMR_AF=0.379;AFR_AF=0.0507;EUR_AF=0.3519;SAS_AF=0.1544;AA=G|||;VT=SNP
14	103857950	rs12883668	G	A	100	PASS	AC=1186;AF=0.236821;AN=5008;NS=2504;DP=11747;EAS_AF=0.3482;AMR_AF=0.379;AFR_AF=0.0507;EUR_AF=0.3519;SAS_AF=0.1544;AA=G|||;VT=SNP
14	103858029	rs113135977	C	T	100	PASS	AC=1048;AF=0.209265;AN=5008;NS=2504;DP=10261;EAS_AF=0.1528;AMR_AF=0.2305;AFR_AF=0.0461;EUR_AF=0.3519;SAS_AF=0.3262;AA=C|||;VT=SNP
14	103858673	rs3783394	G	A	100	PASS	AC=1050;AF=0.209665;AN=5008;NS=2504;DP=20913;EAS_AF=0.1528;AMR_AF=0.2305;AFR_AF=0.0461;EUR_AF=0.3519;SAS_AF=0.3282;AA=G|||;VT=SNP
14	103859156	rs11624343	T	A	100	PASS	AC=1044;AF=0.208466;AN=5008;NS=2504;DP=13636;EAS_AF=0.1538;AMR_AF=0.2262;AFR_AF=0.0454;EUR_AF=0.3499;SAS_AF=0.3272;AA=T|||;VT=SNP
14	103859232	rs12436759	C	T	100	PASS	AC=2148;AF=0.428914;AN=5008;NS=2504;DP=12629;EAS_AF=0.4762;AMR_AF=0.3588;AFR_AF=0.4637;EUR_AF=0.2903;SAS_AF=0.5256;AA=C|||;VT=SNP
14	103859962	rs8014182	C	T	100	PASS	AC=459;AF=0.0916534;AN=5008;NS=2504;DP=17104;EAS_AF=0.0357;AMR_AF=0.111;AFR_AF=0.0159;EUR_AF=0.1243;SAS_AF=0.2045;AA=C|||;VT=SNP
14	103860063	rs34251103	A	G	100	PASS	AC=2062;AF=0.411741;AN=5008;NS=2504;DP=16823;EAS_AF=0.4762;AMR_AF=0.353;AFR_AF=0.4123;EUR_AF=0.2903;SAS_AF=0.5112;AA=A|||;VT=SNP
14	103860206	rs12889639	G	A	100	PASS	AC=3354;AF=0.669728;AN=5008;NS=2504;DP=16350;EAS_AF=0.8472;AMR_AF=0.7378;AFR_AF=0.5204;EUR_AF=0.6412;SAS_AF=0.6697;AA=A|||;VT=SNP
14	103860309	rs12890750	T	G	100	PASS	AC=3354;AF=0.669728;AN=5008;NS=2504;DP=15583;EAS_AF=0.8472;AMR_AF=0.7378;AFR_AF=0.5204;EUR_AF=0.6412;SAS_AF=0.6697;AA=G|||;VT=SNP
14	103862144	rs1961600	G	A	100	PASS	AC=1052;AF=0.210064;AN=5008;NS=2504;DP=20857;EAS_AF=0.1538;AMR_AF=0.2305;AFR_AF=0.0484;EUR_AF=0.3519;SAS_AF=0.3262;AA=G|||;VT=SNP
14	103862193	rs1989565	G	A	100	PASS	AC=3588;AF=0.716454;AN=5008;NS=2504;DP=20348;EAS_AF=0.8472;AMR_AF=0.745;AFR_AF=0.6914;EUR_AF=0.6421;SAS_AF=0.6718;AA=A|||;VT=SNP
14	103862322	rs2010281	G	A	100	PASS	AC=1053;AF=0.210264;AN=5008;NS=2504;DP=19667;EAS_AF=0.1528;AMR_AF=0.2305;AFR_AF=0.0492;EUR_AF=0.3519;SAS_AF=0.3272;AA=A|||;VT=SNP
14	103862681	rs6575982	G	A	100	PASS	AC=2040;AF=0.407348;AN=5008;NS=2504;DP=18232;EAS_AF=0.4762;AMR_AF=0.3545;AFR_AF=0.3949;EUR_AF=0.2903;SAS_AF=0.5112;AA=G|||;VT=SNP
14	103863476	rs11627052	G	A	100	PASS	AC=581;AF=0.116014;AN=5008;NS=2504;DP=15666;EAS_AF=0.1171;AMR_AF=0.1196;AFR_AF=0.0234;EUR_AF=0.2276;SAS_AF=0.1227;AA=G|||;VT=SNP
14	103863545	rs7149767	G	A	100	PASS	AC=2112;AF=0.421725;AN=5008;NS=2504;DP=14880;EAS_AF=0.4762;AMR_AF=0.3588;AFR_AF=0.447;EUR_AF=0.2903;SAS_AF=0.5112;AA=G|||;VT=SNP
14	103863970	rs7155014	G	C	100	PASS	AC=3590;AF=0.716853;AN=5008;NS=2504;DP=17630;EAS_AF=0.8472;AMR_AF=0.745;AFR_AF=0.6936;EUR_AF=0.6421;SAS_AF=0.6708;AA=C|||;VT=SNP
14	103864885	rs72708854	T	C	100	PASS	AC=1052;AF=0.210064;AN=5008;NS=2504;DP=15510;EAS_AF=0.1528;AMR_AF=0.2305;AFR_AF=0.0484;EUR_AF=0.3519;SAS_AF=0.3272;AA=T|||;VT=SNP
14	103865477	rs12588705	T	A	100	PASS	AC=1185;AF=0.236621;AN=5008;NS=2504;DP=17219;EAS_AF=0.3472;AMR_AF=0.379;AFR_AF=0.0507;EUR_AF=0.3519;SAS_AF=0.1544;AA=T|||;VT=SNP
14	103865785	rs7140564	A	G	100	PASS	AC=3359;AF=0.670727;AN=5008;NS=2504;DP=14781;EAS_AF=0.8472;AMR_AF=0.7378;AFR_AF=0.5227;EUR_AF=0.6421;SAS_AF=0.6708;AA=G|||;VT=SNP
14	103866100	rs7145753	G	A	100	PASS	AC=2143;AF=0.427915;AN=5008;NS=2504;DP=16220;EAS_AF=0.5;AMR_AF=0.3588;AFR_AF=0.4493;EUR_AF=0.2903;SAS_AF=0.5153;AA=G|||;VT=SNP
14	103867102	rs59858038	C	T	100	PASS	AC=1185;AF=0.236621;AN=5008;NS=2504;DP=14852;EAS_AF=0.3472;AMR_AF=0.379;AFR_AF=0.0507;EUR_AF=0.3519;SAS_AF=0.1544;AA=C|||;VT=SNP
14	103867320	rs4906319	A	G	100	PASS	AC=2297;AF=0.458666;AN=5008;NS=2504;DP=11846;EAS_AF=0.496;AMR_AF=0.4035;AFR_AF=0.4788;EUR_AF=0.3539;SAS_AF=0.5399;AA=G|||;VT=SNP
14	103868851	rs4900572	T	C	100	PASS	AC=3385;AF=0.675919;AN=5008;NS=2504;DP=14995;EAS_AF=0.8472;AMR_AF=0.7378;AFR_AF=0.5431;EUR_AF=0.6421;SAS_AF=0.6697;AA=t|||;VT=SNP
14	103869620	rs11621510	T	C	100	PASS	AC=1049;AF=0.209465;AN=5008;NS=2504;DP=11050;EAS_AF=0.1528;AMR_AF=0.2305;AFR_AF=0.0454;EUR_AF=0.3519;SAS_AF=0.3282;AA=T|||;VT=SNP
14	103869849	rs6575983	G	C	100	PASS	AC=3357;AF=0.670327;AN=5008;NS=2504;DP=17037;EAS_AF=0.8472;AMR_AF=0.7378;AFR_AF=0.5219;EUR_AF=0.6421;SAS_AF=0.6697;AA=C|||;VT=SNP
14	103869869	rs7144010	G	A	100	PASS	AC=2137;AF=0.426717;AN=5008;NS=2504;DP=17074;EAS_AF=0.4762;AMR_AF=0.3588;AFR_AF=0.4652;EUR_AF=0.2903;SAS_AF=0.5123;AA=G|||;VT=SNP
14	103871719	rs4243738	G	A	100	PASS	AC=2142;AF=0.427716;AN=5008;NS=2504;DP=18200;EAS_AF=0.5;AMR_AF=0.3588;AFR_AF=0.4486;EUR_AF=0.2903;SAS_AF=0.5153;AA=G|||;VT=SNP
14	103871837	rs4243739	G	A	100	PASS	AC=2142;AF=0.427716;AN=5008;NS=2504;DP=14023;EAS_AF=0.5;AMR_AF=0.3588;AFR_AF=0.4486;EUR_AF=0.2903;SAS_AF=0.5153;AA=G|||;VT=SNP
14	103872951	rs12889703	T	A	100	PASS	AC=1185;AF=0.236621;AN=5008;NS=2504;DP=16867;EAS_AF=0.3472;AMR_AF=0.379;AFR_AF=0.0507;EUR_AF=0.3509;SAS_AF=0.1554;AA=T|||;VT=SNP
14	103873397	rs7156471	C	T	100	PASS	AC=2135;AF=0.426318;AN=5008;NS=2504;DP=14756;EAS_AF=0.4762;AMR_AF=0.3588;AFR_AF=0.4644;EUR_AF=0.2903;SAS_AF=0.5112;AA=C|||;VT=SNP
14	103874068	rs12431617	T	C	100	PASS	AC=2135;AF=0.426318;AN=5008;NS=2504;DP=16339;EAS_AF=0.4762;AMR_AF=0.3588;AFR_AF=0.4644;EUR_AF=0.2903;SAS_AF=0.5112;AA=T|||;VT=SNP
14	103874215	rs12879663	T	C	100	PASS	AC=1194;AF=0.238419;AN=5008;NS=2504;DP=19015;EAS_AF=0.3472;AMR_AF=0.379;AFR_AF=0.0567;EUR_AF=0.3519;SAS_AF=0.1554;AA=T|||;VT=SNP
14	103874420	rs12879085	G	A	100	PASS	AC=3336;AF=0.666134;AN=5008;NS=2504;DP=20962;EAS_AF=0.8472;AMR_AF=0.7378;AFR_AF=0.5053;EUR_AF=0.6421;SAS_AF=0.6708;AA=A|||;VT=SNP
14	103876454	rs6575984	A	G	100	PASS	AC=3357;AF=0.670327;AN=5008;NS=2504;DP=20333;EAS_AF=0.8472;AMR_AF=0.7378;AFR_AF=0.5212;EUR_AF=0.6421;SAS_AF=0.6708;AA=G|||;VT=SNP
14	103876794	rs7154246	G	A	100	PASS	AC=3358;AF=0.670527;AN=5008;NS=2504;DP=19495;EAS_AF=0.8472;AMR_AF=0.7378;AFR_AF=0.5219;EUR_AF=0.6421;SAS_AF=0.6708;AA=A|||;VT=SNP
14	103876925	rs4906320	T	C	100	PASS	AC=2135;AF=0.426318;AN=5008;NS=2504;DP=15708;EAS_AF=0.4762;AMR_AF=0.3588;AFR_AF=0.4644;EUR_AF=0.2903;SAS_AF=0.5112;AA=T|||;VT=SNP
14	103877394	rs7159668	G	A	100	PASS	AC=2164;AF=0.432109;AN=5008;NS=2504;DP=15834;EAS_AF=0.5;AMR_AF=0.3588;AFR_AF=0.4652;EUR_AF=0.2903;SAS_AF=0.5153;AA=G|||;VT=SNP
14	103877536	rs35056010	G	A	100	PASS	AC=1186;AF=0.236821;AN=5008;NS=2504;DP=13440;EAS_AF=0.3472;AMR_AF=0.379;AFR_AF=0.0507;EUR_AF=0.3519;SAS_AF=0.1554;AA=G|||;VT=SNP
14	103877868	rs12896612	A	G	100	PASS	AC=1197;AF=0.239018;AN=5008;NS=2504;DP=18812;EAS_AF=0.3472;AMR_AF=0.379;AFR_AF=0.059;EUR_AF=0.3519;SAS_AF=0.1554;AA=A|||;VT=SNP
14	103877884	rs12898029	T	C	100	PASS	AC=3392;AF=0.677316;AN=5008;NS=2504;DP=19280;EAS_AF=0.8472;AMR_AF=0.7378;AFR_AF=0.5477;EUR_AF=0.6421;SAS_AF=0.6708;AA=C|||;VT=SNP
14	103878148	rs7143609	G	T	100	PASS	AC=3646;AF=0.728035;AN=5008;NS=2504;DP=14294;EAS_AF=0.6518;AMR_AF=0.6037;AFR_AF=0.8328;EUR_AF=0.6412;SAS_AF=0.8425;AA=T|||;VT=SNP
14	103878481	rs55731474	G	A	100	PASS	AC=1204;AF=0.240415;AN=5008;NS=2504;DP=16414;EAS_AF=0.369;AMR_AF=0.379;AFR_AF=0.0507;EUR_AF=0.3469;SAS_AF=0.1564;AA=A|||;VT=SNP
14	103878774	rs12882130	C	G	100	PASS	AC=1183;AF=0.236222;AN=5008;NS=2504;DP=23115;EAS_AF=0.2589;AMR_AF=0.4092;AFR_AF=0.062;EUR_AF=0.3837;SAS_AF=0.1738;AA=C|||;VT=SNP
14	103878814	rs56043987	A	T	100	PASS	AC=898;AF=0.179313;AN=5008;NS=2504;DP=21685;EAS_AF=0.2609;AMR_AF=0.1671;AFR_AF=0.1732;EUR_AF=0.165;SAS_AF=0.1268;AA=T|||;VT=SNP
14	103878882	rs4906321	T	C	100	PASS	AC=3410;AF=0.680911;AN=5008;NS=2504;DP=18499;EAS_AF=0.8403;AMR_AF=0.7651;AFR_AF=0.5257;EUR_AF=0.6581;SAS_AF=0.6902;AA=T|||;VT=SNP
14	103878949	rs4900573	C	T	100	PASS	AC=1148;AF=0.229233;AN=5008;NS=2504;DP=16879;EAS_AF=0.4375;AMR_AF=0.2061;AFR_AF=0.0061;EUR_AF=0.1948;SAS_AF=0.3681;AA=C|||;VT=SNP
14	103879024	rs4900574	G	A	100	PASS	AC=3522;AF=0.703275;AN=5008;NS=2504;DP=15774;EAS_AF=0.6498;AMR_AF=0.6081;AFR_AF=0.7352;EUR_AF=0.6471;SAS_AF=0.8405;AA=G|||;VT=SNP
14	103879032	rs4906322	A	G	100	PASS	AC=2137;AF=0.426717;AN=5008;NS=2504;DP=15967;EAS_AF=0.498;AMR_AF=0.3588;AFR_AF=0.4372;EUR_AF=0.2932;SAS_AF=0.5245;AA=A|||;VT=SNP
14	103879187	rs2065018	T	C	100	PASS	AC=1190;AF=0.23762;AN=5008;NS=2504;DP=19632;EAS_AF=0.3492;AMR_AF=0.3833;AFR_AF=0.0484;EUR_AF=0.3529;SAS_AF=0.1564;AA=T|||;VT=SNP
14	103879579	rs2065017	T	C	100	PASS	AC=1190;AF=0.23762;AN=5008;NS=2504;DP=16377;EAS_AF=0.3482;AMR_AF=0.3833;AFR_AF=0.0507;EUR_AF=0.3519;SAS_AF=0.1554;AA=T|||;VT=SNP
14	103879656	rs2065016	T	A	100	PASS	AC=1205;AF=0.240615;AN=5008;NS=2504;DP=14176;EAS_AF=0.3482;AMR_AF=0.3833;AFR_AF=0.062;EUR_AF=0.3519;SAS_AF=0.1554;AA=T|||;VT=SNP
14	103880750	rs28626081	C	G	100	PASS	AC=1484;AF=0.296326;AN=5008;NS=2504;DP=15360;EAS_AF=0.1528;AMR_AF=0.245;AFR_AF=0.3714;EUR_AF=0.3499;SAS_AF=0.3241;AA=C|||;VT=SNP
14	103881306	rs12881583	T	C	100	PASS	AC=1205;AF=0.240615;AN=5008;NS=2504;DP=15283;EAS_AF=0.3472;AMR_AF=0.3847;AFR_AF=0.062;EUR_AF=0.3519;SAS_AF=0.1554;AA=T|||;VT=SNP
14	103881753	rs77743349	T	G	100	PASS	AC=371;AF=0.0740815;AN=5008;NS=2504;DP=16226;EAS_AF=0.0099;AMR_AF=0.098;AFR_AF=0.118;EUR_AF=0.0567;SAS_AF=0.0818;AA=T|||;VT=SNP
14	103881823	rs34479426	G	C	100	PASS	AC=1205;AF=0.240615;AN=5008;NS=2504;DP=17835;EAS_AF=0.3472;AMR_AF=0.3833;AFR_AF=0.062;EUR_AF=0.3519;SAS_AF=0.1564;AA=G|||;VT=SNP
14	103882200	rs12885762	C	A	100	PASS	AC=1189;AF=0.23742;AN=5008;NS=2504;DP=16578;EAS_AF=0.3472;AMR_AF=0.3833;AFR_AF=0.0507;EUR_AF=0.3519;SAS_AF=0.1554;AA=C|||;VT=SNP
14	103882234	rs7148567	C	T	100	PASS	AC=2689;AF=0.536941;AN=5008;NS=2504;DP=16793;EAS_AF=0.5;AMR_AF=0.6282;AFR_AF=0.4334;EUR_AF=0.7038;SAS_AF=0.4785;AA=T|||;VT=SNP
14	103883063	rs6575985	C	T	100	PASS	AC=2104;AF=0.420128;AN=5008;NS=2504;DP=17664;EAS_AF=0.4762;AMR_AF=0.353;AFR_AF=0.441;EUR_AF=0.2903;SAS_AF=0.5153;AA=C|||;VT=SNP
14	103883349	rs975892	A	T	100	PASS	AC=2105;AF=0.420327;AN=5008;NS=2504;DP=19072;EAS_AF=0.4762;AMR_AF=0.3545;AFR_AF=0.441;EUR_AF=0.2903;SAS_AF=0.5153;AA=a|||;VT=SNP
14	103883512	rs12892062	A	G	100	PASS	AC=1189;AF=0.23742;AN=5008;NS=2504;DP=19511;EAS_AF=0.3472;AMR_AF=0.3833;AFR_AF=0.0507;EUR_AF=0.3519;SAS_AF=0.1554;AA=a|||;VT=SNP
14	103883633	rs11623869	G	T	100	PASS	AC=1228;AF=0.245208;AN=5008;NS=2504;DP=19586;EAS_AF=0.1528;AMR_AF=0.2378;AFR_AF=0.1808;EUR_AF=0.3519;SAS_AF=0.3231;AA=g|||;VT=SNP
14	103884240	rs35512556	C	T	100	PASS	AC=2248;AF=0.448882;AN=5008;NS=2504;DP=16503;EAS_AF=0.5;AMR_AF=0.6138;AFR_AF=0.1074;EUR_AF=0.7038;SAS_AF=0.4785;AA=c|||;VT=SNP
14	103884651	rs62007681	G	A	100	PASS	AC=1044;AF=0.208466;AN=5008;NS=2504;DP=15274;EAS_AF=0.1528;AMR_AF=0.2305;AFR_AF=0.0454;EUR_AF=0.3519;SAS_AF=0.3231;AA=G|||;VT=SNP
14	103885291	rs35233301	A	G	100	PASS	AC=2035;AF=0.40635;AN=5008;NS=2504;DP=15665;EAS_AF=0.4762;AMR_AF=0.3501;AFR_AF=0.3903;EUR_AF=0.2903;SAS_AF=0.5153;AA=A|||;VT=SNP
14	103885931	rs10144051	A	C	100	PASS	AC=2689;AF=0.536941;AN=5008;NS=2504;DP=15254;EAS_AF=0.5;AMR_AF=0.6282;AFR_AF=0.4334;EUR_AF=0.7038;SAS_AF=0.4785;AA=C|||;VT=SNP
14	103886671	rs6575986	G	A	100	PASS	AC=2676;AF=0.534345;AN=5008;NS=2504;DP=15951;EAS_AF=0.5;AMR_AF=0.6297;AFR_AF=0.4228;EUR_AF=0.7038;SAS_AF=0.4785;AA=A|||;VT=SNP
14	103886757	rs7152202	A	G	100	PASS	AC=1501;AF=0.29972;AN=5008;NS=2504;DP=16569;EAS_AF=0.1528;AMR_AF=0.255;AFR_AF=0.3722;EUR_AF=0.3579;SAS_AF=0.3252;AA=G|||;VT=SNP
14	103887615	rs7158144	A	G	100	PASS	AC=1045;AF=0.208666;AN=5008;NS=2504;DP=22186;EAS_AF=0.1528;AMR_AF=0.232;AFR_AF=0.0454;EUR_AF=0.3519;SAS_AF=0.3231;AA=A|||;VT=SNP
14	103887868	rs7158822	C	T	100	PASS	AC=1488;AF=0.297125;AN=5008;NS=2504;DP=19818;EAS_AF=0.1528;AMR_AF=0.2464;AFR_AF=0.3714;EUR_AF=0.3529;SAS_AF=0.3241;AA=C|||;VT=SNP
14	103888324	rs1028613	G	A	100	PASS	AC=1045;AF=0.208666;AN=5008;NS=2504;DP=18481;EAS_AF=0.1528;AMR_AF=0.232;AFR_AF=0.0454;EUR_AF=0.3519;SAS_AF=0.3231;AA=G|||;VT=SNP
14	103889181	rs12885234	A	G	100	PASS	AC=1204;AF=0.240415;AN=5008;NS=2504;DP=16754;EAS_AF=0.3472;AMR_AF=0.3833;AFR_AF=0.062;EUR_AF=0.3519;SAS_AF=0.1554;AA=A|||;VT=SNP
14	103890091	rs17679127	A	G	100	PASS	AC=456;AF=0.0910543;AN=5008;NS=2504;DP=19846;EAS_AF=0.0357;AMR_AF=0.111;AFR_AF=0.0159;EUR_AF=0.1243;SAS_AF=0.2014;AA=A|||;VT=SNP
14	103890399	rs35410438	G	A	100	PASS	AC=2361;AF=0.471446;AN=5008;NS=2504;DP=16636;EAS_AF=0.4762;AMR_AF=0.3602;AFR_AF=0.6316;EUR_AF=0.2903;SAS_AF=0.5153;AA=G|||;VT=SNP
14	103890674	rs7144271	A	G	100	PASS	AC=2686;AF=0.536342;AN=5008;NS=2504;DP=17319;EAS_AF=0.5;AMR_AF=0.6297;AFR_AF=0.4304;EUR_AF=0.7038;SAS_AF=0.4785;AA=A|||;VT=SNP
14	103891346	rs10145793	C	T	100	PASS	AC=1229;AF=0.245407;AN=5008;NS=2504;DP=11912;EAS_AF=0.1528;AMR_AF=0.2392;AFR_AF=0.1815;EUR_AF=0.3519;SAS_AF=0.3221;AA=C|||;VT=SNP
14	103891709	rs12888042	G	A	100	PASS	AC=1189;AF=0.23742;AN=5008;NS=2504;DP=14013;EAS_AF=0.3472;AMR_AF=0.3833;AFR_AF=0.0507;EUR_AF=0.3519;SAS_AF=0.1554;AA=G|||;VT=SNP
14	103892000	rs10148970	G	A	100	PASS	AC=2678;AF=0.534744;AN=5008;NS=2504;DP=21810;EAS_AF=0.5;AMR_AF=0.6297;AFR_AF=0.4251;EUR_AF=0.7038;SAS_AF=0.4775;AA=A|||;VT=SNP
14	103892818	rs11624367	T	A	100	PASS	AC=1043;AF=0.208267;AN=5008;NS=2504;DP=15264;EAS_AF=0.1528;AMR_AF=0.2305;AFR_AF=0.0454;EUR_AF=0.3519;SAS_AF=0.3221;AA=T|||;VT=SNP
14	103893428	rs17617094	T	C	100	PASS	AC=1189;AF=0.23742;AN=5008;NS=2504;DP=14389;EAS_AF=0.3472;AMR_AF=0.3833;AFR_AF=0.0507;EUR_AF=0.3519;SAS_AF=0.1554;AA=T|||;VT=SNP
14	103893465	rs7140647	A	G	100	PASS	AC=2117;AF=0.422724;AN=5008;NS=2504;DP=13878;EAS_AF=0.4762;AMR_AF=0.3545;AFR_AF=0.4493;EUR_AF=0.2903;SAS_AF=0.5164;AA=A|||;VT=SNP
14	103893475	rs35799018	G	A	100	PASS	AC=1204;AF=0.240415;AN=5008;NS=2504;DP=13769;EAS_AF=0.3472;AMR_AF=0.3833;AFR_AF=0.062;EUR_AF=0.3519;SAS_AF=0.1554;AA=G|||;VT=SNP
14	103894071	rs62007683	G	T	100	PASS	AC=1044;AF=0.208466;AN=5008;NS=2504;DP=19439;EAS_AF=0.1528;AMR_AF=0.2305;AFR_AF=0.0454;EUR_AF=0.3519;SAS_AF=0.3231;AA=G|||;VT=SNP
14	103894223	rs62007684	T	C	100	PASS	AC=1044;AF=0.208466;AN=5008;NS=2504;DP=19860;EAS_AF=0.1528;AMR_AF=0.2305;AFR_AF=0.0454;EUR_AF=0.3529;SAS_AF=0.3221;AA=T|||;VT=SNP
14	103895020	rs3783395	T	C	100	PASS	AC=1486;AF=0.296725;AN=5008;NS=2504;DP=15252;EAS_AF=0.1528;AMR_AF=0.2464;AFR_AF=0.3722;EUR_AF=0.3519;SAS_AF=0.3221;AA=T|||;VT=SNP
14	103895302	rs17679259	A	G	100	PASS	AC=455;AF=0.0908546;AN=5008;NS=2504;DP=17888;EAS_AF=0.0357;AMR_AF=0.111;AFR_AF=0.0166;EUR_AF=0.1243;SAS_AF=0.1994;AA=A|||;VT=SNP
14	103895793	rs34956416	C	T	100	PASS	AC=1382;AF=0.275958;AN=5008;NS=2504;DP=18813;EAS_AF=0.4861;AMR_AF=0.2089;AFR_AF=0.143;EUR_AF=0.1978;SAS_AF=0.3671;AA=C|||;VT=SNP
14	103895840	rs8015712	C	T	100	PASS	AC=1869;AF=0.373203;AN=5008;NS=2504;DP=18176;EAS_AF=0.4732;AMR_AF=0.389;AFR_AF=0.3192;EUR_AF=0.2555;SAS_AF=0.453;AA=C|||;VT=SNP
14	103895909	rs8015723	A	G	100	PASS	AC=2014;AF=0.402157;AN=5008;NS=2504;DP=18159;EAS_AF=0.5665;AMR_AF=0.3156;AFR_AF=0.3994;EUR_AF=0.2664;SAS_AF=0.4376;AA=A|||;VT=SNP
14	103897899	rs28496120	C	T	100	PASS	AC=1483;AF=0.296126;AN=5008;NS=2504;DP=21396;EAS_AF=0.1528;AMR_AF=0.2435;AFR_AF=0.3699;EUR_AF=0.3519;SAS_AF=0.3241;AA=C|||;VT=SNP
14	103898525	rs1951389	G	C	100	PASS	AC=1186;AF=0.236821;AN=5008;NS=2504;DP=16767;EAS_AF=0.3472;AMR_AF=0.3818;AFR_AF=0.0499;EUR_AF=0.3509;SAS_AF=0.1554;AA=G|||;VT=SNP
14	103899169	rs4900575	G	C	100	PASS	AC=1186;AF=0.236821;AN=5008;NS=2504;DP=16060;EAS_AF=0.3472;AMR_AF=0.3818;AFR_AF=0.0499;EUR_AF=0.3509;SAS_AF=0.1554;AA=G|||;VT=SNP
14	103899251	rs72708874	T	G	100	PASS	AC=1045;AF=0.208666;AN=5008;NS=2504;DP=17563;EAS_AF=0.1528;AMR_AF=0.2305;AFR_AF=0.0454;EUR_AF=0.3519;SAS_AF=0.3241;AA=T|||;VT=SNP
14	103899344	rs62007686	A	G	100	PASS	AC=1045;AF=0.208666;AN=5008;NS=2504;DP=18906;EAS_AF=0.1528;AMR_AF=0.2305;AFR_AF=0.0454;EUR_AF=0.3519;SAS_AF=0.3241;AA=A|||;VT=SNP
14	103900481	rs35224956	A	G	100	PASS	AC=1189;AF=0.23742;AN=5008;NS=2504;DP=21340;EAS_AF=0.3482;AMR_AF=0.3818;AFR_AF=0.0499;EUR_AF=0.3529;SAS_AF=0.1554;AA=A|||;VT=SNP
14	103900609	rs17841064	C	T	100	PASS	AC=2107;AF=0.420727;AN=5008;NS=2504;DP=22696;EAS_AF=0.4752;AMR_AF=0.3573;AFR_AF=0.4418;EUR_AF=0.2922;SAS_AF=0.5133;AA=C|||;VT=SNP
14	103900639	rs34411783	G	A	100	PASS	AC=2107;AF=0.420727;AN=5008;NS=2504;DP=22992;EAS_AF=0.4752;AMR_AF=0.3573;AFR_AF=0.441;EUR_AF=0.2932;SAS_AF=0.5133;AA=G|||;VT=SNP
14	103900827	rs6575988	A	C	100	PASS	AC=2698;AF=0.538738;AN=5008;NS=2504;DP=22153;EAS_AF=0.501;AMR_AF=0.6268;AFR_AF=0.4418;EUR_AF=0.7018;SAS_AF=0.4785;AA=C|||;VT=SNP
14	103901085	rs8018400	A	G	100	PASS	AC=2104;AF=0.420128;AN=5008;NS=2504;DP=20614;EAS_AF=0.4752;AMR_AF=0.3559;AFR_AF=0.441;EUR_AF=0.2913;SAS_AF=0.5133;AA=A|||;VT=SNP
14	103901424	rs12894275	G	A	100	PASS	AC=1207;AF=0.241014;AN=5008;NS=2504;DP=16635;EAS_AF=0.3522;AMR_AF=0.3818;AFR_AF=0.0613;EUR_AF=0.3519;SAS_AF=0.1554;AA=G|||;VT=SNP
14	103901968	rs4906323	A	G	100	PASS	AC=1203;AF=0.240216;AN=5008;NS=2504;DP=15635;EAS_AF=0.3482;AMR_AF=0.3818;AFR_AF=0.0613;EUR_AF=0.3519;SAS_AF=0.1554;AA=A|||;VT=SNP
14	103902040	rs8003740	C	T	100	PASS	AC=2037;AF=0.406749;AN=5008;NS=2504;DP=14885;EAS_AF=0.4752;AMR_AF=0.3559;AFR_AF=0.3865;EUR_AF=0.2942;SAS_AF=0.5153;AA=C|||;VT=SNP
14	103902427	rs7141674	C	T	100	PASS	AC=1207;AF=0.241014;AN=5008;NS=2504;DP=17133;EAS_AF=0.3482;AMR_AF=0.3818;AFR_AF=0.0643;EUR_AF=0.3519;SAS_AF=0.1554;AA=C|||;VT=SNP
14	103903054	rs35366629	A	G	100	PASS	AC=1204;AF=0.240415;AN=5008;NS=2504;DP=17312;EAS_AF=0.3482;AMR_AF=0.3818;AFR_AF=0.062;EUR_AF=0.3519;SAS_AF=0.1554;AA=A|||;VT=SNP
14	103903240	rs78131666	G	A	100	PASS	AC=1203;AF=0.240216;AN=5008;NS=2504;DP=15509;EAS_AF=0.3482;AMR_AF=0.3818;AFR_AF=0.0613;EUR_AF=0.3519;SAS_AF=0.1554;AA=G|||;VT=SNP
14	103903763	rs62007687	G	T	100	PASS	AC=1043;AF=0.208267;AN=5008;NS=2504;DP=15556;EAS_AF=0.1528;AMR_AF=0.2305;AFR_AF=0.0454;EUR_AF=0.3509;SAS_AF=0.3231;AA=G|||;VT=SNP
14	103904061	rs2065015	T	G	100	PASS	AC=1186;AF=0.236821;AN=5008;NS=2504;DP=20153;EAS_AF=0.3482;AMR_AF=0.3818;AFR_AF=0.0484;EUR_AF=0.3519;SAS_AF=0.1554;AA=T|||;VT=SNP
14	103904350	rs60235428	T	C	100	PASS	AC=2112;AF=0.421725;AN=5008;NS=2504;DP=20968;EAS_AF=0.4782;AMR_AF=0.3573;AFR_AF=0.4418;EUR_AF=0.2922;SAS_AF=0.5153;AA=T|||;VT=SNP
14	103904842	rs8016676	C	A	100	PASS	AC=2107;AF=0.420727;AN=5008;NS=2504;DP=19908;EAS_AF=0.4752;AMR_AF=0.3559;AFR_AF=0.441;EUR_AF=0.2922;SAS_AF=0.5153;AA=C|||;VT=SNP
14	103904965	rs17617307	C	G	100	PASS	AC=1202;AF=0.240016;AN=5008;NS=2504;DP=21410;EAS_AF=0.3482;AMR_AF=0.3818;AFR_AF=0.0613;EUR_AF=0.3509;SAS_AF=0.1554;AA=C|||;VT=SNP
14	103906126	rs28711288	T	C	100	PASS	AC=1229;AF=0.245407;AN=5008;NS=2504;DP=23541;EAS_AF=0.371;AMR_AF=0.3818;AFR_AF=0.0613;EUR_AF=0.3509;SAS_AF=0.1595;AA=T|||;VT=SNP
14	103907841	rs3783396	T	A	100	PASS	AC=1187;AF=0.237021;AN=5008;NS=2504;DP=16544;EAS_AF=0.3472;AMR_AF=0.3818;AFR_AF=0.0499;EUR_AF=0.3519;SAS_AF=0.1554;AA=T|||;VT=SNP
14	103908142	rs7156036	A	G	100	PASS	AC=2111;AF=0.421526;AN=5008;NS=2504;DP=16262;EAS_AF=0.4762;AMR_AF=0.3573;AFR_AF=0.4425;EUR_AF=0.2922;SAS_AF=0.5153;AA=A|||;VT=SNP
14	103908433	rs6575991	C	T	100	PASS	AC=2110;AF=0.421326;AN=5008;NS=2504;DP=15550;EAS_AF=0.4762;AMR_AF=0.3573;AFR_AF=0.4418;EUR_AF=0.2922;SAS_AF=0.5153;AA=C|||;VT=SNP
14	103909203	rs1013650	G	A	100	PASS	AC=1484;AF=0.296326;AN=5008;NS=2504;DP=17151;EAS_AF=0.1528;AMR_AF=0.2435;AFR_AF=0.3722;EUR_AF=0.3509;SAS_AF=0.3231;AA=G|||;VT=SNP
14	103910983	rs35339837	G	A	100	PASS	AC=1202;AF=0.240016;AN=5008;NS=2504;DP=14507;EAS_AF=0.3472;AMR_AF=0.3818;AFR_AF=0.0613;EUR_AF=0.3519;SAS_AF=0.1554;AA=g|||;VT=SNP
14	103912194	rs11622320	A	T	100	PASS	AC=1042;AF=0.208067;AN=5008;NS=2504;DP=21897;EAS_AF=0.1528;AMR_AF=0.2291;AFR_AF=0.0454;EUR_AF=0.3509;SAS_AF=0.3231;AA=A|||;VT=SNP
14	103912195	rs11622356	C	T	100	PASS	AC=1042;AF=0.208067;AN=5008;NS=2504;DP=21972;EAS_AF=0.1528;AMR_AF=0.2291;AFR_AF=0.0454;EUR_AF=0.3509;SAS_AF=0.3231;AA=C|||;VT=SNP
14	103915636	rs34606394	G	A	100	PASS	AC=1188;AF=0.23722;AN=5008;NS=2504;DP=10473;EAS_AF=0.3472;AMR_AF=0.3818;AFR_AF=0.0507;EUR_AF=0.3519;SAS_AF=0.1554;AA=G|||;VT=SNP
14	103915908	rs7146215	A	G	100	PASS	AC=2113;AF=0.421925;AN=5008;NS=2504;DP=14109;EAS_AF=0.4762;AMR_AF=0.3573;AFR_AF=0.444;EUR_AF=0.2922;SAS_AF=0.5153;AA=A|||;VT=SNP
14	103916916	rs17101620	C	T	100	PASS	AC=1267;AF=0.252995;AN=5008;NS=2504;DP=17193;EAS_AF=0.4494;AMR_AF=0.2089;AFR_AF=0.0862;EUR_AF=0.1958;SAS_AF=0.3661;AA=C|||;VT=SNP
14	103916958	rs17679475	A	G	100	PASS	AC=1042;AF=0.208067;AN=5008;NS=2504;DP=16300;EAS_AF=0.1528;AMR_AF=0.2305;AFR_AF=0.0454;EUR_AF=0.3499;SAS_AF=0.3231;AA=A|||;VT=SNP
14	103917392	rs62007715	C	T	100	PASS	AC=407;AF=0.08127;AN=5008;NS=2504;DP=12599;EAS_AF=0.0079;AMR_AF=0.1138;AFR_AF=0.0091;EUR_AF=0.2137;SAS_AF=0.0951;AA=C|||;VT=SNP
14	103918029	rs2273703	C	G	100	PASS	AC=1482;AF=0.295927;AN=5008;NS=2504;DP=19597;EAS_AF=0.1528;AMR_AF=0.245;AFR_AF=0.3707;EUR_AF=0.3499;SAS_AF=0.3231;AA=C|||;VT=SNP
14	103918182	rs2273702	G	C	100	PASS	AC=2684;AF=0.535942;AN=5008;NS=2504;DP=19239;EAS_AF=0.501;AMR_AF=0.6225;AFR_AF=0.4319;EUR_AF=0.7018;SAS_AF=0.4806;AA=C|||;VT=SNP
14	103920842	rs74659727	C	T	100	PASS	AC=1184;AF=0.236422;AN=5008;NS=2504;DP=16664;EAS_AF=0.3472;AMR_AF=0.3775;AFR_AF=0.0499;EUR_AF=0.3519;SAS_AF=0.1554;AA=C|||;VT=SNP
14	103920927	rs10143247	G	A	100	PASS	AC=1482;AF=0.295927;AN=5008;NS=2504;DP=17001;EAS_AF=0.1528;AMR_AF=0.245;AFR_AF=0.3707;EUR_AF=0.3499;SAS_AF=0.3231;AA=A|||;VT=SNP
14	103921691	rs7150317	C	G	100	PASS	AC=1482;AF=0.295927;AN=5008;NS=2504;DP=20767;EAS_AF=0.1528;AMR_AF=0.245;AFR_AF=0.3707;EUR_AF=0.3499;SAS_AF=0.3231;AA=C|||;VT=SNP
14	103921916	rs11160750	T	C	100	PASS	AC=1184;AF=0.236422;AN=5008;NS=2504;DP=16490;EAS_AF=0.3472;AMR_AF=0.3775;AFR_AF=0.0499;EUR_AF=0.3519;SAS_AF=0.1554;AA=T|||;VT=SNP
14	103921977	rs2403174	A	G	100	PASS	AC=2109;AF=0.421126;AN=5008;NS=2504;DP=18030;EAS_AF=0.4762;AMR_AF=0.3602;AFR_AF=0.4395;EUR_AF=0.2922;SAS_AF=0.5153;AA=A|||;VT=SNP
14	103922390	rs7155822	A	G	100	PASS	AC=1159;AF=0.23143;AN=5008;NS=2504;DP=19042;EAS_AF=0.3472;AMR_AF=0.3761;AFR_AF=0.0318;EUR_AF=0.3519;SAS_AF=0.1554;AA=A|||;VT=SNP
14	103922419	rs7155980	C	G	100	PASS	AC=1184;AF=0.236422;AN=5008;NS=2504;DP=18466;EAS_AF=0.3472;AMR_AF=0.3775;AFR_AF=0.0499;EUR_AF=0.3519;SAS_AF=0.1554;AA=C|||;VT=SNP
14	103923008	rs10141120	T	C	100	PASS	AC=1485;AF=0.296526;AN=5008;NS=2504;DP=18887;EAS_AF=0.1528;AMR_AF=0.245;AFR_AF=0.3729;EUR_AF=0.3499;SAS_AF=0.3231;AA=T|||;VT=SNP
14	103923099	rs4906324	A	G	100	PASS	AC=2108;AF=0.420927;AN=5008;NS=2504;DP=18411;EAS_AF=0.4762;AMR_AF=0.3602;AFR_AF=0.4387;EUR_AF=0.2922;SAS_AF=0.5153;AA=A|||;VT=SNP
14	103923225	rs2273701	G	T	100	PASS	AC=2108;AF=0.420927;AN=5008;NS=2504;DP=15491;EAS_AF=0.4762;AMR_AF=0.3602;AFR_AF=0.4387;EUR_AF=0.2922;SAS_AF=0.5153;AA=G|||;VT=SNP
14	103923414	rs2273700	A	G	100	PASS	AC=1042;AF=0.208067;AN=5008;NS=2504;DP=15919;EAS_AF=0.1528;AMR_AF=0.2305;AFR_AF=0.0454;EUR_AF=0.3499;SAS_AF=0.3231;AA=A|||;VT=SNP
14	103923475	rs2273699	A	G	100	PASS	AC=1485;AF=0.296526;AN=5008;NS=2504;DP=17792;EAS_AF=0.1528;AMR_AF=0.245;AFR_AF=0.3729;EUR_AF=0.3499;SAS_AF=0.3231;AA=A|||;VT=SNP;EX_TARGET
14	103924312	rs17679729	A	G	100	PASS	AC=1201;AF=0.239816;AN=5008;NS=2504;DP=15647;EAS_AF=0.3482;AMR_AF=0.3775;AFR_AF=0.062;EUR_AF=0.3519;SAS_AF=0.1554;AA=A|||;VT=SNP
14	103924477	rs7146506	A	G	100	PASS	AC=1484;AF=0.296326;AN=5008;NS=2504;DP=18468;EAS_AF=0.1528;AMR_AF=0.245;AFR_AF=0.3722;EUR_AF=0.3499;SAS_AF=0.3231;AA=A|||;VT=SNP
14	103924481	rs35999760	A	C	100	PASS	AC=1199;AF=0.239417;AN=5008;NS=2504;DP=18350;EAS_AF=0.3472;AMR_AF=0.3775;AFR_AF=0.0613;EUR_AF=0.3519;SAS_AF=0.1554;AA=A|||;VT=SNP
14	103925457	rs10459573	A	C	100	PASS	AC=1184;AF=0.236422;AN=5008;NS=2504;DP=16268;EAS_AF=0.3472;AMR_AF=0.3775;AFR_AF=0.0499;EUR_AF=0.3519;SAS_AF=0.1554;AA=A|||;VT=SNP
14	103925740	rs11160751	T	C	100	PASS	AC=2684;AF=0.535942;AN=5008;NS=2504;DP=19112;EAS_AF=0.5;AMR_AF=0.6225;AFR_AF=0.4342;EUR_AF=0.7018;SAS_AF=0.4785;AA=C|||;VT=SNP
14	103926024	rs12894652	A	G	100	PASS	AC=2035;AF=0.40635;AN=5008;NS=2504;DP=15552;EAS_AF=0.4762;AMR_AF=0.3559;AFR_AF=0.3858;EUR_AF=0.2922;SAS_AF=0.5153;AA=A|||;VT=SNP
14	103926454	rs10139279	G	A	100	PASS	AC=1485;AF=0.296526;AN=5008;NS=2504;DP=9221;EAS_AF=0.1528;AMR_AF=0.245;AFR_AF=0.3729;EUR_AF=0.3499;SAS_AF=0.3231;AA=G|||;VT=SNP
14	103926631	rs10151483	T	C	100	PASS	AC=2686;AF=0.536342;AN=5008;NS=2504;DP=13914;EAS_AF=0.5;AMR_AF=0.6225;AFR_AF=0.4357;EUR_AF=0.7018;SAS_AF=0.4785;AA=C|||;VT=SNP
14	103926655	rs12588272	C	T	100	PASS	AC=2106;AF=0.420527;AN=5008;NS=2504;DP=14090;EAS_AF=0.4762;AMR_AF=0.3602;AFR_AF=0.4372;EUR_AF=0.2922;SAS_AF=0.5153;AA=C|||;VT=SNP
14	103927805	rs12185021	A	G	100	PASS	AC=1199;AF=0.239417;AN=5008;NS=2504;DP=19948;EAS_AF=0.3472;AMR_AF=0.3775;AFR_AF=0.0613;EUR_AF=0.3519;SAS_AF=0.1554;AA=A|||;VT=SNP
14	103928112	rs7148614	A	G	100	PASS	AC=2694;AF=0.537939;AN=5008;NS=2504;DP=18016;EAS_AF=0.5;AMR_AF=0.6225;AFR_AF=0.4418;EUR_AF=0.7018;SAS_AF=0.4785;AA=G|||;VT=SNP
14	103928251	rs10134580	T	G	100	PASS	AC=1485;AF=0.296526;AN=5008;NS=2504;DP=17580;EAS_AF=0.1528;AMR_AF=0.245;AFR_AF=0.3729;EUR_AF=0.3499;SAS_AF=0.3231;AA=T|||;VT=SNP
14	103929039	rs4906327	C	T	100	PASS	AC=1184;AF=0.236422;AN=5008;NS=2504;DP=19496;EAS_AF=0.3472;AMR_AF=0.3775;AFR_AF=0.0499;EUR_AF=0.3519;SAS_AF=0.1554;AA=C|||;VT=SNP
14	103929535	rs72708893	G	A	100	PASS	AC=1042;AF=0.208067;AN=5008;NS=2504;DP=19884;EAS_AF=0.1528;AMR_AF=0.2305;AFR_AF=0.0454;EUR_AF=0.3499;SAS_AF=0.3231;AA=G|||;VT=SNP
14	103929889	rs12436729	G	C	100	PASS	AC=2045;AF=0.408347;AN=5008;NS=2504;DP=22498;EAS_AF=0.4762;AMR_AF=0.3559;AFR_AF=0.3933;EUR_AF=0.2922;SAS_AF=0.5153;AA=G|||;VT=SNP
14	103930032	rs12432803	C	T	100	PASS	AC=2038;AF=0.406949;AN=5008;NS=2504;DP=23056;EAS_AF=0.4762;AMR_AF=0.3559;AFR_AF=0.388;EUR_AF=0.2922;SAS_AF=0.5153;AA=C|||;VT=SNP
14	103930564	rs28444993	T	C	100	PASS	AC=1464;AF=0.292332;AN=5008;NS=2504;DP=19414;EAS_AF=0.1528;AMR_AF=0.245;AFR_AF=0.357;EUR_AF=0.3499;SAS_AF=0.3231;AA=T|||;VT=SNP
14	103931079	rs148529916	G	A	100	PASS	AC=365;AF=0.0728834;AN=5008;NS=2504;DP=19111;EAS_AF=0.0099;AMR_AF=0.1009;AFR_AF=0.115;EUR_AF=0.0567;SAS_AF=0.0777;AA=G|||;VT=SNP
14	103931621	rs10162425	C	T	100	PASS	AC=2679;AF=0.534944;AN=5008;NS=2504;DP=15897;EAS_AF=0.5;AMR_AF=0.6225;AFR_AF=0.4304;EUR_AF=0.7018;SAS_AF=0.4785;AA=T|||;VT=SNP
14	103931879	rs1116095	A	G	100	PASS	AC=2108;AF=0.420927;AN=5008;NS=2504;DP=17735;EAS_AF=0.4762;AMR_AF=0.3602;AFR_AF=0.4387;EUR_AF=0.2922;SAS_AF=0.5153;AA=A|||;VT=SNP;EX_TARGET
14	103933158	rs11626483	A	G	100	PASS	AC=1042;AF=0.208067;AN=5008;NS=2504;DP=17374;EAS_AF=0.1528;AMR_AF=0.2305;AFR_AF=0.0454;EUR_AF=0.3499;SAS_AF=0.3231;AA=A|||;VT=SNP
14	103933556	rs8010247	A	G	100	PASS	AC=2108;AF=0.420927;AN=5008;NS=2504;DP=15339;EAS_AF=0.4762;AMR_AF=0.3602;AFR_AF=0.4387;EUR_AF=0.2922;SAS_AF=0.5153;AA=A|||;VT=SNP
14	103933999	rs8015429	G	A	100	PASS	AC=2108;AF=0.420927;AN=5008;NS=2504;DP=9743;EAS_AF=0.4762;AMR_AF=0.3602;AFR_AF=0.4387;EUR_AF=0.2922;SAS_AF=0.5153;AA=G|||;VT=SNP
14	103935675	rs35466180	C	T	100	PASS	AC=1200;AF=0.239617;AN=5008;NS=2504;DP=10834;EAS_AF=0.3472;AMR_AF=0.3775;AFR_AF=0.0613;EUR_AF=0.3519;SAS_AF=0.1564;AA=C|||;VT=SNP
14	103935865	rs71417863	C	T	100	PASS	AC=1184;AF=0.236422;AN=5008;NS=2504;DP=17114;EAS_AF=0.3472;AMR_AF=0.3775;AFR_AF=0.0499;EUR_AF=0.3519;SAS_AF=0.1554;AA=C|||;VT=SNP
14	103935966	rs12882393	T	C	100	PASS	AC=1179;AF=0.235423;AN=5008;NS=2504;DP=16425;EAS_AF=0.4514;AMR_AF=0.2075;AFR_AF=0.0106;EUR_AF=0.1948;SAS_AF=0.3783;AA=T|||;VT=SNP
14	103937086	rs8012623	G	A	100	PASS	AC=1184;AF=0.236422;AN=5008;NS=2504;DP=15307;EAS_AF=0.3472;AMR_AF=0.3775;AFR_AF=0.0499;EUR_AF=0.3519;SAS_AF=0.1554;AA=g|||;VT=SNP
14	103937372	rs8014013	T	C	100	PASS	AC=2039;AF=0.407149;AN=5008;NS=2504;DP=16579;EAS_AF=0.4762;AMR_AF=0.3573;AFR_AF=0.388;EUR_AF=0.2922;SAS_AF=0.5153;AA=T|||;VT=SNP
14	103938664	rs28583452	C	A	100	PASS	AC=1500;AF=0.299521;AN=5008;NS=2504;DP=16548;EAS_AF=0.1528;AMR_AF=0.2536;AFR_AF=0.3737;EUR_AF=0.3559;SAS_AF=0.3252;AA=C|||;VT=SNP
14	103939275	rs34216351	G	A	100	PASS	AC=1056;AF=0.210863;AN=5008;NS=2504;DP=16128;EAS_AF=0.1528;AMR_AF=0.2392;AFR_AF=0.0454;EUR_AF=0.3559;SAS_AF=0.3252;AA=G|||;VT=SNP
14	103939679	rs10141388	A	G	100	PASS	AC=1479;AF=0.295327;AN=5008;NS=2504;DP=19993;EAS_AF=0.1528;AMR_AF=0.2536;AFR_AF=0.3578;EUR_AF=0.3559;SAS_AF=0.3252;AA=A|||;VT=SNP
14	103940436	rs62007718	G	A	100	PASS	AC=1057;AF=0.211062;AN=5008;NS=2504;DP=14729;EAS_AF=0.1528;AMR_AF=0.2392;AFR_AF=0.0461;EUR_AF=0.3559;SAS_AF=0.3252;AA=G|||;VT=SNP
14	103940911	rs11628969	G	A	100	PASS	AC=1499;AF=0.299321;AN=5008;NS=2504;DP=18889;EAS_AF=0.1528;AMR_AF=0.2536;AFR_AF=0.3729;EUR_AF=0.3559;SAS_AF=0.3252;AA=G|||;VT=SNP
14	103942669	rs4906329	A	G	100	PASS	AC=2037;AF=0.406749;AN=5008;NS=2504;DP=20358;EAS_AF=0.4762;AMR_AF=0.3545;AFR_AF=0.388;EUR_AF=0.2922;SAS_AF=0.5153;AA=A|||;VT=SNP
14	103942762	rs8012127	G	A	100	PASS	AC=1199;AF=0.239417;AN=5008;NS=2504;DP=20476;EAS_AF=0.3472;AMR_AF=0.3775;AFR_AF=0.0613;EUR_AF=0.3519;SAS_AF=0.1554;AA=G|||;VT=SNP
14	103942965	rs55742283	A	G	100	PASS	AC=2107;AF=0.420727;AN=5008;NS=2504;DP=19394;EAS_AF=0.4762;AMR_AF=0.3588;AFR_AF=0.4387;EUR_AF=0.2922;SAS_AF=0.5153;AA=A|||;VT=SNP
14	103942991	rs8015918	A	G	100	PASS	AC=1500;AF=0.299521;AN=5008;NS=2504;DP=19090;EAS_AF=0.1528;AMR_AF=0.255;AFR_AF=0.3729;EUR_AF=0.3559;SAS_AF=0.3252;AA=A|||;VT=SNP
14	103943130	rs62007719	G	T	100	PASS	AC=1057;AF=0.211062;AN=5008;NS=2504;DP=18498;EAS_AF=0.1528;AMR_AF=0.2406;AFR_AF=0.0454;EUR_AF=0.3559;SAS_AF=0.3252;AA=G|||;VT=SNP
14	103943140	rs17617832	T	C	100	PASS	AC=1199;AF=0.239417;AN=5008;NS=2504;DP=18927;EAS_AF=0.3472;AMR_AF=0.3775;AFR_AF=0.0613;EUR_AF=0.3519;SAS_AF=0.1554;AA=T|||;VT=SNP
14	103944137	rs7160366	C	T	100	PASS	AC=1239;AF=0.247404;AN=5008;NS=2504;DP=17344;EAS_AF=0.1528;AMR_AF=0.2478;AFR_AF=0.1785;EUR_AF=0.3559;SAS_AF=0.3262;AA=C|||;VT=SNP
14	103944861	rs11620897	T	G	100	PASS	AC=2704;AF=0.539936;AN=5008;NS=2504;DP=17511;EAS_AF=0.5;AMR_AF=0.6311;AFR_AF=0.4387;EUR_AF=0.7078;SAS_AF=0.4806;AA=G|||;VT=SNP
14	103944912	rs11625172	G	A	100	PASS	AC=1199;AF=0.239417;AN=5008;NS=2504;DP=13090;EAS_AF=0.3472;AMR_AF=0.3775;AFR_AF=0.0613;EUR_AF=0.3519;SAS_AF=0.1554;AA=G|||;VT=SNP
14	103945031	rs57344120	C	T	100	PASS	AC=2038;AF=0.406949;AN=5008;NS=2504;DP=14591;EAS_AF=0.4762;AMR_AF=0.3559;AFR_AF=0.388;EUR_AF=0.2922;SAS_AF=0.5153;AA=C|||;VT=SNP
14	103945414	rs7145113	A	G	100	PASS	AC=1224;AF=0.244409;AN=5008;NS=2504;DP=18703;EAS_AF=0.1528;AMR_AF=0.2464;AFR_AF=0.1679;EUR_AF=0.3569;SAS_AF=0.3252;AA=A|||;VT=SNP
14	103946302	rs8014800	T	C	100	PASS	AC=2108;AF=0.420927;AN=5008;NS=2504;DP=17447;EAS_AF=0.4762;AMR_AF=0.3602;AFR_AF=0.4387;EUR_AF=0.2922;SAS_AF=0.5153;AA=T|||;VT=SNP
14	103946450	rs11627446	G	C	100	PASS	AC=2698;AF=0.538738;AN=5008;NS=2504;DP=16066;EAS_AF=0.5;AMR_AF=0.6311;AFR_AF=0.4342;EUR_AF=0.7078;SAS_AF=0.4806;AA=C|||;VT=SNP
14	103947289	rs3783397	A	G	100	PASS	AC=1206;AF=0.240815;AN=5008;NS=2504;DP=18904;EAS_AF=0.3472;AMR_AF=0.3775;AFR_AF=0.0666;EUR_AF=0.3519;SAS_AF=0.1554;AA=A|||;VT=SNP
14	103948399	rs55658071	A	G	100	PASS	AC=2701;AF=0.539337;AN=5008;NS=2504;DP=13504;EAS_AF=0.5;AMR_AF=0.6311;AFR_AF=0.4365;EUR_AF=0.7078;SAS_AF=0.4806;AA=-|||;VT=SNP
14	103948626	rs2403180	G	A	100	PASS	AC=1056;AF=0.210863;AN=5008;NS=2504;DP=13884;EAS_AF=0.1528;AMR_AF=0.2392;AFR_AF=0.0454;EUR_AF=0.3559;SAS_AF=0.3252;AA=G|||;VT=SNP
14	103949378	rs3783398	T	C	100	PASS	AC=1201;AF=0.239816;AN=5008;NS=2504;DP=17709;EAS_AF=0.3472;AMR_AF=0.3775;AFR_AF=0.0628;EUR_AF=0.3519;SAS_AF=0.1554;AA=T|||;VT=SNP
14	103950368	rs3742458	A	G	100	PASS	AC=1478;AF=0.295128;AN=5008;NS=2504;DP=18267;EAS_AF=0.1528;AMR_AF=0.2536;AFR_AF=0.357;EUR_AF=0.3559;SAS_AF=0.3252;AA=A|||;VT=SNP
14	103951130	rs141286758	C	T	100	PASS	AC=233;AF=0.0465256;AN=5008;NS=2504;DP=14492;EAS_AF=0.0099;AMR_AF=0.1023;AFR_AF=0.0129;EUR_AF=0.0557;SAS_AF=0.0808;AA=c|||;VT=SNP
14	103951772	rs8013101	G	C	100	PASS	AC=1498;AF=0.299121;AN=5008;NS=2504;DP=14307;EAS_AF=0.1528;AMR_AF=0.2536;AFR_AF=0.3722;EUR_AF=0.3559;SAS_AF=0.3252;AA=g|||;VT=SNP
14	103952453	rs11628213	A	C	100	PASS	AC=1056;AF=0.210863;AN=5008;NS=2504;DP=14010;EAS_AF=0.1528;AMR_AF=0.2392;AFR_AF=0.0454;EUR_AF=0.3559;SAS_AF=0.3252;AA=a|||;VT=SNP
14	103952621	rs7156150	C	T	100	PASS	AC=1498;AF=0.299121;AN=5008;NS=2504;DP=13730;EAS_AF=0.1528;AMR_AF=0.2536;AFR_AF=0.3722;EUR_AF=0.3559;SAS_AF=0.3252;AA=C|||;VT=SNP
14	103952656	rs34831235	G	C	100	PASS	AC=2106;AF=0.420527;AN=5008;NS=2504;DP=13510;EAS_AF=0.4762;AMR_AF=0.3573;AFR_AF=0.4387;EUR_AF=0.2922;SAS_AF=0.5153;AA=G|||;VT=SNP
14	103952886	rs17617935	A	T	100	PASS	AC=1205;AF=0.240615;AN=5008;NS=2504;DP=13593;EAS_AF=0.3472;AMR_AF=0.3818;AFR_AF=0.0635;EUR_AF=0.3519;SAS_AF=0.1554;AA=A|||;VT=SNP
14	103953032	rs17617941	T	C	100	PASS	AC=1056;AF=0.210863;AN=5008;NS=2504;DP=11104;EAS_AF=0.1528;AMR_AF=0.2392;AFR_AF=0.0454;EUR_AF=0.3559;SAS_AF=0.3252;AA=T|||;VT=SNP
14	103953154	rs17680085	T	C	100	PASS	AC=1206;AF=0.240815;AN=5008;NS=2504;DP=12538;EAS_AF=0.3472;AMR_AF=0.3818;AFR_AF=0.0643;EUR_AF=0.3519;SAS_AF=0.1554;AA=T|||;VT=SNP
14	103953666	rs55859054	T	A	100	PASS	AC=1489;AF=0.297324;AN=5008;NS=2504;DP=13296;EAS_AF=0.1518;AMR_AF=0.2507;AFR_AF=0.3714;EUR_AF=0.3539;SAS_AF=0.3221;AA=A|||;VT=SNP
14	103954317	rs3783399	A	G	100	PASS	AC=2701;AF=0.539337;AN=5008;NS=2504;DP=15863;EAS_AF=0.5;AMR_AF=0.6354;AFR_AF=0.4342;EUR_AF=0.7078;SAS_AF=0.4806;AA=a|||;VT=SNP
14	103954404	rs12435516	T	C	100	PASS	AC=2104;AF=0.420128;AN=5008;NS=2504;DP=19207;EAS_AF=0.4762;AMR_AF=0.3559;AFR_AF=0.438;EUR_AF=0.2922;SAS_AF=0.5153;AA=T|||;VT=SNP
14	103955069	rs34347076	G	A	100	PASS	AC=1190;AF=0.23762;AN=5008;NS=2504;DP=16651;EAS_AF=0.3472;AMR_AF=0.3818;AFR_AF=0.0522;EUR_AF=0.3519;SAS_AF=0.1554;AA=G|||;VT=SNP
14	103955247	rs4143998	T	C	100	PASS	AC=2711;AF=0.541334;AN=5008;NS=2504;DP=20631;EAS_AF=0.5;AMR_AF=0.6354;AFR_AF=0.4418;EUR_AF=0.7078;SAS_AF=0.4806;AA=C|||;VT=SNP
14	103955792	rs35344594	A	G	100	PASS	AC=1191;AF=0.237819;AN=5008;NS=2504;DP=20274;EAS_AF=0.3482;AMR_AF=0.3818;AFR_AF=0.0522;EUR_AF=0.3519;SAS_AF=0.1554;AA=A|||;VT=SNP
14	103956713	rs12896919	T	C	100	PASS	AC=1206;AF=0.240815;AN=5008;NS=2504;DP=18125;EAS_AF=0.3472;AMR_AF=0.3818;AFR_AF=0.0643;EUR_AF=0.3519;SAS_AF=0.1554;AA=T|||;VT=SNP
14	103956833	rs1138400	A	G	100	PASS	AC=2712;AF=0.541534;AN=5008;NS=2504;DP=15338;EAS_AF=0.5;AMR_AF=0.6354;AFR_AF=0.4425;EUR_AF=0.7078;SAS_AF=0.4806;AA=G|||;VT=SNP
14	103959289	rs17617994	G	T	100	PASS	AC=453;AF=0.0904553;AN=5008;NS=2504;DP=16459;EAS_AF=0.0357;AMR_AF=0.1095;AFR_AF=0.0166;EUR_AF=0.1233;SAS_AF=0.1994;AA=G|||;VT=SNP
14	103959432	rs35126287	A	G	100	PASS	AC=1205;AF=0.240615;AN=5008;NS=2504;DP=16185;EAS_AF=0.3472;AMR_AF=0.3818;AFR_AF=0.0635;EUR_AF=0.3519;SAS_AF=0.1554;AA=A|||;VT=SNP
14	103960026	rs56365443	A	G	100	PASS	AC=1056;AF=0.210863;AN=5008;NS=2504;DP=15666;EAS_AF=0.1528;AMR_AF=0.2392;AFR_AF=0.0454;EUR_AF=0.3559;SAS_AF=0.3252;AA=A|||;VT=SNP
14	103960101	rs150255718	A	G	100	PASS	AC=87;AF=0.0173722;AN=5008;NS=2504;DP=14259;EAS_AF=0.002;AMR_AF=0.0101;AFR_AF=0.0015;EUR_AF=0.0239;SAS_AF=0.0532;AA=A|||;VT=SNP
14	103960298	rs55930273	G	A	100	PASS	AC=1205;AF=0.240615;AN=5008;NS=2504;DP=15467;EAS_AF=0.3472;AMR_AF=0.3818;AFR_AF=0.0635;EUR_AF=0.3519;SAS_AF=0.1554;AA=G|||;VT=SNP
14	103960626	rs4900580	C	T	100	PASS	AC=2029;AF=0.405152;AN=5008;NS=2504;DP=13404;EAS_AF=0.4772;AMR_AF=0.3516;AFR_AF=0.3828;EUR_AF=0.2922;SAS_AF=0.5153;AA=C|||;VT=SNP
14	103961556	rs62006268	C	G	100	PASS	AC=1056;AF=0.210863;AN=5008;NS=2504;DP=16486;EAS_AF=0.1528;AMR_AF=0.2392;AFR_AF=0.0454;EUR_AF=0.3559;SAS_AF=0.3252;AA=C|||;VT=SNP
14	103962559	rs10141433	A	G	100	PASS	AC=1481;AF=0.295727;AN=5008;NS=2504;DP=21226;EAS_AF=0.1528;AMR_AF=0.2536;AFR_AF=0.3585;EUR_AF=0.3569;SAS_AF=0.3252;AA=A|||;VT=SNP
14	103962579	rs2756135	G	A	100	PASS	AC=2106;AF=0.420527;AN=5008;NS=2504;DP=20555;EAS_AF=0.4772;AMR_AF=0.3559;AFR_AF=0.4387;EUR_AF=0.2922;SAS_AF=0.5153;AA=G|||;VT=SNP
14	103963420	rs7147664	G	A	100	PASS	AC=2704;AF=0.539936;AN=5008;NS=2504;DP=15292;EAS_AF=0.5;AMR_AF=0.6354;AFR_AF=0.4365;EUR_AF=0.7078;SAS_AF=0.4806;AA=g|||;VT=SNP
14	103964425	rs7401563	G	A	100	PASS	AC=1190;AF=0.23762;AN=5008;NS=2504;DP=13965;EAS_AF=0.3472;AMR_AF=0.3818;AFR_AF=0.0522;EUR_AF=0.3519;SAS_AF=0.1554;AA=G|||;VT=SNP
14	103965528	rs7160208	G	A	100	PASS	AC=1498;AF=0.299121;AN=5008;NS=2504;DP=17072;EAS_AF=0.1528;AMR_AF=0.2536;AFR_AF=0.3722;EUR_AF=0.3559;SAS_AF=0.3252;AA=G|||;VT=SNP
14	103967045	rs3783400	G	A	100	PASS	AC=1206;AF=0.240815;AN=5008;NS=2504;DP=18223;EAS_AF=0.3472;AMR_AF=0.3833;AFR_AF=0.0635;EUR_AF=0.3519;SAS_AF=0.1554;AA=G|||;VT=SNP
14	103967299	rs9671414	A	G	100	PASS	AC=2702;AF=0.539537;AN=5008;NS=2504;DP=19130;EAS_AF=0.499;AMR_AF=0.634;AFR_AF=0.4372;EUR_AF=0.7078;SAS_AF=0.4796;AA=G|||;VT=SNP
14	103967343	rs9671911	T	C	100	PASS	AC=1479;AF=0.295327;AN=5008;NS=2504;DP=20980;EAS_AF=0.1528;AMR_AF=0.2536;AFR_AF=0.3578;EUR_AF=0.3559;SAS_AF=0.3252;AA=T|||;VT=SNP
14	103967504	rs11622835	G	A	100	PASS	AC=574;AF=0.114617;AN=5008;NS=2504;DP=19188;EAS_AF=0.1171;AMR_AF=0.121;AFR_AF=0.0204;EUR_AF=0.2237;SAS_AF=0.1227;AA=G|||;VT=SNP
14	103967820	rs2756132	G	C	100	PASS	AC=2022;AF=0.403754;AN=5008;NS=2504;DP=21965;EAS_AF=0.4772;AMR_AF=0.3501;AFR_AF=0.3782;EUR_AF=0.2922;SAS_AF=0.5153;AA=G|||;VT=SNP
14	103967929	rs3783402	C	G	100	PASS	AC=1502;AF=0.29992;AN=5008;NS=2504;DP=22229;EAS_AF=0.1528;AMR_AF=0.2536;AFR_AF=0.3752;EUR_AF=0.3559;SAS_AF=0.3252;AA=C|||;VT=SNP
14	103969909	rs13987	A	G	100	PASS	AC=1190;AF=0.23762;AN=5008;NS=2504;DP=18111;EAS_AF=0.3472;AMR_AF=0.3818;AFR_AF=0.0522;EUR_AF=0.3519;SAS_AF=0.1554;AA=A|||;VT=SNP
14	103970508	rs1107070	G	T	100	PASS	AC=2106;AF=0.420527;AN=5008;NS=2504;DP=21536;EAS_AF=0.4772;AMR_AF=0.3559;AFR_AF=0.4387;EUR_AF=0.2922;SAS_AF=0.5153;AA=G|||;VT=SNP
14	103971202	rs4906330	T	G	100	PASS	AC=1208;AF=0.241214;AN=5008;NS=2504;DP=12731;EAS_AF=0.3472;AMR_AF=0.3818;AFR_AF=0.0666;EUR_AF=0.3509;SAS_AF=0.1554;AA=T|||;VT=SNP
14	103971374	rs4906331	C	T	100	PASS	AC=1209;AF=0.241414;AN=5008;NS=2504;DP=18861;EAS_AF=0.3472;AMR_AF=0.3818;AFR_AF=0.0673;EUR_AF=0.3509;SAS_AF=0.1554;AA=C|||;VT=SNP
14	103972275	rs12885714	G	A	100	PASS	AC=1189;AF=0.23742;AN=5008;NS=2504;DP=15716;EAS_AF=0.3472;AMR_AF=0.3818;AFR_AF=0.0522;EUR_AF=0.3509;SAS_AF=0.1554;AA=G|||;VT=SNP
14	103972379	rs2765051	T	C	100	PASS	AC=2038;AF=0.406949;AN=5008;NS=2504;DP=16412;EAS_AF=0.4772;AMR_AF=0.3516;AFR_AF=0.3903;EUR_AF=0.2922;SAS_AF=0.5143;AA=T|||;VT=SNP
14	103972503	rs12885786	C	T	100	PASS	AC=1208;AF=0.241214;AN=5008;NS=2504;DP=16394;EAS_AF=0.3472;AMR_AF=0.3818;AFR_AF=0.0666;EUR_AF=0.3509;SAS_AF=0.1554;AA=C|||;VT=SNP
14	103974235	rs2403192	C	T	100	PASS	AC=2710;AF=0.541134;AN=5008;NS=2504;DP=19697;EAS_AF=0.5;AMR_AF=0.6354;AFR_AF=0.4395;EUR_AF=0.7078;SAS_AF=0.4826;AA=T|||;VT=SNP
14	103974964	rs2756128	C	T	100	PASS	AC=2020;AF=0.403355;AN=5008;NS=2504;DP=19035;EAS_AF=0.4782;AMR_AF=0.3501;AFR_AF=0.3775;EUR_AF=0.2922;SAS_AF=0.5133;AA=C|||;VT=SNP
14	103975039	rs2765049	G	A	100	PASS	AC=2034;AF=0.40615;AN=5008;NS=2504;DP=18514;EAS_AF=0.4782;AMR_AF=0.3516;AFR_AF=0.388;EUR_AF=0.2922;SAS_AF=0.5123;AA=G|||;VT=SNP
14	103975376	rs35374941	C	T	100	PASS	AC=1360;AF=0.271565;AN=5008;NS=2504;DP=21923;EAS_AF=0.4663;AMR_AF=0.2305;AFR_AF=0.1339;EUR_AF=0.1958;SAS_AF=0.364;AA=C|||;VT=SNP
14	103977515	rs34372508	G	A	100	PASS	AC=1236;AF=0.246805;AN=5008;NS=2504;DP=15605;EAS_AF=0.3462;AMR_AF=0.3833;AFR_AF=0.087;EUR_AF=0.3509;SAS_AF=0.1564;AA=g|||;VT=SNP
14	103977605	rs10150072	C	T	100	PASS	AC=1500;AF=0.299521;AN=5008;NS=2504;DP=16957;EAS_AF=0.1528;AMR_AF=0.2536;AFR_AF=0.3722;EUR_AF=0.3569;SAS_AF=0.3262;AA=C|||;VT=SNP
14	103977724	rs8019578	A	G	100	PASS	AC=1480;AF=0.295527;AN=5008;NS=2504;DP=16375;EAS_AF=0.1528;AMR_AF=0.2536;AFR_AF=0.357;EUR_AF=0.3569;SAS_AF=0.3262;AA=A|||;VT=SNP
14	103978217	rs77184783	G	A	100	PASS	AC=1206;AF=0.240815;AN=5008;NS=2504;DP=14598;EAS_AF=0.3462;AMR_AF=0.3818;AFR_AF=0.0635;EUR_AF=0.3529;SAS_AF=0.1564;AA=G|||;VT=SNP
14	103978686	rs11848796	T	C	100	PASS	AC=2707;AF=0.540535;AN=5008;NS=2504;DP=10175;EAS_AF=0.499;AMR_AF=0.6354;AFR_AF=0.4387;EUR_AF=0.7078;SAS_AF=0.4816;AA=C|||;VT=SNP
14	103979127	rs10133035	C	T	100	PASS	AC=1501;AF=0.29972;AN=5008;NS=2504;DP=16388;EAS_AF=0.1528;AMR_AF=0.2536;AFR_AF=0.3729;EUR_AF=0.3569;SAS_AF=0.3262;AA=C|||;VT=SNP
14	103979762	rs11622473	G	A	100	PASS	AC=596;AF=0.11901;AN=5008;NS=2504;DP=17810;EAS_AF=0.1171;AMR_AF=0.1297;AFR_AF=0.025;EUR_AF=0.2306;SAS_AF=0.1258;AA=G|||;VT=SNP
14	103980134	rs4906332	A	T	100	PASS	AC=1188;AF=0.23722;AN=5008;NS=2504;DP=19936;EAS_AF=0.3462;AMR_AF=0.3818;AFR_AF=0.0522;EUR_AF=0.3509;SAS_AF=0.1554;AA=A|||;VT=SNP
14	103980968	rs2765046	G	A	100	PASS	AC=2092;AF=0.417732;AN=5008;NS=2504;DP=16143;EAS_AF=0.4782;AMR_AF=0.3559;AFR_AF=0.4281;EUR_AF=0.2922;SAS_AF=0.5143;AA=G|||;VT=SNP
14	103981662	rs8004501	G	A	100	PASS	AC=1213;AF=0.242212;AN=5008;NS=2504;DP=18989;EAS_AF=0.3571;AMR_AF=0.3818;AFR_AF=0.0628;EUR_AF=0.3509;SAS_AF=0.1554;AA=G|||;VT=SNP
14	103981849	rs72710714	T	G	100	PASS	AC=1043;AF=0.208267;AN=5008;NS=2504;DP=18507;EAS_AF=0.1538;AMR_AF=0.2305;AFR_AF=0.0454;EUR_AF=0.3509;SAS_AF=0.3221;AA=T|||;VT=SNP
14	103981942	rs35771849	A	G	100	PASS	AC=1197;AF=0.239018;AN=5008;NS=2504;DP=18948;EAS_AF=0.3571;AMR_AF=0.3804;AFR_AF=0.0514;EUR_AF=0.3509;SAS_AF=0.1554;AA=A|||;VT=SNP
14	103981971	rs2023395	A	G	100	PASS	AC=2083;AF=0.415935;AN=5008;NS=2504;DP=17626;EAS_AF=0.4683;AMR_AF=0.3573;AFR_AF=0.4274;EUR_AF=0.2922;SAS_AF=0.5153;AA=A|||;VT=SNP
14	103983033	rs2756122	G	C	100	PASS	AC=2101;AF=0.419529;AN=5008;NS=2504;DP=17204;EAS_AF=0.4782;AMR_AF=0.3559;AFR_AF=0.4281;EUR_AF=0.2922;SAS_AF=0.5235;AA=G|||;VT=SNP
14	103984294	rs2246490	G	T	100	PASS	AC=3554;AF=0.709665;AN=5008;NS=2504;DP=18731;EAS_AF=0.6339;AMR_AF=0.6009;AFR_AF=0.7776;EUR_AF=0.6421;SAS_AF=0.8425;AA=G|||;VT=SNP
14	103984537	rs911549	T	C	100	PASS	AC=3262;AF=0.651358;AN=5008;NS=2504;DP=17513;EAS_AF=0.631;AMR_AF=0.5922;AFR_AF=0.5643;EUR_AF=0.6412;SAS_AF=0.8425;AA=T|||;VT=SNP
14	103984616	rs7159665	C	T	100	PASS	AC=1176;AF=0.234824;AN=5008;NS=2504;DP=19830;EAS_AF=0.3373;AMR_AF=0.3818;AFR_AF=0.0514;EUR_AF=0.3519;SAS_AF=0.1524;AA=C|||;VT=SNP
14	103986255	rs1803283	C	T	100	PASS	AC=3200;AF=0.638978;AN=5008;NS=2504;DP=17408;EAS_AF=0.8224;AMR_AF=0.7334;AFR_AF=0.4312;EUR_AF=0.6421;SAS_AF=0.6605;AA=C|||;VT=SNP;EX_TARGET
14	103987078	rs2071408	G	A	100	PASS	AC=2296;AF=0.458466;AN=5008;NS=2504;DP=13947;EAS_AF=0.499;AMR_AF=0.4121;AFR_AF=0.4637;EUR_AF=0.3698;SAS_AF=0.5337;AA=A|||;VT=SNP
14	103987140	rs2071407	T	C	100	PASS	AC=2638;AF=0.526757;AN=5008;NS=2504;DP=12905;EAS_AF=0.5;AMR_AF=0.5865;AFR_AF=0.4841;EUR_AF=0.6282;SAS_AF=0.4652;AA=T|||;VT=SNP
14	103987305	rs8017780	C	A	100	PASS	AC=560;AF=0.111821;AN=5008;NS=2504;DP=14443;EAS_AF=0.0883;AMR_AF=0.121;AFR_AF=0.0287;EUR_AF=0.2266;SAS_AF=0.1237;AA=C|||;VT=SNP
14	103988180	rs1136165	G	T	100	PASS	AC=3294;AF=0.657748;AN=5008;NS=2504;DP=7060;EAS_AF=0.8264;AMR_AF=0.7349;AFR_AF=0.5416;EUR_AF=0.6233;SAS_AF=0.6217;AA=G|||;VT=SNP;EX_TARGET
14	103989581	rs2756121	T	A	100	PASS	AC=2203;AF=0.439896;AN=5008;NS=2504;DP=9139;EAS_AF=0.5119;AMR_AF=0.4078;AFR_AF=0.3843;EUR_AF=0.3688;SAS_AF=0.5368;AA=T|||;VT=SNP
14	103989892	rs3759582	A	C	100	PASS	AC=463;AF=0.0924521;AN=5008;NS=2504;DP=16435;EAS_AF=0.0357;AMR_AF=0.1095;AFR_AF=0.0212;EUR_AF=0.1262;SAS_AF=0.2004;AA=A|||;VT=SNP
14	103990745	rs2765042	G	A	100	PASS	AC=2407;AF=0.480631;AN=5008;NS=2504;DP=18506;EAS_AF=0.4782;AMR_AF=0.4179;AFR_AF=0.5582;EUR_AF=0.3688;SAS_AF=0.5378;AA=G|||;VT=SNP
14	103990799	rs3759584	T	C	100	PASS	AC=1077;AF=0.215056;AN=5008;NS=2504;DP=19768;EAS_AF=0.1528;AMR_AF=0.2378;AFR_AF=0.0507;EUR_AF=0.3678;SAS_AF=0.3282;AA=T|||;VT=SNP
14	103991401	rs55723020	G	A	100	PASS	AC=1052;AF=0.210064;AN=5008;NS=2504;DP=19085;EAS_AF=0.1528;AMR_AF=0.2305;AFR_AF=0.0507;EUR_AF=0.3529;SAS_AF=0.3231;AA=G|||;VT=SNP
14	103991478	rs2765041	T	A	100	PASS	AC=3503;AF=0.699481;AN=5008;NS=2504;DP=18652;EAS_AF=0.6518;AMR_AF=0.6484;AFR_AF=0.6241;EUR_AF=0.7217;SAS_AF=0.864;AA=A|||;VT=SNP
14	103991749	rs11626787	A	G	100	PASS	AC=1051;AF=0.209864;AN=5008;NS=2504;DP=22798;EAS_AF=0.1518;AMR_AF=0.2305;AFR_AF=0.0507;EUR_AF=0.3529;SAS_AF=0.3231;AA=A|||;VT=SNP
14	103992096	rs11160752	C	G	100	PASS	AC=1350;AF=0.269569;AN=5008;NS=2504;DP=23591;EAS_AF=0.3482;AMR_AF=0.3458;AFR_AF=0.2617;EUR_AF=0.2783;SAS_AF=0.136;AA=C|||;VT=SNP
14	103992473	rs2756118	C	T	100	PASS	AC=2405;AF=0.480232;AN=5008;NS=2504;DP=20102;EAS_AF=0.4782;AMR_AF=0.4179;AFR_AF=0.5537;EUR_AF=0.3728;SAS_AF=0.5378;AA=T|||;VT=SNP
14	103992592	rs75482283	G	A	100	PASS	AC=465;AF=0.0928514;AN=5008;NS=2504;DP=18233;EAS_AF=0.0357;AMR_AF=0.1095;AFR_AF=0.0234;EUR_AF=0.1262;SAS_AF=0.1994;AA=G|||;VT=SNP
14	103994961	rs1467561	T	C	100	PASS	AC=1061;AF=0.211861;AN=5008;NS=2504;DP=17335;EAS_AF=0.1518;AMR_AF=0.2378;AFR_AF=0.0514;EUR_AF=0.3549;SAS_AF=0.3252;AA=T|||;VT=SNP
14	103996205	rs2296487	T	C	100	PASS	AC=1002;AF=0.20008;AN=5008;NS=2504;DP=18201;EAS_AF=0.3175;AMR_AF=0.3228;AFR_AF=0.0424;EUR_AF=0.2704;SAS_AF=0.1329;AA=T|||;VT=SNP
14	103996733	rs2756138	C	G	100	PASS	AC=3903;AF=0.779353;AN=5008;NS=2504;DP=20739;EAS_AF=0.6845;AMR_AF=0.6744;AFR_AF=0.879;EUR_AF=0.7296;SAS_AF=0.8681;AA=G|||;VT=SNP
14	103997248	rs2021965	C	A	100	PASS	AC=3900;AF=0.778754;AN=5008;NS=2504;DP=20785;EAS_AF=0.6845;AMR_AF=0.6744;AFR_AF=0.8775;EUR_AF=0.7296;SAS_AF=0.8671;AA=a|||;VT=SNP
14	103997525	rs754287	T	A	100	PASS	AC=2449;AF=0.489018;AN=5008;NS=2504;DP=20041;EAS_AF=0.5308;AMR_AF=0.4207;AFR_AF=0.5454;EUR_AF=0.3698;SAS_AF=0.5409;AA=a|||;VT=SNP
14	103998423	rs1022736	G	C	100	PASS	AC=1085;AF=0.216653;AN=5008;NS=2504;DP=12849;EAS_AF=0.1538;AMR_AF=0.2392;AFR_AF=0.0635;EUR_AF=0.3588;SAS_AF=0.3262;AA=G|||;VT=SNP
14	103999347	rs911555	G	C	100	PASS	AC=2370;AF=0.473243;AN=5008;NS=2504;DP=16922;EAS_AF=0.502;AMR_AF=0.428;AFR_AF=0.5038;EUR_AF=0.3718;SAS_AF=0.5389;AA=G|||;VT=SNP
14	103999371	rs911554	G	T	100	PASS	AC=2105;AF=0.420327;AN=5008;NS=2504;DP=16671;EAS_AF=0.502;AMR_AF=0.428;AFR_AF=0.2965;EUR_AF=0.3797;SAS_AF=0.5399;AA=G|||;VT=SNP
14	103999508	rs911552	A	G	100	PASS	AC=2440;AF=0.48722;AN=5008;NS=2504;DP=16860;EAS_AF=0.5099;AMR_AF=0.4323;AFR_AF=0.5477;EUR_AF=0.3728;SAS_AF=0.5389;AA=g|||;VT=SNP
14	103999750	rs12891288	C	T	100	PASS	AC=1286;AF=0.256789;AN=5008;NS=2504;DP=17009;EAS_AF=0.3155;AMR_AF=0.3271;AFR_AF=0.2564;EUR_AF=0.2704;SAS_AF=0.1329;AA=C|||;VT=SNP
14	104000183	rs2756127	C	T	100	PASS	AC=2415;AF=0.482228;AN=5008;NS=2504;DP=17205;EAS_AF=0.5099;AMR_AF=0.4308;AFR_AF=0.5287;EUR_AF=0.3738;SAS_AF=0.5389;AA=C|||;VT=SNP
14	104000518	rs2236281	G	T	100	PASS	AC=1017;AF=0.203075;AN=5008;NS=2504;DP=16859;EAS_AF=0.3155;AMR_AF=0.317;AFR_AF=0.0582;EUR_AF=0.2704;SAS_AF=0.1329;AA=G|||;VT=SNP
14	104001517	rs2756119	G	A	100	PASS	AC=2207;AF=0.440695;AN=5008;NS=2504;DP=17268;EAS_AF=0.5238;AMR_AF=0.4424;AFR_AF=0.3283;EUR_AF=0.4006;SAS_AF=0.547;AA=-|||;VT=SNP
14	104002234	rs7161305	G	A	100	PASS	AC=965;AF=0.192692;AN=5008;NS=2504;DP=17255;EAS_AF=0.2927;AMR_AF=0.3127;AFR_AF=0.0439;EUR_AF=0.2694;SAS_AF=0.1268;AA=G|||;VT=SNP
14	104002611	rs45441198	T	C	100	PASS	AC=1488;AF=0.297125;AN=5008;NS=2504;DP=19054;EAS_AF=0.1746;AMR_AF=0.2622;AFR_AF=0.3306;EUR_AF=0.3598;SAS_AF=0.3384;AA=C|||;VT=SNP
14	104003070	rs2296486	A	G	100	PASS	AC=1167;AF=0.233027;AN=5008;NS=2504;DP=19689;EAS_AF=0.1538;AMR_AF=0.2421;AFR_AF=0.1241;EUR_AF=0.3588;SAS_AF=0.3262;AA=A|||;VT=SNP
14	104003094	rs2296484	C	T	100	PASS	AC=1160;AF=0.231629;AN=5008;NS=2504;DP=19585;EAS_AF=0.1538;AMR_AF=0.2421;AFR_AF=0.1188;EUR_AF=0.3588;SAS_AF=0.3262;AA=T|||;VT=SNP
14	104004147	rs10135868	T	C	100	PASS	AC=1545;AF=0.308506;AN=5008;NS=2504;DP=17722;EAS_AF=0.1746;AMR_AF=0.255;AFR_AF=0.385;EUR_AF=0.3588;SAS_AF=0.3292;AA=T|||;VT=SNP
14	104004223	rs8013911	C	G	100	PASS	AC=4793;AF=0.957069;AN=5008;NS=2504;DP=17800;EAS_AF=0.9901;AMR_AF=0.9063;AFR_AF=0.9962;EUR_AF=0.9463;SAS_AF=0.9172;AA=G|||;VT=SNP
14	104004311	rs8014069	C	A	100	PASS	AC=1534;AF=0.30631;AN=5008;NS=2504;DP=19431;EAS_AF=0.499;AMR_AF=0.2954;AFR_AF=0.1248;EUR_AF=0.2783;SAS_AF=0.3896;AA=C|||;VT=SNP
14	104004557	rs11627529	C	T	100	PASS	AC=1075;AF=0.214657;AN=5008;NS=2504;DP=17019;EAS_AF=0.1538;AMR_AF=0.2378;AFR_AF=0.0567;EUR_AF=0.3588;SAS_AF=0.3262;AA=C|||;VT=SNP
14	104004810	rs11623470	T	A	100	PASS	AC=1408;AF=0.28115;AN=5008;NS=2504;DP=16867;EAS_AF=0.1538;AMR_AF=0.2507;AFR_AF=0.3018;EUR_AF=0.3588;SAS_AF=0.3262;AA=T|||;VT=SNP
14	104004968	rs34235720	C	T	100	PASS	AC=980;AF=0.195687;AN=5008;NS=2504;DP=17282;EAS_AF=0.3135;AMR_AF=0.3213;AFR_AF=0.028;EUR_AF=0.2704;SAS_AF=0.135;AA=C|||;VT=SNP
14	104006160	rs11621037	C	T	100	PASS	AC=1141;AF=0.227835;AN=5008;NS=2504;DP=14684;EAS_AF=0.1538;AMR_AF=0.2392;AFR_AF=0.1097;EUR_AF=0.3608;SAS_AF=0.319;AA=C|||;VT=SNP
14	104006342	rs12880077	C	T	100	PASS	AC=1013;AF=0.202276;AN=5008;NS=2504;DP=13404;EAS_AF=0.3145;AMR_AF=0.3184;AFR_AF=0.0575;EUR_AF=0.2684;SAS_AF=0.1319;AA=C|||;VT=SNP
14	104006414	rs12880224	C	G	100	PASS	AC=1020;AF=0.203674;AN=5008;NS=2504;DP=12766;EAS_AF=0.3145;AMR_AF=0.3184;AFR_AF=0.0575;EUR_AF=0.2684;SAS_AF=0.1391;AA=C|||;VT=SNP
14	104006693	rs9324063	G	T	100	PASS	AC=1289;AF=0.257388;AN=5008;NS=2504;DP=16580;EAS_AF=0.3185;AMR_AF=0.3285;AFR_AF=0.2534;EUR_AF=0.2684;SAS_AF=0.138;AA=T|||;VT=SNP
14	104006716	rs12147596	T	C	100	PASS	AC=994;AF=0.198482;AN=5008;NS=2504;DP=17174;EAS_AF=0.3135;AMR_AF=0.317;AFR_AF=0.0416;EUR_AF=0.2684;SAS_AF=0.136;AA=T|||;VT=SNP
14	104007555	rs12885878	A	G	100	PASS	AC=3461;AF=0.691094;AN=5008;NS=2504;DP=13148;EAS_AF=0.8462;AMR_AF=0.6326;AFR_AF=0.6021;EUR_AF=0.7803;SAS_AF=0.6012;AA=A|||;VT=SNP
14	104007596	rs78997778	G	A	100	PASS	AC=230;AF=0.0459265;AN=5008;NS=2504;DP=14977;EAS_AF=0.0546;AMR_AF=0.0389;AFR_AF=0.0038;EUR_AF=0.0845;SAS_AF=0.0593;AA=G|||;VT=SNP
14	104007751	rs113044050	C	T	100	PASS	AC=533;AF=0.10643;AN=5008;NS=2504;DP=14705;EAS_AF=0.0397;AMR_AF=0.1081;AFR_AF=0.0492;EUR_AF=0.1412;SAS_AF=0.2157;AA=C|||;VT=SNP
14	104007840	rs11622552	C	T	100	PASS	AC=533;AF=0.10643;AN=5008;NS=2504;DP=12638;EAS_AF=0.1111;AMR_AF=0.1196;AFR_AF=0.0121;EUR_AF=0.2237;SAS_AF=0.0992;AA=C|||;VT=SNP
14	104007860	rs74088014	G	A	100	PASS	AC=890;AF=0.177716;AN=5008;NS=2504;DP=14634;EAS_AF=0.3006;AMR_AF=0.0965;AFR_AF=0.0613;EUR_AF=0.162;SAS_AF=0.2822;AA=G|||;VT=SNP
14	104008159	rs12891360	C	T	100	PASS	AC=1304;AF=0.260383;AN=5008;NS=2504;DP=16388;EAS_AF=0.3343;AMR_AF=0.3213;AFR_AF=0.2685;EUR_AF=0.2704;SAS_AF=0.1196;AA=C|||;VT=SNP
14	104008420	rs58101275	G	A	100	PASS	AC=784;AF=0.15655;AN=5008;NS=2504;DP=18163;EAS_AF=0.1091;AMR_AF=0.1268;AFR_AF=0.177;EUR_AF=0.2316;SAS_AF=0.1217;AA=G|||;VT=SNP
14	104009630	rs34633710	A	G	100	PASS	AC=1066;AF=0.212859;AN=5008;NS=2504;DP=12955;EAS_AF=0.3333;AMR_AF=0.3271;AFR_AF=0.0658;EUR_AF=0.2744;SAS_AF=0.1431;AA=A|||;VT=SNP
14	104009760	rs11625044	A	T	100	PASS	AC=872;AF=0.174121;AN=5008;NS=2504;DP=14064;EAS_AF=0.1131;AMR_AF=0.1412;AFR_AF=0.2254;EUR_AF=0.2416;SAS_AF=0.1217;AA=A|||;VT=SNP
14	104009939	rs2403193	C	T	100	PASS	AC=3027;AF=0.604433;AN=5008;NS=2504;DP=17147;EAS_AF=0.5129;AMR_AF=0.6052;AFR_AF=0.7292;EUR_AF=0.664;SAS_AF=0.4683;AA=T|||;VT=SNP
14	104010198	rs879552	G	A	100	PASS	AC=1751;AF=0.349641;AN=5008;NS=2504;DP=19393;EAS_AF=0.1786;AMR_AF=0.2723;AFR_AF=0.5053;EUR_AF=0.3917;SAS_AF=0.3272;AA=A|||;VT=SNP
14	104011429	rs2403194	G	A	100	PASS	AC=1282;AF=0.25599;AN=5008;NS=2504;DP=17144;EAS_AF=0.3323;AMR_AF=0.3343;AFR_AF=0.2315;EUR_AF=0.2734;SAS_AF=0.137;AA=G|||;VT=SNP
14	104011494	rs752268	C	T	100	PASS	AC=512;AF=0.102236;AN=5008;NS=2504;DP=16035;EAS_AF=0.1121;AMR_AF=0.1095;AFR_AF=0.0121;EUR_AF=0.2127;SAS_AF=0.0951;AA=C|||;VT=SNP
14	104011994	rs61996704	G	A	100	PASS	AC=1775;AF=0.354433;AN=5008;NS=2504;DP=15511;EAS_AF=0.502;AMR_AF=0.3674;AFR_AF=0.2292;EUR_AF=0.2813;SAS_AF=0.4376;AA=G|||;VT=SNP
14	104012189	rs10132514	C	T	100	PASS	AC=1029;AF=0.205471;AN=5008;NS=2504;DP=15997;EAS_AF=0.1181;AMR_AF=0.147;AFR_AF=0.2549;EUR_AF=0.2813;SAS_AF=0.1922;AA=C|||;VT=SNP
14	104012194	rs10132436	A	C	100	PASS	AC=1046;AF=0.208866;AN=5008;NS=2504;DP=15869;EAS_AF=0.1181;AMR_AF=0.1542;AFR_AF=0.2572;EUR_AF=0.2873;SAS_AF=0.1953;AA=C|||;VT=SNP
14	104014690	rs75076724	T	C	100	PASS	AC=598;AF=0.119409;AN=5008;NS=2504;DP=11679;EAS_AF=0.0387;AMR_AF=0.1182;AFR_AF=0.0991;EUR_AF=0.1461;SAS_AF=0.2035;AA=T|||;VT=SNP
14	104014935	rs942866	G	T	100	PASS	AC=3019;AF=0.602835;AN=5008;NS=2504;DP=15068;EAS_AF=0.5119;AMR_AF=0.6009;AFR_AF=0.7337;EUR_AF=0.661;SAS_AF=0.4611;AA=T|||;VT=SNP
14	104015250	rs942865	G	A	100	PASS	AC=736;AF=0.146965;AN=5008;NS=2504;DP=20817;EAS_AF=0.1121;AMR_AF=0.134;AFR_AF=0.1263;EUR_AF=0.2435;SAS_AF=0.1207;AA=G|||;VT=SNP
14	104016066	rs11626905	C	T	100	PASS	AC=647;AF=0.129193;AN=5008;NS=2504;DP=18213;EAS_AF=0.1131;AMR_AF=0.1268;AFR_AF=0.0635;EUR_AF=0.2425;SAS_AF=0.1196;AA=C|||;VT=SNP
14	104017793	rs12893668	G	A	100	PASS	AC=1262;AF=0.251997;AN=5008;NS=2504;DP=15043;EAS_AF=0.3244;AMR_AF=0.33;AFR_AF=0.2277;EUR_AF=0.2763;SAS_AF=0.1299;AA=G|||;VT=SNP
14	104017953	rs10149470	A	G	100	PASS	AC=2505;AF=0.5002;AN=5008;NS=2504;DP=19871;EAS_AF=0.4653;AMR_AF=0.4856;AFR_AF=0.6906;EUR_AF=0.5189;SAS_AF=0.2699;AA=G|||;VT=SNP
14	104018105	rs10141157	T	C	100	PASS	AC=2357;AF=0.470647;AN=5008;NS=2504;DP=21435;EAS_AF=0.4653;AMR_AF=0.4827;AFR_AF=0.5825;EUR_AF=0.5189;SAS_AF=0.2669;AA=C|||;VT=SNP
14	104018455	rs10129426	G	A	100	PASS	AC=2483;AF=0.495807;AN=5008;NS=2504;DP=22239;EAS_AF=0.4702;AMR_AF=0.5014;AFR_AF=0.5832;EUR_AF=0.5457;SAS_AF=0.3487;AA=A|||;VT=SNP
14	104018651	rs7140558	A	G	100	PASS	AC=1670;AF=0.333466;AN=5008;NS=2504;DP=17464;EAS_AF=0.3244;AMR_AF=0.353;AFR_AF=0.5166;EUR_AF=0.2803;SAS_AF=0.136;AA=G|||;VT=SNP
14	104020454	rs752624	T	C	100	PASS	AC=2703;AF=0.539736;AN=5008;NS=2504;DP=18733;EAS_AF=0.4673;AMR_AF=0.5764;AFR_AF=0.6316;EUR_AF=0.6412;SAS_AF=0.3599;AA=t|||;VT=SNP
14	104021141	rs4906335	C	A	100	PASS	AC=1416;AF=0.282748;AN=5008;NS=2504;DP=15237;EAS_AF=0.3442;AMR_AF=0.3429;AFR_AF=0.3351;EUR_AF=0.2664;SAS_AF=0.1227;AA=A|||;VT=SNP
14	104021268	rs942863	C	T	100	PASS	AC=910;AF=0.181709;AN=5008;NS=2504;DP=17028;EAS_AF=0.0952;AMR_AF=0.219;AFR_AF=0.0499;EUR_AF=0.3748;SAS_AF=0.2239;AA=C|||;VT=SNP
14	104022124	rs942862	G	C	100	PASS	AC=2952;AF=0.589457;AN=5008;NS=2504;DP=14332;EAS_AF=0.5;AMR_AF=0.5908;AFR_AF=0.7481;EUR_AF=0.6481;SAS_AF=0.4059;AA=C|||;VT=SNP
14	104022750	rs7154587	C	T	100	PASS	AC=1167;AF=0.233027;AN=5008;NS=2504;DP=12575;EAS_AF=0.0952;AMR_AF=0.232;AFR_AF=0.2375;EUR_AF=0.3748;SAS_AF=0.2239;AA=C|||;VT=SNP
14	104022944	rs7154948	C	T	100	PASS	AC=1167;AF=0.233027;AN=5008;NS=2504;DP=17008;EAS_AF=0.0952;AMR_AF=0.232;AFR_AF=0.2375;EUR_AF=0.3748;SAS_AF=0.2239;AA=C|||;VT=SNP
14	104023704	rs7693	C	T	100	PASS	AC=922;AF=0.184105;AN=5008;NS=2504;DP=21073;EAS_AF=0.0952;AMR_AF=0.219;AFR_AF=0.059;EUR_AF=0.3748;SAS_AF=0.2239;AA=C|||;VT=SNP
14	104025893	rs35498576	T	C	100	PASS	AC=1423;AF=0.284145;AN=5008;NS=2504;DP=20224;EAS_AF=0.3502;AMR_AF=0.3415;AFR_AF=0.3343;EUR_AF=0.2664;SAS_AF=0.1258;AA=C|||;VT=SNP
14	104027557	rs11625397	C	T	100	PASS	AC=2616;AF=0.522364;AN=5008;NS=2504;DP=21785;EAS_AF=0.4673;AMR_AF=0.572;AFR_AF=0.5756;EUR_AF=0.6412;SAS_AF=0.3497;AA=T|||;VT=SNP;EX_TARGET
14	104027595	rs34186780	T	G	100	PASS	AC=1110;AF=0.221645;AN=5008;NS=2504;DP=19720;EAS_AF=0.3502;AMR_AF=0.3271;AFR_AF=0.1082;EUR_AF=0.2624;SAS_AF=0.1258;AA=T|||;VT=SNP
14	104027995	rs34896432	C	T	100	PASS	AC=1104;AF=0.220447;AN=5008;NS=2504;DP=17750;EAS_AF=0.3502;AMR_AF=0.3271;AFR_AF=0.1089;EUR_AF=0.2624;SAS_AF=0.1186;AA=C|||;VT=SNP
14	104028069	rs28513222	A	T	100	PASS	AC=1022;AF=0.204073;AN=5008;NS=2504;DP=16539;EAS_AF=0.0903;AMR_AF=0.2118;AFR_AF=0.1755;EUR_AF=0.3638;SAS_AF=0.1902;AA=A|||;VT=SNP
14	104028270	rs7148456	T	C	100	PASS	AC=1282;AF=0.25599;AN=5008;NS=2504;DP=20177;EAS_AF=0.3502;AMR_AF=0.3357;AFR_AF=0.2322;EUR_AF=0.2634;SAS_AF=0.1268;AA=T|||;VT=SNP;EX_TARGET
14	104028806	rs55751606	G	A	100	PASS	AC=998;AF=0.199281;AN=5008;NS=2504;DP=9385;EAS_AF=0.3492;AMR_AF=0.3199;AFR_AF=0.034;EUR_AF=0.2614;SAS_AF=0.1186;AA=G|||;VT=SNP
14	104029246	rs2274269	G	A	100	PASS	AC=1113;AF=0.222244;AN=5008;NS=2504;DP=8078;EAS_AF=0.0903;AMR_AF=0.2176;AFR_AF=0.2421;EUR_AF=0.3638;SAS_AF=0.1892;AA=G|||;VT=SNP
14	104029449	rs2274267	G	A	100	PASS	AC=1108;AF=0.221246;AN=5008;NS=2504;DP=12360;EAS_AF=0.3512;AMR_AF=0.3343;AFR_AF=0.1074;EUR_AF=0.2624;SAS_AF=0.1186;AA=G|||;VT=SNP;EX_TARGET
14	104029792	rs2296483	G	A	100	PASS	AC=2458;AF=0.490815;AN=5008;NS=2504;DP=20771;EAS_AF=0.4633;AMR_AF=0.5605;AFR_AF=0.503;EUR_AF=0.6262;SAS_AF=0.3139;AA=A|||;VT=SNP
14	104029819	rs2296482	T	G	100	PASS	AC=1109;AF=0.221446;AN=5008;NS=2504;DP=20556;EAS_AF=0.3512;AMR_AF=0.3372;AFR_AF=0.1074;EUR_AF=0.2614;SAS_AF=0.1186;AA=T|||;VT=SNP
14	104031351	rs35496194	C	T	100	PASS	AC=1108;AF=0.221246;AN=5008;NS=2504;DP=16228;EAS_AF=0.3512;AMR_AF=0.3343;AFR_AF=0.1082;EUR_AF=0.2614;SAS_AF=0.1186;AA=c|||;VT=SNP
14	104033265	rs4906336	C	G	100	PASS	AC=1109;AF=0.221446;AN=5008;NS=2504;DP=19310;EAS_AF=0.3512;AMR_AF=0.3343;AFR_AF=0.1097;EUR_AF=0.2604;SAS_AF=0.1186;AA=c|||;VT=SNP
14	104034569	rs57447494	G	A	100	PASS	AC=1173;AF=0.234225;AN=5008;NS=2504;DP=17256;EAS_AF=0.0903;AMR_AF=0.219;AFR_AF=0.2859;EUR_AF=0.3648;SAS_AF=0.1892;AA=G|||;VT=SNP
14	104034746	rs12889403	C	T	100	PASS	AC=1109;AF=0.221446;AN=5008;NS=2504;DP=15018;EAS_AF=0.3512;AMR_AF=0.3343;AFR_AF=0.1089;EUR_AF=0.2614;SAS_AF=0.1186;AA=C|||;VT=SNP
14	104034849	rs12890820	T	C	100	PASS	AC=1253;AF=0.2502;AN=5008;NS=2504;DP=16878;EAS_AF=0.3512;AMR_AF=0.3415;AFR_AF=0.2141;EUR_AF=0.2614;SAS_AF=0.1186;AA=C|||;VT=SNP
14	104034863	rs12889721	C	T	100	PASS	AC=1281;AF=0.255791;AN=5008;NS=2504;DP=16889;EAS_AF=0.373;AMR_AF=0.3415;AFR_AF=0.2141;EUR_AF=0.2614;SAS_AF=0.1247;AA=c|||;VT=SNP
14	104035292	rs12894729	G	A	100	PASS	AC=1109;AF=0.221446;AN=5008;NS=2504;DP=18422;EAS_AF=0.3512;AMR_AF=0.3343;AFR_AF=0.1089;EUR_AF=0.2614;SAS_AF=0.1186;AA=g|||;VT=SNP
14	104036024	rs9652403	G	C	100	PASS	AC=2930;AF=0.585064;AN=5008;NS=2504;DP=15563;EAS_AF=0.502;AMR_AF=0.5807;AFR_AF=0.767;EUR_AF=0.6382;SAS_AF=0.3732;AA=c|||;VT=SNP
14	104036339	rs59281218	G	A	100	PASS	AC=1173;AF=0.234225;AN=5008;NS=2504;DP=14635;EAS_AF=0.0903;AMR_AF=0.219;AFR_AF=0.2859;EUR_AF=0.3648;SAS_AF=0.1892;AA=g|||;VT=SNP
14	104038418	rs28744517	T	G	100	PASS	AC=1047;AF=0.209065;AN=5008;NS=2504;DP=1959;EAS_AF=0.0893;AMR_AF=0.2118;AFR_AF=0.1952;EUR_AF=0.3648;SAS_AF=0.1892;AA=t|||;VT=SNP
14	104040065	rs10431750	T	C	100	PASS	AC=1265;AF=0.252596;AN=5008;NS=2504;DP=17291;EAS_AF=0.3502;AMR_AF=0.3415;AFR_AF=0.2141;EUR_AF=0.2744;SAS_AF=0.1186;AA=C|||;VT=SNP
14	104040414	rs4906337	C	A	100	PASS	AC=1121;AF=0.223842;AN=5008;NS=2504;DP=13157;EAS_AF=0.3502;AMR_AF=0.3343;AFR_AF=0.1089;EUR_AF=0.2744;SAS_AF=0.1186;AA=C|||;VT=SNP
14	104041374	rs7140568	C	T	100	PASS	AC=1121;AF=0.223842;AN=5008;NS=2504;DP=22492;EAS_AF=0.3502;AMR_AF=0.3343;AFR_AF=0.1089;EUR_AF=0.2744;SAS_AF=0.1186;AA=C|||;VT=SNP
14	104041470	rs7142016	T	C	100	PASS	AC=2408;AF=0.480831;AN=5008;NS=2504;DP=23578;EAS_AF=0.4613;AMR_AF=0.5591;AFR_AF=0.4576;EUR_AF=0.6392;SAS_AF=0.3139;AA=C|||;VT=SNP
14	104042753	rs35026580	A	G	100	PASS	AC=1124;AF=0.224441;AN=5008;NS=2504;DP=20589;EAS_AF=0.3502;AMR_AF=0.3343;AFR_AF=0.1112;EUR_AF=0.2744;SAS_AF=0.1186;AA=A|||;VT=SNP
14	104044215	rs28660416	G	T	100	PASS	AC=1114;AF=0.222444;AN=5008;NS=2504;DP=14812;EAS_AF=0.0893;AMR_AF=0.2176;AFR_AF=0.2428;EUR_AF=0.3648;SAS_AF=0.1892;AA=G|||;VT=SNP
14	104046094	rs61996716	G	A	100	PASS	AC=1114;AF=0.222444;AN=5008;NS=2504;DP=10998;EAS_AF=0.0893;AMR_AF=0.2176;AFR_AF=0.2428;EUR_AF=0.3648;SAS_AF=0.1892;AA=g|||;VT=SNP
14	104046592	rs71417868	A	T	100	PASS	AC=1296;AF=0.258786;AN=5008;NS=2504;DP=14226;EAS_AF=0.372;AMR_AF=0.3415;AFR_AF=0.2179;EUR_AF=0.2724;SAS_AF=0.1247;AA=A|||;VT=SNP
14	104046834	rs12887734	G	T	100	PASS	AC=1146;AF=0.228834;AN=5008;NS=2504;DP=16785;EAS_AF=0.3522;AMR_AF=0.3357;AFR_AF=0.1248;EUR_AF=0.2744;SAS_AF=0.1196;AA=g|||;VT=SNP
14	104047428	rs8017628	C	T	100	PASS	AC=1271;AF=0.253794;AN=5008;NS=2504;DP=17092;EAS_AF=0.3502;AMR_AF=0.3429;AFR_AF=0.2171;EUR_AF=0.2744;SAS_AF=0.1196;AA=C|||;VT=SNP
14	104047734	rs8017993	A	G	100	PASS	AC=1131;AF=0.225839;AN=5008;NS=2504;DP=17082;EAS_AF=0.3502;AMR_AF=0.3357;AFR_AF=0.115;EUR_AF=0.2744;SAS_AF=0.1196;AA=G|||;VT=SNP
14	104047757	rs10149249	C	T	100	PASS	AC=1116;AF=0.222843;AN=5008;NS=2504;DP=16956;EAS_AF=0.0893;AMR_AF=0.2205;AFR_AF=0.2428;EUR_AF=0.3648;SAS_AF=0.1892;AA=C|||;VT=SNP
14	104048571	rs61996717	T	C	100	PASS	AC=1052;AF=0.210064;AN=5008;NS=2504;DP=20749;EAS_AF=0.0913;AMR_AF=0.2133;AFR_AF=0.1959;EUR_AF=0.3658;SAS_AF=0.1892;AA=T|||;VT=SNP
14	104048834	rs61996718	G	A	100	PASS	AC=650;AF=0.129792;AN=5008;NS=2504;DP=19219;EAS_AF=0.0863;AMR_AF=0.134;AFR_AF=0.0613;EUR_AF=0.2624;SAS_AF=0.1278;AA=G|||;VT=SNP
14	104049793	rs12589494	T	C	100	PASS	AC=2474;AF=0.49401;AN=5008;NS=2504;DP=14510;EAS_AF=0.4643;AMR_AF=0.562;AFR_AF=0.503;EUR_AF=0.6392;SAS_AF=0.3149;AA=C|||;VT=SNP
14	104050357	rs4906338	A	G	100	PASS	AC=1055;AF=0.210663;AN=5008;NS=2504;DP=20421;EAS_AF=0.3502;AMR_AF=0.3329;AFR_AF=0.0582;EUR_AF=0.2744;SAS_AF=0.1207;AA=A|||;VT=SNP
14	104050883	rs34026011	G	A	100	PASS	AC=1146;AF=0.228834;AN=5008;NS=2504;DP=19933;EAS_AF=0.3482;AMR_AF=0.3372;AFR_AF=0.1271;EUR_AF=0.2744;SAS_AF=0.1196;AA=g|||;VT=SNP
14	104051643	rs60802358	C	T	100	PASS	AC=1105;AF=0.220647;AN=5008;NS=2504;DP=12723;EAS_AF=0.0873;AMR_AF=0.2161;AFR_AF=0.2405;EUR_AF=0.3628;SAS_AF=0.1881;AA=c|||;VT=SNP
14	104051685	rs57202218	A	G	100	PASS	AC=2290;AF=0.457268;AN=5008;NS=2504;DP=10684;EAS_AF=0.4355;AMR_AF=0.5461;AFR_AF=0.4009;EUR_AF=0.6352;SAS_AF=0.3098;AA=G|||;VT=SNP
14	104052057	rs35229468	C	T	100	PASS	AC=1127;AF=0.22504;AN=5008;NS=2504;DP=10062;EAS_AF=0.3502;AMR_AF=0.3285;AFR_AF=0.1157;EUR_AF=0.2724;SAS_AF=0.1217;AA=c|||;VT=SNP
14	104053764	rs2403197	C	T	100	PASS	AC=1126;AF=0.22484;AN=5008;NS=2504;DP=18110;EAS_AF=0.3492;AMR_AF=0.3285;AFR_AF=0.1157;EUR_AF=0.2724;SAS_AF=0.1217;AA=C|||;VT=SNP
14	104054354	rs58601596	C	G	100	PASS	AC=2769;AF=0.552915;AN=5008;NS=2504;DP=15160;EAS_AF=0.4692;AMR_AF=0.5764;AFR_AF=0.5991;EUR_AF=0.6849;SAS_AF=0.4243;AA=G|||;VT=SNP
14	104054425	rs8008382	T	C	100	PASS	AC=3127;AF=0.624401;AN=5008;NS=2504;DP=11140;EAS_AF=0.5099;AMR_AF=0.5937;AFR_AF=0.7806;EUR_AF=0.6928;SAS_AF=0.4826;AA=C|||;VT=SNP
14	104054572	rs8007489	C	T	100	PASS	AC=2419;AF=0.483027;AN=5008;NS=2504;DP=13621;EAS_AF=0.4613;AMR_AF=0.5504;AFR_AF=0.469;EUR_AF=0.6362;SAS_AF=0.319;AA=T|||;VT=SNP
14	104058014	rs4900582	A	C	100	PASS	AC=3134;AF=0.625799;AN=5008;NS=2504;DP=14348;EAS_AF=0.5298;AMR_AF=0.6037;AFR_AF=0.8139;EUR_AF=0.6412;SAS_AF=0.4703;AA=C|||;VT=SNP
14	104060066	rs67899457	A	T	100	PASS	AC=1309;AF=0.261382;AN=5008;NS=2504;DP=16426;EAS_AF=0.3502;AMR_AF=0.3458;AFR_AF=0.1884;EUR_AF=0.2972;SAS_AF=0.1718;AA=T|||;VT=SNP
14	104060421	rs72710744	C	T	100	PASS	AC=1584;AF=0.316294;AN=5008;NS=2504;DP=15800;EAS_AF=0.4752;AMR_AF=0.3228;AFR_AF=0.1596;EUR_AF=0.2604;SAS_AF=0.4172;AA=C|||;VT=SNP
14	104060502	rs2403198	G	T	100	PASS	AC=4628;AF=0.924121;AN=5008;NS=2504;DP=18152;EAS_AF=0.9812;AMR_AF=0.915;AFR_AF=0.829;EUR_AF=0.9732;SAS_AF=0.9499;AA=T|||;VT=SNP
14	104061284	rs60249782	G	A	100	PASS	AC=1208;AF=0.241214;AN=5008;NS=2504;DP=15867;EAS_AF=0.3492;AMR_AF=0.3401;AFR_AF=0.1157;EUR_AF=0.2972;SAS_AF=0.1718;AA=G|||;VT=SNP
14	104061352	rs61996721	G	A	100	PASS	AC=1052;AF=0.210064;AN=5008;NS=2504;DP=17637;EAS_AF=0.0883;AMR_AF=0.2075;AFR_AF=0.1884;EUR_AF=0.3668;SAS_AF=0.2055;AA=G|||;VT=SNP
14	104061646	rs1078756	G	A	100	PASS	AC=1943;AF=0.387979;AN=5008;NS=2504;DP=16294;EAS_AF=0.5169;AMR_AF=0.3386;AFR_AF=0.3389;EUR_AF=0.2684;SAS_AF=0.4796;AA=G|||;VT=SNP
14	104062068	rs2403199	A	C	100	PASS	AC=4635;AF=0.925519;AN=5008;NS=2504;DP=16459;EAS_AF=0.9812;AMR_AF=0.915;AFR_AF=0.8343;EUR_AF=0.9732;SAS_AF=0.9499;AA=C|||;VT=SNP
14	104062366	rs10140410	G	A	100	PASS	AC=1181;AF=0.235823;AN=5008;NS=2504;DP=15413;EAS_AF=0.1081;AMR_AF=0.2118;AFR_AF=0.264;EUR_AF=0.3668;SAS_AF=0.2117;AA=G|||;VT=SNP
14	104063014	rs10143293	G	A	100	PASS	AC=1137;AF=0.227037;AN=5008;NS=2504;DP=20171;EAS_AF=0.0883;AMR_AF=0.2118;AFR_AF=0.2504;EUR_AF=0.3668;SAS_AF=0.2055;AA=G|||;VT=SNP
14	104063723	rs57072546	T	C	100	PASS	AC=1215;AF=0.242612;AN=5008;NS=2504;DP=12362;EAS_AF=0.3502;AMR_AF=0.3415;AFR_AF=0.1195;EUR_AF=0.2913;SAS_AF=0.1779;AA=T|||;VT=SNP
14	104063912	rs12435399	G	C	100	PASS	AC=2147;AF=0.428714;AN=5008;NS=2504;DP=15483;EAS_AF=0.5228;AMR_AF=0.3573;AFR_AF=0.3767;EUR_AF=0.3191;SAS_AF=0.5654;AA=G|||;VT=SNP
14	104065239	rs10149773	A	G	100	PASS	AC=4677;AF=0.933906;AN=5008;NS=2504;DP=17030;EAS_AF=0.9812;AMR_AF=0.9222;AFR_AF=0.8593;EUR_AF=0.9771;SAS_AF=0.9499;AA=G|||;VT=SNP
14	104065464	rs61996723	A	T	100	PASS	AC=495;AF=0.0988419;AN=5008;NS=2504;DP=17524;EAS_AF=0.005;AMR_AF=0.1268;AFR_AF=0.0098;EUR_AF=0.2604;SAS_AF=0.1299;AA=A|||;VT=SNP
14	104065600	rs11851616	G	A	100	PASS	AC=1197;AF=0.239018;AN=5008;NS=2504;DP=16985;EAS_AF=0.3492;AMR_AF=0.3386;AFR_AF=0.1157;EUR_AF=0.2873;SAS_AF=0.1718;AA=G|||;VT=SNP
14	104066422	rs11844466	G	A	100	PASS	AC=1201;AF=0.239816;AN=5008;NS=2504;DP=17426;EAS_AF=0.3492;AMR_AF=0.3386;AFR_AF=0.1157;EUR_AF=0.2883;SAS_AF=0.1748;AA=G|||;VT=SNP
14	104066645	rs7142883	G	A	100	PASS	AC=1106;AF=0.220847;AN=5008;NS=2504;DP=15745;EAS_AF=0.0883;AMR_AF=0.2104;AFR_AF=0.2277;EUR_AF=0.3668;SAS_AF=0.2055;AA=G|||;VT=SNP
14	104067494	rs11627038	T	C	100	PASS	AC=4599;AF=0.918331;AN=5008;NS=2504;DP=14745;EAS_AF=0.9812;AMR_AF=0.9121;AFR_AF=0.8086;EUR_AF=0.9732;SAS_AF=0.9499;AA=T|||;VT=SNP
14	104067809	rs8012775	T	C	100	PASS	AC=1826;AF=0.364617;AN=5008;NS=2504;DP=15941;EAS_AF=0.5169;AMR_AF=0.33;AFR_AF=0.2504;EUR_AF=0.2783;SAS_AF=0.4755;AA=T|||;VT=SNP
14	104067895	rs113202063	T	G	100	PASS	AC=1197;AF=0.239018;AN=5008;NS=2504;DP=12178;EAS_AF=0.3492;AMR_AF=0.3386;AFR_AF=0.1157;EUR_AF=0.2873;SAS_AF=0.1718;AA=T|||;VT=SNP
14	104068579	rs55864158	G	A	100	PASS	AC=1054;AF=0.210463;AN=5008;NS=2504;DP=20148;EAS_AF=0.0883;AMR_AF=0.2104;AFR_AF=0.1884;EUR_AF=0.3668;SAS_AF=0.2055;AA=g|||;VT=SNP
14	104068629	rs12892038	G	A	100	PASS	AC=1197;AF=0.239018;AN=5008;NS=2504;DP=17436;EAS_AF=0.3492;AMR_AF=0.3386;AFR_AF=0.1157;EUR_AF=0.2873;SAS_AF=0.1718;AA=g|||;VT=SNP
14	104068970	rs28798508	T	C	100	PASS	AC=2305;AF=0.460264;AN=5008;NS=2504;DP=16701;EAS_AF=0.4365;AMR_AF=0.5504;AFR_AF=0.3434;EUR_AF=0.6541;SAS_AF=0.3793;AA=t|||;VT=SNP
14	104069002	rs12897511	T	C	100	PASS	AC=2446;AF=0.488419;AN=5008;NS=2504;DP=17283;EAS_AF=0.4563;AMR_AF=0.5548;AFR_AF=0.4297;EUR_AF=0.6541;SAS_AF=0.3834;AA=N|||;VT=SNP
14	104069385	rs28823639	T	C	100	PASS	AC=2301;AF=0.459465;AN=5008;NS=2504;DP=16448;EAS_AF=0.4365;AMR_AF=0.549;AFR_AF=0.3427;EUR_AF=0.6541;SAS_AF=0.3773;AA=t|||;VT=SNP
14	104069997	rs11851000	C	T	100	PASS	AC=1196;AF=0.238818;AN=5008;NS=2504;DP=15424;EAS_AF=0.3482;AMR_AF=0.3386;AFR_AF=0.1157;EUR_AF=0.2873;SAS_AF=0.1718;AA=C|||;VT=SNP
14	104070517	rs34259310	G	A	100	PASS	AC=1355;AF=0.270567;AN=5008;NS=2504;DP=12649;EAS_AF=0.4534;AMR_AF=0.2896;AFR_AF=0.0174;EUR_AF=0.2664;SAS_AF=0.4151;AA=G|||;VT=SNP
14	104070983	rs7161125	A	G	100	PASS	AC=2301;AF=0.459465;AN=5008;NS=2504;DP=18671;EAS_AF=0.4365;AMR_AF=0.549;AFR_AF=0.3427;EUR_AF=0.6541;SAS_AF=0.3773;AA=A|||;VT=SNP
14	104072090	rs11621777	A	G	100	PASS	AC=1105;AF=0.220647;AN=5008;NS=2504;DP=18798;EAS_AF=0.0873;AMR_AF=0.2104;AFR_AF=0.2262;EUR_AF=0.3668;SAS_AF=0.2076;AA=A|||;VT=SNP
14	104072225	rs11626589	T	C	100	PASS	AC=2303;AF=0.459864;AN=5008;NS=2504;DP=19961;EAS_AF=0.4365;AMR_AF=0.549;AFR_AF=0.3427;EUR_AF=0.6541;SAS_AF=0.3793;AA=T|||;VT=SNP
14	104072365	rs11626658	T	C	100	PASS	AC=902;AF=0.180112;AN=5008;NS=2504;DP=16629;EAS_AF=0.0893;AMR_AF=0.2032;AFR_AF=0.0734;EUR_AF=0.3668;SAS_AF=0.2096;AA=T|||;VT=SNP
14	104072541	rs4383078	A	G	100	PASS	AC=2401;AF=0.479433;AN=5008;NS=2504;DP=15136;EAS_AF=0.4365;AMR_AF=0.5548;AFR_AF=0.4153;EUR_AF=0.6541;SAS_AF=0.3773;AA=G|||;VT=SNP
14	104072607	rs4464019	C	T	100	PASS	AC=2380;AF=0.47524;AN=5008;NS=2504;DP=15120;EAS_AF=0.4345;AMR_AF=0.5548;AFR_AF=0.4138;EUR_AF=0.6511;SAS_AF=0.363;AA=T|||;VT=SNP
14	104072724	rs4444269	G	C	100	PASS	AC=2301;AF=0.459465;AN=5008;NS=2504;DP=16270;EAS_AF=0.4365;AMR_AF=0.549;AFR_AF=0.3427;EUR_AF=0.6541;SAS_AF=0.3773;AA=G|||;VT=SNP
14	104072766	rs4374097	A	C	100	PASS	AC=2248;AF=0.448882;AN=5008;NS=2504;DP=14531;EAS_AF=0.4365;AMR_AF=0.549;AFR_AF=0.3026;EUR_AF=0.6541;SAS_AF=0.3773;AA=C|||;VT=SNP
14	104072793	rs4525427	C	A	100	PASS	AC=1198;AF=0.239217;AN=5008;NS=2504;DP=13159;EAS_AF=0.3492;AMR_AF=0.3386;AFR_AF=0.1165;EUR_AF=0.2873;SAS_AF=0.1718;AA=C|||;VT=SNP
14	104073551	rs745079	G	A	100	PASS	AC=2397;AF=0.478634;AN=5008;NS=2504;DP=19683;EAS_AF=0.4345;AMR_AF=0.5548;AFR_AF=0.4145;EUR_AF=0.6541;SAS_AF=0.3763;AA=g|||;VT=SNP
14	104074810	rs8021368	G	A	100	PASS	AC=2295;AF=0.458267;AN=5008;NS=2504;DP=15512;EAS_AF=0.4335;AMR_AF=0.549;AFR_AF=0.3396;EUR_AF=0.6551;SAS_AF=0.3773;AA=G|||;VT=SNP
14	104074921	rs12434218	G	A	100	PASS	AC=1598;AF=0.319089;AN=5008;NS=2504;DP=17826;EAS_AF=0.4762;AMR_AF=0.3213;AFR_AF=0.1626;EUR_AF=0.2694;SAS_AF=0.4182;AA=G|||;VT=SNP
14	104075015	rs8006526	T	C	100	PASS	AC=2398;AF=0.478834;AN=5008;NS=2504;DP=17925;EAS_AF=0.4345;AMR_AF=0.5548;AFR_AF=0.4123;EUR_AF=0.6561;SAS_AF=0.3783;AA=C|||;VT=SNP
14	104075016	rs8005540	G	A	100	PASS	AC=2301;AF=0.459465;AN=5008;NS=2504;DP=17960;EAS_AF=0.4345;AMR_AF=0.549;AFR_AF=0.3419;EUR_AF=0.6561;SAS_AF=0.3783;AA=G|||;VT=SNP
14	104075277	rs56017123	G	A	100	PASS	AC=1102;AF=0.220048;AN=5008;NS=2504;DP=19335;EAS_AF=0.0853;AMR_AF=0.2104;AFR_AF=0.2262;EUR_AF=0.3678;SAS_AF=0.2055;AA=G|||;VT=SNP
14	104075319	rs11848721	G	A	100	PASS	AC=2298;AF=0.458866;AN=5008;NS=2504;DP=19599;EAS_AF=0.4335;AMR_AF=0.549;AFR_AF=0.3419;EUR_AF=0.6551;SAS_AF=0.3773;AA=G|||;VT=SNP
14	104075712	rs61995761	T	C	100	PASS	AC=2398;AF=0.478834;AN=5008;NS=2504;DP=18009;EAS_AF=0.4335;AMR_AF=0.5548;AFR_AF=0.4145;EUR_AF=0.6551;SAS_AF=0.3773;AA=C|||;VT=SNP
14	104076645	rs4906340	G	A	100	PASS	AC=2210;AF=0.441294;AN=5008;NS=2504;DP=15190;EAS_AF=0.5258;AMR_AF=0.3588;AFR_AF=0.4213;EUR_AF=0.3181;SAS_AF=0.5665;AA=G|||;VT=SNP
14	104076812	rs4906341	G	C	100	PASS	AC=2334;AF=0.466054;AN=5008;NS=2504;DP=18826;EAS_AF=0.4335;AMR_AF=0.5533;AFR_AF=0.3669;EUR_AF=0.6551;SAS_AF=0.3773;AA=C|||;VT=SNP
14	104077511	rs7155511	A	G	100	PASS	AC=2397;AF=0.478634;AN=5008;NS=2504;DP=21083;EAS_AF=0.4554;AMR_AF=0.5533;AFR_AF=0.3933;EUR_AF=0.6551;SAS_AF=0.3834;AA=G|||;VT=SNP
14	104077611	rs7157116	T	C	100	PASS	AC=2298;AF=0.458866;AN=5008;NS=2504;DP=21257;EAS_AF=0.4335;AMR_AF=0.549;AFR_AF=0.3419;EUR_AF=0.6551;SAS_AF=0.3773;AA=T|||;VT=SNP
14	104077897	rs4318144	A	G	100	PASS	AC=2460;AF=0.491214;AN=5008;NS=2504;DP=19080;EAS_AF=0.4554;AMR_AF=0.5548;AFR_AF=0.4402;EUR_AF=0.6551;SAS_AF=0.3834;AA=G|||;VT=SNP
14	104078414	rs12879004	T	C	100	PASS	AC=2398;AF=0.478834;AN=5008;NS=2504;DP=9820;EAS_AF=0.4335;AMR_AF=0.5548;AFR_AF=0.4145;EUR_AF=0.6551;SAS_AF=0.3773;AA=t|||;VT=SNP
14	104078998	rs7145234	C	T	100	PASS	AC=1947;AF=0.388778;AN=5008;NS=2504;DP=15051;EAS_AF=0.5188;AMR_AF=0.3386;AFR_AF=0.3374;EUR_AF=0.2773;SAS_AF=0.4744;AA=C|||;VT=SNP
14	104079737	rs4906342	A	G	100	PASS	AC=2447;AF=0.488618;AN=5008;NS=2504;DP=16705;EAS_AF=0.4554;AMR_AF=0.5548;AFR_AF=0.4304;EUR_AF=0.6551;SAS_AF=0.3834;AA=G|||;VT=SNP
14	104079864	rs34843146	G	A	100	PASS	AC=1194;AF=0.238419;AN=5008;NS=2504;DP=17637;EAS_AF=0.3472;AMR_AF=0.3372;AFR_AF=0.1157;EUR_AF=0.2873;SAS_AF=0.1718;AA=G|||;VT=SNP
14	104079924	rs2896488	A	G	100	PASS	AC=2298;AF=0.458866;AN=5008;NS=2504;DP=18090;EAS_AF=0.4335;AMR_AF=0.549;AFR_AF=0.3419;EUR_AF=0.6551;SAS_AF=0.3773;AA=A|||;VT=SNP
14	104080042	rs2403202	G	C	100	PASS	AC=2298;AF=0.458866;AN=5008;NS=2504;DP=19331;EAS_AF=0.4335;AMR_AF=0.549;AFR_AF=0.3419;EUR_AF=0.6551;SAS_AF=0.3773;AA=G|||;VT=SNP
14	104081120	rs8020099	A	G	100	PASS	AC=2400;AF=0.479233;AN=5008;NS=2504;DP=13414;EAS_AF=0.4395;AMR_AF=0.5548;AFR_AF=0.4153;EUR_AF=0.6551;SAS_AF=0.3722;AA=G|||;VT=SNP
14	104082057	rs12431809	G	C	100	PASS	AC=1612;AF=0.321885;AN=5008;NS=2504;DP=14433;EAS_AF=0.4772;AMR_AF=0.3228;AFR_AF=0.1732;EUR_AF=0.2694;SAS_AF=0.4162;AA=g|||;VT=SNP
14	104082508	rs35918322	G	C	100	PASS	AC=1945;AF=0.388379;AN=5008;NS=2504;DP=13232;EAS_AF=0.5198;AMR_AF=0.3401;AFR_AF=0.3351;EUR_AF=0.2773;SAS_AF=0.4734;AA=G|||;VT=SNP
14	104083042	rs10459574	C	G	100	PASS	AC=1024;AF=0.204473;AN=5008;NS=2504;DP=17369;EAS_AF=0.3383;AMR_AF=0.3199;AFR_AF=0.028;EUR_AF=0.2674;SAS_AF=0.1585;AA=C|||;VT=SNP
14	104083079	rs11160754	C	T	100	PASS	AC=1940;AF=0.38738;AN=5008;NS=2504;DP=19021;EAS_AF=0.5278;AMR_AF=0.3372;AFR_AF=0.3359;EUR_AF=0.2654;SAS_AF=0.4734;AA=C|||;VT=SNP
14	104083457	rs10134399	G	A	100	PASS	AC=1120;AF=0.223642;AN=5008;NS=2504;DP=16941;EAS_AF=0.0873;AMR_AF=0.2147;AFR_AF=0.2262;EUR_AF=0.3797;SAS_AF=0.2065;AA=G|||;VT=SNP
14	104083970	rs12433529	C	T	100	PASS	AC=1586;AF=0.316693;AN=5008;NS=2504;DP=18535;EAS_AF=0.4782;AMR_AF=0.3184;AFR_AF=0.1641;EUR_AF=0.2575;SAS_AF=0.4162;AA=C|||;VT=SNP
14	104084841	rs4906347	C	T	100	PASS	AC=1324;AF=0.264377;AN=5008;NS=2504;DP=11724;EAS_AF=0.3909;AMR_AF=0.3473;AFR_AF=0.1241;EUR_AF=0.2992;SAS_AF=0.229;AA=C|||;VT=SNP
14	104085244	rs8003090	G	A	100	PASS	AC=1063;AF=0.21226;AN=5008;NS=2504;DP=12396;EAS_AF=0.0833;AMR_AF=0.2118;AFR_AF=0.1929;EUR_AF=0.3748;SAS_AF=0.2045;AA=G|||;VT=SNP
14	104086326	rs8010079	T	C	100	PASS	AC=4597;AF=0.917931;AN=5008;NS=2504;DP=18812;EAS_AF=0.9802;AMR_AF=0.915;AFR_AF=0.8071;EUR_AF=0.9732;SAS_AF=0.9489;AA=c|||;VT=SNP
14	104087209	rs11160755	G	T	100	PASS	AC=1607;AF=0.320887;AN=5008;NS=2504;DP=19897;EAS_AF=0.4812;AMR_AF=0.3184;AFR_AF=0.1717;EUR_AF=0.2644;SAS_AF=0.4172;AA=G|||;VT=SNP
14	104087482	rs12889731	C	T	100	PASS	AC=1135;AF=0.226637;AN=5008;NS=2504;DP=20212;EAS_AF=0.3462;AMR_AF=0.3357;AFR_AF=0.0734;EUR_AF=0.2863;SAS_AF=0.1718;AA=C|||;VT=SNP
14	104087823	rs68087451	A	G	100	PASS	AC=1070;AF=0.213658;AN=5008;NS=2504;DP=16895;EAS_AF=0.0873;AMR_AF=0.2104;AFR_AF=0.1921;EUR_AF=0.3797;SAS_AF=0.2045;AA=a|||;VT=SNP
14	104089053	rs35686878	T	C	100	PASS	AC=1820;AF=0.363419;AN=5008;NS=2504;DP=12701;EAS_AF=0.5218;AMR_AF=0.3271;AFR_AF=0.2534;EUR_AF=0.2654;SAS_AF=0.4755;AA=T|||;VT=SNP
14	104089459	rs4906348	C	T	100	PASS	AC=2452;AF=0.489617;AN=5008;NS=2504;DP=10253;EAS_AF=0.4514;AMR_AF=0.562;AFR_AF=0.4266;EUR_AF=0.667;SAS_AF=0.3804;AA=T|||;VT=SNP
14	104090095	rs4900583	C	G	100	PASS	AC=1934;AF=0.386182;AN=5008;NS=2504;DP=21091;EAS_AF=0.5218;AMR_AF=0.3357;AFR_AF=0.3343;EUR_AF=0.2654;SAS_AF=0.4765;AA=C|||;VT=SNP
14	104090499	rs4900584	G	A	100	PASS	AC=1787;AF=0.356829;AN=5008;NS=2504;DP=19613;EAS_AF=0.5208;AMR_AF=0.3242;AFR_AF=0.23;EUR_AF=0.2654;SAS_AF=0.4765;AA=G|||;VT=SNP
14	104090569	rs4243740	A	G	100	PASS	AC=4462;AF=0.890974;AN=5008;NS=2504;DP=19094;EAS_AF=0.9802;AMR_AF=0.9063;AFR_AF=0.7088;EUR_AF=0.9732;SAS_AF=0.9499;AA=G|||;VT=SNP
14	104091115	rs4906349	A	G	100	PASS	AC=2238;AF=0.446885;AN=5008;NS=2504;DP=14538;EAS_AF=0.5278;AMR_AF=0.3559;AFR_AF=0.4486;EUR_AF=0.3062;SAS_AF=0.5706;AA=G|||;VT=SNP
14	104091434	rs3759586	A	G	100	PASS	AC=2495;AF=0.498203;AN=5008;NS=2504;DP=13040;EAS_AF=0.4544;AMR_AF=0.5648;AFR_AF=0.4546;EUR_AF=0.667;SAS_AF=0.3814;AA=G|||;VT=SNP
14	104092185	rs942867	T	C	100	PASS	AC=4685;AF=0.935503;AN=5008;NS=2504;DP=13878;EAS_AF=0.9802;AMR_AF=0.9179;AFR_AF=0.8707;EUR_AF=0.9742;SAS_AF=0.9499;AA=C|||;VT=SNP
14	104092789	rs729438	G	A	100	PASS	AC=1171;AF=0.233826;AN=5008;NS=2504;DP=19887;EAS_AF=0.3333;AMR_AF=0.3401;AFR_AF=0.1127;EUR_AF=0.2843;SAS_AF=0.1677;AA=T|||;VT=SNP
14	104093101	rs8018214	C	T	100	PASS	AC=1897;AF=0.378794;AN=5008;NS=2504;DP=18615;EAS_AF=0.5149;AMR_AF=0.3271;AFR_AF=0.3351;EUR_AF=0.2445;SAS_AF=0.4724;AA=C|||;VT=SNP
14	104093521	rs729437	C	T	100	PASS	AC=2330;AF=0.465256;AN=5008;NS=2504;DP=19578;EAS_AF=0.4385;AMR_AF=0.5562;AFR_AF=0.351;EUR_AF=0.666;SAS_AF=0.3763;AA=C|||;VT=SNP
14	104095320	rs12884809	G	A	100	PASS	AC=1256;AF=0.250799;AN=5008;NS=2504;DP=9312;EAS_AF=0.3522;AMR_AF=0.3588;AFR_AF=0.1142;EUR_AF=0.3101;SAS_AF=0.1933;AA=G|||;VT=SNP
14	104095701	rs1054080	A	C	100	PASS	AC=2525;AF=0.504193;AN=5008;NS=2504;DP=8674;EAS_AF=0.4623;AMR_AF=0.5793;AFR_AF=0.4281;EUR_AF=0.6918;SAS_AF=0.4039;AA=C|||;VT=SNP
14	104095769	rs3742463	G	T	100	PASS	AC=2393;AF=0.477835;AN=5008;NS=2504;DP=7730;EAS_AF=0.4405;AMR_AF=0.5735;AFR_AF=0.3533;EUR_AF=0.6918;SAS_AF=0.3967;AA=G|||;VT=SNP
14	104095922	rs3742465	T	C	100	PASS	AC=2525;AF=0.504193;AN=5008;NS=2504;DP=8209;EAS_AF=0.4623;AMR_AF=0.5793;AFR_AF=0.4281;EUR_AF=0.6918;SAS_AF=0.4039;AA=C|||;VT=SNP
14	104096031	rs61637848	C	T	100	PASS	AC=1232;AF=0.246006;AN=5008;NS=2504;DP=8144;EAS_AF=0.3532;AMR_AF=0.3415;AFR_AF=0.1172;EUR_AF=0.2982;SAS_AF=0.1881;AA=C|||;VT=SNP
14	104096558	rs11850979	T	C	100	PASS	AC=2528;AF=0.504792;AN=5008;NS=2504;DP=15437;EAS_AF=0.4623;AMR_AF=0.5793;AFR_AF=0.4304;EUR_AF=0.6918;SAS_AF=0.4039;AA=C|||;VT=SNP
14	104096944	rs1998775	G	A	100	PASS	AC=4615;AF=0.921526;AN=5008;NS=2504;DP=18085;EAS_AF=0.9812;AMR_AF=0.9179;AFR_AF=0.8147;EUR_AF=0.9771;SAS_AF=0.9499;AA=A|||;VT=SNP
14	104097579	rs8021904	G	A	100	PASS	AC=2393;AF=0.477835;AN=5008;NS=2504;DP=13364;EAS_AF=0.4395;AMR_AF=0.5735;AFR_AF=0.3533;EUR_AF=0.6918;SAS_AF=0.3978;AA=G|||;VT=SNP
14	104100208	rs12147645	T	A	100	PASS	AC=1164;AF=0.232428;AN=5008;NS=2504;DP=15908;EAS_AF=0.3532;AMR_AF=0.3329;AFR_AF=0.0711;EUR_AF=0.2972;SAS_AF=0.1881;AA=T|||;VT=SNP
14	104100228	rs8007915	C	T	100	PASS	AC=2394;AF=0.478035;AN=5008;NS=2504;DP=15789;EAS_AF=0.4405;AMR_AF=0.5735;AFR_AF=0.3533;EUR_AF=0.6918;SAS_AF=0.3978;AA=C|||;VT=SNP
14	104100560	rs8008451	A	G	100	PASS	AC=2527;AF=0.504593;AN=5008;NS=2504;DP=19702;EAS_AF=0.4623;AMR_AF=0.5793;AFR_AF=0.4297;EUR_AF=0.6918;SAS_AF=0.4039;AA=G|||;VT=SNP
14	104101417	rs34000399	T	C	100	PASS	AC=1227;AF=0.245008;AN=5008;NS=2504;DP=20312;EAS_AF=0.3532;AMR_AF=0.3401;AFR_AF=0.115;EUR_AF=0.2972;SAS_AF=0.1881;AA=T|||;VT=SNP
14	104102718	rs4561394	C	T	100	PASS	AC=1847;AF=0.36881;AN=5008;NS=2504;DP=15820;EAS_AF=0.5119;AMR_AF=0.3141;AFR_AF=0.3396;EUR_AF=0.2227;SAS_AF=0.4499;AA=C|||;VT=SNP
14	104102777	rs11624505	G	A	100	PASS	AC=1146;AF=0.228834;AN=5008;NS=2504;DP=14691;EAS_AF=0.0873;AMR_AF=0.232;AFR_AF=0.2231;EUR_AF=0.3936;SAS_AF=0.2106;AA=G|||;VT=SNP
14	104102852	rs4526964	T	C	100	PASS	AC=4609;AF=0.920327;AN=5008;NS=2504;DP=14777;EAS_AF=0.9802;AMR_AF=0.9179;AFR_AF=0.8116;EUR_AF=0.9771;SAS_AF=0.9489;AA=C|||;VT=SNP
14	104103288	rs35921969	G	A	100	PASS	AC=1248;AF=0.249201;AN=5008;NS=2504;DP=13278;EAS_AF=0.3522;AMR_AF=0.3429;AFR_AF=0.1293;EUR_AF=0.2982;SAS_AF=0.1881;AA=G|||;VT=SNP
14	104103481	rs12881418	T	G	100	PASS	AC=1518;AF=0.303115;AN=5008;NS=2504;DP=18063;EAS_AF=0.4702;AMR_AF=0.2968;AFR_AF=0.1762;EUR_AF=0.2167;SAS_AF=0.3957;AA=T|||;VT=SNP
14	104104759	rs58133129	A	G	100	PASS	AC=1103;AF=0.220248;AN=5008;NS=2504;DP=19705;EAS_AF=0.0873;AMR_AF=0.2305;AFR_AF=0.1921;EUR_AF=0.3926;SAS_AF=0.2106;AA=A|||;VT=SNP
14	104104763	rs59217746	C	T	100	PASS	AC=674;AF=0.134585;AN=5008;NS=2504;DP=19709;EAS_AF=0.0843;AMR_AF=0.1354;AFR_AF=0.0567;EUR_AF=0.2763;SAS_AF=0.1452;AA=T|||;VT=SNP
14	104105414	rs7154572	C	T	100	PASS	AC=1844;AF=0.368211;AN=5008;NS=2504;DP=21761;EAS_AF=0.5119;AMR_AF=0.3141;AFR_AF=0.3381;EUR_AF=0.2227;SAS_AF=0.4489;AA=C|||;VT=SNP
14	104106721	rs11629327	A	G	100	PASS	AC=4580;AF=0.914537;AN=5008;NS=2504;DP=15443;EAS_AF=0.9593;AMR_AF=0.9179;AFR_AF=0.8116;EUR_AF=0.9751;SAS_AF=0.9427;AA=a|||;VT=SNP
14	104108743	rs2896489	A	G	100	PASS	AC=2528;AF=0.504792;AN=5008;NS=2504;DP=19562;EAS_AF=0.4623;AMR_AF=0.5793;AFR_AF=0.4297;EUR_AF=0.6918;SAS_AF=0.4049;AA=G|||;VT=SNP
14	104109087	rs8018979	G	A	100	PASS	AC=1146;AF=0.228834;AN=5008;NS=2504;DP=17088;EAS_AF=0.0873;AMR_AF=0.232;AFR_AF=0.2231;EUR_AF=0.3936;SAS_AF=0.2106;AA=G|||;VT=SNP
14	104111794	rs4906350	C	T	100	PASS	AC=1226;AF=0.244808;AN=5008;NS=2504;DP=19707;EAS_AF=0.3532;AMR_AF=0.3386;AFR_AF=0.115;EUR_AF=0.2972;SAS_AF=0.1881;AA=C|||;VT=SNP
14	104112012	rs4906351	G	A	100	PASS	AC=4606;AF=0.919728;AN=5008;NS=2504;DP=21781;EAS_AF=0.9812;AMR_AF=0.9179;AFR_AF=0.8094;EUR_AF=0.9771;SAS_AF=0.9479;AA=A|||;VT=SNP
14	104113092	rs35015260	A	G	100	PASS	AC=2333;AF=0.465855;AN=5008;NS=2504;DP=16349;EAS_AF=0.4405;AMR_AF=0.5692;AFR_AF=0.3086;EUR_AF=0.6928;SAS_AF=0.3978;AA=A|||;VT=SNP
14	104113482	rs11160756	T	C	100	PASS	AC=2409;AF=0.48103;AN=5008;NS=2504;DP=19285;EAS_AF=0.4534;AMR_AF=0.572;AFR_AF=0.3525;EUR_AF=0.6918;SAS_AF=0.4018;AA=T|||;VT=SNP
14	104114448	rs4570760	T	C	100	PASS	AC=4610;AF=0.920527;AN=5008;NS=2504;DP=11147;EAS_AF=0.9812;AMR_AF=0.9179;AFR_AF=0.8116;EUR_AF=0.9771;SAS_AF=0.9489;AA=C|||;VT=SNP
14	104114961	rs10047805	T	A	100	PASS	AC=2526;AF=0.504393;AN=5008;NS=2504;DP=17590;EAS_AF=0.4613;AMR_AF=0.5793;AFR_AF=0.4289;EUR_AF=0.6918;SAS_AF=0.4049;AA=A|||;VT=SNP
14	104115251	rs4906352	A	T	100	PASS	AC=1848;AF=0.36901;AN=5008;NS=2504;DP=18843;EAS_AF=0.5119;AMR_AF=0.3141;AFR_AF=0.3404;EUR_AF=0.2227;SAS_AF=0.4499;AA=A|||;VT=SNP
14	104116321	rs11849259	C	T	100	PASS	AC=1146;AF=0.228834;AN=5008;NS=2504;DP=14800;EAS_AF=0.0873;AMR_AF=0.232;AFR_AF=0.2231;EUR_AF=0.3936;SAS_AF=0.2106;AA=C|||;VT=SNP
14	104116660	rs4900585	T	G	100	PASS	AC=4785;AF=0.955471;AN=5008;NS=2504;DP=17691;EAS_AF=0.9812;AMR_AF=0.928;AFR_AF=0.9387;EUR_AF=0.9771;SAS_AF=0.9489;AA=G|||;VT=SNP
14	104117449	rs2403203	T	C	100	PASS	AC=2645;AF=0.528155;AN=5008;NS=2504;DP=15723;EAS_AF=0.4633;AMR_AF=0.5879;AFR_AF=0.5129;EUR_AF=0.6918;SAS_AF=0.4049;AA=C|||;VT=SNP
14	104118498	rs3783404	A	G	100	PASS	AC=1146;AF=0.228834;AN=5008;NS=2504;DP=20618;EAS_AF=0.0873;AMR_AF=0.232;AFR_AF=0.2231;EUR_AF=0.3936;SAS_AF=0.2106;AA=A|||;VT=SNP
14	104119701	rs4900586	C	G	100	PASS	AC=2388;AF=0.476837;AN=5008;NS=2504;DP=18782;EAS_AF=0.4405;AMR_AF=0.572;AFR_AF=0.3495;EUR_AF=0.6909;SAS_AF=0.3988;AA=C|||;VT=SNP
14	104120612	rs61995780	A	G	100	PASS	AC=1103;AF=0.220248;AN=5008;NS=2504;DP=19862;EAS_AF=0.0873;AMR_AF=0.2305;AFR_AF=0.1914;EUR_AF=0.3936;SAS_AF=0.2106;AA=A|||;VT=SNP
14	104121984	rs10145755	C	T	100	PASS	AC=1147;AF=0.229034;AN=5008;NS=2504;DP=16373;EAS_AF=0.0873;AMR_AF=0.232;AFR_AF=0.2231;EUR_AF=0.3946;SAS_AF=0.2106;AA=C|||;VT=SNP
14	104122310	rs10135248	T	C	100	PASS	AC=1281;AF=0.255791;AN=5008;NS=2504;DP=22417;EAS_AF=0.1091;AMR_AF=0.2406;AFR_AF=0.2988;EUR_AF=0.3946;SAS_AF=0.2168;AA=t|||;VT=SNP
14	104126024	rs55885592	C	T	100	PASS	AC=1146;AF=0.228834;AN=5008;NS=2504;DP=20152;EAS_AF=0.0873;AMR_AF=0.232;AFR_AF=0.2231;EUR_AF=0.3936;SAS_AF=0.2106;AA=C|||;VT=SNP
14	104126137	rs56660916	G	T	100	PASS	AC=1146;AF=0.228834;AN=5008;NS=2504;DP=19767;EAS_AF=0.0873;AMR_AF=0.232;AFR_AF=0.2231;EUR_AF=0.3936;SAS_AF=0.2106;AA=G|||;VT=SNP
14	104126139	rs12889869	C	G	100	PASS	AC=1515;AF=0.302516;AN=5008;NS=2504;DP=19624;EAS_AF=0.4712;AMR_AF=0.2968;AFR_AF=0.1732;EUR_AF=0.2167;SAS_AF=0.3957;AA=C|||;VT=SNP
14	104127246	rs4906353	T	C	100	PASS	AC=4619;AF=0.922324;AN=5008;NS=2504;DP=18144;EAS_AF=0.9812;AMR_AF=0.9179;AFR_AF=0.8185;EUR_AF=0.9771;SAS_AF=0.9489;AA=C|||;VT=SNP
14	104127343	rs4906354	G	A	100	PASS	AC=4606;AF=0.919728;AN=5008;NS=2504;DP=19026;EAS_AF=0.9812;AMR_AF=0.9179;AFR_AF=0.8086;EUR_AF=0.9771;SAS_AF=0.9489;AA=A|||;VT=SNP
14	104128007	rs57218990	T	A	100	PASS	AC=1103;AF=0.220248;AN=5008;NS=2504;DP=18464;EAS_AF=0.0873;AMR_AF=0.2305;AFR_AF=0.1914;EUR_AF=0.3936;SAS_AF=0.2106;AA=T|||;VT=SNP
14	104129352	rs7150141	G	A	100	PASS	AC=1296;AF=0.258786;AN=5008;NS=2504;DP=17221;EAS_AF=0.1091;AMR_AF=0.2392;AFR_AF=0.3109;EUR_AF=0.3946;SAS_AF=0.2168;AA=A|||;VT=SNP
14	104130360	rs4900587	C	T	100	PASS	AC=1502;AF=0.29992;AN=5008;NS=2504;DP=18732;EAS_AF=0.4702;AMR_AF=0.2968;AFR_AF=0.1634;EUR_AF=0.2167;SAS_AF=0.3967;AA=C|||;VT=SNP
14	104131033	rs4906355	A	G	100	PASS	AC=2522;AF=0.503594;AN=5008;NS=2504;DP=14543;EAS_AF=0.4603;AMR_AF=0.5793;AFR_AF=0.4259;EUR_AF=0.6918;SAS_AF=0.4059;AA=G|||;VT=SNP
14	104135302	rs10148157	C	A	100	PASS	AC=4864;AF=0.971246;AN=5008;NS=2504;DP=12666;EAS_AF=0.9812;AMR_AF=0.9308;AFR_AF=0.9955;EUR_AF=0.9781;SAS_AF=0.9499;AA=-|||;VT=SNP
14	104135503	rs12891411	A	G	100	PASS	AC=4605;AF=0.919529;AN=5008;NS=2504;DP=15863;EAS_AF=0.9812;AMR_AF=0.9179;AFR_AF=0.8071;EUR_AF=0.9771;SAS_AF=0.9499;AA=G|||;VT=SNP
14	104135966	rs12896171	A	G	100	PASS	AC=1224;AF=0.244409;AN=5008;NS=2504;DP=16646;EAS_AF=0.3512;AMR_AF=0.3386;AFR_AF=0.1142;EUR_AF=0.2972;SAS_AF=0.1892;AA=A|||;VT=SNP
14	104136633	rs12590968	G	C	100	PASS	AC=1225;AF=0.244609;AN=5008;NS=2504;DP=16643;EAS_AF=0.3522;AMR_AF=0.3386;AFR_AF=0.1142;EUR_AF=0.2962;SAS_AF=0.1902;AA=G|||;VT=SNP
14	104137204	rs55647815	G	A	100	PASS	AC=1850;AF=0.369409;AN=5008;NS=2504;DP=14749;EAS_AF=0.5129;AMR_AF=0.3156;AFR_AF=0.3404;EUR_AF=0.2227;SAS_AF=0.4499;AA=G|||;VT=SNP
14	104137643	rs8007903	A	G	100	PASS	AC=1849;AF=0.369209;AN=5008;NS=2504;DP=18918;EAS_AF=0.5139;AMR_AF=0.3156;AFR_AF=0.3389;EUR_AF=0.2227;SAS_AF=0.4499;AA=A|||;VT=SNP
14	104138639	rs12432994	C	T	100	PASS	AC=1513;AF=0.302117;AN=5008;NS=2504;DP=20563;EAS_AF=0.4742;AMR_AF=0.2983;AFR_AF=0.1626;EUR_AF=0.2177;SAS_AF=0.4029;AA=C|||;VT=SNP
14	104138701	rs4906356	C	T	100	PASS	AC=1222;AF=0.24401;AN=5008;NS=2504;DP=21866;EAS_AF=0.3492;AMR_AF=0.3386;AFR_AF=0.1142;EUR_AF=0.2972;SAS_AF=0.1892;AA=C|||;VT=SNP
14	104139570	rs11160757	G	T	100	PASS	AC=4605;AF=0.919529;AN=5008;NS=2504;DP=16254;EAS_AF=0.9812;AMR_AF=0.9179;AFR_AF=0.8071;EUR_AF=0.9771;SAS_AF=0.9499;AA=T|||;VT=SNP
14	104140026	rs12888993	C	T	100	PASS	AC=1222;AF=0.24401;AN=5008;NS=2504;DP=16687;EAS_AF=0.3502;AMR_AF=0.3386;AFR_AF=0.1142;EUR_AF=0.2972;SAS_AF=0.1881;AA=C|||;VT=SNP
14	104140214	rs10147049	C	T	100	PASS	AC=1103;AF=0.220248;AN=5008;NS=2504;DP=15155;EAS_AF=0.0873;AMR_AF=0.2305;AFR_AF=0.1921;EUR_AF=0.3936;SAS_AF=0.2096;AA=C|||;VT=SNP
14	104140915	rs11627794	C	T	100	PASS	AC=582;AF=0.116214;AN=5008;NS=2504;DP=16746;EAS_AF=0.0694;AMR_AF=0.1311;AFR_AF=0.0106;EUR_AF=0.2734;SAS_AF=0.135;AA=C|||;VT=SNP
14	104142792	rs10131067	A	G	100	PASS	AC=2521;AF=0.503395;AN=5008;NS=2504;DP=17839;EAS_AF=0.4583;AMR_AF=0.5778;AFR_AF=0.4289;EUR_AF=0.6918;SAS_AF=0.4039;AA=a|||;VT=SNP
14	104143237	rs7148857	C	G	100	PASS	AC=1223;AF=0.244209;AN=5008;NS=2504;DP=20210;EAS_AF=0.3502;AMR_AF=0.3401;AFR_AF=0.1135;EUR_AF=0.2982;SAS_AF=0.1881;AA=C|||;VT=SNP
14	104143385	rs2403205	C	T	100	PASS	AC=1104;AF=0.220447;AN=5008;NS=2504;DP=19394;EAS_AF=0.0873;AMR_AF=0.2305;AFR_AF=0.1921;EUR_AF=0.3936;SAS_AF=0.2106;AA=C|||;VT=SNP
14	104143928	rs4906357	A	C	100	PASS	AC=4604;AF=0.919329;AN=5008;NS=2504;DP=19918;EAS_AF=0.9812;AMR_AF=0.9164;AFR_AF=0.8071;EUR_AF=0.9771;SAS_AF=0.9499;AA=C|||;VT=SNP
14	104144941	rs4906358	C	T	100	PASS	AC=2382;AF=0.475639;AN=5008;NS=2504;DP=16252;EAS_AF=0.4365;AMR_AF=0.5706;AFR_AF=0.3495;EUR_AF=0.6909;SAS_AF=0.3978;AA=C|||;VT=SNP
14	104145531	rs8003289	G	A	100	PASS	AC=2404;AF=0.480032;AN=5008;NS=2504;DP=17922;EAS_AF=0.4593;AMR_AF=0.572;AFR_AF=0.3419;EUR_AF=0.6918;SAS_AF=0.4049;AA=A|||;VT=SNP
14	104146361	rs4900589	A	G	100	PASS	AC=2537;AF=0.506589;AN=5008;NS=2504;DP=19398;EAS_AF=0.4593;AMR_AF=0.5807;AFR_AF=0.4289;EUR_AF=0.6998;SAS_AF=0.409;AA=G|||;VT=SNP
14	104146421	rs4900590	C	T	100	PASS	AC=1224;AF=0.244409;AN=5008;NS=2504;DP=17624;EAS_AF=0.3502;AMR_AF=0.3415;AFR_AF=0.1142;EUR_AF=0.2972;SAS_AF=0.1881;AA=C|||;VT=SNP
14	104147353	rs3915733	G	A	100	PASS	AC=1104;AF=0.220447;AN=5008;NS=2504;DP=19871;EAS_AF=0.0873;AMR_AF=0.2305;AFR_AF=0.1921;EUR_AF=0.3936;SAS_AF=0.2106;AA=G|||;VT=SNP
14	104147377	rs11540512	C	T	100	PASS	AC=1222;AF=0.24401;AN=5008;NS=2504;DP=19264;EAS_AF=0.3502;AMR_AF=0.3386;AFR_AF=0.1142;EUR_AF=0.2972;SAS_AF=0.1881;AA=C|||;VT=SNP
14	104147886	rs4906359	T	C	100	PASS	AC=1508;AF=0.301118;AN=5008;NS=2504;DP=18398;EAS_AF=0.4732;AMR_AF=0.2997;AFR_AF=0.1634;EUR_AF=0.2177;SAS_AF=0.3967;AA=T|||;VT=SNP
14	104148339	rs861550	C	T	100	PASS	AC=4605;AF=0.919529;AN=5008;NS=2504;DP=18027;EAS_AF=0.9812;AMR_AF=0.9179;AFR_AF=0.8071;EUR_AF=0.9771;SAS_AF=0.9499;AA=T|||;VT=SNP
14	104148905	rs35469050	C	T	100	PASS	AC=1519;AF=0.303315;AN=5008;NS=2504;DP=11325;EAS_AF=0.4732;AMR_AF=0.2983;AFR_AF=0.1732;EUR_AF=0.2167;SAS_AF=0.3967;AA=C|||;VT=SNP
14	104149475	rs709400	A	G	100	PASS	AC=1105;AF=0.220647;AN=5008;NS=2504;DP=19784;EAS_AF=0.0873;AMR_AF=0.2305;AFR_AF=0.1929;EUR_AF=0.3946;SAS_AF=0.2096;AA=A|||;VT=SNP
14	104149569	rs861549	C	T	100	PASS	AC=4606;AF=0.919728;AN=5008;NS=2504;DP=18983;EAS_AF=0.9812;AMR_AF=0.9179;AFR_AF=0.8079;EUR_AF=0.9771;SAS_AF=0.9499;AA=T|||;VT=SNP
14	104150352	rs35140615	G	A	100	PASS	AC=1494;AF=0.298323;AN=5008;NS=2504;DP=14723;EAS_AF=0.4732;AMR_AF=0.2968;AFR_AF=0.1626;EUR_AF=0.2167;SAS_AF=0.3865;AA=G|||;VT=SNP
14	104150360	rs7494546	C	T	100	PASS	AC=1495;AF=0.298522;AN=5008;NS=2504;DP=15043;EAS_AF=0.4732;AMR_AF=0.2968;AFR_AF=0.1634;EUR_AF=0.2167;SAS_AF=0.3865;AA=C|||;VT=SNP
14	104151400	rs35011804	C	T	100	PASS	AC=1224;AF=0.244409;AN=5008;NS=2504;DP=16720;EAS_AF=0.3512;AMR_AF=0.3401;AFR_AF=0.1142;EUR_AF=0.2972;SAS_AF=0.1881;AA=C|||;VT=SNP
14	104152352	rs8702	C	G	100	PASS	AC=2519;AF=0.502995;AN=5008;NS=2504;DP=18704;EAS_AF=0.4583;AMR_AF=0.5793;AFR_AF=0.4259;EUR_AF=0.6918;SAS_AF=0.4049;AA=G|||;VT=SNP
14	104153768	rs12436795	C	T	100	PASS	AC=1496;AF=0.298722;AN=5008;NS=2504;DP=15352;EAS_AF=0.4742;AMR_AF=0.2954;AFR_AF=0.1634;EUR_AF=0.2177;SAS_AF=0.3865;AA=C|||;VT=SNP
14	104154606	rs861548	C	T	100	PASS	AC=1102;AF=0.220048;AN=5008;NS=2504;DP=18525;EAS_AF=0.0873;AMR_AF=0.2305;AFR_AF=0.1906;EUR_AF=0.3936;SAS_AF=0.2106;AA=C|||;VT=SNP
14	104154878	rs4900591	G	A	100	PASS	AC=1221;AF=0.24381;AN=5008;NS=2504;DP=20541;EAS_AF=0.3492;AMR_AF=0.3401;AFR_AF=0.1142;EUR_AF=0.2962;SAS_AF=0.1881;AA=G|||;VT=SNP
14	104154882	rs12586322	C	G	100	PASS	AC=1334;AF=0.266374;AN=5008;NS=2504;DP=20544;EAS_AF=0.4554;AMR_AF=0.2622;AFR_AF=0.0764;EUR_AF=0.2127;SAS_AF=0.3865;AA=C|||;VT=SNP
14	104155317	rs861547	C	T	100	PASS	AC=2381;AF=0.475439;AN=5008;NS=2504;DP=20694;EAS_AF=0.4365;AMR_AF=0.572;AFR_AF=0.348;EUR_AF=0.6899;SAS_AF=0.3988;AA=C|||;VT=SNP
14	104155640	rs861546	C	T	100	PASS	AC=4864;AF=0.971246;AN=5008;NS=2504;DP=21141;EAS_AF=0.9812;AMR_AF=0.9294;AFR_AF=0.9962;EUR_AF=0.9781;SAS_AF=0.9499;AA=T|||;VT=SNP
14	104155945	rs861545	A	G	100	PASS	AC=2382;AF=0.475639;AN=5008;NS=2504;DP=18655;EAS_AF=0.4365;AMR_AF=0.572;AFR_AF=0.3487;EUR_AF=0.6899;SAS_AF=0.3988;AA=A|||;VT=SNP
14	104156108	rs11846404	C	G	100	PASS	AC=1222;AF=0.24401;AN=5008;NS=2504;DP=20148;EAS_AF=0.3502;AMR_AF=0.3401;AFR_AF=0.1142;EUR_AF=0.2962;SAS_AF=0.1881;AA=C|||;VT=SNP
14	104157578	rs8021229	C	T	100	PASS	AC=1164;AF=0.232428;AN=5008;NS=2504;DP=15275;EAS_AF=0.3492;AMR_AF=0.3357;AFR_AF=0.0734;EUR_AF=0.2962;SAS_AF=0.1881;AA=C|||;VT=SNP
14	104158222	rs1103184	T	C	100	PASS	AC=4608;AF=0.920128;AN=5008;NS=2504;DP=18442;EAS_AF=0.9812;AMR_AF=0.9179;AFR_AF=0.8094;EUR_AF=0.9771;SAS_AF=0.9499;AA=C|||;VT=SNP
14	104160141	rs2273175	T	C	100	PASS	AC=1359;AF=0.271366;AN=5008;NS=2504;DP=15436;EAS_AF=0.374;AMR_AF=0.3487;AFR_AF=0.1899;EUR_AF=0.2972;SAS_AF=0.1943;AA=C|||;VT=SNP
14	104161281	rs1606	G	A	100	PASS	AC=1222;AF=0.24401;AN=5008;NS=2504;DP=14875;EAS_AF=0.3502;AMR_AF=0.3401;AFR_AF=0.1142;EUR_AF=0.2962;SAS_AF=0.1881;AA=G|||;VT=SNP
14	104162263	rs861544	G	A	100	PASS	AC=2552;AF=0.509585;AN=5008;NS=2504;DP=13254;EAS_AF=0.4613;AMR_AF=0.5807;AFR_AF=0.4561;EUR_AF=0.6849;SAS_AF=0.4008;AA=A|||;VT=SNP
14	104162376	rs3212140	C	T	100	PASS	AC=1835;AF=0.366414;AN=5008;NS=2504;DP=12109;EAS_AF=0.5367;AMR_AF=0.3156;AFR_AF=0.2799;EUR_AF=0.2515;SAS_AF=0.4622;AA=C|||;VT=SNP
14	104162377	rs861543	A	G	100	PASS	AC=4618;AF=0.922125;AN=5008;NS=2504;DP=11985;EAS_AF=0.9821;AMR_AF=0.9193;AFR_AF=0.8154;EUR_AF=0.9771;SAS_AF=0.9499;AA=G|||;VT=SNP
14	104162723	rs861542	G	A	100	PASS	AC=4713;AF=0.941094;AN=5008;NS=2504;DP=16927;EAS_AF=0.9821;AMR_AF=0.9265;AFR_AF=0.8835;EUR_AF=0.9771;SAS_AF=0.9499;AA=A|||;VT=SNP
14	104162994	rs3212136	G	A	100	PASS	AC=1490;AF=0.297524;AN=5008;NS=2504;DP=20819;EAS_AF=0.4732;AMR_AF=0.2968;AFR_AF=0.1596;EUR_AF=0.2167;SAS_AF=0.3865;AA=g|||;VT=SNP
14	104163282	rs6593	G	A	100	PASS	AC=1087;AF=0.217053;AN=5008;NS=2504;DP=16635;EAS_AF=0.0734;AMR_AF=0.2305;AFR_AF=0.1906;EUR_AF=0.3936;SAS_AF=0.2096;AA=g|||;VT=SNP
14	104163901	rs861540	T	C	100	PASS	AC=4784;AF=0.955272;AN=5008;NS=2504;DP=21426;EAS_AF=0.9821;AMR_AF=0.9265;AFR_AF=0.938;EUR_AF=0.9761;SAS_AF=0.9499;AA=c|||;VT=SNP
14	104165753	rs861539	G	A	100	PASS	AC=1086;AF=0.216853;AN=5008;NS=2504;DP=17489;EAS_AF=0.0734;AMR_AF=0.2291;AFR_AF=0.1906;EUR_AF=0.3936;SAS_AF=0.2096;AA=G|||;VT=SNP;EX_TARGET
14	104165927	rs1799796	T	C	100	PASS	AC=1236;AF=0.246805;AN=5008;NS=2504;DP=17680;EAS_AF=0.3641;AMR_AF=0.3401;AFR_AF=0.1142;EUR_AF=0.2952;SAS_AF=0.1892;AA=T|||;VT=SNP
14	104166733	rs861538	C	T	100	PASS	AC=1090;AF=0.217652;AN=5008;NS=2504;DP=17995;EAS_AF=0.0744;AMR_AF=0.2291;AFR_AF=0.1929;EUR_AF=0.3946;SAS_AF=0.2086;AA=C|||;VT=SNP
14	104166783	rs3212103	A	G	100	PASS	AC=1651;AF=0.329673;AN=5008;NS=2504;DP=17468;EAS_AF=0.496;AMR_AF=0.3026;AFR_AF=0.2557;EUR_AF=0.2177;SAS_AF=0.3926;AA=G|||;VT=SNP
14	104167075	rs861537	C	T	100	PASS	AC=2479;AF=0.495008;AN=5008;NS=2504;DP=18603;EAS_AF=0.4375;AMR_AF=0.5793;AFR_AF=0.4206;EUR_AF=0.6889;SAS_AF=0.3957;AA=C|||;VT=SNP;EX_TARGET
14	104167545	rs709399	G	A	100	PASS	AC=2514;AF=0.501997;AN=5008;NS=2504;DP=13949;EAS_AF=0.4593;AMR_AF=0.5677;AFR_AF=0.4349;EUR_AF=0.6839;SAS_AF=0.4029;AA=G|||;VT=SNP
14	104167564	rs861536	A	G	100	PASS	AC=1080;AF=0.215655;AN=5008;NS=2504;DP=13459;EAS_AF=0.0665;AMR_AF=0.2291;AFR_AF=0.1906;EUR_AF=0.3946;SAS_AF=0.2096;AA=A|||;VT=SNP
14	104167938	rs861535	G	A	100	PASS	AC=4136;AF=0.825879;AN=5008;NS=2504;DP=16302;EAS_AF=0.9325;AMR_AF=0.879;AFR_AF=0.6808;EUR_AF=0.9076;SAS_AF=0.7904;AA=G|||;VT=SNP
14	104168378	rs12432907	C	T	100	PASS	AC=1615;AF=0.322484;AN=5008;NS=2504;DP=19519;EAS_AF=0.4712;AMR_AF=0.3012;AFR_AF=0.2504;EUR_AF=0.2157;SAS_AF=0.3916;AA=C|||;VT=SNP
14	104168701	rs861534	C	T	100	PASS	AC=1247;AF=0.249002;AN=5008;NS=2504;DP=19304;EAS_AF=0.0734;AMR_AF=0.2378;AFR_AF=0.3071;EUR_AF=0.3946;SAS_AF=0.2096;AA=C|||;VT=SNP
14	104168863	rs3212090	C	T	100	PASS	AC=1235;AF=0.246605;AN=5008;NS=2504;DP=19109;EAS_AF=0.3641;AMR_AF=0.3401;AFR_AF=0.1142;EUR_AF=0.2952;SAS_AF=0.1881;AA=C|||;VT=SNP
14	104170341	rs861532	A	C	100	PASS	AC=4623;AF=0.923123;AN=5008;NS=2504;DP=20381;EAS_AF=0.9812;AMR_AF=0.9179;AFR_AF=0.8207;EUR_AF=0.9771;SAS_AF=0.9499;AA=C|||;VT=SNP
14	104170796	rs3212076	T	C	100	PASS	AC=1221;AF=0.24381;AN=5008;NS=2504;DP=17055;EAS_AF=0.3502;AMR_AF=0.3401;AFR_AF=0.1142;EUR_AF=0.2952;SAS_AF=0.1881;AA=T|||;VT=SNP
14	104172807	rs861531	C	A	100	PASS	AC=1218;AF=0.243211;AN=5008;NS=2504;DP=21119;EAS_AF=0.0952;AMR_AF=0.2349;AFR_AF=0.264;EUR_AF=0.3966;SAS_AF=0.2157;AA=A|||;VT=SNP
14	104172877	rs3212061	C	T	100	PASS	AC=231;AF=0.0461262;AN=5008;NS=2504;DP=19396;EAS_AF=0.0079;AMR_AF=0.0259;AFR_AF=0.0378;EUR_AF=0.0626;SAS_AF=0.0941;AA=C|||;VT=SNP
14	104174123	rs861530	T	C	100	PASS	AC=2744;AF=0.547923;AN=5008;NS=2504;DP=18622;EAS_AF=0.4812;AMR_AF=0.5879;AFR_AF=0.5703;EUR_AF=0.6928;SAS_AF=0.409;AA=C|||;VT=SNP
14	104177098	rs4900592	G	T	100	PASS	AC=1373;AF=0.274161;AN=5008;NS=2504;DP=15655;EAS_AF=0.3611;AMR_AF=0.3501;AFR_AF=0.2148;EUR_AF=0.2952;SAS_AF=0.1892;AA=G|||;VT=SNP
14	104178186	rs3212038	A	G	100	PASS	AC=1244;AF=0.248403;AN=5008;NS=2504;DP=17260;EAS_AF=0.3651;AMR_AF=0.3415;AFR_AF=0.1142;EUR_AF=0.2992;SAS_AF=0.1912;AA=A|||;VT=SNP
14	104179267	rs1799794	T	C	100	PASS	AC=1448;AF=0.289137;AN=5008;NS=2504;DP=18919;EAS_AF=0.4474;AMR_AF=0.1873;AFR_AF=0.2088;EUR_AF=0.2157;SAS_AF=0.3824;AA=T|||;VT=SNP
14	104179314	rs861529	T	C	100	PASS	AC=4340;AF=0.866613;AN=5008;NS=2504;DP=18601;EAS_AF=0.9226;AMR_AF=0.7968;AFR_AF=0.7769;EUR_AF=0.9672;SAS_AF=0.8763;AA=C|||;VT=SNP
14	104180444	rs2295152	C	T	100	PASS	AC=1250;AF=0.249601;AN=5008;NS=2504;DP=18285;EAS_AF=0.3671;AMR_AF=0.3415;AFR_AF=0.118;EUR_AF=0.2982;SAS_AF=0.1912;AA=C|||;VT=SNP
14	104180735	rs3212024	G	A	100	PASS	AC=1236;AF=0.246805;AN=5008;NS=2504;DP=14897;EAS_AF=0.3562;AMR_AF=0.3415;AFR_AF=0.118;EUR_AF=0.2982;SAS_AF=0.1881;AA=G|||;VT=SNP
14	104182998	rs861528	C	T	100	PASS	AC=646;AF=0.128994;AN=5008;NS=2504;DP=15025;EAS_AF=0.0804;AMR_AF=0.1311;AFR_AF=0.0469;EUR_AF=0.2763;SAS_AF=0.137;AA=C|||;VT=SNP
14	104184115	rs77844682	C	G	100	PASS	AC=250;AF=0.0499201;AN=5008;NS=2504;DP=20337;EAS_AF=0.0089;AMR_AF=0.0317;AFR_AF=0.0401;EUR_AF=0.0706;SAS_AF=0.0971;AA=C|||;VT=SNP
14	104184322	rs7359090	A	G	100	PASS	AC=1075;AF=0.214657;AN=5008;NS=2504;DP=20565;EAS_AF=0.0833;AMR_AF=0.2248;AFR_AF=0.1868;EUR_AF=0.3857;SAS_AF=0.2045;AA=A|||;VT=SNP
14	104184347	rs2144078	T	C	100	PASS	AC=4555;AF=0.909545;AN=5008;NS=2504;DP=20930;EAS_AF=0.9613;AMR_AF=0.8098;AFR_AF=0.8502;EUR_AF=0.9751;SAS_AF=0.9397;AA=C|||;VT=SNP
14	104184737	rs11846838	G	A	100	PASS	AC=1217;AF=0.243011;AN=5008;NS=2504;DP=19877;EAS_AF=0.3542;AMR_AF=0.3357;AFR_AF=0.1127;EUR_AF=0.2952;SAS_AF=0.1851;AA=G|||;VT=SNP
14	104186052	rs59021304	T	A	100	PASS	AC=1135;AF=0.226637;AN=5008;NS=2504;DP=16118;EAS_AF=0.4276;AMR_AF=0.1527;AFR_AF=0.0098;EUR_AF=0.2107;SAS_AF=0.3814;AA=T|||;VT=SNP
14	104186876	rs10143623	G	A	100	PASS	AC=1094;AF=0.21845;AN=5008;NS=2504;DP=18428;EAS_AF=0.0843;AMR_AF=0.2291;AFR_AF=0.1967;EUR_AF=0.3857;SAS_AF=0.2065;AA=G|||;VT=SNP
14	104187357	rs12433022	T	C	100	PASS	AC=1022;AF=0.204073;AN=5008;NS=2504;DP=18298;EAS_AF=0.1835;AMR_AF=0.2421;AFR_AF=0.2965;EUR_AF=0.1481;SAS_AF=0.1309;AA=C|||;VT=SNP
14	104187612	rs8013596	G	A	100	PASS	AC=1396;AF=0.278754;AN=5008;NS=2504;DP=18475;EAS_AF=0.2808;AMR_AF=0.1657;AFR_AF=0.2731;EUR_AF=0.2435;SAS_AF=0.4008;AA=G|||;VT=SNP
14	104188127	rs35311561	G	A	100	PASS	AC=923;AF=0.184305;AN=5008;NS=2504;DP=20947;EAS_AF=0.2718;AMR_AF=0.2853;AFR_AF=0.0136;EUR_AF=0.2694;SAS_AF=0.1656;AA=G|||;VT=SNP
14	104188920	rs12894657	G	A	100	PASS	AC=1117;AF=0.223043;AN=5008;NS=2504;DP=15275;EAS_AF=0.3165;AMR_AF=0.3141;AFR_AF=0.0598;EUR_AF=0.3032;SAS_AF=0.2004;AA=g|||;VT=SNP
14	104189293	rs77275237	G	A	100	PASS	AC=194;AF=0.038738;AN=5008;NS=2504;DP=15660;EAS_AF=0.0357;AMR_AF=0.0476;AFR_AF=0.0408;EUR_AF=0.0527;SAS_AF=0.0184;AA=G|||;VT=SNP
14	104189857	rs56168984	G	A	100	PASS	AC=1107;AF=0.221046;AN=5008;NS=2504;DP=18978;EAS_AF=0.3036;AMR_AF=0.3141;AFR_AF=0.0598;EUR_AF=0.3101;SAS_AF=0.1963;AA=G|||;VT=SNP
14	104189861	rs941474	G	A	100	PASS	AC=2336;AF=0.466454;AN=5008;NS=2504;DP=18999;EAS_AF=0.4405;AMR_AF=0.5634;AFR_AF=0.4909;EUR_AF=0.4374;SAS_AF=0.4213;AA=G|||;VT=SNP
14	104190527	rs10138768	A	G	100	PASS	AC=2864;AF=0.571885;AN=5008;NS=2504;DP=15922;EAS_AF=0.4603;AMR_AF=0.6081;AFR_AF=0.8722;EUR_AF=0.4076;SAS_AF=0.4243;AA=G|||;VT=SNP
14	104191917	rs7143885	G	C	100	PASS	AC=1147;AF=0.229034;AN=5008;NS=2504;DP=16908;EAS_AF=0.3294;AMR_AF=0.3228;AFR_AF=0.0635;EUR_AF=0.3121;SAS_AF=0.1973;AA=G|||;VT=SNP
14	104192742	rs7149236	C	T	100	PASS	AC=534;AF=0.106629;AN=5008;NS=2504;DP=20592;EAS_AF=0.0387;AMR_AF=0.1916;AFR_AF=0.1634;EUR_AF=0.0586;SAS_AF=0.089;AA=C|||;VT=SNP
14	104193099	rs2295151	C	G	100	PASS	AC=2975;AF=0.59405;AN=5008;NS=2504;DP=19535;EAS_AF=0.4881;AMR_AF=0.6196;AFR_AF=0.8971;EUR_AF=0.4433;SAS_AF=0.4305;AA=G|||;VT=SNP;EX_TARGET
14	104193257	rs7154823	G	T	100	PASS	AC=543;AF=0.108427;AN=5008;NS=2504;DP=15908;EAS_AF=0.0407;AMR_AF=0.1945;AFR_AF=0.1687;EUR_AF=0.0577;SAS_AF=0.0879;AA=G|||;VT=SNP
14	104193439	rs28483843	C	T	100	PASS	AC=2636;AF=0.526358;AN=5008;NS=2504;DP=12903;EAS_AF=0.4008;AMR_AF=0.6859;AFR_AF=0.5772;EUR_AF=0.5636;SAS_AF=0.4356;AA=C|||;VT=SNP
14	104194196	rs1535100	C	G	100	PASS	AC=4457;AF=0.889976;AN=5008;NS=2504;DP=16392;EAS_AF=0.9633;AMR_AF=0.7997;AFR_AF=0.8457;EUR_AF=0.9294;SAS_AF=0.8978;AA=G|||;VT=SNP;EX_TARGET
14	104194278	rs1535099	C	T	100	PASS	AC=2691;AF=0.53734;AN=5008;NS=2504;DP=14184;EAS_AF=0.3194;AMR_AF=0.4467;AFR_AF=0.5688;EUR_AF=0.6252;SAS_AF=0.6933;AA=T|||;VT=SNP;EX_TARGET
14	104195161	rs2295150	G	A	100	PASS	AC=918;AF=0.183307;AN=5008;NS=2504;DP=20423;EAS_AF=0.121;AMR_AF=0.2046;AFR_AF=0.329;EUR_AF=0.0596;SAS_AF=0.1626;AA=G|||;VT=SNP
14	104195610	rs2295148	T	C	100	PASS	AC=2978;AF=0.594649;AN=5008;NS=2504;DP=19637;EAS_AF=0.502;AMR_AF=0.6182;AFR_AF=0.9062;EUR_AF=0.4404;SAS_AF=0.411;AA=C|||;VT=SNP
14	104195664	rs2295147	C	T	100	PASS	AC=2919;AF=0.582867;AN=5008;NS=2504;DP=20377;EAS_AF=0.4812;AMR_AF=0.6153;AFR_AF=0.8926;EUR_AF=0.4264;SAS_AF=0.407;AA=T|||;VT=SNP
14	104196405	rs12433009	C	G	100	PASS	AC=2944;AF=0.587859;AN=5008;NS=2504;DP=21677;EAS_AF=0.4871;AMR_AF=0.6138;AFR_AF=0.9024;EUR_AF=0.4354;SAS_AF=0.4049;AA=G|||;VT=SNP
14	104196607	rs12433109	G	A	100	PASS	AC=1966;AF=0.392572;AN=5008;NS=2504;DP=19226;EAS_AF=0.3591;AMR_AF=0.4049;AFR_AF=0.5378;EUR_AF=0.3738;SAS_AF=0.2413;AA=A|||;VT=SNP
14	104197266	rs10150588	T	C	100	PASS	AC=1411;AF=0.281749;AN=5008;NS=2504;DP=18383;EAS_AF=0.1528;AMR_AF=0.2579;AFR_AF=0.6369;EUR_AF=0.0666;SAS_AF=0.1728;AA=C|||;VT=SNP
14	104198251	rs3742365	T	C	100	PASS	AC=2053;AF=0.409944;AN=5008;NS=2504;DP=20526;EAS_AF=0.3869;AMR_AF=0.4092;AFR_AF=0.5711;EUR_AF=0.3787;SAS_AF=0.2485;AA=T|||;VT=SNP
14	104198351	rs3742366	T	C	100	PASS	AC=1160;AF=0.231629;AN=5008;NS=2504;DP=19902;EAS_AF=0.3284;AMR_AF=0.3199;AFR_AF=0.0756;EUR_AF=0.3161;SAS_AF=0.1933;AA=T|||;VT=SNP
14	104198881	rs58451902	C	T	100	PASS	AC=607;AF=0.121206;AN=5008;NS=2504;DP=18986;EAS_AF=0.0417;AMR_AF=0.1556;AFR_AF=0.2474;EUR_AF=0.0547;SAS_AF=0.0767;AA=C|||;VT=SNP;EX_TARGET
14	104199356	rs2295146	C	T	100	PASS	AC=1908;AF=0.38099;AN=5008;NS=2504;DP=20224;EAS_AF=0.3651;AMR_AF=0.402;AFR_AF=0.4992;EUR_AF=0.3628;SAS_AF=0.2413;AA=C|||;VT=SNP;EX_TARGET
14	104199580	rs8548	A	C	100	PASS	AC=1138;AF=0.227236;AN=5008;NS=2504;DP=24346;EAS_AF=0.3264;AMR_AF=0.3184;AFR_AF=0.0651;EUR_AF=0.3111;SAS_AF=0.1933;AA=A|||;VT=SNP
14	104201549	rs3825550	C	T	100	PASS	AC=636;AF=0.126997;AN=5008;NS=2504;DP=16644;EAS_AF=0.1012;AMR_AF=0.1556;AFR_AF=0.1831;EUR_AF=0.0537;SAS_AF=0.1329;AA=C|||;VT=SNP;EX_TARGET
14	104201802	rs10134689	C	T	100	PASS	AC=443;AF=0.0884585;AN=5008;NS=2504;DP=19924;EAS_AF=0.0427;AMR_AF=0.1455;AFR_AF=0.1369;EUR_AF=0.0487;SAS_AF=0.0706;AA=C|||;VT=SNP
14	104201869	rs941473	C	G	100	PASS	AC=2952;AF=0.589457;AN=5008;NS=2504;DP=18206;EAS_AF=0.4782;AMR_AF=0.5749;AFR_AF=0.9039;EUR_AF=0.4573;SAS_AF=0.4254;AA=G|||;VT=SNP
14	104202304	rs2295145	G	A	100	PASS	AC=2149;AF=0.429113;AN=5008;NS=2504;DP=12882;EAS_AF=0.376;AMR_AF=0.5101;AFR_AF=0.5696;EUR_AF=0.3887;SAS_AF=0.2781;AA=A|||;VT=SNP
14	104202573	rs2295144	G	A	100	PASS	AC=831;AF=0.165935;AN=5008;NS=2504;DP=19660;EAS_AF=0.1161;AMR_AF=0.1556;AFR_AF=0.3132;EUR_AF=0.0567;SAS_AF=0.138;AA=G|||;VT=SNP
14	104203938	rs8004408	G	A	100	PASS	AC=2067;AF=0.41274;AN=5008;NS=2504;DP=19934;EAS_AF=0.3661;AMR_AF=0.4121;AFR_AF=0.5575;EUR_AF=0.3976;SAS_AF=0.2812;AA=G|||;VT=SNP
14	104205811	rs730114	C	A	100	PASS	AC=391;AF=0.0780751;AN=5008;NS=2504;DP=20506;EAS_AF=0.0367;AMR_AF=0.0648;AFR_AF=0.1263;EUR_AF=0.0785;SAS_AF=0.0644;AA=C|||;VT=SNP
14	104206103	rs45444495	G	A	100	PASS	AC=275;AF=0.0549121;AN=5008;NS=2504;DP=20407;EAS_AF=0.0367;AMR_AF=0.062;AFR_AF=0.0408;EUR_AF=0.0785;SAS_AF=0.0634;AA=G|||;VT=SNP;EX_TARGET
14	104210239	rs4906363	G	A	100	PASS	AC=1125;AF=0.224641;AN=5008;NS=2504;DP=19982;EAS_AF=0.3065;AMR_AF=0.3156;AFR_AF=0.0696;EUR_AF=0.3042;SAS_AF=0.2035;AA=G|||;VT=SNP
14	104211136	rs7156697	G	A	100	PASS	AC=1810;AF=0.361422;AN=5008;NS=2504;DP=19140;EAS_AF=0.3452;AMR_AF=0.3991;AFR_AF=0.407;EUR_AF=0.3827;SAS_AF=0.2679;AA=G|||;VT=SNP
14	104211180	rs7156834	G	A	100	PASS	AC=1808;AF=0.361022;AN=5008;NS=2504;DP=20139;EAS_AF=0.3452;AMR_AF=0.3991;AFR_AF=0.4054;EUR_AF=0.3827;SAS_AF=0.2679;AA=G|||;VT=SNP
14	104211529	rs2024667	T	G	100	PASS	AC=2045;AF=0.408347;AN=5008;NS=2504;DP=18252;EAS_AF=0.3671;AMR_AF=0.4121;AFR_AF=0.5461;EUR_AF=0.3877;SAS_AF=0.2832;AA=G|||;VT=SNP
14	104212949	rs2295141	T	C	100	PASS	AC=2074;AF=0.414137;AN=5008;NS=2504;DP=19889;EAS_AF=0.3671;AMR_AF=0.4135;AFR_AF=0.5673;EUR_AF=0.3877;SAS_AF=0.2832;AA=C|||;VT=SNP
14	104213960	rs1997913	C	T	100	PASS	AC=2047;AF=0.408746;AN=5008;NS=2504;DP=20435;EAS_AF=0.3671;AMR_AF=0.4107;AFR_AF=0.5484;EUR_AF=0.3877;SAS_AF=0.2832;AA=T|||;VT=SNP
14	104214342	rs4906364	C	G	100	PASS	AC=1247;AF=0.249002;AN=5008;NS=2504;DP=15790;EAS_AF=0.3075;AMR_AF=0.3228;AFR_AF=0.1581;EUR_AF=0.3042;SAS_AF=0.2025;AA=G|||;VT=SNP
14	104214778	rs11623518	A	T	100	PASS	AC=395;AF=0.0788738;AN=5008;NS=2504;DP=20569;EAS_AF=0.0387;AMR_AF=0.0648;AFR_AF=0.1271;EUR_AF=0.0785;SAS_AF=0.0654;AA=A|||;VT=SNP
14	104215985	rs3818085	C	T	100	PASS	AC=2073;AF=0.413938;AN=5008;NS=2504;DP=21707;EAS_AF=0.3671;AMR_AF=0.4135;AFR_AF=0.5666;EUR_AF=0.3877;SAS_AF=0.2832;AA=T|||;VT=SNP
14	104216293	rs2295140	C	T	100	PASS	AC=2953;AF=0.589657;AN=5008;NS=2504;DP=21648;EAS_AF=0.4871;AMR_AF=0.5735;AFR_AF=0.907;EUR_AF=0.4443;SAS_AF=0.4274;AA=T|||;VT=SNP;EX_TARGET
14	104216513	rs1535098	T	A	100	PASS	AC=2073;AF=0.413938;AN=5008;NS=2504;DP=21587;EAS_AF=0.3671;AMR_AF=0.4135;AFR_AF=0.5666;EUR_AF=0.3877;SAS_AF=0.2832;AA=T|||;VT=SNP
14	104216649	rs1535097	C	T	100	PASS	AC=2073;AF=0.413938;AN=5008;NS=2504;DP=20766;EAS_AF=0.3671;AMR_AF=0.4135;AFR_AF=0.5666;EUR_AF=0.3877;SAS_AF=0.2832;AA=T|||;VT=SNP
14	104216951	rs8009116	T	C	100	PASS	AC=2073;AF=0.413938;AN=5008;NS=2504;DP=18654;EAS_AF=0.3671;AMR_AF=0.4135;AFR_AF=0.5666;EUR_AF=0.3877;SAS_AF=0.2832;AA=T|||;VT=SNP
14	104217219	rs11160758	G	A	100	PASS	AC=2073;AF=0.413938;AN=5008;NS=2504;DP=19252;EAS_AF=0.3671;AMR_AF=0.4135;AFR_AF=0.5666;EUR_AF=0.3877;SAS_AF=0.2832;AA=G|||;VT=SNP
14	104217724	rs77484481	T	C	100	PASS	AC=278;AF=0.0555112;AN=5008;NS=2504;DP=19889;EAS_AF=0.0387;AMR_AF=0.0605;AFR_AF=0.0401;EUR_AF=0.0795;SAS_AF=0.0654;AA=T|||;VT=SNP
14	104218043	rs7155786	C	T	100	PASS	AC=269;AF=0.0537141;AN=5008;NS=2504;DP=18247;EAS_AF=0.003;AMR_AF=0.085;AFR_AF=0.0061;EUR_AF=0.1163;SAS_AF=0.0838;AA=C|||;VT=SNP
14	104218135	rs11628240	A	G	100	PASS	AC=2075;AF=0.414337;AN=5008;NS=2504;DP=19073;EAS_AF=0.3671;AMR_AF=0.4135;AFR_AF=0.5681;EUR_AF=0.3877;SAS_AF=0.2832;AA=G|||;VT=SNP
14	104219949	rs7141928	C	T	100	PASS	AC=2937;AF=0.586462;AN=5008;NS=2504;DP=18867;EAS_AF=0.4871;AMR_AF=0.572;AFR_AF=0.8956;EUR_AF=0.4443;SAS_AF=0.4274;AA=T|||;VT=SNP
14	104220295	rs11847468	G	A	100	PASS	AC=2074;AF=0.414137;AN=5008;NS=2504;DP=20211;EAS_AF=0.3671;AMR_AF=0.4135;AFR_AF=0.5673;EUR_AF=0.3877;SAS_AF=0.2832;AA=A|||;VT=SNP
14	104221085	rs67768834	C	G	100	PASS	AC=2074;AF=0.414137;AN=5008;NS=2504;DP=14092;EAS_AF=0.3671;AMR_AF=0.4135;AFR_AF=0.5673;EUR_AF=0.3877;SAS_AF=0.2832;AA=G|||;VT=SNP
14	104221462	rs11625676	G	A	100	PASS	AC=397;AF=0.0792732;AN=5008;NS=2504;DP=17261;EAS_AF=0.0387;AMR_AF=0.0648;AFR_AF=0.1286;EUR_AF=0.0785;SAS_AF=0.0654;AA=G|||;VT=SNP
14	104221504	rs11625613	C	G	100	PASS	AC=277;AF=0.0553115;AN=5008;NS=2504;DP=18545;EAS_AF=0.0387;AMR_AF=0.0605;AFR_AF=0.0401;EUR_AF=0.0785;SAS_AF=0.0654;AA=C|||;VT=SNP
14	104222252	rs4641668	A	T	100	PASS	AC=277;AF=0.0553115;AN=5008;NS=2504;DP=15324;EAS_AF=0.0387;AMR_AF=0.0605;AFR_AF=0.0401;EUR_AF=0.0785;SAS_AF=0.0654;AA=A|||;VT=SNP
14	104222678	rs7149024	C	T	100	PASS	AC=1810;AF=0.361422;AN=5008;NS=2504;DP=18134;EAS_AF=0.3452;AMR_AF=0.3991;AFR_AF=0.407;EUR_AF=0.3827;SAS_AF=0.2679;AA=C|||;VT=SNP
14	104222892	rs12886637	C	T	100	PASS	AC=1213;AF=0.242212;AN=5008;NS=2504;DP=17551;EAS_AF=0.3056;AMR_AF=0.3199;AFR_AF=0.1354;EUR_AF=0.3042;SAS_AF=0.2025;AA=C|||;VT=SNP
14	104227760	rs60431526	T	C	100	PASS	AC=279;AF=0.0557109;AN=5008;NS=2504;DP=16614;EAS_AF=0.0387;AMR_AF=0.0605;AFR_AF=0.0408;EUR_AF=0.0785;SAS_AF=0.0665;AA=T|||;VT=SNP
14	104228314	rs11625521	G	T	100	PASS	AC=470;AF=0.0938498;AN=5008;NS=2504;DP=17866;EAS_AF=0.0377;AMR_AF=0.0706;AFR_AF=0.1815;EUR_AF=0.0785;SAS_AF=0.0654;AA=G|||;VT=SNP
14	104228546	rs6575997	A	G	100	PASS	AC=2122;AF=0.423722;AN=5008;NS=2504;DP=21206;EAS_AF=0.3671;AMR_AF=0.415;AFR_AF=0.6014;EUR_AF=0.3897;SAS_AF=0.2832;AA=G|||;VT=SNP
14	104228841	rs7142769	C	T	100	PASS	AC=1093;AF=0.218251;AN=5008;NS=2504;DP=15669;EAS_AF=0.3075;AMR_AF=0.3127;AFR_AF=0.0469;EUR_AF=0.3042;SAS_AF=0.2025;AA=C|||;VT=SNP
14	104229230	rs4906365	G	C	100	PASS	AC=2005;AF=0.400359;AN=5008;NS=2504;DP=18037;EAS_AF=0.3462;AMR_AF=0.4222;AFR_AF=0.5227;EUR_AF=0.3936;SAS_AF=0.2822;AA=G|||;VT=SNP
14	104229985	rs1955660	C	T	100	PASS	AC=2742;AF=0.547524;AN=5008;NS=2504;DP=17676;EAS_AF=0.503;AMR_AF=0.5591;AFR_AF=0.7595;EUR_AF=0.4354;SAS_AF=0.4141;AA=T|||;VT=SNP
14	104230518	rs2368558	A	G	100	PASS	AC=2987;AF=0.596446;AN=5008;NS=2504;DP=20303;EAS_AF=0.5248;AMR_AF=0.572;AFR_AF=0.9054;EUR_AF=0.4404;SAS_AF=0.4305;AA=G|||;VT=SNP
14	104230535	rs2368559	C	T	100	PASS	AC=2987;AF=0.596446;AN=5008;NS=2504;DP=20832;EAS_AF=0.5248;AMR_AF=0.572;AFR_AF=0.9054;EUR_AF=0.4404;SAS_AF=0.4305;AA=T|||;VT=SNP
14	104231430	rs11627258	T	C	100	PASS	AC=2987;AF=0.596446;AN=5008;NS=2504;DP=13977;EAS_AF=0.5248;AMR_AF=0.572;AFR_AF=0.9054;EUR_AF=0.4404;SAS_AF=0.4305;AA=C|||;VT=SNP
14	104231542	rs11160759	C	T	100	PASS	AC=2071;AF=0.413538;AN=5008;NS=2504;DP=17584;EAS_AF=0.3671;AMR_AF=0.4121;AFR_AF=0.5681;EUR_AF=0.3837;SAS_AF=0.2843;AA=T|||;VT=SNP
14	104233014	rs12588489	A	G	100	PASS	AC=2071;AF=0.413538;AN=5008;NS=2504;DP=19370;EAS_AF=0.3671;AMR_AF=0.4121;AFR_AF=0.5681;EUR_AF=0.3837;SAS_AF=0.2843;AA=G|||;VT=SNP
14	104233618	rs12879612	T	A	100	PASS	AC=1805;AF=0.360423;AN=5008;NS=2504;DP=16332;EAS_AF=0.3452;AMR_AF=0.3963;AFR_AF=0.4077;EUR_AF=0.3787;SAS_AF=0.2679;AA=T|||;VT=SNP
14	104233627	rs12878682	G	C	100	PASS	AC=2069;AF=0.413139;AN=5008;NS=2504;DP=16428;EAS_AF=0.3671;AMR_AF=0.4135;AFR_AF=0.5666;EUR_AF=0.3837;SAS_AF=0.2832;AA=t|||;VT=SNP
14	104233725	rs12878868	G	A	100	PASS	AC=2047;AF=0.408746;AN=5008;NS=2504;DP=19296;EAS_AF=0.3671;AMR_AF=0.4092;AFR_AF=0.5522;EUR_AF=0.3837;SAS_AF=0.2832;AA=g|||;VT=SNP
14	104234357	rs11626377	G	A	100	PASS	AC=2070;AF=0.413339;AN=5008;NS=2504;DP=16686;EAS_AF=0.3671;AMR_AF=0.4121;AFR_AF=0.5681;EUR_AF=0.3837;SAS_AF=0.2832;AA=A|||;VT=SNP
14	104235090	rs7152148	G	T	100	PASS	AC=2069;AF=0.413139;AN=5008;NS=2504;DP=13656;EAS_AF=0.3671;AMR_AF=0.4121;AFR_AF=0.5673;EUR_AF=0.3837;SAS_AF=0.2832;AA=T|||;VT=SNP
14	104235862	rs12890354	C	A	100	PASS	AC=1214;AF=0.242412;AN=5008;NS=2504;DP=17544;EAS_AF=0.3065;AMR_AF=0.3199;AFR_AF=0.1354;EUR_AF=0.3042;SAS_AF=0.2025;AA=C|||;VT=SNP
14	104236844	rs12437066	A	C	100	PASS	AC=2988;AF=0.596645;AN=5008;NS=2504;DP=16960;EAS_AF=0.5248;AMR_AF=0.572;AFR_AF=0.9062;EUR_AF=0.4414;SAS_AF=0.4294;AA=C|||;VT=SNP
14	104238647	rs12888002	T	C	100	PASS	AC=1056;AF=0.210863;AN=5008;NS=2504;DP=21445;EAS_AF=0.3065;AMR_AF=0.3084;AFR_AF=0.0219;EUR_AF=0.3042;SAS_AF=0.2025;AA=T|||;VT=SNP
14	104239697	rs876002	G	A	100	PASS	AC=2069;AF=0.413139;AN=5008;NS=2504;DP=17601;EAS_AF=0.3671;AMR_AF=0.4121;AFR_AF=0.5673;EUR_AF=0.3837;SAS_AF=0.2832;AA=A|||;VT=SNP
14	104240618	rs941475	A	C	100	PASS	AC=2972;AF=0.59345;AN=5008;NS=2504;DP=19547;EAS_AF=0.5238;AMR_AF=0.5706;AFR_AF=0.8964;EUR_AF=0.4404;SAS_AF=0.4294;AA=C|||;VT=SNP
14	104240998	rs11624184	T	C	100	PASS	AC=2069;AF=0.413139;AN=5008;NS=2504;DP=19142;EAS_AF=0.3671;AMR_AF=0.4121;AFR_AF=0.5673;EUR_AF=0.3837;SAS_AF=0.2832;AA=C|||;VT=SNP
14	104241141	rs11628332	C	T	100	PASS	AC=2071;AF=0.413538;AN=5008;NS=2504;DP=21209;EAS_AF=0.3671;AMR_AF=0.4121;AFR_AF=0.5688;EUR_AF=0.3837;SAS_AF=0.2832;AA=T|||;VT=SNP
14	104241499	rs11628481	C	T	100	PASS	AC=2069;AF=0.413139;AN=5008;NS=2504;DP=17020;EAS_AF=0.3671;AMR_AF=0.4121;AFR_AF=0.5673;EUR_AF=0.3837;SAS_AF=0.2832;AA=T|||;VT=SNP
14	104242397	rs4906368	A	C	100	PASS	AC=2986;AF=0.596246;AN=5008;NS=2504;DP=13414;EAS_AF=0.5238;AMR_AF=0.572;AFR_AF=0.9062;EUR_AF=0.4404;SAS_AF=0.4294;AA=C|||;VT=SNP
14	104245573	rs8022783	T	C	100	PASS	AC=2069;AF=0.413139;AN=5008;NS=2504;DP=13014;EAS_AF=0.3671;AMR_AF=0.4121;AFR_AF=0.5673;EUR_AF=0.3837;SAS_AF=0.2832;AA=C|||;VT=SNP
14	104246347	rs112289072	G	A	100	PASS	AC=245;AF=0.0489217;AN=5008;NS=2504;DP=15973;EAS_AF=0.002;AMR_AF=0.0836;AFR_AF=0.0045;EUR_AF=0.1113;SAS_AF=0.0685;AA=G|||;VT=SNP
14	104246577	rs9743799	G	C	100	PASS	AC=2055;AF=0.410343;AN=5008;NS=2504;DP=19993;EAS_AF=0.3621;AMR_AF=0.3977;AFR_AF=0.5681;EUR_AF=0.3837;SAS_AF=0.2832;AA=C|||;VT=SNP
14	104247901	rs10135720	T	G	100	PASS	AC=893;AF=0.178315;AN=5008;NS=2504;DP=19734;EAS_AF=0.1567;AMR_AF=0.1571;AFR_AF=0.3222;EUR_AF=0.0567;SAS_AF=0.1462;AA=T|||;VT=SNP
14	104248284	rs57560950	C	T	100	PASS	AC=273;AF=0.0545128;AN=5008;NS=2504;DP=15572;EAS_AF=0.0387;AMR_AF=0.0591;AFR_AF=0.0408;EUR_AF=0.0746;SAS_AF=0.0654;AA=C|||;VT=SNP
14	104248431	rs12436676	C	T	100	PASS	AC=449;AF=0.0896565;AN=5008;NS=2504;DP=16649;EAS_AF=0.0427;AMR_AF=0.1441;AFR_AF=0.1407;EUR_AF=0.0497;SAS_AF=0.0716;AA=C|||;VT=SNP
14	104248938	rs11160760	G	T	100	PASS	AC=2069;AF=0.413139;AN=5008;NS=2504;DP=16917;EAS_AF=0.3671;AMR_AF=0.4121;AFR_AF=0.5673;EUR_AF=0.3837;SAS_AF=0.2832;AA=T|||;VT=SNP
14	104250417	rs6575998	A	G	100	PASS	AC=2552;AF=0.509585;AN=5008;NS=2504;DP=15067;EAS_AF=0.4127;AMR_AF=0.5677;AFR_AF=0.7171;EUR_AF=0.4414;SAS_AF=0.3579;AA=G|||;VT=SNP
14	104250609	rs6575999	C	G	100	PASS	AC=2079;AF=0.415136;AN=5008;NS=2504;DP=19419;EAS_AF=0.3681;AMR_AF=0.4121;AFR_AF=0.5673;EUR_AF=0.3847;SAS_AF=0.2914;AA=G|||;VT=SNP
14	104250741	rs7401843	G	A	100	PASS	AC=1805;AF=0.360423;AN=5008;NS=2504;DP=15867;EAS_AF=0.3452;AMR_AF=0.3977;AFR_AF=0.407;EUR_AF=0.3787;SAS_AF=0.2679;AA=G|||;VT=SNP
14	104250843	rs7401901	T	C	100	PASS	AC=2069;AF=0.413139;AN=5008;NS=2504;DP=14681;EAS_AF=0.3671;AMR_AF=0.4121;AFR_AF=0.5673;EUR_AF=0.3837;SAS_AF=0.2832;AA=C|||;VT=SNP
14	104251006	rs4900594	C	T	100	PASS	AC=1805;AF=0.360423;AN=5008;NS=2504;DP=16491;EAS_AF=0.3452;AMR_AF=0.3977;AFR_AF=0.407;EUR_AF=0.3787;SAS_AF=0.2679;AA=C|||;VT=SNP
14	104251276	rs3742369	T	C	100	PASS	AC=1805;AF=0.360423;AN=5008;NS=2504;DP=17067;EAS_AF=0.3452;AMR_AF=0.3977;AFR_AF=0.407;EUR_AF=0.3787;SAS_AF=0.2679;AA=T|||;VT=SNP;EX_TARGET
14	104251520	rs9888591	C	T	100	PASS	AC=1214;AF=0.242412;AN=5008;NS=2504;DP=20966;EAS_AF=0.3065;AMR_AF=0.3199;AFR_AF=0.1354;EUR_AF=0.3042;SAS_AF=0.2025;AA=C|||;VT=SNP
14	104252885	rs61995808	C	T	100	PASS	AC=353;AF=0.0704872;AN=5008;NS=2504;DP=14424;EAS_AF=0.0427;AMR_AF=0.1427;AFR_AF=0.0681;EUR_AF=0.0507;SAS_AF=0.0716;AA=G|||;VT=SNP
14	104253336	rs35505672	T	C	100	PASS	AC=2052;AF=0.409744;AN=5008;NS=2504;DP=13748;EAS_AF=0.3671;AMR_AF=0.4107;AFR_AF=0.5552;EUR_AF=0.3837;SAS_AF=0.2832;AA=C|||;VT=SNP
14	104254053	rs66509671	A	G	100	PASS	AC=2070;AF=0.413339;AN=5008;NS=2504;DP=10773;EAS_AF=0.3671;AMR_AF=0.4135;AFR_AF=0.5673;EUR_AF=0.3837;SAS_AF=0.2832;AA=G|||;VT=SNP
14	104254856	rs11160761	A	T	100	PASS	AC=2071;AF=0.413538;AN=5008;NS=2504;DP=21018;EAS_AF=0.3671;AMR_AF=0.4135;AFR_AF=0.5681;EUR_AF=0.3837;SAS_AF=0.2832;AA=T|||;VT=SNP
14	104255083	rs11160762	G	A	100	PASS	AC=2070;AF=0.413339;AN=5008;NS=2504;DP=22245;EAS_AF=0.3671;AMR_AF=0.4135;AFR_AF=0.5673;EUR_AF=0.3837;SAS_AF=0.2832;AA=G|||;VT=SNP
14	104255569	rs10873538	T	G	100	PASS	AC=1282;AF=0.25599;AN=5008;NS=2504;DP=17408;EAS_AF=0.3294;AMR_AF=0.3242;AFR_AF=0.1566;EUR_AF=0.3062;SAS_AF=0.2147;AA=T|||;VT=SNP
14	104256932	rs4906371	G	A	100	PASS	AC=2071;AF=0.413538;AN=5008;NS=2504;DP=18974;EAS_AF=0.3671;AMR_AF=0.4135;AFR_AF=0.5681;EUR_AF=0.3837;SAS_AF=0.2832;AA=G|||;VT=SNP
14	104256985	rs7157887	T	C	100	PASS	AC=892;AF=0.178115;AN=5008;NS=2504;DP=21584;EAS_AF=0.1567;AMR_AF=0.1571;AFR_AF=0.3215;EUR_AF=0.0567;SAS_AF=0.1462;AA=T|||;VT=SNP
14	104257583	rs61995809	T	C	100	PASS	AC=449;AF=0.0896565;AN=5008;NS=2504;DP=17612;EAS_AF=0.0427;AMR_AF=0.1441;AFR_AF=0.1407;EUR_AF=0.0497;SAS_AF=0.0716;AA=T|||;VT=SNP
14	104258054	rs4900595	A	G	100	PASS	AC=2071;AF=0.413538;AN=5008;NS=2504;DP=16301;EAS_AF=0.3671;AMR_AF=0.4121;AFR_AF=0.5681;EUR_AF=0.3847;SAS_AF=0.2832;AA=G|||;VT=SNP
14	104258561	rs61995810	G	A	100	PASS	AC=350;AF=0.0698882;AN=5008;NS=2504;DP=12015;EAS_AF=0.0427;AMR_AF=0.1427;AFR_AF=0.0666;EUR_AF=0.0497;SAS_AF=0.0716;AA=G|||;VT=SNP
14	104258761	rs2144080	A	C	100	PASS	AC=2986;AF=0.596246;AN=5008;NS=2504;DP=15782;EAS_AF=0.5238;AMR_AF=0.572;AFR_AF=0.9062;EUR_AF=0.4404;SAS_AF=0.4294;AA=C|||;VT=SNP
14	104258884	rs2144079	C	T	100	PASS	AC=2986;AF=0.596246;AN=5008;NS=2504;DP=17621;EAS_AF=0.5238;AMR_AF=0.572;AFR_AF=0.9062;EUR_AF=0.4404;SAS_AF=0.4294;AA=T|||;VT=SNP
14	104261295	rs10146143	T	G	100	PASS	AC=897;AF=0.179113;AN=5008;NS=2504;DP=19174;EAS_AF=0.1607;AMR_AF=0.1571;AFR_AF=0.3207;EUR_AF=0.0577;SAS_AF=0.1472;AA=T|||;VT=SNP
14	104261423	rs12147741	T	C	100	PASS	AC=1698;AF=0.339058;AN=5008;NS=2504;DP=17599;EAS_AF=0.3502;AMR_AF=0.4712;AFR_AF=0.298;EUR_AF=0.3539;SAS_AF=0.274;AA=T|||;VT=SNP
14	104261723	rs722637	A	C	100	PASS	AC=1451;AF=0.289736;AN=5008;NS=2504;DP=22041;EAS_AF=0.3284;AMR_AF=0.3314;AFR_AF=0.2769;EUR_AF=0.3091;SAS_AF=0.2178;AA=A|||;VT=SNP
14	104262841	rs58369398	A	G	100	PASS	AC=272;AF=0.0543131;AN=5008;NS=2504;DP=19496;EAS_AF=0.0387;AMR_AF=0.0591;AFR_AF=0.0401;EUR_AF=0.0746;SAS_AF=0.0654;AA=a|||;VT=SNP
14	104263294	rs34813623	A	G	100	PASS	AC=2069;AF=0.413139;AN=5008;NS=2504;DP=15802;EAS_AF=0.3671;AMR_AF=0.4121;AFR_AF=0.5673;EUR_AF=0.3837;SAS_AF=0.2832;AA=G|||;VT=SNP
14	104263344	rs10140452	A	C	100	PASS	AC=889;AF=0.177516;AN=5008;NS=2504;DP=12878;EAS_AF=0.1567;AMR_AF=0.1571;AFR_AF=0.3192;EUR_AF=0.0567;SAS_AF=0.1462;AA=A|||;VT=SNP
14	104264071	rs56971743	A	G	100	PASS	AC=272;AF=0.0543131;AN=5008;NS=2504;DP=16680;EAS_AF=0.0387;AMR_AF=0.0591;AFR_AF=0.0401;EUR_AF=0.0746;SAS_AF=0.0654;AA=A|||;VT=SNP
14	104264137	rs12883337	G	C	100	PASS	AC=1215;AF=0.242612;AN=5008;NS=2504;DP=14944;EAS_AF=0.3065;AMR_AF=0.3199;AFR_AF=0.1362;EUR_AF=0.3042;SAS_AF=0.2025;AA=G|||;VT=SNP
14	104264662	rs8009147	A	G	100	PASS	AC=2067;AF=0.41274;AN=5008;NS=2504;DP=11897;EAS_AF=0.3671;AMR_AF=0.4121;AFR_AF=0.5658;EUR_AF=0.3837;SAS_AF=0.2832;AA=G|||;VT=SNP
14	104264857	rs7147171	G	A	100	PASS	AC=2069;AF=0.413139;AN=5008;NS=2504;DP=14623;EAS_AF=0.3671;AMR_AF=0.4121;AFR_AF=0.5673;EUR_AF=0.3837;SAS_AF=0.2832;AA=G|||;VT=SNP
14	104265663	rs4906372	A	C	100	PASS	AC=2068;AF=0.412939;AN=5008;NS=2504;DP=13041;EAS_AF=0.3671;AMR_AF=0.4121;AFR_AF=0.5673;EUR_AF=0.3827;SAS_AF=0.2832;AA=C|||;VT=SNP
14	104266344	rs8020234	G	A	100	PASS	AC=1835;AF=0.366414;AN=5008;NS=2504;DP=14250;EAS_AF=0.3452;AMR_AF=0.4006;AFR_AF=0.4289;EUR_AF=0.3777;SAS_AF=0.2679;AA=G|||;VT=SNP
14	104266664	rs4900597	C	T	100	PASS	AC=1214;AF=0.242412;AN=5008;NS=2504;DP=16217;EAS_AF=0.3065;AMR_AF=0.3199;AFR_AF=0.1362;EUR_AF=0.3032;SAS_AF=0.2025;AA=C|||;VT=SNP
14	104267290	rs12880368	C	T	100	PASS	AC=1805;AF=0.360423;AN=5008;NS=2504;DP=15016;EAS_AF=0.3452;AMR_AF=0.3977;AFR_AF=0.407;EUR_AF=0.3777;SAS_AF=0.2689;AA=C|||;VT=SNP
14	104267311	rs138487470	C	T	100	PASS	AC=242;AF=0.0483227;AN=5008;NS=2504;DP=15104;EAS_AF=0.0387;AMR_AF=0.0576;AFR_AF=0.0182;EUR_AF=0.0746;SAS_AF=0.0654;AA=C|||;VT=SNP
14	104267333	rs12880233	A	G	100	PASS	AC=2067;AF=0.41274;AN=5008;NS=2504;DP=15135;EAS_AF=0.3671;AMR_AF=0.4121;AFR_AF=0.5666;EUR_AF=0.3827;SAS_AF=0.2832;AA=G|||;VT=SNP
14	104267407	rs12880413	A	G	100	PASS	AC=2067;AF=0.41274;AN=5008;NS=2504;DP=17672;EAS_AF=0.3671;AMR_AF=0.4121;AFR_AF=0.5666;EUR_AF=0.3827;SAS_AF=0.2832;AA=G|||;VT=SNP
14	104267761	rs10143207	T	G	100	PASS	AC=885;AF=0.176717;AN=5008;NS=2504;DP=17270;EAS_AF=0.1558;AMR_AF=0.1571;AFR_AF=0.3169;EUR_AF=0.0567;SAS_AF=0.1462;AA=T|||;VT=SNP
14	104267762	rs10130973	C	T	100	PASS	AC=885;AF=0.176717;AN=5008;NS=2504;DP=17320;EAS_AF=0.1558;AMR_AF=0.1571;AFR_AF=0.3169;EUR_AF=0.0567;SAS_AF=0.1462;AA=C|||;VT=SNP
14	104268632	rs10146218	T	G	100	PASS	AC=890;AF=0.177716;AN=5008;NS=2504;DP=17828;EAS_AF=0.1567;AMR_AF=0.1556;AFR_AF=0.3207;EUR_AF=0.0567;SAS_AF=0.1462;AA=T|||;VT=SNP
14	104268758	rs12432763	G	A	100	PASS	AC=464;AF=0.0926518;AN=5008;NS=2504;DP=20237;EAS_AF=0.0387;AMR_AF=0.0677;AFR_AF=0.1808;EUR_AF=0.0746;SAS_AF=0.0654;AA=G|||;VT=SNP
14	104269098	rs11623546	A	G	100	PASS	AC=2067;AF=0.41274;AN=5008;NS=2504;DP=19927;EAS_AF=0.3671;AMR_AF=0.4107;AFR_AF=0.5673;EUR_AF=0.3827;SAS_AF=0.2832;AA=G|||;VT=SNP
14	104269808	rs4906373	A	G	100	PASS	AC=2067;AF=0.41274;AN=5008;NS=2504;DP=10577;EAS_AF=0.3671;AMR_AF=0.4121;AFR_AF=0.5666;EUR_AF=0.3827;SAS_AF=0.2832;AA=G|||;VT=SNP
14	104270000	rs4906374	A	T	100	PASS	AC=2055;AF=0.410343;AN=5008;NS=2504;DP=12496;EAS_AF=0.3472;AMR_AF=0.4798;AFR_AF=0.4145;EUR_AF=0.4831;SAS_AF=0.3456;AA=A|||;VT=SNP
14	104270004	rs149049980	T	A	100	PASS	AC=131;AF=0.0261581;AN=5008;NS=2504;DP=12993;EAS_AF=0.0188;AMR_AF=0.0187;AFR_AF=0.0045;EUR_AF=0.0368;SAS_AF=0.0573;AA=a|||;VT=SNP
14	104270659	rs1547604	A	T	100	PASS	AC=2969;AF=0.592851;AN=5008;NS=2504;DP=22000;EAS_AF=0.5238;AMR_AF=0.5692;AFR_AF=0.8956;EUR_AF=0.4394;SAS_AF=0.4294;AA=t|||;VT=SNP
14	104271207	rs55824307	C	T	100	PASS	AC=2067;AF=0.41274;AN=5008;NS=2504;DP=19326;EAS_AF=0.3671;AMR_AF=0.4107;AFR_AF=0.5673;EUR_AF=0.3827;SAS_AF=0.2832;AA=T|||;VT=SNP
14	104271319	rs113419453	G	A	100	PASS	AC=269;AF=0.0537141;AN=5008;NS=2504;DP=17205;EAS_AF=0.003;AMR_AF=0.0879;AFR_AF=0.0053;EUR_AF=0.1153;SAS_AF=0.0838;AA=G|||;VT=SNP
14	104271470	rs66953418	G	A	100	PASS	AC=1216;AF=0.242812;AN=5008;NS=2504;DP=15813;EAS_AF=0.3065;AMR_AF=0.3199;AFR_AF=0.1377;EUR_AF=0.3032;SAS_AF=0.2025;AA=G|||;VT=SNP
14	104271504	rs66676135	G	A	100	PASS	AC=1118;AF=0.223243;AN=5008;NS=2504;DP=17923;EAS_AF=0.3065;AMR_AF=0.3156;AFR_AF=0.0658;EUR_AF=0.3032;SAS_AF=0.2025;AA=G|||;VT=SNP
14	104272165	rs4906376	A	C	100	PASS	AC=1215;AF=0.242612;AN=5008;NS=2504;DP=20545;EAS_AF=0.3075;AMR_AF=0.3199;AFR_AF=0.1362;EUR_AF=0.3032;SAS_AF=0.2025;AA=A|||;VT=SNP
14	104272634	rs12879501	G	T	100	PASS	AC=2067;AF=0.41274;AN=5008;NS=2504;DP=18329;EAS_AF=0.3671;AMR_AF=0.4107;AFR_AF=0.5673;EUR_AF=0.3827;SAS_AF=0.2832;AA=G|||;VT=SNP
14	104273311	rs2368560	C	T	100	PASS	AC=1834;AF=0.366214;AN=5008;NS=2504;DP=22191;EAS_AF=0.3452;AMR_AF=0.3991;AFR_AF=0.4289;EUR_AF=0.3777;SAS_AF=0.2679;AA=C|||;VT=SNP
14	104273325	rs12885509	T	C	100	PASS	AC=1225;AF=0.244609;AN=5008;NS=2504;DP=22340;EAS_AF=0.3065;AMR_AF=0.3199;AFR_AF=0.1369;EUR_AF=0.3032;SAS_AF=0.2127;AA=T|||;VT=SNP
14	104273786	rs12886363	T	C	100	PASS	AC=1679;AF=0.335264;AN=5008;NS=2504;DP=23018;EAS_AF=0.3452;AMR_AF=0.389;AFR_AF=0.3169;EUR_AF=0.3777;SAS_AF=0.2679;AA=T|||;VT=SNP
14	104273812	rs12885018	A	G	100	PASS	AC=2068;AF=0.412939;AN=5008;NS=2504;DP=22680;EAS_AF=0.3671;AMR_AF=0.4107;AFR_AF=0.5673;EUR_AF=0.3827;SAS_AF=0.2843;AA=A|||;VT=SNP
14	104274166	rs12891175	T	C	100	PASS	AC=2070;AF=0.413339;AN=5008;NS=2504;DP=18490;EAS_AF=0.3671;AMR_AF=0.4121;AFR_AF=0.5673;EUR_AF=0.3837;SAS_AF=0.2843;AA=t|||;VT=SNP
14	104274294	rs12889993	A	G	100	PASS	AC=2068;AF=0.412939;AN=5008;NS=2504;DP=16905;EAS_AF=0.3671;AMR_AF=0.4107;AFR_AF=0.5673;EUR_AF=0.3837;SAS_AF=0.2832;AA=G|||;VT=SNP
14	104275602	rs2024669	G	C	100	PASS	AC=2986;AF=0.596246;AN=5008;NS=2504;DP=20376;EAS_AF=0.5238;AMR_AF=0.5692;AFR_AF=0.907;EUR_AF=0.4404;SAS_AF=0.4305;AA=-|||;VT=SNP
14	104275867	rs75612474	C	T	100	PASS	AC=272;AF=0.0543131;AN=5008;NS=2504;DP=16594;EAS_AF=0.0387;AMR_AF=0.0576;AFR_AF=0.0408;EUR_AF=0.0746;SAS_AF=0.0654;AA=c|||;VT=SNP
14	104276049	rs12880821	C	T	100	PASS	AC=1680;AF=0.335463;AN=5008;NS=2504;DP=15181;EAS_AF=0.3452;AMR_AF=0.3876;AFR_AF=0.3169;EUR_AF=0.3787;SAS_AF=0.2689;AA=c|||;VT=SNP
14	104276896	rs35085624	G	T	100	PASS	AC=1216;AF=0.242812;AN=5008;NS=2504;DP=13898;EAS_AF=0.3065;AMR_AF=0.3199;AFR_AF=0.1362;EUR_AF=0.3042;SAS_AF=0.2035;AA=g|||;VT=SNP
14	104277181	rs34596177	T	A	100	PASS	AC=1119;AF=0.223442;AN=5008;NS=2504;DP=14719;EAS_AF=0.3065;AMR_AF=0.3156;AFR_AF=0.0651;EUR_AF=0.3042;SAS_AF=0.2035;AA=t|||;VT=SNP
14	104277958	rs8013637	G	A	100	PASS	AC=1681;AF=0.335663;AN=5008;NS=2504;DP=17547;EAS_AF=0.3462;AMR_AF=0.3862;AFR_AF=0.3192;EUR_AF=0.3777;SAS_AF=0.2679;AA=g|||;VT=SNP
14	104278856	rs4906377	G	A	100	PASS	AC=1216;AF=0.242812;AN=5008;NS=2504;DP=18344;EAS_AF=0.3065;AMR_AF=0.3199;AFR_AF=0.1362;EUR_AF=0.3042;SAS_AF=0.2035;AA=g|||;VT=SNP
14	104279889	rs8005594	T	C	100	PASS	AC=2071;AF=0.413538;AN=5008;NS=2504;DP=19179;EAS_AF=0.3671;AMR_AF=0.4121;AFR_AF=0.5681;EUR_AF=0.3847;SAS_AF=0.2832;AA=C|||;VT=SNP
14	104279974	rs8011109	G	A	100	PASS	AC=2070;AF=0.413339;AN=5008;NS=2504;DP=19459;EAS_AF=0.3671;AMR_AF=0.4121;AFR_AF=0.5681;EUR_AF=0.3837;SAS_AF=0.2832;AA=G|||;VT=SNP
14	104280734	rs2887282	T	C	100	PASS	AC=2069;AF=0.413139;AN=5008;NS=2504;DP=14631;EAS_AF=0.3671;AMR_AF=0.4121;AFR_AF=0.5673;EUR_AF=0.3837;SAS_AF=0.2832;AA=T|||;VT=SNP
14	104281541	rs4900598	T	C	100	PASS	AC=2071;AF=0.413538;AN=5008;NS=2504;DP=17494;EAS_AF=0.3671;AMR_AF=0.4121;AFR_AF=0.5673;EUR_AF=0.3847;SAS_AF=0.2843;AA=C|||;VT=SNP
14	104281919	rs8018363	G	C	100	PASS	AC=2988;AF=0.596645;AN=5008;NS=2504;DP=13802;EAS_AF=0.5238;AMR_AF=0.572;AFR_AF=0.907;EUR_AF=0.4404;SAS_AF=0.4305;AA=C|||;VT=SNP
14	104281954	rs8018062	C	T	100	PASS	AC=2039;AF=0.407149;AN=5008;NS=2504;DP=12450;EAS_AF=0.3671;AMR_AF=0.4092;AFR_AF=0.5454;EUR_AF=0.3837;SAS_AF=0.2843;AA=T|||;VT=SNP
14	104283104	rs2368561	A	C	100	PASS	AC=894;AF=0.178514;AN=5008;NS=2504;DP=16565;EAS_AF=0.1567;AMR_AF=0.1571;AFR_AF=0.3238;EUR_AF=0.0557;SAS_AF=0.1462;AA=A|||;VT=SNP
14	104283444	rs4900599	G	T	100	PASS	AC=1213;AF=0.242212;AN=5008;NS=2504;DP=19763;EAS_AF=0.3056;AMR_AF=0.3199;AFR_AF=0.1369;EUR_AF=0.3042;SAS_AF=0.2004;AA=G|||;VT=SNP
14	104283445	rs4906378	C	T	100	PASS	AC=1213;AF=0.242212;AN=5008;NS=2504;DP=19792;EAS_AF=0.3056;AMR_AF=0.3199;AFR_AF=0.1369;EUR_AF=0.3042;SAS_AF=0.2004;AA=C|||;VT=SNP
14	104285750	rs58411502	C	T	100	PASS	AC=272;AF=0.0543131;AN=5008;NS=2504;DP=17788;EAS_AF=0.0387;AMR_AF=0.0591;AFR_AF=0.0401;EUR_AF=0.0746;SAS_AF=0.0654;AA=C|||;VT=SNP
14	104286210	rs17791722	C	T	100	PASS	AC=1216;AF=0.242812;AN=5008;NS=2504;DP=20217;EAS_AF=0.3065;AMR_AF=0.3199;AFR_AF=0.1362;EUR_AF=0.3052;SAS_AF=0.2025;AA=C|||;VT=SNP
14	104286380	rs2223937	A	G	100	PASS	AC=2041;AF=0.407548;AN=5008;NS=2504;DP=17822;EAS_AF=0.3671;AMR_AF=0.4092;AFR_AF=0.5469;EUR_AF=0.3847;SAS_AF=0.2832;AA=A|||;VT=SNP
14	104286547	rs1155751	C	G	100	PASS	AC=1826;AF=0.364617;AN=5008;NS=2504;DP=17140;EAS_AF=0.3452;AMR_AF=0.3991;AFR_AF=0.4213;EUR_AF=0.3797;SAS_AF=0.2679;AA=C|||;VT=SNP
14	104287368	rs12435668	G	C	100	PASS	AC=273;AF=0.0545128;AN=5008;NS=2504;DP=17022;EAS_AF=0.0387;AMR_AF=0.0576;AFR_AF=0.0416;EUR_AF=0.0746;SAS_AF=0.0654;AA=G|||;VT=SNP
14	104289005	rs8021682	C	T	100	PASS	AC=2036;AF=0.40655;AN=5008;NS=2504;DP=16089;EAS_AF=0.3671;AMR_AF=0.4063;AFR_AF=0.5461;EUR_AF=0.3827;SAS_AF=0.2832;AA=C|||;VT=SNP
14	104289238	rs73367074	G	A	100	PASS	AC=462;AF=0.0922524;AN=5008;NS=2504;DP=23521;EAS_AF=0.0387;AMR_AF=0.0663;AFR_AF=0.18;EUR_AF=0.0746;SAS_AF=0.0654;AA=G|||;VT=SNP
14	104290674	rs67478160	T	C	100	PASS	AC=3340;AF=0.666933;AN=5008;NS=2504;DP=13058;EAS_AF=0.5278;AMR_AF=0.6599;AFR_AF=0.9743;EUR_AF=0.5557;SAS_AF=0.5143;AA=t|||;VT=SNP
14	104290813	rs12893623	A	G	100	PASS	AC=1222;AF=0.24401;AN=5008;NS=2504;DP=11567;EAS_AF=0.3065;AMR_AF=0.3199;AFR_AF=0.1407;EUR_AF=0.3042;SAS_AF=0.2035;AA=A|||;VT=SNP
14	104290949	rs12894254	G	C	100	PASS	AC=2078;AF=0.414936;AN=5008;NS=2504;DP=14451;EAS_AF=0.3671;AMR_AF=0.4107;AFR_AF=0.5741;EUR_AF=0.3837;SAS_AF=0.2843;AA=C|||;VT=SNP
14	104291330	rs6576003	C	A	100	PASS	AC=2970;AF=0.593051;AN=5008;NS=2504;DP=20284;EAS_AF=0.5238;AMR_AF=0.5692;AFR_AF=0.8949;EUR_AF=0.4404;SAS_AF=0.4305;AA=A|||;VT=SNP
14	104291839	rs4900600	A	G	100	PASS	AC=2037;AF=0.406749;AN=5008;NS=2504;DP=20142;EAS_AF=0.3671;AMR_AF=0.4078;AFR_AF=0.5446;EUR_AF=0.3837;SAS_AF=0.2843;AA=G|||;VT=SNP
14	104292369	rs6576005	C	T	100	PASS	AC=2985;AF=0.596046;AN=5008;NS=2504;DP=13330;EAS_AF=0.5248;AMR_AF=0.5706;AFR_AF=0.9054;EUR_AF=0.4394;SAS_AF=0.4305;AA=T|||;VT=SNP
14	104293079	rs12436111	C	T	100	PASS	AC=438;AF=0.0874601;AN=5008;NS=2504;DP=13037;EAS_AF=0.0278;AMR_AF=0.1643;AFR_AF=0.1316;EUR_AF=0.0497;SAS_AF=0.0736;AA=c|||;VT=SNP
14	104293083	rs12433310	T	C	100	PASS	AC=441;AF=0.0880591;AN=5008;NS=2504;DP=13144;EAS_AF=0.0278;AMR_AF=0.1657;AFR_AF=0.1324;EUR_AF=0.0497;SAS_AF=0.0746;AA=t|||;VT=SNP
14	104293168	rs111768460	A	C	100	PASS	AC=469;AF=0.0936502;AN=5008;NS=2504;DP=14747;EAS_AF=0.0387;AMR_AF=0.0692;AFR_AF=0.1831;EUR_AF=0.0746;SAS_AF=0.0665;AA=a|||;VT=SNP
14	104293533	rs12891399	T	C	100	PASS	AC=1221;AF=0.24381;AN=5008;NS=2504;DP=15731;EAS_AF=0.3056;AMR_AF=0.3199;AFR_AF=0.1399;EUR_AF=0.3042;SAS_AF=0.2045;AA=T|||;VT=SNP
14	104293534	rs12890430	G	A	100	PASS	AC=1216;AF=0.242812;AN=5008;NS=2504;DP=15530;EAS_AF=0.3056;AMR_AF=0.3199;AFR_AF=0.1362;EUR_AF=0.3042;SAS_AF=0.2045;AA=G|||;VT=SNP
14	104293630	rs12436297	G	A	100	PASS	AC=202;AF=0.0403355;AN=5008;NS=2504;DP=13361;EAS_AF=0.0357;AMR_AF=0.0562;AFR_AF=0.0023;EUR_AF=0.0706;SAS_AF=0.0542;AA=G|||;VT=SNP
14	104293678	rs8015603	C	G	100	PASS	AC=2038;AF=0.406949;AN=5008;NS=2504;DP=14644;EAS_AF=0.3661;AMR_AF=0.4078;AFR_AF=0.5469;EUR_AF=0.3827;SAS_AF=0.2843;AA=C|||;VT=SNP
14	104293798	rs8016014	G	C	100	PASS	AC=1837;AF=0.366813;AN=5008;NS=2504;DP=13889;EAS_AF=0.3661;AMR_AF=0.3963;AFR_AF=0.4092;EUR_AF=0.3787;SAS_AF=0.2771;AA=G|||;VT=SNP
14	104294117	rs7159810	T	G	100	PASS	AC=2068;AF=0.412939;AN=5008;NS=2504;DP=13580;EAS_AF=0.3661;AMR_AF=0.4107;AFR_AF=0.5666;EUR_AF=0.3837;SAS_AF=0.2853;AA=T|||;VT=SNP
14	104294469	rs59320483	C	T	100	PASS	AC=272;AF=0.0543131;AN=5008;NS=2504;DP=17379;EAS_AF=0.0387;AMR_AF=0.0591;AFR_AF=0.0401;EUR_AF=0.0746;SAS_AF=0.0654;AA=C|||;VT=SNP
14	104295603	rs8006493	A	G	100	PASS	AC=466;AF=0.0930511;AN=5008;NS=2504;DP=14143;EAS_AF=0.0387;AMR_AF=0.0692;AFR_AF=0.1815;EUR_AF=0.0746;SAS_AF=0.0654;AA=A|||;VT=SNP
14	104297147	rs1475007	A	G	100	PASS	AC=2069;AF=0.413139;AN=5008;NS=2504;DP=18232;EAS_AF=0.3671;AMR_AF=0.4107;AFR_AF=0.5673;EUR_AF=0.3837;SAS_AF=0.2843;AA=G|||;VT=SNP
14	104297852	rs28794002	T	C	100	PASS	AC=853;AF=0.170327;AN=5008;NS=2504;DP=7733;EAS_AF=0.12;AMR_AF=0.1571;AFR_AF=0.3215;EUR_AF=0.0567;SAS_AF=0.1442;AA=T|||;VT=SNP
14	104297943	rs112376838	C	T	100	PASS	AC=466;AF=0.0930511;AN=5008;NS=2504;DP=10410;EAS_AF=0.0387;AMR_AF=0.0692;AFR_AF=0.1815;EUR_AF=0.0746;SAS_AF=0.0654;AA=C|||;VT=SNP
14	104298836	rs8003653	A	G	100	PASS	AC=2070;AF=0.413339;AN=5008;NS=2504;DP=19978;EAS_AF=0.3671;AMR_AF=0.4121;AFR_AF=0.5673;EUR_AF=0.3837;SAS_AF=0.2843;AA=G|||;VT=SNP
14	104299073	rs11160764	G	C	100	PASS	AC=854;AF=0.170527;AN=5008;NS=2504;DP=15838;EAS_AF=0.121;AMR_AF=0.1599;AFR_AF=0.32;EUR_AF=0.0567;SAS_AF=0.1442;AA=G|||;VT=SNP
14	104299179	rs8009868	T	C	100	PASS	AC=2979;AF=0.594848;AN=5008;NS=2504;DP=16254;EAS_AF=0.4871;AMR_AF=0.5735;AFR_AF=0.9281;EUR_AF=0.4414;SAS_AF=0.4284;AA=t|||;VT=SNP
14	104299730	rs11160765	T	C	100	PASS	AC=2070;AF=0.413339;AN=5008;NS=2504;DP=19625;EAS_AF=0.3671;AMR_AF=0.4121;AFR_AF=0.5673;EUR_AF=0.3837;SAS_AF=0.2843;AA=C|||;VT=SNP
14	104299877	rs11160766	A	G	100	PASS	AC=2967;AF=0.592452;AN=5008;NS=2504;DP=19053;EAS_AF=0.5188;AMR_AF=0.5706;AFR_AF=0.8956;EUR_AF=0.4404;SAS_AF=0.4305;AA=G|||;VT=SNP
14	104300020	rs12588797	T	C	100	PASS	AC=1220;AF=0.24361;AN=5008;NS=2504;DP=19610;EAS_AF=0.3065;AMR_AF=0.3199;AFR_AF=0.1392;EUR_AF=0.3042;SAS_AF=0.2035;AA=T|||;VT=SNP
14	104300151	rs8005225	T	C	100	PASS	AC=2072;AF=0.413738;AN=5008;NS=2504;DP=20124;EAS_AF=0.3671;AMR_AF=0.4121;AFR_AF=0.5688;EUR_AF=0.3837;SAS_AF=0.2843;AA=T|||;VT=SNP
14	104300829	rs12880167	C	T	100	PASS	AC=2071;AF=0.413538;AN=5008;NS=2504;DP=20079;EAS_AF=0.3671;AMR_AF=0.4107;AFR_AF=0.5681;EUR_AF=0.3847;SAS_AF=0.2843;AA=T|||;VT=SNP
14	104301714	rs12886840	T	A	100	PASS	AC=2070;AF=0.413339;AN=5008;NS=2504;DP=14240;EAS_AF=0.3671;AMR_AF=0.4135;AFR_AF=0.5673;EUR_AF=0.3827;SAS_AF=0.2843;AA=A|||;VT=SNP
14	104302795	rs79556714	C	T	100	PASS	AC=272;AF=0.0543131;AN=5008;NS=2504;DP=18820;EAS_AF=0.0387;AMR_AF=0.0576;AFR_AF=0.0408;EUR_AF=0.0746;SAS_AF=0.0654;AA=c|||;VT=SNP
14	104304405	rs112283572	G	A	100	PASS	AC=239;AF=0.0477236;AN=5008;NS=2504;DP=19577;EAS_AF=0.002;AMR_AF=0.0836;AFR_AF=0.0038;EUR_AF=0.1074;SAS_AF=0.0675;AA=g|||;VT=SNP
14	104305794	rs28533661	A	G	100	PASS	AC=2075;AF=0.414337;AN=5008;NS=2504;DP=15500;EAS_AF=0.372;AMR_AF=0.4121;AFR_AF=0.5673;EUR_AF=0.3837;SAS_AF=0.2843;AA=A|||;VT=SNP
14	104306438	rs17101871	T	C	100	PASS	AC=389;AF=0.0776757;AN=5008;NS=2504;DP=20611;EAS_AF=0.0387;AMR_AF=0.0634;AFR_AF=0.1263;EUR_AF=0.0746;SAS_AF=0.0654;AA=T|||;VT=SNP
14	104306696	rs1040813	T	C	100	PASS	AC=2075;AF=0.414337;AN=5008;NS=2504;DP=22574;EAS_AF=0.372;AMR_AF=0.4121;AFR_AF=0.5673;EUR_AF=0.3837;SAS_AF=0.2843;AA=C|||;VT=SNP
14	104307553	rs8005536	T	C	100	PASS	AC=2078;AF=0.414936;AN=5008;NS=2504;DP=16104;EAS_AF=0.373;AMR_AF=0.4121;AFR_AF=0.5673;EUR_AF=0.3847;SAS_AF=0.2853;AA=C|||;VT=SNP
14	104307554	rs12879529	G	A	100	PASS	AC=1223;AF=0.244209;AN=5008;NS=2504;DP=16062;EAS_AF=0.3125;AMR_AF=0.3199;AFR_AF=0.1362;EUR_AF=0.3052;SAS_AF=0.2035;AA=G|||;VT=SNP
14	104308920	rs8011137	G	A	100	PASS	AC=2075;AF=0.414337;AN=5008;NS=2504;DP=16508;EAS_AF=0.372;AMR_AF=0.4121;AFR_AF=0.5673;EUR_AF=0.3837;SAS_AF=0.2843;AA=G|||;VT=SNP
14	104310025	rs1187417	C	T	100	PASS	AC=1226;AF=0.244808;AN=5008;NS=2504;DP=17557;EAS_AF=0.3115;AMR_AF=0.3199;AFR_AF=0.1399;EUR_AF=0.3042;SAS_AF=0.2035;AA=C|||;VT=SNP
14	104311465	rs1187416	A	G	100	PASS	AC=2074;AF=0.414137;AN=5008;NS=2504;DP=17405;EAS_AF=0.372;AMR_AF=0.4107;AFR_AF=0.5673;EUR_AF=0.3837;SAS_AF=0.2843;AA=G|||;VT=SNP
14	104312342	rs28616007	A	G	100	PASS	AC=890;AF=0.177716;AN=5008;NS=2504;DP=19223;EAS_AF=0.1567;AMR_AF=0.1571;AFR_AF=0.32;EUR_AF=0.0567;SAS_AF=0.1462;AA=A|||;VT=SNP
14	104314182	rs10083370	G	A	100	PASS	AC=2940;AF=0.587061;AN=5008;NS=2504;DP=5834;EAS_AF=0.631;AMR_AF=0.5908;AFR_AF=0.4319;EUR_AF=0.6173;SAS_AF=0.7178;AA=G|||;VT=SNP
14	104314183	rs10083367	C	G	100	PASS	AC=2940;AF=0.587061;AN=5008;NS=2504;DP=5853;EAS_AF=0.631;AMR_AF=0.5908;AFR_AF=0.4319;EUR_AF=0.6173;SAS_AF=0.7178;AA=C|||;VT=SNP
14	104315491	rs4906379	A	G	100	PASS	AC=3793;AF=0.757388;AN=5008;NS=2504;DP=19976;EAS_AF=0.6944;AMR_AF=0.6801;AFR_AF=0.8638;EUR_AF=0.6958;SAS_AF=0.7965;AA=G|||;VT=SNP
14	104316033	rs12434686	C	T	100	PASS	AC=2937;AF=0.586462;AN=5008;NS=2504;DP=15875;EAS_AF=0.631;AMR_AF=0.5879;AFR_AF=0.4304;EUR_AF=0.6193;SAS_AF=0.7168;AA=T|||;VT=SNP
14	104316055	rs7141473	A	C	100	PASS	AC=2940;AF=0.587061;AN=5008;NS=2504;DP=16503;EAS_AF=0.6339;AMR_AF=0.5879;AFR_AF=0.4304;EUR_AF=0.6193;SAS_AF=0.7168;AA=C|||;VT=SNP
14	104316486	rs28698555	C	A	100	PASS	AC=2932;AF=0.585463;AN=5008;NS=2504;DP=17705;EAS_AF=0.631;AMR_AF=0.5879;AFR_AF=0.4304;EUR_AF=0.6173;SAS_AF=0.7137;AA=C|||;VT=SNP
14	104316619	rs28612442	C	A	100	PASS	AC=2932;AF=0.585463;AN=5008;NS=2504;DP=15628;EAS_AF=0.631;AMR_AF=0.5879;AFR_AF=0.4304;EUR_AF=0.6173;SAS_AF=0.7137;AA=A|||;VT=SNP
14	104316733	rs11160767	G	A	100	PASS	AC=2934;AF=0.585863;AN=5008;NS=2504;DP=15178;EAS_AF=0.631;AMR_AF=0.5879;AFR_AF=0.4319;EUR_AF=0.6173;SAS_AF=0.7137;AA=G|||;VT=SNP
14	104317045	rs10873539	C	T	100	PASS	AC=2923;AF=0.583666;AN=5008;NS=2504;DP=13619;EAS_AF=0.62;AMR_AF=0.5893;AFR_AF=0.4304;EUR_AF=0.6173;SAS_AF=0.7147;AA=C|||;VT=SNP
14	104318041	rs12890822	C	T	100	PASS	AC=1337;AF=0.266973;AN=5008;NS=2504;DP=14673;EAS_AF=0.3056;AMR_AF=0.3285;AFR_AF=0.2254;EUR_AF=0.3022;SAS_AF=0.2035;AA=C|||;VT=SNP
14	104318787	rs12892186	C	T	100	PASS	AC=1830;AF=0.365415;AN=5008;NS=2504;DP=16049;EAS_AF=0.3442;AMR_AF=0.3991;AFR_AF=0.4266;EUR_AF=0.3757;SAS_AF=0.2699;AA=C|||;VT=SNP
14	104319530	rs12897150	A	T	100	PASS	AC=2077;AF=0.414736;AN=5008;NS=2504;DP=18818;EAS_AF=0.369;AMR_AF=0.4107;AFR_AF=0.5726;EUR_AF=0.3807;SAS_AF=0.2863;AA=t|||;VT=SNP
14	104319730	rs12878678	T	C	100	PASS	AC=2077;AF=0.414736;AN=5008;NS=2504;DP=15352;EAS_AF=0.369;AMR_AF=0.4107;AFR_AF=0.5726;EUR_AF=0.3807;SAS_AF=0.2863;AA=T|||;VT=SNP
14	104319989	rs12892189	C	A	100	PASS	AC=1432;AF=0.285942;AN=5008;NS=2504;DP=17082;EAS_AF=0.3056;AMR_AF=0.3343;AFR_AF=0.2897;EUR_AF=0.3082;SAS_AF=0.2035;AA=C|||;VT=SNP
14	104321261	rs7140323	C	T	100	PASS	AC=852;AF=0.170128;AN=5008;NS=2504;DP=15889;EAS_AF=0.121;AMR_AF=0.1585;AFR_AF=0.3192;EUR_AF=0.0567;SAS_AF=0.1442;AA=C|||;VT=SNP
14	104321303	rs11625216	G	A	100	PASS	AC=272;AF=0.0543131;AN=5008;NS=2504;DP=18811;EAS_AF=0.0387;AMR_AF=0.0576;AFR_AF=0.0408;EUR_AF=0.0736;SAS_AF=0.0665;AA=G|||;VT=SNP
14	104322026	rs3861678	A	G	100	PASS	AC=3667;AF=0.732228;AN=5008;NS=2504;DP=12823;EAS_AF=0.6944;AMR_AF=0.6715;AFR_AF=0.7716;EUR_AF=0.6978;SAS_AF=0.7965;AA=G|||;VT=SNP
14	104322394	rs6576006	A	C	100	PASS	AC=3795;AF=0.757788;AN=5008;NS=2504;DP=16164;EAS_AF=0.6944;AMR_AF=0.6801;AFR_AF=0.8638;EUR_AF=0.6978;SAS_AF=0.7965;AA=C|||;VT=SNP
14	104322983	rs8014294	C	T	100	PASS	AC=2019;AF=0.403155;AN=5008;NS=2504;DP=18794;EAS_AF=0.4732;AMR_AF=0.4294;AFR_AF=0.0961;EUR_AF=0.5626;SAS_AF=0.5634;AA=C|||;VT=SNP
14	104323023	rs45604035	G	A	100	PASS	AC=493;AF=0.0984425;AN=5008;NS=2504;DP=18195;EAS_AF=0.0387;AMR_AF=0.0692;AFR_AF=0.1989;EUR_AF=0.0726;SAS_AF=0.0716;AA=G|||;VT=SNP
14	104323777	rs6576007	G	T	100	PASS	AC=3790;AF=0.756789;AN=5008;NS=2504;DP=17875;EAS_AF=0.6944;AMR_AF=0.6801;AFR_AF=0.8616;EUR_AF=0.6978;SAS_AF=0.7945;AA=T|||;VT=SNP
14	104323984	rs11628787	G	A	100	PASS	AC=2015;AF=0.402356;AN=5008;NS=2504;DP=21914;EAS_AF=0.4732;AMR_AF=0.4294;AFR_AF=0.0938;EUR_AF=0.5626;SAS_AF=0.5624;AA=G|||;VT=SNP
14	104324183	rs6576008	A	G	100	PASS	AC=3668;AF=0.732428;AN=5008;NS=2504;DP=12425;EAS_AF=0.6944;AMR_AF=0.6729;AFR_AF=0.7723;EUR_AF=0.6978;SAS_AF=0.7955;AA=G|||;VT=SNP
14	104325987	rs76951188	G	A	100	PASS	AC=287;AF=0.0573083;AN=5008;NS=2504;DP=13677;EAS_AF=0.0069;AMR_AF=0.0375;AFR_AF=0.0885;EUR_AF=0.0716;SAS_AF=0.0665;AA=g|||;VT=SNP
14	104326720	rs11627337	T	C	100	PASS	AC=507;AF=0.101238;AN=5008;NS=2504;DP=19524;EAS_AF=0.0069;AMR_AF=0.0519;AFR_AF=0.2466;EUR_AF=0.0726;SAS_AF=0.0665;AA=T|||;VT=SNP
14	104327732	rs2006281	C	T	100	PASS	AC=2015;AF=0.402356;AN=5008;NS=2504;DP=16972;EAS_AF=0.505;AMR_AF=0.4207;AFR_AF=0.0983;EUR_AF=0.5348;SAS_AF=0.5583;AA=c|||;VT=SNP
14	104327766	rs11851462	T	G	100	PASS	AC=850;AF=0.169728;AN=5008;NS=2504;DP=17493;EAS_AF=0.0288;AMR_AF=0.0677;AFR_AF=0.4614;EUR_AF=0.0785;SAS_AF=0.0869;AA=g|||;VT=SNP
14	104327911	rs75888200	T	G	100	PASS	AC=291;AF=0.058107;AN=5008;NS=2504;DP=20106;EAS_AF=0.0069;AMR_AF=0.0389;AFR_AF=0.0893;EUR_AF=0.0736;SAS_AF=0.0665;AA=t|||;VT=SNP
14	104330108	rs73350555	C	T	100	PASS	AC=450;AF=0.0898562;AN=5008;NS=2504;DP=14915;EAS_AF=0.0288;AMR_AF=0.0447;AFR_AF=0.1717;EUR_AF=0.0775;SAS_AF=0.0869;AA=T|||;VT=SNP
14	104330432	rs10129899	C	A	100	PASS	AC=3568;AF=0.71246;AN=5008;NS=2504;DP=17760;EAS_AF=0.6905;AMR_AF=0.5922;AFR_AF=0.9138;EUR_AF=0.5547;SAS_AF=0.7106;AA=A|||;VT=SNP
14	104330594	rs61995844	G	T	100	PASS	AC=1038;AF=0.207268;AN=5008;NS=2504;DP=16559;EAS_AF=0.1925;AMR_AF=0.1888;AFR_AF=0.388;EUR_AF=0.0547;SAS_AF=0.1483;AA=G|||;VT=SNP
14	104331474	rs12587013	C	T	100	PASS	AC=1575;AF=0.314497;AN=5008;NS=2504;DP=16475;EAS_AF=0.3254;AMR_AF=0.3213;AFR_AF=0.0885;EUR_AF=0.4215;SAS_AF=0.4939;AA=C|||;VT=SNP
14	104332291	rs8016928	T	C	100	PASS	AC=570;AF=0.113818;AN=5008;NS=2504;DP=16840;EAS_AF=0.0069;AMR_AF=0.0576;AFR_AF=0.2852;EUR_AF=0.0775;SAS_AF=0.0695;AA=t|||;VT=SNP
14	104332759	rs12891477	C	T	100	PASS	AC=1183;AF=0.236222;AN=5008;NS=2504;DP=13902;EAS_AF=0.3065;AMR_AF=0.3228;AFR_AF=0.0817;EUR_AF=0.333;SAS_AF=0.2117;AA=c|||;VT=SNP
14	104333591	rs57952067	A	G	100	PASS	AC=807;AF=0.161142;AN=5008;NS=2504;DP=15424;EAS_AF=0.0288;AMR_AF=0.0663;AFR_AF=0.4334;EUR_AF=0.0775;SAS_AF=0.0828;AA=G|||;VT=SNP
14	104333875	rs28664585	G	C	100	PASS	AC=690;AF=0.13778;AN=5008;NS=2504;DP=16447;EAS_AF=0.2569;AMR_AF=0.1844;AFR_AF=0.1377;EUR_AF=0.0507;SAS_AF=0.0716;AA=G|||;VT=SNP
14	104334210	rs73350563	A	G	100	PASS	AC=524;AF=0.104633;AN=5008;NS=2504;DP=18252;EAS_AF=0.0069;AMR_AF=0.0519;AFR_AF=0.2481;EUR_AF=0.0785;SAS_AF=0.0757;AA=G|||;VT=SNP
14	104334917	rs61995845	A	G	100	PASS	AC=479;AF=0.095647;AN=5008;NS=2504;DP=20602;EAS_AF=0.0069;AMR_AF=0.1052;AFR_AF=0.0461;EUR_AF=0.1998;SAS_AF=0.1401;AA=A|||;VT=SNP
14	104334932	rs61995846	C	T	100	PASS	AC=1616;AF=0.322684;AN=5008;NS=2504;DP=21034;EAS_AF=0.3204;AMR_AF=0.2723;AFR_AF=0.292;EUR_AF=0.2913;SAS_AF=0.4346;AA=T|||;VT=SNP
14	104335497	rs61995847	T	C	100	PASS	AC=93;AF=0.0185703;AN=5008;NS=2504;DP=15591;EAS_AF=0.002;AMR_AF=0.0173;AFR_AF=0.0083;EUR_AF=0.0447;SAS_AF=0.0235;AA=T|||;VT=SNP
14	104338258	rs10132641	A	G	100	PASS	AC=3830;AF=0.764776;AN=5008;NS=2504;DP=12238;EAS_AF=0.7004;AMR_AF=0.6844;AFR_AF=0.9191;EUR_AF=0.661;SAS_AF=0.7863;AA=G|||;VT=SNP
14	104339548	rs34557614	C	T	100	PASS	AC=1360;AF=0.271565;AN=5008;NS=2504;DP=17199;EAS_AF=0.2837;AMR_AF=0.2666;AFR_AF=0.062;EUR_AF=0.336;SAS_AF=0.4796;AA=c|||;VT=SNP
14	104339590	rs34819387	C	T	100	PASS	AC=1342;AF=0.267971;AN=5008;NS=2504;DP=16785;EAS_AF=0.2837;AMR_AF=0.2651;AFR_AF=0.0492;EUR_AF=0.336;SAS_AF=0.4796;AA=C|||;VT=SNP
14	104340745	rs61995849	C	T	100	PASS	AC=1447;AF=0.288938;AN=5008;NS=2504;DP=19320;EAS_AF=0.3145;AMR_AF=0.1715;AFR_AF=0.4054;EUR_AF=0.2276;SAS_AF=0.2515;AA=C|||;VT=SNP
14	104341201	rs8016348	A	G	100	PASS	AC=2003;AF=0.39996;AN=5008;NS=2504;DP=22648;EAS_AF=0.3849;AMR_AF=0.2622;AFR_AF=0.6815;EUR_AF=0.2664;SAS_AF=0.2699;AA=G|||;VT=SNP
14	104341669	rs35551424	A	G	100	PASS	AC=3801;AF=0.758986;AN=5008;NS=2504;DP=15127;EAS_AF=0.6925;AMR_AF=0.6599;AFR_AF=0.9667;EUR_AF=0.6024;SAS_AF=0.7781;AA=a|||;VT=SNP
14	104341864	rs55696130	A	G	100	PASS	AC=3669;AF=0.732628;AN=5008;NS=2504;DP=6965;EAS_AF=0.6925;AMR_AF=0.6441;AFR_AF=0.8767;EUR_AF=0.6024;SAS_AF=0.7761;AA=-|||;VT=SNP
14	104343129	rs7146090	T	A	100	PASS	AC=1447;AF=0.288938;AN=5008;NS=2504;DP=16971;EAS_AF=0.3145;AMR_AF=0.1715;AFR_AF=0.4054;EUR_AF=0.2276;SAS_AF=0.2515;AA=t|||;VT=SNP
14	104343168	rs7146238	T	A	100	PASS	AC=1472;AF=0.29393;AN=5008;NS=2504;DP=14385;EAS_AF=0.3145;AMR_AF=0.1758;AFR_AF=0.4221;EUR_AF=0.2276;SAS_AF=0.2515;AA=T|||;VT=SNP
14	104343852	rs12432225	A	C	100	PASS	AC=588;AF=0.117412;AN=5008;NS=2504;DP=14734;EAS_AF=0.0694;AMR_AF=0.0951;AFR_AF=0.2988;EUR_AF=0.0388;SAS_AF=0.0184;AA=C|||;VT=SNP
14	104344341	rs10135270	G	A	100	PASS	AC=3417;AF=0.682308;AN=5008;NS=2504;DP=12050;EAS_AF=0.6944;AMR_AF=0.6311;AFR_AF=0.6921;EUR_AF=0.6014;SAS_AF=0.7761;AA=A|||;VT=SNP
14	104344391	rs10135198	C	T	100	PASS	AC=3417;AF=0.682308;AN=5008;NS=2504;DP=16456;EAS_AF=0.6944;AMR_AF=0.6311;AFR_AF=0.6921;EUR_AF=0.6014;SAS_AF=0.7761;AA=T|||;VT=SNP
14	104344722	rs77913665	G	C	100	PASS	AC=177;AF=0.0353435;AN=5008;NS=2504;DP=16653;EAS_AF=0.0694;AMR_AF=0.072;AFR_AF=0.0008;EUR_AF=0.0378;SAS_AF=0.0184;AA=G|||;VT=SNP
14	104344736	rs79593551	C	T	100	PASS	AC=177;AF=0.0353435;AN=5008;NS=2504;DP=16676;EAS_AF=0.0694;AMR_AF=0.072;AFR_AF=0.0008;EUR_AF=0.0378;SAS_AF=0.0184;AA=C|||;VT=SNP
14	104344947	rs12889842	G	T	100	PASS	AC=1352;AF=0.269968;AN=5008;NS=2504;DP=18861;EAS_AF=0.2847;AMR_AF=0.2622;AFR_AF=0.059;EUR_AF=0.335;SAS_AF=0.4785;AA=G|||;VT=SNP
14	104345075	rs10438242	C	T	100	PASS	AC=3416;AF=0.682109;AN=5008;NS=2504;DP=18848;EAS_AF=0.6935;AMR_AF=0.6311;AFR_AF=0.6921;EUR_AF=0.6014;SAS_AF=0.7761;AA=C|||;VT=SNP
14	104345541	rs12588158	G	A	100	PASS	AC=1411;AF=0.281749;AN=5008;NS=2504;DP=17769;EAS_AF=0.3145;AMR_AF=0.1671;AFR_AF=0.3865;EUR_AF=0.2247;SAS_AF=0.2464;AA=G|||;VT=SNP
14	104345703	rs59119562	C	T	100	PASS	AC=1652;AF=0.329872;AN=5008;NS=2504;DP=20269;EAS_AF=0.3075;AMR_AF=0.3775;AFR_AF=0.1914;EUR_AF=0.334;SAS_AF=0.502;AA=C|||;VT=SNP
14	104345822	rs10438243	A	G	100	PASS	AC=3120;AF=0.623003;AN=5008;NS=2504;DP=20963;EAS_AF=0.6687;AMR_AF=0.5159;AFR_AF=0.5673;EUR_AF=0.6024;SAS_AF=0.7485;AA=G|||;VT=SNP
14	104346118	rs79248025	G	A	100	PASS	AC=178;AF=0.0355431;AN=5008;NS=2504;DP=18979;EAS_AF=0.0694;AMR_AF=0.072;AFR_AF=0.0008;EUR_AF=0.0388;SAS_AF=0.0184;AA=G|||;VT=SNP
14	104346185	rs10438244	T	C	100	PASS	AC=3740;AF=0.746805;AN=5008;NS=2504;DP=20721;EAS_AF=0.6925;AMR_AF=0.6527;AFR_AF=0.9191;EUR_AF=0.6093;SAS_AF=0.7781;AA=C|||;VT=SNP
14	104346245	rs77258927	G	T	100	PASS	AC=178;AF=0.0355431;AN=5008;NS=2504;DP=20307;EAS_AF=0.0694;AMR_AF=0.072;AFR_AF=0.0008;EUR_AF=0.0388;SAS_AF=0.0184;AA=G|||;VT=SNP
14	104347513	rs8010954	C	T	100	PASS	AC=1481;AF=0.295727;AN=5008;NS=2504;DP=19722;EAS_AF=0.3165;AMR_AF=0.183;AFR_AF=0.4244;EUR_AF=0.2276;SAS_AF=0.2505;AA=C|||;VT=SNP
14	104348857	rs59415340	G	A	100	PASS	AC=1557;AF=0.310903;AN=5008;NS=2504;DP=17924;EAS_AF=0.3165;AMR_AF=0.1859;AFR_AF=0.4796;EUR_AF=0.2276;SAS_AF=0.2515;AA=G|||;VT=SNP
14	104349602	rs6576010	A	G	100	PASS	AC=3547;AF=0.708267;AN=5008;NS=2504;DP=19023;EAS_AF=0.6974;AMR_AF=0.6484;AFR_AF=0.7761;EUR_AF=0.6044;SAS_AF=0.7771;AA=G|||;VT=SNP
14	104349791	rs35033460	A	T	100	PASS	AC=655;AF=0.130791;AN=5008;NS=2504;DP=18935;EAS_AF=0.0923;AMR_AF=0.1859;AFR_AF=0.0076;EUR_AF=0.1948;SAS_AF=0.2321;AA=A|||;VT=SNP
14	104350043	rs112462119	T	C	100	PASS	AC=180;AF=0.0359425;AN=5008;NS=2504;DP=14939;EAS_AF=0.003;AMR_AF=0.0216;AFR_AF=0.0703;EUR_AF=0.0308;SAS_AF=0.0389;AA=t|||;VT=SNP
14	104350756	rs8018649	G	A	100	PASS	AC=1438;AF=0.287141;AN=5008;NS=2504;DP=18810;EAS_AF=0.3165;AMR_AF=0.1772;AFR_AF=0.4047;EUR_AF=0.2227;SAS_AF=0.2423;AA=G|||;VT=SNP
14	104351661	rs36026329	T	A	100	PASS	AC=1330;AF=0.265575;AN=5008;NS=2504;DP=17979;EAS_AF=0.2887;AMR_AF=0.2637;AFR_AF=0.0333;EUR_AF=0.337;SAS_AF=0.4836;AA=T|||;VT=SNP
14	104351990	rs57639232	G	A	100	PASS	AC=808;AF=0.161342;AN=5008;NS=2504;DP=19038;EAS_AF=0.3145;AMR_AF=0.1441;AFR_AF=0.0166;EUR_AF=0.1938;SAS_AF=0.1779;AA=G|||;VT=SNP
14	104352371	rs8009053	C	A	100	PASS	AC=1845;AF=0.368411;AN=5008;NS=2504;DP=21483;EAS_AF=0.3413;AMR_AF=0.3069;AFR_AF=0.5915;EUR_AF=0.2336;SAS_AF=0.2771;AA=A|||;VT=SNP
14	104352484	rs8009235	C	G	100	PASS	AC=1845;AF=0.368411;AN=5008;NS=2504;DP=18378;EAS_AF=0.3413;AMR_AF=0.3055;AFR_AF=0.5923;EUR_AF=0.2336;SAS_AF=0.2771;AA=G|||;VT=SNP
14	104352928	rs911338	G	A	100	PASS	AC=2933;AF=0.585663;AN=5008;NS=2504;DP=17907;EAS_AF=0.6032;AMR_AF=0.4539;AFR_AF=0.5461;EUR_AF=0.5696;SAS_AF=0.7311;AA=G|||;VT=SNP
14	104353308	rs8015761	T	C	100	PASS	AC=3317;AF=0.66234;AN=5008;NS=2504;DP=19060;EAS_AF=0.6974;AMR_AF=0.6081;AFR_AF=0.6626;EUR_AF=0.5696;SAS_AF=0.7597;AA=C|||;VT=SNP
14	104353430	rs61995855	G	A	100	PASS	AC=1050;AF=0.209665;AN=5008;NS=2504;DP=18759;EAS_AF=0.3155;AMR_AF=0.1614;AFR_AF=0.1785;EUR_AF=0.2058;SAS_AF=0.181;AA=G|||;VT=SNP
14	104354225	rs881056	G	A	100	PASS	AC=3762;AF=0.751198;AN=5008;NS=2504;DP=17682;EAS_AF=0.6984;AMR_AF=0.6614;AFR_AF=0.9274;EUR_AF=0.6083;SAS_AF=0.7781;AA=A|||;VT=SNP
14	104354258	rs881057	T	G	100	PASS	AC=3763;AF=0.751398;AN=5008;NS=2504;DP=17226;EAS_AF=0.6974;AMR_AF=0.6628;AFR_AF=0.9281;EUR_AF=0.6083;SAS_AF=0.7781;AA=G|||;VT=SNP
14	104354445	rs28569774	C	T	100	PASS	AC=1481;AF=0.295727;AN=5008;NS=2504;DP=20685;EAS_AF=0.3165;AMR_AF=0.1859;AFR_AF=0.4213;EUR_AF=0.2316;SAS_AF=0.2485;AA=T|||;VT=SNP
14	104354505	rs10139856	T	C	100	PASS	AC=3833;AF=0.765375;AN=5008;NS=2504;DP=18493;EAS_AF=0.6974;AMR_AF=0.6715;AFR_AF=0.975;EUR_AF=0.6083;SAS_AF=0.7802;AA=C|||;VT=SNP
14	104354625	rs10150898	G	C	100	PASS	AC=3208;AF=0.640575;AN=5008;NS=2504;DP=21351;EAS_AF=0.628;AMR_AF=0.5706;AFR_AF=0.6528;EUR_AF=0.5696;SAS_AF=0.7597;AA=C|||;VT=SNP
14	104354882	rs17101891	C	T	100	PASS	AC=1660;AF=0.33147;AN=5008;NS=2504;DP=18835;EAS_AF=0.3165;AMR_AF=0.1931;AFR_AF=0.5522;EUR_AF=0.2326;SAS_AF=0.2485;AA=C|||;VT=SNP
14	104355252	rs761985	G	T	100	PASS	AC=3759;AF=0.750599;AN=5008;NS=2504;DP=12420;EAS_AF=0.6984;AMR_AF=0.6614;AFR_AF=0.9274;EUR_AF=0.6083;SAS_AF=0.7751;AA=g|||;VT=SNP
14	104355391	rs2019064	A	C	100	PASS	AC=3805;AF=0.759784;AN=5008;NS=2504;DP=12810;EAS_AF=0.7014;AMR_AF=0.6671;AFR_AF=0.9501;EUR_AF=0.6133;SAS_AF=0.7791;AA=C|||;VT=SNP
14	104355874	rs77690328	G	C	100	PASS	AC=201;AF=0.0401358;AN=5008;NS=2504;DP=17964;EAS_AF=0.0694;AMR_AF=0.0706;AFR_AF=0.0008;EUR_AF=0.0388;SAS_AF=0.0429;AA=G|||;VT=SNP
14	104355883	rs8008020	T	C	100	PASS	AC=3436;AF=0.686102;AN=5008;NS=2504;DP=17943;EAS_AF=0.6994;AMR_AF=0.6455;AFR_AF=0.6868;EUR_AF=0.6123;SAS_AF=0.7761;AA=T|||;VT=SNP
14	104357182	rs1885073	A	G	100	PASS	AC=3526;AF=0.704073;AN=5008;NS=2504;DP=20151;EAS_AF=0.6835;AMR_AF=0.8084;AFR_AF=0.5983;EUR_AF=0.7584;SAS_AF=0.7382;AA=G|||;VT=SNP
14	104357638	rs4144027	T	C	100	PASS	AC=1485;AF=0.296526;AN=5008;NS=2504;DP=22186;EAS_AF=0.37;AMR_AF=0.3761;AFR_AF=0.2179;EUR_AF=0.3817;SAS_AF=0.183;AA=C|||;VT=SNP
14	104358076	rs4900601	C	T	100	PASS	AC=1308;AF=0.261182;AN=5008;NS=2504;DP=20529;EAS_AF=0.3006;AMR_AF=0.3329;AFR_AF=0.1604;EUR_AF=0.3817;SAS_AF=0.182;AA=C|||;VT=SNP
14	104358152	rs1005542	G	A	100	PASS	AC=2484;AF=0.496006;AN=5008;NS=2504;DP=19487;EAS_AF=0.5903;AMR_AF=0.5865;AFR_AF=0.084;EUR_AF=0.7157;SAS_AF=0.6656;AA=G|||;VT=SNP
14	104359121	rs7145372	C	T	100	PASS	AC=1327;AF=0.264976;AN=5008;NS=2504;DP=15905;EAS_AF=0.2897;AMR_AF=0.2622;AFR_AF=0.034;EUR_AF=0.334;SAS_AF=0.4826;AA=c|||;VT=SNP
14	104359269	rs2887385	G	T	100	PASS	AC=2850;AF=0.569089;AN=5008;NS=2504;DP=11435;EAS_AF=0.5913;AMR_AF=0.6095;AFR_AF=0.3495;EUR_AF=0.7167;SAS_AF=0.6626;AA=G|||;VT=SNP
14	104359643	rs12884940	T	C	100	PASS	AC=3366;AF=0.672125;AN=5008;NS=2504;DP=14707;EAS_AF=0.6845;AMR_AF=0.7997;AFR_AF=0.4887;EUR_AF=0.7555;SAS_AF=0.7311;AA=C|||;VT=SNP
14	104359696	rs35924317	C	T	100	PASS	AC=1155;AF=0.230631;AN=5008;NS=2504;DP=13232;EAS_AF=0.3006;AMR_AF=0.3271;AFR_AF=0.0492;EUR_AF=0.3817;SAS_AF=0.18;AA=C|||;VT=SNP
14	104360431	rs34982025	G	A	100	PASS	AC=1327;AF=0.264976;AN=5008;NS=2504;DP=17260;EAS_AF=0.2907;AMR_AF=0.2622;AFR_AF=0.034;EUR_AF=0.333;SAS_AF=0.4826;AA=G|||;VT=SNP
14	104360741	rs12879686	C	T	100	PASS	AC=1156;AF=0.230831;AN=5008;NS=2504;DP=16176;EAS_AF=0.3016;AMR_AF=0.3271;AFR_AF=0.0492;EUR_AF=0.3817;SAS_AF=0.18;AA=C|||;VT=SNP
14	104360804	rs11160768	T	C	100	PASS	AC=3366;AF=0.672125;AN=5008;NS=2504;DP=17214;EAS_AF=0.6845;AMR_AF=0.7997;AFR_AF=0.4887;EUR_AF=0.7555;SAS_AF=0.7311;AA=C|||;VT=SNP
14	104360977	rs10144862	T	G	100	PASS	AC=3368;AF=0.672524;AN=5008;NS=2504;DP=20580;EAS_AF=0.6845;AMR_AF=0.7997;AFR_AF=0.4887;EUR_AF=0.7575;SAS_AF=0.7311;AA=g|||;VT=SNP
14	104361143	rs56126771	C	G	100	PASS	AC=1446;AF=0.288738;AN=5008;NS=2504;DP=20876;EAS_AF=0.3006;AMR_AF=0.3429;AFR_AF=0.261;EUR_AF=0.3817;SAS_AF=0.18;AA=c|||;VT=SNP
14	104361667	rs71417884	T	C	100	PASS	AC=1445;AF=0.288538;AN=5008;NS=2504;DP=15633;EAS_AF=0.3006;AMR_AF=0.3429;AFR_AF=0.2602;EUR_AF=0.3817;SAS_AF=0.18;AA=C|||;VT=SNP
14	104361680	rs10145537	T	C	100	PASS	AC=3420;AF=0.682907;AN=5008;NS=2504;DP=15891;EAS_AF=0.6855;AMR_AF=0.8098;AFR_AF=0.5113;EUR_AF=0.7664;SAS_AF=0.7362;AA=C|||;VT=SNP
14	104361681	rs71417885	G	A	100	PASS	AC=1155;AF=0.230631;AN=5008;NS=2504;DP=15916;EAS_AF=0.3006;AMR_AF=0.3271;AFR_AF=0.0492;EUR_AF=0.3817;SAS_AF=0.18;AA=g|||;VT=SNP
14	104361843	rs10133399	A	T	100	PASS	AC=1859;AF=0.371206;AN=5008;NS=2504;DP=16261;EAS_AF=0.3254;AMR_AF=0.4712;AFR_AF=0.4607;EUR_AF=0.3847;SAS_AF=0.2127;AA=T|||;VT=SNP
14	104361871	rs66473563	C	T	100	PASS	AC=1513;AF=0.302117;AN=5008;NS=2504;DP=16638;EAS_AF=0.3026;AMR_AF=0.3631;AFR_AF=0.2632;EUR_AF=0.4235;SAS_AF=0.1861;AA=c|||;VT=SNP
14	104361996	rs67727470	A	G	100	PASS	AC=1514;AF=0.302316;AN=5008;NS=2504;DP=15492;EAS_AF=0.3036;AMR_AF=0.3631;AFR_AF=0.264;EUR_AF=0.4225;SAS_AF=0.1861;AA=G|||;VT=SNP
14	104362181	rs139250160	C	A	100	PASS	AC=1424;AF=0.284345;AN=5008;NS=2504;DP=16243;EAS_AF=0.2996;AMR_AF=0.2767;AFR_AF=0.0439;EUR_AF=0.3579;SAS_AF=0.5235;AA=-|||;VT=SNP
14	104362254	rs11160769	G	A	100	PASS	AC=1514;AF=0.302316;AN=5008;NS=2504;DP=15908;EAS_AF=0.3026;AMR_AF=0.3631;AFR_AF=0.264;EUR_AF=0.4235;SAS_AF=0.1861;AA=G|||;VT=SNP
14	104362291	rs11160770	T	G	100	PASS	AC=1515;AF=0.302516;AN=5008;NS=2504;DP=16322;EAS_AF=0.3026;AMR_AF=0.3631;AFR_AF=0.264;EUR_AF=0.4235;SAS_AF=0.1871;AA=T|||;VT=SNP
14	104362317	rs12890722	G	C	100	PASS	AC=1416;AF=0.282748;AN=5008;NS=2504;DP=16616;EAS_AF=0.3006;AMR_AF=0.2767;AFR_AF=0.0356;EUR_AF=0.3579;SAS_AF=0.5256;AA=G|||;VT=SNP
14	104362443	rs10873540	T	C	100	PASS	AC=3548;AF=0.708466;AN=5008;NS=2504;DP=17228;EAS_AF=0.6944;AMR_AF=0.8357;AFR_AF=0.5061;EUR_AF=0.8241;SAS_AF=0.7873;AA=C|||;VT=SNP
14	104362673	rs72712857	T	C	100	PASS	AC=1417;AF=0.282947;AN=5008;NS=2504;DP=18373;EAS_AF=0.3046;AMR_AF=0.3444;AFR_AF=0.2352;EUR_AF=0.3807;SAS_AF=0.181;AA=C|||;VT=SNP
14	104363150	rs56206644	C	T	100	PASS	AC=1442;AF=0.287939;AN=5008;NS=2504;DP=23319;EAS_AF=0.3165;AMR_AF=0.3372;AFR_AF=0.239;EUR_AF=0.3907;SAS_AF=0.184;AA=C|||;VT=SNP
14	104363247	rs56087200	C	A	100	PASS	AC=1458;AF=0.291134;AN=5008;NS=2504;DP=19710;EAS_AF=0.3165;AMR_AF=0.3415;AFR_AF=0.2436;EUR_AF=0.3976;SAS_AF=0.184;AA=C|||;VT=SNP
14	104363322	rs11160771	G	T	100	PASS	AC=1202;AF=0.240016;AN=5008;NS=2504;DP=19463;EAS_AF=0.3165;AMR_AF=0.3329;AFR_AF=0.0545;EUR_AF=0.3976;SAS_AF=0.184;AA=G|||;VT=SNP
14	104363528	rs11160772	G	A	100	PASS	AC=1204;AF=0.240415;AN=5008;NS=2504;DP=18390;EAS_AF=0.3165;AMR_AF=0.3329;AFR_AF=0.056;EUR_AF=0.3976;SAS_AF=0.184;AA=G|||;VT=SNP
14	104363671	rs111581172	G	A	100	PASS	AC=245;AF=0.0489217;AN=5008;NS=2504;DP=15284;EAS_AF=0.0556;AMR_AF=0.0692;AFR_AF=0.0522;EUR_AF=0.0328;SAS_AF=0.0399;AA=A|||;VT=SNP
14	104363709	rs12434277	C	T	100	PASS	AC=285;AF=0.0569089;AN=5008;NS=2504;DP=14963;EAS_AF=0.0575;AMR_AF=0.0663;AFR_AF=0.0825;EUR_AF=0.0328;SAS_AF=0.0399;AA=T|||;VT=SNP
14	104363748	rs36032081	A	G	100	PASS	AC=1490;AF=0.297524;AN=5008;NS=2504;DP=15830;EAS_AF=0.2897;AMR_AF=0.2709;AFR_AF=0.1914;EUR_AF=0.2932;SAS_AF=0.4724;AA=A|||;VT=SNP
14	104364086	rs1980619	G	A	100	PASS	AC=1833;AF=0.366014;AN=5008;NS=2504;DP=19461;EAS_AF=0.3621;AMR_AF=0.3473;AFR_AF=0.298;EUR_AF=0.326;SAS_AF=0.5164;AA=G|||;VT=SNP
14	104364438	rs4900602	C	T	100	PASS	AC=1084;AF=0.216454;AN=5008;NS=2504;DP=20597;EAS_AF=0.0804;AMR_AF=0.2291;AFR_AF=0.4516;EUR_AF=0.0785;SAS_AF=0.1718;AA=C|||;VT=SNP
14	104364799	rs4906382	G	A	100	PASS	AC=2418;AF=0.482827;AN=5008;NS=2504;DP=20000;EAS_AF=0.377;AMR_AF=0.428;AFR_AF=0.6573;EUR_AF=0.2664;SAS_AF=0.6176;AA=G|||;VT=SNP
14	104364802	rs7145167	G	A	100	PASS	AC=1359;AF=0.271366;AN=5008;NS=2504;DP=20024;EAS_AF=0.2976;AMR_AF=0.1988;AFR_AF=0.2284;EUR_AF=0.1879;SAS_AF=0.4397;AA=G|||;VT=SNP
14	104365025	rs77660276	G	A	100	PASS	AC=183;AF=0.0365415;AN=5008;NS=2504;DP=18197;EAS_AF=0.0476;AMR_AF=0.0706;AFR_AF=0;EUR_AF=0.0437;SAS_AF=0.0429;AA=G|||;VT=SNP
14	104365310	rs17101911	G	A	100	PASS	AC=1284;AF=0.25639;AN=5008;NS=2504;DP=17071;EAS_AF=0.2986;AMR_AF=0.2565;AFR_AF=0.0545;EUR_AF=0.2813;SAS_AF=0.4601;AA=G|||;VT=SNP
14	104365783	rs111562640	G	A	100	PASS	AC=179;AF=0.0357428;AN=5008;NS=2504;DP=16731;EAS_AF=0.0546;AMR_AF=0.062;AFR_AF=0.0045;EUR_AF=0.0328;SAS_AF=0.0429;AA=G|||;VT=SNP
14	104365941	rs743212	C	T	100	PASS	AC=1522;AF=0.303914;AN=5008;NS=2504;DP=14695;EAS_AF=0.3036;AMR_AF=0.2709;AFR_AF=0.2194;EUR_AF=0.2853;SAS_AF=0.4611;AA=C|||;VT=SNP
14	104366179	rs743211	T	C	100	PASS	AC=2747;AF=0.548522;AN=5008;NS=2504;DP=16663;EAS_AF=0.3571;AMR_AF=0.5115;AFR_AF=0.7837;EUR_AF=0.3648;SAS_AF=0.6431;AA=C|||;VT=SNP
14	104366183	rs743210	A	G	100	PASS	AC=2674;AF=0.533946;AN=5008;NS=2504;DP=16527;EAS_AF=0.3571;AMR_AF=0.5043;AFR_AF=0.7322;EUR_AF=0.3648;SAS_AF=0.6431;AA=A|||;VT=SNP
14	104366376	rs1885072	C	A	100	PASS	AC=1337;AF=0.266973;AN=5008;NS=2504;DP=18056;EAS_AF=0.3046;AMR_AF=0.2637;AFR_AF=0.0787;EUR_AF=0.2843;SAS_AF=0.4673;AA=C|||;VT=SNP
14	104366444	rs74086500	G	A	100	PASS	AC=1228;AF=0.245208;AN=5008;NS=2504;DP=18773;EAS_AF=0.0962;AMR_AF=0.2421;AFR_AF=0.5492;EUR_AF=0.0875;SAS_AF=0.1524;AA=G|||;VT=SNP
14	104367449	rs7140812	A	G	100	PASS	AC=491;AF=0.0980431;AN=5008;NS=2504;DP=17401;EAS_AF=0.0635;AMR_AF=0.1686;AFR_AF=0.1573;EUR_AF=0.0338;SAS_AF=0.0695;AA=G|||;VT=SNP
14	104369934	rs4906383	C	T	100	PASS	AC=1142;AF=0.228035;AN=5008;NS=2504;DP=14680;EAS_AF=0.3413;AMR_AF=0.3098;AFR_AF=0.0507;EUR_AF=0.3181;SAS_AF=0.2004;AA=C|||;VT=SNP
14	104369984	rs80098381	C	T	100	PASS	AC=379;AF=0.0756789;AN=5008;NS=2504;DP=15400;EAS_AF=0.0635;AMR_AF=0.1614;AFR_AF=0.0764;EUR_AF=0.0328;SAS_AF=0.0706;AA=C|||;VT=SNP
14	104370035	rs59776579	T	G	100	PASS	AC=1247;AF=0.249002;AN=5008;NS=2504;DP=16236;EAS_AF=0.3056;AMR_AF=0.2608;AFR_AF=0.0242;EUR_AF=0.2863;SAS_AF=0.4479;AA=T|||;VT=SNP
14	104370665	rs28519415	C	T	100	PASS	AC=2657;AF=0.530551;AN=5008;NS=2504;DP=19510;EAS_AF=0.369;AMR_AF=0.4899;AFR_AF=0.7277;EUR_AF=0.3728;SAS_AF=0.6217;AA=T|||;VT=SNP
14	104372055	rs2368984	A	C	100	PASS	AC=1358;AF=0.271166;AN=5008;NS=2504;DP=18279;EAS_AF=0.3046;AMR_AF=0.2651;AFR_AF=0.1059;EUR_AF=0.2863;SAS_AF=0.4489;AA=A|||;VT=SNP
14	104373645	rs111385232	C	T	100	PASS	AC=1358;AF=0.271166;AN=5008;NS=2504;DP=15473;EAS_AF=0.3056;AMR_AF=0.2651;AFR_AF=0.1059;EUR_AF=0.2863;SAS_AF=0.4479;AA=c|||;VT=SNP
14	104373888	rs113417243	A	C	100	PASS	AC=157;AF=0.0313498;AN=5008;NS=2504;DP=19367;EAS_AF=0.0496;AMR_AF=0.0432;AFR_AF=0;EUR_AF=0.0328;SAS_AF=0.045;AA=A|||;VT=SNP
14	104374674	rs78475697	G	C	100	PASS	AC=158;AF=0.0315495;AN=5008;NS=2504;DP=14604;EAS_AF=0.0496;AMR_AF=0.0447;AFR_AF=0;EUR_AF=0.0328;SAS_AF=0.045;AA=G|||;VT=SNP
14	104376304	rs74086744	A	C	100	PASS	AC=916;AF=0.182907;AN=5008;NS=2504;DP=22010;EAS_AF=0.0496;AMR_AF=0.1009;AFR_AF=0.4274;EUR_AF=0.0855;SAS_AF=0.1483;AA=C|||;VT=SNP
14	104376318	rs75378596	C	G	100	PASS	AC=158;AF=0.0315495;AN=5008;NS=2504;DP=21855;EAS_AF=0.0496;AMR_AF=0.0447;AFR_AF=0;EUR_AF=0.0328;SAS_AF=0.045;AA=C|||;VT=SNP
14	104377031	rs74608132	G	T	100	PASS	AC=158;AF=0.0315495;AN=5008;NS=2504;DP=17881;EAS_AF=0.0496;AMR_AF=0.0447;AFR_AF=0;EUR_AF=0.0328;SAS_AF=0.045;AA=G|||;VT=SNP
14	104377616	rs74086746	A	G	100	PASS	AC=171;AF=0.0341454;AN=5008;NS=2504;DP=14403;EAS_AF=0.0496;AMR_AF=0.0447;AFR_AF=0.0098;EUR_AF=0.0328;SAS_AF=0.045;AA=G|||;VT=SNP
14	104378087	rs2236247	G	A	100	PASS	AC=1501;AF=0.29972;AN=5008;NS=2504;DP=20487;EAS_AF=0.3056;AMR_AF=0.2709;AFR_AF=0.211;EUR_AF=0.2863;SAS_AF=0.4479;AA=G|||;VT=SNP
14	104378852	rs8095	G	A	100	PASS	AC=240;AF=0.0479233;AN=5008;NS=2504;DP=20974;EAS_AF=0.002;AMR_AF=0.0605;AFR_AF=0.0091;EUR_AF=0.1421;SAS_AF=0.0419;AA=G|||;VT=SNP
14	104379206	rs2236246	G	T	100	PASS	AC=1245;AF=0.248602;AN=5008;NS=2504;DP=18575;EAS_AF=0.3056;AMR_AF=0.2608;AFR_AF=0.0234;EUR_AF=0.2853;SAS_AF=0.4479;AA=G|||;VT=SNP
14	104379912	rs2269186	C	T	100	PASS	AC=1245;AF=0.248602;AN=5008;NS=2504;DP=17098;EAS_AF=0.3056;AMR_AF=0.2608;AFR_AF=0.0242;EUR_AF=0.2853;SAS_AF=0.4468;AA=C|||;VT=SNP
14	104379926	rs112823068	C	T	100	PASS	AC=158;AF=0.0315495;AN=5008;NS=2504;DP=17711;EAS_AF=0.0496;AMR_AF=0.0447;AFR_AF=0;EUR_AF=0.0328;SAS_AF=0.045;AA=C|||;VT=SNP
14	104380986	rs79148114	G	C	100	PASS	AC=158;AF=0.0315495;AN=5008;NS=2504;DP=13965;EAS_AF=0.0496;AMR_AF=0.0447;AFR_AF=0;EUR_AF=0.0328;SAS_AF=0.045;AA=G|||;VT=SNP
14	104381687	rs11850704	A	G	100	PASS	AC=913;AF=0.182308;AN=5008;NS=2504;DP=16471;EAS_AF=0.0496;AMR_AF=0.1009;AFR_AF=0.4244;EUR_AF=0.0855;SAS_AF=0.1493;AA=G|||;VT=SNP
14	104382032	rs12895592	G	T	100	PASS	AC=1355;AF=0.270567;AN=5008;NS=2504;DP=15476;EAS_AF=0.3046;AMR_AF=0.2651;AFR_AF=0.1067;EUR_AF=0.2843;SAS_AF=0.4468;AA=G|||;VT=SNP
14	104382124	rs3783311	C	G	100	PASS	AC=158;AF=0.0315495;AN=5008;NS=2504;DP=15848;EAS_AF=0.0496;AMR_AF=0.0447;AFR_AF=0;EUR_AF=0.0328;SAS_AF=0.045;AA=C|||;VT=SNP
14	104382265	rs76224845	T	C	100	PASS	AC=158;AF=0.0315495;AN=5008;NS=2504;DP=21281;EAS_AF=0.0496;AMR_AF=0.0447;AFR_AF=0;EUR_AF=0.0328;SAS_AF=0.045;AA=C|||;VT=SNP
14	104382339	rs17101928	C	T	100	PASS	AC=159;AF=0.0317492;AN=5008;NS=2504;DP=21714;EAS_AF=0.0496;AMR_AF=0.0447;AFR_AF=0;EUR_AF=0.0328;SAS_AF=0.046;AA=C|||;VT=SNP
14	104382464	rs17101930	T	C	100	PASS	AC=158;AF=0.0315495;AN=5008;NS=2504;DP=19745;EAS_AF=0.0496;AMR_AF=0.0447;AFR_AF=0;EUR_AF=0.0328;SAS_AF=0.045;AA=T|||;VT=SNP
14	104382501	rs76690622	A	T	100	PASS	AC=158;AF=0.0315495;AN=5008;NS=2504;DP=7738;EAS_AF=0.0496;AMR_AF=0.0447;AFR_AF=0;EUR_AF=0.0328;SAS_AF=0.045;AA=T|||;VT=SNP
14	104383416	rs80350843	C	T	100	PASS	AC=123;AF=0.0245607;AN=5008;NS=2504;DP=21188;EAS_AF=0.0397;AMR_AF=0.0447;AFR_AF=0;EUR_AF=0.0328;SAS_AF=0.0194;AA=C|||;VT=SNP
14	104383550	rs75939604	C	T	100	PASS	AC=159;AF=0.0317492;AN=5008;NS=2504;DP=18495;EAS_AF=0.0516;AMR_AF=0.0447;AFR_AF=0;EUR_AF=0.0328;SAS_AF=0.044;AA=C|||;VT=SNP
14	104384002	rs77690608	T	C	100	PASS	AC=159;AF=0.0317492;AN=5008;NS=2504;DP=18225;EAS_AF=0.0516;AMR_AF=0.0447;AFR_AF=0;EUR_AF=0.0328;SAS_AF=0.044;AA=T|||;VT=SNP
14	104384035	rs7149412	G	A	100	PASS	AC=2429;AF=0.485024;AN=5008;NS=2504;DP=19674;EAS_AF=0.3998;AMR_AF=0.5303;AFR_AF=0.6906;EUR_AF=0.3887;SAS_AF=0.362;AA=A|||;VT=SNP
14	104384405	rs79471398	C	T	100	PASS	AC=160;AF=0.0319489;AN=5008;NS=2504;DP=20964;EAS_AF=0.0516;AMR_AF=0.0447;AFR_AF=0;EUR_AF=0.0338;SAS_AF=0.044;AA=C|||;VT=SNP
14	104384700	rs75113950	T	C	100	PASS	AC=159;AF=0.0317492;AN=5008;NS=2504;DP=17087;EAS_AF=0.0516;AMR_AF=0.0447;AFR_AF=0;EUR_AF=0.0328;SAS_AF=0.044;AA=c|||;VT=SNP
14	104384858	rs4906385	T	C	100	PASS	AC=3846;AF=0.767971;AN=5008;NS=2504;DP=12966;EAS_AF=0.7034;AMR_AF=0.8012;AFR_AF=0.8207;EUR_AF=0.6909;SAS_AF=0.819;AA=t|||;VT=SNP
14	104384888	rs112086439	T	G	100	PASS	AC=159;AF=0.0317492;AN=5008;NS=2504;DP=13105;EAS_AF=0.0516;AMR_AF=0.0447;AFR_AF=0;EUR_AF=0.0328;SAS_AF=0.044;AA=t|||;VT=SNP
14	104384943	rs113241471	C	T	100	PASS	AC=192;AF=0.0383387;AN=5008;NS=2504;DP=14112;EAS_AF=0.0516;AMR_AF=0.049;AFR_AF=0.0227;EUR_AF=0.0328;SAS_AF=0.044;AA=C|||;VT=SNP
14	104384988	rs112499808	G	C	100	PASS	AC=632;AF=0.126198;AN=5008;NS=2504;DP=14295;EAS_AF=0.0516;AMR_AF=0.0648;AFR_AF=0.3449;EUR_AF=0.0358;SAS_AF=0.044;AA=C|||;VT=SNP
14	104386091	rs79739978	T	C	100	PASS	AC=162;AF=0.0323482;AN=5008;NS=2504;DP=17251;EAS_AF=0.0546;AMR_AF=0.0447;AFR_AF=0;EUR_AF=0.0328;SAS_AF=0.044;AA=C|||;VT=SNP
14	104386150	rs117504775	C	T	100	PASS	AC=162;AF=0.0323482;AN=5008;NS=2504;DP=15368;EAS_AF=0.0546;AMR_AF=0.0447;AFR_AF=0;EUR_AF=0.0328;SAS_AF=0.044;AA=T|||;VT=SNP
14	104387410	rs79762929	C	T	100	PASS	AC=162;AF=0.0323482;AN=5008;NS=2504;DP=20300;EAS_AF=0.0546;AMR_AF=0.0447;AFR_AF=0;EUR_AF=0.0328;SAS_AF=0.044;AA=T|||;VT=SNP
14	104387642	rs2273610	G	C	100	PASS	AC=1266;AF=0.252796;AN=5008;NS=2504;DP=18401;EAS_AF=0.3016;AMR_AF=0.2608;AFR_AF=0.0408;EUR_AF=0.2853;SAS_AF=0.4499;AA=G|||;VT=SNP
14	104387649	rs2273609	G	A	100	PASS	AC=162;AF=0.0323482;AN=5008;NS=2504;DP=18360;EAS_AF=0.0546;AMR_AF=0.0447;AFR_AF=0;EUR_AF=0.0328;SAS_AF=0.044;AA=G|||;VT=SNP
14	104388150	rs28384386	G	C	100	PASS	AC=160;AF=0.0319489;AN=5008;NS=2504;DP=16761;EAS_AF=0.0526;AMR_AF=0.0447;AFR_AF=0;EUR_AF=0.0328;SAS_AF=0.044;AA=G|||;VT=SNP
14	104389036	rs111753182	G	A	100	PASS	AC=161;AF=0.0321486;AN=5008;NS=2504;DP=13305;EAS_AF=0.0536;AMR_AF=0.0447;AFR_AF=0;EUR_AF=0.0328;SAS_AF=0.044;AA=G|||;VT=SNP
14	104389117	rs12895359	G	A	100	PASS	AC=1384;AF=0.276358;AN=5008;NS=2504;DP=15010;EAS_AF=0.3016;AMR_AF=0.2651;AFR_AF=0.1278;EUR_AF=0.2853;SAS_AF=0.4499;AA=G|||;VT=SNP
14	104389174	rs113689589	G	C	100	PASS	AC=1368;AF=0.273163;AN=5008;NS=2504;DP=15510;EAS_AF=0.3363;AMR_AF=0.3386;AFR_AF=0.1104;EUR_AF=0.3588;SAS_AF=0.2935;AA=G|||;VT=SNP
14	104390267	rs79081071	G	C	100	PASS	AC=176;AF=0.0351438;AN=5008;NS=2504;DP=14004;EAS_AF=0.0536;AMR_AF=0.0447;AFR_AF=0.0121;EUR_AF=0.0318;SAS_AF=0.044;AA=G|||;VT=SNP
14	104390698	rs74935844	A	T	100	PASS	AC=161;AF=0.0321486;AN=5008;NS=2504;DP=17287;EAS_AF=0.0536;AMR_AF=0.0447;AFR_AF=0;EUR_AF=0.0328;SAS_AF=0.044;AA=a|||;VT=SNP
14	104390756	rs75340758	T	C	100	PASS	AC=161;AF=0.0321486;AN=5008;NS=2504;DP=14957;EAS_AF=0.0536;AMR_AF=0.0447;AFR_AF=0;EUR_AF=0.0328;SAS_AF=0.044;AA=C|||;VT=SNP
14	104391010	rs75077678	A	G	100	PASS	AC=161;AF=0.0321486;AN=5008;NS=2504;DP=18230;EAS_AF=0.0536;AMR_AF=0.0447;AFR_AF=0;EUR_AF=0.0328;SAS_AF=0.044;AA=G|||;VT=SNP
14	104391066	rs78341757	T	C	100	PASS	AC=161;AF=0.0321486;AN=5008;NS=2504;DP=16825;EAS_AF=0.0536;AMR_AF=0.0447;AFR_AF=0;EUR_AF=0.0328;SAS_AF=0.044;AA=T|||;VT=SNP
14	104391197	rs77979723	T	C	100	PASS	AC=161;AF=0.0321486;AN=5008;NS=2504;DP=14403;EAS_AF=0.0536;AMR_AF=0.0447;AFR_AF=0;EUR_AF=0.0328;SAS_AF=0.044;AA=T|||;VT=SNP
14	104391652	rs10140300	G	A	100	PASS	AC=3550;AF=0.708866;AN=5008;NS=2504;DP=16480;EAS_AF=0.6845;AMR_AF=0.621;AFR_AF=0.9145;EUR_AF=0.7008;SAS_AF=0.5266;AA=G|||;VT=SNP
14	104392092	rs111359302	T	C	100	PASS	AC=126;AF=0.0251597;AN=5008;NS=2504;DP=19357;EAS_AF=0.0427;AMR_AF=0.0447;AFR_AF=0;EUR_AF=0.0328;SAS_AF=0.0194;AA=T|||;VT=SNP
14	104392855	rs58043920	C	G	100	PASS	AC=260;AF=0.0519169;AN=5008;NS=2504;DP=16855;EAS_AF=0.1954;AMR_AF=0.0101;AFR_AF=0;EUR_AF=0.0179;SAS_AF=0.0389;AA=C|||;VT=SNP
14	104393200	rs11850186	G	A	100	PASS	AC=1591;AF=0.317692;AN=5008;NS=2504;DP=18426;EAS_AF=0.3204;AMR_AF=0.3444;AFR_AF=0.2776;EUR_AF=0.3569;SAS_AF=0.3098;AA=G|||;VT=SNP
14	104393524	rs74086758	T	C	100	PASS	AC=163;AF=0.0325479;AN=5008;NS=2504;DP=20650;EAS_AF=0.0536;AMR_AF=0.0447;AFR_AF=0.0106;EUR_AF=0.0328;SAS_AF=0.0317;AA=T|||;VT=SNP
14	104393766	rs33984773	G	A	100	PASS	AC=1142;AF=0.228035;AN=5008;NS=2504;DP=18803;EAS_AF=0.3046;AMR_AF=0.1988;AFR_AF=0.1611;EUR_AF=0.3082;SAS_AF=0.1779;AA=G|||;VT=SNP
14	104393891	rs72712871	C	G	100	PASS	AC=172;AF=0.034345;AN=5008;NS=2504;DP=18055;EAS_AF=0.003;AMR_AF=0.0346;AFR_AF=0.003;EUR_AF=0.0845;SAS_AF=0.0573;AA=C|||;VT=SNP
14	104393932	rs1040812	T	C	100	PASS	AC=4606;AF=0.919728;AN=5008;NS=2504;DP=17902;EAS_AF=0.7956;AMR_AF=0.9568;AFR_AF=0.9992;EUR_AF=0.9563;SAS_AF=0.8763;AA=C|||;VT=SNP
14	104393947	rs8014519	G	T	100	PASS	AC=603;AF=0.120407;AN=5008;NS=2504;DP=17746;EAS_AF=0.0665;AMR_AF=0.1729;AFR_AF=0.2474;EUR_AF=0.0348;SAS_AF=0.0552;AA=T|||;VT=SNP
14	104394440	rs10149651	A	G	100	PASS	AC=3596;AF=0.718051;AN=5008;NS=2504;DP=11891;EAS_AF=0.6905;AMR_AF=0.7291;AFR_AF=0.8563;EUR_AF=0.7137;SAS_AF=0.5562;AA=G|||;VT=SNP
14	104394774	rs113496080	T	C	100	PASS	AC=417;AF=0.0832668;AN=5008;NS=2504;DP=5170;EAS_AF=0.0665;AMR_AF=0.1599;AFR_AF=0.1142;EUR_AF=0.0338;SAS_AF=0.0552;AA=C|||;VT=SNP
14	104394850	rs9324066	C	T	100	PASS	AC=2308;AF=0.460863;AN=5008;NS=2504;DP=5602;EAS_AF=0.3869;AMR_AF=0.5216;AFR_AF=0.5946;EUR_AF=0.4016;SAS_AF=0.3742;AA=C|||;VT=SNP
14	104396048	rs61997569	G	T	100	PASS	AC=1102;AF=0.220048;AN=5008;NS=2504;DP=19867;EAS_AF=0.3036;AMR_AF=0.1988;AFR_AF=0.1407;EUR_AF=0.3101;SAS_AF=0.1636;AA=G|||;VT=SNP
14	104396992	rs74403573	C	T	100	PASS	AC=153;AF=0.0305511;AN=5008;NS=2504;DP=17670;EAS_AF=0.0585;AMR_AF=0.0447;AFR_AF=0;EUR_AF=0.0338;SAS_AF=0.0297;AA=C|||;VT=SNP
14	104397036	rs10467890	C	T	100	PASS	AC=2201;AF=0.439497;AN=5008;NS=2504;DP=17223;EAS_AF=0.4038;AMR_AF=0.5245;AFR_AF=0.4818;EUR_AF=0.4036;SAS_AF=0.3957;AA=T|||;VT=SNP
14	104397080	rs79620903	C	A	100	PASS	AC=153;AF=0.0305511;AN=5008;NS=2504;DP=17900;EAS_AF=0.0585;AMR_AF=0.0447;AFR_AF=0;EUR_AF=0.0338;SAS_AF=0.0297;AA=C|||;VT=SNP
14	104397145	rs75065424	C	T	100	PASS	AC=153;AF=0.0305511;AN=5008;NS=2504;DP=17810;EAS_AF=0.0585;AMR_AF=0.0447;AFR_AF=0;EUR_AF=0.0338;SAS_AF=0.0297;AA=T|||;VT=SNP
14	104397349	rs113089353	A	G	100	PASS	AC=153;AF=0.0305511;AN=5008;NS=2504;DP=16947;EAS_AF=0.0585;AMR_AF=0.0447;AFR_AF=0;EUR_AF=0.0338;SAS_AF=0.0297;AA=G|||;VT=SNP
14	104397367	rs10136440	C	A	100	PASS	AC=3690;AF=0.736821;AN=5008;NS=2504;DP=16789;EAS_AF=0.7024;AMR_AF=0.745;AFR_AF=0.9092;EUR_AF=0.7147;SAS_AF=0.5562;AA=A|||;VT=SNP
14	104397590	rs112820526	T	C	100	PASS	AC=153;AF=0.0305511;AN=5008;NS=2504;DP=15616;EAS_AF=0.0585;AMR_AF=0.0447;AFR_AF=0;EUR_AF=0.0338;SAS_AF=0.0297;AA=C|||;VT=SNP
14	104398209	rs76525222	A	G	100	PASS	AC=167;AF=0.0333466;AN=5008;NS=2504;DP=21118;EAS_AF=0.0585;AMR_AF=0.0447;AFR_AF=0;EUR_AF=0.0338;SAS_AF=0.044;AA=A|||;VT=SNP
14	104398960	rs112571903	G	A	100	PASS	AC=165;AF=0.0329473;AN=5008;NS=2504;DP=17389;EAS_AF=0.0585;AMR_AF=0.0447;AFR_AF=0;EUR_AF=0.0338;SAS_AF=0.0419;AA=G|||;VT=SNP
14	104398981	rs112202786	T	C	100	PASS	AC=165;AF=0.0329473;AN=5008;NS=2504;DP=17935;EAS_AF=0.0585;AMR_AF=0.0447;AFR_AF=0;EUR_AF=0.0338;SAS_AF=0.0419;AA=C|||;VT=SNP
14	104399702	rs17095276	T	C	100	PASS	AC=165;AF=0.0329473;AN=5008;NS=2504;DP=17399;EAS_AF=0.0585;AMR_AF=0.0447;AFR_AF=0;EUR_AF=0.0338;SAS_AF=0.0419;AA=T|||;VT=SNP
14	104399901	rs140545894	T	C	100	PASS	AC=165;AF=0.0329473;AN=5008;NS=2504;DP=12485;EAS_AF=0.0585;AMR_AF=0.0447;AFR_AF=0;EUR_AF=0.0338;SAS_AF=0.0419;AA=T|||;VT=SNP
14	104400159	rs6576012	T	C	100	PASS	AC=3756;AF=0.75;AN=5008;NS=2504;DP=15472;EAS_AF=0.7063;AMR_AF=0.7464;AFR_AF=0.9546;EUR_AF=0.7157;SAS_AF=0.5562;AA=C|||;VT=SNP
14	104400466	rs113387681	T	G	100	PASS	AC=165;AF=0.0329473;AN=5008;NS=2504;DP=20077;EAS_AF=0.0585;AMR_AF=0.0447;AFR_AF=0;EUR_AF=0.0338;SAS_AF=0.0419;AA=G|||;VT=SNP
14	104400501	rs113111113	G	T	100	PASS	AC=165;AF=0.0329473;AN=5008;NS=2504;DP=18533;EAS_AF=0.0585;AMR_AF=0.0447;AFR_AF=0;EUR_AF=0.0338;SAS_AF=0.0419;AA=G|||;VT=SNP
14	104400559	rs28461376	A	G	100	PASS	AC=1619;AF=0.323283;AN=5008;NS=2504;DP=18189;EAS_AF=0.3343;AMR_AF=0.353;AFR_AF=0.2746;EUR_AF=0.3598;SAS_AF=0.319;AA=A|||;VT=SNP
14	104400945	rs113143361	C	T	100	PASS	AC=165;AF=0.0329473;AN=5008;NS=2504;DP=16632;EAS_AF=0.0585;AMR_AF=0.0447;AFR_AF=0;EUR_AF=0.0338;SAS_AF=0.0419;AA=C|||;VT=SNP
14	104400991	rs4906387	C	T	100	PASS	AC=1623;AF=0.324081;AN=5008;NS=2504;DP=16628;EAS_AF=0.3343;AMR_AF=0.353;AFR_AF=0.2791;EUR_AF=0.3588;SAS_AF=0.318;AA=c|||;VT=SNP
14	104401366	rs35977669	G	A	100	PASS	AC=1123;AF=0.224241;AN=5008;NS=2504;DP=18930;EAS_AF=0.2986;AMR_AF=0.2003;AFR_AF=0.1611;EUR_AF=0.3101;SAS_AF=0.1616;AA=G|||;VT=SNP
14	104401376	rs7147107	T	C	100	PASS	AC=2201;AF=0.439497;AN=5008;NS=2504;DP=18836;EAS_AF=0.4067;AMR_AF=0.5245;AFR_AF=0.4796;EUR_AF=0.4046;SAS_AF=0.3947;AA=C|||;VT=SNP
14	104401491	rs78299392	T	C	100	PASS	AC=165;AF=0.0329473;AN=5008;NS=2504;DP=21410;EAS_AF=0.0585;AMR_AF=0.0447;AFR_AF=0;EUR_AF=0.0338;SAS_AF=0.0419;AA=C|||;VT=SNP
14	104401533	rs74972541	C	T	100	PASS	AC=165;AF=0.0329473;AN=5008;NS=2504;DP=22283;EAS_AF=0.0585;AMR_AF=0.0447;AFR_AF=0;EUR_AF=0.0338;SAS_AF=0.0419;AA=C|||;VT=SNP
14	104401567	rs35146098	A	T	100	PASS	AC=1122;AF=0.224042;AN=5008;NS=2504;DP=23337;EAS_AF=0.2986;AMR_AF=0.2003;AFR_AF=0.1604;EUR_AF=0.3101;SAS_AF=0.1616;AA=A|||;VT=SNP
14	104401950	rs9324068	C	T	100	PASS	AC=1705;AF=0.340455;AN=5008;NS=2504;DP=22952;EAS_AF=0.3343;AMR_AF=0.3573;AFR_AF=0.3389;EUR_AF=0.3588;SAS_AF=0.318;AA=C|||;VT=SNP
14	104401955	rs75340877	A	C	100	PASS	AC=165;AF=0.0329473;AN=5008;NS=2504;DP=22716;EAS_AF=0.0585;AMR_AF=0.0447;AFR_AF=0;EUR_AF=0.0338;SAS_AF=0.0419;AA=C|||;VT=SNP
14	104402073	rs9285602	C	T	100	PASS	AC=1628;AF=0.32508;AN=5008;NS=2504;DP=19621;EAS_AF=0.3343;AMR_AF=0.353;AFR_AF=0.2829;EUR_AF=0.3588;SAS_AF=0.318;AA=C|||;VT=SNP
14	104402336	rs2208431	G	A	100	PASS	AC=2201;AF=0.439497;AN=5008;NS=2504;DP=20149;EAS_AF=0.4067;AMR_AF=0.5245;AFR_AF=0.4796;EUR_AF=0.4046;SAS_AF=0.3947;AA=A|||;VT=SNP
14	104402572	rs111468184	G	A	100	PASS	AC=165;AF=0.0329473;AN=5008;NS=2504;DP=19768;EAS_AF=0.0585;AMR_AF=0.0447;AFR_AF=0;EUR_AF=0.0338;SAS_AF=0.0419;AA=G|||;VT=SNP
14	104403155	rs10220464	A	G	100	PASS	AC=1638;AF=0.327077;AN=5008;NS=2504;DP=20384;EAS_AF=0.3343;AMR_AF=0.353;AFR_AF=0.2905;EUR_AF=0.3588;SAS_AF=0.318;AA=A|||;VT=SNP
14	104403762	rs111954790	C	T	100	PASS	AC=165;AF=0.0329473;AN=5008;NS=2504;DP=20602;EAS_AF=0.0585;AMR_AF=0.0447;AFR_AF=0;EUR_AF=0.0338;SAS_AF=0.0419;AA=C|||;VT=SNP
14	104403972	rs9324069	G	A	100	PASS	AC=1622;AF=0.323882;AN=5008;NS=2504;DP=18358;EAS_AF=0.3343;AMR_AF=0.353;AFR_AF=0.2784;EUR_AF=0.3588;SAS_AF=0.318;AA=G|||;VT=SNP
14	104404012	rs75419696	G	A	100	PASS	AC=165;AF=0.0329473;AN=5008;NS=2504;DP=18606;EAS_AF=0.0585;AMR_AF=0.0447;AFR_AF=0;EUR_AF=0.0338;SAS_AF=0.0419;AA=G|||;VT=SNP
14	104404169	rs74887240	C	T	100	PASS	AC=165;AF=0.0329473;AN=5008;NS=2504;DP=20251;EAS_AF=0.0585;AMR_AF=0.0447;AFR_AF=0;EUR_AF=0.0338;SAS_AF=0.0419;AA=C|||;VT=SNP
14	104404617	rs17101937	A	G	100	PASS	AC=165;AF=0.0329473;AN=5008;NS=2504;DP=11569;EAS_AF=0.0585;AMR_AF=0.0447;AFR_AF=0;EUR_AF=0.0338;SAS_AF=0.0419;AA=A|||;VT=SNP
14	104405009	rs111980170	T	C	100	PASS	AC=165;AF=0.0329473;AN=5008;NS=2504;DP=9575;EAS_AF=0.0585;AMR_AF=0.0447;AFR_AF=0;EUR_AF=0.0338;SAS_AF=0.0419;AA=C|||;VT=SNP
14	104405016	rs12885224	C	T	100	PASS	AC=1122;AF=0.224042;AN=5008;NS=2504;DP=10017;EAS_AF=0.2986;AMR_AF=0.2003;AFR_AF=0.1604;EUR_AF=0.3101;SAS_AF=0.1616;AA=C|||;VT=SNP
14	104405037	rs111747126	G	T	100	PASS	AC=165;AF=0.0329473;AN=5008;NS=2504;DP=10332;EAS_AF=0.0585;AMR_AF=0.0447;AFR_AF=0;EUR_AF=0.0338;SAS_AF=0.0419;AA=G|||;VT=SNP
14	104405063	rs111265415	C	T	100	PASS	AC=165;AF=0.0329473;AN=5008;NS=2504;DP=9861;EAS_AF=0.0585;AMR_AF=0.0447;AFR_AF=0;EUR_AF=0.0338;SAS_AF=0.0419;AA=C|||;VT=SNP
14	104405230	rs17101941	G	T	100	PASS	AC=165;AF=0.0329473;AN=5008;NS=2504;DP=17231;EAS_AF=0.0585;AMR_AF=0.0447;AFR_AF=0;EUR_AF=0.0338;SAS_AF=0.0419;AA=T|||;VT=SNP
14	104405580	rs17101944	T	C	100	PASS	AC=165;AF=0.0329473;AN=5008;NS=2504;DP=19451;EAS_AF=0.0585;AMR_AF=0.0447;AFR_AF=0;EUR_AF=0.0338;SAS_AF=0.0419;AA=T|||;VT=SNP
14	104405651	rs7148877	A	G	100	PASS	AC=1706;AF=0.340655;AN=5008;NS=2504;DP=21127;EAS_AF=0.3343;AMR_AF=0.3573;AFR_AF=0.3389;EUR_AF=0.3598;SAS_AF=0.318;AA=A|||;VT=SNP
14	104406363	rs17095279	T	G	100	PASS	AC=167;AF=0.0333466;AN=5008;NS=2504;DP=14493;EAS_AF=0.0585;AMR_AF=0.0461;AFR_AF=0.0008;EUR_AF=0.0338;SAS_AF=0.0419;AA=G|||;VT=SNP
14	104406436	rs1309320	A	G	100	PASS	AC=2682;AF=0.535543;AN=5008;NS=2504;DP=14885;EAS_AF=0.6518;AMR_AF=0.5058;AFR_AF=0.3094;EUR_AF=0.6282;SAS_AF=0.6472;AA=A|||;VT=SNP
14	104406627	rs1187448	C	T	100	PASS	AC=1407;AF=0.28095;AN=5008;NS=2504;DP=15061;EAS_AF=0.2956;AMR_AF=0.2608;AFR_AF=0.1581;EUR_AF=0.2843;SAS_AF=0.4427;AA=T|||;VT=SNP
14	104407550	rs2295661	T	A	100	PASS	AC=155;AF=0.0309505;AN=5008;NS=2504;DP=15542;EAS_AF=0.0585;AMR_AF=0.0461;AFR_AF=0.0008;EUR_AF=0.0338;SAS_AF=0.0297;AA=T|||;VT=SNP
14	104407903	rs17101950	A	T	100	PASS	AC=153;AF=0.0305511;AN=5008;NS=2504;DP=15976;EAS_AF=0.0585;AMR_AF=0.0447;AFR_AF=0;EUR_AF=0.0338;SAS_AF=0.0297;AA=A|||;VT=SNP
14	104408368	rs17101951	G	A	100	PASS	AC=155;AF=0.0309505;AN=5008;NS=2504;DP=19070;EAS_AF=0.0585;AMR_AF=0.0461;AFR_AF=0.0008;EUR_AF=0.0338;SAS_AF=0.0297;AA=G|||;VT=SNP
14	104408956	rs17101952	G	A	100	PASS	AC=158;AF=0.0315495;AN=5008;NS=2504;DP=18800;EAS_AF=0.0585;AMR_AF=0.0461;AFR_AF=0.003;EUR_AF=0.0338;SAS_AF=0.0297;AA=G|||;VT=SNP
14	104409076	rs17101953	A	G	100	PASS	AC=155;AF=0.0309505;AN=5008;NS=2504;DP=19369;EAS_AF=0.0585;AMR_AF=0.0461;AFR_AF=0.0008;EUR_AF=0.0338;SAS_AF=0.0297;AA=G|||;VT=SNP
14	104409174	rs17101955	T	G	100	PASS	AC=156;AF=0.0311502;AN=5008;NS=2504;DP=17116;EAS_AF=0.0585;AMR_AF=0.0461;AFR_AF=0.0008;EUR_AF=0.0338;SAS_AF=0.0307;AA=G|||;VT=SNP
14	104409375	rs76558986	G	A	100	PASS	AC=155;AF=0.0309505;AN=5008;NS=2504;DP=16682;EAS_AF=0.0585;AMR_AF=0.0461;AFR_AF=0.0008;EUR_AF=0.0338;SAS_AF=0.0297;AA=G|||;VT=SNP
14	104409759	rs4906389	A	G	100	PASS	AC=2202;AF=0.439696;AN=5008;NS=2504;DP=15505;EAS_AF=0.4067;AMR_AF=0.5245;AFR_AF=0.4803;EUR_AF=0.4046;SAS_AF=0.3947;AA=G|||;VT=SNP
14	104409769	rs75859988	C	T	100	PASS	AC=158;AF=0.0315495;AN=5008;NS=2504;DP=15146;EAS_AF=0.0585;AMR_AF=0.0447;AFR_AF=0.0038;EUR_AF=0.0338;SAS_AF=0.0297;AA=c|||;VT=SNP
14	104409896	rs1187446	C	T	100	PASS	AC=1315;AF=0.26258;AN=5008;NS=2504;DP=11824;EAS_AF=0.2946;AMR_AF=0.2565;AFR_AF=0.0908;EUR_AF=0.2843;SAS_AF=0.4438;AA=C|||;VT=SNP
14	104410305	rs17101957	A	G	100	PASS	AC=597;AF=0.119209;AN=5008;NS=2504;DP=21306;EAS_AF=0.2887;AMR_AF=0.0893;AFR_AF=0.0068;EUR_AF=0.1541;SAS_AF=0.0818;AA=A|||;VT=SNP
14	104410535	rs117542394	A	G	100	PASS	AC=127;AF=0.0253594;AN=5008;NS=2504;DP=19916;EAS_AF=0.0446;AMR_AF=0.0389;AFR_AF=0.0008;EUR_AF=0.0278;SAS_AF=0.0266;AA=A|||;VT=SNP
14	104410578	rs17101959	C	T	100	PASS	AC=154;AF=0.0307508;AN=5008;NS=2504;DP=18704;EAS_AF=0.0585;AMR_AF=0.0447;AFR_AF=0.0008;EUR_AF=0.0338;SAS_AF=0.0297;AA=C|||;VT=SNP
14	104411347	rs28592598	A	C	100	PASS	AC=2202;AF=0.439696;AN=5008;NS=2504;DP=18470;EAS_AF=0.4067;AMR_AF=0.5245;AFR_AF=0.4803;EUR_AF=0.4046;SAS_AF=0.3947;AA=C|||;VT=SNP
14	104411912	rs11160773	A	T	100	PASS	AC=2202;AF=0.439696;AN=5008;NS=2504;DP=18880;EAS_AF=0.4067;AMR_AF=0.5245;AFR_AF=0.4803;EUR_AF=0.4046;SAS_AF=0.3947;AA=T|||;VT=SNP
14	104412137	rs12147460	T	G	100	PASS	AC=1717;AF=0.342851;AN=5008;NS=2504;DP=16753;EAS_AF=0.3343;AMR_AF=0.3573;AFR_AF=0.3381;EUR_AF=0.3598;SAS_AF=0.3303;AA=T|||;VT=SNP
14	104412198	rs76927049	A	G	100	PASS	AC=155;AF=0.0309505;AN=5008;NS=2504;DP=16795;EAS_AF=0.0585;AMR_AF=0.0461;AFR_AF=0.0008;EUR_AF=0.0338;SAS_AF=0.0297;AA=G|||;VT=SNP
14	104412486	rs113426103	G	A	100	PASS	AC=155;AF=0.0309505;AN=5008;NS=2504;DP=16395;EAS_AF=0.0585;AMR_AF=0.0461;AFR_AF=0.0008;EUR_AF=0.0338;SAS_AF=0.0297;AA=A|||;VT=SNP
14	104413455	rs7143682	C	T	100	PASS	AC=1254;AF=0.250399;AN=5008;NS=2504;DP=17093;EAS_AF=0.2946;AMR_AF=0.2536;AFR_AF=0.0454;EUR_AF=0.2853;SAS_AF=0.4438;AA=C|||;VT=SNP
14	104413634	rs148052892	G	T	100	PASS	AC=179;AF=0.0357428;AN=5008;NS=2504;DP=19240;EAS_AF=0.0585;AMR_AF=0.0461;AFR_AF=0.0174;EUR_AF=0.0338;SAS_AF=0.0317;AA=T|||;VT=SNP
14	104413670	rs112399207	T	A	100	PASS	AC=154;AF=0.0307508;AN=5008;NS=2504;DP=18666;EAS_AF=0.0585;AMR_AF=0.0447;AFR_AF=0.0008;EUR_AF=0.0338;SAS_AF=0.0297;AA=T|||;VT=SNP
14	104413705	rs113602427	C	T	100	PASS	AC=154;AF=0.0307508;AN=5008;NS=2504;DP=15776;EAS_AF=0.0585;AMR_AF=0.0447;AFR_AF=0.0008;EUR_AF=0.0338;SAS_AF=0.0297;AA=C|||;VT=SNP
14	104413885	rs7144813	G	C	100	PASS	AC=1872;AF=0.373802;AN=5008;NS=2504;DP=15868;EAS_AF=0.3929;AMR_AF=0.4035;AFR_AF=0.3389;EUR_AF=0.3936;SAS_AF=0.3599;AA=C|||;VT=SNP
14	104413948	rs111675707	G	A	100	PASS	AC=154;AF=0.0307508;AN=5008;NS=2504;DP=16545;EAS_AF=0.0585;AMR_AF=0.0447;AFR_AF=0.0008;EUR_AF=0.0338;SAS_AF=0.0297;AA=G|||;VT=SNP
14	104413982	rs12886010	A	G	100	PASS	AC=2514;AF=0.501997;AN=5008;NS=2504;DP=17668;EAS_AF=0.5933;AMR_AF=0.4597;AFR_AF=0.3079;EUR_AF=0.5944;SAS_AF=0.6053;AA=A|||;VT=SNP
14	104416073	rs112403408	A	G	100	PASS	AC=167;AF=0.0333466;AN=5008;NS=2504;DP=15746;EAS_AF=0.0585;AMR_AF=0.0461;AFR_AF=0.0008;EUR_AF=0.0338;SAS_AF=0.0419;AA=A|||;VT=SNP
14	104416118	rs113179546	G	A	100	PASS	AC=167;AF=0.0333466;AN=5008;NS=2504;DP=13292;EAS_AF=0.0585;AMR_AF=0.0461;AFR_AF=0.0008;EUR_AF=0.0338;SAS_AF=0.0419;AA=G|||;VT=SNP
14	104416264	rs112881996	C	T	100	PASS	AC=167;AF=0.0333466;AN=5008;NS=2504;DP=14937;EAS_AF=0.0585;AMR_AF=0.0461;AFR_AF=0.0008;EUR_AF=0.0338;SAS_AF=0.0419;AA=C|||;VT=SNP
14	104416487	rs112489758	C	T	100	PASS	AC=167;AF=0.0333466;AN=5008;NS=2504;DP=12887;EAS_AF=0.0585;AMR_AF=0.0461;AFR_AF=0.0008;EUR_AF=0.0338;SAS_AF=0.0419;AA=C|||;VT=SNP
14	104416949	rs78157327	G	A	100	PASS	AC=168;AF=0.0335463;AN=5008;NS=2504;DP=20453;EAS_AF=0.0585;AMR_AF=0.0461;AFR_AF=0.0015;EUR_AF=0.0338;SAS_AF=0.0419;AA=G|||;VT=SNP
14	104417180	rs12883364	A	G	100	PASS	AC=1177;AF=0.235024;AN=5008;NS=2504;DP=18748;EAS_AF=0.2986;AMR_AF=0.2046;AFR_AF=0.1997;EUR_AF=0.3101;SAS_AF=0.1616;AA=A|||;VT=SNP
14	104417349	rs78463760	A	C	100	PASS	AC=167;AF=0.0333466;AN=5008;NS=2504;DP=19025;EAS_AF=0.0585;AMR_AF=0.0461;AFR_AF=0.0008;EUR_AF=0.0338;SAS_AF=0.0419;AA=C|||;VT=SNP
14	104418252	rs112563511	C	T	100	PASS	AC=167;AF=0.0333466;AN=5008;NS=2504;DP=9377;EAS_AF=0.0585;AMR_AF=0.0461;AFR_AF=0.0008;EUR_AF=0.0338;SAS_AF=0.0419;AA=T|||;VT=SNP
14	104418858	rs140956280	A	G	100	PASS	AC=168;AF=0.0335463;AN=5008;NS=2504;DP=9151;EAS_AF=0.0585;AMR_AF=0.0461;AFR_AF=0.0008;EUR_AF=0.0348;SAS_AF=0.0419;AA=G|||;VT=SNP
14	104419196	rs112560328	T	C	100	PASS	AC=168;AF=0.0335463;AN=5008;NS=2504;DP=13305;EAS_AF=0.0585;AMR_AF=0.0461;AFR_AF=0.0015;EUR_AF=0.0338;SAS_AF=0.0419;AA=C|||;VT=SNP
14	104419872	rs111902032	G	A	100	PASS	AC=166;AF=0.033147;AN=5008;NS=2504;DP=20436;EAS_AF=0.0585;AMR_AF=0.0447;AFR_AF=0.0008;EUR_AF=0.0338;SAS_AF=0.0419;AA=G|||;VT=SNP
14	104420020	rs72712884	C	G	100	PASS	AC=1622;AF=0.323882;AN=5008;NS=2504;DP=18696;EAS_AF=0.3343;AMR_AF=0.353;AFR_AF=0.2784;EUR_AF=0.3588;SAS_AF=0.318;AA=C|||;VT=SNP
14	104420170	rs12890969	G	C	100	PASS	AC=2514;AF=0.501997;AN=5008;NS=2504;DP=20538;EAS_AF=0.5933;AMR_AF=0.4597;AFR_AF=0.3079;EUR_AF=0.5944;SAS_AF=0.6053;AA=G|||;VT=SNP
14	104420343	rs77073930	A	T	100	PASS	AC=166;AF=0.033147;AN=5008;NS=2504;DP=19804;EAS_AF=0.0585;AMR_AF=0.0447;AFR_AF=0.0008;EUR_AF=0.0338;SAS_AF=0.0419;AA=A|||;VT=SNP
14	104420506	rs7154082	A	G	100	PASS	AC=2513;AF=0.501797;AN=5008;NS=2504;DP=21451;EAS_AF=0.5933;AMR_AF=0.4597;AFR_AF=0.3071;EUR_AF=0.5944;SAS_AF=0.6053;AA=A|||;VT=SNP
14	104420534	rs75010526	C	A	100	PASS	AC=166;AF=0.033147;AN=5008;NS=2504;DP=23011;EAS_AF=0.0585;AMR_AF=0.0447;AFR_AF=0.0008;EUR_AF=0.0338;SAS_AF=0.0419;AA=A|||;VT=SNP
14	104421850	rs78663513	C	T	100	PASS	AC=166;AF=0.033147;AN=5008;NS=2504;DP=20503;EAS_AF=0.0585;AMR_AF=0.0447;AFR_AF=0.0008;EUR_AF=0.0338;SAS_AF=0.0419;AA=C|||;VT=SNP
14	104421944	rs74369471	C	A	100	PASS	AC=167;AF=0.0333466;AN=5008;NS=2504;DP=19178;EAS_AF=0.0595;AMR_AF=0.0447;AFR_AF=0.0008;EUR_AF=0.0338;SAS_AF=0.0419;AA=C|||;VT=SNP
14	104422552	rs112335939	G	A	100	PASS	AC=166;AF=0.033147;AN=5008;NS=2504;DP=7933;EAS_AF=0.0585;AMR_AF=0.0447;AFR_AF=0.0008;EUR_AF=0.0338;SAS_AF=0.0419;AA=G|||;VT=SNP
14	104422768	rs138269732	C	T	100	PASS	AC=168;AF=0.0335463;AN=5008;NS=2504;DP=10385;EAS_AF=0.0595;AMR_AF=0.0461;AFR_AF=0.0008;EUR_AF=0.0338;SAS_AF=0.0419;AA=C|||;VT=SNP
14	104423386	rs74985038	A	G	100	PASS	AC=166;AF=0.033147;AN=5008;NS=2504;DP=20020;EAS_AF=0.0585;AMR_AF=0.0447;AFR_AF=0.0008;EUR_AF=0.0338;SAS_AF=0.0419;AA=G|||;VT=SNP
14	104423431	rs4906391	A	G	100	PASS	AC=2199;AF=0.439097;AN=5008;NS=2504;DP=21864;EAS_AF=0.4067;AMR_AF=0.5245;AFR_AF=0.4788;EUR_AF=0.4036;SAS_AF=0.3947;AA=G|||;VT=SNP
14	104423505	rs79164905	C	G	100	PASS	AC=168;AF=0.0335463;AN=5008;NS=2504;DP=20468;EAS_AF=0.0585;AMR_AF=0.0447;AFR_AF=0.0023;EUR_AF=0.0338;SAS_AF=0.0419;AA=C|||;VT=SNP
14	104423606	rs75856672	G	C	100	PASS	AC=166;AF=0.033147;AN=5008;NS=2504;DP=21197;EAS_AF=0.0585;AMR_AF=0.0447;AFR_AF=0.0008;EUR_AF=0.0338;SAS_AF=0.0419;AA=C|||;VT=SNP
14	104424175	rs75510510	T	C	100	PASS	AC=166;AF=0.033147;AN=5008;NS=2504;DP=20858;EAS_AF=0.0585;AMR_AF=0.0447;AFR_AF=0.0008;EUR_AF=0.0338;SAS_AF=0.0419;AA=T|||;VT=SNP
14	104424208	rs10149351	A	T	100	PASS	AC=2199;AF=0.439097;AN=5008;NS=2504;DP=21990;EAS_AF=0.4067;AMR_AF=0.5245;AFR_AF=0.4788;EUR_AF=0.4036;SAS_AF=0.3947;AA=T|||;VT=SNP
14	104424391	rs79996715	A	G	100	PASS	AC=166;AF=0.033147;AN=5008;NS=2504;DP=20419;EAS_AF=0.0585;AMR_AF=0.0447;AFR_AF=0.0008;EUR_AF=0.0338;SAS_AF=0.0419;AA=G|||;VT=SNP
14	104424405	rs10149630	C	T	100	PASS	AC=2199;AF=0.439097;AN=5008;NS=2504;DP=20826;EAS_AF=0.4067;AMR_AF=0.5245;AFR_AF=0.4788;EUR_AF=0.4036;SAS_AF=0.3947;AA=T|||;VT=SNP
14	104424538	rs75812704	T	C	100	PASS	AC=166;AF=0.033147;AN=5008;NS=2504;DP=20406;EAS_AF=0.0585;AMR_AF=0.0447;AFR_AF=0.0008;EUR_AF=0.0338;SAS_AF=0.0419;AA=C|||;VT=SNP
14	104424583	rs10149734	A	C	100	PASS	AC=1848;AF=0.36901;AN=5008;NS=2504;DP=20306;EAS_AF=0.3353;AMR_AF=0.3703;AFR_AF=0.4236;EUR_AF=0.3708;SAS_AF=0.3272;AA=A|||;VT=SNP
14	104425062	rs76314682	C	T	100	PASS	AC=166;AF=0.033147;AN=5008;NS=2504;DP=20152;EAS_AF=0.0585;AMR_AF=0.0447;AFR_AF=0.0008;EUR_AF=0.0338;SAS_AF=0.0419;AA=C|||;VT=SNP
14	104425302	rs75163089	G	C	100	PASS	AC=166;AF=0.033147;AN=5008;NS=2504;DP=22418;EAS_AF=0.0585;AMR_AF=0.0447;AFR_AF=0.0008;EUR_AF=0.0338;SAS_AF=0.0419;AA=C|||;VT=SNP
14	104425386	rs79721152	G	A	100	PASS	AC=166;AF=0.033147;AN=5008;NS=2504;DP=21693;EAS_AF=0.0585;AMR_AF=0.0447;AFR_AF=0.0008;EUR_AF=0.0338;SAS_AF=0.0419;AA=A|||;VT=SNP
14	104425665	rs74390269	A	G	100	PASS	AC=166;AF=0.033147;AN=5008;NS=2504;DP=20096;EAS_AF=0.0585;AMR_AF=0.0447;AFR_AF=0.0008;EUR_AF=0.0338;SAS_AF=0.0419;AA=G|||;VT=SNP
14	104426424	rs117325121	T	G	100	PASS	AC=166;AF=0.033147;AN=5008;NS=2504;DP=18401;EAS_AF=0.0585;AMR_AF=0.0447;AFR_AF=0.0008;EUR_AF=0.0338;SAS_AF=0.0419;AA=T|||;VT=SNP
14	104426478	rs75456343	G	T	100	PASS	AC=166;AF=0.033147;AN=5008;NS=2504;DP=17969;EAS_AF=0.0585;AMR_AF=0.0447;AFR_AF=0.0008;EUR_AF=0.0338;SAS_AF=0.0419;AA=T|||;VT=SNP
14	104426500	rs117865319	C	A	100	PASS	AC=169;AF=0.033746;AN=5008;NS=2504;DP=17369;EAS_AF=0.0585;AMR_AF=0.049;AFR_AF=0.0008;EUR_AF=0.0338;SAS_AF=0.0419;AA=A|||;VT=SNP
14	104427096	rs78917841	C	A	100	PASS	AC=166;AF=0.033147;AN=5008;NS=2504;DP=21481;EAS_AF=0.0585;AMR_AF=0.0447;AFR_AF=0.0008;EUR_AF=0.0338;SAS_AF=0.0419;AA=C|||;VT=SNP
14	104427254	rs4900604	G	A	100	PASS	AC=1620;AF=0.323482;AN=5008;NS=2504;DP=21483;EAS_AF=0.3343;AMR_AF=0.353;AFR_AF=0.2776;EUR_AF=0.3579;SAS_AF=0.318;AA=G|||;VT=SNP
14	104428080	rs79264610	G	A	100	PASS	AC=166;AF=0.033147;AN=5008;NS=2504;DP=18177;EAS_AF=0.0585;AMR_AF=0.0447;AFR_AF=0.0008;EUR_AF=0.0338;SAS_AF=0.0419;AA=g|||;VT=SNP
14	104428159	rs76175323	G	A	100	PASS	AC=166;AF=0.033147;AN=5008;NS=2504;DP=18590;EAS_AF=0.0585;AMR_AF=0.0447;AFR_AF=0.0008;EUR_AF=0.0338;SAS_AF=0.0419;AA=G|||;VT=SNP
14	104428576	rs8021692	C	G	100	PASS	AC=1333;AF=0.266174;AN=5008;NS=2504;DP=19631;EAS_AF=0.2946;AMR_AF=0.255;AFR_AF=0.1044;EUR_AF=0.2853;SAS_AF=0.4438;AA=C|||;VT=SNP
14	104428749	rs72712889	T	C	100	PASS	AC=1845;AF=0.368411;AN=5008;NS=2504;DP=20312;EAS_AF=0.3353;AMR_AF=0.3689;AFR_AF=0.4236;EUR_AF=0.3698;SAS_AF=0.3262;AA=T|||;VT=SNP
14	104429226	rs10131792	T	C	100	PASS	AC=337;AF=0.0672923;AN=5008;NS=2504;DP=20570;EAS_AF=0.0714;AMR_AF=0.1556;AFR_AF=0.0424;EUR_AF=0.0338;SAS_AF=0.0685;AA=T|||;VT=SNP
14	104429340	rs77580572	C	A	100	PASS	AC=166;AF=0.033147;AN=5008;NS=2504;DP=18408;EAS_AF=0.0585;AMR_AF=0.0447;AFR_AF=0.0008;EUR_AF=0.0338;SAS_AF=0.0419;AA=A|||;VT=SNP
14	104429902	rs28574832	G	T	100	PASS	AC=1620;AF=0.323482;AN=5008;NS=2504;DP=19698;EAS_AF=0.3343;AMR_AF=0.353;AFR_AF=0.2776;EUR_AF=0.3579;SAS_AF=0.318;AA=G|||;VT=SNP
14	104429918	rs75530420	G	A	100	PASS	AC=166;AF=0.033147;AN=5008;NS=2504;DP=19568;EAS_AF=0.0585;AMR_AF=0.0447;AFR_AF=0.0008;EUR_AF=0.0338;SAS_AF=0.0419;AA=G|||;VT=SNP
14	104430042	rs28505294	C	T	100	PASS	AC=2201;AF=0.439497;AN=5008;NS=2504;DP=19201;EAS_AF=0.4067;AMR_AF=0.5245;AFR_AF=0.4803;EUR_AF=0.4036;SAS_AF=0.3947;AA=c|||;VT=SNP
14	104430507	rs112888453	G	T	100	PASS	AC=165;AF=0.0329473;AN=5008;NS=2504;DP=15854;EAS_AF=0.0585;AMR_AF=0.0447;AFR_AF=0;EUR_AF=0.0338;SAS_AF=0.0419;AA=G|||;VT=SNP
14	104430841	rs8003075	A	G	100	PASS	AC=2201;AF=0.439497;AN=5008;NS=2504;DP=17688;EAS_AF=0.4067;AMR_AF=0.5245;AFR_AF=0.4803;EUR_AF=0.4036;SAS_AF=0.3947;AA=G|||;VT=SNP
14	104432733	rs28542749	A	G	100	PASS	AC=356;AF=0.0710863;AN=5008;NS=2504;DP=17303;EAS_AF=0.0714;AMR_AF=0.1556;AFR_AF=0.0567;EUR_AF=0.0338;SAS_AF=0.0685;AA=G|||;VT=SNP
14	104434204	rs4900605	G	T	100	PASS	AC=1625;AF=0.324481;AN=5008;NS=2504;DP=19363;EAS_AF=0.3343;AMR_AF=0.353;AFR_AF=0.2776;EUR_AF=0.3579;SAS_AF=0.3231;AA=G|||;VT=SNP
14	104434301	rs4906392	T	C	100	PASS	AC=1850;AF=0.369409;AN=5008;NS=2504;DP=19914;EAS_AF=0.3353;AMR_AF=0.3689;AFR_AF=0.4236;EUR_AF=0.3698;SAS_AF=0.3313;AA=T|||;VT=SNP
14	104435586	rs75959599	C	A	100	PASS	AC=165;AF=0.0329473;AN=5008;NS=2504;DP=14936;EAS_AF=0.0585;AMR_AF=0.0447;AFR_AF=0;EUR_AF=0.0338;SAS_AF=0.0419;AA=A|||;VT=SNP
14	104435603	rs74848279	T	C	100	PASS	AC=166;AF=0.033147;AN=5008;NS=2504;DP=15429;EAS_AF=0.0585;AMR_AF=0.0447;AFR_AF=0.0008;EUR_AF=0.0338;SAS_AF=0.0419;AA=C|||;VT=SNP
14	104436161	rs113164277	C	T	100	PASS	AC=166;AF=0.033147;AN=5008;NS=2504;DP=8624;EAS_AF=0.0585;AMR_AF=0.0447;AFR_AF=0.0008;EUR_AF=0.0338;SAS_AF=0.0419;AA=C|||;VT=SNP
14	104436825	rs76660542	T	A	100	PASS	AC=166;AF=0.033147;AN=5008;NS=2504;DP=19470;EAS_AF=0.0585;AMR_AF=0.0447;AFR_AF=0.0008;EUR_AF=0.0338;SAS_AF=0.0419;AA=A|||;VT=SNP
14	104436931	rs11851097	C	T	100	PASS	AC=1760;AF=0.351438;AN=5008;NS=2504;DP=19346;EAS_AF=0.3353;AMR_AF=0.3646;AFR_AF=0.3631;EUR_AF=0.3688;SAS_AF=0.3252;AA=C|||;VT=SNP
14	104437065	rs78779813	G	C	100	PASS	AC=166;AF=0.033147;AN=5008;NS=2504;DP=16046;EAS_AF=0.0585;AMR_AF=0.0447;AFR_AF=0.0008;EUR_AF=0.0338;SAS_AF=0.0419;AA=C|||;VT=SNP
14	104437323	rs117407811	T	C	100	PASS	AC=166;AF=0.033147;AN=5008;NS=2504;DP=17422;EAS_AF=0.0585;AMR_AF=0.0447;AFR_AF=0.0008;EUR_AF=0.0338;SAS_AF=0.0419;AA=T|||;VT=SNP
14	104437324	rs117840167	G	A	100	PASS	AC=134;AF=0.0267572;AN=5008;NS=2504;DP=15608;EAS_AF=0.0476;AMR_AF=0.0447;AFR_AF=0.0008;EUR_AF=0.0338;SAS_AF=0.0204;AA=G|||;VT=SNP
14	104437390	rs111954515	G	A	100	PASS	AC=167;AF=0.0333466;AN=5008;NS=2504;DP=12765;EAS_AF=0.0585;AMR_AF=0.0447;AFR_AF=0.0015;EUR_AF=0.0338;SAS_AF=0.0419;AA=G|||;VT=SNP
14	104437511	rs11160774	G	A	100	PASS	AC=1230;AF=0.245607;AN=5008;NS=2504;DP=13922;EAS_AF=0.2966;AMR_AF=0.2493;AFR_AF=0.0477;EUR_AF=0.2704;SAS_AF=0.4325;AA=G|||;VT=SNP
14	104437610	rs111423388	G	A	100	PASS	AC=171;AF=0.0341454;AN=5008;NS=2504;DP=17480;EAS_AF=0.0635;AMR_AF=0.0447;AFR_AF=0.0008;EUR_AF=0.0338;SAS_AF=0.0419;AA=G|||;VT=SNP
14	104437895	rs77494770	T	C	100	PASS	AC=166;AF=0.033147;AN=5008;NS=2504;DP=18141;EAS_AF=0.0585;AMR_AF=0.0447;AFR_AF=0.0008;EUR_AF=0.0338;SAS_AF=0.0419;AA=C|||;VT=SNP
14	104438289	rs111627092	A	T	100	PASS	AC=166;AF=0.033147;AN=5008;NS=2504;DP=19303;EAS_AF=0.0585;AMR_AF=0.0447;AFR_AF=0.0008;EUR_AF=0.0338;SAS_AF=0.0419;AA=T|||;VT=SNP
14	104438311	rs111289020	T	C	100	PASS	AC=166;AF=0.033147;AN=5008;NS=2504;DP=19409;EAS_AF=0.0585;AMR_AF=0.0447;AFR_AF=0.0008;EUR_AF=0.0338;SAS_AF=0.0419;AA=T|||;VT=SNP
14	104438512	rs112304824	C	T	100	PASS	AC=138;AF=0.0275559;AN=5008;NS=2504;DP=15877;EAS_AF=0.0476;AMR_AF=0.0461;AFR_AF=0.0008;EUR_AF=0.0348;SAS_AF=0.0225;AA=C|||;VT=SNP
14	104439190	rs75241472	C	G	100	PASS	AC=166;AF=0.033147;AN=5008;NS=2504;DP=19888;EAS_AF=0.0585;AMR_AF=0.0447;AFR_AF=0.0008;EUR_AF=0.0338;SAS_AF=0.0419;AA=C|||;VT=SNP
14	104439386	rs11623042	G	C	100	PASS	AC=2517;AF=0.502596;AN=5008;NS=2504;DP=19008;EAS_AF=0.5933;AMR_AF=0.4597;AFR_AF=0.3079;EUR_AF=0.5954;SAS_AF=0.6074;AA=G|||;VT=SNP
14	104440029	rs8008510	A	T	100	PASS	AC=2682;AF=0.535543;AN=5008;NS=2504;DP=18151;EAS_AF=0.6518;AMR_AF=0.5043;AFR_AF=0.3086;EUR_AF=0.6292;SAS_AF=0.6483;AA=A|||;VT=SNP
14	104440382	rs8009349	C	T	100	PASS	AC=2870;AF=0.573083;AN=5008;NS=2504;DP=18005;EAS_AF=0.6647;AMR_AF=0.6153;AFR_AF=0.3631;EUR_AF=0.6292;SAS_AF=0.6748;AA=T|||;VT=SNP
14	104440655	rs75505606	A	G	100	PASS	AC=166;AF=0.033147;AN=5008;NS=2504;DP=18252;EAS_AF=0.0585;AMR_AF=0.0447;AFR_AF=0.0008;EUR_AF=0.0338;SAS_AF=0.0419;AA=G|||;VT=SNP
14	104440968	rs75045589	T	C	100	PASS	AC=165;AF=0.0329473;AN=5008;NS=2504;DP=15486;EAS_AF=0.0575;AMR_AF=0.0447;AFR_AF=0.0008;EUR_AF=0.0338;SAS_AF=0.0419;AA=T|||;VT=SNP
14	104441122	rs113430396	A	G	100	PASS	AC=167;AF=0.0333466;AN=5008;NS=2504;DP=11116;EAS_AF=0.0585;AMR_AF=0.0461;AFR_AF=0.0008;EUR_AF=0.0338;SAS_AF=0.0419;AA=A|||;VT=SNP
14	104442736	rs113675183	A	G	100	PASS	AC=166;AF=0.033147;AN=5008;NS=2504;DP=16745;EAS_AF=0.0585;AMR_AF=0.0447;AFR_AF=0.0008;EUR_AF=0.0338;SAS_AF=0.0419;AA=G|||;VT=SNP
14	104443117	rs2887389	G	T	100	PASS	AC=2200;AF=0.439297;AN=5008;NS=2504;DP=20108;EAS_AF=0.4067;AMR_AF=0.5245;AFR_AF=0.4811;EUR_AF=0.4026;SAS_AF=0.3937;AA=T|||;VT=SNP
14	104444165	rs76593005	T	C	100	PASS	AC=155;AF=0.0309505;AN=5008;NS=2504;DP=17245;EAS_AF=0.0476;AMR_AF=0.0447;AFR_AF=0.0008;EUR_AF=0.0338;SAS_AF=0.0419;AA=t|||;VT=SNP
14	104445145	rs79579617	C	G	100	PASS	AC=166;AF=0.033147;AN=5008;NS=2504;DP=18632;EAS_AF=0.0585;AMR_AF=0.0447;AFR_AF=0.0008;EUR_AF=0.0338;SAS_AF=0.0419;AA=G|||;VT=SNP
14	104445245	rs78503788	G	T	100	PASS	AC=166;AF=0.033147;AN=5008;NS=2504;DP=19765;EAS_AF=0.0585;AMR_AF=0.0447;AFR_AF=0.0008;EUR_AF=0.0338;SAS_AF=0.0419;AA=G|||;VT=SNP
14	104445307	rs78004895	T	C	100	PASS	AC=155;AF=0.0309505;AN=5008;NS=2504;DP=18641;EAS_AF=0.0476;AMR_AF=0.0447;AFR_AF=0.0008;EUR_AF=0.0338;SAS_AF=0.0419;AA=T|||;VT=SNP
14	104446209	rs8022833	A	G	100	PASS	AC=1845;AF=0.368411;AN=5008;NS=2504;DP=17340;EAS_AF=0.3353;AMR_AF=0.3689;AFR_AF=0.4244;EUR_AF=0.3698;SAS_AF=0.3252;AA=A|||;VT=SNP
14	104446309	rs11625083	C	T	100	PASS	AC=2513;AF=0.501797;AN=5008;NS=2504;DP=18392;EAS_AF=0.5933;AMR_AF=0.4597;AFR_AF=0.3048;EUR_AF=0.5954;SAS_AF=0.6074;AA=C|||;VT=SNP
14	104446416	rs58289480	A	G	100	PASS	AC=1618;AF=0.323083;AN=5008;NS=2504;DP=17504;EAS_AF=0.3343;AMR_AF=0.353;AFR_AF=0.2769;EUR_AF=0.3579;SAS_AF=0.317;AA=A|||;VT=SNP
14	104447397	rs1957517	A	G	100	PASS	AC=1841;AF=0.367612;AN=5008;NS=2504;DP=16614;EAS_AF=0.3353;AMR_AF=0.3674;AFR_AF=0.4221;EUR_AF=0.3698;SAS_AF=0.3252;AA=A|||;VT=SNP
14	104447711	rs10144271	C	T	100	PASS	AC=361;AF=0.0720847;AN=5008;NS=2504;DP=19498;EAS_AF=0.0714;AMR_AF=0.1556;AFR_AF=0.0605;EUR_AF=0.0338;SAS_AF=0.0685;AA=T|||;VT=SNP
14	104448221	rs4906395	T	C	100	PASS	AC=2010;AF=0.401358;AN=5008;NS=2504;DP=21208;EAS_AF=0.3938;AMR_AF=0.4121;AFR_AF=0.4244;EUR_AF=0.4036;SAS_AF=0.3681;AA=T|||;VT=SNP
14	104448435	rs34964872	T	A	100	PASS	AC=1312;AF=0.261981;AN=5008;NS=2504;DP=19279;EAS_AF=0.2907;AMR_AF=0.255;AFR_AF=0.0908;EUR_AF=0.2853;SAS_AF=0.4448;AA=T|||;VT=SNP
14	104450268	rs147120448	A	T	100	PASS	AC=166;AF=0.033147;AN=5008;NS=2504;DP=20858;EAS_AF=0.0585;AMR_AF=0.0447;AFR_AF=0.0008;EUR_AF=0.0338;SAS_AF=0.0419;AA=A|||;VT=SNP
14	104450892	rs34288430	G	A	100	PASS	AC=1203;AF=0.240216;AN=5008;NS=2504;DP=20758;EAS_AF=0.2887;AMR_AF=0.2522;AFR_AF=0.0113;EUR_AF=0.2853;SAS_AF=0.4448;AA=G|||;VT=SNP
14	104450972	rs10139271	A	G	100	PASS	AC=2203;AF=0.439896;AN=5008;NS=2504;DP=19722;EAS_AF=0.4077;AMR_AF=0.5231;AFR_AF=0.4826;EUR_AF=0.4036;SAS_AF=0.3937;AA=G|||;VT=SNP
14	104451130	rs10139483	C	T	100	PASS	AC=2202;AF=0.439696;AN=5008;NS=2504;DP=18877;EAS_AF=0.4067;AMR_AF=0.5231;AFR_AF=0.4826;EUR_AF=0.4036;SAS_AF=0.3937;AA=T|||;VT=SNP
14	104451143	rs11847797	G	A	100	PASS	AC=1617;AF=0.322883;AN=5008;NS=2504;DP=19017;EAS_AF=0.3343;AMR_AF=0.3516;AFR_AF=0.2769;EUR_AF=0.3579;SAS_AF=0.317;AA=G|||;VT=SNP
14	104451432	rs4906396	A	C	100	PASS	AC=1617;AF=0.322883;AN=5008;NS=2504;DP=22355;EAS_AF=0.3343;AMR_AF=0.3516;AFR_AF=0.2769;EUR_AF=0.3579;SAS_AF=0.317;AA=A|||;VT=SNP
14	104452045	rs55866217	G	A	100	PASS	AC=194;AF=0.038738;AN=5008;NS=2504;DP=23989;EAS_AF=0.0129;AMR_AF=0.111;AFR_AF=0.0416;EUR_AF=0.0109;SAS_AF=0.0389;AA=g|||;VT=SNP
14	104452405	rs10143030	C	G	100	PASS	AC=1612;AF=0.321885;AN=5008;NS=2504;DP=20940;EAS_AF=0.3343;AMR_AF=0.3516;AFR_AF=0.2731;EUR_AF=0.3579;SAS_AF=0.317;AA=C|||;VT=SNP
14	104452640	rs10143389	G	A	100	PASS	AC=1613;AF=0.322085;AN=5008;NS=2504;DP=18906;EAS_AF=0.3343;AMR_AF=0.3516;AFR_AF=0.2731;EUR_AF=0.3588;SAS_AF=0.317;AA=G|||;VT=SNP;EX_TARGET
14	104452836	rs111649715	A	G	100	PASS	AC=166;AF=0.033147;AN=5008;NS=2504;DP=15419;EAS_AF=0.0585;AMR_AF=0.0447;AFR_AF=0.0008;EUR_AF=0.0338;SAS_AF=0.0419;AA=A|||;VT=SNP
14	104453162	rs61248168	T	A	100	PASS	AC=1613;AF=0.322085;AN=5008;NS=2504;DP=15305;EAS_AF=0.3353;AMR_AF=0.3516;AFR_AF=0.2731;EUR_AF=0.3579;SAS_AF=0.317;AA=T|||;VT=SNP
14	104453203	rs143384074	A	G	100	PASS	AC=198;AF=0.0395367;AN=5008;NS=2504;DP=15014;EAS_AF=0.0129;AMR_AF=0.111;AFR_AF=0.0446;EUR_AF=0.0109;SAS_AF=0.0389;AA=A|||;VT=SNP
14	104453601	rs74791876	C	G	100	PASS	AC=165;AF=0.0329473;AN=5008;NS=2504;DP=20536;EAS_AF=0.0585;AMR_AF=0.0447;AFR_AF=0;EUR_AF=0.0338;SAS_AF=0.0419;AA=C|||;VT=SNP
14	104453989	rs12436665	G	T	100	PASS	AC=216;AF=0.043131;AN=5008;NS=2504;DP=20004;EAS_AF=0.0129;AMR_AF=0.111;AFR_AF=0.0582;EUR_AF=0.0109;SAS_AF=0.0389;AA=G|||;VT=SNP
14	104454851	rs28545507	C	T	100	PASS	AC=358;AF=0.0714856;AN=5008;NS=2504;DP=19686;EAS_AF=0.0714;AMR_AF=0.1556;AFR_AF=0.059;EUR_AF=0.0338;SAS_AF=0.0675;AA=T|||;VT=SNP
14	104456023	rs77840443	T	C	100	PASS	AC=165;AF=0.0329473;AN=5008;NS=2504;DP=22410;EAS_AF=0.0585;AMR_AF=0.0447;AFR_AF=0;EUR_AF=0.0338;SAS_AF=0.0419;AA=T|||;VT=SNP
14	104456685	rs76358946	T	C	100	PASS	AC=154;AF=0.0307508;AN=5008;NS=2504;DP=21985;EAS_AF=0.0476;AMR_AF=0.0447;AFR_AF=0;EUR_AF=0.0338;SAS_AF=0.0419;AA=T|||;VT=SNP
14	104457195	rs1957518	G	A	100	PASS	AC=1613;AF=0.322085;AN=5008;NS=2504;DP=18089;EAS_AF=0.3343;AMR_AF=0.3516;AFR_AF=0.2738;EUR_AF=0.3579;SAS_AF=0.317;AA=G|||;VT=SNP
14	104459452	rs7143936	A	C	100	PASS	AC=1297;AF=0.258986;AN=5008;NS=2504;DP=12179;EAS_AF=0.3095;AMR_AF=0.255;AFR_AF=0.0598;EUR_AF=0.2863;SAS_AF=0.4509;AA=A|||;VT=SNP
14	104460238	rs76242853	T	A	100	PASS	AC=166;AF=0.033147;AN=5008;NS=2504;DP=20567;EAS_AF=0.0585;AMR_AF=0.0461;AFR_AF=0;EUR_AF=0.0338;SAS_AF=0.0419;AA=T|||;VT=SNP
14	104461323	rs76012617	G	A	100	PASS	AC=166;AF=0.033147;AN=5008;NS=2504;DP=17634;EAS_AF=0.0585;AMR_AF=0.0461;AFR_AF=0;EUR_AF=0.0338;SAS_AF=0.0419;AA=G|||;VT=SNP
14	104461494	rs10132127	C	G	100	PASS	AC=1843;AF=0.368011;AN=5008;NS=2504;DP=17939;EAS_AF=0.3363;AMR_AF=0.366;AFR_AF=0.4236;EUR_AF=0.3698;SAS_AF=0.3252;AA=C|||;VT=SNP
14	104461554	rs10132153	C	A	100	PASS	AC=1842;AF=0.367812;AN=5008;NS=2504;DP=18403;EAS_AF=0.3353;AMR_AF=0.366;AFR_AF=0.4236;EUR_AF=0.3698;SAS_AF=0.3252;AA=C|||;VT=SNP
14	104462830	rs8014546	A	T	100	PASS	AC=1617;AF=0.322883;AN=5008;NS=2504;DP=20767;EAS_AF=0.3343;AMR_AF=0.3501;AFR_AF=0.2776;EUR_AF=0.3579;SAS_AF=0.317;AA=A|||;VT=SNP
14	104463403	rs111450956	T	C	100	PASS	AC=166;AF=0.033147;AN=5008;NS=2504;DP=20839;EAS_AF=0.0585;AMR_AF=0.0461;AFR_AF=0;EUR_AF=0.0338;SAS_AF=0.0419;AA=T|||;VT=SNP
14	104463525	rs72712900	G	A	100	PASS	AC=1622;AF=0.323882;AN=5008;NS=2504;DP=22771;EAS_AF=0.3393;AMR_AF=0.3501;AFR_AF=0.2776;EUR_AF=0.3579;SAS_AF=0.317;AA=G|||;VT=SNP
14	104463775	rs4906397	C	T	100	PASS	AC=1598;AF=0.319089;AN=5008;NS=2504;DP=18621;EAS_AF=0.3343;AMR_AF=0.3444;AFR_AF=0.2769;EUR_AF=0.3469;SAS_AF=0.3139;AA=C|||;VT=SNP
14	104464364	rs55938939	G	A	100	PASS	AC=1598;AF=0.319089;AN=5008;NS=2504;DP=12500;EAS_AF=0.3393;AMR_AF=0.3444;AFR_AF=0.2731;EUR_AF=0.3469;SAS_AF=0.3139;AA=G|||;VT=SNP
14	104464800	rs11625697	C	T	100	PASS	AC=1326;AF=0.264776;AN=5008;NS=2504;DP=14533;EAS_AF=0.2877;AMR_AF=0.255;AFR_AF=0.1044;EUR_AF=0.2853;SAS_AF=0.4438;AA=C|||;VT=SNP
14	104464809	rs10142229	C	T	100	PASS	AC=403;AF=0.0804712;AN=5008;NS=2504;DP=14490;EAS_AF=0.0714;AMR_AF=0.1614;AFR_AF=0.0893;EUR_AF=0.0338;SAS_AF=0.0685;AA=C|||;VT=SNP
14	104465177	rs2005081	T	A	100	PASS	AC=1326;AF=0.264776;AN=5008;NS=2504;DP=13318;EAS_AF=0.2877;AMR_AF=0.255;AFR_AF=0.1044;EUR_AF=0.2853;SAS_AF=0.4438;AA=T|||;VT=SNP
14	104465198	rs113306744	C	T	100	PASS	AC=155;AF=0.0309505;AN=5008;NS=2504;DP=13453;EAS_AF=0.0476;AMR_AF=0.0461;AFR_AF=0;EUR_AF=0.0338;SAS_AF=0.0419;AA=C|||;VT=SNP
14	104465418	rs4906399	C	T	100	PASS	AC=1603;AF=0.320088;AN=5008;NS=2504;DP=16919;EAS_AF=0.3393;AMR_AF=0.3444;AFR_AF=0.2769;EUR_AF=0.3469;SAS_AF=0.3139;AA=C|||;VT=SNP
14	104467171	rs7160557	G	A	100	PASS	AC=2221;AF=0.44349;AN=5008;NS=2504;DP=17126;EAS_AF=0.4117;AMR_AF=0.5202;AFR_AF=0.5053;EUR_AF=0.3926;SAS_AF=0.3906;AA=A|||;VT=SNP
14	104467286	rs113944501	A	G	100	PASS	AC=166;AF=0.033147;AN=5008;NS=2504;DP=15527;EAS_AF=0.0585;AMR_AF=0.0461;AFR_AF=0;EUR_AF=0.0338;SAS_AF=0.0419;AA=A|||;VT=SNP
14	104467679	rs61319604	C	T	100	PASS	AC=1828;AF=0.365016;AN=5008;NS=2504;DP=21755;EAS_AF=0.3403;AMR_AF=0.3602;AFR_AF=0.4228;EUR_AF=0.3588;SAS_AF=0.3221;AA=C|||;VT=SNP
14	104468545	rs72714904	T	C	100	PASS	AC=1828;AF=0.365016;AN=5008;NS=2504;DP=14051;EAS_AF=0.3403;AMR_AF=0.3602;AFR_AF=0.4228;EUR_AF=0.3588;SAS_AF=0.3221;AA=t|||;VT=SNP
14	104468630	rs111907699	G	A	100	PASS	AC=134;AF=0.0267572;AN=5008;NS=2504;DP=12966;EAS_AF=0.0476;AMR_AF=0.0461;AFR_AF=0;EUR_AF=0.0338;SAS_AF=0.0204;AA=-|||;VT=SNP
14	104469543	rs10135296	G	T	100	PASS	AC=1829;AF=0.365216;AN=5008;NS=2504;DP=18006;EAS_AF=0.3403;AMR_AF=0.3602;AFR_AF=0.4228;EUR_AF=0.3588;SAS_AF=0.3231;AA=g|||;VT=SNP
14	104469804	rs11623061	A	G	100	PASS	AC=1145;AF=0.228634;AN=5008;NS=2504;DP=18737;EAS_AF=0.3006;AMR_AF=0.2075;AFR_AF=0.1611;EUR_AF=0.3211;SAS_AF=0.1656;AA=A|||;VT=SNP
14	104469932	rs78035796	C	G	100	PASS	AC=145;AF=0.0289537;AN=5008;NS=2504;DP=19486;EAS_AF=0.0585;AMR_AF=0.0461;AFR_AF=0;EUR_AF=0.0338;SAS_AF=0.0204;AA=C|||;VT=SNP
14	104470312	rs8010286	T	C	100	PASS	AC=1603;AF=0.320088;AN=5008;NS=2504;DP=18765;EAS_AF=0.3393;AMR_AF=0.3444;AFR_AF=0.2769;EUR_AF=0.3469;SAS_AF=0.3139;AA=T|||;VT=SNP
14	104470686	rs28391043	G	A	100	PASS	AC=1598;AF=0.319089;AN=5008;NS=2504;DP=14540;EAS_AF=0.3393;AMR_AF=0.3444;AFR_AF=0.2731;EUR_AF=0.3469;SAS_AF=0.3139;AA=G|||;VT=SNP
14	104470957	rs139029533	C	T	100	PASS	AC=125;AF=0.0249601;AN=5008;NS=2504;DP=15945;EAS_AF=0.0585;AMR_AF=0.0331;AFR_AF=0;EUR_AF=0.0129;SAS_AF=0.0307;AA=C|||;VT=SNP
14	104471120	rs9671921	A	G	100	PASS	AC=2226;AF=0.444489;AN=5008;NS=2504;DP=17789;EAS_AF=0.4117;AMR_AF=0.5216;AFR_AF=0.5083;EUR_AF=0.3926;SAS_AF=0.3906;AA=G|||;VT=SNP
14	104471857	rs12147828	C	T	100	PASS	AC=1828;AF=0.365016;AN=5008;NS=2504;DP=19124;EAS_AF=0.3403;AMR_AF=0.3602;AFR_AF=0.4228;EUR_AF=0.3588;SAS_AF=0.3221;AA=C|||;VT=SNP
14	104471858	rs45523439	G	A	100	PASS	AC=166;AF=0.033147;AN=5008;NS=2504;DP=18982;EAS_AF=0.0585;AMR_AF=0.0461;AFR_AF=0;EUR_AF=0.0338;SAS_AF=0.0419;AA=G|||;VT=SNP
14	104471965	rs12147936	C	T	100	PASS	AC=1604;AF=0.320288;AN=5008;NS=2504;DP=21330;EAS_AF=0.3403;AMR_AF=0.3444;AFR_AF=0.2769;EUR_AF=0.3469;SAS_AF=0.3139;AA=C|||;VT=SNP
14	104473253	rs4900607	A	G	100	PASS	AC=2226;AF=0.444489;AN=5008;NS=2504;DP=17515;EAS_AF=0.4117;AMR_AF=0.5216;AFR_AF=0.5083;EUR_AF=0.3926;SAS_AF=0.3906;AA=G|||;VT=SNP
14	104473744	rs12100528	G	A	100	PASS	AC=1879;AF=0.3752;AN=5008;NS=2504;DP=17298;EAS_AF=0.3403;AMR_AF=0.3646;AFR_AF=0.4592;EUR_AF=0.3588;SAS_AF=0.3221;AA=G|||;VT=SNP
14	104474239	rs11160775	C	T	100	PASS	AC=4203;AF=0.839257;AN=5008;NS=2504;DP=14442;EAS_AF=0.9395;AMR_AF=0.9107;AFR_AF=0.5741;EUR_AF=0.9533;SAS_AF=0.9264;AA=C|||;VT=SNP
14	104474368	rs11622617	G	A	100	PASS	AC=1112;AF=0.222045;AN=5008;NS=2504;DP=17760;EAS_AF=0.3006;AMR_AF=0.2061;AFR_AF=0.1346;EUR_AF=0.3211;SAS_AF=0.1687;AA=G|||;VT=SNP
14	104475034	rs4906401	A	G	100	PASS	AC=1829;AF=0.365216;AN=5008;NS=2504;DP=19107;EAS_AF=0.3403;AMR_AF=0.3602;AFR_AF=0.4236;EUR_AF=0.3588;SAS_AF=0.3221;AA=A|||;VT=SNP
14	104476387	rs11160777	A	G	100	PASS	AC=2660;AF=0.53115;AN=5008;NS=2504;DP=15350;EAS_AF=0.6468;AMR_AF=0.5086;AFR_AF=0.2829;EUR_AF=0.6402;SAS_AF=0.6513;AA=A|||;VT=SNP
14	104476725	rs4906402	G	A	100	PASS	AC=1834;AF=0.366214;AN=5008;NS=2504;DP=15558;EAS_AF=0.3413;AMR_AF=0.3617;AFR_AF=0.4236;EUR_AF=0.3618;SAS_AF=0.3221;AA=G|||;VT=SNP
14	104476776	rs8004769	T	A	100	PASS	AC=1145;AF=0.228634;AN=5008;NS=2504;DP=14101;EAS_AF=0.3006;AMR_AF=0.2075;AFR_AF=0.1611;EUR_AF=0.3211;SAS_AF=0.1656;AA=T|||;VT=SNP
14	104477878	rs28522352	T	A	100	PASS	AC=1578;AF=0.315096;AN=5008;NS=2504;DP=18079;EAS_AF=0.3313;AMR_AF=0.3372;AFR_AF=0.2746;EUR_AF=0.3439;SAS_AF=0.3078;AA=T|||;VT=SNP
14	104478740	rs11160778	C	T	100	PASS	AC=2471;AF=0.493411;AN=5008;NS=2504;DP=16100;EAS_AF=0.5883;AMR_AF=0.4625;AFR_AF=0.2655;EUR_AF=0.6064;SAS_AF=0.6094;AA=C|||;VT=SNP
14	104479024	rs11851441	A	G	100	PASS	AC=1603;AF=0.320088;AN=5008;NS=2504;DP=15041;EAS_AF=0.3393;AMR_AF=0.3444;AFR_AF=0.2769;EUR_AF=0.3469;SAS_AF=0.3139;AA=A|||;VT=SNP
14	104479301	rs12895187	G	A	100	PASS	AC=2471;AF=0.493411;AN=5008;NS=2504;DP=20888;EAS_AF=0.5883;AMR_AF=0.4625;AFR_AF=0.2655;EUR_AF=0.6064;SAS_AF=0.6094;AA=G|||;VT=SNP
14	104479732	rs11628958	G	A	100	PASS	AC=238;AF=0.047524;AN=5008;NS=2504;DP=18886;EAS_AF=0.0089;AMR_AF=0.0346;AFR_AF=0.0045;EUR_AF=0.0835;SAS_AF=0.1176;AA=G|||;VT=SNP
14	104479833	rs11851723	C	T	100	PASS	AC=1606;AF=0.320687;AN=5008;NS=2504;DP=17855;EAS_AF=0.3393;AMR_AF=0.3444;AFR_AF=0.2769;EUR_AF=0.3499;SAS_AF=0.3139;AA=C|||;VT=SNP
14	104480857	rs7145703	A	G	100	PASS	AC=2471;AF=0.493411;AN=5008;NS=2504;DP=15107;EAS_AF=0.5883;AMR_AF=0.4625;AFR_AF=0.2655;EUR_AF=0.6064;SAS_AF=0.6094;AA=A|||;VT=SNP
14	104481083	rs11160779	T	C	100	PASS	AC=1604;AF=0.320288;AN=5008;NS=2504;DP=18980;EAS_AF=0.3393;AMR_AF=0.3444;AFR_AF=0.2769;EUR_AF=0.3479;SAS_AF=0.3139;AA=T|||;VT=SNP;EX_TARGET
14	104481957	rs12889168	A	T	100	PASS	AC=1326;AF=0.264776;AN=5008;NS=2504;DP=18787;EAS_AF=0.2877;AMR_AF=0.255;AFR_AF=0.1044;EUR_AF=0.2853;SAS_AF=0.4438;AA=A|||;VT=SNP
14	104482637	rs11628717	G	A	100	PASS	AC=2496;AF=0.498403;AN=5008;NS=2504;DP=18413;EAS_AF=0.5883;AMR_AF=0.4625;AFR_AF=0.2837;EUR_AF=0.6064;SAS_AF=0.6104;AA=G|||;VT=SNP
14	104482674	rs7158223	G	T	100	PASS	AC=1870;AF=0.373403;AN=5008;NS=2504;DP=19942;EAS_AF=0.3403;AMR_AF=0.3631;AFR_AF=0.4531;EUR_AF=0.3588;SAS_AF=0.3221;AA=G|||;VT=SNP
14	104482874	rs72714909	C	A	100	PASS	AC=1603;AF=0.320088;AN=5008;NS=2504;DP=18840;EAS_AF=0.3393;AMR_AF=0.3444;AFR_AF=0.2769;EUR_AF=0.3469;SAS_AF=0.3139;AA=C|||;VT=SNP
14	104484346	rs34317359	G	A	100	PASS	AC=1130;AF=0.225639;AN=5008;NS=2504;DP=17725;EAS_AF=0.3006;AMR_AF=0.2061;AFR_AF=0.1513;EUR_AF=0.3211;SAS_AF=0.1646;AA=G|||;VT=SNP
14	104484646	rs12589669	T	C	100	PASS	AC=1093;AF=0.218251;AN=5008;NS=2504;DP=21094;EAS_AF=0.3006;AMR_AF=0.2046;AFR_AF=0.1233;EUR_AF=0.3211;SAS_AF=0.1656;AA=T|||;VT=SNP
14	104485781	rs112111100	C	T	100	PASS	AC=145;AF=0.0289537;AN=5008;NS=2504;DP=18394;EAS_AF=0.0585;AMR_AF=0.0461;AFR_AF=0;EUR_AF=0.0338;SAS_AF=0.0204;AA=C|||;VT=SNP
14	104485969	rs74089113	G	C	100	PASS	AC=2057;AF=0.410743;AN=5008;NS=2504;DP=18924;EAS_AF=0.3998;AMR_AF=0.4121;AFR_AF=0.4667;EUR_AF=0.3926;SAS_AF=0.364;AA=C|||;VT=SNP
14	104486251	rs12896676	G	A	100	PASS	AC=2479;AF=0.495008;AN=5008;NS=2504;DP=20858;EAS_AF=0.5873;AMR_AF=0.4611;AFR_AF=0.2731;EUR_AF=0.6064;SAS_AF=0.6094;AA=G|||;VT=SNP
14	104486455	rs61997591	G	A	100	PASS	AC=1096;AF=0.21885;AN=5008;NS=2504;DP=20386;EAS_AF=0.3006;AMR_AF=0.2046;AFR_AF=0.1233;EUR_AF=0.3211;SAS_AF=0.1687;AA=G|||;VT=SNP
14	104487695	rs77243543	A	G	100	PASS	AC=166;AF=0.033147;AN=5008;NS=2504;DP=18745;EAS_AF=0.0585;AMR_AF=0.0461;AFR_AF=0;EUR_AF=0.0338;SAS_AF=0.0419;AA=A|||;VT=SNP
14	104487962	rs35804835	G	A	100	PASS	AC=1135;AF=0.226637;AN=5008;NS=2504;DP=15939;EAS_AF=0.3006;AMR_AF=0.2061;AFR_AF=0.1513;EUR_AF=0.3211;SAS_AF=0.1697;AA=G|||;VT=SNP
14	104489377	rs11628540	G	A	100	PASS	AC=2496;AF=0.498403;AN=5008;NS=2504;DP=11863;EAS_AF=0.5893;AMR_AF=0.4625;AFR_AF=0.2837;EUR_AF=0.6064;SAS_AF=0.6094;AA=g|||;VT=SNP
14	104491479	rs113343758	C	T	100	PASS	AC=147;AF=0.029353;AN=5008;NS=2504;DP=15752;EAS_AF=0.0605;AMR_AF=0.0461;AFR_AF=0;EUR_AF=0.0338;SAS_AF=0.0204;AA=C|||;VT=SNP
14	104493629	rs11626960	C	T	100	PASS	AC=2496;AF=0.498403;AN=5008;NS=2504;DP=13541;EAS_AF=0.5903;AMR_AF=0.464;AFR_AF=0.2829;EUR_AF=0.6064;SAS_AF=0.6084;AA=C|||;VT=SNP
14	104494121	rs28725314	C	T	100	PASS	AC=1596;AF=0.31869;AN=5008;NS=2504;DP=17500;EAS_AF=0.3343;AMR_AF=0.3429;AFR_AF=0.2776;EUR_AF=0.3469;SAS_AF=0.3119;AA=C|||;VT=SNP
14	104494563	rs10137997	T	C	100	PASS	AC=1599;AF=0.319289;AN=5008;NS=2504;DP=19458;EAS_AF=0.3353;AMR_AF=0.3429;AFR_AF=0.2776;EUR_AF=0.3469;SAS_AF=0.3139;AA=T|||;VT=SNP
14	104494806	rs10149233	G	A	100	PASS	AC=1598;AF=0.319089;AN=5008;NS=2504;DP=21001;EAS_AF=0.3343;AMR_AF=0.3429;AFR_AF=0.2776;EUR_AF=0.3469;SAS_AF=0.3139;AA=G|||;VT=SNP
14	104495302	rs75769224	C	G	100	PASS	AC=166;AF=0.033147;AN=5008;NS=2504;DP=19464;EAS_AF=0.0585;AMR_AF=0.0461;AFR_AF=0;EUR_AF=0.0338;SAS_AF=0.0419;AA=C|||;VT=SNP
14	104497198	rs10135338	G	A	100	PASS	AC=1599;AF=0.319289;AN=5008;NS=2504;DP=8111;EAS_AF=0.3353;AMR_AF=0.3429;AFR_AF=0.2776;EUR_AF=0.3469;SAS_AF=0.3139;AA=G|||;VT=SNP
14	104497543	rs10135507	C	T	100	PASS	AC=1599;AF=0.319289;AN=5008;NS=2504;DP=13729;EAS_AF=0.3353;AMR_AF=0.3429;AFR_AF=0.2776;EUR_AF=0.3469;SAS_AF=0.3139;AA=C|||;VT=SNP
14	104498837	rs9944058	C	T	100	PASS	AC=2844;AF=0.567891;AN=5008;NS=2504;DP=17099;EAS_AF=0.624;AMR_AF=0.598;AFR_AF=0.3222;EUR_AF=0.6322;SAS_AF=0.7546;AA=C|||;VT=SNP
14	104499191	rs2146241	C	T	100	PASS	AC=2494;AF=0.498003;AN=5008;NS=2504;DP=17328;EAS_AF=0.5883;AMR_AF=0.4625;AFR_AF=0.2829;EUR_AF=0.6064;SAS_AF=0.6094;AA=C|||;VT=SNP
14	104499199	rs74533093	C	T	100	PASS	AC=166;AF=0.033147;AN=5008;NS=2504;DP=17082;EAS_AF=0.0585;AMR_AF=0.0461;AFR_AF=0;EUR_AF=0.0338;SAS_AF=0.0419;AA=C|||;VT=SNP
14	104499467	rs72714917	C	T	100	PASS	AC=901;AF=0.179912;AN=5008;NS=2504;DP=19745;EAS_AF=0.3343;AMR_AF=0.2594;AFR_AF=0.0151;EUR_AF=0.1988;SAS_AF=0.1677;AA=C|||;VT=SNP
14	104500773	rs12590854	C	T	100	PASS	AC=1127;AF=0.22504;AN=5008;NS=2504;DP=17368;EAS_AF=0.3046;AMR_AF=0.2061;AFR_AF=0.143;EUR_AF=0.3211;SAS_AF=0.1687;AA=C|||;VT=SNP
14	104500830	rs9944163	G	T	100	PASS	AC=1600;AF=0.319489;AN=5008;NS=2504;DP=18999;EAS_AF=0.3363;AMR_AF=0.3429;AFR_AF=0.2776;EUR_AF=0.3469;SAS_AF=0.3139;AA=G|||;VT=SNP
14	104503033	rs11160780	G	A	100	PASS	AC=1601;AF=0.319688;AN=5008;NS=2504;DP=21753;EAS_AF=0.3363;AMR_AF=0.3429;AFR_AF=0.2776;EUR_AF=0.3479;SAS_AF=0.3139;AA=G|||;VT=SNP
14	104503233	rs7156122	G	A	100	PASS	AC=1997;AF=0.398762;AN=5008;NS=2504;DP=15827;EAS_AF=0.3998;AMR_AF=0.4049;AFR_AF=0.4251;EUR_AF=0.3926;SAS_AF=0.364;AA=A|||;VT=SNP
14	104503628	rs4906408	G	T	100	PASS	AC=1605;AF=0.320487;AN=5008;NS=2504;DP=15580;EAS_AF=0.3403;AMR_AF=0.3429;AFR_AF=0.2784;EUR_AF=0.3469;SAS_AF=0.3139;AA=G|||;VT=SNP
14	104503662	rs941946	G	A	100	PASS	AC=1305;AF=0.260583;AN=5008;NS=2504;DP=16186;EAS_AF=0.2877;AMR_AF=0.2565;AFR_AF=0.09;EUR_AF=0.2853;SAS_AF=0.4407;AA=G|||;VT=SNP
14	104503679	rs4900608	G	A	100	PASS	AC=1588;AF=0.317093;AN=5008;NS=2504;DP=16572;EAS_AF=0.3403;AMR_AF=0.3429;AFR_AF=0.2776;EUR_AF=0.3469;SAS_AF=0.2975;AA=G|||;VT=SNP
14	104504115	rs75429207	T	G	100	PASS	AC=166;AF=0.033147;AN=5008;NS=2504;DP=21594;EAS_AF=0.0585;AMR_AF=0.0461;AFR_AF=0;EUR_AF=0.0338;SAS_AF=0.0419;AA=T|||;VT=SNP
14	104504119	rs79667722	A	G	100	PASS	AC=181;AF=0.0361422;AN=5008;NS=2504;DP=21751;EAS_AF=0.0585;AMR_AF=0.0476;AFR_AF=0;EUR_AF=0.0398;SAS_AF=0.0501;AA=A|||;VT=SNP
14	104504515	rs4906409	T	C	100	PASS	AC=1606;AF=0.320687;AN=5008;NS=2504;DP=20016;EAS_AF=0.3413;AMR_AF=0.3444;AFR_AF=0.2776;EUR_AF=0.3469;SAS_AF=0.3139;AA=T|||;VT=SNP
14	104504695	rs877009	T	C	100	PASS	AC=1887;AF=0.376797;AN=5008;NS=2504;DP=19355;EAS_AF=0.3423;AMR_AF=0.3631;AFR_AF=0.4644;EUR_AF=0.3588;SAS_AF=0.3221;AA=C|||;VT=SNP
14	104504884	rs60558048	G	T	100	PASS	AC=453;AF=0.0904553;AN=5008;NS=2504;DP=17533;EAS_AF=0.0625;AMR_AF=0.0648;AFR_AF=0.2027;EUR_AF=0.0467;SAS_AF=0.0307;AA=G|||;VT=SNP
14	104505286	rs11626404	C	T	100	PASS	AC=1248;AF=0.249201;AN=5008;NS=2504;DP=19510;EAS_AF=0.2877;AMR_AF=0.255;AFR_AF=0.0477;EUR_AF=0.2853;SAS_AF=0.4407;AA=C|||;VT=SNP
14	104505741	rs12589388	C	T	100	PASS	AC=2490;AF=0.497204;AN=5008;NS=2504;DP=23040;EAS_AF=0.5903;AMR_AF=0.4669;AFR_AF=0.2731;EUR_AF=0.6074;SAS_AF=0.6125;AA=C|||;VT=SNP
14	104505749	rs10144682	G	A	100	PASS	AC=1597;AF=0.31889;AN=5008;NS=2504;DP=23195;EAS_AF=0.3383;AMR_AF=0.3415;AFR_AF=0.2776;EUR_AF=0.3459;SAS_AF=0.3108;AA=g|||;VT=SNP
14	104505750	rs12589390	C	T	100	PASS	AC=2495;AF=0.498203;AN=5008;NS=2504;DP=23288;EAS_AF=0.5903;AMR_AF=0.4669;AFR_AF=0.2769;EUR_AF=0.6074;SAS_AF=0.6125;AA=C|||;VT=SNP
14	104506888	rs2273842	C	T	100	PASS	AC=2488;AF=0.496805;AN=5008;NS=2504;DP=23115;EAS_AF=0.5893;AMR_AF=0.464;AFR_AF=0.2769;EUR_AF=0.6064;SAS_AF=0.6094;AA=C|||;VT=SNP
14	104507049	rs56231040	T	C	100	PASS	AC=1244;AF=0.248403;AN=5008;NS=2504;DP=18480;EAS_AF=0.2877;AMR_AF=0.255;AFR_AF=0.0446;EUR_AF=0.2853;SAS_AF=0.4407;AA=T|||;VT=SNP
14	104507283	rs71417892	G	A	100	PASS	AC=535;AF=0.106829;AN=5008;NS=2504;DP=22252;EAS_AF=0.0923;AMR_AF=0.121;AFR_AF=0.0061;EUR_AF=0.1561;SAS_AF=0.1973;AA=G|||;VT=SNP
14	104509076	rs11622475	C	T	100	PASS	AC=1243;AF=0.248203;AN=5008;NS=2504;DP=13254;EAS_AF=0.2877;AMR_AF=0.2536;AFR_AF=0.0446;EUR_AF=0.2853;SAS_AF=0.4407;AA=C|||;VT=SNP
14	104510267	rs11626034	A	G	100	PASS	AC=1151;AF=0.229832;AN=5008;NS=2504;DP=20329;EAS_AF=0.3016;AMR_AF=0.2075;AFR_AF=0.1626;EUR_AF=0.3211;SAS_AF=0.1687;AA=A|||;VT=SNP
14	104510799	rs11626187	A	G	100	PASS	AC=2501;AF=0.499401;AN=5008;NS=2504;DP=18587;EAS_AF=0.5893;AMR_AF=0.4827;AFR_AF=0.2761;EUR_AF=0.6074;SAS_AF=0.6094;AA=A|||;VT=SNP
14	104511206	rs61997596	G	A	100	PASS	AC=596;AF=0.11901;AN=5008;NS=2504;DP=16833;EAS_AF=0.2887;AMR_AF=0.0879;AFR_AF=0.0068;EUR_AF=0.1551;SAS_AF=0.0808;AA=G|||;VT=SNP
14	104511295	rs113914334	C	G	100	PASS	AC=193;AF=0.0385383;AN=5008;NS=2504;DP=17752;EAS_AF=0.0585;AMR_AF=0.0403;AFR_AF=0.0015;EUR_AF=0.0616;SAS_AF=0.0429;AA=C|||;VT=SNP
14	104511436	rs11627297	C	T	100	PASS	AC=1283;AF=0.25619;AN=5008;NS=2504;DP=17250;EAS_AF=0.2877;AMR_AF=0.2608;AFR_AF=0.0938;EUR_AF=0.2575;SAS_AF=0.4387;AA=C|||;VT=SNP
14	104512581	rs8019352	C	T	100	PASS	AC=1169;AF=0.233427;AN=5008;NS=2504;DP=18149;EAS_AF=0.3016;AMR_AF=0.2104;AFR_AF=0.1634;EUR_AF=0.331;SAS_AF=0.1738;AA=C|||;VT=SNP
14	104513043	rs12878767	C	T	100	PASS	AC=1284;AF=0.25639;AN=5008;NS=2504;DP=14219;EAS_AF=0.2877;AMR_AF=0.2608;AFR_AF=0.0946;EUR_AF=0.2575;SAS_AF=0.4387;AA=C|||;VT=SNP
14	104513183	rs111293912	C	T	100	PASS	AC=194;AF=0.038738;AN=5008;NS=2504;DP=14129;EAS_AF=0.0585;AMR_AF=0.0403;AFR_AF=0.0015;EUR_AF=0.0616;SAS_AF=0.044;AA=C|||;VT=SNP
14	104513387	rs11160783	G	A	100	PASS	AC=2713;AF=0.541733;AN=5008;NS=2504;DP=16367;EAS_AF=0.6062;AMR_AF=0.4841;AFR_AF=0.4304;EUR_AF=0.5905;SAS_AF=0.6166;AA=A|||;VT=SNP
14	104514123	rs74488408	G	A	100	PASS	AC=201;AF=0.0401358;AN=5008;NS=2504;DP=19608;EAS_AF=0.002;AMR_AF=0.0432;AFR_AF=0.0083;EUR_AF=0.1074;SAS_AF=0.0511;AA=G|||;VT=SNP
14	104514179	rs79028212	C	G	100	PASS	AC=194;AF=0.038738;AN=5008;NS=2504;DP=20916;EAS_AF=0.0585;AMR_AF=0.0403;AFR_AF=0.0015;EUR_AF=0.0616;SAS_AF=0.044;AA=C|||;VT=SNP
14	104514248	rs79973736	T	G	100	PASS	AC=194;AF=0.038738;AN=5008;NS=2504;DP=17803;EAS_AF=0.0585;AMR_AF=0.0403;AFR_AF=0.0015;EUR_AF=0.0616;SAS_AF=0.044;AA=T|||;VT=SNP
14	104514471	rs12885482	G	T	100	PASS	AC=2740;AF=0.547125;AN=5008;NS=2504;DP=19039;EAS_AF=0.5883;AMR_AF=0.4885;AFR_AF=0.4629;EUR_AF=0.5905;SAS_AF=0.6155;AA=T|||;VT=SNP
14	104514818	rs61244535	C	G	100	PASS	AC=1604;AF=0.320288;AN=5008;NS=2504;DP=19456;EAS_AF=0.3383;AMR_AF=0.3458;AFR_AF=0.2769;EUR_AF=0.3479;SAS_AF=0.3139;AA=C|||;VT=SNP
14	104515092	rs11623353	C	T	100	PASS	AC=1112;AF=0.222045;AN=5008;NS=2504;DP=18440;EAS_AF=0.3006;AMR_AF=0.2061;AFR_AF=0.1346;EUR_AF=0.3211;SAS_AF=0.1687;AA=C|||;VT=SNP
14	104515373	rs77059054	C	T	100	PASS	AC=194;AF=0.038738;AN=5008;NS=2504;DP=20305;EAS_AF=0.0585;AMR_AF=0.0403;AFR_AF=0.0015;EUR_AF=0.0616;SAS_AF=0.044;AA=C|||;VT=SNP
14	104516108	rs80138579	C	T	100	PASS	AC=194;AF=0.038738;AN=5008;NS=2504;DP=14906;EAS_AF=0.0585;AMR_AF=0.0403;AFR_AF=0.0015;EUR_AF=0.0616;SAS_AF=0.044;AA=C|||;VT=SNP
14	104516262	rs11160784	T	C	100	PASS	AC=2458;AF=0.490815;AN=5008;NS=2504;DP=21426;EAS_AF=0.5893;AMR_AF=0.4683;AFR_AF=0.2746;EUR_AF=0.5785;SAS_AF=0.6074;AA=T|||;VT=SNP
14	104517464	rs28644198	C	A	100	PASS	AC=1602;AF=0.319888;AN=5008;NS=2504;DP=19567;EAS_AF=0.3383;AMR_AF=0.3444;AFR_AF=0.2769;EUR_AF=0.3469;SAS_AF=0.3139;AA=C|||;VT=SNP
14	104518024	rs11627072	C	G	100	PASS	AC=2460;AF=0.491214;AN=5008;NS=2504;DP=19447;EAS_AF=0.5893;AMR_AF=0.4683;AFR_AF=0.2761;EUR_AF=0.5785;SAS_AF=0.6074;AA=C|||;VT=SNP
14	104518420	rs45550534	G	A	100	PASS	AC=173;AF=0.0345447;AN=5008;NS=2504;DP=16897;EAS_AF=0.0585;AMR_AF=0.0403;AFR_AF=0.0015;EUR_AF=0.0616;SAS_AF=0.0225;AA=G|||;VT=SNP;EX_TARGET
14	104518453	rs7150461	A	G	100	PASS	AC=2458;AF=0.490815;AN=5008;NS=2504;DP=17023;EAS_AF=0.5893;AMR_AF=0.4683;AFR_AF=0.2746;EUR_AF=0.5785;SAS_AF=0.6074;AA=A|||;VT=SNP
14	104518625	rs3783312	A	G	100	PASS	AC=162;AF=0.0323482;AN=5008;NS=2504;DP=18670;EAS_AF=0.0476;AMR_AF=0.0403;AFR_AF=0.0015;EUR_AF=0.0616;SAS_AF=0.0225;AA=A|||;VT=SNP
14	104519792	rs11628592	C	G	100	PASS	AC=2459;AF=0.491014;AN=5008;NS=2504;DP=19170;EAS_AF=0.5883;AMR_AF=0.4683;AFR_AF=0.2761;EUR_AF=0.5785;SAS_AF=0.6074;AA=C|||;VT=SNP
14	104520878	rs28377615	G	A	100	PASS	AC=1602;AF=0.319888;AN=5008;NS=2504;DP=21898;EAS_AF=0.3383;AMR_AF=0.3444;AFR_AF=0.2769;EUR_AF=0.3469;SAS_AF=0.3139;AA=G|||;VT=SNP
14	104523839	rs12886745	C	T	100	PASS	AC=1323;AF=0.264177;AN=5008;NS=2504;DP=20909;EAS_AF=0.2877;AMR_AF=0.2752;AFR_AF=0.093;EUR_AF=0.2863;SAS_AF=0.4407;AA=C|||;VT=SNP
14	104525166	rs12590911	C	T	100	PASS	AC=2568;AF=0.51278;AN=5008;NS=2504;DP=15700;EAS_AF=0.5893;AMR_AF=0.487;AFR_AF=0.323;EUR_AF=0.6083;SAS_AF=0.6104;AA=C|||;VT=SNP
14	104525216	rs12590897	A	G	100	PASS	AC=2753;AF=0.54972;AN=5008;NS=2504;DP=16711;EAS_AF=0.5903;AMR_AF=0.5029;AFR_AF=0.441;EUR_AF=0.6183;SAS_AF=0.6176;AA=G|||;VT=SNP
14	104525765	rs77814161	G	A	100	PASS	AC=152;AF=0.0303514;AN=5008;NS=2504;DP=16135;EAS_AF=0.0585;AMR_AF=0.0259;AFR_AF=0;EUR_AF=0.0338;SAS_AF=0.0419;AA=G|||;VT=SNP
14	104526170	rs11160785	T	A	100	PASS	AC=1611;AF=0.321685;AN=5008;NS=2504;DP=17882;EAS_AF=0.3383;AMR_AF=0.3458;AFR_AF=0.2837;EUR_AF=0.3459;SAS_AF=0.3139;AA=T|||;VT=SNP
14	104527198	rs12050167	C	T	100	PASS	AC=1466;AF=0.292732;AN=5008;NS=2504;DP=12599;EAS_AF=0.2877;AMR_AF=0.2853;AFR_AF=0.1967;EUR_AF=0.2863;SAS_AF=0.4397;AA=C|||;VT=SNP
14	104528116	rs75803088	T	C	100	PASS	AC=152;AF=0.0303514;AN=5008;NS=2504;DP=22527;EAS_AF=0.0585;AMR_AF=0.0259;AFR_AF=0;EUR_AF=0.0338;SAS_AF=0.0419;AA=T|||;VT=SNP
14	104528264	rs11624216	A	G	100	PASS	AC=2578;AF=0.514776;AN=5008;NS=2504;DP=20243;EAS_AF=0.5903;AMR_AF=0.4885;AFR_AF=0.3154;EUR_AF=0.6113;SAS_AF=0.6258;AA=A|||;VT=SNP
14	104528302	rs34974386	T	A	100	PASS	AC=1341;AF=0.267772;AN=5008;NS=2504;DP=20463;EAS_AF=0.2877;AMR_AF=0.2767;AFR_AF=0.0923;EUR_AF=0.2873;SAS_AF=0.4581;AA=T|||;VT=SNP
14	104529117	rs11160786	A	G	100	PASS	AC=2577;AF=0.514577;AN=5008;NS=2504;DP=16925;EAS_AF=0.5903;AMR_AF=0.4885;AFR_AF=0.3154;EUR_AF=0.6103;SAS_AF=0.6258;AA=A|||;VT=SNP
14	104529126	rs7141748	C	A	100	PASS	AC=1838;AF=0.367013;AN=5008;NS=2504;DP=16994;EAS_AF=0.3502;AMR_AF=0.4582;AFR_AF=0.3812;EUR_AF=0.3439;SAS_AF=0.3241;AA=C|||;VT=SNP
14	104530124	rs79021368	C	T	100	PASS	AC=126;AF=0.0251597;AN=5008;NS=2504;DP=17671;EAS_AF=0.0476;AMR_AF=0.0259;AFR_AF=0.0038;EUR_AF=0.0338;SAS_AF=0.0215;AA=C|||;VT=SNP
14	104530611	rs6576017	T	C	100	PASS	AC=2697;AF=0.538538;AN=5008;NS=2504;DP=18104;EAS_AF=0.5913;AMR_AF=0.4971;AFR_AF=0.4002;EUR_AF=0.6193;SAS_AF=0.6176;AA=C|||;VT=SNP
14	104530951	rs6576018	T	C	100	PASS	AC=2696;AF=0.538339;AN=5008;NS=2504;DP=17554;EAS_AF=0.5913;AMR_AF=0.4971;AFR_AF=0.4002;EUR_AF=0.6193;SAS_AF=0.6166;AA=C|||;VT=SNP
14	104531714	rs1614875	T	C	100	PASS	AC=2697;AF=0.538538;AN=5008;NS=2504;DP=13563;EAS_AF=0.5913;AMR_AF=0.4971;AFR_AF=0.4002;EUR_AF=0.6193;SAS_AF=0.6176;AA=t|||;VT=SNP
14	104533412	rs2263014	C	A	100	PASS	AC=2695;AF=0.538139;AN=5008;NS=2504;DP=18747;EAS_AF=0.5913;AMR_AF=0.4971;AFR_AF=0.3994;EUR_AF=0.6193;SAS_AF=0.6166;AA=C|||;VT=SNP
14	104533486	rs10782497	T	C	100	PASS	AC=1882;AF=0.375799;AN=5008;NS=2504;DP=18775;EAS_AF=0.3502;AMR_AF=0.4597;AFR_AF=0.3994;EUR_AF=0.3459;SAS_AF=0.3415;AA=T|||;VT=SNP
14	104533824	rs1744263	C	T	100	PASS	AC=2547;AF=0.508586;AN=5008;NS=2504;DP=19432;EAS_AF=0.5903;AMR_AF=0.4856;AFR_AF=0.3086;EUR_AF=0.6083;SAS_AF=0.6084;AA=C|||;VT=SNP
14	104535170	rs1771002	G	T	100	PASS	AC=2696;AF=0.538339;AN=5008;NS=2504;DP=21144;EAS_AF=0.5913;AMR_AF=0.4971;AFR_AF=0.4002;EUR_AF=0.6193;SAS_AF=0.6166;AA=G|||;VT=SNP
14	104535588	rs112863175	C	A	100	PASS	AC=152;AF=0.0303514;AN=5008;NS=2504;DP=20563;EAS_AF=0.0585;AMR_AF=0.0259;AFR_AF=0;EUR_AF=0.0338;SAS_AF=0.0419;AA=C|||;VT=SNP
14	104535705	rs72714937	C	T	100	PASS	AC=1605;AF=0.320487;AN=5008;NS=2504;DP=20821;EAS_AF=0.3373;AMR_AF=0.3444;AFR_AF=0.2799;EUR_AF=0.3459;SAS_AF=0.3149;AA=C|||;VT=SNP
14	104537139	rs36021385	G	C	100	PASS	AC=1143;AF=0.228235;AN=5008;NS=2504;DP=16186;EAS_AF=0.3016;AMR_AF=0.2061;AFR_AF=0.1452;EUR_AF=0.3221;SAS_AF=0.184;AA=G|||;VT=SNP
14	104537673	rs1771001	T	C	100	PASS	AC=2544;AF=0.507987;AN=5008;NS=2504;DP=19066;EAS_AF=0.5903;AMR_AF=0.4841;AFR_AF=0.3086;EUR_AF=0.6064;SAS_AF=0.6084;AA=T|||;VT=SNP
14	104538132	rs35775205	A	G	100	PASS	AC=1853;AF=0.370008;AN=5008;NS=2504;DP=17782;EAS_AF=0.3512;AMR_AF=0.4597;AFR_AF=0.3767;EUR_AF=0.3459;SAS_AF=0.3415;AA=A|||;VT=SNP
14	104538666	rs111576189	G	A	100	PASS	AC=1606;AF=0.320687;AN=5008;NS=2504;DP=13742;EAS_AF=0.3383;AMR_AF=0.3444;AFR_AF=0.2799;EUR_AF=0.3459;SAS_AF=0.3149;AA=G|||;VT=SNP
14	104539474	rs1744264	A	G	100	PASS	AC=2546;AF=0.508387;AN=5008;NS=2504;DP=19727;EAS_AF=0.5893;AMR_AF=0.4856;AFR_AF=0.3086;EUR_AF=0.6083;SAS_AF=0.6084;AA=A|||;VT=SNP
14	104539587	rs1744265	G	A	100	PASS	AC=2546;AF=0.508387;AN=5008;NS=2504;DP=20490;EAS_AF=0.5893;AMR_AF=0.4856;AFR_AF=0.3086;EUR_AF=0.6083;SAS_AF=0.6084;AA=G|||;VT=SNP
14	104540085	rs61997613	C	A	100	PASS	AC=1226;AF=0.244808;AN=5008;NS=2504;DP=22588;EAS_AF=0.3016;AMR_AF=0.2104;AFR_AF=0.2148;EUR_AF=0.3241;SAS_AF=0.1697;AA=C|||;VT=SNP
14	104540660	rs1770999	G	A	100	PASS	AC=3102;AF=0.619409;AN=5008;NS=2504;DP=20986;EAS_AF=0.6617;AMR_AF=0.6383;AFR_AF=0.503;EUR_AF=0.6531;SAS_AF=0.6851;AA=A|||;VT=SNP
14	104540855	rs1744266	T	C	100	PASS	AC=2546;AF=0.508387;AN=5008;NS=2504;DP=21690;EAS_AF=0.5893;AMR_AF=0.4856;AFR_AF=0.3086;EUR_AF=0.6083;SAS_AF=0.6084;AA=C|||;VT=SNP
14	104540915	rs75834191	C	T	100	PASS	AC=108;AF=0.0215655;AN=5008;NS=2504;DP=20945;EAS_AF=0.002;AMR_AF=0.013;AFR_AF=0;EUR_AF=0.0298;SAS_AF=0.0685;AA=C|||;VT=SNP
14	104541169	rs1770998	G	T	100	PASS	AC=2695;AF=0.538139;AN=5008;NS=2504;DP=22845;EAS_AF=0.5903;AMR_AF=0.4971;AFR_AF=0.4002;EUR_AF=0.6193;SAS_AF=0.6166;AA=G|||;VT=SNP
14	104541450	rs1770997	C	T	100	PASS	AC=2547;AF=0.508586;AN=5008;NS=2504;DP=19781;EAS_AF=0.5883;AMR_AF=0.4856;AFR_AF=0.3086;EUR_AF=0.6113;SAS_AF=0.6074;AA=C|||;VT=SNP
14	104544054	rs34377756	C	T	100	PASS	AC=1228;AF=0.245208;AN=5008;NS=2504;DP=14080;EAS_AF=0.3234;AMR_AF=0.2075;AFR_AF=0.2163;EUR_AF=0.3131;SAS_AF=0.1605;AA=C|||;VT=SNP
14	104544927	rs12147165	C	A	100	PASS	AC=1211;AF=0.241813;AN=5008;NS=2504;DP=15189;EAS_AF=0.3224;AMR_AF=0.2075;AFR_AF=0.208;EUR_AF=0.3101;SAS_AF=0.1585;AA=C|||;VT=SNP
14	104545284	rs78481791	C	T	100	PASS	AC=287;AF=0.0573083;AN=5008;NS=2504;DP=19625;EAS_AF=0.0665;AMR_AF=0.0648;AFR_AF=0.0038;EUR_AF=0.0149;SAS_AF=0.1585;AA=C|||;VT=SNP
14	104545285	rs4906415	G	A	100	PASS	AC=1242;AF=0.248003;AN=5008;NS=2504;DP=19597;EAS_AF=0.3145;AMR_AF=0.2939;AFR_AF=0.1641;EUR_AF=0.2416;SAS_AF=0.2669;AA=G|||;VT=SNP
14	104545332	rs75557163	T	C	100	PASS	AC=154;AF=0.0307508;AN=5008;NS=2504;DP=19242;EAS_AF=0.0605;AMR_AF=0.0259;AFR_AF=0;EUR_AF=0.0338;SAS_AF=0.0419;AA=T|||;VT=SNP
14	104545402	rs75578640	A	G	100	PASS	AC=154;AF=0.0307508;AN=5008;NS=2504;DP=19262;EAS_AF=0.0605;AMR_AF=0.0259;AFR_AF=0;EUR_AF=0.0338;SAS_AF=0.0419;AA=A|||;VT=SNP
14	104546767	rs1744269	G	A	100	PASS	AC=1935;AF=0.386382;AN=5008;NS=2504;DP=19191;EAS_AF=0.372;AMR_AF=0.3948;AFR_AF=0.5363;EUR_AF=0.2704;SAS_AF=0.3119;AA=A|||;VT=SNP
14	104546893	rs11847931	A	G	100	PASS	AC=321;AF=0.0640974;AN=5008;NS=2504;DP=17777;EAS_AF=0.003;AMR_AF=0.0288;AFR_AF=0.1861;EUR_AF=0.0447;SAS_AF=0.0072;AA=A|||;VT=SNP
14	104547648	rs12435092	A	G	100	PASS	AC=1691;AF=0.33766;AN=5008;NS=2504;DP=19247;EAS_AF=0.506;AMR_AF=0.4755;AFR_AF=0.0658;EUR_AF=0.336;SAS_AF=0.4356;AA=A|||;VT=SNP
14	104548604	rs1770995	A	G	100	PASS	AC=1982;AF=0.395767;AN=5008;NS=2504;DP=20317;EAS_AF=0.3909;AMR_AF=0.3501;AFR_AF=0.5719;EUR_AF=0.1928;SAS_AF=0.4039;AA=G|||;VT=SNP
14	104548681	rs1770994	A	G	100	PASS	AC=1983;AF=0.395966;AN=5008;NS=2504;DP=18766;EAS_AF=0.3919;AMR_AF=0.3501;AFR_AF=0.5711;EUR_AF=0.1928;SAS_AF=0.4049;AA=a|||;VT=SNP
14	104549399	rs1744271	T	C	100	PASS	AC=2196;AF=0.438498;AN=5008;NS=2504;DP=18034;EAS_AF=0.3909;AMR_AF=0.3588;AFR_AF=0.7277;EUR_AF=0.1928;SAS_AF=0.4059;AA=C|||;VT=SNP
14	104549879	rs1770992	C	A	100	PASS	AC=2129;AF=0.42512;AN=5008;NS=2504;DP=19889;EAS_AF=0.3909;AMR_AF=0.3429;AFR_AF=0.6853;EUR_AF=0.1938;SAS_AF=0.4049;AA=A|||;VT=SNP
14	104550471	rs1744276	G	C	100	PASS	AC=1646;AF=0.328674;AN=5008;NS=2504;DP=12371;EAS_AF=0.3899;AMR_AF=0.2997;AFR_AF=0.3903;EUR_AF=0.1581;SAS_AF=0.3783;AA=G|||;VT=SNP
14	104550988	rs1770991	A	T	100	PASS	AC=3737;AF=0.746206;AN=5008;NS=2504;DP=18858;EAS_AF=0.879;AMR_AF=0.7233;AFR_AF=0.7648;EUR_AF=0.5209;SAS_AF=0.8323;AA=T|||;VT=SNP
14	104552382	rs1770988	A	G	100	PASS	AC=2129;AF=0.42512;AN=5008;NS=2504;DP=12750;EAS_AF=0.3889;AMR_AF=0.3545;AFR_AF=0.6876;EUR_AF=0.1859;SAS_AF=0.4039;AA=G|||;VT=SNP
14	104553521	rs941948	A	G	100	PASS	AC=3736;AF=0.746006;AN=5008;NS=2504;DP=15479;EAS_AF=0.878;AMR_AF=0.7233;AFR_AF=0.7625;EUR_AF=0.5219;SAS_AF=0.8344;AA=G|||;VT=SNP
14	104554044	rs941949	G	A	100	PASS	AC=1643;AF=0.328075;AN=5008;NS=2504;DP=17882;EAS_AF=0.3879;AMR_AF=0.3026;AFR_AF=0.3888;EUR_AF=0.1581;SAS_AF=0.3773;AA=G|||;VT=SNP
14	104554921	rs1744280	C	T	100	PASS	AC=3735;AF=0.745807;AN=5008;NS=2504;DP=18979;EAS_AF=0.877;AMR_AF=0.7233;AFR_AF=0.7625;EUR_AF=0.5219;SAS_AF=0.8344;AA=T|||;VT=SNP
14	104555321	rs1770987	A	G	100	PASS	AC=1599;AF=0.319289;AN=5008;NS=2504;DP=16891;EAS_AF=0.3879;AMR_AF=0.3012;AFR_AF=0.3563;EUR_AF=0.1581;SAS_AF=0.3773;AA=A|||;VT=SNP
14	104555433	rs12897334	C	T	100	PASS	AC=1183;AF=0.236222;AN=5008;NS=2504;DP=12969;EAS_AF=0.127;AMR_AF=0.2723;AFR_AF=0.1687;EUR_AF=0.4781;SAS_AF=0.1656;AA=C|||;VT=SNP
14	104555453	rs1612493	G	T	100	PASS	AC=1823;AF=0.364018;AN=5008;NS=2504;DP=12275;EAS_AF=0.3879;AMR_AF=0.3084;AFR_AF=0.5219;EUR_AF=0.1581;SAS_AF=0.3773;AA=G|||;VT=SNP
14	104556209	rs941950	G	C	100	PASS	AC=2149;AF=0.429113;AN=5008;NS=2504;DP=14527;EAS_AF=0.3879;AMR_AF=0.3545;AFR_AF=0.711;EUR_AF=0.1869;SAS_AF=0.3926;AA=C|||;VT=SNP
14	104557032	rs60848392	C	T	100	PASS	AC=304;AF=0.0607029;AN=5008;NS=2504;DP=16435;EAS_AF=0.003;AMR_AF=0.0317;AFR_AF=0.1059;EUR_AF=0.0775;SAS_AF=0.0624;AA=C|||;VT=SNP
14	104557307	rs1770985	A	C	100	PASS	AC=1308;AF=0.261182;AN=5008;NS=2504;DP=15472;EAS_AF=0.3849;AMR_AF=0.2608;AFR_AF=0.2829;EUR_AF=0.0785;SAS_AF=0.2924;AA=A|||;VT=SNP
14	104558319	rs754415	T	C	100	PASS	AC=2007;AF=0.400759;AN=5008;NS=2504;DP=15209;EAS_AF=0.3859;AMR_AF=0.3127;AFR_AF=0.6755;EUR_AF=0.159;SAS_AF=0.3558;AA=C|||;VT=SNP
14	104559349	rs72714946	C	T	100	PASS	AC=401;AF=0.0800719;AN=5008;NS=2504;DP=16813;EAS_AF=0.002;AMR_AF=0.0403;AFR_AF=0.1717;EUR_AF=0.0805;SAS_AF=0.0644;AA=C|||;VT=SNP
14	104559552	rs941951	G	C	100	PASS	AC=2064;AF=0.412141;AN=5008;NS=2504;DP=16501;EAS_AF=0.3849;AMR_AF=0.3314;AFR_AF=0.6815;EUR_AF=0.1809;SAS_AF=0.3712;AA=C|||;VT=SNP
14	104559623	rs941952	T	C	100	PASS	AC=4070;AF=0.8127;AN=5008;NS=2504;DP=15246;EAS_AF=0.878;AMR_AF=0.8458;AFR_AF=0.7821;EUR_AF=0.7247;SAS_AF=0.8538;AA=C|||;VT=SNP
14	104559852	rs941953	T	C	100	PASS	AC=2067;AF=0.41274;AN=5008;NS=2504;DP=13262;EAS_AF=0.3869;AMR_AF=0.3314;AFR_AF=0.6823;EUR_AF=0.1809;SAS_AF=0.3712;AA=C|||;VT=SNP;EX_TARGET
14	104559919	rs1770984	T	C	100	PASS	AC=2067;AF=0.41274;AN=5008;NS=2504;DP=11380;EAS_AF=0.3869;AMR_AF=0.3314;AFR_AF=0.6823;EUR_AF=0.1809;SAS_AF=0.3712;AA=C|||;VT=SNP;EX_TARGET
14	104559922	rs1744284	C	G	100	PASS	AC=2066;AF=0.41254;AN=5008;NS=2504;DP=11004;EAS_AF=0.3869;AMR_AF=0.3314;AFR_AF=0.6815;EUR_AF=0.1809;SAS_AF=0.3712;AA=G|||;VT=SNP;EX_TARGET
14	104560870	rs1744285	G	A	100	PASS	AC=1263;AF=0.252196;AN=5008;NS=2504;DP=17903;EAS_AF=0.3829;AMR_AF=0.255;AFR_AF=0.2572;EUR_AF=0.0755;SAS_AF=0.2904;AA=G|||;VT=SNP
14	104561012	rs1744286	A	G	100	PASS	AC=4190;AF=0.836661;AN=5008;NS=2504;DP=17479;EAS_AF=0.8958;AMR_AF=0.8545;AFR_AF=0.8472;EUR_AF=0.7296;SAS_AF=0.8589;AA=G|||;VT=SNP
14	104561712	rs72714947	G	A	100	PASS	AC=424;AF=0.0846645;AN=5008;NS=2504;DP=16695;EAS_AF=0.002;AMR_AF=0.0375;AFR_AF=0.1815;EUR_AF=0.0934;SAS_AF=0.0634;AA=G|||;VT=SNP
14	104561998	rs1770983	T	C	100	PASS	AC=4077;AF=0.814097;AN=5008;NS=2504;DP=16723;EAS_AF=0.8938;AMR_AF=0.8429;AFR_AF=0.7753;EUR_AF=0.7266;SAS_AF=0.8538;AA=C|||;VT=SNP;EX_TARGET
14	104562060	rs56007227	G	A	100	PASS	AC=381;AF=0.0760783;AN=5008;NS=2504;DP=14905;EAS_AF=0.002;AMR_AF=0.0346;AFR_AF=0.1619;EUR_AF=0.0795;SAS_AF=0.0624;AA=G|||;VT=SNP
14	104562812	rs941954	A	G	100	PASS	AC=2153;AF=0.429912;AN=5008;NS=2504;DP=16676;EAS_AF=0.5308;AMR_AF=0.5533;AFR_AF=0.1218;EUR_AF=0.5646;SAS_AF=0.5164;AA=G|||;VT=SNP
14	104563018	rs1616542	A	G	100	PASS	AC=4089;AF=0.816494;AN=5008;NS=2504;DP=17124;EAS_AF=0.8938;AMR_AF=0.8458;AFR_AF=0.7852;EUR_AF=0.7237;SAS_AF=0.8538;AA=G|||;VT=SNP
14	104563682	rs35432379	G	C	100	PASS	AC=1957;AF=0.390775;AN=5008;NS=2504;DP=11550;EAS_AF=0.5149;AMR_AF=0.5245;AFR_AF=0.0469;EUR_AF=0.5348;SAS_AF=0.4847;AA=G|||;VT=SNP
14	104563874	rs7156718	C	T	100	PASS	AC=2400;AF=0.479233;AN=5008;NS=2504;DP=14990;EAS_AF=0.5169;AMR_AF=0.5821;AFR_AF=0.2103;EUR_AF=0.6362;SAS_AF=0.5695;AA=C|||;VT=SNP;EX_TARGET
14	104563932	rs1465163	G	T	100	PASS	AC=1204;AF=0.240415;AN=5008;NS=2504;DP=15130;EAS_AF=0.37;AMR_AF=0.2133;AFR_AF=0.2648;EUR_AF=0.0646;SAS_AF=0.274;AA=G|||;VT=SNP;EX_TARGET
14	104565779	rs1744288	G	T	100	PASS	AC=1191;AF=0.237819;AN=5008;NS=2504;DP=17250;EAS_AF=0.3611;AMR_AF=0.2334;AFR_AF=0.2526;EUR_AF=0.0636;SAS_AF=0.273;AA=G|||;VT=SNP
14	104565922	rs737394	G	T	100	PASS	AC=4263;AF=0.851238;AN=5008;NS=2504;DP=16298;EAS_AF=0.879;AMR_AF=0.9135;AFR_AF=0.7277;EUR_AF=0.8718;SAS_AF=0.9243;AA=T|||;VT=SNP
14	104565989	rs747247	T	C	100	PASS	AC=2524;AF=0.503994;AN=5008;NS=2504;DP=17816;EAS_AF=0.6339;AMR_AF=0.5735;AFR_AF=0.2035;EUR_AF=0.664;SAS_AF=0.5624;AA=C|||;VT=SNP
14	104566119	rs737393	C	T	100	PASS	AC=1756;AF=0.350639;AN=5008;NS=2504;DP=17426;EAS_AF=0.3621;AMR_AF=0.3429;AFR_AF=0.4448;EUR_AF=0.2217;SAS_AF=0.3497;AA=C|||;VT=SNP
14	104566770	rs1744291	A	G	100	PASS	AC=1256;AF=0.250799;AN=5008;NS=2504;DP=17475;EAS_AF=0.371;AMR_AF=0.2349;AFR_AF=0.295;EUR_AF=0.0636;SAS_AF=0.271;AA=A|||;VT=SNP
14	104566912	rs11627783	C	T	100	PASS	AC=361;AF=0.0720847;AN=5008;NS=2504;DP=19360;EAS_AF=0.1121;AMR_AF=0.0519;AFR_AF=0.0144;EUR_AF=0.1193;SAS_AF=0.0746;AA=C|||;VT=SNP
14	104567216	rs55912904	C	T	100	PASS	AC=403;AF=0.0804712;AN=5008;NS=2504;DP=17542;EAS_AF=0.002;AMR_AF=0.049;AFR_AF=0.1558;EUR_AF=0.0944;SAS_AF=0.0675;AA=c|||;VT=SNP
14	104567422	rs7158957	G	A	100	PASS	AC=493;AF=0.0984425;AN=5008;NS=2504;DP=15091;EAS_AF=0.1121;AMR_AF=0.0677;AFR_AF=0.0983;EUR_AF=0.1272;SAS_AF=0.0767;AA=G|||;VT=SNP
14	104567525	rs1744293	C	T	100	PASS	AC=4345;AF=0.867612;AN=5008;NS=2504;DP=15026;EAS_AF=0.8879;AMR_AF=0.9222;AFR_AF=0.7791;EUR_AF=0.8728;SAS_AF=0.9223;AA=C|||;VT=SNP
14	104567576	rs1744294	C	T	100	PASS	AC=4345;AF=0.867612;AN=5008;NS=2504;DP=14880;EAS_AF=0.8879;AMR_AF=0.9222;AFR_AF=0.7791;EUR_AF=0.8728;SAS_AF=0.9223;AA=C|||;VT=SNP
14	104567643	rs1744295	G	C	100	PASS	AC=1041;AF=0.207867;AN=5008;NS=2504;DP=13469;EAS_AF=0.371;AMR_AF=0.2291;AFR_AF=0.1369;EUR_AF=0.0636;SAS_AF=0.2689;AA=G|||;VT=SNP
14	104567722	rs1744296	C	T	100	PASS	AC=2401;AF=0.479433;AN=5008;NS=2504;DP=15176;EAS_AF=0.374;AMR_AF=0.4179;AFR_AF=0.7345;EUR_AF=0.339;SAS_AF=0.4315;AA=T|||;VT=SNP
14	104567926	rs1771014	G	A	100	PASS	AC=4340;AF=0.866613;AN=5008;NS=2504;DP=16975;EAS_AF=0.8879;AMR_AF=0.9193;AFR_AF=0.7776;EUR_AF=0.8698;SAS_AF=0.9243;AA=A|||;VT=SNP
14	104567932	rs1771013	A	G	100	PASS	AC=4348;AF=0.868211;AN=5008;NS=2504;DP=16975;EAS_AF=0.8879;AMR_AF=0.9222;AFR_AF=0.7799;EUR_AF=0.8728;SAS_AF=0.9243;AA=G|||;VT=SNP
14	104568472	rs1744297	T	C	100	PASS	AC=4356;AF=0.869808;AN=5008;NS=2504;DP=15851;EAS_AF=0.8879;AMR_AF=0.9222;AFR_AF=0.7859;EUR_AF=0.8728;SAS_AF=0.9243;AA=C|||;VT=SNP
14	104569125	rs56330884	G	C	100	PASS	AC=401;AF=0.0800719;AN=5008;NS=2504;DP=16742;EAS_AF=0.002;AMR_AF=0.049;AFR_AF=0.1513;EUR_AF=0.0984;SAS_AF=0.0675;AA=G|||;VT=SNP
14	104569801	rs8012482	C	G	100	PASS	AC=2838;AF=0.566693;AN=5008;NS=2504;DP=16911;EAS_AF=0.626;AMR_AF=0.6311;AFR_AF=0.2821;EUR_AF=0.7694;SAS_AF=0.636;AA=C|||;VT=SNP
14	104570116	rs34878411	C	G	100	PASS	AC=2405;AF=0.480232;AN=5008;NS=2504;DP=15081;EAS_AF=0.5179;AMR_AF=0.5562;AFR_AF=0.2307;EUR_AF=0.6362;SAS_AF=0.5644;AA=C|||;VT=SNP
14	104571054	rs8012505	C	G	100	PASS	AC=523;AF=0.104433;AN=5008;NS=2504;DP=17757;EAS_AF=0.126;AMR_AF=0.0807;AFR_AF=0.0915;EUR_AF=0.1402;SAS_AF=0.0798;AA=C|||;VT=SNP;EX_TARGET
14	104571820	rs2282377	C	G	100	PASS	AC=571;AF=0.114018;AN=5008;NS=2504;DP=14730;EAS_AF=0.1329;AMR_AF=0.0908;AFR_AF=0.1044;EUR_AF=0.159;SAS_AF=0.0777;AA=C|||;VT=SNP;EX_TARGET
14	104572667	rs8019465	G	A	100	PASS	AC=2387;AF=0.476637;AN=5008;NS=2504;DP=14462;EAS_AF=0.5069;AMR_AF=0.5562;AFR_AF=0.2315;EUR_AF=0.6342;SAS_AF=0.5583;AA=G|||;VT=SNP
14	104575130	rs12587599	C	T	100	PASS	AC=525;AF=0.104832;AN=5008;NS=2504;DP=15123;EAS_AF=0.12;AMR_AF=0.0807;AFR_AF=0.0991;EUR_AF=0.1412;SAS_AF=0.0767;AA=C|||;VT=SNP
14	104575210	rs1890986	C	T	100	PASS	AC=1926;AF=0.384585;AN=5008;NS=2504;DP=16252;EAS_AF=0.504;AMR_AF=0.5115;AFR_AF=0.0454;EUR_AF=0.5328;SAS_AF=0.4775;AA=C|||;VT=SNP
14	104575290	rs12587641	C	G	100	PASS	AC=528;AF=0.105431;AN=5008;NS=2504;DP=16280;EAS_AF=0.121;AMR_AF=0.0793;AFR_AF=0.1006;EUR_AF=0.1421;SAS_AF=0.0767;AA=C|||;VT=SNP
14	104575326	rs2298000	C	A	100	PASS	AC=526;AF=0.105032;AN=5008;NS=2504;DP=17327;EAS_AF=0.121;AMR_AF=0.0793;AFR_AF=0.0991;EUR_AF=0.1421;SAS_AF=0.0767;AA=C|||;VT=SNP
14	104575531	rs1744302	C	G	100	PASS	AC=1651;AF=0.329673;AN=5008;NS=2504;DP=18990;EAS_AF=0.3681;AMR_AF=0.3184;AFR_AF=0.3843;EUR_AF=0.2127;SAS_AF=0.3446;AA=C|||;VT=SNP
14	104575869	rs1771011	G	A	100	PASS	AC=1491;AF=0.297724;AN=5008;NS=2504;DP=18587;EAS_AF=0.3621;AMR_AF=0.232;AFR_AF=0.3109;EUR_AF=0.2107;SAS_AF=0.3497;AA=G|||;VT=SNP
14	104576448	rs34362765	G	A	100	PASS	AC=2250;AF=0.449281;AN=5008;NS=2504;DP=12494;EAS_AF=0.506;AMR_AF=0.5519;AFR_AF=0.1452;EUR_AF=0.6193;SAS_AF=0.5542;AA=G|||;VT=SNP
14	104576816	rs12588414	A	G	100	PASS	AC=2774;AF=0.553914;AN=5008;NS=2504;DP=15474;EAS_AF=0.627;AMR_AF=0.6311;AFR_AF=0.2405;EUR_AF=0.7634;SAS_AF=0.6319;AA=A|||;VT=SNP
14	104577131	rs34069866	G	A	100	PASS	AC=2774;AF=0.553914;AN=5008;NS=2504;DP=18728;EAS_AF=0.628;AMR_AF=0.6311;AFR_AF=0.2405;EUR_AF=0.7634;SAS_AF=0.6309;AA=G|||;VT=SNP
14	104577133	rs1744304	G	A	100	PASS	AC=1179;AF=0.235423;AN=5008;NS=2504;DP=18590;EAS_AF=0.372;AMR_AF=0.2233;AFR_AF=0.2511;EUR_AF=0.0507;SAS_AF=0.272;AA=G|||;VT=SNP
14	104579616	rs61997622	G	A	100	PASS	AC=500;AF=0.0998403;AN=5008;NS=2504;DP=13130;EAS_AF=0.121;AMR_AF=0.0778;AFR_AF=0.0802;EUR_AF=0.1402;SAS_AF=0.0787;AA=G|||;VT=SNP
14	104580394	rs56243036	C	T	100	PASS	AC=2211;AF=0.441494;AN=5008;NS=2504;DP=18934;EAS_AF=0.494;AMR_AF=0.5533;AFR_AF=0.121;EUR_AF=0.6243;SAS_AF=0.5532;AA=C|||;VT=SNP
14	104581660	rs1771008	G	C	100	PASS	AC=1141;AF=0.227835;AN=5008;NS=2504;DP=18316;EAS_AF=0.3562;AMR_AF=0.2219;AFR_AF=0.2231;EUR_AF=0.0457;SAS_AF=0.2935;AA=G|||;VT=SNP
14	104581760	rs750062	A	G	100	PASS	AC=2655;AF=0.530152;AN=5008;NS=2504;DP=16060;EAS_AF=0.5149;AMR_AF=0.6585;AFR_AF=0.211;EUR_AF=0.7863;SAS_AF=0.6227;AA=g|||;VT=SNP
14	104582386	rs61997624	C	T	100	PASS	AC=558;AF=0.111422;AN=5008;NS=2504;DP=18308;EAS_AF=0.124;AMR_AF=0.0821;AFR_AF=0.115;EUR_AF=0.1481;SAS_AF=0.0767;AA=C|||;VT=SNP
14	104585263	rs61997625	C	T	100	PASS	AC=2132;AF=0.425719;AN=5008;NS=2504;DP=16590;EAS_AF=0.4881;AMR_AF=0.5288;AFR_AF=0.1097;EUR_AF=0.5934;SAS_AF=0.5429;AA=C|||;VT=SNP
14	104585727	rs11623299	G	A	100	PASS	AC=490;AF=0.0978435;AN=5008;NS=2504;DP=18013;EAS_AF=0.1379;AMR_AF=0.049;AFR_AF=0.0855;EUR_AF=0.1203;SAS_AF=0.0849;AA=G|||;VT=SNP
14	104587176	rs10142067	G	A	100	PASS	AC=3897;AF=0.778155;AN=5008;NS=2504;DP=21070;EAS_AF=0.6458;AMR_AF=0.7421;AFR_AF=0.8396;EUR_AF=0.9225;SAS_AF=0.7086;AA=A|||;VT=SNP
14	104587348	rs12588869	G	A	100	PASS	AC=2282;AF=0.455671;AN=5008;NS=2504;DP=19426;EAS_AF=0.5069;AMR_AF=0.5605;AFR_AF=0.1725;EUR_AF=0.6262;SAS_AF=0.5358;AA=G|||;VT=SNP
14	104588056	rs12589461	A	G	100	PASS	AC=597;AF=0.119209;AN=5008;NS=2504;DP=17720;EAS_AF=0.1359;AMR_AF=0.0576;AFR_AF=0.1611;EUR_AF=0.1233;SAS_AF=0.0849;AA=A|||;VT=SNP
14	104589932	rs12590368	C	T	100	PASS	AC=479;AF=0.095647;AN=5008;NS=2504;DP=16253;EAS_AF=0.1349;AMR_AF=0.0504;AFR_AF=0.0855;EUR_AF=0.1183;SAS_AF=0.0777;AA=C|||;VT=SNP
14	104591276	rs72714961	T	C	100	PASS	AC=350;AF=0.0698882;AN=5008;NS=2504;DP=17270;EAS_AF=0.002;AMR_AF=0.0461;AFR_AF=0.1392;EUR_AF=0.0875;SAS_AF=0.045;AA=T|||;VT=SNP
14	104593018	rs4906417	A	C	100	PASS	AC=3959;AF=0.790535;AN=5008;NS=2504;DP=21580;EAS_AF=0.6597;AMR_AF=0.7522;AFR_AF=0.8434;EUR_AF=0.9354;SAS_AF=0.7321;AA=C|||;VT=SNP
14	104593207	rs4906418	A	T	100	PASS	AC=3939;AF=0.786542;AN=5008;NS=2504;DP=19043;EAS_AF=0.6577;AMR_AF=0.7464;AFR_AF=0.8449;EUR_AF=0.9254;SAS_AF=0.726;AA=T|||;VT=SNP
14	104593256	rs4900609	C	T	100	PASS	AC=2318;AF=0.462859;AN=5008;NS=2504;DP=18206;EAS_AF=0.5179;AMR_AF=0.5634;AFR_AF=0.1755;EUR_AF=0.6282;SAS_AF=0.5532;AA=C|||;VT=SNP
14	104595464	rs34309041	C	G	100	PASS	AC=2320;AF=0.463259;AN=5008;NS=2504;DP=1130;EAS_AF=0.5218;AMR_AF=0.5634;AFR_AF=0.1755;EUR_AF=0.6282;SAS_AF=0.5511;AA=C|||;VT=SNP
14	104596308	rs4906419	G	C	100	PASS	AC=3918;AF=0.782348;AN=5008;NS=2504;DP=16681;EAS_AF=0.6607;AMR_AF=0.7435;AFR_AF=0.8389;EUR_AF=0.9254;SAS_AF=0.7117;AA=C|||;VT=SNP
14	104598553	rs34351800	C	T	100	PASS	AC=2305;AF=0.460264;AN=5008;NS=2504;DP=21364;EAS_AF=0.5218;AMR_AF=0.5591;AFR_AF=0.1755;EUR_AF=0.6272;SAS_AF=0.5399;AA=C|||;VT=SNP
14	104599233	rs11625113	C	T	100	PASS	AC=415;AF=0.0828674;AN=5008;NS=2504;DP=13620;EAS_AF=0.1349;AMR_AF=0.0504;AFR_AF=0.0378;EUR_AF=0.1183;SAS_AF=0.0767;AA=T|||;VT=SNP
14	104600428	rs7158804	T	G	100	PASS	AC=3934;AF=0.785543;AN=5008;NS=2504;DP=17861;EAS_AF=0.6617;AMR_AF=0.7406;AFR_AF=0.8411;EUR_AF=0.9235;SAS_AF=0.728;AA=G|||;VT=SNP
14	104602177	rs12587001	C	T	100	PASS	AC=466;AF=0.0930511;AN=5008;NS=2504;DP=13727;EAS_AF=0.1349;AMR_AF=0.049;AFR_AF=0.0772;EUR_AF=0.1183;SAS_AF=0.0767;AA=c|||;VT=SNP
14	104603271	rs34839045	G	A	100	PASS	AC=1968;AF=0.392971;AN=5008;NS=2504;DP=15500;EAS_AF=0.5188;AMR_AF=0.5115;AFR_AF=0.0393;EUR_AF=0.5417;SAS_AF=0.5041;AA=G|||;VT=SNP
14	104603873	rs7156395	T	C	100	PASS	AC=3932;AF=0.785144;AN=5008;NS=2504;DP=12218;EAS_AF=0.6637;AMR_AF=0.7392;AFR_AF=0.8396;EUR_AF=0.9254;SAS_AF=0.7249;AA=C|||;VT=SNP
14	104604135	rs12588393	G	A	100	PASS	AC=1979;AF=0.395168;AN=5008;NS=2504;DP=11155;EAS_AF=0.5238;AMR_AF=0.5173;AFR_AF=0.0378;EUR_AF=0.5447;SAS_AF=0.5051;AA=G|||;VT=SNP
14	104607014	rs11160787	T	G	100	PASS	AC=2800;AF=0.559105;AN=5008;NS=2504;DP=16234;EAS_AF=0.6161;AMR_AF=0.6182;AFR_AF=0.289;EUR_AF=0.7515;SAS_AF=0.6258;AA=T|||;VT=SNP
14	104607281	rs11628529	G	A	100	PASS	AC=524;AF=0.104633;AN=5008;NS=2504;DP=17269;EAS_AF=0.124;AMR_AF=0.0533;AFR_AF=0.1067;EUR_AF=0.1342;SAS_AF=0.0879;AA=G|||;VT=SNP
14	104607798	rs2887436	C	T	100	PASS	AC=2305;AF=0.460264;AN=5008;NS=2504;DP=16544;EAS_AF=0.4911;AMR_AF=0.5692;AFR_AF=0.1861;EUR_AF=0.6292;SAS_AF=0.5481;AA=C|||;VT=SNP
14	104608068	rs2011069	A	G	100	PASS	AC=2326;AF=0.464457;AN=5008;NS=2504;DP=17813;EAS_AF=0.4911;AMR_AF=0.572;AFR_AF=0.1974;EUR_AF=0.6322;SAS_AF=0.5491;AA=A|||;VT=SNP
14	104609413	rs12886129	T	C	100	PASS	AC=1131;AF=0.225839;AN=5008;NS=2504;DP=20718;EAS_AF=0.124;AMR_AF=0.1988;AFR_AF=0.2398;EUR_AF=0.3708;SAS_AF=0.182;AA=T|||;VT=SNP
14	104609708	rs8012009	T	C	100	PASS	AC=4029;AF=0.804513;AN=5008;NS=2504;DP=18570;EAS_AF=0.6359;AMR_AF=0.83;AFR_AF=0.8502;EUR_AF=0.9463;SAS_AF=0.7526;AA=t|||;VT=SNP
14	104609797	rs35219418	A	T	100	PASS	AC=449;AF=0.0896565;AN=5008;NS=2504;DP=18811;EAS_AF=0.002;AMR_AF=0.1412;AFR_AF=0.0129;EUR_AF=0.2425;SAS_AF=0.09;AA=A|||;VT=SNP
14	104610138	rs11625650	G	A	100	PASS	AC=441;AF=0.0880591;AN=5008;NS=2504;DP=16142;EAS_AF=0.002;AMR_AF=0.1398;AFR_AF=0.0129;EUR_AF=0.2356;SAS_AF=0.09;AA=G|||;VT=SNP
14	104610340	rs1557015	T	C	100	PASS	AC=4038;AF=0.80631;AN=5008;NS=2504;DP=15265;EAS_AF=0.6458;AMR_AF=0.83;AFR_AF=0.8495;EUR_AF=0.9463;SAS_AF=0.7526;AA=C|||;VT=SNP
14	104610463	rs1557014	A	G	100	PASS	AC=2210;AF=0.441294;AN=5008;NS=2504;DP=16845;EAS_AF=0.5159;AMR_AF=0.5173;AFR_AF=0.2012;EUR_AF=0.5398;SAS_AF=0.5337;AA=A|||;VT=SNP
14	104611326	rs11626880	C	T	100	PASS	AC=516;AF=0.103035;AN=5008;NS=2504;DP=17029;EAS_AF=0.126;AMR_AF=0.1196;AFR_AF=0.0567;EUR_AF=0.1352;SAS_AF=0.0971;AA=C|||;VT=SNP
14	104611761	rs35956368	G	T	100	PASS	AC=2207;AF=0.440695;AN=5008;NS=2504;DP=15210;EAS_AF=0.5159;AMR_AF=0.5173;AFR_AF=0.1989;EUR_AF=0.5408;SAS_AF=0.5327;AA=G|||;VT=SNP
14	104612363	rs35165685	A	G	100	PASS	AC=2196;AF=0.438498;AN=5008;NS=2504;DP=15994;EAS_AF=0.5179;AMR_AF=0.5159;AFR_AF=0.1884;EUR_AF=0.5408;SAS_AF=0.5348;AA=A|||;VT=SNP
14	104613478	rs4906421	A	G	100	PASS	AC=1428;AF=0.285144;AN=5008;NS=2504;DP=16970;EAS_AF=0.4722;AMR_AF=0.4265;AFR_AF=0.0303;EUR_AF=0.3757;SAS_AF=0.2434;AA=A|||;VT=SNP
14	104614163	rs61997636	G	A	100	PASS	AC=897;AF=0.179113;AN=5008;NS=2504;DP=17128;EAS_AF=0.128;AMR_AF=0.147;AFR_AF=0.2784;EUR_AF=0.171;SAS_AF=0.1288;AA=A|||;VT=SNP
14	104616226	rs8019366	A	G	100	PASS	AC=4043;AF=0.807308;AN=5008;NS=2504;DP=10740;EAS_AF=0.6468;AMR_AF=0.83;AFR_AF=0.851;EUR_AF=0.9523;SAS_AF=0.7485;AA=G|||;VT=SNP
14	104616589	rs12896307	T	C	100	PASS	AC=441;AF=0.0880591;AN=5008;NS=2504;DP=6289;EAS_AF=0.002;AMR_AF=0.1412;AFR_AF=0.0121;EUR_AF=0.2346;SAS_AF=0.091;AA=T|||;VT=SNP
14	104617095	rs12588775	C	T	100	PASS	AC=413;AF=0.0824681;AN=5008;NS=2504;DP=18454;EAS_AF=0.127;AMR_AF=0.1023;AFR_AF=0.0371;EUR_AF=0.0915;SAS_AF=0.0746;AA=C|||;VT=SNP
14	104620077	rs11622651	G	A	100	PASS	AC=1204;AF=0.240415;AN=5008;NS=2504;DP=14564;EAS_AF=0.003;AMR_AF=0.183;AFR_AF=0.4939;EUR_AF=0.2952;SAS_AF=0.1268;AA=G|||;VT=SNP
14	104620193	rs34161718	C	T	100	PASS	AC=443;AF=0.0884585;AN=5008;NS=2504;DP=14396;EAS_AF=0.002;AMR_AF=0.1412;AFR_AF=0.0083;EUR_AF=0.2425;SAS_AF=0.09;AA=C|||;VT=SNP
14	104620346	rs79462677	G	C	100	PASS	AC=417;AF=0.0832668;AN=5008;NS=2504;DP=18151;EAS_AF=0.125;AMR_AF=0.1052;AFR_AF=0.0356;EUR_AF=0.0924;SAS_AF=0.0798;AA=G|||;VT=SNP
14	104620678	rs12147202	A	C	100	PASS	AC=2477;AF=0.494609;AN=5008;NS=2504;DP=16002;EAS_AF=0.5119;AMR_AF=0.5317;AFR_AF=0.4002;EUR_AF=0.5427;SAS_AF=0.5286;AA=A|||;VT=SNP
14	104620706	rs61997639	C	T	100	PASS	AC=420;AF=0.0838658;AN=5008;NS=2504;DP=15551;EAS_AF=0.129;AMR_AF=0.1052;AFR_AF=0.0371;EUR_AF=0.0915;SAS_AF=0.0777;AA=C|||;VT=SNP
14	104620939	rs8013778	G	C	100	PASS	AC=3957;AF=0.790136;AN=5008;NS=2504;DP=16011;EAS_AF=0.6399;AMR_AF=0.8242;AFR_AF=0.7958;EUR_AF=0.9473;SAS_AF=0.7515;AA=C|||;VT=SNP
14	104621383	rs35797471	C	T	100	PASS	AC=2174;AF=0.434105;AN=5008;NS=2504;DP=15852;EAS_AF=0.5139;AMR_AF=0.5115;AFR_AF=0.1868;EUR_AF=0.5358;SAS_AF=0.5266;AA=C|||;VT=SNP
14	104622701	rs12879113	C	G	100	PASS	AC=1160;AF=0.231629;AN=5008;NS=2504;DP=15867;EAS_AF=0.126;AMR_AF=0.2738;AFR_AF=0.1989;EUR_AF=0.3827;SAS_AF=0.1994;AA=G|||;VT=SNP
14	104622780	rs28579831	T	G	100	PASS	AC=2191;AF=0.4375;AN=5008;NS=2504;DP=16913;EAS_AF=0.1657;AMR_AF=0.379;AFR_AF=0.534;EUR_AF=0.6402;SAS_AF=0.4202;AA=G|||;VT=SNP
14	104623120	rs28384212	C	T	100	PASS	AC=2874;AF=0.573882;AN=5008;NS=2504;DP=16346;EAS_AF=0.7639;AMR_AF=0.6326;AFR_AF=0.5477;EUR_AF=0.5656;SAS_AF=0.3804;AA=T|||;VT=SNP
14	104623247	rs12435350	A	C	100	PASS	AC=409;AF=0.0816693;AN=5008;NS=2504;DP=15980;EAS_AF=0.003;AMR_AF=0.1297;AFR_AF=0.1581;EUR_AF=0.0646;SAS_AF=0.0429;AA=A|||;VT=SNP
14	104624342	rs28718558	C	T	100	PASS	AC=662;AF=0.132188;AN=5008;NS=2504;DP=14152;EAS_AF=0.0268;AMR_AF=0.1052;AFR_AF=0.211;EUR_AF=0.1581;SAS_AF=0.1268;AA=C|||;VT=SNP
14	104624689	rs10147953	G	A	100	PASS	AC=3380;AF=0.67492;AN=5008;NS=2504;DP=16725;EAS_AF=0.8065;AMR_AF=0.7248;AFR_AF=0.5431;EUR_AF=0.7008;SAS_AF=0.6554;AA=G|||;VT=SNP
14	104624914	rs10148180	G	C	100	PASS	AC=4232;AF=0.845048;AN=5008;NS=2504;DP=16935;EAS_AF=0.8343;AMR_AF=0.8573;AFR_AF=0.7965;EUR_AF=0.9175;SAS_AF=0.8384;AA=C|||;VT=SNP
14	104624962	rs10150376	C	T	100	PASS	AC=3413;AF=0.68151;AN=5008;NS=2504;DP=17326;EAS_AF=0.8065;AMR_AF=0.7291;AFR_AF=0.5514;EUR_AF=0.7097;SAS_AF=0.6656;AA=C|||;VT=SNP
14	104624993	rs10150549	G	A	100	PASS	AC=3413;AF=0.68151;AN=5008;NS=2504;DP=17621;EAS_AF=0.8065;AMR_AF=0.7291;AFR_AF=0.5514;EUR_AF=0.7097;SAS_AF=0.6656;AA=A|||;VT=SNP
14	104625327	rs7159256	G	A	100	PASS	AC=580;AF=0.115815;AN=5008;NS=2504;DP=17709;EAS_AF=0.1667;AMR_AF=0.1153;AFR_AF=0.0635;EUR_AF=0.0219;SAS_AF=0.2311;AA=G|||;VT=SNP
14	104625332	rs7158950	C	T	100	PASS	AC=3779;AF=0.754593;AN=5008;NS=2504;DP=17725;EAS_AF=0.9157;AMR_AF=0.8458;AFR_AF=0.6233;EUR_AF=0.7306;SAS_AF=0.726;AA=C|||;VT=SNP
14	104625670	rs7160033	G	A	100	PASS	AC=1635;AF=0.326478;AN=5008;NS=2504;DP=18822;EAS_AF=0.3581;AMR_AF=0.353;AFR_AF=0.1982;EUR_AF=0.3191;SAS_AF=0.456;AA=A|||;VT=SNP
14	104625759	rs2153557	G	C	100	PASS	AC=4489;AF=0.896366;AN=5008;NS=2504;DP=16817;EAS_AF=0.9435;AMR_AF=0.9697;AFR_AF=0.7852;EUR_AF=0.9374;SAS_AF=0.9039;AA=C|||;VT=SNP
14	104626132	rs28374587	C	T	100	PASS	AC=883;AF=0.176318;AN=5008;NS=2504;DP=12257;EAS_AF=0.0357;AMR_AF=0.1455;AFR_AF=0.1967;EUR_AF=0.2783;SAS_AF=0.2106;AA=C|||;VT=SNP
14	104626493	rs7145018	T	C	100	PASS	AC=2282;AF=0.455671;AN=5008;NS=2504;DP=17027;EAS_AF=0.3244;AMR_AF=0.2997;AFR_AF=0.8306;EUR_AF=0.2068;SAS_AF=0.4509;AA=C|||;VT=SNP
14	104626730	rs55667215	G	C	100	PASS	AC=751;AF=0.14996;AN=5008;NS=2504;DP=15124;EAS_AF=0.0228;AMR_AF=0.1037;AFR_AF=0.2716;EUR_AF=0.1531;SAS_AF=0.1462;AA=C|||;VT=SNP
14	104626811	rs12882239	G	C	100	PASS	AC=918;AF=0.183307;AN=5008;NS=2504;DP=14688;EAS_AF=0.0278;AMR_AF=0.1427;AFR_AF=0.295;EUR_AF=0.2137;SAS_AF=0.1902;AA=G|||;VT=SNP
14	104626997	rs28426081	G	A	100	PASS	AC=2215;AF=0.442292;AN=5008;NS=2504;DP=13253;EAS_AF=0.3452;AMR_AF=0.4524;AFR_AF=0.4629;EUR_AF=0.4682;SAS_AF=0.4806;AA=G|||;VT=SNP
14	104627066	rs2039896	C	T	100	PASS	AC=2234;AF=0.446086;AN=5008;NS=2504;DP=13753;EAS_AF=0.3492;AMR_AF=0.4438;AFR_AF=0.4834;EUR_AF=0.4583;SAS_AF=0.4847;AA=C|||;VT=SNP
14	104627198	rs2039895	G	A	100	PASS	AC=2196;AF=0.438498;AN=5008;NS=2504;DP=14957;EAS_AF=0.3482;AMR_AF=0.4539;AFR_AF=0.4395;EUR_AF=0.4672;SAS_AF=0.4898;AA=G|||;VT=SNP
14	104627359	rs2039894	A	G	100	PASS	AC=3586;AF=0.716054;AN=5008;NS=2504;DP=12811;EAS_AF=0.5327;AMR_AF=0.6499;AFR_AF=0.9523;EUR_AF=0.6074;SAS_AF=0.7444;AA=G|||;VT=SNP
14	104627392	rs2039893	A	G	100	PASS	AC=2487;AF=0.496605;AN=5008;NS=2504;DP=13472;EAS_AF=0.3502;AMR_AF=0.4654;AFR_AF=0.6528;EUR_AF=0.4702;SAS_AF=0.4857;AA=G|||;VT=SNP
14	104627732	rs12887765	G	A	100	PASS	AC=679;AF=0.135583;AN=5008;NS=2504;DP=13024;EAS_AF=0.1716;AMR_AF=0.1599;AFR_AF=0.0106;EUR_AF=0.1312;SAS_AF=0.2546;AA=G|||;VT=SNP
14	104628062	rs10137218	C	T	100	PASS	AC=1008;AF=0.201278;AN=5008;NS=2504;DP=17283;EAS_AF=0.2093;AMR_AF=0.2781;AFR_AF=0.1278;EUR_AF=0.2306;SAS_AF=0.2076;AA=C|||;VT=SNP
14	104628138	rs61997640	C	T	100	PASS	AC=917;AF=0.183107;AN=5008;NS=2504;DP=18083;EAS_AF=0.2093;AMR_AF=0.2767;AFR_AF=0.062;EUR_AF=0.2276;SAS_AF=0.2076;AA=C|||;VT=SNP
14	104628212	rs79691953	A	T	100	PASS	AC=699;AF=0.139577;AN=5008;NS=2504;DP=17389;EAS_AF=0.1131;AMR_AF=0.0519;AFR_AF=0.3177;EUR_AF=0.0318;SAS_AF=0.0992;AA=A|||;VT=SNP
14	104628329	rs10137425	C	G	100	PASS	AC=2482;AF=0.495607;AN=5008;NS=2504;DP=16282;EAS_AF=0.3482;AMR_AF=0.4697;AFR_AF=0.6536;EUR_AF=0.4672;SAS_AF=0.4816;AA=G|||;VT=SNP
14	104628346	rs10149665	T	G	100	PASS	AC=2482;AF=0.495607;AN=5008;NS=2504;DP=16324;EAS_AF=0.3482;AMR_AF=0.4669;AFR_AF=0.6536;EUR_AF=0.4672;SAS_AF=0.4836;AA=G|||;VT=SNP
14	104628356	rs10137354	A	G	100	PASS	AC=2483;AF=0.495807;AN=5008;NS=2504;DP=16407;EAS_AF=0.3482;AMR_AF=0.4669;AFR_AF=0.6543;EUR_AF=0.4672;SAS_AF=0.4836;AA=A|||;VT=SNP
14	104628406	rs10149750	T	C	100	PASS	AC=2478;AF=0.494808;AN=5008;NS=2504;DP=17489;EAS_AF=0.3502;AMR_AF=0.4669;AFR_AF=0.649;EUR_AF=0.4672;SAS_AF=0.4836;AA=C|||;VT=SNP
14	104628451	rs56219119	T	C	100	PASS	AC=2485;AF=0.496206;AN=5008;NS=2504;DP=17691;EAS_AF=0.3502;AMR_AF=0.4669;AFR_AF=0.6536;EUR_AF=0.4672;SAS_AF=0.4847;AA=C|||;VT=SNP
14	104628453	rs78460651	G	A	100	PASS	AC=916;AF=0.182907;AN=5008;NS=2504;DP=17771;EAS_AF=0.2093;AMR_AF=0.2767;AFR_AF=0.062;EUR_AF=0.2266;SAS_AF=0.2076;AA=G|||;VT=SNP
14	104628540	rs55732549	A	G	100	PASS	AC=2485;AF=0.496206;AN=5008;NS=2504;DP=17271;EAS_AF=0.3502;AMR_AF=0.4669;AFR_AF=0.6536;EUR_AF=0.4672;SAS_AF=0.4847;AA=G|||;VT=SNP
14	104628570	rs34083540	C	G	100	PASS	AC=2486;AF=0.496406;AN=5008;NS=2504;DP=17215;EAS_AF=0.3502;AMR_AF=0.4669;AFR_AF=0.6536;EUR_AF=0.4672;SAS_AF=0.4857;AA=C|||;VT=SNP
14	104628674	rs34785007	G	A	100	PASS	AC=920;AF=0.183706;AN=5008;NS=2504;DP=16354;EAS_AF=0.1776;AMR_AF=0.1686;AFR_AF=0.1778;EUR_AF=0.1362;SAS_AF=0.2577;AA=G|||;VT=SNP
14	104629303	rs28613749	A	G	100	PASS	AC=2485;AF=0.496206;AN=5008;NS=2504;DP=15755;EAS_AF=0.3512;AMR_AF=0.4669;AFR_AF=0.6536;EUR_AF=0.4672;SAS_AF=0.4836;AA=g|||;VT=SNP
14	104629392	rs28569857	A	G	100	PASS	AC=2485;AF=0.496206;AN=5008;NS=2504;DP=16523;EAS_AF=0.3502;AMR_AF=0.4697;AFR_AF=0.6536;EUR_AF=0.4662;SAS_AF=0.4836;AA=g|||;VT=SNP
14	104629917	rs11625345	C	G	100	PASS	AC=3591;AF=0.717053;AN=5008;NS=2504;DP=11423;EAS_AF=0.5317;AMR_AF=0.6542;AFR_AF=0.9546;EUR_AF=0.6074;SAS_AF=0.7444;AA=g|||;VT=SNP
14	104629999	rs11628373	A	G	100	PASS	AC=3589;AF=0.716653;AN=5008;NS=2504;DP=14370;EAS_AF=0.5317;AMR_AF=0.6513;AFR_AF=0.9546;EUR_AF=0.6074;SAS_AF=0.7444;AA=-|||;VT=SNP
14	104630176	rs10149646	C	T	100	PASS	AC=2370;AF=0.473243;AN=5008;NS=2504;DP=10194;EAS_AF=0.3502;AMR_AF=0.4568;AFR_AF=0.5968;EUR_AF=0.4523;SAS_AF=0.4663;AA=c|||;VT=SNP
14	104630328	rs7156998	A	G	100	PASS	AC=3601;AF=0.71905;AN=5008;NS=2504;DP=12133;EAS_AF=0.5327;AMR_AF=0.6527;AFR_AF=0.9569;EUR_AF=0.6064;SAS_AF=0.7526;AA=N|||;VT=SNP
14	104630409	rs56390601	G	A	100	PASS	AC=2397;AF=0.478634;AN=5008;NS=2504;DP=14734;EAS_AF=0.3502;AMR_AF=0.4712;AFR_AF=0.5938;EUR_AF=0.4682;SAS_AF=0.4714;AA=g|||;VT=SNP
14	104630506	rs55931432	C	T	100	PASS	AC=2321;AF=0.463458;AN=5008;NS=2504;DP=12110;EAS_AF=0.3175;AMR_AF=0.4625;AFR_AF=0.5938;EUR_AF=0.4583;SAS_AF=0.4438;AA=N|||;VT=SNP
14	104630579	rs11160789	C	T	100	PASS	AC=1252;AF=0.25;AN=5008;NS=2504;DP=9138;EAS_AF=0.4087;AMR_AF=0.3386;AFR_AF=0.0303;EUR_AF=0.3648;SAS_AF=0.2025;AA=c|||;VT=SNP
14	104630711	rs11160790	G	A	100	PASS	AC=1254;AF=0.250399;AN=5008;NS=2504;DP=12018;EAS_AF=0.4117;AMR_AF=0.3357;AFR_AF=0.0303;EUR_AF=0.3648;SAS_AF=0.2035;AA=g|||;VT=SNP
14	104630801	rs61997644	G	A	100	PASS	AC=1313;AF=0.262181;AN=5008;NS=2504;DP=12799;EAS_AF=0.2103;AMR_AF=0.3271;AFR_AF=0.2224;EUR_AF=0.3082;SAS_AF=0.2761;AA=g|||;VT=SNP
14	104631148	rs2039890	G	A	100	PASS	AC=2388;AF=0.476837;AN=5008;NS=2504;DP=24196;EAS_AF=0.3442;AMR_AF=0.4712;AFR_AF=0.593;EUR_AF=0.4682;SAS_AF=0.4693;AA=g|||;VT=SNP
14	104632132	rs2487307	G	A	100	PASS	AC=2465;AF=0.492212;AN=5008;NS=2504;DP=28852;EAS_AF=0.3889;AMR_AF=0.5778;AFR_AF=0.4713;EUR_AF=0.6113;SAS_AF=0.4438;AA=A|||;VT=SNP
14	104632187	rs76823972	T	C	100	PASS	AC=196;AF=0.0391374;AN=5008;NS=2504;DP=24668;EAS_AF=0.0367;AMR_AF=0.134;AFR_AF=0.0091;EUR_AF=0.0408;SAS_AF=0.0133;AA=T|||;VT=SNP
14	104632699	rs2497299	G	A	100	PASS	AC=592;AF=0.118211;AN=5008;NS=2504;DP=18883;EAS_AF=0.1756;AMR_AF=0.1513;AFR_AF=0.0582;EUR_AF=0.0924;SAS_AF=0.1431;AA=G|||;VT=SNP
14	104632732	rs2487306	G	C	100	PASS	AC=4595;AF=0.917532;AN=5008;NS=2504;DP=18321;EAS_AF=0.8581;AMR_AF=0.9669;AFR_AF=0.9947;EUR_AF=0.9314;SAS_AF=0.8252;AA=C|||;VT=SNP
14	104635277	rs73360234	T	C	100	PASS	AC=431;AF=0.0860623;AN=5008;NS=2504;DP=13342;EAS_AF=0.0218;AMR_AF=0.0605;AFR_AF=0.1868;EUR_AF=0.0616;SAS_AF=0.0593;AA=C|||;VT=SNP
14	104635708	rs71417900	G	A	100	PASS	AC=95;AF=0.0189696;AN=5008;NS=2504;DP=14785;EAS_AF=0.002;AMR_AF=0.013;AFR_AF=0.0257;EUR_AF=0.0308;SAS_AF=0.0194;AA=g|||;VT=SNP
14	104636584	rs8013773	G	A	100	PASS	AC=1780;AF=0.355431;AN=5008;NS=2504;DP=19154;EAS_AF=0.1567;AMR_AF=0.1772;AFR_AF=0.77;EUR_AF=0.2286;SAS_AF=0.2566;AA=G|||;VT=SNP
14	104637327	rs1890982	T	G	100	PASS	AC=4023;AF=0.803315;AN=5008;NS=2504;DP=14250;EAS_AF=0.7827;AMR_AF=0.719;AFR_AF=0.9705;EUR_AF=0.6799;SAS_AF=0.7853;AA=G|||;VT=SNP
14	104637679	rs1004216	C	T	100	PASS	AC=1259;AF=0.251398;AN=5008;NS=2504;DP=16490;EAS_AF=0.3651;AMR_AF=0.3444;AFR_AF=0.0287;EUR_AF=0.3002;SAS_AF=0.319;AA=C|||;VT=SNP
14	104638441	rs947001	A	G	100	PASS	AC=4056;AF=0.809904;AN=5008;NS=2504;DP=12196;EAS_AF=0.7758;AMR_AF=0.7176;AFR_AF=0.9864;EUR_AF=0.6829;SAS_AF=0.8027;AA=G|||;VT=SNP
14	104639644	rs11622217	C	T	100	PASS	AC=466;AF=0.0930511;AN=5008;NS=2504;DP=14714;EAS_AF=0.006;AMR_AF=0.0735;AFR_AF=0.1392;EUR_AF=0.1233;SAS_AF=0.1033;AA=C|||;VT=SNP;EX_TARGET
14	104640011	rs2275593	T	C	100	PASS	AC=1352;AF=0.269968;AN=5008;NS=2504;DP=14945;EAS_AF=0.3938;AMR_AF=0.3429;AFR_AF=0.0401;EUR_AF=0.3062;SAS_AF=0.364;AA=T|||;VT=SNP;EX_TARGET
14	104640481	rs2254205	G	C	100	PASS	AC=1778;AF=0.355032;AN=5008;NS=2504;DP=15816;EAS_AF=0.3125;AMR_AF=0.2017;AFR_AF=0.5651;EUR_AF=0.2396;SAS_AF=0.3425;AA=C|||;VT=SNP;EX_TARGET
14	104640822	rs2497298	G	T	100	PASS	AC=2025;AF=0.404353;AN=5008;NS=2504;DP=15694;EAS_AF=0.371;AMR_AF=0.304;AFR_AF=0.559;EUR_AF=0.3181;SAS_AF=0.3896;AA=G|||;VT=SNP
14	104641021	rs8011051	G	T	100	PASS	AC=1877;AF=0.3748;AN=5008;NS=2504;DP=15324;EAS_AF=0.4226;AMR_AF=0.3963;AFR_AF=0.3207;EUR_AF=0.3688;SAS_AF=0.3896;AA=G|||;VT=SNP
14	104641040	rs7148484	G	C	100	PASS	AC=655;AF=0.130791;AN=5008;NS=2504;DP=16307;EAS_AF=0.0853;AMR_AF=0.072;AFR_AF=0.1929;EUR_AF=0.1213;SAS_AF=0.1452;AA=G|||;VT=SNP
14	104641612	rs4906422	T	C	100	PASS	AC=1475;AF=0.294529;AN=5008;NS=2504;DP=14159;EAS_AF=0.3998;AMR_AF=0.3545;AFR_AF=0.1127;EUR_AF=0.3022;SAS_AF=0.3814;AA=C|||;VT=SNP;EX_TARGET
14	104641792	rs2487305	C	T	100	PASS	AC=2243;AF=0.447883;AN=5008;NS=2504;DP=14769;EAS_AF=0.3869;AMR_AF=0.3228;AFR_AF=0.6747;EUR_AF=0.3439;SAS_AF=0.3998;AA=C|||;VT=SNP;EX_TARGET
14	104642341	rs2487304	A	G	100	PASS	AC=3898;AF=0.778355;AN=5008;NS=2504;DP=14332;EAS_AF=0.7897;AMR_AF=0.7205;AFR_AF=0.8306;EUR_AF=0.7097;SAS_AF=0.8078;AA=G|||;VT=SNP;EX_TARGET
14	104642422	rs3742947	A	G	100	PASS	AC=1559;AF=0.311302;AN=5008;NS=2504;DP=14259;EAS_AF=0.4067;AMR_AF=0.3617;AFR_AF=0.1437;EUR_AF=0.3062;SAS_AF=0.409;AA=G|||;VT=SNP;EX_TARGET
14	104643409	rs2487303	A	G	100	PASS	AC=3872;AF=0.773163;AN=5008;NS=2504;DP=14740;EAS_AF=0.7827;AMR_AF=0.7176;AFR_AF=0.826;EUR_AF=0.7048;SAS_AF=0.8016;AA=G|||;VT=SNP;EX_TARGET
14	104643421	rs2487302	T	C	100	PASS	AC=2325;AF=0.464257;AN=5008;NS=2504;DP=14530;EAS_AF=0.4018;AMR_AF=0.3559;AFR_AF=0.5915;EUR_AF=0.3767;SAS_AF=0.5235;AA=T|||;VT=SNP;EX_TARGET
14	104643721	rs2487301	C	A	100	PASS	AC=2298;AF=0.458866;AN=5008;NS=2504;DP=13223;EAS_AF=0.372;AMR_AF=0.2911;AFR_AF=0.7383;EUR_AF=0.3419;SAS_AF=0.41;AA=C|||;VT=SNP;EX_TARGET
14	104643859	rs2487300	A	G	100	PASS	AC=2476;AF=0.494409;AN=5008;NS=2504;DP=13856;EAS_AF=0.3988;AMR_AF=0.3718;AFR_AF=0.7345;EUR_AF=0.4085;SAS_AF=0.4438;AA=A|||;VT=SNP;EX_TARGET
14	104644099	rs2497297	T	C	100	PASS	AC=2031;AF=0.405551;AN=5008;NS=2504;DP=13449;EAS_AF=0.3185;AMR_AF=0.2911;AFR_AF=0.5764;EUR_AF=0.3718;SAS_AF=0.3804;AA=C|||;VT=SNP;EX_TARGET
14	104644147	rs11621644	C	T	100	PASS	AC=1581;AF=0.315695;AN=5008;NS=2504;DP=13472;EAS_AF=0.4415;AMR_AF=0.379;AFR_AF=0.1112;EUR_AF=0.3549;SAS_AF=0.3773;AA=C|||;VT=SNP;EX_TARGET
14	104644421	rs2282376	G	A	100	PASS	AC=1373;AF=0.274161;AN=5008;NS=2504;DP=16327;EAS_AF=0.3849;AMR_AF=0.3487;AFR_AF=0.0832;EUR_AF=0.327;SAS_AF=0.3108;AA=g|||;VT=SNP
14	104644612	rs76080472	C	A	100	PASS	AC=286;AF=0.0571086;AN=5008;NS=2504;DP=856;EAS_AF=0.0377;AMR_AF=0.0504;AFR_AF=0.0877;EUR_AF=0.0557;SAS_AF=0.0419;AA=C|||;VT=SNP
14	104644776	rs2497296	T	C	100	PASS	AC=4002;AF=0.799121;AN=5008;NS=2504;DP=12730;EAS_AF=0.7847;AMR_AF=0.7003;AFR_AF=0.9766;EUR_AF=0.6938;SAS_AF=0.7526;AA=C|||;VT=SNP
14	104645233	rs2282375	T	G	100	PASS	AC=1505;AF=0.300519;AN=5008;NS=2504;DP=12746;EAS_AF=0.3145;AMR_AF=0.3314;AFR_AF=0.18;EUR_AF=0.4334;SAS_AF=0.2904;AA=T|||;VT=SNP
14	104645871	rs117616919	C	T	100	PASS	AC=83;AF=0.0165735;AN=5008;NS=2504;DP=11185;EAS_AF=0.0069;AMR_AF=0.0173;AFR_AF=0.0182;EUR_AF=0.0219;SAS_AF=0.0184;AA=C|||;VT=SNP
14	104646326	rs1547350	A	C	100	PASS	AC=2913;AF=0.581669;AN=5008;NS=2504;DP=12967;EAS_AF=0.6776;AMR_AF=0.7075;AFR_AF=0.4985;EUR_AF=0.5239;SAS_AF=0.5654;AA=A|||;VT=SNP
14	104646717	rs947000	C	T	100	PASS	AC=3709;AF=0.740615;AN=5008;NS=2504;DP=13083;EAS_AF=0.6984;AMR_AF=0.8228;AFR_AF=0.7927;EUR_AF=0.6839;SAS_AF=0.7137;AA=T|||;VT=SNP
14	104646771	rs946999	T	C	100	PASS	AC=3003;AF=0.599641;AN=5008;NS=2504;DP=14450;EAS_AF=0.5308;AMR_AF=0.6772;AFR_AF=0.7458;EUR_AF=0.4901;SAS_AF=0.5307;AA=T|||;VT=SNP
14	104646839	rs11160791	A	G	100	PASS	AC=111;AF=0.0221645;AN=5008;NS=2504;DP=15489;EAS_AF=0.002;AMR_AF=0.0245;AFR_AF=0.0038;EUR_AF=0.0527;SAS_AF=0.0348;AA=A|||;VT=SNP
14	104647224	rs884996	C	T	100	PASS	AC=2276;AF=0.454473;AN=5008;NS=2504;DP=16579;EAS_AF=0.4405;AMR_AF=0.5375;AFR_AF=0.2837;EUR_AF=0.5089;SAS_AF=0.5849;AA=C|||;VT=SNP
14	104647311	rs871266	C	G	100	PASS	AC=4016;AF=0.801917;AN=5008;NS=2504;DP=14255;EAS_AF=0.6577;AMR_AF=0.7867;AFR_AF=0.9879;EUR_AF=0.7406;SAS_AF=0.773;AA=G|||;VT=SNP
14	104647606	rs1890981	G	A	100	PASS	AC=4013;AF=0.801318;AN=5008;NS=2504;DP=17954;EAS_AF=0.6558;AMR_AF=0.7867;AFR_AF=0.9871;EUR_AF=0.7406;SAS_AF=0.773;AA=a|||;VT=SNP
14	104648602	rs2487299	G	A	100	PASS	AC=2455;AF=0.490216;AN=5008;NS=2504;DP=13382;EAS_AF=0.4911;AMR_AF=0.5879;AFR_AF=0.3132;EUR_AF=0.5159;SAS_AF=0.6329;AA=G|||;VT=SNP
14	104649181	rs946998	T	C	100	PASS	AC=4053;AF=0.809305;AN=5008;NS=2504;DP=15705;EAS_AF=0.6617;AMR_AF=0.7954;AFR_AF=0.9902;EUR_AF=0.7406;SAS_AF=0.7975;AA=t|||;VT=SNP
14	104649328	rs28554095	T	C	100	PASS	AC=943;AF=0.188299;AN=5008;NS=2504;DP=14407;EAS_AF=0.1587;AMR_AF=0.134;AFR_AF=0.3177;EUR_AF=0.1561;SAS_AF=0.1155;AA=t|||;VT=SNP
14	104649496	rs2255380	C	A	100	PASS	AC=2566;AF=0.51238;AN=5008;NS=2504;DP=15329;EAS_AF=0.494;AMR_AF=0.6009;AFR_AF=0.3911;EUR_AF=0.5229;SAS_AF=0.6217;AA=c|||;VT=SNP
14	104649958	rs28679428	C	A	100	PASS	AC=455;AF=0.0908546;AN=5008;NS=2504;DP=16112;EAS_AF=0.006;AMR_AF=0.0375;AFR_AF=0.3003;EUR_AF=0.0119;SAS_AF=0.0143;AA=c|||;VT=SNP
14	104650494	rs946996	G	A	100	PASS	AC=2563;AF=0.511781;AN=5008;NS=2504;DP=13226;EAS_AF=0.4931;AMR_AF=0.5965;AFR_AF=0.3986;EUR_AF=0.5229;SAS_AF=0.6125;AA=G|||;VT=SNP
14	104651156	rs12892764	G	C	100	PASS	AC=632;AF=0.126198;AN=5008;NS=2504;DP=16128;EAS_AF=0.1597;AMR_AF=0.1182;AFR_AF=0.0961;EUR_AF=0.1541;SAS_AF=0.1094;AA=G|||;VT=SNP
14	104651397	rs2497295	G	A	100	PASS	AC=533;AF=0.10643;AN=5008;NS=2504;DP=14808;EAS_AF=0.1627;AMR_AF=0.0735;AFR_AF=0.0053;EUR_AF=0.0885;SAS_AF=0.227;AA=G|||;VT=SNP
14	104652524	rs10141203	G	A	100	PASS	AC=624;AF=0.124601;AN=5008;NS=2504;DP=12245;EAS_AF=0.005;AMR_AF=0.0418;AFR_AF=0.4289;EUR_AF=0.008;SAS_AF=0.0153;AA=g|||;VT=SNP
14	104652787	rs12879395	G	A	100	PASS	AC=620;AF=0.123802;AN=5008;NS=2504;DP=14026;EAS_AF=0.1597;AMR_AF=0.1196;AFR_AF=0.0855;EUR_AF=0.1541;SAS_AF=0.1104;AA=G|||;VT=SNP
14	104652867	rs2487298	C	T	100	PASS	AC=3081;AF=0.615216;AN=5008;NS=2504;DP=13383;EAS_AF=0.6587;AMR_AF=0.6945;AFR_AF=0.4365;EUR_AF=0.662;SAS_AF=0.7076;AA=T|||;VT=SNP
14	104652887	rs2487297	G	A	100	PASS	AC=3877;AF=0.774161;AN=5008;NS=2504;DP=14345;EAS_AF=0.6597;AMR_AF=0.7493;AFR_AF=0.9864;EUR_AF=0.6769;SAS_AF=0.7229;AA=A|||;VT=SNP
14	104653065	rs8009077	G	C	100	PASS	AC=2581;AF=0.515375;AN=5008;NS=2504;DP=14810;EAS_AF=0.4256;AMR_AF=0.4438;AFR_AF=0.5908;EUR_AF=0.4801;SAS_AF=0.593;AA=C|||;VT=SNP
14	104653122	rs111587803	T	C	100	PASS	AC=334;AF=0.0666933;AN=5008;NS=2504;DP=13090;EAS_AF=0.003;AMR_AF=0.0288;AFR_AF=0.2141;EUR_AF=0.0139;SAS_AF=0.0143;AA=C|||;VT=SNP
14	104653131	rs111661398	C	T	100	PASS	AC=332;AF=0.0662939;AN=5008;NS=2504;DP=13218;EAS_AF=0.003;AMR_AF=0.0288;AFR_AF=0.2141;EUR_AF=0.0119;SAS_AF=0.0143;AA=C|||;VT=SNP
14	104653228	rs8008834	A	G	100	PASS	AC=1524;AF=0.304313;AN=5008;NS=2504;DP=13354;EAS_AF=0.1617;AMR_AF=0.1873;AFR_AF=0.6967;EUR_AF=0.1779;SAS_AF=0.1339;AA=A|||;VT=SNP
14	104653268	rs8008983	A	G	100	PASS	AC=1752;AF=0.34984;AN=5008;NS=2504;DP=14161;EAS_AF=0.2808;AMR_AF=0.4409;AFR_AF=0.146;EUR_AF=0.5586;SAS_AF=0.4172;AA=A|||;VT=SNP
14	104653710	rs8010188	G	A	100	PASS	AC=1369;AF=0.273363;AN=5008;NS=2504;DP=15146;EAS_AF=0.3343;AMR_AF=0.2637;AFR_AF=0.3283;EUR_AF=0.1173;SAS_AF=0.3037;AA=A|||;VT=SNP
14	104653715	rs56802388	G	T	100	PASS	AC=149;AF=0.0297524;AN=5008;NS=2504;DP=15077;EAS_AF=0.0337;AMR_AF=0.0937;AFR_AF=0.0053;EUR_AF=0.0288;SAS_AF=0.0143;AA=G|||;VT=SNP
14	104653746	rs34774351	C	T	100	PASS	AC=1187;AF=0.237021;AN=5008;NS=2504;DP=15198;EAS_AF=0.1181;AMR_AF=0.3112;AFR_AF=0.0976;EUR_AF=0.4155;SAS_AF=0.3119;AA=C|||;VT=SNP
14	104653844	rs12435534	G	A	100	PASS	AC=612;AF=0.122204;AN=5008;NS=2504;DP=13746;EAS_AF=0.1528;AMR_AF=0.1182;AFR_AF=0.1044;EUR_AF=0.1322;SAS_AF=0.1074;AA=G|||;VT=SNP
14	104654129	rs12890592	T	C	100	PASS	AC=1969;AF=0.393171;AN=5008;NS=2504;DP=12568;EAS_AF=0.3046;AMR_AF=0.5274;AFR_AF=0.2163;EUR_AF=0.5845;SAS_AF=0.4315;AA=C|||;VT=SNP
14	104654214	rs36037630	C	T	100	PASS	AC=1334;AF=0.266374;AN=5008;NS=2504;DP=11800;EAS_AF=0.1438;AMR_AF=0.4063;AFR_AF=0.1104;EUR_AF=0.4443;SAS_AF=0.3211;AA=C|||;VT=SNP
14	104654402	rs77554731	C	A	100	PASS	AC=149;AF=0.0297524;AN=5008;NS=2504;DP=14629;EAS_AF=0.0337;AMR_AF=0.0937;AFR_AF=0.0053;EUR_AF=0.0288;SAS_AF=0.0143;AA=C|||;VT=SNP
14	104654564	rs12891461	T	G	100	PASS	AC=1969;AF=0.393171;AN=5008;NS=2504;DP=13813;EAS_AF=0.3046;AMR_AF=0.5288;AFR_AF=0.2163;EUR_AF=0.5855;SAS_AF=0.4294;AA=G|||;VT=SNP
14	104654644	rs34620087	T	C	100	PASS	AC=622;AF=0.124201;AN=5008;NS=2504;DP=15726;EAS_AF=0.1607;AMR_AF=0.1182;AFR_AF=0.1044;EUR_AF=0.1332;SAS_AF=0.1084;AA=T|||;VT=SNP
14	104654947	rs35826019	C	T	100	PASS	AC=1344;AF=0.268371;AN=5008;NS=2504;DP=16910;EAS_AF=0.1438;AMR_AF=0.4092;AFR_AF=0.1104;EUR_AF=0.4523;SAS_AF=0.3211;AA=C|||;VT=SNP
14	104655097	rs11160792	G	C	100	PASS	AC=3827;AF=0.764177;AN=5008;NS=2504;DP=17816;EAS_AF=0.6181;AMR_AF=0.7464;AFR_AF=0.9682;EUR_AF=0.6839;SAS_AF=0.7342;AA=g|||;VT=SNP
14	104655234	rs35311789	C	T	100	PASS	AC=1368;AF=0.273163;AN=5008;NS=2504;DP=18412;EAS_AF=0.1518;AMR_AF=0.4107;AFR_AF=0.1112;EUR_AF=0.4652;SAS_AF=0.3221;AA=T|||;VT=SNP
14	104655458	rs79678632	C	T	100	PASS	AC=104;AF=0.0207668;AN=5008;NS=2504;DP=19043;EAS_AF=0.0099;AMR_AF=0.0245;AFR_AF=0.0023;EUR_AF=0.0557;SAS_AF=0.0184;AA=C|||;VT=SNP
14	104656200	rs67305719	T	C	100	PASS	AC=1994;AF=0.398163;AN=5008;NS=2504;DP=25118;EAS_AF=0.3145;AMR_AF=0.5288;AFR_AF=0.2156;EUR_AF=0.5984;SAS_AF=0.4325;AA=C|||;VT=SNP
14	104656659	rs8007923	T	C	100	PASS	AC=1407;AF=0.28095;AN=5008;NS=2504;DP=16640;EAS_AF=0.1815;AMR_AF=0.4107;AFR_AF=0.112;EUR_AF=0.4682;SAS_AF=0.3272;AA=T|||;VT=SNP
14	104657233	rs8011683	C	T	100	PASS	AC=2877;AF=0.574481;AN=5008;NS=2504;DP=14378;EAS_AF=0.4464;AMR_AF=0.6066;AFR_AF=0.6467;EUR_AF=0.665;SAS_AF=0.4928;AA=C|||;VT=SNP
14	104657760	rs947006	G	A	100	PASS	AC=2135;AF=0.426318;AN=5008;NS=2504;DP=18444;EAS_AF=0.5427;AMR_AF=0.4784;AFR_AF=0.3343;EUR_AF=0.4493;SAS_AF=0.3701;AA=G|||;VT=SNP
14	104658127	rs12892055	C	T	100	PASS	AC=1602;AF=0.319888;AN=5008;NS=2504;DP=19697;EAS_AF=0.1706;AMR_AF=0.3444;AFR_AF=0.3132;EUR_AF=0.4781;SAS_AF=0.3027;AA=C|||;VT=SNP
14	104658805	rs28580543	C	T	100	PASS	AC=1567;AF=0.312899;AN=5008;NS=2504;DP=17016;EAS_AF=0.1538;AMR_AF=0.3357;AFR_AF=0.3056;EUR_AF=0.4751;SAS_AF=0.3037;AA=C|||;VT=SNP
14	104658946	rs61996624	G	T	100	PASS	AC=1139;AF=0.227436;AN=5008;NS=2504;DP=19618;EAS_AF=0.1171;AMR_AF=0.317;AFR_AF=0.0552;EUR_AF=0.4453;SAS_AF=0.2863;AA=G|||;VT=SNP
14	104659091	rs61996625	C	T	100	PASS	AC=1139;AF=0.227436;AN=5008;NS=2504;DP=17159;EAS_AF=0.1121;AMR_AF=0.317;AFR_AF=0.059;EUR_AF=0.4453;SAS_AF=0.2863;AA=C|||;VT=SNP
14	104659310	rs10129756	T	C	100	PASS	AC=1098;AF=0.219249;AN=5008;NS=2504;DP=16022;EAS_AF=0.1319;AMR_AF=0.1614;AFR_AF=0.4221;EUR_AF=0.1521;SAS_AF=0.1452;AA=T|||;VT=SNP
14	104659665	rs111696693	C	G	100	PASS	AC=147;AF=0.029353;AN=5008;NS=2504;DP=12089;EAS_AF=0.0377;AMR_AF=0.0937;AFR_AF=0.0053;EUR_AF=0.0288;SAS_AF=0.0082;AA=C|||;VT=SNP
14	104659754	rs74090262	C	T	100	PASS	AC=656;AF=0.13099;AN=5008;NS=2504;DP=14395;EAS_AF=0.0585;AMR_AF=0.049;AFR_AF=0.3722;EUR_AF=0.0268;SAS_AF=0.045;AA=C|||;VT=SNP
14	104659849	rs111581880	C	T	100	PASS	AC=142;AF=0.0283546;AN=5008;NS=2504;DP=14174;EAS_AF=0.0298;AMR_AF=0.0937;AFR_AF=0.0053;EUR_AF=0.0288;SAS_AF=0.0112;AA=C|||;VT=SNP
14	104660223	rs2497292	T	C	100	PASS	AC=212;AF=0.0423323;AN=5008;NS=2504;DP=18576;EAS_AF=0.003;AMR_AF=0.0548;AFR_AF=0.003;EUR_AF=0.0964;SAS_AF=0.0716;AA=T|||;VT=SNP
14	104660606	rs71419803	G	A	100	PASS	AC=579;AF=0.115615;AN=5008;NS=2504;DP=18647;EAS_AF=0.128;AMR_AF=0.1153;AFR_AF=0.1036;EUR_AF=0.1302;SAS_AF=0.1043;AA=G|||;VT=SNP
14	104660922	rs7159400	T	G	100	PASS	AC=2856;AF=0.570288;AN=5008;NS=2504;DP=20273;EAS_AF=0.4534;AMR_AF=0.6081;AFR_AF=0.6467;EUR_AF=0.5348;SAS_AF=0.5971;AA=T|||;VT=SNP
14	104660949	rs7159418	T	G	100	PASS	AC=2841;AF=0.567292;AN=5008;NS=2504;DP=20173;EAS_AF=0.4534;AMR_AF=0.6081;AFR_AF=0.6354;EUR_AF=0.5348;SAS_AF=0.5971;AA=G|||;VT=SNP
14	104661289	rs73360284	C	T	100	PASS	AC=101;AF=0.0201677;AN=5008;NS=2504;DP=17306;EAS_AF=0.0367;AMR_AF=0.0115;AFR_AF=0.0257;EUR_AF=0.0119;SAS_AF=0.0102;AA=c|||;VT=SNP
14	104661434	rs10129870	A	G	100	PASS	AC=100;AF=0.0199681;AN=5008;NS=2504;DP=16864;EAS_AF=0.0367;AMR_AF=0.0115;AFR_AF=0.025;EUR_AF=0.0119;SAS_AF=0.0102;AA=A|||;VT=SNP
14	104661648	rs10130331	G	A	100	PASS	AC=100;AF=0.0199681;AN=5008;NS=2504;DP=15367;EAS_AF=0.0367;AMR_AF=0.0115;AFR_AF=0.025;EUR_AF=0.0119;SAS_AF=0.0102;AA=G|||;VT=SNP
14	104661739	rs10142509	T	C	100	PASS	AC=100;AF=0.0199681;AN=5008;NS=2504;DP=15696;EAS_AF=0.0367;AMR_AF=0.0115;AFR_AF=0.025;EUR_AF=0.0119;SAS_AF=0.0102;AA=t|||;VT=SNP
14	104661941	rs4509954	C	G	100	PASS	AC=2765;AF=0.552117;AN=5008;NS=2504;DP=16598;EAS_AF=0.4504;AMR_AF=0.6037;AFR_AF=0.5976;EUR_AF=0.5348;SAS_AF=0.5767;AA=C|||;VT=SNP
14	104662014	rs7147255	G	A	100	PASS	AC=1150;AF=0.229633;AN=5008;NS=2504;DP=16151;EAS_AF=0.2748;AMR_AF=0.1729;AFR_AF=0.3086;EUR_AF=0.0616;SAS_AF=0.2894;AA=G|||;VT=SNP
14	104662328	rs7148788	T	G	100	PASS	AC=2769;AF=0.552915;AN=5008;NS=2504;DP=19635;EAS_AF=0.4504;AMR_AF=0.6037;AFR_AF=0.5961;EUR_AF=0.5348;SAS_AF=0.5828;AA=T|||;VT=SNP
14	104662426	rs10133390	G	A	100	PASS	AC=233;AF=0.0465256;AN=5008;NS=2504;DP=17837;EAS_AF=0.0367;AMR_AF=0.0231;AFR_AF=0.1195;EUR_AF=0.0119;SAS_AF=0.0102;AA=G|||;VT=SNP
14	104662459	rs7149115	T	C	100	PASS	AC=1639;AF=0.327276;AN=5008;NS=2504;DP=16667;EAS_AF=0.3581;AMR_AF=0.2954;AFR_AF=0.5038;EUR_AF=0.1024;SAS_AF=0.3108;AA=C|||;VT=SNP
14	104662533	rs7148194	G	A	100	PASS	AC=1310;AF=0.261581;AN=5008;NS=2504;DP=15130;EAS_AF=0.3224;AMR_AF=0.2666;AFR_AF=0.3139;EUR_AF=0.0905;SAS_AF=0.3006;AA=G|||;VT=SNP
14	104662734	rs12184965	C	T	100	PASS	AC=1471;AF=0.29373;AN=5008;NS=2504;DP=14927;EAS_AF=0.127;AMR_AF=0.3372;AFR_AF=0.2829;EUR_AF=0.4453;SAS_AF=0.2935;AA=c|||;VT=SNP
14	104662840	rs75276029	A	G	100	PASS	AC=1419;AF=0.283347;AN=5008;NS=2504;DP=11544;EAS_AF=0.3601;AMR_AF=0.2781;AFR_AF=0.3442;EUR_AF=0.1034;SAS_AF=0.3108;AA=g|||;VT=SNP
14	104662918	rs73360294	A	G	100	PASS	AC=1421;AF=0.283746;AN=5008;NS=2504;DP=13145;EAS_AF=0.3601;AMR_AF=0.2781;AFR_AF=0.3464;EUR_AF=0.1024;SAS_AF=0.3108;AA=g|||;VT=SNP
14	104662990	rs72717007	C	T	100	PASS	AC=1161;AF=0.231829;AN=5008;NS=2504;DP=12214;EAS_AF=0.127;AMR_AF=0.3256;AFR_AF=0.0567;EUR_AF=0.4433;SAS_AF=0.2924;AA=c|||;VT=SNP
14	104662991	rs78830857	G	A	100	PASS	AC=119;AF=0.023762;AN=5008;NS=2504;DP=12218;EAS_AF=0.0387;AMR_AF=0.0159;AFR_AF=0.0348;EUR_AF=0.0119;SAS_AF=0.0112;AA=G|||;VT=SNP
14	104663071	rs73360295	C	T	100	PASS	AC=103;AF=0.0205671;AN=5008;NS=2504;DP=15833;EAS_AF=0.0387;AMR_AF=0.0115;AFR_AF=0.025;EUR_AF=0.0129;SAS_AF=0.0102;AA=c|||;VT=SNP
14	104663412	rs28515738	G	A	100	PASS	AC=3225;AF=0.64397;AN=5008;NS=2504;DP=17721;EAS_AF=0.4891;AMR_AF=0.6412;AFR_AF=0.8616;EUR_AF=0.5537;SAS_AF=0.6043;AA=g|||;VT=SNP
14	104663632	rs74090273	A	G	100	PASS	AC=1320;AF=0.263578;AN=5008;NS=2504;DP=24715;EAS_AF=0.3234;AMR_AF=0.2666;AFR_AF=0.3207;EUR_AF=0.0905;SAS_AF=0.3006;AA=A|||;VT=SNP
14	104663754	rs74090275	G	A	100	PASS	AC=1313;AF=0.262181;AN=5008;NS=2504;DP=24028;EAS_AF=0.3234;AMR_AF=0.2666;AFR_AF=0.3154;EUR_AF=0.0905;SAS_AF=0.3006;AA=G|||;VT=SNP
14	104664611	rs74090276	A	G	100	PASS	AC=1337;AF=0.266973;AN=5008;NS=2504;DP=23697;EAS_AF=0.3274;AMR_AF=0.2666;AFR_AF=0.3306;EUR_AF=0.0905;SAS_AF=0.3006;AA=A|||;VT=SNP
14	104664808	rs10220498	A	G	100	PASS	AC=3257;AF=0.650359;AN=5008;NS=2504;DP=20717;EAS_AF=0.497;AMR_AF=0.6441;AFR_AF=0.8759;EUR_AF=0.5547;SAS_AF=0.6063;AA=G|||;VT=SNP
14	104664834	rs12588447	A	G	100	PASS	AC=1663;AF=0.332069;AN=5008;NS=2504;DP=20888;EAS_AF=0.3641;AMR_AF=0.2954;AFR_AF=0.5174;EUR_AF=0.1024;SAS_AF=0.3108;AA=G|||;VT=SNP
14	104665332	rs57530723	T	C	100	PASS	AC=1677;AF=0.334864;AN=5008;NS=2504;DP=19972;EAS_AF=0.3641;AMR_AF=0.2954;AFR_AF=0.528;EUR_AF=0.1024;SAS_AF=0.3108;AA=C|||;VT=SNP
14	104665540	rs112849692	A	G	100	PASS	AC=153;AF=0.0305511;AN=5008;NS=2504;DP=21065;EAS_AF=0.0407;AMR_AF=0.0937;AFR_AF=0.0053;EUR_AF=0.0288;SAS_AF=0.0112;AA=A|||;VT=SNP
14	104665665	rs10143192	A	G	100	PASS	AC=1663;AF=0.332069;AN=5008;NS=2504;DP=19626;EAS_AF=0.3641;AMR_AF=0.2954;AFR_AF=0.5174;EUR_AF=0.1024;SAS_AF=0.3108;AA=G|||;VT=SNP
14	104665730	rs10143462	G	A	100	PASS	AC=1215;AF=0.242612;AN=5008;NS=2504;DP=17534;EAS_AF=0.1538;AMR_AF=0.3357;AFR_AF=0.0537;EUR_AF=0.4553;SAS_AF=0.3047;AA=G|||;VT=SNP
14	104665805	rs10143555	G	A	100	PASS	AC=69;AF=0.013778;AN=5008;NS=2504;DP=17346;EAS_AF=0.0357;AMR_AF=0.0115;AFR_AF=0.0023;EUR_AF=0.0119;SAS_AF=0.0102;AA=G|||;VT=SNP
14	104665929	rs117914192	C	T	100	PASS	AC=154;AF=0.0307508;AN=5008;NS=2504;DP=17415;EAS_AF=0.0407;AMR_AF=0.0922;AFR_AF=0.0061;EUR_AF=0.0288;SAS_AF=0.0123;AA=C|||;VT=SNP
14	104666573	rs10146375	C	T	100	PASS	AC=1312;AF=0.261981;AN=5008;NS=2504;DP=10829;EAS_AF=0.3224;AMR_AF=0.1873;AFR_AF=0.3722;EUR_AF=0.0736;SAS_AF=0.2975;AA=C|||;VT=SNP
14	104666652	rs10146391	C	T	100	PASS	AC=144;AF=0.028754;AN=5008;NS=2504;DP=12894;EAS_AF=0.0357;AMR_AF=0.0144;AFR_AF=0.0575;EUR_AF=0.0119;SAS_AF=0.0102;AA=C|||;VT=SNP
14	104666737	rs3935418	C	G	100	PASS	AC=1665;AF=0.332468;AN=5008;NS=2504;DP=11254;EAS_AF=0.3631;AMR_AF=0.2983;AFR_AF=0.5189;EUR_AF=0.1024;SAS_AF=0.3098;AA=G|||;VT=SNP
14	104666821	rs10135847	T	C	100	PASS	AC=1668;AF=0.333067;AN=5008;NS=2504;DP=14014;EAS_AF=0.3631;AMR_AF=0.2983;AFR_AF=0.5204;EUR_AF=0.1024;SAS_AF=0.3108;AA=C|||;VT=SNP
14	104667107	rs10149129	A	G	100	PASS	AC=1683;AF=0.336062;AN=5008;NS=2504;DP=16264;EAS_AF=0.3929;AMR_AF=0.2925;AFR_AF=0.5174;EUR_AF=0.0954;SAS_AF=0.3108;AA=G|||;VT=SNP
14	104667444	rs4072966	A	G	100	PASS	AC=1650;AF=0.329473;AN=5008;NS=2504;DP=16010;EAS_AF=0.3631;AMR_AF=0.2939;AFR_AF=0.5151;EUR_AF=0.0954;SAS_AF=0.3098;AA=G|||;VT=SNP
14	104667684	rs73362216	C	T	100	PASS	AC=1144;AF=0.228435;AN=5008;NS=2504;DP=17427;EAS_AF=0.2867;AMR_AF=0.1614;AFR_AF=0.3691;EUR_AF=0.0467;SAS_AF=0.2127;AA=C|||;VT=SNP
14	104667943	rs61497697	G	A	100	PASS	AC=1571;AF=0.313698;AN=5008;NS=2504;DP=16463;EAS_AF=0.3542;AMR_AF=0.2435;AFR_AF=0.5234;EUR_AF=0.1213;SAS_AF=0.2362;AA=G|||;VT=SNP
14	104667995	rs12146969	C	T	100	PASS	AC=1153;AF=0.230232;AN=5008;NS=2504;DP=17586;EAS_AF=0.0685;AMR_AF=0.33;AFR_AF=0.0908;EUR_AF=0.4493;SAS_AF=0.2894;AA=c|||;VT=SNP
14	104668102	rs12878734	G	T	100	PASS	AC=538;AF=0.107428;AN=5008;NS=2504;DP=16197;EAS_AF=0.0942;AMR_AF=0.1138;AFR_AF=0.093;EUR_AF=0.1282;SAS_AF=0.1145;AA=G|||;VT=SNP
14	104668162	rs73362221	G	A	100	PASS	AC=959;AF=0.191494;AN=5008;NS=2504;DP=14996;EAS_AF=0.2321;AMR_AF=0.1499;AFR_AF=0.3132;EUR_AF=0.0398;SAS_AF=0.1708;AA=G|||;VT=SNP
14	104668187	rs74090298	G	A	100	PASS	AC=904;AF=0.180511;AN=5008;NS=2504;DP=16033;EAS_AF=0.2331;AMR_AF=0.1556;AFR_AF=0.2844;EUR_AF=0.0348;SAS_AF=0.1534;AA=G|||;VT=SNP
14	104668458	rs71419804	G	A	100	PASS	AC=591;AF=0.118011;AN=5008;NS=2504;DP=15587;EAS_AF=0.1121;AMR_AF=0.1153;AFR_AF=0.1112;EUR_AF=0.1312;SAS_AF=0.1217;AA=g|||;VT=SNP
14	104668484	rs10142060	T	C	100	PASS	AC=3628;AF=0.724441;AN=5008;NS=2504;DP=16319;EAS_AF=0.5873;AMR_AF=0.7464;AFR_AF=0.8502;EUR_AF=0.6829;SAS_AF=0.7229;AA=C|||;VT=SNP
14	104668826	rs12879965	G	A	100	PASS	AC=1154;AF=0.230431;AN=5008;NS=2504;DP=15579;EAS_AF=0.1181;AMR_AF=0.3271;AFR_AF=0.0567;EUR_AF=0.4443;SAS_AF=0.2924;AA=G|||;VT=SNP
14	104668883	rs71419805	G	T	100	PASS	AC=717;AF=0.143171;AN=5008;NS=2504;DP=17004;EAS_AF=0.1538;AMR_AF=0.2046;AFR_AF=0.1044;EUR_AF=0.1571;SAS_AF=0.1268;AA=G|||;VT=SNP
14	104669807	rs34505020	A	G	100	PASS	AC=550;AF=0.109824;AN=5008;NS=2504;DP=20035;EAS_AF=0.1141;AMR_AF=0.111;AFR_AF=0.0877;EUR_AF=0.1272;SAS_AF=0.1166;AA=a|||;VT=SNP
14	104670224	rs143653523	C	G	100	PASS	AC=153;AF=0.0305511;AN=5008;NS=2504;DP=27781;EAS_AF=0.0407;AMR_AF=0.0937;AFR_AF=0.0053;EUR_AF=0.0288;SAS_AF=0.0112;AA=-|||;VT=SNP
14	104671511	rs11845935	T	G	100	PASS	AC=3611;AF=0.721046;AN=5008;NS=2504;DP=21363;EAS_AF=0.5863;AMR_AF=0.745;AFR_AF=0.8472;EUR_AF=0.6759;SAS_AF=0.7188;AA=G|||;VT=SNP
14	104671696	rs4511459	A	G	100	PASS	AC=3769;AF=0.752596;AN=5008;NS=2504;DP=18030;EAS_AF=0.5853;AMR_AF=0.7565;AFR_AF=0.9675;EUR_AF=0.675;SAS_AF=0.7117;AA=G|||;VT=SNP
14	104671826	rs34086344	C	A	100	PASS	AC=1188;AF=0.23722;AN=5008;NS=2504;DP=18285;EAS_AF=0.1181;AMR_AF=0.3285;AFR_AF=0.0794;EUR_AF=0.4453;SAS_AF=0.2945;AA=C|||;VT=SNP
14	104672697	rs34839880	A	C	100	PASS	AC=768;AF=0.153355;AN=5008;NS=2504;DP=19462;EAS_AF=0.1548;AMR_AF=0.2118;AFR_AF=0.1346;EUR_AF=0.161;SAS_AF=0.1278;AA=C|||;VT=SNP
14	104673221	rs8003204	T	C	100	PASS	AC=3532;AF=0.705272;AN=5008;NS=2504;DP=20771;EAS_AF=0.5873;AMR_AF=0.7464;AFR_AF=0.7844;EUR_AF=0.6769;SAS_AF=0.7198;AA=C|||;VT=SNP
14	104673265	rs75503781	G	T	100	PASS	AC=510;AF=0.101837;AN=5008;NS=2504;DP=20536;EAS_AF=0.1131;AMR_AF=0.111;AFR_AF=0.0582;EUR_AF=0.1282;SAS_AF=0.1155;AA=G|||;VT=SNP
14	104673302	rs113047087	C	T	100	PASS	AC=153;AF=0.0305511;AN=5008;NS=2504;DP=19782;EAS_AF=0.0407;AMR_AF=0.0937;AFR_AF=0.0053;EUR_AF=0.0288;SAS_AF=0.0112;AA=C|||;VT=SNP
14	104673387	rs8022850	G	C	100	PASS	AC=2337;AF=0.466653;AN=5008;NS=2504;DP=17866;EAS_AF=0.4692;AMR_AF=0.4135;AFR_AF=0.7005;EUR_AF=0.2336;SAS_AF=0.4254;AA=C|||;VT=SNP
14	104673472	rs79088218	G	A	100	PASS	AC=445;AF=0.0888578;AN=5008;NS=2504;DP=17397;EAS_AF=0.1062;AMR_AF=0.0576;AFR_AF=0.0015;EUR_AF=0.0487;SAS_AF=0.2526;AA=G|||;VT=SNP
14	104673533	rs8023056	G	C	100	PASS	AC=3550;AF=0.708866;AN=5008;NS=2504;DP=17781;EAS_AF=0.5873;AMR_AF=0.7406;AFR_AF=0.8018;EUR_AF=0.6759;SAS_AF=0.7198;AA=C|||;VT=SNP
14	104673635	rs58636128	G	A	100	PASS	AC=748;AF=0.149361;AN=5008;NS=2504;DP=17772;EAS_AF=0.1548;AMR_AF=0.2118;AFR_AF=0.1233;EUR_AF=0.1561;SAS_AF=0.1278;AA=A|||;VT=SNP
14	104673651	rs142683825	G	C	100	PASS	AC=153;AF=0.0305511;AN=5008;NS=2504;DP=17402;EAS_AF=0.0407;AMR_AF=0.0937;AFR_AF=0.0053;EUR_AF=0.0288;SAS_AF=0.0112;AA=G|||;VT=SNP
14	104673668	rs8023083	C	T	100	PASS	AC=119;AF=0.023762;AN=5008;NS=2504;DP=17501;EAS_AF=0.0357;AMR_AF=0.0101;AFR_AF=0.0469;EUR_AF=0.005;SAS_AF=0.0092;AA=C|||;VT=SNP
14	104673856	rs8023157	A	G	100	PASS	AC=3548;AF=0.708466;AN=5008;NS=2504;DP=18174;EAS_AF=0.5863;AMR_AF=0.7406;AFR_AF=0.8018;EUR_AF=0.6759;SAS_AF=0.7188;AA=G|||;VT=SNP
14	104673951	rs77636476	G	A	100	PASS	AC=440;AF=0.0878594;AN=5008;NS=2504;DP=18295;EAS_AF=0.0496;AMR_AF=0.111;AFR_AF=0.0567;EUR_AF=0.1252;SAS_AF=0.1145;AA=G|||;VT=SNP
14	104673952	rs73362232	A	G	100	PASS	AC=119;AF=0.023762;AN=5008;NS=2504;DP=18223;EAS_AF=0.0357;AMR_AF=0.0101;AFR_AF=0.0469;EUR_AF=0.005;SAS_AF=0.0092;AA=A|||;VT=SNP
14	104674339	rs12882832	C	T	100	PASS	AC=3811;AF=0.760982;AN=5008;NS=2504;DP=21520;EAS_AF=0.5863;AMR_AF=0.7622;AFR_AF=0.9887;EUR_AF=0.6759;SAS_AF=0.7198;AA=T|||;VT=SNP
14	104676008	rs73362234	A	G	100	PASS	AC=286;AF=0.0571086;AN=5008;NS=2504;DP=14344;EAS_AF=0.0407;AMR_AF=0.1037;AFR_AF=0.1014;EUR_AF=0.0278;SAS_AF=0.0112;AA=A|||;VT=SNP
14	104676446	rs113693764	G	A	100	PASS	AC=152;AF=0.0303514;AN=5008;NS=2504;DP=11153;EAS_AF=0.0407;AMR_AF=0.0937;AFR_AF=0.0053;EUR_AF=0.0278;SAS_AF=0.0112;AA=G|||;VT=SNP
14	104676577	rs76289482	T	A	100	PASS	AC=152;AF=0.0303514;AN=5008;NS=2504;DP=13750;EAS_AF=0.0407;AMR_AF=0.0937;AFR_AF=0.0053;EUR_AF=0.0278;SAS_AF=0.0112;AA=C|||;VT=SNP
14	104676658	rs8019892	C	T	100	PASS	AC=2318;AF=0.462859;AN=5008;NS=2504;DP=15758;EAS_AF=0.4048;AMR_AF=0.5288;AFR_AF=0.3487;EUR_AF=0.5149;SAS_AF=0.5767;AA=C|||;VT=SNP
14	104676770	rs12895469	G	C	100	PASS	AC=515;AF=0.102835;AN=5008;NS=2504;DP=17942;EAS_AF=0.1161;AMR_AF=0.0865;AFR_AF=0.0749;EUR_AF=0.1262;SAS_AF=0.1145;AA=G|||;VT=SNP
14	104676817	rs12895202	C	T	100	PASS	AC=513;AF=0.102436;AN=5008;NS=2504;DP=18510;EAS_AF=0.1161;AMR_AF=0.0879;AFR_AF=0.0749;EUR_AF=0.1233;SAS_AF=0.1145;AA=C|||;VT=SNP
14	104676908	rs12895643	G	A	100	PASS	AC=506;AF=0.101038;AN=5008;NS=2504;DP=15192;EAS_AF=0.1161;AMR_AF=0.0865;AFR_AF=0.0673;EUR_AF=0.1252;SAS_AF=0.1166;AA=G|||;VT=SNP
14	104676913	rs12895392	C	G	100	PASS	AC=531;AF=0.10603;AN=5008;NS=2504;DP=15005;EAS_AF=0.1161;AMR_AF=0.0893;AFR_AF=0.084;EUR_AF=0.1262;SAS_AF=0.1166;AA=G|||;VT=SNP
14	104676929	rs8020627	G	A	100	PASS	AC=1922;AF=0.383786;AN=5008;NS=2504;DP=14425;EAS_AF=0.2252;AMR_AF=0.3372;AFR_AF=0.3949;EUR_AF=0.4056;SAS_AF=0.5429;AA=G|||;VT=SNP
14	104677225	rs35780024	G	A	100	PASS	AC=577;AF=0.115216;AN=5008;NS=2504;DP=13815;EAS_AF=0.1151;AMR_AF=0.0937;AFR_AF=0.118;EUR_AF=0.1272;SAS_AF=0.1145;AA=G|||;VT=SNP
14	104677580	rs28516433	T	C	100	PASS	AC=63;AF=0.0125799;AN=5008;NS=2504;DP=19373;EAS_AF=0.0347;AMR_AF=0.0058;AFR_AF=0.0083;EUR_AF=0.004;SAS_AF=0.0092;AA=T|||;VT=SNP
14	104677696	rs28497903	G	A	100	PASS	AC=53;AF=0.0105831;AN=5008;NS=2504;DP=15247;EAS_AF=0.0347;AMR_AF=0.0058;AFR_AF=0.0008;EUR_AF=0.004;SAS_AF=0.0092;AA=T|||;VT=SNP
14	104678359	rs10134193	T	C	100	PASS	AC=3368;AF=0.672524;AN=5008;NS=2504;DP=18215;EAS_AF=0.5169;AMR_AF=0.6383;AFR_AF=0.8109;EUR_AF=0.6511;SAS_AF=0.6922;AA=c|||;VT=SNP
14	104678658	rs4075527	T	G	100	PASS	AC=3588;AF=0.716454;AN=5008;NS=2504;DP=18629;EAS_AF=0.5575;AMR_AF=0.7378;AFR_AF=0.8654;EUR_AF=0.6779;SAS_AF=0.7035;AA=g|||;VT=SNP
14	104679037	rs112795211	C	T	100	PASS	AC=155;AF=0.0309505;AN=5008;NS=2504;DP=17986;EAS_AF=0.0407;AMR_AF=0.098;AFR_AF=0.0053;EUR_AF=0.0278;SAS_AF=0.0112;AA=c|||;VT=SNP
14	104679199	rs12892279	T	G	100	PASS	AC=2356;AF=0.470447;AN=5008;NS=2504;DP=17647;EAS_AF=0.4048;AMR_AF=0.5216;AFR_AF=0.3797;EUR_AF=0.5149;SAS_AF=0.5787;AA=t|||;VT=SNP
14	104679387	rs35027920	G	A	100	PASS	AC=652;AF=0.130192;AN=5008;NS=2504;DP=16191;EAS_AF=0.1111;AMR_AF=0.0965;AFR_AF=0.1785;EUR_AF=0.1282;SAS_AF=0.1104;AA=g|||;VT=SNP
14	104679469	rs112246454	G	A	100	PASS	AC=154;AF=0.0307508;AN=5008;NS=2504;DP=18715;EAS_AF=0.0407;AMR_AF=0.0965;AFR_AF=0.0053;EUR_AF=0.0278;SAS_AF=0.0112;AA=g|||;VT=SNP
14	104679844	rs12892130	C	T	100	PASS	AC=2404;AF=0.480032;AN=5008;NS=2504;DP=17682;EAS_AF=0.4087;AMR_AF=0.5403;AFR_AF=0.3714;EUR_AF=0.5398;SAS_AF=0.5961;AA=c|||;VT=SNP
14	104679939	rs111976345	C	T	100	PASS	AC=225;AF=0.0449281;AN=5008;NS=2504;DP=21288;EAS_AF=0.0407;AMR_AF=0.1066;AFR_AF=0.0499;EUR_AF=0.0328;SAS_AF=0.0112;AA=c|||;VT=SNP
14	104680234	rs114076157	G	A	100	PASS	AC=199;AF=0.0397364;AN=5008;NS=2504;DP=14621;EAS_AF=0.0407;AMR_AF=0.1037;AFR_AF=0.0356;EUR_AF=0.0278;SAS_AF=0.0112;AA=g|||;VT=SNP
14	104681263	rs61996656	T	A	100	PASS	AC=3604;AF=0.719649;AN=5008;NS=2504;DP=17330;EAS_AF=0.5595;AMR_AF=0.7363;AFR_AF=0.8729;EUR_AF=0.6789;SAS_AF=0.7076;AA=t|||;VT=SNP
14	104682154	rs61998764	A	G	100	PASS	AC=3007;AF=0.600439;AN=5008;NS=2504;DP=18908;EAS_AF=0.4534;AMR_AF=0.6513;AFR_AF=0.6914;EUR_AF=0.5915;SAS_AF=0.6022;AA=a|||;VT=SNP
14	104682407	rs11850666	A	G	100	PASS	AC=3776;AF=0.753994;AN=5008;NS=2504;DP=15131;EAS_AF=0.5635;AMR_AF=0.7565;AFR_AF=0.9849;EUR_AF=0.6819;SAS_AF=0.7106;AA=a|||;VT=SNP
14	104682642	rs76749260	C	T	100	PASS	AC=177;AF=0.0353435;AN=5008;NS=2504;DP=15066;EAS_AF=0.0417;AMR_AF=0.0994;AFR_AF=0.0204;EUR_AF=0.0278;SAS_AF=0.0112;AA=c|||;VT=SNP
14	104683154	rs28573757	G	C	100	PASS	AC=2834;AF=0.565895;AN=5008;NS=2504;DP=18098;EAS_AF=0.4534;AMR_AF=0.6354;AFR_AF=0.6082;EUR_AF=0.5487;SAS_AF=0.593;AA=c|||;VT=SNP
14	104683320	rs12896038	C	T	100	PASS	AC=1134;AF=0.226438;AN=5008;NS=2504;DP=16786;EAS_AF=0.128;AMR_AF=0.3429;AFR_AF=0.0484;EUR_AF=0.4235;SAS_AF=0.2832;AA=c|||;VT=SNP
14	104684511	rs112913978	C	G	100	PASS	AC=220;AF=0.0439297;AN=5008;NS=2504;DP=17646;EAS_AF=0.0417;AMR_AF=0.1066;AFR_AF=0.0454;EUR_AF=0.0328;SAS_AF=0.0112;AA=C|||;VT=SNP
14	104684874	rs4375586	G	A	100	PASS	AC=2367;AF=0.472644;AN=5008;NS=2504;DP=13507;EAS_AF=0.4087;AMR_AF=0.5216;AFR_AF=0.3812;EUR_AF=0.5159;SAS_AF=0.5828;AA=G|||;VT=SNP
14	104685282	rs12432819	G	A	100	PASS	AC=937;AF=0.187101;AN=5008;NS=2504;DP=18161;EAS_AF=0.0645;AMR_AF=0.3098;AFR_AF=0.025;EUR_AF=0.3549;SAS_AF=0.273;AA=G|||;VT=SNP
14	104685811	rs115088647	C	T	100	PASS	AC=183;AF=0.0365415;AN=5008;NS=2504;DP=6170;EAS_AF=0.0427;AMR_AF=0.0994;AFR_AF=0.0234;EUR_AF=0.0288;SAS_AF=0.0112;AA=c|||;VT=SNP
14	104685835	rs11850438	T	C	100	PASS	AC=2868;AF=0.572684;AN=5008;NS=2504;DP=5366;EAS_AF=0.4524;AMR_AF=0.634;AFR_AF=0.6301;EUR_AF=0.5517;SAS_AF=0.5971;AA=c|||;VT=SNP
14	104686141	rs61998765	C	T	100	PASS	AC=91;AF=0.0181709;AN=5008;NS=2504;DP=9268;EAS_AF=0.002;AMR_AF=0.0274;AFR_AF=0.003;EUR_AF=0.0586;SAS_AF=0.0072;AA=c|||;VT=SNP
14	104686346	rs4482208	G	A	100	PASS	AC=2351;AF=0.469449;AN=5008;NS=2504;DP=13146;EAS_AF=0.4067;AMR_AF=0.5173;AFR_AF=0.3638;EUR_AF=0.5199;SAS_AF=0.591;AA=g|||;VT=SNP
14	104686803	rs35034661	G	T	100	PASS	AC=1004;AF=0.200479;AN=5008;NS=2504;DP=16181;EAS_AF=0.1141;AMR_AF=0.1715;AFR_AF=0.2443;EUR_AF=0.2376;SAS_AF=0.2127;AA=g|||;VT=SNP
14	104687033	rs35623977	G	C	100	PASS	AC=1142;AF=0.228035;AN=5008;NS=2504;DP=16384;EAS_AF=0.1121;AMR_AF=0.1859;AFR_AF=0.357;EUR_AF=0.2753;SAS_AF=0.1544;AA=g|||;VT=SNP
14	104688339	rs72717023	T	G	100	PASS	AC=539;AF=0.107628;AN=5008;NS=2504;DP=15618;EAS_AF=0.1567;AMR_AF=0.1484;AFR_AF=0.0908;EUR_AF=0.0915;SAS_AF=0.0675;AA=T|||;VT=SNP
14	104689545	rs72717024	C	G	100	PASS	AC=1740;AF=0.347444;AN=5008;NS=2504;DP=12182;EAS_AF=0.4494;AMR_AF=0.2651;AFR_AF=0.3351;EUR_AF=0.3151;SAS_AF=0.3507;AA=c|||;VT=SNP
14	104690493	rs74087236	G	C	100	PASS	AC=1280;AF=0.255591;AN=5008;NS=2504;DP=18496;EAS_AF=0.2034;AMR_AF=0.134;AFR_AF=0.6165;EUR_AF=0.0626;SAS_AF=0.1063;AA=C|||;VT=SNP
14	104690503	rs68036376	C	A	100	PASS	AC=1260;AF=0.251597;AN=5008;NS=2504;DP=18369;EAS_AF=0.3353;AMR_AF=0.2752;AFR_AF=0.1067;EUR_AF=0.2823;SAS_AF=0.3129;AA=C|||;VT=SNP
14	104690555	rs74087237	G	T	100	PASS	AC=601;AF=0.120008;AN=5008;NS=2504;DP=16897;EAS_AF=0.119;AMR_AF=0.0432;AFR_AF=0.2451;EUR_AF=0.0447;SAS_AF=0.0838;AA=G|||;VT=SNP
14	104690997	rs74087238	C	A	100	PASS	AC=583;AF=0.116414;AN=5008;NS=2504;DP=16148;EAS_AF=0.119;AMR_AF=0.036;AFR_AF=0.2345;EUR_AF=0.0427;SAS_AF=0.0869;AA=C|||;VT=SNP
14	104691114	rs10083398	C	T	100	PASS	AC=142;AF=0.0283546;AN=5008;NS=2504;DP=19390;EAS_AF=0.002;AMR_AF=0.0418;AFR_AF=0.003;EUR_AF=0.0507;SAS_AF=0.0573;AA=C|||;VT=SNP
14	104691381	rs74087240	C	T	100	PASS	AC=607;AF=0.121206;AN=5008;NS=2504;DP=20288;EAS_AF=0.119;AMR_AF=0.0432;AFR_AF=0.2474;EUR_AF=0.0447;SAS_AF=0.0869;AA=C|||;VT=SNP
14	104692289	rs74087243	A	G	100	PASS	AC=608;AF=0.121406;AN=5008;NS=2504;DP=13304;EAS_AF=0.12;AMR_AF=0.0432;AFR_AF=0.2466;EUR_AF=0.0447;SAS_AF=0.0879;AA=-|||;VT=SNP
14	104692739	rs4078390	C	G	100	PASS	AC=719;AF=0.14357;AN=5008;NS=2504;DP=19446;EAS_AF=0.12;AMR_AF=0.049;AFR_AF=0.3275;EUR_AF=0.0457;SAS_AF=0.0869;AA=G|||;VT=SNP
14	104693120	rs7144831	G	A	100	PASS	AC=1245;AF=0.248602;AN=5008;NS=2504;DP=20556;EAS_AF=0.3413;AMR_AF=0.2867;AFR_AF=0.0711;EUR_AF=0.3101;SAS_AF=0.3027;AA=G|||;VT=SNP
14	104693201	rs74087244	A	G	100	PASS	AC=716;AF=0.142971;AN=5008;NS=2504;DP=17794;EAS_AF=0.12;AMR_AF=0.049;AFR_AF=0.326;EUR_AF=0.0457;SAS_AF=0.0859;AA=A|||;VT=SNP
14	104693767	rs74087245	C	T	100	PASS	AC=327;AF=0.0652955;AN=5008;NS=2504;DP=1506;EAS_AF=0.1171;AMR_AF=0.0216;AFR_AF=0.0953;EUR_AF=0.0348;SAS_AF=0.0337;AA=C|||;VT=SNP
14	104693786	rs74087247	C	T	100	PASS	AC=719;AF=0.14357;AN=5008;NS=2504;DP=4802;EAS_AF=0.12;AMR_AF=0.0476;AFR_AF=0.3283;EUR_AF=0.0457;SAS_AF=0.0869;AA=C|||;VT=SNP
14	104694358	rs12050370	A	G	100	PASS	AC=325;AF=0.0648962;AN=5008;NS=2504;DP=21511;EAS_AF=0.1171;AMR_AF=0.0216;AFR_AF=0.0946;EUR_AF=0.0348;SAS_AF=0.0327;AA=A|||;VT=SNP
14	104694548	rs79801821	G	T	100	PASS	AC=124;AF=0.0247604;AN=5008;NS=2504;DP=21186;EAS_AF=0.0188;AMR_AF=0.0317;AFR_AF=0.0053;EUR_AF=0.0507;SAS_AF=0.0256;AA=G|||;VT=SNP
14	104694618	rs74087248	C	T	100	PASS	AC=326;AF=0.0650958;AN=5008;NS=2504;DP=19453;EAS_AF=0.1171;AMR_AF=0.0216;AFR_AF=0.0946;EUR_AF=0.0348;SAS_AF=0.0337;AA=C|||;VT=SNP
14	104694777	rs11850370	C	T	100	PASS	AC=1440;AF=0.28754;AN=5008;NS=2504;DP=17355;EAS_AF=0.3234;AMR_AF=0.2522;AFR_AF=0.2617;EUR_AF=0.2883;SAS_AF=0.3098;AA=C|||;VT=SNP
14	104695217	rs11851356	C	T	100	PASS	AC=1434;AF=0.286342;AN=5008;NS=2504;DP=17473;EAS_AF=0.3155;AMR_AF=0.2464;AFR_AF=0.267;EUR_AF=0.2893;SAS_AF=0.3078;AA=c|||;VT=SNP
14	104695636	rs11628649	C	T	100	PASS	AC=1478;AF=0.295128;AN=5008;NS=2504;DP=19683;EAS_AF=0.3403;AMR_AF=0.2968;AFR_AF=0.2413;EUR_AF=0.3121;SAS_AF=0.3027;AA=c|||;VT=SNP
14	104695915	rs79464297	C	T	100	PASS	AC=674;AF=0.134585;AN=5008;NS=2504;DP=16511;EAS_AF=0.12;AMR_AF=0.0432;AFR_AF=0.298;EUR_AF=0.0457;SAS_AF=0.0849;AA=C|||;VT=SNP
14	104696121	rs78788865	G	A	100	PASS	AC=213;AF=0.0425319;AN=5008;NS=2504;DP=19429;EAS_AF=0.1171;AMR_AF=0.0202;AFR_AF=0.0098;EUR_AF=0.0348;SAS_AF=0.0337;AA=G|||;VT=SNP
14	104696755	rs74087251	C	T	100	PASS	AC=312;AF=0.0623003;AN=5008;NS=2504;DP=19998;EAS_AF=0.1181;AMR_AF=0.0216;AFR_AF=0.0946;EUR_AF=0.0348;SAS_AF=0.0184;AA=T|||;VT=SNP
14	104696953	rs7142792	C	T	100	PASS	AC=1223;AF=0.244209;AN=5008;NS=2504;DP=16409;EAS_AF=0.3304;AMR_AF=0.281;AFR_AF=0.0719;EUR_AF=0.3022;SAS_AF=0.3027;AA=C|||;VT=SNP
14	104697958	rs72717026	C	A	100	PASS	AC=1234;AF=0.246406;AN=5008;NS=2504;DP=23435;EAS_AF=0.3383;AMR_AF=0.2795;AFR_AF=0.0764;EUR_AF=0.3022;SAS_AF=0.3006;AA=c|||;VT=SNP
14	104699495	rs4906423	G	A	100	PASS	AC=1221;AF=0.24381;AN=5008;NS=2504;DP=21286;EAS_AF=0.3323;AMR_AF=0.2795;AFR_AF=0.0719;EUR_AF=0.3022;SAS_AF=0.2996;AA=g|||;VT=SNP
14	104700554	rs76697193	G	T	100	PASS	AC=308;AF=0.0615016;AN=5008;NS=2504;DP=19498;EAS_AF=0.1181;AMR_AF=0.0216;AFR_AF=0.0915;EUR_AF=0.0348;SAS_AF=0.0184;AA=g|||;VT=SNP
14	104700848	rs11628351	C	G	100	PASS	AC=1925;AF=0.384385;AN=5008;NS=2504;DP=20833;EAS_AF=0.4583;AMR_AF=0.3242;AFR_AF=0.3933;EUR_AF=0.3519;SAS_AF=0.3722;AA=c|||;VT=SNP
14	104701037	rs11629358	G	A	100	PASS	AC=835;AF=0.166733;AN=5008;NS=2504;DP=22128;EAS_AF=0.1567;AMR_AF=0.2378;AFR_AF=0.0151;EUR_AF=0.2565;SAS_AF=0.2393;AA=g|||;VT=SNP
14	104702232	rs11621752	A	G	100	PASS	AC=3851;AF=0.76897;AN=5008;NS=2504;DP=16271;EAS_AF=0.7877;AMR_AF=0.5893;AFR_AF=0.9637;EUR_AF=0.6978;SAS_AF=0.6871;AA=G|||;VT=SNP
14	104702853	rs11160794	C	G	100	PASS	AC=2944;AF=0.587859;AN=5008;NS=2504;DP=19437;EAS_AF=0.4653;AMR_AF=0.7032;AFR_AF=0.525;EUR_AF=0.667;SAS_AF=0.636;AA=G|||;VT=SNP
14	104703334	rs4906424	G	A	100	PASS	AC=3484;AF=0.695687;AN=5008;NS=2504;DP=17979;EAS_AF=0.7401;AMR_AF=0.6167;AFR_AF=0.9017;EUR_AF=0.6113;SAS_AF=0.5143;AA=A|||;VT=SNP
14	104703749	rs71419814	G	A	100	PASS	AC=2562;AF=0.511581;AN=5008;NS=2504;DP=14277;EAS_AF=0.4841;AMR_AF=0.6037;AFR_AF=0.4266;EUR_AF=0.5378;SAS_AF=0.5624;AA=A|||;VT=SNP
14	104703754	rs4906426	A	C	100	PASS	AC=2463;AF=0.491813;AN=5008;NS=2504;DP=14261;EAS_AF=0.4841;AMR_AF=0.6023;AFR_AF=0.351;EUR_AF=0.5388;SAS_AF=0.5634;AA=A|||;VT=SNP
14	104703802	rs12890053	C	T	100	PASS	AC=971;AF=0.19389;AN=5008;NS=2504;DP=16079;EAS_AF=0.2054;AMR_AF=0.2075;AFR_AF=0.0545;EUR_AF=0.2783;SAS_AF=0.274;AA=C|||;VT=SNP
14	104703928	rs4906427	G	A	100	PASS	AC=2452;AF=0.489617;AN=5008;NS=2504;DP=17001;EAS_AF=0.4841;AMR_AF=0.6009;AFR_AF=0.3411;EUR_AF=0.5378;SAS_AF=0.5675;AA=G|||;VT=SNP
14	104703985	rs4243742	C	A	100	PASS	AC=4124;AF=0.823482;AN=5008;NS=2504;DP=18325;EAS_AF=0.6895;AMR_AF=0.853;AFR_AF=0.885;EUR_AF=0.835;SAS_AF=0.8456;AA=A|||;VT=SNP
14	104703992	rs4243743	T	C	100	PASS	AC=4138;AF=0.826278;AN=5008;NS=2504;DP=18400;EAS_AF=0.6895;AMR_AF=0.8545;AFR_AF=0.8949;EUR_AF=0.835;SAS_AF=0.8456;AA=C|||;VT=SNP
14	104704112	rs4403995	G	T	100	PASS	AC=4124;AF=0.823482;AN=5008;NS=2504;DP=17428;EAS_AF=0.6885;AMR_AF=0.8545;AFR_AF=0.885;EUR_AF=0.835;SAS_AF=0.8456;AA=T|||;VT=SNP
14	104704244	rs4338728	G	A	100	PASS	AC=2597;AF=0.51857;AN=5008;NS=2504;DP=18419;EAS_AF=0.4871;AMR_AF=0.6138;AFR_AF=0.4266;EUR_AF=0.5517;SAS_AF=0.5736;AA=A|||;VT=SNP
14	104704247	rs4467012	C	T	100	PASS	AC=2589;AF=0.516973;AN=5008;NS=2504;DP=18622;EAS_AF=0.4851;AMR_AF=0.6138;AFR_AF=0.4266;EUR_AF=0.5517;SAS_AF=0.5675;AA=C|||;VT=SNP
14	104704284	rs4264329	A	G	100	PASS	AC=2635;AF=0.526158;AN=5008;NS=2504;DP=19145;EAS_AF=0.4861;AMR_AF=0.6138;AFR_AF=0.4561;EUR_AF=0.5517;SAS_AF=0.5736;AA=G|||;VT=SNP
14	104704652	rs10139025	A	G	100	PASS	AC=2466;AF=0.492412;AN=5008;NS=2504;DP=17590;EAS_AF=0.4871;AMR_AF=0.6066;AFR_AF=0.3442;EUR_AF=0.5408;SAS_AF=0.5675;AA=A|||;VT=SNP
14	104704663	rs10139344	G	A	100	PASS	AC=2138;AF=0.426917;AN=5008;NS=2504;DP=17609;EAS_AF=0.4395;AMR_AF=0.438;AFR_AF=0.2292;EUR_AF=0.5398;SAS_AF=0.5573;AA=G|||;VT=SNP
14	104704722	rs10139194	C	T	100	PASS	AC=2592;AF=0.517572;AN=5008;NS=2504;DP=18121;EAS_AF=0.4871;AMR_AF=0.6138;AFR_AF=0.4236;EUR_AF=0.5517;SAS_AF=0.5726;AA=C|||;VT=SNP
14	104704780	rs10139286	C	G	100	PASS	AC=2592;AF=0.517572;AN=5008;NS=2504;DP=18812;EAS_AF=0.4871;AMR_AF=0.6153;AFR_AF=0.4228;EUR_AF=0.5517;SAS_AF=0.5726;AA=G|||;VT=SNP
14	104704835	rs10139214	A	G	100	PASS	AC=2592;AF=0.517572;AN=5008;NS=2504;DP=18473;EAS_AF=0.4871;AMR_AF=0.6153;AFR_AF=0.4228;EUR_AF=0.5517;SAS_AF=0.5726;AA=G|||;VT=SNP
14	104704862	rs10139393	C	A	100	PASS	AC=3873;AF=0.773363;AN=5008;NS=2504;DP=18309;EAS_AF=0.6905;AMR_AF=0.8415;AFR_AF=0.7005;EUR_AF=0.835;SAS_AF=0.8456;AA=A|||;VT=SNP
14	104704872	rs10139536	G	A	100	PASS	AC=2592;AF=0.517572;AN=5008;NS=2504;DP=18027;EAS_AF=0.4871;AMR_AF=0.6153;AFR_AF=0.4228;EUR_AF=0.5517;SAS_AF=0.5726;AA=G|||;VT=SNP
14	104705136	rs10131003	T	C	100	PASS	AC=2779;AF=0.554912;AN=5008;NS=2504;DP=18717;EAS_AF=0.5099;AMR_AF=0.621;AFR_AF=0.5439;EUR_AF=0.5517;SAS_AF=0.5726;AA=C|||;VT=SNP
14	104705158	rs11625619	G	C	100	PASS	AC=916;AF=0.182907;AN=5008;NS=2504;DP=18411;EAS_AF=0.1935;AMR_AF=0.2032;AFR_AF=0.025;EUR_AF=0.2783;SAS_AF=0.273;AA=G|||;VT=SNP
14	104705161	rs11621371	T	A	100	PASS	AC=4042;AF=0.807109;AN=5008;NS=2504;DP=18374;EAS_AF=0.7034;AMR_AF=0.8473;AFR_AF=0.8154;EUR_AF=0.835;SAS_AF=0.8456;AA=t|||;VT=SNP
14	104705257	rs12880083	A	G	100	PASS	AC=2756;AF=0.550319;AN=5008;NS=2504;DP=16347;EAS_AF=0.4871;AMR_AF=0.621;AFR_AF=0.5446;EUR_AF=0.5507;SAS_AF=0.5726;AA=G|||;VT=SNP
14	104705420	rs4998586	G	A	100	PASS	AC=3086;AF=0.616214;AN=5008;NS=2504;DP=17028;EAS_AF=0.4861;AMR_AF=0.6441;AFR_AF=0.7784;EUR_AF=0.5567;SAS_AF=0.5726;AA=A|||;VT=SNP
14	104705454	rs4998587	T	C	100	PASS	AC=2758;AF=0.550719;AN=5008;NS=2504;DP=17188;EAS_AF=0.4861;AMR_AF=0.6225;AFR_AF=0.5446;EUR_AF=0.5527;SAS_AF=0.5726;AA=t|||;VT=SNP
14	104705457	rs4998588	A	C	100	PASS	AC=2758;AF=0.550719;AN=5008;NS=2504;DP=17052;EAS_AF=0.4861;AMR_AF=0.6225;AFR_AF=0.5446;EUR_AF=0.5527;SAS_AF=0.5726;AA=a|||;VT=SNP
14	104705483	rs4998589	T	C	100	PASS	AC=3702;AF=0.739217;AN=5008;NS=2504;DP=17360;EAS_AF=0.7024;AMR_AF=0.8242;AFR_AF=0.5696;EUR_AF=0.832;SAS_AF=0.8507;AA=C|||;VT=SNP
14	104705484	rs34757878	G	A	100	PASS	AC=858;AF=0.171326;AN=5008;NS=2504;DP=17465;EAS_AF=0.1984;AMR_AF=0.2032;AFR_AF=0.0129;EUR_AF=0.2724;SAS_AF=0.2311;AA=G|||;VT=SNP
14	104705682	rs4998590	C	T	100	PASS	AC=2753;AF=0.54972;AN=5008;NS=2504;DP=16697;EAS_AF=0.4861;AMR_AF=0.6196;AFR_AF=0.5431;EUR_AF=0.5517;SAS_AF=0.5726;AA=C|||;VT=SNP
14	104705699	rs4998591	A	G	100	PASS	AC=2753;AF=0.54972;AN=5008;NS=2504;DP=16625;EAS_AF=0.4871;AMR_AF=0.6196;AFR_AF=0.5431;EUR_AF=0.5527;SAS_AF=0.5706;AA=G|||;VT=SNP
14	104705980	rs7148170	C	A	100	PASS	AC=2628;AF=0.52476;AN=5008;NS=2504;DP=15316;EAS_AF=0.4871;AMR_AF=0.6124;AFR_AF=0.4637;EUR_AF=0.5408;SAS_AF=0.5675;AA=A|||;VT=SNP
14	104706004	rs7148495	G	A	100	PASS	AC=2628;AF=0.52476;AN=5008;NS=2504;DP=14649;EAS_AF=0.4871;AMR_AF=0.6124;AFR_AF=0.4637;EUR_AF=0.5408;SAS_AF=0.5675;AA=G|||;VT=SNP
14	104706017	rs11626806	G	T	100	PASS	AC=221;AF=0.0441294;AN=5008;NS=2504;DP=14384;EAS_AF=0.0794;AMR_AF=0.0202;AFR_AF=0.003;EUR_AF=0.0606;SAS_AF=0.0634;AA=G|||;VT=SNP
14	104706055	rs7148523	G	A	100	PASS	AC=2776;AF=0.554313;AN=5008;NS=2504;DP=14386;EAS_AF=0.496;AMR_AF=0.6412;AFR_AF=0.5408;EUR_AF=0.5527;SAS_AF=0.5726;AA=G|||;VT=SNP
14	104706263	rs12885951	C	T	100	PASS	AC=942;AF=0.188099;AN=5008;NS=2504;DP=18680;EAS_AF=0.2034;AMR_AF=0.2046;AFR_AF=0.0363;EUR_AF=0.2783;SAS_AF=0.273;AA=C|||;VT=SNP
14	104706360	rs7150187	T	G	100	PASS	AC=2758;AF=0.550719;AN=5008;NS=2504;DP=17417;EAS_AF=0.4871;AMR_AF=0.6196;AFR_AF=0.5454;EUR_AF=0.5527;SAS_AF=0.5726;AA=t|||;VT=SNP
14	104706395	rs7149206	G	A	100	PASS	AC=4132;AF=0.82508;AN=5008;NS=2504;DP=16961;EAS_AF=0.6905;AMR_AF=0.853;AFR_AF=0.8858;EUR_AF=0.841;SAS_AF=0.8456;AA=A|||;VT=SNP
14	104706490	rs7149080	C	G	100	PASS	AC=2754;AF=0.54992;AN=5008;NS=2504;DP=15082;EAS_AF=0.4861;AMR_AF=0.6196;AFR_AF=0.5431;EUR_AF=0.5527;SAS_AF=0.5726;AA=G|||;VT=SNP
14	104706974	rs11627964	C	T	100	PASS	AC=2722;AF=0.54353;AN=5008;NS=2504;DP=19070;EAS_AF=0.4861;AMR_AF=0.6153;AFR_AF=0.5386;EUR_AF=0.5408;SAS_AF=0.5613;AA=C|||;VT=SNP
14	104707164	rs72717049	C	G	100	PASS	AC=944;AF=0.188498;AN=5008;NS=2504;DP=20699;EAS_AF=0.2044;AMR_AF=0.2046;AFR_AF=0.0363;EUR_AF=0.2793;SAS_AF=0.273;AA=C|||;VT=SNP
14	104707341	rs11623970	T	C	100	PASS	AC=3149;AF=0.628794;AN=5008;NS=2504;DP=21192;EAS_AF=0.4861;AMR_AF=0.6441;AFR_AF=0.8185;EUR_AF=0.5616;SAS_AF=0.5777;AA=C|||;VT=SNP
14	104707350	rs11628076	C	T	100	PASS	AC=2002;AF=0.39976;AN=5008;NS=2504;DP=20889;EAS_AF=0.4355;AMR_AF=0.4352;AFR_AF=0.1316;EUR_AF=0.5388;SAS_AF=0.5573;AA=c|||;VT=SNP
14	104707457	rs8017024	A	G	100	PASS	AC=4088;AF=0.816294;AN=5008;NS=2504;DP=17762;EAS_AF=0.6905;AMR_AF=0.8487;AFR_AF=0.8548;EUR_AF=0.841;SAS_AF=0.8456;AA=G|||;VT=SNP
14	104707572	rs8017339	A	G	100	PASS	AC=4088;AF=0.816294;AN=5008;NS=2504;DP=14011;EAS_AF=0.6905;AMR_AF=0.8487;AFR_AF=0.8548;EUR_AF=0.841;SAS_AF=0.8456;AA=G|||;VT=SNP
14	104708064	rs75158521	T	C	100	PASS	AC=198;AF=0.0395367;AN=5008;NS=2504;DP=15648;EAS_AF=0.0506;AMR_AF=0.1599;AFR_AF=0.0076;EUR_AF=0.0109;SAS_AF=0.0153;AA=T|||;VT=SNP
14	104708229	rs75192026	T	C	100	PASS	AC=198;AF=0.0395367;AN=5008;NS=2504;DP=12881;EAS_AF=0.0506;AMR_AF=0.1599;AFR_AF=0.0076;EUR_AF=0.0109;SAS_AF=0.0153;AA=T|||;VT=SNP
14	104709200	rs12432175	G	A	100	PASS	AC=198;AF=0.0395367;AN=5008;NS=2504;DP=11904;EAS_AF=0.0506;AMR_AF=0.1585;AFR_AF=0.0083;EUR_AF=0.0109;SAS_AF=0.0153;AA=G|||;VT=SNP
14	104709870	rs8010498	T	C	100	PASS	AC=3666;AF=0.732029;AN=5008;NS=2504;DP=16653;EAS_AF=0.6399;AMR_AF=0.683;AFR_AF=0.6657;EUR_AF=0.841;SAS_AF=0.8395;AA=t|||;VT=SNP
14	104710360	rs35788973	C	T	100	PASS	AC=984;AF=0.196486;AN=5008;NS=2504;DP=17095;EAS_AF=0.2044;AMR_AF=0.2104;AFR_AF=0.062;EUR_AF=0.2793;SAS_AF=0.2751;AA=C|||;VT=SNP
14	104710505	rs7142555	T	G	100	PASS	AC=3667;AF=0.732228;AN=5008;NS=2504;DP=20582;EAS_AF=0.6399;AMR_AF=0.683;AFR_AF=0.6664;EUR_AF=0.841;SAS_AF=0.8395;AA=G|||;VT=SNP
14	104711488	rs3803285	G	A	100	PASS	AC=2129;AF=0.42512;AN=5008;NS=2504;DP=18842;EAS_AF=0.4355;AMR_AF=0.4352;AFR_AF=0.2307;EUR_AF=0.5398;SAS_AF=0.5521;AA=-|||;VT=SNP
14	104713102	rs11628870	C	T	100	PASS	AC=993;AF=0.198283;AN=5008;NS=2504;DP=15897;EAS_AF=0.2044;AMR_AF=0.2104;AFR_AF=0.0635;EUR_AF=0.2793;SAS_AF=0.2822;AA=C|||;VT=SNP
14	104713279	rs11629021	G	C	100	PASS	AC=992;AF=0.198083;AN=5008;NS=2504;DP=20293;EAS_AF=0.2044;AMR_AF=0.2118;AFR_AF=0.062;EUR_AF=0.2793;SAS_AF=0.2822;AA=G|||;VT=SNP
14	104713333	rs4072199	T	C	100	PASS	AC=2653;AF=0.529752;AN=5008;NS=2504;DP=20861;EAS_AF=0.4355;AMR_AF=0.4683;AFR_AF=0.5991;EUR_AF=0.5527;SAS_AF=0.5532;AA=T|||;VT=SNP
14	104713607	rs4072200	A	G	100	PASS	AC=990;AF=0.197684;AN=5008;NS=2504;DP=20350;EAS_AF=0.2034;AMR_AF=0.2104;AFR_AF=0.062;EUR_AF=0.2793;SAS_AF=0.2822;AA=G|||;VT=SNP
14	104713635	rs8021721	G	A	100	PASS	AC=2678;AF=0.534744;AN=5008;NS=2504;DP=20348;EAS_AF=0.4365;AMR_AF=0.4726;AFR_AF=0.6044;EUR_AF=0.5616;SAS_AF=0.5583;AA=G|||;VT=SNP
14	104713651	rs4335718	T	G	100	PASS	AC=3643;AF=0.727436;AN=5008;NS=2504;DP=19809;EAS_AF=0.6409;AMR_AF=0.6787;AFR_AF=0.6611;EUR_AF=0.831;SAS_AF=0.8344;AA=G|||;VT=SNP
14	104713866	rs8022201	G	T	100	PASS	AC=2130;AF=0.425319;AN=5008;NS=2504;DP=18245;EAS_AF=0.4355;AMR_AF=0.4366;AFR_AF=0.2307;EUR_AF=0.5398;SAS_AF=0.5521;AA=G|||;VT=SNP
14	104714076	rs4074959	C	T	100	PASS	AC=991;AF=0.197883;AN=5008;NS=2504;DP=14693;EAS_AF=0.2044;AMR_AF=0.2104;AFR_AF=0.062;EUR_AF=0.2793;SAS_AF=0.2822;AA=C|||;VT=SNP
14	104714750	rs3935521	G	A	100	PASS	AC=2130;AF=0.425319;AN=5008;NS=2504;DP=15995;EAS_AF=0.4355;AMR_AF=0.4352;AFR_AF=0.2315;EUR_AF=0.5398;SAS_AF=0.5521;AA=G|||;VT=SNP
14	104715111	rs3935837	C	T	100	PASS	AC=944;AF=0.188498;AN=5008;NS=2504;DP=18672;EAS_AF=0.2153;AMR_AF=0.2032;AFR_AF=0.0242;EUR_AF=0.2773;SAS_AF=0.2812;AA=C|||;VT=SNP
14	104715591	rs4614660	G	C	100	PASS	AC=3129;AF=0.6248;AN=5008;NS=2504;DP=18314;EAS_AF=0.6369;AMR_AF=0.6513;AFR_AF=0.2867;EUR_AF=0.83;SAS_AF=0.8395;AA=C|||;VT=SNP
14	104716720	rs3935134	A	G	100	PASS	AC=3665;AF=0.731829;AN=5008;NS=2504;DP=9024;EAS_AF=0.6369;AMR_AF=0.6859;AFR_AF=0.6657;EUR_AF=0.841;SAS_AF=0.8395;AA=G|||;VT=SNP
14	104718698	rs4073859	G	A	100	PASS	AC=2134;AF=0.426118;AN=5008;NS=2504;DP=15182;EAS_AF=0.4355;AMR_AF=0.438;AFR_AF=0.2322;EUR_AF=0.5398;SAS_AF=0.5532;AA=G|||;VT=SNP
14	104719787	rs6576020	A	C	100	PASS	AC=3348;AF=0.66853;AN=5008;NS=2504;DP=17247;EAS_AF=0.6379;AMR_AF=0.6614;AFR_AF=0.4713;EUR_AF=0.833;SAS_AF=0.8027;AA=C|||;VT=SNP
14	104720441	rs7148182	C	T	100	PASS	AC=879;AF=0.175519;AN=5008;NS=2504;DP=16537;EAS_AF=0.2044;AMR_AF=0.2003;AFR_AF=0.0257;EUR_AF=0.2694;SAS_AF=0.2342;AA=c|||;VT=SNP
14	104720553	rs7148375	C	T	100	PASS	AC=879;AF=0.175519;AN=5008;NS=2504;DP=18800;EAS_AF=0.2044;AMR_AF=0.2003;AFR_AF=0.0257;EUR_AF=0.2694;SAS_AF=0.2342;AA=C|||;VT=SNP
14	104720780	rs72700088	G	A	100	PASS	AC=879;AF=0.175519;AN=5008;NS=2504;DP=22735;EAS_AF=0.2044;AMR_AF=0.2003;AFR_AF=0.0257;EUR_AF=0.2694;SAS_AF=0.2342;AA=G|||;VT=SNP
14	104721526	rs8016595	C	T	100	PASS	AC=879;AF=0.175519;AN=5008;NS=2504;DP=16516;EAS_AF=0.2044;AMR_AF=0.2003;AFR_AF=0.0257;EUR_AF=0.2694;SAS_AF=0.2342;AA=C|||;VT=SNP
14	104722374	rs11624904	G	C	100	PASS	AC=4115;AF=0.821685;AN=5008;NS=2504;DP=17302;EAS_AF=0.6915;AMR_AF=0.853;AFR_AF=0.8986;EUR_AF=0.838;SAS_AF=0.8129;AA=C|||;VT=SNP
14	104722600	rs35832611	C	T	100	PASS	AC=878;AF=0.175319;AN=5008;NS=2504;DP=22759;EAS_AF=0.2044;AMR_AF=0.2003;AFR_AF=0.0257;EUR_AF=0.2694;SAS_AF=0.2331;AA=C|||;VT=SNP
14	104722676	rs4363804	C	T	100	PASS	AC=3091;AF=0.617212;AN=5008;NS=2504;DP=21224;EAS_AF=0.6399;AMR_AF=0.6484;AFR_AF=0.2867;EUR_AF=0.827;SAS_AF=0.8027;AA=T|||;VT=SNP
14	104722894	rs4447351	A	G	100	PASS	AC=1385;AF=0.276558;AN=5008;NS=2504;DP=21263;EAS_AF=0.3393;AMR_AF=0.3256;AFR_AF=0.028;EUR_AF=0.335;SAS_AF=0.453;AA=A|||;VT=SNP
14	104723016	rs10132005	T	C	100	PASS	AC=630;AF=0.125799;AN=5008;NS=2504;DP=21184;EAS_AF=0.0962;AMR_AF=0.1124;AFR_AF=0.1014;EUR_AF=0.2107;SAS_AF=0.1115;AA=T|||;VT=SNP
14	104723433	rs10143250	C	T	100	PASS	AC=2212;AF=0.441693;AN=5008;NS=2504;DP=19856;EAS_AF=0.4355;AMR_AF=0.4481;AFR_AF=0.2602;EUR_AF=0.5577;SAS_AF=0.5695;AA=T|||;VT=SNP
14	104723823	rs4265746	T	C	100	PASS	AC=2148;AF=0.428914;AN=5008;NS=2504;DP=21436;EAS_AF=0.4355;AMR_AF=0.438;AFR_AF=0.2292;EUR_AF=0.5467;SAS_AF=0.5644;AA=T|||;VT=SNP
14	104723907	rs4304958	T	C	100	PASS	AC=2148;AF=0.428914;AN=5008;NS=2504;DP=20459;EAS_AF=0.4355;AMR_AF=0.438;AFR_AF=0.2292;EUR_AF=0.5467;SAS_AF=0.5644;AA=T|||;VT=SNP
14	104723939	rs4486819	A	T	100	PASS	AC=2212;AF=0.441693;AN=5008;NS=2504;DP=19471;EAS_AF=0.4355;AMR_AF=0.4481;AFR_AF=0.2602;EUR_AF=0.5577;SAS_AF=0.5695;AA=T|||;VT=SNP
14	104723973	rs4374098	C	T	100	PASS	AC=2148;AF=0.428914;AN=5008;NS=2504;DP=19984;EAS_AF=0.4355;AMR_AF=0.438;AFR_AF=0.2292;EUR_AF=0.5467;SAS_AF=0.5644;AA=T|||;VT=SNP
14	104724365	rs10146425	C	A	100	PASS	AC=2172;AF=0.433706;AN=5008;NS=2504;DP=21870;EAS_AF=0.4355;AMR_AF=0.4424;AFR_AF=0.2345;EUR_AF=0.5557;SAS_AF=0.5695;AA=A|||;VT=SNP
14	104724637	rs4306437	T	C	100	PASS	AC=2146;AF=0.428514;AN=5008;NS=2504;DP=20339;EAS_AF=0.4355;AMR_AF=0.438;AFR_AF=0.2292;EUR_AF=0.5447;SAS_AF=0.5644;AA=T|||;VT=SNP
14	104724643	rs4488388	A	C	100	PASS	AC=2146;AF=0.428514;AN=5008;NS=2504;DP=20128;EAS_AF=0.4355;AMR_AF=0.438;AFR_AF=0.2292;EUR_AF=0.5447;SAS_AF=0.5644;AA=A|||;VT=SNP
14	104726382	rs10438245	A	G	100	PASS	AC=2186;AF=0.436502;AN=5008;NS=2504;DP=17112;EAS_AF=0.4355;AMR_AF=0.4438;AFR_AF=0.2564;EUR_AF=0.5447;SAS_AF=0.5644;AA=A|||;VT=SNP
14	104726824	rs4363790	T	C	100	PASS	AC=2146;AF=0.428514;AN=5008;NS=2504;DP=17589;EAS_AF=0.4355;AMR_AF=0.438;AFR_AF=0.2292;EUR_AF=0.5447;SAS_AF=0.5644;AA=T|||;VT=SNP
14	104726831	rs4444263	G	A	100	PASS	AC=2146;AF=0.428514;AN=5008;NS=2504;DP=17504;EAS_AF=0.4355;AMR_AF=0.438;AFR_AF=0.2292;EUR_AF=0.5447;SAS_AF=0.5644;AA=A|||;VT=SNP
14	104727171	rs11622071	A	G	100	PASS	AC=2148;AF=0.428914;AN=5008;NS=2504;DP=18480;EAS_AF=0.4355;AMR_AF=0.438;AFR_AF=0.2307;EUR_AF=0.5447;SAS_AF=0.5644;AA=A|||;VT=SNP
14	104727826	rs9324075	A	T	100	PASS	AC=4120;AF=0.822684;AN=5008;NS=2504;DP=21151;EAS_AF=0.6925;AMR_AF=0.853;AFR_AF=0.8994;EUR_AF=0.839;SAS_AF=0.8149;AA=T|||;VT=SNP
14	104728037	rs10136016	A	G	100	PASS	AC=4076;AF=0.813898;AN=5008;NS=2504;DP=20473;EAS_AF=0.6925;AMR_AF=0.8487;AFR_AF=0.8691;EUR_AF=0.838;SAS_AF=0.8149;AA=G|||;VT=SNP
14	104728077	rs10148383	T	C	100	PASS	AC=4119;AF=0.822484;AN=5008;NS=2504;DP=20601;EAS_AF=0.6925;AMR_AF=0.853;AFR_AF=0.8994;EUR_AF=0.838;SAS_AF=0.8149;AA=C|||;VT=SNP
14	104728438	rs7153888	C	T	100	PASS	AC=2143;AF=0.427915;AN=5008;NS=2504;DP=19584;EAS_AF=0.4355;AMR_AF=0.438;AFR_AF=0.2269;EUR_AF=0.5447;SAS_AF=0.5644;AA=C|||;VT=SNP
14	104728541	rs7154399	G	A	100	PASS	AC=2145;AF=0.428315;AN=5008;NS=2504;DP=20005;EAS_AF=0.4355;AMR_AF=0.438;AFR_AF=0.2284;EUR_AF=0.5447;SAS_AF=0.5644;AA=A|||;VT=SNP
14	104728580	rs4457937	A	G	100	PASS	AC=4117;AF=0.822085;AN=5008;NS=2504;DP=19961;EAS_AF=0.6915;AMR_AF=0.853;AFR_AF=0.8986;EUR_AF=0.838;SAS_AF=0.8149;AA=G|||;VT=SNP
14	104728684	rs7154429	C	T	100	PASS	AC=2161;AF=0.43151;AN=5008;NS=2504;DP=19115;EAS_AF=0.4355;AMR_AF=0.4395;AFR_AF=0.2292;EUR_AF=0.5507;SAS_AF=0.5726;AA=C|||;VT=SNP
14	104729008	rs12897020	T	C	100	PASS	AC=2146;AF=0.428514;AN=5008;NS=2504;DP=18821;EAS_AF=0.4365;AMR_AF=0.438;AFR_AF=0.2284;EUR_AF=0.5447;SAS_AF=0.5644;AA=C|||;VT=SNP
14	104729600	rs8022252	G	C	100	PASS	AC=2158;AF=0.430911;AN=5008;NS=2504;DP=11949;EAS_AF=0.4375;AMR_AF=0.438;AFR_AF=0.233;EUR_AF=0.5457;SAS_AF=0.5685;AA=G|||;VT=SNP
14	104729699	rs8021989	A	G	100	PASS	AC=2102;AF=0.419728;AN=5008;NS=2504;DP=9180;EAS_AF=0.4365;AMR_AF=0.4236;AFR_AF=0.233;EUR_AF=0.5099;SAS_AF=0.5593;AA=G|||;VT=SNP
14	104729911	rs8022794	G	A	100	PASS	AC=2148;AF=0.428914;AN=5008;NS=2504;DP=16885;EAS_AF=0.4365;AMR_AF=0.438;AFR_AF=0.2292;EUR_AF=0.5447;SAS_AF=0.5654;AA=G|||;VT=SNP
14	104730213	rs4347563	C	T	100	PASS	AC=2147;AF=0.428714;AN=5008;NS=2504;DP=16546;EAS_AF=0.4365;AMR_AF=0.438;AFR_AF=0.2284;EUR_AF=0.5457;SAS_AF=0.5644;AA=C|||;VT=SNP
14	104730220	rs4274375	T	G	100	PASS	AC=2145;AF=0.428315;AN=5008;NS=2504;DP=17146;EAS_AF=0.4365;AMR_AF=0.438;AFR_AF=0.2269;EUR_AF=0.5457;SAS_AF=0.5644;AA=G|||;VT=SNP
14	104730594	rs34540940	C	A	100	PASS	AC=881;AF=0.175919;AN=5008;NS=2504;DP=16831;EAS_AF=0.2044;AMR_AF=0.2003;AFR_AF=0.0257;EUR_AF=0.2714;SAS_AF=0.2342;AA=C|||;VT=SNP
14	104730609	rs4275789	T	C	100	PASS	AC=2177;AF=0.434704;AN=5008;NS=2504;DP=17359;EAS_AF=0.4395;AMR_AF=0.4424;AFR_AF=0.2322;EUR_AF=0.5557;SAS_AF=0.5736;AA=C|||;VT=SNP
14	104730615	rs4558342	G	T	100	PASS	AC=2152;AF=0.429712;AN=5008;NS=2504;DP=17365;EAS_AF=0.4385;AMR_AF=0.438;AFR_AF=0.2269;EUR_AF=0.5447;SAS_AF=0.5706;AA=G|||;VT=SNP
14	104730652	rs10149178	G	T	100	PASS	AC=2151;AF=0.429513;AN=5008;NS=2504;DP=18673;EAS_AF=0.4395;AMR_AF=0.438;AFR_AF=0.2269;EUR_AF=0.5447;SAS_AF=0.5685;AA=G|||;VT=SNP
14	104730980	rs7161071	G	A	100	PASS	AC=4070;AF=0.8127;AN=5008;NS=2504;DP=16332;EAS_AF=0.6915;AMR_AF=0.8487;AFR_AF=0.8661;EUR_AF=0.838;SAS_AF=0.8139;AA=A|||;VT=SNP
14	104731819	rs12878721	G	A	100	PASS	AC=2146;AF=0.428514;AN=5008;NS=2504;DP=13832;EAS_AF=0.4365;AMR_AF=0.4395;AFR_AF=0.2277;EUR_AF=0.5447;SAS_AF=0.5644;AA=G|||;VT=SNP
14	104732753	rs34424772	C	T	100	PASS	AC=881;AF=0.175919;AN=5008;NS=2504;DP=17225;EAS_AF=0.2034;AMR_AF=0.2003;AFR_AF=0.0257;EUR_AF=0.2724;SAS_AF=0.2342;AA=C|||;VT=SNP
14	104732754	rs12432286	A	G	100	PASS	AC=4012;AF=0.801118;AN=5008;NS=2504;DP=17215;EAS_AF=0.6915;AMR_AF=0.8458;AFR_AF=0.823;EUR_AF=0.837;SAS_AF=0.816;AA=G|||;VT=SNP
14	104733064	rs11623015	C	T	100	PASS	AC=2146;AF=0.428514;AN=5008;NS=2504;DP=15447;EAS_AF=0.4365;AMR_AF=0.438;AFR_AF=0.2269;EUR_AF=0.5447;SAS_AF=0.5665;AA=C|||;VT=SNP
14	104733325	rs10135432	C	T	100	PASS	AC=2146;AF=0.428514;AN=5008;NS=2504;DP=19537;EAS_AF=0.4365;AMR_AF=0.438;AFR_AF=0.2269;EUR_AF=0.5447;SAS_AF=0.5665;AA=C|||;VT=SNP
14	104733667	rs7152580	C	A	100	PASS	AC=2147;AF=0.428714;AN=5008;NS=2504;DP=19807;EAS_AF=0.4365;AMR_AF=0.438;AFR_AF=0.2277;EUR_AF=0.5447;SAS_AF=0.5665;AA=C|||;VT=SNP
14	104733981	rs13313386	A	G	100	PASS	AC=2146;AF=0.428514;AN=5008;NS=2504;DP=20297;EAS_AF=0.4365;AMR_AF=0.438;AFR_AF=0.2269;EUR_AF=0.5447;SAS_AF=0.5665;AA=A|||;VT=SNP
14	104734031	rs61997092	C	G	100	PASS	AC=292;AF=0.0583067;AN=5008;NS=2504;DP=19946;EAS_AF=0.002;AMR_AF=0.0893;AFR_AF=0.0416;EUR_AF=0.1392;SAS_AF=0.0337;AA=C|||;VT=SNP
14	104735455	rs35490559	C	G	100	PASS	AC=2039;AF=0.407149;AN=5008;NS=2504;DP=17092;EAS_AF=0.4375;AMR_AF=0.4337;AFR_AF=0.1483;EUR_AF=0.5437;SAS_AF=0.5665;AA=C|||;VT=SNP
14	104735748	rs11625727	A	G	100	PASS	AC=2050;AF=0.409345;AN=5008;NS=2504;DP=20331;EAS_AF=0.4385;AMR_AF=0.4323;AFR_AF=0.1566;EUR_AF=0.5437;SAS_AF=0.5665;AA=A|||;VT=SNP
14	104736025	rs4502146	C	G	100	PASS	AC=3657;AF=0.730232;AN=5008;NS=2504;DP=18520;EAS_AF=0.6617;AMR_AF=0.6729;AFR_AF=0.6755;EUR_AF=0.834;SAS_AF=0.8088;AA=G|||;VT=SNP
14	104736229	rs12885935	G	A	100	PASS	AC=888;AF=0.177316;AN=5008;NS=2504;DP=18048;EAS_AF=0.2024;AMR_AF=0.2032;AFR_AF=0.0257;EUR_AF=0.2744;SAS_AF=0.2382;AA=G|||;VT=SNP
14	104736256	rs4503729	C	G	100	PASS	AC=2038;AF=0.406949;AN=5008;NS=2504;DP=17639;EAS_AF=0.4385;AMR_AF=0.4337;AFR_AF=0.1536;EUR_AF=0.5417;SAS_AF=0.5593;AA=C|||;VT=SNP
14	104738062	rs8003023	T	G	100	PASS	AC=1454;AF=0.290335;AN=5008;NS=2504;DP=20815;EAS_AF=0.2292;AMR_AF=0.2133;AFR_AF=0.4289;EUR_AF=0.2684;SAS_AF=0.2434;AA=G|||;VT=SNP
14	104738386	rs4900611	A	G	100	PASS	AC=407;AF=0.08127;AN=5008;NS=2504;DP=18930;EAS_AF=0.0496;AMR_AF=0.1715;AFR_AF=0.152;EUR_AF=0.0129;SAS_AF=0.0245;AA=A|||;VT=SNP
14	104739227	rs56133700	A	G	100	PASS	AC=857;AF=0.171126;AN=5008;NS=2504;DP=19788;EAS_AF=0.2202;AMR_AF=0.1772;AFR_AF=0.0204;EUR_AF=0.2455;SAS_AF=0.2434;AA=A|||;VT=SNP
14	104739484	rs4906429	C	T	100	PASS	AC=3238;AF=0.646565;AN=5008;NS=2504;DP=18812;EAS_AF=0.4881;AMR_AF=0.6628;AFR_AF=0.8623;EUR_AF=0.5825;SAS_AF=0.5726;AA=C|||;VT=SNP
14	104740666	rs4906430	A	G	100	PASS	AC=4072;AF=0.813099;AN=5008;NS=2504;DP=19525;EAS_AF=0.7073;AMR_AF=0.8372;AFR_AF=0.8669;EUR_AF=0.828;SAS_AF=0.817;AA=G|||;VT=SNP
14	104741037	rs4288931	G	C	100	PASS	AC=4097;AF=0.818091;AN=5008;NS=2504;DP=17702;EAS_AF=0.7054;AMR_AF=0.8401;AFR_AF=0.8858;EUR_AF=0.828;SAS_AF=0.817;AA=C|||;VT=SNP
14	104742339	rs4483795	T	C	100	PASS	AC=4229;AF=0.844449;AN=5008;NS=2504;DP=13158;EAS_AF=0.7063;AMR_AF=0.8487;AFR_AF=0.9773;EUR_AF=0.832;SAS_AF=0.817;AA=C|||;VT=SNP
14	104742948	rs4906431	A	G	100	PASS	AC=2882;AF=0.575479;AN=5008;NS=2504;DP=13067;EAS_AF=0.5615;AMR_AF=0.5447;AFR_AF=0.7995;EUR_AF=0.4384;SAS_AF=0.4499;AA=G|||;VT=SNP
14	104743029	rs8020241	C	A	100	PASS	AC=467;AF=0.0932508;AN=5008;NS=2504;DP=7803;EAS_AF=0.2173;AMR_AF=0.0346;AFR_AF=0.0219;EUR_AF=0.0815;SAS_AF=0.1155;AA=C|||;VT=SNP
14	104744114	rs61997096	C	T	100	PASS	AC=951;AF=0.189896;AN=5008;NS=2504;DP=18777;EAS_AF=0.3264;AMR_AF=0.1686;AFR_AF=0.1059;EUR_AF=0.1819;SAS_AF=0.1861;AA=C|||;VT=SNP
14	104744191	rs10131020	G	A	100	PASS	AC=211;AF=0.0421326;AN=5008;NS=2504;DP=20093;EAS_AF=0.002;AMR_AF=0.0648;AFR_AF=0.0068;EUR_AF=0.1252;SAS_AF=0.0297;AA=G|||;VT=SNP
14	104744267	rs7144780	T	C	100	PASS	AC=1417;AF=0.282947;AN=5008;NS=2504;DP=19276;EAS_AF=0.2272;AMR_AF=0.2061;AFR_AF=0.4266;EUR_AF=0.2475;SAS_AF=0.2372;AA=C|||;VT=SNP
14	104744830	rs34178085	A	G	100	PASS	AC=1808;AF=0.361022;AN=5008;NS=2504;DP=18979;EAS_AF=0.5169;AMR_AF=0.3444;AFR_AF=0.149;EUR_AF=0.4284;SAS_AF=0.4294;AA=A|||;VT=SNP
14	104745918	rs12587325	C	T	100	PASS	AC=894;AF=0.178514;AN=5008;NS=2504;DP=14183;EAS_AF=0.2877;AMR_AF=0.1614;AFR_AF=0.1051;EUR_AF=0.1819;SAS_AF=0.1738;AA=C|||;VT=SNP
14	104746373	rs72704055	C	T	100	PASS	AC=517;AF=0.103235;AN=5008;NS=2504;DP=16507;EAS_AF=0.2034;AMR_AF=0.1354;AFR_AF=0.0265;EUR_AF=0.1243;SAS_AF=0.0593;AA=C|||;VT=SNP
14	104746900	rs11624098	C	T	100	PASS	AC=1105;AF=0.220647;AN=5008;NS=2504;DP=14715;EAS_AF=0.1151;AMR_AF=0.2046;AFR_AF=0.2057;EUR_AF=0.2545;SAS_AF=0.3262;AA=C|||;VT=SNP
14	104747245	rs8023106	A	C	100	PASS	AC=1237;AF=0.247005;AN=5008;NS=2504;DP=17409;EAS_AF=0.3909;AMR_AF=0.1369;AFR_AF=0.4077;EUR_AF=0.0676;SAS_AF=0.1442;AA=A|||;VT=SNP
14	104747384	rs8003169	A	G	100	PASS	AC=958;AF=0.191294;AN=5008;NS=2504;DP=18854;EAS_AF=0.3442;AMR_AF=0.1614;AFR_AF=0.1717;EUR_AF=0.1332;SAS_AF=0.1411;AA=A|||;VT=SNP
14	104747562	rs6576023	G	A	100	PASS	AC=1378;AF=0.27516;AN=5008;NS=2504;DP=16250;EAS_AF=0.3145;AMR_AF=0.1772;AFR_AF=0.5234;EUR_AF=0.1183;SAS_AF=0.1299;AA=A|||;VT=SNP
14	104747573	rs8003900	G	A	100	PASS	AC=2398;AF=0.478834;AN=5008;NS=2504;DP=16027;EAS_AF=0.5119;AMR_AF=0.3588;AFR_AF=0.6127;EUR_AF=0.3728;SAS_AF=0.4581;AA=G|||;VT=SNP
14	104748753	rs72704057	G	A	100	PASS	AC=836;AF=0.166933;AN=5008;NS=2504;DP=18876;EAS_AF=0.1825;AMR_AF=0.1801;AFR_AF=0.0129;EUR_AF=0.2326;SAS_AF=0.2822;AA=G|||;VT=SNP
14	104748918	rs77248646	C	T	100	PASS	AC=782;AF=0.15615;AN=5008;NS=2504;DP=18382;EAS_AF=0.3026;AMR_AF=0.1369;AFR_AF=0.1097;EUR_AF=0.1243;SAS_AF=0.1145;AA=C|||;VT=SNP
14	104749048	rs7153223	T	C	100	PASS	AC=2430;AF=0.485224;AN=5008;NS=2504;DP=16636;EAS_AF=0.5109;AMR_AF=0.3588;AFR_AF=0.652;EUR_AF=0.3738;SAS_AF=0.4376;AA=T|||;VT=SNP
14	104749233	rs11850450	C	T	100	PASS	AC=844;AF=0.16853;AN=5008;NS=2504;DP=18579;EAS_AF=0.2302;AMR_AF=0.1412;AFR_AF=0.2118;EUR_AF=0.1233;SAS_AF=0.1125;AA=C|||;VT=SNP
14	104749234	rs11850420	A	G	100	PASS	AC=3308;AF=0.660543;AN=5008;NS=2504;DP=18576;EAS_AF=0.625;AMR_AF=0.4582;AFR_AF=0.966;EUR_AF=0.5219;SAS_AF=0.5706;AA=G|||;VT=SNP
14	104749318	rs11850496	C	T	100	PASS	AC=2423;AF=0.483826;AN=5008;NS=2504;DP=19142;EAS_AF=0.5119;AMR_AF=0.3559;AFR_AF=0.652;EUR_AF=0.3668;SAS_AF=0.4387;AA=C|||;VT=SNP
14	104749399	rs11160798	T	C	100	PASS	AC=2428;AF=0.484824;AN=5008;NS=2504;DP=17338;EAS_AF=0.5109;AMR_AF=0.3573;AFR_AF=0.6528;EUR_AF=0.3708;SAS_AF=0.4387;AA=C|||;VT=SNP
14	104749671	rs10136831	T	C	100	PASS	AC=2700;AF=0.539137;AN=5008;NS=2504;DP=16123;EAS_AF=0.5486;AMR_AF=0.3804;AFR_AF=0.7769;EUR_AF=0.3887;SAS_AF=0.4755;AA=C|||;VT=SNP
14	104750087	rs11626849	T	C	100	PASS	AC=2634;AF=0.525958;AN=5008;NS=2504;DP=17676;EAS_AF=0.5337;AMR_AF=0.3631;AFR_AF=0.7716;EUR_AF=0.3728;SAS_AF=0.4591;AA=C|||;VT=SNP
14	104750123	rs11622102	A	G	100	PASS	AC=2639;AF=0.526957;AN=5008;NS=2504;DP=17930;EAS_AF=0.5337;AMR_AF=0.3631;AFR_AF=0.7761;EUR_AF=0.3728;SAS_AF=0.4581;AA=G|||;VT=SNP
14	104750228	rs75375763	C	G	100	PASS	AC=468;AF=0.0934505;AN=5008;NS=2504;DP=20451;EAS_AF=0.2738;AMR_AF=0.0778;AFR_AF=0.0113;EUR_AF=0.0368;SAS_AF=0.0879;AA=C|||;VT=SNP
14	104750388	rs7147827	A	G	100	PASS	AC=2691;AF=0.53734;AN=5008;NS=2504;DP=15143;EAS_AF=0.5496;AMR_AF=0.379;AFR_AF=0.7776;EUR_AF=0.3877;SAS_AF=0.4663;AA=G|||;VT=SNP
14	104750602	rs4577016	A	G	100	PASS	AC=2641;AF=0.527356;AN=5008;NS=2504;DP=17220;EAS_AF=0.5387;AMR_AF=0.3631;AFR_AF=0.7731;EUR_AF=0.3728;SAS_AF=0.4591;AA=A|||;VT=SNP
14	104750616	rs3935767	G	A	100	PASS	AC=2613;AF=0.521765;AN=5008;NS=2504;DP=17150;EAS_AF=0.5258;AMR_AF=0.3602;AFR_AF=0.7776;EUR_AF=0.3718;SAS_AF=0.4407;AA=A|||;VT=SNP
14	104750712	rs4614661	C	A	100	PASS	AC=781;AF=0.15595;AN=5008;NS=2504;DP=16401;EAS_AF=0.3175;AMR_AF=0.1369;AFR_AF=0.0976;EUR_AF=0.1223;SAS_AF=0.1166;AA=C|||;VT=SNP
14	104750871	rs28652801	G	A	100	PASS	AC=2646;AF=0.528355;AN=5008;NS=2504;DP=17090;EAS_AF=0.5387;AMR_AF=0.3631;AFR_AF=0.7776;EUR_AF=0.3728;SAS_AF=0.4581;AA=G|||;VT=SNP
14	104750896	rs3935005	G	A	100	PASS	AC=935;AF=0.186701;AN=5008;NS=2504;DP=17059;EAS_AF=0.3165;AMR_AF=0.1427;AFR_AF=0.2118;EUR_AF=0.1233;SAS_AF=0.1155;AA=G|||;VT=SNP
14	104751134	rs72704060	G	A	100	PASS	AC=873;AF=0.174321;AN=5008;NS=2504;DP=21217;EAS_AF=0.1855;AMR_AF=0.183;AFR_AF=0.0136;EUR_AF=0.2326;SAS_AF=0.3139;AA=G|||;VT=SNP
14	104751237	rs4993267	C	T	100	PASS	AC=2650;AF=0.529153;AN=5008;NS=2504;DP=18926;EAS_AF=0.5377;AMR_AF=0.3646;AFR_AF=0.7791;EUR_AF=0.3757;SAS_AF=0.4571;AA=C|||;VT=SNP
14	104751430	rs7154167	C	T	100	PASS	AC=2640;AF=0.527157;AN=5008;NS=2504;DP=19744;EAS_AF=0.5377;AMR_AF=0.3631;AFR_AF=0.7746;EUR_AF=0.3738;SAS_AF=0.456;AA=C|||;VT=SNP
14	104751433	rs72704061	A	G	100	PASS	AC=872;AF=0.174121;AN=5008;NS=2504;DP=19851;EAS_AF=0.1845;AMR_AF=0.1844;AFR_AF=0.0136;EUR_AF=0.2336;SAS_AF=0.3119;AA=A|||;VT=SNP
14	104751499	rs7155678	T	C	100	PASS	AC=2639;AF=0.526957;AN=5008;NS=2504;DP=19997;EAS_AF=0.5377;AMR_AF=0.3631;AFR_AF=0.7746;EUR_AF=0.3728;SAS_AF=0.456;AA=C|||;VT=SNP
14	104751755	rs7156059	T	C	100	PASS	AC=2641;AF=0.527356;AN=5008;NS=2504;DP=18213;EAS_AF=0.5377;AMR_AF=0.3631;AFR_AF=0.7753;EUR_AF=0.3728;SAS_AF=0.4571;AA=C|||;VT=SNP
14	104751797	rs7156192	T	C	100	PASS	AC=2641;AF=0.527356;AN=5008;NS=2504;DP=17262;EAS_AF=0.5377;AMR_AF=0.3631;AFR_AF=0.7753;EUR_AF=0.3728;SAS_AF=0.4571;AA=C|||;VT=SNP
14	104751889	rs7154928	A	G	100	PASS	AC=2644;AF=0.527955;AN=5008;NS=2504;DP=18182;EAS_AF=0.5377;AMR_AF=0.366;AFR_AF=0.7746;EUR_AF=0.3728;SAS_AF=0.4591;AA=G|||;VT=SNP
14	104751911	rs7155082	C	A	100	PASS	AC=2644;AF=0.527955;AN=5008;NS=2504;DP=18711;EAS_AF=0.5377;AMR_AF=0.366;AFR_AF=0.7746;EUR_AF=0.3728;SAS_AF=0.4591;AA=C|||;VT=SNP
14	104751918	rs10137134	C	T	100	PASS	AC=2644;AF=0.527955;AN=5008;NS=2504;DP=18447;EAS_AF=0.5377;AMR_AF=0.366;AFR_AF=0.7746;EUR_AF=0.3728;SAS_AF=0.4591;AA=C|||;VT=SNP
14	104752022	rs10139451	A	G	100	PASS	AC=2640;AF=0.527157;AN=5008;NS=2504;DP=20157;EAS_AF=0.5377;AMR_AF=0.3631;AFR_AF=0.7753;EUR_AF=0.3718;SAS_AF=0.4571;AA=G|||;VT=SNP
14	104752043	rs10139455	A	G	100	PASS	AC=2640;AF=0.527157;AN=5008;NS=2504;DP=20105;EAS_AF=0.5377;AMR_AF=0.3631;AFR_AF=0.7753;EUR_AF=0.3718;SAS_AF=0.4571;AA=G|||;VT=SNP
14	104752251	rs78460270	G	A	100	PASS	AC=885;AF=0.176717;AN=5008;NS=2504;DP=17290;EAS_AF=0.1845;AMR_AF=0.1873;AFR_AF=0.0219;EUR_AF=0.2326;SAS_AF=0.3129;AA=G|||;VT=SNP
14	104752260	rs12588370	A	G	100	PASS	AC=2641;AF=0.527356;AN=5008;NS=2504;DP=16508;EAS_AF=0.5377;AMR_AF=0.3631;AFR_AF=0.7753;EUR_AF=0.3728;SAS_AF=0.4571;AA=G|||;VT=SNP
14	104752373	rs12591007	T	C	100	PASS	AC=2641;AF=0.527356;AN=5008;NS=2504;DP=19863;EAS_AF=0.5377;AMR_AF=0.3631;AFR_AF=0.7753;EUR_AF=0.3728;SAS_AF=0.4571;AA=C|||;VT=SNP
14	104752472	rs12588430	C	T	100	PASS	AC=2641;AF=0.527356;AN=5008;NS=2504;DP=20094;EAS_AF=0.5377;AMR_AF=0.3631;AFR_AF=0.7753;EUR_AF=0.3728;SAS_AF=0.4571;AA=c|||;VT=SNP
14	104752562	rs11160799	A	G	100	PASS	AC=2642;AF=0.527556;AN=5008;NS=2504;DP=16944;EAS_AF=0.5377;AMR_AF=0.3631;AFR_AF=0.7753;EUR_AF=0.3738;SAS_AF=0.4571;AA=G|||;VT=SNP
14	104752728	rs11160800	T	G	100	PASS	AC=2644;AF=0.527955;AN=5008;NS=2504;DP=19684;EAS_AF=0.5377;AMR_AF=0.3646;AFR_AF=0.7753;EUR_AF=0.3738;SAS_AF=0.4581;AA=T|||;VT=SNP
14	104752810	rs34526701	A	G	100	PASS	AC=877;AF=0.17512;AN=5008;NS=2504;DP=21454;EAS_AF=0.1865;AMR_AF=0.1859;AFR_AF=0.0136;EUR_AF=0.2336;SAS_AF=0.3139;AA=A|||;VT=SNP
14	104753154	rs28545079	G	A	100	PASS	AC=2648;AF=0.528754;AN=5008;NS=2504;DP=17897;EAS_AF=0.5397;AMR_AF=0.366;AFR_AF=0.7746;EUR_AF=0.3748;SAS_AF=0.4591;AA=G|||;VT=SNP
14	104753219	rs28669700	A	G	100	PASS	AC=2663;AF=0.531749;AN=5008;NS=2504;DP=19401;EAS_AF=0.5506;AMR_AF=0.3646;AFR_AF=0.7761;EUR_AF=0.3728;SAS_AF=0.4642;AA=G|||;VT=SNP
14	104753286	rs28619327	T	C	100	PASS	AC=2641;AF=0.527356;AN=5008;NS=2504;DP=18707;EAS_AF=0.5377;AMR_AF=0.3646;AFR_AF=0.7738;EUR_AF=0.3728;SAS_AF=0.4581;AA=C|||;VT=SNP
14	104753324	rs35667106	G	A	100	PASS	AC=2644;AF=0.527955;AN=5008;NS=2504;DP=19460;EAS_AF=0.5377;AMR_AF=0.366;AFR_AF=0.7753;EUR_AF=0.3728;SAS_AF=0.4581;AA=A|||;VT=SNP
14	104753363	rs28585551	T	C	100	PASS	AC=2644;AF=0.527955;AN=5008;NS=2504;DP=19987;EAS_AF=0.5377;AMR_AF=0.366;AFR_AF=0.7753;EUR_AF=0.3728;SAS_AF=0.4581;AA=C|||;VT=SNP
14	104753386	rs34745104	C	T	100	PASS	AC=560;AF=0.111821;AN=5008;NS=2504;DP=19907;EAS_AF=0.3145;AMR_AF=0.0937;AFR_AF=0.0219;EUR_AF=0.0527;SAS_AF=0.0982;AA=C|||;VT=SNP
14	104753476	rs28517288	G	C	100	PASS	AC=2648;AF=0.528754;AN=5008;NS=2504;DP=19538;EAS_AF=0.5377;AMR_AF=0.3689;AFR_AF=0.7716;EUR_AF=0.3807;SAS_AF=0.4571;AA=G|||;VT=SNP
14	104753503	rs28714517	C	G	100	PASS	AC=2657;AF=0.530551;AN=5008;NS=2504;DP=18055;EAS_AF=0.5377;AMR_AF=0.3746;AFR_AF=0.7753;EUR_AF=0.3797;SAS_AF=0.4581;AA=G|||;VT=SNP
14	104753518	rs28497233	G	A	100	PASS	AC=2676;AF=0.534345;AN=5008;NS=2504;DP=17527;EAS_AF=0.5506;AMR_AF=0.3746;AFR_AF=0.7753;EUR_AF=0.3797;SAS_AF=0.4642;AA=A|||;VT=SNP
14	104753618	rs10143521	G	C	100	PASS	AC=2624;AF=0.523962;AN=5008;NS=2504;DP=14426;EAS_AF=0.5377;AMR_AF=0.3746;AFR_AF=0.7746;EUR_AF=0.3797;SAS_AF=0.4254;AA=G|||;VT=SNP
14	104753863	rs10132768	T	C	100	PASS	AC=2657;AF=0.530551;AN=5008;NS=2504;DP=19140;EAS_AF=0.5387;AMR_AF=0.3761;AFR_AF=0.7723;EUR_AF=0.3817;SAS_AF=0.4581;AA=C|||;VT=SNP
14	104754079	rs76970682	G	A	100	PASS	AC=770;AF=0.153754;AN=5008;NS=2504;DP=16929;EAS_AF=0.3155;AMR_AF=0.1398;AFR_AF=0.1006;EUR_AF=0.1163;SAS_AF=0.1074;AA=G|||;VT=SNP
14	104754119	rs10146211	G	T	100	PASS	AC=2658;AF=0.530751;AN=5008;NS=2504;DP=16166;EAS_AF=0.5387;AMR_AF=0.3746;AFR_AF=0.7746;EUR_AF=0.3807;SAS_AF=0.4581;AA=G|||;VT=SNP
14	104754389	rs61997097	C	T	100	PASS	AC=235;AF=0.0469249;AN=5008;NS=2504;DP=19055;EAS_AF=0.002;AMR_AF=0.1037;AFR_AF=0.0045;EUR_AF=0.0676;SAS_AF=0.089;AA=T|||;VT=SNP
```
