## Supplementary material for "Characterization of shared and ancestry-specific signals driving complex traits using multi-ancestry fine-mapping": s1_data.bim

```
14	chr14:103678604:C:T	0	103678604	T	C
14	chr14:103679194:G:A	0	103679194	A	G
14	chr14:103680024:A:G	0	103680024	G	A
14	chr14:103680084:C:T	0	103680084	T	C
14	chr14:103681016:G:A	0	103681016	A	G
14	chr14:103681549:T:C	0	103681549	C	T
14	chr14:103682002:C:T	0	103682002	T	C
14	chr14:103682568:C:T	0	103682568	T	C
14	chr14:103683138:A:G	0	103683138	G	A
14	chr14:103683232:C:T	0	103683232	T	C
14	chr14:103684017:A:G	0	103684017	G	A
14	chr14:103685063:C:T	0	103685063	T	C
14	chr14:103687431:C:T	0	103687431	T	C
14	chr14:103688269:C:T	0	103688269	T	C
14	chr14:103688541:G:A	0	103688541	A	G
14	chr14:103688545:C:G	0	103688545	G	C
14	chr14:103688980:C:T	0	103688980	T	C
14	chr14:103689065:G:GGT	0	103689065	GGT	G
14	chr14:103689068:GTCGCT:G	0	103689068	G	GTCGCT
14	chr14:103689771:C:G	0	103689771	G	C
14	chr14:103690636:TC:T	0	103690636	T	TC
14	chr14:103691241:C:T	0	103691241	T	C
14	chr14:103691589:C:T	0	103691589	T	C
14	chr14:103691885:T:C	0	103691885	C	T
14	chr14:103693092:G:C	0	103693092	C	G
14	chr14:103695347:A:G	0	103695347	G	A
14	chr14:103695926:G:A	0	103695926	A	G
14	chr14:103696039:C:T	0	103696039	T	C
14	chr14:103696386:G:A	0	103696386	A	G
14	chr14:103697564:T:C	0	103697564	C	T
14	chr14:103699416:G:A	0	103699416	A	G
14	chr14:103699590:T:C	0	103699590	C	T
14	chr14:103700396:C:T	0	103700396	T	C
14	chr14:103700446:A:G	0	103700446	G	A
14	chr14:103700738:C:T	0	103700738	T	C
14	chr14:103701208:G:A	0	103701208	A	G
14	chr14:103701227:A:G	0	103701227	G	A
14	chr14:103701601:G:A	0	103701601	A	G
14	chr14:103702041:C:T	0	103702041	T	C
14	chr14:103702526:C:T	0	103702526	T	C
14	chr14:103703651:CCT:C	0	103703651	C	CCT
14	chr14:103704004:A:C	0	103704004	C	A
14	chr14:103704128:G:A	0	103704128	A	G
14	chr14:103705421:A:G	0	103705421	G	A
14	chr14:103706470:C:A	0	103706470	A	C
14	chr14:103707786:T:C	0	103707786	C	T
14	chr14:103708488:G:A	0	103708488	A	G
14	chr14:103710761:G:T	0	103710761	T	G
14	chr14:103711849:A:G	0	103711849	G	A
14	chr14:103714056:C:T	0	103714056	T	C
14	chr14:103714107:C:T	0	103714107	T	C
14	chr14:103714398:G:A	0	103714398	A	G
14	chr14:103716661:C:T	0	103716661	T	C
14	chr14:103717778:C:G	0	103717778	G	C
14	chr14:103717985:A:G	0	103717985	G	A
14	chr14:103718400:G:A	0	103718400	A	G
14	chr14:103721020:T:C	0	103721020	C	T
14	chr14:103721790:G:A	0	103721790	A	G
14	chr14:103722583:G:A	0	103722583	A	G
14	chr14:103722956:G:A	0	103722956	A	G
14	chr14:103724190:A:G	0	103724190	G	A
14	chr14:103726687:G:A	0	103726687	A	G
14	chr14:103726920:G:T	0	103726920	T	G
14	chr14:103727941:C:T	0	103727941	T	C
14	chr14:103729273:T:C	0	103729273	C	T
14	chr14:103729327:C:T	0	103729327	T	C
14	chr14:103730270:G:A	0	103730270	A	G
14	chr14:103731914:T:C	0	103731914	C	T
14	chr14:103732014:T:C	0	103732014	C	T
14	chr14:103732544:C:T	0	103732544	T	C
14	chr14:103733019:C:T	0	103733019	T	C
14	chr14:103733253:TG:T	0	103733253	T	TG
14	chr14:103735212:C:T	0	103735212	T	C
14	chr14:103735967:G:A	0	103735967	A	G
14	chr14:103736236:G:A	0	103736236	A	G
14	chr14:103738786:G:A	0	103738786	A	G
14	chr14:103739766:G:A	0	103739766	A	G
14	chr14:103742399:T:C	0	103742399	C	T
14	chr14:103743902:G:A	0	103743902	A	G
14	chr14:103744799:G:A	0	103744799	A	G
14	chr14:103744843:G:A	0	103744843	A	G
14	chr14:103745192:T:G	0	103745192	G	T
14	chr14:103747623:C:T	0	103747623	T	C
14	chr14:103748441:A:T	0	103748441	T	A
14	chr14:103749648:C:T	0	103749648	T	C
14	chr14:103749956:C:T	0	103749956	T	C
14	chr14:103750176:T:A	0	103750176	A	T
14	chr14:103750199:T:TG	0	103750199	TG	T
14	chr14:103750312:C:T	0	103750312	T	C
14	chr14:103750614:T:C	0	103750614	C	T
14	chr14:103750882:G:A	0	103750882	A	G
14	chr14:103751387:T:C	0	103751387	C	T
14	chr14:103751706:C:T	0	103751706	T	C
14	chr14:103751798:A:G	0	103751798	G	A
14	chr14:103752946:AAGAT:A	0	103752946	A	AAGAT
14	chr14:103753612:C:T	0	103753612	T	C
14	chr14:103755091:T:TTTC	0	103755091	TTTC	T
14	chr14:103755125:G:A	0	103755125	A	G
14	chr14:103755167:C:G	0	103755167	G	C
14	chr14:103755915:A:T	0	103755915	T	A
14	chr14:103756341:C:T	0	103756341	T	C
14	chr14:103760180:G:GA	0	103760180	GA	G
14	chr14:103761423:T:C	0	103761423	C	T
14	chr14:103762209:A:G	0	103762209	G	A
14	chr14:103762504:C:T	0	103762504	T	C
14	chr14:103763106:C:G	0	103763106	G	C
14	chr14:103763648:C:T	0	103763648	T	C
14	chr14:103764181:A:G	0	103764181	G	A
14	chr14:103764198:C:T	0	103764198	T	C
14	chr14:103765093:T:C	0	103765093	C	T
14	chr14:103765205:C:T	0	103765205	T	C
14	chr14:103766677:A:G	0	103766677	G	A
14	chr14:103767281:T:A	0	103767281	A	T
14	chr14:103768020:G:A	0	103768020	A	G
14	chr14:103768753:G:T	0	103768753	T	G
14	chr14:103769525:C:A	0	103769525	A	C
14	chr14:103772310:T:C	0	103772310	C	T
14	chr14:103773360:G:A	0	103773360	A	G
14	chr14:103774281:A:C	0	103774281	C	A
14	chr14:103774661:T:C	0	103774661	C	T
14	chr14:103774804:C:T	0	103774804	T	C
14	chr14:103775162:C:T	0	103775162	T	C
14	chr14:103776060:A:C	0	103776060	C	A
14	chr14:103778225:AT:A	0	103778225	A	AT
14	chr14:103778246:C:T	0	103778246	T	C
14	chr14:103779063:A:G	0	103779063	G	A
14	chr14:103779181:TG:T	0	103779181	T	TG
14	chr14:103779236:T:C	0	103779236	C	T
14	chr14:103780025:T:C	0	103780025	C	T
14	chr14:103781564:T:G	0	103781564	G	T
14	chr14:103781947:C:T	0	103781947	T	C
14	chr14:103782094:C:T	0	103782094	T	C
14	chr14:103783586:T:C	0	103783586	C	T
14	chr14:103784080:A:G	0	103784080	G	A
14	chr14:103784272:C:G	0	103784272	G	C
14	chr14:103784404:G:A	0	103784404	A	G
14	chr14:103784669:C:T	0	103784669	T	C
14	chr14:103784939:T:C	0	103784939	C	T
14	chr14:103786548:C:T	0	103786548	T	C
14	chr14:103788746:G:A	0	103788746	A	G
14	chr14:103790595:G:A	0	103790595	A	G
14	chr14:103790648:T:C	0	103790648	C	T
14	chr14:103791246:T:C	0	103791246	C	T
14	chr14:103791700:G:A	0	103791700	A	G
14	chr14:103791717:A:G	0	103791717	G	A
14	chr14:103792424:A:C	0	103792424	C	A
14	chr14:103792547:C:T	0	103792547	T	C
14	chr14:103795125:A:T	0	103795125	T	A
14	chr14:103795386:A:C	0	103795386	C	A
14	chr14:103796504:A:G	0	103796504	G	A
14	chr14:103796957:A:G	0	103796957	G	A
14	chr14:103797734:A:G	0	103797734	G	A
14	chr14:103797800:G:C	0	103797800	C	G
14	chr14:103798520:G:A	0	103798520	A	G
14	chr14:103800007:G:A	0	103800007	A	G
14	chr14:103800974:C:T	0	103800974	T	C
14	chr14:103800996:A:G	0	103800996	G	A
14	chr14:103801070:A:G	0	103801070	G	A
14	chr14:103801424:T:G	0	103801424	G	T
14	chr14:103802761:A:G	0	103802761	G	A
14	chr14:103803471:A:G	0	103803471	G	A
14	chr14:103804870:C:T	0	103804870	T	C
14	chr14:103805133:G:A	0	103805133	A	G
14	chr14:103805167:G:A	0	103805167	A	G
14	chr14:103806297:G:T	0	103806297	T	G
14	chr14:103806974:C:T	0	103806974	T	C
14	chr14:103806988:T:C	0	103806988	C	T
14	chr14:103807475:A:G	0	103807475	G	A
14	chr14:103807829:T:C	0	103807829	C	T
14	chr14:103809265:G:C	0	103809265	C	G
14	chr14:103809530:C:T	0	103809530	T	C
14	chr14:103809712:C:T	0	103809712	T	C
14	chr14:103810844:T:A	0	103810844	A	T
14	chr14:103811621:G:A	0	103811621	A	G
14	chr14:103812519:G:A	0	103812519	A	G
14	chr14:103813552:T:C	0	103813552	C	T
14	chr14:103813637:G:A	0	103813637	A	G
14	chr14:103814397:T:C	0	103814397	C	T
14	chr14:103815204:T:C	0	103815204	C	T
14	chr14:103815582:G:C	0	103815582	C	G
14	chr14:103815617:C:T	0	103815617	T	C
14	chr14:103816767:A:C	0	103816767	C	A
14	chr14:103819413:C:T	0	103819413	T	C
14	chr14:103819767:A:ATC	0	103819767	ATC	A
14	chr14:103819873:C:T	0	103819873	T	C
14	chr14:103820043:A:G	0	103820043	G	A
14	chr14:103820445:AT:A	0	103820445	A	AT
14	chr14:103821031:G:C	0	103821031	C	G
14	chr14:103822668:C:T	0	103822668	T	C
14	chr14:103822901:G:A	0	103822901	A	G
14	chr14:103823116:A:T	0	103823116	T	A
14	chr14:103824476:A:G	0	103824476	G	A
14	chr14:103824603:C:T	0	103824603	T	C
14	chr14:103824612:G:C	0	103824612	C	G
14	chr14:103824993:C:A	0	103824993	A	C
14	chr14:103825502:A:G	0	103825502	G	A
14	chr14:103825850:T:C	0	103825850	C	T
14	chr14:103826742:C:T	0	103826742	T	C
14	chr14:103826746:T:C	0	103826746	C	T
14	chr14:103827196:T:C	0	103827196	C	T
14	chr14:103827197:G:A	0	103827197	A	G
14	chr14:103827341:C:G	0	103827341	G	C
14	chr14:103827461:G:C	0	103827461	C	G
14	chr14:103828132:C:T	0	103828132	T	C
14	chr14:103829077:C:T	0	103829077	T	C
14	chr14:103829266:A:G	0	103829266	G	A
14	chr14:103830810:A:G	0	103830810	G	A
14	chr14:103831515:T:C	0	103831515	C	T
14	chr14:103832499:A:G	0	103832499	G	A
14	chr14:103832842:T:C	0	103832842	C	T
14	chr14:103833393:T:C	0	103833393	C	T
14	chr14:103833540:A:G	0	103833540	G	A
14	chr14:103833683:T:C	0	103833683	C	T
14	chr14:103835754:G:A	0	103835754	A	G
14	chr14:103836458:C:T	0	103836458	T	C
14	chr14:103836546:G:A	0	103836546	A	G
14	chr14:103839457:A:G	0	103839457	G	A
14	chr14:103840359:T:C	0	103840359	C	T
14	chr14:103841216:T:C	0	103841216	C	T
14	chr14:103841217:G:A	0	103841217	A	G
14	chr14:103842583:G:A	0	103842583	A	G
14	chr14:103843688:C:T	0	103843688	T	C
14	chr14:103843837:G:A	0	103843837	A	G
14	chr14:103845128:A:G	0	103845128	G	A
14	chr14:103847845:G:A	0	103847845	A	G
14	chr14:103847846:C:G	0	103847846	G	C
14	chr14:103849154:A:G	0	103849154	G	A
14	chr14:103849696:C:T	0	103849696	T	C
14	chr14:103849718:A:C	0	103849718	C	A
14	chr14:103850708:C:T	0	103850708	T	C
14	chr14:103851704:C:T	0	103851704	T	C
14	chr14:103852450:C:T	0	103852450	T	C
14	chr14:103853193:A:T	0	103853193	T	A
14	chr14:103853393:T:C	0	103853393	C	T
14	chr14:103854966:G:A	0	103854966	A	G
14	chr14:103855039:G:T	0	103855039	T	G
14	chr14:103855040:T:C	0	103855040	C	T
14	chr14:103855689:A:G	0	103855689	G	A
14	chr14:103856236:G:A	0	103856236	A	G
14	chr14:103856646:C:T	0	103856646	T	C
14	chr14:103856686:G:A	0	103856686	A	G
14	chr14:103857647:G:A	0	103857647	A	G
14	chr14:103857846:A:G	0	103857846	G	A
14	chr14:103859650:G:A	0	103859650	A	G
14	chr14:103861395:C:T	0	103861395	T	C
14	chr14:103863771:C:T	0	103863771	T	C
14	chr14:103864257:G:T	0	103864257	T	G
14	chr14:103864702:A:G	0	103864702	G	A
14	chr14:103864704:A:C	0	103864704	C	A
14	chr14:103864717:C:T	0	103864717	T	C
14	chr14:103864718:A:G	0	103864718	G	A
14	chr14:103864735:T:A	0	103864735	A	T
14	chr14:103864751:T:C	0	103864751	C	T
14	chr14:103865137:C:T	0	103865137	T	C
14	chr14:103865691:G:A	0	103865691	A	G
14	chr14:103865954:T:C	0	103865954	C	T
14	chr14:103866422:C:T	0	103866422	T	C
14	chr14:103866798:C:T	0	103866798	T	C
14	chr14:103867254:A:G	0	103867254	G	A
14	chr14:103867538:G:C	0	103867538	C	G
14	chr14:103867873:A:G	0	103867873	G	A
14	chr14:103868595:C:T	0	103868595	T	C
14	chr14:103868966:T:C	0	103868966	C	T
14	chr14:103869115:G:A	0	103869115	A	G
14	chr14:103871421:A:G	0	103871421	G	A
14	chr14:103871921:A:G	0	103871921	G	A
14	chr14:103873253:C:T	0	103873253	T	C
14	chr14:103874408:C:T	0	103874408	T	C
14	chr14:103874864:A:G	0	103874864	G	A
14	chr14:103875527:A:G	0	103875527	G	A
14	chr14:103876792:T:A	0	103876792	A	T
14	chr14:103877515:A:C	0	103877515	C	A
14	chr14:103878004:G:A	0	103878004	A	G
14	chr14:103878054:C:T	0	103878054	T	C
14	chr14:103878738:C:T	0	103878738	T	C
14	chr14:103879204:G:A	0	103879204	A	G
14	chr14:103879366:C:T	0	103879366	T	C
14	chr14:103879485:A:G	0	103879485	G	A
14	chr14:103879848:T:C	0	103879848	C	T
14	chr14:103881176:C:T	0	103881176	T	C
14	chr14:103882520:G:A	0	103882520	A	G
14	chr14:103883454:A:T	0	103883454	T	A
14	chr14:103883902:A:T	0	103883902	T	A
14	chr14:103884419:G:A	0	103884419	A	G
14	chr14:103884492:TTC:T	0	103884492	T	TTC
14	chr14:103885324:T:A	0	103885324	A	T
14	chr14:103885653:G:A	0	103885653	A	G
14	chr14:103885890:G:GTC	0	103885890	GTC	G
14	chr14:103886034:C:A	0	103886034	A	C
14	chr14:103886591:G:A	0	103886591	A	G
14	chr14:103886971:T:C	0	103886971	C	T
14	chr14:103887888:G:A	0	103887888	A	G
14	chr14:103888108:C:T	0	103888108	T	C
14	chr14:103888168:T:C	0	103888168	C	T
14	chr14:103888288:G:C	0	103888288	C	G
14	chr14:103889054:A:C	0	103889054	C	A
14	chr14:103889546:T:C	0	103889546	C	T
14	chr14:103890845:A:G	0	103890845	G	A
14	chr14:103890912:C:T	0	103890912	T	C
14	chr14:103891301:T:C	0	103891301	C	T
14	chr14:103891651:C:G	0	103891651	G	C
14	chr14:103891815:G:A	0	103891815	A	G
14	chr14:103892784:C:T	0	103892784	T	C
14	chr14:103892932:G:T	0	103892932	T	G
14	chr14:103893265:C:T	0	103893265	T	C
14	chr14:103893306:T:C	0	103893306	C	T
14	chr14:103893359:C:T	0	103893359	T	C
14	chr14:103893728:TTTTA:T	0	103893728	T	TTTTA
14	chr14:103894094:G:A	0	103894094	A	G
14	chr14:103894339:C:T	0	103894339	T	C
14	chr14:103894467:T:C	0	103894467	C	T
14	chr14:103894571:G:A	0	103894571	A	G
14	chr14:103894907:C:T	0	103894907	T	C
14	chr14:103895534:C:T	0	103895534	T	C
14	chr14:103895659:A:G	0	103895659	G	A
14	chr14:103895954:T:G	0	103895954	G	T
14	chr14:103896106:T:C	0	103896106	C	T
14	chr14:103896336:T:C	0	103896336	C	T
14	chr14:103896985:G:T	0	103896985	T	G
14	chr14:103897334:G:A	0	103897334	A	G
14	chr14:103897411:A:G	0	103897411	G	A
14	chr14:103898462:G:A	0	103898462	A	G
14	chr14:103898973:G:A	0	103898973	A	G
14	chr14:103899446:G:A	0	103899446	A	G
14	chr14:103899604:C:T	0	103899604	T	C
14	chr14:103899842:T:C	0	103899842	C	T
14	chr14:103899846:A:G	0	103899846	G	A
14	chr14:103900039:C:A	0	103900039	A	C
14	chr14:103900107:G:A	0	103900107	A	G
14	chr14:103901112:A:G	0	103901112	G	A
14	chr14:103903597:C:T	0	103903597	T	C
14	chr14:103903647:C:T	0	103903647	T	C
14	chr14:103903698:T:G	0	103903698	G	T
14	chr14:103904002:C:G	0	103904002	G	C
14	chr14:103904328:C:T	0	103904328	T	C
14	chr14:103905361:C:T	0	103905361	T	C
14	chr14:103905923:G:A	0	103905923	A	G
14	chr14:103906669:C:T	0	103906669	T	C
14	chr14:103906762:C:T	0	103906762	T	C
14	chr14:103907308:C:T	0	103907308	T	C
14	chr14:103909022:CA:C	0	103909022	C	CA
14	chr14:103909113:G:A	0	103909113	A	G
14	chr14:103909643:C:T	0	103909643	T	C
14	chr14:103909967:A:C	0	103909967	C	A
14	chr14:103910762:C:T	0	103910762	T	C
14	chr14:103911750:G:A	0	103911750	A	G
14	chr14:103911895:C:A	0	103911895	A	C
14	chr14:103911991:T:C	0	103911991	C	T
14	chr14:103912515:G:A	0	103912515	A	G
14	chr14:103913575:C:T	0	103913575	T	C
14	chr14:103914588:C:T	0	103914588	T	C
14	chr14:103914981:T:C	0	103914981	C	T
14	chr14:103915350:A:G	0	103915350	G	A
14	chr14:103915494:G:A	0	103915494	A	G
14	chr14:103915573:C:G	0	103915573	G	C
14	chr14:103915676:A:G	0	103915676	G	A
14	chr14:103915695:G:T	0	103915695	T	G
14	chr14:103916576:TA:T	0	103916576	T	TA
14	chr14:103917393:TA:T	0	103917393	T	TA
14	chr14:103917698:G:A	0	103917698	A	G
14	chr14:103918221:T:C	0	103918221	C	T
14	chr14:103918606:C:T	0	103918606	T	C
14	chr14:103918651:G:C	0	103918651	C	G
14	chr14:103918922:C:T	0	103918922	T	C
14	chr14:103918925:G:A	0	103918925	A	G
14	chr14:103921305:G:C	0	103921305	C	G
14	chr14:103921780:A:T	0	103921780	T	A
14	chr14:103922780:G:A	0	103922780	A	G
14	chr14:103923758:C:T	0	103923758	T	C
14	chr14:103925315:G:A	0	103925315	A	G
14	chr14:103926863:G:A	0	103926863	A	G
14	chr14:103927187:T:C	0	103927187	C	T
14	chr14:103927610:G:T	0	103927610	T	G
14	chr14:103928103:A:G	0	103928103	G	A
14	chr14:103929255:C:G	0	103929255	G	C
14	chr14:103929711:G:T	0	103929711	T	G
14	chr14:103930332:C:T	0	103930332	T	C
14	chr14:103930427:C:T	0	103930427	T	C
14	chr14:103931030:C:A	0	103931030	A	C
14	chr14:103932793:G:A	0	103932793	A	G
14	chr14:103933303:G:A	0	103933303	A	G
14	chr14:103933822:T:C	0	103933822	C	T
14	chr14:103934222:A:G	0	103934222	G	A
14	chr14:103934654:C:T	0	103934654	T	C
14	chr14:103935029:G:A	0	103935029	A	G
14	chr14:103935230:A:T	0	103935230	T	A
14	chr14:103935333:A:G	0	103935333	G	A
14	chr14:103935736:C:T	0	103935736	T	C
14	chr14:103936818:A:G	0	103936818	G	A
14	chr14:103937635:G:A	0	103937635	A	G
14	chr14:103938679:C:T	0	103938679	T	C
14	chr14:103938944:A:G	0	103938944	G	A
14	chr14:103939314:A:G	0	103939314	G	A
14	chr14:103940099:A:G	0	103940099	G	A
14	chr14:103940290:C:T	0	103940290	T	C
14	chr14:103940377:G:A	0	103940377	A	G
14	chr14:103940796:TGTAA:T	0	103940796	T	TGTAA
14	chr14:103941451:A:G	0	103941451	G	A
14	chr14:103941845:A:G	0	103941845	G	A
14	chr14:103942966:GA:G	0	103942966	G	GA
14	chr14:103943422:A:G	0	103943422	G	A
14	chr14:103943968:A:G	0	103943968	G	A
14	chr14:103945010:A:C	0	103945010	C	A
14	chr14:103945575:A:T	0	103945575	T	A
14	chr14:103947118:C:T	0	103947118	T	C
14	chr14:103947206:A:G	0	103947206	G	A
14	chr14:103947297:G:T	0	103947297	T	G
14	chr14:103947373:A:T	0	103947373	T	A
14	chr14:103947645:A:G	0	103947645	G	A
14	chr14:103949013:T:C	0	103949013	C	T
14	chr14:103950843:A:G	0	103950843	G	A
14	chr14:103953078:G:T	0	103953078	T	G
14	chr14:103954169:A:G	0	103954169	G	A
14	chr14:103956744:C:T	0	103956744	T	C
14	chr14:103957094:A:G	0	103957094	G	A
14	chr14:103957339:C:A	0	103957339	A	C
14	chr14:103957871:A:T	0	103957871	T	A
14	chr14:103958068:C:T	0	103958068	T	C
14	chr14:103958306:G:A	0	103958306	A	G
14	chr14:103960917:G:A	0	103960917	A	G
14	chr14:103962074:A:G	0	103962074	G	A
14	chr14:103962239:C:G	0	103962239	G	C
14	chr14:103962412:T:C	0	103962412	C	T
14	chr14:103962889:T:C	0	103962889	C	T
14	chr14:103963484:TC:T	0	103963484	T	TC
14	chr14:103963565:G:T	0	103963565	T	G
14	chr14:103966396:A:G	0	103966396	G	A
14	chr14:103966574:CT:C	0	103966574	C	CT
14	chr14:103966902:C:T	0	103966902	T	C
14	chr14:103967867:G:T	0	103967867	T	G
14	chr14:103968130:CTG:C	0	103968130	C	CTG
14	chr14:103968944:CA:C	0	103968944	C	CA
14	chr14:103969123:C:A	0	103969123	A	C
14	chr14:103970183:A:T	0	103970183	T	A
14	chr14:103970594:C:T	0	103970594	T	C
14	chr14:103971174:G:A	0	103971174	A	G
14	chr14:103973692:A:T	0	103973692	T	A
14	chr14:103974045:C:T	0	103974045	T	C
14	chr14:103974448:C:T	0	103974448	T	C
14	chr14:103974806:A:C	0	103974806	C	A
14	chr14:103975644:G:A	0	103975644	A	G
14	chr14:103975976:C:G	0	103975976	G	C
14	chr14:103979972:C:T	0	103979972	T	C
14	chr14:103980367:C:T	0	103980367	T	C
14	chr14:103981060:A:G	0	103981060	G	A
14	chr14:103981374:C:T	0	103981374	T	C
14	chr14:103981884:T:C	0	103981884	C	T
14	chr14:103981995:C:T	0	103981995	T	C
14	chr14:103982098:T:A	0	103982098	A	T
14	chr14:103982774:G:A	0	103982774	A	G
14	chr14:103982889:G:A	0	103982889	A	G
14	chr14:103984635:A:G	0	103984635	G	A
14	chr14:103984793:C:T	0	103984793	T	C
14	chr14:103984806:G:A	0	103984806	A	G
14	chr14:103985095:A:C	0	103985095	C	A
14	chr14:103985146:G:A	0	103985146	A	G
14	chr14:103985708:G:A	0	103985708	A	G
14	chr14:103986068:C:G	0	103986068	G	C
14	chr14:103986418:C:T	0	103986418	T	C
14	chr14:103986825:T:A	0	103986825	A	T
14	chr14:103986866:A:G	0	103986866	G	A
14	chr14:103987487:C:T	0	103987487	T	C
14	chr14:103989048:G:A	0	103989048	A	G
14	chr14:103989071:T:TTTTG	0	103989071	TTTTG	T
14	chr14:103989488:C:T	0	103989488	T	C
14	chr14:103990858:G:A	0	103990858	A	G
14	chr14:103992389:G:A	0	103992389	A	G
14	chr14:103992544:T:C	0	103992544	C	T
14	chr14:103995157:C:G	0	103995157	G	C
14	chr14:103995217:C:A	0	103995217	A	C
14	chr14:103995484:A:G	0	103995484	G	A
14	chr14:103995513:C:T	0	103995513	T	C
14	chr14:103996493:A:T	0	103996493	T	A
14	chr14:103997188:G:A	0	103997188	A	G
14	chr14:103997438:C:T	0	103997438	T	C
14	chr14:103998027:G:A	0	103998027	A	G
14	chr14:103998463:C:T	0	103998463	T	C
14	chr14:103998472:C:T	0	103998472	T	C
14	chr14:103998840:T:A	0	103998840	A	T
14	chr14:103999081:C:T	0	103999081	T	C
14	chr14:104000834:G:A	0	104000834	A	G
14	chr14:104001342:C:T	0	104001342	T	C
14	chr14:104002208:T:C	0	104002208	C	T
14	chr14:104003206:G:T	0	104003206	T	G
14	chr14:104003737:CCTCA:C	0	104003737	C	CCTCA
14	chr14:104004349:G:A	0	104004349	A	G
14	chr14:104005628:C:T	0	104005628	T	C
14	chr14:104005921:C:T	0	104005921	T	C
14	chr14:104006419:G:A	0	104006419	A	G
14	chr14:104006916:A:G	0	104006916	G	A
14	chr14:104007407:G:A	0	104007407	A	G
14	chr14:104007902:C:T	0	104007902	T	C
14	chr14:104008031:G:A	0	104008031	A	G
14	chr14:104010388:G:A	0	104010388	A	G
14	chr14:104010439:T:A	0	104010439	A	T
14	chr14:104012403:C:T	0	104012403	T	C
14	chr14:104012964:G:A	0	104012964	A	G
14	chr14:104013395:G:A	0	104013395	A	G
14	chr14:104014520:A:G	0	104014520	G	A
14	chr14:104016300:G:A	0	104016300	A	G
14	chr14:104016337:G:T	0	104016337	T	G
14	chr14:104018009:G:A	0	104018009	A	G
14	chr14:104018309:T:C	0	104018309	C	T
14	chr14:104019632:G:C	0	104019632	C	G
14	chr14:104019914:G:A	0	104019914	A	G
14	chr14:104020118:G:A	0	104020118	A	G
14	chr14:104021063:C:A	0	104021063	A	C
14	chr14:104022296:C:G	0	104022296	G	C
14	chr14:104022492:C:T	0	104022492	T	C
14	chr14:104023040:G:A	0	104023040	A	G
14	chr14:104027292:C:T	0	104027292	T	C
14	chr14:104027784:C:T	0	104027784	T	C
14	chr14:104028226:T:C	0	104028226	C	T
14	chr14:104028779:C:T	0	104028779	T	C
14	chr14:104030861:G:A	0	104030861	A	G
14	chr14:104031206:C:T	0	104031206	T	C
14	chr14:104031506:G:A	0	104031506	A	G
14	chr14:104031545:G:A	0	104031545	A	G
14	chr14:104031782:AG:A	0	104031782	A	AG
14	chr14:104031784:G:C	0	104031784	C	G
14	chr14:104032500:C:T	0	104032500	T	C
14	chr14:104032854:C:T	0	104032854	T	C
14	chr14:104033130:C:T	0	104033130	T	C
14	chr14:104033393:A:G	0	104033393	G	A
14	chr14:104033894:G:T	0	104033894	T	G
14	chr14:104034191:TTC:T	0	104034191	T	TTC
14	chr14:104034436:C:T	0	104034436	T	C
14	chr14:104035588:A:G	0	104035588	G	A
14	chr14:104035861:G:A	0	104035861	A	G
14	chr14:104036696:G:A	0	104036696	A	G
14	chr14:104036896:G:A	0	104036896	A	G
14	chr14:104038178:T:C	0	104038178	C	T
14	chr14:104038358:T:C	0	104038358	C	T
14	chr14:104038547:G:T	0	104038547	T	G
14	chr14:104038673:CTGTTTTTTTGTT:C	0	104038673	C	CTGTTTTTTTGTT
14	chr14:104038949:C:T	0	104038949	T	C
14	chr14:104039404:C:T	0	104039404	T	C
14	chr14:104039412:G:A	0	104039412	A	G
14	chr14:104039413:C:T	0	104039413	T	C
14	chr14:104040551:C:T	0	104040551	T	C
14	chr14:104040712:T:C	0	104040712	C	T
14	chr14:104040946:G:A	0	104040946	A	G
14	chr14:104041090:A:G	0	104041090	G	A
14	chr14:104042739:C:T	0	104042739	T	C
14	chr14:104043794:G:C	0	104043794	C	G
14	chr14:104043930:A:G	0	104043930	G	A
14	chr14:104044462:A:G	0	104044462	G	A
14	chr14:104044815:TA:T	0	104044815	T	TA
14	chr14:104044869:G:A	0	104044869	A	G
14	chr14:104046550:G:T	0	104046550	T	G
14	chr14:104046706:C:T	0	104046706	T	C
14	chr14:104047786:G:A	0	104047786	A	G
14	chr14:104047799:C:T	0	104047799	T	C
14	chr14:104048134:G:T	0	104048134	T	G
14	chr14:104048481:C:G	0	104048481	G	C
14	chr14:104049283:T:C	0	104049283	C	T
14	chr14:104049750:A:G	0	104049750	G	A
14	chr14:104049925:T:C	0	104049925	C	T
14	chr14:104050082:C:T	0	104050082	T	C
14	chr14:104050411:C:T	0	104050411	T	C
14	chr14:104051127:C:A	0	104051127	A	C
14	chr14:104052221:T:C	0	104052221	C	T
14	chr14:104053026:T:C	0	104053026	C	T
14	chr14:104053033:G:A	0	104053033	A	G
14	chr14:104053517:T:C	0	104053517	C	T
14	chr14:104054541:G:A	0	104054541	A	G
14	chr14:104054794:G:T	0	104054794	T	G
14	chr14:104055647:TAG:T	0	104055647	T	TAG
14	chr14:104055651:TCC:T	0	104055651	T	TCC
14	chr14:104056924:G:C	0	104056924	C	G
14	chr14:104057502:C:T	0	104057502	T	C
14	chr14:104058465:AG:A	0	104058465	A	AG
14	chr14:104058829:C:T	0	104058829	T	C
14	chr14:104058879:A:G	0	104058879	G	A
14	chr14:104059833:T:A	0	104059833	A	T
14	chr14:104060861:C:T	0	104060861	T	C
14	chr14:104061927:A:G	0	104061927	G	A
14	chr14:104062780:A:G	0	104062780	G	A
14	chr14:104062789:C:A	0	104062789	A	C
14	chr14:104063437:T:C	0	104063437	C	T
14	chr14:104064274:T:C	0	104064274	C	T
14	chr14:104064614:T:C	0	104064614	C	T
14	chr14:104065377:T:C	0	104065377	C	T
14	chr14:104067075:C:A	0	104067075	A	C
14	chr14:104067149:T:C	0	104067149	C	T
14	chr14:104067487:C:T	0	104067487	T	C
14	chr14:104068833:G:T	0	104068833	T	G
14	chr14:104069368:C:T	0	104069368	T	C
14	chr14:104069915:C:G	0	104069915	G	C
14	chr14:104071336:T:C	0	104071336	C	T
14	chr14:104071343:C:T	0	104071343	T	C
14	chr14:104071902:TA:T	0	104071902	T	TA
14	chr14:104072554:G:A	0	104072554	A	G
14	chr14:104072747:A:T	0	104072747	T	A
14	chr14:104073137:A:G	0	104073137	G	A
14	chr14:104073250:G:A	0	104073250	A	G
14	chr14:104073486:G:A	0	104073486	A	G
14	chr14:104073748:C:A	0	104073748	A	C
14	chr14:104074323:G:A	0	104074323	A	G
14	chr14:104074518:T:C	0	104074518	C	T
14	chr14:104075052:G:A	0	104075052	A	G
14	chr14:104075426:A:G	0	104075426	G	A
14	chr14:104077057:A:G	0	104077057	G	A
14	chr14:104077564:C:T	0	104077564	T	C
14	chr14:104078948:G:A	0	104078948	A	G
14	chr14:104079164:C:CAG	0	104079164	CAG	C
14	chr14:104080556:A:G	0	104080556	G	A
14	chr14:104081311:A:G	0	104081311	G	A
14	chr14:104082267:A:G	0	104082267	G	A
14	chr14:104082344:A:G	0	104082344	G	A
14	chr14:104084131:C:T	0	104084131	T	C
14	chr14:104084651:A:T	0	104084651	T	A
14	chr14:104086045:A:G	0	104086045	G	A
14	chr14:104086859:A:G	0	104086859	G	A
14	chr14:104087184:A:G	0	104087184	G	A
14	chr14:104087229:C:T	0	104087229	T	C
14	chr14:104087707:G:A	0	104087707	A	G
14	chr14:104088584:C:T	0	104088584	T	C
14	chr14:104089116:G:T	0	104089116	T	G
14	chr14:104090695:C:T	0	104090695	T	C
14	chr14:104091982:T:C	0	104091982	C	T
14	chr14:104093012:C:T	0	104093012	T	C
14	chr14:104093169:C:T	0	104093169	T	C
14	chr14:104093286:T:C	0	104093286	C	T
14	chr14:104093515:T:C	0	104093515	C	T
14	chr14:104093582:T:C	0	104093582	C	T
14	chr14:104094675:A:G	0	104094675	G	A
14	chr14:104095723:G:A	0	104095723	A	G
14	chr14:104096475:A:G	0	104096475	G	A
14	chr14:104096681:A:G	0	104096681	G	A
14	chr14:104097345:G:C	0	104097345	C	G
14	chr14:104099585:G:T	0	104099585	T	G
14	chr14:104099652:T:C	0	104099652	C	T
14	chr14:104099782:C:T	0	104099782	T	C
14	chr14:104099946:C:T	0	104099946	T	C
14	chr14:104100575:C:T	0	104100575	T	C
14	chr14:104100879:C:T	0	104100879	T	C
14	chr14:104101188:C:T	0	104101188	T	C
14	chr14:104101239:C:T	0	104101239	T	C
14	chr14:104101385:C:T	0	104101385	T	C
14	chr14:104101589:G:A	0	104101589	A	G
14	chr14:104101595:A:G	0	104101595	G	A
14	chr14:104102135:T:C	0	104102135	C	T
14	chr14:104102788:G:C	0	104102788	C	G
14	chr14:104103464:C:G	0	104103464	G	C
14	chr14:104103779:C:G	0	104103779	G	C
14	chr14:104104075:C:A	0	104104075	A	C
14	chr14:104105102:C:T	0	104105102	T	C
14	chr14:104105483:C:G	0	104105483	G	C
14	chr14:104106330:G:A	0	104106330	A	G
14	chr14:104106352:C:T	0	104106352	T	C
14	chr14:104108873:C:T	0	104108873	T	C
14	chr14:104108989:C:A	0	104108989	A	C
14	chr14:104109194:C:G	0	104109194	G	C
14	chr14:104109532:G:A	0	104109532	A	G
14	chr14:104110479:A:G	0	104110479	G	A
14	chr14:104110794:G:A	0	104110794	A	G
14	chr14:104114057:C:T	0	104114057	T	C
14	chr14:104114852:C:T	0	104114852	T	C
14	chr14:104115423:A:G	0	104115423	G	A
14	chr14:104115587:G:T	0	104115587	T	G
14	chr14:104116049:C:T	0	104116049	T	C
14	chr14:104118555:A:G	0	104118555	G	A
14	chr14:104118658:T:C	0	104118658	C	T
14	chr14:104118849:TGA:T	0	104118849	T	TGA
14	chr14:104118926:C:T	0	104118926	T	C
14	chr14:104120056:A:C	0	104120056	C	A
14	chr14:104121011:G:A	0	104121011	A	G
14	chr14:104121719:A:G	0	104121719	G	A
14	chr14:104123503:T:C	0	104123503	C	T
14	chr14:104123595:C:T	0	104123595	T	C
14	chr14:104124939:T:C	0	104124939	C	T
14	chr14:104126919:C:T	0	104126919	T	C
14	chr14:104128445:T:TA	0	104128445	TA	T
14	chr14:104128736:C:G	0	104128736	G	C
14	chr14:104130199:TTTTA:T	0	104130199	T	TTTTA
14	chr14:104132216:C:T	0	104132216	T	C
14	chr14:104132612:G:A	0	104132612	A	G
14	chr14:104136934:G:A	0	104136934	A	G
14	chr14:104137798:G:A	0	104137798	A	G
14	chr14:104138326:A:G	0	104138326	G	A
14	chr14:104140677:T:G	0	104140677	G	T
14	chr14:104140944:G:A	0	104140944	A	G
14	chr14:104141731:A:G	0	104141731	G	A
14	chr14:104142770:C:G	0	104142770	G	C
14	chr14:104143076:T:C	0	104143076	C	T
14	chr14:104143371:T:C	0	104143371	C	T
14	chr14:104143801:G:A	0	104143801	A	G
14	chr14:104144126:A:G	0	104144126	G	A
14	chr14:104144989:C:T	0	104144989	T	C
14	chr14:104145939:C:T	0	104145939	T	C
14	chr14:104146026:A:G	0	104146026	G	A
14	chr14:104147826:G:A	0	104147826	A	G
14	chr14:104148916:T:A	0	104148916	A	T
14	chr14:104149889:A:G	0	104149889	G	A
14	chr14:104152782:G:C	0	104152782	C	G
14	chr14:104153391:AC:A	0	104153391	A	AC
14	chr14:104153740:G:A	0	104153740	A	G
14	chr14:104154369:C:T	0	104154369	T	C
14	chr14:104154602:G:C	0	104154602	C	G
14	chr14:104155046:C:T	0	104155046	T	C
14	chr14:104156364:C:G	0	104156364	G	C
14	chr14:104156444:T:C	0	104156444	C	T
14	chr14:104156783:C:T	0	104156783	T	C
14	chr14:104158005:C:T	0	104158005	T	C
14	chr14:104158283:C:T	0	104158283	T	C
14	chr14:104158352:G:A	0	104158352	A	G
14	chr14:104158465:G:A	0	104158465	A	G
14	chr14:104158497:C:T	0	104158497	T	C
14	chr14:104158577:G:C	0	104158577	C	G
14	chr14:104158995:C:T	0	104158995	T	C
14	chr14:104159333:G:A	0	104159333	A	G
14	chr14:104159868:CAG:C	0	104159868	C	CAG
14	chr14:104159974:C:T	0	104159974	T	C
14	chr14:104160156:T:C	0	104160156	C	T
14	chr14:104160393:G:C	0	104160393	C	G
14	chr14:104160474:G:C	0	104160474	C	G
14	chr14:104160660:G:A	0	104160660	A	G
14	chr14:104160729:C:T	0	104160729	T	C
14	chr14:104161022:A:G	0	104161022	G	A
14	chr14:104161055:A:G	0	104161055	G	A
14	chr14:104161725:C:T	0	104161725	T	C
14	chr14:104161801:C:T	0	104161801	T	C
14	chr14:104161875:A:T	0	104161875	T	A
14	chr14:104162009:T:G	0	104162009	G	T
14	chr14:104162019:A:G	0	104162019	G	A
14	chr14:104162069:T:C	0	104162069	C	T
14	chr14:104162114:T:C	0	104162114	C	T
14	chr14:104162116:G:A	0	104162116	A	G
14	chr14:104162203:A:G	0	104162203	G	A
14	chr14:104162966:A:G	0	104162966	G	A
14	chr14:104163055:A:G	0	104163055	G	A
14	chr14:104163662:A:G	0	104163662	G	A
14	chr14:104163839:C:T	0	104163839	T	C
14	chr14:104163977:T:C	0	104163977	C	T
14	chr14:104163991:A:G	0	104163991	G	A
14	chr14:104164072:G:A	0	104164072	A	G
14	chr14:104164169:C:T	0	104164169	T	C
14	chr14:104164242:C:T	0	104164242	T	C
14	chr14:104164374:G:A	0	104164374	A	G
14	chr14:104164464:G:A	0	104164464	A	G
14	chr14:104164701:GTGTA:G	0	104164701	G	GTGTA
14	chr14:104164811:G:A	0	104164811	A	G
14	chr14:104165850:T:C	0	104165850	C	T
14	chr14:104166362:G:A	0	104166362	A	G
14	chr14:104166890:A:C	0	104166890	C	A
14	chr14:104167210:G:C	0	104167210	C	G
14	chr14:104167287:T:G	0	104167287	G	T
14	chr14:104167326:G:A	0	104167326	A	G
14	chr14:104167391:C:T	0	104167391	T	C
14	chr14:104167637:C:T	0	104167637	T	C
14	chr14:104167658:T:C	0	104167658	C	T
14	chr14:104167731:T:C	0	104167731	C	T
14	chr14:104167904:C:T	0	104167904	T	C
14	chr14:104168120:T:C	0	104168120	C	T
14	chr14:104168138:G:A	0	104168138	A	G
14	chr14:104168173:G:A	0	104168173	A	G
14	chr14:104168191:C:T	0	104168191	T	C
14	chr14:104168210:T:C	0	104168210	C	T
14	chr14:104168409:T:C	0	104168409	C	T
14	chr14:104168410:A:C	0	104168410	C	A
14	chr14:104168447:G:A	0	104168447	A	G
14	chr14:104168516:C:T	0	104168516	T	C
14	chr14:104168568:G:T	0	104168568	T	G
14	chr14:104168861:G:A	0	104168861	A	G
14	chr14:104168940:T:C	0	104168940	C	T
14	chr14:104169319:G:C	0	104169319	C	G
14	chr14:104170247:G:A	0	104170247	A	G
14	chr14:104170471:T:C	0	104170471	C	T
14	chr14:104170708:C:T	0	104170708	T	C
14	chr14:104170764:G:C	0	104170764	C	G
14	chr14:104170990:T:G	0	104170990	G	T
14	chr14:104171342:C:T	0	104171342	T	C
14	chr14:104172104:A:G	0	104172104	G	A
14	chr14:104172106:C:A	0	104172106	A	C
14	chr14:104172403:T:C	0	104172403	C	T
14	chr14:104172451:A:G	0	104172451	G	A
14	chr14:104173182:C:G	0	104173182	G	C
14	chr14:104173307:C:T	0	104173307	T	C
14	chr14:104173674:T:C	0	104173674	C	T
14	chr14:104174485:G:T	0	104174485	T	G
14	chr14:104175275:T:C	0	104175275	C	T
14	chr14:104175455:C:T	0	104175455	T	C
14	chr14:104176085:A:G	0	104176085	G	A
14	chr14:104176187:C:T	0	104176187	T	C
14	chr14:104177072:A:G	0	104177072	G	A
14	chr14:104177522:A:G	0	104177522	G	A
14	chr14:104177762:T:C	0	104177762	C	T
14	chr14:104177810:C:T	0	104177810	T	C
14	chr14:104177875:A:G	0	104177875	G	A
14	chr14:104177991:T:C	0	104177991	C	T
14	chr14:104179019:T:C	0	104179019	C	T
14	chr14:104179534:C:T	0	104179534	T	C
14	chr14:104180300:TG:T	0	104180300	T	TG
14	chr14:104180380:C:T	0	104180380	T	C
14	chr14:104180434:T:C	0	104180434	C	T
14	chr14:104180887:C:T	0	104180887	T	C
14	chr14:104181046:CA:C	0	104181046	C	CA
14	chr14:104181269:G:A	0	104181269	A	G
14	chr14:104181437:G:T	0	104181437	T	G
14	chr14:104181676:C:T	0	104181676	T	C
14	chr14:104182265:G:A	0	104182265	A	G
14	chr14:104182844:T:C	0	104182844	C	T
14	chr14:104183051:CCCTGCCTGGACCCCCGTCCTCCCTGTCTGGACCCCGGTCCT:C	0	104183051	C	CCCTGCCTGGACCCCCGTCCTCCCTGTCTGGACCCCGGTCCT
14	chr14:104183159:C:A	0	104183159	A	C
14	chr14:104183621:C:A	0	104183621	A	C
14	chr14:104183704:G:A	0	104183704	A	G
14	chr14:104184157:G:A	0	104184157	A	G
14	chr14:104184476:AACAGTGGCAGCAATG:A	0	104184476	A	AACAGTGGCAGCAATG
14	chr14:104185060:G:A	0	104185060	A	G
14	chr14:104186187:G:A	0	104186187	A	G
14	chr14:104186530:C:T	0	104186530	T	C
14	chr14:104186550:G:A	0	104186550	A	G
14	chr14:104186728:G:C	0	104186728	C	G
14	chr14:104186785:T:C	0	104186785	C	T
14	chr14:104186794:C:T	0	104186794	T	C
14	chr14:104186891:A:G	0	104186891	G	A
14	chr14:104186931:A:G	0	104186931	G	A
14	chr14:104187373:G:A	0	104187373	A	G
14	chr14:104187507:G:A	0	104187507	A	G
14	chr14:104187792:T:C	0	104187792	C	T
14	chr14:104188151:G:A	0	104188151	A	G
14	chr14:104188227:T:G	0	104188227	G	T
14	chr14:104188307:T:C	0	104188307	C	T
14	chr14:104188610:C:T	0	104188610	T	C
14	chr14:104188897:C:T	0	104188897	T	C
14	chr14:104189121:C:T	0	104189121	T	C
14	chr14:104189874:CAT:C	0	104189874	C	CAT
14	chr14:104190322:T:C	0	104190322	C	T
14	chr14:104190896:C:T	0	104190896	T	C
14	chr14:104191423:G:A	0	104191423	A	G
14	chr14:104191790:C:T	0	104191790	T	C
14	chr14:104192231:G:A	0	104192231	A	G
14	chr14:104192412:C:G	0	104192412	G	C
14	chr14:104192468:C:T	0	104192468	T	C
14	chr14:104192754:C:T	0	104192754	T	C
14	chr14:104192973:T:C	0	104192973	C	T
14	chr14:104193886:T:C	0	104193886	C	T
14	chr14:104194269:G:A	0	104194269	A	G
14	chr14:104194612:T:G	0	104194612	G	T
14	chr14:104195097:A:G	0	104195097	G	A
14	chr14:104195402:T:C	0	104195402	C	T
14	chr14:104195677:G:A	0	104195677	A	G
14	chr14:104195991:T:G	0	104195991	G	T
14	chr14:104196122:T:C	0	104196122	C	T
14	chr14:104196196:G:A	0	104196196	A	G
14	chr14:104196397:C:T	0	104196397	T	C
14	chr14:104196503:A:G	0	104196503	G	A
14	chr14:104196581:A:G	0	104196581	G	A
14	chr14:104196654:G:A	0	104196654	A	G
14	chr14:104196792:CT:C	0	104196792	C	CT
14	chr14:104197075:G:A	0	104197075	A	G
14	chr14:104197417:G:A	0	104197417	A	G
14	chr14:104198274:A:G	0	104198274	G	A
14	chr14:104198471:A:G	0	104198471	G	A
14	chr14:104198497:A:G	0	104198497	G	A
14	chr14:104198995:T:C	0	104198995	C	T
14	chr14:104199328:A:G	0	104199328	G	A
14	chr14:104199393:G:A	0	104199393	A	G
14	chr14:104200236:C:T	0	104200236	T	C
14	chr14:104200484:T:C	0	104200484	C	T
14	chr14:104200770:A:G	0	104200770	G	A
14	chr14:104201106:C:T	0	104201106	T	C
14	chr14:104201606:G:A	0	104201606	A	G
14	chr14:104201658:C:T	0	104201658	T	C
14	chr14:104201825:G:A	0	104201825	A	G
14	chr14:104201930:CA:C	0	104201930	C	CA
14	chr14:104202121:G:A	0	104202121	A	G
14	chr14:104202147:T:C	0	104202147	C	T
14	chr14:104202489:G:A	0	104202489	A	G
14	chr14:104203470:A:G	0	104203470	G	A
14	chr14:104205359:A:G	0	104205359	G	A
14	chr14:104206884:T:C	0	104206884	C	T
14	chr14:104207196:G:C	0	104207196	C	G
14	chr14:104207298:G:A	0	104207298	A	G
14	chr14:104207331:C:T	0	104207331	T	C
14	chr14:104207519:A:G	0	104207519	G	A
14	chr14:104207614:G:A	0	104207614	A	G
14	chr14:104207615:A:G	0	104207615	G	A
14	chr14:104208002:C:T	0	104208002	T	C
14	chr14:104209671:A:G	0	104209671	G	A
14	chr14:104210321:C:T	0	104210321	T	C
14	chr14:104210480:C:T	0	104210480	T	C
14	chr14:104210576:C:G	0	104210576	G	C
14	chr14:104210592:G:A	0	104210592	A	G
14	chr14:104210888:G:A	0	104210888	A	G
14	chr14:104211243:T:C	0	104211243	C	T
14	chr14:104212321:T:G	0	104212321	G	T
14	chr14:104212862:T:G	0	104212862	G	T
14	chr14:104213050:G:A	0	104213050	A	G
14	chr14:104213897:G:A	0	104213897	A	G
14	chr14:104215817:A:G	0	104215817	G	A
14	chr14:104216070:A:G	0	104216070	G	A
14	chr14:104216305:C:T	0	104216305	T	C
14	chr14:104216817:G:C	0	104216817	C	G
14	chr14:104218537:G:A	0	104218537	A	G
14	chr14:104218945:G:A	0	104218945	A	G
14	chr14:104219474:C:T	0	104219474	T	C
14	chr14:104219498:T:C	0	104219498	C	T
14	chr14:104220009:G:A	0	104220009	A	G
14	chr14:104220227:AG:A	0	104220227	A	AG
14	chr14:104220466:G:T	0	104220466	T	G
14	chr14:104220504:AGT:A	0	104220504	A	AGT
14	chr14:104223976:CT:C	0	104223976	C	CT
14	chr14:104224156:G:C	0	104224156	C	G
14	chr14:104224166:C:A	0	104224166	A	C
14	chr14:104224218:G:T	0	104224218	T	G
14	chr14:104224389:TG:T	0	104224389	T	TG
14	chr14:104225044:C:T	0	104225044	T	C
14	chr14:104226783:G:A	0	104226783	A	G
14	chr14:104226864:A:G	0	104226864	G	A
14	chr14:104227430:C:T	0	104227430	T	C
14	chr14:104227449:C:T	0	104227449	T	C
14	chr14:104228021:A:G	0	104228021	G	A
14	chr14:104228281:C:T	0	104228281	T	C
14	chr14:104228440:C:T	0	104228440	T	C
14	chr14:104228880:C:T	0	104228880	T	C
14	chr14:104229299:C:T	0	104229299	T	C
14	chr14:104229578:C:T	0	104229578	T	C
14	chr14:104229784:G:A	0	104229784	A	G
14	chr14:104230418:C:T	0	104230418	T	C
14	chr14:104230616:C:T	0	104230616	T	C
14	chr14:104233158:G:A	0	104233158	A	G
14	chr14:104234217:G:T	0	104234217	T	G
14	chr14:104234700:G:A	0	104234700	A	G
14	chr14:104235895:A:G	0	104235895	G	A
14	chr14:104236516:C:G	0	104236516	G	C
14	chr14:104236997:G:A	0	104236997	A	G
14	chr14:104237411:T:C	0	104237411	C	T
14	chr14:104237412:G:A	0	104237412	A	G
14	chr14:104237417:A:C	0	104237417	C	A
14	chr14:104237465:C:T	0	104237465	T	C
14	chr14:104237591:G:A	0	104237591	A	G
14	chr14:104237652:C:G	0	104237652	G	C
14	chr14:104237655:T:C	0	104237655	C	T
14	chr14:104237775:G:T	0	104237775	T	G
14	chr14:104237907:G:A	0	104237907	A	G
14	chr14:104237947:A:G	0	104237947	G	A
14	chr14:104238315:A:G	0	104238315	G	A
14	chr14:104238326:G:A	0	104238326	A	G
14	chr14:104238385:C:T	0	104238385	T	C
14	chr14:104238498:A:G	0	104238498	G	A
14	chr14:104238535:G:A	0	104238535	A	G
14	chr14:104238799:T:C	0	104238799	C	T
14	chr14:104239083:G:A	0	104239083	A	G
14	chr14:104239117:T:C	0	104239117	C	T
14	chr14:104239128:T:A	0	104239128	A	T
14	chr14:104239146:T:C	0	104239146	C	T
14	chr14:104239147:G:A	0	104239147	A	G
14	chr14:104239223:TG:T	0	104239223	T	TG
14	chr14:104239345:C:T	0	104239345	T	C
14	chr14:104239362:A:G	0	104239362	G	A
14	chr14:104239522:G:A	0	104239522	A	G
14	chr14:104239667:G:A	0	104239667	A	G
14	chr14:104239926:C:T	0	104239926	T	C
14	chr14:104240023:T:G	0	104240023	G	T
14	chr14:104240058:G:A	0	104240058	A	G
14	chr14:104240153:C:G	0	104240153	G	C
14	chr14:104240637:C:T	0	104240637	T	C
14	chr14:104240827:C:G	0	104240827	G	C
14	chr14:104241004:T:C	0	104241004	C	T
14	chr14:104241013:C:T	0	104241013	T	C
14	chr14:104241120:A:G	0	104241120	G	A
14	chr14:104241235:A:G	0	104241235	G	A
14	chr14:104241325:C:T	0	104241325	T	C
14	chr14:104242170:T:C	0	104242170	C	T
14	chr14:104242195:T:C	0	104242195	C	T
14	chr14:104242240:A:C	0	104242240	C	A
14	chr14:104243111:A:G	0	104243111	G	A
14	chr14:104243533:T:C	0	104243533	C	T
14	chr14:104243764:G:A	0	104243764	A	G
14	chr14:104244023:C:T	0	104244023	T	C
14	chr14:104244168:T:G	0	104244168	G	T
14	chr14:104244314:C:T	0	104244314	T	C
14	chr14:104244712:C:T	0	104244712	T	C
14	chr14:104245151:G:A	0	104245151	A	G
14	chr14:104246765:C:T	0	104246765	T	C
14	chr14:104246942:G:C	0	104246942	C	G
14	chr14:104246996:T:C	0	104246996	C	T
14	chr14:104247298:G:A	0	104247298	A	G
14	chr14:104247314:T:G	0	104247314	G	T
14	chr14:104248774:C:T	0	104248774	T	C
14	chr14:104250383:A:G	0	104250383	G	A
14	chr14:104252361:G:A	0	104252361	A	G
14	chr14:104254216:C:T	0	104254216	T	C
14	chr14:104254443:G:A	0	104254443	A	G
14	chr14:104254642:GTGCATGTGTGAGTGTGTGTCTGTATC:G	0	104254642	G	GTGCATGTGTGAGTGTGTGTCTGTATC
14	chr14:104256263:C:T	0	104256263	T	C
14	chr14:104256339:C:T	0	104256339	T	C
14	chr14:104256557:A:G	0	104256557	G	A
14	chr14:104256679:T:C	0	104256679	C	T
14	chr14:104257096:C:T	0	104257096	T	C
14	chr14:104257486:T:C	0	104257486	C	T
14	chr14:104257570:T:C	0	104257570	C	T
14	chr14:104257602:A:T	0	104257602	T	A
14	chr14:104257636:C:T	0	104257636	T	C
14	chr14:104258028:C:A	0	104258028	A	C
14	chr14:104258300:T:C	0	104258300	C	T
14	chr14:104258306:A:C	0	104258306	C	A
14	chr14:104258994:ATAAT:A	0	104258994	A	ATAAT
14	chr14:104259425:GACTA:G	0	104259425	G	GACTA
14	chr14:104260045:A:G	0	104260045	G	A
14	chr14:104260487:T:C	0	104260487	C	T
14	chr14:104260834:A:G	0	104260834	G	A
14	chr14:104261067:C:T	0	104261067	T	C
14	chr14:104261700:A:G	0	104261700	G	A
14	chr14:104261740:T:C	0	104261740	C	T
14	chr14:104262101:C:T	0	104262101	T	C
14	chr14:104262204:G:A	0	104262204	A	G
14	chr14:104262243:A:G	0	104262243	G	A
14	chr14:104262347:C:T	0	104262347	T	C
14	chr14:104262671:T:C	0	104262671	C	T
14	chr14:104263362:A:G	0	104263362	G	A
14	chr14:104263574:G:A	0	104263574	A	G
14	chr14:104263876:C:T	0	104263876	T	C
14	chr14:104264003:C:T	0	104264003	T	C
14	chr14:104264257:C:A	0	104264257	A	C
14	chr14:104264272:T:C	0	104264272	C	T
14	chr14:104264278:G:T	0	104264278	T	G
14	chr14:104264315:G:T	0	104264315	T	G
14	chr14:104266416:C:T	0	104266416	T	C
14	chr14:104266727:C:T	0	104266727	T	C
14	chr14:104266988:C:T	0	104266988	T	C
14	chr14:104267644:A:G	0	104267644	G	A
14	chr14:104268391:T:C	0	104268391	C	T
14	chr14:104268725:C:T	0	104268725	T	C
14	chr14:104268922:C:T	0	104268922	T	C
14	chr14:104269411:A:G	0	104269411	G	A
14	chr14:104269892:G:A	0	104269892	A	G
14	chr14:104269919:C:G	0	104269919	G	C
14	chr14:104269974:C:G	0	104269974	G	C
14	chr14:104269993:A:G	0	104269993	G	A
14	chr14:104270330:G:C	0	104270330	C	G
14	chr14:104270435:G:A	0	104270435	A	G
14	chr14:104270560:T:C	0	104270560	C	T
14	chr14:104271725:T:G	0	104271725	G	T
14	chr14:104272489:A:G	0	104272489	G	A
14	chr14:104272890:A:G	0	104272890	G	A
14	chr14:104273033:A:G	0	104273033	G	A
14	chr14:104273147:C:T	0	104273147	T	C
14	chr14:104274329:A:G	0	104274329	G	A
14	chr14:104274629:CTTAG:C	0	104274629	C	CTTAG
14	chr14:104276002:T:C	0	104276002	C	T
14	chr14:104276611:A:G	0	104276611	G	A
14	chr14:104277136:G:A	0	104277136	A	G
14	chr14:104277777:C:T	0	104277777	T	C
14	chr14:104278493:A:G	0	104278493	G	A
14	chr14:104280036:C:T	0	104280036	T	C
14	chr14:104280563:C:T	0	104280563	T	C
14	chr14:104281047:A:G	0	104281047	G	A
14	chr14:104281225:G:A	0	104281225	A	G
14	chr14:104282375:G:T	0	104282375	T	G
14	chr14:104282416:G:A	0	104282416	A	G
14	chr14:104282581:C:T	0	104282581	T	C
14	chr14:104282648:GCAGT:G	0	104282648	G	GCAGT
14	chr14:104282711:T:C	0	104282711	C	T
14	chr14:104282896:C:T	0	104282896	T	C
14	chr14:104282981:C:T	0	104282981	T	C
14	chr14:104283062:T:C	0	104283062	C	T
14	chr14:104283334:T:C	0	104283334	C	T
14	chr14:104283750:T:C	0	104283750	C	T
14	chr14:104283786:A:G	0	104283786	G	A
14	chr14:104284279:G:A	0	104284279	A	G
14	chr14:104284318:A:AG	0	104284318	AG	A
14	chr14:104284375:C:A	0	104284375	A	C
14	chr14:104284797:G:A	0	104284797	A	G
14	chr14:104284806:A:G	0	104284806	G	A
14	chr14:104284819:G:A	0	104284819	A	G
14	chr14:104284858:T:G	0	104284858	G	T
14	chr14:104284859:C:T	0	104284859	T	C
14	chr14:104284900:C:T	0	104284900	T	C
14	chr14:104285093:C:T	0	104285093	T	C
14	chr14:104285096:A:G	0	104285096	G	A
14	chr14:104285162:T:C	0	104285162	C	T
14	chr14:104285418:T:C	0	104285418	C	T
14	chr14:104285460:T:C	0	104285460	C	T
14	chr14:104285552:A:G	0	104285552	G	A
14	chr14:104285574:C:A	0	104285574	A	C
14	chr14:104285581:C:T	0	104285581	T	C
14	chr14:104285706:A:G	0	104285706	G	A
14	chr14:104285914:G:A	0	104285914	A	G
14	chr14:104286036:T:C	0	104286036	C	T
14	chr14:104286225:A:G	0	104286225	G	A
14	chr14:104286473:A:G	0	104286473	G	A
14	chr14:104286600:A:G	0	104286600	G	A
14	chr14:104286809:A:G	0	104286809	G	A
14	chr14:104286811:G:A	0	104286811	A	G
14	chr14:104286817:G:A	0	104286817	A	G
14	chr14:104286882:A:G	0	104286882	G	A
14	chr14:104286949:T:C	0	104286949	C	T
14	chr14:104286987:G:A	0	104286987	A	G
14	chr14:104287026:T:C	0	104287026	C	T
14	chr14:104287049:C:T	0	104287049	T	C
14	chr14:104287181:G:A	0	104287181	A	G
14	chr14:104287526:T:C	0	104287526	C	T
14	chr14:104287742:G:A	0	104287742	A	G
14	chr14:104287782:G:T	0	104287782	T	G
14	chr14:104288750:T:G	0	104288750	G	T
14	chr14:104289029:G:A	0	104289029	A	G
14	chr14:104289697:C:T	0	104289697	T	C
14	chr14:104289981:C:T	0	104289981	T	C
14	chr14:104290788:T:C	0	104290788	C	T
14	chr14:104290967:C:T	0	104290967	T	C
14	chr14:104291045:A:G	0	104291045	G	A
14	chr14:104291190:G:A	0	104291190	A	G
14	chr14:104292550:G:A	0	104292550	A	G
14	chr14:104293612:G:C	0	104293612	C	G
14	chr14:104293648:G:A	0	104293648	A	G
14	chr14:104294347:G:A	0	104294347	A	G
14	chr14:104295441:T:C	0	104295441	C	T
14	chr14:104295535:T:C	0	104295535	C	T
14	chr14:104295666:C:T	0	104295666	T	C
14	chr14:104295747:T:C	0	104295747	C	T
14	chr14:104295891:C:T	0	104295891	T	C
14	chr14:104295936:C:T	0	104295936	T	C
14	chr14:104296065:T:C	0	104296065	C	T
14	chr14:104296191:T:G	0	104296191	G	T
14	chr14:104296317:G:A	0	104296317	A	G
14	chr14:104296673:C:T	0	104296673	T	C
14	chr14:104297291:C:T	0	104297291	T	C
14	chr14:104297312:G:A	0	104297312	A	G
14	chr14:104297330:C:A	0	104297330	A	C
14	chr14:104297555:C:T	0	104297555	T	C
14	chr14:104297718:G:A	0	104297718	A	G
14	chr14:104297820:C:T	0	104297820	T	C
14	chr14:104298165:G:A	0	104298165	A	G
14	chr14:104298623:G:A	0	104298623	A	G
14	chr14:104299776:G:A	0	104299776	A	G
14	chr14:104299851:G:T	0	104299851	T	G
14	chr14:104299865:G:C	0	104299865	C	G
14	chr14:104301217:G:A	0	104301217	A	G
14	chr14:104301366:C:T	0	104301366	T	C
14	chr14:104301658:G:A	0	104301658	A	G
14	chr14:104301697:C:T	0	104301697	T	C
14	chr14:104302008:C:T	0	104302008	T	C
14	chr14:104302668:C:T	0	104302668	T	C
14	chr14:104302886:C:T	0	104302886	T	C
14	chr14:104303305:G:A	0	104303305	A	G
14	chr14:104304055:A:G	0	104304055	G	A
14	chr14:104304453:C:T	0	104304453	T	C
14	chr14:104304831:A:G	0	104304831	G	A
14	chr14:104305392:C:T	0	104305392	T	C
14	chr14:104305854:C:T	0	104305854	T	C
14	chr14:104306063:C:T	0	104306063	T	C
14	chr14:104306589:G:A	0	104306589	A	G
14	chr14:104306590:C:A	0	104306590	A	C
14	chr14:104306999:T:C	0	104306999	C	T
14	chr14:104307073:A:G	0	104307073	G	A
14	chr14:104307215:G:GT	0	104307215	GT	G
14	chr14:104307216:A:T	0	104307216	T	A
14	chr14:104307283:G:A	0	104307283	A	G
14	chr14:104307802:A:G	0	104307802	G	A
14	chr14:104307986:C:T	0	104307986	T	C
14	chr14:104308012:G:A	0	104308012	A	G
14	chr14:104309515:C:G	0	104309515	G	C
14	chr14:104309608:A:G	0	104309608	G	A
14	chr14:104309706:C:T	0	104309706	T	C
14	chr14:104309802:G:A	0	104309802	A	G
14	chr14:104310414:G:T	0	104310414	T	G
14	chr14:104310423:C:A	0	104310423	A	C
14	chr14:104310424:C:T	0	104310424	T	C
14	chr14:104310523:C:A	0	104310523	A	C
14	chr14:104311596:C:A	0	104311596	A	C
14	chr14:104311687:G:A	0	104311687	A	G
14	chr14:104311767:A:C	0	104311767	C	A
14	chr14:104312078:C:G	0	104312078	G	C
14	chr14:104312793:T:A	0	104312793	A	T
14	chr14:104313174:C:T	0	104313174	T	C
14	chr14:104313496:T:C	0	104313496	C	T
14	chr14:104314255:A:C	0	104314255	C	A
14	chr14:104314652:C:T	0	104314652	T	C
14	chr14:104314729:C:T	0	104314729	T	C
14	chr14:104314816:T:C	0	104314816	C	T
14	chr14:104315432:A:G	0	104315432	G	A
14	chr14:104316026:G:A	0	104316026	A	G
14	chr14:104316135:A:G	0	104316135	G	A
14	chr14:104316414:A:G	0	104316414	G	A
14	chr14:104316424:C:T	0	104316424	T	C
14	chr14:104316453:A:C	0	104316453	C	A
14	chr14:104316565:C:T	0	104316565	T	C
14	chr14:104316659:C:A	0	104316659	A	C
14	chr14:104317102:G:A	0	104317102	A	G
14	chr14:104317452:C:T	0	104317452	T	C
14	chr14:104318745:G:A	0	104318745	A	G
14	chr14:104319189:A:G	0	104319189	G	A
14	chr14:104321016:G:A	0	104321016	A	G
14	chr14:104321169:C:T	0	104321169	T	C
14	chr14:104321511:C:A	0	104321511	A	C
14	chr14:104322254:C:T	0	104322254	T	C
14	chr14:104322625:G:A	0	104322625	A	G
14	chr14:104323557:G:A	0	104323557	A	G
14	chr14:104323796:C:T	0	104323796	T	C
14	chr14:104323840:G:A	0	104323840	A	G
14	chr14:104324164:A:C	0	104324164	C	A
14	chr14:104324673:G:A	0	104324673	A	G
14	chr14:104325917:G:A	0	104325917	A	G
14	chr14:104326189:G:A	0	104326189	A	G
14	chr14:104327298:T:C	0	104327298	C	T
14	chr14:104327717:T:G	0	104327717	G	T
14	chr14:104328474:C:T	0	104328474	T	C
14	chr14:104328814:G:A	0	104328814	A	G
14	chr14:104328815:T:C	0	104328815	C	T
14	chr14:104328833:C:T	0	104328833	T	C
14	chr14:104329152:A:G	0	104329152	G	A
14	chr14:104329470:T:C	0	104329470	C	T
14	chr14:104330082:G:T	0	104330082	T	G
14	chr14:104330548:T:C	0	104330548	C	T
14	chr14:104331176:T:C	0	104331176	C	T
14	chr14:104331698:A:G	0	104331698	G	A
14	chr14:104331751:T:C	0	104331751	C	T
14	chr14:104332665:T:C	0	104332665	C	T
14	chr14:104332689:T:C	0	104332689	C	T
14	chr14:104332698:G:A	0	104332698	A	G
14	chr14:104332778:G:C	0	104332778	C	G
14	chr14:104332834:T:C	0	104332834	C	T
14	chr14:104332899:T:A	0	104332899	A	T
14	chr14:104333053:C:T	0	104333053	T	C
14	chr14:104333863:A:G	0	104333863	G	A
14	chr14:104334923:G:T	0	104334923	T	G
14	chr14:104335962:G:T	0	104335962	T	G
14	chr14:104335974:A:T	0	104335974	T	A
14	chr14:104336329:T:C	0	104336329	C	T
14	chr14:104336883:A:C	0	104336883	C	A
14	chr14:104337337:T:C	0	104337337	C	T
14	chr14:104339335:T:C	0	104339335	C	T
14	chr14:104339485:G:A	0	104339485	A	G
14	chr14:104341220:C:T	0	104341220	T	C
14	chr14:104341375:G:A	0	104341375	A	G
14	chr14:104342030:T:C	0	104342030	C	T
14	chr14:104342464:C:T	0	104342464	T	C
14	chr14:104342647:C:G	0	104342647	G	C
14	chr14:104343612:T:G	0	104343612	G	T
14	chr14:104344132:T:C	0	104344132	C	T
14	chr14:104344319:C:T	0	104344319	T	C
14	chr14:104344363:T:C	0	104344363	C	T
14	chr14:104344460:A:C	0	104344460	C	A
14	chr14:104345212:G:A	0	104345212	A	G
14	chr14:104345287:C:T	0	104345287	T	C
14	chr14:104348116:C:T	0	104348116	T	C
14	chr14:104348134:A:G	0	104348134	G	A
14	chr14:104349028:C:T	0	104349028	T	C
14	chr14:104349031:G:A	0	104349031	A	G
14	chr14:104349075:T:G	0	104349075	G	T
14	chr14:104349235:G:A	0	104349235	A	G
14	chr14:104349659:A:G	0	104349659	G	A
14	chr14:104350035:C:A	0	104350035	A	C
14	chr14:104350315:C:T	0	104350315	T	C
14	chr14:104350747:C:T	0	104350747	T	C
14	chr14:104350864:C:G	0	104350864	G	C
14	chr14:104351996:C:T	0	104351996	T	C
14	chr14:104352527:A:G	0	104352527	G	A
14	chr14:104352572:A:G	0	104352572	G	A
14	chr14:104352690:T:C	0	104352690	C	T
14	chr14:104352758:C:T	0	104352758	T	C
14	chr14:104352917:T:C	0	104352917	C	T
14	chr14:104352958:T:C	0	104352958	C	T
14	chr14:104352993:G:A	0	104352993	A	G
14	chr14:104353213:C:T	0	104353213	T	C
14	chr14:104353279:T:A	0	104353279	A	T
14	chr14:104353326:T:C	0	104353326	C	T
14	chr14:104353459:C:T	0	104353459	T	C
14	chr14:104353857:T:C	0	104353857	C	T
14	chr14:104353895:T:C	0	104353895	C	T
14	chr14:104354120:G:T	0	104354120	T	G
14	chr14:104354279:T:C	0	104354279	C	T
14	chr14:104355726:G:A	0	104355726	A	G
14	chr14:104357007:T:C	0	104357007	C	T
14	chr14:104358488:C:T	0	104358488	T	C
14	chr14:104358577:G:A	0	104358577	A	G
14	chr14:104359295:G:A	0	104359295	A	G
14	chr14:104359562:T:A	0	104359562	A	T
14	chr14:104360485:G:A	0	104360485	A	G
14	chr14:104360988:T:C	0	104360988	C	T
14	chr14:104361560:T:C	0	104361560	C	T
14	chr14:104361597:G:C	0	104361597	C	G
14	chr14:104362362:A:G	0	104362362	G	A
14	chr14:104362518:C:T	0	104362518	T	C
14	chr14:104363982:C:T	0	104363982	T	C
14	chr14:104363999:G:A	0	104363999	A	G
14	chr14:104364091:C:T	0	104364091	T	C
14	chr14:104364263:A:G	0	104364263	G	A
14	chr14:104364283:C:T	0	104364283	T	C
14	chr14:104366376:A:C	0	104366376	C	A
14	chr14:104367819:A:G	0	104367819	G	A
14	chr14:104368083:A:G	0	104368083	G	A
14	chr14:104368167:C:G	0	104368167	G	C
14	chr14:104368178:T:G	0	104368178	G	T
14	chr14:104368624:T:C	0	104368624	C	T
14	chr14:104368976:T:C	0	104368976	C	T
14	chr14:104369142:G:A	0	104369142	A	G
14	chr14:104369527:C:T	0	104369527	T	C
14	chr14:104369641:G:A	0	104369641	A	G
14	chr14:104369701:C:G	0	104369701	G	C
14	chr14:104369721:C:T	0	104369721	T	C
14	chr14:104369951:A:G	0	104369951	G	A
14	chr14:104369977:A:G	0	104369977	G	A
14	chr14:104370027:C:T	0	104370027	T	C
14	chr14:104370900:A:G	0	104370900	G	A
14	chr14:104371140:G:A	0	104371140	A	G
14	chr14:104371192:T:C	0	104371192	C	T
14	chr14:104371787:T:A	0	104371787	A	T
14	chr14:104371821:A:G	0	104371821	G	A
14	chr14:104371854:G:T	0	104371854	T	G
14	chr14:104372424:G:A	0	104372424	A	G
14	chr14:104372855:T:C	0	104372855	C	T
14	chr14:104373479:G:A	0	104373479	A	G
14	chr14:104373600:C:T	0	104373600	T	C
14	chr14:104373621:A:G	0	104373621	G	A
14	chr14:104373841:C:T	0	104373841	T	C
14	chr14:104374392:C:T	0	104374392	T	C
14	chr14:104374562:G:A	0	104374562	A	G
14	chr14:104374770:A:T	0	104374770	T	A
14	chr14:104374875:G:A	0	104374875	A	G
14	chr14:104375139:T:C	0	104375139	C	T
14	chr14:104375148:G:A	0	104375148	A	G
14	chr14:104375217:C:T	0	104375217	T	C
14	chr14:104375902:GC:G	0	104375902	G	GC
14	chr14:104376455:A:C	0	104376455	C	A
14	chr14:104376456:G:T	0	104376456	T	G
14	chr14:104377057:C:T	0	104377057	T	C
14	chr14:104377456:C:T	0	104377456	T	C
14	chr14:104377554:A:G	0	104377554	G	A
14	chr14:104378272:T:C	0	104378272	C	T
14	chr14:104378582:A:G	0	104378582	G	A
14	chr14:104379548:C:T	0	104379548	T	C
14	chr14:104381833:A:G	0	104381833	G	A
14	chr14:104382882:C:T	0	104382882	T	C
14	chr14:104383570:C:T	0	104383570	T	C
14	chr14:104383672:T:A	0	104383672	A	T
14	chr14:104384519:C:T	0	104384519	T	C
14	chr14:104384911:T:C	0	104384911	C	T
14	chr14:104385492:CA:C	0	104385492	C	CA
14	chr14:104387058:T:C	0	104387058	C	T
14	chr14:104388343:C:T	0	104388343	T	C
14	chr14:104388866:G:T	0	104388866	T	G
14	chr14:104389274:G:GA	0	104389274	GA	G
14	chr14:104390160:C:T	0	104390160	T	C
14	chr14:104393082:A:G	0	104393082	G	A
14	chr14:104393523:A:G	0	104393523	G	A
14	chr14:104394227:A:G	0	104394227	G	A
14	chr14:104394969:A:T	0	104394969	T	A
14	chr14:104395131:G:A	0	104395131	A	G
14	chr14:104395990:C:G	0	104395990	G	C
14	chr14:104396539:C:T	0	104396539	T	C
14	chr14:104396552:C:T	0	104396552	T	C
14	chr14:104397098:A:G	0	104397098	G	A
14	chr14:104397326:G:A	0	104397326	A	G
14	chr14:104397455:G:T	0	104397455	T	G
14	chr14:104397456:C:T	0	104397456	T	C
14	chr14:104397595:G:A	0	104397595	A	G
14	chr14:104397630:A:G	0	104397630	G	A
14	chr14:104397660:A:T	0	104397660	T	A
14	chr14:104397666:C:T	0	104397666	T	C
14	chr14:104398018:A:G	0	104398018	G	A
14	chr14:104398461:A:G	0	104398461	G	A
14	chr14:104398640:TTAAA:T	0	104398640	T	TTAAA
14	chr14:104398734:G:A	0	104398734	A	G
14	chr14:104399569:C:T	0	104399569	T	C
14	chr14:104401366:T:A	0	104401366	A	T
14	chr14:104401886:A:G	0	104401886	G	A
14	chr14:104402515:C:T	0	104402515	T	C
14	chr14:104403343:G:A	0	104403343	A	G
14	chr14:104403664:C:T	0	104403664	T	C
14	chr14:104405807:A:G	0	104405807	G	A
14	chr14:104407497:C:T	0	104407497	T	C
14	chr14:104408676:A:G	0	104408676	G	A
14	chr14:104408781:T:C	0	104408781	C	T
14	chr14:104409739:C:T	0	104409739	T	C
14	chr14:104409945:A:G	0	104409945	G	A
14	chr14:104413376:A:G	0	104413376	G	A
14	chr14:104414084:C:T	0	104414084	T	C
14	chr14:104416402:T:C	0	104416402	C	T
14	chr14:104417129:C:G	0	104417129	G	C
14	chr14:104417649:A:G	0	104417649	G	A
14	chr14:104417956:C:T	0	104417956	T	C
14	chr14:104418186:A:G	0	104418186	G	A
14	chr14:104418268:T:C	0	104418268	C	T
14	chr14:104418633:A:G	0	104418633	G	A
14	chr14:104421129:C:CT	0	104421129	CT	C
14	chr14:104422174:G:A	0	104422174	A	G
14	chr14:104422704:C:T	0	104422704	T	C
14	chr14:104423155:A:C	0	104423155	C	A
14	chr14:104424051:T:C	0	104424051	C	T
14	chr14:104424261:T:C	0	104424261	C	T
14	chr14:104424528:A:G	0	104424528	G	A
14	chr14:104424667:T:G	0	104424667	G	T
14	chr14:104425018:G:T	0	104425018	T	G
14	chr14:104425493:G:A	0	104425493	A	G
14	chr14:104425750:T:C	0	104425750	C	T
14	chr14:104426277:C:G	0	104426277	G	C
14	chr14:104426626:C:G	0	104426626	G	C
14	chr14:104427652:G:A	0	104427652	A	G
14	chr14:104429485:T:C	0	104429485	C	T
14	chr14:104431944:A:G	0	104431944	G	A
14	chr14:104433181:G:A	0	104433181	A	G
14	chr14:104433696:T:C	0	104433696	C	T
14	chr14:104433729:C:T	0	104433729	T	C
14	chr14:104435325:G:T	0	104435325	T	G
14	chr14:104437831:C:T	0	104437831	T	C
14	chr14:104438592:G:A	0	104438592	A	G
14	chr14:104438601:A:G	0	104438601	G	A
14	chr14:104441685:G:A	0	104441685	A	G
14	chr14:104441843:C:T	0	104441843	T	C
14	chr14:104442075:T:C	0	104442075	C	T
14	chr14:104442172:A:C	0	104442172	C	A
14	chr14:104442247:G:A	0	104442247	A	G
14	chr14:104442385:G:T	0	104442385	T	G
14	chr14:104442424:G:A	0	104442424	A	G
14	chr14:104443124:G:A	0	104443124	A	G
14	chr14:104443615:G:A	0	104443615	A	G
14	chr14:104444065:A:G	0	104444065	G	A
14	chr14:104445907:T:C	0	104445907	C	T
14	chr14:104446539:C:T	0	104446539	T	C
14	chr14:104448202:T:C	0	104448202	C	T
14	chr14:104450723:G:A	0	104450723	A	G
14	chr14:104451320:G:A	0	104451320	A	G
14	chr14:104451439:T:G	0	104451439	G	T
14	chr14:104451463:C:T	0	104451463	T	C
14	chr14:104451671:G:A	0	104451671	A	G
14	chr14:104451955:T:C	0	104451955	C	T
14	chr14:104452011:G:A	0	104452011	A	G
14	chr14:104452100:C:T	0	104452100	T	C
14	chr14:104452138:C:G	0	104452138	G	C
14	chr14:104452588:A:G	0	104452588	G	A
14	chr14:104452768:C:A	0	104452768	A	C
14	chr14:104452953:T:A	0	104452953	A	T
14	chr14:104453250:A:G	0	104453250	G	A
14	chr14:104454129:C:CA	0	104454129	CA	C
14	chr14:104454695:G:A	0	104454695	A	G
14	chr14:104455279:C:T	0	104455279	T	C
14	chr14:104455627:C:T	0	104455627	T	C
14	chr14:104455885:T:C	0	104455885	C	T
14	chr14:104456067:A:T	0	104456067	T	A
14	chr14:104457997:T:C	0	104457997	C	T
14	chr14:104458599:A:G	0	104458599	G	A
14	chr14:104460258:C:T	0	104460258	T	C
14	chr14:104460992:A:G	0	104460992	G	A
14	chr14:104463617:C:A	0	104463617	A	C
14	chr14:104464199:C:T	0	104464199	T	C
14	chr14:104464382:T:C	0	104464382	C	T
14	chr14:104464418:A:G	0	104464418	G	A
14	chr14:104464854:G:A	0	104464854	A	G
14	chr14:104464967:G:A	0	104464967	A	G
14	chr14:104465730:T:C	0	104465730	C	T
14	chr14:104466155:T:C	0	104466155	C	T
14	chr14:104467730:G:A	0	104467730	A	G
14	chr14:104468678:G:A	0	104468678	A	G
14	chr14:104471217:A:G	0	104471217	G	A
14	chr14:104471322:G:A	0	104471322	A	G
14	chr14:104471356:C:T	0	104471356	T	C
14	chr14:104472990:A:G	0	104472990	G	A
14	chr14:104473844:G:C	0	104473844	C	G
14	chr14:104474393:T:C	0	104474393	C	T
14	chr14:104475441:C:T	0	104475441	T	C
14	chr14:104475795:A:G	0	104475795	G	A
14	chr14:104476262:C:T	0	104476262	T	C
14	chr14:104476291:G:A	0	104476291	A	G
14	chr14:104476385:A:G	0	104476385	G	A
14	chr14:104476551:T:C	0	104476551	C	T
14	chr14:104476749:A:G	0	104476749	G	A
14	chr14:104476975:T:C	0	104476975	C	T
14	chr14:104477096:C:T	0	104477096	T	C
14	chr14:104477262:C:T	0	104477262	T	C
14	chr14:104477455:G:A	0	104477455	A	G
14	chr14:104477525:C:T	0	104477525	T	C
14	chr14:104477927:G:A	0	104477927	A	G
14	chr14:104478009:C:T	0	104478009	T	C
14	chr14:104478037:G:A	0	104478037	A	G
14	chr14:104478226:C:T	0	104478226	T	C
14	chr14:104478546:G:A	0	104478546	A	G
14	chr14:104478783:C:T	0	104478783	T	C
14	chr14:104479181:C:G	0	104479181	G	C
14	chr14:104479357:A:T	0	104479357	T	A
14	chr14:104479496:T:G	0	104479496	G	T
14	chr14:104479806:G:A	0	104479806	A	G
14	chr14:104480019:G:A	0	104480019	A	G
14	chr14:104481180:C:T	0	104481180	T	C
14	chr14:104481727:C:T	0	104481727	T	C
14	chr14:104481893:T:C	0	104481893	C	T
14	chr14:104481997:G:T	0	104481997	T	G
14	chr14:104482005:A:G	0	104482005	G	A
14	chr14:104482505:C:T	0	104482505	T	C
14	chr14:104482771:C:T	0	104482771	T	C
14	chr14:104483407:T:C	0	104483407	C	T
14	chr14:104483538:T:A	0	104483538	A	T
14	chr14:104484885:C:T	0	104484885	T	C
14	chr14:104485221:T:A	0	104485221	A	T
14	chr14:104485807:T:C	0	104485807	C	T
14	chr14:104486001:A:G	0	104486001	G	A
14	chr14:104487617:A:G	0	104487617	G	A
14	chr14:104488039:C:T	0	104488039	T	C
14	chr14:104490505:C:T	0	104490505	T	C
14	chr14:104490977:A:G	0	104490977	G	A
14	chr14:104492783:A:G	0	104492783	G	A
14	chr14:104493304:T:A	0	104493304	A	T
14	chr14:104493554:A:G	0	104493554	G	A
14	chr14:104494153:C:T	0	104494153	T	C
14	chr14:104494312:C:T	0	104494312	T	C
14	chr14:104494523:G:A	0	104494523	A	G
14	chr14:104495645:G:A	0	104495645	A	G
14	chr14:104495718:C:T	0	104495718	T	C
14	chr14:104496035:T:C	0	104496035	C	T
14	chr14:104496117:G:A	0	104496117	A	G
14	chr14:104496341:G:A	0	104496341	A	G
14	chr14:104496647:T:A	0	104496647	A	T
14	chr14:104496662:A:C	0	104496662	C	A
14	chr14:104496669:C:T	0	104496669	T	C
14	chr14:104496675:C:T	0	104496675	T	C
14	chr14:104496776:C:T	0	104496776	T	C
14	chr14:104496834:CT:C	0	104496834	C	CT
14	chr14:104497077:T:C	0	104497077	C	T
14	chr14:104497502:T:C	0	104497502	C	T
14	chr14:104497690:G:A	0	104497690	A	G
14	chr14:104498244:A:G	0	104498244	G	A
14	chr14:104498288:A:T	0	104498288	T	A
14	chr14:104498512:C:T	0	104498512	T	C
14	chr14:104498535:C:T	0	104498535	T	C
14	chr14:104498541:T:A	0	104498541	A	T
14	chr14:104498635:C:T	0	104498635	T	C
14	chr14:104498641:T:C	0	104498641	C	T
14	chr14:104498681:G:A	0	104498681	A	G
14	chr14:104499229:T:G	0	104499229	G	T
14	chr14:104500077:C:A	0	104500077	A	C
14	chr14:104501476:G:A	0	104501476	A	G
14	chr14:104501602:C:T	0	104501602	T	C
14	chr14:104503882:G:A	0	104503882	A	G
14	chr14:104505808:C:T	0	104505808	T	C
14	chr14:104506292:C:T	0	104506292	T	C
14	chr14:104506828:A:G	0	104506828	G	A
14	chr14:104507502:G:C	0	104507502	C	G
14	chr14:104507577:T:C	0	104507577	C	T
14	chr14:104507770:T:C	0	104507770	C	T
14	chr14:104508183:ATGT:A	0	104508183	A	ATGT
14	chr14:104508512:G:A	0	104508512	A	G
14	chr14:104508678:T:C	0	104508678	C	T
14	chr14:104509313:A:G	0	104509313	G	A
14	chr14:104510056:C:T	0	104510056	T	C
14	chr14:104510092:T:C	0	104510092	C	T
14	chr14:104510498:G:A	0	104510498	A	G
14	chr14:104511861:AAAAAAAAAAAAAAG:A	0	104511861	A	AAAAAAAAAAAAAAG
14	chr14:104512531:T:C	0	104512531	C	T
14	chr14:104513993:C:T	0	104513993	T	C
14	chr14:104515840:T:C	0	104515840	C	T
14	chr14:104516268:C:T	0	104516268	T	C
14	chr14:104516520:A:G	0	104516520	G	A
14	chr14:104516542:C:T	0	104516542	T	C
14	chr14:104517199:C:T	0	104517199	T	C
14	chr14:104517629:G:A	0	104517629	A	G
14	chr14:104517677:T:G	0	104517677	G	T
14	chr14:104518236:T:C	0	104518236	C	T
14	chr14:104518942:A:G	0	104518942	G	A
14	chr14:104519003:G:A	0	104519003	A	G
14	chr14:104519007:T:C	0	104519007	C	T
14	chr14:104519193:A:G	0	104519193	G	A
14	chr14:104519255:G:T	0	104519255	T	G
14	chr14:104520341:G:A	0	104520341	A	G
14	chr14:104521115:C:T	0	104521115	T	C
14	chr14:104521793:T:G	0	104521793	G	T
14	chr14:104522013:A:G	0	104522013	G	A
14	chr14:104522395:G:C	0	104522395	C	G
14	chr14:104522619:G:T	0	104522619	T	G
14	chr14:104523474:G:A	0	104523474	A	G
14	chr14:104523523:T:C	0	104523523	C	T
14	chr14:104523632:G:A	0	104523632	A	G
14	chr14:104524191:T:G	0	104524191	G	T
14	chr14:104525134:A:G	0	104525134	G	A
14	chr14:104527248:TTCAC:T	0	104527248	T	TTCAC
14	chr14:104527268:C:T	0	104527268	T	C
14	chr14:104527295:G:A	0	104527295	A	G
14	chr14:104527671:C:T	0	104527671	T	C
14	chr14:104527734:C:T	0	104527734	T	C
14	chr14:104528024:G:T	0	104528024	T	G
14	chr14:104528470:T:A	0	104528470	A	T
14	chr14:104529226:A:G	0	104529226	G	A
14	chr14:104529318:T:C	0	104529318	C	T
14	chr14:104529446:C:T	0	104529446	T	C
14	chr14:104530610:T:A	0	104530610	A	T
14	chr14:104531649:G:A	0	104531649	A	G
14	chr14:104532009:C:T	0	104532009	T	C
14	chr14:104532016:C:T	0	104532016	T	C
14	chr14:104532142:T:C	0	104532142	C	T
14	chr14:104532359:G:A	0	104532359	A	G
14	chr14:104532638:G:A	0	104532638	A	G
14	chr14:104532965:C:A	0	104532965	A	C
14	chr14:104533268:G:A	0	104533268	A	G
14	chr14:104533337:C:T	0	104533337	T	C
14	chr14:104533543:T:G	0	104533543	G	T
14	chr14:104533974:A:G	0	104533974	G	A
14	chr14:104534129:A:G	0	104534129	G	A
14	chr14:104534622:T:C	0	104534622	C	T
14	chr14:104535603:T:C	0	104535603	C	T
14	chr14:104535737:C:T	0	104535737	T	C
14	chr14:104535994:A:C	0	104535994	C	A
14	chr14:104536051:A:G	0	104536051	G	A
14	chr14:104537232:G:A	0	104537232	A	G
14	chr14:104537417:C:T	0	104537417	T	C
14	chr14:104537460:C:G	0	104537460	G	C
14	chr14:104538971:A:G	0	104538971	G	A
14	chr14:104540245:C:G	0	104540245	G	C
14	chr14:104541192:A:T	0	104541192	T	A
14	chr14:104541248:G:A	0	104541248	A	G
14	chr14:104541259:A:T	0	104541259	T	A
14	chr14:104541319:A:G	0	104541319	G	A
14	chr14:104541478:A:G	0	104541478	G	A
14	chr14:104544540:T:C	0	104544540	C	T
14	chr14:104545490:A:G	0	104545490	G	A
14	chr14:104546086:T:C	0	104546086	C	T
14	chr14:104546767:C:T	0	104546767	T	C
14	chr14:104547002:G:A	0	104547002	A	G
14	chr14:104547503:C:T	0	104547503	T	C
14	chr14:104550828:G:A	0	104550828	A	G
14	chr14:104551044:G:A	0	104551044	A	G
14	chr14:104551194:T:C	0	104551194	C	T
14	chr14:104551272:A:T	0	104551272	T	A
14	chr14:104551410:C:A	0	104551410	A	C
14	chr14:104551961:T:C	0	104551961	C	T
14	chr14:104551965:A:G	0	104551965	G	A
14	chr14:104552472:C:T	0	104552472	T	C
14	chr14:104552502:C:T	0	104552502	T	C
14	chr14:104552602:T:C	0	104552602	C	T
14	chr14:104552709:G:A	0	104552709	A	G
14	chr14:104552720:C:T	0	104552720	T	C
14	chr14:104552830:A:G	0	104552830	G	A
14	chr14:104552868:C:T	0	104552868	T	C
14	chr14:104552950:A:G	0	104552950	G	A
14	chr14:104553009:A:G	0	104553009	G	A
14	chr14:104553061:A:G	0	104553061	G	A
14	chr14:104553618:G:A	0	104553618	A	G
14	chr14:104553633:C:T	0	104553633	T	C
14	chr14:104553836:C:T	0	104553836	T	C
14	chr14:104554508:A:G	0	104554508	G	A
14	chr14:104555091:G:A	0	104555091	A	G
14	chr14:104555855:C:T	0	104555855	T	C
14	chr14:104555977:G:C	0	104555977	C	G
14	chr14:104558105:G:T	0	104558105	T	G
14	chr14:104558177:G:A	0	104558177	A	G
14	chr14:104559125:G:T	0	104559125	T	G
14	chr14:104559275:C:T	0	104559275	T	C
14	chr14:104559925:G:A	0	104559925	A	G
14	chr14:104560241:C:T	0	104560241	T	C
14	chr14:104561601:G:C	0	104561601	C	G
14	chr14:104564251:G:A	0	104564251	A	G
14	chr14:104566424:A:G	0	104566424	G	A
14	chr14:104567268:A:G	0	104567268	G	A
14	chr14:104567282:G:A	0	104567282	A	G
14	chr14:104567548:G:A	0	104567548	A	G
14	chr14:104568446:C:T	0	104568446	T	C
14	chr14:104569418:G:A	0	104569418	A	G
14	chr14:104569593:G:A	0	104569593	A	G
14	chr14:104571173:G:A	0	104571173	A	G
14	chr14:104574484:A:G	0	104574484	G	A
14	chr14:104574579:A:C	0	104574579	C	A
14	chr14:104574651:G:A	0	104574651	A	G
14	chr14:104576516:C:T	0	104576516	T	C
14	chr14:104576590:T:G	0	104576590	G	T
14	chr14:104577896:C:T	0	104577896	T	C
14	chr14:104578677:G:A	0	104578677	A	G
14	chr14:104579585:A:G	0	104579585	G	A
14	chr14:104581816:CAG:C	0	104581816	C	CAG
14	chr14:104584587:G:A	0	104584587	A	G
14	chr14:104584629:C:T	0	104584629	T	C
14	chr14:104585919:G:A	0	104585919	A	G
14	chr14:104586172:A:G	0	104586172	G	A
14	chr14:104586685:G:A	0	104586685	A	G
14	chr14:104587707:C:T	0	104587707	T	C
14	chr14:104588343:G:GC	0	104588343	GC	G
14	chr14:104588967:A:G	0	104588967	G	A
14	chr14:104589022:T:C	0	104589022	C	T
14	chr14:104589560:G:A	0	104589560	A	G
14	chr14:104589607:A:G	0	104589607	G	A
14	chr14:104589622:G:A	0	104589622	A	G
14	chr14:104589768:C:G	0	104589768	G	C
14	chr14:104589910:T:C	0	104589910	C	T
14	chr14:104590765:A:G	0	104590765	G	A
14	chr14:104591003:C:T	0	104591003	T	C
14	chr14:104591132:G:A	0	104591132	A	G
14	chr14:104591192:A:G	0	104591192	G	A
14	chr14:104591611:C:T	0	104591611	T	C
14	chr14:104592288:G:A	0	104592288	A	G
14	chr14:104593236:C:T	0	104593236	T	C
14	chr14:104593687:A:G	0	104593687	G	A
14	chr14:104593692:T:C	0	104593692	C	T
14	chr14:104593932:C:T	0	104593932	T	C
14	chr14:104594024:C:T	0	104594024	T	C
14	chr14:104594031:A:C	0	104594031	C	A
14	chr14:104594295:T:C	0	104594295	C	T
14	chr14:104594795:C:T	0	104594795	T	C
14	chr14:104595665:A:G	0	104595665	G	A
14	chr14:104595853:G:A	0	104595853	A	G
14	chr14:104596866:A:G	0	104596866	G	A
14	chr14:104596916:C:T	0	104596916	T	C
14	chr14:104598120:C:T	0	104598120	T	C
14	chr14:104598919:C:G	0	104598919	G	C
14	chr14:104598930:G:A	0	104598930	A	G
14	chr14:104600473:T:C	0	104600473	C	T
14	chr14:104600590:T:C	0	104600590	C	T
14	chr14:104601036:C:T	0	104601036	T	C
14	chr14:104601790:T:C	0	104601790	C	T
14	chr14:104601910:T:C	0	104601910	C	T
14	chr14:104602163:G:A	0	104602163	A	G
14	chr14:104603756:G:T	0	104603756	T	G
14	chr14:104604148:A:G	0	104604148	G	A
14	chr14:104605001:A:G	0	104605001	G	A
14	chr14:104605398:T:C	0	104605398	C	T
14	chr14:104605478:G:C	0	104605478	C	G
14	chr14:104605958:A:T	0	104605958	T	A
14	chr14:104606197:G:A	0	104606197	A	G
14	chr14:104606768:C:T	0	104606768	T	C
14	chr14:104607830:T:C	0	104607830	C	T
14	chr14:104608254:A:T	0	104608254	T	A
14	chr14:104609839:T:C	0	104609839	C	T
14	chr14:104611287:T:C	0	104611287	C	T
14	chr14:104611573:C:T	0	104611573	T	C
14	chr14:104611706:A:G	0	104611706	G	A
14	chr14:104613728:C:T	0	104613728	T	C
14	chr14:104614366:A:G	0	104614366	G	A
14	chr14:104614754:AAGG:A	0	104614754	A	AAGG
14	chr14:104615037:C:A	0	104615037	A	C
14	chr14:104615545:T:C	0	104615545	C	T
14	chr14:104616123:G:A	0	104616123	A	G
14	chr14:104616783:T:C	0	104616783	C	T
14	chr14:104617001:G:A	0	104617001	A	G
14	chr14:104618333:A:G	0	104618333	G	A
14	chr14:104618437:C:T	0	104618437	T	C
14	chr14:104618740:C:T	0	104618740	T	C
14	chr14:104619969:C:T	0	104619969	T	C
14	chr14:104620138:C:T	0	104620138	T	C
14	chr14:104621496:G:A	0	104621496	A	G
14	chr14:104622208:C:A	0	104622208	A	C
14	chr14:104622272:G:A	0	104622272	A	G
14	chr14:104622647:G:T	0	104622647	T	G
14	chr14:104622913:G:A	0	104622913	A	G
14	chr14:104623563:G:A	0	104623563	A	G
14	chr14:104623663:G:A	0	104623663	A	G
14	chr14:104624594:G:A	0	104624594	A	G
14	chr14:104624765:G:A	0	104624765	A	G
14	chr14:104625011:T:C	0	104625011	C	T
14	chr14:104625107:G:A	0	104625107	A	G
14	chr14:104625169:C:T	0	104625169	T	C
14	chr14:104625176:G:A	0	104625176	A	G
14	chr14:104625573:T:C	0	104625573	C	T
14	chr14:104625966:C:T	0	104625966	T	C
14	chr14:104626432:A:T	0	104626432	T	A
14	chr14:104626943:T:A	0	104626943	A	T
14	chr14:104627083:G:A	0	104627083	A	G
14	chr14:104627721:G:A	0	104627721	A	G
14	chr14:104628755:A:G	0	104628755	G	A
14	chr14:104629211:G:A	0	104629211	A	G
14	chr14:104629690:A:G	0	104629690	G	A
14	chr14:104630909:G:A	0	104630909	A	G
14	chr14:104631101:T:C	0	104631101	C	T
14	chr14:104631250:T:A	0	104631250	A	T
14	chr14:104631725:A:G	0	104631725	G	A
14	chr14:104632288:C:T	0	104632288	T	C
14	chr14:104632884:G:T	0	104632884	T	G
14	chr14:104633422:G:A	0	104633422	A	G
14	chr14:104635012:G:A	0	104635012	A	G
14	chr14:104635924:G:A	0	104635924	A	G
14	chr14:104636218:T:C	0	104636218	C	T
14	chr14:104636500:G:A	0	104636500	A	G
14	chr14:104637410:C:T	0	104637410	T	C
14	chr14:104637421:T:C	0	104637421	C	T
14	chr14:104637472:G:A	0	104637472	A	G
14	chr14:104641393:TC:T	0	104641393	T	TC
14	chr14:104641528:C:A	0	104641528	A	C
14	chr14:104642241:A:G	0	104642241	G	A
14	chr14:104642398:T:C	0	104642398	C	T
14	chr14:104642483:C:T	0	104642483	T	C
14	chr14:104643017:G:A	0	104643017	A	G
14	chr14:104644201:T:C	0	104644201	C	T
14	chr14:104644214:T:C	0	104644214	C	T
14	chr14:104644337:A:G	0	104644337	G	A
14	chr14:104644915:A:G	0	104644915	G	A
14	chr14:104645335:C:T	0	104645335	T	C
14	chr14:104646111:G:A	0	104646111	A	G
14	chr14:104646131:T:C	0	104646131	C	T
14	chr14:104646808:A:G	0	104646808	G	A
14	chr14:104646924:C:A	0	104646924	A	C
14	chr14:104649469:T:TCTC	0	104649469	TCTC	T
14	chr14:104649895:G:T	0	104649895	T	G
14	chr14:104651473:G:A	0	104651473	A	G
14	chr14:104652105:G:A	0	104652105	A	G
14	chr14:104652218:G:A	0	104652218	A	G
14	chr14:104652736:T:C	0	104652736	C	T
14	chr14:104654332:G:T	0	104654332	T	G
14	chr14:104654446:A:G	0	104654446	G	A
14	chr14:104655749:G:A	0	104655749	A	G
14	chr14:104655772:A:G	0	104655772	G	A
14	chr14:104657609:G:A	0	104657609	A	G
14	chr14:104658039:C:T	0	104658039	T	C
14	chr14:104658046:CA:C	0	104658046	C	CA
14	chr14:104659484:G:A	0	104659484	A	G
14	chr14:104660675:C:T	0	104660675	T	C
14	chr14:104661117:A:G	0	104661117	G	A
14	chr14:104661384:T:C	0	104661384	C	T
14	chr14:104661598:G:A	0	104661598	A	G
14	chr14:104661688:G:C	0	104661688	C	G
14	chr14:104662259:C:A	0	104662259	A	C
14	chr14:104662941:A:G	0	104662941	G	A
14	chr14:104663488:T:C	0	104663488	C	T
14	chr14:104664604:G:A	0	104664604	A	G
14	chr14:104664860:A:C	0	104664860	C	A
14	chr14:104666244:T:C	0	104666244	C	T
14	chr14:104666434:T:C	0	104666434	C	T
14	chr14:104666717:G:A	0	104666717	A	G
14	chr14:104667799:T:A	0	104667799	A	T
14	chr14:104667849:G:A	0	104667849	A	G
14	chr14:104668276:G:A	0	104668276	A	G
14	chr14:104668352:C:T	0	104668352	T	C
14	chr14:104669063:G:A	0	104669063	A	G
14	chr14:104669297:A:G	0	104669297	G	A
14	chr14:104670515:A:G	0	104670515	G	A
14	chr14:104670954:G:A	0	104670954	A	G
14	chr14:104671164:C:T	0	104671164	T	C
14	chr14:104672325:G:C	0	104672325	C	G
14	chr14:104673665:T:C	0	104673665	C	T
14	chr14:104673795:T:C	0	104673795	C	T
14	chr14:104674096:A:G	0	104674096	G	A
14	chr14:104674690:T:C	0	104674690	C	T
14	chr14:104674746:A:G	0	104674746	G	A
14	chr14:104675122:A:G	0	104675122	G	A
14	chr14:104675446:T:C	0	104675446	C	T
14	chr14:104676320:G:A	0	104676320	A	G
14	chr14:104676609:T:C	0	104676609	C	T
14	chr14:104676737:C:T	0	104676737	T	C
14	chr14:104677374:G:T	0	104677374	T	G
14	chr14:104679035:C:T	0	104679035	T	C
14	chr14:104680242:A:C	0	104680242	C	A
14	chr14:104680882:C:T	0	104680882	T	C
14	chr14:104680951:G:A	0	104680951	A	G
14	chr14:104680971:A:G	0	104680971	G	A
14	chr14:104683291:C:T	0	104683291	T	C
14	chr14:104683936:C:T	0	104683936	T	C
14	chr14:104684130:G:A	0	104684130	A	G
14	chr14:104684828:T:C	0	104684828	C	T
14	chr14:104685468:T:G	0	104685468	G	T
14	chr14:104687132:A:G	0	104687132	G	A
14	chr14:104687768:A:G	0	104687768	G	A
14	chr14:104688979:C:A	0	104688979	A	C
14	chr14:104689739:G:A	0	104689739	A	G
14	chr14:104689843:G:A	0	104689843	A	G
14	chr14:104690705:C:T	0	104690705	T	C
14	chr14:104690891:A:G	0	104690891	G	A
14	chr14:104690981:G:A	0	104690981	A	G
14	chr14:104691142:G:A	0	104691142	A	G
14	chr14:104691707:C:T	0	104691707	T	C
14	chr14:104692034:A:G	0	104692034	G	A
14	chr14:104692690:C:T	0	104692690	T	C
14	chr14:104694642:G:A	0	104694642	A	G
14	chr14:104694952:A:G	0	104694952	G	A
14	chr14:104695125:A:T	0	104695125	T	A
14	chr14:104695920:C:T	0	104695920	T	C
14	chr14:104696006:T:C	0	104696006	C	T
14	chr14:104696125:T:C	0	104696125	C	T
14	chr14:104696156:T:A	0	104696156	A	T
14	chr14:104697090:C:T	0	104697090	T	C
14	chr14:104697195:C:T	0	104697195	T	C
14	chr14:104697223:T:C	0	104697223	C	T
14	chr14:104698597:C:T	0	104698597	T	C
14	chr14:104698893:A:G	0	104698893	G	A
14	chr14:104699535:G:C	0	104699535	C	G
14	chr14:104699665:A:G	0	104699665	G	A
14	chr14:104699769:G:A	0	104699769	A	G
14	chr14:104699785:A:G	0	104699785	G	A
14	chr14:104699915:C:T	0	104699915	T	C
14	chr14:104699937:T:C	0	104699937	C	T
14	chr14:104700683:A:T	0	104700683	T	A
14	chr14:104700980:C:T	0	104700980	T	C
14	chr14:104702077:C:T	0	104702077	T	C
14	chr14:104702438:A:G	0	104702438	G	A
14	chr14:104702502:T:C	0	104702502	C	T
14	chr14:104703666:T:G	0	104703666	G	T
14	chr14:104703771:GCAT:G	0	104703771	G	GCAT
14	chr14:104703775:GATGTCT:G	0	104703775	G	GATGTCT
14	chr14:104703826:G:A	0	104703826	A	G
14	chr14:104703838:T:G	0	104703838	G	T
14	chr14:104703884:C:T	0	104703884	T	C
14	chr14:104704685:C:A	0	104704685	A	C
14	chr14:104704871:C:T	0	104704871	T	C
14	chr14:104704921:C:T	0	104704921	T	C
14	chr14:104705030:T:TC	0	104705030	TC	T
14	chr14:104705145:G:A	0	104705145	A	G
14	chr14:104705282:T:C	0	104705282	C	T
14	chr14:104705357:T:C	0	104705357	C	T
14	chr14:104705475:A:G	0	104705475	G	A
14	chr14:104705648:T:C	0	104705648	C	T
14	chr14:104705978:G:A	0	104705978	A	G
14	chr14:104706192:C:T	0	104706192	T	C
14	chr14:104708261:C:T	0	104708261	T	C
14	chr14:104708385:G:A	0	104708385	A	G
14	chr14:104708748:A:G	0	104708748	G	A
14	chr14:104708901:CT:C	0	104708901	C	CT
14	chr14:104708903:G:A	0	104708903	A	G
14	chr14:104709050:C:T	0	104709050	T	C
14	chr14:104710444:G:A	0	104710444	A	G
14	chr14:104711014:CA:C	0	104711014	C	CA
14	chr14:104711752:T:C	0	104711752	C	T
14	chr14:104711761:G:C	0	104711761	C	G
14	chr14:104712141:T:C	0	104712141	C	T
14	chr14:104712706:G:C	0	104712706	C	G
14	chr14:104712744:G:A	0	104712744	A	G
14	chr14:104712857:T:C	0	104712857	C	T
14	chr14:104714147:C:T	0	104714147	T	C
14	chr14:104714448:C:T	0	104714448	T	C
14	chr14:104715511:A:G	0	104715511	G	A
14	chr14:104715514:C:T	0	104715514	T	C
14	chr14:104716899:T:C	0	104716899	C	T
14	chr14:104717932:T:A	0	104717932	A	T
14	chr14:104718126:T:C	0	104718126	C	T
14	chr14:104718325:C:T	0	104718325	T	C
14	chr14:104718352:A:G	0	104718352	G	A
14	chr14:104718746:TAC:T	0	104718746	T	TAC
14	chr14:104719230:G:A	0	104719230	A	G
14	chr14:104719329:G:T	0	104719329	T	G
14	chr14:104719826:C:T	0	104719826	T	C
14	chr14:104719996:G:A	0	104719996	A	G
14	chr14:104721712:C:T	0	104721712	T	C
14	chr14:104722499:G:A	0	104722499	A	G
14	chr14:104722719:G:A	0	104722719	A	G
14	chr14:104722885:A:G	0	104722885	G	A
14	chr14:104723167:G:A	0	104723167	A	G
14	chr14:104723631:G:A	0	104723631	A	G
14	chr14:104723724:G:A	0	104723724	A	G
14	chr14:104723929:G:A	0	104723929	A	G
14	chr14:104723994:TG:T	0	104723994	T	TG
14	chr14:104725063:C:T	0	104725063	T	C
14	chr14:104725689:C:G	0	104725689	G	C
14	chr14:104726348:G:A	0	104726348	A	G
14	chr14:104728984:G:A	0	104728984	A	G
14	chr14:104730459:C:T	0	104730459	T	C
14	chr14:104732412:T:G	0	104732412	G	T
14	chr14:104732485:C:T	0	104732485	T	C
14	chr14:104733992:T:C	0	104733992	C	T
14	chr14:104734013:T:C	0	104734013	C	T
14	chr14:104734168:C:G	0	104734168	G	C
14	chr14:104735259:T:C	0	104735259	C	T
14	chr14:104735276:G:T	0	104735276	T	G
14	chr14:104737341:G:A	0	104737341	A	G
14	chr14:104737518:G:C	0	104737518	C	G
14	chr14:104739835:T:A	0	104739835	A	T
14	chr14:104740703:C:T	0	104740703	T	C
14	chr14:104740797:A:G	0	104740797	G	A
14	chr14:104741305:C:T	0	104741305	T	C
14	chr14:104741720:C:T	0	104741720	T	C
14	chr14:104742056:G:A	0	104742056	A	G
14	chr14:104742542:C:G	0	104742542	G	C
14	chr14:104742649:G:A	0	104742649	A	G
14	chr14:104743835:G:A	0	104743835	A	G
14	chr14:104743870:G:A	0	104743870	A	G
14	chr14:104744110:T:G	0	104744110	G	T
14	chr14:104745089:G:A	0	104745089	A	G
14	chr14:104746062:T:C	0	104746062	C	T
14	chr14:104747006:A:G	0	104747006	G	A
14	chr14:104747641:T:G	0	104747641	G	T
14	chr14:104748134:T:C	0	104748134	C	T
14	chr14:104748142:T:C	0	104748142	C	T
14	chr14:104748332:C:A	0	104748332	A	C
14	chr14:104749014:C:T	0	104749014	T	C
14	chr14:104749604:G:A	0	104749604	A	G
14	chr14:104750044:C:T	0	104750044	T	C
14	chr14:104751519:C:T	0	104751519	T	C
14	chr14:104751584:A:G	0	104751584	G	A
14	chr14:104751996:G:A	0	104751996	A	G
14	chr14:104752085:C:T	0	104752085	T	C
14	chr14:104753130:A:G	0	104753130	G	A
14	chr14:104753581:C:T	0	104753581	T	C
14	chr14:104753639:T:C	0	104753639	C	T
14	chr14:104753873:G:A	0	104753873	A	G
14	chr14:104754175:C:T	0	104754175	T	C
14	chr14:104754221:A:G	0	104754221	G	A
14	chr14:104754706:T:C	0	104754706	C	T
14	chr14:104757120:C:T	0	104757120	T	C
14	chr14:104757158:G:C	0	104757158	C	G
14	chr14:104757188:T:C	0	104757188	C	T
14	chr14:104757357:CAT:C	0	104757357	C	CAT
14	chr14:104757516:T:C	0	104757516	C	T
14	chr14:104758793:C:T	0	104758793	T	C
14	chr14:104759283:G:T	0	104759283	T	G
14	chr14:104759305:CCA:C	0	104759305	C	CCA
14	chr14:104759738:C:T	0	104759738	T	C
14	chr14:104762299:T:C	0	104762299	C	T
14	chr14:104763309:T:C	0	104763309	C	T
14	chr14:104764054:T:C	0	104764054	C	T
14	chr14:104764258:T:C	0	104764258	C	T
14	chr14:104764478:C:T	0	104764478	T	C
14	chr14:104764859:A:G	0	104764859	G	A
14	chr14:104765318:A:G	0	104765318	G	A
14	chr14:104766438:T:C	0	104766438	C	T
14	chr14:104766646:G:A	0	104766646	A	G
14	chr14:104767071:G:A	0	104767071	A	G
14	chr14:104768896:C:G	0	104768896	G	C
14	chr14:104769221:T:C	0	104769221	C	T
14	chr14:104769487:G:C	0	104769487	C	G
14	chr14:104771064:A:G	0	104771064	G	A
14	chr14:104771343:G:C	0	104771343	C	G
14	chr14:104772267:C:T	0	104772267	T	C
14	chr14:104772333:C:T	0	104772333	T	C
14	chr14:104772483:G:C	0	104772483	C	G
14	chr14:104772809:C:G	0	104772809	G	C
14	chr14:104772855:T:C	0	104772855	C	T
14	chr14:104774166:CACACCCCATCACACTGCCCCACACCAT:C	0	104774166	C	CACACCCCATCACACTGCCCCACACCAT
14	chr14:104774447:C:G	0	104774447	G	C
14	chr14:104775041:C:T	0	104775041	T	C
14	chr14:104775239:G:A	0	104775239	A	G
14	chr14:104775891:T:C	0	104775891	C	T
14	chr14:104776883:G:A	0	104776883	A	G
14	chr14:104777380:GGGCACACGCACACCTGA:G	0	104777380	G	GGGCACACGCACACCTGA
14	chr14:104777902:C:T	0	104777902	T	C
14	chr14:104779988:T:A	0	104779988	A	T
14	chr14:104780344:G:A	0	104780344	A	G
14	chr14:104780355:T:A	0	104780355	A	T
14	chr14:104780931:C:T	0	104780931	T	C
14	chr14:104782896:T:C	0	104782896	C	T
14	chr14:104784749:G:A	0	104784749	A	G
14	chr14:104785079:C:T	0	104785079	T	C
14	chr14:104785733:T:C	0	104785733	C	T
14	chr14:104787244:G:A	0	104787244	A	G
14	chr14:104788868:G:A	0	104788868	A	G
14	chr14:104789068:G:A	0	104789068	A	G
14	chr14:104789850:C:T	0	104789850	T	C
14	chr14:104790238:A:T	0	104790238	T	A
14	chr14:104790548:C:T	0	104790548	T	C
14	chr14:104791730:G:A	0	104791730	A	G
14	chr14:104792555:C:T	0	104792555	T	C
14	chr14:104793397:C:A	0	104793397	A	C
14	chr14:104793964:C:T	0	104793964	T	C
14	chr14:104796444:C:T	0	104796444	T	C
14	chr14:104799755:G:A	0	104799755	A	G
14	chr14:104801597:G:A	0	104801597	A	G
14	chr14:104801767:G:A	0	104801767	A	G
14	chr14:104802364:G:A	0	104802364	A	G
14	chr14:104804807:AG:A	0	104804807	A	AG
14	chr14:104806341:A:T	0	104806341	T	A
14	chr14:104806487:G:A	0	104806487	A	G
14	chr14:104808608:G:A	0	104808608	A	G
14	chr14:104809028:A:G	0	104809028	G	A
14	chr14:104810807:C:T	0	104810807	T	C
14	chr14:104810872:G:A	0	104810872	A	G
14	chr14:104811613:G:A	0	104811613	A	G
14	chr14:104812008:A:C	0	104812008	C	A
14	chr14:104812026:G:A	0	104812026	A	G
14	chr14:104812155:C:T	0	104812155	T	C
14	chr14:104812995:G:A	0	104812995	A	G
14	chr14:104813012:G:C	0	104813012	C	G
14	chr14:104813281:C:T	0	104813281	T	C
14	chr14:104813322:A:C	0	104813322	C	A
14	chr14:104814326:A:G	0	104814326	G	A
14	chr14:104814353:G:A	0	104814353	A	G
14	chr14:104814356:C:A	0	104814356	A	C
14	chr14:104815101:G:A	0	104815101	A	G
14	chr14:104815204:T:C	0	104815204	C	T
14	chr14:104815402:A:T	0	104815402	T	A
14	chr14:104815417:A:G	0	104815417	G	A
14	chr14:104815477:T:G	0	104815477	G	T
14	chr14:104818883:A:G	0	104818883	G	A
14	chr14:104825786:G:C	0	104825786	C	G
14	chr14:104826313:C:A	0	104826313	A	C
14	chr14:104827603:C:G	0	104827603	G	C
14	chr14:104829718:T:C	0	104829718	C	T
14	chr14:104829923:G:A	0	104829923	A	G
14	chr14:104830056:C:A	0	104830056	A	C
14	chr14:104831819:T:C	0	104831819	C	T
14	chr14:104831829:G:A	0	104831829	A	G
14	chr14:104832633:C:T	0	104832633	T	C
14	chr14:104838048:G:C	0	104838048	C	G
14	chr14:104840479:C:A	0	104840479	A	C
14	chr14:104843271:C:T	0	104843271	T	C
14	chr14:104843308:A:G	0	104843308	G	A
14	chr14:104843826:G:A	0	104843826	A	G
14	chr14:104844161:T:C	0	104844161	C	T
14	chr14:104845102:G:T	0	104845102	T	G
14	chr14:104845717:A:G	0	104845717	G	A
14	chr14:104846598:C:T	0	104846598	T	C
14	chr14:104847661:T:C	0	104847661	C	T
14	chr14:104847756:G:T	0	104847756	T	G
14	chr14:104848305:T:C	0	104848305	C	T
14	chr14:104848332:C:A	0	104848332	A	C
14	chr14:104848644:C:T	0	104848644	T	C
14	chr14:104848739:G:A	0	104848739	A	G
14	chr14:104848750:C:T	0	104848750	T	C
14	chr14:104848782:C:T	0	104848782	T	C
14	chr14:104848864:TAC:T	0	104848864	T	TAC
14	chr14:104849345:T:G	0	104849345	G	T
14	chr14:104849907:G:A	0	104849907	A	G
14	chr14:104850613:C:G	0	104850613	G	C
14	chr14:104850936:C:T	0	104850936	T	C
14	chr14:104851780:G:A	0	104851780	A	G
14	chr14:104852955:C:A	0	104852955	A	C
14	chr14:104856134:G:A	0	104856134	A	G
14	chr14:104856182:A:G	0	104856182	G	A
14	chr14:104856197:G:A	0	104856197	A	G
14	chr14:104856587:TC:T	0	104856587	T	TC
14	chr14:104856679:C:T	0	104856679	T	C
14	chr14:104856704:A:AC	0	104856704	AC	A
14	chr14:104856773:T:C	0	104856773	C	T
14	chr14:104856820:A:G	0	104856820	G	A
14	chr14:104856963:T:C	0	104856963	C	T
14	chr14:104857084:CT:C	0	104857084	C	CT
14	chr14:104858147:C:T	0	104858147	T	C
14	chr14:104858463:C:T	0	104858463	T	C
14	chr14:104860180:CCA:C	0	104860180	C	CCA
14	chr14:104863125:C:T	0	104863125	T	C
14	chr14:104863421:G:C	0	104863421	C	G
14	chr14:104864534:C:G	0	104864534	G	C
14	chr14:104865151:C:A	0	104865151	A	C
14	chr14:104865664:G:A	0	104865664	A	G
14	chr14:104867202:A:G	0	104867202	G	A
14	chr14:104867307:C:T	0	104867307	T	C
14	chr14:104867859:C:A	0	104867859	A	C
14	chr14:104868712:C:T	0	104868712	T	C
14	chr14:104869373:A:G	0	104869373	G	A
14	chr14:104869541:T:C	0	104869541	C	T
14	chr14:104870109:C:CA	0	104870109	CA	C
14	chr14:104870414:G:A	0	104870414	A	G
14	chr14:104871188:A:G	0	104871188	G	A
14	chr14:104871466:C:T	0	104871466	T	C
14	chr14:104872947:T:C	0	104872947	C	T
14	chr14:104873631:T:C	0	104873631	C	T
14	chr14:104873793:C:T	0	104873793	T	C
14	chr14:104876644:C:G	0	104876644	G	C
14	chr14:104876645:A:G	0	104876645	G	A
14	chr14:104877256:A:G	0	104877256	G	A
14	chr14:104877349:G:A	0	104877349	A	G
14	chr14:104877774:G:A	0	104877774	A	G
14	chr14:104877820:G:A	0	104877820	A	G
14	chr14:104877956:C:T	0	104877956	T	C
14	chr14:104878082:A:G	0	104878082	G	A
14	chr14:104878196:C:T	0	104878196	T	C
14	chr14:104878231:C:T	0	104878231	T	C
14	chr14:104878266:C:T	0	104878266	T	C
14	chr14:104878424:C:T	0	104878424	T	C
14	chr14:104878535:C:T	0	104878535	T	C
14	chr14:104878731:G:A	0	104878731	A	G
14	chr14:104878994:T:C	0	104878994	C	T
14	chr14:104879866:G:A	0	104879866	A	G
14	chr14:104880570:T:C	0	104880570	C	T
14	chr14:104880959:G:A	0	104880959	A	G
14	chr14:104881151:C:T	0	104881151	T	C
14	chr14:104881676:G:A	0	104881676	A	G
14	chr14:104881684:G:A	0	104881684	A	G
14	chr14:104881702:G:A	0	104881702	A	G
14	chr14:104881997:C:T	0	104881997	T	C
14	chr14:104882215:C:T	0	104882215	T	C
14	chr14:104882396:G:T	0	104882396	T	G
14	chr14:104883540:C:T	0	104883540	T	C
14	chr14:104883549:C:T	0	104883549	T	C
14	chr14:104883554:G:A	0	104883554	A	G
14	chr14:104883560:A:G	0	104883560	G	A
14	chr14:104884018:A:G	0	104884018	G	A
14	chr14:104884462:C:T	0	104884462	T	C
14	chr14:104884531:C:T	0	104884531	T	C
14	chr14:104885300:A:G	0	104885300	G	A
14	chr14:104885336:C:T	0	104885336	T	C
14	chr14:104885918:T:A	0	104885918	A	T
14	chr14:104888161:C:T	0	104888161	T	C
14	chr14:104888208:A:G	0	104888208	G	A
14	chr14:104889212:C:T	0	104889212	T	C
14	chr14:104889333:TG:T	0	104889333	T	TG
14	chr14:104891434:C:T	0	104891434	T	C
14	chr14:104891695:G:A	0	104891695	A	G
14	chr14:104891978:T:C	0	104891978	C	T
14	chr14:104892012:C:T	0	104892012	T	C
14	chr14:104892292:C:T	0	104892292	T	C
14	chr14:104893322:C:T	0	104893322	T	C
14	chr14:104893490:T:C	0	104893490	C	T
14	chr14:104893790:G:A	0	104893790	A	G
14	chr14:104894018:C:T	0	104894018	T	C
14	chr14:104894409:T:C	0	104894409	C	T
14	chr14:104895597:T:C	0	104895597	C	T
14	chr14:104896820:A:G	0	104896820	G	A
14	chr14:104896865:A:G	0	104896865	G	A
14	chr14:104896870:G:A	0	104896870	A	G
14	chr14:104899575:T:TCTC	0	104899575	TCTC	T
14	chr14:104900014:T:C	0	104900014	C	T
14	chr14:104900162:C:T	0	104900162	T	C
14	chr14:104900384:T:A	0	104900384	A	T
14	chr14:104900425:G:A	0	104900425	A	G
14	chr14:104901538:G:A	0	104901538	A	G
14	chr14:104901954:G:A	0	104901954	A	G
14	chr14:104902426:C:T	0	104902426	T	C
14	chr14:104902531:G:A	0	104902531	A	G
14	chr14:104902544:C:A	0	104902544	A	C
14	chr14:104903308:C:T	0	104903308	T	C
14	chr14:104903568:T:C	0	104903568	C	T
14	chr14:104904566:T:G	0	104904566	G	T
14	chr14:104907614:A:G	0	104907614	G	A
14	chr14:104907876:T:C	0	104907876	C	T
14	chr14:104907923:T:C	0	104907923	C	T
14	chr14:104908958:G:A	0	104908958	A	G
14	chr14:104909242:A:G	0	104909242	G	A
14	chr14:104909563:C:T	0	104909563	T	C
14	chr14:104909767:G:A	0	104909767	A	G
14	chr14:104910762:G:A	0	104910762	A	G
14	chr14:104911613:A:T	0	104911613	T	A
14	chr14:104911784:C:T	0	104911784	T	C
14	chr14:104911889:G:A	0	104911889	A	G
14	chr14:104911974:G:A	0	104911974	A	G
14	chr14:104912714:C:T	0	104912714	T	C
14	chr14:104913333:TGAA:T	0	104913333	T	TGAA
14	chr14:104913552:C:T	0	104913552	T	C
14	chr14:104914890:T:C	0	104914890	C	T
14	chr14:104914909:CA:C	0	104914909	C	CA
14	chr14:104914935:C:T	0	104914935	T	C
14	chr14:104915426:T:C	0	104915426	C	T
14	chr14:104915666:T:C	0	104915666	C	T
14	chr14:104916241:G:T	0	104916241	T	G
14	chr14:104916360:A:T	0	104916360	T	A
14	chr14:104917496:C:T	0	104917496	T	C
14	chr14:104917601:A:G	0	104917601	G	A
14	chr14:104918904:C:T	0	104918904	T	C
14	chr14:104918911:G:A	0	104918911	A	G
14	chr14:104919015:A:C	0	104919015	C	A
14	chr14:104919100:G:A	0	104919100	A	G
14	chr14:104919536:T:C	0	104919536	C	T
14	chr14:104919702:T:C	0	104919702	C	T
14	chr14:104919812:G:C	0	104919812	C	G
14	chr14:104919856:G:A	0	104919856	A	G
14	chr14:104919886:T:C	0	104919886	C	T
14	chr14:104919942:G:A	0	104919942	A	G
14	chr14:104920059:T:C	0	104920059	C	T
14	chr14:104920258:G:A	0	104920258	A	G
14	chr14:104920320:G:A	0	104920320	A	G
14	chr14:104920389:C:G	0	104920389	G	C
14	chr14:104920428:A:G	0	104920428	G	A
14	chr14:104920646:A:G	0	104920646	G	A
14	chr14:104920726:G:A	0	104920726	A	G
14	chr14:104920783:A:G	0	104920783	G	A
14	chr14:104921712:T:A	0	104921712	A	T
14	chr14:104921961:A:G	0	104921961	G	A
14	chr14:104922039:G:A	0	104922039	A	G
14	chr14:104922158:C:T	0	104922158	T	C
14	chr14:104922418:A:G	0	104922418	G	A
14	chr14:104924668:C:T	0	104924668	T	C
14	chr14:104925375:T:G	0	104925375	G	T
14	chr14:104926196:A:C	0	104926196	C	A
14	chr14:104926392:A:G	0	104926392	G	A
14	chr14:104927219:G:C	0	104927219	C	G
14	chr14:104927370:C:T	0	104927370	T	C
14	chr14:104927399:G:C	0	104927399	C	G
14	chr14:104927435:C:T	0	104927435	T	C
14	chr14:104928077:C:G	0	104928077	G	C
14	chr14:104928277:C:T	0	104928277	T	C
14	chr14:104928326:C:A	0	104928326	A	C
14	chr14:104928332:C:T	0	104928332	T	C
14	chr14:104928522:G:A	0	104928522	A	G
14	chr14:104929037:G:A	0	104929037	A	G
14	chr14:104929092:A:G	0	104929092	G	A
14	chr14:104936449:G:A	0	104936449	A	G
14	chr14:104936657:T:C	0	104936657	C	T
14	chr14:104937137:C:T	0	104937137	T	C
14	chr14:104938047:T:C	0	104938047	C	T
14	chr14:104939605:G:A	0	104939605	A	G
14	chr14:104939901:A:C	0	104939901	C	A
14	chr14:104940035:C:T	0	104940035	T	C
14	chr14:104940694:A:G	0	104940694	G	A
14	chr14:104940871:T:C	0	104940871	C	T
14	chr14:104941693:A:G	0	104941693	G	A
14	chr14:104941845:T:G	0	104941845	G	T
14	chr14:104941978:T:C	0	104941978	C	T
14	chr14:104942474:A:G	0	104942474	G	A
14	chr14:104943622:G:T	0	104943622	T	G
14	chr14:104944438:A:G	0	104944438	G	A
14	chr14:104946886:A:G	0	104946886	G	A
14	chr14:104947915:C:T	0	104947915	T	C
14	chr14:104947996:A:C	0	104947996	C	A
14	chr14:104948292:G:A	0	104948292	A	G
14	chr14:104952897:T:C	0	104952897	C	T
14	chr14:104953220:G:A	0	104953220	A	G
14	chr14:104953222:A:G	0	104953222	G	A
14	chr14:104953231:A:G	0	104953231	G	A
14	chr14:104953878:T:C	0	104953878	C	T
14	chr14:104954590:A:G	0	104954590	G	A
14	chr14:104954899:CAGCCAGCAGGGTAGTGA:C	0	104954899	C	CAGCCAGCAGGGTAGTGA
14	chr14:104955891:C:T	0	104955891	T	C
14	chr14:104955975:AT:A	0	104955975	A	AT
14	chr14:104956243:T:C	0	104956243	C	T
14	chr14:104956890:A:G	0	104956890	G	A
14	chr14:104957326:T:C	0	104957326	C	T
14	chr14:104957329:A:C	0	104957329	C	A
14	chr14:104958095:G:C	0	104958095	C	G
14	chr14:104961241:A:G	0	104961241	G	A
14	chr14:104961435:AC:A	0	104961435	A	AC
14	chr14:104961443:G:A	0	104961443	A	G
14	chr14:104961445:G:A	0	104961445	A	G
14	chr14:104962377:A:G	0	104962377	G	A
14	chr14:104962476:A:G	0	104962476	G	A
14	chr14:104964401:G:A	0	104964401	A	G
14	chr14:104964590:T:G	0	104964590	G	T
14	chr14:104965612:A:C	0	104965612	C	A
14	chr14:104965707:G:A	0	104965707	A	G
14	chr14:104966033:T:C	0	104966033	C	T
14	chr14:104966792:A:G	0	104966792	G	A
14	chr14:104967085:T:C	0	104967085	C	T
14	chr14:104967274:T:C	0	104967274	C	T
14	chr14:104967442:G:A	0	104967442	A	G
14	chr14:104969057:C:T	0	104969057	T	C
14	chr14:104969312:A:G	0	104969312	G	A
14	chr14:104973669:G:A	0	104973669	A	G
14	chr14:104977358:C:T	0	104977358	T	C
14	chr14:104977675:C:T	0	104977675	T	C
14	chr14:104980383:G:A	0	104980383	A	G
14	chr14:104980738:C:T	0	104980738	T	C
14	chr14:104981149:G:T	0	104981149	T	G
14	chr14:104981269:C:T	0	104981269	T	C
14	chr14:104981285:T:C	0	104981285	C	T
14	chr14:104982000:A:G	0	104982000	G	A
14	chr14:104982001:T:G	0	104982001	G	T
14	chr14:104983665:C:A	0	104983665	A	C
14	chr14:104983772:T:C	0	104983772	C	T
14	chr14:104983775:C:T	0	104983775	T	C
14	chr14:104985305:C:T	0	104985305	T	C
14	chr14:104987076:G:C	0	104987076	C	G
14	chr14:104987889:G:A	0	104987889	A	G
14	chr14:104988192:A:G	0	104988192	G	A
14	chr14:104988618:C:T	0	104988618	T	C
14	chr14:104990824:T:C	0	104990824	C	T
14	chr14:104991434:A:G	0	104991434	G	A
14	chr14:104993587:A:G	0	104993587	G	A
14	chr14:104993950:A:G	0	104993950	G	A
14	chr14:104994022:C:T	0	104994022	T	C
14	chr14:104994092:G:A	0	104994092	A	G
14	chr14:104994202:G:A	0	104994202	A	G
14	chr14:104994521:G:A	0	104994521	A	G
14	chr14:104994730:C:T	0	104994730	T	C
14	chr14:104995495:C:T	0	104995495	T	C
14	chr14:104995721:A:G	0	104995721	G	A
14	chr14:104995732:C:T	0	104995732	T	C
14	chr14:104996233:C:G	0	104996233	G	C
14	chr14:104997826:C:T	0	104997826	T	C
14	chr14:104999504:G:A	0	104999504	A	G
14	chr14:104999690:A:G	0	104999690	G	A
14	chr14:105000328:A:G	0	105000328	G	A
14	chr14:105000903:T:G	0	105000903	G	T
14	chr14:105001628:G:C	0	105001628	C	G
14	chr14:105002427:T:A	0	105002427	A	T
14	chr14:105002448:A:G	0	105002448	G	A
14	chr14:105002569:A:G	0	105002569	G	A
14	chr14:105002696:CAG:C	0	105002696	C	CAG
14	chr14:105003031:G:T	0	105003031	T	G
14	chr14:105003289:G:A	0	105003289	A	G
14	chr14:105003418:C:T	0	105003418	T	C
14	chr14:105003556:G:A	0	105003556	A	G
14	chr14:105003566:G:A	0	105003566	A	G
14	chr14:105003605:C:T	0	105003605	T	C
14	chr14:105004626:T:C	0	105004626	C	T
14	chr14:105005071:G:A	0	105005071	A	G
14	chr14:105005549:C:T	0	105005549	T	C
14	chr14:105006577:C:A	0	105006577	A	C
14	chr14:105006585:A:T	0	105006585	T	A
14	chr14:105006657:T:A	0	105006657	A	T
14	chr14:105007359:G:C	0	105007359	C	G
14	chr14:105007566:C:T	0	105007566	T	C
14	chr14:105008503:A:G	0	105008503	G	A
14	chr14:105008933:C:T	0	105008933	T	C
14	chr14:105009154:C:T	0	105009154	T	C
14	chr14:105009342:T:C	0	105009342	C	T
14	chr14:105009654:T:C	0	105009654	C	T
14	chr14:105009728:T:C	0	105009728	C	T
14	chr14:105010321:T:C	0	105010321	C	T
14	chr14:105010332:AG:A	0	105010332	A	AG
14	chr14:105011276:T:C	0	105011276	C	T
14	chr14:105011765:G:A	0	105011765	A	G
14	chr14:105012247:A:G	0	105012247	G	A
14	chr14:105013153:T:C	0	105013153	C	T
14	chr14:105013688:G:A	0	105013688	A	G
14	chr14:105013817:C:T	0	105013817	T	C
14	chr14:105013900:G:A	0	105013900	A	G
14	chr14:105013903:G:A	0	105013903	A	G
14	chr14:105014091:G:C	0	105014091	C	G
14	chr14:105014250:C:T	0	105014250	T	C
14	chr14:105014304:A:G	0	105014304	G	A
14	chr14:105014433:T:A	0	105014433	A	T
14	chr14:105014821:C:A	0	105014821	A	C
14	chr14:105015590:C:T	0	105015590	T	C
14	chr14:105015651:A:G	0	105015651	G	A
14	chr14:105015939:C:T	0	105015939	T	C
14	chr14:105016015:G:A	0	105016015	A	G
14	chr14:105016036:A:T	0	105016036	T	A
14	chr14:105016292:C:T	0	105016292	T	C
14	chr14:105017702:G:A	0	105017702	A	G
14	chr14:105017947:C:T	0	105017947	T	C
14	chr14:105018444:A:G	0	105018444	G	A
14	chr14:105018699:C:G	0	105018699	G	C
14	chr14:105018757:G:A	0	105018757	A	G
14	chr14:105019820:G:A	0	105019820	A	G
14	chr14:105019943:C:A	0	105019943	A	C
14	chr14:105020176:C:T	0	105020176	T	C
14	chr14:105020392:G:A	0	105020392	A	G
14	chr14:105020412:G:A	0	105020412	A	G
14	chr14:105020421:C:T	0	105020421	T	C
14	chr14:105020594:G:A	0	105020594	A	G
14	chr14:105021480:G:T	0	105021480	T	G
14	chr14:105021660:T:G	0	105021660	G	T
14	chr14:105022482:G:T	0	105022482	T	G
14	chr14:105023575:T:C	0	105023575	C	T
14	chr14:105023728:TGAA:T	0	105023728	T	TGAA
14	chr14:105024753:CTG:C	0	105024753	C	CTG
14	chr14:105026017:TACTG:T	0	105026017	T	TACTG
14	chr14:105026698:AC:A	0	105026698	A	AC
14	chr14:105026773:C:G	0	105026773	G	C
14	chr14:105026838:C:T	0	105026838	T	C
14	chr14:105026895:AAAT:A	0	105026895	A	AAAT
14	chr14:105029032:C:T	0	105029032	T	C
14	chr14:105029213:T:G	0	105029213	G	T
14	chr14:105029549:T:C	0	105029549	C	T
14	chr14:105029808:G:A	0	105029808	A	G
14	chr14:105029938:C:T	0	105029938	T	C
14	chr14:105031163:G:A	0	105031163	A	G
14	chr14:105031279:A:G	0	105031279	G	A
14	chr14:105031282:T:C	0	105031282	C	T
14	chr14:105031573:G:A	0	105031573	A	G
14	chr14:105031574:C:T	0	105031574	T	C
14	chr14:105031803:A:G	0	105031803	G	A
14	chr14:105032448:G:A	0	105032448	A	G
14	chr14:105032736:T:C	0	105032736	C	T
14	chr14:105033821:C:T	0	105033821	T	C
14	chr14:105034078:T:C	0	105034078	C	T
14	chr14:105034216:A:G	0	105034216	G	A
14	chr14:105037339:T:C	0	105037339	C	T
14	chr14:105038666:T:C	0	105038666	C	T
14	chr14:105038933:C:T	0	105038933	T	C
14	chr14:105039912:A:G	0	105039912	G	A
14	chr14:105041045:C:T	0	105041045	T	C
14	chr14:105041300:C:A	0	105041300	A	C
14	chr14:105042240:A:G	0	105042240	G	A
14	chr14:105042329:A:G	0	105042329	G	A
14	chr14:105042661:G:T	0	105042661	T	G
14	chr14:105042905:A:G	0	105042905	G	A
14	chr14:105044138:T:C	0	105044138	C	T
14	chr14:105044174:A:C	0	105044174	C	A
14	chr14:105044277:G:A	0	105044277	A	G
14	chr14:105044944:T:C	0	105044944	C	T
14	chr14:105044972:T:C	0	105044972	C	T
14	chr14:105045526:T:C	0	105045526	C	T
14	chr14:105046031:G:C	0	105046031	C	G
14	chr14:105048766:G:A	0	105048766	A	G
14	chr14:105049463:A:G	0	105049463	G	A
14	chr14:105049492:A:G	0	105049492	G	A
14	chr14:105049889:C:T	0	105049889	T	C
14	chr14:105052119:A:C	0	105052119	C	A
14	chr14:105054338:C:T	0	105054338	T	C
14	chr14:105055003:A:G	0	105055003	G	A
14	chr14:105055864:C:T	0	105055864	T	C
14	chr14:105057326:G:A	0	105057326	A	G
14	chr14:105057480:G:A	0	105057480	A	G
14	chr14:105057805:T:C	0	105057805	C	T
14	chr14:105060779:C:T	0	105060779	T	C
14	chr14:105060874:G:A	0	105060874	A	G
14	chr14:105061398:C:T	0	105061398	T	C
14	chr14:105061875:T:C	0	105061875	C	T
14	chr14:105062603:C:T	0	105062603	T	C
14	chr14:105063193:A:T	0	105063193	T	A
14	chr14:105063997:G:A	0	105063997	A	G
14	chr14:105065087:C:A	0	105065087	A	C
14	chr14:105065608:A:G	0	105065608	G	A
14	chr14:105065665:T:C	0	105065665	C	T
14	chr14:105066475:A:G	0	105066475	G	A
14	chr14:105067311:T:C	0	105067311	C	T
14	chr14:105067350:A:T	0	105067350	T	A
14	chr14:105067541:G:A	0	105067541	A	G
14	chr14:105067561:G:A	0	105067561	A	G
14	chr14:105067672:G:A	0	105067672	A	G
14	chr14:105068766:A:G	0	105068766	G	A
14	chr14:105069825:T:C	0	105069825	C	T
14	chr14:105070994:T:C	0	105070994	C	T
14	chr14:105071962:C:T	0	105071962	T	C
14	chr14:105072189:C:T	0	105072189	T	C
14	chr14:105072506:A:G	0	105072506	G	A
14	chr14:105072657:G:A	0	105072657	A	G
14	chr14:105073522:T:C	0	105073522	C	T
14	chr14:105074340:C:T	0	105074340	T	C
14	chr14:105074415:G:A	0	105074415	A	G
14	chr14:105074684:T:C	0	105074684	C	T
14	chr14:105074860:G:A	0	105074860	A	G
14	chr14:105075961:G:A	0	105075961	A	G
14	chr14:105076883:C:T	0	105076883	T	C
14	chr14:105076911:C:T	0	105076911	T	C
14	chr14:105077042:C:G	0	105077042	G	C
14	chr14:105077448:A:T	0	105077448	T	A
14	chr14:105078768:C:G	0	105078768	G	C
14	chr14:105080374:G:T	0	105080374	T	G
14	chr14:105081839:A:G	0	105081839	G	A
14	chr14:105085746:T:C	0	105085746	C	T
14	chr14:105087055:G:A	0	105087055	A	G
14	chr14:105087325:T:C	0	105087325	C	T
14	chr14:105087426:C:T	0	105087426	T	C
14	chr14:105088190:G:A	0	105088190	A	G
14	chr14:105088289:C:G	0	105088289	G	C
14	chr14:105088924:T:G	0	105088924	G	T
14	chr14:105089059:G:A	0	105089059	A	G
14	chr14:105090373:T:C	0	105090373	C	T
14	chr14:105090603:C:T	0	105090603	T	C
14	chr14:105091325:T:G	0	105091325	G	T
14	chr14:105092023:A:G	0	105092023	G	A
14	chr14:105092602:A:G	0	105092602	G	A
14	chr14:105092760:G:A	0	105092760	A	G
14	chr14:105093152:G:C	0	105093152	C	G
14	chr14:105093754:A:G	0	105093754	G	A
14	chr14:105094341:A:G	0	105094341	G	A
14	chr14:105094775:G:A	0	105094775	A	G
14	chr14:105096264:G:A	0	105096264	A	G
14	chr14:105096360:C:G	0	105096360	G	C
14	chr14:105096395:A:G	0	105096395	G	A
14	chr14:105096398:T:C	0	105096398	C	T
14	chr14:105096428:A:G	0	105096428	G	A
14	chr14:105096723:C:A	0	105096723	A	C
14	chr14:105096925:T:A	0	105096925	A	T
14	chr14:105096974:T:C	0	105096974	C	T
14	chr14:105097032:T:C	0	105097032	C	T
14	chr14:105097323:G:C	0	105097323	C	G
14	chr14:105097810:G:A	0	105097810	A	G
14	chr14:105098258:T:A	0	105098258	A	T
14	chr14:105098397:G:A	0	105098397	A	G
14	chr14:105098703:T:TTC	0	105098703	TTC	T
14	chr14:105099433:C:T	0	105099433	T	C
14	chr14:105100109:G:A	0	105100109	A	G
14	chr14:105100813:C:G	0	105100813	G	C
14	chr14:105101154:C:T	0	105101154	T	C
14	chr14:105101169:G:A	0	105101169	A	G
14	chr14:105101460:T:TTA	0	105101460	TTA	T
14	chr14:105102450:T:C	0	105102450	C	T
14	chr14:105102833:T:C	0	105102833	C	T
14	chr14:105103028:C:T	0	105103028	T	C
14	chr14:105103661:A:G	0	105103661	G	A
14	chr14:105103712:A:G	0	105103712	G	A
14	chr14:105103765:G:T	0	105103765	T	G
14	chr14:105104278:A:G	0	105104278	G	A
14	chr14:105104484:G:A	0	105104484	A	G
14	chr14:105104587:T:G	0	105104587	G	T
14	chr14:105104680:A:G	0	105104680	G	A
14	chr14:105105557:C:T	0	105105557	T	C
14	chr14:105105622:G:A	0	105105622	A	G
14	chr14:105106202:G:A	0	105106202	A	G
14	chr14:105106412:T:C	0	105106412	C	T
14	chr14:105107636:T:C	0	105107636	C	T
14	chr14:105107956:G:A	0	105107956	A	G
14	chr14:105108228:T:C	0	105108228	C	T
14	chr14:105108871:C:T	0	105108871	T	C
14	chr14:105109356:C:G	0	105109356	G	C
14	chr14:105109364:G:A	0	105109364	A	G
14	chr14:105109798:TA:T	0	105109798	T	TA
14	chr14:105113403:T:C	0	105113403	C	T
14	chr14:105113405:G:A	0	105113405	A	G
14	chr14:105113470:A:G	0	105113470	G	A
14	chr14:105113565:C:T	0	105113565	T	C
14	chr14:105113626:A:AT	0	105113626	AT	A
14	chr14:105113846:A:G	0	105113846	G	A
14	chr14:105113886:C:T	0	105113886	T	C
14	chr14:105113904:TA:T	0	105113904	T	TA
14	chr14:105114000:G:A	0	105114000	A	G
14	chr14:105114187:C:T	0	105114187	T	C
14	chr14:105114461:G:A	0	105114461	A	G
14	chr14:105114870:C:T	0	105114870	T	C
14	chr14:105114958:G:A	0	105114958	A	G
14	chr14:105115114:A:C	0	105115114	C	A
14	chr14:105115636:A:G	0	105115636	G	A
14	chr14:105115843:G:A	0	105115843	A	G
14	chr14:105116187:G:A	0	105116187	A	G
14	chr14:105116526:C:T	0	105116526	T	C
14	chr14:105116927:T:C	0	105116927	C	T
14	chr14:105117588:T:TC	0	105117588	TC	T
14	chr14:105117893:C:T	0	105117893	T	C
14	chr14:105118094:A:G	0	105118094	G	A
14	chr14:105118468:C:T	0	105118468	T	C
14	chr14:105118798:A:G	0	105118798	G	A
14	chr14:105119010:G:A	0	105119010	A	G
14	chr14:105119271:G:A	0	105119271	A	G
14	chr14:105120102:C:T	0	105120102	T	C
14	chr14:105120600:G:T	0	105120600	T	G
14	chr14:105121176:C:T	0	105121176	T	C
14	chr14:105121307:C:T	0	105121307	T	C
14	chr14:105121327:G:A	0	105121327	A	G
14	chr14:105122591:A:G	0	105122591	G	A
14	chr14:105122695:G:A	0	105122695	A	G
14	chr14:105123299:T:C	0	105123299	C	T
14	chr14:105123936:T:C	0	105123936	C	T
14	chr14:105124130:T:C	0	105124130	C	T
14	chr14:105124527:G:A	0	105124527	A	G
14	chr14:105124547:T:C	0	105124547	C	T
14	chr14:105125040:G:A	0	105125040	A	G
14	chr14:105125329:A:G	0	105125329	G	A
14	chr14:105125854:G:A	0	105125854	A	G
14	chr14:105125922:A:G	0	105125922	G	A
14	chr14:105125938:T:G	0	105125938	G	T
14	chr14:105125957:C:T	0	105125957	T	C
14	chr14:105127458:TTTTTC:T	0	105127458	T	TTTTTC
14	chr14:105127800:T:C	0	105127800	C	T
14	chr14:105128355:C:T	0	105128355	T	C
14	chr14:105128764:A:G	0	105128764	G	A
14	chr14:105128879:T:A	0	105128879	A	T
14	chr14:105129314:T:C	0	105129314	C	T
14	chr14:105129481:T:C	0	105129481	C	T
14	chr14:105129673:C:A	0	105129673	A	C
14	chr14:105129717:G:A	0	105129717	A	G
14	chr14:105130655:G:A	0	105130655	A	G
14	chr14:105130806:C:T	0	105130806	T	C
14	chr14:105130901:C:T	0	105130901	T	C
14	chr14:105130910:G:A	0	105130910	A	G
14	chr14:105131139:A:G	0	105131139	G	A
14	chr14:105131711:T:A	0	105131711	A	T
14	chr14:105133297:T:C	0	105133297	C	T
14	chr14:105133609:A:G	0	105133609	G	A
14	chr14:105134327:C:T	0	105134327	T	C
14	chr14:105134658:G:A	0	105134658	A	G
14	chr14:105136282:C:T	0	105136282	T	C
14	chr14:105137507:A:T	0	105137507	T	A
14	chr14:105138862:T:C	0	105138862	C	T
14	chr14:105139013:T:C	0	105139013	C	T
14	chr14:105139306:G:A	0	105139306	A	G
14	chr14:105140868:T:C	0	105140868	C	T
14	chr14:105141642:C:T	0	105141642	T	C
14	chr14:105142066:A:G	0	105142066	G	A
14	chr14:105142227:C:T	0	105142227	T	C
14	chr14:105144094:T:G	0	105144094	G	T
14	chr14:105144945:A:G	0	105144945	G	A
14	chr14:105145438:A:G	0	105145438	G	A
14	chr14:105146548:G:A	0	105146548	A	G
14	chr14:105146702:C:T	0	105146702	T	C
14	chr14:105148637:T:C	0	105148637	C	T
14	chr14:105148689:A:G	0	105148689	G	A
14	chr14:105150221:C:T	0	105150221	T	C
14	chr14:105150705:C:T	0	105150705	T	C
14	chr14:105151130:G:A	0	105151130	A	G
14	chr14:105151554:C:T	0	105151554	T	C
14	chr14:105152392:G:A	0	105152392	A	G
14	chr14:105154351:G:A	0	105154351	A	G
14	chr14:105157175:T:C	0	105157175	C	T
14	chr14:105158356:T:C	0	105158356	C	T
14	chr14:105159087:C:T	0	105159087	T	C
14	chr14:105162423:A:G	0	105162423	G	A
14	chr14:105163695:G:A	0	105163695	A	G
14	chr14:105164152:C:T	0	105164152	T	C
14	chr14:105164639:T:C	0	105164639	C	T
14	chr14:105165026:C:T	0	105165026	T	C
14	chr14:105167162:G:A	0	105167162	A	G
14	chr14:105169775:T:C	0	105169775	C	T
14	chr14:105170793:C:T	0	105170793	T	C
14	chr14:105170921:T:C	0	105170921	C	T
14	chr14:105171410:G:A	0	105171410	A	G
14	chr14:105171880:C:T	0	105171880	T	C
14	chr14:105172594:T:C	0	105172594	C	T
14	chr14:105172704:G:A	0	105172704	A	G
14	chr14:105173739:G:A	0	105173739	A	G
14	chr14:105174123:G:A	0	105174123	A	G
14	chr14:105174149:A:G	0	105174149	G	A
14	chr14:105175148:T:C	0	105175148	C	T
14	chr14:105175801:C:T	0	105175801	T	C
14	chr14:105176302:A:G	0	105176302	G	A
14	chr14:105177814:T:C	0	105177814	C	T
14	chr14:105178045:G:A	0	105178045	A	G
14	chr14:105178084:G:A	0	105178084	A	G
14	chr14:105178850:T:A	0	105178850	A	T
14	chr14:105179842:G:A	0	105179842	A	G
14	chr14:105182269:G:A	0	105182269	A	G
14	chr14:105182271:T:C	0	105182271	C	T
14	chr14:105182478:CG:TG	0	105182478	TG	CG
14	chr14:105182564:T:C	0	105182564	C	T
14	chr14:105185217:C:T	0	105185217	T	C
14	chr14:105187513:C:T	0	105187513	T	C
14	chr14:105188269:C:T	0	105188269	T	C
14	chr14:105188381:A:G	0	105188381	G	A
14	chr14:105195786:T:G	0	105195786	G	T
14	chr14:105197253:C:T	0	105197253	T	C
14	chr14:105200385:C:T	0	105200385	T	C
14	chr14:105204222:T:C	0	105204222	C	T
14	chr14:105204358:C:T	0	105204358	T	C
14	chr14:105204654:A:G	0	105204654	G	A
14	chr14:105204753:C:T	0	105204753	T	C
14	chr14:105204895:C:A	0	105204895	A	C
14	chr14:105205729:A:C	0	105205729	C	A
14	chr14:105206160:C:T	0	105206160	T	C
14	chr14:105206198:A:G	0	105206198	G	A
14	chr14:105207888:A:G	0	105207888	G	A
14	chr14:105208898:C:T	0	105208898	T	C
14	chr14:105209000:T:C	0	105209000	C	T
14	chr14:105209062:T:C	0	105209062	C	T
14	chr14:105209711:G:C	0	105209711	C	G
14	chr14:105211929:G:A	0	105211929	A	G
14	chr14:105212481:C:T	0	105212481	T	C
14	chr14:105212718:A:G	0	105212718	G	A
14	chr14:105213036:G:T	0	105213036	T	G
14	chr14:105213054:C:T	0	105213054	T	C
14	chr14:105213591:T:C	0	105213591	C	T
14	chr14:105214077:G:A	0	105214077	A	G
14	chr14:105215265:C:T	0	105215265	T	C
14	chr14:105215330:A:G	0	105215330	G	A
14	chr14:105215920:A:G	0	105215920	G	A
14	chr14:105216190:C:T	0	105216190	T	C
14	chr14:105217049:T:C	0	105217049	C	T
14	chr14:105218384:T:C	0	105218384	C	T
14	chr14:105219463:C:T	0	105219463	T	C
14	chr14:105219528:T:C	0	105219528	C	T
14	chr14:105219809:T:C	0	105219809	C	T
14	chr14:105220233:T:C	0	105220233	C	T
14	chr14:105220515:G:A	0	105220515	A	G
14	chr14:105221199:A:G	0	105221199	G	A
14	chr14:105221434:T:C	0	105221434	C	T
14	chr14:105221745:C:T	0	105221745	T	C
14	chr14:105223310:G:A	0	105223310	A	G
14	chr14:105227003:A:C	0	105227003	C	A
14	chr14:105228520:A:G	0	105228520	G	A
14	chr14:105228533:G:A	0	105228533	A	G
14	chr14:105229156:C:T	0	105229156	T	C
14	chr14:105241594:G:A	0	105241594	A	G
14	chr14:105241952:C:T	0	105241952	T	C
14	chr14:105241989:A:G	0	105241989	G	A
14	chr14:105243255:C:A	0	105243255	A	C
14	chr14:105243269:A:T	0	105243269	T	A
14	chr14:105243685:A:G	0	105243685	G	A
14	chr14:105243901:A:C	0	105243901	C	A
14	chr14:105244149:C:A	0	105244149	A	C
14	chr14:105244420:G:A	0	105244420	A	G
14	chr14:105244529:G:A	0	105244529	A	G
14	chr14:105244563:G:A	0	105244563	A	G
14	chr14:105246156:C:T	0	105246156	T	C
14	chr14:105246397:C:T	0	105246397	T	C
14	chr14:105246519:G:A	0	105246519	A	G
14	chr14:105246658:T:C	0	105246658	C	T
14	chr14:105246797:T:C	0	105246797	C	T
14	chr14:105246882:A:G	0	105246882	G	A
14	chr14:105247112:C:T	0	105247112	T	C
14	chr14:105247636:A:G	0	105247636	G	A
14	chr14:105250928:C:T	0	105250928	T	C
14	chr14:105250942:T:C	0	105250942	C	T
14	chr14:105251111:G:C	0	105251111	C	G
14	chr14:105251459:G:A	0	105251459	A	G
14	chr14:105252048:A:T	0	105252048	T	A
14	chr14:105252070:C:T	0	105252070	T	C
14	chr14:105252844:T:C	0	105252844	C	T
14	chr14:105252969:G:A	0	105252969	A	G
14	chr14:105253797:G:C	0	105253797	C	G
14	chr14:105254466:A:C	0	105254466	C	A
14	chr14:105255266:G:C	0	105255266	C	G
14	chr14:105256639:G:C	0	105256639	C	G
14	chr14:105256766:C:T	0	105256766	T	C
14	chr14:105257741:G:C	0	105257741	C	G
14	chr14:105258221:A:G	0	105258221	G	A
14	chr14:105258362:A:G	0	105258362	G	A
14	chr14:105259371:AGAGGTCGAGGTT:A	0	105259371	A	AGAGGTCGAGGTT
14	chr14:105260030:C:T	0	105260030	T	C
14	chr14:105260914:T:C	0	105260914	C	T
14	chr14:105263105:T:C	0	105263105	C	T
14	chr14:105263592:CAG:C	0	105263592	C	CAG
14	chr14:105263653:C:T	0	105263653	T	C
14	chr14:105263782:G:A	0	105263782	A	G
14	chr14:105264615:C:T	0	105264615	T	C
14	chr14:105265490:G:A	0	105265490	A	G
14	chr14:105265669:G:A	0	105265669	A	G
14	chr14:105265833:A:G	0	105265833	G	A
14	chr14:105266214:G:C	0	105266214	C	G
14	chr14:105266425:A:T	0	105266425	T	A
14	chr14:105266586:A:G	0	105266586	G	A
14	chr14:105266777:T:C	0	105266777	C	T
14	chr14:105266958:G:A	0	105266958	A	G
14	chr14:105267572:A:G	0	105267572	G	A
14	chr14:105268228:G:A	0	105268228	A	G
14	chr14:105268827:G:A	0	105268827	A	G
14	chr14:105269088:G:A	0	105269088	A	G
14	chr14:105269772:A:G	0	105269772	G	A
14	chr14:105269797:T:G	0	105269797	G	T
14	chr14:105270042:C:T	0	105270042	T	C
14	chr14:105271448:A:G	0	105271448	G	A
14	chr14:105273140:G:A	0	105273140	A	G
14	chr14:105273895:G:A	0	105273895	A	G
14	chr14:105274755:A:G	0	105274755	G	A
14	chr14:105274973:G:A	0	105274973	A	G
14	chr14:105275018:T:C	0	105275018	C	T
14	chr14:105278782:T:C	0	105278782	C	T
14	chr14:105279444:A:G	0	105279444	G	A
14	chr14:105279528:CTA:C	0	105279528	C	CTA
14	chr14:105279750:G:C	0	105279750	C	G
14	chr14:105282512:G:T	0	105282512	T	G
14	chr14:105282525:T:C	0	105282525	C	T
14	chr14:105282757:A:C	0	105282757	C	A
14	chr14:105283245:A:G	0	105283245	G	A
14	chr14:105284076:G:A	0	105284076	A	G
14	chr14:105286067:T:C	0	105286067	C	T
14	chr14:105286121:G:A	0	105286121	A	G
14	chr14:105286644:T:C	0	105286644	C	T
14	chr14:105287869:A:G	0	105287869	G	A
14	chr14:105288195:T:C	0	105288195	C	T
14	chr14:105288607:G:A	0	105288607	A	G
14	chr14:105288823:C:T	0	105288823	T	C
14	chr14:105289440:GAT:G	0	105289440	G	GAT
14	chr14:105290148:A:G	0	105290148	G	A
14	chr14:105290554:A:G	0	105290554	G	A
14	chr14:105290607:C:T	0	105290607	T	C
14	chr14:105291055:T:C	0	105291055	C	T
14	chr14:105291681:G:A	0	105291681	A	G
14	chr14:105291880:A:C	0	105291880	C	A
14	chr14:105292627:C:T	0	105292627	T	C
14	chr14:105292637:C:T	0	105292637	T	C
14	chr14:105292672:A:G	0	105292672	G	A
14	chr14:105292805:G:A	0	105292805	A	G
14	chr14:105292889:T:C	0	105292889	C	T
14	chr14:105293426:C:A	0	105293426	A	C
14	chr14:105293503:T:C	0	105293503	C	T
14	chr14:105293879:A:G	0	105293879	G	A
14	chr14:105293908:A:G	0	105293908	G	A
14	chr14:105294093:T:C	0	105294093	C	T
14	chr14:105294984:C:T	0	105294984	T	C
14	chr14:105295255:T:C	0	105295255	C	T
14	chr14:105296300:G:A	0	105296300	A	G
14	chr14:105296373:C:T	0	105296373	T	C
14	chr14:105297762:T:C	0	105297762	C	T
14	chr14:105300790:C:A	0	105300790	A	C
14	chr14:105301794:C:CT	0	105301794	CT	C
14	chr14:105302153:A:T	0	105302153	T	A
14	chr14:105302162:A:G	0	105302162	G	A
14	chr14:105303433:CAG:C	0	105303433	C	CAG
14	chr14:105303518:T:C	0	105303518	C	T
14	chr14:105304342:A:G	0	105304342	G	A
14	chr14:105304929:T:C	0	105304929	C	T
14	chr14:105304981:C:G	0	105304981	G	C
14	chr14:105306691:T:C	0	105306691	C	T
14	chr14:105309352:T:TC	0	105309352	TC	T
14	chr14:105310757:A:G	0	105310757	G	A
14	chr14:105317088:T:C	0	105317088	C	T
14	chr14:105318590:C:T	0	105318590	T	C
14	chr14:105318808:G:A	0	105318808	A	G
14	chr14:105319009:A:G	0	105319009	G	A
14	chr14:105320178:G:A	0	105320178	A	G
14	chr14:105320743:C:T	0	105320743	T	C
14	chr14:105321329:TC:T	0	105321329	T	TC
14	chr14:105322739:C:T	0	105322739	T	C
14	chr14:105326004:T:C	0	105326004	C	T
14	chr14:105328540:T:C	0	105328540	C	T
14	chr14:105331389:G:A	0	105331389	A	G
14	chr14:105331546:T:C	0	105331546	C	T
14	chr14:105332210:T:C	0	105332210	C	T
14	chr14:105333444:A:G	0	105333444	G	A
14	chr14:105333732:A:G	0	105333732	G	A
14	chr14:105334181:T:C	0	105334181	C	T
14	chr14:105334323:A:G	0	105334323	G	A
14	chr14:105337139:A:C	0	105337139	C	A
14	chr14:105340459:T:C	0	105340459	C	T
14	chr14:105340814:C:T	0	105340814	T	C
14	chr14:105343199:C:G	0	105343199	G	C
14	chr14:105343943:T:C	0	105343943	C	T
14	chr14:105345355:T:C	0	105345355	C	T
14	chr14:105351869:G:A	0	105351869	A	G
14	chr14:105357921:T:C	0	105357921	C	T
14	chr14:105361232:A:G	0	105361232	G	A
14	chr14:105361404:G:A	0	105361404	A	G
14	chr14:105362185:A:G	0	105362185	G	A
14	chr14:105366526:T:C	0	105366526	C	T
14	chr14:105369804:T:C	0	105369804	C	T
14	chr14:105373950:G:A	0	105373950	A	G
14	chr14:105374346:A:T	0	105374346	T	A
14	chr14:105374495:C:T	0	105374495	T	C
14	chr14:105378233:T:C	0	105378233	C	T
14	chr14:105379119:T:C	0	105379119	C	T
14	chr14:105379456:G:A	0	105379456	A	G
14	chr14:105379551:A:G	0	105379551	G	A
14	chr14:105380166:T:C	0	105380166	C	T
14	chr14:105381511:G:C	0	105381511	C	G
14	chr14:105382554:T:C	0	105382554	C	T
14	chr14:105398309:T:G	0	105398309	G	T
14	chr14:105399841:CA:C	0	105399841	C	CA
14	chr14:105400301:C:T	0	105400301	T	C
14	chr14:105401674:G:T	0	105401674	T	G
14	chr14:105402715:T:C	0	105402715	C	T
14	chr14:105405432:G:A	0	105405432	A	G
14	chr14:105405915:G:A	0	105405915	A	G
14	chr14:105406575:G:A	0	105406575	A	G
14	chr14:105406625:C:G	0	105406625	G	C
14	chr14:105406807:T:C	0	105406807	C	T
14	chr14:105406959:T:C	0	105406959	C	T
14	chr14:105410359:G:A	0	105410359	A	G
14	chr14:105410720:C:T	0	105410720	T	C
14	chr14:105415411:C:T	0	105415411	T	C
14	chr14:105415674:A:G	0	105415674	G	A
14	chr14:105417834:T:C	0	105417834	C	T
14	chr14:105421051:C:T	0	105421051	T	C
14	chr14:105421115:T:TGG	0	105421115	TGG	T
14	chr14:105428994:G:A	0	105428994	A	G
14	chr14:105429542:C:G	0	105429542	G	C
14	chr14:105430564:T:A	0	105430564	A	T
14	chr14:105430571:G:A	0	105430571	A	G
14	chr14:105431071:G:A	0	105431071	A	G
14	chr14:105433238:A:G	0	105433238	G	A
14	chr14:105433330:G:A	0	105433330	A	G
14	chr14:105433481:G:C	0	105433481	C	G
14	chr14:105434209:C:T	0	105434209	T	C
14	chr14:105435413:C:A	0	105435413	A	C
14	chr14:105437044:C:T	0	105437044	T	C
14	chr14:105437387:G:A	0	105437387	A	G
14	chr14:105438493:C:T	0	105438493	T	C
14	chr14:105439736:C:T	0	105439736	T	C
14	chr14:105441096:C:T	0	105441096	T	C
14	chr14:105441305:C:T	0	105441305	T	C
14	chr14:105441757:A:G	0	105441757	G	A
14	chr14:105442443:G:A	0	105442443	A	G
14	chr14:105443099:C:T	0	105443099	T	C
14	chr14:105444461:G:A	0	105444461	A	G
14	chr14:105450460:G:A	0	105450460	A	G
14	chr14:105451883:C:T	0	105451883	T	C
14	chr14:105455345:T:A	0	105455345	A	T
14	chr14:105455894:C:T	0	105455894	T	C
14	chr14:105458201:G:A	0	105458201	A	G
14	chr14:105458225:C:T	0	105458225	T	C
14	chr14:105458449:G:A	0	105458449	A	G
14	chr14:105458828:C:T	0	105458828	T	C
14	chr14:105458868:C:T	0	105458868	T	C
14	chr14:105458928:C:A	0	105458928	A	C
14	chr14:105458963:T:C	0	105458963	C	T
14	chr14:105461096:T:C	0	105461096	C	T
14	chr14:105461134:A:G	0	105461134	G	A
14	chr14:105461599:C:T	0	105461599	T	C
14	chr14:105462548:C:T	0	105462548	T	C
14	chr14:105463168:G:A	0	105463168	A	G
14	chr14:105463408:C:T	0	105463408	T	C
14	chr14:105464069:G:A	0	105464069	A	G
14	chr14:105464586:G:A	0	105464586	A	G
14	chr14:105466119:G:A	0	105466119	A	G
14	chr14:105466207:G:A	0	105466207	A	G
14	chr14:105468704:A:G	0	105468704	G	A
14	chr14:105469487:G:A	0	105469487	A	G
14	chr14:105470935:G:A	0	105470935	A	G
14	chr14:105472502:A:G	0	105472502	G	A
14	chr14:105472794:C:T	0	105472794	T	C
14	chr14:105477342:G:A	0	105477342	A	G
14	chr14:105479554:C:T	0	105479554	T	C
14	chr14:105480505:A:G	0	105480505	G	A
14	chr14:105480707:C:T	0	105480707	T	C
14	chr14:105482547:T:C	0	105482547	C	T
14	chr14:105483430:G:T	0	105483430	T	G
14	chr14:105483884:C:T	0	105483884	T	C
14	chr14:105484982:T:C	0	105484982	C	T
14	chr14:105485200:G:A	0	105485200	A	G
14	chr14:105485934:A:G	0	105485934	G	A
14	chr14:105486867:T:C	0	105486867	C	T
14	chr14:105487258:T:C	0	105487258	C	T
14	chr14:105487998:T:C	0	105487998	C	T
14	chr14:105488402:A:G	0	105488402	G	A
14	chr14:105488612:A:G	0	105488612	G	A
14	chr14:105491554:G:A	0	105491554	A	G
14	chr14:105494757:C:T	0	105494757	T	C
14	chr14:105494873:TTTTA:T	0	105494873	T	TTTTA
14	chr14:105495062:G:A	0	105495062	A	G
14	chr14:105495897:T:C	0	105495897	C	T
14	chr14:105496032:A:G	0	105496032	G	A
14	chr14:105496500:C:A	0	105496500	A	C
14	chr14:105496594:C:T	0	105496594	T	C
14	chr14:105496643:C:T	0	105496643	T	C
14	chr14:105496830:A:G	0	105496830	G	A
14	chr14:105496911:C:T	0	105496911	T	C
14	chr14:105497607:C:T	0	105497607	T	C
14	chr14:105497608:T:C	0	105497608	C	T
14	chr14:105499035:G:A	0	105499035	A	G
14	chr14:105500268:A:G	0	105500268	G	A
14	chr14:105500275:C:T	0	105500275	T	C
14	chr14:105500941:G:A	0	105500941	A	G
14	chr14:105501851:ACTT:A	0	105501851	A	ACTT
14	chr14:105502363:C:T	0	105502363	T	C
14	chr14:105502574:G:A	0	105502574	A	G
14	chr14:105502724:C:T	0	105502724	T	C
14	chr14:105502775:T:C	0	105502775	C	T
14	chr14:105503059:A:G	0	105503059	G	A
14	chr14:105503839:A:G	0	105503839	G	A
14	chr14:105504452:C:T	0	105504452	T	C
14	chr14:105505027:G:GA	0	105505027	GA	G
14	chr14:105505333:A:G	0	105505333	G	A
14	chr14:105505365:A:G	0	105505365	G	A
14	chr14:105505457:T:C	0	105505457	C	T
14	chr14:105505557:A:G	0	105505557	G	A
14	chr14:105506225:G:A	0	105506225	A	G
14	chr14:105506784:G:A	0	105506784	A	G
14	chr14:105507214:T:A	0	105507214	A	T
14	chr14:105508164:A:G	0	105508164	G	A
14	chr14:105508359:G:A	0	105508359	A	G
14	chr14:105508444:T:C	0	105508444	C	T
14	chr14:105510284:T:C	0	105510284	C	T
14	chr14:105510813:T:C	0	105510813	C	T
14	chr14:105510976:T:C	0	105510976	C	T
14	chr14:105511069:G:A	0	105511069	A	G
14	chr14:105512200:T:G	0	105512200	G	T
14	chr14:105512678:G:A	0	105512678	A	G
14	chr14:105514141:A:G	0	105514141	G	A
14	chr14:105514241:GA:G	0	105514241	G	GA
14	chr14:105514904:C:T	0	105514904	T	C
14	chr14:105515265:C:T	0	105515265	T	C
14	chr14:105516443:A:G	0	105516443	G	A
14	chr14:105516759:C:T	0	105516759	T	C
14	chr14:105517403:A:G	0	105517403	G	A
14	chr14:105519302:TGGCACATGGATCACTTTGGGGGGCTTA:T	0	105519302	T	TGGCACATGGATCACTTTGGGGGGCTTA
14	chr14:105520242:A:G	0	105520242	G	A
14	chr14:105520322:C:T	0	105520322	T	C
14	chr14:105521829:T:C	0	105521829	C	T
14	chr14:105523262:C:T	0	105523262	T	C
14	chr14:105525846:A:C	0	105525846	C	A
14	chr14:105526921:G:A	0	105526921	A	G
14	chr14:105530004:C:G	0	105530004	G	C
14	chr14:105532207:T:C	0	105532207	C	T
14	chr14:105534640:A:G	0	105534640	G	A
14	chr14:105535084:C:T	0	105535084	T	C
14	chr14:105536015:C:A	0	105536015	A	C
14	chr14:105537690:C:T	0	105537690	T	C
14	chr14:105538607:G:A	0	105538607	A	G
14	chr14:105539235:T:G	0	105539235	G	T
14	chr14:105539433:T:C	0	105539433	C	T
14	chr14:105541136:C:G	0	105541136	G	C
14	chr14:105541979:C:T	0	105541979	T	C
14	chr14:105542308:C:T	0	105542308	T	C
14	chr14:105543140:G:A	0	105543140	A	G
14	chr14:105543472:C:T	0	105543472	T	C
14	chr14:105543904:G:C	0	105543904	C	G
14	chr14:105544658:G:A	0	105544658	A	G
14	chr14:105545109:C:A	0	105545109	A	C
14	chr14:105545214:A:G	0	105545214	G	A
14	chr14:105545256:C:T	0	105545256	T	C
14	chr14:105545759:T:C	0	105545759	C	T
14	chr14:105547862:C:T	0	105547862	T	C
14	chr14:105549272:A:G	0	105549272	G	A
14	chr14:105549539:TGTC:T	0	105549539	T	TGTC
14	chr14:105551828:T:C	0	105551828	C	T
14	chr14:105553737:T:C	0	105553737	C	T
14	chr14:105553883:A:G	0	105553883	G	A
14	chr14:105554170:T:C	0	105554170	C	T
14	chr14:105555333:C:T	0	105555333	T	C
14	chr14:105555496:A:C	0	105555496	C	A
14	chr14:105555528:C:T	0	105555528	T	C
14	chr14:105555715:A:G	0	105555715	G	A
14	chr14:105556244:T:C	0	105556244	C	T
14	chr14:105556852:C:T	0	105556852	T	C
14	chr14:105556913:G:A	0	105556913	A	G
14	chr14:105557850:C:T	0	105557850	T	C
14	chr14:105565189:GTATC:G	0	105565189	G	GTATC
14	chr14:105570613:C:T	0	105570613	T	C
14	chr14:105571660:G:C	0	105571660	C	G
14	chr14:105571687:G:A	0	105571687	A	G
14	chr14:105573828:C:T	0	105573828	T	C
14	chr14:105577468:G:T	0	105577468	T	G
14	chr14:105579714:C:T	0	105579714	T	C
14	chr14:105579736:A:T	0	105579736	T	A
14	chr14:105581568:T:C	0	105581568	C	T
14	chr14:105581613:G:A	0	105581613	A	G
14	chr14:105581889:G:A	0	105581889	A	G
14	chr14:105582283:C:T	0	105582283	T	C
14	chr14:105582456:T:C	0	105582456	C	T
14	chr14:105585906:T:C	0	105585906	C	T
14	chr14:105585928:T:C	0	105585928	C	T
14	chr14:105586341:C:T	0	105586341	T	C
14	chr14:105588719:G:A	0	105588719	A	G
14	chr14:105605707:G:A	0	105605707	A	G
14	chr14:105605979:A:G	0	105605979	G	A
14	chr14:105606133:G:A	0	105606133	A	G
14	chr14:105606824:C:T	0	105606824	T	C
14	chr14:105611194:A:G	0	105611194	G	A
14	chr14:105612131:CT:C	0	105612131	C	CT
14	chr14:105616123:C:T	0	105616123	T	C
14	chr14:105616194:C:T	0	105616194	T	C
14	chr14:105616707:T:C	0	105616707	C	T
14	chr14:105616973:C:T	0	105616973	T	C
14	chr14:105617066:C:T	0	105617066	T	C
14	chr14:105619583:C:T	0	105619583	T	C
14	chr14:105620636:G:A	0	105620636	A	G
14	chr14:105621567:G:A	0	105621567	A	G
14	chr14:105625248:T:C	0	105625248	C	T
14	chr14:105625666:C:A	0	105625666	A	C
14	chr14:105628402:C:G	0	105628402	G	C
14	chr14:105629383:G:T	0	105629383	T	G
14	chr14:105630063:C:T	0	105630063	T	C
14	chr14:105630088:T:C	0	105630088	C	T
14	chr14:105630644:T:A	0	105630644	A	T
14	chr14:105631676:T:C	0	105631676	C	T
14	chr14:105632063:T:A	0	105632063	A	T
14	chr14:105632083:G:A	0	105632083	A	G
14	chr14:105633493:T:C	0	105633493	C	T
14	chr14:105640475:GA:G	0	105640475	G	GA
14	chr14:105640479:G:C	0	105640479	C	G
14	chr14:105640647:A:G	0	105640647	G	A
14	chr14:105640734:T:C	0	105640734	C	T
14	chr14:105641644:C:T	0	105641644	T	C
14	chr14:105643800:C:T	0	105643800	T	C
14	chr14:105643993:T:C	0	105643993	C	T
14	chr14:105647030:G:A	0	105647030	A	G
14	chr14:105648340:C:G	0	105648340	G	C
14	chr14:105648738:C:G	0	105648738	G	C
14	chr14:105650718:A:G	0	105650718	G	A
14	chr14:105652232:C:G	0	105652232	G	C
14	chr14:105652366:G:A	0	105652366	A	G
14	chr14:105652419:C:G	0	105652419	G	C
14	chr14:105652610:C:T	0	105652610	T	C
14	chr14:105652892:C:T	0	105652892	T	C
14	chr14:105656643:C:G	0	105656643	G	C
14	chr14:105657511:C:T	0	105657511	T	C
14	chr14:105657542:CA:C	0	105657542	C	CA
14	chr14:105658667:G:A	0	105658667	A	G
14	chr14:105659696:G:C	0	105659696	C	G
14	chr14:105659929:A:G	0	105659929	G	A
14	chr14:105660219:A:C	0	105660219	C	A
14	chr14:105660391:G:A	0	105660391	A	G
14	chr14:105661363:T:C	0	105661363	C	T
14	chr14:105661449:G:A	0	105661449	A	G
14	chr14:105661460:T:A	0	105661460	A	T
14	chr14:105667110:T:C	0	105667110	C	T
14	chr14:105668237:C:T	0	105668237	T	C
14	chr14:105668556:C:T	0	105668556	T	C
14	chr14:105668591:G:A	0	105668591	A	G
14	chr14:105668687:C:T	0	105668687	T	C
14	chr14:105668934:G:A	0	105668934	A	G
14	chr14:105669055:T:C	0	105669055	C	T
14	chr14:105669176:T:C	0	105669176	C	T
14	chr14:105669295:A:G	0	105669295	G	A
14	chr14:105669872:G:A	0	105669872	A	G
14	chr14:105669973:A:G	0	105669973	G	A
14	chr14:105670033:A:G	0	105670033	G	A
14	chr14:105670040:C:T	0	105670040	T	C
14	chr14:105670047:T:C	0	105670047	C	T
14	chr14:105670521:C:T	0	105670521	T	C
14	chr14:105670612:C:G	0	105670612	G	C
14	chr14:105670744:T:G	0	105670744	G	T
14	chr14:105674318:T:C	0	105674318	C	T
14	chr14:105675090:G:T	0	105675090	T	G
14	chr14:105676047:A:G	0	105676047	G	A
14	chr14:105676165:T:C	0	105676165	C	T
14	chr14:105676463:C:T	0	105676463	T	C
14	chr14:105678347:C:T	0	105678347	T	C
14	chr14:105684454:A:C	0	105684454	C	A
14	chr14:105686797:A:G	0	105686797	G	A
14	chr14:105687484:G:A	0	105687484	A	G
14	chr14:105687766:C:T	0	105687766	T	C
14	chr14:105690034:A:G	0	105690034	G	A
14	chr14:105690227:C:T	0	105690227	T	C
14	chr14:105690988:A:C	0	105690988	C	A
14	chr14:105691880:G:A	0	105691880	A	G
14	chr14:105691886:T:C	0	105691886	C	T
14	chr14:105694264:CAG:C	0	105694264	C	CAG
14	chr14:105698018:C:T	0	105698018	T	C
14	chr14:105698231:ACTAT:A	0	105698231	A	ACTAT
14	chr14:105698362:T:G	0	105698362	G	T
14	chr14:105700902:A:G	0	105700902	G	A
14	chr14:105700958:C:T	0	105700958	T	C
14	chr14:105701369:A:G	0	105701369	G	A
14	chr14:105702719:A:G	0	105702719	G	A
14	chr14:105704574:C:T	0	105704574	T	C
14	chr14:105706543:G:A	0	105706543	A	G
14	chr14:105707726:A:G	0	105707726	G	A
14	chr14:105707744:C:T	0	105707744	T	C
14	chr14:105707924:C:G	0	105707924	G	C
14	chr14:105708291:A:G	0	105708291	G	A
14	chr14:105709338:G:A	0	105709338	A	G
14	chr14:105710033:CAGTCCAGCTCAGCCCAGCCT:C	0	105710033	C	CAGTCCAGCTCAGCCCAGCCT
14	chr14:105721708:C:T	0	105721708	T	C
14	chr14:105721766:C:T	0	105721766	T	C
14	chr14:105722522:C:T	0	105722522	T	C
14	chr14:105723808:G:A	0	105723808	A	G
14	chr14:105724066:C:T	0	105724066	T	C
14	chr14:105724104:T:C	0	105724104	C	T
14	chr14:105724401:C:A	0	105724401	A	C
14	chr14:105724570:T:C	0	105724570	C	T
14	chr14:105724571:G:A	0	105724571	A	G
14	chr14:105724597:T:G	0	105724597	G	T
14	chr14:105725082:A:G	0	105725082	G	A
14	chr14:105727998:T:A	0	105727998	A	T
14	chr14:105728124:G:A	0	105728124	A	G
14	chr14:105728477:T:C	0	105728477	C	T
14	chr14:105728603:C:T	0	105728603	T	C
14	chr14:105728834:C:T	0	105728834	T	C
14	chr14:105728863:A:G	0	105728863	G	A
14	chr14:105729346:T:A	0	105729346	A	T
14	chr14:105730647:T:G	0	105730647	G	T
14	chr14:105730778:G:A	0	105730778	A	G
14	chr14:105731002:T:G	0	105731002	G	T
14	chr14:105731099:A:C	0	105731099	C	A
14	chr14:105731128:C:T	0	105731128	T	C
14	chr14:105731160:A:C	0	105731160	C	A
14	chr14:105731271:C:T	0	105731271	T	C
14	chr14:105731345:G:T	0	105731345	T	G
14	chr14:105731400:A:G	0	105731400	G	A
14	chr14:105731403:G:A	0	105731403	A	G
14	chr14:105731412:T:C	0	105731412	C	T
14	chr14:105731417:A:G	0	105731417	G	A
14	chr14:105731422:C:T	0	105731422	T	C
14	chr14:105731771:C:T	0	105731771	T	C
14	chr14:105732119:C:T	0	105732119	T	C
14	chr14:105732642:C:T	0	105732642	T	C
14	chr14:105733128:G:A	0	105733128	A	G
14	chr14:105733242:A:G	0	105733242	G	A
14	chr14:105733519:C:G	0	105733519	G	C
14	chr14:105734013:A:G	0	105734013	G	A
14	chr14:105737405:G:A	0	105737405	A	G
14	chr14:105738224:A:G	0	105738224	G	A
14	chr14:105743185:C:T	0	105743185	T	C
14	chr14:105746999:C:T	0	105746999	T	C
14	chr14:105751172:G:A	0	105751172	A	G
14	chr14:105753657:T:C	0	105753657	C	T
14	chr14:105754170:TG:T	0	105754170	T	TG
14	chr14:105754518:G:C	0	105754518	C	G
14	chr14:105769405:G:C	0	105769405	C	G
14	chr14:105769429:G:A	0	105769429	A	G
14	chr14:105769698:G:C	0	105769698	C	G
14	chr14:105769806:G:A	0	105769806	A	G
14	chr14:105771887:T:C	0	105771887	C	T
14	chr14:105774388:TC:T	0	105774388	T	TC
14	chr14:105774425:C:T	0	105774425	T	C
14	chr14:105774438:T:C	0	105774438	C	T
14	chr14:105774605:C:T	0	105774605	T	C
14	chr14:105774823:G:A	0	105774823	A	G
14	chr14:105775206:A:G	0	105775206	G	A
14	chr14:105775704:C:T	0	105775704	T	C
14	chr14:105776430:C:A	0	105776430	A	C
14	chr14:105776667:T:G	0	105776667	G	T
14	chr14:105778631:A:G	0	105778631	G	A
14	chr14:105778924:C:T	0	105778924	T	C
14	chr14:105784721:C:G	0	105784721	G	C
14	chr14:105786098:A:C	0	105786098	C	A
```
