## Supplementary material for "Characterization of shared and ancestry-specific signals driving complex traits using multi-ancestry fine-mapping": mesusieoutput

```
                 eur          afr      eur_afr
   [1,] 1.145439e-04 1.289174e-04 3.267543e-05
   [2,] 6.539903e-04 1.599390e-04 3.842849e-04
   [3,] 1.071093e-04 1.366487e-04 3.812236e-05
   [4,] 1.072572e-04 9.677873e-05 3.125589e-05
   [5,] 1.060195e-04 9.549143e-05 3.021637e-05
   [6,] 1.248223e-04 1.461323e-04 4.765229e-05
   [7,] 1.596701e-04 8.047482e-05 2.575041e-05
   [8,] 1.081661e-04 1.268048e-04 3.374988e-05
   [9,] 1.550617e-04 7.544578e-05 2.264019e-05
  [10,] 1.240972e-04 1.438610e-04 4.636924e-05
  [11,] 1.295441e-04 1.386694e-04 3.654818e-05
  [12,] 1.691640e-04 7.894774e-05 2.377272e-05
  [13,] 9.073763e-05 7.541749e-05 2.238675e-05
  [14,] 7.778711e-05 6.072804e-05 1.685869e-05
  [15,] 1.274582e-04 1.383171e-04 3.644852e-05
  [16,] 1.459756e-04 1.180888e-04 3.473108e-05
  [17,] 1.521116e-04 1.112888e-04 2.164067e-05
  [18,] 1.092795e-04 1.011191e-04 3.390654e-05
  [19,] 8.753368e-05 1.019258e-04 1.960017e-05
  [20,] 7.865626e-05 6.045322e-05 1.675127e-05
  [21,] 1.050644e-04 8.070219e-05 1.798641e-05
  [22,] 8.735316e-05 1.105767e-04 2.008994e-05
  [23,] 1.248825e-04 1.553462e-04 4.491289e-05
  [24,] 1.429428e-04 1.548414e-04 2.329235e-05
  [25,] 1.485572e-04 1.163951e-04 4.094366e-05
  [26,] 9.931541e-05 6.410763e-05 2.153629e-05
  [27,] 1.499838e-04 1.294765e-04 4.007373e-05
  [28,] 1.498588e-04 1.309078e-04 3.993965e-05
  [29,] 1.031776e-04 1.013670e-04 3.214090e-05
  [30,] 1.400835e-04 1.446090e-04 3.062956e-05
  [31,] 1.654327e-04 8.862248e-05 2.605032e-05
  [32,] 7.706111e-05 9.684549e-05 2.303275e-05
  [33,] 1.181942e-04 8.414735e-05 2.322668e-05
  [34,] 2.105874e-04 1.184487e-04 4.515646e-05
  [35,] 1.139172e-04 8.940616e-05 2.597755e-05
  [36,] 3.341445e-04 9.276499e-05 2.563892e-05
  [37,] 1.929845e-04 1.189617e-04 3.942533e-05
  [38,] 1.528655e-04 1.666405e-04 7.706242e-05
  [39,] 1.067367e-04 1.563105e-04 5.409811e-05
  [40,] 8.507284e-05 6.726361e-05 1.836023e-05
  [41,] 1.844442e-04 9.756980e-05 3.680474e-05
  [42,] 8.650013e-05 6.580195e-05 2.048317e-05
  [43,] 8.335593e-05 6.126347e-05 1.726700e-05
  [44,] 8.538205e-05 8.414596e-05 2.033868e-05
  [45,] 8.661291e-05 7.120159e-05 1.924698e-05
  [46,] 1.203201e-04 2.120446e-04 6.951991e-05
  [47,] 9.017272e-05 8.734411e-05 1.991487e-05
  [48,] 1.458507e-04 7.067308e-05 2.370669e-05
  [49,] 9.007375e-05 9.725747e-05 2.013232e-05
  [50,] 8.298940e-05 6.505648e-05 1.850060e-05
  [51,] 1.416332e-04 1.529922e-04 4.863565e-05
  [52,] 1.052427e-04 9.945922e-05 2.706328e-05
  [53,] 1.457046e-04 7.819873e-05 2.537590e-05
  [54,] 8.063799e-05 6.402223e-05 1.779324e-05
  [55,] 8.206130e-05 1.798186e-04 3.081438e-05
  [56,] 8.194945e-05 1.847571e-04 3.147252e-05
  [57,] 8.549986e-05 2.012562e-04 2.990599e-05
  [58,] 8.192873e-05 6.188365e-05 1.728542e-05
  [59,] 8.241628e-05 6.227672e-05 1.722583e-05
  [60,] 1.049221e-04 9.621096e-05 2.500399e-05
  [61,] 8.010392e-05 6.241720e-05 1.720676e-05
  [62,] 8.706642e-05 7.441454e-05 1.793509e-05
  [63,] 1.196980e-04 1.289238e-04 3.503757e-05
  [64,] 1.059254e-04 2.760658e-04 1.103693e-04
  [65,] 9.981436e-05 1.170162e-04 2.921047e-05
  [66,] 9.023171e-05 1.309673e-04 2.705127e-05
  [67,] 9.509367e-05 1.096978e-04 2.940005e-05
  [68,] 9.571598e-05 1.030457e-04 2.635984e-05
  [69,] 9.007933e-05 1.210923e-04 3.031664e-05
  [70,] 9.572012e-05 1.376503e-04 3.024948e-05
  [71,] 9.162063e-05 1.001052e-04 2.478361e-05
  [72,] 9.018449e-05 3.248075e-04 6.418654e-05
  [73,] 9.047529e-05 2.736587e-04 5.471740e-05
  [74,] 1.430372e-04 1.393117e-04 3.979067e-05
  [75,] 9.430948e-05 1.191456e-04 2.503232e-05
  [76,] 9.556357e-05 8.574354e-05 2.255523e-05
  [77,] 1.035023e-04 6.567029e-05 2.229643e-05
  [78,] 1.124492e-04 8.534793e-05 3.706013e-05
  [79,] 9.808679e-05 9.326255e-05 2.699914e-05
  [80,] 9.844251e-05 9.415833e-05 2.751660e-05
  [81,] 1.118213e-04 1.104953e-04 3.912954e-05
  [82,] 8.404672e-05 7.146280e-05 1.986717e-05
  [83,] 7.579777e-05 9.627218e-05 2.053514e-05
  [84,] 9.268897e-05 1.203170e-04 2.546655e-05
  [85,] 1.215473e-04 1.142732e-04 5.634623e-05
  [86,] 1.232019e-04 1.143326e-04 5.715101e-05
  [87,] 1.286991e-04 9.297300e-05 4.686979e-05
  [88,] 9.586568e-05 6.450658e-05 2.210880e-05
  [89,] 1.052569e-04 7.376817e-05 2.314292e-05
  [90,] 9.336681e-05 4.312704e-04 1.294501e-04
  [91,] 8.308396e-05 1.773982e-04 4.853769e-05
  [92,] 8.955559e-05 1.047798e-04 2.698851e-05
  [93,] 8.956179e-05 8.974408e-05 2.440561e-05
  [94,] 9.001063e-05 8.880827e-05 2.277886e-05
  [95,] 8.963411e-05 6.702705e-05 1.916910e-05
  [96,] 7.630440e-05 4.053829e-04 6.154803e-05
  [97,] 2.024454e-04 1.175346e-04 2.692676e-05
  [98,] 1.169793e-04 8.646284e-05 2.599009e-05
  [99,] 8.963701e-05 6.444434e-05 1.876492e-05
 [100,] 1.138342e-04 1.377253e-04 3.434238e-05
 [101,] 9.036113e-05 1.687235e-04 3.270852e-05
 [102,] 1.019814e-04 9.910061e-05 2.785711e-05
 [103,] 8.930771e-05 6.680098e-05 1.917551e-05
 [104,] 1.003722e-04 4.329397e-04 1.486720e-04
 [105,] 9.031143e-05 1.688748e-04 3.316297e-05
 [106,] 1.012309e-04 1.289110e-04 3.096102e-05
 [107,] 8.970946e-05 7.377317e-05 2.126837e-05
 [108,] 9.035028e-05 1.029278e-04 2.457031e-05
 [109,] 8.944000e-05 6.634143e-05 1.920011e-05
 [110,] 1.015660e-04 3.818539e-04 1.350875e-04
 [111,] 8.721194e-05 9.703874e-05 2.740333e-05
 [112,] 1.384100e-04 1.134798e-04 4.374235e-05
 [113,] 9.137590e-05 1.013512e-04 3.170556e-05
 [114,] 9.170139e-05 6.779061e-05 1.944547e-05
 [115,] 1.407179e-04 1.125688e-04 4.342682e-05
 [116,] 9.234300e-05 8.550324e-05 2.277513e-05
 [117,] 9.232717e-05 8.642052e-05 2.337793e-05
 [118,] 9.231698e-05 8.617276e-05 2.294215e-05
 [119,] 9.311292e-05 1.737935e-04 3.371226e-05
 [120,] 9.357887e-05 1.858002e-04 3.383453e-05
 [121,] 8.454602e-05 4.881086e-04 1.125897e-04
 [122,] 1.557797e-04 3.357084e-04 1.766939e-04
 [123,] 9.302733e-05 6.815552e-05 2.045283e-05
 [124,] 1.473868e-04 1.485149e-04 3.803881e-05
 [125,] 1.302180e-04 1.386993e-04 7.054212e-05
 [126,] 9.379419e-05 1.134159e-04 2.595968e-05
 [127,] 9.344524e-05 7.437620e-05 2.212794e-05
 [128,] 9.317873e-05 1.054718e-04 2.509250e-05
 [129,] 8.044768e-05 1.085925e-04 2.260187e-05
 [130,] 1.786349e-04 1.106425e-04 5.490038e-05
 [131,] 9.874572e-05 1.053417e-04 2.424496e-05
 [132,] 7.655544e-05 6.328301e-05 1.683283e-05
 [133,] 9.609153e-05 8.769085e-05 2.457272e-05
 [134,] 7.513386e-05 7.787113e-05 1.911323e-05
 [135,] 8.650545e-05 7.124447e-05 1.799039e-05
 [136,] 9.552480e-05 8.605406e-05 2.444723e-05
 [137,] 9.272382e-05 1.054114e-04 2.899969e-05
 [138,] 1.076002e-04 1.219285e-04 3.006281e-05
 [139,] 9.670901e-05 6.652818e-05 2.032776e-05
 [140,] 1.399423e-04 1.307585e-04 4.176976e-05
 [141,] 9.253914e-05 9.986832e-05 2.733362e-05
 [142,] 1.054274e-04 7.119822e-05 2.719404e-05
 [143,] 9.317496e-05 9.844560e-05 2.779962e-05
 [144,] 9.220549e-05 1.074564e-04 2.831223e-05
 [145,] 9.573251e-05 7.524199e-05 2.322763e-05
 [146,] 1.066009e-04 1.223839e-04 2.977458e-05
 [147,] 1.072225e-04 7.006298e-05 2.691776e-05
 [148,] 1.025521e-04 6.471005e-05 2.276714e-05
 [149,] 1.062439e-04 9.909352e-05 2.291962e-05
 [150,] 1.099528e-04 1.225940e-04 3.019732e-05
 [151,] 9.398495e-05 6.780059e-05 2.129153e-05
 [152,] 2.493312e-04 1.439906e-04 9.213250e-05
 [153,] 1.108001e-04 1.250309e-04 3.050154e-05
 [154,] 9.216398e-05 7.940128e-05 2.175819e-05
 [155,] 1.705449e-04 1.160583e-04 5.397677e-05
 [156,] 8.348121e-05 8.863255e-05 2.200638e-05
 [157,] 7.588105e-05 6.807019e-05 1.833017e-05
 [158,] 1.614915e-04 1.457227e-04 6.843274e-05
 [159,] 1.657946e-04 1.519179e-04 7.488553e-05
 [160,] 1.638068e-04 1.490235e-04 7.183987e-05
 [161,] 1.726001e-04 1.237491e-04 5.993638e-05
 [162,] 1.005562e-04 5.050302e-04 1.038230e-04
 [163,] 8.811018e-05 6.550679e-05 1.737730e-05
 [164,] 1.711311e-04 1.559926e-04 8.085301e-05
 [165,] 7.997013e-05 6.165391e-05 1.785100e-05
 [166,] 1.697279e-04 1.454760e-04 7.291146e-05
 [167,] 1.682639e-04 1.433822e-04 7.072225e-05
 [168,] 1.710104e-04 1.542176e-04 7.956435e-05
 [169,] 8.411439e-05 9.752323e-05 2.341747e-05
 [170,] 9.077284e-05 6.830407e-05 1.732854e-05
 [171,] 1.075987e-04 1.583744e-04 5.215216e-05
 [172,] 8.710836e-05 1.001742e-04 2.531081e-05
 [173,] 9.888267e-05 1.330616e-04 3.037843e-05
 [174,] 1.824554e-04 1.310369e-04 6.800794e-05
 [175,] 8.778173e-05 6.232188e-05 1.790511e-05
 [176,] 1.233719e-04 9.393998e-05 3.937770e-05
 [177,] 1.705913e-04 1.263040e-04 5.963326e-05
 [178,] 8.363918e-05 1.073656e-04 2.469637e-05
 [179,] 9.912695e-05 1.394475e-04 3.075710e-05
 [180,] 1.182755e-04 9.423192e-05 2.893186e-05
 [181,] 7.551273e-05 6.054613e-05 1.652588e-05
 [182,] 1.215265e-04 7.421866e-05 2.816210e-05
 [183,] 7.859543e-05 6.019649e-05 1.682007e-05
 [184,] 1.147056e-04 9.910232e-05 2.803191e-05
 [185,] 2.153714e-04 1.373502e-04 5.593104e-05
 [186,] 1.164124e-04 9.906953e-05 2.835695e-05
 [187,] 1.068829e-04 7.648650e-05 2.654413e-05
 [188,] 8.397266e-05 1.048501e-04 2.460621e-05
 [189,] 1.535619e-04 9.557712e-05 3.635651e-05
 [190,] 1.135176e-04 7.099755e-05 2.475560e-05
 [191,] 1.553846e-04 9.820382e-05 3.834186e-05
 [192,] 9.955674e-05 1.436690e-04 3.384146e-05
 [193,] 1.001505e-04 1.435736e-04 3.445252e-05
 [194,] 7.554267e-05 6.358287e-05 1.700621e-05
 [195,] 1.516613e-04 9.616480e-05 3.623098e-05
 [196,] 7.534348e-05 6.174733e-05 1.668992e-05
 [197,] 7.553356e-05 6.543688e-05 1.719487e-05
 [198,] 1.209026e-04 9.691143e-05 2.755705e-05
 [199,] 1.172974e-04 1.744421e-04 5.407964e-05
 [200,] 1.084395e-04 1.677627e-04 4.528192e-05
 [201,] 1.180155e-04 8.750201e-05 2.716118e-05
 [202,] 7.750550e-05 7.970896e-05 2.015374e-05
 [203,] 1.064950e-04 1.054649e-04 3.114598e-05
 [204,] 9.232630e-05 9.473260e-05 2.742565e-05
 [205,] 1.063013e-04 1.048265e-04 3.085083e-05
 [206,] 8.702686e-05 8.758547e-05 2.282323e-05
 [207,] 1.062772e-04 1.100745e-04 3.277991e-05
 [208,] 8.144062e-05 6.167950e-05 1.795968e-05
 [209,] 7.781629e-05 7.735711e-05 2.043527e-05
 [210,] 8.745034e-05 8.968729e-05 2.304419e-05
 [211,] 7.873649e-05 1.141892e-04 2.312445e-05
 [212,] 8.542909e-05 8.614262e-05 2.167113e-05
 [213,] 1.055041e-04 1.611881e-04 4.139525e-05
 [214,] 9.539690e-05 8.347557e-05 2.412377e-05
 [215,] 8.539094e-05 9.446329e-05 2.333309e-05
 [216,] 8.895770e-05 8.117874e-05 2.171096e-05
 [217,] 1.258029e-04 1.052036e-04 2.821869e-05
 [218,] 8.981044e-05 7.838799e-05 2.056815e-05
 [219,] 1.125308e-04 6.794797e-05 2.116646e-05
 [220,] 1.029245e-04 1.317327e-04 2.871395e-05
 [221,] 1.371465e-04 1.684020e-04 8.391406e-05
 [222,] 1.131778e-04 6.860447e-05 2.373678e-05
 [223,] 1.300617e-04 6.478857e-05 2.565486e-05
 [224,] 1.414406e-04 6.116451e-05 2.223060e-05
 [225,] 1.485333e-04 8.251765e-05 3.285957e-05
 [226,] 1.068867e-04 1.033580e-04 1.991155e-05
 [227,] 8.239291e-05 8.974685e-05 2.216039e-05
 [228,] 1.143312e-04 1.130031e-04 3.412052e-05
 [229,] 1.397385e-04 1.214416e-04 5.037123e-05
 [230,] 1.317046e-04 8.258296e-05 1.825000e-05
 [231,] 1.300259e-04 1.276167e-04 2.099561e-05
 [232,] 1.275152e-04 1.414334e-04 2.211616e-05
 [233,] 1.328664e-04 1.244891e-04 2.060844e-05
 [234,] 8.925931e-05 9.506822e-05 1.994706e-05
 [235,] 1.760322e-04 7.458289e-05 3.221370e-05
 [236,] 1.614742e-04 6.527014e-05 2.056515e-05
 [237,] 7.560512e-05 7.098865e-05 1.843647e-05
 [238,] 1.475898e-04 1.077745e-04 1.906872e-05
 [239,] 9.512990e-05 9.282870e-05 1.931281e-05
 [240,] 9.662472e-05 9.063998e-05 1.921642e-05
 [241,] 8.144614e-05 1.128732e-04 2.621578e-05
 [242,] 8.527651e-05 1.069901e-04 2.201147e-05
 [243,] 9.496348e-05 9.790132e-05 1.945552e-05
 [244,] 9.498061e-05 9.539323e-05 1.937887e-05
 [245,] 9.090041e-05 8.812500e-05 1.932159e-05
 [246,] 9.395894e-05 8.453213e-05 1.921185e-05
 [247,] 9.681029e-05 8.593895e-05 1.914519e-05
 [248,] 8.566087e-05 7.316132e-05 1.892928e-05
 [249,] 1.188600e-04 1.160620e-04 3.998326e-05
 [250,] 9.361132e-05 8.357944e-05 2.869456e-05
 [251,] 1.614590e-04 7.148958e-05 3.559416e-05
 [252,] 8.254367e-05 6.643880e-05 1.775216e-05
 [253,] 1.161352e-04 1.053640e-04 3.468889e-05
 [254,] 1.557308e-04 9.822797e-05 2.830936e-05
 [255,] 9.608233e-05 1.648375e-04 5.914720e-05
 [256,] 8.621821e-05 1.067493e-04 2.802239e-05
 [257,] 9.642610e-05 1.830757e-04 6.537359e-05
 [258,] 8.223683e-05 1.090402e-04 2.759027e-05
 [259,] 8.895148e-05 1.034488e-04 3.072267e-05
 [260,] 1.038251e-04 1.201832e-04 3.405857e-05
 [261,] 8.449299e-05 9.367581e-05 2.563649e-05
 [262,] 1.300988e-04 1.347243e-04 3.862726e-05
 [263,] 8.455878e-05 8.951612e-05 2.400417e-05
 [264,] 8.215118e-05 7.977550e-05 1.973866e-05
 [265,] 8.948943e-05 7.573837e-05 2.167000e-05
 [266,] 1.064982e-04 1.171263e-04 3.335507e-05
 [267,] 8.882725e-05 7.646684e-05 2.194414e-05
 [268,] 1.109721e-04 1.374986e-04 4.729615e-05
 [269,] 9.384177e-05 9.619803e-05 2.653066e-05
 [270,] 1.052132e-04 1.257525e-04 4.000580e-05
 [271,] 1.041437e-04 1.400700e-04 4.356938e-05
 [272,] 8.178171e-05 8.130585e-05 2.084529e-05
 [273,] 7.923211e-05 1.133114e-04 2.665855e-05
 [274,] 8.890412e-05 1.147674e-04 2.710471e-05
 [275,] 9.770649e-05 1.266170e-04 2.926569e-05
 [276,] 1.016476e-04 1.518431e-04 2.940581e-05
 [277,] 8.740221e-05 6.279664e-05 1.731866e-05
 [278,] 1.639993e-04 6.760273e-05 2.611516e-05
 [279,] 8.398294e-05 7.027782e-05 1.781704e-05
 [280,] 1.197693e-04 1.471607e-04 3.714168e-05
 [281,] 9.347441e-05 9.388673e-05 1.791063e-05
 [282,] 9.199544e-05 1.150786e-04 2.791270e-05
 [283,] 1.327622e-04 7.012689e-05 1.813000e-05
 [284,] 8.760021e-05 1.172431e-04 2.664058e-05
 [285,] 9.434581e-05 8.830502e-05 3.192791e-05
 [286,] 1.208803e-04 1.858020e-04 4.221816e-05
 [287,] 9.573523e-05 7.353681e-05 2.620011e-05
 [288,] 8.045991e-05 7.837686e-05 2.117869e-05
 [289,] 8.000757e-05 7.799314e-05 2.088965e-05
 [290,] 8.712958e-05 6.586473e-05 2.092472e-05
 [291,] 1.628704e-04 2.180043e-04 1.269716e-04
 [292,] 1.203736e-04 1.291988e-04 3.797843e-05
 [293,] 8.636449e-05 9.070594e-05 1.812141e-05
 [294,] 9.394838e-05 7.465279e-05 2.623669e-05
 [295,] 8.016386e-05 7.506872e-05 2.020497e-05
 [296,] 9.222317e-05 9.084169e-05 1.785501e-05
 [297,] 8.259401e-05 6.494280e-05 1.932738e-05
 [298,] 1.579974e-04 2.436143e-04 1.380011e-04
 [299,] 1.056468e-04 2.004691e-04 3.049355e-05
 [300,] 8.147482e-05 7.412476e-05 2.035431e-05
 [301,] 1.478023e-04 2.381578e-04 1.216306e-04
 [302,] 1.474464e-04 8.730066e-05 3.684341e-05
 [303,] 1.161767e-04 6.242945e-05 1.837057e-05
 [304,] 1.215025e-04 1.033824e-04 3.314544e-05
 [305,] 8.158044e-05 1.333609e-04 2.352196e-05
 [306,] 1.666217e-04 2.574744e-04 1.582034e-04
 [307,] 1.206524e-04 1.734106e-04 4.723446e-05
 [308,] 1.041909e-04 1.737560e-04 3.053117e-05
 [309,] 1.347379e-04 1.039360e-04 4.274575e-05
 [310,] 2.273647e-04 6.634111e-05 2.448897e-05
 [311,] 1.294100e-04 1.325919e-04 5.744891e-05
 [312,] 8.942217e-05 8.296342e-05 2.342125e-05
 [313,] 1.024123e-04 6.611667e-05 2.388961e-05
 [314,] 1.155810e-04 1.560548e-04 5.691042e-05
 [315,] 1.038189e-04 8.541758e-05 2.269128e-05
 [316,] 8.027504e-05 9.622726e-05 2.222974e-05
 [317,] 1.068534e-04 7.159198e-05 2.732601e-05
 [318,] 9.920517e-05 7.928428e-05 2.940125e-05
 [319,] 9.592621e-05 7.914685e-05 2.835752e-05
 [320,] 1.002548e-04 1.994349e-04 3.286256e-05
 [321,] 1.174483e-04 6.478611e-05 2.366621e-05
 [322,] 8.218852e-05 6.543857e-05 1.748219e-05
 [323,] 1.154781e-04 1.793616e-04 6.649020e-05
 [324,] 1.050044e-04 1.102294e-04 3.730170e-05
 [325,] 1.213601e-04 1.369432e-04 5.455342e-05
 [326,] 8.976327e-05 8.797526e-05 2.343978e-05
 [327,] 1.136007e-04 9.914816e-05 3.599204e-05
 [328,] 1.142479e-04 9.851736e-05 3.596429e-05
 [329,] 1.197965e-04 1.723667e-04 6.806915e-05
 [330,] 8.905690e-05 1.416669e-04 4.630597e-05
 [331,] 1.209051e-04 1.756157e-04 7.039532e-05
 [332,] 8.829210e-05 1.410014e-04 4.543049e-05
 [333,] 8.513528e-05 6.659588e-05 1.870098e-05
 [334,] 8.517197e-05 6.706046e-05 1.860189e-05
 [335,] 8.512139e-05 6.313978e-05 1.788436e-05
 [336,] 8.517607e-05 6.729908e-05 1.863111e-05
 [337,] 8.710565e-05 1.605299e-04 4.971399e-05
 [338,] 8.520439e-05 6.335627e-05 1.784488e-05
 [339,] 8.512435e-05 6.893004e-05 1.904031e-05
 [340,] 8.707136e-05 6.874349e-05 1.981607e-05
 [341,] 8.831648e-05 1.255034e-04 4.084710e-05
 [342,] 8.511557e-05 6.402661e-05 1.812642e-05
 [343,] 7.960468e-05 1.045413e-04 2.329510e-05
 [344,] 1.252723e-04 1.673554e-04 7.059772e-05
 [345,] 1.259709e-04 1.518075e-04 6.418628e-05
 [346,] 8.769153e-05 8.251432e-05 2.667768e-05
 [347,] 1.281939e-04 1.470459e-04 6.325413e-05
 [348,] 8.737741e-05 1.479311e-04 4.652982e-05
 [349,] 1.443591e-04 1.126113e-04 3.371479e-05
 [350,] 8.521425e-05 6.438750e-05 1.796799e-05
 [351,] 8.530934e-05 6.925851e-05 1.879678e-05
 [352,] 8.538121e-05 6.475703e-05 1.794668e-05
 [353,] 1.238149e-04 1.619910e-04 6.707931e-05
 [354,] 1.232285e-04 1.684210e-04 6.939749e-05
 [355,] 8.546597e-05 6.647111e-05 1.822646e-05
 [356,] 7.732293e-05 6.193794e-05 1.700676e-05
 [357,] 1.396106e-04 1.320155e-04 4.104487e-05
 [358,] 1.455560e-04 1.212429e-04 3.520166e-05
 [359,] 8.013971e-05 8.841243e-05 2.406689e-05
 [360,] 7.643621e-05 6.245169e-05 1.672197e-05
 [361,] 8.147306e-05 1.466900e-04 3.019332e-05
 [362,] 8.676177e-05 6.449932e-05 1.899102e-05
 [363,] 7.574153e-05 6.200976e-05 1.700612e-05
 [364,] 8.216599e-05 6.834549e-05 1.975566e-05
 [365,] 8.263232e-05 7.319166e-05 2.137861e-05
 [366,] 8.113192e-05 1.085182e-04 2.920572e-05
 [367,] 8.222822e-05 7.204128e-05 2.090594e-05
 [368,] 8.269067e-05 7.263451e-05 2.123772e-05
 [369,] 8.237827e-05 7.067992e-05 2.057303e-05
 [370,] 8.114033e-05 7.231236e-05 2.057469e-05
 [371,] 7.486295e-05 8.646794e-05 2.071990e-05
 [372,] 1.269920e-04 2.279908e-04 9.863059e-05
 [373,] 8.171350e-05 7.299147e-05 2.098315e-05
 [374,] 8.196158e-05 7.234713e-05 2.089737e-05
 [375,] 1.222106e-04 1.251597e-04 4.806052e-05
 [376,] 8.925373e-05 6.081541e-05 1.745142e-05
 [377,] 8.817573e-05 6.124500e-05 1.737218e-05
 [378,] 8.044730e-05 6.262578e-05 1.739836e-05
 [379,] 8.263078e-05 6.292395e-05 1.759532e-05
 [380,] 7.972911e-05 6.300596e-05 1.723160e-05
 [381,] 8.015284e-05 6.258652e-05 1.740816e-05
 [382,] 8.761003e-05 7.303455e-05 2.110314e-05
 [383,] 1.267190e-04 1.256489e-04 5.052695e-05
 [384,] 7.954557e-05 6.255051e-05 1.728646e-05
 [385,] 9.789132e-05 7.874753e-05 2.491700e-05
 [386,] 7.962906e-05 6.258703e-05 1.726636e-05
 [387,] 7.968993e-05 6.254748e-05 1.731417e-05
 [388,] 7.996647e-05 6.250390e-05 1.729901e-05
 [389,] 7.493665e-05 7.248206e-05 1.850550e-05
 [390,] 7.952708e-05 6.256531e-05 1.731393e-05
 [391,] 7.956707e-05 6.286639e-05 1.722885e-05
 [392,] 7.949877e-05 6.256489e-05 1.727168e-05
 [393,] 7.960223e-05 6.260135e-05 1.725482e-05
 [394,] 7.963470e-05 6.256315e-05 1.729119e-05
 [395,] 8.881724e-05 9.022284e-05 2.345678e-05
 [396,] 7.993051e-05 6.259591e-05 1.728384e-05
 [397,] 7.952476e-05 6.259471e-05 1.725477e-05
 [398,] 7.500410e-05 7.155648e-05 1.839921e-05
 [399,] 9.433162e-05 7.644615e-05 2.309727e-05
 [400,] 1.242449e-04 1.348161e-04 3.417818e-05
 [401,] 1.130627e-04 8.353219e-05 2.343040e-05
 [402,] 1.855618e-04 1.443345e-04 6.851744e-05
 [403,] 7.536408e-05 8.039503e-05 2.016980e-05
 [404,] 8.184440e-05 6.102768e-05 1.703652e-05
 [405,] 1.259562e-04 6.366676e-05 2.104484e-05
 [406,] 7.511118e-05 6.971704e-05 1.811585e-05
 [407,] 9.073405e-05 6.191169e-05 1.742729e-05
 [408,] 7.567741e-05 6.960902e-05 1.803897e-05
 [409,] 8.490209e-05 7.235241e-05 1.967405e-05
 [410,] 8.521317e-05 7.992786e-05 1.941284e-05
 [411,] 8.285353e-05 1.428142e-04 3.038563e-05
 [412,] 7.760772e-05 9.772355e-05 2.490997e-05
 [413,] 1.117937e-04 1.457114e-04 4.959506e-05
 [414,] 1.138400e-04 1.955275e-04 7.145858e-05
 [415,] 1.433371e-04 7.033593e-05 2.290768e-05
 [416,] 8.099773e-05 6.436114e-05 1.722406e-05
 [417,] 1.039931e-04 1.084071e-04 2.065848e-05
 [418,] 8.353936e-05 6.925964e-05 1.909985e-05
 [419,] 2.818235e-04 9.239442e-05 6.912455e-05
 [420,] 8.083876e-05 1.122279e-04 2.469026e-05
 [421,] 9.500299e-05 6.078407e-05 1.748020e-05
 [422,] 8.071970e-05 1.145524e-04 2.490927e-05
 [423,] 9.702141e-05 9.167226e-05 1.928542e-05
 [424,] 9.939777e-05 9.384002e-05 1.923273e-05
 [425,] 9.021697e-05 7.937370e-05 2.714470e-05
 [426,] 9.862451e-05 1.394499e-04 1.964393e-05
 [427,] 8.586039e-05 1.179944e-04 1.981729e-05
 [428,] 1.441483e-04 7.122478e-05 2.367643e-05
 [429,] 1.341138e-04 7.537120e-05 2.710176e-05
 [430,] 7.499482e-04 7.512153e-05 4.818629e-05
 [431,] 8.999041e-05 3.473601e-04 6.723895e-05
 [432,] 8.945129e-05 2.719883e-04 5.138957e-05
 [433,] 1.766422e-04 8.088990e-05 3.058169e-05
 [434,] 5.060828e-04 1.624304e-04 3.367772e-04
 [435,] 1.290862e-04 7.526182e-05 2.453635e-05
 [436,] 9.069003e-05 3.141916e-04 6.456061e-05
 [437,] 1.276696e-04 7.030765e-05 2.256135e-05
 [438,] 5.449400e-04 1.673806e-04 3.805616e-04
 [439,] 8.984787e-05 7.035897e-05 1.978494e-05
 [440,] 3.323359e-04 6.496413e-05 2.785962e-05
 [441,] 1.073075e-04 7.281470e-05 2.653976e-05
 [442,] 6.192271e-04 1.621808e-04 4.120975e-04
 [443,] 9.398951e-05 1.196785e-04 2.814391e-05
 [444,] 9.434583e-05 9.331167e-05 2.357042e-05
 [445,] 3.556041e-04 7.846439e-05 4.634078e-05
 [446,] 9.379629e-05 9.272399e-05 2.394105e-05
 [447,] 9.374895e-05 9.340023e-05 2.412331e-05
 [448,] 9.373863e-05 9.103919e-05 2.371256e-05
 [449,] 3.278544e-04 7.834055e-05 4.189893e-05
 [450,] 9.375630e-05 9.094517e-05 2.368163e-05
 [451,] 9.376092e-05 9.272658e-05 2.398725e-05
 [452,] 9.375886e-05 8.982028e-05 2.350304e-05
 [453,] 9.363136e-05 8.910799e-05 2.353505e-05
 [454,] 9.368162e-05 8.780630e-05 2.321140e-05
 [455,] 9.379853e-05 9.127236e-05 2.366936e-05
 [456,] 1.069166e-04 6.713424e-05 2.293021e-05
 [457,] 9.376851e-05 8.626250e-05 2.282891e-05
 [458,] 9.365978e-05 8.707220e-05 2.311531e-05
 [459,] 9.367574e-05 8.551187e-05 2.279981e-05
 [460,] 9.360358e-05 8.545939e-05 2.337507e-05
 [461,] 9.040748e-05 9.264658e-05 2.547861e-05
 [462,] 9.370523e-05 8.395026e-05 2.249701e-05
 [463,] 9.408244e-05 8.367353e-05 2.223010e-05
 [464,] 9.357046e-05 8.623040e-05 2.312491e-05
 [465,] 1.163200e-04 8.115334e-05 2.375312e-05
 [466,] 9.357076e-05 8.554215e-05 2.299563e-05
 [467,] 9.381824e-05 1.191716e-04 2.830745e-05
 [468,] 1.160622e-04 7.187807e-05 2.169061e-05
 [469,] 9.369864e-05 8.317930e-05 2.236260e-05
 [470,] 9.367146e-05 8.509751e-05 2.273377e-05
 [471,] 9.353912e-05 8.344531e-05 2.274667e-05
 [472,] 9.372255e-05 8.516750e-05 2.268354e-05
 [473,] 9.402952e-05 8.450180e-05 2.233176e-05
 [474,] 9.376125e-05 8.672019e-05 2.292248e-05
 [475,] 1.087797e-04 6.380263e-05 2.063542e-05
 [476,] 1.027493e-04 7.136325e-05 2.343619e-05
 [477,] 9.357974e-05 8.440357e-05 2.293017e-05
 [478,] 1.093388e-04 6.460665e-05 2.147344e-05
 [479,] 9.360681e-05 8.340397e-05 2.252486e-05
 [480,] 9.372340e-05 8.453901e-05 2.257578e-05
 [481,] 1.063912e-04 6.419443e-05 2.079274e-05
 [482,] 9.366718e-05 8.250210e-05 2.227550e-05
 [483,] 9.353312e-05 8.432597e-05 2.295694e-05
 [484,] 9.362571e-05 8.306022e-05 2.242289e-05
 [485,] 2.735491e-04 7.922244e-05 4.496378e-05
 [486,] 1.568295e-04 1.293399e-04 4.128233e-05
 [487,] 9.452420e-05 1.149283e-04 2.684842e-05
 [488,] 1.164462e-04 9.103822e-05 2.570814e-05
 [489,] 9.393203e-05 8.313247e-05 2.223502e-05
 [490,] 2.687161e-04 7.954647e-05 4.678932e-05
 [491,] 1.117140e-04 8.959089e-05 3.338934e-05
 [492,] 1.194728e-04 8.613491e-05 2.398684e-05
 [493,] 6.901329e-04 1.661692e-04 4.795335e-04
 [494,] 2.615249e-04 7.860816e-05 4.155550e-05
 [495,] 5.650394e-04 1.657116e-04 3.883590e-04
 [496,] 3.266994e-04 6.568874e-05 4.224257e-05
 [497,] 1.692443e-04 8.821271e-05 2.550968e-05
 [498,] 2.025778e-04 6.756502e-05 3.229363e-05
 [499,] 1.255678e-04 8.578882e-05 2.332886e-05
 [500,] 2.913062e-04 7.860300e-05 4.005112e-05
 [501,] 9.407279e-05 1.226042e-04 2.864420e-05
 [502,] 9.516713e-05 6.469974e-05 1.982873e-05
 [503,] 2.970263e-04 6.356759e-05 3.079397e-05
 [504,] 3.033718e-04 6.357469e-05 3.129468e-05
 [505,] 6.712240e-04 1.566801e-04 4.221778e-04
 [506,] 1.062218e-04 8.674988e-05 3.046126e-05
 [507,] 6.144655e-04 1.641508e-04 4.168686e-04
 [508,] 3.336246e-04 6.356252e-05 3.308647e-05
 [509,] 5.069599e-04 1.644349e-04 3.431242e-04
 [510,] 2.785963e-04 6.352781e-05 2.964989e-05
 [511,] 1.226515e-04 8.477708e-05 2.303714e-05
 [512,] 4.602311e-04 1.697561e-04 3.255127e-04
 [513,] 1.905950e-04 6.487744e-05 3.124801e-05
 [514,] 1.908502e-04 6.419367e-05 2.984050e-05
 [515,] 1.212837e-04 8.841548e-05 2.402251e-05
 [516,] 4.674108e-04 6.777360e-05 4.056961e-05
 [517,] 1.781442e-04 6.750561e-05 3.522417e-05
 [518,] 1.349060e-04 1.512293e-04 3.648282e-05
 [519,] 1.585435e-04 1.599531e-04 3.763126e-05
 [520,] 5.150522e-04 1.788169e-04 3.956370e-04
 [521,] 1.864530e-04 1.196993e-04 8.546259e-05
 [522,] 1.733600e-04 1.422358e-04 1.017473e-04
 [523,] 7.016871e-04 1.720537e-04 5.142493e-04
 [524,] 2.538709e-04 2.517759e-04 3.017762e-04
 [525,] 6.628891e-04 1.696001e-04 4.743136e-04
 [526,] 2.634947e-04 2.022890e-04 2.417103e-04
 [527,] 2.539770e-04 1.892269e-04 2.149751e-04
 [528,] 6.068290e-04 1.828446e-04 4.857530e-04
 [529,] 6.252261e-04 1.849713e-04 5.099137e-04
 [530,] 2.656705e-04 1.358142e-04 1.467050e-04
 [531,] 2.595161e-04 1.389448e-04 1.481207e-04
 [532,] 6.343424e-04 1.846628e-04 5.164254e-04
 [533,] 2.115861e-04 8.847083e-05 5.879946e-05
 [534,] 6.689578e-04 1.771758e-04 5.125644e-04
 [535,] 6.109446e-04 1.716629e-04 4.445605e-04
 [536,] 9.391206e-05 1.241232e-04 3.109786e-05
 [537,] 2.545280e-04 1.814901e-04 2.046501e-04
 [538,] 2.655284e-04 1.836765e-04 2.162701e-04
 [539,] 2.690029e-04 1.662081e-04 1.930796e-04
 [540,] 2.620415e-04 1.822648e-04 2.115278e-04
 [541,] 2.886512e-04 1.295992e-04 1.479316e-04
 [542,] 2.851242e-04 1.330322e-04 1.517896e-04
 [543,] 6.539743e-04 1.797667e-04 5.119472e-04
 [544,] 1.173267e-04 7.541586e-05 2.035571e-05
 [545,] 1.204657e-04 8.623577e-05 2.846289e-05
 [546,] 2.601865e-04 8.250224e-05 5.850185e-05
 [547,] 3.048599e-04 1.387581e-04 1.705710e-04
 [548,] 9.154334e-04 1.090240e-04 2.784780e-04
 [549,] 3.042835e-04 9.345639e-05 8.559210e-05
 [550,] 2.892412e-04 1.346876e-04 1.561968e-04
 [551,] 1.301335e-04 9.035064e-05 3.264306e-05
 [552,] 6.034525e-04 1.889291e-04 5.067720e-04
 [553,] 9.483434e-05 1.303224e-04 3.419478e-05
 [554,] 9.389685e-05 1.323467e-04 3.672718e-05
 [555,] 6.253274e-04 1.908526e-04 5.340674e-04
 [556,] 9.324978e-05 7.626317e-05 2.146881e-05
 [557,] 2.190631e-04 9.810862e-05 7.185832e-05
 [558,] 1.214564e-04 8.539385e-05 2.840721e-05
 [559,] 1.221867e-04 8.277620e-05 2.746080e-05
 [560,] 4.379811e-04 3.218646e-04 7.196764e-04
 [561,] 4.501219e-04 2.078572e-04 4.296406e-04
 [562,] 1.234389e-04 8.191369e-05 2.732294e-05
 [563,] 9.411608e-05 1.392665e-04 3.497966e-05
 [564,] 5.215219e-04 1.899528e-04 4.373947e-04
 [565,] 5.093873e-04 1.885884e-04 4.221861e-04
 [566,] 1.006414e-04 1.181240e-04 3.928620e-05
 [567,] 4.779111e-04 1.882355e-04 3.931959e-04
 [568,] 2.828542e-04 6.142763e-05 2.468298e-05
 [569,] 5.567197e-04 2.055761e-04 5.246094e-04
 [570,] 5.091689e-04 1.841967e-04 4.065193e-04
 [571,] 1.904854e-04 7.902657e-05 4.518871e-05
 [572,] 2.368632e-04 8.941009e-05 6.512101e-05
 [573,] 1.176052e-04 6.066233e-05 1.958976e-05
 [574,] 1.204947e-04 7.456952e-05 2.392278e-05
 [575,] 9.389520e-05 9.125694e-05 2.497653e-05
 [576,] 9.386441e-05 1.001674e-04 2.708146e-05
 [577,] 1.665300e-04 1.066129e-04 6.321336e-05
 [578,] 8.549661e-05 8.732263e-05 2.519806e-05
 [579,] 8.611399e-05 8.858529e-05 2.590428e-05
 [580,] 9.639876e-05 6.526070e-05 2.224388e-05
 [581,] 1.015260e-04 7.759774e-05 2.692137e-05
 [582,] 9.797988e-05 1.034963e-04 2.443216e-05
 [583,] 2.025275e-04 2.781378e-04 2.146343e-04
 [584,] 1.975228e-04 9.616003e-05 5.048966e-05
 [585,] 1.607918e-04 2.414195e-04 1.632543e-04
 [586,] 1.421561e-04 6.795151e-05 2.087521e-05
 [587,] 7.948109e-05 1.090163e-04 2.498479e-05
 [588,] 1.285896e-04 8.985797e-05 3.071637e-05
 [589,] 1.129030e-04 6.098507e-05 1.907846e-05
 [590,] 1.724053e-04 1.482161e-04 4.172807e-05
 [591,] 1.450425e-04 1.018459e-04 3.316596e-05
 [592,] 9.870317e-05 2.116725e-04 6.469552e-05
 [593,] 9.438105e-05 1.754663e-04 5.121604e-05
 [594,] 1.470147e-04 6.144969e-05 2.034086e-05
 [595,] 1.549621e-04 1.173324e-04 3.187779e-05
 [596,] 1.609767e-04 1.194636e-04 3.196283e-05
 [597,] 1.099479e-04 1.868025e-04 7.180228e-05
 [598,] 9.354804e-05 1.283822e-04 3.258980e-05
 [599,] 1.062311e-04 1.860733e-04 6.746152e-05
 [600,] 1.320529e-04 8.848564e-05 3.296835e-05
 [601,] 1.315733e-04 9.464119e-05 3.713166e-05
 [602,] 1.086310e-04 6.609176e-05 2.044211e-05
 [603,] 1.116679e-04 6.674724e-05 2.152183e-05
 [604,] 1.689886e-04 1.167551e-04 3.241647e-05
 [605,] 9.350560e-05 8.625868e-05 2.950432e-05
 [606,] 1.631097e-04 1.184928e-04 3.210251e-05
 [607,] 1.115981e-04 6.754555e-05 2.181434e-05
 [608,] 1.282247e-04 1.387229e-04 4.123012e-05
 [609,] 1.106099e-04 6.810959e-05 2.179368e-05
 [610,] 1.375380e-04 8.475285e-05 2.812604e-05
 [611,] 1.273007e-04 2.464868e-04 1.170682e-04
 [612,] 1.528983e-04 1.157642e-04 5.212753e-05
 [613,] 1.426380e-04 9.449633e-05 3.668219e-05
 [614,] 1.113935e-04 6.773800e-05 2.185181e-05
 [615,] 7.875799e-05 1.141529e-04 2.358301e-05
 [616,] 7.883545e-05 7.978611e-05 1.955177e-05
 [617,] 8.699845e-05 1.259480e-04 3.305904e-05
 [618,] 1.139028e-04 6.314667e-05 1.896072e-05
 [619,] 1.414498e-04 1.401272e-04 4.596235e-05
 [620,] 8.358117e-05 1.267835e-04 3.084266e-05
 [621,] 1.388838e-04 1.352743e-04 4.214922e-05
 [622,] 1.315482e-04 1.374740e-04 4.120677e-05
 [623,] 1.777096e-04 9.193527e-05 1.834703e-05
 [624,] 1.375707e-04 1.536258e-03 3.364210e-04
 [625,] 1.400327e-04 1.387684e-04 4.460604e-05
 [626,] 8.564546e-05 1.476983e-04 3.523248e-05
 [627,] 8.476051e-05 6.329023e-05 1.790301e-05
 [628,] 9.089156e-05 1.039624e-04 3.090283e-05
 [629,] 1.336878e-04 1.370840e-04 4.109269e-05
 [630,] 1.260436e-04 1.071818e-04 3.233702e-05
 [631,] 1.371846e-04 6.535862e-04 2.157871e-04
 [632,] 1.709045e-04 1.366512e-04 6.434655e-05
 [633,] 1.261393e-04 1.146635e-04 3.540648e-05
 [634,] 8.008306e-05 9.787064e-05 2.282380e-05
 [635,] 9.378434e-05 8.541142e-05 2.688666e-05
 [636,] 1.044680e-04 6.522027e-05 1.989511e-05
 [637,] 8.167990e-05 7.535410e-05 2.111601e-05
 [638,] 8.141106e-05 7.540551e-05 2.100739e-05
 [639,] 1.266363e-04 8.623288e-05 3.711804e-05
 [640,] 1.216165e-04 8.055666e-05 3.223495e-05
 [641,] 9.312628e-05 8.501074e-05 2.646477e-05
 [642,] 8.679841e-05 7.017286e-05 2.114959e-05
 [643,] 1.358967e-04 4.636953e-04 1.251150e-04
 [644,] 2.761546e-04 9.777066e-05 4.433511e-05
 [645,] 1.254813e-04 1.291887e-04 2.429467e-05
 [646,] 9.220915e-05 1.024911e-04 3.085516e-05
 [647,] 2.777758e-04 1.329699e-04 5.227193e-05
 [648,] 1.619767e-04 5.921912e-04 4.811214e-05
 [649,] 1.519309e-04 1.585980e-04 3.488036e-05
 [650,] 1.139382e-04 1.477698e-04 3.842809e-05
 [651,] 1.238153e-04 7.995743e-05 1.924966e-05
 [652,] 1.006296e-04 8.705430e-05 2.406266e-05
 [653,] 1.419606e-04 6.648371e-05 2.140744e-05
 [654,] 9.847433e-05 2.297300e-04 8.538602e-05
 [655,] 7.868624e-05 7.349391e-05 1.967807e-05
 [656,] 1.207982e-04 8.632117e-05 2.641134e-05
 [657,] 1.167705e-04 6.840226e-05 1.674516e-05
 [658,] 1.298528e-04 9.535250e-05 3.244216e-05
 [659,] 1.341073e-04 1.311695e-04 4.952668e-05
 [660,] 1.743691e-04 5.559172e-04 2.602286e-05
 [661,] 1.725950e-04 5.977455e-04 2.641948e-05
 [662,] 8.165388e-05 1.758350e-04 4.310978e-05
 [663,] 8.087961e-05 7.711630e-05 2.186481e-05
 [664,] 1.275450e-04 2.441666e-04 7.833301e-05
 [665,] 9.375224e-05 8.150929e-05 1.863541e-05
 [666,] 1.722704e-04 5.697123e-04 2.756145e-05
 [667,] 7.939819e-05 7.009581e-05 1.937425e-05
 [668,] 8.026412e-05 7.034174e-05 1.982703e-05
 [669,] 2.239740e-04 2.505568e-04 2.541143e-05
 [670,] 2.152192e-04 2.527567e-04 2.533572e-05
 [671,] 2.120710e-04 2.908153e-04 2.505465e-05
 [672,] 2.247936e-04 2.316192e-04 2.463832e-05
 [673,] 1.208894e-04 2.433468e-04 6.506645e-05
 [674,] 8.903298e-05 7.736559e-05 2.113061e-05
 [675,] 1.129334e-04 1.040156e-04 2.831275e-05
 [676,] 9.188199e-05 1.256227e-04 1.939649e-05
 [677,] 9.199112e-05 1.238622e-04 1.928661e-05
 [678,] 1.155314e-04 4.250096e-04 9.477547e-05
 [679,] 9.333428e-05 9.814037e-05 1.808225e-05
 [680,] 1.236091e-04 1.679202e-04 5.380981e-05
 [681,] 1.176143e-04 1.705428e-04 5.460747e-05
 [682,] 1.144327e-04 1.189854e-04 1.795767e-05
 [683,] 1.227091e-04 1.643749e-04 5.159074e-05
 [684,] 1.235917e-04 1.644410e-04 5.272460e-05
 [685,] 1.208307e-04 1.074852e-04 1.684740e-05
 [686,] 8.268665e-05 7.805423e-05 2.024019e-05
 [687,] 3.677128e-04 7.774239e-05 4.779335e-05
 [688,] 8.262980e-05 8.085155e-05 2.038703e-05
 [689,] 1.121036e-04 9.332065e-05 2.770101e-05
 [690,] 1.246011e-04 2.024962e-04 6.287906e-05
 [691,] 2.965767e-04 1.532065e-04 4.363618e-05
 [692,] 1.254726e-04 3.219598e-04 2.346392e-05
 [693,] 2.306240e-04 3.097536e-04 2.613691e-05
 [694,] 8.396258e-05 7.945325e-05 2.019341e-05
 [695,] 1.232558e-04 2.028428e-04 6.072001e-05
 [696,] 1.233056e-04 2.028428e-04 6.075910e-05
 [697,] 1.236868e-04 2.012395e-04 6.099231e-05
 [698,] 1.233502e-04 2.020278e-04 6.064979e-05
 [699,] 1.221324e-04 2.003714e-04 5.745529e-05
 [700,] 1.218929e-04 2.092768e-04 5.674572e-05
 [701,] 1.178669e-04 1.145904e-04 2.873998e-05
 [702,] 1.668819e-04 3.919303e-04 2.798624e-05
 [703,] 1.994533e-04 4.277889e-04 2.733423e-05
 [704,] 1.741629e-04 3.614140e-04 2.745890e-05
 [705,] 8.325340e-05 1.069408e-04 2.279584e-05
 [706,] 1.774410e-04 3.351205e-04 2.720648e-05
 [707,] 1.666581e-04 3.494357e-04 2.744014e-05
 [708,] 7.775411e-05 8.707666e-05 2.071554e-05
 [709,] 1.267905e-04 2.103231e-04 6.790841e-05
 [710,] 1.052768e-04 9.035973e-05 1.761840e-05
 [711,] 3.670416e-04 1.271134e-04 5.894277e-05
 [712,] 1.203592e-04 1.397784e-04 3.775294e-05
 [713,] 2.329249e-04 1.848116e-04 3.096600e-05
 [714,] 8.776788e-05 1.427330e-04 2.147892e-05
 [715,] 9.254204e-05 1.548657e-04 5.205064e-05
 [716,] 8.789512e-05 1.016981e-04 3.244979e-05
 [717,] 8.956090e-05 1.683609e-04 2.272323e-05
 [718,] 1.012197e-04 1.403426e-04 3.117212e-05
 [719,] 8.383434e-05 6.846104e-05 1.991916e-05
 [720,] 2.637718e-04 1.425819e-04 3.596489e-05
 [721,] 2.700103e-04 1.419111e-04 3.643432e-05
 [722,] 2.858885e-04 1.389899e-04 3.730019e-05
 [723,] 9.226757e-05 7.718558e-05 2.015557e-05
 [724,] 1.069329e-04 1.509090e-04 3.021460e-05
 [725,] 1.034717e-04 1.453612e-04 3.121313e-05
 [726,] 1.039003e-04 1.407119e-04 3.053189e-05
 [727,] 9.347579e-05 9.138169e-05 2.457541e-05
 [728,] 1.029508e-04 1.408973e-04 3.113339e-05
 [729,] 1.032912e-04 1.479888e-04 3.162929e-05
 [730,] 1.033078e-04 1.439463e-04 3.121122e-05
 [731,] 1.026166e-04 1.318137e-04 3.151801e-05
 [732,] 1.034706e-04 1.518242e-04 3.185979e-05
 [733,] 1.049804e-04 1.368795e-04 2.985112e-05
 [734,] 1.133469e-04 1.688793e-04 3.204267e-05
 [735,] 1.206556e-04 1.604089e-04 6.897575e-05
 [736,] 1.264702e-04 1.340201e-04 4.093804e-05
 [737,] 1.024092e-04 1.551092e-04 3.305500e-05
 [738,] 1.022132e-04 1.316471e-04 3.087420e-05
 [739,] 1.436262e-04 2.131688e-04 7.102254e-05
 [740,] 1.455447e-04 1.146763e-04 3.262995e-05
 [741,] 1.439759e-04 2.313501e-04 7.851709e-05
 [742,] 1.521427e-04 1.179922e-04 3.206017e-05
 [743,] 9.777309e-05 9.337060e-05 2.240736e-05
 [744,] 1.175864e-04 1.378835e-04 3.521776e-05
 [745,] 9.567979e-05 9.146300e-05 2.262029e-05
 [746,] 1.496414e-04 1.302303e-04 3.466013e-05
 [747,] 9.806376e-05 9.557262e-05 2.762066e-05
 [748,] 1.037644e-04 1.415976e-04 3.067738e-05
 [749,] 9.644812e-05 7.977677e-05 2.287906e-05
 [750,] 1.276467e-04 1.472330e-04 4.440708e-05
 [751,] 1.469718e-04 8.438372e-04 3.323039e-04
 [752,] 1.293318e-04 1.390095e-04 4.716866e-05
 [753,] 1.282367e-04 1.079756e-04 3.438757e-05
 [754,] 1.285660e-04 9.885221e-05 3.181013e-05
 [755,] 1.285867e-04 9.981330e-05 3.214285e-05
 [756,] 9.477686e-05 7.838490e-05 2.815981e-05
 [757,] 1.456740e-04 1.913565e-04 6.915202e-05
 [758,] 1.282333e-04 1.060881e-04 3.380518e-05
 [759,] 1.295067e-04 1.004409e-04 3.286688e-05
 [760,] 1.518865e-04 9.687653e-05 2.939025e-05
 [761,] 8.558032e-05 2.052633e-04 2.741402e-05
 [762,] 1.066949e-04 1.277708e-04 2.973118e-05
 [763,] 9.783261e-05 1.366813e-04 5.205515e-05
 [764,] 1.015146e-04 1.372841e-04 5.497585e-05
 [765,] 1.142114e-04 1.458972e-04 6.801383e-05
 [766,] 1.441971e-04 1.289637e-04 2.436869e-05
 [767,] 1.148140e-04 7.182459e-05 2.235921e-05
 [768,] 1.040951e-04 1.083606e-03 3.594300e-04
 [769,] 1.494581e-04 1.261614e-03 7.849541e-04
 [770,] 1.399383e-04 1.876040e-03 1.011126e-03
 [771,] 1.611337e-04 9.225663e-05 2.204609e-05
 [772,] 1.822557e-04 1.042025e-03 8.887370e-04
 [773,] 1.984852e-04 8.849697e-05 5.918452e-05
 [774,] 2.044936e-04 8.735829e-05 5.926376e-05
 [775,] 1.946889e-04 9.168437e-05 6.159111e-05
 [776,] 2.416074e-04 6.525911e-05 2.648224e-05
 [777,] 7.634966e-05 2.651728e-04 4.823518e-05
 [778,] 1.305613e-04 3.149266e-04 3.518713e-05
 [779,] 1.317905e-04 1.437814e-04 3.326998e-05
 [780,] 2.038058e-04 1.947321e-04 3.094236e-05
 [781,] 1.728739e-04 9.576169e-05 1.978838e-05
 [782,] 2.132766e-04 1.688420e-04 1.202684e-04
 [783,] 1.844199e-04 9.693367e-05 1.991101e-05
 [784,] 9.662696e-05 2.238412e-04 7.834881e-05
 [785,] 9.353952e-05 2.226222e-04 7.370723e-05
 [786,] 2.107992e-04 7.895880e-05 3.503000e-05
 [787,] 1.047282e-04 2.108797e-04 3.621988e-05
 [788,] 1.128014e-04 1.114003e-04 2.533500e-05
 [789,] 1.878445e-04 7.900067e-05 3.184763e-05
 [790,] 8.816153e-05 9.637574e-05 1.888337e-05
 [791,] 1.696466e-04 7.961141e-05 3.481298e-05
 [792,] 1.206449e-04 1.911605e-04 3.111500e-05
 [793,] 1.037267e-04 7.280950e-04 8.725282e-05
 [794,] 1.149207e-04 1.181740e-04 2.335653e-05
 [795,] 1.376520e-04 9.678571e-04 6.205042e-05
 [796,] 9.398620e-05 4.663355e-04 1.334689e-04
 [797,] 1.780712e-04 1.163415e-04 3.775799e-05
 [798,] 1.235585e-04 7.045225e-03 2.453611e-03
 [799,] 1.249674e-04 9.709489e-04 4.440888e-04
 [800,] 2.536872e-04 8.134044e-05 5.750325e-05
 [801,] 1.213536e-04 3.821611e-03 1.495703e-03
 [802,] 6.532349e-04 9.141434e-04 3.517700e-03
 [803,] 1.588845e-04 9.701008e-03 6.074134e-03
 [804,] 1.530550e-04 4.533050e-03 2.556930e-03
 [805,] 1.472739e-04 1.612126e-04 4.668084e-05
 [806,] 2.432783e-04 8.545444e-05 3.344607e-05
 [807,] 2.718473e-04 1.018634e-04 5.024400e-05
 [808,] 1.406526e-04 2.901484e-03 1.300095e-03
 [809,] 1.580210e-04 4.343413e-03 2.631320e-03
 [810,] 1.971620e-04 1.838790e-04 1.223707e-04
 [811,] 2.419383e-04 9.794195e-05 2.828339e-05
 [812,] 1.476785e-04 1.140439e-04 3.396967e-05
 [813,] 2.023048e-04 1.060232e-04 2.383776e-05
 [814,] 1.988963e-04 1.158302e-04 2.324614e-05
 [815,] 2.655511e-04 1.557756e-03 2.222371e-03
 [816,] 2.072305e-04 1.379509e-03 1.409355e-03
 [817,] 1.843124e-04 9.353347e-04 8.178007e-04
 [818,] 2.682130e-04 1.372500e-03 1.982036e-03
 [819,] 1.365701e-04 3.603323e-04 1.372680e-04
 [820,] 1.064528e-04 1.309339e-04 3.268487e-05
 [821,] 1.058873e-04 3.973032e-04 1.510878e-04
 [822,] 1.860335e-04 8.350891e-05 2.769177e-05
 [823,] 1.337266e-04 3.794296e-04 1.209192e-04
 [824,] 2.226513e-04 1.782751e-03 1.986812e-03
 [825,] 1.710282e-04 8.473316e-05 2.591334e-05
 [826,] 1.141577e-04 2.916293e-04 1.335422e-04
 [827,] 1.416482e-04 6.005048e-03 2.693963e-03
 [828,] 4.429882e-04 1.316383e-03 3.475431e-03
 [829,] 1.230656e-04 3.512062e-03 1.221101e-03
 [830,] 4.915799e-04 1.005394e-03 2.903132e-03
 [831,] 1.664403e-04 4.479647e-03 3.032669e-03
 [832,] 1.570783e-04 4.159862e-03 2.481604e-03
 [833,] 3.249400e-04 2.503042e-03 4.656063e-03
 [834,] 1.711781e-04 6.236779e-03 4.555254e-03
 [835,] 3.006399e-04 6.823785e-05 3.286745e-05
 [836,] 2.915803e-04 6.842131e-05 3.269334e-05
 [837,] 1.584078e-04 6.145083e-03 3.788689e-03
 [838,] 3.167590e-04 6.801382e-05 3.515760e-05
 [839,] 5.960179e-04 2.570642e-03 1.006572e-02
 [840,] 2.816281e-04 6.795234e-05 3.227724e-05
 [841,] 2.473036e-04 5.116010e-04 6.413197e-04
 [842,] 6.129044e-04 2.268535e-03 9.082368e-03
 [843,] 5.517217e-04 2.049264e-03 7.215047e-03
 [844,] 6.214553e-04 2.291214e-03 9.327144e-03
 [845,] 3.617541e-04 2.337931e-03 4.986121e-03
 [846,] 3.091868e-04 6.799446e-05 3.565424e-05
 [847,] 6.484433e-04 2.097944e-03 8.891691e-03
 [848,] 6.766707e-04 2.134473e-03 9.504732e-03
 [849,] 2.567000e-04 1.107422e-04 2.308465e-05
 [850,] 3.037971e-04 6.852964e-05 3.215044e-05
 [851,] 6.505605e-04 2.183427e-03 9.320696e-03
 [852,] 1.077302e-04 1.307395e-04 3.330400e-05
 [853,] 1.703894e-04 2.595570e-03 1.797307e-03
 [854,] 6.175457e-04 1.522032e-03 5.909100e-03
 [855,] 1.386638e-04 1.615167e-04 3.612713e-05
 [856,] 6.186617e-04 2.231744e-03 9.018194e-03
 [857,] 1.437408e-04 9.996194e-03 4.731874e-03
 [858,] 2.845144e-04 6.980212e-05 2.875884e-05
 [859,] 4.561325e-04 1.312846e-03 3.580821e-03
 [860,] 4.315895e-04 1.298169e-03 3.321291e-03
 [861,] 1.838198e-04 2.362173e-04 1.550776e-04
 [862,] 4.381493e-04 2.416859e-03 6.546598e-03
 [863,] 2.155358e-04 6.356219e-04 6.799632e-04
 [864,] 2.373301e-04 6.733101e-05 4.196198e-05
 [865,] 1.927088e-04 9.472381e-05 2.893299e-05
 [866,] 5.606779e-04 1.248396e-04 1.791915e-04
 [867,] 1.631746e-04 1.082030e-04 1.955514e-05
 [868,] 2.915061e-04 1.020714e-03 2.450506e-05
 [869,] 1.233931e-04 6.560760e-04 3.184976e-04
 [870,] 1.128496e-04 1.294957e-04 5.236315e-05
 [871,] 1.065183e-04 1.161467e-04 4.464374e-05
 [872,] 1.199362e-04 9.321042e-05 1.788319e-05
 [873,] 7.946452e-05 2.215264e-04 3.154015e-05
 [874,] 1.089782e-04 2.216438e-04 8.621543e-05
 [875,] 1.053586e-04 2.443431e-04 8.001997e-05
 [876,] 9.076245e-05 1.105667e-03 2.513075e-04
 [877,] 2.256706e-04 1.313111e-04 1.626428e-04
 [878,] 9.231811e-02 6.275107e-05 1.378218e-02
 [879,] 1.072615e-01 6.933160e-05 2.749863e-02
 [880,] 8.313802e-05 1.467675e-04 4.199774e-05
 [881,] 7.814527e-05 1.896226e-04 4.282168e-05
 [882,] 1.899918e-02 2.177440e-04 3.855265e-02
 [883,] 1.197471e-02 1.930060e-04 2.104395e-02
 [884,] 1.765541e-04 2.628719e-04 1.956246e-04
 [885,] 1.567133e-04 1.346133e-04 3.300315e-05
 [886,] 1.309595e-04 1.363418e-04 7.171737e-05
 [887,] 9.799630e-05 1.957782e-04 7.137473e-05
 [888,] 1.390027e-04 1.542539e-04 8.744106e-05
 [889,] 1.730427e-02 1.909070e-04 3.027773e-02
 [890,] 1.252456e-02 1.632740e-04 1.816291e-02
 [891,] 1.115118e-04 2.345818e-04 1.028328e-04
 [892,] 1.327945e-02 1.885665e-04 2.277754e-02
 [893,] 7.933977e-05 8.798510e-05 2.095106e-05
 [894,] 1.322351e-04 8.402240e-05 3.878406e-05
 [895,] 1.346121e-04 7.747095e-05 3.394136e-05
 [896,] 1.382604e-04 7.880041e-05 3.604596e-05
 [897,] 1.380729e-04 7.901847e-05 3.618763e-05
 [898,] 1.257166e-03 1.745047e-04 1.920390e-03
 [899,] 8.689388e-05 8.523586e-05 2.114000e-05
 [900,] 1.402614e-03 1.923225e-04 2.317063e-03
 [901,] 1.038933e-04 1.544317e-04 5.829010e-05
 [902,] 8.644687e-05 8.413423e-05 2.203484e-05
 [903,] 9.611785e-04 1.670574e-04 1.356489e-03
 [904,] 1.204967e-03 1.689494e-04 1.732807e-03
 [905,] 2.049440e-04 1.434200e-04 1.051417e-04
 [906,] 2.081114e-04 1.357391e-04 9.861892e-05
 [907,] 1.441817e-04 8.972757e-05 3.097574e-05
 [908,] 7.840257e-05 8.697367e-05 2.095850e-05
 [909,] 8.375670e-05 7.895503e-05 2.255571e-05
 [910,] 5.314877e-04 7.204036e-05 1.596519e-04
 [911,] 1.482157e-04 1.724756e-04 6.574578e-05
 [912,] 1.143728e-04 1.962008e-04 8.347916e-05
 [913,] 1.471799e-04 1.697524e-04 6.353499e-05
 [914,] 1.920794e-03 1.412069e-04 2.270752e-03
 [915,] 3.858290e-04 6.985913e-05 9.824289e-05
 [916,] 1.487454e-04 1.483496e-04 5.648637e-05
 [917,] 8.271239e-05 8.456417e-05 2.099466e-05
 [918,] 1.393519e-03 1.190474e-04 1.329081e-03
 [919,] 1.810721e-04 1.225657e-04 8.091109e-05
 [920,] 1.735234e-04 1.196192e-04 7.548039e-05
 [921,] 9.359371e-04 1.440533e-04 1.112371e-03
 [922,] 1.740243e-04 9.307609e-05 4.942213e-05
 [923,] 1.124561e-04 1.059922e-04 4.247694e-05
 [924,] 1.055261e-04 9.032373e-05 3.048331e-05
 [925,] 1.021149e-04 1.505887e-04 4.627340e-05
 [926,] 1.036521e-04 1.588982e-04 4.990382e-05
 [927,] 3.527019e-04 1.578717e-04 4.582749e-04
 [928,] 5.794252e-04 2.498506e-04 1.188853e-03
 [929,] 1.051062e-04 1.680210e-04 5.386243e-05
 [930,] 7.852261e-05 8.700462e-05 2.099632e-05
 [931,] 9.065656e-04 1.231962e-04 9.204016e-04
 [932,] 7.921922e-05 7.284489e-05 1.748152e-05
 [933,] 1.279899e-04 1.611166e-04 6.985060e-05
 [934,] 8.072661e-03 1.343671e-04 9.155633e-03
 [935,] 1.257910e-04 1.545777e-04 6.512475e-05
 [936,] 8.198062e-05 8.485833e-05 2.240484e-05
 [937,] 1.275683e-04 1.407594e-04 3.854139e-05
 [938,] 6.327219e-03 3.098802e-04 1.731178e-02
 [939,] 8.199524e-05 8.377704e-05 2.067871e-05
 [940,] 8.508389e-05 1.201502e-04 3.403892e-05
 [941,] 8.546880e-05 9.328078e-05 2.741985e-05
 [942,] 7.866759e-05 8.152815e-05 2.143130e-05
 [943,] 8.153743e-05 8.256505e-05 2.115133e-05
 [944,] 7.628568e-05 7.631376e-05 1.903585e-05
 [945,] 1.111956e-04 2.275736e-04 7.604348e-05
 [946,] 1.100324e-04 2.634793e-04 8.460011e-05
 [947,] 1.106052e-04 2.570985e-04 8.374761e-05
 [948,] 1.219453e-04 1.391489e-04 3.691811e-05
 [949,] 7.662993e-05 8.412451e-05 2.040490e-05
 [950,] 1.024702e-04 2.829622e-04 7.508378e-05
 [951,] 1.448007e-03 1.047224e-04 1.051201e-03
 [952,] 7.656476e-05 6.854999e-05 1.764598e-05
 [953,] 1.012681e-03 1.317789e-04 9.901940e-04
 [954,] 1.141245e-04 3.344780e-04 1.116233e-04
 [955,] 2.089465e-04 1.343473e-04 7.778852e-05
 [956,] 8.627790e-05 8.717928e-05 2.436068e-05
 [957,] 2.421316e-04 6.393105e-05 6.738249e-05
 [958,] 2.336412e-04 6.430002e-05 6.669717e-05
 [959,] 2.485692e-04 8.843465e-05 1.480635e-04
 [960,] 8.879805e-05 8.790245e-05 2.543231e-05
 [961,] 1.056641e-04 3.622122e-04 9.860410e-05
 [962,] 2.458508e-04 6.479857e-05 7.209691e-05
 [963,] 2.396540e-04 6.339710e-05 6.434747e-05
 [964,] 2.514433e-04 6.379530e-05 6.927261e-05
 [965,] 2.323214e-04 6.361867e-05 6.351922e-05
 [966,] 1.092899e-04 3.753038e-04 1.110123e-04
 [967,] 9.200363e-05 8.596915e-05 2.540418e-05
 [968,] 1.113227e-04 3.695798e-04 1.146904e-04
 [969,] 7.746251e-05 1.227650e-04 4.812639e-05
 [970,] 7.714099e-05 1.269228e-04 5.417517e-05
 [971,] 7.780666e-05 1.179244e-04 4.238739e-05
 [972,] 1.088197e-04 3.763539e-04 1.097956e-04
 [973,] 7.766542e-05 1.237793e-04 4.608317e-05
 [974,] 9.033005e-05 8.803351e-05 2.584852e-05
 [975,] 6.629810e-04 1.323492e-04 6.400545e-04
 [976,] 1.344594e-04 1.500371e-04 4.118776e-05
 [977,] 7.729972e-05 1.269199e-04 5.104860e-05
 [978,] 2.709267e-04 6.675522e-05 8.662645e-05
 [979,] 1.349642e-04 1.489642e-04 4.102165e-05
 [980,] 1.293408e-04 1.478266e-04 6.128155e-05
 [981,] 1.068742e-04 2.033188e-04 6.198626e-05
 [982,] 7.780967e-05 1.283787e-04 4.573954e-05
 [983,] 7.789568e-05 1.247832e-04 4.371436e-05
 [984,] 7.731842e-05 1.288156e-04 5.154691e-05
 [985,] 1.129275e-04 3.772033e-04 1.205015e-04
 [986,] 7.687015e-05 1.221728e-04 5.393418e-05
 [987,] 8.184460e-05 1.434469e-04 8.590645e-05
 [988,] 8.838253e-05 1.216920e-04 6.780233e-05
 [989,] 9.543381e-05 8.820064e-05 2.710286e-05
 [990,] 9.121308e-05 9.074179e-05 2.699736e-05
 [991,] 1.685743e-04 7.077324e-05 6.548544e-05
 [992,] 7.740101e-05 1.148482e-04 4.390343e-05
 [993,] 7.687594e-05 1.175011e-04 5.175687e-05
 [994,] 1.084139e-04 6.427843e-04 1.748676e-04
 [995,] 7.704503e-05 1.127872e-04 4.860183e-05
 [996,] 8.580184e-05 1.135432e-04 6.070963e-05
 [997,] 2.710779e-03 1.116351e-04 2.060985e-03
 [998,] 1.247634e-04 1.196759e-04 9.453490e-05
 [999,] 2.558174e-03 1.167441e-04 2.074671e-03
[1000,] 2.065396e-04 7.328905e-05 8.642043e-05
[1001,] 8.892143e-05 8.175916e-05 2.316834e-05
[1002,] 9.148191e-05 9.344760e-05 2.937895e-05
[1003,] 1.105535e-04 3.604925e-04 1.103896e-04
[1004,] 8.491923e-05 8.430661e-05 2.352142e-05
[1005,] 1.163206e-04 2.195389e-04 8.353704e-05
[1006,] 2.531789e-04 6.381769e-05 6.708580e-05
[1007,] 1.071626e-04 2.960310e-04 8.684858e-05
[1008,] 3.925369e-04 6.628092e-05 1.230960e-04
[1009,] 2.789887e-04 7.202548e-05 1.063111e-04
[1010,] 4.765884e-03 6.122966e-05 8.590928e-04
[1011,] 9.804483e-05 1.788801e-04 3.631700e-05
[1012,] 8.235001e-03 1.161246e-04 6.703667e-03
[1013,] 3.481424e-03 6.353544e-05 8.312577e-04
[1014,] 2.423883e-01 9.671577e-05 7.481851e-02
[1015,] 4.665764e-03 6.369868e-05 1.108720e-03
[1016,] 1.591707e-03 6.937314e-05 5.131232e-04
[1017,] 4.102156e-03 6.396564e-05 9.995034e-04
[1018,] 3.102908e-04 1.526188e-04 1.618368e-04
[1019,] 1.467095e-04 3.833360e-04 2.073029e-04
[1020,] 1.520391e-04 1.588791e-04 9.126976e-05
[1021,] 2.834638e-03 1.035905e-04 1.968530e-03
[1022,] 2.802318e-03 1.065356e-04 2.033371e-03
[1023,] 2.574732e-03 7.911646e-05 1.125784e-03
[1024,] 1.134537e-04 5.154119e-04 1.590174e-04
[1025,] 6.468726e-03 8.736537e-05 2.906000e-03
[1026,] 4.521329e-03 6.218969e-05 4.878361e-04
[1027,] 3.426369e-04 9.000945e-05 2.033061e-04
[1028,] 1.810310e-04 1.016084e-04 6.183107e-05
[1029,] 8.449593e-05 8.423679e-05 2.335846e-05
[1030,] 8.163809e-05 8.612192e-05 2.300195e-05
[1031,] 1.158128e-04 2.011375e-04 7.537365e-05
[1032,] 4.396176e-03 6.123875e-05 6.812651e-04
[1033,] 6.228081e-03 6.184841e-05 1.137391e-03
[1034,] 5.010904e-04 8.297003e-05 2.304653e-04
[1035,] 1.185823e-04 3.004316e-04 1.093892e-04
[1036,] 3.688192e-04 8.347039e-05 1.726487e-04
[1037,] 1.815434e-04 6.688069e-05 2.169858e-05
[1038,] 2.562817e-04 1.856224e-04 3.175425e-04
[1039,] 4.732563e-03 6.684973e-05 1.435666e-03
[1040,] 3.560523e-04 1.473128e-04 3.604582e-04
[1041,] 2.000158e-02 1.092860e-04 9.930930e-03
[1042,] 5.102810e-03 6.428737e-05 1.218826e-03
[1043,] 6.893423e-03 1.044361e-04 4.479373e-03
[1044,] 8.317310e-05 7.187570e-05 2.094653e-05
[1045,] 7.175807e-03 9.416485e-05 3.860459e-03
[1046,] 2.929421e-04 2.299005e-04 2.828994e-04
[1047,] 8.172188e-05 6.643174e-05 1.659769e-05
[1048,] 1.800273e-04 6.776064e-05 2.096124e-05
[1049,] 1.352087e-04 1.499107e-04 4.100864e-05
[1050,] 1.814971e-04 6.884956e-05 2.098181e-05
[1051,] 8.402231e-05 7.534328e-05 1.923508e-05
[1052,] 1.647997e-04 2.869656e-04 1.857864e-04
[1053,] 8.615780e-05 7.451704e-05 2.020475e-05
[1054,] 8.778557e-05 6.605355e-05 2.090979e-05
[1055,] 1.261297e-04 1.852283e-04 9.872539e-05
[1056,] 1.288490e-04 8.612256e-05 6.038891e-05
[1057,] 1.069128e-04 4.242215e-04 1.188916e-04
[1058,] 1.138997e-04 1.266361e-04 5.060651e-05
[1059,] 1.470713e-04 2.417051e-04 5.895207e-05
[1060,] 2.117043e-04 8.626257e-05 3.631040e-05
[1061,] 2.074679e-04 8.853979e-05 3.192590e-05
[1062,] 1.011592e-04 1.046739e-04 3.620251e-05
[1063,] 1.130249e-04 9.936970e-05 4.408838e-05
[1064,] 9.625521e-05 1.079320e-04 3.533917e-05
[1065,] 1.390104e-04 1.337905e-04 4.004096e-05
[1066,] 8.127118e-05 6.593312e-05 1.755675e-05
[1067,] 1.057785e-04 2.982328e-04 1.133829e-04
[1068,] 1.123107e-04 2.961234e-04 1.236865e-04
[1069,] 8.342234e-05 1.208381e-04 2.926830e-05
[1070,] 1.139373e-04 8.202781e-05 6.134154e-05
[1071,] 9.037817e-05 7.852440e-05 3.118566e-05
[1072,] 9.993998e-05 1.110520e-04 3.968748e-05
[1073,] 1.026295e-04 9.114929e-05 3.011732e-05
[1074,] 1.106255e-04 4.750422e-04 1.396714e-04
[1075,] 1.188008e-04 9.298676e-05 3.590837e-05
[1076,] 1.534294e-04 3.423137e-04 2.005333e-04
[1077,] 1.738172e-04 7.985135e-05 2.444512e-05
[1078,] 1.452597e-04 6.704530e-05 2.261812e-05
[1079,] 1.652347e-04 1.846134e-04 2.356617e-04
[1080,] 1.581072e-04 8.644868e-05 3.275574e-05
[1081,] 1.636860e-04 7.201988e-05 2.543478e-05
[1082,] 9.725756e-05 9.536836e-05 3.030872e-05
[1083,] 1.081843e-04 7.832640e-05 2.286959e-05
[1084,] 8.626826e-05 2.379902e-04 3.633860e-05
[1085,] 1.718125e-04 7.833637e-05 2.450431e-05
[1086,] 1.902539e-04 9.025513e-05 3.761690e-05
[1087,] 1.611060e-04 7.083381e-05 2.372627e-05
[1088,] 8.494018e-05 1.675285e-04 3.393391e-05
[1089,] 8.676125e-05 1.890345e-04 3.097355e-05
[1090,] 1.995816e-04 7.683582e-05 2.216817e-05
[1091,] 8.929438e-05 6.407222e-05 2.042843e-05
[1092,] 3.485105e-04 2.108483e-04 3.223514e-04
[1093,] 1.487272e-04 1.408820e-04 3.973431e-05
[1094,] 9.648405e-05 1.374200e-04 2.375796e-05
[1095,] 8.232202e-05 6.190398e-05 1.760095e-05
[1096,] 9.774690e-05 1.075079e-04 2.783937e-05
[1097,] 9.678745e-05 8.198488e-05 1.708890e-05
[1098,] 1.240900e-04 9.943718e-05 4.598027e-05
[1099,] 1.367756e-04 1.621167e-04 5.228081e-05
[1100,] 8.397212e-05 6.538811e-05 1.761248e-05
[1101,] 9.415879e-05 6.953073e-05 2.026954e-05
[1102,] 6.190255e-04 9.325344e-05 1.353830e-04
[1103,] 1.548309e-04 4.648195e-04 6.995398e-05
[1104,] 1.082232e-04 8.208889e-05 2.788499e-05
[1105,] 4.902426e-04 1.631191e-04 3.000209e-04
[1106,] 1.545863e-04 4.061924e-04 6.396606e-05
[1107,] 5.069837e-04 7.619486e-05 4.572661e-05
[1108,] 8.718138e-04 7.739806e-05 4.588506e-05
[1109,] 6.452381e-04 7.605531e-05 6.548061e-05
[1110,] 7.968678e-04 9.893826e-05 4.273598e-05
[1111,] 7.865417e-04 2.135991e-04 2.526262e-05
[1112,] 8.416170e-04 9.012419e-05 5.907274e-05
[1113,] 1.569833e-04 9.252453e-05 2.651533e-05
[1114,] 1.428006e-04 1.271082e-04 4.075277e-05
[1115,] 1.665093e-04 1.368136e-04 4.758457e-05
[1116,] 2.111614e-04 8.886858e-05 3.408305e-05
[1117,] 1.922516e-04 9.429195e-05 2.845281e-05
[1118,] 1.512343e-04 6.172059e-05 2.098328e-05
[1119,] 1.345132e-04 1.481699e-04 4.168676e-05
[1120,] 3.559649e-04 1.744866e-04 2.411084e-04
[1121,] 1.999068e-03 7.160302e-05 1.061349e-04
[1122,] 4.785242e-04 1.328081e-04 1.869177e-05
[1123,] 1.320529e-04 1.288161e-04 3.895248e-05
[1124,] 1.475926e-04 8.308511e-05 3.239126e-05
[1125,] 1.566208e-04 7.919424e-05 2.370378e-05
[1126,] 2.616867e-04 9.587215e-05 4.255696e-05
[1127,] 1.342367e-04 1.243126e-04 3.771899e-05
[1128,] 1.551364e-04 7.704522e-05 2.376533e-05
[1129,] 8.250333e-04 8.823697e-05 7.202174e-05
[1130,] 2.276022e-03 7.302736e-05 8.921989e-05
[1131,] 3.164764e-04 9.576876e-05 4.686907e-05
[1132,] 2.638505e-03 6.221617e-05 8.202935e-05
[1133,] 1.218667e-04 1.239892e-04 3.846051e-05
[1134,] 2.301995e-04 8.787740e-05 4.200136e-05
[1135,] 1.541562e-04 4.233074e-04 6.763127e-05
[1136,] 1.586716e-04 1.278926e-04 2.478633e-05
[1137,] 6.546144e-04 8.872814e-05 5.986705e-05
[1138,] 1.058269e-04 1.450560e-04 4.051442e-05
[1139,] 1.543662e-04 6.790118e-05 3.131556e-05
[1140,] 5.742739e-04 2.765641e-04 1.945534e-05
[1141,] 1.212548e-04 1.139932e-04 3.328033e-05
[1142,] 1.170475e-04 1.044813e-04 3.163978e-05
[1143,] 3.605986e-04 1.095680e-04 8.744348e-05
[1144,] 1.401255e-04 1.424926e-04 4.133887e-05
[1145,] 1.650423e-04 9.867121e-05 2.415592e-05
[1146,] 6.312089e-04 1.879048e-04 2.026864e-05
[1147,] 1.411195e-04 7.009803e-05 3.137955e-05
[1148,] 1.996046e-04 1.371659e-04 6.262167e-05
[1149,] 1.399962e-04 1.469986e-04 4.294245e-05
[1150,] 1.591906e-04 1.061452e-04 3.846141e-05
[1151,] 1.509017e-04 6.903148e-05 3.170629e-05
[1152,] 1.385770e-04 3.162926e-04 9.514224e-05
[1153,] 1.183323e-04 8.008516e-05 2.511540e-05
[1154,] 1.561829e-04 6.929879e-05 3.276282e-05
[1155,] 2.960897e-04 1.404950e-04 2.354569e-05
[1156,] 1.395295e-04 6.143364e-05 1.951766e-05
[1157,] 1.459236e-04 7.005391e-05 3.209009e-05
[1158,] 1.394707e-04 1.433863e-04 4.312483e-05
[1159,] 1.448381e-04 7.058956e-05 3.282532e-05
[1160,] 1.379746e-04 7.531541e-05 3.581965e-05
[1161,] 1.475805e-04 7.081105e-05 3.324815e-05
[1162,] 1.329502e-04 7.501295e-05 3.459888e-05
[1163,] 1.396487e-04 1.509759e-04 4.452682e-05
[1164,] 1.391773e-04 7.271476e-05 3.364227e-05
[1165,] 1.378428e-04 7.380421e-05 3.457351e-05
[1166,] 1.377157e-04 7.506896e-05 3.557237e-05
[1167,] 1.211388e-04 1.096805e-04 3.188875e-05
[1168,] 1.172224e-04 3.587863e-04 9.630863e-05
[1169,] 1.178161e-04 1.369136e-04 3.848941e-05
[1170,] 3.812438e-04 1.208725e-04 1.155640e-04
[1171,] 1.394016e-04 7.354357e-05 3.463882e-05
[1172,] 1.436694e-04 7.524251e-05 3.685877e-05
[1173,] 1.212489e-04 1.100711e-04 3.183078e-05
[1174,] 1.433917e-04 7.535635e-05 3.690178e-05
[1175,] 1.473775e-04 1.003664e-04 3.740978e-05
[1176,] 1.437003e-04 7.504490e-05 3.669685e-05
[1177,] 1.176707e-04 1.347790e-04 3.903306e-05
[1178,] 1.178446e-04 1.423885e-04 3.977835e-05
[1179,] 1.176957e-04 1.359335e-04 3.973401e-05
[1180,] 1.440831e-04 7.658452e-05 1.743529e-05
[1181,] 1.426521e-04 7.529470e-05 3.671011e-05
[1182,] 1.212027e-04 1.082958e-04 3.254002e-05
[1183,] 1.175527e-04 1.727539e-04 4.739970e-05
[1184,] 1.443089e-04 7.584758e-05 3.748846e-05
[1185,] 1.413228e-04 9.487946e-05 1.705186e-05
[1186,] 1.647450e-04 7.580539e-05 4.128616e-05
[1187,] 1.649086e-04 7.549751e-05 4.100666e-05
[1188,] 1.553844e-04 9.327430e-05 1.715513e-05
[1189,] 1.427016e-04 9.728241e-05 1.703170e-05
[1190,] 3.879162e-04 1.177022e-04 1.083500e-04
[1191,] 1.179540e-04 2.014667e-04 6.026401e-05
[1192,] 1.175526e-04 2.014506e-04 5.833471e-05
[1193,] 1.592704e-04 7.663104e-05 4.105306e-05
[1194,] 1.706001e-04 7.099404e-05 3.701436e-05
[1195,] 1.696905e-04 7.199779e-05 3.806016e-05
[1196,] 1.704562e-04 7.393633e-05 4.037605e-05
[1197,] 1.712599e-04 7.359971e-05 3.984563e-05
[1198,] 1.673003e-04 6.564380e-05 2.874924e-05
[1199,] 1.752618e-04 7.503017e-05 4.236330e-05
[1200,] 1.782433e-04 7.676719e-05 4.470793e-05
[1201,] 1.617200e-04 9.466842e-05 1.717841e-05
[1202,] 1.584944e-04 1.270359e-04 1.722933e-05
[1203,] 1.204148e-04 1.104219e-04 3.245297e-05
[1204,] 4.190611e-04 1.171029e-04 1.134151e-04
[1205,] 1.828038e-04 7.745856e-05 4.627268e-05
[1206,] 4.025056e-04 9.639533e-05 6.173211e-05
[1207,] 4.216722e-04 1.123021e-04 5.971303e-05
[1208,] 1.877012e-04 7.769504e-05 4.742773e-05
[1209,] 1.921150e-04 7.253480e-05 4.181814e-05
[1210,] 1.800945e-04 7.707733e-05 4.537331e-05
[1211,] 3.884635e-04 1.027976e-04 7.846961e-05
[1212,] 1.842156e-04 7.332657e-05 4.130882e-05
[1213,] 1.567501e-04 9.463289e-05 1.716462e-05
[1214,] 1.794139e-04 7.579929e-05 4.365194e-05
[1215,] 1.840287e-04 1.420118e-04 6.520879e-05
[1216,] 8.838775e-04 6.985590e-05 4.679805e-05
[1217,] 8.096001e-04 7.143852e-05 4.129248e-05
[1218,] 1.039332e-03 1.180607e-04 3.419228e-04
[1219,] 1.805916e-04 7.602576e-05 4.417511e-05
[1220,] 4.004170e-04 1.370532e-04 1.569960e-04
[1221,] 1.052366e-03 1.198798e-04 3.543085e-04
[1222,] 3.764772e-04 1.152959e-04 5.902194e-05
[1223,] 1.068850e-04 1.317037e-04 3.753236e-05
[1224,] 4.008739e-04 1.387523e-04 1.611256e-04
[1225,] 8.091445e-04 1.136722e-04 2.591556e-05
[1226,] 9.841822e-04 6.193771e-05 5.426041e-05
[1227,] 3.572783e-04 1.169083e-04 1.005367e-04
[1228,] 1.184265e-04 1.470011e-04 4.965139e-05
[1229,] 2.002406e-04 7.329312e-05 4.346020e-05
[1230,] 1.791301e-04 8.240380e-05 3.056463e-05
[1231,] 8.325817e-04 1.018343e-04 2.047482e-05
[1232,] 2.382460e-04 1.073583e-04 6.390196e-05
[1233,] 3.460260e-04 1.383795e-04 7.697324e-05
[1234,] 2.074240e-04 9.240474e-05 1.927876e-05
[1235,] 1.456929e-04 2.571777e-04 8.542822e-05
[1236,] 2.251593e-04 7.719176e-05 5.260375e-05
[1237,] 2.230212e-04 1.118098e-04 1.689003e-05
[1238,] 8.827110e-04 1.542036e-04 2.161886e-05
[1239,] 2.227089e-04 1.088101e-04 1.692952e-05
[1240,] 2.303745e-04 1.151648e-04 1.687879e-05
[1241,] 2.188523e-04 1.118771e-04 1.687792e-05
[1242,] 2.473346e-04 9.181381e-05 1.785530e-05
[1243,] 2.439052e-04 8.969212e-05 1.795534e-05
[1244,] 2.070201e-04 5.271651e-04 4.799852e-04
[1245,] 1.415385e-04 9.355656e-05 3.256470e-05
[1246,] 1.413954e-04 8.310242e-05 2.792514e-05
[1247,] 1.384787e-04 8.687248e-05 2.827698e-05
[1248,] 3.920227e-04 2.400576e-04 1.707478e-05
[1249,] 3.507244e-04 1.317457e-04 2.409727e-05
[1250,] 1.313734e-04 9.404556e-05 2.457259e-05
[1251,] 1.289139e-04 1.093067e-04 2.802359e-05
[1252,] 1.494552e-04 2.277121e-04 4.164909e-05
[1253,] 5.711796e-04 3.506104e-04 2.584140e-05
[1254,] 3.180975e-04 1.349042e-04 2.439596e-05
[1255,] 5.388085e-04 5.983826e-04 3.183567e-05
[1256,] 1.963225e-04 1.622391e-04 2.089575e-05
[1257,] 1.798826e-04 1.314568e-04 3.886408e-05
[1258,] 1.427568e-04 9.168321e-05 2.305234e-05
[1259,] 1.361784e-04 9.919492e-05 2.508797e-05
[1260,] 2.398393e-04 1.275872e-04 1.939619e-05
[1261,] 1.250922e-04 2.610560e-04 5.733885e-05
[1262,] 6.230234e-04 4.387603e-04 2.665950e-05
[1263,] 1.881640e-04 2.198310e-04 3.479676e-05
[1264,] 3.510450e-04 1.504094e-04 1.912258e-05
[1265,] 1.688835e-04 3.896718e-04 5.021378e-05
[1266,] 6.065228e-04 7.088500e-05 2.235564e-05
[1267,] 1.787715e-04 3.514948e-04 4.516388e-05
[1268,] 2.641359e-04 1.910847e-04 2.145772e-05
[1269,] 1.250527e-04 8.365610e-05 2.673995e-05
[1270,] 7.707706e-05 9.776536e-05 2.191389e-05
[1271,] 2.563940e-04 1.850335e-04 2.142260e-05
[1272,] 1.835221e-04 2.533395e-04 3.717126e-05
[1273,] 1.205042e-04 9.286929e-05 2.720864e-05
[1274,] 1.378110e-04 1.174085e-04 3.075700e-05
[1275,] 2.760835e-04 1.926225e-04 2.135155e-05
[1276,] 1.772957e-04 4.182491e-04 5.020825e-05
[1277,] 1.761268e-04 5.372157e-04 5.841179e-05
[1278,] 1.225321e-04 8.251263e-05 2.553608e-05
[1279,] 1.802776e-04 8.999421e-05 2.524091e-05
[1280,] 1.508916e-04 8.174668e-05 2.798944e-05
[1281,] 1.492234e-04 8.009159e-05 2.682435e-05
[1282,] 5.235593e-04 2.394403e-04 2.053534e-05
[1283,] 5.207788e-04 1.934742e-04 1.909215e-05
[1284,] 8.173876e-04 1.506398e-04 2.024155e-05
[1285,] 4.994799e-04 7.309093e-05 2.314717e-05
[1286,] 3.766816e-04 7.670376e-05 2.173173e-05
[1287,] 1.416779e-04 6.242947e-05 2.056739e-05
[1288,] 1.419182e-04 7.052479e-05 2.341413e-05
[1289,] 1.501876e-04 1.103483e-04 3.761964e-05
[1290,] 1.480116e-04 6.383854e-05 2.076294e-05
[1291,] 1.466455e-04 1.288351e-04 5.127565e-05
[1292,] 2.619664e-04 2.114073e-04 3.102057e-05
[1293,] 1.216854e-04 1.168587e-04 2.323647e-05
[1294,] 1.931440e-04 6.447940e-05 2.610930e-05
[1295,] 1.435139e-04 1.001562e-04 3.496786e-05
[1296,] 1.347151e-04 1.209552e-04 2.257436e-05
[1297,] 1.333153e-04 1.210729e-04 2.267552e-05
[1298,] 1.431600e-04 6.372264e-05 1.986380e-05
[1299,] 1.421297e-04 8.434063e-05 2.850550e-05
[1300,] 1.422011e-04 8.619268e-05 2.919581e-05
[1301,] 1.442754e-04 7.031934e-05 1.975769e-05
[1302,] 1.466282e-04 1.228892e-04 2.663585e-05
[1303,] 2.309412e-04 1.233375e-04 5.719758e-05
[1304,] 3.164122e-04 3.581823e-04 4.078914e-05
[1305,] 1.325814e-04 1.361837e-04 3.043152e-05
[1306,] 8.996216e-05 9.471645e-05 2.137162e-05
[1307,] 3.468061e-04 1.682278e-04 2.286406e-05
[1308,] 3.613491e-04 3.119522e-04 3.125070e-05
[1309,] 6.114682e-04 1.384671e-04 2.044900e-05
[1310,] 1.414830e-04 7.479349e-05 1.956869e-05
[1311,] 1.334961e-04 1.677793e-04 2.666001e-05
[1312,] 1.523484e-04 6.838824e-05 2.204220e-05
[1313,] 1.505345e-04 1.086712e-04 3.634211e-05
[1314,] 5.425183e-04 1.366161e-04 2.094409e-05
[1315,] 1.505333e-04 1.094616e-04 3.707002e-05
[1316,] 1.419938e-04 3.513760e-04 1.187067e-04
[1317,] 1.504113e-04 2.201407e-04 8.645267e-05
[1318,] 3.057703e-04 7.086924e-05 2.313058e-05
[1319,] 2.375908e-04 1.117661e-04 2.739218e-05
[1320,] 1.427452e-04 2.641929e-04 2.132763e-05
[1321,] 1.461844e-04 2.329529e-04 5.770659e-05
[1322,] 2.934383e-04 2.400000e-04 2.763152e-05
[1323,] 1.442979e-04 2.847252e-04 7.070793e-05
[1324,] 1.452098e-04 2.431544e-04 6.102027e-05
[1325,] 1.458779e-04 1.516056e-04 4.170039e-05
[1326,] 1.436049e-04 3.749454e-04 9.170896e-05
[1327,] 1.434538e-04 1.607301e-04 4.527112e-05
[1328,] 1.439382e-04 1.792419e-04 4.891272e-05
[1329,] 1.444264e-04 1.649769e-04 4.545745e-05
[1330,] 1.478667e-04 1.705946e-04 4.447591e-05
[1331,] 1.478752e-04 1.691431e-04 4.420157e-05
[1332,] 1.481699e-04 1.544428e-04 4.128490e-05
[1333,] 1.096519e-04 1.402606e-04 3.354430e-05
[1334,] 1.466113e-04 1.437612e-04 3.984896e-05
[1335,] 2.684920e-04 2.242242e-04 2.632285e-05
[1336,] 1.507815e-04 1.742582e-04 4.347735e-05
[1337,] 9.691016e-05 1.144065e-04 2.800388e-05
[1338,] 1.570134e-04 1.254467e-04 3.460560e-05
[1339,] 4.954282e-04 6.542986e-04 3.429734e-05
[1340,] 3.728906e-04 9.560315e-05 2.073600e-05
[1341,] 1.482654e-04 1.381261e-04 3.861180e-05
[1342,] 1.483281e-04 1.374210e-04 3.847102e-05
[1343,] 1.492689e-04 1.407720e-04 3.867668e-05
[1344,] 1.462118e-04 1.341060e-04 3.846009e-05
[1345,] 1.483123e-04 1.302660e-04 3.724174e-05
[1346,] 1.482957e-04 1.307229e-04 3.732279e-05
[1347,] 1.478662e-04 1.310614e-04 3.746840e-05
[1348,] 1.478875e-04 1.310420e-04 3.753208e-05
[1349,] 2.878654e-04 2.100857e-04 2.617572e-05
[1350,] 1.475319e-04 1.276987e-04 3.700402e-05
[1351,] 1.474047e-04 1.308836e-04 3.754755e-05
[1352,] 1.469248e-04 1.305192e-04 3.761187e-05
[1353,] 1.471481e-04 1.303655e-04 3.752265e-05
[1354,] 1.465162e-04 1.303942e-04 3.769406e-05
[1355,] 2.797755e-04 1.179794e-04 2.238162e-05
[1356,] 1.450218e-04 1.923284e-04 5.017029e-05
[1357,] 3.804932e-04 8.346946e-05 2.047563e-05
[1358,] 3.736847e-04 4.522244e-04 3.246621e-05
[1359,] 1.793345e-04 1.598434e-04 2.892129e-05
[1360,] 1.454963e-04 1.322284e-04 3.807999e-05
[1361,] 2.491937e-04 6.043966e-04 4.740169e-05
[1362,] 2.091805e-04 1.144739e-03 8.274988e-05
[1363,] 1.462821e-04 1.179821e-04 3.573635e-05
[1364,] 2.507071e-04 2.001140e-04 2.653328e-05
[1365,] 2.015754e-04 7.361821e-05 2.098325e-05
[1366,] 2.327784e-04 1.114700e-04 2.127266e-05
[1367,] 1.468531e-04 1.392977e-04 3.940545e-05
[1368,] 1.438107e-04 8.674124e-05 3.177868e-05
[1369,] 1.479337e-04 1.004385e-04 3.883456e-05
[1370,] 1.467206e-04 1.125205e-04 3.541854e-05
[1371,] 2.196985e-04 7.125796e-05 2.167212e-05
[1372,] 3.159959e-04 6.107021e-05 2.592595e-05
[1373,] 1.482635e-04 1.135025e-04 3.542880e-05
[1374,] 1.475869e-04 1.126952e-04 3.545985e-05
[1375,] 1.401129e-04 9.087250e-05 2.993761e-05
[1376,] 1.479344e-04 1.423023e-04 5.728228e-05
[1377,] 1.454160e-04 1.393554e-04 5.447723e-05
[1378,] 1.021387e-04 1.063706e-04 2.920858e-05
[1379,] 1.444967e-04 1.115924e-04 3.541722e-05
[1380,] 1.445237e-04 1.434911e-04 5.560711e-05
[1381,] 1.500288e-04 2.206748e-04 5.532978e-05
[1382,] 2.667613e-04 2.339866e-04 2.983229e-05
[1383,] 3.590113e-04 6.094967e-05 2.590574e-05
[1384,] 1.446069e-04 1.284985e-04 3.811183e-05
[1385,] 2.894114e-04 6.123782e-05 2.638085e-05
[1386,] 1.979504e-04 6.178824e-05 2.565355e-05
[1387,] 1.445136e-04 1.355601e-04 3.939866e-05
[1388,] 1.698491e-04 9.563594e-05 1.933003e-05
[1389,] 1.063828e-04 1.365180e-04 4.755376e-05
[1390,] 1.406494e-04 6.820107e-05 2.267031e-05
[1391,] 1.030165e-04 2.062309e-04 6.315656e-05
[1392,] 1.445819e-04 9.939234e-05 2.931420e-05
[1393,] 2.186715e-04 1.935795e-04 3.047411e-05
[1394,] 1.454141e-04 1.265046e-04 3.745364e-05
[1395,] 1.955935e-04 1.362088e-04 2.695263e-05
[1396,] 1.374133e-04 8.457496e-05 3.887121e-05
[1397,] 1.746212e-04 2.921946e-04 4.022776e-05
[1398,] 1.721589e-04 2.778841e-04 3.926226e-05
[1399,] 1.014641e-04 9.734204e-05 3.012810e-05
[1400,] 1.233350e-04 1.301629e-04 3.570476e-05
[1401,] 1.441661e-04 1.298042e-04 4.038182e-05
[1402,] 2.187370e-04 3.730024e-04 3.977525e-05
[1403,] 2.405699e-04 1.743886e-04 2.927751e-05
[1404,] 1.190073e-04 1.120597e-04 2.055033e-05
[1405,] 2.256220e-04 1.525736e-04 2.464686e-05
[1406,] 2.046000e-04 2.043804e-04 2.951487e-05
[1407,] 2.127753e-04 2.055789e-04 2.913073e-05
[1408,] 1.310874e-04 7.063575e-05 1.947612e-05
[1409,] 9.843266e-05 1.042123e-04 2.665662e-05
[1410,] 1.394517e-04 9.581802e-05 1.911980e-05
[1411,] 1.602890e-04 8.361976e-05 2.425443e-05
[1412,] 1.478023e-04 1.882880e-04 5.166227e-05
[1413,] 2.546519e-04 4.077991e-04 4.012761e-05
[1414,] 2.805485e-04 8.341901e-05 3.551627e-05
[1415,] 1.426521e-04 6.379314e-05 1.845003e-05
[1416,] 2.874831e-04 1.056927e-04 2.058279e-05
[1417,] 1.338005e-04 1.232344e-04 6.086892e-05
[1418,] 1.306919e-04 1.614510e-04 2.273152e-05
[1419,] 2.641236e-04 3.878835e-04 3.753147e-05
[1420,] 2.644658e-04 3.853601e-04 3.738307e-05
[1421,] 1.632777e-04 7.705937e-05 2.367990e-05
[1422,] 1.613509e-04 7.519370e-05 2.361850e-05
[1423,] 1.892526e-04 7.427509e-05 2.997418e-05
[1424,] 1.903090e-04 7.427434e-05 3.005346e-05
[1425,] 5.222137e-04 1.058482e-04 1.898317e-05
[1426,] 4.209358e-04 7.471712e-05 1.964616e-05
[1427,] 1.381063e-04 1.061446e-04 3.514336e-05
[1428,] 1.882823e-04 1.197689e-04 4.685760e-05
[1429,] 1.787761e-04 1.394120e-04 9.229867e-05
[1430,] 1.409773e-04 9.592828e-05 2.214290e-05
[1431,] 7.653554e-05 1.152782e-04 2.310628e-05
[1432,] 1.601170e-04 9.702870e-05 4.508484e-05
[1433,] 2.969735e-04 1.484849e-04 1.551089e-04
[1434,] 1.199551e-04 1.781173e-04 2.105426e-05
[1435,] 9.317752e-05 8.482735e-05 1.802950e-05
[1436,] 1.251310e-04 1.209994e-04 4.048757e-05
[1437,] 3.104379e-04 1.439749e-04 1.556789e-04
[1438,] 8.612901e-05 7.988378e-05 1.833918e-05
[1439,] 2.744717e-04 8.417881e-05 4.670300e-05
[1440,] 2.500679e-04 1.556791e-04 1.426457e-04
[1441,] 1.099501e-04 7.704342e-05 2.621882e-05
[1442,] 2.939092e-04 1.891707e-04 2.235322e-04
[1443,] 1.330369e-04 1.116731e-04 3.579871e-05
[1444,] 9.950505e-05 1.272380e-04 3.807109e-05
[1445,] 7.720472e-05 6.003845e-04 4.893383e-05
[1446,] 3.740001e-04 1.046788e-04 1.090269e-04
[1447,] 3.120755e-04 8.795343e-05 6.541113e-05
[1448,] 1.345046e-04 1.304655e-04 5.111827e-05
[1449,] 1.448422e-04 9.629078e-05 2.090540e-05
[1450,] 1.060433e-04 6.718693e-05 2.065830e-05
[1451,] 2.874181e-04 2.080883e-04 2.504025e-04
[1452,] 1.337282e-04 1.213353e-04 3.957808e-05
[1453,] 1.332745e-04 1.195040e-04 3.858798e-05
[1454,] 1.347014e-04 1.220071e-04 3.679278e-05
[1455,] 1.357824e-04 1.162858e-04 3.873864e-05
[1456,] 1.358136e-04 1.145796e-04 3.712418e-05
[1457,] 1.370986e-04 1.171021e-04 3.892268e-05
[1458,] 2.734443e-04 1.287040e-04 1.114743e-04
[1459,] 1.093458e-04 9.424323e-05 3.181779e-05
[1460,] 3.666255e-04 9.233063e-05 7.799257e-05
[1461,] 1.324590e-04 1.733616e-04 5.426397e-05
[1462,] 1.373875e-04 1.193859e-04 4.223146e-05
[1463,] 1.369345e-04 1.110476e-04 3.042069e-05
[1464,] 1.619207e-04 1.424834e-04 6.057718e-05
[1465,] 1.932231e-04 1.199817e-04 6.342184e-05
[1466,] 1.947257e-04 1.011385e-04 5.763582e-05
[1467,] 1.183078e-04 1.399454e-04 3.550959e-05
[1468,] 1.398599e-04 1.236356e-04 4.086259e-05
[1469,] 1.005060e-04 7.128065e-05 2.355357e-05
[1470,] 3.224516e-04 8.343061e-05 6.929213e-05
[1471,] 1.425129e-04 1.920439e-04 6.594549e-05
[1472,] 2.106804e-04 7.048003e-05 3.674735e-05
[1473,] 1.871649e-04 1.785050e-04 1.121699e-04
[1474,] 1.697525e-04 1.049472e-04 2.719897e-05
[1475,] 5.558943e-04 7.009628e-05 6.941845e-05
[1476,] 1.601791e-04 1.200029e-04 4.079381e-05
[1477,] 3.321400e-04 1.152958e-04 1.919914e-05
[1478,] 1.077271e-04 6.694104e-05 2.067075e-05
[1479,] 1.448638e-04 1.026070e-04 3.508421e-05
[1480,] 1.393152e-04 1.241346e-04 4.347778e-05
[1481,] 2.633282e-04 1.816329e-04 2.730296e-05
[1482,] 7.732889e-05 3.077350e-04 3.397218e-05
[1483,] 1.138348e-04 1.255570e-04 3.317520e-05
[1484,] 1.386188e-04 1.099739e-04 2.379879e-05
[1485,] 7.750109e-05 2.870360e-04 3.260351e-05
[1486,] 1.255839e-04 7.827523e-05 2.049475e-05
[1487,] 1.264061e-04 1.031207e-04 2.414132e-05
[1488,] 1.300753e-04 9.212564e-05 2.776019e-05
[1489,] 8.579882e-05 1.062280e-04 2.902324e-05
[1490,] 1.725672e-04 9.958029e-05 3.131840e-05
[1491,] 9.713005e-05 8.759869e-05 2.630685e-05
[1492,] 1.465300e-04 1.579580e-04 4.092030e-05
[1493,] 1.193700e-04 1.269181e-04 2.969590e-05
[1494,] 8.726676e-05 6.593560e-05 1.840171e-05
[1495,] 1.706527e-04 1.542986e-04 7.387245e-05
[1496,] 1.351857e-04 1.470865e-04 4.559671e-05
[1497,] 1.333465e-04 1.309910e-04 3.750610e-05
[1498,] 1.376399e-04 4.742416e-04 2.278591e-04
[1499,] 1.399614e-04 1.968979e-04 8.518400e-05
[1500,] 1.249761e-04 1.490539e-04 5.101734e-05
[1501,] 7.791072e-05 7.670895e-04 5.126210e-05
[1502,] 1.231777e-04 7.641205e-05 2.347864e-05
[1503,] 1.244744e-04 1.222007e-04 2.068158e-05
[1504,] 8.862656e-05 7.097618e-05 1.947582e-05
[1505,] 8.721847e-05 1.005684e-04 2.553219e-05
[1506,] 1.010490e-04 6.051453e-05 1.817600e-05
[1507,] 1.979155e-04 8.564980e-05 2.511141e-05
[1508,] 1.098477e-04 6.154693e-05 1.890623e-05
[1509,] 1.508799e-04 8.814127e-05 2.442966e-05
[1510,] 1.330176e-04 9.089941e-05 2.765655e-05
[1511,] 9.240939e-05 1.063688e-04 2.947472e-05
[1512,] 1.247495e-04 9.012183e-05 3.731721e-05
[1513,] 1.020363e-04 7.089137e-05 2.127403e-05
[1514,] 1.350034e-04 1.269352e-04 3.871530e-05
[1515,] 1.029931e-04 9.726145e-05 1.871412e-05
[1516,] 1.359975e-04 2.191070e-04 4.446467e-05
[1517,] 1.791142e-04 1.329122e-04 3.226005e-05
[1518,] 1.658553e-04 1.825054e-04 3.465876e-05
[1519,] 1.663185e-04 1.649704e-04 3.521299e-05
[1520,] 1.503152e-04 9.467357e-05 2.080348e-05
[1521,] 1.514671e-04 6.204836e-05 1.924009e-05
[1522,] 1.366843e-04 1.321743e-04 3.496789e-05
[1523,] 1.253820e-04 1.202734e-04 3.261573e-05
[1524,] 1.903654e-04 6.174666e-05 2.654256e-05
[1525,] 9.813701e-05 6.499868e-05 1.765142e-05
[1526,] 1.239752e-04 6.849695e-05 2.284421e-05
[1527,] 8.004371e-05 7.740561e-05 1.940958e-05
[1528,] 1.727640e-04 1.096307e-04 2.280786e-05
[1529,] 1.462854e-04 1.139927e-04 2.193511e-05
[1530,] 8.812979e-05 8.826639e-05 1.898215e-05
[1531,] 1.626640e-04 8.913464e-05 3.719878e-05
[1532,] 1.651856e-04 7.109904e-05 2.740450e-05
[1533,] 8.064893e-05 6.515065e-05 1.868602e-05
[1534,] 1.140249e-04 1.064469e-04 2.369942e-05
[1535,] 1.269895e-04 1.412056e-04 3.728193e-05
[1536,] 1.248459e-04 7.911067e-05 2.359877e-05
[1537,] 7.859747e-05 6.950256e-05 1.934171e-05
[1538,] 1.281764e-04 2.492656e-04 2.074899e-05
[1539,] 1.769479e-04 8.039340e-05 3.054556e-05
[1540,] 1.682898e-04 8.646351e-05 3.568737e-05
[1541,] 8.136290e-05 7.953322e-05 2.013517e-05
[1542,] 1.480772e-04 1.855781e-04 2.170659e-05
[1543,] 2.180867e-04 1.325738e-04 4.608446e-05
[1544,] 1.745770e-04 1.818741e-04 2.116408e-05
[1545,] 1.248380e-04 1.419438e-04 3.468052e-05
[1546,] 1.239455e-04 1.402197e-04 3.704586e-05
[1547,] 2.158886e-04 1.354439e-04 4.396107e-05
[1548,] 1.433419e-04 7.142746e-05 1.702622e-05
[1549,] 7.919494e-05 8.982507e-05 2.024191e-05
[1550,] 1.426823e-04 6.910890e-05 1.723463e-05
[1551,] 1.016313e-04 1.120112e-04 2.113857e-05
[1552,] 8.236720e-05 1.065638e-04 2.975494e-05
[1553,] 1.110219e-04 7.216021e-05 2.472003e-05
[1554,] 1.272162e-04 8.680180e-05 2.482156e-05
[1555,] 1.180965e-04 1.269982e-04 3.799166e-05
[1556,] 1.085948e-04 1.131790e-04 2.402449e-05
[1557,] 1.175729e-04 1.387823e-04 3.661815e-05
[1558,] 1.200063e-04 1.281459e-04 3.638108e-05
[1559,] 1.174595e-04 1.282539e-04 3.762455e-05
[1560,] 1.184659e-04 1.284833e-04 3.815120e-05
[1561,] 9.923539e-05 1.261176e-04 3.511266e-05
[1562,] 3.743524e-04 1.404900e-04 1.972422e-04
[1563,] 9.863097e-05 1.296718e-04 3.536038e-05
[1564,] 9.675942e-05 1.392646e-04 3.692729e-05
[1565,] 9.090576e-05 8.213595e-05 2.133749e-05
[1566,] 9.941161e-05 1.251463e-04 3.654918e-05
[1567,] 1.919720e-04 1.448832e-04 3.718556e-05
[1568,] 1.175231e-04 1.389967e-04 3.683947e-05
[1569,] 1.202496e-04 1.284761e-04 3.961545e-05
[1570,] 1.161902e-04 1.408232e-04 4.585186e-05
[1571,] 1.202731e-04 2.292741e-04 8.311296e-05
[1572,] 3.631849e-04 1.266458e-04 1.819241e-04
[1573,] 8.800795e-05 8.448480e-05 2.141180e-05
[1574,] 1.215092e-04 1.245653e-04 3.827443e-05
[1575,] 8.715938e-05 1.511693e-04 2.188555e-05
[1576,] 1.544500e-04 1.749873e-04 4.379773e-05
[1577,] 1.139214e-04 8.566249e-05 2.362873e-05
[1578,] 1.124501e-04 8.513696e-05 2.354175e-05
[1579,] 1.141699e-04 8.549617e-05 2.348893e-05
[1580,] 7.757776e-05 7.436686e-05 1.828029e-05
[1581,] 1.519152e-04 1.605334e-04 4.215003e-05
[1582,] 1.202590e-04 1.693243e-04 2.040764e-05
[1583,] 1.433357e-04 1.535981e-04 1.893152e-05
[1584,] 1.496174e-04 1.069272e-04 3.145285e-05
[1585,] 1.180725e-04 6.854337e-05 2.110375e-05
[1586,] 1.194790e-04 6.799731e-05 2.161758e-05
[1587,] 9.975675e-05 6.756454e-05 1.824154e-05
[1588,] 1.538955e-04 1.931948e-04 4.760636e-05
[1589,] 1.030497e-04 6.382610e-05 1.877728e-05
[1590,] 8.963479e-05 1.255974e-04 2.689140e-05
[1591,] 1.527868e-04 1.379510e-04 3.711145e-05
[1592,] 1.781598e-04 7.208669e-05 3.649062e-05
[1593,] 1.762082e-04 1.508867e-04 3.504904e-05
[1594,] 1.448815e-04 7.416020e-05 2.436048e-05
[1595,] 1.449002e-04 7.434403e-05 2.449241e-05
[1596,] 1.454179e-04 7.629794e-05 2.552674e-05
[1597,] 1.450996e-04 7.736773e-05 2.571356e-05
[1598,] 2.195208e-04 1.342295e-04 4.334602e-05
[1599,] 1.379812e-04 7.531009e-05 1.928309e-05
[1600,] 1.528206e-04 1.430326e-04 3.407144e-05
[1601,] 9.161463e-05 7.145059e-05 1.700866e-05
[1602,] 7.756469e-05 9.542522e-05 2.299613e-05
[1603,] 8.954049e-05 1.920950e-04 2.453019e-05
[1604,] 7.579009e-05 9.103196e-05 2.057332e-05
[1605,] 1.537990e-04 1.113975e-04 3.132152e-05
[1606,] 1.116599e-04 7.119114e-05 1.902345e-05
[1607,] 9.843318e-05 1.832076e-04 2.353284e-05
[1608,] 1.310780e-04 1.270673e-04 2.551073e-05
[1609,] 1.359972e-04 1.343419e-04 2.557953e-05
[1610,] 1.550220e-04 1.112012e-04 3.109273e-05
[1611,] 1.571090e-04 1.409593e-04 3.655882e-05
[1612,] 7.588916e-05 7.734777e-05 1.889045e-05
[1613,] 1.053849e-04 7.192726e-05 1.939595e-05
[1614,] 1.565938e-04 1.173956e-04 3.198879e-05
[1615,] 7.554985e-05 7.928993e-05 1.940421e-05
[1616,] 7.567516e-05 9.453253e-05 2.116177e-05
[1617,] 1.333041e-04 1.398240e-04 2.451230e-05
[1618,] 7.568470e-05 1.048172e-04 2.227785e-05
[1619,] 1.059577e-04 6.485887e-05 1.857941e-05
[1620,] 8.629539e-05 8.650916e-05 1.878660e-05
[1621,] 1.507160e-04 1.112828e-04 3.178491e-05
[1622,] 1.348201e-04 1.197776e-04 3.443632e-05
[1623,] 6.709901e-04 1.230803e-04 3.214872e-04
[1624,] 1.218674e-04 1.061614e-04 2.451147e-05
[1625,] 1.228779e-04 1.087718e-04 2.450492e-05
[1626,] 1.213909e-04 1.092352e-04 2.459910e-05
[1627,] 1.162798e-04 6.867410e-05 1.878910e-05
[1628,] 7.512894e-05 7.674821e-05 2.628210e-05
[1629,] 7.906215e-05 8.901293e-05 2.068496e-05
[1630,] 1.179339e-04 6.882704e-05 1.854722e-05
[1631,] 7.920851e-05 1.012689e-04 2.067297e-05
[1632,] 8.600170e-05 8.978081e-05 2.035357e-05
[1633,] 8.555029e-05 7.757120e-05 1.784812e-05
[1634,] 1.328286e-04 1.187626e-04 3.847982e-05
[1635,] 7.965627e-05 2.531489e-04 3.442123e-05
[1636,] 8.175232e-05 2.461013e-04 3.290505e-05
[1637,] 1.255402e-04 1.452791e-04 2.660815e-05
[1638,] 8.626400e-05 2.028228e-04 2.692826e-05
[1639,] 1.290324e-04 1.188570e-04 3.683257e-05
[1640,] 7.755592e-05 2.267182e-04 3.527132e-05
[1641,] 8.276715e-05 2.336006e-04 3.115312e-05
[1642,] 8.423799e-05 1.851543e-04 2.665619e-05
[1643,] 8.406708e-05 1.778438e-04 2.620195e-05
[1644,] 1.216345e-04 7.935330e-05 1.960129e-05
[1645,] 1.358023e-04 1.170114e-04 3.886277e-05
[1646,] 1.198658e-04 7.467639e-05 1.925483e-05
[1647,] 1.276939e-04 8.552613e-05 5.151254e-05
[1648,] 1.367819e-04 1.181821e-04 3.981286e-05
[1649,] 1.364090e-04 1.177323e-04 3.945558e-05
[1650,] 1.555786e-04 8.118800e-05 5.871268e-05
[1651,] 1.362068e-04 1.182628e-04 3.963436e-05
[1652,] 1.296641e-04 1.627102e-04 2.680838e-05
[1653,] 1.181151e-04 1.007111e-04 2.900124e-05
[1654,] 1.333354e-04 1.309768e-04 3.722769e-05
[1655,] 1.247670e-04 6.756342e-05 1.889442e-05
[1656,] 7.529213e-05 8.861572e-05 2.513401e-05
[1657,] 1.312320e-04 1.311173e-04 3.727602e-05
[1658,] 1.324507e-04 1.315446e-04 3.723341e-05
[1659,] 1.360582e-04 1.315247e-04 3.732176e-05
[1660,] 1.336081e-04 1.315237e-04 3.723120e-05
[1661,] 1.337440e-04 1.315247e-04 3.723115e-05
[1662,] 1.335538e-04 1.314719e-04 3.722976e-05
[1663,] 1.333647e-04 1.313199e-04 3.723586e-05
[1664,] 1.338156e-04 1.315865e-04 3.723070e-05
[1665,] 1.302731e-04 1.388535e-04 4.072735e-05
[1666,] 1.173043e-04 1.292230e-04 2.615899e-05
[1667,] 1.298903e-04 1.584874e-04 4.098155e-05
[1668,] 1.345535e-04 1.184423e-04 2.507318e-05
[1669,] 1.309082e-04 1.326994e-04 3.757128e-05
[1670,] 1.369595e-04 2.125882e-04 3.623822e-05
[1671,] 1.024403e-04 9.017544e-05 2.132719e-05
[1672,] 1.017659e-04 9.354503e-05 2.183182e-05
[1673,] 1.228933e-04 1.126038e-04 4.864650e-05
[1674,] 1.330500e-04 7.735821e-05 3.042394e-05
[1675,] 1.239930e-04 7.366871e-05 2.653619e-05
[1676,] 1.005534e-04 1.047364e-04 3.287927e-05
[1677,] 1.015858e-04 9.890399e-05 3.177495e-05
[1678,] 1.448927e-04 9.310782e-05 3.108406e-05
[1679,] 1.114928e-04 2.073281e-04 3.688049e-05
[1680,] 1.037441e-04 6.589824e-05 1.851128e-05
[1681,] 1.317282e-04 1.198827e-04 3.602594e-05
[1682,] 2.678896e-02 1.106642e-04 1.055370e-02
[1683,] 1.020433e-04 6.544832e-05 2.026481e-05
[1684,] 1.053475e-04 6.776620e-05 2.180073e-05
[1685,] 1.101704e-04 2.228364e-04 3.902982e-05
[1686,] 1.015486e-04 6.268556e-05 1.825619e-05
[1687,] 1.058779e-04 6.133446e-05 1.860012e-05
[1688,] 1.090738e-04 6.101456e-05 1.906008e-05
[1689,] 2.655722e-04 8.976658e-05 1.229444e-04
[1690,] 1.083971e-04 6.097314e-05 1.880546e-05
[1691,] 3.187830e-04 9.279191e-05 1.547846e-04
[1692,] 1.304691e-04 1.478709e-04 4.124619e-05
[1693,] 1.038734e-04 6.542233e-05 2.026542e-05
[1694,] 1.301069e-04 1.518246e-04 4.272760e-05
[1695,] 4.126564e-04 9.486135e-05 2.038846e-04
[1696,] 6.184576e-04 1.012313e-04 3.429468e-04
[1697,] 6.269476e-04 1.024008e-04 3.524289e-04
[1698,] 5.189411e-04 9.499572e-05 2.578820e-04
[1699,] 4.903912e-04 9.174535e-05 2.356427e-04
[1700,] 2.237620e-02 1.295306e-04 1.534221e-02
[1701,] 7.100976e-04 1.096530e-04 4.320261e-04
[1702,] 6.063094e-04 1.133153e-04 3.784335e-04
[1703,] 8.106991e-04 9.089641e-05 3.927677e-04
[1704,] 6.991393e-03 9.164192e-05 3.350982e-03
[1705,] 1.115155e-03 1.744089e-04 1.049151e-03
[1706,] 1.170624e-03 1.480973e-04 9.664366e-04
[1707,] 8.333649e-04 1.206153e-04 5.659201e-04
[1708,] 1.402609e-03 1.126446e-04 7.865093e-04
[1709,] 1.231758e-04 6.357890e-05 2.006485e-05
[1710,] 6.584537e-04 1.743273e-04 6.249464e-04
[1711,] 6.456808e-04 1.369234e-04 4.925512e-04
[1712,] 6.649877e-04 1.701636e-04 6.197381e-04
[1713,] 5.489742e-02 1.168945e-04 3.048842e-02
[1714,] 1.674347e-03 2.053438e-04 1.524264e-03
[1715,] 5.813205e-04 1.259561e-04 4.126026e-04
[1716,] 5.557490e-04 1.240653e-04 3.881464e-04
[1717,] 1.238192e-04 6.381789e-05 2.044982e-05
[1718,] 1.237032e-04 6.413527e-05 2.061871e-05
[1719,] 1.248835e-04 6.398506e-05 2.063895e-05
[1720,] 1.250023e-04 6.395645e-05 2.063032e-05
[1721,] 1.250928e-04 6.425615e-05 2.080997e-05
[1722,] 3.057132e-02 1.044302e-04 1.136595e-02
[1723,] 1.245014e-04 6.386523e-05 2.050692e-05
[1724,] 1.250737e-04 6.417779e-05 2.076528e-05
[1725,] 1.244339e-04 6.413635e-05 2.068666e-05
[1726,] 1.243100e-04 6.391173e-05 2.054987e-05
[1727,] 1.453196e-03 1.449290e-04 9.967537e-04
[1728,] 1.245607e-04 6.389343e-05 2.055645e-05
[1729,] 1.347420e-03 1.517285e-04 9.605938e-04
[1730,] 1.245414e-04 6.427239e-05 2.076637e-05
[1731,] 3.235134e-02 1.038697e-04 1.185155e-02
[1732,] 1.247651e-04 6.416451e-05 2.072943e-05
[1733,] 1.249902e-04 6.417552e-05 2.074902e-05
[1734,] 1.250380e-04 6.415668e-05 2.074377e-05
[1735,] 1.256570e-04 6.405505e-05 2.073272e-05
[1736,] 1.261606e-04 6.422830e-05 2.088045e-05
[1737,] 1.444416e-04 6.113479e-05 2.013331e-05
[1738,] 5.795459e-04 1.213852e-04 3.936390e-04
[1739,] 1.237628e-04 6.276967e-05 2.002703e-05
[1740,] 1.240451e-04 6.277496e-05 2.006777e-05
[1741,] 6.734056e-04 1.330947e-04 5.102874e-04
[1742,] 6.991925e-04 1.380476e-04 5.486935e-04
[1743,] 6.841496e-04 1.382152e-04 5.369468e-04
[1744,] 5.867386e-04 1.276182e-04 4.248483e-04
[1745,] 6.598516e-04 1.393592e-04 5.210815e-04
[1746,] 8.497441e-04 1.394441e-04 6.786634e-04
[1747,] 7.314493e-04 1.328799e-04 5.555386e-04
[1748,] 8.976854e-04 1.993655e-04 7.786156e-04
[1749,] 6.930428e-04 1.370672e-04 5.403103e-04
[1750,] 7.027106e-04 1.425930e-04 5.675064e-04
[1751,] 1.444830e-03 1.544379e-04 1.045195e-03
[1752,] 1.225923e-04 6.527141e-05 2.095970e-05
[1753,] 1.227842e-04 6.576255e-05 2.117969e-05
[1754,] 1.227448e-04 6.561981e-05 2.111959e-05
[1755,] 1.250139e-04 7.606664e-05 2.337114e-05
[1756,] 1.442244e-04 7.070331e-05 2.336862e-05
[1757,] 1.300836e-04 1.437418e-04 4.175385e-05
[1758,] 1.274130e-04 7.856878e-05 2.510184e-05
[1759,] 1.304542e-04 1.677925e-04 4.471289e-05
[1760,] 1.101124e-04 2.802240e-04 4.159615e-05
[1761,] 1.452197e-04 6.640253e-05 2.191437e-05
[1762,] 8.049824e-02 1.467996e-04 1.242056e-01
[1763,] 6.126789e-02 1.142984e-04 6.629827e-02
[1764,] 1.145541e-04 1.712230e-04 3.686637e-05
[1765,] 1.506721e-02 7.610080e-05 4.177045e-03
[1766,] 1.676353e-02 7.343771e-05 4.762839e-03
[1767,] 1.509454e-02 7.578749e-05 4.078472e-03
[1768,] 1.727345e-02 7.378139e-05 5.012688e-03
[1769,] 1.533675e-02 7.504567e-05 3.507257e-03
[1770,] 2.513332e-02 6.357167e-05 4.558291e-03
[1771,] 3.358472e-02 1.136191e-04 1.517714e-02
[1772,] 1.281050e-04 1.510697e-04 4.800108e-05
[1773,] 1.294288e-04 1.066841e-04 3.247528e-05
[1774,] 1.960971e-02 6.355707e-05 3.696500e-03
[1775,] 1.102538e-04 1.368268e-04 3.287588e-05
[1776,] 1.098851e-04 1.137644e-04 2.950412e-05
[1777,] 8.755748e-05 8.704175e-05 2.811399e-05
[1778,] 8.608935e-05 6.945282e-05 2.138060e-05
[1779,] 8.625057e-05 7.659325e-05 2.502674e-05
[1780,] 9.712137e-05 5.286822e-04 1.328335e-04
[1781,] 1.135548e-04 3.403267e-04 6.587473e-05
[1782,] 9.513068e-05 8.834302e-05 3.012258e-05
[1783,] 9.203755e-05 8.298681e-05 2.761965e-05
[1784,] 1.039782e-04 6.794705e-05 2.108255e-05
[1785,] 8.074110e-05 9.117374e-05 2.355122e-05
[1786,] 9.732967e-05 1.296235e-04 4.555056e-05
[1787,] 9.520492e-05 1.243793e-04 4.226227e-05
[1788,] 8.973998e-05 7.929959e-05 2.322145e-05
[1789,] 9.681338e-05 8.062565e-05 2.587368e-05
[1790,] 9.663656e-05 8.048872e-05 2.575844e-05
[1791,] 8.369228e-05 6.750570e-05 1.800153e-05
[1792,] 6.594863e-03 1.044472e-04 2.535920e-03
[1793,] 9.356466e-05 6.744308e-05 1.909621e-05
[1794,] 9.265412e-05 6.653893e-05 1.904097e-05
[1795,] 9.128365e-05 7.639699e-05 2.942164e-05
[1796,] 1.198690e-04 1.332176e-04 3.032163e-05
[1797,] 8.472974e-05 9.307894e-05 2.591926e-05
[1798,] 1.039856e-02 1.125165e-04 4.773430e-03
[1799,] 6.768243e-04 1.061781e-04 1.290458e-04
[1800,] 1.026277e-04 1.269108e-04 2.916687e-05
[1801,] 1.361853e-03 9.258219e-05 2.680659e-04
[1802,] 1.471228e-04 1.337095e-04 4.480249e-05
[1803,] 2.897057e-04 1.446490e-04 1.871688e-04
[1804,] 1.662638e-04 9.062182e-05 2.581335e-05
[1805,] 1.612426e-04 1.232930e-04 3.825554e-05
[1806,] 2.626290e-04 4.443576e-04 5.471392e-04
[1807,] 1.610022e-04 9.825917e-05 2.484316e-05
[1808,] 1.465269e-04 1.297161e-04 4.201731e-05
[1809,] 1.196481e-04 7.524490e-05 2.018404e-05
[1810,] 1.610505e-04 9.295350e-05 2.530333e-05
[1811,] 3.116184e-04 1.373507e-04 2.002131e-04
[1812,] 2.402147e-04 3.389704e-04 3.620912e-04
[1813,] 2.213415e-04 3.805342e-04 3.777309e-04
[1814,] 2.791312e-04 1.547856e-04 1.824676e-04
[1815,] 4.663824e-03 1.241392e-04 7.028568e-04
[1816,] 2.202659e-04 3.049792e-04 2.913830e-04
[1817,] 2.196509e-04 2.969836e-04 2.816558e-04
[1818,] 1.724604e-04 3.925755e-04 2.899474e-04
[1819,] 2.058335e-04 1.054164e-04 2.957608e-05
[1820,] 1.770798e-04 1.014480e-04 2.574919e-05
[1821,] 2.498251e-04 2.997889e-04 3.266378e-04
[1822,] 2.187274e-04 2.901295e-04 2.728834e-04
[1823,] 2.395132e-04 2.680364e-04 2.735125e-04
[1824,] 1.653478e-04 1.257919e-04 5.057274e-05
[1825,] 2.206024e-04 2.868062e-04 2.712697e-04
[1826,] 9.719801e-05 1.825586e-04 2.160784e-05
[1827,] 1.798294e-04 1.175454e-04 4.223019e-05
[1828,] 1.336972e-04 2.897124e-04 1.510746e-04
[1829,] 7.379717e-03 7.024463e-05 2.379026e-03
[1830,] 1.670269e-04 2.275097e-04 1.535565e-04
[1831,] 2.427691e-03 8.947105e-05 1.121811e-03
[1832,] 1.521152e-03 1.114090e-04 2.850363e-04
[1833,] 1.682633e-04 1.070355e-04 2.648440e-05
[1834,] 1.226520e-04 7.750302e-05 3.283755e-05
[1835,] 1.711267e-04 9.107739e-05 3.752415e-05
[1836,] 1.731225e-04 8.485374e-05 3.420549e-05
[1837,] 1.906341e-04 7.239803e-05 3.064835e-05
[1838,] 1.222283e-04 1.405603e-04 3.919025e-05
[1839,] 1.654331e-04 4.712358e-04 7.997333e-05
[1840,] 3.807383e-04 7.053946e-05 5.887151e-05
[1841,] 3.162928e-04 7.078237e-05 4.954376e-05
[1842,] 1.634830e-04 8.544176e-04 1.305530e-04
[1843,] 5.240902e-04 1.166698e-04 9.883620e-05
[1844,] 3.507888e-04 7.489408e-05 4.707347e-05
[1845,] 3.088584e-04 7.239426e-05 4.455768e-05
[1846,] 1.775535e-04 4.365891e-04 6.987545e-05
[1847,] 1.460477e-04 4.669775e-04 1.064878e-04
[1848,] 3.052922e-04 8.177249e-05 3.878127e-05
[1849,] 1.117010e-04 1.317087e-04 2.714121e-05
[1850,] 1.619660e-04 9.014662e-04 1.384673e-04
[1851,] 1.808136e-04 5.041786e-04 7.689464e-05
[1852,] 9.526664e-04 7.939284e-05 2.838602e-04
[1853,] 3.566807e-03 2.347563e-04 9.446660e-05
[1854,] 3.529017e-03 2.355104e-04 9.369857e-05
[1855,] 4.489807e-03 2.276993e-04 1.112343e-04
[1856,] 3.479966e-04 7.086058e-05 5.104089e-05
[1857,] 8.342746e-04 7.869713e-05 2.365489e-04
[1858,] 7.758081e-04 7.873304e-05 2.211812e-04
[1859,] 9.706216e-05 1.263938e-04 2.603127e-05
[1860,] 9.781914e-05 1.289184e-04 2.610789e-05
[1861,] 1.611636e-04 6.424321e-04 1.058933e-04
[1862,] 4.511804e-04 7.639148e-05 5.879724e-05
[1863,] 1.459032e-04 1.393424e-04 4.555707e-05
[1864,] 1.438749e-04 2.253110e-04 2.023193e-05
[1865,] 3.356532e-04 8.043234e-05 4.357777e-05
[1866,] 2.947666e-04 1.180306e-04 6.056716e-05
[1867,] 2.434432e-04 1.283639e-04 5.805664e-05
[1868,] 1.183566e-04 2.854308e-04 2.312102e-05
[1869,] 1.590894e-04 9.513640e-04 1.486133e-04
[1870,] 1.678471e-04 5.586782e-04 8.961838e-05
[1871,] 2.245744e-04 1.280302e-04 7.172496e-05
[1872,] 1.650504e-04 5.984867e-04 9.689783e-05
[1873,] 1.158486e-04 2.774726e-04 4.655681e-05
[1874,] 4.056213e-04 9.310646e-05 4.110849e-05
[1875,] 4.513095e-04 9.483342e-05 4.399494e-05
[1876,] 1.425776e-04 4.242147e-04 1.061413e-04
[1877,] 1.568962e-04 9.366016e-04 1.499648e-04
[1878,] 1.625947e-04 1.037547e-03 1.512623e-04
[1879,] 1.634575e-04 9.034015e-04 1.341359e-04
[1880,] 1.345193e-04 1.438132e-04 4.769796e-05
[1881,] 1.622508e-04 6.613024e-04 1.073835e-04
[1882,] 2.100570e-03 1.642649e-04 7.688359e-05
[1883,] 1.644929e-04 6.512175e-04 1.027848e-04
[1884,] 3.479116e-04 1.055523e-04 7.604719e-05
[1885,] 1.662613e-04 6.789254e-04 1.047248e-04
[1886,] 1.651722e-04 7.527786e-04 1.148630e-04
[1887,] 9.760458e-05 9.535365e-05 2.142470e-05
[1888,] 1.827515e-04 7.792510e-04 1.042922e-04
[1889,] 2.119865e-04 1.018314e-04 5.177115e-05
[1890,] 7.701921e-05 8.012784e-05 2.103656e-05
[1891,] 9.077805e-05 8.275215e-05 2.729697e-05
[1892,] 1.291413e-04 1.114882e-04 1.786311e-05
[1893,] 2.315803e-04 7.079313e-05 2.931118e-05
[1894,] 8.881211e-05 9.094411e-05 2.126558e-05
[1895,] 1.281132e-04 7.643167e-05 3.537032e-05
[1896,] 2.824115e-04 1.167744e-04 7.074122e-05
[1897,] 2.178754e-04 1.533066e-04 1.016189e-04
[1898,] 1.681307e-04 9.671163e-05 3.523422e-05
[1899,] 1.115269e-04 1.165276e-04 5.203006e-05
[1900,] 8.637605e-05 9.387596e-05 2.554524e-05
[1901,] 1.220991e-04 1.588782e-04 8.065469e-05
[1902,] 1.247221e-04 9.999332e-05 4.919923e-05
[1903,] 1.740221e-04 9.873100e-05 3.871219e-05
[1904,] 9.456159e-05 9.600991e-05 2.772213e-05
[1905,] 1.226867e-04 1.125843e-04 5.557413e-05
[1906,] 1.252127e-04 7.516658e-05 3.390311e-05
[1907,] 9.175400e-05 8.897435e-05 2.545236e-05
[1908,] 9.107335e-05 8.768786e-05 2.475334e-05
[1909,] 1.696826e-04 8.577439e-05 3.470564e-05
[1910,] 1.622325e-04 8.765516e-05 3.531154e-05
[1911,] 1.759462e-04 1.048603e-04 4.634600e-05
[1912,] 2.722921e-04 1.242581e-04 9.105529e-05
[1913,] 1.415828e-04 1.526702e-04 6.269127e-05
[1914,] 1.692228e-04 2.074974e-04 1.137206e-04
[1915,] 1.589708e-04 1.895835e-04 9.341118e-05
[1916,] 1.461789e-04 1.397893e-04 5.855319e-05
[1917,] 2.159205e-04 1.293960e-04 6.285965e-05
[1918,] 1.583381e-04 1.722256e-04 8.320358e-05
[1919,] 1.924186e-04 1.023960e-04 5.857648e-05
[1920,] 1.539666e-04 1.700343e-04 7.880181e-05
[1921,] 2.489463e-04 9.255086e-05 6.582095e-05
[1922,] 1.548453e-04 2.143936e-04 1.035419e-04
[1923,] 1.036649e-04 6.037755e-05 1.854043e-05
[1924,] 2.062004e-04 1.348595e-04 7.027309e-05
[1925,] 1.532190e-04 2.023145e-04 9.536090e-05
[1926,] 1.237953e-04 9.535455e-05 3.298639e-05
[1927,] 1.515793e-04 2.152697e-04 1.004339e-04
[1928,] 1.039825e-04 9.753631e-05 1.880178e-05
[1929,] 1.432467e-04 1.477615e-04 6.067085e-05
[1930,] 8.480834e-05 6.092947e-05 1.725410e-05
[1931,] 1.376446e-04 8.323471e-05 3.466881e-05
[1932,] 1.434107e-04 1.575340e-04 8.790132e-05
[1933,] 1.428883e-04 1.841864e-04 7.677820e-05
[1934,] 1.568779e-04 2.170743e-04 1.071726e-04
[1935,] 1.452193e-04 1.450184e-04 6.067022e-05
[1936,] 1.042450e-04 6.050710e-05 1.911921e-05
[1937,] 1.073599e-04 6.186660e-05 2.094257e-05
[1938,] 1.392548e-04 8.234546e-05 3.416397e-05
[1939,] 1.273485e-04 8.969881e-05 2.776681e-05
[1940,] 1.255318e-04 8.972840e-05 2.736360e-05
[1941,] 1.029981e-04 6.516071e-05 2.258109e-05
[1942,] 1.486690e-04 1.577339e-04 6.866851e-05
[1943,] 1.014974e-04 6.655841e-05 2.306171e-05
[1944,] 9.904512e-05 7.312955e-05 1.778133e-05
[1945,] 1.013735e-04 6.809969e-05 2.381065e-05
[1946,] 9.882673e-05 6.673329e-05 2.268049e-05
[1947,] 2.907735e-04 1.345110e-04 1.356660e-04
[1948,] 2.236423e-04 1.533659e-04 1.331397e-04
[1949,] 1.482155e-04 9.644393e-05 4.735900e-05
[1950,] 1.105891e-04 7.174984e-05 2.748023e-05
[1951,] 3.437401e-04 2.097311e-04 2.807101e-04
[1952,] 8.019980e-05 6.036844e-05 1.708143e-05
[1953,] 2.878488e-04 1.198854e-04 1.047862e-04
[1954,] 7.966234e-05 6.038434e-05 1.692833e-05
[1955,] 3.294271e-04 1.998955e-04 2.525956e-04
[1956,] 1.958751e-04 1.062758e-04 6.136901e-05
[1957,] 2.146471e-04 1.779406e-04 1.408144e-04
[1958,] 1.944971e-04 1.055560e-04 6.040573e-05
[1959,] 2.030653e-04 1.066234e-04 6.355628e-05
[1960,] 2.053439e-04 1.053513e-04 6.288602e-05
[1961,] 8.136731e-05 6.418866e-05 1.684935e-05
[1962,] 8.390072e-05 1.316805e-04 2.764047e-05
[1963,] 1.336720e-04 1.045842e-04 4.830475e-05
[1964,] 2.807074e-04 1.167082e-04 9.899342e-05
[1965,] 2.842610e-04 1.318685e-04 1.193274e-04
[1966,] 1.331673e-04 9.378424e-05 3.525037e-05
[1967,] 8.105858e-05 6.150537e-05 1.673263e-05
[1968,] 3.190293e-04 6.307125e-05 3.326614e-05
[1969,] 7.987440e-05 6.097842e-05 1.675571e-05
[1970,] 2.867408e-04 6.148803e-04 8.576588e-04
[1971,] 3.348017e-04 6.126642e-04 1.023577e-03
[1972,] 9.509257e-05 1.150226e-04 3.204767e-05
[1973,] 2.841415e-04 2.583655e-04 2.919259e-04
[1974,] 3.543484e-04 6.862973e-04 1.246437e-03
[1975,] 9.852434e-05 9.858949e-05 3.034693e-05
[1976,] 8.312005e-05 6.231760e-05 1.685128e-05
[1977,] 7.979122e-05 6.044497e-05 1.686571e-05
[1978,] 2.158624e-04 1.465236e-04 1.102540e-04
[1979,] 3.049476e-04 7.855926e-04 1.246109e-03
[1980,] 1.182426e-04 1.396191e-04 3.686049e-05
[1981,] 1.463757e-04 1.676198e-04 6.944766e-05
[1982,] 8.032100e-05 6.176999e-05 1.679361e-05
[1983,] 1.416704e-04 2.633611e-04 1.375548e-04
[1984,] 2.384272e-04 9.258704e-05 4.977521e-05
[1985,] 1.588431e-04 1.797683e-04 8.792771e-05
[1986,] 1.156302e-04 1.359170e-04 3.589156e-05
[1987,] 1.386484e-04 2.289977e-04 1.153084e-04
[1988,] 2.437752e-04 9.188812e-05 4.919696e-05
[1989,] 1.741657e-04 9.003645e-05 2.022486e-05
[1990,] 3.392662e-04 6.160340e-05 3.137717e-05
[1991,] 1.955919e-04 8.366929e-05 2.201074e-05
[1992,] 4.650450e-04 1.111058e-04 1.292576e-04
[1993,] 3.603736e-04 6.086975e-05 2.960791e-05
[1994,] 2.252553e-04 1.112548e-04 2.116324e-05
[1995,] 3.208750e-04 6.862076e-05 4.270726e-05
[1996,] 1.588876e-04 1.923848e-04 9.513437e-05
[1997,] 3.521369e-04 8.436049e-05 2.916284e-05
[1998,] 3.459720e-04 9.404698e-05 2.510625e-05
[1999,] 2.934585e-04 8.157748e-05 3.046184e-05
[2000,] 3.431550e-04 8.075890e-05 3.296029e-05
[2001,] 3.091062e-04 8.068603e-05 3.019220e-05
[2002,] 2.815597e-04 8.463000e-05 2.602444e-05
[2003,] 1.652037e-04 1.421629e-04 6.967211e-05
[2004,] 1.562511e-04 2.432734e-04 1.211914e-04
[2005,] 1.432769e-04 9.853990e-05 3.796757e-05
[2006,] 2.068287e-04 6.228777e-05 2.073028e-05
[2007,] 1.511634e-04 8.725041e-05 3.114486e-05
[2008,] 1.574090e-04 1.861113e-04 9.037981e-05
[2009,] 2.898293e-04 9.425536e-05 5.970258e-05
[2010,] 3.688652e-04 6.447932e-05 3.867641e-05
[2011,] 8.559176e-05 1.466331e-04 3.013047e-05
[2012,] 2.315523e-04 1.366539e-04 8.444226e-05
[2013,] 2.609153e-04 1.348502e-04 1.009308e-04
[2014,] 1.546803e-04 1.925657e-04 9.152185e-05
[2015,] 2.720627e-04 6.068798e-05 2.612528e-05
[2016,] 1.496422e-04 1.006397e-04 4.158911e-05
[2017,] 1.515881e-04 1.726800e-04 7.831901e-05
[2018,] 2.726956e-04 8.776315e-05 4.231797e-05
[2019,] 1.495177e-04 1.987743e-04 8.969901e-05
[2020,] 2.940320e-04 1.385136e-04 1.256025e-04
[2021,] 2.921916e-04 1.381772e-04 1.240966e-04
[2022,] 1.683546e-04 7.375506e-05 2.896820e-05
[2023,] 3.470486e-04 1.258950e-04 1.226161e-04
[2024,] 5.301864e-04 6.081666e-05 3.231613e-05
[2025,] 1.629969e-04 6.785194e-05 2.417556e-05
[2026,] 2.944920e-04 8.867362e-05 5.178152e-05
[2027,] 9.789590e-05 2.555454e-04 5.211400e-05
[2028,] 3.347885e-04 6.322029e-05 3.991906e-05
[2029,] 3.334455e-04 8.923461e-05 5.715110e-05
[2030,] 1.649192e-04 6.908947e-05 2.551860e-05
[2031,] 1.863238e-04 8.966653e-05 4.074952e-05
[2032,] 3.177045e-04 8.696986e-05 4.430794e-05
[2033,] 1.717319e-04 6.622102e-05 2.271141e-05
[2034,] 1.709485e-04 6.625343e-05 2.252193e-05
[2035,] 1.703589e-04 6.693272e-05 2.260022e-05
[2036,] 1.146550e-04 1.051386e-04 3.638699e-05
[2037,] 3.264830e-04 8.579564e-05 4.522068e-05
[2038,] 6.621469e-04 6.198112e-05 3.271957e-05
[2039,] 1.695515e-04 6.718716e-05 2.223300e-05
[2040,] 4.089330e-04 8.055289e-05 1.884364e-05
[2041,] 2.460072e-04 7.813413e-05 1.830972e-05
[2042,] 1.605523e-04 9.398364e-05 3.745178e-05
[2043,] 1.764338e-04 7.190757e-05 2.290226e-05
[2044,] 1.865061e-04 7.869008e-05 2.774939e-05
[2045,] 2.294082e-04 9.116861e-05 4.968787e-05
[2046,] 2.047887e-04 8.815754e-05 3.643653e-05
[2047,] 3.210005e-04 7.009520e-05 1.948731e-05
[2048,] 1.884391e-04 1.488661e-04 8.202084e-05
```
