## Supplementary material for "Characterization of shared and ancestry-specific signals driving complex traits using multi-ancestry fine-mapping": s1_data.bim

```
15	chr15:38493535:T:C	0	38493535	C	T
15	chr15:38495128:T:C	0	38495128	C	T
15	chr15:38496680:T:C	0	38496680	C	T
15	chr15:38497912:G:T	0	38497912	T	G
15	chr15:38497964:T:C	0	38497964	C	T
15	chr15:38498333:T:A	0	38498333	A	T
15	chr15:38498469:G:A	0	38498469	A	G
15	chr15:38499082:C:T	0	38499082	T	C
15	chr15:38499147:A:G	0	38499147	G	A
15	chr15:38499636:T:C	0	38499636	C	T
15	chr15:38500229:A:G	0	38500229	G	A
15	chr15:38500481:A:G	0	38500481	G	A
15	chr15:38502365:A:G	0	38502365	G	A
15	chr15:38503705:A:T	0	38503705	T	A
15	chr15:38503963:T:C	0	38503963	C	T
15	chr15:38504816:C:T	0	38504816	T	C
15	chr15:38505383:C:T	0	38505383	T	C
15	chr15:38505614:C:CA	0	38505614	CA	C
15	chr15:38506045:TA:CA	0	38506045	CA	TA
15	chr15:38507168:G:A	0	38507168	A	G
15	chr15:38507386:C:G	0	38507386	G	C
15	chr15:38508245:T:C	0	38508245	C	T
15	chr15:38508928:C:T	0	38508928	T	C
15	chr15:38510031:G:A	0	38510031	A	G
15	chr15:38510831:T:C	0	38510831	C	T
15	chr15:38511903:C:A	0	38511903	A	C
15	chr15:38512259:A:G	0	38512259	G	A
15	chr15:38512514:T:C	0	38512514	C	T
15	chr15:38515376:G:A	0	38515376	A	G
15	chr15:38515967:G:C	0	38515967	C	G
15	chr15:38516632:A:G	0	38516632	G	A
15	chr15:38516936:A:G	0	38516936	G	A
15	chr15:38517525:G:A	0	38517525	A	G
15	chr15:38523218:C:T	0	38523218	T	C
15	chr15:38523671:C:T	0	38523671	T	C
15	chr15:38523752:A:G	0	38523752	G	A
15	chr15:38524172:T:A	0	38524172	A	T
15	chr15:38524318:G:A	0	38524318	A	G
15	chr15:38524632:C:A	0	38524632	A	C
15	chr15:38524949:C:T	0	38524949	T	C
15	chr15:38524953:G:A	0	38524953	A	G
15	chr15:38525413:C:T	0	38525413	T	C
15	chr15:38527688:G:A	0	38527688	A	G
15	chr15:38528405:AT:A	0	38528405	A	AT
15	chr15:38528446:G:A	0	38528446	A	G
15	chr15:38530591:C:A	0	38530591	A	C
15	chr15:38530704:T:C	0	38530704	C	T
15	chr15:38535732:G:A	0	38535732	A	G
15	chr15:38535939:G:T	0	38535939	T	G
15	chr15:38541832:T:C	0	38541832	C	T
15	chr15:38542939:A:G	0	38542939	G	A
15	chr15:38544576:C:A	0	38544576	A	C
15	chr15:38545746:A:C	0	38545746	C	A
15	chr15:38546063:T:C	0	38546063	C	T
15	chr15:38551275:G:A	0	38551275	A	G
15	chr15:38551493:T:C	0	38551493	C	T
15	chr15:38551686:A:G	0	38551686	G	A
15	chr15:38554477:C:T	0	38554477	T	C
15	chr15:38554537:G:C	0	38554537	C	G
15	chr15:38554821:C:T	0	38554821	T	C
15	chr15:38555676:GC:G	0	38555676	G	GC
15	chr15:38558129:T:C	0	38558129	C	T
15	chr15:38560185:C:T	0	38560185	T	C
15	chr15:38560474:G:A	0	38560474	A	G
15	chr15:38561434:T:C	0	38561434	C	T
15	chr15:38564760:C:T	0	38564760	T	C
15	chr15:38564945:C:A	0	38564945	A	C
15	chr15:38565535:TC:T	0	38565535	T	TC
15	chr15:38565861:T:C	0	38565861	C	T
15	chr15:38567442:A:T	0	38567442	T	A
15	chr15:38568002:A:C	0	38568002	C	A
15	chr15:38568894:C:G	0	38568894	G	C
15	chr15:38570589:T:C	0	38570589	C	T
15	chr15:38570690:A:G	0	38570690	G	A
15	chr15:38573120:CTG:C	0	38573120	C	CTG
15	chr15:38575056:T:G	0	38575056	G	T
15	chr15:38575089:C:A	0	38575089	A	C
15	chr15:38575600:C:T	0	38575600	T	C
15	chr15:38575807:T:C	0	38575807	C	T
15	chr15:38575834:A:T	0	38575834	T	A
15	chr15:38576006:G:A	0	38576006	A	G
15	chr15:38576236:A:C	0	38576236	C	A
15	chr15:38576587:A:C	0	38576587	C	A
15	chr15:38577465:G:A	0	38577465	A	G
15	chr15:38579675:T:C	0	38579675	C	T
15	chr15:38579978:A:G	0	38579978	G	A
15	chr15:38580024:T:A	0	38580024	A	T
15	chr15:38580707:G:A	0	38580707	A	G
15	chr15:38591164:A:G	0	38591164	G	A
15	chr15:38603623:T:C	0	38603623	C	T
15	chr15:38605656:C:T	0	38605656	T	C
15	chr15:38606558:G:A	0	38606558	A	G
15	chr15:38606887:T:C	0	38606887	C	T
15	chr15:38608111:C:A	0	38608111	A	C
15	chr15:38608498:G:A	0	38608498	A	G
15	chr15:38610393:G:A	0	38610393	A	G
15	chr15:38610395:G:A	0	38610395	A	G
15	chr15:38610969:G:A	0	38610969	A	G
15	chr15:38611471:C:T	0	38611471	T	C
15	chr15:38611623:A:G	0	38611623	G	A
15	chr15:38611683:G:A	0	38611683	A	G
15	chr15:38611953:G:C	0	38611953	C	G
15	chr15:38612345:G:A	0	38612345	A	G
15	chr15:38613569:C:T	0	38613569	T	C
15	chr15:38613933:G:A	0	38613933	A	G
15	chr15:38614195:C:T	0	38614195	T	C
15	chr15:38614327:T:G	0	38614327	G	T
15	chr15:38614466:C:T	0	38614466	T	C
15	chr15:38614840:A:G	0	38614840	G	A
15	chr15:38615934:A:G	0	38615934	G	A
15	chr15:38618343:G:T	0	38618343	T	G
15	chr15:38618596:G:A	0	38618596	A	G
15	chr15:38620621:G:A	0	38620621	A	G
15	chr15:38620682:CT:C	0	38620682	C	CT
15	chr15:38621951:C:T	0	38621951	T	C
15	chr15:38622442:G:A	0	38622442	A	G
15	chr15:38622671:C:T	0	38622671	T	C
15	chr15:38622768:G:A	0	38622768	A	G
15	chr15:38623112:G:C	0	38623112	C	G
15	chr15:38624511:G:T	0	38624511	T	G
15	chr15:38624705:C:T	0	38624705	T	C
15	chr15:38624781:T:C	0	38624781	C	T
15	chr15:38625810:T:C	0	38625810	C	T
15	chr15:38627587:T:G	0	38627587	G	T
15	chr15:38627763:T:C	0	38627763	C	T
15	chr15:38627978:C:T	0	38627978	T	C
15	chr15:38628246:C:T	0	38628246	T	C
15	chr15:38628624:G:C	0	38628624	C	G
15	chr15:38630373:A:G	0	38630373	G	A
15	chr15:38632302:C:T	0	38632302	T	C
15	chr15:38632994:C:T	0	38632994	T	C
15	chr15:38634634:T:C	0	38634634	C	T
15	chr15:38635173:A:T	0	38635173	T	A
15	chr15:38635185:A:G	0	38635185	G	A
15	chr15:38635309:C:G	0	38635309	G	C
15	chr15:38635365:G:A	0	38635365	A	G
15	chr15:38635952:T:C	0	38635952	C	T
15	chr15:38636300:T:C	0	38636300	C	T
15	chr15:38636476:G:A	0	38636476	A	G
15	chr15:38637651:C:T	0	38637651	T	C
15	chr15:38638032:C:G	0	38638032	G	C
15	chr15:38638322:C:T	0	38638322	T	C
15	chr15:38638336:A:G	0	38638336	G	A
15	chr15:38638698:A:C	0	38638698	C	A
15	chr15:38639737:C:T	0	38639737	T	C
15	chr15:38639753:G:A	0	38639753	A	G
15	chr15:38640081:G:A	0	38640081	A	G
15	chr15:38641582:G:A	0	38641582	A	G
15	chr15:38642224:T:A	0	38642224	A	T
15	chr15:38642840:C:T	0	38642840	T	C
15	chr15:38642979:C:T	0	38642979	T	C
15	chr15:38644791:G:A	0	38644791	A	G
15	chr15:38645260:ATAAAT:A	0	38645260	A	ATAAAT
15	chr15:38645791:A:C	0	38645791	C	A
15	chr15:38647439:C:T	0	38647439	T	C
15	chr15:38647616:C:T	0	38647616	T	C
15	chr15:38647674:T:A	0	38647674	A	T
15	chr15:38648878:C:T	0	38648878	T	C
15	chr15:38648964:A:G	0	38648964	G	A
15	chr15:38648994:T:A	0	38648994	A	T
15	chr15:38649065:A:G	0	38649065	G	A
15	chr15:38649126:A:T	0	38649126	T	A
15	chr15:38649618:G:T	0	38649618	T	G
15	chr15:38649911:G:T	0	38649911	T	G
15	chr15:38650936:G:A	0	38650936	A	G
15	chr15:38651131:T:C	0	38651131	C	T
15	chr15:38651305:A:G	0	38651305	G	A
15	chr15:38651899:T:G	0	38651899	G	T
15	chr15:38652215:A:G	0	38652215	G	A
15	chr15:38652549:G:A	0	38652549	A	G
15	chr15:38652795:C:T	0	38652795	T	C
15	chr15:38653556:T:C	0	38653556	C	T
15	chr15:38653893:G:A	0	38653893	A	G
15	chr15:38653993:G:T	0	38653993	T	G
15	chr15:38654143:C:T	0	38654143	T	C
15	chr15:38654335:G:A	0	38654335	A	G
15	chr15:38654576:C:T	0	38654576	T	C
15	chr15:38654839:C:A	0	38654839	A	C
15	chr15:38656097:A:G	0	38656097	G	A
15	chr15:38656606:A:T	0	38656606	T	A
15	chr15:38656744:CAG:C	0	38656744	C	CAG
15	chr15:38657962:G:C	0	38657962	C	G
15	chr15:38658028:G:T	0	38658028	T	G
15	chr15:38658359:C:T	0	38658359	T	C
15	chr15:38658465:T:C	0	38658465	C	T
15	chr15:38658705:T:C	0	38658705	C	T
15	chr15:38659401:A:G	0	38659401	G	A
15	chr15:38661213:C:T	0	38661213	T	C
15	chr15:38661601:T:C	0	38661601	C	T
15	chr15:38661750:G:A	0	38661750	A	G
15	chr15:38662218:T:G	0	38662218	G	T
15	chr15:38662690:G:A	0	38662690	A	G
15	chr15:38662881:T:G	0	38662881	G	T
15	chr15:38662903:G:C	0	38662903	C	G
15	chr15:38663777:T:C	0	38663777	C	T
15	chr15:38663889:T:C	0	38663889	C	T
15	chr15:38664346:G:C	0	38664346	C	G
15	chr15:38664570:CT:C	0	38664570	C	CT
15	chr15:38666088:T:C	0	38666088	C	T
15	chr15:38669910:T:C	0	38669910	C	T
15	chr15:38670411:G:A	0	38670411	A	G
15	chr15:38672374:G:A	0	38672374	A	G
15	chr15:38673199:G:C	0	38673199	C	G
15	chr15:38673345:TAA:T	0	38673345	T	TAA
15	chr15:38673436:G:A	0	38673436	A	G
15	chr15:38673981:AT:A	0	38673981	A	AT
15	chr15:38674185:C:T	0	38674185	T	C
15	chr15:38674454:A:G	0	38674454	G	A
15	chr15:38674921:G:A	0	38674921	A	G
15	chr15:38675191:C:T	0	38675191	T	C
15	chr15:38676021:A:G	0	38676021	G	A
15	chr15:38676858:A:C	0	38676858	C	A
15	chr15:38677513:G:C	0	38677513	C	G
15	chr15:38678527:C:A	0	38678527	A	C
15	chr15:38679547:A:G	0	38679547	G	A
15	chr15:38679976:A:G	0	38679976	G	A
15	chr15:38681483:G:C	0	38681483	C	G
15	chr15:38681592:G:A	0	38681592	A	G
15	chr15:38681650:G:A	0	38681650	A	G
15	chr15:38682255:G:T	0	38682255	T	G
15	chr15:38682347:A:C	0	38682347	C	A
15	chr15:38683278:C:T	0	38683278	T	C
15	chr15:38684659:T:C	0	38684659	C	T
15	chr15:38684726:A:G	0	38684726	G	A
15	chr15:38689913:C:T	0	38689913	T	C
15	chr15:38690624:C:CT	0	38690624	CT	C
15	chr15:38690697:A:G	0	38690697	G	A
15	chr15:38690932:C:G	0	38690932	G	C
15	chr15:38693178:T:A	0	38693178	A	T
15	chr15:38693312:A:C	0	38693312	C	A
15	chr15:38693437:C:G	0	38693437	G	C
15	chr15:38693868:C:A	0	38693868	A	C
15	chr15:38693929:C:T	0	38693929	T	C
15	chr15:38694167:G:T	0	38694167	T	G
15	chr15:38694588:T:C	0	38694588	C	T
15	chr15:38694951:A:G	0	38694951	G	A
15	chr15:38695179:G:A	0	38695179	A	G
15	chr15:38695269:A:T	0	38695269	T	A
15	chr15:38695896:G:T	0	38695896	T	G
15	chr15:38695906:C:A	0	38695906	A	C
15	chr15:38696078:A:G	0	38696078	G	A
15	chr15:38696283:A:G	0	38696283	G	A
15	chr15:38696559:T:A	0	38696559	A	T
15	chr15:38696920:C:A	0	38696920	A	C
15	chr15:38697404:T:C	0	38697404	C	T
15	chr15:38697456:G:A	0	38697456	A	G
15	chr15:38697473:G:A	0	38697473	A	G
15	chr15:38697569:G:A	0	38697569	A	G
15	chr15:38697718:C:G	0	38697718	G	C
15	chr15:38697868:T:A	0	38697868	A	T
15	chr15:38698568:T:C	0	38698568	C	T
15	chr15:38698602:T:G	0	38698602	G	T
15	chr15:38698963:C:T	0	38698963	T	C
15	chr15:38699058:C:T	0	38699058	T	C
15	chr15:38699235:G:C	0	38699235	C	G
15	chr15:38699319:A:G	0	38699319	G	A
15	chr15:38699903:T:A	0	38699903	A	T
15	chr15:38700346:A:G	0	38700346	G	A
15	chr15:38700692:G:A	0	38700692	A	G
15	chr15:38703049:T:A	0	38703049	A	T
15	chr15:38703290:A:G	0	38703290	G	A
15	chr15:38703629:C:T	0	38703629	T	C
15	chr15:38704780:A:C	0	38704780	C	A
15	chr15:38705582:A:G	0	38705582	G	A
15	chr15:38706194:G:A	0	38706194	A	G
15	chr15:38706434:G:A	0	38706434	A	G
15	chr15:38706547:TATA:T	0	38706547	T	TATA
15	chr15:38706847:G:A	0	38706847	A	G
15	chr15:38707090:A:AG	0	38707090	AG	A
15	chr15:38707130:G:C	0	38707130	C	G
15	chr15:38707153:G:C	0	38707153	C	G
15	chr15:38707193:G:C	0	38707193	C	G
15	chr15:38707443:G:A	0	38707443	A	G
15	chr15:38707544:G:T	0	38707544	T	G
15	chr15:38707855:T:C	0	38707855	C	T
15	chr15:38708910:A:G	0	38708910	G	A
15	chr15:38709114:T:C	0	38709114	C	T
15	chr15:38709973:G:C	0	38709973	C	G
15	chr15:38710000:A:G	0	38710000	G	A
15	chr15:38710088:T:G	0	38710088	G	T
15	chr15:38711006:C:T	0	38711006	T	C
15	chr15:38711562:C:T	0	38711562	T	C
15	chr15:38712205:C:T	0	38712205	T	C
15	chr15:38712665:A:C	0	38712665	C	A
15	chr15:38712736:G:T	0	38712736	T	G
15	chr15:38712941:G:C	0	38712941	C	G
15	chr15:38713420:C:T	0	38713420	T	C
15	chr15:38713580:G:A	0	38713580	A	G
15	chr15:38713597:C:T	0	38713597	T	C
15	chr15:38713697:C:T	0	38713697	T	C
15	chr15:38713887:T:C	0	38713887	C	T
15	chr15:38714726:AAC:A	0	38714726	A	AAC
15	chr15:38714732:G:A	0	38714732	A	G
15	chr15:38714969:C:T	0	38714969	T	C
15	chr15:38715072:G:A	0	38715072	A	G
15	chr15:38715177:C:G	0	38715177	G	C
15	chr15:38715306:A:G	0	38715306	G	A
15	chr15:38715539:A:G	0	38715539	G	A
15	chr15:38717081:A:G	0	38717081	G	A
15	chr15:38717197:G:A	0	38717197	A	G
15	chr15:38717382:G:A	0	38717382	A	G
15	chr15:38717859:A:G	0	38717859	G	A
15	chr15:38718352:G:A	0	38718352	A	G
15	chr15:38718943:A:G	0	38718943	G	A
15	chr15:38720378:C:T	0	38720378	T	C
15	chr15:38720678:G:A	0	38720678	A	G
15	chr15:38720764:A:G	0	38720764	G	A
15	chr15:38721118:C:T	0	38721118	T	C
15	chr15:38721332:A:C	0	38721332	C	A
15	chr15:38722116:A:G	0	38722116	G	A
15	chr15:38722713:G:T	0	38722713	T	G
15	chr15:38722791:A:T	0	38722791	T	A
15	chr15:38723092:A:G	0	38723092	G	A
15	chr15:38723147:T:A	0	38723147	A	T
15	chr15:38723435:C:T	0	38723435	T	C
15	chr15:38724131:T:C	0	38724131	C	T
15	chr15:38724137:G:C	0	38724137	C	G
15	chr15:38725030:C:T	0	38725030	T	C
15	chr15:38725998:T:A	0	38725998	A	T
15	chr15:38726905:A:C	0	38726905	C	A
15	chr15:38727892:C:T	0	38727892	T	C
15	chr15:38729159:G:A	0	38729159	A	G
15	chr15:38729607:C:T	0	38729607	T	C
15	chr15:38731425:A:G	0	38731425	G	A
15	chr15:38732725:T:G	0	38732725	G	T
15	chr15:38733420:A:G	0	38733420	G	A
15	chr15:38733611:T:G	0	38733611	G	T
15	chr15:38733856:A:G	0	38733856	G	A
15	chr15:38734880:C:T	0	38734880	T	C
15	chr15:38734894:A:G	0	38734894	G	A
15	chr15:38734981:C:A	0	38734981	A	C
15	chr15:38735398:TG:T	0	38735398	T	TG
15	chr15:38735419:C:G	0	38735419	G	C
15	chr15:38735692:AAG:A	0	38735692	A	AAG
15	chr15:38735902:T:C	0	38735902	C	T
15	chr15:38735995:A:G	0	38735995	G	A
15	chr15:38736143:ACTCC:A	0	38736143	A	ACTCC
15	chr15:38736200:A:C	0	38736200	C	A
15	chr15:38736470:A:C	0	38736470	C	A
15	chr15:38736518:T:C	0	38736518	C	T
15	chr15:38737029:C:T	0	38737029	T	C
15	chr15:38737082:T:C	0	38737082	C	T
15	chr15:38737152:T:C	0	38737152	C	T
15	chr15:38737217:G:T	0	38737217	T	G
15	chr15:38737233:A:G	0	38737233	G	A
15	chr15:38737384:G:A	0	38737384	A	G
15	chr15:38738020:A:G	0	38738020	G	A
15	chr15:38738049:C:T	0	38738049	T	C
15	chr15:38738107:CTG:C	0	38738107	C	CTG
15	chr15:38738335:T:C	0	38738335	C	T
15	chr15:38738484:A:G	0	38738484	G	A
15	chr15:38738724:G:C	0	38738724	C	G
15	chr15:38738882:A:G	0	38738882	G	A
15	chr15:38739242:T:C	0	38739242	C	T
15	chr15:38739559:A:G	0	38739559	G	A
15	chr15:38739883:T:C	0	38739883	C	T
15	chr15:38740759:C:T	0	38740759	T	C
15	chr15:38741022:C:T	0	38741022	T	C
15	chr15:38741303:AT:A	0	38741303	A	AT
15	chr15:38741545:A:C	0	38741545	C	A
15	chr15:38741786:C:G	0	38741786	G	C
15	chr15:38741927:G:A	0	38741927	A	G
15	chr15:38742387:C:T	0	38742387	T	C
15	chr15:38742867:C:G	0	38742867	G	C
15	chr15:38742900:G:A	0	38742900	A	G
15	chr15:38742956:T:C	0	38742956	C	T
15	chr15:38742976:G:A	0	38742976	A	G
15	chr15:38742986:A:G	0	38742986	G	A
15	chr15:38743015:C:T	0	38743015	T	C
15	chr15:38743314:A:G	0	38743314	G	A
15	chr15:38743326:C:G	0	38743326	G	C
15	chr15:38743439:T:C	0	38743439	C	T
15	chr15:38743483:T:A	0	38743483	A	T
15	chr15:38743485:T:A	0	38743485	A	T
15	chr15:38743739:A:G	0	38743739	G	A
15	chr15:38743757:A:C	0	38743757	C	A
15	chr15:38743907:G:C	0	38743907	C	G
15	chr15:38743950:T:C	0	38743950	C	T
15	chr15:38743969:G:A	0	38743969	A	G
15	chr15:38744141:C:T	0	38744141	T	C
15	chr15:38744245:T:C	0	38744245	C	T
15	chr15:38744260:T:C	0	38744260	C	T
15	chr15:38744266:C:T	0	38744266	T	C
15	chr15:38744283:G:A	0	38744283	A	G
15	chr15:38744669:G:T	0	38744669	T	G
15	chr15:38744751:G:C	0	38744751	C	G
15	chr15:38744850:T:C	0	38744850	C	T
15	chr15:38744932:G:T	0	38744932	T	G
15	chr15:38745107:T:C	0	38745107	C	T
15	chr15:38745114:C:T	0	38745114	T	C
15	chr15:38745178:T:C	0	38745178	C	T
15	chr15:38745520:TA:T	0	38745520	T	TA
15	chr15:38745796:C:A	0	38745796	A	C
15	chr15:38745821:G:A	0	38745821	A	G
15	chr15:38745860:G:A	0	38745860	A	G
15	chr15:38746031:T:C	0	38746031	C	T
15	chr15:38746115:T:C	0	38746115	C	T
15	chr15:38746505:T:C	0	38746505	C	T
15	chr15:38747211:T:G	0	38747211	G	T
15	chr15:38747751:A:G	0	38747751	G	A
15	chr15:38748236:CTA:C	0	38748236	C	CTA
15	chr15:38748468:G:A	0	38748468	A	G
15	chr15:38748550:T:C	0	38748550	C	T
15	chr15:38748763:C:T	0	38748763	T	C
15	chr15:38749018:C:T	0	38749018	T	C
15	chr15:38749554:T:C	0	38749554	C	T
15	chr15:38749612:G:A	0	38749612	A	G
15	chr15:38749843:C:T	0	38749843	T	C
15	chr15:38750169:A:C	0	38750169	C	A
15	chr15:38750281:A:G	0	38750281	G	A
15	chr15:38750961:G:A	0	38750961	A	G
15	chr15:38752049:G:A	0	38752049	A	G
15	chr15:38752219:A:G	0	38752219	G	A
15	chr15:38752856:G:T	0	38752856	T	G
15	chr15:38753423:G:A	0	38753423	A	G
15	chr15:38753997:G:A	0	38753997	A	G
15	chr15:38754743:T:C	0	38754743	C	T
15	chr15:38755103:G:A	0	38755103	A	G
15	chr15:38755128:A:G	0	38755128	G	A
15	chr15:38755783:T:C	0	38755783	C	T
15	chr15:38755875:T:C	0	38755875	C	T
15	chr15:38756030:C:T	0	38756030	T	C
15	chr15:38756297:C:G	0	38756297	G	C
15	chr15:38756317:A:G	0	38756317	G	A
15	chr15:38756332:A:G	0	38756332	G	A
15	chr15:38756889:C:CTT	0	38756889	CTT	C
15	chr15:38757715:T:C	0	38757715	C	T
15	chr15:38758551:T:C	0	38758551	C	T
15	chr15:38758667:T:A	0	38758667	A	T
15	chr15:38759783:G:A	0	38759783	A	G
15	chr15:38760621:A:G	0	38760621	G	A
15	chr15:38762055:T:C	0	38762055	C	T
15	chr15:38762264:G:A	0	38762264	A	G
15	chr15:38764349:A:T	0	38764349	T	A
15	chr15:38764912:A:G	0	38764912	G	A
15	chr15:38765644:G:A	0	38765644	A	G
15	chr15:38766586:G:C	0	38766586	C	G
15	chr15:38767235:C:A	0	38767235	A	C
15	chr15:38768117:C:T	0	38768117	T	C
15	chr15:38768864:CTAA:C	0	38768864	C	CTAA
15	chr15:38770187:A:G	0	38770187	G	A
15	chr15:38770478:G:A	0	38770478	A	G
15	chr15:38770719:CATCTGA:C	0	38770719	C	CATCTGA
15	chr15:38771262:C:G	0	38771262	G	C
15	chr15:38771263:A:T	0	38771263	T	A
15	chr15:38771332:G:A	0	38771332	A	G
15	chr15:38771406:G:A	0	38771406	A	G
15	chr15:38771414:T:G	0	38771414	G	T
15	chr15:38771440:T:C	0	38771440	C	T
15	chr15:38771488:A:G	0	38771488	G	A
15	chr15:38771517:G:A	0	38771517	A	G
15	chr15:38771812:C:T	0	38771812	T	C
15	chr15:38772066:A:C	0	38772066	C	A
15	chr15:38772091:C:G	0	38772091	G	C
15	chr15:38772198:C:T	0	38772198	T	C
15	chr15:38772571:G:A	0	38772571	A	G
15	chr15:38772657:C:T	0	38772657	T	C
15	chr15:38772913:G:A	0	38772913	A	G
15	chr15:38772958:A:C	0	38772958	C	A
15	chr15:38772976:C:G	0	38772976	G	C
15	chr15:38773223:T:C	0	38773223	C	T
15	chr15:38773337:C:G	0	38773337	G	C
15	chr15:38773841:G:A	0	38773841	A	G
15	chr15:38774081:T:C	0	38774081	C	T
15	chr15:38774101:C:T	0	38774101	T	C
15	chr15:38774105:C:T	0	38774105	T	C
15	chr15:38774119:C:T	0	38774119	T	C
15	chr15:38774291:A:T	0	38774291	T	A
15	chr15:38774334:G:C	0	38774334	C	G
15	chr15:38774423:T:C	0	38774423	C	T
15	chr15:38774473:A:T	0	38774473	T	A
15	chr15:38774602:T:C	0	38774602	C	T
15	chr15:38774678:G:A	0	38774678	A	G
15	chr15:38774911:G:A	0	38774911	A	G
15	chr15:38774932:C:T	0	38774932	T	C
15	chr15:38774994:C:T	0	38774994	T	C
15	chr15:38775397:C:T	0	38775397	T	C
15	chr15:38775541:C:A	0	38775541	A	C
15	chr15:38775594:A:C	0	38775594	C	A
15	chr15:38775865:T:C	0	38775865	C	T
15	chr15:38776139:G:A	0	38776139	A	G
15	chr15:38776143:G:A	0	38776143	A	G
15	chr15:38776213:G:A	0	38776213	A	G
15	chr15:38776484:T:TTTC	0	38776484	TTTC	T
15	chr15:38778367:C:T	0	38778367	T	C
15	chr15:38778550:C:T	0	38778550	T	C
15	chr15:38778893:G:A	0	38778893	A	G
15	chr15:38779527:T:C	0	38779527	C	T
15	chr15:38779550:C:T	0	38779550	T	C
15	chr15:38782040:T:C	0	38782040	C	T
15	chr15:38782789:A:G	0	38782789	G	A
15	chr15:38782953:T:C	0	38782953	C	T
15	chr15:38783420:C:T	0	38783420	T	C
15	chr15:38784315:T:G	0	38784315	G	T
15	chr15:38784370:G:A	0	38784370	A	G
15	chr15:38784709:G:A	0	38784709	A	G
15	chr15:38785233:G:A	0	38785233	A	G
15	chr15:38785474:G:A	0	38785474	A	G
15	chr15:38785482:G:T	0	38785482	T	G
15	chr15:38785595:G:A	0	38785595	A	G
15	chr15:38785805:A:G	0	38785805	G	A
15	chr15:38786156:C:T	0	38786156	T	C
15	chr15:38786897:AGC:A	0	38786897	A	AGC
15	chr15:38786901:A:C	0	38786901	C	A
15	chr15:38788130:G:T	0	38788130	T	G
15	chr15:38788327:A:G	0	38788327	G	A
15	chr15:38789580:G:A	0	38789580	A	G
15	chr15:38789594:A:G	0	38789594	G	A
15	chr15:38791279:T:G	0	38791279	G	T
15	chr15:38791846:C:G	0	38791846	G	C
15	chr15:38791946:A:T	0	38791946	T	A
15	chr15:38792069:C:A	0	38792069	A	C
15	chr15:38792226:A:C	0	38792226	C	A
15	chr15:38792620:C:T	0	38792620	T	C
15	chr15:38792755:G:A	0	38792755	A	G
15	chr15:38793285:C:G	0	38793285	G	C
15	chr15:38793616:C:G	0	38793616	G	C
15	chr15:38793776:C:T	0	38793776	T	C
15	chr15:38793891:G:A	0	38793891	A	G
15	chr15:38794191:T:C	0	38794191	C	T
15	chr15:38795045:T:C	0	38795045	C	T
15	chr15:38795054:T:G	0	38795054	G	T
15	chr15:38796670:A:G	0	38796670	G	A
15	chr15:38797052:A:C	0	38797052	C	A
15	chr15:38797664:G:C	0	38797664	C	G
15	chr15:38797860:T:C	0	38797860	C	T
15	chr15:38799115:T:G	0	38799115	G	T
15	chr15:38799211:G:A	0	38799211	A	G
15	chr15:38799239:G:C	0	38799239	C	G
15	chr15:38799256:T:C	0	38799256	C	T
15	chr15:38799831:A:G	0	38799831	G	A
15	chr15:38799880:T:C	0	38799880	C	T
15	chr15:38800284:AG:A	0	38800284	A	AG
15	chr15:38800894:C:T	0	38800894	T	C
15	chr15:38801599:G:A	0	38801599	A	G
15	chr15:38801632:C:T	0	38801632	T	C
15	chr15:38801783:A:T	0	38801783	T	A
15	chr15:38801846:G:A	0	38801846	A	G
15	chr15:38801872:G:A	0	38801872	A	G
15	chr15:38801991:C:T	0	38801991	T	C
15	chr15:38802514:T:C	0	38802514	C	T
15	chr15:38803082:T:C	0	38803082	C	T
15	chr15:38803333:G:A	0	38803333	A	G
15	chr15:38803385:T:C	0	38803385	C	T
15	chr15:38803816:C:A	0	38803816	A	C
15	chr15:38803956:AT:A	0	38803956	A	AT
15	chr15:38804470:A:C	0	38804470	C	A
15	chr15:38805072:T:G	0	38805072	G	T
15	chr15:38805372:A:G	0	38805372	G	A
15	chr15:38806148:G:A	0	38806148	A	G
15	chr15:38807548:T:C	0	38807548	C	T
15	chr15:38808539:G:A	0	38808539	A	G
15	chr15:38810977:C:T	0	38810977	T	C
15	chr15:38811530:T:C	0	38811530	C	T
15	chr15:38811924:G:A	0	38811924	A	G
15	chr15:38811981:G:C	0	38811981	C	G
15	chr15:38812106:A:G	0	38812106	G	A
15	chr15:38812358:G:C	0	38812358	C	G
15	chr15:38812488:T:C	0	38812488	C	T
15	chr15:38812574:T:C	0	38812574	C	T
15	chr15:38812597:C:T	0	38812597	T	C
15	chr15:38813330:A:C	0	38813330	C	A
15	chr15:38813409:A:G	0	38813409	G	A
15	chr15:38813746:G:A	0	38813746	A	G
15	chr15:38813752:A:G	0	38813752	G	A
15	chr15:38817032:G:A	0	38817032	A	G
15	chr15:38817069:A:G	0	38817069	G	A
15	chr15:38817440:A:G	0	38817440	G	A
15	chr15:38817445:G:A	0	38817445	A	G
15	chr15:38817644:T:C	0	38817644	C	T
15	chr15:38817913:C:T	0	38817913	T	C
15	chr15:38818124:T:C	0	38818124	C	T
15	chr15:38818241:C:G	0	38818241	G	C
15	chr15:38818616:T:C	0	38818616	C	T
15	chr15:38818631:G:T	0	38818631	T	G
15	chr15:38818702:C:T	0	38818702	T	C
15	chr15:38819462:C:G	0	38819462	G	C
15	chr15:38819628:G:A	0	38819628	A	G
15	chr15:38819639:C:T	0	38819639	T	C
15	chr15:38819833:G:A	0	38819833	A	G
15	chr15:38820501:T:C	0	38820501	C	T
15	chr15:38820530:C:A	0	38820530	A	C
15	chr15:38822245:C:T	0	38822245	T	C
15	chr15:38822249:G:C	0	38822249	C	G
15	chr15:38822829:C:A	0	38822829	A	C
15	chr15:38823274:A:C	0	38823274	C	A
15	chr15:38824985:C:T	0	38824985	T	C
15	chr15:38829518:T:C	0	38829518	C	T
15	chr15:38830190:A:G	0	38830190	G	A
15	chr15:38830889:G:A	0	38830889	A	G
15	chr15:38832343:T:C	0	38832343	C	T
15	chr15:38833591:G:A	0	38833591	A	G
15	chr15:38834094:T:C	0	38834094	C	T
15	chr15:38836423:A:G	0	38836423	G	A
15	chr15:38836721:T:C	0	38836721	C	T
15	chr15:38836740:T:C	0	38836740	C	T
15	chr15:38836843:A:G	0	38836843	G	A
15	chr15:38836874:C:T	0	38836874	T	C
15	chr15:38837465:G:A	0	38837465	A	G
15	chr15:38837694:G:A	0	38837694	A	G
15	chr15:38837717:G:A	0	38837717	A	G
15	chr15:38837751:A:G	0	38837751	G	A
15	chr15:38838602:A:G	0	38838602	G	A
15	chr15:38838619:G:T	0	38838619	T	G
15	chr15:38838762:T:C	0	38838762	C	T
15	chr15:38839229:G:T	0	38839229	T	G
15	chr15:38839594:T:G	0	38839594	G	T
15	chr15:38839859:T:G	0	38839859	G	T
15	chr15:38840186:A:G	0	38840186	G	A
15	chr15:38840250:T:C	0	38840250	C	T
15	chr15:38840684:T:A	0	38840684	A	T
15	chr15:38840701:T:G	0	38840701	G	T
15	chr15:38840811:G:A	0	38840811	A	G
15	chr15:38840922:A:G	0	38840922	G	A
15	chr15:38841917:A:G	0	38841917	G	A
15	chr15:38842030:C:A	0	38842030	A	C
15	chr15:38842901:C:A	0	38842901	A	C
15	chr15:38844103:G:A	0	38844103	A	G
15	chr15:38844896:G:T	0	38844896	T	G
15	chr15:38846589:G:C	0	38846589	C	G
15	chr15:38847227:G:A	0	38847227	A	G
15	chr15:38848055:G:T	0	38848055	T	G
15	chr15:38848626:T:A	0	38848626	A	T
15	chr15:38848834:T:G	0	38848834	G	T
15	chr15:38848895:G:A	0	38848895	A	G
15	chr15:38849405:C:T	0	38849405	T	C
15	chr15:38849709:G:A	0	38849709	A	G
15	chr15:38850971:A:G	0	38850971	G	A
15	chr15:38851677:A:G	0	38851677	G	A
15	chr15:38852471:T:G	0	38852471	G	T
15	chr15:38853374:A:G	0	38853374	G	A
15	chr15:38853946:A:G	0	38853946	G	A
15	chr15:38854297:A:G	0	38854297	G	A
15	chr15:38856448:T:C	0	38856448	C	T
15	chr15:38858127:T:C	0	38858127	C	T
15	chr15:38858723:G:A	0	38858723	A	G
15	chr15:38859447:C:T	0	38859447	T	C
15	chr15:38859467:T:C	0	38859467	C	T
15	chr15:38859612:T:C	0	38859612	C	T
15	chr15:38859857:C:A	0	38859857	A	C
15	chr15:38860234:T:A	0	38860234	A	T
15	chr15:38860397:C:T	0	38860397	T	C
15	chr15:38861271:T:C	0	38861271	C	T
15	chr15:38864122:T:C	0	38864122	C	T
15	chr15:38864726:G:A	0	38864726	A	G
15	chr15:38864739:C:CT	0	38864739	CT	C
15	chr15:38865131:A:T	0	38865131	T	A
15	chr15:38865486:C:T	0	38865486	T	C
15	chr15:38865646:TGTA:T	0	38865646	T	TGTA
15	chr15:38866551:G:T	0	38866551	T	G
15	chr15:38866732:A:G	0	38866732	G	A
15	chr15:38866820:C:T	0	38866820	T	C
15	chr15:38867055:T:C	0	38867055	C	T
15	chr15:38867148:G:A	0	38867148	A	G
15	chr15:38867389:C:T	0	38867389	T	C
15	chr15:38867754:C:G	0	38867754	G	C
15	chr15:38867868:T:C	0	38867868	C	T
15	chr15:38868112:G:A	0	38868112	A	G
15	chr15:38868161:G:A	0	38868161	A	G
15	chr15:38868810:C:T	0	38868810	T	C
15	chr15:38868946:C:T	0	38868946	T	C
15	chr15:38869180:T:G	0	38869180	G	T
15	chr15:38869526:T:G	0	38869526	G	T
15	chr15:38870346:T:C	0	38870346	C	T
15	chr15:38870494:C:A	0	38870494	A	C
15	chr15:38871237:C:T	0	38871237	T	C
15	chr15:38871486:T:C	0	38871486	C	T
15	chr15:38871734:T:C	0	38871734	C	T
15	chr15:38872720:C:A	0	38872720	A	C
15	chr15:38872782:T:C	0	38872782	C	T
15	chr15:38872852:A:G	0	38872852	G	A
15	chr15:38873380:T:C	0	38873380	C	T
15	chr15:38873736:C:T	0	38873736	T	C
15	chr15:38873872:T:C	0	38873872	C	T
15	chr15:38874216:T:C	0	38874216	C	T
15	chr15:38875182:G:A	0	38875182	A	G
15	chr15:38875715:G:A	0	38875715	A	G
15	chr15:38876224:ATTAT:A	0	38876224	A	ATTAT
15	chr15:38876259:G:A	0	38876259	A	G
15	chr15:38877494:A:G	0	38877494	G	A
15	chr15:38877578:G:A	0	38877578	A	G
15	chr15:38877585:C:A	0	38877585	A	C
15	chr15:38877684:C:T	0	38877684	T	C
15	chr15:38877759:T:C	0	38877759	C	T
15	chr15:38878590:TATGTATC:T	0	38878590	T	TATGTATC
15	chr15:38878686:T:G	0	38878686	G	T
15	chr15:38878688:T:G	0	38878688	G	T
15	chr15:38878858:G:A	0	38878858	A	G
15	chr15:38879413:A:T	0	38879413	T	A
15	chr15:38879561:A:T	0	38879561	T	A
15	chr15:38879848:G:A	0	38879848	A	G
15	chr15:38879984:G:A	0	38879984	A	G
15	chr15:38880441:T:C	0	38880441	C	T
15	chr15:38881067:G:A	0	38881067	A	G
15	chr15:38881221:T:C	0	38881221	C	T
15	chr15:38881222:G:A	0	38881222	A	G
15	chr15:38881367:C:A	0	38881367	A	C
15	chr15:38881881:T:C	0	38881881	C	T
15	chr15:38882174:G:A	0	38882174	A	G
15	chr15:38882853:C:G	0	38882853	G	C
15	chr15:38882861:G:C	0	38882861	C	G
15	chr15:38882872:A:G	0	38882872	G	A
15	chr15:38883205:G:C	0	38883205	C	G
15	chr15:38883381:T:TA	0	38883381	TA	T
15	chr15:38883874:C:T	0	38883874	T	C
15	chr15:38884090:C:T	0	38884090	T	C
15	chr15:38884164:A:G	0	38884164	G	A
15	chr15:38884699:G:A	0	38884699	A	G
15	chr15:38884720:T:A	0	38884720	A	T
15	chr15:38884763:G:A	0	38884763	A	G
15	chr15:38884826:T:G	0	38884826	G	T
15	chr15:38884932:C:T	0	38884932	T	C
15	chr15:38885946:A:G	0	38885946	G	A
15	chr15:38886316:A:T	0	38886316	T	A
15	chr15:38886420:A:G	0	38886420	G	A
15	chr15:38886553:G:A	0	38886553	A	G
15	chr15:38886587:G:A	0	38886587	A	G
15	chr15:38887084:T:C	0	38887084	C	T
15	chr15:38887106:A:G	0	38887106	G	A
15	chr15:38887156:T:C	0	38887156	C	T
15	chr15:38887235:C:T	0	38887235	T	C
15	chr15:38887437:A:G	0	38887437	G	A
15	chr15:38888006:A:G	0	38888006	G	A
15	chr15:38889811:T:TA	0	38889811	TA	T
15	chr15:38890474:A:T	0	38890474	T	A
15	chr15:38890486:T:C	0	38890486	C	T
15	chr15:38890598:A:G	0	38890598	G	A
15	chr15:38891169:A:G	0	38891169	G	A
15	chr15:38891229:C:T	0	38891229	T	C
15	chr15:38891350:A:C	0	38891350	C	A
15	chr15:38891475:G:A	0	38891475	A	G
15	chr15:38891528:A:G	0	38891528	G	A
15	chr15:38891838:G:C	0	38891838	C	G
15	chr15:38892510:C:T	0	38892510	T	C
15	chr15:38892725:G:T	0	38892725	T	G
15	chr15:38894367:G:A	0	38894367	A	G
15	chr15:38895240:A:C	0	38895240	C	A
15	chr15:38895699:A:T	0	38895699	T	A
15	chr15:38896328:C:T	0	38896328	T	C
15	chr15:38896408:A:G	0	38896408	G	A
15	chr15:38896424:G:T	0	38896424	T	G
15	chr15:38896764:T:C	0	38896764	C	T
15	chr15:38896852:C:T	0	38896852	T	C
15	chr15:38897277:T:C	0	38897277	C	T
15	chr15:38897491:G:A	0	38897491	A	G
15	chr15:38897859:T:C	0	38897859	C	T
15	chr15:38899211:C:T	0	38899211	T	C
15	chr15:38899816:A:G	0	38899816	G	A
15	chr15:38899892:T:TCTA	0	38899892	TCTA	T
15	chr15:38900031:T:C	0	38900031	C	T
15	chr15:38900166:G:A	0	38900166	A	G
15	chr15:38900477:C:T	0	38900477	T	C
15	chr15:38900885:T:C	0	38900885	C	T
15	chr15:38900982:T:C	0	38900982	C	T
15	chr15:38900983:T:C	0	38900983	C	T
15	chr15:38901041:C:T	0	38901041	T	C
15	chr15:38901141:G:T	0	38901141	T	G
15	chr15:38901231:C:CT	0	38901231	CT	C
15	chr15:38901392:G:C	0	38901392	C	G
15	chr15:38901839:A:C	0	38901839	C	A
15	chr15:38902109:T:C	0	38902109	C	T
15	chr15:38902577:G:A	0	38902577	A	G
15	chr15:38904404:G:A	0	38904404	A	G
15	chr15:38904463:G:A	0	38904463	A	G
15	chr15:38904814:A:G	0	38904814	G	A
15	chr15:38905817:C:T	0	38905817	T	C
15	chr15:38906066:CTT:C	0	38906066	C	CTT
15	chr15:38906223:A:G	0	38906223	G	A
15	chr15:38906487:A:G	0	38906487	G	A
15	chr15:38907409:A:G	0	38907409	G	A
15	chr15:38907606:C:G	0	38907606	G	C
15	chr15:38908256:G:C	0	38908256	C	G
15	chr15:38908813:A:T	0	38908813	T	A
15	chr15:38908820:TG:T	0	38908820	T	TG
15	chr15:38909230:G:A	0	38909230	A	G
15	chr15:38910295:G:A	0	38910295	A	G
15	chr15:38911621:T:C	0	38911621	C	T
15	chr15:38912415:G:T	0	38912415	T	G
15	chr15:38912521:A:G	0	38912521	G	A
15	chr15:38913267:C:T	0	38913267	T	C
15	chr15:38914093:A:T	0	38914093	T	A
15	chr15:38914138:T:C	0	38914138	C	T
15	chr15:38914308:C:T	0	38914308	T	C
15	chr15:38914434:G:A	0	38914434	A	G
15	chr15:38914568:A:C	0	38914568	C	A
15	chr15:38915046:G:A	0	38915046	A	G
15	chr15:38915380:T:C	0	38915380	C	T
15	chr15:38915562:A:C	0	38915562	C	A
15	chr15:38915636:T:A	0	38915636	A	T
15	chr15:38916056:T:C	0	38916056	C	T
15	chr15:38916241:C:A	0	38916241	A	C
15	chr15:38916894:C:T	0	38916894	T	C
15	chr15:38917172:C:G	0	38917172	G	C
15	chr15:38917207:A:G	0	38917207	G	A
15	chr15:38918093:T:A	0	38918093	A	T
15	chr15:38918876:C:G	0	38918876	G	C
15	chr15:38920291:A:G	0	38920291	G	A
15	chr15:38920690:C:T	0	38920690	T	C
15	chr15:38920941:G:A	0	38920941	A	G
15	chr15:38920980:C:T	0	38920980	T	C
15	chr15:38921533:T:C	0	38921533	C	T
15	chr15:38921650:C:A	0	38921650	A	C
15	chr15:38923394:A:G	0	38923394	G	A
15	chr15:38923694:T:C	0	38923694	C	T
15	chr15:38923701:C:T	0	38923701	T	C
15	chr15:38923787:A:G	0	38923787	G	A
15	chr15:38924129:G:A	0	38924129	A	G
15	chr15:38924270:A:G	0	38924270	G	A
15	chr15:38924794:A:G	0	38924794	G	A
15	chr15:38924958:A:G	0	38924958	G	A
15	chr15:38925405:G:C	0	38925405	C	G
15	chr15:38926280:T:C	0	38926280	C	T
15	chr15:38926303:A:G	0	38926303	G	A
15	chr15:38926915:A:T	0	38926915	T	A
15	chr15:38927211:G:A	0	38927211	A	G
15	chr15:38927239:A:T	0	38927239	T	A
15	chr15:38927243:A:G	0	38927243	G	A
15	chr15:38927503:T:C	0	38927503	C	T
15	chr15:38927590:A:G	0	38927590	G	A
15	chr15:38928745:TCA:T	0	38928745	T	TCA
15	chr15:38928924:A:C	0	38928924	C	A
15	chr15:38928988:T:C	0	38928988	C	T
15	chr15:38929197:A:G	0	38929197	G	A
15	chr15:38929509:A:G	0	38929509	G	A
15	chr15:38930339:T:C	0	38930339	C	T
15	chr15:38930697:C:G	0	38930697	G	C
15	chr15:38930881:C:T	0	38930881	T	C
15	chr15:38931936:C:T	0	38931936	T	C
15	chr15:38932685:T:C	0	38932685	C	T
15	chr15:38932696:C:A	0	38932696	A	C
15	chr15:38933744:T:C	0	38933744	C	T
15	chr15:38933811:G:A	0	38933811	A	G
15	chr15:38933969:T:TTATA	0	38933969	TTATA	T
15	chr15:38935394:C:G	0	38935394	G	C
15	chr15:38935443:C:G	0	38935443	G	C
15	chr15:38935514:C:G	0	38935514	G	C
15	chr15:38935921:T:C	0	38935921	C	T
15	chr15:38936002:G:C	0	38936002	C	G
15	chr15:38936270:A:G	0	38936270	G	A
15	chr15:38936386:T:C	0	38936386	C	T
15	chr15:38936409:T:C	0	38936409	C	T
15	chr15:38936902:T:C	0	38936902	C	T
15	chr15:38937075:A:G	0	38937075	G	A
15	chr15:38937081:T:C	0	38937081	C	T
15	chr15:38937245:T:C	0	38937245	C	T
15	chr15:38937246:A:C	0	38937246	C	A
15	chr15:38937352:G:A	0	38937352	A	G
15	chr15:38937410:A:G	0	38937410	G	A
15	chr15:38937539:G:A	0	38937539	A	G
15	chr15:38937723:C:T	0	38937723	T	C
15	chr15:38938186:C:T	0	38938186	T	C
15	chr15:38938491:G:C	0	38938491	C	G
15	chr15:38939096:C:T	0	38939096	T	C
15	chr15:38939256:C:T	0	38939256	T	C
15	chr15:38939815:A:T	0	38939815	T	A
15	chr15:38939966:T:C	0	38939966	C	T
15	chr15:38940658:A:G	0	38940658	G	A
15	chr15:38941613:G:T	0	38941613	T	G
15	chr15:38941623:T:C	0	38941623	C	T
15	chr15:38941740:C:T	0	38941740	T	C
15	chr15:38941788:C:G	0	38941788	G	C
15	chr15:38942104:T:C	0	38942104	C	T
15	chr15:38943156:C:A	0	38943156	A	C
15	chr15:38943395:G:T	0	38943395	T	G
15	chr15:38943499:C:T	0	38943499	T	C
15	chr15:38943970:A:T	0	38943970	T	A
15	chr15:38945267:C:T	0	38945267	T	C
15	chr15:38945476:T:A	0	38945476	A	T
15	chr15:38945794:T:G	0	38945794	G	T
15	chr15:38946618:A:G	0	38946618	G	A
15	chr15:38946813:A:C	0	38946813	C	A
15	chr15:38947785:A:G	0	38947785	G	A
15	chr15:38947909:C:A	0	38947909	A	C
15	chr15:38947985:T:C	0	38947985	C	T
15	chr15:38948558:A:G	0	38948558	G	A
15	chr15:38948867:A:G	0	38948867	G	A
15	chr15:38948908:T:G	0	38948908	G	T
15	chr15:38949651:A:C	0	38949651	C	A
15	chr15:38950523:A:T	0	38950523	T	A
15	chr15:38951256:A:G	0	38951256	G	A
15	chr15:38951281:C:T	0	38951281	T	C
15	chr15:38951298:G:C	0	38951298	C	G
15	chr15:38952594:A:T	0	38952594	T	A
15	chr15:38953699:G:A	0	38953699	A	G
15	chr15:38953900:G:A	0	38953900	A	G
15	chr15:38954132:T:G	0	38954132	G	T
15	chr15:38954192:A:G	0	38954192	G	A
15	chr15:38954511:G:A	0	38954511	A	G
15	chr15:38954553:A:G	0	38954553	G	A
15	chr15:38954568:G:A	0	38954568	A	G
15	chr15:38954728:C:T	0	38954728	T	C
15	chr15:38955914:A:G	0	38955914	G	A
15	chr15:38956205:G:A	0	38956205	A	G
15	chr15:38956240:C:T	0	38956240	T	C
15	chr15:38956597:T:A	0	38956597	A	T
15	chr15:38956722:G:A	0	38956722	A	G
15	chr15:38956758:C:T	0	38956758	T	C
15	chr15:38957896:G:C	0	38957896	C	G
15	chr15:38957927:G:T	0	38957927	T	G
15	chr15:38957928:G:C	0	38957928	C	G
15	chr15:38957978:G:T	0	38957978	T	G
15	chr15:38958379:GAC:G	0	38958379	G	GAC
15	chr15:38958416:A:G	0	38958416	G	A
15	chr15:38958441:A:G	0	38958441	G	A
15	chr15:38958989:T:C	0	38958989	C	T
15	chr15:38959261:T:G	0	38959261	G	T
15	chr15:38959684:G:A	0	38959684	A	G
15	chr15:38959830:A:G	0	38959830	G	A
15	chr15:38962188:G:A	0	38962188	A	G
15	chr15:38962636:T:C	0	38962636	C	T
15	chr15:38962706:A:C	0	38962706	C	A
15	chr15:38962794:G:A	0	38962794	A	G
15	chr15:38962940:C:T	0	38962940	T	C
15	chr15:38962998:AC:A	0	38962998	A	AC
15	chr15:38963134:T:C	0	38963134	C	T
15	chr15:38963425:C:G	0	38963425	G	C
15	chr15:38964159:G:A	0	38964159	A	G
15	chr15:38964504:C:T	0	38964504	T	C
15	chr15:38964730:G:C	0	38964730	C	G
15	chr15:38964736:A:T	0	38964736	T	A
15	chr15:38965194:A:C	0	38965194	C	A
15	chr15:38965204:T:C	0	38965204	C	T
15	chr15:38966669:C:A	0	38966669	A	C
15	chr15:38967214:A:C	0	38967214	C	A
15	chr15:38967217:G:A	0	38967217	A	G
15	chr15:38967303:A:G	0	38967303	G	A
15	chr15:38967864:TG:T	0	38967864	T	TG
15	chr15:38967908:C:T	0	38967908	T	C
15	chr15:38968634:C:T	0	38968634	T	C
15	chr15:38968640:C:G	0	38968640	G	C
15	chr15:38968835:A:C	0	38968835	C	A
15	chr15:38969467:T:A	0	38969467	A	T
15	chr15:38969897:G:A	0	38969897	A	G
15	chr15:38969923:T:C	0	38969923	C	T
15	chr15:38969964:G:A	0	38969964	A	G
15	chr15:38970064:A:G	0	38970064	G	A
15	chr15:38970107:A:G	0	38970107	G	A
15	chr15:38970771:A:C	0	38970771	C	A
15	chr15:38970835:G:A	0	38970835	A	G
15	chr15:38971171:G:A	0	38971171	A	G
15	chr15:38971432:G:A	0	38971432	A	G
15	chr15:38971815:G:C	0	38971815	C	G
15	chr15:38971849:G:A	0	38971849	A	G
15	chr15:38971965:TGG:T	0	38971965	T	TGG
15	chr15:38972905:T:C	0	38972905	C	T
15	chr15:38973620:C:T	0	38973620	T	C
15	chr15:38973710:A:G	0	38973710	G	A
15	chr15:38973808:C:T	0	38973808	T	C
15	chr15:38973855:G:A	0	38973855	A	G
15	chr15:38973976:C:T	0	38973976	T	C
15	chr15:38974107:G:A	0	38974107	A	G
15	chr15:38974524:G:A	0	38974524	A	G
15	chr15:38974592:G:C	0	38974592	C	G
15	chr15:38975750:C:G	0	38975750	G	C
15	chr15:38976711:A:T	0	38976711	T	A
15	chr15:38977189:T:A	0	38977189	A	T
15	chr15:38977447:A:G	0	38977447	G	A
15	chr15:38977848:C:A	0	38977848	A	C
15	chr15:38978089:C:T	0	38978089	T	C
15	chr15:38978314:T:C	0	38978314	C	T
15	chr15:38978426:G:T	0	38978426	T	G
15	chr15:38978709:TA:T	0	38978709	T	TA
15	chr15:38978886:T:C	0	38978886	C	T
15	chr15:38978964:C:T	0	38978964	T	C
15	chr15:38979064:G:A	0	38979064	A	G
15	chr15:38979139:G:A	0	38979139	A	G
15	chr15:38979476:T:C	0	38979476	C	T
15	chr15:38979606:A:G	0	38979606	G	A
15	chr15:38980022:C:T	0	38980022	T	C
15	chr15:38980178:A:C	0	38980178	C	A
15	chr15:38980256:T:C	0	38980256	C	T
15	chr15:38980344:G:GT	0	38980344	GT	G
15	chr15:38980363:C:T	0	38980363	T	C
15	chr15:38980670:T:C	0	38980670	C	T
15	chr15:38980932:T:G	0	38980932	G	T
15	chr15:38981499:C:T	0	38981499	T	C
15	chr15:38981743:G:C	0	38981743	C	G
15	chr15:38982060:C:A	0	38982060	A	C
15	chr15:38982259:C:A	0	38982259	A	C
15	chr15:38982277:T:A	0	38982277	A	T
15	chr15:38982291:T:C	0	38982291	C	T
15	chr15:38982408:A:G	0	38982408	G	A
15	chr15:38982469:T:C	0	38982469	C	T
15	chr15:38982616:T:G	0	38982616	G	T
15	chr15:38982761:A:T	0	38982761	T	A
15	chr15:38982894:A:G	0	38982894	G	A
15	chr15:38983120:C:T	0	38983120	T	C
15	chr15:38984117:A:G	0	38984117	G	A
15	chr15:38984748:T:C	0	38984748	C	T
15	chr15:38984923:G:A	0	38984923	A	G
15	chr15:38984950:G:A	0	38984950	A	G
15	chr15:38985057:A:AGAG	0	38985057	AGAG	A
15	chr15:38985178:A:G	0	38985178	G	A
15	chr15:38985307:T:C	0	38985307	C	T
15	chr15:38986060:C:T	0	38986060	T	C
15	chr15:38986061:A:G	0	38986061	G	A
15	chr15:38986095:C:T	0	38986095	T	C
15	chr15:38986960:C:CTTTAAA	0	38986960	CTTTAAA	C
15	chr15:38987596:AT:A	0	38987596	A	AT
15	chr15:38987702:A:G	0	38987702	G	A
15	chr15:38989231:C:T	0	38989231	T	C
15	chr15:38990280:T:C	0	38990280	C	T
15	chr15:38990565:C:G	0	38990565	G	C
15	chr15:38990778:T:A	0	38990778	A	T
15	chr15:38990787:G:A	0	38990787	A	G
15	chr15:38990900:C:T	0	38990900	T	C
15	chr15:38990951:G:A	0	38990951	A	G
15	chr15:38991535:T:A	0	38991535	A	T
15	chr15:38991566:T:C	0	38991566	C	T
15	chr15:38991778:C:T	0	38991778	T	C
15	chr15:38992244:A:G	0	38992244	G	A
15	chr15:38992312:A:C	0	38992312	C	A
15	chr15:38992562:G:A	0	38992562	A	G
15	chr15:38992884:C:A	0	38992884	A	C
15	chr15:38993434:C:A	0	38993434	A	C
15	chr15:38994427:C:T	0	38994427	T	C
15	chr15:38994531:G:T	0	38994531	T	G
15	chr15:38994658:G:T	0	38994658	T	G
15	chr15:38994718:C:T	0	38994718	T	C
15	chr15:38994785:T:C	0	38994785	C	T
15	chr15:38995085:C:T	0	38995085	T	C
15	chr15:38995183:T:C	0	38995183	C	T
15	chr15:38995251:T:A	0	38995251	A	T
15	chr15:38995752:T:C	0	38995752	C	T
15	chr15:38996400:A:C	0	38996400	C	A
15	chr15:38996828:G:A	0	38996828	A	G
15	chr15:38997053:C:T	0	38997053	T	C
15	chr15:38997507:G:T	0	38997507	T	G
15	chr15:38997633:T:C	0	38997633	C	T
15	chr15:38997987:TC:T	0	38997987	T	TC
15	chr15:38998540:C:G	0	38998540	G	C
15	chr15:38999334:C:T	0	38999334	T	C
15	chr15:38999795:G:T	0	38999795	T	G
15	chr15:39000089:C:G	0	39000089	G	C
15	chr15:39000300:A:G	0	39000300	G	A
15	chr15:39000523:G:A	0	39000523	A	G
15	chr15:39001366:T:C	0	39001366	C	T
15	chr15:39001478:T:C	0	39001478	C	T
15	chr15:39002092:G:T	0	39002092	T	G
15	chr15:39002159:G:A	0	39002159	A	G
15	chr15:39005585:C:T	0	39005585	T	C
15	chr15:39005665:G:A	0	39005665	A	G
15	chr15:39005671:G:A	0	39005671	A	G
15	chr15:39008716:A:T	0	39008716	T	A
15	chr15:39009045:A:G	0	39009045	G	A
15	chr15:39009084:G:A	0	39009084	A	G
15	chr15:39009467:G:T	0	39009467	T	G
15	chr15:39010437:T:G	0	39010437	G	T
15	chr15:39011011:G:C	0	39011011	C	G
15	chr15:39011041:A:G	0	39011041	G	A
15	chr15:39011918:A:T	0	39011918	T	A
15	chr15:39012143:C:T	0	39012143	T	C
15	chr15:39012379:A:C	0	39012379	C	A
15	chr15:39013145:A:G	0	39013145	G	A
15	chr15:39013178:C:G	0	39013178	G	C
15	chr15:39013242:C:T	0	39013242	T	C
15	chr15:39013332:G:A	0	39013332	A	G
15	chr15:39013603:C:T	0	39013603	T	C
15	chr15:39013653:G:A	0	39013653	A	G
15	chr15:39013991:A:G	0	39013991	G	A
15	chr15:39014043:C:G	0	39014043	G	C
15	chr15:39014170:G:A	0	39014170	A	G
15	chr15:39014253:C:T	0	39014253	T	C
15	chr15:39014305:T:C	0	39014305	C	T
15	chr15:39014632:A:G	0	39014632	G	A
15	chr15:39014665:A:G	0	39014665	G	A
15	chr15:39016667:G:A	0	39016667	A	G
15	chr15:39016881:C:A	0	39016881	A	C
15	chr15:39017165:T:A	0	39017165	A	T
15	chr15:39017415:C:G	0	39017415	G	C
15	chr15:39017614:T:C	0	39017614	C	T
15	chr15:39017637:C:T	0	39017637	T	C
15	chr15:39019349:T:C	0	39019349	C	T
15	chr15:39019428:A:G	0	39019428	G	A
15	chr15:39020389:C:T	0	39020389	T	C
15	chr15:39020463:T:A	0	39020463	A	T
15	chr15:39020912:T:C	0	39020912	C	T
15	chr15:39021141:T:C	0	39021141	C	T
15	chr15:39021201:C:G	0	39021201	G	C
15	chr15:39021254:C:G	0	39021254	G	C
15	chr15:39021562:G:A	0	39021562	A	G
15	chr15:39021953:A:T	0	39021953	T	A
15	chr15:39023157:G:C	0	39023157	C	G
15	chr15:39023288:G:C	0	39023288	C	G
15	chr15:39023437:A:G	0	39023437	G	A
15	chr15:39023885:A:G	0	39023885	G	A
15	chr15:39024734:G:A	0	39024734	A	G
15	chr15:39026257:CA:C	0	39026257	C	CA
15	chr15:39026754:C:T	0	39026754	T	C
15	chr15:39027220:A:G	0	39027220	G	A
15	chr15:39027372:A:G	0	39027372	G	A
15	chr15:39028723:T:C	0	39028723	C	T
15	chr15:39029280:A:G	0	39029280	G	A
15	chr15:39029388:G:A	0	39029388	A	G
15	chr15:39030221:A:G	0	39030221	G	A
15	chr15:39032425:A:C	0	39032425	C	A
15	chr15:39032489:G:A	0	39032489	A	G
15	chr15:39032679:A:C	0	39032679	C	A
15	chr15:39033156:G:A	0	39033156	A	G
15	chr15:39033286:A:T	0	39033286	T	A
15	chr15:39033416:A:G	0	39033416	G	A
15	chr15:39034638:G:A	0	39034638	A	G
15	chr15:39035712:A:G	0	39035712	G	A
15	chr15:39036428:A:G	0	39036428	G	A
15	chr15:39036947:C:T	0	39036947	T	C
15	chr15:39037718:T:C	0	39037718	C	T
15	chr15:39037825:C:T	0	39037825	T	C
15	chr15:39037973:T:C	0	39037973	C	T
15	chr15:39038560:A:G	0	39038560	G	A
15	chr15:39038590:G:A	0	39038590	A	G
15	chr15:39039593:G:T	0	39039593	T	G
15	chr15:39042186:G:A	0	39042186	A	G
15	chr15:39042360:T:C	0	39042360	C	T
15	chr15:39043566:CTT:C	0	39043566	C	CTT
15	chr15:39043736:T:C	0	39043736	C	T
15	chr15:39046062:A:G	0	39046062	G	A
15	chr15:39046753:AAAAAT:A	0	39046753	A	AAAAAT
15	chr15:39048531:T:G	0	39048531	G	T
15	chr15:39049688:C:G	0	39049688	G	C
15	chr15:39049927:T:C	0	39049927	C	T
15	chr15:39050502:AGAAACTCAC:A	0	39050502	A	AGAAACTCAC
15	chr15:39050831:T:C	0	39050831	C	T
15	chr15:39052031:T:C	0	39052031	C	T
15	chr15:39052558:A:G	0	39052558	G	A
15	chr15:39053876:A:G	0	39053876	G	A
15	chr15:39054236:G:A	0	39054236	A	G
15	chr15:39054838:G:A	0	39054838	A	G
15	chr15:39054845:A:G	0	39054845	G	A
15	chr15:39054923:A:G	0	39054923	G	A
15	chr15:39054991:T:C	0	39054991	C	T
15	chr15:39055114:A:G	0	39055114	G	A
15	chr15:39057561:A:G	0	39057561	G	A
15	chr15:39057692:CCA:C	0	39057692	C	CCA
15	chr15:39057959:G:T	0	39057959	T	G
15	chr15:39058383:C:T	0	39058383	T	C
15	chr15:39059736:A:T	0	39059736	T	A
15	chr15:39061118:A:C	0	39061118	C	A
15	chr15:39063531:T:C	0	39063531	C	T
15	chr15:39063536:C:A	0	39063536	A	C
15	chr15:39063659:G:A	0	39063659	A	G
15	chr15:39064070:C:A	0	39064070	A	C
15	chr15:39064552:A:G	0	39064552	G	A
15	chr15:39065010:T:A	0	39065010	A	T
15	chr15:39065039:T:C	0	39065039	C	T
15	chr15:39065508:A:G	0	39065508	G	A
15	chr15:39066003:C:T	0	39066003	T	C
15	chr15:39066536:G:A	0	39066536	A	G
15	chr15:39067269:A:G	0	39067269	G	A
15	chr15:39067577:C:G	0	39067577	G	C
15	chr15:39067968:C:T	0	39067968	T	C
15	chr15:39067997:G:A	0	39067997	A	G
15	chr15:39068596:G:A	0	39068596	A	G
15	chr15:39068634:C:A	0	39068634	A	C
15	chr15:39068644:G:A	0	39068644	A	G
15	chr15:39068712:T:G	0	39068712	G	T
15	chr15:39068828:A:AT	0	39068828	AT	A
15	chr15:39069162:TGTA:T	0	39069162	T	TGTA
15	chr15:39069941:G:C	0	39069941	C	G
15	chr15:39070064:C:T	0	39070064	T	C
15	chr15:39070633:C:T	0	39070633	T	C
15	chr15:39070701:C:T	0	39070701	T	C
15	chr15:39071123:C:CT	0	39071123	CT	C
15	chr15:39071535:G:A	0	39071535	A	G
15	chr15:39071644:C:A	0	39071644	A	C
15	chr15:39071972:C:T	0	39071972	T	C
15	chr15:39071978:A:G	0	39071978	G	A
15	chr15:39072067:T:C	0	39072067	C	T
15	chr15:39072588:A:G	0	39072588	G	A
15	chr15:39072751:G:A	0	39072751	A	G
15	chr15:39072869:C:T	0	39072869	T	C
15	chr15:39072983:A:G	0	39072983	G	A
15	chr15:39073089:A:C	0	39073089	C	A
15	chr15:39073183:CT:C	0	39073183	C	CT
15	chr15:39073189:A:C	0	39073189	C	A
15	chr15:39073213:C:T	0	39073213	T	C
15	chr15:39073255:G:A	0	39073255	A	G
15	chr15:39073382:C:T	0	39073382	T	C
15	chr15:39073650:A:G	0	39073650	G	A
15	chr15:39073683:T:C	0	39073683	C	T
15	chr15:39074491:C:T	0	39074491	T	C
15	chr15:39074698:C:A	0	39074698	A	C
15	chr15:39074742:A:T	0	39074742	T	A
15	chr15:39074867:T:C	0	39074867	C	T
15	chr15:39074994:C:T	0	39074994	T	C
15	chr15:39075112:A:G	0	39075112	G	A
15	chr15:39075313:C:T	0	39075313	T	C
15	chr15:39075334:A:G	0	39075334	G	A
15	chr15:39075354:A:G	0	39075354	G	A
15	chr15:39075445:C:T	0	39075445	T	C
15	chr15:39075655:T:C	0	39075655	C	T
15	chr15:39075722:G:A	0	39075722	A	G
15	chr15:39075811:A:G	0	39075811	G	A
15	chr15:39075823:C:T	0	39075823	T	C
15	chr15:39076189:T:C	0	39076189	C	T
15	chr15:39076191:A:G	0	39076191	G	A
15	chr15:39076290:G:A	0	39076290	A	G
15	chr15:39077196:C:A	0	39077196	A	C
15	chr15:39077373:T:C	0	39077373	C	T
15	chr15:39077734:T:C	0	39077734	C	T
15	chr15:39078154:C:T	0	39078154	T	C
15	chr15:39078173:A:G	0	39078173	G	A
15	chr15:39078270:T:G	0	39078270	G	T
15	chr15:39078319:A:C	0	39078319	C	A
15	chr15:39078333:T:C	0	39078333	C	T
15	chr15:39078541:C:G	0	39078541	G	C
15	chr15:39078676:A:G	0	39078676	G	A
15	chr15:39078755:G:A	0	39078755	A	G
15	chr15:39078891:G:A	0	39078891	A	G
15	chr15:39078989:G:T	0	39078989	T	G
15	chr15:39079093:T:C	0	39079093	C	T
15	chr15:39079144:T:G	0	39079144	G	T
15	chr15:39079859:C:T	0	39079859	T	C
15	chr15:39079860:C:T	0	39079860	T	C
15	chr15:39080037:G:C	0	39080037	C	G
15	chr15:39080193:C:T	0	39080193	T	C
15	chr15:39081422:A:G	0	39081422	G	A
15	chr15:39081434:A:G	0	39081434	G	A
15	chr15:39081444:A:G	0	39081444	G	A
15	chr15:39081468:T:A	0	39081468	A	T
15	chr15:39081790:T:C	0	39081790	C	T
15	chr15:39081893:T:C	0	39081893	C	T
15	chr15:39082164:C:A	0	39082164	A	C
15	chr15:39082680:A:G	0	39082680	G	A
15	chr15:39082950:T:C	0	39082950	C	T
15	chr15:39083456:T:C	0	39083456	C	T
15	chr15:39084300:T:C	0	39084300	C	T
15	chr15:39084799:G:C	0	39084799	C	G
15	chr15:39085371:G:A	0	39085371	A	G
15	chr15:39085535:C:T	0	39085535	T	C
15	chr15:39085938:A:G	0	39085938	G	A
15	chr15:39086100:T:C	0	39086100	C	T
15	chr15:39086381:A:G	0	39086381	G	A
15	chr15:39086868:A:G	0	39086868	G	A
15	chr15:39086873:T:C	0	39086873	C	T
15	chr15:39087897:T:C	0	39087897	C	T
15	chr15:39087992:GTACTTAT:G	0	39087992	G	GTACTTAT
15	chr15:39088304:A:G	0	39088304	G	A
15	chr15:39088325:T:C	0	39088325	C	T
15	chr15:39088446:A:T	0	39088446	T	A
15	chr15:39089110:A:T	0	39089110	T	A
15	chr15:39089285:C:T	0	39089285	T	C
15	chr15:39089471:A:G	0	39089471	G	A
15	chr15:39089530:A:G	0	39089530	G	A
15	chr15:39089584:T:C	0	39089584	C	T
15	chr15:39090049:T:C	0	39090049	C	T
15	chr15:39090129:C:T	0	39090129	T	C
15	chr15:39090341:C:G	0	39090341	G	C
15	chr15:39090745:T:C	0	39090745	C	T
15	chr15:39090993:G:A	0	39090993	A	G
15	chr15:39091136:G:A	0	39091136	A	G
15	chr15:39091220:T:C	0	39091220	C	T
15	chr15:39091369:A:G	0	39091369	G	A
15	chr15:39091396:G:A	0	39091396	A	G
15	chr15:39091775:C:T	0	39091775	T	C
15	chr15:39092318:G:A	0	39092318	A	G
15	chr15:39092604:T:C	0	39092604	C	T
15	chr15:39093305:A:G	0	39093305	G	A
15	chr15:39093344:T:C	0	39093344	C	T
15	chr15:39093490:T:C	0	39093490	C	T
15	chr15:39093720:A:C	0	39093720	C	A
15	chr15:39094704:T:A	0	39094704	A	T
15	chr15:39095299:T:C	0	39095299	C	T
15	chr15:39095317:A:G	0	39095317	G	A
15	chr15:39096128:C:T	0	39096128	T	C
15	chr15:39096453:A:C	0	39096453	C	A
15	chr15:39096681:G:C	0	39096681	C	G
15	chr15:39097158:G:A	0	39097158	A	G
15	chr15:39097218:T:C	0	39097218	C	T
15	chr15:39097820:T:C	0	39097820	C	T
15	chr15:39098052:A:G	0	39098052	G	A
15	chr15:39098085:A:G	0	39098085	G	A
15	chr15:39098278:T:C	0	39098278	C	T
15	chr15:39098539:G:A	0	39098539	A	G
15	chr15:39098737:T:C	0	39098737	C	T
15	chr15:39099104:T:C	0	39099104	C	T
15	chr15:39099503:G:A	0	39099503	A	G
15	chr15:39101880:T:C	0	39101880	C	T
15	chr15:39103220:G:A	0	39103220	A	G
15	chr15:39103343:T:C	0	39103343	C	T
15	chr15:39103530:CCAGAGTAATCCTTAACT:C	0	39103530	C	CCAGAGTAATCCTTAACT
15	chr15:39104382:T:C	0	39104382	C	T
15	chr15:39104560:C:T	0	39104560	T	C
15	chr15:39104720:A:G	0	39104720	G	A
15	chr15:39105124:G:A	0	39105124	A	G
15	chr15:39105378:C:T	0	39105378	T	C
15	chr15:39105786:C:T	0	39105786	T	C
15	chr15:39105787:G:A	0	39105787	A	G
15	chr15:39105871:G:A	0	39105871	A	G
15	chr15:39106125:C:T	0	39106125	T	C
15	chr15:39106433:C:T	0	39106433	T	C
15	chr15:39106612:G:T	0	39106612	T	G
15	chr15:39108003:C:T	0	39108003	T	C
15	chr15:39108757:A:G	0	39108757	G	A
15	chr15:39108971:C:T	0	39108971	T	C
15	chr15:39109600:G:A	0	39109600	A	G
15	chr15:39109649:A:G	0	39109649	G	A
15	chr15:39110050:A:G	0	39110050	G	A
15	chr15:39110302:C:T	0	39110302	T	C
15	chr15:39110879:C:T	0	39110879	T	C
15	chr15:39110991:T:A	0	39110991	A	T
15	chr15:39114766:C:T	0	39114766	T	C
15	chr15:39114912:GATCTCC:G	0	39114912	G	GATCTCC
15	chr15:39114976:CA:C	0	39114976	C	CA
15	chr15:39115079:A:C	0	39115079	C	A
15	chr15:39115163:A:G	0	39115163	G	A
15	chr15:39115333:C:T	0	39115333	T	C
15	chr15:39115648:C:A	0	39115648	A	C
15	chr15:39116410:G:A	0	39116410	A	G
15	chr15:39116896:G:A	0	39116896	A	G
15	chr15:39117976:T:A	0	39117976	A	T
15	chr15:39118129:C:T	0	39118129	T	C
15	chr15:39119431:G:T	0	39119431	T	G
15	chr15:39120318:G:A	0	39120318	A	G
15	chr15:39120368:T:C	0	39120368	C	T
15	chr15:39120601:C:T	0	39120601	T	C
15	chr15:39122182:G:A	0	39122182	A	G
15	chr15:39123085:G:C	0	39123085	C	G
15	chr15:39125754:A:C	0	39125754	C	A
15	chr15:39126980:C:A	0	39126980	A	C
15	chr15:39127337:A:T	0	39127337	T	A
15	chr15:39127556:C:T	0	39127556	T	C
15	chr15:39129431:T:C	0	39129431	C	T
15	chr15:39129701:T:C	0	39129701	C	T
15	chr15:39129844:G:A	0	39129844	A	G
15	chr15:39129923:C:T	0	39129923	T	C
15	chr15:39130144:T:G	0	39130144	G	T
15	chr15:39131102:T:C	0	39131102	C	T
15	chr15:39131208:A:C	0	39131208	C	A
15	chr15:39131497:C:T	0	39131497	T	C
15	chr15:39131637:G:A	0	39131637	A	G
15	chr15:39131663:T:C	0	39131663	C	T
15	chr15:39131712:G:A	0	39131712	A	G
15	chr15:39132169:C:T	0	39132169	T	C
15	chr15:39133538:A:C	0	39133538	C	A
15	chr15:39133920:T:C	0	39133920	C	T
15	chr15:39135070:T:C	0	39135070	C	T
15	chr15:39135464:G:A	0	39135464	A	G
15	chr15:39135709:T:TTCTC	0	39135709	TTCTC	T
15	chr15:39135961:T:C	0	39135961	C	T
15	chr15:39136492:C:G	0	39136492	G	C
15	chr15:39136747:GTGT:G	0	39136747	G	GTGT
15	chr15:39136962:C:T	0	39136962	T	C
15	chr15:39137064:C:T	0	39137064	T	C
15	chr15:39137101:T:C	0	39137101	C	T
15	chr15:39137772:T:C	0	39137772	C	T
15	chr15:39137972:C:T	0	39137972	T	C
15	chr15:39138024:T:C	0	39138024	C	T
15	chr15:39139047:G:A	0	39139047	A	G
15	chr15:39139855:T:C	0	39139855	C	T
15	chr15:39140154:T:C	0	39140154	C	T
15	chr15:39140639:G:C	0	39140639	C	G
15	chr15:39140821:A:T	0	39140821	T	A
15	chr15:39141236:A:G	0	39141236	G	A
15	chr15:39141712:C:T	0	39141712	T	C
15	chr15:39141746:A:G	0	39141746	G	A
15	chr15:39141873:G:A	0	39141873	A	G
15	chr15:39142162:A:G	0	39142162	G	A
15	chr15:39142257:A:G	0	39142257	G	A
15	chr15:39142481:C:T	0	39142481	T	C
15	chr15:39142878:A:G	0	39142878	G	A
15	chr15:39142944:C:T	0	39142944	T	C
15	chr15:39143079:A:G	0	39143079	G	A
15	chr15:39143402:G:A	0	39143402	A	G
15	chr15:39143416:T:A	0	39143416	A	T
15	chr15:39144102:C:G	0	39144102	G	C
15	chr15:39144180:C:T	0	39144180	T	C
15	chr15:39144525:G:A	0	39144525	A	G
15	chr15:39145496:C:A	0	39145496	A	C
15	chr15:39145512:G:A	0	39145512	A	G
15	chr15:39146017:G:A	0	39146017	A	G
15	chr15:39146232:G:A	0	39146232	A	G
15	chr15:39146288:G:A	0	39146288	A	G
15	chr15:39147068:C:T	0	39147068	T	C
15	chr15:39148096:C:T	0	39148096	T	C
15	chr15:39149903:G:A	0	39149903	A	G
15	chr15:39150273:G:A	0	39150273	A	G
15	chr15:39150808:C:T	0	39150808	T	C
15	chr15:39150850:A:G	0	39150850	G	A
15	chr15:39150937:G:A	0	39150937	A	G
15	chr15:39151142:A:T	0	39151142	T	A
15	chr15:39151361:T:C	0	39151361	C	T
15	chr15:39151362:T:A	0	39151362	A	T
15	chr15:39151912:T:C	0	39151912	C	T
15	chr15:39151922:C:A	0	39151922	A	C
15	chr15:39152390:G:A	0	39152390	A	G
15	chr15:39152478:T:G	0	39152478	G	T
15	chr15:39152619:A:G	0	39152619	G	A
15	chr15:39154010:A:G	0	39154010	G	A
15	chr15:39154619:C:A	0	39154619	A	C
15	chr15:39155328:A:G	0	39155328	G	A
15	chr15:39155979:C:T	0	39155979	T	C
15	chr15:39156033:C:G	0	39156033	G	C
15	chr15:39156087:C:T	0	39156087	T	C
15	chr15:39156118:G:T	0	39156118	T	G
15	chr15:39156486:A:C	0	39156486	C	A
15	chr15:39156802:T:C	0	39156802	C	T
15	chr15:39157288:T:A	0	39157288	A	T
15	chr15:39158003:A:G	0	39158003	G	A
15	chr15:39158411:G:T	0	39158411	T	G
15	chr15:39158969:G:A	0	39158969	A	G
15	chr15:39159009:A:G	0	39159009	G	A
15	chr15:39160109:A:T	0	39160109	T	A
15	chr15:39161769:G:T	0	39161769	T	G
15	chr15:39162659:T:C	0	39162659	C	T
15	chr15:39164265:T:C	0	39164265	C	T
15	chr15:39164430:A:G	0	39164430	G	A
15	chr15:39164772:A:T	0	39164772	T	A
15	chr15:39166091:C:A	0	39166091	A	C
15	chr15:39167154:A:G	0	39167154	G	A
15	chr15:39167157:A:G	0	39167157	G	A
15	chr15:39168386:C:T	0	39168386	T	C
15	chr15:39169839:T:C	0	39169839	C	T
15	chr15:39170173:A:G	0	39170173	G	A
15	chr15:39171113:A:G	0	39171113	G	A
15	chr15:39171471:T:C	0	39171471	C	T
15	chr15:39171656:C:G	0	39171656	G	C
15	chr15:39171966:A:G	0	39171966	G	A
15	chr15:39172551:A:C	0	39172551	C	A
15	chr15:39173143:G:T	0	39173143	T	G
15	chr15:39173144:C:T	0	39173144	T	C
15	chr15:39174089:C:A	0	39174089	A	C
15	chr15:39174137:C:T	0	39174137	T	C
15	chr15:39175569:T:C	0	39175569	C	T
15	chr15:39175597:A:G	0	39175597	G	A
15	chr15:39176268:T:C	0	39176268	C	T
15	chr15:39176630:G:C	0	39176630	C	G
15	chr15:39178254:T:C	0	39178254	C	T
15	chr15:39178619:G:A	0	39178619	A	G
15	chr15:39179956:GA:G	0	39179956	G	GA
15	chr15:39180464:T:C	0	39180464	C	T
15	chr15:39182406:A:G	0	39182406	G	A
15	chr15:39182491:T:C	0	39182491	C	T
15	chr15:39186208:A:G	0	39186208	G	A
15	chr15:39186541:C:T	0	39186541	T	C
15	chr15:39186915:A:G	0	39186915	G	A
15	chr15:39189108:ATTCTT:A	0	39189108	A	ATTCTT
15	chr15:39189749:T:C	0	39189749	C	T
15	chr15:39190250:C:A	0	39190250	A	C
15	chr15:39192149:T:A	0	39192149	A	T
15	chr15:39192555:G:A	0	39192555	A	G
15	chr15:39193544:T:C	0	39193544	C	T
15	chr15:39194734:A:G	0	39194734	G	A
15	chr15:39195496:A:G	0	39195496	G	A
15	chr15:39198355:A:G	0	39198355	G	A
15	chr15:39199262:A:G	0	39199262	G	A
15	chr15:39199798:T:C	0	39199798	C	T
15	chr15:39199846:A:G	0	39199846	G	A
15	chr15:39200066:T:C	0	39200066	C	T
15	chr15:39200108:A:G	0	39200108	G	A
15	chr15:39200225:C:T	0	39200225	T	C
15	chr15:39200575:T:C	0	39200575	C	T
15	chr15:39201327:T:C	0	39201327	C	T
15	chr15:39201453:G:A	0	39201453	A	G
15	chr15:39201536:T:A	0	39201536	A	T
15	chr15:39202222:A:G	0	39202222	G	A
15	chr15:39202246:G:T	0	39202246	T	G
15	chr15:39202520:T:A	0	39202520	A	T
15	chr15:39202775:A:C	0	39202775	C	A
15	chr15:39203973:T:C	0	39203973	C	T
15	chr15:39204324:G:C	0	39204324	C	G
15	chr15:39205213:G:A	0	39205213	A	G
15	chr15:39205285:C:T	0	39205285	T	C
15	chr15:39206441:A:C	0	39206441	C	A
15	chr15:39206581:G:A	0	39206581	A	G
15	chr15:39206989:A:T	0	39206989	T	A
15	chr15:39209846:A:G	0	39209846	G	A
15	chr15:39210180:CTATACACATACA:C	0	39210180	C	CTATACACATACA
15	chr15:39210991:C:T	0	39210991	T	C
15	chr15:39211307:T:G	0	39211307	G	T
15	chr15:39211944:G:A	0	39211944	A	G
15	chr15:39211992:T:TG	0	39211992	TG	T
15	chr15:39212766:GA:G	0	39212766	G	GA
15	chr15:39213614:A:G	0	39213614	G	A
15	chr15:39214159:C:A	0	39214159	A	C
15	chr15:39214587:T:C	0	39214587	C	T
15	chr15:39214845:C:T	0	39214845	T	C
15	chr15:39215249:GC:G	0	39215249	G	GC
15	chr15:39215643:A:G	0	39215643	G	A
15	chr15:39216070:A:G	0	39216070	G	A
15	chr15:39216544:A:G	0	39216544	G	A
15	chr15:39216621:C:T	0	39216621	T	C
15	chr15:39218015:A:C	0	39218015	C	A
15	chr15:39218167:C:G	0	39218167	G	C
15	chr15:39219558:C:T	0	39219558	T	C
15	chr15:39219898:T:C	0	39219898	C	T
15	chr15:39220100:T:C	0	39220100	C	T
15	chr15:39220989:C:T	0	39220989	T	C
15	chr15:39221087:C:G	0	39221087	G	C
15	chr15:39221646:A:G	0	39221646	G	A
15	chr15:39222395:A:G	0	39222395	G	A
15	chr15:39222414:G:A	0	39222414	A	G
15	chr15:39222793:A:G	0	39222793	G	A
15	chr15:39223052:G:A	0	39223052	A	G
15	chr15:39223212:G:T	0	39223212	T	G
15	chr15:39226043:G:A	0	39226043	A	G
15	chr15:39226123:AC:A	0	39226123	A	AC
15	chr15:39226328:C:A	0	39226328	A	C
15	chr15:39226362:C:T	0	39226362	T	C
15	chr15:39226891:C:A	0	39226891	A	C
15	chr15:39227665:A:G	0	39227665	G	A
15	chr15:39227724:G:A	0	39227724	A	G
15	chr15:39228558:T:C	0	39228558	C	T
15	chr15:39228687:T:C	0	39228687	C	T
15	chr15:39229201:A:G	0	39229201	G	A
15	chr15:39229288:G:A	0	39229288	A	G
15	chr15:39229519:G:A	0	39229519	A	G
15	chr15:39230007:G:A	0	39230007	A	G
15	chr15:39230010:C:G	0	39230010	G	C
15	chr15:39232668:T:C	0	39232668	C	T
15	chr15:39233550:AC:A	0	39233550	A	AC
15	chr15:39233946:C:T	0	39233946	T	C
15	chr15:39233979:G:C	0	39233979	C	G
15	chr15:39234482:A:C	0	39234482	C	A
15	chr15:39235332:C:T	0	39235332	T	C
15	chr15:39235389:G:A	0	39235389	A	G
15	chr15:39235933:C:A	0	39235933	A	C
15	chr15:39236112:C:T	0	39236112	T	C
15	chr15:39236113:A:G	0	39236113	G	A
15	chr15:39236451:G:A	0	39236451	A	G
15	chr15:39236672:AAATG:A	0	39236672	A	AAATG
15	chr15:39236807:T:C	0	39236807	C	T
15	chr15:39237084:T:C	0	39237084	C	T
15	chr15:39237907:T:C	0	39237907	C	T
15	chr15:39238114:AAAT:A	0	39238114	A	AAAT
15	chr15:39239112:T:C	0	39239112	C	T
15	chr15:39239457:A:G	0	39239457	G	A
15	chr15:39240630:C:T	0	39240630	T	C
15	chr15:39240886:C:T	0	39240886	T	C
15	chr15:39241137:G:A	0	39241137	A	G
15	chr15:39241139:A:G	0	39241139	G	A
15	chr15:39241585:T:G	0	39241585	G	T
15	chr15:39243175:G:A	0	39243175	A	G
15	chr15:39243586:T:C	0	39243586	C	T
15	chr15:39243699:A:G	0	39243699	G	A
15	chr15:39243729:T:C	0	39243729	C	T
15	chr15:39245110:CTT:C	0	39245110	C	CTT
15	chr15:39245672:C:T	0	39245672	T	C
15	chr15:39246423:A:G	0	39246423	G	A
15	chr15:39246680:C:T	0	39246680	T	C
15	chr15:39246741:A:C	0	39246741	C	A
15	chr15:39247420:T:C	0	39247420	C	T
15	chr15:39247600:T:C	0	39247600	C	T
15	chr15:39247650:T:A	0	39247650	A	T
15	chr15:39248231:CCTT:C	0	39248231	C	CCTT
15	chr15:39248377:A:G	0	39248377	G	A
15	chr15:39249189:A:T	0	39249189	T	A
15	chr15:39249254:T:C	0	39249254	C	T
15	chr15:39249331:C:T	0	39249331	T	C
15	chr15:39250064:C:T	0	39250064	T	C
15	chr15:39250174:C:T	0	39250174	T	C
15	chr15:39250321:G:A	0	39250321	A	G
15	chr15:39250718:C:T	0	39250718	T	C
15	chr15:39251745:T:C	0	39251745	C	T
15	chr15:39251928:C:G	0	39251928	G	C
15	chr15:39252311:C:T	0	39252311	T	C
15	chr15:39252947:C:T	0	39252947	T	C
15	chr15:39253067:G:A	0	39253067	A	G
15	chr15:39253081:G:A	0	39253081	A	G
15	chr15:39253256:C:T	0	39253256	T	C
15	chr15:39253280:A:G	0	39253280	G	A
15	chr15:39255171:A:G	0	39255171	G	A
15	chr15:39255325:A:C	0	39255325	C	A
15	chr15:39255457:A:G	0	39255457	G	A
15	chr15:39256126:A:G	0	39256126	G	A
15	chr15:39256542:G:C	0	39256542	C	G
15	chr15:39257373:G:A	0	39257373	A	G
15	chr15:39258356:C:A	0	39258356	A	C
15	chr15:39259037:T:G	0	39259037	G	T
15	chr15:39259044:A:G	0	39259044	G	A
15	chr15:39261896:C:T	0	39261896	T	C
15	chr15:39262413:A:G	0	39262413	G	A
15	chr15:39262981:A:G	0	39262981	G	A
15	chr15:39263462:T:C	0	39263462	C	T
15	chr15:39264128:A:G	0	39264128	G	A
15	chr15:39264234:G:A	0	39264234	A	G
15	chr15:39266229:A:C	0	39266229	C	A
15	chr15:39266665:CAT:C	0	39266665	C	CAT
15	chr15:39266864:A:G	0	39266864	G	A
15	chr15:39267188:T:C	0	39267188	C	T
15	chr15:39267238:A:G	0	39267238	G	A
15	chr15:39267410:G:T	0	39267410	T	G
15	chr15:39267914:T:A	0	39267914	A	T
15	chr15:39268027:A:G	0	39268027	G	A
15	chr15:39268170:T:C	0	39268170	C	T
15	chr15:39268803:G:A	0	39268803	A	G
15	chr15:39269002:C:T	0	39269002	T	C
15	chr15:39269180:T:C	0	39269180	C	T
15	chr15:39270297:G:A	0	39270297	A	G
15	chr15:39270301:T:C	0	39270301	C	T
15	chr15:39270771:G:T	0	39270771	T	G
15	chr15:39271156:T:C	0	39271156	C	T
15	chr15:39272092:G:A	0	39272092	A	G
15	chr15:39272093:C:T	0	39272093	T	C
15	chr15:39272354:T:C	0	39272354	C	T
15	chr15:39272401:A:C	0	39272401	C	A
15	chr15:39272501:A:G	0	39272501	G	A
15	chr15:39272508:CATCTAGTT:C	0	39272508	C	CATCTAGTT
15	chr15:39272566:G:A	0	39272566	A	G
15	chr15:39275104:A:C	0	39275104	C	A
15	chr15:39275209:T:TA	0	39275209	TA	T
15	chr15:39276180:T:C	0	39276180	C	T
15	chr15:39277179:G:T	0	39277179	T	G
15	chr15:39277850:C:T	0	39277850	T	C
15	chr15:39278028:A:G	0	39278028	G	A
15	chr15:39278043:C:T	0	39278043	T	C
15	chr15:39278538:T:C	0	39278538	C	T
15	chr15:39278738:A:G	0	39278738	G	A
15	chr15:39279019:G:A	0	39279019	A	G
15	chr15:39279092:G:A	0	39279092	A	G
15	chr15:39279122:T:C	0	39279122	C	T
15	chr15:39279945:A:G	0	39279945	G	A
15	chr15:39281106:T:C	0	39281106	C	T
15	chr15:39281334:A:G	0	39281334	G	A
15	chr15:39281485:A:G	0	39281485	G	A
15	chr15:39282713:A:C	0	39282713	C	A
15	chr15:39282965:C:T	0	39282965	T	C
15	chr15:39283018:G:A	0	39283018	A	G
15	chr15:39283193:C:T	0	39283193	T	C
15	chr15:39284359:A:C	0	39284359	C	A
15	chr15:39285146:T:C	0	39285146	C	T
15	chr15:39286330:T:C	0	39286330	C	T
15	chr15:39286434:T:C	0	39286434	C	T
15	chr15:39287229:C:T	0	39287229	T	C
15	chr15:39288063:A:G	0	39288063	G	A
15	chr15:39288545:A:G	0	39288545	G	A
15	chr15:39289070:C:T	0	39289070	T	C
15	chr15:39290183:T:C	0	39290183	C	T
15	chr15:39290569:G:C	0	39290569	C	G
15	chr15:39291830:T:G	0	39291830	G	T
15	chr15:39291922:T:C	0	39291922	C	T
15	chr15:39291958:C:G	0	39291958	G	C
15	chr15:39292546:T:C	0	39292546	C	T
15	chr15:39292823:T:C	0	39292823	C	T
15	chr15:39293176:T:C	0	39293176	C	T
15	chr15:39293334:T:C	0	39293334	C	T
15	chr15:39293646:C:T	0	39293646	T	C
15	chr15:39293664:G:A	0	39293664	A	G
15	chr15:39293692:C:T	0	39293692	T	C
15	chr15:39294493:C:T	0	39294493	T	C
15	chr15:39294804:T:G	0	39294804	G	T
15	chr15:39294920:C:G	0	39294920	G	C
15	chr15:39295206:T:C	0	39295206	C	T
15	chr15:39295710:C:T	0	39295710	T	C
15	chr15:39296216:C:T	0	39296216	T	C
15	chr15:39296306:C:T	0	39296306	T	C
15	chr15:39296408:G:C	0	39296408	C	G
15	chr15:39296633:A:G	0	39296633	G	A
15	chr15:39296763:T:G	0	39296763	G	T
15	chr15:39296925:T:C	0	39296925	C	T
15	chr15:39297045:A:G	0	39297045	G	A
15	chr15:39297079:T:C	0	39297079	C	T
15	chr15:39297186:C:G	0	39297186	G	C
15	chr15:39297532:A:C	0	39297532	C	A
15	chr15:39297537:G:A	0	39297537	A	G
15	chr15:39297847:A:G	0	39297847	G	A
15	chr15:39297856:A:G	0	39297856	G	A
15	chr15:39298947:T:C	0	39298947	C	T
15	chr15:39299143:A:G	0	39299143	G	A
15	chr15:39299296:G:T	0	39299296	T	G
15	chr15:39299756:G:A	0	39299756	A	G
15	chr15:39299801:G:C	0	39299801	C	G
15	chr15:39299954:G:A	0	39299954	A	G
15	chr15:39300353:C:T	0	39300353	T	C
15	chr15:39300494:G:A	0	39300494	A	G
15	chr15:39300538:T:C	0	39300538	C	T
15	chr15:39300877:A:T	0	39300877	T	A
15	chr15:39300905:T:C	0	39300905	C	T
15	chr15:39300958:A:G	0	39300958	G	A
15	chr15:39301236:G:T	0	39301236	T	G
15	chr15:39301961:G:C	0	39301961	C	G
15	chr15:39302046:T:A	0	39302046	A	T
15	chr15:39302480:T:C	0	39302480	C	T
15	chr15:39303080:C:T	0	39303080	T	C
15	chr15:39303139:A:G	0	39303139	G	A
15	chr15:39303146:A:G	0	39303146	G	A
15	chr15:39303376:T:C	0	39303376	C	T
15	chr15:39303483:G:A	0	39303483	A	G
15	chr15:39303871:A:G	0	39303871	G	A
15	chr15:39304813:C:G	0	39304813	G	C
15	chr15:39305092:C:T	0	39305092	T	C
15	chr15:39305260:T:G	0	39305260	G	T
15	chr15:39305815:A:G	0	39305815	G	A
15	chr15:39305910:A:T	0	39305910	T	A
15	chr15:39306191:C:A	0	39306191	A	C
15	chr15:39306328:G:A	0	39306328	A	G
15	chr15:39306395:T:C	0	39306395	C	T
15	chr15:39306471:C:T	0	39306471	T	C
15	chr15:39306764:A:G	0	39306764	G	A
15	chr15:39306816:C:T	0	39306816	T	C
15	chr15:39307118:C:T	0	39307118	T	C
15	chr15:39307617:C:T	0	39307617	T	C
15	chr15:39308090:C:T	0	39308090	T	C
15	chr15:39309312:G:C	0	39309312	C	G
15	chr15:39309677:CCTT:C	0	39309677	C	CCTT
15	chr15:39310179:A:G	0	39310179	G	A
15	chr15:39312091:C:T	0	39312091	T	C
15	chr15:39312328:T:C	0	39312328	C	T
15	chr15:39312634:C:T	0	39312634	T	C
15	chr15:39312745:TA:T	0	39312745	T	TA
15	chr15:39313143:A:G	0	39313143	G	A
15	chr15:39313187:C:A	0	39313187	A	C
15	chr15:39313203:T:C	0	39313203	C	T
15	chr15:39313292:C:T	0	39313292	T	C
15	chr15:39313745:C:T	0	39313745	T	C
15	chr15:39313825:C:T	0	39313825	T	C
15	chr15:39313888:A:T	0	39313888	T	A
15	chr15:39313989:G:GCTGA	0	39313989	GCTGA	G
15	chr15:39315188:T:C	0	39315188	C	T
15	chr15:39315200:C:T	0	39315200	T	C
15	chr15:39315241:A:G	0	39315241	G	A
15	chr15:39315429:A:G	0	39315429	G	A
15	chr15:39315991:T:A	0	39315991	A	T
15	chr15:39316190:T:C	0	39316190	C	T
15	chr15:39316262:TATGAAGTGA:T	0	39316262	T	TATGAAGTGA
15	chr15:39316458:T:A	0	39316458	A	T
15	chr15:39316459:T:A	0	39316459	A	T
15	chr15:39316914:T:C	0	39316914	C	T
15	chr15:39317192:C:T	0	39317192	T	C
15	chr15:39317397:T:C	0	39317397	C	T
15	chr15:39317620:C:G	0	39317620	G	C
15	chr15:39317706:A:G	0	39317706	G	A
15	chr15:39318030:T:A	0	39318030	A	T
15	chr15:39318091:A:G	0	39318091	G	A
15	chr15:39318123:G:C	0	39318123	C	G
15	chr15:39318159:C:T	0	39318159	T	C
15	chr15:39318172:C:A	0	39318172	A	C
15	chr15:39318176:T:C	0	39318176	C	T
15	chr15:39318465:A:T	0	39318465	T	A
15	chr15:39318845:A:G	0	39318845	G	A
15	chr15:39318880:C:T	0	39318880	T	C
15	chr15:39318900:T:C	0	39318900	C	T
15	chr15:39319502:A:G	0	39319502	G	A
15	chr15:39319641:C:T	0	39319641	T	C
15	chr15:39319675:CA:C	0	39319675	C	CA
15	chr15:39319690:G:A	0	39319690	A	G
15	chr15:39319703:A:G	0	39319703	G	A
15	chr15:39319822:G:A	0	39319822	A	G
15	chr15:39320012:A:G	0	39320012	G	A
15	chr15:39320027:A:T	0	39320027	T	A
15	chr15:39320063:C:T	0	39320063	T	C
15	chr15:39320842:T:C	0	39320842	C	T
15	chr15:39321033:T:C	0	39321033	C	T
15	chr15:39321066:C:T	0	39321066	T	C
15	chr15:39321138:A:G	0	39321138	G	A
15	chr15:39321821:G:A	0	39321821	A	G
15	chr15:39321914:A:G	0	39321914	G	A
15	chr15:39322037:C:T	0	39322037	T	C
15	chr15:39322114:T:C	0	39322114	C	T
15	chr15:39322130:A:G	0	39322130	G	A
15	chr15:39322535:T:C	0	39322535	C	T
15	chr15:39322944:C:A	0	39322944	A	C
15	chr15:39323336:TTAA:GTAA	0	39323336	GTAA	TTAA
15	chr15:39323398:C:G	0	39323398	G	C
15	chr15:39323435:T:C	0	39323435	C	T
15	chr15:39323695:TA:T	0	39323695	T	TA
15	chr15:39323734:C:T	0	39323734	T	C
15	chr15:39323988:T:C	0	39323988	C	T
15	chr15:39324078:G:C	0	39324078	C	G
15	chr15:39324941:T:A	0	39324941	A	T
15	chr15:39325094:T:C	0	39325094	C	T
15	chr15:39325495:A:G	0	39325495	G	A
15	chr15:39326684:C:T	0	39326684	T	C
15	chr15:39326698:T:C	0	39326698	C	T
15	chr15:39327255:C:A	0	39327255	A	C
15	chr15:39327257:C:T	0	39327257	T	C
15	chr15:39327624:C:CT	0	39327624	CT	C
15	chr15:39327756:T:C	0	39327756	C	T
15	chr15:39327779:T:C	0	39327779	C	T
15	chr15:39327827:G:A	0	39327827	A	G
15	chr15:39328046:A:G	0	39328046	G	A
15	chr15:39328133:T:C	0	39328133	C	T
15	chr15:39328326:A:G	0	39328326	G	A
15	chr15:39328653:G:T	0	39328653	T	G
15	chr15:39328719:A:T	0	39328719	T	A
15	chr15:39329217:G:A	0	39329217	A	G
15	chr15:39329572:T:C	0	39329572	C	T
15	chr15:39330271:G:A	0	39330271	A	G
15	chr15:39330486:T:C	0	39330486	C	T
15	chr15:39330896:C:T	0	39330896	T	C
15	chr15:39331308:C:T	0	39331308	T	C
15	chr15:39331387:G:A	0	39331387	A	G
15	chr15:39331646:C:G	0	39331646	G	C
15	chr15:39332067:C:A	0	39332067	A	C
15	chr15:39332663:C:G	0	39332663	G	C
15	chr15:39333345:A:G	0	39333345	G	A
15	chr15:39333417:T:C	0	39333417	C	T
15	chr15:39333577:G:A	0	39333577	A	G
15	chr15:39334391:CTAAG:C	0	39334391	C	CTAAG
15	chr15:39335129:A:C	0	39335129	C	A
15	chr15:39335142:A:G	0	39335142	G	A
15	chr15:39335608:A:G	0	39335608	G	A
15	chr15:39335665:G:A	0	39335665	A	G
15	chr15:39336108:G:A	0	39336108	A	G
15	chr15:39336202:G:A	0	39336202	A	G
15	chr15:39336467:G:A	0	39336467	A	G
15	chr15:39336474:C:T	0	39336474	T	C
15	chr15:39336708:C:T	0	39336708	T	C
15	chr15:39336849:A:G	0	39336849	G	A
15	chr15:39337751:A:G	0	39337751	G	A
15	chr15:39338070:T:C	0	39338070	C	T
15	chr15:39338260:C:T	0	39338260	T	C
15	chr15:39339049:G:A	0	39339049	A	G
15	chr15:39339793:AAGAG:A	0	39339793	A	AAGAG
15	chr15:39339812:C:G	0	39339812	G	C
15	chr15:39340289:C:T	0	39340289	T	C
15	chr15:39341564:G:A	0	39341564	A	G
15	chr15:39341676:A:AG	0	39341676	AG	A
15	chr15:39342020:T:TG	0	39342020	TG	T
15	chr15:39342923:T:C	0	39342923	C	T
15	chr15:39344026:T:C	0	39344026	C	T
15	chr15:39344676:C:T	0	39344676	T	C
15	chr15:39345029:G:C	0	39345029	C	G
15	chr15:39346194:C:G	0	39346194	G	C
15	chr15:39346790:G:C	0	39346790	C	G
15	chr15:39346970:C:G	0	39346970	G	C
15	chr15:39347002:T:C	0	39347002	C	T
15	chr15:39347027:G:A	0	39347027	A	G
15	chr15:39347125:A:G	0	39347125	G	A
15	chr15:39347697:A:C	0	39347697	C	A
15	chr15:39347791:G:A	0	39347791	A	G
15	chr15:39348857:G:A	0	39348857	A	G
15	chr15:39349042:A:C	0	39349042	C	A
15	chr15:39349137:C:T	0	39349137	T	C
15	chr15:39349757:G:A	0	39349757	A	G
15	chr15:39350277:A:G	0	39350277	G	A
15	chr15:39350891:G:A	0	39350891	A	G
15	chr15:39350967:T:C	0	39350967	C	T
15	chr15:39351494:A:G	0	39351494	G	A
15	chr15:39352226:G:T	0	39352226	T	G
15	chr15:39353625:A:G	0	39353625	G	A
15	chr15:39354022:A:G	0	39354022	G	A
15	chr15:39354835:C:T	0	39354835	T	C
15	chr15:39355693:T:C	0	39355693	C	T
15	chr15:39356033:C:T	0	39356033	T	C
15	chr15:39356040:T:C	0	39356040	C	T
15	chr15:39356045:C:T	0	39356045	T	C
15	chr15:39356768:T:C	0	39356768	C	T
15	chr15:39357105:T:G	0	39357105	G	T
15	chr15:39357308:T:C	0	39357308	C	T
15	chr15:39359162:C:T	0	39359162	T	C
15	chr15:39359333:G:A	0	39359333	A	G
15	chr15:39359674:T:C	0	39359674	C	T
15	chr15:39359779:G:C	0	39359779	C	G
15	chr15:39360037:T:C	0	39360037	C	T
15	chr15:39360107:G:A	0	39360107	A	G
15	chr15:39360712:G:C	0	39360712	C	G
15	chr15:39362352:G:A	0	39362352	A	G
15	chr15:39362755:G:A	0	39362755	A	G
15	chr15:39363155:A:C	0	39363155	C	A
15	chr15:39363374:T:G	0	39363374	G	T
15	chr15:39363421:A:G	0	39363421	G	A
15	chr15:39363723:T:C	0	39363723	C	T
15	chr15:39363841:G:C	0	39363841	C	G
15	chr15:39363965:C:T	0	39363965	T	C
15	chr15:39364021:A:C	0	39364021	C	A
15	chr15:39364730:GC:G	0	39364730	G	GC
15	chr15:39364976:G:A	0	39364976	A	G
15	chr15:39365037:T:C	0	39365037	C	T
15	chr15:39365263:A:G	0	39365263	G	A
15	chr15:39365445:G:A	0	39365445	A	G
15	chr15:39365990:G:C	0	39365990	C	G
15	chr15:39366242:T:G	0	39366242	G	T
15	chr15:39366784:G:A	0	39366784	A	G
15	chr15:39368084:A:G	0	39368084	G	A
15	chr15:39368914:A:C	0	39368914	C	A
15	chr15:39368937:G:A	0	39368937	A	G
15	chr15:39369578:C:T	0	39369578	T	C
15	chr15:39370468:G:T	0	39370468	T	G
15	chr15:39371028:A:G	0	39371028	G	A
15	chr15:39371555:A:G	0	39371555	G	A
15	chr15:39371799:C:A	0	39371799	A	C
15	chr15:39372009:A:G	0	39372009	G	A
15	chr15:39372425:T:TA	0	39372425	TA	T
15	chr15:39373264:C:T	0	39373264	T	C
15	chr15:39373298:G:C	0	39373298	C	G
15	chr15:39373740:C:T	0	39373740	T	C
15	chr15:39373801:A:G	0	39373801	G	A
15	chr15:39375000:A:G	0	39375000	G	A
15	chr15:39375161:A:G	0	39375161	G	A
15	chr15:39375681:T:G	0	39375681	G	T
15	chr15:39375720:G:A	0	39375720	A	G
15	chr15:39376127:C:T	0	39376127	T	C
15	chr15:39376128:G:A	0	39376128	A	G
15	chr15:39376339:A:G	0	39376339	G	A
15	chr15:39376512:A:G	0	39376512	G	A
15	chr15:39376655:G:A	0	39376655	A	G
15	chr15:39376669:C:T	0	39376669	T	C
15	chr15:39377751:A:G	0	39377751	G	A
15	chr15:39377974:C:A	0	39377974	A	C
15	chr15:39379678:G:A	0	39379678	A	G
15	chr15:39379886:C:A	0	39379886	A	C
15	chr15:39379984:G:A	0	39379984	A	G
15	chr15:39380030:A:T	0	39380030	T	A
15	chr15:39380061:C:T	0	39380061	T	C
15	chr15:39383239:A:G	0	39383239	G	A
15	chr15:39385102:G:T	0	39385102	T	G
15	chr15:39385699:T:C	0	39385699	C	T
15	chr15:39387795:G:A	0	39387795	A	G
15	chr15:39388609:A:G	0	39388609	G	A
15	chr15:39390021:A:AT	0	39390021	AT	A
15	chr15:39390810:G:T	0	39390810	T	G
15	chr15:39390823:A:T	0	39390823	T	A
15	chr15:39391476:C:T	0	39391476	T	C
15	chr15:39394747:C:A	0	39394747	A	C
15	chr15:39394926:G:A	0	39394926	A	G
15	chr15:39395201:A:C	0	39395201	C	A
15	chr15:39397885:A:G	0	39397885	G	A
15	chr15:39397992:AC:A	0	39397992	A	AC
15	chr15:39399999:A:AT	0	39399999	AT	A
15	chr15:39401040:A:G	0	39401040	G	A
15	chr15:39402451:G:A	0	39402451	A	G
15	chr15:39403250:A:T	0	39403250	T	A
15	chr15:39403802:A:G	0	39403802	G	A
15	chr15:39403950:G:C	0	39403950	C	G
15	chr15:39406675:G:A	0	39406675	A	G
15	chr15:39407511:C:T	0	39407511	T	C
15	chr15:39408190:T:C	0	39408190	C	T
15	chr15:39409656:T:C	0	39409656	C	T
15	chr15:39409839:A:T	0	39409839	T	A
15	chr15:39411058:T:C	0	39411058	C	T
15	chr15:39411294:T:C	0	39411294	C	T
15	chr15:39411373:G:A	0	39411373	A	G
15	chr15:39411781:C:T	0	39411781	T	C
15	chr15:39411923:C:T	0	39411923	T	C
15	chr15:39412507:C:T	0	39412507	T	C
15	chr15:39412674:T:C	0	39412674	C	T
15	chr15:39412772:T:A	0	39412772	A	T
15	chr15:39412930:C:T	0	39412930	T	C
15	chr15:39413081:TA:T	0	39413081	T	TA
15	chr15:39413206:A:G	0	39413206	G	A
15	chr15:39413520:G:A	0	39413520	A	G
15	chr15:39413760:C:A	0	39413760	A	C
15	chr15:39414522:G:T	0	39414522	T	G
15	chr15:39415252:A:G	0	39415252	G	A
15	chr15:39415315:C:T	0	39415315	T	C
15	chr15:39415438:G:A	0	39415438	A	G
15	chr15:39416578:G:T	0	39416578	T	G
15	chr15:39416695:C:T	0	39416695	T	C
15	chr15:39417501:T:C	0	39417501	C	T
15	chr15:39417776:T:C	0	39417776	C	T
15	chr15:39417809:G:A	0	39417809	A	G
15	chr15:39418345:C:A	0	39418345	A	C
15	chr15:39418453:G:A	0	39418453	A	G
15	chr15:39418974:T:C	0	39418974	C	T
15	chr15:39418975:G:T	0	39418975	T	G
15	chr15:39418987:C:A	0	39418987	A	C
15	chr15:39420692:G:A	0	39420692	A	G
15	chr15:39420717:T:C	0	39420717	C	T
15	chr15:39420728:T:C	0	39420728	C	T
15	chr15:39420729:G:A	0	39420729	A	G
15	chr15:39424116:A:G	0	39424116	G	A
15	chr15:39424603:G:T	0	39424603	T	G
15	chr15:39427081:T:G	0	39427081	G	T
15	chr15:39427579:C:T	0	39427579	T	C
15	chr15:39428399:G:C	0	39428399	C	G
15	chr15:39429318:A:T	0	39429318	T	A
15	chr15:39429335:G:A	0	39429335	A	G
15	chr15:39429620:A:C	0	39429620	C	A
15	chr15:39429995:G:C	0	39429995	C	G
15	chr15:39430124:C:T	0	39430124	T	C
15	chr15:39430371:G:C	0	39430371	C	G
15	chr15:39430669:G:A	0	39430669	A	G
15	chr15:39430844:C:A	0	39430844	A	C
15	chr15:39431110:C:T	0	39431110	T	C
15	chr15:39431476:A:T	0	39431476	T	A
15	chr15:39432880:A:G	0	39432880	G	A
15	chr15:39433001:G:A	0	39433001	A	G
15	chr15:39433041:T:C	0	39433041	C	T
15	chr15:39434384:T:G	0	39434384	G	T
15	chr15:39435712:C:T	0	39435712	T	C
15	chr15:39436291:T:C	0	39436291	C	T
15	chr15:39437001:C:T	0	39437001	T	C
15	chr15:39437862:C:T	0	39437862	T	C
15	chr15:39437953:A:G	0	39437953	G	A
15	chr15:39438299:TGTTC:T	0	39438299	T	TGTTC
15	chr15:39439837:T:C	0	39439837	C	T
15	chr15:39439966:G:A	0	39439966	A	G
15	chr15:39440052:A:C	0	39440052	C	A
15	chr15:39440535:C:T	0	39440535	T	C
15	chr15:39440572:C:G	0	39440572	G	C
15	chr15:39441413:G:A	0	39441413	A	G
15	chr15:39441746:G:A	0	39441746	A	G
15	chr15:39441790:G:A	0	39441790	A	G
15	chr15:39443193:A:T	0	39443193	T	A
15	chr15:39443289:G:A	0	39443289	A	G
15	chr15:39444082:A:G	0	39444082	G	A
15	chr15:39444423:C:G	0	39444423	G	C
15	chr15:39445258:A:G	0	39445258	G	A
15	chr15:39445805:A:G	0	39445805	G	A
15	chr15:39446268:C:A	0	39446268	A	C
15	chr15:39447210:T:A	0	39447210	A	T
15	chr15:39450776:G:A	0	39450776	A	G
15	chr15:39452071:C:T	0	39452071	T	C
15	chr15:39453328:C:A	0	39453328	A	C
15	chr15:39453360:G:C	0	39453360	C	G
15	chr15:39453597:T:C	0	39453597	C	T
15	chr15:39455037:A:T	0	39455037	T	A
15	chr15:39455147:A:C	0	39455147	C	A
15	chr15:39455794:C:T	0	39455794	T	C
15	chr15:39456188:A:G	0	39456188	G	A
15	chr15:39457606:T:C	0	39457606	C	T
15	chr15:39457729:T:A	0	39457729	A	T
15	chr15:39458289:T:C	0	39458289	C	T
15	chr15:39459345:C:CT	0	39459345	CT	C
15	chr15:39459528:A:G	0	39459528	G	A
15	chr15:39460609:C:T	0	39460609	T	C
15	chr15:39461355:G:A	0	39461355	A	G
15	chr15:39461635:C:T	0	39461635	T	C
15	chr15:39461641:C:T	0	39461641	T	C
15	chr15:39462360:A:T	0	39462360	T	A
15	chr15:39462798:T:A	0	39462798	A	T
15	chr15:39464342:G:C	0	39464342	C	G
15	chr15:39464871:G:A	0	39464871	A	G
15	chr15:39466548:T:C	0	39466548	C	T
15	chr15:39468825:A:T	0	39468825	T	A
15	chr15:39470175:C:G	0	39470175	G	C
15	chr15:39470524:G:A	0	39470524	A	G
15	chr15:39472153:ATGT:A	0	39472153	A	ATGT
15	chr15:39472249:A:G	0	39472249	G	A
15	chr15:39472319:AAAAG:A	0	39472319	A	AAAAG
15	chr15:39472331:C:T	0	39472331	T	C
15	chr15:39473983:C:T	0	39473983	T	C
15	chr15:39474090:T:C	0	39474090	C	T
15	chr15:39474325:A:T	0	39474325	T	A
15	chr15:39474861:T:C	0	39474861	C	T
15	chr15:39474886:T:C	0	39474886	C	T
15	chr15:39475543:GAA:G	0	39475543	G	GAA
15	chr15:39475677:A:G	0	39475677	G	A
15	chr15:39475869:T:C	0	39475869	C	T
15	chr15:39476366:C:T	0	39476366	T	C
15	chr15:39477095:A:G	0	39477095	G	A
15	chr15:39477439:T:C	0	39477439	C	T
15	chr15:39478036:A:G	0	39478036	G	A
15	chr15:39478114:T:C	0	39478114	C	T
15	chr15:39480444:G:A	0	39480444	A	G
15	chr15:39480558:T:C	0	39480558	C	T
15	chr15:39480904:T:TTA	0	39480904	TTA	T
15	chr15:39480926:G:A	0	39480926	A	G
15	chr15:39481017:T:A	0	39481017	A	T
15	chr15:39482468:C:T	0	39482468	T	C
15	chr15:39485312:TGAC:T	0	39485312	T	TGAC
15	chr15:39486002:G:T	0	39486002	T	G
15	chr15:39486279:G:A	0	39486279	A	G
15	chr15:39486899:C:T	0	39486899	T	C
15	chr15:39488285:A:G	0	39488285	G	A
15	chr15:39489569:C:G	0	39489569	G	C
15	chr15:39489588:T:A	0	39489588	A	T
15	chr15:39492253:T:C	0	39492253	C	T
```
