## Supplementary material for "Characterization of shared and ancestry-specific signals driving complex traits using multi-ancestry fine-mapping": mesusieoutput

```
                 eur          afr      eur_afr
   [1,] 2.363131e-04 0.0001784357 1.274049e-04
   [2,] 2.440333e-04 0.0001688752 1.227497e-04
   [3,] 1.503249e-04 0.0002079092 6.763523e-05
   [4,] 1.274889e-03 0.0001826841 7.342505e-04
   [5,] 2.290439e-04 0.0001663765 1.126840e-04
   [6,] 1.624319e-04 0.0001080759 3.314212e-05
   [7,] 1.487783e-04 0.0002522054 6.555579e-05
   [8,] 1.488094e-04 0.0002088851 6.585949e-05
   [9,] 1.244357e-03 0.0001800475 6.990582e-04
  [10,] 1.646725e-04 0.0001080759 3.334732e-05
  [11,] 1.390587e-04 0.0001458708 3.177135e-05
  [12,] 1.614061e-04 0.0001087883 3.282540e-05
  [13,] 2.490374e-04 0.0001914823 1.443105e-04
  [14,] 1.499021e-04 0.0002053514 6.137981e-05
  [15,] 1.760352e-04 0.0002478486 7.308712e-05
  [16,] 1.374208e-04 0.0001326822 3.045840e-05
  [17,] 2.013240e-04 0.0001758833 8.880933e-05
  [18,] 4.062373e-04 0.0001912146 1.747540e-04
  [19,] 2.131916e-04 0.0001759798 9.481900e-05
  [20,] 1.200307e-04 0.0001136210 3.632248e-05
  [21,] 1.373834e-04 0.0001136210 4.107723e-05
  [22,] 1.813090e-04 0.0001728200 7.603746e-05
  [23,] 1.143147e-04 0.0001083926 2.678138e-05
  [24,] 1.758689e-04 0.0001079557 3.552934e-05
  [25,] 1.162747e-04 0.0001148920 3.614402e-05
  [26,] 3.810655e-04 0.0001909127 1.622123e-04
  [27,] 1.031434e-04 0.0001745098 3.521711e-05
  [28,] 1.149129e-04 0.0001133906 3.475035e-05
  [29,] 1.221656e-04 0.0001161149 2.594477e-05
  [30,] 1.146773e-04 0.0001106739 2.628086e-05
  [31,] 9.513926e-05 0.0001542460 2.800984e-05
  [32,] 6.855840e-04 0.0001977338 3.098214e-04
  [33,] 1.173547e-04 0.0001092405 2.793808e-05
  [34,] 1.657439e-04 0.0001166362 4.377290e-05
  [35,] 2.868984e-04 0.0001724104 9.592413e-05
  [36,] 8.630421e-05 0.0001180316 2.500608e-05
  [37,] 6.589679e-04 0.0001942121 2.815975e-04
  [38,] 3.566403e-04 0.0001315918 7.097213e-05
  [39,] 3.151399e-04 0.0001922580 1.618916e-04
  [40,] 9.058692e-05 0.0001464146 3.044602e-05
  [41,] 1.338396e-04 0.0001162088 3.924362e-05
  [42,] 2.963554e-04 0.0001351775 6.292035e-05
  [43,] 1.206972e-04 0.0001120649 2.677682e-05
  [44,] 1.406222e-04 0.0001312048 3.837206e-05
  [45,] 1.143570e-04 0.0001082486 2.712507e-05
  [46,] 1.407719e-04 0.0001311589 3.846351e-05
  [47,] 8.637998e-05 0.0001545908 2.753247e-05
  [48,] 8.559026e-05 0.0001670659 2.824643e-05
  [49,] 8.554658e-05 0.0001679611 2.939649e-05
  [50,] 8.551240e-05 0.0001700885 2.897782e-05
  [51,] 8.555692e-05 0.0001686797 2.850342e-05
  [52,] 1.383675e-04 0.0001296448 3.707026e-05
  [53,] 8.553243e-05 0.0001686797 2.865025e-05
  [54,] 1.181845e-04 0.0001115066 3.144620e-05
  [55,] 2.767031e-04 0.0001658264 1.117630e-04
  [56,] 1.192259e-04 0.0001297554 2.510723e-05
  [57,] 2.515984e-04 0.0001174881 6.204190e-05
  [58,] 1.833260e-04 0.0001578632 4.878119e-05
  [59,] 1.839759e-04 0.0001242158 4.570639e-05
  [60,] 4.049623e-04 0.0001921358 1.659600e-04
  [61,] 1.676389e-04 0.0001302727 4.565141e-05
  [62,] 4.991927e-04 0.0001910895 2.034672e-04
  [63,] 1.859836e-04 0.0001573419 4.900506e-05
  [64,] 1.850412e-04 0.0001572063 4.896971e-05
  [65,] 2.227616e-03 0.0001865604 8.080276e-04
  [66,] 2.453518e-03 0.0001867138 8.974374e-04
  [67,] 2.564019e-04 0.0001266409 6.033712e-05
  [68,] 2.110751e-04 0.0001242805 5.013554e-05
  [69,] 1.848131e-04 0.0001566504 4.913733e-05
  [70,] 1.172729e-04 0.0001273588 2.927580e-05
  [71,] 1.929239e-04 0.0001353201 3.960671e-05
  [72,] 3.287557e-04 0.0001372059 1.027039e-04
  [73,] 3.954803e-04 0.0001980037 1.805043e-04
  [74,] 4.415394e-04 0.0001870973 1.667709e-04
  [75,] 5.425407e-04 0.0001899006 2.226781e-04
  [76,] 2.463157e-04 0.0001370118 7.906027e-05
  [77,] 3.760964e-04 0.0001953507 1.661753e-04
  [78,] 4.841965e-04 0.0001864914 1.806064e-04
  [79,] 9.552374e-05 0.0001220948 2.457377e-05
  [80,] 3.694392e-04 0.0001878388 1.475003e-04
  [81,] 9.197950e-05 0.0001218969 2.432959e-05
  [82,] 5.425407e-04 0.0001881960 2.168241e-04
  [83,] 2.463157e-04 0.0001399946 8.294336e-05
  [84,] 4.415394e-04 0.0001858455 1.616708e-04
  [85,] 3.503967e-04 0.0001869714 1.378093e-04
  [86,] 3.829154e-04 0.0001870008 1.513491e-04
  [87,] 2.368524e-04 0.0001407019 8.081581e-05
  [88,] 1.854553e-04 0.0001531061 5.361049e-05
  [89,] 2.721950e-04 0.0001399946 9.075647e-05
  [90,] 9.087910e-05 0.0001219730 2.421900e-05
  [91,] 4.498346e-04 0.0001852703 1.621348e-04
  [92,] 1.893033e-04 0.0001386116 3.870885e-05
  [93,] 2.439533e-04 0.0001402434 8.251421e-05
  [94,] 5.318169e-04 0.0001887851 2.157645e-04
  [95,] 9.446392e-05 0.0001233844 2.637073e-05
  [96,] 3.422819e-04 0.0001864966 1.273071e-04
  [97,] 1.654522e-04 0.0001373266 3.755460e-05
  [98,] 2.103544e-04 0.0001370779 6.924291e-05
  [99,] 2.284089e-04 0.0001372819 7.498521e-05
 [100,] 1.862028e-04 0.0001528510 5.377980e-05
 [101,] 8.905828e-05 0.0001225716 2.428403e-05
 [102,] 9.004642e-05 0.0001221414 2.428351e-05
 [103,] 1.836020e-04 0.0001895525 6.336615e-05
 [104,] 2.240053e-04 0.0001359041 7.176617e-05
 [105,] 2.688086e-04 0.0001923536 1.129690e-04
 [106,] 2.103544e-04 0.0001355679 6.736610e-05
 [107,] 1.982030e-04 0.0001374800 5.493682e-05
 [108,] 1.845323e-04 0.0001522474 5.257595e-05
 [109,] 2.240053e-04 0.0001361293 7.203833e-05
 [110,] 3.327776e-04 0.0001848327 1.202551e-04
 [111,] 3.006625e-04 0.0001598944 1.300230e-04
 [112,] 4.445642e-04 0.0001640416 1.999410e-04
 [113,] 4.502113e-04 0.0001656463 2.061065e-04
 [114,] 2.718551e-04 0.0001877517 1.051171e-04
 [115,] 1.872576e-04 0.0001924511 6.537563e-05
 [116,] 1.947625e-04 0.0001732495 8.222057e-05
 [117,] 1.894157e-04 0.0001512555 5.297885e-05
 [118,] 1.209303e-03 0.0001594499 4.105739e-04
 [119,] 1.376380e-04 0.0001336409 2.761110e-05
 [120,] 2.016879e-04 0.0001470417 5.211156e-05
 [121,] 1.382606e-04 0.0001245876 3.131965e-05
 [122,] 1.080775e-03 0.0001591150 3.621194e-04
 [123,] 8.610909e-05 0.0001551204 2.638312e-05
 [124,] 7.761327e-04 0.0001139549 8.785126e-05
 [125,] 2.698971e-03 0.0001820484 1.350142e-03
 [126,] 4.334855e-04 0.0001700985 1.829457e-04
 [127,] 4.877370e-04 0.0001608501 1.423891e-04
 [128,] 2.610396e-04 0.0002678748 2.127928e-04
 [129,] 1.781148e-04 0.0002412757 9.223702e-05
 [130,] 1.266397e-03 0.0001805078 3.968418e-04
 [131,] 3.276168e-04 0.0003137013 3.691451e-04
 [132,] 6.673340e-04 0.0002651334 6.552017e-04
 [133,] 7.600902e-04 0.0001787838 2.382838e-04
 [134,] 6.258024e-04 0.0002723043 6.363402e-04
 [135,] 7.557041e-04 0.0001782767 2.111358e-04
 [136,] 7.157493e-04 0.0001786967 2.259760e-04
 [137,] 7.012073e-04 0.0001787125 2.220309e-04
 [138,] 7.444256e-04 0.0001786598 2.348958e-04
 [139,] 5.863299e-04 0.0002751668 6.025026e-04
 [140,] 8.784879e-05 0.0003095965 3.111985e-05
 [141,] 8.760924e-05 0.0002923980 3.071286e-05
 [142,] 7.157493e-04 0.0001786884 2.270160e-04
 [143,] 7.012073e-04 0.0001786840 2.223832e-04
 [144,] 1.469926e-04 0.0001752832 6.769929e-05
 [145,] 1.590564e-04 0.0002007355 5.268594e-05
 [146,] 1.487175e-04 0.0001765080 6.926373e-05
 [147,] 5.583279e-04 0.0002809054 5.876019e-04
 [148,] 1.478489e-04 0.0001770981 6.898131e-05
 [149,] 2.102167e-04 0.0002397083 1.376729e-04
 [150,] 1.487175e-04 0.0001859813 7.323870e-05
 [151,] 7.012073e-04 0.0001783043 2.043322e-04
 [152,] 6.815121e-04 0.0001783066 2.028986e-04
 [153,] 2.306867e-04 0.0001788290 1.189477e-04
 [154,] 7.012073e-04 0.0001824139 3.121822e-04
 [155,] 8.716002e-05 0.0002258751 2.841215e-05
 [156,] 2.524838e-04 0.0001812128 7.600337e-05
 [157,] 9.331086e-05 0.0001436691 2.524249e-05
 [158,] 2.470690e-04 0.0001831418 1.030799e-04
 [159,] 2.450883e-04 0.0001814255 7.296613e-05
 [160,] 7.157493e-04 0.0001780399 1.984305e-04
 [161,] 8.760924e-05 0.0003820835 3.371307e-05
 [162,] 8.919912e-05 0.0004008637 3.276500e-05
 [163,] 8.033342e-04 0.0001781801 2.187964e-04
 [164,] 3.526193e-04 0.0001367724 1.035022e-04
 [165,] 3.198760e-04 0.0001835192 1.557849e-04
 [166,] 2.920816e-03 0.0001447936 4.142644e-04
 [167,] 7.824284e-04 0.0001436036 1.463701e-04
 [168,] 7.852726e-04 0.0001434820 1.477362e-04
 [169,] 4.692191e-04 0.0001958040 2.511449e-04
 [170,] 4.670534e-04 0.0001976365 2.542638e-04
 [171,] 3.740122e-04 0.0001652497 1.523243e-04
 [172,] 1.923294e-04 0.0002032050 4.948052e-05
 [173,] 8.293224e-04 0.0001436787 1.528280e-04
 [174,] 3.199388e-04 0.0001616593 1.254029e-04
 [175,] 9.079220e-05 0.0002131595 2.728431e-05
 [176,] 1.925931e-04 0.0001327087 3.078562e-05
 [177,] 1.189368e-04 0.0001434383 4.161467e-05
 [178,] 4.110460e-04 0.0001894205 2.084615e-04
 [179,] 4.090755e-04 0.0001888319 2.063509e-04
 [180,] 2.045353e-04 0.0001919978 5.388096e-05
 [181,] 4.090014e-04 0.0001957186 2.200100e-04
 [182,] 1.884989e-04 0.0001303389 3.091773e-05
 [183,] 3.683510e-04 0.0001593892 1.399539e-04
 [184,] 1.088163e-03 0.0001390119 2.532225e-04
 [185,] 2.356367e-04 0.0001465738 3.175915e-05
 [186,] 3.348881e-04 0.0001561437 1.204080e-04
 [187,] 1.837437e-04 0.0001276115 3.094065e-05
 [188,] 4.016772e-04 0.0001507841 1.310657e-04
 [189,] 2.215786e-04 0.0001258411 3.467081e-05
 [190,] 1.108765e-03 0.0001429396 2.675136e-04
 [191,] 1.088163e-03 0.0001430216 2.072797e-04
 [192,] 1.060728e-03 0.0001774884 2.871051e-04
 [193,] 1.861547e-04 0.0001403701 2.969095e-05
 [194,] 1.109575e-03 0.0001429419 2.124718e-04
 [195,] 1.908921e-04 0.0001254379 3.242144e-05
 [196,] 2.060732e-04 0.0001244595 3.425972e-05
 [197,] 2.812939e-04 0.0001244595 4.054846e-05
 [198,] 2.641784e-03 0.0001771694 8.259965e-04
 [199,] 1.135631e-03 0.0001437013 2.357671e-04
 [200,] 2.725929e-04 0.0001772253 5.939125e-05
 [201,] 2.057670e-04 0.0001214960 3.584465e-05
 [202,] 3.387752e-04 0.0001718945 1.444764e-04
 [203,] 1.813539e-04 0.0002032808 5.069976e-05
 [204,] 1.183443e-03 0.0001437177 2.518267e-04
 [205,] 1.230915e-03 0.0001437177 2.604213e-04
 [206,] 1.094976e-04 0.0001799458 2.452134e-05
 [207,] 3.323189e-04 0.0001647492 1.307960e-04
 [208,] 3.169437e-04 0.0001635242 1.234231e-04
 [209,] 9.446316e-05 0.0001299153 2.421823e-05
 [210,] 2.117105e-04 0.0001414304 6.507551e-05
 [211,] 2.058744e-04 0.0001406744 6.270164e-05
 [212,] 1.693009e-04 0.0001591845 4.814780e-05
 [213,] 1.615949e-04 0.0002067007 7.228045e-05
 [214,] 1.465789e-04 0.0002278152 6.904499e-05
 [215,] 1.411011e-04 0.0002312423 6.306886e-05
 [216,] 1.171884e-04 0.0001417552 3.870046e-05
 [217,] 1.103292e-04 0.0001183265 2.961248e-05
 [218,] 1.097248e-04 0.0001179441 2.945186e-05
 [219,] 2.213540e-04 0.0001453574 3.733640e-05
 [220,] 1.460856e-04 0.0002139508 6.503669e-05
 [221,] 1.384726e-04 0.0002169658 5.376935e-05
 [222,] 1.451725e-04 0.0002100395 6.300013e-05
 [223,] 1.387322e-04 0.0002159344 5.608755e-05
 [224,] 1.326945e-04 0.0002205639 3.630873e-05
 [225,] 1.429872e-04 0.0002314195 6.505186e-05
 [226,] 1.414888e-04 0.0001985025 5.281481e-05
 [227,] 9.582045e-05 0.0001312232 2.799949e-05
 [228,] 9.560416e-05 0.0001312231 2.795592e-05
 [229,] 1.451694e-04 0.0004561410 5.028502e-05
 [230,] 1.570687e-04 0.0002839250 9.328317e-05
 [231,] 9.420622e-05 0.0001311241 2.773622e-05
 [232,] 9.386561e-05 0.0001312326 2.758413e-05
 [233,] 9.433062e-05 0.0001311294 2.775461e-05
 [234,] 1.949501e-04 0.0001579413 3.722087e-05
 [235,] 9.455169e-05 0.0001307935 2.760690e-05
 [236,] 9.518163e-05 0.0001276178 2.717808e-05
 [237,] 1.944917e-04 0.0001651195 3.759378e-05
 [238,] 1.519036e-04 0.0003152250 9.190250e-05
 [239,] 9.611299e-05 0.0001306447 2.781512e-05
 [240,] 1.376347e-04 0.0003050448 7.103834e-05
 [241,] 9.618910e-05 0.0001313300 2.772108e-05
 [242,] 9.647268e-05 0.0001305520 2.794286e-05
 [243,] 1.404546e-04 0.0004529357 5.734523e-05
 [244,] 1.257784e-04 0.0008488009 4.352209e-05
 [245,] 1.410059e-04 0.0004613501 5.764591e-05
 [246,] 1.396602e-04 0.0002161967 5.556187e-05
 [247,] 9.488611e-05 0.0001307489 2.762057e-05
 [248,] 9.587537e-05 0.0001279188 2.729570e-05
 [249,] 9.587537e-05 0.0001279840 2.728883e-05
 [250,] 9.608791e-05 0.0001282600 2.728609e-05
 [251,] 1.395359e-04 0.0002077267 5.314292e-05
 [252,] 9.495569e-05 0.0001315667 2.758782e-05
 [253,] 2.059158e-04 0.0001589490 3.833416e-05
 [254,] 1.394853e-04 0.0002096223 5.283251e-05
 [255,] 1.179862e-04 0.0001494256 2.582721e-05
 [256,] 1.395359e-04 0.0002106782 5.372616e-05
 [257,] 9.521788e-05 0.0001320216 2.757746e-05
 [258,] 2.187520e-04 0.0001551389 3.771831e-05
 [259,] 9.579888e-05 0.0001322137 2.762805e-05
 [260,] 1.522374e-04 0.0002108317 3.628062e-05
 [261,] 1.395189e-04 0.0002051244 5.608079e-05
 [262,] 9.978008e-05 0.0001373691 2.781784e-05
 [263,] 9.547534e-05 0.0001311872 2.787465e-05
 [264,] 1.389285e-04 0.0003277648 6.663303e-05
 [265,] 1.657236e-04 0.0004660598 1.755040e-04
 [266,] 1.667591e-04 0.0004710138 1.805610e-04
 [267,] 1.268714e-04 0.0002272752 3.665676e-05
 [268,] 1.878577e-04 0.0004796425 2.257366e-04
 [269,] 1.315543e-04 0.0002287090 3.591961e-05
 [270,] 2.300630e-04 0.0002099681 1.080097e-04
 [271,] 1.385088e-04 0.0004022561 8.104896e-05
 [272,] 2.974055e-04 0.0001504396 1.120339e-04
 [273,] 1.277402e-04 0.0002253186 3.640477e-05
 [274,] 2.424736e-04 0.0002092191 1.141663e-04
 [275,] 1.608136e-04 0.0001587411 4.129744e-05
 [276,] 1.386135e-04 0.0003717865 7.578794e-05
 [277,] 1.399376e-04 0.0003740310 8.791216e-05
 [278,] 3.156518e-04 0.0001945397 1.337669e-04
 [279,] 1.829734e-04 0.0005058954 2.473631e-04
 [280,] 1.837009e-04 0.0004966791 2.449570e-04
 [281,] 3.150633e-04 0.0001503388 1.186517e-04
 [282,] 3.017893e-04 0.0001484489 1.110435e-04
 [283,] 4.915779e-04 0.0001468664 1.734981e-04
 [284,] 1.217481e-04 0.0001332617 2.974694e-05
 [285,] 1.810889e-04 0.0005286760 2.529488e-04
 [286,] 1.396904e-04 0.0003724896 8.553436e-05
 [287,] 1.325678e-04 0.0002679361 3.663990e-05
 [288,] 1.407330e-04 0.0004164449 9.931872e-05
 [289,] 1.574237e-04 0.0001747501 4.610856e-05
 [290,] 7.872002e-04 0.0001520237 3.085113e-04
 [291,] 9.496346e-05 0.0001300851 2.827459e-05
 [292,] 5.451277e-04 0.0002153464 3.646554e-05
 [293,] 7.085560e-04 0.0001900942 2.933113e-04
 [294,] 1.254952e-04 0.0002772273 3.903878e-05
 [295,] 7.942110e-04 0.0001481345 2.925644e-04
 [296,] 7.820621e-04 0.0001478501 2.870273e-04
 [297,] 5.494273e-04 0.0002481782 3.443166e-05
 [298,] 1.842205e-04 0.0004809832 2.381494e-04
 [299,] 1.453078e-04 0.0004048392 1.183841e-04
 [300,] 5.623413e-04 0.0006400964 2.507876e-05
 [301,] 1.451435e-04 0.0004100177 1.191904e-04
 [302,] 1.235509e-04 0.0001137358 3.318924e-05
 [303,] 1.438919e-04 0.0004273784 1.184393e-04
 [304,] 1.454051e-04 0.0004587502 1.314926e-04
 [305,] 5.738234e-04 0.0006642305 2.504014e-05
 [306,] 1.454051e-04 0.0004302260 1.243729e-04
 [307,] 4.090440e-04 0.0001487012 1.555189e-04
 [308,] 1.845504e-04 0.0004929765 2.452652e-04
 [309,] 1.204221e-04 0.0002826971 4.192028e-05
 [310,] 1.921703e-04 0.0006190784 3.399595e-04
 [311,] 1.925753e-04 0.0006190784 3.414852e-04
 [312,] 1.925753e-04 0.0006190784 3.414852e-04
 [313,] 5.288180e-04 0.0006338436 2.486971e-05
 [314,] 1.247447e-04 0.0002782712 3.976675e-05
 [315,] 1.925753e-04 0.0006190784 3.414852e-04
 [316,] 1.925753e-04 0.0006145933 3.389067e-04
 [317,] 1.569676e-04 0.0001587758 4.344055e-05
 [318,] 1.925753e-04 0.0006145933 3.389067e-04
 [319,] 1.930237e-04 0.0004609681 2.510426e-04
 [320,] 9.748785e-04 0.0001952321 4.464049e-04
 [321,] 1.925753e-04 0.0006105522 3.365829e-04
 [322,] 1.925753e-04 0.0006145933 3.389067e-04
 [323,] 1.925753e-04 0.0006145933 3.389067e-04
 [324,] 1.252418e-04 0.0002803257 3.965625e-05
 [325,] 2.078567e-04 0.0002060514 2.554700e-05
 [326,] 2.570556e-04 0.0006493969 2.333819e-05
 [327,] 1.252418e-04 0.0002813919 3.969942e-05
 [328,] 3.976107e-04 0.0002020325 1.858179e-04
 [329,] 4.145754e-04 0.0001520714 1.650592e-04
 [330,] 2.078567e-04 0.0002028496 2.562421e-05
 [331,] 4.080298e-04 0.0001535717 1.657575e-04
 [332,] 1.934339e-04 0.0004666152 2.554034e-04
 [333,] 8.803306e-04 0.0001520284 3.436009e-04
 [334,] 8.268859e-04 0.0001532450 3.298454e-04
 [335,] 8.268859e-04 0.0001535472 3.313124e-04
 [336,] 8.268859e-04 0.0001538516 3.327871e-04
 [337,] 4.518551e-04 0.0001180787 9.833451e-05
 [338,] 8.082829e-04 0.0001544670 3.285766e-04
 [339,] 1.934339e-04 0.0004693373 2.569953e-04
 [340,] 2.368731e-04 0.0005868711 2.350568e-05
 [341,] 4.016204e-04 0.0001587472 1.738456e-04
 [342,] 4.612995e-04 0.0006085477 2.439957e-05
 [343,] 1.312638e-04 0.0011224694 2.433475e-04
 [344,] 1.909021e-04 0.0004645410 2.274345e-04
 [345,] 1.233320e-04 0.0002808044 4.058005e-05
 [346,] 2.027876e-04 0.0001906076 2.582187e-05
 [347,] 1.223015e-04 0.0002958810 4.133418e-05
 [348,] 1.842205e-04 0.0004863598 2.409133e-04
 [349,] 2.000720e-04 0.0005341504 3.155480e-04
 [350,] 1.258845e-04 0.0002846545 3.962012e-05
 [351,] 8.398807e-04 0.0001626572 3.794801e-04
 [352,] 8.398807e-04 0.0001634563 3.832384e-04
 [353,] 5.190416e-04 0.0005921463 2.490162e-05
 [354,] 1.964857e-04 0.0004610772 2.419311e-04
 [355,] 4.019793e-04 0.0001630209 1.825255e-04
 [356,] 1.982446e-04 0.0005046305 2.915870e-04
 [357,] 1.977618e-04 0.0006832551 4.003590e-04
 [358,] 1.487253e-04 0.0004370619 1.356731e-04
 [359,] 1.914794e-04 0.0005240566 2.828433e-04
 [360,] 1.849192e-04 0.0006906525 3.483794e-04
 [361,] 1.982446e-04 0.0007367140 4.356145e-04
 [362,] 4.016204e-04 0.0001760247 2.057275e-04
 [363,] 4.219368e-04 0.0001755978 2.156611e-04
 [364,] 1.986862e-04 0.0007132214 4.229751e-04
 [365,] 1.217379e-04 0.0002836930 4.110028e-05
 [366,] 3.503690e-04 0.0002012508 1.604613e-04
 [367,] 1.489225e-04 0.0004360735 1.358187e-04
 [368,] 1.918284e-04 0.0004572717 2.456911e-04
 [369,] 8.549245e-04 0.0001587434 3.670657e-04
 [370,] 1.464991e-04 0.0004389258 1.289249e-04
 [371,] 3.629093e-04 0.0001996168 3.009169e-05
 [372,] 1.973257e-04 0.0005062451 2.902599e-04
 [373,] 1.140109e-04 0.0001468220 3.220152e-05
 [374,] 4.895077e-04 0.0005435928 2.505604e-05
 [375,] 1.942059e-04 0.0003346929 1.647441e-04
 [376,] 1.560707e-04 0.0001507216 4.348096e-05
 [377,] 1.976622e-04 0.0002115163 2.527661e-05
 [378,] 3.771577e-04 0.0002000397 1.719784e-04
 [379,] 1.258535e-04 0.0002344620 3.703225e-05
 [380,] 1.663709e-04 0.0001496585 3.937964e-05
 [381,] 6.873783e-04 0.0001396329 2.116939e-04
 [382,] 5.325021e-04 0.0001276278 1.204476e-04
 [383,] 9.095089e-04 0.0001565961 4.166375e-04
 [384,] 1.485110e-04 0.0003799521 1.189957e-04
 [385,] 1.463099e-04 0.0003476959 1.045834e-04
 [386,] 5.954390e-04 0.0001266382 6.760954e-05
 [387,] 1.239904e-04 0.0001072163 2.981524e-05
 [388,] 1.181095e-04 0.0001861518 3.820185e-05
 [389,] 3.041847e-04 0.0005819316 2.429167e-05
 [390,] 1.746940e-04 0.0003201362 1.355718e-04
 [391,] 1.724118e-04 0.0003037874 1.245430e-04
 [392,] 7.067566e-04 0.0005571327 2.710902e-05
 [393,] 1.466693e-04 0.0003392027 1.030683e-04
 [394,] 7.529951e-04 0.0005669805 2.738668e-05
 [395,] 1.382772e-03 0.0001300129 1.134594e-04
 [396,] 1.140399e-04 0.0003182141 7.364032e-05
 [397,] 1.339592e-03 0.0002033532 6.971713e-04
 [398,] 4.466666e-04 0.0002128203 2.325179e-04
 [399,] 1.126656e-04 0.0003502273 7.619062e-05
 [400,] 5.595417e-04 0.0001345563 5.828587e-05
 [401,] 1.080931e-04 0.0003755780 7.274603e-05
 [402,] 1.733018e-04 0.0002897387 1.198943e-04
 [403,] 1.080931e-04 0.0003658597 7.166254e-05
 [404,] 1.733018e-04 0.0002897387 1.198943e-04
 [405,] 5.909546e-04 0.0001355699 5.883434e-05
 [406,] 1.483456e-04 0.0003368321 1.057862e-04
 [407,] 5.599286e-04 0.0001426503 6.417930e-05
 [408,] 6.050737e-04 0.0001304953 6.200955e-05
 [409,] 1.229593e-03 0.0001597460 6.837401e-05
 [410,] 1.698830e-04 0.0002790034 1.100914e-04
 [411,] 1.117087e-04 0.0003801672 7.857940e-05
 [412,] 1.688853e-04 0.0002831622 1.102447e-04
 [413,] 5.509357e-04 0.0001428352 6.405889e-05
 [414,] 7.578946e-04 0.0001351722 6.669772e-05
 [415,] 1.930451e-04 0.0001592736 3.192271e-05
 [416,] 2.438762e-04 0.0001144886 6.714108e-05
 [417,] 1.591548e-04 0.0002549106 9.362727e-05
 [418,] 1.783662e-04 0.0001123487 4.157169e-05
 [419,] 1.603696e-03 0.0001355497 1.062859e-04
 [420,] 4.956058e-04 0.0006029904 1.239005e-03
 [421,] 4.956058e-04 0.0006255837 1.289964e-03
 [422,] 1.945879e-04 0.0004081276 2.104768e-04
 [423,] 1.778747e-04 0.0001956632 6.123635e-05
 [424,] 1.932091e-04 0.0003862758 2.108974e-04
 [425,] 1.926417e-04 0.0004028516 2.031172e-04
 [426,] 1.904673e-04 0.0003944692 1.938740e-04
 [427,] 1.710941e-04 0.0001768943 4.091857e-05
 [428,] 1.363889e-04 0.0001076262 3.076848e-05
 [429,] 1.386272e-04 0.0001077957 3.114965e-05
 [430,] 4.530070e-04 0.0003745504 2.655532e-05
 [431,] 3.699968e-04 0.0001821375 1.200957e-04
 [432,] 1.510952e-04 0.0001084463 3.400898e-05
 [433,] 2.523500e-04 0.0001826012 8.363425e-05
 [434,] 4.201158e-04 0.0001793498 9.948619e-05
 [435,] 7.611763e-04 0.0001207710 9.410856e-05
 [436,] 1.608409e-04 0.0001745439 4.555338e-05
 [437,] 1.635618e-04 0.0001724177 4.405585e-05
 [438,] 1.612075e-04 0.0001724773 4.495379e-05
 [439,] 7.174038e-04 0.0001226965 8.506805e-05
 [440,] 1.642103e-04 0.0001727480 4.395773e-05
 [441,] 1.806928e-04 0.0002121978 8.732875e-05
 [442,] 1.564969e-04 0.0007080442 2.717935e-04
 [443,] 2.015921e-04 0.0030076070 1.863629e-03
 [444,] 4.619786e-03 0.0003591663 7.536800e-03
 [445,] 5.318077e-04 0.0001785156 1.792958e-04
 [446,] 5.782072e-04 0.0001329374 6.445366e-05
 [447,] 5.681706e-04 0.0001326976 6.399614e-05
 [448,] 4.228756e-03 0.0004034922 8.088249e-03
 [449,] 1.792813e-04 0.0002230129 9.106770e-05
 [450,] 1.497444e-04 0.0007188630 2.479519e-04
 [451,] 6.301139e-04 0.0002423167 5.563025e-04
 [452,] 1.579179e-03 0.0001295499 1.271073e-04
 [453,] 1.787437e-04 0.0014020400 6.390407e-04
 [454,] 1.759087e-04 0.0022151100 9.836160e-04
 [455,] 1.791299e-04 0.0002044892 8.251829e-05
 [456,] 2.316043e-04 0.0004937510 2.357345e-05
 [457,] 2.250298e-04 0.0004810857 2.356986e-05
 [458,] 4.939051e-04 0.0001355442 5.619720e-05
 [459,] 2.460031e-04 0.0003682755 2.399011e-05
 [460,] 1.451160e-04 0.0006398241 2.055570e-04
 [461,] 1.471577e-03 0.0001320442 1.191998e-04
 [462,] 1.795711e-04 0.0001942883 7.821552e-05
 [463,] 1.789794e-04 0.0002100897 8.489204e-05
 [464,] 1.800348e-04 0.0002120521 8.679102e-05
 [465,] 1.924162e-04 0.0002550561 1.498075e-04
 [466,] 1.586875e-04 0.0017641890 6.142539e-04
 [467,] 1.631061e-04 0.0005970286 2.447945e-05
 [468,] 1.794125e-04 0.0029096527 1.335128e-03
 [469,] 4.132522e-04 0.0001785617 1.443177e-04
 [470,] 1.891238e-04 0.0027843421 1.476619e-03
 [471,] 1.248638e-03 0.0001308967 1.065182e-04
 [472,] 1.402035e-03 0.0001323826 1.116886e-04
 [473,] 1.861896e-03 0.0001336689 1.370171e-04
 [474,] 1.521832e-04 0.0011366251 3.752499e-04
 [475,] 8.776507e-04 0.0011636318 2.652944e-05
 [476,] 1.776739e-04 0.0001830441 5.587959e-05
 [477,] 2.135780e-04 0.0004529962 2.715609e-04
 [478,] 1.958981e-04 0.0003058047 1.560969e-04
 [479,] 5.306567e-04 0.0001343747 1.855692e-04
 [480,] 1.969720e-04 0.0003136848 1.622027e-04
 [481,] 1.372810e-03 0.0001513431 5.347953e-04
 [482,] 5.293940e-04 0.0001357065 1.896223e-04
 [483,] 1.983159e-04 0.0003076484 1.605299e-04
 [484,] 4.527775e-04 0.0001837593 1.759628e-04
 [485,] 4.364912e-04 0.0001842897 1.712303e-04
 [486,] 1.640608e-04 0.0001813961 5.233151e-05
 [487,] 5.431549e-04 0.0001271043 1.666114e-04
 [488,] 2.933109e-04 0.0001852768 1.242649e-04
 [489,] 1.540591e-04 0.0001618522 5.650642e-05
 [490,] 1.384626e-04 0.0001260945 3.468807e-05
 [491,] 1.395430e-04 0.0001223979 3.438341e-05
 [492,] 1.636431e-04 0.0001382529 4.781858e-05
 [493,] 1.305335e-04 0.0001213425 3.319920e-05
 [494,] 1.333220e-04 0.0001214293 3.342918e-05
 [495,] 1.634804e-04 0.0001373826 4.748238e-05
 [496,] 1.643779e-04 0.0001411726 4.942024e-05
 [497,] 1.317679e-04 0.0001213151 3.331709e-05
 [498,] 1.654560e-04 0.0001464405 5.207891e-05
 [499,] 1.321216e-04 0.0001213419 3.334239e-05
 [500,] 9.823526e-05 0.0001580595 2.677480e-05
 [501,] 1.655979e-04 0.0001509369 5.384949e-05
 [502,] 1.683241e-04 0.0001431991 5.221727e-05
 [503,] 1.043745e-04 0.0001811418 3.440232e-05
 [504,] 4.651318e-04 0.0001875091 1.924816e-04
 [505,] 1.334719e-04 0.0001216138 3.338150e-05
 [506,] 9.806982e-05 0.0001926751 4.193627e-05
 [507,] 7.224002e-04 0.0002458432 6.451624e-04
 [508,] 1.302501e-04 0.0001215735 3.316440e-05
 [509,] 1.403300e-04 0.0001827417 4.874848e-05
 [510,] 1.057311e-04 0.0001825747 3.546133e-05
 [511,] 1.340430e-04 0.0001190472 3.363584e-05
 [512,] 1.074106e-04 0.0001702095 4.536426e-05
 [513,] 1.335286e-04 0.0001209598 3.331865e-05
 [514,] 2.377457e-04 0.0001339921 6.333762e-05
 [515,] 3.039525e-04 0.0001859559 1.199235e-04
 [516,] 1.647663e-04 0.0001522178 5.472213e-05
 [517,] 1.375512e-04 0.0001242066 3.408072e-05
 [518,] 1.715714e-04 0.0001345597 5.041692e-05
 [519,] 3.235479e-04 0.0001856421 1.232317e-04
 [520,] 3.327515e-04 0.0001876777 1.318727e-04
 [521,] 3.327515e-04 0.0001855683 1.267628e-04
 [522,] 5.678413e-04 0.0002093163 4.000238e-04
 [523,] 3.480418e-04 0.0001853930 1.323482e-04
 [524,] 1.425573e-04 0.0001360771 3.849390e-05
 [525,] 1.297233e-04 0.0001397560 4.825743e-05
 [526,] 1.431539e-04 0.0001350571 3.760825e-05
 [527,] 1.079215e-04 0.0001315310 3.595227e-05
 [528,] 1.867443e-04 0.0001176477 4.458425e-05
 [529,] 1.792837e-04 0.0001562335 4.956398e-05
 [530,] 1.240180e-04 0.0001721351 4.104873e-05
 [531,] 3.569956e-04 0.0001866215 1.395934e-04
 [532,] 1.408276e-04 0.0001348070 3.757848e-05
 [533,] 3.465613e-04 0.0001835577 1.299940e-04
 [534,] 3.415054e-04 0.0001838900 1.289293e-04
 [535,] 3.520466e-04 0.0001508613 1.494847e-04
 [536,] 3.460498e-04 0.0001521543 1.494637e-04
 [537,] 1.811364e-04 0.0001563836 4.992215e-05
 [538,] 3.058696e-04 0.0001509734 1.308654e-04
 [539,] 3.390155e-04 0.0001398317 1.312554e-04
 [540,] 3.401900e-04 0.0001514128 1.464263e-04
 [541,] 3.582570e-04 0.0001870984 1.419663e-04
 [542,] 3.283142e-04 0.0001285164 9.250517e-05
 [543,] 3.638717e-04 0.0001875255 1.453454e-04
 [544,] 3.638717e-04 0.0001879351 1.463262e-04
 [545,] 3.520355e-04 0.0001429936 1.368152e-04
 [546,] 1.783824e-04 0.0001567149 4.963518e-05
 [547,] 1.404829e-04 0.0001351271 3.771241e-05
 [548,] 3.283142e-04 0.0001501870 1.397940e-04
 [549,] 3.175225e-04 0.0001485731 1.325263e-04
 [550,] 4.271957e-04 0.0001558521 1.910640e-04
 [551,] 1.086075e-04 0.0001693812 3.482969e-05
 [552,] 2.950379e-04 0.0001492077 1.238421e-04
 [553,] 1.386542e-04 0.0001367061 3.740796e-05
 [554,] 3.274435e-04 0.0001859792 1.272852e-04
 [555,] 1.381882e-04 0.0001368419 3.744530e-05
 [556,] 3.230701e-04 0.0001861413 1.259233e-04
 [557,] 2.487507e-04 0.0001739260 1.262027e-04
 [558,] 1.376448e-04 0.0001369332 3.743096e-05
 [559,] 1.380180e-04 0.0001368114 3.746258e-05
 [560,] 1.377063e-04 0.0001493150 4.028739e-05
 [561,] 3.274435e-04 0.0001891751 1.339205e-04
 [562,] 1.376677e-04 0.0001498989 4.022168e-05
 [563,] 2.560704e-04 0.0001730239 1.295559e-04
 [564,] 3.090706e-04 0.0001875274 1.226487e-04
 [565,] 1.380267e-04 0.0001368403 3.749934e-05
 [566,] 1.112176e-04 0.0001706345 3.546007e-05
 [567,] 2.597954e-04 0.0001807968 1.395494e-04
 [568,] 1.376785e-04 0.0001504921 4.039827e-05
 [569,] 1.071686e-04 0.0001699710 3.451728e-05
 [570,] 3.183062e-04 0.0001901334 1.317263e-04
 [571,] 1.376914e-04 0.0001510645 4.057275e-05
 [572,] 1.376914e-04 0.0001514191 4.063270e-05
 [573,] 1.380335e-04 0.0001375930 3.757193e-05
 [574,] 1.377233e-04 0.0001531309 4.110005e-05
 [575,] 1.071686e-04 0.0001701016 3.455149e-05
 [576,] 1.376914e-04 0.0001374525 3.783617e-05
 [577,] 1.377866e-04 0.0001374525 3.804279e-05
 [578,] 1.374304e-04 0.0001355096 3.758500e-05
 [579,] 2.636377e-04 0.0001569295 1.157744e-04
 [580,] 3.596536e-04 0.0001485014 1.520127e-04
 [581,] 1.377063e-04 0.0001378861 3.751072e-05
 [582,] 2.752127e-04 0.0001585790 1.229710e-04
 [583,] 3.188992e-04 0.0001477464 7.450902e-05
 [584,] 2.597311e-04 0.0001597015 1.168490e-04
 [585,] 2.559718e-04 0.0001596066 1.147561e-04
 [586,] 1.383983e-04 0.0001377887 3.768902e-05
 [587,] 1.380215e-04 0.0001384801 3.774992e-05
 [588,] 1.380267e-04 0.0001385827 3.775496e-05
 [589,] 3.147499e-04 0.0001975220 1.419695e-04
 [590,] 2.674965e-04 0.0001587444 1.188965e-04
 [591,] 1.792087e-04 0.0001247440 4.097373e-05
 [592,] 1.381199e-04 0.0001388786 3.772834e-05
 [593,] 2.610516e-04 0.0001583427 1.154735e-04
 [594,] 2.572637e-04 0.0001571560 1.124256e-04
 [595,] 3.283995e-04 0.0001960360 1.462827e-04
 [596,] 2.202178e-04 0.0001604652 9.828014e-05
 [597,] 2.263827e-04 0.0001596573 1.004692e-04
 [598,] 1.245999e-04 0.0001370345 3.415911e-05
 [599,] 1.252842e-04 0.0001387366 3.552165e-05
 [600,] 1.256160e-04 0.0001387153 3.560572e-05
 [601,] 3.712367e-04 0.0001917838 1.584643e-04
 [602,] 3.408975e-04 0.0002934516 2.802316e-04
 [603,] 1.238954e-04 0.0001430755 3.572842e-05
 [604,] 1.247924e-04 0.0001424823 3.625466e-05
 [605,] 2.705073e-04 0.0001959277 1.221993e-04
 [606,] 1.344025e-04 0.0001224679 3.549622e-05
 [607,] 1.719642e-04 0.0001511829 5.255090e-05
 [608,] 1.704574e-04 0.0001250654 4.101890e-05
 [609,] 1.448935e-04 0.0001490022 4.169324e-05
 [610,] 9.693164e-05 0.0001332897 2.804968e-05
 [611,] 1.061300e-04 0.0001796846 3.437499e-05
 [612,] 1.702028e-04 0.0001237996 4.036222e-05
 [613,] 1.838448e-04 0.0002040730 8.381871e-05
 [614,] 1.802776e-04 0.0001647826 6.249428e-05
 [615,] 1.157440e-04 0.0001900923 4.464741e-05
 [616,] 2.246638e-04 0.0001288867 6.752087e-05
 [617,] 2.047014e-04 0.0001557762 9.210012e-05
 [618,] 1.075863e-04 0.0001871990 3.708558e-05
 [619,] 3.077955e-04 0.0002722004 2.730637e-04
 [620,] 1.072331e-04 0.0001852431 3.658530e-05
 [621,] 1.485568e-04 0.0001802392 7.330289e-05
 [622,] 1.479337e-04 0.0002260318 9.333509e-05
 [623,] 1.465507e-04 0.0003122788 1.217350e-04
 [624,] 1.962875e-04 0.0001415466 5.123071e-05
 [625,] 1.482772e-04 0.0003044755 1.218786e-04
 [626,] 1.168028e-04 0.0002262425 5.066483e-05
 [627,] 1.127162e-04 0.0001937572 3.792378e-05
 [628,] 1.931009e-04 0.0001647401 5.234577e-05
 [629,] 9.445923e-05 0.0006241551 6.877999e-05
 [630,] 1.572372e-04 0.0001960600 4.340035e-05
 [631,] 9.226452e-05 0.0003061664 4.087252e-05
 [632,] 2.688089e-04 0.0001306047 5.251216e-05
 [633,] 9.438106e-05 0.0001349714 2.766797e-05
 [634,] 9.446942e-05 0.0001323085 2.757531e-05
 [635,] 9.077251e-05 0.0001110997 2.543481e-05
 [636,] 9.413436e-05 0.0001320043 2.759185e-05
 [637,] 8.691987e-05 0.0001097368 2.480935e-05
 [638,] 9.112198e-05 0.0001126715 2.585248e-05
 [639,] 8.665078e-05 0.0001472858 2.687773e-05
 [640,] 9.135471e-05 0.0001185711 2.707391e-05
 [641,] 9.121575e-05 0.0001178502 2.687389e-05
 [642,] 1.005698e-04 0.0001369447 3.095459e-05
 [643,] 9.187958e-05 0.0001187000 2.727439e-05
 [644,] 9.201437e-05 0.0001202442 2.761138e-05
 [645,] 9.201437e-05 0.0001195773 2.749729e-05
 [646,] 9.305199e-05 0.0001249933 2.811283e-05
 [647,] 9.249629e-05 0.0001208153 2.688753e-05
 [648,] 8.775394e-05 0.0001370897 2.753874e-05
 [649,] 9.753447e-05 0.0001530102 3.024961e-05
 [650,] 1.051959e-04 0.0001437609 3.089983e-05
 [651,] 1.023415e-04 0.0001871462 3.365065e-05
 [652,] 8.670657e-05 0.0001301456 2.568380e-05
 [653,] 9.352543e-05 0.0001287838 2.790152e-05
 [654,] 9.272655e-05 0.0001321836 2.743836e-05
 [655,] 8.724207e-05 0.0001303192 2.614794e-05
 [656,] 1.021919e-04 0.0001892617 3.392770e-05
 [657,] 9.326212e-05 0.0001187811 2.648086e-05
 [658,] 8.577014e-05 0.0001349882 2.637287e-05
 [659,] 9.331484e-05 0.0001293122 2.775663e-05
 [660,] 8.551732e-05 0.0001366293 2.675402e-05
 [661,] 8.719690e-05 0.0001336157 2.718442e-05
 [662,] 9.633400e-05 0.0001311278 2.918424e-05
 [663,] 9.322305e-05 0.0001331232 2.795182e-05
 [664,] 9.605218e-05 0.0001251274 2.785714e-05
 [665,] 9.758499e-05 0.0001243564 2.840515e-05
 [666,] 9.755175e-05 0.0001239224 2.819204e-05
 [667,] 1.162238e-04 0.0001327454 3.614200e-05
 [668,] 1.739784e-04 0.0001884838 5.870105e-05
 [669,] 1.726404e-04 0.0002321989 1.134291e-04
 [670,] 1.700026e-04 0.0001793707 8.763677e-05
 [671,] 1.730201e-04 0.0001713980 8.510588e-05
 [672,] 1.860956e-04 0.0002570061 1.395168e-04
 [673,] 1.878950e-04 0.0002186759 1.198375e-04
 [674,] 1.378706e-04 0.0002491162 8.926824e-05
 [675,] 2.105019e-04 0.0001711823 1.061819e-04
 [676,] 2.327035e-04 0.0002203974 1.567809e-04
 [677,] 2.312238e-04 0.0002186504 1.542367e-04
 [678,] 2.436349e-04 0.0002030462 1.507241e-04
 [679,] 2.436349e-04 0.0001851767 1.345881e-04
 [680,] 2.702549e-04 0.0001872150 1.528273e-04
 [681,] 2.257553e-04 0.0001985150 1.344887e-04
 [682,] 2.090224e-04 0.0001970754 1.219249e-04
 [683,] 1.278220e-04 0.0002152261 7.143403e-05
 [684,] 1.028921e-04 0.0002904892 4.886844e-05
 [685,] 2.147680e-04 0.0002086353 1.351667e-04
 [686,] 2.231429e-04 0.0002112011 1.433841e-04
 [687,] 2.257553e-04 0.0002086353 1.433683e-04
 [688,] 2.202951e-04 0.0002086353 1.392939e-04
 [689,] 2.231429e-04 0.0002094252 1.420252e-04
 [690,] 2.231429e-04 0.0002094252 1.420252e-04
 [691,] 1.278220e-04 0.0002110043 7.026294e-05
 [692,] 2.231429e-04 0.0002094252 1.420252e-04
 [693,] 2.287140e-04 0.0002094252 1.462040e-04
 [694,] 2.317330e-04 0.0002112011 1.499064e-04
 [695,] 2.224132e-04 0.0002121390 1.435419e-04
 [696,] 2.287140e-04 0.0002013228 1.397022e-04
 [697,] 2.348138e-04 0.0001974034 1.406989e-04
 [698,] 2.211404e-04 0.0001432952 8.776388e-05
 [699,] 2.398543e-04 0.0001943921 1.415046e-04
 [700,] 2.366725e-04 0.0001951553 1.400362e-04
 [701,] 2.431015e-04 0.0001967001 1.457465e-04
 [702,] 2.149384e-04 0.0001894325 1.210654e-04
 [703,] 2.196618e-04 0.0001894325 1.241131e-04
 [704,] 1.339464e-04 0.0002556686 8.851470e-05
 [705,] 1.346899e-04 0.0002503415 8.755817e-05
 [706,] 1.319779e-04 0.0002521267 8.566954e-05
 [707,] 1.255647e-04 0.0002320477 7.415994e-05
 [708,] 1.319779e-04 0.0002509245 8.534393e-05
 [709,] 1.889254e-04 0.0001565054 8.442142e-05
 [710,] 1.889254e-04 0.0001559818 8.405052e-05
 [711,] 1.273280e-04 0.0002300282 7.514560e-05
 [712,] 1.267682e-04 0.0002261802 7.366259e-05
 [713,] 1.279977e-04 0.0002609975 8.396283e-05
 [714,] 1.826364e-04 0.0001529859 7.899937e-05
 [715,] 1.306646e-04 0.0002430031 8.198343e-05
 [716,] 1.306646e-04 0.0002452879 8.260006e-05
 [717,] 1.267682e-04 0.0002271557 7.391891e-05
 [718,] 1.306646e-04 0.0002497321 8.379019e-05
 [719,] 1.333195e-04 0.0002463282 8.532706e-05
 [720,] 1.319507e-04 0.0001921638 4.813554e-05
 [721,] 1.279977e-04 0.0002290303 7.544904e-05
 [722,] 1.292537e-04 0.0002290303 7.650973e-05
 [723,] 1.293789e-04 0.0002486671 8.230696e-05
 [724,] 1.319779e-04 0.0002408665 8.258442e-05
 [725,] 1.293789e-04 0.0002497321 8.258531e-05
 [726,] 1.281203e-04 0.0002497321 8.140487e-05
 [727,] 1.826364e-04 0.0001559818 8.103182e-05
 [728,] 1.349592e-04 0.0002154052 7.719992e-05
 [729,] 9.546141e-05 0.0003183255 5.690730e-05
 [730,] 1.904889e-04 0.0001636331 9.019951e-05
 [731,] 9.180737e-05 0.0002849197 4.833015e-05
 [732,] 9.435449e-05 0.0003117092 5.471604e-05
 [733,] 1.845132e-04 0.0001636331 8.707638e-05
 [734,] 9.502238e-05 0.0002807932 5.200739e-05
 [735,] 9.410290e-05 0.0003150638 5.458933e-05
 [736,] 1.860489e-04 0.0002283547 1.249573e-04
 [737,] 1.881708e-04 0.0001656909 9.056210e-05
 [738,] 9.366169e-05 0.0002569153 4.784399e-05
 [739,] 9.384859e-05 0.0003794272 3.696967e-05
 [740,] 9.599238e-05 0.0002511955 4.978528e-05
 [741,] 1.947882e-04 0.0001574712 8.831454e-05
 [742,] 9.366169e-05 0.0002869681 5.131355e-05
 [743,] 1.801215e-04 0.0001632997 8.506309e-05
 [744,] 1.085580e-04 0.0002163229 5.522368e-05
 [745,] 2.590953e-04 0.0001499539 3.781920e-05
 [746,] 1.790469e-04 0.0001425394 6.949568e-05
 [747,] 1.881708e-04 0.0001607906 8.739057e-05
 [748,] 1.860489e-04 0.0001618973 8.705970e-05
 [749,] 9.526649e-05 0.0001962274 4.320163e-05
 [750,] 2.035225e-04 0.0001611245 9.521961e-05
 [751,] 1.989712e-04 0.0001657567 9.636534e-05
 [752,] 9.327062e-05 0.0002127565 4.165931e-05
 [753,] 2.011061e-04 0.0001616317 9.438749e-05
 [754,] 9.728480e-05 0.0002778304 5.457528e-05
 [755,] 9.329501e-05 0.0003807579 3.856054e-05
 [756,] 1.966426e-04 0.0002227107 1.300831e-04
 [757,] 9.887527e-05 0.0002766123 5.596882e-05
 [758,] 9.633568e-05 0.0003114580 5.673367e-05
 [759,] 1.981622e-04 0.0001804319 1.058779e-04
 [760,] 9.884213e-05 0.0002757122 5.539658e-05
 [761,] 9.783743e-05 0.0003197280 5.953733e-05
 [762,] 9.682348e-05 0.0003129788 5.755372e-05
 [763,] 1.017466e-04 0.0002685746 5.783390e-05
 [764,] 9.939381e-05 0.0002770604 5.619788e-05
 [765,] 1.938818e-04 0.0002463387 1.416807e-04
 [766,] 1.981622e-04 0.0002460398 1.452800e-04
 [767,] 9.858716e-05 0.0003198765 6.044447e-05
 [768,] 2.206021e-04 0.0002480264 1.677338e-04
 [769,] 2.214763e-04 0.0002474817 1.679022e-04
 [770,] 1.024957e-04 0.0003485119 6.896862e-05
 [771,] 1.064141e-04 0.0002521281 6.004192e-05
 [772,] 1.057005e-04 0.0002521281 5.933319e-05
 [773,] 1.085662e-04 0.0002697377 6.509540e-05
 [774,] 1.524988e-04 0.0001907629 4.799147e-05
 [775,] 1.109418e-04 0.0002176928 5.763997e-05
 [776,] 2.207581e-04 0.0002009807 1.327655e-04
 [777,] 1.074451e-04 0.0002791595 6.492676e-05
 [778,] 1.578822e-04 0.0001740811 7.719565e-05
 [779,] 1.350251e-04 0.0001623047 5.797987e-05
 [780,] 1.093826e-04 0.0001908516 3.491223e-05
 [781,] 1.559814e-04 0.0003159060 4.216868e-05
 [782,] 3.575281e-04 0.0001372945 7.263990e-05
 [783,] 1.567823e-04 0.0002815404 4.303806e-05
 [784,] 2.015898e-04 0.0001671700 9.628913e-05
 [785,] 1.336825e-04 0.0002263338 4.347073e-05
 [786,] 1.489327e-04 0.0002404588 4.155856e-05
 [787,] 1.807703e-04 0.0001338549 6.345097e-05
 [788,] 2.452586e-04 0.0001487624 1.002292e-04
 [789,] 2.417134e-04 0.0001494570 9.950829e-05
 [790,] 5.138524e-04 0.0001375148 8.898125e-05
 [791,] 2.031123e-04 0.0001375626 7.432213e-05
 [792,] 1.519736e-04 0.0003022358 4.361442e-05
 [793,] 2.559062e-04 0.0001470834 1.016719e-04
 [794,] 2.381368e-04 0.0001345622 8.211581e-05
 [795,] 1.489148e-04 0.0002538474 4.193632e-05
 [796,] 1.806900e-04 0.0001913426 6.111907e-05
 [797,] 2.003543e-04 0.0001404888 4.870063e-05
 [798,] 2.292376e-04 0.0001318468 7.394795e-05
 [799,] 1.998816e-04 0.0001344029 6.804271e-05
 [800,] 2.791245e-04 0.0001295041 7.798314e-05
 [801,] 1.518766e-03 0.0001209458 3.133702e-04
 [802,] 6.113408e-04 0.0001150431 7.144956e-05
 [803,] 9.847789e-04 0.0001101154 1.411897e-04
 [804,] 1.057147e-03 0.0001103080 1.548891e-04
 [805,] 3.589379e-04 0.0001194028 4.582678e-05
 [806,] 3.435656e-04 0.0001137865 4.870587e-05
 [807,] 1.685827e-04 0.0001759552 6.467413e-05
 [808,] 3.743031e-04 0.0001597764 1.602296e-04
 [809,] 3.792233e-04 0.0001188022 4.599901e-05
 [810,] 5.369428e-04 0.0001076207 8.939901e-05
 [811,] 3.650800e-04 0.0001193150 4.471606e-05
 [812,] 4.827973e-04 0.0001071935 7.553436e-05
 [813,] 7.753998e-04 0.0001068762 1.171045e-04
 [814,] 1.663580e-04 0.0001635705 5.706274e-05
 [815,] 1.624073e-04 0.0001304524 5.054159e-05
 [816,] 2.029764e-04 0.0001427322 5.026547e-05
 [817,] 8.941992e-05 0.0001774596 2.971673e-05
 [818,] 8.936922e-05 0.0001763470 2.947426e-05
 [819,] 1.892660e-04 0.0001435570 4.557019e-05
 [820,] 2.493403e-04 0.0001428882 5.727696e-05
 [821,] 9.055704e-05 0.0001587954 2.939968e-05
 [822,] 8.956358e-05 0.0001748167 2.986634e-05
 [823,] 9.119996e-05 0.0001614005 3.008831e-05
 [824,] 8.936943e-05 0.0001754046 2.910215e-05
 [825,] 9.070462e-05 0.0001748167 3.110545e-05
 [826,] 9.070462e-05 0.0001748532 3.111751e-05
 [827,] 9.144186e-05 0.0001710721 3.168556e-05
 [828,] 2.216326e-04 0.0001432514 5.378871e-05
 [829,] 9.180585e-05 0.0001760276 3.240502e-05
 [830,] 8.970858e-05 0.0001798821 3.105522e-05
 [831,] 9.127737e-05 0.0001619976 3.023599e-05
 [832,] 9.164084e-05 0.0001806290 3.239881e-05
 [833,] 1.640273e-04 0.0001839789 4.152790e-05
 [834,] 1.688404e-04 0.0001809940 6.011690e-05
 [835,] 1.614516e-04 0.0001897405 4.031028e-05
 [836,] 9.232592e-05 0.0001682055 3.121309e-05
 [837,] 9.365162e-05 0.0001803421 2.611218e-05
 [838,] 9.413248e-05 0.0009481236 4.004592e-05
 [839,] 3.278209e-04 0.0001263236 6.360084e-05
 [840,] 1.874580e-04 0.0001739785 5.166661e-05
 [841,] 2.659599e-03 0.0001748893 5.627622e-04
 [842,] 1.072239e-04 0.0001285162 3.191289e-05
 [843,] 1.615398e-04 0.0001889470 5.442084e-05
 [844,] 3.597627e-04 0.0001401863 3.617470e-05
 [845,] 9.061928e-04 0.0001502385 1.665989e-04
 [846,] 3.244304e-04 0.0001375428 3.543318e-05
 [847,] 1.172595e-04 0.0001679683 3.729088e-05
 [848,] 1.416605e-04 0.0001508205 5.703536e-05
 [849,] 2.158036e-04 0.0001886750 6.557699e-05
 [850,] 1.718316e-04 0.0002075179 3.616713e-05
 [851,] 1.712475e-04 0.0002006100 3.608723e-05
 [852,] 3.456339e-04 0.0001463737 3.414949e-05
 [853,] 1.742246e-04 0.0002085618 3.613115e-05
 [854,] 1.736177e-04 0.0002075179 3.612943e-05
 [855,] 1.621559e-04 0.0001808563 3.355753e-05
 [856,] 1.621559e-04 0.0001804542 3.356509e-05
 [857,] 1.684106e-04 0.0001839326 3.591176e-05
 [858,] 1.684106e-04 0.0001977453 3.610273e-05
 [859,] 1.272454e-04 0.0001494867 2.923932e-05
 [860,] 1.597493e-04 0.0001866554 5.171764e-05
 [861,] 1.680682e-04 0.0001952330 4.811044e-05
 [862,] 1.700963e-04 0.0001690263 3.616877e-05
 [863,] 1.712475e-04 0.0001669119 3.626081e-05
 [864,] 1.777265e-04 0.0001694227 3.618702e-05
 [865,] 1.817559e-04 0.0001654206 3.650730e-05
 [866,] 2.476237e-04 0.0001279507 3.896573e-05
 [867,] 1.172975e-04 0.0001798980 3.939419e-05
 [868,] 1.700423e-04 0.0001753099 7.526569e-05
 [869,] 1.791350e-04 0.0001770228 8.092512e-05
 [870,] 1.800886e-04 0.0001707578 7.775149e-05
 [871,] 1.488923e-04 0.0002042553 4.070444e-05
 [872,] 6.801160e-04 0.0001480446 1.699251e-04
 [873,] 1.867223e-04 0.0001656918 7.757514e-05
 [874,] 7.858357e-04 0.0001480563 1.904654e-04
 [875,] 2.333211e-04 0.0001775214 1.100657e-04
 [876,] 7.225820e-04 0.0001461254 1.612321e-04
 [877,] 7.792641e-04 0.0001474235 1.865279e-04
 [878,] 7.263421e-04 0.0001464433 1.573187e-04
 [879,] 1.570693e-04 0.0002200465 4.077343e-05
 [880,] 1.598074e-04 0.0002192869 4.111354e-05
 [881,] 7.858357e-04 0.0001462767 1.524280e-04
 [882,] 7.683484e-04 0.0001471632 1.323969e-04
 [883,] 1.492030e-04 0.0001420503 5.559390e-05
 [884,] 1.997072e-04 0.0001177962 3.573513e-05
 [885,] 3.593376e-02 0.0001625592 8.278935e-03
 [886,] 3.057339e-01 0.0001483761 8.424179e-02
 [887,] 1.148623e-04 0.0001151822 2.930047e-05
 [888,] 1.557232e-04 0.0002097220 4.412823e-05
 [889,] 3.946746e-04 0.0001383950 5.520259e-05
 [890,] 1.067861e-01 0.0001463461 3.455935e-02
 [891,] 9.781633e-05 0.0001202609 2.862618e-05
 [892,] 2.553831e-01 0.0001570353 1.227181e-01
 [893,] 9.502851e-05 0.0001166170 2.672407e-05
 [894,] 2.125895e-03 0.0001568933 5.140623e-04
 [895,] 4.173891e-04 0.0003138439 4.698121e-05
 [896,] 1.625990e-04 0.0001530118 3.403052e-05
 [897,] 9.863429e-05 0.0001155397 2.694558e-05
 [898,] 1.777853e-04 0.0001481457 3.765054e-05
 [899,] 1.761368e-04 0.0002458068 2.726821e-05
 [900,] 1.210616e-03 0.0001482710 3.187506e-04
 [901,] 3.861488e-04 0.0001851404 1.002014e-04
 [902,] 4.749503e-03 0.0001688714 2.343066e-03
 [903,] 1.448941e-04 0.0001624138 2.753957e-05
 [904,] 1.012718e-04 0.0001171477 2.840052e-05
 [905,] 4.021067e-04 0.0001899105 9.353823e-05
 [906,] 6.515425e-04 0.0001392509 2.063208e-04
 [907,] 1.102484e-04 0.0002408876 4.768683e-05
 [908,] 1.275072e-04 0.0001498259 3.445513e-05
 [909,] 1.822389e-04 0.0002904142 1.024971e-04
 [910,] 4.318925e-04 0.0001860666 1.065217e-04
 [911,] 1.024897e-04 0.0001949203 2.971097e-05
 [912,] 9.882031e-05 0.0001249266 2.849459e-05
 [913,] 9.848095e-05 0.0001263429 2.895024e-05
 [914,] 8.802282e-05 0.0001533300 2.553604e-05
 [915,] 1.028712e-04 0.0001546206 2.602725e-05
 [916,] 1.050742e-04 0.0005130234 2.911872e-05
 [917,] 1.921159e-04 0.0004470552 1.951299e-04
 [918,] 4.389890e-04 0.0001832215 1.137324e-04
 [919,] 1.041866e-04 0.0001691286 3.760970e-05
 [920,] 2.904014e-04 0.0004773691 3.967947e-05
 [921,] 2.859851e-04 0.0004748360 3.969494e-05
 [922,] 4.303830e-04 0.0001836731 1.076560e-04
 [923,] 1.722151e-04 0.0002006013 7.418100e-05
 [924,] 9.170424e-05 0.0001451736 2.692869e-05
 [925,] 1.332415e-03 0.0001925303 7.458457e-04
 [926,] 1.033442e-04 0.0002628157 3.335615e-05
 [927,] 5.812584e-03 0.0002373205 3.810922e-03
 [928,] 6.619082e-03 0.0002382819 4.359393e-03
 [929,] 6.201235e-03 0.0002391532 4.088794e-03
 [930,] 9.730970e-05 0.0001462738 3.051162e-05
 [931,] 4.088215e-04 0.0001390844 1.210378e-04
 [932,] 9.015317e-05 0.0001378746 2.768010e-05
 [933,] 4.374518e-04 0.0001831583 1.201806e-04
 [934,] 9.001338e-05 0.0001375177 2.718759e-05
 [935,] 6.571101e-04 0.0001826488 1.829341e-04
 [936,] 3.253676e-04 0.0001537591 1.290560e-04
 [937,] 9.035435e-05 0.0003706401 3.385060e-05
 [938,] 1.066856e-04 0.0003014837 4.549922e-05
 [939,] 1.365278e-04 0.0001632850 4.153104e-05
 [940,] 1.315435e-04 0.0001865785 4.479260e-05
 [941,] 2.667026e-04 0.0001343578 8.194374e-05
 [942,] 1.256920e-04 0.0005633023 1.171886e-04
 [943,] 1.396530e-04 0.0001429816 3.626422e-05
 [944,] 1.086192e-04 0.0001700380 3.502115e-05
 [945,] 1.496936e-04 0.0003144359 1.248114e-04
 [946,] 1.377736e-04 0.0001431113 3.567128e-05
 [947,] 5.343890e-04 0.0001556044 1.236915e-04
 [948,] 1.074962e-03 0.0004111230 1.897917e-03
 [949,] 5.984605e-04 0.0001557466 1.354071e-04
 [950,] 6.814139e-04 0.0004207581 1.199591e-03
 [951,] 1.059098e-04 0.0001711420 3.496261e-05
 [952,] 1.104372e-04 0.0001456908 3.161086e-05
 [953,] 1.097757e-04 0.0001455762 3.140097e-05
 [954,] 1.185979e-03 0.0003805777 1.834068e-03
 [955,] 1.341072e-04 0.0008877840 2.014758e-04
 [956,] 1.050755e-04 0.0001462207 3.012653e-05
 [957,] 6.320526e-04 0.0004140368 1.056881e-03
 [958,] 1.334048e-04 0.0002544662 9.080441e-05
 [959,] 1.123560e-04 0.0001334381 3.374295e-05
 [960,] 1.782112e-04 0.0002354091 3.307973e-05
 [961,] 1.787813e-04 0.0002267049 3.299427e-05
 [962,] 1.390290e-03 0.0002322918 9.435540e-04
 [963,] 9.538775e-04 0.0002264672 6.357739e-04
 [964,] 1.922616e-03 0.0001307039 3.815166e-04
 [965,] 1.677232e-03 0.0002309526 1.098849e-03
 [966,] 1.125496e-04 0.0001421170 2.968422e-05
 [967,] 1.494010e-04 0.0002196720 3.367025e-05
 [968,] 1.344966e-03 0.0001628487 4.597833e-04
 [969,] 1.960179e-03 0.0002382144 1.336074e-03
 [970,] 1.593472e-04 0.0002168108 3.327282e-05
 [971,] 1.200384e-04 0.0001977234 2.876189e-05
 [972,] 1.309016e-04 0.0002073118 4.255260e-05
 [973,] 2.178204e-04 0.0002655916 1.616886e-04
 [974,] 1.301183e-04 0.0001810787 2.966047e-05
 [975,] 1.006119e-04 0.0002722546 4.716134e-05
 [976,] 8.778673e-04 0.0002442725 6.759345e-04
 [977,] 1.593796e-03 0.0002643395 1.347808e-03
 [978,] 2.946486e-04 0.0001605130 4.711244e-05
 [979,] 1.144967e-04 0.0001715936 3.798443e-05
 [980,] 1.132450e-04 0.0001718311 3.761925e-05
 [981,] 7.072674e-04 0.0001560896 1.498613e-04
 [982,] 1.190628e-04 0.0001728953 4.008037e-05
 [983,] 1.157235e-04 0.0001737579 3.921344e-05
 [984,] 2.551154e-04 0.0001640544 1.136591e-04
 [985,] 9.811284e-05 0.0001750867 3.285345e-05
 [986,] 1.061743e-04 0.0001739150 3.589985e-05
 [987,] 9.209455e-05 0.0001438077 2.766267e-05
 [988,] 3.562340e-04 0.0002569526 3.066051e-04
 [989,] 4.184025e-04 0.0002304906 3.108751e-04
 [990,] 4.037337e-04 0.0002296895 2.961188e-04
 [991,] 5.996050e-04 0.0001754871 2.721960e-04
 [992,] 8.890494e-04 0.0001566970 1.399498e-04
 [993,] 2.406259e-04 0.0002383992 1.622940e-04
 [994,] 5.126651e-04 0.0001671544 2.166918e-04
 [995,] 1.167083e-04 0.0001588755 3.381310e-05
 [996,] 9.847935e-05 0.0001798742 2.747215e-05
 [997,] 8.351897e-04 0.0001579158 1.518032e-04
 [998,] 3.103026e-04 0.0001510343 1.208404e-04
 [999,] 1.916028e-04 0.0001827012 5.292981e-05
[1000,] 1.666451e-04 0.0001347663 5.472696e-05
[1001,] 1.097526e-04 0.0001333924 3.562188e-05
[1002,] 9.928840e-05 0.0001717241 3.247820e-05
[1003,] 1.889308e-04 0.0002741510 4.137760e-05
[1004,] 1.014033e-04 0.0002543073 2.738960e-05
[1005,] 2.033857e-04 0.0001759670 5.729266e-05
[1006,] 1.120634e-04 0.0001686348 3.580122e-05
[1007,] 1.312841e-04 0.0003603793 2.628903e-05
[1008,] 5.041888e-04 0.0001700657 6.810902e-05
[1009,] 2.489977e-04 0.0001604915 9.327110e-05
[1010,] 3.999340e-04 0.0001875136 5.134777e-05
[1011,] 8.804535e-05 0.0001788033 2.862248e-05
[1012,] 2.796589e-04 0.0001512895 6.864999e-05
[1013,] 2.746676e-04 0.0004093159 3.799455e-04
[1014,] 9.277748e-05 0.0006708336 6.357444e-05
[1015,] 1.451336e-04 0.0001499134 4.844669e-05
[1016,] 3.950704e-04 0.0001486905 8.889174e-05
[1017,] 2.770273e-04 0.0001785794 9.526519e-05
[1018,] 1.544663e-04 0.0002041683 7.808958e-05
[1019,] 1.334951e-04 0.0001799371 4.682818e-05
[1020,] 1.337896e-04 0.0001655919 5.085584e-05
[1021,] 1.315111e-04 0.0001777557 4.488097e-05
[1022,] 1.444473e-04 0.0001681883 5.717497e-05
[1023,] 1.392771e-04 0.0001689280 5.488540e-05
[1024,] 2.794108e-04 0.0001778191 9.413992e-05
[1025,] 2.808871e-04 0.0001776241 9.408881e-05
[1026,] 1.344360e-04 0.0001769898 4.498606e-05
[1027,] 2.808871e-04 0.0001771588 9.245697e-05
[1028,] 9.864706e-05 0.0001768954 3.218563e-05
[1029,] 9.233204e-05 0.0001718754 2.990057e-05
[1030,] 1.716863e-04 0.0001558855 6.282960e-05
[1031,] 1.025654e-03 0.0001771608 3.475025e-04
[1032,] 5.890651e-04 0.0001763686 1.939449e-04
[1033,] 2.028828e-04 0.0001714343 8.851284e-05
[1034,] 9.969784e-05 0.0009138364 9.614221e-05
[1035,] 1.006532e-04 0.0009145132 9.891137e-05
[1036,] 1.001075e-04 0.0001777574 3.236713e-05
[1037,] 1.006532e-04 0.0007382785 8.987903e-05
[1038,] 9.942453e-05 0.0008354924 9.168046e-05
[1039,] 4.756444e-04 0.0007722219 1.223246e-03
[1040,] 5.265752e-04 0.0001743510 1.589769e-04
[1041,] 5.265752e-04 0.0001743439 1.588394e-04
[1042,] 2.248267e-04 0.0001587997 9.343273e-05
[1043,] 1.021547e-04 0.0001780038 3.279301e-05
[1044,] 2.068959e-04 0.0001707376 8.991296e-05
[1045,] 1.024224e-04 0.0001780328 3.288989e-05
[1046,] 5.359903e-04 0.0001740894 1.581749e-04
[1047,] 9.863934e-05 0.0010199071 9.876679e-05
[1048,] 1.171530e-04 0.0007903364 1.381434e-04
[1049,] 2.326451e-04 0.0001663012 1.037355e-04
[1050,] 9.852384e-05 0.0008674454 9.252713e-05
[1051,] 1.976868e-04 0.0001606953 7.173229e-05
[1052,] 5.185539e-04 0.0001739027 1.452659e-04
[1053,] 1.980306e-04 0.0001593035 7.639825e-05
[1054,] 1.059575e-04 0.0001782021 3.392649e-05
[1055,] 2.436222e-04 0.0001398461 8.341524e-05
[1056,] 1.996245e-04 0.0001584695 7.634059e-05
[1057,] 1.980306e-04 0.0001582591 7.552172e-05
[1058,] 5.480953e-04 0.0001739507 1.535627e-04
[1059,] 3.021634e-04 0.0001434893 1.050698e-04
[1060,] 2.126346e-04 0.0001911572 7.511162e-05
[1061,] 5.139189e-04 0.0001737559 1.453942e-04
[1062,] 2.812679e-04 0.0001599532 1.024946e-04
[1063,] 5.367590e-04 0.0001737528 1.517284e-04
[1064,] 5.306499e-04 0.0001737528 1.501368e-04
[1065,] 9.541319e-05 0.0008364786 8.185343e-05
[1066,] 1.038284e-04 0.0001787845 3.305488e-05
[1067,] 1.035226e-04 0.0001790251 3.296351e-05
[1068,] 2.942968e-04 0.0001421017 1.009206e-04
[1069,] 3.547699e-04 0.0001739189 1.065065e-04
[1070,] 1.259598e-04 0.0004480338 1.069386e-04
[1071,] 1.896493e-04 0.0001657108 7.224866e-05
[1072,] 1.033747e-04 0.0001882712 3.235442e-05
[1073,] 1.101659e-04 0.0001917959 3.328597e-05
[1074,] 2.885511e-04 0.0001361390 9.171228e-05
[1075,] 3.069852e-04 0.0001744685 1.020232e-04
[1076,] 1.663295e-04 0.0001483162 5.610006e-05
[1077,] 4.406089e-04 0.0001741613 1.438058e-04
[1078,] 4.332237e-04 0.0001740904 1.405072e-04
[1079,] 4.509779e-04 0.0001741081 1.461839e-04
[1080,] 4.227889e-04 0.0001747520 1.414231e-04
[1081,] 4.186918e-04 0.0001748426 1.405900e-04
[1082,] 4.590317e-04 0.0001749330 1.543567e-04
[1083,] 4.590317e-04 0.0001749559 1.544966e-04
[1084,] 4.539934e-04 0.0001749102 1.525641e-04
[1085,] 4.450229e-04 0.0001751265 1.505659e-04
[1086,] 8.551011e-05 0.0001958809 3.015635e-05
[1087,] 1.097229e-04 0.0002211055 3.849004e-05
[1088,] 1.097120e-04 0.0002211055 3.830715e-05
[1089,] 4.401914e-04 0.0001766424 1.554866e-04
[1090,] 1.784229e-04 0.0001627325 8.411949e-05
[1091,] 8.757246e-05 0.0001984288 2.740397e-05
[1092,] 4.244980e-04 0.0001772594 1.524342e-04
[1093,] 1.231511e-04 0.0001335364 4.163731e-05
[1094,] 1.097396e-04 0.0002203113 3.797275e-05
[1095,] 4.120132e-04 0.0001778499 1.503380e-04
[1096,] 8.819625e-05 0.0001888251 2.673265e-05
[1097,] 8.797882e-05 0.0001874188 2.677545e-05
[1098,] 1.099633e-04 0.0002187061 3.909804e-05
[1099,] 1.097147e-04 0.0002201165 3.833036e-05
[1100,] 1.097147e-04 0.0002198971 3.831763e-05
[1101,] 1.097147e-04 0.0002198971 3.831763e-05
[1102,] 1.097223e-04 0.0002197600 3.839662e-05
[1103,] 1.099633e-04 0.0002189308 3.911442e-05
[1104,] 1.097223e-04 0.0002198971 3.840536e-05
[1105,] 1.097147e-04 0.0002200500 3.832687e-05
[1106,] 1.097141e-04 0.0002175018 3.800730e-05
[1107,] 1.097147e-04 0.0002201725 3.833349e-05
[1108,] 1.097226e-04 0.0002198051 3.804703e-05
[1109,] 1.779123e-04 0.0001546583 7.887639e-05
[1110,] 9.157483e-05 0.0002017663 2.610149e-05
[1111,] 1.164386e-04 0.0002198776 3.722997e-05
[1112,] 2.140404e-04 0.0003007607 1.792960e-04
[1113,] 8.727111e-05 0.0001521500 2.518137e-05
[1114,] 1.862615e-04 0.0001766041 9.749809e-05
[1115,] 9.361208e-05 0.0002230910 2.619840e-05
[1116,] 1.927830e-04 0.0001787352 1.028345e-04
[1117,] 9.228770e-05 0.0002251152 2.654127e-05
[1118,] 1.003430e-04 0.0003798342 6.280144e-05
[1119,] 8.596607e-05 0.0001545375 2.575418e-05
[1120,] 9.158021e-05 0.0002116310 2.636559e-05
[1121,] 8.513623e-05 0.0001526376 2.623959e-05
[1122,] 9.852643e-05 0.0004179984 6.315252e-05
[1123,] 1.148932e-04 0.0002086804 3.725578e-05
[1124,] 1.146157e-04 0.0002102610 3.767188e-05
[1125,] 8.783241e-05 0.0008902630 5.434755e-05
[1126,] 8.788658e-05 0.0009085335 5.308913e-05
[1127,] 3.410696e-04 0.0005359616 6.047452e-04
[1128,] 1.200053e-04 0.0002087335 3.720871e-05
[1129,] 1.194804e-04 0.0002081620 3.718585e-05
[1130,] 1.202757e-04 0.0002093912 3.720646e-05
[1131,] 2.070264e-04 0.0002692857 1.490686e-04
[1132,] 1.729317e-04 0.0002954654 1.502271e-04
[1133,] 9.027321e-05 0.0005715672 5.407318e-05
[1134,] 8.990228e-05 0.0005742229 5.289029e-05
[1135,] 1.187082e-04 0.0002098998 3.713929e-05
[1136,] 4.558153e-04 0.0001799205 1.750199e-04
[1137,] 3.478078e-04 0.0004813485 5.653693e-04
[1138,] 8.784900e-05 0.0008422002 5.464672e-05
[1139,] 1.309871e-04 0.0001277140 3.956310e-05
[1140,] 8.837310e-05 0.0010903282 5.071693e-05
[1141,] 3.482954e-04 0.0004278152 5.066744e-04
[1142,] 1.178000e-04 0.0002106039 3.693866e-05
[1143,] 1.578779e-04 0.0001434146 4.931818e-05
[1144,] 4.702424e-04 0.0001821073 1.890429e-04
[1145,] 1.173161e-04 0.0002154572 3.693409e-05
[1146,] 8.786560e-05 0.0007150916 4.881281e-05
[1147,] 4.656250e-04 0.0001725835 1.318141e-04
[1148,] 4.656250e-04 0.0001822028 1.874830e-04
[1149,] 1.178000e-04 0.0002123546 3.693112e-05
[1150,] 4.801412e-04 0.0001816234 1.915731e-04
[1151,] 8.783180e-05 0.0007352788 5.058521e-05
[1152,] 8.890833e-05 0.0003529141 4.944848e-05
[1153,] 3.459173e-04 0.0004244157 4.984303e-04
[1154,] 1.754838e-04 0.0002528896 1.322305e-04
[1155,] 8.801023e-05 0.0003491033 4.763049e-05
[1156,] 8.788245e-05 0.0006972257 5.163095e-05
[1157,] 8.753587e-05 0.0003511993 4.690467e-05
[1158,] 8.780634e-05 0.0003529141 4.750962e-05
[1159,] 8.783180e-05 0.0007110403 4.994257e-05
[1160,] 8.753587e-05 0.0003511993 4.690467e-05
[1161,] 4.730935e-04 0.0001815065 1.878779e-04
[1162,] 8.753587e-05 0.0003511993 4.690467e-05
[1163,] 8.788245e-05 0.0006972257 5.163095e-05
[1164,] 8.783562e-05 0.0007154000 4.978898e-05
[1165,] 1.799003e-04 0.0002654288 1.431136e-04
[1166,] 4.849532e-04 0.0001826790 1.974276e-04
[1167,] 3.334516e-04 0.0004118357 4.620620e-04
[1168,] 8.930134e-05 0.0003474329 4.972663e-05
[1169,] 8.930134e-05 0.0003457578 4.960784e-05
[1170,] 3.477161e-04 0.0004170122 4.933291e-04
[1171,] 1.180285e-04 0.0002066419 3.697497e-05
[1172,] 8.726313e-05 0.0002964013 4.352136e-05
[1173,] 8.738008e-05 0.0003352489 4.560756e-05
[1174,] 8.712611e-05 0.0003386376 4.535798e-05
[1175,] 8.738008e-05 0.0003370260 4.572128e-05
[1176,] 5.503218e-04 0.0001785286 2.042831e-04
[1177,] 8.738008e-05 0.0003370260 4.572128e-05
[1178,] 8.404526e-05 0.0002711816 3.412541e-05
[1179,] 1.138506e-04 0.0002125361 3.952693e-05
[1180,] 8.395948e-05 0.0002668150 3.324379e-05
[1181,] 2.275622e-04 0.0003180982 2.201819e-04
[1182,] 1.367255e-04 0.0002817011 9.874953e-05
[1183,] 8.815062e-05 0.0005258545 4.126273e-05
[1184,] 1.561886e-04 0.0001621236 4.769312e-05
[1185,] 8.831348e-05 0.0005446915 4.108742e-05
[1186,] 8.786347e-05 0.0005616047 4.683500e-05
[1187,] 2.246861e-04 0.0003435130 2.318632e-04
[1188,] 4.960238e-04 0.0001816394 1.970975e-04
[1189,] 4.906380e-04 0.0001851782 2.094585e-04
[1190,] 1.627120e-04 0.0001625249 5.015455e-05
[1191,] 1.193984e-04 0.0001607775 4.716930e-05
[1192,] 2.846702e-04 0.0001731866 7.010895e-05
[1193,] 8.789038e-05 0.0005694099 4.734846e-05
[1194,] 1.138506e-04 0.0002112303 3.943963e-05
[1195,] 1.144907e-04 0.0002091579 3.974679e-05
[1196,] 1.407223e-04 0.0001695314 6.373903e-05
[1197,] 5.104551e-04 0.0001791015 1.899939e-04
[1198,] 8.828381e-05 0.0001711656 3.214309e-05
[1199,] 1.154141e-04 0.0001973118 3.972258e-05
[1200,] 1.284177e-04 0.0001379227 4.420138e-05
[1201,] 2.655036e-04 0.0001675274 7.098092e-05
[1202,] 9.678952e-05 0.0001376400 3.222129e-05
[1203,] 1.051520e-04 0.0001206442 2.851940e-05
[1204,] 6.833216e-04 0.0001471676 1.132319e-04
[1205,] 5.313834e-04 0.0006411876 3.031508e-05
[1206,] 3.121016e-04 0.0001733928 8.605255e-05
[1207,] 5.058467e-04 0.0001601336 8.936943e-05
[1208,] 4.486892e-04 0.0005483017 3.079931e-05
[1209,] 5.369668e-04 0.0001937570 8.769987e-05
[1210,] 1.336529e-04 0.0002378962 4.156007e-05
[1211,] 1.693051e-04 0.0002672859 7.489865e-05
[1212,] 4.574525e-04 0.0005487815 2.963298e-05
[1213,] 1.869495e-04 0.0001680300 5.948640e-05
[1214,] 4.554106e-04 0.0001555356 8.601637e-05
[1215,] 1.702849e-04 0.0002679461 6.998690e-05
[1216,] 1.919770e-04 0.0004175195 2.581559e-05
[1217,] 1.706085e-04 0.0002648525 6.921558e-05
[1218,] 3.868493e-04 0.0003710546 3.254531e-05
[1219,] 1.561881e-04 0.0002111984 3.468543e-05
[1220,] 1.658076e-04 0.0001745505 4.998606e-05
[1221,] 1.410350e-04 0.0001511742 3.886966e-05
[1222,] 1.931656e-04 0.0001631467 4.870731e-05
[1223,] 2.204071e-04 0.0001280249 4.594096e-05
[1224,] 1.706919e-04 0.0002443728 6.695768e-05
[1225,] 1.606935e-04 0.0001519210 4.188326e-05
[1226,] 1.006087e-04 0.0001572386 3.265936e-05
[1227,] 2.107921e-04 0.0001931924 5.674919e-05
[1228,] 1.301528e-04 0.0001523501 3.797310e-05
[1229,] 1.361272e-04 0.0001512808 3.715433e-05
[1230,] 2.093988e-04 0.0001243038 5.575051e-05
[1231,] 1.315609e-04 0.0001527428 3.707571e-05
[1232,] 1.287130e-04 0.0001496413 3.651309e-05
[1233,] 1.301904e-04 0.0001533579 3.945110e-05
[1234,] 2.732344e-04 0.0001535624 6.070086e-05
[1235,] 1.308492e-04 0.0001477253 3.714138e-05
[1236,] 2.664360e-04 0.0001239115 6.509235e-05
[1237,] 1.343078e-04 0.0001474908 3.684181e-05
[1238,] 2.419690e-04 0.0001529899 5.600092e-05
[1239,] 2.554471e-04 0.0001523920 5.880472e-05
[1240,] 1.498226e-04 0.0001529180 3.842569e-05
[1241,] 3.317989e-04 0.0001531144 4.956974e-05
[1242,] 1.389791e-04 0.0001523556 3.853254e-05
[1243,] 1.513132e-04 0.0001524393 3.868209e-05
[1244,] 2.327668e-04 0.0001233151 5.844673e-05
[1245,] 3.613316e-04 0.0001516253 8.320031e-05
[1246,] 3.053988e-04 0.0001228388 7.197321e-05
[1247,] 3.805336e-04 0.0001516075 8.624279e-05
[1248,] 3.446728e-04 0.0001228672 7.953153e-05
[1249,] 1.428295e-04 0.0001531757 3.828743e-05
[1250,] 3.505728e-04 0.0001230224 8.176514e-05
[1251,] 4.305217e-04 0.0001511401 9.632780e-05
[1252,] 3.456218e-04 0.0001228388 7.947895e-05
[1253,] 3.521428e-04 0.0001227171 7.955568e-05
[1254,] 1.435740e-04 0.0001529294 3.837033e-05
[1255,] 1.431896e-04 0.0001529294 3.836768e-05
[1256,] 3.521428e-04 0.0001226684 7.902237e-05
[1257,] 3.644294e-04 0.0001226920 8.147999e-05
[1258,] 1.999854e-04 0.0001225109 4.819451e-05
[1259,] 2.027216e-04 0.0001225158 4.933520e-05
[1260,] 1.949465e-04 0.0001225290 4.809833e-05
[1261,] 2.112954e-04 0.0001225158 5.095326e-05
[1262,] 1.413825e-04 0.0001522440 3.828834e-05
[1263,] 1.833515e-04 0.0001225262 4.476305e-05
[1264,] 1.411000e-04 0.0001527916 3.838700e-05
[1265,] 1.360169e-04 0.0001505192 3.832962e-05
[1266,] 1.978634e-04 0.0001225121 4.830627e-05
[1267,] 2.061114e-04 0.0001226104 5.106362e-05
[1268,] 2.440166e-04 0.0001228389 5.990117e-05
[1269,] 2.514174e-04 0.0001239802 6.566163e-05
[1270,] 2.335938e-04 0.0001234751 6.030596e-05
[1271,] 2.406343e-04 0.0001239112 6.311771e-05
[1272,] 2.102501e-04 0.0001251170 5.888633e-05
[1273,] 2.623924e-04 0.0001501398 7.416789e-05
[1274,] 3.242692e-04 0.0001435408 7.148220e-05
[1275,] 1.413825e-04 0.0001534081 3.823556e-05
[1276,] 2.406343e-04 0.0001237142 6.254581e-05
[1277,] 2.660914e-04 0.0001499304 7.479691e-05
[1278,] 2.660914e-04 0.0001499091 7.456642e-05
[1279,] 1.420845e-04 0.0001530009 3.821711e-05
[1280,] 1.412133e-04 0.0001520788 3.821895e-05
[1281,] 2.419809e-04 0.0001360148 7.980486e-05
[1282,] 4.803639e-04 0.0001272536 1.292871e-04
[1283,] 1.405016e-04 0.0001587942 3.837169e-05
[1284,] 1.408826e-04 0.0001592782 3.848356e-05
[1285,] 4.947131e-04 0.0001297748 1.421993e-04
[1286,] 4.755358e-04 0.0001304569 1.396726e-04
[1287,] 1.419056e-04 0.0001592480 3.839602e-05
[1288,] 5.542238e-04 0.0001259414 1.410372e-04
[1289,] 4.850020e-04 0.0001295031 1.395879e-04
[1290,] 1.402514e-04 0.0001629394 3.877428e-05
[1291,] 1.422728e-04 0.0001626006 3.839526e-05
[1292,] 5.463434e-04 0.0001491538 1.413516e-04
[1293,] 1.422728e-04 0.0001794858 3.932711e-05
[1294,] 1.418977e-04 0.0001797477 3.941730e-05
[1295,] 1.426584e-04 0.0001794858 3.925717e-05
[1296,] 4.405144e-04 0.0001194505 1.005998e-04
[1297,] 1.418977e-04 0.0001775470 3.926558e-05
[1298,] 1.431046e-04 0.0001741102 3.870155e-05
[1299,] 4.475949e-04 0.0001472544 8.156351e-05
[1300,] 4.240079e-04 0.0001189488 9.475701e-05
[1301,] 4.390664e-04 0.0001458085 8.278723e-05
[1302,] 6.028434e-04 0.0001483559 8.345107e-05
[1303,] 4.475949e-04 0.0001422049 9.349391e-05
[1304,] 4.405144e-04 0.0001219793 1.117679e-04
[1305,] 4.405144e-04 0.0001219793 1.117679e-04
[1306,] 1.417141e-04 0.0001814327 3.956151e-05
[1307,] 4.321577e-04 0.0001216065 1.085864e-04
[1308,] 4.405144e-04 0.0001240164 1.172976e-04
[1309,] 5.617131e-04 0.0001488016 9.464221e-05
[1310,] 1.413548e-04 0.0001820117 3.968368e-05
[1311,] 6.076922e-04 0.0001486768 1.007133e-04
[1312,] 1.413548e-04 0.0001823188 3.970644e-05
[1313,] 1.460671e-04 0.0001811005 3.882312e-05
[1314,] 1.429880e-04 0.0001809390 3.903885e-05
[1315,] 4.381335e-04 0.0001191466 9.845878e-05
[1316,] 1.426421e-04 0.0001851270 3.885344e-05
[1317,] 1.422094e-04 0.0001868958 3.965228e-05
[1318,] 4.381335e-04 0.0001187122 9.570116e-05
[1319,] 4.298340e-04 0.0001187122 9.426437e-05
[1320,] 4.381335e-04 0.0001186034 9.492195e-05
[1321,] 4.381335e-04 0.0001187108 9.569146e-05
[1322,] 1.409481e-04 0.0001840541 3.976974e-05
[1323,] 4.381335e-04 0.0001188213 9.643989e-05
[1324,] 5.928793e-04 0.0001646577 8.579474e-05
[1325,] 4.565097e-04 0.0001187593 9.919955e-05
[1326,] 6.370512e-04 0.0001645088 7.709048e-05
[1327,] 1.462872e-04 0.0001839854 3.834616e-05
[1328,] 1.367997e-04 0.0001571149 4.748150e-05
[1329,] 6.653555e-04 0.0001604042 9.767421e-05
[1330,] 1.457848e-04 0.0001879877 3.863951e-05
[1331,] 1.470892e-04 0.0001875930 3.842639e-05
[1332,] 7.887764e-04 0.0001607762 9.220056e-05
[1333,] 4.597114e-04 0.0001192992 1.049067e-04
[1334,] 1.455381e-04 0.0001891449 3.875031e-05
[1335,] 4.508775e-04 0.0001193238 1.034102e-04
[1336,] 7.727206e-04 0.0001607762 9.090695e-05
[1337,] 4.508775e-04 0.0001196756 1.051906e-04
[1338,] 1.452942e-04 0.0001891449 3.879063e-05
[1339,] 1.422254e-04 0.0001903211 3.928191e-05
[1340,] 2.824777e-04 0.0001718440 4.860486e-05
[1341,] 1.928241e-04 0.0001184576 4.977984e-05
[1342,] 2.618243e-04 0.0001661569 4.293667e-05
[1343,] 2.088718e-04 0.0001184576 5.308072e-05
[1344,] 1.442338e-04 0.0001891449 3.879785e-05
[1345,] 2.694146e-04 0.0001645088 4.392415e-05
[1346,] 1.457848e-04 0.0001899133 3.875789e-05
[1347,] 2.147945e-04 0.0001185191 5.445604e-05
[1348,] 2.178541e-04 0.0001187150 5.560989e-05
[1349,] 2.088718e-04 0.0001185824 5.341377e-05
[1350,] 1.385385e-04 0.0001931556 4.119599e-05
[1351,] 2.088718e-04 0.0001183981 5.291550e-05
[1352,] 1.395727e-04 0.0001182522 4.032475e-05
[1353,] 1.384005e-04 0.0001927320 4.121988e-05
[1354,] 2.088718e-04 0.0001181844 5.227940e-05
[1355,] 1.395752e-04 0.0001927320 4.072029e-05
[1356,] 2.416464e-04 0.0001708630 3.972421e-05
[1357,] 9.248451e-05 0.0001517637 2.997475e-05
[1358,] 1.987242e-04 0.0001120817 3.906210e-05
[1359,] 1.402842e-04 0.0001935390 4.079118e-05
[1360,] 1.409481e-04 0.0001935636 4.055957e-05
[1361,] 1.680245e-04 0.0001117701 3.514668e-05
[1362,] 1.997002e-04 0.0001179531 4.984420e-05
[1363,] 9.928862e-05 0.0001517091 3.238457e-05
[1364,] 9.208783e-05 0.0001515945 2.982776e-05
[1365,] 1.507873e-04 0.0001981791 4.329563e-05
[1366,] 2.058368e-04 0.0001116804 3.976158e-05
[1367,] 1.402842e-04 0.0001935390 4.079118e-05
[1368,] 2.379658e-04 0.0001701231 4.347857e-05
[1369,] 9.132928e-05 0.0001514963 2.948658e-05
[1370,] 1.932733e-04 0.0001118182 3.804483e-05
[1371,] 1.880752e-04 0.0001177695 4.673122e-05
[1372,] 2.453225e-04 0.0001780281 3.887252e-05
[1373,] 1.993759e-04 0.0001118182 3.872096e-05
[1374,] 1.880752e-04 0.0001179126 4.726857e-05
[1375,] 2.383752e-04 0.0001765950 3.847643e-05
[1376,] 1.404463e-04 0.0001960562 4.095439e-05
[1377,] 1.402842e-04 0.0001939672 4.082934e-05
[1378,] 2.135114e-04 0.0001122681 4.024715e-05
[1379,] 1.406110e-04 0.0001964986 4.093241e-05
[1380,] 1.388897e-04 0.0001142955 3.777729e-05
[1381,] 1.406110e-04 0.0001969434 4.097143e-05
[1382,] 9.132928e-05 0.0001529355 2.984418e-05
[1383,] 2.711499e-04 0.0001807472 4.079587e-05
[1384,] 2.791349e-04 0.0001803636 4.153062e-05
[1385,] 1.404463e-04 0.0001977954 4.110842e-05
[1386,] 1.402842e-04 0.0002018821 4.153721e-05
[1387,] 9.248451e-05 0.0001530671 3.024197e-05
[1388,] 9.506991e-05 0.0001530367 3.127069e-05
[1389,] 1.412948e-04 0.0002047792 4.139359e-05
[1390,] 1.435132e-04 0.0001147601 3.933815e-05
[1391,] 1.412948e-04 0.0002052245 4.143164e-05
[1392,] 1.414724e-04 0.0002042871 4.128693e-05
[1393,] 1.416525e-04 0.0002049100 4.127515e-05
[1394,] 9.604506e-05 0.0001536926 3.177207e-05
[1395,] 9.760620e-05 0.0001554984 3.281092e-05
[1396,] 1.409156e-04 0.0002009129 4.093717e-05
[1397,] 2.830311e-04 0.0001871847 4.477459e-05
[1398,] 1.393643e-04 0.0002047792 4.222016e-05
[1399,] 1.392199e-04 0.0002066746 4.247414e-05
[1400,] 1.399672e-04 0.0002066746 4.210859e-05
[1401,] 2.921885e-04 0.0002250300 3.766209e-05
[1402,] 1.409712e-04 0.0002071696 4.172387e-05
[1403,] 1.409712e-04 0.0002071696 4.172387e-05
[1404,] 1.409712e-04 0.0002071801 4.172479e-05
[1405,] 1.409712e-04 0.0002076375 4.176454e-05
[1406,] 2.080972e-04 0.0001146815 3.683398e-05
[1407,] 1.408009e-04 0.0002076375 4.183348e-05
[1408,] 1.408009e-04 0.0002076375 4.183348e-05
[1409,] 1.408009e-04 0.0002076375 4.183348e-05
[1410,] 9.553293e-05 0.0001528642 3.134685e-05
[1411,] 1.406331e-04 0.0002081484 4.194820e-05
[1412,] 2.964857e-04 0.0002328934 3.720621e-05
[1413,] 1.408009e-04 0.0002071801 4.179338e-05
[1414,] 2.965833e-04 0.0002309401 3.735822e-05
[1415,] 9.653336e-05 0.0001523686 3.154993e-05
[1416,] 1.378193e-04 0.0002105329 4.371410e-05
[1417,] 2.916319e-04 0.0002229402 4.108796e-05
[1418,] 2.835799e-04 0.0002280921 3.688356e-05
[1419,] 2.878849e-04 0.0002262321 3.729565e-05
[1420,] 1.395304e-04 0.0002224093 4.378529e-05
[1421,] 8.938394e-05 0.0001521814 2.886945e-05
[1422,] 2.374787e-04 0.0001131362 4.194303e-05
[1423,] 2.599324e-04 0.0002135699 3.951371e-05
[1424,] 2.396374e-04 0.0001132053 4.203045e-05
[1425,] 1.409301e-04 0.0002179826 4.237496e-05
[1426,] 1.388183e-04 0.0002163637 4.363339e-05
[1427,] 1.388183e-04 0.0002163637 4.363339e-05
[1428,] 9.451206e-05 0.0001515251 3.039250e-05
[1429,] 9.408268e-05 0.0001518808 3.037786e-05
[1430,] 2.599324e-04 0.0002113890 3.983372e-05
[1431,] 1.956672e-04 0.0001139186 3.681741e-05
[1432,] 2.567822e-04 0.0002217429 3.563909e-05
[1433,] 2.023812e-04 0.0001184140 4.416219e-05
[1434,] 2.035545e-04 0.0001139186 3.759548e-05
[1435,] 1.393830e-04 0.0002167711 4.334117e-05
[1436,] 1.392381e-04 0.0002167711 4.342311e-05
[1437,] 1.400791e-04 0.0002167711 4.297417e-05
[1438,] 9.366084e-05 0.0001516981 3.011346e-05
[1439,] 1.376933e-04 0.0002103169 4.378427e-05
[1440,] 2.567822e-04 0.0002159824 3.607662e-05
[1441,] 1.390957e-04 0.0002154876 4.338298e-05
[1442,] 2.023812e-04 0.0001183278 4.439992e-05
[1443,] 2.567822e-04 0.0002176713 3.594435e-05
[1444,] 2.023812e-04 0.0001184659 4.402936e-05
[1445,] 2.567822e-04 0.0002211342 3.568355e-05
[1446,] 1.389557e-04 0.0002098993 4.292566e-05
[1447,] 1.388183e-04 0.0002098993 4.300425e-05
[1448,] 1.388183e-04 0.0002098993 4.300425e-05
[1449,] 2.051691e-04 0.0001181301 4.551108e-05
[1450,] 2.051691e-04 0.0001181301 4.551108e-05
[1451,] 9.281245e-05 0.0001518276 2.987217e-05
[1452,] 2.051691e-04 0.0001181301 4.551108e-05
[1453,] 2.155083e-04 0.0001136126 3.912456e-05
[1454,] 2.138566e-04 0.0001136126 3.896170e-05
[1455,] 2.604329e-04 0.0002221803 3.584636e-05
[1456,] 2.102638e-04 0.0001133762 3.891362e-05
[1457,] 2.023812e-04 0.0001181301 4.506239e-05
[1458,] 1.453031e-04 0.0001880472 2.780725e-05
[1459,] 1.386834e-04 0.0002054231 4.264323e-05
[1460,] 1.386834e-04 0.0002049803 4.259964e-05
[1461,] 1.515175e-04 0.0001130912 3.291371e-05
[1462,] 1.065202e-04 0.0001510700 3.388400e-05
[1463,] 1.117137e-04 0.0001412512 2.590697e-05
[1464,] 1.543788e-04 0.0001129625 3.337396e-05
[1465,] 1.072793e-04 0.0001507030 3.379492e-05
[1466,] 1.065202e-04 0.0001510089 3.383633e-05
[1467,] 1.080556e-04 0.0001508341 3.415390e-05
[1468,] 1.379715e-04 0.0001930778 4.180516e-05
[1469,] 1.935397e-04 0.0001182697 4.316947e-05
[1470,] 2.393595e-04 0.0002115075 3.522204e-05
[1471,] 1.497702e-04 0.0001130203 3.277633e-05
[1472,] 1.497702e-04 0.0001128379 3.296017e-05
[1473,] 1.072793e-04 0.0001503070 3.326724e-05
[1474,] 1.087693e-04 0.0001502345 3.349891e-05
[1475,] 1.917923e-04 0.0001183663 4.274086e-05
[1476,] 1.928444e-04 0.0001187127 4.202581e-05
[1477,] 2.004798e-04 0.0001191294 4.321978e-05
[1478,] 1.980589e-04 0.0001191294 4.285262e-05
[1479,] 1.969572e-04 0.0001202077 4.119872e-05
[1480,] 1.085426e-04 0.0001502014 3.327231e-05
[1481,] 1.894092e-04 0.0001191934 4.152486e-05
[1482,] 1.394876e-04 0.0001880334 4.060340e-05
[1483,] 1.374450e-04 0.0001898704 4.178388e-05
[1484,] 2.186155e-04 0.0002678151 3.481612e-05
[1485,] 1.808341e-04 0.0001189185 4.059371e-05
[1486,] 1.869961e-04 0.0001190228 4.146315e-05
[1487,] 1.353426e-04 0.0001144906 3.031255e-05
[1488,] 1.374518e-04 0.0001140915 3.069832e-05
[1489,] 1.057780e-04 0.0001558416 3.601506e-05
[1490,] 1.374518e-04 0.0001141720 3.066187e-05
[1491,] 1.374518e-04 0.0001142702 3.061872e-05
[1492,] 1.374518e-04 0.0001142864 3.061175e-05
[1493,] 2.089476e-04 0.0001694999 3.773041e-05
[1494,] 1.219346e-04 0.0001176201 2.908419e-05
[1495,] 1.877321e-04 0.0001187253 4.628566e-05
[1496,] 1.411375e-04 0.0001141817 3.104363e-05
[1497,] 1.853996e-04 0.0001187053 4.571525e-05
[1498,] 1.095791e-04 0.0001577570 3.815767e-05
[1499,] 1.095791e-04 0.0001563202 3.760736e-05
[1500,] 1.065202e-04 0.0001576519 3.693140e-05
[1501,] 1.395866e-04 0.0001140915 3.092375e-05
[1502,] 1.172651e-04 0.0001088248 2.907179e-05
[1503,] 2.453821e-04 0.0002165602 3.844132e-05
[1504,] 1.104071e-04 0.0001559114 3.782219e-05
[1505,] 1.386597e-04 0.0002015657 4.262359e-05
[1506,] 1.403192e-04 0.0001138166 3.114217e-05
[1507,] 1.418928e-04 0.0001136424 3.141337e-05
[1508,] 1.480983e-04 0.0002186033 4.675393e-05
[1509,] 1.172651e-04 0.0001083786 2.922274e-05
[1510,] 1.346826e-04 0.0001134043 3.074665e-05
[1511,] 1.395866e-04 0.0001134043 3.130242e-05
[1512,] 1.403192e-04 0.0001134043 3.138541e-05
[1513,] 1.836142e-04 0.0002114569 3.368640e-05
[1514,] 1.374450e-04 0.0002032193 4.320706e-05
[1515,] 1.394494e-04 0.0002061563 4.263531e-05
[1516,] 1.080556e-04 0.0001516531 3.487163e-05
[1517,] 1.411375e-04 0.0001133362 3.152365e-05
[1518,] 1.172651e-04 0.0001083839 2.906217e-05
[1519,] 1.080556e-04 0.0001515286 3.479445e-05
[1520,] 1.159863e-04 0.0001083792 2.903228e-05
[1521,] 1.916996e-04 0.0001183554 4.421297e-05
[1522,] 1.916996e-04 0.0001183771 4.409561e-05
[1523,] 1.478661e-04 0.0002222781 4.732694e-05
[1524,] 1.916996e-04 0.0001183554 4.421297e-05
[1525,] 2.227454e-04 0.0002232090 3.600334e-05
[1526,] 2.256962e-04 0.0002223055 3.631406e-05
[1527,] 1.095099e-04 0.0001509559 3.484456e-05
[1528,] 1.080556e-04 0.0001509559 3.439697e-05
[1529,] 1.877609e-04 0.0001183355 4.365541e-05
[1530,] 1.418928e-04 0.0001131222 3.176641e-05
[1531,] 1.426591e-04 0.0001131239 3.185462e-05
[1532,] 1.426591e-04 0.0001130554 3.190974e-05
[1533,] 1.916996e-04 0.0001183175 4.444940e-05
[1534,] 1.967759e-04 0.0001183175 4.531925e-05
[1535,] 2.041192e-04 0.0001183771 4.618296e-05
[1536,] 1.367608e-04 0.0001131222 3.116542e-05
[1537,] 1.967759e-04 0.0001183013 4.544262e-05
[1538,] 1.157734e-04 0.0001510368 3.667825e-05
[1539,] 2.312747e-04 0.0002191836 3.702462e-05
[1540,] 1.179030e-04 0.0001083751 2.928945e-05
[1541,] 1.426591e-04 0.0001129286 3.201866e-05
[1542,] 1.095791e-04 0.0001514387 3.521949e-05
[1543,] 1.426591e-04 0.0001128685 3.207377e-05
[1544,] 2.023392e-04 0.0001182745 4.665229e-05
[1545,] 2.023392e-04 0.0001182882 4.651141e-05
[1546,] 1.434366e-04 0.0001129286 3.211165e-05
[1547,] 2.417065e-04 0.0002284017 3.714857e-05
[1548,] 1.190654e-04 0.0001121326 2.801527e-05
[1549,] 2.023392e-04 0.0001182870 4.652298e-05
[1550,] 1.390435e-04 0.0002181437 4.403854e-05
[1551,] 1.080556e-04 0.0001499934 3.356537e-05
[1552,] 2.023392e-04 0.0001182870 4.652298e-05
[1553,] 1.434366e-04 0.0001129909 3.205623e-05
[1554,] 1.397322e-04 0.0002112082 4.296553e-05
[1555,] 1.395896e-04 0.0002216897 4.403619e-05
[1556,] 2.049621e-04 0.0001183013 4.684075e-05
[1557,] 1.104950e-04 0.0001513977 3.548041e-05
[1558,] 1.475797e-04 0.0001128621 3.267197e-05
[1559,] 1.418928e-04 0.0001127492 3.209733e-05
[1560,] 1.900130e-04 0.0001187427 4.381915e-05
[1561,] 1.397322e-04 0.0002160185 4.342162e-05
[1562,] 1.203723e-04 0.0001084334 2.988834e-05
[1563,] 1.883030e-04 0.0001187912 4.330365e-05
[1564,] 1.434366e-04 0.0001131851 3.189734e-05
[1565,] 1.381530e-04 0.0001132562 3.123537e-05
[1566,] 2.203213e-04 0.0002339731 3.515274e-05
[1567,] 1.434366e-04 0.0001131838 3.189833e-05
[1568,] 1.061560e-04 0.0001513302 3.395846e-05
[1569,] 1.814247e-04 0.0001188469 4.192990e-05
[1570,] 1.056745e-04 0.0001514922 3.391275e-05
[1571,] 1.058551e-04 0.0001509751 3.360566e-05
[1572,] 2.197847e-04 0.0002375480 3.489600e-05
[1573,] 1.830202e-04 0.0001190582 4.156620e-05
[1574,] 1.419689e-04 0.0001140300 3.152120e-05
[1575,] 1.877321e-04 0.0001191434 4.211695e-05
[1576,] 1.877321e-04 0.0001191510 4.209888e-05
[1577,] 1.443516e-04 0.0001140412 3.178162e-05
[1578,] 1.853038e-04 0.0001191434 4.172729e-05
[1579,] 2.238288e-04 0.0001881768 5.047147e-05
[1580,] 1.853038e-04 0.0001190184 4.204322e-05
[1581,] 1.063389e-04 0.0001509158 3.370516e-05
[1582,] 1.853038e-04 0.0001190184 4.204322e-05
[1583,] 1.398774e-04 0.0002129595 4.305530e-05
[1584,] 1.830202e-04 0.0001190999 4.146270e-05
[1585,] 1.467984e-04 0.0002346488 4.963583e-05
[1586,] 1.056745e-04 0.0001510056 3.357428e-05
[1587,] 2.976300e-04 0.0002352824 4.113056e-05
[1588,] 1.442253e-04 0.0001136518 3.202867e-05
[1589,] 2.198532e-04 0.0002433829 3.457213e-05
[1590,] 1.383204e-04 0.0001849496 4.073917e-05
[1591,] 1.384479e-04 0.0001853826 4.072021e-05
[1592,] 1.808747e-04 0.0001200554 3.950478e-05
[1593,] 1.041600e-04 0.0001510829 3.304065e-05
[1594,] 1.784634e-04 0.0001201298 3.905108e-05
[1595,] 1.428416e-04 0.0001151394 3.105511e-05
[1596,] 1.197905e-04 0.0001087303 2.895692e-05
[1597,] 1.062474e-04 0.0001511451 3.372890e-05
[1598,] 1.050524e-04 0.0001510305 3.327001e-05
[1599,] 1.050524e-04 0.0001510305 3.327001e-05
[1600,] 1.831141e-04 0.0001206393 3.967831e-05
[1601,] 1.388645e-04 0.0001154868 3.052551e-05
[1602,] 2.170184e-04 0.0002487715 3.309626e-05
[1603,] 1.784634e-04 0.0001207156 3.890055e-05
[1604,] 1.434366e-04 0.0001152498 3.106879e-05
[1605,] 1.877321e-04 0.0001207923 4.017625e-05
[1606,] 1.383204e-04 0.0001768877 3.995193e-05
[1607,] 1.391764e-04 0.0002069774 4.285674e-05
[1608,] 1.057780e-04 0.0001509252 3.339644e-05
[1609,] 2.116202e-04 0.0002677578 3.104163e-05
[1610,] 1.390467e-04 0.0001853826 4.043456e-05
[1611,] 1.394494e-04 0.0002155189 4.353509e-05
[1612,] 1.062474e-04 0.0001514689 3.418101e-05
[1613,] 1.394494e-04 0.0002155189 4.353509e-05
[1614,] 1.129477e-04 0.0001488755 2.565031e-05
[1615,] 1.367608e-04 0.0001176731 2.990202e-05
[1616,] 1.481324e-04 0.0002284154 4.783920e-05
[1617,] 2.222156e-04 0.0002792685 3.319491e-05
[1618,] 1.107168e-04 0.0001495816 2.545780e-05
[1619,] 1.120454e-04 0.0001515155 3.741250e-05
[1620,] 1.180897e-04 0.0001515459 3.767058e-05
[1621,] 1.494269e-04 0.0002240476 3.937680e-05
[1622,] 1.436327e-04 0.0002250564 4.090425e-05
[1623,] 1.507297e-04 0.0002282751 3.937619e-05
[1624,] 1.876052e-04 0.0001903729 6.771741e-05
[1625,] 1.403364e-04 0.0001517328 4.401647e-05
[1626,] 1.565037e-04 0.0001557452 2.844097e-05
[1627,] 1.546756e-04 0.0001561607 2.826562e-05
[1628,] 1.348110e-04 0.0001513658 4.180661e-05
[1629,] 3.527862e-04 0.0002512372 4.357853e-05
[1630,] 1.176977e-04 0.0001083735 2.920852e-05
[1631,] 1.524523e-04 0.0001583306 2.792922e-05
[1632,] 3.371415e-04 0.0002523805 4.255764e-05
[1633,] 1.533874e-04 0.0001583306 2.799899e-05
[1634,] 1.490581e-04 0.0001901435 3.707305e-05
[1635,] 1.507297e-04 0.0002205304 3.896667e-05
[1636,] 1.457617e-04 0.0001901435 3.753042e-05
[1637,] 1.490008e-04 0.0001592491 2.760855e-05
[1638,] 1.507082e-04 0.0001592491 2.773398e-05
[1639,] 1.491101e-04 0.0002199295 3.918897e-05
[1640,] 3.172554e-04 0.0002558724 4.081488e-05
[1641,] 1.519580e-04 0.0002199295 3.876153e-05
[1642,] 1.438108e-04 0.0001590623 2.715821e-05
[1643,] 1.226553e-04 0.0001510246 3.760642e-05
[1644,] 1.466278e-04 0.0001898137 3.737851e-05
[1645,] 1.206226e-04 0.0001510248 3.703924e-05
[1646,] 1.902540e-04 0.0002139202 5.641125e-05
[1647,] 1.454044e-04 0.0001604121 2.718794e-05
[1648,] 1.397280e-04 0.0001124216 3.223309e-05
[1649,] 1.237167e-04 0.0001509723 3.771050e-05
[1650,] 1.469234e-04 0.0001906280 3.738464e-05
[1651,] 1.418153e-04 0.0001627787 2.680180e-05
[1652,] 1.418153e-04 0.0001632536 2.677623e-05
[1653,] 1.407554e-04 0.0001652497 2.660300e-05
[1654,] 1.412284e-04 0.0001120821 3.360568e-05
[1655,] 1.378452e-04 0.0001632048 2.651239e-05
[1656,] 1.378452e-04 0.0001642119 2.646291e-05
[1657,] 1.178879e-04 0.0001509321 3.585870e-05
[1658,] 1.508450e-04 0.0001926629 3.715086e-05
[1659,] 1.419005e-04 0.0001120822 3.357151e-05
[1660,] 1.362132e-04 0.0001632787 2.640051e-05
[1661,] 1.509705e-04 0.0002426171 4.008319e-05
[1662,] 1.387868e-04 0.0001647384 2.649914e-05
[1663,] 1.555410e-04 0.0001891538 2.894692e-05
[1664,] 1.506371e-04 0.0002433380 4.018275e-05
[1665,] 1.219314e-04 0.0001115630 2.833769e-05
[1666,] 1.503074e-04 0.0002430261 4.022844e-05
[1667,] 1.150703e-04 0.0001509897 3.460153e-05
[1668,] 1.154539e-04 0.0001509497 3.485590e-05
[1669,] 1.350527e-04 0.0001662847 2.618868e-05
[1670,] 1.293646e-04 0.0001657651 2.585725e-05
[1671,] 1.135985e-04 0.0001509354 3.445337e-05
[1672,] 1.360764e-04 0.0001903777 4.144388e-05
[1673,] 1.276366e-04 0.0001667560 2.571686e-05
[1674,] 1.296769e-04 0.0001667560 2.583854e-05
[1675,] 1.437354e-04 0.0001928520 3.806518e-05
[1676,] 1.133168e-04 0.0001509424 3.432855e-05
[1677,] 1.331735e-04 0.0001683517 2.598827e-05
[1678,] 1.318590e-04 0.0001683517 2.590935e-05
[1679,] 1.154752e-04 0.0001508038 3.470208e-05
[1680,] 3.180047e-04 0.0002364983 4.242288e-05
[1681,] 1.154618e-04 0.0001507888 3.475005e-05
[1682,] 1.139915e-04 0.0001508211 3.426431e-05
[1683,] 2.981205e-04 0.0002384594 4.079204e-05
[1684,] 1.122832e-04 0.0001508513 3.374772e-05
[1685,] 1.137059e-04 0.0001508513 3.411642e-05
[1686,] 1.522101e-04 0.0001928520 3.700879e-05
[1687,] 1.318590e-04 0.0001683517 2.590935e-05
[1688,] 1.393556e-04 0.0001699311 2.630004e-05
[1689,] 3.001785e-04 0.0002374327 4.103298e-05
[1690,] 1.393556e-04 0.0001703908 2.628074e-05
[1691,] 1.436711e-04 0.0001121095 3.426633e-05
[1692,] 1.310130e-04 0.0001699311 2.580192e-05
[1693,] 1.417732e-04 0.0001704843 2.642451e-05
[1694,] 1.139915e-04 0.0001508867 3.411691e-05
[1695,] 1.530645e-04 0.0002487310 4.024057e-05
[1696,] 2.995570e-04 0.0002379719 4.093979e-05
[1697,] 1.328519e-04 0.0001720187 2.583463e-05
[1698,] 1.328519e-04 0.0001692907 2.593314e-05
[1699,] 1.231010e-04 0.0001109020 3.248576e-05
[1700,] 1.153622e-04 0.0001506657 3.453346e-05
[1701,] 1.451260e-04 0.0001120982 3.440669e-05
[1702,] 1.269606e-04 0.0001418417 2.786941e-05
[1703,] 1.134221e-04 0.0001510169 3.353332e-05
[1704,] 1.269606e-04 0.0001423946 2.781043e-05
[1705,] 1.467888e-04 0.0001970500 3.896878e-05
[1706,] 1.473583e-04 0.0001970500 3.890427e-05
[1707,] 1.332783e-04 0.0001423946 2.846201e-05
[1708,] 1.310929e-04 0.0001437911 2.808271e-05
[1709,] 1.249896e-04 0.0001432425 2.752496e-05
[1710,] 1.277800e-04 0.0001725887 2.553448e-05
[1711,] 1.090565e-04 0.0001509810 3.270574e-05
[1712,] 1.229027e-04 0.0001440835 2.724017e-05
[1713,] 1.395700e-04 0.0001162390 3.076711e-05
[1714,] 1.187220e-04 0.0001141657 3.303329e-05
[1715,] 1.192490e-04 0.0001426748 2.700376e-05
[1716,] 3.021283e-04 0.0002066930 4.455303e-05
[1717,] 3.052153e-04 0.0003590377 3.586093e-04
[1718,] 1.293103e-04 0.0001771940 2.548302e-05
[1719,] 1.284990e-04 0.0001802367 2.536396e-05
[1720,] 1.420492e-04 0.0001827445 2.598190e-05
[1721,] 1.347409e-04 0.0001879894 2.552797e-05
[1722,] 1.270428e-04 0.0001778190 2.535310e-05
[1723,] 3.331540e-04 0.0001957964 4.982461e-05
[1724,] 1.119861e-04 0.0001517728 3.275627e-05
[1725,] 1.110834e-04 0.0001517728 3.254283e-05
[1726,] 1.331381e-04 0.0001889098 2.543162e-05
[1727,] 1.427727e-04 0.0001889098 2.589581e-05
[1728,] 1.152047e-04 0.0001169877 3.265456e-05
[1729,] 1.599215e-04 0.0001902401 2.674306e-05
[1730,] 1.448419e-04 0.0001909482 2.594087e-05
[1731,] 1.432889e-04 0.0001909482 2.586418e-05
[1732,] 1.323874e-04 0.0001987291 2.545462e-05
[1733,] 1.425502e-04 0.0002002243 2.560014e-05
[1734,] 1.272122e-04 0.0001183506 3.622938e-05
[1735,] 1.659087e-04 0.0002532091 3.883324e-05
[1736,] 1.497431e-04 0.0002002155 2.598774e-05
[1737,] 1.559839e-04 0.0002115076 3.775008e-05
[1738,] 1.845915e-04 0.0002171238 7.647874e-05
[1739,] 1.204872e-04 0.0001497428 4.051649e-05
[1740,] 1.080980e-04 0.0001114077 2.805602e-05
[1741,] 1.048480e-04 0.0001173614 3.224558e-05
[1742,] 1.288383e-04 0.0001887529 4.060670e-05
[1743,] 2.117367e-04 0.0001866987 3.072214e-05
[1744,] 1.027415e-04 0.0001142998 2.964126e-05
[1745,] 1.807451e-04 0.0002133456 7.006419e-05
[1746,] 1.784713e-04 0.0002154197 6.789001e-05
[1747,] 1.816909e-04 0.0002249392 7.627240e-05
[1748,] 1.554048e-04 0.0002511217 6.830007e-05
[1749,] 1.803626e-04 0.0002181504 7.266299e-05
[1750,] 1.820937e-04 0.0002167224 7.350586e-05
[1751,] 9.650192e-05 0.0001147194 2.857809e-05
[1752,] 1.814166e-04 0.0002159212 7.369850e-05
[1753,] 1.796201e-04 0.0002164478 6.886764e-05
[1754,] 2.039670e-04 0.0003208724 3.371407e-05
[1755,] 1.020969e-04 0.0001168359 3.072055e-05
[1756,] 3.414022e-04 0.0002262539 4.820042e-05
[1757,] 1.100574e-04 0.0001302281 3.871600e-05
```
