## Supplementary material for "Characterization of shared and ancestry-specific signals driving complex traits using multi-ancestry fine-mapping": s2_data_1kg.pvar

```
##FILTER=<ID=PASS,Description="All filters passed">
##reference=ftp://ftp.1000genomes.ebi.ac.uk//vol1/ftp/technical/reference/phase2_reference_assembly_sequence/hs37d5.fa.gz
##contig=<ID=15,assembly=b37,length=102531392>
##ALT=<ID=CNV,Description="Copy Number Polymorphism">
##ALT=<ID=DEL,Description="Deletion">
##ALT=<ID=DUP,Description="Duplication">
##ALT=<ID=INS:ME:ALU,Description="Insertion of ALU element">
##ALT=<ID=INS:ME:LINE1,Description="Insertion of LINE1 element">
##ALT=<ID=INS:ME:SVA,Description="Insertion of SVA element">
##ALT=<ID=INS:MT,Description="Nuclear Mitochondrial Insertion">
##ALT=<ID=INV,Description="Inversion">
##ALT=<ID=CN0,Description="Copy number allele: 0 copies">
##ALT=<ID=CN1,Description="Copy number allele: 1 copy">
##ALT=<ID=CN2,Description="Copy number allele: 2 copies">
##ALT=<ID=CN3,Description="Copy number allele: 3 copies">
##ALT=<ID=CN4,Description="Copy number allele: 4 copies">
##ALT=<ID=CN5,Description="Copy number allele: 5 copies">
##ALT=<ID=CN6,Description="Copy number allele: 6 copies">
##ALT=<ID=CN7,Description="Copy number allele: 7 copies">
##ALT=<ID=CN8,Description="Copy number allele: 8 copies">
##ALT=<ID=CN9,Description="Copy number allele: 9 copies">
##ALT=<ID=CN10,Description="Copy number allele: 10 copies">
##ALT=<ID=CN11,Description="Copy number allele: 11 copies">
##ALT=<ID=CN12,Description="Copy number allele: 12 copies">
##ALT=<ID=CN13,Description="Copy number allele: 13 copies">
##ALT=<ID=CN14,Description="Copy number allele: 14 copies">
##ALT=<ID=CN15,Description="Copy number allele: 15 copies">
##ALT=<ID=CN16,Description="Copy number allele: 16 copies">
##ALT=<ID=CN17,Description="Copy number allele: 17 copies">
##ALT=<ID=CN18,Description="Copy number allele: 18 copies">
##ALT=<ID=CN19,Description="Copy number allele: 19 copies">
##ALT=<ID=CN20,Description="Copy number allele: 20 copies">
##ALT=<ID=CN21,Description="Copy number allele: 21 copies">
##ALT=<ID=CN22,Description="Copy number allele: 22 copies">
##ALT=<ID=CN23,Description="Copy number allele: 23 copies">
##ALT=<ID=CN24,Description="Copy number allele: 24 copies">
##ALT=<ID=CN25,Description="Copy number allele: 25 copies">
##ALT=<ID=CN26,Description="Copy number allele: 26 copies">
##ALT=<ID=CN27,Description="Copy number allele: 27 copies">
##ALT=<ID=CN28,Description="Copy number allele: 28 copies">
##ALT=<ID=CN29,Description="Copy number allele: 29 copies">
##ALT=<ID=CN30,Description="Copy number allele: 30 copies">
##ALT=<ID=CN31,Description="Copy number allele: 31 copies">
##ALT=<ID=CN32,Description="Copy number allele: 32 copies">
##ALT=<ID=CN33,Description="Copy number allele: 33 copies">
##ALT=<ID=CN34,Description="Copy number allele: 34 copies">
##ALT=<ID=CN35,Description="Copy number allele: 35 copies">
##ALT=<ID=CN36,Description="Copy number allele: 36 copies">
##ALT=<ID=CN37,Description="Copy number allele: 37 copies">
##ALT=<ID=CN38,Description="Copy number allele: 38 copies">
##ALT=<ID=CN39,Description="Copy number allele: 39 copies">
##ALT=<ID=CN40,Description="Copy number allele: 40 copies">
##ALT=<ID=CN41,Description="Copy number allele: 41 copies">
##ALT=<ID=CN42,Description="Copy number allele: 42 copies">
##ALT=<ID=CN43,Description="Copy number allele: 43 copies">
##ALT=<ID=CN44,Description="Copy number allele: 44 copies">
##ALT=<ID=CN45,Description="Copy number allele: 45 copies">
##ALT=<ID=CN46,Description="Copy number allele: 46 copies">
##ALT=<ID=CN47,Description="Copy number allele: 47 copies">
##ALT=<ID=CN48,Description="Copy number allele: 48 copies">
##ALT=<ID=CN49,Description="Copy number allele: 49 copies">
##ALT=<ID=CN50,Description="Copy number allele: 50 copies">
##ALT=<ID=CN51,Description="Copy number allele: 51 copies">
##ALT=<ID=CN52,Description="Copy number allele: 52 copies">
##ALT=<ID=CN53,Description="Copy number allele: 53 copies">
##ALT=<ID=CN54,Description="Copy number allele: 54 copies">
##ALT=<ID=CN55,Description="Copy number allele: 55 copies">
##ALT=<ID=CN56,Description="Copy number allele: 56 copies">
##ALT=<ID=CN57,Description="Copy number allele: 57 copies">
##ALT=<ID=CN58,Description="Copy number allele: 58 copies">
##ALT=<ID=CN59,Description="Copy number allele: 59 copies">
##ALT=<ID=CN60,Description="Copy number allele: 60 copies">
##ALT=<ID=CN61,Description="Copy number allele: 61 copies">
##ALT=<ID=CN62,Description="Copy number allele: 62 copies">
##ALT=<ID=CN63,Description="Copy number allele: 63 copies">
##ALT=<ID=CN64,Description="Copy number allele: 64 copies">
##ALT=<ID=CN65,Description="Copy number allele: 65 copies">
##ALT=<ID=CN66,Description="Copy number allele: 66 copies">
##ALT=<ID=CN67,Description="Copy number allele: 67 copies">
##ALT=<ID=CN68,Description="Copy number allele: 68 copies">
##ALT=<ID=CN69,Description="Copy number allele: 69 copies">
##ALT=<ID=CN70,Description="Copy number allele: 70 copies">
##ALT=<ID=CN71,Description="Copy number allele: 71 copies">
##ALT=<ID=CN72,Description="Copy number allele: 72 copies">
##ALT=<ID=CN73,Description="Copy number allele: 73 copies">
##ALT=<ID=CN74,Description="Copy number allele: 74 copies">
##ALT=<ID=CN75,Description="Copy number allele: 75 copies">
##ALT=<ID=CN76,Description="Copy number allele: 76 copies">
##ALT=<ID=CN77,Description="Copy number allele: 77 copies">
##ALT=<ID=CN78,Description="Copy number allele: 78 copies">
##ALT=<ID=CN79,Description="Copy number allele: 79 copies">
##ALT=<ID=CN80,Description="Copy number allele: 80 copies">
##ALT=<ID=CN81,Description="Copy number allele: 81 copies">
##ALT=<ID=CN82,Description="Copy number allele: 82 copies">
##ALT=<ID=CN83,Description="Copy number allele: 83 copies">
##ALT=<ID=CN84,Description="Copy number allele: 84 copies">
##ALT=<ID=CN85,Description="Copy number allele: 85 copies">
##ALT=<ID=CN86,Description="Copy number allele: 86 copies">
##ALT=<ID=CN87,Description="Copy number allele: 87 copies">
##ALT=<ID=CN88,Description="Copy number allele: 88 copies">
##ALT=<ID=CN89,Description="Copy number allele: 89 copies">
##ALT=<ID=CN90,Description="Copy number allele: 90 copies">
##ALT=<ID=CN91,Description="Copy number allele: 91 copies">
##ALT=<ID=CN92,Description="Copy number allele: 92 copies">
##ALT=<ID=CN93,Description="Copy number allele: 93 copies">
##ALT=<ID=CN94,Description="Copy number allele: 94 copies">
##ALT=<ID=CN95,Description="Copy number allele: 95 copies">
##ALT=<ID=CN96,Description="Copy number allele: 96 copies">
##ALT=<ID=CN97,Description="Copy number allele: 97 copies">
##ALT=<ID=CN98,Description="Copy number allele: 98 copies">
##ALT=<ID=CN99,Description="Copy number allele: 99 copies">
##ALT=<ID=CN100,Description="Copy number allele: 100 copies">
##ALT=<ID=CN101,Description="Copy number allele: 101 copies">
##ALT=<ID=CN102,Description="Copy number allele: 102 copies">
##ALT=<ID=CN103,Description="Copy number allele: 103 copies">
##ALT=<ID=CN104,Description="Copy number allele: 104 copies">
##ALT=<ID=CN105,Description="Copy number allele: 105 copies">
##ALT=<ID=CN106,Description="Copy number allele: 106 copies">
##ALT=<ID=CN107,Description="Copy number allele: 107 copies">
##ALT=<ID=CN108,Description="Copy number allele: 108 copies">
##ALT=<ID=CN109,Description="Copy number allele: 109 copies">
##ALT=<ID=CN110,Description="Copy number allele: 110 copies">
##ALT=<ID=CN111,Description="Copy number allele: 111 copies">
##ALT=<ID=CN112,Description="Copy number allele: 112 copies">
##ALT=<ID=CN113,Description="Copy number allele: 113 copies">
##ALT=<ID=CN114,Description="Copy number allele: 114 copies">
##ALT=<ID=CN115,Description="Copy number allele: 115 copies">
##ALT=<ID=CN116,Description="Copy number allele: 116 copies">
##ALT=<ID=CN117,Description="Copy number allele: 117 copies">
##ALT=<ID=CN118,Description="Copy number allele: 118 copies">
##ALT=<ID=CN119,Description="Copy number allele: 119 copies">
##ALT=<ID=CN120,Description="Copy number allele: 120 copies">
##ALT=<ID=CN121,Description="Copy number allele: 121 copies">
##ALT=<ID=CN122,Description="Copy number allele: 122 copies">
##ALT=<ID=CN123,Description="Copy number allele: 123 copies">
##ALT=<ID=CN124,Description="Copy number allele: 124 copies">
##INFO=<ID=CIEND,Number=2,Type=Integer,Description="Confidence interval around END for imprecise variants">
##INFO=<ID=CIPOS,Number=2,Type=Integer,Description="Confidence interval around POS for imprecise variants">
##INFO=<ID=CS,Number=1,Type=String,Description="Source call set.">
##INFO=<ID=END,Number=1,Type=Integer,Description="End coordinate of this variant">
##INFO=<ID=IMPRECISE,Number=0,Type=Flag,Description="Imprecise structural variation">
##INFO=<ID=MC,Number=.,Type=String,Description="Merged calls.">
##INFO=<ID=MEINFO,Number=4,Type=String,Description="Mobile element info of the form NAME,START,END<POLARITY; If there is only 5' OR 3' support for this call, will be NULL NULL for START and END">
##INFO=<ID=MEND,Number=1,Type=Integer,Description="Mitochondrial end coordinate of inserted sequence">
##INFO=<ID=MLEN,Number=1,Type=Integer,Description="Estimated length of mitochondrial insert">
##INFO=<ID=MSTART,Number=1,Type=Integer,Description="Mitochondrial start coordinate of inserted sequence">
##INFO=<ID=SVLEN,Number=.,Type=Integer,Description="SV length. It is only calculated for structural variation MEIs. For other types of SVs; one may calculate the SV length by INFO:END-START+1, or by finding the difference between lengthes of REF and ALT alleles">
##INFO=<ID=SVTYPE,Number=1,Type=String,Description="Type of structural variant">
##INFO=<ID=TSD,Number=1,Type=String,Description="Precise Target Site Duplication for bases, if unknown, value will be NULL">
##INFO=<ID=AC,Number=A,Type=Integer,Description="Total number of alternate alleles in called genotypes">
##INFO=<ID=AF,Number=A,Type=Float,Description="Estimated allele frequency in the range (0,1)">
##INFO=<ID=NS,Number=1,Type=Integer,Description="Number of samples with data">
##INFO=<ID=AN,Number=1,Type=Integer,Description="Total number of alleles in called genotypes">
##INFO=<ID=EAS_AF,Number=A,Type=Float,Description="Allele frequency in the EAS populations calculated from AC and AN, in the range (0,1)">
##INFO=<ID=EUR_AF,Number=A,Type=Float,Description="Allele frequency in the EUR populations calculated from AC and AN, in the range (0,1)">
##INFO=<ID=AFR_AF,Number=A,Type=Float,Description="Allele frequency in the AFR populations calculated from AC and AN, in the range (0,1)">
##INFO=<ID=AMR_AF,Number=A,Type=Float,Description="Allele frequency in the AMR populations calculated from AC and AN, in the range (0,1)">
##INFO=<ID=SAS_AF,Number=A,Type=Float,Description="Allele frequency in the SAS populations calculated from AC and AN, in the range (0,1)">
##INFO=<ID=DP,Number=1,Type=Integer,Description="Total read depth; only low coverage data were counted towards the DP, exome data were not used">
##INFO=<ID=AA,Number=1,Type=String,Description="Ancestral Allele. Format: AA|REF|ALT|IndelType. AA: Ancestral allele, REF:Reference Allele, ALT:Alternate Allele, IndelType:Type of Indel (REF, ALT and IndelType are only defined for indels)">
##INFO=<ID=VT,Number=.,Type=String,Description="indicates what type of variant the line represents">
##INFO=<ID=EX_TARGET,Number=0,Type=Flag,Description="indicates whether a variant is within the exon pull down target boundaries">
##INFO=<ID=MULTI_ALLELIC,Number=0,Type=Flag,Description="indicates whether a site is multi-allelic">
#CHROM	POS	ID	REF	ALT	QUAL	FILTER	INFO
15	40067241	rs62004808	C	G	100	PASS	AC=1863;AF=0.372005;AN=5008;NS=2504;DP=20402;EAS_AF=0.2192;AMR_AF=0.5447;AFR_AF=0.3502;EUR_AF=0.4891;SAS_AF=0.316;AA=C|||;VT=SNP
15	40067789	rs34320375	C	T	100	PASS	AC=1665;AF=0.332468;AN=5008;NS=2504;DP=18681;EAS_AF=0.2183;AMR_AF=0.5303;AFR_AF=0.2209;EUR_AF=0.4851;SAS_AF=0.3037;AA=C|||;VT=SNP
15	40067968	rs2638012	G	A	100	PASS	AC=1059;AF=0.211462;AN=5008;NS=2504;DP=15845;EAS_AF=0.249;AMR_AF=0.1225;AFR_AF=0.3873;EUR_AF=0.0537;SAS_AF=0.1605;AA=G|||;VT=SNP
15	40069311	rs147885551	T	C	100	PASS	AC=37;AF=0.00738818;AN=5008;NS=2504;DP=16128;EAS_AF=0.0347;AMR_AF=0;AFR_AF=0;EUR_AF=0;SAS_AF=0.002;AA=T|||;VT=SNP
15	40069504	rs35652496	C	T	100	PASS	AC=1333;AF=0.266174;AN=5008;NS=2504;DP=18348;EAS_AF=0.2192;AMR_AF=0.464;AFR_AF=0.1029;EUR_AF=0.4026;SAS_AF=0.2546;AA=C|||;VT=SNP
15	40070258	rs2029584	G	A	100	PASS	AC=1720;AF=0.34345;AN=5008;NS=2504;DP=20721;EAS_AF=0.2192;AMR_AF=0.5317;AFR_AF=0.2617;EUR_AF=0.4841;SAS_AF=0.3037;AA=A|||;VT=SNP
15	40070492	rs1688087	A	G	100	PASS	AC=2912;AF=0.58147;AN=5008;NS=2504;DP=19630;EAS_AF=0.4692;AMR_AF=0.6671;AFR_AF=0.7307;EUR_AF=0.5408;SAS_AF=0.4765;AA=G|||;VT=SNP
15	40070515	rs12439384	G	A	100	PASS	AC=846;AF=0.16893;AN=5008;NS=2504;DP=18904;EAS_AF=0.248;AMR_AF=0.111;AFR_AF=0.2542;EUR_AF=0.0427;SAS_AF=0.1431;AA=G|||;VT=SNP
15	40070771	rs1491625	A	T	100	PASS	AC=998;AF=0.199281;AN=5008;NS=2504;DP=16819;EAS_AF=0.249;AMR_AF=0.1225;AFR_AF=0.3419;EUR_AF=0.0527;SAS_AF=0.1605;AA=A|||;VT=SNP
15	40070901	rs1491624	G	A	100	PASS	AC=1333;AF=0.266174;AN=5008;NS=2504;DP=15273;EAS_AF=0.2192;AMR_AF=0.4654;AFR_AF=0.1021;EUR_AF=0.4026;SAS_AF=0.2546;AA=G|||;VT=SNP
15	40071250	rs145927097	C	A	100	PASS	AC=37;AF=0.00738818;AN=5008;NS=2504;DP=14637;EAS_AF=0.0367;AMR_AF=0;AFR_AF=0;EUR_AF=0;SAS_AF=0;AA=C|||;VT=SNP
15	40071730	rs4924391	T	A	100	PASS	AC=2912;AF=0.58147;AN=5008;NS=2504;DP=17353;EAS_AF=0.4692;AMR_AF=0.6671;AFR_AF=0.7315;EUR_AF=0.5398;SAS_AF=0.4765;AA=A|||;VT=SNP
15	40071959	rs4924392	T	C	100	PASS	AC=936;AF=0.186901;AN=5008;NS=2504;DP=16360;EAS_AF=0.1915;AMR_AF=0.3617;AFR_AF=0.1831;EUR_AF=0.1123;SAS_AF=0.1401;AA=T|||;VT=SNP
15	40072311	rs2576929	T	C	100	PASS	AC=2864;AF=0.571885;AN=5008;NS=2504;DP=16774;EAS_AF=0.4702;AMR_AF=0.6599;AFR_AF=0.7231;EUR_AF=0.5189;SAS_AF=0.4642;AA=C|||;VT=SNP
15	40072491	rs2631717	G	A	100	PASS	AC=2210;AF=0.441294;AN=5008;NS=2504;DP=15123;EAS_AF=0.2054;AMR_AF=0.5187;AFR_AF=0.7057;EUR_AF=0.4185;SAS_AF=0.2955;AA=G|||;VT=SNP
15	40072529	rs73397128	C	T	100	PASS	AC=814;AF=0.16254;AN=5008;NS=2504;DP=14526;EAS_AF=0.2639;AMR_AF=0.1974;AFR_AF=0.1634;EUR_AF=0.0497;SAS_AF=0.1483;AA=C|||;VT=SNP
15	40072779	rs12594027	C	T	100	PASS	AC=630;AF=0.125799;AN=5008;NS=2504;DP=17021;EAS_AF=0.254;AMR_AF=0.085;AFR_AF=0.1536;EUR_AF=0.007;SAS_AF=0.1074;AA=C|||;VT=SNP
15	40072829	rs8026892	T	C	100	PASS	AC=940;AF=0.1877;AN=5008;NS=2504;DP=16752;EAS_AF=0.1944;AMR_AF=0.3833;AFR_AF=0.0779;EUR_AF=0.164;SAS_AF=0.2147;AA=T|||;VT=SNP
15	40073009	rs12594113	G	A	100	PASS	AC=609;AF=0.121605;AN=5008;NS=2504;DP=14490;EAS_AF=0.2401;AMR_AF=0.0821;AFR_AF=0.1513;EUR_AF=0.006;SAS_AF=0.1063;AA=G|||;VT=SNP
15	40074345	rs58312028	G	C	100	PASS	AC=1046;AF=0.208866;AN=5008;NS=2504;DP=15842;EAS_AF=0.1905;AMR_AF=0.3429;AFR_AF=0.3018;EUR_AF=0.0716;SAS_AF=0.1483;AA=C|||;VT=SNP
15	40075359	rs72727102	C	G	100	PASS	AC=329;AF=0.0656949;AN=5008;NS=2504;DP=19022;EAS_AF=0.0069;AMR_AF=0.0634;AFR_AF=0.0756;EUR_AF=0.0964;SAS_AF=0.0828;AA=C|||;VT=SNP
15	40075764	rs73397133	A	G	100	PASS	AC=791;AF=0.157947;AN=5008;NS=2504;DP=20839;EAS_AF=0.1895;AMR_AF=0.3285;AFR_AF=0.1172;EUR_AF=0.0706;SAS_AF=0.1493;AA=A|||;VT=SNP
15	40076015	rs66496275	T	A	100	PASS	AC=2987;AF=0.596446;AN=5008;NS=2504;DP=21816;EAS_AF=0.4593;AMR_AF=0.6787;AFR_AF=0.7663;EUR_AF=0.5447;SAS_AF=0.5031;AA=A|||;VT=SNP
15	40076034	rs34943556	A	G	100	PASS	AC=2967;AF=0.592452;AN=5008;NS=2504;DP=21907;EAS_AF=0.4593;AMR_AF=0.6758;AFR_AF=0.7534;EUR_AF=0.5437;SAS_AF=0.5031;AA=G|||;VT=SNP
15	40077948	rs1027232	C	A	100	PASS	AC=925;AF=0.184704;AN=5008;NS=2504;DP=19796;EAS_AF=0.1895;AMR_AF=0.3357;AFR_AF=0.2141;EUR_AF=0.0716;SAS_AF=0.1493;AA=A|||;VT=SNP
15	40079390	rs592172	A	G	100	PASS	AC=3141;AF=0.627196;AN=5008;NS=2504;DP=11501;EAS_AF=0.4732;AMR_AF=0.6888;AFR_AF=0.8638;EUR_AF=0.5487;SAS_AF=0.5031;AA=N|||;VT=SNP
15	40079742	rs7165244	T	C	100	PASS	AC=1241;AF=0.247804;AN=5008;NS=2504;DP=18997;EAS_AF=0.4266;AMR_AF=0.402;AFR_AF=0.1679;EUR_AF=0.0716;SAS_AF=0.2434;AA=T|||;VT=SNP
15	40080045	rs594863	G	A	100	PASS	AC=2958;AF=0.590655;AN=5008;NS=2504;DP=20697;EAS_AF=0.4474;AMR_AF=0.6787;AFR_AF=0.761;EUR_AF=0.5467;SAS_AF=0.4908;AA=A|||;VT=SNP
15	40080163	rs10520152	A	G	100	PASS	AC=328;AF=0.0654952;AN=5008;NS=2504;DP=20797;EAS_AF=0.0069;AMR_AF=0.0634;AFR_AF=0.0741;EUR_AF=0.0974;SAS_AF=0.0828;AA=A|||;VT=SNP
15	40080486	rs138019336	G	A	100	PASS	AC=76;AF=0.0151757;AN=5008;NS=2504;DP=19622;EAS_AF=0.0208;AMR_AF=0.0014;AFR_AF=0;EUR_AF=0;SAS_AF=0.0552;AA=G|||;VT=SNP
15	40080692	rs10520153	G	A	100	PASS	AC=1281;AF=0.255791;AN=5008;NS=2504;DP=20130;EAS_AF=0.0268;AMR_AF=0.2536;AFR_AF=0.292;EUR_AF=0.4652;SAS_AF=0.229;AA=G|||;VT=SNP
15	40081435	rs620407	A	T	100	PASS	AC=2967;AF=0.592452;AN=5008;NS=2504;DP=18315;EAS_AF=0.4474;AMR_AF=0.6787;AFR_AF=0.7685;EUR_AF=0.5457;SAS_AF=0.4908;AA=T|||;VT=SNP
15	40082066	rs6492919	A	C	100	PASS	AC=2708;AF=0.540735;AN=5008;NS=2504;DP=21740;EAS_AF=0.4712;AMR_AF=0.6657;AFR_AF=0.5711;EUR_AF=0.5437;SAS_AF=0.4796;AA=C|||;VT=SNP
15	40082110	rs606927	A	G	100	PASS	AC=2962;AF=0.591454;AN=5008;NS=2504;DP=22136;EAS_AF=0.4722;AMR_AF=0.6787;AFR_AF=0.7428;EUR_AF=0.5477;SAS_AF=0.4928;AA=G|||;VT=SNP
15	40085637	rs16952190	C	T	100	PASS	AC=1387;AF=0.276957;AN=5008;NS=2504;DP=16618;EAS_AF=0.1776;AMR_AF=0.1816;AFR_AF=0.2943;EUR_AF=0.3002;SAS_AF=0.3998;AA=C|||;VT=SNP
15	40088314	rs4923840	G	A	100	PASS	AC=759;AF=0.151558;AN=5008;NS=2504;DP=20836;EAS_AF=0.0089;AMR_AF=0.183;AFR_AF=0.0787;EUR_AF=0.3738;SAS_AF=0.1462;AA=G|||;VT=SNP
15	40088761	rs683676	C	T	100	PASS	AC=2537;AF=0.506589;AN=5008;NS=2504;DP=21362;EAS_AF=0.374;AMR_AF=0.6009;AFR_AF=0.6369;EUR_AF=0.492;SAS_AF=0.4151;AA=c|||;VT=SNP
15	40089604	rs139101580	G	A	100	PASS	AC=14;AF=0.00279553;AN=5008;NS=2504;DP=23320;EAS_AF=0.0129;AMR_AF=0;AFR_AF=0;EUR_AF=0;SAS_AF=0.001;AA=g|||;VT=SNP
15	40090276	rs12900859	T	C	100	PASS	AC=1555;AF=0.310503;AN=5008;NS=2504;DP=21522;EAS_AF=0.2817;AMR_AF=0.3415;AFR_AF=0.1634;EUR_AF=0.502;SAS_AF=0.32;AA=T|||;VT=SNP
15	40091344	rs80233501	C	T	100	PASS	AC=552;AF=0.110224;AN=5008;NS=2504;DP=18158;EAS_AF=0.1756;AMR_AF=0.0504;AFR_AF=0.1483;EUR_AF=0.0318;SAS_AF=0.1145;AA=C|||;VT=SNP
15	40092110	rs150423274	G	C	100	PASS	AC=27;AF=0.00539137;AN=5008;NS=2504;DP=19722;EAS_AF=0.0248;AMR_AF=0;AFR_AF=0;EUR_AF=0;SAS_AF=0.002;AA=G|||;VT=SNP
15	40092835	rs624191	A	G	100	PASS	AC=3437;AF=0.686302;AN=5008;NS=2504;DP=23255;EAS_AF=0.6567;AMR_AF=0.755;AFR_AF=0.7943;EUR_AF=0.6203;SAS_AF=0.59;AA=G|||;VT=SNP
15	40094564	rs17717859	C	T	100	PASS	AC=772;AF=0.154153;AN=5008;NS=2504;DP=18972;EAS_AF=0.0208;AMR_AF=0.1844;AFR_AF=0.0787;EUR_AF=0.3738;SAS_AF=0.1462;AA=C|||;VT=SNP
15	40094993	rs66610915	G	C	100	PASS	AC=587;AF=0.117212;AN=5008;NS=2504;DP=18691;EAS_AF=0.1597;AMR_AF=0.0548;AFR_AF=0.1755;EUR_AF=0.0368;SAS_AF=0.1217;AA=G|||;VT=SNP
15	40099769	rs66490630	T	C	100	PASS	AC=562;AF=0.11222;AN=5008;NS=2504;DP=12622;EAS_AF=0.1746;AMR_AF=0.0504;AFR_AF=0.1573;EUR_AF=0.0298;SAS_AF=0.1155;AA=T|||;VT=SNP
15	40103514	rs80103743	G	A	100	PASS	AC=49;AF=0.00978435;AN=5008;NS=2504;DP=13433;EAS_AF=0.0476;AMR_AF=0;AFR_AF=0;EUR_AF=0;SAS_AF=0.001;AA=G|||;VT=SNP
15	40103843	rs150512996	T	C	100	PASS	AC=41;AF=0.0081869;AN=5008;NS=2504;DP=16306;EAS_AF=0.0387;AMR_AF=0;AFR_AF=0.0008;EUR_AF=0;SAS_AF=0.001;AA=T|||;VT=SNP
15	40103845	rs112356992	T	C	100	PASS	AC=347;AF=0.0692891;AN=5008;NS=2504;DP=16247;EAS_AF=0.0397;AMR_AF=0.013;AFR_AF=0.2239;EUR_AF=0;SAS_AF=0.002;AA=T|||;VT=SNP
15	40103914	rs11070234	A	G	100	PASS	AC=2343;AF=0.467851;AN=5008;NS=2504;DP=15320;EAS_AF=0.6022;AMR_AF=0.4395;AFR_AF=0.239;EUR_AF=0.5954;SAS_AF=0.5276;AA=A|||;VT=SNP
15	40103944	rs149933220	C	T	100	PASS	AC=28;AF=0.00559105;AN=5008;NS=2504;DP=15257;EAS_AF=0.0228;AMR_AF=0.0029;AFR_AF=0.0015;EUR_AF=0;SAS_AF=0.001;AA=c|||;VT=SNP
15	40104233	rs1166777	G	T	100	PASS	AC=2556;AF=0.510383;AN=5008;NS=2504;DP=18266;EAS_AF=0.3135;AMR_AF=0.6023;AFR_AF=0.7148;EUR_AF=0.4841;SAS_AF=0.3988;AA=T|||;VT=SNP
15	40105205	rs2082939	G	A	100	PASS	AC=498;AF=0.0994409;AN=5008;NS=2504;DP=17725;EAS_AF=0.131;AMR_AF=0.0519;AFR_AF=0.1362;EUR_AF=0.0308;SAS_AF=0.1217;AA=G|||;VT=SNP
15	40108795	rs11858909	T	A	100	PASS	AC=2249;AF=0.449081;AN=5008;NS=2504;DP=18204;EAS_AF=0.4524;AMR_AF=0.6686;AFR_AF=0.2458;EUR_AF=0.5785;SAS_AF=0.4315;AA=T|||;VT=SNP
15	40110027	rs146881260	G	A	100	PASS	AC=37;AF=0.00738818;AN=5008;NS=2504;DP=19644;EAS_AF=0.0337;AMR_AF=0;AFR_AF=0;EUR_AF=0;SAS_AF=0.0031;AA=G|||;VT=SNP
15	40110189	rs1865754	A	G	100	PASS	AC=751;AF=0.14996;AN=5008;NS=2504;DP=20919;EAS_AF=0.1667;AMR_AF=0.3242;AFR_AF=0.1263;EUR_AF=0.0706;SAS_AF=0.1227;AA=A|||;VT=SNP
15	40110983	rs388571	C	G	100	PASS	AC=2771;AF=0.553315;AN=5008;NS=2504;DP=19029;EAS_AF=0.4573;AMR_AF=0.696;AFR_AF=0.5998;EUR_AF=0.5944;SAS_AF=0.4458;AA=G|||;VT=SNP
15	40111105	rs3784392	G	A	100	PASS	AC=753;AF=0.150359;AN=5008;NS=2504;DP=20506;EAS_AF=0.1667;AMR_AF=0.3242;AFR_AF=0.1278;EUR_AF=0.0706;SAS_AF=0.1227;AA=G|||;VT=SNP
15	40111438	rs172104	T	C	100	PASS	AC=3288;AF=0.65655;AN=5008;NS=2504;DP=19807;EAS_AF=0.6022;AMR_AF=0.7478;AFR_AF=0.736;EUR_AF=0.6252;SAS_AF=0.5726;AA=C|||;VT=SNP
15	40112158	rs676455	A	G	100	PASS	AC=3279;AF=0.654752;AN=5008;NS=2504;DP=23070;EAS_AF=0.5982;AMR_AF=0.7478;AFR_AF=0.736;EUR_AF=0.6252;SAS_AF=0.5675;AA=G|||;VT=SNP
15	40112790	rs275716	G	A	100	PASS	AC=3287;AF=0.65635;AN=5008;NS=2504;DP=18775;EAS_AF=0.6002;AMR_AF=0.745;AFR_AF=0.7413;EUR_AF=0.6223;SAS_AF=0.5716;AA=A|||;VT=SNP
15	40113107	rs275717	A	G	100	PASS	AC=3299;AF=0.658746;AN=5008;NS=2504;DP=19692;EAS_AF=0.5992;AMR_AF=0.7493;AFR_AF=0.7436;EUR_AF=0.6243;SAS_AF=0.5767;AA=G|||;VT=SNP
15	40113516	rs275718	G	A	100	PASS	AC=3284;AF=0.655751;AN=5008;NS=2504;DP=18684;EAS_AF=0.6012;AMR_AF=0.7478;AFR_AF=0.736;EUR_AF=0.6252;SAS_AF=0.5695;AA=G|||;VT=SNP
15	40113536	rs12438821	T	C	100	PASS	AC=752;AF=0.15016;AN=5008;NS=2504;DP=19141;EAS_AF=0.1667;AMR_AF=0.3242;AFR_AF=0.1278;EUR_AF=0.0706;SAS_AF=0.1217;AA=T|||;VT=SNP
15	40113599	rs275719	T	C	100	PASS	AC=3295;AF=0.657947;AN=5008;NS=2504;DP=18096;EAS_AF=0.6012;AMR_AF=0.7493;AFR_AF=0.7421;EUR_AF=0.6252;SAS_AF=0.5716;AA=G|||;VT=SNP
15	40114111	rs275720	A	T	100	PASS	AC=2576;AF=0.514377;AN=5008;NS=2504;DP=21322;EAS_AF=0.3095;AMR_AF=0.6037;AFR_AF=0.7186;EUR_AF=0.5;SAS_AF=0.4008;AA=T|||;VT=SNP
15	40114398	rs146838521	T	C	100	PASS	AC=25;AF=0.00499201;AN=5008;NS=2504;DP=21321;EAS_AF=0.0228;AMR_AF=0;AFR_AF=0;EUR_AF=0;SAS_AF=0.002;AA=T|||;VT=SNP
15	40115471	rs1865755	A	C	100	PASS	AC=1004;AF=0.200479;AN=5008;NS=2504;DP=21986;EAS_AF=0.1458;AMR_AF=0.0793;AFR_AF=0.4682;EUR_AF=0.0457;SAS_AF=0.1401;AA=A|||;VT=SNP
15	40115571	rs74656104	T	C	100	PASS	AC=65;AF=0.0129792;AN=5008;NS=2504;DP=20905;EAS_AF=0.0645;AMR_AF=0;AFR_AF=0;EUR_AF=0;SAS_AF=0;AA=T|||;VT=SNP
15	40115920	rs275721	A	C	100	PASS	AC=2583;AF=0.515775;AN=5008;NS=2504;DP=22637;EAS_AF=0.3234;AMR_AF=0.6037;AFR_AF=0.7133;EUR_AF=0.5;SAS_AF=0.4008;AA=C|||;VT=SNP
15	40116727	rs275754	T	C	100	PASS	AC=3053;AF=0.609625;AN=5008;NS=2504;DP=20346;EAS_AF=0.7371;AMR_AF=0.4654;AFR_AF=0.6029;EUR_AF=0.5338;SAS_AF=0.6677;AA=T|||;VT=SNP
15	40118033	rs148097525	C	A	100	PASS	AC=46;AF=0.0091853;AN=5008;NS=2504;DP=17533;EAS_AF=0.0456;AMR_AF=0;AFR_AF=0;EUR_AF=0;SAS_AF=0;AA=C|||;VT=SNP
15	40119703	rs183915	A	G	100	PASS	AC=4601;AF=0.91873;AN=5008;NS=2504;DP=18729;EAS_AF=0.9147;AMR_AF=0.9841;AFR_AF=0.8283;EUR_AF=0.9871;SAS_AF=0.9284;AA=G|||;VT=SNP
15	40120504	rs1836850	G	A	100	PASS	AC=1591;AF=0.317692;AN=5008;NS=2504;DP=19819;EAS_AF=0.1776;AMR_AF=0.5303;AFR_AF=0.2421;EUR_AF=0.4622;SAS_AF=0.2648;AA=G|||;VT=SNP
15	40120728	rs35649716	A	G	100	PASS	AC=823;AF=0.164337;AN=5008;NS=2504;DP=18996;EAS_AF=0.0069;AMR_AF=0.2003;AFR_AF=0.1157;EUR_AF=0.3847;SAS_AF=0.1401;AA=A|||;VT=SNP
15	40121121	rs28565083	G	C	100	PASS	AC=770;AF=0.153754;AN=5008;NS=2504;DP=21420;EAS_AF=0.1706;AMR_AF=0.33;AFR_AF=0.1271;EUR_AF=0.0775;SAS_AF=0.1258;AA=G|||;VT=SNP
15	40121575	rs35986028	C	T	100	PASS	AC=803;AF=0.160343;AN=5008;NS=2504;DP=19597;EAS_AF=0.0069;AMR_AF=0.1988;AFR_AF=0.1036;EUR_AF=0.3827;SAS_AF=0.1391;AA=C|||;VT=SNP
15	40121961	rs275752	T	G	100	PASS	AC=4611;AF=0.920727;AN=5008;NS=2504;DP=11215;EAS_AF=0.9147;AMR_AF=0.9856;AFR_AF=0.8351;EUR_AF=0.9871;SAS_AF=0.9284;AA=G|||;VT=SNP
15	40122373	rs770733	T	C	100	PASS	AC=4611;AF=0.920727;AN=5008;NS=2504;DP=14011;EAS_AF=0.9147;AMR_AF=0.9856;AFR_AF=0.8351;EUR_AF=0.9871;SAS_AF=0.9284;AA=C|||;VT=SNP
15	40122471	rs142157872	G	T	100	PASS	AC=46;AF=0.0091853;AN=5008;NS=2504;DP=17307;EAS_AF=0.0347;AMR_AF=0.0159;AFR_AF=0;EUR_AF=0;SAS_AF=0;AA=G|||;VT=SNP
15	40122533	rs78576210	C	T	100	PASS	AC=34;AF=0.00678914;AN=5008;NS=2504;DP=18656;EAS_AF=0.0327;AMR_AF=0;AFR_AF=0;EUR_AF=0.001;SAS_AF=0;AA=C|||;VT=SNP
15	40122591	rs138645238	G	A	100	PASS	AC=14;AF=0.00279553;AN=5008;NS=2504;DP=18641;EAS_AF=0.0129;AMR_AF=0;AFR_AF=0;EUR_AF=0;SAS_AF=0.001;AA=g|||;VT=SNP
15	40123292	rs17645613	C	A	100	PASS	AC=688;AF=0.13738;AN=5008;NS=2504;DP=21540;EAS_AF=0.006;AMR_AF=0.1671;AFR_AF=0.0998;EUR_AF=0.3091;SAS_AF=0.1258;AA=C|||;VT=SNP
15	40123349	rs17718330	T	C	100	PASS	AC=687;AF=0.137181;AN=5008;NS=2504;DP=20801;EAS_AF=0.006;AMR_AF=0.1657;AFR_AF=0.0998;EUR_AF=0.3091;SAS_AF=0.1258;AA=T|||;VT=SNP
15	40123715	rs77626196	G	A	100	PASS	AC=259;AF=0.0517173;AN=5008;NS=2504;DP=20269;EAS_AF=0.0853;AMR_AF=0.0058;AFR_AF=0.0719;EUR_AF=0.006;SAS_AF=0.0695;AA=G|||;VT=SNP
15	40124393	rs112549355	G	A	100	PASS	AC=889;AF=0.177516;AN=5008;NS=2504;DP=19815;EAS_AF=0.1726;AMR_AF=0.3646;AFR_AF=0.1293;EUR_AF=0.1511;SAS_AF=0.1421;AA=G|||;VT=SNP
15	40124730	rs35194933	T	C	100	PASS	AC=1583;AF=0.316094;AN=5008;NS=2504;DP=17564;EAS_AF=0.1786;AMR_AF=0.5317;AFR_AF=0.2337;EUR_AF=0.4602;SAS_AF=0.2679;AA=C|||;VT=SNP
15	40126543	rs275760	T	C	100	PASS	AC=4626;AF=0.923722;AN=5008;NS=2504;DP=17209;EAS_AF=0.9187;AMR_AF=0.987;AFR_AF=0.8419;EUR_AF=0.9871;SAS_AF=0.9294;AA=C|||;VT=SNP
15	40126643	rs4924393	T	C	100	PASS	AC=1852;AF=0.369808;AN=5008;NS=2504;DP=17122;EAS_AF=0.1865;AMR_AF=0.6297;AFR_AF=0.2579;EUR_AF=0.5726;SAS_AF=0.317;AA=T|||;VT=SNP
15	40127028	rs12442442	G	A	100	PASS	AC=507;AF=0.101238;AN=5008;NS=2504;DP=17413;EAS_AF=0.1806;AMR_AF=0.2795;AFR_AF=0.0023;EUR_AF=0.0298;SAS_AF=0.1002;AA=G|||;VT=SNP
15	40127409	rs11854663	T	C	100	PASS	AC=1006;AF=0.200879;AN=5008;NS=2504;DP=12891;EAS_AF=0.1815;AMR_AF=0.428;AFR_AF=0.1248;EUR_AF=0.1918;SAS_AF=0.1718;AA=T|||;VT=SNP
15	40127457	rs275759	A	G	100	PASS	AC=1341;AF=0.267772;AN=5008;NS=2504;DP=13701;EAS_AF=0.0149;AMR_AF=0.2205;AFR_AF=0.4667;EUR_AF=0.3926;SAS_AF=0.1646;AA=G|||;VT=SNP
15	40128313	rs12898218	T	C	100	PASS	AC=866;AF=0.172923;AN=5008;NS=2504;DP=20163;EAS_AF=0.0119;AMR_AF=0.1988;AFR_AF=0.143;EUR_AF=0.3787;SAS_AF=0.1493;AA=A|||;VT=SNP
15	40129204	rs10520154	A	C	100	PASS	AC=895;AF=0.178714;AN=5008;NS=2504;DP=20245;EAS_AF=0.0119;AMR_AF=0.2003;AFR_AF=0.1445;EUR_AF=0.3917;SAS_AF=0.1626;AA=A|||;VT=SNP
15	40129917	rs62002486	C	T	100	PASS	AC=989;AF=0.197484;AN=5008;NS=2504;DP=21926;EAS_AF=0.1806;AMR_AF=0.4251;AFR_AF=0.1225;EUR_AF=0.1869;SAS_AF=0.1656;AA=C|||;VT=SNP
15	40130094	rs183916	T	C	100	PASS	AC=1345;AF=0.26857;AN=5008;NS=2504;DP=17764;EAS_AF=0.0149;AMR_AF=0.2219;AFR_AF=0.469;EUR_AF=0.3946;SAS_AF=0.1626;AA=C|||;VT=SNP
15	40130951	rs35257258	G	A	100	PASS	AC=862;AF=0.172125;AN=5008;NS=2504;DP=19319;EAS_AF=0.0109;AMR_AF=0.1974;AFR_AF=0.143;EUR_AF=0.3787;SAS_AF=0.1472;AA=G|||;VT=SNP
15	40131224	rs2164483	T	C	100	PASS	AC=2204;AF=0.440096;AN=5008;NS=2504;DP=20499;EAS_AF=0.6806;AMR_AF=0.3386;AFR_AF=0.2179;EUR_AF=0.4056;SAS_AF=0.6002;AA=T|||;VT=SNP
15	40132258	rs1166731	C	T	100	PASS	AC=1344;AF=0.268371;AN=5008;NS=2504;DP=21360;EAS_AF=0.0149;AMR_AF=0.2219;AFR_AF=0.4682;EUR_AF=0.3946;SAS_AF=0.1626;AA=T|||;VT=SNP
15	40132640	rs1968002	A	G	100	PASS	AC=2229;AF=0.445088;AN=5008;NS=2504;DP=17300;EAS_AF=0.6806;AMR_AF=0.3689;AFR_AF=0.2186;EUR_AF=0.4085;SAS_AF=0.6002;AA=A|||;VT=SNP
15	40133225	rs62002488	C	G	100	PASS	AC=897;AF=0.179113;AN=5008;NS=2504;DP=16942;EAS_AF=0.0169;AMR_AF=0.2003;AFR_AF=0.1437;EUR_AF=0.3917;SAS_AF=0.1605;AA=C|||;VT=SNP
15	40133353	rs4924394	T	G	100	PASS	AC=1013;AF=0.202276;AN=5008;NS=2504;DP=17992;EAS_AF=0.1806;AMR_AF=0.4251;AFR_AF=0.1407;EUR_AF=0.1869;SAS_AF=0.1656;AA=T|||;VT=SNP
15	40135436	rs41418150	C	G	100	PASS	AC=868;AF=0.173323;AN=5008;NS=2504;DP=19156;EAS_AF=0.0109;AMR_AF=0.1988;AFR_AF=0.1452;EUR_AF=0.3787;SAS_AF=0.1493;AA=C|||;VT=SNP
15	40135854	rs440383	G	A	100	PASS	AC=1349;AF=0.269369;AN=5008;NS=2504;DP=19591;EAS_AF=0.0149;AMR_AF=0.2233;AFR_AF=0.4697;EUR_AF=0.3946;SAS_AF=0.1646;AA=G|||;VT=SNP
15	40136368	rs275757	C	T	100	PASS	AC=1346;AF=0.26877;AN=5008;NS=2504;DP=17723;EAS_AF=0.0149;AMR_AF=0.2219;AFR_AF=0.4697;EUR_AF=0.3946;SAS_AF=0.1626;AA=T|||;VT=SNP
15	40136737	rs7181712	T	A	100	PASS	AC=988;AF=0.197284;AN=5008;NS=2504;DP=15901;EAS_AF=0.1806;AMR_AF=0.4251;AFR_AF=0.1218;EUR_AF=0.1869;SAS_AF=0.1656;AA=T|||;VT=SNP
15	40136900	rs435224	C	G	100	PASS	AC=4562;AF=0.910942;AN=5008;NS=2504;DP=19039;EAS_AF=0.876;AMR_AF=0.9856;AFR_AF=0.8275;EUR_AF=0.9871;SAS_AF=0.9284;AA=G|||;VT=SNP
15	40136928	rs11855441	C	T	100	PASS	AC=1007;AF=0.201078;AN=5008;NS=2504;DP=18527;EAS_AF=0.1806;AMR_AF=0.4222;AFR_AF=0.1399;EUR_AF=0.1839;SAS_AF=0.1656;AA=C|||;VT=SNP
15	40137015	rs3784391	A	G	100	PASS	AC=2210;AF=0.441294;AN=5008;NS=2504;DP=19111;EAS_AF=0.6806;AMR_AF=0.3429;AFR_AF=0.2179;EUR_AF=0.4085;SAS_AF=0.6002;AA=A|||;VT=SNP
15	40137656	rs34111687	C	T	100	PASS	AC=865;AF=0.172724;AN=5008;NS=2504;DP=19124;EAS_AF=0.0109;AMR_AF=0.1988;AFR_AF=0.1445;EUR_AF=0.3787;SAS_AF=0.1472;AA=c|||;VT=SNP
15	40137935	rs117814690	G	C	100	PASS	AC=59;AF=0.0117812;AN=5008;NS=2504;DP=20107;EAS_AF=0.0585;AMR_AF=0;AFR_AF=0;EUR_AF=0;SAS_AF=0;AA=G|||;VT=SNP
15	40138819	rs4923842	A	G	100	PASS	AC=512;AF=0.102236;AN=5008;NS=2504;DP=18357;EAS_AF=0.1806;AMR_AF=0.2824;AFR_AF=0.0023;EUR_AF=0.0338;SAS_AF=0.0992;AA=A|||;VT=SNP
15	40139017	rs4923843	T	C	100	PASS	AC=987;AF=0.197085;AN=5008;NS=2504;DP=16522;EAS_AF=0.1806;AMR_AF=0.4251;AFR_AF=0.121;EUR_AF=0.1869;SAS_AF=0.1656;AA=T|||;VT=SNP
15	40139420	rs2412449	G	A	100	PASS	AC=979;AF=0.195487;AN=5008;NS=2504;DP=17380;EAS_AF=0.0119;AMR_AF=0.2046;AFR_AF=0.2057;EUR_AF=0.3917;SAS_AF=0.1626;AA=A|||;VT=SNP
15	40142337	rs1166729	A	G	100	PASS	AC=2344;AF=0.468051;AN=5008;NS=2504;DP=21509;EAS_AF=0.1964;AMR_AF=0.6571;AFR_AF=0.5719;EUR_AF=0.5974;SAS_AF=0.3405;AA=G|||;VT=SNP
15	40142566	rs35379877	C	T	100	PASS	AC=816;AF=0.162939;AN=5008;NS=2504;DP=21620;EAS_AF=0.0109;AMR_AF=0.1988;AFR_AF=0.1029;EUR_AF=0.3817;SAS_AF=0.1503;AA=C|||;VT=SNP
15	40142936	rs76832906	T	G	100	PASS	AC=528;AF=0.105431;AN=5008;NS=2504;DP=20347;EAS_AF=0.1815;AMR_AF=0.2839;AFR_AF=0.003;EUR_AF=0.0398;SAS_AF=0.1063;AA=T|||;VT=SNP
15	40143161	rs62002492	T	C	100	PASS	AC=1015;AF=0.202676;AN=5008;NS=2504;DP=19301;EAS_AF=0.1815;AMR_AF=0.4337;AFR_AF=0.1218;EUR_AF=0.1998;SAS_AF=0.1728;AA=T|||;VT=SNP
15	40143645	rs78092957	A	T	100	PASS	AC=1017;AF=0.203075;AN=5008;NS=2504;DP=20472;EAS_AF=0.1815;AMR_AF=0.4337;AFR_AF=0.1256;EUR_AF=0.1968;SAS_AF=0.1728;AA=A|||;VT=SNP
15	40143910	rs275729	G	A	100	PASS	AC=4572;AF=0.912939;AN=5008;NS=2504;DP=22103;EAS_AF=0.876;AMR_AF=0.9856;AFR_AF=0.8343;EUR_AF=0.9881;SAS_AF=0.9284;AA=A|||;VT=SNP
15	40144240	rs8030833	G	A	100	PASS	AC=2191;AF=0.4375;AN=5008;NS=2504;DP=20525;EAS_AF=0.6796;AMR_AF=0.3271;AFR_AF=0.2352;EUR_AF=0.3907;SAS_AF=0.5879;AA=G|||;VT=SNP
15	40144363	rs61652975	A	G	100	PASS	AC=306;AF=0.0611022;AN=5008;NS=2504;DP=20205;EAS_AF=0.1141;AMR_AF=0.0043;AFR_AF=0.1036;EUR_AF=0;SAS_AF=0.0521;AA=A|||;VT=SNP
15	40145314	rs28624789	C	T	100	PASS	AC=2226;AF=0.444489;AN=5008;NS=2504;DP=19605;EAS_AF=0.6796;AMR_AF=0.3271;AFR_AF=0.2625;EUR_AF=0.3897;SAS_AF=0.5879;AA=C|||;VT=SNP
15	40146072	rs275730	G	A	100	PASS	AC=4878;AF=0.974042;AN=5008;NS=2504;DP=16978;EAS_AF=0.9901;AMR_AF=0.9899;AFR_AF=0.938;EUR_AF=0.9881;SAS_AF=0.9806;AA=A|||;VT=SNP
15	40146424	rs139135335	G	A	100	PASS	AC=45;AF=0.00898562;AN=5008;NS=2504;DP=17538;EAS_AF=0.0437;AMR_AF=0.0014;AFR_AF=0;EUR_AF=0;SAS_AF=0;AA=G|||;VT=SNP
15	40146512	rs11070235	A	G	100	PASS	AC=1014;AF=0.202476;AN=5008;NS=2504;DP=18804;EAS_AF=0.1815;AMR_AF=0.4337;AFR_AF=0.1218;EUR_AF=0.1978;SAS_AF=0.1738;AA=A|||;VT=SNP
15	40146948	rs813994	G	C	100	PASS	AC=1139;AF=0.227436;AN=5008;NS=2504;DP=17928;EAS_AF=0.0149;AMR_AF=0.219;AFR_AF=0.3109;EUR_AF=0.3976;SAS_AF=0.1646;AA=G|||;VT=SNP
15	40147127	rs62002493	C	T	100	PASS	AC=1032;AF=0.20607;AN=5008;NS=2504;DP=16369;EAS_AF=0.1766;AMR_AF=0.4337;AFR_AF=0.1392;EUR_AF=0.1998;SAS_AF=0.1718;AA=C|||;VT=SNP
15	40147182	rs35744719	T	C	100	PASS	AC=424;AF=0.0846645;AN=5008;NS=2504;DP=18001;EAS_AF=0.2321;AMR_AF=0.0461;AFR_AF=0.0015;EUR_AF=0.0179;SAS_AF=0.1411;AA=T|||;VT=SNP
15	40148563	rs275714	C	T	100	PASS	AC=4573;AF=0.913139;AN=5008;NS=2504;DP=24283;EAS_AF=0.876;AMR_AF=0.9856;AFR_AF=0.8351;EUR_AF=0.9881;SAS_AF=0.9284;AA=T|||;VT=SNP
15	40148915	rs1436274	C	T	100	PASS	AC=1006;AF=0.200879;AN=5008;NS=2504;DP=25018;EAS_AF=0.1766;AMR_AF=0.4337;AFR_AF=0.121;EUR_AF=0.1978;SAS_AF=0.1718;AA=C|||;VT=SNP
15	40149142	rs35021776	T	C	100	PASS	AC=874;AF=0.174521;AN=5008;NS=2504;DP=21952;EAS_AF=0.0159;AMR_AF=0.2003;AFR_AF=0.1422;EUR_AF=0.3817;SAS_AF=0.1503;AA=T|||;VT=SNP
15	40150301	rs169328	G	C	100	PASS	AC=4012;AF=0.801118;AN=5008;NS=2504;DP=16032;EAS_AF=0.8224;AMR_AF=0.5821;AFR_AF=0.8775;EUR_AF=0.8072;SAS_AF=0.8252;AA=C|||;VT=SNP
15	40151470	rs7164392	T	C	100	PASS	AC=3940;AF=0.786741;AN=5008;NS=2504;DP=16730;EAS_AF=0.8274;AMR_AF=0.5821;AFR_AF=0.8389;EUR_AF=0.7982;SAS_AF=0.8078;AA=C|||;VT=SNP
15	40151599	rs12901508	C	T	100	PASS	AC=3917;AF=0.782149;AN=5008;NS=2504;DP=17761;EAS_AF=0.8274;AMR_AF=0.5807;AFR_AF=0.8222;EUR_AF=0.7982;SAS_AF=0.8078;AA=T|||;VT=SNP
15	40151740	rs12901927	G	C	100	PASS	AC=974;AF=0.194489;AN=5008;NS=2504;DP=20483;EAS_AF=0.0169;AMR_AF=0.2161;AFR_AF=0.2201;EUR_AF=0.3748;SAS_AF=0.1421;AA=G|||;VT=SNP
15	40152650	rs6492920	T	C	100	PASS	AC=273;AF=0.0545128;AN=5008;NS=2504;DP=21590;EAS_AF=0.1131;AMR_AF=0.0043;AFR_AF=0.0787;EUR_AF=0;SAS_AF=0.0532;AA=T|||;VT=SNP
15	40152876	rs111543262	T	C	100	PASS	AC=136;AF=0.0271565;AN=5008;NS=2504;DP=21114;EAS_AF=0.0099;AMR_AF=0.0058;AFR_AF=0.0696;EUR_AF=0.0099;SAS_AF=0.0204;AA=T|||;VT=SNP
15	40153286	rs166703	T	C	100	PASS	AC=4175;AF=0.833666;AN=5008;NS=2504;DP=18417;EAS_AF=0.8274;AMR_AF=0.6974;AFR_AF=0.7784;EUR_AF=0.9463;SAS_AF=0.8957;AA=C|||;VT=SNP
15	40153419	rs275749	A	G	100	PASS	AC=564;AF=0.11262;AN=5008;NS=2504;DP=19510;EAS_AF=0.124;AMR_AF=0.0187;AFR_AF=0.2587;EUR_AF=0.0109;SAS_AF=0.0746;AA=A|||;VT=SNP
15	40153847	rs275747	T	C	100	PASS	AC=3885;AF=0.775759;AN=5008;NS=2504;DP=19491;EAS_AF=0.8175;AMR_AF=0.6758;AFR_AF=0.6218;EUR_AF=0.9115;SAS_AF=0.8722;AA=T|||;VT=SNP
15	40153934	rs166702	G	A	100	PASS	AC=2929;AF=0.584864;AN=5008;NS=2504;DP=18675;EAS_AF=0.6815;AMR_AF=0.4726;AFR_AF=0.5053;EUR_AF=0.5606;SAS_AF=0.6973;AA=A|||;VT=SNP
15	40154128	rs16969944	A	G	100	PASS	AC=434;AF=0.0866613;AN=5008;NS=2504;DP=18546;EAS_AF=0.121;AMR_AF=0.0101;AFR_AF=0.1861;EUR_AF=0.0099;SAS_AF=0.0501;AA=A|||;VT=SNP
15	40154164	rs11070236	A	C	100	PASS	AC=2947;AF=0.588458;AN=5008;NS=2504;DP=17704;EAS_AF=0.7589;AMR_AF=0.4827;AFR_AF=0.4221;EUR_AF=0.5577;SAS_AF=0.7444;AA=A|||;VT=SNP
15	40154189	rs1865751	C	T	100	PASS	AC=3868;AF=0.772364;AN=5008;NS=2504;DP=16878;EAS_AF=0.6984;AMR_AF=0.6945;AFR_AF=0.7148;EUR_AF=0.9195;SAS_AF=0.8303;AA=C|||;VT=SNP
15	40154222	rs146597398	G	A	100	PASS	AC=78;AF=0.0155751;AN=5008;NS=2504;DP=17007;EAS_AF=0.0149;AMR_AF=0;AFR_AF=0.0287;EUR_AF=0.0099;SAS_AF=0.0153;AA=A|||;VT=SNP
15	40154253	rs12593001	G	C	100	PASS	AC=2606;AF=0.520367;AN=5008;NS=2504;DP=17236;EAS_AF=0.7927;AMR_AF=0.3559;AFR_AF=0.3933;EUR_AF=0.4105;SAS_AF=0.6411;AA=G|||;VT=SNP
15	40154938	rs275746	G	C	100	PASS	AC=1301;AF=0.259784;AN=5008;NS=2504;DP=20421;EAS_AF=0.3423;AMR_AF=0.1239;AFR_AF=0.3623;EUR_AF=0.0636;SAS_AF=0.3344;AA=C|||;VT=SNP
15	40155718	rs8027339	A	C	100	PASS	AC=1192;AF=0.238019;AN=5008;NS=2504;DP=11062;EAS_AF=0.2589;AMR_AF=0.4193;AFR_AF=0.149;EUR_AF=0.2068;SAS_AF=0.2403;AA=A|||;VT=SNP
15	40155759	rs8027511	C	A	100	PASS	AC=838;AF=0.167332;AN=5008;NS=2504;DP=11963;EAS_AF=0.2589;AMR_AF=0.2954;AFR_AF=0.1188;EUR_AF=0.0606;SAS_AF=0.1575;AA=C|||;VT=SNP
15	40157314	rs2117975	G	A	100	PASS	AC=544;AF=0.108626;AN=5008;NS=2504;DP=17097;EAS_AF=0.0704;AMR_AF=0.1066;AFR_AF=0.1271;EUR_AF=0.1143;SAS_AF=0.1186;AA=G|||;VT=SNP
15	40157989	rs57961139	T	C	100	PASS	AC=1121;AF=0.223842;AN=5008;NS=2504;DP=19992;EAS_AF=0.2659;AMR_AF=0.2911;AFR_AF=0.3533;EUR_AF=0.0447;SAS_AF=0.1421;AA=T|||;VT=SNP
15	40158127	rs72729433	C	T	100	PASS	AC=146;AF=0.0291534;AN=5008;NS=2504;DP=16807;EAS_AF=0.0417;AMR_AF=0.0591;AFR_AF=0.0023;EUR_AF=0.0457;SAS_AF=0.0143;AA=T|||;VT=SNP
15	40158131	rs62002495	G	A	100	PASS	AC=797;AF=0.159145;AN=5008;NS=2504;DP=16670;EAS_AF=0.0228;AMR_AF=0.1801;AFR_AF=0.1558;EUR_AF=0.332;SAS_AF=0.1115;AA=G|||;VT=SNP
15	40158327	rs275742	T	C	100	PASS	AC=1842;AF=0.367812;AN=5008;NS=2504;DP=16597;EAS_AF=0.5109;AMR_AF=0.4035;AFR_AF=0.2995;EUR_AF=0.2256;SAS_AF=0.4335;AA=T|||;VT=SNP
15	40158416	rs142518469	A	G	100	PASS	AC=61;AF=0.0121805;AN=5008;NS=2504;DP=15799;EAS_AF=0.0397;AMR_AF=0.0288;AFR_AF=0.0008;EUR_AF=0;SAS_AF=0;AA=A|||;VT=SNP
15	40158905	rs76665917	A	T	100	PASS	AC=61;AF=0.0121805;AN=5008;NS=2504;DP=17241;EAS_AF=0.0397;AMR_AF=0.0288;AFR_AF=0.0008;EUR_AF=0;SAS_AF=0;AA=A|||;VT=SNP
15	40159028	rs150926967	T	C	100	PASS	AC=61;AF=0.0121805;AN=5008;NS=2504;DP=18051;EAS_AF=0.0397;AMR_AF=0.0288;AFR_AF=0.0008;EUR_AF=0;SAS_AF=0;AA=T|||;VT=SNP
15	40159724	rs9630419	A	G	100	PASS	AC=3159;AF=0.630791;AN=5008;NS=2504;DP=19245;EAS_AF=0.498;AMR_AF=0.5908;AFR_AF=0.7027;EUR_AF=0.7604;SAS_AF=0.5654;AA=G|||;VT=SNP
15	40159807	rs1865752	C	T	100	PASS	AC=845;AF=0.16873;AN=5008;NS=2504;DP=20197;EAS_AF=0.0248;AMR_AF=0.1988;AFR_AF=0.1717;EUR_AF=0.339;SAS_AF=0.1166;AA=C|||;VT=SNP
15	40159878	rs1865753	C	A	100	PASS	AC=2940;AF=0.587061;AN=5008;NS=2504;DP=20724;EAS_AF=0.498;AMR_AF=0.5865;AFR_AF=0.5393;EUR_AF=0.7604;SAS_AF=0.5654;AA=A|||;VT=SNP
15	40161155	rs80351865	G	A	100	PASS	AC=100;AF=0.0199681;AN=5008;NS=2504;DP=16273;EAS_AF=0.0863;AMR_AF=0;AFR_AF=0;EUR_AF=0;SAS_AF=0.0133;AA=G|||;VT=SNP
15	40161267	rs994402	C	T	100	PASS	AC=852;AF=0.170128;AN=5008;NS=2504;DP=16069;EAS_AF=0.0298;AMR_AF=0.1974;AFR_AF=0.1732;EUR_AF=0.34;SAS_AF=0.1166;AA=C|||;VT=SNP
15	40161604	rs77395720	C	T	100	PASS	AC=79;AF=0.0157748;AN=5008;NS=2504;DP=14612;EAS_AF=0.0754;AMR_AF=0;AFR_AF=0;EUR_AF=0.002;SAS_AF=0.001;AA=C|||;VT=SNP
15	40161891	rs4924395	G	C	100	PASS	AC=846;AF=0.16893;AN=5008;NS=2504;DP=16290;EAS_AF=0.0248;AMR_AF=0.1988;AFR_AF=0.1725;EUR_AF=0.339;SAS_AF=0.1166;AA=G|||;VT=SNP
15	40162134	rs62002497	T	G	100	PASS	AC=847;AF=0.169129;AN=5008;NS=2504;DP=18522;EAS_AF=0.0248;AMR_AF=0.1988;AFR_AF=0.1725;EUR_AF=0.339;SAS_AF=0.1176;AA=T|||;VT=SNP
15	40162605	rs17719200	G	A	100	PASS	AC=845;AF=0.16873;AN=5008;NS=2504;DP=19946;EAS_AF=0.0248;AMR_AF=0.1988;AFR_AF=0.1717;EUR_AF=0.339;SAS_AF=0.1166;AA=G|||;VT=SNP
15	40162636	rs7497058	A	G	100	PASS	AC=2941;AF=0.58726;AN=5008;NS=2504;DP=20080;EAS_AF=0.498;AMR_AF=0.5865;AFR_AF=0.5401;EUR_AF=0.7604;SAS_AF=0.5654;AA=G|||;VT=SNP
15	40162717	rs1369884	T	C	100	PASS	AC=2080;AF=0.415335;AN=5008;NS=2504;DP=20604;EAS_AF=0.4732;AMR_AF=0.3862;AFR_AF=0.357;EUR_AF=0.4215;SAS_AF=0.4489;AA=T|||;VT=SNP
15	40162766	rs1369885	C	A	100	PASS	AC=2092;AF=0.417732;AN=5008;NS=2504;DP=19309;EAS_AF=0.4732;AMR_AF=0.3862;AFR_AF=0.3623;EUR_AF=0.4215;SAS_AF=0.454;AA=C|||;VT=SNP
15	40163656	rs58397355	G	A	100	PASS	AC=827;AF=0.165136;AN=5008;NS=2504;DP=22527;EAS_AF=0.0248;AMR_AF=0.1988;AFR_AF=0.1581;EUR_AF=0.339;SAS_AF=0.1166;AA=G|||;VT=SNP
15	40164439	rs17719272	A	G	100	PASS	AC=847;AF=0.169129;AN=5008;NS=2504;DP=23472;EAS_AF=0.0248;AMR_AF=0.1988;AFR_AF=0.1725;EUR_AF=0.339;SAS_AF=0.1176;AA=A|||;VT=SNP
15	40165499	rs7173524	C	T	100	PASS	AC=790;AF=0.157748;AN=5008;NS=2504;DP=17696;EAS_AF=0.2054;AMR_AF=0.111;AFR_AF=0.0295;EUR_AF=0.171;SAS_AF=0.3016;AA=C|||;VT=SNP
15	40165588	rs7173582	C	T	100	PASS	AC=109;AF=0.0217652;AN=5008;NS=2504;DP=18930;EAS_AF=0.0129;AMR_AF=0.0101;AFR_AF=0.0061;EUR_AF=0.0388;SAS_AF=0.0429;AA=C|||;VT=SNP
15	40167199	rs1836848	C	T	100	PASS	AC=790;AF=0.157748;AN=5008;NS=2504;DP=19552;EAS_AF=0.2054;AMR_AF=0.111;AFR_AF=0.0295;EUR_AF=0.171;SAS_AF=0.3016;AA=C|||;VT=SNP
15	40167319	rs4924396	C	T	100	PASS	AC=2923;AF=0.583666;AN=5008;NS=2504;DP=21069;EAS_AF=0.499;AMR_AF=0.5836;AFR_AF=0.5303;EUR_AF=0.7604;SAS_AF=0.5613;AA=A|||;VT=SNP
15	40168044	rs7165106	G	C	100	PASS	AC=790;AF=0.157748;AN=5008;NS=2504;DP=13287;EAS_AF=0.2054;AMR_AF=0.111;AFR_AF=0.0295;EUR_AF=0.171;SAS_AF=0.3016;AA=G|||;VT=SNP
15	40168172	rs9672455	T	C	100	PASS	AC=486;AF=0.0970447;AN=5008;NS=2504;DP=8681;EAS_AF=0.1835;AMR_AF=0.2666;AFR_AF=0.0015;EUR_AF=0.0408;SAS_AF=0.0746;AA=T|||;VT=SNP
15	40168599	rs139452288	G	A	100	PASS	AC=49;AF=0.00978435;AN=5008;NS=2504;DP=15105;EAS_AF=0.0466;AMR_AF=0;AFR_AF=0;EUR_AF=0.001;SAS_AF=0.001;AA=G|||;VT=SNP
15	40168674	rs78768036	G	T	100	PASS	AC=61;AF=0.0121805;AN=5008;NS=2504;DP=16679;EAS_AF=0.0397;AMR_AF=0.0288;AFR_AF=0.0008;EUR_AF=0;SAS_AF=0;AA=G|||;VT=SNP
15	40168991	rs76720051	C	G	100	PASS	AC=791;AF=0.157947;AN=5008;NS=2504;DP=14426;EAS_AF=0.2063;AMR_AF=0.111;AFR_AF=0.0295;EUR_AF=0.171;SAS_AF=0.3016;AA=C|||;VT=SNP
15	40169055	rs4410044	G	C	100	PASS	AC=826;AF=0.164936;AN=5008;NS=2504;DP=15833;EAS_AF=0.0248;AMR_AF=0.1988;AFR_AF=0.1573;EUR_AF=0.339;SAS_AF=0.1166;AA=G|||;VT=SNP
15	40169294	rs62002525	A	C	100	PASS	AC=658;AF=0.13139;AN=5008;NS=2504;DP=18824;EAS_AF=0.0248;AMR_AF=0.1902;AFR_AF=0.0371;EUR_AF=0.335;SAS_AF=0.1176;AA=A|||;VT=SNP
15	40169859	rs692938	G	T	100	PASS	AC=4194;AF=0.83746;AN=5008;NS=2504;DP=18656;EAS_AF=0.7927;AMR_AF=0.8818;AFR_AF=0.9697;EUR_AF=0.8141;SAS_AF=0.6973;AA=T|||;VT=SNP
15	40170795	rs192879535	G	A	100	PASS	AC=26;AF=0.00519169;AN=5008;NS=2504;DP=21156;EAS_AF=0.0238;AMR_AF=0;AFR_AF=0;EUR_AF=0;SAS_AF=0.002;AA=G|||;VT=SNP
15	40171326	rs118010066	A	G	100	PASS	AC=58;AF=0.0115815;AN=5008;NS=2504;DP=23183;EAS_AF=0.0367;AMR_AF=0.0288;AFR_AF=0.0008;EUR_AF=0;SAS_AF=0;AA=A|||;VT=SNP
15	40171649	rs78514747	G	A	100	PASS	AC=85;AF=0.0169728;AN=5008;NS=2504;DP=22223;EAS_AF=0.0823;AMR_AF=0;AFR_AF=0;EUR_AF=0.001;SAS_AF=0.001;AA=G|||;VT=SNP
15	40171710	rs74008984	A	G	100	PASS	AC=128;AF=0.0255591;AN=5008;NS=2504;DP=22591;EAS_AF=0.0367;AMR_AF=0.0346;AFR_AF=0.0507;EUR_AF=0;SAS_AF=0;AA=A|||;VT=SNP
15	40172457	rs117748169	G	A	100	PASS	AC=58;AF=0.0115815;AN=5008;NS=2504;DP=21031;EAS_AF=0.0367;AMR_AF=0.0288;AFR_AF=0.0008;EUR_AF=0;SAS_AF=0;AA=G|||;VT=SNP
15	40172972	rs56274936	G	T	100	PASS	AC=970;AF=0.19369;AN=5008;NS=2504;DP=20887;EAS_AF=0.0645;AMR_AF=0.232;AFR_AF=0.2194;EUR_AF=0.339;SAS_AF=0.1155;AA=T|||;VT=SNP
15	40173227	rs12901700	G	A	100	PASS	AC=1953;AF=0.389976;AN=5008;NS=2504;DP=17921;EAS_AF=0.4365;AMR_AF=0.3473;AFR_AF=0.3086;EUR_AF=0.4215;SAS_AF=0.4499;AA=G|||;VT=SNP
15	40173695	rs56023250	C	T	100	PASS	AC=639;AF=0.127596;AN=5008;NS=2504;DP=18547;EAS_AF=0.0298;AMR_AF=0.1513;AFR_AF=0.1566;EUR_AF=0.2266;SAS_AF=0.0706;AA=C|||;VT=SNP
15	40173789	rs79886926	A	G	100	PASS	AC=81;AF=0.0161741;AN=5008;NS=2504;DP=22216;EAS_AF=0.0784;AMR_AF=0;AFR_AF=0;EUR_AF=0.001;SAS_AF=0.001;AA=A|||;VT=SNP
15	40173805	rs17646637	A	G	100	PASS	AC=1573;AF=0.314097;AN=5008;NS=2504;DP=22025;EAS_AF=0.2718;AMR_AF=0.2983;AFR_AF=0.2474;EUR_AF=0.3976;SAS_AF=0.3732;AA=G|||;VT=SNP
15	40173890	rs17719391	T	G	100	PASS	AC=779;AF=0.155551;AN=5008;NS=2504;DP=22360;EAS_AF=0.0645;AMR_AF=0.1859;AFR_AF=0.2179;EUR_AF=0.2266;SAS_AF=0.0706;AA=G|||;VT=SNP
15	40173901	rs74008986	C	T	100	PASS	AC=119;AF=0.023762;AN=5008;NS=2504;DP=22490;EAS_AF=0.0347;AMR_AF=0.0346;AFR_AF=0.0454;EUR_AF=0;SAS_AF=0;AA=C|||;VT=SNP
15	40173962	rs56049476	A	C	100	PASS	AC=658;AF=0.13139;AN=5008;NS=2504;DP=21909;EAS_AF=0.0298;AMR_AF=0.1513;AFR_AF=0.171;EUR_AF=0.2266;SAS_AF=0.0706;AA=A|||;VT=SNP
15	40174282	rs4924397	A	C	100	PASS	AC=852;AF=0.170128;AN=5008;NS=2504;DP=21916;EAS_AF=0.0298;AMR_AF=0.1988;AFR_AF=0.174;EUR_AF=0.339;SAS_AF=0.1155;AA=C|||;VT=SNP
15	40174920	rs1821715	C	T	100	PASS	AC=2074;AF=0.414137;AN=5008;NS=2504;DP=22810;EAS_AF=0.4712;AMR_AF=0.3847;AFR_AF=0.354;EUR_AF=0.4215;SAS_AF=0.4499;AA=C|||;VT=SNP
15	40175097	rs11633436	T	C	100	PASS	AC=2174;AF=0.434105;AN=5008;NS=2504;DP=22196;EAS_AF=0.4712;AMR_AF=0.3934;AFR_AF=0.4228;EUR_AF=0.4215;SAS_AF=0.453;AA=T|||;VT=SNP
15	40175964	rs4924398	A	G	100	PASS	AC=831;AF=0.165935;AN=5008;NS=2504;DP=18296;EAS_AF=0.0298;AMR_AF=0.1974;AFR_AF=0.1581;EUR_AF=0.34;SAS_AF=0.1155;AA=A|||;VT=SNP
15	40176196	rs1836847	C	T	100	PASS	AC=3962;AF=0.791134;AN=5008;NS=2504;DP=21245;EAS_AF=0.7073;AMR_AF=0.7003;AFR_AF=0.7375;EUR_AF=0.9314;SAS_AF=0.8701;AA=T|||;VT=SNP
15	40176924	rs408190	G	A	100	PASS	AC=671;AF=0.133986;AN=5008;NS=2504;DP=19185;EAS_AF=0.1786;AMR_AF=0.2795;AFR_AF=0.1399;EUR_AF=0.0467;SAS_AF=0.0665;AA=G|||;VT=SNP
15	40177162	rs62002527	C	T	100	PASS	AC=697;AF=0.139177;AN=5008;NS=2504;DP=18734;EAS_AF=0.126;AMR_AF=0.134;AFR_AF=0.1104;EUR_AF=0.1938;SAS_AF=0.1391;AA=C|||;VT=SNP
15	40177769	rs4924399	T	C	100	PASS	AC=826;AF=0.164936;AN=5008;NS=2504;DP=18970;EAS_AF=0.1319;AMR_AF=0.1801;AFR_AF=0.0915;EUR_AF=0.2982;SAS_AF=0.1503;AA=T|||;VT=SNP
15	40178504	rs41487846	G	A	100	PASS	AC=846;AF=0.16893;AN=5008;NS=2504;DP=20694;EAS_AF=0.127;AMR_AF=0.1758;AFR_AF=0.1157;EUR_AF=0.2942;SAS_AF=0.1503;AA=G|||;VT=SNP
15	40179013	rs275737	C	T	100	PASS	AC=632;AF=0.126198;AN=5008;NS=2504;DP=20951;EAS_AF=0.1815;AMR_AF=0.2752;AFR_AF=0.1127;EUR_AF=0.0437;SAS_AF=0.0665;AA=C|||;VT=SNP
15	40179663	rs139569159	A	C	100	PASS	AC=46;AF=0.0091853;AN=5008;NS=2504;DP=17730;EAS_AF=0.0268;AMR_AF=0.0245;AFR_AF=0.0008;EUR_AF=0;SAS_AF=0.001;AA=A|||;VT=SNP
15	40180718	rs11070238	C	T	100	PASS	AC=633;AF=0.126398;AN=5008;NS=2504;DP=20059;EAS_AF=0.1825;AMR_AF=0.2767;AFR_AF=0.112;EUR_AF=0.0437;SAS_AF=0.0665;AA=C|||;VT=SNP
15	40180752	rs275739	T	C	100	PASS	AC=1063;AF=0.21226;AN=5008;NS=2504;DP=20734;EAS_AF=0.1835;AMR_AF=0.2997;AFR_AF=0.4062;EUR_AF=0.0596;SAS_AF=0.0746;AA=C|||;VT=SNP
15	40180934	rs16969970	T	C	100	PASS	AC=186;AF=0.0371406;AN=5008;NS=2504;DP=21435;EAS_AF=0.0149;AMR_AF=0.0274;AFR_AF=0.0295;EUR_AF=0.0636;SAS_AF=0.0501;AA=T|||;VT=SNP
15	40181252	rs151100677	T	C	100	PASS	AC=46;AF=0.0091853;AN=5008;NS=2504;DP=17497;EAS_AF=0.0268;AMR_AF=0.0245;AFR_AF=0.0008;EUR_AF=0;SAS_AF=0.001;AA=T|||;VT=SNP
15	40182056	rs28573294	A	C	100	PASS	AC=829;AF=0.165535;AN=5008;NS=2504;DP=16170;EAS_AF=0.127;AMR_AF=0.1758;AFR_AF=0.1014;EUR_AF=0.2962;SAS_AF=0.1503;AA=A|||;VT=SNP
15	40182181	rs77179303	C	T	100	PASS	AC=46;AF=0.0091853;AN=5008;NS=2504;DP=18964;EAS_AF=0.0268;AMR_AF=0.0245;AFR_AF=0.0008;EUR_AF=0;SAS_AF=0.001;AA=C|||;VT=SNP
15	40182214	rs117826948	T	C	100	PASS	AC=47;AF=0.00938498;AN=5008;NS=2504;DP=20544;EAS_AF=0.0278;AMR_AF=0.0245;AFR_AF=0.0008;EUR_AF=0;SAS_AF=0.001;AA=T|||;VT=SNP
15	40183016	rs1873920	C	G	100	PASS	AC=695;AF=0.138778;AN=5008;NS=2504;DP=17225;EAS_AF=0.1815;AMR_AF=0.281;AFR_AF=0.143;EUR_AF=0.0547;SAS_AF=0.0746;AA=C|||;VT=SNP
15	40184012	rs12913155	C	G	100	PASS	AC=2201;AF=0.439497;AN=5008;NS=2504;DP=17806;EAS_AF=0.4196;AMR_AF=0.3487;AFR_AF=0.4864;EUR_AF=0.4423;SAS_AF=0.4581;AA=C|||;VT=SNP
15	40184587	rs491215	T	C	100	PASS	AC=1939;AF=0.387181;AN=5008;NS=2504;DP=20699;EAS_AF=0.3393;AMR_AF=0.5014;AFR_AF=0.5083;EUR_AF=0.3539;SAS_AF=0.226;AA=C|||;VT=SNP
15	40184866	rs74979780	G	A	100	PASS	AC=898;AF=0.179313;AN=5008;NS=2504;DP=18771;EAS_AF=0.2421;AMR_AF=0.1383;AFR_AF=0.0424;EUR_AF=0.1918;SAS_AF=0.316;AA=G|||;VT=SNP
15	40185365	rs184482396	A	G	100	PASS	AC=47;AF=0.00938498;AN=5008;NS=2504;DP=16720;EAS_AF=0.0268;AMR_AF=0.0245;AFR_AF=0.0008;EUR_AF=0;SAS_AF=0.002;AA=-|||;VT=SNP
15	40187306	rs114883927	A	G	100	PASS	AC=605;AF=0.120807;AN=5008;NS=2504;DP=14285;EAS_AF=0.1825;AMR_AF=0.2709;AFR_AF=0.0938;EUR_AF=0.0437;SAS_AF=0.0665;AA=-|||;VT=SNP
15	40187910	rs79938608	T	C	100	PASS	AC=605;AF=0.120807;AN=5008;NS=2504;DP=14571;EAS_AF=0.1825;AMR_AF=0.2709;AFR_AF=0.0938;EUR_AF=0.0437;SAS_AF=0.0665;AA=T|||;VT=SNP
15	40189876	rs145919162	G	A	100	PASS	AC=157;AF=0.0313498;AN=5008;NS=2504;DP=14364;EAS_AF=0.0536;AMR_AF=0.0144;AFR_AF=0.0537;EUR_AF=0.0129;SAS_AF=0.0092;AA=-|||;VT=SNP
15	40190148	rs76114827	C	T	100	PASS	AC=47;AF=0.00938498;AN=5008;NS=2504;DP=17028;EAS_AF=0.0268;AMR_AF=0.0245;AFR_AF=0.0008;EUR_AF=0;SAS_AF=0.002;AA=C|||;VT=SNP
15	40190663	rs148297645	C	T	100	PASS	AC=47;AF=0.00938498;AN=5008;NS=2504;DP=21289;EAS_AF=0.0268;AMR_AF=0.0245;AFR_AF=0.0008;EUR_AF=0;SAS_AF=0.002;AA=C|||;VT=SNP
15	40191310	rs770736	T	A	100	PASS	AC=616;AF=0.123003;AN=5008;NS=2504;DP=23287;EAS_AF=0.1825;AMR_AF=0.2738;AFR_AF=0.0953;EUR_AF=0.0447;SAS_AF=0.0726;AA=T|||;VT=SNP
15	40191486	rs140199564	A	G	100	PASS	AC=47;AF=0.00938498;AN=5008;NS=2504;DP=22586;EAS_AF=0.0268;AMR_AF=0.0245;AFR_AF=0.0008;EUR_AF=0;SAS_AF=0.002;AA=A|||;VT=SNP
15	40192301	rs275725	G	T	100	PASS	AC=1927;AF=0.384784;AN=5008;NS=2504;DP=13675;EAS_AF=0.3363;AMR_AF=0.5;AFR_AF=0.5166;EUR_AF=0.3529;SAS_AF=0.2076;AA=T|||;VT=SNP
15	40192918	rs275728	G	T	100	PASS	AC=736;AF=0.146965;AN=5008;NS=2504;DP=17658;EAS_AF=0.1845;AMR_AF=0.281;AFR_AF=0.1679;EUR_AF=0.0596;SAS_AF=0.0746;AA=G|||;VT=SNP
15	40193380	rs142026204	C	A	100	PASS	AC=47;AF=0.00938498;AN=5008;NS=2504;DP=16757;EAS_AF=0.0268;AMR_AF=0.0245;AFR_AF=0.0008;EUR_AF=0;SAS_AF=0.002;AA=C|||;VT=SNP
15	40193478	rs116237442	G	T	100	PASS	AC=165;AF=0.0329473;AN=5008;NS=2504;DP=16889;EAS_AF=0.0972;AMR_AF=0.0014;AFR_AF=0.0144;EUR_AF=0;SAS_AF=0.0481;AA=G|||;VT=SNP
15	40194921	rs62002531	C	T	100	PASS	AC=892;AF=0.178115;AN=5008;NS=2504;DP=19807;EAS_AF=0.1518;AMR_AF=0.2032;AFR_AF=0.1172;EUR_AF=0.2932;SAS_AF=0.1513;AA=T|||;VT=SNP
15	40195369	rs172105	C	T	100	PASS	AC=1587;AF=0.316893;AN=5008;NS=2504;DP=21082;EAS_AF=0.3343;AMR_AF=0.4841;AFR_AF=0.2716;EUR_AF=0.339;SAS_AF=0.2188;AA=T|||;VT=SNP
15	40195376	rs188020	C	G	100	PASS	AC=672;AF=0.134185;AN=5008;NS=2504;DP=21271;EAS_AF=0.2093;AMR_AF=0.3026;AFR_AF=0.1067;EUR_AF=0.0427;SAS_AF=0.0685;AA=C|||;VT=SNP
15	40195874	rs183914	C	T	100	PASS	AC=2021;AF=0.403554;AN=5008;NS=2504;DP=19693;EAS_AF=0.3413;AMR_AF=0.5058;AFR_AF=0.5666;EUR_AF=0.3529;SAS_AF=0.227;AA=T|||;VT=SNP
15	40195978	rs1688092	T	C	100	PASS	AC=763;AF=0.152356;AN=5008;NS=2504;DP=19251;EAS_AF=0.2143;AMR_AF=0.304;AFR_AF=0.1702;EUR_AF=0.0437;SAS_AF=0.0685;AA=T|||;VT=SNP
15	40196107	rs275733	A	G	100	PASS	AC=2025;AF=0.404353;AN=5008;NS=2504;DP=20026;EAS_AF=0.3413;AMR_AF=0.5086;AFR_AF=0.5666;EUR_AF=0.3549;SAS_AF=0.227;AA=G|||;VT=SNP
15	40197485	rs28495043	G	A	100	PASS	AC=1199;AF=0.239417;AN=5008;NS=2504;DP=19762;EAS_AF=0.127;AMR_AF=0.1945;AFR_AF=0.3563;EUR_AF=0.3091;SAS_AF=0.1575;AA=G|||;VT=SNP
15	40198302	rs41497851	G	C	100	PASS	AC=825;AF=0.164736;AN=5008;NS=2504;DP=20704;EAS_AF=0.125;AMR_AF=0.1772;AFR_AF=0.1021;EUR_AF=0.2932;SAS_AF=0.1493;AA=G|||;VT=SNP
15	40198316	rs75351944	C	T	100	PASS	AC=151;AF=0.0301518;AN=5008;NS=2504;DP=20504;EAS_AF=0.0268;AMR_AF=0.0331;AFR_AF=0.0749;EUR_AF=0;SAS_AF=0.002;AA=T|||;VT=SNP
15	40198656	rs55859027	G	A	100	PASS	AC=556;AF=0.111022;AN=5008;NS=2504;DP=20514;EAS_AF=0.0278;AMR_AF=0.1715;AFR_AF=0.0106;EUR_AF=0.2942;SAS_AF=0.1012;AA=G|||;VT=SNP
15	40198877	rs169329	G	A	100	PASS	AC=1801;AF=0.359625;AN=5008;NS=2504;DP=21395;EAS_AF=0.3095;AMR_AF=0.4712;AFR_AF=0.4448;EUR_AF=0.3529;SAS_AF=0.2239;AA=A|||;VT=SNP
15	40199132	rs62002533	C	T	100	PASS	AC=810;AF=0.161741;AN=5008;NS=2504;DP=21426;EAS_AF=0.125;AMR_AF=0.1758;AFR_AF=0.0915;EUR_AF=0.2932;SAS_AF=0.1493;AA=C|||;VT=SNP
15	40199928	rs79592792	T	A	100	PASS	AC=40;AF=0.00798722;AN=5008;NS=2504;DP=16741;EAS_AF=0.0387;AMR_AF=0;AFR_AF=0;EUR_AF=0.001;SAS_AF=0;AA=T|||;VT=SNP
15	40200099	rs275732	C	T	100	PASS	AC=2010;AF=0.401358;AN=5008;NS=2504;DP=14955;EAS_AF=0.3313;AMR_AF=0.5058;AFR_AF=0.5666;EUR_AF=0.3529;SAS_AF=0.226;AA=T|||;VT=SNP
15	40200372	rs77857912	C	T	100	PASS	AC=47;AF=0.00938498;AN=5008;NS=2504;DP=18599;EAS_AF=0.0268;AMR_AF=0.0245;AFR_AF=0.0008;EUR_AF=0;SAS_AF=0.002;AA=C|||;VT=SNP
15	40200743	rs79613365	G	T	100	PASS	AC=47;AF=0.00938498;AN=5008;NS=2504;DP=20369;EAS_AF=0.0268;AMR_AF=0.0245;AFR_AF=0.0008;EUR_AF=0;SAS_AF=0.002;AA=G|||;VT=SNP
15	40200867	rs77815267	C	A	100	PASS	AC=151;AF=0.0301518;AN=5008;NS=2504;DP=18497;EAS_AF=0.0268;AMR_AF=0.0331;AFR_AF=0.0749;EUR_AF=0;SAS_AF=0.002;AA=C|||;VT=SNP
15	40201276	rs144137400	C	A	100	PASS	AC=14;AF=0.00279553;AN=5008;NS=2504;DP=22025;EAS_AF=0.0139;AMR_AF=0;AFR_AF=0;EUR_AF=0;SAS_AF=0;AA=C|||;VT=SNP
15	40201569	rs407282	G	A	100	PASS	AC=1963;AF=0.391973;AN=5008;NS=2504;DP=21975;EAS_AF=0.3304;AMR_AF=0.5;AFR_AF=0.5348;EUR_AF=0.3529;SAS_AF=0.226;AA=A|||;VT=SNP
15	40201713	rs404258	T	C	100	PASS	AC=2052;AF=0.409744;AN=5008;NS=2504;DP=19907;EAS_AF=0.3304;AMR_AF=0.5086;AFR_AF=0.5749;EUR_AF=0.3748;SAS_AF=0.2342;AA=C|||;VT=SNP
15	40202036	rs77050584	T	C	100	PASS	AC=40;AF=0.00798722;AN=5008;NS=2504;DP=20775;EAS_AF=0.0387;AMR_AF=0;AFR_AF=0;EUR_AF=0.001;SAS_AF=0;AA=T|||;VT=SNP
15	40202423	rs117035152	T	C	100	PASS	AC=57;AF=0.0113818;AN=5008;NS=2504;DP=23818;EAS_AF=0.0536;AMR_AF=0;AFR_AF=0;EUR_AF=0;SAS_AF=0.0031;AA=T|||;VT=SNP
15	40202689	rs146762295	G	C	100	PASS	AC=47;AF=0.00938498;AN=5008;NS=2504;DP=19196;EAS_AF=0.0268;AMR_AF=0.0245;AFR_AF=0.0008;EUR_AF=0;SAS_AF=0.002;AA=G|||;VT=SNP
15	40202942	rs4923844	T	C	100	PASS	AC=590;AF=0.117812;AN=5008;NS=2504;DP=15419;EAS_AF=0.0278;AMR_AF=0.1758;AFR_AF=0.0106;EUR_AF=0.3171;SAS_AF=0.1094;AA=T|||;VT=SNP
15	40203786	rs62002534	G	T	100	PASS	AC=824;AF=0.164537;AN=5008;NS=2504;DP=19271;EAS_AF=0.124;AMR_AF=0.1772;AFR_AF=0.1021;EUR_AF=0.2932;SAS_AF=0.1493;AA=G|||;VT=SNP
15	40204033	rs71403568	C	G	100	PASS	AC=233;AF=0.0465256;AN=5008;NS=2504;DP=19117;EAS_AF=0.0516;AMR_AF=0.0389;AFR_AF=0.0015;EUR_AF=0.0258;SAS_AF=0.1288;AA=C|||;VT=SNP
15	40204216	rs381732	G	A	100	PASS	AC=1960;AF=0.391374;AN=5008;NS=2504;DP=17751;EAS_AF=0.3274;AMR_AF=0.5;AFR_AF=0.5348;EUR_AF=0.3529;SAS_AF=0.226;AA=A|||;VT=SNP
15	40204305	rs8030654	G	T	100	PASS	AC=153;AF=0.0305511;AN=5008;NS=2504;DP=17881;EAS_AF=0.0278;AMR_AF=0.0331;AFR_AF=0.0756;EUR_AF=0;SAS_AF=0.002;AA=G|||;VT=SNP
15	40204681	rs57915574	G	A	100	PASS	AC=589;AF=0.117612;AN=5008;NS=2504;DP=15684;EAS_AF=0.1746;AMR_AF=0.2709;AFR_AF=0.0877;EUR_AF=0.0437;SAS_AF=0.0665;AA=G|||;VT=SNP
15	40204773	rs117310215	C	T	100	PASS	AC=142;AF=0.0283546;AN=5008;NS=2504;DP=15115;EAS_AF=0.0139;AMR_AF=0.0259;AFR_AF=0.0182;EUR_AF=0.0437;SAS_AF=0.0429;AA=C|||;VT=SNP
15	40204774	rs113062247	G	A	100	PASS	AC=823;AF=0.164337;AN=5008;NS=2504;DP=14937;EAS_AF=0.124;AMR_AF=0.1772;AFR_AF=0.1014;EUR_AF=0.2942;SAS_AF=0.1483;AA=g|||;VT=SNP
15	40204953	rs12373003	C	T	100	PASS	AC=825;AF=0.164736;AN=5008;NS=2504;DP=19338;EAS_AF=0.124;AMR_AF=0.1772;AFR_AF=0.1014;EUR_AF=0.2952;SAS_AF=0.1493;AA=C|||;VT=SNP
15	40205397	rs1994864	G	C	100	PASS	AC=1901;AF=0.379593;AN=5008;NS=2504;DP=20910;EAS_AF=0.4196;AMR_AF=0.3372;AFR_AF=0.2708;EUR_AF=0.4374;SAS_AF=0.456;AA=G|||;VT=SNP
15	40205700	rs1907564	C	T	100	PASS	AC=584;AF=0.116613;AN=5008;NS=2504;DP=17485;EAS_AF=0.1766;AMR_AF=0.2695;AFR_AF=0.0832;EUR_AF=0.0427;SAS_AF=0.0675;AA=C|||;VT=SNP
15	40205839	rs57489891	C	T	100	PASS	AC=595;AF=0.11881;AN=5008;NS=2504;DP=21279;EAS_AF=0.1756;AMR_AF=0.268;AFR_AF=0.093;EUR_AF=0.0427;SAS_AF=0.0675;AA=C|||;VT=SNP
15	40205900	rs812197	C	T	100	PASS	AC=2704;AF=0.539936;AN=5008;NS=2504;DP=19621;EAS_AF=0.5536;AMR_AF=0.6081;AFR_AF=0.5862;EUR_AF=0.4751;SAS_AF=0.4816;AA=T|||;VT=SNP
15	40206043	rs145263904	C	G	100	PASS	AC=86;AF=0.0171725;AN=5008;NS=2504;DP=18043;EAS_AF=0.0268;AMR_AF=0.0245;AFR_AF=0.0303;EUR_AF=0;SAS_AF=0.002;AA=C|||;VT=SNP
15	40206074	rs146846872	T	C	100	PASS	AC=48;AF=0.00958466;AN=5008;NS=2504;DP=17172;EAS_AF=0.0466;AMR_AF=0.0014;AFR_AF=0;EUR_AF=0;SAS_AF=0;AA=T|||;VT=SNP
15	40206182	rs2412450	C	G	100	PASS	AC=684;AF=0.136581;AN=5008;NS=2504;DP=15327;EAS_AF=0.1865;AMR_AF=0.3127;AFR_AF=0.0764;EUR_AF=0.0915;SAS_AF=0.0879;AA=G|||;VT=SNP
15	40206185	rs749705	C	T	100	PASS	AC=678;AF=0.135383;AN=5008;NS=2504;DP=15377;EAS_AF=0.1806;AMR_AF=0.3127;AFR_AF=0.0764;EUR_AF=0.0915;SAS_AF=0.0879;AA=C|||;VT=SNP
15	40206203	rs76925454	C	T	100	PASS	AC=170;AF=0.0339457;AN=5008;NS=2504;DP=14860;EAS_AF=0.0794;AMR_AF=0.0115;AFR_AF=0;EUR_AF=0.0129;SAS_AF=0.0706;AA=c|||;VT=SNP
15	40206740	rs75709151	A	T	100	PASS	AC=249;AF=0.0497204;AN=5008;NS=2504;DP=16232;EAS_AF=0.1587;AMR_AF=0.0879;AFR_AF=0.003;EUR_AF=0.0189;SAS_AF=0.0051;AA=A|||;VT=SNP
15	40206791	rs140712397	A	G	100	PASS	AC=116;AF=0.0231629;AN=5008;NS=2504;DP=17296;EAS_AF=0.0913;AMR_AF=0.0014;AFR_AF=0.0083;EUR_AF=0.001;SAS_AF=0.0112;AA=A|||;VT=SNP
15	40206813	rs11070239	G	C	100	PASS	AC=494;AF=0.0986422;AN=5008;NS=2504;DP=17785;EAS_AF=0.0635;AMR_AF=0.0735;AFR_AF=0.1286;EUR_AF=0.1133;SAS_AF=0.0971;AA=G|||;VT=SNP
15	40207250	rs117731985	G	C	100	PASS	AC=81;AF=0.0161741;AN=5008;NS=2504;DP=18674;EAS_AF=0.0456;AMR_AF=0.0216;AFR_AF=0.0151;EUR_AF=0;SAS_AF=0;AA=G|||;VT=SNP
15	40207330	rs116984150	T	C	100	PASS	AC=61;AF=0.0121805;AN=5008;NS=2504;DP=20875;EAS_AF=0.0456;AMR_AF=0.0202;AFR_AF=0.0008;EUR_AF=0;SAS_AF=0;AA=T|||;VT=SNP
15	40207873	rs75126732	C	G	100	PASS	AC=617;AF=0.123203;AN=5008;NS=2504;DP=15841;EAS_AF=0.3006;AMR_AF=0.0677;AFR_AF=0.0681;EUR_AF=0.0606;SAS_AF=0.1186;AA=C|||;VT=SNP
15	40208059	rs114002883	C	T	100	PASS	AC=629;AF=0.125599;AN=5008;NS=2504;DP=18283;EAS_AF=0.3016;AMR_AF=0.0706;AFR_AF=0.0681;EUR_AF=0.0696;SAS_AF=0.1186;AA=C|||;VT=SNP
15	40208829	rs118113763	T	C	100	PASS	AC=61;AF=0.0121805;AN=5008;NS=2504;DP=15666;EAS_AF=0.0456;AMR_AF=0.0202;AFR_AF=0.0008;EUR_AF=0;SAS_AF=0;AA=T|||;VT=SNP
15	40208911	rs577289	A	T	100	PASS	AC=3092;AF=0.617412;AN=5008;NS=2504;DP=17389;EAS_AF=0.8502;AMR_AF=0.5749;AFR_AF=0.7368;EUR_AF=0.3241;SAS_AF=0.5481;AA=T|||;VT=SNP
15	40209135	rs150023865	T	C	100	PASS	AC=24;AF=0.00479233;AN=5008;NS=2504;DP=18772;EAS_AF=0.0238;AMR_AF=0;AFR_AF=0;EUR_AF=0;SAS_AF=0;AA=T|||;VT=SNP
15	40209198	rs118035333	G	A	100	PASS	AC=61;AF=0.0121805;AN=5008;NS=2504;DP=18513;EAS_AF=0.0456;AMR_AF=0.0202;AFR_AF=0.0008;EUR_AF=0;SAS_AF=0;AA=G|||;VT=SNP
15	40209789	rs141745779	G	A	100	PASS	AC=1111;AF=0.221845;AN=5008;NS=2504;DP=14191;EAS_AF=0.2897;AMR_AF=0.1499;AFR_AF=0.1891;EUR_AF=0.174;SAS_AF=0.2965;AA=G|||;VT=SNP
15	40209942	rs117749400	G	A	100	PASS	AC=62;AF=0.0123802;AN=5008;NS=2504;DP=18251;EAS_AF=0.0456;AMR_AF=0.0202;AFR_AF=0.0008;EUR_AF=0;SAS_AF=0.001;AA=G|||;VT=SNP
15	40210194	rs372476558	G	A	100	PASS	AC=15;AF=0.00299521;AN=5008;NS=2504;DP=14226;EAS_AF=0.0149;AMR_AF=0;AFR_AF=0;EUR_AF=0;SAS_AF=0;AA=G|||;VT=SNP
15	40211027	rs76167756	T	C	100	PASS	AC=72;AF=0.014377;AN=5008;NS=2504;DP=18963;EAS_AF=0.0456;AMR_AF=0.0216;AFR_AF=0.0083;EUR_AF=0;SAS_AF=0;AA=T|||;VT=SNP
15	40211500	rs117303939	A	C	100	PASS	AC=72;AF=0.014377;AN=5008;NS=2504;DP=18293;EAS_AF=0.0456;AMR_AF=0.0216;AFR_AF=0.0083;EUR_AF=0;SAS_AF=0;AA=C|||;VT=SNP
15	40211633	rs12911566	A	G	100	PASS	AC=1112;AF=0.222045;AN=5008;NS=2504;DP=17938;EAS_AF=0.2887;AMR_AF=0.1499;AFR_AF=0.1876;EUR_AF=0.174;SAS_AF=0.3006;AA=A|||;VT=SNP
15	40212031	rs77245879	C	G	100	PASS	AC=586;AF=0.117013;AN=5008;NS=2504;DP=11850;EAS_AF=0.244;AMR_AF=0.0749;AFR_AF=0.1498;EUR_AF=0.0437;SAS_AF=0.047;AA=C|||;VT=SNP;EX_TARGET
15	40212050	rs80137374	G	A	100	PASS	AC=587;AF=0.117212;AN=5008;NS=2504;DP=12076;EAS_AF=0.3026;AMR_AF=0.0648;AFR_AF=0.0431;EUR_AF=0.0616;SAS_AF=0.1207;AA=G|||;VT=SNP;EX_TARGET
15	40212770	rs66690776	C	T	100	PASS	AC=893;AF=0.178315;AN=5008;NS=2504;DP=14930;EAS_AF=0.2113;AMR_AF=0.3084;AFR_AF=0.1611;EUR_AF=0.0736;SAS_AF=0.183;AA=C|||;VT=SNP
15	40212934	rs146458017	T	G	100	PASS	AC=72;AF=0.014377;AN=5008;NS=2504;DP=13231;EAS_AF=0.0456;AMR_AF=0.0216;AFR_AF=0.0083;EUR_AF=0;SAS_AF=0;AA=G|||;VT=SNP
15	40213087	rs3816902	G	T	100	PASS	AC=587;AF=0.117212;AN=5008;NS=2504;DP=11921;EAS_AF=0.3026;AMR_AF=0.0648;AFR_AF=0.0431;EUR_AF=0.0616;SAS_AF=0.1207;AA=G|||;VT=SNP
15	40213508	rs3759837	T	C	100	PASS	AC=61;AF=0.0121805;AN=5008;NS=2504;DP=16714;EAS_AF=0.0456;AMR_AF=0.0202;AFR_AF=0.0008;EUR_AF=0;SAS_AF=0;AA=T|||;VT=SNP
15	40214555	rs117312530	A	C	100	PASS	AC=90;AF=0.0179712;AN=5008;NS=2504;DP=21027;EAS_AF=0.0873;AMR_AF=0;AFR_AF=0;EUR_AF=0;SAS_AF=0.002;AA=A|||;VT=SNP
15	40215061	rs1689605	A	C	100	PASS	AC=870;AF=0.173722;AN=5008;NS=2504;DP=21158;EAS_AF=0.2113;AMR_AF=0.3055;AFR_AF=0.1445;EUR_AF=0.0736;SAS_AF=0.184;AA=A|||;VT=SNP
15	40215553	rs139739605	C	T	100	PASS	AC=21;AF=0.00419329;AN=5008;NS=2504;DP=16724;EAS_AF=0.0208;AMR_AF=0;AFR_AF=0;EUR_AF=0;SAS_AF=0;AA=C|||;VT=SNP
15	40216022	rs34860096	A	G	100	PASS	AC=501;AF=0.10004;AN=5008;NS=2504;DP=16831;EAS_AF=0.0506;AMR_AF=0.0735;AFR_AF=0.0136;EUR_AF=0.1322;SAS_AF=0.2536;AA=A|||;VT=SNP
15	40217759	rs58498873	T	C	100	PASS	AC=782;AF=0.15615;AN=5008;NS=2504;DP=22469;EAS_AF=0.3115;AMR_AF=0.0764;AFR_AF=0.1687;EUR_AF=0.0616;SAS_AF=0.1329;AA=T|||;VT=SNP
15	40218069	rs12592148	G	A	100	PASS	AC=577;AF=0.115216;AN=5008;NS=2504;DP=20307;EAS_AF=0.3095;AMR_AF=0.0663;AFR_AF=0.0272;EUR_AF=0.0616;SAS_AF=0.1237;AA=G|||;VT=SNP
15	40218705	rs117752544	G	C	100	PASS	AC=15;AF=0.00299521;AN=5008;NS=2504;DP=19418;EAS_AF=0.0119;AMR_AF=0;AFR_AF=0;EUR_AF=0;SAS_AF=0.0031;AA=G|||;VT=SNP
15	40218971	rs562159	T	C	100	PASS	AC=2796;AF=0.558307;AN=5008;NS=2504;DP=14757;EAS_AF=0.8482;AMR_AF=0.5519;AFR_AF=0.4962;EUR_AF=0.3101;SAS_AF=0.6033;AA=C|||;VT=SNP
15	40219850	rs2247984	G	T	100	PASS	AC=2209;AF=0.441094;AN=5008;NS=2504;DP=18955;EAS_AF=0.1518;AMR_AF=0.4481;AFR_AF=0.5008;EUR_AF=0.6899;SAS_AF=0.3978;AA=G|||;VT=SNP
15	40220100	rs12594695	G	C	100	PASS	AC=1271;AF=0.253794;AN=5008;NS=2504;DP=18602;EAS_AF=0.5496;AMR_AF=0.1455;AFR_AF=0.2526;EUR_AF=0.1064;SAS_AF=0.1789;AA=G|||;VT=SNP
15	40220156	rs10459608	C	T	100	PASS	AC=645;AF=0.128794;AN=5008;NS=2504;DP=17926;EAS_AF=0.1964;AMR_AF=0.2939;AFR_AF=0.0159;EUR_AF=0.0527;SAS_AF=0.1728;AA=C|||;VT=SNP
15	40220888	rs77999840	T	C	100	PASS	AC=61;AF=0.0121805;AN=5008;NS=2504;DP=18629;EAS_AF=0.0456;AMR_AF=0.0202;AFR_AF=0.0008;EUR_AF=0;SAS_AF=0;AA=T|||;VT=SNP
15	40221930	rs494614	A	G	100	PASS	AC=3099;AF=0.61881;AN=5008;NS=2504;DP=20142;EAS_AF=0.8502;AMR_AF=0.5648;AFR_AF=0.7179;EUR_AF=0.3101;SAS_AF=0.6022;AA=G|||;VT=SNP
15	40221952	rs494690	A	G	100	PASS	AC=3019;AF=0.602835;AN=5008;NS=2504;DP=19936;EAS_AF=0.8502;AMR_AF=0.5562;AFR_AF=0.6619;EUR_AF=0.3101;SAS_AF=0.6022;AA=G|||;VT=SNP
15	40222105	rs581233	C	T	100	PASS	AC=3095;AF=0.618011;AN=5008;NS=2504;DP=19706;EAS_AF=0.8502;AMR_AF=0.5648;AFR_AF=0.7163;EUR_AF=0.3091;SAS_AF=0.6012;AA=T|||;VT=SNP
15	40222200	rs57871774	C	T	100	PASS	AC=13;AF=0.00259585;AN=5008;NS=2504;DP=19042;EAS_AF=0.0129;AMR_AF=0;AFR_AF=0;EUR_AF=0;SAS_AF=0;AA=C|||;VT=SNP
15	40222360	rs117962226	C	T	100	PASS	AC=61;AF=0.0121805;AN=5008;NS=2504;DP=19556;EAS_AF=0.0456;AMR_AF=0.0202;AFR_AF=0.0008;EUR_AF=0;SAS_AF=0;AA=C|||;VT=SNP
15	40222506	rs79959789	C	G	100	PASS	AC=558;AF=0.111422;AN=5008;NS=2504;DP=18342;EAS_AF=0.2401;AMR_AF=0.0749;AFR_AF=0.1331;EUR_AF=0.0427;SAS_AF=0.046;AA=C|||;VT=SNP
15	40222759	rs117830765	A	G	100	PASS	AC=61;AF=0.0121805;AN=5008;NS=2504;DP=8724;EAS_AF=0.0456;AMR_AF=0.0202;AFR_AF=0.0008;EUR_AF=0;SAS_AF=0;AA=A|||;VT=SNP
15	40223014	rs75642256	G	A	100	PASS	AC=62;AF=0.0123802;AN=5008;NS=2504;DP=20497;EAS_AF=0.0466;AMR_AF=0.0202;AFR_AF=0.0008;EUR_AF=0;SAS_AF=0;AA=G|||;VT=SNP
15	40224107	rs1656895	G	A	100	PASS	AC=3083;AF=0.615615;AN=5008;NS=2504;DP=19431;EAS_AF=0.8502;AMR_AF=0.5648;AFR_AF=0.7171;EUR_AF=0.3091;SAS_AF=0.5879;AA=A|||;VT=SNP
15	40224327	rs1656896	C	T	100	PASS	AC=2626;AF=0.524361;AN=5008;NS=2504;DP=16187;EAS_AF=0.8036;AMR_AF=0.5274;AFR_AF=0.4274;EUR_AF=0.3082;SAS_AF=0.5879;AA=C|||;VT=SNP
15	40224343	rs28552831	T	C	100	PASS	AC=560;AF=0.111821;AN=5008;NS=2504;DP=15696;EAS_AF=0.2411;AMR_AF=0.0749;AFR_AF=0.1339;EUR_AF=0.0427;SAS_AF=0.046;AA=T|||;VT=SNP
15	40224528	rs76370852	A	T	100	PASS	AC=62;AF=0.0123802;AN=5008;NS=2504;DP=18154;EAS_AF=0.0466;AMR_AF=0.0202;AFR_AF=0.0008;EUR_AF=0;SAS_AF=0;AA=A|||;VT=SNP
15	40224988	rs35390951	A	C	100	PASS	AC=652;AF=0.130192;AN=5008;NS=2504;DP=21863;EAS_AF=0.1935;AMR_AF=0.2954;AFR_AF=0.0234;EUR_AF=0.0527;SAS_AF=0.1718;AA=A|||;VT=SNP
15	40225465	rs486816	A	G	100	PASS	AC=3092;AF=0.617412;AN=5008;NS=2504;DP=18300;EAS_AF=0.8502;AMR_AF=0.5648;AFR_AF=0.7171;EUR_AF=0.3101;SAS_AF=0.5961;AA=G|||;VT=SNP
15	40226020	rs72729452	G	A	100	PASS	AC=725;AF=0.144768;AN=5008;NS=2504;DP=16639;EAS_AF=0.1974;AMR_AF=0.3026;AFR_AF=0.0499;EUR_AF=0.0736;SAS_AF=0.18;AA=G|||;VT=SNP
15	40226294	rs508281	A	G	100	PASS	AC=3074;AF=0.613818;AN=5008;NS=2504;DP=9406;EAS_AF=0.8502;AMR_AF=0.5548;AFR_AF=0.7171;EUR_AF=0.2992;SAS_AF=0.5961;AA=G|||;VT=SNP;EX_TARGET
15	40226877	rs534757	T	C	100	PASS	AC=3106;AF=0.620208;AN=5008;NS=2504;DP=20692;EAS_AF=0.8502;AMR_AF=0.5548;AFR_AF=0.7413;EUR_AF=0.2982;SAS_AF=0.5971;AA=C|||;VT=SNP
15	40228178	rs77973749	G	A	100	PASS	AC=23;AF=0.00459265;AN=5008;NS=2504;DP=18438;EAS_AF=0.0228;AMR_AF=0;AFR_AF=0;EUR_AF=0;SAS_AF=0;AA=G|||;VT=SNP
15	40228656	rs7181860	C	T	100	PASS	AC=1178;AF=0.235224;AN=5008;NS=2504;DP=18264;EAS_AF=0.5546;AMR_AF=0.134;AFR_AF=0.1891;EUR_AF=0.0924;SAS_AF=0.1871;AA=C|||;VT=SNP
15	40229197	rs74660075	T	C	100	PASS	AC=46;AF=0.0091853;AN=5008;NS=2504;DP=16401;EAS_AF=0.0437;AMR_AF=0.0014;AFR_AF=0;EUR_AF=0;SAS_AF=0.001;AA=T|||;VT=SNP
15	40229247	rs72729456	A	C	100	PASS	AC=1327;AF=0.264976;AN=5008;NS=2504;DP=16248;EAS_AF=0.25;AMR_AF=0.3775;AFR_AF=0.1573;EUR_AF=0.2048;SAS_AF=0.408;AA=A|||;VT=SNP
15	40229703	rs117799776	A	G	100	PASS	AC=61;AF=0.0121805;AN=5008;NS=2504;DP=15248;EAS_AF=0.0456;AMR_AF=0.0202;AFR_AF=0.0008;EUR_AF=0;SAS_AF=0;AA=A|||;VT=SNP
15	40229823	rs74701095	C	A	100	PASS	AC=1179;AF=0.235423;AN=5008;NS=2504;DP=15402;EAS_AF=0.5546;AMR_AF=0.1354;AFR_AF=0.1891;EUR_AF=0.0924;SAS_AF=0.1871;AA=C|||;VT=SNP
15	40229851	rs75671548	C	T	100	PASS	AC=596;AF=0.11901;AN=5008;NS=2504;DP=16111;EAS_AF=0.3046;AMR_AF=0.0663;AFR_AF=0.0325;EUR_AF=0.0616;SAS_AF=0.1411;AA=C|||;VT=SNP
15	40229921	rs73401143	T	G	100	PASS	AC=411;AF=0.0820687;AN=5008;NS=2504;DP=16223;EAS_AF=0.0456;AMR_AF=0.0346;AFR_AF=0.2579;EUR_AF=0;SAS_AF=0;AA=T|||;VT=SNP
15	40230234	rs117963448	C	G	100	PASS	AC=61;AF=0.0121805;AN=5008;NS=2504;DP=21102;EAS_AF=0.0456;AMR_AF=0.0202;AFR_AF=0.0008;EUR_AF=0;SAS_AF=0;AA=C|||;VT=SNP
15	40230272	rs518770	T	C	100	PASS	AC=3076;AF=0.614217;AN=5008;NS=2504;DP=21147;EAS_AF=0.8502;AMR_AF=0.5548;AFR_AF=0.7186;EUR_AF=0.2982;SAS_AF=0.5971;AA=C|||;VT=SNP
15	40231500	rs525910	A	G	100	PASS	AC=2633;AF=0.525759;AN=5008;NS=2504;DP=19150;EAS_AF=0.8046;AMR_AF=0.5173;AFR_AF=0.4281;EUR_AF=0.2982;SAS_AF=0.6104;AA=A|||;VT=SNP
15	40231625	rs524240	A	T	100	PASS	AC=2632;AF=0.525559;AN=5008;NS=2504;DP=16186;EAS_AF=0.8046;AMR_AF=0.5173;AFR_AF=0.4274;EUR_AF=0.2982;SAS_AF=0.6104;AA=A|||;VT=SNP
15	40232001	rs500200	C	A	100	PASS	AC=2632;AF=0.525559;AN=5008;NS=2504;DP=22050;EAS_AF=0.8046;AMR_AF=0.5173;AFR_AF=0.4274;EUR_AF=0.2982;SAS_AF=0.6104;AA=C|||;VT=SNP
15	40233269	rs117288449	A	G	100	PASS	AC=61;AF=0.0121805;AN=5008;NS=2504;DP=19265;EAS_AF=0.0456;AMR_AF=0.0202;AFR_AF=0.0008;EUR_AF=0;SAS_AF=0;AA=A|||;VT=SNP
15	40233480	rs74766939	G	A	100	PASS	AC=602;AF=0.120208;AN=5008;NS=2504;DP=16494;EAS_AF=0.3145;AMR_AF=0.0663;AFR_AF=0.0295;EUR_AF=0.0616;SAS_AF=0.1411;AA=G|||;VT=SNP
15	40233918	rs489424	T	G	100	PASS	AC=3043;AF=0.607628;AN=5008;NS=2504;DP=15432;EAS_AF=0.8502;AMR_AF=0.5519;AFR_AF=0.6846;EUR_AF=0.2992;SAS_AF=0.6104;AA=G|||;VT=SNP
15	40233961	rs74011716	C	T	100	PASS	AC=571;AF=0.114018;AN=5008;NS=2504;DP=14736;EAS_AF=0.2391;AMR_AF=0.0677;AFR_AF=0.1558;EUR_AF=0.0318;SAS_AF=0.046;AA=C|||;VT=SNP
15	40234117	rs7180793	A	G	100	PASS	AC=607;AF=0.121206;AN=5008;NS=2504;DP=16566;EAS_AF=0.3145;AMR_AF=0.0677;AFR_AF=0.0325;EUR_AF=0.0616;SAS_AF=0.1411;AA=A|||;VT=SNP
15	40234230	rs150782653	A	G	100	PASS	AC=81;AF=0.0161741;AN=5008;NS=2504;DP=16817;EAS_AF=0.0308;AMR_AF=0.0692;AFR_AF=0;EUR_AF=0;SAS_AF=0.002;AA=A|||;VT=SNP
15	40234248	rs117095499	T	C	100	PASS	AC=61;AF=0.0121805;AN=5008;NS=2504;DP=16537;EAS_AF=0.0456;AMR_AF=0.0202;AFR_AF=0.0008;EUR_AF=0;SAS_AF=0;AA=T|||;VT=SNP
15	40234813	rs920141	T	C	100	PASS	AC=2241;AF=0.447484;AN=5008;NS=2504;DP=18923;EAS_AF=0.6101;AMR_AF=0.4755;AFR_AF=0.3616;EUR_AF=0.2644;SAS_AF=0.5644;AA=T|||;VT=SNP
15	40234815	rs920142	G	C	100	PASS	AC=607;AF=0.121206;AN=5008;NS=2504;DP=18944;EAS_AF=0.3145;AMR_AF=0.0677;AFR_AF=0.0325;EUR_AF=0.0616;SAS_AF=0.1411;AA=G|||;VT=SNP
15	40234916	rs480095	G	T	100	PASS	AC=3041;AF=0.607228;AN=5008;NS=2504;DP=19952;EAS_AF=0.8502;AMR_AF=0.5548;AFR_AF=0.6846;EUR_AF=0.2952;SAS_AF=0.6104;AA=T|||;VT=SNP
15	40235002	rs480321	G	A	100	PASS	AC=789;AF=0.157548;AN=5008;NS=2504;DP=20008;EAS_AF=0.2391;AMR_AF=0.0764;AFR_AF=0.3169;EUR_AF=0.0308;SAS_AF=0.046;AA=G|||;VT=SNP
15	40235201	rs2412451	G	A	100	PASS	AC=3040;AF=0.607029;AN=5008;NS=2504;DP=19639;EAS_AF=0.8492;AMR_AF=0.5533;AFR_AF=0.6846;EUR_AF=0.2952;SAS_AF=0.6115;AA=A|||;VT=SNP
15	40235234	rs34513040	T	C	100	PASS	AC=480;AF=0.0958466;AN=5008;NS=2504;DP=21226;EAS_AF=0.0516;AMR_AF=0.0677;AFR_AF=0.0166;EUR_AF=0.1262;SAS_AF=0.2372;AA=t|||;VT=SNP
15	40235986	rs78457082	G	A	100	PASS	AC=603;AF=0.120407;AN=5008;NS=2504;DP=15830;EAS_AF=0.3135;AMR_AF=0.0663;AFR_AF=0.0295;EUR_AF=0.0636;SAS_AF=0.1411;AA=g|||;VT=SNP
15	40235994	rs527610	A	G	100	PASS	AC=3032;AF=0.605431;AN=5008;NS=2504;DP=15877;EAS_AF=0.8532;AMR_AF=0.5533;AFR_AF=0.6694;EUR_AF=0.2972;SAS_AF=0.6176;AA=G|||;VT=SNP
15	40236372	rs535407	G	A	100	PASS	AC=3010;AF=0.601038;AN=5008;NS=2504;DP=18753;EAS_AF=0.8462;AMR_AF=0.5331;AFR_AF=0.7027;EUR_AF=0.2694;SAS_AF=0.6002;AA=A|||;VT=SNP
15	40236565	rs74501688	G	A	100	PASS	AC=580;AF=0.115815;AN=5008;NS=2504;DP=19417;EAS_AF=0.2718;AMR_AF=0.0576;AFR_AF=0.0318;EUR_AF=0.0636;SAS_AF=0.1636;AA=G|||;VT=SNP
15	40236689	rs145815480	A	G	100	PASS	AC=155;AF=0.0309505;AN=5008;NS=2504;DP=12259;EAS_AF=0.1369;AMR_AF=0.0101;AFR_AF=0.0015;EUR_AF=0.002;SAS_AF=0.0061;AA=a|||;VT=SNP
15	40237322	rs2196470	G	A	100	PASS	AC=686;AF=0.136981;AN=5008;NS=2504;DP=15491;EAS_AF=0.2044;AMR_AF=0.2795;AFR_AF=0.059;EUR_AF=0.0497;SAS_AF=0.1616;AA=G|||;VT=SNP
15	40237990	rs117537215	G	A	100	PASS	AC=50;AF=0.00998403;AN=5008;NS=2504;DP=20948;EAS_AF=0.0347;AMR_AF=0.0202;AFR_AF=0.0008;EUR_AF=0;SAS_AF=0;AA=G|||;VT=SNP
15	40238016	rs12593679	A	C	100	PASS	AC=37;AF=0.00738818;AN=5008;NS=2504;DP=21152;EAS_AF=0.0367;AMR_AF=0;AFR_AF=0;EUR_AF=0;SAS_AF=0;AA=A|||;VT=SNP
15	40238027	rs72729459	C	T	100	PASS	AC=685;AF=0.136781;AN=5008;NS=2504;DP=21015;EAS_AF=0.2034;AMR_AF=0.2795;AFR_AF=0.059;EUR_AF=0.0497;SAS_AF=0.1616;AA=C|||;VT=SNP
15	40239297	rs17720383	C	T	100	PASS	AC=522;AF=0.104233;AN=5008;NS=2504;DP=16901;EAS_AF=0.0903;AMR_AF=0.0749;AFR_AF=0.0159;EUR_AF=0.1243;SAS_AF=0.2382;AA=C|||;VT=SNP
15	40239459	rs77820631	A	G	100	PASS	AC=574;AF=0.114617;AN=5008;NS=2504;DP=17179;EAS_AF=0.1994;AMR_AF=0.268;AFR_AF=0.0045;EUR_AF=0.0288;SAS_AF=0.1554;AA=a|||;VT=SNP
15	40239460	rs72729460	T	G	100	PASS	AC=523;AF=0.104433;AN=5008;NS=2504;DP=17237;EAS_AF=0.0903;AMR_AF=0.0749;AFR_AF=0.0151;EUR_AF=0.1252;SAS_AF=0.2393;AA=T|||;VT=SNP
15	40239477	rs2917836	A	G	100	PASS	AC=4097;AF=0.818091;AN=5008;NS=2504;DP=17318;EAS_AF=0.9881;AMR_AF=0.7579;AFR_AF=0.879;EUR_AF=0.5457;SAS_AF=0.8834;AA=A|||;VT=SNP
15	40239776	rs16970024	A	G	100	PASS	AC=581;AF=0.116014;AN=5008;NS=2504;DP=19567;EAS_AF=0.2857;AMR_AF=0.0576;AFR_AF=0.0333;EUR_AF=0.0616;SAS_AF=0.1503;AA=A|||;VT=SNP
15	40239912	rs2934194	G	A	100	PASS	AC=1332;AF=0.265974;AN=5008;NS=2504;DP=17300;EAS_AF=0.1369;AMR_AF=0.2349;AFR_AF=0.3707;EUR_AF=0.2734;SAS_AF=0.272;AA=G|||;VT=SNP
15	40239928	rs17720451	A	G	100	PASS	AC=522;AF=0.104233;AN=5008;NS=2504;DP=16548;EAS_AF=0.0903;AMR_AF=0.0749;AFR_AF=0.0151;EUR_AF=0.1243;SAS_AF=0.2393;AA=A|||;VT=SNP
15	40240544	rs2412452	C	A	100	PASS	AC=3977;AF=0.794129;AN=5008;NS=2504;DP=19619;EAS_AF=0.9881;AMR_AF=0.7536;AFR_AF=0.7912;EUR_AF=0.5447;SAS_AF=0.8834;AA=C|||;VT=SNP
15	40241137	rs7169266	A	G	100	PASS	AC=689;AF=0.13758;AN=5008;NS=2504;DP=17765;EAS_AF=0.2411;AMR_AF=0.0793;AFR_AF=0.2239;EUR_AF=0.0358;SAS_AF=0.0603;AA=A|||;VT=SNP
15	40242571	rs115214068	A	C	100	PASS	AC=593;AF=0.118411;AN=5008;NS=2504;DP=13904;EAS_AF=0.2976;AMR_AF=0.0576;AFR_AF=0.0333;EUR_AF=0.0616;SAS_AF=0.1503;AA=A|||;VT=SNP
15	40243328	rs1020028	T	C	100	PASS	AC=588;AF=0.117412;AN=5008;NS=2504;DP=17792;EAS_AF=0.2986;AMR_AF=0.0576;AFR_AF=0.0333;EUR_AF=0.0577;SAS_AF=0.1483;AA=T|||;VT=SNP
15	40243408	rs78122163	G	C	100	PASS	AC=30;AF=0.00599042;AN=5008;NS=2504;DP=17657;EAS_AF=0.0298;AMR_AF=0;AFR_AF=0;EUR_AF=0;SAS_AF=0;AA=G|||;VT=SNP
15	40243559	rs516009	C	T	100	PASS	AC=4107;AF=0.820088;AN=5008;NS=2504;DP=18348;EAS_AF=0.9901;AMR_AF=0.755;AFR_AF=0.888;EUR_AF=0.5447;SAS_AF=0.8824;AA=T|||;VT=SNP
15	40243660	rs72729462	G	C	100	PASS	AC=683;AF=0.136382;AN=5008;NS=2504;DP=21752;EAS_AF=0.1994;AMR_AF=0.2738;AFR_AF=0.059;EUR_AF=0.0537;SAS_AF=0.1636;AA=G|||;VT=SNP
15	40244058	rs16970030	A	G	100	PASS	AC=686;AF=0.136981;AN=5008;NS=2504;DP=20278;EAS_AF=0.2024;AMR_AF=0.2738;AFR_AF=0.059;EUR_AF=0.0537;SAS_AF=0.1636;AA=A|||;VT=SNP
15	40244520	rs552251	C	T	100	PASS	AC=1376;AF=0.27476;AN=5008;NS=2504;DP=13530;EAS_AF=0.1369;AMR_AF=0.2406;AFR_AF=0.4017;EUR_AF=0.2734;SAS_AF=0.271;AA=C|||;VT=SNP
15	40244729	rs117083823	A	G	100	PASS	AC=36;AF=0.0071885;AN=5008;NS=2504;DP=16032;EAS_AF=0.0208;AMR_AF=0.0202;AFR_AF=0.0008;EUR_AF=0;SAS_AF=0;AA=A|||;VT=SNP
15	40244781	rs142289984	T	C	100	PASS	AC=36;AF=0.0071885;AN=5008;NS=2504;DP=15799;EAS_AF=0.0208;AMR_AF=0.0202;AFR_AF=0.0008;EUR_AF=0;SAS_AF=0;AA=T|||;VT=SNP
15	40245098	rs1656894	G	T	100	PASS	AC=1380;AF=0.275559;AN=5008;NS=2504;DP=17299;EAS_AF=0.1379;AMR_AF=0.2435;AFR_AF=0.4017;EUR_AF=0.2744;SAS_AF=0.271;AA=G|||;VT=SNP
15	40245114	rs12439335	T	C	100	PASS	AC=1286;AF=0.256789;AN=5008;NS=2504;DP=17243;EAS_AF=0.1379;AMR_AF=0.2752;AFR_AF=0.2753;EUR_AF=0.326;SAS_AF=0.2699;AA=T|||;VT=SNP
15	40245754	rs4924402	T	C	100	PASS	AC=2095;AF=0.418331;AN=5008;NS=2504;DP=18782;EAS_AF=0.7659;AMR_AF=0.4352;AFR_AF=0.3858;EUR_AF=0.1461;SAS_AF=0.3722;AA=T|||;VT=SNP
15	40245800	rs16970033	G	A	100	PASS	AC=666;AF=0.132987;AN=5008;NS=2504;DP=20755;EAS_AF=0.2014;AMR_AF=0.2723;AFR_AF=0.0461;EUR_AF=0.0527;SAS_AF=0.1636;AA=G|||;VT=SNP
15	40245836	rs16970035	A	C	100	PASS	AC=590;AF=0.117812;AN=5008;NS=2504;DP=21696;EAS_AF=0.3006;AMR_AF=0.0576;AFR_AF=0.0333;EUR_AF=0.0577;SAS_AF=0.1483;AA=A|||;VT=SNP
15	40245926	rs17720604	G	A	100	PASS	AC=602;AF=0.120208;AN=5008;NS=2504;DP=21674;EAS_AF=0.0565;AMR_AF=0.0793;AFR_AF=0.0983;EUR_AF=0.1262;SAS_AF=0.2382;AA=G|||;VT=SNP
15	40246599	rs59688263	G	A	100	PASS	AC=581;AF=0.116014;AN=5008;NS=2504;DP=18037;EAS_AF=0.2966;AMR_AF=0.0576;AFR_AF=0.0295;EUR_AF=0.0577;SAS_AF=0.1483;AA=G|||;VT=SNP
15	40246734	rs34298214	C	T	100	PASS	AC=660;AF=0.131789;AN=5008;NS=2504;DP=18467;EAS_AF=0.2411;AMR_AF=0.0778;AFR_AF=0.2035;EUR_AF=0.0348;SAS_AF=0.0603;AA=C|||;VT=SNP
15	40248122	rs8030025	G	A	100	PASS	AC=1441;AF=0.28774;AN=5008;NS=2504;DP=19023;EAS_AF=0.1677;AMR_AF=0.2824;AFR_AF=0.3601;EUR_AF=0.329;SAS_AF=0.2751;AA=G|||;VT=SNP
15	40249020	rs580836	A	G	100	PASS	AC=2753;AF=0.54972;AN=5008;NS=2504;DP=17698;EAS_AF=0.8224;AMR_AF=0.5173;AFR_AF=0.5272;EUR_AF=0.2714;SAS_AF=0.6084;AA=A|||;VT=SNP
15	40249047	rs140781111	C	G	100	PASS	AC=36;AF=0.0071885;AN=5008;NS=2504;DP=17271;EAS_AF=0.0208;AMR_AF=0.0202;AFR_AF=0.0008;EUR_AF=0;SAS_AF=0;AA=C|||;VT=SNP
15	40249665	rs554336	C	T	100	PASS	AC=3613;AF=0.721446;AN=5008;NS=2504;DP=18494;EAS_AF=0.6865;AMR_AF=0.7493;AFR_AF=0.8812;EUR_AF=0.5487;SAS_AF=0.6994;AA=T|||;VT=SNP
15	40249712	rs553559	T	C	100	PASS	AC=4331;AF=0.864816;AN=5008;NS=2504;DP=20310;EAS_AF=0.9901;AMR_AF=0.8084;AFR_AF=0.9811;EUR_AF=0.6064;SAS_AF=0.8845;AA=T|||;VT=SNP
15	40250008	rs17720724	A	G	100	PASS	AC=476;AF=0.0950479;AN=5008;NS=2504;DP=18720;EAS_AF=0.0565;AMR_AF=0.0735;AFR_AF=0.0091;EUR_AF=0.1213;SAS_AF=0.2393;AA=A|||;VT=SNP
15	40250506	rs11633416	T	C	100	PASS	AC=1449;AF=0.289337;AN=5008;NS=2504;DP=19742;EAS_AF=0.1677;AMR_AF=0.2853;AFR_AF=0.3578;EUR_AF=0.336;SAS_AF=0.2771;AA=T|||;VT=SNP
15	40250532	rs151295307	G	A	100	PASS	AC=36;AF=0.0071885;AN=5008;NS=2504;DP=19584;EAS_AF=0.0208;AMR_AF=0.0202;AFR_AF=0.0008;EUR_AF=0;SAS_AF=0;AA=G|||;VT=SNP
15	40250677	rs10518676	T	A	100	PASS	AC=1447;AF=0.288938;AN=5008;NS=2504;DP=17723;EAS_AF=0.1677;AMR_AF=0.2853;AFR_AF=0.3555;EUR_AF=0.337;SAS_AF=0.2771;AA=T|||;VT=SNP
15	40251197	rs10152886	T	C	100	PASS	AC=3574;AF=0.713658;AN=5008;NS=2504;DP=17902;EAS_AF=0.6974;AMR_AF=0.745;AFR_AF=0.8177;EUR_AF=0.5497;SAS_AF=0.7362;AA=C|||;VT=SNP
15	40251198	rs72729469	G	A	100	PASS	AC=683;AF=0.136382;AN=5008;NS=2504;DP=17903;EAS_AF=0.2004;AMR_AF=0.2781;AFR_AF=0.0582;EUR_AF=0.0537;SAS_AF=0.1605;AA=g|||;VT=SNP
15	40251205	rs146624672	T	G	100	PASS	AC=36;AF=0.0071885;AN=5008;NS=2504;DP=18034;EAS_AF=0.0208;AMR_AF=0.0202;AFR_AF=0.0008;EUR_AF=0;SAS_AF=0;AA=T|||;VT=SNP
15	40251595	rs16970049	T	C	100	PASS	AC=580;AF=0.115815;AN=5008;NS=2504;DP=23327;EAS_AF=0.2937;AMR_AF=0.0591;AFR_AF=0.031;EUR_AF=0.0577;SAS_AF=0.1472;AA=T|||;VT=SNP
15	40251741	rs8041785	A	G	100	PASS	AC=2909;AF=0.580871;AN=5008;NS=2504;DP=21897;EAS_AF=0.4454;AMR_AF=0.67;AFR_AF=0.6157;EUR_AF=0.5159;SAS_AF=0.6769;AA=A|||;VT=SNP
15	40251932	rs16970052	A	G	100	PASS	AC=579;AF=0.115615;AN=5008;NS=2504;DP=22267;EAS_AF=0.2927;AMR_AF=0.0591;AFR_AF=0.031;EUR_AF=0.0577;SAS_AF=0.1472;AA=A|||;VT=SNP
15	40252212	rs141713641	A	C	100	PASS	AC=1186;AF=0.236821;AN=5008;NS=2504;DP=16631;EAS_AF=0.4504;AMR_AF=0.3588;AFR_AF=0.0582;EUR_AF=0.1471;SAS_AF=0.2638;AA=A|||;VT=SNP
15	40252474	rs78035688	A	T	100	PASS	AC=579;AF=0.115615;AN=5008;NS=2504;DP=21127;EAS_AF=0.2927;AMR_AF=0.0591;AFR_AF=0.031;EUR_AF=0.0577;SAS_AF=0.1472;AA=A|||;VT=SNP
15	40252565	rs75827339	A	G	100	PASS	AC=562;AF=0.11222;AN=5008;NS=2504;DP=18453;EAS_AF=0.2897;AMR_AF=0.0576;AFR_AF=0.0212;EUR_AF=0.0577;SAS_AF=0.1472;AA=A|||;VT=SNP
15	40252671	rs10152402	C	T	100	PASS	AC=2912;AF=0.58147;AN=5008;NS=2504;DP=20279;EAS_AF=0.4474;AMR_AF=0.67;AFR_AF=0.6165;EUR_AF=0.5159;SAS_AF=0.6769;AA=T|||;VT=SNP
15	40252785	rs16970054	A	G	100	PASS	AC=579;AF=0.115615;AN=5008;NS=2504;DP=20987;EAS_AF=0.2927;AMR_AF=0.0591;AFR_AF=0.031;EUR_AF=0.0577;SAS_AF=0.1472;AA=A|||;VT=SNP
15	40253124	rs9302104	T	A	100	PASS	AC=1352;AF=0.269968;AN=5008;NS=2504;DP=21364;EAS_AF=0.1696;AMR_AF=0.245;AFR_AF=0.3533;EUR_AF=0.2744;SAS_AF=0.274;AA=T|||;VT=SNP
15	40253246	rs1436278	C	A	100	PASS	AC=683;AF=0.136382;AN=5008;NS=2504;DP=20987;EAS_AF=0.2004;AMR_AF=0.2781;AFR_AF=0.0582;EUR_AF=0.0537;SAS_AF=0.1605;AA=C|||;VT=SNP
15	40253340	rs117335161	C	T	100	PASS	AC=36;AF=0.0071885;AN=5008;NS=2504;DP=20863;EAS_AF=0.0208;AMR_AF=0.0202;AFR_AF=0.0008;EUR_AF=0;SAS_AF=0;AA=T|||;VT=SNP
15	40253367	rs17720930	A	G	100	PASS	AC=623;AF=0.124401;AN=5008;NS=2504;DP=19777;EAS_AF=0.0565;AMR_AF=0.0793;AFR_AF=0.112;EUR_AF=0.1272;SAS_AF=0.2403;AA=A|||;VT=SNP
15	40253674	rs536503	G	A	100	PASS	AC=4228;AF=0.844249;AN=5008;NS=2504;DP=19386;EAS_AF=0.7788;AMR_AF=0.6988;AFR_AF=0.8964;EUR_AF=0.9463;SAS_AF=0.8395;AA=A|||;VT=SNP
15	40253723	rs548091	C	G	100	PASS	AC=4228;AF=0.844249;AN=5008;NS=2504;DP=19206;EAS_AF=0.7788;AMR_AF=0.6988;AFR_AF=0.8964;EUR_AF=0.9463;SAS_AF=0.8395;AA=C|||;VT=SNP
15	40253743	rs1436276	G	T	100	PASS	AC=4228;AF=0.844249;AN=5008;NS=2504;DP=18892;EAS_AF=0.7788;AMR_AF=0.6988;AFR_AF=0.8964;EUR_AF=0.9463;SAS_AF=0.8395;AA=G|||;VT=SNP
15	40253819	rs547183	C	T	100	PASS	AC=2160;AF=0.43131;AN=5008;NS=2504;DP=18218;EAS_AF=0.5526;AMR_AF=0.3343;AFR_AF=0.4297;EUR_AF=0.4841;SAS_AF=0.3231;AA=C|||;VT=SNP
15	40253886	rs17720964	G	A	100	PASS	AC=478;AF=0.0954473;AN=5008;NS=2504;DP=20045;EAS_AF=0.0565;AMR_AF=0.0735;AFR_AF=0.0091;EUR_AF=0.1223;SAS_AF=0.2403;AA=G|||;VT=SNP
15	40254155	rs510949	A	G	100	PASS	AC=4228;AF=0.844249;AN=5008;NS=2504;DP=19346;EAS_AF=0.7788;AMR_AF=0.7003;AFR_AF=0.8964;EUR_AF=0.9463;SAS_AF=0.8384;AA=G|||;VT=SNP
15	40254332	rs509200	T	C	100	PASS	AC=4229;AF=0.844449;AN=5008;NS=2504;DP=16353;EAS_AF=0.7788;AMR_AF=0.7003;AFR_AF=0.8964;EUR_AF=0.9463;SAS_AF=0.8395;AA=C|||;VT=SNP
15	40254551	rs12915244	G	A	100	PASS	AC=663;AF=0.132388;AN=5008;NS=2504;DP=20805;EAS_AF=0.25;AMR_AF=0.0749;AFR_AF=0.202;EUR_AF=0.0338;SAS_AF=0.0593;AA=G|||;VT=SNP
15	40254613	rs518802	G	T	100	PASS	AC=4228;AF=0.844249;AN=5008;NS=2504;DP=19775;EAS_AF=0.7788;AMR_AF=0.6988;AFR_AF=0.8964;EUR_AF=0.9463;SAS_AF=0.8395;AA=T|||;VT=SNP
15	40254946	rs503671	G	A	100	PASS	AC=4264;AF=0.851438;AN=5008;NS=2504;DP=22436;EAS_AF=0.7996;AMR_AF=0.719;AFR_AF=0.8971;EUR_AF=0.9463;SAS_AF=0.8395;AA=A|||;VT=SNP
15	40255053	rs502720	C	T	100	PASS	AC=676;AF=0.134984;AN=5008;NS=2504;DP=22020;EAS_AF=0.0099;AMR_AF=0.1902;AFR_AF=0.0189;EUR_AF=0.3926;SAS_AF=0.1166;AA=C|||;VT=SNP
15	40255156	rs514152	A	G	100	PASS	AC=4234;AF=0.845447;AN=5008;NS=2504;DP=21179;EAS_AF=0.7788;AMR_AF=0.6988;AFR_AF=0.9009;EUR_AF=0.9463;SAS_AF=0.8395;AA=G|||;VT=SNP
15	40255262	rs479500	C	G	100	PASS	AC=4229;AF=0.844449;AN=5008;NS=2504;DP=20600;EAS_AF=0.7788;AMR_AF=0.7003;AFR_AF=0.8964;EUR_AF=0.9463;SAS_AF=0.8395;AA=G|||;VT=SNP
15	40255400	rs2640645	T	C	100	PASS	AC=4228;AF=0.844249;AN=5008;NS=2504;DP=18814;EAS_AF=0.7788;AMR_AF=0.6988;AFR_AF=0.8964;EUR_AF=0.9463;SAS_AF=0.8395;AA=T|||;VT=SNP
15	40255430	rs4923846	G	A	100	PASS	AC=477;AF=0.0952476;AN=5008;NS=2504;DP=18256;EAS_AF=0.0565;AMR_AF=0.0735;AFR_AF=0.0091;EUR_AF=0.1223;SAS_AF=0.2393;AA=G|||;VT=SNP
15	40255769	rs564074	A	G	100	PASS	AC=2880;AF=0.57508;AN=5008;NS=2504;DP=13894;EAS_AF=0.6091;AMR_AF=0.4582;AFR_AF=0.5431;EUR_AF=0.673;SAS_AF=0.5654;AA=a|||;VT=SNP
15	40255964	rs1627122	T	C	100	PASS	AC=2257;AF=0.450679;AN=5008;NS=2504;DP=15133;EAS_AF=0.5526;AMR_AF=0.379;AFR_AF=0.4312;EUR_AF=0.5457;SAS_AF=0.3252;AA=T|||;VT=SNP
15	40256070	rs17721122	A	T	100	PASS	AC=478;AF=0.0954473;AN=5008;NS=2504;DP=17526;EAS_AF=0.0565;AMR_AF=0.0735;AFR_AF=0.0091;EUR_AF=0.1223;SAS_AF=0.2403;AA=A|||;VT=SNP
15	40256324	rs558662	T	C	100	PASS	AC=862;AF=0.172125;AN=5008;NS=2504;DP=15638;EAS_AF=0.0099;AMR_AF=0.2363;AFR_AF=0.087;EUR_AF=0.4543;SAS_AF=0.1186;AA=T|||;VT=SNP
15	40256436	rs56143280	G	A	100	PASS	AC=1348;AF=0.269169;AN=5008;NS=2504;DP=17333;EAS_AF=0.1696;AMR_AF=0.2406;AFR_AF=0.3533;EUR_AF=0.2734;SAS_AF=0.274;AA=A|||;VT=SNP
15	40256469	rs12708400	A	T	100	PASS	AC=2880;AF=0.57508;AN=5008;NS=2504;DP=17395;EAS_AF=0.6091;AMR_AF=0.4582;AFR_AF=0.5431;EUR_AF=0.673;SAS_AF=0.5654;AA=A|||;VT=SNP
15	40256671	rs55957853	G	A	100	PASS	AC=1348;AF=0.269169;AN=5008;NS=2504;DP=14151;EAS_AF=0.1696;AMR_AF=0.2406;AFR_AF=0.3533;EUR_AF=0.2734;SAS_AF=0.274;AA=G|||;VT=SNP
15	40256785	rs7170569	T	C	100	PASS	AC=4277;AF=0.854034;AN=5008;NS=2504;DP=15895;EAS_AF=0.7996;AMR_AF=0.7205;AFR_AF=0.9062;EUR_AF=0.9463;SAS_AF=0.8395;AA=C|||;VT=SNP
15	40256975	rs12906976	A	G	100	PASS	AC=1368;AF=0.273163;AN=5008;NS=2504;DP=16425;EAS_AF=0.1696;AMR_AF=0.2853;AFR_AF=0.2965;EUR_AF=0.335;SAS_AF=0.2761;AA=A|||;VT=SNP
15	40257103	rs12438989	T	C	100	PASS	AC=1447;AF=0.288938;AN=5008;NS=2504;DP=17554;EAS_AF=0.1696;AMR_AF=0.2853;AFR_AF=0.3563;EUR_AF=0.335;SAS_AF=0.2761;AA=T|||;VT=SNP
15	40257194	rs12441927	A	G	100	PASS	AC=1446;AF=0.288738;AN=5008;NS=2504;DP=19905;EAS_AF=0.1696;AMR_AF=0.2853;AFR_AF=0.3555;EUR_AF=0.335;SAS_AF=0.2761;AA=A|||;VT=SNP
15	40257241	rs12439021	T	C	100	PASS	AC=1448;AF=0.289137;AN=5008;NS=2504;DP=20749;EAS_AF=0.1696;AMR_AF=0.2853;AFR_AF=0.357;EUR_AF=0.335;SAS_AF=0.2761;AA=C|||;VT=SNP
15	40257517	rs1689606	G	T	100	PASS	AC=2782;AF=0.555511;AN=5008;NS=2504;DP=17568;EAS_AF=0.6091;AMR_AF=0.4135;AFR_AF=0.5408;EUR_AF=0.6113;SAS_AF=0.5634;AA=G|||;VT=SNP
15	40257603	rs8035930	G	A	100	PASS	AC=1446;AF=0.288738;AN=5008;NS=2504;DP=17853;EAS_AF=0.1696;AMR_AF=0.2853;AFR_AF=0.3555;EUR_AF=0.335;SAS_AF=0.2761;AA=G|||;VT=SNP
15	40257615	rs472027	A	G	100	PASS	AC=4265;AF=0.851637;AN=5008;NS=2504;DP=17942;EAS_AF=0.7996;AMR_AF=0.719;AFR_AF=0.8979;EUR_AF=0.9463;SAS_AF=0.8395;AA=a|||;VT=SNP
15	40257760	rs17848529	C	T	100	PASS	AC=27;AF=0.00539137;AN=5008;NS=2504;DP=19897;EAS_AF=0.0268;AMR_AF=0;AFR_AF=0;EUR_AF=0;SAS_AF=0;AA=C|||;VT=SNP
15	40258550	rs496642	G	C	100	PASS	AC=2257;AF=0.450679;AN=5008;NS=2504;DP=16329;EAS_AF=0.5526;AMR_AF=0.379;AFR_AF=0.4312;EUR_AF=0.5457;SAS_AF=0.3252;AA=G|||;VT=SNP
15	40258631	rs148403319	G	C	100	PASS	AC=36;AF=0.0071885;AN=5008;NS=2504;DP=14548;EAS_AF=0.0208;AMR_AF=0.0202;AFR_AF=0.0008;EUR_AF=0;SAS_AF=0;AA=G|||;VT=SNP
15	40258994	rs117757749	A	G	100	PASS	AC=36;AF=0.0071885;AN=5008;NS=2504;DP=14983;EAS_AF=0.0208;AMR_AF=0.0202;AFR_AF=0.0008;EUR_AF=0;SAS_AF=0;AA=A|||;VT=SNP
15	40259029	rs150962023	A	G	100	PASS	AC=32;AF=0.00638978;AN=5008;NS=2504;DP=14646;EAS_AF=0.0308;AMR_AF=0;AFR_AF=0;EUR_AF=0.001;SAS_AF=0;AA=A|||;VT=SNP
15	40259054	rs28617639	G	A	100	PASS	AC=1347;AF=0.26897;AN=5008;NS=2504;DP=15160;EAS_AF=0.1696;AMR_AF=0.2406;AFR_AF=0.3525;EUR_AF=0.2734;SAS_AF=0.274;AA=A|||;VT=SNP
15	40259504	rs522933	G	A	100	PASS	AC=2155;AF=0.430312;AN=5008;NS=2504;DP=16402;EAS_AF=0.5486;AMR_AF=0.3343;AFR_AF=0.4289;EUR_AF=0.4841;SAS_AF=0.3231;AA=G|||;VT=SNP;EX_TARGET
15	40259848	rs2291627	A	C	100	PASS	AC=1239;AF=0.247404;AN=5008;NS=2504;DP=23651;EAS_AF=0.5387;AMR_AF=0.134;AFR_AF=0.233;EUR_AF=0.0924;SAS_AF=0.2065;AA=A|||;VT=SNP;EX_TARGET
15	40260208	rs4566130	C	T	100	PASS	AC=592;AF=0.118211;AN=5008;NS=2504;DP=22743;EAS_AF=0.1974;AMR_AF=0.2709;AFR_AF=0.0197;EUR_AF=0.0288;SAS_AF=0.1534;AA=C|||;VT=SNP
15	40260570	rs17664969	C	A	100	PASS	AC=627;AF=0.1252;AN=5008;NS=2504;DP=21750;EAS_AF=0.0605;AMR_AF=0.0793;AFR_AF=0.112;EUR_AF=0.1272;SAS_AF=0.2403;AA=C|||;VT=SNP
15	40260708	rs12900686	T	C	100	PASS	AC=2881;AF=0.57528;AN=5008;NS=2504;DP=19085;EAS_AF=0.6091;AMR_AF=0.4582;AFR_AF=0.5439;EUR_AF=0.673;SAS_AF=0.5654;AA=T|||;VT=SNP
15	40260946	rs17665033	A	G	100	PASS	AC=627;AF=0.1252;AN=5008;NS=2504;DP=16790;EAS_AF=0.0605;AMR_AF=0.0793;AFR_AF=0.112;EUR_AF=0.1272;SAS_AF=0.2403;AA=A|||;VT=SNP
15	40261279	rs16970098	T	C	100	PASS	AC=664;AF=0.132588;AN=5008;NS=2504;DP=15670;EAS_AF=0.1994;AMR_AF=0.2781;AFR_AF=0.0446;EUR_AF=0.0537;SAS_AF=0.1605;AA=T|||;VT=SNP
15	40261428	rs146399698	A	G	100	PASS	AC=36;AF=0.0071885;AN=5008;NS=2504;DP=14758;EAS_AF=0.0208;AMR_AF=0.0202;AFR_AF=0.0008;EUR_AF=0;SAS_AF=0;AA=A|||;VT=SNP
15	40261723	rs149887617	G	A	100	PASS	AC=36;AF=0.0071885;AN=5008;NS=2504;DP=14155;EAS_AF=0.0208;AMR_AF=0.0202;AFR_AF=0.0008;EUR_AF=0;SAS_AF=0;AA=G|||;VT=SNP
15	40261755	rs143862337	G	A	100	PASS	AC=117;AF=0.0233626;AN=5008;NS=2504;DP=15042;EAS_AF=0.0446;AMR_AF=0.0879;AFR_AF=0.0008;EUR_AF=0.008;SAS_AF=0.002;AA=G|||;VT=SNP
15	40262275	rs8029465	G	C	100	PASS	AC=4273;AF=0.853235;AN=5008;NS=2504;DP=19619;EAS_AF=0.7966;AMR_AF=0.7205;AFR_AF=0.9054;EUR_AF=0.9463;SAS_AF=0.8395;AA=C|||;VT=SNP
15	40262464	rs17721366	A	G	100	PASS	AC=483;AF=0.0964457;AN=5008;NS=2504;DP=20699;EAS_AF=0.0605;AMR_AF=0.0735;AFR_AF=0.0091;EUR_AF=0.1233;SAS_AF=0.2403;AA=A|||;VT=SNP
15	40262559	rs10851392	A	G	100	PASS	AC=1447;AF=0.288938;AN=5008;NS=2504;DP=19606;EAS_AF=0.1696;AMR_AF=0.2853;AFR_AF=0.3555;EUR_AF=0.336;SAS_AF=0.2761;AA=G|||;VT=SNP
15	40262691	rs12324733	G	C	100	PASS	AC=1449;AF=0.289337;AN=5008;NS=2504;DP=17256;EAS_AF=0.1706;AMR_AF=0.2853;AFR_AF=0.3563;EUR_AF=0.336;SAS_AF=0.2761;AA=G|||;VT=SNP
15	40262848	rs12912096	T	A	100	PASS	AC=2154;AF=0.430112;AN=5008;NS=2504;DP=16094;EAS_AF=0.5486;AMR_AF=0.3343;AFR_AF=0.4297;EUR_AF=0.4821;SAS_AF=0.3231;AA=T|||;VT=SNP
15	40262990	rs78572955	G	A	100	PASS	AC=591;AF=0.118011;AN=5008;NS=2504;DP=15164;EAS_AF=0.1964;AMR_AF=0.2709;AFR_AF=0.0197;EUR_AF=0.0288;SAS_AF=0.1534;AA=G|||;VT=SNP
15	40263116	rs72729488	G	A	100	PASS	AC=1272;AF=0.253994;AN=5008;NS=2504;DP=16884;EAS_AF=0.1696;AMR_AF=0.2435;AFR_AF=0.2935;EUR_AF=0.2744;SAS_AF=0.274;AA=G|||;VT=SNP
15	40263362	rs8036381	T	G	100	PASS	AC=4265;AF=0.851637;AN=5008;NS=2504;DP=18156;EAS_AF=0.7996;AMR_AF=0.719;AFR_AF=0.8979;EUR_AF=0.9463;SAS_AF=0.8395;AA=G|||;VT=SNP
15	40263373	rs8036388	T	C	100	PASS	AC=4229;AF=0.844449;AN=5008;NS=2504;DP=17820;EAS_AF=0.7788;AMR_AF=0.6988;AFR_AF=0.8971;EUR_AF=0.9463;SAS_AF=0.8395;AA=C|||;VT=SNP
15	40263603	rs114325441	T	C	100	PASS	AC=574;AF=0.114617;AN=5008;NS=2504;DP=17096;EAS_AF=0.2887;AMR_AF=0.0591;AFR_AF=0.031;EUR_AF=0.0567;SAS_AF=0.1472;AA=T|||;VT=SNP
15	40263707	rs138139518	G	C	100	PASS	AC=36;AF=0.0071885;AN=5008;NS=2504;DP=18560;EAS_AF=0.0208;AMR_AF=0.0202;AFR_AF=0.0008;EUR_AF=0;SAS_AF=0;AA=G|||;VT=SNP
15	40264381	rs72729490	G	A	100	PASS	AC=684;AF=0.136581;AN=5008;NS=2504;DP=14869;EAS_AF=0.2004;AMR_AF=0.2781;AFR_AF=0.0582;EUR_AF=0.0547;SAS_AF=0.1605;AA=G|||;VT=SNP
15	40265310	rs2307107	T	G	100	PASS	AC=675;AF=0.134784;AN=5008;NS=2504;DP=20754;EAS_AF=0.2093;AMR_AF=0.2795;AFR_AF=0.0446;EUR_AF=0.0537;SAS_AF=0.1605;AA=T|||;VT=SNP
15	40265404	rs2307106	T	C	100	PASS	AC=4226;AF=0.84385;AN=5008;NS=2504;DP=20539;EAS_AF=0.7758;AMR_AF=0.6988;AFR_AF=0.8971;EUR_AF=0.9463;SAS_AF=0.8395;AA=C|||;VT=SNP
15	40265503	rs8030640	C	A	100	PASS	AC=1338;AF=0.267173;AN=5008;NS=2504;DP=19842;EAS_AF=0.1597;AMR_AF=0.2406;AFR_AF=0.3533;EUR_AF=0.2734;SAS_AF=0.274;AA=C|||;VT=SNP
15	40265588	rs8030687	C	T	100	PASS	AC=1339;AF=0.267372;AN=5008;NS=2504;DP=19347;EAS_AF=0.1597;AMR_AF=0.2406;AFR_AF=0.3533;EUR_AF=0.2734;SAS_AF=0.2751;AA=C|||;VT=SNP
15	40265799	rs2307105	A	G	100	PASS	AC=4229;AF=0.844449;AN=5008;NS=2504;DP=21158;EAS_AF=0.7788;AMR_AF=0.6988;AFR_AF=0.8971;EUR_AF=0.9463;SAS_AF=0.8395;AA=G|||;VT=SNP;EX_TARGET
15	40266276	rs117018929	T	C	100	PASS	AC=36;AF=0.0071885;AN=5008;NS=2504;DP=20544;EAS_AF=0.0208;AMR_AF=0.0202;AFR_AF=0.0008;EUR_AF=0;SAS_AF=0;AA=T|||;VT=SNP
15	40266836	rs7176881	C	T	100	PASS	AC=630;AF=0.125799;AN=5008;NS=2504;DP=19389;EAS_AF=0.0605;AMR_AF=0.0793;AFR_AF=0.112;EUR_AF=0.1272;SAS_AF=0.2434;AA=C|||;VT=SNP
15	40267543	rs28514956	C	G	100	PASS	AC=864;AF=0.172524;AN=5008;NS=2504;DP=22594;EAS_AF=0.0099;AMR_AF=0.2392;AFR_AF=0.0877;EUR_AF=0.4543;SAS_AF=0.1176;AA=C|||;VT=SNP
15	40267727	rs117085445	A	C	100	PASS	AC=36;AF=0.0071885;AN=5008;NS=2504;DP=22435;EAS_AF=0.0208;AMR_AF=0.0202;AFR_AF=0.0008;EUR_AF=0;SAS_AF=0;AA=A|||;VT=SNP
15	40267937	rs117622740	A	C	100	PASS	AC=26;AF=0.00519169;AN=5008;NS=2504;DP=22270;EAS_AF=0.0258;AMR_AF=0;AFR_AF=0;EUR_AF=0;SAS_AF=0;AA=A|||;VT=SNP
15	40268426	rs75241557	G	C	100	PASS	AC=574;AF=0.114617;AN=5008;NS=2504;DP=15721;EAS_AF=0.2887;AMR_AF=0.0591;AFR_AF=0.031;EUR_AF=0.0567;SAS_AF=0.1472;AA=G|||;VT=SNP
15	40268544	rs12441486	G	A	100	PASS	AC=674;AF=0.134585;AN=5008;NS=2504;DP=14790;EAS_AF=0.1994;AMR_AF=0.2752;AFR_AF=0.0537;EUR_AF=0.0537;SAS_AF=0.1605;AA=G|||;VT=SNP
15	40269052	rs34298786	G	A	100	PASS	AC=1438;AF=0.287141;AN=5008;NS=2504;DP=13332;EAS_AF=0.1706;AMR_AF=0.2853;AFR_AF=0.3555;EUR_AF=0.335;SAS_AF=0.2669;AA=G|||;VT=SNP;EX_TARGET
15	40269079	rs77645462	G	T	100	PASS	AC=574;AF=0.114617;AN=5008;NS=2504;DP=14425;EAS_AF=0.2887;AMR_AF=0.0591;AFR_AF=0.031;EUR_AF=0.0567;SAS_AF=0.1472;AA=G|||;VT=SNP
15	40269501	rs4923847	C	T	100	PASS	AC=2793;AF=0.557708;AN=5008;NS=2504;DP=19041;EAS_AF=0.6081;AMR_AF=0.4164;AFR_AF=0.5424;EUR_AF=0.6103;SAS_AF=0.5726;AA=C|||;VT=SNP
15	40269800	rs7174767	T	C	100	PASS	AC=4228;AF=0.844249;AN=5008;NS=2504;DP=18898;EAS_AF=0.7758;AMR_AF=0.7017;AFR_AF=0.8971;EUR_AF=0.9463;SAS_AF=0.8395;AA=C|||;VT=SNP
15	40269843	rs7173301	A	G	100	PASS	AC=2984;AF=0.595847;AN=5008;NS=2504;DP=18039;EAS_AF=0.2381;AMR_AF=0.5677;AFR_AF=0.6596;EUR_AF=0.8539;SAS_AF=0.6329;AA=A|||;VT=SNP
15	40270046	rs12901065	C	T	100	PASS	AC=2156;AF=0.430511;AN=5008;NS=2504;DP=17704;EAS_AF=0.5476;AMR_AF=0.3372;AFR_AF=0.4304;EUR_AF=0.4821;SAS_AF=0.3231;AA=C|||;VT=SNP
15	40270151	rs116985790	C	T	100	PASS	AC=36;AF=0.0071885;AN=5008;NS=2504;DP=17432;EAS_AF=0.0208;AMR_AF=0.0202;AFR_AF=0.0008;EUR_AF=0;SAS_AF=0;AA=C|||;VT=SNP
15	40270638	rs3765127	A	G	100	PASS	AC=591;AF=0.118011;AN=5008;NS=2504;DP=18199;EAS_AF=0.1994;AMR_AF=0.268;AFR_AF=0.0189;EUR_AF=0.0288;SAS_AF=0.1534;AA=A|||;VT=SNP
15	40270655	rs3765126	T	C	100	PASS	AC=664;AF=0.132588;AN=5008;NS=2504;DP=18122;EAS_AF=0.249;AMR_AF=0.0749;AFR_AF=0.202;EUR_AF=0.0358;SAS_AF=0.0593;AA=T|||;VT=SNP
15	40270944	rs2412453	T	G	100	PASS	AC=2892;AF=0.577476;AN=5008;NS=2504;DP=20051;EAS_AF=0.6081;AMR_AF=0.4611;AFR_AF=0.5446;EUR_AF=0.673;SAS_AF=0.5746;AA=T|||;VT=SNP
15	40271202	rs2412454	A	G	100	PASS	AC=773;AF=0.154353;AN=5008;NS=2504;DP=19741;EAS_AF=0.0099;AMR_AF=0.2363;AFR_AF=0.0212;EUR_AF=0.4523;SAS_AF=0.1186;AA=A|||;VT=SNP
15	40271271	rs56319775	A	G	100	PASS	AC=594;AF=0.11861;AN=5008;NS=2504;DP=20784;EAS_AF=0.0595;AMR_AF=0.0807;AFR_AF=0.0673;EUR_AF=0.1292;SAS_AF=0.2648;AA=A|||;VT=SNP
15	40271281	rs8030505	G	C	100	PASS	AC=622;AF=0.124201;AN=5008;NS=2504;DP=20986;EAS_AF=0.2371;AMR_AF=0.0735;AFR_AF=0.1921;EUR_AF=0.0348;SAS_AF=0.044;AA=G|||;VT=SNP
15	40271303	rs11631801	C	T	100	PASS	AC=1267;AF=0.252995;AN=5008;NS=2504;DP=21037;EAS_AF=0.1667;AMR_AF=0.2406;AFR_AF=0.3048;EUR_AF=0.2704;SAS_AF=0.2628;AA=C|||;VT=SNP
15	40271457	rs11632930	G	A	100	PASS	AC=1395;AF=0.278554;AN=5008;NS=2504;DP=21280;EAS_AF=0.1885;AMR_AF=0.2594;AFR_AF=0.3767;EUR_AF=0.2694;SAS_AF=0.2618;AA=A|||;VT=SNP
15	40271737	rs8035396	G	A	100	PASS	AC=2270;AF=0.453275;AN=5008;NS=2504;DP=18370;EAS_AF=0.4375;AMR_AF=0.5908;AFR_AF=0.4221;EUR_AF=0.5408;SAS_AF=0.3241;AA=A|||;VT=SNP
15	40271935	rs16970112	A	G	100	PASS	AC=584;AF=0.116613;AN=5008;NS=2504;DP=10877;EAS_AF=0.2917;AMR_AF=0.062;AFR_AF=0.0356;EUR_AF=0.0567;SAS_AF=0.1462;AA=A|||;VT=SNP
15	40271961	rs117230694	C	G	100	PASS	AC=18;AF=0.00359425;AN=5008;NS=2504;DP=15360;EAS_AF=0.0179;AMR_AF=0;AFR_AF=0;EUR_AF=0;SAS_AF=0;AA=C|||;VT=SNP
15	40272032	rs73388549	C	T	100	PASS	AC=723;AF=0.144369;AN=5008;NS=2504;DP=17923;EAS_AF=0.2867;AMR_AF=0.0677;AFR_AF=0.1377;EUR_AF=0.0616;SAS_AF=0.1462;AA=C|||;VT=SNP
15	40272148	rs7175589	C	T	100	PASS	AC=1996;AF=0.398562;AN=5008;NS=2504;DP=19213;EAS_AF=0.252;AMR_AF=0.3213;AFR_AF=0.4554;EUR_AF=0.3976;SAS_AF=0.5286;AA=C|||;VT=SNP
15	40272391	rs6492924	G	A	100	PASS	AC=3589;AF=0.716653;AN=5008;NS=2504;DP=17996;EAS_AF=0.4782;AMR_AF=0.6427;AFR_AF=0.8192;EUR_AF=0.8986;SAS_AF=0.6892;AA=A|||;VT=SNP
15	40272423	rs4924403	C	T	100	PASS	AC=57;AF=0.0113818;AN=5008;NS=2504;DP=17803;EAS_AF=0.0069;AMR_AF=0.0706;AFR_AF=0;EUR_AF=0;SAS_AF=0.001;AA=c|||;VT=SNP
15	40272835	rs117547180	C	T	100	PASS	AC=33;AF=0.00658946;AN=5008;NS=2504;DP=18373;EAS_AF=0.0179;AMR_AF=0.0202;AFR_AF=0.0008;EUR_AF=0;SAS_AF=0;AA=C|||;VT=SNP
15	40273386	rs140633431	C	G	100	PASS	AC=35;AF=0.00698882;AN=5008;NS=2504;DP=16211;EAS_AF=0.0179;AMR_AF=0.0216;AFR_AF=0.0015;EUR_AF=0;SAS_AF=0;AA=C|||;VT=SNP
15	40273528	rs151051239	G	A	100	PASS	AC=66;AF=0.0131789;AN=5008;NS=2504;DP=15952;EAS_AF=0.0635;AMR_AF=0;AFR_AF=0;EUR_AF=0;SAS_AF=0.002;AA=G|||;VT=SNP
15	40273637	rs35647585	G	A	100	PASS	AC=503;AF=0.100439;AN=5008;NS=2504;DP=18574;EAS_AF=0.005;AMR_AF=0.0749;AFR_AF=0.0477;EUR_AF=0.1282;SAS_AF=0.2597;AA=G|||;VT=SNP
15	40273774	rs7166430	T	A	100	PASS	AC=2438;AF=0.486821;AN=5008;NS=2504;DP=15098;EAS_AF=0.5198;AMR_AF=0.4251;AFR_AF=0.3124;EUR_AF=0.662;SAS_AF=0.5521;AA=T|||;VT=SNP
15	40273788	rs7165105	C	T	100	PASS	AC=836;AF=0.166933;AN=5008;NS=2504;DP=15003;EAS_AF=0.2173;AMR_AF=0.2781;AFR_AF=0.1649;EUR_AF=0.0447;SAS_AF=0.1646;AA=C|||;VT=SNP
15	40273814	rs9888665	T	C	100	PASS	AC=702;AF=0.140176;AN=5008;NS=2504;DP=14679;EAS_AF=0.2173;AMR_AF=0.2738;AFR_AF=0.0658;EUR_AF=0.0447;SAS_AF=0.1646;AA=T|||;VT=SNP
15	40273943	rs28541444	T	C	100	PASS	AC=2342;AF=0.467652;AN=5008;NS=2504;DP=17312;EAS_AF=0.5198;AMR_AF=0.3833;AFR_AF=0.3101;EUR_AF=0.6004;SAS_AF=0.5501;AA=T|||;VT=SNP
15	40274373	rs187773034	C	A	100	PASS	AC=33;AF=0.00658946;AN=5008;NS=2504;DP=18389;EAS_AF=0.0179;AMR_AF=0.0202;AFR_AF=0.0008;EUR_AF=0;SAS_AF=0;AA=C|||;VT=SNP
15	40274817	rs112959206	A	G	100	PASS	AC=556;AF=0.111022;AN=5008;NS=2504;DP=18037;EAS_AF=0.2877;AMR_AF=0.0562;AFR_AF=0.0212;EUR_AF=0.0567;SAS_AF=0.1452;AA=A|||;VT=SNP
15	40274910	rs28696728	T	C	100	PASS	AC=2397;AF=0.478634;AN=5008;NS=2504;DP=14657;EAS_AF=0.5198;AMR_AF=0.3847;AFR_AF=0.3502;EUR_AF=0.6004;SAS_AF=0.5511;AA=C|||;VT=SNP
15	40275041	rs7173315	T	C	100	PASS	AC=3438;AF=0.686502;AN=5008;NS=2504;DP=19576;EAS_AF=0.755;AMR_AF=0.6931;AFR_AF=0.6407;EUR_AF=0.6451;SAS_AF=0.7157;AA=C|||;VT=SNP
15	40275316	rs149161405	T	C	100	PASS	AC=86;AF=0.0171725;AN=5008;NS=2504;DP=19975;EAS_AF=0.0179;AMR_AF=0.0216;AFR_AF=0.0401;EUR_AF=0;SAS_AF=0;AA=C|||;VT=SNP
15	40275364	rs7496588	T	A	100	PASS	AC=1078;AF=0.215256;AN=5008;NS=2504;DP=19749;EAS_AF=0.2927;AMR_AF=0.1326;AFR_AF=0.0817;EUR_AF=0.1849;SAS_AF=0.4059;AA=T|||;VT=SNP
15	40275894	rs62004084	C	T	100	PASS	AC=678;AF=0.135383;AN=5008;NS=2504;DP=17846;EAS_AF=0.0099;AMR_AF=0.1902;AFR_AF=0.0166;EUR_AF=0.3976;SAS_AF=0.1166;AA=c|||;VT=SNP
15	40275933	rs12050879	G	A	100	PASS	AC=556;AF=0.111022;AN=5008;NS=2504;DP=18027;EAS_AF=0.2123;AMR_AF=0.0591;AFR_AF=0.1929;EUR_AF=0.0179;SAS_AF=0.0286;AA=G|||;VT=SNP
15	40276886	rs34682510	T	C	100	PASS	AC=777;AF=0.155152;AN=5008;NS=2504;DP=21119;EAS_AF=0.0099;AMR_AF=0.2349;AFR_AF=0.0189;EUR_AF=0.4602;SAS_AF=0.1186;AA=T|||;VT=SNP
15	40276971	rs117148677	C	T	100	PASS	AC=1092;AF=0.218051;AN=5008;NS=2504;DP=20502;EAS_AF=0.2907;AMR_AF=0.134;AFR_AF=0.093;EUR_AF=0.1849;SAS_AF=0.4059;AA=C|||;VT=SNP
15	40277072	rs111616753	A	T	100	PASS	AC=3458;AF=0.690495;AN=5008;NS=2504;DP=20572;EAS_AF=0.755;AMR_AF=0.7363;AFR_AF=0.5832;EUR_AF=0.7078;SAS_AF=0.7188;AA=a|||;VT=SNP
15	40277218	rs113776570	A	C	100	PASS	AC=1253;AF=0.2502;AN=5008;NS=2504;DP=20729;EAS_AF=0.4345;AMR_AF=0.1441;AFR_AF=0.0938;EUR_AF=0.1869;SAS_AF=0.4121;AA=A|||;VT=SNP
15	40277456	rs28619481	A	G	100	PASS	AC=704;AF=0.140575;AN=5008;NS=2504;DP=19483;EAS_AF=0.2192;AMR_AF=0.2738;AFR_AF=0.0658;EUR_AF=0.0447;SAS_AF=0.1646;AA=A|||;VT=SNP
15	40277584	rs4924404	C	T	100	PASS	AC=1247;AF=0.249002;AN=5008;NS=2504;DP=19300;EAS_AF=0.4286;AMR_AF=0.1441;AFR_AF=0.0938;EUR_AF=0.1869;SAS_AF=0.4121;AA=C|||;VT=SNP
15	40277603	rs28369403	G	A	100	PASS	AC=686;AF=0.136981;AN=5008;NS=2504;DP=19490;EAS_AF=0.2192;AMR_AF=0.2738;AFR_AF=0.0522;EUR_AF=0.0447;SAS_AF=0.1646;AA=G|||;VT=SNP
15	40278002	rs17848516	T	G	100	PASS	AC=32;AF=0.00638978;AN=5008;NS=2504;DP=22769;EAS_AF=0.0169;AMR_AF=0.0202;AFR_AF=0.0008;EUR_AF=0;SAS_AF=0;AA=T|||;VT=SNP;EX_TARGET
15	40278101	rs17848517	G	A	100	PASS	AC=33;AF=0.00658946;AN=5008;NS=2504;DP=21418;EAS_AF=0.0179;AMR_AF=0.0202;AFR_AF=0.0008;EUR_AF=0;SAS_AF=0;AA=G|||;VT=SNP;EX_TARGET
15	40278192	rs8030980	T	C	100	PASS	AC=3509;AF=0.700679;AN=5008;NS=2504;DP=17430;EAS_AF=0.755;AMR_AF=0.7378;AFR_AF=0.6218;EUR_AF=0.7078;SAS_AF=0.7178;AA=C|||;VT=SNP
15	40278212	rs17848521	T	C	100	PASS	AC=33;AF=0.00658946;AN=5008;NS=2504;DP=18545;EAS_AF=0.0179;AMR_AF=0.0202;AFR_AF=0.0008;EUR_AF=0;SAS_AF=0;AA=T|||;VT=SNP
15	40278409	rs189003005	T	G	100	PASS	AC=33;AF=0.00658946;AN=5008;NS=2504;DP=22686;EAS_AF=0.0179;AMR_AF=0.0202;AFR_AF=0.0008;EUR_AF=0;SAS_AF=0;AA=T|||;VT=SNP
15	40279462	rs77714225	G	A	100	PASS	AC=573;AF=0.114417;AN=5008;NS=2504;DP=18584;EAS_AF=0.2857;AMR_AF=0.0576;AFR_AF=0.034;EUR_AF=0.0567;SAS_AF=0.1462;AA=G|||;VT=SNP
15	40279581	rs7180126	A	C	100	PASS	AC=1365;AF=0.272564;AN=5008;NS=2504;DP=18599;EAS_AF=0.2282;AMR_AF=0.2954;AFR_AF=0.2307;EUR_AF=0.4781;SAS_AF=0.1472;AA=A|||;VT=SNP
15	40279780	rs12592321	T	C	100	PASS	AC=63;AF=0.0125799;AN=5008;NS=2504;DP=14756;EAS_AF=0.0595;AMR_AF=0;AFR_AF=0.0008;EUR_AF=0;SAS_AF=0.002;AA=T|||;VT=SNP
15	40280693	rs12442731	G	A	100	PASS	AC=2737;AF=0.546526;AN=5008;NS=2504;DP=19583;EAS_AF=0.746;AMR_AF=0.6499;AFR_AF=0.3812;EUR_AF=0.5785;SAS_AF=0.4581;AA=g|||;VT=SNP
15	40280766	rs12442713	C	A	100	PASS	AC=3049;AF=0.608826;AN=5008;NS=2504;DP=19282;EAS_AF=0.7282;AMR_AF=0.6585;AFR_AF=0.3865;EUR_AF=0.6451;SAS_AF=0.7137;AA=A|||;VT=SNP
15	40280793	rs116866995	G	T	100	PASS	AC=33;AF=0.00658946;AN=5008;NS=2504;DP=19790;EAS_AF=0.0179;AMR_AF=0.0202;AFR_AF=0.0008;EUR_AF=0;SAS_AF=0;AA=G|||;VT=SNP
15	40281096	rs142579886	G	A	100	PASS	AC=63;AF=0.0125799;AN=5008;NS=2504;DP=20489;EAS_AF=0.0625;AMR_AF=0;AFR_AF=0;EUR_AF=0;SAS_AF=0;AA=G|||;VT=SNP
15	40281259	rs72729494	A	T	100	PASS	AC=699;AF=0.139577;AN=5008;NS=2504;DP=21596;EAS_AF=0.2143;AMR_AF=0.2738;AFR_AF=0.0658;EUR_AF=0.0447;SAS_AF=0.1646;AA=A|||;VT=SNP
15	40281538	rs16970130	T	C	100	PASS	AC=1189;AF=0.23742;AN=5008;NS=2504;DP=20933;EAS_AF=0.2907;AMR_AF=0.1398;AFR_AF=0.1649;EUR_AF=0.1849;SAS_AF=0.4039;AA=T|||;VT=SNP
15	40281772	rs16970132	A	G	100	PASS	AC=680;AF=0.135783;AN=5008;NS=2504;DP=21117;EAS_AF=0.2143;AMR_AF=0.2738;AFR_AF=0.0522;EUR_AF=0.0447;SAS_AF=0.1636;AA=A|||;VT=SNP
15	40282701	rs2307104	T	C	100	PASS	AC=1345;AF=0.26857;AN=5008;NS=2504;DP=18805;EAS_AF=0.2262;AMR_AF=0.2925;AFR_AF=0.2262;EUR_AF=0.4781;SAS_AF=0.137;AA=T|||;VT=SNP
15	40282940	rs16970134	G	A	100	PASS	AC=3549;AF=0.708666;AN=5008;NS=2504;DP=20897;EAS_AF=0.747;AMR_AF=0.7378;AFR_AF=0.6596;EUR_AF=0.7078;SAS_AF=0.7157;AA=A|||;VT=SNP
15	40283063	rs117377196	G	A	100	PASS	AC=33;AF=0.00658946;AN=5008;NS=2504;DP=18671;EAS_AF=0.0179;AMR_AF=0.0202;AFR_AF=0.0008;EUR_AF=0;SAS_AF=0;AA=G|||;VT=SNP
15	40283099	rs17721809	A	G	100	PASS	AC=1116;AF=0.222843;AN=5008;NS=2504;DP=18328;EAS_AF=0.2222;AMR_AF=0.2176;AFR_AF=0.2466;EUR_AF=0.3101;SAS_AF=0.1053;AA=A|||;VT=SNP
15	40283250	rs16970137	T	C	100	PASS	AC=2236;AF=0.446486;AN=5008;NS=2504;DP=20975;EAS_AF=0.496;AMR_AF=0.4625;AFR_AF=0.2693;EUR_AF=0.6133;SAS_AF=0.4519;AA=C|||;VT=SNP
15	40283254	rs55652949	A	G	100	PASS	AC=622;AF=0.124201;AN=5008;NS=2504;DP=21245;EAS_AF=0.2371;AMR_AF=0.0634;AFR_AF=0.1498;EUR_AF=0.0487;SAS_AF=0.0941;AA=A|||;VT=SNP
15	40283274	rs11853517	G	A	100	PASS	AC=2967;AF=0.592452;AN=5008;NS=2504;DP=22043;EAS_AF=0.502;AMR_AF=0.611;AFR_AF=0.2746;EUR_AF=0.9304;SAS_AF=0.7546;AA=A|||;VT=SNP
15	40283797	rs8034362	T	G	100	PASS	AC=1387;AF=0.276957;AN=5008;NS=2504;DP=21554;EAS_AF=0.2708;AMR_AF=0.2896;AFR_AF=0.1884;EUR_AF=0.3569;SAS_AF=0.3119;AA=T|||;VT=SNP
15	40284523	rs7178419	C	T	100	PASS	AC=3124;AF=0.623802;AN=5008;NS=2504;DP=18759;EAS_AF=0.6964;AMR_AF=0.5605;AFR_AF=0.4115;EUR_AF=0.7744;SAS_AF=0.726;AA=C|||;VT=SNP
15	40284802	rs11070241	C	T	100	PASS	AC=3130;AF=0.625;AN=5008;NS=2504;DP=19534;EAS_AF=0.6964;AMR_AF=0.5605;AFR_AF=0.416;EUR_AF=0.7744;SAS_AF=0.726;AA=C|||;VT=SNP
15	40285120	rs11633992	A	G	100	PASS	AC=3511;AF=0.701078;AN=5008;NS=2504;DP=19827;EAS_AF=0.7024;AMR_AF=0.6599;AFR_AF=0.4418;EUR_AF=0.9702;SAS_AF=0.8027;AA=G|||;VT=SNP
15	40285394	rs143034895	C	T	100	PASS	AC=82;AF=0.0163738;AN=5008;NS=2504;DP=15937;EAS_AF=0.0159;AMR_AF=0.0375;AFR_AF=0.0068;EUR_AF=0.0258;SAS_AF=0.0051;AA=C|||;VT=SNP
15	40285510	rs116555373	T	A	100	PASS	AC=509;AF=0.101637;AN=5008;NS=2504;DP=20027;EAS_AF=0.2123;AMR_AF=0.0591;AFR_AF=0.0855;EUR_AF=0.0497;SAS_AF=0.093;AA=T|||;VT=SNP
15	40286117	rs12591670	T	C	100	PASS	AC=3512;AF=0.701278;AN=5008;NS=2504;DP=22525;EAS_AF=0.7034;AMR_AF=0.6599;AFR_AF=0.4418;EUR_AF=0.9702;SAS_AF=0.8027;AA=-|||;VT=SNP
15	40286276	rs12901892	C	A	100	PASS	AC=3509;AF=0.700679;AN=5008;NS=2504;DP=20887;EAS_AF=0.7024;AMR_AF=0.6599;AFR_AF=0.4418;EUR_AF=0.9702;SAS_AF=0.8006;AA=A|||;VT=SNP
15	40286536	rs75931581	T	C	100	PASS	AC=473;AF=0.0944489;AN=5008;NS=2504;DP=21211;EAS_AF=0.2421;AMR_AF=0.0533;AFR_AF=0.0885;EUR_AF=0.0427;SAS_AF=0.0327;AA=T|||;VT=SNP
15	40286873	rs12906787	C	T	100	PASS	AC=2985;AF=0.596046;AN=5008;NS=2504;DP=20110;EAS_AF=0.4871;AMR_AF=0.598;AFR_AF=0.3487;EUR_AF=0.9205;SAS_AF=0.7076;AA=C|||;VT=SNP
15	40286979	rs149692868	T	G	100	PASS	AC=33;AF=0.00658946;AN=5008;NS=2504;DP=17450;EAS_AF=0.0308;AMR_AF=0;AFR_AF=0;EUR_AF=0;SAS_AF=0.002;AA=T|||;VT=SNP
15	40287234	rs11070243	G	C	100	PASS	AC=3247;AF=0.648363;AN=5008;NS=2504;DP=15584;EAS_AF=0.4901;AMR_AF=0.6138;AFR_AF=0.5371;EUR_AF=0.9205;SAS_AF=0.7065;AA=G|||;VT=SNP
15	40287790	rs7175913	G	A	100	PASS	AC=2398;AF=0.478834;AN=5008;NS=2504;DP=14865;EAS_AF=0.5308;AMR_AF=0.5461;AFR_AF=0.5045;EUR_AF=0.3241;SAS_AF=0.502;AA=A|||;VT=SNP
15	40287982	rs7177179	T	C	100	PASS	AC=839;AF=0.167532;AN=5008;NS=2504;DP=13231;EAS_AF=0.005;AMR_AF=0.1643;AFR_AF=0.0492;EUR_AF=0.3509;SAS_AF=0.3088;AA=T|||;VT=SNP
15	40288073	rs2898972	G	A	100	PASS	AC=3561;AF=0.711062;AN=5008;NS=2504;DP=13223;EAS_AF=0.5605;AMR_AF=0.6484;AFR_AF=0.6566;EUR_AF=0.9314;SAS_AF=0.7577;AA=A|||;VT=SNP
15	40290027	rs2412456	A	T	100	PASS	AC=813;AF=0.16234;AN=5008;NS=2504;DP=18553;EAS_AF=0.005;AMR_AF=0.1585;AFR_AF=0.0424;EUR_AF=0.3419;SAS_AF=0.3047;AA=A|||;VT=SNP
15	40290481	rs11852600	T	G	100	PASS	AC=871;AF=0.173922;AN=5008;NS=2504;DP=16418;EAS_AF=0.0308;AMR_AF=0.1614;AFR_AF=0.0537;EUR_AF=0.3489;SAS_AF=0.3129;AA=T|||;VT=SNP
15	40290706	rs2291626	G	A	100	PASS	AC=1252;AF=0.25;AN=5008;NS=2504;DP=16945;EAS_AF=0.246;AMR_AF=0.2493;AFR_AF=0.1793;EUR_AF=0.2952;SAS_AF=0.3037;AA=G|||;VT=SNP
15	40291279	rs68131514	T	C	100	PASS	AC=661;AF=0.131989;AN=5008;NS=2504;DP=15913;EAS_AF=0.2371;AMR_AF=0.0634;AFR_AF=0.2451;EUR_AF=0.0318;SAS_AF=0.0225;AA=T|||;VT=SNP
15	40291867	rs66640506	T	A	100	PASS	AC=506;AF=0.101038;AN=5008;NS=2504;DP=19739;EAS_AF=0.2371;AMR_AF=0.0562;AFR_AF=0.1316;EUR_AF=0.0318;SAS_AF=0.0225;AA=T|||;VT=SNP
15	40292090	rs16970164	A	C	100	PASS	AC=663;AF=0.132388;AN=5008;NS=2504;DP=19801;EAS_AF=0.2381;AMR_AF=0.0634;AFR_AF=0.2451;EUR_AF=0.0318;SAS_AF=0.0235;AA=A|||;VT=SNP
15	40292258	rs74765732	A	G	100	PASS	AC=1252;AF=0.25;AN=5008;NS=2504;DP=19955;EAS_AF=0.246;AMR_AF=0.2493;AFR_AF=0.1793;EUR_AF=0.2942;SAS_AF=0.3047;AA=A|||;VT=SNP
15	40293437	rs2307103	C	A	100	PASS	AC=32;AF=0.00638978;AN=5008;NS=2504;DP=21594;EAS_AF=0.0317;AMR_AF=0;AFR_AF=0;EUR_AF=0;SAS_AF=0;AA=C|||;VT=SNP;EX_TARGET
15	40293530	rs2307102	T	C	100	PASS	AC=442;AF=0.0882588;AN=5008;NS=2504;DP=22013;EAS_AF=0.2321;AMR_AF=0.0519;AFR_AF=0.0877;EUR_AF=0.0328;SAS_AF=0.0235;AA=T|||;VT=SNP
15	40293889	rs142924464	C	T	100	PASS	AC=51;AF=0.0101837;AN=5008;NS=2504;DP=16401;EAS_AF=0.0069;AMR_AF=0.0634;AFR_AF=0;EUR_AF=0;SAS_AF=0;AA=C|||;VT=SNP
15	40294193	rs16970168	G	A	100	PASS	AC=1032;AF=0.20607;AN=5008;NS=2504;DP=16074;EAS_AF=0.2649;AMR_AF=0.304;AFR_AF=0.2481;EUR_AF=0.0328;SAS_AF=0.1973;AA=G|||;VT=SNP
15	40295959	rs2412459	C	T	100	PASS	AC=4032;AF=0.805112;AN=5008;NS=2504;DP=22493;EAS_AF=0.5496;AMR_AF=0.8934;AFR_AF=0.8041;EUR_AF=0.9155;SAS_AF=0.8937;AA=T|||;VT=SNP
15	40296247	rs116896219	T	C	100	PASS	AC=153;AF=0.0305511;AN=5008;NS=2504;DP=20114;EAS_AF=0.1042;AMR_AF=0.0029;AFR_AF=0;EUR_AF=0;SAS_AF=0.047;AA=T|||;VT=SNP
15	40296329	rs4924405	G	A	100	PASS	AC=4363;AF=0.871206;AN=5008;NS=2504;DP=20831;EAS_AF=0.7034;AMR_AF=0.9193;AFR_AF=0.8911;EUR_AF=0.9433;SAS_AF=0.909;AA=A|||;VT=SNP
15	40296699	rs2412460	C	T	100	PASS	AC=2469;AF=0.493011;AN=5008;NS=2504;DP=16533;EAS_AF=0.3155;AMR_AF=0.5922;AFR_AF=0.4728;EUR_AF=0.5577;SAS_AF=0.5665;AA=C|||;VT=SNP
15	40297219	rs28515996	T	A	100	PASS	AC=837;AF=0.167133;AN=5008;NS=2504;DP=14997;EAS_AF=0.0169;AMR_AF=0.1643;AFR_AF=0.0545;EUR_AF=0.3479;SAS_AF=0.2904;AA=t|||;VT=SNP
15	40297507	rs11629915	T	A	100	PASS	AC=1276;AF=0.254792;AN=5008;NS=2504;DP=15607;EAS_AF=0.2351;AMR_AF=0.2464;AFR_AF=0.1884;EUR_AF=0.2932;SAS_AF=0.3313;AA=t|||;VT=SNP
15	40298358	rs2898973	C	T	100	PASS	AC=1276;AF=0.254792;AN=5008;NS=2504;DP=16755;EAS_AF=0.2351;AMR_AF=0.2464;AFR_AF=0.1884;EUR_AF=0.2932;SAS_AF=0.3313;AA=C|||;VT=SNP
15	40298870	rs2291625	T	A	100	PASS	AC=2470;AF=0.493211;AN=5008;NS=2504;DP=17071;EAS_AF=0.3224;AMR_AF=0.585;AFR_AF=0.4728;EUR_AF=0.5586;SAS_AF=0.5644;AA=t|||;VT=SNP
15	40299016	rs2291623	C	T	100	PASS	AC=1051;AF=0.209864;AN=5008;NS=2504;DP=16861;EAS_AF=0.2748;AMR_AF=0.304;AFR_AF=0.2511;EUR_AF=0.0328;SAS_AF=0.2025;AA=C|||;VT=SNP
15	40300003	rs147821128	A	T	100	PASS	AC=27;AF=0.00539137;AN=5008;NS=2504;DP=17198;EAS_AF=0.0179;AMR_AF=0.0101;AFR_AF=0;EUR_AF=0.001;SAS_AF=0.001;AA=A|||;VT=SNP
15	40300092	rs2279581	T	C	100	PASS	AC=4045;AF=0.807708;AN=5008;NS=2504;DP=18547;EAS_AF=0.5565;AMR_AF=0.8934;AFR_AF=0.8041;EUR_AF=0.9155;SAS_AF=0.8998;AA=C|||;VT=SNP
15	40300214	rs2279580	G	C	100	PASS	AC=1904;AF=0.380192;AN=5008;NS=2504;DP=20485;EAS_AF=0.2976;AMR_AF=0.4683;AFR_AF=0.3101;EUR_AF=0.3807;SAS_AF=0.4969;AA=G|||;VT=SNP;EX_TARGET
15	40300443	rs2279579	T	G	100	PASS	AC=1392;AF=0.277955;AN=5008;NS=2504;DP=20135;EAS_AF=0.247;AMR_AF=0.2911;AFR_AF=0.1914;EUR_AF=0.3579;SAS_AF=0.3354;AA=T|||;VT=SNP
15	40300818	rs74349021	A	C	100	PASS	AC=501;AF=0.10004;AN=5008;NS=2504;DP=18834;EAS_AF=0.2004;AMR_AF=0.0749;AFR_AF=0.0779;EUR_AF=0.0567;SAS_AF=0.089;AA=A|||;VT=SNP
15	40301170	rs2412462	G	A	100	PASS	AC=4365;AF=0.871605;AN=5008;NS=2504;DP=19140;EAS_AF=0.7093;AMR_AF=0.9179;AFR_AF=0.8903;EUR_AF=0.9433;SAS_AF=0.907;AA=A|||;VT=SNP
15	40301502	rs8034578	C	A	100	PASS	AC=1094;AF=0.21845;AN=5008;NS=2504;DP=15378;EAS_AF=0.2738;AMR_AF=0.3098;AFR_AF=0.2844;EUR_AF=0.0328;SAS_AF=0.1984;AA=C|||;VT=SNP
15	40302243	rs3816900	C	T	100	PASS	AC=3184;AF=0.635783;AN=5008;NS=2504;DP=20415;EAS_AF=0.5377;AMR_AF=0.7277;AFR_AF=0.739;EUR_AF=0.5666;SAS_AF=0.6033;AA=T|||;VT=SNP
15	40302441	rs12592831	G	A	100	PASS	AC=3183;AF=0.635583;AN=5008;NS=2504;DP=20145;EAS_AF=0.5367;AMR_AF=0.7277;AFR_AF=0.739;EUR_AF=0.5666;SAS_AF=0.6033;AA=G|||;VT=SNP
15	40302973	rs2412463	C	G	100	PASS	AC=1280;AF=0.255591;AN=5008;NS=2504;DP=19975;EAS_AF=0.2391;AMR_AF=0.2478;AFR_AF=0.1868;EUR_AF=0.2932;SAS_AF=0.3323;AA=C|||;VT=SNP
15	40303842	rs2412464	G	A	100	PASS	AC=2999;AF=0.598842;AN=5008;NS=2504;DP=21057;EAS_AF=0.5159;AMR_AF=0.7032;AFR_AF=0.6286;EUR_AF=0.5666;SAS_AF=0.6033;AA=G|||;VT=SNP
15	40304170	rs6492925	T	G	100	PASS	AC=4036;AF=0.805911;AN=5008;NS=2504;DP=19388;EAS_AF=0.5556;AMR_AF=0.8919;AFR_AF=0.7995;EUR_AF=0.9155;SAS_AF=0.8988;AA=G|||;VT=SNP
15	40304248	rs75276540	C	A	100	PASS	AC=30;AF=0.00599042;AN=5008;NS=2504;DP=20050;EAS_AF=0.0288;AMR_AF=0;AFR_AF=0;EUR_AF=0;SAS_AF=0.001;AA=C|||;VT=SNP
15	40304407	rs12903784	A	C	100	PASS	AC=1597;AF=0.31889;AN=5008;NS=2504;DP=16554;EAS_AF=0.2381;AMR_AF=0.2968;AFR_AF=0.351;EUR_AF=0.3569;SAS_AF=0.3354;AA=A|||;VT=SNP
15	40305162	rs2898974	C	T	100	PASS	AC=1093;AF=0.218251;AN=5008;NS=2504;DP=14047;EAS_AF=0.2728;AMR_AF=0.3098;AFR_AF=0.2844;EUR_AF=0.0328;SAS_AF=0.1984;AA=C|||;VT=SNP
15	40305615	rs73390620	C	T	100	PASS	AC=1093;AF=0.218251;AN=5008;NS=2504;DP=16249;EAS_AF=0.2728;AMR_AF=0.3098;AFR_AF=0.2844;EUR_AF=0.0328;SAS_AF=0.1984;AA=C|||;VT=SNP
15	40306264	rs12050693	T	A	100	PASS	AC=1093;AF=0.218251;AN=5008;NS=2504;DP=21720;EAS_AF=0.2728;AMR_AF=0.3098;AFR_AF=0.2844;EUR_AF=0.0328;SAS_AF=0.1984;AA=T|||;VT=SNP
15	40306334	rs12050884	C	A	100	PASS	AC=1542;AF=0.307907;AN=5008;NS=2504;DP=19217;EAS_AF=0.2788;AMR_AF=0.4121;AFR_AF=0.3797;EUR_AF=0.2097;SAS_AF=0.2679;AA=C|||;VT=SNP
15	40307095	rs8023482	A	C	100	PASS	AC=4187;AF=0.836062;AN=5008;NS=2504;DP=19741;EAS_AF=0.6944;AMR_AF=0.9006;AFR_AF=0.7995;EUR_AF=0.9165;SAS_AF=0.9029;AA=C|||;VT=SNP
15	40307775	rs8028580	A	G	100	PASS	AC=3171;AF=0.633187;AN=5008;NS=2504;DP=18910;EAS_AF=0.5387;AMR_AF=0.7233;AFR_AF=0.739;EUR_AF=0.5606;SAS_AF=0.5982;AA=G|||;VT=SNP
15	40311212	rs17848496	G	A	100	PASS	AC=636;AF=0.126997;AN=5008;NS=2504;DP=19632;EAS_AF=0.2887;AMR_AF=0.0821;AFR_AF=0.1104;EUR_AF=0.0567;SAS_AF=0.0869;AA=G|||;VT=SNP
15	40312838	rs12916007	G	A	100	PASS	AC=853;AF=0.170327;AN=5008;NS=2504;DP=11790;EAS_AF=0.0179;AMR_AF=0.1643;AFR_AF=0.0605;EUR_AF=0.3489;SAS_AF=0.2965;AA=G|||;VT=SNP
15	40313083	rs12916520	G	T	100	PASS	AC=4348;AF=0.868211;AN=5008;NS=2504;DP=16959;EAS_AF=0.7063;AMR_AF=0.9164;AFR_AF=0.8767;EUR_AF=0.9433;SAS_AF=0.9121;AA=T|||;VT=SNP;EX_TARGET
15	40313141	rs3207297	C	T	100	PASS	AC=1528;AF=0.305112;AN=5008;NS=2504;DP=19039;EAS_AF=0.249;AMR_AF=0.2939;AFR_AF=0.292;EUR_AF=0.3569;SAS_AF=0.3354;AA=C|||;VT=SNP;EX_TARGET
15	40314073	rs11635600	G	C	100	PASS	AC=1393;AF=0.278155;AN=5008;NS=2504;DP=20565;EAS_AF=0.25;AMR_AF=0.2896;AFR_AF=0.1914;EUR_AF=0.3569;SAS_AF=0.3354;AA=G|||;VT=SNP
15	40314191	rs11635537	A	G	100	PASS	AC=1173;AF=0.234225;AN=5008;NS=2504;DP=20272;EAS_AF=0.25;AMR_AF=0.2651;AFR_AF=0.0688;EUR_AF=0.329;SAS_AF=0.3221;AA=A|||;VT=SNP
15	40314526	rs3816899	G	A	100	PASS	AC=4134;AF=0.825479;AN=5008;NS=2504;DP=17562;EAS_AF=0.6687;AMR_AF=0.8804;AFR_AF=0.7905;EUR_AF=0.9155;SAS_AF=0.9029;AA=A|||;VT=SNP
15	40314884	rs17848523	G	C	100	PASS	AC=38;AF=0.00758786;AN=5008;NS=2504;DP=17791;EAS_AF=0.0367;AMR_AF=0;AFR_AF=0;EUR_AF=0;SAS_AF=0.001;AA=G|||;VT=SNP
15	40314967	rs8030856	C	G	100	PASS	AC=2853;AF=0.569688;AN=5008;NS=2504;DP=13623;EAS_AF=0.6706;AMR_AF=0.6369;AFR_AF=0.5582;EUR_AF=0.4155;SAS_AF=0.592;AA=C|||;VT=SNP
15	40315396	rs117394426	A	G	100	PASS	AC=102;AF=0.0203674;AN=5008;NS=2504;DP=14254;EAS_AF=0.002;AMR_AF=0.0346;AFR_AF=0.003;EUR_AF=0.0527;SAS_AF=0.0194;AA=A|||;VT=SNP
15	40316171	rs4924407	A	C	100	PASS	AC=1099;AF=0.219449;AN=5008;NS=2504;DP=17020;EAS_AF=0.3631;AMR_AF=0.3098;AFR_AF=0.2776;EUR_AF=0.0199;SAS_AF=0.1339;AA=A|||;VT=SNP
15	40316850	rs58367544	C	T	100	PASS	AC=1236;AF=0.246805;AN=5008;NS=2504;DP=14896;EAS_AF=0.4058;AMR_AF=0.3199;AFR_AF=0.2852;EUR_AF=0.0338;SAS_AF=0.1984;AA=C|||;VT=SNP
15	40317075	rs11629850	G	A	100	PASS	AC=1820;AF=0.363419;AN=5008;NS=2504;DP=18045;EAS_AF=0.3254;AMR_AF=0.4121;AFR_AF=0.2194;EUR_AF=0.5298;SAS_AF=0.3916;AA=G|||;VT=SNP
15	40317515	rs16970197	C	T	100	PASS	AC=1231;AF=0.245807;AN=5008;NS=2504;DP=20383;EAS_AF=0.4058;AMR_AF=0.3199;AFR_AF=0.2814;EUR_AF=0.0338;SAS_AF=0.1984;AA=C|||;VT=SNP
15	40317608	rs12591842	G	A	100	PASS	AC=1375;AF=0.274561;AN=5008;NS=2504;DP=19526;EAS_AF=0.3185;AMR_AF=0.2723;AFR_AF=0.1899;EUR_AF=0.3012;SAS_AF=0.318;AA=G|||;VT=SNP
15	40317792	rs11070245	T	G	100	PASS	AC=1916;AF=0.382588;AN=5008;NS=2504;DP=19184;EAS_AF=0.3264;AMR_AF=0.415;AFR_AF=0.2882;EUR_AF=0.5318;SAS_AF=0.3916;AA=T|||;VT=SNP
15	40317809	rs16970202	A	G	100	PASS	AC=1240;AF=0.247604;AN=5008;NS=2504;DP=19097;EAS_AF=0.4077;AMR_AF=0.3199;AFR_AF=0.2867;EUR_AF=0.0338;SAS_AF=0.1984;AA=A|||;VT=SNP
15	40318256	rs17848498	C	T	100	PASS	AC=17;AF=0.00339457;AN=5008;NS=2504;DP=22053;EAS_AF=0.0159;AMR_AF=0;AFR_AF=0;EUR_AF=0;SAS_AF=0.001;AA=c|||;VT=SNP;EX_TARGET
15	40319351	rs78768533	C	T	100	PASS	AC=18;AF=0.00359425;AN=5008;NS=2504;DP=16277;EAS_AF=0.0159;AMR_AF=0;AFR_AF=0;EUR_AF=0;SAS_AF=0.002;AA=T|||;VT=SNP
15	40320232	rs17722502	A	G	100	PASS	AC=836;AF=0.166933;AN=5008;NS=2504;DP=17300;EAS_AF=0.0159;AMR_AF=0.1628;AFR_AF=0.0454;EUR_AF=0.3489;SAS_AF=0.3027;AA=A|||;VT=SNP
15	40320267	rs17722526	A	G	100	PASS	AC=836;AF=0.166933;AN=5008;NS=2504;DP=15705;EAS_AF=0.0159;AMR_AF=0.1628;AFR_AF=0.0454;EUR_AF=0.3489;SAS_AF=0.3027;AA=A|||;VT=SNP
15	40320741	rs116940720	T	C	100	PASS	AC=42;AF=0.00838658;AN=5008;NS=2504;DP=17098;EAS_AF=0.0417;AMR_AF=0;AFR_AF=0;EUR_AF=0;SAS_AF=0;AA=T|||;VT=SNP
15	40320836	rs72731410	C	T	100	PASS	AC=160;AF=0.0319489;AN=5008;NS=2504;DP=18248;EAS_AF=0.0179;AMR_AF=0.0159;AFR_AF=0.0726;EUR_AF=0.0258;SAS_AF=0.0092;AA=C|||;VT=SNP
15	40321174	rs78848558	G	A	100	PASS	AC=84;AF=0.0167732;AN=5008;NS=2504;DP=17887;EAS_AF=0.0784;AMR_AF=0;AFR_AF=0;EUR_AF=0.001;SAS_AF=0.0041;AA=G|||;VT=SNP
15	40321351	rs3736290	C	A	100	PASS	AC=2186;AF=0.436502;AN=5008;NS=2504;DP=18264;EAS_AF=0.3482;AMR_AF=0.4424;AFR_AF=0.4614;EUR_AF=0.5298;SAS_AF=0.3937;AA=A|||;VT=SNP
15	40322124	rs937213	T	C	100	PASS	AC=1011;AF=0.201877;AN=5008;NS=2504;DP=19450;EAS_AF=0.0218;AMR_AF=0.2061;AFR_AF=0.059;EUR_AF=0.4205;SAS_AF=0.3528;AA=T|||;VT=SNP
15	40322167	rs2412473	C	T	100	PASS	AC=1200;AF=0.239617;AN=5008;NS=2504;DP=20201;EAS_AF=0.3859;AMR_AF=0.33;AFR_AF=0.2572;EUR_AF=0.0686;SAS_AF=0.1769;AA=C|||;VT=SNP
15	40322460	rs2307101	C	T	100	PASS	AC=362;AF=0.0722843;AN=5008;NS=2504;DP=17783;EAS_AF=0.1825;AMR_AF=0.0389;AFR_AF=0.0091;EUR_AF=0.0606;SAS_AF=0.0798;AA=C|||;VT=SNP
15	40322552	rs2250402	G	T	100	PASS	AC=4535;AF=0.905551;AN=5008;NS=2504;DP=17792;EAS_AF=0.8105;AMR_AF=0.9452;AFR_AF=0.9395;EUR_AF=0.9254;SAS_AF=0.909;AA=T|||;VT=SNP;EX_TARGET
15	40323238	rs139969546	C	T	100	PASS	AC=75;AF=0.014976;AN=5008;NS=2504;DP=18046;EAS_AF=0.0357;AMR_AF=0.0317;AFR_AF=0.0129;EUR_AF=0;SAS_AF=0;AA=C|||;VT=SNP
15	40323398	rs75266116	G	C	100	PASS	AC=1341;AF=0.267772;AN=5008;NS=2504;DP=19149;EAS_AF=0.4633;AMR_AF=0.317;AFR_AF=0.2988;EUR_AF=0.0487;SAS_AF=0.2147;AA=G|||;VT=SNP
15	40323692	rs8031319	A	G	100	PASS	AC=4548;AF=0.908147;AN=5008;NS=2504;DP=18688;EAS_AF=0.7976;AMR_AF=0.9481;AFR_AF=0.9554;EUR_AF=0.9304;SAS_AF=0.907;AA=G|||;VT=SNP
15	40324075	rs2898984	G	C	100	PASS	AC=4429;AF=0.884385;AN=5008;NS=2504;DP=16121;EAS_AF=0.7966;AMR_AF=0.9409;AFR_AF=0.8714;EUR_AF=0.9284;SAS_AF=0.907;AA=C|||;VT=SNP
15	40324481	rs4432245	T	C	100	PASS	AC=1313;AF=0.262181;AN=5008;NS=2504;DP=18880;EAS_AF=0.4633;AMR_AF=0.3156;AFR_AF=0.2784;EUR_AF=0.0487;SAS_AF=0.2147;AA=T|||;VT=SNP
15	40324729	rs2291622	G	A	100	PASS	AC=1333;AF=0.266174;AN=5008;NS=2504;DP=21370;EAS_AF=0.4633;AMR_AF=0.317;AFR_AF=0.2935;EUR_AF=0.0487;SAS_AF=0.2137;AA=G|||;VT=SNP
15	40324827	rs76920174	A	C	100	PASS	AC=58;AF=0.0115815;AN=5008;NS=2504;DP=20506;EAS_AF=0.0357;AMR_AF=0.0303;AFR_AF=0.0008;EUR_AF=0;SAS_AF=0;AA=A|||;VT=SNP
15	40324837	rs2291621	C	T	100	PASS	AC=4540;AF=0.90655;AN=5008;NS=2504;DP=20452;EAS_AF=0.7966;AMR_AF=0.9467;AFR_AF=0.9508;EUR_AF=0.9304;SAS_AF=0.907;AA=T|||;VT=SNP
15	40325691	rs711906	C	T	100	PASS	AC=1341;AF=0.267772;AN=5008;NS=2504;DP=15270;EAS_AF=0.4633;AMR_AF=0.317;AFR_AF=0.2988;EUR_AF=0.0487;SAS_AF=0.2147;AA=C|||;VT=SNP
15	40325829	rs6492926	T	G	100	PASS	AC=4545;AF=0.907548;AN=5008;NS=2504;DP=15578;EAS_AF=0.7966;AMR_AF=0.9467;AFR_AF=0.9508;EUR_AF=0.9304;SAS_AF=0.9121;AA=G|||;VT=SNP
15	40325860	rs8042947	A	G	100	PASS	AC=2140;AF=0.427316;AN=5008;NS=2504;DP=16040;EAS_AF=0.4881;AMR_AF=0.4784;AFR_AF=0.5477;EUR_AF=0.2863;SAS_AF=0.3108;AA=A|||;VT=SNP
15	40326022	rs138200902	G	A	100	PASS	AC=58;AF=0.0115815;AN=5008;NS=2504;DP=15673;EAS_AF=0.0357;AMR_AF=0.0303;AFR_AF=0.0008;EUR_AF=0;SAS_AF=0;AA=G|||;VT=SNP
15	40327290	rs4594236	A	G	100	PASS	AC=1343;AF=0.268171;AN=5008;NS=2504;DP=19708;EAS_AF=0.4653;AMR_AF=0.317;AFR_AF=0.2988;EUR_AF=0.0487;SAS_AF=0.2147;AA=A|||;VT=SNP;EX_TARGET
15	40327301	rs2898985	G	A	100	PASS	AC=1551;AF=0.309704;AN=5008;NS=2504;DP=19786;EAS_AF=0.4643;AMR_AF=0.3314;AFR_AF=0.4493;EUR_AF=0.0487;SAS_AF=0.2147;AA=G|||;VT=SNP;EX_TARGET
15	40327698	rs11763	C	G	100	PASS	AC=488;AF=0.0974441;AN=5008;NS=2504;DP=17057;EAS_AF=0.0248;AMR_AF=0.1023;AFR_AF=0.0953;EUR_AF=0.174;SAS_AF=0.093;AA=C|||;VT=SNP
15	40327928	rs17848506	C	A	100	PASS	AC=76;AF=0.0151757;AN=5008;NS=2504;DP=16646;EAS_AF=0.0357;AMR_AF=0.0317;AFR_AF=0.0136;EUR_AF=0;SAS_AF=0;AA=C|||;VT=SNP
15	40328292	rs16924528	A	G	100	PASS	AC=828;AF=0.165335;AN=5008;NS=2504;DP=19051;EAS_AF=0.0179;AMR_AF=0.1484;AFR_AF=0.0703;EUR_AF=0.336;SAS_AF=0.2822;AA=A|||;VT=SNP
15	40328575	rs7535	G	C	100	PASS	AC=4410;AF=0.880591;AN=5008;NS=2504;DP=19233;EAS_AF=0.7966;AMR_AF=0.9395;AFR_AF=0.8578;EUR_AF=0.9284;SAS_AF=0.907;AA=C|||;VT=SNP
15	40328665	rs8208	G	A	100	PASS	AC=2293;AF=0.457867;AN=5008;NS=2504;DP=18223;EAS_AF=0.2728;AMR_AF=0.4741;AFR_AF=0.2973;EUR_AF=0.7058;SAS_AF=0.5992;AA=G|||;VT=SNP;EX_TARGET
15	40328718	rs7179904	A	G	100	PASS	AC=76;AF=0.0151757;AN=5008;NS=2504;DP=19822;EAS_AF=0.0357;AMR_AF=0.0317;AFR_AF=0.0136;EUR_AF=0;SAS_AF=0;AA=A|||;VT=SNP;EX_TARGET
15	40328831	rs118134816	C	G	100	PASS	AC=58;AF=0.0115815;AN=5008;NS=2504;DP=20541;EAS_AF=0.0357;AMR_AF=0.0303;AFR_AF=0.0008;EUR_AF=0;SAS_AF=0;AA=C|||;VT=SNP
15	40328973	rs2291620	A	G	100	PASS	AC=1308;AF=0.261182;AN=5008;NS=2504;DP=19500;EAS_AF=0.254;AMR_AF=0.3256;AFR_AF=0.112;EUR_AF=0.3718;SAS_AF=0.3108;AA=A|||;VT=SNP
15	40329033	rs2291619	A	G	100	PASS	AC=4532;AF=0.904952;AN=5008;NS=2504;DP=19078;EAS_AF=0.7966;AMR_AF=0.9467;AFR_AF=0.9448;EUR_AF=0.9304;SAS_AF=0.907;AA=G|||;VT=SNP
15	40329613	rs72731412	T	C	100	PASS	AC=269;AF=0.0537141;AN=5008;NS=2504;DP=13472;EAS_AF=0.0248;AMR_AF=0.0749;AFR_AF=0.0121;EUR_AF=0.1203;SAS_AF=0.0562;AA=T|||;VT=SNP
15	40330518	rs1059395	T	G	100	PASS	AC=489;AF=0.0976438;AN=5008;NS=2504;DP=19815;EAS_AF=0.0248;AMR_AF=0.1023;AFR_AF=0.0953;EUR_AF=0.175;SAS_AF=0.093;AA=T|||;VT=SNP;EX_TARGET
15	40330564	rs7321	C	T	100	PASS	AC=4443;AF=0.887181;AN=5008;NS=2504;DP=18754;EAS_AF=0.7609;AMR_AF=0.9179;AFR_AF=0.9236;EUR_AF=0.9284;SAS_AF=0.9039;AA=T|||;VT=SNP;EX_TARGET
15	40330629	rs8041057	C	T	100	PASS	AC=2277;AF=0.454673;AN=5008;NS=2504;DP=18218;EAS_AF=0.2738;AMR_AF=0.4755;AFR_AF=0.2882;EUR_AF=0.7028;SAS_AF=0.5961;AA=C|||;VT=SNP
15	40330693	rs937215	C	T	100	PASS	AC=4494;AF=0.897364;AN=5008;NS=2504;DP=19402;EAS_AF=0.7917;AMR_AF=0.938;AFR_AF=0.9365;EUR_AF=0.9185;SAS_AF=0.9029;AA=T|||;VT=SNP
15	40330876	rs3986354	C	T	100	PASS	AC=748;AF=0.149361;AN=5008;NS=2504;DP=17598;EAS_AF=0.3958;AMR_AF=0.2795;AFR_AF=0.0008;EUR_AF=0.0199;SAS_AF=0.137;AA=C|||;VT=SNP
15	40331699	rs72731415	A	G	100	PASS	AC=820;AF=0.163738;AN=5008;NS=2504;DP=18961;EAS_AF=0.0179;AMR_AF=0.147;AFR_AF=0.0711;EUR_AF=0.333;SAS_AF=0.2771;AA=A|||;VT=SNP
15	40331914	rs12441342	C	T	100	PASS	AC=3637;AF=0.726238;AN=5008;NS=2504;DP=16687;EAS_AF=0.5427;AMR_AF=0.6816;AFR_AF=0.677;EUR_AF=0.9483;SAS_AF=0.7853;AA=C|||;VT=SNP
15	40332440	rs75578790	A	G	100	PASS	AC=672;AF=0.134185;AN=5008;NS=2504;DP=18505;EAS_AF=0.2034;AMR_AF=0.0605;AFR_AF=0.1891;EUR_AF=0.0716;SAS_AF=0.1053;AA=A|||;VT=SNP
15	40333050	rs4924409	C	T	100	PASS	AC=1482;AF=0.295927;AN=5008;NS=2504;DP=16334;EAS_AF=0.5298;AMR_AF=0.33;AFR_AF=0.357;EUR_AF=0.0507;SAS_AF=0.2004;AA=C|||;VT=SNP
15	40333355	rs62004114	C	G	100	PASS	AC=664;AF=0.132588;AN=5008;NS=2504;DP=18252;EAS_AF=0.0159;AMR_AF=0.1182;AFR_AF=0.0719;EUR_AF=0.2614;SAS_AF=0.2127;AA=C|||;VT=SNP
15	40333469	rs75509561	A	G	100	PASS	AC=668;AF=0.133387;AN=5008;NS=2504;DP=17914;EAS_AF=0.0198;AMR_AF=0.1182;AFR_AF=0.0719;EUR_AF=0.2614;SAS_AF=0.2127;AA=A|||;VT=SNP
15	40333608	rs3759836	G	A	100	PASS	AC=54;AF=0.0107827;AN=5008;NS=2504;DP=17090;EAS_AF=0.0337;AMR_AF=0.0259;AFR_AF=0.0008;EUR_AF=0;SAS_AF=0.001;AA=G|||;VT=SNP
15	40333657	rs7497289	G	A	100	PASS	AC=664;AF=0.132588;AN=5008;NS=2504;DP=19118;EAS_AF=0.0159;AMR_AF=0.1182;AFR_AF=0.0719;EUR_AF=0.2614;SAS_AF=0.2127;AA=G|||;VT=SNP
15	40333791	rs2412474	G	A	100	PASS	AC=3326;AF=0.664137;AN=5008;NS=2504;DP=20556;EAS_AF=0.755;AMR_AF=0.6254;AFR_AF=0.7443;EUR_AF=0.5497;SAS_AF=0.6074;AA=A|||;VT=SNP
15	40333915	rs1010879	G	A	100	PASS	AC=664;AF=0.132588;AN=5008;NS=2504;DP=17726;EAS_AF=0.0159;AMR_AF=0.1182;AFR_AF=0.0719;EUR_AF=0.2614;SAS_AF=0.2127;AA=G|||;VT=SNP
15	40334081	rs77392419	T	G	100	PASS	AC=343;AF=0.0684904;AN=5008;NS=2504;DP=21617;EAS_AF=0.123;AMR_AF=0.0447;AFR_AF=0.0045;EUR_AF=0.0646;SAS_AF=0.1196;AA=T|||;VT=SNP
15	40334576	rs2412475	G	A	100	PASS	AC=2044;AF=0.408147;AN=5008;NS=2504;DP=17042;EAS_AF=0.5774;AMR_AF=0.4294;AFR_AF=0.5053;EUR_AF=0.2266;SAS_AF=0.274;AA=G|||;VT=SNP
15	40334707	rs77534034	T	C	100	PASS	AC=366;AF=0.0730831;AN=5008;NS=2504;DP=18655;EAS_AF=0.128;AMR_AF=0.0476;AFR_AF=0.0166;EUR_AF=0.0646;SAS_AF=0.1196;AA=T|||;VT=SNP
15	40335852	rs2412476	T	C	100	PASS	AC=2417;AF=0.482628;AN=5008;NS=2504;DP=19173;EAS_AF=0.7103;AMR_AF=0.4813;AFR_AF=0.5219;EUR_AF=0.2922;SAS_AF=0.3916;AA=T|||;VT=SNP
15	40335860	rs2898986	T	C	100	PASS	AC=1525;AF=0.304513;AN=5008;NS=2504;DP=19301;EAS_AF=0.5387;AMR_AF=0.3372;AFR_AF=0.3691;EUR_AF=0.0537;SAS_AF=0.2106;AA=T|||;VT=SNP
15	40335905	rs78053299	C	T	100	PASS	AC=192;AF=0.0383387;AN=5008;NS=2504;DP=20208;EAS_AF=0.0883;AMR_AF=0.0202;AFR_AF=0.0053;EUR_AF=0.0239;SAS_AF=0.0593;AA=C|||;VT=SNP
15	40336091	rs72731416	C	T	100	PASS	AC=345;AF=0.0688898;AN=5008;NS=2504;DP=19033;EAS_AF=0.0446;AMR_AF=0.0893;AFR_AF=0.0061;EUR_AF=0.166;SAS_AF=0.0644;AA=C|||;VT=SNP
15	40337462	rs9919974	T	G	100	PASS	AC=710;AF=0.141773;AN=5008;NS=2504;DP=9367;EAS_AF=0.0159;AMR_AF=0.1196;AFR_AF=0.1044;EUR_AF=0.2634;SAS_AF=0.2127;AA=G|||;VT=SNP
15	40338394	rs74799483	G	A	100	PASS	AC=386;AF=0.0770767;AN=5008;NS=2504;DP=15945;EAS_AF=0.128;AMR_AF=0.049;AFR_AF=0.0424;EUR_AF=0.0656;SAS_AF=0.1033;AA=G|||;VT=SNP
15	40338861	rs8026641	G	A	100	PASS	AC=3973;AF=0.793331;AN=5008;NS=2504;DP=20020;EAS_AF=0.9831;AMR_AF=0.8617;AFR_AF=0.6641;EUR_AF=0.7366;SAS_AF=0.7822;AA=A|||;VT=SNP
15	40339494	rs4924410	A	C	100	PASS	AC=3970;AF=0.792732;AN=5008;NS=2504;DP=19146;EAS_AF=0.9831;AMR_AF=0.8617;AFR_AF=0.6626;EUR_AF=0.7366;SAS_AF=0.7812;AA=C|||;VT=SNP
15	40340008	rs117008382	G	A	100	PASS	AC=82;AF=0.0163738;AN=5008;NS=2504;DP=20610;EAS_AF=0.0605;AMR_AF=0.0259;AFR_AF=0.0008;EUR_AF=0;SAS_AF=0.002;AA=G|||;VT=SNP
15	40340291	rs12440899	T	C	100	PASS	AC=2827;AF=0.564497;AN=5008;NS=2504;DP=23601;EAS_AF=0.75;AMR_AF=0.6816;AFR_AF=0.3941;EUR_AF=0.497;SAS_AF=0.59;AA=T|||;VT=SNP
15	40342053	rs4923848	C	A	100	PASS	AC=2756;AF=0.550319;AN=5008;NS=2504;DP=20859;EAS_AF=0.748;AMR_AF=0.6801;AFR_AF=0.3495;EUR_AF=0.497;SAS_AF=0.5808;AA=C|||;VT=SNP
15	40342124	rs77448945	G	A	100	PASS	AC=191;AF=0.038139;AN=5008;NS=2504;DP=20455;EAS_AF=0.0883;AMR_AF=0.0202;AFR_AF=0.0053;EUR_AF=0.0239;SAS_AF=0.0583;AA=G|||;VT=SNP
15	40342403	rs117456693	C	G	100	PASS	AC=84;AF=0.0167732;AN=5008;NS=2504;DP=17186;EAS_AF=0.0625;AMR_AF=0.0259;AFR_AF=0.0008;EUR_AF=0;SAS_AF=0.002;AA=C|||;VT=SNP
15	40344551	rs138709326	C	G	100	PASS	AC=52;AF=0.0103834;AN=5008;NS=2504;DP=20196;EAS_AF=0.0486;AMR_AF=0;AFR_AF=0.0015;EUR_AF=0;SAS_AF=0.001;AA=C|||;VT=SNP
15	40344885	rs4924412	G	A	100	PASS	AC=2727;AF=0.544529;AN=5008;NS=2504;DP=21161;EAS_AF=0.748;AMR_AF=0.6715;AFR_AF=0.3502;EUR_AF=0.4761;SAS_AF=0.5777;AA=G|||;VT=SNP
15	40346650	rs7181985	C	A	100	PASS	AC=2544;AF=0.507987;AN=5008;NS=2504;DP=18346;EAS_AF=0.6597;AMR_AF=0.6513;AFR_AF=0.3487;EUR_AF=0.4533;SAS_AF=0.5215;AA=C|||;VT=SNP
15	40346714	rs146587860	G	A	100	PASS	AC=20;AF=0.00399361;AN=5008;NS=2504;DP=18844;EAS_AF=0.0159;AMR_AF=0;AFR_AF=0;EUR_AF=0;SAS_AF=0.0041;AA=G|||;VT=SNP
15	40347236	rs7183386	G	T	100	PASS	AC=2762;AF=0.551518;AN=5008;NS=2504;DP=21230;EAS_AF=0.748;AMR_AF=0.6801;AFR_AF=0.354;EUR_AF=0.497;SAS_AF=0.5808;AA=G|||;VT=SNP
15	40347435	rs28736699	A	C	100	PASS	AC=798;AF=0.159345;AN=5008;NS=2504;DP=19957;EAS_AF=0.0159;AMR_AF=0.1254;AFR_AF=0.1861;EUR_AF=0.2624;SAS_AF=0.1892;AA=A|||;VT=SNP
15	40347745	rs3803361	C	T	100	PASS	AC=2849;AF=0.56889;AN=5008;NS=2504;DP=20779;EAS_AF=0.8115;AMR_AF=0.7061;AFR_AF=0.354;EUR_AF=0.497;SAS_AF=0.5859;AA=C|||;VT=SNP
15	40348044	rs117397976	T	A	100	PASS	AC=20;AF=0.00399361;AN=5008;NS=2504;DP=19869;EAS_AF=0.0159;AMR_AF=0;AFR_AF=0;EUR_AF=0;SAS_AF=0.0041;AA=T|||;VT=SNP
15	40348157	rs76360779	C	T	100	PASS	AC=85;AF=0.0169728;AN=5008;NS=2504;DP=19619;EAS_AF=0.0635;AMR_AF=0.0259;AFR_AF=0.0008;EUR_AF=0;SAS_AF=0.002;AA=C|||;VT=SNP
15	40348697	rs4924413	G	A	100	PASS	AC=789;AF=0.157548;AN=5008;NS=2504;DP=22816;EAS_AF=0.0159;AMR_AF=0.1254;AFR_AF=0.1793;EUR_AF=0.2624;SAS_AF=0.1892;AA=G|||;VT=SNP
15	40349909	rs749748	C	G	100	PASS	AC=798;AF=0.159345;AN=5008;NS=2504;DP=17688;EAS_AF=0.0159;AMR_AF=0.1254;AFR_AF=0.1861;EUR_AF=0.2624;SAS_AF=0.1892;AA=C|||;VT=SNP
15	40350131	rs749749	T	C	100	PASS	AC=2785;AF=0.55611;AN=5008;NS=2504;DP=20608;EAS_AF=0.748;AMR_AF=0.6801;AFR_AF=0.3548;EUR_AF=0.498;SAS_AF=0.6022;AA=T|||;VT=SNP
15	40350683	rs11070246	A	G	100	PASS	AC=118;AF=0.0235623;AN=5008;NS=2504;DP=21886;EAS_AF=0.0635;AMR_AF=0.0274;AFR_AF=0.025;EUR_AF=0;SAS_AF=0.002;AA=A|||;VT=SNP
15	40351868	rs16952210	G	T	100	PASS	AC=192;AF=0.0383387;AN=5008;NS=2504;DP=15682;EAS_AF=0.0883;AMR_AF=0.0202;AFR_AF=0.0061;EUR_AF=0.0239;SAS_AF=0.0583;AA=G|||;VT=SNP
15	40352160	rs79956839	G	A	100	PASS	AC=366;AF=0.0730831;AN=5008;NS=2504;DP=20088;EAS_AF=0.128;AMR_AF=0.0476;AFR_AF=0.0166;EUR_AF=0.0636;SAS_AF=0.1207;AA=G|||;VT=SNP
15	40352278	rs4923850	G	A	100	PASS	AC=2745;AF=0.548123;AN=5008;NS=2504;DP=19776;EAS_AF=0.7351;AMR_AF=0.6801;AFR_AF=0.3517;EUR_AF=0.497;SAS_AF=0.5798;AA=G|||;VT=SNP
15	40352342	rs4923851	C	T	100	PASS	AC=2764;AF=0.551917;AN=5008;NS=2504;DP=19705;EAS_AF=0.748;AMR_AF=0.6801;AFR_AF=0.3548;EUR_AF=0.497;SAS_AF=0.5818;AA=C|||;VT=SNP
15	40352615	rs4924414	A	T	100	PASS	AC=2829;AF=0.564896;AN=5008;NS=2504;DP=20633;EAS_AF=0.753;AMR_AF=0.7032;AFR_AF=0.3374;EUR_AF=0.5358;SAS_AF=0.6104;AA=A|||;VT=SNP
15	40352933	rs67501946	G	A	100	PASS	AC=463;AF=0.0924521;AN=5008;NS=2504;DP=21628;EAS_AF=0.0437;AMR_AF=0.0951;AFR_AF=0.0598;EUR_AF=0.1759;SAS_AF=0.0992;AA=G|||;VT=SNP
15	40353416	rs12441483	T	C	100	PASS	AC=2762;AF=0.551518;AN=5008;NS=2504;DP=24498;EAS_AF=0.751;AMR_AF=0.6772;AFR_AF=0.354;EUR_AF=0.498;SAS_AF=0.5787;AA=T|||;VT=SNP
15	40354615	rs77027525	A	G	100	PASS	AC=391;AF=0.0780751;AN=5008;NS=2504;DP=23567;EAS_AF=0.1181;AMR_AF=0.049;AFR_AF=0.0393;EUR_AF=0.0636;SAS_AF=0.1247;AA=a|||;VT=SNP
15	40355406	rs35781999	G	C	100	PASS	AC=864;AF=0.172524;AN=5008;NS=2504;DP=22709;EAS_AF=0.0159;AMR_AF=0.1282;AFR_AF=0.2345;EUR_AF=0.2624;SAS_AF=0.1892;AA=G|||;VT=SNP
15	40355926	rs75194827	G	T	100	PASS	AC=373;AF=0.0744808;AN=5008;NS=2504;DP=20478;EAS_AF=0.1161;AMR_AF=0.0476;AFR_AF=0.028;EUR_AF=0.0636;SAS_AF=0.1247;AA=G|||;VT=SNP
15	40356604	rs28444847	C	T	100	PASS	AC=862;AF=0.172125;AN=5008;NS=2504;DP=20482;EAS_AF=0.0159;AMR_AF=0.1282;AFR_AF=0.233;EUR_AF=0.2624;SAS_AF=0.1892;AA=C|||;VT=SNP
15	40356668	rs117739579	C	T	100	PASS	AC=85;AF=0.0169728;AN=5008;NS=2504;DP=22549;EAS_AF=0.0635;AMR_AF=0.0259;AFR_AF=0.0008;EUR_AF=0;SAS_AF=0.002;AA=C|||;VT=SNP
15	40356885	rs78253498	G	C	100	PASS	AC=85;AF=0.0169728;AN=5008;NS=2504;DP=19908;EAS_AF=0.0635;AMR_AF=0.0259;AFR_AF=0.0008;EUR_AF=0;SAS_AF=0.002;AA=G|||;VT=SNP
15	40357171	rs28620926	A	G	100	PASS	AC=1347;AF=0.26897;AN=5008;NS=2504;DP=23486;EAS_AF=0.1974;AMR_AF=0.2032;AFR_AF=0.2806;EUR_AF=0.326;SAS_AF=0.3149;AA=G|||;VT=SNP
15	40358177	rs79685644	C	G	100	PASS	AC=376;AF=0.0750799;AN=5008;NS=2504;DP=20731;EAS_AF=0.1161;AMR_AF=0.0476;AFR_AF=0.0303;EUR_AF=0.0636;SAS_AF=0.1247;AA=C|||;VT=SNP
15	40358467	rs111681319	C	A	100	PASS	AC=374;AF=0.0746805;AN=5008;NS=2504;DP=17844;EAS_AF=0.1161;AMR_AF=0.0476;AFR_AF=0.0287;EUR_AF=0.0636;SAS_AF=0.1247;AA=C|||;VT=SNP
15	40359228	rs79443644	C	T	100	PASS	AC=463;AF=0.0924521;AN=5008;NS=2504;DP=17097;EAS_AF=0.1796;AMR_AF=0.0735;AFR_AF=0.0325;EUR_AF=0.0636;SAS_AF=0.1268;AA=C|||;VT=SNP
15	40359433	rs4497657	A	T	100	PASS	AC=849;AF=0.169529;AN=5008;NS=2504;DP=20123;EAS_AF=0.0159;AMR_AF=0.1268;AFR_AF=0.2239;EUR_AF=0.2624;SAS_AF=0.1892;AA=A|||;VT=SNP
15	40359689	rs138682419	T	C	100	PASS	AC=85;AF=0.0169728;AN=5008;NS=2504;DP=16217;EAS_AF=0.0635;AMR_AF=0.0259;AFR_AF=0.0008;EUR_AF=0;SAS_AF=0.002;AA=T|||;VT=SNP
15	40359869	rs191687381	G	C	100	PASS	AC=50;AF=0.00998403;AN=5008;NS=2504;DP=10229;EAS_AF=0.0486;AMR_AF=0;AFR_AF=0;EUR_AF=0;SAS_AF=0.001;AA=g|||;VT=SNP
15	40359977	rs138075290	T	C	100	PASS	AC=459;AF=0.0916534;AN=5008;NS=2504;DP=12654;EAS_AF=0.1796;AMR_AF=0.0735;AFR_AF=0.0295;EUR_AF=0.0636;SAS_AF=0.1268;AA=N|||;VT=SNP
15	40360078	rs118107614	C	T	100	PASS	AC=81;AF=0.0161741;AN=5008;NS=2504;DP=14135;EAS_AF=0.0774;AMR_AF=0;AFR_AF=0;EUR_AF=0;SAS_AF=0.0031;AA=C|||;VT=SNP
15	40360314	rs11638521	T	C	100	PASS	AC=3305;AF=0.659944;AN=5008;NS=2504;DP=12334;EAS_AF=0.8036;AMR_AF=0.7767;AFR_AF=0.4652;EUR_AF=0.674;SAS_AF=0.6779;AA=T|||;VT=SNP
15	40360366	rs28826672	G	T	100	PASS	AC=607;AF=0.121206;AN=5008;NS=2504;DP=13425;EAS_AF=0.0159;AMR_AF=0.1167;AFR_AF=0.0461;EUR_AF=0.2624;SAS_AF=0.1892;AA=G|||;VT=SNP
15	40360489	rs112908280	A	G	100	PASS	AC=373;AF=0.0744808;AN=5008;NS=2504;DP=15315;EAS_AF=0.1161;AMR_AF=0.0476;AFR_AF=0.028;EUR_AF=0.0636;SAS_AF=0.1247;AA=A|||;VT=SNP
15	40360681	rs72731420	A	C	100	PASS	AC=373;AF=0.0744808;AN=5008;NS=2504;DP=14796;EAS_AF=0.0437;AMR_AF=0.0937;AFR_AF=0.0068;EUR_AF=0.169;SAS_AF=0.0869;AA=A|||;VT=SNP
15	40360741	rs7181230	A	G	100	PASS	AC=1334;AF=0.266374;AN=5008;NS=2504;DP=16215;EAS_AF=0.1954;AMR_AF=0.2017;AFR_AF=0.2723;EUR_AF=0.326;SAS_AF=0.316;AA=G|||;VT=SNP
15	40360843	rs76119380	C	T	100	PASS	AC=459;AF=0.0916534;AN=5008;NS=2504;DP=15655;EAS_AF=0.1796;AMR_AF=0.0735;AFR_AF=0.0295;EUR_AF=0.0636;SAS_AF=0.1268;AA=C|||;VT=SNP
15	40361088	rs77423063	T	C	100	PASS	AC=85;AF=0.0169728;AN=5008;NS=2504;DP=10139;EAS_AF=0.0635;AMR_AF=0.0259;AFR_AF=0.0008;EUR_AF=0;SAS_AF=0.002;AA=T|||;VT=SNP
15	40361110	rs12899662	T	A	100	PASS	AC=460;AF=0.091853;AN=5008;NS=2504;DP=9903;EAS_AF=0.0437;AMR_AF=0.0965;AFR_AF=0.0575;EUR_AF=0.175;SAS_AF=0.0992;AA=T|||;VT=SNP
15	40361172	rs2412478	C	T	100	PASS	AC=839;AF=0.167532;AN=5008;NS=2504;DP=10422;EAS_AF=0.0159;AMR_AF=0.1268;AFR_AF=0.2163;EUR_AF=0.2624;SAS_AF=0.1892;AA=C|||;VT=SNP
15	40361326	rs147260721	A	G	100	PASS	AC=460;AF=0.091853;AN=5008;NS=2504;DP=4542;EAS_AF=0.1796;AMR_AF=0.0735;AFR_AF=0.0295;EUR_AF=0.0636;SAS_AF=0.1278;AA=A|||;VT=SNP
15	40361411	rs112244655	C	T	100	PASS	AC=459;AF=0.0916534;AN=5008;NS=2504;DP=7109;EAS_AF=0.1796;AMR_AF=0.0735;AFR_AF=0.0295;EUR_AF=0.0636;SAS_AF=0.1268;AA=C|||;VT=SNP
15	40361767	rs80071636	C	A	100	PASS	AC=371;AF=0.0740815;AN=5008;NS=2504;DP=12663;EAS_AF=0.1131;AMR_AF=0.0476;AFR_AF=0.0287;EUR_AF=0.0636;SAS_AF=0.1247;AA=C|||;VT=SNP
15	40362095	rs144894820	G	T	100	PASS	AC=40;AF=0.00798722;AN=5008;NS=2504;DP=15276;EAS_AF=0.0357;AMR_AF=0;AFR_AF=0;EUR_AF=0;SAS_AF=0.0041;AA=G|||;VT=SNP
15	40362320	rs117939474	A	G	100	PASS	AC=85;AF=0.0169728;AN=5008;NS=2504;DP=18678;EAS_AF=0.0635;AMR_AF=0.0259;AFR_AF=0.0008;EUR_AF=0;SAS_AF=0.002;AA=A|||;VT=SNP
15	40362367	rs16970286	A	G	100	PASS	AC=456;AF=0.0910543;AN=5008;NS=2504;DP=19758;EAS_AF=0.1766;AMR_AF=0.0735;AFR_AF=0.0295;EUR_AF=0.0636;SAS_AF=0.1268;AA=G|||;VT=SNP
15	40362382	rs17723097	A	T	100	PASS	AC=460;AF=0.091853;AN=5008;NS=2504;DP=19839;EAS_AF=0.0437;AMR_AF=0.0965;AFR_AF=0.0575;EUR_AF=0.175;SAS_AF=0.0992;AA=A|||;VT=SNP
15	40363270	rs117861115	G	A	100	PASS	AC=91;AF=0.0181709;AN=5008;NS=2504;DP=13869;EAS_AF=0.0645;AMR_AF=0.0259;AFR_AF=0.0015;EUR_AF=0;SAS_AF=0.0061;AA=g|||;VT=SNP
15	40363336	rs16970291	A	T	100	PASS	AC=460;AF=0.091853;AN=5008;NS=2504;DP=16100;EAS_AF=0.1806;AMR_AF=0.0735;AFR_AF=0.0295;EUR_AF=0.0636;SAS_AF=0.1268;AA=T|||;VT=SNP
15	40363839	rs75181802	G	C	100	PASS	AC=461;AF=0.0920527;AN=5008;NS=2504;DP=18709;EAS_AF=0.1806;AMR_AF=0.0735;AFR_AF=0.0303;EUR_AF=0.0636;SAS_AF=0.1268;AA=C|||;VT=SNP
15	40364077	rs112493347	T	C	100	PASS	AC=555;AF=0.110823;AN=5008;NS=2504;DP=18738;EAS_AF=0.1815;AMR_AF=0.0793;AFR_AF=0.093;EUR_AF=0.0636;SAS_AF=0.1329;AA=C|||;VT=SNP
15	40364263	rs28479712	A	G	100	PASS	AC=1416;AF=0.282748;AN=5008;NS=2504;DP=18844;EAS_AF=0.1974;AMR_AF=0.2061;AFR_AF=0.3238;EUR_AF=0.326;SAS_AF=0.3252;AA=G|||;VT=SNP
15	40364638	rs116954626	T	C	100	PASS	AC=86;AF=0.0171725;AN=5008;NS=2504;DP=16718;EAS_AF=0.0645;AMR_AF=0.0259;AFR_AF=0.0008;EUR_AF=0;SAS_AF=0.002;AA=T|||;VT=SNP
15	40364862	rs139127529	C	T	100	PASS	AC=129;AF=0.0257588;AN=5008;NS=2504;DP=19012;EAS_AF=0.0169;AMR_AF=0.1599;AFR_AF=0.0008;EUR_AF=0;SAS_AF=0;AA=C|||;VT=SNP
15	40364928	rs7162269	C	T	100	PASS	AC=2507;AF=0.500599;AN=5008;NS=2504;DP=18366;EAS_AF=0.6706;AMR_AF=0.6527;AFR_AF=0.2958;EUR_AF=0.4742;SAS_AF=0.5215;AA=C|||;VT=SNP
15	40365076	rs79273702	T	C	100	PASS	AC=463;AF=0.0924521;AN=5008;NS=2504;DP=17413;EAS_AF=0.1171;AMR_AF=0.0519;AFR_AF=0.0885;EUR_AF=0.0636;SAS_AF=0.1309;AA=T|||;VT=SNP
15	40365106	rs28587891	T	A	100	PASS	AC=1426;AF=0.284744;AN=5008;NS=2504;DP=18199;EAS_AF=0.1964;AMR_AF=0.2075;AFR_AF=0.3359;EUR_AF=0.325;SAS_AF=0.32;AA=A|||;VT=SNP
15	40365138	rs117983634	G	A	100	PASS	AC=85;AF=0.0169728;AN=5008;NS=2504;DP=19061;EAS_AF=0.0635;AMR_AF=0.0259;AFR_AF=0.0008;EUR_AF=0;SAS_AF=0.002;AA=G|||;VT=SNP
15	40365418	rs17723133	G	A	100	PASS	AC=908;AF=0.18131;AN=5008;NS=2504;DP=18430;EAS_AF=0.0933;AMR_AF=0.1282;AFR_AF=0.2073;EUR_AF=0.2614;SAS_AF=0.1922;AA=G|||;VT=SNP
15	40365673	rs190870973	G	A	100	PASS	AC=30;AF=0.00599042;AN=5008;NS=2504;DP=14042;EAS_AF=0.0258;AMR_AF=0.0058;AFR_AF=0;EUR_AF=0;SAS_AF=0;AA=G|||;VT=SNP
15	40365674	rs9972442	T	C	100	PASS	AC=1427;AF=0.284944;AN=5008;NS=2504;DP=14025;EAS_AF=0.1964;AMR_AF=0.2075;AFR_AF=0.3359;EUR_AF=0.325;SAS_AF=0.3211;AA=C|||;VT=SNP
15	40365851	rs9972424	A	G	100	PASS	AC=1440;AF=0.28754;AN=5008;NS=2504;DP=13788;EAS_AF=0.1964;AMR_AF=0.2075;AFR_AF=0.3457;EUR_AF=0.325;SAS_AF=0.3211;AA=G|||;VT=SNP
15	40365975	rs78546940	C	T	100	PASS	AC=374;AF=0.0746805;AN=5008;NS=2504;DP=12030;EAS_AF=0.1161;AMR_AF=0.0476;AFR_AF=0.0287;EUR_AF=0.0636;SAS_AF=0.1247;AA=C|||;VT=SNP
15	40366031	rs77987342	T	G	100	PASS	AC=85;AF=0.0169728;AN=5008;NS=2504;DP=15115;EAS_AF=0.0635;AMR_AF=0.0259;AFR_AF=0.0008;EUR_AF=0;SAS_AF=0.002;AA=t|||;VT=SNP
15	40366104	rs16970305	G	C	100	PASS	AC=482;AF=0.096246;AN=5008;NS=2504;DP=17233;EAS_AF=0.1171;AMR_AF=0.0533;AFR_AF=0.1021;EUR_AF=0.0636;SAS_AF=0.1309;AA=G|||;VT=SNP
15	40366244	rs148389803	G	A	100	PASS	AC=481;AF=0.0960463;AN=5008;NS=2504;DP=18416;EAS_AF=0.1171;AMR_AF=0.0533;AFR_AF=0.1014;EUR_AF=0.0636;SAS_AF=0.1309;AA=G|||;VT=SNP
15	40366344	rs62004158	G	A	100	PASS	AC=875;AF=0.17472;AN=5008;NS=2504;DP=18002;EAS_AF=0.0159;AMR_AF=0.1282;AFR_AF=0.2436;EUR_AF=0.2614;SAS_AF=0.1892;AA=g|||;VT=SNP
15	40366369	rs7495903	C	A	100	PASS	AC=1440;AF=0.28754;AN=5008;NS=2504;DP=17828;EAS_AF=0.1964;AMR_AF=0.2075;AFR_AF=0.3457;EUR_AF=0.325;SAS_AF=0.3211;AA=c|||;VT=SNP
15	40366474	rs7496663	G	A	100	PASS	AC=763;AF=0.152356;AN=5008;NS=2504;DP=18175;EAS_AF=0.4008;AMR_AF=0.2608;AFR_AF=0.025;EUR_AF=0.0219;SAS_AF=0.1258;AA=G|||;VT=SNP
15	40366548	rs112543101	G	A	100	PASS	AC=481;AF=0.0960463;AN=5008;NS=2504;DP=19097;EAS_AF=0.1171;AMR_AF=0.0533;AFR_AF=0.1014;EUR_AF=0.0636;SAS_AF=0.1309;AA=G|||;VT=SNP
15	40366562	rs4924415	T	G	100	PASS	AC=1439;AF=0.28734;AN=5008;NS=2504;DP=19068;EAS_AF=0.1964;AMR_AF=0.2075;AFR_AF=0.3457;EUR_AF=0.3241;SAS_AF=0.3211;AA=T|||;VT=SNP
15	40366709	rs4924416	G	T	100	PASS	AC=1439;AF=0.28734;AN=5008;NS=2504;DP=18736;EAS_AF=0.1964;AMR_AF=0.2075;AFR_AF=0.3457;EUR_AF=0.3241;SAS_AF=0.3211;AA=G|||;VT=SNP
15	40366939	rs4924417	G	C	100	PASS	AC=892;AF=0.178115;AN=5008;NS=2504;DP=17157;EAS_AF=0.0159;AMR_AF=0.1326;AFR_AF=0.2549;EUR_AF=0.2614;SAS_AF=0.1881;AA=G|||;VT=SNP
15	40367343	rs28379715	A	G	100	PASS	AC=1511;AF=0.301717;AN=5008;NS=2504;DP=15230;EAS_AF=0.1954;AMR_AF=0.2305;AFR_AF=0.3464;EUR_AF=0.3569;SAS_AF=0.3446;AA=G|||;VT=SNP
15	40367348	rs28361302	T	C	100	PASS	AC=1511;AF=0.301717;AN=5008;NS=2504;DP=15250;EAS_AF=0.1954;AMR_AF=0.2305;AFR_AF=0.3464;EUR_AF=0.3569;SAS_AF=0.3446;AA=T|||;VT=SNP
15	40367825	rs16970319	C	G	100	PASS	AC=714;AF=0.142572;AN=5008;NS=2504;DP=21267;EAS_AF=0.1786;AMR_AF=0.1037;AFR_AF=0.1589;EUR_AF=0.0964;SAS_AF=0.1585;AA=G|||;VT=SNP
15	40368837	rs76860259	G	T	100	PASS	AC=442;AF=0.0882588;AN=5008;NS=2504;DP=13947;EAS_AF=0.1141;AMR_AF=0.072;AFR_AF=0.025;EUR_AF=0.0964;SAS_AF=0.1503;AA=G|||;VT=SNP
15	40369155	rs148163186	C	G	100	PASS	AC=85;AF=0.0169728;AN=5008;NS=2504;DP=7320;EAS_AF=0.0635;AMR_AF=0.0259;AFR_AF=0.0008;EUR_AF=0;SAS_AF=0.002;AA=C|||;VT=SNP
15	40369242	rs188329916	C	T	100	PASS	AC=84;AF=0.0167732;AN=5008;NS=2504;DP=9471;EAS_AF=0.0635;AMR_AF=0.0245;AFR_AF=0.0008;EUR_AF=0;SAS_AF=0.002;AA=C|||;VT=SNP
15	40369245	rs113139584	C	T	100	PASS	AC=450;AF=0.0898562;AN=5008;NS=2504;DP=9500;EAS_AF=0.1141;AMR_AF=0.072;AFR_AF=0.031;EUR_AF=0.0964;SAS_AF=0.1503;AA=C|||;VT=SNP
15	40371121	rs3923235	A	G	100	PASS	AC=882;AF=0.176118;AN=5008;NS=2504;DP=20244;EAS_AF=0.0159;AMR_AF=0.1297;AFR_AF=0.2496;EUR_AF=0.2614;SAS_AF=0.1871;AA=A|||;VT=SNP
15	40372057	rs11070250	G	A	100	PASS	AC=917;AF=0.183107;AN=5008;NS=2504;DP=11970;EAS_AF=0.0605;AMR_AF=0.1282;AFR_AF=0.2436;EUR_AF=0.2614;SAS_AF=0.1861;AA=G|||;VT=SNP
15	40372299	rs150453866	G	A	100	PASS	AC=42;AF=0.00838658;AN=5008;NS=2504;DP=14446;EAS_AF=0.0268;AMR_AF=0.0173;AFR_AF=0;EUR_AF=0.001;SAS_AF=0.002;AA=G|||;VT=SNP
15	40372763	rs80337403	C	G	100	PASS	AC=456;AF=0.0910543;AN=5008;NS=2504;DP=21647;EAS_AF=0.1181;AMR_AF=0.0749;AFR_AF=0.0295;EUR_AF=0.0984;SAS_AF=0.1503;AA=C|||;VT=SNP
15	40373131	rs16970325	C	T	100	PASS	AC=539;AF=0.107628;AN=5008;NS=2504;DP=21137;EAS_AF=0.1151;AMR_AF=0.0749;AFR_AF=0.0893;EUR_AF=0.0974;SAS_AF=0.1585;AA=C|||;VT=SNP
15	40373215	rs80167314	A	G	100	PASS	AC=84;AF=0.0167732;AN=5008;NS=2504;DP=20952;EAS_AF=0.0635;AMR_AF=0.0245;AFR_AF=0.0008;EUR_AF=0;SAS_AF=0.002;AA=A|||;VT=SNP
15	40374269	rs28534747	T	C	100	PASS	AC=1046;AF=0.208866;AN=5008;NS=2504;DP=20052;EAS_AF=0.0179;AMR_AF=0.1585;AFR_AF=0.2307;EUR_AF=0.3131;SAS_AF=0.3047;AA=T|||;VT=SNP
15	40374582	rs73390668	T	G	100	PASS	AC=1604;AF=0.320288;AN=5008;NS=2504;DP=20504;EAS_AF=0.4415;AMR_AF=0.3775;AFR_AF=0.416;EUR_AF=0.0755;SAS_AF=0.2771;AA=G|||;VT=SNP
15	40374894	rs3743128	G	A	100	PASS	AC=84;AF=0.0167732;AN=5008;NS=2504;DP=24638;EAS_AF=0.0625;AMR_AF=0.0259;AFR_AF=0.0008;EUR_AF=0;SAS_AF=0.002;AA=G|||;VT=SNP
15	40375262	rs2927087	T	C	100	PASS	AC=3994;AF=0.797524;AN=5008;NS=2504;DP=22636;EAS_AF=0.6796;AMR_AF=0.6758;AFR_AF=0.7791;EUR_AF=0.9712;SAS_AF=0.8517;AA=C|||;VT=SNP
15	40375847	rs653543	G	C	100	PASS	AC=4059;AF=0.810503;AN=5008;NS=2504;DP=17286;EAS_AF=0.7202;AMR_AF=0.7017;AFR_AF=0.7829;EUR_AF=0.9712;SAS_AF=0.8528;AA=T|||;VT=SNP
15	40376098	rs76875574	C	A	100	PASS	AC=345;AF=0.0688898;AN=5008;NS=2504;DP=19768;EAS_AF=0.1131;AMR_AF=0.0375;AFR_AF=0.0227;EUR_AF=0.0477;SAS_AF=0.1299;AA=C|||;VT=SNP
15	40376147	rs652196	A	G	100	PASS	AC=2916;AF=0.582268;AN=5008;NS=2504;DP=20477;EAS_AF=0.5208;AMR_AF=0.5317;AFR_AF=0.497;EUR_AF=0.7575;SAS_AF=0.6166;AA=A|||;VT=SNP
15	40376208	rs12913170	C	T	100	PASS	AC=525;AF=0.104832;AN=5008;NS=2504;DP=20582;EAS_AF=0.0238;AMR_AF=0.0951;AFR_AF=0.1256;EUR_AF=0.166;SAS_AF=0.1043;AA=C|||;VT=SNP
15	40376396	rs640875	A	G	100	PASS	AC=4059;AF=0.810503;AN=5008;NS=2504;DP=20923;EAS_AF=0.7202;AMR_AF=0.7017;AFR_AF=0.7829;EUR_AF=0.9712;SAS_AF=0.8528;AA=G|||;VT=SNP
15	40376640	rs184684916	C	T	100	PASS	AC=129;AF=0.0257588;AN=5008;NS=2504;DP=15826;EAS_AF=0.0169;AMR_AF=0.1599;AFR_AF=0.0008;EUR_AF=0;SAS_AF=0;AA=C|||;VT=SNP
15	40377048	rs75690840	G	A	100	PASS	AC=86;AF=0.0171725;AN=5008;NS=2504;DP=19715;EAS_AF=0.0645;AMR_AF=0.0259;AFR_AF=0.0008;EUR_AF=0;SAS_AF=0.002;AA=G|||;VT=SNP
15	40377092	rs7183977	T	C	100	PASS	AC=829;AF=0.165535;AN=5008;NS=2504;DP=20247;EAS_AF=0.0188;AMR_AF=0.1643;AFR_AF=0.0582;EUR_AF=0.3201;SAS_AF=0.3037;AA=T|||;VT=SNP
15	40377317	rs146928127	G	A	100	PASS	AC=78;AF=0.0155751;AN=5008;NS=2504;DP=19880;EAS_AF=0.0575;AMR_AF=0.0231;AFR_AF=0.0015;EUR_AF=0;SAS_AF=0.002;AA=G|||;VT=SNP
15	40377630	rs495592	C	T	100	PASS	AC=4085;AF=0.815695;AN=5008;NS=2504;DP=17763;EAS_AF=0.7589;AMR_AF=0.7046;AFR_AF=0.7708;EUR_AF=0.9652;SAS_AF=0.8599;AA=T|||;VT=SNP
15	40377865	rs4923852	G	A	100	PASS	AC=736;AF=0.146965;AN=5008;NS=2504;DP=17664;EAS_AF=0.0308;AMR_AF=0.1599;AFR_AF=0.0613;EUR_AF=0.3191;SAS_AF=0.1963;AA=G|||;VT=SNP
15	40378467	rs998713	A	G	100	PASS	AC=1623;AF=0.324081;AN=5008;NS=2504;DP=17242;EAS_AF=0.2649;AMR_AF=0.2176;AFR_AF=0.2564;EUR_AF=0.3787;SAS_AF=0.4959;AA=A|||;VT=SNP
15	40378856	rs571065	C	G	100	PASS	AC=2029;AF=0.405152;AN=5008;NS=2504;DP=19134;EAS_AF=0.4871;AMR_AF=0.415;AFR_AF=0.407;EUR_AF=0.4235;SAS_AF=0.2924;AA=G|||;VT=SNP
15	40378917	rs34598927	C	T	100	PASS	AC=339;AF=0.0676917;AN=5008;NS=2504;DP=19849;EAS_AF=0.0337;AMR_AF=0.0346;AFR_AF=0.1868;EUR_AF=0.0109;SAS_AF=0.0235;AA=C|||;VT=SNP
15	40379030	rs41500744	A	C	100	PASS	AC=364;AF=0.0726837;AN=5008;NS=2504;DP=21119;EAS_AF=0.0218;AMR_AF=0.0865;AFR_AF=0.0113;EUR_AF=0.1809;SAS_AF=0.0869;AA=A|||;VT=SNP
15	40379260	rs546220	C	A	100	PASS	AC=1480;AF=0.295527;AN=5008;NS=2504;DP=19823;EAS_AF=0.256;AMR_AF=0.3761;AFR_AF=0.2209;EUR_AF=0.4095;SAS_AF=0.2628;AA=C|||;VT=SNP
15	40379363	rs72731425	A	G	100	PASS	AC=364;AF=0.0726837;AN=5008;NS=2504;DP=17999;EAS_AF=0.0218;AMR_AF=0.0865;AFR_AF=0.0113;EUR_AF=0.1809;SAS_AF=0.0869;AA=A|||;VT=SNP
15	40379877	rs540765	A	G	100	PASS	AC=3097;AF=0.618411;AN=5008;NS=2504;DP=15668;EAS_AF=0.6508;AMR_AF=0.5447;AFR_AF=0.6301;EUR_AF=0.6431;SAS_AF=0.5961;AA=G|||;VT=SNP
15	40380207	rs8116	T	A	100	PASS	AC=1801;AF=0.359625;AN=5008;NS=2504;DP=17401;EAS_AF=0.4544;AMR_AF=0.3746;AFR_AF=0.2995;EUR_AF=0.4245;SAS_AF=0.2658;AA=T|||;VT=SNP
15	40380817	rs78017332	C	T	100	PASS	AC=50;AF=0.00998403;AN=5008;NS=2504;DP=16998;EAS_AF=0.0317;AMR_AF=0.0231;AFR_AF=0.0008;EUR_AF=0;SAS_AF=0.001;AA=T|||;VT=SNP
15	40380818	rs1540686	A	G	100	PASS	AC=2325;AF=0.464257;AN=5008;NS=2504;DP=17011;EAS_AF=0.5823;AMR_AF=0.4323;AFR_AF=0.4599;EUR_AF=0.4652;SAS_AF=0.3701;AA=G|||;VT=SNP
15	40380852	rs2242186	G	A	100	PASS	AC=461;AF=0.0920527;AN=5008;NS=2504;DP=17501;EAS_AF=0.1339;AMR_AF=0.0303;AFR_AF=0.0378;EUR_AF=0.0398;SAS_AF=0.2198;AA=G|||;VT=SNP
15	40380880	rs140667615	G	C	100	PASS	AC=36;AF=0.0071885;AN=5008;NS=2504;DP=17830;EAS_AF=0.0347;AMR_AF=0;AFR_AF=0;EUR_AF=0;SAS_AF=0.001;AA=G|||;VT=SNP
15	40380930	rs117624463	C	G	100	PASS	AC=52;AF=0.0103834;AN=5008;NS=2504;DP=19395;EAS_AF=0.0337;AMR_AF=0.0231;AFR_AF=0.0008;EUR_AF=0;SAS_AF=0.001;AA=C|||;VT=SNP
15	40380933	rs648289	T	C	100	PASS	AC=1888;AF=0.376997;AN=5008;NS=2504;DP=19336;EAS_AF=0.4633;AMR_AF=0.3818;AFR_AF=0.3449;EUR_AF=0.4334;SAS_AF=0.2699;AA=T|||;VT=SNP
15	40381272	rs34500961	C	T	100	PASS	AC=514;AF=0.102636;AN=5008;NS=2504;DP=13086;EAS_AF=0.0734;AMR_AF=0.1556;AFR_AF=0.0151;EUR_AF=0.2078;SAS_AF=0.1053;AA=C|||;VT=SNP
15	40381604	rs77739024	G	C	100	PASS	AC=52;AF=0.0103834;AN=5008;NS=2504;DP=16774;EAS_AF=0.0337;AMR_AF=0.0231;AFR_AF=0.0008;EUR_AF=0;SAS_AF=0.001;AA=G|||;VT=SNP
15	40382441	rs10518679	T	C	100	PASS	AC=319;AF=0.0636981;AN=5008;NS=2504;DP=21073;EAS_AF=0.0208;AMR_AF=0.0821;AFR_AF=0.0113;EUR_AF=0.1392;SAS_AF=0.0879;AA=T|||;VT=SNP
15	40383008	rs78537933	G	A	100	PASS	AC=188;AF=0.0375399;AN=5008;NS=2504;DP=18712;EAS_AF=0.0863;AMR_AF=0.0202;AFR_AF=0.0151;EUR_AF=0.0129;SAS_AF=0.0552;AA=G|||;VT=SNP
15	40383779	rs3743129	A	C	100	PASS	AC=2495;AF=0.498203;AN=5008;NS=2504;DP=20349;EAS_AF=0.6508;AMR_AF=0.4769;AFR_AF=0.4629;EUR_AF=0.4443;SAS_AF=0.4591;AA=A|||;VT=SNP
15	40384132	rs16970349	G	A	100	PASS	AC=404;AF=0.0806709;AN=5008;NS=2504;DP=18246;EAS_AF=0.1399;AMR_AF=0.0548;AFR_AF=0.0129;EUR_AF=0.0427;SAS_AF=0.1687;AA=A|||;VT=SNP
15	40385088	rs588739	C	G	100	PASS	AC=3058;AF=0.610623;AN=5008;NS=2504;DP=15429;EAS_AF=0.7937;AMR_AF=0.6801;AFR_AF=0.3676;EUR_AF=0.5716;SAS_AF=0.7413;AA=G|||;VT=SNP
15	40385227	rs1106508	A	G	100	PASS	AC=871;AF=0.173922;AN=5008;NS=2504;DP=18696;EAS_AF=0.2669;AMR_AF=0.1499;AFR_AF=0.0091;EUR_AF=0.2614;SAS_AF=0.228;AA=A|||;VT=SNP
15	40386911	rs10152521	T	C	100	PASS	AC=1245;AF=0.248602;AN=5008;NS=2504;DP=18771;EAS_AF=0.3611;AMR_AF=0.183;AFR_AF=0.4342;EUR_AF=0.0149;SAS_AF=0.1687;AA=T|||;VT=SNP
15	40387666	rs148393899	G	A	100	PASS	AC=35;AF=0.00698882;AN=5008;NS=2504;DP=18634;EAS_AF=0.0337;AMR_AF=0.0014;AFR_AF=0;EUR_AF=0;SAS_AF=0;AA=G|||;VT=SNP
15	40387728	rs11637595	C	T	100	PASS	AC=953;AF=0.190296;AN=5008;NS=2504;DP=18607;EAS_AF=0.1806;AMR_AF=0.1671;AFR_AF=0.0522;EUR_AF=0.2634;SAS_AF=0.3282;AA=C|||;VT=SNP
15	40387971	rs11637681	A	G	100	PASS	AC=960;AF=0.191693;AN=5008;NS=2504;DP=22172;EAS_AF=0.1806;AMR_AF=0.1686;AFR_AF=0.053;EUR_AF=0.2644;SAS_AF=0.3323;AA=A|||;VT=SNP
15	40388067	rs543399	C	T	100	PASS	AC=1643;AF=0.328075;AN=5008;NS=2504;DP=20195;EAS_AF=0.3909;AMR_AF=0.3934;AFR_AF=0.2791;EUR_AF=0.2982;SAS_AF=0.3139;AA=C|||;VT=SNP
15	40388492	rs11634257	T	A	100	PASS	AC=943;AF=0.188299;AN=5008;NS=2504;DP=16796;EAS_AF=0.1806;AMR_AF=0.1643;AFR_AF=0.0477;EUR_AF=0.2634;SAS_AF=0.3262;AA=T|||;VT=SNP
15	40389282	rs511338	G	C	100	PASS	AC=2590;AF=0.517173;AN=5008;NS=2504;DP=24088;EAS_AF=0.5784;AMR_AF=0.5548;AFR_AF=0.3245;EUR_AF=0.5636;SAS_AF=0.6401;AA=G|||;VT=SNP
15	40389286	rs6492929	A	G	100	PASS	AC=1236;AF=0.246805;AN=5008;NS=2504;DP=24051;EAS_AF=0.3502;AMR_AF=0.183;AFR_AF=0.4372;EUR_AF=0.0149;SAS_AF=0.1667;AA=A|||;VT=SNP
15	40389658	rs770470	C	T	100	PASS	AC=1396;AF=0.278754;AN=5008;NS=2504;DP=21898;EAS_AF=0.3859;AMR_AF=0.3818;AFR_AF=0.1029;EUR_AF=0.2972;SAS_AF=0.3139;AA=C|||;VT=SNP
15	40389683	rs11858141	T	C	100	PASS	AC=1058;AF=0.211262;AN=5008;NS=2504;DP=21104;EAS_AF=0.0734;AMR_AF=0.2579;AFR_AF=0.1407;EUR_AF=0.4225;SAS_AF=0.1984;AA=C|||;VT=SNP
15	40389794	rs569539	G	A	100	PASS	AC=1652;AF=0.329872;AN=5008;NS=2504;DP=21950;EAS_AF=0.3978;AMR_AF=0.3919;AFR_AF=0.2806;EUR_AF=0.2992;SAS_AF=0.3139;AA=A|||;VT=SNP
15	40389870	rs568652	C	A	100	PASS	AC=1649;AF=0.329273;AN=5008;NS=2504;DP=21153;EAS_AF=0.3948;AMR_AF=0.3919;AFR_AF=0.2806;EUR_AF=0.2992;SAS_AF=0.3139;AA=A|||;VT=SNP
15	40390509	rs76937327	C	T	100	PASS	AC=29;AF=0.00579073;AN=5008;NS=2504;DP=19398;EAS_AF=0.0288;AMR_AF=0;AFR_AF=0;EUR_AF=0;SAS_AF=0;AA=C|||;VT=SNP
15	40391965	rs35603048	C	T	100	PASS	AC=903;AF=0.180312;AN=5008;NS=2504;DP=12497;EAS_AF=0.1766;AMR_AF=0.1556;AFR_AF=0.0454;EUR_AF=0.2445;SAS_AF=0.318;AA=C|||;VT=SNP
15	40393262	rs500804	G	A	100	PASS	AC=1524;AF=0.304313;AN=5008;NS=2504;DP=20724;EAS_AF=0.3869;AMR_AF=0.3876;AFR_AF=0.1906;EUR_AF=0.2962;SAS_AF=0.3221;AA=G|||;VT=SNP
15	40394730	rs495654	C	G	100	PASS	AC=1436;AF=0.286741;AN=5008;NS=2504;DP=16808;EAS_AF=0.3859;AMR_AF=0.3847;AFR_AF=0.1256;EUR_AF=0.2972;SAS_AF=0.3221;AA=C|||;VT=SNP
15	40394859	rs675173	G	A	100	PASS	AC=1438;AF=0.287141;AN=5008;NS=2504;DP=18495;EAS_AF=0.3859;AMR_AF=0.3833;AFR_AF=0.1278;EUR_AF=0.2972;SAS_AF=0.3221;AA=g|||;VT=SNP
15	40395403	rs672873	G	A	100	PASS	AC=3777;AF=0.754193;AN=5008;NS=2504;DP=22720;EAS_AF=0.6458;AMR_AF=0.8199;AFR_AF=0.5688;EUR_AF=0.9851;SAS_AF=0.8323;AA=A|||;VT=SNP
15	40395604	rs11631335	A	G	100	PASS	AC=2231;AF=0.445487;AN=5008;NS=2504;DP=16370;EAS_AF=0.249;AMR_AF=0.4308;AFR_AF=0.3707;EUR_AF=0.6889;SAS_AF=0.5092;AA=G|||;VT=SNP
15	40395724	rs12592048	G	A	100	PASS	AC=1424;AF=0.284345;AN=5008;NS=2504;DP=14688;EAS_AF=0.3929;AMR_AF=0.3818;AFR_AF=0.1271;EUR_AF=0.2813;SAS_AF=0.319;AA=G|||;VT=SNP
15	40396001	rs34231574	C	T	100	PASS	AC=1580;AF=0.315495;AN=5008;NS=2504;DP=16695;EAS_AF=0.1825;AMR_AF=0.2795;AFR_AF=0.3011;EUR_AF=0.4344;SAS_AF=0.3753;AA=C|||;VT=SNP
15	40396778	rs191312366	G	A	100	PASS	AC=26;AF=0.00519169;AN=5008;NS=2504;DP=20857;EAS_AF=0.0248;AMR_AF=0.0014;AFR_AF=0;EUR_AF=0;SAS_AF=0;AA=G|||;VT=SNP
15	40397050	rs183760075	A	C	100	PASS	AC=19;AF=0.00379393;AN=5008;NS=2504;DP=19263;EAS_AF=0.0179;AMR_AF=0;AFR_AF=0;EUR_AF=0;SAS_AF=0.001;AA=A|||;VT=SNP
15	40397094	rs12148376	G	A	100	PASS	AC=647;AF=0.129193;AN=5008;NS=2504;DP=17378;EAS_AF=0.0645;AMR_AF=0.147;AFR_AF=0.0598;EUR_AF=0.2644;SAS_AF=0.138;AA=G|||;VT=SNP
15	40397191	rs34245505	C	G	100	PASS	AC=572;AF=0.114217;AN=5008;NS=2504;DP=15197;EAS_AF=0.1647;AMR_AF=0.1052;AFR_AF=0.0091;EUR_AF=0.1809;SAS_AF=0.1421;AA=C|||;VT=SNP
15	40397421	rs62018159	G	A	100	PASS	AC=373;AF=0.0744808;AN=5008;NS=2504;DP=20510;EAS_AF=0.006;AMR_AF=0.1052;AFR_AF=0.0401;EUR_AF=0.1849;SAS_AF=0.0562;AA=G|||;VT=SNP
15	40397476	rs191791708	G	A	100	PASS	AC=11;AF=0.00219649;AN=5008;NS=2504;DP=21062;EAS_AF=0.0109;AMR_AF=0;AFR_AF=0;EUR_AF=0;SAS_AF=0;AA=G|||;VT=SNP
15	40397936	rs539846	G	T	100	PASS	AC=2637;AF=0.526558;AN=5008;NS=2504;DP=19501;EAS_AF=0.8026;AMR_AF=0.647;AFR_AF=0.2088;EUR_AF=0.5199;SAS_AF=0.593;AA=G|||;VT=SNP;EX_TARGET
15	40398210	rs117690285	G	A	100	PASS	AC=13;AF=0.00259585;AN=5008;NS=2504;DP=17778;EAS_AF=0.0119;AMR_AF=0;AFR_AF=0.0008;EUR_AF=0;SAS_AF=0;AA=G|||;VT=SNP;EX_TARGET
15	40398754	rs484943	T	C	100	PASS	AC=3700;AF=0.738818;AN=5008;NS=2504;DP=16723;EAS_AF=0.752;AMR_AF=0.7781;AFR_AF=0.8139;EUR_AF=0.7028;SAS_AF=0.6329;AA=T|||;VT=SNP
15	40400135	rs534838	C	A	100	PASS	AC=4764;AF=0.951278;AN=5008;NS=2504;DP=15214;EAS_AF=0.9425;AMR_AF=0.9813;AFR_AF=0.8903;EUR_AF=0.999;SAS_AF=0.9724;AA=C|||;VT=SNP
15	40400195	rs35477346	T	C	100	PASS	AC=1414;AF=0.282348;AN=5008;NS=2504;DP=16849;EAS_AF=0.1786;AMR_AF=0.2205;AFR_AF=0.3328;EUR_AF=0.2962;SAS_AF=0.3507;AA=T|||;VT=SNP
15	40403454	rs79686693	G	A	100	PASS	AC=13;AF=0.00259585;AN=5008;NS=2504;DP=23039;EAS_AF=0.0129;AMR_AF=0;AFR_AF=0;EUR_AF=0;SAS_AF=0;AA=G|||;VT=SNP
15	40403657	rs8024033	C	G	100	PASS	AC=2141;AF=0.427516;AN=5008;NS=2504;DP=19446;EAS_AF=0.1835;AMR_AF=0.3343;AFR_AF=0.6392;EUR_AF=0.4791;SAS_AF=0.4059;AA=G|||;VT=SNP
15	40404316	rs631665	T	A	100	PASS	AC=4766;AF=0.951677;AN=5008;NS=2504;DP=20615;EAS_AF=0.9425;AMR_AF=0.9798;AFR_AF=0.8918;EUR_AF=1;SAS_AF=0.9724;AA=A|||;VT=SNP
15	40404568	rs78524393	G	C	100	PASS	AC=16;AF=0.00319489;AN=5008;NS=2504;DP=19537;EAS_AF=0.0149;AMR_AF=0;AFR_AF=0;EUR_AF=0;SAS_AF=0.001;AA=G|||;VT=SNP
15	40404754	rs117546176	C	T	100	PASS	AC=13;AF=0.00259585;AN=5008;NS=2504;DP=19469;EAS_AF=0.0129;AMR_AF=0;AFR_AF=0;EUR_AF=0;SAS_AF=0;AA=C|||;VT=SNP
15	40404898	rs62019961	G	T	100	PASS	AC=387;AF=0.0772764;AN=5008;NS=2504;DP=19065;EAS_AF=0.006;AMR_AF=0.1009;AFR_AF=0.056;EUR_AF=0.1809;SAS_AF=0.0562;AA=G|||;VT=SNP
15	40404978	rs137855380	A	T	100	PASS	AC=13;AF=0.00259585;AN=5008;NS=2504;DP=19323;EAS_AF=0.0129;AMR_AF=0;AFR_AF=0;EUR_AF=0;SAS_AF=0;AA=A|||;VT=SNP
15	40405150	rs580781	G	A	100	PASS	AC=2070;AF=0.413339;AN=5008;NS=2504;DP=20752;EAS_AF=0.7321;AMR_AF=0.5101;AFR_AF=0.2012;EUR_AF=0.2594;SAS_AF=0.4611;AA=G|||;VT=SNP
15	40405421	rs74664313	A	G	100	PASS	AC=138;AF=0.0275559;AN=5008;NS=2504;DP=19920;EAS_AF=0.127;AMR_AF=0;AFR_AF=0;EUR_AF=0.005;SAS_AF=0.0051;AA=A|||;VT=SNP
15	40405449	rs2934776	G	A	100	PASS	AC=4767;AF=0.951877;AN=5008;NS=2504;DP=19561;EAS_AF=0.9425;AMR_AF=0.9798;AFR_AF=0.8926;EUR_AF=1;SAS_AF=0.9724;AA=G|||;VT=SNP
15	40405587	rs75523475	A	G	100	PASS	AC=202;AF=0.0403355;AN=5008;NS=2504;DP=18942;EAS_AF=0.0575;AMR_AF=0.0173;AFR_AF=0.0794;EUR_AF=0;SAS_AF=0.0276;AA=A|||;VT=SNP
15	40405909	rs34079741	G	A	100	PASS	AC=1530;AF=0.305511;AN=5008;NS=2504;DP=15457;EAS_AF=0.1845;AMR_AF=0.3271;AFR_AF=0.0651;EUR_AF=0.5527;SAS_AF=0.4857;AA=G|||;VT=SNP
15	40407733	rs79114448	C	T	100	PASS	AC=93;AF=0.0185703;AN=5008;NS=2504;DP=16879;EAS_AF=0.0575;AMR_AF=0.0115;AFR_AF=0;EUR_AF=0;SAS_AF=0.0276;AA=c|||;VT=SNP
15	40407824	rs537455	A	C	100	PASS	AC=2128;AF=0.42492;AN=5008;NS=2504;DP=19458;EAS_AF=0.7976;AMR_AF=0.5216;AFR_AF=0.1936;EUR_AF=0.2555;SAS_AF=0.4591;AA=a|||;VT=SNP
15	40408685	rs117964600	C	T	100	PASS	AC=94;AF=0.01877;AN=5008;NS=2504;DP=19530;EAS_AF=0.0575;AMR_AF=0.013;AFR_AF=0;EUR_AF=0;SAS_AF=0.0276;AA=C|||;VT=SNP
15	40408729	rs12909145	C	T	100	PASS	AC=1910;AF=0.38139;AN=5008;NS=2504;DP=18546;EAS_AF=0.1855;AMR_AF=0.3473;AFR_AF=0.3396;EUR_AF=0.5537;SAS_AF=0.4867;AA=C|||;VT=SNP
15	40409669	rs78399084	C	G	100	PASS	AC=205;AF=0.0409345;AN=5008;NS=2504;DP=18448;EAS_AF=0.0575;AMR_AF=0.0173;AFR_AF=0.0817;EUR_AF=0;SAS_AF=0.0276;AA=C|||;VT=SNP
15	40409720	rs16970385	T	C	100	PASS	AC=205;AF=0.0409345;AN=5008;NS=2504;DP=18346;EAS_AF=0.0575;AMR_AF=0.0173;AFR_AF=0.0817;EUR_AF=0;SAS_AF=0.0276;AA=T|||;VT=SNP
15	40409784	rs112206641	C	T	100	PASS	AC=205;AF=0.0409345;AN=5008;NS=2504;DP=15902;EAS_AF=0.0575;AMR_AF=0.0173;AFR_AF=0.0817;EUR_AF=0;SAS_AF=0.0276;AA=C|||;VT=SNP
15	40410245	rs16970391	T	C	100	PASS	AC=205;AF=0.0409345;AN=5008;NS=2504;DP=16394;EAS_AF=0.0575;AMR_AF=0.0173;AFR_AF=0.0817;EUR_AF=0;SAS_AF=0.0276;AA=T|||;VT=SNP
15	40410401	rs148514640	T	C	100	PASS	AC=13;AF=0.00259585;AN=5008;NS=2504;DP=17228;EAS_AF=0.0129;AMR_AF=0;AFR_AF=0;EUR_AF=0;SAS_AF=0;AA=T|||;VT=SNP
15	40410840	rs11630670	A	G	100	PASS	AC=1532;AF=0.305911;AN=5008;NS=2504;DP=18457;EAS_AF=0.1865;AMR_AF=0.3271;AFR_AF=0.0635;EUR_AF=0.5537;SAS_AF=0.4867;AA=A|||;VT=SNP
15	40411884	rs8033229	T	G	100	PASS	AC=2618;AF=0.522764;AN=5008;NS=2504;DP=15359;EAS_AF=0.1925;AMR_AF=0.4669;AFR_AF=0.6286;EUR_AF=0.7336;SAS_AF=0.5429;AA=T|||;VT=SNP
15	40412474	rs79622185	G	T	100	PASS	AC=194;AF=0.038738;AN=5008;NS=2504;DP=18079;EAS_AF=0.0536;AMR_AF=0.0173;AFR_AF=0.0764;EUR_AF=0;SAS_AF=0.0276;AA=G|||;VT=SNP
15	40412864	rs112066026	C	G	100	PASS	AC=199;AF=0.0397364;AN=5008;NS=2504;DP=18026;EAS_AF=0.0565;AMR_AF=0.0173;AFR_AF=0.0779;EUR_AF=0;SAS_AF=0.0276;AA=C|||;VT=SNP
15	40413341	rs111777260	A	G	100	PASS	AC=202;AF=0.0403355;AN=5008;NS=2504;DP=16241;EAS_AF=0.0575;AMR_AF=0.0173;AFR_AF=0.0794;EUR_AF=0;SAS_AF=0.0276;AA=G|||;VT=SNP
15	40413444	rs112704273	T	C	100	PASS	AC=201;AF=0.0401358;AN=5008;NS=2504;DP=16601;EAS_AF=0.0575;AMR_AF=0.0173;AFR_AF=0.0787;EUR_AF=0;SAS_AF=0.0276;AA=C|||;VT=SNP
15	40414948	rs57543880	G	A	100	PASS	AC=195;AF=0.0389377;AN=5008;NS=2504;DP=18364;EAS_AF=0.0575;AMR_AF=0.0173;AFR_AF=0.0741;EUR_AF=0;SAS_AF=0.0276;AA=A|||;VT=SNP
15	40415932	rs9635304	C	T	100	PASS	AC=2037;AF=0.406749;AN=5008;NS=2504;DP=18966;EAS_AF=0.1895;AMR_AF=0.4337;AFR_AF=0.2126;EUR_AF=0.7306;SAS_AF=0.5409;AA=C|||;VT=SNP
15	40416042	rs58995872	C	A	100	PASS	AC=194;AF=0.038738;AN=5008;NS=2504;DP=17952;EAS_AF=0.0565;AMR_AF=0.0173;AFR_AF=0.0741;EUR_AF=0;SAS_AF=0.0276;AA=C|||;VT=SNP
15	40416053	rs61436050	A	G	100	PASS	AC=194;AF=0.038738;AN=5008;NS=2504;DP=18469;EAS_AF=0.0565;AMR_AF=0.0173;AFR_AF=0.0741;EUR_AF=0;SAS_AF=0.0276;AA=G|||;VT=SNP
15	40416287	rs147776431	C	T	100	PASS	AC=195;AF=0.0389377;AN=5008;NS=2504;DP=20373;EAS_AF=0.0575;AMR_AF=0.0173;AFR_AF=0.0741;EUR_AF=0;SAS_AF=0.0276;AA=C|||;VT=SNP
15	40416679	rs111251450	C	G	100	PASS	AC=195;AF=0.0389377;AN=5008;NS=2504;DP=19554;EAS_AF=0.0575;AMR_AF=0.0173;AFR_AF=0.0741;EUR_AF=0;SAS_AF=0.0276;AA=G|||;VT=SNP
15	40416727	rs137973068	C	G	100	PASS	AC=195;AF=0.0389377;AN=5008;NS=2504;DP=20036;EAS_AF=0.0575;AMR_AF=0.0173;AFR_AF=0.0741;EUR_AF=0;SAS_AF=0.0276;AA=C|||;VT=SNP
15	40416835	rs115435628	C	G	100	PASS	AC=195;AF=0.0389377;AN=5008;NS=2504;DP=20065;EAS_AF=0.0575;AMR_AF=0.0173;AFR_AF=0.0741;EUR_AF=0;SAS_AF=0.0276;AA=G|||;VT=SNP
15	40416857	rs60705135	G	A	100	PASS	AC=25;AF=0.00499201;AN=5008;NS=2504;DP=19927;EAS_AF=0.0228;AMR_AF=0;AFR_AF=0;EUR_AF=0.001;SAS_AF=0.001;AA=G|||;VT=SNP
15	40416931	rs141860231	C	G	100	PASS	AC=195;AF=0.0389377;AN=5008;NS=2504;DP=20404;EAS_AF=0.0575;AMR_AF=0.0173;AFR_AF=0.0741;EUR_AF=0;SAS_AF=0.0276;AA=C|||;VT=SNP
15	40417017	rs113646398	A	G	100	PASS	AC=195;AF=0.0389377;AN=5008;NS=2504;DP=19704;EAS_AF=0.0575;AMR_AF=0.0173;AFR_AF=0.0741;EUR_AF=0;SAS_AF=0.0276;AA=G|||;VT=SNP
15	40417205	rs117530295	A	C	100	PASS	AC=191;AF=0.038139;AN=5008;NS=2504;DP=24552;EAS_AF=0.0575;AMR_AF=0.0173;AFR_AF=0.0711;EUR_AF=0;SAS_AF=0.0276;AA=A|||;VT=SNP
15	40417337	rs58902242	T	A	100	PASS	AC=195;AF=0.0389377;AN=5008;NS=2504;DP=19571;EAS_AF=0.0575;AMR_AF=0.0173;AFR_AF=0.0741;EUR_AF=0;SAS_AF=0.0276;AA=T|||;VT=SNP
15	40417793	rs59793325	G	A	100	PASS	AC=195;AF=0.0389377;AN=5008;NS=2504;DP=16450;EAS_AF=0.0575;AMR_AF=0.0173;AFR_AF=0.0741;EUR_AF=0;SAS_AF=0.0276;AA=A|||;VT=SNP
15	40418025	rs113336480	G	T	100	PASS	AC=195;AF=0.0389377;AN=5008;NS=2504;DP=13546;EAS_AF=0.0575;AMR_AF=0.0173;AFR_AF=0.0741;EUR_AF=0;SAS_AF=0.0276;AA=G|||;VT=SNP
15	40418039	rs80249577	A	G	100	PASS	AC=195;AF=0.0389377;AN=5008;NS=2504;DP=13730;EAS_AF=0.0575;AMR_AF=0.0173;AFR_AF=0.0741;EUR_AF=0;SAS_AF=0.0276;AA=a|||;VT=SNP
15	40418218	rs112792663	T	G	100	PASS	AC=193;AF=0.0385383;AN=5008;NS=2504;DP=8146;EAS_AF=0.0575;AMR_AF=0.0173;AFR_AF=0.0726;EUR_AF=0;SAS_AF=0.0276;AA=t|||;VT=SNP
15	40418343	rs111493090	T	C	100	PASS	AC=196;AF=0.0391374;AN=5008;NS=2504;DP=7971;EAS_AF=0.0575;AMR_AF=0.0173;AFR_AF=0.0749;EUR_AF=0;SAS_AF=0.0276;AA=t|||;VT=SNP
15	40418410	rs78940174	A	G	100	PASS	AC=195;AF=0.0389377;AN=5008;NS=2504;DP=13543;EAS_AF=0.0575;AMR_AF=0.0173;AFR_AF=0.0741;EUR_AF=0;SAS_AF=0.0276;AA=a|||;VT=SNP
15	40418598	rs8031450	G	C	100	PASS	AC=2819;AF=0.562899;AN=5008;NS=2504;DP=16609;EAS_AF=0.2103;AMR_AF=0.4798;AFR_AF=0.7413;EUR_AF=0.7356;SAS_AF=0.5665;AA=N|||;VT=SNP
15	40418653	rs75146350	A	G	100	PASS	AC=95;AF=0.0189696;AN=5008;NS=2504;DP=17222;EAS_AF=0.0575;AMR_AF=0.0115;AFR_AF=0.0015;EUR_AF=0;SAS_AF=0.0276;AA=a|||;VT=SNP
15	40418702	rs113340372	A	T	100	PASS	AC=196;AF=0.0391374;AN=5008;NS=2504;DP=17995;EAS_AF=0.0575;AMR_AF=0.0173;AFR_AF=0.0749;EUR_AF=0;SAS_AF=0.0276;AA=N|||;VT=SNP
15	40419220	rs74927539	A	G	100	PASS	AC=195;AF=0.0389377;AN=5008;NS=2504;DP=20010;EAS_AF=0.0575;AMR_AF=0.0173;AFR_AF=0.0741;EUR_AF=0;SAS_AF=0.0276;AA=a|||;VT=SNP
15	40419437	rs79271268	A	G	100	PASS	AC=195;AF=0.0389377;AN=5008;NS=2504;DP=21596;EAS_AF=0.0575;AMR_AF=0.0173;AFR_AF=0.0741;EUR_AF=0;SAS_AF=0.0276;AA=a|||;VT=SNP
15	40419609	rs60274121	A	C	100	PASS	AC=198;AF=0.0395367;AN=5008;NS=2504;DP=21260;EAS_AF=0.0595;AMR_AF=0.0173;AFR_AF=0.0749;EUR_AF=0;SAS_AF=0.0276;AA=a|||;VT=SNP
15	40419981	rs687887	C	G	100	PASS	AC=632;AF=0.126198;AN=5008;NS=2504;DP=19697;EAS_AF=0.3522;AMR_AF=0.1527;AFR_AF=0;EUR_AF=0.0139;SAS_AF=0.1605;AA=c|||;VT=SNP
15	40420008	rs61635593	G	A	100	PASS	AC=195;AF=0.0389377;AN=5008;NS=2504;DP=18631;EAS_AF=0.0575;AMR_AF=0.0173;AFR_AF=0.0741;EUR_AF=0;SAS_AF=0.0276;AA=g|||;VT=SNP
15	40420240	rs74582705	C	G	100	PASS	AC=240;AF=0.0479233;AN=5008;NS=2504;DP=19088;EAS_AF=0.0575;AMR_AF=0.0202;AFR_AF=0.0953;EUR_AF=0.005;SAS_AF=0.0378;AA=N|||;VT=SNP
15	40420433	rs534304	G	T	100	PASS	AC=2111;AF=0.421526;AN=5008;NS=2504;DP=17682;EAS_AF=0.7768;AMR_AF=0.5187;AFR_AF=0.2126;EUR_AF=0.2614;SAS_AF=0.4335;AA=g|||;VT=SNP
15	40420472	rs150103448	C	T	100	PASS	AC=22;AF=0.00439297;AN=5008;NS=2504;DP=18500;EAS_AF=0.0208;AMR_AF=0;AFR_AF=0;EUR_AF=0;SAS_AF=0.001;AA=c|||;VT=SNP
15	40420518	rs76825092	T	C	100	PASS	AC=195;AF=0.0389377;AN=5008;NS=2504;DP=19144;EAS_AF=0.0575;AMR_AF=0.0173;AFR_AF=0.0741;EUR_AF=0;SAS_AF=0.0276;AA=t|||;VT=SNP
15	40420817	rs79324566	G	A	100	PASS	AC=194;AF=0.038738;AN=5008;NS=2504;DP=19279;EAS_AF=0.0575;AMR_AF=0.0173;AFR_AF=0.0734;EUR_AF=0;SAS_AF=0.0276;AA=-|||;VT=SNP
15	40420928	rs673328	T	A	100	PASS	AC=2110;AF=0.421326;AN=5008;NS=2504;DP=20986;EAS_AF=0.7778;AMR_AF=0.5187;AFR_AF=0.2103;EUR_AF=0.2614;SAS_AF=0.4346;AA=-|||;VT=SNP
15	40421006	rs548686	G	C	100	PASS	AC=1989;AF=0.397165;AN=5008;NS=2504;DP=17690;EAS_AF=0.7778;AMR_AF=0.4755;AFR_AF=0.205;EUR_AF=0.2087;SAS_AF=0.4029;AA=g|||;VT=SNP
15	40421039	rs7173102	G	C	100	PASS	AC=198;AF=0.0395367;AN=5008;NS=2504;DP=19066;EAS_AF=0.0575;AMR_AF=0.0173;AFR_AF=0.0764;EUR_AF=0;SAS_AF=0.0276;AA=N|||;VT=SNP
15	40421471	rs76163385	A	G	100	PASS	AC=120;AF=0.0239617;AN=5008;NS=2504;DP=20967;EAS_AF=0.1151;AMR_AF=0.0014;AFR_AF=0;EUR_AF=0.001;SAS_AF=0.002;AA=a|||;VT=SNP
15	40424265	rs112671479	A	T	100	PASS	AC=492;AF=0.0982428;AN=5008;NS=2504;DP=19291;EAS_AF=0.0605;AMR_AF=0.0331;AFR_AF=0.2882;EUR_AF=0;SAS_AF=0.0276;AA=A|||;VT=SNP
15	40424405	rs148076435	C	T	100	PASS	AC=115;AF=0.0229633;AN=5008;NS=2504;DP=20596;EAS_AF=0.002;AMR_AF=0.1614;AFR_AF=0.0008;EUR_AF=0;SAS_AF=0;AA=C|||;VT=SNP
15	40424899	rs75692860	C	T	100	PASS	AC=140;AF=0.0279553;AN=5008;NS=2504;DP=21342;EAS_AF=0.0605;AMR_AF=0.0187;AFR_AF=0.0295;EUR_AF=0;SAS_AF=0.0276;AA=C|||;VT=SNP
15	40426441	rs56739653	C	T	100	PASS	AC=228;AF=0.0455272;AN=5008;NS=2504;DP=19021;EAS_AF=0.0169;AMR_AF=0.0317;AFR_AF=0.0227;EUR_AF=0.0398;SAS_AF=0.1217;AA=C|||;VT=SNP
15	40426913	rs8026797	C	A	100	PASS	AC=2121;AF=0.423522;AN=5008;NS=2504;DP=18437;EAS_AF=0.2708;AMR_AF=0.5375;AFR_AF=0.2216;EUR_AF=0.6889;SAS_AF=0.5;AA=C|||;VT=SNP
15	40428746	rs500693	G	T	100	PASS	AC=2090;AF=0.417332;AN=5008;NS=2504;DP=22466;EAS_AF=0.6528;AMR_AF=0.4006;AFR_AF=0.2852;EUR_AF=0.3111;SAS_AF=0.4744;AA=G|||;VT=SNP
15	40429772	rs521896	G	A	100	PASS	AC=1873;AF=0.374002;AN=5008;NS=2504;DP=17788;EAS_AF=0.6538;AMR_AF=0.3934;AFR_AF=0.1248;EUR_AF=0.3101;SAS_AF=0.4744;AA=G|||;VT=SNP
15	40430192	rs77300586	C	T	100	PASS	AC=60;AF=0.0119808;AN=5008;NS=2504;DP=16345;EAS_AF=0.0595;AMR_AF=0;AFR_AF=0;EUR_AF=0;SAS_AF=0;AA=C|||;VT=SNP
15	40430212	rs4924419	A	G	100	PASS	AC=2209;AF=0.441094;AN=5008;NS=2504;DP=18665;EAS_AF=0.2837;AMR_AF=0.5548;AFR_AF=0.2572;EUR_AF=0.6869;SAS_AF=0.5184;AA=G|||;VT=SNP
15	40432732	rs141654578	C	T	100	PASS	AC=156;AF=0.0311502;AN=5008;NS=2504;DP=22178;EAS_AF=0.0625;AMR_AF=0.0187;AFR_AF=0.0552;EUR_AF=0;SAS_AF=0.0072;AA=c|||;VT=SNP
15	40433038	rs4924420	G	T	100	PASS	AC=2042;AF=0.407748;AN=5008;NS=2504;DP=11909;EAS_AF=0.2718;AMR_AF=0.5288;AFR_AF=0.1558;EUR_AF=0.6839;SAS_AF=0.5184;AA=G|||;VT=SNP
15	40433799	rs371716886	G	A	100	PASS	AC=22;AF=0.00439297;AN=5008;NS=2504;DP=19378;EAS_AF=0.0208;AMR_AF=0;AFR_AF=0;EUR_AF=0;SAS_AF=0.001;AA=G|||;VT=SNP
15	40433936	rs12912982	A	C	100	PASS	AC=1612;AF=0.321885;AN=5008;NS=2504;DP=22242;EAS_AF=0.2698;AMR_AF=0.4265;AFR_AF=0.0635;EUR_AF=0.503;SAS_AF=0.4642;AA=A|||;VT=SNP
15	40434101	rs77422496	A	G	100	PASS	AC=37;AF=0.00738818;AN=5008;NS=2504;DP=23052;EAS_AF=0.0347;AMR_AF=0.0014;AFR_AF=0;EUR_AF=0;SAS_AF=0.001;AA=A|||;VT=SNP
15	40434129	rs597752	A	T	100	PASS	AC=2086;AF=0.416534;AN=5008;NS=2504;DP=22181;EAS_AF=0.6528;AMR_AF=0.402;AFR_AF=0.2844;EUR_AF=0.3101;SAS_AF=0.4714;AA=A|||;VT=SNP
15	40434132	rs12913741	G	T	100	PASS	AC=2044;AF=0.408147;AN=5008;NS=2504;DP=22060;EAS_AF=0.2728;AMR_AF=0.5288;AFR_AF=0.1536;EUR_AF=0.6849;SAS_AF=0.5215;AA=G|||;VT=SNP
15	40434221	rs12913620	C	T	100	PASS	AC=2024;AF=0.404153;AN=5008;NS=2504;DP=21779;EAS_AF=0.2728;AMR_AF=0.5259;AFR_AF=0.1399;EUR_AF=0.6849;SAS_AF=0.5215;AA=c|||;VT=SNP
15	40434379	rs12913803	A	G	100	PASS	AC=2210;AF=0.441294;AN=5008;NS=2504;DP=21436;EAS_AF=0.2728;AMR_AF=0.5418;AFR_AF=0.2526;EUR_AF=0.6909;SAS_AF=0.5419;AA=A|||;VT=SNP
15	40434546	rs116948395	G	C	100	PASS	AC=60;AF=0.0119808;AN=5008;NS=2504;DP=21002;EAS_AF=0.0595;AMR_AF=0;AFR_AF=0;EUR_AF=0;SAS_AF=0;AA=G|||;VT=SNP
15	40434603	rs12899779	T	C	100	PASS	AC=2198;AF=0.438898;AN=5008;NS=2504;DP=20425;EAS_AF=0.2698;AMR_AF=0.5418;AFR_AF=0.2443;EUR_AF=0.6909;SAS_AF=0.544;AA=C|||;VT=SNP
15	40434646	rs12898627	A	G	100	PASS	AC=2242;AF=0.447684;AN=5008;NS=2504;DP=19960;EAS_AF=0.2698;AMR_AF=0.5432;AFR_AF=0.2776;EUR_AF=0.6918;SAS_AF=0.5419;AA=G|||;VT=SNP
15	40435116	rs1471583	A	G	100	PASS	AC=2173;AF=0.433906;AN=5008;NS=2504;DP=16097;EAS_AF=0.2748;AMR_AF=0.536;AFR_AF=0.2474;EUR_AF=0.6879;SAS_AF=0.5164;AA=G|||;VT=SNP
15	40435183	rs512339	T	C	100	PASS	AC=181;AF=0.0361422;AN=5008;NS=2504;DP=13103;EAS_AF=0.0893;AMR_AF=0.1138;AFR_AF=0;EUR_AF=0.0089;SAS_AF=0.0031;AA=T|||;VT=SNP
15	40436799	rs12910199	G	A	100	PASS	AC=1999;AF=0.399161;AN=5008;NS=2504;DP=17008;EAS_AF=0.2748;AMR_AF=0.5259;AFR_AF=0.1233;EUR_AF=0.6849;SAS_AF=0.5164;AA=G|||;VT=SNP
15	40437344	rs115659216	C	T	100	PASS	AC=165;AF=0.0329473;AN=5008;NS=2504;DP=17781;EAS_AF=0.0625;AMR_AF=0.0202;AFR_AF=0.0613;EUR_AF=0;SAS_AF=0.0072;AA=C|||;VT=SNP
15	40437806	rs117115304	C	A	100	PASS	AC=78;AF=0.0155751;AN=5008;NS=2504;DP=23447;EAS_AF=0.0625;AMR_AF=0.0115;AFR_AF=0;EUR_AF=0;SAS_AF=0.0072;AA=C|||;VT=SNP
15	40437889	rs4924422	C	G	100	PASS	AC=1608;AF=0.321086;AN=5008;NS=2504;DP=21655;EAS_AF=0.2718;AMR_AF=0.428;AFR_AF=0.0628;EUR_AF=0.503;SAS_AF=0.4581;AA=C|||;VT=SNP
15	40437924	rs4924423	G	T	100	PASS	AC=723;AF=0.144369;AN=5008;NS=2504;DP=21113;EAS_AF=0.1488;AMR_AF=0.2882;AFR_AF=0.0113;EUR_AF=0.2505;SAS_AF=0.1084;AA=G|||;VT=SNP
15	40437966	rs4244573	C	T	100	PASS	AC=2087;AF=0.416733;AN=5008;NS=2504;DP=20949;EAS_AF=0.2867;AMR_AF=0.5461;AFR_AF=0.1679;EUR_AF=0.6879;SAS_AF=0.5164;AA=C|||;VT=SNP
15	40438092	rs4244574	T	C	100	PASS	AC=2202;AF=0.439696;AN=5008;NS=2504;DP=19972;EAS_AF=0.2867;AMR_AF=0.5548;AFR_AF=0.2504;EUR_AF=0.6879;SAS_AF=0.5164;AA=C|||;VT=SNP
15	40438120	rs1565863	G	A	100	PASS	AC=2200;AF=0.439297;AN=5008;NS=2504;DP=20348;EAS_AF=0.2867;AMR_AF=0.5548;AFR_AF=0.2489;EUR_AF=0.6879;SAS_AF=0.5164;AA=A|||;VT=SNP
15	40438298	rs1565864	C	G	100	PASS	AC=2184;AF=0.436102;AN=5008;NS=2504;DP=20505;EAS_AF=0.2867;AMR_AF=0.5533;AFR_AF=0.2375;EUR_AF=0.6879;SAS_AF=0.5164;AA=C|||;VT=SNP
15	40438301	rs1565865	T	C	100	PASS	AC=2193;AF=0.437899;AN=5008;NS=2504;DP=20398;EAS_AF=0.2867;AMR_AF=0.5533;AFR_AF=0.2443;EUR_AF=0.6879;SAS_AF=0.5164;AA=C|||;VT=SNP
15	40438559	rs4924424	A	T	100	PASS	AC=2184;AF=0.436102;AN=5008;NS=2504;DP=18666;EAS_AF=0.2867;AMR_AF=0.5533;AFR_AF=0.2375;EUR_AF=0.6879;SAS_AF=0.5164;AA=A|||;VT=SNP
15	40438593	rs4924425	C	A	100	PASS	AC=1609;AF=0.321286;AN=5008;NS=2504;DP=19219;EAS_AF=0.2718;AMR_AF=0.428;AFR_AF=0.0628;EUR_AF=0.503;SAS_AF=0.4591;AA=C|||;VT=SNP
15	40438837	rs2412480	C	T	100	PASS	AC=2185;AF=0.436302;AN=5008;NS=2504;DP=18365;EAS_AF=0.2867;AMR_AF=0.5533;AFR_AF=0.2383;EUR_AF=0.6879;SAS_AF=0.5164;AA=C|||;VT=SNP
15	40439712	rs12916901	G	A	100	PASS	AC=2181;AF=0.435503;AN=5008;NS=2504;DP=18915;EAS_AF=0.2867;AMR_AF=0.5533;AFR_AF=0.2352;EUR_AF=0.6879;SAS_AF=0.5164;AA=G|||;VT=SNP
15	40440164	rs10518681	A	G	100	PASS	AC=2182;AF=0.435703;AN=5008;NS=2504;DP=20839;EAS_AF=0.2867;AMR_AF=0.5533;AFR_AF=0.2352;EUR_AF=0.6879;SAS_AF=0.5174;AA=A|||;VT=SNP
15	40440518	rs488318	A	G	100	PASS	AC=4379;AF=0.874401;AN=5008;NS=2504;DP=20711;EAS_AF=0.6538;AMR_AF=0.8458;AFR_AF=1;EUR_AF=0.9861;SAS_AF=0.8374;AA=G|||;VT=SNP
15	40440563	rs12902191	A	G	100	PASS	AC=2178;AF=0.434904;AN=5008;NS=2504;DP=20379;EAS_AF=0.2877;AMR_AF=0.5533;AFR_AF=0.2345;EUR_AF=0.6839;SAS_AF=0.5174;AA=A|||;VT=SNP
15	40441260	rs16970409	G	A	100	PASS	AC=2218;AF=0.442891;AN=5008;NS=2504;DP=23194;EAS_AF=0.2877;AMR_AF=0.5533;AFR_AF=0.2617;EUR_AF=0.6879;SAS_AF=0.5174;AA=A|||;VT=SNP
15	40441620	rs796389	A	G	100	PASS	AC=925;AF=0.184704;AN=5008;NS=2504;DP=21516;EAS_AF=0.0625;AMR_AF=0.0533;AFR_AF=0.6157;EUR_AF=0.002;SAS_AF=0.0092;AA=A|||;VT=SNP
15	40441674	rs12908093	C	T	100	PASS	AC=2206;AF=0.440495;AN=5008;NS=2504;DP=21691;EAS_AF=0.2877;AMR_AF=0.5533;AFR_AF=0.2526;EUR_AF=0.6879;SAS_AF=0.5174;AA=T|||;VT=SNP
15	40441913	rs12438986	C	T	100	PASS	AC=1867;AF=0.372804;AN=5008;NS=2504;DP=20339;EAS_AF=0.6498;AMR_AF=0.3934;AFR_AF=0.1248;EUR_AF=0.3091;SAS_AF=0.4734;AA=C|||;VT=SNP
15	40442013	rs11854027	A	G	100	PASS	AC=2214;AF=0.442093;AN=5008;NS=2504;DP=22159;EAS_AF=0.2877;AMR_AF=0.5533;AFR_AF=0.2579;EUR_AF=0.6889;SAS_AF=0.5174;AA=A|||;VT=SNP
15	40442099	rs11854103	G	A	100	PASS	AC=2224;AF=0.444089;AN=5008;NS=2504;DP=23187;EAS_AF=0.2877;AMR_AF=0.5533;AFR_AF=0.2648;EUR_AF=0.6889;SAS_AF=0.5184;AA=G|||;VT=SNP
15	40442707	rs11854965	G	A	100	PASS	AC=2206;AF=0.440495;AN=5008;NS=2504;DP=21125;EAS_AF=0.2877;AMR_AF=0.5533;AFR_AF=0.2572;EUR_AF=0.6889;SAS_AF=0.5102;AA=G|||;VT=SNP
15	40443882	rs4924426	C	T	100	PASS	AC=2086;AF=0.416534;AN=5008;NS=2504;DP=21400;EAS_AF=0.2867;AMR_AF=0.5447;AFR_AF=0.1725;EUR_AF=0.6889;SAS_AF=0.5092;AA=T|||;VT=SNP
15	40443883	rs4924427	C	G	100	PASS	AC=2087;AF=0.416733;AN=5008;NS=2504;DP=21547;EAS_AF=0.2867;AMR_AF=0.5447;AFR_AF=0.1725;EUR_AF=0.6899;SAS_AF=0.5092;AA=C|||;VT=SNP
15	40444347	rs4924428	T	G	100	PASS	AC=1891;AF=0.377596;AN=5008;NS=2504;DP=19361;EAS_AF=0.2847;AMR_AF=0.4553;AFR_AF=0.2088;EUR_AF=0.507;SAS_AF=0.5133;AA=T|||;VT=SNP
15	40444545	rs11636204	A	C	100	PASS	AC=1919;AF=0.383187;AN=5008;NS=2504;DP=15744;EAS_AF=0.2847;AMR_AF=0.4553;AFR_AF=0.2307;EUR_AF=0.506;SAS_AF=0.5133;AA=C|||;VT=SNP
15	40444688	rs11631616	T	C	100	PASS	AC=1887;AF=0.376797;AN=5008;NS=2504;DP=15566;EAS_AF=0.2847;AMR_AF=0.4553;AFR_AF=0.2065;EUR_AF=0.506;SAS_AF=0.5133;AA=C|||;VT=SNP
15	40444827	rs11636293	A	G	100	PASS	AC=1668;AF=0.333067;AN=5008;NS=2504;DP=15020;EAS_AF=0.2728;AMR_AF=0.428;AFR_AF=0.0666;EUR_AF=0.503;SAS_AF=0.5133;AA=A|||;VT=SNP
15	40444894	rs12905742	G	A	100	PASS	AC=1887;AF=0.376797;AN=5008;NS=2504;DP=14589;EAS_AF=0.2847;AMR_AF=0.4553;AFR_AF=0.2065;EUR_AF=0.506;SAS_AF=0.5133;AA=A|||;VT=SNP
15	40445255	rs374710047	G	C	100	PASS	AC=20;AF=0.00399361;AN=5008;NS=2504;DP=15497;EAS_AF=0.0188;AMR_AF=0;AFR_AF=0;EUR_AF=0;SAS_AF=0.001;AA=G|||;VT=SNP
15	40445371	rs811746	G	A	100	PASS	AC=3188;AF=0.636581;AN=5008;NS=2504;DP=15323;EAS_AF=0.3492;AMR_AF=0.6066;AFR_AF=0.8684;EUR_AF=0.6928;SAS_AF=0.5828;AA=A|||;VT=SNP
15	40445511	rs797420	A	G	100	PASS	AC=3169;AF=0.632788;AN=5008;NS=2504;DP=16498;EAS_AF=0.3492;AMR_AF=0.6052;AFR_AF=0.8548;EUR_AF=0.6928;SAS_AF=0.5828;AA=a|||;VT=SNP
15	40446017	rs373016337	C	A	100	PASS	AC=60;AF=0.0119808;AN=5008;NS=2504;DP=7589;EAS_AF=0.0585;AMR_AF=0;AFR_AF=0;EUR_AF=0;SAS_AF=0.001;AA=c|||;VT=SNP
15	40446302	rs12912902	T	C	100	PASS	AC=1667;AF=0.332867;AN=5008;NS=2504;DP=15113;EAS_AF=0.2728;AMR_AF=0.428;AFR_AF=0.0651;EUR_AF=0.504;SAS_AF=0.5133;AA=T|||;VT=SNP
15	40446539	rs34191615	A	G	100	PASS	AC=1666;AF=0.332668;AN=5008;NS=2504;DP=18976;EAS_AF=0.2728;AMR_AF=0.428;AFR_AF=0.0651;EUR_AF=0.503;SAS_AF=0.5133;AA=A|||;VT=SNP
15	40446945	rs62020024	C	A	100	PASS	AC=1813;AF=0.362021;AN=5008;NS=2504;DP=20316;EAS_AF=0.2847;AMR_AF=0.4539;AFR_AF=0.1536;EUR_AF=0.503;SAS_AF=0.5133;AA=C|||;VT=SNP
15	40446994	rs492813	A	G	100	PASS	AC=3171;AF=0.633187;AN=5008;NS=2504;DP=19369;EAS_AF=0.3492;AMR_AF=0.5994;AFR_AF=0.8593;EUR_AF=0.6928;SAS_AF=0.5828;AA=G|||;VT=SNP
15	40447285	rs4924429	A	G	100	PASS	AC=1882;AF=0.375799;AN=5008;NS=2504;DP=20002;EAS_AF=0.2847;AMR_AF=0.4553;AFR_AF=0.2027;EUR_AF=0.506;SAS_AF=0.5133;AA=A|||;VT=SNP
15	40447609	rs12901947	C	G	100	PASS	AC=1888;AF=0.376997;AN=5008;NS=2504;DP=19722;EAS_AF=0.2847;AMR_AF=0.4553;AFR_AF=0.2073;EUR_AF=0.506;SAS_AF=0.5133;AA=g|||;VT=SNP
15	40447966	rs12902458	A	G	100	PASS	AC=1666;AF=0.332668;AN=5008;NS=2504;DP=18935;EAS_AF=0.2728;AMR_AF=0.428;AFR_AF=0.0651;EUR_AF=0.503;SAS_AF=0.5133;AA=A|||;VT=SNP
15	40448699	rs876821	T	C	100	PASS	AC=1887;AF=0.376797;AN=5008;NS=2504;DP=20083;EAS_AF=0.2847;AMR_AF=0.4553;AFR_AF=0.2065;EUR_AF=0.506;SAS_AF=0.5133;AA=C|||;VT=SNP
15	40449450	rs2002425	T	C	100	PASS	AC=1895;AF=0.378395;AN=5008;NS=2504;DP=19090;EAS_AF=0.2847;AMR_AF=0.4553;AFR_AF=0.2126;EUR_AF=0.506;SAS_AF=0.5133;AA=C|||;VT=SNP
15	40449813	rs55940969	C	T	100	PASS	AC=420;AF=0.0838658;AN=5008;NS=2504;DP=17761;EAS_AF=0.0188;AMR_AF=0.1037;AFR_AF=0.0061;EUR_AF=0.1541;SAS_AF=0.1697;AA=C|||;VT=SNP
15	40449913	rs2898988	A	G	100	PASS	AC=1666;AF=0.332668;AN=5008;NS=2504;DP=18570;EAS_AF=0.2728;AMR_AF=0.428;AFR_AF=0.0651;EUR_AF=0.503;SAS_AF=0.5133;AA=A|||;VT=SNP
15	40449993	rs12903940	C	T	100	PASS	AC=1666;AF=0.332668;AN=5008;NS=2504;DP=20619;EAS_AF=0.2728;AMR_AF=0.428;AFR_AF=0.0651;EUR_AF=0.503;SAS_AF=0.5133;AA=C|||;VT=SNP
15	40450569	rs3759838	A	G	100	PASS	AC=160;AF=0.0319489;AN=5008;NS=2504;DP=22840;EAS_AF=0.0625;AMR_AF=0.0202;AFR_AF=0.056;EUR_AF=0;SAS_AF=0.0092;AA=A|||;VT=SNP
15	40451588	rs3759839	A	G	100	PASS	AC=1887;AF=0.376797;AN=5008;NS=2504;DP=21878;EAS_AF=0.2847;AMR_AF=0.4553;AFR_AF=0.2065;EUR_AF=0.506;SAS_AF=0.5133;AA=G|||;VT=SNP
15	40451782	rs1031963	T	C	100	PASS	AC=1915;AF=0.382388;AN=5008;NS=2504;DP=21481;EAS_AF=0.2847;AMR_AF=0.4568;AFR_AF=0.2269;EUR_AF=0.506;SAS_AF=0.5133;AA=C|||;VT=SNP
15	40452004	rs1031964	G	A	100	PASS	AC=1888;AF=0.376997;AN=5008;NS=2504;DP=21068;EAS_AF=0.2847;AMR_AF=0.4553;AFR_AF=0.2073;EUR_AF=0.506;SAS_AF=0.5133;AA=G|||;VT=SNP
15	40452479	rs3759842	G	A	100	PASS	AC=1888;AF=0.376997;AN=5008;NS=2504;DP=15885;EAS_AF=0.2847;AMR_AF=0.4553;AFR_AF=0.2073;EUR_AF=0.506;SAS_AF=0.5133;AA=G|||;VT=SNP
15	40453307	rs2277559	A	G	100	PASS	AC=3070;AF=0.613019;AN=5008;NS=2504;DP=16798;EAS_AF=0.3492;AMR_AF=0.6023;AFR_AF=0.7814;EUR_AF=0.6928;SAS_AF=0.5828;AA=G|||;VT=SNP
15	40453497	rs2277560	G	A	100	PASS	AC=1751;AF=0.349641;AN=5008;NS=2504;DP=16991;EAS_AF=0.2728;AMR_AF=0.4222;AFR_AF=0.1513;EUR_AF=0.5;SAS_AF=0.4908;AA=G|||;VT=SNP;EX_TARGET
15	40455894	rs1565866	T	G	100	PASS	AC=2205;AF=0.440296;AN=5008;NS=2504;DP=19122;EAS_AF=0.2847;AMR_AF=0.4827;AFR_AF=0.388;EUR_AF=0.5586;SAS_AF=0.5194;AA=T|||;VT=SNP
15	40457042	rs568800	A	C	100	PASS	AC=661;AF=0.131989;AN=5008;NS=2504;DP=16593;EAS_AF=0.3502;AMR_AF=0.1614;AFR_AF=0.0159;EUR_AF=0.0169;SAS_AF=0.1616;AA=A|||;VT=SNP
15	40457129	rs3214012	A	C	100	PASS	AC=3171;AF=0.633187;AN=5008;NS=2504;DP=19207;EAS_AF=0.3492;AMR_AF=0.6052;AFR_AF=0.8593;EUR_AF=0.6928;SAS_AF=0.5787;AA=C|||;VT=SNP
15	40457635	rs1845477	C	T	100	PASS	AC=1756;AF=0.350639;AN=5008;NS=2504;DP=19761;EAS_AF=0.2728;AMR_AF=0.4452;AFR_AF=0.0953;EUR_AF=0.5547;SAS_AF=0.499;AA=C|||;VT=SNP
15	40458807	rs4923856	C	T	100	PASS	AC=2111;AF=0.421526;AN=5008;NS=2504;DP=19577;EAS_AF=0.2847;AMR_AF=0.4769;AFR_AF=0.3359;EUR_AF=0.5577;SAS_AF=0.499;AA=C|||;VT=SNP
15	40460225	rs12911157	G	T	100	PASS	AC=3191;AF=0.637181;AN=5008;NS=2504;DP=15606;EAS_AF=0.3492;AMR_AF=0.6052;AFR_AF=0.8752;EUR_AF=0.6918;SAS_AF=0.5787;AA=T|||;VT=SNP
15	40460564	rs117256862	G	A	100	PASS	AC=61;AF=0.0121805;AN=5008;NS=2504;DP=15797;EAS_AF=0.0585;AMR_AF=0;AFR_AF=0;EUR_AF=0.001;SAS_AF=0.001;AA=G|||;VT=SNP
15	40463757	rs34823877	A	G	100	PASS	AC=2027;AF=0.404752;AN=5008;NS=2504;DP=18062;EAS_AF=0.2728;AMR_AF=0.4539;AFR_AF=0.2776;EUR_AF=0.5586;SAS_AF=0.5194;AA=A|||;VT=SNP
15	40464710	rs8043080	T	C	100	PASS	AC=2180;AF=0.435304;AN=5008;NS=2504;DP=17156;EAS_AF=0.2847;AMR_AF=0.4813;AFR_AF=0.385;EUR_AF=0.5586;SAS_AF=0.499;AA=T|||;VT=SNP
15	40465249	rs4924430	A	G	100	PASS	AC=2998;AF=0.598642;AN=5008;NS=2504;DP=17194;EAS_AF=0.2877;AMR_AF=0.585;AFR_AF=0.7912;EUR_AF=0.6928;SAS_AF=0.5716;AA=G|||;VT=SNP
15	40465905	rs11636402	T	A	100	PASS	AC=3176;AF=0.634185;AN=5008;NS=2504;DP=17722;EAS_AF=0.3502;AMR_AF=0.6081;AFR_AF=0.8608;EUR_AF=0.6928;SAS_AF=0.5787;AA=A|||;VT=SNP
15	40469872	rs12916805	C	A	100	PASS	AC=1926;AF=0.384585;AN=5008;NS=2504;DP=15704;EAS_AF=0.2708;AMR_AF=0.4496;AFR_AF=0.2254;EUR_AF=0.5586;SAS_AF=0.4918;AA=C|||;VT=SNP
15	40472586	rs35216508	G	A	100	PASS	AC=966;AF=0.192891;AN=5008;NS=2504;DP=13104;EAS_AF=0.1617;AMR_AF=0.3271;AFR_AF=0.0159;EUR_AF=0.338;SAS_AF=0.2198;AA=G|||;VT=SNP
15	40473495	rs8023395	T	C	100	PASS	AC=2002;AF=0.39976;AN=5008;NS=2504;DP=15167;EAS_AF=0.2708;AMR_AF=0.4524;AFR_AF=0.2776;EUR_AF=0.5586;SAS_AF=0.4969;AA=T|||;VT=SNP
15	40473600	rs6492932	G	A	100	PASS	AC=3146;AF=0.628195;AN=5008;NS=2504;DP=17591;EAS_AF=0.3472;AMR_AF=0.6037;AFR_AF=0.8593;EUR_AF=0.6928;SAS_AF=0.5562;AA=A|||;VT=SNP
15	40473894	rs78525658	T	C	100	PASS	AC=78;AF=0.0155751;AN=5008;NS=2504;DP=16325;EAS_AF=0.0625;AMR_AF=0.0115;AFR_AF=0;EUR_AF=0;SAS_AF=0.0072;AA=T|||;VT=SNP
15	40475173	rs11070253	G	T	100	PASS	AC=2463;AF=0.491813;AN=5008;NS=2504;DP=17658;EAS_AF=0.2827;AMR_AF=0.4914;AFR_AF=0.5968;EUR_AF=0.5586;SAS_AF=0.4969;AA=T|||;VT=SNP
15	40475278	rs77270497	T	C	100	PASS	AC=148;AF=0.0295527;AN=5008;NS=2504;DP=17996;EAS_AF=0.1339;AMR_AF=0;AFR_AF=0;EUR_AF=0.005;SAS_AF=0.0082;AA=T|||;VT=SNP
15	40477831	rs1801376	G	A	100	PASS	AC=3146;AF=0.628195;AN=5008;NS=2504;DP=19119;EAS_AF=0.3462;AMR_AF=0.6052;AFR_AF=0.8593;EUR_AF=0.6928;SAS_AF=0.5562;AA=A|||;VT=SNP;EX_TARGET
15	40478673	rs7170412	G	C	100	PASS	AC=2907;AF=0.580471;AN=5008;NS=2504;DP=10820;EAS_AF=0.2907;AMR_AF=0.572;AFR_AF=0.7806;EUR_AF=0.662;SAS_AF=0.5307;AA=C|||;VT=SNP
15	40478893	rs4924431	G	A	100	PASS	AC=4322;AF=0.863019;AN=5008;NS=2504;DP=13783;EAS_AF=0.6925;AMR_AF=0.83;AFR_AF=0.972;EUR_AF=0.9513;SAS_AF=0.8241;AA=G|||;VT=SNP
15	40478935	rs11637268	T	C	100	PASS	AC=3005;AF=0.60004;AN=5008;NS=2504;DP=14617;EAS_AF=0.4038;AMR_AF=0.5922;AFR_AF=0.7027;EUR_AF=0.6899;SAS_AF=0.5767;AA=C|||;VT=SNP
15	40479839	rs8037190	G	A	100	PASS	AC=3170;AF=0.632987;AN=5008;NS=2504;DP=16454;EAS_AF=0.3472;AMR_AF=0.6052;AFR_AF=0.8767;EUR_AF=0.6928;SAS_AF=0.5562;AA=g|||;VT=SNP
15	40480154	rs7177759	G	T	100	PASS	AC=3168;AF=0.632588;AN=5008;NS=2504;DP=19428;EAS_AF=0.3472;AMR_AF=0.6052;AFR_AF=0.8767;EUR_AF=0.6928;SAS_AF=0.5542;AA=T|||;VT=SNP
15	40480898	rs147987992	C	T	100	PASS	AC=173;AF=0.0345447;AN=5008;NS=2504;DP=10877;EAS_AF=0.0615;AMR_AF=0.0202;AFR_AF=0.0681;EUR_AF=0;SAS_AF=0.0072;AA=C|||;VT=SNP
15	40481625	rs4924432	C	T	100	PASS	AC=2638;AF=0.526757;AN=5008;NS=2504;DP=18319;EAS_AF=0.3452;AMR_AF=0.513;AFR_AF=0.6641;EUR_AF=0.5596;SAS_AF=0.5041;AA=T|||;VT=SNP
15	40481657	rs4923857	A	G	100	PASS	AC=3171;AF=0.633187;AN=5008;NS=2504;DP=18823;EAS_AF=0.3482;AMR_AF=0.6052;AFR_AF=0.8759;EUR_AF=0.6938;SAS_AF=0.5562;AA=G|||;VT=SNP
15	40481697	rs28501335	G	A	100	PASS	AC=538;AF=0.107428;AN=5008;NS=2504;DP=20838;EAS_AF=0.0615;AMR_AF=0.036;AFR_AF=0.3359;EUR_AF=0;SAS_AF=0.0072;AA=G|||;VT=SNP
15	40481790	rs79036451	A	G	100	PASS	AC=176;AF=0.0351438;AN=5008;NS=2504;DP=22657;EAS_AF=0.0615;AMR_AF=0.0202;AFR_AF=0.0703;EUR_AF=0;SAS_AF=0.0072;AA=A|||;VT=SNP
15	40481922	rs150602832	T	C	100	PASS	AC=22;AF=0.00439297;AN=5008;NS=2504;DP=20433;EAS_AF=0.0198;AMR_AF=0;AFR_AF=0;EUR_AF=0;SAS_AF=0.002;AA=T|||;VT=SNP
15	40482150	rs11638942	G	A	100	PASS	AC=3149;AF=0.628794;AN=5008;NS=2504;DP=21134;EAS_AF=0.3482;AMR_AF=0.6052;AFR_AF=0.8593;EUR_AF=0.6938;SAS_AF=0.5562;AA=A|||;VT=SNP
15	40482786	rs28792493	C	G	100	PASS	AC=538;AF=0.107428;AN=5008;NS=2504;DP=15898;EAS_AF=0.0615;AMR_AF=0.036;AFR_AF=0.3359;EUR_AF=0;SAS_AF=0.0072;AA=G|||;VT=SNP
15	40483182	rs117105960	G	A	100	PASS	AC=76;AF=0.0151757;AN=5008;NS=2504;DP=17569;EAS_AF=0.0605;AMR_AF=0.0115;AFR_AF=0;EUR_AF=0;SAS_AF=0.0072;AA=G|||;VT=SNP
15	40483363	rs150069902	A	G	100	PASS	AC=173;AF=0.0345447;AN=5008;NS=2504;DP=18515;EAS_AF=0.0615;AMR_AF=0.0202;AFR_AF=0.0681;EUR_AF=0;SAS_AF=0.0072;AA=A|||;VT=SNP
15	40483946	rs77045872	T	C	100	PASS	AC=176;AF=0.0351438;AN=5008;NS=2504;DP=18738;EAS_AF=0.0615;AMR_AF=0.0202;AFR_AF=0.0703;EUR_AF=0;SAS_AF=0.0072;AA=T|||;VT=SNP
15	40484802	rs76553553	C	G	100	PASS	AC=173;AF=0.0345447;AN=5008;NS=2504;DP=19697;EAS_AF=0.0615;AMR_AF=0.0202;AFR_AF=0.0681;EUR_AF=0;SAS_AF=0.0072;AA=C|||;VT=SNP
15	40485454	rs7180335	A	G	100	PASS	AC=2064;AF=0.412141;AN=5008;NS=2504;DP=19222;EAS_AF=0.2708;AMR_AF=0.4769;AFR_AF=0.2791;EUR_AF=0.5944;SAS_AF=0.5041;AA=A|||;VT=SNP
15	40486041	rs6492935	A	G	100	PASS	AC=3151;AF=0.629193;AN=5008;NS=2504;DP=12866;EAS_AF=0.3472;AMR_AF=0.6066;AFR_AF=0.8601;EUR_AF=0.6938;SAS_AF=0.5573;AA=G|||;VT=SNP
15	40486692	rs76004855	G	T	100	PASS	AC=171;AF=0.0341454;AN=5008;NS=2504;DP=20243;EAS_AF=0.0615;AMR_AF=0.0187;AFR_AF=0.0673;EUR_AF=0;SAS_AF=0.0072;AA=G|||;VT=SNP
15	40488461	rs12913994	G	A	100	PASS	AC=1993;AF=0.397963;AN=5008;NS=2504;DP=19481;EAS_AF=0.2827;AMR_AF=0.4683;AFR_AF=0.2519;EUR_AF=0.5596;SAS_AF=0.498;AA=G|||;VT=SNP
15	40488851	rs1047130	G	A	100	PASS	AC=955;AF=0.190695;AN=5008;NS=2504;DP=18833;EAS_AF=0.1627;AMR_AF=0.3242;AFR_AF=0.0182;EUR_AF=0.327;SAS_AF=0.2178;AA=G|||;VT=SNP;EX_TARGET
15	40490711	rs12915249	A	G	100	PASS	AC=2981;AF=0.595248;AN=5008;NS=2504;DP=18708;EAS_AF=0.2867;AMR_AF=0.585;AFR_AF=0.795;EUR_AF=0.6938;SAS_AF=0.5491;AA=G|||;VT=SNP
15	40491952	rs2172742	A	G	100	PASS	AC=1753;AF=0.35004;AN=5008;NS=2504;DP=17013;EAS_AF=0.2698;AMR_AF=0.4452;AFR_AF=0.0946;EUR_AF=0.5567;SAS_AF=0.498;AA=A|||;VT=SNP
15	40494498	rs2305653	G	A	100	PASS	AC=2464;AF=0.492013;AN=5008;NS=2504;DP=15250;EAS_AF=0.2817;AMR_AF=0.4928;AFR_AF=0.5968;EUR_AF=0.5596;SAS_AF=0.4969;AA=A|||;VT=SNP
15	40494810	rs28989187	G	A	100	PASS	AC=28;AF=0.00559105;AN=5008;NS=2504;DP=17146;EAS_AF=0.0268;AMR_AF=0.0014;AFR_AF=0;EUR_AF=0;SAS_AF=0;AA=G|||;VT=SNP;EX_TARGET
15	40494952	rs2412482	A	T	100	PASS	AC=3148;AF=0.628594;AN=5008;NS=2504;DP=18434;EAS_AF=0.3472;AMR_AF=0.6052;AFR_AF=0.8593;EUR_AF=0.6938;SAS_AF=0.5562;AA=T|||;VT=SNP
15	40494960	rs12898804	A	C	100	PASS	AC=1746;AF=0.348642;AN=5008;NS=2504;DP=18482;EAS_AF=0.2698;AMR_AF=0.4452;AFR_AF=0.09;EUR_AF=0.5567;SAS_AF=0.4969;AA=A|||;VT=SNP
15	40495067	rs12899102	C	A	100	PASS	AC=1987;AF=0.396765;AN=5008;NS=2504;DP=20212;EAS_AF=0.2817;AMR_AF=0.4683;AFR_AF=0.2489;EUR_AF=0.5596;SAS_AF=0.4969;AA=C|||;VT=SNP
15	40495514	rs8026738	C	T	100	PASS	AC=2463;AF=0.491813;AN=5008;NS=2504;DP=19299;EAS_AF=0.2817;AMR_AF=0.4928;AFR_AF=0.5961;EUR_AF=0.5596;SAS_AF=0.4969;AA=T|||;VT=SNP
15	40496122	rs7495483	A	C	100	PASS	AC=2048;AF=0.408946;AN=5008;NS=2504;DP=17213;EAS_AF=0.2698;AMR_AF=0.4582;AFR_AF=0.3094;EUR_AF=0.5596;SAS_AF=0.4969;AA=A|||;VT=SNP
15	40496996	rs12909888	C	A	100	PASS	AC=1747;AF=0.348842;AN=5008;NS=2504;DP=10728;EAS_AF=0.2698;AMR_AF=0.4452;AFR_AF=0.0908;EUR_AF=0.5567;SAS_AF=0.4969;AA=C|||;VT=SNP
15	40498004	rs10518682	G	A	100	PASS	AC=2971;AF=0.593251;AN=5008;NS=2504;DP=17104;EAS_AF=0.2847;AMR_AF=0.585;AFR_AF=0.789;EUR_AF=0.6938;SAS_AF=0.5491;AA=A|||;VT=SNP
15	40500591	rs7164047	C	T	100	PASS	AC=2974;AF=0.59385;AN=5008;NS=2504;DP=12740;EAS_AF=0.2857;AMR_AF=0.585;AFR_AF=0.7905;EUR_AF=0.6938;SAS_AF=0.5491;AA=T|||;VT=SNP
15	40500986	rs11630664	C	T	100	PASS	AC=1988;AF=0.396965;AN=5008;NS=2504;DP=18004;EAS_AF=0.2827;AMR_AF=0.4683;AFR_AF=0.2481;EUR_AF=0.5606;SAS_AF=0.4969;AA=C|||;VT=SNP;EX_TARGET
15	40504137	rs7162894	T	C	100	PASS	AC=2763;AF=0.551717;AN=5008;NS=2504;DP=16879;EAS_AF=0.2847;AMR_AF=0.5735;AFR_AF=0.6377;EUR_AF=0.6938;SAS_AF=0.5491;AA=C|||;VT=SNP
15	40505429	rs34358001	T	C	100	PASS	AC=2296;AF=0.458466;AN=5008;NS=2504;DP=20356;EAS_AF=0.2847;AMR_AF=0.549;AFR_AF=0.298;EUR_AF=0.6928;SAS_AF=0.5491;AA=T|||;VT=SNP
15	40506895	rs7180184	C	T	100	PASS	AC=65;AF=0.0129792;AN=5008;NS=2504;DP=13520;EAS_AF=0.0615;AMR_AF=0;AFR_AF=0;EUR_AF=0.002;SAS_AF=0.001;AA=C|||;VT=SNP
15	40507480	rs7163546	G	C	100	PASS	AC=2057;AF=0.410743;AN=5008;NS=2504;DP=14732;EAS_AF=0.2748;AMR_AF=0.4726;AFR_AF=0.3011;EUR_AF=0.5606;SAS_AF=0.501;AA=G|||;VT=SNP
15	40508324	rs7164783	A	C	100	PASS	AC=2039;AF=0.407149;AN=5008;NS=2504;DP=16613;EAS_AF=0.2698;AMR_AF=0.4553;AFR_AF=0.3003;EUR_AF=0.5596;SAS_AF=0.502;AA=A|||;VT=SNP
15	40508439	rs7169842	G	C	100	PASS	AC=2039;AF=0.407149;AN=5008;NS=2504;DP=14677;EAS_AF=0.2698;AMR_AF=0.4553;AFR_AF=0.3003;EUR_AF=0.5596;SAS_AF=0.502;AA=G|||;VT=SNP
15	40509600	rs2290551	A	G	100	PASS	AC=1749;AF=0.349241;AN=5008;NS=2504;DP=19416;EAS_AF=0.2698;AMR_AF=0.4452;AFR_AF=0.0915;EUR_AF=0.5567;SAS_AF=0.498;AA=A|||;VT=SNP
15	40510056	rs1494533	T	C	100	PASS	AC=789;AF=0.157548;AN=5008;NS=2504;DP=21555;EAS_AF=0.003;AMR_AF=0.1052;AFR_AF=0.3994;EUR_AF=0.1332;SAS_AF=0.0521;AA=C|||;VT=SNP
15	40514081	rs80168050	G	A	100	PASS	AC=192;AF=0.0383387;AN=5008;NS=2504;DP=18605;EAS_AF=0.0794;AMR_AF=0.0202;AFR_AF=0.0673;EUR_AF=0;SAS_AF=0.0092;AA=G|||;VT=SNP
15	40516173	rs140543780	G	A	100	PASS	AC=191;AF=0.038139;AN=5008;NS=2504;DP=16325;EAS_AF=0.0774;AMR_AF=0.0202;AFR_AF=0.0681;EUR_AF=0;SAS_AF=0.0092;AA=G|||;VT=SNP
15	40516342	rs11637555	C	T	100	PASS	AC=1779;AF=0.355232;AN=5008;NS=2504;DP=17692;EAS_AF=0.2718;AMR_AF=0.4424;AFR_AF=0.1142;EUR_AF=0.5547;SAS_AF=0.5;AA=C|||;VT=SNP
15	40516429	rs11632939	T	C	100	PASS	AC=2972;AF=0.59345;AN=5008;NS=2504;DP=17570;EAS_AF=0.2867;AMR_AF=0.5807;AFR_AF=0.7905;EUR_AF=0.6899;SAS_AF=0.5532;AA=C|||;VT=SNP
15	40516897	rs2128013	C	T	100	PASS	AC=1794;AF=0.358227;AN=5008;NS=2504;DP=16321;EAS_AF=0.2768;AMR_AF=0.4597;AFR_AF=0.1142;EUR_AF=0.5537;SAS_AF=0.499;AA=C|||;VT=SNP
15	40516966	rs117122808	A	C	100	PASS	AC=55;AF=0.0109824;AN=5008;NS=2504;DP=17323;EAS_AF=0.0486;AMR_AF=0;AFR_AF=0;EUR_AF=0.004;SAS_AF=0.002;AA=A|||;VT=SNP
15	40519008	rs7169518	G	T	100	PASS	AC=3116;AF=0.622204;AN=5008;NS=2504;DP=18298;EAS_AF=0.3363;AMR_AF=0.5937;AFR_AF=0.8722;EUR_AF=0.6819;SAS_AF=0.5378;AA=T|||;VT=SNP
15	40519708	rs4924437	A	T	100	PASS	AC=1856;AF=0.370607;AN=5008;NS=2504;DP=20325;EAS_AF=0.6617;AMR_AF=0.3991;AFR_AF=0.1694;EUR_AF=0.3101;SAS_AF=0.3845;AA=A|||;VT=SNP
15	40520010	rs11070256	C	A	100	PASS	AC=4036;AF=0.805911;AN=5008;NS=2504;DP=20251;EAS_AF=0.9702;AMR_AF=0.853;AFR_AF=0.5734;EUR_AF=0.8062;SAS_AF=0.9172;AA=A|||;VT=SNP
15	40520381	rs28496167	T	C	100	PASS	AC=774;AF=0.154553;AN=5008;NS=2504;DP=18040;EAS_AF=0.0863;AMR_AF=0.0749;AFR_AF=0.3427;EUR_AF=0.1093;SAS_AF=0.0736;AA=C|||;VT=SNP
15	40521918	rs6492936	C	G	100	PASS	AC=3633;AF=0.725439;AN=5008;NS=2504;DP=23262;EAS_AF=0.8224;AMR_AF=0.7839;AFR_AF=0.7398;EUR_AF=0.6302;SAS_AF=0.6626;AA=G|||;VT=SNP
15	40521923	rs74545595	T	C	100	PASS	AC=347;AF=0.0692891;AN=5008;NS=2504;DP=23563;EAS_AF=0.0833;AMR_AF=0.0432;AFR_AF=0.0537;EUR_AF=0.0984;SAS_AF=0.0644;AA=T|||;VT=SNP
15	40522410	rs138797245	G	T	100	PASS	AC=14;AF=0.00279553;AN=5008;NS=2504;DP=18677;EAS_AF=0.0129;AMR_AF=0;AFR_AF=0;EUR_AF=0;SAS_AF=0.001;AA=G|||;VT=SNP
15	40523943	rs11070257	T	C	100	PASS	AC=2845;AF=0.568091;AN=5008;NS=2504;DP=19984;EAS_AF=0.7371;AMR_AF=0.7118;AFR_AF=0.3828;EUR_AF=0.5179;SAS_AF=0.5941;AA=C|||;VT=SNP
15	40526383	rs73391312	C	T	100	PASS	AC=464;AF=0.0926518;AN=5008;NS=2504;DP=21416;EAS_AF=0.0873;AMR_AF=0.049;AFR_AF=0.1195;EUR_AF=0.1133;SAS_AF=0.0716;AA=T|||;VT=SNP
15	40526433	rs73391315	G	A	100	PASS	AC=474;AF=0.0946486;AN=5008;NS=2504;DP=20784;EAS_AF=0.0873;AMR_AF=0.0447;AFR_AF=0.1377;EUR_AF=0.1034;SAS_AF=0.0706;AA=G|||;VT=SNP
15	40528155	rs1017843	A	G	100	PASS	AC=2486;AF=0.496406;AN=5008;NS=2504;DP=22048;EAS_AF=0.7133;AMR_AF=0.6758;AFR_AF=0.1566;EUR_AF=0.5159;SAS_AF=0.5849;AA=A|||;VT=SNP
15	40528661	rs1971966	A	G	100	PASS	AC=3184;AF=0.635783;AN=5008;NS=2504;DP=15573;EAS_AF=0.746;AMR_AF=0.7378;AFR_AF=0.6195;EUR_AF=0.5189;SAS_AF=0.592;AA=A|||;VT=SNP
15	40528665	rs9920750	A	G	100	PASS	AC=3159;AF=0.630791;AN=5008;NS=2504;DP=15645;EAS_AF=0.746;AMR_AF=0.7363;AFR_AF=0.6014;EUR_AF=0.5189;SAS_AF=0.592;AA=G|||;VT=SNP
15	40529113	rs7177150	G	A	100	PASS	AC=3607;AF=0.720248;AN=5008;NS=2504;DP=19366;EAS_AF=0.8224;AMR_AF=0.7795;AFR_AF=0.7307;EUR_AF=0.6223;SAS_AF=0.6595;AA=A|||;VT=SNP
15	40529130	rs7178193	T	C	100	PASS	AC=2426;AF=0.484425;AN=5008;NS=2504;DP=18856;EAS_AF=0.7133;AMR_AF=0.6758;AFR_AF=0.1104;EUR_AF=0.5159;SAS_AF=0.5859;AA=T|||;VT=SNP
15	40529654	rs76439217	G	A	100	PASS	AC=374;AF=0.0746805;AN=5008;NS=2504;DP=21657;EAS_AF=0.0774;AMR_AF=0.0418;AFR_AF=0.0734;EUR_AF=0.1004;SAS_AF=0.0706;AA=G|||;VT=SNP
15	40530081	rs8042702	G	A	100	PASS	AC=354;AF=0.0706869;AN=5008;NS=2504;DP=22108;EAS_AF=0.0268;AMR_AF=0.0331;AFR_AF=0.2224;EUR_AF=0.003;SAS_AF=0.0072;AA=G|||;VT=SNP
15	40530560	rs1545820	C	G	100	PASS	AC=3142;AF=0.627396;AN=5008;NS=2504;DP=18224;EAS_AF=0.7361;AMR_AF=0.7334;AFR_AF=0.6051;EUR_AF=0.5119;SAS_AF=0.589;AA=G|||;VT=SNP
15	40530776	rs1545819	G	A	100	PASS	AC=2388;AF=0.476837;AN=5008;NS=2504;DP=17233;EAS_AF=0.7024;AMR_AF=0.6744;AFR_AF=0.1006;EUR_AF=0.507;SAS_AF=0.5818;AA=G|||;VT=SNP
15	40531147	rs73391328	A	T	100	PASS	AC=471;AF=0.0940495;AN=5008;NS=2504;DP=15478;EAS_AF=0.0873;AMR_AF=0.0476;AFR_AF=0.1309;EUR_AF=0.1064;SAS_AF=0.0716;AA=A|||;VT=SNP
15	40531826	rs900056	T	C	100	PASS	AC=4772;AF=0.952875;AN=5008;NS=2504;DP=16608;EAS_AF=0.9732;AMR_AF=0.9769;AFR_AF=0.8744;EUR_AF=0.9841;SAS_AF=0.9888;AA=C|||;VT=SNP
15	40532030	rs141183923	C	A	100	PASS	AC=21;AF=0.00419329;AN=5008;NS=2504;DP=18693;EAS_AF=0.0188;AMR_AF=0;AFR_AF=0;EUR_AF=0.001;SAS_AF=0.001;AA=C|||;VT=SNP
15	40532314	rs34951613	G	A	100	PASS	AC=707;AF=0.141174;AN=5008;NS=2504;DP=18917;EAS_AF=0.1776;AMR_AF=0.1023;AFR_AF=0.0129;EUR_AF=0.2107;SAS_AF=0.2331;AA=G|||;VT=SNP
15	40532514	rs3784394	T	C	100	PASS	AC=2989;AF=0.596845;AN=5008;NS=2504;DP=16834;EAS_AF=0.7063;AMR_AF=0.7133;AFR_AF=0.5166;EUR_AF=0.5149;SAS_AF=0.5941;AA=C|||;VT=SNP
15	40532584	rs900055	A	G	100	PASS	AC=2435;AF=0.486222;AN=5008;NS=2504;DP=15327;EAS_AF=0.7004;AMR_AF=0.6801;AFR_AF=0.1157;EUR_AF=0.5189;SAS_AF=0.5951;AA=A|||;VT=SNP
15	40534979	rs16970458	T	C	100	PASS	AC=2126;AF=0.424521;AN=5008;NS=2504;DP=21083;EAS_AF=0.2629;AMR_AF=0.4294;AFR_AF=0.3116;EUR_AF=0.6541;SAS_AF=0.5041;AA=T|||;VT=SNP
15	40535421	rs12443488	A	G	100	PASS	AC=3012;AF=0.601438;AN=5008;NS=2504;DP=22418;EAS_AF=0.5734;AMR_AF=0.5605;AFR_AF=0.6422;EUR_AF=0.6103;SAS_AF=0.5951;AA=A|||;VT=SNP
15	40535569	rs79801870	C	T	100	PASS	AC=407;AF=0.08127;AN=5008;NS=2504;DP=18780;EAS_AF=0.2173;AMR_AF=0.1527;AFR_AF=0.0023;EUR_AF=0.0139;SAS_AF=0.0665;AA=C|||;VT=SNP
15	40536198	rs4321170	G	A	100	PASS	AC=2436;AF=0.486422;AN=5008;NS=2504;DP=16891;EAS_AF=0.5972;AMR_AF=0.5;AFR_AF=0.3646;EUR_AF=0.4851;SAS_AF=0.5286;AA=G|||;VT=SNP
15	40536329	rs62020052	C	G	100	PASS	AC=1921;AF=0.383586;AN=5008;NS=2504;DP=16092;EAS_AF=0.4544;AMR_AF=0.4568;AFR_AF=0.2186;EUR_AF=0.4374;SAS_AF=0.4264;AA=G|||;VT=SNP
15	40537029	rs34537129	A	G	100	PASS	AC=1911;AF=0.381589;AN=5008;NS=2504;DP=20127;EAS_AF=0.4554;AMR_AF=0.4597;AFR_AF=0.1868;EUR_AF=0.4463;SAS_AF=0.4468;AA=A|||;VT=SNP
15	40538112	rs6492938	G	C	100	PASS	AC=2425;AF=0.484225;AN=5008;NS=2504;DP=15789;EAS_AF=0.4018;AMR_AF=0.4856;AFR_AF=0.5688;EUR_AF=0.492;SAS_AF=0.4458;AA=G|||;VT=SNP
15	40538567	rs11070258	C	T	100	PASS	AC=2337;AF=0.466653;AN=5008;NS=2504;DP=20290;EAS_AF=0.3998;AMR_AF=0.4813;AFR_AF=0.5023;EUR_AF=0.494;SAS_AF=0.4489;AA=T|||;VT=SNP
15	40538693	rs60667177	A	T	100	PASS	AC=555;AF=0.110823;AN=5008;NS=2504;DP=19028;EAS_AF=0.1528;AMR_AF=0.0562;AFR_AF=0.1657;EUR_AF=0.0497;SAS_AF=0.0951;AA=A|||;VT=SNP
15	40538783	rs11070259	G	C	100	PASS	AC=1510;AF=0.301518;AN=5008;NS=2504;DP=18671;EAS_AF=0.1478;AMR_AF=0.3069;AFR_AF=0.2307;EUR_AF=0.4751;SAS_AF=0.3732;AA=G|||;VT=SNP
15	40539206	rs2306482	T	C	100	PASS	AC=2437;AF=0.486621;AN=5008;NS=2504;DP=21277;EAS_AF=0.4018;AMR_AF=0.4827;AFR_AF=0.5688;EUR_AF=0.495;SAS_AF=0.4571;AA=C|||;VT=SNP
15	40539272	rs2306481	C	G	100	PASS	AC=1911;AF=0.381589;AN=5008;NS=2504;DP=19094;EAS_AF=0.4464;AMR_AF=0.4568;AFR_AF=0.1876;EUR_AF=0.4553;SAS_AF=0.4479;AA=C|||;VT=SNP
15	40539373	rs2306480	A	G	100	PASS	AC=2459;AF=0.491014;AN=5008;NS=2504;DP=20801;EAS_AF=0.4018;AMR_AF=0.4827;AFR_AF=0.5847;EUR_AF=0.496;SAS_AF=0.4571;AA=G|||;VT=SNP
15	40539564	rs2306479	C	T	100	PASS	AC=1833;AF=0.366014;AN=5008;NS=2504;DP=21829;EAS_AF=0.4315;AMR_AF=0.4366;AFR_AF=0.1672;EUR_AF=0.4364;SAS_AF=0.4448;AA=T|||;VT=SNP
15	40539901	rs11638855	C	T	100	PASS	AC=1840;AF=0.367412;AN=5008;NS=2504;DP=16814;EAS_AF=0.4276;AMR_AF=0.4409;AFR_AF=0.1687;EUR_AF=0.4374;SAS_AF=0.4499;AA=C|||;VT=SNP
15	40539959	rs76685399	G	C	100	PASS	AC=340;AF=0.0678914;AN=5008;NS=2504;DP=18735;EAS_AF=0.1488;AMR_AF=0.0476;AFR_AF=0.0053;EUR_AF=0.0497;SAS_AF=0.1022;AA=G|||;VT=SNP
15	40540440	rs77931171	G	A	100	PASS	AC=346;AF=0.0690895;AN=5008;NS=2504;DP=18961;EAS_AF=0.2034;AMR_AF=0.1052;AFR_AF=0.0121;EUR_AF=0.0189;SAS_AF=0.0337;AA=G|||;VT=SNP
15	40540921	rs76241150	G	A	100	PASS	AC=233;AF=0.0465256;AN=5008;NS=2504;DP=18347;EAS_AF=0.0198;AMR_AF=0.0115;AFR_AF=0.1339;EUR_AF=0.0149;SAS_AF=0.0133;AA=g|||;VT=SNP
15	40540958	rs113089198	C	T	100	PASS	AC=235;AF=0.0469249;AN=5008;NS=2504;DP=18314;EAS_AF=0.0813;AMR_AF=0.0216;AFR_AF=0.0628;EUR_AF=0.005;SAS_AF=0.0511;AA=c|||;VT=SNP
15	40541190	rs11070260	A	G	100	PASS	AC=2902;AF=0.579473;AN=5008;NS=2504;DP=18852;EAS_AF=0.4712;AMR_AF=0.6225;AFR_AF=0.4985;EUR_AF=0.6123;SAS_AF=0.7362;AA=A|||;VT=SNP
15	40542153	rs2277561	T	C	100	PASS	AC=24;AF=0.00479233;AN=5008;NS=2504;DP=21536;EAS_AF=0.0238;AMR_AF=0;AFR_AF=0;EUR_AF=0;SAS_AF=0;AA=T|||;VT=SNP
15	40542199	rs2277562	C	T	100	PASS	AC=676;AF=0.134984;AN=5008;NS=2504;DP=22329;EAS_AF=0.0942;AMR_AF=0.134;AFR_AF=0.0106;EUR_AF=0.2058;SAS_AF=0.273;AA=C|||;VT=SNP
15	40542359	rs141979482	T	A	100	PASS	AC=19;AF=0.00379393;AN=5008;NS=2504;DP=22033;EAS_AF=0.0188;AMR_AF=0;AFR_AF=0;EUR_AF=0;SAS_AF=0;AA=T|||;VT=SNP
15	40542705	rs72731469	T	C	100	PASS	AC=840;AF=0.167732;AN=5008;NS=2504;DP=19912;EAS_AF=0.0873;AMR_AF=0.2003;AFR_AF=0.084;EUR_AF=0.3082;SAS_AF=0.1963;AA=C|||;VT=SNP
15	40542847	rs72731470	A	C	100	PASS	AC=840;AF=0.167732;AN=5008;NS=2504;DP=20623;EAS_AF=0.0873;AMR_AF=0.2003;AFR_AF=0.084;EUR_AF=0.3082;SAS_AF=0.1963;AA=A|||;VT=SNP
15	40542940	rs8035733	A	G	100	PASS	AC=742;AF=0.148163;AN=5008;NS=2504;DP=23787;EAS_AF=0.1022;AMR_AF=0.134;AFR_AF=0.034;EUR_AF=0.2078;SAS_AF=0.2986;AA=A|||;VT=SNP
15	40542954	rs8037066	T	C	100	PASS	AC=725;AF=0.144768;AN=5008;NS=2504;DP=23968;EAS_AF=0.1022;AMR_AF=0.1354;AFR_AF=0.0121;EUR_AF=0.2137;SAS_AF=0.3037;AA=T|||;VT=SNP
15	40543104	rs1048164	G	A	100	PASS	AC=774;AF=0.154553;AN=5008;NS=2504;DP=19828;EAS_AF=0.0794;AMR_AF=0.1974;AFR_AF=0.0454;EUR_AF=0.3052;SAS_AF=0.1943;AA=G|||;VT=SNP
15	40543223	rs1048163	A	G	100	PASS	AC=842;AF=0.168131;AN=5008;NS=2504;DP=19018;EAS_AF=0.0873;AMR_AF=0.1974;AFR_AF=0.084;EUR_AF=0.3111;SAS_AF=0.1973;AA=G|||;VT=SNP
15	40543614	rs11634409	C	A	100	PASS	AC=780;AF=0.155751;AN=5008;NS=2504;DP=18960;EAS_AF=0.0794;AMR_AF=0.1945;AFR_AF=0.0507;EUR_AF=0.3052;SAS_AF=0.1953;AA=C|||;VT=SNP
15	40544493	rs55799438	A	G	100	PASS	AC=793;AF=0.158347;AN=5008;NS=2504;DP=11580;EAS_AF=0.0873;AMR_AF=0.1988;AFR_AF=0.0499;EUR_AF=0.3072;SAS_AF=0.1963;AA=G|||;VT=SNP;EX_TARGET
15	40544520	rs55974545	G	C	100	PASS	AC=789;AF=0.157548;AN=5008;NS=2504;DP=11374;EAS_AF=0.0873;AMR_AF=0.1974;AFR_AF=0.0499;EUR_AF=0.3052;SAS_AF=0.1953;AA=G|||;VT=SNP;EX_TARGET
15	40544617	rs55863440	G	A	100	PASS	AC=791;AF=0.157947;AN=5008;NS=2504;DP=11428;EAS_AF=0.0873;AMR_AF=0.1988;AFR_AF=0.0499;EUR_AF=0.3052;SAS_AF=0.1963;AA=G|||;VT=SNP;EX_TARGET
15	40545438	rs11636097	A	G	100	PASS	AC=807;AF=0.161142;AN=5008;NS=2504;DP=17168;EAS_AF=0.0893;AMR_AF=0.1974;AFR_AF=0.0454;EUR_AF=0.3062;SAS_AF=0.2168;AA=A|||;VT=SNP
15	40545990	rs12909664	G	T	100	PASS	AC=694;AF=0.138578;AN=5008;NS=2504;DP=19203;EAS_AF=0.1052;AMR_AF=0.1412;AFR_AF=0.0113;EUR_AF=0.2068;SAS_AF=0.273;AA=G|||;VT=SNP
15	40546291	rs900054	A	G	100	PASS	AC=843;AF=0.168331;AN=5008;NS=2504;DP=19962;EAS_AF=0.0873;AMR_AF=0.1988;AFR_AF=0.0734;EUR_AF=0.3072;SAS_AF=0.2157;AA=A|||;VT=SNP
15	40546674	rs11638662	C	T	100	PASS	AC=814;AF=0.16254;AN=5008;NS=2504;DP=20989;EAS_AF=0.0883;AMR_AF=0.1974;AFR_AF=0.0514;EUR_AF=0.3072;SAS_AF=0.2157;AA=T|||;VT=SNP
15	40546733	rs11638733	G	A	100	PASS	AC=805;AF=0.160743;AN=5008;NS=2504;DP=19918;EAS_AF=0.0804;AMR_AF=0.1974;AFR_AF=0.0514;EUR_AF=0.3062;SAS_AF=0.2157;AA=G|||;VT=SNP
15	40546780	rs11634057	T	C	100	PASS	AC=856;AF=0.170927;AN=5008;NS=2504;DP=20322;EAS_AF=0.0883;AMR_AF=0.2133;AFR_AF=0.0734;EUR_AF=0.3082;SAS_AF=0.2168;AA=C|||;VT=SNP
15	40546943	rs79413055	C	T	100	PASS	AC=235;AF=0.0469249;AN=5008;NS=2504;DP=21157;EAS_AF=0.2054;AMR_AF=0.0086;AFR_AF=0.0053;EUR_AF=0.001;SAS_AF=0.0143;AA=C|||;VT=SNP
15	40547197	rs34855281	G	A	100	PASS	AC=420;AF=0.0838658;AN=5008;NS=2504;DP=21683;EAS_AF=0.0387;AMR_AF=0.0965;AFR_AF=0.0416;EUR_AF=0.1491;SAS_AF=0.1115;AA=G|||;VT=SNP
15	40547297	rs112657491	T	C	100	PASS	AC=210;AF=0.0419329;AN=5008;NS=2504;DP=21182;EAS_AF=0.0734;AMR_AF=0.0216;AFR_AF=0.0038;EUR_AF=0.0656;SAS_AF=0.0511;AA=T|||;VT=SNP
15	40547380	rs138255110	T	C	100	PASS	AC=76;AF=0.0151757;AN=5008;NS=2504;DP=21932;EAS_AF=0.0754;AMR_AF=0;AFR_AF=0;EUR_AF=0;SAS_AF=0;AA=T|||;VT=SNP
15	40548033	rs34705030	T	A	100	PASS	AC=422;AF=0.0842652;AN=5008;NS=2504;DP=19197;EAS_AF=0.0387;AMR_AF=0.0951;AFR_AF=0.0416;EUR_AF=0.1521;SAS_AF=0.1115;AA=T|||;VT=SNP
15	40548300	rs12050520	C	T	100	PASS	AC=782;AF=0.15615;AN=5008;NS=2504;DP=16840;EAS_AF=0.0804;AMR_AF=0.1974;AFR_AF=0.0446;EUR_AF=0.3012;SAS_AF=0.2065;AA=C|||;VT=SNP
15	40548527	rs142421519	G	A	100	PASS	AC=69;AF=0.013778;AN=5008;NS=2504;DP=20770;EAS_AF=0.0685;AMR_AF=0;AFR_AF=0;EUR_AF=0;SAS_AF=0;AA=G|||;VT=SNP
15	40549160	rs11631752	C	T	100	PASS	AC=1679;AF=0.335264;AN=5008;NS=2504;DP=20637;EAS_AF=0.244;AMR_AF=0.3386;AFR_AF=0.177;EUR_AF=0.4871;SAS_AF=0.4847;AA=C|||;VT=SNP
15	40549414	rs76556913	C	G	100	PASS	AC=212;AF=0.0423323;AN=5008;NS=2504;DP=19307;EAS_AF=0.0863;AMR_AF=0.0058;AFR_AF=0.0734;EUR_AF=0.0089;SAS_AF=0.0153;AA=G|||;VT=SNP
15	40549617	rs12901591	C	T	100	PASS	AC=2558;AF=0.510783;AN=5008;NS=2504;DP=20119;EAS_AF=0.747;AMR_AF=0.562;AFR_AF=0.3427;EUR_AF=0.3986;SAS_AF=0.5736;AA=T|||;VT=SNP
15	40549950	rs137869062	G	T	100	PASS	AC=35;AF=0.00698882;AN=5008;NS=2504;DP=18581;EAS_AF=0.0347;AMR_AF=0;AFR_AF=0;EUR_AF=0;SAS_AF=0;AA=G|||;VT=SNP
15	40550149	rs2068001	C	T	100	PASS	AC=1783;AF=0.35603;AN=5008;NS=2504;DP=21199;EAS_AF=0.2292;AMR_AF=0.4092;AFR_AF=0.3359;EUR_AF=0.3658;SAS_AF=0.4663;AA=T|||;VT=SNP
15	40550608	rs34239964	G	C	100	PASS	AC=530;AF=0.105831;AN=5008;NS=2504;DP=20363;EAS_AF=0.0665;AMR_AF=0.0735;AFR_AF=0.2012;EUR_AF=0.0567;SAS_AF=0.091;AA=G|||;VT=SNP
15	40550660	rs34071118	T	G	100	PASS	AC=316;AF=0.063099;AN=5008;NS=2504;DP=22259;EAS_AF=0.0258;AMR_AF=0.0504;AFR_AF=0.0189;EUR_AF=0.0994;SAS_AF=0.1329;AA=T|||;VT=SNP
15	40550842	rs57516428	C	G	100	PASS	AC=97;AF=0.019369;AN=5008;NS=2504;DP=19467;EAS_AF=0.0883;AMR_AF=0.0115;AFR_AF=0;EUR_AF=0;SAS_AF=0;AA=C|||;VT=SNP
15	40551015	rs12102050	C	T	100	PASS	AC=1925;AF=0.384385;AN=5008;NS=2504;DP=20889;EAS_AF=0.2113;AMR_AF=0.4236;AFR_AF=0.2829;EUR_AF=0.6412;SAS_AF=0.408;AA=C|||;VT=SNP
15	40551510	rs56820972	G	A	100	PASS	AC=31;AF=0.0061901;AN=5008;NS=2504;DP=16828;EAS_AF=0.0288;AMR_AF=0;AFR_AF=0;EUR_AF=0;SAS_AF=0.002;AA=G|||;VT=SNP
15	40551534	rs4923858	A	C	100	PASS	AC=4774;AF=0.953275;AN=5008;NS=2504;DP=16751;EAS_AF=0.9891;AMR_AF=0.9712;AFR_AF=0.9191;EUR_AF=0.9652;SAS_AF=0.9376;AA=C|||;VT=SNP
15	40552040	rs8037267	G	A	100	PASS	AC=1430;AF=0.285543;AN=5008;NS=2504;DP=13601;EAS_AF=0.6131;AMR_AF=0.1787;AFR_AF=0.23;EUR_AF=0.0944;SAS_AF=0.2955;AA=G|||;VT=SNP
15	40552397	rs12595425	G	T	100	PASS	AC=414;AF=0.0826677;AN=5008;NS=2504;DP=14233;EAS_AF=0.1121;AMR_AF=0.062;AFR_AF=0.0204;EUR_AF=0.1133;SAS_AF=0.1196;AA=G|||;VT=SNP
15	40553266	rs57642694	G	T	100	PASS	AC=1667;AF=0.332867;AN=5008;NS=2504;DP=10204;EAS_AF=0.6032;AMR_AF=0.1873;AFR_AF=0.4092;EUR_AF=0.0954;SAS_AF=0.2986;AA=T|||;VT=SNP
15	40553897	rs35284033	T	C	100	PASS	AC=558;AF=0.111422;AN=5008;NS=2504;DP=15699;EAS_AF=0.0357;AMR_AF=0.2867;AFR_AF=0.0582;EUR_AF=0.1352;SAS_AF=0.1125;AA=T|||;VT=SNP
15	40554250	rs115117566	G	C	100	PASS	AC=771;AF=0.153954;AN=5008;NS=2504;DP=12378;EAS_AF=0.4683;AMR_AF=0.1124;AFR_AF=0.09;EUR_AF=0.007;SAS_AF=0.0971;AA=G|||;VT=SNP
15	40554629	rs3888841	C	T	100	PASS	AC=771;AF=0.153954;AN=5008;NS=2504;DP=18290;EAS_AF=0.4683;AMR_AF=0.1124;AFR_AF=0.09;EUR_AF=0.007;SAS_AF=0.0971;AA=C|||;VT=SNP
15	40554725	rs200637038	C	A	100	PASS	AC=749;AF=0.149561;AN=5008;NS=2504;DP=19956;EAS_AF=0.4673;AMR_AF=0.1124;AFR_AF=0.0772;EUR_AF=0.007;SAS_AF=0.093;AA=-|||;VT=SNP
15	40555065	rs731497	T	C	100	PASS	AC=2101;AF=0.419529;AN=5008;NS=2504;DP=21595;EAS_AF=0.2877;AMR_AF=0.4438;AFR_AF=0.562;EUR_AF=0.336;SAS_AF=0.4315;AA=C|||;VT=SNP
15	40555309	rs58440273	G	C	100	PASS	AC=775;AF=0.154752;AN=5008;NS=2504;DP=17948;EAS_AF=0.4702;AMR_AF=0.1095;AFR_AF=0.09;EUR_AF=0.007;SAS_AF=0.1012;AA=G|||;VT=SNP
15	40555412	rs16970474	A	C	100	PASS	AC=751;AF=0.14996;AN=5008;NS=2504;DP=21913;EAS_AF=0.4772;AMR_AF=0.1095;AFR_AF=0.0666;EUR_AF=0.007;SAS_AF=0.1012;AA=A|||;VT=SNP
15	40555768	rs77359952	G	A	100	PASS	AC=770;AF=0.153754;AN=5008;NS=2504;DP=21390;EAS_AF=0.4683;AMR_AF=0.1095;AFR_AF=0.0893;EUR_AF=0.007;SAS_AF=0.0992;AA=G|||;VT=SNP
15	40556064	rs62020055	C	T	100	PASS	AC=116;AF=0.0231629;AN=5008;NS=2504;DP=18785;EAS_AF=0.005;AMR_AF=0.0144;AFR_AF=0.0008;EUR_AF=0.0408;SAS_AF=0.0603;AA=C|||;VT=SNP
15	40556375	rs79914249	C	T	100	PASS	AC=772;AF=0.154153;AN=5008;NS=2504;DP=16359;EAS_AF=0.4692;AMR_AF=0.1095;AFR_AF=0.0893;EUR_AF=0.007;SAS_AF=0.1002;AA=T|||;VT=SNP
15	40556376	rs1075508	G	A	100	PASS	AC=863;AF=0.172324;AN=5008;NS=2504;DP=16376;EAS_AF=0.1399;AMR_AF=0.0764;AFR_AF=0.2935;EUR_AF=0.0865;SAS_AF=0.1984;AA=g|||;VT=SNP
15	40556420	rs936217	G	A	100	PASS	AC=863;AF=0.172324;AN=5008;NS=2504;DP=16755;EAS_AF=0.1399;AMR_AF=0.0764;AFR_AF=0.2935;EUR_AF=0.0865;SAS_AF=0.1984;AA=G|||;VT=SNP
15	40556503	rs1075505	C	T	100	PASS	AC=1639;AF=0.327276;AN=5008;NS=2504;DP=18892;EAS_AF=0.6141;AMR_AF=0.1844;AFR_AF=0.3835;EUR_AF=0.0934;SAS_AF=0.2975;AA=T|||;VT=SNP
15	40556581	rs1075506	G	A	100	PASS	AC=862;AF=0.172125;AN=5008;NS=2504;DP=18453;EAS_AF=0.1399;AMR_AF=0.0764;AFR_AF=0.2935;EUR_AF=0.0865;SAS_AF=0.1973;AA=G|||;VT=SNP
15	40556654	rs1075507	G	A	100	PASS	AC=863;AF=0.172324;AN=5008;NS=2504;DP=17678;EAS_AF=0.1399;AMR_AF=0.0764;AFR_AF=0.2943;EUR_AF=0.0865;SAS_AF=0.1973;AA=G|||;VT=SNP
15	40556685	rs7162809	A	G	100	PASS	AC=3934;AF=0.785543;AN=5008;NS=2504;DP=18030;EAS_AF=0.8492;AMR_AF=0.8977;AFR_AF=0.6422;EUR_AF=0.8777;SAS_AF=0.7393;AA=A|||;VT=SNP
15	40556713	rs12902461	T	C	100	PASS	AC=3934;AF=0.785543;AN=5008;NS=2504;DP=18724;EAS_AF=0.8492;AMR_AF=0.8977;AFR_AF=0.6422;EUR_AF=0.8777;SAS_AF=0.7393;AA=t|||;VT=SNP
15	40556952	rs2277563	A	C	100	PASS	AC=875;AF=0.17472;AN=5008;NS=2504;DP=18033;EAS_AF=0.1458;AMR_AF=0.0764;AFR_AF=0.298;EUR_AF=0.0865;SAS_AF=0.1984;AA=C|||;VT=SNP;EX_TARGET
15	40556953	rs2277564	G	A	100	PASS	AC=869;AF=0.173522;AN=5008;NS=2504;DP=18029;EAS_AF=0.1409;AMR_AF=0.0764;AFR_AF=0.298;EUR_AF=0.0865;SAS_AF=0.1973;AA=A|||;VT=SNP;EX_TARGET
15	40557268	rs936216	C	A	100	PASS	AC=3310;AF=0.660942;AN=5008;NS=2504;DP=16664;EAS_AF=0.8075;AMR_AF=0.6095;AFR_AF=0.5386;EUR_AF=0.7435;SAS_AF=0.6268;AA=C|||;VT=SNP
15	40557430	rs936215	G	A	100	PASS	AC=4801;AF=0.958666;AN=5008;NS=2504;DP=21743;EAS_AF=0.9881;AMR_AF=0.9741;AFR_AF=0.9395;EUR_AF=0.9642;SAS_AF=0.9376;AA=A|||;VT=SNP
15	40557626	rs77554123	G	A	100	PASS	AC=175;AF=0.0349441;AN=5008;NS=2504;DP=15617;EAS_AF=0.0248;AMR_AF=0.0447;AFR_AF=0.0023;EUR_AF=0.0686;SAS_AF=0.0481;AA=G|||;VT=SNP
15	40557745	rs145909400	C	T	100	PASS	AC=24;AF=0.00479233;AN=5008;NS=2504;DP=15937;EAS_AF=0.0238;AMR_AF=0;AFR_AF=0;EUR_AF=0;SAS_AF=0;AA=C|||;VT=SNP
15	40557870	rs3743131	C	T	100	PASS	AC=763;AF=0.152356;AN=5008;NS=2504;DP=17350;EAS_AF=0.1438;AMR_AF=0.072;AFR_AF=0.2179;EUR_AF=0.0865;SAS_AF=0.1973;AA=C|||;VT=SNP
15	40558002	rs3743132	A	G	100	PASS	AC=767;AF=0.153155;AN=5008;NS=2504;DP=16496;EAS_AF=0.1458;AMR_AF=0.072;AFR_AF=0.2179;EUR_AF=0.0865;SAS_AF=0.1994;AA=a|||;VT=SNP
15	40558064	rs2412504	A	G	100	PASS	AC=931;AF=0.185903;AN=5008;NS=2504;DP=17024;EAS_AF=0.1458;AMR_AF=0.0764;AFR_AF=0.3396;EUR_AF=0.0865;SAS_AF=0.1994;AA=G|||;VT=SNP;EX_TARGET
15	40558087	rs2016902	G	A	100	PASS	AC=788;AF=0.157348;AN=5008;NS=2504;DP=16549;EAS_AF=0.4673;AMR_AF=0.1153;AFR_AF=0.0998;EUR_AF=0.007;SAS_AF=0.1002;AA=G|||;VT=SNP;EX_TARGET
15	40558482	rs3743135	A	G	100	PASS	AC=953;AF=0.190296;AN=5008;NS=2504;DP=19158;EAS_AF=0.1468;AMR_AF=0.0764;AFR_AF=0.3555;EUR_AF=0.0865;SAS_AF=0.1994;AA=G|||;VT=SNP;EX_TARGET
15	40558744	rs748556	G	A	100	PASS	AC=2539;AF=0.506989;AN=5008;NS=2504;DP=20613;EAS_AF=0.3353;AMR_AF=0.4971;AFR_AF=0.4539;EUR_AF=0.7356;SAS_AF=0.5276;AA=G|||;VT=SNP
15	40559204	rs12439947	T	A	100	PASS	AC=828;AF=0.165335;AN=5008;NS=2504;DP=18432;EAS_AF=0.0377;AMR_AF=0.3127;AFR_AF=0.2322;EUR_AF=0.1362;SAS_AF=0.1319;AA=A|||;VT=SNP
15	40560315	rs7183540	G	A	100	PASS	AC=1217;AF=0.243011;AN=5008;NS=2504;DP=20150;EAS_AF=0.1468;AMR_AF=0.1527;AFR_AF=0.3744;EUR_AF=0.2276;SAS_AF=0.2444;AA=G|||;VT=SNP
15	40560490	rs28638122	G	A	100	PASS	AC=1003;AF=0.20028;AN=5008;NS=2504;DP=17401;EAS_AF=0.4712;AMR_AF=0.0778;AFR_AF=0.2746;EUR_AF=0.0099;SAS_AF=0.1033;AA=G|||;VT=SNP
15	40560703	rs28588285	A	T	100	PASS	AC=1006;AF=0.200879;AN=5008;NS=2504;DP=19882;EAS_AF=0.4683;AMR_AF=0.0778;AFR_AF=0.2791;EUR_AF=0.0099;SAS_AF=0.1033;AA=T|||;VT=SNP
15	40560887	rs12914440	G	A	100	PASS	AC=1217;AF=0.243011;AN=5008;NS=2504;DP=19667;EAS_AF=0.1438;AMR_AF=0.1527;AFR_AF=0.3722;EUR_AF=0.2346;SAS_AF=0.2434;AA=G|||;VT=SNP
15	40561168	rs7178076	A	G	100	PASS	AC=673;AF=0.134385;AN=5008;NS=2504;DP=21877;EAS_AF=0.4901;AMR_AF=0.0548;AFR_AF=0.0348;EUR_AF=0.008;SAS_AF=0.089;AA=A|||;VT=SNP
15	40561179	rs7178233	C	T	100	PASS	AC=977;AF=0.195088;AN=5008;NS=2504;DP=21833;EAS_AF=0.4593;AMR_AF=0.0749;AFR_AF=0.2746;EUR_AF=0.0099;SAS_AF=0.091;AA=C|||;VT=SNP
15	40561246	rs79504743	G	A	100	PASS	AC=112;AF=0.0223642;AN=5008;NS=2504;DP=20582;EAS_AF=0.0407;AMR_AF=0.0043;AFR_AF=0.0318;EUR_AF=0;SAS_AF=0.0266;AA=G|||;VT=SNP
15	40561422	rs8042885	G	A	100	PASS	AC=1230;AF=0.245607;AN=5008;NS=2504;DP=19146;EAS_AF=0.1508;AMR_AF=0.1542;AFR_AF=0.3714;EUR_AF=0.2346;SAS_AF=0.2495;AA=G|||;VT=SNP
15	40561890	rs6492939	A	C	100	PASS	AC=647;AF=0.129193;AN=5008;NS=2504;DP=17142;EAS_AF=0.0357;AMR_AF=0.0836;AFR_AF=0.2526;EUR_AF=0.1103;SAS_AF=0.1104;AA=A|||;VT=SNP
15	40561979	rs35114516	C	T	100	PASS	AC=452;AF=0.0902556;AN=5008;NS=2504;DP=16970;EAS_AF=0.1161;AMR_AF=0.0648;AFR_AF=0.0212;EUR_AF=0.1252;SAS_AF=0.1391;AA=C|||;VT=SNP
15	40562105	rs7161997	C	A	100	PASS	AC=1230;AF=0.245607;AN=5008;NS=2504;DP=21586;EAS_AF=0.1508;AMR_AF=0.1542;AFR_AF=0.3707;EUR_AF=0.2356;SAS_AF=0.2495;AA=C|||;VT=SNP
15	40562247	rs35118993	C	T	100	PASS	AC=452;AF=0.0902556;AN=5008;NS=2504;DP=20393;EAS_AF=0.1161;AMR_AF=0.0648;AFR_AF=0.0212;EUR_AF=0.1252;SAS_AF=0.1391;AA=C|||;VT=SNP
15	40562255	rs7162220	C	A	100	PASS	AC=3663;AF=0.73143;AN=5008;NS=2504;DP=20097;EAS_AF=0.8482;AMR_AF=0.8415;AFR_AF=0.5461;EUR_AF=0.7634;SAS_AF=0.7505;AA=A|||;VT=SNP
15	40562640	rs12905386	G	A	100	PASS	AC=625;AF=0.1248;AN=5008;NS=2504;DP=18447;EAS_AF=0.1161;AMR_AF=0.0778;AFR_AF=0.1422;EUR_AF=0.1262;SAS_AF=0.1421;AA=A|||;VT=SNP
15	40562785	rs148765496	C	T	100	PASS	AC=17;AF=0.00339457;AN=5008;NS=2504;DP=19499;EAS_AF=0.0169;AMR_AF=0;AFR_AF=0;EUR_AF=0;SAS_AF=0;AA=C|||;VT=SNP
15	40562987	rs3784396	G	A	100	PASS	AC=573;AF=0.114417;AN=5008;NS=2504;DP=18766;EAS_AF=0.1181;AMR_AF=0.0735;AFR_AF=0.1074;EUR_AF=0.1243;SAS_AF=0.1391;AA=G|||;VT=SNP
15	40563370	rs3825873	G	A	100	PASS	AC=572;AF=0.114217;AN=5008;NS=2504;DP=18721;EAS_AF=0.1161;AMR_AF=0.0749;AFR_AF=0.1067;EUR_AF=0.1252;SAS_AF=0.1391;AA=G|||;VT=SNP
15	40563701	rs6492940	T	C	100	PASS	AC=4101;AF=0.81889;AN=5008;NS=2504;DP=18787;EAS_AF=0.9643;AMR_AF=0.9063;AFR_AF=0.556;EUR_AF=0.8897;SAS_AF=0.8896;AA=T|||;VT=SNP
15	40563879	rs8034871	G	A	100	PASS	AC=4187;AF=0.836062;AN=5008;NS=2504;DP=18508;EAS_AF=0.9643;AMR_AF=0.9078;AFR_AF=0.6203;EUR_AF=0.8897;SAS_AF=0.8896;AA=A|||;VT=SNP
15	40564226	rs72731478	G	A	100	PASS	AC=449;AF=0.0896565;AN=5008;NS=2504;DP=17504;EAS_AF=0.1161;AMR_AF=0.0648;AFR_AF=0.0189;EUR_AF=0.1252;SAS_AF=0.1391;AA=G|||;VT=SNP
15	40564576	rs3743137	C	T	100	PASS	AC=471;AF=0.0940495;AN=5008;NS=2504;DP=15740;EAS_AF=0.119;AMR_AF=0.0663;AFR_AF=0.0348;EUR_AF=0.1252;SAS_AF=0.136;AA=C|||;VT=SNP;EX_TARGET
15	40565055	rs2253603	G	A	100	PASS	AC=2276;AF=0.454473;AN=5008;NS=2504;DP=20067;EAS_AF=0.3065;AMR_AF=0.7421;AFR_AF=0.1203;EUR_AF=0.7078;SAS_AF=0.5941;AA=G|||;VT=SNP;EX_TARGET
15	40565705	rs936214	G	A	100	PASS	AC=1021;AF=0.203874;AN=5008;NS=2504;DP=20524;EAS_AF=0.4792;AMR_AF=0.1138;AFR_AF=0.1142;EUR_AF=0.0964;SAS_AF=0.2157;AA=G|||;VT=SNP;EX_TARGET
15	40566759	rs56282503	T	C	100	PASS	AC=731;AF=0.145966;AN=5008;NS=2504;DP=17865;EAS_AF=0.124;AMR_AF=0.2104;AFR_AF=0.0159;EUR_AF=0.3042;SAS_AF=0.136;AA=T|||;VT=SNP
15	40567237	rs56205728	G	A	100	PASS	AC=1007;AF=0.201078;AN=5008;NS=2504;DP=17344;EAS_AF=0.12;AMR_AF=0.2219;AFR_AF=0.2375;EUR_AF=0.2883;SAS_AF=0.1309;AA=G|||;VT=SNP
15	40567367	rs4924443	T	C	100	PASS	AC=3159;AF=0.630791;AN=5008;NS=2504;DP=17468;EAS_AF=0.4702;AMR_AF=0.7939;AFR_AF=0.475;EUR_AF=0.7396;SAS_AF=0.7791;AA=C|||;VT=SNP
15	40568685	rs2242120	A	T	100	PASS	AC=373;AF=0.0744808;AN=5008;NS=2504;DP=16604;EAS_AF=0.1042;AMR_AF=0.036;AFR_AF=0.0477;EUR_AF=0.0567;SAS_AF=0.1258;AA=A|||;VT=SNP
15	40568823	rs2242119	C	A	100	PASS	AC=1672;AF=0.333866;AN=5008;NS=2504;DP=17904;EAS_AF=0.2421;AMR_AF=0.5259;AFR_AF=0.1256;EUR_AF=0.3847;SAS_AF=0.5215;AA=C|||;VT=SNP
15	40569884	rs28676999	C	T	100	PASS	AC=776;AF=0.154952;AN=5008;NS=2504;DP=17908;EAS_AF=0.119;AMR_AF=0.2061;AFR_AF=0.0658;EUR_AF=0.2952;SAS_AF=0.1319;AA=C|||;VT=SNP
15	40572116	rs7169803	G	A	100	PASS	AC=3027;AF=0.604433;AN=5008;NS=2504;DP=11292;EAS_AF=0.373;AMR_AF=0.732;AFR_AF=0.4766;EUR_AF=0.7386;SAS_AF=0.7873;AA=A|||;VT=SNP
15	40572192	rs11857340	T	C	100	PASS	AC=1457;AF=0.290935;AN=5008;NS=2504;DP=10707;EAS_AF=0.2242;AMR_AF=0.2608;AFR_AF=0.3011;EUR_AF=0.3618;SAS_AF=0.2945;AA=C|||;VT=SNP
15	40573114	rs11633123	A	G	100	PASS	AC=3037;AF=0.60643;AN=5008;NS=2504;DP=19288;EAS_AF=0.3859;AMR_AF=0.7363;AFR_AF=0.4697;EUR_AF=0.7416;SAS_AF=0.7873;AA=G|||;VT=SNP
15	40573201	rs55927878	G	A	100	PASS	AC=784;AF=0.15655;AN=5008;NS=2504;DP=17652;EAS_AF=0.1448;AMR_AF=0.2017;AFR_AF=0.0121;EUR_AF=0.3241;SAS_AF=0.1595;AA=G|||;VT=SNP
15	40573250	rs76247836	T	A	100	PASS	AC=301;AF=0.0601038;AN=5008;NS=2504;DP=16998;EAS_AF=0.0764;AMR_AF=0.0274;AFR_AF=0.0325;EUR_AF=0.0308;SAS_AF=0.1339;AA=T|||;VT=SNP
15	40573278	rs75342191	G	A	100	PASS	AC=22;AF=0.00439297;AN=5008;NS=2504;DP=16114;EAS_AF=0.0208;AMR_AF=0;AFR_AF=0;EUR_AF=0;SAS_AF=0.001;AA=G|||;VT=SNP
15	40573413	rs4924445	G	A	100	PASS	AC=1585;AF=0.316494;AN=5008;NS=2504;DP=16646;EAS_AF=0.1607;AMR_AF=0.4755;AFR_AF=0.1717;EUR_AF=0.3827;SAS_AF=0.4918;AA=G|||;VT=SNP
15	40573675	rs12440450	G	T	100	PASS	AC=1635;AF=0.326478;AN=5008;NS=2504;DP=13848;EAS_AF=0.5972;AMR_AF=0.2421;AFR_AF=0.3434;EUR_AF=0.2296;SAS_AF=0.184;AA=G|||;VT=SNP
15	40576487	rs4257181	C	T	100	PASS	AC=741;AF=0.147963;AN=5008;NS=2504;DP=18503;EAS_AF=0.5536;AMR_AF=0.1009;AFR_AF=0.0129;EUR_AF=0.0089;SAS_AF=0.089;AA=C|||;VT=SNP
15	40576956	rs1814567	G	C	100	PASS	AC=1593;AF=0.318091;AN=5008;NS=2504;DP=15264;EAS_AF=0.1577;AMR_AF=0.4827;AFR_AF=0.174;EUR_AF=0.3867;SAS_AF=0.4908;AA=G|||;VT=SNP
15	40577408	rs2412505	T	C	100	PASS	AC=2024;AF=0.404153;AN=5008;NS=2504;DP=18723;EAS_AF=0.7212;AMR_AF=0.3271;AFR_AF=0.3064;EUR_AF=0.2853;SAS_AF=0.3865;AA=T|||;VT=SNP
15	40577469	rs56203022	A	G	100	PASS	AC=798;AF=0.159345;AN=5008;NS=2504;DP=20803;EAS_AF=0.1468;AMR_AF=0.2032;AFR_AF=0.0121;EUR_AF=0.334;SAS_AF=0.1605;AA=A|||;VT=SNP
15	40580654	rs41277676	A	G	100	PASS	AC=232;AF=0.0463259;AN=5008;NS=2504;DP=20768;EAS_AF=0.006;AMR_AF=0.0288;AFR_AF=0.0151;EUR_AF=0.0507;SAS_AF=0.138;AA=A|||;VT=SNP
15	40581164	rs3743138	C	A	100	PASS	AC=931;AF=0.185903;AN=5008;NS=2504;DP=17385;EAS_AF=0.2183;AMR_AF=0.2118;AFR_AF=0.0582;EUR_AF=0.329;SAS_AF=0.1595;AA=C|||;VT=SNP
15	40581345	rs936213	G	A	100	PASS	AC=2439;AF=0.487021;AN=5008;NS=2504;DP=17689;EAS_AF=0.3075;AMR_AF=0.6816;AFR_AF=0.2534;EUR_AF=0.7068;SAS_AF=0.6237;AA=G|||;VT=SNP
15	40581408	rs76976021	C	T	100	PASS	AC=15;AF=0.00299521;AN=5008;NS=2504;DP=17013;EAS_AF=0.0139;AMR_AF=0;AFR_AF=0;EUR_AF=0.001;SAS_AF=0;AA=C|||;VT=SNP
15	40581543	rs936212	T	C	100	PASS	AC=740;AF=0.147764;AN=5008;NS=2504;DP=18904;EAS_AF=0.5575;AMR_AF=0.1023;AFR_AF=0.0015;EUR_AF=0.0129;SAS_AF=0.0941;AA=T|||;VT=SNP;EX_TARGET
15	40582499	rs936211	G	T	100	PASS	AC=1644;AF=0.328275;AN=5008;NS=2504;DP=18881;EAS_AF=0.5982;AMR_AF=0.2493;AFR_AF=0.3359;EUR_AF=0.2326;SAS_AF=0.1943;AA=G|||;VT=SNP
15	40582598	rs72731484	T	G	100	PASS	AC=229;AF=0.0457268;AN=5008;NS=2504;DP=19970;EAS_AF=0.006;AMR_AF=0.0259;AFR_AF=0.0015;EUR_AF=0.0507;SAS_AF=0.1554;AA=T|||;VT=SNP
15	40583458	rs936209	A	G	100	PASS	AC=4711;AF=0.940695;AN=5008;NS=2504;DP=6675;EAS_AF=0.9296;AMR_AF=0.9841;AFR_AF=0.8411;EUR_AF=0.998;SAS_AF=0.9969;AA=G|||;VT=SNP;EX_TARGET
15	40583560	rs62021888	G	T	100	PASS	AC=808;AF=0.161342;AN=5008;NS=2504;DP=8373;EAS_AF=0.1518;AMR_AF=0.2075;AFR_AF=0.0121;EUR_AF=0.337;SAS_AF=0.1595;AA=G|||;VT=SNP
15	40584164	rs2290550	C	A	100	PASS	AC=879;AF=0.175519;AN=5008;NS=2504;DP=15419;EAS_AF=0.0397;AMR_AF=0.1383;AFR_AF=0.3207;EUR_AF=0.2177;SAS_AF=0.1022;AA=C|||;VT=SNP
15	40584804	rs12439272	G	A	100	PASS	AC=948;AF=0.189297;AN=5008;NS=2504;DP=21787;EAS_AF=0.1052;AMR_AF=0.3602;AFR_AF=0.0688;EUR_AF=0.1998;SAS_AF=0.3067;AA=G|||;VT=SNP
15	40586972	rs57516465	A	G	100	PASS	AC=112;AF=0.0223642;AN=5008;NS=2504;DP=20003;EAS_AF=0.0704;AMR_AF=0.0072;AFR_AF=0.0234;EUR_AF=0.002;SAS_AF=0.0031;AA=A|||;VT=SNP
15	40587322	rs8025304	C	A	100	PASS	AC=310;AF=0.061901;AN=5008;NS=2504;DP=14650;EAS_AF=0.0853;AMR_AF=0.0115;AFR_AF=0.1309;EUR_AF=0.006;SAS_AF=0.0378;AA=C|||;VT=SNP
15	40587549	rs151081953	C	T	100	PASS	AC=18;AF=0.00359425;AN=5008;NS=2504;DP=21069;EAS_AF=0.0179;AMR_AF=0;AFR_AF=0;EUR_AF=0;SAS_AF=0;AA=C|||;VT=SNP
15	40588182	rs72731485	G	A	100	PASS	AC=235;AF=0.0469249;AN=5008;NS=2504;DP=19235;EAS_AF=0.006;AMR_AF=0.0288;AFR_AF=0.0159;EUR_AF=0.0527;SAS_AF=0.138;AA=G|||;VT=SNP
15	40589002	rs2229691	A	G	100	PASS	AC=1779;AF=0.355232;AN=5008;NS=2504;DP=19466;EAS_AF=0.6736;AMR_AF=0.4755;AFR_AF=0.1293;EUR_AF=0.2167;SAS_AF=0.3896;AA=A|||;VT=SNP;EX_TARGET
15	40589218	rs2305650	C	G	100	PASS	AC=1553;AF=0.310104;AN=5008;NS=2504;DP=23088;EAS_AF=0.6002;AMR_AF=0.2349;AFR_AF=0.2776;EUR_AF=0.2247;SAS_AF=0.1963;AA=C|||;VT=SNP
15	40589460	rs12438880	C	G	100	PASS	AC=1664;AF=0.332268;AN=5008;NS=2504;DP=20962;EAS_AF=0.6002;AMR_AF=0.2507;AFR_AF=0.3495;EUR_AF=0.2266;SAS_AF=0.1994;AA=C|||;VT=SNP
15	40589830	rs2305649	G	A	100	PASS	AC=3474;AF=0.69369;AN=5008;NS=2504;DP=19071;EAS_AF=0.7857;AMR_AF=0.6801;AFR_AF=0.8336;EUR_AF=0.4821;SAS_AF=0.637;AA=g|||;VT=SNP
15	40590134	rs2229690	G	A	100	PASS	AC=3458;AF=0.690495;AN=5008;NS=2504;DP=20222;EAS_AF=0.7887;AMR_AF=0.6744;AFR_AF=0.8298;EUR_AF=0.4742;SAS_AF=0.635;AA=A|||;VT=SNP;EX_TARGET
15	40590265	rs2305648	C	G	100	PASS	AC=2176;AF=0.434505;AN=5008;NS=2504;DP=18418;EAS_AF=0.2817;AMR_AF=0.3963;AFR_AF=0.4266;EUR_AF=0.6093;SAS_AF=0.4499;AA=G|||;VT=SNP
15	40590609	rs28395841	G	C	100	PASS	AC=146;AF=0.0291534;AN=5008;NS=2504;DP=18809;EAS_AF=0.0565;AMR_AF=0.0058;AFR_AF=0.062;EUR_AF=0.002;SAS_AF=0.001;AA=G|||;VT=SNP;EX_TARGET
15	40590982	rs1869903	G	A	100	PASS	AC=87;AF=0.0173722;AN=5008;NS=2504;DP=21590;EAS_AF=0.0585;AMR_AF=0.0058;AFR_AF=0.0159;EUR_AF=0.002;SAS_AF=0.001;AA=G|||;VT=SNP;EX_TARGET
15	40591570	rs7162043	T	C	100	PASS	AC=612;AF=0.122204;AN=5008;NS=2504;DP=18862;EAS_AF=0.0754;AMR_AF=0.0259;AFR_AF=0.351;EUR_AF=0.008;SAS_AF=0.047;AA=C|||;VT=SNP
15	40591739	rs75266824	T	C	100	PASS	AC=87;AF=0.0173722;AN=5008;NS=2504;DP=19789;EAS_AF=0.0585;AMR_AF=0.0058;AFR_AF=0.0159;EUR_AF=0.002;SAS_AF=0.001;AA=T|||;VT=SNP
15	40591801	rs78521206	T	C	100	PASS	AC=87;AF=0.0173722;AN=5008;NS=2504;DP=18292;EAS_AF=0.0585;AMR_AF=0.0058;AFR_AF=0.0159;EUR_AF=0.002;SAS_AF=0.001;AA=T|||;VT=SNP
15	40592140	rs55713690	T	C	100	PASS	AC=237;AF=0.0473243;AN=5008;NS=2504;DP=20001;EAS_AF=0.0099;AMR_AF=0.0303;AFR_AF=0.0136;EUR_AF=0.0527;SAS_AF=0.138;AA=T|||;VT=SNP
15	40592982	rs61512112	C	G	100	PASS	AC=761;AF=0.151957;AN=5008;NS=2504;DP=20556;EAS_AF=0.5704;AMR_AF=0.1023;AFR_AF=0.0023;EUR_AF=0.0119;SAS_AF=0.1022;AA=C|||;VT=SNP
15	40592983	rs59341305	A	C	100	PASS	AC=88;AF=0.0175719;AN=5008;NS=2504;DP=20810;EAS_AF=0.0585;AMR_AF=0.0058;AFR_AF=0.0159;EUR_AF=0.002;SAS_AF=0.002;AA=A|||;VT=SNP
15	40593199	rs11636491	C	T	100	PASS	AC=1318;AF=0.263179;AN=5008;NS=2504;DP=19060;EAS_AF=0.0962;AMR_AF=0.2464;AFR_AF=0.2882;EUR_AF=0.3917;SAS_AF=0.2812;AA=C|||;VT=SNP
15	40593431	rs2412508	G	A	100	PASS	AC=4006;AF=0.79992;AN=5008;NS=2504;DP=16519;EAS_AF=0.9147;AMR_AF=0.9352;AFR_AF=0.5242;EUR_AF=0.9394;SAS_AF=0.8149;AA=G|||;VT=SNP
15	40593939	rs2305647	C	T	100	PASS	AC=4006;AF=0.79992;AN=5008;NS=2504;DP=15352;EAS_AF=0.9147;AMR_AF=0.9352;AFR_AF=0.5242;EUR_AF=0.9394;SAS_AF=0.8149;AA=C|||;VT=SNP
15	40594291	rs60309188	G	C	100	PASS	AC=88;AF=0.0175719;AN=5008;NS=2504;DP=17532;EAS_AF=0.0585;AMR_AF=0.0058;AFR_AF=0.0159;EUR_AF=0.002;SAS_AF=0.002;AA=G|||;VT=SNP;EX_TARGET
15	40594595	rs57253140	G	A	100	PASS	AC=87;AF=0.0173722;AN=5008;NS=2504;DP=17488;EAS_AF=0.0585;AMR_AF=0.0058;AFR_AF=0.0159;EUR_AF=0.002;SAS_AF=0.001;AA=G|||;VT=SNP;EX_TARGET
15	40595414	rs1869902	G	C	100	PASS	AC=4548;AF=0.908147;AN=5008;NS=2504;DP=17851;EAS_AF=0.9901;AMR_AF=0.9597;AFR_AF=0.8222;EUR_AF=0.9483;SAS_AF=0.862;AA=C|||;VT=SNP
15	40595474	rs2305646	A	C	100	PASS	AC=292;AF=0.0583067;AN=5008;NS=2504;DP=19020;EAS_AF=0.1399;AMR_AF=0.0115;AFR_AF=0.0023;EUR_AF=0.0368;SAS_AF=0.1053;AA=A|||;VT=SNP;EX_TARGET
15	40595565	rs2305645	C	T	100	PASS	AC=1244;AF=0.248403;AN=5008;NS=2504;DP=21018;EAS_AF=0.1577;AMR_AF=0.2233;AFR_AF=0.2943;EUR_AF=0.341;SAS_AF=0.2025;AA=C|||;VT=SNP;EX_TARGET
15	40595627	rs1869901	G	A	100	PASS	AC=3184;AF=0.635783;AN=5008;NS=2504;DP=20258;EAS_AF=0.7728;AMR_AF=0.7248;AFR_AF=0.4947;EUR_AF=0.6004;SAS_AF=0.6585;AA=G|||;VT=SNP
15	40596561	rs4244575	C	G	100	PASS	AC=1782;AF=0.355831;AN=5008;NS=2504;DP=19466;EAS_AF=0.6835;AMR_AF=0.4712;AFR_AF=0.1316;EUR_AF=0.2207;SAS_AF=0.3783;AA=C|||;VT=SNP
15	40596568	rs2898991	G	A	100	PASS	AC=3207;AF=0.640375;AN=5008;NS=2504;DP=19447;EAS_AF=0.7629;AMR_AF=0.7291;AFR_AF=0.5129;EUR_AF=0.6074;SAS_AF=0.6575;AA=G|||;VT=SNP
15	40596844	rs3784397	C	T	100	PASS	AC=3207;AF=0.640375;AN=5008;NS=2504;DP=19644;EAS_AF=0.7629;AMR_AF=0.7291;AFR_AF=0.5129;EUR_AF=0.6074;SAS_AF=0.6575;AA=C|||;VT=SNP
15	40596866	rs3784398	C	T	100	PASS	AC=3209;AF=0.640775;AN=5008;NS=2504;DP=19321;EAS_AF=0.7629;AMR_AF=0.7291;AFR_AF=0.5129;EUR_AF=0.6083;SAS_AF=0.6585;AA=c|||;VT=SNP
15	40597229	rs4924450	G	A	100	PASS	AC=3630;AF=0.72484;AN=5008;NS=2504;DP=16126;EAS_AF=0.879;AMR_AF=0.5951;AFR_AF=0.7738;EUR_AF=0.7445;SAS_AF=0.5716;AA=A|||;VT=SNP
15	40597814	rs79446306	A	G	100	PASS	AC=19;AF=0.00379393;AN=5008;NS=2504;DP=17526;EAS_AF=0.0188;AMR_AF=0;AFR_AF=0;EUR_AF=0;SAS_AF=0;AA=A|||;VT=SNP
15	40598167	rs12439923	G	T	100	PASS	AC=144;AF=0.028754;AN=5008;NS=2504;DP=20512;EAS_AF=0.002;AMR_AF=0.1988;AFR_AF=0.0015;EUR_AF=0;SAS_AF=0.002;AA=G|||;VT=SNP
15	40598294	rs3784399	C	T	100	PASS	AC=815;AF=0.16274;AN=5008;NS=2504;DP=21391;EAS_AF=0.1637;AMR_AF=0.2061;AFR_AF=0.0129;EUR_AF=0.333;SAS_AF=0.1585;AA=C|||;VT=SNP
15	40598941	rs1123487	C	T	100	PASS	AC=1237;AF=0.247005;AN=5008;NS=2504;DP=19621;EAS_AF=0.1518;AMR_AF=0.2248;AFR_AF=0.2943;EUR_AF=0.339;SAS_AF=0.2025;AA=c|||;VT=SNP
15	40598964	rs72731496	T	C	100	PASS	AC=214;AF=0.0427316;AN=5008;NS=2504;DP=19911;EAS_AF=0.0069;AMR_AF=0.0274;AFR_AF=0.0015;EUR_AF=0.0507;SAS_AF=0.138;AA=t|||;VT=SNP
15	40599296	rs8023550	G	C	100	PASS	AC=1258;AF=0.251198;AN=5008;NS=2504;DP=18937;EAS_AF=0.1706;AMR_AF=0.2248;AFR_AF=0.2943;EUR_AF=0.34;SAS_AF=0.2035;AA=G|||;VT=SNP
15	40599730	rs3765064	C	T	100	PASS	AC=86;AF=0.0171725;AN=5008;NS=2504;DP=15101;EAS_AF=0.0575;AMR_AF=0.0058;AFR_AF=0.0159;EUR_AF=0.002;SAS_AF=0.001;AA=C|||;VT=SNP
15	40601090	rs76817914	G	T	100	PASS	AC=239;AF=0.0477236;AN=5008;NS=2504;DP=13548;EAS_AF=0.0069;AMR_AF=0.0331;AFR_AF=0.0129;EUR_AF=0.0567;SAS_AF=0.138;AA=G|||;VT=SNP
15	40601187	rs116977856	C	T	100	PASS	AC=51;AF=0.0101837;AN=5008;NS=2504;DP=17158;EAS_AF=0.0397;AMR_AF=0.0144;AFR_AF=0;EUR_AF=0;SAS_AF=0.001;AA=C|||;VT=SNP
15	40601629	rs77226541	G	C	100	PASS	AC=116;AF=0.0231629;AN=5008;NS=2504;DP=15524;EAS_AF=0.0635;AMR_AF=0.0058;AFR_AF=0.034;EUR_AF=0.002;SAS_AF=0.001;AA=C|||;VT=SNP
15	40602078	rs188101463	C	G	100	PASS	AC=89;AF=0.0177716;AN=5008;NS=2504;DP=18026;EAS_AF=0.0605;AMR_AF=0.0058;AFR_AF=0.0159;EUR_AF=0.002;SAS_AF=0.001;AA=C|||;VT=SNP
15	40602256	rs56135201	T	C	100	PASS	AC=810;AF=0.161741;AN=5008;NS=2504;DP=20979;EAS_AF=0.1369;AMR_AF=0.2061;AFR_AF=0.0129;EUR_AF=0.341;SAS_AF=0.1728;AA=T|||;VT=SNP
15	40603259	rs55917611	A	G	100	PASS	AC=1503;AF=0.30012;AN=5008;NS=2504;DP=20354;EAS_AF=0.1032;AMR_AF=0.33;AFR_AF=0.4508;EUR_AF=0.4662;SAS_AF=0.1074;AA=A|||;VT=SNP
15	40603641	rs4923862	G	C	100	PASS	AC=3110;AF=0.621006;AN=5008;NS=2504;DP=21819;EAS_AF=0.3383;AMR_AF=0.7767;AFR_AF=0.5726;EUR_AF=0.7584;SAS_AF=0.726;AA=C|||;VT=SNP
15	40603686	rs62017969	T	C	100	PASS	AC=340;AF=0.0678914;AN=5008;NS=2504;DP=21127;EAS_AF=0.1131;AMR_AF=0.0836;AFR_AF=0.003;EUR_AF=0.0716;SAS_AF=0.0941;AA=T|||;VT=SNP
15	40603739	rs113003846	A	G	100	PASS	AC=530;AF=0.105831;AN=5008;NS=2504;DP=19168;EAS_AF=0.0407;AMR_AF=0.0749;AFR_AF=0.146;EUR_AF=0.1054;SAS_AF=0.1411;AA=A|||;VT=SNP
15	40604048	rs11070263	C	A	100	PASS	AC=2028;AF=0.404952;AN=5008;NS=2504;DP=22994;EAS_AF=0.6855;AMR_AF=0.4769;AFR_AF=0.2935;EUR_AF=0.2028;SAS_AF=0.4233;AA=C|||;VT=SNP
15	40604777	rs2412509	A	T	100	PASS	AC=897;AF=0.179113;AN=5008;NS=2504;DP=21736;EAS_AF=0.2143;AMR_AF=0.1671;AFR_AF=0.1392;EUR_AF=0.1223;SAS_AF=0.2638;AA=A|||;VT=SNP
15	40604785	rs12441303	G	C	100	PASS	AC=864;AF=0.172524;AN=5008;NS=2504;DP=21642;EAS_AF=0.1825;AMR_AF=0.1787;AFR_AF=0.0651;EUR_AF=0.3211;SAS_AF=0.1503;AA=G|||;VT=SNP
15	40604862	rs28602975	G	T	100	PASS	AC=1184;AF=0.236422;AN=5008;NS=2504;DP=22665;EAS_AF=0.0288;AMR_AF=0.1888;AFR_AF=0.4145;EUR_AF=0.2793;SAS_AF=0.1994;AA=T|||;VT=SNP
15	40605497	rs4277318	A	G	100	PASS	AC=3693;AF=0.73742;AN=5008;NS=2504;DP=19601;EAS_AF=0.5248;AMR_AF=0.6095;AFR_AF=0.8601;EUR_AF=0.7922;SAS_AF=0.8252;AA=G|||;VT=SNP
15	40605642	rs28405635	A	G	100	PASS	AC=889;AF=0.177516;AN=5008;NS=2504;DP=16278;EAS_AF=0.1835;AMR_AF=0.1816;AFR_AF=0.0787;EUR_AF=0.3221;SAS_AF=0.1534;AA=A|||;VT=SNP
15	40606484	rs10163076	G	A	100	PASS	AC=608;AF=0.121406;AN=5008;NS=2504;DP=21564;EAS_AF=0.0992;AMR_AF=0.0663;AFR_AF=0.1384;EUR_AF=0.0726;SAS_AF=0.2106;AA=G|||;VT=SNP
15	40606868	rs4923863	A	G	100	PASS	AC=1034;AF=0.20647;AN=5008;NS=2504;DP=17535;EAS_AF=0.4752;AMR_AF=0.3141;AFR_AF=0.0681;EUR_AF=0.0994;SAS_AF=0.1503;AA=A|||;VT=SNP
15	40606918	rs10163093	C	T	100	PASS	AC=600;AF=0.119808;AN=5008;NS=2504;DP=17061;EAS_AF=0.0972;AMR_AF=0.0663;AFR_AF=0.1354;EUR_AF=0.0706;SAS_AF=0.2106;AA=C|||;VT=SNP
15	40607266	rs140510714	G	T	100	PASS	AC=137;AF=0.0273562;AN=5008;NS=2504;DP=18618;EAS_AF=0.0516;AMR_AF=0.0101;AFR_AF=0;EUR_AF=0.005;SAS_AF=0.0746;AA=G|||;VT=SNP
15	40607689	rs882829	C	G	100	PASS	AC=954;AF=0.190495;AN=5008;NS=2504;DP=21207;EAS_AF=0.4911;AMR_AF=0.3055;AFR_AF=0.0068;EUR_AF=0.0905;SAS_AF=0.1503;AA=C|||;VT=SNP
15	40608078	rs75611059	T	C	100	PASS	AC=740;AF=0.147764;AN=5008;NS=2504;DP=22685;EAS_AF=0.0288;AMR_AF=0.17;AFR_AF=0.0855;EUR_AF=0.2823;SAS_AF=0.2004;AA=T|||;VT=SNP
15	40608820	rs34513772	T	C	100	PASS	AC=1343;AF=0.268171;AN=5008;NS=2504;DP=19314;EAS_AF=0.127;AMR_AF=0.2378;AFR_AF=0.2201;EUR_AF=0.3539;SAS_AF=0.4121;AA=T|||;VT=SNP
15	40610633	rs11635059	T	C	100	PASS	AC=1343;AF=0.268171;AN=5008;NS=2504;DP=18884;EAS_AF=0.127;AMR_AF=0.2378;AFR_AF=0.2201;EUR_AF=0.3539;SAS_AF=0.4121;AA=T|||;VT=SNP
15	40611861	rs11070264	T	C	100	PASS	AC=1040;AF=0.207668;AN=5008;NS=2504;DP=22449;EAS_AF=0.4921;AMR_AF=0.3098;AFR_AF=0.0613;EUR_AF=0.0994;SAS_AF=0.1513;AA=T|||;VT=SNP
15	40612899	rs60037438	A	G	100	PASS	AC=936;AF=0.186901;AN=5008;NS=2504;DP=21887;EAS_AF=0.1974;AMR_AF=0.1686;AFR_AF=0.1868;EUR_AF=0.1173;SAS_AF=0.2607;AA=A|||;VT=SNP
15	40613242	rs68063243	G	A	100	PASS	AC=1340;AF=0.267572;AN=5008;NS=2504;DP=18921;EAS_AF=0.126;AMR_AF=0.2378;AFR_AF=0.2171;EUR_AF=0.3519;SAS_AF=0.4162;AA=G|||;VT=SNP
15	40614200	rs2118961	A	G	100	PASS	AC=913;AF=0.182308;AN=5008;NS=2504;DP=17270;EAS_AF=0.4921;AMR_AF=0.3012;AFR_AF=0.0045;EUR_AF=0.0746;SAS_AF=0.1299;AA=A|||;VT=SNP
15	40614546	rs934937	C	T	100	PASS	AC=1948;AF=0.388978;AN=5008;NS=2504;DP=15888;EAS_AF=0.5813;AMR_AF=0.487;AFR_AF=0.2239;EUR_AF=0.3807;SAS_AF=0.3528;AA=C|||;VT=SNP
15	40615671	rs7171143	T	C	100	PASS	AC=3401;AF=0.679113;AN=5008;NS=2504;DP=10056;EAS_AF=0.8214;AMR_AF=0.7291;AFR_AF=0.5877;EUR_AF=0.6024;SAS_AF=0.6994;AA=C|||;VT=SNP
15	40615872	rs12907887	G	C	100	PASS	AC=952;AF=0.190096;AN=5008;NS=2504;DP=5024;EAS_AF=0.2351;AMR_AF=0.1484;AFR_AF=0.1377;EUR_AF=0.1133;SAS_AF=0.3231;AA=G|||;VT=SNP
15	40616742	rs3743140	G	A	100	PASS	AC=954;AF=0.190495;AN=5008;NS=2504;DP=8341;EAS_AF=0.2381;AMR_AF=0.1484;AFR_AF=0.1377;EUR_AF=0.1123;SAS_AF=0.3231;AA=G|||;VT=SNP
15	40616986	rs2289334	T	C	100	PASS	AC=1178;AF=0.235224;AN=5008;NS=2504;DP=10413;EAS_AF=0.5526;AMR_AF=0.3156;AFR_AF=0.1157;EUR_AF=0.0994;SAS_AF=0.1524;AA=T|||;VT=SNP
15	40617209	rs2289333	C	T	100	PASS	AC=1021;AF=0.203874;AN=5008;NS=2504;DP=17079;EAS_AF=0.5536;AMR_AF=0.3084;AFR_AF=0.0068;EUR_AF=0.0895;SAS_AF=0.1534;AA=C|||;VT=SNP
15	40617414	rs961090	T	C	100	PASS	AC=2227;AF=0.444688;AN=5008;NS=2504;DP=20019;EAS_AF=0.8006;AMR_AF=0.4683;AFR_AF=0.3162;EUR_AF=0.2107;SAS_AF=0.4755;AA=T|||;VT=SNP
15	40618552	rs146020554	A	G	100	PASS	AC=67;AF=0.0133786;AN=5008;NS=2504;DP=19490;EAS_AF=0.0625;AMR_AF=0.0029;AFR_AF=0;EUR_AF=0;SAS_AF=0.002;AA=A|||;VT=SNP
15	40618613	rs12081	G	C	100	PASS	AC=1106;AF=0.220847;AN=5008;NS=2504;DP=18208;EAS_AF=0.5536;AMR_AF=0.3141;AFR_AF=0.0605;EUR_AF=0.0994;SAS_AF=0.1534;AA=G|||;VT=SNP
15	40619587	rs2004251	A	G	100	PASS	AC=3679;AF=0.734625;AN=5008;NS=2504;DP=18998;EAS_AF=0.8482;AMR_AF=0.7392;AFR_AF=0.7731;EUR_AF=0.6024;SAS_AF=0.6984;AA=G|||;VT=SNP
15	40619724	rs67839313	T	C	100	PASS	AC=1095;AF=0.21865;AN=5008;NS=2504;DP=18553;EAS_AF=0.248;AMR_AF=0.1585;AFR_AF=0.2307;EUR_AF=0.1143;SAS_AF=0.3221;AA=C|||;VT=SNP
15	40619743	rs1077476	T	G	100	PASS	AC=1282;AF=0.25599;AN=5008;NS=2504;DP=18793;EAS_AF=0.5714;AMR_AF=0.3199;AFR_AF=0.177;EUR_AF=0.0994;SAS_AF=0.1534;AA=T|||;VT=SNP
15	40619923	rs141514566	G	C	100	PASS	AC=47;AF=0.00938498;AN=5008;NS=2504;DP=17187;EAS_AF=0.0466;AMR_AF=0;AFR_AF=0;EUR_AF=0;SAS_AF=0;AA=G|||;VT=SNP
15	40620135	rs7173747	C	T	100	PASS	AC=1564;AF=0.3123;AN=5008;NS=2504;DP=19214;EAS_AF=0.5526;AMR_AF=0.3372;AFR_AF=0.3949;EUR_AF=0.1004;SAS_AF=0.1534;AA=C|||;VT=SNP
15	40620560	rs11856877	A	G	100	PASS	AC=969;AF=0.19349;AN=5008;NS=2504;DP=22697;EAS_AF=0.247;AMR_AF=0.1527;AFR_AF=0.1384;EUR_AF=0.1153;SAS_AF=0.3221;AA=A|||;VT=SNP
15	40621701	rs2412511	G	A	100	PASS	AC=4241;AF=0.846845;AN=5008;NS=2504;DP=20886;EAS_AF=0.879;AMR_AF=0.8228;AFR_AF=0.9629;EUR_AF=0.6779;SAS_AF=0.8476;AA=A|||;VT=SNP
15	40621815	rs187432425	A	G	100	PASS	AC=32;AF=0.00638978;AN=5008;NS=2504;DP=18797;EAS_AF=0.0317;AMR_AF=0;AFR_AF=0;EUR_AF=0;SAS_AF=0;AA=A|||;VT=SNP
15	40622182	rs62017973	C	T	100	PASS	AC=529;AF=0.105631;AN=5008;NS=2504;DP=19745;EAS_AF=0.0397;AMR_AF=0.0807;AFR_AF=0.1589;EUR_AF=0.0755;SAS_AF=0.1503;AA=C|||;VT=SNP
15	40622374	rs4143838	T	C	100	PASS	AC=425;AF=0.0848642;AN=5008;NS=2504;DP=20752;EAS_AF=0.1399;AMR_AF=0.085;AFR_AF=0.0598;EUR_AF=0.0417;SAS_AF=0.1063;AA=T|||;VT=SNP
15	40622721	rs116844737	A	G	100	PASS	AC=42;AF=0.00838658;AN=5008;NS=2504;DP=20827;EAS_AF=0.0367;AMR_AF=0.0014;AFR_AF=0;EUR_AF=0;SAS_AF=0.0041;AA=A|||;VT=SNP
15	40622941	rs2118960	A	G	100	PASS	AC=3877;AF=0.774161;AN=5008;NS=2504;DP=22378;EAS_AF=0.8889;AMR_AF=0.745;AFR_AF=0.8124;EUR_AF=0.6133;SAS_AF=0.7904;AA=A|||;VT=SNP
15	40622977	rs2118959	T	C	100	PASS	AC=1464;AF=0.292332;AN=5008;NS=2504;DP=22135;EAS_AF=0.0863;AMR_AF=0.2003;AFR_AF=0.5015;EUR_AF=0.2913;SAS_AF=0.2883;AA=C|||;VT=SNP
15	40623057	rs75750921	G	A	100	PASS	AC=228;AF=0.0455272;AN=5008;NS=2504;DP=20113;EAS_AF=0.0585;AMR_AF=0.0072;AFR_AF=0.0477;EUR_AF=0.0099;SAS_AF=0.093;AA=G|||;VT=SNP
15	40623586	rs7164747	G	A	100	PASS	AC=1031;AF=0.205871;AN=5008;NS=2504;DP=12206;EAS_AF=0.5526;AMR_AF=0.3098;AFR_AF=0.0136;EUR_AF=0.0905;SAS_AF=0.1534;AA=G|||;VT=SNP
15	40623593	rs7164564	C	T	100	PASS	AC=1440;AF=0.28754;AN=5008;NS=2504;DP=13086;EAS_AF=0.5516;AMR_AF=0.3271;AFR_AF=0.3071;EUR_AF=0.1004;SAS_AF=0.1534;AA=C|||;VT=SNP
15	40623643	rs74599224	T	C	100	PASS	AC=229;AF=0.0457268;AN=5008;NS=2504;DP=17559;EAS_AF=0.0585;AMR_AF=0.0072;AFR_AF=0.0484;EUR_AF=0.0099;SAS_AF=0.093;AA=T|||;VT=SNP
15	40623824	rs1129264	A	G	100	PASS	AC=3146;AF=0.628195;AN=5008;NS=2504;DP=18737;EAS_AF=0.8611;AMR_AF=0.5764;AFR_AF=0.7269;EUR_AF=0.333;SAS_AF=0.5951;AA=G|||;VT=SNP
15	40624055	rs75173345	A	G	100	PASS	AC=11;AF=0.00219649;AN=5008;NS=2504;DP=20029;EAS_AF=0.0099;AMR_AF=0;AFR_AF=0;EUR_AF=0;SAS_AF=0.001;AA=A|||;VT=SNP
15	40624128	rs11630891	G	A	100	PASS	AC=731;AF=0.145966;AN=5008;NS=2504;DP=20453;EAS_AF=0.0278;AMR_AF=0.1686;AFR_AF=0.0855;EUR_AF=0.2803;SAS_AF=0.1953;AA=G|||;VT=SNP
15	40624891	rs76744745	C	G	100	PASS	AC=127;AF=0.0253594;AN=5008;NS=2504;DP=20616;EAS_AF=0.0873;AMR_AF=0.0519;AFR_AF=0;EUR_AF=0;SAS_AF=0.0031;AA=C|||;VT=SNP
15	40625206	rs72731500	C	A	100	PASS	AC=735;AF=0.146765;AN=5008;NS=2504;DP=18104;EAS_AF=0.0278;AMR_AF=0.1686;AFR_AF=0.0855;EUR_AF=0.2803;SAS_AF=0.1994;AA=C|||;VT=SNP
15	40625959	rs114599331	C	T	100	PASS	AC=208;AF=0.0415335;AN=5008;NS=2504;DP=16568;EAS_AF=0.0397;AMR_AF=0.0058;AFR_AF=0.0401;EUR_AF=0.0099;SAS_AF=0.1033;AA=C|||;VT=SNP
15	40626864	rs191414971	T	C	100	PASS	AC=125;AF=0.0249601;AN=5008;NS=2504;DP=18442;EAS_AF=0.0228;AMR_AF=0.0029;AFR_AF=0;EUR_AF=0.0099;SAS_AF=0.092;AA=T|||;VT=SNP
15	40626868	rs115267228	G	A	100	PASS	AC=484;AF=0.0966454;AN=5008;NS=2504;DP=18240;EAS_AF=0.0962;AMR_AF=0.062;AFR_AF=0.053;EUR_AF=0.0706;SAS_AF=0.2076;AA=A|||;VT=SNP
15	40627845	rs55641696	G	A	100	PASS	AC=733;AF=0.146366;AN=5008;NS=2504;DP=17103;EAS_AF=0.0278;AMR_AF=0.1686;AFR_AF=0.0855;EUR_AF=0.2803;SAS_AF=0.1973;AA=G|||;VT=SNP;EX_TARGET
15	40628543	rs62017974	C	T	100	PASS	AC=727;AF=0.145168;AN=5008;NS=2504;DP=18530;EAS_AF=0.0278;AMR_AF=0.1686;AFR_AF=0.0855;EUR_AF=0.2813;SAS_AF=0.1902;AA=C|||;VT=SNP
15	40629317	rs748245	T	A	100	PASS	AC=3663;AF=0.73143;AN=5008;NS=2504;DP=15434;EAS_AF=0.4236;AMR_AF=0.6398;AFR_AF=0.8427;EUR_AF=0.8628;SAS_AF=0.8282;AA=A|||;VT=SNP
15	40630913	rs72733403	C	T	100	PASS	AC=790;AF=0.157748;AN=5008;NS=2504;DP=20216;EAS_AF=0.0407;AMR_AF=0.1772;AFR_AF=0.0983;EUR_AF=0.2853;SAS_AF=0.2137;AA=C|||;VT=SNP;EX_TARGET
15	40631943	rs11634644	C	T	100	PASS	AC=787;AF=0.157149;AN=5008;NS=2504;DP=16535;EAS_AF=0.0417;AMR_AF=0.1758;AFR_AF=0.0968;EUR_AF=0.2843;SAS_AF=0.2137;AA=C|||;VT=SNP
15	40632302	rs12440659	G	C	100	PASS	AC=3935;AF=0.785743;AN=5008;NS=2504;DP=18379;EAS_AF=0.8452;AMR_AF=0.8184;AFR_AF=0.8192;EUR_AF=0.6819;SAS_AF=0.7628;AA=C|||;VT=SNP
15	40632368	rs58452154	T	G	100	PASS	AC=522;AF=0.104233;AN=5008;NS=2504;DP=8890;EAS_AF=0.1171;AMR_AF=0.0908;AFR_AF=0.1551;EUR_AF=0.0557;SAS_AF=0.0818;AA=G|||;VT=SNP
15	40632598	rs73397306	G	T	100	PASS	AC=392;AF=0.0782748;AN=5008;NS=2504;DP=17331;EAS_AF=0.1111;AMR_AF=0.0879;AFR_AF=0.0749;EUR_AF=0.0557;SAS_AF=0.0654;AA=G|||;VT=SNP
15	40632648	rs77582559	C	T	100	PASS	AC=408;AF=0.0814696;AN=5008;NS=2504;DP=15389;EAS_AF=0.1111;AMR_AF=0.0879;AFR_AF=0.0749;EUR_AF=0.0557;SAS_AF=0.0818;AA=C|||;VT=SNP
15	40633138	rs4924455	A	T	100	PASS	AC=1053;AF=0.210264;AN=5008;NS=2504;DP=15062;EAS_AF=0.5833;AMR_AF=0.3098;AFR_AF=0.0045;EUR_AF=0.0915;SAS_AF=0.1554;AA=A|||;VT=SNP;EX_TARGET
15	40633301	rs34567466	A	C	100	PASS	AC=583;AF=0.116414;AN=5008;NS=2504;DP=14732;EAS_AF=0.1081;AMR_AF=0.0677;AFR_AF=0.1014;EUR_AF=0.0726;SAS_AF=0.2249;AA=A|||;VT=SNP
15	40634236	rs11070265	A	G	100	PASS	AC=1192;AF=0.238019;AN=5008;NS=2504;DP=15010;EAS_AF=0.1528;AMR_AF=0.2622;AFR_AF=0.171;EUR_AF=0.336;SAS_AF=0.2986;AA=A|||;VT=SNP
15	40634717	rs4923864	G	A	100	PASS	AC=1049;AF=0.209465;AN=5008;NS=2504;DP=20554;EAS_AF=0.5843;AMR_AF=0.3012;AFR_AF=0.0045;EUR_AF=0.0924;SAS_AF=0.1554;AA=T|||;VT=SNP
15	40634831	rs2118958	C	T	100	PASS	AC=776;AF=0.154952;AN=5008;NS=2504;DP=23196;EAS_AF=0.1012;AMR_AF=0.147;AFR_AF=0.1089;EUR_AF=0.1859;SAS_AF=0.2464;AA=C|||;VT=SNP
15	40635086	rs142587703	G	A	100	PASS	AC=27;AF=0.00539137;AN=5008;NS=2504;DP=23530;EAS_AF=0.0248;AMR_AF=0;AFR_AF=0;EUR_AF=0;SAS_AF=0.002;AA=G|||;VT=SNP
15	40635098	rs117409793	A	C	100	PASS	AC=189;AF=0.0377396;AN=5008;NS=2504;DP=23682;EAS_AF=0.0367;AMR_AF=0.2161;AFR_AF=0.0015;EUR_AF=0;SAS_AF=0;AA=A|||;VT=SNP
15	40635177	rs934935	G	A	100	PASS	AC=3766;AF=0.751997;AN=5008;NS=2504;DP=22477;EAS_AF=0.8978;AMR_AF=0.7478;AFR_AF=0.6967;EUR_AF=0.6382;SAS_AF=0.7965;AA=A|||;VT=SNP
15	40635504	rs2018127	T	C	100	PASS	AC=200;AF=0.0399361;AN=5008;NS=2504;DP=17180;EAS_AF=0.0456;AMR_AF=0.0043;AFR_AF=0.0363;EUR_AF=0.0089;SAS_AF=0.0961;AA=T|||;VT=SNP
15	40635655	rs74793470	C	T	100	PASS	AC=535;AF=0.106829;AN=5008;NS=2504;DP=15159;EAS_AF=0.0952;AMR_AF=0.0692;AFR_AF=0.0726;EUR_AF=0.0865;SAS_AF=0.2127;AA=C|||;VT=SNP
15	40636418	rs746673	G	A	100	PASS	AC=1817;AF=0.362819;AN=5008;NS=2504;DP=20921;EAS_AF=0.622;AMR_AF=0.3501;AFR_AF=0.4236;EUR_AF=0.1382;SAS_AF=0.2536;AA=G|||;VT=SNP
15	40636420	rs75444270	G	C	100	PASS	AC=379;AF=0.0756789;AN=5008;NS=2504;DP=20893;EAS_AF=0.0476;AMR_AF=0.0144;AFR_AF=0.1573;EUR_AF=0.0189;SAS_AF=0.0961;AA=G|||;VT=SNP
15	40636798	rs34766487	C	T	100	PASS	AC=3210;AF=0.640974;AN=5008;NS=2504;DP=18449;EAS_AF=0.7688;AMR_AF=0.6671;AFR_AF=0.5635;EUR_AF=0.5934;SAS_AF=0.6442;AA=C|||;VT=SNP
15	40636844	rs34762477	G	A	100	PASS	AC=3139;AF=0.626797;AN=5008;NS=2504;DP=17303;EAS_AF=0.7718;AMR_AF=0.6095;AFR_AF=0.528;EUR_AF=0.5358;SAS_AF=0.7168;AA=G|||;VT=SNP
15	40636957	rs17670483	T	C	100	PASS	AC=773;AF=0.154353;AN=5008;NS=2504;DP=18007;EAS_AF=0.0456;AMR_AF=0.1787;AFR_AF=0.087;EUR_AF=0.2753;SAS_AF=0.2157;AA=T|||;VT=SNP
15	40637522	rs16970617	C	T	100	PASS	AC=369;AF=0.0736821;AN=5008;NS=2504;DP=18267;EAS_AF=0.1012;AMR_AF=0.1153;AFR_AF=0.0484;EUR_AF=0.0716;SAS_AF=0.0521;AA=C|||;VT=SNP
15	40637622	rs1898885	A	C	100	PASS	AC=2328;AF=0.464856;AN=5008;NS=2504;DP=16589;EAS_AF=0.6776;AMR_AF=0.4539;AFR_AF=0.4902;EUR_AF=0.3688;SAS_AF=0.318;AA=A|||;VT=SNP
15	40637725	rs73397311	T	G	100	PASS	AC=332;AF=0.0662939;AN=5008;NS=2504;DP=18995;EAS_AF=0.0496;AMR_AF=0.0144;AFR_AF=0.1664;EUR_AF=0.0169;SAS_AF=0.0358;AA=T|||;VT=SNP
15	40638477	rs8040419	A	G	100	PASS	AC=156;AF=0.0311502;AN=5008;NS=2504;DP=20642;EAS_AF=0.0476;AMR_AF=0.0058;AFR_AF=0.0484;EUR_AF=0.007;SAS_AF=0.0337;AA=A|||;VT=SNP
15	40639570	rs4375633	A	G	100	PASS	AC=4370;AF=0.872604;AN=5008;NS=2504;DP=17888;EAS_AF=0.9534;AMR_AF=0.8746;AFR_AF=0.795;EUR_AF=0.837;SAS_AF=0.9294;AA=G|||;VT=SNP
15	40639820	rs4924456	G	C	100	PASS	AC=2530;AF=0.505192;AN=5008;NS=2504;DP=17326;EAS_AF=0.754;AMR_AF=0.5764;AFR_AF=0.2602;EUR_AF=0.5606;SAS_AF=0.4724;AA=G|||;VT=SNP
15	40639996	rs74013060	T	C	100	PASS	AC=851;AF=0.169928;AN=5008;NS=2504;DP=17248;EAS_AF=0.1171;AMR_AF=0.085;AFR_AF=0.2194;EUR_AF=0.0924;SAS_AF=0.2975;AA=T|||;VT=SNP
15	40640451	rs56936932	A	G	100	PASS	AC=993;AF=0.198283;AN=5008;NS=2504;DP=15638;EAS_AF=0.5685;AMR_AF=0.2911;AFR_AF=0.0219;EUR_AF=0.0477;SAS_AF=0.1442;AA=A|||;VT=SNP
15	40640593	rs4306473	C	T	100	PASS	AC=457;AF=0.091254;AN=5008;NS=2504;DP=17727;EAS_AF=0.1607;AMR_AF=0.072;AFR_AF=0.0038;EUR_AF=0.0765;SAS_AF=0.1667;AA=C|||;VT=SNP
15	40640632	rs4605132	T	C	100	PASS	AC=2825;AF=0.564097;AN=5008;NS=2504;DP=16697;EAS_AF=0.7768;AMR_AF=0.585;AFR_AF=0.4856;EUR_AF=0.4801;SAS_AF=0.5225;AA=T|||;VT=SNP
15	40641305	rs35081132	G	T	100	PASS	AC=454;AF=0.090655;AN=5008;NS=2504;DP=20156;EAS_AF=0.0774;AMR_AF=0.0648;AFR_AF=0.0023;EUR_AF=0.0805;SAS_AF=0.2526;AA=G|||;VT=SNP
15	40641447	rs1898884	T	C	100	PASS	AC=2277;AF=0.454673;AN=5008;NS=2504;DP=19400;EAS_AF=0.7014;AMR_AF=0.4063;AFR_AF=0.5182;EUR_AF=0.2078;SAS_AF=0.4029;AA=T|||;VT=SNP
15	40642368	rs144358590	G	C	100	PASS	AC=18;AF=0.00359425;AN=5008;NS=2504;DP=16550;EAS_AF=0.0179;AMR_AF=0;AFR_AF=0;EUR_AF=0;SAS_AF=0;AA=g|||;VT=SNP
15	40642854	rs8034177	G	A	100	PASS	AC=3608;AF=0.720447;AN=5008;NS=2504;DP=20679;EAS_AF=0.8135;AMR_AF=0.7421;AFR_AF=0.6543;EUR_AF=0.6292;SAS_AF=0.7924;AA=A|||;VT=SNP
15	40642877	rs16970633	G	T	100	PASS	AC=873;AF=0.174321;AN=5008;NS=2504;DP=20767;EAS_AF=0.119;AMR_AF=0.0865;AFR_AF=0.3268;EUR_AF=0.1441;SAS_AF=0.1186;AA=G|||;VT=SNP
15	40643379	rs7174448	C	T	100	PASS	AC=477;AF=0.0952476;AN=5008;NS=2504;DP=20384;EAS_AF=0.0913;AMR_AF=0.0663;AFR_AF=0.0083;EUR_AF=0.0805;SAS_AF=0.2526;AA=T|||;VT=SNP
15	40643704	rs76315331	C	G	100	PASS	AC=168;AF=0.0335463;AN=5008;NS=2504;DP=19723;EAS_AF=0.0208;AMR_AF=0.0807;AFR_AF=0.003;EUR_AF=0.0676;SAS_AF=0.0194;AA=C|||;VT=SNP
15	40643706	rs4244577	A	G	100	PASS	AC=1388;AF=0.277157;AN=5008;NS=2504;DP=19693;EAS_AF=0.5645;AMR_AF=0.3285;AFR_AF=0.1808;EUR_AF=0.0855;SAS_AF=0.272;AA=A|||;VT=SNP
15	40643734	rs17670745	G	A	100	PASS	AC=640;AF=0.127796;AN=5008;NS=2504;DP=19498;EAS_AF=0.0228;AMR_AF=0.1772;AFR_AF=0.0877;EUR_AF=0.2495;SAS_AF=0.1299;AA=G|||;VT=SNP
15	40644246	rs35777573	T	A	100	PASS	AC=483;AF=0.0964457;AN=5008;NS=2504;DP=15949;EAS_AF=0.131;AMR_AF=0.0663;AFR_AF=0.0295;EUR_AF=0.1461;SAS_AF=0.1217;AA=t|||;VT=SNP
15	40644776	rs11070266	C	A	100	PASS	AC=635;AF=0.126797;AN=5008;NS=2504;DP=18773;EAS_AF=0.0228;AMR_AF=0.1772;AFR_AF=0.0809;EUR_AF=0.2515;SAS_AF=0.1319;AA=C|||;VT=SNP
15	40645098	rs7164581	G	C	100	PASS	AC=700;AF=0.139776;AN=5008;NS=2504;DP=20968;EAS_AF=0.121;AMR_AF=0.0764;AFR_AF=0.1974;EUR_AF=0.1471;SAS_AF=0.1186;AA=G|||;VT=SNP
15	40645133	rs7164606	G	A	100	PASS	AC=880;AF=0.175719;AN=5008;NS=2504;DP=19707;EAS_AF=0.121;AMR_AF=0.0879;AFR_AF=0.3268;EUR_AF=0.1471;SAS_AF=0.1196;AA=G|||;VT=SNP
15	40645677	rs56334337	A	G	100	PASS	AC=165;AF=0.0329473;AN=5008;NS=2504;DP=21856;EAS_AF=0.0198;AMR_AF=0.0807;AFR_AF=0.003;EUR_AF=0.0666;SAS_AF=0.0184;AA=-|||;VT=SNP
15	40645893	rs56190115	G	A	100	PASS	AC=165;AF=0.0329473;AN=5008;NS=2504;DP=20596;EAS_AF=0.0198;AMR_AF=0.0807;AFR_AF=0.003;EUR_AF=0.0666;SAS_AF=0.0184;AA=G|||;VT=SNP
15	40646162	rs62017979	G	A	100	PASS	AC=641;AF=0.127995;AN=5008;NS=2504;DP=20526;EAS_AF=0.0228;AMR_AF=0.1772;AFR_AF=0.0847;EUR_AF=0.2515;SAS_AF=0.1329;AA=G|||;VT=SNP
15	40646319	rs77050929	G	A	100	PASS	AC=165;AF=0.0329473;AN=5008;NS=2504;DP=21681;EAS_AF=0.0198;AMR_AF=0.0807;AFR_AF=0.003;EUR_AF=0.0666;SAS_AF=0.0184;AA=G|||;VT=SNP
15	40648412	rs143235232	C	T	100	PASS	AC=152;AF=0.0303514;AN=5008;NS=2504;DP=11546;EAS_AF=0.1508;AMR_AF=0;AFR_AF=0;EUR_AF=0;SAS_AF=0;AA=c|||;VT=SNP
15	40648610	rs62017981	C	T	100	PASS	AC=625;AF=0.1248;AN=5008;NS=2504;DP=18443;EAS_AF=0.0218;AMR_AF=0.147;AFR_AF=0.121;EUR_AF=0.2187;SAS_AF=0.1237;AA=C|||;VT=SNP
15	40649590	rs4575496	T	C	100	PASS	AC=1181;AF=0.235823;AN=5008;NS=2504;DP=16570;EAS_AF=0.0169;AMR_AF=0.245;AFR_AF=0.3691;EUR_AF=0.2674;SAS_AF=0.2423;AA=T|||;VT=SNP
15	40649609	rs71472433	A	C	100	PASS	AC=745;AF=0.148762;AN=5008;NS=2504;DP=15878;EAS_AF=0.1448;AMR_AF=0.0807;AFR_AF=0.2247;EUR_AF=0.1471;SAS_AF=0.1002;AA=A|||;VT=SNP
15	40649700	rs8033303	C	T	100	PASS	AC=201;AF=0.0401358;AN=5008;NS=2504;DP=14381;EAS_AF=0.0208;AMR_AF=0.1037;AFR_AF=0.003;EUR_AF=0.0835;SAS_AF=0.0204;AA=C|||;VT=SNP
15	40649863	rs76277863	A	G	100	PASS	AC=218;AF=0.0435304;AN=5008;NS=2504;DP=16955;EAS_AF=0.0179;AMR_AF=0.1066;AFR_AF=0.0038;EUR_AF=0.0974;SAS_AF=0.0235;AA=A|||;VT=SNP
15	40650402	rs56221586	C	G	100	PASS	AC=724;AF=0.144569;AN=5008;NS=2504;DP=7907;EAS_AF=0.1419;AMR_AF=0.0821;AFR_AF=0.205;EUR_AF=0.1531;SAS_AF=0.1012;AA=c|||;VT=SNP
15	40651273	rs11632012	T	G	100	PASS	AC=3618;AF=0.722444;AN=5008;NS=2504;DP=19393;EAS_AF=0.8284;AMR_AF=0.7378;AFR_AF=0.6581;EUR_AF=0.6312;SAS_AF=0.7832;AA=g|||;VT=SNP
15	40651838	rs1007177	A	G	100	PASS	AC=3618;AF=0.722444;AN=5008;NS=2504;DP=18951;EAS_AF=0.8294;AMR_AF=0.7378;AFR_AF=0.6573;EUR_AF=0.6312;SAS_AF=0.7832;AA=G|||;VT=SNP
15	40653103	rs61654142	G	A	100	PASS	AC=665;AF=0.132788;AN=5008;NS=2504;DP=19472;EAS_AF=0.0188;AMR_AF=0.1499;AFR_AF=0.1619;EUR_AF=0.2127;SAS_AF=0.1166;AA=G|||;VT=SNP
15	40653435	rs4924457	G	A	100	PASS	AC=3649;AF=0.728634;AN=5008;NS=2504;DP=21064;EAS_AF=0.8214;AMR_AF=0.745;AFR_AF=0.6831;EUR_AF=0.6312;SAS_AF=0.7832;AA=A|||;VT=SNP
15	40653819	rs11070267	A	G	100	PASS	AC=3649;AF=0.728634;AN=5008;NS=2504;DP=22247;EAS_AF=0.8274;AMR_AF=0.7435;AFR_AF=0.6808;EUR_AF=0.6292;SAS_AF=0.7832;AA=G|||;VT=SNP
15	40654038	rs7165012	A	G	100	PASS	AC=3428;AF=0.684505;AN=5008;NS=2504;DP=18992;EAS_AF=0.8095;AMR_AF=0.6398;AFR_AF=0.6725;EUR_AF=0.5328;SAS_AF=0.7597;AA=G|||;VT=SNP
15	40654066	rs8026523	G	T	100	PASS	AC=214;AF=0.0427316;AN=5008;NS=2504;DP=19070;EAS_AF=0.0179;AMR_AF=0.1023;AFR_AF=0.0038;EUR_AF=0.0964;SAS_AF=0.0235;AA=G|||;VT=SNP
15	40654067	rs8027487	T	A	100	PASS	AC=214;AF=0.0427316;AN=5008;NS=2504;DP=19109;EAS_AF=0.0179;AMR_AF=0.1023;AFR_AF=0.0038;EUR_AF=0.0964;SAS_AF=0.0235;AA=T|||;VT=SNP
15	40654217	rs7165541	C	T	100	PASS	AC=1180;AF=0.235623;AN=5008;NS=2504;DP=20755;EAS_AF=0.5308;AMR_AF=0.3156;AFR_AF=0.0598;EUR_AF=0.0895;SAS_AF=0.2628;AA=C|||;VT=SNP
15	40654846	rs151069715	A	G	100	PASS	AC=21;AF=0.00419329;AN=5008;NS=2504;DP=19979;EAS_AF=0.0208;AMR_AF=0;AFR_AF=0;EUR_AF=0;SAS_AF=0;AA=A|||;VT=SNP
15	40655368	rs62017984	C	T	100	PASS	AC=672;AF=0.134185;AN=5008;NS=2504;DP=13578;EAS_AF=0.0188;AMR_AF=0.1484;AFR_AF=0.1679;EUR_AF=0.2117;SAS_AF=0.1176;AA=C|||;VT=SNP
15	40655444	rs12913300	C	T	100	PASS	AC=751;AF=0.14996;AN=5008;NS=2504;DP=12423;EAS_AF=0.1349;AMR_AF=0.0908;AFR_AF=0.2247;EUR_AF=0.1551;SAS_AF=0.1012;AA=C|||;VT=SNP
15	40655469	rs62017985	C	T	100	PASS	AC=574;AF=0.114617;AN=5008;NS=2504;DP=11369;EAS_AF=0.0188;AMR_AF=0.1427;AFR_AF=0.0968;EUR_AF=0.2117;SAS_AF=0.1176;AA=C|||;VT=SNP
15	40655500	rs8037207	G	A	100	PASS	AC=218;AF=0.0435304;AN=5008;NS=2504;DP=11049;EAS_AF=0.0179;AMR_AF=0.1052;AFR_AF=0.0045;EUR_AF=0.0974;SAS_AF=0.0235;AA=G|||;VT=SNP
15	40655845	rs1898883	C	G	100	PASS	AC=3636;AF=0.726038;AN=5008;NS=2504;DP=16518;EAS_AF=0.8274;AMR_AF=0.7435;AFR_AF=0.6717;EUR_AF=0.6292;SAS_AF=0.7822;AA=G|||;VT=SNP;EX_TARGET
15	40655873	rs1898882	G	C	100	PASS	AC=3073;AF=0.613618;AN=5008;NS=2504;DP=15855;EAS_AF=0.8085;AMR_AF=0.5994;AFR_AF=0.5825;EUR_AF=0.4185;SAS_AF=0.6656;AA=G|||;VT=SNP;EX_TARGET
15	40656141	rs12443160	T	C	100	PASS	AC=1245;AF=0.248602;AN=5008;NS=2504;DP=14594;EAS_AF=0.5337;AMR_AF=0.3213;AFR_AF=0.1036;EUR_AF=0.0895;SAS_AF=0.2628;AA=T|||;VT=SNP;EX_TARGET
15	40658970	rs1992272	T	C	100	PASS	AC=3649;AF=0.728634;AN=5008;NS=2504;DP=19446;EAS_AF=0.8234;AMR_AF=0.7435;AFR_AF=0.6831;EUR_AF=0.6302;SAS_AF=0.7832;AA=C|||;VT=SNP
15	40659476	rs35043215	G	A	100	PASS	AC=510;AF=0.101837;AN=5008;NS=2504;DP=21327;EAS_AF=0.1171;AMR_AF=0.0605;AFR_AF=0.0023;EUR_AF=0.0755;SAS_AF=0.2771;AA=G|||;VT=SNP;EX_TARGET
15	40660192	rs8040755	C	T	100	PASS	AC=218;AF=0.0435304;AN=5008;NS=2504;DP=10666;EAS_AF=0.0179;AMR_AF=0.1066;AFR_AF=0.0038;EUR_AF=0.0984;SAS_AF=0.0225;AA=C|||;VT=SNP;EX_TARGET
15	40660515	rs35565646	G	A	100	PASS	AC=814;AF=0.16254;AN=5008;NS=2504;DP=9648;EAS_AF=0.1349;AMR_AF=0.0951;AFR_AF=0.2738;EUR_AF=0.1531;SAS_AF=0.0982;AA=G|||;VT=SNP;EX_TARGET
15	40660566	rs72733420	G	A	100	PASS	AC=543;AF=0.108427;AN=5008;NS=2504;DP=11032;EAS_AF=0.0188;AMR_AF=0.1354;AFR_AF=0.087;EUR_AF=0.1968;SAS_AF=0.1196;AA=G|||;VT=SNP;EX_TARGET
15	40661746	rs2412512	G	A	100	PASS	AC=172;AF=0.034345;AN=5008;NS=2504;DP=19524;EAS_AF=0.0179;AMR_AF=0.2161;AFR_AF=0.0023;EUR_AF=0.001;SAS_AF=0;AA=G|||;VT=SNP;EX_TARGET
15	40662052	rs3743142	C	T	100	PASS	AC=65;AF=0.0129792;AN=5008;NS=2504;DP=17703;EAS_AF=0.0327;AMR_AF=0.0115;AFR_AF=0;EUR_AF=0.001;SAS_AF=0.0235;AA=C|||;VT=SNP;EX_TARGET
15	40662501	rs4514650	G	A	100	PASS	AC=1260;AF=0.251597;AN=5008;NS=2504;DP=19087;EAS_AF=0.5327;AMR_AF=0.3242;AFR_AF=0.1112;EUR_AF=0.0934;SAS_AF=0.2628;AA=G|||;VT=SNP;EX_TARGET
15	40662669	rs3803360	C	T	100	PASS	AC=816;AF=0.162939;AN=5008;NS=2504;DP=19349;EAS_AF=0.1349;AMR_AF=0.0951;AFR_AF=0.2746;EUR_AF=0.1531;SAS_AF=0.0992;AA=C|||;VT=SNP
15	40662748	rs3803359	G	A	100	PASS	AC=819;AF=0.163538;AN=5008;NS=2504;DP=17855;EAS_AF=0.1349;AMR_AF=0.0965;AFR_AF=0.2746;EUR_AF=0.1531;SAS_AF=0.1012;AA=G|||;VT=SNP
15	40662773	rs3803358	C	T	100	PASS	AC=212;AF=0.0423323;AN=5008;NS=2504;DP=17940;EAS_AF=0.0179;AMR_AF=0.1023;AFR_AF=0.0038;EUR_AF=0.0944;SAS_AF=0.0235;AA=C|||;VT=SNP
15	40663101	rs4924458	C	G	100	PASS	AC=1159;AF=0.23143;AN=5008;NS=2504;DP=18683;EAS_AF=0.5327;AMR_AF=0.3141;AFR_AF=0.0386;EUR_AF=0.0924;SAS_AF=0.2658;AA=C|||;VT=SNP
15	40663948	rs117001799	C	G	100	PASS	AC=73;AF=0.0145767;AN=5008;NS=2504;DP=21488;EAS_AF=0.0327;AMR_AF=0.0029;AFR_AF=0.0015;EUR_AF=0.002;SAS_AF=0.0348;AA=C|||;VT=SNP
15	40664092	rs77721109	G	A	100	PASS	AC=63;AF=0.0125799;AN=5008;NS=2504;DP=18097;EAS_AF=0.002;AMR_AF=0.0101;AFR_AF=0;EUR_AF=0.0179;SAS_AF=0.0368;AA=C|||;VT=SNP
15	40664239	rs55788133	G	A	100	PASS	AC=218;AF=0.0435304;AN=5008;NS=2504;DP=19231;EAS_AF=0.0179;AMR_AF=0.1066;AFR_AF=0.0038;EUR_AF=0.0974;SAS_AF=0.0235;AA=A|||;VT=SNP
15	40664647	rs71472434	T	C	100	PASS	AC=531;AF=0.10603;AN=5008;NS=2504;DP=22200;EAS_AF=0.1181;AMR_AF=0.0663;AFR_AF=0.0038;EUR_AF=0.0865;SAS_AF=0.2802;AA=T|||;VT=SNP
15	40664869	rs117899950	T	C	100	PASS	AC=14;AF=0.00279553;AN=5008;NS=2504;DP=20057;EAS_AF=0.0129;AMR_AF=0;AFR_AF=0.0008;EUR_AF=0;SAS_AF=0;AA=T|||;VT=SNP
15	40665228	rs75159543	C	T	100	PASS	AC=218;AF=0.0435304;AN=5008;NS=2504;DP=19510;EAS_AF=0.0179;AMR_AF=0.1066;AFR_AF=0.0038;EUR_AF=0.0974;SAS_AF=0.0235;AA=C|||;VT=SNP
15	40665420	rs34088794	G	A	100	PASS	AC=218;AF=0.0435304;AN=5008;NS=2504;DP=21972;EAS_AF=0.0179;AMR_AF=0.1066;AFR_AF=0.0038;EUR_AF=0.0974;SAS_AF=0.0235;AA=G|||;VT=SNP
15	40665430	rs11070268	G	A	100	PASS	AC=3585;AF=0.715855;AN=5008;NS=2504;DP=21697;EAS_AF=0.8224;AMR_AF=0.7406;AFR_AF=0.6369;EUR_AF=0.6312;SAS_AF=0.7822;AA=A|||;VT=SNP
15	40665627	rs11630119	G	A	100	PASS	AC=565;AF=0.112819;AN=5008;NS=2504;DP=19587;EAS_AF=0.0198;AMR_AF=0.1455;AFR_AF=0.0877;EUR_AF=0.2107;SAS_AF=0.1186;AA=G|||;VT=SNP
15	40665854	rs34230187	G	A	100	PASS	AC=563;AF=0.11242;AN=5008;NS=2504;DP=16499;EAS_AF=0.0198;AMR_AF=0.1427;AFR_AF=0.0877;EUR_AF=0.2107;SAS_AF=0.1186;AA=G|||;VT=SNP
15	40665860	rs58640104	G	A	100	PASS	AC=1144;AF=0.228435;AN=5008;NS=2504;DP=16099;EAS_AF=0.5327;AMR_AF=0.3141;AFR_AF=0.0295;EUR_AF=0.0924;SAS_AF=0.2628;AA=G|||;VT=SNP
15	40667539	rs17671194	T	C	100	PASS	AC=212;AF=0.0423323;AN=5008;NS=2504;DP=17660;EAS_AF=0.0169;AMR_AF=0.1037;AFR_AF=0.0038;EUR_AF=0.0954;SAS_AF=0.0225;AA=T|||;VT=SNP
15	40667815	rs12911691	A	G	100	PASS	AC=4218;AF=0.842252;AN=5008;NS=2504;DP=15607;EAS_AF=0.877;AMR_AF=0.7695;AFR_AF=0.9629;EUR_AF=0.6481;SAS_AF=0.8947;AA=G|||;VT=SNP
15	40667886	rs12912270	G	A	100	PASS	AC=510;AF=0.101837;AN=5008;NS=2504;DP=16574;EAS_AF=0.1161;AMR_AF=0.0605;AFR_AF=0.0023;EUR_AF=0.0765;SAS_AF=0.2771;AA=G|||;VT=SNP
15	40668575	rs62018001	C	G	100	PASS	AC=560;AF=0.111821;AN=5008;NS=2504;DP=10893;EAS_AF=0.0139;AMR_AF=0.1427;AFR_AF=0.0893;EUR_AF=0.2107;SAS_AF=0.1196;AA=C|||;VT=SNP
15	40669468	rs62018002	T	G	100	PASS	AC=572;AF=0.114217;AN=5008;NS=2504;DP=13629;EAS_AF=0.0139;AMR_AF=0.1441;AFR_AF=0.0877;EUR_AF=0.2197;SAS_AF=0.1237;AA=T|||;VT=SNP
15	40670742	rs2412513	T	C	100	PASS	AC=1156;AF=0.230831;AN=5008;NS=2504;DP=16234;EAS_AF=0.5506;AMR_AF=0.3141;AFR_AF=0.0295;EUR_AF=0.0924;SAS_AF=0.2566;AA=T|||;VT=SNP
15	40671957	rs7166991	A	G	100	PASS	AC=222;AF=0.0443291;AN=5008;NS=2504;DP=18787;EAS_AF=0.0179;AMR_AF=0.111;AFR_AF=0.0038;EUR_AF=0.0994;SAS_AF=0.0225;AA=A|||;VT=SNP
15	40672145	rs12905240	C	T	100	PASS	AC=544;AF=0.108626;AN=5008;NS=2504;DP=18149;EAS_AF=0.1419;AMR_AF=0.0865;AFR_AF=0.0651;EUR_AF=0.1551;SAS_AF=0.1012;AA=C|||;VT=SNP
15	40672887	rs138817662	C	T	100	PASS	AC=17;AF=0.00339457;AN=5008;NS=2504;DP=17457;EAS_AF=0.0159;AMR_AF=0;AFR_AF=0;EUR_AF=0;SAS_AF=0.001;AA=C|||;VT=SNP
15	40673124	rs17671250	T	C	100	PASS	AC=322;AF=0.0642971;AN=5008;NS=2504;DP=17404;EAS_AF=0.0179;AMR_AF=0.1138;AFR_AF=0.0764;EUR_AF=0.0984;SAS_AF=0.0256;AA=T|||;VT=SNP
15	40673465	rs78153629	T	C	100	PASS	AC=315;AF=0.0628994;AN=5008;NS=2504;DP=12444;EAS_AF=0.0179;AMR_AF=0.1124;AFR_AF=0.0749;EUR_AF=0.0974;SAS_AF=0.0225;AA=T|||;VT=SNP
15	40673466	rs77531164	A	G	100	PASS	AC=316;AF=0.063099;AN=5008;NS=2504;DP=12431;EAS_AF=0.0179;AMR_AF=0.1124;AFR_AF=0.0756;EUR_AF=0.0974;SAS_AF=0.0225;AA=A|||;VT=SNP
15	40674920	rs17733008	T	C	100	PASS	AC=219;AF=0.04373;AN=5008;NS=2504;DP=20569;EAS_AF=0.0179;AMR_AF=0.1066;AFR_AF=0.0045;EUR_AF=0.0984;SAS_AF=0.0225;AA=T|||;VT=SNP
15	40675155	rs7164132	C	A	100	PASS	AC=219;AF=0.04373;AN=5008;NS=2504;DP=17218;EAS_AF=0.0179;AMR_AF=0.1066;AFR_AF=0.0045;EUR_AF=0.0984;SAS_AF=0.0225;AA=C|||;VT=SNP;EX_TARGET
15	40675329	rs7164321	A	G	100	PASS	AC=217;AF=0.0433307;AN=5008;NS=2504;DP=14407;EAS_AF=0.0179;AMR_AF=0.1052;AFR_AF=0.0045;EUR_AF=0.0974;SAS_AF=0.0225;AA=A|||;VT=SNP
15	40675443	rs7169404	G	T	100	PASS	AC=224;AF=0.0447284;AN=5008;NS=2504;DP=15189;EAS_AF=0.0179;AMR_AF=0.1081;AFR_AF=0.0083;EUR_AF=0.0974;SAS_AF=0.0225;AA=G|||;VT=SNP;EX_TARGET
15	40675493	rs7169262	C	T	100	PASS	AC=223;AF=0.0445288;AN=5008;NS=2504;DP=14251;EAS_AF=0.0179;AMR_AF=0.1066;AFR_AF=0.0083;EUR_AF=0.0974;SAS_AF=0.0225;AA=C|||;VT=SNP;EX_TARGET
15	40676285	rs79044944	G	T	100	PASS	AC=223;AF=0.0445288;AN=5008;NS=2504;DP=17420;EAS_AF=0.0179;AMR_AF=0.1066;AFR_AF=0.0083;EUR_AF=0.0974;SAS_AF=0.0225;AA=T|||;VT=SNP
15	40676913	rs7176722	G	A	100	PASS	AC=2802;AF=0.559505;AN=5008;NS=2504;DP=19177;EAS_AF=0.6766;AMR_AF=0.6499;AFR_AF=0.5015;EUR_AF=0.5239;SAS_AF=0.4898;AA=A|||;VT=SNP
15	40676997	rs7176592	C	T	100	PASS	AC=576;AF=0.115016;AN=5008;NS=2504;DP=19369;EAS_AF=0.0129;AMR_AF=0.0922;AFR_AF=0.1929;EUR_AF=0.1441;SAS_AF=0.1012;AA=C|||;VT=SNP
15	40677038	rs7177949	T	A	100	PASS	AC=574;AF=0.114617;AN=5008;NS=2504;DP=19887;EAS_AF=0.0129;AMR_AF=0.0922;AFR_AF=0.1921;EUR_AF=0.1431;SAS_AF=0.1012;AA=T|||;VT=SNP
15	40678312	rs75278386	C	T	100	PASS	AC=215;AF=0.0429313;AN=5008;NS=2504;DP=13974;EAS_AF=0.0179;AMR_AF=0.1066;AFR_AF=0.0045;EUR_AF=0.0974;SAS_AF=0.0194;AA=C|||;VT=SNP
15	40678343	rs8043180	G	A	100	PASS	AC=121;AF=0.0241613;AN=5008;NS=2504;DP=15384;EAS_AF=0.119;AMR_AF=0;AFR_AF=0;EUR_AF=0.001;SAS_AF=0;AA=G|||;VT=SNP
15	40680061	rs8034859	T	C	100	PASS	AC=1882;AF=0.375799;AN=5008;NS=2504;DP=16771;EAS_AF=0.6478;AMR_AF=0.4553;AFR_AF=0.1755;EUR_AF=0.3111;SAS_AF=0.3763;AA=T|||;VT=SNP
15	40680682	rs11070269	T	A	100	PASS	AC=2849;AF=0.56889;AN=5008;NS=2504;DP=15863;EAS_AF=0.6766;AMR_AF=0.6628;AFR_AF=0.5023;EUR_AF=0.5517;SAS_AF=0.499;AA=A|||;VT=SNP
15	40680689	rs113189667	C	A	100	PASS	AC=215;AF=0.0429313;AN=5008;NS=2504;DP=16013;EAS_AF=0.0179;AMR_AF=0.1066;AFR_AF=0.0045;EUR_AF=0.0974;SAS_AF=0.0194;AA=C|||;VT=SNP
15	40681554	rs61149329	C	T	100	PASS	AC=1317;AF=0.262979;AN=5008;NS=2504;DP=15834;EAS_AF=0.5169;AMR_AF=0.3761;AFR_AF=0.0809;EUR_AF=0.16;SAS_AF=0.273;AA=C|||;VT=SNP
15	40681676	rs6492944	T	A	100	PASS	AC=580;AF=0.115815;AN=5008;NS=2504;DP=20797;EAS_AF=0.0129;AMR_AF=0.0922;AFR_AF=0.1929;EUR_AF=0.1441;SAS_AF=0.1053;AA=T|||;VT=SNP
15	40681773	rs147156222	C	T	100	PASS	AC=24;AF=0.00479233;AN=5008;NS=2504;DP=20069;EAS_AF=0.0238;AMR_AF=0;AFR_AF=0;EUR_AF=0;SAS_AF=0;AA=C|||;VT=SNP;EX_TARGET
15	40681854	rs78604110	C	G	100	PASS	AC=216;AF=0.043131;AN=5008;NS=2504;DP=18635;EAS_AF=0.0179;AMR_AF=0.1066;AFR_AF=0.0045;EUR_AF=0.0984;SAS_AF=0.0194;AA=C|||;VT=SNP
15	40682860	rs12916629	A	G	100	PASS	AC=2904;AF=0.579872;AN=5008;NS=2504;DP=15141;EAS_AF=0.6786;AMR_AF=0.6643;AFR_AF=0.5393;EUR_AF=0.5517;SAS_AF=0.502;AA=G|||;VT=SNP
15	40683780	rs2289332	G	A	100	PASS	AC=2878;AF=0.574681;AN=5008;NS=2504;DP=18045;EAS_AF=0.6766;AMR_AF=0.6671;AFR_AF=0.5189;EUR_AF=0.5517;SAS_AF=0.5031;AA=A|||;VT=SNP;EX_TARGET
15	40684232	rs72733427	G	A	100	PASS	AC=412;AF=0.0822684;AN=5008;NS=2504;DP=17041;EAS_AF=0.0129;AMR_AF=0.085;AFR_AF=0.0711;EUR_AF=0.1431;SAS_AF=0.1043;AA=G|||;VT=SNP;EX_TARGET
15	40684289	rs72733428	T	C	100	PASS	AC=585;AF=0.116813;AN=5008;NS=2504;DP=16413;EAS_AF=0.0129;AMR_AF=0.0922;AFR_AF=0.1982;EUR_AF=0.1431;SAS_AF=0.1043;AA=C|||;VT=SNP
15	40685063	rs8031814	A	C	100	PASS	AC=585;AF=0.116813;AN=5008;NS=2504;DP=16679;EAS_AF=0.0129;AMR_AF=0.0922;AFR_AF=0.1982;EUR_AF=0.1431;SAS_AF=0.1043;AA=C|||;VT=SNP
15	40685133	rs8032114	C	G	100	PASS	AC=585;AF=0.116813;AN=5008;NS=2504;DP=17747;EAS_AF=0.0129;AMR_AF=0.0922;AFR_AF=0.1982;EUR_AF=0.1431;SAS_AF=0.1043;AA=G|||;VT=SNP
15	40685150	rs8031994	A	G	100	PASS	AC=578;AF=0.115415;AN=5008;NS=2504;DP=18202;EAS_AF=0.0129;AMR_AF=0.0922;AFR_AF=0.1929;EUR_AF=0.1431;SAS_AF=0.1043;AA=a|||;VT=SNP
15	40685326	rs28379196	A	G	100	PASS	AC=412;AF=0.0822684;AN=5008;NS=2504;DP=19006;EAS_AF=0.0129;AMR_AF=0.085;AFR_AF=0.0711;EUR_AF=0.1431;SAS_AF=0.1043;AA=A|||;VT=SNP
15	40685406	rs8036457	A	T	100	PASS	AC=578;AF=0.115415;AN=5008;NS=2504;DP=19439;EAS_AF=0.0129;AMR_AF=0.0922;AFR_AF=0.1929;EUR_AF=0.1431;SAS_AF=0.1043;AA=A|||;VT=SNP;EX_TARGET
15	40685508	rs8037941	T	C	100	PASS	AC=585;AF=0.116813;AN=5008;NS=2504;DP=20915;EAS_AF=0.0129;AMR_AF=0.0922;AFR_AF=0.1982;EUR_AF=0.1431;SAS_AF=0.1043;AA=C|||;VT=SNP
15	40685797	rs139286584	A	C	100	PASS	AC=14;AF=0.00279553;AN=5008;NS=2504;DP=20820;EAS_AF=0.0129;AMR_AF=0;AFR_AF=0;EUR_AF=0.001;SAS_AF=0;AA=A|||;VT=SNP;EX_TARGET
15	40685850	rs11541643	A	G	100	PASS	AC=578;AF=0.115415;AN=5008;NS=2504;DP=21686;EAS_AF=0.0129;AMR_AF=0.0922;AFR_AF=0.1929;EUR_AF=0.1431;SAS_AF=0.1043;AA=A|||;VT=SNP;EX_TARGET
15	40686087	rs11541641	T	C	100	PASS	AC=579;AF=0.115615;AN=5008;NS=2504;DP=20986;EAS_AF=0.0129;AMR_AF=0.0922;AFR_AF=0.1936;EUR_AF=0.1431;SAS_AF=0.1043;AA=C|||;VT=SNP
15	40686637	rs77891160	T	C	100	PASS	AC=156;AF=0.0311502;AN=5008;NS=2504;DP=15214;EAS_AF=0.1548;AMR_AF=0;AFR_AF=0;EUR_AF=0;SAS_AF=0;AA=T|||;VT=SNP
15	40686687	rs72733434	A	G	100	PASS	AC=583;AF=0.116414;AN=5008;NS=2504;DP=13744;EAS_AF=0.0129;AMR_AF=0.0965;AFR_AF=0.1936;EUR_AF=0.1441;SAS_AF=0.1043;AA=G|||;VT=SNP
15	40686766	rs12593725	G	A	100	PASS	AC=1902;AF=0.379792;AN=5008;NS=2504;DP=12755;EAS_AF=0.6528;AMR_AF=0.4568;AFR_AF=0.1831;EUR_AF=0.3111;SAS_AF=0.3804;AA=G|||;VT=SNP
15	40687828	rs11636361	G	A	100	PASS	AC=2857;AF=0.570487;AN=5008;NS=2504;DP=19760;EAS_AF=0.6776;AMR_AF=0.6599;AFR_AF=0.5106;EUR_AF=0.5497;SAS_AF=0.499;AA=A|||;VT=SNP
15	40688696	rs72733437	G	A	100	PASS	AC=573;AF=0.114417;AN=5008;NS=2504;DP=18875;EAS_AF=0.0129;AMR_AF=0.0879;AFR_AF=0.1929;EUR_AF=0.1412;SAS_AF=0.1043;AA=A|||;VT=SNP
15	40689594	rs78480617	T	A	100	PASS	AC=400;AF=0.0798722;AN=5008;NS=2504;DP=14333;EAS_AF=0.0675;AMR_AF=0.0504;AFR_AF=0.0008;EUR_AF=0.0755;SAS_AF=0.2249;AA=T|||;VT=SNP
15	40689947	rs6492945	T	C	100	PASS	AC=2440;AF=0.48722;AN=5008;NS=2504;DP=16316;EAS_AF=0.6637;AMR_AF=0.5778;AFR_AF=0.4334;EUR_AF=0.4085;SAS_AF=0.3947;AA=C|||;VT=SNP
15	40690014	rs117431487	C	T	100	PASS	AC=31;AF=0.0061901;AN=5008;NS=2504;DP=18903;EAS_AF=0.0298;AMR_AF=0;AFR_AF=0;EUR_AF=0;SAS_AF=0.001;AA=C|||;VT=SNP
15	40691052	rs62018005	C	A	100	PASS	AC=1846;AF=0.36861;AN=5008;NS=2504;DP=20334;EAS_AF=0.6488;AMR_AF=0.4524;AFR_AF=0.1475;EUR_AF=0.3111;SAS_AF=0.3783;AA=C|||;VT=SNP
15	40691089	rs55679082	G	C	100	PASS	AC=2860;AF=0.571086;AN=5008;NS=2504;DP=21098;EAS_AF=0.6796;AMR_AF=0.6599;AFR_AF=0.5098;EUR_AF=0.5487;SAS_AF=0.502;AA=C|||;VT=SNP
15	40691797	rs12440453	C	T	100	PASS	AC=1845;AF=0.368411;AN=5008;NS=2504;DP=9209;EAS_AF=0.6488;AMR_AF=0.4524;AFR_AF=0.1475;EUR_AF=0.3101;SAS_AF=0.3783;AA=C|||;VT=SNP
15	40691831	rs35556292	G	A	100	PASS	AC=2858;AF=0.570687;AN=5008;NS=2504;DP=7532;EAS_AF=0.6796;AMR_AF=0.6614;AFR_AF=0.5068;EUR_AF=0.5497;SAS_AF=0.502;AA=A|||;VT=SNP
15	40692040	rs12898710	G	A	100	PASS	AC=3810;AF=0.760783;AN=5008;NS=2504;DP=12991;EAS_AF=0.8562;AMR_AF=0.7522;AFR_AF=0.6861;EUR_AF=0.6451;SAS_AF=0.8885;AA=A|||;VT=SNP
15	40692685	rs7165636	G	A	100	PASS	AC=2460;AF=0.491214;AN=5008;NS=2504;DP=19254;EAS_AF=0.6627;AMR_AF=0.5778;AFR_AF=0.4493;EUR_AF=0.4085;SAS_AF=0.3947;AA=A|||;VT=SNP
15	40692858	rs59714765	T	C	100	PASS	AC=2877;AF=0.574481;AN=5008;NS=2504;DP=18879;EAS_AF=0.6756;AMR_AF=0.6614;AFR_AF=0.5265;EUR_AF=0.5497;SAS_AF=0.499;AA=C|||;VT=SNP
15	40693062	rs12904187	G	A	100	PASS	AC=2147;AF=0.428714;AN=5008;NS=2504;DP=15355;EAS_AF=0.6627;AMR_AF=0.5605;AFR_AF=0.2194;EUR_AF=0.4085;SAS_AF=0.3978;AA=g|||;VT=SNP
15	40693636	rs144900516	C	T	100	PASS	AC=35;AF=0.00698882;AN=5008;NS=2504;DP=10785;EAS_AF=0.0159;AMR_AF=0.0058;AFR_AF=0.0098;EUR_AF=0.002;SAS_AF=0;AA=C|||;VT=SNP
15	40693814	rs8032408	A	G	100	PASS	AC=4218;AF=0.842252;AN=5008;NS=2504;DP=11394;EAS_AF=0.8591;AMR_AF=0.7666;AFR_AF=0.9871;EUR_AF=0.6431;SAS_AF=0.8875;AA=G|||;VT=SNP
15	40694034	rs149056041	C	T	100	PASS	AC=39;AF=0.00778754;AN=5008;NS=2504;DP=14106;EAS_AF=0.0357;AMR_AF=0.0014;AFR_AF=0.0008;EUR_AF=0;SAS_AF=0.001;AA=C|||;VT=SNP
15	40694888	rs16970653	A	G	100	PASS	AC=400;AF=0.0798722;AN=5008;NS=2504;DP=18242;EAS_AF=0.0129;AMR_AF=0.0807;AFR_AF=0.0726;EUR_AF=0.1382;SAS_AF=0.0982;AA=A|||;VT=SNP
15	40695620	rs181878802	C	T	100	PASS	AC=37;AF=0.00738818;AN=5008;NS=2504;DP=12660;EAS_AF=0.0347;AMR_AF=0.0014;AFR_AF=0;EUR_AF=0;SAS_AF=0.001;AA=C|||;VT=SNP
15	40695891	rs78430826	T	C	100	PASS	AC=306;AF=0.0611022;AN=5008;NS=2504;DP=17697;EAS_AF=0.0119;AMR_AF=0.072;AFR_AF=0.0068;EUR_AF=0.1382;SAS_AF=0.0982;AA=C|||;VT=SNP
15	40697247	rs146699685	C	G	100	PASS	AC=31;AF=0.0061901;AN=5008;NS=2504;DP=17866;EAS_AF=0.0298;AMR_AF=0;AFR_AF=0;EUR_AF=0;SAS_AF=0.001;AA=C|||;VT=SNP
15	40699373	rs1984793	C	A	100	PASS	AC=3236;AF=0.646166;AN=5008;NS=2504;DP=17969;EAS_AF=0.7768;AMR_AF=0.7104;AFR_AF=0.4455;EUR_AF=0.6272;SAS_AF=0.7566;AA=A|||;VT=SNP
15	40699940	rs2289331	T	C	100	PASS	AC=3245;AF=0.647963;AN=5008;NS=2504;DP=18068;EAS_AF=0.7768;AMR_AF=0.7104;AFR_AF=0.4523;EUR_AF=0.6272;SAS_AF=0.7566;AA=C|||;VT=SNP;EX_TARGET
15	40700022	rs10518693	C	T	100	PASS	AC=2368;AF=0.472843;AN=5008;NS=2504;DP=18939;EAS_AF=0.745;AMR_AF=0.5072;AFR_AF=0.1868;EUR_AF=0.3897;SAS_AF=0.6401;AA=C|||;VT=SNP
15	40700483	rs68169695	T	G	100	PASS	AC=482;AF=0.096246;AN=5008;NS=2504;DP=20311;EAS_AF=0.0129;AMR_AF=0.085;AFR_AF=0.1324;EUR_AF=0.1412;SAS_AF=0.0951;AA=T|||;VT=SNP
15	40700767	rs16970660	G	A	100	PASS	AC=402;AF=0.0802716;AN=5008;NS=2504;DP=18444;EAS_AF=0.0139;AMR_AF=0.0821;AFR_AF=0.0726;EUR_AF=0.1412;SAS_AF=0.0951;AA=G|||;VT=SNP
15	40701966	rs73383135	G	A	100	PASS	AC=540;AF=0.107827;AN=5008;NS=2504;DP=16685;EAS_AF=0.0129;AMR_AF=0.0865;AFR_AF=0.1762;EUR_AF=0.1412;SAS_AF=0.0941;AA=G|||;VT=SNP
15	40702196	rs34321039	C	T	100	PASS	AC=389;AF=0.0776757;AN=5008;NS=2504;DP=15329;EAS_AF=0.0655;AMR_AF=0.049;AFR_AF=0.0008;EUR_AF=0.0755;SAS_AF=0.2168;AA=C|||;VT=SNP
15	40702270	rs4924464	C	G	100	PASS	AC=1790;AF=0.357428;AN=5008;NS=2504;DP=16413;EAS_AF=0.6181;AMR_AF=0.4308;AFR_AF=0.0998;EUR_AF=0.2386;SAS_AF=0.5072;AA=C|||;VT=SNP
15	40702287	rs4924465	A	G	100	PASS	AC=3957;AF=0.790136;AN=5008;NS=2504;DP=16688;EAS_AF=0.8591;AMR_AF=0.7579;AFR_AF=0.7874;EUR_AF=0.6491;SAS_AF=0.8906;AA=G|||;VT=SNP
15	40702294	rs4244579	C	T	100	PASS	AC=3955;AF=0.789736;AN=5008;NS=2504;DP=17076;EAS_AF=0.8591;AMR_AF=0.7579;AFR_AF=0.7867;EUR_AF=0.6501;SAS_AF=0.8885;AA=c|||;VT=SNP
15	40702509	rs72733442	T	C	100	PASS	AC=394;AF=0.0786741;AN=5008;NS=2504;DP=19384;EAS_AF=0.0129;AMR_AF=0.0793;AFR_AF=0.0696;EUR_AF=0.1412;SAS_AF=0.0941;AA=T|||;VT=SNP
15	40702601	rs74763151	T	C	100	PASS	AC=54;AF=0.0107827;AN=5008;NS=2504;DP=20997;EAS_AF=0.0317;AMR_AF=0.0115;AFR_AF=0;EUR_AF=0;SAS_AF=0.0143;AA=T|||;VT=SNP
15	40703114	rs8033938	A	G	100	PASS	AC=218;AF=0.0435304;AN=5008;NS=2504;DP=22213;EAS_AF=0.0188;AMR_AF=0.1052;AFR_AF=0.0053;EUR_AF=0.0974;SAS_AF=0.0215;AA=A|||;VT=SNP
15	40703211	rs9635324	A	G	100	PASS	AC=2339;AF=0.467053;AN=5008;NS=2504;DP=23493;EAS_AF=0.746;AMR_AF=0.5101;AFR_AF=0.1611;EUR_AF=0.3887;SAS_AF=0.6431;AA=a|||;VT=SNP
15	40703339	rs8034416	C	T	100	PASS	AC=3164;AF=0.631789;AN=5008;NS=2504;DP=21593;EAS_AF=0.7768;AMR_AF=0.7061;AFR_AF=0.3911;EUR_AF=0.6282;SAS_AF=0.7587;AA=T|||;VT=SNP
15	40704394	rs12440317	G	A	100	PASS	AC=921;AF=0.183906;AN=5008;NS=2504;DP=21707;EAS_AF=0.4573;AMR_AF=0.3012;AFR_AF=0.0076;EUR_AF=0.1014;SAS_AF=0.1421;AA=G|||;VT=SNP
15	40705105	rs2289330	A	G	100	PASS	AC=3421;AF=0.683107;AN=5008;NS=2504;DP=18874;EAS_AF=0.8095;AMR_AF=0.7233;AFR_AF=0.5424;EUR_AF=0.6262;SAS_AF=0.773;AA=G|||;VT=SNP
15	40705159	rs2289329	T	C	100	PASS	AC=2334;AF=0.466054;AN=5008;NS=2504;DP=19782;EAS_AF=0.746;AMR_AF=0.5086;AFR_AF=0.1589;EUR_AF=0.3877;SAS_AF=0.6431;AA=T|||;VT=SNP;EX_TARGET
15	40705225	rs2229312	C	T	100	PASS	AC=396;AF=0.0790735;AN=5008;NS=2504;DP=21832;EAS_AF=0.0129;AMR_AF=0.0821;AFR_AF=0.0696;EUR_AF=0.1421;SAS_AF=0.093;AA=C|||;VT=SNP;EX_TARGET
15	40705417	rs2289328	G	A	100	PASS	AC=480;AF=0.0958466;AN=5008;NS=2504;DP=16741;EAS_AF=0.128;AMR_AF=0.0735;AFR_AF=0.028;EUR_AF=0.1491;SAS_AF=0.1155;AA=G|||;VT=SNP
15	40705471	rs2289327	G	A	100	PASS	AC=44;AF=0.00878594;AN=5008;NS=2504;DP=17634;EAS_AF=0.0367;AMR_AF=0.0014;AFR_AF=0.003;EUR_AF=0;SAS_AF=0.002;AA=G|||;VT=SNP
15	40706101	rs113638727	C	G	100	PASS	AC=213;AF=0.0425319;AN=5008;NS=2504;DP=19002;EAS_AF=0.0188;AMR_AF=0.1037;AFR_AF=0.0045;EUR_AF=0.0954;SAS_AF=0.0204;AA=C|||;VT=SNP
15	40707456	rs875767	C	T	100	PASS	AC=458;AF=0.0914537;AN=5008;NS=2504;DP=21128;EAS_AF=0.0129;AMR_AF=0.0865;AFR_AF=0.1135;EUR_AF=0.1421;SAS_AF=0.0941;AA=T|||;VT=SNP
15	40708422	rs11070270	A	G	100	PASS	AC=3166;AF=0.632188;AN=5008;NS=2504;DP=16497;EAS_AF=0.7788;AMR_AF=0.7032;AFR_AF=0.3933;EUR_AF=0.6262;SAS_AF=0.7597;AA=G|||;VT=SNP
15	40708484	rs115077254	C	T	100	PASS	AC=128;AF=0.0255591;AN=5008;NS=2504;DP=19631;EAS_AF=0.0298;AMR_AF=0.0072;AFR_AF=0.0696;EUR_AF=0;SAS_AF=0.001;AA=C|||;VT=SNP;EX_TARGET
15	40708644	rs112366697	C	T	100	PASS	AC=214;AF=0.0427316;AN=5008;NS=2504;DP=18536;EAS_AF=0.0198;AMR_AF=0.1037;AFR_AF=0.0045;EUR_AF=0.0954;SAS_AF=0.0204;AA=C|||;VT=SNP
15	40708701	rs111540938	C	T	100	PASS	AC=213;AF=0.0425319;AN=5008;NS=2504;DP=19724;EAS_AF=0.0188;AMR_AF=0.1037;AFR_AF=0.0045;EUR_AF=0.0954;SAS_AF=0.0204;AA=C|||;VT=SNP
15	40709575	rs148359169	T	C	100	PASS	AC=390;AF=0.0778754;AN=5008;NS=2504;DP=14840;EAS_AF=0.0129;AMR_AF=0.0793;AFR_AF=0.0658;EUR_AF=0.1421;SAS_AF=0.0941;AA=T|||;VT=SNP
15	40709579	rs7172000	C	T	100	PASS	AC=387;AF=0.0772764;AN=5008;NS=2504;DP=15193;EAS_AF=0.0188;AMR_AF=0.111;AFR_AF=0.1324;EUR_AF=0.0954;SAS_AF=0.0204;AA=C|||;VT=SNP
15	40709686	rs2412523	C	G	100	PASS	AC=3212;AF=0.641374;AN=5008;NS=2504;DP=12304;EAS_AF=0.7778;AMR_AF=0.7061;AFR_AF=0.4289;EUR_AF=0.6252;SAS_AF=0.7587;AA=a|||;VT=SNP
15	40710101	rs11070271	G	T	100	PASS	AC=2538;AF=0.506789;AN=5008;NS=2504;DP=20731;EAS_AF=0.7659;AMR_AF=0.6095;AFR_AF=0.1558;EUR_AF=0.4841;SAS_AF=0.6646;AA=G|||;VT=SNP
15	40710108	rs11638033	A	T	100	PASS	AC=2299;AF=0.459065;AN=5008;NS=2504;DP=20612;EAS_AF=0.747;AMR_AF=0.5058;AFR_AF=0.1316;EUR_AF=0.3887;SAS_AF=0.6442;AA=A|||;VT=SNP
15	40710723	rs2075624	G	A	100	PASS	AC=1792;AF=0.357827;AN=5008;NS=2504;DP=20871;EAS_AF=0.6181;AMR_AF=0.4308;AFR_AF=0.1044;EUR_AF=0.2376;SAS_AF=0.5041;AA=G|||;VT=SNP
15	40711270	rs2075625	C	G	100	PASS	AC=2541;AF=0.507388;AN=5008;NS=2504;DP=17650;EAS_AF=0.7669;AMR_AF=0.6095;AFR_AF=0.1573;EUR_AF=0.4841;SAS_AF=0.6646;AA=G|||;VT=SNP
15	40711933	rs4923865	G	A	100	PASS	AC=2939;AF=0.586861;AN=5008;NS=2504;DP=20029;EAS_AF=0.7788;AMR_AF=0.6916;AFR_AF=0.2292;EUR_AF=0.6252;SAS_AF=0.7587;AA=G|||;VT=SNP
15	40712039	rs11630850	C	G	100	PASS	AC=2538;AF=0.506789;AN=5008;NS=2504;DP=17587;EAS_AF=0.7659;AMR_AF=0.6095;AFR_AF=0.1573;EUR_AF=0.4831;SAS_AF=0.6636;AA=C|||;VT=SNP
15	40712072	rs11630878	C	T	100	PASS	AC=2539;AF=0.506989;AN=5008;NS=2504;DP=18015;EAS_AF=0.7659;AMR_AF=0.6095;AFR_AF=0.1573;EUR_AF=0.4831;SAS_AF=0.6646;AA=C|||;VT=SNP
15	40712737	rs11790	T	C	100	PASS	AC=3061;AF=0.611222;AN=5008;NS=2504;DP=14197;EAS_AF=0.7788;AMR_AF=0.6988;AFR_AF=0.3177;EUR_AF=0.6252;SAS_AF=0.7587;AA=T|||;VT=SNP
15	40713306	rs7207	T	C	100	PASS	AC=2540;AF=0.507188;AN=5008;NS=2504;DP=20808;EAS_AF=0.7659;AMR_AF=0.6095;AFR_AF=0.1581;EUR_AF=0.4831;SAS_AF=0.6646;AA=T|||;VT=SNP
15	40713374	rs11557072	G	A	100	PASS	AC=214;AF=0.0427316;AN=5008;NS=2504;DP=21841;EAS_AF=0.0188;AMR_AF=0.1037;AFR_AF=0.0045;EUR_AF=0.0964;SAS_AF=0.0204;AA=G|||;VT=SNP
15	40713774	rs1001528	A	G	100	PASS	AC=2539;AF=0.506989;AN=5008;NS=2504;DP=18943;EAS_AF=0.7659;AMR_AF=0.6095;AFR_AF=0.1573;EUR_AF=0.4831;SAS_AF=0.6646;AA=G|||;VT=SNP
15	40713849	rs12914710	G	A	100	PASS	AC=3028;AF=0.604633;AN=5008;NS=2504;DP=21218;EAS_AF=0.7788;AMR_AF=0.6974;AFR_AF=0.2935;EUR_AF=0.6252;SAS_AF=0.7587;AA=A|||;VT=SNP
15	40713878	rs12914315	A	G	100	PASS	AC=3149;AF=0.628794;AN=5008;NS=2504;DP=21745;EAS_AF=0.7788;AMR_AF=0.7046;AFR_AF=0.382;EUR_AF=0.6243;SAS_AF=0.7587;AA=G|||;VT=SNP
15	40714019	rs12593066	C	T	100	PASS	AC=1795;AF=0.358427;AN=5008;NS=2504;DP=20245;EAS_AF=0.6181;AMR_AF=0.4308;AFR_AF=0.1044;EUR_AF=0.2386;SAS_AF=0.5061;AA=C|||;VT=SNP
15	40714150	rs76994419	C	T	100	PASS	AC=240;AF=0.0479233;AN=5008;NS=2504;DP=16682;EAS_AF=0.0188;AMR_AF=0.1037;AFR_AF=0.025;EUR_AF=0.0954;SAS_AF=0.0204;AA=C|||;VT=SNP
15	40714401	rs11633883	A	G	100	PASS	AC=2299;AF=0.459065;AN=5008;NS=2504;DP=16635;EAS_AF=0.747;AMR_AF=0.5058;AFR_AF=0.1316;EUR_AF=0.3887;SAS_AF=0.6442;AA=A|||;VT=SNP
15	40714887	rs144100152	A	G	100	PASS	AC=46;AF=0.0091853;AN=5008;NS=2504;DP=13612;EAS_AF=0.0179;AMR_AF=0.0389;AFR_AF=0;EUR_AF=0;SAS_AF=0.001;AA=A|||;VT=SNP
15	40715153	rs35700143	C	T	100	PASS	AC=2545;AF=0.508187;AN=5008;NS=2504;DP=14129;EAS_AF=0.7659;AMR_AF=0.6095;AFR_AF=0.1604;EUR_AF=0.4851;SAS_AF=0.6646;AA=C|||;VT=SNP
15	40715375	rs12901440	G	C	100	PASS	AC=2545;AF=0.508187;AN=5008;NS=2504;DP=11904;EAS_AF=0.7659;AMR_AF=0.6095;AFR_AF=0.1604;EUR_AF=0.4851;SAS_AF=0.6646;AA=G|||;VT=SNP
15	40715427	rs12902310	T	C	100	PASS	AC=2301;AF=0.459465;AN=5008;NS=2504;DP=13362;EAS_AF=0.747;AMR_AF=0.5058;AFR_AF=0.1324;EUR_AF=0.3897;SAS_AF=0.6442;AA=T|||;VT=SNP
15	40715996	rs72733444	G	A	100	PASS	AC=393;AF=0.0784744;AN=5008;NS=2504;DP=19282;EAS_AF=0.0129;AMR_AF=0.0821;AFR_AF=0.0681;EUR_AF=0.1402;SAS_AF=0.0941;AA=G|||;VT=SNP
15	40716244	rs2304646	C	T	100	PASS	AC=24;AF=0.00479233;AN=5008;NS=2504;DP=17181;EAS_AF=0.0228;AMR_AF=0;AFR_AF=0;EUR_AF=0;SAS_AF=0.001;AA=C|||;VT=SNP
15	40716253	rs2304645	G	C	100	PASS	AC=2436;AF=0.486422;AN=5008;NS=2504;DP=17865;EAS_AF=0.6587;AMR_AF=0.6095;AFR_AF=0.1611;EUR_AF=0.4851;SAS_AF=0.6626;AA=C|||;VT=SNP
15	40716546	rs80176404	T	A	100	PASS	AC=45;AF=0.00898562;AN=5008;NS=2504;DP=22293;EAS_AF=0.0298;AMR_AF=0;AFR_AF=0;EUR_AF=0.0119;SAS_AF=0.0031;AA=T|||;VT=SNP
15	40716654	rs11637756	A	T	100	PASS	AC=2550;AF=0.509185;AN=5008;NS=2504;DP=21390;EAS_AF=0.7659;AMR_AF=0.611;AFR_AF=0.1611;EUR_AF=0.4881;SAS_AF=0.6646;AA=A|||;VT=SNP
15	40717302	rs2034650	G	A	100	PASS	AC=2546;AF=0.508387;AN=5008;NS=2504;DP=19107;EAS_AF=0.7659;AMR_AF=0.6095;AFR_AF=0.1604;EUR_AF=0.4881;SAS_AF=0.6626;AA=G|||;VT=SNP
15	40717393	rs8040128	G	A	100	PASS	AC=2546;AF=0.508387;AN=5008;NS=2504;DP=17659;EAS_AF=0.7659;AMR_AF=0.6095;AFR_AF=0.1604;EUR_AF=0.4881;SAS_AF=0.6626;AA=G|||;VT=SNP
15	40717447	rs11858714	A	T	100	PASS	AC=212;AF=0.0423323;AN=5008;NS=2504;DP=15320;EAS_AF=0.0188;AMR_AF=0.1037;AFR_AF=0.0045;EUR_AF=0.0954;SAS_AF=0.0194;AA=A|||;VT=SNP
15	40717675	rs8040086	A	G	100	PASS	AC=2546;AF=0.508387;AN=5008;NS=2504;DP=10070;EAS_AF=0.7659;AMR_AF=0.6095;AFR_AF=0.1604;EUR_AF=0.4881;SAS_AF=0.6626;AA=G|||;VT=SNP
15	40718534	rs10851395	T	C	100	PASS	AC=2556;AF=0.510383;AN=5008;NS=2504;DP=14988;EAS_AF=0.7688;AMR_AF=0.6167;AFR_AF=0.1596;EUR_AF=0.4911;SAS_AF=0.6626;AA=C|||;VT=SNP
15	40719442	rs72733445	C	G	100	PASS	AC=389;AF=0.0776757;AN=5008;NS=2504;DP=21711;EAS_AF=0.0119;AMR_AF=0.0764;AFR_AF=0.0696;EUR_AF=0.1382;SAS_AF=0.0951;AA=C|||;VT=SNP
15	40720542	rs59424629	G	T	100	PASS	AC=2558;AF=0.510783;AN=5008;NS=2504;DP=15675;EAS_AF=0.7688;AMR_AF=0.6167;AFR_AF=0.1596;EUR_AF=0.493;SAS_AF=0.6626;AA=G|||;VT=SNP
15	40720786	rs17733719	G	A	100	PASS	AC=2318;AF=0.462859;AN=5008;NS=2504;DP=17681;EAS_AF=0.751;AMR_AF=0.513;AFR_AF=0.1346;EUR_AF=0.3956;SAS_AF=0.6431;AA=G|||;VT=SNP
15	40720904	rs17672016	G	A	100	PASS	AC=1890;AF=0.377396;AN=5008;NS=2504;DP=18577;EAS_AF=0.7024;AMR_AF=0.4395;AFR_AF=0.1067;EUR_AF=0.2445;SAS_AF=0.501;AA=G|||;VT=SNP
15	40721067	rs600791	G	C	100	PASS	AC=3224;AF=0.64377;AN=5008;NS=2504;DP=19593;EAS_AF=0.7817;AMR_AF=0.7075;AFR_AF=0.4319;EUR_AF=0.6292;SAS_AF=0.7577;AA=C|||;VT=SNP
15	40721128	rs11636147	C	G	100	PASS	AC=428;AF=0.0854633;AN=5008;NS=2504;DP=19753;EAS_AF=0.0486;AMR_AF=0.0735;AFR_AF=0.0272;EUR_AF=0.1511;SAS_AF=0.1431;AA=C|||;VT=SNP
15	40721420	rs661488	G	C	100	PASS	AC=3323;AF=0.663538;AN=5008;NS=2504;DP=17143;EAS_AF=0.7827;AMR_AF=0.7118;AFR_AF=0.5038;EUR_AF=0.6292;SAS_AF=0.7577;AA=C|||;VT=SNP
15	40721700	rs8034217	T	C	100	PASS	AC=3169;AF=0.632788;AN=5008;NS=2504;DP=17707;EAS_AF=0.7837;AMR_AF=0.7061;AFR_AF=0.3843;EUR_AF=0.6302;SAS_AF=0.7638;AA=C|||;VT=SNP
15	40721939	rs8033249	A	G	100	PASS	AC=2376;AF=0.474441;AN=5008;NS=2504;DP=15758;EAS_AF=0.755;AMR_AF=0.513;AFR_AF=0.1611;EUR_AF=0.3966;SAS_AF=0.6616;AA=A|||;VT=SNP
15	40722426	rs17672041	C	T	100	PASS	AC=212;AF=0.0423323;AN=5008;NS=2504;DP=20727;EAS_AF=0.0188;AMR_AF=0.1037;AFR_AF=0.0045;EUR_AF=0.0954;SAS_AF=0.0194;AA=C|||;VT=SNP
15	40722510	rs79626713	G	A	100	PASS	AC=214;AF=0.0427316;AN=5008;NS=2504;DP=20632;EAS_AF=0.0198;AMR_AF=0.1037;AFR_AF=0.0045;EUR_AF=0.0954;SAS_AF=0.0204;AA=G|||;VT=SNP
15	40722781	rs11634187	T	G	100	PASS	AC=441;AF=0.0880591;AN=5008;NS=2504;DP=19690;EAS_AF=0.0496;AMR_AF=0.0735;AFR_AF=0.031;EUR_AF=0.1501;SAS_AF=0.1513;AA=T|||;VT=SNP
15	40723392	rs74386438	A	G	100	PASS	AC=54;AF=0.0107827;AN=5008;NS=2504;DP=13547;EAS_AF=0.0317;AMR_AF=0.0115;AFR_AF=0;EUR_AF=0;SAS_AF=0.0143;AA=A|||;VT=SNP
15	40723451	rs1979189	G	A	100	PASS	AC=1330;AF=0.265575;AN=5008;NS=2504;DP=14894;EAS_AF=0.6002;AMR_AF=0.3732;AFR_AF=0.0484;EUR_AF=0.165;SAS_AF=0.2413;AA=G|||;VT=SNP
15	40725033	rs34034104	C	A	100	PASS	AC=742;AF=0.148163;AN=5008;NS=2504;DP=18342;EAS_AF=0.0308;AMR_AF=0.1916;AFR_AF=0.1747;EUR_AF=0.2336;SAS_AF=0.1145;AA=C|||;VT=SNP
15	40725215	rs117529693	T	C	100	PASS	AC=77;AF=0.0153754;AN=5008;NS=2504;DP=20507;EAS_AF=0.0397;AMR_AF=0.0014;AFR_AF=0.0015;EUR_AF=0.001;SAS_AF=0.0337;AA=T|||;VT=SNP
15	40725263	rs11070272	A	G	100	PASS	AC=3176;AF=0.634185;AN=5008;NS=2504;DP=20157;EAS_AF=0.7877;AMR_AF=0.7089;AFR_AF=0.3782;EUR_AF=0.6312;SAS_AF=0.772;AA=G|||;VT=SNP
15	40726458	rs72733449	A	T	100	PASS	AC=397;AF=0.0792732;AN=5008;NS=2504;DP=18990;EAS_AF=0.0109;AMR_AF=0.0807;AFR_AF=0.0741;EUR_AF=0.1382;SAS_AF=0.0951;AA=A|||;VT=SNP
15	40727019	rs77556021	A	C	100	PASS	AC=52;AF=0.0103834;AN=5008;NS=2504;DP=18809;EAS_AF=0.0496;AMR_AF=0;AFR_AF=0;EUR_AF=0;SAS_AF=0.002;AA=A|||;VT=SNP
15	40727879	rs72733450	C	A	100	PASS	AC=397;AF=0.0792732;AN=5008;NS=2504;DP=18539;EAS_AF=0.0109;AMR_AF=0.0807;AFR_AF=0.0741;EUR_AF=0.1382;SAS_AF=0.0951;AA=C|||;VT=SNP
15	40728036	rs12368	C	T	100	PASS	AC=2186;AF=0.436502;AN=5008;NS=2504;DP=16313;EAS_AF=0.746;AMR_AF=0.4597;AFR_AF=0.2027;EUR_AF=0.2545;SAS_AF=0.6043;AA=C|||;VT=SNP
15	40728810	rs55982218	C	T	100	PASS	AC=214;AF=0.0427316;AN=5008;NS=2504;DP=16452;EAS_AF=0.0188;AMR_AF=0.1037;AFR_AF=0.0045;EUR_AF=0.0974;SAS_AF=0.0194;AA=C|||;VT=SNP
15	40729400	rs1453184	A	G	100	PASS	AC=3371;AF=0.673123;AN=5008;NS=2504;DP=17138;EAS_AF=0.8155;AMR_AF=0.6729;AFR_AF=0.615;EUR_AF=0.502;SAS_AF=0.7812;AA=G|||;VT=SNP
15	40729811	rs72733453	G	A	100	PASS	AC=300;AF=0.0599042;AN=5008;NS=2504;DP=16132;EAS_AF=0.0109;AMR_AF=0.072;AFR_AF=0.0061;EUR_AF=0.1382;SAS_AF=0.0941;AA=G|||;VT=SNP
15	40729975	rs896798	G	A	100	PASS	AC=1336;AF=0.266773;AN=5008;NS=2504;DP=15502;EAS_AF=0.5972;AMR_AF=0.366;AFR_AF=0.0522;EUR_AF=0.1561;SAS_AF=0.2597;AA=G|||;VT=SNP
15	40730216	rs559615029	A	G	100	PASS	AC=13;AF=0.00259585;AN=5008;NS=2504;DP=17117;EAS_AF=0.0119;AMR_AF=0;AFR_AF=0;EUR_AF=0;SAS_AF=0.001;AA=G|||;VT=SNP
15	40730659	rs35189772	A	G	100	PASS	AC=425;AF=0.0848642;AN=5008;NS=2504;DP=6776;EAS_AF=0.0496;AMR_AF=0.0634;AFR_AF=0.0673;EUR_AF=0.1362;SAS_AF=0.1074;AA=A|||;VT=SNP
15	40730807	rs586558	G	A	100	PASS	AC=2033;AF=0.40595;AN=5008;NS=2504;DP=18352;EAS_AF=0.4841;AMR_AF=0.2579;AFR_AF=0.5038;EUR_AF=0.3032;SAS_AF=0.4039;AA=A|||;VT=SNP
15	40731264	rs7175894	T	A	100	PASS	AC=372;AF=0.0742812;AN=5008;NS=2504;DP=16723;EAS_AF=0.0446;AMR_AF=0.0173;AFR_AF=0.1498;EUR_AF=0.001;SAS_AF=0.1186;AA=T|||;VT=SNP
15	40731325	rs603787	C	T	100	PASS	AC=2578;AF=0.514776;AN=5008;NS=2504;DP=17269;EAS_AF=0.6994;AMR_AF=0.3559;AFR_AF=0.7352;EUR_AF=0.1938;SAS_AF=0.4693;AA=T|||;VT=SNP
15	40732334	rs75361878	G	C	100	PASS	AC=47;AF=0.00938498;AN=5008;NS=2504;DP=16624;EAS_AF=0.0437;AMR_AF=0;AFR_AF=0;EUR_AF=0.001;SAS_AF=0.002;AA=G|||;VT=SNP
15	40732793	rs71472440	A	G	100	PASS	AC=1468;AF=0.293131;AN=5008;NS=2504;DP=7997;EAS_AF=0.1627;AMR_AF=0.2781;AFR_AF=0.3404;EUR_AF=0.3648;SAS_AF=0.3006;AA=G|||;VT=SNP
15	40736666	rs77864341	A	C	100	PASS	AC=264;AF=0.0527157;AN=5008;NS=2504;DP=21117;EAS_AF=0.0208;AMR_AF=0.0086;AFR_AF=0.1717;EUR_AF=0.002;SAS_AF=0.0082;AA=A|||;VT=SNP
15	40737490	rs4923869	C	T	100	PASS	AC=2998;AF=0.598642;AN=5008;NS=2504;DP=13946;EAS_AF=0.7817;AMR_AF=0.611;AFR_AF=0.5265;EUR_AF=0.497;SAS_AF=0.6033;AA=C|||;VT=SNP
15	40738839	rs16970709	T	C	100	PASS	AC=259;AF=0.0517173;AN=5008;NS=2504;DP=22363;EAS_AF=0.0208;AMR_AF=0.0072;AFR_AF=0.1687;EUR_AF=0.002;SAS_AF=0.0082;AA=t|||;VT=SNP
15	40740713	rs1659563	A	G	100	PASS	AC=4115;AF=0.821685;AN=5008;NS=2504;DP=16557;EAS_AF=0.9851;AMR_AF=0.7205;AFR_AF=0.972;EUR_AF=0.5298;SAS_AF=0.8221;AA=N|||;VT=SNP
15	40740794	rs117820686	G	A	100	PASS	AC=30;AF=0.00599042;AN=5008;NS=2504;DP=17423;EAS_AF=0.0198;AMR_AF=0.0014;AFR_AF=0;EUR_AF=0.001;SAS_AF=0.0082;AA=g|||;VT=SNP
15	40741295	rs12898690	G	A	100	PASS	AC=946;AF=0.188898;AN=5008;NS=2504;DP=18519;EAS_AF=0.1042;AMR_AF=0.2464;AFR_AF=0.0265;EUR_AF=0.3519;SAS_AF=0.2873;AA=g|||;VT=SNP
15	40741973	rs4244580	C	A	100	PASS	AC=3427;AF=0.684305;AN=5008;NS=2504;DP=14635;EAS_AF=0.7996;AMR_AF=0.6297;AFR_AF=0.8238;EUR_AF=0.5;SAS_AF=0.6053;AA=a|||;VT=SNP
15	40742028	rs183522698	A	G	100	PASS	AC=32;AF=0.00638978;AN=5008;NS=2504;DP=20326;EAS_AF=0.0208;AMR_AF=0.0014;AFR_AF=0;EUR_AF=0.002;SAS_AF=0.0082;AA=a|||;VT=SNP
15	40742338	rs11853333	G	A	100	PASS	AC=819;AF=0.163538;AN=5008;NS=2504;DP=21926;EAS_AF=0.0506;AMR_AF=0.1931;AFR_AF=0.0197;EUR_AF=0.3489;SAS_AF=0.2628;AA=g|||;VT=SNP
15	40744046	rs4924471	G	T	100	PASS	AC=1263;AF=0.252196;AN=5008;NS=2504;DP=24209;EAS_AF=0.6359;AMR_AF=0.2637;AFR_AF=0.0893;EUR_AF=0.0755;SAS_AF=0.2505;AA=g|||;VT=SNP
15	40744165	rs146473680	A	G	100	PASS	AC=14;AF=0.00279553;AN=5008;NS=2504;DP=25564;EAS_AF=0.0129;AMR_AF=0;AFR_AF=0;EUR_AF=0;SAS_AF=0.001;AA=a|||;VT=SNP
15	40744940	rs115066667	G	A	100	PASS	AC=259;AF=0.0517173;AN=5008;NS=2504;DP=19534;EAS_AF=0.0198;AMR_AF=0.0072;AFR_AF=0.1702;EUR_AF=0.001;SAS_AF=0.0082;AA=g|||;VT=SNP
15	40745594	rs2304644	T	C	100	PASS	AC=294;AF=0.0587061;AN=5008;NS=2504;DP=19473;EAS_AF=0.1399;AMR_AF=0.0605;AFR_AF=0.0091;EUR_AF=0.0239;SAS_AF=0.0767;AA=t|||;VT=SNP
15	40746748	rs2289326	A	C	100	PASS	AC=3092;AF=0.617412;AN=5008;NS=2504;DP=18223;EAS_AF=0.7808;AMR_AF=0.6153;AFR_AF=0.5749;EUR_AF=0.498;SAS_AF=0.6309;AA=a|||;VT=SNP
15	40747106	rs78886478	G	T	100	PASS	AC=262;AF=0.0523163;AN=5008;NS=2504;DP=17273;EAS_AF=0.0208;AMR_AF=0.0072;AFR_AF=0.171;EUR_AF=0.002;SAS_AF=0.0082;AA=g|||;VT=SNP
15	40747604	rs73387098	C	T	100	PASS	AC=507;AF=0.101238;AN=5008;NS=2504;DP=21346;EAS_AF=0.0407;AMR_AF=0.0793;AFR_AF=0.2126;EUR_AF=0.0457;SAS_AF=0.0859;AA=c|||;VT=SNP
15	40748718	rs9972363	C	T	100	PASS	AC=1118;AF=0.223243;AN=5008;NS=2504;DP=19939;EAS_AF=0.1022;AMR_AF=0.2608;AFR_AF=0.1331;EUR_AF=0.3728;SAS_AF=0.2894;AA=c|||;VT=SNP
15	40750446	rs117505325	C	G	100	PASS	AC=26;AF=0.00519169;AN=5008;NS=2504;DP=19272;EAS_AF=0.0258;AMR_AF=0;AFR_AF=0;EUR_AF=0;SAS_AF=0;AA=c|||;VT=SNP
15	40750740	rs3743143	A	G	100	PASS	AC=284;AF=0.0567093;AN=5008;NS=2504;DP=18313;EAS_AF=0.1399;AMR_AF=0.0605;AFR_AF=0.0008;EUR_AF=0.0239;SAS_AF=0.0777;AA=a|||;VT=SNP;EX_TARGET
15	40751555	rs3803357	C	A	100	PASS	AC=3384;AF=0.675719;AN=5008;NS=2504;DP=18033;EAS_AF=0.7937;AMR_AF=0.6239;AFR_AF=0.8253;EUR_AF=0.4742;SAS_AF=0.5961;AA=c|||;VT=SNP;EX_TARGET
15	40752133	rs74927458	C	T	100	PASS	AC=111;AF=0.0221645;AN=5008;NS=2504;DP=18676;EAS_AF=0.0198;AMR_AF=0.0086;AFR_AF=0.0567;EUR_AF=0.002;SAS_AF=0.0082;AA=c|||;VT=SNP
15	40752134	rs3743144	G	A	100	PASS	AC=330;AF=0.0658946;AN=5008;NS=2504;DP=18614;EAS_AF=0.1389;AMR_AF=0.0605;AFR_AF=0.0325;EUR_AF=0.0239;SAS_AF=0.0828;AA=g|||;VT=SNP
15	40752797	rs3784401	C	G	100	PASS	AC=33;AF=0.00658946;AN=5008;NS=2504;DP=20058;EAS_AF=0.0308;AMR_AF=0;AFR_AF=0;EUR_AF=0;SAS_AF=0.002;AA=c|||;VT=SNP
15	40755763	rs138831572	G	A	100	PASS	AC=31;AF=0.0061901;AN=5008;NS=2504;DP=18502;EAS_AF=0.0198;AMR_AF=0.0014;AFR_AF=0;EUR_AF=0.002;SAS_AF=0.0082;AA=g|||;VT=SNP
15	40756770	rs114881348	A	G	100	PASS	AC=192;AF=0.0383387;AN=5008;NS=2504;DP=19748;EAS_AF=0.0446;AMR_AF=0.013;AFR_AF=0.0257;EUR_AF=0.006;SAS_AF=0.1002;AA=A|||;VT=SNP
15	40757035	rs603104	A	C	100	PASS	AC=3557;AF=0.710264;AN=5008;NS=2504;DP=20624;EAS_AF=0.8046;AMR_AF=0.6484;AFR_AF=0.8389;EUR_AF=0.5268;SAS_AF=0.6718;AA=C|||;VT=SNP
15	40758337	rs3743145	A	C	100	PASS	AC=624;AF=0.124601;AN=5008;NS=2504;DP=14090;EAS_AF=0.0685;AMR_AF=0.1326;AFR_AF=0.0204;EUR_AF=0.2276;SAS_AF=0.2117;AA=A|||;VT=SNP;EX_TARGET
15	40759347	rs679882	G	A	100	PASS	AC=1236;AF=0.246805;AN=5008;NS=2504;DP=21816;EAS_AF=0.0198;AMR_AF=0.062;AFR_AF=0.8026;EUR_AF=0.0308;SAS_AF=0.0828;AA=A|||;VT=SNP
15	40760116	rs8826	G	C	100	PASS	AC=1435;AF=0.286542;AN=5008;NS=2504;DP=17149;EAS_AF=0.0744;AMR_AF=0.1254;AFR_AF=0.7806;EUR_AF=0.0746;SAS_AF=0.1697;AA=C|||;VT=SNP
15	40760444	rs57389306	T	A	100	PASS	AC=473;AF=0.0944489;AN=5008;NS=2504;DP=20686;EAS_AF=0.0516;AMR_AF=0.0764;AFR_AF=0.1853;EUR_AF=0.0447;SAS_AF=0.0798;AA=T|||;VT=SNP
15	40761079	rs150242127	G	C	100	PASS	AC=176;AF=0.0351438;AN=5008;NS=2504;DP=20363;EAS_AF=0.0347;AMR_AF=0.0115;AFR_AF=0.0234;EUR_AF=0.006;SAS_AF=0.0982;AA=G|||;VT=SNP
15	40761093	rs58914687	G	A	100	PASS	AC=29;AF=0.00579073;AN=5008;NS=2504;DP=20485;EAS_AF=0.0228;AMR_AF=0;AFR_AF=0;EUR_AF=0.003;SAS_AF=0.0031;AA=G|||;VT=SNP
15	40761549	rs6492947	T	C	100	PASS	AC=2513;AF=0.501797;AN=5008;NS=2504;DP=19011;EAS_AF=0.1845;AMR_AF=0.3905;AFR_AF=0.8646;EUR_AF=0.4374;SAS_AF=0.4836;AA=C|||;VT=SNP
15	40761891	rs79438913	G	A	100	PASS	AC=286;AF=0.0571086;AN=5008;NS=2504;DP=19134;EAS_AF=0.1369;AMR_AF=0.0605;AFR_AF=0.0068;EUR_AF=0.0239;SAS_AF=0.0746;AA=G|||;VT=SNP
15	40762621	rs9672313	C	T	100	PASS	AC=924;AF=0.184505;AN=5008;NS=2504;DP=23365;EAS_AF=0.0873;AMR_AF=0.2406;AFR_AF=0.0741;EUR_AF=0.3101;SAS_AF=0.2648;AA=C|||;VT=SNP
15	40762842	rs633295	T	C	100	PASS	AC=2748;AF=0.548722;AN=5008;NS=2504;DP=14950;EAS_AF=0.8621;AMR_AF=0.4755;AFR_AF=0.7171;EUR_AF=0.2227;SAS_AF=0.3855;AA=T|||;VT=SNP
15	40762879	rs118118557	A	G	100	PASS	AC=197;AF=0.0393371;AN=5008;NS=2504;DP=15498;EAS_AF=0.0407;AMR_AF=0.0159;AFR_AF=0.0106;EUR_AF=0.0268;SAS_AF=0.1063;AA=A|||;VT=SNP
15	40764549	rs582736	G	A	100	PASS	AC=768;AF=0.153355;AN=5008;NS=2504;DP=20357;EAS_AF=0.0992;AMR_AF=0.0908;AFR_AF=0.3011;EUR_AF=0.0765;SAS_AF=0.1329;AA=G|||;VT=SNP;EX_TARGET
15	40764616	rs2242080	G	A	100	PASS	AC=108;AF=0.0215655;AN=5008;NS=2504;DP=18847;EAS_AF=0.1071;AMR_AF=0;AFR_AF=0;EUR_AF=0;SAS_AF=0;AA=G|||;VT=SNP
15	40765360	rs667623	C	T	100	PASS	AC=972;AF=0.194089;AN=5008;NS=2504;DP=18795;EAS_AF=0.0982;AMR_AF=0.1081;AFR_AF=0.4448;EUR_AF=0.0765;SAS_AF=0.136;AA=C|||;VT=SNP
15	40765943	rs654317	T	C	100	PASS	AC=2194;AF=0.438099;AN=5008;NS=2504;DP=16843;EAS_AF=0.2123;AMR_AF=0.3588;AFR_AF=0.6823;EUR_AF=0.4165;SAS_AF=0.4192;AA=C|||;VT=SNP
15	40766442	rs611933	T	G	100	PASS	AC=982;AF=0.196086;AN=5008;NS=2504;DP=19916;EAS_AF=0.1002;AMR_AF=0.1081;AFR_AF=0.4486;EUR_AF=0.0785;SAS_AF=0.137;AA=G|||;VT=SNP
15	40766618	rs75927551	G	A	100	PASS	AC=43;AF=0.00858626;AN=5008;NS=2504;DP=18045;EAS_AF=0.0188;AMR_AF=0.0014;AFR_AF=0.0113;EUR_AF=0.002;SAS_AF=0.0061;AA=G|||;VT=SNP
15	40766647	rs651131	A	C	100	PASS	AC=1083;AF=0.216254;AN=5008;NS=2504;DP=19005;EAS_AF=0.1181;AMR_AF=0.1138;AFR_AF=0.5023;EUR_AF=0.0805;SAS_AF=0.1431;AA=C|||;VT=SNP
15	40766660	rs79900396	A	G	100	PASS	AC=123;AF=0.0245607;AN=5008;NS=2504;DP=19505;EAS_AF=0.0853;AMR_AF=0.049;AFR_AF=0;EUR_AF=0;SAS_AF=0.0031;AA=A|||;VT=SNP
15	40766808	rs79326159	C	T	100	PASS	AC=42;AF=0.00838658;AN=5008;NS=2504;DP=17629;EAS_AF=0.0188;AMR_AF=0.0014;AFR_AF=0.0106;EUR_AF=0.002;SAS_AF=0.0061;AA=C|||;VT=SNP
15	40766879	rs624486	G	A	100	PASS	AC=1033;AF=0.20627;AN=5008;NS=2504;DP=17211;EAS_AF=0.0982;AMR_AF=0.1081;AFR_AF=0.4917;EUR_AF=0.0765;SAS_AF=0.135;AA=A|||;VT=SNP
15	40767739	rs733299	G	T	100	PASS	AC=900;AF=0.179712;AN=5008;NS=2504;DP=16100;EAS_AF=0.0913;AMR_AF=0.2349;AFR_AF=0.0303;EUR_AF=0.335;SAS_AF=0.274;AA=g|||;VT=SNP
15	40767914	rs639123	A	G	100	PASS	AC=4323;AF=0.863219;AN=5008;NS=2504;DP=16315;EAS_AF=0.8968;AMR_AF=0.9049;AFR_AF=0.7617;EUR_AF=0.9225;SAS_AF=0.8753;AA=T|||;VT=SNP
15	40768139	rs1806961	T	C	100	PASS	AC=3138;AF=0.626597;AN=5008;NS=2504;DP=15907;EAS_AF=0.7857;AMR_AF=0.6599;AFR_AF=0.5333;EUR_AF=0.5954;SAS_AF=0.5971;AA=C|||;VT=SNP
15	40768143	rs113588558	T	C	100	PASS	AC=595;AF=0.11881;AN=5008;NS=2504;DP=15828;EAS_AF=0.0198;AMR_AF=0.0274;AFR_AF=0.4138;EUR_AF=0.003;SAS_AF=0.0061;AA=-|||;VT=SNP
15	40768181	rs2084941	C	A	100	PASS	AC=3730;AF=0.744808;AN=5008;NS=2504;DP=15699;EAS_AF=0.877;AMR_AF=0.879;AFR_AF=0.3472;EUR_AF=0.9254;SAS_AF=0.865;AA=C|||;VT=SNP
15	40768279	rs731640	C	T	100	PASS	AC=908;AF=0.18131;AN=5008;NS=2504;DP=15210;EAS_AF=0.0913;AMR_AF=0.2421;AFR_AF=0.0318;EUR_AF=0.335;SAS_AF=0.2751;AA=C|||;VT=SNP
15	40769320	rs62018030	G	A	100	PASS	AC=915;AF=0.182708;AN=5008;NS=2504;DP=21057;EAS_AF=0.0903;AMR_AF=0.2435;AFR_AF=0.0363;EUR_AF=0.334;SAS_AF=0.2771;AA=G|||;VT=SNP
15	40770113	rs115370557	C	G	100	PASS	AC=54;AF=0.0107827;AN=5008;NS=2504;DP=21830;EAS_AF=0.0238;AMR_AF=0.0014;AFR_AF=0.0159;EUR_AF=0.002;SAS_AF=0.0061;AA=C|||;VT=SNP
15	40771097	rs16970734	A	G	100	PASS	AC=615;AF=0.122804;AN=5008;NS=2504;DP=20133;EAS_AF=0.1131;AMR_AF=0.0879;AFR_AF=0.1838;EUR_AF=0.0716;SAS_AF=0.1278;AA=A|||;VT=SNP
15	40771818	rs36122190	T	A	100	PASS	AC=1063;AF=0.21226;AN=5008;NS=2504;DP=13999;EAS_AF=0.1935;AMR_AF=0.255;AFR_AF=0.0522;EUR_AF=0.3469;SAS_AF=0.2791;AA=T|||;VT=SNP
15	40771957	rs186443084	G	T	100	PASS	AC=145;AF=0.0289537;AN=5008;NS=2504;DP=12843;EAS_AF=0.0327;AMR_AF=0.0086;AFR_AF=0.0106;EUR_AF=0.003;SAS_AF=0.091;AA=G|||;VT=SNP
15	40771960	rs607118	C	T	100	PASS	AC=703;AF=0.140375;AN=5008;NS=2504;DP=13149;EAS_AF=0.1111;AMR_AF=0.0865;AFR_AF=0.2587;EUR_AF=0.0696;SAS_AF=0.1217;AA=C|||;VT=SNP
15	40773017	rs138123873	C	T	100	PASS	AC=47;AF=0.00938498;AN=5008;NS=2504;DP=19376;EAS_AF=0.0218;AMR_AF=0.0014;AFR_AF=0.0121;EUR_AF=0.002;SAS_AF=0.0061;AA=C|||;VT=SNP
15	40773187	rs623187	C	G	100	PASS	AC=691;AF=0.137979;AN=5008;NS=2504;DP=20539;EAS_AF=0.1101;AMR_AF=0.0908;AFR_AF=0.2451;EUR_AF=0.0716;SAS_AF=0.1237;AA=C|||;VT=SNP
15	40773350	rs59215299	G	T	100	PASS	AC=127;AF=0.0253594;AN=5008;NS=2504;DP=17096;EAS_AF=0.0218;AMR_AF=0.0058;AFR_AF=0.0703;EUR_AF=0.002;SAS_AF=0.0061;AA=G|||;VT=SNP
15	40773351	rs57149276	C	T	100	PASS	AC=127;AF=0.0253594;AN=5008;NS=2504;DP=17070;EAS_AF=0.0218;AMR_AF=0.0058;AFR_AF=0.0703;EUR_AF=0.002;SAS_AF=0.0061;AA=C|||;VT=SNP
15	40774368	rs147469669	T	G	100	PASS	AC=31;AF=0.0061901;AN=5008;NS=2504;DP=20769;EAS_AF=0.0218;AMR_AF=0.0014;AFR_AF=0;EUR_AF=0.002;SAS_AF=0.0061;AA=T|||;VT=SNP
15	40774444	rs619711	G	A	100	PASS	AC=2186;AF=0.436502;AN=5008;NS=2504;DP=22031;EAS_AF=0.2173;AMR_AF=0.3617;AFR_AF=0.6846;EUR_AF=0.4085;SAS_AF=0.409;AA=A|||;VT=SNP
15	40775571	rs192639667	T	C	100	PASS	AC=20;AF=0.00399361;AN=5008;NS=2504;DP=16196;EAS_AF=0.0149;AMR_AF=0.0014;AFR_AF=0;EUR_AF=0.001;SAS_AF=0.0031;AA=T|||;VT=SNP
15	40775692	rs36124780	C	G	100	PASS	AC=927;AF=0.185104;AN=5008;NS=2504;DP=15863;EAS_AF=0.0853;AMR_AF=0.2522;AFR_AF=0.0499;EUR_AF=0.339;SAS_AF=0.2648;AA=C|||;VT=SNP
15	40775761	rs56949736	A	T	100	PASS	AC=346;AF=0.0690895;AN=5008;NS=2504;DP=17460;EAS_AF=0.0228;AMR_AF=0.0187;AFR_AF=0.1997;EUR_AF=0.007;SAS_AF=0.0399;AA=A|||;VT=SNP
15	40776434	rs590046	T	C	100	PASS	AC=2458;AF=0.490815;AN=5008;NS=2504;DP=18326;EAS_AF=0.2202;AMR_AF=0.3847;AFR_AF=0.854;EUR_AF=0.4195;SAS_AF=0.4274;AA=C|||;VT=SNP
15	40777645	rs3213999	A	G	100	PASS	AC=928;AF=0.185304;AN=5008;NS=2504;DP=19887;EAS_AF=0.0853;AMR_AF=0.2507;AFR_AF=0.0499;EUR_AF=0.341;SAS_AF=0.2648;AA=A|||;VT=SNP
15	40778066	rs588686	G	C	100	PASS	AC=2457;AF=0.490615;AN=5008;NS=2504;DP=19834;EAS_AF=0.2212;AMR_AF=0.3833;AFR_AF=0.854;EUR_AF=0.4185;SAS_AF=0.4274;AA=C|||;VT=SNP
15	40778303	rs589650	A	G	100	PASS	AC=710;AF=0.141773;AN=5008;NS=2504;DP=17917;EAS_AF=0.1121;AMR_AF=0.0879;AFR_AF=0.2602;EUR_AF=0.0716;SAS_AF=0.1227;AA=A|||;VT=SNP
15	40778381	rs138801732	G	C	100	PASS	AC=52;AF=0.0103834;AN=5008;NS=2504;DP=16123;EAS_AF=0.0456;AMR_AF=0;AFR_AF=0;EUR_AF=0.001;SAS_AF=0.0051;AA=G|||;VT=SNP
15	40778506	rs2444302	A	G	100	PASS	AC=2456;AF=0.490415;AN=5008;NS=2504;DP=15573;EAS_AF=0.2202;AMR_AF=0.3847;AFR_AF=0.854;EUR_AF=0.4185;SAS_AF=0.4264;AA=T|||;VT=SNP
15	40778676	rs2053973	G	A	100	PASS	AC=345;AF=0.0688898;AN=5008;NS=2504;DP=16901;EAS_AF=0.0228;AMR_AF=0.0187;AFR_AF=0.1989;EUR_AF=0.007;SAS_AF=0.0399;AA=G|||;VT=SNP
15	40778717	rs35030447	C	T	100	PASS	AC=932;AF=0.186102;AN=5008;NS=2504;DP=17194;EAS_AF=0.0853;AMR_AF=0.2507;AFR_AF=0.0537;EUR_AF=0.34;SAS_AF=0.2648;AA=C|||;VT=SNP
15	40779113	rs603623	T	C	100	PASS	AC=2457;AF=0.490615;AN=5008;NS=2504;DP=15964;EAS_AF=0.2202;AMR_AF=0.3862;AFR_AF=0.854;EUR_AF=0.4175;SAS_AF=0.4274;AA=T|||;VT=SNP
15	40779411	rs144395603	C	G	100	PASS	AC=97;AF=0.019369;AN=5008;NS=2504;DP=9517;EAS_AF=0.0427;AMR_AF=0.0533;AFR_AF=0.0015;EUR_AF=0.003;SAS_AF=0.0123;AA=C|||;VT=SNP
15	40779779	rs616937	T	C	100	PASS	AC=2456;AF=0.490415;AN=5008;NS=2504;DP=12097;EAS_AF=0.2212;AMR_AF=0.3862;AFR_AF=0.8525;EUR_AF=0.4175;SAS_AF=0.4274;AA=C|||;VT=SNP
15	40779845	rs617031	C	T	100	PASS	AC=710;AF=0.141773;AN=5008;NS=2504;DP=12796;EAS_AF=0.1121;AMR_AF=0.0879;AFR_AF=0.2602;EUR_AF=0.0716;SAS_AF=0.1227;AA=C|||;VT=SNP
15	40779963	rs640919	T	C	100	PASS	AC=711;AF=0.141973;AN=5008;NS=2504;DP=13957;EAS_AF=0.1121;AMR_AF=0.0879;AFR_AF=0.261;EUR_AF=0.0716;SAS_AF=0.1227;AA=T|||;VT=SNP
15	40780124	rs618399	T	C	100	PASS	AC=2458;AF=0.490815;AN=5008;NS=2504;DP=13505;EAS_AF=0.2212;AMR_AF=0.3876;AFR_AF=0.8533;EUR_AF=0.4175;SAS_AF=0.4274;AA=C|||;VT=SNP
15	40780486	rs620198	T	G	100	PASS	AC=2459;AF=0.491014;AN=5008;NS=2504;DP=16630;EAS_AF=0.2212;AMR_AF=0.3876;AFR_AF=0.854;EUR_AF=0.4175;SAS_AF=0.4274;AA=G|||;VT=SNP
15	40780892	rs146415134	C	T	100	PASS	AC=48;AF=0.00958466;AN=5008;NS=2504;DP=16992;EAS_AF=0.0129;AMR_AF=0.0504;AFR_AF=0;EUR_AF=0;SAS_AF=0;AA=C|||;VT=SNP
15	40782135	rs143079705	A	G	100	PASS	AC=124;AF=0.0247604;AN=5008;NS=2504;DP=14831;EAS_AF=0.0327;AMR_AF=0.0058;AFR_AF=0.0068;EUR_AF=0.003;SAS_AF=0.0767;AA=A|||;VT=SNP
15	40782496	rs139973829	A	G	100	PASS	AC=27;AF=0.00539137;AN=5008;NS=2504;DP=15018;EAS_AF=0.0268;AMR_AF=0;AFR_AF=0;EUR_AF=0;SAS_AF=0;AA=A|||;VT=SNP
15	40782928	rs73389048	C	T	100	PASS	AC=321;AF=0.0640974;AN=5008;NS=2504;DP=10626;EAS_AF=0.0228;AMR_AF=0.0187;AFR_AF=0.1997;EUR_AF=0.007;SAS_AF=0.0143;AA=c|||;VT=SNP
15	40783246	rs12443191	C	T	100	PASS	AC=2598;AF=0.51877;AN=5008;NS=2504;DP=12858;EAS_AF=0.7788;AMR_AF=0.6268;AFR_AF=0.149;EUR_AF=0.5974;SAS_AF=0.593;AA=C|||;VT=SNP
15	40783381	rs12443223	C	T	100	PASS	AC=2800;AF=0.559105;AN=5008;NS=2504;DP=15701;EAS_AF=0.7788;AMR_AF=0.634;AFR_AF=0.3071;EUR_AF=0.5974;SAS_AF=0.5808;AA=C|||;VT=SNP
15	40783397	rs7162004	G	A	100	PASS	AC=2813;AF=0.561701;AN=5008;NS=2504;DP=16135;EAS_AF=0.7788;AMR_AF=0.634;AFR_AF=0.3071;EUR_AF=0.5974;SAS_AF=0.5941;AA=G|||;VT=SNP
15	40783476	rs7162054	G	A	100	PASS	AC=2871;AF=0.573283;AN=5008;NS=2504;DP=16805;EAS_AF=0.7788;AMR_AF=0.6412;AFR_AF=0.348;EUR_AF=0.5974;SAS_AF=0.593;AA=A|||;VT=SNP
15	40783722	rs4923871	G	T	100	PASS	AC=4298;AF=0.858227;AN=5008;NS=2504;DP=18526;EAS_AF=0.8879;AMR_AF=0.9121;AFR_AF=0.7398;EUR_AF=0.9284;SAS_AF=0.8773;AA=T|||;VT=SNP
15	40784285	rs4923872	T	C	100	PASS	AC=2603;AF=0.519768;AN=5008;NS=2504;DP=19347;EAS_AF=0.7798;AMR_AF=0.6282;AFR_AF=0.149;EUR_AF=0.5984;SAS_AF=0.5951;AA=T|||;VT=SNP
15	40784859	rs4923873	A	G	100	PASS	AC=4300;AF=0.858626;AN=5008;NS=2504;DP=4990;EAS_AF=0.8889;AMR_AF=0.9121;AFR_AF=0.7405;EUR_AF=0.9284;SAS_AF=0.8773;AA=G|||;VT=SNP
15	40786001	rs75726656	G	C	100	PASS	AC=32;AF=0.00638978;AN=5008;NS=2504;DP=22964;EAS_AF=0.0228;AMR_AF=0.0014;AFR_AF=0;EUR_AF=0.002;SAS_AF=0.0061;AA=G|||;VT=SNP
15	40786463	rs117532718	T	G	100	PASS	AC=25;AF=0.00499201;AN=5008;NS=2504;DP=19206;EAS_AF=0.0238;AMR_AF=0;AFR_AF=0;EUR_AF=0.001;SAS_AF=0;AA=T|||;VT=SNP
15	40786656	rs74244686	C	T	100	PASS	AC=522;AF=0.104233;AN=5008;NS=2504;DP=18988;EAS_AF=0.1111;AMR_AF=0.0821;AFR_AF=0.118;EUR_AF=0.0765;SAS_AF=0.1227;AA=C|||;VT=SNP
15	40786778	rs117614921	C	T	100	PASS	AC=32;AF=0.00638978;AN=5008;NS=2504;DP=18199;EAS_AF=0.0228;AMR_AF=0.0014;AFR_AF=0;EUR_AF=0.002;SAS_AF=0.0061;AA=C|||;VT=SNP
15	40786910	rs9652415	A	G	100	PASS	AC=2600;AF=0.519169;AN=5008;NS=2504;DP=17887;EAS_AF=0.7798;AMR_AF=0.6268;AFR_AF=0.149;EUR_AF=0.5984;SAS_AF=0.593;AA=A|||;VT=SNP
15	40787211	rs2167795	A	G	100	PASS	AC=2821;AF=0.563299;AN=5008;NS=2504;DP=19734;EAS_AF=0.7798;AMR_AF=0.634;AFR_AF=0.3124;EUR_AF=0.5984;SAS_AF=0.593;AA=G|||;VT=SNP
15	40787470	rs144431085	G	A	100	PASS	AC=32;AF=0.00638978;AN=5008;NS=2504;DP=15044;EAS_AF=0.0228;AMR_AF=0.0014;AFR_AF=0;EUR_AF=0.002;SAS_AF=0.0061;AA=G|||;VT=SNP
15	40787901	rs80189384	G	A	100	PASS	AC=32;AF=0.00638978;AN=5008;NS=2504;DP=23203;EAS_AF=0.0228;AMR_AF=0.0014;AFR_AF=0;EUR_AF=0.002;SAS_AF=0.0061;AA=G|||;VT=SNP
15	40788704	rs4924472	T	G	100	PASS	AC=2535;AF=0.50619;AN=5008;NS=2504;DP=14369;EAS_AF=0.7778;AMR_AF=0.6239;AFR_AF=0.1044;EUR_AF=0.5964;SAS_AF=0.593;AA=T|||;VT=SNP
15	40789643	rs77565133	A	G	100	PASS	AC=33;AF=0.00658946;AN=5008;NS=2504;DP=19599;EAS_AF=0.0238;AMR_AF=0.0014;AFR_AF=0;EUR_AF=0.002;SAS_AF=0.0061;AA=A|||;VT=SNP
15	40791115	rs11070275	C	T	100	PASS	AC=2818;AF=0.5627;AN=5008;NS=2504;DP=17906;EAS_AF=0.7837;AMR_AF=0.634;AFR_AF=0.3071;EUR_AF=0.5974;SAS_AF=0.5941;AA=C|||;VT=SNP
15	40791828	rs12916042	G	A	100	PASS	AC=2604;AF=0.519968;AN=5008;NS=2504;DP=18223;EAS_AF=0.7837;AMR_AF=0.6268;AFR_AF=0.149;EUR_AF=0.5974;SAS_AF=0.5941;AA=G|||;VT=SNP
15	40792139	rs2924386	G	A	100	PASS	AC=2818;AF=0.5627;AN=5008;NS=2504;DP=17767;EAS_AF=0.7837;AMR_AF=0.634;AFR_AF=0.3071;EUR_AF=0.5974;SAS_AF=0.5941;AA=G|||;VT=SNP
15	40792648	rs147815994	T	C	100	PASS	AC=132;AF=0.0263578;AN=5008;NS=2504;DP=17720;EAS_AF=0.0923;AMR_AF=0.0519;AFR_AF=0;EUR_AF=0;SAS_AF=0.0031;AA=T|||;VT=SNP
15	40792856	rs1993212	T	G	100	PASS	AC=3069;AF=0.612819;AN=5008;NS=2504;DP=15886;EAS_AF=0.7837;AMR_AF=0.6499;AFR_AF=0.4788;EUR_AF=0.6024;SAS_AF=0.6022;AA=T|||;VT=SNP
15	40793261	rs2412524	G	T	100	PASS	AC=881;AF=0.175919;AN=5008;NS=2504;DP=19989;EAS_AF=0.0813;AMR_AF=0.2392;AFR_AF=0.0333;EUR_AF=0.3241;SAS_AF=0.2689;AA=G|||;VT=SNP
15	40794513	rs75610658	C	T	100	PASS	AC=374;AF=0.0746805;AN=5008;NS=2504;DP=13978;EAS_AF=0.0337;AMR_AF=0.0216;AFR_AF=0.1778;EUR_AF=0.007;SAS_AF=0.0849;AA=C|||;VT=SNP
15	40794525	rs182734824	G	A	100	PASS	AC=11;AF=0.00219649;AN=5008;NS=2504;DP=14726;EAS_AF=0.0099;AMR_AF=0;AFR_AF=0;EUR_AF=0;SAS_AF=0.001;AA=G|||;VT=SNP
15	40794958	rs117012904	G	A	100	PASS	AC=32;AF=0.00638978;AN=5008;NS=2504;DP=20897;EAS_AF=0.0228;AMR_AF=0.0014;AFR_AF=0;EUR_AF=0.002;SAS_AF=0.0061;AA=G|||;VT=SNP
15	40795198	rs999197	C	T	100	PASS	AC=1204;AF=0.240415;AN=5008;NS=2504;DP=23105;EAS_AF=0.1042;AMR_AF=0.2579;AFR_AF=0.233;EUR_AF=0.332;SAS_AF=0.2843;AA=C|||;VT=SNP
15	40795772	rs8043197	T	C	100	PASS	AC=4299;AF=0.858427;AN=5008;NS=2504;DP=17994;EAS_AF=0.8879;AMR_AF=0.9121;AFR_AF=0.7405;EUR_AF=0.9284;SAS_AF=0.8773;AA=C|||;VT=SNP
15	40795860	rs8042419	G	A	100	PASS	AC=269;AF=0.0537141;AN=5008;NS=2504;DP=16517;EAS_AF=0.0228;AMR_AF=0.0101;AFR_AF=0.1747;EUR_AF=0.002;SAS_AF=0.0061;AA=G|||;VT=SNP
15	40796197	rs7183273	C	T	100	PASS	AC=2545;AF=0.508187;AN=5008;NS=2504;DP=6424;EAS_AF=0.7837;AMR_AF=0.6239;AFR_AF=0.1051;EUR_AF=0.5974;SAS_AF=0.5951;AA=c|||;VT=SNP
15	40796280	rs149930684	G	T	100	PASS	AC=32;AF=0.00638978;AN=5008;NS=2504;DP=14552;EAS_AF=0.0228;AMR_AF=0.0014;AFR_AF=0;EUR_AF=0.002;SAS_AF=0.0061;AA=g|||;VT=SNP
15	40796350	rs11852527	C	T	100	PASS	AC=881;AF=0.175919;AN=5008;NS=2504;DP=14528;EAS_AF=0.0813;AMR_AF=0.2392;AFR_AF=0.0333;EUR_AF=0.3241;SAS_AF=0.2689;AA=c|||;VT=SNP
15	40796616	rs146538887	G	A	100	PASS	AC=33;AF=0.00658946;AN=5008;NS=2504;DP=11588;EAS_AF=0.0228;AMR_AF=0.0014;AFR_AF=0.0008;EUR_AF=0.002;SAS_AF=0.0061;AA=g|||;VT=SNP
15	40797205	rs1901774	C	T	100	PASS	AC=881;AF=0.175919;AN=5008;NS=2504;DP=21116;EAS_AF=0.0813;AMR_AF=0.2392;AFR_AF=0.0333;EUR_AF=0.3241;SAS_AF=0.2689;AA=c|||;VT=SNP
15	40797367	rs7168927	T	C	100	PASS	AC=4348;AF=0.868211;AN=5008;NS=2504;DP=16824;EAS_AF=0.8889;AMR_AF=0.9121;AFR_AF=0.7769;EUR_AF=0.9284;SAS_AF=0.8773;AA=t|||;VT=SNP
15	40798495	rs8038350	A	C	100	PASS	AC=4299;AF=0.858427;AN=5008;NS=2504;DP=20018;EAS_AF=0.8879;AMR_AF=0.9121;AFR_AF=0.7405;EUR_AF=0.9284;SAS_AF=0.8773;AA=C|||;VT=SNP
15	40799568	rs1869301	G	C	100	PASS	AC=2371;AF=0.473442;AN=5008;NS=2504;DP=14328;EAS_AF=0.1915;AMR_AF=0.3718;AFR_AF=0.8517;EUR_AF=0.4006;SAS_AF=0.3998;AA=C|||;VT=SNP
15	40800978	rs77669521	A	G	100	PASS	AC=493;AF=0.0984425;AN=5008;NS=2504;DP=17117;EAS_AF=0.0228;AMR_AF=0.0303;AFR_AF=0.3238;EUR_AF=0.007;SAS_AF=0.0143;AA=A|||;VT=SNP
15	40801256	rs151079841	G	A	100	PASS	AC=32;AF=0.00638978;AN=5008;NS=2504;DP=16155;EAS_AF=0.0228;AMR_AF=0.0014;AFR_AF=0;EUR_AF=0.002;SAS_AF=0.0061;AA=G|||;VT=SNP
15	40801271	rs11639464	C	A	100	PASS	AC=2569;AF=0.512979;AN=5008;NS=2504;DP=16344;EAS_AF=0.7857;AMR_AF=0.6124;AFR_AF=0.1467;EUR_AF=0.5815;SAS_AF=0.5859;AA=C|||;VT=SNP
15	40801374	rs181586473	G	A	100	PASS	AC=19;AF=0.00379393;AN=5008;NS=2504;DP=10358;EAS_AF=0.0188;AMR_AF=0;AFR_AF=0;EUR_AF=0;SAS_AF=0;AA=A|||;VT=SNP
15	40802205	rs4924473	G	A	100	PASS	AC=4246;AF=0.847843;AN=5008;NS=2504;DP=16139;EAS_AF=0.8909;AMR_AF=0.9049;AFR_AF=0.702;EUR_AF=0.9284;SAS_AF=0.8773;AA=A|||;VT=SNP
15	40802247	rs4924474	T	C	100	PASS	AC=4303;AF=0.859225;AN=5008;NS=2504;DP=16844;EAS_AF=0.8909;AMR_AF=0.9121;AFR_AF=0.7413;EUR_AF=0.9284;SAS_AF=0.8773;AA=C|||;VT=SNP
15	40802446	rs2034651	G	A	100	PASS	AC=3058;AF=0.610623;AN=5008;NS=2504;DP=21751;EAS_AF=0.7857;AMR_AF=0.6369;AFR_AF=0.4939;EUR_AF=0.5865;SAS_AF=0.5941;AA=A|||;VT=SNP
15	40802760	rs141273191	G	A	100	PASS	AC=32;AF=0.00638978;AN=5008;NS=2504;DP=21461;EAS_AF=0.0228;AMR_AF=0.0014;AFR_AF=0;EUR_AF=0.002;SAS_AF=0.0061;AA=G|||;VT=SNP
15	40802768	rs2034652	A	G	100	PASS	AC=3060;AF=0.611022;AN=5008;NS=2504;DP=21615;EAS_AF=0.7857;AMR_AF=0.6369;AFR_AF=0.4955;EUR_AF=0.5865;SAS_AF=0.5941;AA=A|||;VT=SNP
15	40803582	rs75814867	G	T	100	PASS	AC=582;AF=0.116214;AN=5008;NS=2504;DP=19873;EAS_AF=0.1081;AMR_AF=0.085;AFR_AF=0.1679;EUR_AF=0.0716;SAS_AF=0.1227;AA=G|||;VT=SNP
15	40804071	rs2959545	T	G	100	PASS	AC=2439;AF=0.487021;AN=5008;NS=2504;DP=12719;EAS_AF=0.2143;AMR_AF=0.3876;AFR_AF=0.8525;EUR_AF=0.4195;SAS_AF=0.4141;AA=G|||;VT=SNP
15	40804518	rs1869302	A	G	100	PASS	AC=3063;AF=0.611621;AN=5008;NS=2504;DP=18442;EAS_AF=0.7887;AMR_AF=0.6369;AFR_AF=0.4955;EUR_AF=0.5865;SAS_AF=0.5941;AA=A|||;VT=SNP
15	40804574	rs1869303	G	C	100	PASS	AC=4303;AF=0.859225;AN=5008;NS=2504;DP=18921;EAS_AF=0.8919;AMR_AF=0.9107;AFR_AF=0.7413;EUR_AF=0.9284;SAS_AF=0.8773;AA=C|||;VT=SNP
15	40806502	rs8033739	A	T	100	PASS	AC=3984;AF=0.795527;AN=5008;NS=2504;DP=16075;EAS_AF=0.8909;AMR_AF=0.8963;AFR_AF=0.5083;EUR_AF=0.9284;SAS_AF=0.8773;AA=T|||;VT=SNP
15	40806506	rs62018046	G	T	100	PASS	AC=918;AF=0.183307;AN=5008;NS=2504;DP=15739;EAS_AF=0.0813;AMR_AF=0.2536;AFR_AF=0.0356;EUR_AF=0.34;SAS_AF=0.2771;AA=G|||;VT=SNP
15	40806624	rs150050454	C	T	100	PASS	AC=32;AF=0.00638978;AN=5008;NS=2504;DP=13940;EAS_AF=0.0228;AMR_AF=0.0014;AFR_AF=0;EUR_AF=0.002;SAS_AF=0.0061;AA=C|||;VT=SNP
15	40806837	rs74742072	C	T	100	PASS	AC=298;AF=0.0595048;AN=5008;NS=2504;DP=17626;EAS_AF=0.0228;AMR_AF=0.0173;AFR_AF=0.1838;EUR_AF=0.007;SAS_AF=0.0133;AA=C|||;VT=SNP
15	40806961	rs143510041	G	A	100	PASS	AC=19;AF=0.00379393;AN=5008;NS=2504;DP=16913;EAS_AF=0.0188;AMR_AF=0;AFR_AF=0;EUR_AF=0;SAS_AF=0;AA=G|||;VT=SNP
15	40807881	rs74011171	T	C	100	PASS	AC=300;AF=0.0599042;AN=5008;NS=2504;DP=18633;EAS_AF=0.0228;AMR_AF=0.0173;AFR_AF=0.1846;EUR_AF=0.007;SAS_AF=0.0143;AA=T|||;VT=SNP
15	40809088	rs138045988	C	G	100	PASS	AC=30;AF=0.00599042;AN=5008;NS=2504;DP=20603;EAS_AF=0.0278;AMR_AF=0.0014;AFR_AF=0;EUR_AF=0;SAS_AF=0.001;AA=C|||;VT=SNP
15	40810251	rs147922862	C	A	100	PASS	AC=32;AF=0.00638978;AN=5008;NS=2504;DP=13257;EAS_AF=0.0228;AMR_AF=0.0014;AFR_AF=0;EUR_AF=0.002;SAS_AF=0.0061;AA=C|||;VT=SNP
15	40810687	rs192359657	T	A	100	PASS	AC=19;AF=0.00379393;AN=5008;NS=2504;DP=13718;EAS_AF=0.0188;AMR_AF=0;AFR_AF=0;EUR_AF=0;SAS_AF=0;AA=T|||;VT=SNP
15	40810720	rs8040187	T	C	100	PASS	AC=4243;AF=0.847244;AN=5008;NS=2504;DP=15033;EAS_AF=0.8879;AMR_AF=0.9049;AFR_AF=0.702;EUR_AF=0.9284;SAS_AF=0.8773;AA=C|||;VT=SNP
15	40811076	rs9783737	C	T	100	PASS	AC=4300;AF=0.858626;AN=5008;NS=2504;DP=13744;EAS_AF=0.8879;AMR_AF=0.9121;AFR_AF=0.7413;EUR_AF=0.9284;SAS_AF=0.8773;AA=T|||;VT=SNP
15	40811587	rs4924476	C	T	100	PASS	AC=4339;AF=0.866414;AN=5008;NS=2504;DP=18164;EAS_AF=0.8879;AMR_AF=0.9121;AFR_AF=0.7708;EUR_AF=0.9284;SAS_AF=0.8773;AA=T|||;VT=SNP
15	40811633	rs144949398	C	T	100	PASS	AC=47;AF=0.00938498;AN=5008;NS=2504;DP=16740;EAS_AF=0.0446;AMR_AF=0;AFR_AF=0;EUR_AF=0;SAS_AF=0.002;AA=C|||;VT=SNP
15	40811858	rs7494968	A	G	100	PASS	AC=2525;AF=0.504193;AN=5008;NS=2504;DP=14326;EAS_AF=0.7331;AMR_AF=0.6124;AFR_AF=0.1513;EUR_AF=0.5845;SAS_AF=0.5859;AA=A|||;VT=SNP
15	40812654	rs2959547	C	T	100	PASS	AC=4300;AF=0.858626;AN=5008;NS=2504;DP=18082;EAS_AF=0.8879;AMR_AF=0.9121;AFR_AF=0.7413;EUR_AF=0.9284;SAS_AF=0.8773;AA=T|||;VT=SNP
15	40813273	rs9284288	C	T	100	PASS	AC=4003;AF=0.799321;AN=5008;NS=2504;DP=20580;EAS_AF=0.8879;AMR_AF=0.8963;AFR_AF=0.525;EUR_AF=0.9284;SAS_AF=0.8773;AA=T|||;VT=SNP
15	40814324	rs2123534	T	C	100	PASS	AC=973;AF=0.194289;AN=5008;NS=2504;DP=18258;EAS_AF=0.131;AMR_AF=0.255;AFR_AF=0.0295;EUR_AF=0.337;SAS_AF=0.2924;AA=T|||;VT=SNP
15	40814422	rs6492951	T	C	100	PASS	AC=2512;AF=0.501597;AN=5008;NS=2504;DP=18267;EAS_AF=0.7341;AMR_AF=0.6124;AFR_AF=0.1505;EUR_AF=0.5845;SAS_AF=0.5726;AA=T|||;VT=SNP
15	40815138	rs62018048	G	A	100	PASS	AC=985;AF=0.196685;AN=5008;NS=2504;DP=16965;EAS_AF=0.131;AMR_AF=0.2536;AFR_AF=0.0492;EUR_AF=0.337;SAS_AF=0.2791;AA=G|||;VT=SNP
15	40815281	rs61048252	G	C	100	PASS	AC=1478;AF=0.295128;AN=5008;NS=2504;DP=12656;EAS_AF=0.1538;AMR_AF=0.2839;AFR_AF=0.3737;EUR_AF=0.3439;SAS_AF=0.2924;AA=G|||;VT=SNP
15	40816395	rs181154977	C	T	100	PASS	AC=130;AF=0.0259585;AN=5008;NS=2504;DP=10137;EAS_AF=0.0337;AMR_AF=0.0058;AFR_AF=0.0106;EUR_AF=0.004;SAS_AF=0.0757;AA=T|||;VT=SNP
15	40816481	rs113660317	G	A	100	PASS	AC=960;AF=0.191693;AN=5008;NS=2504;DP=11805;EAS_AF=0.1319;AMR_AF=0.255;AFR_AF=0.0295;EUR_AF=0.337;SAS_AF=0.2781;AA=G|||;VT=SNP
15	40816599	rs145508988	C	T	100	PASS	AC=47;AF=0.00938498;AN=5008;NS=2504;DP=15205;EAS_AF=0.0228;AMR_AF=0.0014;AFR_AF=0.0113;EUR_AF=0.002;SAS_AF=0.0061;AA=C|||;VT=SNP
15	40817480	rs11638742	G	A	100	PASS	AC=2417;AF=0.482628;AN=5008;NS=2504;DP=16035;EAS_AF=0.7331;AMR_AF=0.6095;AFR_AF=0.1059;EUR_AF=0.5845;SAS_AF=0.5389;AA=G|||;VT=SNP
15	40817609	rs7178756	G	A	100	PASS	AC=2497;AF=0.498602;AN=5008;NS=2504;DP=17703;EAS_AF=0.7331;AMR_AF=0.6124;AFR_AF=0.1649;EUR_AF=0.5845;SAS_AF=0.5389;AA=G|||;VT=SNP
15	40818070	rs11070276	T	A	100	PASS	AC=4245;AF=0.847644;AN=5008;NS=2504;DP=20507;EAS_AF=0.8889;AMR_AF=0.9049;AFR_AF=0.702;EUR_AF=0.9284;SAS_AF=0.8783;AA=A|||;VT=SNP
15	40818083	rs12595610	G	C	100	PASS	AC=2502;AF=0.499601;AN=5008;NS=2504;DP=20566;EAS_AF=0.7331;AMR_AF=0.611;AFR_AF=0.1346;EUR_AF=0.5845;SAS_AF=0.5859;AA=G|||;VT=SNP
15	40818499	rs4924478	A	G	100	PASS	AC=2471;AF=0.493411;AN=5008;NS=2504;DP=20123;EAS_AF=0.7431;AMR_AF=0.6095;AFR_AF=0.1051;EUR_AF=0.5845;SAS_AF=0.5849;AA=A|||;VT=SNP
15	40819191	rs72733469	C	T	100	PASS	AC=995;AF=0.198682;AN=5008;NS=2504;DP=17978;EAS_AF=0.1319;AMR_AF=0.2565;AFR_AF=0.0499;EUR_AF=0.3419;SAS_AF=0.2802;AA=c|||;VT=SNP
15	40819461	rs143224928	C	T	100	PASS	AC=32;AF=0.00638978;AN=5008;NS=2504;DP=18430;EAS_AF=0.0248;AMR_AF=0.0101;AFR_AF=0;EUR_AF=0;SAS_AF=0;AA=C|||;VT=SNP
15	40819558	rs7169872	T	C	100	PASS	AC=4303;AF=0.859225;AN=5008;NS=2504;DP=18869;EAS_AF=0.8889;AMR_AF=0.9121;AFR_AF=0.7421;EUR_AF=0.9284;SAS_AF=0.8783;AA=C|||;VT=SNP
15	40819607	rs62018051	C	T	100	PASS	AC=996;AF=0.198882;AN=5008;NS=2504;DP=19196;EAS_AF=0.1319;AMR_AF=0.2565;AFR_AF=0.0499;EUR_AF=0.3419;SAS_AF=0.2812;AA=C|||;VT=SNP
15	40819768	rs12916218	A	G	100	PASS	AC=4303;AF=0.859225;AN=5008;NS=2504;DP=19675;EAS_AF=0.8889;AMR_AF=0.9121;AFR_AF=0.7421;EUR_AF=0.9284;SAS_AF=0.8783;AA=a|||;VT=SNP
15	40820227	rs74749768	G	C	100	PASS	AC=586;AF=0.117013;AN=5008;NS=2504;DP=20029;EAS_AF=0.1131;AMR_AF=0.085;AFR_AF=0.1687;EUR_AF=0.0706;SAS_AF=0.1217;AA=G|||;VT=SNP
15	40820805	rs7164166	A	G	100	PASS	AC=4236;AF=0.845847;AN=5008;NS=2504;DP=16661;EAS_AF=0.879;AMR_AF=0.9049;AFR_AF=0.7027;EUR_AF=0.9294;SAS_AF=0.8773;AA=N|||;VT=SNP
15	40820934	rs16970758	C	T	100	PASS	AC=299;AF=0.0597045;AN=5008;NS=2504;DP=19455;EAS_AF=0.0228;AMR_AF=0.0159;AFR_AF=0.1876;EUR_AF=0.002;SAS_AF=0.0153;AA=C|||;VT=SNP
15	40821260	rs117352613	G	A	100	PASS	AC=32;AF=0.00638978;AN=5008;NS=2504;DP=16222;EAS_AF=0.0228;AMR_AF=0.0014;AFR_AF=0;EUR_AF=0.002;SAS_AF=0.0061;AA=G|||;VT=SNP
15	40821450	rs148092624	A	T	100	PASS	AC=16;AF=0.00319489;AN=5008;NS=2504;DP=20018;EAS_AF=0.0129;AMR_AF=0;AFR_AF=0;EUR_AF=0;SAS_AF=0.0031;AA=A|||;VT=SNP
15	40821494	rs16970759	G	A	100	PASS	AC=126;AF=0.0251597;AN=5008;NS=2504;DP=20256;EAS_AF=0.122;AMR_AF=0.0014;AFR_AF=0;EUR_AF=0;SAS_AF=0.002;AA=G|||;VT=SNP
15	40821616	rs74812134	G	A	100	PASS	AC=32;AF=0.00638978;AN=5008;NS=2504;DP=19403;EAS_AF=0.0228;AMR_AF=0.0014;AFR_AF=0;EUR_AF=0.002;SAS_AF=0.0061;AA=G|||;VT=SNP
15	40823431	rs139184950	A	G	100	PASS	AC=32;AF=0.00638978;AN=5008;NS=2504;DP=16251;EAS_AF=0.0228;AMR_AF=0.0014;AFR_AF=0;EUR_AF=0.002;SAS_AF=0.0061;AA=A|||;VT=SNP
15	40823918	rs4923875	A	G	100	PASS	AC=2529;AF=0.504992;AN=5008;NS=2504;DP=15830;EAS_AF=0.7341;AMR_AF=0.6153;AFR_AF=0.1513;EUR_AF=0.5865;SAS_AF=0.5849;AA=A|||;VT=SNP
15	40824082	rs2034653	T	A	100	PASS	AC=4296;AF=0.857827;AN=5008;NS=2504;DP=19060;EAS_AF=0.879;AMR_AF=0.9121;AFR_AF=0.7458;EUR_AF=0.9284;SAS_AF=0.8763;AA=t|||;VT=SNP
15	40824574	rs56046472	A	G	100	PASS	AC=487;AF=0.0972444;AN=5008;NS=2504;DP=19043;EAS_AF=0.0228;AMR_AF=0.0259;AFR_AF=0.3268;EUR_AF=0.002;SAS_AF=0.0123;AA=A|||;VT=SNP
15	40824710	rs8029208	T	C	100	PASS	AC=4240;AF=0.846645;AN=5008;NS=2504;DP=16344;EAS_AF=0.879;AMR_AF=0.9049;AFR_AF=0.7057;EUR_AF=0.9294;SAS_AF=0.8773;AA=C|||;VT=SNP
15	40825089	rs11070277	G	A	100	PASS	AC=2516;AF=0.502396;AN=5008;NS=2504;DP=14290;EAS_AF=0.7341;AMR_AF=0.6153;AFR_AF=0.1513;EUR_AF=0.5865;SAS_AF=0.5716;AA=G|||;VT=SNP
15	40825206	rs12594548	T	C	100	PASS	AC=2516;AF=0.502396;AN=5008;NS=2504;DP=15122;EAS_AF=0.7341;AMR_AF=0.6153;AFR_AF=0.1513;EUR_AF=0.5865;SAS_AF=0.5716;AA=T|||;VT=SNP
15	40825619	rs4924479	G	A	100	PASS	AC=2513;AF=0.501797;AN=5008;NS=2504;DP=16582;EAS_AF=0.7341;AMR_AF=0.6124;AFR_AF=0.1505;EUR_AF=0.5865;SAS_AF=0.5716;AA=G|||;VT=SNP
15	40825736	rs4924480	A	C	100	PASS	AC=2453;AF=0.489816;AN=5008;NS=2504;DP=15159;EAS_AF=0.7331;AMR_AF=0.6095;AFR_AF=0.1074;EUR_AF=0.5865;SAS_AF=0.5716;AA=A|||;VT=SNP
15	40826095	rs2959535	T	G	100	PASS	AC=4298;AF=0.858227;AN=5008;NS=2504;DP=18346;EAS_AF=0.879;AMR_AF=0.9121;AFR_AF=0.7458;EUR_AF=0.9294;SAS_AF=0.8773;AA=G|||;VT=SNP
15	40826110	rs2959536	T	G	100	PASS	AC=2526;AF=0.504393;AN=5008;NS=2504;DP=18580;EAS_AF=0.7331;AMR_AF=0.6124;AFR_AF=0.1505;EUR_AF=0.5865;SAS_AF=0.5859;AA=T|||;VT=SNP
15	40826717	rs78931190	A	G	100	PASS	AC=488;AF=0.0974441;AN=5008;NS=2504;DP=20640;EAS_AF=0.0228;AMR_AF=0.0288;AFR_AF=0.3268;EUR_AF=0.002;SAS_AF=0.0112;AA=A|||;VT=SNP
15	40827030	rs12916323	C	G	100	PASS	AC=974;AF=0.194489;AN=5008;NS=2504;DP=23857;EAS_AF=0.123;AMR_AF=0.255;AFR_AF=0.0325;EUR_AF=0.341;SAS_AF=0.2935;AA=C|||;VT=SNP
15	40827764	rs117887366	G	A	100	PASS	AC=32;AF=0.00638978;AN=5008;NS=2504;DP=16942;EAS_AF=0.0228;AMR_AF=0.0014;AFR_AF=0;EUR_AF=0.002;SAS_AF=0.0061;AA=G|||;VT=SNP
15	40828682	rs2924388	C	A	100	PASS	AC=2508;AF=0.500799;AN=5008;NS=2504;DP=18322;EAS_AF=0.7321;AMR_AF=0.611;AFR_AF=0.1498;EUR_AF=0.5855;SAS_AF=0.5716;AA=C|||;VT=SNP
15	40828922	rs11857247	C	T	100	PASS	AC=1450;AF=0.289537;AN=5008;NS=2504;DP=21993;EAS_AF=0.1468;AMR_AF=0.2839;AFR_AF=0.3585;EUR_AF=0.3429;SAS_AF=0.2924;AA=C|||;VT=SNP
15	40831258	rs2290379	G	A	100	PASS	AC=4237;AF=0.846046;AN=5008;NS=2504;DP=18119;EAS_AF=0.879;AMR_AF=0.902;AFR_AF=0.7057;EUR_AF=0.9274;SAS_AF=0.8783;AA=A|||;VT=SNP
15	40831574	rs117307252	C	A	100	PASS	AC=10;AF=0.00199681;AN=5008;NS=2504;DP=22207;EAS_AF=0.0079;AMR_AF=0;AFR_AF=0;EUR_AF=0;SAS_AF=0.002;AA=C|||;VT=SNP
15	40831575	rs140515450	G	A	100	PASS	AC=20;AF=0.00399361;AN=5008;NS=2504;DP=22074;EAS_AF=0.0198;AMR_AF=0;AFR_AF=0;EUR_AF=0;SAS_AF=0;AA=G|||;VT=SNP
15	40831896	rs151061715	A	G	100	PASS	AC=30;AF=0.00599042;AN=5008;NS=2504;DP=19068;EAS_AF=0.0228;AMR_AF=0;AFR_AF=0;EUR_AF=0.001;SAS_AF=0.0061;AA=A|||;VT=SNP
15	40833379	rs28647196	C	T	100	PASS	AC=1016;AF=0.202875;AN=5008;NS=2504;DP=17778;EAS_AF=0.0933;AMR_AF=0.2637;AFR_AF=0.025;EUR_AF=0.4573;SAS_AF=0.2515;AA=C|||;VT=SNP
15	40833491	rs8028910	G	A	100	PASS	AC=954;AF=0.190495;AN=5008;NS=2504;DP=16555;EAS_AF=0.124;AMR_AF=0.2522;AFR_AF=0.0303;EUR_AF=0.339;SAS_AF=0.2791;AA=G|||;VT=SNP
15	40834881	rs1987795	T	C	100	PASS	AC=4273;AF=0.853235;AN=5008;NS=2504;DP=15928;EAS_AF=0.879;AMR_AF=0.9092;AFR_AF=0.7466;EUR_AF=0.9274;SAS_AF=0.8548;AA=C|||;VT=SNP
15	40835099	rs6492952	A	G	100	PASS	AC=4334;AF=0.865415;AN=5008;NS=2504;DP=15157;EAS_AF=0.879;AMR_AF=0.9092;AFR_AF=0.7761;EUR_AF=0.9274;SAS_AF=0.8773;AA=G|||;VT=SNP
15	40835654	rs7181909	T	C	100	PASS	AC=1454;AF=0.290335;AN=5008;NS=2504;DP=20230;EAS_AF=0.1468;AMR_AF=0.281;AFR_AF=0.3548;EUR_AF=0.341;SAS_AF=0.3057;AA=T|||;VT=SNP
15	40835667	rs1811513	T	G	100	PASS	AC=2751;AF=0.549321;AN=5008;NS=2504;DP=20327;EAS_AF=0.7044;AMR_AF=0.621;AFR_AF=0.3495;EUR_AF=0.5865;SAS_AF=0.5706;AA=G|||;VT=SNP
15	40835954	rs2014367	G	A	100	PASS	AC=4235;AF=0.845647;AN=5008;NS=2504;DP=18930;EAS_AF=0.879;AMR_AF=0.902;AFR_AF=0.705;EUR_AF=0.9274;SAS_AF=0.8773;AA=G|||;VT=SNP
15	40836119	rs2412534	C	T	100	PASS	AC=2721;AF=0.543331;AN=5008;NS=2504;DP=23267;EAS_AF=0.7321;AMR_AF=0.6182;AFR_AF=0.3064;EUR_AF=0.5865;SAS_AF=0.5716;AA=-|||;VT=SNP
15	40836568	rs7164385	C	T	100	PASS	AC=1515;AF=0.302516;AN=5008;NS=2504;DP=19934;EAS_AF=0.1468;AMR_AF=0.2853;AFR_AF=0.3986;EUR_AF=0.341;SAS_AF=0.3057;AA=C|||;VT=SNP
15	40836591	rs976401	T	G	100	PASS	AC=2707;AF=0.540535;AN=5008;NS=2504;DP=18859;EAS_AF=0.7321;AMR_AF=0.6182;AFR_AF=0.2859;EUR_AF=0.5865;SAS_AF=0.5849;AA=-|||;VT=SNP
15	40836909	rs976402	A	G	100	PASS	AC=4235;AF=0.845647;AN=5008;NS=2504;DP=16830;EAS_AF=0.879;AMR_AF=0.902;AFR_AF=0.705;EUR_AF=0.9274;SAS_AF=0.8773;AA=G|||;VT=SNP
15	40837370	rs2924389	C	T	100	PASS	AC=4234;AF=0.845447;AN=5008;NS=2504;DP=20299;EAS_AF=0.879;AMR_AF=0.902;AFR_AF=0.7042;EUR_AF=0.9274;SAS_AF=0.8773;AA=C|||;VT=SNP
15	40837536	rs11857509	T	C	100	PASS	AC=939;AF=0.1875;AN=5008;NS=2504;DP=22313;EAS_AF=0.124;AMR_AF=0.2392;AFR_AF=0.0303;EUR_AF=0.3221;SAS_AF=0.2904;AA=C|||;VT=SNP
15	40837598	rs11632061	A	C	100	PASS	AC=2496;AF=0.498403;AN=5008;NS=2504;DP=22604;EAS_AF=0.7321;AMR_AF=0.6239;AFR_AF=0.1097;EUR_AF=0.6044;SAS_AF=0.5849;AA=A|||;VT=SNP
15	40837872	rs34750756	C	T	100	PASS	AC=959;AF=0.191494;AN=5008;NS=2504;DP=19421;EAS_AF=0.1468;AMR_AF=0.2392;AFR_AF=0.0303;EUR_AF=0.3231;SAS_AF=0.2863;AA=C|||;VT=SNP
15	40838109	rs11632370	G	T	100	PASS	AC=2723;AF=0.54373;AN=5008;NS=2504;DP=21597;EAS_AF=0.7321;AMR_AF=0.6326;AFR_AF=0.2867;EUR_AF=0.6044;SAS_AF=0.5716;AA=G|||;VT=SNP
15	40838186	rs8032453	C	T	100	PASS	AC=4235;AF=0.845647;AN=5008;NS=2504;DP=19552;EAS_AF=0.879;AMR_AF=0.902;AFR_AF=0.705;EUR_AF=0.9274;SAS_AF=0.8773;AA=C|||;VT=SNP
15	40838476	rs8036938	C	T	100	PASS	AC=1409;AF=0.28135;AN=5008;NS=2504;DP=17507;EAS_AF=0.1468;AMR_AF=0.2637;AFR_AF=0.3533;EUR_AF=0.3231;SAS_AF=0.2924;AA=C|||;VT=SNP
15	40839143	rs2412533	A	C	100	PASS	AC=4235;AF=0.845647;AN=5008;NS=2504;DP=19189;EAS_AF=0.879;AMR_AF=0.902;AFR_AF=0.705;EUR_AF=0.9274;SAS_AF=0.8773;AA=C|||;VT=SNP
15	40839292	rs2412532	C	T	100	PASS	AC=2736;AF=0.546326;AN=5008;NS=2504;DP=20141;EAS_AF=0.7321;AMR_AF=0.6326;AFR_AF=0.2867;EUR_AF=0.6044;SAS_AF=0.5849;AA=C|||;VT=SNP
15	40839315	rs2412531	G	C	100	PASS	AC=2736;AF=0.546326;AN=5008;NS=2504;DP=19580;EAS_AF=0.7321;AMR_AF=0.6326;AFR_AF=0.2867;EUR_AF=0.6044;SAS_AF=0.5849;AA=G|||;VT=SNP
15	40840557	rs4923876	A	G	100	PASS	AC=2737;AF=0.546526;AN=5008;NS=2504;DP=19921;EAS_AF=0.7321;AMR_AF=0.6326;AFR_AF=0.2867;EUR_AF=0.6044;SAS_AF=0.5859;AA=A|||;VT=SNP
15	40841486	rs2412530	G	A	100	PASS	AC=4299;AF=0.858427;AN=5008;NS=2504;DP=21918;EAS_AF=0.879;AMR_AF=0.9121;AFR_AF=0.7466;EUR_AF=0.9294;SAS_AF=0.8773;AA=g|||;VT=SNP
15	40841537	rs144198123	C	G	100	PASS	AC=14;AF=0.00279553;AN=5008;NS=2504;DP=22643;EAS_AF=0.0129;AMR_AF=0;AFR_AF=0;EUR_AF=0.001;SAS_AF=0;AA=C|||;VT=SNP
15	40841659	rs896795	T	G	100	PASS	AC=2798;AF=0.558706;AN=5008;NS=2504;DP=20555;EAS_AF=0.7321;AMR_AF=0.6398;AFR_AF=0.3298;EUR_AF=0.6044;SAS_AF=0.5849;AA=T|||;VT=SNP
15	40841686	rs896796	C	A	100	PASS	AC=1034;AF=0.20647;AN=5008;NS=2504;DP=20337;EAS_AF=0.4742;AMR_AF=0.2839;AFR_AF=0.0378;EUR_AF=0.1252;SAS_AF=0.1871;AA=C|||;VT=SNP
15	40841782	rs896797	C	T	100	PASS	AC=4298;AF=0.858227;AN=5008;NS=2504;DP=19237;EAS_AF=0.879;AMR_AF=0.9121;AFR_AF=0.7458;EUR_AF=0.9294;SAS_AF=0.8773;AA=T|||;VT=SNP
15	40842185	rs4924481	G	A	100	PASS	AC=2784;AF=0.555911;AN=5008;NS=2504;DP=19306;EAS_AF=0.7321;AMR_AF=0.6398;AFR_AF=0.3298;EUR_AF=0.6044;SAS_AF=0.5706;AA=G|||;VT=SNP
15	40842275	rs921624	T	C	100	PASS	AC=4338;AF=0.866214;AN=5008;NS=2504;DP=20176;EAS_AF=0.879;AMR_AF=0.9121;AFR_AF=0.7761;EUR_AF=0.9294;SAS_AF=0.8773;AA=C|||;VT=SNP
15	40842299	rs8025458	G	A	100	PASS	AC=1502;AF=0.29992;AN=5008;NS=2504;DP=20160;EAS_AF=0.1468;AMR_AF=0.2738;AFR_AF=0.4168;EUR_AF=0.325;SAS_AF=0.2924;AA=G|||;VT=SNP
15	40844222	rs12913296	G	A	100	PASS	AC=1310;AF=0.261581;AN=5008;NS=2504;DP=15524;EAS_AF=0.0933;AMR_AF=0.2925;AFR_AF=0.2141;EUR_AF=0.4742;SAS_AF=0.2587;AA=G|||;VT=SNP
15	40844407	rs12439814	G	A	100	PASS	AC=416;AF=0.0830671;AN=5008;NS=2504;DP=14780;EAS_AF=0.254;AMR_AF=0.2032;AFR_AF=0.0015;EUR_AF=0.005;SAS_AF=0.0123;AA=G|||;VT=SNP
15	40844648	rs12440468	C	T	100	PASS	AC=1677;AF=0.334864;AN=5008;NS=2504;DP=10463;EAS_AF=0.6389;AMR_AF=0.3545;AFR_AF=0.2602;EUR_AF=0.1302;SAS_AF=0.319;AA=C|||;VT=SNP
15	40844771	rs149315463	T	C	100	PASS	AC=11;AF=0.00219649;AN=5008;NS=2504;DP=14460;EAS_AF=0.0109;AMR_AF=0;AFR_AF=0;EUR_AF=0;SAS_AF=0;AA=T|||;VT=SNP
15	40844964	rs8041816	C	A	100	PASS	AC=4299;AF=0.858427;AN=5008;NS=2504;DP=8977;EAS_AF=0.879;AMR_AF=0.9121;AFR_AF=0.7466;EUR_AF=0.9294;SAS_AF=0.8773;AA=A|||;VT=SNP
15	40845071	rs8041991	C	A	100	PASS	AC=708;AF=0.141374;AN=5008;NS=2504;DP=17580;EAS_AF=0.121;AMR_AF=0.0879;AFR_AF=0.2534;EUR_AF=0.0706;SAS_AF=0.1217;AA=C|||;VT=SNP
15	40845302	rs8042729	G	A	100	PASS	AC=1750;AF=0.349441;AN=5008;NS=2504;DP=19156;EAS_AF=0.6389;AMR_AF=0.3617;AFR_AF=0.3154;EUR_AF=0.1243;SAS_AF=0.32;AA=G|||;VT=SNP
15	40845597	rs6582	A	G	100	PASS	AC=2986;AF=0.596246;AN=5008;NS=2504;DP=20446;EAS_AF=0.7321;AMR_AF=0.647;AFR_AF=0.4637;EUR_AF=0.6044;SAS_AF=0.591;AA=A|||;VT=SNP
15	40845952	rs1044474	A	G	100	PASS	AC=1301;AF=0.259784;AN=5008;NS=2504;DP=19631;EAS_AF=0.0933;AMR_AF=0.2925;AFR_AF=0.2027;EUR_AF=0.4801;SAS_AF=0.2587;AA=A|||;VT=SNP
15	40846417	rs117221331	C	A	100	PASS	AC=30;AF=0.00599042;AN=5008;NS=2504;DP=18477;EAS_AF=0.0228;AMR_AF=0;AFR_AF=0;EUR_AF=0.001;SAS_AF=0.0061;AA=C|||;VT=SNP
15	40846514	rs78102563	G	A	100	PASS	AC=30;AF=0.00599042;AN=5008;NS=2504;DP=15618;EAS_AF=0.0228;AMR_AF=0;AFR_AF=0;EUR_AF=0.001;SAS_AF=0.0061;AA=G|||;VT=SNP
15	40846615	rs11637245	C	T	100	PASS	AC=1295;AF=0.258586;AN=5008;NS=2504;DP=18466;EAS_AF=0.0933;AMR_AF=0.2925;AFR_AF=0.2027;EUR_AF=0.4742;SAS_AF=0.2587;AA=C|||;VT=SNP
15	40846771	rs146011966	A	G	100	PASS	AC=30;AF=0.00599042;AN=5008;NS=2504;DP=18944;EAS_AF=0.0228;AMR_AF=0;AFR_AF=0;EUR_AF=0.001;SAS_AF=0.0061;AA=A|||;VT=SNP
15	40846811	rs7173685	T	G	100	PASS	AC=211;AF=0.0421326;AN=5008;NS=2504;DP=18150;EAS_AF=0.0188;AMR_AF=0.0173;AFR_AF=0.1362;EUR_AF=0;SAS_AF=0;AA=T|||;VT=SNP
15	40847008	rs2278887	C	T	100	PASS	AC=333;AF=0.0664936;AN=5008;NS=2504;DP=18283;EAS_AF=0.121;AMR_AF=0.0605;AFR_AF=0.0008;EUR_AF=0.0477;SAS_AF=0.1227;AA=C|||;VT=SNP
15	40847233	rs2278888	C	T	100	PASS	AC=1678;AF=0.335064;AN=5008;NS=2504;DP=20001;EAS_AF=0.6389;AMR_AF=0.3545;AFR_AF=0.261;EUR_AF=0.1302;SAS_AF=0.319;AA=C|||;VT=SNP
15	40847404	rs2278889	G	A	100	PASS	AC=4299;AF=0.858427;AN=5008;NS=2504;DP=19944;EAS_AF=0.879;AMR_AF=0.9121;AFR_AF=0.7466;EUR_AF=0.9294;SAS_AF=0.8773;AA=A|||;VT=SNP
15	40848289	rs12915563	A	T	100	PASS	AC=933;AF=0.186302;AN=5008;NS=2504;DP=21994;EAS_AF=0.124;AMR_AF=0.2421;AFR_AF=0.0303;EUR_AF=0.3241;SAS_AF=0.2802;AA=A|||;VT=SNP
15	40848351	rs17673703	G	A	100	PASS	AC=1295;AF=0.258586;AN=5008;NS=2504;DP=20424;EAS_AF=0.0933;AMR_AF=0.2925;AFR_AF=0.2027;EUR_AF=0.4742;SAS_AF=0.2587;AA=G|||;VT=SNP
15	40848724	rs10467972	G	A	100	PASS	AC=1815;AF=0.36242;AN=5008;NS=2504;DP=19037;EAS_AF=0.6389;AMR_AF=0.3646;AFR_AF=0.3593;EUR_AF=0.1302;SAS_AF=0.319;AA=G|||;VT=SNP
15	40848894	rs1813898	G	A	100	PASS	AC=3113;AF=0.621605;AN=5008;NS=2504;DP=16583;EAS_AF=0.7321;AMR_AF=0.6599;AFR_AF=0.5628;EUR_AF=0.6044;SAS_AF=0.5777;AA=G|||;VT=SNP
15	40848984	rs7162749	C	T	100	PASS	AC=1186;AF=0.236821;AN=5008;NS=2504;DP=15576;EAS_AF=0.1468;AMR_AF=0.2522;AFR_AF=0.1838;EUR_AF=0.325;SAS_AF=0.2996;AA=C|||;VT=SNP
15	40849408	rs8028999	C	T	100	PASS	AC=1799;AF=0.359225;AN=5008;NS=2504;DP=18268;EAS_AF=0.6389;AMR_AF=0.3646;AFR_AF=0.348;EUR_AF=0.1302;SAS_AF=0.318;AA=C|||;VT=SNP;EX_TARGET
15	40849680	rs8029384	C	G	100	PASS	AC=3126;AF=0.624201;AN=5008;NS=2504;DP=20672;EAS_AF=0.7321;AMR_AF=0.6599;AFR_AF=0.5628;EUR_AF=0.6044;SAS_AF=0.591;AA=C|||;VT=SNP
15	40850049	rs3743146	A	G	100	PASS	AC=1151;AF=0.229832;AN=5008;NS=2504;DP=18205;EAS_AF=0.1468;AMR_AF=0.255;AFR_AF=0.1657;EUR_AF=0.325;SAS_AF=0.2863;AA=A|||;VT=SNP
15	40850053	rs74396966	T	A	100	PASS	AC=50;AF=0.00998403;AN=5008;NS=2504;DP=18128;EAS_AF=0.0496;AMR_AF=0;AFR_AF=0;EUR_AF=0;SAS_AF=0;AA=T|||;VT=SNP
15	40850562	rs56195430	G	C	100	PASS	AC=215;AF=0.0429313;AN=5008;NS=2504;DP=19998;EAS_AF=0.0228;AMR_AF=0.0101;AFR_AF=0.1346;EUR_AF=0.001;SAS_AF=0.0061;AA=G|||;VT=SNP
15	40850688	rs1530942	A	G	100	PASS	AC=4300;AF=0.858626;AN=5008;NS=2504;DP=20223;EAS_AF=0.879;AMR_AF=0.9121;AFR_AF=0.7474;EUR_AF=0.9294;SAS_AF=0.8773;AA=G|||;VT=SNP
15	40850782	rs79326251	T	C	100	PASS	AC=30;AF=0.00599042;AN=5008;NS=2504;DP=18145;EAS_AF=0.0228;AMR_AF=0;AFR_AF=0;EUR_AF=0.001;SAS_AF=0.0061;AA=T|||;VT=SNP
15	40850864	rs1530943	A	G	100	PASS	AC=4300;AF=0.858626;AN=5008;NS=2504;DP=19264;EAS_AF=0.879;AMR_AF=0.9121;AFR_AF=0.7474;EUR_AF=0.9294;SAS_AF=0.8773;AA=G|||;VT=SNP
15	40851930	rs55640412	T	C	100	PASS	AC=1677;AF=0.334864;AN=5008;NS=2504;DP=19987;EAS_AF=0.6389;AMR_AF=0.3545;AFR_AF=0.2602;EUR_AF=0.1302;SAS_AF=0.319;AA=T|||;VT=SNP
15	40852103	rs150833017	A	G	100	PASS	AC=29;AF=0.00579073;AN=5008;NS=2504;DP=18670;EAS_AF=0.0288;AMR_AF=0;AFR_AF=0;EUR_AF=0;SAS_AF=0;AA=A|||;VT=SNP
15	40852230	rs117994869	A	T	100	PASS	AC=50;AF=0.00998403;AN=5008;NS=2504;DP=17753;EAS_AF=0.0496;AMR_AF=0;AFR_AF=0;EUR_AF=0;SAS_AF=0;AA=A|||;VT=SNP
15	40852379	rs2412529	G	T	100	PASS	AC=4300;AF=0.858626;AN=5008;NS=2504;DP=16108;EAS_AF=0.879;AMR_AF=0.9121;AFR_AF=0.7474;EUR_AF=0.9294;SAS_AF=0.8773;AA=T|||;VT=SNP
15	40852381	rs11637239	G	A	100	PASS	AC=1038;AF=0.207268;AN=5008;NS=2504;DP=16113;EAS_AF=0.4742;AMR_AF=0.2839;AFR_AF=0.0499;EUR_AF=0.1252;SAS_AF=0.1748;AA=G|||;VT=SNP
15	40852691	rs147710179	A	G	100	PASS	AC=23;AF=0.00459265;AN=5008;NS=2504;DP=19873;EAS_AF=0.0228;AMR_AF=0;AFR_AF=0;EUR_AF=0;SAS_AF=0;AA=A|||;VT=SNP
15	40852931	rs10444792	C	T	100	PASS	AC=4300;AF=0.858626;AN=5008;NS=2504;DP=20614;EAS_AF=0.879;AMR_AF=0.9121;AFR_AF=0.7474;EUR_AF=0.9294;SAS_AF=0.8773;AA=T|||;VT=SNP
15	40853666	rs13329076	C	T	100	PASS	AC=1294;AF=0.258387;AN=5008;NS=2504;DP=15212;EAS_AF=0.0933;AMR_AF=0.2925;AFR_AF=0.202;EUR_AF=0.4742;SAS_AF=0.2587;AA=C|||;VT=SNP
15	40853920	rs8042733	C	T	100	PASS	AC=1238;AF=0.247204;AN=5008;NS=2504;DP=16991;EAS_AF=0.1468;AMR_AF=0.2579;AFR_AF=0.23;EUR_AF=0.325;SAS_AF=0.2863;AA=C|||;VT=SNP
15	40853923	rs62019866	G	A	100	PASS	AC=1238;AF=0.247204;AN=5008;NS=2504;DP=16977;EAS_AF=0.1468;AMR_AF=0.2579;AFR_AF=0.23;EUR_AF=0.325;SAS_AF=0.2863;AA=G|||;VT=SNP
15	40854057	rs4924482	C	A	100	PASS	AC=4300;AF=0.858626;AN=5008;NS=2504;DP=16631;EAS_AF=0.879;AMR_AF=0.9121;AFR_AF=0.7474;EUR_AF=0.9294;SAS_AF=0.8773;AA=A|||;VT=SNP
15	40854636	rs144901300	G	A	100	PASS	AC=30;AF=0.00599042;AN=5008;NS=2504;DP=15565;EAS_AF=0.0228;AMR_AF=0;AFR_AF=0;EUR_AF=0.001;SAS_AF=0.0061;AA=G|||;VT=SNP
15	40854693	rs138630028	C	T	100	PASS	AC=30;AF=0.00599042;AN=5008;NS=2504;DP=16833;EAS_AF=0.0228;AMR_AF=0;AFR_AF=0;EUR_AF=0.001;SAS_AF=0.0061;AA=C|||;VT=SNP
15	40854703	rs11070278	C	T	100	PASS	AC=4295;AF=0.857628;AN=5008;NS=2504;DP=17026;EAS_AF=0.874;AMR_AF=0.9121;AFR_AF=0.7474;EUR_AF=0.9294;SAS_AF=0.8773;AA=T|||;VT=SNP
15	40855210	rs10152546	T	A	100	PASS	AC=1294;AF=0.258387;AN=5008;NS=2504;DP=21813;EAS_AF=0.0923;AMR_AF=0.2925;AFR_AF=0.2027;EUR_AF=0.4742;SAS_AF=0.2587;AA=T|||;VT=SNP;EX_TARGET
15	40855708	rs61668695	A	C	100	PASS	AC=195;AF=0.0389377;AN=5008;NS=2504;DP=15085;EAS_AF=0.0228;AMR_AF=0.0101;AFR_AF=0.1195;EUR_AF=0.001;SAS_AF=0.0061;AA=A|||;VT=SNP
15	40856113	rs28634695	G	A	100	PASS	AC=1298;AF=0.259185;AN=5008;NS=2504;DP=14173;EAS_AF=0.0942;AMR_AF=0.2939;AFR_AF=0.2035;EUR_AF=0.4742;SAS_AF=0.2587;AA=G|||;VT=SNP
15	40856165	rs8034250	A	G	100	PASS	AC=4290;AF=0.856629;AN=5008;NS=2504;DP=13483;EAS_AF=0.874;AMR_AF=0.9121;AFR_AF=0.7458;EUR_AF=0.9304;SAS_AF=0.8732;AA=G|||;VT=SNP
15	40856167	rs147327004	T	C	100	PASS	AC=1048;AF=0.209265;AN=5008;NS=2504;DP=13539;EAS_AF=0.4752;AMR_AF=0.2925;AFR_AF=0.0499;EUR_AF=0.1272;SAS_AF=0.1759;AA=T|||;VT=SNP
15	40856230	rs8034401	A	G	100	PASS	AC=4290;AF=0.856629;AN=5008;NS=2504;DP=12824;EAS_AF=0.874;AMR_AF=0.9121;AFR_AF=0.7458;EUR_AF=0.9304;SAS_AF=0.8732;AA=A|||;VT=SNP
15	40856254	rs8035774	T	C	100	PASS	AC=4290;AF=0.856629;AN=5008;NS=2504;DP=12740;EAS_AF=0.874;AMR_AF=0.9121;AFR_AF=0.7458;EUR_AF=0.9304;SAS_AF=0.8732;AA=C|||;VT=SNP
15	40856420	rs12442697	T	C	100	PASS	AC=4293;AF=0.857228;AN=5008;NS=2504;DP=19159;EAS_AF=0.875;AMR_AF=0.915;AFR_AF=0.7458;EUR_AF=0.9304;SAS_AF=0.8732;AA=C|||;VT=SNP
15	40856486	rs12915171	A	G	100	PASS	AC=1323;AF=0.264177;AN=5008;NS=2504;DP=19683;EAS_AF=0.0942;AMR_AF=0.2939;AFR_AF=0.2224;EUR_AF=0.4742;SAS_AF=0.2587;AA=A|||;VT=SNP
15	40856521	rs28669075	C	T	100	PASS	AC=1108;AF=0.221246;AN=5008;NS=2504;DP=19563;EAS_AF=0.0942;AMR_AF=0.2781;AFR_AF=0.0696;EUR_AF=0.4742;SAS_AF=0.2566;AA=C|||;VT=SNP
15	40856768	rs143212546	G	A	100	PASS	AC=30;AF=0.00599042;AN=5008;NS=2504;DP=19088;EAS_AF=0.0228;AMR_AF=0;AFR_AF=0;EUR_AF=0.001;SAS_AF=0.0061;AA=G|||;VT=SNP
15	40856989	rs3803354	C	T	100	PASS	AC=4287;AF=0.85603;AN=5008;NS=2504;DP=17505;EAS_AF=0.872;AMR_AF=0.9121;AFR_AF=0.7458;EUR_AF=0.9304;SAS_AF=0.8722;AA=C|||;VT=SNP;EX_TARGET
15	40857105	rs184651651	T	G	100	PASS	AC=14;AF=0.00279553;AN=5008;NS=2504;DP=16174;EAS_AF=0.0129;AMR_AF=0;AFR_AF=0;EUR_AF=0;SAS_AF=0.001;AA=T|||;VT=SNP
15	40857240	rs3803353	G	A	100	PASS	AC=945;AF=0.188698;AN=5008;NS=2504;DP=18809;EAS_AF=0.124;AMR_AF=0.2406;AFR_AF=0.031;EUR_AF=0.3231;SAS_AF=0.2935;AA=G|||;VT=SNP
15	40857265	rs4924483	C	A	100	PASS	AC=4286;AF=0.855831;AN=5008;NS=2504;DP=19135;EAS_AF=0.874;AMR_AF=0.9121;AFR_AF=0.7443;EUR_AF=0.9304;SAS_AF=0.8712;AA=C|||;VT=SNP
15	40857616	rs8024802	G	C	100	PASS	AC=4290;AF=0.856629;AN=5008;NS=2504;DP=17452;EAS_AF=0.874;AMR_AF=0.9135;AFR_AF=0.7458;EUR_AF=0.9304;SAS_AF=0.8722;AA=C|||;VT=SNP
15	40857709	rs8024579	A	T	100	PASS	AC=4290;AF=0.856629;AN=5008;NS=2504;DP=18748;EAS_AF=0.874;AMR_AF=0.9135;AFR_AF=0.7458;EUR_AF=0.9304;SAS_AF=0.8722;AA=T|||;VT=SNP
15	40857883	rs7165054	T	G	100	PASS	AC=1080;AF=0.215655;AN=5008;NS=2504;DP=17084;EAS_AF=0.1399;AMR_AF=0.2507;AFR_AF=0.1097;EUR_AF=0.325;SAS_AF=0.2996;AA=T|||;VT=SNP
15	40857999	rs7164056	C	A	100	PASS	AC=4290;AF=0.856629;AN=5008;NS=2504;DP=17510;EAS_AF=0.875;AMR_AF=0.9135;AFR_AF=0.7458;EUR_AF=0.9284;SAS_AF=0.8732;AA=C|||;VT=SNP
15	40858005	rs7163889	A	G	100	PASS	AC=4290;AF=0.856629;AN=5008;NS=2504;DP=17616;EAS_AF=0.875;AMR_AF=0.9135;AFR_AF=0.7458;EUR_AF=0.9284;SAS_AF=0.8732;AA=G|||;VT=SNP
15	40858068	rs7164405	G	C	100	PASS	AC=4289;AF=0.85643;AN=5008;NS=2504;DP=17715;EAS_AF=0.874;AMR_AF=0.9135;AFR_AF=0.7466;EUR_AF=0.9284;SAS_AF=0.8722;AA=C|||;VT=SNP
15	40858091	rs6492953	A	C	100	PASS	AC=4289;AF=0.85643;AN=5008;NS=2504;DP=15711;EAS_AF=0.874;AMR_AF=0.9135;AFR_AF=0.7466;EUR_AF=0.9284;SAS_AF=0.8722;AA=C|||;VT=SNP
15	40858217	rs4439732	G	C	100	PASS	AC=1837;AF=0.366813;AN=5008;NS=2504;DP=17890;EAS_AF=0.6399;AMR_AF=0.3646;AFR_AF=0.3782;EUR_AF=0.1312;SAS_AF=0.3139;AA=G|||;VT=SNP
15	40858227	rs4561439	A	T	100	PASS	AC=4288;AF=0.85623;AN=5008;NS=2504;DP=18806;EAS_AF=0.874;AMR_AF=0.9135;AFR_AF=0.7458;EUR_AF=0.9284;SAS_AF=0.8722;AA=A|||;VT=SNP
15	40858361	rs4467046	G	C	100	PASS	AC=4288;AF=0.85623;AN=5008;NS=2504;DP=16581;EAS_AF=0.874;AMR_AF=0.9135;AFR_AF=0.7458;EUR_AF=0.9284;SAS_AF=0.8722;AA=G|||;VT=SNP
15	40858665	rs7170946	T	C	100	PASS	AC=4288;AF=0.85623;AN=5008;NS=2504;DP=18584;EAS_AF=0.874;AMR_AF=0.9135;AFR_AF=0.7458;EUR_AF=0.9284;SAS_AF=0.8722;AA=T|||;VT=SNP
15	40858818	rs7170288	G	A	100	PASS	AC=1325;AF=0.264577;AN=5008;NS=2504;DP=17861;EAS_AF=0.0942;AMR_AF=0.2954;AFR_AF=0.2247;EUR_AF=0.4722;SAS_AF=0.2587;AA=G|||;VT=SNP
15	40859089	rs11632319	T	C	100	PASS	AC=4288;AF=0.85623;AN=5008;NS=2504;DP=18317;EAS_AF=0.874;AMR_AF=0.9135;AFR_AF=0.7458;EUR_AF=0.9284;SAS_AF=0.8722;AA=C|||;VT=SNP
15	40859277	rs12908114	C	T	100	PASS	AC=1077;AF=0.215056;AN=5008;NS=2504;DP=18400;EAS_AF=0.1399;AMR_AF=0.2507;AFR_AF=0.1082;EUR_AF=0.3241;SAS_AF=0.2996;AA=C|||;VT=SNP
15	40859550	rs1453182	T	C	100	PASS	AC=4286;AF=0.855831;AN=5008;NS=2504;DP=21864;EAS_AF=0.874;AMR_AF=0.9135;AFR_AF=0.7443;EUR_AF=0.9284;SAS_AF=0.8722;AA=C|||;VT=SNP
15	40859951	rs17746659	C	A	100	PASS	AC=1078;AF=0.215256;AN=5008;NS=2504;DP=19457;EAS_AF=0.1399;AMR_AF=0.2507;AFR_AF=0.1082;EUR_AF=0.325;SAS_AF=0.2996;AA=C|||;VT=SNP
15	40860709	rs11637422	T	A	100	PASS	AC=1327;AF=0.264976;AN=5008;NS=2504;DP=17022;EAS_AF=0.0952;AMR_AF=0.2954;AFR_AF=0.2247;EUR_AF=0.4722;SAS_AF=0.2597;AA=T|||;VT=SNP
15	40860844	rs4923877	A	T	100	PASS	AC=4287;AF=0.85603;AN=5008;NS=2504;DP=19173;EAS_AF=0.874;AMR_AF=0.915;AFR_AF=0.7443;EUR_AF=0.9284;SAS_AF=0.8722;AA=T|||;VT=SNP
15	40860919	rs10851396	C	G	100	PASS	AC=940;AF=0.1877;AN=5008;NS=2504;DP=20238;EAS_AF=0.1171;AMR_AF=0.2406;AFR_AF=0.0318;EUR_AF=0.3241;SAS_AF=0.2935;AA=C|||;VT=SNP
15	40860946	rs11070279	C	T	100	PASS	AC=1071;AF=0.213858;AN=5008;NS=2504;DP=20374;EAS_AF=0.1399;AMR_AF=0.2493;AFR_AF=0.1044;EUR_AF=0.3241;SAS_AF=0.2996;AA=C|||;VT=SNP
15	40861040	rs11070280	C	T	100	PASS	AC=1049;AF=0.209465;AN=5008;NS=2504;DP=18513;EAS_AF=0.1399;AMR_AF=0.2493;AFR_AF=0.087;EUR_AF=0.325;SAS_AF=0.2996;AA=C|||;VT=SNP
15	40861085	rs4923878	A	G	100	PASS	AC=4284;AF=0.855431;AN=5008;NS=2504;DP=19428;EAS_AF=0.877;AMR_AF=0.9135;AFR_AF=0.7405;EUR_AF=0.9284;SAS_AF=0.8722;AA=A|||;VT=SNP
15	40861523	rs118042478	G	T	100	PASS	AC=126;AF=0.0251597;AN=5008;NS=2504;DP=17509;EAS_AF=0.0942;AMR_AF=0.0403;AFR_AF=0;EUR_AF=0;SAS_AF=0.0031;AA=G|||;VT=SNP;EX_TARGET
15	40861965	rs34974852	G	C	100	PASS	AC=30;AF=0.00599042;AN=5008;NS=2504;DP=15756;EAS_AF=0.0228;AMR_AF=0;AFR_AF=0;EUR_AF=0.001;SAS_AF=0.0061;AA=G|||;VT=SNP;EX_TARGET
15	40862064	rs1058734	C	T	100	PASS	AC=1323;AF=0.264177;AN=5008;NS=2504;DP=13198;EAS_AF=0.0942;AMR_AF=0.2939;AFR_AF=0.2247;EUR_AF=0.4712;SAS_AF=0.2587;AA=C|||;VT=SNP;EX_TARGET
15	40862470	rs7162319	T	C	100	PASS	AC=1838;AF=0.367013;AN=5008;NS=2504;DP=17451;EAS_AF=0.6429;AMR_AF=0.3689;AFR_AF=0.3752;EUR_AF=0.1312;SAS_AF=0.3129;AA=T|||;VT=SNP
15	40862930	rs1453183	C	T	100	PASS	AC=945;AF=0.188698;AN=5008;NS=2504;DP=20020;EAS_AF=0.119;AMR_AF=0.2406;AFR_AF=0.0318;EUR_AF=0.325;SAS_AF=0.2955;AA=C|||;VT=SNP
15	40863292	rs7162509	A	T	100	PASS	AC=1838;AF=0.367013;AN=5008;NS=2504;DP=15351;EAS_AF=0.6429;AMR_AF=0.3689;AFR_AF=0.3752;EUR_AF=0.1312;SAS_AF=0.3129;AA=A|||;VT=SNP
15	40863391	rs7167239	A	G	100	PASS	AC=4286;AF=0.855831;AN=5008;NS=2504;DP=15947;EAS_AF=0.877;AMR_AF=0.915;AFR_AF=0.7413;EUR_AF=0.9284;SAS_AF=0.8722;AA=G|||;VT=SNP
15	40863497	rs7168913	T	G	100	PASS	AC=4288;AF=0.85623;AN=5008;NS=2504;DP=18327;EAS_AF=0.877;AMR_AF=0.915;AFR_AF=0.7428;EUR_AF=0.9284;SAS_AF=0.8722;AA=G|||;VT=SNP
15	40863534	rs7167922	G	A	100	PASS	AC=4286;AF=0.855831;AN=5008;NS=2504;DP=20840;EAS_AF=0.877;AMR_AF=0.915;AFR_AF=0.7413;EUR_AF=0.9284;SAS_AF=0.8722;AA=A|||;VT=SNP
15	40864135	rs79840739	T	C	100	PASS	AC=30;AF=0.00599042;AN=5008;NS=2504;DP=17673;EAS_AF=0.0228;AMR_AF=0;AFR_AF=0;EUR_AF=0.001;SAS_AF=0.0061;AA=T|||;VT=SNP
15	40864499	rs189247671	C	G	100	PASS	AC=28;AF=0.00559105;AN=5008;NS=2504;DP=13857;EAS_AF=0.0278;AMR_AF=0;AFR_AF=0;EUR_AF=0;SAS_AF=0;AA=c|||;VT=SNP
15	40864636	rs12324748	G	A	100	PASS	AC=1315;AF=0.26258;AN=5008;NS=2504;DP=15760;EAS_AF=0.0923;AMR_AF=0.2911;AFR_AF=0.2216;EUR_AF=0.4712;SAS_AF=0.2587;AA=G|||;VT=SNP
15	40864718	rs146172538	C	T	100	PASS	AC=87;AF=0.0173722;AN=5008;NS=2504;DP=13799;EAS_AF=0.0228;AMR_AF=0.0058;AFR_AF=0.0401;EUR_AF=0.001;SAS_AF=0.0061;AA=C|||;VT=SNP
15	40864787	rs117630309	C	T	100	PASS	AC=39;AF=0.00778754;AN=5008;NS=2504;DP=16289;EAS_AF=0.0387;AMR_AF=0;AFR_AF=0;EUR_AF=0;SAS_AF=0;AA=C|||;VT=SNP
15	40865224	rs575557510	T	C	100	PASS	AC=80;AF=0.0159744;AN=5008;NS=2504;DP=17343;EAS_AF=0.0546;AMR_AF=0;AFR_AF=0.0159;EUR_AF=0;SAS_AF=0.0041;AA=T|||;VT=SNP
15	40867122	rs2412525	A	T	100	PASS	AC=1386;AF=0.276757;AN=5008;NS=2504;DP=20882;EAS_AF=0.0923;AMR_AF=0.2954;AFR_AF=0.2738;EUR_AF=0.4702;SAS_AF=0.2587;AA=A|||;VT=SNP
15	40867456	rs12908867	T	C	100	PASS	AC=945;AF=0.188698;AN=5008;NS=2504;DP=20202;EAS_AF=0.1181;AMR_AF=0.2406;AFR_AF=0.0325;EUR_AF=0.325;SAS_AF=0.2955;AA=T|||;VT=SNP
15	40868177	rs7171945	G	A	100	PASS	AC=1835;AF=0.366414;AN=5008;NS=2504;DP=17829;EAS_AF=0.6429;AMR_AF=0.3689;AFR_AF=0.3752;EUR_AF=0.1302;SAS_AF=0.3108;AA=g|||;VT=SNP
15	40868451	rs145688813	T	C	100	PASS	AC=30;AF=0.00599042;AN=5008;NS=2504;DP=18079;EAS_AF=0.0228;AMR_AF=0;AFR_AF=0;EUR_AF=0.001;SAS_AF=0.0061;AA=T|||;VT=SNP
15	40868469	rs12914501	T	A	100	PASS	AC=1052;AF=0.210064;AN=5008;NS=2504;DP=17907;EAS_AF=0.1409;AMR_AF=0.2464;AFR_AF=0.0877;EUR_AF=0.326;SAS_AF=0.3016;AA=T|||;VT=SNP
15	40868731	rs8038407	T	C	100	PASS	AC=3226;AF=0.644169;AN=5008;NS=2504;DP=19664;EAS_AF=0.7351;AMR_AF=0.6671;AFR_AF=0.6498;EUR_AF=0.6024;SAS_AF=0.5695;AA=T|||;VT=SNP
15	40868799	rs8037417	C	G	100	PASS	AC=1836;AF=0.366613;AN=5008;NS=2504;DP=20280;EAS_AF=0.6429;AMR_AF=0.3689;AFR_AF=0.3752;EUR_AF=0.1312;SAS_AF=0.3108;AA=C|||;VT=SNP
15	40868986	rs117046572	T	C	100	PASS	AC=30;AF=0.00599042;AN=5008;NS=2504;DP=15111;EAS_AF=0.0228;AMR_AF=0;AFR_AF=0;EUR_AF=0.001;SAS_AF=0.0061;AA=T|||;VT=SNP
15	40869377	rs11070281	T	C	100	PASS	AC=4278;AF=0.854233;AN=5008;NS=2504;DP=10595;EAS_AF=0.876;AMR_AF=0.9135;AFR_AF=0.7375;EUR_AF=0.9284;SAS_AF=0.8712;AA=C|||;VT=SNP
15	40869480	rs3986349	A	G	100	PASS	AC=4278;AF=0.854233;AN=5008;NS=2504;DP=8043;EAS_AF=0.876;AMR_AF=0.9135;AFR_AF=0.7375;EUR_AF=0.9284;SAS_AF=0.8712;AA=G|||;VT=SNP
15	40869579	rs11637275	A	G	100	PASS	AC=4274;AF=0.853435;AN=5008;NS=2504;DP=10487;EAS_AF=0.876;AMR_AF=0.9135;AFR_AF=0.7368;EUR_AF=0.9274;SAS_AF=0.8691;AA=a|||;VT=SNP
15	40869650	rs62019876	A	G	100	PASS	AC=1390;AF=0.277556;AN=5008;NS=2504;DP=13536;EAS_AF=0.0923;AMR_AF=0.2983;AFR_AF=0.2746;EUR_AF=0.4712;SAS_AF=0.2587;AA=A|||;VT=SNP
15	40869692	rs114269897	T	G	100	PASS	AC=727;AF=0.145168;AN=5008;NS=2504;DP=13554;EAS_AF=0.121;AMR_AF=0.0865;AFR_AF=0.2625;EUR_AF=0.0716;SAS_AF=0.1288;AA=T|||;VT=SNP
15	40869850	rs182092512	G	A	100	PASS	AC=31;AF=0.0061901;AN=5008;NS=2504;DP=10186;EAS_AF=0.0238;AMR_AF=0;AFR_AF=0;EUR_AF=0.001;SAS_AF=0.0061;AA=g|||;VT=SNP
15	40870299	rs55954396	T	C	100	PASS	AC=1053;AF=0.210264;AN=5008;NS=2504;DP=12621;EAS_AF=0.1409;AMR_AF=0.2464;AFR_AF=0.0885;EUR_AF=0.326;SAS_AF=0.3016;AA=T|||;VT=SNP
15	40870337	rs117767572	C	T	100	PASS	AC=30;AF=0.00599042;AN=5008;NS=2504;DP=13289;EAS_AF=0.0228;AMR_AF=0;AFR_AF=0;EUR_AF=0.001;SAS_AF=0.0061;AA=C|||;VT=SNP
15	40870374	rs7163648	T	C	100	PASS	AC=4281;AF=0.854832;AN=5008;NS=2504;DP=12121;EAS_AF=0.879;AMR_AF=0.9135;AFR_AF=0.7375;EUR_AF=0.9284;SAS_AF=0.8712;AA=C|||;VT=SNP
15	40870534	rs141591676	C	T	100	PASS	AC=30;AF=0.00599042;AN=5008;NS=2504;DP=14525;EAS_AF=0.0228;AMR_AF=0;AFR_AF=0;EUR_AF=0.001;SAS_AF=0.0061;AA=C|||;VT=SNP
15	40870848	rs1967368	G	A	100	PASS	AC=3226;AF=0.644169;AN=5008;NS=2504;DP=17119;EAS_AF=0.7351;AMR_AF=0.6671;AFR_AF=0.6498;EUR_AF=0.6024;SAS_AF=0.5695;AA=G|||;VT=SNP
15	40870895	rs34303240	T	C	100	PASS	AC=1052;AF=0.210064;AN=5008;NS=2504;DP=18009;EAS_AF=0.1409;AMR_AF=0.2464;AFR_AF=0.0877;EUR_AF=0.326;SAS_AF=0.3016;AA=G|||;VT=SNP
15	40871212	rs1037445	C	T	100	PASS	AC=3223;AF=0.64357;AN=5008;NS=2504;DP=21109;EAS_AF=0.7341;AMR_AF=0.6671;AFR_AF=0.6483;EUR_AF=0.6024;SAS_AF=0.5695;AA=C|||;VT=SNP
15	40871710	rs56384845	C	A	100	PASS	AC=1052;AF=0.210064;AN=5008;NS=2504;DP=16242;EAS_AF=0.1409;AMR_AF=0.2464;AFR_AF=0.0877;EUR_AF=0.326;SAS_AF=0.3016;AA=C|||;VT=SNP
15	40872705	rs7170327	T	C	100	PASS	AC=4277;AF=0.854034;AN=5008;NS=2504;DP=15236;EAS_AF=0.875;AMR_AF=0.9135;AFR_AF=0.7375;EUR_AF=0.9284;SAS_AF=0.8712;AA=C|||;VT=SNP
15	40872970	rs10851397	A	G	100	PASS	AC=4277;AF=0.854034;AN=5008;NS=2504;DP=19015;EAS_AF=0.875;AMR_AF=0.9135;AFR_AF=0.7375;EUR_AF=0.9284;SAS_AF=0.8712;AA=G|||;VT=SNP
15	40873099	rs7170073	G	A	100	PASS	AC=4277;AF=0.854034;AN=5008;NS=2504;DP=16970;EAS_AF=0.875;AMR_AF=0.9135;AFR_AF=0.7375;EUR_AF=0.9284;SAS_AF=0.8712;AA=A|||;VT=SNP
15	40873138	rs7169621	A	G	100	PASS	AC=3223;AF=0.64357;AN=5008;NS=2504;DP=17926;EAS_AF=0.7331;AMR_AF=0.6671;AFR_AF=0.649;EUR_AF=0.6024;SAS_AF=0.5695;AA=G|||;VT=SNP
15	40873254	rs143787256	C	T	100	PASS	AC=31;AF=0.0061901;AN=5008;NS=2504;DP=17419;EAS_AF=0.0228;AMR_AF=0;AFR_AF=0.0008;EUR_AF=0.001;SAS_AF=0.0061;AA=C|||;VT=SNP
15	40874078	rs8037334	T	C	100	PASS	AC=3224;AF=0.64377;AN=5008;NS=2504;DP=18671;EAS_AF=0.7331;AMR_AF=0.6671;AFR_AF=0.6498;EUR_AF=0.6024;SAS_AF=0.5695;AA=T|||;VT=SNP
15	40874080	rs11633184	A	G	100	PASS	AC=1352;AF=0.269968;AN=5008;NS=2504;DP=18703;EAS_AF=0.0923;AMR_AF=0.2983;AFR_AF=0.2458;EUR_AF=0.4712;SAS_AF=0.2587;AA=A|||;VT=SNP
15	40874256	rs8036737	G	A	100	PASS	AC=3224;AF=0.64377;AN=5008;NS=2504;DP=19855;EAS_AF=0.7331;AMR_AF=0.6671;AFR_AF=0.6498;EUR_AF=0.6024;SAS_AF=0.5695;AA=G|||;VT=SNP
15	40874385	rs12592882	C	T	100	PASS	AC=1670;AF=0.333466;AN=5008;NS=2504;DP=19900;EAS_AF=0.6409;AMR_AF=0.3588;AFR_AF=0.2564;EUR_AF=0.1312;SAS_AF=0.3108;AA=C|||;VT=SNP
15	40874660	rs1901775	G	A	100	PASS	AC=1670;AF=0.333466;AN=5008;NS=2504;DP=15558;EAS_AF=0.6409;AMR_AF=0.3588;AFR_AF=0.2564;EUR_AF=0.1312;SAS_AF=0.3108;AA=G|||;VT=SNP
15	40874841	rs12899408	T	C	100	PASS	AC=1055;AF=0.210663;AN=5008;NS=2504;DP=16034;EAS_AF=0.1419;AMR_AF=0.2464;AFR_AF=0.0893;EUR_AF=0.326;SAS_AF=0.3016;AA=T|||;VT=SNP
15	40875465	rs66885559	T	A	100	PASS	AC=1834;AF=0.366214;AN=5008;NS=2504;DP=17250;EAS_AF=0.6409;AMR_AF=0.3689;AFR_AF=0.3752;EUR_AF=0.1312;SAS_AF=0.3108;AA=T|||;VT=SNP
15	40875584	rs8026605	G	A	100	PASS	AC=3224;AF=0.64377;AN=5008;NS=2504;DP=15839;EAS_AF=0.7331;AMR_AF=0.6671;AFR_AF=0.6498;EUR_AF=0.6024;SAS_AF=0.5695;AA=G|||;VT=SNP
15	40876264	rs12441451	C	T	100	PASS	AC=2349;AF=0.46905;AN=5008;NS=2504;DP=12452;EAS_AF=0.2391;AMR_AF=0.513;AFR_AF=0.3124;EUR_AF=0.7863;SAS_AF=0.5603;AA=C|||;VT=SNP
15	40876660	rs6492955	C	T	100	PASS	AC=4283;AF=0.855232;AN=5008;NS=2504;DP=20544;EAS_AF=0.88;AMR_AF=0.9135;AFR_AF=0.7383;EUR_AF=0.9284;SAS_AF=0.8712;AA=T|||;VT=SNP
15	40876813	rs4923879	A	G	100	PASS	AC=4283;AF=0.855232;AN=5008;NS=2504;DP=21972;EAS_AF=0.88;AMR_AF=0.9135;AFR_AF=0.7383;EUR_AF=0.9284;SAS_AF=0.8712;AA=G|||;VT=SNP
15	40877322	rs7172947	A	G	100	PASS	AC=1867;AF=0.372804;AN=5008;NS=2504;DP=19748;EAS_AF=0.6429;AMR_AF=0.3948;AFR_AF=0.3767;EUR_AF=0.1421;SAS_AF=0.3108;AA=A|||;VT=SNP
15	40877516	rs62019879	G	A	100	PASS	AC=1292;AF=0.257987;AN=5008;NS=2504;DP=13597;EAS_AF=0.0992;AMR_AF=0.2666;AFR_AF=0.2224;EUR_AF=0.4573;SAS_AF=0.2587;AA=g|||;VT=SNP
15	40877613	rs117538425	C	G	100	PASS	AC=28;AF=0.00559105;AN=5008;NS=2504;DP=10711;EAS_AF=0.0208;AMR_AF=0;AFR_AF=0;EUR_AF=0.001;SAS_AF=0.0061;AA=c|||;VT=SNP
15	40877921	rs371206667	G	C	100	PASS	AC=31;AF=0.0061901;AN=5008;NS=2504;DP=7238;EAS_AF=0.0208;AMR_AF=0;AFR_AF=0.0023;EUR_AF=0.001;SAS_AF=0.0061;AA=G|||;VT=SNP
15	40878474	rs12437696	A	G	100	PASS	AC=2898;AF=0.578674;AN=5008;NS=2504;DP=15750;EAS_AF=0.7609;AMR_AF=0.647;AFR_AF=0.4652;EUR_AF=0.4712;SAS_AF=0.6063;AA=A|||;VT=SNP
15	40878684	rs7161968	C	T	100	PASS	AC=1879;AF=0.3752;AN=5008;NS=2504;DP=18703;EAS_AF=0.6429;AMR_AF=0.3963;AFR_AF=0.3843;EUR_AF=0.1421;SAS_AF=0.3119;AA=C|||;VT=SNP
15	40878978	rs11630273	G	A	100	PASS	AC=1292;AF=0.257987;AN=5008;NS=2504;DP=17503;EAS_AF=0.0992;AMR_AF=0.2666;AFR_AF=0.2224;EUR_AF=0.4573;SAS_AF=0.2587;AA=g|||;VT=SNP
15	40879108	rs1814542	A	G	100	PASS	AC=1327;AF=0.264976;AN=5008;NS=2504;DP=15582;EAS_AF=0.0982;AMR_AF=0.2723;AFR_AF=0.2466;EUR_AF=0.4573;SAS_AF=0.2587;AA=G|||;VT=SNP
15	40879181	rs1814541	C	T	100	PASS	AC=1291;AF=0.257788;AN=5008;NS=2504;DP=15103;EAS_AF=0.0982;AMR_AF=0.2666;AFR_AF=0.2224;EUR_AF=0.4573;SAS_AF=0.2587;AA=C|||;VT=SNP
15	40879237	rs143086104	C	T	100	PASS	AC=559;AF=0.111621;AN=5008;NS=2504;DP=14348;EAS_AF=0.12;AMR_AF=0.0793;AFR_AF=0.1407;EUR_AF=0.0706;SAS_AF=0.1288;AA=C|||;VT=SNP
15	40879285	rs4080706	A	G	100	PASS	AC=3280;AF=0.654952;AN=5008;NS=2504;DP=14989;EAS_AF=0.7411;AMR_AF=0.6729;AFR_AF=0.6831;EUR_AF=0.5994;SAS_AF=0.5726;AA=G|||;VT=SNP
15	40879451	rs75831908	A	G	100	PASS	AC=237;AF=0.0473243;AN=5008;NS=2504;DP=17606;EAS_AF=0.13;AMR_AF=0.0461;AFR_AF=0.0045;EUR_AF=0.001;SAS_AF=0.0685;AA=A|||;VT=SNP
15	40880297	rs183744815	G	T	100	PASS	AC=152;AF=0.0303514;AN=5008;NS=2504;DP=15406;EAS_AF=0.0278;AMR_AF=0.0317;AFR_AF=0.0113;EUR_AF=0.0179;SAS_AF=0.0706;AA=G|||;VT=SNP
15	40880298	rs186923487	C	T	100	PASS	AC=153;AF=0.0305511;AN=5008;NS=2504;DP=15478;EAS_AF=0.0288;AMR_AF=0.0317;AFR_AF=0.0113;EUR_AF=0.0179;SAS_AF=0.0706;AA=C|||;VT=SNP
15	40880338	rs62019883	G	C	100	PASS	AC=982;AF=0.196086;AN=5008;NS=2504;DP=17387;EAS_AF=0.1389;AMR_AF=0.2406;AFR_AF=0.0371;EUR_AF=0.33;SAS_AF=0.3006;AA=G|||;VT=SNP
15	40880865	rs7164289	G	A	100	PASS	AC=1678;AF=0.335064;AN=5008;NS=2504;DP=17894;EAS_AF=0.6438;AMR_AF=0.3847;AFR_AF=0.2375;EUR_AF=0.1421;SAS_AF=0.3119;AA=G|||;VT=SNP
15	40881116	rs10400825	A	G	100	PASS	AC=1878;AF=0.375;AN=5008;NS=2504;DP=18754;EAS_AF=0.6438;AMR_AF=0.3948;AFR_AF=0.3843;EUR_AF=0.1421;SAS_AF=0.3108;AA=A|||;VT=SNP
15	40882316	rs35842610	A	G	100	PASS	AC=1399;AF=0.279353;AN=5008;NS=2504;DP=11768;EAS_AF=0.0982;AMR_AF=0.2795;AFR_AF=0.2958;EUR_AF=0.4573;SAS_AF=0.2607;AA=A|||;VT=SNP
15	40882965	rs12913739	G	A	100	PASS	AC=1362;AF=0.271965;AN=5008;NS=2504;DP=16702;EAS_AF=0.0982;AMR_AF=0.2738;AFR_AF=0.2708;EUR_AF=0.4573;SAS_AF=0.2607;AA=G|||;VT=SNP
15	40883101	rs10400890	G	T	100	PASS	AC=3231;AF=0.645168;AN=5008;NS=2504;DP=15736;EAS_AF=0.7421;AMR_AF=0.6686;AFR_AF=0.6483;EUR_AF=0.6004;SAS_AF=0.5706;AA=T|||;VT=SNP
15	40883417	rs10400901	T	G	100	PASS	AC=3292;AF=0.657348;AN=5008;NS=2504;DP=14026;EAS_AF=0.7421;AMR_AF=0.6744;AFR_AF=0.6876;EUR_AF=0.6004;SAS_AF=0.5757;AA=G|||;VT=SNP
15	40883830	rs118011338	T	C	100	PASS	AC=252;AF=0.0503195;AN=5008;NS=2504;DP=15479;EAS_AF=0.128;AMR_AF=0.0461;AFR_AF=0.0182;EUR_AF=0.001;SAS_AF=0.0675;AA=T|||;VT=SNP
15	40883959	rs12591207	C	A	100	PASS	AC=3289;AF=0.656749;AN=5008;NS=2504;DP=17005;EAS_AF=0.7421;AMR_AF=0.6744;AFR_AF=0.6876;EUR_AF=0.6004;SAS_AF=0.5726;AA=C|||;VT=SNP
15	40884007	rs11070282	T	G	100	PASS	AC=3289;AF=0.656749;AN=5008;NS=2504;DP=15899;EAS_AF=0.7421;AMR_AF=0.6744;AFR_AF=0.6876;EUR_AF=0.6004;SAS_AF=0.5726;AA=T|||;VT=SNP
15	40884111	rs75733529	C	G	100	PASS	AC=42;AF=0.00838658;AN=5008;NS=2504;DP=13672;EAS_AF=0.0417;AMR_AF=0;AFR_AF=0;EUR_AF=0;SAS_AF=0;AA=C|||;VT=SNP
15	40884436	rs2898996	T	C	100	PASS	AC=1819;AF=0.363219;AN=5008;NS=2504;DP=13527;EAS_AF=0.2579;AMR_AF=0.3372;AFR_AF=0.382;EUR_AF=0.3996;SAS_AF=0.4274;AA=C|||;VT=SNP
15	40884719	rs11070283	T	C	100	PASS	AC=1348;AF=0.269169;AN=5008;NS=2504;DP=20353;EAS_AF=0.0982;AMR_AF=0.2738;AFR_AF=0.2625;EUR_AF=0.4583;SAS_AF=0.2566;AA=T|||;VT=SNP
15	40885107	rs16970851	A	G	100	PASS	AC=1719;AF=0.343251;AN=5008;NS=2504;DP=18790;EAS_AF=0.2579;AMR_AF=0.3256;AFR_AF=0.3124;EUR_AF=0.3996;SAS_AF=0.4274;AA=A|||;VT=SNP
15	40885627	rs16970854	A	T	100	PASS	AC=524;AF=0.104633;AN=5008;NS=2504;DP=18451;EAS_AF=0.12;AMR_AF=0.0793;AFR_AF=0.1203;EUR_AF=0.0696;SAS_AF=0.1217;AA=A|||;VT=SNP
15	40885757	rs8034726	T	C	100	PASS	AC=741;AF=0.147963;AN=5008;NS=2504;DP=17966;EAS_AF=0.122;AMR_AF=0.0865;AFR_AF=0.2791;EUR_AF=0.0696;SAS_AF=0.1217;AA=T|||;VT=SNP
15	40886015	rs62019885	C	T	100	PASS	AC=838;AF=0.167332;AN=5008;NS=2504;DP=18598;EAS_AF=0.0843;AMR_AF=0.1772;AFR_AF=0.0174;EUR_AF=0.326;SAS_AF=0.2853;AA=C|||;VT=SNP
15	40886212	rs74825232	C	T	100	PASS	AC=28;AF=0.00559105;AN=5008;NS=2504;DP=18352;EAS_AF=0.0208;AMR_AF=0;AFR_AF=0;EUR_AF=0.001;SAS_AF=0.0061;AA=C|||;VT=SNP
15	40886310	rs3751652	C	T	100	PASS	AC=1719;AF=0.343251;AN=5008;NS=2504;DP=19086;EAS_AF=0.2579;AMR_AF=0.3256;AFR_AF=0.3124;EUR_AF=0.3996;SAS_AF=0.4274;AA=c|||;VT=SNP
15	40886621	rs3751653	T	C	100	PASS	AC=1818;AF=0.363019;AN=5008;NS=2504;DP=16020;EAS_AF=0.2579;AMR_AF=0.3372;AFR_AF=0.3812;EUR_AF=0.3996;SAS_AF=0.4274;AA=C|||;VT=SNP
15	40887985	rs9806221	C	A	100	PASS	AC=3219;AF=0.642772;AN=5008;NS=2504;DP=14271;EAS_AF=0.3532;AMR_AF=0.6095;AFR_AF=0.6914;EUR_AF=0.8559;SAS_AF=0.68;AA=A|||;VT=SNP
15	40888753	rs4924484	T	C	100	PASS	AC=3273;AF=0.653554;AN=5008;NS=2504;DP=10816;EAS_AF=0.3532;AMR_AF=0.6124;AFR_AF=0.7307;EUR_AF=0.8559;SAS_AF=0.68;AA=C|||;VT=SNP
15	40889413	rs78044467	G	C	100	PASS	AC=224;AF=0.0447284;AN=5008;NS=2504;DP=18027;EAS_AF=0.119;AMR_AF=0.0403;AFR_AF=0.0068;EUR_AF=0.001;SAS_AF=0.0675;AA=G|||;VT=SNP
15	40889570	rs116855030	A	G	100	PASS	AC=29;AF=0.00579073;AN=5008;NS=2504;DP=18540;EAS_AF=0.0188;AMR_AF=0;AFR_AF=0.0061;EUR_AF=0.001;SAS_AF=0.001;AA=A|||;VT=SNP
15	40889824	rs17674454	T	C	100	PASS	AC=1453;AF=0.290136;AN=5008;NS=2504;DP=16920;EAS_AF=0.1002;AMR_AF=0.2781;AFR_AF=0.3381;EUR_AF=0.4573;SAS_AF=0.2577;AA=T|||;VT=SNP
15	40890297	rs7176974	A	G	100	PASS	AC=3275;AF=0.653954;AN=5008;NS=2504;DP=13165;EAS_AF=0.3542;AMR_AF=0.6124;AFR_AF=0.7315;EUR_AF=0.8559;SAS_AF=0.68;AA=G|||;VT=SNP
15	40890341	rs7178486	T	C	100	PASS	AC=3275;AF=0.653954;AN=5008;NS=2504;DP=12687;EAS_AF=0.3542;AMR_AF=0.6124;AFR_AF=0.7315;EUR_AF=0.8559;SAS_AF=0.68;AA=C|||;VT=SNP
15	40890510	rs12438955	G	T	100	PASS	AC=3273;AF=0.653554;AN=5008;NS=2504;DP=12643;EAS_AF=0.3532;AMR_AF=0.6124;AFR_AF=0.7307;EUR_AF=0.8559;SAS_AF=0.68;AA=T|||;VT=SNP
15	40891071	rs35884042	G	A	100	PASS	AC=974;AF=0.194489;AN=5008;NS=2504;DP=13843;EAS_AF=0.1329;AMR_AF=0.2392;AFR_AF=0.0371;EUR_AF=0.329;SAS_AF=0.3006;AA=G|||;VT=SNP
15	40891319	rs6492956	T	A	100	PASS	AC=3290;AF=0.656949;AN=5008;NS=2504;DP=14690;EAS_AF=0.3304;AMR_AF=0.6081;AFR_AF=0.8419;EUR_AF=0.7992;SAS_AF=0.6319;AA=T|||;VT=SNP
15	40892601	rs11855923	G	A	100	PASS	AC=1710;AF=0.341454;AN=5008;NS=2504;DP=19188;EAS_AF=0.252;AMR_AF=0.3256;AFR_AF=0.3147;EUR_AF=0.3986;SAS_AF=0.4223;AA=G|||;VT=SNP
15	40893518	rs7167417	C	A	100	PASS	AC=3272;AF=0.653355;AN=5008;NS=2504;DP=17053;EAS_AF=0.3522;AMR_AF=0.6124;AFR_AF=0.7307;EUR_AF=0.8559;SAS_AF=0.68;AA=A|||;VT=SNP
15	40893573	rs12905162	C	A	100	PASS	AC=1746;AF=0.348642;AN=5008;NS=2504;DP=16882;EAS_AF=0.252;AMR_AF=0.3285;AFR_AF=0.3404;EUR_AF=0.3986;SAS_AF=0.4223;AA=C|||;VT=SNP
15	40894153	rs34824658	C	T	100	PASS	AC=1453;AF=0.290136;AN=5008;NS=2504;DP=8027;EAS_AF=0.1012;AMR_AF=0.2781;AFR_AF=0.3374;EUR_AF=0.4573;SAS_AF=0.2577;AA=c|||;VT=SNP
15	40894561	rs9920642	C	T	100	PASS	AC=1349;AF=0.269369;AN=5008;NS=2504;DP=10876;EAS_AF=0.1012;AMR_AF=0.2738;AFR_AF=0.261;EUR_AF=0.4573;SAS_AF=0.2577;AA=C|||;VT=SNP
15	40894835	rs12385982	C	A	100	PASS	AC=1453;AF=0.290136;AN=5008;NS=2504;DP=14638;EAS_AF=0.1012;AMR_AF=0.2781;AFR_AF=0.3374;EUR_AF=0.4573;SAS_AF=0.2577;AA=C|||;VT=SNP
15	40895440	rs12708401	T	C	100	PASS	AC=3275;AF=0.653954;AN=5008;NS=2504;DP=16091;EAS_AF=0.3532;AMR_AF=0.6124;AFR_AF=0.7322;EUR_AF=0.8559;SAS_AF=0.68;AA=C|||;VT=SNP
15	40895600	rs12916082	A	G	100	PASS	AC=3947;AF=0.788139;AN=5008;NS=2504;DP=20670;EAS_AF=0.5139;AMR_AF=0.7046;AFR_AF=0.9508;EUR_AF=0.8748;SAS_AF=0.8211;AA=G|||;VT=SNP
15	40896811	rs144118831	G	A	100	PASS	AC=66;AF=0.0131789;AN=5008;NS=2504;DP=16410;EAS_AF=0.0615;AMR_AF=0;AFR_AF=0;EUR_AF=0;SAS_AF=0.0041;AA=G|||;VT=SNP
15	40897586	rs12907984	G	A	100	PASS	AC=950;AF=0.189696;AN=5008;NS=2504;DP=18895;EAS_AF=0.1131;AMR_AF=0.2392;AFR_AF=0.0325;EUR_AF=0.328;SAS_AF=0.3037;AA=G|||;VT=SNP
15	40897888	rs35127391	T	C	100	PASS	AC=1351;AF=0.269768;AN=5008;NS=2504;DP=19164;EAS_AF=0.1012;AMR_AF=0.2738;AFR_AF=0.2617;EUR_AF=0.4573;SAS_AF=0.2587;AA=T|||;VT=SNP
15	40898017	rs10518696	C	T	100	PASS	AC=520;AF=0.103834;AN=5008;NS=2504;DP=21528;EAS_AF=0.12;AMR_AF=0.0793;AFR_AF=0.1203;EUR_AF=0.0696;SAS_AF=0.1176;AA=C|||;VT=SNP
15	40898141	rs7171260	A	G	100	PASS	AC=3273;AF=0.653554;AN=5008;NS=2504;DP=21306;EAS_AF=0.3532;AMR_AF=0.6124;AFR_AF=0.7307;EUR_AF=0.8559;SAS_AF=0.68;AA=G|||;VT=SNP
15	40898423	rs147898977	T	C	100	PASS	AC=21;AF=0.00419329;AN=5008;NS=2504;DP=18302;EAS_AF=0.0188;AMR_AF=0;AFR_AF=0;EUR_AF=0.001;SAS_AF=0.001;AA=T|||;VT=SNP
15	40898643	rs7177192	G	C	100	PASS	AC=3274;AF=0.653754;AN=5008;NS=2504;DP=17975;EAS_AF=0.3542;AMR_AF=0.6124;AFR_AF=0.7307;EUR_AF=0.8559;SAS_AF=0.68;AA=C|||;VT=SNP;EX_TARGET
15	40898788	rs74363042	G	A	100	PASS	AC=323;AF=0.0644968;AN=5008;NS=2504;DP=17753;EAS_AF=0.12;AMR_AF=0.0562;AFR_AF=0.0008;EUR_AF=0.0477;SAS_AF=0.1166;AA=G|||;VT=SNP
15	40899061	rs147028781	G	A	100	PASS	AC=21;AF=0.00419329;AN=5008;NS=2504;DP=17867;EAS_AF=0.0188;AMR_AF=0;AFR_AF=0;EUR_AF=0.001;SAS_AF=0.001;AA=G|||;VT=SNP
15	40900719	rs8038416	C	G	100	PASS	AC=3942;AF=0.787141;AN=5008;NS=2504;DP=15647;EAS_AF=0.5129;AMR_AF=0.7032;AFR_AF=0.9493;EUR_AF=0.8748;SAS_AF=0.82;AA=G|||;VT=SNP
15	40900902	rs145925841	C	T	100	PASS	AC=48;AF=0.00958466;AN=5008;NS=2504;DP=11888;EAS_AF=0.0417;AMR_AF=0;AFR_AF=0.0023;EUR_AF=0;SAS_AF=0.0031;AA=C|||;VT=SNP
15	40903684	rs12911738	A	G	100	PASS	AC=3532;AF=0.705272;AN=5008;NS=2504;DP=12055;EAS_AF=0.3532;AMR_AF=0.6225;AFR_AF=0.9213;EUR_AF=0.8559;SAS_AF=0.68;AA=G|||;VT=SNP
15	40903814	rs12912058	C	A	100	PASS	AC=3273;AF=0.653554;AN=5008;NS=2504;DP=9666;EAS_AF=0.3532;AMR_AF=0.6124;AFR_AF=0.7307;EUR_AF=0.8559;SAS_AF=0.68;AA=A|||;VT=SNP
15	40904071	rs11854763	G	A	100	PASS	AC=3274;AF=0.653754;AN=5008;NS=2504;DP=14130;EAS_AF=0.3532;AMR_AF=0.6124;AFR_AF=0.7315;EUR_AF=0.8559;SAS_AF=0.68;AA=A|||;VT=SNP
15	40904529	rs28798094	A	C	100	PASS	AC=913;AF=0.182308;AN=5008;NS=2504;DP=16013;EAS_AF=0.1131;AMR_AF=0.2233;AFR_AF=0.0348;EUR_AF=0.3012;SAS_AF=0.3016;AA=A|||;VT=SNP
15	40904530	rs74793272	C	A	100	PASS	AC=524;AF=0.104633;AN=5008;NS=2504;DP=15985;EAS_AF=0.121;AMR_AF=0.0793;AFR_AF=0.1233;EUR_AF=0.0696;SAS_AF=0.1166;AA=C|||;VT=SNP
15	40905640	rs79099600	A	G	100	PASS	AC=527;AF=0.105232;AN=5008;NS=2504;DP=15751;EAS_AF=0.12;AMR_AF=0.0793;AFR_AF=0.1225;EUR_AF=0.0696;SAS_AF=0.1217;AA=A|||;VT=SNP
15	40906141	rs28529389	G	A	100	PASS	AC=1451;AF=0.289736;AN=5008;NS=2504;DP=11296;EAS_AF=0.0992;AMR_AF=0.2781;AFR_AF=0.3374;EUR_AF=0.4573;SAS_AF=0.2577;AA=G|||;VT=SNP
15	40906197	rs7167768	T	C	100	PASS	AC=3274;AF=0.653754;AN=5008;NS=2504;DP=12585;EAS_AF=0.3532;AMR_AF=0.6124;AFR_AF=0.7315;EUR_AF=0.8559;SAS_AF=0.68;AA=C|||;VT=SNP
15	40908207	rs12915109	A	C	100	PASS	AC=3946;AF=0.787939;AN=5008;NS=2504;DP=12122;EAS_AF=0.5129;AMR_AF=0.7032;AFR_AF=0.9501;EUR_AF=0.8748;SAS_AF=0.8231;AA=C|||;VT=SNP
15	40908255	rs12915636	G	A	100	PASS	AC=1444;AF=0.288339;AN=5008;NS=2504;DP=13103;EAS_AF=0.1012;AMR_AF=0.2781;AFR_AF=0.3306;EUR_AF=0.4573;SAS_AF=0.2577;AA=G|||;VT=SNP
15	40908696	rs7161938	C	T	100	PASS	AC=4049;AF=0.808506;AN=5008;NS=2504;DP=20405;EAS_AF=0.5089;AMR_AF=0.7032;AFR_AF=0.9917;EUR_AF=0.8777;SAS_AF=0.8732;AA=T|||;VT=SNP
15	40908904	rs11852670	A	G	100	PASS	AC=1759;AF=0.351238;AN=5008;NS=2504;DP=18048;EAS_AF=0.254;AMR_AF=0.3285;AFR_AF=0.3487;EUR_AF=0.3986;SAS_AF=0.4223;AA=A|||;VT=SNP
15	40908992	rs11852694	A	G	100	PASS	AC=1759;AF=0.351238;AN=5008;NS=2504;DP=17924;EAS_AF=0.254;AMR_AF=0.3285;AFR_AF=0.3487;EUR_AF=0.3986;SAS_AF=0.4223;AA=G|||;VT=SNP
15	40909210	rs117340862	G	T	100	PASS	AC=327;AF=0.0652955;AN=5008;NS=2504;DP=18826;EAS_AF=0.12;AMR_AF=0.0562;AFR_AF=0.0015;EUR_AF=0.0477;SAS_AF=0.1196;AA=G|||;VT=SNP
15	40909271	rs11852828	C	T	100	PASS	AC=1759;AF=0.351238;AN=5008;NS=2504;DP=16983;EAS_AF=0.254;AMR_AF=0.3285;AFR_AF=0.3487;EUR_AF=0.3986;SAS_AF=0.4223;AA=C|||;VT=SNP
15	40909467	rs12907448	A	G	100	PASS	AC=946;AF=0.188898;AN=5008;NS=2504;DP=19405;EAS_AF=0.1131;AMR_AF=0.2392;AFR_AF=0.0325;EUR_AF=0.328;SAS_AF=0.2996;AA=A|||;VT=SNP
15	40909696	rs17747399	T	C	100	PASS	AC=950;AF=0.189696;AN=5008;NS=2504;DP=18540;EAS_AF=0.1131;AMR_AF=0.2392;AFR_AF=0.0325;EUR_AF=0.328;SAS_AF=0.3037;AA=T|||;VT=SNP
15	40910137	rs17747423	A	G	100	PASS	AC=1346;AF=0.26877;AN=5008;NS=2504;DP=11610;EAS_AF=0.0992;AMR_AF=0.2738;AFR_AF=0.261;EUR_AF=0.4563;SAS_AF=0.2577;AA=A|||;VT=SNP
15	40910668	rs10518697	C	T	100	PASS	AC=1348;AF=0.269169;AN=5008;NS=2504;DP=14422;EAS_AF=0.0992;AMR_AF=0.2738;AFR_AF=0.2617;EUR_AF=0.4573;SAS_AF=0.2577;AA=C|||;VT=SNP
15	40910707	rs12914743	T	C	100	PASS	AC=1760;AF=0.351438;AN=5008;NS=2504;DP=13286;EAS_AF=0.254;AMR_AF=0.3285;AFR_AF=0.3487;EUR_AF=0.3996;SAS_AF=0.4223;AA=T|||;VT=SNP
15	40911526	rs11070284	T	C	100	PASS	AC=3275;AF=0.653954;AN=5008;NS=2504;DP=12900;EAS_AF=0.3532;AMR_AF=0.6124;AFR_AF=0.7322;EUR_AF=0.8559;SAS_AF=0.68;AA=C|||;VT=SNP
15	40912611	rs4306472	A	G	100	PASS	AC=3276;AF=0.654153;AN=5008;NS=2504;DP=16889;EAS_AF=0.3542;AMR_AF=0.6124;AFR_AF=0.7322;EUR_AF=0.8559;SAS_AF=0.68;AA=G|||;VT=SNP
15	40913840	rs2412541	G	T	100	PASS	AC=3275;AF=0.653954;AN=5008;NS=2504;DP=20367;EAS_AF=0.3532;AMR_AF=0.6124;AFR_AF=0.7322;EUR_AF=0.8559;SAS_AF=0.68;AA=T|||;VT=SNP;EX_TARGET
15	40914177	rs11858113	T	C	100	PASS	AC=1760;AF=0.351438;AN=5008;NS=2504;DP=20663;EAS_AF=0.254;AMR_AF=0.3285;AFR_AF=0.3495;EUR_AF=0.3986;SAS_AF=0.4223;AA=C|||;VT=SNP;EX_TARGET
15	40914772	rs11855334	C	T	100	PASS	AC=1757;AF=0.350839;AN=5008;NS=2504;DP=21039;EAS_AF=0.254;AMR_AF=0.3285;AFR_AF=0.348;EUR_AF=0.3986;SAS_AF=0.4213;AA=T|||;VT=SNP;EX_TARGET
15	40915045	rs8041534	T	G	100	PASS	AC=1759;AF=0.351238;AN=5008;NS=2504;DP=21082;EAS_AF=0.254;AMR_AF=0.3285;AFR_AF=0.348;EUR_AF=0.3976;SAS_AF=0.4243;AA=T|||;VT=SNP;EX_TARGET
15	40915190	rs8040502	A	G	100	PASS	AC=3534;AF=0.705671;AN=5008;NS=2504;DP=19341;EAS_AF=0.3532;AMR_AF=0.6225;AFR_AF=0.9228;EUR_AF=0.8559;SAS_AF=0.68;AA=G|||;VT=SNP;EX_TARGET
15	40915867	rs142853192	C	T	100	PASS	AC=24;AF=0.00479233;AN=5008;NS=2504;DP=17953;EAS_AF=0.0238;AMR_AF=0;AFR_AF=0;EUR_AF=0;SAS_AF=0;AA=C|||;VT=SNP;EX_TARGET
15	40915894	rs11070285	T	C	100	PASS	AC=1762;AF=0.351837;AN=5008;NS=2504;DP=18252;EAS_AF=0.254;AMR_AF=0.3285;AFR_AF=0.3502;EUR_AF=0.3986;SAS_AF=0.4233;AA=T|||;VT=SNP;EX_TARGET
15	40916237	rs17747633	A	G	100	PASS	AC=1019;AF=0.203474;AN=5008;NS=2504;DP=20762;EAS_AF=0.0992;AMR_AF=0.2565;AFR_AF=0.0257;EUR_AF=0.4573;SAS_AF=0.2526;AA=a|||;VT=SNP;EX_TARGET
15	40916632	rs141726041	T	A	100	PASS	AC=33;AF=0.00658946;AN=5008;NS=2504;DP=20280;EAS_AF=0.0258;AMR_AF=0.0101;AFR_AF=0;EUR_AF=0;SAS_AF=0;AA=T|||;VT=SNP;EX_TARGET
15	40917613	rs74377704	T	C	100	PASS	AC=128;AF=0.0255591;AN=5008;NS=2504;DP=18717;EAS_AF=0.0952;AMR_AF=0.0403;AFR_AF=0.0008;EUR_AF=0;SAS_AF=0.0031;AA=T|||;VT=SNP;EX_TARGET
15	40918584	rs148594986	G	A	100	PASS	AC=26;AF=0.00519169;AN=5008;NS=2504;DP=10483;EAS_AF=0.0198;AMR_AF=0;AFR_AF=0.003;EUR_AF=0.001;SAS_AF=0.001;AA=G|||;VT=SNP
15	40918826	rs11852479	G	T	100	PASS	AC=945;AF=0.188698;AN=5008;NS=2504;DP=17494;EAS_AF=0.1131;AMR_AF=0.2406;AFR_AF=0.0318;EUR_AF=0.327;SAS_AF=0.2996;AA=G|||;VT=SNP
15	40918918	rs8042758	C	T	100	PASS	AC=26;AF=0.00519169;AN=5008;NS=2504;DP=15860;EAS_AF=0.0198;AMR_AF=0;AFR_AF=0.003;EUR_AF=0.001;SAS_AF=0.001;AA=C|||;VT=SNP
15	40920144	rs6492957	C	T	100	PASS	AC=3938;AF=0.786342;AN=5008;NS=2504;DP=18431;EAS_AF=0.5089;AMR_AF=0.7017;AFR_AF=0.9501;EUR_AF=0.8748;SAS_AF=0.82;AA=T|||;VT=SNP
15	40922403	rs8035775	T	C	100	PASS	AC=3276;AF=0.654153;AN=5008;NS=2504;DP=16016;EAS_AF=0.3532;AMR_AF=0.6124;AFR_AF=0.733;EUR_AF=0.8559;SAS_AF=0.68;AA=C|||;VT=SNP
15	40922765	rs4924486	A	G	100	PASS	AC=1453;AF=0.290136;AN=5008;NS=2504;DP=16518;EAS_AF=0.0992;AMR_AF=0.2781;AFR_AF=0.3389;EUR_AF=0.4573;SAS_AF=0.2577;AA=A|||;VT=SNP
15	40922915	rs4924487	G	C	100	PASS	AC=3317;AF=0.66234;AN=5008;NS=2504;DP=19026;EAS_AF=0.3532;AMR_AF=0.6182;AFR_AF=0.761;EUR_AF=0.8559;SAS_AF=0.68;AA=C|||;VT=SNP
15	40923173	rs12912635	G	T	100	PASS	AC=1748;AF=0.349042;AN=5008;NS=2504;DP=12454;EAS_AF=0.254;AMR_AF=0.3285;AFR_AF=0.3404;EUR_AF=0.3986;SAS_AF=0.4223;AA=G|||;VT=SNP
15	40923759	rs7181074	C	A	100	PASS	AC=1748;AF=0.349042;AN=5008;NS=2504;DP=14454;EAS_AF=0.253;AMR_AF=0.3285;AFR_AF=0.3411;EUR_AF=0.3986;SAS_AF=0.4223;AA=C|||;VT=SNP
15	40923912	rs4924488	G	A	100	PASS	AC=3276;AF=0.654153;AN=5008;NS=2504;DP=15321;EAS_AF=0.3532;AMR_AF=0.6124;AFR_AF=0.733;EUR_AF=0.8559;SAS_AF=0.68;AA=A|||;VT=SNP
15	40924112	rs4457966	T	G	100	PASS	AC=946;AF=0.188898;AN=5008;NS=2504;DP=14624;EAS_AF=0.1131;AMR_AF=0.2392;AFR_AF=0.0325;EUR_AF=0.328;SAS_AF=0.2996;AA=T|||;VT=SNP
15	40924578	rs936580	A	G	100	PASS	AC=3756;AF=0.75;AN=5008;NS=2504;DP=15746;EAS_AF=0.4702;AMR_AF=0.6657;AFR_AF=0.9304;EUR_AF=0.8569;SAS_AF=0.7444;AA=G|||;VT=SNP
15	40925214	rs11856802	T	A	100	PASS	AC=1749;AF=0.349241;AN=5008;NS=2504;DP=17514;EAS_AF=0.254;AMR_AF=0.3285;AFR_AF=0.3411;EUR_AF=0.3986;SAS_AF=0.4223;AA=T|||;VT=SNP
15	40925398	rs114851468	G	A	100	PASS	AC=525;AF=0.104832;AN=5008;NS=2504;DP=14876;EAS_AF=0.12;AMR_AF=0.0793;AFR_AF=0.121;EUR_AF=0.0696;SAS_AF=0.1217;AA=G|||;VT=SNP
15	40925936	rs4923880	G	A	100	PASS	AC=1450;AF=0.289537;AN=5008;NS=2504;DP=17907;EAS_AF=0.0992;AMR_AF=0.2767;AFR_AF=0.3374;EUR_AF=0.4573;SAS_AF=0.2577;AA=G|||;VT=SNP
15	40926654	rs11854986	C	G	100	PASS	AC=1714;AF=0.342252;AN=5008;NS=2504;DP=21640;EAS_AF=0.254;AMR_AF=0.3256;AFR_AF=0.3162;EUR_AF=0.3986;SAS_AF=0.4223;AA=C|||;VT=SNP
15	40926979	rs3092978	A	G	100	PASS	AC=3276;AF=0.654153;AN=5008;NS=2504;DP=19233;EAS_AF=0.3532;AMR_AF=0.6124;AFR_AF=0.733;EUR_AF=0.8559;SAS_AF=0.68;AA=G|||;VT=SNP
15	40927751	rs148089967	C	T	100	PASS	AC=525;AF=0.104832;AN=5008;NS=2504;DP=16046;EAS_AF=0.119;AMR_AF=0.0793;AFR_AF=0.121;EUR_AF=0.0696;SAS_AF=0.1227;AA=C|||;VT=SNP
15	40928613	rs118074516	T	C	100	PASS	AC=23;AF=0.00459265;AN=5008;NS=2504;DP=20055;EAS_AF=0.0208;AMR_AF=0;AFR_AF=0;EUR_AF=0.001;SAS_AF=0.001;AA=T|||;VT=SNP
15	40928684	rs147515470	G	A	100	PASS	AC=12;AF=0.00239617;AN=5008;NS=2504;DP=18883;EAS_AF=0.0119;AMR_AF=0;AFR_AF=0;EUR_AF=0;SAS_AF=0;AA=G|||;VT=SNP
15	40928952	rs139073485	C	A	100	PASS	AC=27;AF=0.00539137;AN=5008;NS=2504;DP=17692;EAS_AF=0.0208;AMR_AF=0;AFR_AF=0.003;EUR_AF=0.001;SAS_AF=0.001;AA=C|||;VT=SNP
15	40929202	rs75015446	T	A	100	PASS	AC=526;AF=0.105032;AN=5008;NS=2504;DP=15767;EAS_AF=0.12;AMR_AF=0.0793;AFR_AF=0.1218;EUR_AF=0.0696;SAS_AF=0.1217;AA=T|||;VT=SNP
15	40929814	rs11070286	T	C	100	PASS	AC=1749;AF=0.349241;AN=5008;NS=2504;DP=16225;EAS_AF=0.254;AMR_AF=0.3285;AFR_AF=0.3419;EUR_AF=0.3976;SAS_AF=0.4223;AA=T|||;VT=SNP
15	40930365	rs143209386	G	C	100	PASS	AC=92;AF=0.0183706;AN=5008;NS=2504;DP=10870;EAS_AF=0.0248;AMR_AF=0.0605;AFR_AF=0.0068;EUR_AF=0.003;SAS_AF=0.0133;AA=G|||;VT=SNP
15	40930868	rs12908316	T	C	100	PASS	AC=1454;AF=0.290335;AN=5008;NS=2504;DP=13505;EAS_AF=0.0992;AMR_AF=0.2781;AFR_AF=0.3389;EUR_AF=0.4583;SAS_AF=0.2577;AA=T|||;VT=SNP
15	40930982	rs145423566	C	T	100	PASS	AC=11;AF=0.00219649;AN=5008;NS=2504;DP=15355;EAS_AF=0.0109;AMR_AF=0;AFR_AF=0;EUR_AF=0;SAS_AF=0;AA=C|||;VT=SNP
15	40931287	rs8031057	A	G	100	PASS	AC=3277;AF=0.654353;AN=5008;NS=2504;DP=15003;EAS_AF=0.3542;AMR_AF=0.6124;AFR_AF=0.733;EUR_AF=0.8559;SAS_AF=0.68;AA=a|||;VT=SNP
15	40931681	rs140478425	G	A	100	PASS	AC=28;AF=0.00559105;AN=5008;NS=2504;DP=13710;EAS_AF=0.0208;AMR_AF=0;AFR_AF=0.003;EUR_AF=0.001;SAS_AF=0.002;AA=G|||;VT=SNP
15	40931708	rs12912339	A	G	100	PASS	AC=3292;AF=0.657348;AN=5008;NS=2504;DP=13512;EAS_AF=0.3542;AMR_AF=0.6124;AFR_AF=0.7443;EUR_AF=0.8559;SAS_AF=0.68;AA=G|||;VT=SNP
15	40932134	rs146419864	G	A	100	PASS	AC=22;AF=0.00439297;AN=5008;NS=2504;DP=14421;EAS_AF=0.0218;AMR_AF=0;AFR_AF=0;EUR_AF=0;SAS_AF=0;AA=G|||;VT=SNP
15	40932156	rs139316694	A	G	100	PASS	AC=15;AF=0.00299521;AN=5008;NS=2504;DP=15544;EAS_AF=0.0149;AMR_AF=0;AFR_AF=0;EUR_AF=0;SAS_AF=0;AA=A|||;VT=SNP
15	40934036	rs78552414	A	G	100	PASS	AC=63;AF=0.0125799;AN=5008;NS=2504;DP=17682;EAS_AF=0.0228;AMR_AF=0.0576;AFR_AF=0;EUR_AF=0;SAS_AF=0;AA=A|||;VT=SNP
15	40934457	rs151059772	C	T	100	PASS	AC=30;AF=0.00599042;AN=5008;NS=2504;DP=13444;EAS_AF=0.0208;AMR_AF=0;AFR_AF=0.0053;EUR_AF=0.001;SAS_AF=0.001;AA=C|||;VT=SNP
15	40934489	rs12594794	C	T	100	PASS	AC=218;AF=0.0435304;AN=5008;NS=2504;DP=13418;EAS_AF=0.1171;AMR_AF=0.0418;AFR_AF=0.0068;EUR_AF=0.001;SAS_AF=0.0624;AA=C|||;VT=SNP
15	40935713	rs11858522	C	T	100	PASS	AC=1748;AF=0.349042;AN=5008;NS=2504;DP=14245;EAS_AF=0.254;AMR_AF=0.3285;AFR_AF=0.3411;EUR_AF=0.3976;SAS_AF=0.4223;AA=C|||;VT=SNP
15	40936022	rs75826635	A	G	100	PASS	AC=526;AF=0.105032;AN=5008;NS=2504;DP=18406;EAS_AF=0.12;AMR_AF=0.0793;AFR_AF=0.1218;EUR_AF=0.0696;SAS_AF=0.1217;AA=A|||;VT=SNP
15	40936606	rs6492958	A	G	100	PASS	AC=3941;AF=0.786941;AN=5008;NS=2504;DP=19460;EAS_AF=0.5099;AMR_AF=0.7017;AFR_AF=0.9493;EUR_AF=0.8748;SAS_AF=0.8231;AA=G|||;VT=SNP
15	40936853	rs139101231	T	C	100	PASS	AC=45;AF=0.00898562;AN=5008;NS=2504;DP=22041;EAS_AF=0.0446;AMR_AF=0;AFR_AF=0;EUR_AF=0;SAS_AF=0;AA=T|||;VT=SNP
15	40937647	rs3092979	A	G	100	PASS	AC=1751;AF=0.349641;AN=5008;NS=2504;DP=16802;EAS_AF=0.254;AMR_AF=0.3285;AFR_AF=0.3419;EUR_AF=0.3996;SAS_AF=0.4223;AA=A|||;VT=SNP
15	40937727	rs6492959	C	T	100	PASS	AC=4769;AF=0.952276;AN=5008;NS=2504;DP=16858;EAS_AF=0.8671;AMR_AF=0.9899;AFR_AF=0.9289;EUR_AF=1;SAS_AF=0.9959;AA=T|||;VT=SNP
15	40938916	rs186785068	A	G	100	PASS	AC=23;AF=0.00459265;AN=5008;NS=2504;DP=11974;EAS_AF=0.0208;AMR_AF=0;AFR_AF=0;EUR_AF=0.001;SAS_AF=0.001;AA=A|||;VT=SNP
15	40939448	rs8041095	G	A	100	PASS	AC=3276;AF=0.654153;AN=5008;NS=2504;DP=13103;EAS_AF=0.3532;AMR_AF=0.6124;AFR_AF=0.733;EUR_AF=0.8559;SAS_AF=0.68;AA=A|||;VT=SNP
15	40939652	rs8041443	G	A	100	PASS	AC=3535;AF=0.705871;AN=5008;NS=2504;DP=12474;EAS_AF=0.3532;AMR_AF=0.6254;AFR_AF=0.9221;EUR_AF=0.8559;SAS_AF=0.68;AA=A|||;VT=SNP
15	40940148	rs12908443	A	G	100	PASS	AC=949;AF=0.189497;AN=5008;NS=2504;DP=17371;EAS_AF=0.1131;AMR_AF=0.2392;AFR_AF=0.0325;EUR_AF=0.328;SAS_AF=0.3027;AA=A|||;VT=SNP
15	40941062	rs8037804	G	C	100	PASS	AC=3273;AF=0.653554;AN=5008;NS=2504;DP=11852;EAS_AF=0.3522;AMR_AF=0.6124;AFR_AF=0.7315;EUR_AF=0.8559;SAS_AF=0.68;AA=C|||;VT=SNP
15	40941242	rs8038122	G	A	100	PASS	AC=1449;AF=0.289337;AN=5008;NS=2504;DP=10619;EAS_AF=0.0982;AMR_AF=0.2781;AFR_AF=0.3366;EUR_AF=0.4573;SAS_AF=0.2577;AA=G|||;VT=SNP
15	40941898	rs7183790	G	T	100	PASS	AC=1749;AF=0.349241;AN=5008;NS=2504;DP=17461;EAS_AF=0.254;AMR_AF=0.3285;AFR_AF=0.3411;EUR_AF=0.3986;SAS_AF=0.4223;AA=G|||;VT=SNP
15	40944384	rs149974468	A	G	100	PASS	AC=23;AF=0.00459265;AN=5008;NS=2504;DP=16753;EAS_AF=0.0208;AMR_AF=0;AFR_AF=0;EUR_AF=0.001;SAS_AF=0.001;AA=A|||;VT=SNP
15	40945900	rs7165509	T	C	100	PASS	AC=1447;AF=0.288938;AN=5008;NS=2504;DP=21724;EAS_AF=0.0992;AMR_AF=0.2781;AFR_AF=0.3374;EUR_AF=0.4533;SAS_AF=0.2577;AA=T|||;VT=SNP
15	40946234	rs12903817	T	G	100	PASS	AC=1347;AF=0.26897;AN=5008;NS=2504;DP=21497;EAS_AF=0.0992;AMR_AF=0.2738;AFR_AF=0.2595;EUR_AF=0.4583;SAS_AF=0.2587;AA=T|||;VT=SNP
15	40946293	rs12148185	T	A	100	PASS	AC=947;AF=0.189097;AN=5008;NS=2504;DP=21013;EAS_AF=0.1131;AMR_AF=0.2392;AFR_AF=0.0325;EUR_AF=0.326;SAS_AF=0.3027;AA=T|||;VT=SNP
15	40947023	rs10444817	C	T	100	PASS	AC=1753;AF=0.35004;AN=5008;NS=2504;DP=15663;EAS_AF=0.254;AMR_AF=0.3285;AFR_AF=0.3419;EUR_AF=0.3976;SAS_AF=0.4264;AA=C|||;VT=SNP
15	40947386	rs189632543	C	T	100	PASS	AC=13;AF=0.00259585;AN=5008;NS=2504;DP=17471;EAS_AF=0.0119;AMR_AF=0;AFR_AF=0;EUR_AF=0;SAS_AF=0.001;AA=C|||;VT=SNP
15	40947486	rs117995859	C	T	100	PASS	AC=73;AF=0.0145767;AN=5008;NS=2504;DP=17386;EAS_AF=0.0724;AMR_AF=0;AFR_AF=0;EUR_AF=0;SAS_AF=0;AA=C|||;VT=SNP
15	40947703	rs2412542	C	T	100	PASS	AC=4932;AF=0.984824;AN=5008;NS=2504;DP=14802;EAS_AF=0.9256;AMR_AF=1;AFR_AF=1;EUR_AF=1;SAS_AF=0.999;AA=c|||;VT=SNP
15	40948886	rs12899600	G	C	100	PASS	AC=3272;AF=0.653355;AN=5008;NS=2504;DP=15483;EAS_AF=0.3532;AMR_AF=0.6124;AFR_AF=0.7307;EUR_AF=0.8509;SAS_AF=0.684;AA=C|||;VT=SNP
15	40949526	rs2412544	C	T	100	PASS	AC=1755;AF=0.350439;AN=5008;NS=2504;DP=18627;EAS_AF=0.254;AMR_AF=0.3285;AFR_AF=0.3427;EUR_AF=0.3986;SAS_AF=0.4264;AA=T|||;VT=SNP;EX_TARGET
15	40949794	rs140515225	G	T	100	PASS	AC=25;AF=0.00499201;AN=5008;NS=2504;DP=18438;EAS_AF=0.0228;AMR_AF=0;AFR_AF=0;EUR_AF=0;SAS_AF=0.002;AA=G|||;VT=SNP
15	40950155	rs62019916	T	C	100	PASS	AC=1756;AF=0.350639;AN=5008;NS=2504;DP=16717;EAS_AF=0.255;AMR_AF=0.3285;AFR_AF=0.3427;EUR_AF=0.3986;SAS_AF=0.4264;AA=C|||;VT=SNP
15	40950163	rs7168873	T	A	100	PASS	AC=3287;AF=0.65635;AN=5008;NS=2504;DP=16657;EAS_AF=0.3542;AMR_AF=0.6124;AFR_AF=0.7413;EUR_AF=0.8509;SAS_AF=0.684;AA=A|||;VT=SNP
15	40950375	rs149308097	A	G	100	PASS	AC=123;AF=0.0245607;AN=5008;NS=2504;DP=16736;EAS_AF=0.0437;AMR_AF=0.0058;AFR_AF=0.0008;EUR_AF=0.001;SAS_AF=0.0746;AA=A|||;VT=SNP
15	40950774	rs201086397	A	G	100	PASS	AC=232;AF=0.0463259;AN=5008;NS=2504;DP=15894;EAS_AF=0.123;AMR_AF=0.0418;AFR_AF=0.0129;EUR_AF=0.002;SAS_AF=0.0613;AA=A|||;VT=SNP
15	40951259	rs36115126	C	A	100	PASS	AC=1754;AF=0.35024;AN=5008;NS=2504;DP=17472;EAS_AF=0.254;AMR_AF=0.3285;AFR_AF=0.3419;EUR_AF=0.3976;SAS_AF=0.4274;AA=c|||;VT=SNP
15	40952261	rs12906755	C	T	100	PASS	AC=763;AF=0.152356;AN=5008;NS=2504;DP=15622;EAS_AF=0.0149;AMR_AF=0.1787;AFR_AF=0.0174;EUR_AF=0.3231;SAS_AF=0.2822;AA=C|||;VT=SNP
15	40952590	rs62019918	C	T	100	PASS	AC=1750;AF=0.349441;AN=5008;NS=2504;DP=16069;EAS_AF=0.254;AMR_AF=0.3285;AFR_AF=0.3427;EUR_AF=0.3976;SAS_AF=0.4223;AA=C|||;VT=SNP
15	40953185	rs7175747	G	A	100	PASS	AC=1342;AF=0.267971;AN=5008;NS=2504;DP=20280;EAS_AF=0.0992;AMR_AF=0.2738;AFR_AF=0.2602;EUR_AF=0.4533;SAS_AF=0.2577;AA=G|||;VT=SNP
15	40953363	rs12913697	T	G	100	PASS	AC=1749;AF=0.349241;AN=5008;NS=2504;DP=19893;EAS_AF=0.254;AMR_AF=0.3285;AFR_AF=0.3419;EUR_AF=0.3976;SAS_AF=0.4223;AA=G|||;VT=SNP
15	40953416	rs141245193	C	T	100	PASS	AC=28;AF=0.00559105;AN=5008;NS=2504;DP=18601;EAS_AF=0.0208;AMR_AF=0;AFR_AF=0.003;EUR_AF=0.001;SAS_AF=0.002;AA=C|||;VT=SNP
15	40953650	rs114753428	A	G	100	PASS	AC=523;AF=0.104433;AN=5008;NS=2504;DP=17381;EAS_AF=0.12;AMR_AF=0.0793;AFR_AF=0.1218;EUR_AF=0.0696;SAS_AF=0.1186;AA=A|||;VT=SNP
15	40953968	rs11858938	C	T	100	PASS	AC=1715;AF=0.342452;AN=5008;NS=2504;DP=16717;EAS_AF=0.254;AMR_AF=0.3256;AFR_AF=0.3177;EUR_AF=0.3976;SAS_AF=0.4223;AA=C|||;VT=SNP
15	40954007	rs144239472	G	C	100	PASS	AC=380;AF=0.0758786;AN=5008;NS=2504;DP=17396;EAS_AF=0.119;AMR_AF=0.0591;AFR_AF=0.0424;EUR_AF=0.0477;SAS_AF=0.1176;AA=G|||;VT=SNP
15	40955069	rs35684277	G	A	100	PASS	AC=1445;AF=0.288538;AN=5008;NS=2504;DP=16094;EAS_AF=0.0992;AMR_AF=0.2781;AFR_AF=0.3359;EUR_AF=0.4533;SAS_AF=0.2577;AA=G|||;VT=SNP
15	40956471	rs1051482	A	C	100	PASS	AC=937;AF=0.187101;AN=5008;NS=2504;DP=17147;EAS_AF=0.1131;AMR_AF=0.2334;AFR_AF=0.0325;EUR_AF=0.3201;SAS_AF=0.3027;AA=A|||;VT=SNP
15	40956681	rs4420508	C	G	100	PASS	AC=3275;AF=0.653954;AN=5008;NS=2504;DP=16249;EAS_AF=0.3532;AMR_AF=0.6124;AFR_AF=0.7322;EUR_AF=0.8559;SAS_AF=0.68;AA=G|||;VT=SNP
15	40957370	rs8038396	A	C	100	PASS	AC=951;AF=0.189896;AN=5008;NS=2504;DP=15897;EAS_AF=0.1131;AMR_AF=0.2392;AFR_AF=0.034;EUR_AF=0.328;SAS_AF=0.3027;AA=A|||;VT=SNP
15	40957945	rs79903732	C	T	100	PASS	AC=30;AF=0.00599042;AN=5008;NS=2504;DP=15609;EAS_AF=0.0208;AMR_AF=0;AFR_AF=0.0053;EUR_AF=0.001;SAS_AF=0.001;AA=C|||;VT=SNP
15	40958139	rs73396510	C	G	100	PASS	AC=804;AF=0.160543;AN=5008;NS=2504;DP=18761;EAS_AF=0.1409;AMR_AF=0.0893;AFR_AF=0.3116;EUR_AF=0.0706;SAS_AF=0.1196;AA=C|||;VT=SNP
15	40959413	rs73396515	G	A	100	PASS	AC=803;AF=0.160343;AN=5008;NS=2504;DP=18276;EAS_AF=0.1409;AMR_AF=0.0893;AFR_AF=0.3109;EUR_AF=0.0706;SAS_AF=0.1196;AA=G|||;VT=SNP
15	40959624	rs35047458	G	A	100	PASS	AC=1712;AF=0.341853;AN=5008;NS=2504;DP=19845;EAS_AF=0.251;AMR_AF=0.3256;AFR_AF=0.3169;EUR_AF=0.3986;SAS_AF=0.4223;AA=G|||;VT=SNP
15	40960402	rs8029530	C	T	100	PASS	AC=1480;AF=0.295527;AN=5008;NS=2504;DP=16776;EAS_AF=0.0992;AMR_AF=0.281;AFR_AF=0.3623;EUR_AF=0.4523;SAS_AF=0.2566;AA=C|||;VT=SNP
15	40960432	rs12902568	G	A	100	PASS	AC=1713;AF=0.342053;AN=5008;NS=2504;DP=17182;EAS_AF=0.251;AMR_AF=0.3256;AFR_AF=0.3169;EUR_AF=0.3986;SAS_AF=0.4233;AA=G|||;VT=SNP
15	40960492	rs79274407	C	A	100	PASS	AC=36;AF=0.0071885;AN=5008;NS=2504;DP=19083;EAS_AF=0.0248;AMR_AF=0.013;AFR_AF=0;EUR_AF=0.001;SAS_AF=0.001;AA=C|||;VT=SNP
15	40961189	rs10744948	T	C	100	PASS	AC=3265;AF=0.651957;AN=5008;NS=2504;DP=16686;EAS_AF=0.3492;AMR_AF=0.6124;AFR_AF=0.7315;EUR_AF=0.8509;SAS_AF=0.68;AA=C|||;VT=SNP
15	40961230	rs116859995	G	A	100	PASS	AC=45;AF=0.00898562;AN=5008;NS=2504;DP=16667;EAS_AF=0.0407;AMR_AF=0;AFR_AF=0.0008;EUR_AF=0;SAS_AF=0.0031;AA=G|||;VT=SNP
15	40961371	rs4924490	C	T	100	PASS	AC=3942;AF=0.787141;AN=5008;NS=2504;DP=20605;EAS_AF=0.5129;AMR_AF=0.7032;AFR_AF=0.9486;EUR_AF=0.8708;SAS_AF=0.8252;AA=T|||;VT=SNP
15	40961869	rs144816320	G	A	100	PASS	AC=30;AF=0.00599042;AN=5008;NS=2504;DP=18612;EAS_AF=0.0298;AMR_AF=0;AFR_AF=0;EUR_AF=0;SAS_AF=0;AA=G|||;VT=SNP
15	40961887	rs11070287	C	T	100	PASS	AC=23;AF=0.00459265;AN=5008;NS=2504;DP=17846;EAS_AF=0.0208;AMR_AF=0;AFR_AF=0;EUR_AF=0.001;SAS_AF=0.001;AA=C|||;VT=SNP
15	40962298	rs8036891	C	T	100	PASS	AC=1478;AF=0.295128;AN=5008;NS=2504;DP=12726;EAS_AF=0.0982;AMR_AF=0.281;AFR_AF=0.3616;EUR_AF=0.4523;SAS_AF=0.2566;AA=C|||;VT=SNP
15	40962325	rs8037180	G	A	100	PASS	AC=1484;AF=0.296326;AN=5008;NS=2504;DP=13351;EAS_AF=0.0982;AMR_AF=0.281;AFR_AF=0.3623;EUR_AF=0.4573;SAS_AF=0.2566;AA=G|||;VT=SNP
15	40962499	rs8042386	T	G	100	PASS	AC=1484;AF=0.296326;AN=5008;NS=2504;DP=12322;EAS_AF=0.0982;AMR_AF=0.281;AFR_AF=0.3623;EUR_AF=0.4573;SAS_AF=0.2566;AA=T|||;VT=SNP
15	40963013	rs34845954	G	T	100	PASS	AC=1735;AF=0.346446;AN=5008;NS=2504;DP=18460;EAS_AF=0.254;AMR_AF=0.3285;AFR_AF=0.3298;EUR_AF=0.3986;SAS_AF=0.4233;AA=T|||;VT=SNP
15	40963034	rs4924491	A	T	100	PASS	AC=3535;AF=0.705871;AN=5008;NS=2504;DP=18232;EAS_AF=0.3522;AMR_AF=0.6254;AFR_AF=0.9228;EUR_AF=0.8559;SAS_AF=0.68;AA=T|||;VT=SNP
15	40963121	rs36094699	T	C	100	PASS	AC=974;AF=0.194489;AN=5008;NS=2504;DP=18771;EAS_AF=0.1369;AMR_AF=0.2406;AFR_AF=0.0325;EUR_AF=0.328;SAS_AF=0.3027;AA=T|||;VT=SNP
15	40963160	rs7182530	A	G	100	PASS	AC=1718;AF=0.343051;AN=5008;NS=2504;DP=19123;EAS_AF=0.252;AMR_AF=0.3271;AFR_AF=0.3192;EUR_AF=0.3986;SAS_AF=0.4233;AA=A|||;VT=SNP
15	40963185	rs117918761	G	C	100	PASS	AC=237;AF=0.0473243;AN=5008;NS=2504;DP=18422;EAS_AF=0.13;AMR_AF=0.0461;AFR_AF=0.0045;EUR_AF=0.001;SAS_AF=0.0685;AA=G|||;VT=SNP
15	40964393	rs12906095	T	C	100	PASS	AC=3274;AF=0.653754;AN=5008;NS=2504;DP=17657;EAS_AF=0.3492;AMR_AF=0.6138;AFR_AF=0.7337;EUR_AF=0.8559;SAS_AF=0.68;AA=N|||;VT=SNP
15	40964435	rs12904801	A	G	100	PASS	AC=1729;AF=0.345248;AN=5008;NS=2504;DP=16743;EAS_AF=0.251;AMR_AF=0.3271;AFR_AF=0.3283;EUR_AF=0.3986;SAS_AF=0.4233;AA=a|||;VT=SNP
15	40966016	rs57736474	C	T	100	PASS	AC=745;AF=0.148762;AN=5008;NS=2504;DP=12488;EAS_AF=0.1141;AMR_AF=0.0865;AFR_AF=0.2874;EUR_AF=0.0706;SAS_AF=0.1217;AA=C|||;VT=SNP
15	40966187	rs57140606	C	A	100	PASS	AC=498;AF=0.0994409;AN=5008;NS=2504;DP=18546;EAS_AF=0.0933;AMR_AF=0.0793;AFR_AF=0.1218;EUR_AF=0.0696;SAS_AF=0.1207;AA=C|||;VT=SNP
15	40966380	rs34739056	C	T	100	PASS	AC=1484;AF=0.296326;AN=5008;NS=2504;DP=18552;EAS_AF=0.0982;AMR_AF=0.281;AFR_AF=0.3623;EUR_AF=0.4573;SAS_AF=0.2566;AA=C|||;VT=SNP
15	40966430	rs11855517	T	C	100	PASS	AC=1046;AF=0.208866;AN=5008;NS=2504;DP=18155;EAS_AF=0.131;AMR_AF=0.245;AFR_AF=0.0885;EUR_AF=0.329;SAS_AF=0.3027;AA=T|||;VT=SNP
15	40967757	rs147285907	T	G	100	PASS	AC=786;AF=0.156949;AN=5008;NS=2504;DP=14460;EAS_AF=0.1409;AMR_AF=0.0865;AFR_AF=0.2973;EUR_AF=0.0716;SAS_AF=0.1217;AA=T|||;VT=SNP
15	40967798	rs140914341	A	C	100	PASS	AC=547;AF=0.109225;AN=5008;NS=2504;DP=14015;EAS_AF=0.12;AMR_AF=0.0793;AFR_AF=0.1384;EUR_AF=0.0696;SAS_AF=0.1207;AA=A|||;VT=SNP
15	40968386	rs12907442	C	T	100	PASS	AC=1407;AF=0.28095;AN=5008;NS=2504;DP=19117;EAS_AF=0.0982;AMR_AF=0.2767;AFR_AF=0.2859;EUR_AF=0.4523;SAS_AF=0.2894;AA=C|||;VT=SNP
15	40968414	rs139947274	G	A	100	PASS	AC=525;AF=0.104832;AN=5008;NS=2504;DP=19348;EAS_AF=0.12;AMR_AF=0.0793;AFR_AF=0.1218;EUR_AF=0.0696;SAS_AF=0.1207;AA=G|||;VT=SNP
15	40968456	rs143495930	C	T	100	PASS	AC=30;AF=0.00599042;AN=5008;NS=2504;DP=20619;EAS_AF=0.0268;AMR_AF=0;AFR_AF=0;EUR_AF=0.001;SAS_AF=0.002;AA=C|||;VT=SNP
15	40968531	rs12912742	T	C	100	PASS	AC=2380;AF=0.47524;AN=5008;NS=2504;DP=21381;EAS_AF=0.2391;AMR_AF=0.3732;AFR_AF=0.7141;EUR_AF=0.5278;SAS_AF=0.4141;AA=t|||;VT=SNP
15	40969222	rs7176221	C	G	100	PASS	AC=3574;AF=0.713658;AN=5008;NS=2504;DP=13462;EAS_AF=0.3492;AMR_AF=0.6254;AFR_AF=0.9281;EUR_AF=0.8559;SAS_AF=0.7157;AA=G|||;VT=SNP
15	40969487	rs138295731	C	T	100	PASS	AC=323;AF=0.0644968;AN=5008;NS=2504;DP=13133;EAS_AF=0.12;AMR_AF=0.0533;AFR_AF=0.0015;EUR_AF=0.0467;SAS_AF=0.1186;AA=C|||;VT=SNP
15	40969640	rs62019934	G	A	100	PASS	AC=946;AF=0.188898;AN=5008;NS=2504;DP=14441;EAS_AF=0.1101;AMR_AF=0.2406;AFR_AF=0.0318;EUR_AF=0.327;SAS_AF=0.3037;AA=G|||;VT=SNP
15	40970378	rs76912332	T	G	100	PASS	AC=30;AF=0.00599042;AN=5008;NS=2504;DP=13214;EAS_AF=0.0288;AMR_AF=0;AFR_AF=0.0008;EUR_AF=0;SAS_AF=0;AA=T|||;VT=SNP
15	40970724	rs8036817	C	A	100	PASS	AC=2382;AF=0.475639;AN=5008;NS=2504;DP=11740;EAS_AF=0.2391;AMR_AF=0.3746;AFR_AF=0.7126;EUR_AF=0.5268;SAS_AF=0.4182;AA=A|||;VT=SNP
15	40971802	rs28891195	A	G	100	PASS	AC=1438;AF=0.287141;AN=5008;NS=2504;DP=13168;EAS_AF=0.1101;AMR_AF=0.2853;AFR_AF=0.2852;EUR_AF=0.4791;SAS_AF=0.2761;AA=A|||;VT=SNP
15	40971835	rs28866515	T	A	100	PASS	AC=1358;AF=0.271166;AN=5008;NS=2504;DP=12053;EAS_AF=0.0942;AMR_AF=0.2781;AFR_AF=0.2655;EUR_AF=0.4523;SAS_AF=0.2699;AA=t|||;VT=SNP
15	40972103	rs59654927	C	T	100	PASS	AC=543;AF=0.108427;AN=5008;NS=2504;DP=15765;EAS_AF=0.1319;AMR_AF=0.0807;AFR_AF=0.1172;EUR_AF=0.0755;SAS_AF=0.1258;AA=C|||;VT=SNP
15	40972188	rs58458955	G	A	100	PASS	AC=446;AF=0.0890575;AN=5008;NS=2504;DP=17590;EAS_AF=0.1329;AMR_AF=0.0706;AFR_AF=0.0477;EUR_AF=0.0755;SAS_AF=0.1268;AA=G|||;VT=SNP
15	40972552	rs61381741	C	G	100	PASS	AC=543;AF=0.108427;AN=5008;NS=2504;DP=20012;EAS_AF=0.1329;AMR_AF=0.0807;AFR_AF=0.1165;EUR_AF=0.0755;SAS_AF=0.1258;AA=C|||;VT=SNP
15	40972930	rs117537166	A	G	100	PASS	AC=173;AF=0.0345447;AN=5008;NS=2504;DP=19820;EAS_AF=0.0407;AMR_AF=0.036;AFR_AF=0.0129;EUR_AF=0.0179;SAS_AF=0.0736;AA=A|||;VT=SNP
15	40973213	rs4924492	A	C	100	PASS	AC=1117;AF=0.223043;AN=5008;NS=2504;DP=19284;EAS_AF=0.0923;AMR_AF=0.2637;AFR_AF=0.143;EUR_AF=0.4294;SAS_AF=0.2249;AA=A|||;VT=SNP
15	40973228	rs4924493	A	T	100	PASS	AC=2224;AF=0.444089;AN=5008;NS=2504;DP=18896;EAS_AF=0.245;AMR_AF=0.366;AFR_AF=0.6573;EUR_AF=0.506;SAS_AF=0.3528;AA=T|||;VT=SNP
15	40976728	rs117636363	G	A	100	PASS	AC=25;AF=0.00499201;AN=5008;NS=2504;DP=20387;EAS_AF=0.0208;AMR_AF=0;AFR_AF=0.0008;EUR_AF=0.001;SAS_AF=0.002;AA=G|||;VT=SNP
15	40976752	rs56042757	A	G	100	PASS	AC=2225;AF=0.444289;AN=5008;NS=2504;DP=20341;EAS_AF=0.245;AMR_AF=0.3674;AFR_AF=0.6573;EUR_AF=0.506;SAS_AF=0.3528;AA=G|||;VT=SNP
15	40976933	rs34305357	C	G	100	PASS	AC=1079;AF=0.215455;AN=5008;NS=2504;DP=21770;EAS_AF=0.0923;AMR_AF=0.2608;AFR_AF=0.1165;EUR_AF=0.4294;SAS_AF=0.2239;AA=C|||;VT=SNP
15	40977176	rs8031427	C	T	100	PASS	AC=1013;AF=0.202276;AN=5008;NS=2504;DP=22832;EAS_AF=0.1091;AMR_AF=0.2435;AFR_AF=0.0681;EUR_AF=0.341;SAS_AF=0.3078;AA=C|||;VT=SNP
15	40978726	rs1142468	A	G	100	PASS	AC=3917;AF=0.782149;AN=5008;NS=2504;DP=17474;EAS_AF=0.5169;AMR_AF=0.7032;AFR_AF=0.9508;EUR_AF=0.8718;SAS_AF=0.7914;AA=G|||;VT=SNP
15	40978840	rs184060210	T	C	100	PASS	AC=20;AF=0.00399361;AN=5008;NS=2504;DP=20181;EAS_AF=0.0198;AMR_AF=0;AFR_AF=0;EUR_AF=0;SAS_AF=0;AA=T|||;VT=SNP
15	40979543	rs2263551	G	A	100	PASS	AC=2080;AF=0.415335;AN=5008;NS=2504;DP=19352;EAS_AF=0.245;AMR_AF=0.3602;AFR_AF=0.5477;EUR_AF=0.5109;SAS_AF=0.3528;AA=A|||;VT=SNP
15	40979651	rs2412545	C	T	100	PASS	AC=1012;AF=0.202077;AN=5008;NS=2504;DP=21774;EAS_AF=0.1091;AMR_AF=0.2435;AFR_AF=0.0681;EUR_AF=0.341;SAS_AF=0.3067;AA=C|||;VT=SNP
15	40981343	rs2619683	G	C	100	PASS	AC=2237;AF=0.446685;AN=5008;NS=2504;DP=18280;EAS_AF=0.245;AMR_AF=0.3674;AFR_AF=0.6619;EUR_AF=0.5119;SAS_AF=0.3528;AA=C|||;VT=SNP
15	40981455	rs75345914	C	G	100	PASS	AC=731;AF=0.145966;AN=5008;NS=2504;DP=18547;EAS_AF=0.1528;AMR_AF=0.085;AFR_AF=0.239;EUR_AF=0.0765;SAS_AF=0.1278;AA=C|||;VT=SNP
15	40981504	rs113234496	C	G	100	PASS	AC=543;AF=0.108427;AN=5008;NS=2504;DP=19395;EAS_AF=0.1319;AMR_AF=0.0807;AFR_AF=0.1172;EUR_AF=0.0755;SAS_AF=0.1258;AA=C|||;VT=SNP
15	40981550	rs76446465	A	C	100	PASS	AC=747;AF=0.149161;AN=5008;NS=2504;DP=19287;EAS_AF=0.1528;AMR_AF=0.085;AFR_AF=0.2511;EUR_AF=0.0765;SAS_AF=0.1278;AA=A|||;VT=SNP
15	40981669	rs2917955	G	C	100	PASS	AC=2219;AF=0.443091;AN=5008;NS=2504;DP=17448;EAS_AF=0.245;AMR_AF=0.3674;AFR_AF=0.649;EUR_AF=0.5109;SAS_AF=0.3528;AA=C|||;VT=SNP
15	40982081	rs2577564	G	A	100	PASS	AC=2233;AF=0.445887;AN=5008;NS=2504;DP=21404;EAS_AF=0.245;AMR_AF=0.3674;AFR_AF=0.6596;EUR_AF=0.5109;SAS_AF=0.3528;AA=A|||;VT=SNP
15	40982547	rs60408076	C	T	100	PASS	AC=544;AF=0.108626;AN=5008;NS=2504;DP=14512;EAS_AF=0.1319;AMR_AF=0.0807;AFR_AF=0.118;EUR_AF=0.0755;SAS_AF=0.1258;AA=C|||;VT=SNP
15	40983654	rs118179834	G	A	100	PASS	AC=25;AF=0.00499201;AN=5008;NS=2504;DP=15958;EAS_AF=0.0208;AMR_AF=0;AFR_AF=0.0008;EUR_AF=0.001;SAS_AF=0.002;AA=g|||;VT=SNP
15	40984389	rs5030783	T	C	100	PASS	AC=1014;AF=0.202476;AN=5008;NS=2504;DP=19801;EAS_AF=0.1091;AMR_AF=0.2435;AFR_AF=0.0681;EUR_AF=0.3419;SAS_AF=0.3078;AA=T|||;VT=SNP
15	40984677	rs114968680	C	G	100	PASS	AC=33;AF=0.00658946;AN=5008;NS=2504;DP=18691;EAS_AF=0.0208;AMR_AF=0;AFR_AF=0.0068;EUR_AF=0.001;SAS_AF=0.002;AA=C|||;VT=SNP
15	40985054	rs5030786	G	T	100	PASS	AC=542;AF=0.108227;AN=5008;NS=2504;DP=13509;EAS_AF=0.1319;AMR_AF=0.0807;AFR_AF=0.1172;EUR_AF=0.0746;SAS_AF=0.1258;AA=G|||;VT=SNP
15	40986237	rs2619679	T	A	100	PASS	AC=2219;AF=0.443091;AN=5008;NS=2504;DP=20845;EAS_AF=0.244;AMR_AF=0.3646;AFR_AF=0.6589;EUR_AF=0.499;SAS_AF=0.3548;AA=A|||;VT=SNP
15	40986355	rs5030789	A	G	100	PASS	AC=3687;AF=0.736222;AN=5008;NS=2504;DP=20321;EAS_AF=0.9077;AMR_AF=0.7277;AFR_AF=0.7035;EUR_AF=0.5775;SAS_AF=0.773;AA=G|||;VT=SNP
15	40987528	rs1801320	G	C	100	PASS	AC=717;AF=0.143171;AN=5008;NS=2504;DP=15601;EAS_AF=0.1518;AMR_AF=0.085;AFR_AF=0.2292;EUR_AF=0.0765;SAS_AF=0.1278;AA=G|||;VT=SNP
15	40987565	rs1801321	G	T	100	PASS	AC=1287;AF=0.256989;AN=5008;NS=2504;DP=13667;EAS_AF=0.0923;AMR_AF=0.2709;AFR_AF=0.2716;EUR_AF=0.4225;SAS_AF=0.227;AA=G|||;VT=SNP
15	40987767	rs45484495	C	G	100	PASS	AC=41;AF=0.0081869;AN=5008;NS=2504;DP=13394;EAS_AF=0.0208;AMR_AF=0.0014;AFR_AF=0;EUR_AF=0.0189;SAS_AF=0;AA=C|||;VT=SNP
15	40988418	rs2619680	C	A	100	PASS	AC=2221;AF=0.44349;AN=5008;NS=2504;DP=19594;EAS_AF=0.244;AMR_AF=0.3646;AFR_AF=0.6589;EUR_AF=0.499;SAS_AF=0.3569;AA=A|||;VT=SNP
15	40989021	rs2619681	T	C	100	PASS	AC=3245;AF=0.647963;AN=5008;NS=2504;DP=15806;EAS_AF=0.3532;AMR_AF=0.611;AFR_AF=0.7277;EUR_AF=0.8509;SAS_AF=0.6616;AA=C|||;VT=SNP
15	40989391	rs2619682	C	T	100	PASS	AC=1325;AF=0.264577;AN=5008;NS=2504;DP=14783;EAS_AF=0.0923;AMR_AF=0.2723;AFR_AF=0.2965;EUR_AF=0.4245;SAS_AF=0.229;AA=c|||;VT=SNP
15	40990011	rs45559631	A	C	100	PASS	AC=670;AF=0.133786;AN=5008;NS=2504;DP=17104;EAS_AF=0.1528;AMR_AF=0.085;AFR_AF=0.1929;EUR_AF=0.0765;SAS_AF=0.1278;AA=A|||;VT=SNP
15	40990353	rs2928140	G	C	100	PASS	AC=2215;AF=0.442292;AN=5008;NS=2504;DP=16354;EAS_AF=0.244;AMR_AF=0.3646;AFR_AF=0.649;EUR_AF=0.506;SAS_AF=0.3569;AA=C|||;VT=SNP
15	40991430	rs3101861	G	C	100	PASS	AC=2229;AF=0.445088;AN=5008;NS=2504;DP=19234;EAS_AF=0.244;AMR_AF=0.3646;AFR_AF=0.6596;EUR_AF=0.506;SAS_AF=0.3569;AA=C|||;VT=SNP
15	40993710	rs4924495	C	T	100	PASS	AC=2739;AF=0.546925;AN=5008;NS=2504;DP=13483;EAS_AF=0.756;AMR_AF=0.6311;AFR_AF=0.3109;EUR_AF=0.495;SAS_AF=0.6442;AA=C|||;VT=SNP
15	40994584	rs34285050	A	G	100	PASS	AC=1782;AF=0.355831;AN=5008;NS=2504;DP=19115;EAS_AF=0.6438;AMR_AF=0.3934;AFR_AF=0.2852;EUR_AF=0.1491;SAS_AF=0.3405;AA=A|||;VT=SNP
15	40994808	rs7172195	C	T	100	PASS	AC=2799;AF=0.558906;AN=5008;NS=2504;DP=17861;EAS_AF=0.755;AMR_AF=0.6383;AFR_AF=0.354;EUR_AF=0.495;SAS_AF=0.6431;AA=C|||;VT=SNP
15	40994853	rs7173646	T	A	100	PASS	AC=2799;AF=0.558906;AN=5008;NS=2504;DP=16737;EAS_AF=0.755;AMR_AF=0.6369;AFR_AF=0.354;EUR_AF=0.495;SAS_AF=0.6442;AA=T|||;VT=SNP
15	40995335	rs4924496	T	C	100	PASS	AC=3536;AF=0.70607;AN=5008;NS=2504;DP=18209;EAS_AF=0.9087;AMR_AF=0.7219;AFR_AF=0.5938;EUR_AF=0.5765;SAS_AF=0.771;AA=C|||;VT=SNP
15	40995362	rs148870330	G	A	100	PASS	AC=21;AF=0.00419329;AN=5008;NS=2504;DP=18547;EAS_AF=0.0208;AMR_AF=0;AFR_AF=0;EUR_AF=0;SAS_AF=0;AA=G|||;VT=SNP
15	40995373	rs117190554	C	T	100	PASS	AC=25;AF=0.00499201;AN=5008;NS=2504;DP=18554;EAS_AF=0.0208;AMR_AF=0;AFR_AF=0.0008;EUR_AF=0.001;SAS_AF=0.002;AA=C|||;VT=SNP
15	40995916	rs45504895	T	C	100	PASS	AC=668;AF=0.133387;AN=5008;NS=2504;DP=16238;EAS_AF=0.1528;AMR_AF=0.085;AFR_AF=0.1921;EUR_AF=0.0755;SAS_AF=0.1278;AA=T|||;VT=SNP
15	40996704	rs150687335	C	T	100	PASS	AC=160;AF=0.0319489;AN=5008;NS=2504;DP=15875;EAS_AF=0.0327;AMR_AF=0.0317;AFR_AF=0.0113;EUR_AF=0.0189;SAS_AF=0.0726;AA=C|||;VT=SNP
15	40997238	rs144967931	C	T	100	PASS	AC=21;AF=0.00419329;AN=5008;NS=2504;DP=17692;EAS_AF=0.0208;AMR_AF=0;AFR_AF=0;EUR_AF=0;SAS_AF=0;AA=C|||;VT=SNP
15	40997592	rs114673738	A	T	100	PASS	AC=29;AF=0.00579073;AN=5008;NS=2504;DP=17632;EAS_AF=0.0208;AMR_AF=0;AFR_AF=0.0038;EUR_AF=0.001;SAS_AF=0.002;AA=A|||;VT=SNP
15	40997718	rs142075311	C	G	100	PASS	AC=58;AF=0.0115815;AN=5008;NS=2504;DP=20155;EAS_AF=0.0575;AMR_AF=0;AFR_AF=0;EUR_AF=0;SAS_AF=0;AA=C|||;VT=SNP
15	40997863	rs145405071	C	T	100	PASS	AC=33;AF=0.00658946;AN=5008;NS=2504;DP=14644;EAS_AF=0.0208;AMR_AF=0;AFR_AF=0.0061;EUR_AF=0.001;SAS_AF=0.0031;AA=C|||;VT=SNP
15	40998342	rs45457497	T	G	100	PASS	AC=1774;AF=0.354233;AN=5008;NS=2504;DP=14658;EAS_AF=0.6438;AMR_AF=0.3934;AFR_AF=0.2753;EUR_AF=0.1531;SAS_AF=0.3415;AA=T|||;VT=SNP;EX_TARGET
15	40998904	rs7175401	C	A	100	PASS	AC=2822;AF=0.563498;AN=5008;NS=2504;DP=19212;EAS_AF=0.756;AMR_AF=0.6369;AFR_AF=0.3661;EUR_AF=0.5;SAS_AF=0.6452;AA=A|||;VT=SNP
15	40998986	rs45503494	T	C	100	PASS	AC=540;AF=0.107827;AN=5008;NS=2504;DP=20790;EAS_AF=0.1319;AMR_AF=0.0807;AFR_AF=0.1157;EUR_AF=0.0746;SAS_AF=0.1258;AA=T|||;VT=SNP
15	40999504	rs12908284	T	G	100	PASS	AC=2810;AF=0.561102;AN=5008;NS=2504;DP=15677;EAS_AF=0.756;AMR_AF=0.6369;AFR_AF=0.3555;EUR_AF=0.501;SAS_AF=0.6462;AA=T|||;VT=SNP
15	40999562	rs7182231	T	C	100	PASS	AC=2518;AF=0.502796;AN=5008;NS=2504;DP=16881;EAS_AF=0.7966;AMR_AF=0.4755;AFR_AF=0.5265;EUR_AF=0.2286;SAS_AF=0.4693;AA=C|||;VT=SNP
15	41000303	rs140073022	G	A	100	PASS	AC=105;AF=0.0209665;AN=5008;NS=2504;DP=14946;EAS_AF=0.0208;AMR_AF=0.0043;AFR_AF=0.059;EUR_AF=0.001;SAS_AF=0.002;AA=G|||;VT=SNP
15	41000340	rs113514814	C	T	100	PASS	AC=540;AF=0.107827;AN=5008;NS=2504;DP=16653;EAS_AF=0.1319;AMR_AF=0.0807;AFR_AF=0.1157;EUR_AF=0.0746;SAS_AF=0.1258;AA=C|||;VT=SNP
15	41000508	rs11638204	C	T	100	PASS	AC=1259;AF=0.251398;AN=5008;NS=2504;DP=12484;EAS_AF=0.5208;AMR_AF=0.3271;AFR_AF=0.062;EUR_AF=0.1471;SAS_AF=0.2832;AA=C|||;VT=SNP
15	41001187	rs45455000	T	G	100	PASS	AC=541;AF=0.108027;AN=5008;NS=2504;DP=22628;EAS_AF=0.1329;AMR_AF=0.0807;AFR_AF=0.1157;EUR_AF=0.0746;SAS_AF=0.1258;AA=T|||;VT=SNP
15	41002182	rs151054333	T	C	100	PASS	AC=33;AF=0.00658946;AN=5008;NS=2504;DP=13269;EAS_AF=0.0208;AMR_AF=0;AFR_AF=0.0068;EUR_AF=0.001;SAS_AF=0.002;AA=T|||;VT=SNP
15	41002528	rs4924498	T	C	100	PASS	AC=3678;AF=0.734425;AN=5008;NS=2504;DP=12268;EAS_AF=0.9087;AMR_AF=0.7277;AFR_AF=0.7042;EUR_AF=0.5706;SAS_AF=0.7689;AA=t|||;VT=SNP
15	41002600	rs138726358	T	C	100	PASS	AC=29;AF=0.00579073;AN=5008;NS=2504;DP=12396;EAS_AF=0.0288;AMR_AF=0;AFR_AF=0;EUR_AF=0;SAS_AF=0;AA=T|||;VT=SNP
15	41003463	rs12592524	G	A	100	PASS	AC=3701;AF=0.739018;AN=5008;NS=2504;DP=20654;EAS_AF=0.9087;AMR_AF=0.7277;AFR_AF=0.7194;EUR_AF=0.5716;SAS_AF=0.771;AA=A|||;VT=SNP
15	41004175	rs45495293	C	T	100	PASS	AC=2802;AF=0.559505;AN=5008;NS=2504;DP=14916;EAS_AF=0.756;AMR_AF=0.6369;AFR_AF=0.3555;EUR_AF=0.495;SAS_AF=0.6442;AA=C|||;VT=SNP
15	41004822	rs3092982	C	G	100	PASS	AC=2808;AF=0.560703;AN=5008;NS=2504;DP=18176;EAS_AF=0.756;AMR_AF=0.6369;AFR_AF=0.3563;EUR_AF=0.501;SAS_AF=0.6431;AA=C|||;VT=SNP
15	41005530	rs59244061	T	C	100	PASS	AC=3692;AF=0.73722;AN=5008;NS=2504;DP=14346;EAS_AF=0.9077;AMR_AF=0.7277;AFR_AF=0.7133;EUR_AF=0.5716;SAS_AF=0.771;AA=N|||;VT=SNP
15	41005641	rs4924499	G	A	100	PASS	AC=4642;AF=0.926917;AN=5008;NS=2504;DP=12303;EAS_AF=0.998;AMR_AF=0.8876;AFR_AF=0.9834;EUR_AF=0.7793;SAS_AF=0.9571;AA=a|||;VT=SNP
15	41006523	rs2412546	G	A	100	PASS	AC=2803;AF=0.559704;AN=5008;NS=2504;DP=19505;EAS_AF=0.756;AMR_AF=0.6369;AFR_AF=0.3563;EUR_AF=0.496;SAS_AF=0.6431;AA=G|||;VT=SNP
15	41006878	rs147915852	G	A	100	PASS	AC=29;AF=0.00579073;AN=5008;NS=2504;DP=17569;EAS_AF=0.0288;AMR_AF=0;AFR_AF=0;EUR_AF=0;SAS_AF=0;AA=G|||;VT=SNP
15	41006939	rs6492961	C	G	100	PASS	AC=2801;AF=0.559305;AN=5008;NS=2504;DP=17131;EAS_AF=0.756;AMR_AF=0.6369;AFR_AF=0.3555;EUR_AF=0.495;SAS_AF=0.6431;AA=C|||;VT=SNP
15	41006987	rs4144242	G	A	100	PASS	AC=828;AF=0.165335;AN=5008;NS=2504;DP=16569;EAS_AF=0.1518;AMR_AF=0.0908;AFR_AF=0.3109;EUR_AF=0.0755;SAS_AF=0.1278;AA=A|||;VT=SNP
15	41007577	rs56409425	C	T	100	PASS	AC=3663;AF=0.73143;AN=5008;NS=2504;DP=18497;EAS_AF=0.9077;AMR_AF=0.7277;AFR_AF=0.6921;EUR_AF=0.5706;SAS_AF=0.771;AA=C|||;VT=SNP
15	41008280	rs11858337	G	A	100	PASS	AC=2797;AF=0.558506;AN=5008;NS=2504;DP=19509;EAS_AF=0.756;AMR_AF=0.634;AFR_AF=0.357;EUR_AF=0.4901;SAS_AF=0.6442;AA=g|||;VT=SNP
15	41008313	rs11858338	G	A	100	PASS	AC=2798;AF=0.558706;AN=5008;NS=2504;DP=19906;EAS_AF=0.756;AMR_AF=0.634;AFR_AF=0.357;EUR_AF=0.4901;SAS_AF=0.6452;AA=G|||;VT=SNP
15	41008342	rs7177265	C	T	100	PASS	AC=3672;AF=0.733227;AN=5008;NS=2504;DP=19337;EAS_AF=0.9077;AMR_AF=0.7248;AFR_AF=0.7035;EUR_AF=0.5656;SAS_AF=0.772;AA=T|||;VT=SNP
15	41008637	rs12898552	C	G	100	PASS	AC=1018;AF=0.203275;AN=5008;NS=2504;DP=14015;EAS_AF=0.1141;AMR_AF=0.245;AFR_AF=0.0688;EUR_AF=0.3419;SAS_AF=0.3047;AA=C|||;VT=SNP
15	41009668	rs957603	A	G	100	PASS	AC=3717;AF=0.742212;AN=5008;NS=2504;DP=16750;EAS_AF=0.9077;AMR_AF=0.7277;AFR_AF=0.7322;EUR_AF=0.5716;SAS_AF=0.771;AA=a|||;VT=SNP
15	41011311	rs7176590	G	A	100	PASS	AC=3710;AF=0.740815;AN=5008;NS=2504;DP=14880;EAS_AF=0.9077;AMR_AF=0.7277;AFR_AF=0.7307;EUR_AF=0.5666;SAS_AF=0.771;AA=A|||;VT=SNP
15	41011474	rs113771463	C	G	100	PASS	AC=1017;AF=0.203075;AN=5008;NS=2504;DP=13994;EAS_AF=0.1131;AMR_AF=0.245;AFR_AF=0.0688;EUR_AF=0.3439;SAS_AF=0.3027;AA=C|||;VT=SNP
15	41011738	rs12148915	G	A	100	PASS	AC=3672;AF=0.733227;AN=5008;NS=2504;DP=16736;EAS_AF=0.9077;AMR_AF=0.7262;AFR_AF=0.7027;EUR_AF=0.5666;SAS_AF=0.771;AA=A|||;VT=SNP
15	41012141	rs12591044	A	G	100	PASS	AC=3672;AF=0.733227;AN=5008;NS=2504;DP=19016;EAS_AF=0.9077;AMR_AF=0.7262;AFR_AF=0.7035;EUR_AF=0.5656;SAS_AF=0.771;AA=G|||;VT=SNP
15	41012575	rs57936990	C	T	100	PASS	AC=592;AF=0.118211;AN=5008;NS=2504;DP=19417;EAS_AF=0.1518;AMR_AF=0.0807;AFR_AF=0.1377;EUR_AF=0.0755;SAS_AF=0.1278;AA=C|||;VT=SNP
15	41012695	rs2412547	C	A	100	PASS	AC=2795;AF=0.558107;AN=5008;NS=2504;DP=19675;EAS_AF=0.756;AMR_AF=0.6354;AFR_AF=0.3548;EUR_AF=0.4901;SAS_AF=0.6442;AA=c|||;VT=SNP
15	41012792	rs2412548	T	C	100	PASS	AC=3078;AF=0.614617;AN=5008;NS=2504;DP=19159;EAS_AF=0.756;AMR_AF=0.6455;AFR_AF=0.5635;EUR_AF=0.4911;SAS_AF=0.6431;AA=N|||;VT=SNP
15	41013100	rs117697188	C	T	100	PASS	AC=25;AF=0.00499201;AN=5008;NS=2504;DP=18914;EAS_AF=0.0208;AMR_AF=0;AFR_AF=0.0008;EUR_AF=0.001;SAS_AF=0.002;AA=c|||;VT=SNP
15	41014720	rs11070290	A	C	100	PASS	AC=1017;AF=0.203075;AN=5008;NS=2504;DP=18327;EAS_AF=0.1131;AMR_AF=0.245;AFR_AF=0.0696;EUR_AF=0.3429;SAS_AF=0.3027;AA=a|||;VT=SNP
15	41015079	rs2412549	C	T	100	PASS	AC=3078;AF=0.614617;AN=5008;NS=2504;DP=18933;EAS_AF=0.755;AMR_AF=0.6455;AFR_AF=0.5643;EUR_AF=0.4911;SAS_AF=0.6431;AA=T|||;VT=SNP
15	41015751	rs4924500	A	G	100	PASS	AC=1766;AF=0.352636;AN=5008;NS=2504;DP=18801;EAS_AF=0.6429;AMR_AF=0.3905;AFR_AF=0.2753;EUR_AF=0.1491;SAS_AF=0.3405;AA=A|||;VT=SNP
15	41016558	rs11070291	A	G	100	PASS	AC=2795;AF=0.558107;AN=5008;NS=2504;DP=17395;EAS_AF=0.756;AMR_AF=0.6354;AFR_AF=0.3548;EUR_AF=0.4911;SAS_AF=0.6431;AA=A|||;VT=SNP
15	41016970	rs10775121	A	G	100	PASS	AC=3079;AF=0.614816;AN=5008;NS=2504;DP=8154;EAS_AF=0.756;AMR_AF=0.6455;AFR_AF=0.5651;EUR_AF=0.4901;SAS_AF=0.6431;AA=G|||;VT=SNP
15	41017822	rs138071446	A	G	100	PASS	AC=25;AF=0.00499201;AN=5008;NS=2504;DP=17362;EAS_AF=0.0208;AMR_AF=0;AFR_AF=0.0008;EUR_AF=0.001;SAS_AF=0.002;AA=A|||;VT=SNP
15	41017911	rs12442560	A	G	100	PASS	AC=3710;AF=0.740815;AN=5008;NS=2504;DP=17427;EAS_AF=0.9077;AMR_AF=0.7277;AFR_AF=0.7307;EUR_AF=0.5666;SAS_AF=0.771;AA=G|||;VT=SNP
15	41018258	rs45471696	C	A	100	PASS	AC=138;AF=0.0275559;AN=5008;NS=2504;DP=19285;EAS_AF=0.0913;AMR_AF=0.0418;AFR_AF=0.0015;EUR_AF=0;SAS_AF=0.0153;AA=C|||;VT=SNP
15	41018570	rs142259440	C	T	100	PASS	AC=162;AF=0.0323482;AN=5008;NS=2504;DP=15149;EAS_AF=0.0327;AMR_AF=0.0346;AFR_AF=0.0113;EUR_AF=0.0199;SAS_AF=0.0716;AA=C|||;VT=SNP
15	41018850	rs45579836	T	C	100	PASS	AC=539;AF=0.107628;AN=5008;NS=2504;DP=13327;EAS_AF=0.131;AMR_AF=0.0807;AFR_AF=0.1165;EUR_AF=0.0736;SAS_AF=0.1258;AA=T|||;VT=SNP
15	41019330	rs11343913	T	C	100	PASS	AC=1016;AF=0.202875;AN=5008;NS=2504;DP=12083;EAS_AF=0.1131;AMR_AF=0.245;AFR_AF=0.0696;EUR_AF=0.3419;SAS_AF=0.3027;AA=t|||;VT=SNP
15	41019476	rs117860767	T	C	100	PASS	AC=25;AF=0.00499201;AN=5008;NS=2504;DP=14613;EAS_AF=0.0208;AMR_AF=0;AFR_AF=0.0008;EUR_AF=0.001;SAS_AF=0.002;AA=T|||;VT=SNP
15	41019560	rs12439683	G	A	100	PASS	AC=2796;AF=0.558307;AN=5008;NS=2504;DP=16423;EAS_AF=0.755;AMR_AF=0.6354;AFR_AF=0.3555;EUR_AF=0.492;SAS_AF=0.6431;AA=G|||;VT=SNP
15	41019867	rs11633269	A	G	100	PASS	AC=2796;AF=0.558307;AN=5008;NS=2504;DP=18807;EAS_AF=0.755;AMR_AF=0.6354;AFR_AF=0.3555;EUR_AF=0.492;SAS_AF=0.6431;AA=A|||;VT=SNP
15	41020083	rs11633367	A	G	100	PASS	AC=1009;AF=0.201478;AN=5008;NS=2504;DP=13044;EAS_AF=0.4851;AMR_AF=0.2939;AFR_AF=0.0076;EUR_AF=0.1292;SAS_AF=0.18;AA=A|||;VT=SNP
15	41020313	rs45437200	A	T	100	PASS	AC=21;AF=0.00419329;AN=5008;NS=2504;DP=17286;EAS_AF=0.0208;AMR_AF=0;AFR_AF=0;EUR_AF=0;SAS_AF=0;AA=A|||;VT=SNP
15	41020610	rs7182499	G	A	100	PASS	AC=3710;AF=0.740815;AN=5008;NS=2504;DP=17141;EAS_AF=0.9067;AMR_AF=0.7277;AFR_AF=0.7307;EUR_AF=0.5676;SAS_AF=0.771;AA=A|||;VT=SNP
15	41020615	rs542275049	A	G	100	PASS	AC=11;AF=0.00219649;AN=5008;NS=2504;DP=17006;EAS_AF=0.0109;AMR_AF=0;AFR_AF=0;EUR_AF=0;SAS_AF=0;AA=A|||;VT=SNP
15	41021280	rs4417527	C	G	100	PASS	AC=1768;AF=0.353035;AN=5008;NS=2504;DP=16112;EAS_AF=0.6419;AMR_AF=0.3905;AFR_AF=0.2761;EUR_AF=0.1501;SAS_AF=0.3415;AA=C|||;VT=SNP
15	41022844	rs186027321	C	T	100	PASS	AC=52;AF=0.0103834;AN=5008;NS=2504;DP=9647;EAS_AF=0.0476;AMR_AF=0;AFR_AF=0.0008;EUR_AF=0;SAS_AF=0.0031;AA=C|||;VT=SNP
15	41023878	rs12593359	T	G	100	PASS	AC=2830;AF=0.565096;AN=5008;NS=2504;DP=20851;EAS_AF=0.7778;AMR_AF=0.647;AFR_AF=0.3555;EUR_AF=0.495;SAS_AF=0.6431;AA=T|||;VT=SNP
15	41024094	rs7180135	G	A	100	PASS	AC=3672;AF=0.733227;AN=5008;NS=2504;DP=20195;EAS_AF=0.9067;AMR_AF=0.7262;AFR_AF=0.7012;EUR_AF=0.5696;SAS_AF=0.771;AA=A|||;VT=SNP
15	41024192	rs56390641	A	G	100	PASS	AC=39;AF=0.00778754;AN=5008;NS=2504;DP=20741;EAS_AF=0.0208;AMR_AF=0;AFR_AF=0.0113;EUR_AF=0.001;SAS_AF=0.002;AA=G|||;VT=SNP
15	41024303	rs11855560	T	C	100	PASS	AC=2830;AF=0.565096;AN=5008;NS=2504;DP=20068;EAS_AF=0.7778;AMR_AF=0.647;AFR_AF=0.3555;EUR_AF=0.495;SAS_AF=0.6431;AA=T|||;VT=SNP
15	41024305	rs45507396	A	G	100	PASS	AC=507;AF=0.101238;AN=5008;NS=2504;DP=19993;EAS_AF=0.1081;AMR_AF=0.0692;AFR_AF=0.1157;EUR_AF=0.0736;SAS_AF=0.1258;AA=A|||;VT=SNP
15	41024489	rs45585734	C	G	100	PASS	AC=507;AF=0.101238;AN=5008;NS=2504;DP=18257;EAS_AF=0.1081;AMR_AF=0.0692;AFR_AF=0.1157;EUR_AF=0.0736;SAS_AF=0.1258;AA=C|||;VT=SNP
15	41024508	rs11852786	G	C	100	PASS	AC=3114;AF=0.621805;AN=5008;NS=2504;DP=17188;EAS_AF=0.7778;AMR_AF=0.6585;AFR_AF=0.5643;EUR_AF=0.495;SAS_AF=0.6431;AA=C|||;VT=SNP
15	41025243	rs187792990	T	C	100	PASS	AC=31;AF=0.0061901;AN=5008;NS=2504;DP=14522;EAS_AF=0.0208;AMR_AF=0;AFR_AF=0.0053;EUR_AF=0.001;SAS_AF=0.002;AA=t|||;VT=SNP
15	41025275	rs7164339	G	A	100	PASS	AC=3082;AF=0.615415;AN=5008;NS=2504;DP=14011;EAS_AF=0.7778;AMR_AF=0.6571;AFR_AF=0.5439;EUR_AF=0.4911;SAS_AF=0.6431;AA=G|||;VT=SNP
15	41025457	rs36106105	G	A	100	PASS	AC=2900;AF=0.579073;AN=5008;NS=2504;DP=15546;EAS_AF=0.7778;AMR_AF=0.6513;AFR_AF=0.4077;EUR_AF=0.4911;SAS_AF=0.6452;AA=g|||;VT=SNP
15	41026245	rs145783993	G	A	100	PASS	AC=29;AF=0.00579073;AN=5008;NS=2504;DP=18058;EAS_AF=0.0208;AMR_AF=0;AFR_AF=0.0038;EUR_AF=0.001;SAS_AF=0.002;AA=G|||;VT=SNP
15	41026748	rs150844778	A	C	100	PASS	AC=25;AF=0.00499201;AN=5008;NS=2504;DP=16729;EAS_AF=0.0248;AMR_AF=0;AFR_AF=0;EUR_AF=0;SAS_AF=0;AA=A|||;VT=SNP
15	41026994	rs4924501	G	T	100	PASS	AC=2796;AF=0.558307;AN=5008;NS=2504;DP=16614;EAS_AF=0.755;AMR_AF=0.6354;AFR_AF=0.3548;EUR_AF=0.492;SAS_AF=0.6442;AA=G|||;VT=SNP
15	41027278	rs142725753	C	T	100	PASS	AC=173;AF=0.0345447;AN=5008;NS=2504;DP=14560;EAS_AF=0.0327;AMR_AF=0.0317;AFR_AF=0.0219;EUR_AF=0.0189;SAS_AF=0.0716;AA=C|||;VT=SNP
15	41027789	rs4924502	T	C	100	PASS	AC=3680;AF=0.734824;AN=5008;NS=2504;DP=16992;EAS_AF=0.9067;AMR_AF=0.7262;AFR_AF=0.7042;EUR_AF=0.5726;SAS_AF=0.772;AA=N|||;VT=SNP
15	41028342	rs117445197	T	C	100	PASS	AC=25;AF=0.00499201;AN=5008;NS=2504;DP=20247;EAS_AF=0.0208;AMR_AF=0;AFR_AF=0.0008;EUR_AF=0.001;SAS_AF=0.002;AA=T|||;VT=SNP
15	41029177	rs12441514	G	A	100	PASS	AC=2799;AF=0.558906;AN=5008;NS=2504;DP=18408;EAS_AF=0.7778;AMR_AF=0.6455;AFR_AF=0.3411;EUR_AF=0.4891;SAS_AF=0.638;AA=G|||;VT=SNP
15	41029667	rs2304580	T	C	100	PASS	AC=1529;AF=0.305312;AN=5008;NS=2504;DP=18283;EAS_AF=0.6657;AMR_AF=0.3862;AFR_AF=0.0787;EUR_AF=0.1481;SAS_AF=0.3446;AA=T|||;VT=SNP
15	41029678	rs2304581	T	A	100	PASS	AC=126;AF=0.0251597;AN=5008;NS=2504;DP=18185;EAS_AF=0.122;AMR_AF=0.0014;AFR_AF=0;EUR_AF=0;SAS_AF=0.002;AA=T|||;VT=SNP
15	41030096	rs77019569	C	T	100	PASS	AC=208;AF=0.0415335;AN=5008;NS=2504;DP=18719;EAS_AF=0.121;AMR_AF=0.0476;AFR_AF=0.0068;EUR_AF=0.001;SAS_AF=0.044;AA=C|||;VT=SNP
15	41031686	rs11070292	A	G	100	PASS	AC=1027;AF=0.205072;AN=5008;NS=2504;DP=19580;EAS_AF=0.4891;AMR_AF=0.2939;AFR_AF=0.0083;EUR_AF=0.1322;SAS_AF=0.1902;AA=A|||;VT=SNP
15	41031775	rs3092983	G	A	100	PASS	AC=2883;AF=0.575679;AN=5008;NS=2504;DP=19221;EAS_AF=0.7778;AMR_AF=0.6499;AFR_AF=0.3956;EUR_AF=0.497;SAS_AF=0.6391;AA=G|||;VT=SNP
15	41032138	rs2304583	A	G	100	PASS	AC=1037;AF=0.207069;AN=5008;NS=2504;DP=19388;EAS_AF=0.1161;AMR_AF=0.2464;AFR_AF=0.0802;EUR_AF=0.3439;SAS_AF=0.3037;AA=A|||;VT=SNP
15	41033284	rs57386731	C	A	100	PASS	AC=3666;AF=0.732029;AN=5008;NS=2504;DP=18160;EAS_AF=0.9067;AMR_AF=0.7262;AFR_AF=0.7005;EUR_AF=0.5656;SAS_AF=0.7699;AA=A|||;VT=SNP
15	41034150	rs185651757	T	G	100	PASS	AC=29;AF=0.00579073;AN=5008;NS=2504;DP=19628;EAS_AF=0.0288;AMR_AF=0;AFR_AF=0;EUR_AF=0;SAS_AF=0;AA=T|||;VT=SNP
15	41036410	rs117862109	G	T	100	PASS	AC=213;AF=0.0425319;AN=5008;NS=2504;DP=18839;EAS_AF=0.122;AMR_AF=0.0476;AFR_AF=0.0061;EUR_AF=0.001;SAS_AF=0.0491;AA=G|||;VT=SNP
15	41036448	rs4923884	G	A	100	PASS	AC=2775;AF=0.554113;AN=5008;NS=2504;DP=19186;EAS_AF=0.755;AMR_AF=0.634;AFR_AF=0.3411;EUR_AF=0.4901;SAS_AF=0.6442;AA=G|||;VT=SNP
15	41038082	rs12372947	C	G	100	PASS	AC=2777;AF=0.554513;AN=5008;NS=2504;DP=19192;EAS_AF=0.755;AMR_AF=0.634;AFR_AF=0.3419;EUR_AF=0.4911;SAS_AF=0.6442;AA=C|||;VT=SNP
15	41038214	rs7167854	A	G	100	PASS	AC=3082;AF=0.615415;AN=5008;NS=2504;DP=17515;EAS_AF=0.755;AMR_AF=0.6455;AFR_AF=0.5651;EUR_AF=0.492;SAS_AF=0.6452;AA=G|||;VT=SNP
15	41038439	rs11631563	G	C	100	PASS	AC=3057;AF=0.610423;AN=5008;NS=2504;DP=17492;EAS_AF=0.755;AMR_AF=0.6441;AFR_AF=0.5484;EUR_AF=0.4891;SAS_AF=0.6462;AA=C|||;VT=SNP
15	41038693	rs8033829	C	T	100	PASS	AC=2847;AF=0.56849;AN=5008;NS=2504;DP=12180;EAS_AF=0.753;AMR_AF=0.6369;AFR_AF=0.4039;EUR_AF=0.4891;SAS_AF=0.6339;AA=C|||;VT=SNP
15	41039088	rs12910784	A	C	100	PASS	AC=1022;AF=0.204073;AN=5008;NS=2504;DP=18876;EAS_AF=0.1022;AMR_AF=0.245;AFR_AF=0.0817;EUR_AF=0.3419;SAS_AF=0.3037;AA=a|||;VT=SNP
15	41041228	rs7176245	G	A	100	PASS	AC=3670;AF=0.732827;AN=5008;NS=2504;DP=19261;EAS_AF=0.9077;AMR_AF=0.7262;AFR_AF=0.7012;EUR_AF=0.5656;SAS_AF=0.772;AA=A|||;VT=SNP
15	41041292	rs7175905	A	G	100	PASS	AC=3672;AF=0.733227;AN=5008;NS=2504;DP=19844;EAS_AF=0.9077;AMR_AF=0.7262;AFR_AF=0.7027;EUR_AF=0.5656;SAS_AF=0.772;AA=G|||;VT=SNP
15	41041875	rs11070293	T	C	100	PASS	AC=2828;AF=0.564696;AN=5008;NS=2504;DP=19899;EAS_AF=0.756;AMR_AF=0.6383;AFR_AF=0.382;EUR_AF=0.4901;SAS_AF=0.6391;AA=T|||;VT=SNP
15	41042383	rs117491525	C	T	100	PASS	AC=46;AF=0.0091853;AN=5008;NS=2504;DP=13060;EAS_AF=0.0387;AMR_AF=0;AFR_AF=0;EUR_AF=0;SAS_AF=0.0072;AA=C|||;VT=SNP
15	41042592	rs8025883	A	G	100	PASS	AC=3011;AF=0.601238;AN=5008;NS=2504;DP=17368;EAS_AF=0.756;AMR_AF=0.6455;AFR_AF=0.5174;EUR_AF=0.4891;SAS_AF=0.6391;AA=A|||;VT=SNP
15	41042660	rs12438182	C	A	100	PASS	AC=1006;AF=0.200879;AN=5008;NS=2504;DP=18921;EAS_AF=0.4851;AMR_AF=0.2939;AFR_AF=0.0083;EUR_AF=0.1243;SAS_AF=0.181;AA=C|||;VT=SNP
15	41044890	rs752012	T	C	100	PASS	AC=3041;AF=0.607228;AN=5008;NS=2504;DP=19320;EAS_AF=0.756;AMR_AF=0.6427;AFR_AF=0.5386;EUR_AF=0.4891;SAS_AF=0.6431;AA=C|||;VT=SNP
15	41045329	rs4924503	G	A	100	PASS	AC=2794;AF=0.557907;AN=5008;NS=2504;DP=22747;EAS_AF=0.756;AMR_AF=0.6354;AFR_AF=0.3548;EUR_AF=0.4901;SAS_AF=0.6431;AA=G|||;VT=SNP
15	41045720	rs2004771	A	G	100	PASS	AC=2796;AF=0.558307;AN=5008;NS=2504;DP=20325;EAS_AF=0.756;AMR_AF=0.6354;AFR_AF=0.3563;EUR_AF=0.4901;SAS_AF=0.6431;AA=A|||;VT=SNP
15	41047024	rs7169010	G	A	100	PASS	AC=3048;AF=0.608626;AN=5008;NS=2504;DP=9590;EAS_AF=0.7599;AMR_AF=0.6585;AFR_AF=0.5166;EUR_AF=0.502;SAS_AF=0.6513;AA=A|||;VT=SNP
15	41047598	rs7174551	G	A	100	PASS	AC=2793;AF=0.557708;AN=5008;NS=2504;DP=13739;EAS_AF=0.755;AMR_AF=0.6354;AFR_AF=0.3578;EUR_AF=0.4911;SAS_AF=0.638;AA=G|||;VT=SNP
15	41047926	rs75867673	C	T	100	PASS	AC=27;AF=0.00539137;AN=5008;NS=2504;DP=14817;EAS_AF=0.0208;AMR_AF=0;AFR_AF=0.0023;EUR_AF=0.001;SAS_AF=0.002;AA=C|||;VT=SNP
15	41048058	rs7175361	G	A	100	PASS	AC=1487;AF=0.296925;AN=5008;NS=2504;DP=17949;EAS_AF=0.6389;AMR_AF=0.3775;AFR_AF=0.0809;EUR_AF=0.1471;SAS_AF=0.3333;AA=G|||;VT=SNP
15	41049190	rs77056045	G	A	100	PASS	AC=535;AF=0.106829;AN=5008;NS=2504;DP=14494;EAS_AF=0.128;AMR_AF=0.0778;AFR_AF=0.1157;EUR_AF=0.0755;SAS_AF=0.1258;AA=G|||;VT=SNP
15	41049327	rs116909105	T	A	100	PASS	AC=158;AF=0.0315495;AN=5008;NS=2504;DP=15365;EAS_AF=0.0327;AMR_AF=0.0317;AFR_AF=0.0106;EUR_AF=0.0189;SAS_AF=0.0716;AA=T|||;VT=SNP
15	41049503	rs12442845	T	A	100	PASS	AC=2803;AF=0.559704;AN=5008;NS=2504;DP=8960;EAS_AF=0.755;AMR_AF=0.6369;AFR_AF=0.3646;EUR_AF=0.4901;SAS_AF=0.6391;AA=T|||;VT=SNP
15	41049889	rs192197251	C	T	100	PASS	AC=33;AF=0.00658946;AN=5008;NS=2504;DP=12196;EAS_AF=0.0208;AMR_AF=0;AFR_AF=0.0068;EUR_AF=0.001;SAS_AF=0.002;AA=C|||;VT=SNP
15	41050171	rs75387822	G	A	100	PASS	AC=500;AF=0.0998403;AN=5008;NS=2504;DP=11901;EAS_AF=0.1528;AMR_AF=0.0692;AFR_AF=0.0734;EUR_AF=0.0755;SAS_AF=0.1278;AA=G|||;VT=SNP
15	41050349	rs187136673	C	T	100	PASS	AC=13;AF=0.00259585;AN=5008;NS=2504;DP=14751;EAS_AF=0.0129;AMR_AF=0;AFR_AF=0;EUR_AF=0;SAS_AF=0;AA=C|||;VT=SNP
15	41050678	rs78955473	T	C	100	PASS	AC=42;AF=0.00838658;AN=5008;NS=2504;DP=17474;EAS_AF=0.0417;AMR_AF=0;AFR_AF=0;EUR_AF=0;SAS_AF=0;AA=T|||;VT=SNP
15	41051809	rs146844628	C	T	100	PASS	AC=317;AF=0.0632987;AN=5008;NS=2504;DP=15523;EAS_AF=0.0317;AMR_AF=0.0389;AFR_AF=0.1082;EUR_AF=0.0219;SAS_AF=0.0951;AA=C|||;VT=SNP
15	41053250	rs6492964	G	A	100	PASS	AC=4006;AF=0.79992;AN=5008;NS=2504;DP=21366;EAS_AF=0.8621;AMR_AF=0.7507;AFR_AF=0.9788;EUR_AF=0.5646;SAS_AF=0.771;AA=A|||;VT=SNP
15	41054148	rs6492965	T	G	100	PASS	AC=2765;AF=0.552117;AN=5008;NS=2504;DP=16576;EAS_AF=0.3849;AMR_AF=0.4813;AFR_AF=0.7496;EUR_AF=0.492;SAS_AF=0.5695;AA=G|||;VT=SNP
15	41054501	rs2412550	C	T	100	PASS	AC=2858;AF=0.570687;AN=5008;NS=2504;DP=12638;EAS_AF=0.4157;AMR_AF=0.4813;AFR_AF=0.7526;EUR_AF=0.494;SAS_AF=0.6268;AA=C|||;VT=SNP
15	41054551	rs2412551	A	G	100	PASS	AC=4667;AF=0.931909;AN=5008;NS=2504;DP=12306;EAS_AF=0.998;AMR_AF=0.889;AFR_AF=0.9871;EUR_AF=0.7942;SAS_AF=0.9611;AA=G|||;VT=SNP
15	41055056	rs146446096	C	T	100	PASS	AC=31;AF=0.0061901;AN=5008;NS=2504;DP=14906;EAS_AF=0.0208;AMR_AF=0;AFR_AF=0.003;EUR_AF=0.001;SAS_AF=0.0051;AA=C|||;VT=SNP
15	41055195	rs3759796	T	C	100	PASS	AC=1245;AF=0.248602;AN=5008;NS=2504;DP=15511;EAS_AF=0.2312;AMR_AF=0.304;AFR_AF=0.0696;EUR_AF=0.3479;SAS_AF=0.3671;AA=T|||;VT=SNP
15	41055368	rs7163862	A	T	100	PASS	AC=1995;AF=0.398363;AN=5008;NS=2504;DP=15960;EAS_AF=0.3621;AMR_AF=0.4193;AFR_AF=0.267;EUR_AF=0.4682;SAS_AF=0.5266;AA=A|||;VT=SNP
15	41055537	rs78059614	C	T	100	PASS	AC=326;AF=0.0650958;AN=5008;NS=2504;DP=15023;EAS_AF=0.0317;AMR_AF=0.0432;AFR_AF=0.1384;EUR_AF=0.0219;SAS_AF=0.0603;AA=C|||;VT=SNP
15	41055854	rs113114282	G	A	100	PASS	AC=653;AF=0.130391;AN=5008;NS=2504;DP=14882;EAS_AF=0.0317;AMR_AF=0.0548;AFR_AF=0.354;EUR_AF=0.0219;SAS_AF=0.0951;AA=g|||;VT=SNP
15	41056016	rs79017311	G	C	100	PASS	AC=379;AF=0.0756789;AN=5008;NS=2504;DP=15626;EAS_AF=0.2173;AMR_AF=0.2147;AFR_AF=0.0008;EUR_AF=0.004;SAS_AF=0.0061;AA=G|||;VT=SNP
15	41056440	rs2016546	G	T	100	PASS	AC=568;AF=0.113419;AN=5008;NS=2504;DP=14518;EAS_AF=0.0308;AMR_AF=0.0519;AFR_AF=0.292;EUR_AF=0.0219;SAS_AF=0.0951;AA=G|||;VT=SNP;EX_TARGET
15	41059387	rs2301176	T	C	100	PASS	AC=421;AF=0.0840655;AN=5008;NS=2504;DP=16927;EAS_AF=0.0317;AMR_AF=0.0634;AFR_AF=0.149;EUR_AF=0.0447;SAS_AF=0.1053;AA=T|||;VT=SNP;EX_TARGET
15	41059785	rs73398513	G	A	100	PASS	AC=604;AF=0.120607;AN=5008;NS=2504;DP=15502;EAS_AF=0.0317;AMR_AF=0.0576;AFR_AF=0.3116;EUR_AF=0.0239;SAS_AF=0.0982;AA=G|||;VT=SNP
15	41062922	rs115347345	C	T	100	PASS	AC=346;AF=0.0690895;AN=5008;NS=2504;DP=12885;EAS_AF=0.0308;AMR_AF=0.0432;AFR_AF=0.1263;EUR_AF=0.0219;SAS_AF=0.0982;AA=C|||;VT=SNP
15	41063244	rs1866170	C	T	100	PASS	AC=2042;AF=0.407748;AN=5008;NS=2504;DP=18618;EAS_AF=0.3839;AMR_AF=0.4193;AFR_AF=0.2814;EUR_AF=0.4672;SAS_AF=0.5337;AA=C|||;VT=SNP
15	41063829	rs8025558	G	A	100	PASS	AC=627;AF=0.1252;AN=5008;NS=2504;DP=21103;EAS_AF=0.0308;AMR_AF=0.0591;AFR_AF=0.329;EUR_AF=0.0239;SAS_AF=0.0982;AA=A|||;VT=SNP
15	41065094	rs8031526	A	T	100	PASS	AC=367;AF=0.0732827;AN=5008;NS=2504;DP=18654;EAS_AF=0.0317;AMR_AF=0.0432;AFR_AF=0.1415;EUR_AF=0.0219;SAS_AF=0.0982;AA=A|||;VT=SNP
15	41065305	rs75844322	C	T	100	PASS	AC=789;AF=0.157548;AN=5008;NS=2504;DP=17598;EAS_AF=0.1429;AMR_AF=0.1225;AFR_AF=0.1884;EUR_AF=0.1223;SAS_AF=0.1922;AA=C|||;VT=SNP
15	41065726	rs2289218	T	A	100	PASS	AC=2031;AF=0.405551;AN=5008;NS=2504;DP=19668;EAS_AF=0.3671;AMR_AF=0.4179;AFR_AF=0.2685;EUR_AF=0.4682;SAS_AF=0.5573;AA=T|||;VT=SNP
15	41065890	rs2289219	C	T	100	PASS	AC=873;AF=0.174321;AN=5008;NS=2504;DP=17705;EAS_AF=0.0883;AMR_AF=0.1844;AFR_AF=0.0166;EUR_AF=0.3439;SAS_AF=0.2945;AA=C|||;VT=SNP;EX_TARGET
15	41066490	rs77112154	A	G	100	PASS	AC=28;AF=0.00559105;AN=5008;NS=2504;DP=18486;EAS_AF=0.0208;AMR_AF=0;AFR_AF=0.0008;EUR_AF=0.001;SAS_AF=0.0051;AA=A|||;VT=SNP
15	41066875	rs3784289	C	T	100	PASS	AC=2877;AF=0.574481;AN=5008;NS=2504;DP=22933;EAS_AF=0.4187;AMR_AF=0.4813;AFR_AF=0.7443;EUR_AF=0.4881;SAS_AF=0.6605;AA=T|||;VT=SNP
15	41067058	rs3784290	C	G	100	PASS	AC=365;AF=0.0728834;AN=5008;NS=2504;DP=20350;EAS_AF=0.0308;AMR_AF=0.0432;AFR_AF=0.1422;EUR_AF=0.0199;SAS_AF=0.0982;AA=G|||;VT=SNP
15	41067124	rs78644727	A	G	100	PASS	AC=636;AF=0.126997;AN=5008;NS=2504;DP=20563;EAS_AF=0.0308;AMR_AF=0.0562;AFR_AF=0.3404;EUR_AF=0.0199;SAS_AF=0.0982;AA=G|||;VT=SNP
```
