## Supplementary material for "Characterization of shared and ancestry-specific signals driving complex traits using multi-ancestry fine-mapping": mesusieoutput

```
                 eur          afr      eur_afr
   [1,] 0.0001406536 0.0001406536 4.688452e-05
   [2,] 0.0001406536 0.0001406535 4.688452e-05
   [3,] 0.0001406536 0.0001406536 4.688452e-05
   [4,] 0.0001406536 0.0001406535 4.688451e-05
   [5,] 0.0001406536 0.0001406535 4.688452e-05
   [6,] 0.0001406536 0.0001406536 4.688452e-05
   [7,] 0.0001406536 0.0001406536 4.688452e-05
   [8,] 0.0001406536 0.0001406535 4.688452e-05
   [9,] 0.0001406536 0.0001406536 4.688452e-05
  [10,] 0.0001406536 0.0001406535 4.688451e-05
  [11,] 0.0001406536 0.0001406536 4.688452e-05
  [12,] 0.0001406536 0.0001406536 4.688452e-05
  [13,] 0.0001406536 0.0001406536 4.688452e-05
  [14,] 0.0001406536 0.0001406536 4.688452e-05
  [15,] 0.0001406536 0.0001443798 4.812502e-05
  [16,] 0.0001406536 0.0001406536 4.688452e-05
  [17,] 0.0001406536 0.0001406535 4.688451e-05
  [18,] 0.0001406536 0.0001406536 4.688452e-05
  [19,] 0.0001406536 0.0001406535 4.688452e-05
  [20,] 0.0001406536 0.0001406536 4.688452e-05
  [21,] 0.0001406536 0.0001406536 4.688452e-05
  [22,] 0.0001406536 0.0001406536 4.688452e-05
  [23,] 0.0001406536 0.0001406536 4.688452e-05
  [24,] 0.0001406536 0.0001406536 4.688452e-05
  [25,] 0.0001406536 0.0001406536 4.688452e-05
  [26,] 0.0001406536 0.0001406536 4.688452e-05
  [27,] 0.0001406536 0.0001406536 4.688452e-05
  [28,] 0.0001406536 0.0001406536 4.688452e-05
  [29,] 0.0001406536 0.0001406535 4.688452e-05
  [30,] 0.0001406536 0.0001406536 4.688452e-05
  [31,] 0.0001406536 0.0001406536 4.688452e-05
  [32,] 0.0001406536 0.0001406535 4.688452e-05
  [33,] 0.0001406536 0.0001406536 4.688452e-05
  [34,] 0.0001406536 0.0001406536 4.688452e-05
  [35,] 0.0001406536 0.0001406536 4.688452e-05
  [36,] 0.0001406536 0.0001406536 4.688452e-05
  [37,] 0.0001406536 0.0001406535 4.688452e-05
  [38,] 0.0001406536 0.0001406535 4.688452e-05
  [39,] 0.0001406536 0.0001406536 4.688452e-05
  [40,] 0.0001406536 0.0001406536 4.688452e-05
  [41,] 0.0001406536 0.0001406536 4.688452e-05
  [42,] 0.0001406536 0.0001406536 4.688452e-05
  [43,] 0.0001406536 0.0001406536 4.688452e-05
  [44,] 0.0001406536 0.0001406536 4.688452e-05
  [45,] 0.0001406536 0.0001406536 4.688452e-05
  [46,] 0.0001406536 0.0001406536 4.688452e-05
  [47,] 0.0001406536 0.0001406536 4.688452e-05
  [48,] 0.0001406536 0.0001406536 4.688452e-05
  [49,] 0.0001406536 0.0001406536 4.688452e-05
  [50,] 0.0001406536 0.0001406536 4.688452e-05
  [51,] 0.0001406536 0.0001406536 4.688452e-05
  [52,] 0.0001406536 0.0001406535 4.688452e-05
  [53,] 0.0001406536 0.0001406536 4.688452e-05
  [54,] 0.0001406536 0.0001406536 4.688453e-05
  [55,] 0.0001406536 0.0001406536 4.688452e-05
  [56,] 0.0001406536 0.0001406536 4.688452e-05
  [57,] 0.0001406536 0.0001416941 4.723034e-05
  [58,] 0.0001406536 0.0001406536 4.688452e-05
  [59,] 0.0001406536 0.0009193898 3.064632e-04
  [60,] 0.0001406536 0.0001406536 4.688452e-05
  [61,] 0.0001406536 0.0001406536 4.688452e-05
  [62,] 0.0001406536 0.0001406536 4.688452e-05
  [63,] 0.0001406536 0.0001406536 4.688452e-05
  [64,] 0.0001406536 0.0001406536 4.688452e-05
  [65,] 0.0001406536 0.0001406536 4.688452e-05
  [66,] 0.0001406536 0.0001406536 4.688452e-05
  [67,] 0.0001406536 0.0001406536 4.688452e-05
  [68,] 0.0001406536 0.0007499475 2.499823e-04
  [69,] 0.0001406536 0.0001406536 4.688452e-05
  [70,] 0.0001406536 0.0001406536 4.688452e-05
  [71,] 0.0001406536 0.0001406536 4.688452e-05
  [72,] 0.0001406536 0.0001406536 4.688453e-05
  [73,] 0.0001406536 0.0001406536 4.688452e-05
  [74,] 0.0001406536 0.0001406536 4.688452e-05
  [75,] 0.0001406536 0.0001406536 4.688452e-05
  [76,] 0.0001406536 0.0009481066 3.160359e-04
  [77,] 0.0001406536 0.0001406536 4.688452e-05
  [78,] 0.0001406536 0.0001406536 4.688452e-05
  [79,] 0.0001406536 0.0001406536 4.688452e-05
  [80,] 0.0001406536 0.0001406536 4.688452e-05
  [81,] 0.0001406536 0.0001406536 4.688452e-05
  [82,] 0.0001406536 0.0001406536 4.688452e-05
  [83,] 0.0001406536 0.0001406536 4.688452e-05
  [84,] 0.0001406536 0.0001406536 4.688452e-05
  [85,] 0.0001406536 0.0001406536 4.688452e-05
  [86,] 0.0001406536 0.0001406536 4.688452e-05
  [87,] 0.0001406536 0.0001406536 4.688452e-05
  [88,] 0.0001406536 0.0001406536 4.688453e-05
  [89,] 0.0001406536 0.0001540918 5.136273e-05
  [90,] 0.0001406536 0.0001406536 4.688452e-05
  [91,] 0.0001406536 0.0001406536 4.688452e-05
  [92,] 0.0001406536 0.0001406536 4.688452e-05
  [93,] 0.0001406536 0.0001406536 4.688453e-05
  [94,] 0.0001406536 0.0001406536 4.688452e-05
  [95,] 0.0001406536 0.0001406536 4.688452e-05
  [96,] 0.0001406536 0.0001476072 4.920119e-05
  [97,] 0.0001406536 0.0001406536 4.688453e-05
  [98,] 0.0001406536 0.0001500150 5.000372e-05
  [99,] 0.0001406536 0.0001583061 5.276741e-05
 [100,] 0.0001406536 0.0001406536 4.688452e-05
 [101,] 0.0001406536 0.0001509060 5.030071e-05
 [102,] 0.0001406536 0.0001406535 4.688452e-05
 [103,] 0.0001406536 0.0001406536 4.688452e-05
 [104,] 0.0001406536 0.0001406536 4.688452e-05
 [105,] 0.0001406536 0.0001406536 4.688452e-05
 [106,] 0.0001406536 0.0001845232 6.150560e-05
 [107,] 0.0001406536 0.0001570896 5.236171e-05
 [108,] 0.0001406536 0.0001457872 4.859460e-05
 [109,] 0.0001406536 0.0001418184 4.727176e-05
 [110,] 0.0001406536 0.0002025040 6.749848e-05
 [111,] 0.0001406536 0.0001411261 4.704088e-05
 [112,] 0.0001406536 0.0001406536 4.688452e-05
 [113,] 0.0001406536 0.0001406536 4.688452e-05
 [114,] 0.0001406536 0.0001443908 4.812913e-05
 [115,] 0.0001406536 0.0001406536 4.688453e-05
 [116,] 0.0001406536 0.0001440311 4.800926e-05
 [117,] 0.0001406536 0.0001406536 4.688452e-05
 [118,] 0.0001406536 0.0001406536 4.688453e-05
 [119,] 0.0001406536 0.0001406536 4.688452e-05
 [120,] 0.0001406536 0.0001406536 4.688452e-05
 [121,] 0.0001406536 0.0001470316 4.900932e-05
 [122,] 0.0001406536 0.0001707211 5.690537e-05
 [123,] 0.0001406536 0.0001915870 6.386034e-05
 [124,] 0.0001406536 0.0001406536 4.688452e-05
 [125,] 0.0001406536 0.0001406536 4.688452e-05
 [126,] 0.0001406536 0.0001582493 5.275129e-05
 [127,] 0.0001406536 0.0001406536 4.688452e-05
 [128,] 0.0001406536 0.0001841388 6.138158e-05
 [129,] 0.0001406536 0.0001505462 5.018098e-05
 [130,] 0.0001406536 0.0001446445 4.821370e-05
 [131,] 0.0001406536 0.0001406536 4.688452e-05
 [132,] 0.0001406536 0.0001598982 5.329812e-05
 [133,] 0.0001406536 0.0001406536 4.688452e-05
 [134,] 0.0001406536 0.0001466053 4.886785e-05
 [135,] 0.0001406536 0.0001406536 4.688452e-05
 [136,] 0.0001406536 0.0001406536 4.688453e-05
 [137,] 0.0001406536 0.0001806762 6.022347e-05
 [138,] 0.0001406536 0.0001406536 4.688452e-05
 [139,] 0.0001406536 0.0001406536 4.688452e-05
 [140,] 0.0001406536 0.0001406536 4.688452e-05
 [141,] 0.0001406536 0.0001406536 4.688452e-05
 [142,] 0.0001406536 0.0001406536 4.688452e-05
 [143,] 0.0001406536 0.0001406536 4.688452e-05
 [144,] 0.0001406536 0.0001406535 4.688452e-05
 [145,] 0.0001406536 0.0003147710 1.049218e-04
 [146,] 0.0001406536 0.0001406536 4.688452e-05
 [147,] 0.0001406536 0.0001752518 5.841697e-05
 [148,] 0.0001406536 0.0001590678 5.302309e-05
 [149,] 0.0001406536 0.0001406536 4.688452e-05
 [150,] 0.0001406536 0.0001682279 5.607562e-05
 [151,] 0.0001406536 0.0001406536 4.688452e-05
 [152,] 0.0001406536 0.0001406536 4.688452e-05
 [153,] 0.0001406536 0.0001406536 4.688452e-05
 [154,] 0.0001406536 0.0001406536 4.688452e-05
 [155,] 0.0001406536 0.0001406536 4.688452e-05
 [156,] 0.0001406536 0.0001406536 4.688452e-05
 [157,] 0.0001406536 0.0001406536 4.688452e-05
 [158,] 0.0001406536 0.0001406536 4.688452e-05
 [159,] 0.0001406536 0.0001406536 4.688452e-05
 [160,] 0.0001406536 0.0001406536 4.688452e-05
 [161,] 0.0001406536 0.0001406536 4.688452e-05
 [162,] 0.0001406536 0.0001406536 4.688452e-05
 [163,] 0.0001406536 0.0002534009 8.446465e-05
 [164,] 0.0001406536 0.0003011671 1.003860e-04
 [165,] 0.0001406536 0.0002386486 7.954728e-05
 [166,] 0.0001406536 0.0001593106 5.310308e-05
 [167,] 0.0001406536 0.0001430870 4.769543e-05
 [168,] 0.0001406536 0.0001406536 4.688452e-05
 [169,] 0.0001406536 0.0001406536 4.688452e-05
 [170,] 0.0001406536 0.0001406536 4.688452e-05
 [171,] 0.0001406536 0.0001632405 5.441302e-05
 [172,] 0.0001406536 0.0001406536 4.688452e-05
 [173,] 0.0001406536 0.0001406536 4.688452e-05
 [174,] 0.0001406536 0.0001406536 4.688452e-05
 [175,] 0.0001406536 0.0001406536 4.688452e-05
 [176,] 0.0001406536 0.0001406536 4.688452e-05
 [177,] 0.0001406536 0.0001406536 4.688452e-05
 [178,] 0.0001406536 0.0001406536 4.688452e-05
 [179,] 0.0001406536 0.0002871245 9.570788e-05
 [180,] 0.0001406536 0.0001406536 4.688452e-05
 [181,] 0.0001406536 0.0001406535 4.688451e-05
 [182,] 0.0001406536 0.0003564867 1.188231e-04
 [183,] 0.0001406536 0.0003507781 1.169204e-04
 [184,] 0.0001406536 0.0001406535 4.688451e-05
 [185,] 0.0001406536 0.0001406535 4.688451e-05
 [186,] 0.0001406536 0.0001406535 4.688451e-05
 [187,] 0.0001406536 0.0001406536 4.688452e-05
 [188,] 0.0001406536 0.0001406535 4.688451e-05
 [189,] 0.0001406536 0.0001406536 4.688452e-05
 [190,] 0.0001406536 0.0001406535 4.688451e-05
 [191,] 0.0001406536 0.0001406536 4.688452e-05
 [192,] 0.0001406536 0.0001590409 5.301363e-05
 [193,] 0.0001406536 0.0001406536 4.688452e-05
 [194,] 0.0001406536 0.0001406536 4.688452e-05
 [195,] 0.0001406536 0.0001665697 5.552141e-05
 [196,] 0.0001406536 0.0001406536 4.688452e-05
 [197,] 0.0001406536 0.0001406535 4.688452e-05
 [198,] 0.0001406536 0.0001406536 4.688452e-05
 [199,] 0.0001406536 0.0001406536 4.688452e-05
 [200,] 0.0001406536 0.0001406536 4.688452e-05
 [201,] 0.0001406536 0.0001406536 4.688452e-05
 [202,] 0.0001406536 0.0001406536 4.688452e-05
 [203,] 0.0001406536 0.0001406536 4.688452e-05
 [204,] 0.0001406536 0.0001406536 4.688453e-05
 [205,] 0.0001406536 0.0001406536 4.688452e-05
 [206,] 0.0001406536 0.0001406536 4.688452e-05
 [207,] 0.0001406536 0.0001743667 5.812305e-05
 [208,] 0.0001406536 0.0001406535 4.688452e-05
 [209,] 0.0001406536 0.0001406536 4.688452e-05
 [210,] 0.0001406536 0.0001406536 4.688452e-05
 [211,] 0.0001406536 0.0001406536 4.688453e-05
 [212,] 0.0001406536 0.0001801011 6.003390e-05
 [213,] 0.0001406536 0.0001406536 4.688453e-05
 [214,] 0.0001406536 0.0001406536 4.688453e-05
 [215,] 0.0001406536 0.0002255298 7.517660e-05
 [216,] 0.0001406536 0.0001406536 4.688452e-05
 [217,] 0.0001406536 0.0001406536 4.688452e-05
 [218,] 0.0001406536 0.0001406536 4.688452e-05
 [219,] 0.0001406536 0.0001406536 4.688452e-05
 [220,] 0.0001406536 0.0001406535 4.688451e-05
 [221,] 0.0001406536 0.0001573833 5.246120e-05
 [222,] 0.0001406536 0.0001406535 4.688451e-05
 [223,] 0.0001406536 0.0001406536 4.688452e-05
 [224,] 0.0001406536 0.0001406536 4.688452e-05
 [225,] 0.0001406536 0.0001406536 4.688452e-05
 [226,] 0.0001406536 0.0001406536 4.688452e-05
 [227,] 0.0001406536 0.0001406536 4.688452e-05
 [228,] 0.0001406536 0.0001406536 4.688452e-05
 [229,] 0.0001406536 0.0001406536 4.688452e-05
 [230,] 0.0001406536 0.0001406536 4.688452e-05
 [231,] 0.0001406536 0.0001406536 4.688452e-05
 [232,] 0.0001406536 0.0001406536 4.688452e-05
 [233,] 0.0001406536 0.0001406536 4.688452e-05
 [234,] 0.0001406536 0.0001406536 4.688452e-05
 [235,] 0.0001406536 0.0001406536 4.688452e-05
 [236,] 0.0001406536 0.0001406536 4.688452e-05
 [237,] 0.0001406536 0.0001406535 4.688452e-05
 [238,] 0.0001406536 0.0001406536 4.688452e-05
 [239,] 0.0001406536 0.0001406536 4.688452e-05
 [240,] 0.0001406536 0.0001406536 4.688452e-05
 [241,] 0.0001406536 0.0001406536 4.688452e-05
 [242,] 0.0001406536 0.0001406536 4.688452e-05
 [243,] 0.0001406536 0.0001406536 4.688452e-05
 [244,] 0.0001406536 0.0001464323 4.881114e-05
 [245,] 0.0001406536 0.0001406536 4.688452e-05
 [246,] 0.0001406536 0.0001431470 4.771489e-05
 [247,] 0.0001406536 0.0001406536 4.688452e-05
 [248,] 0.0001406536 0.0001406536 4.688452e-05
 [249,] 0.0001406536 0.0001406536 4.688452e-05
 [250,] 0.0001406536 0.0001406536 4.688452e-05
 [251,] 0.0001406536 0.0001406536 4.688452e-05
 [252,] 0.0001406536 0.0001406536 4.688452e-05
 [253,] 0.0001406536 0.0001501178 5.003963e-05
 [254,] 0.0001406536 0.0001406536 4.688452e-05
 [255,] 0.0001406536 0.0001406536 4.688453e-05
 [256,] 0.0001406536 0.0001406536 4.688452e-05
 [257,] 0.0001406536 0.0001406536 4.688452e-05
 [258,] 0.0001406536 0.0001406536 4.688452e-05
 [259,] 0.0001406536 0.0001406536 4.688452e-05
 [260,] 0.0001406536 0.0001406536 4.688453e-05
 [261,] 0.0001406536 0.0001406536 4.688453e-05
 [262,] 0.0001406536 0.0001406536 4.688452e-05
 [263,] 0.0001406536 0.0001406536 4.688452e-05
 [264,] 0.0001406536 0.0001406536 4.688452e-05
 [265,] 0.0001406536 0.0001406536 4.688452e-05
 [266,] 0.0001406536 0.0001406536 4.688452e-05
 [267,] 0.0001406536 0.0001465663 4.885558e-05
 [268,] 0.0001406536 0.0001419546 4.731835e-05
 [269,] 0.0001406536 0.0001650525 5.501836e-05
 [270,] 0.0001406536 0.0001406536 4.688452e-05
 [271,] 0.0001406536 0.0001406536 4.688453e-05
 [272,] 0.0001406536 0.0001406536 4.688452e-05
 [273,] 0.0001406536 0.0001406536 4.688452e-05
 [274,] 0.0001406536 0.0001406536 4.688452e-05
 [275,] 0.0001406536 0.0001406536 4.688452e-05
 [276,] 0.0001406536 0.0001454232 4.847457e-05
 [277,] 0.0001406536 0.0001406536 4.688453e-05
 [278,] 0.0001406536 0.0001406536 4.688453e-05
 [279,] 0.0001406536 0.0001406536 4.688452e-05
 [280,] 0.0001406536 0.0001406536 4.688453e-05
 [281,] 0.0001406536 0.0001406536 4.688452e-05
 [282,] 0.0001406536 0.0001406536 4.688452e-05
 [283,] 0.0001406536 0.0001406536 4.688452e-05
 [284,] 0.0001406536 0.0001406536 4.688452e-05
 [285,] 0.0001406536 0.0001406536 4.688452e-05
 [286,] 0.0001406536 0.0001406535 4.688452e-05
 [287,] 0.0001406536 0.0001406536 4.688452e-05
 [288,] 0.0001406536 0.0001406536 4.688452e-05
 [289,] 0.0001406536 0.0001406536 4.688452e-05
 [290,] 0.0001406536 0.0001406536 4.688452e-05
 [291,] 0.0001406536 0.0001406536 4.688452e-05
 [292,] 0.0001406536 0.0001406536 4.688452e-05
 [293,] 0.0001406536 0.0001406536 4.688452e-05
 [294,] 0.0001406536 0.0001406536 4.688452e-05
 [295,] 0.0001406536 0.0001543042 5.143374e-05
 [296,] 0.0001406536 0.0001450989 4.836601e-05
 [297,] 0.0001406536 0.0001406536 4.688452e-05
 [298,] 0.0001406536 0.0001583448 5.278157e-05
 [299,] 0.0001406536 0.0001406536 4.688452e-05
 [300,] 0.0001406536 0.0001472946 4.909800e-05
 [301,] 0.0001406536 0.0001406536 4.688452e-05
 [302,] 0.0001406536 0.0001406536 4.688452e-05
 [303,] 0.0001406536 0.0001406536 4.688452e-05
 [304,] 0.0001406536 0.0001406536 4.688452e-05
 [305,] 0.0001406536 0.0001406536 4.688452e-05
 [306,] 0.0001406536 0.0001406536 4.688452e-05
 [307,] 0.0001406536 0.0001819119 6.063629e-05
 [308,] 0.0001406536 0.0001406536 4.688452e-05
 [309,] 0.0001406536 0.0001406536 4.688452e-05
 [310,] 0.0001406536 0.0001406536 4.688452e-05
 [311,] 0.0001406536 0.0001406536 4.688452e-05
 [312,] 0.0001406536 0.0001406536 4.688452e-05
 [313,] 0.0001406536 0.0001406536 4.688452e-05
 [314,] 0.0001406536 0.0001406536 4.688452e-05
 [315,] 0.0001406536 0.0001406535 4.688451e-05
 [316,] 0.0001406536 0.0001406535 4.688451e-05
 [317,] 0.0001406536 0.0001406536 4.688452e-05
 [318,] 0.0001406536 0.0001662677 5.542177e-05
 [319,] 0.0001406536 0.0001406536 4.688452e-05
 [320,] 0.0001406536 0.0001406536 4.688452e-05
 [321,] 0.0001406536 0.0001406536 4.688452e-05
 [322,] 0.0001406536 0.0001406536 4.688452e-05
 [323,] 0.0001406536 0.0001406536 4.688452e-05
 [324,] 0.0001406536 0.0001406536 4.688452e-05
 [325,] 0.0001406536 0.0001406536 4.688452e-05
 [326,] 0.0001406536 0.0001406536 4.688452e-05
 [327,] 0.0001406536 0.0001406536 4.688452e-05
 [328,] 0.0001406536 0.0001406536 4.688452e-05
 [329,] 0.0001406536 0.0001406536 4.688452e-05
 [330,] 0.0001406536 0.0001406536 4.688452e-05
 [331,] 0.0001406536 0.0001406536 4.688452e-05
 [332,] 0.0001406536 0.0001963234 6.544003e-05
 [333,] 0.0001406536 0.0001406536 4.688452e-05
 [334,] 0.0001406536 0.0001406536 4.688452e-05
 [335,] 0.0001406536 0.0001406536 4.688452e-05
 [336,] 0.0001406536 0.0001406536 4.688452e-05
 [337,] 0.0001406536 0.0001406536 4.688452e-05
 [338,] 0.0001406536 0.0001406536 4.688452e-05
 [339,] 0.0001406536 0.0001406536 4.688452e-05
 [340,] 0.0001406536 0.0001406536 4.688452e-05
 [341,] 0.0001406536 0.0001406536 4.688452e-05
 [342,] 0.0001406536 0.0001406536 4.688452e-05
 [343,] 0.0001406536 0.0001406536 4.688452e-05
 [344,] 0.0001406536 0.0001406536 4.688452e-05
 [345,] 0.0001406536 0.0001406536 4.688452e-05
 [346,] 0.0001406536 0.0001406536 4.688452e-05
 [347,] 0.0001406536 0.0001406536 4.688452e-05
 [348,] 0.0001406536 0.0001642230 5.474050e-05
 [349,] 0.0001406536 0.0001406536 4.688452e-05
 [350,] 0.0001406536 0.0001643862 5.479487e-05
 [351,] 0.0001406536 0.0001406536 4.688452e-05
 [352,] 0.0001406536 0.0001406536 4.688452e-05
 [353,] 0.0001406536 0.0001406536 4.688452e-05
 [354,] 0.0001406536 0.0001406536 4.688452e-05
 [355,] 0.0001406536 0.0001406536 4.688452e-05
 [356,] 0.0001406536 0.0001406536 4.688452e-05
 [357,] 0.0001406536 0.0001406535 4.688452e-05
 [358,] 0.0001406536 0.0001406536 4.688452e-05
 [359,] 0.0001406536 0.0001406536 4.688452e-05
 [360,] 0.0001406536 0.0001406536 4.688452e-05
 [361,] 0.0001406536 0.0001406536 4.688452e-05
 [362,] 0.0001406536 0.0001406536 4.688452e-05
 [363,] 0.0001406536 0.0001406536 4.688452e-05
 [364,] 0.0001406536 0.0001406536 4.688452e-05
 [365,] 0.0001406536 0.0001406536 4.688452e-05
 [366,] 0.0001406536 0.0001406536 4.688452e-05
 [367,] 0.0001406536 0.0001406536 4.688452e-05
 [368,] 0.0001406536 0.0001406536 4.688452e-05
 [369,] 0.0001406536 0.0001406536 4.688452e-05
 [370,] 0.0001406536 0.0001406536 4.688452e-05
 [371,] 0.0001406536 0.0001406536 4.688452e-05
 [372,] 0.0001406536 0.0001406536 4.688452e-05
 [373,] 0.0001406536 0.0001406536 4.688452e-05
 [374,] 0.0001406536 0.0001406536 4.688452e-05
 [375,] 0.0001406536 0.0001406535 4.688452e-05
 [376,] 0.0001406536 0.0001406536 4.688452e-05
 [377,] 0.0001406536 0.0001406536 4.688452e-05
 [378,] 0.0001406536 0.0001406536 4.688452e-05
 [379,] 0.0001406536 0.0001406536 4.688452e-05
 [380,] 0.0001406536 0.0001449264 4.830865e-05
 [381,] 0.0001406536 0.0001406536 4.688452e-05
 [382,] 0.0001406536 0.0001406536 4.688452e-05
 [383,] 0.0001406536 0.0001450605 4.835349e-05
 [384,] 0.0001406536 0.0001406536 4.688452e-05
 [385,] 0.0001406536 0.0001406536 4.688452e-05
 [386,] 0.0001406536 0.0001406536 4.688452e-05
 [387,] 0.0001406536 0.0001406536 4.688452e-05
 [388,] 0.0001406536 0.0001631836 5.439235e-05
 [389,] 0.0001406536 0.0001406536 4.688452e-05
 [390,] 0.0001406536 0.0001406536 4.688452e-05
 [391,] 0.0001406536 0.0001494468 4.981545e-05
 [392,] 0.0001406536 0.0001406536 4.688452e-05
 [393,] 0.0001406536 0.0001406536 4.688452e-05
 [394,] 0.0001406536 0.0001406536 4.688452e-05
 [395,] 0.0001406536 0.0001406536 4.688452e-05
 [396,] 0.0001406536 0.0001406536 4.688452e-05
 [397,] 0.0001406536 0.0001492550 4.975151e-05
 [398,] 0.0001406536 0.0001472879 4.909583e-05
 [399,] 0.0001406536 0.0001499190 4.997287e-05
 [400,] 0.0001406536 0.0002294052 7.646793e-05
 [401,] 0.0001406536 0.0001406536 4.688452e-05
 [402,] 0.0001406536 0.0001440773 4.802557e-05
 [403,] 0.0001406536 0.0001513046 5.043468e-05
 [404,] 0.0001406536 0.0001483002 4.943318e-05
 [405,] 0.0001406536 0.0001526527 5.088400e-05
 [406,] 0.0001406536 0.0001528758 5.095840e-05
 [407,] 0.0001406536 0.0001497555 4.991830e-05
 [408,] 0.0001406536 0.0001545244 5.150792e-05
 [409,] 0.0001406536 0.0001497812 4.992684e-05
 [410,] 0.0001406536 0.0001406535 4.688452e-05
 [411,] 0.0001406536 0.0001464241 4.880780e-05
 [412,] 0.0001406536 0.0001406536 4.688452e-05
 [413,] 0.0001406536 0.0001446719 4.822383e-05
 [414,] 0.0001406536 0.0001406536 4.688452e-05
 [415,] 0.0001406536 0.0001406535 4.688452e-05
 [416,] 0.0001406536 0.0001428614 4.761986e-05
 [417,] 0.0001406536 0.0001406536 4.688452e-05
 [418,] 0.0001406536 0.0001406536 4.688452e-05
 [419,] 0.0001406536 0.0001406535 4.688451e-05
 [420,] 0.0001406536 0.0001406536 4.688452e-05
 [421,] 0.0001406536 0.0001406536 4.688452e-05
 [422,] 0.0001406536 0.0001406536 4.688452e-05
 [423,] 0.0001406536 0.0001406536 4.688452e-05
 [424,] 0.0001406536 0.0001406536 4.688452e-05
 [425,] 0.0001406536 0.0001406536 4.688452e-05
 [426,] 0.0001406536 0.0001406536 4.688452e-05
 [427,] 0.0001406536 0.0001406536 4.688452e-05
 [428,] 0.0001406536 0.0001406535 4.688452e-05
 [429,] 0.0001406536 0.0001406536 4.688452e-05
 [430,] 0.0001406536 0.0001930794 6.435966e-05
 [431,] 0.0001406536 0.0001406536 4.688452e-05
 [432,] 0.0001406536 0.0002046820 6.822703e-05
 [433,] 0.0001406536 0.0001973800 6.579321e-05
 [434,] 0.0001406536 0.0001406536 4.688452e-05
 [435,] 0.0001406536 0.0001406536 4.688452e-05
 [436,] 0.0001406536 0.0002214139 7.380450e-05
 [437,] 0.0001406536 0.0001406536 4.688452e-05
 [438,] 0.0001406536 0.0001433892 4.779618e-05
 [439,] 0.0001406536 0.0001406536 4.688452e-05
 [440,] 0.0001406536 0.0001406536 4.688452e-05
 [441,] 0.0001406536 0.0001406535 4.688452e-05
 [442,] 0.0001406536 0.0001406536 4.688452e-05
 [443,] 0.0001406536 0.0001406536 4.688452e-05
 [444,] 0.0001406536 0.0001906118 6.353729e-05
 [445,] 0.0001406536 0.0001406536 4.688452e-05
 [446,] 0.0001406536 0.0001413249 4.710787e-05
 [447,] 0.0001406536 0.0001829994 6.099978e-05
 [448,] 0.0001406536 0.0001722564 5.741875e-05
 [449,] 0.0001406536 0.0001827710 6.092364e-05
 [450,] 0.0001406536 0.0001624863 5.416186e-05
 [451,] 0.0001406536 0.0001754331 5.847637e-05
 [452,] 0.0001406536 0.0001760457 5.868184e-05
 [453,] 0.0001406536 0.0002237042 7.456787e-05
 [454,] 0.0001406536 0.0002096941 6.989784e-05
 [455,] 0.0001406536 0.0001576515 5.255006e-05
 [456,] 0.0001406536 0.0002113248 7.044141e-05
 [457,] 0.0001406536 0.0002085455 6.951496e-05
 [458,] 0.0001406536 0.0002129111 7.097020e-05
 [459,] 0.0001406536 0.0001461170 4.870563e-05
 [460,] 0.0001406536 0.0001459385 4.864613e-05
 [461,] 0.0001406536 0.0001451710 4.839030e-05
 [462,] 0.0001406536 0.0001460494 4.868309e-05
 [463,] 0.0001406536 0.0001426524 4.755078e-05
 [464,] 0.0001406536 0.0001468689 4.895624e-05
 [465,] 0.0001406536 0.0001467717 4.892389e-05
 [466,] 0.0001406536 0.0002454377 8.181257e-05
 [467,] 0.0001406536 0.0001470916 4.903051e-05
 [468,] 0.0001406536 0.0001595109 5.317022e-05
 [469,] 0.0001406536 0.0001462200 4.873995e-05
 [470,] 0.0001406536 0.0003076654 1.025567e-04
 [471,] 0.0001406536 0.0001451121 4.837065e-05
 [472,] 0.0001406536 0.0001406536 4.688452e-05
 [473,] 0.0001406536 0.0002161969 7.206547e-05
 [474,] 0.0001406536 0.0002146274 7.154228e-05
 [475,] 0.0001406536 0.0001683227 5.610740e-05
 [476,] 0.0001406536 0.0001406536 4.688452e-05
 [477,] 0.0001406536 0.0001685000 5.616655e-05
 [478,] 0.0001406536 0.0001740565 5.801867e-05
 [479,] 0.0001406536 0.0001406536 4.688452e-05
 [480,] 0.0001406536 0.0001406536 4.688452e-05
 [481,] 0.0001406536 0.0001406535 4.688451e-05
 [482,] 0.0001406536 0.0001685000 5.616655e-05
 [483,] 0.0001406536 0.0001406536 4.688452e-05
 [484,] 0.0001406536 0.0001406536 4.688452e-05
 [485,] 0.0001406536 0.0001458373 4.861305e-05
 [486,] 0.0001406536 0.0003642731 1.214264e-04
 [487,] 0.0001406536 0.0001406536 4.688452e-05
 [488,] 0.0001406536 0.0002141368 7.138018e-05
 [489,] 0.0001406536 0.0003382674 1.127573e-04
 [490,] 0.0001406536 0.0001406536 4.688452e-05
 [491,] 0.0001406536 0.0001406536 4.688452e-05
 [492,] 0.0001406536 0.0001498981 4.996593e-05
 [493,] 0.0001406536 0.0001430006 4.766675e-05
 [494,] 0.0001406536 0.0001406536 4.688452e-05
 [495,] 0.0001406536 0.0001406536 4.688452e-05
 [496,] 0.0001406536 0.0001406536 4.688452e-05
 [497,] 0.0001406536 0.0001406536 4.688452e-05
 [498,] 0.0001406536 0.0001406536 4.688452e-05
 [499,] 0.0001406536 0.0001406536 4.688452e-05
 [500,] 0.0001406536 0.0001445746 4.819139e-05
 [501,] 0.0001406536 0.0001406536 4.688452e-05
 [502,] 0.0001406536 0.0001406536 4.688452e-05
 [503,] 0.0001406536 0.0001406536 4.688452e-05
 [504,] 0.0001406536 0.0001659732 5.532482e-05
 [505,] 0.0001406536 0.0001450826 4.836123e-05
 [506,] 0.0001406536 0.0001406536 4.688452e-05
 [507,] 0.0001406536 0.0001406536 4.688452e-05
 [508,] 0.0001406536 0.0001406536 4.688452e-05
 [509,] 0.0001406536 0.0001733990 5.779944e-05
 [510,] 0.0001406536 0.0001478509 4.928346e-05
 [511,] 0.0001406536 0.0001882482 6.274899e-05
 [512,] 0.0001406536 0.0001406536 4.688452e-05
 [513,] 0.0001406536 0.0001798317 5.994364e-05
 [514,] 0.0001406536 0.0001940233 6.467376e-05
 [515,] 0.0001406536 0.0001406536 4.688452e-05
 [516,] 0.0001406536 0.0001406536 4.688452e-05
 [517,] 0.0001406536 0.0001406536 4.688452e-05
 [518,] 0.0001406536 0.0001732736 5.775755e-05
 [519,] 0.0001406536 0.0001406536 4.688452e-05
 [520,] 0.0001406536 0.0001801085 6.003574e-05
 [521,] 0.0001406536 0.0003758887 1.252945e-04
 [522,] 0.0001406536 0.0001406536 4.688452e-05
 [523,] 0.0001406536 0.0001406536 4.688452e-05
 [524,] 0.0001406536 0.0001406536 4.688452e-05
 [525,] 0.0001406536 0.0001784021 5.946632e-05
 [526,] 0.0001406536 0.0001406536 4.688452e-05
 [527,] 0.0001406536 0.0001406536 4.688452e-05
 [528,] 0.0001406536 0.0001471052 4.903501e-05
 [529,] 0.0001406536 0.0001406536 4.688452e-05
 [530,] 0.0001406536 0.0001842755 6.142561e-05
 [531,] 0.0001406536 0.0001768004 5.893384e-05
 [532,] 0.0001406536 0.0001759615 5.865422e-05
 [533,] 0.0001406536 0.0001542935 5.143151e-05
 [534,] 0.0001406536 0.0001738819 5.796101e-05
 [535,] 0.0001406536 0.0001406536 4.688452e-05
 [536,] 0.0001406536 0.0001550803 5.169320e-05
 [537,] 0.0001406536 0.0001700359 5.667903e-05
 [538,] 0.0001406536 0.0001656413 5.521414e-05
 [539,] 0.0001406536 0.0001779548 5.931777e-05
 [540,] 0.0001406536 0.0001406536 4.688452e-05
 [541,] 0.0001406536 0.0001544825 5.149407e-05
 [542,] 0.0001406536 0.0001406536 4.688452e-05
 [543,] 0.0001406536 0.0001406536 4.688452e-05
 [544,] 0.0001406536 0.0001406536 4.688453e-05
 [545,] 0.0001406536 0.0001406634 4.688798e-05
 [546,] 0.0001406536 0.0001420646 4.735506e-05
 [547,] 0.0001406536 0.0001653921 5.513094e-05
 [548,] 0.0001406536 0.0001406536 4.688453e-05
 [549,] 0.0001406536 0.0001427050 4.756852e-05
 [550,] 0.0001406536 0.0001406536 4.688452e-05
 [551,] 0.0001406536 0.0004386987 1.462308e-04
 [552,] 0.0001406536 0.0001454068 4.846912e-05
 [553,] 0.0001406536 0.0001406536 4.688453e-05
 [554,] 0.0001406536 0.0001406536 4.688452e-05
 [555,] 0.0001406536 0.0001516501 5.055026e-05
 [556,] 0.0001406536 0.0005148534 1.716176e-04
 [557,] 0.0001406536 0.0001406536 4.688452e-05
 [558,] 0.0001406536 0.0001735752 5.785884e-05
 [559,] 0.0001406536 0.0001406536 4.688452e-05
 [560,] 0.0001406536 0.0001426595 4.755304e-05
 [561,] 0.0001406536 0.0001406536 4.688452e-05
 [562,] 0.0001406536 0.0001406536 4.688452e-05
 [563,] 0.0001406536 0.0001406536 4.688452e-05
 [564,] 0.0001406536 0.0001406536 4.688453e-05
 [565,] 0.0001406536 0.0010092098 3.363994e-04
 [566,] 0.0001406536 0.0001406536 4.688452e-05
 [567,] 0.0001406536 0.0001406536 4.688452e-05
 [568,] 0.0001406536 0.0001419713 4.732296e-05
 [569,] 0.0001406536 0.0001406536 4.688452e-05
 [570,] 0.0001406536 0.0001406536 4.688452e-05
 [571,] 0.0001406536 0.0001406536 4.688452e-05
 [572,] 0.0001406536 0.0001406536 4.688452e-05
 [573,] 0.0001406536 0.0001406536 4.688452e-05
 [574,] 0.0001406536 0.0001406536 4.688452e-05
 [575,] 0.0001406536 0.0001406536 4.688452e-05
 [576,] 0.0001406536 0.0004085922 1.361974e-04
 [577,] 0.0001406536 0.0001406536 4.688452e-05
 [578,] 0.0001406536 0.0001406536 4.688452e-05
 [579,] 0.0001406536 0.0001884250 6.280881e-05
 [580,] 0.0001406536 0.0001406536 4.688452e-05
 [581,] 0.0001406536 0.0001406536 4.688452e-05
 [582,] 0.0001406536 0.0001406536 4.688452e-05
 [583,] 0.0001406536 0.0001694013 5.646821e-05
 [584,] 0.0001406536 0.0001406536 4.688452e-05
 [585,] 0.0001406536 0.0001406536 4.688452e-05
 [586,] 0.0001406536 0.0001406536 4.688452e-05
 [587,] 0.0001406536 0.0001406535 4.688452e-05
 [588,] 0.0001406536 0.0001406536 4.688452e-05
 [589,] 0.0001406536 0.0001406536 4.688453e-05
 [590,] 0.0001406536 0.0001406536 4.688452e-05
 [591,] 0.0001406536 0.0001406535 4.688452e-05
 [592,] 0.0001406536 0.0001406536 4.688452e-05
 [593,] 0.0001406536 0.0002234050 7.446880e-05
 [594,] 0.0001406536 0.0001640680 5.468958e-05
 [595,] 0.0001406536 0.0001633600 5.445346e-05
 [596,] 0.0001406536 0.0001406535 4.688452e-05
 [597,] 0.0001406536 0.0001406536 4.688452e-05
 [598,] 0.0001406536 0.0001725555 5.751881e-05
 [599,] 0.0001406536 0.0001579667 5.265566e-05
 [600,] 0.0001406536 0.0001406536 4.688452e-05
 [601,] 0.0001406536 0.0001406536 4.688452e-05
 [602,] 0.0001406536 0.0002137004 7.123378e-05
 [603,] 0.0001406536 0.0001406536 4.688452e-05
 [604,] 0.0001406536 0.0001406536 4.688453e-05
 [605,] 0.0001406536 0.0003205281 1.068433e-04
 [606,] 0.0001406536 0.0001406536 4.688452e-05
 [607,] 0.0001406536 0.0001406536 4.688452e-05
 [608,] 0.0001406536 0.0001406536 4.688452e-05
 [609,] 0.0001406536 0.0001406536 4.688452e-05
 [610,] 0.0001406536 0.0002419501 8.064853e-05
 [611,] 0.0001406536 0.0001406536 4.688452e-05
 [612,] 0.0001406536 0.0001406536 4.688452e-05
 [613,] 0.0001406536 0.0001406536 4.688452e-05
 [614,] 0.0001406536 0.0001406536 4.688452e-05
 [615,] 0.0001406536 0.0001406536 4.688452e-05
 [616,] 0.0001406536 0.0001406536 4.688452e-05
 [617,] 0.0001406536 0.0001406536 4.688452e-05
 [618,] 0.0001406536 0.0001406536 4.688452e-05
 [619,] 0.0001406536 0.0001406536 4.688452e-05
 [620,] 0.0001406536 0.0001406536 4.688452e-05
 [621,] 0.0001406536 0.0001406536 4.688452e-05
 [622,] 0.0001406536 0.0001406535 4.688452e-05
 [623,] 0.0001406536 0.0001406536 4.688452e-05
 [624,] 0.0001406536 0.0001406536 4.688452e-05
 [625,] 0.0001406536 0.0001406536 4.688452e-05
 [626,] 0.0001406536 0.0002076324 6.921091e-05
 [627,] 0.0001406536 0.0001406536 4.688452e-05
 [628,] 0.0001406536 0.0001502764 5.009103e-05
 [629,] 0.0001406536 0.0001406536 4.688452e-05
 [630,] 0.0001406536 0.0001406536 4.688452e-05
 [631,] 0.0001406536 0.0001406536 4.688452e-05
 [632,] 0.0001406536 0.0001406536 4.688452e-05
 [633,] 0.0001406536 0.0001406536 4.688452e-05
 [634,] 0.0001406536 0.0001406536 4.688452e-05
 [635,] 0.0001406536 0.0001406536 4.688453e-05
 [636,] 0.0001406536 0.0001406536 4.688453e-05
 [637,] 0.0001406536 0.0001406535 4.688452e-05
 [638,] 0.0001406536 0.0001406536 4.688453e-05
 [639,] 0.0001406536 0.0001406536 4.688452e-05
 [640,] 0.0001406536 0.0002037940 6.793140e-05
 [641,] 0.0001406536 0.0001828284 6.094328e-05
 [642,] 0.0001406536 0.0001406536 4.688452e-05
 [643,] 0.0001406536 0.0001406536 4.688452e-05
 [644,] 0.0001406536 0.0001406536 4.688452e-05
 [645,] 0.0001406536 0.0001406535 4.688452e-05
 [646,] 0.0001406536 0.0001867784 6.225994e-05
 [647,] 0.0001406536 0.0001689209 5.630677e-05
 [648,] 0.0001406536 0.0001406535 4.688452e-05
 [649,] 0.0001406536 0.0001406536 4.688452e-05
 [650,] 0.0001406536 0.0001406536 4.688452e-05
 [651,] 0.0001406536 0.0001406536 4.688452e-05
 [652,] 0.0001406536 0.0002605198 8.683959e-05
 [653,] 0.0001406536 0.0001486744 4.955891e-05
 [654,] 0.0001406536 0.0001406536 4.688452e-05
 [655,] 0.0001406536 0.0001406536 4.688452e-05
 [656,] 0.0001406536 0.0001406536 4.688452e-05
 [657,] 0.0001406536 0.0001406536 4.688452e-05
 [658,] 0.0001406536 0.0001406536 4.688452e-05
 [659,] 0.0001406536 0.0001676915 5.589753e-05
 [660,] 0.0001406536 0.0001406536 4.688452e-05
 [661,] 0.0001406536 0.0001406536 4.688452e-05
 [662,] 0.0001406536 0.0001406536 4.688452e-05
 [663,] 0.0001406536 0.0001406536 4.688452e-05
 [664,] 0.0001406536 0.0003047271 1.015686e-04
 [665,] 0.0001406536 0.0001406536 4.688452e-05
 [666,] 0.0001406536 0.0001406536 4.688452e-05
 [667,] 0.0001406536 0.0001406536 4.688452e-05
 [668,] 0.0001406536 0.0001406536 4.688452e-05
 [669,] 0.0001406536 0.0001664021 5.546778e-05
 [670,] 0.0001406536 0.0001406536 4.688452e-05
 [671,] 0.0001406536 0.0001406536 4.688452e-05
 [672,] 0.0001406536 0.0001406536 4.688452e-05
 [673,] 0.0001406536 0.0001406536 4.688452e-05
 [674,] 0.0001406536 0.0001406536 4.688452e-05
 [675,] 0.0001406536 0.0001406536 4.688452e-05
 [676,] 0.0001406536 0.0001406536 4.688452e-05
 [677,] 0.0001406536 0.0001406536 4.688452e-05
 [678,] 0.0001406536 0.0001406536 4.688452e-05
 [679,] 0.0001406536 0.0001406536 4.688452e-05
 [680,] 0.0001406536 0.0001406536 4.688452e-05
 [681,] 0.0001406536 0.0001406536 4.688452e-05
 [682,] 0.0001406536 0.0001406536 4.688453e-05
 [683,] 0.0001406536 0.0001406536 4.688452e-05
 [684,] 0.0001406536 0.0001406536 4.688452e-05
 [685,] 0.0001406536 0.0001406536 4.688452e-05
 [686,] 0.0001406536 0.0001406536 4.688452e-05
 [687,] 0.0001406536 0.0002468344 8.227250e-05
 [688,] 0.0001406536 0.0001406536 4.688452e-05
 [689,] 0.0001406536 0.0001406536 4.688452e-05
 [690,] 0.0001406536 0.0001406536 4.688452e-05
 [691,] 0.0001406536 0.0001406536 4.688452e-05
 [692,] 0.0001406536 0.0001406536 4.688452e-05
 [693,] 0.0001406536 0.0001406535 4.688452e-05
 [694,] 0.0001406536 0.0001406536 4.688452e-05
 [695,] 0.0001406536 0.0001406536 4.688452e-05
 [696,] 0.0001406536 0.0001406536 4.688452e-05
 [697,] 0.0001406536 0.0001406536 4.688452e-05
 [698,] 0.0001406536 0.0001406536 4.688452e-05
 [699,] 0.0001406536 0.0001406536 4.688452e-05
 [700,] 0.0001406536 0.0001406536 4.688452e-05
 [701,] 0.0001406536 0.0001406536 4.688452e-05
 [702,] 0.0001406536 0.0001668385 5.561325e-05
 [703,] 0.0001406536 0.0001406536 4.688452e-05
 [704,] 0.0001406536 0.0001406535 4.688452e-05
 [705,] 0.0001406536 0.0001406536 4.688452e-05
 [706,] 0.0001406536 0.0001406536 4.688452e-05
 [707,] 0.0001406536 0.0001406536 4.688452e-05
 [708,] 0.0001406536 0.0001406536 4.688452e-05
 [709,] 0.0001406536 0.0002737361 9.124449e-05
 [710,] 0.0001406536 0.0001406535 4.688452e-05
 [711,] 0.0001406536 0.0001406536 4.688452e-05
 [712,] 0.0001406536 0.0001406536 4.688452e-05
 [713,] 0.0001406536 0.0001406536 4.688452e-05
 [714,] 0.0001406536 0.0001406535 4.688451e-05
 [715,] 0.0001406536 0.0001406535 4.688451e-05
 [716,] 0.0001406536 0.0001406536 4.688452e-05
 [717,] 0.0001406536 0.0001406535 4.688451e-05
 [718,] 0.0001406536 0.0001406535 4.688451e-05
 [719,] 0.0001406536 0.0001406536 4.688452e-05
 [720,] 0.0001406536 0.0001406536 4.688452e-05
 [721,] 0.0001406536 0.0001406536 4.688452e-05
 [722,] 0.0001406536 0.0001406536 4.688452e-05
 [723,] 0.0001406536 0.0001587043 5.290149e-05
 [724,] 0.0001406536 0.0001406536 4.688452e-05
 [725,] 0.0001406536 0.0001406536 4.688452e-05
 [726,] 0.0001406536 0.0001406535 4.688451e-05
 [727,] 0.0001406536 0.0001406536 4.688452e-05
 [728,] 0.0001406536 0.0001406536 4.688452e-05
 [729,] 0.0001406536 0.0001406535 4.688451e-05
 [730,] 0.0001406536 0.0001406536 4.688452e-05
 [731,] 0.0001406536 0.0001406535 4.688451e-05
 [732,] 0.0001406536 0.0001406535 4.688451e-05
 [733,] 0.0001406536 0.0001406535 4.688451e-05
 [734,] 0.0001406536 0.0001406535 4.688451e-05
 [735,] 0.0001406536 0.0001406536 4.688452e-05
 [736,] 0.0001406536 0.0001406535 4.688451e-05
 [737,] 0.0001406536 0.0001406536 4.688452e-05
 [738,] 0.0001406536 0.0001406535 4.688451e-05
 [739,] 0.0001406536 0.0001406536 4.688452e-05
 [740,] 0.0001406536 0.0001406536 4.688452e-05
 [741,] 0.0001406536 0.0001406536 4.688452e-05
 [742,] 0.0001406536 0.0001406535 4.688452e-05
 [743,] 0.0001406536 0.0001406535 4.688452e-05
 [744,] 0.0001406536 0.0001406535 4.688452e-05
 [745,] 0.0001406536 0.0001406535 4.688451e-05
 [746,] 0.0001406536 0.0001406535 4.688451e-05
 [747,] 0.0001406536 0.0001406535 4.688452e-05
 [748,] 0.0001406536 0.0001406535 4.688451e-05
 [749,] 0.0001406536 0.0001406536 4.688452e-05
 [750,] 0.0001406536 0.0001406536 4.688452e-05
 [751,] 0.0001406536 0.0001406535 4.688451e-05
 [752,] 0.0001406536 0.0001406535 4.688452e-05
 [753,] 0.0001406536 0.0001406536 4.688452e-05
 [754,] 0.0001406536 0.0001406535 4.688451e-05
 [755,] 0.0001406536 0.0001406535 4.688452e-05
 [756,] 0.0001406536 0.0001406535 4.688452e-05
 [757,] 0.0001406536 0.0001406535 4.688452e-05
 [758,] 0.0001406536 0.0001406536 4.688452e-05
 [759,] 0.0001406536 0.0001406535 4.688452e-05
 [760,] 0.0001406536 0.0001406535 4.688452e-05
 [761,] 0.0001406536 0.0002123837 7.079323e-05
 [762,] 0.0001406536 0.0001406536 4.688452e-05
 [763,] 0.0001406536 0.0001406535 4.688452e-05
 [764,] 0.0001406536 0.0001406535 4.688452e-05
 [765,] 0.0001406536 0.0001406535 4.688452e-05
 [766,] 0.0001406536 0.0001406535 4.688452e-05
 [767,] 0.0001406536 0.0001406536 4.688452e-05
 [768,] 0.0001406536 0.0001406535 4.688451e-05
 [769,] 0.0001406536 0.0001406535 4.688452e-05
 [770,] 0.0001406536 0.0002470476 8.234408e-05
 [771,] 0.0001406536 0.0001406535 4.688452e-05
 [772,] 0.0001406536 0.0001406535 4.688452e-05
 [773,] 0.0001406536 0.0001406536 4.688452e-05
 [774,] 0.0001406536 0.0001406535 4.688452e-05
 [775,] 0.0001406536 0.0001406536 4.688452e-05
 [776,] 0.0001406536 0.0001406536 4.688452e-05
 [777,] 0.0001406536 0.0001406535 4.688452e-05
 [778,] 0.0001406536 0.0001406535 4.688452e-05
 [779,] 0.0001406536 0.0001406535 4.688452e-05
 [780,] 0.0001406536 0.0001406535 4.688452e-05
 [781,] 0.0001406536 0.0001406536 4.688452e-05
 [782,] 0.0001406536 0.0001406535 4.688452e-05
 [783,] 0.0001406536 0.0001406535 4.688452e-05
 [784,] 0.0001406536 0.0001406535 4.688452e-05
 [785,] 0.0001406536 0.0001406535 4.688451e-05
 [786,] 0.0001406536 0.0001406535 4.688452e-05
 [787,] 0.0001406536 0.0001406535 4.688452e-05
 [788,] 0.0001406536 0.0001406535 4.688452e-05
 [789,] 0.0001406536 0.0001406535 4.688452e-05
 [790,] 0.0001406536 0.0001406535 4.688452e-05
 [791,] 0.0001406536 0.0001406536 4.688452e-05
 [792,] 0.0001406536 0.0001406535 4.688451e-05
 [793,] 0.0001406536 0.0001406535 4.688452e-05
 [794,] 0.0001406536 0.0001406535 4.688452e-05
 [795,] 0.0001406536 0.0001406536 4.688452e-05
 [796,] 0.0001406536 0.0001406535 4.688452e-05
 [797,] 0.0001406536 0.0001406535 4.688452e-05
 [798,] 0.0001406536 0.0001406535 4.688452e-05
 [799,] 0.0001406536 0.0001406535 4.688452e-05
 [800,] 0.0001406536 0.0001406535 4.688452e-05
 [801,] 0.0001406536 0.0001406535 4.688452e-05
 [802,] 0.0001406536 0.0001406535 4.688452e-05
 [803,] 0.0001406536 0.0001406535 4.688452e-05
 [804,] 0.0001406536 0.0001406535 4.688452e-05
 [805,] 0.0001406536 0.0001406535 4.688452e-05
 [806,] 0.0001406536 0.0001406536 4.688452e-05
 [807,] 0.0001406536 0.0001406536 4.688452e-05
 [808,] 0.0001406536 0.0001406535 4.688452e-05
 [809,] 0.0001406536 0.0001406535 4.688452e-05
 [810,] 0.0001406536 0.0001406535 4.688452e-05
 [811,] 0.0001406536 0.0001406535 4.688452e-05
 [812,] 0.0001406536 0.0001406535 4.688452e-05
 [813,] 0.0001406536 0.0001406535 4.688452e-05
 [814,] 0.0001406536 0.0001652416 5.508091e-05
 [815,] 0.0001406536 0.0001406535 4.688452e-05
 [816,] 0.0001406536 0.0001406535 4.688452e-05
 [817,] 0.0001406536 0.0001406535 4.688452e-05
 [818,] 0.0001406536 0.0001406535 4.688452e-05
 [819,] 0.0001406536 0.0001406535 4.688452e-05
 [820,] 0.0001406536 0.0001406535 4.688452e-05
 [821,] 0.0001406536 0.0001406535 4.688452e-05
 [822,] 0.0001406536 0.0001406535 4.688452e-05
 [823,] 0.0001406536 0.0001406535 4.688452e-05
 [824,] 0.0001406536 0.0001406535 4.688452e-05
 [825,] 0.0001406536 0.0001406535 4.688452e-05
 [826,] 0.0001406536 0.0001406535 4.688452e-05
 [827,] 0.0001406536 0.0001616740 5.389171e-05
 [828,] 0.0001406536 0.0001406535 4.688452e-05
 [829,] 0.0001406536 0.0001406535 4.688452e-05
 [830,] 0.0001406536 0.0001406535 4.688452e-05
 [831,] 0.0001406536 0.0001406536 4.688452e-05
 [832,] 0.0001406536 0.0001941128 6.470347e-05
 [833,] 0.0001406536 0.0001406536 4.688452e-05
 [834,] 0.0001406536 0.0001406535 4.688452e-05
 [835,] 0.0001406536 0.0001406535 4.688451e-05
 [836,] 0.0001406536 0.0001406536 4.688452e-05
 [837,] 0.0001406536 0.0001406536 4.688452e-05
 [838,] 0.0001406536 0.0001406536 4.688453e-05
 [839,] 0.0001406536 0.0001406536 4.688452e-05
 [840,] 0.0001406536 0.0001406536 4.688452e-05
 [841,] 0.0001406536 0.0001406536 4.688452e-05
 [842,] 0.0001406536 0.0001406536 4.688452e-05
 [843,] 0.0001406536 0.0001406536 4.688452e-05
 [844,] 0.0001406536 0.0001406536 4.688452e-05
 [845,] 0.0001406536 0.0001406536 4.688452e-05
 [846,] 0.0001406536 0.0001406536 4.688452e-05
 [847,] 0.0001406536 0.0002059503 6.865039e-05
 [848,] 0.0001406536 0.0001406536 4.688452e-05
 [849,] 0.0001406536 0.0001406536 4.688452e-05
 [850,] 0.0001406536 0.0001406536 4.688453e-05
 [851,] 0.0001406536 0.0001406536 4.688452e-05
 [852,] 0.0001406536 0.0001406536 4.688452e-05
 [853,] 0.0001406536 0.0001406536 4.688452e-05
 [854,] 0.0001406536 0.0001406536 4.688452e-05
 [855,] 0.0001406536 0.0001406536 4.688452e-05
 [856,] 0.0001406536 0.0001406536 4.688452e-05
 [857,] 0.0001406536 0.0001406535 4.688452e-05
 [858,] 0.0001406536 0.0001406536 4.688452e-05
 [859,] 0.0001406536 0.0001406535 4.688451e-05
 [860,] 0.0001406536 0.0001406536 4.688452e-05
 [861,] 0.0001406536 0.0001406536 4.688453e-05
 [862,] 0.0001406536 0.0001406536 4.688452e-05
 [863,] 0.0001406536 0.0001406536 4.688452e-05
 [864,] 0.0001406536 0.0001406536 4.688452e-05
 [865,] 0.0001406536 0.0001406536 4.688452e-05
 [866,] 0.0001406536 0.0001406536 4.688452e-05
 [867,] 0.0001406536 0.0001406536 4.688452e-05
 [868,] 0.0001406536 0.0001406536 4.688452e-05
 [869,] 0.0001406536 0.0001406536 4.688452e-05
 [870,] 0.0001406536 0.0001406536 4.688452e-05
 [871,] 0.0001406536 0.0001406536 4.688452e-05
 [872,] 0.0001406536 0.0001406536 4.688452e-05
 [873,] 0.0001406536 0.0001406536 4.688452e-05
 [874,] 0.0001406536 0.0001406536 4.688452e-05
 [875,] 0.0001406536 0.0001406536 4.688452e-05
 [876,] 0.0001406536 0.0001406536 4.688452e-05
 [877,] 0.0001406536 0.0001406536 4.688452e-05
 [878,] 0.0001406536 0.0001406536 4.688452e-05
 [879,] 0.0001406536 0.0001406536 4.688452e-05
 [880,] 0.0001406536 0.0001406536 4.688452e-05
 [881,] 0.0001406536 0.0001406536 4.688452e-05
 [882,] 0.0001406536 0.0001406536 4.688452e-05
 [883,] 0.0001406536 0.0001406536 4.688452e-05
 [884,] 0.0001406536 0.0001406536 4.688452e-05
 [885,] 0.0001406536 0.0001406536 4.688452e-05
 [886,] 0.0001406536 0.0001406536 4.688452e-05
 [887,] 0.0001406536 0.0001406536 4.688452e-05
 [888,] 0.0001406536 0.0001406536 4.688452e-05
 [889,] 0.0001406536 0.0001406536 4.688452e-05
 [890,] 0.0001406536 0.0001406536 4.688452e-05
 [891,] 0.0001406536 0.0001406536 4.688452e-05
 [892,] 0.0001406536 0.0001406536 4.688452e-05
 [893,] 0.0001406536 0.0001406536 4.688452e-05
 [894,] 0.0001406536 0.0001406536 4.688452e-05
 [895,] 0.0001406536 0.0001406536 4.688452e-05
 [896,] 0.0001406536 0.0001406536 4.688452e-05
 [897,] 0.0001406536 0.0001406536 4.688452e-05
 [898,] 0.0001406536 0.0001406536 4.688452e-05
 [899,] 0.0001406536 0.0001425735 4.752476e-05
 [900,] 0.0001406536 0.0001406536 4.688452e-05
 [901,] 0.0001406536 0.0001406536 4.688452e-05
 [902,] 0.0001406536 0.0001406536 4.688452e-05
 [903,] 0.0001406536 0.0001406536 4.688453e-05
 [904,] 0.0001406536 0.0001406536 4.688452e-05
 [905,] 0.0001406536 0.0001406536 4.688452e-05
 [906,] 0.0001406536 0.0001406536 4.688452e-05
 [907,] 0.0001406536 0.0001406536 4.688452e-05
 [908,] 0.0001406536 0.0001406536 4.688452e-05
 [909,] 0.0001406536 0.0001406536 4.688452e-05
 [910,] 0.0001406536 0.0001406536 4.688452e-05
 [911,] 0.0001406536 0.0001406536 4.688452e-05
 [912,] 0.0001406536 0.0001406536 4.688452e-05
 [913,] 0.0001406536 0.0001406535 4.688452e-05
 [914,] 0.0001406536 0.0001406536 4.688452e-05
 [915,] 0.0001406536 0.0001406536 4.688453e-05
 [916,] 0.0001406536 0.0001406536 4.688452e-05
 [917,] 0.0001406536 0.0001406536 4.688452e-05
 [918,] 0.0001406536 0.0001406536 4.688452e-05
 [919,] 0.0001406536 0.0001406536 4.688452e-05
 [920,] 0.0001406536 0.0001406536 4.688452e-05
 [921,] 0.0001406536 0.0001406536 4.688452e-05
 [922,] 0.0001406536 0.0001406536 4.688452e-05
 [923,] 0.0001406536 0.0001406536 4.688452e-05
 [924,] 0.0001406536 0.0001406536 4.688453e-05
 [925,] 0.0001406536 0.0001406536 4.688453e-05
 [926,] 0.0001406536 0.0001406536 4.688452e-05
 [927,] 0.0001406536 0.0001406536 4.688452e-05
 [928,] 0.0001406536 0.0001406536 4.688452e-05
 [929,] 0.0001406536 0.0001406536 4.688452e-05
 [930,] 0.0001406536 0.0001406536 4.688452e-05
 [931,] 0.0001406536 0.0001406535 4.688452e-05
 [932,] 0.0001406536 0.0001406536 4.688452e-05
 [933,] 0.0001406536 0.0001406536 4.688452e-05
 [934,] 0.0001406536 0.0001406536 4.688452e-05
 [935,] 0.0001406536 0.0001406536 4.688452e-05
 [936,] 0.0001406536 0.0001406536 4.688452e-05
 [937,] 0.0001406536 0.0001406536 4.688452e-05
 [938,] 0.0001406536 0.0001406535 4.688452e-05
 [939,] 0.0001406536 0.0001406536 4.688452e-05
 [940,] 0.0001406536 0.0001406536 4.688452e-05
 [941,] 0.0001406536 0.0001406536 4.688452e-05
 [942,] 0.0001406536 0.0001406536 4.688452e-05
 [943,] 0.0001406536 0.0001406536 4.688452e-05
 [944,] 0.0001406536 0.0001406536 4.688452e-05
 [945,] 0.0001406536 0.0001406536 4.688452e-05
 [946,] 0.0001406536 0.0001407438 4.691483e-05
 [947,] 0.0001406536 0.0001406536 4.688452e-05
 [948,] 0.0001406536 0.0001406536 4.688452e-05
 [949,] 0.0001406536 0.0001406536 4.688452e-05
 [950,] 0.0001406536 0.0001406536 4.688452e-05
 [951,] 0.0001406536 0.0001406535 4.688451e-05
 [952,] 0.0001406536 0.0001406536 4.688452e-05
 [953,] 0.0001406536 0.0001406536 4.688452e-05
 [954,] 0.0001406536 0.0001406536 4.688452e-05
 [955,] 0.0001406536 0.0001406536 4.688452e-05
 [956,] 0.0001406536 0.0001406536 4.688452e-05
 [957,] 0.0001406536 0.0001406536 4.688452e-05
 [958,] 0.0001406536 0.0001406536 4.688452e-05
 [959,] 0.0001406536 0.0001406536 4.688452e-05
 [960,] 0.0001406536 0.0001406536 4.688452e-05
 [961,] 0.0001406536 0.0001406536 4.688452e-05
 [962,] 0.0001406536 0.0001406536 4.688452e-05
 [963,] 0.0001406536 0.0001406535 4.688452e-05
 [964,] 0.0001406536 0.0001406536 4.688452e-05
 [965,] 0.0001406536 0.0001406536 4.688452e-05
 [966,] 0.0001406536 0.0002441606 8.138543e-05
 [967,] 0.0001406536 0.0001406536 4.688452e-05
 [968,] 0.0001406536 0.0001406535 4.688451e-05
 [969,] 0.0001406536 0.0001406536 4.688452e-05
 [970,] 0.0001406536 0.0001406536 4.688452e-05
 [971,] 0.0001406536 0.0001406536 4.688452e-05
 [972,] 0.0001406536 0.0001406536 4.688452e-05
 [973,] 0.0001406536 0.0001406536 4.688452e-05
 [974,] 0.0001406536 0.0001406536 4.688452e-05
 [975,] 0.0001406536 0.0001406536 4.688452e-05
 [976,] 0.0001406536 0.0001406536 4.688452e-05
 [977,] 0.0001406536 0.0001406536 4.688452e-05
 [978,] 0.0001406536 0.0001406536 4.688452e-05
 [979,] 0.0001406536 0.0001406536 4.688452e-05
 [980,] 0.0001406536 0.0001406536 4.688452e-05
 [981,] 0.0001406536 0.0001406536 4.688452e-05
 [982,] 0.0001406536 0.0001406536 4.688452e-05
 [983,] 0.0001406536 0.0001406536 4.688452e-05
 [984,] 0.0001406536 0.0001406536 4.688452e-05
 [985,] 0.0001406536 0.0001406536 4.688452e-05
 [986,] 0.0001406536 0.0001406536 4.688452e-05
 [987,] 0.0001406536 0.0001406536 4.688452e-05
 [988,] 0.0001406536 0.0001406536 4.688452e-05
 [989,] 0.0001406536 0.0001406536 4.688452e-05
 [990,] 0.0001406536 0.0001406536 4.688452e-05
 [991,] 0.0001406536 0.0001406536 4.688452e-05
 [992,] 0.0001406536 0.0001406536 4.688452e-05
 [993,] 0.0001406536 0.0001406536 4.688452e-05
 [994,] 0.0001406536 0.0001406536 4.688452e-05
 [995,] 0.0001406536 0.0001406535 4.688452e-05
 [996,] 0.0001406536 0.0001416698 4.722327e-05
 [997,] 0.0001406536 0.0001406536 4.688452e-05
 [998,] 0.0001406536 0.0001406536 4.688452e-05
 [999,] 0.0001406536 0.0001406536 4.688452e-05
[1000,] 0.0001406536 0.0001406536 4.688452e-05
[1001,] 0.0001406536 0.0001406536 4.688452e-05
[1002,] 0.0001406536 0.0001406535 4.688451e-05
[1003,] 0.0001406536 0.0001406536 4.688452e-05
[1004,] 0.0001406536 0.0001406535 4.688451e-05
[1005,] 0.0001406536 0.0001406536 4.688452e-05
[1006,] 0.0001406536 0.0001618184 5.393896e-05
[1007,] 0.0001406536 0.0001406536 4.688452e-05
[1008,] 0.0004410942 0.0001619179 5.397193e-05
[1009,] 0.0001406536 0.0001406536 4.688452e-05
[1010,] 0.0001406536 0.0001406536 4.688452e-05
[1011,] 0.0001406536 0.0001406535 4.688451e-05
[1012,] 0.0001406536 0.0001406536 4.688452e-05
[1013,] 0.0001406536 0.0001406536 4.688452e-05
[1014,] 0.0001406536 0.0001428164 4.760573e-05
[1015,] 0.0001406536 0.0001406536 4.688452e-05
[1016,] 0.0001406536 0.0001406536 4.688452e-05
[1017,] 0.0001406536 0.0001406536 4.688452e-05
[1018,] 0.0001406536 0.0001406536 4.688452e-05
[1019,] 0.0001406536 0.0001406536 4.688452e-05
[1020,] 0.0001406536 0.0001406536 4.688452e-05
[1021,] 0.0001406536 0.0001406536 4.688452e-05
[1022,] 0.0001406536 0.0001406536 4.688452e-05
[1023,] 0.0001406536 0.0001406536 4.688452e-05
[1024,] 0.0001406536 0.0001406535 4.688451e-05
[1025,] 0.0001406536 0.0001406536 4.688452e-05
[1026,] 0.0001406536 0.0001406536 4.688452e-05
[1027,] 0.0001406536 0.0001406536 4.688452e-05
[1028,] 0.0001406536 0.0001406536 4.688452e-05
[1029,] 0.0001406536 0.0001406536 4.688452e-05
[1030,] 0.0001406536 0.0001910218 6.367430e-05
[1031,] 0.0001406536 0.0001406536 4.688452e-05
[1032,] 0.0001406536 0.0001406535 4.688452e-05
[1033,] 0.0001406536 0.0001406536 4.688452e-05
[1034,] 0.0001406536 0.0001406536 4.688452e-05
[1035,] 0.0001406536 0.0001406536 4.688452e-05
[1036,] 0.0001406536 0.0001406536 4.688452e-05
[1037,] 0.0001406536 0.0001406536 4.688452e-05
[1038,] 0.0001406536 0.0001406536 4.688452e-05
[1039,] 0.0001406536 0.0001406536 4.688452e-05
[1040,] 0.0001406536 0.0001406536 4.688452e-05
[1041,] 0.0001406536 0.0001406535 4.688452e-05
[1042,] 0.0001406536 0.0001406536 4.688452e-05
[1043,] 0.0001406536 0.0001406536 4.688452e-05
[1044,] 0.0001406536 0.0001406536 4.688452e-05
[1045,] 0.0001406536 0.0001406536 4.688452e-05
[1046,] 0.0001406536 0.0001406536 4.688452e-05
[1047,] 0.0001406536 0.0001406536 4.688452e-05
[1048,] 0.0001406536 0.0001406536 4.688452e-05
[1049,] 0.0001406536 0.0001406536 4.688452e-05
[1050,] 0.0001406536 0.0001406535 4.688452e-05
[1051,] 0.0001406536 0.0001406536 4.688452e-05
[1052,] 0.0001406536 0.0001406536 4.688452e-05
[1053,] 0.0001406536 0.0001406536 4.688452e-05
[1054,] 0.0020735354 0.0001406536 7.169331e-04
[1055,] 0.0001406536 0.0001406536 4.688452e-05
[1056,] 0.0011495675 0.0001406536 4.280792e-04
[1057,] 0.0001406536 0.0001406535 4.688452e-05
[1058,] 0.0001406536 0.0001406536 4.688452e-05
[1059,] 0.0001406536 0.0001406536 4.688452e-05
[1060,] 0.0030108261 0.0001406536 1.251560e-03
[1061,] 0.0001406536 0.0001406536 4.688452e-05
[1062,] 0.0025247627 0.0001406536 9.560373e-04
[1063,] 0.0001406536 0.0001406536 4.688452e-05
[1064,] 0.0001406536 0.0003306217 1.102103e-04
[1065,] 0.0001406536 0.0001406536 4.688452e-05
[1066,] 0.0001406536 0.0001406535 4.688452e-05
[1067,] 0.0005916553 0.0001740042 3.828193e-04
[1068,] 0.0001406536 0.0001406535 4.688452e-05
[1069,] 0.0001406536 0.0001406536 4.688452e-05
[1070,] 0.0001406536 0.0001406536 4.688452e-05
[1071,] 0.0001406536 0.0001406535 4.688452e-05
[1072,] 0.0001406536 0.0001406536 4.688452e-05
[1073,] 0.0003196824 0.0001406536 4.886524e-05
[1074,] 0.0006953115 0.0001680283 4.295812e-04
[1075,] 0.0001406536 0.0001406536 4.688452e-05
[1076,] 0.0001406536 0.0001406535 4.688451e-05
[1077,] 0.0001406536 0.0001406535 4.688452e-05
[1078,] 0.0008612986 0.0001780943 5.590207e-04
[1079,] 0.0001406536 0.0001406535 4.688451e-05
[1080,] 0.0001406536 0.0001406536 4.688452e-05
[1081,] 0.0001406536 0.0001406536 4.688452e-05
[1082,] 0.0001406536 0.0001406536 4.688452e-05
[1083,] 0.0001406536 0.0003368776 1.122960e-04
[1084,] 0.0008901763 0.0001572454 5.281964e-04
[1085,] 0.0001406536 0.0001464668 4.882334e-05
[1086,] 0.0001406536 0.0001406536 4.688453e-05
[1087,] 0.0001406536 0.0001406536 4.688452e-05
[1088,] 0.0001406536 0.0001406536 7.176394e-05
[1089,] 0.0001406536 0.0001406536 4.688452e-05
[1090,] 0.0001406536 0.0001406536 4.688452e-05
[1091,] 0.0001406536 0.0003770301 1.256832e-04
[1092,] 0.0001406536 0.0001406536 4.688452e-05
[1093,] 0.0001406536 0.0001406536 4.688452e-05
[1094,] 0.0001406536 0.0004176666 1.392295e-04
[1095,] 0.0001406536 0.0002303870 7.679488e-05
[1096,] 0.0035571064 0.0001406536 1.833713e-03
[1097,] 0.0001406536 0.0001492450 5.628926e-05
[1098,] 0.0001406536 0.0001406536 4.688452e-05
[1099,] 0.0023416277 0.0001624590 1.504858e-03
[1100,] 0.0001406536 0.0001406536 4.688453e-05
[1101,] 0.0026230191 0.0001769780 1.809125e-03
[1102,] 0.0001406536 0.0001406536 4.688452e-05
[1103,] 0.0001406536 0.0001406536 4.688453e-05
[1104,] 0.0001406536 0.0001406536 4.688452e-05
[1105,] 0.0016754195 0.0001689074 1.100760e-03
[1106,] 0.0001406536 0.0001406536 4.688453e-05
[1107,] 0.0001406536 0.0001406536 4.688452e-05
[1108,] 0.0001406536 0.0001406536 4.688452e-05
[1109,] 0.0001406536 0.0001406536 4.688452e-05
[1110,] 0.0023247461 0.0001648766 1.512224e-03
[1111,] 0.0001406536 0.0001406536 4.688453e-05
[1112,] 0.0001406536 0.0001406536 4.688452e-05
[1113,] 0.0001406536 0.0001406536 4.688452e-05
[1114,] 0.0001406536 0.0001406536 4.688452e-05
[1115,] 0.0081293205 0.0001406536 3.165238e-03
[1116,] 0.0001406536 0.0001406536 4.688453e-05
[1117,] 0.0001406536 0.0001406536 4.688452e-05
[1118,] 0.0001406536 0.0002069509 6.898486e-05
[1119,] 0.0017829890 0.0001406536 7.654998e-04
[1120,] 0.0027014009 0.0001576588 1.703635e-03
[1121,] 0.0001406536 0.0001406536 4.688452e-05
[1122,] 0.0001406536 0.0001406536 4.688452e-05
[1123,] 0.0019153748 0.0001406536 5.718293e-04
[1124,] 0.0001406536 0.0001406536 4.688452e-05
[1125,] 0.0001406536 0.0001406536 4.688452e-05
[1126,] 0.0001406536 0.0001406536 4.688452e-05
[1127,] 0.0001406536 0.0001406536 4.688452e-05
[1128,] 0.0001406536 0.0001406536 4.688452e-05
[1129,] 0.0001406536 0.0001406536 4.688453e-05
[1130,] 0.0001406536 0.0001406536 4.688452e-05
[1131,] 0.0001406536 0.0001660722 5.535939e-05
[1132,] 0.0001406536 0.0002812750 9.376244e-05
[1133,] 0.0001406536 0.0001637843 5.459671e-05
[1134,] 0.0001406536 0.0001406536 4.688452e-05
[1135,] 0.0015610551 0.0001661244 1.244857e-03
[1136,] 0.0001406536 0.0001972817 6.576154e-05
[1137,] 0.0001406536 0.0002044493 6.815078e-05
[1138,] 0.0001406536 0.0001406536 4.688452e-05
[1139,] 0.0021787785 0.0001597022 1.385068e-03
[1140,] 0.0001406536 0.0001406536 4.688452e-05
[1141,] 0.0001406536 0.0001406536 4.688452e-05
[1142,] 0.0001406536 0.0001406536 4.688452e-05
[1143,] 0.0027163608 0.0001648168 1.782252e-03
[1144,] 0.0001406536 0.0001406536 4.688452e-05
[1145,] 0.0001406536 0.0001406535 4.688452e-05
[1146,] 0.0017272063 0.0001736512 1.163022e-03
[1147,] 0.0001406536 0.0001406536 4.688452e-05
[1148,] 0.0001406536 0.0001406536 4.688453e-05
[1149,] 0.0001406536 0.0001406536 4.688452e-05
[1150,] 0.0001406536 0.0001406536 4.688452e-05
[1151,] 0.0017162668 0.0001470519 1.012394e-03
[1152,] 0.0010301608 0.0001767940 6.904856e-04
[1153,] 0.0001406536 0.0001406536 4.688452e-05
[1154,] 0.0001406536 0.0001406536 4.688452e-05
[1155,] 0.0001406536 0.0001406536 4.688452e-05
[1156,] 0.0019762158 0.0001758265 1.353540e-03
[1157,] 0.0001406536 0.0001406536 4.688452e-05
[1158,] 0.0010649829 0.0001625702 6.726961e-04
[1159,] 0.0001406536 0.0001406536 4.688452e-05
[1160,] 0.0016813149 0.0001668723 1.097111e-03
[1161,] 0.0018287123 0.0001689218 1.207805e-03
[1162,] 0.0001406536 0.0001406536 4.688452e-05
[1163,] 0.0001406536 0.0001406536 4.688452e-05
[1164,] 0.0017177292 0.0001695040 1.135308e-03
[1165,] 0.0001406536 0.0001406536 4.688452e-05
[1166,] 0.0019238351 0.0001695246 1.276437e-03
[1167,] 0.0001406536 0.0001874737 6.249038e-05
[1168,] 0.0001406536 0.0001406536 4.688452e-05
[1169,] 0.0001406536 0.0001406536 4.688452e-05
[1170,] 0.0001406536 0.0001738891 5.796345e-05
[1171,] 0.0061072601 0.0001406536 2.610322e-03
[1172,] 0.0001406536 0.0003698782 1.232913e-04
[1173,] 0.0001406536 0.0003169785 1.056580e-04
[1174,] 0.0001406536 0.0001406536 4.688452e-05
[1175,] 0.0001406536 0.0001406536 4.688452e-05
[1176,] 0.0001406536 0.0001406536 4.688452e-05
[1177,] 0.0001406536 0.0001406536 4.688452e-05
[1178,] 0.0038868540 0.0001406536 1.537225e-03
[1179,] 0.0001406536 0.0001406536 4.688452e-05
[1180,] 0.0001406536 0.0001406536 4.688452e-05
[1181,] 0.0001406536 0.0001406536 4.688452e-05
[1182,] 0.0001406536 0.0001406536 4.688452e-05
[1183,] 0.0038033198 0.0001406536 1.477976e-03
[1184,] 0.0028806533 0.0002236925 2.657014e-03
[1185,] 0.0001406536 0.0001406536 4.688452e-05
[1186,] 0.0001406536 0.0001406536 4.688452e-05
[1187,] 0.0001406536 0.0001406536 4.688452e-05
[1188,] 0.0001406536 0.0001510526 5.035081e-05
[1189,] 0.0009000843 0.0001406536 4.018537e-04
[1190,] 0.0001406536 0.0001406536 4.688453e-05
[1191,] 0.0001406536 0.0001406536 4.688452e-05
[1192,] 0.0001406536 0.0001406535 4.688452e-05
[1193,] 0.0001406536 0.0003202030 1.067336e-04
[1194,] 0.0001406536 0.0001406536 4.688452e-05
[1195,] 0.0001406536 0.0001406536 4.688452e-05
[1196,] 0.0001406536 0.0001406536 4.688452e-05
[1197,] 0.0001406536 0.0001406536 4.688452e-05
[1198,] 0.0001406536 0.0002907455 9.691452e-05
[1199,] 0.0001406536 0.0001420297 4.734306e-05
[1200,] 0.0001406536 0.0001406536 4.688452e-05
[1201,] 0.0001406536 0.0003181475 1.060488e-04
[1202,] 0.0001406536 0.0001406536 4.688452e-05
[1203,] 0.0001406536 0.0001406536 4.688452e-05
[1204,] 0.0001406536 0.0001406536 4.688452e-05
[1205,] 0.0001406536 0.0005310450 1.770137e-04
[1206,] 0.0001406536 0.0005345823 1.781928e-04
[1207,] 0.0001406536 0.0005326230 1.775397e-04
[1208,] 0.0001406536 0.0005591327 1.863759e-04
[1209,] 0.0001406536 0.0001406536 4.688452e-05
[1210,] 0.0001406536 0.0002592860 8.642801e-05
[1211,] 0.0001406536 0.0001406536 4.688452e-05
[1212,] 0.0001406536 0.0001406536 4.688452e-05
[1213,] 0.0001406536 0.0004002424 1.334130e-04
[1214,] 0.0001406536 0.0001406536 4.688453e-05
[1215,] 0.0001406536 0.0001866491 6.221632e-05
[1216,] 0.0001406536 0.0001406536 4.688453e-05
[1217,] 0.0001406536 0.0001440324 4.801057e-05
[1218,] 0.0001406536 0.0001659427 5.531398e-05
[1219,] 0.0001406536 0.0001579952 5.266483e-05
[1220,] 0.0001406536 0.0001438567 4.795253e-05
[1221,] 0.0001406536 0.0002428965 8.096550e-05
[1222,] 0.0001406536 0.0001966292 6.554299e-05
[1223,] 0.0001406536 0.0003248281 1.082756e-04
[1224,] 0.0001406536 0.0001406535 4.688451e-05
[1225,] 0.0001406536 0.0003573233 1.191071e-04
[1226,] 0.0001406536 0.0001406535 4.688451e-05
[1227,] 0.0001406536 0.0001406535 4.688451e-05
[1228,] 0.0001406536 0.0001406535 4.688451e-05
[1229,] 0.0001406536 0.0001406535 4.688451e-05
[1230,] 0.0001406536 0.0001488933 4.963045e-05
[1231,] 0.0001406536 0.0001869728 6.232408e-05
[1232,] 0.0001406536 0.0002775859 9.252818e-05
[1233,] 0.0001406536 0.0001406535 4.688452e-05
[1234,] 0.0001406536 0.0001406535 4.688452e-05
[1235,] 0.0001406536 0.0002171900 7.239667e-05
[1236,] 0.0001406536 0.0001406535 4.688451e-05
[1237,] 0.0001406536 0.0001406536 4.688452e-05
[1238,] 0.0001406536 0.0001406535 4.688452e-05
[1239,] 0.0001406536 0.0002159269 7.197553e-05
[1240,] 0.0001406536 0.0001406535 4.688452e-05
[1241,] 0.0001406536 0.0003125395 1.041791e-04
[1242,] 0.0001406536 0.0001406535 4.688451e-05
[1243,] 0.0001406536 0.0001774590 5.915333e-05
[1244,] 0.0001406536 0.0005135904 1.711966e-04
[1245,] 0.0001406536 0.0002616685 8.722241e-05
[1246,] 0.0001406536 0.0001406535 4.688451e-05
[1247,] 0.0001406536 0.0003145620 1.048536e-04
[1248,] 0.0001406536 0.0003002275 1.000754e-04
[1249,] 0.0001406536 0.0001406535 4.688452e-05
[1250,] 0.0001406536 0.0002747519 9.158368e-05
[1251,] 0.0001406536 0.0001406536 4.688452e-05
[1252,] 0.0001406536 0.0001718954 5.729834e-05
[1253,] 0.0001406536 0.0001406535 4.688452e-05
[1254,] 0.0001406536 0.0001859023 6.196730e-05
[1255,] 0.0001406536 0.0001406536 4.688452e-05
[1256,] 0.0001406536 0.0003765516 1.255168e-04
[1257,] 0.0001406536 0.0002845172 9.483877e-05
[1258,] 0.0001406536 0.0003488529 1.162840e-04
[1259,] 0.0001406536 0.0001406535 4.688451e-05
[1260,] 0.0001406536 0.0003228796 1.076262e-04
[1261,] 0.0001406536 0.0003246625 1.082205e-04
[1262,] 0.0001406536 0.0002971876 9.906226e-05
[1263,] 0.0001406536 0.0001406535 4.688451e-05
[1264,] 0.0001406536 0.0001406535 4.688451e-05
[1265,] 0.0001406536 0.0001482974 4.943222e-05
[1266,] 0.0001406536 0.0002069119 6.897037e-05
[1267,] 0.0001406536 0.0001588412 5.294734e-05
[1268,] 0.0001406536 0.0001406536 4.688452e-05
[1269,] 0.0001406536 0.0001406535 4.688451e-05
[1270,] 0.0001406536 0.0002807047 9.356817e-05
[1271,] 0.0001406536 0.0003334177 1.111388e-04
[1272,] 0.0001406536 0.0003558570 1.186185e-04
[1273,] 0.0001406536 0.0004180692 1.393557e-04
[1274,] 0.0001406536 0.0001406536 4.688452e-05
[1275,] 0.0001406536 0.0003197559 1.065852e-04
[1276,] 0.0001406536 0.0001406535 4.688452e-05
[1277,] 0.0001406536 0.0001406536 4.688452e-05
[1278,] 0.0001406536 0.0003400638 1.133540e-04
[1279,] 0.0001406536 0.0001406535 4.688451e-05
[1280,] 0.0001406536 0.0004174279 1.391419e-04
[1281,] 0.0001406536 0.0004093402 1.364460e-04
[1282,] 0.0001406536 0.0002239761 7.465863e-05
[1283,] 0.0001406536 0.0003822373 1.274117e-04
[1284,] 0.0001406536 0.0002892109 9.640328e-05
[1285,] 0.0001406536 0.0003651334 1.217105e-04
[1286,] 0.0001406536 0.0003742712 1.247565e-04
[1287,] 0.0001406536 0.0001406535 4.688451e-05
[1288,] 0.0001406536 0.0003025690 1.008561e-04
[1289,] 0.0001406536 0.0002925634 9.752061e-05
[1290,] 0.0001406536 0.0001406535 4.688451e-05
[1291,] 0.0001406536 0.0003474747 1.158244e-04
[1292,] 0.0001406536 0.0001521668 5.072158e-05
[1293,] 0.0001406536 0.0003268392 1.089458e-04
[1294,] 0.0001406536 0.0003540028 1.180004e-04
[1295,] 0.0001406536 0.0005298711 1.766223e-04
[1296,] 0.0001406536 0.0001406536 4.688452e-05
[1297,] 0.0001406536 0.0005026211 1.675393e-04
[1298,] 0.0001406536 0.0001406536 4.688452e-05
[1299,] 0.0001406536 0.0001406536 4.688452e-05
[1300,] 0.0001406536 0.0003482801 1.160928e-04
[1301,] 0.0001406536 0.0001406535 4.688451e-05
[1302,] 0.0001406536 0.0003588743 1.196243e-04
[1303,] 0.0001406536 0.0001406536 4.688452e-05
[1304,] 0.0001406536 0.0004652246 1.550739e-04
[1305,] 0.0001406536 0.0003704713 1.234901e-04
[1306,] 0.0001406536 0.0001406536 4.688452e-05
[1307,] 0.0001406536 0.0003305276 1.101753e-04
[1308,] 0.0001406536 0.0003290728 1.096904e-04
[1309,] 0.0001406536 0.0003240918 1.080300e-04
[1310,] 0.0001406536 0.0003158057 1.052680e-04
[1311,] 0.0001406536 0.0003115292 1.038425e-04
[1312,] 0.0001406536 0.0005847864 1.949274e-04
[1313,] 0.0001406536 0.0003109321 1.036433e-04
[1314,] 0.0001406536 0.0003496539 1.165508e-04
[1315,] 0.0001406536 0.0003423710 1.141233e-04
[1316,] 0.0001406536 0.0004578206 1.526053e-04
[1317,] 0.0001406536 0.0001406535 4.688452e-05
[1318,] 0.0001406536 0.0003589158 1.196377e-04
[1319,] 0.0001406536 0.0001406535 4.688451e-05
[1320,] 0.0001406536 0.0001406535 4.688451e-05
[1321,] 0.0001406536 0.0004000213 1.333400e-04
[1322,] 0.0001406536 0.0002685504 8.951659e-05
[1323,] 0.0001406536 0.0002122878 7.076212e-05
[1324,] 0.0001406536 0.0001406536 4.688452e-05
[1325,] 0.0001406536 0.0003195179 1.065050e-04
[1326,] 0.0001406536 0.0003302994 1.100994e-04
[1327,] 0.0001406536 0.0003065590 1.021858e-04
[1328,] 0.0001406536 0.0002954267 9.847509e-05
[1329,] 0.0001406536 0.0004954734 1.651567e-04
[1330,] 0.0020986403 0.0001406536 8.357267e-04
[1331,] 0.0001406536 0.0001406536 4.688452e-05
[1332,] 0.0001406536 0.0001406536 4.688452e-05
[1333,] 0.0001406536 0.0001406536 4.688452e-05
[1334,] 0.0001406536 0.0002952264 9.840814e-05
[1335,] 0.0001406536 0.0003195338 1.065109e-04
[1336,] 0.0001406536 0.0003331206 1.110398e-04
[1337,] 0.0001406536 0.0001406536 4.688452e-05
[1338,] 0.0001406536 0.0005863585 1.954520e-04
[1339,] 0.0001406536 0.0005411481 1.803818e-04
[1340,] 0.0001406536 0.0005538644 1.846203e-04
[1341,] 0.0001406536 0.0006198397 2.066119e-04
[1342,] 0.0001406536 0.0005714471 1.904813e-04
[1343,] 0.0001406536 0.0001406536 4.688452e-05
[1344,] 0.0001406536 0.0005475753 1.825239e-04
[1345,] 0.0001406536 0.0001406536 4.688452e-05
[1346,] 0.0001406536 0.0001406535 4.688452e-05
[1347,] 0.0001406536 0.0003647599 1.215860e-04
[1348,] 0.0001406536 0.0001406535 4.688451e-05
[1349,] 0.0001406536 0.0005232579 1.744183e-04
[1350,] 0.0001406536 0.0005599587 1.866518e-04
[1351,] 0.0001406536 0.0005752861 1.917610e-04
[1352,] 0.0001406536 0.0005556405 1.852124e-04
[1353,] 0.0001406536 0.0005788827 1.929596e-04
[1354,] 0.0001406536 0.0001406536 4.688452e-05
[1355,] 0.0001406536 0.0001586694 5.288956e-05
[1356,] 0.0001406536 0.0001406536 4.688452e-05
[1357,] 0.0001406536 0.0005164113 1.721361e-04
[1358,] 0.0001406536 0.0002917564 9.725167e-05
[1359,] 0.0001406536 0.0001662132 5.540417e-05
[1360,] 0.0001406536 0.0005738676 1.912880e-04
[1361,] 0.0001406536 0.0001406535 4.688452e-05
[1362,] 0.0001406536 0.0001456275 4.854232e-05
[1363,] 0.0001406536 0.0001406536 4.688453e-05
[1364,] 0.0001406536 0.0003242392 1.080791e-04
[1365,] 0.0001406536 0.0006168900 2.056287e-04
[1366,] 0.0001406536 0.0001406536 4.688452e-05
[1367,] 0.0001406536 0.0001406536 4.688452e-05
[1368,] 0.0001406536 0.0001406535 4.688452e-05
[1369,] 0.0001406536 0.0001649208 5.497344e-05
[1370,] 0.0001406536 0.0002432648 8.108724e-05
[1371,] 0.0001406536 0.0001406536 4.688452e-05
[1372,] 0.0001406536 0.0001406536 4.688452e-05
[1373,] 0.0001406536 0.0001406536 4.688452e-05
[1374,] 0.0001406536 0.0001406536 4.688452e-05
[1375,] 0.0001406536 0.0001406536 4.688452e-05
[1376,] 0.0001406536 0.0001406536 4.688452e-05
[1377,] 0.0001406536 0.0001406536 4.688452e-05
[1378,] 0.0001406536 0.0001406536 4.688452e-05
[1379,] 0.0001406536 0.0001406536 4.688452e-05
[1380,] 0.0001406536 0.0001591137 5.303720e-05
[1381,] 0.0001406536 0.0001406536 4.688452e-05
[1382,] 0.0001406536 0.0001406536 4.688452e-05
[1383,] 0.0001406536 0.0001633409 5.444615e-05
[1384,] 0.0001406536 0.0001406535 4.688451e-05
[1385,] 0.0001406536 0.0001406536 4.688452e-05
[1386,] 0.0001406536 0.0001538613 5.128655e-05
[1387,] 0.0001406536 0.0001406536 4.688452e-05
[1388,] 0.0001406536 0.0001406536 4.688452e-05
[1389,] 0.0001406536 0.0001406536 4.688452e-05
[1390,] 0.0001406536 0.0001406536 4.688452e-05
[1391,] 0.0001406536 0.0001423136 4.743756e-05
[1392,] 0.0001406536 0.0001406536 4.688452e-05
[1393,] 0.0001406536 0.0001406535 4.688452e-05
[1394,] 0.0001406536 0.0001463217 4.877337e-05
[1395,] 0.0001406536 0.0001406536 4.688452e-05
[1396,] 0.0001406536 0.0001406536 4.688452e-05
[1397,] 0.0001406536 0.0001406536 4.688452e-05
[1398,] 0.0001406536 0.0001406536 4.688452e-05
[1399,] 0.0001406536 0.0001406536 4.688452e-05
[1400,] 0.0001406536 0.0001406535 4.688451e-05
[1401,] 0.0001406536 0.0002187446 7.291309e-05
[1402,] 0.0001406536 0.0001406536 4.688452e-05
[1403,] 0.0001406536 0.0001406536 4.688452e-05
[1404,] 0.0001406536 0.0001406535 4.688451e-05
[1405,] 0.0001406536 0.0001406535 4.688451e-05
[1406,] 0.0001406536 0.0001489231 4.963974e-05
[1407,] 0.0001406536 0.0001406536 4.688452e-05
[1408,] 0.0001406536 0.0001406536 4.688452e-05
[1409,] 0.0001406536 0.0001406536 4.688452e-05
[1410,] 0.0001406536 0.0001406536 4.688452e-05
[1411,] 0.0001406536 0.0001406536 4.688452e-05
[1412,] 0.0001406536 0.0001406536 4.688452e-05
[1413,] 0.0001406536 0.0001406536 4.688452e-05
[1414,] 0.0001406536 0.0001406536 4.688452e-05
[1415,] 0.0001406536 0.0002714283 9.047410e-05
[1416,] 0.0001406536 0.0001406536 4.688452e-05
[1417,] 0.0001406536 0.0001406536 4.688452e-05
[1418,] 0.0001406536 0.0001406536 4.688452e-05
[1419,] 0.0001406536 0.0001406536 4.688452e-05
[1420,] 0.0001406536 0.0001406536 4.688452e-05
[1421,] 0.0001406536 0.0001406536 4.688452e-05
[1422,] 0.0001406536 0.0002104863 7.015953e-05
[1423,] 0.0001406536 0.0001406536 4.688452e-05
[1424,] 0.0001406536 0.0002767524 9.224830e-05
[1425,] 0.0001406536 0.0001406536 4.688452e-05
[1426,] 0.0001406536 0.0001406536 4.688452e-05
[1427,] 0.0001406536 0.0001962340 6.540882e-05
[1428,] 0.0001406536 0.0002286800 7.622370e-05
[1429,] 0.0001406536 0.0001406536 4.688452e-05
[1430,] 0.0001406536 0.0003529604 1.176500e-04
[1431,] 0.0001406536 0.0001406536 4.688452e-05
[1432,] 0.0001406536 0.0001409695 4.699009e-05
[1433,] 0.0001406536 0.0001406536 4.688452e-05
[1434,] 0.0001406536 0.0001406536 4.688452e-05
[1435,] 0.0001406536 0.0001406536 4.688452e-05
[1436,] 0.0001406536 0.0001406536 4.688452e-05
[1437,] 0.0001406536 0.0001406536 4.688452e-05
[1438,] 0.0001406536 0.0001406536 4.688452e-05
[1439,] 0.0001406536 0.0001406536 4.688452e-05
[1440,] 0.0001406536 0.0001406536 4.688452e-05
[1441,] 0.0001406536 0.0001406536 4.688452e-05
[1442,] 0.0001406536 0.0001406536 4.688452e-05
[1443,] 0.0001406536 0.0001406536 4.688452e-05
[1444,] 0.0001406536 0.0001406536 4.688452e-05
[1445,] 0.0001406536 0.0001406536 4.688452e-05
[1446,] 0.0001406536 0.0002130892 7.102709e-05
[1447,] 0.0001406536 0.0001406536 4.688452e-05
[1448,] 0.0001406536 0.0001406536 4.688452e-05
[1449,] 0.0001406536 0.0001406536 4.688452e-05
[1450,] 0.0001406536 0.0001406536 4.688452e-05
[1451,] 0.0001406536 0.0001406536 4.688452e-05
[1452,] 0.0001406536 0.0001406536 4.688453e-05
[1453,] 0.0001406536 0.0001406536 4.688452e-05
[1454,] 0.0001406536 0.0001406536 4.688452e-05
[1455,] 0.0001406536 0.0001732979 5.776505e-05
[1456,] 0.0001406536 0.0001918347 6.394287e-05
[1457,] 0.0001406536 0.0011953012 3.984164e-04
[1458,] 0.0001406536 0.0001544493 5.148293e-05
[1459,] 0.0001406536 0.0002322757 7.742357e-05
[1460,] 0.0001989217 0.0001406536 6.272771e-05
[1461,] 0.0001406536 0.0002071672 6.905323e-05
[1462,] 0.0001406536 0.0001406536 4.688452e-05
[1463,] 0.0001406536 0.0001971042 6.569942e-05
[1464,] 0.0001406536 0.0002507184 8.356976e-05
[1465,] 0.0001406536 0.0002861311 9.537473e-05
[1466,] 0.0001406536 0.0001633033 5.443419e-05
[1467,] 0.0001406536 0.0001406536 4.688452e-05
[1468,] 0.0001406536 0.0019342489 6.447176e-04
[1469,] 0.0001406536 0.0002104357 7.014290e-05
[1470,] 0.0001406536 0.0018060097 6.019736e-04
[1471,] 0.0001406536 0.0019815442 6.604802e-04
[1472,] 0.0001406536 0.0011472505 3.823976e-04
[1473,] 0.0001406536 0.0002308039 7.693197e-05
[1474,] 0.0001406536 0.0001406536 4.688452e-05
[1475,] 0.0001406536 0.0001406536 4.688452e-05
[1476,] 0.0001406536 0.0001406536 4.688452e-05
[1477,] 0.0001406536 0.0001406536 4.688452e-05
[1478,] 0.0001406536 0.0021731583 7.243526e-04
[1479,] 0.0001406536 0.0016082751 5.360692e-04
[1480,] 0.0001406536 0.0001406536 4.688452e-05
[1481,] 0.0001406536 0.0017093928 5.697724e-04
[1482,] 0.0001406536 0.0001406536 4.688452e-05
[1483,] 0.0001406536 0.0002659202 8.863815e-05
[1484,] 0.0001406536 0.0003944871 1.314922e-04
[1485,] 0.0001406536 0.0001406536 4.688452e-05
[1486,] 0.0001406536 0.0001406536 4.688452e-05
[1487,] 0.0014469022 0.0001406536 6.816888e-04
[1488,] 0.0001406536 0.0002336821 7.789155e-05
[1489,] 0.0001406536 0.0001406536 4.688452e-05
[1490,] 0.0001406536 0.0001406536 4.688452e-05
[1491,] 0.0001406536 0.0002488143 8.293667e-05
[1492,] 0.0001406536 0.0002210067 7.366655e-05
[1493,] 0.0001406536 0.0001807749 6.025675e-05
[1494,] 0.0001406536 0.0003889400 1.296434e-04
[1495,] 0.0001406536 0.0001406536 4.688452e-05
[1496,] 0.0001406536 0.0001406536 4.688452e-05
[1497,] 0.0001406536 0.0002246102 7.486786e-05
[1498,] 0.0001406536 0.0002996654 9.988588e-05
[1499,] 0.0001406536 0.0001406536 4.688452e-05
[1500,] 0.0001406536 0.0001435093 4.783630e-05
[1501,] 0.0001406536 0.0001406535 4.688452e-05
[1502,] 0.0001406536 0.0001406535 4.688452e-05
[1503,] 0.0001406536 0.0002175731 7.252229e-05
[1504,] 0.0001406536 0.0001406536 4.688452e-05
[1505,] 0.0001406536 0.0002150134 7.166908e-05
[1506,] 0.0001406536 0.0001406536 4.688452e-05
[1507,] 0.0001406536 0.0001406536 4.688452e-05
[1508,] 0.0001406536 0.0001406535 4.688452e-05
[1509,] 0.0001406536 0.0001406536 4.688452e-05
[1510,] 0.0001406536 0.0001406535 4.688451e-05
[1511,] 0.0001406536 0.0002234454 7.447993e-05
[1512,] 0.0001406536 0.0001406536 4.688452e-05
[1513,] 0.0001406536 0.0002224061 7.413331e-05
[1514,] 0.0001406536 0.0003236517 1.078813e-04
[1515,] 0.0001406536 0.0002060522 6.868220e-05
[1516,] 0.0001406536 0.0001406536 4.688452e-05
[1517,] 0.0001406536 0.0001406536 4.688452e-05
[1518,] 0.0001406536 0.0002440527 8.135012e-05
[1519,] 0.0001406536 0.0001406535 4.688452e-05
[1520,] 0.0001406536 0.0002770694 9.235400e-05
[1521,] 0.0001406536 0.0002695057 8.983309e-05
[1522,] 0.0001406536 0.0001406535 4.688452e-05
[1523,] 0.0001406536 0.0001406536 4.688452e-05
[1524,] 0.0001406536 0.0001406536 4.688452e-05
[1525,] 0.0001406536 0.0001406536 4.688452e-05
[1526,] 0.0001406536 0.0002377042 7.923321e-05
[1527,] 0.0001406536 0.0001406536 4.688452e-05
[1528,] 0.0001406536 0.0003386761 1.128888e-04
[1529,] 0.0001406536 0.0001406535 4.688452e-05
[1530,] 0.0001406536 0.0001406535 4.688452e-05
[1531,] 0.0001406536 0.0001406535 4.688452e-05
[1532,] 0.0001406536 0.0001406536 4.688452e-05
[1533,] 0.0001406536 0.0001406536 4.688452e-05
[1534,] 0.0001406536 0.0001412154 4.707085e-05
[1535,] 0.0001406536 0.0001601688 5.338848e-05
[1536,] 0.0001406536 0.0001406535 4.688451e-05
[1537,] 0.0001406536 0.0002246036 7.486578e-05
[1538,] 0.0001406536 0.0002821212 9.403831e-05
[1539,] 0.0001406536 0.0002370148 7.900276e-05
[1540,] 0.0001406536 0.0001406536 4.688452e-05
[1541,] 0.0001406536 0.0002656978 8.856334e-05
[1542,] 0.0001406536 0.0001406536 4.688452e-05
[1543,] 0.0001406536 0.0001406536 4.688452e-05
[1544,] 0.0001406536 0.0001406535 4.688452e-05
[1545,] 0.0001406536 0.0001406536 4.688452e-05
[1546,] 0.0001406536 0.0001406535 4.688452e-05
[1547,] 0.0001406536 0.0002663026 8.876555e-05
[1548,] 0.0001406536 0.0003176524 1.058817e-04
[1549,] 0.0001406536 0.0001666276 5.554227e-05
[1550,] 0.0001406536 0.0002346950 7.822953e-05
[1551,] 0.0001406536 0.0003853515 1.284476e-04
[1552,] 0.0001406536 0.0001406536 4.688452e-05
[1553,] 0.0001406536 0.0001406536 4.688452e-05
[1554,] 0.0001406536 0.0001406535 4.688452e-05
[1555,] 0.0001406536 0.0001406535 4.688452e-05
[1556,] 0.0001406536 0.0001406535 4.688452e-05
[1557,] 0.0001406536 0.0001406536 4.688452e-05
[1558,] 0.0001406536 0.0002213892 7.379515e-05
[1559,] 0.0001406536 0.0001406536 4.688452e-05
[1560,] 0.0001406536 0.0001624337 5.414343e-05
[1561,] 0.0001406536 0.0001464961 4.883204e-05
[1562,] 0.0001406536 0.0001406535 4.688451e-05
[1563,] 0.0001406536 0.0001925520 6.418363e-05
[1564,] 0.0001406536 0.0001406536 4.688452e-05
[1565,] 0.0001406536 0.0001406536 4.688452e-05
[1566,] 0.0001406536 0.0001462725 4.875728e-05
[1567,] 0.0001406536 0.0002367952 7.893003e-05
[1568,] 0.0001406536 0.0001494107 4.980337e-05
[1569,] 0.0001406536 0.0001406536 4.688452e-05
[1570,] 0.0001406536 0.0001406536 4.688452e-05
[1571,] 0.0001406536 0.0001406536 4.688452e-05
[1572,] 0.0001406536 0.0003252686 1.084203e-04
[1573,] 0.0001406536 0.0001859710 6.199016e-05
[1574,] 0.0001406536 0.0003366319 1.122079e-04
[1575,] 0.0001406536 0.0001406536 4.688452e-05
[1576,] 0.0001406536 0.0001406536 4.688452e-05
[1577,] 0.0001406536 0.0001830425 6.101318e-05
[1578,] 0.0001406536 0.0001406536 4.688452e-05
[1579,] 0.0001406536 0.0001406536 4.688452e-05
[1580,] 0.0001406536 0.0001406536 4.688452e-05
[1581,] 0.0001406536 0.0001900354 6.334361e-05
[1582,] 0.0001406536 0.0001406536 4.688452e-05
[1583,] 0.0001406536 0.0002397277 7.990719e-05
[1584,] 0.0001406536 0.0001431170 4.770561e-05
[1585,] 0.0001406536 0.0001406536 4.688452e-05
[1586,] 0.0001406536 0.0002119985 7.066431e-05
[1587,] 0.0022471829 0.0001406536 1.001530e-03
[1588,] 0.0001406536 0.0001406536 4.688452e-05
[1589,] 0.0001406536 0.0001475326 4.917591e-05
[1590,] 0.0001406536 0.0001406536 4.688452e-05
[1591,] 0.0001406536 0.0001418616 4.728766e-05
[1592,] 0.0005313567 0.0001406536 1.516366e-04
[1593,] 0.0005099030 0.0001406536 1.498376e-04
[1594,] 0.0001406536 0.0001406536 4.688452e-05
[1595,] 0.0001406536 0.0001406536 4.688453e-05
[1596,] 0.0001406536 0.0001406536 4.688452e-05
[1597,] 0.0001406536 0.0001406536 4.688452e-05
[1598,] 0.0001406536 0.0001483315 4.944211e-05
[1599,] 0.0001406536 0.0001666346 5.554373e-05
[1600,] 0.0001406536 0.0001406536 4.688452e-05
[1601,] 0.0001406536 0.0001406536 4.688452e-05
[1602,] 0.0001406536 0.0001500401 5.001333e-05
[1603,] 0.0001406536 0.0002104989 7.016736e-05
[1604,] 0.0001406536 0.0001406536 4.688453e-05
[1605,] 0.0001406536 0.0001429673 4.765482e-05
[1606,] 0.0001406536 0.0001578897 5.262802e-05
[1607,] 0.0001406536 0.0001406536 4.688452e-05
[1608,] 0.0001406536 0.0001406536 4.688452e-05
[1609,] 0.0001406536 0.0003168758 1.056192e-04
[1610,] 0.0001406536 0.0001474236 4.914163e-05
[1611,] 0.0001406536 0.0001753907 5.846415e-05
[1612,] 0.0001406536 0.0001406536 4.688452e-05
[1613,] 0.0001406536 0.0001406536 4.688452e-05
[1614,] 0.0001406536 0.0001424413 4.747905e-05
[1615,] 0.0001406536 0.0001406535 4.688452e-05
[1616,] 0.0001406536 0.0001653078 5.510077e-05
[1617,] 0.0001406536 0.0001577112 5.256999e-05
[1618,] 0.0001406536 0.0001406535 4.688452e-05
[1619,] 0.0001406536 0.0001406536 4.688452e-05
[1620,] 0.0001406536 0.0001543790 5.145866e-05
[1621,] 0.0001406536 0.0001424595 4.748557e-05
[1622,] 0.0001406536 0.0001406535 4.688451e-05
[1623,] 0.0001406536 0.0001406536 4.688452e-05
[1624,] 0.0001406536 0.0001406536 4.688452e-05
[1625,] 0.0001406536 0.0001406536 4.688452e-05
[1626,] 0.0001406536 0.0001406536 4.688452e-05
[1627,] 0.0001406536 0.0001427416 4.758025e-05
[1628,] 0.0001406536 0.0001465159 4.883918e-05
[1629,] 0.0001406536 0.0001565198 5.217156e-05
[1630,] 0.0001406536 0.0001677800 5.592561e-05
[1631,] 0.0001406536 0.0001406536 4.688452e-05
[1632,] 0.0001406536 0.0001406535 4.688452e-05
[1633,] 0.0001406536 0.0001406536 4.688452e-05
[1634,] 0.0001406536 0.0001406536 4.688452e-05
[1635,] 0.0001406536 0.0001406536 4.688452e-05
[1636,] 0.0001406536 0.0001494435 4.981444e-05
[1637,] 0.0001406536 0.0001406536 4.688452e-05
[1638,] 0.0001406536 0.0002863759 9.545524e-05
[1639,] 0.0001406536 0.0002351307 7.837426e-05
[1640,] 0.0001406536 0.0001406536 4.688452e-05
[1641,] 0.0001406536 0.0001406536 4.688452e-05
[1642,] 0.0001406536 0.0002515970 8.386317e-05
[1643,] 0.0001406536 0.0002847092 9.489946e-05
[1644,] 0.0001406536 0.0002541282 8.470687e-05
[1645,] 0.0001406536 0.0002515800 8.385752e-05
[1646,] 0.0001406536 0.0002924137 9.746755e-05
[1647,] 0.0001406536 0.0002606302 8.687416e-05
[1648,] 0.0001406536 0.0002817348 9.390816e-05
[1649,] 0.0001406536 0.0002637086 8.790020e-05
[1650,] 0.0001406536 0.0002676025 8.919820e-05
[1651,] 0.0001406536 0.0002788279 9.293918e-05
[1652,] 0.0001406536 0.0002898456 9.661160e-05
[1653,] 0.0001406536 0.0002973873 9.912531e-05
[1654,] 0.0001406536 0.0002811360 9.370849e-05
[1655,] 0.0001406536 0.0002478089 8.260055e-05
[1656,] 0.0001406536 0.0002428337 8.094220e-05
[1657,] 0.0001406536 0.0001406536 4.688452e-05
[1658,] 0.0001406536 0.0001665459 5.551325e-05
[1659,] 0.0001406536 0.0002648452 8.827906e-05
[1660,] 0.0001406536 0.0002712303 9.040740e-05
[1661,] 0.0001406536 0.0001406536 4.688452e-05
[1662,] 0.0001406536 0.0002859749 9.532156e-05
[1663,] 0.0001406536 0.0002634839 8.782534e-05
[1664,] 0.0001406536 0.0002647351 8.824240e-05
[1665,] 0.0001406536 0.0002749943 9.166200e-05
[1666,] 0.0001406536 0.0003006333 1.002073e-04
[1667,] 0.0001406536 0.0002608329 8.694130e-05
[1668,] 0.0001406536 0.0001406536 4.688452e-05
[1669,] 0.0001406536 0.0002684963 8.949548e-05
[1670,] 0.0001406536 0.0003956757 1.318870e-04
[1671,] 0.0001406536 0.0003200196 1.066696e-04
[1672,] 0.0001406536 0.0002748351 9.160839e-05
[1673,] 0.0001406536 0.0002846275 9.487233e-05
[1674,] 0.0001406536 0.0002833256 9.443872e-05
[1675,] 0.0001406536 0.0001406536 4.688452e-05
[1676,] 0.0001406536 0.0001406536 4.688452e-05
[1677,] 0.0001406536 0.0001406536 4.688452e-05
[1678,] 0.0001406536 0.0001538473 5.128291e-05
[1679,] 0.0001406536 0.0001406536 4.688452e-05
[1680,] 0.0001406536 0.0002953734 9.845381e-05
[1681,] 0.0001406536 0.0001406536 4.688452e-05
[1682,] 0.0001406536 0.0002438807 8.129075e-05
[1683,] 0.0001406536 0.0001517068 5.056948e-05
[1684,] 0.0001406536 0.0003701023 1.233628e-04
[1685,] 0.0001406536 0.0001406536 4.688452e-05
[1686,] 0.0001406536 0.0001406536 4.688452e-05
[1687,] 0.0001406536 0.0001406536 4.688452e-05
[1688,] 0.0001406536 0.0002138196 7.127006e-05
[1689,] 0.0001406536 0.0002798790 9.328835e-05
[1690,] 0.0001406536 0.0001406536 4.688453e-05
[1691,] 0.0001406536 0.0001406536 4.688453e-05
[1692,] 0.0001406536 0.0002653923 8.846474e-05
[1693,] 0.0001406536 0.0002669142 8.896716e-05
[1694,] 0.0001406536 0.0001406535 4.688452e-05
[1695,] 0.0001406536 0.0001406536 4.688452e-05
[1696,] 0.0001406536 0.0002869841 9.566217e-05
[1697,] 0.0001406536 0.0003223047 1.074292e-04
[1698,] 0.0001406536 0.0002721486 9.071172e-05
[1699,] 0.0001406536 0.0001406536 4.688453e-05
[1700,] 0.0001406536 0.0001406536 4.688453e-05
[1701,] 0.0001406536 0.0001406536 4.688452e-05
[1702,] 0.0001406536 0.0001406536 4.688452e-05
[1703,] 0.0001406536 0.0001406536 4.688452e-05
[1704,] 0.0001406536 0.0001406536 4.688452e-05
[1705,] 0.0001406536 0.0001406536 4.688452e-05
[1706,] 0.0001406536 0.0002927827 9.758945e-05
[1707,] 0.0001406536 0.0001406536 4.688452e-05
[1708,] 0.0001406536 0.0001406536 4.688452e-05
[1709,] 0.0001406536 0.0001406536 4.688452e-05
[1710,] 0.0001406536 0.0001406536 4.688452e-05
[1711,] 0.0001406536 0.0002879922 9.599271e-05
[1712,] 0.0001406536 0.0001406536 4.688452e-05
[1713,] 0.0001406536 0.0002956564 9.854743e-05
[1714,] 0.0001406536 0.0001406536 4.688452e-05
[1715,] 0.0001406536 0.0001406535 4.688452e-05
[1716,] 0.0001406536 0.0001406536 4.688453e-05
[1717,] 0.0001406536 0.0002980398 9.934172e-05
[1718,] 0.0001406536 0.0001406536 4.688452e-05
[1719,] 0.0001406536 0.0001406535 4.688452e-05
[1720,] 0.0001406536 0.0001406536 4.688452e-05
[1721,] 0.0001406536 0.0001406536 4.688452e-05
[1722,] 0.0001406536 0.0001406536 4.688452e-05
[1723,] 0.0001406536 0.0001406536 4.688452e-05
[1724,] 0.0001406536 0.0001406536 4.688452e-05
[1725,] 0.0001406536 0.0001406536 4.688452e-05
[1726,] 0.0001406536 0.0001406536 4.688452e-05
[1727,] 0.0001406536 0.0001406536 4.688452e-05
[1728,] 0.0001406536 0.0001406536 4.688452e-05
[1729,] 0.0001406536 0.0001406536 4.688452e-05
[1730,] 0.0001406536 0.0001406536 4.688452e-05
[1731,] 0.0001406536 0.0003047806 1.015887e-04
[1732,] 0.0001406536 0.0001406536 4.688452e-05
[1733,] 0.0001406536 0.0001406535 4.688452e-05
[1734,] 0.0001406536 0.0001785385 5.951064e-05
[1735,] 0.0001406536 0.0002859278 9.531064e-05
[1736,] 0.0001406536 0.0001406535 4.688452e-05
[1737,] 0.0001406536 0.0001406536 4.688452e-05
[1738,] 0.0001406536 0.0001406536 4.688452e-05
[1739,] 0.0001406536 0.0001406536 4.688452e-05
[1740,] 0.0001406536 0.0001406535 4.688452e-05
[1741,] 0.0001406536 0.0001443950 4.813148e-05
[1742,] 0.0001406536 0.0001406535 4.688452e-05
[1743,] 0.0001406536 0.0001406536 4.688452e-05
[1744,] 0.0001406536 0.0001406536 4.688452e-05
[1745,] 0.0001406536 0.0001406536 4.688452e-05
[1746,] 0.0001406536 0.0001406536 4.688452e-05
[1747,] 0.0001406536 0.0001406535 4.688452e-05
[1748,] 0.0001406536 0.0001524225 5.080596e-05
[1749,] 0.0001406536 0.0001406536 4.688452e-05
[1750,] 0.0001406536 0.0001406536 4.688452e-05
[1751,] 0.0001406536 0.0002277581 7.591631e-05
[1752,] 0.0001406536 0.0001406536 4.688452e-05
[1753,] 0.0001406536 0.0001406536 4.688452e-05
[1754,] 0.0001406536 0.0001406536 4.688452e-05
[1755,] 0.0001406536 0.0001406536 4.688452e-05
[1756,] 0.0001406536 0.0001406536 4.688452e-05
[1757,] 0.0001406536 0.0001406536 4.688452e-05
[1758,] 0.0001406536 0.0002295556 7.651538e-05
[1759,] 0.0001406536 0.0001406535 4.688452e-05
[1760,] 0.0001406536 0.0001406536 4.688452e-05
[1761,] 0.0001406536 0.0001406536 4.688452e-05
[1762,] 0.0001406536 0.0001406536 4.688452e-05
[1763,] 0.0001406536 0.0001406536 4.688452e-05
[1764,] 0.0001406536 0.0001406536 4.688452e-05
[1765,] 0.0001406536 0.0001406536 4.688452e-05
[1766,] 0.0001406536 0.0001406536 4.688452e-05
[1767,] 0.0001406536 0.0001406535 4.688452e-05
[1768,] 0.0001406536 0.0001535766 5.119060e-05
[1769,] 0.0001406536 0.0002324292 7.747325e-05
[1770,] 0.0001406536 0.0001406536 4.688452e-05
[1771,] 0.0001406536 0.0001406536 4.688452e-05
[1772,] 0.0001406536 0.0001406536 4.688452e-05
[1773,] 0.0001406536 0.0001406536 4.688452e-05
[1774,] 0.0001406536 0.0001406535 4.688452e-05
[1775,] 0.0001406536 0.0001406536 4.688452e-05
[1776,] 0.0001406536 0.0001509799 5.032513e-05
[1777,] 0.0001406536 0.0001406536 4.688452e-05
[1778,] 0.0001406536 0.0001406536 4.688452e-05
[1779,] 0.0001406536 0.0001406536 4.688452e-05
[1780,] 0.0001406536 0.0001406535 4.688452e-05
[1781,] 0.0001406536 0.0001406536 4.688452e-05
[1782,] 0.0001406536 0.0001406535 4.688452e-05
[1783,] 0.0001406536 0.0001406536 4.688452e-05
[1784,] 0.0001406536 0.0002307287 7.690656e-05
[1785,] 0.0001406536 0.0001406536 4.688452e-05
[1786,] 0.0001406536 0.0001406536 4.688452e-05
[1787,] 0.0001406536 0.0001406535 4.688452e-05
[1788,] 0.0001406536 0.0002402908 8.009379e-05
[1789,] 0.0001406536 0.0001406535 4.688452e-05
[1790,] 0.0001406536 0.0001406536 4.688452e-05
[1791,] 0.0001406536 0.0001533030 5.109943e-05
[1792,] 0.0001406536 0.0001406536 4.688452e-05
[1793,] 0.0001406536 0.0001406536 4.688452e-05
[1794,] 0.0001406536 0.0001406535 4.688452e-05
[1795,] 0.0001406536 0.0001406535 4.688452e-05
[1796,] 0.0001406536 0.0001406536 4.688452e-05
[1797,] 0.0001406536 0.0001406536 4.688452e-05
[1798,] 0.0001406536 0.0001406536 4.688452e-05
[1799,] 0.0001406536 0.0001406536 4.688452e-05
[1800,] 0.0001406536 0.0001406536 4.688452e-05
[1801,] 0.0001406536 0.0001406536 4.688452e-05
[1802,] 0.0001406536 0.0001406536 4.688452e-05
[1803,] 0.0001406536 0.0001406536 4.688452e-05
[1804,] 0.0001406536 0.0001406536 4.688452e-05
[1805,] 0.0001406536 0.0001406535 4.688452e-05
[1806,] 0.0001406536 0.0001406536 4.688452e-05
[1807,] 0.0001406536 0.0001406536 4.688453e-05
[1808,] 0.0001406536 0.0001406535 4.688452e-05
[1809,] 0.0001406536 0.0001406536 4.688452e-05
[1810,] 0.0001406536 0.0003289625 1.096499e-04
[1811,] 0.0001406536 0.0001406536 4.688452e-05
[1812,] 0.0001406536 0.0001870883 6.236084e-05
[1813,] 0.0001406536 0.0002245495 7.484704e-05
[1814,] 0.0001406536 0.0001406536 4.688452e-05
[1815,] 0.0001406536 0.0001406536 4.688452e-05
[1816,] 0.0001406536 0.0001406535 4.688452e-05
[1817,] 0.0001406536 0.0002648628 8.828396e-05
[1818,] 0.0001406536 0.0001406536 4.688452e-05
[1819,] 0.0001406536 0.0001406536 4.688452e-05
[1820,] 0.0001406536 0.0001473305 4.910892e-05
[1821,] 0.0001406536 0.0001406536 4.688452e-05
[1822,] 0.0001406536 0.0001406536 4.688452e-05
[1823,] 0.0001406536 0.0002547704 8.492028e-05
[1824,] 0.0001406536 0.0001406536 4.688452e-05
[1825,] 0.0001406536 0.0001406536 4.688453e-05
[1826,] 0.0001406536 0.0001546952 5.156547e-05
[1827,] 0.0001406536 0.0001406536 4.688453e-05
[1828,] 0.0001406536 0.0002491023 8.303553e-05
[1829,] 0.0001406536 0.0001426344 4.754371e-05
[1830,] 0.0001406536 0.0001550426 5.167904e-05
[1831,] 0.0001406536 0.0001406536 4.688452e-05
[1832,] 0.0001406536 0.0001406536 4.688452e-05
[1833,] 0.0001406536 0.0001406536 4.688452e-05
[1834,] 0.0001406536 0.0001406536 4.688452e-05
[1835,] 0.0001406536 0.0001406536 4.688452e-05
[1836,] 0.0001406536 0.0001406536 4.688452e-05
[1837,] 0.0001406536 0.0001406536 4.688452e-05
[1838,] 0.0001406536 0.0001406536 4.688452e-05
[1839,] 0.0001406536 0.0001406536 4.688452e-05
[1840,] 0.0001406536 0.0001406536 4.688452e-05
[1841,] 0.0001406536 0.0001406536 4.688452e-05
[1842,] 0.0001406536 0.0001406536 4.688452e-05
[1843,] 0.0001406536 0.0001415887 4.719469e-05
[1844,] 0.0001406536 0.0001521265 5.070694e-05
[1845,] 0.0001406536 0.0001406536 4.688452e-05
[1846,] 0.0001406536 0.0002258265 7.527199e-05
[1847,] 0.0001406536 0.0002276263 7.587182e-05
[1848,] 0.0001406536 0.0001406536 4.688452e-05
[1849,] 0.0001406536 0.0001549125 5.163560e-05
[1850,] 0.0001406536 0.0002119949 7.066186e-05
[1851,] 0.0001406536 0.0002243198 7.476977e-05
[1852,] 0.0001406536 0.0001406536 4.688452e-05
[1853,] 0.0001406536 0.0002223761 7.412191e-05
[1854,] 0.0001406536 0.0001406536 4.688452e-05
[1855,] 0.0001406536 0.0001515316 5.050878e-05
[1856,] 0.0001406536 0.0001406536 4.688452e-05
[1857,] 0.0001406536 0.0001471465 4.904726e-05
[1858,] 0.0001406536 0.0001463785 4.879239e-05
[1859,] 0.0001406536 0.0001495750 4.985664e-05
[1860,] 0.0001406536 0.0001406536 4.688452e-05
[1861,] 0.0001406536 0.0001406536 4.688452e-05
[1862,] 0.0001406536 0.0001406536 4.688452e-05
[1863,] 0.0001406536 0.0001406536 4.688452e-05
[1864,] 0.0001406536 0.0001519345 5.064309e-05
[1865,] 0.0001406536 0.0001406536 4.688452e-05
[1866,] 0.0001406536 0.0001406536 4.688452e-05
[1867,] 0.0001406536 0.0001406536 4.688452e-05
[1868,] 0.0001406536 0.0001406536 4.688452e-05
[1869,] 0.0001406536 0.0001406536 4.688452e-05
[1870,] 0.0001406536 0.0001406536 4.688452e-05
[1871,] 0.0001406536 0.0001406536 4.688452e-05
[1872,] 0.0001406536 0.0001519770 5.065731e-05
[1873,] 0.0001406536 0.0001406536 4.688452e-05
[1874,] 0.0001406536 0.0001406536 4.688453e-05
[1875,] 0.0001406536 0.0001406536 4.688452e-05
[1876,] 0.0001406536 0.0001496486 4.988112e-05
[1877,] 0.0001406536 0.0001406536 4.688452e-05
[1878,] 0.0001406536 0.0001406536 4.688453e-05
[1879,] 0.0001406536 0.0001483755 4.945675e-05
[1880,] 0.0001406536 0.0001406536 4.688452e-05
[1881,] 0.0001406536 0.0001520613 5.068533e-05
[1882,] 0.0001406536 0.0001406536 4.688452e-05
[1883,] 0.0001406536 0.0001406536 4.688453e-05
[1884,] 0.0001406536 0.0001406536 4.688453e-05
[1885,] 0.0001406536 0.0001406536 4.688452e-05
[1886,] 0.0001406536 0.0001406536 4.688452e-05
[1887,] 0.0001406536 0.0001406536 4.688452e-05
[1888,] 0.0001406536 0.0001406536 4.688453e-05
[1889,] 0.0001406536 0.0001406536 4.688452e-05
[1890,] 0.0001406536 0.0001648971 5.496352e-05
[1891,] 0.0001406536 0.0001550901 5.169479e-05
[1892,] 0.0001406536 0.0003166575 1.055540e-04
[1893,] 0.0001406536 0.0001406536 4.688452e-05
[1894,] 0.0001406536 0.0001406536 4.688453e-05
[1895,] 0.0001406536 0.0002277675 7.591895e-05
[1896,] 0.0001406536 0.0001406536 4.688452e-05
[1897,] 0.0001406536 0.0001406536 4.688453e-05
[1898,] 0.0001406536 0.0001457009 4.856733e-05
[1899,] 0.0001406536 0.0001406536 4.688452e-05
[1900,] 0.0001406536 0.0001406536 4.688452e-05
[1901,] 0.0001406536 0.0001406536 4.688452e-05
[1902,] 0.0001406536 0.0001406536 4.688452e-05
[1903,] 0.0001406536 0.0001406536 4.688452e-05
[1904,] 0.0001406536 0.0001406536 4.688452e-05
[1905,] 0.0001406536 0.0001406536 4.688452e-05
[1906,] 0.0001406536 0.0001453704 4.845655e-05
[1907,] 0.0001406536 0.0001406536 4.688452e-05
[1908,] 0.0001406536 0.0001406536 4.688452e-05
[1909,] 0.0001406536 0.0001713830 5.712546e-05
[1910,] 0.0001406536 0.0001406536 4.688452e-05
[1911,] 0.0001406536 0.0002232017 7.439716e-05
[1912,] 0.0001406536 0.0001406536 4.688452e-05
[1913,] 0.0001406536 0.0001406536 4.688452e-05
[1914,] 0.0001406536 0.0001406536 4.688453e-05
[1915,] 0.0001406536 0.0001406536 4.688452e-05
[1916,] 0.0001406536 0.0001406536 4.688452e-05
[1917,] 0.0001406536 0.0002236424 7.454410e-05
[1918,] 0.0001406536 0.0001406536 4.688452e-05
[1919,] 0.0001406536 0.0001406536 4.688452e-05
[1920,] 0.0001406536 0.0001406536 4.688452e-05
[1921,] 0.0001406536 0.0001406536 4.688452e-05
[1922,] 0.0001406536 0.0001406536 4.688452e-05
[1923,] 0.0001406536 0.0001406536 4.688452e-05
[1924,] 0.0001406536 0.0001406536 4.688452e-05
[1925,] 0.0001406536 0.0001406536 4.688453e-05
[1926,] 0.0001406536 0.0001406536 4.688452e-05
[1927,] 0.0001406536 0.0001406536 4.688452e-05
[1928,] 0.0001406536 0.0001406536 4.688452e-05
[1929,] 0.0001406536 0.0001406536 4.688452e-05
[1930,] 0.0001406536 0.0001811892 6.039422e-05
[1931,] 0.0001406536 0.0001836938 6.122850e-05
[1932,] 0.0001406536 0.0001406536 4.688453e-05
[1933,] 0.0001406536 0.0001406536 4.688452e-05
[1934,] 0.0001406536 0.0001406536 4.688453e-05
[1935,] 0.0001406536 0.0001406536 4.688452e-05
[1936,] 0.0001406536 0.0001406536 4.688452e-05
[1937,] 0.0001406536 0.0001406536 4.688453e-05
[1938,] 0.0001406536 0.0002511951 8.372792e-05
[1939,] 0.0001406536 0.0001406536 4.688452e-05
[1940,] 0.0001406536 0.0001406536 4.688453e-05
[1941,] 0.0001406536 0.0001406536 4.688453e-05
[1942,] 0.0001406536 0.0002284502 7.614653e-05
[1943,] 0.0001406536 0.0001406536 4.688452e-05
[1944,] 0.0001406536 0.0001406536 4.688452e-05
[1945,] 0.0001406536 0.0001406536 4.688453e-05
[1946,] 0.0001406536 0.0001406536 4.688452e-05
[1947,] 0.0001406536 0.0001498815 4.995881e-05
[1948,] 0.0001406536 0.0001406536 4.688452e-05
[1949,] 0.0001406536 0.0002219532 7.398106e-05
[1950,] 0.0001406536 0.0001406536 4.688453e-05
[1951,] 0.0001406536 0.0001406536 4.688453e-05
[1952,] 0.0001406536 0.0001406536 4.688452e-05
[1953,] 0.0001406536 0.0001406536 4.688452e-05
[1954,] 0.0001406536 0.0001406536 4.688452e-05
[1955,] 0.0001406536 0.0001406536 4.688453e-05
[1956,] 0.0001406536 0.0001406536 4.688452e-05
[1957,] 0.0001406536 0.0001469329 4.897602e-05
[1958,] 0.0001406536 0.0002218862 7.395871e-05
[1959,] 0.0001406536 0.0003795152 1.264961e-04
[1960,] 0.0001406536 0.0003938301 1.312673e-04
[1961,] 0.0001406536 0.0001924187 6.413677e-05
[1962,] 0.0001406536 0.0001406536 4.688452e-05
[1963,] 0.0001406536 0.0001406536 4.688452e-05
[1964,] 0.0001406536 0.0002840221 9.466873e-05
[1965,] 0.0001406536 0.0001406536 4.688452e-05
[1966,] 0.0001406536 0.0002864733 9.548577e-05
[1967,] 0.0001406536 0.0001406536 4.688452e-05
[1968,] 0.0001406536 0.0001406536 4.688452e-05
[1969,] 0.0001406536 0.0001483512 4.944946e-05
[1970,] 0.0001406536 0.0002841621 9.471525e-05
[1971,] 0.0001406536 0.0001954890 6.516005e-05
[1972,] 0.0001406536 0.0001406536 4.688452e-05
[1973,] 0.0001406536 0.0001508986 5.029767e-05
[1974,] 0.0001406536 0.0001489977 4.966403e-05
[1975,] 0.0001406536 0.0001406536 4.688452e-05
[1976,] 0.0001406536 0.0001406536 4.688452e-05
[1977,] 0.0001406536 0.0001406536 4.688452e-05
[1978,] 0.0001406536 0.0001469831 4.899257e-05
[1979,] 0.0001406536 0.0001406536 4.688452e-05
[1980,] 0.0001406536 0.0001406536 4.688453e-05
[1981,] 0.0001406536 0.0001406536 4.688452e-05
[1982,] 0.0001406536 0.0001406536 4.688452e-05
[1983,] 0.0001406536 0.0001406536 4.688453e-05
[1984,] 0.0001406536 0.0001406536 4.688452e-05
[1985,] 0.0001406536 0.0001406536 4.688452e-05
[1986,] 0.0001406536 0.0001406536 4.688452e-05
[1987,] 0.0001406536 0.0001522233 5.073916e-05
[1988,] 0.0001406536 0.0001406536 4.688453e-05
[1989,] 0.0001406536 0.0001406536 4.688452e-05
[1990,] 0.0001406536 0.0001465136 4.883610e-05
[1991,] 0.0001406536 0.0001406536 4.688453e-05
[1992,] 0.0001406536 0.0001406536 4.688452e-05
[1993,] 0.0001406536 0.0001406536 4.688452e-05
[1994,] 0.0001406536 0.0001406536 4.688452e-05
[1995,] 0.0001406536 0.0003684272 1.228107e-04
[1996,] 0.0001406536 0.0001709235 5.697499e-05
[1997,] 0.0001406536 0.0001661450 5.538216e-05
[1998,] 0.0001406536 0.0002530853 8.436270e-05
[1999,] 0.0001406536 0.0002344595 7.815393e-05
[2000,] 0.0001406536 0.0001406536 4.688452e-05
[2001,] 0.0001406536 0.0001406536 4.688453e-05
[2002,] 0.0001406536 0.0003971530 1.323856e-04
[2003,] 0.0001406536 0.0001493842 4.979510e-05
[2004,] 0.0001406536 0.0001773878 5.912988e-05
[2005,] 0.0001406536 0.0001406536 4.688452e-05
[2006,] 0.0001406536 0.0001406536 4.688452e-05
[2007,] 0.0001406536 0.0007127074 2.375582e-04
[2008,] 0.0001406536 0.0001406536 4.688452e-05
[2009,] 0.0001406536 0.0001406536 4.688452e-05
[2010,] 0.0001406536 0.0003045201 1.015025e-04
[2011,] 0.0001406536 0.0001406536 4.688452e-05
[2012,] 0.0001406536 0.0001406536 4.688452e-05
[2013,] 0.0001406536 0.0003150537 1.050190e-04
[2014,] 0.0001406536 0.0001406536 4.688452e-05
[2015,] 0.0001406536 0.0009384292 3.127944e-04
[2016,] 0.0001406536 0.0001953901 6.513071e-05
[2017,] 0.0001406536 0.0001406536 4.688452e-05
[2018,] 0.0001406536 0.0001406536 4.688452e-05
[2019,] 0.0001406536 0.0001406536 4.688452e-05
[2020,] 0.0001406536 0.0001630324 5.434463e-05
[2021,] 0.0001406536 0.0001406536 4.688452e-05
[2022,] 0.0001406536 0.0001406536 4.688453e-05
[2023,] 0.0001406536 0.0001406536 4.688452e-05
[2024,] 0.0001406536 0.0001406536 4.688452e-05
[2025,] 0.0001406536 0.0001406536 4.688452e-05
[2026,] 0.0001406536 0.0001406536 4.688453e-05
[2027,] 0.0001406536 0.0004696072 1.565291e-04
[2028,] 0.0001406536 0.0004906131 1.635304e-04
[2029,] 0.0001406536 0.0004838770 1.612851e-04
[2030,] 0.0001406536 0.0008275211 2.758264e-04
[2031,] 0.0001406536 0.0001406536 4.688452e-05
[2032,] 0.0001406536 0.0001406536 4.688453e-05
[2033,] 0.0001406536 0.0001406536 4.688452e-05
[2034,] 0.0001406536 0.0003022842 1.007581e-04
[2035,] 0.0001406536 0.0001406536 4.688452e-05
[2036,] 0.0001406536 0.0001406536 4.688452e-05
[2037,] 0.0001406536 0.0001406536 4.688452e-05
[2038,] 0.0001406536 0.0001771554 5.905249e-05
[2039,] 0.0001406536 0.0001914937 6.383201e-05
[2040,] 0.0001406536 0.0001619228 5.397285e-05
[2041,] 0.0001406536 0.0002562488 8.541326e-05
[2042,] 0.0001406536 0.0001406536 4.688452e-05
[2043,] 0.0001406536 0.0001406536 4.688452e-05
[2044,] 0.0001406536 0.0007766876 2.588830e-04
[2045,] 0.0001406536 0.0002569822 8.565759e-05
[2046,] 0.0001406536 0.0001749619 5.832127e-05
[2047,] 0.0001406536 0.0001406536 4.688453e-05
[2048,] 0.0001406536 0.0001840110 6.133770e-05
[2049,] 0.0001406536 0.0001911909 6.373112e-05
[2050,] 0.0001406536 0.0001640221 5.467457e-05
[2051,] 0.0001406536 0.0001777678 5.925657e-05
[2052,] 0.0001406536 0.0002033315 6.777805e-05
[2053,] 0.0001406536 0.0001406536 4.688452e-05
[2054,] 0.0001406536 0.0001576577 5.255310e-05
[2055,] 0.0001406536 0.0001643090 5.476762e-05
[2056,] 0.0001406536 0.0001406536 4.688452e-05
[2057,] 0.0001406536 0.0001406536 4.688452e-05
[2058,] 0.0001406536 0.0001406535 4.688451e-05
[2059,] 0.0001406536 0.0002025375 6.751002e-05
[2060,] 0.0001406536 0.0001563843 5.212866e-05
[2061,] 0.0001406536 0.0001406536 4.688453e-05
[2062,] 0.0001406536 0.0001586521 5.288467e-05
[2063,] 0.0001406536 0.0001803406 6.011419e-05
[2064,] 0.0001406536 0.0001406536 4.688452e-05
[2065,] 0.0001406536 0.0001406535 4.688452e-05
[2066,] 0.0001406536 0.0001574123 5.247136e-05
[2067,] 0.0001406536 0.0001406536 4.688452e-05
[2068,] 0.0001406536 0.0001406536 4.688453e-05
[2069,] 0.0003593293 0.0001406536 1.895729e-04
[2070,] 0.0001406536 0.0001406536 4.688452e-05
[2071,] 0.0001406536 0.0006737390 2.245687e-04
[2072,] 0.0001406536 0.0001406536 4.688452e-05
[2073,] 0.0001406536 0.0001406536 4.688453e-05
[2074,] 0.0001406536 0.0001406536 4.688452e-05
[2075,] 0.0001406536 0.0001406536 4.688452e-05
[2076,] 0.0001406536 0.0001663141 5.543874e-05
[2077,] 0.0001406536 0.0001406536 4.688452e-05
[2078,] 0.0001406536 0.0004927880 1.642554e-04
[2079,] 0.0001406536 0.0001539594 5.132040e-05
[2080,] 0.0001406536 0.0006261576 2.087113e-04
[2081,] 0.0001406536 0.0001406536 4.688452e-05
[2082,] 0.0001406536 0.0002319278 7.730651e-05
[2083,] 0.0001406536 0.0001409126 4.697137e-05
[2084,] 0.0001406536 0.0004929391 1.643058e-04
[2085,] 0.0001406536 0.0006191001 2.063571e-04
[2086,] 0.0001406536 0.0004793390 1.597725e-04
[2087,] 0.0001406536 0.0001406536 4.688452e-05
[2088,] 0.0001406536 0.0002000927 6.669498e-05
[2089,] 0.0001406536 0.0001515759 5.052594e-05
[2090,] 0.0001406536 0.0001406536 4.688452e-05
[2091,] 0.0001406536 0.0001406536 4.688453e-05
[2092,] 0.0001406536 0.0005060089 1.686616e-04
[2093,] 0.0001406536 0.0001406535 4.688452e-05
[2094,] 0.0001406536 0.0001406536 4.688453e-05
[2095,] 0.0001406536 0.0001406535 4.688452e-05
[2096,] 0.0001406536 0.0001406536 4.688452e-05
[2097,] 0.0558176255 0.0001406536 2.244070e-02
[2098,] 0.0001406536 0.0001406536 4.688453e-05
[2099,] 0.0001406536 0.0002997218 9.990394e-05
[2100,] 0.0001406536 0.0001421132 4.737160e-05
[2101,] 0.0001406536 0.0002342014 7.806421e-05
[2102,] 0.0001406536 0.0005730695 1.910141e-04
[2103,] 0.0001406536 0.0001406536 4.688452e-05
[2104,] 0.0001406536 0.0001482582 4.941997e-05
[2105,] 0.0001406536 0.0001542095 5.140370e-05
[2106,] 0.0001406536 0.0002808102 9.359982e-05
[2107,] 0.0001406536 0.0002406915 8.022752e-05
[2108,] 0.0001406536 0.0001426776 4.755971e-05
[2109,] 0.0001406536 0.0001406535 4.688452e-05
[2110,] 0.0001406536 0.0001406536 4.688453e-05
[2111,] 0.0001406536 0.0001406536 4.688452e-05
[2112,] 0.0001406536 0.0001406536 4.688452e-05
[2113,] 0.0001406536 0.0002849736 9.499254e-05
[2114,] 0.0001406536 0.0007600698 2.533431e-04
[2115,] 0.0001406536 0.0001406536 4.688453e-05
[2116,] 0.0001406536 0.0001406536 4.688453e-05
[2117,] 0.0001406536 0.0004875523 1.625097e-04
[2118,] 0.0001406536 0.0006431267 2.143653e-04
[2119,] 0.0001406536 0.0001630490 5.435033e-05
[2120,] 0.0001406536 0.0001406536 4.688453e-05
[2121,] 0.0001406536 0.0001406536 4.688453e-05
[2122,] 0.0001406536 0.0001406536 4.688453e-05
[2123,] 0.0001406536 0.0001406536 4.688452e-05
[2124,] 0.0001406536 0.0001406536 4.688452e-05
[2125,] 0.0001406536 0.0001406536 4.688452e-05
[2126,] 0.0001406536 0.0001406536 7.261495e-05
[2127,] 0.0001406536 0.0001406536 4.688452e-05
[2128,] 0.0001406536 0.0001406536 4.688452e-05
[2129,] 0.0001406536 0.0001406536 4.688452e-05
[2130,] 0.0001406536 0.0001406536 4.688452e-05
[2131,] 0.0001406536 0.0002022544 6.741916e-05
[2132,] 0.0001406536 0.0001406536 4.688452e-05
[2133,] 0.0001406536 0.0002778728 9.262097e-05
[2134,] 0.0001406536 0.0001406536 4.688452e-05
[2135,] 0.0001406536 0.0001406536 4.688452e-05
[2136,] 0.0001406536 0.0001406536 4.688452e-05
[2137,] 0.0001406536 0.0001406536 4.688452e-05
[2138,] 0.0001406536 0.0003620068 1.206644e-04
[2139,] 0.0001406536 0.0001406536 4.688452e-05
[2140,] 0.0001406536 0.0001406535 4.688452e-05
[2141,] 0.0001406536 0.0001406536 4.688452e-05
[2142,] 0.0001406536 0.0002380883 7.936007e-05
[2143,] 0.0001406536 0.0001406536 4.688452e-05
[2144,] 0.0001406536 0.0001965230 6.550565e-05
[2145,] 0.0001406536 0.0001406536 4.688452e-05
[2146,] 0.0001406536 0.0002145367 7.151306e-05
[2147,] 0.0001406536 0.0001406536 4.688452e-05
[2148,] 0.0001406536 0.0001406536 4.688452e-05
[2149,] 0.0001406536 0.0001406536 4.688452e-05
[2150,] 0.0001406536 0.0001406536 4.688452e-05
[2151,] 0.0001406536 0.0001406536 4.688452e-05
[2152,] 0.0001406536 0.0001406536 4.688452e-05
[2153,] 0.0001406536 0.0001406536 4.688452e-05
[2154,] 0.0001406536 0.0001406536 4.688452e-05
[2155,] 0.0001406536 0.0001406536 4.688453e-05
[2156,] 0.0001406536 0.0001406536 4.688453e-05
[2157,] 0.0001406536 0.0001406536 4.688452e-05
[2158,] 0.0001406536 0.0001406536 4.688453e-05
[2159,] 0.0001406536 0.0001406536 4.688452e-05
[2160,] 0.0001406536 0.0001406536 4.688452e-05
[2161,] 0.0001406536 0.0001845430 6.151505e-05
[2162,] 0.0001406536 0.0001406536 4.688452e-05
[2163,] 0.0001406536 0.0001406536 4.688453e-05
[2164,] 0.0001406536 0.0001406536 4.688452e-05
[2165,] 0.0001406536 0.0001406536 4.688452e-05
[2166,] 0.0001406536 0.0001406536 4.688452e-05
[2167,] 0.0001406536 0.0001412986 4.709990e-05
[2168,] 0.0001406536 0.0001588321 5.294459e-05
[2169,] 0.0001406536 0.0001406536 4.688452e-05
[2170,] 0.0001406536 0.0003666475 1.222122e-04
[2171,] 0.0001406536 0.0003080501 1.026792e-04
[2172,] 0.0001406536 0.0001406536 4.688452e-05
[2173,] 0.0001406536 0.0001406536 4.688452e-05
[2174,] 0.0001406536 0.0001406536 4.688452e-05
[2175,] 0.0001406536 0.0001406536 4.688452e-05
[2176,] 0.0001406536 0.0001406536 4.688452e-05
[2177,] 0.0001406536 0.0001406536 4.688452e-05
[2178,] 0.0001406536 0.0001406536 4.688452e-05
[2179,] 0.0001406536 0.0001406536 4.688452e-05
[2180,] 0.0001406536 0.0001406536 4.688452e-05
[2181,] 0.0001406536 0.0001406536 4.688452e-05
[2182,] 0.0001406536 0.0001406536 4.688452e-05
[2183,] 0.0001406536 0.0002426802 8.089071e-05
[2184,] 0.0001406536 0.0001406536 4.688453e-05
[2185,] 0.0001406536 0.0001406536 4.688452e-05
[2186,] 0.0001406536 0.0001406536 4.688452e-05
[2187,] 0.0001406536 0.0001406536 4.688452e-05
[2188,] 0.0001406536 0.0001406536 4.688452e-05
[2189,] 0.0001406536 0.0007030440 2.343375e-04
[2190,] 0.0001406536 0.0009687569 3.228996e-04
[2191,] 0.0001406536 0.0005038456 1.679400e-04
[2192,] 0.0001406536 0.0001406536 4.688452e-05
[2193,] 0.0001406536 0.0001464370 4.881232e-05
[2194,] 0.0001406536 0.0001406536 4.688452e-05
[2195,] 0.0001406536 0.0001406536 4.688452e-05
[2196,] 0.0001406536 0.0001990027 6.633398e-05
[2197,] 0.0001406536 0.0001406536 4.688452e-05
[2198,] 0.0001406536 0.0002042149 6.807137e-05
[2199,] 0.0001406536 0.0001406536 4.688452e-05
[2200,] 0.0001406536 0.0001406536 4.688452e-05
[2201,] 0.0001406536 0.0001406536 4.688452e-05
[2202,] 0.0001406536 0.0001406536 4.688452e-05
[2203,] 0.0001406536 0.0001858595 6.195370e-05
[2204,] 0.0001406536 0.0001406536 4.688452e-05
[2205,] 0.0329898592 0.0001406536 1.782506e-02
[2206,] 0.0001406536 0.0001406536 4.688452e-05
[2207,] 0.0001406536 0.0001406536 4.688452e-05
[2208,] 0.0053692100 0.0001406536 1.965989e-03
[2209,] 0.0001406536 0.0001406536 4.688452e-05
[2210,] 0.0001406536 0.0001970043 6.566813e-05
[2211,] 0.0001406536 0.0001406536 4.688452e-05
[2212,] 0.0075672843 0.0001406536 5.570569e-03
[2213,] 0.0001406536 0.0004431453 1.477066e-04
[2214,] 0.0001406536 0.0003322321 1.107439e-04
[2215,] 0.0213627296 0.0001406536 1.556603e-02
[2216,] 0.0001406536 0.0002932091 9.773561e-05
[2217,] 0.0001406536 0.0002963032 9.876694e-05
[2218,] 0.0001406536 0.0002204041 7.346749e-05
[2219,] 0.0001406536 0.0001406536 4.688452e-05
[2220,] 0.0146386098 0.0001406536 1.136789e-02
[2221,] 0.0001406536 0.0002095573 6.985195e-05
[2222,] 0.0353660197 0.0001406536 3.752702e-02
[2223,] 0.0017970559 0.0001406536 9.211813e-04
[2224,] 0.0001406536 0.0001406536 4.688452e-05
[2225,] 0.0273959787 0.0001406536 2.997720e-02
[2226,] 0.0319935771 0.0001406536 3.354982e-02
[2227,] 0.0001406536 0.0001406536 4.688452e-05
[2228,] 0.0001406536 0.0004282456 1.427474e-04
[2229,] 0.0001406536 0.0001406536 4.688452e-05
[2230,] 0.0001406536 0.0002943701 9.812328e-05
[2231,] 0.0286013053 0.0001406536 1.079449e-02
[2232,] 0.0001406536 0.0001406536 4.688452e-05
[2233,] 0.0001406536 0.0001406536 4.688452e-05
[2234,] 0.0001406536 0.0004685381 1.561685e-04
[2235,] 0.0001406536 0.0001406536 4.688452e-05
[2236,] 0.0001406536 0.0001406536 4.688452e-05
[2237,] 0.0001406536 0.0001406536 4.688452e-05
[2238,] 0.0216832070 0.0001406536 2.407677e-02
[2239,] 0.0001406536 0.0001406536 4.688452e-05
[2240,] 0.0114042198 0.0001406536 8.504173e-03
[2241,] 0.0114998098 0.0001406536 1.006070e-02
[2242,] 0.0001406536 0.0001432075 4.773567e-05
[2243,] 0.0001406536 0.0001821080 6.070242e-05
[2244,] 0.0001406536 0.0001406536 4.688452e-05
[2245,] 0.0001406536 0.0001406536 4.688452e-05
[2246,] 0.0001406536 0.0001442928 4.809751e-05
[2247,] 0.0106555669 0.0001406536 8.736943e-03
[2248,] 0.0001406536 0.0001406536 4.688452e-05
[2249,] 0.0001406536 0.0001406536 4.688453e-05
[2250,] 0.0114125995 0.0001406536 9.926856e-03
[2251,] 0.0001406536 0.0001406536 4.688452e-05
[2252,] 0.0001406536 0.0001406536 4.688452e-05
[2253,] 0.0001406536 0.0001406536 4.688452e-05
[2254,] 0.0004253439 0.0001406536 3.065259e-04
[2255,] 0.0004239552 0.0001406536 2.867798e-04
[2256,] 0.0004694470 0.0001406536 3.433761e-04
[2257,] 0.0263578128 0.0001406536 2.166567e-02
[2258,] 0.0313931935 0.0001406536 2.276576e-02
[2259,] 0.0243348199 0.0001406536 1.665108e-02
[2260,] 0.0001406536 0.0002251434 7.504499e-05
[2261,] 0.0003159764 0.0001406536 1.477768e-04
[2262,] 0.0001506519 0.0002015334 1.974202e-04
[2263,] 0.0004638722 0.0001406536 2.329705e-04
[2264,] 0.0005210096 0.0001406536 3.587488e-04
[2265,] 0.0001406536 0.0001406536 4.688452e-05
[2266,] 0.0006076394 0.0001406536 3.014561e-04
[2267,] 0.0005587475 0.0001406536 4.076351e-04
[2268,] 0.0001406536 0.0001406536 4.688452e-05
[2269,] 0.0001406536 0.0001406536 4.688452e-05
[2270,] 0.0001406536 0.0001406536 4.688452e-05
[2271,] 0.0004891806 0.0001773899 6.231431e-04
[2272,] 0.0005827862 0.0001940447 8.330107e-04
[2273,] 0.0005253853 0.0001997390 7.692639e-04
[2274,] 0.0001406536 0.0001406536 4.688452e-05
[2275,] 0.0001406536 0.0001406536 4.688452e-05
[2276,] 0.0006244257 0.0002082548 9.664112e-04
[2277,] 0.0004109221 0.0001442023 2.687283e-04
[2278,] 0.0006609664 0.0002000237 9.832073e-04
[2279,] 0.0001406536 0.0008152964 2.717669e-04
[2280,] 0.0006869828 0.0002359907 1.214721e-03
[2281,] 0.0001406536 0.0001406536 4.688452e-05
[2282,] 0.0001406536 0.0008306326 2.768789e-04
[2283,] 0.0001406536 0.0008061821 2.786129e-04
[2284,] 0.0001406536 0.0001406536 4.688452e-05
[2285,] 0.0001406536 0.0008044298 2.681447e-04
[2286,] 0.0006067861 0.0002455424 1.103850e-03
[2287,] 0.0001406536 0.0008425691 2.808581e-04
[2288,] 0.0006392914 0.0002156505 1.026699e-03
[2289,] 0.0001406536 0.0007030181 2.343408e-04
[2290,] 0.0001406536 0.0001406536 4.688452e-05
[2291,] 0.0001406536 0.0001406536 4.688452e-05
[2292,] 0.0003710356 0.0001682163 4.420530e-04
[2293,] 0.0001406536 0.0004202792 1.400930e-04
[2294,] 0.0001406536 0.0006594544 2.198193e-04
[2295,] 0.0003259171 0.0001880675 4.359176e-04
[2296,] 0.0006180009 0.0002427888 1.116317e-03
[2297,] 0.0001406536 0.0002891175 9.637257e-05
[2298,] 0.0001406536 0.0001406536 4.688452e-05
[2299,] 0.0001406536 0.0001406536 4.688452e-05
[2300,] 0.0005520044 0.0002477563 1.007830e-03
[2301,] 0.0001406536 0.0002997437 9.991390e-05
[2302,] 0.0005137767 0.0001752590 6.522658e-04
[2303,] 0.0004844712 0.0001802695 6.331905e-04
[2304,] 0.0004361773 0.0001768105 5.536224e-04
[2305,] 0.0012729903 0.0001620524 1.522985e-03
[2306,] 0.0009419745 0.0001651028 1.143359e-03
[2307,] 0.0001406536 0.0008740556 2.913538e-04
[2308,] 0.0001406536 0.0001706526 5.688651e-05
[2309,] 0.0001406536 0.0001406536 4.688452e-05
[2310,] 0.0006405185 0.0001881914 8.893484e-04
[2311,] 0.0001406536 0.0003738620 2.895672e-04
[2312,] 0.0007953813 0.0001955033 1.164650e-03
[2313,] 0.0006826644 0.0001939576 9.828465e-04
[2314,] 0.0001406536 0.0002457934 8.193105e-05
[2315,] 0.0001406536 0.0006741205 2.247080e-04
[2316,] 0.0001406536 0.0006938934 2.312990e-04
[2317,] 0.0001406536 0.0001406536 4.688452e-05
[2318,] 0.0001406536 0.0001406536 4.688452e-05
[2319,] 0.0001406536 0.0001406536 4.688452e-05
[2320,] 0.0006487905 0.0001780250 8.476288e-04
[2321,] 0.0007002151 0.0002050130 1.071618e-03
[2322,] 0.0001406536 0.0001406536 4.688452e-05
[2323,] 0.0001406536 0.0001406536 4.688452e-05
[2324,] 0.0001406536 0.0001406536 4.688452e-05
[2325,] 0.0005781794 0.0001525972 6.281800e-04
[2326,] 0.0004710277 0.0001587933 5.324712e-04
[2327,] 0.0001406536 0.0001406536 4.688452e-05
[2328,] 0.0006564612 0.0001956699 9.537915e-04
[2329,] 0.0004648944 0.0001819002 6.105960e-04
[2330,] 0.0001406536 0.0005921575 1.973867e-04
[2331,] 0.0001406536 0.0001406536 4.688452e-05
[2332,] 0.0007788695 0.0001983704 1.157820e-03
[2333,] 0.0007285119 0.0001948840 1.055125e-03
[2334,] 0.0001406536 0.0002845970 9.486566e-05
[2335,] 0.0001406536 0.0001406536 4.688452e-05
[2336,] 0.0001406536 0.0005932538 1.977520e-04
[2337,] 0.0001406536 0.0001406536 4.688452e-05
[2338,] 0.0001406536 0.0002238796 7.462643e-05
[2339,] 0.0006233580 0.0002238448 9.901618e-04
[2340,] 0.0001406536 0.0001406536 4.688452e-05
[2341,] 0.0001406536 0.0001406536 4.688452e-05
[2342,] 0.0001406536 0.0005002060 1.667361e-04
[2343,] 0.0001406536 0.0006736595 2.325620e-04
[2344,] 0.0001406536 0.0005398422 2.276390e-04
[2345,] 0.0001406536 0.0004507937 1.502652e-04
[2346,] 0.0001406536 0.0001406536 4.688452e-05
[2347,] 0.0012271525 0.0002030599 1.914489e-03
[2348,] 0.0001406536 0.0001519658 5.065523e-05
[2349,] 0.0001406536 0.0003797819 2.155780e-04
[2350,] 0.0001406536 0.0003328241 1.963433e-04
[2351,] 0.0001406536 0.0001406536 4.688452e-05
[2352,] 0.0001406536 0.0001406536 4.688452e-05
[2353,] 0.0001406536 0.0001406536 4.688452e-05
[2354,] 0.0001406536 0.0001406536 4.688452e-05
[2355,] 0.0001406536 0.0001406536 4.688452e-05
[2356,] 0.0009045920 0.0001741157 1.169833e-03
[2357,] 0.0007341881 0.0001522952 8.010501e-04
[2358,] 0.0001406536 0.0001406536 4.688452e-05
[2359,] 0.0001406536 0.0001406536 4.688452e-05
[2360,] 0.0001406536 0.0001406536 4.688452e-05
[2361,] 0.0001406536 0.0001406536 4.688452e-05
[2362,] 0.0001406536 0.0001406536 4.688452e-05
[2363,] 0.0001406536 0.0001406536 4.688452e-05
[2364,] 0.0001406536 0.0001406536 4.688453e-05
[2365,] 0.0023421969 0.0001406536 2.159252e-03
[2366,] 0.0001406536 0.0001537191 1.349583e-04
[2367,] 0.0001617842 0.0001626319 1.659359e-04
[2368,] 0.0001406536 0.0001406536 4.688452e-05
[2369,] 0.0023176112 0.0001406536 1.969145e-03
[2370,] 0.0001406536 0.0001406536 4.688452e-05
[2371,] 0.0001680508 0.0001968959 2.078213e-04
[2372,] 0.0001636621 0.0002080316 2.122819e-04
[2373,] 0.0001406536 0.0002294319 7.647698e-05
[2374,] 0.0001406536 0.0001643396 1.382145e-04
[2375,] 0.0027243433 0.0001444385 2.825279e-03
[2376,] 0.0035798202 0.0001406536 3.436723e-03
[2377,] 0.0001406536 0.0001565317 1.246896e-04
[2378,] 0.0001406536 0.0001406536 4.688452e-05
[2379,] 0.0002148192 0.0001907694 2.640692e-04
[2380,] 0.0001966985 0.0001917702 2.417420e-04
[2381,] 0.0002571910 0.0001803522 3.026368e-04
[2382,] 0.0001851938 0.0002001791 2.359525e-04
[2383,] 0.0002060953 0.0002015147 2.659854e-04
[2384,] 0.0027131511 0.0001465484 2.869165e-03
[2385,] 0.0030698597 0.0001459188 3.235428e-03
[2386,] 0.0002075748 0.0001832153 2.450945e-04
[2387,] 0.0001406536 0.0001406536 6.885867e-05
[2388,] 0.0027483486 0.0001508213 3.023152e-03
[2389,] 0.0002054583 0.0001934304 2.552102e-04
[2390,] 0.0001793443 0.0001980034 2.257209e-04
[2391,] 0.0001916763 0.0001957926 2.398321e-04
[2392,] 0.0002191911 0.0001893838 2.677467e-04
[2393,] 0.0001607593 0.0002048388 2.054363e-04
[2394,] 0.0001406536 0.0001406536 4.688452e-05
[2395,] 0.0001887459 0.0001994679 2.399123e-04
[2396,] 0.0001406536 0.0002820155 9.400531e-05
[2397,] 0.0001951159 0.0001930619 2.411208e-04
[2398,] 0.0002253405 0.0001930431 2.809433e-04
[2399,] 0.0001774458 0.0001994433 2.246821e-04
[2400,] 0.0001406536 0.0001406536 4.688452e-05
[2401,] 0.0001807219 0.0001991174 2.287511e-04
[2402,] 0.0001406536 0.0003013802 1.004602e-04
[2403,] 0.0001406536 0.0002807517 9.358400e-05
[2404,] 0.0001406536 0.0002937262 9.790881e-05
[2405,] 0.0001406536 0.0002937843 9.792818e-05
[2406,] 0.0001406536 0.0002725931 9.086446e-05
[2407,] 0.0001406536 0.0001406536 4.688452e-05
[2408,] 0.0001406536 0.0002688972 8.963251e-05
[2409,] 0.0001406536 0.0002912489 9.708305e-05
[2410,] 0.0001406536 0.0002162509 8.605317e-05
[2411,] 0.0001406536 0.0002023893 7.576130e-05
[2412,] 0.0001406536 0.0002169955 7.233192e-05
[2413,] 0.0001406536 0.0003164917 1.054973e-04
[2414,] 0.0001406536 0.0002871123 9.570418e-05
[2415,] 0.0001406536 0.0002192026 8.315578e-05
[2416,] 0.0001406536 0.0003077351 1.025783e-04
[2417,] 0.0001406536 0.0002327067 9.709592e-05
[2418,] 0.0001406536 0.0002983836 9.946134e-05
[2419,] 0.0001406536 0.0002305335 9.088380e-05
[2420,] 0.0001406536 0.0002166140 9.548260e-05
[2421,] 0.0001406536 0.0001406536 4.688453e-05
[2422,] 0.0001406536 0.0002269277 9.931529e-05
[2423,] 0.0001406536 0.0002125817 1.002364e-04
[2424,] 0.0001406536 0.0002478498 8.261623e-05
[2425,] 0.0001406536 0.0002979529 9.931770e-05
[2426,] 0.0001406536 0.0002870822 9.569421e-05
[2427,] 0.0001406536 0.0002923361 9.744556e-05
[2428,] 0.0001406536 0.0002826500 9.421680e-05
[2429,] 0.0001406536 0.0002886181 9.620607e-05
[2430,] 0.0001406536 0.0001782058 5.940115e-05
[2431,] 0.0001406536 0.0002259977 9.906297e-05
[2432,] 0.0001406536 0.0002145017 9.266617e-05
[2433,] 0.0001406536 0.0001406536 4.688452e-05
[2434,] 0.0001406536 0.0002025977 7.896705e-05
[2435,] 0.0001406536 0.0001406536 4.688452e-05
[2436,] 0.0001406536 0.0001406536 4.688452e-05
[2437,] 0.0001406536 0.0001406536 4.688452e-05
[2438,] 0.0001406536 0.0002821401 9.404763e-05
[2439,] 0.0001406536 0.0001406536 4.688452e-05
[2440,] 0.0001406536 0.0001406536 4.688452e-05
[2441,] 0.0001406536 0.0001406536 4.688452e-05
[2442,] 0.0001406536 0.0001932146 1.077050e-04
[2443,] 0.0001406536 0.0001406536 4.688452e-05
[2444,] 0.0001406536 0.0001406536 4.688452e-05
[2445,] 0.0001406536 0.0001938485 9.596710e-05
[2446,] 0.0001406536 0.0003542422 1.180813e-04
[2447,] 0.0001406536 0.0002001546 1.083764e-04
[2448,] 0.0001406536 0.0001406536 4.688452e-05
[2449,] 0.0001406536 0.0001406536 4.688452e-05
[2450,] 0.0001406536 0.0001406536 4.688452e-05
[2451,] 0.0001406536 0.0002525836 8.419472e-05
[2452,] 0.0001406536 0.0002105459 7.978213e-05
[2453,] 0.0001406536 0.0003809978 1.269999e-04
[2454,] 0.0001406536 0.0001406536 4.688452e-05
[2455,] 0.0001406536 0.0003204192 1.068047e-04
[2456,] 0.0001406536 0.0003916559 1.305526e-04
[2457,] 0.0001406536 0.0001908771 8.594282e-05
[2458,] 0.0001406536 0.0001406536 4.688452e-05
[2459,] 0.0001406536 0.0001458893 4.862962e-05
[2460,] 0.0001406536 0.0002631981 8.773296e-05
[2461,] 0.0001406536 0.0001579475 5.265011e-05
[2462,] 0.0001406536 0.0002996383 9.987759e-05
[2463,] 0.0001406536 0.0003277730 1.092558e-04
[2464,] 0.0001406536 0.0003407157 1.135701e-04
[2465,] 0.0001406536 0.0001406536 4.688452e-05
[2466,] 0.0001406536 0.0001651170 5.503739e-05
[2467,] 0.0001406536 0.0003432009 1.143982e-04
[2468,] 0.0001406536 0.0001406536 4.688452e-05
[2469,] 0.0001406536 0.0001521780 5.072531e-05
[2470,] 0.0001406536 0.0001406536 4.688452e-05
[2471,] 0.0001406536 0.0001536597 5.121921e-05
[2472,] 0.0001406536 0.0001582423 5.274672e-05
[2473,] 0.0001406536 0.0001568943 5.229740e-05
[2474,] 0.0001406536 0.0001607716 5.358978e-05
[2475,] 0.0001406536 0.0001407347 4.691154e-05
[2476,] 0.0001406536 0.0001460254 4.867446e-05
[2477,] 0.0001406536 0.0001406536 4.688452e-05
[2478,] 0.0001406536 0.0001457818 4.859325e-05
[2479,] 0.0001406536 0.0001406536 4.688452e-05
[2480,] 0.0001406536 0.0001406536 4.688452e-05
[2481,] 0.0001406536 0.0001406536 4.688452e-05
[2482,] 0.0001406536 0.0001488477 4.961517e-05
[2483,] 0.0001406536 0.0001553266 5.177552e-05
[2484,] 0.0001406536 0.0001526821 5.089347e-05
[2485,] 0.0001406536 0.0001446793 4.822576e-05
[2486,] 0.0001406536 0.0001427762 4.759140e-05
[2487,] 0.0001406536 0.0001510404 5.034689e-05
[2488,] 0.0001406536 0.0001406536 4.688452e-05
[2489,] 0.0001406536 0.0001562804 6.173513e-05
[2490,] 0.0001406536 0.0002839280 9.464217e-05
[2491,] 0.0001406536 0.0001503988 5.013306e-05
[2492,] 0.0001406536 0.0001742880 5.809622e-05
[2493,] 0.0001406536 0.0001406536 4.688452e-05
[2494,] 0.0001406536 0.0002078369 6.927874e-05
[2495,] 0.0001406536 0.0001950056 6.500173e-05
[2496,] 0.0001406536 0.0001406536 4.688452e-05
[2497,] 0.0001406536 0.0001406536 4.688453e-05
[2498,] 0.0001406536 0.0001406536 4.688453e-05
[2499,] 0.0001406536 0.0001406536 4.688453e-05
[2500,] 0.0001406536 0.0001406535 4.688452e-05
[2501,] 0.0001406536 0.0001617045 5.390163e-05
[2502,] 0.0001406536 0.0002537511 8.458335e-05
[2503,] 0.0001406536 0.0001406536 4.688453e-05
[2504,] 0.0001406536 0.0001406536 4.688452e-05
[2505,] 0.0001406536 0.0001538825 5.129408e-05
[2506,] 0.0001406536 0.0001496699 4.989006e-05
[2507,] 0.0001406536 0.0001406536 4.688452e-05
[2508,] 0.0001406536 0.0001707455 5.691498e-05
[2509,] 0.0001406536 0.0001708037 5.693439e-05
[2510,] 0.0001406536 0.0001419537 4.731821e-05
[2511,] 0.0001406536 0.0001571867 5.239528e-05
[2512,] 0.0001406536 0.0001406536 4.688453e-05
[2513,] 0.0001406536 0.0001720196 5.733967e-05
[2514,] 0.0001406536 0.0001946337 6.487770e-05
[2515,] 0.0001406536 0.0001863982 6.213259e-05
[2516,] 0.0001406536 0.0002054798 6.849305e-05
[2517,] 0.0001406536 0.0001779050 5.930174e-05
[2518,] 0.0001406536 0.0001863126 6.210416e-05
[2519,] 0.0001406536 0.0015561940 5.187398e-04
[2520,] 0.0001406536 0.0001406536 4.688452e-05
[2521,] 0.0001406536 0.0001406536 4.688452e-05
[2522,] 0.0001406536 0.0001603016 5.343439e-05
[2523,] 0.0001406536 0.0001406536 4.688452e-05
[2524,] 0.0001406536 0.0001406536 4.688452e-05
[2525,] 0.0001406536 0.0001406536 4.688452e-05
[2526,] 0.0001406536 0.0001406536 4.688452e-05
[2527,] 0.0001406536 0.0001406536 4.688452e-05
[2528,] 0.0001406536 0.0001406536 4.688452e-05
[2529,] 0.0001406536 0.0004040677 1.346970e-04
[2530,] 0.0001406536 0.0001406536 4.688452e-05
[2531,] 0.0001406536 0.0001406536 4.688452e-05
[2532,] 0.0001406536 0.0001406536 4.688452e-05
[2533,] 0.0001406536 0.0001406536 4.688452e-05
[2534,] 0.0001406536 0.0001406536 4.688452e-05
[2535,] 0.0001406536 0.0001406536 4.688452e-05
[2536,] 0.0001406536 0.0001406536 4.688452e-05
[2537,] 0.0001406536 0.0001406536 4.688452e-05
[2538,] 0.0001406536 0.0001406536 4.688452e-05
[2539,] 0.0001406536 0.0001406536 4.688452e-05
[2540,] 0.0001406536 0.0001406536 4.688452e-05
[2541,] 0.0001406536 0.0001406536 4.688452e-05
[2542,] 0.0001406536 0.0001406536 4.688452e-05
[2543,] 0.0001406536 0.0001406536 4.688452e-05
[2544,] 0.0001406536 0.0001406536 4.688452e-05
[2545,] 0.0001406536 0.0001406536 4.688452e-05
[2546,] 0.0001406536 0.0001406536 4.688452e-05
[2547,] 0.0001406536 0.0001406536 4.688452e-05
[2548,] 0.0001406536 0.0001406536 4.688452e-05
[2549,] 0.0001406536 0.0001406536 4.688452e-05
[2550,] 0.0001406536 0.0001406536 4.688452e-05
[2551,] 0.0001406536 0.0001406536 4.688452e-05
[2552,] 0.0001406536 0.0001406536 4.688452e-05
[2553,] 0.0001406536 0.0001406536 4.688453e-05
[2554,] 0.0001406536 0.0001456491 4.854989e-05
[2555,] 0.0001406536 0.0001406536 4.688452e-05
[2556,] 0.0001406536 0.0001406536 4.688452e-05
[2557,] 0.0001406536 0.0001406536 4.688452e-05
[2558,] 0.0001406536 0.0001406536 4.688452e-05
[2559,] 0.0001406536 0.0001406536 4.688452e-05
[2560,] 0.0001406536 0.0001406536 4.688452e-05
[2561,] 0.0001406536 0.0001406536 4.688452e-05
[2562,] 0.0001406536 0.0001406536 4.688453e-05
[2563,] 0.0001406536 0.0001406536 4.688452e-05
[2564,] 0.0001406536 0.0001406536 4.688452e-05
[2565,] 0.0001406536 0.0001406536 4.688452e-05
[2566,] 0.0001406536 0.0001406536 4.688452e-05
[2567,] 0.0001406536 0.0001406536 4.688452e-05
[2568,] 0.0001406536 0.0001406536 4.688452e-05
[2569,] 0.0001406536 0.0001406536 4.688452e-05
[2570,] 0.0001406536 0.0001406536 4.688452e-05
[2571,] 0.0001406536 0.0001406536 4.688452e-05
[2572,] 0.0001406536 0.0001406536 4.688452e-05
[2573,] 0.0001406536 0.0001406536 4.688452e-05
[2574,] 0.0001406536 0.0001406536 4.688452e-05
[2575,] 0.0001406536 0.0001406536 4.688452e-05
[2576,] 0.0001406536 0.0001406536 4.688452e-05
[2577,] 0.0001406536 0.0001406536 4.688452e-05
[2578,] 0.0001406536 0.0001406536 4.688452e-05
[2579,] 0.0001406536 0.0001406536 4.688452e-05
[2580,] 0.0001406536 0.0001406536 4.688452e-05
[2581,] 0.0001406536 0.0001406536 4.688453e-05
[2582,] 0.0001406536 0.0001690031 5.633397e-05
[2583,] 0.0001406536 0.0001406536 4.688452e-05
[2584,] 0.0001406536 0.0001406536 4.688452e-05
[2585,] 0.0001406536 0.0001406536 4.688452e-05
[2586,] 0.0001406536 0.0001406536 4.688452e-05
[2587,] 0.0001406536 0.0001406536 4.688452e-05
[2588,] 0.0001406536 0.0001406536 4.688452e-05
[2589,] 0.0001406536 0.0001406536 4.688452e-05
[2590,] 0.0001406536 0.0001406536 4.688452e-05
[2591,] 0.0001406536 0.0001406536 4.688452e-05
[2592,] 0.0001406536 0.0001406536 4.688452e-05
[2593,] 0.0001406536 0.0001406536 4.688452e-05
[2594,] 0.0001406536 0.0001406536 4.688452e-05
[2595,] 0.0001406536 0.0001406536 4.688452e-05
[2596,] 0.0001406536 0.0001406536 4.688452e-05
[2597,] 0.0001406536 0.0001406536 4.688452e-05
[2598,] 0.0001406536 0.0001406536 4.688452e-05
[2599,] 0.0001406536 0.0001406536 4.688453e-05
[2600,] 0.0001406536 0.0001406536 4.688453e-05
[2601,] 0.0001406536 0.0001406536 4.688453e-05
[2602,] 0.0001406536 0.0001406536 4.688452e-05
[2603,] 0.0001406536 0.0001771550 5.905123e-05
[2604,] 0.0001406536 0.0001406536 4.688452e-05
[2605,] 0.0001406536 0.0001406536 4.688452e-05
[2606,] 0.0001406536 0.0001406536 4.688452e-05
[2607,] 0.0001406536 0.0001406536 4.688452e-05
[2608,] 0.0001406536 0.0001406536 4.688452e-05
[2609,] 0.0001406536 0.0001406536 4.688452e-05
[2610,] 0.0001406536 0.0001406536 4.688452e-05
[2611,] 0.0001406536 0.0001406536 4.688452e-05
[2612,] 0.0001406536 0.0001406536 4.688452e-05
[2613,] 0.0001406536 0.0001406536 4.688452e-05
[2614,] 0.0001406536 0.0001406536 4.688452e-05
[2615,] 0.0001406536 0.0001406536 4.688452e-05
[2616,] 0.0001406536 0.0001406536 4.688452e-05
[2617,] 0.0001406536 0.0001406536 4.688452e-05
[2618,] 0.0001406536 0.0001406536 4.688452e-05
[2619,] 0.0001406536 0.0001406536 4.688452e-05
[2620,] 0.0001406536 0.0001406536 4.688452e-05
[2621,] 0.0001406536 0.0001406536 4.688452e-05
[2622,] 0.0001406536 0.0001406536 4.688452e-05
[2623,] 0.0001406536 0.0001406536 4.688452e-05
[2624,] 0.0001406536 0.0008579268 2.859924e-04
[2625,] 0.0001406536 0.0001406536 4.688452e-05
[2626,] 0.0001406536 0.0001406536 4.688452e-05
[2627,] 0.0001406536 0.0001406536 4.688452e-05
[2628,] 0.0001406536 0.0001468422 4.894779e-05
[2629,] 0.0001406536 0.0001406536 4.688452e-05
[2630,] 0.0001406536 0.0001406536 4.688452e-05
[2631,] 0.0001406536 0.0001406536 4.688452e-05
[2632,] 0.0001406536 0.0001406536 4.688452e-05
[2633,] 0.0001406536 0.0001406536 4.688453e-05
[2634,] 0.0001406536 0.0001406536 4.688452e-05
[2635,] 0.0001406536 0.0001406536 4.688452e-05
[2636,] 0.0001406536 0.0001406536 4.688452e-05
[2637,] 0.0001406536 0.0001406536 4.688452e-05
[2638,] 0.0001406536 0.0001406536 4.688452e-05
[2639,] 0.0001406536 0.0001406536 4.688452e-05
[2640,] 0.0001406536 0.0001406536 4.688452e-05
[2641,] 0.0001406536 0.0001406536 4.688452e-05
[2642,] 0.0001406536 0.0001554604 5.182048e-05
[2643,] 0.0001406536 0.0001439323 4.797776e-05
[2644,] 0.0001406536 0.0001686428 5.621474e-05
[2645,] 0.0001406536 0.0001406536 4.688452e-05
[2646,] 0.0001406536 0.0001453962 4.846548e-05
[2647,] 0.0001406536 0.0001406536 4.688453e-05
[2648,] 0.0001406536 0.0001406536 4.688452e-05
[2649,] 0.0001406536 0.0001406536 4.688452e-05
[2650,] 0.0001406536 0.0001406536 4.688452e-05
[2651,] 0.0001406536 0.0001406536 4.688452e-05
[2652,] 0.0001406536 0.0001406536 4.688452e-05
[2653,] 0.0001406536 0.0001540821 5.136109e-05
[2654,] 0.0001406536 0.0001626305 5.421060e-05
[2655,] 0.0001406536 0.0001406536 4.688452e-05
[2656,] 0.0001406536 0.0001406536 4.688452e-05
[2657,] 0.0001406536 0.0001652798 5.509376e-05
[2658,] 0.0001406536 0.0001406536 4.688452e-05
[2659,] 0.0001406536 0.0001406536 4.688452e-05
[2660,] 0.0001406536 0.0001406536 4.688452e-05
[2661,] 0.0001406536 0.0001595893 5.319686e-05
[2662,] 0.0001406536 0.0001406536 4.688452e-05
[2663,] 0.0001406536 0.0001406536 4.688452e-05
[2664,] 0.0001406536 0.0001406536 4.688452e-05
[2665,] 0.0001406536 0.0001621714 5.405732e-05
[2666,] 0.0001406536 0.0001406536 4.688452e-05
[2667,] 0.0001406536 0.0002147051 7.156902e-05
[2668,] 0.0001406536 0.0001406536 4.688452e-05
[2669,] 0.0001406536 0.0005179359 1.726497e-04
[2670,] 0.0001406536 0.0001487715 4.959085e-05
[2671,] 0.0001406536 0.0001526350 5.087867e-05
[2672,] 0.0001406536 0.0001406536 4.688452e-05
[2673,] 0.0001406536 0.0002114075 7.046965e-05
[2674,] 0.0001406536 0.0002162693 7.209062e-05
[2675,] 0.0001406536 0.0001406536 4.688452e-05
[2676,] 0.0001406536 0.0001406536 4.688452e-05
[2677,] 0.0001406536 0.0001568147 5.227189e-05
[2678,] 0.0001406536 0.0001406536 4.688452e-05
[2679,] 0.0001406536 0.0001406536 4.688452e-05
[2680,] 0.0001406536 0.0001528538 5.095139e-05
[2681,] 0.0001406536 0.0001406536 4.688452e-05
[2682,] 0.0001406536 0.0001406536 4.688452e-05
[2683,] 0.0001406536 0.0001406536 4.688452e-05
[2684,] 0.0001406536 0.0002788623 9.295501e-05
[2685,] 0.0001406536 0.0001406536 4.688453e-05
[2686,] 0.0001406536 0.0001406536 4.688452e-05
[2687,] 0.0001406536 0.0001406536 4.688453e-05
[2688,] 0.0001406536 0.0001614642 5.382188e-05
[2689,] 0.0001406536 0.0001406536 4.688452e-05
[2690,] 0.0001406536 0.0001406536 4.688452e-05
[2691,] 0.0001406536 0.0001406536 4.688452e-05
[2692,] 0.0001406536 0.0001406536 4.688452e-05
[2693,] 0.0001406536 0.0002116176 7.053973e-05
[2694,] 0.0001406536 0.0001524496 5.081665e-05
[2695,] 0.0001406536 0.0002221557 7.405273e-05
[2696,] 0.0001406536 0.0001646577 5.488634e-05
[2697,] 0.0001406536 0.0002186179 7.287343e-05
[2698,] 0.0001406536 0.0001406536 4.688452e-05
[2699,] 0.0001406536 0.0001406536 4.688453e-05
[2700,] 0.0001406536 0.0001406536 4.688452e-05
[2701,] 0.0001406536 0.0001406536 4.688452e-05
[2702,] 0.0001406536 0.0001406536 4.688452e-05
[2703,] 0.0001406536 0.0001406536 4.688452e-05
[2704,] 0.0001406536 0.0001406536 4.688452e-05
[2705,] 0.0001406536 0.0001406536 4.688452e-05
[2706,] 0.0001406536 0.0002054964 6.849955e-05
[2707,] 0.0001406536 0.0001406536 4.688452e-05
[2708,] 0.0001406536 0.0002177278 7.257685e-05
[2709,] 0.0001406536 0.0001406536 4.688452e-05
[2710,] 0.0001406536 0.0001406536 4.688452e-05
[2711,] 0.0001406536 0.0001562739 5.209172e-05
[2712,] 0.0001406536 0.0001406536 4.688452e-05
[2713,] 0.0001406536 0.0001406536 4.688452e-05
[2714,] 0.0001406536 0.0001406536 4.688452e-05
[2715,] 0.0001406536 0.0001406536 4.688452e-05
[2716,] 0.0001406536 0.0001406536 4.688452e-05
[2717,] 0.0001406536 0.0001406536 4.688452e-05
[2718,] 0.0001406536 0.0001996033 6.653522e-05
[2719,] 0.0001406536 0.0002111754 7.039245e-05
[2720,] 0.0001406536 0.0001406536 4.688452e-05
[2721,] 0.0001406536 0.0002150174 7.167333e-05
[2722,] 0.0001406536 0.0001406536 4.688452e-05
[2723,] 0.0001406536 0.0002070977 6.903336e-05
[2724,] 0.0001406536 0.0001406536 4.688452e-05
[2725,] 0.0001406536 0.0001406536 4.688453e-05
[2726,] 0.0001406536 0.0001406536 4.688452e-05
[2727,] 0.0001406536 0.0001406536 4.688452e-05
[2728,] 0.0001406536 0.0001406536 4.688452e-05
[2729,] 0.0001406536 0.0001406536 4.688452e-05
[2730,] 0.0001406536 0.0002174284 7.247677e-05
[2731,] 0.0001406536 0.0001406536 4.688453e-05
[2732,] 0.0001406536 0.0001406536 4.688452e-05
[2733,] 0.0001406536 0.0001406536 4.688453e-05
[2734,] 0.0001406536 0.0001406536 4.688452e-05
[2735,] 0.0001406536 0.0001406536 4.688453e-05
[2736,] 0.0001406536 0.0001406536 4.688452e-05
[2737,] 0.0001406536 0.0001406536 4.688452e-05
[2738,] 0.0001406536 0.0001406536 4.688452e-05
[2739,] 0.0001406536 0.0001406536 4.688452e-05
[2740,] 0.0001406536 0.0001406536 4.688453e-05
[2741,] 0.0001406536 0.0001406536 4.688452e-05
[2742,] 0.0001406536 0.0001433373 4.777933e-05
[2743,] 0.0001406536 0.0001406536 4.688452e-05
[2744,] 0.0001406536 0.0001509565 5.031902e-05
[2745,] 0.0001406536 0.0001406536 4.688452e-05
[2746,] 0.0001406536 0.0001406536 4.688452e-05
[2747,] 0.0001406536 0.0001406536 4.688452e-05
[2748,] 0.0001406536 0.0001406536 4.688452e-05
[2749,] 0.0001406536 0.0001406536 4.688452e-05
[2750,] 0.0001406536 0.0001406536 4.688452e-05
[2751,] 0.0001406536 0.0001406536 4.688452e-05
[2752,] 0.0001406536 0.0001406536 4.688452e-05
[2753,] 0.0001406536 0.0001406536 4.688452e-05
[2754,] 0.0001406536 0.0001406536 4.688452e-05
[2755,] 0.0001406536 0.0001406536 4.688452e-05
[2756,] 0.0001406536 0.0001406536 4.688453e-05
[2757,] 0.0001406536 0.0007966215 2.655493e-04
[2758,] 0.0001406536 0.0001524247 5.080834e-05
[2759,] 0.0001406536 0.0001406536 4.688452e-05
[2760,] 0.0001406536 0.0001406536 4.688452e-05
[2761,] 0.0001406536 0.0001406536 4.688453e-05
[2762,] 0.0001406536 0.0001406536 4.688453e-05
[2763,] 0.0001406536 0.0001406536 4.688452e-05
[2764,] 0.0001406536 0.0001406536 4.688452e-05
[2765,] 0.0001406536 0.0001406536 4.688452e-05
[2766,] 0.0001406536 0.0001406536 4.688452e-05
[2767,] 0.0001406536 0.0001428457 4.761545e-05
[2768,] 0.0001406536 0.0001406536 4.688452e-05
[2769,] 0.0001406536 0.0001406536 4.688452e-05
[2770,] 0.0001406536 0.0001406536 4.688452e-05
[2771,] 0.0001406536 0.0001406536 4.688452e-05
[2772,] 0.0001406536 0.0001406536 4.688453e-05
[2773,] 0.0001406536 0.0001406536 4.688453e-05
[2774,] 0.0001406536 0.0001406536 4.688452e-05
[2775,] 0.0001406536 0.0001406536 4.688453e-05
[2776,] 0.0001406536 0.0001406536 4.688453e-05
[2777,] 0.0001406536 0.0001406536 4.688453e-05
[2778,] 0.0001406536 0.0001406536 4.688452e-05
[2779,] 0.0001406536 0.0001406536 4.688453e-05
[2780,] 0.0001406536 0.0001406536 4.688453e-05
[2781,] 0.0001406536 0.0001406536 4.688453e-05
[2782,] 0.0001406536 0.0001406536 4.688452e-05
[2783,] 0.0001406536 0.0001406536 4.688452e-05
[2784,] 0.0001406536 0.0001406536 4.688452e-05
[2785,] 0.0001406536 0.0001406536 4.688452e-05
[2786,] 0.0001406536 0.0001406536 4.688452e-05
[2787,] 0.0001406536 0.0001406536 4.688452e-05
[2788,] 0.0001406536 0.0001406536 4.688452e-05
[2789,] 0.0001406536 0.0001406536 4.688452e-05
[2790,] 0.0001406536 0.0001406536 4.688452e-05
[2791,] 0.0001406536 0.0001406536 4.688452e-05
[2792,] 0.0001406536 0.0001406536 4.688452e-05
[2793,] 0.0001406536 0.0001406536 4.688452e-05
[2794,] 0.0001406536 0.0001406536 4.688452e-05
[2795,] 0.0001406536 0.0001406536 4.688452e-05
[2796,] 0.0001406536 0.0001406536 4.688452e-05
[2797,] 0.0001406536 0.0001406536 4.688452e-05
[2798,] 0.0001406536 0.0001406536 4.688452e-05
[2799,] 0.0001406536 0.0001406536 4.688452e-05
[2800,] 0.0001406536 0.0001406536 4.688452e-05
[2801,] 0.0001406536 0.0001406536 4.688452e-05
[2802,] 0.0001406536 0.0001406536 4.688452e-05
[2803,] 0.0001406536 0.0001406536 4.688452e-05
[2804,] 0.0001406536 0.0001406536 4.688452e-05
[2805,] 0.0001406536 0.0001406536 4.688452e-05
[2806,] 0.0001406536 0.0001406536 4.688452e-05
[2807,] 0.0001406536 0.0001406536 4.688452e-05
[2808,] 0.0001406536 0.0001406536 4.688452e-05
[2809,] 0.0001406536 0.0001472350 4.907847e-05
[2810,] 0.0001406536 0.0001406536 4.688452e-05
[2811,] 0.0001406536 0.0001406536 4.688453e-05
[2812,] 0.0001406536 0.0001406536 4.688452e-05
[2813,] 0.0001406536 0.0001406536 4.688453e-05
[2814,] 0.0001406536 0.0001822564 6.075219e-05
[2815,] 0.0001406536 0.0001740799 5.802669e-05
[2816,] 0.0001406536 0.0001828671 6.095574e-05
[2817,] 0.0001406536 0.0001406536 4.688453e-05
[2818,] 0.0001406536 0.0001406536 4.688452e-05
[2819,] 0.0001406536 0.0001406536 4.688452e-05
[2820,] 0.0001406536 0.0001406536 4.688452e-05
[2821,] 0.0001406536 0.0001406536 4.688452e-05
[2822,] 0.0001406536 0.0001406536 4.688452e-05
[2823,] 0.0001406536 0.0001406536 4.688452e-05
[2824,] 0.0001406536 0.0001406536 4.688452e-05
[2825,] 0.0001406536 0.0001406536 4.688452e-05
[2826,] 0.0001406536 0.0001406536 4.688452e-05
[2827,] 0.0001406536 0.0001406536 4.688452e-05
[2828,] 0.0001406536 0.0015347967 5.116303e-04
[2829,] 0.0001406536 0.0001406536 4.688452e-05
[2830,] 0.0001406536 0.0001406536 4.688452e-05
[2831,] 0.0001406536 0.0001406536 4.688452e-05
[2832,] 0.0001406536 0.0001406536 4.688452e-05
[2833,] 0.0001406536 0.0001406536 4.688452e-05
[2834,] 0.0001406536 0.0001406536 4.688452e-05
[2835,] 0.0001406536 0.0001447559 4.825192e-05
[2836,] 0.0001406536 0.0001406536 4.688452e-05
[2837,] 0.0001406536 0.0001406536 4.688452e-05
[2838,] 0.0001406536 0.0005522693 1.840981e-04
[2839,] 0.0001406536 0.0011705887 3.902209e-04
[2840,] 0.0001406536 0.0001406536 4.688452e-05
[2841,] 0.0001406536 0.0001406536 4.688452e-05
[2842,] 0.0001406536 0.0001406536 4.688452e-05
[2843,] 0.0001406536 0.0001406536 4.688452e-05
[2844,] 0.0001406536 0.0001406536 4.688452e-05
[2845,] 0.0001406536 0.0001406536 4.688452e-05
[2846,] 0.0001406536 0.0001406536 4.688452e-05
[2847,] 0.0001406536 0.0001406536 4.688452e-05
[2848,] 0.0001406536 0.0001406536 4.688452e-05
[2849,] 0.0001406536 0.0001406536 4.688452e-05
[2850,] 0.0001406536 0.0001533185 5.110616e-05
[2851,] 0.0001406536 0.0001406536 4.688452e-05
[2852,] 0.0001406536 0.0001602879 5.342933e-05
[2853,] 0.0001406536 0.0001406536 4.688452e-05
[2854,] 0.0001406536 0.0001406536 4.688452e-05
[2855,] 0.0001406536 0.0001406536 4.688452e-05
[2856,] 0.0001406536 0.0001406536 4.688452e-05
[2857,] 0.0001406536 0.0018425072 6.142141e-04
[2858,] 0.0001406536 0.0001410174 4.700574e-05
[2859,] 0.0001406536 0.0001406536 4.688452e-05
[2860,] 0.0001406536 0.0001406536 4.688452e-05
[2861,] 0.0001406536 0.0001406536 4.688453e-05
[2862,] 0.0001406536 0.0001406536 4.688452e-05
[2863,] 0.0001406536 0.0001450976 4.836574e-05
[2864,] 0.0001406536 0.0001406536 4.688452e-05
[2865,] 0.0001406536 0.0001406536 4.688453e-05
[2866,] 0.0001406536 0.0001463178 4.877287e-05
[2867,] 0.0001406536 0.0001406536 4.688453e-05
[2868,] 0.0001406536 0.0001406536 4.688452e-05
[2869,] 0.0001406536 0.0001406536 4.688452e-05
[2870,] 0.0001406536 0.0001406536 4.688452e-05
[2871,] 0.0001406536 0.0001406536 4.688452e-05
[2872,] 0.0001406536 0.0001406536 4.688452e-05
[2873,] 0.0001406536 0.0001406536 4.688452e-05
[2874,] 0.0001406536 0.0001406536 4.688452e-05
[2875,] 0.0001406536 0.0001406536 4.688452e-05
[2876,] 0.0001406536 0.0001406536 4.688452e-05
[2877,] 0.0001406536 0.0001406536 4.688452e-05
[2878,] 0.0001406536 0.0001583921 5.279590e-05
[2879,] 0.0001406536 0.0001406536 4.688452e-05
[2880,] 0.0001406536 0.0001406536 4.688452e-05
[2881,] 0.0001406536 0.0001406536 4.688452e-05
[2882,] 0.0001406536 0.0001406536 4.688452e-05
[2883,] 0.0001406536 0.0001406536 4.688452e-05
[2884,] 0.0001406536 0.0001406536 4.688452e-05
[2885,] 0.0001406536 0.0001406536 4.688452e-05
[2886,] 0.0001406536 0.0001406536 4.688452e-05
[2887,] 0.0001406536 0.0001406536 4.688452e-05
[2888,] 0.0001406536 0.0001406536 4.688452e-05
[2889,] 0.0001406536 0.0001406536 4.688452e-05
[2890,] 0.0001406536 0.0001406536 4.688452e-05
[2891,] 0.0001406536 0.0001406536 4.688452e-05
[2892,] 0.0001406536 0.0001406536 4.688452e-05
[2893,] 0.0001406536 0.0001406536 4.688452e-05
[2894,] 0.0001406536 0.0001406536 4.688452e-05
[2895,] 0.0001406536 0.0001406536 4.688452e-05
[2896,] 0.0001406536 0.0001406536 4.688452e-05
[2897,] 0.0001406536 0.0001406536 4.688452e-05
[2898,] 0.0001406536 0.0001406536 4.688452e-05
[2899,] 0.0001406536 0.0001406536 4.688452e-05
[2900,] 0.0001406536 0.0001406536 4.688452e-05
[2901,] 0.0001406536 0.0001406536 4.688452e-05
[2902,] 0.0001406536 0.0001406536 4.688452e-05
[2903,] 0.0001406536 0.0001406536 4.688452e-05
[2904,] 0.0001406536 0.0001406536 4.688452e-05
[2905,] 0.0001406536 0.0001406536 4.688452e-05
[2906,] 0.0001406536 0.0001406536 4.688452e-05
[2907,] 0.0001406536 0.0001406536 4.688452e-05
[2908,] 0.0001406536 0.0001406536 4.688452e-05
[2909,] 0.0001406536 0.0001406536 4.688452e-05
[2910,] 0.0001406536 0.0001406536 4.688452e-05
[2911,] 0.0001406536 0.0001406536 4.688452e-05
[2912,] 0.0001406536 0.0001406536 4.688452e-05
[2913,] 0.0001406536 0.0001406536 4.688452e-05
[2914,] 0.0001406536 0.0001406536 4.688452e-05
[2915,] 0.0001406536 0.0001406536 4.688452e-05
[2916,] 0.0001406536 0.0001406536 4.688452e-05
[2917,] 0.0001406536 0.0001406536 4.688452e-05
[2918,] 0.0001406536 0.0001406536 4.688452e-05
[2919,] 0.0001406536 0.0001406536 4.688452e-05
[2920,] 0.0001406536 0.0001406535 4.688452e-05
[2921,] 0.0001406536 0.0001406536 4.688452e-05
[2922,] 0.0001406536 0.0001406536 4.688452e-05
[2923,] 0.0001406536 0.0001406536 4.688452e-05
[2924,] 0.0001406536 0.0001406536 4.688452e-05
[2925,] 0.0001406536 0.0001406536 4.688452e-05
[2926,] 0.0001406536 0.0001406536 4.688452e-05
[2927,] 0.0001406536 0.0001406536 4.688452e-05
[2928,] 0.0001406536 0.0001406536 4.688452e-05
[2929,] 0.0001406536 0.0001406536 4.688452e-05
[2930,] 0.0001406536 0.0001406536 4.688452e-05
[2931,] 0.0001406536 0.0001406536 4.688452e-05
[2932,] 0.0001406536 0.0001406536 4.688452e-05
[2933,] 0.0001406536 0.0001406536 4.688452e-05
[2934,] 0.0001406536 0.0001406536 4.688452e-05
[2935,] 0.0001406536 0.0001406536 4.688452e-05
[2936,] 0.0001406536 0.0001406536 4.688452e-05
[2937,] 0.0001406536 0.0001406536 4.688452e-05
[2938,] 0.0001406536 0.0001406536 4.688452e-05
[2939,] 0.0001406536 0.0001406535 4.688452e-05
[2940,] 0.0001406536 0.0001406536 4.688452e-05
[2941,] 0.0001406536 0.0001406536 4.688452e-05
[2942,] 0.0001406536 0.0001406536 4.688452e-05
[2943,] 0.0001406536 0.0001406536 4.688452e-05
[2944,] 0.0001406536 0.0001406536 4.688452e-05
[2945,] 0.0001406536 0.0001406536 4.688452e-05
[2946,] 0.0001406536 0.0001406536 4.688452e-05
[2947,] 0.0001406536 0.0001406536 4.688452e-05
[2948,] 0.0001406536 0.0001406536 4.688452e-05
[2949,] 0.0001406536 0.0001406536 4.688452e-05
[2950,] 0.0001406536 0.0001406536 4.688452e-05
[2951,] 0.0001406536 0.0001406536 4.688452e-05
[2952,] 0.0001406536 0.0001406536 4.688452e-05
[2953,] 0.0001406536 0.0001406536 4.688452e-05
[2954,] 0.0001406536 0.0001406536 4.688452e-05
[2955,] 0.0001406536 0.0001406536 4.688452e-05
[2956,] 0.0001406536 0.0001406536 4.688452e-05
[2957,] 0.0001406536 0.0001406536 4.688452e-05
[2958,] 0.0001406536 0.0001406536 4.688452e-05
[2959,] 0.0001406536 0.0001406536 4.688452e-05
[2960,] 0.0001406536 0.0001406536 4.688452e-05
[2961,] 0.0001406536 0.0001406536 4.688452e-05
[2962,] 0.0001406536 0.0001442655 4.808859e-05
[2963,] 0.0001406536 0.0001406535 4.688452e-05
[2964,] 0.0001406536 0.0001406536 4.688452e-05
[2965,] 0.0001406536 0.0001406536 4.688452e-05
[2966,] 0.0001406536 0.0001406536 4.688452e-05
[2967,] 0.0001406536 0.0001406536 4.688452e-05
[2968,] 0.0001406536 0.0001406536 4.688452e-05
[2969,] 0.0001406536 0.0001406536 4.688452e-05
[2970,] 0.0001406536 0.0001406536 4.688452e-05
[2971,] 0.0001406536 0.0001406536 4.688452e-05
[2972,] 0.0001406536 0.0001406535 4.688451e-05
[2973,] 0.0001406536 0.0001406536 4.688452e-05
[2974,] 0.0001406536 0.0001406536 4.688452e-05
[2975,] 0.0001406536 0.0001406536 4.688452e-05
[2976,] 0.0001406536 0.0001406536 4.688452e-05
[2977,] 0.0001406536 0.0001406536 4.688452e-05
[2978,] 0.0001406536 0.0001406536 4.688452e-05
[2979,] 0.0001406536 0.0001406536 4.688452e-05
[2980,] 0.0001406536 0.0001414898 4.716338e-05
[2981,] 0.0001406536 0.0001406535 4.688452e-05
[2982,] 0.0001406536 0.0001406536 4.688452e-05
[2983,] 0.0001406536 0.0001406536 4.688452e-05
[2984,] 0.0001406536 0.0001406536 4.688452e-05
[2985,] 0.0001406536 0.0001406536 4.688452e-05
[2986,] 0.0001406536 0.0001406536 4.688452e-05
[2987,] 0.0001406536 0.0001406536 4.688452e-05
[2988,] 0.0001406536 0.0001406536 4.688452e-05
[2989,] 0.0001406536 0.0001406536 4.688452e-05
[2990,] 0.0001406536 0.0001406536 4.688452e-05
[2991,] 0.0001406536 0.0001406535 4.688452e-05
[2992,] 0.0001406536 0.0001406536 4.688452e-05
[2993,] 0.0001406536 0.0001406535 4.688452e-05
[2994,] 0.0001406536 0.0001406536 4.688452e-05
[2995,] 0.0001406536 0.0001406535 4.688452e-05
[2996,] 0.0001406536 0.0001406536 4.688452e-05
[2997,] 0.0001406536 0.0001406536 4.688452e-05
[2998,] 0.0001406536 0.0001406536 4.688452e-05
[2999,] 0.0001406536 0.0001406536 4.688452e-05
[3000,] 0.0001406536 0.0001406536 4.688452e-05
[3001,] 0.0001406536 0.0001406536 4.688452e-05
[3002,] 0.0001406536 0.0001406536 4.688452e-05
[3003,] 0.0001406536 0.0001406536 4.688452e-05
[3004,] 0.0001406536 0.0001406536 4.688452e-05
[3005,] 0.0001406536 0.0001406536 4.688452e-05
[3006,] 0.0001406536 0.0001406536 4.688452e-05
[3007,] 0.0001406536 0.0001406536 4.688452e-05
[3008,] 0.0001406536 0.0001406536 4.688452e-05
[3009,] 0.0001406536 0.0001406536 4.688452e-05
[3010,] 0.0001406536 0.0001406536 4.688452e-05
[3011,] 0.0001406536 0.0001406536 4.688452e-05
[3012,] 0.0001406536 0.0001406536 4.688452e-05
[3013,] 0.0001406536 0.0001406536 4.688452e-05
[3014,] 0.0001406536 0.0001406536 4.688452e-05
[3015,] 0.0001406536 0.0001406536 4.688452e-05
[3016,] 0.0001406536 0.0001406536 4.688452e-05
[3017,] 0.0001406536 0.0001406535 4.688452e-05
[3018,] 0.0001406536 0.0001406536 4.688452e-05
[3019,] 0.0001406536 0.0001406536 4.688452e-05
[3020,] 0.0001406536 0.0001406536 4.688452e-05
[3021,] 0.0001406536 0.0001406536 4.688452e-05
[3022,] 0.0001406536 0.0001406536 4.688452e-05
[3023,] 0.0001406536 0.0001406536 4.688452e-05
[3024,] 0.0001406536 0.0001406536 4.688452e-05
[3025,] 0.0001406536 0.0001406535 4.688452e-05
[3026,] 0.0001406536 0.0001406536 4.688452e-05
[3027,] 0.0001406536 0.0001406536 4.688452e-05
[3028,] 0.0001406536 0.0001406536 4.688452e-05
[3029,] 0.0001406536 0.0001406536 4.688452e-05
[3030,] 0.0001406536 0.0001406535 4.688452e-05
[3031,] 0.0001406536 0.0001406536 4.688452e-05
[3032,] 0.0001406536 0.0001406536 4.688452e-05
[3033,] 0.0001406536 0.0001406536 4.688452e-05
[3034,] 0.0001406536 0.0001406536 4.688452e-05
[3035,] 0.0001406536 0.0001406536 4.688452e-05
[3036,] 0.0001406536 0.0001406536 4.688452e-05
[3037,] 0.0001406536 0.0001406536 4.688452e-05
[3038,] 0.0001406536 0.0001406536 4.688452e-05
[3039,] 0.0001406536 0.0001406535 4.688452e-05
[3040,] 0.0001406536 0.0001406536 4.688452e-05
[3041,] 0.0001406536 0.0001406536 4.688452e-05
[3042,] 0.0001406536 0.0001406536 4.688452e-05
[3043,] 0.0001406536 0.0001406536 4.688452e-05
[3044,] 0.0001406536 0.0001406536 4.688452e-05
[3045,] 0.0001406536 0.0001406536 4.688452e-05
[3046,] 0.0001406536 0.0001406536 4.688452e-05
[3047,] 0.0001406536 0.0001406536 4.688452e-05
```
