## Supplementary material for "Characterization of shared and ancestry-specific signals driving complex traits using multi-ancestry fine-mapping": s1_data.bim

```
15	chr15:41909674:T:C	0	41909674	C	T
15	chr15:41910449:T:C	0	41910449	C	T
15	chr15:41911698:C:T	0	41911698	T	C
15	chr15:41912060:A:C	0	41912060	C	A
15	chr15:41912237:A:G	0	41912237	G	A
15	chr15:41912496:A:G	0	41912496	G	A
15	chr15:41912705:A:G	0	41912705	G	A
15	chr15:41912753:A:G	0	41912753	G	A
15	chr15:41913285:G:A	0	41913285	A	G
15	chr15:41913508:C:CT	0	41913508	CT	C
15	chr15:41913519:C:T	0	41913519	T	C
15	chr15:41913574:G:A	0	41913574	A	G
15	chr15:41914267:C:T	0	41914267	T	C
15	chr15:41914462:G:GACGTGTTCCC	0	41914462	GACGTGTTCCC	G
15	chr15:41914818:C:T	0	41914818	T	C
15	chr15:41914926:C:T	0	41914926	T	C
15	chr15:41915070:T:C	0	41915070	C	T
15	chr15:41915380:T:C	0	41915380	C	T
15	chr15:41915707:G:T	0	41915707	T	G
15	chr15:41915843:G:A	0	41915843	A	G
15	chr15:41917207:A:G	0	41917207	G	A
15	chr15:41917474:T:C	0	41917474	C	T
15	chr15:41917506:T:C	0	41917506	C	T
15	chr15:41917825:C:A	0	41917825	A	C
15	chr15:41918179:T:C	0	41918179	C	T
15	chr15:41918236:ACACACACG:A	0	41918236	A	ACACACACG
15	chr15:41918275:A:T	0	41918275	T	A
15	chr15:41918821:T:C	0	41918821	C	T
15	chr15:41919288:A:G	0	41919288	G	A
15	chr15:41919794:T:C	0	41919794	C	T
15	chr15:41919849:C:T	0	41919849	T	C
15	chr15:41919918:C:T	0	41919918	T	C
15	chr15:41919992:G:T	0	41919992	T	G
15	chr15:41920176:A:G	0	41920176	G	A
15	chr15:41920585:T:C	0	41920585	C	T
15	chr15:41920621:T:G	0	41920621	G	T
15	chr15:41921473:C:T	0	41921473	T	C
15	chr15:41922027:C:A	0	41922027	A	C
15	chr15:41922571:G:A	0	41922571	A	G
15	chr15:41923122:A:G	0	41923122	G	A
15	chr15:41923833:T:C	0	41923833	C	T
15	chr15:41924350:C:A	0	41924350	A	C
15	chr15:41925053:G:C	0	41925053	C	G
15	chr15:41926389:C:T	0	41926389	T	C
15	chr15:41927542:T:C	0	41927542	C	T
15	chr15:41927878:T:C	0	41927878	C	T
15	chr15:41928059:C:T	0	41928059	T	C
15	chr15:41928418:C:T	0	41928418	T	C
15	chr15:41929313:A:T	0	41929313	T	A
15	chr15:41929387:A:G	0	41929387	G	A
15	chr15:41929865:C:T	0	41929865	T	C
15	chr15:41930192:A:G	0	41930192	G	A
15	chr15:41931061:A:G	0	41931061	G	A
15	chr15:41931583:A:T	0	41931583	T	A
15	chr15:41931605:G:A	0	41931605	A	G
15	chr15:41931728:A:G	0	41931728	G	A
15	chr15:41931985:T:C	0	41931985	C	T
15	chr15:41932365:G:A	0	41932365	A	G
15	chr15:41932478:G:T	0	41932478	T	G
15	chr15:41932626:T:C	0	41932626	C	T
15	chr15:41932810:C:T	0	41932810	T	C
15	chr15:41933062:G:T	0	41933062	T	G
15	chr15:41933927:G:A	0	41933927	A	G
15	chr15:41934057:C:T	0	41934057	T	C
15	chr15:41935243:T:C	0	41935243	C	T
15	chr15:41935671:C:T	0	41935671	T	C
15	chr15:41936028:C:T	0	41936028	T	C
15	chr15:41936398:C:G	0	41936398	G	C
15	chr15:41936440:A:T	0	41936440	T	A
15	chr15:41936634:C:G	0	41936634	G	C
15	chr15:41937434:C:T	0	41937434	T	C
15	chr15:41937640:G:C	0	41937640	C	G
15	chr15:41937654:C:T	0	41937654	T	C
15	chr15:41939098:G:A	0	41939098	A	G
15	chr15:41939155:C:T	0	41939155	T	C
15	chr15:41940110:C:T	0	41940110	T	C
15	chr15:41940631:G:A	0	41940631	A	G
15	chr15:41940879:C:T	0	41940879	T	C
15	chr15:41941013:C:T	0	41941013	T	C
15	chr15:41941475:T:A	0	41941475	A	T
15	chr15:41941714:C:T	0	41941714	T	C
15	chr15:41942067:T:G	0	41942067	G	T
15	chr15:41942226:T:C	0	41942226	C	T
15	chr15:41942325:C:T	0	41942325	T	C
15	chr15:41942417:G:GT	0	41942417	GT	G
15	chr15:41942459:C:G	0	41942459	G	C
15	chr15:41942626:A:G	0	41942626	G	A
15	chr15:41942676:T:A	0	41942676	A	T
15	chr15:41943118:C:T	0	41943118	T	C
15	chr15:41945205:C:G	0	41945205	G	C
15	chr15:41945793:G:A	0	41945793	A	G
15	chr15:41945943:G:A	0	41945943	A	G
15	chr15:41947207:T:C	0	41947207	C	T
15	chr15:41948018:AG:A	0	41948018	A	AG
15	chr15:41948248:G:A	0	41948248	A	G
15	chr15:41948583:T:C	0	41948583	C	T
15	chr15:41949377:T:A	0	41949377	A	T
15	chr15:41950690:G:A	0	41950690	A	G
15	chr15:41950900:G:A	0	41950900	A	G
15	chr15:41952303:G:A	0	41952303	A	G
15	chr15:41952725:C:T	0	41952725	T	C
15	chr15:41953454:G:A	0	41953454	A	G
15	chr15:41953521:T:A	0	41953521	A	T
15	chr15:41956100:G:A	0	41956100	A	G
15	chr15:41956317:CAGG:C	0	41956317	C	CAGG
15	chr15:41956516:G:A	0	41956516	A	G
15	chr15:41956628:T:C	0	41956628	C	T
15	chr15:41958107:A:AGG	0	41958107	AGG	A
15	chr15:41958317:T:C	0	41958317	C	T
15	chr15:41958353:A:G	0	41958353	G	A
15	chr15:41959433:T:A	0	41959433	A	T
15	chr15:41959475:C:T	0	41959475	T	C
15	chr15:41959815:C:T	0	41959815	T	C
15	chr15:41959892:C:T	0	41959892	T	C
15	chr15:41959958:C:T	0	41959958	T	C
15	chr15:41960290:C:T	0	41960290	T	C
15	chr15:41961870:C:T	0	41961870	T	C
15	chr15:41964391:T:C	0	41964391	C	T
15	chr15:41964769:A:AT	0	41964769	AT	A
15	chr15:41965731:C:T	0	41965731	T	C
15	chr15:41966756:C:A	0	41966756	A	C
15	chr15:41968258:A:G	0	41968258	G	A
15	chr15:41969583:G:A	0	41969583	A	G
15	chr15:41969653:C:A	0	41969653	A	C
15	chr15:41970649:G:A	0	41970649	A	G
15	chr15:41972233:A:G	0	41972233	G	A
15	chr15:41973313:T:TG	0	41973313	TG	T
15	chr15:41973388:G:A	0	41973388	A	G
15	chr15:41974064:T:A	0	41974064	A	T
15	chr15:41974756:C:A	0	41974756	A	C
15	chr15:41976274:T:C	0	41976274	C	T
15	chr15:41976631:C:G	0	41976631	G	C
15	chr15:41977093:A:C	0	41977093	C	A
15	chr15:41977861:T:C	0	41977861	C	T
15	chr15:41978076:C:T	0	41978076	T	C
15	chr15:41978499:C:T	0	41978499	T	C
15	chr15:41978532:C:T	0	41978532	T	C
15	chr15:41980049:T:C	0	41980049	C	T
15	chr15:41980168:GA:G	0	41980168	G	GA
15	chr15:41980513:G:T	0	41980513	T	G
15	chr15:41981061:G:C	0	41981061	C	G
15	chr15:41982263:G:A	0	41982263	A	G
15	chr15:41982520:G:C	0	41982520	C	G
15	chr15:41982866:A:G	0	41982866	G	A
15	chr15:41983270:C:A	0	41983270	A	C
15	chr15:41983978:T:C	0	41983978	C	T
15	chr15:41985735:T:C	0	41985735	C	T
15	chr15:41988790:G:A	0	41988790	A	G
15	chr15:41989521:G:A	0	41989521	A	G
15	chr15:41990044:G:A	0	41990044	A	G
15	chr15:41990692:C:G	0	41990692	G	C
15	chr15:41990994:T:C	0	41990994	C	T
15	chr15:41991850:C:T	0	41991850	T	C
15	chr15:41992076:A:G	0	41992076	G	A
15	chr15:41992153:T:C	0	41992153	C	T
15	chr15:41992408:T:C	0	41992408	C	T
15	chr15:41992669:CCT:C	0	41992669	C	CCT
15	chr15:41992726:C:T	0	41992726	T	C
15	chr15:41993297:G:A	0	41993297	A	G
15	chr15:41994573:A:G	0	41994573	G	A
15	chr15:41995380:G:A	0	41995380	A	G
15	chr15:41995408:T:C	0	41995408	C	T
15	chr15:41995789:T:C	0	41995789	C	T
15	chr15:41997324:C:T	0	41997324	T	C
15	chr15:41997477:C:T	0	41997477	T	C
15	chr15:41997830:T:C	0	41997830	C	T
15	chr15:41997999:C:T	0	41997999	T	C
15	chr15:41998507:G:A	0	41998507	A	G
15	chr15:41998870:C:T	0	41998870	T	C
15	chr15:41999872:C:T	0	41999872	T	C
15	chr15:42000319:C:A	0	42000319	A	C
15	chr15:42000879:G:T	0	42000879	T	G
15	chr15:42001680:C:G	0	42001680	G	C
15	chr15:42003121:A:G	0	42003121	G	A
15	chr15:42003366:C:T	0	42003366	T	C
15	chr15:42003420:A:C	0	42003420	C	A
15	chr15:42003678:G:A	0	42003678	A	G
15	chr15:42003768:T:C	0	42003768	C	T
15	chr15:42003877:T:TCC	0	42003877	TCC	T
15	chr15:42004582:C:A	0	42004582	A	C
15	chr15:42005397:G:A	0	42005397	A	G
15	chr15:42005628:C:T	0	42005628	T	C
15	chr15:42005690:A:G	0	42005690	G	A
15	chr15:42005726:T:C	0	42005726	C	T
15	chr15:42005835:T:A	0	42005835	A	T
15	chr15:42005880:A:G	0	42005880	G	A
15	chr15:42007043:C:T	0	42007043	T	C
15	chr15:42007220:G:A	0	42007220	A	G
15	chr15:42008105:G:A	0	42008105	A	G
15	chr15:42008340:G:A	0	42008340	A	G
15	chr15:42008688:G:A	0	42008688	A	G
15	chr15:42009136:T:C	0	42009136	C	T
15	chr15:42009299:T:C	0	42009299	C	T
15	chr15:42009661:T:C	0	42009661	C	T
15	chr15:42009921:T:C	0	42009921	C	T
15	chr15:42010235:A:G	0	42010235	G	A
15	chr15:42010322:C:T	0	42010322	T	C
15	chr15:42010508:G:A	0	42010508	A	G
15	chr15:42010553:G:A	0	42010553	A	G
15	chr15:42010657:T:C	0	42010657	C	T
15	chr15:42011288:G:A	0	42011288	A	G
15	chr15:42011456:T:C	0	42011456	C	T
15	chr15:42011487:C:T	0	42011487	T	C
15	chr15:42011805:G:A	0	42011805	A	G
15	chr15:42012360:C:G	0	42012360	G	C
15	chr15:42013184:C:T	0	42013184	T	C
15	chr15:42013500:C:A	0	42013500	A	C
15	chr15:42013528:G:A	0	42013528	A	G
15	chr15:42013571:G:A	0	42013571	A	G
15	chr15:42013654:A:AGAG	0	42013654	AGAG	A
15	chr15:42013800:T:C	0	42013800	C	T
15	chr15:42013809:AT:A	0	42013809	A	AT
15	chr15:42013817:G:A	0	42013817	A	G
15	chr15:42014173:T:C	0	42014173	C	T
15	chr15:42014188:G:A	0	42014188	A	G
15	chr15:42014808:C:T	0	42014808	T	C
15	chr15:42014903:G:A	0	42014903	A	G
15	chr15:42014904:G:A	0	42014904	A	G
15	chr15:42015469:G:A	0	42015469	A	G
15	chr15:42015585:G:T	0	42015585	T	G
15	chr15:42015595:A:G	0	42015595	G	A
15	chr15:42015701:C:T	0	42015701	T	C
15	chr15:42015867:A:G	0	42015867	G	A
15	chr15:42016525:C:T	0	42016525	T	C
15	chr15:42016666:A:G	0	42016666	G	A
15	chr15:42016767:C:T	0	42016767	T	C
15	chr15:42016919:A:G	0	42016919	G	A
15	chr15:42017368:C:T	0	42017368	T	C
15	chr15:42017418:G:A	0	42017418	A	G
15	chr15:42017546:T:C	0	42017546	C	T
15	chr15:42018109:G:A	0	42018109	A	G
15	chr15:42018329:T:C	0	42018329	C	T
15	chr15:42018507:A:G	0	42018507	G	A
15	chr15:42018755:G:C	0	42018755	C	G
15	chr15:42019382:G:C	0	42019382	C	G
15	chr15:42019895:C:T	0	42019895	T	C
15	chr15:42019944:C:T	0	42019944	T	C
15	chr15:42020620:CT:C	0	42020620	C	CT
15	chr15:42020757:C:T	0	42020757	T	C
15	chr15:42020954:G:A	0	42020954	A	G
15	chr15:42021647:G:A	0	42021647	A	G
15	chr15:42021701:G:A	0	42021701	A	G
15	chr15:42021784:G:A	0	42021784	A	G
15	chr15:42021820:G:A	0	42021820	A	G
15	chr15:42022164:C:T	0	42022164	T	C
15	chr15:42022367:C:T	0	42022367	T	C
15	chr15:42023203:C:G	0	42023203	G	C
15	chr15:42023793:G:A	0	42023793	A	G
15	chr15:42023989:C:T	0	42023989	T	C
15	chr15:42024138:GGAGCA:G	0	42024138	G	GGAGCA
15	chr15:42024329:A:G	0	42024329	G	A
15	chr15:42024578:T:C	0	42024578	C	T
15	chr15:42024943:G:A	0	42024943	A	G
15	chr15:42025035:C:T	0	42025035	T	C
15	chr15:42026019:T:C	0	42026019	C	T
15	chr15:42026324:A:G	0	42026324	G	A
15	chr15:42026630:T:C	0	42026630	C	T
15	chr15:42027035:T:C	0	42027035	C	T
15	chr15:42027086:G:T	0	42027086	T	G
15	chr15:42027339:C:T	0	42027339	T	C
15	chr15:42028255:G:A	0	42028255	A	G
15	chr15:42029153:G:A	0	42029153	A	G
15	chr15:42029681:A:G	0	42029681	G	A
15	chr15:42029694:A:T	0	42029694	T	A
15	chr15:42030711:C:T	0	42030711	T	C
15	chr15:42031074:C:A	0	42031074	A	C
15	chr15:42031393:G:T	0	42031393	T	G
15	chr15:42031401:T:C	0	42031401	C	T
15	chr15:42031547:A:T	0	42031547	T	A
15	chr15:42031954:C:A	0	42031954	A	C
15	chr15:42032281:T:A	0	42032281	A	T
15	chr15:42032647:C:T	0	42032647	T	C
15	chr15:42032863:G:A	0	42032863	A	G
15	chr15:42033037:T:C	0	42033037	C	T
15	chr15:42033319:A:G	0	42033319	G	A
15	chr15:42033410:A:G	0	42033410	G	A
15	chr15:42033916:C:A	0	42033916	A	C
15	chr15:42034082:G:T	0	42034082	T	G
15	chr15:42034156:G:A	0	42034156	A	G
15	chr15:42034341:A:G	0	42034341	G	A
15	chr15:42034455:A:C	0	42034455	C	A
15	chr15:42034639:C:T	0	42034639	T	C
15	chr15:42035155:G:A	0	42035155	A	G
15	chr15:42035358:C:T	0	42035358	T	C
15	chr15:42036174:C:T	0	42036174	T	C
15	chr15:42036177:G:A	0	42036177	A	G
15	chr15:42036346:A:G	0	42036346	G	A
15	chr15:42036365:T:A	0	42036365	A	T
15	chr15:42036921:C:T	0	42036921	T	C
15	chr15:42037218:G:A	0	42037218	A	G
15	chr15:42037252:T:C	0	42037252	C	T
15	chr15:42037726:A:G	0	42037726	G	A
15	chr15:42038485:C:T	0	42038485	T	C
15	chr15:42039350:C:T	0	42039350	T	C
15	chr15:42040284:A:T	0	42040284	T	A
15	chr15:42040551:G:A	0	42040551	A	G
15	chr15:42040705:T:C	0	42040705	C	T
15	chr15:42040827:A:G	0	42040827	G	A
15	chr15:42040841:T:C	0	42040841	C	T
15	chr15:42040975:A:T	0	42040975	T	A
15	chr15:42041136:A:G	0	42041136	G	A
15	chr15:42041227:G:A	0	42041227	A	G
15	chr15:42041339:G:T	0	42041339	T	G
15	chr15:42041393:A:T	0	42041393	T	A
15	chr15:42041442:C:T	0	42041442	T	C
15	chr15:42041599:G:A	0	42041599	A	G
15	chr15:42041950:C:T	0	42041950	T	C
15	chr15:42042026:G:A	0	42042026	A	G
15	chr15:42042142:T:C	0	42042142	C	T
15	chr15:42042241:G:T	0	42042241	T	G
15	chr15:42042654:G:C	0	42042654	C	G
15	chr15:42042657:G:GA	0	42042657	GA	G
15	chr15:42043111:C:T	0	42043111	T	C
15	chr15:42043159:G:A	0	42043159	A	G
15	chr15:42043820:C:T	0	42043820	T	C
15	chr15:42044052:A:G	0	42044052	G	A
15	chr15:42044252:G:A	0	42044252	A	G
15	chr15:42044333:T:C	0	42044333	C	T
15	chr15:42044356:G:A	0	42044356	A	G
15	chr15:42044519:G:T	0	42044519	T	G
15	chr15:42044700:A:G	0	42044700	G	A
15	chr15:42044722:C:T	0	42044722	T	C
15	chr15:42045145:G:A	0	42045145	A	G
15	chr15:42045952:A:AT	0	42045952	AT	A
15	chr15:42046039:G:C	0	42046039	C	G
15	chr15:42046423:A:G	0	42046423	G	A
15	chr15:42046520:G:A	0	42046520	A	G
15	chr15:42046960:G:A	0	42046960	A	G
15	chr15:42046973:G:T	0	42046973	T	G
15	chr15:42047501:G:A	0	42047501	A	G
15	chr15:42047577:G:A	0	42047577	A	G
15	chr15:42047622:T:C	0	42047622	C	T
15	chr15:42047628:G:A	0	42047628	A	G
15	chr15:42047658:G:A	0	42047658	A	G
15	chr15:42047854:A:T	0	42047854	T	A
15	chr15:42047896:G:C	0	42047896	C	G
15	chr15:42047936:G:A	0	42047936	A	G
15	chr15:42047990:T:C	0	42047990	C	T
15	chr15:42048026:T:A	0	42048026	A	T
15	chr15:42048038:C:T	0	42048038	T	C
15	chr15:42048460:T:C	0	42048460	C	T
15	chr15:42048601:G:A	0	42048601	A	G
15	chr15:42048924:A:G	0	42048924	G	A
15	chr15:42049093:G:C	0	42049093	C	G
15	chr15:42049168:G:A	0	42049168	A	G
15	chr15:42049240:G:A	0	42049240	A	G
15	chr15:42049744:C:T	0	42049744	T	C
15	chr15:42049966:T:C	0	42049966	C	T
15	chr15:42049975:G:A	0	42049975	A	G
15	chr15:42050028:T:C	0	42050028	C	T
15	chr15:42050829:C:T	0	42050829	T	C
15	chr15:42050985:C:T	0	42050985	T	C
15	chr15:42051362:A:G	0	42051362	G	A
15	chr15:42051596:G:A	0	42051596	A	G
15	chr15:42051706:T:A	0	42051706	A	T
15	chr15:42052234:T:C	0	42052234	C	T
15	chr15:42052618:A:C	0	42052618	C	A
15	chr15:42052848:T:C	0	42052848	C	T
15	chr15:42053411:G:A	0	42053411	A	G
15	chr15:42053470:C:T	0	42053470	T	C
15	chr15:42053872:C:T	0	42053872	T	C
15	chr15:42054269:G:A	0	42054269	A	G
15	chr15:42054628:C:T	0	42054628	T	C
15	chr15:42054996:G:T	0	42054996	T	G
15	chr15:42055328:T:C	0	42055328	C	T
15	chr15:42055892:T:C	0	42055892	C	T
15	chr15:42056457:A:G	0	42056457	G	A
15	chr15:42056460:C:T	0	42056460	T	C
15	chr15:42056494:C:T	0	42056494	T	C
15	chr15:42056750:T:C	0	42056750	C	T
15	chr15:42056756:A:G	0	42056756	G	A
15	chr15:42056799:T:C	0	42056799	C	T
15	chr15:42056978:G:A	0	42056978	A	G
15	chr15:42057274:A:T	0	42057274	T	A
15	chr15:42057552:C:T	0	42057552	T	C
15	chr15:42058756:TA:T	0	42058756	T	TA
15	chr15:42059140:T:C	0	42059140	C	T
15	chr15:42060723:C:T	0	42060723	T	C
15	chr15:42061696:G:A	0	42061696	A	G
15	chr15:42061936:G:A	0	42061936	A	G
15	chr15:42062049:A:T	0	42062049	T	A
15	chr15:42062076:C:T	0	42062076	T	C
15	chr15:42062682:A:T	0	42062682	T	A
15	chr15:42063375:C:T	0	42063375	T	C
15	chr15:42063425:G:A	0	42063425	A	G
15	chr15:42063508:C:T	0	42063508	T	C
15	chr15:42063716:C:T	0	42063716	T	C
15	chr15:42064207:A:G	0	42064207	G	A
15	chr15:42064353:C:T	0	42064353	T	C
15	chr15:42064804:A:G	0	42064804	G	A
15	chr15:42065171:T:C	0	42065171	C	T
15	chr15:42065980:C:T	0	42065980	T	C
15	chr15:42066382:A:G	0	42066382	G	A
15	chr15:42066421:C:CAG	0	42066421	CAG	C
15	chr15:42066998:A:G	0	42066998	G	A
15	chr15:42067179:C:G	0	42067179	G	C
15	chr15:42068824:C:T	0	42068824	T	C
15	chr15:42068980:G:A	0	42068980	A	G
15	chr15:42069401:G:A	0	42069401	A	G
15	chr15:42069733:T:C	0	42069733	C	T
15	chr15:42069803:T:C	0	42069803	C	T
15	chr15:42069891:T:C	0	42069891	C	T
15	chr15:42070298:A:C	0	42070298	C	A
15	chr15:42070411:G:A	0	42070411	A	G
15	chr15:42070814:G:C	0	42070814	C	G
15	chr15:42070845:T:G	0	42070845	G	T
15	chr15:42070880:T:C	0	42070880	C	T
15	chr15:42070965:T:C	0	42070965	C	T
15	chr15:42071197:C:T	0	42071197	T	C
15	chr15:42071571:A:G	0	42071571	G	A
15	chr15:42071654:AT:A	0	42071654	A	AT
15	chr15:42071689:T:C	0	42071689	C	T
15	chr15:42071945:G:A	0	42071945	A	G
15	chr15:42071970:G:C	0	42071970	C	G
15	chr15:42072131:A:C	0	42072131	C	A
15	chr15:42072164:G:A	0	42072164	A	G
15	chr15:42072439:G:T	0	42072439	T	G
15	chr15:42072454:G:A	0	42072454	A	G
15	chr15:42072526:A:G	0	42072526	G	A
15	chr15:42072678:G:A	0	42072678	A	G
15	chr15:42073081:C:T	0	42073081	T	C
15	chr15:42073172:C:T	0	42073172	T	C
15	chr15:42073253:C:T	0	42073253	T	C
15	chr15:42073470:T:G	0	42073470	G	T
15	chr15:42073591:G:A	0	42073591	A	G
15	chr15:42073609:C:G	0	42073609	G	C
15	chr15:42073668:G:A	0	42073668	A	G
15	chr15:42074026:G:A	0	42074026	A	G
15	chr15:42075049:C:G	0	42075049	G	C
15	chr15:42075320:G:A	0	42075320	A	G
15	chr15:42075398:G:A	0	42075398	A	G
15	chr15:42076308:G:T	0	42076308	T	G
15	chr15:42076532:A:G	0	42076532	G	A
15	chr15:42077058:A:C	0	42077058	C	A
15	chr15:42077076:AT:A	0	42077076	A	AT
15	chr15:42077350:G:A	0	42077350	A	G
15	chr15:42079554:A:T	0	42079554	T	A
15	chr15:42079922:C:T	0	42079922	T	C
15	chr15:42080007:A:C	0	42080007	C	A
15	chr15:42080412:G:A	0	42080412	A	G
15	chr15:42080450:G:A	0	42080450	A	G
15	chr15:42080674:A:G	0	42080674	G	A
15	chr15:42084253:G:A	0	42084253	A	G
15	chr15:42084644:GAGCT:G	0	42084644	G	GAGCT
15	chr15:42085168:C:T	0	42085168	T	C
15	chr15:42086186:C:T	0	42086186	T	C
15	chr15:42086628:G:A	0	42086628	A	G
15	chr15:42086804:T:G	0	42086804	G	T
15	chr15:42087233:C:A	0	42087233	A	C
15	chr15:42087854:A:G	0	42087854	G	A
15	chr15:42087961:G:A	0	42087961	A	G
15	chr15:42088231:G:A	0	42088231	A	G
15	chr15:42088604:C:T	0	42088604	T	C
15	chr15:42088998:G:A	0	42088998	A	G
15	chr15:42089042:C:T	0	42089042	T	C
15	chr15:42089634:T:A	0	42089634	A	T
15	chr15:42089727:T:G	0	42089727	G	T
15	chr15:42090043:G:A	0	42090043	A	G
15	chr15:42090194:G:A	0	42090194	A	G
15	chr15:42090195:A:AAAT	0	42090195	AAAT	A
15	chr15:42090238:G:A	0	42090238	A	G
15	chr15:42090283:G:A	0	42090283	A	G
15	chr15:42090491:T:A	0	42090491	A	T
15	chr15:42090580:T:C	0	42090580	C	T
15	chr15:42090666:A:G	0	42090666	G	A
15	chr15:42090712:G:A	0	42090712	A	G
15	chr15:42090870:A:AAC	0	42090870	AAC	A
15	chr15:42091056:T:C	0	42091056	C	T
15	chr15:42091448:C:A	0	42091448	A	C
15	chr15:42091631:C:T	0	42091631	T	C
15	chr15:42091666:C:T	0	42091666	T	C
15	chr15:42091867:A:G	0	42091867	G	A
15	chr15:42092092:T:C	0	42092092	C	T
15	chr15:42092094:A:C	0	42092094	C	A
15	chr15:42092323:G:A	0	42092323	A	G
15	chr15:42093009:C:T	0	42093009	T	C
15	chr15:42093804:C:T	0	42093804	T	C
15	chr15:42094144:C:T	0	42094144	T	C
15	chr15:42094282:C:T	0	42094282	T	C
15	chr15:42094871:AG:A	0	42094871	A	AG
15	chr15:42095005:T:C	0	42095005	C	T
15	chr15:42095074:C:T	0	42095074	T	C
15	chr15:42096067:C:T	0	42096067	T	C
15	chr15:42096116:C:T	0	42096116	T	C
15	chr15:42096706:A:G	0	42096706	G	A
15	chr15:42096809:G:T	0	42096809	T	G
15	chr15:42097096:G:A	0	42097096	A	G
15	chr15:42098815:G:A	0	42098815	A	G
15	chr15:42098877:C:G	0	42098877	G	C
15	chr15:42099063:T:C	0	42099063	C	T
15	chr15:42099316:C:T	0	42099316	T	C
15	chr15:42099340:C:A	0	42099340	A	C
15	chr15:42099517:T:A	0	42099517	A	T
15	chr15:42099622:G:C	0	42099622	C	G
15	chr15:42099711:C:T	0	42099711	T	C
15	chr15:42099955:T:C	0	42099955	C	T
15	chr15:42099966:C:T	0	42099966	T	C
15	chr15:42100165:C:T	0	42100165	T	C
15	chr15:42100285:T:A	0	42100285	A	T
15	chr15:42100296:G:A	0	42100296	A	G
15	chr15:42100579:G:A	0	42100579	A	G
15	chr15:42100949:G:C	0	42100949	C	G
15	chr15:42100971:T:C	0	42100971	C	T
15	chr15:42101987:T:C	0	42101987	C	T
15	chr15:42102298:T:C	0	42102298	C	T
15	chr15:42103062:T:C	0	42103062	C	T
15	chr15:42103122:T:C	0	42103122	C	T
15	chr15:42103124:T:G	0	42103124	G	T
15	chr15:42103314:G:A	0	42103314	A	G
15	chr15:42103346:G:A	0	42103346	A	G
15	chr15:42103989:G:C	0	42103989	C	G
15	chr15:42104292:C:T	0	42104292	T	C
15	chr15:42104312:G:A	0	42104312	A	G
15	chr15:42104679:C:A	0	42104679	A	C
15	chr15:42105022:C:T	0	42105022	T	C
15	chr15:42105093:G:A	0	42105093	A	G
15	chr15:42105190:G:A	0	42105190	A	G
15	chr15:42105474:C:T	0	42105474	T	C
15	chr15:42106138:G:A	0	42106138	A	G
15	chr15:42106316:C:T	0	42106316	T	C
15	chr15:42107444:C:T	0	42107444	T	C
15	chr15:42107556:G:A	0	42107556	A	G
15	chr15:42107868:T:C	0	42107868	C	T
15	chr15:42108357:A:T	0	42108357	T	A
15	chr15:42108566:T:C	0	42108566	C	T
15	chr15:42108673:T:A	0	42108673	A	T
15	chr15:42109454:T:C	0	42109454	C	T
15	chr15:42109652:C:T	0	42109652	T	C
15	chr15:42110028:T:C	0	42110028	C	T
15	chr15:42110291:A:C	0	42110291	C	A
15	chr15:42110647:G:A	0	42110647	A	G
15	chr15:42111232:G:A	0	42111232	A	G
15	chr15:42111483:A:G	0	42111483	G	A
15	chr15:42111563:T:C	0	42111563	C	T
15	chr15:42111694:A:G	0	42111694	G	A
15	chr15:42111897:C:T	0	42111897	T	C
15	chr15:42112316:C:T	0	42112316	T	C
15	chr15:42112521:T:C	0	42112521	C	T
15	chr15:42112837:C:T	0	42112837	T	C
15	chr15:42112881:T:C	0	42112881	C	T
15	chr15:42112978:G:A	0	42112978	A	G
15	chr15:42113039:A:G	0	42113039	G	A
15	chr15:42113171:T:C	0	42113171	C	T
15	chr15:42113272:C:T	0	42113272	T	C
15	chr15:42113297:T:A	0	42113297	A	T
15	chr15:42113318:T:C	0	42113318	C	T
15	chr15:42113966:T:C	0	42113966	C	T
15	chr15:42113986:A:G	0	42113986	G	A
15	chr15:42114038:G:A	0	42114038	A	G
15	chr15:42114232:C:T	0	42114232	T	C
15	chr15:42114419:G:A	0	42114419	A	G
15	chr15:42114446:T:C	0	42114446	C	T
15	chr15:42114463:A:G	0	42114463	G	A
15	chr15:42114729:T:C	0	42114729	C	T
15	chr15:42114968:A:G	0	42114968	G	A
15	chr15:42115338:A:C	0	42115338	C	A
15	chr15:42115568:A:G	0	42115568	G	A
15	chr15:42115746:G:A	0	42115746	A	G
15	chr15:42116098:C:T	0	42116098	T	C
15	chr15:42116169:C:T	0	42116169	T	C
15	chr15:42116417:C:T	0	42116417	T	C
15	chr15:42116467:T:C	0	42116467	C	T
15	chr15:42116496:G:C	0	42116496	C	G
15	chr15:42116831:A:C	0	42116831	C	A
15	chr15:42117712:T:C	0	42117712	C	T
15	chr15:42117801:G:A	0	42117801	A	G
15	chr15:42118086:T:C	0	42118086	C	T
15	chr15:42118504:C:T	0	42118504	T	C
15	chr15:42118656:C:T	0	42118656	T	C
15	chr15:42118781:A:G	0	42118781	G	A
15	chr15:42118788:A:G	0	42118788	G	A
15	chr15:42118824:A:G	0	42118824	G	A
15	chr15:42118831:G:A	0	42118831	A	G
15	chr15:42119088:T:C	0	42119088	C	T
15	chr15:42119108:A:C	0	42119108	C	A
15	chr15:42119236:A:G	0	42119236	G	A
15	chr15:42119347:A:G	0	42119347	G	A
15	chr15:42119702:G:A	0	42119702	A	G
15	chr15:42119761:C:T	0	42119761	T	C
15	chr15:42119784:T:C	0	42119784	C	T
15	chr15:42119815:C:T	0	42119815	T	C
15	chr15:42120290:A:G	0	42120290	G	A
15	chr15:42120408:G:A	0	42120408	A	G
15	chr15:42121015:C:A	0	42121015	A	C
15	chr15:42121487:A:AGTG	0	42121487	AGTG	A
15	chr15:42121686:G:C	0	42121686	C	G
15	chr15:42121712:G:A	0	42121712	A	G
15	chr15:42121858:G:A	0	42121858	A	G
15	chr15:42123780:A:C	0	42123780	C	A
15	chr15:42124471:T:G	0	42124471	G	T
15	chr15:42126147:G:A	0	42126147	A	G
15	chr15:42126306:T:C	0	42126306	C	T
15	chr15:42126333:C:T	0	42126333	T	C
15	chr15:42126432:C:T	0	42126432	T	C
15	chr15:42126911:C:T	0	42126911	T	C
15	chr15:42127212:G:C	0	42127212	C	G
15	chr15:42128025:G:A	0	42128025	A	G
15	chr15:42128748:G:A	0	42128748	A	G
15	chr15:42129206:C:T	0	42129206	T	C
15	chr15:42129521:A:ACT	0	42129521	ACT	A
15	chr15:42129526:ATTT:A	0	42129526	A	ATTT
15	chr15:42129784:G:A	0	42129784	A	G
15	chr15:42129930:C:T	0	42129930	T	C
15	chr15:42130451:G:A	0	42130451	A	G
15	chr15:42130892:A:G	0	42130892	G	A
15	chr15:42131258:C:A	0	42131258	A	C
15	chr15:42131432:G:C	0	42131432	C	G
15	chr15:42131805:G:A	0	42131805	A	G
15	chr15:42132846:A:G	0	42132846	G	A
15	chr15:42132872:C:A	0	42132872	A	C
15	chr15:42133673:G:A	0	42133673	A	G
15	chr15:42134635:G:T	0	42134635	T	G
15	chr15:42134903:G:A	0	42134903	A	G
15	chr15:42136260:C:T	0	42136260	T	C
15	chr15:42137292:T:C	0	42137292	C	T
15	chr15:42138337:G:T	0	42138337	T	G
15	chr15:42138397:G:C	0	42138397	C	G
15	chr15:42138944:A:G	0	42138944	G	A
15	chr15:42139038:G:C	0	42139038	C	G
15	chr15:42139660:T:C	0	42139660	C	T
15	chr15:42139999:T:C	0	42139999	C	T
15	chr15:42140157:A:G	0	42140157	G	A
15	chr15:42141184:A:T	0	42141184	T	A
15	chr15:42141604:A:G	0	42141604	G	A
15	chr15:42142056:G:A	0	42142056	A	G
15	chr15:42142307:C:A	0	42142307	A	C
15	chr15:42142428:C:T	0	42142428	T	C
15	chr15:42142639:T:C	0	42142639	C	T
15	chr15:42143303:G:A	0	42143303	A	G
15	chr15:42143419:A:C	0	42143419	C	A
15	chr15:42143769:C:T	0	42143769	T	C
15	chr15:42143804:C:T	0	42143804	T	C
15	chr15:42143845:G:A	0	42143845	A	G
15	chr15:42143871:C:T	0	42143871	T	C
15	chr15:42144401:T:C	0	42144401	C	T
15	chr15:42145233:T:C	0	42145233	C	T
15	chr15:42145324:A:G	0	42145324	G	A
15	chr15:42145513:T:C	0	42145513	C	T
15	chr15:42146887:C:G	0	42146887	G	C
15	chr15:42147676:G:A	0	42147676	A	G
15	chr15:42147871:T:C	0	42147871	C	T
15	chr15:42148481:T:C	0	42148481	C	T
15	chr15:42149988:A:G	0	42149988	G	A
15	chr15:42150224:T:G	0	42150224	G	T
15	chr15:42150543:A:G	0	42150543	G	A
15	chr15:42150801:G:T	0	42150801	T	G
15	chr15:42151100:T:G	0	42151100	G	T
15	chr15:42153356:G:T	0	42153356	T	G
15	chr15:42155098:CACAT:C	0	42155098	C	CACAT
15	chr15:42155721:G:A	0	42155721	A	G
15	chr15:42155791:C:T	0	42155791	T	C
15	chr15:42159815:C:T	0	42159815	T	C
15	chr15:42161653:GA:G	0	42161653	G	GA
15	chr15:42165384:G:A	0	42165384	A	G
15	chr15:42166149:T:C	0	42166149	C	T
15	chr15:42167166:A:G	0	42167166	G	A
15	chr15:42167360:G:A	0	42167360	A	G
15	chr15:42168358:TGCAGTGTGTAG:T	0	42168358	T	TGCAGTGTGTAG
15	chr15:42170484:G:A	0	42170484	A	G
15	chr15:42171025:G:A	0	42171025	A	G
15	chr15:42172178:A:G	0	42172178	G	A
15	chr15:42172743:C:T	0	42172743	T	C
15	chr15:42175352:G:A	0	42175352	A	G
15	chr15:42176419:A:G	0	42176419	G	A
15	chr15:42176588:T:C	0	42176588	C	T
15	chr15:42179434:G:A	0	42179434	A	G
15	chr15:42180131:CTG:C	0	42180131	C	CTG
15	chr15:42183105:TG:T	0	42183105	T	TG
15	chr15:42186564:G:A	0	42186564	A	G
15	chr15:42187208:T:C	0	42187208	C	T
15	chr15:42188211:T:C	0	42188211	C	T
15	chr15:42188690:C:T	0	42188690	T	C
15	chr15:42190020:G:A	0	42190020	A	G
15	chr15:42191257:C:T	0	42191257	T	C
15	chr15:42192692:A:G	0	42192692	G	A
15	chr15:42193130:T:C	0	42193130	C	T
15	chr15:42193246:A:G	0	42193246	G	A
15	chr15:42193574:C:CT	0	42193574	CT	C
15	chr15:42194118:C:T	0	42194118	T	C
15	chr15:42194135:C:T	0	42194135	T	C
15	chr15:42194240:C:T	0	42194240	T	C
15	chr15:42194422:C:T	0	42194422	T	C
15	chr15:42194558:A:C	0	42194558	C	A
15	chr15:42194559:C:T	0	42194559	T	C
15	chr15:42194576:T:C	0	42194576	C	T
15	chr15:42194661:A:G	0	42194661	G	A
15	chr15:42194827:A:T	0	42194827	T	A
15	chr15:42195101:T:C	0	42195101	C	T
15	chr15:42195310:C:T	0	42195310	T	C
15	chr15:42195474:C:G	0	42195474	G	C
15	chr15:42195976:G:T	0	42195976	T	G
15	chr15:42196252:C:T	0	42196252	T	C
15	chr15:42198616:T:C	0	42198616	C	T
15	chr15:42198741:G:A	0	42198741	A	G
15	chr15:42199510:C:T	0	42199510	T	C
15	chr15:42200854:G:A	0	42200854	A	G
15	chr15:42202338:T:C	0	42202338	C	T
15	chr15:42202993:C:T	0	42202993	T	C
15	chr15:42203460:C:T	0	42203460	T	C
15	chr15:42209820:C:A	0	42209820	A	C
15	chr15:42210084:C:T	0	42210084	T	C
15	chr15:42214291:TAA:T	0	42214291	T	TAA
15	chr15:42220787:A:T	0	42220787	T	A
15	chr15:42221110:T:C	0	42221110	C	T
15	chr15:42228212:A:G	0	42228212	G	A
15	chr15:42230360:C:T	0	42230360	T	C
15	chr15:42230594:G:C	0	42230594	C	G
15	chr15:42234846:A:G	0	42234846	G	A
15	chr15:42236478:C:T	0	42236478	T	C
15	chr15:42238700:T:C	0	42238700	C	T
15	chr15:42239955:A:G	0	42239955	G	A
15	chr15:42242157:G:C	0	42242157	C	G
15	chr15:42243811:C:T	0	42243811	T	C
15	chr15:42247104:T:C	0	42247104	C	T
15	chr15:42248406:A:G	0	42248406	G	A
15	chr15:42249647:C:T	0	42249647	T	C
15	chr15:42250260:G:A	0	42250260	A	G
15	chr15:42255905:G:T	0	42255905	T	G
15	chr15:42256236:G:A	0	42256236	A	G
15	chr15:42256641:G:A	0	42256641	A	G
15	chr15:42256984:C:T	0	42256984	T	C
15	chr15:42257715:T:C	0	42257715	C	T
15	chr15:42259215:T:C	0	42259215	C	T
15	chr15:42262384:A:G	0	42262384	G	A
15	chr15:42264557:TAAGA:T	0	42264557	T	TAAGA
15	chr15:42265137:C:T	0	42265137	T	C
15	chr15:42266082:G:A	0	42266082	A	G
15	chr15:42266163:C:T	0	42266163	T	C
15	chr15:42267595:T:C	0	42267595	C	T
15	chr15:42269106:C:G	0	42269106	G	C
15	chr15:42269660:G:A	0	42269660	A	G
15	chr15:42269797:G:A	0	42269797	A	G
15	chr15:42270490:G:A	0	42270490	A	G
15	chr15:42272171:C:T	0	42272171	T	C
15	chr15:42273390:C:A	0	42273390	A	C
15	chr15:42274789:C:T	0	42274789	T	C
15	chr15:42278003:A:G	0	42278003	G	A
15	chr15:42278520:A:G	0	42278520	G	A
15	chr15:42279054:A:G	0	42279054	G	A
15	chr15:42279073:T:C	0	42279073	C	T
15	chr15:42279384:G:A	0	42279384	A	G
15	chr15:42279532:G:A	0	42279532	A	G
15	chr15:42279555:A:C	0	42279555	C	A
15	chr15:42280869:C:T	0	42280869	T	C
15	chr15:42281436:CA:C	0	42281436	C	CA
15	chr15:42281882:G:A	0	42281882	A	G
15	chr15:42282693:A:G	0	42282693	G	A
15	chr15:42285342:G:A	0	42285342	A	G
15	chr15:42286370:G:T	0	42286370	T	G
15	chr15:42286371:C:G	0	42286371	G	C
15	chr15:42286912:G:A	0	42286912	A	G
15	chr15:42287750:T:C	0	42287750	C	T
15	chr15:42287786:G:A	0	42287786	A	G
15	chr15:42287908:A:C	0	42287908	C	A
15	chr15:42288107:C:T	0	42288107	T	C
15	chr15:42288293:A:G	0	42288293	G	A
15	chr15:42288515:T:A	0	42288515	A	T
15	chr15:42290819:A:G	0	42290819	G	A
15	chr15:42291031:C:T	0	42291031	T	C
15	chr15:42291863:A:G	0	42291863	G	A
15	chr15:42293176:T:A	0	42293176	A	T
15	chr15:42294009:G:C	0	42294009	C	G
15	chr15:42294038:G:A	0	42294038	A	G
15	chr15:42295536:C:T	0	42295536	T	C
15	chr15:42295891:T:C	0	42295891	C	T
15	chr15:42296092:C:T	0	42296092	T	C
15	chr15:42296201:G:A	0	42296201	A	G
15	chr15:42296450:G:A	0	42296450	A	G
15	chr15:42296527:T:G	0	42296527	G	T
15	chr15:42297119:G:A	0	42297119	A	G
15	chr15:42297789:T:C	0	42297789	C	T
15	chr15:42297798:C:T	0	42297798	T	C
15	chr15:42298375:A:G	0	42298375	G	A
15	chr15:42299377:A:G	0	42299377	G	A
15	chr15:42301093:C:T	0	42301093	T	C
15	chr15:42301244:G:A	0	42301244	A	G
15	chr15:42301303:T:C	0	42301303	C	T
15	chr15:42301334:T:C	0	42301334	C	T
15	chr15:42302120:C:T	0	42302120	T	C
15	chr15:42302391:A:G	0	42302391	G	A
15	chr15:42303170:T:C	0	42303170	C	T
15	chr15:42304205:G:C	0	42304205	C	G
15	chr15:42305179:C:T	0	42305179	T	C
15	chr15:42305426:G:A	0	42305426	A	G
15	chr15:42307177:C:G	0	42307177	G	C
15	chr15:42307465:C:G	0	42307465	G	C
15	chr15:42307572:T:G	0	42307572	G	T
15	chr15:42307589:A:G	0	42307589	G	A
15	chr15:42308850:A:G	0	42308850	G	A
15	chr15:42309248:C:G	0	42309248	G	C
15	chr15:42310076:A:C	0	42310076	C	A
15	chr15:42311510:A:G	0	42311510	G	A
15	chr15:42312534:A:G	0	42312534	G	A
15	chr15:42312813:G:A	0	42312813	A	G
15	chr15:42312850:G:A	0	42312850	A	G
15	chr15:42313069:A:G	0	42313069	G	A
15	chr15:42313285:ACT:A	0	42313285	A	ACT
15	chr15:42313593:G:A	0	42313593	A	G
15	chr15:42313896:A:G	0	42313896	G	A
15	chr15:42315002:C:T	0	42315002	T	C
15	chr15:42315063:A:G	0	42315063	G	A
15	chr15:42315338:A:T	0	42315338	T	A
15	chr15:42315523:G:A	0	42315523	A	G
15	chr15:42316205:T:C	0	42316205	C	T
15	chr15:42316228:T:C	0	42316228	C	T
15	chr15:42316479:A:G	0	42316479	G	A
15	chr15:42316514:G:A	0	42316514	A	G
15	chr15:42316560:T:C	0	42316560	C	T
15	chr15:42316595:A:C	0	42316595	C	A
15	chr15:42316785:G:A	0	42316785	A	G
15	chr15:42316850:A:G	0	42316850	G	A
15	chr15:42316936:G:A	0	42316936	A	G
15	chr15:42317405:T:A	0	42317405	A	T
15	chr15:42317937:G:A	0	42317937	A	G
15	chr15:42318368:G:A	0	42318368	A	G
15	chr15:42318588:T:G	0	42318588	G	T
15	chr15:42319425:G:T	0	42319425	T	G
15	chr15:42319448:A:G	0	42319448	G	A
15	chr15:42319900:A:G	0	42319900	G	A
15	chr15:42319974:G:A	0	42319974	A	G
15	chr15:42320475:A:G	0	42320475	G	A
15	chr15:42320503:C:T	0	42320503	T	C
15	chr15:42320813:G:A	0	42320813	A	G
15	chr15:42321005:C:T	0	42321005	T	C
15	chr15:42321443:C:T	0	42321443	T	C
15	chr15:42321449:C:G	0	42321449	G	C
15	chr15:42321536:C:G	0	42321536	G	C
15	chr15:42322270:G:C	0	42322270	C	G
15	chr15:42322678:A:G	0	42322678	G	A
15	chr15:42322774:C:A	0	42322774	A	C
15	chr15:42322827:T:C	0	42322827	C	T
15	chr15:42323107:A:G	0	42323107	G	A
15	chr15:42323212:T:C	0	42323212	C	T
15	chr15:42323294:A:G	0	42323294	G	A
15	chr15:42324142:A:G	0	42324142	G	A
15	chr15:42324622:C:T	0	42324622	T	C
15	chr15:42324880:C:T	0	42324880	T	C
15	chr15:42325323:T:C	0	42325323	C	T
15	chr15:42325445:C:T	0	42325445	T	C
15	chr15:42325583:A:G	0	42325583	G	A
15	chr15:42325621:CCTGCCT:C	0	42325621	C	CCTGCCT
15	chr15:42325629:CTTAGTTCTGTATGT:C	0	42325629	C	CTTAGTTCTGTATGT
15	chr15:42326065:G:A	0	42326065	A	G
15	chr15:42326333:T:A	0	42326333	A	T
15	chr15:42326826:C:G	0	42326826	G	C
15	chr15:42327174:C:G	0	42327174	G	C
15	chr15:42327248:C:T	0	42327248	T	C
15	chr15:42328067:A:T	0	42328067	T	A
15	chr15:42328160:G:C	0	42328160	C	G
15	chr15:42328283:C:G	0	42328283	G	C
15	chr15:42328553:T:C	0	42328553	C	T
15	chr15:42329581:G:T	0	42329581	T	G
15	chr15:42329603:C:T	0	42329603	T	C
15	chr15:42330346:G:A	0	42330346	A	G
15	chr15:42331045:C:T	0	42331045	T	C
15	chr15:42332619:G:A	0	42332619	A	G
15	chr15:42333754:C:T	0	42333754	T	C
15	chr15:42334622:C:T	0	42334622	T	C
15	chr15:42335279:C:G	0	42335279	G	C
15	chr15:42335821:C:T	0	42335821	T	C
15	chr15:42336874:G:A	0	42336874	A	G
15	chr15:42337176:A:G	0	42337176	G	A
15	chr15:42337975:C:T	0	42337975	T	C
15	chr15:42338698:G:A	0	42338698	A	G
15	chr15:42338973:A:G	0	42338973	G	A
15	chr15:42339032:G:A	0	42339032	A	G
15	chr15:42339475:G:A	0	42339475	A	G
15	chr15:42339575:A:G	0	42339575	G	A
15	chr15:42339730:T:C	0	42339730	C	T
15	chr15:42339778:G:A	0	42339778	A	G
15	chr15:42340064:G:A	0	42340064	A	G
15	chr15:42340132:A:G	0	42340132	G	A
15	chr15:42340301:T:C	0	42340301	C	T
15	chr15:42340464:C:T	0	42340464	T	C
15	chr15:42340590:T:C	0	42340590	C	T
15	chr15:42340931:A:C	0	42340931	C	A
15	chr15:42341140:T:TA	0	42341140	TA	T
15	chr15:42341760:C:T	0	42341760	T	C
15	chr15:42342187:G:A	0	42342187	A	G
15	chr15:42342906:TTC:T	0	42342906	T	TTC
15	chr15:42342909:T:A	0	42342909	A	T
15	chr15:42342926:A:G	0	42342926	G	A
15	chr15:42342962:A:G	0	42342962	G	A
15	chr15:42343197:C:T	0	42343197	T	C
15	chr15:42343198:T:C	0	42343198	C	T
15	chr15:42343410:A:G	0	42343410	G	A
15	chr15:42343486:G:A	0	42343486	A	G
15	chr15:42343617:C:A	0	42343617	A	C
15	chr15:42343962:A:G	0	42343962	G	A
15	chr15:42344065:G:A	0	42344065	A	G
15	chr15:42344114:C:G	0	42344114	G	C
15	chr15:42344178:T:G	0	42344178	G	T
15	chr15:42344191:T:C	0	42344191	C	T
15	chr15:42344386:T:C	0	42344386	C	T
15	chr15:42344880:T:C	0	42344880	C	T
15	chr15:42344887:C:T	0	42344887	T	C
15	chr15:42344904:A:C	0	42344904	C	A
15	chr15:42345086:C:T	0	42345086	T	C
15	chr15:42345246:C:A	0	42345246	A	C
15	chr15:42345256:T:C	0	42345256	C	T
15	chr15:42345465:T:A	0	42345465	A	T
15	chr15:42345511:T:C	0	42345511	C	T
15	chr15:42345577:T:C	0	42345577	C	T
15	chr15:42345745:T:C	0	42345745	C	T
15	chr15:42345891:G:A	0	42345891	A	G
15	chr15:42345958:G:A	0	42345958	A	G
15	chr15:42345987:C:T	0	42345987	T	C
15	chr15:42345993:T:C	0	42345993	C	T
15	chr15:42346178:T:C	0	42346178	C	T
15	chr15:42346408:G:A	0	42346408	A	G
15	chr15:42346662:A:G	0	42346662	G	A
15	chr15:42346698:A:G	0	42346698	G	A
15	chr15:42346846:A:G	0	42346846	G	A
15	chr15:42347445:A:AT	0	42347445	AT	A
15	chr15:42347634:T:C	0	42347634	C	T
15	chr15:42347797:A:G	0	42347797	G	A
15	chr15:42348000:G:A	0	42348000	A	G
15	chr15:42348408:T:C	0	42348408	C	T
15	chr15:42348609:T:C	0	42348609	C	T
15	chr15:42348664:G:A	0	42348664	A	G
15	chr15:42348696:G:A	0	42348696	A	G
15	chr15:42348832:T:C	0	42348832	C	T
15	chr15:42349065:A:G	0	42349065	G	A
15	chr15:42349557:CTCAAA:C	0	42349557	C	CTCAAA
15	chr15:42349805:T:C	0	42349805	C	T
15	chr15:42350107:C:T	0	42350107	T	C
15	chr15:42350210:A:G	0	42350210	G	A
15	chr15:42350743:A:G	0	42350743	G	A
15	chr15:42350972:G:A	0	42350972	A	G
15	chr15:42351208:C:T	0	42351208	T	C
15	chr15:42351331:T:C	0	42351331	C	T
15	chr15:42351340:A:G	0	42351340	G	A
15	chr15:42351722:A:G	0	42351722	G	A
15	chr15:42351812:A:G	0	42351812	G	A
15	chr15:42351907:A:G	0	42351907	G	A
15	chr15:42352495:C:T	0	42352495	T	C
15	chr15:42353281:A:G	0	42353281	G	A
15	chr15:42353570:G:A	0	42353570	A	G
15	chr15:42353694:A:G	0	42353694	G	A
15	chr15:42353999:A:G	0	42353999	G	A
15	chr15:42354780:T:C	0	42354780	C	T
15	chr15:42355176:A:G	0	42355176	G	A
15	chr15:42355764:T:C	0	42355764	C	T
15	chr15:42355944:C:T	0	42355944	T	C
15	chr15:42356642:T:C	0	42356642	C	T
15	chr15:42356725:A:G	0	42356725	G	A
15	chr15:42356817:G:A	0	42356817	A	G
15	chr15:42356823:T:C	0	42356823	C	T
15	chr15:42357522:A:G	0	42357522	G	A
15	chr15:42357620:G:A	0	42357620	A	G
15	chr15:42357726:A:T	0	42357726	T	A
15	chr15:42358063:A:G	0	42358063	G	A
15	chr15:42358173:A:G	0	42358173	G	A
15	chr15:42358571:A:G	0	42358571	G	A
15	chr15:42358711:A:G	0	42358711	G	A
15	chr15:42358905:A:G	0	42358905	G	A
15	chr15:42358949:T:C	0	42358949	C	T
15	chr15:42359398:T:C	0	42359398	C	T
15	chr15:42360497:T:C	0	42360497	C	T
15	chr15:42360498:A:T	0	42360498	T	A
15	chr15:42360567:A:G	0	42360567	G	A
15	chr15:42360640:T:C	0	42360640	C	T
15	chr15:42361263:A:C	0	42361263	C	A
15	chr15:42364501:T:C	0	42364501	C	T
15	chr15:42364741:C:T	0	42364741	T	C
15	chr15:42364857:C:G	0	42364857	G	C
15	chr15:42365364:C:T	0	42365364	T	C
15	chr15:42365959:A:G	0	42365959	G	A
15	chr15:42366990:T:C	0	42366990	C	T
15	chr15:42367042:T:C	0	42367042	C	T
15	chr15:42367070:T:C	0	42367070	C	T
15	chr15:42367152:G:A	0	42367152	A	G
15	chr15:42367542:A:G	0	42367542	G	A
15	chr15:42369034:T:C	0	42369034	C	T
15	chr15:42369165:T:C	0	42369165	C	T
15	chr15:42369500:A:G	0	42369500	G	A
15	chr15:42369950:G:T	0	42369950	T	G
15	chr15:42369976:C:G	0	42369976	G	C
15	chr15:42370162:T:C	0	42370162	C	T
15	chr15:42370163:G:A	0	42370163	A	G
15	chr15:42371127:A:G	0	42371127	G	A
15	chr15:42371478:G:A	0	42371478	A	G
15	chr15:42371994:A:C	0	42371994	C	A
15	chr15:42372690:A:T	0	42372690	T	A
15	chr15:42373017:A:C	0	42373017	C	A
15	chr15:42373420:A:G	0	42373420	G	A
15	chr15:42373693:C:T	0	42373693	T	C
15	chr15:42374154:A:G	0	42374154	G	A
15	chr15:42374186:AT:A	0	42374186	A	AT
15	chr15:42374576:A:G	0	42374576	G	A
15	chr15:42374591:A:G	0	42374591	G	A
15	chr15:42375160:G:C	0	42375160	C	G
15	chr15:42376319:A:G	0	42376319	G	A
15	chr15:42379110:G:A	0	42379110	A	G
15	chr15:42379360:G:A	0	42379360	A	G
15	chr15:42380047:C:T	0	42380047	T	C
15	chr15:42380475:A:G	0	42380475	G	A
15	chr15:42382836:T:C	0	42382836	C	T
15	chr15:42384239:G:A	0	42384239	A	G
15	chr15:42384975:T:A	0	42384975	A	T
15	chr15:42386411:A:G	0	42386411	G	A
15	chr15:42387591:T:C	0	42387591	C	T
15	chr15:42388149:A:G	0	42388149	G	A
15	chr15:42388712:C:T	0	42388712	T	C
15	chr15:42388859:G:A	0	42388859	A	G
15	chr15:42389001:G:A	0	42389001	A	G
15	chr15:42389411:G:A	0	42389411	A	G
15	chr15:42391589:G:A	0	42391589	A	G
15	chr15:42392191:A:G	0	42392191	G	A
15	chr15:42392257:A:G	0	42392257	G	A
15	chr15:42392482:C:G	0	42392482	G	C
15	chr15:42393256:T:C	0	42393256	C	T
15	chr15:42393436:C:T	0	42393436	T	C
15	chr15:42396420:T:C	0	42396420	C	T
15	chr15:42396482:C:T	0	42396482	T	C
15	chr15:42396574:A:G	0	42396574	G	A
15	chr15:42397120:C:T	0	42397120	T	C
15	chr15:42399016:C:T	0	42399016	T	C
15	chr15:42399466:C:G	0	42399466	G	C
15	chr15:42400195:C:T	0	42400195	T	C
15	chr15:42402746:T:C	0	42402746	C	T
15	chr15:42403677:C:T	0	42403677	T	C
15	chr15:42408023:A:G	0	42408023	G	A
15	chr15:42409005:G:C	0	42409005	C	G
15	chr15:42409490:T:C	0	42409490	C	T
15	chr15:42411011:GA:G	0	42411011	G	GA
15	chr15:42411208:T:C	0	42411208	C	T
15	chr15:42412809:A:C	0	42412809	C	A
15	chr15:42412993:A:G	0	42412993	G	A
15	chr15:42413173:T:C	0	42413173	C	T
15	chr15:42413266:A:C	0	42413266	C	A
15	chr15:42415645:G:C	0	42415645	C	G
15	chr15:42418021:G:C	0	42418021	C	G
15	chr15:42418421:C:T	0	42418421	T	C
15	chr15:42419087:G:A	0	42419087	A	G
15	chr15:42419444:A:G	0	42419444	G	A
15	chr15:42419882:G:A	0	42419882	A	G
15	chr15:42423746:A:G	0	42423746	G	A
15	chr15:42424700:G:A	0	42424700	A	G
15	chr15:42425524:C:T	0	42425524	T	C
15	chr15:42426551:T:C	0	42426551	C	T
15	chr15:42426719:T:C	0	42426719	C	T
15	chr15:42428090:G:C	0	42428090	C	G
15	chr15:42431209:A:G	0	42431209	G	A
15	chr15:42432440:C:A	0	42432440	A	C
15	chr15:42432441:C:T	0	42432441	T	C
15	chr15:42433128:C:T	0	42433128	T	C
15	chr15:42433844:T:C	0	42433844	C	T
15	chr15:42434412:T:C	0	42434412	C	T
15	chr15:42434698:G:A	0	42434698	A	G
15	chr15:42436766:A:G	0	42436766	G	A
15	chr15:42437966:C:T	0	42437966	T	C
15	chr15:42437995:T:C	0	42437995	C	T
15	chr15:42441964:G:T	0	42441964	T	G
15	chr15:42442122:C:T	0	42442122	T	C
15	chr15:42442823:A:G	0	42442823	G	A
15	chr15:42443663:A:G	0	42443663	G	A
15	chr15:42444055:T:A	0	42444055	A	T
15	chr15:42450237:T:C	0	42450237	C	T
15	chr15:42451896:A:G	0	42451896	G	A
15	chr15:42454193:A:C	0	42454193	C	A
15	chr15:42457278:C:T	0	42457278	T	C
15	chr15:42460218:A:G	0	42460218	G	A
15	chr15:42460632:A:G	0	42460632	G	A
15	chr15:42461486:T:G	0	42461486	G	T
15	chr15:42462320:A:G	0	42462320	G	A
15	chr15:42462451:T:C	0	42462451	C	T
15	chr15:42463292:G:C	0	42463292	C	G
15	chr15:42463706:G:A	0	42463706	A	G
15	chr15:42464421:T:C	0	42464421	C	T
15	chr15:42464942:T:C	0	42464942	C	T
15	chr15:42467599:C:CT	0	42467599	CT	C
15	chr15:42467961:A:G	0	42467961	G	A
15	chr15:42468278:A:G	0	42468278	G	A
15	chr15:42471019:G:A	0	42471019	A	G
15	chr15:42473426:G:A	0	42473426	A	G
15	chr15:42475382:C:T	0	42475382	T	C
15	chr15:42475783:G:A	0	42475783	A	G
15	chr15:42476000:C:T	0	42476000	T	C
15	chr15:42476181:T:C	0	42476181	C	T
15	chr15:42476850:A:G	0	42476850	G	A
15	chr15:42477136:C:T	0	42477136	T	C
15	chr15:42477834:A:G	0	42477834	G	A
15	chr15:42478164:T:C	0	42478164	C	T
15	chr15:42478655:G:A	0	42478655	A	G
15	chr15:42480583:A:G	0	42480583	G	A
15	chr15:42480594:T:C	0	42480594	C	T
15	chr15:42480603:A:G	0	42480603	G	A
15	chr15:42480660:T:C	0	42480660	C	T
15	chr15:42480922:T:C	0	42480922	C	T
15	chr15:42483452:C:T	0	42483452	T	C
15	chr15:42483462:G:A	0	42483462	A	G
15	chr15:42484201:G:A	0	42484201	A	G
15	chr15:42484738:A:AAAAC	0	42484738	AAAAC	A
15	chr15:42492595:T:C	0	42492595	C	T
15	chr15:42492939:G:A	0	42492939	A	G
15	chr15:42493962:T:C	0	42493962	C	T
15	chr15:42495261:G:A	0	42495261	A	G
15	chr15:42495909:A:G	0	42495909	G	A
15	chr15:42497327:A:G	0	42497327	G	A
15	chr15:42497568:C:T	0	42497568	T	C
15	chr15:42497997:G:A	0	42497997	A	G
15	chr15:42498331:G:A	0	42498331	A	G
15	chr15:42499478:A:C	0	42499478	C	A
15	chr15:42500155:T:C	0	42500155	C	T
15	chr15:42501173:A:C	0	42501173	C	A
15	chr15:42501445:G:A	0	42501445	A	G
15	chr15:42503208:G:A	0	42503208	A	G
15	chr15:42503288:G:A	0	42503288	A	G
15	chr15:42503718:G:C	0	42503718	C	G
15	chr15:42504244:G:A	0	42504244	A	G
15	chr15:42505074:C:T	0	42505074	T	C
15	chr15:42505265:G:A	0	42505265	A	G
15	chr15:42506725:C:T	0	42506725	T	C
15	chr15:42508569:C:T	0	42508569	T	C
15	chr15:42512802:G:A	0	42512802	A	G
15	chr15:42514133:TG:T	0	42514133	T	TG
15	chr15:42516520:G:A	0	42516520	A	G
15	chr15:42518743:C:CTGAAAG	0	42518743	CTGAAAG	C
15	chr15:42520524:T:G	0	42520524	G	T
15	chr15:42520595:C:T	0	42520595	T	C
15	chr15:42521114:T:G	0	42521114	G	T
15	chr15:42525205:A:T	0	42525205	T	A
15	chr15:42525698:G:A	0	42525698	A	G
15	chr15:42525828:T:C	0	42525828	C	T
15	chr15:42526393:G:T	0	42526393	T	G
15	chr15:42526683:G:A	0	42526683	A	G
15	chr15:42528253:C:T	0	42528253	T	C
15	chr15:42528391:G:A	0	42528391	A	G
15	chr15:42532278:A:G	0	42532278	G	A
15	chr15:42532380:T:C	0	42532380	C	T
15	chr15:42532384:T:C	0	42532384	C	T
15	chr15:42534625:C:A	0	42534625	A	C
15	chr15:42535481:T:G	0	42535481	G	T
15	chr15:42536157:CCATAA:C	0	42536157	C	CCATAA
15	chr15:42540336:C:T	0	42540336	T	C
15	chr15:42541277:G:C	0	42541277	C	G
15	chr15:42542764:C:T	0	42542764	T	C
15	chr15:42543401:T:C	0	42543401	C	T
15	chr15:42543858:A:G	0	42543858	G	A
15	chr15:42544360:TCAGACCAGC:T	0	42544360	T	TCAGACCAGC
15	chr15:42544521:T:A	0	42544521	A	T
15	chr15:42545299:A:G	0	42545299	G	A
15	chr15:42545300:T:A	0	42545300	A	T
15	chr15:42549509:T:C	0	42549509	C	T
15	chr15:42551772:T:G	0	42551772	G	T
15	chr15:42552163:C:T	0	42552163	T	C
15	chr15:42552590:A:G	0	42552590	G	A
15	chr15:42553857:CAA:C	0	42553857	C	CAA
15	chr15:42554835:C:T	0	42554835	T	C
15	chr15:42555278:G:A	0	42555278	A	G
15	chr15:42556503:G:C	0	42556503	C	G
15	chr15:42557087:G:T	0	42557087	T	G
15	chr15:42557092:A:G	0	42557092	G	A
15	chr15:42558182:A:G	0	42558182	G	A
15	chr15:42558330:T:G	0	42558330	G	T
15	chr15:42558947:G:A	0	42558947	A	G
15	chr15:42559199:A:G	0	42559199	G	A
15	chr15:42559639:G:T	0	42559639	T	G
15	chr15:42564151:A:G	0	42564151	G	A
15	chr15:42565043:G:A	0	42565043	A	G
15	chr15:42567735:T:C	0	42567735	C	T
15	chr15:42568393:G:T	0	42568393	T	G
15	chr15:42569164:C:T	0	42569164	T	C
15	chr15:42569369:A:G	0	42569369	G	A
15	chr15:42569826:A:G	0	42569826	G	A
15	chr15:42573439:C:A	0	42573439	A	C
15	chr15:42574301:AG:A	0	42574301	A	AG
15	chr15:42575451:C:A	0	42575451	A	C
15	chr15:42576830:A:G	0	42576830	G	A
15	chr15:42578389:A:G	0	42578389	G	A
15	chr15:42583078:C:A	0	42583078	A	C
15	chr15:42583816:T:C	0	42583816	C	T
15	chr15:42589012:G:A	0	42589012	A	G
15	chr15:42593876:G:A	0	42593876	A	G
15	chr15:42593919:C:T	0	42593919	T	C
15	chr15:42594306:G:A	0	42594306	A	G
15	chr15:42594458:C:T	0	42594458	T	C
15	chr15:42596849:G:A	0	42596849	A	G
15	chr15:42598252:T:C	0	42598252	C	T
15	chr15:42600994:A:C	0	42600994	C	A
15	chr15:42601287:G:A	0	42601287	A	G
15	chr15:42603011:C:T	0	42603011	T	C
15	chr15:42606414:C:T	0	42606414	T	C
15	chr15:42613142:G:T	0	42613142	T	G
15	chr15:42613689:G:A	0	42613689	A	G
15	chr15:42620422:A:G	0	42620422	G	A
15	chr15:42621272:G:A	0	42621272	A	G
15	chr15:42625189:G:A	0	42625189	A	G
15	chr15:42625819:T:C	0	42625819	C	T
15	chr15:42625943:A:G	0	42625943	G	A
15	chr15:42629115:G:C	0	42629115	C	G
15	chr15:42630458:T:C	0	42630458	C	T
15	chr15:42631762:GA:G	0	42631762	G	GA
15	chr15:42631828:T:A	0	42631828	A	T
15	chr15:42633627:C:T	0	42633627	T	C
15	chr15:42635383:G:A	0	42635383	A	G
15	chr15:42635470:C:T	0	42635470	T	C
15	chr15:42635519:C:T	0	42635519	T	C
15	chr15:42636566:A:G	0	42636566	G	A
15	chr15:42639014:GAAAC:G	0	42639014	G	GAAAC
15	chr15:42640157:A:T	0	42640157	T	A
15	chr15:42642347:T:C	0	42642347	C	T
15	chr15:42643500:G:A	0	42643500	A	G
15	chr15:42643606:TCGGCTGAGG:T	0	42643606	T	TCGGCTGAGG
15	chr15:42643619:CTA:C	0	42643619	C	CTA
15	chr15:42643622:G:C	0	42643622	C	G
15	chr15:42643651:A:G	0	42643651	G	A
15	chr15:42646764:G:A	0	42646764	A	G
15	chr15:42647706:G:A	0	42647706	A	G
15	chr15:42647718:G:A	0	42647718	A	G
15	chr15:42648592:C:T	0	42648592	T	C
15	chr15:42649271:A:G	0	42649271	G	A
15	chr15:42650498:C:T	0	42650498	T	C
15	chr15:42652824:G:A	0	42652824	A	G
15	chr15:42653382:C:T	0	42653382	T	C
15	chr15:42653485:G:T	0	42653485	T	G
15	chr15:42653598:CT:C	0	42653598	C	CT
15	chr15:42654737:G:C	0	42654737	C	G
15	chr15:42656176:C:T	0	42656176	T	C
15	chr15:42656476:A:G	0	42656476	G	A
15	chr15:42657619:G:C	0	42657619	C	G
15	chr15:42658021:C:G	0	42658021	G	C
15	chr15:42658099:G:A	0	42658099	A	G
15	chr15:42658687:C:T	0	42658687	T	C
15	chr15:42659079:C:T	0	42659079	T	C
15	chr15:42659807:A:C	0	42659807	C	A
15	chr15:42659911:G:C	0	42659911	C	G
15	chr15:42659914:C:T	0	42659914	T	C
15	chr15:42659977:A:G	0	42659977	G	A
15	chr15:42661611:T:G	0	42661611	G	T
15	chr15:42662690:C:T	0	42662690	T	C
15	chr15:42663769:A:G	0	42663769	G	A
15	chr15:42664422:A:G	0	42664422	G	A
15	chr15:42664428:A:G	0	42664428	G	A
15	chr15:42664982:G:A	0	42664982	A	G
15	chr15:42665175:C:A	0	42665175	A	C
15	chr15:42665334:T:G	0	42665334	G	T
15	chr15:42665344:C:G	0	42665344	G	C
15	chr15:42666018:A:G	0	42666018	G	A
15	chr15:42667545:A:G	0	42667545	G	A
15	chr15:42668124:G:A	0	42668124	A	G
15	chr15:42669796:A:G	0	42669796	G	A
15	chr15:42670011:A:T	0	42670011	T	A
15	chr15:42671202:A:G	0	42671202	G	A
15	chr15:42672228:T:C	0	42672228	C	T
15	chr15:42672993:A:G	0	42672993	G	A
15	chr15:42674090:G:A	0	42674090	A	G
15	chr15:42678701:A:G	0	42678701	G	A
15	chr15:42679317:C:T	0	42679317	T	C
15	chr15:42679422:T:C	0	42679422	C	T
15	chr15:42682855:G:A	0	42682855	A	G
15	chr15:42685328:A:C	0	42685328	C	A
15	chr15:42686907:A:G	0	42686907	G	A
15	chr15:42686948:A:G	0	42686948	G	A
15	chr15:42688192:C:T	0	42688192	T	C
15	chr15:42689608:G:A	0	42689608	A	G
15	chr15:42690621:A:G	0	42690621	G	A
15	chr15:42691725:A:G	0	42691725	G	A
15	chr15:42691745:C:G	0	42691745	G	C
15	chr15:42691984:A:G	0	42691984	G	A
15	chr15:42692660:G:T	0	42692660	T	G
15	chr15:42698188:A:G	0	42698188	G	A
15	chr15:42698868:T:A	0	42698868	A	T
15	chr15:42699101:A:G	0	42699101	G	A
15	chr15:42699486:C:T	0	42699486	T	C
15	chr15:42699618:T:C	0	42699618	C	T
15	chr15:42699689:G:A	0	42699689	A	G
15	chr15:42700907:A:G	0	42700907	G	A
15	chr15:42701068:G:A	0	42701068	A	G
15	chr15:42701271:T:C	0	42701271	C	T
15	chr15:42701732:C:T	0	42701732	T	C
15	chr15:42705149:C:T	0	42705149	T	C
15	chr15:42705184:C:T	0	42705184	T	C
15	chr15:42705348:T:A	0	42705348	A	T
15	chr15:42706167:T:C	0	42706167	C	T
15	chr15:42706474:A:G	0	42706474	G	A
15	chr15:42706578:G:T	0	42706578	T	G
15	chr15:42706660:G:A	0	42706660	A	G
15	chr15:42707143:T:TA	0	42707143	TA	T
15	chr15:42707342:A:G	0	42707342	G	A
15	chr15:42707367:G:A	0	42707367	A	G
15	chr15:42707443:C:G	0	42707443	G	C
15	chr15:42707452:A:G	0	42707452	G	A
15	chr15:42708779:A:G	0	42708779	G	A
15	chr15:42709134:G:A	0	42709134	A	G
15	chr15:42710336:A:T	0	42710336	T	A
15	chr15:42710338:G:A	0	42710338	A	G
15	chr15:42713520:A:G	0	42713520	G	A
15	chr15:42713606:G:T	0	42713606	T	G
15	chr15:42714759:T:G	0	42714759	G	T
15	chr15:42715448:A:G	0	42715448	G	A
15	chr15:42717201:C:T	0	42717201	T	C
15	chr15:42717250:T:C	0	42717250	C	T
15	chr15:42717940:C:T	0	42717940	T	C
15	chr15:42718237:T:C	0	42718237	C	T
15	chr15:42718376:G:A	0	42718376	A	G
15	chr15:42719339:G:T	0	42719339	T	G
15	chr15:42719826:C:T	0	42719826	T	C
15	chr15:42719997:T:C	0	42719997	C	T
15	chr15:42720076:A:G	0	42720076	G	A
15	chr15:42720319:A:G	0	42720319	G	A
15	chr15:42721028:C:T	0	42721028	T	C
15	chr15:42721308:G:C	0	42721308	C	G
15	chr15:42721525:T:C	0	42721525	C	T
15	chr15:42721749:C:T	0	42721749	T	C
15	chr15:42721846:A:G	0	42721846	G	A
15	chr15:42721967:G:A	0	42721967	A	G
15	chr15:42722279:G:A	0	42722279	A	G
15	chr15:42722476:G:GT	0	42722476	GT	G
15	chr15:42722481:A:G	0	42722481	G	A
15	chr15:42724025:TAAG:T	0	42724025	T	TAAG
15	chr15:42724277:A:G	0	42724277	G	A
15	chr15:42724349:T:C	0	42724349	C	T
15	chr15:42725228:T:G	0	42725228	G	T
15	chr15:42725478:G:A	0	42725478	A	G
15	chr15:42725721:G:A	0	42725721	A	G
15	chr15:42726361:C:T	0	42726361	T	C
15	chr15:42726493:T:G	0	42726493	G	T
15	chr15:42728785:G:A	0	42728785	A	G
15	chr15:42729430:C:T	0	42729430	T	C
15	chr15:42729788:G:A	0	42729788	A	G
15	chr15:42730331:T:C	0	42730331	C	T
15	chr15:42731106:A:C	0	42731106	C	A
15	chr15:42731284:T:C	0	42731284	C	T
15	chr15:42731865:C:T	0	42731865	T	C
15	chr15:42732801:G:C	0	42732801	C	G
15	chr15:42733326:T:G	0	42733326	G	T
15	chr15:42733538:G:A	0	42733538	A	G
15	chr15:42734427:T:A	0	42734427	A	T
15	chr15:42734694:A:G	0	42734694	G	A
15	chr15:42734729:C:T	0	42734729	T	C
15	chr15:42735637:G:T	0	42735637	T	G
15	chr15:42736428:G:A	0	42736428	A	G
15	chr15:42738462:G:C	0	42738462	C	G
15	chr15:42738663:C:T	0	42738663	T	C
15	chr15:42739388:A:G	0	42739388	G	A
15	chr15:42740161:T:C	0	42740161	C	T
15	chr15:42740815:A:G	0	42740815	G	A
15	chr15:42742592:A:G	0	42742592	G	A
15	chr15:42742806:T:C	0	42742806	C	T
15	chr15:42742933:G:A	0	42742933	A	G
15	chr15:42745212:T:A	0	42745212	A	T
15	chr15:42745313:G:C	0	42745313	C	G
15	chr15:42746552:C:T	0	42746552	T	C
15	chr15:42746865:G:A	0	42746865	A	G
15	chr15:42747456:C:T	0	42747456	T	C
15	chr15:42748189:G:A	0	42748189	A	G
15	chr15:42750530:T:C	0	42750530	C	T
15	chr15:42751857:A:G	0	42751857	G	A
15	chr15:42754481:C:T	0	42754481	T	C
15	chr15:42755117:A:G	0	42755117	G	A
15	chr15:42757349:G:T	0	42757349	T	G
15	chr15:42758981:A:G	0	42758981	G	A
15	chr15:42759428:G:C	0	42759428	C	G
15	chr15:42760015:A:G	0	42760015	G	A
15	chr15:42761324:T:C	0	42761324	C	T
15	chr15:42761844:T:G	0	42761844	G	T
15	chr15:42761855:C:T	0	42761855	T	C
15	chr15:42762005:T:C	0	42762005	C	T
15	chr15:42762875:T:C	0	42762875	C	T
15	chr15:42764131:G:A	0	42764131	A	G
15	chr15:42764411:T:C	0	42764411	C	T
15	chr15:42764460:C:T	0	42764460	T	C
15	chr15:42767533:A:G	0	42767533	G	A
15	chr15:42767589:A:G	0	42767589	G	A
15	chr15:42768665:G:A	0	42768665	A	G
15	chr15:42768990:G:A	0	42768990	A	G
15	chr15:42769195:T:G	0	42769195	G	T
15	chr15:42771050:T:C	0	42771050	C	T
15	chr15:42771636:A:G	0	42771636	G	A
15	chr15:42772565:T:C	0	42772565	C	T
15	chr15:42772574:T:C	0	42772574	C	T
15	chr15:42773850:CAT:C	0	42773850	C	CAT
15	chr15:42774371:A:G	0	42774371	G	A
15	chr15:42774483:T:C	0	42774483	C	T
15	chr15:42774869:C:T	0	42774869	T	C
15	chr15:42775876:T:C	0	42775876	C	T
15	chr15:42776610:C:T	0	42776610	T	C
15	chr15:42776816:C:T	0	42776816	T	C
15	chr15:42779131:C:T	0	42779131	T	C
15	chr15:42780089:C:G	0	42780089	G	C
15	chr15:42780308:T:C	0	42780308	C	T
15	chr15:42780361:A:T	0	42780361	T	A
15	chr15:42780498:C:T	0	42780498	T	C
15	chr15:42781399:C:T	0	42781399	T	C
15	chr15:42781439:T:G	0	42781439	G	T
15	chr15:42782094:T:C	0	42782094	C	T
15	chr15:42782482:C:T	0	42782482	T	C
15	chr15:42782629:C:T	0	42782629	T	C
15	chr15:42783004:A:G	0	42783004	G	A
15	chr15:42783333:C:T	0	42783333	T	C
15	chr15:42784126:C:T	0	42784126	T	C
15	chr15:42784252:T:C	0	42784252	C	T
15	chr15:42784437:T:C	0	42784437	C	T
15	chr15:42784803:T:C	0	42784803	C	T
15	chr15:42784938:C:T	0	42784938	T	C
15	chr15:42785746:T:G	0	42785746	G	T
15	chr15:42790586:C:T	0	42790586	T	C
15	chr15:42791492:TTTTTTC:T	0	42791492	T	TTTTTTC
15	chr15:42792694:G:A	0	42792694	A	G
15	chr15:42794029:C:T	0	42794029	T	C
15	chr15:42796424:T:G	0	42796424	G	T
15	chr15:42798322:C:T	0	42798322	T	C
15	chr15:42798473:C:T	0	42798473	T	C
15	chr15:42799914:C:T	0	42799914	T	C
15	chr15:42800576:A:T	0	42800576	T	A
15	chr15:42803459:T:C	0	42803459	C	T
15	chr15:42805033:G:A	0	42805033	A	G
15	chr15:42808252:G:C	0	42808252	C	G
15	chr15:42808425:C:A	0	42808425	A	C
15	chr15:42809168:G:T	0	42809168	T	G
15	chr15:42809514:A:T	0	42809514	T	A
15	chr15:42809687:C:T	0	42809687	T	C
15	chr15:42810395:C:T	0	42810395	T	C
15	chr15:42811567:C:T	0	42811567	T	C
15	chr15:42812208:T:C	0	42812208	C	T
15	chr15:42813351:G:A	0	42813351	A	G
15	chr15:42813412:T:C	0	42813412	C	T
15	chr15:42813545:T:G	0	42813545	G	T
15	chr15:42813751:CAGG:C	0	42813751	C	CAGG
15	chr15:42816276:T:C	0	42816276	C	T
15	chr15:42816942:AT:A	0	42816942	A	AT
15	chr15:42819137:T:C	0	42819137	C	T
15	chr15:42822106:T:C	0	42822106	C	T
15	chr15:42823007:T:G	0	42823007	G	T
15	chr15:42824708:A:C	0	42824708	C	A
15	chr15:42824795:C:A	0	42824795	A	C
15	chr15:42831026:G:A	0	42831026	A	G
15	chr15:42831473:T:C	0	42831473	C	T
15	chr15:42832535:C:T	0	42832535	T	C
15	chr15:42833088:C:T	0	42833088	T	C
15	chr15:42833503:T:C	0	42833503	C	T
15	chr15:42834499:T:A	0	42834499	A	T
15	chr15:42835196:A:G	0	42835196	G	A
15	chr15:42835290:C:T	0	42835290	T	C
15	chr15:42836427:C:T	0	42836427	T	C
15	chr15:42840642:C:T	0	42840642	T	C
15	chr15:42841244:C:T	0	42841244	T	C
15	chr15:42845003:T:C	0	42845003	C	T
15	chr15:42845378:G:A	0	42845378	A	G
15	chr15:42846085:T:G	0	42846085	G	T
15	chr15:42846742:G:C	0	42846742	C	G
15	chr15:42848796:T:C	0	42848796	C	T
15	chr15:42850536:C:T	0	42850536	T	C
15	chr15:42851800:G:A	0	42851800	A	G
15	chr15:42852739:C:T	0	42852739	T	C
15	chr15:42854126:G:A	0	42854126	A	G
15	chr15:42854494:G:A	0	42854494	A	G
15	chr15:42855844:C:T	0	42855844	T	C
15	chr15:42861247:C:T	0	42861247	T	C
15	chr15:42864055:G:A	0	42864055	A	G
15	chr15:42866041:A:G	0	42866041	G	A
15	chr15:42867010:C:T	0	42867010	T	C
15	chr15:42868205:T:C	0	42868205	C	T
15	chr15:42868307:G:A	0	42868307	A	G
15	chr15:42869601:C:T	0	42869601	T	C
15	chr15:42871114:G:T	0	42871114	T	G
15	chr15:42873831:C:T	0	42873831	T	C
15	chr15:42878426:G:A	0	42878426	A	G
15	chr15:42878595:A:G	0	42878595	G	A
15	chr15:42878625:C:T	0	42878625	T	C
15	chr15:42878822:T:C	0	42878822	C	T
15	chr15:42880082:G:A	0	42880082	A	G
15	chr15:42880097:T:C	0	42880097	C	T
15	chr15:42883751:C:T	0	42883751	T	C
15	chr15:42883967:G:A	0	42883967	A	G
15	chr15:42887550:T:C	0	42887550	C	T
15	chr15:42887650:T:C	0	42887650	C	T
15	chr15:42887858:T:C	0	42887858	C	T
15	chr15:42890237:T:C	0	42890237	C	T
15	chr15:42890341:T:C	0	42890341	C	T
15	chr15:42894567:C:T	0	42894567	T	C
15	chr15:42895262:A:G	0	42895262	G	A
15	chr15:42896566:C:T	0	42896566	T	C
15	chr15:42896650:C:T	0	42896650	T	C
15	chr15:42897273:C:T	0	42897273	T	C
15	chr15:42897670:A:T	0	42897670	T	A
15	chr15:42898361:A:G	0	42898361	G	A
15	chr15:42898433:T:C	0	42898433	C	T
15	chr15:42899126:G:A	0	42899126	A	G
15	chr15:42900946:A:G	0	42900946	G	A
15	chr15:42902516:G:A	0	42902516	A	G
15	chr15:42904360:T:C	0	42904360	C	T
15	chr15:42906232:C:T	0	42906232	T	C
15	chr15:42907922:T:A	0	42907922	A	T
15	chr15:42910125:C:T	0	42910125	T	C
15	chr15:42911888:C:T	0	42911888	T	C
15	chr15:42913563:G:A	0	42913563	A	G
15	chr15:42914174:C:T	0	42914174	T	C
15	chr15:42922561:G:T	0	42922561	T	G
15	chr15:42928587:T:G	0	42928587	G	T
15	chr15:42934568:G:A	0	42934568	A	G
15	chr15:42935141:G:A	0	42935141	A	G
15	chr15:42938472:C:T	0	42938472	T	C
15	chr15:42941863:T:C	0	42941863	C	T
15	chr15:42942050:C:T	0	42942050	T	C
15	chr15:42944414:C:T	0	42944414	T	C
15	chr15:42945005:T:C	0	42945005	C	T
15	chr15:42945374:T:C	0	42945374	C	T
15	chr15:42945607:AT:A	0	42945607	A	AT
15	chr15:42945615:TTCACCATTGA:T	0	42945615	T	TTCACCATTGA
15	chr15:42947415:T:C	0	42947415	C	T
15	chr15:42948422:T:G	0	42948422	G	T
15	chr15:42949600:A:AC	0	42949600	AC	A
15	chr15:42950070:C:T	0	42950070	T	C
15	chr15:42953491:T:C	0	42953491	C	T
15	chr15:42960907:C:T	0	42960907	T	C
15	chr15:42963993:T:C	0	42963993	C	T
15	chr15:42965277:C:T	0	42965277	T	C
15	chr15:42968589:T:C	0	42968589	C	T
15	chr15:42971109:T:C	0	42971109	C	T
15	chr15:42971807:G:A	0	42971807	A	G
15	chr15:42972019:C:T	0	42972019	T	C
15	chr15:42972201:C:A	0	42972201	A	C
15	chr15:42972607:G:A	0	42972607	A	G
15	chr15:42972928:C:A	0	42972928	A	C
15	chr15:42973522:C:T	0	42973522	T	C
15	chr15:42974089:C:T	0	42974089	T	C
15	chr15:42975842:T:C	0	42975842	C	T
15	chr15:42976589:G:GATAA	0	42976589	GATAA	G
15	chr15:42980100:T:C	0	42980100	C	T
15	chr15:42980258:G:T	0	42980258	T	G
15	chr15:42981053:C:T	0	42981053	T	C
15	chr15:42983379:C:G	0	42983379	G	C
15	chr15:42985753:G:C	0	42985753	C	G
15	chr15:42989193:C:T	0	42989193	T	C
15	chr15:42994373:C:T	0	42994373	T	C
15	chr15:42994548:C:T	0	42994548	T	C
15	chr15:42994605:T:C	0	42994605	C	T
15	chr15:42996021:T:C	0	42996021	C	T
15	chr15:43002020:G:T	0	43002020	T	G
15	chr15:43002890:G:A	0	43002890	A	G
15	chr15:43004711:C:T	0	43004711	T	C
15	chr15:43005140:G:A	0	43005140	A	G
15	chr15:43007489:T:C	0	43007489	C	T
15	chr15:43007774:C:T	0	43007774	T	C
15	chr15:43009278:T:C	0	43009278	C	T
15	chr15:43012143:C:T	0	43012143	T	C
15	chr15:43013055:G:A	0	43013055	A	G
15	chr15:43015164:G:A	0	43015164	A	G
15	chr15:43017544:G:A	0	43017544	A	G
15	chr15:43017923:T:C	0	43017923	C	T
15	chr15:43020412:C:T	0	43020412	T	C
15	chr15:43022120:G:A	0	43022120	A	G
15	chr15:43022294:T:C	0	43022294	C	T
15	chr15:43023358:T:G	0	43023358	G	T
15	chr15:43025942:A:G	0	43025942	G	A
15	chr15:43027233:A:G	0	43027233	G	A
15	chr15:43028823:C:T	0	43028823	T	C
15	chr15:43029915:C:A	0	43029915	A	C
15	chr15:43034800:G:A	0	43034800	A	G
15	chr15:43035548:T:C	0	43035548	C	T
15	chr15:43036465:C:T	0	43036465	T	C
15	chr15:43037121:C:G	0	43037121	G	C
15	chr15:43040844:T:C	0	43040844	C	T
15	chr15:43040960:C:T	0	43040960	T	C
15	chr15:43044146:C:T	0	43044146	T	C
15	chr15:43044604:C:T	0	43044604	T	C
15	chr15:43046454:A:C	0	43046454	C	A
15	chr15:43046953:C:A	0	43046953	A	C
15	chr15:43047775:T:C	0	43047775	C	T
15	chr15:43050817:A:C	0	43050817	C	A
15	chr15:43052849:T:C	0	43052849	C	T
15	chr15:43054941:T:C	0	43054941	C	T
15	chr15:43056481:C:T	0	43056481	T	C
15	chr15:43059843:G:A	0	43059843	A	G
15	chr15:43063229:T:C	0	43063229	C	T
15	chr15:43066561:C:T	0	43066561	T	C
15	chr15:43072172:C:T	0	43072172	T	C
15	chr15:43073559:C:G	0	43073559	G	C
15	chr15:43079561:T:C	0	43079561	C	T
15	chr15:43079704:C:A	0	43079704	A	C
15	chr15:43079830:T:C	0	43079830	C	T
15	chr15:43080840:A:G	0	43080840	G	A
15	chr15:43082130:ACT:A	0	43082130	A	ACT
15	chr15:43084006:C:T	0	43084006	T	C
15	chr15:43084394:T:C	0	43084394	C	T
15	chr15:43085406:G:A	0	43085406	A	G
15	chr15:43088062:G:A	0	43088062	A	G
15	chr15:43093545:C:A	0	43093545	A	C
15	chr15:43101448:G:A	0	43101448	A	G
15	chr15:43102118:G:A	0	43102118	A	G
15	chr15:43103649:G:A	0	43103649	A	G
15	chr15:43104406:C:T	0	43104406	T	C
15	chr15:43104728:A:G	0	43104728	G	A
15	chr15:43108876:C:T	0	43108876	T	C
15	chr15:43111182:A:G	0	43111182	G	A
15	chr15:43111217:G:A	0	43111217	A	G
15	chr15:43111745:A:AAAAC	0	43111745	AAAAC	A
15	chr15:43112839:G:A	0	43112839	A	G
15	chr15:43116130:C:T	0	43116130	T	C
15	chr15:43121917:C:T	0	43121917	T	C
15	chr15:43125465:G:A	0	43125465	A	G
15	chr15:43127012:A:G	0	43127012	G	A
15	chr15:43128971:C:T	0	43128971	T	C
15	chr15:43129467:T:C	0	43129467	C	T
15	chr15:43131129:G:A	0	43131129	A	G
15	chr15:43131924:T:C	0	43131924	C	T
15	chr15:43134967:T:C	0	43134967	C	T
15	chr15:43135912:A:T	0	43135912	T	A
15	chr15:43142319:C:T	0	43142319	T	C
15	chr15:43142732:G:A	0	43142732	A	G
15	chr15:43144212:A:G	0	43144212	G	A
15	chr15:43147588:G:C	0	43147588	C	G
15	chr15:43148324:G:A	0	43148324	A	G
15	chr15:43149169:T:C	0	43149169	C	T
15	chr15:43158003:G:T	0	43158003	T	G
15	chr15:43160858:C:G	0	43160858	G	C
15	chr15:43161467:T:TA	0	43161467	TA	T
15	chr15:43167170:C:T	0	43167170	T	C
15	chr15:43167259:G:A	0	43167259	A	G
15	chr15:43167993:G:A	0	43167993	A	G
15	chr15:43168636:A:G	0	43168636	G	A
15	chr15:43185915:G:C	0	43185915	C	G
15	chr15:43186313:C:T	0	43186313	T	C
15	chr15:43186599:A:G	0	43186599	G	A
15	chr15:43187130:C:T	0	43187130	T	C
15	chr15:43191339:T:C	0	43191339	C	T
15	chr15:43202618:C:A	0	43202618	A	C
15	chr15:43203844:A:T	0	43203844	T	A
15	chr15:43210104:C:T	0	43210104	T	C
15	chr15:43224197:A:G	0	43224197	G	A
15	chr15:43225356:G:A	0	43225356	A	G
15	chr15:43230724:C:A	0	43230724	A	C
15	chr15:43231651:T:G	0	43231651	G	T
15	chr15:43232222:G:A	0	43232222	A	G
15	chr15:43235038:A:G	0	43235038	G	A
15	chr15:43236375:A:C	0	43236375	C	A
15	chr15:43236416:T:A	0	43236416	A	T
15	chr15:43238449:G:C	0	43238449	C	G
15	chr15:43239213:G:C	0	43239213	C	G
15	chr15:43239430:T:C	0	43239430	C	T
15	chr15:43242769:A:G	0	43242769	G	A
15	chr15:43242898:A:G	0	43242898	G	A
15	chr15:43244926:G:A	0	43244926	A	G
15	chr15:43246074:T:C	0	43246074	C	T
15	chr15:43249741:C:G	0	43249741	G	C
15	chr15:43251060:C:A	0	43251060	A	C
15	chr15:43251498:A:G	0	43251498	G	A
15	chr15:43252037:C:T	0	43252037	T	C
15	chr15:43252411:G:A	0	43252411	A	G
15	chr15:43253116:C:T	0	43253116	T	C
15	chr15:43253530:G:A	0	43253530	A	G
15	chr15:43253971:AG:A	0	43253971	A	AG
15	chr15:43254248:G:C	0	43254248	C	G
15	chr15:43254258:C:T	0	43254258	T	C
15	chr15:43258304:T:C	0	43258304	C	T
15	chr15:43258383:C:T	0	43258383	T	C
15	chr15:43258825:C:T	0	43258825	T	C
15	chr15:43259721:G:A	0	43259721	A	G
15	chr15:43261784:G:T	0	43261784	T	G
15	chr15:43262028:A:G	0	43262028	G	A
15	chr15:43263501:A:T	0	43263501	T	A
15	chr15:43264074:A:G	0	43264074	G	A
15	chr15:43264109:C:T	0	43264109	T	C
15	chr15:43265806:A:G	0	43265806	G	A
15	chr15:43265944:A:G	0	43265944	G	A
15	chr15:43266178:T:C	0	43266178	C	T
15	chr15:43266376:A:G	0	43266376	G	A
15	chr15:43267033:T:C	0	43267033	C	T
15	chr15:43267762:T:A	0	43267762	A	T
15	chr15:43268409:A:G	0	43268409	G	A
15	chr15:43268627:G:A	0	43268627	A	G
15	chr15:43268747:A:G	0	43268747	G	A
15	chr15:43271039:T:C	0	43271039	C	T
15	chr15:43272651:T:C	0	43272651	C	T
15	chr15:43274057:C:T	0	43274057	T	C
15	chr15:43274272:G:C	0	43274272	C	G
15	chr15:43274473:G:A	0	43274473	A	G
15	chr15:43276009:C:T	0	43276009	T	C
15	chr15:43279021:A:T	0	43279021	T	A
15	chr15:43280362:A:G	0	43280362	G	A
15	chr15:43280854:A:G	0	43280854	G	A
15	chr15:43281223:G:A	0	43281223	A	G
15	chr15:43281231:A:T	0	43281231	T	A
15	chr15:43281526:C:T	0	43281526	T	C
15	chr15:43283426:T:G	0	43283426	G	T
15	chr15:43287025:C:T	0	43287025	T	C
15	chr15:43287368:A:G	0	43287368	G	A
15	chr15:43288621:A:G	0	43288621	G	A
15	chr15:43289308:T:C	0	43289308	C	T
15	chr15:43289513:G:A	0	43289513	A	G
15	chr15:43290115:G:T	0	43290115	T	G
15	chr15:43290849:T:C	0	43290849	C	T
15	chr15:43291134:C:T	0	43291134	T	C
15	chr15:43294709:T:A	0	43294709	A	T
15	chr15:43296286:G:A	0	43296286	A	G
15	chr15:43297384:C:T	0	43297384	T	C
15	chr15:43300230:T:G	0	43300230	G	T
15	chr15:43302702:A:G	0	43302702	G	A
15	chr15:43304012:TTTTAAA:T	0	43304012	T	TTTTAAA
15	chr15:43305539:T:C	0	43305539	C	T
15	chr15:43306918:C:G	0	43306918	G	C
15	chr15:43308605:T:C	0	43308605	C	T
15	chr15:43310834:G:A	0	43310834	A	G
15	chr15:43312224:C:T	0	43312224	T	C
15	chr15:43313241:T:G	0	43313241	G	T
15	chr15:43313904:A:AGGT	0	43313904	AGGT	A
15	chr15:43314296:G:A	0	43314296	A	G
15	chr15:43315795:G:A	0	43315795	A	G
15	chr15:43315826:G:A	0	43315826	A	G
15	chr15:43316657:C:T	0	43316657	T	C
15	chr15:43317311:A:G	0	43317311	G	A
15	chr15:43317679:G:A	0	43317679	A	G
15	chr15:43317937:A:G	0	43317937	G	A
15	chr15:43318474:A:G	0	43318474	G	A
15	chr15:43321171:T:C	0	43321171	C	T
15	chr15:43321363:G:A	0	43321363	A	G
15	chr15:43321482:AAAAGT:A	0	43321482	A	AAAAGT
15	chr15:43321612:T:C	0	43321612	C	T
15	chr15:43321745:G:T	0	43321745	T	G
15	chr15:43322083:C:T	0	43322083	T	C
15	chr15:43322114:T:C	0	43322114	C	T
15	chr15:43322526:A:C	0	43322526	C	A
15	chr15:43325295:T:C	0	43325295	C	T
15	chr15:43326536:A:G	0	43326536	G	A
15	chr15:43326665:T:C	0	43326665	C	T
15	chr15:43327362:T:C	0	43327362	C	T
15	chr15:43327875:A:C	0	43327875	C	A
15	chr15:43328245:T:C	0	43328245	C	T
15	chr15:43329749:A:G	0	43329749	G	A
15	chr15:43330718:C:T	0	43330718	T	C
15	chr15:43331991:C:T	0	43331991	T	C
15	chr15:43334100:G:A	0	43334100	A	G
15	chr15:43334917:C:G	0	43334917	G	C
15	chr15:43335657:A:G	0	43335657	G	A
15	chr15:43336344:A:C	0	43336344	C	A
15	chr15:43336444:AGTAAT:A	0	43336444	A	AGTAAT
15	chr15:43337207:T:C	0	43337207	C	T
15	chr15:43339158:G:A	0	43339158	A	G
15	chr15:43339940:A:G	0	43339940	G	A
15	chr15:43340028:G:A	0	43340028	A	G
15	chr15:43340351:T:C	0	43340351	C	T
15	chr15:43340557:G:T	0	43340557	T	G
15	chr15:43340762:A:C	0	43340762	C	A
15	chr15:43341299:G:C	0	43341299	C	G
15	chr15:43341998:T:C	0	43341998	C	T
15	chr15:43342207:C:T	0	43342207	T	C
15	chr15:43342610:C:T	0	43342610	T	C
15	chr15:43342676:G:A	0	43342676	A	G
15	chr15:43342938:G:A	0	43342938	A	G
15	chr15:43343078:A:G	0	43343078	G	A
15	chr15:43343602:T:C	0	43343602	C	T
15	chr15:43344002:G:A	0	43344002	A	G
15	chr15:43344276:A:AT	0	43344276	AT	A
15	chr15:43344453:C:T	0	43344453	T	C
15	chr15:43344762:T:C	0	43344762	C	T
15	chr15:43345179:T:C	0	43345179	C	T
15	chr15:43345669:T:A	0	43345669	A	T
15	chr15:43345787:T:C	0	43345787	C	T
15	chr15:43346327:G:A	0	43346327	A	G
15	chr15:43347264:A:G	0	43347264	G	A
15	chr15:43350130:G:A	0	43350130	A	G
15	chr15:43350582:A:T	0	43350582	T	A
15	chr15:43350699:G:A	0	43350699	A	G
15	chr15:43351703:A:G	0	43351703	G	A
15	chr15:43352562:T:C	0	43352562	C	T
15	chr15:43352590:C:T	0	43352590	T	C
15	chr15:43353048:T:C	0	43353048	C	T
15	chr15:43353622:G:T	0	43353622	T	G
15	chr15:43354149:A:G	0	43354149	G	A
15	chr15:43355226:C:T	0	43355226	T	C
15	chr15:43355429:A:G	0	43355429	G	A
15	chr15:43356246:G:A	0	43356246	A	G
15	chr15:43357521:C:T	0	43357521	T	C
15	chr15:43358032:A:C	0	43358032	C	A
15	chr15:43358137:C:T	0	43358137	T	C
15	chr15:43358186:G:A	0	43358186	A	G
15	chr15:43359058:G:C	0	43359058	C	G
15	chr15:43359428:T:C	0	43359428	C	T
15	chr15:43360739:A:C	0	43360739	C	A
15	chr15:43361451:G:A	0	43361451	A	G
15	chr15:43361984:C:T	0	43361984	T	C
15	chr15:43363036:G:A	0	43363036	A	G
15	chr15:43363196:T:C	0	43363196	C	T
15	chr15:43363596:G:A	0	43363596	A	G
15	chr15:43363729:A:G	0	43363729	G	A
15	chr15:43363845:A:G	0	43363845	G	A
15	chr15:43365750:TACTC:T	0	43365750	T	TACTC
15	chr15:43368727:C:T	0	43368727	T	C
15	chr15:43368784:A:G	0	43368784	G	A
15	chr15:43369261:C:T	0	43369261	T	C
15	chr15:43369604:T:C	0	43369604	C	T
15	chr15:43370164:C:T	0	43370164	T	C
15	chr15:43370631:G:A	0	43370631	A	G
15	chr15:43373884:C:T	0	43373884	T	C
15	chr15:43375702:T:C	0	43375702	C	T
15	chr15:43378028:C:A	0	43378028	A	C
15	chr15:43378082:C:T	0	43378082	T	C
15	chr15:43379157:A:G	0	43379157	G	A
15	chr15:43379347:A:G	0	43379347	G	A
15	chr15:43379441:T:A	0	43379441	A	T
15	chr15:43379646:A:C	0	43379646	C	A
15	chr15:43379650:A:C	0	43379650	C	A
15	chr15:43379654:A:C	0	43379654	C	A
15	chr15:43381482:A:C	0	43381482	C	A
15	chr15:43382232:AAAAAGAAAAAT:A	0	43382232	A	AAAAAGAAAAAT
15	chr15:43384406:G:A	0	43384406	A	G
15	chr15:43386533:C:T	0	43386533	T	C
15	chr15:43387281:GCCA:G	0	43387281	G	GCCA
15	chr15:43387917:C:T	0	43387917	T	C
15	chr15:43389082:T:G	0	43389082	G	T
15	chr15:43390917:T:A	0	43390917	A	T
15	chr15:43391248:G:T	0	43391248	T	G
15	chr15:43391932:A:G	0	43391932	G	A
15	chr15:43392342:CTAAT:C	0	43392342	C	CTAAT
15	chr15:43392394:T:C	0	43392394	C	T
15	chr15:43392716:C:A	0	43392716	A	C
15	chr15:43392741:T:C	0	43392741	C	T
15	chr15:43392876:T:G	0	43392876	G	T
15	chr15:43392942:A:C	0	43392942	C	A
15	chr15:43393134:A:G	0	43393134	G	A
15	chr15:43396207:A:C	0	43396207	C	A
15	chr15:43397669:A:T	0	43397669	T	A
15	chr15:43398017:T:C	0	43398017	C	T
15	chr15:43398367:A:G	0	43398367	G	A
15	chr15:43398952:T:C	0	43398952	C	T
15	chr15:43401319:C:T	0	43401319	T	C
15	chr15:43402885:T:A	0	43402885	A	T
15	chr15:43403033:A:G	0	43403033	G	A
15	chr15:43403970:A:AT	0	43403970	AT	A
15	chr15:43406014:C:T	0	43406014	T	C
15	chr15:43406404:T:C	0	43406404	C	T
15	chr15:43406481:A:G	0	43406481	G	A
15	chr15:43407105:C:T	0	43407105	T	C
15	chr15:43407106:C:G	0	43407106	G	C
15	chr15:43408229:G:A	0	43408229	A	G
15	chr15:43408732:G:T	0	43408732	T	G
15	chr15:43412360:C:T	0	43412360	T	C
15	chr15:43413472:C:T	0	43413472	T	C
15	chr15:43414807:A:G	0	43414807	G	A
15	chr15:43415264:A:G	0	43415264	G	A
15	chr15:43415344:T:G	0	43415344	G	T
15	chr15:43415610:A:T	0	43415610	T	A
15	chr15:43416539:T:G	0	43416539	G	T
15	chr15:43418327:A:G	0	43418327	G	A
15	chr15:43418478:T:C	0	43418478	C	T
15	chr15:43419678:C:G	0	43419678	G	C
15	chr15:43419844:C:G	0	43419844	G	C
15	chr15:43420139:A:G	0	43420139	G	A
15	chr15:43421436:A:C	0	43421436	C	A
15	chr15:43422427:C:G	0	43422427	G	C
15	chr15:43422973:A:G	0	43422973	G	A
15	chr15:43423184:T:C	0	43423184	C	T
15	chr15:43423498:C:CAAT	0	43423498	CAAT	C
15	chr15:43423595:C:CT	0	43423595	CT	C
15	chr15:43424443:A:T	0	43424443	T	A
15	chr15:43425480:A:G	0	43425480	G	A
15	chr15:43426237:T:C	0	43426237	C	T
15	chr15:43427194:C:T	0	43427194	T	C
15	chr15:43427369:G:A	0	43427369	A	G
15	chr15:43427557:C:T	0	43427557	T	C
15	chr15:43427999:C:T	0	43427999	T	C
15	chr15:43428335:G:C	0	43428335	C	G
15	chr15:43429380:C:T	0	43429380	T	C
15	chr15:43430412:C:G	0	43430412	G	C
15	chr15:43430444:CATT:C	0	43430444	C	CATT
15	chr15:43430544:A:G	0	43430544	G	A
15	chr15:43431316:T:C	0	43431316	C	T
15	chr15:43437151:C:A	0	43437151	A	C
15	chr15:43437750:C:T	0	43437750	T	C
15	chr15:43437753:T:C	0	43437753	C	T
15	chr15:43437800:C:T	0	43437800	T	C
15	chr15:43438288:A:G	0	43438288	G	A
15	chr15:43438913:T:C	0	43438913	C	T
15	chr15:43438956:T:C	0	43438956	C	T
15	chr15:43441796:G:A	0	43441796	A	G
15	chr15:43442551:G:A	0	43442551	A	G
15	chr15:43442680:T:C	0	43442680	C	T
15	chr15:43443565:C:T	0	43443565	T	C
15	chr15:43444990:G:A	0	43444990	A	G
15	chr15:43445286:G:A	0	43445286	A	G
15	chr15:43445682:C:A	0	43445682	A	C
15	chr15:43447622:T:A	0	43447622	A	T
15	chr15:43448772:G:A	0	43448772	A	G
15	chr15:43448819:G:A	0	43448819	A	G
15	chr15:43448892:G:C	0	43448892	C	G
15	chr15:43448955:T:C	0	43448955	C	T
15	chr15:43449050:C:CT	0	43449050	CT	C
15	chr15:43450428:T:C	0	43450428	C	T
15	chr15:43450892:T:G	0	43450892	G	T
15	chr15:43451431:G:A	0	43451431	A	G
15	chr15:43452012:A:G	0	43452012	G	A
15	chr15:43452259:T:C	0	43452259	C	T
15	chr15:43452584:C:T	0	43452584	T	C
15	chr15:43454385:CAG:C	0	43454385	C	CAG
15	chr15:43454594:C:T	0	43454594	T	C
15	chr15:43457536:G:C	0	43457536	C	G
15	chr15:43457654:G:A	0	43457654	A	G
15	chr15:43458039:C:A	0	43458039	A	C
15	chr15:43458041:A:G	0	43458041	G	A
15	chr15:43458564:A:G	0	43458564	G	A
15	chr15:43459711:C:T	0	43459711	T	C
15	chr15:43460553:T:C	0	43460553	C	T
15	chr15:43462683:T:C	0	43462683	C	T
15	chr15:43463148:A:C	0	43463148	C	A
15	chr15:43463815:G:C	0	43463815	C	G
15	chr15:43464012:A:G	0	43464012	G	A
15	chr15:43464861:T:A	0	43464861	A	T
15	chr15:43465641:C:G	0	43465641	G	C
15	chr15:43466734:C:G	0	43466734	G	C
15	chr15:43467356:G:A	0	43467356	A	G
15	chr15:43467527:A:AT	0	43467527	AT	A
15	chr15:43467576:A:G	0	43467576	G	A
15	chr15:43467634:C:T	0	43467634	T	C
15	chr15:43468049:T:G	0	43468049	G	T
15	chr15:43468310:T:G	0	43468310	G	T
15	chr15:43468661:G:GTATT	0	43468661	GTATT	G
15	chr15:43469007:T:C	0	43469007	C	T
15	chr15:43469066:G:C	0	43469066	C	G
15	chr15:43469154:G:A	0	43469154	A	G
15	chr15:43469519:A:T	0	43469519	T	A
15	chr15:43469703:C:T	0	43469703	T	C
15	chr15:43469723:A:C	0	43469723	C	A
15	chr15:43469998:C:T	0	43469998	T	C
15	chr15:43472170:A:C	0	43472170	C	A
15	chr15:43472332:A:G	0	43472332	G	A
15	chr15:43473335:C:G	0	43473335	G	C
15	chr15:43473780:T:C	0	43473780	C	T
15	chr15:43473871:T:C	0	43473871	C	T
15	chr15:43474076:C:T	0	43474076	T	C
15	chr15:43474105:T:C	0	43474105	C	T
15	chr15:43474302:T:C	0	43474302	C	T
15	chr15:43478218:T:G	0	43478218	G	T
15	chr15:43478527:G:A	0	43478527	A	G
15	chr15:43480176:C:T	0	43480176	T	C
15	chr15:43480822:A:AT	0	43480822	AT	A
15	chr15:43480838:A:C	0	43480838	C	A
15	chr15:43481269:C:T	0	43481269	T	C
15	chr15:43482004:C:G	0	43482004	G	C
15	chr15:43483534:A:T	0	43483534	T	A
15	chr15:43483697:A:G	0	43483697	G	A
15	chr15:43485434:A:G	0	43485434	G	A
15	chr15:43485438:G:A	0	43485438	A	G
15	chr15:43486318:G:A	0	43486318	A	G
15	chr15:43487488:C:T	0	43487488	T	C
15	chr15:43490966:C:A	0	43490966	A	C
15	chr15:43492277:C:T	0	43492277	T	C
15	chr15:43492656:C:G	0	43492656	G	C
15	chr15:43492853:C:G	0	43492853	G	C
15	chr15:43493567:AG:A	0	43493567	A	AG
15	chr15:43494397:A:T	0	43494397	T	A
15	chr15:43495042:A:G	0	43495042	G	A
15	chr15:43495124:C:G	0	43495124	G	C
15	chr15:43495331:C:A	0	43495331	A	C
15	chr15:43496397:A:G	0	43496397	G	A
15	chr15:43498254:G:A	0	43498254	A	G
15	chr15:43499508:A:C	0	43499508	C	A
15	chr15:43499899:T:C	0	43499899	C	T
15	chr15:43500937:T:C	0	43500937	C	T
15	chr15:43502950:G:C	0	43502950	C	G
15	chr15:43504710:A:C	0	43504710	C	A
15	chr15:43505841:T:C	0	43505841	C	T
15	chr15:43506486:C:G	0	43506486	G	C
15	chr15:43507777:G:A	0	43507777	A	G
15	chr15:43508231:A:G	0	43508231	G	A
15	chr15:43508770:A:C	0	43508770	C	A
15	chr15:43511423:A:C	0	43511423	C	A
15	chr15:43513790:T:C	0	43513790	C	T
15	chr15:43519645:C:G	0	43519645	G	C
15	chr15:43520398:G:C	0	43520398	C	G
15	chr15:43523801:C:T	0	43523801	T	C
15	chr15:43524719:G:A	0	43524719	A	G
15	chr15:43525206:G:A	0	43525206	A	G
15	chr15:43525208:T:C	0	43525208	C	T
15	chr15:43525881:G:A	0	43525881	A	G
15	chr15:43527252:A:G	0	43527252	G	A
15	chr15:43530630:G:A	0	43530630	A	G
15	chr15:43531615:A:G	0	43531615	G	A
15	chr15:43531832:A:G	0	43531832	G	A
15	chr15:43532553:T:C	0	43532553	C	T
15	chr15:43534359:C:T	0	43534359	T	C
15	chr15:43536810:C:T	0	43536810	T	C
15	chr15:43537151:A:G	0	43537151	G	A
15	chr15:43537417:G:A	0	43537417	A	G
15	chr15:43538269:T:C	0	43538269	C	T
15	chr15:43538899:G:A	0	43538899	A	G
15	chr15:43539725:C:T	0	43539725	T	C
15	chr15:43542120:C:T	0	43542120	T	C
15	chr15:43544280:T:C	0	43544280	C	T
15	chr15:43544751:G:A	0	43544751	A	G
15	chr15:43545085:A:G	0	43545085	G	A
15	chr15:43546014:A:G	0	43546014	G	A
15	chr15:43547055:CCTAA:C	0	43547055	C	CCTAA
15	chr15:43551703:T:C	0	43551703	C	T
15	chr15:43553838:A:G	0	43553838	G	A
15	chr15:43553963:C:T	0	43553963	T	C
15	chr15:43554632:CAG:C	0	43554632	C	CAG
15	chr15:43554939:A:G	0	43554939	G	A
15	chr15:43557688:A:G	0	43557688	G	A
15	chr15:43558554:G:A	0	43558554	A	G
15	chr15:43559201:T:C	0	43559201	C	T
15	chr15:43597918:T:C	0	43597918	C	T
15	chr15:43599037:G:C	0	43599037	C	G
15	chr15:43600649:G:C	0	43600649	C	G
15	chr15:43600695:A:G	0	43600695	G	A
15	chr15:43600874:G:A	0	43600874	A	G
15	chr15:43601620:G:A	0	43601620	A	G
15	chr15:43602295:C:T	0	43602295	T	C
15	chr15:43602778:G:A	0	43602778	A	G
15	chr15:43602920:T:C	0	43602920	C	T
15	chr15:43603444:G:A	0	43603444	A	G
15	chr15:43605301:T:C	0	43605301	C	T
15	chr15:43619359:C:T	0	43619359	T	C
15	chr15:43619601:C:T	0	43619601	T	C
15	chr15:43620789:C:T	0	43620789	T	C
15	chr15:43621734:G:C	0	43621734	C	G
15	chr15:43622175:T:C	0	43622175	C	T
15	chr15:43623428:G:C	0	43623428	C	G
15	chr15:43623445:A:C	0	43623445	C	A
15	chr15:43623873:T:G	0	43623873	G	T
15	chr15:43624281:G:A	0	43624281	A	G
15	chr15:43624632:G:T	0	43624632	T	G
15	chr15:43626883:T:C	0	43626883	C	T
15	chr15:43626964:A:C	0	43626964	C	A
15	chr15:43627365:T:C	0	43627365	C	T
15	chr15:43628105:G:A	0	43628105	A	G
15	chr15:43628358:T:G	0	43628358	G	T
15	chr15:43630200:T:C	0	43630200	C	T
15	chr15:43630299:A:C	0	43630299	C	A
15	chr15:43630388:T:C	0	43630388	C	T
15	chr15:43630900:T:C	0	43630900	C	T
15	chr15:43631757:A:C	0	43631757	C	A
15	chr15:43632410:T:C	0	43632410	C	T
15	chr15:43632484:G:A	0	43632484	A	G
15	chr15:43632936:T:A	0	43632936	A	T
15	chr15:43632942:A:G	0	43632942	G	A
15	chr15:43632949:T:G	0	43632949	G	T
15	chr15:43633835:C:T	0	43633835	T	C
15	chr15:43635172:T:C	0	43635172	C	T
15	chr15:43637535:A:C	0	43637535	C	A
15	chr15:43637566:G:A	0	43637566	A	G
15	chr15:43638408:A:C	0	43638408	C	A
15	chr15:43639534:G:A	0	43639534	A	G
15	chr15:43642481:T:G	0	43642481	G	T
15	chr15:43643169:C:T	0	43643169	T	C
15	chr15:43644845:C:T	0	43644845	T	C
15	chr15:43645420:G:C	0	43645420	C	G
15	chr15:43646409:A:G	0	43646409	G	A
15	chr15:43646484:T:C	0	43646484	C	T
15	chr15:43647444:C:T	0	43647444	T	C
15	chr15:43649258:C:T	0	43649258	T	C
15	chr15:43649524:C:T	0	43649524	T	C
15	chr15:43650072:A:C	0	43650072	C	A
15	chr15:43650094:C:T	0	43650094	T	C
15	chr15:43652056:G:A	0	43652056	A	G
15	chr15:43654112:C:A	0	43654112	A	C
15	chr15:43654828:C:G	0	43654828	G	C
15	chr15:43655021:G:A	0	43655021	A	G
15	chr15:43655022:G:T	0	43655022	T	G
15	chr15:43655074:T:G	0	43655074	G	T
15	chr15:43656520:C:T	0	43656520	T	C
15	chr15:43658000:G:A	0	43658000	A	G
15	chr15:43697332:T:C	0	43697332	C	T
15	chr15:43699307:A:G	0	43699307	G	A
15	chr15:43700482:C:G	0	43700482	G	C
15	chr15:43703588:C:T	0	43703588	T	C
15	chr15:43703591:C:T	0	43703591	T	C
15	chr15:43719545:T:C	0	43719545	C	T
15	chr15:43720979:T:C	0	43720979	C	T
15	chr15:43720983:G:A	0	43720983	A	G
15	chr15:43721311:G:C	0	43721311	C	G
15	chr15:43722396:C:T	0	43722396	T	C
15	chr15:43722882:T:G	0	43722882	G	T
15	chr15:43724685:C:T	0	43724685	T	C
15	chr15:43726118:C:T	0	43726118	T	C
15	chr15:43726900:T:C	0	43726900	C	T
15	chr15:43727394:T:C	0	43727394	C	T
15	chr15:43727451:G:T	0	43727451	T	G
15	chr15:43727590:A:G	0	43727590	G	A
15	chr15:43728704:C:T	0	43728704	T	C
15	chr15:43728977:T:C	0	43728977	C	T
15	chr15:43729303:G:C	0	43729303	C	G
15	chr15:43730397:CCA:C	0	43730397	C	CCA
15	chr15:43734875:A:G	0	43734875	G	A
15	chr15:43736371:G:C	0	43736371	C	G
15	chr15:43738073:C:A	0	43738073	A	C
15	chr15:43738327:T:G	0	43738327	G	T
15	chr15:43738381:G:A	0	43738381	A	G
15	chr15:43739032:G:A	0	43739032	A	G
15	chr15:43739719:G:A	0	43739719	A	G
15	chr15:43742590:G:A	0	43742590	A	G
15	chr15:43743165:A:C	0	43743165	C	A
15	chr15:43746265:C:A	0	43746265	A	C
15	chr15:43746701:C:T	0	43746701	T	C
15	chr15:43748302:AC:A	0	43748302	A	AC
15	chr15:43751148:AT:A	0	43751148	A	AT
15	chr15:43751595:C:G	0	43751595	G	C
15	chr15:43751988:C:G	0	43751988	G	C
15	chr15:43752661:A:C	0	43752661	C	A
15	chr15:43755232:C:T	0	43755232	T	C
15	chr15:43755372:T:C	0	43755372	C	T
15	chr15:43758178:G:A	0	43758178	A	G
15	chr15:43758675:G:A	0	43758675	A	G
15	chr15:43758958:C:CAG	0	43758958	CAG	C
15	chr15:43760050:G:A	0	43760050	A	G
15	chr15:43760484:A:G	0	43760484	G	A
15	chr15:43761419:C:T	0	43761419	T	C
15	chr15:43763658:C:T	0	43763658	T	C
15	chr15:43764537:G:A	0	43764537	A	G
15	chr15:43764847:A:G	0	43764847	G	A
15	chr15:43766436:G:C	0	43766436	C	G
15	chr15:43767124:T:C	0	43767124	C	T
15	chr15:43768237:T:C	0	43768237	C	T
15	chr15:43769604:C:T	0	43769604	T	C
15	chr15:43771661:G:A	0	43771661	A	G
15	chr15:43772688:A:G	0	43772688	G	A
15	chr15:43775962:C:G	0	43775962	G	C
15	chr15:43777508:TG:T	0	43777508	T	TG
15	chr15:43777831:C:T	0	43777831	T	C
15	chr15:43779282:A:G	0	43779282	G	A
15	chr15:43780208:T:C	0	43780208	C	T
15	chr15:43782086:A:G	0	43782086	G	A
15	chr15:43782848:T:C	0	43782848	C	T
15	chr15:43784305:T:C	0	43784305	C	T
15	chr15:43787279:G:A	0	43787279	A	G
15	chr15:43788539:T:C	0	43788539	C	T
15	chr15:43788741:C:T	0	43788741	T	C
15	chr15:43788945:C:T	0	43788945	T	C
15	chr15:43789521:A:T	0	43789521	T	A
15	chr15:43789890:C:A	0	43789890	A	C
15	chr15:43790232:A:C	0	43790232	C	A
15	chr15:43792084:A:C	0	43792084	C	A
15	chr15:43792507:G:A	0	43792507	A	G
15	chr15:43797024:C:G	0	43797024	G	C
15	chr15:43798600:T:C	0	43798600	C	T
15	chr15:43798656:T:C	0	43798656	C	T
15	chr15:43799188:G:A	0	43799188	A	G
15	chr15:43803120:A:G	0	43803120	G	A
15	chr15:43808144:T:G	0	43808144	G	T
15	chr15:43810111:T:C	0	43810111	C	T
15	chr15:43810130:G:A	0	43810130	A	G
15	chr15:43811277:T:G	0	43811277	G	T
15	chr15:43814426:A:G	0	43814426	G	A
15	chr15:43815464:C:T	0	43815464	T	C
15	chr15:43816799:A:G	0	43816799	G	A
15	chr15:43817944:A:G	0	43817944	G	A
15	chr15:43818240:C:T	0	43818240	T	C
15	chr15:43819467:A:T	0	43819467	T	A
15	chr15:43819807:T:A	0	43819807	A	T
15	chr15:43822329:G:A	0	43822329	A	G
15	chr15:43826692:C:T	0	43826692	T	C
15	chr15:43827115:CA:C	0	43827115	C	CA
15	chr15:43828361:T:G	0	43828361	G	T
15	chr15:43828832:G:A	0	43828832	A	G
15	chr15:43829592:C:T	0	43829592	T	C
15	chr15:43830668:A:G	0	43830668	G	A
15	chr15:43832633:A:G	0	43832633	G	A
15	chr15:43832944:G:A	0	43832944	A	G
15	chr15:43833297:G:A	0	43833297	A	G
15	chr15:43838650:C:T	0	43838650	T	C
15	chr15:43838816:T:C	0	43838816	C	T
15	chr15:43839425:G:C	0	43839425	C	G
15	chr15:43841387:T:C	0	43841387	C	T
15	chr15:43841486:A:G	0	43841486	G	A
15	chr15:43842724:T:C	0	43842724	C	T
15	chr15:43848197:T:C	0	43848197	C	T
15	chr15:43855067:C:T	0	43855067	T	C
15	chr15:43856229:A:G	0	43856229	G	A
15	chr15:43858268:G:T	0	43858268	T	G
15	chr15:43858324:G:A	0	43858324	A	G
15	chr15:43858499:A:G	0	43858499	G	A
15	chr15:43858865:G:A	0	43858865	A	G
15	chr15:43859101:C:T	0	43859101	T	C
15	chr15:43860619:C:T	0	43860619	T	C
15	chr15:43862548:G:A	0	43862548	A	G
15	chr15:43862698:T:C	0	43862698	C	T
15	chr15:43863395:C:A	0	43863395	A	C
15	chr15:43863560:A:T	0	43863560	T	A
15	chr15:43864104:C:T	0	43864104	T	C
15	chr15:43864966:G:A	0	43864966	A	G
15	chr15:43867644:C:T	0	43867644	T	C
15	chr15:43868384:G:T	0	43868384	T	G
15	chr15:43868575:G:C	0	43868575	C	G
15	chr15:43869376:T:C	0	43869376	C	T
15	chr15:43872814:C:CTATT	0	43872814	CTATT	C
15	chr15:43872862:A:AATAAC	0	43872862	AATAAC	A
15	chr15:43874989:G:A	0	43874989	A	G
15	chr15:43876272:C:T	0	43876272	T	C
15	chr15:43877543:A:C	0	43877543	C	A
15	chr15:43880350:C:T	0	43880350	T	C
15	chr15:43881557:A:C	0	43881557	C	A
15	chr15:43881901:G:T	0	43881901	T	G
15	chr15:43884483:T:C	0	43884483	C	T
15	chr15:43886463:C:G	0	43886463	G	C
15	chr15:43886914:A:G	0	43886914	G	A
15	chr15:43887505:C:A	0	43887505	A	C
15	chr15:43894646:G:A	0	43894646	A	G
15	chr15:43895671:C:T	0	43895671	T	C
15	chr15:43896656:T:C	0	43896656	C	T
15	chr15:43897445:C:T	0	43897445	T	C
15	chr15:43900890:A:T	0	43900890	T	A
15	chr15:43901477:A:G	0	43901477	G	A
15	chr15:43901845:A:G	0	43901845	G	A
15	chr15:43903026:T:C	0	43903026	C	T
15	chr15:43903591:A:C	0	43903591	C	A
15	chr15:43904423:G:C	0	43904423	C	G
15	chr15:43906418:G:C	0	43906418	C	G
15	chr15:43906746:C:T	0	43906746	T	C
15	chr15:43906750:T:C	0	43906750	C	T
15	chr15:43906757:T:A	0	43906757	A	T
15	chr15:43907111:G:T	0	43907111	T	G
15	chr15:43907796:G:A	0	43907796	A	G
15	chr15:43908387:T:C	0	43908387	C	T
15	chr15:43909047:C:T	0	43909047	T	C
15	chr15:43909816:C:G	0	43909816	G	C
15	chr15:43910847:A:C	0	43910847	C	A
15	chr15:43912947:T:C	0	43912947	C	T
15	chr15:43914322:C:T	0	43914322	T	C
15	chr15:43916864:T:C	0	43916864	C	T
15	chr15:43919075:T:C	0	43919075	C	T
15	chr15:43919670:G:A	0	43919670	A	G
15	chr15:43919715:G:A	0	43919715	A	G
15	chr15:43921971:T:A	0	43921971	A	T
15	chr15:43922083:T:A	0	43922083	A	T
15	chr15:43922088:G:C	0	43922088	C	G
15	chr15:43923912:T:C	0	43923912	C	T
15	chr15:43924379:C:T	0	43924379	T	C
15	chr15:43924542:G:A	0	43924542	A	G
15	chr15:43924971:T:C	0	43924971	C	T
15	chr15:43925938:C:T	0	43925938	T	C
15	chr15:43926168:A:G	0	43926168	G	A
15	chr15:43926240:C:A	0	43926240	A	C
15	chr15:43927310:C:T	0	43927310	T	C
15	chr15:43927409:G:A	0	43927409	A	G
15	chr15:43927776:A:G	0	43927776	G	A
15	chr15:43928198:A:G	0	43928198	G	A
15	chr15:43930811:G:A	0	43930811	A	G
15	chr15:43930989:A:G	0	43930989	G	A
15	chr15:43932470:A:G	0	43932470	G	A
15	chr15:43933519:C:T	0	43933519	T	C
15	chr15:43934907:T:C	0	43934907	C	T
15	chr15:43935072:C:T	0	43935072	T	C
15	chr15:43937372:G:C	0	43937372	C	G
15	chr15:43938489:C:T	0	43938489	T	C
15	chr15:43939143:T:C	0	43939143	C	T
15	chr15:43939502:G:A	0	43939502	A	G
15	chr15:43939888:T:G	0	43939888	G	T
15	chr15:43942578:A:C	0	43942578	C	A
15	chr15:43943717:C:T	0	43943717	T	C
15	chr15:43943917:C:T	0	43943917	T	C
15	chr15:43944043:A:G	0	43944043	G	A
15	chr15:43944106:G:A	0	43944106	A	G
15	chr15:43944440:G:T	0	43944440	T	G
15	chr15:43944452:A:G	0	43944452	G	A
15	chr15:43944787:G:A	0	43944787	A	G
15	chr15:43945545:G:A	0	43945545	A	G
15	chr15:43945557:G:T	0	43945557	T	G
15	chr15:43947454:C:T	0	43947454	T	C
15	chr15:43948129:C:T	0	43948129	T	C
15	chr15:43949190:C:T	0	43949190	T	C
15	chr15:43950665:C:T	0	43950665	T	C
15	chr15:43952325:T:C	0	43952325	C	T
15	chr15:43952369:T:C	0	43952369	C	T
15	chr15:43953733:A:T	0	43953733	T	A
15	chr15:43956999:A:T	0	43956999	T	A
15	chr15:43957856:C:G	0	43957856	G	C
15	chr15:43958097:T:C	0	43958097	C	T
15	chr15:43958115:C:T	0	43958115	T	C
15	chr15:43958713:T:C	0	43958713	C	T
15	chr15:43960164:C:T	0	43960164	T	C
15	chr15:43960289:A:G	0	43960289	G	A
15	chr15:43961014:T:C	0	43961014	C	T
15	chr15:43964579:T:A	0	43964579	A	T
15	chr15:43966699:C:T	0	43966699	T	C
15	chr15:43970677:A:C	0	43970677	C	A
15	chr15:43972688:T:C	0	43972688	C	T
15	chr15:43972759:G:C	0	43972759	C	G
15	chr15:43973311:C:T	0	43973311	T	C
15	chr15:43973426:C:T	0	43973426	T	C
15	chr15:43973883:G:T	0	43973883	T	G
15	chr15:43974494:C:T	0	43974494	T	C
15	chr15:43976726:G:A	0	43976726	A	G
15	chr15:43977135:C:T	0	43977135	T	C
15	chr15:43977155:G:A	0	43977155	A	G
15	chr15:43977401:G:A	0	43977401	A	G
15	chr15:43977409:G:T	0	43977409	T	G
15	chr15:43977577:A:C	0	43977577	C	A
15	chr15:43978333:A:G	0	43978333	G	A
15	chr15:43979008:A:G	0	43979008	G	A
15	chr15:43982962:AC:A	0	43982962	A	AC
15	chr15:43984357:C:G	0	43984357	G	C
15	chr15:43984947:G:A	0	43984947	A	G
15	chr15:43985963:A:G	0	43985963	G	A
15	chr15:43986243:G:A	0	43986243	A	G
15	chr15:43987511:T:C	0	43987511	C	T
15	chr15:43987652:T:C	0	43987652	C	T
15	chr15:43988411:T:G	0	43988411	G	T
15	chr15:43988729:G:A	0	43988729	A	G
15	chr15:43989067:G:A	0	43989067	A	G
15	chr15:43991970:G:A	0	43991970	A	G
15	chr15:43993896:C:T	0	43993896	T	C
15	chr15:43994127:T:C	0	43994127	C	T
15	chr15:43995399:A:C	0	43995399	C	A
15	chr15:43997220:C:T	0	43997220	T	C
15	chr15:43997755:T:C	0	43997755	C	T
15	chr15:43997782:C:T	0	43997782	T	C
15	chr15:43997859:C:G	0	43997859	G	C
15	chr15:43999046:T:C	0	43999046	C	T
15	chr15:43999513:T:C	0	43999513	C	T
15	chr15:44000939:C:A	0	44000939	A	C
15	chr15:44001013:G:T	0	44001013	T	G
15	chr15:44002274:A:G	0	44002274	G	A
15	chr15:44003059:C:T	0	44003059	T	C
15	chr15:44004526:A:G	0	44004526	G	A
15	chr15:44012438:T:C	0	44012438	C	T
15	chr15:44012945:T:TA	0	44012945	TA	T
15	chr15:44015385:T:C	0	44015385	C	T
15	chr15:44016338:A:G	0	44016338	G	A
15	chr15:44016707:A:G	0	44016707	G	A
15	chr15:44017189:T:C	0	44017189	C	T
15	chr15:44018008:T:A	0	44018008	A	T
15	chr15:44018592:G:A	0	44018592	A	G
15	chr15:44020385:T:C	0	44020385	C	T
15	chr15:44020857:T:C	0	44020857	C	T
15	chr15:44022139:T:A	0	44022139	A	T
15	chr15:44024335:G:C	0	44024335	C	G
15	chr15:44025535:C:A	0	44025535	A	C
15	chr15:44026273:A:G	0	44026273	G	A
15	chr15:44027179:C:T	0	44027179	T	C
15	chr15:44028258:T:C	0	44028258	C	T
15	chr15:44032786:C:G	0	44032786	G	C
15	chr15:44033282:T:C	0	44033282	C	T
15	chr15:44034981:C:G	0	44034981	G	C
15	chr15:44035872:G:T	0	44035872	T	G
15	chr15:44035914:C:T	0	44035914	T	C
15	chr15:44037058:G:A	0	44037058	A	G
15	chr15:44037098:A:T	0	44037098	T	A
15	chr15:44038092:T:C	0	44038092	C	T
15	chr15:44040042:T:C	0	44040042	C	T
15	chr15:44041990:A:G	0	44041990	G	A
15	chr15:44042994:A:G	0	44042994	G	A
15	chr15:44043846:A:G	0	44043846	G	A
15	chr15:44044474:T:C	0	44044474	C	T
15	chr15:44046065:T:A	0	44046065	A	T
15	chr15:44046752:G:C	0	44046752	C	G
15	chr15:44047400:C:T	0	44047400	T	C
15	chr15:44050676:C:G	0	44050676	G	C
15	chr15:44051818:T:G	0	44051818	G	T
15	chr15:44051946:A:G	0	44051946	G	A
15	chr15:44054563:C:T	0	44054563	T	C
15	chr15:44056202:T:C	0	44056202	C	T
15	chr15:44057867:A:G	0	44057867	G	A
15	chr15:44064265:G:A	0	44064265	A	G
15	chr15:44070671:A:G	0	44070671	G	A
15	chr15:44072703:T:A	0	44072703	A	T
15	chr15:44073748:G:T	0	44073748	T	G
15	chr15:44074060:T:A	0	44074060	A	T
15	chr15:44075092:A:C	0	44075092	C	A
15	chr15:44075866:G:A	0	44075866	A	G
15	chr15:44078638:TAA:T	0	44078638	T	TAA
15	chr15:44081689:A:G	0	44081689	G	A
15	chr15:44084428:T:A	0	44084428	A	T
15	chr15:44085201:A:G	0	44085201	G	A
15	chr15:44086645:C:T	0	44086645	T	C
15	chr15:44088706:G:A	0	44088706	A	G
15	chr15:44091349:T:C	0	44091349	C	T
15	chr15:44093056:C:T	0	44093056	T	C
15	chr15:44093666:G:A	0	44093666	A	G
15	chr15:44093862:A:G	0	44093862	G	A
15	chr15:44093918:A:T	0	44093918	T	A
15	chr15:44094489:G:A	0	44094489	A	G
15	chr15:44095185:C:G	0	44095185	G	C
15	chr15:44097672:T:C	0	44097672	C	T
15	chr15:44097699:G:A	0	44097699	A	G
15	chr15:44098088:T:C	0	44098088	C	T
15	chr15:44100115:A:G	0	44100115	G	A
15	chr15:44103837:G:T	0	44103837	T	G
15	chr15:44106704:A:G	0	44106704	G	A
15	chr15:44107342:T:C	0	44107342	C	T
15	chr15:44107430:G:A	0	44107430	A	G
15	chr15:44108253:C:T	0	44108253	T	C
15	chr15:44108450:G:A	0	44108450	A	G
15	chr15:44111087:C:G	0	44111087	G	C
15	chr15:44113823:A:C	0	44113823	C	A
15	chr15:44114119:G:A	0	44114119	A	G
15	chr15:44116228:G:T	0	44116228	T	G
15	chr15:44117341:C:T	0	44117341	T	C
15	chr15:44117672:C:T	0	44117672	T	C
15	chr15:44117884:T:C	0	44117884	C	T
15	chr15:44118739:A:G	0	44118739	G	A
15	chr15:44120400:C:T	0	44120400	T	C
15	chr15:44120422:C:A	0	44120422	A	C
15	chr15:44120437:A:T	0	44120437	T	A
15	chr15:44121155:TG:T	0	44121155	T	TG
15	chr15:44121282:GA:G	0	44121282	G	GA
15	chr15:44122172:C:T	0	44122172	T	C
15	chr15:44122178:C:G	0	44122178	G	C
15	chr15:44122418:C:T	0	44122418	T	C
15	chr15:44122724:C:A	0	44122724	A	C
15	chr15:44123073:A:G	0	44123073	G	A
15	chr15:44123688:T:A	0	44123688	A	T
15	chr15:44124040:G:A	0	44124040	A	G
15	chr15:44124814:A:T	0	44124814	T	A
15	chr15:44124870:C:T	0	44124870	T	C
15	chr15:44125178:G:A	0	44125178	A	G
15	chr15:44125408:C:T	0	44125408	T	C
15	chr15:44125537:C:A	0	44125537	A	C
15	chr15:44127152:G:A	0	44127152	A	G
15	chr15:44127261:C:T	0	44127261	T	C
15	chr15:44128046:G:A	0	44128046	A	G
15	chr15:44130040:C:G	0	44130040	G	C
15	chr15:44131631:G:A	0	44131631	A	G
15	chr15:44131648:T:C	0	44131648	C	T
15	chr15:44132118:T:G	0	44132118	G	T
15	chr15:44132864:TCTC:T	0	44132864	T	TCTC
15	chr15:44133359:A:G	0	44133359	G	A
15	chr15:44134392:A:G	0	44134392	G	A
15	chr15:44134518:A:G	0	44134518	G	A
15	chr15:44135599:A:G	0	44135599	G	A
15	chr15:44135758:G:A	0	44135758	A	G
15	chr15:44136224:ATGT:A	0	44136224	A	ATGT
15	chr15:44136675:T:TA	0	44136675	TA	T
15	chr15:44136687:C:T	0	44136687	T	C
15	chr15:44136784:C:T	0	44136784	T	C
15	chr15:44137687:T:C	0	44137687	C	T
15	chr15:44138134:G:A	0	44138134	A	G
15	chr15:44138947:A:G	0	44138947	G	A
15	chr15:44140944:G:A	0	44140944	A	G
15	chr15:44141024:T:C	0	44141024	C	T
15	chr15:44141179:C:T	0	44141179	T	C
15	chr15:44142114:T:G	0	44142114	G	T
15	chr15:44142958:C:T	0	44142958	T	C
15	chr15:44143065:T:C	0	44143065	C	T
15	chr15:44143652:G:A	0	44143652	A	G
15	chr15:44143758:C:T	0	44143758	T	C
15	chr15:44143782:G:A	0	44143782	A	G
15	chr15:44145494:G:T	0	44145494	T	G
15	chr15:44146565:T:C	0	44146565	C	T
15	chr15:44147182:G:A	0	44147182	A	G
15	chr15:44147393:C:G	0	44147393	G	C
15	chr15:44148454:G:A	0	44148454	A	G
15	chr15:44148560:C:T	0	44148560	T	C
15	chr15:44148748:T:C	0	44148748	C	T
15	chr15:44150372:A:G	0	44150372	G	A
15	chr15:44150932:T:A	0	44150932	A	T
15	chr15:44151103:CA:C	0	44151103	C	CA
15	chr15:44151751:C:T	0	44151751	T	C
15	chr15:44152330:A:G	0	44152330	G	A
15	chr15:44152778:T:C	0	44152778	C	T
15	chr15:44153410:G:A	0	44153410	A	G
15	chr15:44154064:G:A	0	44154064	A	G
15	chr15:44156311:C:T	0	44156311	T	C
15	chr15:44158298:A:G	0	44158298	G	A
15	chr15:44158391:T:C	0	44158391	C	T
15	chr15:44158793:G:A	0	44158793	A	G
15	chr15:44162039:A:C	0	44162039	C	A
15	chr15:44162374:C:CTACA	0	44162374	CTACA	C
15	chr15:44163204:T:TC	0	44163204	TC	T
15	chr15:44165455:C:A	0	44165455	A	C
15	chr15:44165827:C:T	0	44165827	T	C
15	chr15:44166436:G:T	0	44166436	T	G
15	chr15:44166471:C:T	0	44166471	T	C
15	chr15:44168604:A:G	0	44168604	G	A
15	chr15:44169692:C:T	0	44169692	T	C
15	chr15:44170756:T:C	0	44170756	C	T
15	chr15:44174597:T:C	0	44174597	C	T
15	chr15:44177875:A:G	0	44177875	G	A
15	chr15:44180105:C:T	0	44180105	T	C
15	chr15:44180974:T:G	0	44180974	G	T
15	chr15:44181291:G:A	0	44181291	A	G
15	chr15:44182478:T:C	0	44182478	C	T
15	chr15:44182531:A:G	0	44182531	G	A
15	chr15:44182708:T:C	0	44182708	C	T
15	chr15:44182989:G:A	0	44182989	A	G
15	chr15:44183130:A:G	0	44183130	G	A
15	chr15:44183205:G:A	0	44183205	A	G
15	chr15:44183250:A:AG	0	44183250	AG	A
15	chr15:44183891:A:G	0	44183891	G	A
15	chr15:44185183:G:A	0	44185183	A	G
15	chr15:44187511:G:T	0	44187511	T	G
15	chr15:44187682:C:T	0	44187682	T	C
15	chr15:44188103:T:C	0	44188103	C	T
15	chr15:44189617:C:T	0	44189617	T	C
15	chr15:44190501:G:GAA	0	44190501	GAA	G
15	chr15:44190916:T:C	0	44190916	C	T
15	chr15:44191166:G:C	0	44191166	C	G
15	chr15:44191636:T:C	0	44191636	C	T
15	chr15:44192695:A:G	0	44192695	G	A
15	chr15:44193078:A:G	0	44193078	G	A
15	chr15:44194041:G:C	0	44194041	C	G
15	chr15:44194313:C:T	0	44194313	T	C
15	chr15:44196321:G:A	0	44196321	A	G
15	chr15:44198041:T:A	0	44198041	A	T
15	chr15:44199406:G:A	0	44199406	A	G
15	chr15:44200739:G:A	0	44200739	A	G
15	chr15:44201369:C:A	0	44201369	A	C
15	chr15:44202741:T:C	0	44202741	C	T
15	chr15:44202750:C:T	0	44202750	T	C
15	chr15:44205571:C:T	0	44205571	T	C
15	chr15:44206992:A:G	0	44206992	G	A
15	chr15:44209025:T:C	0	44209025	C	T
15	chr15:44210026:C:CA	0	44210026	CA	C
15	chr15:44210068:T:C	0	44210068	C	T
15	chr15:44210661:C:T	0	44210661	T	C
15	chr15:44213005:G:A	0	44213005	A	G
15	chr15:44213146:C:T	0	44213146	T	C
15	chr15:44214343:AG:A	0	44214343	A	AG
15	chr15:44215205:T:G	0	44215205	G	T
15	chr15:44216569:T:A	0	44216569	A	T
15	chr15:44217302:G:A	0	44217302	A	G
15	chr15:44218337:A:G	0	44218337	G	A
15	chr15:44218352:A:G	0	44218352	G	A
15	chr15:44219857:T:C	0	44219857	C	T
15	chr15:44220892:C:T	0	44220892	T	C
15	chr15:44221351:A:G	0	44221351	G	A
15	chr15:44222198:C:T	0	44222198	T	C
15	chr15:44222204:T:C	0	44222204	C	T
15	chr15:44222302:C:A	0	44222302	A	C
15	chr15:44222336:A:G	0	44222336	G	A
15	chr15:44222373:G:A	0	44222373	A	G
15	chr15:44222459:T:A	0	44222459	A	T
15	chr15:44222493:A:T	0	44222493	T	A
15	chr15:44223063:T:C	0	44223063	C	T
15	chr15:44223103:C:G	0	44223103	G	C
15	chr15:44223666:C:T	0	44223666	T	C
15	chr15:44223761:A:T	0	44223761	T	A
15	chr15:44229936:G:A	0	44229936	A	G
15	chr15:44231893:A:G	0	44231893	G	A
15	chr15:44233843:T:C	0	44233843	C	T
15	chr15:44234486:G:A	0	44234486	A	G
15	chr15:44234615:A:G	0	44234615	G	A
15	chr15:44242175:C:A	0	44242175	A	C
15	chr15:44242670:T:C	0	44242670	C	T
15	chr15:44243066:A:G	0	44243066	G	A
15	chr15:44243654:G:C	0	44243654	C	G
15	chr15:44245071:C:A	0	44245071	A	C
15	chr15:44248636:C:T	0	44248636	T	C
15	chr15:44251511:A:AT	0	44251511	AT	A
15	chr15:44252075:T:G	0	44252075	G	T
15	chr15:44252393:G:A	0	44252393	A	G
15	chr15:44270728:G:A	0	44270728	A	G
15	chr15:44273735:G:T	0	44273735	T	G
15	chr15:44275708:A:G	0	44275708	G	A
15	chr15:44276269:T:C	0	44276269	C	T
15	chr15:44277253:A:G	0	44277253	G	A
15	chr15:44278324:T:G	0	44278324	G	T
15	chr15:44279028:T:C	0	44279028	C	T
15	chr15:44279264:C:T	0	44279264	T	C
15	chr15:44282451:G:T	0	44282451	T	G
15	chr15:44283283:G:A	0	44283283	A	G
15	chr15:44287656:C:A	0	44287656	A	C
15	chr15:44289402:C:T	0	44289402	T	C
15	chr15:44290688:G:A	0	44290688	A	G
15	chr15:44294255:G:T	0	44294255	T	G
15	chr15:44295392:T:C	0	44295392	C	T
15	chr15:44296968:C:A	0	44296968	A	C
15	chr15:44297330:T:C	0	44297330	C	T
15	chr15:44298539:G:A	0	44298539	A	G
15	chr15:44298979:A:G	0	44298979	G	A
15	chr15:44299353:C:T	0	44299353	T	C
15	chr15:44299772:G:A	0	44299772	A	G
15	chr15:44299967:A:G	0	44299967	G	A
15	chr15:44301786:C:T	0	44301786	T	C
15	chr15:44304430:C:T	0	44304430	T	C
15	chr15:44305541:A:G	0	44305541	G	A
15	chr15:44305852:C:G	0	44305852	G	C
15	chr15:44306346:C:T	0	44306346	T	C
15	chr15:44306444:T:C	0	44306444	C	T
15	chr15:44308369:A:G	0	44308369	G	A
15	chr15:44308482:C:G	0	44308482	G	C
15	chr15:44308731:G:A	0	44308731	A	G
15	chr15:44309497:A:T	0	44309497	T	A
15	chr15:44310736:A:AC	0	44310736	AC	A
15	chr15:44310793:C:T	0	44310793	T	C
15	chr15:44312674:G:A	0	44312674	A	G
15	chr15:44312808:C:T	0	44312808	T	C
15	chr15:44316769:C:A	0	44316769	A	C
15	chr15:44317598:T:C	0	44317598	C	T
15	chr15:44318438:G:A	0	44318438	A	G
15	chr15:44318444:T:C	0	44318444	C	T
15	chr15:44319023:A:T	0	44319023	T	A
15	chr15:44323107:G:A	0	44323107	A	G
15	chr15:44323131:C:A	0	44323131	A	C
15	chr15:44326124:C:T	0	44326124	T	C
15	chr15:44327592:CT:C	0	44327592	C	CT
15	chr15:44327931:C:T	0	44327931	T	C
15	chr15:44330036:G:A	0	44330036	A	G
15	chr15:44330824:G:A	0	44330824	A	G
15	chr15:44331101:A:G	0	44331101	G	A
15	chr15:44332322:T:C	0	44332322	C	T
15	chr15:44332341:G:A	0	44332341	A	G
15	chr15:44333226:A:G	0	44333226	G	A
15	chr15:44334193:GA:G	0	44334193	G	GA
15	chr15:44335151:G:C	0	44335151	C	G
15	chr15:44335757:T:C	0	44335757	C	T
15	chr15:44336353:G:A	0	44336353	A	G
15	chr15:44336809:G:A	0	44336809	A	G
15	chr15:44339717:T:C	0	44339717	C	T
15	chr15:44340243:G:A	0	44340243	A	G
15	chr15:44340873:G:A	0	44340873	A	G
15	chr15:44340970:G:A	0	44340970	A	G
15	chr15:44341318:G:A	0	44341318	A	G
15	chr15:44343779:G:A	0	44343779	A	G
15	chr15:44344604:T:C	0	44344604	C	T
15	chr15:44344801:G:A	0	44344801	A	G
15	chr15:44345409:C:T	0	44345409	T	C
15	chr15:44348196:T:C	0	44348196	C	T
15	chr15:44348668:T:C	0	44348668	C	T
15	chr15:44348795:A:G	0	44348795	G	A
15	chr15:44352677:C:T	0	44352677	T	C
15	chr15:44354555:G:A	0	44354555	A	G
15	chr15:44355207:C:A	0	44355207	A	C
15	chr15:44356540:C:T	0	44356540	T	C
15	chr15:44356865:T:C	0	44356865	C	T
15	chr15:44357280:G:A	0	44357280	A	G
15	chr15:44358759:A:G	0	44358759	G	A
15	chr15:44361892:C:T	0	44361892	T	C
15	chr15:44365142:T:C	0	44365142	C	T
15	chr15:44366415:G:A	0	44366415	A	G
15	chr15:44368448:A:G	0	44368448	G	A
15	chr15:44369479:G:A	0	44369479	A	G
15	chr15:44373532:A:G	0	44373532	G	A
15	chr15:44374009:A:G	0	44374009	G	A
15	chr15:44374974:G:C	0	44374974	C	G
15	chr15:44376508:A:G	0	44376508	G	A
15	chr15:44376810:G:GTTTATATTTA	0	44376810	GTTTATATTTA	G
15	chr15:44378111:T:C	0	44378111	C	T
15	chr15:44378295:G:T	0	44378295	T	G
15	chr15:44378825:A:C	0	44378825	C	A
15	chr15:44378984:A:C	0	44378984	C	A
15	chr15:44381327:G:T	0	44381327	T	G
15	chr15:44382642:A:C	0	44382642	C	A
15	chr15:44382900:G:C	0	44382900	C	G
15	chr15:44383270:T:C	0	44383270	C	T
15	chr15:44384036:C:T	0	44384036	T	C
15	chr15:44384241:AC:A	0	44384241	A	AC
15	chr15:44387563:C:G	0	44387563	G	C
15	chr15:44389794:T:C	0	44389794	C	T
15	chr15:44390700:A:G	0	44390700	G	A
15	chr15:44390952:T:C	0	44390952	C	T
15	chr15:44391448:T:C	0	44391448	C	T
15	chr15:44391605:AAAG:A	0	44391605	A	AAAG
15	chr15:44391924:C:T	0	44391924	T	C
15	chr15:44394691:G:A	0	44394691	A	G
15	chr15:44397295:C:T	0	44397295	T	C
15	chr15:44397331:T:C	0	44397331	C	T
15	chr15:44399760:C:T	0	44399760	T	C
15	chr15:44400822:G:A	0	44400822	A	G
15	chr15:44401395:T:G	0	44401395	G	T
15	chr15:44402397:T:G	0	44402397	G	T
15	chr15:44402430:A:G	0	44402430	G	A
15	chr15:44403262:A:C	0	44403262	C	A
15	chr15:44407969:C:T	0	44407969	T	C
15	chr15:44410126:G:A	0	44410126	A	G
15	chr15:44412455:C:T	0	44412455	T	C
15	chr15:44415943:A:G	0	44415943	G	A
15	chr15:44417588:T:C	0	44417588	C	T
15	chr15:44418367:G:A	0	44418367	A	G
15	chr15:44421270:T:C	0	44421270	C	T
15	chr15:44421744:A:C	0	44421744	C	A
15	chr15:44425396:C:A	0	44425396	A	C
15	chr15:44426447:G:T	0	44426447	T	G
15	chr15:44426475:T:A	0	44426475	A	T
15	chr15:44427424:A:G	0	44427424	G	A
15	chr15:44430541:C:T	0	44430541	T	C
15	chr15:44431083:A:G	0	44431083	G	A
15	chr15:44431604:A:G	0	44431604	G	A
15	chr15:44432089:C:T	0	44432089	T	C
15	chr15:44432461:AGGC:A	0	44432461	A	AGGC
15	chr15:44433288:C:T	0	44433288	T	C
15	chr15:44433299:C:T	0	44433299	T	C
15	chr15:44433441:G:A	0	44433441	A	G
15	chr15:44433467:C:T	0	44433467	T	C
15	chr15:44433619:A:T	0	44433619	T	A
15	chr15:44433948:C:T	0	44433948	T	C
15	chr15:44435931:C:T	0	44435931	T	C
15	chr15:44435971:T:C	0	44435971	C	T
15	chr15:44440455:A:C	0	44440455	C	A
15	chr15:44440861:C:G	0	44440861	G	C
15	chr15:44441053:G:A	0	44441053	A	G
15	chr15:44441472:C:G	0	44441472	G	C
15	chr15:44443726:A:T	0	44443726	T	A
15	chr15:44444202:G:A	0	44444202	A	G
15	chr15:44445895:T:C	0	44445895	C	T
15	chr15:44445900:C:G	0	44445900	G	C
15	chr15:44446006:G:A	0	44446006	A	G
15	chr15:44449641:A:G	0	44449641	G	A
15	chr15:44450024:A:G	0	44450024	G	A
15	chr15:44453026:A:G	0	44453026	G	A
15	chr15:44454770:A:T	0	44454770	T	A
15	chr15:44454773:C:T	0	44454773	T	C
15	chr15:44455774:G:C	0	44455774	C	G
15	chr15:44457672:T:C	0	44457672	C	T
15	chr15:44459840:C:G	0	44459840	G	C
15	chr15:44462753:G:C	0	44462753	C	G
15	chr15:44464070:C:T	0	44464070	T	C
15	chr15:44466754:A:G	0	44466754	G	A
15	chr15:44467806:C:T	0	44467806	T	C
15	chr15:44468324:G:T	0	44468324	T	G
15	chr15:44470614:ATT:A	0	44470614	A	ATT
15	chr15:44471400:A:G	0	44471400	G	A
15	chr15:44477017:A:G	0	44477017	G	A
15	chr15:44477635:A:G	0	44477635	G	A
15	chr15:44477707:G:A	0	44477707	A	G
15	chr15:44478184:T:C	0	44478184	C	T
15	chr15:44479227:G:A	0	44479227	A	G
15	chr15:44479471:G:A	0	44479471	A	G
15	chr15:44481289:G:A	0	44481289	A	G
15	chr15:44481924:A:G	0	44481924	G	A
15	chr15:44482004:C:T	0	44482004	T	C
15	chr15:44482252:G:A	0	44482252	A	G
15	chr15:44482994:C:CA	0	44482994	CA	C
15	chr15:44482995:T:TA	0	44482995	TA	T
15	chr15:44483877:T:G	0	44483877	G	T
15	chr15:44484908:G:A	0	44484908	A	G
15	chr15:44485744:A:G	0	44485744	G	A
15	chr15:44487315:C:T	0	44487315	T	C
15	chr15:44487421:A:T	0	44487421	T	A
15	chr15:44487874:A:G	0	44487874	G	A
15	chr15:44488111:A:G	0	44488111	G	A
15	chr15:44488871:T:G	0	44488871	G	T
15	chr15:44489594:G:T	0	44489594	T	G
15	chr15:44491502:T:G	0	44491502	G	T
15	chr15:44495624:C:T	0	44495624	T	C
15	chr15:44495842:G:C	0	44495842	C	G
15	chr15:44496226:G:A	0	44496226	A	G
15	chr15:44496507:G:A	0	44496507	A	G
15	chr15:44497818:A:G	0	44497818	G	A
15	chr15:44501195:G:A	0	44501195	A	G
15	chr15:44502132:C:CTT	0	44502132	CTT	C
15	chr15:44503115:T:G	0	44503115	G	T
15	chr15:44505358:G:A	0	44505358	A	G
15	chr15:44505476:C:G	0	44505476	G	C
15	chr15:44506481:A:G	0	44506481	G	A
15	chr15:44507762:G:T	0	44507762	T	G
15	chr15:44508508:CAG:C	0	44508508	C	CAG
15	chr15:44509650:TG:T	0	44509650	T	TG
15	chr15:44509699:G:C	0	44509699	C	G
15	chr15:44511474:C:T	0	44511474	T	C
15	chr15:44512713:C:T	0	44512713	T	C
15	chr15:44512974:G:A	0	44512974	A	G
15	chr15:44514059:T:C	0	44514059	C	T
15	chr15:44515107:G:A	0	44515107	A	G
15	chr15:44515785:A:C	0	44515785	C	A
15	chr15:44515880:A:G	0	44515880	G	A
15	chr15:44516879:A:G	0	44516879	G	A
15	chr15:44518138:C:T	0	44518138	T	C
15	chr15:44518292:A:T	0	44518292	T	A
15	chr15:44520222:C:T	0	44520222	T	C
15	chr15:44521076:T:G	0	44521076	G	T
15	chr15:44521413:G:A	0	44521413	A	G
15	chr15:44522962:A:G	0	44522962	G	A
15	chr15:44523382:T:A	0	44523382	A	T
15	chr15:44527315:A:T	0	44527315	T	A
15	chr15:44527383:C:T	0	44527383	T	C
15	chr15:44527469:G:A	0	44527469	A	G
15	chr15:44529054:A:G	0	44529054	G	A
15	chr15:44529645:A:G	0	44529645	G	A
15	chr15:44530576:G:A	0	44530576	A	G
15	chr15:44531010:T:C	0	44531010	C	T
15	chr15:44531205:A:C	0	44531205	C	A
15	chr15:44532263:A:G	0	44532263	G	A
15	chr15:44533269:T:C	0	44533269	C	T
15	chr15:44533318:A:C	0	44533318	C	A
15	chr15:44533680:C:T	0	44533680	T	C
15	chr15:44534279:T:C	0	44534279	C	T
15	chr15:44534882:C:T	0	44534882	T	C
15	chr15:44535059:A:C	0	44535059	C	A
15	chr15:44535726:G:A	0	44535726	A	G
15	chr15:44538173:G:T	0	44538173	T	G
15	chr15:44538951:G:A	0	44538951	A	G
15	chr15:44539439:G:A	0	44539439	A	G
15	chr15:44539715:G:C	0	44539715	C	G
15	chr15:44540273:T:A	0	44540273	A	T
15	chr15:44541412:T:C	0	44541412	C	T
15	chr15:44542259:C:A	0	44542259	A	C
15	chr15:44543990:A:G	0	44543990	G	A
15	chr15:44545969:T:C	0	44545969	C	T
15	chr15:44546649:T:C	0	44546649	C	T
15	chr15:44547735:A:AC	0	44547735	AC	A
15	chr15:44549918:A:C	0	44549918	C	A
15	chr15:44552621:A:G	0	44552621	G	A
15	chr15:44553047:G:A	0	44553047	A	G
15	chr15:44553347:A:C	0	44553347	C	A
15	chr15:44554024:AG:A	0	44554024	A	AG
15	chr15:44554957:A:G	0	44554957	G	A
15	chr15:44555604:A:T	0	44555604	T	A
15	chr15:44556690:G:A	0	44556690	A	G
15	chr15:44557851:A:G	0	44557851	G	A
15	chr15:44559046:G:C	0	44559046	C	G
15	chr15:44559903:G:A	0	44559903	A	G
15	chr15:44560988:G:T	0	44560988	T	G
15	chr15:44564127:G:A	0	44564127	A	G
15	chr15:44568915:T:A	0	44568915	A	T
15	chr15:44572939:T:C	0	44572939	C	T
15	chr15:44576603:T:C	0	44576603	C	T
15	chr15:44576792:T:C	0	44576792	C	T
15	chr15:44578514:AG:A	0	44578514	A	AG
15	chr15:44580324:T:C	0	44580324	C	T
15	chr15:44581360:A:C	0	44581360	C	A
15	chr15:44581660:A:G	0	44581660	G	A
15	chr15:44582855:C:T	0	44582855	T	C
15	chr15:44586215:G:A	0	44586215	A	G
15	chr15:44586373:T:C	0	44586373	C	T
15	chr15:44589757:C:T	0	44589757	T	C
15	chr15:44589766:A:G	0	44589766	G	A
15	chr15:44589954:A:G	0	44589954	G	A
15	chr15:44591349:A:T	0	44591349	T	A
15	chr15:44591744:A:G	0	44591744	G	A
15	chr15:44592040:G:A	0	44592040	A	G
15	chr15:44592097:C:T	0	44592097	T	C
15	chr15:44597417:C:A	0	44597417	A	C
15	chr15:44601220:A:ATTTAACT	0	44601220	ATTTAACT	A
15	chr15:44601552:CTCT:C	0	44601552	C	CTCT
15	chr15:44602693:A:G	0	44602693	G	A
15	chr15:44604007:C:T	0	44604007	T	C
15	chr15:44605547:A:G	0	44605547	G	A
15	chr15:44606629:G:A	0	44606629	A	G
15	chr15:44607366:T:C	0	44607366	C	T
15	chr15:44609729:G:A	0	44609729	A	G
15	chr15:44610579:C:T	0	44610579	T	C
15	chr15:44612028:C:T	0	44612028	T	C
15	chr15:44612547:T:C	0	44612547	C	T
15	chr15:44614250:G:A	0	44614250	A	G
15	chr15:44614900:A:G	0	44614900	G	A
15	chr15:44618672:C:T	0	44618672	T	C
15	chr15:44619865:C:T	0	44619865	T	C
15	chr15:44621489:A:C	0	44621489	C	A
15	chr15:44622518:G:A	0	44622518	A	G
15	chr15:44627150:T:C	0	44627150	C	T
15	chr15:44627285:A:C	0	44627285	C	A
15	chr15:44630853:T:G	0	44630853	G	T
15	chr15:44630895:A:G	0	44630895	G	A
15	chr15:44637469:T:C	0	44637469	C	T
15	chr15:44638762:G:A	0	44638762	A	G
15	chr15:44639385:T:C	0	44639385	C	T
15	chr15:44639824:GATTA:G	0	44639824	G	GATTA
15	chr15:44642280:A:G	0	44642280	G	A
15	chr15:44645452:C:T	0	44645452	T	C
15	chr15:44648293:T:C	0	44648293	C	T
15	chr15:44650405:A:G	0	44650405	G	A
15	chr15:44650751:A:G	0	44650751	G	A
15	chr15:44651028:G:A	0	44651028	A	G
15	chr15:44651559:A:G	0	44651559	G	A
15	chr15:44652026:A:G	0	44652026	G	A
15	chr15:44654249:T:C	0	44654249	C	T
15	chr15:44658976:A:G	0	44658976	G	A
15	chr15:44659515:C:G	0	44659515	G	C
15	chr15:44660729:G:T	0	44660729	T	G
15	chr15:44661244:G:A	0	44661244	A	G
15	chr15:44662285:G:T	0	44662285	T	G
15	chr15:44665375:T:G	0	44665375	G	T
15	chr15:44666914:T:C	0	44666914	C	T
15	chr15:44670401:T:C	0	44670401	C	T
15	chr15:44682790:C:T	0	44682790	T	C
15	chr15:44688114:C:T	0	44688114	T	C
15	chr15:44689439:C:T	0	44689439	T	C
15	chr15:44690177:G:T	0	44690177	T	G
15	chr15:44690342:T:A	0	44690342	A	T
15	chr15:44690512:T:G	0	44690512	G	T
15	chr15:44690522:T:G	0	44690522	G	T
15	chr15:44692397:C:G	0	44692397	G	C
15	chr15:44696412:T:G	0	44696412	G	T
15	chr15:44696498:C:T	0	44696498	T	C
15	chr15:44700277:C:T	0	44700277	T	C
15	chr15:44700615:T:C	0	44700615	C	T
15	chr15:44709702:A:G	0	44709702	G	A
15	chr15:44710051:A:G	0	44710051	G	A
15	chr15:44710756:T:C	0	44710756	C	T
15	chr15:44712948:G:A	0	44712948	A	G
15	chr15:44713061:G:A	0	44713061	A	G
15	chr15:44713183:T:C	0	44713183	C	T
15	chr15:44714475:T:C	0	44714475	C	T
15	chr15:44716496:G:A	0	44716496	A	G
15	chr15:44717324:G:GAA	0	44717324	GAA	G
15	chr15:44717824:A:G	0	44717824	G	A
15	chr15:44718486:A:G	0	44718486	G	A
15	chr15:44718742:C:A	0	44718742	A	C
15	chr15:44718817:C:A	0	44718817	A	C
15	chr15:44719183:A:T	0	44719183	T	A
15	chr15:44720296:A:G	0	44720296	G	A
15	chr15:44721200:C:G	0	44721200	G	C
15	chr15:44721566:A:G	0	44721566	G	A
15	chr15:44722149:TA:T	0	44722149	T	TA
15	chr15:44722224:G:C	0	44722224	C	G
15	chr15:44722463:A:T	0	44722463	T	A
15	chr15:44722667:T:C	0	44722667	C	T
15	chr15:44723056:C:T	0	44723056	T	C
15	chr15:44723773:C:T	0	44723773	T	C
15	chr15:44723958:C:T	0	44723958	T	C
15	chr15:44724147:A:G	0	44724147	G	A
15	chr15:44724394:C:T	0	44724394	T	C
15	chr15:44724407:A:G	0	44724407	G	A
15	chr15:44724554:T:C	0	44724554	C	T
15	chr15:44724597:T:C	0	44724597	C	T
15	chr15:44724876:T:C	0	44724876	C	T
15	chr15:44725528:C:T	0	44725528	T	C
15	chr15:44725573:T:C	0	44725573	C	T
15	chr15:44725645:T:C	0	44725645	C	T
15	chr15:44725807:G:A	0	44725807	A	G
15	chr15:44725901:G:A	0	44725901	A	G
15	chr15:44726686:C:T	0	44726686	T	C
15	chr15:44726700:G:A	0	44726700	A	G
15	chr15:44727073:G:A	0	44727073	A	G
15	chr15:44727092:T:C	0	44727092	C	T
15	chr15:44727119:CT:C	0	44727119	C	CT
15	chr15:44727258:G:A	0	44727258	A	G
15	chr15:44727266:A:G	0	44727266	G	A
15	chr15:44727667:G:A	0	44727667	A	G
15	chr15:44729029:G:T	0	44729029	T	G
15	chr15:44729568:C:T	0	44729568	T	C
15	chr15:44730119:A:G	0	44730119	G	A
15	chr15:44730599:G:A	0	44730599	A	G
15	chr15:44730717:A:G	0	44730717	G	A
15	chr15:44731814:TC:T	0	44731814	T	TC
15	chr15:44732481:G:A	0	44732481	A	G
15	chr15:44732691:A:G	0	44732691	G	A
15	chr15:44732991:T:C	0	44732991	C	T
15	chr15:44733151:T:C	0	44733151	C	T
15	chr15:44733536:C:CA	0	44733536	CA	C
15	chr15:44733639:G:C	0	44733639	C	G
15	chr15:44733717:A:T	0	44733717	T	A
15	chr15:44733737:C:T	0	44733737	T	C
15	chr15:44734202:G:A	0	44734202	A	G
15	chr15:44734288:A:G	0	44734288	G	A
15	chr15:44734702:T:C	0	44734702	C	T
15	chr15:44734711:CTGG:C	0	44734711	C	CTGG
15	chr15:44734844:CA:C	0	44734844	C	CA
15	chr15:44735140:T:G	0	44735140	G	T
15	chr15:44735173:A:G	0	44735173	G	A
15	chr15:44735654:A:ATTT	0	44735654	ATTT	A
15	chr15:44735655:C:T	0	44735655	T	C
15	chr15:44735663:C:A	0	44735663	A	C
15	chr15:44735829:G:T	0	44735829	T	G
15	chr15:44736389:C:T	0	44736389	T	C
15	chr15:44736512:T:C	0	44736512	C	T
15	chr15:44738365:T:C	0	44738365	C	T
15	chr15:44739112:T:C	0	44739112	C	T
15	chr15:44739205:G:A	0	44739205	A	G
15	chr15:44739299:G:A	0	44739299	A	G
15	chr15:44739421:C:T	0	44739421	T	C
15	chr15:44739558:C:T	0	44739558	T	C
15	chr15:44739912:T:C	0	44739912	C	T
15	chr15:44739982:A:C	0	44739982	C	A
15	chr15:44740632:C:A	0	44740632	A	C
15	chr15:44740740:G:C	0	44740740	C	G
15	chr15:44741308:T:C	0	44741308	C	T
15	chr15:44742240:A:C	0	44742240	C	A
15	chr15:44742327:AAG:A	0	44742327	A	AAG
15	chr15:44742886:T:C	0	44742886	C	T
15	chr15:44744386:A:G	0	44744386	G	A
15	chr15:44744670:T:C	0	44744670	C	T
15	chr15:44744675:G:A	0	44744675	A	G
15	chr15:44744719:G:A	0	44744719	A	G
15	chr15:44745218:T:C	0	44745218	C	T
15	chr15:44745522:G:T	0	44745522	T	G
15	chr15:44746008:G:A	0	44746008	A	G
15	chr15:44747265:G:C	0	44747265	C	G
15	chr15:44747650:G:A	0	44747650	A	G
15	chr15:44747938:C:T	0	44747938	T	C
15	chr15:44748121:C:T	0	44748121	T	C
15	chr15:44748314:G:T	0	44748314	T	G
15	chr15:44748386:A:G	0	44748386	G	A
15	chr15:44748597:G:A	0	44748597	A	G
15	chr15:44749003:T:C	0	44749003	C	T
15	chr15:44749226:G:T	0	44749226	T	G
15	chr15:44749253:AGATG:A	0	44749253	A	AGATG
15	chr15:44749768:T:A	0	44749768	A	T
15	chr15:44750657:T:C	0	44750657	C	T
15	chr15:44751117:A:G	0	44751117	G	A
15	chr15:44751537:T:C	0	44751537	C	T
15	chr15:44752667:G:A	0	44752667	A	G
15	chr15:44752721:C:T	0	44752721	T	C
15	chr15:44752737:A:G	0	44752737	G	A
15	chr15:44752835:G:A	0	44752835	A	G
15	chr15:44752903:T:C	0	44752903	C	T
15	chr15:44753062:T:C	0	44753062	C	T
15	chr15:44753540:G:T	0	44753540	T	G
15	chr15:44753781:T:C	0	44753781	C	T
15	chr15:44754936:G:A	0	44754936	A	G
15	chr15:44755204:A:G	0	44755204	G	A
15	chr15:44756219:A:G	0	44756219	G	A
15	chr15:44756453:C:T	0	44756453	T	C
15	chr15:44756559:T:A	0	44756559	A	T
15	chr15:44756576:C:G	0	44756576	G	C
15	chr15:44756585:G:A	0	44756585	A	G
15	chr15:44756643:A:G	0	44756643	G	A
15	chr15:44756727:G:A	0	44756727	A	G
15	chr15:44757252:T:C	0	44757252	C	T
15	chr15:44757330:C:A	0	44757330	A	C
15	chr15:44757341:G:T	0	44757341	T	G
15	chr15:44757497:T:C	0	44757497	C	T
15	chr15:44758395:G:A	0	44758395	A	G
15	chr15:44760155:T:C	0	44760155	C	T
15	chr15:44760403:T:C	0	44760403	C	T
15	chr15:44761198:A:G	0	44761198	G	A
15	chr15:44762001:C:G	0	44762001	G	C
15	chr15:44762034:C:T	0	44762034	T	C
15	chr15:44762754:A:G	0	44762754	G	A
15	chr15:44762896:A:G	0	44762896	G	A
15	chr15:44763054:C:T	0	44763054	T	C
15	chr15:44763547:T:A	0	44763547	A	T
15	chr15:44764699:T:A	0	44764699	A	T
15	chr15:44764990:T:C	0	44764990	C	T
15	chr15:44765082:G:C	0	44765082	C	G
15	chr15:44765166:G:C	0	44765166	C	G
15	chr15:44765202:G:A	0	44765202	A	G
15	chr15:44765239:C:T	0	44765239	T	C
15	chr15:44765613:G:GC	0	44765613	GC	G
15	chr15:44765621:G:T	0	44765621	T	G
15	chr15:44765659:CAGG:C	0	44765659	C	CAGG
15	chr15:44766554:AC:A	0	44766554	A	AC
15	chr15:44768373:T:A	0	44768373	A	T
15	chr15:44769549:C:T	0	44769549	T	C
15	chr15:44769593:G:A	0	44769593	A	G
15	chr15:44770101:T:C	0	44770101	C	T
15	chr15:44770337:C:A	0	44770337	A	C
15	chr15:44770553:G:A	0	44770553	A	G
15	chr15:44771850:G:A	0	44771850	A	G
15	chr15:44772110:C:T	0	44772110	T	C
15	chr15:44772134:C:T	0	44772134	T	C
15	chr15:44772390:C:A	0	44772390	A	C
15	chr15:44772408:T:A	0	44772408	A	T
15	chr15:44773182:C:T	0	44773182	T	C
15	chr15:44773444:T:A	0	44773444	A	T
15	chr15:44775118:C:T	0	44775118	T	C
15	chr15:44775179:C:T	0	44775179	T	C
15	chr15:44775507:A:G	0	44775507	G	A
15	chr15:44776196:G:C	0	44776196	C	G
15	chr15:44777230:C:T	0	44777230	T	C
15	chr15:44777457:T:G	0	44777457	G	T
15	chr15:44777544:C:T	0	44777544	T	C
15	chr15:44777992:T:C	0	44777992	C	T
15	chr15:44778405:A:G	0	44778405	G	A
15	chr15:44778439:A:T	0	44778439	T	A
15	chr15:44778715:T:A	0	44778715	A	T
15	chr15:44779591:G:A	0	44779591	A	G
15	chr15:44779616:G:A	0	44779616	A	G
15	chr15:44781102:T:C	0	44781102	C	T
15	chr15:44781943:C:T	0	44781943	T	C
15	chr15:44782321:G:A	0	44782321	A	G
15	chr15:44782576:G:A	0	44782576	A	G
15	chr15:44782685:T:C	0	44782685	C	T
15	chr15:44782769:G:A	0	44782769	A	G
15	chr15:44783261:G:T	0	44783261	T	G
15	chr15:44783597:A:G	0	44783597	G	A
15	chr15:44783887:T:C	0	44783887	C	T
15	chr15:44784301:G:T	0	44784301	T	G
15	chr15:44786646:T:C	0	44786646	C	T
15	chr15:44786974:A:G	0	44786974	G	A
15	chr15:44787169:G:A	0	44787169	A	G
15	chr15:44787809:G:C	0	44787809	C	G
15	chr15:44788225:T:G	0	44788225	G	T
15	chr15:44788394:A:G	0	44788394	G	A
15	chr15:44789041:A:G	0	44789041	G	A
```
