## Supplementary material for "Characterization of shared and ancestry-specific signals driving complex traits using multi-ancestry fine-mapping": mesusiecsinfo

```
*************************************************************

  Multiple Ancestry Sum of Single Effect Model (MESuSiE)          

   Visit http://www.xzlab.org/software.html For Update            

            (C) 2022 Boran Gao, Xiang Zhou                        

              GNU General Public License                          

*************************************************************
# Start data processing for sufficient statistics 
# Create MESuSiE object 
# Start data analysis 

# Data analysis is done, and now generates result 

Potential causal SNPs with PIP > 0.5:  

Credible sets for effects: 
$cs
$cs$L1
 [1] 277 286 288 291 292 293 294 296 297 298 299 301 305 312 315 317 319 320 326
[20] 328 330 335 339 346 351 352 356 361 365 369 371 387 388 391 392 398 399 401
[39] 402 404 405 408 416 418 489 499 500 502 504 507 509 510 515 523 524 529 530
[58] 536 537 539 542 543 544 554 559 564 571 606 624 625 648 664 687 691 712


$cs_category
       L1 
"eur_afr" 

$purity
   min.abs.corr mean.abs.corr median.abs.corr
L1     0.610427     0.8950586        0.880773

$cs_index
[1] 1

$coverage
[1] 0.9503184

$requested_coverage
[1] 0.95


 Use MESuSiE_Plot() for visualization
# Total time used for the analysis: 0.01 mins
```
