## Supplementary material for "Characterization of shared and ancestry-specific signals driving complex traits using multi-ancestry fine-mapping": mesusieoutput

```
                eur         afr      eur_afr
  [1,] 0.0005960660 0.000596066 0.0001986887
  [2,] 0.0005960660 0.000596066 0.0001986887
  [3,] 0.0005960660 0.000596066 0.0001986887
  [4,] 0.0005960660 0.000596066 0.0001986887
  [5,] 0.0005960660 0.000596066 0.0001986887
  [6,] 0.0005960660 0.000596066 0.0001986887
  [7,] 0.0005960660 0.000596066 0.0001986887
  [8,] 0.0005960660 0.000596066 0.0001986887
  [9,] 0.0005960660 0.000596066 0.0001986887
 [10,] 0.0005960660 0.000596066 0.0001986887
 [11,] 0.0005960660 0.000596066 0.0001986887
 [12,] 0.0005960660 0.000596066 0.0001986887
 [13,] 0.0005960660 0.000596066 0.0001986887
 [14,] 0.0005960660 0.000596066 0.0001986887
 [15,] 0.0005960660 0.000596066 0.0001986887
 [16,] 0.0005960660 0.000596066 0.0001986887
 [17,] 0.0005960660 0.000596066 0.0001986887
 [18,] 0.0005960660 0.000596066 0.0001986887
 [19,] 0.0005960660 0.000596066 0.0001986887
 [20,] 0.0005960660 0.000596066 0.0001986887
 [21,] 0.0005960660 0.000596066 0.0001986887
 [22,] 0.0005960660 0.000596066 0.0001986887
 [23,] 0.0005960660 0.000596066 0.0001986887
 [24,] 0.0005960660 0.000596066 0.0001986887
 [25,] 0.0005960660 0.000596066 0.0001986887
 [26,] 0.0005960660 0.000596066 0.0001986887
 [27,] 0.0005960660 0.000596066 0.0001986887
 [28,] 0.0005960660 0.000596066 0.0001986887
 [29,] 0.0005960660 0.000596066 0.0001986887
 [30,] 0.0005960660 0.000596066 0.0001986887
 [31,] 0.0005960660 0.000596066 0.0001986887
 [32,] 0.0005960660 0.000596066 0.0001986887
 [33,] 0.0005960660 0.000596066 0.0001986887
 [34,] 0.0005960660 0.000596066 0.0001986887
 [35,] 0.0005960660 0.000596066 0.0001986887
 [36,] 0.0005960660 0.000596066 0.0001986887
 [37,] 0.0005960660 0.000596066 0.0001986887
 [38,] 0.0005960660 0.000596066 0.0001986887
 [39,] 0.0005960660 0.000596066 0.0001986887
 [40,] 0.0005960660 0.000596066 0.0001986887
 [41,] 0.0005960660 0.000596066 0.0001986887
 [42,] 0.0005960660 0.000596066 0.0001986887
 [43,] 0.0005960660 0.000596066 0.0001986887
 [44,] 0.0005960660 0.000596066 0.0001986887
 [45,] 0.0005960660 0.000596066 0.0001986887
 [46,] 0.0005960660 0.000596066 0.0001986887
 [47,] 0.0005960660 0.000596066 0.0001986887
 [48,] 0.0005960660 0.000596066 0.0001986887
 [49,] 0.0005960660 0.000596066 0.0001986887
 [50,] 0.0005960660 0.000596066 0.0001986887
 [51,] 0.0005960660 0.000596066 0.0001986887
 [52,] 0.0005960660 0.000596066 0.0001986887
 [53,] 0.0005960660 0.000596066 0.0001986887
 [54,] 0.0005960660 0.000596066 0.0001986887
 [55,] 0.0005960660 0.000596066 0.0001986887
 [56,] 0.0005960660 0.000596066 0.0001986887
 [57,] 0.0005960660 0.000596066 0.0001986887
 [58,] 0.0005960660 0.000596066 0.0001986887
 [59,] 0.0005960660 0.000596066 0.0001986887
 [60,] 0.0005960660 0.000596066 0.0001986887
 [61,] 0.0005960660 0.000596066 0.0001986887
 [62,] 0.0005960660 0.000596066 0.0001986887
 [63,] 0.0005960660 0.000596066 0.0001986887
 [64,] 0.0005960660 0.000596066 0.0001986887
 [65,] 0.0005960660 0.000596066 0.0001986887
 [66,] 0.0005960660 0.000596066 0.0001986887
 [67,] 0.0005960660 0.000596066 0.0001986887
 [68,] 0.0005960660 0.000596066 0.0001986887
 [69,] 0.0005960660 0.000596066 0.0001986887
 [70,] 0.0005960660 0.000596066 0.0001986887
 [71,] 0.0005960660 0.000596066 0.0001986887
 [72,] 0.0005960660 0.000596066 0.0001986887
 [73,] 0.0005960660 0.000596066 0.0001986887
 [74,] 0.0005960660 0.000596066 0.0001986887
 [75,] 0.0005960660 0.000596066 0.0001986887
 [76,] 0.0005960660 0.000596066 0.0001986887
 [77,] 0.0005960660 0.000596066 0.0001986887
 [78,] 0.0005960660 0.000596066 0.0001986887
 [79,] 0.0005960660 0.000596066 0.0001986887
 [80,] 0.0005960660 0.000596066 0.0001986887
 [81,] 0.0005960660 0.000596066 0.0001986887
 [82,] 0.0005960660 0.000596066 0.0001986887
 [83,] 0.0005960660 0.000596066 0.0001986887
 [84,] 0.0005960660 0.000596066 0.0001986887
 [85,] 0.0005960660 0.000596066 0.0001986887
 [86,] 0.0005960660 0.000596066 0.0001986887
 [87,] 0.0005960660 0.000596066 0.0001986887
 [88,] 0.0005960660 0.000596066 0.0001986887
 [89,] 0.0005960660 0.000596066 0.0001986887
 [90,] 0.0005960660 0.000596066 0.0001986887
 [91,] 0.0005960660 0.000596066 0.0001986887
 [92,] 0.0005960660 0.000596066 0.0001986887
 [93,] 0.0005960660 0.000596066 0.0001986887
 [94,] 0.0005960660 0.000596066 0.0001986887
 [95,] 0.0005960660 0.000596066 0.0001986887
 [96,] 0.0005960660 0.000596066 0.0001986887
 [97,] 0.0005960660 0.000596066 0.0001986887
 [98,] 0.0005960660 0.000596066 0.0001986887
 [99,] 0.0005960660 0.000596066 0.0001986887
[100,] 0.0005960660 0.000596066 0.0001986887
[101,] 0.0005960660 0.000596066 0.0001986887
[102,] 0.0005960660 0.000596066 0.0001986887
[103,] 0.0005960660 0.000596066 0.0001986887
[104,] 0.0005960660 0.000596066 0.0001986887
[105,] 0.0005960660 0.000596066 0.0001986887
[106,] 0.0005960660 0.000596066 0.0001986887
[107,] 0.0005960660 0.000596066 0.0001986887
[108,] 0.0005960660 0.000596066 0.0001986887
[109,] 0.0005960660 0.000596066 0.0001986887
[110,] 0.0005960660 0.000596066 0.0001986887
[111,] 0.0005960660 0.000596066 0.0001986887
[112,] 0.0005960660 0.000596066 0.0001986887
[113,] 0.0005960660 0.000596066 0.0001986887
[114,] 0.0005960660 0.000596066 0.0001986887
[115,] 0.0005960660 0.000596066 0.0001986887
[116,] 0.0005960660 0.000596066 0.0001986887
[117,] 0.0005960660 0.000596066 0.0001986887
[118,] 0.0005960660 0.000596066 0.0001986887
[119,] 0.0005960660 0.000596066 0.0001986887
[120,] 0.0005960660 0.000596066 0.0001986887
[121,] 0.0005960660 0.000596066 0.0001986887
[122,] 0.0005960660 0.000596066 0.0001986887
[123,] 0.0005960660 0.000596066 0.0001986887
[124,] 0.0005960660 0.000596066 0.0001986887
[125,] 0.0005960660 0.000596066 0.0001986887
[126,] 0.0005960660 0.000596066 0.0001986887
[127,] 0.0005960660 0.000596066 0.0001986887
[128,] 0.0005960660 0.000596066 0.0001986887
[129,] 0.0005960660 0.000596066 0.0001986887
[130,] 0.0005960660 0.000596066 0.0001986887
[131,] 0.0005960660 0.000596066 0.0001986887
[132,] 0.0005960660 0.000596066 0.0001986887
[133,] 0.0005960660 0.000596066 0.0001986887
[134,] 0.0005960660 0.000596066 0.0001986887
[135,] 0.0005960660 0.000596066 0.0001986887
[136,] 0.0005960660 0.000596066 0.0001986887
[137,] 0.0005960660 0.000596066 0.0001986887
[138,] 0.0005960660 0.000596066 0.0001986887
[139,] 0.0005960660 0.000596066 0.0001986887
[140,] 0.0005960660 0.000596066 0.0001986887
[141,] 0.0005960660 0.000596066 0.0001986887
[142,] 0.0005960660 0.000596066 0.0001986887
[143,] 0.0005960660 0.000596066 0.0001986887
[144,] 0.0005960660 0.000596066 0.0001986887
[145,] 0.0005960660 0.000596066 0.0001986887
[146,] 0.0005960660 0.000596066 0.0001986887
[147,] 0.0005960660 0.000596066 0.0001986887
[148,] 0.0005960660 0.000596066 0.0001986887
[149,] 0.0005960660 0.000596066 0.0001986887
[150,] 0.0005960660 0.000596066 0.0001986887
[151,] 0.0005960660 0.000596066 0.0001986887
[152,] 0.0005960660 0.000596066 0.0001986887
[153,] 0.0005960660 0.000596066 0.0001986887
[154,] 0.0005960660 0.000596066 0.0001986887
[155,] 0.0005960660 0.000596066 0.0001986887
[156,] 0.0005960660 0.000596066 0.0001986887
[157,] 0.0005960660 0.000596066 0.0001986887
[158,] 0.0005960660 0.000596066 0.0001986887
[159,] 0.0005960660 0.000596066 0.0001986887
[160,] 0.0005960660 0.000596066 0.0001986887
[161,] 0.0005960660 0.000596066 0.0001986887
[162,] 0.0005960660 0.000596066 0.0001986887
[163,] 0.0005960660 0.000596066 0.0001986887
[164,] 0.0005960660 0.000596066 0.0001986887
[165,] 0.0005960660 0.000596066 0.0001986887
[166,] 0.0005960660 0.000596066 0.0001986887
[167,] 0.0005960660 0.000596066 0.0001986887
[168,] 0.0005960660 0.000596066 0.0001986887
[169,] 0.0005960660 0.000596066 0.0001986887
[170,] 0.0005960660 0.000596066 0.0001986887
[171,] 0.0005960660 0.000596066 0.0001986887
[172,] 0.0005960660 0.000596066 0.0001986887
[173,] 0.0005960660 0.000596066 0.0001986887
[174,] 0.0005960660 0.000596066 0.0001986887
[175,] 0.0005960660 0.000596066 0.0001986887
[176,] 0.0005960660 0.000596066 0.0001986887
[177,] 0.0005960660 0.000596066 0.0001986887
[178,] 0.0005960660 0.000596066 0.0001986887
[179,] 0.0005960660 0.000596066 0.0001986887
[180,] 0.0005960660 0.000596066 0.0001986887
[181,] 0.0005960660 0.000596066 0.0001986887
[182,] 0.0005960660 0.000596066 0.0001986887
[183,] 0.0005960660 0.000596066 0.0001986887
[184,] 0.0005960660 0.000596066 0.0001986887
[185,] 0.0005960660 0.000596066 0.0001986887
[186,] 0.0005960660 0.000596066 0.0001986887
[187,] 0.0005960660 0.000596066 0.0001986887
[188,] 0.0005960660 0.000596066 0.0001986887
[189,] 0.0005960660 0.000596066 0.0001986887
[190,] 0.0005960660 0.000596066 0.0001986887
[191,] 0.0005960660 0.000596066 0.0001986887
[192,] 0.0005960660 0.000596066 0.0001986887
[193,] 0.0005960660 0.000596066 0.0001986887
[194,] 0.0005960660 0.000596066 0.0001986887
[195,] 0.0005960660 0.000596066 0.0001986887
[196,] 0.0005960660 0.000596066 0.0001986887
[197,] 0.0005960660 0.000596066 0.0001986887
[198,] 0.0005960660 0.000596066 0.0001986887
[199,] 0.0005960660 0.000596066 0.0001986887
[200,] 0.0005960660 0.000596066 0.0001986887
[201,] 0.0005960660 0.000596066 0.0001986887
[202,] 0.0005960660 0.000596066 0.0001986887
[203,] 0.0005960660 0.000596066 0.0001986887
[204,] 0.0005960660 0.000596066 0.0001986887
[205,] 0.0005960660 0.000596066 0.0001986887
[206,] 0.0005960660 0.000596066 0.0001986887
[207,] 0.0009202924 0.000596066 0.0001986887
[208,] 0.0005960660 0.000596066 0.0001986887
[209,] 0.0008208762 0.000596066 0.0001986887
[210,] 0.0009719201 0.000596066 0.0001986887
[211,] 0.0008208762 0.000596066 0.0001986887
[212,] 0.0005960660 0.000596066 0.0001986887
[213,] 0.0005960660 0.000596066 0.0001986887
[214,] 0.0005960660 0.000596066 0.0001986887
[215,] 0.0005960660 0.000596066 0.0001986887
[216,] 0.0009202924 0.000596066 0.0001986887
[217,] 0.0005960660 0.000596066 0.0001986887
[218,] 0.0010321730 0.000596066 0.0001986887
[219,] 0.0010920575 0.000596066 0.0001986887
[220,] 0.0009719201 0.000596066 0.0001986887
[221,] 0.0010321730 0.000596066 0.0001986887
[222,] 0.0013044901 0.000596066 0.0001986887
[223,] 0.0005960660 0.000596066 0.0001986887
[224,] 0.0005960660 0.000596066 0.0001986887
[225,] 0.0010321730 0.000596066 0.0001986887
[226,] 0.0009719201 0.000596066 0.0001986887
[227,] 0.0005960660 0.000596066 0.0001986887
[228,] 0.0005960660 0.000596066 0.0001986887
[229,] 0.0010902903 0.000596066 0.0001986887
[230,] 0.0005960660 0.000596066 0.0001986887
[231,] 0.0005960660 0.000596066 0.0001986887
[232,] 0.0005960660 0.000596066 0.0001986887
[233,] 0.0005960660 0.000596066 0.0001986887
[234,] 0.0005960660 0.000596066 0.0001986887
[235,] 0.0005960660 0.000596066 0.0001986887
[236,] 0.0005960660 0.000596066 0.0001986887
[237,] 0.0009202924 0.000596066 0.0001986887
[238,] 0.0005960660 0.000596066 0.0001986887
[239,] 0.0005960660 0.000596066 0.0001986887
[240,] 0.0005960660 0.000596066 0.0001986887
[241,] 0.0010303175 0.000596066 0.0001986887
[242,] 0.0007719138 0.000596066 0.0001986887
[243,] 0.0005960660 0.000596066 0.0001986887
[244,] 0.0005960660 0.000596066 0.0001986887
[245,] 0.0005960660 0.000596066 0.0001986887
[246,] 0.0010303175 0.000596066 0.0001986887
[247,] 0.0005960660 0.000596066 0.0001986887
[248,] 0.0005960660 0.000596066 0.0001986887
[249,] 0.0005960660 0.000596066 0.0001986887
[250,] 0.0010883268 0.000596066 0.0001986887
[251,] 0.0005960660 0.000596066 0.0001986887
[252,] 0.0005960660 0.000596066 0.0001986887
[253,] 0.0005960660 0.000596066 0.0001986887
[254,] 0.0005960660 0.000596066 0.0001986887
[255,] 0.0005960660 0.000596066 0.0001986887
[256,] 0.0005960660 0.000596066 0.0001986887
[257,] 0.0005960660 0.000596066 0.0001986887
[258,] 0.0005960660 0.000596066 0.0001986887
[259,] 0.0005960660 0.000596066 0.0001986887
[260,] 0.0011612900 0.000596066 0.0001986887
[261,] 0.0005960660 0.000596066 0.0001986887
[262,] 0.0005960660 0.000596066 0.0001986887
[263,] 0.0005960660 0.000596066 0.0001986887
[264,] 0.0005960660 0.000596066 0.0001986887
[265,] 0.0005960660 0.000596066 0.0001986887
[266,] 0.0005960660 0.000596066 0.0001986887
[267,] 0.0005960660 0.000596066 0.0001986887
[268,] 0.0005960660 0.000596066 0.0001986887
[269,] 0.0005960660 0.000596066 0.0001986887
[270,] 0.0005960660 0.000596066 0.0001986887
[271,] 0.0005960660 0.000596066 0.0001986887
[272,] 0.0005960660 0.000596066 0.0001986887
[273,] 0.0005960660 0.000596066 0.0001986887
[274,] 0.0005960660 0.000596066 0.0001986887
[275,] 0.0005960660 0.000596066 0.0001986887
[276,] 0.0005960660 0.000596066 0.0001986887
[277,] 0.0026384506 0.000596066 0.0001986887
[278,] 0.0005960660 0.000596066 0.0001986887
[279,] 0.0005960660 0.000596066 0.0001986887
[280,] 0.0005960660 0.000596066 0.0001986887
[281,] 0.0005960660 0.000596066 0.0001986887
[282,] 0.0005960660 0.000596066 0.0001986887
[283,] 0.0005960660 0.000596066 0.0001986887
[284,] 0.0005960660 0.000596066 0.0001986887
[285,] 0.0005960660 0.000596066 0.0001986887
[286,] 0.0016404632 0.000596066 0.0001986887
[287,] 0.0005960660 0.000596066 0.0001986887
[288,] 0.0023447127 0.000596066 0.0001986887
[289,] 0.0005960660 0.000596066 0.0001986887
[290,] 0.0005960660 0.000596066 0.0001986887
[291,] 0.0022045014 0.000596066 0.0001986887
[292,] 0.0020845288 0.000596066 0.0001986887
[293,] 0.0020845288 0.000596066 0.0001986887
[294,] 0.0022045014 0.000596066 0.0001986887
[295,] 0.0005960660 0.000596066 0.0001986887
[296,] 0.0020845288 0.000596066 0.0001986887
[297,] 0.0020845288 0.000596066 0.0001986887
[298,] 0.0023447127 0.000596066 0.0001986887
[299,] 0.0020845288 0.000596066 0.0001986887
[300,] 0.0005960660 0.000596066 0.0001986887
[301,] 0.0019602962 0.000596066 0.0001986887
[302,] 0.0005960660 0.000596066 0.0001986887
[303,] 0.0005960660 0.000596066 0.0001986887
[304,] 0.0005960660 0.000596066 0.0001986887
[305,] 0.0019602962 0.000596066 0.0001986887
[306,] 0.0005960660 0.000596066 0.0001986887
[307,] 0.0005960660 0.000596066 0.0001986887
[308,] 0.0005960660 0.000596066 0.0001986887
[309,] 0.0005960660 0.000596066 0.0001986887
[310,] 0.0005960660 0.000596066 0.0001986887
[311,] 0.0005960660 0.000596066 0.0001986887
[312,] 0.0023490683 0.000596066 0.0001986887
[313,] 0.0005960660 0.000596066 0.0001986887
[314,] 0.0005960660 0.000596066 0.0001986887
[315,] 0.0023443067 0.000596066 0.0001986887
[316,] 0.0005960660 0.000596066 0.0001986887
[317,] 0.0022045014 0.000596066 0.0001986887
[318,] 0.0005960660 0.000596066 0.0001986887
[319,] 0.0023447127 0.000596066 0.0001986887
[320,] 0.0022045014 0.000596066 0.0001986887
[321,] 0.0005960660 0.000596066 0.0001986887
[322,] 0.0005960660 0.000596066 0.0001986887
[323,] 0.0005960660 0.000596066 0.0001986887
[324,] 0.0005960660 0.000596066 0.0001986887
[325,] 0.0005960660 0.000596066 0.0001986887
[326,] 0.0026384506 0.000596066 0.0001986887
[327,] 0.0005960660 0.000596066 0.0001986887
[328,] 0.0023447127 0.000596066 0.0001986887
[329,] 0.0005960660 0.000596066 0.0001986887
[330,] 0.0024801429 0.000596066 0.0001986887
[331,] 0.0005960660 0.000596066 0.0001986887
[332,] 0.0005960660 0.000596066 0.0001986887
[333,] 0.0005960660 0.000596066 0.0001986887
[334,] 0.0005960660 0.000596066 0.0001986887
[335,] 0.0023447127 0.000596066 0.0001986887
[336,] 0.0005960660 0.000596066 0.0001986887
[337,] 0.0005960660 0.000596066 0.0001986887
[338,] 0.0005960660 0.000596066 0.0001986887
[339,] 0.0024801429 0.000596066 0.0001986887
[340,] 0.0005960660 0.000596066 0.0001986887
[341,] 0.0005960660 0.000596066 0.0001986887
[342,] 0.0005960660 0.000596066 0.0001986887
[343,] 0.0005960660 0.000596066 0.0001986887
[344,] 0.0005960660 0.000596066 0.0001986887
[345,] 0.0005960660 0.000596066 0.0001986887
[346,] 0.0023447127 0.000596066 0.0001986887
[347,] 0.0005960660 0.000596066 0.0001986887
[348,] 0.0005960660 0.000596066 0.0001986887
[349,] 0.0005960660 0.000596066 0.0001986887
[350,] 0.0005960660 0.000596066 0.0001986887
[351,] 0.0020845288 0.000596066 0.0001986887
[352,] 0.0019602962 0.000596066 0.0001986887
[353,] 0.0005960660 0.000596066 0.0001986887
[354,] 0.0005960660 0.000596066 0.0001986887
[355,] 0.0005960660 0.000596066 0.0001986887
[356,] 0.0018436746 0.000596066 0.0001986887
[357,] 0.0005960660 0.000596066 0.0001986887
[358,] 0.0005960660 0.000596066 0.0001986887
[359,] 0.0005960660 0.000596066 0.0001986887
[360,] 0.0005960660 0.000596066 0.0001986887
[361,] 0.0018436746 0.000596066 0.0001986887
[362,] 0.0005960660 0.000596066 0.0001986887
[363,] 0.0005960660 0.000596066 0.0001986887
[364,] 0.0012639759 0.000596066 0.0001986887
[365,] 0.0013296521 0.000596066 0.0001986887
[366,] 0.0005960660 0.000596066 0.0001986887
[367,] 0.0005960660 0.000596066 0.0001986887
[368,] 0.0005960660 0.000596066 0.0001986887
[369,] 0.0014946880 0.000596066 0.0001986887
[370,] 0.0005960660 0.000596066 0.0001986887
[371,] 0.0013296521 0.000596066 0.0001986887
[372,] 0.0005960660 0.000596066 0.0001986887
[373,] 0.0005960660 0.000596066 0.0001986887
[374,] 0.0005960660 0.000596066 0.0001986887
[375,] 0.0005960660 0.000596066 0.0001986887
[376,] 0.0005960660 0.000596066 0.0001986887
[377,] 0.0013092759 0.000596066 0.0001986887
[378,] 0.0013092759 0.000596066 0.0001986887
[379,] 0.0005960660 0.000596066 0.0001986887
[380,] 0.0005960660 0.000596066 0.0001986887
[381,] 0.0005960660 0.000596066 0.0001986887
[382,] 0.0005960660 0.000596066 0.0001986887
[383,] 0.0005960660 0.000596066 0.0001986887
[384,] 0.0005960660 0.000596066 0.0001986887
[385,] 0.0005960660 0.000596066 0.0001986887
[386,] 0.0005960660 0.000596066 0.0001986887
[387,] 0.0013100181 0.000596066 0.0001986887
[388,] 0.0013100181 0.000596066 0.0001986887
[389,] 0.0010570899 0.000596066 0.0001986887
[390,] 0.0005960660 0.000596066 0.0001986887
[391,] 0.0040589040 0.000596066 0.0001986887
[392,] 0.0066166174 0.000596066 0.0001986887
[393,] 0.0005960660 0.000596066 0.0001986887
[394,] 0.0005960660 0.000596066 0.0001986887
[395,] 0.0006840651 0.000596066 0.0001986887
[396,] 0.0005960660 0.000596066 0.0001986887
[397,] 0.0005960660 0.000596066 0.0001986887
[398,] 0.0041270388 0.000596066 0.0001986887
[399,] 0.0046465555 0.000596066 0.0001986887
[400,] 0.0005960660 0.000596066 0.0001986887
[401,] 0.0043665382 0.000596066 0.0001986887
[402,] 0.0055393630 0.000596066 0.0001986887
[403,] 0.0005960660 0.000596066 0.0001986887
[404,] 0.0058970481 0.000596066 0.0002287412
[405,] 0.0062785141 0.000596066 0.0002542745
[406,] 0.0005960660 0.000596066 0.0001986887
[407,] 0.0005960660 0.000596066 0.0001986887
[408,] 0.0062785141 0.000596066 0.0002727454
[409,] 0.0005960660 0.000596066 0.0001986887
[410,] 0.0005960660 0.000596066 0.0001986887
[411,] 0.0005960660 0.000596066 0.0001986887
[412,] 0.0005960660 0.000596066 0.0001986887
[413,] 0.0005960660 0.000596066 0.0001986887
[414,] 0.0005960660 0.000596066 0.0001986887
[415,] 0.0005960660 0.000596066 0.0001986887
[416,] 0.0058970481 0.000596066 0.0002316102
[417,] 0.0005960660 0.000596066 0.0001986887
[418,] 0.0058970481 0.000596066 0.0002273304
[419,] 0.0005960660 0.000596066 0.0001986887
[420,] 0.0005960660 0.000596066 0.0001986887
[421,] 0.0005960660 0.000596066 0.0001986887
[422,] 0.0005960660 0.000596066 0.0001986887
[423,] 0.0005960660 0.000596066 0.0001986887
[424,] 0.0005960660 0.000596066 0.0001986887
[425,] 0.0005960660 0.000596066 0.0001986887
[426,] 0.0005960660 0.000596066 0.0001986887
[427,] 0.0005960660 0.000596066 0.0001986887
[428,] 0.0005960660 0.000596066 0.0001986887
[429,] 0.0005960660 0.000596066 0.0001986887
[430,] 0.0005960660 0.000596066 0.0001986887
[431,] 0.0005960660 0.000596066 0.0001986887
[432,] 0.0005960660 0.000596066 0.0001986887
[433,] 0.0005960660 0.000596066 0.0001986887
[434,] 0.0005960660 0.000596066 0.0001986887
[435,] 0.0005960660 0.000596066 0.0001986887
[436,] 0.0005960660 0.000596066 0.0006232225
[437,] 0.0005960660 0.000596066 0.0001986887
[438,] 0.0005960660 0.000596066 0.0001986887
[439,] 0.0005960660 0.000596066 0.0001986887
[440,] 0.0005960660 0.000596066 0.0006692947
[441,] 0.0005960660 0.000596066 0.0001986887
[442,] 0.0005960660 0.000596066 0.0006100996
[443,] 0.0005960660 0.000596066 0.0001986887
[444,] 0.0005960660 0.000596066 0.0001986887
[445,] 0.0005960660 0.000596066 0.0001986887
[446,] 0.0005960660 0.000596066 0.0001986887
[447,] 0.0005960660 0.000596066 0.0005534386
[448,] 0.0005960660 0.000596066 0.0001986887
[449,] 0.0005960660 0.000596066 0.0006092588
[450,] 0.0005960660 0.000596066 0.0005966408
[451,] 0.0005960660 0.000596066 0.0001986887
[452,] 0.0005960660 0.000596066 0.0001986887
[453,] 0.0005960660 0.000596066 0.0001986887
[454,] 0.0005960660 0.000596066 0.0001986887
[455,] 0.0005960660 0.000596066 0.0001986887
[456,] 0.0005960660 0.000596066 0.0004239144
[457,] 0.0005960660 0.000596066 0.0001986887
[458,] 0.0005960660 0.000596066 0.0001986887
[459,] 0.0005960660 0.000596066 0.0001986887
[460,] 0.0005960660 0.000596066 0.0004398707
[461,] 0.0005960660 0.000596066 0.0004126160
[462,] 0.0005960660 0.000596066 0.0001986887
[463,] 0.0005960660 0.000596066 0.0001986887
[464,] 0.0005960660 0.000596066 0.0004243217
[465,] 0.0005960660 0.000596066 0.0001986887
[466,] 0.0005960660 0.000596066 0.0001986887
[467,] 0.0005960660 0.000596066 0.0001986887
[468,] 0.0005960660 0.000596066 0.0001986887
[469,] 0.0005960660 0.000596066 0.0001986887
[470,] 0.0005960660 0.000596066 0.0001986887
[471,] 0.0005960660 0.000596066 0.0001986887
[472,] 0.0005960660 0.000596066 0.0001986887
[473,] 0.0005960660 0.000596066 0.0001986887
[474,] 0.0005960660 0.000596066 0.0001986887
[475,] 0.0005960660 0.000596066 0.0001986887
[476,] 0.0005960660 0.000596066 0.0001986887
[477,] 0.0005960660 0.000596066 0.0001986887
[478,] 0.0005960660 0.000596066 0.0001986887
[479,] 0.0005960660 0.000596066 0.0001986887
[480,] 0.0005960660 0.000596066 0.0001986887
[481,] 0.0005960660 0.000596066 0.0001986887
[482,] 0.0005960660 0.000596066 0.0001986887
[483,] 0.0005960660 0.000596066 0.0001986887
[484,] 0.0005960660 0.000596066 0.0001986887
[485,] 0.0005960660 0.000596066 0.0001986887
[486,] 0.0010355153 0.000596066 0.0003511587
[487,] 0.0005960660 0.000596066 0.0001986887
[488,] 0.0005960660 0.000596066 0.0001986887
[489,] 0.0016407180 0.000596066 0.0010487244
[490,] 0.0005960660 0.000596066 0.0001986887
[491,] 0.0005960660 0.000596066 0.0001986887
[492,] 0.0005960660 0.000596066 0.0001986887
[493,] 0.0005960660 0.000596066 0.0001986887
[494,] 0.0005960660 0.000596066 0.0001986887
[495,] 0.0005960660 0.000596066 0.0001986887
[496,] 0.0005960660 0.000596066 0.0001986887
[497,] 0.0009818852 0.000596066 0.0003429690
[498,] 0.0005960660 0.000596066 0.0001986887
[499,] 0.0020720501 0.000596066 0.0018077264
[500,] 0.0020720501 0.000596066 0.0017768879
[501,] 0.0005960660 0.000596066 0.0001986887
[502,] 0.0017288517 0.000596066 0.0012490889
[503,] 0.0005960660 0.000596066 0.0001986887
[504,] 0.0010956603 0.000596066 0.0004199976
[505,] 0.0005960660 0.000596066 0.0001986887
[506,] 0.0005960660 0.000596066 0.0001986887
[507,] 0.0029031488 0.000596066 0.0023751172
[508,] 0.0005960660 0.000596066 0.0001986887
[509,] 0.0036791730 0.000596066 0.0030153008
[510,] 0.0019387246 0.000596066 0.0014270508
[511,] 0.0005960660 0.000596066 0.0001986887
[512,] 0.0005960660 0.000596066 0.0001986887
[513,] 0.0005960660 0.000596066 0.0001986887
[514,] 0.0005960660 0.000596066 0.0001986887
[515,] 0.0021750299 0.000596066 0.0011832321
[516,] 0.0005960660 0.000596066 0.0001986887
[517,] 0.0005960660 0.000596066 0.0001986887
[518,] 0.0005960660 0.000596066 0.0001986887
[519,] 0.0005960660 0.000596066 0.0001986887
[520,] 0.0005960660 0.000596066 0.0001986887
[521,] 0.0005960660 0.000596066 0.0001986887
[522,] 0.0005960660 0.000596066 0.0001986887
[523,] 0.0013062540 0.000596066 0.0004797854
[524,] 0.0032729371 0.000596066 0.0024907873
[525,] 0.0005960660 0.000596066 0.0001986887
[526,] 0.0005960660 0.000596066 0.0001986887
[527,] 0.0005960660 0.000596066 0.0001986887
[528,] 0.0005960660 0.000596066 0.0001986887
[529,] 0.0013735751 0.000596066 0.0004898794
[530,] 0.0013735751 0.000596066 0.0004997988
[531,] 0.0005960660 0.000596066 0.0001986887
[532,] 0.0005960660 0.000596066 0.0001986887
[533,] 0.0005960660 0.000596066 0.0001986887
[534,] 0.0005960660 0.000596066 0.0001986887
[535,] 0.0005960660 0.000596066 0.0001986887
[536,] 0.0022915970 0.000596066 0.0011213561
[537,] 0.0013735751 0.000596066 0.0003994816
[538,] 0.0005960660 0.000596066 0.0001986887
[539,] 0.0036791730 0.000596066 0.0032643090
[540,] 0.0005960660 0.000596066 0.0001986887
[541,] 0.0005960660 0.000596066 0.0001986887
[542,] 0.0020425842 0.000596066 0.0005610482
[543,] 0.0032729371 0.000596066 0.0031821945
[544,] 0.0036699352 0.000596066 0.0032576768
[545,] 0.0005960660 0.000596066 0.0001986887
[546,] 0.0005960660 0.000596066 0.0001986887
[547,] 0.0005960660 0.000596066 0.0001986887
[548,] 0.0005960660 0.000596066 0.0001986887
[549,] 0.0005960660 0.000596066 0.0001986887
[550,] 0.0005960660 0.000596066 0.0001986887
[551,] 0.0005960660 0.000596066 0.0001986887
[552,] 0.0005960660 0.000596066 0.0001986887
[553,] 0.0005960660 0.000596066 0.0001986887
[554,] 0.0014601769 0.000596066 0.0018100175
[555,] 0.0005960660 0.000596066 0.0001986887
[556,] 0.0005960660 0.000596066 0.0001986887
[557,] 0.0005960660 0.000596066 0.0001986887
[558,] 0.0005960660 0.000596066 0.0001986887
[559,] 0.0025827141 0.000596066 0.0021307843
[560,] 0.0005960660 0.000596066 0.0001986887
[561,] 0.0005960660 0.000596066 0.0001986887
[562,] 0.0005960660 0.000596066 0.0001986887
[563,] 0.0005960660 0.000596066 0.0001986887
[564,] 0.0014589902 0.000596066 0.0010988530
[565,] 0.0005960660 0.000596066 0.0001986887
[566,] 0.0005960660 0.000596066 0.0001986887
[567,] 0.0005960660 0.000596066 0.0001986887
[568,] 0.0007821157 0.000596066 0.0002256114
[569,] 0.0005960660 0.000596066 0.0001986887
[570,] 0.0005960660 0.000596066 0.0002122903
[571,] 0.0012271714 0.000596066 0.0009000163
[572,] 0.0005960660 0.000596066 0.0001986887
[573,] 0.0005960660 0.000596066 0.0001986887
[574,] 0.0005960660 0.000596066 0.0001986887
[575,] 0.0005960660 0.000596066 0.0001986887
[576,] 0.0005960660 0.000596066 0.0001986887
[577,] 0.0005960660 0.000596066 0.0001986887
[578,] 0.0005960660 0.000596066 0.0001986887
[579,] 0.0005960660 0.000596066 0.0001986887
[580,] 0.0005960660 0.000596066 0.0001986887
[581,] 0.0005960660 0.000596066 0.0001986887
[582,] 0.0005960660 0.000596066 0.0001986887
[583,] 0.0005960660 0.000596066 0.0001986887
[584,] 0.0005960660 0.000596066 0.0001986887
[585,] 0.0005960660 0.000596066 0.0001986887
[586,] 0.0005960660 0.000596066 0.0001986887
[587,] 0.0005960660 0.000596066 0.0001986887
[588,] 0.0005960660 0.000596066 0.0001986887
[589,] 0.0005960660 0.000596066 0.0001986887
[590,] 0.0005960660 0.000596066 0.0001986887
[591,] 0.0005960660 0.000596066 0.0001986887
[592,] 0.0005960660 0.000596066 0.0001986887
[593,] 0.0005960660 0.000596066 0.0001986887
[594,] 0.0005960660 0.000596066 0.0001986887
[595,] 0.0005960660 0.000596066 0.0001986887
[596,] 0.0005960660 0.000596066 0.0001986887
[597,] 0.0005960660 0.000596066 0.0001986887
[598,] 0.0005960660 0.000596066 0.0001986887
[599,] 0.0005960660 0.000596066 0.0001986887
[600,] 0.0005960660 0.000596066 0.0001986887
[601,] 0.0005960660 0.000596066 0.0001986887
[602,] 0.0005960660 0.000596066 0.0001986887
[603,] 0.0005960660 0.000596066 0.0001986887
[604,] 0.0005960660 0.000596066 0.0001986887
[605,] 0.0005960660 0.000596066 0.0001986887
[606,] 0.0006871420 0.000596066 0.0007128407
[607,] 0.0005960660 0.000596066 0.0001986887
[608,] 0.0005960660 0.000596066 0.0001986887
[609,] 0.0005960660 0.000596066 0.0001986887
[610,] 0.0005960660 0.000596066 0.0001986887
[611,] 0.0005960660 0.000596066 0.0001986887
[612,] 0.0006161755 0.000596066 0.0005143391
[613,] 0.0005960660 0.000596066 0.0001986887
[614,] 0.0005960660 0.000596066 0.0001986887
[615,] 0.0005960660 0.000596066 0.0001986887
[616,] 0.0005960660 0.000596066 0.0001986887
[617,] 0.0005960660 0.000596066 0.0002717603
[618,] 0.0005960660 0.000596066 0.0001986887
[619,] 0.0005960660 0.000596066 0.0001986887
[620,] 0.0005960660 0.000596066 0.0001986887
[621,] 0.0005960660 0.000596066 0.0001986887
[622,] 0.0005960660 0.000596066 0.0001986887
[623,] 0.0005960660 0.000596066 0.0005630824
[624,] 0.0030199372 0.000596066 0.0027202148
[625,] 0.0006957573 0.000596066 0.0010593121
[626,] 0.0005960660 0.000596066 0.0001986887
[627,] 0.0005960660 0.000596066 0.0001986887
[628,] 0.0005960660 0.000596066 0.0001986887
[629,] 0.0005960660 0.000596066 0.0001986887
[630,] 0.0005960660 0.000596066 0.0001986887
[631,] 0.0005960660 0.000596066 0.0001986887
[632,] 0.0005960660 0.000596066 0.0001986887
[633,] 0.0005960660 0.000596066 0.0001986887
[634,] 0.0005960660 0.000596066 0.0001986887
[635,] 0.0005960660 0.000596066 0.0001986887
[636,] 0.0005960660 0.000596066 0.0001986887
[637,] 0.0005960660 0.000596066 0.0001986887
[638,] 0.0005960660 0.000596066 0.0001986887
[639,] 0.0005960660 0.000596066 0.0001986887
[640,] 0.0005960660 0.000596066 0.0001986887
[641,] 0.0005960660 0.000596066 0.0001986887
[642,] 0.0005960660 0.000596066 0.0001986887
[643,] 0.0005960660 0.000596066 0.0001986887
[644,] 0.0005960660 0.000596066 0.0001986887
[645,] 0.0005960660 0.000596066 0.0001986887
[646,] 0.0005960660 0.000596066 0.0001986887
[647,] 0.0005960660 0.000596066 0.0001986887
[648,] 0.0005960660 0.000596066 0.0107404297
[649,] 0.0005960660 0.000596066 0.0001986887
[650,] 0.0005960660 0.000596066 0.0001986887
[651,] 0.0005960660 0.000596066 0.0001986887
[652,] 0.0005960660 0.000596066 0.0001986887
[653,] 0.0005960660 0.000596066 0.0001986887
[654,] 0.0005960660 0.000596066 0.0001986887
[655,] 0.0005960660 0.000596066 0.0001986887
[656,] 0.0005960660 0.000596066 0.0001986887
[657,] 0.0005960660 0.000596066 0.0001986887
[658,] 0.0005960660 0.000596066 0.0001986887
[659,] 0.0005960660 0.000596066 0.0001986887
[660,] 0.0005960660 0.000596066 0.0001986887
[661,] 0.0005960660 0.000596066 0.0001986887
[662,] 0.0005960660 0.000596066 0.0001986887
[663,] 0.0005960660 0.000596066 0.0001986887
[664,] 0.0005960660 0.000596066 0.1057868226
[665,] 0.0005960660 0.000596066 0.0001986887
[666,] 0.0005960660 0.000596066 0.0001986887
[667,] 0.0005960660 0.000596066 0.0001986887
[668,] 0.0005960660 0.000596066 0.0001986887
[669,] 0.0005960660 0.000596066 0.0001986887
[670,] 0.0005960660 0.000596066 0.0001986887
[671,] 0.0005960660 0.000596066 0.0001986887
[672,] 0.0005960660 0.000596066 0.0001986887
[673,] 0.0005960660 0.000596066 0.0001986887
[674,] 0.0005960660 0.000596066 0.0001986887
[675,] 0.0005960660 0.000596066 0.0001986887
[676,] 0.0005960660 0.000596066 0.0001986887
[677,] 0.0005960660 0.000596066 0.0001986887
[678,] 0.0005960660 0.000596066 0.0001986887
[679,] 0.0005960660 0.000596066 0.0001986887
[680,] 0.0005960660 0.000596066 0.0001986887
[681,] 0.0005960660 0.000596066 0.0001986887
[682,] 0.0005960660 0.000596066 0.0001986887
[683,] 0.0005960660 0.000596066 0.0001986887
[684,] 0.0005960660 0.000596066 0.0001986887
[685,] 0.0005960660 0.000596066 0.0001986887
[686,] 0.0005960660 0.000596066 0.0001986887
[687,] 0.0005960660 0.000596066 0.4787711353
[688,] 0.0005960660 0.000596066 0.0001986887
[689,] 0.0005960660 0.000596066 0.0001986887
[690,] 0.0005960660 0.000596066 0.0001986887
[691,] 0.0005960660 0.000596066 0.1217027710
[692,] 0.0005960660 0.000596066 0.0001986887
[693,] 0.0005960660 0.000596066 0.0001986887
[694,] 0.0005960660 0.000596066 0.0001986887
[695,] 0.0005960660 0.000596066 0.0001986887
[696,] 0.0005960660 0.000596066 0.0001986887
[697,] 0.0005960660 0.000596066 0.0001986887
[698,] 0.0005960660 0.000596066 0.0001986887
[699,] 0.0005960660 0.000596066 0.0001986887
[700,] 0.0005960660 0.000596066 0.0001986887
[701,] 0.0005960660 0.000596066 0.0001986887
[702,] 0.0005960660 0.000596066 0.0001986887
[703,] 0.0005960660 0.000596066 0.0001986887
[704,] 0.0005960660 0.000596066 0.0001986887
[705,] 0.0005960660 0.000596066 0.0001986887
[706,] 0.0005960660 0.000596066 0.0001986887
[707,] 0.0005960660 0.000596066 0.0001986887
[708,] 0.0005960660 0.000596066 0.0001986887
[709,] 0.0005960660 0.000596066 0.0001986887
[710,] 0.0005960660 0.000596066 0.0001986887
[711,] 0.0005960660 0.000596066 0.0001986887
[712,] 0.0005960660 0.000596066 0.0051704410
[713,] 0.0005960660 0.000596066 0.0001986887
[714,] 0.0005960660 0.000596066 0.0001986887
[715,] 0.0005960660 0.000596066 0.0001986887
[716,] 0.0005960660 0.000596066 0.0001986887
[717,] 0.0005960660 0.000596066 0.0001986887
[718,] 0.0005960660 0.000596066 0.0001986887
[719,] 0.0005960660 0.000596066 0.0001986887
```
