## Supplementary material for "Characterization of shared and ancestry-specific signals driving complex traits using multi-ancestry fine-mapping": s1_remaining_snps.pvar

```
##FILTER=<ID=PASS,Description="All filters passed">
##reference=ftp://ftp.1000genomes.ebi.ac.uk//vol1/ftp/technical/reference/phase2_reference_assembly_sequence/hs37d5.fa.gz
##contig=<ID=15,assembly=b37,length=102531392>
##ALT=<ID=CNV,Description="Copy Number Polymorphism">
##ALT=<ID=DEL,Description="Deletion">
##ALT=<ID=DUP,Description="Duplication">
##ALT=<ID=INS:ME:ALU,Description="Insertion of ALU element">
##ALT=<ID=INS:ME:LINE1,Description="Insertion of LINE1 element">
##ALT=<ID=INS:ME:SVA,Description="Insertion of SVA element">
##ALT=<ID=INS:MT,Description="Nuclear Mitochondrial Insertion">
##ALT=<ID=INV,Description="Inversion">
##ALT=<ID=CN0,Description="Copy number allele: 0 copies">
##ALT=<ID=CN1,Description="Copy number allele: 1 copy">
##ALT=<ID=CN2,Description="Copy number allele: 2 copies">
##ALT=<ID=CN3,Description="Copy number allele: 3 copies">
##ALT=<ID=CN4,Description="Copy number allele: 4 copies">
##ALT=<ID=CN5,Description="Copy number allele: 5 copies">
##ALT=<ID=CN6,Description="Copy number allele: 6 copies">
##ALT=<ID=CN7,Description="Copy number allele: 7 copies">
##ALT=<ID=CN8,Description="Copy number allele: 8 copies">
##ALT=<ID=CN9,Description="Copy number allele: 9 copies">
##ALT=<ID=CN10,Description="Copy number allele: 10 copies">
##ALT=<ID=CN11,Description="Copy number allele: 11 copies">
##ALT=<ID=CN12,Description="Copy number allele: 12 copies">
##ALT=<ID=CN13,Description="Copy number allele: 13 copies">
##ALT=<ID=CN14,Description="Copy number allele: 14 copies">
##ALT=<ID=CN15,Description="Copy number allele: 15 copies">
##ALT=<ID=CN16,Description="Copy number allele: 16 copies">
##ALT=<ID=CN17,Description="Copy number allele: 17 copies">
##ALT=<ID=CN18,Description="Copy number allele: 18 copies">
##ALT=<ID=CN19,Description="Copy number allele: 19 copies">
##ALT=<ID=CN20,Description="Copy number allele: 20 copies">
##ALT=<ID=CN21,Description="Copy number allele: 21 copies">
##ALT=<ID=CN22,Description="Copy number allele: 22 copies">
##ALT=<ID=CN23,Description="Copy number allele: 23 copies">
##ALT=<ID=CN24,Description="Copy number allele: 24 copies">
##ALT=<ID=CN25,Description="Copy number allele: 25 copies">
##ALT=<ID=CN26,Description="Copy number allele: 26 copies">
##ALT=<ID=CN27,Description="Copy number allele: 27 copies">
##ALT=<ID=CN28,Description="Copy number allele: 28 copies">
##ALT=<ID=CN29,Description="Copy number allele: 29 copies">
##ALT=<ID=CN30,Description="Copy number allele: 30 copies">
##ALT=<ID=CN31,Description="Copy number allele: 31 copies">
##ALT=<ID=CN32,Description="Copy number allele: 32 copies">
##ALT=<ID=CN33,Description="Copy number allele: 33 copies">
##ALT=<ID=CN34,Description="Copy number allele: 34 copies">
##ALT=<ID=CN35,Description="Copy number allele: 35 copies">
##ALT=<ID=CN36,Description="Copy number allele: 36 copies">
##ALT=<ID=CN37,Description="Copy number allele: 37 copies">
##ALT=<ID=CN38,Description="Copy number allele: 38 copies">
##ALT=<ID=CN39,Description="Copy number allele: 39 copies">
##ALT=<ID=CN40,Description="Copy number allele: 40 copies">
##ALT=<ID=CN41,Description="Copy number allele: 41 copies">
##ALT=<ID=CN42,Description="Copy number allele: 42 copies">
##ALT=<ID=CN43,Description="Copy number allele: 43 copies">
##ALT=<ID=CN44,Description="Copy number allele: 44 copies">
##ALT=<ID=CN45,Description="Copy number allele: 45 copies">
##ALT=<ID=CN46,Description="Copy number allele: 46 copies">
##ALT=<ID=CN47,Description="Copy number allele: 47 copies">
##ALT=<ID=CN48,Description="Copy number allele: 48 copies">
##ALT=<ID=CN49,Description="Copy number allele: 49 copies">
##ALT=<ID=CN50,Description="Copy number allele: 50 copies">
##ALT=<ID=CN51,Description="Copy number allele: 51 copies">
##ALT=<ID=CN52,Description="Copy number allele: 52 copies">
##ALT=<ID=CN53,Description="Copy number allele: 53 copies">
##ALT=<ID=CN54,Description="Copy number allele: 54 copies">
##ALT=<ID=CN55,Description="Copy number allele: 55 copies">
##ALT=<ID=CN56,Description="Copy number allele: 56 copies">
##ALT=<ID=CN57,Description="Copy number allele: 57 copies">
##ALT=<ID=CN58,Description="Copy number allele: 58 copies">
##ALT=<ID=CN59,Description="Copy number allele: 59 copies">
##ALT=<ID=CN60,Description="Copy number allele: 60 copies">
##ALT=<ID=CN61,Description="Copy number allele: 61 copies">
##ALT=<ID=CN62,Description="Copy number allele: 62 copies">
##ALT=<ID=CN63,Description="Copy number allele: 63 copies">
##ALT=<ID=CN64,Description="Copy number allele: 64 copies">
##ALT=<ID=CN65,Description="Copy number allele: 65 copies">
##ALT=<ID=CN66,Description="Copy number allele: 66 copies">
##ALT=<ID=CN67,Description="Copy number allele: 67 copies">
##ALT=<ID=CN68,Description="Copy number allele: 68 copies">
##ALT=<ID=CN69,Description="Copy number allele: 69 copies">
##ALT=<ID=CN70,Description="Copy number allele: 70 copies">
##ALT=<ID=CN71,Description="Copy number allele: 71 copies">
##ALT=<ID=CN72,Description="Copy number allele: 72 copies">
##ALT=<ID=CN73,Description="Copy number allele: 73 copies">
##ALT=<ID=CN74,Description="Copy number allele: 74 copies">
##ALT=<ID=CN75,Description="Copy number allele: 75 copies">
##ALT=<ID=CN76,Description="Copy number allele: 76 copies">
##ALT=<ID=CN77,Description="Copy number allele: 77 copies">
##ALT=<ID=CN78,Description="Copy number allele: 78 copies">
##ALT=<ID=CN79,Description="Copy number allele: 79 copies">
##ALT=<ID=CN80,Description="Copy number allele: 80 copies">
##ALT=<ID=CN81,Description="Copy number allele: 81 copies">
##ALT=<ID=CN82,Description="Copy number allele: 82 copies">
##ALT=<ID=CN83,Description="Copy number allele: 83 copies">
##ALT=<ID=CN84,Description="Copy number allele: 84 copies">
##ALT=<ID=CN85,Description="Copy number allele: 85 copies">
##ALT=<ID=CN86,Description="Copy number allele: 86 copies">
##ALT=<ID=CN87,Description="Copy number allele: 87 copies">
##ALT=<ID=CN88,Description="Copy number allele: 88 copies">
##ALT=<ID=CN89,Description="Copy number allele: 89 copies">
##ALT=<ID=CN90,Description="Copy number allele: 90 copies">
##ALT=<ID=CN91,Description="Copy number allele: 91 copies">
##ALT=<ID=CN92,Description="Copy number allele: 92 copies">
##ALT=<ID=CN93,Description="Copy number allele: 93 copies">
##ALT=<ID=CN94,Description="Copy number allele: 94 copies">
##ALT=<ID=CN95,Description="Copy number allele: 95 copies">
##ALT=<ID=CN96,Description="Copy number allele: 96 copies">
##ALT=<ID=CN97,Description="Copy number allele: 97 copies">
##ALT=<ID=CN98,Description="Copy number allele: 98 copies">
##ALT=<ID=CN99,Description="Copy number allele: 99 copies">
##ALT=<ID=CN100,Description="Copy number allele: 100 copies">
##ALT=<ID=CN101,Description="Copy number allele: 101 copies">
##ALT=<ID=CN102,Description="Copy number allele: 102 copies">
##ALT=<ID=CN103,Description="Copy number allele: 103 copies">
##ALT=<ID=CN104,Description="Copy number allele: 104 copies">
##ALT=<ID=CN105,Description="Copy number allele: 105 copies">
##ALT=<ID=CN106,Description="Copy number allele: 106 copies">
##ALT=<ID=CN107,Description="Copy number allele: 107 copies">
##ALT=<ID=CN108,Description="Copy number allele: 108 copies">
##ALT=<ID=CN109,Description="Copy number allele: 109 copies">
##ALT=<ID=CN110,Description="Copy number allele: 110 copies">
##ALT=<ID=CN111,Description="Copy number allele: 111 copies">
##ALT=<ID=CN112,Description="Copy number allele: 112 copies">
##ALT=<ID=CN113,Description="Copy number allele: 113 copies">
##ALT=<ID=CN114,Description="Copy number allele: 114 copies">
##ALT=<ID=CN115,Description="Copy number allele: 115 copies">
##ALT=<ID=CN116,Description="Copy number allele: 116 copies">
##ALT=<ID=CN117,Description="Copy number allele: 117 copies">
##ALT=<ID=CN118,Description="Copy number allele: 118 copies">
##ALT=<ID=CN119,Description="Copy number allele: 119 copies">
##ALT=<ID=CN120,Description="Copy number allele: 120 copies">
##ALT=<ID=CN121,Description="Copy number allele: 121 copies">
##ALT=<ID=CN122,Description="Copy number allele: 122 copies">
##ALT=<ID=CN123,Description="Copy number allele: 123 copies">
##ALT=<ID=CN124,Description="Copy number allele: 124 copies">
##INFO=<ID=CIEND,Number=2,Type=Integer,Description="Confidence interval around END for imprecise variants">
##INFO=<ID=CIPOS,Number=2,Type=Integer,Description="Confidence interval around POS for imprecise variants">
##INFO=<ID=CS,Number=1,Type=String,Description="Source call set.">
##INFO=<ID=END,Number=1,Type=Integer,Description="End coordinate of this variant">
##INFO=<ID=IMPRECISE,Number=0,Type=Flag,Description="Imprecise structural variation">
##INFO=<ID=MC,Number=.,Type=String,Description="Merged calls.">
##INFO=<ID=MEINFO,Number=4,Type=String,Description="Mobile element info of the form NAME,START,END<POLARITY; If there is only 5' OR 3' support for this call, will be NULL NULL for START and END">
##INFO=<ID=MEND,Number=1,Type=Integer,Description="Mitochondrial end coordinate of inserted sequence">
##INFO=<ID=MLEN,Number=1,Type=Integer,Description="Estimated length of mitochondrial insert">
##INFO=<ID=MSTART,Number=1,Type=Integer,Description="Mitochondrial start coordinate of inserted sequence">
##INFO=<ID=SVLEN,Number=.,Type=Integer,Description="SV length. It is only calculated for structural variation MEIs. For other types of SVs; one may calculate the SV length by INFO:END-START+1, or by finding the difference between lengthes of REF and ALT alleles">
##INFO=<ID=SVTYPE,Number=1,Type=String,Description="Type of structural variant">
##INFO=<ID=TSD,Number=1,Type=String,Description="Precise Target Site Duplication for bases, if unknown, value will be NULL">
##INFO=<ID=AC,Number=A,Type=Integer,Description="Total number of alternate alleles in called genotypes">
##INFO=<ID=AF,Number=A,Type=Float,Description="Estimated allele frequency in the range (0,1)">
##INFO=<ID=NS,Number=1,Type=Integer,Description="Number of samples with data">
##INFO=<ID=AN,Number=1,Type=Integer,Description="Total number of alleles in called genotypes">
##INFO=<ID=EAS_AF,Number=A,Type=Float,Description="Allele frequency in the EAS populations calculated from AC and AN, in the range (0,1)">
##INFO=<ID=EUR_AF,Number=A,Type=Float,Description="Allele frequency in the EUR populations calculated from AC and AN, in the range (0,1)">
##INFO=<ID=AFR_AF,Number=A,Type=Float,Description="Allele frequency in the AFR populations calculated from AC and AN, in the range (0,1)">
##INFO=<ID=AMR_AF,Number=A,Type=Float,Description="Allele frequency in the AMR populations calculated from AC and AN, in the range (0,1)">
##INFO=<ID=SAS_AF,Number=A,Type=Float,Description="Allele frequency in the SAS populations calculated from AC and AN, in the range (0,1)">
##INFO=<ID=DP,Number=1,Type=Integer,Description="Total read depth; only low coverage data were counted towards the DP, exome data were not used">
##INFO=<ID=AA,Number=1,Type=String,Description="Ancestral Allele. Format: AA|REF|ALT|IndelType. AA: Ancestral allele, REF:Reference Allele, ALT:Alternate Allele, IndelType:Type of Indel (REF, ALT and IndelType are only defined for indels)">
##INFO=<ID=VT,Number=.,Type=String,Description="indicates what type of variant the line represents">
##INFO=<ID=EX_TARGET,Number=0,Type=Flag,Description="indicates whether a variant is within the exon pull down target boundaries">
##INFO=<ID=MULTI_ALLELIC,Number=0,Type=Flag,Description="indicates whether a site is multi-allelic">
#CHROM	POS	ID	REF	ALT	QUAL	FILTER	INFO
15	43329319	rs11070388	C	G	100	PASS	AC=3982;AF=0.795128;AN=5008;NS=2504;DP=15516;EAS_AF=0.7679;AMR_AF=0.8573;AFR_AF=0.6339;EUR_AF=0.8926;SAS_AF=0.8967;AA=G|||;VT=SNP
15	43331246	rs9796559	T	G	100	PASS	AC=2558;AF=0.510783;AN=5008;NS=2504;DP=9440;EAS_AF=0.6161;AMR_AF=0.719;AFR_AF=0.1051;EUR_AF=0.7247;SAS_AF=0.5828;AA=T|||;VT=SNP
15	43331953	rs11631404	C	T	100	PASS	AC=2468;AF=0.492812;AN=5008;NS=2504;DP=19970;EAS_AF=0.6151;AMR_AF=0.7147;AFR_AF=0.0424;EUR_AF=0.7237;SAS_AF=0.5808;AA=C|||;VT=SNP
15	43335793	rs7496079	C	T	100	PASS	AC=2279;AF=0.455072;AN=5008;NS=2504;DP=17714;EAS_AF=0.4335;AMR_AF=0.7147;AFR_AF=0.0424;EUR_AF=0.7217;SAS_AF=0.5767;AA=C|||;VT=SNP
15	43336344	rs1462856	C	T	100	PASS	AC=4098;AF=0.818291;AN=5008;NS=2504;DP=17631;EAS_AF=0.6647;AMR_AF=0.8718;AFR_AF=0.7806;EUR_AF=0.8966;SAS_AF=0.909;AA=T|||;VT=SNP
15	43336802	rs7176957	C	T	100	PASS	AC=1322;AF=0.263978;AN=5008;NS=2504;DP=15542;EAS_AF=0.1528;AMR_AF=0.1326;AFR_AF=0.4531;EUR_AF=0.168;SAS_AF=0.3149;AA=C|||;VT=SNP
15	43338652	rs4923956	A	C	100	PASS	AC=2553;AF=0.509784;AN=5008;NS=2504;DP=19167;EAS_AF=0.6171;AMR_AF=0.719;AFR_AF=0.1006;EUR_AF=0.7237;SAS_AF=0.5838;AA=A|||;VT=SNP
15	43339151	rs28605464	C	A	100	PASS	AC=291;AF=0.058107;AN=5008;NS=2504;DP=16335;EAS_AF=0.0575;AMR_AF=0.0288;AFR_AF=0.0552;EUR_AF=0.0457;SAS_AF=0.0961;AA=C|||;VT=SNP
15	43339973	rs2412752	T	C	100	PASS	AC=3865;AF=0.771765;AN=5008;NS=2504;DP=21957;EAS_AF=0.7679;AMR_AF=0.8343;AFR_AF=0.587;EUR_AF=0.8688;SAS_AF=0.8814;AA=T|||;VT=SNP
15	43342878	rs7182650	T	A	100	PASS	AC=1332;AF=0.265974;AN=5008;NS=2504;DP=13811;EAS_AF=0.1528;AMR_AF=0.1326;AFR_AF=0.4607;EUR_AF=0.168;SAS_AF=0.3149;AA=T|||;VT=SNP
15	43343015	rs28845921	A	C	100	PASS	AC=483;AF=0.0964457;AN=5008;NS=2504;DP=21022;EAS_AF=0.0575;AMR_AF=0.0389;AFR_AF=0.1921;EUR_AF=0.0477;SAS_AF=0.0982;AA=A|||;VT=SNP
15	43344886	rs2035170	C	T	100	PASS	AC=3971;AF=0.792931;AN=5008;NS=2504;DP=20469;EAS_AF=0.7649;AMR_AF=0.8559;AFR_AF=0.6286;EUR_AF=0.8926;SAS_AF=0.8967;AA=T|||;VT=SNP
15	43345047	rs4274403	T	C	100	PASS	AC=1324;AF=0.264377;AN=5008;NS=2504;DP=20072;EAS_AF=0.1528;AMR_AF=0.1311;AFR_AF=0.4531;EUR_AF=0.17;SAS_AF=0.316;AA=T|||;VT=SNP
15	43347139	rs2035169	T	C	100	PASS	AC=337;AF=0.0672923;AN=5008;NS=2504;DP=19853;EAS_AF=0.0575;AMR_AF=0.0303;AFR_AF=0.0855;EUR_AF=0.0477;SAS_AF=0.0992;AA=T|||;VT=SNP
15	43349767	rs12050596	C	T	100	PASS	AC=4229;AF=0.844449;AN=5008;NS=2504;DP=19047;EAS_AF=0.8016;AMR_AF=0.8703;AFR_AF=0.7814;EUR_AF=0.8956;SAS_AF=0.9029;AA=c|||;VT=SNP
15	43352041	rs4924704	G	A	100	PASS	AC=4229;AF=0.844449;AN=5008;NS=2504;DP=18511;EAS_AF=0.8046;AMR_AF=0.8703;AFR_AF=0.7799;EUR_AF=0.8956;SAS_AF=0.9018;AA=A|||;VT=SNP;EX_TARGET
15	43355427	rs16957379	T	C	100	PASS	AC=406;AF=0.0810703;AN=5008;NS=2504;DP=17953;EAS_AF=0.0575;AMR_AF=0.036;AFR_AF=0.1354;EUR_AF=0.0477;SAS_AF=0.0982;AA=T|||;VT=SNP
15	43357124	rs35838915	C	A	100	PASS	AC=1315;AF=0.26258;AN=5008;NS=2504;DP=16440;EAS_AF=0.1498;AMR_AF=0.1326;AFR_AF=0.4501;EUR_AF=0.17;SAS_AF=0.3129;AA=C|||;VT=SNP
15	43357406	rs12050604	A	C	100	PASS	AC=2472;AF=0.49361;AN=5008;NS=2504;DP=16800;EAS_AF=0.6171;AMR_AF=0.7133;AFR_AF=0.0424;EUR_AF=0.7237;SAS_AF=0.5838;AA=A|||;VT=SNP
15	43357416	rs16957385	G	A	100	PASS	AC=423;AF=0.0844649;AN=5008;NS=2504;DP=16836;EAS_AF=0.1528;AMR_AF=0.1196;AFR_AF=0.0061;EUR_AF=0.0964;SAS_AF=0.0828;AA=G|||;VT=SNP
15	43358759	rs8041432	C	T	100	PASS	AC=1315;AF=0.26258;AN=5008;NS=2504;DP=19786;EAS_AF=0.1498;AMR_AF=0.1326;AFR_AF=0.4493;EUR_AF=0.17;SAS_AF=0.3139;AA=C|||;VT=SNP
15	43371759	rs7176116	T	C	100	PASS	AC=4223;AF=0.843251;AN=5008;NS=2504;DP=11413;EAS_AF=0.7976;AMR_AF=0.8703;AFR_AF=0.7799;EUR_AF=0.8956;SAS_AF=0.9029;AA=C|||;VT=SNP
15	43371902	rs144322438	C	A	100	PASS	AC=439;AF=0.0876597;AN=5008;NS=2504;DP=13729;EAS_AF=0.0575;AMR_AF=0.0375;AFR_AF=0.1611;EUR_AF=0.0467;SAS_AF=0.0971;AA=C|||;VT=SNP
15	43372028	rs8036710	T	C	100	PASS	AC=4224;AF=0.84345;AN=5008;NS=2504;DP=16580;EAS_AF=0.7986;AMR_AF=0.8703;AFR_AF=0.7799;EUR_AF=0.8956;SAS_AF=0.9029;AA=C|||;VT=SNP
15	43373038	rs142254643	A	G	100	PASS	AC=428;AF=0.0854633;AN=5008;NS=2504;DP=18126;EAS_AF=0.1567;AMR_AF=0.1196;AFR_AF=0.0061;EUR_AF=0.0974;SAS_AF=0.0828;AA=A|||;VT=SNP
15	43376204	rs1996675	C	T	100	PASS	AC=4119;AF=0.822484;AN=5008;NS=2504;DP=16507;EAS_AF=0.7589;AMR_AF=0.8646;AFR_AF=0.7383;EUR_AF=0.8956;SAS_AF=0.8967;AA=T|||;VT=SNP
15	43376592	rs28564939	T	C	100	PASS	AC=1308;AF=0.261182;AN=5008;NS=2504;DP=19892;EAS_AF=0.1508;AMR_AF=0.1297;AFR_AF=0.4433;EUR_AF=0.17;SAS_AF=0.316;AA=T|||;VT=SNP
15	43378010	rs12905967	C	A	100	PASS	AC=4022;AF=0.803115;AN=5008;NS=2504;DP=12400;EAS_AF=0.7589;AMR_AF=0.8588;AFR_AF=0.6687;EUR_AF=0.8946;SAS_AF=0.8967;AA=A|||;VT=SNP
15	43380028	rs2056346	G	C	100	PASS	AC=2464;AF=0.492013;AN=5008;NS=2504;DP=16991;EAS_AF=0.6101;AMR_AF=0.7147;AFR_AF=0.0431;EUR_AF=0.7237;SAS_AF=0.5808;AA=G|||;VT=SNP
15	43380260	rs4924705	G	A	100	PASS	AC=1299;AF=0.259385;AN=5008;NS=2504;DP=17893;EAS_AF=0.1498;AMR_AF=0.1297;AFR_AF=0.438;EUR_AF=0.17;SAS_AF=0.3149;AA=G|||;VT=SNP
15	43381540	rs9635327	A	G	100	PASS	AC=2562;AF=0.511581;AN=5008;NS=2504;DP=14185;EAS_AF=0.6091;AMR_AF=0.719;AFR_AF=0.1089;EUR_AF=0.7276;SAS_AF=0.5859;AA=A|||;VT=SNP
15	43385400	rs17720890	G	A	100	PASS	AC=200;AF=0.0399361;AN=5008;NS=2504;DP=17453;EAS_AF=0.0575;AMR_AF=0.0202;AFR_AF=0.0008;EUR_AF=0.0408;SAS_AF=0.0879;AA=G|||;VT=SNP
15	43385743	rs1474200	C	A	100	PASS	AC=2541;AF=0.507388;AN=5008;NS=2504;DP=19193;EAS_AF=0.6091;AMR_AF=0.719;AFR_AF=0.1006;EUR_AF=0.7237;SAS_AF=0.5798;AA=C|||;VT=SNP
15	43393646	rs16957422	G	A	100	PASS	AC=1318;AF=0.263179;AN=5008;NS=2504;DP=20447;EAS_AF=0.1498;AMR_AF=0.1311;AFR_AF=0.4523;EUR_AF=0.17;SAS_AF=0.3139;AA=G|||;VT=SNP
15	43394316	rs11070389	G	A	100	PASS	AC=2464;AF=0.492013;AN=5008;NS=2504;DP=19697;EAS_AF=0.6081;AMR_AF=0.7161;AFR_AF=0.0424;EUR_AF=0.7237;SAS_AF=0.5828;AA=A|||;VT=SNP
15	43395847	rs16957431	G	A	100	PASS	AC=295;AF=0.0589058;AN=5008;NS=2504;DP=20682;EAS_AF=0.0575;AMR_AF=0.0288;AFR_AF=0.056;EUR_AF=0.0477;SAS_AF=0.0971;AA=G|||;VT=SNP
15	43396604	rs28581361	C	T	100	PASS	AC=1316;AF=0.26278;AN=5008;NS=2504;DP=19954;EAS_AF=0.1498;AMR_AF=0.1311;AFR_AF=0.4508;EUR_AF=0.17;SAS_AF=0.3139;AA=C|||;VT=SNP
15	43396837	rs12913112	C	G	100	PASS	AC=2553;AF=0.509784;AN=5008;NS=2504;DP=19107;EAS_AF=0.6111;AMR_AF=0.7205;AFR_AF=0.1051;EUR_AF=0.7247;SAS_AF=0.5818;AA=C|||;VT=SNP
15	43396926	rs12913134	A	G	100	PASS	AC=2590;AF=0.517173;AN=5008;NS=2504;DP=18290;EAS_AF=0.6111;AMR_AF=0.7219;AFR_AF=0.1324;EUR_AF=0.7247;SAS_AF=0.5818;AA=A|||;VT=SNP
15	43401430	rs2899074	G	A	100	PASS	AC=1409;AF=0.28135;AN=5008;NS=2504;DP=14065;EAS_AF=0.1538;AMR_AF=0.1585;AFR_AF=0.4561;EUR_AF=0.2336;SAS_AF=0.3129;AA=G|||;VT=SNP
15	43403380	rs12898353	A	G	100	PASS	AC=1408;AF=0.28115;AN=5008;NS=2504;DP=14126;EAS_AF=0.1528;AMR_AF=0.1571;AFR_AF=0.4554;EUR_AF=0.2346;SAS_AF=0.3139;AA=A|||;VT=SNP
15	43403415	rs11629629	G	A	100	PASS	AC=2442;AF=0.48762;AN=5008;NS=2504;DP=14991;EAS_AF=0.6121;AMR_AF=0.6931;AFR_AF=0.0923;EUR_AF=0.6541;SAS_AF=0.5767;AA=g|||;VT=SNP
15	43412826	rs28691150	A	G	100	PASS	AC=184;AF=0.0367412;AN=5008;NS=2504;DP=21072;EAS_AF=0.0437;AMR_AF=0.0187;AFR_AF=0.0008;EUR_AF=0.0398;SAS_AF=0.0879;AA=A|||;VT=SNP
15	43415373	rs11632120	C	G	100	PASS	AC=2455;AF=0.490216;AN=5008;NS=2504;DP=15372;EAS_AF=0.6091;AMR_AF=0.6945;AFR_AF=0.0961;EUR_AF=0.6571;SAS_AF=0.5838;AA=C|||;VT=SNP
15	43417663	rs8027371	G	A	100	PASS	AC=4219;AF=0.842452;AN=5008;NS=2504;DP=12753;EAS_AF=0.7847;AMR_AF=0.8703;AFR_AF=0.7995;EUR_AF=0.8917;SAS_AF=0.8896;AA=A|||;VT=SNP
15	43418758	rs2139651	G	A	100	PASS	AC=2433;AF=0.485823;AN=5008;NS=2504;DP=20892;EAS_AF=0.6111;AMR_AF=0.6931;AFR_AF=0.0915;EUR_AF=0.6551;SAS_AF=0.5685;AA=G|||;VT=SNP
15	43419210	rs28414375	A	G	100	PASS	AC=1398;AF=0.279153;AN=5008;NS=2504;DP=13924;EAS_AF=0.1419;AMR_AF=0.1571;AFR_AF=0.4561;EUR_AF=0.2336;SAS_AF=0.3149;AA=A|||;VT=SNP
15	43421169	rs7174915	C	T	100	PASS	AC=4329;AF=0.864417;AN=5008;NS=2504;DP=17737;EAS_AF=0.8333;AMR_AF=0.8847;AFR_AF=0.8018;EUR_AF=0.9135;SAS_AF=0.9162;AA=T|||;VT=SNP
15	43421665	rs2037392	T	C	100	PASS	AC=4219;AF=0.842452;AN=5008;NS=2504;DP=20035;EAS_AF=0.7847;AMR_AF=0.8703;AFR_AF=0.7995;EUR_AF=0.8926;SAS_AF=0.8885;AA=C|||;VT=SNP
15	43423327	rs7165861	G	A	100	PASS	AC=2433;AF=0.485823;AN=5008;NS=2504;DP=10832;EAS_AF=0.6121;AMR_AF=0.6931;AFR_AF=0.0915;EUR_AF=0.6541;SAS_AF=0.5685;AA=G|||;VT=SNP
15	43424122	rs6493078	T	C	100	PASS	AC=4204;AF=0.839457;AN=5008;NS=2504;DP=11904;EAS_AF=0.7837;AMR_AF=0.8703;AFR_AF=0.7897;EUR_AF=0.8917;SAS_AF=0.8885;AA=C|||;VT=SNP
15	43426240	rs2271962	C	G	100	PASS	AC=185;AF=0.0369409;AN=5008;NS=2504;DP=12807;EAS_AF=0.0437;AMR_AF=0.0202;AFR_AF=0.0008;EUR_AF=0.0398;SAS_AF=0.0879;AA=C|||;VT=SNP
15	43427165	rs17777687	T	C	100	PASS	AC=229;AF=0.0457268;AN=5008;NS=2504;DP=17940;EAS_AF=0.0437;AMR_AF=0.0245;AFR_AF=0.0197;EUR_AF=0.0467;SAS_AF=0.0971;AA=T|||;VT=SNP
15	43428110	rs11070390	A	T	100	PASS	AC=2480;AF=0.495208;AN=5008;NS=2504;DP=13239;EAS_AF=0.6101;AMR_AF=0.6974;AFR_AF=0.1241;EUR_AF=0.6561;SAS_AF=0.5695;AA=A|||;VT=SNP
15	43433603	rs11070391	C	G	100	PASS	AC=4338;AF=0.866214;AN=5008;NS=2504;DP=21832;EAS_AF=0.8333;AMR_AF=0.8847;AFR_AF=0.8018;EUR_AF=0.9165;SAS_AF=0.9223;AA=G|||;VT=SNP
15	43433932	rs10851414	G	C	100	PASS	AC=2400;AF=0.479233;AN=5008;NS=2504;DP=22355;EAS_AF=0.6111;AMR_AF=0.7003;AFR_AF=0.0408;EUR_AF=0.6759;SAS_AF=0.5767;AA=G|||;VT=SNP
15	43434517	rs28811106	C	T	100	PASS	AC=281;AF=0.0561102;AN=5008;NS=2504;DP=13852;EAS_AF=0.0427;AMR_AF=0.0288;AFR_AF=0.0567;EUR_AF=0.0467;SAS_AF=0.0982;AA=C|||;VT=SNP
15	43436410	rs2176870	A	G	100	PASS	AC=1396;AF=0.278754;AN=5008;NS=2504;DP=19792;EAS_AF=0.1419;AMR_AF=0.1571;AFR_AF=0.4554;EUR_AF=0.2336;SAS_AF=0.3139;AA=A|||;VT=SNP
15	43439211	rs2139652	G	C	100	PASS	AC=2400;AF=0.479233;AN=5008;NS=2504;DP=18709;EAS_AF=0.6111;AMR_AF=0.7003;AFR_AF=0.0408;EUR_AF=0.6759;SAS_AF=0.5767;AA=G|||;VT=SNP
15	43439786	rs12899266	G	C	100	PASS	AC=4242;AF=0.847045;AN=5008;NS=2504;DP=18279;EAS_AF=0.7837;AMR_AF=0.8818;AFR_AF=0.7912;EUR_AF=0.9125;SAS_AF=0.8957;AA=C|||;VT=SNP
15	43440522	rs7166467	G	A	100	PASS	AC=2480;AF=0.495208;AN=5008;NS=2504;DP=18803;EAS_AF=0.6101;AMR_AF=0.7075;AFR_AF=0.0976;EUR_AF=0.6769;SAS_AF=0.5767;AA=G|||;VT=SNP
15	43443392	rs2042742	A	G	100	PASS	AC=4256;AF=0.84984;AN=5008;NS=2504;DP=11607;EAS_AF=0.7847;AMR_AF=0.8818;AFR_AF=0.8011;EUR_AF=0.9125;SAS_AF=0.8957;AA=a|||;VT=SNP
15	43445305	rs12442190	T	C	100	PASS	AC=2445;AF=0.488219;AN=5008;NS=2504;DP=16418;EAS_AF=0.6121;AMR_AF=0.6945;AFR_AF=0.0961;EUR_AF=0.6581;SAS_AF=0.5695;AA=T|||;VT=SNP
15	43450201	rs1834642	G	T	100	PASS	AC=4335;AF=0.865615;AN=5008;NS=2504;DP=15290;EAS_AF=0.8373;AMR_AF=0.8862;AFR_AF=0.8026;EUR_AF=0.9135;SAS_AF=0.9162;AA=T|||;VT=SNP
15	43450203	rs1834643	A	C	100	PASS	AC=4330;AF=0.864617;AN=5008;NS=2504;DP=15160;EAS_AF=0.8343;AMR_AF=0.8833;AFR_AF=0.8026;EUR_AF=0.9135;SAS_AF=0.9162;AA=C|||;VT=SNP
15	43453056	rs11070392	C	G	100	PASS	AC=1500;AF=0.299521;AN=5008;NS=2504;DP=14770;EAS_AF=0.2669;AMR_AF=0.3991;AFR_AF=0.025;EUR_AF=0.5596;SAS_AF=0.3661;AA=C|||;VT=SNP
15	43457732	rs4924709	A	C	100	PASS	AC=4224;AF=0.84345;AN=5008;NS=2504;DP=11003;EAS_AF=0.7688;AMR_AF=0.8818;AFR_AF=0.7897;EUR_AF=0.9125;SAS_AF=0.8947;AA=C|||;VT=SNP
15	43460834	rs574856	A	G	100	PASS	AC=2473;AF=0.49381;AN=5008;NS=2504;DP=21580;EAS_AF=0.6101;AMR_AF=0.7061;AFR_AF=0.0976;EUR_AF=0.673;SAS_AF=0.5746;AA=A|||;VT=SNP
15	43468698	rs147525635	G	A	100	PASS	AC=1503;AF=0.30012;AN=5008;NS=2504;DP=19872;EAS_AF=0.2688;AMR_AF=0.4006;AFR_AF=0.025;EUR_AF=0.5606;SAS_AF=0.365;AA=G|||;VT=SNP
15	43473907	rs476342	C	G	100	PASS	AC=2476;AF=0.494409;AN=5008;NS=2504;DP=19186;EAS_AF=0.6111;AMR_AF=0.7061;AFR_AF=0.0983;EUR_AF=0.673;SAS_AF=0.5757;AA=c|||;VT=SNP
15	43478113	rs540587	G	C	100	PASS	AC=3764;AF=0.751597;AN=5008;NS=2504;DP=13980;EAS_AF=0.752;AMR_AF=0.8573;AFR_AF=0.4735;EUR_AF=0.9095;SAS_AF=0.8896;AA=G|||;VT=SNP
15	43478511	rs530118	C	T	100	PASS	AC=2301;AF=0.459465;AN=5008;NS=2504;DP=19031;EAS_AF=0.5764;AMR_AF=0.621;AFR_AF=0.0401;EUR_AF=0.671;SAS_AF=0.5736;AA=C|||;VT=SNP
15	43479328	rs538218	C	T	100	PASS	AC=3746;AF=0.748003;AN=5008;NS=2504;DP=17854;EAS_AF=0.752;AMR_AF=0.8545;AFR_AF=0.4622;EUR_AF=0.9085;SAS_AF=0.8896;AA=C|||;VT=SNP
15	43479363	rs2947019	T	C	100	PASS	AC=4295;AF=0.857628;AN=5008;NS=2504;DP=18154;EAS_AF=0.8323;AMR_AF=0.8818;AFR_AF=0.7791;EUR_AF=0.9125;SAS_AF=0.9162;AA=A|||;VT=SNP
15	43483537	rs495286	T	C	100	PASS	AC=4304;AF=0.859425;AN=5008;NS=2504;DP=15271;EAS_AF=0.8333;AMR_AF=0.8833;AFR_AF=0.7791;EUR_AF=0.9155;SAS_AF=0.9202;AA=C|||;VT=SNP
15	43494557	rs497138	G	C	100	PASS	AC=4198;AF=0.838259;AN=5008;NS=2504;DP=18656;EAS_AF=0.7808;AMR_AF=0.8775;AFR_AF=0.7655;EUR_AF=0.9105;SAS_AF=0.8937;AA=C|||;VT=SNP
15	43494816	rs499280	C	A	100	PASS	AC=4205;AF=0.839657;AN=5008;NS=2504;DP=20171;EAS_AF=0.7817;AMR_AF=0.8775;AFR_AF=0.77;EUR_AF=0.9105;SAS_AF=0.8937;AA=A|||;VT=SNP
15	43495900	rs530305	T	C	100	PASS	AC=4213;AF=0.841254;AN=5008;NS=2504;DP=20080;EAS_AF=0.7827;AMR_AF=0.8732;AFR_AF=0.7776;EUR_AF=0.9115;SAS_AF=0.8926;AA=C|||;VT=SNP
15	43496042	rs531850	A	T	100	PASS	AC=4207;AF=0.840056;AN=5008;NS=2504;DP=23474;EAS_AF=0.7827;AMR_AF=0.8761;AFR_AF=0.7716;EUR_AF=0.9115;SAS_AF=0.8926;AA=T|||;VT=SNP
15	43502302	rs494863	C	T	100	PASS	AC=3837;AF=0.766174;AN=5008;NS=2504;DP=18535;EAS_AF=0.75;AMR_AF=0.8545;AFR_AF=0.534;EUR_AF=0.9085;SAS_AF=0.8875;AA=C|||;VT=SNP
15	43510025	rs2899077	A	G	100	PASS	AC=1230;AF=0.245607;AN=5008;NS=2504;DP=21629;EAS_AF=0.253;AMR_AF=0.1455;AFR_AF=0.5053;EUR_AF=0.0915;SAS_AF=0.1166;AA=G|||;VT=SNP
15	43512604	rs28723492	G	A	100	PASS	AC=277;AF=0.0553115;AN=5008;NS=2504;DP=18188;EAS_AF=0.0437;AMR_AF=0.0288;AFR_AF=0.0552;EUR_AF=0.0457;SAS_AF=0.0961;AA=G|||;VT=SNP
15	43516395	rs12592725	A	G	100	PASS	AC=781;AF=0.15595;AN=5008;NS=2504;DP=15535;EAS_AF=0.2212;AMR_AF=0.1254;AFR_AF=0.2088;EUR_AF=0.0875;SAS_AF=0.1094;AA=A|||;VT=SNP
15	43517006	rs574531	G	A	100	PASS	AC=2388;AF=0.476837;AN=5008;NS=2504;DP=18798;EAS_AF=0.6071;AMR_AF=0.6988;AFR_AF=0.0408;EUR_AF=0.672;SAS_AF=0.5736;AA=G|||;VT=SNP
15	43517554	rs489964	G	A	100	PASS	AC=2388;AF=0.476837;AN=5008;NS=2504;DP=17437;EAS_AF=0.6071;AMR_AF=0.6988;AFR_AF=0.0408;EUR_AF=0.672;SAS_AF=0.5736;AA=G|||;VT=SNP
15	43521222	rs531598	G	C	100	PASS	AC=2390;AF=0.477236;AN=5008;NS=2504;DP=17411;EAS_AF=0.6081;AMR_AF=0.7017;AFR_AF=0.0408;EUR_AF=0.672;SAS_AF=0.5726;AA=G|||;VT=SNP
15	43522922	rs11070396	C	A	100	PASS	AC=777;AF=0.155152;AN=5008;NS=2504;DP=21284;EAS_AF=0.2192;AMR_AF=0.1225;AFR_AF=0.2103;EUR_AF=0.0875;SAS_AF=0.1074;AA=C|||;VT=SNP
15	43528573	rs502157	A	C	100	PASS	AC=2405;AF=0.480232;AN=5008;NS=2504;DP=20446;EAS_AF=0.6111;AMR_AF=0.7003;AFR_AF=0.0408;EUR_AF=0.673;SAS_AF=0.5849;AA=A|||;VT=SNP
15	43528614	rs3784267	T	A	100	PASS	AC=840;AF=0.167732;AN=5008;NS=2504;DP=19799;EAS_AF=0.2173;AMR_AF=0.1297;AFR_AF=0.2557;EUR_AF=0.0875;SAS_AF=0.1074;AA=T|||;VT=SNP
15	43529630	rs7183814	A	G	100	PASS	AC=1141;AF=0.227835;AN=5008;NS=2504;DP=20073;EAS_AF=0.253;AMR_AF=0.1441;AFR_AF=0.4425;EUR_AF=0.0895;SAS_AF=0.1135;AA=G|||;VT=SNP
15	43530383	rs34646108	C	T	100	PASS	AC=779;AF=0.155551;AN=5008;NS=2504;DP=18438;EAS_AF=0.2192;AMR_AF=0.1254;AFR_AF=0.2103;EUR_AF=0.0875;SAS_AF=0.1074;AA=C|||;VT=SNP
15	43530647	rs2241516	G	C	100	PASS	AC=779;AF=0.155551;AN=5008;NS=2504;DP=20112;EAS_AF=0.2192;AMR_AF=0.1254;AFR_AF=0.2103;EUR_AF=0.0875;SAS_AF=0.1074;AA=g|||;VT=SNP
15	43531411	rs28756768	G	C	100	PASS	AC=1216;AF=0.242812;AN=5008;NS=2504;DP=19080;EAS_AF=0.2431;AMR_AF=0.1484;AFR_AF=0.5053;EUR_AF=0.0895;SAS_AF=0.1125;AA=C|||;VT=SNP;EX_TARGET
15	43531628	rs3784268	T	C	100	PASS	AC=771;AF=0.153954;AN=5008;NS=2504;DP=20143;EAS_AF=0.2113;AMR_AF=0.1254;AFR_AF=0.2103;EUR_AF=0.0875;SAS_AF=0.1074;AA=T|||;VT=SNP
15	43534922	rs11070398	T	C	100	PASS	AC=1234;AF=0.246406;AN=5008;NS=2504;DP=17652;EAS_AF=0.252;AMR_AF=0.1499;AFR_AF=0.5061;EUR_AF=0.0905;SAS_AF=0.1186;AA=C|||;VT=SNP
15	43534967	rs11855754	A	G	100	PASS	AC=789;AF=0.157548;AN=5008;NS=2504;DP=18788;EAS_AF=0.2202;AMR_AF=0.1268;AFR_AF=0.211;EUR_AF=0.0885;SAS_AF=0.1135;AA=A|||;VT=SNP
15	43535096	rs525403	A	G	100	PASS	AC=2797;AF=0.558506;AN=5008;NS=2504;DP=22778;EAS_AF=0.6429;AMR_AF=0.732;AFR_AF=0.1929;EUR_AF=0.7197;SAS_AF=0.6769;AA=A|||;VT=SNP
15	43537124	rs13329564	G	A	100	PASS	AC=279;AF=0.0557109;AN=5008;NS=2504;DP=17335;EAS_AF=0.0446;AMR_AF=0.0288;AFR_AF=0.0552;EUR_AF=0.0457;SAS_AF=0.0971;AA=G|||;VT=SNP
15	43540117	rs16957511	C	A	100	PASS	AC=776;AF=0.154952;AN=5008;NS=2504;DP=16577;EAS_AF=0.2173;AMR_AF=0.1254;AFR_AF=0.2103;EUR_AF=0.0865;SAS_AF=0.1074;AA=C|||;VT=SNP
15	43541139	rs542036	C	T	100	PASS	AC=3490;AF=0.696885;AN=5008;NS=2504;DP=19099;EAS_AF=0.878;AMR_AF=0.8256;AFR_AF=0.4365;EUR_AF=0.7465;SAS_AF=0.7198;AA=C|||;VT=SNP
15	43541939	rs512431	C	G	100	PASS	AC=2326;AF=0.464457;AN=5008;NS=2504;DP=21422;EAS_AF=0.5873;AMR_AF=0.6571;AFR_AF=0.0318;EUR_AF=0.662;SAS_AF=0.5828;AA=C|||;VT=SNP
15	43543258	rs493177	C	A	100	PASS	AC=2389;AF=0.477037;AN=5008;NS=2504;DP=20368;EAS_AF=0.5873;AMR_AF=0.6599;AFR_AF=0.0779;EUR_AF=0.662;SAS_AF=0.5828;AA=C|||;VT=SNP
15	43543696	rs9652444	A	G	100	PASS	AC=668;AF=0.133387;AN=5008;NS=2504;DP=21282;EAS_AF=0.2034;AMR_AF=0.0793;AFR_AF=0.1634;EUR_AF=0.0885;SAS_AF=0.1053;AA=A|||;VT=SNP
15	43544609	rs526292	G	A	100	PASS	AC=2388;AF=0.476837;AN=5008;NS=2504;DP=17720;EAS_AF=0.4117;AMR_AF=0.3242;AFR_AF=0.7579;EUR_AF=0.336;SAS_AF=0.4172;AA=G|||;VT=SNP
15	43545314	rs530188	C	T	100	PASS	AC=2679;AF=0.534944;AN=5008;NS=2504;DP=18915;EAS_AF=0.4127;AMR_AF=0.3401;AFR_AF=0.9682;EUR_AF=0.337;SAS_AF=0.4172;AA=T|||;VT=SNP
15	43545728	rs555001	G	A	100	PASS	AC=2388;AF=0.476837;AN=5008;NS=2504;DP=18010;EAS_AF=0.4127;AMR_AF=0.3228;AFR_AF=0.7579;EUR_AF=0.336;SAS_AF=0.4172;AA=G|||;VT=SNP;EX_TARGET
15	43546446	rs475227	G	C	100	PASS	AC=2683;AF=0.535743;AN=5008;NS=2504;DP=20030;EAS_AF=0.4127;AMR_AF=0.3415;AFR_AF=0.9682;EUR_AF=0.337;SAS_AF=0.4202;AA=C|||;VT=SNP
15	43546456	rs475261	C	T	100	PASS	AC=2391;AF=0.477436;AN=5008;NS=2504;DP=19858;EAS_AF=0.4127;AMR_AF=0.3228;AFR_AF=0.7579;EUR_AF=0.336;SAS_AF=0.4202;AA=C|||;VT=SNP
15	43550502	rs572959	T	C	100	PASS	AC=2673;AF=0.533746;AN=5008;NS=2504;DP=16374;EAS_AF=0.4058;AMR_AF=0.3415;AFR_AF=0.9682;EUR_AF=0.337;SAS_AF=0.4172;AA=C|||;VT=SNP
15	43550581	rs573169	C	T	100	PASS	AC=2381;AF=0.475439;AN=5008;NS=2504;DP=16586;EAS_AF=0.4058;AMR_AF=0.3228;AFR_AF=0.7579;EUR_AF=0.336;SAS_AF=0.4172;AA=C|||;VT=SNP
15	43550655	rs574065	A	G	100	PASS	AC=2627;AF=0.524561;AN=5008;NS=2504;DP=18652;EAS_AF=0.5942;AMR_AF=0.6772;AFR_AF=0.2421;EUR_AF=0.664;SAS_AF=0.5828;AA=G|||;VT=SNP
15	43551023	rs524547	C	T	100	PASS	AC=2381;AF=0.475439;AN=5008;NS=2504;DP=19189;EAS_AF=0.4058;AMR_AF=0.3228;AFR_AF=0.7579;EUR_AF=0.336;SAS_AF=0.4172;AA=C|||;VT=SNP
15	43551524	rs28445909	G	A	100	PASS	AC=235;AF=0.0469249;AN=5008;NS=2504;DP=18033;EAS_AF=0.0387;AMR_AF=0.0937;AFR_AF=0.0023;EUR_AF=0.0417;SAS_AF=0.0879;AA=G|||;VT=SNP
15	43551919	rs554001	G	A	100	PASS	AC=2674;AF=0.533946;AN=5008;NS=2504;DP=17563;EAS_AF=0.4067;AMR_AF=0.3415;AFR_AF=0.9682;EUR_AF=0.337;SAS_AF=0.4172;AA=A|||;VT=SNP
15	43553982	rs501884	G	T	100	PASS	AC=2677;AF=0.534545;AN=5008;NS=2504;DP=23179;EAS_AF=0.4097;AMR_AF=0.3415;AFR_AF=0.9682;EUR_AF=0.337;SAS_AF=0.4172;AA=T|||;VT=SNP
15	43554226	rs504417	A	G	100	PASS	AC=2676;AF=0.534345;AN=5008;NS=2504;DP=22750;EAS_AF=0.4087;AMR_AF=0.3415;AFR_AF=0.9682;EUR_AF=0.337;SAS_AF=0.4172;AA=G|||;VT=SNP
15	43555699	rs560134	A	T	100	PASS	AC=2676;AF=0.534345;AN=5008;NS=2504;DP=19728;EAS_AF=0.4087;AMR_AF=0.3415;AFR_AF=0.9682;EUR_AF=0.337;SAS_AF=0.4172;AA=T|||;VT=SNP
15	43556272	rs564946	A	G	100	PASS	AC=2384;AF=0.476038;AN=5008;NS=2504;DP=20413;EAS_AF=0.4087;AMR_AF=0.3228;AFR_AF=0.7579;EUR_AF=0.336;SAS_AF=0.4172;AA=A|||;VT=SNP
15	43556307	rs565658	C	T	100	PASS	AC=2381;AF=0.475439;AN=5008;NS=2504;DP=20119;EAS_AF=0.4058;AMR_AF=0.3228;AFR_AF=0.7579;EUR_AF=0.336;SAS_AF=0.4172;AA=C|||;VT=SNP
15	43557549	rs11853991	A	G	100	PASS	AC=1615;AF=0.322484;AN=5008;NS=2504;DP=21450;EAS_AF=0.3135;AMR_AF=0.2839;AFR_AF=0.3071;EUR_AF=0.331;SAS_AF=0.3712;AA=A|||;VT=SNP
15	43558004	rs66651343	A	G	100	PASS	AC=855;AF=0.170727;AN=5008;NS=2504;DP=19997;EAS_AF=0.0397;AMR_AF=0.2032;AFR_AF=0.143;EUR_AF=0.2406;SAS_AF=0.2485;AA=A|||;VT=SNP
15	43558142	rs12909095	A	G	100	PASS	AC=956;AF=0.190895;AN=5008;NS=2504;DP=18020;EAS_AF=0.119;AMR_AF=0.2046;AFR_AF=0.1437;EUR_AF=0.2425;SAS_AF=0.2658;AA=A|||;VT=SNP
15	43558376	rs579651	T	C	100	PASS	AC=2383;AF=0.475839;AN=5008;NS=2504;DP=17019;EAS_AF=0.4087;AMR_AF=0.3228;AFR_AF=0.7572;EUR_AF=0.336;SAS_AF=0.4172;AA=T|||;VT=SNP
15	43558574	rs471122	A	G	100	PASS	AC=2384;AF=0.476038;AN=5008;NS=2504;DP=18104;EAS_AF=0.4087;AMR_AF=0.3228;AFR_AF=0.7579;EUR_AF=0.336;SAS_AF=0.4172;AA=A|||;VT=SNP
15	43558823	rs473016	A	C	100	PASS	AC=2384;AF=0.476038;AN=5008;NS=2504;DP=18547;EAS_AF=0.4087;AMR_AF=0.3228;AFR_AF=0.7579;EUR_AF=0.336;SAS_AF=0.4172;AA=A|||;VT=SNP
15	43559231	rs748404	T	C	100	PASS	AC=763;AF=0.152356;AN=5008;NS=2504;DP=21246;EAS_AF=0.0397;AMR_AF=0.1988;AFR_AF=0.0749;EUR_AF=0.2416;SAS_AF=0.2485;AA=T|||;VT=SNP
15	43559960	rs505249	T	A	100	PASS	AC=2680;AF=0.535144;AN=5008;NS=2504;DP=17413;EAS_AF=0.4097;AMR_AF=0.3444;AFR_AF=0.9682;EUR_AF=0.339;SAS_AF=0.4162;AA=A|||;VT=SNP
15	43560436	rs12911132	C	T	100	PASS	AC=855;AF=0.170727;AN=5008;NS=2504;DP=20614;EAS_AF=0.0397;AMR_AF=0.2032;AFR_AF=0.143;EUR_AF=0.2416;SAS_AF=0.2474;AA=C|||;VT=SNP
15	43560607	rs531910	A	G	100	PASS	AC=2379;AF=0.47504;AN=5008;NS=2504;DP=21589;EAS_AF=0.4077;AMR_AF=0.3228;AFR_AF=0.7557;EUR_AF=0.336;SAS_AF=0.4162;AA=N|||;VT=SNP
15	43560825	rs491804	G	A	100	PASS	AC=2380;AF=0.47524;AN=5008;NS=2504;DP=18653;EAS_AF=0.4087;AMR_AF=0.3228;AFR_AF=0.7557;EUR_AF=0.336;SAS_AF=0.4162;AA=G|||;VT=SNP
15	43560945	rs492743	A	G	100	PASS	AC=2381;AF=0.475439;AN=5008;NS=2504;DP=20353;EAS_AF=0.4087;AMR_AF=0.3228;AFR_AF=0.7557;EUR_AF=0.336;SAS_AF=0.4172;AA=A|||;VT=SNP
15	43563237	rs1814323	T	C	100	PASS	AC=2335;AF=0.466254;AN=5008;NS=2504;DP=17401;EAS_AF=0.5913;AMR_AF=0.6585;AFR_AF=0.0325;EUR_AF=0.664;SAS_AF=0.5838;AA=T|||;VT=SNP
15	43566121	rs35278581	C	A	100	PASS	AC=2538;AF=0.506789;AN=5008;NS=2504;DP=13779;EAS_AF=0.5833;AMR_AF=0.6671;AFR_AF=0.1868;EUR_AF=0.664;SAS_AF=0.5849;AA=A|||;VT=SNP
15	43566255	rs570272	C	T	100	PASS	AC=1317;AF=0.262979;AN=5008;NS=2504;DP=17162;EAS_AF=0.2212;AMR_AF=0.1095;AFR_AF=0.5923;EUR_AF=0.0915;SAS_AF=0.1462;AA=C|||;VT=SNP
15	43566470	rs493444	G	C	100	PASS	AC=2680;AF=0.535144;AN=5008;NS=2504;DP=17606;EAS_AF=0.4137;AMR_AF=0.3415;AFR_AF=0.969;EUR_AF=0.337;SAS_AF=0.4151;AA=C|||;VT=SNP
15	43566671	rs1095389	G	A	100	PASS	AC=2430;AF=0.485224;AN=5008;NS=2504;DP=16037;EAS_AF=0.4137;AMR_AF=0.3271;AFR_AF=0.7882;EUR_AF=0.336;SAS_AF=0.4151;AA=G|||;VT=SNP
15	43568207	rs473554	C	T	100	PASS	AC=2413;AF=0.481829;AN=5008;NS=2504;DP=17729;EAS_AF=0.4147;AMR_AF=0.3256;AFR_AF=0.7753;EUR_AF=0.336;SAS_AF=0.4151;AA=C|||;VT=SNP
15	43568999	rs530683	C	T	100	PASS	AC=2596;AF=0.518371;AN=5008;NS=2504;DP=20096;EAS_AF=0.5863;AMR_AF=0.6744;AFR_AF=0.2247;EUR_AF=0.664;SAS_AF=0.5849;AA=T|||;VT=SNP
15	43571219	rs556851	A	T	100	PASS	AC=2671;AF=0.533347;AN=5008;NS=2504;DP=17455;EAS_AF=0.4058;AMR_AF=0.3415;AFR_AF=0.9682;EUR_AF=0.337;SAS_AF=0.4151;AA=T|||;VT=SNP
15	43571390	rs567357	C	G	100	PASS	AC=2672;AF=0.533546;AN=5008;NS=2504;DP=19932;EAS_AF=0.4058;AMR_AF=0.3415;AFR_AF=0.9682;EUR_AF=0.337;SAS_AF=0.4162;AA=G|||;VT=SNP;EX_TARGET
15	43572560	rs523737	A	G	100	PASS	AC=2671;AF=0.533347;AN=5008;NS=2504;DP=19772;EAS_AF=0.4058;AMR_AF=0.3415;AFR_AF=0.9682;EUR_AF=0.337;SAS_AF=0.4151;AA=G|||;VT=SNP
15	43573052	rs498227	A	G	100	PASS	AC=2472;AF=0.49361;AN=5008;NS=2504;DP=19566;EAS_AF=0.4067;AMR_AF=0.3256;AFR_AF=0.8238;EUR_AF=0.337;SAS_AF=0.4172;AA=A|||;VT=SNP
15	43573421	rs518234	G	A	100	PASS	AC=2581;AF=0.515375;AN=5008;NS=2504;DP=20542;EAS_AF=0.4067;AMR_AF=0.3285;AFR_AF=0.9032;EUR_AF=0.34;SAS_AF=0.4162;AA=G|||;VT=SNP
15	43573429	rs518261	A	T	100	PASS	AC=2581;AF=0.515375;AN=5008;NS=2504;DP=20206;EAS_AF=0.4067;AMR_AF=0.3285;AFR_AF=0.9032;EUR_AF=0.34;SAS_AF=0.4162;AA=A|||;VT=SNP
15	43575624	rs580469	T	G	100	PASS	AC=1244;AF=0.248403;AN=5008;NS=2504;DP=20163;EAS_AF=0.2252;AMR_AF=0.111;AFR_AF=0.5318;EUR_AF=0.0915;SAS_AF=0.1483;AA=T|||;VT=SNP
15	43579223	rs17779494	C	T	100	PASS	AC=840;AF=0.167732;AN=5008;NS=2504;DP=20180;EAS_AF=0.0417;AMR_AF=0.1974;AFR_AF=0.1354;EUR_AF=0.2406;SAS_AF=0.2454;AA=C|||;VT=SNP
15	43579566	rs513970	A	G	100	PASS	AC=2679;AF=0.534944;AN=5008;NS=2504;DP=18061;EAS_AF=0.4077;AMR_AF=0.3429;AFR_AF=0.9682;EUR_AF=0.34;SAS_AF=0.4172;AA=G|||;VT=SNP;EX_TARGET
15	43580819	rs546722	A	G	100	PASS	AC=2588;AF=0.516773;AN=5008;NS=2504;DP=18063;EAS_AF=0.4077;AMR_AF=0.3285;AFR_AF=0.907;EUR_AF=0.339;SAS_AF=0.4182;AA=G|||;VT=SNP
15	43585520	rs538238	T	C	100	PASS	AC=2787;AF=0.55651;AN=5008;NS=2504;DP=17085;EAS_AF=0.4385;AMR_AF=0.4337;AFR_AF=0.9728;EUR_AF=0.332;SAS_AF=0.4335;AA=c|||;VT=SNP
15	43586907	rs489509	T	A	100	PASS	AC=2535;AF=0.50619;AN=5008;NS=2504;DP=21518;EAS_AF=0.4554;AMR_AF=0.3285;AFR_AF=0.8313;EUR_AF=0.328;SAS_AF=0.4284;AA=T|||;VT=SNP
15	43586908	rs532672	C	A	100	PASS	AC=2535;AF=0.50619;AN=5008;NS=2504;DP=21480;EAS_AF=0.4554;AMR_AF=0.3285;AFR_AF=0.8313;EUR_AF=0.328;SAS_AF=0.4284;AA=C|||;VT=SNP
15	43587745	rs485148	C	G	100	PASS	AC=2642;AF=0.527556;AN=5008;NS=2504;DP=18227;EAS_AF=0.4554;AMR_AF=0.3357;AFR_AF=0.9115;EUR_AF=0.326;SAS_AF=0.4264;AA=G|||;VT=SNP
15	43588439	rs491648	T	C	100	PASS	AC=1498;AF=0.299121;AN=5008;NS=2504;DP=15531;EAS_AF=0.2659;AMR_AF=0.2118;AFR_AF=0.5408;EUR_AF=0.1233;SAS_AF=0.2495;AA=C|||;VT=SNP
15	43588484	rs491800	G	A	100	PASS	AC=2702;AF=0.539537;AN=5008;NS=2504;DP=14404;EAS_AF=0.4544;AMR_AF=0.3429;AFR_AF=0.9516;EUR_AF=0.327;SAS_AF=0.4284;AA=G|||;VT=SNP
15	43588888	rs28594657	C	A	100	PASS	AC=798;AF=0.159345;AN=5008;NS=2504;DP=18153;EAS_AF=0.1667;AMR_AF=0.1715;AFR_AF=0.1566;EUR_AF=0.1193;SAS_AF=0.1881;AA=C|||;VT=SNP
15	43589582	rs12148735	C	T	100	PASS	AC=2278;AF=0.454872;AN=5008;NS=2504;DP=16251;EAS_AF=0.5446;AMR_AF=0.6571;AFR_AF=0.0272;EUR_AF=0.674;SAS_AF=0.5716;AA=C|||;VT=SNP
15	43592408	rs825740	A	G	100	PASS	AC=1867;AF=0.372804;AN=5008;NS=2504;DP=20620;EAS_AF=0.4524;AMR_AF=0.2262;AFR_AF=0.6558;EUR_AF=0.1272;SAS_AF=0.2648;AA=A|||;VT=SNP
15	43592428	rs825739	T	G	100	PASS	AC=1967;AF=0.392772;AN=5008;NS=2504;DP=20436;EAS_AF=0.4524;AMR_AF=0.2291;AFR_AF=0.73;EUR_AF=0.1272;SAS_AF=0.2648;AA=G|||;VT=SNP
15	43594900	rs478104	A	G	100	PASS	AC=1980;AF=0.395367;AN=5008;NS=2504;DP=19795;EAS_AF=0.4633;AMR_AF=0.2291;AFR_AF=0.73;EUR_AF=0.1282;SAS_AF=0.2658;AA=G|||;VT=SNP
15	43597737	rs576557	T	C	100	PASS	AC=2728;AF=0.544728;AN=5008;NS=2504;DP=18820;EAS_AF=0.4633;AMR_AF=0.3401;AFR_AF=0.972;EUR_AF=0.3231;SAS_AF=0.4243;AA=C|||;VT=SNP
15	43599116	rs524527	C	G	100	PASS	AC=1843;AF=0.368011;AN=5008;NS=2504;DP=20351;EAS_AF=0.4643;AMR_AF=0.219;AFR_AF=0.6324;EUR_AF=0.1262;SAS_AF=0.2658;AA=C|||;VT=SNP
15	43599325	rs526450	T	C	100	PASS	AC=1842;AF=0.367812;AN=5008;NS=2504;DP=18836;EAS_AF=0.4633;AMR_AF=0.219;AFR_AF=0.6316;EUR_AF=0.1262;SAS_AF=0.2669;AA=T|||;VT=SNP
15	43600803	rs484846	T	C	100	PASS	AC=1884;AF=0.376198;AN=5008;NS=2504;DP=19571;EAS_AF=0.4643;AMR_AF=0.2262;AFR_AF=0.6589;EUR_AF=0.1262;SAS_AF=0.2669;AA=T|||;VT=SNP
15	43601588	rs56321238	C	G	100	PASS	AC=169;AF=0.033746;AN=5008;NS=2504;DP=18684;EAS_AF=0.1012;AMR_AF=0.0173;AFR_AF=0.0015;EUR_AF=0.0249;SAS_AF=0.0286;AA=C|||;VT=SNP
15	43603032	rs28578454	G	A	100	PASS	AC=1206;AF=0.240815;AN=5008;NS=2504;DP=18107;EAS_AF=0.2589;AMR_AF=0.1988;AFR_AF=0.379;EUR_AF=0.1183;SAS_AF=0.1912;AA=g|||;VT=SNP
15	43604422	rs499035	C	T	100	PASS	AC=2680;AF=0.535144;AN=5008;NS=2504;DP=19318;EAS_AF=0.4653;AMR_AF=0.3285;AFR_AF=0.9713;EUR_AF=0.2843;SAS_AF=0.4223;AA=T|||;VT=SNP
15	43605439	rs510108	T	G	100	PASS	AC=2727;AF=0.544529;AN=5008;NS=2504;DP=21235;EAS_AF=0.4653;AMR_AF=0.3401;AFR_AF=0.972;EUR_AF=0.3201;SAS_AF=0.4243;AA=G|||;VT=SNP
15	43606494	rs540388	G	A	100	PASS	AC=1982;AF=0.395767;AN=5008;NS=2504;DP=22025;EAS_AF=0.4643;AMR_AF=0.2291;AFR_AF=0.733;EUR_AF=0.1262;SAS_AF=0.2648;AA=A|||;VT=SNP
15	43608024	rs498837	G	A	100	PASS	AC=2025;AF=0.404353;AN=5008;NS=2504;DP=16703;EAS_AF=0.4692;AMR_AF=0.2349;AFR_AF=0.761;EUR_AF=0.1262;SAS_AF=0.2618;AA=G|||;VT=SNP
15	43608855	rs540031	C	T	100	PASS	AC=2025;AF=0.404353;AN=5008;NS=2504;DP=20232;EAS_AF=0.4702;AMR_AF=0.2349;AFR_AF=0.7602;EUR_AF=0.1262;SAS_AF=0.2618;AA=C|||;VT=SNP
15	43609509	rs1095386	A	G	100	PASS	AC=2027;AF=0.404752;AN=5008;NS=2504;DP=20255;EAS_AF=0.4702;AMR_AF=0.2349;AFR_AF=0.761;EUR_AF=0.1262;SAS_AF=0.2628;AA=G|||;VT=SNP
15	43610135	rs507178	A	G	100	PASS	AC=2730;AF=0.545128;AN=5008;NS=2504;DP=19130;EAS_AF=0.4712;AMR_AF=0.3401;AFR_AF=0.9735;EUR_AF=0.3201;SAS_AF=0.4192;AA=G|||;VT=SNP
15	43610672	rs12440854	A	G	100	PASS	AC=790;AF=0.157748;AN=5008;NS=2504;DP=17786;EAS_AF=0.1696;AMR_AF=0.1715;AFR_AF=0.152;EUR_AF=0.1173;SAS_AF=0.1851;AA=A|||;VT=SNP
15	43610772	rs478028	C	T	100	PASS	AC=2731;AF=0.545327;AN=5008;NS=2504;DP=19787;EAS_AF=0.4712;AMR_AF=0.3415;AFR_AF=0.9735;EUR_AF=0.3201;SAS_AF=0.4192;AA=T|||;VT=SNP
15	43612925	rs528517	A	G	100	PASS	AC=2039;AF=0.407149;AN=5008;NS=2504;DP=17816;EAS_AF=0.4692;AMR_AF=0.2349;AFR_AF=0.7708;EUR_AF=0.1262;SAS_AF=0.2628;AA=G|||;VT=SNP
15	43613810	rs552701	T	C	100	PASS	AC=2733;AF=0.545727;AN=5008;NS=2504;DP=17679;EAS_AF=0.4702;AMR_AF=0.3415;AFR_AF=0.9735;EUR_AF=0.3221;SAS_AF=0.4202;AA=C|||;VT=SNP
15	43614281	rs573615	C	T	100	PASS	AC=2730;AF=0.545128;AN=5008;NS=2504;DP=14363;EAS_AF=0.4702;AMR_AF=0.3415;AFR_AF=0.9735;EUR_AF=0.3191;SAS_AF=0.4202;AA=T|||;VT=SNP
15	43614724	rs488756	A	C	100	PASS	AC=1926;AF=0.384585;AN=5008;NS=2504;DP=18516;EAS_AF=0.4692;AMR_AF=0.2363;AFR_AF=0.6573;EUR_AF=0.162;SAS_AF=0.2628;AA=A|||;VT=SNP
15	43617493	rs956391	T	C	100	PASS	AC=1641;AF=0.327676;AN=5008;NS=2504;DP=19020;EAS_AF=0.4692;AMR_AF=0.2176;AFR_AF=0.5136;EUR_AF=0.1252;SAS_AF=0.2168;AA=T|||;VT=SNP
15	43618734	rs512628	A	G	100	PASS	AC=2731;AF=0.545327;AN=5008;NS=2504;DP=18775;EAS_AF=0.4702;AMR_AF=0.3401;AFR_AF=0.9728;EUR_AF=0.3201;SAS_AF=0.4223;AA=G|||;VT=SNP
15	43618863	rs511673	T	C	100	PASS	AC=2026;AF=0.404553;AN=5008;NS=2504;DP=17619;EAS_AF=0.4683;AMR_AF=0.2349;AFR_AF=0.7617;EUR_AF=0.1262;SAS_AF=0.2628;AA=C|||;VT=SNP
15	43619560	rs484029	T	C	100	PASS	AC=1901;AF=0.379593;AN=5008;NS=2504;DP=23086;EAS_AF=0.4692;AMR_AF=0.2248;AFR_AF=0.671;EUR_AF=0.1262;SAS_AF=0.2638;AA=T|||;VT=SNP
15	43621947	rs3742969	A	G	100	PASS	AC=1983;AF=0.395966;AN=5008;NS=2504;DP=17524;EAS_AF=0.4683;AMR_AF=0.2291;AFR_AF=0.7322;EUR_AF=0.1262;SAS_AF=0.2628;AA=G|||;VT=SNP;EX_TARGET
15	43622265	rs3742970	C	A	100	PASS	AC=378;AF=0.0754792;AN=5008;NS=2504;DP=14882;EAS_AF=0.13;AMR_AF=0.0648;AFR_AF=0.0045;EUR_AF=0.0765;SAS_AF=0.1217;AA=C|||;VT=SNP;EX_TARGET
15	43622916	rs3742971	C	T	100	PASS	AC=2005;AF=0.400359;AN=5008;NS=2504;DP=19920;EAS_AF=0.4683;AMR_AF=0.2291;AFR_AF=0.7307;EUR_AF=0.1262;SAS_AF=0.2873;AA=C|||;VT=SNP
15	43624189	rs1549523	C	T	100	PASS	AC=2006;AF=0.400559;AN=5008;NS=2504;DP=20175;EAS_AF=0.4683;AMR_AF=0.2291;AFR_AF=0.7315;EUR_AF=0.1262;SAS_AF=0.2873;AA=T|||;VT=SNP
15	43625433	rs1123947	C	T	100	PASS	AC=1922;AF=0.383786;AN=5008;NS=2504;DP=13984;EAS_AF=0.4683;AMR_AF=0.2262;AFR_AF=0.6694;EUR_AF=0.1262;SAS_AF=0.2873;AA=C|||;VT=SNP
15	43627855	rs1549525	A	G	100	PASS	AC=2005;AF=0.400359;AN=5008;NS=2504;DP=19803;EAS_AF=0.4683;AMR_AF=0.2291;AFR_AF=0.73;EUR_AF=0.1262;SAS_AF=0.2883;AA=A|||;VT=SNP;EX_TARGET
15	43628542	rs7175434	A	C	100	PASS	AC=2005;AF=0.400359;AN=5008;NS=2504;DP=16431;EAS_AF=0.4683;AMR_AF=0.2291;AFR_AF=0.73;EUR_AF=0.1272;SAS_AF=0.2873;AA=C|||;VT=SNP
15	43629405	rs12102205	T	C	100	PASS	AC=2680;AF=0.535144;AN=5008;NS=2504;DP=13246;EAS_AF=0.4692;AMR_AF=0.3329;AFR_AF=0.9191;EUR_AF=0.3221;SAS_AF=0.4468;AA=t|||;VT=SNP
15	43629431	rs12101673	G	A	100	PASS	AC=1920;AF=0.383387;AN=5008;NS=2504;DP=11591;EAS_AF=0.4683;AMR_AF=0.2262;AFR_AF=0.6679;EUR_AF=0.1262;SAS_AF=0.2873;AA=g|||;VT=SNP
15	43631356	rs2278856	G	A	100	PASS	AC=2757;AF=0.550519;AN=5008;NS=2504;DP=21010;EAS_AF=0.4692;AMR_AF=0.3415;AFR_AF=0.9728;EUR_AF=0.3221;SAS_AF=0.4468;AA=A|||;VT=SNP
15	43632138	rs4547312	A	G	100	PASS	AC=2680;AF=0.535144;AN=5008;NS=2504;DP=17793;EAS_AF=0.4692;AMR_AF=0.3314;AFR_AF=0.9198;EUR_AF=0.3221;SAS_AF=0.4468;AA=G|||;VT=SNP
15	43632226	rs933941	G	A	100	PASS	AC=1897;AF=0.378794;AN=5008;NS=2504;DP=19122;EAS_AF=0.4683;AMR_AF=0.2176;AFR_AF=0.6694;EUR_AF=0.1123;SAS_AF=0.2822;AA=G|||;VT=SNP
15	43632549	rs2278857	T	C	100	PASS	AC=2700;AF=0.539137;AN=5008;NS=2504;DP=20547;EAS_AF=0.4692;AMR_AF=0.3343;AFR_AF=0.9334;EUR_AF=0.3221;SAS_AF=0.4468;AA=C|||;VT=SNP;EX_TARGET
15	43632755	rs2278858	G	T	100	PASS	AC=1227;AF=0.245008;AN=5008;NS=2504;DP=19421;EAS_AF=0.2688;AMR_AF=0.1974;AFR_AF=0.3775;EUR_AF=0.1123;SAS_AF=0.2117;AA=G|||;VT=SNP
15	43632960	rs2278859	A	C	100	PASS	AC=1921;AF=0.383586;AN=5008;NS=2504;DP=21474;EAS_AF=0.4683;AMR_AF=0.2262;AFR_AF=0.6679;EUR_AF=0.1272;SAS_AF=0.2873;AA=A|||;VT=SNP
15	43633334	rs7168940	C	T	100	PASS	AC=1937;AF=0.386781;AN=5008;NS=2504;DP=20315;EAS_AF=0.4851;AMR_AF=0.2262;AFR_AF=0.6679;EUR_AF=0.1262;SAS_AF=0.2873;AA=C|||;VT=SNP
15	43634196	rs11858152	T	C	100	PASS	AC=2006;AF=0.400559;AN=5008;NS=2504;DP=11094;EAS_AF=0.4683;AMR_AF=0.2291;AFR_AF=0.7307;EUR_AF=0.1272;SAS_AF=0.2873;AA=C|||;VT=SNP
15	43634405	rs8039638	C	T	100	PASS	AC=1981;AF=0.395567;AN=5008;NS=2504;DP=13671;EAS_AF=0.4692;AMR_AF=0.2205;AFR_AF=0.7307;EUR_AF=0.1123;SAS_AF=0.2822;AA=C|||;VT=SNP
15	43634709	rs6493081	G	C	100	PASS	AC=1896;AF=0.378594;AN=5008;NS=2504;DP=12711;EAS_AF=0.4683;AMR_AF=0.2176;AFR_AF=0.6687;EUR_AF=0.1123;SAS_AF=0.2822;AA=G|||;VT=SNP
15	43634808	rs6493082	C	T	100	PASS	AC=1895;AF=0.378395;AN=5008;NS=2504;DP=13775;EAS_AF=0.4683;AMR_AF=0.2176;AFR_AF=0.6679;EUR_AF=0.1123;SAS_AF=0.2822;AA=C|||;VT=SNP
15	43635136	rs8041132	G	A	100	PASS	AC=1895;AF=0.378395;AN=5008;NS=2504;DP=16186;EAS_AF=0.4683;AMR_AF=0.2176;AFR_AF=0.6679;EUR_AF=0.1123;SAS_AF=0.2822;AA=G|||;VT=SNP
15	43635800	rs28415933	T	C	100	PASS	AC=1980;AF=0.395367;AN=5008;NS=2504;DP=19664;EAS_AF=0.4683;AMR_AF=0.2205;AFR_AF=0.7307;EUR_AF=0.1123;SAS_AF=0.2822;AA=C|||;VT=SNP
15	43636200	rs12324572	G	A	100	PASS	AC=1980;AF=0.395367;AN=5008;NS=2504;DP=16063;EAS_AF=0.4683;AMR_AF=0.2205;AFR_AF=0.7307;EUR_AF=0.1123;SAS_AF=0.2822;AA=A|||;VT=SNP
15	43636651	rs7170489	C	T	100	PASS	AC=1882;AF=0.375799;AN=5008;NS=2504;DP=16019;EAS_AF=0.4683;AMR_AF=0.2161;AFR_AF=0.6589;EUR_AF=0.1123;SAS_AF=0.2822;AA=T|||;VT=SNP
15	43636960	rs7172374	T	C	100	PASS	AC=2684;AF=0.535942;AN=5008;NS=2504;DP=12523;EAS_AF=0.4692;AMR_AF=0.3256;AFR_AF=0.9334;EUR_AF=0.3082;SAS_AF=0.4509;AA=C|||;VT=SNP
15	43637377	rs8033714	T	C	100	PASS	AC=1981;AF=0.395567;AN=5008;NS=2504;DP=13434;EAS_AF=0.4683;AMR_AF=0.2205;AFR_AF=0.7315;EUR_AF=0.1123;SAS_AF=0.2822;AA=C|||;VT=SNP
15	43637985	rs6493083	T	C	100	PASS	AC=2740;AF=0.547125;AN=5008;NS=2504;DP=22537;EAS_AF=0.4692;AMR_AF=0.3329;AFR_AF=0.972;EUR_AF=0.3082;SAS_AF=0.4509;AA=C|||;VT=SNP;EX_TARGET
15	43638525	rs8042688	G	A	100	PASS	AC=2665;AF=0.532149;AN=5008;NS=2504;DP=21108;EAS_AF=0.4692;AMR_AF=0.3242;AFR_AF=0.9198;EUR_AF=0.3082;SAS_AF=0.4509;AA=A|||;VT=SNP
15	43639770	rs9920879	A	G	100	PASS	AC=2741;AF=0.547324;AN=5008;NS=2504;DP=19622;EAS_AF=0.4692;AMR_AF=0.3329;AFR_AF=0.9728;EUR_AF=0.3082;SAS_AF=0.4509;AA=G|||;VT=SNP
15	43642328	rs28758627	G	A	100	PASS	AC=1466;AF=0.292732;AN=5008;NS=2504;DP=14673;EAS_AF=0.2688;AMR_AF=0.1988;AFR_AF=0.531;EUR_AF=0.1054;SAS_AF=0.2546;AA=G|||;VT=SNP
15	43642657	rs16957627	G	A	100	PASS	AC=1895;AF=0.378395;AN=5008;NS=2504;DP=18581;EAS_AF=0.4683;AMR_AF=0.2176;AFR_AF=0.6679;EUR_AF=0.1123;SAS_AF=0.2822;AA=G|||;VT=SNP
15	43642780	rs16957630	A	T	100	PASS	AC=1881;AF=0.375599;AN=5008;NS=2504;DP=18935;EAS_AF=0.4683;AMR_AF=0.2161;AFR_AF=0.6581;EUR_AF=0.1123;SAS_AF=0.2822;AA=A|||;VT=SNP
15	43642897	rs16957632	G	A	100	PASS	AC=1881;AF=0.375599;AN=5008;NS=2504;DP=21181;EAS_AF=0.4683;AMR_AF=0.2161;AFR_AF=0.6581;EUR_AF=0.1123;SAS_AF=0.2822;AA=G|||;VT=SNP
15	43644760	rs7166812	T	C	100	PASS	AC=2742;AF=0.547524;AN=5008;NS=2504;DP=18840;EAS_AF=0.4692;AMR_AF=0.3329;AFR_AF=0.9728;EUR_AF=0.3082;SAS_AF=0.4519;AA=C|||;VT=SNP
15	43644788	rs7165471	C	T	100	PASS	AC=1899;AF=0.379193;AN=5008;NS=2504;DP=19191;EAS_AF=0.4683;AMR_AF=0.2176;AFR_AF=0.6702;EUR_AF=0.1123;SAS_AF=0.2832;AA=C|||;VT=SNP
15	43645246	rs4296223	T	C	100	PASS	AC=2664;AF=0.531949;AN=5008;NS=2504;DP=18732;EAS_AF=0.4692;AMR_AF=0.3242;AFR_AF=0.9191;EUR_AF=0.3082;SAS_AF=0.4509;AA=C|||;VT=SNP
15	43646347	rs11070399	A	G	100	PASS	AC=2665;AF=0.532149;AN=5008;NS=2504;DP=19376;EAS_AF=0.4692;AMR_AF=0.3242;AFR_AF=0.9191;EUR_AF=0.3091;SAS_AF=0.4509;AA=G|||;VT=SNP
15	43647627	rs6493084	A	G	100	PASS	AC=2655;AF=0.530152;AN=5008;NS=2504;DP=19222;EAS_AF=0.4692;AMR_AF=0.3242;AFR_AF=0.9191;EUR_AF=0.3082;SAS_AF=0.4417;AA=A|||;VT=SNP
15	43648444	rs12905772	G	A	100	PASS	AC=2655;AF=0.530152;AN=5008;NS=2504;DP=14701;EAS_AF=0.4692;AMR_AF=0.3242;AFR_AF=0.9191;EUR_AF=0.3082;SAS_AF=0.4417;AA=A|||;VT=SNP
15	43648629	rs28702649	C	T	100	PASS	AC=2633;AF=0.525759;AN=5008;NS=2504;DP=18079;EAS_AF=0.4692;AMR_AF=0.3156;AFR_AF=0.9175;EUR_AF=0.2982;SAS_AF=0.4376;AA=T|||;VT=SNP
15	43649719	rs62019442	C	T	100	PASS	AC=720;AF=0.14377;AN=5008;NS=2504;DP=12781;EAS_AF=0.0446;AMR_AF=0.1037;AFR_AF=0.1868;EUR_AF=0.1958;SAS_AF=0.1626;AA=c|||;VT=SNP
15	43650230	rs4075674	A	C	100	PASS	AC=1898;AF=0.378994;AN=5008;NS=2504;DP=16314;EAS_AF=0.4683;AMR_AF=0.219;AFR_AF=0.6694;EUR_AF=0.1123;SAS_AF=0.2822;AA=A|||;VT=SNP
15	43650335	rs4401024	C	T	100	PASS	AC=2673;AF=0.533746;AN=5008;NS=2504;DP=17744;EAS_AF=0.4683;AMR_AF=0.3256;AFR_AF=0.9327;EUR_AF=0.3082;SAS_AF=0.4417;AA=T|||;VT=SNP
15	43650384	rs1133395	G	A	100	PASS	AC=2732;AF=0.545527;AN=5008;NS=2504;DP=17577;EAS_AF=0.4692;AMR_AF=0.3329;AFR_AF=0.9728;EUR_AF=0.3082;SAS_AF=0.4417;AA=A|||;VT=SNP
15	43651256	rs935901	G	C	100	PASS	AC=799;AF=0.159545;AN=5008;NS=2504;DP=20887;EAS_AF=0.1696;AMR_AF=0.1671;AFR_AF=0.1573;EUR_AF=0.1034;SAS_AF=0.2045;AA=G|||;VT=SNP
15	43654182	rs6493085	C	T	100	PASS	AC=1893;AF=0.377995;AN=5008;NS=2504;DP=18808;EAS_AF=0.4683;AMR_AF=0.2176;AFR_AF=0.6672;EUR_AF=0.1123;SAS_AF=0.2812;AA=C|||;VT=SNP;EX_TARGET
15	43655394	rs6493086	T	C	100	PASS	AC=2684;AF=0.535942;AN=5008;NS=2504;DP=16848;EAS_AF=0.4692;AMR_AF=0.3285;AFR_AF=0.9319;EUR_AF=0.3082;SAS_AF=0.4509;AA=t|||;VT=SNP
15	43655794	rs2412780	G	A	100	PASS	AC=1977;AF=0.394768;AN=5008;NS=2504;DP=20220;EAS_AF=0.4683;AMR_AF=0.2205;AFR_AF=0.7292;EUR_AF=0.1123;SAS_AF=0.2812;AA=A|||;VT=SNP
15	43655927	rs2412779	A	G	100	PASS	AC=1979;AF=0.395168;AN=5008;NS=2504;DP=18792;EAS_AF=0.4683;AMR_AF=0.2205;AFR_AF=0.7292;EUR_AF=0.1133;SAS_AF=0.2822;AA=G|||;VT=SNP
15	43656043	rs2899082	A	G	100	PASS	AC=1978;AF=0.394968;AN=5008;NS=2504;DP=20490;EAS_AF=0.4683;AMR_AF=0.2205;AFR_AF=0.7292;EUR_AF=0.1123;SAS_AF=0.2822;AA=G|||;VT=SNP
15	43659046	rs2278860	A	G	100	PASS	AC=1978;AF=0.394968;AN=5008;NS=2504;DP=20455;EAS_AF=0.4683;AMR_AF=0.2205;AFR_AF=0.7292;EUR_AF=0.1123;SAS_AF=0.2822;AA=A|||;VT=SNP
15	43660925	rs4583210	C	T	100	PASS	AC=1978;AF=0.394968;AN=5008;NS=2504;DP=17476;EAS_AF=0.4683;AMR_AF=0.2205;AFR_AF=0.7292;EUR_AF=0.1123;SAS_AF=0.2822;AA=T|||;VT=SNP
15	43660982	rs2412778	A	G	100	PASS	AC=1894;AF=0.378195;AN=5008;NS=2504;DP=17794;EAS_AF=0.4683;AMR_AF=0.2176;AFR_AF=0.6672;EUR_AF=0.1123;SAS_AF=0.2822;AA=A|||;VT=SNP
15	43661459	rs28461955	C	T	100	PASS	AC=1977;AF=0.394768;AN=5008;NS=2504;DP=20551;EAS_AF=0.4683;AMR_AF=0.2205;AFR_AF=0.7292;EUR_AF=0.1123;SAS_AF=0.2812;AA=C|||;VT=SNP
15	43661802	rs3809482	T	C	100	PASS	AC=2734;AF=0.545927;AN=5008;NS=2504;DP=20870;EAS_AF=0.4692;AMR_AF=0.3357;AFR_AF=0.9728;EUR_AF=0.3082;SAS_AF=0.4417;AA=C|||;VT=SNP;EX_TARGET
15	43662829	rs3809481	G	A	100	PASS	AC=1464;AF=0.292332;AN=5008;NS=2504;DP=13795;EAS_AF=0.2669;AMR_AF=0.1988;AFR_AF=0.5318;EUR_AF=0.1054;SAS_AF=0.2536;AA=G|||;VT=SNP
15	43665972	rs6493087	G	A	100	PASS	AC=1890;AF=0.377396;AN=5008;NS=2504;DP=12011;EAS_AF=0.4613;AMR_AF=0.2248;AFR_AF=0.6672;EUR_AF=0.1113;SAS_AF=0.2812;AA=G|||;VT=SNP
15	43666082	rs6493088	C	T	100	PASS	AC=1885;AF=0.376398;AN=5008;NS=2504;DP=16623;EAS_AF=0.4613;AMR_AF=0.2176;AFR_AF=0.6672;EUR_AF=0.1113;SAS_AF=0.2812;AA=C|||;VT=SNP
15	43666653	rs7170152	A	T	100	PASS	AC=2671;AF=0.533347;AN=5008;NS=2504;DP=16226;EAS_AF=0.4633;AMR_AF=0.3271;AFR_AF=0.9349;EUR_AF=0.3072;SAS_AF=0.4417;AA=T|||;VT=SNP
15	43667900	rs2412781	T	C	100	PASS	AC=2726;AF=0.544329;AN=5008;NS=2504;DP=15527;EAS_AF=0.4623;AMR_AF=0.3357;AFR_AF=0.9728;EUR_AF=0.3072;SAS_AF=0.4417;AA=C|||;VT=SNP
15	43670226	rs3213990	C	A	100	PASS	AC=1885;AF=0.376398;AN=5008;NS=2504;DP=19996;EAS_AF=0.4613;AMR_AF=0.2176;AFR_AF=0.6672;EUR_AF=0.1113;SAS_AF=0.2812;AA=C|||;VT=SNP
15	43670280	rs3213991	C	T	100	PASS	AC=1969;AF=0.393171;AN=5008;NS=2504;DP=19709;EAS_AF=0.4613;AMR_AF=0.2205;AFR_AF=0.7292;EUR_AF=0.1113;SAS_AF=0.2812;AA=T|||;VT=SNP
15	43671294	rs7163245	A	G	100	PASS	AC=1969;AF=0.393171;AN=5008;NS=2504;DP=17703;EAS_AF=0.4613;AMR_AF=0.2205;AFR_AF=0.7292;EUR_AF=0.1113;SAS_AF=0.2812;AA=G|||;VT=SNP
15	43671355	rs7163288	A	G	100	PASS	AC=2667;AF=0.532548;AN=5008;NS=2504;DP=17076;EAS_AF=0.4623;AMR_AF=0.3256;AFR_AF=0.9334;EUR_AF=0.3072;SAS_AF=0.4417;AA=G|||;VT=SNP
15	43671639	rs7169790	T	A	100	PASS	AC=1969;AF=0.393171;AN=5008;NS=2504;DP=12823;EAS_AF=0.4613;AMR_AF=0.2205;AFR_AF=0.7292;EUR_AF=0.1113;SAS_AF=0.2812;AA=A|||;VT=SNP
15	43673680	rs28729853	A	C	100	PASS	AC=1969;AF=0.393171;AN=5008;NS=2504;DP=17536;EAS_AF=0.4613;AMR_AF=0.2205;AFR_AF=0.7292;EUR_AF=0.1113;SAS_AF=0.2812;AA=A|||;VT=SNP
15	43677262	rs28653441	G	T	100	PASS	AC=1928;AF=0.384984;AN=5008;NS=2504;DP=17660;EAS_AF=0.4623;AMR_AF=0.2406;AFR_AF=0.6664;EUR_AF=0.1362;SAS_AF=0.2832;AA=G|||;VT=SNP
15	43678663	rs7167882	A	C	100	PASS	AC=2666;AF=0.532348;AN=5008;NS=2504;DP=8481;EAS_AF=0.4623;AMR_AF=0.3256;AFR_AF=0.9327;EUR_AF=0.3072;SAS_AF=0.4417;AA=C|||;VT=SNP
15	43680115	rs9806227	C	T	100	PASS	AC=1969;AF=0.393171;AN=5008;NS=2504;DP=17453;EAS_AF=0.4613;AMR_AF=0.2205;AFR_AF=0.7284;EUR_AF=0.1113;SAS_AF=0.2822;AA=C|||;VT=SNP
15	43681427	rs7176849	T	G	100	PASS	AC=1936;AF=0.386581;AN=5008;NS=2504;DP=17838;EAS_AF=0.4613;AMR_AF=0.2406;AFR_AF=0.6732;EUR_AF=0.1362;SAS_AF=0.2832;AA=T|||;VT=SNP
15	43683115	rs12323999	T	A	100	PASS	AC=1975;AF=0.394369;AN=5008;NS=2504;DP=18087;EAS_AF=0.4613;AMR_AF=0.2205;AFR_AF=0.7337;EUR_AF=0.1113;SAS_AF=0.2812;AA=T|||;VT=SNP
15	43683446	rs12324584	G	T	100	PASS	AC=1884;AF=0.376198;AN=5008;NS=2504;DP=18743;EAS_AF=0.4613;AMR_AF=0.2176;AFR_AF=0.6664;EUR_AF=0.1113;SAS_AF=0.2812;AA=G|||;VT=SNP
15	43684130	rs2412782	A	G	100	PASS	AC=1878;AF=0.375;AN=5008;NS=2504;DP=11767;EAS_AF=0.4613;AMR_AF=0.2176;AFR_AF=0.6619;EUR_AF=0.1113;SAS_AF=0.2812;AA=A|||;VT=SNP
15	43684592	rs2584703	T	C	100	PASS	AC=2060;AF=0.411342;AN=5008;NS=2504;DP=13552;EAS_AF=0.4841;AMR_AF=0.2536;AFR_AF=0.674;EUR_AF=0.1461;SAS_AF=0.3661;AA=T|||;VT=SNP
15	43684914	rs2584702	C	A	100	PASS	AC=1968;AF=0.392971;AN=5008;NS=2504;DP=17079;EAS_AF=0.4623;AMR_AF=0.2205;AFR_AF=0.7284;EUR_AF=0.1113;SAS_AF=0.2802;AA=C|||;VT=SNP
15	43684939	rs2584701	T	C	100	PASS	AC=2676;AF=0.534345;AN=5008;NS=2504;DP=17992;EAS_AF=0.4633;AMR_AF=0.3487;AFR_AF=0.907;EUR_AF=0.332;SAS_AF=0.4438;AA=C|||;VT=SNP
15	43685140	rs11637572	A	C	100	PASS	AC=2834;AF=0.565895;AN=5008;NS=2504;DP=16200;EAS_AF=0.4623;AMR_AF=0.3271;AFR_AF=0.972;EUR_AF=0.34;SAS_AF=0.5256;AA=C|||;VT=SNP
15	43685332	rs2584700	A	G	100	PASS	AC=2671;AF=0.533347;AN=5008;NS=2504;DP=17343;EAS_AF=0.4415;AMR_AF=0.2911;AFR_AF=0.972;EUR_AF=0.3072;SAS_AF=0.4397;AA=G|||;VT=SNP
15	43688916	rs999047	A	G	100	PASS	AC=2008;AF=0.400958;AN=5008;NS=2504;DP=20288;EAS_AF=0.4623;AMR_AF=0.245;AFR_AF=0.7292;EUR_AF=0.1362;SAS_AF=0.2771;AA=G|||;VT=SNP
15	43689867	rs2243434	A	T	100	PASS	AC=1977;AF=0.394768;AN=5008;NS=2504;DP=19145;EAS_AF=0.4623;AMR_AF=0.2219;AFR_AF=0.7383;EUR_AF=0.1113;SAS_AF=0.2751;AA=T|||;VT=SNP
15	43690215	rs999026	T	C	100	PASS	AC=1924;AF=0.384185;AN=5008;NS=2504;DP=19277;EAS_AF=0.4613;AMR_AF=0.2421;AFR_AF=0.6687;EUR_AF=0.1362;SAS_AF=0.2761;AA=T|||;VT=SNP;EX_TARGET
15	43690565	rs2012467	A	G	100	PASS	AC=2773;AF=0.553714;AN=5008;NS=2504;DP=14333;EAS_AF=0.4633;AMR_AF=0.3588;AFR_AF=0.9728;EUR_AF=0.331;SAS_AF=0.4479;AA=G|||;VT=SNP
15	43691150	rs884704	T	C	100	PASS	AC=2017;AF=0.402756;AN=5008;NS=2504;DP=20869;EAS_AF=0.4623;AMR_AF=0.255;AFR_AF=0.73;EUR_AF=0.1372;SAS_AF=0.2771;AA=T|||;VT=SNP
15	43693328	rs2467733	C	G	100	PASS	AC=2010;AF=0.401358;AN=5008;NS=2504;DP=17706;EAS_AF=0.4623;AMR_AF=0.245;AFR_AF=0.7307;EUR_AF=0.1362;SAS_AF=0.2771;AA=G|||;VT=SNP
15	43694108	rs2444036	G	C	100	PASS	AC=2012;AF=0.401757;AN=5008;NS=2504;DP=21988;EAS_AF=0.4633;AMR_AF=0.245;AFR_AF=0.733;EUR_AF=0.1362;SAS_AF=0.2751;AA=C|||;VT=SNP
15	43695083	rs2244746	T	A	100	PASS	AC=2677;AF=0.534545;AN=5008;NS=2504;DP=18306;EAS_AF=0.4583;AMR_AF=0.3588;AFR_AF=0.91;EUR_AF=0.333;SAS_AF=0.4376;AA=T|||;VT=SNP
15	43698212	rs2444037	C	T	100	PASS	AC=2704;AF=0.539936;AN=5008;NS=2504;DP=12997;EAS_AF=0.3988;AMR_AF=0.366;AFR_AF=0.972;EUR_AF=0.333;SAS_AF=0.4376;AA=T|||;VT=SNP
15	43698602	rs1837960	T	C	100	PASS	AC=2024;AF=0.404153;AN=5008;NS=2504;DP=18697;EAS_AF=0.4563;AMR_AF=0.255;AFR_AF=0.7239;EUR_AF=0.1382;SAS_AF=0.2975;AA=C|||;VT=SNP
15	43698679	rs1837959	A	G	100	PASS	AC=2012;AF=0.401757;AN=5008;NS=2504;DP=19974;EAS_AF=0.4563;AMR_AF=0.255;AFR_AF=0.7148;EUR_AF=0.1382;SAS_AF=0.2975;AA=A|||;VT=SNP
15	43699303	rs2242067	C	T	100	PASS	AC=1481;AF=0.295727;AN=5008;NS=2504;DP=20777;EAS_AF=0.2272;AMR_AF=0.1988;AFR_AF=0.587;EUR_AF=0.0974;SAS_AF=0.2454;AA=C|||;VT=SNP
15	43699304	rs2242068	C	G	100	PASS	AC=1940;AF=0.38738;AN=5008;NS=2504;DP=20816;EAS_AF=0.4633;AMR_AF=0.2291;AFR_AF=0.711;EUR_AF=0.1044;SAS_AF=0.2751;AA=C|||;VT=SNP
15	43700427	rs45585139	G	A	100	PASS	AC=1194;AF=0.238419;AN=5008;NS=2504;DP=20974;EAS_AF=0.256;AMR_AF=0.1945;AFR_AF=0.3835;EUR_AF=0.0964;SAS_AF=0.2014;AA=G|||;VT=SNP
15	43700930	rs1058298	G	T	100	PASS	AC=2615;AF=0.522165;AN=5008;NS=2504;DP=19532;EAS_AF=0.3968;AMR_AF=0.3602;AFR_AF=0.9175;EUR_AF=0.325;SAS_AF=0.4346;AA=T|||;VT=SNP
15	43704465	rs690263	C	G	100	PASS	AC=1890;AF=0.377396;AN=5008;NS=2504;DP=22447;EAS_AF=0.3859;AMR_AF=0.2205;AFR_AF=0.7519;EUR_AF=0.1093;SAS_AF=0.2495;AA=C|||;VT=SNP
15	43704558	rs690276	C	T	100	PASS	AC=2585;AF=0.516174;AN=5008;NS=2504;DP=22965;EAS_AF=0.3849;AMR_AF=0.3271;AFR_AF=0.9576;EUR_AF=0.3032;SAS_AF=0.408;AA=T|||;VT=SNP
15	43707005	rs690038	A	G	100	PASS	AC=1950;AF=0.389377;AN=5008;NS=2504;DP=19484;EAS_AF=0.3859;AMR_AF=0.2233;AFR_AF=0.7814;EUR_AF=0.1093;SAS_AF=0.2689;AA=G|||;VT=SNP
15	43707462	rs2254325	A	G	100	PASS	AC=1950;AF=0.389377;AN=5008;NS=2504;DP=13559;EAS_AF=0.3859;AMR_AF=0.2233;AFR_AF=0.7814;EUR_AF=0.1093;SAS_AF=0.2689;AA=A|||;VT=SNP
15	43707542	rs2254321	T	G	100	PASS	AC=1951;AF=0.389577;AN=5008;NS=2504;DP=14490;EAS_AF=0.3869;AMR_AF=0.2233;AFR_AF=0.7814;EUR_AF=0.1093;SAS_AF=0.2689;AA=G|||;VT=SNP
15	43710525	rs2584694	A	G	100	PASS	AC=2004;AF=0.40016;AN=5008;NS=2504;DP=13469;EAS_AF=0.3859;AMR_AF=0.2421;AFR_AF=0.7557;EUR_AF=0.1581;SAS_AF=0.2955;AA=G|||;VT=SNP
15	43710676	rs2584727	T	C	100	PASS	AC=2692;AF=0.53754;AN=5008;NS=2504;DP=13372;EAS_AF=0.3869;AMR_AF=0.3588;AFR_AF=0.9644;EUR_AF=0.3519;SAS_AF=0.4335;AA=C|||;VT=SNP
15	43711876	rs2253807	C	G	100	PASS	AC=2655;AF=0.530152;AN=5008;NS=2504;DP=15927;EAS_AF=0.3869;AMR_AF=0.3487;AFR_AF=0.9607;EUR_AF=0.3519;SAS_AF=0.408;AA=G|||;VT=SNP
15	43712042	rs690466	C	G	100	PASS	AC=1957;AF=0.390775;AN=5008;NS=2504;DP=17686;EAS_AF=0.3859;AMR_AF=0.2421;AFR_AF=0.7557;EUR_AF=0.1571;SAS_AF=0.2485;AA=C|||;VT=SNP
15	43713634	rs2242069	A	C	100	PASS	AC=2018;AF=0.402955;AN=5008;NS=2504;DP=21943;EAS_AF=0.3859;AMR_AF=0.2435;AFR_AF=0.7648;EUR_AF=0.1571;SAS_AF=0.2975;AA=C|||;VT=SNP
15	43714625	rs693510	C	G	100	PASS	AC=2635;AF=0.526158;AN=5008;NS=2504;DP=17318;EAS_AF=0.3869;AMR_AF=0.3285;AFR_AF=0.9584;EUR_AF=0.3032;SAS_AF=0.455;AA=G|||;VT=SNP
15	43714970	rs689835	C	T	100	PASS	AC=1939;AF=0.387181;AN=5008;NS=2504;DP=20296;EAS_AF=0.3859;AMR_AF=0.2219;AFR_AF=0.7542;EUR_AF=0.1083;SAS_AF=0.2965;AA=T|||;VT=SNP
15	43715171	rs509306	A	G	100	PASS	AC=2641;AF=0.527356;AN=5008;NS=2504;DP=19952;EAS_AF=0.3869;AMR_AF=0.3372;AFR_AF=0.9584;EUR_AF=0.3032;SAS_AF=0.455;AA=G|||;VT=SNP
15	43715382	rs2584726	T	C	100	PASS	AC=1937;AF=0.386781;AN=5008;NS=2504;DP=18951;EAS_AF=0.3859;AMR_AF=0.2219;AFR_AF=0.7519;EUR_AF=0.1083;SAS_AF=0.2975;AA=T|||;VT=SNP
15	43716641	rs565007	A	T	100	PASS	AC=1910;AF=0.38139;AN=5008;NS=2504;DP=21220;EAS_AF=0.3859;AMR_AF=0.2219;AFR_AF=0.7542;EUR_AF=0.1083;SAS_AF=0.2669;AA=T|||;VT=SNP
15	43717678	rs690512	A	G	100	PASS	AC=2634;AF=0.525958;AN=5008;NS=2504;DP=14284;EAS_AF=0.3879;AMR_AF=0.33;AFR_AF=0.9637;EUR_AF=0.3032;SAS_AF=0.4448;AA=G|||;VT=SNP
15	43718435	rs689693	T	C	100	PASS	AC=2646;AF=0.528355;AN=5008;NS=2504;DP=13285;EAS_AF=0.3879;AMR_AF=0.33;AFR_AF=0.9728;EUR_AF=0.3032;SAS_AF=0.4448;AA=C|||;VT=SNP
15	43719392	rs542898	C	T	100	PASS	AC=2645;AF=0.528155;AN=5008;NS=2504;DP=18552;EAS_AF=0.3869;AMR_AF=0.33;AFR_AF=0.9728;EUR_AF=0.3032;SAS_AF=0.4448;AA=T|||;VT=SNP
15	43719755	rs690012	C	T	100	PASS	AC=2625;AF=0.524161;AN=5008;NS=2504;DP=19439;EAS_AF=0.3869;AMR_AF=0.33;AFR_AF=0.9728;EUR_AF=0.3032;SAS_AF=0.4243;AA=T|||;VT=SNP
15	43720197	rs550239	C	T	100	PASS	AC=1905;AF=0.380391;AN=5008;NS=2504;DP=18287;EAS_AF=0.3859;AMR_AF=0.2219;AFR_AF=0.7519;EUR_AF=0.1083;SAS_AF=0.2648;AA=C|||;VT=SNP;EX_TARGET
15	43720533	rs2249952	G	C	100	PASS	AC=2633;AF=0.525759;AN=5008;NS=2504;DP=19826;EAS_AF=0.3869;AMR_AF=0.33;AFR_AF=0.9637;EUR_AF=0.3032;SAS_AF=0.4448;AA=C|||;VT=SNP
15	43722077	rs689767	G	C	100	PASS	AC=2655;AF=0.530152;AN=5008;NS=2504;DP=19112;EAS_AF=0.3869;AMR_AF=0.33;AFR_AF=0.9728;EUR_AF=0.3032;SAS_AF=0.455;AA=C|||;VT=SNP
15	43722610	rs2439845	C	G	100	PASS	AC=2633;AF=0.525759;AN=5008;NS=2504;DP=19349;EAS_AF=0.3869;AMR_AF=0.3285;AFR_AF=0.9576;EUR_AF=0.3032;SAS_AF=0.454;AA=G|||;VT=SNP
15	43722742	rs2467745	A	G	100	PASS	AC=2636;AF=0.526358;AN=5008;NS=2504;DP=18255;EAS_AF=0.3869;AMR_AF=0.3285;AFR_AF=0.9592;EUR_AF=0.3032;SAS_AF=0.455;AA=G|||;VT=SNP
15	43723514	rs558656	T	C	100	PASS	AC=1954;AF=0.390176;AN=5008;NS=2504;DP=20759;EAS_AF=0.3859;AMR_AF=0.2248;AFR_AF=0.7632;EUR_AF=0.1083;SAS_AF=0.2975;AA=T|||;VT=SNP
15	43724646	rs2602141	T	G	100	PASS	AC=2636;AF=0.526358;AN=5008;NS=2504;DP=20922;EAS_AF=0.3869;AMR_AF=0.3285;AFR_AF=0.9584;EUR_AF=0.3032;SAS_AF=0.456;AA=G|||;VT=SNP;EX_TARGET
15	43726206	rs45629234	T	G	100	PASS	AC=269;AF=0.0537141;AN=5008;NS=2504;DP=20589;EAS_AF=0.1042;AMR_AF=0.0115;AFR_AF=0.0946;EUR_AF=0.007;SAS_AF=0.0245;AA=T|||;VT=SNP
15	43729349	rs690002	C	A	100	PASS	AC=1890;AF=0.377396;AN=5008;NS=2504;DP=15875;EAS_AF=0.3859;AMR_AF=0.2219;AFR_AF=0.7511;EUR_AF=0.1083;SAS_AF=0.2505;AA=C|||;VT=SNP
15	43729948	rs537115	C	T	100	PASS	AC=1893;AF=0.377995;AN=5008;NS=2504;DP=18699;EAS_AF=0.3859;AMR_AF=0.2219;AFR_AF=0.7534;EUR_AF=0.1083;SAS_AF=0.2505;AA=T|||;VT=SNP
15	43729998	rs536313	C	T	100	PASS	AC=2597;AF=0.51857;AN=5008;NS=2504;DP=19727;EAS_AF=0.3869;AMR_AF=0.33;AFR_AF=0.9637;EUR_AF=0.3032;SAS_AF=0.408;AA=T|||;VT=SNP
15	43731454	rs2245908	C	G	100	PASS	AC=1892;AF=0.377796;AN=5008;NS=2504;DP=19705;EAS_AF=0.3859;AMR_AF=0.2219;AFR_AF=0.7526;EUR_AF=0.1083;SAS_AF=0.2505;AA=G|||;VT=SNP
15	43733994	rs471229	G	A	100	PASS	AC=1756;AF=0.350639;AN=5008;NS=2504;DP=14786;EAS_AF=0.3859;AMR_AF=0.2133;AFR_AF=0.6528;EUR_AF=0.1093;SAS_AF=0.2515;AA=G|||;VT=SNP
15	43734749	rs2439841	G	A	100	PASS	AC=1780;AF=0.355431;AN=5008;NS=2504;DP=12774;EAS_AF=0.3859;AMR_AF=0.2133;AFR_AF=0.6528;EUR_AF=0.1093;SAS_AF=0.2761;AA=G|||;VT=SNP
15	43734878	rs2444028	T	C	100	PASS	AC=1936;AF=0.386581;AN=5008;NS=2504;DP=12772;EAS_AF=0.3859;AMR_AF=0.2205;AFR_AF=0.7519;EUR_AF=0.1093;SAS_AF=0.2965;AA=T|||;VT=SNP
15	43735110	rs2444247	G	A	100	PASS	AC=1918;AF=0.382987;AN=5008;NS=2504;DP=12925;EAS_AF=0.3859;AMR_AF=0.2205;AFR_AF=0.7534;EUR_AF=0.1093;SAS_AF=0.2761;AA=G|||;VT=SNP
15	43735763	rs2256764	C	T	100	PASS	AC=1430;AF=0.285543;AN=5008;NS=2504;DP=14299;EAS_AF=0.248;AMR_AF=0.1945;AFR_AF=0.5348;EUR_AF=0.0974;SAS_AF=0.2454;AA=C|||;VT=SNP
15	43737188	rs2467737	G	A	100	PASS	AC=2617;AF=0.522564;AN=5008;NS=2504;DP=19182;EAS_AF=0.3869;AMR_AF=0.3285;AFR_AF=0.9599;EUR_AF=0.3042;SAS_AF=0.4335;AA=A|||;VT=SNP
15	43737484	rs2444029	G	A	100	PASS	AC=1919;AF=0.383187;AN=5008;NS=2504;DP=19207;EAS_AF=0.3859;AMR_AF=0.2219;AFR_AF=0.7542;EUR_AF=0.1083;SAS_AF=0.2761;AA=A|||;VT=SNP
15	43737880	rs690316	C	A	100	PASS	AC=1961;AF=0.391573;AN=5008;NS=2504;DP=19650;EAS_AF=0.3869;AMR_AF=0.2219;AFR_AF=0.7549;EUR_AF=0.1083;SAS_AF=0.317;AA=C|||;VT=SNP
15	43739936	rs2467738	T	A	100	PASS	AC=2615;AF=0.522165;AN=5008;NS=2504;DP=16725;EAS_AF=0.3879;AMR_AF=0.3285;AFR_AF=0.9592;EUR_AF=0.3022;SAS_AF=0.4335;AA=A|||;VT=SNP
15	43740196	rs2467739	G	A	100	PASS	AC=1939;AF=0.387181;AN=5008;NS=2504;DP=16980;EAS_AF=0.3869;AMR_AF=0.2219;AFR_AF=0.7534;EUR_AF=0.1083;SAS_AF=0.2965;AA=G|||;VT=SNP
15	43740970	rs2439846	G	A	100	PASS	AC=2636;AF=0.526358;AN=5008;NS=2504;DP=17243;EAS_AF=0.3879;AMR_AF=0.3285;AFR_AF=0.9592;EUR_AF=0.3032;SAS_AF=0.454;AA=A|||;VT=SNP
15	43741090	rs28666488	G	C	100	PASS	AC=1940;AF=0.38738;AN=5008;NS=2504;DP=17711;EAS_AF=0.3859;AMR_AF=0.2219;AFR_AF=0.7542;EUR_AF=0.1093;SAS_AF=0.2965;AA=C|||;VT=SNP
15	43741153	rs28649346	T	C	100	PASS	AC=2616;AF=0.522364;AN=5008;NS=2504;DP=15915;EAS_AF=0.3879;AMR_AF=0.3285;AFR_AF=0.9592;EUR_AF=0.3032;SAS_AF=0.4335;AA=C|||;VT=SNP
15	43742626	rs2467741	T	C	100	PASS	AC=2636;AF=0.526358;AN=5008;NS=2504;DP=19158;EAS_AF=0.3879;AMR_AF=0.3285;AFR_AF=0.9592;EUR_AF=0.3032;SAS_AF=0.454;AA=C|||;VT=SNP
15	43744210	rs2439848	A	G	100	PASS	AC=1940;AF=0.38738;AN=5008;NS=2504;DP=15951;EAS_AF=0.3869;AMR_AF=0.2219;AFR_AF=0.7542;EUR_AF=0.1083;SAS_AF=0.2965;AA=G|||;VT=SNP
15	43744457	rs2245790	T	C	100	PASS	AC=1940;AF=0.38738;AN=5008;NS=2504;DP=17156;EAS_AF=0.3869;AMR_AF=0.2219;AFR_AF=0.7542;EUR_AF=0.1083;SAS_AF=0.2965;AA=C|||;VT=SNP
15	43744782	rs2245780	C	T	100	PASS	AC=1918;AF=0.382987;AN=5008;NS=2504;DP=16358;EAS_AF=0.3869;AMR_AF=0.2219;AFR_AF=0.7519;EUR_AF=0.1083;SAS_AF=0.2771;AA=C|||;VT=SNP
15	43746170	rs2245664	C	T	100	PASS	AC=1862;AF=0.371805;AN=5008;NS=2504;DP=14597;EAS_AF=0.3869;AMR_AF=0.2161;AFR_AF=0.7133;EUR_AF=0.1083;SAS_AF=0.2761;AA=C|||;VT=SNP
15	43746792	rs2467740	C	T	100	PASS	AC=1916;AF=0.382588;AN=5008;NS=2504;DP=17451;EAS_AF=0.3869;AMR_AF=0.2219;AFR_AF=0.7519;EUR_AF=0.1083;SAS_AF=0.2751;AA=C|||;VT=SNP
15	43748304	rs690367	A	G	100	PASS	AC=2635;AF=0.526158;AN=5008;NS=2504;DP=22112;EAS_AF=0.3879;AMR_AF=0.33;AFR_AF=0.9735;EUR_AF=0.3032;SAS_AF=0.4325;AA=G|||;VT=SNP;EX_TARGET
15	43749734	rs12437725	G	C	100	PASS	AC=793;AF=0.158347;AN=5008;NS=2504;DP=12325;EAS_AF=0.1756;AMR_AF=0.1614;AFR_AF=0.1566;EUR_AF=0.1004;SAS_AF=0.2004;AA=G|||;VT=SNP
15	43749852	rs689816	G	A	100	PASS	AC=2633;AF=0.525759;AN=5008;NS=2504;DP=9690;EAS_AF=0.3879;AMR_AF=0.33;AFR_AF=0.972;EUR_AF=0.3032;SAS_AF=0.4325;AA=A|||;VT=SNP
15	43749916	rs689826	G	A	100	PASS	AC=1934;AF=0.386182;AN=5008;NS=2504;DP=11595;EAS_AF=0.3899;AMR_AF=0.2233;AFR_AF=0.7534;EUR_AF=0.1173;SAS_AF=0.2781;AA=G|||;VT=SNP
15	43750237	rs2467742	C	A	100	PASS	AC=2614;AF=0.521965;AN=5008;NS=2504;DP=14538;EAS_AF=0.3879;AMR_AF=0.3285;AFR_AF=0.9584;EUR_AF=0.3032;SAS_AF=0.4325;AA=a|||;VT=SNP
15	43750239	rs7173487	A	G	100	PASS	AC=1193;AF=0.238219;AN=5008;NS=2504;DP=14673;EAS_AF=0.248;AMR_AF=0.1916;AFR_AF=0.3843;EUR_AF=0.1014;SAS_AF=0.2045;AA=a|||;VT=SNP
15	43750346	rs2467743	T	A	100	PASS	AC=1920;AF=0.383387;AN=5008;NS=2504;DP=17385;EAS_AF=0.3869;AMR_AF=0.2219;AFR_AF=0.7542;EUR_AF=0.1093;SAS_AF=0.2751;AA=T|||;VT=SNP
15	43750762	rs2245176	A	G	100	PASS	AC=1921;AF=0.383586;AN=5008;NS=2504;DP=19687;EAS_AF=0.3869;AMR_AF=0.2219;AFR_AF=0.7542;EUR_AF=0.1093;SAS_AF=0.2761;AA=G|||;VT=SNP
15	43751909	rs2245054	C	T	100	PASS	AC=1918;AF=0.382987;AN=5008;NS=2504;DP=14871;EAS_AF=0.3869;AMR_AF=0.2219;AFR_AF=0.7519;EUR_AF=0.1093;SAS_AF=0.2761;AA=C|||;VT=SNP
15	43752751	rs2244981	T	C	100	PASS	AC=2634;AF=0.525958;AN=5008;NS=2504;DP=19615;EAS_AF=0.3879;AMR_AF=0.33;AFR_AF=0.972;EUR_AF=0.3032;SAS_AF=0.4335;AA=C|||;VT=SNP
15	43753980	rs2444249	C	G	100	PASS	AC=1918;AF=0.382987;AN=5008;NS=2504;DP=11746;EAS_AF=0.3869;AMR_AF=0.2219;AFR_AF=0.7519;EUR_AF=0.1093;SAS_AF=0.2761;AA=C|||;VT=SNP
15	43755346	rs2444032	A	C	100	PASS	AC=1917;AF=0.382788;AN=5008;NS=2504;DP=21246;EAS_AF=0.3869;AMR_AF=0.2233;AFR_AF=0.7504;EUR_AF=0.1093;SAS_AF=0.2761;AA=A|||;VT=SNP
15	43756013	rs2601014	G	C	100	PASS	AC=1427;AF=0.284944;AN=5008;NS=2504;DP=18055;EAS_AF=0.248;AMR_AF=0.196;AFR_AF=0.5325;EUR_AF=0.0964;SAS_AF=0.2454;AA=G|||;VT=SNP
15	43756210	rs694725	A	G	100	PASS	AC=2614;AF=0.521965;AN=5008;NS=2504;DP=16780;EAS_AF=0.3869;AMR_AF=0.33;AFR_AF=0.9584;EUR_AF=0.3032;SAS_AF=0.4325;AA=A|||;VT=SNP
15	43757059	rs483724	T	A	100	PASS	AC=1860;AF=0.371406;AN=5008;NS=2504;DP=16268;EAS_AF=0.3859;AMR_AF=0.2176;AFR_AF=0.7118;EUR_AF=0.1093;SAS_AF=0.2751;AA=T|||;VT=SNP
15	43757419	rs2264876	G	T	100	PASS	AC=1919;AF=0.383187;AN=5008;NS=2504;DP=14684;EAS_AF=0.3869;AMR_AF=0.2219;AFR_AF=0.7534;EUR_AF=0.1093;SAS_AF=0.2751;AA=T|||;VT=SNP
15	43758932	rs2255383	C	G	100	PASS	AC=1919;AF=0.383187;AN=5008;NS=2504;DP=16386;EAS_AF=0.3869;AMR_AF=0.2219;AFR_AF=0.7534;EUR_AF=0.1093;SAS_AF=0.2751;AA=G|||;VT=SNP
15	43759774	rs1814538	A	G	100	PASS	AC=1921;AF=0.383586;AN=5008;NS=2504;DP=17687;EAS_AF=0.3869;AMR_AF=0.2205;AFR_AF=0.7549;EUR_AF=0.1093;SAS_AF=0.2761;AA=A|||;VT=SNP
15	43760508	rs9920763	T	G	100	PASS	AC=796;AF=0.158946;AN=5008;NS=2504;DP=18203;EAS_AF=0.1756;AMR_AF=0.1628;AFR_AF=0.1573;EUR_AF=0.1004;SAS_AF=0.2014;AA=T|||;VT=SNP
15	43761205	rs690436	T	C	100	PASS	AC=1861;AF=0.371605;AN=5008;NS=2504;DP=15351;EAS_AF=0.3869;AMR_AF=0.2161;AFR_AF=0.7118;EUR_AF=0.1093;SAS_AF=0.2761;AA=T|||;VT=SNP
15	43761264	rs690446	G	C	100	PASS	AC=2633;AF=0.525759;AN=5008;NS=2504;DP=14238;EAS_AF=0.3879;AMR_AF=0.3285;AFR_AF=0.972;EUR_AF=0.3032;SAS_AF=0.4335;AA=C|||;VT=SNP
15	43761352	rs561863	G	A	100	PASS	AC=1916;AF=0.382588;AN=5008;NS=2504;DP=13334;EAS_AF=0.3869;AMR_AF=0.2205;AFR_AF=0.7511;EUR_AF=0.1093;SAS_AF=0.2761;AA=G|||;VT=SNP
15	43761717	rs689596	A	T	100	PASS	AC=1920;AF=0.383387;AN=5008;NS=2504;DP=8326;EAS_AF=0.3879;AMR_AF=0.2205;AFR_AF=0.7511;EUR_AF=0.1093;SAS_AF=0.2791;AA=a|||;VT=SNP
15	43761901	rs689616	C	T	100	PASS	AC=1916;AF=0.382588;AN=5008;NS=2504;DP=18065;EAS_AF=0.3869;AMR_AF=0.2205;AFR_AF=0.7511;EUR_AF=0.1093;SAS_AF=0.2761;AA=C|||;VT=SNP
15	43762196	rs689647	C	T	100	PASS	AC=1915;AF=0.382388;AN=5008;NS=2504;DP=16848;EAS_AF=0.3869;AMR_AF=0.2205;AFR_AF=0.7511;EUR_AF=0.1093;SAS_AF=0.2751;AA=C|||;VT=SNP;EX_TARGET
15	43763999	rs518288	C	T	100	PASS	AC=2602;AF=0.519569;AN=5008;NS=2504;DP=14831;EAS_AF=0.3879;AMR_AF=0.3256;AFR_AF=0.9501;EUR_AF=0.3032;SAS_AF=0.4335;AA=c|||;VT=SNP
15	43764368	rs690472	A	C	100	PASS	AC=2630;AF=0.52516;AN=5008;NS=2504;DP=18133;EAS_AF=0.3879;AMR_AF=0.3271;AFR_AF=0.9713;EUR_AF=0.3032;SAS_AF=0.4325;AA=C|||;VT=SNP
15	43765533	rs2264239	C	G	100	PASS	AC=1862;AF=0.371805;AN=5008;NS=2504;DP=19776;EAS_AF=0.3869;AMR_AF=0.2161;AFR_AF=0.7126;EUR_AF=0.1093;SAS_AF=0.2761;AA=C|||;VT=SNP
15	43765887	rs11856120	G	C	100	PASS	AC=266;AF=0.053115;AN=5008;NS=2504;DP=23049;EAS_AF=0.1042;AMR_AF=0.0115;AFR_AF=0.0915;EUR_AF=0.008;SAS_AF=0.0245;AA=G|||;VT=SNP
15	43765978	rs2584706	T	C	100	PASS	AC=1919;AF=0.383187;AN=5008;NS=2504;DP=20283;EAS_AF=0.3869;AMR_AF=0.2205;AFR_AF=0.7534;EUR_AF=0.1093;SAS_AF=0.2761;AA=C|||;VT=SNP
15	43766025	rs2264050	G	C	100	PASS	AC=2631;AF=0.525359;AN=5008;NS=2504;DP=19350;EAS_AF=0.3879;AMR_AF=0.33;AFR_AF=0.9713;EUR_AF=0.3032;SAS_AF=0.4315;AA=C|||;VT=SNP
15	43766069	rs2264049	T	C	100	PASS	AC=1783;AF=0.35603;AN=5008;NS=2504;DP=17923;EAS_AF=0.3869;AMR_AF=0.2133;AFR_AF=0.6543;EUR_AF=0.1093;SAS_AF=0.2761;AA=T|||;VT=SNP
15	43766303	rs526083	T	C	100	PASS	AC=1919;AF=0.383187;AN=5008;NS=2504;DP=13404;EAS_AF=0.3869;AMR_AF=0.2205;AFR_AF=0.7534;EUR_AF=0.1093;SAS_AF=0.2761;AA=C|||;VT=SNP
15	43766341	rs2264248	G	A	100	PASS	AC=1916;AF=0.382588;AN=5008;NS=2504;DP=12004;EAS_AF=0.3869;AMR_AF=0.2205;AFR_AF=0.7511;EUR_AF=0.1093;SAS_AF=0.2761;AA=G|||;VT=SNP
15	43767209	rs2251538	G	C	100	PASS	AC=1922;AF=0.383786;AN=5008;NS=2504;DP=18759;EAS_AF=0.3869;AMR_AF=0.2219;AFR_AF=0.7549;EUR_AF=0.1093;SAS_AF=0.2761;AA=G|||;VT=SNP
15	43767774	rs560191	G	C	100	PASS	AC=2633;AF=0.525759;AN=5008;NS=2504;DP=18423;EAS_AF=0.3869;AMR_AF=0.3285;AFR_AF=0.9728;EUR_AF=0.3032;SAS_AF=0.4335;AA=C|||;VT=SNP;EX_TARGET
15	43770416	rs527921	T	G	100	PASS	AC=1442;AF=0.287939;AN=5008;NS=2504;DP=18431;EAS_AF=0.248;AMR_AF=0.2003;AFR_AF=0.534;EUR_AF=0.1024;SAS_AF=0.2495;AA=T|||;VT=SNP
15	43772374	rs524417	C	T	100	PASS	AC=1909;AF=0.38119;AN=5008;NS=2504;DP=17341;EAS_AF=0.3859;AMR_AF=0.2147;AFR_AF=0.7511;EUR_AF=0.1093;SAS_AF=0.274;AA=C|||;VT=SNP
15	43773467	rs493377	C	T	100	PASS	AC=2596;AF=0.518371;AN=5008;NS=2504;DP=16439;EAS_AF=0.3869;AMR_AF=0.3213;AFR_AF=0.9531;EUR_AF=0.2992;SAS_AF=0.4315;AA=T|||;VT=SNP
15	43774202	rs2250750	C	G	100	PASS	AC=2623;AF=0.523762;AN=5008;NS=2504;DP=17182;EAS_AF=0.3869;AMR_AF=0.3228;AFR_AF=0.972;EUR_AF=0.3002;SAS_AF=0.4315;AA=G|||;VT=SNP
15	43774318	rs2250743	T	G	100	PASS	AC=1852;AF=0.369808;AN=5008;NS=2504;DP=15618;EAS_AF=0.3859;AMR_AF=0.2118;AFR_AF=0.7118;EUR_AF=0.1064;SAS_AF=0.274;AA=T|||;VT=SNP
15	43775732	rs544122	A	T	100	PASS	AC=1429;AF=0.285343;AN=5008;NS=2504;DP=17617;EAS_AF=0.248;AMR_AF=0.1931;AFR_AF=0.5318;EUR_AF=0.0994;SAS_AF=0.2474;AA=A|||;VT=SNP
15	43775895	rs689754	A	G	100	PASS	AC=1725;AF=0.344449;AN=5008;NS=2504;DP=20138;EAS_AF=0.3512;AMR_AF=0.2061;AFR_AF=0.6528;EUR_AF=0.1014;SAS_AF=0.2689;AA=A|||;VT=SNP
15	43777985	rs2924369	G	A	100	PASS	AC=2385;AF=0.476238;AN=5008;NS=2504;DP=15144;EAS_AF=0.6131;AMR_AF=0.6772;AFR_AF=0.028;EUR_AF=0.6998;SAS_AF=0.5685;AA=G|||;VT=SNP
15	43779686	rs2439832	C	T	100	PASS	AC=1908;AF=0.38099;AN=5008;NS=2504;DP=19567;EAS_AF=0.3859;AMR_AF=0.2147;AFR_AF=0.7526;EUR_AF=0.1064;SAS_AF=0.274;AA=T|||;VT=SNP
15	43783164	rs1079309	C	A	100	PASS	AC=2621;AF=0.523363;AN=5008;NS=2504;DP=19342;EAS_AF=0.3859;AMR_AF=0.3228;AFR_AF=0.9713;EUR_AF=0.3002;SAS_AF=0.4315;AA=A|||;VT=SNP
15	43784475	rs2439831	C	T	100	PASS	AC=1850;AF=0.369409;AN=5008;NS=2504;DP=19628;EAS_AF=0.3859;AMR_AF=0.2161;AFR_AF=0.7088;EUR_AF=0.1054;SAS_AF=0.274;AA=C|||;VT=SNP;EX_TARGET
15	43784854	rs2439850	C	G	100	PASS	AC=1911;AF=0.381589;AN=5008;NS=2504;DP=15034;EAS_AF=0.3849;AMR_AF=0.2205;AFR_AF=0.7496;EUR_AF=0.1093;SAS_AF=0.2751;AA=C|||;VT=SNP
15	43784917	rs2467736	T	C	100	PASS	AC=1910;AF=0.38139;AN=5008;NS=2504;DP=10562;EAS_AF=0.3859;AMR_AF=0.2205;AFR_AF=0.7496;EUR_AF=0.1093;SAS_AF=0.273;AA=T|||;VT=SNP
15	43785051	rs2444250	C	G	100	PASS	AC=1912;AF=0.381789;AN=5008;NS=2504;DP=11332;EAS_AF=0.3859;AMR_AF=0.2219;AFR_AF=0.7496;EUR_AF=0.1093;SAS_AF=0.274;AA=C|||;VT=SNP
15	43787322	rs101094	C	G	100	PASS	AC=1915;AF=0.382388;AN=5008;NS=2504;DP=18116;EAS_AF=0.3859;AMR_AF=0.2205;AFR_AF=0.7526;EUR_AF=0.1093;SAS_AF=0.274;AA=G|||;VT=SNP
15	43788595	rs2444251	A	G	100	PASS	AC=2618;AF=0.522764;AN=5008;NS=2504;DP=15200;EAS_AF=0.3869;AMR_AF=0.3285;AFR_AF=0.9629;EUR_AF=0.3032;SAS_AF=0.4315;AA=G|||;VT=SNP
15	43791706	rs548704	A	C	100	PASS	AC=2633;AF=0.525759;AN=5008;NS=2504;DP=19239;EAS_AF=0.3869;AMR_AF=0.3285;AFR_AF=0.9728;EUR_AF=0.3032;SAS_AF=0.4335;AA=C|||;VT=SNP
15	43792097	rs689781	T	C	100	PASS	AC=1916;AF=0.382588;AN=5008;NS=2504;DP=20905;EAS_AF=0.3879;AMR_AF=0.2205;AFR_AF=0.7504;EUR_AF=0.1093;SAS_AF=0.2761;AA=T|||;VT=SNP
15	43793135	rs2584725	T	C	100	PASS	AC=1919;AF=0.383187;AN=5008;NS=2504;DP=14749;EAS_AF=0.3879;AMR_AF=0.2205;AFR_AF=0.7526;EUR_AF=0.1093;SAS_AF=0.2761;AA=C|||;VT=SNP
15	43795148	rs2467746	G	C	100	PASS	AC=1731;AF=0.345647;AN=5008;NS=2504;DP=15277;EAS_AF=0.3512;AMR_AF=0.2089;AFR_AF=0.652;EUR_AF=0.1044;SAS_AF=0.271;AA=G|||;VT=SNP
15	43796034	rs74950558	A	C	100	PASS	AC=136;AF=0.0271565;AN=5008;NS=2504;DP=18143;EAS_AF=0.1002;AMR_AF=0.0043;AFR_AF=0.0015;EUR_AF=0.007;SAS_AF=0.0235;AA=A|||;VT=SNP
15	43796804	rs60018990	T	C	100	PASS	AC=731;AF=0.145966;AN=5008;NS=2504;DP=20761;EAS_AF=0.0456;AMR_AF=0.1066;AFR_AF=0.1974;EUR_AF=0.1938;SAS_AF=0.1585;AA=T|||;VT=SNP
15	43797273	rs2253708	G	C	100	PASS	AC=1859;AF=0.371206;AN=5008;NS=2504;DP=16482;EAS_AF=0.3859;AMR_AF=0.2147;AFR_AF=0.7118;EUR_AF=0.1093;SAS_AF=0.2761;AA=G|||;VT=SNP
15	43797416	rs28379460	T	A	100	PASS	AC=232;AF=0.0463259;AN=5008;NS=2504;DP=16378;EAS_AF=0.0337;AMR_AF=0.0965;AFR_AF=0.0008;EUR_AF=0.0398;SAS_AF=0.092;AA=T|||;VT=SNP
15	43798684	rs495175	C	G	100	PASS	AC=1919;AF=0.383187;AN=5008;NS=2504;DP=20273;EAS_AF=0.3879;AMR_AF=0.2205;AFR_AF=0.7526;EUR_AF=0.1093;SAS_AF=0.2761;AA=G|||;VT=SNP
15	43800429	rs7497780	A	G	100	PASS	AC=2616;AF=0.522364;AN=5008;NS=2504;DP=15868;EAS_AF=0.3889;AMR_AF=0.3271;AFR_AF=0.9592;EUR_AF=0.3032;SAS_AF=0.4335;AA=G|||;VT=SNP
15	43800968	rs2253268	A	C	100	PASS	AC=2636;AF=0.526358;AN=5008;NS=2504;DP=21572;EAS_AF=0.3889;AMR_AF=0.3285;AFR_AF=0.9728;EUR_AF=0.3032;SAS_AF=0.4346;AA=C|||;VT=SNP
15	43802024	rs506120	C	T	100	PASS	AC=2594;AF=0.517971;AN=5008;NS=2504;DP=17451;EAS_AF=0.3879;AMR_AF=0.3285;AFR_AF=0.9455;EUR_AF=0.3002;SAS_AF=0.4325;AA=T|||;VT=SNP
15	43802038	rs28628574	A	C	100	PASS	AC=938;AF=0.1873;AN=5008;NS=2504;DP=17553;EAS_AF=0.2163;AMR_AF=0.1686;AFR_AF=0.2224;EUR_AF=0.1074;SAS_AF=0.2055;AA=A|||;VT=SNP
15	43803621	rs1869258	A	C	100	PASS	AC=2638;AF=0.526757;AN=5008;NS=2504;DP=21812;EAS_AF=0.4097;AMR_AF=0.3343;AFR_AF=0.9607;EUR_AF=0.3042;SAS_AF=0.4264;AA=C|||;VT=SNP
15	43805988	rs529611	T	C	100	PASS	AC=2637;AF=0.526558;AN=5008;NS=2504;DP=20785;EAS_AF=0.4087;AMR_AF=0.3343;AFR_AF=0.9614;EUR_AF=0.3042;SAS_AF=0.4254;AA=C|||;VT=SNP
15	43810422	rs690170	G	C	100	PASS	AC=1351;AF=0.269768;AN=5008;NS=2504;DP=17566;EAS_AF=0.2768;AMR_AF=0.1888;AFR_AF=0.4818;EUR_AF=0.0785;SAS_AF=0.2301;AA=G|||;VT=SNP
15	43810916	rs7181665	G	C	100	PASS	AC=2283;AF=0.455871;AN=5008;NS=2504;DP=10878;EAS_AF=0.4226;AMR_AF=0.2507;AFR_AF=0.8707;EUR_AF=0.1859;SAS_AF=0.3528;AA=-|||;VT=SNP
15	43811843	rs523156	C	G	100	PASS	AC=2533;AF=0.505791;AN=5008;NS=2504;DP=22432;EAS_AF=0.4187;AMR_AF=0.3285;AFR_AF=0.8949;EUR_AF=0.2873;SAS_AF=0.4202;AA=G|||;VT=SNP
15	43812596	rs689883	G	C	100	PASS	AC=1838;AF=0.367013;AN=5008;NS=2504;DP=19718;EAS_AF=0.4167;AMR_AF=0.2161;AFR_AF=0.6831;EUR_AF=0.1044;SAS_AF=0.2658;AA=G|||;VT=SNP
15	43813387	rs694985	T	C	100	PASS	AC=1825;AF=0.364417;AN=5008;NS=2504;DP=18892;EAS_AF=0.4177;AMR_AF=0.2147;AFR_AF=0.6732;EUR_AF=0.1044;SAS_AF=0.2658;AA=T|||;VT=SNP
15	43816917	rs1060939	G	A	100	PASS	AC=2648;AF=0.528754;AN=5008;NS=2504;DP=20623;EAS_AF=0.4177;AMR_AF=0.3329;AFR_AF=0.972;EUR_AF=0.2962;SAS_AF=0.4223;AA=A|||;VT=SNP;EX_TARGET
15	43817406	rs480108	T	C	100	PASS	AC=2649;AF=0.528954;AN=5008;NS=2504;DP=18861;EAS_AF=0.4177;AMR_AF=0.3329;AFR_AF=0.9728;EUR_AF=0.2962;SAS_AF=0.4223;AA=C|||;VT=SNP;EX_TARGET
15	43818052	rs2245715	G	A	100	PASS	AC=1837;AF=0.366813;AN=5008;NS=2504;DP=20781;EAS_AF=0.4167;AMR_AF=0.2147;AFR_AF=0.6831;EUR_AF=0.1044;SAS_AF=0.2658;AA=G|||;VT=SNP;EX_TARGET
15	43823813	rs572837	A	G	100	PASS	AC=2653;AF=0.529752;AN=5008;NS=2504;DP=20457;EAS_AF=0.4187;AMR_AF=0.3343;AFR_AF=0.9735;EUR_AF=0.2962;SAS_AF=0.4233;AA=G|||;VT=SNP
15	43824030	rs570933	A	G	100	PASS	AC=2548;AF=0.508786;AN=5008;NS=2504;DP=17995;EAS_AF=0.4187;AMR_AF=0.33;AFR_AF=0.8971;EUR_AF=0.2962;SAS_AF=0.4223;AA=G|||;VT=SNP
15	43824751	rs2444244	T	C	100	PASS	AC=1880;AF=0.375399;AN=5008;NS=2504;DP=12553;EAS_AF=0.4177;AMR_AF=0.2205;AFR_AF=0.711;EUR_AF=0.1044;SAS_AF=0.2669;AA=T|||;VT=SNP
15	43826557	rs689797	C	T	100	PASS	AC=2539;AF=0.506989;AN=5008;NS=2504;DP=19100;EAS_AF=0.4206;AMR_AF=0.33;AFR_AF=0.8888;EUR_AF=0.2962;SAS_AF=0.4223;AA=T|||;VT=SNP
15	43829008	rs2255663	C	T	100	PASS	AC=2537;AF=0.506589;AN=5008;NS=2504;DP=21101;EAS_AF=0.4187;AMR_AF=0.33;AFR_AF=0.8888;EUR_AF=0.2962;SAS_AF=0.4223;AA=T|||;VT=SNP
15	43829615	rs2470130	G	A	100	PASS	AC=1871;AF=0.373602;AN=5008;NS=2504;DP=15261;EAS_AF=0.4187;AMR_AF=0.2205;AFR_AF=0.705;EUR_AF=0.1044;SAS_AF=0.2648;AA=G|||;VT=SNP
15	43830467	rs2255440	T	C	100	PASS	AC=1872;AF=0.373802;AN=5008;NS=2504;DP=18720;EAS_AF=0.4196;AMR_AF=0.2205;AFR_AF=0.705;EUR_AF=0.1044;SAS_AF=0.2648;AA=T|||;VT=SNP
15	43831097	rs2255410	G	A	100	PASS	AC=2538;AF=0.506789;AN=5008;NS=2504;DP=18865;EAS_AF=0.4196;AMR_AF=0.33;AFR_AF=0.8888;EUR_AF=0.2962;SAS_AF=0.4223;AA=A|||;VT=SNP
15	43831923	rs496584	C	T	100	PASS	AC=1796;AF=0.358626;AN=5008;NS=2504;DP=19228;EAS_AF=0.4187;AMR_AF=0.2147;AFR_AF=0.6513;EUR_AF=0.1044;SAS_AF=0.2648;AA=C|||;VT=SNP
15	43833833	rs2470131	T	G	100	PASS	AC=1874;AF=0.374201;AN=5008;NS=2504;DP=17208;EAS_AF=0.4187;AMR_AF=0.2205;AFR_AF=0.7073;EUR_AF=0.1044;SAS_AF=0.2648;AA=T|||;VT=SNP
15	43834318	rs2255042	C	T	100	PASS	AC=1879;AF=0.3752;AN=5008;NS=2504;DP=19662;EAS_AF=0.4187;AMR_AF=0.2219;AFR_AF=0.708;EUR_AF=0.1044;SAS_AF=0.2679;AA=T|||;VT=SNP
15	43836478	rs2251844	T	C	100	PASS	AC=1855;AF=0.370407;AN=5008;NS=2504;DP=15633;EAS_AF=0.4187;AMR_AF=0.2205;AFR_AF=0.6929;EUR_AF=0.1044;SAS_AF=0.2648;AA=T|||;VT=SNP
15	43836949	rs486301	G	A	100	PASS	AC=1870;AF=0.373403;AN=5008;NS=2504;DP=17995;EAS_AF=0.4187;AMR_AF=0.219;AFR_AF=0.705;EUR_AF=0.1044;SAS_AF=0.2648;AA=G|||;VT=SNP
15	43837283	rs2439834	A	G	100	PASS	AC=1889;AF=0.377196;AN=5008;NS=2504;DP=16347;EAS_AF=0.4187;AMR_AF=0.2219;AFR_AF=0.7179;EUR_AF=0.1044;SAS_AF=0.2648;AA=G|||;VT=SNP
15	43841308	rs2915788	T	C	100	PASS	AC=1893;AF=0.377995;AN=5008;NS=2504;DP=6530;EAS_AF=0.4196;AMR_AF=0.2219;AFR_AF=0.7201;EUR_AF=0.1044;SAS_AF=0.2648;AA=C|||;VT=SNP
15	43846036	rs2439843	A	G	100	PASS	AC=2539;AF=0.506989;AN=5008;NS=2504;DP=14920;EAS_AF=0.4206;AMR_AF=0.33;AFR_AF=0.8888;EUR_AF=0.2962;SAS_AF=0.4223;AA=G|||;VT=SNP
15	43846161	rs2255051	C	T	100	PASS	AC=1877;AF=0.3748;AN=5008;NS=2504;DP=16293;EAS_AF=0.4196;AMR_AF=0.2219;AFR_AF=0.708;EUR_AF=0.1044;SAS_AF=0.2648;AA=T|||;VT=SNP
15	43847137	rs2254927	A	G	100	PASS	AC=2539;AF=0.506989;AN=5008;NS=2504;DP=11683;EAS_AF=0.4206;AMR_AF=0.33;AFR_AF=0.8888;EUR_AF=0.2962;SAS_AF=0.4223;AA=G|||;VT=SNP
15	43849886	rs2470134	A	G	100	PASS	AC=3577;AF=0.714257;AN=5008;NS=2504;DP=16317;EAS_AF=0.7292;AMR_AF=0.8026;AFR_AF=0.4758;EUR_AF=0.9026;SAS_AF=0.7648;AA=G|||;VT=SNP
15	43850486	rs475486	T	C	100	PASS	AC=1871;AF=0.373602;AN=5008;NS=2504;DP=14132;EAS_AF=0.4196;AMR_AF=0.219;AFR_AF=0.705;EUR_AF=0.1044;SAS_AF=0.2648;AA=C|||;VT=SNP
15	43888976	rs10518820	G	T	100	PASS	AC=1158;AF=0.23123;AN=5008;NS=2504;DP=21296;EAS_AF=0.3175;AMR_AF=0.1859;AFR_AF=0.3389;EUR_AF=0.0994;SAS_AF=0.1646;AA=G|||;VT=SNP
15	43889188	rs28475234	A	T	100	PASS	AC=1636;AF=0.326677;AN=5008;NS=2504;DP=20365;EAS_AF=0.3165;AMR_AF=0.2061;AFR_AF=0.6369;EUR_AF=0.1014;SAS_AF=0.2352;AA=A|||;VT=SNP
15	43891235	rs56397895	G	C	100	PASS	AC=1985;AF=0.396366;AN=5008;NS=2504;DP=17755;EAS_AF=0.4187;AMR_AF=0.2233;AFR_AF=0.792;EUR_AF=0.1074;SAS_AF=0.2587;AA=C|||;VT=SNP
15	43891512	rs2439	C	T	100	PASS	AC=1466;AF=0.292732;AN=5008;NS=2504;DP=18627;EAS_AF=0.2708;AMR_AF=0.2017;AFR_AF=0.5499;EUR_AF=0.0994;SAS_AF=0.2311;AA=C|||;VT=SNP;EX_TARGET
15	43892847	rs12438025	G	C	100	PASS	AC=1475;AF=0.294529;AN=5008;NS=2504;DP=20056;EAS_AF=0.2718;AMR_AF=0.2032;AFR_AF=0.556;EUR_AF=0.0994;SAS_AF=0.2301;AA=G|||;VT=SNP;EX_TARGET
15	43892893	rs12437957	A	G	100	PASS	AC=1473;AF=0.294129;AN=5008;NS=2504;DP=19658;EAS_AF=0.2718;AMR_AF=0.2032;AFR_AF=0.5545;EUR_AF=0.0994;SAS_AF=0.2301;AA=a|||;VT=SNP;EX_TARGET
15	43893072	rs3097773	G	A	100	PASS	AC=1982;AF=0.395767;AN=5008;NS=2504;DP=18022;EAS_AF=0.4216;AMR_AF=0.2291;AFR_AF=0.7943;EUR_AF=0.1064;SAS_AF=0.2464;AA=A|||;VT=SNP;EX_TARGET
15	43893818	rs2447196	G	A	100	PASS	AC=1462;AF=0.291933;AN=5008;NS=2504;DP=20629;EAS_AF=0.2708;AMR_AF=0.2017;AFR_AF=0.5484;EUR_AF=0.0984;SAS_AF=0.2301;AA=G|||;VT=SNP
15	43894976	rs2447197	G	A	100	PASS	AC=1444;AF=0.288339;AN=5008;NS=2504;DP=14244;EAS_AF=0.2728;AMR_AF=0.2003;AFR_AF=0.5333;EUR_AF=0.0994;SAS_AF=0.2301;AA=g|||;VT=SNP
15	43895118	rs2447198	T	C	100	PASS	AC=1615;AF=0.322484;AN=5008;NS=2504;DP=15896;EAS_AF=0.2897;AMR_AF=0.2046;AFR_AF=0.6467;EUR_AF=0.0994;SAS_AF=0.2311;AA=c|||;VT=SNP
15	43895642	rs28495368	G	A	100	PASS	AC=1440;AF=0.28754;AN=5008;NS=2504;DP=21057;EAS_AF=0.2718;AMR_AF=0.1988;AFR_AF=0.531;EUR_AF=0.1004;SAS_AF=0.2301;AA=N|||;VT=SNP;EX_TARGET
15	43895643	rs2260160	C	T	100	PASS	AC=1720;AF=0.34345;AN=5008;NS=2504;DP=21120;EAS_AF=0.3185;AMR_AF=0.2147;AFR_AF=0.6884;EUR_AF=0.1054;SAS_AF=0.2393;AA=t|||;VT=SNP;EX_TARGET
15	43896446	rs2614819	C	A	100	PASS	AC=1464;AF=0.292332;AN=5008;NS=2504;DP=19719;EAS_AF=0.2728;AMR_AF=0.1988;AFR_AF=0.5477;EUR_AF=0.1014;SAS_AF=0.2301;AA=c|||;VT=SNP
15	43896798	rs2614822	G	C	100	PASS	AC=1458;AF=0.291134;AN=5008;NS=2504;DP=19803;EAS_AF=0.2728;AMR_AF=0.2003;AFR_AF=0.5431;EUR_AF=0.1014;SAS_AF=0.229;AA=G|||;VT=SNP;EX_TARGET
15	43912372	rs3101443	C	G	100	PASS	AC=1500;AF=0.299521;AN=5008;NS=2504;DP=18158;EAS_AF=0.2718;AMR_AF=0.2046;AFR_AF=0.5734;EUR_AF=0.0974;SAS_AF=0.2331;AA=C|||;VT=SNP
15	43912987	rs62018894	C	T	100	PASS	AC=2110;AF=0.421326;AN=5008;NS=2504;DP=18554;EAS_AF=0.2728;AMR_AF=0.2954;AFR_AF=0.7587;EUR_AF=0.2793;SAS_AF=0.3538;AA=T|||;VT=SNP
15	43913876	rs28712213	C	G	100	PASS	AC=741;AF=0.147963;AN=5008;NS=2504;DP=20237;EAS_AF=0.1954;AMR_AF=0.1614;AFR_AF=0.1384;EUR_AF=0.0954;SAS_AF=0.1564;AA=C|||;VT=SNP
15	43915626	rs2927070	G	C	100	PASS	AC=2331;AF=0.465455;AN=5008;NS=2504;DP=13685;EAS_AF=0.3819;AMR_AF=0.304;AFR_AF=0.8714;EUR_AF=0.2863;SAS_AF=0.3016;AA=C|||;VT=SNP
15	43916479	rs2915792	G	A	100	PASS	AC=1431;AF=0.285743;AN=5008;NS=2504;DP=11882;EAS_AF=0.2708;AMR_AF=0.2046;AFR_AF=0.5734;EUR_AF=0.0974;SAS_AF=0.1636;AA=G|||;VT=SNP
15	43919081	rs2927071	T	C	100	PASS	AC=2108;AF=0.420927;AN=5008;NS=2504;DP=15031;EAS_AF=0.2718;AMR_AF=0.2954;AFR_AF=0.7579;EUR_AF=0.2793;SAS_AF=0.3538;AA=t|||;VT=SNP
15	43919162	rs11856184	A	C	100	PASS	AC=1447;AF=0.288938;AN=5008;NS=2504;DP=15946;EAS_AF=0.2718;AMR_AF=0.2003;AFR_AF=0.5356;EUR_AF=0.0974;SAS_AF=0.2331;AA=a|||;VT=SNP
15	43920488	rs2957639	T	C	100	PASS	AC=2200;AF=0.439297;AN=5008;NS=2504;DP=15105;EAS_AF=0.2708;AMR_AF=0.2983;AFR_AF=0.826;EUR_AF=0.2803;SAS_AF=0.3538;AA=c|||;VT=SNP
15	43920964	rs28704825	C	T	100	PASS	AC=1314;AF=0.26238;AN=5008;NS=2504;DP=18387;EAS_AF=0.2589;AMR_AF=0.1772;AFR_AF=0.4924;EUR_AF=0.0825;SAS_AF=0.2004;AA=C|||;VT=SNP
15	43922003	rs28758851	C	T	100	PASS	AC=2432;AF=0.485623;AN=5008;NS=2504;DP=17329;EAS_AF=0.3839;AMR_AF=0.304;AFR_AF=0.879;EUR_AF=0.2873;SAS_AF=0.3916;AA=T|||;VT=SNP
15	43922398	rs2927072	T	C	100	PASS	AC=1451;AF=0.289736;AN=5008;NS=2504;DP=22109;EAS_AF=0.2718;AMR_AF=0.2003;AFR_AF=0.5386;EUR_AF=0.0974;SAS_AF=0.2331;AA=C|||;VT=SNP
15	43922586	rs2915776	T	C	100	PASS	AC=1439;AF=0.28734;AN=5008;NS=2504;DP=19523;EAS_AF=0.2728;AMR_AF=0.1988;AFR_AF=0.5295;EUR_AF=0.0974;SAS_AF=0.2331;AA=T|||;VT=SNP
15	43923955	rs3099045	A	C	100	PASS	AC=2039;AF=0.407149;AN=5008;NS=2504;DP=18134;EAS_AF=0.2738;AMR_AF=0.2867;AFR_AF=0.708;EUR_AF=0.2813;SAS_AF=0.3528;AA=.|||;VT=SNP
15	43924682	rs2920781	G	A	100	PASS	AC=1445;AF=0.288538;AN=5008;NS=2504;DP=19962;EAS_AF=0.2698;AMR_AF=0.1988;AFR_AF=0.5378;EUR_AF=0.0974;SAS_AF=0.2311;AA=.|||;VT=SNP
15	43926033	rs3099047	C	T	100	PASS	AC=2196;AF=0.438498;AN=5008;NS=2504;DP=15803;EAS_AF=0.2728;AMR_AF=0.2997;AFR_AF=0.82;EUR_AF=0.2813;SAS_AF=0.3538;AA=.|||;VT=SNP
15	43929070	rs2470120	C	G	100	PASS	AC=2144;AF=0.428115;AN=5008;NS=2504;DP=16105;EAS_AF=0.2738;AMR_AF=0.2911;AFR_AF=0.7844;EUR_AF=0.2823;SAS_AF=0.3528;AA=.|||;VT=SNP
15	43929733	rs2447193	A	C	100	PASS	AC=1452;AF=0.289936;AN=5008;NS=2504;DP=14686;EAS_AF=0.2728;AMR_AF=0.1988;AFR_AF=0.5378;EUR_AF=0.0994;SAS_AF=0.2331;AA=.|||;VT=SNP
15	43930606	rs35028925	A	C	100	PASS	AC=3091;AF=0.617212;AN=5008;NS=2504;DP=15283;EAS_AF=0.5744;AMR_AF=0.4222;AFR_AF=0.969;EUR_AF=0.4692;SAS_AF=0.4765;AA=.|||;VT=SNP
15	43931406	rs11857661	G	T	100	PASS	AC=1019;AF=0.203474;AN=5008;NS=2504;DP=16954;EAS_AF=0.2728;AMR_AF=0.1787;AFR_AF=0.2746;EUR_AF=0.0984;SAS_AF=0.1616;AA=G|||;VT=SNP
15	43932103	rs12443102	G	C	100	PASS	AC=1396;AF=0.278754;AN=5008;NS=2504;DP=18735;EAS_AF=0.2728;AMR_AF=0.1945;AFR_AF=0.4977;EUR_AF=0.0994;SAS_AF=0.2331;AA=G|||;VT=SNP
15	43933895	rs2447208	C	T	100	PASS	AC=1450;AF=0.289537;AN=5008;NS=2504;DP=19744;EAS_AF=0.2728;AMR_AF=0.2003;AFR_AF=0.5356;EUR_AF=0.0994;SAS_AF=0.2331;AA=C|||;VT=SNP
15	43936103	rs2447210	C	T	100	PASS	AC=2142;AF=0.427716;AN=5008;NS=2504;DP=16265;EAS_AF=0.2738;AMR_AF=0.2896;AFR_AF=0.7814;EUR_AF=0.2843;SAS_AF=0.3538;AA=c|||;VT=SNP
15	43936351	rs2447211	G	A	100	PASS	AC=1450;AF=0.289537;AN=5008;NS=2504;DP=16794;EAS_AF=0.2728;AMR_AF=0.1988;AFR_AF=0.5363;EUR_AF=0.0994;SAS_AF=0.2331;AA=G|||;VT=SNP
15	43937043	rs2447212	C	T	100	PASS	AC=1449;AF=0.289337;AN=5008;NS=2504;DP=20704;EAS_AF=0.2728;AMR_AF=0.1988;AFR_AF=0.5356;EUR_AF=0.0994;SAS_AF=0.2331;AA=C|||;VT=SNP
15	43937618	rs2470121	G	C	100	PASS	AC=1449;AF=0.289337;AN=5008;NS=2504;DP=20099;EAS_AF=0.2728;AMR_AF=0.1988;AFR_AF=0.5356;EUR_AF=0.0994;SAS_AF=0.2331;AA=G|||;VT=SNP
15	43938607	rs2957636	A	G	100	PASS	AC=2046;AF=0.408546;AN=5008;NS=2504;DP=14249;EAS_AF=0.2738;AMR_AF=0.2853;AFR_AF=0.7118;EUR_AF=0.2833;SAS_AF=0.3538;AA=a|||;VT=SNP
15	43938682	rs2920782	T	C	100	PASS	AC=2145;AF=0.428315;AN=5008;NS=2504;DP=14686;EAS_AF=0.2738;AMR_AF=0.2896;AFR_AF=0.7844;EUR_AF=0.2833;SAS_AF=0.3538;AA=C|||;VT=SNP
15	43939642	rs8042868	C	T	100	PASS	AC=1019;AF=0.203474;AN=5008;NS=2504;DP=20391;EAS_AF=0.2718;AMR_AF=0.1787;AFR_AF=0.2753;EUR_AF=0.0984;SAS_AF=0.1616;AA=c|||;VT=SNP;EX_TARGET
15	43940669	rs2447213	T	G	100	PASS	AC=1540;AF=0.307508;AN=5008;NS=2504;DP=15364;EAS_AF=0.2728;AMR_AF=0.2032;AFR_AF=0.5325;EUR_AF=0.1282;SAS_AF=0.2975;AA=G|||;VT=SNP
15	43941722	rs2447215	C	T	100	PASS	AC=2196;AF=0.438498;AN=5008;NS=2504;DP=19055;EAS_AF=0.2738;AMR_AF=0.2954;AFR_AF=0.82;EUR_AF=0.2833;SAS_AF=0.3538;AA=C|||;VT=SNP
15	43942214	rs2927075	T	C	100	PASS	AC=1448;AF=0.289137;AN=5008;NS=2504;DP=19783;EAS_AF=0.2728;AMR_AF=0.1988;AFR_AF=0.5356;EUR_AF=0.0994;SAS_AF=0.2321;AA=t|||;VT=SNP
15	43946310	rs57865312	C	A	100	PASS	AC=1448;AF=0.289137;AN=5008;NS=2504;DP=22942;EAS_AF=0.2728;AMR_AF=0.1988;AFR_AF=0.5356;EUR_AF=0.0994;SAS_AF=0.2321;AA=C|||;VT=SNP
15	43948718	rs28606452	C	T	100	PASS	AC=1022;AF=0.204073;AN=5008;NS=2504;DP=18551;EAS_AF=0.2728;AMR_AF=0.1787;AFR_AF=0.2761;EUR_AF=0.0984;SAS_AF=0.1626;AA=C|||;VT=SNP
15	43950198	rs2915779	G	A	100	PASS	AC=1449;AF=0.289337;AN=5008;NS=2504;DP=13308;EAS_AF=0.2728;AMR_AF=0.1988;AFR_AF=0.5356;EUR_AF=0.0994;SAS_AF=0.2331;AA=G|||;VT=SNP
15	43951118	rs2957637	C	A	100	PASS	AC=1449;AF=0.289337;AN=5008;NS=2504;DP=21283;EAS_AF=0.2728;AMR_AF=0.2003;AFR_AF=0.5356;EUR_AF=0.0994;SAS_AF=0.2321;AA=A|||;VT=SNP
15	43988604	rs28578041	G	A	100	PASS	AC=1061;AF=0.211861;AN=5008;NS=2504;DP=22831;EAS_AF=0.2629;AMR_AF=0.1787;AFR_AF=0.3101;EUR_AF=0.1004;SAS_AF=0.1646;AA=G|||;VT=SNP;EX_TARGET
15	43988841	rs28433760	G	A	100	PASS	AC=999;AF=0.199481;AN=5008;NS=2504;DP=24183;EAS_AF=0.2629;AMR_AF=0.1758;AFR_AF=0.2648;EUR_AF=0.1004;SAS_AF=0.1646;AA=G|||;VT=SNP
15	43989518	rs2467426	A	G	100	PASS	AC=1427;AF=0.284944;AN=5008;NS=2504;DP=23128;EAS_AF=0.3204;AMR_AF=0.196;AFR_AF=0.5212;EUR_AF=0.1054;SAS_AF=0.1769;AA=a|||;VT=SNP
15	43989530	rs2927085	T	C	100	PASS	AC=2463;AF=0.491813;AN=5008;NS=2504;DP=23590;EAS_AF=0.4077;AMR_AF=0.3069;AFR_AF=0.8722;EUR_AF=0.3151;SAS_AF=0.3773;AA=t|||;VT=SNP
15	43995380	rs7175525	G	A	100	PASS	AC=370;AF=0.0738818;AN=5008;NS=2504;DP=18554;EAS_AF=0.0625;AMR_AF=0.1628;AFR_AF=0.003;EUR_AF=0.0765;SAS_AF=0.1155;AA=G|||;VT=SNP
15	43995786	rs3110081	C	T	100	PASS	AC=1196;AF=0.238818;AN=5008;NS=2504;DP=15775;EAS_AF=0.1081;AMR_AF=0.1167;AFR_AF=0.4493;EUR_AF=0.1909;SAS_AF=0.2249;AA=C|||;VT=SNP;EX_TARGET
15	43996898	rs2288768	G	C	100	PASS	AC=1088;AF=0.217252;AN=5008;NS=2504;DP=19078;EAS_AF=0.2619;AMR_AF=0.1772;AFR_AF=0.3321;EUR_AF=0.0994;SAS_AF=0.1656;AA=G|||;VT=SNP;EX_TARGET
15	44000114	rs74831743	G	C	100	PASS	AC=1101;AF=0.219848;AN=5008;NS=2504;DP=21295;EAS_AF=0.2609;AMR_AF=0.1816;AFR_AF=0.3434;EUR_AF=0.0964;SAS_AF=0.1646;AA=G|||;VT=SNP
15	44011743	rs8023696	T	C	100	PASS	AC=1068;AF=0.213259;AN=5008;NS=2504;DP=16886;EAS_AF=0.2619;AMR_AF=0.1816;AFR_AF=0.3215;EUR_AF=0.0964;SAS_AF=0.1595;AA=t|||;VT=SNP
15	44012040	rs4997480	C	T	100	PASS	AC=1216;AF=0.242812;AN=5008;NS=2504;DP=21540;EAS_AF=0.2619;AMR_AF=0.1931;AFR_AF=0.4274;EUR_AF=0.0964;SAS_AF=0.1595;AA=C|||;VT=SNP
15	44013177	rs8030169	T	C	100	PASS	AC=1108;AF=0.221246;AN=5008;NS=2504;DP=20594;EAS_AF=0.2619;AMR_AF=0.1931;AFR_AF=0.3207;EUR_AF=0.1282;SAS_AF=0.1605;AA=C|||;VT=SNP
15	44013181	rs8029210	G	A	100	PASS	AC=1066;AF=0.212859;AN=5008;NS=2504;DP=20540;EAS_AF=0.2619;AMR_AF=0.1816;AFR_AF=0.3207;EUR_AF=0.0954;SAS_AF=0.1595;AA=G|||;VT=SNP
15	44013509	rs8033995	G	C	100	PASS	AC=1126;AF=0.22484;AN=5008;NS=2504;DP=17998;EAS_AF=0.3056;AMR_AF=0.183;AFR_AF=0.3207;EUR_AF=0.1014;SAS_AF=0.1687;AA=G|||;VT=SNP
15	44016417	rs10438303	T	C	100	PASS	AC=1065;AF=0.21266;AN=5008;NS=2504;DP=17143;EAS_AF=0.2619;AMR_AF=0.1801;AFR_AF=0.32;EUR_AF=0.0964;SAS_AF=0.1595;AA=t|||;VT=SNP
15	44016883	rs28504496	C	T	100	PASS	AC=1077;AF=0.215056;AN=5008;NS=2504;DP=19236;EAS_AF=0.2619;AMR_AF=0.183;AFR_AF=0.3245;EUR_AF=0.1004;SAS_AF=0.1595;AA=T|||;VT=SNP
15	44017276	rs11070407	C	T	100	PASS	AC=1279;AF=0.255391;AN=5008;NS=2504;DP=27181;EAS_AF=0.2679;AMR_AF=0.1931;AFR_AF=0.4312;EUR_AF=0.0984;SAS_AF=0.2106;AA=C|||;VT=SNP
15	44018656	rs35654783	T	C	100	PASS	AC=2612;AF=0.521565;AN=5008;NS=2504;DP=13197;EAS_AF=0.631;AMR_AF=0.6974;AFR_AF=0.1301;EUR_AF=0.7127;SAS_AF=0.6166;AA=G|||;VT=SNP
15	44019098	rs12437808	T	C	100	PASS	AC=1040;AF=0.207668;AN=5008;NS=2504;DP=6537;EAS_AF=0.2629;AMR_AF=0.1787;AFR_AF=0.295;EUR_AF=0.0964;SAS_AF=0.1677;AA=c|||;VT=SNP
15	44019592	rs7167976	T	C	100	PASS	AC=887;AF=0.177117;AN=5008;NS=2504;DP=18397;EAS_AF=0.1458;AMR_AF=0.1758;AFR_AF=0.3101;EUR_AF=0.0835;SAS_AF=0.1268;AA=.|||;VT=SNP
15	44019788	rs4924720	A	G	100	PASS	AC=2758;AF=0.550719;AN=5008;NS=2504;DP=19721;EAS_AF=0.6944;AMR_AF=0.7003;AFR_AF=0.1831;EUR_AF=0.7127;SAS_AF=0.6268;AA=.|||;VT=SNP
15	44020902	rs72489216	C	T	100	PASS	AC=423;AF=0.0844649;AN=5008;NS=2504;DP=20151;EAS_AF=0.1002;AMR_AF=0.098;AFR_AF=0.0113;EUR_AF=0.17;SAS_AF=0.0695;AA=.|||;VT=SNP;EX_TARGET
15	44020987	rs370094007	T	C	100	PASS	AC=112;AF=0.0223642;AN=5008;NS=2504;DP=19593;EAS_AF=0.0198;AMR_AF=0.0288;AFR_AF=0.0083;EUR_AF=0.0457;SAS_AF=0.0153;AA=.|||;VT=SNP
15	44020997	rs570886122	C	T	100	PASS	AC=56;AF=0.0111821;AN=5008;NS=2504;DP=19296;EAS_AF=0.0119;AMR_AF=0.0115;AFR_AF=0.0015;EUR_AF=0.0278;SAS_AF=0.0061;AA=.|||;VT=SNP
15	44021175	rs12441127	T	C	100	PASS	AC=1070;AF=0.213658;AN=5008;NS=2504;DP=20329;EAS_AF=0.2619;AMR_AF=0.1801;AFR_AF=0.3238;EUR_AF=0.0964;SAS_AF=0.1595;AA=.|||;VT=SNP
15	44021501	rs151172008	G	C	100	PASS	AC=731;AF=0.145966;AN=5008;NS=2504;DP=19455;EAS_AF=0.1885;AMR_AF=0.1571;AFR_AF=0.1399;EUR_AF=0.0954;SAS_AF=0.1544;AA=.|||;VT=SNP;EX_TARGET
15	44024490	rs2467402	C	A	100	PASS	AC=1189;AF=0.23742;AN=5008;NS=2504;DP=19157;EAS_AF=0.2609;AMR_AF=0.1888;AFR_AF=0.4077;EUR_AF=0.0994;SAS_AF=0.1595;AA=.|||;VT=SNP
15	44025858	rs7171750	G	C	100	PASS	AC=1067;AF=0.213059;AN=5008;NS=2504;DP=14095;EAS_AF=0.2619;AMR_AF=0.1801;AFR_AF=0.3215;EUR_AF=0.0964;SAS_AF=0.1595;AA=.|||;VT=SNP
15	44026936	rs7178343	G	A	100	PASS	AC=2611;AF=0.521366;AN=5008;NS=2504;DP=18618;EAS_AF=0.631;AMR_AF=0.6974;AFR_AF=0.1293;EUR_AF=0.7127;SAS_AF=0.6166;AA=.|||;VT=SNP
15	44027073	rs28542007	A	G	100	PASS	AC=1068;AF=0.213259;AN=5008;NS=2504;DP=15168;EAS_AF=0.2619;AMR_AF=0.1816;AFR_AF=0.3215;EUR_AF=0.0964;SAS_AF=0.1595;AA=.|||;VT=SNP
15	44030018	rs7175129	G	A	100	PASS	AC=2827;AF=0.564497;AN=5008;NS=2504;DP=20711;EAS_AF=0.7391;AMR_AF=0.7032;AFR_AF=0.1868;EUR_AF=0.7177;SAS_AF=0.6391;AA=A|||;VT=SNP
15	44030271	rs4332723	C	A	100	PASS	AC=2828;AF=0.564696;AN=5008;NS=2504;DP=16857;EAS_AF=0.7391;AMR_AF=0.7032;AFR_AF=0.1876;EUR_AF=0.7177;SAS_AF=0.6391;AA=C|||;VT=SNP
15	44030525	rs2412810	T	G	100	PASS	AC=1067;AF=0.213059;AN=5008;NS=2504;DP=12488;EAS_AF=0.2609;AMR_AF=0.1801;AFR_AF=0.3222;EUR_AF=0.0964;SAS_AF=0.1595;AA=G|||;VT=SNP
15	44030579	rs4617832	G	A	100	PASS	AC=2766;AF=0.552316;AN=5008;NS=2504;DP=15248;EAS_AF=0.6954;AMR_AF=0.7003;AFR_AF=0.1861;EUR_AF=0.7127;SAS_AF=0.6299;AA=G|||;VT=SNP
15	44031230	rs28567828	G	A	100	PASS	AC=1006;AF=0.200879;AN=5008;NS=2504;DP=19262;EAS_AF=0.2609;AMR_AF=0.1758;AFR_AF=0.2784;EUR_AF=0.0964;SAS_AF=0.1595;AA=G|||;VT=SNP
15	44031917	rs62018947	G	A	100	PASS	AC=2612;AF=0.521565;AN=5008;NS=2504;DP=14587;EAS_AF=0.6329;AMR_AF=0.6974;AFR_AF=0.1293;EUR_AF=0.7117;SAS_AF=0.6166;AA=G|||;VT=SNP
15	44034788	rs11070408	G	A	100	PASS	AC=1065;AF=0.21266;AN=5008;NS=2504;DP=17953;EAS_AF=0.2609;AMR_AF=0.1801;AFR_AF=0.3207;EUR_AF=0.0964;SAS_AF=0.1595;AA=G|||;VT=SNP
15	44035130	rs35457073	G	T	100	PASS	AC=1065;AF=0.21266;AN=5008;NS=2504;DP=16584;EAS_AF=0.2609;AMR_AF=0.1801;AFR_AF=0.3207;EUR_AF=0.0964;SAS_AF=0.1595;AA=g|||;VT=SNP
15	44035363	rs8033846	A	C	100	PASS	AC=2819;AF=0.562899;AN=5008;NS=2504;DP=16663;EAS_AF=0.7391;AMR_AF=0.7032;AFR_AF=0.18;EUR_AF=0.7187;SAS_AF=0.6391;AA=a|||;VT=SNP
15	44036364	rs16950562	G	A	100	PASS	AC=1192;AF=0.238019;AN=5008;NS=2504;DP=20634;EAS_AF=0.2609;AMR_AF=0.1873;AFR_AF=0.413;EUR_AF=0.0964;SAS_AF=0.1595;AA=A|||;VT=SNP
15	44038463	rs7174732	C	A	100	PASS	AC=2804;AF=0.559904;AN=5008;NS=2504;DP=9540;EAS_AF=0.7381;AMR_AF=0.7032;AFR_AF=0.171;EUR_AF=0.7177;SAS_AF=0.638;AA=C|||;VT=SNP
15	44038899	rs2411284	C	T	100	PASS	AC=2750;AF=0.549121;AN=5008;NS=2504;DP=13521;EAS_AF=0.6944;AMR_AF=0.7003;AFR_AF=0.1755;EUR_AF=0.7127;SAS_AF=0.6288;AA=C|||;VT=SNP;EX_TARGET
15	44040532	rs28502289	C	T	100	PASS	AC=1067;AF=0.213059;AN=5008;NS=2504;DP=15450;EAS_AF=0.2609;AMR_AF=0.1816;AFR_AF=0.3215;EUR_AF=0.0964;SAS_AF=0.1595;AA=c|||;VT=SNP
15	44041284	rs113408411	G	T	100	PASS	AC=1199;AF=0.239417;AN=5008;NS=2504;DP=18375;EAS_AF=0.2629;AMR_AF=0.1873;AFR_AF=0.4168;EUR_AF=0.0964;SAS_AF=0.1595;AA=T|||;VT=SNP
15	44043793	rs28718261	C	G	100	PASS	AC=1068;AF=0.213259;AN=5008;NS=2504;DP=20515;EAS_AF=0.2619;AMR_AF=0.1816;AFR_AF=0.3215;EUR_AF=0.0964;SAS_AF=0.1595;AA=G|||;VT=SNP
15	44044859	rs28595038	A	C	100	PASS	AC=1070;AF=0.213658;AN=5008;NS=2504;DP=19813;EAS_AF=0.2619;AMR_AF=0.1801;AFR_AF=0.3238;EUR_AF=0.0964;SAS_AF=0.1595;AA=A|||;VT=SNP
15	44047430	rs12908467	C	T	100	PASS	AC=2755;AF=0.55012;AN=5008;NS=2504;DP=16738;EAS_AF=0.6974;AMR_AF=0.7003;AFR_AF=0.177;EUR_AF=0.7127;SAS_AF=0.6288;AA=C|||;VT=SNP
15	44047638	rs10163054	G	T	100	PASS	AC=1073;AF=0.214257;AN=5008;NS=2504;DP=18564;EAS_AF=0.2609;AMR_AF=0.1816;AFR_AF=0.326;EUR_AF=0.0964;SAS_AF=0.1595;AA=G|||;VT=SNP
15	44050376	rs7168158	G	A	100	PASS	AC=1068;AF=0.213259;AN=5008;NS=2504;DP=16425;EAS_AF=0.2619;AMR_AF=0.1801;AFR_AF=0.3215;EUR_AF=0.0964;SAS_AF=0.1605;AA=G|||;VT=SNP
15	44052248	rs117519814	G	A	100	PASS	AC=287;AF=0.0573083;AN=5008;NS=2504;DP=19067;EAS_AF=0.1131;AMR_AF=0.0562;AFR_AF=0.0053;EUR_AF=0.0537;SAS_AF=0.0746;AA=G|||;VT=SNP
15	44052682	rs7174208	A	G	100	PASS	AC=1070;AF=0.213658;AN=5008;NS=2504;DP=17168;EAS_AF=0.2619;AMR_AF=0.1816;AFR_AF=0.323;EUR_AF=0.0964;SAS_AF=0.1595;AA=A|||;VT=SNP
15	44053617	rs8040336	C	T	100	PASS	AC=1922;AF=0.383786;AN=5008;NS=2504;DP=17056;EAS_AF=0.4335;AMR_AF=0.5793;AFR_AF=0.0333;EUR_AF=0.5338;SAS_AF=0.5133;AA=C|||;VT=SNP;EX_TARGET
15	44053887	rs12101756	A	G	100	PASS	AC=1070;AF=0.213658;AN=5008;NS=2504;DP=15030;EAS_AF=0.2619;AMR_AF=0.1816;AFR_AF=0.323;EUR_AF=0.0964;SAS_AF=0.1595;AA=A|||;VT=SNP
15	44055856	rs12442129	C	T	100	PASS	AC=1067;AF=0.213059;AN=5008;NS=2504;DP=20316;EAS_AF=0.2609;AMR_AF=0.1816;AFR_AF=0.3215;EUR_AF=0.0964;SAS_AF=0.1595;AA=C|||;VT=SNP
15	44056735	rs4924722	G	A	100	PASS	AC=2604;AF=0.519968;AN=5008;NS=2504;DP=18515;EAS_AF=0.631;AMR_AF=0.6974;AFR_AF=0.1263;EUR_AF=0.7107;SAS_AF=0.6155;AA=G|||;VT=SNP
15	44057045	rs11070410	A	G	100	PASS	AC=2818;AF=0.5627;AN=5008;NS=2504;DP=20223;EAS_AF=0.7391;AMR_AF=0.7032;AFR_AF=0.1808;EUR_AF=0.7177;SAS_AF=0.638;AA=A|||;VT=SNP
15	44059322	rs7170167	T	C	100	PASS	AC=1069;AF=0.213458;AN=5008;NS=2504;DP=16641;EAS_AF=0.2609;AMR_AF=0.1816;AFR_AF=0.323;EUR_AF=0.0964;SAS_AF=0.1595;AA=t|||;VT=SNP
15	44060236	rs7175032	C	T	100	PASS	AC=1069;AF=0.213458;AN=5008;NS=2504;DP=17252;EAS_AF=0.2609;AMR_AF=0.1816;AFR_AF=0.323;EUR_AF=0.0964;SAS_AF=0.1595;AA=C|||;VT=SNP
15	44060435	rs7169988	T	C	100	PASS	AC=1099;AF=0.219449;AN=5008;NS=2504;DP=17755;EAS_AF=0.2907;AMR_AF=0.1816;AFR_AF=0.323;EUR_AF=0.0964;SAS_AF=0.1595;AA=C|||;VT=SNP
15	44060883	rs12441861	C	T	100	PASS	AC=1173;AF=0.234225;AN=5008;NS=2504;DP=17762;EAS_AF=0.2609;AMR_AF=0.1859;AFR_AF=0.3986;EUR_AF=0.0964;SAS_AF=0.1605;AA=T|||;VT=SNP
15	44061802	rs1053492	C	T	100	PASS	AC=2527;AF=0.504593;AN=5008;NS=2504;DP=19459;EAS_AF=0.63;AMR_AF=0.6931;AFR_AF=0.0703;EUR_AF=0.7117;SAS_AF=0.6155;AA=C|||;VT=SNP;EX_TARGET
15	44063859	rs3087657	G	A	100	PASS	AC=2609;AF=0.520966;AN=5008;NS=2504;DP=17351;EAS_AF=0.6329;AMR_AF=0.6974;AFR_AF=0.1293;EUR_AF=0.7117;SAS_AF=0.6135;AA=G|||;VT=SNP
15	44064806	rs3862142	A	C	100	PASS	AC=1066;AF=0.212859;AN=5008;NS=2504;DP=18345;EAS_AF=0.2619;AMR_AF=0.1801;AFR_AF=0.32;EUR_AF=0.0964;SAS_AF=0.1605;AA=A|||;VT=SNP
15	44064886	rs2788	A	G	100	PASS	AC=1070;AF=0.213658;AN=5008;NS=2504;DP=18896;EAS_AF=0.2619;AMR_AF=0.1816;AFR_AF=0.3222;EUR_AF=0.0964;SAS_AF=0.1605;AA=A|||;VT=SNP
15	44069069	rs2277531	G	C	100	PASS	AC=1061;AF=0.211861;AN=5008;NS=2504;DP=12505;EAS_AF=0.2609;AMR_AF=0.1758;AFR_AF=0.32;EUR_AF=0.0964;SAS_AF=0.1595;AA=G|||;VT=SNP;EX_TARGET
15	44072406	rs11852840	T	C	100	PASS	AC=1249;AF=0.249401;AN=5008;NS=2504;DP=13508;EAS_AF=0.2619;AMR_AF=0.1931;AFR_AF=0.4523;EUR_AF=0.0964;SAS_AF=0.1595;AA=C|||;VT=SNP
15	44072860	rs28891769	C	G	100	PASS	AC=1071;AF=0.213858;AN=5008;NS=2504;DP=19142;EAS_AF=0.2619;AMR_AF=0.1816;AFR_AF=0.3238;EUR_AF=0.0964;SAS_AF=0.1595;AA=C|||;VT=SNP
15	44074284	rs8034451	A	G	100	PASS	AC=2764;AF=0.551917;AN=5008;NS=2504;DP=16348;EAS_AF=0.6964;AMR_AF=0.7017;AFR_AF=0.1823;EUR_AF=0.7137;SAS_AF=0.6299;AA=A|||;VT=SNP
15	44074691	rs11638972	C	G	100	PASS	AC=2613;AF=0.521765;AN=5008;NS=2504;DP=19158;EAS_AF=0.6329;AMR_AF=0.6988;AFR_AF=0.1293;EUR_AF=0.7117;SAS_AF=0.6166;AA=C|||;VT=SNP
15	44075046	rs28578398	T	C	100	PASS	AC=1071;AF=0.213858;AN=5008;NS=2504;DP=18391;EAS_AF=0.2619;AMR_AF=0.1816;AFR_AF=0.3238;EUR_AF=0.0964;SAS_AF=0.1595;AA=T|||;VT=SNP
15	44075259	rs7180818	G	A	100	PASS	AC=2822;AF=0.563498;AN=5008;NS=2504;DP=11800;EAS_AF=0.7381;AMR_AF=0.7046;AFR_AF=0.1831;EUR_AF=0.7177;SAS_AF=0.6391;AA=G|||;VT=SNP
15	44076503	rs60883262	T	C	100	PASS	AC=1067;AF=0.213059;AN=5008;NS=2504;DP=14674;EAS_AF=0.2609;AMR_AF=0.1816;AFR_AF=0.3215;EUR_AF=0.0964;SAS_AF=0.1595;AA=T|||;VT=SNP
15	44077558	rs28697876	C	T	100	PASS	AC=258;AF=0.0515176;AN=5008;NS=2504;DP=17269;EAS_AF=0.0754;AMR_AF=0.0908;AFR_AF=0.0008;EUR_AF=0.0398;SAS_AF=0.0798;AA=c|||;VT=SNP
15	44079477	rs11070412	G	A	100	PASS	AC=2662;AF=0.53155;AN=5008;NS=2504;DP=16336;EAS_AF=0.6329;AMR_AF=0.7003;AFR_AF=0.1657;EUR_AF=0.7117;SAS_AF=0.6166;AA=G|||;VT=SNP
15	44080575	rs12899922	C	T	100	PASS	AC=2823;AF=0.563698;AN=5008;NS=2504;DP=18852;EAS_AF=0.7401;AMR_AF=0.7032;AFR_AF=0.1831;EUR_AF=0.7177;SAS_AF=0.6391;AA=C|||;VT=SNP
15	44080737	rs62018952	T	C	100	PASS	AC=2823;AF=0.563698;AN=5008;NS=2504;DP=18600;EAS_AF=0.7391;AMR_AF=0.7032;AFR_AF=0.1831;EUR_AF=0.7187;SAS_AF=0.6391;AA=T|||;VT=SNP
15	44080939	rs8023458	C	T	100	PASS	AC=1066;AF=0.212859;AN=5008;NS=2504;DP=18844;EAS_AF=0.2599;AMR_AF=0.1801;AFR_AF=0.3222;EUR_AF=0.0964;SAS_AF=0.1595;AA=C|||;VT=SNP
15	44081143	rs28678901	C	T	100	PASS	AC=1065;AF=0.21266;AN=5008;NS=2504;DP=16151;EAS_AF=0.2599;AMR_AF=0.1801;AFR_AF=0.3222;EUR_AF=0.0964;SAS_AF=0.1585;AA=C|||;VT=SNP
15	44081719	rs16963953	A	T	100	PASS	AC=1066;AF=0.212859;AN=5008;NS=2504;DP=22057;EAS_AF=0.2609;AMR_AF=0.1801;AFR_AF=0.3215;EUR_AF=0.0964;SAS_AF=0.1595;AA=A|||;VT=SNP
15	44082088	rs28546844	C	A	100	PASS	AC=1067;AF=0.213059;AN=5008;NS=2504;DP=15748;EAS_AF=0.2609;AMR_AF=0.1801;AFR_AF=0.3222;EUR_AF=0.0964;SAS_AF=0.1595;AA=C|||;VT=SNP
15	44089222	rs2043878	C	G	100	PASS	AC=1439;AF=0.28734;AN=5008;NS=2504;DP=21044;EAS_AF=0.4216;AMR_AF=0.1931;AFR_AF=0.3381;EUR_AF=0.1123;SAS_AF=0.3272;AA=C|||;VT=SNP
15	44090798	rs3759791	T	C	100	PASS	AC=1055;AF=0.210663;AN=5008;NS=2504;DP=20507;EAS_AF=0.2659;AMR_AF=0.1816;AFR_AF=0.3177;EUR_AF=0.0964;SAS_AF=0.1472;AA=T|||;VT=SNP
15	44091386	rs3784275	G	A	100	PASS	AC=738;AF=0.147364;AN=5008;NS=2504;DP=20074;EAS_AF=0.1915;AMR_AF=0.1571;AFR_AF=0.1528;EUR_AF=0.0944;SAS_AF=0.1421;AA=G|||;VT=SNP
15	44093927	rs12702	T	C	100	PASS	AC=1047;AF=0.209065;AN=5008;NS=2504;DP=17222;EAS_AF=0.2599;AMR_AF=0.1801;AFR_AF=0.3177;EUR_AF=0.0954;SAS_AF=0.1472;AA=T|||;VT=SNP;EX_TARGET
15	44095318	rs28583806	A	G	100	PASS	AC=991;AF=0.197883;AN=5008;NS=2504;DP=18321;EAS_AF=0.2599;AMR_AF=0.1744;AFR_AF=0.2776;EUR_AF=0.0964;SAS_AF=0.1472;AA=A|||;VT=SNP
15	44096063	rs694461	C	T	100	PASS	AC=2825;AF=0.564097;AN=5008;NS=2504;DP=16373;EAS_AF=0.7401;AMR_AF=0.7017;AFR_AF=0.1831;EUR_AF=0.7157;SAS_AF=0.6442;AA=c|||;VT=SNP
15	44100342	rs16965120	T	G	100	PASS	AC=1227;AF=0.245008;AN=5008;NS=2504;DP=24800;EAS_AF=0.2669;AMR_AF=0.1916;AFR_AF=0.4425;EUR_AF=0.0954;SAS_AF=0.1472;AA=G|||;VT=SNP
15	44100531	rs28674750	T	C	100	PASS	AC=1020;AF=0.203674;AN=5008;NS=2504;DP=16350;EAS_AF=0.2649;AMR_AF=0.1801;AFR_AF=0.2935;EUR_AF=0.0954;SAS_AF=0.1472;AA=T|||;VT=SNP
15	44102010	rs2228368	A	C	100	PASS	AC=1015;AF=0.202676;AN=5008;NS=2504;DP=19004;EAS_AF=0.2599;AMR_AF=0.1801;AFR_AF=0.2935;EUR_AF=0.0954;SAS_AF=0.1472;AA=A|||;VT=SNP;EX_TARGET
15	44102309	rs3825783	T	C	100	PASS	AC=995;AF=0.198682;AN=5008;NS=2504;DP=17649;EAS_AF=0.2599;AMR_AF=0.1787;AFR_AF=0.2791;EUR_AF=0.0954;SAS_AF=0.1472;AA=T|||;VT=SNP
15	44102328	rs693919	G	A	100	PASS	AC=2882;AF=0.575479;AN=5008;NS=2504;DP=18008;EAS_AF=0.7401;AMR_AF=0.7032;AFR_AF=0.2216;EUR_AF=0.7187;SAS_AF=0.6462;AA=G|||;VT=SNP
15	44103475	rs112806515	T	G	100	PASS	AC=1011;AF=0.201877;AN=5008;NS=2504;DP=11408;EAS_AF=0.2599;AMR_AF=0.1787;AFR_AF=0.2912;EUR_AF=0.0954;SAS_AF=0.1472;AA=T|||;VT=SNP
15	44106624	rs3736180	A	G	100	PASS	AC=1010;AF=0.201677;AN=5008;NS=2504;DP=21007;EAS_AF=0.2599;AMR_AF=0.1787;AFR_AF=0.2905;EUR_AF=0.0954;SAS_AF=0.1472;AA=A|||;VT=SNP
15	44107662	rs28684672	C	T	100	PASS	AC=1012;AF=0.202077;AN=5008;NS=2504;DP=19833;EAS_AF=0.2599;AMR_AF=0.1787;AFR_AF=0.292;EUR_AF=0.0954;SAS_AF=0.1472;AA=C|||;VT=SNP
15	44108997	rs12440573	A	G	100	PASS	AC=1032;AF=0.20607;AN=5008;NS=2504;DP=18615;EAS_AF=0.2609;AMR_AF=0.1816;AFR_AF=0.3048;EUR_AF=0.0954;SAS_AF=0.1472;AA=G|||;VT=SNP
15	44110142	rs575082	A	G	100	PASS	AC=2848;AF=0.56869;AN=5008;NS=2504;DP=19931;EAS_AF=0.7401;AMR_AF=0.7032;AFR_AF=0.1974;EUR_AF=0.7167;SAS_AF=0.6462;AA=A|||;VT=SNP
15	44110438	rs56008017	C	T	100	PASS	AC=1012;AF=0.202077;AN=5008;NS=2504;DP=15090;EAS_AF=0.2599;AMR_AF=0.1787;AFR_AF=0.292;EUR_AF=0.0954;SAS_AF=0.1472;AA=C|||;VT=SNP
15	44112005	rs28867508	T	A	100	PASS	AC=1113;AF=0.222244;AN=5008;NS=2504;DP=16364;EAS_AF=0.2599;AMR_AF=0.1873;AFR_AF=0.3638;EUR_AF=0.0954;SAS_AF=0.1472;AA=A|||;VT=SNP
15	44112006	rs28781888	C	G	100	PASS	AC=1013;AF=0.202276;AN=5008;NS=2504;DP=16406;EAS_AF=0.2599;AMR_AF=0.1801;AFR_AF=0.292;EUR_AF=0.0954;SAS_AF=0.1472;AA=C|||;VT=SNP
15	44112146	rs35866764	A	C	100	PASS	AC=2657;AF=0.530551;AN=5008;NS=2504;DP=18629;EAS_AF=0.6319;AMR_AF=0.6945;AFR_AF=0.1604;EUR_AF=0.7107;SAS_AF=0.6247;AA=A|||;VT=SNP
15	44113016	rs28590651	T	C	100	PASS	AC=1215;AF=0.242612;AN=5008;NS=2504;DP=18284;EAS_AF=0.2609;AMR_AF=0.1916;AFR_AF=0.438;EUR_AF=0.0954;SAS_AF=0.1472;AA=C|||;VT=SNP
15	44113782	rs663214	T	G	100	PASS	AC=2624;AF=0.523962;AN=5008;NS=2504;DP=15049;EAS_AF=0.6339;AMR_AF=0.6945;AFR_AF=0.1346;EUR_AF=0.7107;SAS_AF=0.6237;AA=T|||;VT=SNP
15	44114527	rs2955969	G	A	100	PASS	AC=2846;AF=0.568291;AN=5008;NS=2504;DP=19900;EAS_AF=0.7401;AMR_AF=0.7017;AFR_AF=0.1967;EUR_AF=0.7167;SAS_AF=0.6462;AA=G|||;VT=SNP
15	44116053	rs28636829	C	T	100	PASS	AC=1097;AF=0.21905;AN=5008;NS=2504;DP=14405;EAS_AF=0.2599;AMR_AF=0.1859;AFR_AF=0.3525;EUR_AF=0.0954;SAS_AF=0.1472;AA=T|||;VT=SNP
15	44116986	rs3816792	C	T	100	PASS	AC=1064;AF=0.21246;AN=5008;NS=2504;DP=18545;EAS_AF=0.2599;AMR_AF=0.1844;AFR_AF=0.3283;EUR_AF=0.0954;SAS_AF=0.1472;AA=T|||;VT=SNP
15	44118890	rs8040839	C	T	100	PASS	AC=1052;AF=0.210064;AN=5008;NS=2504;DP=15543;EAS_AF=0.2599;AMR_AF=0.1801;AFR_AF=0.3215;EUR_AF=0.0954;SAS_AF=0.1472;AA=C|||;VT=SNP
15	44120868	rs7183809	T	G	100	PASS	AC=1234;AF=0.246406;AN=5008;NS=2504;DP=17542;EAS_AF=0.2599;AMR_AF=0.1902;AFR_AF=0.4569;EUR_AF=0.0905;SAS_AF=0.1483;AA=G|||;VT=SNP
15	44121030	rs3759790	G	A	100	PASS	AC=1230;AF=0.245607;AN=5008;NS=2504;DP=20940;EAS_AF=0.2599;AMR_AF=0.1902;AFR_AF=0.4539;EUR_AF=0.0905;SAS_AF=0.1483;AA=A|||;VT=SNP
15	44121790	rs28531819	C	T	100	PASS	AC=1098;AF=0.219249;AN=5008;NS=2504;DP=13610;EAS_AF=0.2599;AMR_AF=0.1816;AFR_AF=0.3585;EUR_AF=0.0905;SAS_AF=0.1483;AA=c|||;VT=SNP
15	44122866	rs28699233	A	G	100	PASS	AC=728;AF=0.145367;AN=5008;NS=2504;DP=18621;EAS_AF=0.1885;AMR_AF=0.1542;AFR_AF=0.1513;EUR_AF=0.0895;SAS_AF=0.1442;AA=A|||;VT=SNP
15	44123945	rs7179388	C	G	100	PASS	AC=963;AF=0.192292;AN=5008;NS=2504;DP=19363;EAS_AF=0.2599;AMR_AF=0.1715;AFR_AF=0.2617;EUR_AF=0.0905;SAS_AF=0.1483;AA=C|||;VT=SNP
15	44124831	rs28524541	A	G	100	PASS	AC=1098;AF=0.219249;AN=5008;NS=2504;DP=15632;EAS_AF=0.2599;AMR_AF=0.1844;AFR_AF=0.357;EUR_AF=0.0905;SAS_AF=0.1483;AA=a|||;VT=SNP
15	44125142	rs28687459	G	A	100	PASS	AC=1050;AF=0.209665;AN=5008;NS=2504;DP=15052;EAS_AF=0.2599;AMR_AF=0.1787;AFR_AF=0.3238;EUR_AF=0.0905;SAS_AF=0.1483;AA=G|||;VT=SNP
15	44125495	rs28513374	G	A	100	PASS	AC=1046;AF=0.208866;AN=5008;NS=2504;DP=13581;EAS_AF=0.2599;AMR_AF=0.1772;AFR_AF=0.3207;EUR_AF=0.0915;SAS_AF=0.1483;AA=G|||;VT=SNP
15	44125830	rs7170751	T	G	100	PASS	AC=1115;AF=0.222644;AN=5008;NS=2504;DP=15385;EAS_AF=0.2827;AMR_AF=0.1787;AFR_AF=0.3555;EUR_AF=0.0905;SAS_AF=0.1483;AA=T|||;VT=SNP
15	44131014	rs7169322	T	C	100	PASS	AC=1045;AF=0.208666;AN=5008;NS=2504;DP=15932;EAS_AF=0.2599;AMR_AF=0.1758;AFR_AF=0.3215;EUR_AF=0.0905;SAS_AF=0.1483;AA=T|||;VT=SNP
15	44131623	rs28707214	G	C	100	PASS	AC=1043;AF=0.208267;AN=5008;NS=2504;DP=16559;EAS_AF=0.2599;AMR_AF=0.1758;AFR_AF=0.32;EUR_AF=0.0905;SAS_AF=0.1483;AA=G|||;VT=SNP
15	44133585	rs28679673	T	C	100	PASS	AC=1207;AF=0.241014;AN=5008;NS=2504;DP=15649;EAS_AF=0.2599;AMR_AF=0.1888;AFR_AF=0.4372;EUR_AF=0.0905;SAS_AF=0.1483;AA=C|||;VT=SNP
15	44133684	rs28780699	A	G	100	PASS	AC=1209;AF=0.241414;AN=5008;NS=2504;DP=16208;EAS_AF=0.2599;AMR_AF=0.1888;AFR_AF=0.4387;EUR_AF=0.0905;SAS_AF=0.1483;AA=G|||;VT=SNP
15	44134922	rs8032649	T	C	100	PASS	AC=1045;AF=0.208666;AN=5008;NS=2504;DP=15613;EAS_AF=0.2599;AMR_AF=0.1758;AFR_AF=0.3215;EUR_AF=0.0905;SAS_AF=0.1483;AA=T|||;VT=SNP
15	44136957	rs68079546	G	T	100	PASS	AC=1209;AF=0.241414;AN=5008;NS=2504;DP=9999;EAS_AF=0.2599;AMR_AF=0.1888;AFR_AF=0.4387;EUR_AF=0.0905;SAS_AF=0.1483;AA=g|||;VT=SNP
15	44137228	rs113759634	C	T	100	PASS	AC=1048;AF=0.209265;AN=5008;NS=2504;DP=9733;EAS_AF=0.2599;AMR_AF=0.1758;AFR_AF=0.3238;EUR_AF=0.0905;SAS_AF=0.1483;AA=c|||;VT=SNP
15	44137618	rs56909447	G	A	100	PASS	AC=1208;AF=0.241214;AN=5008;NS=2504;DP=18046;EAS_AF=0.2599;AMR_AF=0.1888;AFR_AF=0.438;EUR_AF=0.0905;SAS_AF=0.1483;AA=A|||;VT=SNP
15	44139643	rs28476182	C	T	100	PASS	AC=1208;AF=0.241214;AN=5008;NS=2504;DP=12703;EAS_AF=0.2599;AMR_AF=0.1888;AFR_AF=0.438;EUR_AF=0.0905;SAS_AF=0.1483;AA=T|||;VT=SNP
15	44140395	rs28696802	T	C	100	PASS	AC=1209;AF=0.241414;AN=5008;NS=2504;DP=18836;EAS_AF=0.2599;AMR_AF=0.1888;AFR_AF=0.4387;EUR_AF=0.0905;SAS_AF=0.1483;AA=C|||;VT=SNP
15	44142729	rs11856495	G	A	100	PASS	AC=1125;AF=0.224641;AN=5008;NS=2504;DP=13244;EAS_AF=0.2599;AMR_AF=0.1873;AFR_AF=0.3759;EUR_AF=0.0905;SAS_AF=0.1483;AA=G|||;VT=SNP
15	44148427	rs28413704	A	G	100	PASS	AC=1045;AF=0.208666;AN=5008;NS=2504;DP=18414;EAS_AF=0.2589;AMR_AF=0.1758;AFR_AF=0.3222;EUR_AF=0.0905;SAS_AF=0.1483;AA=a|||;VT=SNP
15	44150450	rs139367259	T	G	100	PASS	AC=49;AF=0.00978435;AN=5008;NS=2504;DP=18041;EAS_AF=0.0109;AMR_AF=0.0058;AFR_AF=0.0038;EUR_AF=0.0109;SAS_AF=0.0184;AA=T|||;VT=SNP
15	44150466	rs1965794	G	T	100	PASS	AC=1263;AF=0.252196;AN=5008;NS=2504;DP=17457;EAS_AF=0.2639;AMR_AF=0.1931;AFR_AF=0.4576;EUR_AF=0.0994;SAS_AF=0.1616;AA=T|||;VT=SNP
15	44150522	rs1965795	G	A	100	PASS	AC=1099;AF=0.219449;AN=5008;NS=2504;DP=17978;EAS_AF=0.2599;AMR_AF=0.183;AFR_AF=0.3585;EUR_AF=0.0905;SAS_AF=0.1483;AA=G|||;VT=SNP
15	44150697	rs28519630	A	G	100	PASS	AC=1232;AF=0.246006;AN=5008;NS=2504;DP=19250;EAS_AF=0.2589;AMR_AF=0.1888;AFR_AF=0.4569;EUR_AF=0.0905;SAS_AF=0.1483;AA=G|||;VT=SNP
15	44151063	rs13329084	G	A	100	PASS	AC=549;AF=0.109625;AN=5008;NS=2504;DP=20150;EAS_AF=0.1855;AMR_AF=0.1427;AFR_AF=0.025;EUR_AF=0.0885;SAS_AF=0.1442;AA=G|||;VT=SNP;EX_TARGET
15	44151299	rs16977724	C	T	100	PASS	AC=962;AF=0.192093;AN=5008;NS=2504;DP=18320;EAS_AF=0.2599;AMR_AF=0.17;AFR_AF=0.2617;EUR_AF=0.0905;SAS_AF=0.1483;AA=C|||;VT=SNP
15	44151948	rs16977798	G	A	100	PASS	AC=1049;AF=0.209465;AN=5008;NS=2504;DP=21438;EAS_AF=0.2589;AMR_AF=0.1772;AFR_AF=0.3245;EUR_AF=0.0905;SAS_AF=0.1483;AA=g|||;VT=SNP
15	44152817	rs9989313	C	T	100	PASS	AC=1043;AF=0.208267;AN=5008;NS=2504;DP=17107;EAS_AF=0.2589;AMR_AF=0.1758;AFR_AF=0.3207;EUR_AF=0.0905;SAS_AF=0.1483;AA=C|||;VT=SNP
15	44154746	rs4597285	G	A	100	PASS	AC=1155;AF=0.230631;AN=5008;NS=2504;DP=13474;EAS_AF=0.3016;AMR_AF=0.1859;AFR_AF=0.3578;EUR_AF=0.0954;SAS_AF=0.1564;AA=G|||;VT=SNP
15	44154896	rs28866846	T	C	100	PASS	AC=1262;AF=0.251997;AN=5008;NS=2504;DP=3208;EAS_AF=0.2589;AMR_AF=0.1902;AFR_AF=0.4788;EUR_AF=0.0905;SAS_AF=0.1483;AA=T|||;VT=SNP
15	44156302	rs688009	C	T	100	PASS	AC=2185;AF=0.436302;AN=5008;NS=2504;DP=19267;EAS_AF=0.2589;AMR_AF=0.2954;AFR_AF=0.8245;EUR_AF=0.2793;SAS_AF=0.3558;AA=T|||;VT=SNP
15	44156942	rs28858500	C	T	100	PASS	AC=1096;AF=0.21885;AN=5008;NS=2504;DP=13404;EAS_AF=0.2589;AMR_AF=0.183;AFR_AF=0.3578;EUR_AF=0.0905;SAS_AF=0.1472;AA=C|||;VT=SNP
15	44157196	rs28823973	C	T	100	PASS	AC=1097;AF=0.21905;AN=5008;NS=2504;DP=15188;EAS_AF=0.2589;AMR_AF=0.1844;AFR_AF=0.3578;EUR_AF=0.0905;SAS_AF=0.1472;AA=C|||;VT=SNP
15	44159842	rs61390361	C	T	100	PASS	AC=1031;AF=0.205871;AN=5008;NS=2504;DP=11279;EAS_AF=0.25;AMR_AF=0.1758;AFR_AF=0.3192;EUR_AF=0.0905;SAS_AF=0.1472;AA=C|||;VT=SNP
15	44160582	rs11856795	G	T	100	PASS	AC=1031;AF=0.205871;AN=5008;NS=2504;DP=18719;EAS_AF=0.25;AMR_AF=0.1758;AFR_AF=0.3192;EUR_AF=0.0905;SAS_AF=0.1472;AA=G|||;VT=SNP
15	44160773	rs9944216	G	C	100	PASS	AC=1085;AF=0.216653;AN=5008;NS=2504;DP=14340;EAS_AF=0.251;AMR_AF=0.183;AFR_AF=0.3555;EUR_AF=0.0905;SAS_AF=0.1472;AA=G|||;VT=SNP
15	44161550	rs686666	G	A	100	PASS	AC=2236;AF=0.446486;AN=5008;NS=2504;DP=20894;EAS_AF=0.2927;AMR_AF=0.2983;AFR_AF=0.8306;EUR_AF=0.2833;SAS_AF=0.3589;AA=A|||;VT=SNP
15	44167270	rs11852767	T	C	100	PASS	AC=1249;AF=0.249401;AN=5008;NS=2504;DP=13113;EAS_AF=0.2599;AMR_AF=0.2248;AFR_AF=0.4501;EUR_AF=0.0905;SAS_AF=0.1483;AA=.|||;VT=SNP
15	44168470	rs12442297	C	T	100	PASS	AC=977;AF=0.195088;AN=5008;NS=2504;DP=18409;EAS_AF=0.1925;AMR_AF=0.2104;AFR_AF=0.3094;EUR_AF=0.0895;SAS_AF=0.1411;AA=.|||;VT=SNP
15	44169073	rs78227853	C	T	100	PASS	AC=248;AF=0.0495208;AN=5008;NS=2504;DP=19059;EAS_AF=0.0734;AMR_AF=0.0879;AFR_AF=0.0023;EUR_AF=0.0338;SAS_AF=0.0777;AA=.|||;VT=SNP
15	44172548	rs67541383	C	T	100	PASS	AC=880;AF=0.175719;AN=5008;NS=2504;DP=19114;EAS_AF=0.1796;AMR_AF=0.2017;AFR_AF=0.2496;EUR_AF=0.0915;SAS_AF=0.1401;AA=.|||;VT=SNP
15	44173755	rs667476	A	C	100	PASS	AC=2262;AF=0.451677;AN=5008;NS=2504;DP=20760;EAS_AF=0.255;AMR_AF=0.3228;AFR_AF=0.8268;EUR_AF=0.3072;SAS_AF=0.3875;AA=.|||;VT=SNP
15	44174099	rs28413881	G	T	100	PASS	AC=1130;AF=0.225639;AN=5008;NS=2504;DP=22352;EAS_AF=0.1835;AMR_AF=0.1873;AFR_AF=0.4402;EUR_AF=0.0905;SAS_AF=0.1452;AA=.|||;VT=SNP
15	44176103	rs8023508	A	G	100	PASS	AC=1435;AF=0.286542;AN=5008;NS=2504;DP=20513;EAS_AF=0.2629;AMR_AF=0.2406;AFR_AF=0.5197;EUR_AF=0.1213;SAS_AF=0.1984;AA=G|||;VT=SNP
15	44176681	rs3742982	T	C	100	PASS	AC=1088;AF=0.217252;AN=5008;NS=2504;DP=19732;EAS_AF=0.2649;AMR_AF=0.2161;AFR_AF=0.3207;EUR_AF=0.0954;SAS_AF=0.1544;AA=T|||;VT=SNP
15	44179112	rs7181039	A	G	100	PASS	AC=1000;AF=0.199681;AN=5008;NS=2504;DP=19485;EAS_AF=0.1954;AMR_AF=0.2118;AFR_AF=0.3169;EUR_AF=0.0905;SAS_AF=0.1493;AA=A|||;VT=SNP
15	44186844	rs472385	G	A	100	PASS	AC=1989;AF=0.397165;AN=5008;NS=2504;DP=17509;EAS_AF=0.1766;AMR_AF=0.2896;AFR_AF=0.795;EUR_AF=0.2525;SAS_AF=0.3119;AA=A|||;VT=SNP
15	44187869	rs602370	C	T	100	PASS	AC=2357;AF=0.470647;AN=5008;NS=2504;DP=21486;EAS_AF=0.4196;AMR_AF=0.3429;AFR_AF=0.8389;EUR_AF=0.2614;SAS_AF=0.3313;AA=T|||;VT=SNP
15	44187991	rs524908	C	A	100	PASS	AC=2806;AF=0.560304;AN=5008;NS=2504;DP=21029;EAS_AF=0.7421;AMR_AF=0.6527;AFR_AF=0.1785;EUR_AF=0.7078;SAS_AF=0.6718;AA=C|||;VT=SNP
15	44188854	rs533143	T	C	100	PASS	AC=2165;AF=0.432308;AN=5008;NS=2504;DP=21004;EAS_AF=0.2579;AMR_AF=0.3444;AFR_AF=0.7738;EUR_AF=0.2932;SAS_AF=0.3558;AA=C|||;VT=SNP
15	44189643	rs28437196	C	T	100	PASS	AC=956;AF=0.190895;AN=5008;NS=2504;DP=12958;EAS_AF=0.2609;AMR_AF=0.1729;AFR_AF=0.2776;EUR_AF=0.1024;SAS_AF=0.1053;AA=C|||;VT=SNP
15	44192817	rs678513	G	T	100	PASS	AC=1477;AF=0.294928;AN=5008;NS=2504;DP=20347;EAS_AF=0.2262;AMR_AF=0.196;AFR_AF=0.6513;EUR_AF=0.0924;SAS_AF=0.1626;AA=T|||;VT=SNP
15	44193029	rs566555	A	C	100	PASS	AC=1580;AF=0.315495;AN=5008;NS=2504;DP=19559;EAS_AF=0.1915;AMR_AF=0.1398;AFR_AF=0.7451;EUR_AF=0.0885;SAS_AF=0.2209;AA=C|||;VT=SNP
15	44193088	rs582198	A	T	100	PASS	AC=1537;AF=0.306909;AN=5008;NS=2504;DP=20462;EAS_AF=0.1895;AMR_AF=0.1081;AFR_AF=0.7693;EUR_AF=0.0577;SAS_AF=0.2004;AA=T|||;VT=SNP
15	44193675	rs3850777	A	G	100	PASS	AC=640;AF=0.127796;AN=5008;NS=2504;DP=19283;EAS_AF=0.1567;AMR_AF=0.121;AFR_AF=0.1815;EUR_AF=0.0537;SAS_AF=0.1063;AA=A|||;VT=SNP
15	44195224	rs2918945	T	C	100	PASS	AC=1797;AF=0.358826;AN=5008;NS=2504;DP=18834;EAS_AF=0.2897;AMR_AF=0.2421;AFR_AF=0.7897;EUR_AF=0.0994;SAS_AF=0.1973;AA=C|||;VT=SNP
15	44195789	rs16944774	A	C	100	PASS	AC=849;AF=0.169529;AN=5008;NS=2504;DP=21469;EAS_AF=0.2113;AMR_AF=0.1643;AFR_AF=0.2716;EUR_AF=0.0557;SAS_AF=0.1094;AA=A|||;VT=SNP
15	44196621	rs2918946	G	C	100	PASS	AC=1795;AF=0.358427;AN=5008;NS=2504;DP=17225;EAS_AF=0.2867;AMR_AF=0.2421;AFR_AF=0.7897;EUR_AF=0.0994;SAS_AF=0.1984;AA=C|||;VT=SNP
15	44198049	rs2306674	A	G	100	PASS	AC=1101;AF=0.219848;AN=5008;NS=2504;DP=21212;EAS_AF=0.2857;AMR_AF=0.1354;AFR_AF=0.4138;EUR_AF=0.0567;SAS_AF=0.1176;AA=G|||;VT=SNP;EX_TARGET
15	44198616	rs55927923	G	C	100	PASS	AC=672;AF=0.134185;AN=5008;NS=2504;DP=20163;EAS_AF=0.1835;AMR_AF=0.1225;AFR_AF=0.1815;EUR_AF=0.0547;SAS_AF=0.1094;AA=G|||;VT=SNP
15	44198900	rs28685813	C	G	100	PASS	AC=863;AF=0.172324;AN=5008;NS=2504;DP=13923;EAS_AF=0.1379;AMR_AF=0.1311;AFR_AF=0.3608;EUR_AF=0.0537;SAS_AF=0.1043;AA=C|||;VT=SNP
15	44199309	rs563940	G	T	100	PASS	AC=1636;AF=0.326677;AN=5008;NS=2504;DP=16841;EAS_AF=0.2143;AMR_AF=0.183;AFR_AF=0.7685;EUR_AF=0.0954;SAS_AF=0.1851;AA=T|||;VT=SNP
15	44199994	rs117842849	G	A	100	PASS	AC=210;AF=0.0419329;AN=5008;NS=2504;DP=15427;EAS_AF=0.003;AMR_AF=0.0663;AFR_AF=0.0038;EUR_AF=0.1183;SAS_AF=0.0378;AA=G|||;VT=SNP
15	44200808	rs597705	C	G	100	PASS	AC=1782;AF=0.355831;AN=5008;NS=2504;DP=18072;EAS_AF=0.2837;AMR_AF=0.2089;AFR_AF=0.7837;EUR_AF=0.1014;SAS_AF=0.2178;AA=G|||;VT=SNP
15	44201245	rs16945686	C	T	100	PASS	AC=806;AF=0.160942;AN=5008;NS=2504;DP=18185;EAS_AF=0.2113;AMR_AF=0.1268;AFR_AF=0.2595;EUR_AF=0.0557;SAS_AF=0.1084;AA=C|||;VT=SNP
15	44202014	rs12440402	C	G	100	PASS	AC=832;AF=0.166134;AN=5008;NS=2504;DP=20176;EAS_AF=0.1389;AMR_AF=0.1268;AFR_AF=0.3169;EUR_AF=0.0557;SAS_AF=0.1319;AA=G|||;VT=SNP
15	44202988	rs638224	A	T	100	PASS	AC=1774;AF=0.354233;AN=5008;NS=2504;DP=20643;EAS_AF=0.2698;AMR_AF=0.2421;AFR_AF=0.7905;EUR_AF=0.1004;SAS_AF=0.1922;AA=T|||;VT=SNP
15	44203045	rs545119	A	C	100	PASS	AC=955;AF=0.190695;AN=5008;NS=2504;DP=20822;EAS_AF=0.0754;AMR_AF=0.0836;AFR_AF=0.5257;EUR_AF=0.0447;SAS_AF=0.0828;AA=C|||;VT=SNP
15	44204047	rs12442168	C	G	100	PASS	AC=927;AF=0.185104;AN=5008;NS=2504;DP=3628;EAS_AF=0.1409;AMR_AF=0.1643;AFR_AF=0.3684;EUR_AF=0.0567;SAS_AF=0.1299;AA=G|||;VT=SNP
15	44205145	rs60484809	T	C	100	PASS	AC=959;AF=0.191494;AN=5008;NS=2504;DP=15373;EAS_AF=0.1954;AMR_AF=0.1643;AFR_AF=0.3654;EUR_AF=0.0567;SAS_AF=0.1104;AA=C|||;VT=SNP
15	44206520	rs530074	C	T	100	PASS	AC=1614;AF=0.322284;AN=5008;NS=2504;DP=19879;EAS_AF=0.1954;AMR_AF=0.2061;AFR_AF=0.7542;EUR_AF=0.0974;SAS_AF=0.183;AA=T|||;VT=SNP
15	44209062	rs9806129	T	C	100	PASS	AC=844;AF=0.16853;AN=5008;NS=2504;DP=16934;EAS_AF=0.2133;AMR_AF=0.1571;AFR_AF=0.2534;EUR_AF=0.0557;SAS_AF=0.1319;AA=T|||;VT=SNP
15	44211868	rs2016840	G	A	100	PASS	AC=2374;AF=0.474042;AN=5008;NS=2504;DP=19572;EAS_AF=0.3363;AMR_AF=0.3228;AFR_AF=0.9213;EUR_AF=0.2843;SAS_AF=0.3139;AA=A|||;VT=SNP
15	44211913	rs2016837	G	A	100	PASS	AC=1666;AF=0.332668;AN=5008;NS=2504;DP=19763;EAS_AF=0.2143;AMR_AF=0.2046;AFR_AF=0.7806;EUR_AF=0.0954;SAS_AF=0.184;AA=A|||;VT=SNP;EX_TARGET
15	44214281	rs589649	T	A	100	PASS	AC=1822;AF=0.363818;AN=5008;NS=2504;DP=19092;EAS_AF=0.2946;AMR_AF=0.2421;AFR_AF=0.7867;EUR_AF=0.1004;SAS_AF=0.2209;AA=A|||;VT=SNP
15	44214286	rs472797	G	C	100	PASS	AC=1822;AF=0.363818;AN=5008;NS=2504;DP=19014;EAS_AF=0.2946;AMR_AF=0.2421;AFR_AF=0.7867;EUR_AF=0.1004;SAS_AF=0.2209;AA=C|||;VT=SNP
15	44214531	rs28377221	A	C	100	PASS	AC=865;AF=0.172724;AN=5008;NS=2504;DP=22335;EAS_AF=0.2173;AMR_AF=0.1585;AFR_AF=0.2617;EUR_AF=0.0557;SAS_AF=0.137;AA=A|||;VT=SNP
15	44216110	rs1545182	T	C	100	PASS	AC=1816;AF=0.36262;AN=5008;NS=2504;DP=20067;EAS_AF=0.2897;AMR_AF=0.2464;AFR_AF=0.7837;EUR_AF=0.1004;SAS_AF=0.2209;AA=C|||;VT=SNP
15	44216577	rs3742981	C	T	100	PASS	AC=845;AF=0.16873;AN=5008;NS=2504;DP=18732;EAS_AF=0.2123;AMR_AF=0.1585;AFR_AF=0.2496;EUR_AF=0.0557;SAS_AF=0.138;AA=C|||;VT=SNP
15	44217169	rs920339	T	C	100	PASS	AC=1824;AF=0.364217;AN=5008;NS=2504;DP=18639;EAS_AF=0.2897;AMR_AF=0.2478;AFR_AF=0.7852;EUR_AF=0.1024;SAS_AF=0.2239;AA=C|||;VT=SNP
15	44218438	rs11070413	C	A	100	PASS	AC=765;AF=0.152756;AN=5008;NS=2504;DP=18260;EAS_AF=0.1419;AMR_AF=0.1585;AFR_AF=0.2504;EUR_AF=0.0547;SAS_AF=0.1288;AA=A|||;VT=SNP
15	44219974	rs11637468	A	G	100	PASS	AC=856;AF=0.170927;AN=5008;NS=2504;DP=18140;EAS_AF=0.2123;AMR_AF=0.1585;AFR_AF=0.2587;EUR_AF=0.0547;SAS_AF=0.138;AA=A|||;VT=SNP
15	44220396	rs11070414	A	G	100	PASS	AC=1784;AF=0.35623;AN=5008;NS=2504;DP=19662;EAS_AF=0.2897;AMR_AF=0.2421;AFR_AF=0.7648;EUR_AF=0.0974;SAS_AF=0.2198;AA=G|||;VT=SNP
15	44223009	rs11631901	G	A	100	PASS	AC=737;AF=0.147165;AN=5008;NS=2504;DP=21529;EAS_AF=0.1369;AMR_AF=0.1254;AFR_AF=0.2481;EUR_AF=0.0547;SAS_AF=0.1319;AA=G|||;VT=SNP
15	44223187	rs2412822	A	G	100	PASS	AC=1713;AF=0.342053;AN=5008;NS=2504;DP=21214;EAS_AF=0.2153;AMR_AF=0.2118;AFR_AF=0.7844;EUR_AF=0.0994;SAS_AF=0.2168;AA=G|||;VT=SNP
15	44224147	rs1008183	G	C	100	PASS	AC=832;AF=0.166134;AN=5008;NS=2504;DP=20509;EAS_AF=0.1379;AMR_AF=0.1254;AFR_AF=0.32;EUR_AF=0.0537;SAS_AF=0.1319;AA=G|||;VT=SNP
15	44224668	rs4270152	A	G	100	PASS	AC=779;AF=0.155551;AN=5008;NS=2504;DP=18076;EAS_AF=0.0774;AMR_AF=0.0764;AFR_AF=0.3964;EUR_AF=0.0427;SAS_AF=0.0828;AA=G|||;VT=SNP
15	44227105	rs28706414	T	C	100	PASS	AC=830;AF=0.165735;AN=5008;NS=2504;DP=19843;EAS_AF=0.2113;AMR_AF=0.1571;AFR_AF=0.2489;EUR_AF=0.0557;SAS_AF=0.1258;AA=T|||;VT=SNP
15	44227270	rs2412823	C	T	100	PASS	AC=2360;AF=0.471246;AN=5008;NS=2504;DP=19392;EAS_AF=0.3571;AMR_AF=0.3588;AFR_AF=0.8517;EUR_AF=0.3032;SAS_AF=0.3272;AA=T|||;VT=SNP
15	44230687	rs9920164	C	T	100	PASS	AC=934;AF=0.186502;AN=5008;NS=2504;DP=17717;EAS_AF=0.2063;AMR_AF=0.1628;AFR_AF=0.329;EUR_AF=0.0567;SAS_AF=0.1237;AA=C|||;VT=SNP
15	44231341	rs28599486	T	C	100	PASS	AC=943;AF=0.188299;AN=5008;NS=2504;DP=16073;EAS_AF=0.2063;AMR_AF=0.1628;AFR_AF=0.3336;EUR_AF=0.0567;SAS_AF=0.1268;AA=T|||;VT=SNP
15	44232086	rs28438984	T	G	100	PASS	AC=814;AF=0.16254;AN=5008;NS=2504;DP=16071;EAS_AF=0.1954;AMR_AF=0.1585;AFR_AF=0.2458;EUR_AF=0.0557;SAS_AF=0.1288;AA=T|||;VT=SNP
15	44233495	rs11070415	G	A	100	PASS	AC=727;AF=0.145168;AN=5008;NS=2504;DP=18307;EAS_AF=0.1379;AMR_AF=0.1196;AFR_AF=0.2542;EUR_AF=0.0527;SAS_AF=0.1186;AA=G|||;VT=SNP
15	44236115	rs1077421	C	T	100	PASS	AC=1234;AF=0.246406;AN=5008;NS=2504;DP=19959;EAS_AF=0.1379;AMR_AF=0.2161;AFR_AF=0.4992;EUR_AF=0.0964;SAS_AF=0.1922;AA=C|||;VT=SNP
15	44236241	rs747714	A	G	100	PASS	AC=1707;AF=0.340855;AN=5008;NS=2504;DP=20555;EAS_AF=0.2133;AMR_AF=0.245;AFR_AF=0.7769;EUR_AF=0.0984;SAS_AF=0.2004;AA=G|||;VT=SNP
15	44236304	rs12439442	G	A	100	PASS	AC=782;AF=0.15615;AN=5008;NS=2504;DP=19633;EAS_AF=0.1379;AMR_AF=0.1556;AFR_AF=0.2761;EUR_AF=0.0537;SAS_AF=0.1186;AA=G|||;VT=SNP
15	44236638	rs11070416	G	T	100	PASS	AC=745;AF=0.148762;AN=5008;NS=2504;DP=19408;EAS_AF=0.1389;AMR_AF=0.1542;AFR_AF=0.2504;EUR_AF=0.0537;SAS_AF=0.1155;AA=G|||;VT=SNP
15	44236650	rs4544217	A	G	100	PASS	AC=1567;AF=0.312899;AN=5008;NS=2504;DP=19061;EAS_AF=0.2302;AMR_AF=0.2392;AFR_AF=0.6611;EUR_AF=0.0974;SAS_AF=0.2014;AA=G|||;VT=SNP
15	44237743	rs28542819	G	A	100	PASS	AC=772;AF=0.154153;AN=5008;NS=2504;DP=16812;EAS_AF=0.1538;AMR_AF=0.1585;AFR_AF=0.2557;EUR_AF=0.0537;SAS_AF=0.1176;AA=G|||;VT=SNP
15	44237755	rs28548859	G	T	100	PASS	AC=1561;AF=0.311701;AN=5008;NS=2504;DP=17270;EAS_AF=0.2282;AMR_AF=0.2363;AFR_AF=0.6611;EUR_AF=0.0964;SAS_AF=0.2004;AA=T|||;VT=SNP
15	44238869	rs16949992	C	G	100	PASS	AC=796;AF=0.158946;AN=5008;NS=2504;DP=18645;EAS_AF=0.0764;AMR_AF=0.0807;AFR_AF=0.407;EUR_AF=0.0437;SAS_AF=0.0828;AA=G|||;VT=SNP
15	44240327	rs11630936	C	T	100	PASS	AC=716;AF=0.142971;AN=5008;NS=2504;DP=18578;EAS_AF=0.1369;AMR_AF=0.1196;AFR_AF=0.2504;EUR_AF=0.0537;SAS_AF=0.1125;AA=C|||;VT=SNP
15	44241388	rs16950215	C	T	100	PASS	AC=729;AF=0.145567;AN=5008;NS=2504;DP=18533;EAS_AF=0.1508;AMR_AF=0.1196;AFR_AF=0.2496;EUR_AF=0.0537;SAS_AF=0.1125;AA=C|||;VT=SNP
15	44242039	rs7178452	G	T	100	PASS	AC=714;AF=0.142572;AN=5008;NS=2504;DP=24582;EAS_AF=0.1369;AMR_AF=0.1196;AFR_AF=0.2496;EUR_AF=0.0537;SAS_AF=0.1115;AA=G|||;VT=SNP
15	44242458	rs8042714	C	G	100	PASS	AC=1540;AF=0.307508;AN=5008;NS=2504;DP=22999;EAS_AF=0.2153;AMR_AF=0.2349;AFR_AF=0.6589;EUR_AF=0.0974;SAS_AF=0.1953;AA=G|||;VT=SNP
15	44242863	rs11635039	C	T	100	PASS	AC=901;AF=0.179912;AN=5008;NS=2504;DP=21680;EAS_AF=0.2163;AMR_AF=0.1282;AFR_AF=0.3185;EUR_AF=0.0547;SAS_AF=0.1207;AA=C|||;VT=SNP
15	44243512	rs59770554	C	G	100	PASS	AC=722;AF=0.144169;AN=5008;NS=2504;DP=12907;EAS_AF=0.0744;AMR_AF=0.0865;AFR_AF=0.348;EUR_AF=0.0467;SAS_AF=0.0818;AA=C|||;VT=SNP
15	44244523	rs8035382	T	C	100	PASS	AC=739;AF=0.147564;AN=5008;NS=2504;DP=18145;EAS_AF=0.0744;AMR_AF=0.0922;AFR_AF=0.3601;EUR_AF=0.0457;SAS_AF=0.0798;AA=T|||;VT=SNP
15	44244567	rs8035402	T	C	100	PASS	AC=739;AF=0.147564;AN=5008;NS=2504;DP=18645;EAS_AF=0.0744;AMR_AF=0.0922;AFR_AF=0.3593;EUR_AF=0.0457;SAS_AF=0.0808;AA=T|||;VT=SNP
15	44245931	rs2929282	A	T	100	PASS	AC=739;AF=0.147564;AN=5008;NS=2504;DP=22436;EAS_AF=0.0734;AMR_AF=0.0922;AFR_AF=0.3608;EUR_AF=0.0457;SAS_AF=0.0798;AA=A|||;VT=SNP
15	44248752	rs12592921	A	C	100	PASS	AC=609;AF=0.121605;AN=5008;NS=2504;DP=16664;EAS_AF=0.1171;AMR_AF=0.1859;AFR_AF=0.0076;EUR_AF=0.1551;SAS_AF=0.2004;AA=A|||;VT=SNP
15	44250313	rs2929278	C	T	100	PASS	AC=2236;AF=0.446486;AN=5008;NS=2504;DP=18898;EAS_AF=0.246;AMR_AF=0.3098;AFR_AF=0.8517;EUR_AF=0.2694;SAS_AF=0.3845;AA=T|||;VT=SNP
15	44250911	rs2930525	T	C	100	PASS	AC=1010;AF=0.201677;AN=5008;NS=2504;DP=20344;EAS_AF=0.1151;AMR_AF=0.1066;AFR_AF=0.5212;EUR_AF=0.0477;SAS_AF=0.0849;AA=C|||;VT=SNP
15	44252362	rs28729677	C	T	100	PASS	AC=1104;AF=0.220447;AN=5008;NS=2504;DP=16204;EAS_AF=0.1121;AMR_AF=0.1066;AFR_AF=0.5953;EUR_AF=0.0477;SAS_AF=0.0838;AA=C|||;VT=SNP
15	44252487	rs2929277	A	G	100	PASS	AC=969;AF=0.19349;AN=5008;NS=2504;DP=16166;EAS_AF=0.1151;AMR_AF=0.1023;AFR_AF=0.4924;EUR_AF=0.0477;SAS_AF=0.0849;AA=G|||;VT=SNP
15	44257954	rs2957582	C	T	100	PASS	AC=2453;AF=0.489816;AN=5008;NS=2504;DP=12747;EAS_AF=0.3016;AMR_AF=0.3573;AFR_AF=0.9206;EUR_AF=0.2932;SAS_AF=0.3978;AA=T|||;VT=SNP
15	44258897	rs2929275	C	T	100	PASS	AC=966;AF=0.192891;AN=5008;NS=2504;DP=20412;EAS_AF=0.1121;AMR_AF=0.1009;AFR_AF=0.4939;EUR_AF=0.0477;SAS_AF=0.0838;AA=T|||;VT=SNP
15	44259856	rs28431326	G	T	100	PASS	AC=244;AF=0.048722;AN=5008;NS=2504;DP=17220;EAS_AF=0.0685;AMR_AF=0.085;AFR_AF=0.0008;EUR_AF=0.0417;SAS_AF=0.0746;AA=G|||;VT=SNP
15	44262875	rs2623015	A	C	100	PASS	AC=741;AF=0.147963;AN=5008;NS=2504;DP=16483;EAS_AF=0.0744;AMR_AF=0.0908;AFR_AF=0.3623;EUR_AF=0.0457;SAS_AF=0.0798;AA=A|||;VT=SNP
15	44265379	rs147682208	C	T	100	PASS	AC=66;AF=0.0131789;AN=5008;NS=2504;DP=15430;EAS_AF=0.002;AMR_AF=0.0288;AFR_AF=0.0015;EUR_AF=0.0298;SAS_AF=0.0123;AA=C|||;VT=SNP
15	44268711	rs78735736	G	T	100	PASS	AC=196;AF=0.0391374;AN=5008;NS=2504;DP=16981;EAS_AF=0.0685;AMR_AF=0.0288;AFR_AF=0;EUR_AF=0.0408;SAS_AF=0.0675;AA=G|||;VT=SNP
15	44268924	rs111514241	G	A	100	PASS	AC=485;AF=0.096845;AN=5008;NS=2504;DP=18272;EAS_AF=0.2103;AMR_AF=0.0807;AFR_AF=0.0045;EUR_AF=0.1342;SAS_AF=0.0777;AA=G|||;VT=SNP
15	44269775	rs2957583	A	C	100	PASS	AC=1088;AF=0.217252;AN=5008;NS=2504;DP=17790;EAS_AF=0.1538;AMR_AF=0.0908;AFR_AF=0.5507;EUR_AF=0.0457;SAS_AF=0.0982;AA=C|||;VT=SNP
15	44276555	rs2412849	C	G	100	PASS	AC=3905;AF=0.779752;AN=5008;NS=2504;DP=20286;EAS_AF=0.8353;AMR_AF=0.9092;AFR_AF=0.4478;EUR_AF=0.9533;SAS_AF=0.9008;AA=C|||;VT=SNP
15	44277216	rs6493091	C	T	100	PASS	AC=4134;AF=0.825479;AN=5008;NS=2504;DP=16146;EAS_AF=0.9345;AMR_AF=0.9121;AFR_AF=0.5333;EUR_AF=0.9543;SAS_AF=0.9141;AA=C|||;VT=SNP
15	44278161	rs2412850	A	G	100	PASS	AC=3919;AF=0.782548;AN=5008;NS=2504;DP=22679;EAS_AF=0.8482;AMR_AF=0.9107;AFR_AF=0.4478;EUR_AF=0.9533;SAS_AF=0.9008;AA=A|||;VT=SNP
15	44279709	rs11854312	T	C	100	PASS	AC=3921;AF=0.782947;AN=5008;NS=2504;DP=19091;EAS_AF=0.8492;AMR_AF=0.9092;AFR_AF=0.4493;EUR_AF=0.9533;SAS_AF=0.9008;AA=T|||;VT=SNP
15	44280609	rs4924727	T	G	100	PASS	AC=3921;AF=0.782947;AN=5008;NS=2504;DP=17488;EAS_AF=0.8472;AMR_AF=0.9092;AFR_AF=0.4508;EUR_AF=0.9523;SAS_AF=0.9018;AA=T|||;VT=SNP
15	44286094	rs11635948	C	T	100	PASS	AC=4181;AF=0.834864;AN=5008;NS=2504;DP=19374;EAS_AF=0.9395;AMR_AF=0.9135;AFR_AF=0.5635;EUR_AF=0.9553;SAS_AF=0.9141;AA=C|||;VT=SNP
15	44286325	rs11631340	T	C	100	PASS	AC=3923;AF=0.783347;AN=5008;NS=2504;DP=18479;EAS_AF=0.8492;AMR_AF=0.9092;AFR_AF=0.4501;EUR_AF=0.9533;SAS_AF=0.9018;AA=T|||;VT=SNP
15	44286873	rs28830267	A	C	100	PASS	AC=216;AF=0.043131;AN=5008;NS=2504;DP=17474;EAS_AF=0.0804;AMR_AF=0.0288;AFR_AF=0;EUR_AF=0.0417;SAS_AF=0.0746;AA=A|||;VT=SNP
15	44289953	rs4924728	T	C	100	PASS	AC=4195;AF=0.83766;AN=5008;NS=2504;DP=16780;EAS_AF=0.9395;AMR_AF=0.915;AFR_AF=0.5734;EUR_AF=0.9553;SAS_AF=0.9141;AA=T|||;VT=SNP
15	44291711	rs8031749	T	C	100	PASS	AC=659;AF=0.131589;AN=5008;NS=2504;DP=19010;EAS_AF=0.1617;AMR_AF=0.0533;AFR_AF=0.202;EUR_AF=0.0537;SAS_AF=0.1411;AA=T|||;VT=SNP
15	44299426	rs77207316	A	G	100	PASS	AC=198;AF=0.0395367;AN=5008;NS=2504;DP=15461;EAS_AF=0.1091;AMR_AF=0.0187;AFR_AF=0.0008;EUR_AF=0.0109;SAS_AF=0.0644;AA=A|||;VT=SNP
15	44303086	rs2412852	T	C	100	PASS	AC=3957;AF=0.790136;AN=5008;NS=2504;DP=18260;EAS_AF=0.8482;AMR_AF=0.9092;AFR_AF=0.4766;EUR_AF=0.9533;SAS_AF=0.9018;AA=T|||;VT=SNP
15	44304636	rs8035212	T	C	100	PASS	AC=3954;AF=0.789537;AN=5008;NS=2504;DP=19716;EAS_AF=0.8462;AMR_AF=0.9092;AFR_AF=0.4758;EUR_AF=0.9533;SAS_AF=0.9018;AA=T|||;VT=SNP
15	44307583	rs4924732	T	C	100	PASS	AC=2595;AF=0.518171;AN=5008;NS=2504;DP=18469;EAS_AF=0.6915;AMR_AF=0.7392;AFR_AF=0.1589;EUR_AF=0.6859;SAS_AF=0.4959;AA=T|||;VT=SNP
15	44310790	rs6493094	G	A	100	PASS	AC=4171;AF=0.832867;AN=5008;NS=2504;DP=18286;EAS_AF=0.9345;AMR_AF=0.915;AFR_AF=0.5582;EUR_AF=0.9553;SAS_AF=0.9151;AA=G|||;VT=SNP
15	44310844	rs76639963	C	T	100	PASS	AC=66;AF=0.0131789;AN=5008;NS=2504;DP=18489;EAS_AF=0.003;AMR_AF=0.0274;AFR_AF=0.0015;EUR_AF=0.0288;SAS_AF=0.0133;AA=C|||;VT=SNP
15	44312583	rs2114420	T	C	100	PASS	AC=3925;AF=0.783746;AN=5008;NS=2504;DP=17422;EAS_AF=0.8482;AMR_AF=0.9092;AFR_AF=0.4523;EUR_AF=0.9533;SAS_AF=0.9018;AA=T|||;VT=SNP
15	44312787	rs28529668	C	T	100	PASS	AC=521;AF=0.104034;AN=5008;NS=2504;DP=19173;EAS_AF=0.0764;AMR_AF=0.049;AFR_AF=0.1747;EUR_AF=0.0537;SAS_AF=0.1278;AA=T|||;VT=SNP
15	44313055	rs2114421	T	C	100	PASS	AC=3957;AF=0.790136;AN=5008;NS=2504;DP=18071;EAS_AF=0.8492;AMR_AF=0.9092;AFR_AF=0.4758;EUR_AF=0.9533;SAS_AF=0.9018;AA=T|||;VT=SNP
15	44321136	rs10518994	T	C	100	PASS	AC=3922;AF=0.783147;AN=5008;NS=2504;DP=21195;EAS_AF=0.8472;AMR_AF=0.9092;AFR_AF=0.4508;EUR_AF=0.9533;SAS_AF=0.9018;AA=T|||;VT=SNP
15	44325302	rs1820482	A	G	100	PASS	AC=4215;AF=0.841653;AN=5008;NS=2504;DP=19976;EAS_AF=0.9395;AMR_AF=0.915;AFR_AF=0.5877;EUR_AF=0.9553;SAS_AF=0.9151;AA=A|||;VT=SNP
```
