## Supplementary material for "Characterization of shared and ancestry-specific signals driving complex traits using multi-ancestry fine-mapping": mesusieoutput

```
                 eur          afr      eur_afr
   [1,] 8.674323e-04 4.696658e-05 1.969374e-04
   [2,] 7.458973e-05 4.480643e-05 1.729936e-05
   [3,] 4.219178e-05 3.912258e-05 8.277812e-06
   [4,] 6.458435e-05 5.171857e-05 1.372383e-05
   [5,] 8.757442e-05 4.756824e-05 1.626094e-05
   [6,] 3.569933e-03 4.112982e-05 1.076508e-03
   [7,] 7.276893e-05 4.358302e-05 1.190986e-05
   [8,] 1.058829e-04 3.939211e-05 2.899287e-05
   [9,] 3.077112e-03 4.473423e-05 7.021170e-04
  [10,] 5.869070e-05 4.246223e-05 1.005704e-05
  [11,] 6.981377e-05 4.873471e-05 1.216555e-05
  [12,] 2.288879e-03 9.268317e-05 9.975926e-04
  [13,] 1.673465e-03 5.493864e-05 5.346756e-04
  [14,] 6.944854e-05 4.907121e-05 1.232215e-05
  [15,] 6.838604e-05 4.824764e-05 1.223463e-05
  [16,] 7.337183e-05 4.394784e-05 1.211509e-05
  [17,] 6.574244e-05 4.736549e-05 1.318509e-05
  [18,] 3.452621e-03 4.447883e-05 7.318994e-04
  [19,] 6.933231e-05 4.506208e-05 1.109315e-05
  [20,] 3.228091e-04 1.252229e-04 2.216156e-04
  [21,] 3.111699e-04 5.153655e-05 1.147438e-04
  [22,] 6.143238e-05 4.284231e-05 1.947658e-05
  [23,] 4.684733e-02 5.544021e-05 2.404903e-02
  [24,] 4.397264e-02 5.560164e-05 2.270212e-02
  [25,] 3.720416e-02 5.102603e-05 1.668658e-02
  [26,] 9.826327e-05 4.295000e-05 3.692187e-05
  [27,] 8.356068e-05 4.410922e-05 1.302872e-05
  [28,] 4.596398e-02 5.544021e-05 2.359205e-02
  [29,] 1.348501e-04 3.909777e-05 3.894346e-05
  [30,] 4.876003e-02 5.560164e-05 2.519509e-02
  [31,] 1.414761e-04 3.908618e-05 4.061315e-05
  [32,] 2.715914e-02 5.527220e-05 1.378941e-02
  [33,] 2.715914e-02 5.487693e-05 1.358199e-02
  [34,] 2.355187e-02 5.544021e-05 1.201717e-02
  [35,] 9.423575e-05 4.272424e-05 2.236380e-05
  [36,] 2.715914e-02 5.487693e-05 1.358199e-02
  [37,] 2.715914e-02 5.535596e-05 1.383306e-02
  [38,] 2.493617e-02 5.350122e-05 1.168784e-02
  [39,] 2.332651e-04 4.972662e-05 7.586421e-05
  [40,] 9.623352e-05 5.557970e-05 1.796368e-05
  [41,] 7.214603e-05 4.853901e-05 1.271480e-05
  [42,] 5.227982e-05 4.456095e-05 1.047347e-05
  [43,] 2.159369e-03 4.052660e-05 5.876467e-04
  [44,] 1.357701e-04 7.304084e-05 2.765052e-05
  [45,] 8.102401e-05 4.028354e-05 1.906991e-05
  [46,] 1.057045e-04 3.976672e-05 3.226302e-05
  [47,] 1.135022e-04 3.977726e-05 3.509339e-05
  [48,] 3.975600e-04 4.014621e-05 1.001015e-04
  [49,] 3.226375e-04 4.075569e-05 1.030577e-04
  [50,] 5.367606e-04 4.048285e-05 1.635523e-04
  [51,] 6.574218e-05 4.623920e-05 1.190295e-05
  [52,] 1.057291e-04 4.860992e-05 4.661201e-05
  [53,] 8.110188e-05 7.825339e-05 2.685000e-05
  [54,] 3.626149e-03 5.918833e-05 2.128051e-03
  [55,] 5.361431e-04 5.774793e-05 1.988446e-04
  [56,] 6.840125e-05 6.342705e-05 1.718708e-05
  [57,] 3.692191e-03 5.983853e-05 2.200483e-03
  [58,] 3.482277e-04 5.896902e-05 1.310630e-04
  [59,] 4.872936e-04 6.218709e-05 1.835056e-04
  [60,] 9.116908e-04 1.356932e-04 7.688074e-04
  [61,] 7.406641e-05 6.327135e-05 1.720480e-05
  [62,] 8.641446e-05 9.280806e-05 2.132120e-05
  [63,] 1.040589e-04 6.267103e-05 4.004405e-05
  [64,] 9.312792e-05 4.772746e-05 1.900180e-05
  [65,] 2.408921e-03 7.095996e-05 1.649349e-03
  [66,] 6.631063e-05 4.760015e-05 1.202839e-05
  [67,] 1.944028e-04 6.306632e-05 6.299239e-05
  [68,] 7.986820e-05 6.295845e-05 1.921904e-05
  [69,] 2.461134e-04 7.032938e-05 8.346907e-05
  [70,] 3.303563e-03 7.291375e-05 2.361137e-03
  [71,] 4.412007e-05 4.974046e-05 1.077009e-05
  [72,] 8.307335e-05 6.314500e-05 2.016364e-05
  [73,] 7.514465e-05 4.672789e-05 1.222108e-05
  [74,] 7.459817e-05 4.740874e-05 1.283119e-05
  [75,] 2.891377e-04 3.976050e-05 7.914467e-05
  [76,] 7.514465e-05 4.717435e-05 1.240207e-05
  [77,] 7.298513e-05 6.249945e-05 1.738574e-05
  [78,] 8.776631e-05 8.247872e-05 2.371405e-05
  [79,] 1.546895e-03 5.859005e-05 9.594660e-04
  [80,] 7.250760e-05 6.319205e-05 1.792648e-05
  [81,] 1.713737e-03 5.352849e-05 9.379413e-04
  [82,] 1.154232e-03 5.282613e-05 6.154076e-04
  [83,] 1.190674e-03 5.267471e-05 6.325268e-04
  [84,] 1.904714e-03 4.766054e-05 8.541891e-04
  [85,] 1.873148e-03 5.183241e-05 9.716467e-04
  [86,] 5.902465e-05 4.992181e-05 1.225767e-05
  [87,] 7.451031e-05 5.058720e-05 1.481900e-05
  [88,] 2.173044e-04 4.326949e-05 2.987312e-05
  [89,] 1.336972e-04 3.924880e-05 1.324368e-05
  [90,] 1.674663e-04 4.438074e-05 2.392933e-05
  [91,] 2.774731e-04 4.086813e-05 2.020341e-05
  [92,] 1.144568e-04 7.336587e-05 2.172234e-05
  [93,] 2.561344e-04 3.998381e-05 2.012646e-05
  [94,] 9.932251e-05 5.368867e-05 1.449991e-05
  [95,] 2.108258e-04 4.070114e-05 1.653571e-05
  [96,] 7.547766e-05 4.823228e-05 1.299559e-05
  [97,] 3.177438e-04 4.502603e-05 4.245286e-05
  [98,] 9.197642e-05 6.402589e-05 1.723224e-05
  [99,] 3.655770e-04 4.536268e-05 5.512424e-05
 [100,] 3.303894e-04 3.989220e-05 5.252871e-05
 [101,] 1.848688e-04 4.387394e-04 5.378695e-04
 [102,] 4.866400e-05 4.693878e-05 9.660012e-06
 [103,] 4.444443e-05 4.062680e-05 8.757504e-06
 [104,] 4.453529e-05 4.044469e-05 8.690248e-06
 [105,] 4.457055e-05 4.044469e-05 8.683204e-06
 [106,] 5.450096e-05 4.436973e-05 1.196190e-05
 [107,] 4.481323e-05 4.060810e-05 8.682479e-06
 [108,] 4.632239e-05 4.045874e-05 8.876155e-06
 [109,] 1.555283e-04 5.925939e-05 5.547216e-05
 [110,] 1.135697e-04 4.217854e-05 1.414662e-05
 [111,] 1.648039e-04 5.227447e-05 2.570577e-05
 [112,] 9.542241e-05 2.286735e-03 8.154831e-04
 [113,] 1.027753e-04 1.177465e-03 5.213701e-04
 [114,] 4.835866e-05 7.543128e-05 1.745500e-05
 [115,] 4.869024e-05 1.276216e-04 3.107692e-05
 [116,] 1.055798e-03 1.260378e-04 7.833370e-05
 [117,] 1.242275e-03 1.770406e-04 3.554272e-05
 [118,] 1.298825e-04 7.589030e-05 3.193308e-05
 [119,] 9.142113e-05 3.357365e-02 9.977945e-03
 [120,] 2.284079e-04 4.811997e-02 1.317059e-04
 [121,] 5.780844e-05 4.524579e-05 8.510184e-06
 [122,] 2.081468e-04 2.667685e-04 3.617980e-04
 [123,] 1.501529e-04 4.903698e-05 1.946378e-05
 [124,] 4.355621e-05 4.695655e-05 8.415358e-06
 [125,] 1.564375e-04 4.951752e-05 2.087278e-05
 [126,] 1.527308e-04 4.966951e-05 2.049021e-05
 [127,] 1.502095e-04 4.975461e-05 2.005455e-05
 [128,] 9.073369e-05 1.082905e-02 3.867594e-03
 [129,] 1.406063e-04 4.950426e-05 1.900062e-05
 [130,] 1.360311e-04 4.241856e-05 1.500636e-05
 [131,] 1.311114e-04 4.976008e-05 1.861567e-05
 [132,] 4.327155e-05 4.784862e-05 9.331999e-06
 [133,] 4.340678e-05 4.712920e-05 8.406652e-06
 [134,] 1.203099e-04 4.548148e-05 1.562040e-05
 [135,] 4.236662e-05 4.438950e-05 8.446508e-06
 [136,] 4.237506e-05 4.516617e-05 8.605693e-06
 [137,] 4.236452e-05 3.979294e-05 8.069578e-06
 [138,] 4.360867e-05 1.210668e-02 7.525869e-04
 [139,] 4.236684e-05 4.419993e-05 8.446048e-06
 [140,] 4.247067e-05 4.452607e-05 8.359110e-06
 [141,] 9.323036e-05 1.619202e-02 6.491705e-03
 [142,] 4.236320e-05 3.963127e-05 8.066378e-06
 [143,] 4.236516e-05 3.989830e-05 8.072233e-06
 [144,] 4.406972e-05 2.443037e-03 2.754330e-04
 [145,] 9.477369e-05 1.694301e-03 6.340123e-04
 [146,] 4.422540e-05 2.609497e-03 2.868521e-04
 [147,] 2.439380e-04 4.456750e-05 3.244546e-05
 [148,] 4.236332e-05 4.020025e-05 8.089006e-06
 [149,] 4.237045e-05 4.020025e-05 8.096889e-06
 [150,] 1.025514e-04 1.784330e-02 9.202287e-03
 [151,] 4.241866e-05 4.629337e-05 8.627776e-06
 [152,] 4.236362e-05 4.101974e-05 8.169306e-06
 [153,] 1.009753e-04 8.405358e-04 3.732355e-04
 [154,] 4.237989e-05 4.231796e-05 8.325052e-06
 [155,] 1.001879e-04 1.554490e-02 7.614488e-03
 [156,] 9.779771e-05 1.965093e-02 9.048763e-03
 [157,] 4.236984e-05 4.335307e-05 8.417537e-06
 [158,] 4.400558e-05 1.198710e-04 2.046294e-05
 [159,] 5.168262e-05 4.091024e-05 8.398116e-06
 [160,] 3.263614e-04 1.263586e-04 1.925876e-04
 [161,] 1.313052e-04 3.998968e-05 1.380041e-05
 [162,] 4.236325e-05 4.004297e-05 8.074855e-06
 [163,] 9.402567e-05 3.141895e-02 1.285113e-02
 [164,] 4.918561e-05 4.250862e-05 8.023558e-06
 [165,] 5.699233e-05 4.268950e-05 9.964275e-06
 [166,] 9.354327e-05 2.627879e-03 9.312506e-04
 [167,] 5.541215e-05 4.270425e-05 9.814510e-06
 [168,] 1.098468e-04 2.001791e-02 1.179695e-02
 [169,] 4.341017e-05 4.154025e-05 8.044818e-06
 [170,] 9.791547e-05 3.403449e-04 1.397207e-04
 [171,] 1.083637e-04 5.221409e-02 2.993922e-02
 [172,] 7.375196e-05 9.631254e-05 3.162127e-05
 [173,] 2.785936e-04 1.045852e-03 2.206205e-03
 [174,] 2.984355e-04 9.992217e-04 2.255783e-03
 [175,] 5.165576e-05 4.890173e-05 1.165713e-05
 [176,] 4.324409e-05 4.493504e-05 8.221816e-06
 [177,] 4.311363e-05 4.451816e-05 8.203129e-06
 [178,] 5.254671e-05 4.329426e-05 9.992335e-06
 [179,] 5.274397e-05 4.540259e-05 1.072110e-05
 [180,] 4.209453e-05 4.195878e-05 8.085274e-06
 [181,] 2.695731e-04 1.806885e-04 2.644865e-04
 [182,] 5.853822e-05 3.934690e-05 8.868717e-06
 [183,] 5.886592e-05 3.967519e-05 9.106222e-06
 [184,] 5.879239e-05 3.900153e-05 8.657570e-06
 [185,] 5.703785e-05 3.888691e-05 8.494849e-06
 [186,] 6.998960e-05 1.976150e-04 8.589571e-05
 [187,] 5.499978e-05 1.420410e-04 3.368865e-05
 [188,] 4.197028e-05 3.882739e-05 8.224963e-06
 [189,] 5.504231e-05 1.531955e-04 3.621598e-05
 [190,] 5.935911e-05 3.875387e-05 8.332573e-06
 [191,] 5.737015e-05 3.875708e-05 8.377427e-06
 [192,] 5.456680e-05 1.012536e-04 2.709642e-05
 [193,] 5.774221e-05 3.888656e-05 8.393356e-06
 [194,] 5.741131e-05 1.523920e-04 4.765588e-05
 [195,] 6.616418e-05 1.134485e-04 4.679292e-05
 [196,] 5.281632e-05 3.976357e-05 8.765696e-06
 [197,] 5.109949e-05 3.984279e-05 1.011028e-05
 [198,] 5.121417e-05 5.753284e-05 1.893604e-05
 [199,] 1.382897e-04 1.164652e-04 9.817804e-05
 [200,] 5.571698e-05 8.459538e-03 7.229719e-04
 [201,] 1.001427e-04 9.265184e-05 9.479485e-06
 [202,] 1.001427e-04 1.730089e-04 1.169131e-05
 [203,] 8.899361e-05 7.700824e-05 9.331947e-06
 [204,] 1.411434e-04 5.368444e-05 2.665599e-05
 [205,] 8.607121e-05 8.140956e-05 9.555536e-06
 [206,] 5.635503e-05 3.169871e-03 2.566215e-04
 [207,] 8.714017e-05 9.842179e-05 1.010027e-05
 [208,] 9.242564e-05 1.248725e-03 5.955322e-04
 [209,] 9.884799e-05 9.550957e-05 9.681990e-06
 [210,] 5.919150e-05 5.387793e-05 1.554779e-05
 [211,] 5.607143e-05 1.091128e-03 2.276656e-04
 [212,] 5.980690e-05 8.836896e-05 2.800747e-05
 [213,] 9.181835e-05 4.415094e-04 2.113794e-04
 [214,] 5.636883e-05 9.837111e-05 2.625920e-05
 [215,] 4.424126e-05 4.484716e-05 8.285663e-06
 [216,] 1.007809e-04 2.117032e-04 1.129241e-04
 [217,] 1.035813e-04 1.476985e-04 7.878916e-05
 [218,] 9.759001e-05 2.385887e-04 9.316060e-05
 [219,] 1.024259e-04 2.076067e-04 1.126612e-04
 [220,] 1.035813e-04 2.283907e-04 1.259903e-04
 [221,] 1.031720e-04 2.283907e-04 1.254149e-04
 [222,] 1.036453e-04 2.155365e-04 1.185315e-04
 [223,] 1.005731e-04 2.344868e-04 1.255163e-04
 [224,] 1.013629e-04 2.283795e-04 1.232030e-04
 [225,] 1.012965e-04 2.263124e-04 1.215694e-04
 [226,] 1.021675e-04 2.283795e-04 1.243522e-04
 [227,] 1.034687e-04 2.360003e-04 1.306744e-04
 [228,] 1.021675e-04 2.156801e-04 1.170208e-04
 [229,] 1.061632e-04 1.659376e-04 9.178176e-05
 [230,] 1.052593e-04 2.171593e-04 1.217038e-04
 [231,] 1.071810e-04 2.304564e-04 1.327620e-04
 [232,] 9.833702e-05 7.634625e-05 5.215976e-05
 [233,] 4.400128e-05 4.098711e-05 8.281593e-06
 [234,] 1.098999e-04 9.630726e-05 5.159991e-05
 [235,] 1.146443e-04 1.187698e-04 6.762207e-05
 [236,] 9.477001e-05 1.108275e-04 7.681090e-05
 [237,] 9.473506e-05 8.216779e-05 3.772489e-05
 [238,] 7.759446e-05 5.688054e-05 2.415714e-05
 [239,] 1.019683e-04 8.478475e-05 2.965029e-05
 [240,] 1.010071e-04 8.464913e-05 2.926295e-05
 [241,] 8.709399e-04 1.853899e-03 1.463305e-02
 [242,] 9.040446e-05 5.523621e-05 2.877152e-05
 [243,] 4.587857e-05 3.954522e-05 9.788419e-06
 [244,] 5.762510e-05 3.947402e-05 1.164657e-05
 [245,] 7.027690e-05 5.757938e-05 2.410304e-05
 [246,] 7.303222e-05 5.011181e-05 9.616720e-06
 [247,] 5.774015e-05 3.908887e-05 1.101571e-05
 [248,] 3.234382e-04 3.022075e-04 7.540115e-04
 [249,] 5.923378e-05 2.030950e-03 1.529025e-04
 [250,] 5.349025e-05 3.993848e-05 1.113901e-05
 [251,] 8.959379e-05 1.029708e-04 3.301712e-05
 [252,] 3.536221e-04 3.074224e-03 9.540100e-03
 [253,] 6.027200e-05 2.258887e-03 1.948194e-04
 [254,] 5.212503e-05 6.005804e-05 1.584776e-05
 [255,] 3.835792e-04 8.860628e-05 5.578715e-05
 [256,] 1.376663e-04 1.242250e-04 6.813616e-05
 [257,] 4.293123e-05 2.023831e-04 3.655460e-05
 [258,] 8.305603e-05 1.295745e-04 1.703158e-05
 [259,] 4.285678e-05 2.099266e-04 3.638904e-05
 [260,] 7.885569e-05 5.005173e-05 1.966846e-05
 [261,] 8.000559e-05 4.955492e-05 1.924334e-05
 [262,] 8.024936e-05 2.930418e-04 6.955199e-05
 [263,] 7.702326e-05 4.916482e-05 1.836368e-05
 [264,] 8.208917e-05 4.528713e-05 1.524358e-05
 [265,] 8.110473e-05 1.255793e-04 3.077099e-05
 [266,] 1.154371e-04 1.222010e-04 5.830534e-05
 [267,] 4.277704e-05 1.018148e-04 2.021536e-05
 [268,] 7.863543e-05 1.077058e-04 1.706644e-05
 [269,] 4.306554e-05 1.887639e-04 3.478288e-05
 [270,] 4.349393e-05 2.644708e-04 4.774057e-05
 [271,] 4.303251e-05 1.863400e-04 3.409046e-05
 [272,] 4.791111e-05 2.427856e-04 6.188844e-05
 [273,] 1.676184e-04 5.830746e-05 4.646788e-05
 [274,] 7.997979e-05 6.061073e-05 1.794000e-05
 [275,] 5.494182e-05 1.139585e-04 1.565980e-05
 [276,] 8.845671e-05 9.476112e-05 2.635191e-05
 [277,] 6.215912e-05 4.683733e-05 1.203787e-05
 [278,] 5.997130e-05 4.668596e-05 1.164721e-05
 [279,] 1.938793e-04 4.881449e-05 3.021298e-05
 [280,] 5.843520e-05 4.617456e-05 1.132290e-05
 [281,] 1.255232e-04 1.067662e-04 2.253097e-05
 [282,] 1.069914e-04 1.220651e-04 1.996069e-05
 [283,] 5.014418e-05 5.140818e-05 1.125793e-05
 [284,] 6.212763e-05 8.734159e-05 1.622609e-05
 [285,] 1.010574e-04 1.286896e-04 1.898745e-05
 [286,] 7.300256e-05 1.343913e-04 1.581601e-05
 [287,] 5.537124e-05 4.647394e-05 1.131812e-05
 [288,] 5.382460e-05 4.772697e-05 1.210160e-05
 [289,] 4.949195e-05 4.658750e-05 1.076719e-05
 [290,] 6.500058e-05 4.638759e-05 1.232311e-05
 [291,] 6.393433e-05 4.628596e-05 1.181892e-05
 [292,] 6.338213e-05 4.632839e-05 1.184599e-05
 [293,] 5.048715e-05 4.641491e-05 1.075354e-05
 [294,] 5.121142e-05 4.661710e-05 1.112416e-05
 [295,] 8.026498e-05 8.655509e-05 1.879904e-05
 [296,] 5.448809e-05 4.712062e-05 1.182865e-05
 [297,] 5.263961e-05 4.725686e-05 1.167433e-05
 [298,] 4.319785e-05 3.987188e-05 8.375547e-06
 [299,] 4.411076e-05 4.575112e-05 1.022742e-05
 [300,] 4.414339e-05 4.782228e-05 1.000104e-05
 [301,] 5.067804e-05 8.518482e-05 1.419118e-05
 [302,] 4.485860e-05 4.776474e-05 1.041093e-05
 [303,] 1.532656e-04 4.766177e-05 2.224104e-05
 [304,] 4.936042e-05 4.053096e-05 8.907702e-06
 [305,] 5.252060e-05 9.532445e-05 1.428155e-05
 [306,] 8.471607e-05 9.743303e-05 1.961561e-05
 [307,] 4.876698e-05 1.041380e-04 1.774529e-05
 [308,] 4.857074e-05 1.023429e-04 1.745013e-05
 [309,] 6.236135e-05 4.730090e-05 1.055564e-05
 [310,] 5.579896e-05 4.265585e-05 1.018030e-05
 [311,] 5.556499e-05 4.281829e-05 1.001447e-05
 [312,] 9.155679e-05 3.234437e-04 2.862150e-05
 [313,] 5.029460e-05 4.880626e-05 1.203139e-05
 [314,] 4.607816e-05 4.969009e-05 1.150982e-05
 [315,] 8.299366e-05 5.656233e-05 2.006107e-05
 [316,] 5.172416e-05 4.871680e-05 1.232510e-05
 [317,] 4.743137e-05 4.889934e-05 1.155193e-05
 [318,] 4.820747e-05 1.250381e-04 1.406506e-05
 [319,] 5.542951e-05 4.248167e-05 1.008479e-05
 [320,] 4.636594e-05 4.700599e-05 1.046368e-05
 [321,] 4.551983e-05 1.409811e-04 1.494191e-05
 [322,] 4.415197e-05 4.662584e-05 9.727013e-06
 [323,] 4.576375e-05 4.762117e-05 9.676288e-06
 [324,] 4.661849e-05 1.022115e-04 1.383479e-05
 [325,] 4.534357e-05 1.039718e-04 1.402091e-05
 [326,] 4.763569e-05 4.961996e-05 1.195019e-05
 [327,] 4.441360e-05 1.097738e-04 1.503148e-05
 [328,] 4.441037e-05 1.089042e-04 1.494379e-05
 [329,] 4.442123e-05 1.091681e-04 1.506642e-05
 [330,] 5.485496e-05 7.595149e-05 1.597319e-05
 [331,] 4.586611e-05 1.153779e-04 1.408353e-05
 [332,] 4.607056e-05 1.416454e-04 1.468144e-05
 [333,] 6.829917e-05 7.791481e-05 1.785054e-05
 [334,] 4.429587e-05 4.800195e-05 9.719722e-06
 [335,] 4.515016e-05 4.709927e-05 1.029679e-05
 [336,] 1.035889e-04 5.223205e-05 1.239816e-05
 [337,] 5.649026e-05 4.712612e-05 1.267787e-05
 [338,] 9.897669e-05 9.331451e-05 2.953456e-05
 [339,] 6.949579e-05 5.670909e-05 1.697482e-05
 [340,] 1.073702e-04 5.374564e-05 1.253063e-05
 [341,] 4.425346e-05 6.648142e-05 1.638361e-05
 [342,] 9.362652e-05 7.912130e-05 1.585497e-05
 [343,] 4.527205e-05 6.558626e-05 1.684591e-05
 [344,] 1.015401e-04 6.832332e-05 1.416826e-05
 [345,] 6.025465e-05 4.359575e-05 1.021390e-05
 [346,] 9.515704e-05 7.225455e-05 1.496354e-05
 [347,] 1.002833e-04 7.185110e-05 1.458254e-05
 [348,] 1.036628e-04 6.385708e-05 1.343782e-05
 [349,] 1.015175e-04 6.570118e-05 1.377756e-05
 [350,] 1.008827e-04 6.388174e-05 1.335568e-05
 [351,] 5.251739e-05 6.144601e-05 1.892486e-05
 [352,] 4.283764e-05 5.503417e-05 1.180898e-05
 [353,] 9.982528e-05 5.783506e-05 1.248700e-05
 [354,] 1.033529e-04 5.881684e-05 1.258607e-05
 [355,] 1.247495e-04 5.434433e-05 1.268737e-05
 [356,] 8.102408e-05 4.725662e-05 1.229689e-05
 [357,] 1.059153e-04 4.976408e-05 1.119757e-05
 [358,] 7.316404e-05 1.566072e-04 3.788033e-05
 [359,] 9.623753e-04 8.704400e-05 3.297396e-04
 [360,] 2.465287e-04 2.928165e-04 3.944026e-04
 [361,] 7.254770e-04 8.651566e-05 2.385141e-04
 [362,] 6.705298e-05 2.274258e-04 5.975904e-05
 [363,] 6.705298e-05 1.673601e-04 4.561024e-05
 [364,] 7.347820e-05 1.777033e-04 4.101631e-05
 [365,] 1.911347e-04 1.571292e-04 1.572003e-04
 [366,] 2.395074e-04 1.394289e-04 1.702904e-04
 [367,] 8.460606e-05 8.922337e-05 5.179200e-05
 [368,] 7.376889e-04 8.785384e-05 2.480385e-04
 [369,] 6.767497e-05 1.938828e-04 5.431160e-05
 [370,] 7.325602e-05 2.119415e-04 4.862716e-05
 [371,] 1.131222e-03 8.715423e-05 3.191497e-04
 [372,] 8.104017e-04 8.679646e-05 2.475885e-04
 [373,] 2.658033e-04 2.410253e-04 3.307094e-04
 [374,] 2.776769e-04 2.147938e-04 2.947743e-04
 [375,] 7.339355e-05 1.631086e-04 3.840817e-05
 [376,] 1.886102e-04 2.393892e-04 2.539301e-04
 [377,] 1.923306e-04 1.136584e-04 1.111260e-04
 [378,] 7.079408e-04 4.790087e-05 2.156046e-04
 [379,] 7.347396e-05 1.855614e-04 4.255424e-05
 [380,] 7.347396e-05 1.649476e-04 3.853367e-05
 [381,] 7.343308e-05 1.662364e-04 3.890782e-05
 [382,] 5.080467e-04 8.860132e-05 1.599234e-04
 [383,] 7.347247e-05 1.601855e-04 3.754340e-05
 [384,] 5.685792e-04 8.488328e-05 1.667176e-04
 [385,] 7.339512e-05 1.805942e-04 4.178640e-05
 [386,] 6.764723e-05 2.988940e-04 8.640209e-05
 [387,] 7.347247e-05 1.601855e-04 3.754340e-05
 [388,] 7.462457e-05 1.801723e-04 3.988887e-05
 [389,] 7.391238e-05 1.932285e-04 4.667336e-05
 [390,] 1.727613e-04 8.454321e-05 4.554342e-05
 [391,] 7.237053e-05 2.965966e-04 7.617982e-05
 [392,] 7.246742e-05 3.131961e-04 8.262935e-05
 [393,] 7.217512e-05 2.903259e-04 7.588318e-05
 [394,] 7.456224e-05 1.792691e-04 4.042592e-05
 [395,] 7.277951e-05 2.181115e-04 5.296402e-05
 [396,] 1.189996e-03 5.747989e-05 4.315422e-04
 [397,] 7.844065e-05 1.349032e-04 2.817536e-05
 [398,] 7.867199e-05 1.244373e-04 2.633080e-05
 [399,] 7.286014e-05 1.795322e-04 4.738946e-05
 [400,] 7.286014e-05 1.777175e-04 4.695737e-05
 [401,] 7.288354e-05 1.879165e-04 4.609719e-05
 [402,] 7.832717e-05 1.136614e-04 2.472391e-05
 [403,] 7.268410e-05 1.636332e-04 4.151641e-05
 [404,] 7.641726e-05 1.093636e-04 2.552486e-05
 [405,] 7.725404e-05 1.114218e-04 2.510498e-05
 [406,] 7.255490e-05 1.716654e-04 4.396072e-05
 [407,] 7.569119e-05 1.025097e-04 2.431997e-05
 [408,] 5.887890e-04 9.819709e-05 2.375551e-04
 [409,] 7.869947e-05 1.601881e-04 2.825612e-05
 [410,] 9.333895e-04 5.389474e-05 3.263215e-04
 [411,] 8.596792e-04 5.389474e-05 3.023273e-04
 [412,] 8.956568e-04 5.409323e-05 3.156140e-04
 [413,] 9.534785e-04 5.689135e-05 3.586056e-04
 [414,] 9.148080e-04 5.420373e-05 3.238144e-04
 [415,] 9.046700e-04 5.420373e-05 3.204772e-04
 [416,] 8.682739e-04 5.409323e-05 3.066372e-04
 [417,] 8.412106e-04 5.447510e-05 3.010657e-04
 [418,] 8.412106e-04 5.429344e-05 2.997434e-04
 [419,] 8.412106e-04 5.303907e-05 2.893859e-04
 [420,] 8.682739e-04 5.369796e-05 3.036394e-04
 [421,] 9.043635e-04 5.369796e-05 3.159287e-04
 [422,] 5.252882e-04 1.099344e-04 2.329345e-04
 [423,] 8.412106e-04 5.389474e-05 2.968292e-04
 [424,] 8.867475e-04 5.624955e-05 3.270992e-04
 [425,] 7.670294e-04 5.613009e-05 2.851917e-04
 [426,] 8.591262e-04 4.891912e-05 2.621847e-04
 [427,] 8.765083e-04 5.634787e-05 3.247599e-04
 [428,] 8.496424e-04 5.401990e-05 2.986558e-04
 [429,] 7.774360e-04 5.345081e-05 2.706669e-04
 [430,] 8.412106e-04 5.361218e-05 2.938163e-04
 [431,] 8.412106e-04 5.361218e-05 2.938163e-04
 [432,] 8.412106e-04 5.361218e-05 2.938163e-04
 [433,] 9.534564e-04 5.332871e-05 3.287028e-04
 [434,] 8.328758e-04 5.313678e-05 2.885634e-04
 [435,] 7.752235e-05 1.769674e-04 3.100627e-05
 [436,] 1.154355e-04 3.240432e-04 2.268699e-04
 [437,] 7.461444e-04 5.275788e-05 2.580739e-04
 [438,] 7.317100e-04 5.275788e-05 2.534366e-04
 [439,] 8.328758e-04 5.285098e-05 2.874133e-04
 [440,] 1.193282e-04 3.205518e-04 2.318526e-04
 [441,] 7.534861e-04 5.134131e-05 2.509184e-04
 [442,] 8.496424e-04 5.134131e-05 2.802948e-04
 [443,] 1.203637e-04 3.240432e-04 2.365945e-04
 [444,] 8.608323e-04 5.116654e-05 2.823224e-04
 [445,] 7.854271e-04 5.066825e-05 2.559039e-04
 [446,] 8.155931e-04 5.082154e-05 2.660703e-04
 [447,] 8.677668e-04 5.099329e-05 2.830407e-04
 [448,] 7.764156e-04 5.082154e-05 2.537971e-04
 [449,] 7.605810e-04 5.221998e-05 2.586053e-04
 [450,] 7.329935e-04 5.734166e-05 2.793464e-04
 [451,] 6.034056e-04 1.055805e-04 2.594534e-04
 [452,] 5.368222e-04 1.039392e-04 2.270445e-04
 [453,] 5.721045e-04 1.064791e-04 2.485204e-04
 [454,] 5.495629e-04 1.064791e-04 2.383621e-04
 [455,] 2.999626e-04 3.542825e-04 5.327739e-04
 [456,] 9.204450e-04 7.133713e-05 4.516007e-04
 [457,] 7.409638e-05 1.572124e-04 3.730209e-05
 [458,] 9.204450e-04 6.074985e-05 3.729615e-04
 [459,] 4.797371e-04 5.884791e-05 2.039373e-04
 [460,] 7.835654e-04 5.769710e-05 2.994663e-04
 [461,] 7.389335e-05 1.536338e-04 3.722955e-05
 [462,] 5.647383e-05 4.405905e-05 1.242491e-05
 [463,] 6.769707e-04 5.538482e-05 2.478215e-04
 [464,] 1.972691e-04 2.855917e-04 3.029513e-04
 [465,] 6.313306e-04 6.220912e-05 2.671749e-04
 [466,] 7.413782e-05 1.539101e-04 3.652536e-05
 [467,] 7.448878e-05 1.455128e-04 3.406441e-05
 [468,] 7.448878e-05 1.474790e-04 3.444738e-05
 [469,] 7.223444e-05 2.553358e-04 6.896607e-05
 [470,] 7.353457e-05 1.372949e-04 3.660557e-05
 [471,] 6.966352e-05 4.321169e-05 1.262428e-05
 [472,] 1.154927e-03 1.017458e-04 4.500928e-04
 [473,] 2.849081e-04 9.029132e-05 8.006769e-05
 [474,] 7.264117e-05 1.785587e-04 5.210429e-05
 [475,] 7.431357e-05 9.864453e-05 2.453482e-05
 [476,] 3.122334e-04 9.048588e-05 8.777707e-05
 [477,] 5.923248e-05 4.219693e-05 1.105082e-05
 [478,] 3.184549e-04 9.074036e-05 9.060784e-05
 [479,] 7.034745e-05 4.162928e-05 9.602259e-06
 [480,] 7.240002e-05 1.388287e-04 3.730856e-05
 [481,] 7.381005e-05 6.042009e-05 1.707972e-05
 [482,] 7.363757e-05 1.246136e-04 3.208032e-05
 [483,] 7.360770e-05 1.237564e-04 3.206239e-05
 [484,] 1.913214e-04 1.901868e-04 1.929702e-04
 [485,] 5.273003e-05 4.228904e-05 1.029561e-05
 [486,] 1.045765e-04 4.823951e-05 1.582988e-05
 [487,] 2.042482e-04 1.488322e-04 1.539475e-04
 [488,] 7.362204e-05 1.183337e-04 3.080051e-05
 [489,] 7.409638e-05 1.292431e-04 3.162795e-05
 [490,] 5.071274e-05 4.222599e-05 1.025442e-05
 [491,] 7.353264e-05 1.246449e-04 3.357509e-05
 [492,] 7.336991e-05 1.268799e-04 3.482527e-05
 [493,] 7.579627e-04 9.476296e-05 2.993292e-04
 [494,] 7.130496e-04 1.046146e-04 3.041052e-04
 [495,] 7.343378e-05 1.229141e-04 3.424759e-05
 [496,] 5.723895e-04 1.051435e-04 2.473012e-04
 [497,] 2.348839e-04 2.996523e-04 3.667399e-04
 [498,] 5.946403e-05 4.178382e-05 1.087964e-05
 [499,] 5.781351e-05 4.187920e-05 1.074626e-05
 [500,] 5.028810e-05 1.341693e-04 1.792550e-05
 [501,] 7.212430e-05 3.067263e-04 8.715726e-05
 [502,] 1.580067e-04 7.620632e-05 4.148043e-05
 [503,] 8.504867e-05 9.401337e-05 5.706134e-05
 [504,] 2.364613e-04 1.608792e-04 2.325219e-04
 [505,] 4.997627e-05 4.273511e-05 1.047006e-05
 [506,] 1.818235e-04 9.783108e-05 1.025111e-04
 [507,] 1.082112e-04 6.301261e-05 4.448877e-05
 [508,] 1.037447e-04 6.266099e-05 4.272483e-05
 [509,] 7.243526e-05 1.085687e-04 3.319839e-05
 [510,] 1.619485e-04 7.654861e-05 3.918844e-05
 [511,] 4.909640e-05 4.258870e-05 1.020568e-05
 [512,] 7.307447e-05 6.910283e-05 1.995787e-05
 [513,] 7.425971e-05 6.540765e-05 2.107263e-05
 [514,] 4.940701e-05 4.244870e-05 1.017157e-05
 [515,] 1.095015e-04 4.800357e-05 2.803528e-05
 [516,] 2.041298e-04 7.689697e-05 4.528415e-05
 [517,] 4.883419e-05 4.227726e-05 9.929251e-06
 [518,] 4.924146e-05 4.256850e-05 1.010008e-05
 [519,] 1.851208e-04 7.712543e-05 4.602680e-05
 [520,] 4.974488e-05 4.278774e-05 1.035931e-05
 [521,] 8.719682e-05 7.573756e-05 4.606954e-05
 [522,] 8.427071e-05 4.499340e-05 1.672868e-05
 [523,] 1.798147e-04 7.663676e-05 4.711616e-05
 [524,] 7.257100e-05 6.585825e-05 1.963580e-05
 [525,] 5.377115e-05 4.220291e-05 1.068634e-05
 [526,] 7.350856e-05 6.676767e-05 2.109940e-05
 [527,] 8.057643e-05 7.673525e-05 4.343278e-05
 [528,] 5.264149e-05 4.263283e-05 1.083286e-05
 [529,] 5.418138e-05 4.282449e-05 1.118611e-05
 [530,] 5.374048e-05 4.282835e-05 1.105322e-05
 [531,] 6.016387e-05 4.309702e-05 1.191671e-05
 [532,] 7.321382e-05 6.710318e-05 2.095795e-05
 [533,] 7.322754e-05 6.941997e-05 2.056302e-05
 [534,] 7.332852e-05 7.070629e-05 2.211368e-05
 [535,] 7.318646e-05 8.105789e-05 2.469649e-05
 [536,] 7.227129e-05 8.556387e-05 2.460790e-05
 [537,] 9.148618e-05 1.076995e-04 7.053581e-05
 [538,] 7.305555e-05 8.202569e-05 2.130985e-05
 [539,] 7.164523e-05 7.964397e-05 2.218937e-05
 [540,] 9.858624e-05 4.522417e-05 1.583188e-05
 [541,] 7.164523e-05 8.182952e-05 2.271605e-05
 [542,] 7.164523e-05 8.182952e-05 2.271605e-05
 [543,] 7.198139e-05 7.974606e-05 2.172408e-05
 [544,] 5.753985e-05 4.207744e-05 1.101470e-05
 [545,] 7.320070e-05 7.638232e-05 2.022700e-05
 [546,] 7.872396e-05 1.132950e-04 6.322409e-05
 [547,] 7.164308e-05 7.846772e-05 2.194012e-05
 [548,] 7.189488e-05 7.407972e-05 2.076738e-05
 [549,] 6.391713e-05 4.300362e-05 1.255886e-05
 [550,] 7.190831e-05 7.524248e-05 2.095517e-05
 [551,] 7.324453e-05 7.620394e-05 2.014162e-05
 [552,] 6.158971e-05 9.490916e-05 3.994489e-05
 [553,] 7.351441e-05 6.922215e-05 1.859892e-05
 [554,] 7.297255e-05 6.389063e-05 1.966471e-05
 [555,] 7.308297e-05 9.559400e-05 2.680452e-05
 [556,] 5.558571e-05 4.745931e-05 8.577604e-06
 [557,] 7.343625e-05 1.025784e-04 2.999867e-05
 [558,] 5.497834e-05 4.626994e-05 8.522830e-06
 [559,] 7.425966e-05 9.028266e-05 2.776972e-05
 [560,] 5.659506e-05 4.727459e-05 8.533864e-06
 [561,] 9.822196e-05 8.517416e-05 2.200904e-05
 [562,] 7.472327e-05 6.154077e-05 1.954048e-05
 [563,] 7.358494e-05 6.307290e-05 1.911693e-05
 [564,] 5.850971e-05 4.966946e-05 1.601073e-05
 [565,] 6.463317e-05 9.484112e-05 4.233762e-05
 [566,] 9.704733e-05 4.312748e-05 1.201576e-05
 [567,] 8.223314e-05 9.359305e-05 1.801582e-05
 [568,] 6.603984e-04 9.568469e-05 1.484849e-04
 [569,] 7.077058e-05 4.634412e-05 1.305229e-05
 [570,] 4.214482e-05 4.222838e-05 8.844301e-06
 [571,] 4.491436e-05 4.214867e-05 9.248516e-06
 [572,] 8.659685e-05 4.132758e-05 1.112161e-05
 [573,] 1.641560e-04 4.778667e-05 1.464676e-05
 [574,] 4.197930e-05 4.187534e-05 8.734259e-06
 [575,] 1.264758e-04 1.035005e-04 2.090217e-05
 [576,] 4.212264e-05 4.228081e-05 8.748371e-06
 [577,] 7.695664e-05 4.217405e-05 1.142288e-05
 [578,] 7.624520e-05 1.100213e-04 1.676571e-05
 [579,] 4.208220e-05 4.239266e-05 8.762436e-06
 [580,] 4.160734e-05 4.241074e-05 8.727141e-06
 [581,] 4.155459e-05 4.250529e-05 8.777858e-06
 [582,] 4.212482e-05 4.591986e-05 9.079032e-06
 [583,] 4.218955e-05 4.193622e-05 8.897998e-06
 [584,] 4.158238e-05 4.220305e-05 8.720312e-06
 [585,] 4.158520e-05 4.220305e-05 8.719383e-06
 [586,] 4.155056e-05 4.340142e-05 9.012994e-06
 [587,] 7.590415e-05 4.569418e-05 1.064076e-05
 [588,] 4.227307e-05 4.199021e-05 8.918453e-06
 [589,] 4.210881e-05 4.578982e-05 9.804054e-06
 [590,] 4.210881e-05 4.578982e-05 9.804054e-06
 [591,] 4.214792e-05 4.549453e-05 9.758475e-06
 [592,] 4.166253e-05 4.578982e-05 9.555932e-06
 [593,] 4.170092e-05 4.554814e-05 9.537280e-06
 [594,] 4.160048e-05 4.683465e-05 9.726609e-06
 [595,] 1.332461e-04 4.571822e-05 1.317194e-05
 [596,] 4.224463e-05 5.902608e-05 1.300898e-05
 [597,] 4.226579e-05 4.525771e-05 9.597697e-06
 [598,] 6.628057e-05 4.981664e-05 1.455724e-05
 [599,] 1.104816e-04 4.766328e-05 1.094341e-05
 [600,] 4.216459e-05 4.638678e-05 9.805858e-06
 [601,] 4.199639e-05 4.504239e-05 9.375477e-06
 [602,] 4.282202e-05 4.512115e-05 9.803665e-06
 [603,] 4.197720e-05 4.625596e-05 9.618638e-06
 [604,] 4.195674e-05 4.569814e-05 9.450982e-06
 [605,] 4.194944e-05 4.586572e-05 9.445889e-06
 [606,] 4.827490e-05 4.239139e-05 9.429488e-06
 [607,] 8.364193e-05 1.463998e-04 2.206304e-05
 [608,] 6.371103e-05 4.317734e-05 1.096970e-05
 [609,] 1.541784e-04 4.314584e-05 1.573173e-05
 [610,] 1.029381e-04 4.444684e-05 9.802892e-06
 [611,] 6.090884e-05 4.180566e-05 9.120797e-06
 [612,] 8.510237e-05 6.598907e-05 1.650110e-05
 [613,] 5.201701e-05 7.983095e-05 2.457788e-05
 [614,] 5.514186e-05 4.398362e-05 8.666630e-06
 [615,] 4.641987e-05 6.238216e-05 1.302242e-05
 [616,] 6.595918e-05 4.300288e-05 8.774396e-06
 [617,] 1.121180e-04 4.655877e-05 1.599325e-05
 [618,] 7.030027e-05 4.650385e-05 8.809532e-06
 [619,] 8.875139e-05 4.695216e-05 8.947372e-06
 [620,] 6.960618e-05 5.086737e-05 8.782514e-06
 [621,] 1.117734e-04 4.700447e-05 1.608970e-05
 [622,] 1.153304e-04 5.187506e-05 1.907966e-05
 [623,] 4.690997e-05 6.384279e-05 1.346087e-05
 [624,] 1.278473e-04 6.820227e-05 1.570281e-05
 [625,] 7.222997e-05 5.180318e-05 8.790045e-06
 [626,] 7.137110e-05 5.145534e-05 8.790657e-06
 [627,] 5.368229e-05 7.671831e-05 1.566255e-05
 [628,] 5.572474e-05 6.522534e-05 1.450440e-05
 [629,] 1.618818e-04 5.358379e-05 2.578993e-05
 [630,] 5.117365e-05 9.458917e-05 2.779785e-05
 [631,] 5.501160e-05 6.138608e-05 1.578508e-05
 [632,] 5.055872e-05 9.695678e-05 2.780199e-05
 [633,] 1.023805e-04 9.958295e-05 3.125715e-05
 [634,] 7.080023e-05 6.657932e-05 1.638635e-05
 [635,] 8.050835e-05 7.228678e-05 3.788339e-05
 [636,] 6.878271e-05 9.081094e-05 4.040062e-05
 [637,] 1.321083e-04 4.748788e-05 1.145202e-05
 [638,] 8.872371e-05 4.831481e-05 1.452769e-05
 [639,] 5.966161e-05 5.032118e-05 1.696465e-05
 [640,] 8.285697e-05 5.935845e-05 1.570583e-05
 [641,] 9.562009e-05 4.730939e-05 1.480893e-05
 [642,] 7.890614e-05 5.944574e-05 1.597521e-05
 [643,] 9.301217e-05 5.192632e-05 1.734458e-05
 [644,] 6.933417e-05 4.133251e-05 9.701339e-06
 [645,] 8.037749e-05 6.746982e-05 1.757838e-05
 [646,] 6.966074e-05 5.109248e-05 1.900976e-05
 [647,] 6.963985e-05 5.142166e-05 1.924041e-05
 [648,] 5.752161e-05 5.078448e-05 1.602545e-05
 [649,] 1.402284e-04 4.155937e-05 1.571923e-05
 [650,] 6.792767e-05 5.357356e-05 2.031967e-05
 [651,] 1.536586e-04 4.472215e-05 1.798714e-05
 [652,] 5.093428e-05 4.890550e-05 1.345874e-05
 [653,] 4.382521e-05 5.037322e-05 1.148712e-05
 [654,] 1.067095e-04 4.288307e-05 1.334892e-05
 [655,] 1.353527e-04 4.164483e-05 1.552809e-05
 [656,] 9.288893e-05 4.729321e-05 1.428386e-05
 [657,] 1.447097e-04 4.236439e-05 1.787366e-05
 [658,] 1.417589e-04 4.149901e-05 1.540247e-05
 [659,] 1.227351e-04 6.450354e-05 1.593906e-05
 [660,] 6.113543e-05 1.187231e-04 4.292377e-05
 [661,] 1.266538e-04 4.198919e-05 1.410010e-05
 [662,] 1.756616e-04 6.602786e-05 2.087552e-05
 [663,] 1.230004e-04 4.245664e-05 1.317982e-05
 [664,] 1.253266e-04 5.529116e-05 2.146922e-05
 [665,] 4.380747e-04 5.599723e-05 8.206266e-05
 [666,] 8.563225e-05 5.194317e-05 1.696267e-05
 [667,] 1.057453e-04 4.573063e-05 1.350089e-05
 [668,] 1.849722e-04 4.130516e-05 1.857950e-05
 [669,] 1.913944e-04 4.171227e-05 1.824059e-05
 [670,] 2.102350e-04 4.240312e-05 1.900483e-05
 [671,] 1.736826e-04 4.197427e-05 1.662910e-05
 [672,] 1.710566e-04 4.200362e-05 1.636582e-05
 [673,] 1.150504e-04 4.073208e-05 1.190549e-05
 [674,] 8.171697e-05 4.500995e-05 8.918912e-06
 [675,] 1.860924e-04 4.259042e-05 1.666847e-05
 [676,] 1.860924e-04 4.291955e-05 1.643638e-05
 [677,] 1.802562e-04 4.445575e-05 1.501080e-05
 [678,] 1.845693e-04 4.573337e-05 1.477216e-05
 [679,] 1.906159e-04 4.537708e-05 1.533562e-05
 [680,] 1.192096e-04 4.810896e-05 1.049866e-05
 [681,] 1.845693e-04 4.547312e-05 1.487610e-05
 [682,] 1.527043e-04 4.555749e-05 1.270977e-05
 [683,] 1.832144e-04 4.516634e-05 1.490871e-05
 [684,] 1.832144e-04 4.507330e-05 1.494824e-05
 [685,] 1.860924e-04 4.534575e-05 1.503446e-05
 [686,] 1.876341e-04 4.419036e-05 1.568046e-05
 [687,] 1.876341e-04 4.530227e-05 1.516028e-05
 [688,] 3.861929e-04 4.211963e-05 3.834675e-05
 [689,] 2.014183e-04 4.297167e-05 1.775351e-05
 [690,] 2.014183e-04 4.304741e-05 1.769668e-05
 [691,] 2.077211e-04 4.293329e-05 1.854341e-05
 [692,] 2.065003e-04 4.254127e-05 1.852127e-05
 [693,] 1.871098e-04 4.275965e-05 1.693315e-05
 [694,] 1.871098e-04 4.275965e-05 1.693315e-05
 [695,] 1.886645e-04 4.239351e-05 1.734718e-05
 [696,] 1.800129e-04 4.233244e-05 1.646422e-05
 [697,] 6.894659e-05 7.845582e-05 1.677731e-05
 [698,] 1.858335e-04 4.233244e-05 1.703595e-05
 [699,] 1.858335e-04 4.220670e-05 1.713856e-05
 [700,] 1.814755e-04 4.240390e-05 1.660899e-05
 [701,] 2.219603e-04 4.506728e-05 1.984921e-05
 [702,] 2.152829e-04 4.498061e-05 1.933327e-05
 [703,] 9.040436e-05 1.034522e-04 2.730519e-05
 [704,] 6.894659e-05 7.875410e-05 1.671002e-05
 [705,] 7.000819e-05 7.845805e-05 1.678635e-05
 [706,] 7.000819e-05 7.856041e-05 1.676233e-05
 [707,] 2.219603e-04 4.515481e-05 1.979836e-05
 [708,] 7.269428e-05 8.075605e-05 1.676358e-05
 [709,] 2.547891e-04 4.482484e-05 2.211406e-05
 [710,] 2.326216e-04 4.282275e-05 2.073333e-05
 [711,] 8.096755e-05 7.886028e-05 1.720720e-05
 [712,] 6.023183e-05 7.312392e-05 1.651724e-05
 [713,] 1.234473e-04 4.255267e-05 1.187819e-05
 [714,] 7.139671e-05 7.259122e-05 1.706839e-05
 [715,] 1.036259e-04 4.514513e-05 1.376277e-05
 [716,] 9.879375e-05 4.084746e-05 1.035041e-05
 [717,] 8.350904e-05 4.371805e-05 8.919246e-06
 [718,] 7.650542e-05 4.479033e-05 8.991967e-06
 [719,] 1.040989e-04 4.231970e-05 1.032323e-05
 [720,] 1.107613e-04 4.456268e-05 1.118028e-05
 [721,] 4.653996e-04 4.566918e-05 8.653118e-05
 [722,] 1.042942e-04 4.285560e-05 1.035279e-05
 [723,] 8.978311e-05 4.534652e-05 1.142498e-05
 [724,] 9.215586e-05 4.201079e-05 9.592967e-06
 [725,] 1.056084e-04 4.290707e-05 1.059461e-05
 [726,] 1.111395e-04 4.360288e-05 1.140752e-05
 [727,] 9.499735e-05 4.283801e-05 9.692090e-06
 [728,] 1.626077e-04 4.497901e-05 2.480975e-05
 [729,] 1.628345e-04 4.491176e-05 2.458171e-05
 [730,] 9.512550e-05 4.371422e-05 9.814852e-06
 [731,] 9.352983e-05 4.394701e-05 9.855122e-06
 [732,] 9.085093e-05 4.412898e-05 1.207229e-05
 [733,] 1.249490e-04 4.308059e-05 1.281135e-05
 [734,] 9.991245e-05 4.155786e-05 1.042260e-05
 [735,] 9.469241e-05 4.274407e-05 9.640501e-06
 [736,] 7.523282e-05 4.732882e-05 8.879126e-06
 [737,] 9.412076e-05 4.250151e-05 9.628779e-06
 [738,] 1.017228e-04 4.549810e-05 9.973104e-06
 [739,] 9.958871e-05 4.451047e-05 9.860822e-06
 [740,] 1.566081e-04 4.410183e-05 2.039339e-05
 [741,] 9.326749e-05 4.367753e-05 9.842498e-06
 [742,] 9.365050e-05 4.399685e-05 9.864010e-06
 [743,] 9.739482e-05 4.425380e-05 9.850396e-06
 [744,] 9.530513e-05 4.425380e-05 9.907198e-06
 [745,] 9.397056e-05 4.478618e-05 9.980177e-06
 [746,] 8.839543e-05 4.533137e-05 1.157732e-05
 [747,] 6.284659e-05 4.326811e-05 1.001076e-05
 [748,] 9.203368e-05 4.439845e-05 1.002077e-05
 [749,] 4.331498e-04 4.443566e-05 6.193043e-05
 [750,] 9.203368e-05 4.502896e-05 1.014988e-05
 [751,] 6.526669e-05 4.303442e-05 1.016633e-05
 [752,] 5.985981e-05 6.927635e-05 1.611314e-05
 [753,] 6.853725e-05 7.023050e-05 1.897880e-05
 [754,] 4.504074e-05 9.815546e-05 2.024818e-05
 [755,] 6.837337e-05 6.985869e-05 1.872999e-05
 [756,] 1.689692e-04 4.421233e-05 2.213416e-05
 [757,] 9.524579e-05 4.432613e-05 9.438224e-06
 [758,] 4.992302e-05 8.535249e-05 1.471287e-05
 [759,] 9.023917e-05 4.078356e-05 9.736853e-06
 [760,] 8.699640e-05 4.343306e-05 9.724169e-06
 [761,] 8.140017e-05 4.290527e-05 9.846452e-06
 [762,] 6.559261e-05 4.098996e-05 9.655401e-06
 [763,] 4.262454e-04 4.450912e-05 6.269762e-05
 [764,] 4.499766e-05 8.926177e-05 1.851880e-05
 [765,] 1.292084e-04 4.472481e-05 1.710339e-05
 [766,] 8.545381e-05 4.074912e-05 1.236258e-05
 [767,] 8.560179e-05 4.033246e-05 9.615563e-06
 [768,] 9.752568e-05 3.987429e-05 1.086257e-05
 [769,] 1.046213e-04 4.010046e-05 1.151751e-05
 [770,] 5.375867e-05 7.584145e-05 1.723088e-05
 [771,] 6.221173e-05 6.653504e-05 1.554537e-05
 [772,] 6.306446e-05 6.554800e-05 1.571389e-05
 [773,] 6.703682e-05 6.503564e-05 1.671039e-05
 [774,] 5.842846e-05 6.141273e-05 1.515406e-05
 [775,] 5.717850e-05 6.152678e-05 1.494165e-05
 [776,] 5.878699e-05 6.204051e-05 1.551281e-05
 [777,] 6.764334e-05 6.298648e-05 1.762236e-05
 [778,] 2.087773e-04 4.130340e-05 2.227655e-05
 [779,] 2.041261e-04 4.170601e-05 2.122534e-05
 [780,] 1.300709e-04 4.078534e-05 1.552534e-05
 [781,] 2.164249e-04 4.148907e-05 2.281184e-05
 [782,] 1.274929e-04 4.000954e-05 1.674366e-05
 [783,] 1.287717e-04 4.020438e-05 1.626908e-05
 [784,] 5.776245e-05 6.181579e-05 1.590609e-05
 [785,] 1.918170e-04 4.115695e-05 3.078426e-05
 [786,] 6.812172e-05 1.556747e-04 2.431232e-05
 [787,] 5.942939e-05 4.025819e-05 1.010868e-05
 [788,] 6.366441e-05 6.667102e-05 1.692512e-05
 [789,] 6.499232e-05 6.478394e-05 1.587948e-05
 [790,] 6.449564e-05 6.446520e-05 1.675785e-05
 [791,] 5.804737e-05 7.570736e-05 1.625150e-05
 [792,] 7.386330e-05 4.259457e-05 1.309816e-05
 [793,] 4.453618e-05 4.384648e-05 1.006774e-05
 [794,] 7.026326e-05 4.843752e-05 1.046365e-05
 [795,] 4.400496e-05 9.572731e-05 1.543782e-05
 [796,] 4.821917e-05 4.013424e-05 9.269557e-06
 [797,] 8.169852e-05 4.417492e-05 1.440971e-05
 [798,] 4.867601e-05 4.418133e-05 1.121851e-05
 [799,] 8.232801e-05 4.370054e-05 1.392317e-05
 [800,] 4.905841e-05 4.287315e-05 1.071461e-05
 [801,] 6.477598e-05 6.645228e-05 1.690990e-05
 [802,] 7.628870e-05 1.263029e-04 4.279467e-05
 [803,] 5.341154e-05 4.035331e-05 9.071912e-06
 [804,] 5.075181e-05 4.023398e-05 9.401110e-06
 [805,] 6.404459e-05 2.063268e-04 3.856432e-05
 [806,] 1.262916e-04 1.116419e-04 1.071825e-05
 [807,] 4.492391e-05 7.362426e-05 1.458896e-05
 [808,] 6.483931e-05 4.321573e-05 1.194564e-05
 [809,] 9.211665e-05 6.784289e-05 2.106140e-05
 [810,] 2.944840e-04 5.303240e-05 2.320288e-05
 [811,] 4.952400e-05 5.018640e-05 1.297844e-05
 [812,] 1.160770e-04 4.341270e-05 1.572696e-05
 [813,] 1.181398e-04 4.341550e-05 1.612990e-05
 [814,] 5.678321e-05 5.205816e-05 9.153428e-06
 [815,] 1.193019e-04 4.332464e-05 1.642376e-05
 [816,] 1.647592e-04 5.096825e-05 3.805650e-05
 [817,] 8.646672e-04 6.677665e-05 1.095575e-04
 [818,] 8.358350e-04 6.430271e-05 1.109620e-04
 [819,] 1.246634e-04 4.899797e-05 2.760527e-05
 [820,] 7.983898e-05 5.679844e-05 2.166327e-05
 [821,] 1.229612e-03 4.385430e-05 1.936557e-04
 [822,] 7.757403e-05 6.184044e-05 2.383720e-05
 [823,] 2.360019e-04 6.087297e-05 1.593159e-05
 [824,] 2.307913e-04 5.909817e-05 1.592234e-05
 [825,] 2.301782e-04 5.909817e-05 1.589219e-05
 [826,] 2.301782e-04 5.909817e-05 1.589219e-05
 [827,] 2.413984e-04 5.972584e-05 1.633354e-05
 [828,] 2.340352e-04 8.168733e-05 1.513417e-05
 [829,] 2.324766e-04 6.106977e-05 1.574997e-05
 [830,] 2.346646e-04 6.067567e-05 1.587160e-05
 [831,] 9.985458e-05 6.490721e-05 9.220957e-06
 [832,] 2.346646e-04 6.067567e-05 1.587160e-05
 [833,] 4.337395e-05 5.214976e-05 1.068172e-05
 [834,] 2.618608e-04 4.304006e-05 4.312779e-05
 [835,] 2.512737e-04 5.601469e-05 1.717172e-05
 [836,] 9.366259e-05 6.516350e-05 2.742925e-05
 [837,] 5.513556e-05 9.911106e-05 1.577479e-05
 [838,] 2.715438e-04 5.581998e-05 1.916319e-05
 [839,] 2.695959e-04 6.150633e-05 1.692093e-05
 [840,] 2.646033e-04 5.501604e-05 1.820249e-05
 [841,] 2.662817e-04 5.054319e-05 2.004869e-05
 [842,] 2.588950e-04 5.608652e-05 1.754347e-05
 [843,] 3.217337e-03 4.296181e-05 6.480262e-04
 [844,] 5.266147e-04 4.726523e-05 1.673095e-04
 [845,] 4.465776e-05 4.884597e-05 9.649039e-06
 [846,] 5.646200e-04 4.793869e-05 1.791910e-04
 [847,] 2.426679e-04 4.287083e-05 3.526980e-05
 [848,] 6.927423e-05 5.000833e-05 1.825725e-05
 [849,] 6.819067e-05 4.995690e-05 1.818084e-05
 [850,] 1.946805e-04 4.300078e-05 2.614686e-05
 [851,] 2.434113e-04 6.871449e-05 1.501545e-05
 [852,] 7.888138e-05 5.732139e-05 9.154559e-06
 [853,] 1.809654e-04 7.355234e-05 1.611762e-05
 [854,] 7.280820e-05 4.912940e-05 1.877378e-05
 [855,] 1.853807e-04 7.591167e-05 1.635238e-05
 [856,] 1.448178e-04 6.823933e-05 1.142533e-05
 [857,] 1.610595e-04 7.205615e-05 1.617523e-05
 [858,] 1.610595e-04 7.927069e-05 1.724804e-05
 [859,] 5.002903e-04 4.712178e-05 1.495647e-04
 [860,] 4.394488e-04 5.004931e-05 1.390839e-04
 [861,] 1.463629e-04 6.593603e-05 1.550943e-05
 [862,] 9.726430e-05 5.836600e-05 3.205317e-05
 [863,] 1.484015e-04 6.627216e-05 1.549852e-05
 [864,] 1.603275e-04 5.489754e-05 1.213130e-05
 [865,] 8.123890e-05 5.815402e-05 2.800155e-05
 [866,] 7.196206e-05 6.326355e-05 1.685752e-05
 [867,] 6.310518e-05 5.491289e-05 2.049355e-05
 [868,] 6.276328e-05 5.743127e-05 2.233173e-05
 [869,] 1.411639e-04 6.468611e-05 2.746664e-05
 [870,] 6.386562e-05 5.651315e-05 2.167180e-05
 [871,] 6.281513e-04 6.592831e-05 9.530109e-05
 [872,] 2.196514e-04 4.587496e-05 4.693869e-05
 [873,] 2.100321e-04 4.562555e-05 4.531467e-05
 [874,] 2.055148e-04 4.598337e-05 4.344874e-05
 [875,] 6.530333e-05 5.423768e-05 2.038070e-05
 [876,] 7.525435e-05 4.813986e-05 1.798653e-05
 [877,] 9.349648e-05 5.375311e-05 2.672652e-05
 [878,] 5.452282e-05 1.083955e-04 2.011993e-05
 [879,] 6.411624e-05 7.346541e-05 1.007864e-05
 [880,] 2.346129e-04 4.594847e-05 5.663812e-05
 [881,] 6.911523e-05 5.551429e-05 2.343928e-05
 [882,] 1.756946e-04 4.305282e-05 2.175793e-05
 [883,] 2.660680e-04 4.374462e-05 6.173768e-05
 [884,] 2.050980e-04 4.417631e-05 3.038833e-05
 [885,] 2.559606e-04 4.447674e-05 3.924326e-05
 [886,] 2.206344e-04 4.412845e-05 3.124926e-05
 [887,] 2.593551e-04 5.687591e-05 1.970897e-05
 [888,] 1.547432e-04 4.336141e-05 2.106331e-05
 [889,] 1.601093e-04 5.243233e-05 1.494192e-05
 [890,] 6.277325e-04 5.095000e-05 4.903617e-05
 [891,] 4.287806e-05 4.001136e-05 8.467052e-06
 [892,] 3.109376e-04 4.412841e-05 4.914127e-05
 [893,] 1.753531e-04 4.041244e-05 2.037820e-05
 [894,] 1.123225e-04 3.997054e-05 1.238637e-05
 [895,] 6.136170e-03 4.298974e-05 1.072664e-03
 [896,] 2.234969e-04 4.089123e-05 1.949794e-05
 [897,] 1.804327e-04 4.434372e-05 2.908615e-05
 [898,] 1.540329e-04 9.991751e-05 2.011523e-05
 [899,] 1.095047e-03 4.380333e-05 1.895881e-04
 [900,] 1.670845e-04 4.415389e-05 2.669825e-05
 [901,] 8.492627e-04 5.105455e-05 1.156216e-04
 [902,] 6.796332e-04 5.124323e-05 9.150244e-05
 [903,] 1.461932e-04 4.341422e-05 1.989773e-05
 [904,] 3.156684e-04 7.724198e-05 3.161159e-05
 [905,] 1.051046e-04 4.153822e-05 1.199647e-05
 [906,] 4.339578e-05 4.561685e-05 9.946836e-06
 [907,] 5.395074e-05 4.103975e-05 1.015034e-05
 [908,] 5.136904e-04 5.124612e-05 6.472998e-05
 [909,] 4.806838e-04 5.137641e-05 5.895893e-05
 [910,] 1.812451e-03 1.050092e-04 1.638889e-04
 [911,] 1.763894e-03 1.050092e-04 1.594400e-04
 [912,] 5.024396e-05 4.060022e-05 9.008402e-06
 [913,] 3.998555e-04 5.401152e-05 4.513855e-05
 [914,] 1.798878e-03 1.220600e-04 1.648197e-04
 [915,] 1.228006e-03 1.295286e-04 1.154183e-04
 [916,] 3.108576e-03 1.322844e-04 2.949057e-04
 [917,] 4.101634e-03 4.289331e-05 3.011612e-04
 [918,] 6.913027e-04 5.824587e-05 7.442754e-05
 [919,] 7.003588e-04 5.124309e-05 5.361654e-05
 [920,] 1.502282e-03 3.271266e-04 1.144355e-04
 [921,] 7.320741e-04 8.761981e-05 8.652620e-05
 [922,] 2.645564e-04 6.244666e-05 2.009860e-05
 [923,] 4.357213e-05 4.111470e-05 9.165222e-06
 [924,] 2.735267e-04 5.278294e-05 5.099119e-05
 [925,] 2.397250e-04 5.031567e-05 2.464487e-05
 [926,] 1.106704e-04 4.396418e-05 1.132685e-05
 [927,] 1.687951e-04 4.316929e-05 1.834235e-05
 [928,] 6.418934e-05 5.563678e-05 2.156528e-05
 [929,] 5.827187e-05 5.099584e-05 1.661917e-05
 [930,] 4.907089e-05 4.711787e-05 1.177475e-05
 [931,] 4.159371e-05 5.019722e-05 1.108458e-05
 [932,] 5.184950e-05 5.218396e-05 1.514219e-05
 [933,] 5.219464e-05 5.202468e-05 1.519335e-05
 [934,] 5.243956e-05 5.089149e-05 1.478817e-05
 [935,] 5.348572e-05 5.154976e-05 1.544458e-05
 [936,] 5.214896e-05 5.223102e-05 1.547208e-05
 [937,] 5.181647e-05 4.946606e-05 1.373003e-05
 [938,] 5.201567e-05 4.976918e-05 1.393170e-05
 [939,] 5.091579e-05 5.006247e-05 1.366498e-05
 [940,] 5.162240e-05 4.925867e-05 1.357938e-05
 [941,] 4.967482e-05 5.591819e-05 1.625491e-05
 [942,] 4.666244e-04 5.909865e-05 1.937444e-04
 [943,] 4.982388e-05 4.568363e-05 1.220805e-05
 [944,] 5.040785e-05 4.897450e-05 1.383192e-05
 [945,] 8.093099e-05 1.526016e-04 3.847530e-05
 [946,] 4.758940e-05 1.307667e-04 3.530025e-05
 [947,] 4.798171e-05 1.533250e-04 4.127503e-05
 [948,] 4.681520e-05 1.150616e-04 2.220175e-05
 [949,] 4.551584e-05 1.715514e-04 3.844281e-05
 [950,] 5.575056e-05 4.757472e-05 1.409857e-05
 [951,] 5.654865e-05 4.757472e-05 1.425714e-05
 [952,] 7.164407e-05 6.177589e-05 2.756675e-05
 [953,] 5.658395e-05 2.011432e-04 1.928369e-05
 [954,] 7.088944e-05 4.604151e-05 1.323192e-05
 [955,] 4.504897e-05 1.057574e-04 2.518019e-05
 [956,] 4.870637e-05 5.711475e-05 1.571134e-05
 [957,] 4.435187e-05 6.030170e-05 1.515003e-05
 [958,] 5.175826e-05 1.332268e-04 1.714941e-05
 [959,] 6.430913e-05 4.708906e-05 1.710515e-05
 [960,] 6.371328e-05 4.716136e-05 1.704906e-05
 [961,] 6.623571e-05 4.608647e-05 1.650370e-05
 [962,] 4.780399e-05 5.439511e-05 1.456891e-05
 [963,] 6.179760e-05 4.645447e-05 1.603082e-05
 [964,] 6.250106e-05 4.621633e-05 1.592056e-05
 [965,] 6.044548e-05 4.577388e-05 1.515526e-05
 [966,] 6.092031e-05 4.558612e-05 1.490319e-05
 [967,] 5.787037e-05 4.601735e-05 1.478079e-05
 [968,] 6.116046e-05 4.746637e-05 1.673535e-05
 [969,] 4.418979e-05 4.761790e-05 1.195902e-05
 [970,] 5.161691e-05 8.453640e-05 1.315410e-05
 [971,] 1.087876e-04 4.402529e-05 1.199445e-05
 [972,] 1.140532e-04 4.431105e-05 1.246974e-05
 [973,] 1.173949e-04 4.429770e-05 1.266945e-05
 [974,] 2.945789e-04 1.087301e-04 1.722381e-04
 [975,] 2.091132e-04 9.544285e-05 9.906112e-05
 [976,] 2.050779e-04 4.907288e-05 4.498342e-05
 [977,] 2.675207e-04 1.017975e-04 1.409192e-04
 [978,] 4.301382e-05 5.486303e-05 1.319432e-05
 [979,] 4.318219e-05 5.668134e-05 1.377200e-05
 [980,] 4.312419e-05 5.712074e-05 1.376737e-05
 [981,] 7.128842e-05 1.173172e-04 2.095053e-05
 [982,] 4.293302e-05 6.020568e-05 1.394357e-05
 [983,] 1.934896e-04 4.853479e-05 4.721501e-05
 [984,] 1.167555e-04 5.048926e-05 1.121685e-05
 [985,] 5.002034e-05 4.865571e-05 1.266975e-05
 [986,] 4.989340e-05 5.473934e-05 9.796379e-06
 [987,] 4.730221e-04 1.124758e-04 2.841487e-04
 [988,] 6.123943e-05 4.940964e-05 1.617931e-05
 [989,] 6.987242e-05 4.666625e-05 1.523131e-05
 [990,] 6.841866e-05 4.780301e-05 1.568075e-05
 [991,] 6.375714e-05 4.364912e-05 1.245391e-05
 [992,] 6.055234e-05 5.097214e-05 1.902433e-05
 [993,] 7.293000e-05 1.235210e-04 2.392423e-05
 [994,] 8.109444e-05 1.814504e-04 4.618003e-05
 [995,] 6.301956e-05 4.482881e-05 1.380632e-05
 [996,] 7.702797e-05 2.051258e-04 3.812133e-05
 [997,] 5.116935e-05 4.379339e-05 1.114018e-05
 [998,] 5.179069e-05 4.352617e-05 1.077310e-05
 [999,] 5.097136e-05 4.387828e-05 1.113790e-05
[1000,] 5.116935e-05 4.414720e-05 1.129758e-05
[1001,] 1.258927e-03 4.672068e-05 1.054376e-03
[1002,] 3.903960e-03 4.061874e-05 3.551277e-04
[1003,] 2.455585e-04 9.591311e-05 1.491054e-05
[1004,] 7.793400e-05 2.456026e-04 4.189741e-05
[1005,] 5.437765e-05 4.352913e-05 1.156966e-05
[1006,] 5.650802e-05 4.331083e-05 1.144709e-05
[1007,] 6.086623e-05 4.480799e-05 1.343920e-05
[1008,] 5.682788e-05 4.369795e-05 1.205187e-05
[1009,] 4.178012e-03 4.610845e-05 3.309826e-03
[1010,] 5.707097e-05 4.212871e-05 1.091842e-05
[1011,] 5.518039e-05 1.497253e-04 1.975871e-05
[1012,] 4.688148e-03 4.594366e-05 3.721347e-03
[1013,] 1.685812e-04 1.082530e-04 1.726801e-05
[1014,] 8.376922e-05 2.692340e-04 5.915986e-05
[1015,] 5.905606e-05 4.160037e-05 1.104568e-05
[1016,] 6.000095e-05 4.164019e-05 1.115479e-05
[1017,] 6.000095e-05 4.164019e-05 1.115479e-05
[1018,] 1.868243e-04 1.106780e-04 1.693238e-05
[1019,] 4.153227e-03 4.799852e-05 3.817697e-03
[1020,] 8.680699e-05 2.249610e-04 4.523529e-05
[1021,] 6.187394e-05 4.474133e-05 8.192592e-06
[1022,] 5.645050e-05 4.203945e-05 1.100005e-05
[1023,] 5.703108e-05 4.303454e-05 1.166190e-05
[1024,] 5.703108e-05 4.171373e-05 1.091279e-05
[1025,] 5.114309e-05 4.103352e-05 9.527663e-06
[1026,] 3.029089e-03 4.751414e-05 2.719875e-03
[1027,] 5.102091e-03 4.767323e-05 4.586238e-03
[1028,] 1.797934e-04 1.048060e-04 1.657442e-05
[1029,] 1.741909e-04 1.090950e-04 1.719129e-05
[1030,] 5.610879e-05 4.179560e-05 1.081505e-05
[1031,] 5.836654e-05 4.117396e-05 9.049520e-06
[1032,] 4.376693e-05 4.343936e-05 1.002393e-05
[1033,] 4.359428e-05 4.421324e-05 1.021023e-05
[1034,] 1.311761e-02 4.267782e-05 8.276859e-04
[1035,] 6.083923e-05 4.468979e-05 8.173520e-06
[1036,] 5.987550e-05 4.500684e-05 8.216643e-06
[1037,] 5.938413e-05 4.629889e-05 8.315781e-06
[1038,] 6.032703e-05 4.548142e-05 8.239902e-06
[1039,] 7.361011e-05 1.210538e-04 1.754018e-05
[1040,] 1.719098e-04 1.598543e-04 1.162336e-05
[1041,] 7.402401e-05 1.355877e-04 1.813359e-05
[1042,] 7.402401e-05 1.322539e-04 1.786865e-05
[1043,] 7.562364e-05 1.341630e-04 1.773280e-05
[1044,] 7.822684e-05 1.355877e-04 1.741806e-05
[1045,] 7.731943e-05 1.312347e-04 1.723309e-05
[1046,] 7.779139e-05 1.389254e-04 1.773175e-05
[1047,] 7.822684e-05 1.378368e-04 1.758316e-05
[1048,] 7.779139e-05 1.348817e-04 1.739510e-05
[1049,] 1.527501e-03 5.007985e-05 1.572544e-03
[1050,] 1.368853e-03 5.170425e-05 1.550403e-03
[1051,] 1.786480e-03 4.024098e-05 1.717084e-04
[1052,] 1.273074e-03 5.213544e-05 1.473515e-03
[1053,] 9.408545e-05 1.868421e-04 2.789020e-05
[1054,] 5.074923e-05 4.380536e-05 1.059999e-05
[1055,] 1.295036e-03 5.109527e-05 1.423778e-03
[1056,] 9.805308e-04 5.275107e-05 1.167515e-03
[1057,] 1.319737e-03 5.260790e-05 1.563970e-03
[1058,] 1.538532e-03 5.219486e-05 1.792525e-03
[1059,] 8.612287e-05 1.562655e-04 3.505244e-05
[1060,] 5.121046e-05 4.293348e-05 1.077805e-05
[1061,] 5.276350e-05 4.121734e-05 8.124584e-06
[1062,] 2.396950e-02 5.331408e-05 3.017278e-02
[1063,] 1.817537e-04 9.696376e-05 1.573972e-05
[1064,] 1.752374e-02 5.152017e-05 2.004955e-02
[1065,] 1.752374e-02 5.152017e-05 2.004955e-02
[1066,] 2.580011e-03 5.360252e-05 3.259630e-03
[1067,] 2.335077e-02 5.059018e-05 2.520424e-02
[1068,] 1.835777e-04 1.015086e-04 1.616401e-05
[1069,] 7.342792e-05 1.423867e-04 2.191620e-05
[1070,] 5.712045e-05 4.148002e-05 1.071759e-05
[1071,] 6.349678e-05 1.053988e-04 2.094175e-05
[1072,] 6.104445e-05 4.387250e-05 8.214412e-06
[1073,] 1.778933e-04 1.046487e-04 1.658707e-05
[1074,] 1.821525e-02 4.785049e-05 1.641327e-02
[1075,] 5.679543e-05 4.125135e-05 1.040267e-05
[1076,] 8.328848e-05 1.565879e-04 2.866687e-05
[1077,] 8.344003e-05 1.564821e-04 2.847009e-05
[1078,] 4.357918e-05 4.654466e-05 3.533598e-05
[1079,] 7.974879e-03 5.533835e-05 1.053924e-02
[1080,] 1.712761e-04 1.227376e-04 1.849569e-05
[1081,] 1.360472e-02 5.239515e-05 1.620455e-02
[1082,] 2.178787e-04 9.549401e-05 1.495103e-05
[1083,] 2.047556e-04 1.214658e-04 1.728293e-05
[1084,] 1.932289e-04 1.280144e-04 1.825241e-05
[1085,] 5.917245e-05 4.299976e-05 8.741213e-06
[1086,] 1.358333e-02 5.900366e-05 2.023342e-02
[1087,] 6.241346e-05 4.297556e-05 1.250892e-05
[1088,] 5.388083e-05 1.098798e-04 1.857219e-05
[1089,] 6.773348e-05 1.428483e-04 2.408339e-05
[1090,] 1.836394e-02 5.631131e-05 2.573604e-02
[1091,] 8.524814e-03 4.176255e-05 6.095864e-04
[1092,] 7.053969e-02 4.158775e-05 4.711090e-03
[1093,] 6.963900e-05 1.459956e-04 2.797216e-05
[1094,] 5.730464e-05 4.343044e-05 1.245216e-05
[1095,] 1.164764e-02 4.201794e-05 7.961546e-04
[1096,] 2.138081e-04 1.143833e-04 1.662031e-05
[1097,] 5.343572e-05 4.247175e-05 1.082990e-05
[1098,] 8.918530e-05 1.771628e-04 5.751090e-05
[1099,] 8.813071e-05 1.877657e-04 5.716750e-05
[1100,] 6.208180e-05 1.421254e-04 1.648639e-05
[1101,] 9.314199e-05 1.505534e-04 1.700843e-05
[1102,] 7.487986e-05 1.570824e-04 2.355610e-05
[1103,] 1.095566e-02 5.513009e-05 1.519235e-02
[1104,] 7.553332e-03 5.362059e-05 9.765112e-03
[1105,] 7.822152e-05 1.651435e-04 2.331382e-05
[1106,] 7.964005e-05 1.772826e-04 2.408431e-05
[1107,] 5.434577e-05 1.565581e-04 2.018578e-05
[1108,] 9.675577e-02 4.837931e-05 9.216760e-02
[1109,] 1.846793e-04 9.153092e-05 1.519771e-05
[1110,] 7.466786e-02 4.856343e-05 7.216990e-02
[1111,] 1.702498e-04 1.016764e-04 1.649380e-05
[1112,] 5.705891e-05 4.336576e-05 1.189256e-05
[1113,] 5.880754e-05 4.329015e-05 1.211369e-05
[1114,] 1.870835e-04 8.603025e-05 1.462468e-05
[1115,] 6.444205e-05 1.380457e-04 2.641695e-05
[1116,] 7.075235e-05 1.800503e-04 2.306278e-05
[1117,] 7.179752e-05 1.475733e-04 1.947415e-05
[1118,] 3.103242e-04 1.258764e-04 2.097419e-04
[1119,] 7.031360e-05 1.565513e-04 2.739705e-05
[1120,] 8.819587e-03 4.587223e-05 6.815886e-03
[1121,] 9.586044e-03 4.560580e-05 7.238716e-03
[1122,] 5.954119e-05 4.165937e-05 1.086032e-05
[1123,] 3.017747e-02 4.827936e-05 2.796067e-02
[1124,] 1.658870e-04 9.684600e-05 1.613305e-05
[1125,] 7.823168e-05 1.522932e-04 3.048763e-05
[1126,] 4.955363e-05 9.677936e-05 1.807843e-05
[1127,] 5.171975e-04 4.818257e-05 4.654331e-04
[1128,] 5.478582e-05 4.306876e-05 1.113044e-05
[1129,] 5.505356e-05 4.261163e-05 1.099404e-05
[1130,] 1.094453e-04 1.647999e-04 7.756650e-05
[1131,] 1.098795e-04 1.604982e-04 7.577117e-05
[1132,] 1.195362e-04 1.400502e-04 7.278186e-05
[1133,] 1.028142e-04 5.737781e-05 2.142014e-05
[1134,] 1.011907e-04 1.683990e-04 6.961470e-05
[1135,] 5.796965e-05 4.368496e-05 1.225082e-05
[1136,] 1.669069e-04 5.263530e-05 2.499913e-05
[1137,] 6.942443e-05 5.066747e-05 1.463515e-05
[1138,] 6.921713e-05 5.066466e-05 1.459886e-05
[1139,] 4.962863e-05 4.645855e-05 1.061602e-05
[1140,] 7.313727e-05 5.335405e-05 1.528241e-05
[1141,] 1.046973e-04 1.965680e-04 8.744655e-05
[1142,] 1.844826e-03 4.181679e-05 1.653779e-04
[1143,] 1.920550e-03 4.071787e-05 2.059018e-04
[1144,] 5.817105e-05 5.006254e-05 1.325641e-05
[1145,] 5.036899e-05 6.564305e-05 1.902822e-05
[1146,] 1.011985e-04 1.566604e-04 6.414594e-05
[1147,] 9.952771e-05 1.482439e-04 5.880012e-05
[1148,] 9.761395e-05 1.514614e-04 5.750997e-05
[1149,] 9.641332e-05 1.452307e-04 5.364044e-05
[1150,] 1.942491e-04 5.170299e-05 3.169898e-05
[1151,] 6.202399e-05 5.810672e-05 2.179109e-05
[1152,] 1.020603e-04 1.695388e-04 7.135119e-05
[1153,] 9.608308e-05 1.542945e-04 5.588449e-05
[1154,] 6.233701e-05 5.880428e-05 2.219025e-05
[1155,] 4.908327e-05 5.030051e-05 1.176809e-05
[1156,] 4.908327e-05 5.032776e-05 1.176739e-05
[1157,] 7.818832e-05 5.340879e-05 1.297510e-05
[1158,] 4.872742e-05 5.054170e-05 1.175903e-05
[1159,] 7.689176e-05 5.925711e-05 1.237037e-05
[1160,] 1.011304e-04 2.200896e-04 9.162382e-05
[1161,] 9.932971e-05 2.227454e-04 8.950054e-05
[1162,] 6.487932e-05 4.332133e-05 1.287875e-05
[1163,] 1.015338e-04 2.028182e-04 8.577347e-05
[1164,] 1.806465e-04 5.089018e-05 3.220663e-05
[1165,] 7.125624e-05 4.324280e-05 1.340895e-05
[1166,] 6.771529e-05 4.237181e-05 1.243771e-05
[1167,] 7.547955e-05 5.347488e-05 1.269830e-05
[1168,] 4.822716e-05 5.055702e-05 1.176075e-05
[1169,] 6.494594e-05 4.817517e-05 1.534218e-05
[1170,] 4.860069e-05 5.107385e-05 1.176131e-05
[1171,] 1.828384e-04 5.081509e-05 3.223913e-05
[1172,] 6.982042e-05 4.169006e-05 1.196516e-05
[1173,] 7.254717e-05 5.486487e-05 1.243128e-05
[1174,] 5.826526e-05 4.278898e-05 1.146542e-05
[1175,] 7.261923e-05 5.486369e-05 1.246982e-05
[1176,] 4.841113e-05 5.310668e-05 1.189361e-05
[1177,] 4.860134e-05 5.310668e-05 1.187012e-05
[1178,] 1.107357e-04 1.371902e-04 6.464561e-05
[1179,] 1.284936e-03 3.991882e-05 1.564382e-04
[1180,] 4.858003e-05 5.331611e-05 1.188435e-05
[1181,] 7.466274e-05 5.463138e-05 1.257220e-05
[1182,] 1.755038e-04 5.090888e-05 2.976431e-05
[1183,] 4.879643e-05 4.844733e-05 1.137146e-05
[1184,] 1.826173e-04 5.091046e-05 3.137719e-05
[1185,] 5.220996e-05 5.787658e-05 1.187234e-05
[1186,] 7.765472e-05 4.905914e-05 1.316740e-05
[1187,] 8.840986e-05 4.440732e-05 1.666127e-05
[1188,] 8.299266e-05 4.279571e-05 1.425533e-05
[1189,] 5.227202e-05 5.616692e-05 1.760016e-05
[1190,] 8.335784e-05 5.093708e-05 1.517722e-05
[1191,] 4.794826e-05 4.820305e-05 1.122659e-05
[1192,] 7.225656e-05 7.422108e-05 2.044754e-05
[1193,] 5.267063e-05 6.971431e-05 1.504082e-05
[1194,] 1.034801e-04 2.047785e-04 8.892058e-05
[1195,] 1.212813e-04 4.349589e-04 2.593086e-04
[1196,] 7.282233e-05 5.511506e-05 1.275039e-05
[1197,] 1.230258e-04 1.966385e-04 1.110988e-04
[1198,] 4.522413e-05 4.155217e-05 1.230426e-05
[1199,] 9.154065e-05 4.440171e-05 8.642448e-06
[1200,] 6.911688e-05 4.855489e-05 1.335568e-05
[1201,] 7.005053e-05 4.853898e-05 1.352393e-05
[1202,] 6.230908e-05 4.898606e-05 1.428189e-05
[1203,] 2.999997e-04 4.864421e-05 1.875666e-05
[1204,] 7.939704e-05 4.900461e-05 1.611893e-05
[1205,] 5.818749e-05 4.925325e-05 1.393159e-05
[1206,] 6.002956e-05 8.276377e-05 2.254713e-05
[1207,] 6.111981e-05 9.365242e-05 2.503946e-05
[1208,] 2.123941e-04 5.217941e-05 4.261635e-05
[1209,] 5.186598e-05 4.453119e-05 1.092100e-05
[1210,] 6.988009e-05 2.603310e-04 1.248600e-04
[1211,] 5.452072e-05 6.361922e-05 1.419642e-05
[1212,] 6.749421e-05 5.201214e-05 1.461874e-05
[1213,] 1.079185e-04 7.272658e-05 5.329386e-05
[1214,] 5.808445e-05 9.135261e-05 3.660120e-05
[1215,] 6.779524e-05 6.900171e-05 3.270906e-05
[1216,] 1.031344e-04 9.696096e-05 6.689830e-05
[1217,] 1.311973e-04 9.443082e-05 8.059088e-05
[1218,] 1.522010e-04 1.397013e-04 1.453375e-04
[1219,] 6.620098e-05 1.349725e-04 2.532700e-05
[1220,] 6.870928e-05 1.470435e-04 2.916236e-05
[1221,] 1.033637e-04 1.581951e-04 1.162234e-04
[1222,] 8.755095e-05 1.524614e-04 9.374306e-05
[1223,] 1.072451e-04 1.264665e-04 9.445779e-05
[1224,] 6.883054e-05 1.645682e-04 3.153059e-05
[1225,] 5.989057e-05 6.518508e-05 1.414239e-05
[1226,] 1.295641e-04 5.427099e-05 1.693947e-05
[1227,] 7.106624e-05 1.396036e-04 2.268264e-05
[1228,] 6.872147e-05 1.543722e-04 2.518654e-05
[1229,] 6.810647e-05 1.471274e-04 2.645277e-05
[1230,] 7.095602e-05 1.392805e-04 2.272130e-05
[1231,] 6.847168e-05 1.389229e-04 2.544750e-05
[1232,] 6.867885e-05 1.460638e-04 2.415502e-05
[1233,] 6.937636e-05 1.420116e-04 2.452101e-05
[1234,] 6.879384e-05 1.677964e-04 2.606308e-05
[1235,] 6.895503e-05 1.274994e-04 2.724291e-05
[1236,] 6.873868e-05 1.376131e-04 2.487710e-05
[1237,] 6.886584e-05 1.349538e-04 2.351616e-05
[1238,] 7.687784e-05 1.438735e-04 2.077840e-05
[1239,] 6.848471e-05 1.283120e-04 2.427985e-05
[1240,] 7.168790e-05 1.343609e-04 2.217809e-05
[1241,] 7.321472e-05 1.199750e-04 2.058250e-05
[1242,] 7.084451e-05 1.182318e-04 2.149682e-05
[1243,] 9.704870e-05 1.609749e-04 1.104077e-04
[1244,] 7.690449e-05 1.309171e-04 3.650677e-05
[1245,] 6.919382e-05 1.302518e-04 2.313335e-05
[1246,] 6.983118e-05 1.070391e-04 2.099541e-05
[1247,] 7.086561e-05 1.135200e-04 1.933512e-05
[1248,] 7.430404e-05 9.501598e-05 1.877217e-05
[1249,] 7.510073e-05 9.630040e-05 1.874910e-05
[1250,] 7.809614e-05 7.785858e-05 1.649982e-05
[1251,] 7.159368e-05 1.439424e-04 2.221529e-05
[1252,] 7.145051e-05 7.039224e-05 1.665700e-05
[1253,] 1.331714e-04 5.109710e-05 2.043677e-05
[1254,] 8.073852e-05 8.985207e-05 1.829629e-05
[1255,] 7.071165e-05 1.199527e-04 2.122783e-05
[1256,] 8.211756e-05 7.342734e-05 1.575448e-05
[1257,] 1.370725e-04 5.119767e-05 2.121510e-05
[1258,] 7.957526e-05 7.487323e-05 1.589458e-05
[1259,] 5.066083e-05 3.809882e-04 1.047416e-04
[1260,] 8.790803e-05 7.415839e-05 1.571094e-05
[1261,] 8.862527e-05 7.517031e-05 1.571200e-05
[1262,] 8.826473e-05 7.427256e-05 1.571089e-05
[1263,] 8.826473e-05 7.371841e-05 1.571125e-05
[1264,] 7.723716e-05 8.729035e-05 1.669186e-05
[1265,] 7.765428e-05 7.361818e-05 1.472692e-05
[1266,] 6.359478e-05 2.145625e-04 8.829510e-05
[1267,] 1.240062e-04 5.138848e-05 1.754604e-05
[1268,] 1.424270e-04 5.050879e-05 1.854331e-05
[1269,] 1.521543e-04 5.095607e-05 2.450199e-05
[1270,] 1.877325e-04 4.895080e-05 2.729134e-05
[1271,] 1.454993e-04 5.121399e-05 1.930589e-05
[1272,] 6.482838e-05 1.144073e-04 1.771690e-05
[1273,] 1.702352e-04 5.153875e-05 2.646195e-05
[1274,] 6.757216e-05 7.613283e-05 1.662126e-05
[1275,] 1.643280e-04 5.152161e-05 2.515872e-05
[1276,] 4.499045e-05 2.839962e-04 6.108065e-05
[1277,] 1.668271e-04 5.194890e-05 2.506381e-05
[1278,] 1.784762e-04 5.211002e-05 2.715299e-05
[1279,] 4.227256e-05 3.551923e-04 5.834683e-05
[1280,] 4.274561e-05 2.548010e-04 4.602612e-05
[1281,] 4.195025e-05 3.134064e-04 4.432927e-05
[1282,] 1.703185e-04 5.156926e-05 2.466051e-05
[1283,] 8.646847e-05 1.470900e-04 8.787747e-05
[1284,] 8.905215e-05 1.826184e-04 1.131693e-04
[1285,] 6.009849e-05 5.151713e-05 1.695795e-05
[1286,] 1.659824e-04 5.120049e-05 2.542364e-05
[1287,] 6.556264e-05 2.073363e-04 9.125681e-05
[1288,] 1.702775e-04 5.069141e-05 2.707714e-05
[1289,] 8.476388e-05 1.984228e-04 1.168880e-04
[1290,] 1.720464e-04 5.064567e-05 2.761165e-05
[1291,] 1.711583e-04 5.071655e-05 2.734647e-05
[1292,] 1.105770e-04 1.197449e-04 9.160188e-05
[1293,] 1.345404e-04 1.094592e-04 9.749196e-05
[1294,] 1.738451e-04 5.113558e-05 2.721691e-05
[1295,] 4.281608e-05 2.001721e-04 3.873046e-05
[1296,] 4.283721e-05 2.344380e-04 4.588654e-05
[1297,] 4.617534e-05 2.113965e-04 5.214244e-05
[1298,] 1.863039e-04 5.090945e-05 3.013220e-05
[1299,] 1.444864e-04 1.066194e-04 1.011638e-04
[1300,] 4.690130e-05 1.849799e-04 4.857093e-05
[1301,] 6.076444e-05 7.179441e-05 1.643166e-05
[1302,] 6.247903e-05 7.450355e-05 1.647351e-05
[1303,] 9.664453e-05 2.126733e-04 1.432806e-04
[1304,] 1.378099e-04 2.434786e-04 2.415304e-04
[1305,] 4.242010e-05 2.830254e-04 4.809272e-05
[1306,] 4.362699e-05 2.848739e-04 5.590947e-05
[1307,] 1.857902e-04 5.156042e-05 2.752209e-05
[1308,] 4.464405e-05 2.536382e-04 5.651356e-05
[1309,] 4.501934e-05 2.316230e-04 5.386578e-05
[1310,] 4.432348e-05 2.395604e-04 5.282706e-05
[1311,] 4.482875e-05 2.316230e-04 5.321562e-05
[1312,] 4.349631e-05 2.340580e-04 4.868894e-05
[1313,] 4.504372e-05 2.536382e-04 5.701999e-05
[1314,] 1.544230e-04 1.849168e-04 2.005838e-04
[1315,] 5.657700e-04 5.214525e-05 1.010622e-04
[1316,] 2.023817e-04 5.137186e-05 3.100227e-05
[1317,] 2.731631e-04 1.510341e-04 2.801578e-04
[1318,] 5.282575e-05 1.983433e-04 6.576091e-05
[1319,] 5.236883e-05 1.827757e-04 6.010549e-05
[1320,] 5.220083e-05 2.689755e-04 8.354298e-05
[1321,] 1.886378e-04 4.968246e-05 2.517248e-05
[1322,] 3.311685e-04 1.662237e-04 3.675511e-04
[1323,] 2.182128e-04 1.591140e-04 2.441424e-04
[1324,] 6.779479e-05 7.267546e-05 1.681374e-05
[1325,] 7.636300e-05 5.426899e-05 1.791451e-05
[1326,] 6.846878e-05 7.350241e-05 1.697540e-05
[1327,] 6.200056e-05 1.959017e-04 8.354116e-05
[1328,] 6.896009e-05 7.366387e-05 1.700025e-05
[1329,] 5.980280e-05 1.729317e-04 7.067645e-05
[1330,] 6.568535e-05 7.395425e-05 1.667023e-05
[1331,] 1.298172e-04 1.563353e-04 1.520631e-04
[1332,] 1.377405e-04 1.782635e-04 1.860569e-04
[1333,] 6.633107e-05 7.387342e-05 1.650909e-05
[1334,] 5.190779e-05 1.853245e-04 6.057982e-05
[1335,] 6.832102e-05 7.248734e-05 1.696930e-05
[1336,] 4.965402e-05 2.155417e-04 6.290012e-05
[1337,] 5.260777e-05 2.252883e-04 7.296424e-05
[1338,] 1.851000e-04 5.038882e-05 3.265668e-05
[1339,] 5.032268e-05 2.136119e-04 6.388705e-05
[1340,] 7.391746e-04 8.969965e-05 4.871497e-04
[1341,] 8.573908e-05 5.474773e-05 1.735489e-05
[1342,] 8.570325e-05 5.393147e-05 1.707055e-05
[1343,] 4.282139e-05 1.240092e-04 2.373941e-05
[1344,] 4.236332e-05 1.439178e-04 2.494048e-05
[1345,] 4.525657e-05 1.967311e-04 4.323742e-05
[1346,] 4.448875e-05 1.262690e-04 3.001841e-05
[1347,] 9.908433e-05 5.294465e-05 1.850745e-05
[1348,] 5.159084e-05 1.935241e-04 5.960589e-05
[1349,] 5.427875e-05 1.555636e-04 5.310891e-05
[1350,] 5.573982e-05 2.530366e-04 8.674690e-05
[1351,] 5.451220e-05 2.424293e-04 8.043229e-05
[1352,] 5.488555e-05 1.759483e-04 6.071023e-05
[1353,] 4.971986e-05 1.191952e-04 3.632341e-05
[1354,] 7.103177e-05 6.197835e-05 2.171654e-05
[1355,] 5.881659e-05 1.952785e-04 7.444738e-05
[1356,] 1.613228e-04 2.478058e-04 3.084824e-04
[1357,] 7.607543e-05 2.261086e-04 1.199998e-04
[1358,] 9.075927e-05 1.881116e-04 1.258801e-04
[1359,] 9.120516e-05 2.144378e-04 1.443234e-04
[1360,] 9.866886e-05 2.660796e-04 1.954756e-04
[1361,] 1.106849e-04 3.059508e-04 2.513598e-04
[1362,] 8.913304e-05 5.198435e-05 2.116538e-05
[1363,] 5.728683e-05 3.892842e-05 8.713827e-06
[1364,] 9.912433e-05 4.441075e-05 1.267067e-05
[1365,] 4.741657e-05 3.925622e-05 8.526029e-06
[1366,] 8.577255e-05 6.930296e-05 2.036895e-05
[1367,] 1.367393e-04 4.387981e-05 1.953671e-05
[1368,] 1.300236e-04 4.392314e-05 1.906378e-05
[1369,] 1.405393e-04 4.410831e-05 1.723998e-05
[1370,] 5.903666e-05 4.078037e-05 8.711407e-06
[1371,] 5.987519e-05 4.157227e-05 8.684670e-06
[1372,] 1.389406e-04 4.413165e-05 1.701302e-05
[1373,] 8.346863e-05 4.301959e-05 1.593413e-05
[1374,] 1.047460e-04 4.378599e-05 1.520203e-05
[1375,] 1.107394e-04 4.371651e-05 1.672705e-05
[1376,] 1.690987e-04 5.151481e-05 1.823998e-05
[1377,] 1.625509e-04 4.410641e-05 2.111913e-05
[1378,] 1.915981e-04 5.150579e-05 2.110463e-05
[1379,] 1.896676e-04 5.120396e-05 2.110150e-05
[1380,] 1.625509e-04 4.407436e-05 2.099143e-05
[1381,] 1.625509e-04 4.422619e-05 2.125652e-05
[1382,] 1.790066e-04 5.150579e-05 1.965764e-05
[1383,] 1.959325e-04 4.458449e-05 2.769903e-05
[1384,] 1.854205e-04 4.435596e-05 2.480068e-05
[1385,] 1.467545e-04 4.396543e-05 2.208676e-05
[1386,] 7.079787e-05 4.523820e-05 8.788280e-06
[1387,] 8.603421e-05 7.169854e-05 2.151194e-05
[1388,] 2.011910e-04 5.091967e-05 2.312730e-05
[1389,] 8.740408e-05 7.618393e-05 2.266089e-05
[1390,] 4.414582e-05 3.964261e-05 8.505304e-06
[1391,] 5.287602e-05 4.261562e-05 8.457721e-06
[1392,] 8.645837e-05 8.940444e-05 2.618380e-05
[1393,] 4.420409e-05 4.686469e-05 1.151030e-05
[1394,] 7.671727e-05 4.157727e-05 9.462137e-06
[1395,] 1.567864e-04 5.198026e-05 1.692623e-05
[1396,] 6.882326e-05 4.230013e-05 8.854847e-06
[1397,] 6.098502e-05 4.634882e-05 1.590610e-05
[1398,] 1.615401e-04 5.132575e-05 1.759928e-05
[1399,] 1.541706e-04 5.093432e-05 1.667302e-05
[1400,] 1.501171e-04 5.063027e-05 1.644476e-05
[1401,] 1.375931e-04 4.967659e-05 1.604127e-05
[1402,] 1.460123e-04 4.995512e-05 1.721161e-05
[1403,] 1.245610e-04 5.201156e-05 1.535806e-05
[1404,] 1.746204e-04 4.421607e-05 2.912302e-05
[1405,] 1.928214e-04 2.491291e-04 3.024750e-04
[1406,] 1.668159e-04 4.447502e-05 2.808018e-05
[1407,] 1.982032e-04 4.303986e-05 2.998570e-05
[1408,] 1.159993e-04 5.008788e-05 1.387297e-05
[1409,] 5.979030e-05 4.169932e-05 1.075346e-05
[1410,] 5.914637e-05 4.235311e-05 1.137698e-05
[1411,] 1.362639e-04 4.378321e-05 2.068354e-05
[1412,] 6.067254e-05 4.410621e-05 1.274769e-05
[1413,] 2.207060e-04 4.325823e-05 3.694319e-05
[1414,] 5.857890e-05 4.240511e-05 1.136773e-05
[1415,] 1.100700e-04 4.989958e-05 1.360518e-05
[1416,] 1.093146e-04 5.011753e-05 1.347349e-05
[1417,] 7.450394e-05 4.217398e-05 1.275033e-05
[1418,] 1.012444e-04 5.059103e-05 1.304463e-05
[1419,] 1.000110e-04 5.065592e-05 1.299881e-05
[1420,] 1.005915e-04 5.072504e-05 1.299151e-05
[1421,] 8.342430e-05 4.343125e-05 1.480103e-05
[1422,] 1.174206e-04 6.912896e-05 2.446386e-05
[1423,] 7.330040e-05 4.973380e-05 1.159588e-05
[1424,] 1.171145e-04 6.885788e-05 2.416299e-05
[1425,] 1.200767e-04 6.843561e-05 2.400853e-05
[1426,] 9.471697e-05 5.061678e-05 1.285266e-05
[1427,] 7.487746e-05 4.180841e-05 1.248717e-05
[1428,] 1.028131e-04 6.380389e-05 1.555540e-05
[1429,] 7.565062e-05 4.273912e-05 1.339315e-05
[1430,] 1.124629e-04 4.286846e-05 1.767770e-05
[1431,] 9.861235e-05 4.213825e-05 1.481713e-05
[1432,] 3.048084e-04 3.518447e-04 7.254915e-04
[1433,] 1.030433e-04 4.248968e-05 1.601564e-05
[1434,] 1.125101e-04 4.306830e-05 1.790766e-05
[1435,] 9.402028e-05 5.044611e-05 1.283515e-05
[1436,] 7.306280e-05 1.347636e-04 6.477616e-05
[1437,] 8.003250e-05 5.244426e-05 1.258448e-05
[1438,] 5.735511e-05 4.387522e-05 1.172593e-05
[1439,] 7.445764e-05 4.417705e-05 1.463670e-05
[1440,] 9.122391e-05 4.338027e-05 1.544483e-05
[1441,] 8.814122e-05 5.010175e-05 1.287487e-05
[1442,] 6.479559e-05 4.212077e-05 1.183445e-05
[1443,] 1.166994e-04 4.288105e-05 1.939015e-05
[1444,] 9.247181e-05 7.655248e-05 2.412835e-05
[1445,] 1.336022e-04 2.072587e-04 1.747318e-04
[1446,] 6.797400e-05 5.008703e-05 1.252837e-05
[1447,] 6.831479e-05 4.980985e-05 1.252572e-05
[1448,] 9.244291e-05 7.599541e-05 2.371243e-05
[1449,] 1.506065e-04 2.103306e-04 2.050779e-04
[1450,] 1.450344e-04 2.822111e-04 2.285559e-04
[1451,] 9.244309e-05 7.246378e-05 2.261303e-05
[1452,] 9.244309e-05 7.371599e-05 2.298085e-05
[1453,] 9.329900e-05 7.306894e-05 2.452136e-05
[1454,] 8.896834e-05 1.367835e-04 8.407356e-05
[1455,] 9.293480e-05 1.358825e-04 8.777191e-05
[1456,] 1.275477e-04 2.203441e-04 1.748569e-04
[1457,] 5.574261e-05 4.366556e-05 1.105632e-05
[1458,] 5.871499e-05 5.188015e-05 1.350105e-05
[1459,] 1.330797e-04 2.999539e-04 2.146229e-04
[1460,] 5.864633e-05 5.174853e-05 1.360383e-05
[1461,] 5.864453e-05 5.183317e-05 1.366314e-05
[1462,] 5.831947e-05 5.214189e-05 1.372502e-05
[1463,] 9.300808e-05 7.665494e-05 2.545750e-05
[1464,] 5.566964e-05 4.313888e-05 1.054435e-05
[1465,] 1.194448e-04 2.288839e-04 1.667906e-04
[1466,] 5.832369e-05 5.255667e-05 1.386285e-05
[1467,] 9.258034e-05 7.401057e-05 2.386372e-05
[1468,] 9.254430e-05 7.246378e-05 2.269119e-05
[1469,] 1.182517e-04 4.522881e-05 2.010730e-05
[1470,] 9.545223e-05 1.061848e-04 2.359381e-05
[1471,] 9.635607e-05 6.238904e-05 3.691866e-05
[1472,] 9.319087e-05 6.782807e-05 2.261685e-05
[1473,] 9.268391e-05 4.491243e-05 1.705432e-05
[1474,] 1.045201e-04 2.315537e-04 1.414405e-04
[1475,] 6.541573e-05 5.102888e-05 1.269931e-05
[1476,] 7.411353e-05 4.668862e-05 1.621382e-05
[1477,] 1.165154e-04 4.304676e-05 1.811493e-05
[1478,] 1.066361e-04 1.890787e-04 1.203879e-04
[1479,] 5.930969e-05 4.526251e-05 1.315392e-05
[1480,] 6.596815e-05 4.564989e-05 1.432658e-05
[1481,] 1.837366e-04 4.432765e-05 3.287773e-05
[1482,] 2.055105e-04 4.377977e-05 3.655320e-05
[1483,] 5.957550e-05 4.527044e-05 1.316377e-05
[1484,] 8.409147e-05 4.684642e-05 1.787475e-05
[1485,] 5.741580e-05 4.569912e-05 1.317724e-05
[1486,] 6.249606e-05 4.618042e-05 1.428298e-05
[1487,] 1.403191e-04 5.098460e-05 1.730869e-05
[1488,] 8.097863e-05 5.091500e-05 1.256179e-05
[1489,] 5.258249e-05 4.596448e-05 1.241467e-05
[1490,] 6.091360e-05 4.494337e-05 1.320694e-05
[1491,] 1.429485e-04 1.242212e-04 1.118403e-04
[1492,] 7.881298e-05 5.058397e-05 1.251472e-05
[1493,] 5.430011e-05 4.237468e-05 1.082990e-05
[1494,] 1.227090e-04 4.307915e-05 2.000216e-05
[1495,] 1.006911e-04 6.894666e-05 2.604858e-05
[1496,] 9.553958e-05 7.204336e-05 2.508381e-05
[1497,] 1.086814e-04 5.149550e-05 1.318779e-05
[1498,] 8.866744e-05 4.333159e-05 1.514501e-05
[1499,] 8.629884e-05 5.120869e-05 1.257445e-05
[1500,] 6.753072e-05 5.379411e-05 1.284198e-05
[1501,] 1.220193e-04 4.164973e-05 1.698413e-05
[1502,] 1.158319e-04 5.244017e-05 1.346816e-05
[1503,] 5.542030e-05 3.864956e-05 8.896711e-06
[1504,] 5.590026e-05 3.878044e-05 9.027179e-06
[1505,] 1.417414e-04 1.972514e-04 1.791191e-04
[1506,] 6.659512e-05 4.621732e-05 1.506832e-05
[1507,] 8.237480e-05 4.084658e-05 1.127282e-05
[1508,] 5.859807e-05 3.862223e-05 9.032661e-06
[1509,] 4.616709e-05 5.079127e-05 1.300171e-05
[1510,] 4.482750e-05 4.972321e-05 1.200995e-05
[1511,] 5.294038e-05 4.200207e-05 1.065523e-05
[1512,] 4.551747e-05 6.967325e-05 1.942756e-05
[1513,] 1.646928e-04 1.989517e-04 2.002803e-04
[1514,] 1.011568e-04 6.936980e-05 2.637298e-05
[1515,] 5.868164e-05 4.285332e-05 1.182896e-05
[1516,] 4.842370e-05 6.574888e-05 1.995010e-05
[1517,] 9.066085e-05 4.480346e-05 1.215808e-05
[1518,] 4.774363e-05 6.951225e-05 2.100608e-05
[1519,] 1.721099e-04 4.251704e-05 1.752099e-05
[1520,] 6.248236e-05 4.368226e-05 1.275944e-05
[1521,] 6.726005e-05 4.175990e-05 1.215936e-05
[1522,] 5.268316e-05 4.429122e-05 1.168576e-05
[1523,] 1.372379e-04 2.900167e-04 2.188927e-04
[1524,] 9.522915e-05 4.493525e-05 1.228607e-05
[1525,] 9.434368e-05 4.869068e-05 1.470310e-05
[1526,] 1.152184e-04 5.064202e-05 1.326354e-05
[1527,] 5.287632e-05 4.646041e-05 1.314995e-05
[1528,] 1.233997e-03 1.504227e-04 1.299241e-03
[1529,] 2.836506e-04 4.263989e-05 5.356988e-05
[1530,] 1.043107e-04 5.233253e-05 1.977124e-05
[1531,] 6.908367e-05 3.876189e-05 9.948664e-06
[1532,] 7.725447e-05 4.540649e-05 1.648929e-05
[1533,] 2.860209e-04 2.092870e-04 3.974782e-04
[1534,] 5.439190e-04 1.003004e-03 4.896743e-03
[1535,] 6.213237e-05 4.622989e-05 1.407500e-05
[1536,] 6.249450e-05 1.158680e-04 4.692261e-05
[1537,] 5.775555e-05 4.612272e-05 1.324390e-05
[1538,] 8.386896e-05 5.405706e-05 1.226177e-05
[1539,] 5.744753e-05 4.600774e-05 1.327170e-05
[1540,] 1.031862e-04 5.418515e-05 2.037892e-05
[1541,] 5.116685e-05 4.544715e-05 1.185953e-05
[1542,] 4.904644e-05 1.086416e-04 3.011263e-05
[1543,] 5.461580e-05 4.639076e-05 1.298138e-05
[1544,] 5.575901e-05 4.819838e-05 1.419625e-05
[1545,] 5.151516e-05 1.159136e-04 3.474689e-05
[1546,] 1.024702e-04 5.391392e-05 2.015317e-05
[1547,] 8.898794e-05 5.481431e-05 1.522762e-05
[1548,] 1.022203e-04 5.476846e-05 2.047378e-05
[1549,] 7.185352e-05 4.817170e-05 1.699285e-05
[1550,] 8.158416e-05 1.412766e-04 7.938781e-05
[1551,] 1.871790e-04 1.961318e-04 2.484341e-04
[1552,] 1.303488e-04 4.349050e-05 2.064015e-05
[1553,] 1.133640e-04 5.073517e-05 1.349459e-05
[1554,] 9.834372e-05 6.806816e-05 2.146005e-05
[1555,] 5.992091e-05 4.907676e-05 1.537091e-05
[1556,] 1.159732e-04 5.115774e-05 1.323673e-05
[1557,] 9.848645e-05 6.823427e-05 2.154630e-05
[1558,] 1.221868e-04 4.157680e-05 1.701180e-05
[1559,] 1.217601e-04 4.123439e-05 1.639448e-05
[1560,] 1.257115e-04 4.185469e-05 1.786753e-05
[1561,] 6.168708e-05 4.738125e-05 1.470650e-05
[1562,] 1.025740e-04 4.229165e-05 1.503285e-05
[1563,] 1.028708e-04 4.232820e-05 1.505576e-05
[1564,] 1.182290e-04 4.204508e-05 1.583274e-05
[1565,] 1.147646e-04 4.209654e-05 1.534860e-05
[1566,] 4.617392e-05 4.786508e-05 1.156898e-05
[1567,] 9.232121e-05 4.239809e-05 1.464551e-05
[1568,] 1.037505e-04 4.248221e-05 1.554906e-05
[1569,] 9.232121e-05 4.212756e-05 1.423662e-05
[1570,] 1.290448e-04 4.423946e-05 2.255745e-05
[1571,] 1.045776e-04 4.624252e-04 2.158076e-04
[1572,] 8.775444e-05 5.101288e-05 1.242914e-05
[1573,] 5.634732e-05 4.821122e-05 1.416924e-05
[1574,] 1.037692e-04 6.278139e-05 2.424668e-05
[1575,] 1.067534e-04 6.470202e-05 2.579210e-05
[1576,] 1.013210e-04 5.887537e-05 2.200375e-05
[1577,] 1.344465e-04 4.540462e-05 2.495579e-05
[1578,] 1.012666e-04 5.766145e-05 2.150496e-05
[1579,] 5.308446e-05 4.845295e-05 1.346578e-05
[1580,] 5.900228e-05 4.499972e-05 1.266510e-05
[1581,] 1.379355e-04 6.624901e-04 4.194156e-04
[1582,] 1.258764e-04 3.767508e-04 2.783725e-04
[1583,] 1.334344e-04 3.743301e-04 2.997843e-04
[1584,] 6.127411e-05 4.471710e-05 1.268880e-05
[1585,] 1.027955e-04 4.320286e-05 1.616820e-05
[1586,] 1.016223e-04 4.329749e-05 1.603005e-05
[1587,] 1.122433e-04 9.797814e-05 4.348554e-05
[1588,] 6.845338e-05 4.952421e-05 1.275575e-05
[1589,] 9.815529e-05 4.950571e-05 1.363805e-05
[1590,] 1.274189e-04 4.620177e-05 2.205920e-05
[1591,] 5.892042e-05 4.267515e-05 1.284319e-05
[1592,] 7.209724e-04 9.444987e-05 3.725490e-04
[1593,] 5.671002e-05 4.355127e-05 8.959385e-06
[1594,] 1.450808e-04 3.917460e-05 1.694232e-05
[1595,] 1.565284e-04 1.179884e-04 9.738002e-05
[1596,] 1.662030e-04 1.226452e-04 1.078330e-04
[1597,] 1.724665e-04 1.425482e-04 1.328627e-04
[1598,] 7.368946e-05 4.401004e-05 1.205475e-05
[1599,] 1.773580e-04 1.221608e-04 1.126659e-04
[1600,] 1.645648e-04 3.900962e-05 1.807051e-05
[1601,] 1.678657e-04 1.475349e-04 1.357657e-04
[1602,] 1.556173e-04 4.703528e-05 3.248003e-05
[1603,] 1.554707e-04 3.899940e-05 1.721027e-05
[1604,] 1.606974e-04 1.550900e-04 1.386586e-04
[1605,] 1.507363e-04 4.215475e-05 1.774072e-05
[1606,] 1.855553e-04 5.096468e-05 1.906958e-05
[1607,] 1.759360e-04 1.724275e-04 1.682938e-04
[1608,] 1.365712e-04 4.330323e-05 1.535908e-05
[1609,] 6.481104e-05 4.504625e-05 1.067342e-05
[1610,] 1.763158e-04 1.197862e-04 1.097807e-04
[1611,] 1.154711e-04 4.651104e-04 2.346137e-04
[1612,] 1.089675e-04 4.909223e-04 2.238719e-04
[1613,] 2.011990e-04 4.862910e-05 2.384058e-05
[1614,] 1.500178e-04 1.121625e-04 8.924609e-05
[1615,] 1.057533e-04 4.044590e-05 1.008449e-05
[1616,] 1.955334e-04 1.266094e-04 1.274191e-04
[1617,] 5.312869e-05 1.071831e-04 3.577959e-05
[1618,] 1.810806e-04 1.043049e-04 9.443556e-05
[1619,] 6.420345e-05 4.459186e-05 1.081598e-05
[1620,] 1.023642e-04 6.140647e-05 2.315201e-05
[1621,] 1.097475e-04 7.050190e-04 3.951497e-04
[1622,] 7.507202e-05 4.605468e-05 1.812901e-05
[1623,] 6.215297e-05 4.464522e-05 1.085392e-05
[1624,] 4.242391e-05 4.926900e-05 1.059752e-05
[1625,] 3.543036e-04 2.296644e-04 5.633923e-04
[1626,] 1.961250e-04 1.344657e-04 1.749371e-05
[1627,] 8.004779e-05 5.073394e-05 2.246937e-05
[1628,] 7.642409e-05 1.262580e-04 4.810945e-05
[1629,] 9.308978e-05 1.180825e-04 5.660627e-05
[1630,] 6.652110e-05 1.329230e-04 2.168442e-05
[1631,] 2.184810e-04 7.383220e-05 9.459690e-05
[1632,] 1.452542e-04 1.108129e-04 7.936533e-05
[1633,] 1.888858e-04 7.813951e-05 7.110546e-05
[1634,] 1.909597e-04 7.730326e-05 7.058014e-05
[1635,] 3.895562e-04 4.093010e-04 1.112273e-03
[1636,] 7.308904e-04 1.967347e-04 7.086279e-04
[1637,] 7.984730e-04 1.827442e-04 6.825898e-04
[1638,] 6.513904e-04 4.467256e-05 1.182608e-04
[1639,] 1.271442e-03 4.743624e-05 2.815090e-04
[1640,] 1.394823e-04 6.246521e-05 4.314503e-05
[1641,] 5.383797e-04 5.082106e-05 1.087266e-04
[1642,] 1.489813e-04 4.276951e-05 2.775641e-05
[1643,] 1.946330e-04 5.991127e-05 7.565770e-05
[1644,] 1.673118e-04 8.656980e-05 4.578740e-05
[1645,] 1.725635e-04 7.538972e-05 6.744568e-05
[1646,] 1.233742e-04 1.621479e-04 1.397050e-04
[1647,] 1.271769e-04 1.026813e-04 6.612176e-05
[1648,] 1.218049e-04 1.053108e-04 9.085312e-05
[1649,] 5.443767e-05 4.838956e-05 1.104102e-05
[1650,] 5.447454e-05 5.473779e-05 1.297468e-05
[1651,] 1.461750e-04 1.103765e-04 9.204910e-05
[1652,] 9.185213e-05 9.197224e-05 6.044472e-05
[1653,] 8.843504e-05 8.673103e-05 5.466527e-05
[1654,] 8.888815e-05 6.779304e-05 4.156247e-05
[1655,] 4.388762e-05 4.099084e-05 8.957043e-06
[1656,] 5.357488e-05 4.050096e-05 9.052737e-06
[1657,] 1.510418e-04 4.737690e-05 2.932792e-05
[1658,] 1.597081e-04 4.396768e-05 2.880470e-05
[1659,] 4.198904e-05 4.147913e-05 8.901368e-06
[1660,] 6.180682e-05 4.058312e-05 8.992286e-06
[1661,] 4.761626e-05 4.400213e-05 8.436071e-06
[1662,] 7.249279e-05 4.207190e-05 8.353250e-06
[1663,] 7.740210e-05 4.960709e-05 8.642512e-06
[1664,] 7.578914e-05 4.941313e-05 8.672888e-06
[1665,] 5.797589e-05 4.048610e-05 9.492621e-06
[1666,] 8.120423e-05 6.190837e-05 1.453833e-05
[1667,] 5.228215e-05 1.181573e-04 1.487252e-05
[1668,] 8.571570e-05 4.250174e-05 8.487125e-06
[1669,] 4.329275e-05 3.973283e-05 8.395541e-06
[1670,] 9.786480e-05 1.178251e-04 6.879750e-05
[1671,] 8.254381e-05 4.859414e-05 1.391076e-05
[1672,] 1.470419e-04 5.362639e-05 4.156347e-05
[1673,] 8.807067e-05 5.199010e-05 9.507642e-06
[1674,] 6.542710e-04 4.166384e-05 7.065749e-05
[1675,] 8.408620e-05 5.735082e-05 9.618251e-06
[1676,] 3.198681e-03 4.188139e-05 6.727354e-04
[1677,] 2.162608e-04 6.747009e-05 4.102798e-05
[1678,] 1.826329e-04 6.814530e-05 3.429352e-05
[1679,] 7.447659e-05 5.344079e-05 1.104055e-05
[1680,] 8.148421e-05 5.465928e-05 1.945532e-05
[1681,] 2.631785e-04 8.948582e-05 3.088619e-05
[1682,] 1.660245e-04 4.463679e-05 1.524256e-05
[1683,] 2.163726e-04 8.707403e-05 2.558923e-05
[1684,] 1.331040e-04 4.800457e-05 2.315089e-05
[1685,] 1.605668e-04 4.794976e-05 3.022800e-05
[1686,] 7.050470e-05 5.265739e-05 1.675083e-05
[1687,] 1.221715e-03 4.217305e-05 1.274575e-04
[1688,] 2.279791e-04 1.173285e-04 2.437337e-05
[1689,] 5.700278e-05 4.121021e-05 9.611058e-06
[1690,] 1.048146e-04 4.179247e-05 1.095179e-05
[1691,] 2.498700e-04 4.247172e-05 3.959504e-05
[1692,] 6.219539e-05 5.050702e-05 1.522104e-05
[1693,] 7.046430e-05 9.367051e-05 2.917079e-05
[1694,] 1.287599e-04 4.718385e-05 2.306320e-05
[1695,] 1.536313e-04 4.625719e-05 1.422874e-05
[1696,] 2.997059e-04 6.757501e-05 4.475862e-05
[1697,] 2.155939e-04 9.834944e-05 2.506282e-05
[1698,] 9.774222e-05 4.938086e-05 1.527267e-05
[1699,] 2.530108e-04 9.098508e-05 2.815647e-05
[1700,] 2.749406e-04 5.244600e-05 3.234483e-05
[1701,] 8.472124e-05 5.264532e-05 1.111780e-05
[1702,] 4.236563e-05 4.372198e-05 9.936293e-06
[1703,] 2.453836e-04 9.132397e-05 2.777756e-05
[1704,] 8.677342e-05 5.496046e-05 1.320426e-05
[1705,] 4.237354e-05 4.281146e-05 9.517017e-06
[1706,] 4.236719e-05 4.309178e-05 9.700404e-06
[1707,] 9.104540e-05 9.385725e-05 4.003741e-05
[1708,] 6.303233e-05 4.259946e-05 1.013777e-05
[1709,] 9.182684e-05 9.241795e-05 3.973971e-05
[1710,] 9.343005e-05 4.921335e-05 1.496011e-05
[1711,] 4.521209e-05 4.019770e-05 9.444557e-06
[1712,] 1.157297e-04 5.039734e-05 2.043890e-05
[1713,] 1.841711e-04 5.549663e-05 2.132790e-05
[1714,] 2.068019e-04 3.945734e-05 3.212168e-05
[1715,] 5.440475e-04 6.292766e-05 9.418767e-05
[1716,] 4.748843e-05 3.996960e-05 9.699235e-06
[1717,] 2.735198e-04 9.138668e-05 2.833728e-05
[1718,] 5.978359e-05 3.892005e-05 9.289941e-06
[1719,] 1.127520e-04 5.131274e-05 2.078898e-05
[1720,] 6.112308e-05 3.897046e-05 9.252202e-06
[1721,] 1.075232e-04 5.153024e-05 1.670262e-05
[1722,] 6.285758e-05 3.885661e-05 9.273803e-06
[1723,] 6.226713e-05 3.884429e-05 9.266689e-06
[1724,] 4.249970e-05 4.286395e-05 8.504297e-06
[1725,] 6.087328e-05 3.904070e-05 8.955340e-06
[1726,] 4.329279e-05 4.255183e-05 8.355041e-06
[1727,] 1.071396e-04 5.131431e-05 1.678049e-05
[1728,] 1.077527e-04 5.045044e-05 1.951692e-05
[1729,] 9.315011e-05 4.973187e-05 1.688798e-05
[1730,] 9.666682e-05 5.005914e-05 1.755876e-05
[1731,] 6.297461e-05 3.890402e-05 9.201774e-06
[1732,] 9.871112e-05 4.980742e-05 1.768907e-05
[1733,] 7.168946e-05 4.324996e-05 1.613861e-05
[1734,] 9.606816e-05 7.876357e-05 3.436263e-05
[1735,] 6.797198e-05 4.373850e-05 1.612730e-05
[1736,] 2.571870e-04 5.563287e-05 2.772665e-05
[1737,] 1.029679e-04 4.632834e-05 1.521918e-05
[1738,] 6.339935e-05 3.863097e-05 9.828008e-06
[1739,] 4.420916e-05 4.076377e-05 8.123139e-06
[1740,] 1.035939e-04 4.685094e-05 1.567321e-05
[1741,] 1.032710e-04 4.669892e-05 1.548676e-05
[1742,] 1.116069e-04 5.150951e-05 1.715360e-05
[1743,] 5.182215e-05 9.157214e-05 2.721284e-05
[1744,] 1.128287e-04 8.149731e-05 4.176945e-05
[1745,] 1.149950e-04 7.768715e-05 3.962476e-05
[1746,] 6.251623e-05 3.861890e-05 9.635390e-06
[1747,] 6.187563e-05 3.861867e-05 9.570938e-06
[1748,] 1.112172e-04 7.607710e-05 3.722679e-05
[1749,] 6.371980e-05 3.861985e-05 9.734020e-06
[1750,] 5.479823e-04 4.248379e-05 5.622099e-05
[1751,] 1.150966e-04 8.366631e-05 4.424599e-05
[1752,] 1.199207e-04 8.597240e-05 4.784974e-05
[1753,] 4.447980e-05 4.154433e-05 9.206475e-06
[1754,] 1.039206e-04 4.673490e-05 1.563640e-05
[1755,] 6.155294e-05 3.849195e-05 9.560477e-06
[1756,] 7.060819e-05 4.273236e-05 1.544651e-05
[1757,] 6.043902e-05 3.849090e-05 9.467390e-06
[1758,] 1.189329e-04 8.868984e-05 4.958418e-05
[1759,] 9.383876e-05 4.641243e-05 1.444285e-05
[1760,] 6.074846e-05 3.836206e-05 9.375554e-06
[1761,] 1.096109e-04 3.850074e-05 1.242686e-05
[1762,] 1.756126e-04 9.481828e-05 2.118742e-05
[1763,] 1.220893e-04 8.615137e-05 4.904528e-05
[1764,] 1.063443e-04 3.837984e-05 1.198304e-05
[1765,] 9.258865e-05 3.853601e-05 1.043473e-05
[1766,] 1.234757e-04 7.610288e-05 4.120926e-05
[1767,] 1.073507e-04 4.730178e-05 1.675873e-05
[1768,] 1.128361e-04 3.851405e-05 1.217505e-05
[1769,] 6.911903e-05 4.248862e-05 1.495556e-05
[1770,] 1.066403e-04 4.730394e-05 1.657653e-05
[1771,] 1.071854e-04 4.743402e-05 1.679315e-05
[1772,] 1.350852e-04 3.845935e-05 1.477142e-05
[1773,] 1.057700e-04 4.736869e-05 1.638797e-05
[1774,] 1.228120e-04 7.317165e-05 3.851199e-05
[1775,] 1.054218e-04 4.723210e-05 1.622604e-05
[1776,] 2.111739e-04 5.351642e-05 2.432363e-05
[1777,] 2.464162e-04 5.268913e-05 2.759892e-05
[1778,] 6.956909e-05 4.167172e-05 1.421149e-05
[1779,] 1.059280e-04 4.723360e-05 1.638810e-05
[1780,] 6.272040e-05 3.834579e-05 9.044927e-06
[1781,] 1.246833e-04 7.163124e-05 3.787556e-05
[1782,] 4.359683e-05 4.132696e-05 9.081494e-06
[1783,] 4.335020e-05 4.133418e-05 9.030183e-06
[1784,] 7.691488e-05 3.839562e-05 9.966475e-06
[1785,] 6.609494e-05 3.832206e-05 9.260552e-06
[1786,] 1.273817e-04 7.275923e-05 3.958605e-05
[1787,] 1.246833e-04 7.169103e-05 3.792862e-05
[1788,] 6.077157e-05 3.847829e-05 8.809200e-06
[1789,] 6.108297e-05 3.858560e-05 8.730664e-06
[1790,] 4.683481e-05 4.509084e-05 1.090580e-05
[1791,] 1.282306e-04 7.272686e-05 3.981676e-05
[1792,] 1.238743e-04 7.347369e-05 3.939009e-05
[1793,] 4.822786e-05 3.867526e-05 8.858234e-06
[1794,] 6.726724e-05 3.826636e-05 9.451176e-06
[1795,] 4.909798e-05 3.867064e-05 8.917194e-06
[1796,] 1.297944e-04 7.889215e-05 4.586127e-05
[1797,] 6.796394e-05 3.826636e-05 9.484563e-06
[1798,] 6.796394e-05 3.826636e-05 9.484563e-06
[1799,] 9.603104e-05 4.193551e-05 1.746785e-05
[1800,] 6.677730e-05 3.823913e-05 9.821793e-06
[1801,] 4.325271e-05 4.126207e-05 9.209277e-06
[1802,] 4.464201e-05 4.143552e-05 9.567502e-06
[1803,] 4.504977e-05 4.143288e-05 9.641961e-06
[1804,] 1.026792e-04 4.710459e-05 1.592439e-05
[1805,] 4.504977e-05 4.142521e-05 9.634626e-06
[1806,] 1.951898e-04 1.004379e-04 7.367254e-05
[1807,] 1.359341e-04 7.454266e-05 4.374535e-05
[1808,] 1.025245e-04 4.718138e-05 1.597732e-05
[1809,] 7.268945e-05 3.823653e-05 1.013128e-05
[1810,] 1.322484e-04 7.537430e-05 4.347029e-05
[1811,] 1.029915e-04 4.685976e-05 1.572923e-05
[1812,] 1.789515e-04 8.627505e-05 2.276520e-05
[1813,] 1.023706e-04 4.806855e-05 1.670655e-05
[1814,] 4.464201e-05 4.147804e-05 9.646047e-06
[1815,] 4.464201e-05 4.149148e-05 9.663037e-06
[1816,] 1.327048e-04 7.896165e-05 4.681549e-05
[1817,] 1.824827e-04 8.666937e-05 2.291785e-05
[1818,] 1.028349e-04 4.796181e-05 1.661561e-05
[1819,] 1.657838e-04 9.519883e-05 2.052565e-05
[1820,] 1.032917e-04 4.809879e-05 1.678138e-05
[1821,] 1.370364e-04 7.931989e-05 4.857966e-05
[1822,] 4.663955e-05 3.891268e-05 8.845981e-06
[1823,] 1.000362e-04 4.691885e-05 1.526388e-05
[1824,] 1.369716e-04 8.212672e-05 5.112539e-05
[1825,] 5.080497e-05 4.532440e-05 1.194091e-05
[1826,] 4.742990e-05 4.132193e-05 9.671597e-06
[1827,] 5.313449e-05 3.914855e-05 9.914845e-06
[1828,] 1.276165e-04 8.054500e-05 4.662663e-05
[1829,] 1.306093e-04 7.877166e-05 4.585354e-05
[1830,] 1.314907e-04 7.701425e-05 4.462601e-05
[1831,] 4.381950e-05 4.008689e-05 8.026008e-06
[1832,] 4.842511e-05 4.536440e-05 1.154685e-05
[1833,] 1.404213e-04 8.421932e-05 5.437903e-05
[1834,] 1.044270e-04 4.691885e-05 1.588306e-05
[1835,] 1.395829e-04 8.377320e-05 5.365311e-05
[1836,] 9.716069e-05 4.919065e-05 1.528236e-05
[1837,] 4.793728e-05 4.528790e-05 1.135761e-05
[1838,] 1.031111e-04 4.698133e-05 1.584522e-05
[1839,] 7.457427e-05 3.824215e-05 1.027574e-05
[1840,] 7.243051e-05 3.828620e-05 1.039572e-05
[1841,] 1.307405e-04 8.996951e-05 5.585088e-05
[1842,] 1.034320e-04 4.704440e-05 1.592923e-05
[1843,] 7.076163e-05 3.826550e-05 1.020788e-05
[1844,] 8.460680e-05 4.290602e-05 1.767852e-05
[1845,] 7.096581e-05 3.823242e-05 9.955174e-06
[1846,] 9.662651e-05 4.914512e-05 1.520664e-05
[1847,] 1.044179e-04 4.704440e-05 1.601040e-05
[1848,] 1.263059e-04 1.000679e-04 6.235784e-05
[1849,] 4.823761e-05 4.512022e-05 1.115503e-05
[1850,] 1.255984e-04 9.776018e-05 6.018205e-05
[1851,] 1.248978e-04 9.767592e-05 5.979130e-05
[1852,] 9.851573e-05 4.724064e-05 1.534604e-05
[1853,] 4.754828e-05 4.509839e-05 1.099096e-05
[1854,] 6.977064e-05 3.825314e-05 1.006293e-05
[1855,] 7.085631e-05 3.823537e-05 1.002249e-05
[1856,] 1.002389e-04 4.716880e-05 1.551805e-05
[1857,] 1.143839e-04 5.019594e-05 1.826598e-05
[1858,] 7.170747e-05 3.824781e-05 1.013592e-05
[1859,] 4.468512e-05 4.134927e-05 9.166649e-06
[1860,] 1.270206e-04 9.198356e-05 5.612463e-05
[1861,] 1.255984e-04 9.216535e-05 5.564369e-05
[1862,] 1.005161e-04 5.016365e-05 1.602076e-05
[1863,] 4.219919e-05 4.202612e-05 9.158925e-06
[1864,] 9.969716e-05 4.779837e-05 1.587197e-05
[1865,] 8.243306e-05 7.018785e-05 1.325725e-05
[1866,] 2.184930e-04 9.717952e-05 7.549714e-05
[1867,] 1.262509e-04 9.475401e-05 5.793937e-05
[1868,] 1.011382e-04 4.633367e-05 1.488703e-05
[1869,] 5.143910e-05 3.975811e-05 1.025546e-05
[1870,] 9.753300e-05 4.729594e-05 1.534219e-05
[1871,] 6.044833e-05 3.823418e-05 9.416355e-06
[1872,] 1.240585e-04 9.253642e-05 5.511816e-05
[1873,] 9.753300e-05 4.729898e-05 1.536001e-05
[1874,] 9.711651e-05 4.729898e-05 1.530133e-05
[1875,] 1.001270e-04 4.723359e-05 1.556133e-05
[1876,] 4.231014e-05 4.132017e-05 8.947664e-06
[1877,] 4.510958e-05 4.132017e-05 9.372243e-06
[1878,] 9.948058e-05 4.732196e-05 1.552295e-05
[1879,] 9.802510e-05 4.698421e-05 1.515907e-05
[1880,] 4.293617e-05 4.131877e-05 9.021904e-06
[1881,] 7.916307e-05 3.851853e-05 1.018346e-05
[1882,] 1.283353e-04 9.069661e-05 5.537879e-05
[1883,] 1.128931e-04 4.879995e-05 1.830191e-05
[1884,] 1.283353e-04 9.900793e-05 6.237705e-05
[1885,] 1.020282e-04 4.874011e-05 1.557986e-05
[1886,] 4.562543e-05 4.138359e-05 9.189036e-06
[1887,] 4.869739e-05 4.496960e-05 1.080016e-05
[1888,] 1.347313e-04 1.034125e-04 6.962317e-05
[1889,] 2.108901e-04 9.632330e-05 6.077309e-05
[1890,] 5.032546e-05 4.519532e-05 1.152719e-05
[1891,] 8.011110e-05 7.171147e-05 1.337098e-05
[1892,] 1.026053e-04 4.919860e-05 1.767908e-05
[1893,] 9.815229e-05 4.854787e-05 1.465353e-05
[1894,] 1.380591e-04 1.000519e-04 6.836560e-05
[1895,] 1.356108e-04 1.025913e-04 6.940606e-05
[1896,] 1.009391e-04 4.899435e-05 1.556532e-05
[1897,] 7.732141e-05 3.846475e-05 1.118155e-05
[1898,] 1.394315e-04 9.793765e-05 6.692554e-05
[1899,] 4.971239e-05 4.523786e-05 1.151880e-05
[1900,] 1.006814e-04 4.754919e-05 1.592804e-05
[1901,] 1.321138e-04 5.724907e-05 2.641954e-05
[1902,] 1.043149e-04 4.925248e-05 1.766923e-05
[1903,] 4.602124e-05 3.913999e-05 9.174155e-06
[1904,] 9.826852e-05 4.901607e-05 1.679685e-05
[1905,] 6.044662e-05 3.823826e-05 9.439185e-06
[1906,] 4.465126e-05 4.527024e-05 1.063313e-05
[1907,] 9.806644e-05 4.886929e-05 1.665039e-05
[1908,] 4.325393e-05 3.861911e-05 8.149994e-06
[1909,] 1.002389e-04 4.879294e-05 1.683759e-05
[1910,] 5.065214e-05 4.012027e-05 1.046222e-05
[1911,] 1.004801e-04 4.735840e-05 1.557256e-05
[1912,] 1.006946e-04 4.863927e-05 1.672688e-05
[1913,] 1.325687e-04 1.026225e-04 6.762464e-05
[1914,] 1.039423e-04 4.919860e-05 1.751063e-05
[1915,] 4.365595e-05 3.954483e-05 8.958934e-06
[1916,] 1.362315e-04 1.069333e-04 7.339550e-05
[1917,] 4.678209e-05 4.520685e-05 1.105181e-05
[1918,] 8.772099e-05 6.239482e-05 1.216634e-05
[1919,] 1.428119e-04 1.049760e-04 7.521775e-05
[1920,] 9.760954e-05 4.848721e-05 1.459428e-05
[1921,] 1.390972e-04 1.040050e-04 7.231230e-05
[1922,] 1.443108e-04 1.030356e-04 7.414327e-05
[1923,] 1.043411e-04 4.943941e-05 1.776816e-05
[1924,] 1.443108e-04 1.032884e-04 7.438853e-05
[1925,] 4.731119e-05 4.567705e-05 1.161998e-05
[1926,] 4.261519e-05 3.846322e-05 8.051704e-06
[1927,] 4.962831e-05 3.992749e-05 1.011288e-05
[1928,] 4.219585e-05 4.130330e-05 8.290033e-06
[1929,] 4.929785e-05 3.985846e-05 1.008749e-05
[1930,] 1.062470e-04 4.927823e-05 1.799633e-05
[1931,] 4.631959e-05 4.140104e-05 9.780873e-06
[1932,] 4.928824e-05 4.526533e-05 1.162494e-05
[1933,] 1.051308e-04 4.936149e-05 1.780518e-05
[1934,] 5.170273e-05 4.141894e-05 1.050428e-05
[1935,] 6.500709e-05 4.080420e-05 1.287693e-05
[1936,] 6.344325e-05 3.999803e-05 1.192762e-05
[1937,] 1.128931e-04 5.001829e-05 1.781516e-05
[1938,] 6.344325e-05 3.999803e-05 1.192762e-05
[1939,] 4.706133e-05 4.121249e-05 9.564143e-06
[1940,] 4.682133e-05 4.121601e-05 9.560481e-06
[1941,] 5.219701e-05 4.076427e-05 1.117484e-05
[1942,] 5.159648e-05 4.271431e-05 1.231702e-05
[1943,] 1.385035e-04 9.044882e-05 5.947967e-05
[1944,] 5.624681e-05 4.144647e-05 1.130157e-05
[1945,] 1.343299e-04 4.901470e-04 3.959984e-04
[1946,] 5.257446e-05 4.052639e-05 1.105972e-05
[1947,] 1.489102e-04 9.583356e-05 6.932980e-05
[1948,] 1.412623e-04 9.219590e-05 6.244221e-05
[1949,] 1.136980e-04 5.020095e-05 1.750522e-05
[1950,] 5.264020e-05 4.082436e-05 1.118890e-05
[1951,] 5.086654e-05 4.058452e-05 1.084761e-05
[1952,] 1.530928e-04 5.658273e-05 1.527995e-05
[1953,] 4.432733e-05 3.973116e-05 8.009789e-06
[1954,] 4.327083e-05 3.959553e-05 8.015536e-06
[1955,] 1.374556e-04 1.044802e-04 7.186410e-05
[1956,] 7.371827e-05 3.854648e-05 1.116508e-05
[1957,] 7.387819e-05 3.852472e-05 1.113175e-05
[1958,] 4.974404e-05 4.550441e-05 1.201920e-05
[1959,] 4.252230e-05 4.051072e-05 8.127080e-06
[1960,] 4.612028e-05 4.045221e-05 8.010627e-06
[1961,] 7.083606e-05 3.831319e-05 1.041841e-05
[1962,] 7.083606e-05 3.831319e-05 1.041841e-05
[1963,] 7.083606e-05 3.831319e-05 1.041841e-05
[1964,] 4.947482e-05 4.512376e-05 1.135830e-05
[1965,] 4.980015e-05 4.507296e-05 1.132165e-05
[1966,] 5.242806e-05 4.539563e-05 1.229829e-05
[1967,] 1.248746e-04 9.490106e-05 5.746311e-05
[1968,] 1.365665e-04 9.780422e-05 6.535867e-05
[1969,] 1.318082e-04 8.895208e-05 5.535171e-05
[1970,] 1.055925e-04 4.717227e-05 1.626643e-05
[1971,] 7.720313e-05 3.855420e-05 1.138535e-05
[1972,] 9.911674e-05 4.841260e-05 1.442089e-05
[1973,] 5.089416e-05 4.156232e-05 1.123489e-05
[1974,] 5.818434e-05 4.550038e-05 1.355365e-05
[1975,] 5.104623e-05 4.220084e-05 1.174015e-05
[1976,] 1.092721e-04 4.562584e-05 1.363696e-05
[1977,] 1.573227e-04 8.008119e-05 5.587242e-05
[1978,] 9.903786e-05 4.842865e-05 1.434825e-05
[1979,] 9.146455e-05 4.972684e-05 2.931953e-05
[1980,] 6.839564e-05 4.077523e-05 9.870935e-06
[1981,] 9.211049e-05 4.805199e-05 2.724618e-05
[1982,] 1.428119e-04 9.409924e-05 6.476773e-05
[1983,] 9.062110e-05 3.948017e-05 1.405630e-05
[1984,] 9.716875e-05 4.899509e-05 1.443984e-05
[1985,] 9.770010e-05 4.896059e-05 1.440812e-05
[1986,] 2.321352e-04 7.589331e-05 3.930582e-05
[1987,] 7.397697e-05 4.880788e-05 1.215088e-05
[1988,] 1.241707e-04 8.301864e-05 4.802665e-05
[1989,] 1.241707e-04 8.408490e-05 4.894615e-05
[1990,] 1.069625e-04 4.565993e-05 1.324248e-05
[1991,] 1.382723e-04 8.482327e-05 5.404370e-05
[1992,] 7.445816e-05 1.422468e-04 6.766358e-05
[1993,] 1.098011e-04 4.497825e-05 1.444682e-05
[1994,] 4.891417e-05 4.152368e-05 1.087193e-05
[1995,] 1.520189e-04 7.662684e-05 5.060992e-05
[1996,] 9.691427e-05 4.843850e-05 1.447928e-05
[1997,] 1.421429e-04 8.216829e-05 5.285211e-05
[1998,] 5.373127e-05 4.004913e-05 8.382296e-06
[1999,] 1.015778e-04 4.692572e-05 1.552346e-05
[2000,] 7.821254e-05 4.158991e-05 1.428629e-05
[2001,] 7.253417e-05 4.439449e-05 1.741078e-05
[2002,] 9.743014e-05 4.879678e-05 1.436438e-05
[2003,] 9.760954e-05 4.875830e-05 1.433574e-05
[2004,] 1.929493e-04 4.941241e-05 2.218694e-05
[2005,] 1.573117e-04 8.064272e-05 5.654086e-05
[2006,] 9.760954e-05 4.875830e-05 1.433574e-05
[2007,] 5.413532e-05 4.001278e-05 8.401990e-06
[2008,] 1.573227e-04 8.010319e-05 5.593115e-05
[2009,] 9.770010e-05 4.874398e-05 1.432771e-05
[2010,] 9.770010e-05 4.874398e-05 1.432771e-05
[2011,] 5.055643e-05 4.017652e-05 8.280050e-06
[2012,] 1.531149e-04 8.148973e-05 5.614942e-05
[2013,] 1.541221e-04 8.064272e-05 5.553869e-05
[2014,] 1.425664e-04 9.090190e-05 6.156383e-05
[2015,] 5.152044e-05 4.012408e-05 8.309698e-06
[2016,] 1.595438e-04 8.010319e-05 5.661417e-05
[2017,] 6.361144e-05 4.679091e-05 1.625888e-05
[2018,] 6.390102e-05 4.679091e-05 1.631613e-05
[2019,] 1.486195e-04 9.019702e-05 6.345606e-05
[2020,] 1.558845e-04 4.875254e-05 1.829867e-05
[2021,] 7.448360e-05 4.528175e-05 1.874403e-05
[2022,] 1.569626e-04 6.586378e-05 2.258135e-05
[2023,] 1.565831e-04 6.806165e-05 2.204254e-05
[2024,] 7.526690e-05 4.376462e-05 1.728528e-05
[2025,] 1.500578e-04 8.092262e-05 5.455027e-05
[2026,] 6.555767e-05 1.431049e-04 5.597646e-05
[2027,] 6.423737e-05 4.678276e-05 1.230293e-05
[2028,] 6.361501e-05 4.433123e-05 1.587733e-05
[2029,] 1.169912e-04 4.866043e-05 2.111474e-05
[2030,] 9.074765e-05 5.298818e-05 1.763456e-05
[2031,] 1.586376e-04 8.360053e-05 5.986329e-05
[2032,] 8.037548e-05 4.347033e-05 1.765356e-05
[2033,] 1.128801e-04 4.858501e-05 1.881566e-05
[2034,] 9.793976e-05 4.836720e-05 1.414157e-05
[2035,] 9.793976e-05 4.836720e-05 1.414157e-05
[2036,] 1.936854e-04 4.788099e-05 2.374822e-05
[2037,] 1.835839e-04 7.373720e-05 5.495191e-05
[2038,] 1.919185e-04 7.152218e-05 5.360732e-05
[2039,] 9.784644e-05 4.836720e-05 1.414244e-05
[2040,] 9.940088e-05 4.841954e-05 1.415269e-05
[2041,] 9.632264e-05 4.857204e-05 1.429843e-05
[2042,] 2.637836e-04 7.337025e-05 7.308122e-05
[2043,] 1.121351e-04 5.378092e-05 1.650645e-05
[2044,] 1.564352e-04 5.685440e-05 4.929850e-05
[2045,] 1.109727e-04 4.823650e-05 1.833783e-05
[2046,] 1.607320e-04 3.900125e-05 2.201824e-05
[2047,] 1.321887e-04 4.074849e-05 1.929146e-05
[2048,] 1.640023e-04 8.466078e-05 6.289378e-05
[2049,] 1.180495e-04 5.006597e-05 1.928012e-05
[2050,] 1.558516e-04 8.466078e-05 6.010065e-05
[2051,] 9.920178e-05 4.841954e-05 1.415452e-05
[2052,] 9.767076e-05 4.833315e-05 1.411231e-05
[2053,] 7.273404e-05 4.781234e-05 1.208995e-05
[2054,] 4.928246e-05 3.940748e-05 8.430096e-06
[2055,] 4.870453e-05 3.942793e-05 8.397257e-06
[2056,] 1.742134e-04 7.479896e-05 5.415209e-05
[2057,] 9.784633e-05 4.840104e-05 1.413078e-05
[2058,] 6.861203e-05 4.403126e-05 1.644747e-05
[2059,] 1.742134e-04 7.479896e-05 5.415209e-05
[2060,] 9.793978e-05 4.840104e-05 1.412951e-05
[2061,] 9.650315e-05 4.823435e-05 1.410239e-05
[2062,] 9.757867e-05 4.831867e-05 1.410936e-05
[2063,] 6.837616e-05 1.078492e-04 2.024358e-05
[2064,] 1.180495e-04 5.009042e-05 1.957698e-05
[2065,] 1.607084e-04 8.528509e-05 6.248601e-05
[2066,] 4.649549e-05 3.949359e-05 8.290749e-06
[2067,] 1.419884e-04 7.547824e-05 4.673875e-05
[2068,] 1.607084e-04 8.575270e-05 6.302080e-05
[2069,] 9.067818e-05 4.068461e-05 1.573816e-05
[2070,] 9.722650e-05 4.834389e-05 1.411658e-05
[2071,] 1.066151e-04 4.872870e-05 1.743670e-05
[2072,] 1.565079e-04 8.607279e-05 6.189119e-05
[2073,] 1.576178e-04 8.607279e-05 6.228766e-05
[2074,] 1.100154e-04 3.989518e-05 1.493111e-05
[2075,] 9.822370e-05 4.835934e-05 1.408766e-05
[2076,] 1.101738e-04 4.841801e-05 1.821691e-05
[2077,] 1.555095e-04 8.639560e-05 6.188762e-05
[2078,] 1.545211e-04 8.639560e-05 6.153014e-05
[2079,] 1.427349e-04 3.978266e-05 2.194560e-05
[2080,] 1.357285e-04 3.978266e-05 2.071827e-05
[2081,] 2.334417e-04 3.989518e-05 3.923781e-05
[2082,] 1.081999e-04 4.911205e-05 1.800817e-05
[2083,] 1.624563e-04 7.467002e-05 5.103873e-05
[2084,] 1.736703e-04 3.870970e-05 2.528725e-05
[2085,] 1.076771e-04 6.390967e-05 2.659402e-05
[2086,] 1.179897e-04 3.980358e-05 1.833540e-05
[2087,] 1.233675e-04 4.142331e-05 1.985676e-05
[2088,] 8.122665e-05 4.520906e-05 1.112381e-05
[2089,] 1.358557e-04 4.053528e-05 1.918407e-05
[2090,] 1.607300e-04 4.045379e-05 2.661882e-05
[2091,] 1.159131e-04 5.010613e-05 1.909979e-05
[2092,] 1.768242e-04 3.968683e-05 2.809954e-05
[2093,] 1.607300e-04 4.038333e-05 2.651779e-05
[2094,] 6.823328e-05 4.935433e-05 2.069316e-05
[2095,] 1.642685e-04 7.481979e-05 5.160531e-05
[2096,] 1.329529e-04 4.089312e-05 1.947443e-05
[2097,] 1.329529e-04 4.060330e-05 1.896831e-05
[2098,] 1.444059e-04 4.066608e-05 2.085759e-05
[2099,] 1.014109e-04 4.843585e-05 1.407256e-05
[2100,] 1.043094e-04 4.843585e-05 1.470488e-05
[2101,] 1.237533e-04 4.101260e-05 1.894236e-05
[2102,] 1.005180e-04 4.848863e-05 1.413123e-05
[2103,] 1.065959e-04 4.881728e-05 1.758901e-05
[2104,] 1.010777e-04 4.844991e-05 1.409952e-05
[2105,] 1.526976e-04 7.464073e-05 4.830040e-05
[2106,] 1.635941e-04 7.379297e-05 5.007921e-05
[2107,] 1.288126e-04 4.804747e-05 3.175684e-05
[2108,] 1.091148e-04 4.886572e-05 1.813933e-05
[2109,] 6.322360e-05 5.014725e-05 1.976434e-05
[2110,] 1.016440e-04 6.626811e-05 1.705210e-05
[2111,] 1.507629e-04 7.389475e-05 4.695408e-05
[2112,] 5.770658e-05 3.912280e-05 9.224692e-06
[2113,] 5.967911e-05 3.912284e-05 9.353054e-06
[2114,] 1.569942e-04 7.382137e-05 4.841608e-05
[2115,] 7.342666e-05 5.072996e-05 2.290035e-05
[2116,] 1.552932e-04 7.426531e-05 4.834925e-05
[2117,] 7.137258e-05 4.635528e-05 1.923145e-05
[2118,] 1.109948e-04 4.202107e-05 1.968578e-05
[2119,] 1.073332e-04 4.936880e-05 1.786720e-05
[2120,] 1.125092e-04 4.210010e-05 1.995955e-05
[2121,] 1.486930e-04 7.364029e-05 4.605319e-05
[2122,] 1.561060e-04 4.007708e-05 2.502345e-05
[2123,] 1.119915e-04 4.062879e-05 1.757439e-05
[2124,] 1.085029e-04 4.056882e-05 1.718986e-05
[2125,] 5.342930e-05 3.917258e-05 8.834193e-06
[2126,] 1.410310e-04 3.920220e-05 2.093203e-05
[2127,] 7.887221e-05 4.203075e-05 1.625173e-05
[2128,] 1.897338e-04 7.055585e-05 3.180859e-05
[2129,] 1.394333e-04 6.853096e-05 3.808855e-05
[2130,] 1.084313e-04 5.020683e-05 1.879817e-05
[2131,] 8.089312e-05 4.070013e-05 1.481906e-05
[2132,] 1.371251e-04 5.114745e-05 1.912309e-05
[2133,] 4.868519e-05 3.915076e-05 8.610160e-06
[2134,] 1.421779e-04 6.784874e-05 3.783785e-05
[2135,] 1.002023e-04 4.924049e-05 1.448105e-05
[2136,] 9.249662e-05 4.047299e-05 1.550791e-05
[2137,] 1.369165e-04 6.813987e-05 3.707041e-05
[2138,] 9.128547e-05 4.077603e-05 1.590505e-05
[2139,] 1.070274e-04 3.940519e-05 1.377953e-05
[2140,] 4.986814e-05 3.920628e-05 8.603998e-06
[2141,] 8.340354e-05 4.089827e-05 1.530134e-05
[2142,] 1.435859e-04 7.096889e-05 4.156692e-05
[2143,] 4.787245e-05 3.919135e-05 8.506023e-06
[2144,] 5.363117e-05 5.182279e-05 1.737854e-05
[2145,] 9.210974e-05 4.935175e-05 1.464885e-05
[2146,] 4.724228e-05 3.913123e-05 8.576079e-06
[2147,] 4.810550e-05 3.913123e-05 8.632620e-06
[2148,] 1.494035e-04 7.050909e-05 4.223234e-05
[2149,] 9.011243e-05 4.108810e-05 1.623402e-05
[2150,] 5.688622e-05 4.733652e-05 1.678359e-05
[2151,] 1.437658e-04 7.132311e-05 4.181585e-05
[2152,] 1.352736e-04 8.036453e-05 4.829709e-05
[2153,] 7.001320e-05 3.986876e-05 1.283648e-05
[2154,] 9.652762e-05 4.028791e-05 1.571696e-05
[2155,] 1.433545e-04 1.031230e-04 5.525754e-05
[2156,] 8.418055e-05 4.887740e-05 1.522781e-05
[2157,] 8.477864e-05 4.998145e-05 1.518170e-05
[2158,] 4.420987e-05 3.875287e-05 8.722878e-06
[2159,] 1.384636e-04 1.049315e-04 5.548464e-05
[2160,] 4.366822e-05 3.874299e-05 8.654551e-06
[2161,] 1.365802e-04 1.072377e-04 5.811996e-05
[2162,] 1.408315e-04 9.979219e-05 4.704357e-05
[2163,] 1.114420e-04 5.083034e-05 2.058468e-05
[2164,] 1.401685e-04 1.117034e-04 6.448662e-05
[2165,] 1.589493e-04 1.038320e-04 6.252830e-05
[2166,] 1.607484e-04 1.033857e-04 6.206047e-05
[2167,] 4.507177e-05 3.855130e-05 8.761107e-06
[2168,] 5.727005e-05 5.389697e-05 1.949565e-05
[2169,] 5.163556e-05 3.903739e-05 9.565439e-06
[2170,] 1.520731e-04 1.135169e-04 7.270702e-05
[2171,] 1.241691e-04 3.981815e-05 1.624814e-05
[2172,] 1.111593e-04 5.181009e-05 2.107032e-05
[2173,] 1.281002e-04 3.978136e-05 1.639551e-05
[2174,] 1.312287e-04 5.091386e-05 2.346233e-05
[2175,] 5.091008e-05 3.910346e-05 9.476470e-06
[2176,] 1.293722e-04 3.974175e-05 1.637223e-05
[2177,] 1.281810e-04 3.981815e-05 1.648973e-05
[2178,] 5.057869e-05 3.904944e-05 9.355781e-06
[2179,] 4.932948e-05 3.911884e-05 9.324993e-06
[2180,] 1.314343e-04 3.985570e-05 1.677410e-05
[2181,] 5.432911e-05 5.512310e-05 1.885486e-05
[2182,] 4.864149e-05 3.922181e-05 9.365878e-06
[2183,] 6.948104e-05 4.630796e-05 1.836264e-05
[2184,] 1.129604e-04 5.490114e-05 2.290232e-05
[2185,] 1.155302e-04 4.027539e-05 1.664287e-05
[2186,] 1.149081e-04 3.998668e-05 1.605384e-05
[2187,] 5.009662e-05 4.601343e-05 1.408586e-05
[2188,] 4.792412e-05 3.923925e-05 9.283925e-06
[2189,] 4.805068e-05 3.915319e-05 9.211592e-06
[2190,] 4.996652e-05 5.923857e-05 1.824700e-05
```
