## Supplementary material for "Characterization of shared and ancestry-specific signals driving complex traits using multi-ancestry fine-mapping": s1_remaining_snps.pvar

```
##FILTER=<ID=PASS,Description="All filters passed">
##reference=ftp://ftp.1000genomes.ebi.ac.uk//vol1/ftp/technical/reference/phase2_reference_assembly_sequence/hs37d5.fa.gz
##contig=<ID=15,assembly=b37,length=102531392>
##ALT=<ID=CNV,Description="Copy Number Polymorphism">
##ALT=<ID=DEL,Description="Deletion">
##ALT=<ID=DUP,Description="Duplication">
##ALT=<ID=INS:ME:ALU,Description="Insertion of ALU element">
##ALT=<ID=INS:ME:LINE1,Description="Insertion of LINE1 element">
##ALT=<ID=INS:ME:SVA,Description="Insertion of SVA element">
##ALT=<ID=INS:MT,Description="Nuclear Mitochondrial Insertion">
##ALT=<ID=INV,Description="Inversion">
##ALT=<ID=CN0,Description="Copy number allele: 0 copies">
##ALT=<ID=CN1,Description="Copy number allele: 1 copy">
##ALT=<ID=CN2,Description="Copy number allele: 2 copies">
##ALT=<ID=CN3,Description="Copy number allele: 3 copies">
##ALT=<ID=CN4,Description="Copy number allele: 4 copies">
##ALT=<ID=CN5,Description="Copy number allele: 5 copies">
##ALT=<ID=CN6,Description="Copy number allele: 6 copies">
##ALT=<ID=CN7,Description="Copy number allele: 7 copies">
##ALT=<ID=CN8,Description="Copy number allele: 8 copies">
##ALT=<ID=CN9,Description="Copy number allele: 9 copies">
##ALT=<ID=CN10,Description="Copy number allele: 10 copies">
##ALT=<ID=CN11,Description="Copy number allele: 11 copies">
##ALT=<ID=CN12,Description="Copy number allele: 12 copies">
##ALT=<ID=CN13,Description="Copy number allele: 13 copies">
##ALT=<ID=CN14,Description="Copy number allele: 14 copies">
##ALT=<ID=CN15,Description="Copy number allele: 15 copies">
##ALT=<ID=CN16,Description="Copy number allele: 16 copies">
##ALT=<ID=CN17,Description="Copy number allele: 17 copies">
##ALT=<ID=CN18,Description="Copy number allele: 18 copies">
##ALT=<ID=CN19,Description="Copy number allele: 19 copies">
##ALT=<ID=CN20,Description="Copy number allele: 20 copies">
##ALT=<ID=CN21,Description="Copy number allele: 21 copies">
##ALT=<ID=CN22,Description="Copy number allele: 22 copies">
##ALT=<ID=CN23,Description="Copy number allele: 23 copies">
##ALT=<ID=CN24,Description="Copy number allele: 24 copies">
##ALT=<ID=CN25,Description="Copy number allele: 25 copies">
##ALT=<ID=CN26,Description="Copy number allele: 26 copies">
##ALT=<ID=CN27,Description="Copy number allele: 27 copies">
##ALT=<ID=CN28,Description="Copy number allele: 28 copies">
##ALT=<ID=CN29,Description="Copy number allele: 29 copies">
##ALT=<ID=CN30,Description="Copy number allele: 30 copies">
##ALT=<ID=CN31,Description="Copy number allele: 31 copies">
##ALT=<ID=CN32,Description="Copy number allele: 32 copies">
##ALT=<ID=CN33,Description="Copy number allele: 33 copies">
##ALT=<ID=CN34,Description="Copy number allele: 34 copies">
##ALT=<ID=CN35,Description="Copy number allele: 35 copies">
##ALT=<ID=CN36,Description="Copy number allele: 36 copies">
##ALT=<ID=CN37,Description="Copy number allele: 37 copies">
##ALT=<ID=CN38,Description="Copy number allele: 38 copies">
##ALT=<ID=CN39,Description="Copy number allele: 39 copies">
##ALT=<ID=CN40,Description="Copy number allele: 40 copies">
##ALT=<ID=CN41,Description="Copy number allele: 41 copies">
##ALT=<ID=CN42,Description="Copy number allele: 42 copies">
##ALT=<ID=CN43,Description="Copy number allele: 43 copies">
##ALT=<ID=CN44,Description="Copy number allele: 44 copies">
##ALT=<ID=CN45,Description="Copy number allele: 45 copies">
##ALT=<ID=CN46,Description="Copy number allele: 46 copies">
##ALT=<ID=CN47,Description="Copy number allele: 47 copies">
##ALT=<ID=CN48,Description="Copy number allele: 48 copies">
##ALT=<ID=CN49,Description="Copy number allele: 49 copies">
##ALT=<ID=CN50,Description="Copy number allele: 50 copies">
##ALT=<ID=CN51,Description="Copy number allele: 51 copies">
##ALT=<ID=CN52,Description="Copy number allele: 52 copies">
##ALT=<ID=CN53,Description="Copy number allele: 53 copies">
##ALT=<ID=CN54,Description="Copy number allele: 54 copies">
##ALT=<ID=CN55,Description="Copy number allele: 55 copies">
##ALT=<ID=CN56,Description="Copy number allele: 56 copies">
##ALT=<ID=CN57,Description="Copy number allele: 57 copies">
##ALT=<ID=CN58,Description="Copy number allele: 58 copies">
##ALT=<ID=CN59,Description="Copy number allele: 59 copies">
##ALT=<ID=CN60,Description="Copy number allele: 60 copies">
##ALT=<ID=CN61,Description="Copy number allele: 61 copies">
##ALT=<ID=CN62,Description="Copy number allele: 62 copies">
##ALT=<ID=CN63,Description="Copy number allele: 63 copies">
##ALT=<ID=CN64,Description="Copy number allele: 64 copies">
##ALT=<ID=CN65,Description="Copy number allele: 65 copies">
##ALT=<ID=CN66,Description="Copy number allele: 66 copies">
##ALT=<ID=CN67,Description="Copy number allele: 67 copies">
##ALT=<ID=CN68,Description="Copy number allele: 68 copies">
##ALT=<ID=CN69,Description="Copy number allele: 69 copies">
##ALT=<ID=CN70,Description="Copy number allele: 70 copies">
##ALT=<ID=CN71,Description="Copy number allele: 71 copies">
##ALT=<ID=CN72,Description="Copy number allele: 72 copies">
##ALT=<ID=CN73,Description="Copy number allele: 73 copies">
##ALT=<ID=CN74,Description="Copy number allele: 74 copies">
##ALT=<ID=CN75,Description="Copy number allele: 75 copies">
##ALT=<ID=CN76,Description="Copy number allele: 76 copies">
##ALT=<ID=CN77,Description="Copy number allele: 77 copies">
##ALT=<ID=CN78,Description="Copy number allele: 78 copies">
##ALT=<ID=CN79,Description="Copy number allele: 79 copies">
##ALT=<ID=CN80,Description="Copy number allele: 80 copies">
##ALT=<ID=CN81,Description="Copy number allele: 81 copies">
##ALT=<ID=CN82,Description="Copy number allele: 82 copies">
##ALT=<ID=CN83,Description="Copy number allele: 83 copies">
##ALT=<ID=CN84,Description="Copy number allele: 84 copies">
##ALT=<ID=CN85,Description="Copy number allele: 85 copies">
##ALT=<ID=CN86,Description="Copy number allele: 86 copies">
##ALT=<ID=CN87,Description="Copy number allele: 87 copies">
##ALT=<ID=CN88,Description="Copy number allele: 88 copies">
##ALT=<ID=CN89,Description="Copy number allele: 89 copies">
##ALT=<ID=CN90,Description="Copy number allele: 90 copies">
##ALT=<ID=CN91,Description="Copy number allele: 91 copies">
##ALT=<ID=CN92,Description="Copy number allele: 92 copies">
##ALT=<ID=CN93,Description="Copy number allele: 93 copies">
##ALT=<ID=CN94,Description="Copy number allele: 94 copies">
##ALT=<ID=CN95,Description="Copy number allele: 95 copies">
##ALT=<ID=CN96,Description="Copy number allele: 96 copies">
##ALT=<ID=CN97,Description="Copy number allele: 97 copies">
##ALT=<ID=CN98,Description="Copy number allele: 98 copies">
##ALT=<ID=CN99,Description="Copy number allele: 99 copies">
##ALT=<ID=CN100,Description="Copy number allele: 100 copies">
##ALT=<ID=CN101,Description="Copy number allele: 101 copies">
##ALT=<ID=CN102,Description="Copy number allele: 102 copies">
##ALT=<ID=CN103,Description="Copy number allele: 103 copies">
##ALT=<ID=CN104,Description="Copy number allele: 104 copies">
##ALT=<ID=CN105,Description="Copy number allele: 105 copies">
##ALT=<ID=CN106,Description="Copy number allele: 106 copies">
##ALT=<ID=CN107,Description="Copy number allele: 107 copies">
##ALT=<ID=CN108,Description="Copy number allele: 108 copies">
##ALT=<ID=CN109,Description="Copy number allele: 109 copies">
##ALT=<ID=CN110,Description="Copy number allele: 110 copies">
##ALT=<ID=CN111,Description="Copy number allele: 111 copies">
##ALT=<ID=CN112,Description="Copy number allele: 112 copies">
##ALT=<ID=CN113,Description="Copy number allele: 113 copies">
##ALT=<ID=CN114,Description="Copy number allele: 114 copies">
##ALT=<ID=CN115,Description="Copy number allele: 115 copies">
##ALT=<ID=CN116,Description="Copy number allele: 116 copies">
##ALT=<ID=CN117,Description="Copy number allele: 117 copies">
##ALT=<ID=CN118,Description="Copy number allele: 118 copies">
##ALT=<ID=CN119,Description="Copy number allele: 119 copies">
##ALT=<ID=CN120,Description="Copy number allele: 120 copies">
##ALT=<ID=CN121,Description="Copy number allele: 121 copies">
##ALT=<ID=CN122,Description="Copy number allele: 122 copies">
##ALT=<ID=CN123,Description="Copy number allele: 123 copies">
##ALT=<ID=CN124,Description="Copy number allele: 124 copies">
##INFO=<ID=CIEND,Number=2,Type=Integer,Description="Confidence interval around END for imprecise variants">
##INFO=<ID=CIPOS,Number=2,Type=Integer,Description="Confidence interval around POS for imprecise variants">
##INFO=<ID=CS,Number=1,Type=String,Description="Source call set.">
##INFO=<ID=END,Number=1,Type=Integer,Description="End coordinate of this variant">
##INFO=<ID=IMPRECISE,Number=0,Type=Flag,Description="Imprecise structural variation">
##INFO=<ID=MC,Number=.,Type=String,Description="Merged calls.">
##INFO=<ID=MEINFO,Number=4,Type=String,Description="Mobile element info of the form NAME,START,END<POLARITY; If there is only 5' OR 3' support for this call, will be NULL NULL for START and END">
##INFO=<ID=MEND,Number=1,Type=Integer,Description="Mitochondrial end coordinate of inserted sequence">
##INFO=<ID=MLEN,Number=1,Type=Integer,Description="Estimated length of mitochondrial insert">
##INFO=<ID=MSTART,Number=1,Type=Integer,Description="Mitochondrial start coordinate of inserted sequence">
##INFO=<ID=SVLEN,Number=.,Type=Integer,Description="SV length. It is only calculated for structural variation MEIs. For other types of SVs; one may calculate the SV length by INFO:END-START+1, or by finding the difference between lengthes of REF and ALT alleles">
##INFO=<ID=SVTYPE,Number=1,Type=String,Description="Type of structural variant">
##INFO=<ID=TSD,Number=1,Type=String,Description="Precise Target Site Duplication for bases, if unknown, value will be NULL">
##INFO=<ID=AC,Number=A,Type=Integer,Description="Total number of alternate alleles in called genotypes">
##INFO=<ID=AF,Number=A,Type=Float,Description="Estimated allele frequency in the range (0,1)">
##INFO=<ID=NS,Number=1,Type=Integer,Description="Number of samples with data">
##INFO=<ID=AN,Number=1,Type=Integer,Description="Total number of alleles in called genotypes">
##INFO=<ID=EAS_AF,Number=A,Type=Float,Description="Allele frequency in the EAS populations calculated from AC and AN, in the range (0,1)">
##INFO=<ID=EUR_AF,Number=A,Type=Float,Description="Allele frequency in the EUR populations calculated from AC and AN, in the range (0,1)">
##INFO=<ID=AFR_AF,Number=A,Type=Float,Description="Allele frequency in the AFR populations calculated from AC and AN, in the range (0,1)">
##INFO=<ID=AMR_AF,Number=A,Type=Float,Description="Allele frequency in the AMR populations calculated from AC and AN, in the range (0,1)">
##INFO=<ID=SAS_AF,Number=A,Type=Float,Description="Allele frequency in the SAS populations calculated from AC and AN, in the range (0,1)">
##INFO=<ID=DP,Number=1,Type=Integer,Description="Total read depth; only low coverage data were counted towards the DP, exome data were not used">
##INFO=<ID=AA,Number=1,Type=String,Description="Ancestral Allele. Format: AA|REF|ALT|IndelType. AA: Ancestral allele, REF:Reference Allele, ALT:Alternate Allele, IndelType:Type of Indel (REF, ALT and IndelType are only defined for indels)">
##INFO=<ID=VT,Number=.,Type=String,Description="indicates what type of variant the line represents">
##INFO=<ID=EX_TARGET,Number=0,Type=Flag,Description="indicates whether a variant is within the exon pull down target boundaries">
##INFO=<ID=MULTI_ALLELIC,Number=0,Type=Flag,Description="indicates whether a site is multi-allelic">
#CHROM	POS	ID	REF	ALT	QUAL	FILTER	INFO
15	61372759	rs7177611	G	A	100	PASS	AC=1136;AF=0.226837;AN=5008;NS=2504;DP=22004;EAS_AF=0.1369;AMR_AF=0.2435;AFR_AF=0.264;EUR_AF=0.2614;SAS_AF=0.2219;AA=G|||;VT=SNP
15	61373581	rs782905	T	A	100	PASS	AC=1180;AF=0.235623;AN=5008;NS=2504;DP=18253;EAS_AF=0.1865;AMR_AF=0.1311;AFR_AF=0.2572;EUR_AF=0.2445;SAS_AF=0.3221;AA=T|||;VT=SNP
15	61373673	rs12899546	A	T	100	PASS	AC=2076;AF=0.414537;AN=5008;NS=2504;DP=17061;EAS_AF=0.4742;AMR_AF=0.5173;AFR_AF=0.292;EUR_AF=0.4573;SAS_AF=0.4018;AA=A|||;VT=SNP
15	61373939	rs782906	A	G	100	PASS	AC=4504;AF=0.899361;AN=5008;NS=2504;DP=12512;EAS_AF=0.9058;AMR_AF=0.9438;AFR_AF=0.9009;EUR_AF=0.8847;SAS_AF=0.8742;AA=G|||;VT=SNP
15	61374719	rs4774385	A	G	100	PASS	AC=1057;AF=0.211062;AN=5008;NS=2504;DP=19452;EAS_AF=0.2778;AMR_AF=0.2147;AFR_AF=0.2927;EUR_AF=0.0686;SAS_AF=0.1759;AA=A|||;VT=SNP
15	61376143	rs782907	G	A	100	PASS	AC=2335;AF=0.466254;AN=5008;NS=2504;DP=19399;EAS_AF=0.4365;AMR_AF=0.3631;AFR_AF=0.68;EUR_AF=0.328;SAS_AF=0.4233;AA=A|||;VT=SNP
15	61377680	rs8026340	T	C	100	PASS	AC=785;AF=0.156749;AN=5008;NS=2504;DP=20826;EAS_AF=0.3125;AMR_AF=0.2262;AFR_AF=0.0151;EUR_AF=0.1551;SAS_AF=0.1401;AA=T|||;VT=SNP
15	61378086	rs11071586	C	T	100	PASS	AC=3185;AF=0.635982;AN=5008;NS=2504;DP=20267;EAS_AF=0.6577;AMR_AF=0.7421;AFR_AF=0.6755;EUR_AF=0.5686;SAS_AF=0.5542;AA=T|||;VT=SNP
15	61378610	rs782908	G	A	100	PASS	AC=820;AF=0.163738;AN=5008;NS=2504;DP=17559;EAS_AF=0.1786;AMR_AF=0.0836;AFR_AF=0.1899;EUR_AF=0.164;SAS_AF=0.1697;AA=G|||;VT=SNP
15	61378686	rs4774386	T	C	100	PASS	AC=1342;AF=0.267971;AN=5008;NS=2504;DP=16462;EAS_AF=0.251;AMR_AF=0.2723;AFR_AF=0.3646;EUR_AF=0.1531;SAS_AF=0.2699;AA=T|||;VT=SNP
15	61378810	rs4774387	T	C	100	PASS	AC=961;AF=0.191893;AN=5008;NS=2504;DP=14678;EAS_AF=0.1607;AMR_AF=0.2277;AFR_AF=0.3162;EUR_AF=0.0716;SAS_AF=0.1544;AA=T|||;VT=SNP
15	61379287	rs11632537	T	C	100	PASS	AC=879;AF=0.175519;AN=5008;NS=2504;DP=17792;EAS_AF=0.0506;AMR_AF=0.2478;AFR_AF=0.1316;EUR_AF=0.3072;SAS_AF=0.1769;AA=T|||;VT=SNP
15	61380279	rs17204848	G	C	100	PASS	AC=939;AF=0.1875;AN=5008;NS=2504;DP=21226;EAS_AF=0.0407;AMR_AF=0.2579;AFR_AF=0.1808;EUR_AF=0.3062;SAS_AF=0.1759;AA=G|||;VT=SNP
15	61380371	rs893284	T	C	100	PASS	AC=940;AF=0.1877;AN=5008;NS=2504;DP=20460;EAS_AF=0.1617;AMR_AF=0.2291;AFR_AF=0.3018;EUR_AF=0.0716;SAS_AF=0.1503;AA=T|||;VT=SNP
15	61380571	rs893285	T	C	100	PASS	AC=881;AF=0.175919;AN=5008;NS=2504;DP=24619;EAS_AF=0.1617;AMR_AF=0.2277;AFR_AF=0.2595;EUR_AF=0.0706;SAS_AF=0.1493;AA=T|||;VT=SNP
15	61381078	rs893286	A	C	100	PASS	AC=763;AF=0.152356;AN=5008;NS=2504;DP=20097;EAS_AF=0.2827;AMR_AF=0.232;AFR_AF=0.0189;EUR_AF=0.1551;SAS_AF=0.1391;AA=A|||;VT=SNP
15	61381253	rs76436997	G	A	100	PASS	AC=386;AF=0.0770767;AN=5008;NS=2504;DP=19303;EAS_AF=0.1379;AMR_AF=0.0548;AFR_AF=0.0045;EUR_AF=0.0895;SAS_AF=0.1155;AA=G|||;VT=SNP
15	61381499	rs782909	C	T	100	PASS	AC=833;AF=0.166334;AN=5008;NS=2504;DP=19444;EAS_AF=0.1786;AMR_AF=0.0836;AFR_AF=0.1884;EUR_AF=0.165;SAS_AF=0.184;AA=C|||;VT=SNP
15	61382424	rs718911	A	G	100	PASS	AC=1015;AF=0.202676;AN=5008;NS=2504;DP=18429;EAS_AF=0.1944;AMR_AF=0.2334;AFR_AF=0.3313;EUR_AF=0.0706;SAS_AF=0.1513;AA=G|||;VT=SNP
15	61382697	rs10519111	T	C	100	PASS	AC=380;AF=0.0758786;AN=5008;NS=2504;DP=19511;EAS_AF=0.0089;AMR_AF=0.1052;AFR_AF=0.0106;EUR_AF=0.159;SAS_AF=0.1268;AA=T|||;VT=SNP
15	61382919	rs16943597	C	T	100	PASS	AC=871;AF=0.173922;AN=5008;NS=2504;DP=19001;EAS_AF=0.1419;AMR_AF=0.2061;AFR_AF=0.3139;EUR_AF=0.0308;SAS_AF=0.1421;AA=C|||;VT=SNP
15	61383021	rs12902142	T	C	100	PASS	AC=1342;AF=0.267971;AN=5008;NS=2504;DP=18670;EAS_AF=0.4782;AMR_AF=0.2911;AFR_AF=0.1256;EUR_AF=0.2465;SAS_AF=0.2495;AA=T|||;VT=SNP
15	61384471	rs4775356	T	C	100	PASS	AC=1707;AF=0.340855;AN=5008;NS=2504;DP=20559;EAS_AF=0.1429;AMR_AF=0.4467;AFR_AF=0.4675;EUR_AF=0.326;SAS_AF=0.3139;AA=T|||;VT=SNP
15	61384486	rs4775357	G	A	100	PASS	AC=1705;AF=0.340455;AN=5008;NS=2504;DP=20201;EAS_AF=0.1429;AMR_AF=0.4467;AFR_AF=0.4667;EUR_AF=0.325;SAS_AF=0.3139;AA=A|||;VT=SNP
15	61384518	rs4775358	G	T	100	PASS	AC=1832;AF=0.365815;AN=5008;NS=2504;DP=20073;EAS_AF=0.1825;AMR_AF=0.4539;AFR_AF=0.5287;EUR_AF=0.325;SAS_AF=0.3139;AA=T|||;VT=SNP
15	61384537	rs8036086	T	A	100	PASS	AC=1345;AF=0.26857;AN=5008;NS=2504;DP=19801;EAS_AF=0.4702;AMR_AF=0.2867;AFR_AF=0.1225;EUR_AF=0.2614;SAS_AF=0.2526;AA=T|||;VT=SNP
15	61384671	rs782910	A	G	100	PASS	AC=4051;AF=0.808906;AN=5008;NS=2504;DP=18617;EAS_AF=0.8333;AMR_AF=0.8329;AFR_AF=0.8563;EUR_AF=0.7545;SAS_AF=0.7587;AA=G|||;VT=SNP
15	61384955	rs8035885	G	A	100	PASS	AC=1707;AF=0.340855;AN=5008;NS=2504;DP=21937;EAS_AF=0.1429;AMR_AF=0.4481;AFR_AF=0.4667;EUR_AF=0.325;SAS_AF=0.3149;AA=G|||;VT=SNP
15	61385177	rs1437535	T	C	100	PASS	AC=3056;AF=0.610224;AN=5008;NS=2504;DP=18253;EAS_AF=0.62;AMR_AF=0.7349;AFR_AF=0.587;EUR_AF=0.5865;SAS_AF=0.5675;AA=T|||;VT=SNP
15	61385241	rs1437536	C	G	100	PASS	AC=1708;AF=0.341054;AN=5008;NS=2504;DP=19961;EAS_AF=0.1429;AMR_AF=0.4496;AFR_AF=0.4652;EUR_AF=0.326;SAS_AF=0.316;AA=G|||;VT=SNP
15	61385274	rs1437537	T	C	100	PASS	AC=3059;AF=0.610823;AN=5008;NS=2504;DP=20329;EAS_AF=0.62;AMR_AF=0.7349;AFR_AF=0.5893;EUR_AF=0.5865;SAS_AF=0.5675;AA=T|||;VT=SNP
15	61385468	rs1437538	T	C	100	PASS	AC=1708;AF=0.341054;AN=5008;NS=2504;DP=22004;EAS_AF=0.1429;AMR_AF=0.4496;AFR_AF=0.466;EUR_AF=0.326;SAS_AF=0.3149;AA=T|||;VT=SNP
15	61385674	rs9806763	C	A	100	PASS	AC=1706;AF=0.340655;AN=5008;NS=2504;DP=21457;EAS_AF=0.1429;AMR_AF=0.4481;AFR_AF=0.4652;EUR_AF=0.326;SAS_AF=0.3149;AA=C|||;VT=SNP
15	61385682	rs9806764	C	T	100	PASS	AC=1703;AF=0.340056;AN=5008;NS=2504;DP=21592;EAS_AF=0.1429;AMR_AF=0.4481;AFR_AF=0.4637;EUR_AF=0.325;SAS_AF=0.3149;AA=c|||;VT=SNP
15	61385824	rs8042259	T	C	100	PASS	AC=3250;AF=0.648962;AN=5008;NS=2504;DP=23214;EAS_AF=0.7391;AMR_AF=0.7435;AFR_AF=0.5885;EUR_AF=0.5954;SAS_AF=0.6258;AA=C|||;VT=SNP
15	61385839	rs9806779	C	T	100	PASS	AC=1704;AF=0.340256;AN=5008;NS=2504;DP=23088;EAS_AF=0.1429;AMR_AF=0.4467;AFR_AF=0.4644;EUR_AF=0.326;SAS_AF=0.3149;AA=T|||;VT=SNP
15	61385847	rs9806146	T	C	100	PASS	AC=1705;AF=0.340455;AN=5008;NS=2504;DP=22988;EAS_AF=0.1429;AMR_AF=0.4467;AFR_AF=0.4644;EUR_AF=0.326;SAS_AF=0.316;AA=T|||;VT=SNP
15	61386080	rs1437539	C	T	100	PASS	AC=1700;AF=0.339457;AN=5008;NS=2504;DP=21992;EAS_AF=0.1389;AMR_AF=0.4467;AFR_AF=0.4652;EUR_AF=0.326;SAS_AF=0.3139;AA=C|||;VT=SNP
15	61386267	rs1437540	C	G	100	PASS	AC=970;AF=0.19369;AN=5008;NS=2504;DP=20998;EAS_AF=0.1409;AMR_AF=0.2046;AFR_AF=0.3858;EUR_AF=0.0308;SAS_AF=0.1483;AA=C|||;VT=SNP
15	61386471	rs78468334	T	C	100	PASS	AC=144;AF=0.028754;AN=5008;NS=2504;DP=21838;EAS_AF=0.0913;AMR_AF=0.0058;AFR_AF=0.0015;EUR_AF=0.0249;SAS_AF=0.0215;AA=T|||;VT=SNP
15	61388504	rs4775359	G	A	100	PASS	AC=1006;AF=0.200879;AN=5008;NS=2504;DP=19209;EAS_AF=0.13;AMR_AF=0.2277;AFR_AF=0.385;EUR_AF=0.0696;SAS_AF=0.1411;AA=G|||;VT=SNP
15	61389753	rs782911	C	T	100	PASS	AC=4110;AF=0.820687;AN=5008;NS=2504;DP=17792;EAS_AF=0.8304;AMR_AF=0.8631;AFR_AF=0.8517;EUR_AF=0.8151;SAS_AF=0.7444;AA=T|||;VT=SNP
15	61390756	rs12915514	A	G	100	PASS	AC=3202;AF=0.639377;AN=5008;NS=2504;DP=18409;EAS_AF=0.6558;AMR_AF=0.7738;AFR_AF=0.5968;EUR_AF=0.6551;SAS_AF=0.5685;AA=G|||;VT=SNP
15	61390893	rs782912	T	C	100	PASS	AC=473;AF=0.0944489;AN=5008;NS=2504;DP=10244;EAS_AF=0.0556;AMR_AF=0.0504;AFR_AF=0.1891;EUR_AF=0.0676;SAS_AF=0.0654;AA=T|||;VT=SNP
15	61392410	rs7169109	C	T	100	PASS	AC=957;AF=0.191094;AN=5008;NS=2504;DP=15285;EAS_AF=0.3532;AMR_AF=0.2406;AFR_AF=0.0998;EUR_AF=0.1581;SAS_AF=0.1462;AA=C|||;VT=SNP
15	61392474	rs7169433	G	T	100	PASS	AC=1891;AF=0.377596;AN=5008;NS=2504;DP=14778;EAS_AF=0.3948;AMR_AF=0.4942;AFR_AF=0.27;EUR_AF=0.4672;SAS_AF=0.3303;AA=T|||;VT=SNP
15	61392903	rs3803479	G	A	100	PASS	AC=1901;AF=0.379593;AN=5008;NS=2504;DP=19191;EAS_AF=0.3948;AMR_AF=0.4957;AFR_AF=0.2761;EUR_AF=0.4662;SAS_AF=0.3323;AA=A|||;VT=SNP
15	61393349	rs12592311	C	G	100	PASS	AC=1010;AF=0.201677;AN=5008;NS=2504;DP=21158;EAS_AF=0.3581;AMR_AF=0.2594;AFR_AF=0.0938;EUR_AF=0.1948;SAS_AF=0.1524;AA=C|||;VT=SNP
15	61394232	rs893287	A	G	100	PASS	AC=3102;AF=0.619409;AN=5008;NS=2504;DP=17741;EAS_AF=0.6379;AMR_AF=0.7435;AFR_AF=0.5998;EUR_AF=0.5934;SAS_AF=0.5654;AA=G|||;VT=SNP
15	61394450	rs893288	C	T	100	PASS	AC=3053;AF=0.609625;AN=5008;NS=2504;DP=17500;EAS_AF=0.6349;AMR_AF=0.7406;AFR_AF=0.5893;EUR_AF=0.5755;SAS_AF=0.5532;AA=T|||;VT=SNP
15	61396370	rs78573683	G	A	100	PASS	AC=501;AF=0.10004;AN=5008;NS=2504;DP=21397;EAS_AF=0.1567;AMR_AF=0.062;AFR_AF=0.0825;EUR_AF=0.0815;SAS_AF=0.1115;AA=G|||;VT=SNP
15	61396821	rs782913	T	C	100	PASS	AC=1826;AF=0.364617;AN=5008;NS=2504;DP=19337;EAS_AF=0.3899;AMR_AF=0.2061;AFR_AF=0.3714;EUR_AF=0.3638;SAS_AF=0.4427;AA=C|||;VT=SNP
15	61396833	rs74020850	T	C	100	PASS	AC=525;AF=0.104832;AN=5008;NS=2504;DP=19231;EAS_AF=0.0556;AMR_AF=0.0418;AFR_AF=0.1755;EUR_AF=0.0696;SAS_AF=0.1411;AA=T|||;VT=SNP
15	61397660	rs13329643	C	T	100	PASS	AC=786;AF=0.156949;AN=5008;NS=2504;DP=17195;EAS_AF=0.1835;AMR_AF=0.0836;AFR_AF=0.1437;EUR_AF=0.16;SAS_AF=0.1963;AA=C|||;VT=SNP
15	61398017	rs782915	G	A	100	PASS	AC=1439;AF=0.28734;AN=5008;NS=2504;DP=21954;EAS_AF=0.2381;AMR_AF=0.1542;AFR_AF=0.3548;EUR_AF=0.2624;SAS_AF=0.3671;AA=G|||;VT=SNP
15	61398155	rs782916	T	C	100	PASS	AC=651;AF=0.129992;AN=5008;NS=2504;DP=21394;EAS_AF=0.0565;AMR_AF=0.0648;AFR_AF=0.205;EUR_AF=0.1034;SAS_AF=0.1779;AA=T|||;VT=SNP
15	61398185	rs8039380	A	T	100	PASS	AC=774;AF=0.154553;AN=5008;NS=2504;DP=21762;EAS_AF=0.1815;AMR_AF=0.0865;AFR_AF=0.1399;EUR_AF=0.159;SAS_AF=0.1902;AA=A|||;VT=SNP
15	61399109	rs782917	G	A	100	PASS	AC=1445;AF=0.288538;AN=5008;NS=2504;DP=19859;EAS_AF=0.2361;AMR_AF=0.1585;AFR_AF=0.354;EUR_AF=0.2724;SAS_AF=0.363;AA=G|||;VT=SNP
15	61399373	rs782918	C	T	100	PASS	AC=1436;AF=0.286741;AN=5008;NS=2504;DP=19509;EAS_AF=0.2361;AMR_AF=0.1542;AFR_AF=0.3525;EUR_AF=0.2634;SAS_AF=0.3681;AA=C|||;VT=SNP
15	61399801	rs782919	C	T	100	PASS	AC=1620;AF=0.323482;AN=5008;NS=2504;DP=14671;EAS_AF=0.3343;AMR_AF=0.1571;AFR_AF=0.4009;EUR_AF=0.2714;SAS_AF=0.3793;AA=T|||;VT=SNP
15	61399892	rs782920	C	T	100	PASS	AC=603;AF=0.120407;AN=5008;NS=2504;DP=16513;EAS_AF=0.0565;AMR_AF=0.0648;AFR_AF=0.1929;EUR_AF=0.0855;SAS_AF=0.1636;AA=C|||;VT=SNP
15	61399972	rs74526157	G	C	100	PASS	AC=170;AF=0.0339457;AN=5008;NS=2504;DP=15504;EAS_AF=0.006;AMR_AF=0.036;AFR_AF=0.003;EUR_AF=0.0596;SAS_AF=0.0767;AA=G|||;VT=SNP
15	61401327	rs813638	A	G	100	PASS	AC=2965;AF=0.592053;AN=5008;NS=2504;DP=20920;EAS_AF=0.4623;AMR_AF=0.4741;AFR_AF=0.6641;EUR_AF=0.675;SAS_AF=0.6268;AA=G|||;VT=SNP
15	61401915	rs73430867	C	G	100	PASS	AC=551;AF=0.110024;AN=5008;NS=2504;DP=22514;EAS_AF=0.1835;AMR_AF=0.0533;AFR_AF=0.1036;EUR_AF=0.0805;SAS_AF=0.1135;AA=G|||;VT=SNP
15	61402485	rs115909738	C	A	100	PASS	AC=673;AF=0.134385;AN=5008;NS=2504;DP=16929;EAS_AF=0.1796;AMR_AF=0.0793;AFR_AF=0.0772;EUR_AF=0.1551;SAS_AF=0.183;AA=C|||;VT=SNP
15	61402642	rs782921	G	A	100	PASS	AC=4257;AF=0.85004;AN=5008;NS=2504;DP=19868;EAS_AF=0.8363;AMR_AF=0.928;AFR_AF=0.7466;EUR_AF=0.9165;SAS_AF=0.8804;AA=A|||;VT=SNP
15	61403324	rs782923	G	A	100	PASS	AC=1391;AF=0.277756;AN=5008;NS=2504;DP=21145;EAS_AF=0.2331;AMR_AF=0.1527;AFR_AF=0.3321;EUR_AF=0.2584;SAS_AF=0.3589;AA=G|||;VT=SNP
15	61403371	rs782924	G	T	100	PASS	AC=677;AF=0.135184;AN=5008;NS=2504;DP=20228;EAS_AF=0.0565;AMR_AF=0.072;AFR_AF=0.2322;EUR_AF=0.0954;SAS_AF=0.1708;AA=G|||;VT=SNP
15	61403424	rs782925	C	T	100	PASS	AC=1377;AF=0.27496;AN=5008;NS=2504;DP=18747;EAS_AF=0.2341;AMR_AF=0.1513;AFR_AF=0.3321;EUR_AF=0.2445;SAS_AF=0.3589;AA=T|||;VT=SNP
15	61404282	rs58612728	C	T	100	PASS	AC=667;AF=0.133187;AN=5008;NS=2504;DP=17416;EAS_AF=0.1786;AMR_AF=0.0735;AFR_AF=0.0681;EUR_AF=0.1581;SAS_AF=0.1912;AA=T|||;VT=SNP
15	61404622	rs782926	A	G	100	PASS	AC=3406;AF=0.680112;AN=5008;NS=2504;DP=17839;EAS_AF=0.7341;AMR_AF=0.5836;AFR_AF=0.6407;EUR_AF=0.6809;SAS_AF=0.7454;AA=G|||;VT=SNP
15	61405195	rs708682	G	A	100	PASS	AC=717;AF=0.143171;AN=5008;NS=2504;DP=23199;EAS_AF=0.0575;AMR_AF=0.0764;AFR_AF=0.2557;EUR_AF=0.0954;SAS_AF=0.1759;AA=A|||;VT=SNP
15	61407066	rs17237696	C	T	100	PASS	AC=566;AF=0.113019;AN=5008;NS=2504;DP=19983;EAS_AF=0.2431;AMR_AF=0.1758;AFR_AF=0.0174;EUR_AF=0.0577;SAS_AF=0.1207;AA=C|||;VT=SNP
15	61407382	rs62007560	C	G	100	PASS	AC=568;AF=0.113419;AN=5008;NS=2504;DP=16986;EAS_AF=0.244;AMR_AF=0.1758;AFR_AF=0.0174;EUR_AF=0.0586;SAS_AF=0.1207;AA=C|||;VT=SNP
15	61407394	rs782928	C	T	100	PASS	AC=2295;AF=0.458267;AN=5008;NS=2504;DP=17135;EAS_AF=0.4792;AMR_AF=0.3329;AFR_AF=0.6104;EUR_AF=0.3002;SAS_AF=0.4826;AA=T|||;VT=SNP
15	61407523	rs17303453	T	C	100	PASS	AC=566;AF=0.113019;AN=5008;NS=2504;DP=18188;EAS_AF=0.2431;AMR_AF=0.1758;AFR_AF=0.0174;EUR_AF=0.0577;SAS_AF=0.1207;AA=T|||;VT=SNP
15	61407852	rs782929	G	A	100	PASS	AC=709;AF=0.141573;AN=5008;NS=2504;DP=20546;EAS_AF=0.0565;AMR_AF=0.0735;AFR_AF=0.2678;EUR_AF=0.0815;SAS_AF=0.1687;AA=G|||;VT=SNP
15	61408066	rs116868644	T	C	100	PASS	AC=168;AF=0.0335463;AN=5008;NS=2504;DP=21074;EAS_AF=0.006;AMR_AF=0.036;AFR_AF=0.003;EUR_AF=0.0577;SAS_AF=0.0767;AA=T|||;VT=SNP
15	61408362	rs782930	G	A	100	PASS	AC=2800;AF=0.559105;AN=5008;NS=2504;DP=24406;EAS_AF=0.6617;AMR_AF=0.4006;AFR_AF=0.6513;EUR_AF=0.3946;SAS_AF=0.6104;AA=g|||;VT=SNP
15	61408492	rs2438127	C	G	100	PASS	AC=718;AF=0.143371;AN=5008;NS=2504;DP=21683;EAS_AF=0.0565;AMR_AF=0.072;AFR_AF=0.2693;EUR_AF=0.0875;SAS_AF=0.1708;AA=C|||;VT=SNP
15	61408703	rs782931	G	A	100	PASS	AC=2804;AF=0.559904;AN=5008;NS=2504;DP=20334;EAS_AF=0.6617;AMR_AF=0.3948;AFR_AF=0.6513;EUR_AF=0.4006;SAS_AF=0.6125;AA=G|||;VT=SNP
15	61408860	rs708683	A	G	100	PASS	AC=2821;AF=0.563299;AN=5008;NS=2504;DP=19348;EAS_AF=0.6627;AMR_AF=0.4049;AFR_AF=0.6513;EUR_AF=0.4085;SAS_AF=0.6135;AA=G|||;VT=SNP
15	61408871	rs708684	C	G	100	PASS	AC=2818;AF=0.5627;AN=5008;NS=2504;DP=18877;EAS_AF=0.6617;AMR_AF=0.4063;AFR_AF=0.6505;EUR_AF=0.4085;SAS_AF=0.6115;AA=G|||;VT=SNP
15	61409980	rs782932	G	A	100	PASS	AC=2823;AF=0.563698;AN=5008;NS=2504;DP=18191;EAS_AF=0.6756;AMR_AF=0.3963;AFR_AF=0.6513;EUR_AF=0.4016;SAS_AF=0.6155;AA=A|||;VT=SNP
15	61410095	rs813017	C	G	100	PASS	AC=2727;AF=0.544529;AN=5008;NS=2504;DP=18657;EAS_AF=0.6776;AMR_AF=0.3991;AFR_AF=0.584;EUR_AF=0.3946;SAS_AF=0.6115;AA=C|||;VT=SNP
15	61411090	rs782933	C	A	100	PASS	AC=1544;AF=0.308307;AN=5008;NS=2504;DP=17871;EAS_AF=0.2986;AMR_AF=0.255;AFR_AF=0.4849;EUR_AF=0.1402;SAS_AF=0.2904;AA=C|||;VT=SNP
15	61411797	rs78706566	C	T	100	PASS	AC=579;AF=0.115615;AN=5008;NS=2504;DP=12537;EAS_AF=0.248;AMR_AF=0.1787;AFR_AF=0.0189;EUR_AF=0.0616;SAS_AF=0.1207;AA=C|||;VT=SNP
15	61412142	rs8032023	T	C	100	PASS	AC=2937;AF=0.586462;AN=5008;NS=2504;DP=20274;EAS_AF=0.6935;AMR_AF=0.4467;AFR_AF=0.618;EUR_AF=0.4891;SAS_AF=0.6329;AA=C|||;VT=SNP
15	61412414	rs8035323	C	T	100	PASS	AC=2697;AF=0.538538;AN=5008;NS=2504;DP=18476;EAS_AF=0.5367;AMR_AF=0.438;AFR_AF=0.5893;EUR_AF=0.4751;SAS_AF=0.6084;AA=C|||;VT=SNP
15	61413070	rs28704972	C	G	100	PASS	AC=3086;AF=0.616214;AN=5008;NS=2504;DP=13290;EAS_AF=0.7183;AMR_AF=0.4539;AFR_AF=0.7005;EUR_AF=0.499;SAS_AF=0.6329;AA=G|||;VT=SNP
15	61413462	rs811449	C	G	100	PASS	AC=2506;AF=0.500399;AN=5008;NS=2504;DP=20115;EAS_AF=0.4901;AMR_AF=0.415;AFR_AF=0.5855;EUR_AF=0.4423;SAS_AF=0.5164;AA=G|||;VT=SNP
15	61413518	rs144442702	T	C	100	PASS	AC=109;AF=0.0217652;AN=5008;NS=2504;DP=18627;EAS_AF=0.0496;AMR_AF=0.0101;AFR_AF=0.0212;EUR_AF=0.0089;SAS_AF=0.0153;AA=T|||;VT=SNP
15	61413786	rs810668	A	T	100	PASS	AC=2482;AF=0.495607;AN=5008;NS=2504;DP=18303;EAS_AF=0.4891;AMR_AF=0.4135;AFR_AF=0.5681;EUR_AF=0.4423;SAS_AF=0.5174;AA=A|||;VT=SNP
15	61413969	rs75941956	T	C	100	PASS	AC=324;AF=0.0646965;AN=5008;NS=2504;DP=18912;EAS_AF=0.1458;AMR_AF=0.0245;AFR_AF=0.0106;EUR_AF=0.0467;SAS_AF=0.1012;AA=T|||;VT=SNP
15	61414507	rs782935	T	C	100	PASS	AC=2567;AF=0.51258;AN=5008;NS=2504;DP=17840;EAS_AF=0.501;AMR_AF=0.4222;AFR_AF=0.6082;EUR_AF=0.4503;SAS_AF=0.5235;AA=C|||;VT=SNP
15	61414959	rs17303474	T	C	100	PASS	AC=610;AF=0.121805;AN=5008;NS=2504;DP=16657;EAS_AF=0.2629;AMR_AF=0.1787;AFR_AF=0.0212;EUR_AF=0.0626;SAS_AF=0.1329;AA=T|||;VT=SNP
15	61416050	rs782936	T	A	100	PASS	AC=3083;AF=0.615615;AN=5008;NS=2504;DP=19718;EAS_AF=0.7371;AMR_AF=0.4395;AFR_AF=0.7005;EUR_AF=0.4841;SAS_AF=0.636;AA=A|||;VT=SNP
15	61416215	rs75885569	C	T	100	PASS	AC=311;AF=0.0621006;AN=5008;NS=2504;DP=17242;EAS_AF=0.129;AMR_AF=0.0173;AFR_AF=0.0265;EUR_AF=0.0388;SAS_AF=0.0971;AA=C|||;VT=SNP
15	61416277	rs782937	A	C	100	PASS	AC=3044;AF=0.607827;AN=5008;NS=2504;DP=17232;EAS_AF=0.7371;AMR_AF=0.4496;AFR_AF=0.6384;EUR_AF=0.5;SAS_AF=0.6564;AA=C|||;VT=SNP
15	61416631	rs782938	T	C	100	PASS	AC=2088;AF=0.416933;AN=5008;NS=2504;DP=13698;EAS_AF=0.502;AMR_AF=0.3444;AFR_AF=0.3623;EUR_AF=0.3638;SAS_AF=0.5092;AA=C|||;VT=SNP
15	61417454	rs16943672	A	T	100	PASS	AC=482;AF=0.096246;AN=5008;NS=2504;DP=18387;EAS_AF=0.1121;AMR_AF=0.0375;AFR_AF=0.1725;EUR_AF=0.0726;SAS_AF=0.0429;AA=A|||;VT=SNP
15	61417662	rs4775360	G	C	100	PASS	AC=2679;AF=0.534944;AN=5008;NS=2504;DP=18785;EAS_AF=0.6627;AMR_AF=0.6657;AFR_AF=0.3253;EUR_AF=0.5736;SAS_AF=0.5542;AA=G|||;VT=SNP
15	61422816	rs7183068	C	A	100	PASS	AC=2134;AF=0.426118;AN=5008;NS=2504;DP=18595;EAS_AF=0.3542;AMR_AF=0.428;AFR_AF=0.3101;EUR_AF=0.662;SAS_AF=0.4131;AA=A|||;VT=SNP
15	61422931	rs7162255	T	C	100	PASS	AC=2150;AF=0.429313;AN=5008;NS=2504;DP=17927;EAS_AF=0.3631;AMR_AF=0.4308;AFR_AF=0.3101;EUR_AF=0.663;SAS_AF=0.4172;AA=T|||;VT=SNP
15	61422933	rs7183595	G	C	100	PASS	AC=2150;AF=0.429313;AN=5008;NS=2504;DP=17972;EAS_AF=0.3631;AMR_AF=0.4308;AFR_AF=0.3101;EUR_AF=0.663;SAS_AF=0.4172;AA=G|||;VT=SNP
15	61423008	rs11634887	C	T	100	PASS	AC=1126;AF=0.22484;AN=5008;NS=2504;DP=18479;EAS_AF=0.4236;AMR_AF=0.33;AFR_AF=0.0499;EUR_AF=0.174;SAS_AF=0.2342;AA=C|||;VT=SNP
15	61423189	rs719006	A	T	100	PASS	AC=2144;AF=0.428115;AN=5008;NS=2504;DP=19576;EAS_AF=0.3621;AMR_AF=0.428;AFR_AF=0.3101;EUR_AF=0.663;SAS_AF=0.4141;AA=A|||;VT=SNP
15	61424950	rs1160694	A	G	100	PASS	AC=2035;AF=0.40635;AN=5008;NS=2504;DP=15955;EAS_AF=0.372;AMR_AF=0.4352;AFR_AF=0.2073;EUR_AF=0.67;SAS_AF=0.4192;AA=G|||;VT=SNP
15	61431787	rs11630018	C	T	100	PASS	AC=427;AF=0.0852636;AN=5008;NS=2504;DP=17815;EAS_AF=0.1915;AMR_AF=0.062;AFR_AF=0.0053;EUR_AF=0.0915;SAS_AF=0.0941;AA=C|||;VT=SNP
15	61431996	rs1159814	C	T	100	PASS	AC=1877;AF=0.3748;AN=5008;NS=2504;DP=18456;EAS_AF=0.3641;AMR_AF=0.3646;AFR_AF=0.2383;EUR_AF=0.5706;SAS_AF=0.3763;AA=T|||;VT=SNP
15	61432877	rs78512626	A	C	100	PASS	AC=450;AF=0.0898562;AN=5008;NS=2504;DP=15767;EAS_AF=0.1339;AMR_AF=0.0735;AFR_AF=0.0061;EUR_AF=0.165;SAS_AF=0.092;AA=A|||;VT=SNP
15	61433256	rs9788699	C	T	100	PASS	AC=515;AF=0.102835;AN=5008;NS=2504;DP=17951;EAS_AF=0.2371;AMR_AF=0.3026;AFR_AF=0.0038;EUR_AF=0.0308;SAS_AF=0.0307;AA=C|||;VT=SNP
15	61433272	rs9788707	G	C	100	PASS	AC=580;AF=0.115815;AN=5008;NS=2504;DP=17933;EAS_AF=0.256;AMR_AF=0.304;AFR_AF=0.0325;EUR_AF=0.0318;SAS_AF=0.0368;AA=G|||;VT=SNP
15	61433298	rs7170465	T	C	100	PASS	AC=3145;AF=0.627995;AN=5008;NS=2504;DP=18313;EAS_AF=0.5595;AMR_AF=0.5403;AFR_AF=0.4826;EUR_AF=0.7475;SAS_AF=0.8344;AA=T|||;VT=SNP
15	61433376	rs9788704	C	T	100	PASS	AC=1378;AF=0.27516;AN=5008;NS=2504;DP=18447;EAS_AF=0.4097;AMR_AF=0.4654;AFR_AF=0.1384;EUR_AF=0.2763;SAS_AF=0.1851;AA=T|||;VT=SNP
15	61433543	rs11071587	G	A	100	PASS	AC=1651;AF=0.329673;AN=5008;NS=2504;DP=17299;EAS_AF=0.4722;AMR_AF=0.2738;AFR_AF=0.1823;EUR_AF=0.4185;SAS_AF=0.3303;AA=G|||;VT=SNP
15	61433578	rs11071588	T	G	100	PASS	AC=2248;AF=0.448882;AN=5008;NS=2504;DP=17637;EAS_AF=0.5169;AMR_AF=0.5144;AFR_AF=0.233;EUR_AF=0.6282;SAS_AF=0.4397;AA=T|||;VT=SNP
15	61433747	rs62007576	A	G	100	PASS	AC=243;AF=0.0485224;AN=5008;NS=2504;DP=18321;EAS_AF=0.0288;AMR_AF=0.062;AFR_AF=0.0113;EUR_AF=0.0934;SAS_AF=0.0634;AA=A|||;VT=SNP
15	61433812	rs9788745	A	G	100	PASS	AC=564;AF=0.11262;AN=5008;NS=2504;DP=19172;EAS_AF=0.2778;AMR_AF=0.2075;AFR_AF=0.0356;EUR_AF=0.0358;SAS_AF=0.0583;AA=A|||;VT=SNP
15	61433932	rs4775362	C	T	100	PASS	AC=3420;AF=0.682907;AN=5008;NS=2504;DP=18215;EAS_AF=0.6974;AMR_AF=0.6484;AFR_AF=0.5023;EUR_AF=0.7853;SAS_AF=0.8313;AA=T|||;VT=SNP
15	61434259	rs4775363	C	T	100	PASS	AC=2026;AF=0.404553;AN=5008;NS=2504;DP=20707;EAS_AF=0.4891;AMR_AF=0.4121;AFR_AF=0.2852;EUR_AF=0.4891;SAS_AF=0.3865;AA=C|||;VT=SNP
15	61434581	rs1437547	A	G	100	PASS	AC=1055;AF=0.210663;AN=5008;NS=2504;DP=16630;EAS_AF=0.0377;AMR_AF=0.1297;AFR_AF=0.4818;EUR_AF=0.0875;SAS_AF=0.2065;AA=A|||;VT=SNP
15	61436282	rs12904761	T	C	100	PASS	AC=2798;AF=0.558706;AN=5008;NS=2504;DP=18364;EAS_AF=0.4474;AMR_AF=0.4683;AFR_AF=0.5696;EUR_AF=0.7545;SAS_AF=0.5215;AA=C|||;VT=SNP
15	61436881	rs12908710	G	A	100	PASS	AC=2056;AF=0.410543;AN=5008;NS=2504;DP=18876;EAS_AF=0.4375;AMR_AF=0.3473;AFR_AF=0.2625;EUR_AF=0.5825;SAS_AF=0.4509;AA=g|||;VT=SNP
15	61436990	rs11854222	T	C	100	PASS	AC=2786;AF=0.55631;AN=5008;NS=2504;DP=17053;EAS_AF=0.4464;AMR_AF=0.4683;AFR_AF=0.5628;EUR_AF=0.7535;SAS_AF=0.5204;AA=C|||;VT=SNP
15	61437189	rs12909218	G	T	100	PASS	AC=2534;AF=0.50599;AN=5008;NS=2504;DP=17090;EAS_AF=0.4464;AMR_AF=0.4597;AFR_AF=0.3759;EUR_AF=0.7545;SAS_AF=0.5204;AA=T|||;VT=SNP
15	61437220	rs12910159	T	C	100	PASS	AC=2535;AF=0.50619;AN=5008;NS=2504;DP=16900;EAS_AF=0.4474;AMR_AF=0.4597;AFR_AF=0.3767;EUR_AF=0.7535;SAS_AF=0.5204;AA=T|||;VT=SNP
15	61437557	rs1816625	T	C	100	PASS	AC=743;AF=0.148363;AN=5008;NS=2504;DP=20195;EAS_AF=0.2123;AMR_AF=0.0821;AFR_AF=0.1679;EUR_AF=0.0258;SAS_AF=0.229;AA=T|||;VT=SNP
15	61437762	rs1550223	A	C	100	PASS	AC=2844;AF=0.567891;AN=5008;NS=2504;DP=20968;EAS_AF=0.4474;AMR_AF=0.4755;AFR_AF=0.6006;EUR_AF=0.7545;SAS_AF=0.5215;AA=A|||;VT=SNP
15	61438523	rs1160659	T	C	100	PASS	AC=2557;AF=0.510583;AN=5008;NS=2504;DP=17324;EAS_AF=0.4187;AMR_AF=0.4625;AFR_AF=0.4138;EUR_AF=0.7535;SAS_AF=0.5204;AA=T|||;VT=SNP
15	61439211	rs8024716	T	C	100	PASS	AC=2576;AF=0.514377;AN=5008;NS=2504;DP=17266;EAS_AF=0.4444;AMR_AF=0.464;AFR_AF=0.4077;EUR_AF=0.7535;SAS_AF=0.5204;AA=T|||;VT=SNP
15	61440007	rs11639241	T	G	100	PASS	AC=2058;AF=0.410942;AN=5008;NS=2504;DP=1830;EAS_AF=0.4415;AMR_AF=0.3674;AFR_AF=0.2262;EUR_AF=0.6034;SAS_AF=0.4622;AA=T|||;VT=SNP
15	61440309	rs11071589	A	G	100	PASS	AC=2229;AF=0.445088;AN=5008;NS=2504;DP=19682;EAS_AF=0.4415;AMR_AF=0.353;AFR_AF=0.3858;EUR_AF=0.5855;SAS_AF=0.4499;AA=A|||;VT=SNP
15	61440507	rs7163680	T	G	100	PASS	AC=2784;AF=0.555911;AN=5008;NS=2504;DP=21132;EAS_AF=0.4385;AMR_AF=0.4755;AFR_AF=0.5741;EUR_AF=0.7575;SAS_AF=0.502;AA=G|||;VT=SNP
15	61440594	rs12900813	C	T	100	PASS	AC=1999;AF=0.399161;AN=5008;NS=2504;DP=19896;EAS_AF=0.4345;AMR_AF=0.3458;AFR_AF=0.2239;EUR_AF=0.5815;SAS_AF=0.4499;AA=C|||;VT=SNP
15	61440671	rs12900948	C	T	100	PASS	AC=2049;AF=0.409145;AN=5008;NS=2504;DP=19130;EAS_AF=0.4345;AMR_AF=0.3487;AFR_AF=0.2595;EUR_AF=0.5825;SAS_AF=0.4499;AA=C|||;VT=SNP
15	61441421	rs975501	C	T	100	PASS	AC=2275;AF=0.454273;AN=5008;NS=2504;DP=18924;EAS_AF=0.4018;AMR_AF=0.3559;AFR_AF=0.4516;EUR_AF=0.5825;SAS_AF=0.4499;AA=C|||;VT=SNP
15	61442034	rs11857128	A	G	100	PASS	AC=3214;AF=0.641773;AN=5008;NS=2504;DP=20145;EAS_AF=0.6468;AMR_AF=0.4553;AFR_AF=0.7065;EUR_AF=0.6243;SAS_AF=0.6994;AA=G|||;VT=SNP
15	61442450	rs10519113	C	T	100	PASS	AC=2307;AF=0.460663;AN=5008;NS=2504;DP=19616;EAS_AF=0.4345;AMR_AF=0.3559;AFR_AF=0.4508;EUR_AF=0.5825;SAS_AF=0.4499;AA=T|||;VT=SNP
15	61442937	rs12913612	T	C	100	PASS	AC=2093;AF=0.417931;AN=5008;NS=2504;DP=17765;EAS_AF=0.4345;AMR_AF=0.3516;AFR_AF=0.2912;EUR_AF=0.5825;SAS_AF=0.4499;AA=T|||;VT=SNP
15	61443194	rs17303481	A	G	100	PASS	AC=775;AF=0.154752;AN=5008;NS=2504;DP=20887;EAS_AF=0.2113;AMR_AF=0.085;AFR_AF=0.1762;EUR_AF=0.0288;SAS_AF=0.2464;AA=A|||;VT=SNP
15	61443533	rs17270871	C	G	100	PASS	AC=2077;AF=0.414736;AN=5008;NS=2504;DP=21821;EAS_AF=0.4077;AMR_AF=0.3501;AFR_AF=0.2935;EUR_AF=0.5905;SAS_AF=0.4509;AA=C|||;VT=SNP
15	61443571	rs36085680	T	A	100	PASS	AC=2029;AF=0.405152;AN=5008;NS=2504;DP=22157;EAS_AF=0.4077;AMR_AF=0.3487;AFR_AF=0.2617;EUR_AF=0.5905;SAS_AF=0.4458;AA=T|||;VT=SNP
15	61444486	rs4238351	A	G	100	PASS	AC=2858;AF=0.570687;AN=5008;NS=2504;DP=12684;EAS_AF=0.6141;AMR_AF=0.4337;AFR_AF=0.4743;EUR_AF=0.6213;SAS_AF=0.7014;AA=A|||;VT=SNP
15	61445322	rs76516935	A	G	100	PASS	AC=238;AF=0.047524;AN=5008;NS=2504;DP=18540;EAS_AF=0.1756;AMR_AF=0.0187;AFR_AF=0.0023;EUR_AF=0.0199;SAS_AF=0.0256;AA=A|||;VT=SNP
15	61445514	rs8033510	T	C	100	PASS	AC=2817;AF=0.5625;AN=5008;NS=2504;DP=21159;EAS_AF=0.6161;AMR_AF=0.4352;AFR_AF=0.4402;EUR_AF=0.6203;SAS_AF=0.7035;AA=T|||;VT=SNP
15	61446353	rs8034864	T	G	100	PASS	AC=2891;AF=0.577276;AN=5008;NS=2504;DP=22464;EAS_AF=0.4276;AMR_AF=0.4957;AFR_AF=0.6324;EUR_AF=0.7724;SAS_AF=0.5143;AA=G|||;VT=SNP
15	61446867	rs12708465	C	A	100	PASS	AC=2262;AF=0.451677;AN=5008;NS=2504;DP=22773;EAS_AF=0.3958;AMR_AF=0.3559;AFR_AF=0.4433;EUR_AF=0.5865;SAS_AF=0.4499;AA=A|||;VT=SNP
15	61446873	rs12708466	C	T	100	PASS	AC=2057;AF=0.410743;AN=5008;NS=2504;DP=22700;EAS_AF=0.3958;AMR_AF=0.3501;AFR_AF=0.2912;EUR_AF=0.5865;SAS_AF=0.4499;AA=C|||;VT=SNP
15	61447643	rs12593790	A	G	100	PASS	AC=812;AF=0.162141;AN=5008;NS=2504;DP=15379;EAS_AF=0.2133;AMR_AF=0.085;AFR_AF=0.2027;EUR_AF=0.0308;SAS_AF=0.2444;AA=A|||;VT=SNP
15	61447827	rs7162238	A	G	100	PASS	AC=2053;AF=0.409944;AN=5008;NS=2504;DP=17581;EAS_AF=0.4276;AMR_AF=0.3473;AFR_AF=0.2579;EUR_AF=0.5885;SAS_AF=0.4581;AA=A|||;VT=SNP
15	61448254	rs973795	G	T	100	PASS	AC=2402;AF=0.479633;AN=5008;NS=2504;DP=17748;EAS_AF=0.3929;AMR_AF=0.3674;AFR_AF=0.5287;EUR_AF=0.6004;SAS_AF=0.4581;AA=T|||;VT=SNP
15	61449468	rs77161707	A	G	100	PASS	AC=440;AF=0.0878594;AN=5008;NS=2504;DP=17205;EAS_AF=0.2103;AMR_AF=0.2089;AFR_AF=0.0023;EUR_AF=0.0348;SAS_AF=0.046;AA=A|||;VT=SNP
15	61449472	rs1437544	C	T	100	PASS	AC=2053;AF=0.409944;AN=5008;NS=2504;DP=17322;EAS_AF=0.3958;AMR_AF=0.3516;AFR_AF=0.2859;EUR_AF=0.5875;SAS_AF=0.4509;AA=C|||;VT=SNP
15	61450514	rs16943698	T	C	100	PASS	AC=1001;AF=0.19988;AN=5008;NS=2504;DP=20283;EAS_AF=0.2123;AMR_AF=0.0922;AFR_AF=0.3427;EUR_AF=0.0308;SAS_AF=0.2444;AA=T|||;VT=SNP
15	61450828	rs73434636	T	A	100	PASS	AC=764;AF=0.152556;AN=5008;NS=2504;DP=19412;EAS_AF=0.2123;AMR_AF=0.085;AFR_AF=0.171;EUR_AF=0.0308;SAS_AF=0.2393;AA=T|||;VT=SNP
15	61451336	rs730754	C	T	100	PASS	AC=2449;AF=0.489018;AN=5008;NS=2504;DP=19696;EAS_AF=0.4008;AMR_AF=0.3732;AFR_AF=0.5537;EUR_AF=0.6024;SAS_AF=0.4581;AA=T|||;VT=SNP
15	61451437	rs12592385	C	T	100	PASS	AC=1242;AF=0.248003;AN=5008;NS=2504;DP=18804;EAS_AF=0.1815;AMR_AF=0.3329;AFR_AF=0.1853;EUR_AF=0.333;SAS_AF=0.2536;AA=C|||;VT=SNP
15	61451443	rs12912669	C	T	100	PASS	AC=1443;AF=0.288139;AN=5008;NS=2504;DP=19151;EAS_AF=0.3929;AMR_AF=0.2752;AFR_AF=0.0219;EUR_AF=0.4742;SAS_AF=0.3579;AA=C|||;VT=SNP
15	61452569	rs17237738	G	T	100	PASS	AC=673;AF=0.134385;AN=5008;NS=2504;DP=18695;EAS_AF=0.1766;AMR_AF=0.1787;AFR_AF=0.0628;EUR_AF=0.1173;SAS_AF=0.1738;AA=G|||;VT=SNP
15	61453111	rs4583176	A	G	100	PASS	AC=2901;AF=0.579273;AN=5008;NS=2504;DP=19741;EAS_AF=0.4097;AMR_AF=0.5058;AFR_AF=0.6634;EUR_AF=0.7565;SAS_AF=0.5102;AA=G|||;VT=SNP
15	61453382	rs12900176	C	T	100	PASS	AC=2095;AF=0.418331;AN=5008;NS=2504;DP=19424;EAS_AF=0.4077;AMR_AF=0.3804;AFR_AF=0.2844;EUR_AF=0.5905;SAS_AF=0.4601;AA=C|||;VT=SNP
15	61453791	rs1465811	T	C	100	PASS	AC=744;AF=0.148562;AN=5008;NS=2504;DP=19227;EAS_AF=0.2083;AMR_AF=0.0562;AFR_AF=0.1694;EUR_AF=0.0308;SAS_AF=0.2454;AA=T|||;VT=SNP
15	61454389	rs11631763	T	G	100	PASS	AC=1544;AF=0.308307;AN=5008;NS=2504;DP=17859;EAS_AF=0.4256;AMR_AF=0.3055;AFR_AF=0.0393;EUR_AF=0.4781;SAS_AF=0.3783;AA=T|||;VT=SNP
15	61454848	rs4613007	C	T	100	PASS	AC=2210;AF=0.441294;AN=5008;NS=2504;DP=16828;EAS_AF=0.4464;AMR_AF=0.3746;AFR_AF=0.3215;EUR_AF=0.6173;SAS_AF=0.4642;AA=T|||;VT=SNP
15	61454849	rs76263103	G	A	100	PASS	AC=225;AF=0.0449281;AN=5008;NS=2504;DP=16990;EAS_AF=0.1657;AMR_AF=0.0187;AFR_AF=0.0015;EUR_AF=0.0199;SAS_AF=0.0235;AA=G|||;VT=SNP
15	61455072	rs737112	T	C	100	PASS	AC=2184;AF=0.436102;AN=5008;NS=2504;DP=18119;EAS_AF=0.4514;AMR_AF=0.3746;AFR_AF=0.295;EUR_AF=0.6193;SAS_AF=0.4663;AA=T|||;VT=SNP
15	61455779	rs74584658	C	T	100	PASS	AC=612;AF=0.122204;AN=5008;NS=2504;DP=22995;EAS_AF=0.2044;AMR_AF=0.0793;AFR_AF=0.0741;EUR_AF=0.0278;SAS_AF=0.2301;AA=C|||;VT=SNP
15	61456053	rs12916023	A	G	100	PASS	AC=2044;AF=0.408147;AN=5008;NS=2504;DP=22452;EAS_AF=0.4048;AMR_AF=0.3055;AFR_AF=0.416;EUR_AF=0.504;SAS_AF=0.3753;AA=G|||;VT=SNP
15	61456280	rs17237759	T	G	100	PASS	AC=470;AF=0.0938498;AN=5008;NS=2504;DP=16816;EAS_AF=0.1935;AMR_AF=0.2089;AFR_AF=0.003;EUR_AF=0.0328;SAS_AF=0.0951;AA=T|||;VT=SNP
15	61457062	rs17303509	C	T	100	PASS	AC=683;AF=0.136382;AN=5008;NS=2504;DP=20605;EAS_AF=0.2054;AMR_AF=0.0562;AFR_AF=0.1384;EUR_AF=0.0298;SAS_AF=0.229;AA=C|||;VT=SNP
15	61457999	rs1370433	A	T	100	PASS	AC=3798;AF=0.758387;AN=5008;NS=2504;DP=19636;EAS_AF=0.5972;AMR_AF=0.732;AFR_AF=0.7821;EUR_AF=0.9374;SAS_AF=0.727;AA=T|||;VT=SNP
15	61458318	rs17303523	G	C	100	PASS	AC=749;AF=0.149561;AN=5008;NS=2504;DP=20449;EAS_AF=0.1498;AMR_AF=0.1859;AFR_AF=0.1104;EUR_AF=0.1233;SAS_AF=0.2035;AA=G|||;VT=SNP
15	61459477	rs17303530	T	G	100	PASS	AC=661;AF=0.131989;AN=5008;NS=2504;DP=17609;EAS_AF=0.1538;AMR_AF=0.1844;AFR_AF=0.0454;EUR_AF=0.1252;SAS_AF=0.1963;AA=T|||;VT=SNP
15	61460122	rs4775364	T	C	100	PASS	AC=1983;AF=0.395966;AN=5008;NS=2504;DP=14852;EAS_AF=0.4325;AMR_AF=0.3646;AFR_AF=0.2746;EUR_AF=0.5358;SAS_AF=0.4008;AA=T|||;VT=SNP
15	61461451	rs4775367	A	G	100	PASS	AC=1774;AF=0.354233;AN=5008;NS=2504;DP=17447;EAS_AF=0.3909;AMR_AF=0.3012;AFR_AF=0.2284;EUR_AF=0.494;SAS_AF=0.3804;AA=G|||;VT=SNP
15	61462171	rs4775368	C	T	100	PASS	AC=1776;AF=0.354633;AN=5008;NS=2504;DP=18856;EAS_AF=0.3909;AMR_AF=0.3026;AFR_AF=0.2292;EUR_AF=0.494;SAS_AF=0.3804;AA=C|||;VT=SNP
15	61462981	rs11071590	A	G	100	PASS	AC=1629;AF=0.32528;AN=5008;NS=2504;DP=20807;EAS_AF=0.4315;AMR_AF=0.3473;AFR_AF=0.0265;EUR_AF=0.5258;SAS_AF=0.3978;AA=A|||;VT=SNP
15	61463031	rs11071591	T	C	100	PASS	AC=1911;AF=0.381589;AN=5008;NS=2504;DP=20836;EAS_AF=0.4315;AMR_AF=0.3588;AFR_AF=0.2307;EUR_AF=0.5278;SAS_AF=0.3998;AA=T|||;VT=SNP
15	61463891	rs1465812	C	T	100	PASS	AC=1757;AF=0.350839;AN=5008;NS=2504;DP=18212;EAS_AF=0.4008;AMR_AF=0.3012;AFR_AF=0.2073;EUR_AF=0.498;SAS_AF=0.3773;AA=C|||;VT=SNP
15	61464447	rs62007610	T	C	100	PASS	AC=690;AF=0.13778;AN=5008;NS=2504;DP=18712;EAS_AF=0.1855;AMR_AF=0.183;AFR_AF=0.0431;EUR_AF=0.1233;SAS_AF=0.1994;AA=T|||;VT=SNP
15	61465666	rs1370428	A	T	100	PASS	AC=2101;AF=0.419529;AN=5008;NS=2504;DP=20145;EAS_AF=0.4048;AMR_AF=0.3948;AFR_AF=0.3593;EUR_AF=0.5825;SAS_AF=0.3661;AA=T|||;VT=SNP
15	61465923	rs12902705	C	A	100	PASS	AC=1674;AF=0.334265;AN=5008;NS=2504;DP=19112;EAS_AF=0.4008;AMR_AF=0.3084;AFR_AF=0.2216;EUR_AF=0.4503;SAS_AF=0.317;AA=C|||;VT=SNP
15	61466208	rs11853392	T	C	100	PASS	AC=2158;AF=0.430911;AN=5008;NS=2504;DP=19688;EAS_AF=0.4048;AMR_AF=0.3948;AFR_AF=0.4009;EUR_AF=0.5825;SAS_AF=0.3681;AA=T|||;VT=SNP
15	61466475	rs7170048	A	G	100	PASS	AC=2171;AF=0.433506;AN=5008;NS=2504;DP=17760;EAS_AF=0.4077;AMR_AF=0.3905;AFR_AF=0.3986;EUR_AF=0.5855;SAS_AF=0.3814;AA=A|||;VT=SNP
15	61466893	rs7171405	G	A	100	PASS	AC=1396;AF=0.278754;AN=5008;NS=2504;DP=20966;EAS_AF=0.1994;AMR_AF=0.2709;AFR_AF=0.3797;EUR_AF=0.2634;SAS_AF=0.2454;AA=G|||;VT=SNP
15	61466998	rs4774388	C	T	100	PASS	AC=3501;AF=0.699081;AN=5008;NS=2504;DP=20477;EAS_AF=0.5962;AMR_AF=0.6643;AFR_AF=0.7534;EUR_AF=0.8459;SAS_AF=0.6053;AA=T|||;VT=SNP
15	61467078	rs4775369	A	G	100	PASS	AC=1643;AF=0.328075;AN=5008;NS=2504;DP=19900;EAS_AF=0.3958;AMR_AF=0.2839;AFR_AF=0.2307;EUR_AF=0.4274;SAS_AF=0.319;AA=A|||;VT=SNP
15	61467270	rs4775370	A	G	100	PASS	AC=3527;AF=0.704273;AN=5008;NS=2504;DP=20312;EAS_AF=0.5992;AMR_AF=0.6643;AFR_AF=0.7534;EUR_AF=0.8459;SAS_AF=0.6288;AA=G|||;VT=SNP
15	61467308	rs4774389	G	A	100	PASS	AC=2055;AF=0.410343;AN=5008;NS=2504;DP=19280;EAS_AF=0.3978;AMR_AF=0.389;AFR_AF=0.3306;EUR_AF=0.5825;SAS_AF=0.3691;AA=G|||;VT=SNP
15	61467353	rs10152663	A	T	100	PASS	AC=2119;AF=0.423123;AN=5008;NS=2504;DP=19423;EAS_AF=0.3988;AMR_AF=0.3905;AFR_AF=0.3714;EUR_AF=0.5825;SAS_AF=0.3773;AA=A|||;VT=SNP
15	61468065	rs8037699	C	T	100	PASS	AC=3494;AF=0.697684;AN=5008;NS=2504;DP=18842;EAS_AF=0.5883;AMR_AF=0.6614;AFR_AF=0.7564;EUR_AF=0.841;SAS_AF=0.6094;AA=T|||;VT=SNP
15	61468345	rs10519114	C	G	100	PASS	AC=2080;AF=0.415335;AN=5008;NS=2504;DP=20518;EAS_AF=0.4177;AMR_AF=0.3905;AFR_AF=0.3313;EUR_AF=0.5815;SAS_AF=0.3732;AA=G|||;VT=SNP
15	61468422	rs7182581	A	G	100	PASS	AC=1363;AF=0.272165;AN=5008;NS=2504;DP=19927;EAS_AF=0.2113;AMR_AF=0.2493;AFR_AF=0.3661;EUR_AF=0.2396;SAS_AF=0.2577;AA=A|||;VT=SNP
15	61468467	rs1437543	G	A	100	PASS	AC=1426;AF=0.284744;AN=5008;NS=2504;DP=18908;EAS_AF=0.1756;AMR_AF=0.2738;AFR_AF=0.4191;EUR_AF=0.2644;SAS_AF=0.2444;AA=G|||;VT=SNP
15	61468621	rs1370429	G	A	100	PASS	AC=2040;AF=0.407348;AN=5008;NS=2504;DP=20161;EAS_AF=0.381;AMR_AF=0.3876;AFR_AF=0.3366;EUR_AF=0.5785;SAS_AF=0.3681;AA=G|||;VT=SNP
15	61469322	rs1816624	C	T	100	PASS	AC=3463;AF=0.691494;AN=5008;NS=2504;DP=19496;EAS_AF=0.5744;AMR_AF=0.6571;AFR_AF=0.7708;EUR_AF=0.8151;SAS_AF=0.6022;AA=T|||;VT=SNP
15	61469510	rs4774390	G	C	100	PASS	AC=2287;AF=0.456669;AN=5008;NS=2504;DP=15753;EAS_AF=0.5208;AMR_AF=0.438;AFR_AF=0.2118;EUR_AF=0.6163;SAS_AF=0.5706;AA=G|||;VT=SNP
15	61470359	rs4775371	A	G	100	PASS	AC=3819;AF=0.76258;AN=5008;NS=2504;DP=15839;EAS_AF=0.8859;AMR_AF=0.7565;AFR_AF=0.5885;EUR_AF=0.8101;SAS_AF=0.8262;AA=G|||;VT=SNP
15	61472219	rs78266577	T	C	100	PASS	AC=777;AF=0.155152;AN=5008;NS=2504;DP=13363;EAS_AF=0.2034;AMR_AF=0.1066;AFR_AF=0.0325;EUR_AF=0.1282;SAS_AF=0.3333;AA=T|||;VT=SNP
15	61472606	rs1370430	T	C	100	PASS	AC=2838;AF=0.566693;AN=5008;NS=2504;DP=19168;EAS_AF=0.6964;AMR_AF=0.6239;AFR_AF=0.4652;EUR_AF=0.6392;SAS_AF=0.455;AA=C|||;VT=SNP
15	61472687	rs1370431	C	T	100	PASS	AC=2814;AF=0.561901;AN=5008;NS=2504;DP=19195;EAS_AF=0.6776;AMR_AF=0.6225;AFR_AF=0.4614;EUR_AF=0.6392;SAS_AF=0.456;AA=T|||;VT=SNP
15	61475188	rs12324086	C	T	100	PASS	AC=2850;AF=0.569089;AN=5008;NS=2504;DP=20485;EAS_AF=0.6994;AMR_AF=0.6282;AFR_AF=0.4622;EUR_AF=0.6491;SAS_AF=0.455;AA=T|||;VT=SNP
15	61475316	rs12324625	T	C	100	PASS	AC=1865;AF=0.372404;AN=5008;NS=2504;DP=20000;EAS_AF=0.4921;AMR_AF=0.3746;AFR_AF=0.1104;EUR_AF=0.5755;SAS_AF=0.3926;AA=T|||;VT=SNP
15	61475321	rs12324087	A	G	100	PASS	AC=2875;AF=0.574081;AN=5008;NS=2504;DP=20142;EAS_AF=0.7004;AMR_AF=0.6311;AFR_AF=0.4592;EUR_AF=0.6501;SAS_AF=0.4806;AA=G|||;VT=SNP
15	61476610	rs28428669	T	C	100	PASS	AC=820;AF=0.163738;AN=5008;NS=2504;DP=17522;EAS_AF=0.1815;AMR_AF=0.1066;AFR_AF=0.09;EUR_AF=0.1272;SAS_AF=0.3231;AA=T|||;VT=SNP
15	61476936	rs4775373	T	C	100	PASS	AC=2881;AF=0.57528;AN=5008;NS=2504;DP=16985;EAS_AF=0.6994;AMR_AF=0.6311;AFR_AF=0.4599;EUR_AF=0.6551;SAS_AF=0.4816;AA=T|||;VT=SNP
15	61477482	rs12437877	T	G	100	PASS	AC=686;AF=0.136981;AN=5008;NS=2504;DP=18410;EAS_AF=0.2183;AMR_AF=0.2392;AFR_AF=0.1135;EUR_AF=0.0736;SAS_AF=0.0777;AA=T|||;VT=SNP
15	61477700	rs12440783	A	G	100	PASS	AC=2899;AF=0.578874;AN=5008;NS=2504;DP=18486;EAS_AF=0.7024;AMR_AF=0.6311;AFR_AF=0.469;EUR_AF=0.6561;SAS_AF=0.4836;AA=G|||;VT=SNP
15	61478406	rs7167741	A	T	100	PASS	AC=1482;AF=0.295927;AN=5008;NS=2504;DP=21396;EAS_AF=0.4871;AMR_AF=0.304;AFR_AF=0.0151;EUR_AF=0.4533;SAS_AF=0.3108;AA=A|||;VT=SNP
15	61478637	rs7168298	C	T	100	PASS	AC=1137;AF=0.227037;AN=5008;NS=2504;DP=17858;EAS_AF=0.1845;AMR_AF=0.1787;AFR_AF=0.1256;EUR_AF=0.2654;SAS_AF=0.4029;AA=C|||;VT=SNP
15	61479586	rs17204945	G	A	100	PASS	AC=767;AF=0.153155;AN=5008;NS=2504;DP=16922;EAS_AF=0.12;AMR_AF=0.2147;AFR_AF=0.1112;EUR_AF=0.172;SAS_AF=0.181;AA=G|||;VT=SNP
15	61480392	rs28754581	T	C	100	PASS	AC=1099;AF=0.219449;AN=5008;NS=2504;DP=17262;EAS_AF=0.2232;AMR_AF=0.2637;AFR_AF=0.3775;EUR_AF=0.0785;SAS_AF=0.1155;AA=C|||;VT=SNP
15	61480721	rs17204952	C	T	100	PASS	AC=837;AF=0.167133;AN=5008;NS=2504;DP=13679;EAS_AF=0.1419;AMR_AF=0.2133;AFR_AF=0.1505;EUR_AF=0.162;SAS_AF=0.1881;AA=C|||;VT=SNP
15	61481102	rs17204959	C	T	100	PASS	AC=1512;AF=0.301917;AN=5008;NS=2504;DP=15718;EAS_AF=0.4256;AMR_AF=0.3112;AFR_AF=0.0953;EUR_AF=0.4493;SAS_AF=0.2955;AA=C|||;VT=SNP
15	61483427	rs12593777	G	A	100	PASS	AC=3753;AF=0.749401;AN=5008;NS=2504;DP=18598;EAS_AF=0.7688;AMR_AF=0.7305;AFR_AF=0.5151;EUR_AF=0.9175;SAS_AF=0.8865;AA=G|||;VT=SNP
15	61484029	rs12441507	C	A	100	PASS	AC=1041;AF=0.207867;AN=5008;NS=2504;DP=21141;EAS_AF=0.2272;AMR_AF=0.2594;AFR_AF=0.3343;EUR_AF=0.0825;SAS_AF=0.1094;AA=C|||;VT=SNP
15	61484611	rs80271130	A	T	100	PASS	AC=464;AF=0.0926518;AN=5008;NS=2504;DP=19782;EAS_AF=0.2163;AMR_AF=0.2133;AFR_AF=0.025;EUR_AF=0.0308;SAS_AF=0.0348;AA=A|||;VT=SNP
15	61484999	rs1529991	G	A	100	PASS	AC=3756;AF=0.75;AN=5008;NS=2504;DP=21456;EAS_AF=0.7688;AMR_AF=0.7291;AFR_AF=0.5174;EUR_AF=0.9175;SAS_AF=0.8875;AA=G|||;VT=SNP
15	61485205	rs10519115	G	A	100	PASS	AC=1053;AF=0.210264;AN=5008;NS=2504;DP=19192;EAS_AF=0.2252;AMR_AF=0.2608;AFR_AF=0.3442;EUR_AF=0.0825;SAS_AF=0.1094;AA=A|||;VT=SNP
15	61485298	rs28716779	G	A	100	PASS	AC=1040;AF=0.207668;AN=5008;NS=2504;DP=17910;EAS_AF=0.2252;AMR_AF=0.2608;AFR_AF=0.3343;EUR_AF=0.0825;SAS_AF=0.1094;AA=G|||;VT=SNP
15	61485365	rs12442490	C	T	100	PASS	AC=1037;AF=0.207069;AN=5008;NS=2504;DP=19667;EAS_AF=0.2163;AMR_AF=0.2608;AFR_AF=0.3389;EUR_AF=0.0835;SAS_AF=0.1084;AA=T|||;VT=SNP
15	61485842	rs1437545	A	C	100	PASS	AC=3769;AF=0.752596;AN=5008;NS=2504;DP=21089;EAS_AF=0.7748;AMR_AF=0.7305;AFR_AF=0.5219;EUR_AF=0.9165;SAS_AF=0.8885;AA=A|||;VT=SNP
15	61485892	rs1437546	C	T	100	PASS	AC=3761;AF=0.750998;AN=5008;NS=2504;DP=21678;EAS_AF=0.7748;AMR_AF=0.7305;AFR_AF=0.5174;EUR_AF=0.9165;SAS_AF=0.8865;AA=T|||;VT=SNP
15	61485993	rs28611274	C	T	100	PASS	AC=1046;AF=0.208866;AN=5008;NS=2504;DP=20166;EAS_AF=0.2252;AMR_AF=0.2608;AFR_AF=0.3374;EUR_AF=0.0835;SAS_AF=0.1104;AA=C|||;VT=SNP
15	61485994	rs4517733	G	A	100	PASS	AC=3764;AF=0.751597;AN=5008;NS=2504;DP=20164;EAS_AF=0.7748;AMR_AF=0.7305;AFR_AF=0.5197;EUR_AF=0.9165;SAS_AF=0.8865;AA=A|||;VT=SNP
15	61486271	rs1025676	G	A	100	PASS	AC=3766;AF=0.751997;AN=5008;NS=2504;DP=19669;EAS_AF=0.7758;AMR_AF=0.7305;AFR_AF=0.5197;EUR_AF=0.9165;SAS_AF=0.8875;AA=G|||;VT=SNP
15	61486677	rs1813147	G	A	100	PASS	AC=3775;AF=0.753794;AN=5008;NS=2504;DP=15859;EAS_AF=0.7798;AMR_AF=0.7305;AFR_AF=0.5234;EUR_AF=0.9165;SAS_AF=0.8875;AA=A|||;VT=SNP
15	61488275	rs16943758	A	G	100	PASS	AC=1076;AF=0.214856;AN=5008;NS=2504;DP=21014;EAS_AF=0.2321;AMR_AF=0.2608;AFR_AF=0.3517;EUR_AF=0.0835;SAS_AF=0.1145;AA=a|||;VT=SNP
15	61488358	rs16943763	C	T	100	PASS	AC=1064;AF=0.21246;AN=5008;NS=2504;DP=21748;EAS_AF=0.2192;AMR_AF=0.2608;AFR_AF=0.3517;EUR_AF=0.0835;SAS_AF=0.1155;AA=T|||;VT=SNP
15	61488466	rs8035563	C	T	100	PASS	AC=3756;AF=0.75;AN=5008;NS=2504;DP=22031;EAS_AF=0.7808;AMR_AF=0.7291;AFR_AF=0.5129;EUR_AF=0.9165;SAS_AF=0.8824;AA=C|||;VT=SNP
15	61489314	rs55870008	A	G	100	PASS	AC=1923;AF=0.383986;AN=5008;NS=2504;DP=18603;EAS_AF=0.3492;AMR_AF=0.4352;AFR_AF=0.1188;EUR_AF=0.5288;SAS_AF=0.593;AA=A|||;VT=SNP
15	61491040	rs7177846	A	G	100	PASS	AC=1636;AF=0.326677;AN=5008;NS=2504;DP=14656;EAS_AF=0.4355;AMR_AF=0.255;AFR_AF=0.3003;EUR_AF=0.33;SAS_AF=0.2975;AA=A|||;VT=SNP
15	61491878	rs2277557	T	C	100	PASS	AC=3795;AF=0.757788;AN=5008;NS=2504;DP=21820;EAS_AF=0.7599;AMR_AF=0.7378;AFR_AF=0.5446;EUR_AF=0.9165;SAS_AF=0.8947;AA=T|||;VT=SNP
15	61492502	rs12441702	T	C	100	PASS	AC=606;AF=0.121006;AN=5008;NS=2504;DP=19690;EAS_AF=0.2401;AMR_AF=0.2334;AFR_AF=0.0295;EUR_AF=0.0785;SAS_AF=0.0859;AA=T|||;VT=SNP
15	61492688	rs10851691	T	C	100	PASS	AC=1938;AF=0.386981;AN=5008;NS=2504;DP=20376;EAS_AF=0.373;AMR_AF=0.4438;AFR_AF=0.1188;EUR_AF=0.5258;SAS_AF=0.5808;AA=T|||;VT=SNP
15	61492831	rs11071592	T	C	100	PASS	AC=3767;AF=0.752196;AN=5008;NS=2504;DP=20188;EAS_AF=0.7619;AMR_AF=0.7334;AFR_AF=0.5303;EUR_AF=0.9175;SAS_AF=0.8855;AA=T|||;VT=SNP
15	61492950	rs12594566	T	C	100	PASS	AC=704;AF=0.140575;AN=5008;NS=2504;DP=18473;EAS_AF=0.1687;AMR_AF=0.2176;AFR_AF=0.0098;EUR_AF=0.164;SAS_AF=0.2096;AA=T|||;VT=SNP
15	61494341	rs112624055	G	A	100	PASS	AC=160;AF=0.0319489;AN=5008;NS=2504;DP=13975;EAS_AF=0.0139;AMR_AF=0.0259;AFR_AF=0.0257;EUR_AF=0.0477;SAS_AF=0.047;AA=G|||;VT=SNP
15	61494354	rs113955400	G	A	100	PASS	AC=160;AF=0.0319489;AN=5008;NS=2504;DP=13598;EAS_AF=0.0139;AMR_AF=0.0259;AFR_AF=0.0257;EUR_AF=0.0477;SAS_AF=0.047;AA=G|||;VT=SNP
15	61495016	rs4774392	C	G	100	PASS	AC=1032;AF=0.20607;AN=5008;NS=2504;DP=16559;EAS_AF=0.2024;AMR_AF=0.1744;AFR_AF=0.1044;EUR_AF=0.2565;SAS_AF=0.318;AA=C|||;VT=SNP
15	61495060	rs10519116	G	C	100	PASS	AC=1217;AF=0.243011;AN=5008;NS=2504;DP=17222;EAS_AF=0.1637;AMR_AF=0.2795;AFR_AF=0.2625;EUR_AF=0.2664;SAS_AF=0.2485;AA=G|||;VT=SNP
15	61495458	rs726914	G	A	100	PASS	AC=1255;AF=0.250599;AN=5008;NS=2504;DP=18481;EAS_AF=0.372;AMR_AF=0.245;AFR_AF=0.0446;EUR_AF=0.332;SAS_AF=0.3241;AA=G|||;VT=SNP
15	61495779	rs726913	G	A	100	PASS	AC=1807;AF=0.360823;AN=5008;NS=2504;DP=19091;EAS_AF=0.373;AMR_AF=0.2867;AFR_AF=0.4002;EUR_AF=0.3777;SAS_AF=0.3303;AA=G|||;VT=SNP
15	61495982	rs726955	G	A	100	PASS	AC=833;AF=0.166334;AN=5008;NS=2504;DP=19845;EAS_AF=0.1607;AMR_AF=0.2579;AFR_AF=0.0113;EUR_AF=0.2535;SAS_AF=0.227;AA=G|||;VT=SNP
15	61496487	rs2118326	T	C	100	PASS	AC=2996;AF=0.598243;AN=5008;NS=2504;DP=23236;EAS_AF=0.5585;AMR_AF=0.6354;AFR_AF=0.4387;EUR_AF=0.7932;SAS_AF=0.6278;AA=T|||;VT=SNP
15	61498706	rs34720147	C	T	100	PASS	AC=1459;AF=0.291334;AN=5008;NS=2504;DP=18870;EAS_AF=0.3929;AMR_AF=0.281;AFR_AF=0.1263;EUR_AF=0.4016;SAS_AF=0.3037;AA=C|||;VT=SNP
15	61498943	rs4775374	A	G	100	PASS	AC=1192;AF=0.238019;AN=5008;NS=2504;DP=18181;EAS_AF=0.1786;AMR_AF=0.219;AFR_AF=0.1104;EUR_AF=0.3479;SAS_AF=0.3722;AA=A|||;VT=SNP
15	61500263	rs78651343	G	A	100	PASS	AC=711;AF=0.141973;AN=5008;NS=2504;DP=18547;EAS_AF=0.1696;AMR_AF=0.0965;AFR_AF=0.0817;EUR_AF=0.1223;SAS_AF=0.2474;AA=G|||;VT=SNP
15	61501797	rs35439153	G	C	100	PASS	AC=1481;AF=0.295727;AN=5008;NS=2504;DP=18218;EAS_AF=0.373;AMR_AF=0.2853;AFR_AF=0.146;EUR_AF=0.4056;SAS_AF=0.3129;AA=G|||;VT=SNP
15	61501864	rs718115	T	C	100	PASS	AC=861;AF=0.171925;AN=5008;NS=2504;DP=18009;EAS_AF=0.251;AMR_AF=0.232;AFR_AF=0.2655;EUR_AF=0.0408;SAS_AF=0.0562;AA=T|||;VT=SNP
15	61502390	rs17204973	T	C	100	PASS	AC=1223;AF=0.244209;AN=5008;NS=2504;DP=19442;EAS_AF=0.2063;AMR_AF=0.219;AFR_AF=0.1074;EUR_AF=0.3479;SAS_AF=0.3793;AA=t|||;VT=SNP
15	61505679	rs1550226	T	C	100	PASS	AC=4174;AF=0.833466;AN=5008;NS=2504;DP=19768;EAS_AF=0.8462;AMR_AF=0.9193;AFR_AF=0.7988;EUR_AF=0.8996;SAS_AF=0.7382;AA=C|||;VT=SNP
15	61506685	rs930358	G	A	100	PASS	AC=3422;AF=0.683307;AN=5008;NS=2504;DP=18414;EAS_AF=0.7956;AMR_AF=0.67;AFR_AF=0.4433;EUR_AF=0.8101;SAS_AF=0.771;AA=G|||;VT=SNP
15	61507373	rs12440105	C	T	100	PASS	AC=3633;AF=0.725439;AN=5008;NS=2504;DP=12776;EAS_AF=0.9841;AMR_AF=0.8012;AFR_AF=0.3971;EUR_AF=0.7247;SAS_AF=0.8497;AA=C|||;VT=SNP
15	61508186	rs17237810	A	G	100	PASS	AC=388;AF=0.077476;AN=5008;NS=2504;DP=21623;EAS_AF=0.2679;AMR_AF=0.1081;AFR_AF=0.0008;EUR_AF=0.0278;SAS_AF=0.0143;AA=A|||;VT=SNP
15	61509171	rs2278507	G	A	100	PASS	AC=2278;AF=0.454872;AN=5008;NS=2504;DP=21298;EAS_AF=0.5288;AMR_AF=0.5576;AFR_AF=0.1074;EUR_AF=0.5895;SAS_AF=0.637;AA=G|||;VT=SNP
15	61509460	rs7175393	T	C	100	PASS	AC=4098;AF=0.818291;AN=5008;NS=2504;DP=22081;EAS_AF=0.9851;AMR_AF=0.8631;AFR_AF=0.6452;EUR_AF=0.7903;SAS_AF=0.8773;AA=C|||;VT=SNP
15	61509568	rs17303572	T	C	100	PASS	AC=2350;AF=0.469249;AN=5008;NS=2504;DP=20118;EAS_AF=0.5744;AMR_AF=0.562;AFR_AF=0.1082;EUR_AF=0.6014;SAS_AF=0.6472;AA=T|||;VT=SNP
15	61510863	rs2414695	C	T	100	PASS	AC=729;AF=0.145567;AN=5008;NS=2504;DP=12477;EAS_AF=0.1607;AMR_AF=0.1542;AFR_AF=0.0953;EUR_AF=0.1431;SAS_AF=0.1943;AA=C|||;VT=SNP
15	61511132	rs11635008	C	T	100	PASS	AC=598;AF=0.119409;AN=5008;NS=2504;DP=16716;EAS_AF=0.1597;AMR_AF=0.1585;AFR_AF=0.0091;EUR_AF=0.1431;SAS_AF=0.1748;AA=C|||;VT=SNP
15	61511159	rs8024334	T	C	100	PASS	AC=696;AF=0.138978;AN=5008;NS=2504;DP=16842;EAS_AF=0.2183;AMR_AF=0.1369;AFR_AF=0.23;EUR_AF=0.0447;SAS_AF=0.0327;AA=C|||;VT=SNP
15	61511171	rs1002147	C	G	100	PASS	AC=956;AF=0.190895;AN=5008;NS=2504;DP=16866;EAS_AF=0.1587;AMR_AF=0.1614;AFR_AF=0.2791;EUR_AF=0.1431;SAS_AF=0.1748;AA=C|||;VT=SNP
15	61512161	rs11631786	T	C	100	PASS	AC=1107;AF=0.221046;AN=5008;NS=2504;DP=21092;EAS_AF=0.1885;AMR_AF=0.1657;AFR_AF=0.2958;EUR_AF=0.1471;SAS_AF=0.2689;AA=T|||;VT=SNP
15	61512506	rs11637553	C	T	100	PASS	AC=3893;AF=0.777356;AN=5008;NS=2504;DP=20227;EAS_AF=0.7599;AMR_AF=0.8501;AFR_AF=0.4811;EUR_AF=0.9533;SAS_AF=0.9632;AA=T|||;VT=SNP
15	61512841	rs8034476	G	C	100	PASS	AC=4182;AF=0.835064;AN=5008;NS=2504;DP=17889;EAS_AF=0.7788;AMR_AF=0.879;AFR_AF=0.6392;EUR_AF=0.9732;SAS_AF=0.9847;AA=C|||;VT=SNP
15	61514042	rs8041438	T	C	100	PASS	AC=2379;AF=0.47504;AN=5008;NS=2504;DP=15545;EAS_AF=0.5813;AMR_AF=0.5634;AFR_AF=0.1036;EUR_AF=0.6024;SAS_AF=0.6738;AA=T|||;VT=SNP
15	61514567	rs6494251	A	G	100	PASS	AC=3739;AF=0.746605;AN=5008;NS=2504;DP=22063;EAS_AF=0.9851;AMR_AF=0.8329;AFR_AF=0.4145;EUR_AF=0.7674;SAS_AF=0.8671;AA=A|||;VT=SNP
15	61516795	rs2899667	A	G	100	PASS	AC=2385;AF=0.476238;AN=5008;NS=2504;DP=19351;EAS_AF=0.5883;AMR_AF=0.5663;AFR_AF=0.1006;EUR_AF=0.6034;SAS_AF=0.6738;AA=A|||;VT=SNP
15	61517218	rs4775376	T	C	100	PASS	AC=2334;AF=0.466054;AN=5008;NS=2504;DP=14630;EAS_AF=0.5972;AMR_AF=0.5648;AFR_AF=0.1044;EUR_AF=0.6014;SAS_AF=0.6104;AA=T|||;VT=SNP
15	61518209	rs12900971	T	C	100	PASS	AC=2379;AF=0.47504;AN=5008;NS=2504;DP=20728;EAS_AF=0.5972;AMR_AF=0.5663;AFR_AF=0.1036;EUR_AF=0.6024;SAS_AF=0.6554;AA=T|||;VT=SNP
15	61519370	rs35464030	A	G	100	PASS	AC=2382;AF=0.475639;AN=5008;NS=2504;DP=10331;EAS_AF=0.5992;AMR_AF=0.5605;AFR_AF=0.1036;EUR_AF=0.5915;SAS_AF=0.6718;AA=A|||;VT=SNP
15	61520186	rs12901132	C	T	100	PASS	AC=4696;AF=0.9377;AN=5008;NS=2504;DP=13737;EAS_AF=0.8056;AMR_AF=0.8948;AFR_AF=0.9992;EUR_AF=0.9742;SAS_AF=0.9836;AA=T|||;VT=SNP
15	61520405	rs12901465	C	G	100	PASS	AC=4023;AF=0.803315;AN=5008;NS=2504;DP=11107;EAS_AF=0.8006;AMR_AF=0.8573;AFR_AF=0.5386;EUR_AF=0.9573;SAS_AF=0.9673;AA=G|||;VT=SNP
15	61523580	rs10438343	C	T	100	PASS	AC=798;AF=0.159345;AN=5008;NS=2504;DP=17818;EAS_AF=0.0149;AMR_AF=0.1412;AFR_AF=0.2678;EUR_AF=0.2157;SAS_AF=0.1166;AA=C|||;VT=SNP
15	61524456	rs150656684	T	G	100	PASS	AC=64;AF=0.0127796;AN=5008;NS=2504;DP=22975;EAS_AF=0.002;AMR_AF=0.0115;AFR_AF=0.0023;EUR_AF=0.0328;SAS_AF=0.0184;AA=T|||;VT=SNP
15	61525619	rs8037420	C	G	100	PASS	AC=3111;AF=0.621206;AN=5008;NS=2504;DP=20173;EAS_AF=0.8423;AMR_AF=0.6772;AFR_AF=0.2179;EUR_AF=0.6859;SAS_AF=0.8323;AA=G|||;VT=SNP
15	61525968	rs7177878	A	G	100	PASS	AC=3343;AF=0.667532;AN=5008;NS=2504;DP=20870;EAS_AF=0.8423;AMR_AF=0.6888;AFR_AF=0.3858;EUR_AF=0.6879;SAS_AF=0.8323;AA=A|||;VT=SNP
15	61526043	rs7178216	C	A	100	PASS	AC=4740;AF=0.946486;AN=5008;NS=2504;DP=18459;EAS_AF=0.8502;AMR_AF=0.902;AFR_AF=0.9955;EUR_AF=0.9742;SAS_AF=0.9826;AA=A|||;VT=SNP
15	61527508	rs8028411	C	A	100	PASS	AC=3081;AF=0.615216;AN=5008;NS=2504;DP=21441;EAS_AF=0.8224;AMR_AF=0.6758;AFR_AF=0.2179;EUR_AF=0.6779;SAS_AF=0.8313;AA=C|||;VT=SNP
15	61527801	rs56731390	A	G	100	PASS	AC=1387;AF=0.276957;AN=5008;NS=2504;DP=20848;EAS_AF=0.0149;AMR_AF=0.2161;AFR_AF=0.5877;EUR_AF=0.2952;SAS_AF=0.1513;AA=G|||;VT=SNP
15	61528526	rs56202927	C	T	100	PASS	AC=1258;AF=0.251198;AN=5008;NS=2504;DP=19623;EAS_AF=0.0149;AMR_AF=0.1758;AFR_AF=0.5651;EUR_AF=0.2435;SAS_AF=0.1319;AA=C|||;VT=SNP
15	61529665	rs8040366	G	C	100	PASS	AC=3202;AF=0.639377;AN=5008;NS=2504;DP=18076;EAS_AF=0.8462;AMR_AF=0.7133;AFR_AF=0.2194;EUR_AF=0.7306;SAS_AF=0.8476;AA=G|||;VT=SNP
15	61529992	rs4589495	T	C	100	PASS	AC=1213;AF=0.242212;AN=5008;NS=2504;DP=19640;EAS_AF=0.0179;AMR_AF=0.1599;AFR_AF=0.553;EUR_AF=0.2306;SAS_AF=0.1237;AA=T|||;VT=SNP
15	61530046	rs72741606	G	A	100	PASS	AC=1168;AF=0.233227;AN=5008;NS=2504;DP=20165;EAS_AF=0.0149;AMR_AF=0.1715;AFR_AF=0.5008;EUR_AF=0.2416;SAS_AF=0.1319;AA=G|||;VT=SNP
15	61530374	rs72741607	G	C	100	PASS	AC=562;AF=0.11222;AN=5008;NS=2504;DP=18364;EAS_AF=0.0149;AMR_AF=0.1643;AFR_AF=0.0159;EUR_AF=0.2763;SAS_AF=0.137;AA=G|||;VT=SNP
15	61531579	rs9919976	G	A	100	PASS	AC=3435;AF=0.685903;AN=5008;NS=2504;DP=17138;EAS_AF=0.8284;AMR_AF=0.6916;AFR_AF=0.4728;EUR_AF=0.6789;SAS_AF=0.8303;AA=G|||;VT=SNP
15	61533151	rs4444279	G	T	100	PASS	AC=3279;AF=0.654752;AN=5008;NS=2504;DP=17564;EAS_AF=0.8304;AMR_AF=0.6772;AFR_AF=0.3737;EUR_AF=0.661;SAS_AF=0.8313;AA=T|||;VT=SNP
15	61533501	rs4405487	A	G	100	PASS	AC=3659;AF=0.730631;AN=5008;NS=2504;DP=20102;EAS_AF=0.8423;AMR_AF=0.7291;AFR_AF=0.5575;EUR_AF=0.7276;SAS_AF=0.8538;AA=G|||;VT=SNP
15	61534571	rs12914750	C	T	100	PASS	AC=3083;AF=0.615615;AN=5008;NS=2504;DP=19275;EAS_AF=0.8194;AMR_AF=0.6772;AFR_AF=0.2216;EUR_AF=0.6759;SAS_AF=0.8323;AA=C|||;VT=SNP
15	61534659	rs4283167	G	A	100	PASS	AC=3480;AF=0.694888;AN=5008;NS=2504;DP=18682;EAS_AF=0.8264;AMR_AF=0.6931;AFR_AF=0.5061;EUR_AF=0.6759;SAS_AF=0.8354;AA=G|||;VT=SNP
15	61534868	rs4566092	A	C	100	PASS	AC=3564;AF=0.711661;AN=5008;NS=2504;DP=18026;EAS_AF=0.8264;AMR_AF=0.6988;AFR_AF=0.5658;EUR_AF=0.6779;SAS_AF=0.8344;AA=A|||;VT=SNP
15	61534916	rs4566093	A	C	100	PASS	AC=3639;AF=0.726637;AN=5008;NS=2504;DP=17357;EAS_AF=0.8274;AMR_AF=0.7349;AFR_AF=0.5658;EUR_AF=0.7316;SAS_AF=0.8292;AA=C|||;VT=SNP
15	61535175	rs12915682	C	A	100	PASS	AC=3329;AF=0.664736;AN=5008;NS=2504;DP=17357;EAS_AF=0.8194;AMR_AF=0.6888;AFR_AF=0.4002;EUR_AF=0.6769;SAS_AF=0.8333;AA=A|||;VT=SNP
15	61535533	rs113365269	G	A	100	PASS	AC=557;AF=0.111222;AN=5008;NS=2504;DP=21870;EAS_AF=0.0179;AMR_AF=0.1599;AFR_AF=0.0151;EUR_AF=0.2753;SAS_AF=0.1339;AA=G|||;VT=SNP
15	61536042	rs4381534	G	A	100	PASS	AC=3082;AF=0.615415;AN=5008;NS=2504;DP=19229;EAS_AF=0.8214;AMR_AF=0.6787;AFR_AF=0.2209;EUR_AF=0.675;SAS_AF=0.8303;AA=G|||;VT=SNP
15	61536422	rs8029174	C	A	100	PASS	AC=3265;AF=0.651957;AN=5008;NS=2504;DP=21094;EAS_AF=0.8214;AMR_AF=0.683;AFR_AF=0.3555;EUR_AF=0.674;SAS_AF=0.8333;AA=A|||;VT=SNP
15	61538915	rs28380001	G	A	100	PASS	AC=2307;AF=0.460663;AN=5008;NS=2504;DP=19936;EAS_AF=0.5635;AMR_AF=0.536;AFR_AF=0.146;EUR_AF=0.5477;SAS_AF=0.637;AA=G|||;VT=SNP
15	61540171	rs4377103	A	C	100	PASS	AC=3176;AF=0.634185;AN=5008;NS=2504;DP=19566;EAS_AF=0.8274;AMR_AF=0.6844;AFR_AF=0.2995;EUR_AF=0.663;SAS_AF=0.8221;AA=A|||;VT=SNP
15	61541384	rs4594197	G	C	100	PASS	AC=3157;AF=0.630391;AN=5008;NS=2504;DP=19415;EAS_AF=0.8016;AMR_AF=0.6801;AFR_AF=0.3162;EUR_AF=0.6561;SAS_AF=0.817;AA=G|||;VT=SNP
15	61541777	rs56252759	C	T	100	PASS	AC=1062;AF=0.212061;AN=5008;NS=2504;DP=18786;EAS_AF=0.0149;AMR_AF=0.1816;AFR_AF=0.3631;EUR_AF=0.2962;SAS_AF=0.1462;AA=C|||;VT=SNP
15	61547557	rs12324432	A	G	100	PASS	AC=3182;AF=0.635383;AN=5008;NS=2504;DP=11877;EAS_AF=0.8115;AMR_AF=0.6859;AFR_AF=0.3177;EUR_AF=0.66;SAS_AF=0.8221;AA=A|||;VT=SNP
15	61548715	rs75302816	T	C	100	PASS	AC=326;AF=0.0650958;AN=5008;NS=2504;DP=17991;EAS_AF=0.1756;AMR_AF=0.0187;AFR_AF=0.0023;EUR_AF=0.0457;SAS_AF=0.089;AA=T|||;VT=SNP
15	61549824	rs7173439	G	A	100	PASS	AC=2064;AF=0.412141;AN=5008;NS=2504;DP=19056;EAS_AF=0.5258;AMR_AF=0.4914;AFR_AF=0.143;EUR_AF=0.4443;SAS_AF=0.5695;AA=G|||;VT=SNP
15	61550270	rs4450343	C	T	100	PASS	AC=619;AF=0.123602;AN=5008;NS=2504;DP=23020;EAS_AF=0.0119;AMR_AF=0.1657;AFR_AF=0.0151;EUR_AF=0.3181;SAS_AF=0.1554;AA=C|||;VT=SNP
15	61553688	rs28725205	G	A	100	PASS	AC=331;AF=0.0660942;AN=5008;NS=2504;DP=16055;EAS_AF=0.0228;AMR_AF=0.0504;AFR_AF=0.0227;EUR_AF=0.0557;SAS_AF=0.1912;AA=G|||;VT=SNP
15	61555218	rs34778984	T	C	100	PASS	AC=1059;AF=0.211462;AN=5008;NS=2504;DP=16070;EAS_AF=0.0149;AMR_AF=0.17;AFR_AF=0.3759;EUR_AF=0.2714;SAS_AF=0.1595;AA=T|||;VT=SNP
15	61555282	rs35643408	G	A	100	PASS	AC=1056;AF=0.210863;AN=5008;NS=2504;DP=16216;EAS_AF=0.0119;AMR_AF=0.17;AFR_AF=0.3767;EUR_AF=0.2704;SAS_AF=0.1595;AA=g|||;VT=SNP
15	61555614	rs4774394	C	T	100	PASS	AC=3169;AF=0.632788;AN=5008;NS=2504;DP=15660;EAS_AF=0.7976;AMR_AF=0.6931;AFR_AF=0.3048;EUR_AF=0.6859;SAS_AF=0.8088;AA=C|||;VT=SNP
15	61557978	rs55640003	G	T	100	PASS	AC=714;AF=0.142572;AN=5008;NS=2504;DP=14580;EAS_AF=0.2629;AMR_AF=0.1354;AFR_AF=0.0076;EUR_AF=0.1571;SAS_AF=0.1912;AA=G|||;VT=SNP
15	61561896	rs62005922	A	G	100	PASS	AC=752;AF=0.15016;AN=5008;NS=2504;DP=19750;EAS_AF=0.2569;AMR_AF=0.1398;AFR_AF=0.0272;EUR_AF=0.159;SAS_AF=0.2045;AA=A|||;VT=SNP
15	61562019	rs28484656	G	A	100	PASS	AC=346;AF=0.0690895;AN=5008;NS=2504;DP=19992;EAS_AF=0.0427;AMR_AF=0.0504;AFR_AF=0.0219;EUR_AF=0.0547;SAS_AF=0.1881;AA=G|||;VT=SNP
15	61564314	rs34297818	A	G	100	PASS	AC=3053;AF=0.609625;AN=5008;NS=2504;DP=18823;EAS_AF=0.8105;AMR_AF=0.6455;AFR_AF=0.3026;EUR_AF=0.6123;SAS_AF=0.7894;AA=A|||;VT=SNP
15	61564537	rs28750265	A	G	100	PASS	AC=3039;AF=0.606829;AN=5008;NS=2504;DP=18414;EAS_AF=0.8016;AMR_AF=0.6441;AFR_AF=0.3026;EUR_AF=0.6113;SAS_AF=0.7863;AA=A|||;VT=SNP
15	61565928	rs28533253	A	C	100	PASS	AC=839;AF=0.167532;AN=5008;NS=2504;DP=16339;EAS_AF=0.1954;AMR_AF=0.1037;AFR_AF=0.1112;EUR_AF=0.1262;SAS_AF=0.3027;AA=A|||;VT=SNP
15	61566029	rs8024279	C	T	100	PASS	AC=3055;AF=0.610024;AN=5008;NS=2504;DP=17553;EAS_AF=0.8016;AMR_AF=0.647;AFR_AF=0.3033;EUR_AF=0.6113;SAS_AF=0.7996;AA=C|||;VT=SNP
15	61566215	rs4775378	A	G	100	PASS	AC=3056;AF=0.610224;AN=5008;NS=2504;DP=16108;EAS_AF=0.8016;AMR_AF=0.6484;AFR_AF=0.3033;EUR_AF=0.6123;SAS_AF=0.7986;AA=A|||;VT=SNP
15	61566316	rs4774395	C	T	100	PASS	AC=943;AF=0.188299;AN=5008;NS=2504;DP=16491;EAS_AF=0.0119;AMR_AF=0.1801;AFR_AF=0.2625;EUR_AF=0.3082;SAS_AF=0.1524;AA=c|||;VT=SNP
15	61566848	rs62005923	T	C	100	PASS	AC=759;AF=0.151558;AN=5008;NS=2504;DP=20383;EAS_AF=0.2659;AMR_AF=0.1499;AFR_AF=0.0076;EUR_AF=0.159;SAS_AF=0.2219;AA=T|||;VT=SNP
15	61567050	rs4360861	T	G	100	PASS	AC=3385;AF=0.675919;AN=5008;NS=2504;DP=20325;EAS_AF=0.8125;AMR_AF=0.719;AFR_AF=0.4251;EUR_AF=0.6869;SAS_AF=0.8323;AA=T|||;VT=SNP
15	61567578	rs34288318	C	T	100	PASS	AC=619;AF=0.123602;AN=5008;NS=2504;DP=18953;EAS_AF=0.0119;AMR_AF=0.1671;AFR_AF=0.025;EUR_AF=0.3082;SAS_AF=0.1513;AA=C|||;VT=SNP
15	61567692	rs7175089	C	T	100	PASS	AC=3132;AF=0.625399;AN=5008;NS=2504;DP=20467;EAS_AF=0.7986;AMR_AF=0.6787;AFR_AF=0.2995;EUR_AF=0.6511;SAS_AF=0.8231;AA=T|||;VT=SNP
15	61569379	rs11635003	T	C	100	PASS	AC=3127;AF=0.624401;AN=5008;NS=2504;DP=17889;EAS_AF=0.7996;AMR_AF=0.6744;AFR_AF=0.3079;EUR_AF=0.6402;SAS_AF=0.82;AA=T|||;VT=SNP
15	61569516	rs8026315	G	T	100	PASS	AC=1127;AF=0.22504;AN=5008;NS=2504;DP=20441;EAS_AF=0.0119;AMR_AF=0.1945;AFR_AF=0.3767;EUR_AF=0.3231;SAS_AF=0.1605;AA=G|||;VT=SNP
15	61569693	rs6494252	T	A	100	PASS	AC=1102;AF=0.220048;AN=5008;NS=2504;DP=18349;EAS_AF=0.0119;AMR_AF=0.1916;AFR_AF=0.3585;EUR_AF=0.3241;SAS_AF=0.1605;AA=A|||;VT=SNP
15	61569973	rs7166085	G	A	100	PASS	AC=3268;AF=0.652556;AN=5008;NS=2504;DP=11885;EAS_AF=0.7976;AMR_AF=0.6484;AFR_AF=0.472;EUR_AF=0.6014;SAS_AF=0.8027;AA=G|||;VT=SNP
15	61571042	rs7183425	C	T	100	PASS	AC=892;AF=0.178115;AN=5008;NS=2504;DP=17570;EAS_AF=0.0119;AMR_AF=0.1801;AFR_AF=0.2133;EUR_AF=0.3161;SAS_AF=0.1585;AA=T|||;VT=SNP
15	61571328	rs12101846	G	T	100	PASS	AC=893;AF=0.178315;AN=5008;NS=2504;DP=16988;EAS_AF=0.0119;AMR_AF=0.1801;AFR_AF=0.2133;EUR_AF=0.3161;SAS_AF=0.1595;AA=T|||;VT=SNP
15	61571418	rs12101850	G	A	100	PASS	AC=892;AF=0.178115;AN=5008;NS=2504;DP=17095;EAS_AF=0.0119;AMR_AF=0.1801;AFR_AF=0.2133;EUR_AF=0.3161;SAS_AF=0.1585;AA=G|||;VT=SNP
15	61571546	rs12101469	T	C	100	PASS	AC=985;AF=0.196685;AN=5008;NS=2504;DP=16736;EAS_AF=0.0129;AMR_AF=0.2147;AFR_AF=0.2126;EUR_AF=0.3668;SAS_AF=0.1769;AA=T|||;VT=SNP
15	61572131	rs4536404	G	A	100	PASS	AC=883;AF=0.176318;AN=5008;NS=2504;DP=19203;EAS_AF=0.0129;AMR_AF=0.1801;AFR_AF=0.2088;EUR_AF=0.3161;SAS_AF=0.1544;AA=A|||;VT=SNP
15	61572216	rs11856888	C	A	100	PASS	AC=637;AF=0.127196;AN=5008;NS=2504;DP=19144;EAS_AF=0.0129;AMR_AF=0.1729;AFR_AF=0.0287;EUR_AF=0.3161;SAS_AF=0.1513;AA=C|||;VT=SNP
15	61572699	rs8034883	T	C	100	PASS	AC=984;AF=0.196486;AN=5008;NS=2504;DP=19794;EAS_AF=0.0139;AMR_AF=0.2133;AFR_AF=0.2118;EUR_AF=0.3638;SAS_AF=0.18;AA=T|||;VT=SNP
15	61573564	rs11071595	G	T	100	PASS	AC=3342;AF=0.667332;AN=5008;NS=2504;DP=20842;EAS_AF=0.7976;AMR_AF=0.6772;AFR_AF=0.4864;EUR_AF=0.6302;SAS_AF=0.8088;AA=G|||;VT=SNP
15	61573604	rs4633658	C	T	100	PASS	AC=3855;AF=0.769768;AN=5008;NS=2504;DP=20048;EAS_AF=0.7976;AMR_AF=0.7349;AFR_AF=0.789;EUR_AF=0.6779;SAS_AF=0.8344;AA=T|||;VT=SNP
15	61574162	rs6494253	G	C	100	PASS	AC=4269;AF=0.852436;AN=5008;NS=2504;DP=14717;EAS_AF=0.8105;AMR_AF=0.8617;AFR_AF=0.7095;EUR_AF=0.9573;SAS_AF=0.9744;AA=A|||;VT=SNP
15	61574511	rs12591461	C	T	100	PASS	AC=668;AF=0.133387;AN=5008;NS=2504;DP=17178;EAS_AF=0.2232;AMR_AF=0.1326;AFR_AF=0.0076;EUR_AF=0.1581;SAS_AF=0.1861;AA=C|||;VT=SNP
15	61575089	rs78832204	C	T	100	PASS	AC=64;AF=0.0127796;AN=5008;NS=2504;DP=16046;EAS_AF=0.002;AMR_AF=0.0115;AFR_AF=0.0023;EUR_AF=0.0348;SAS_AF=0.0164;AA=C|||;VT=SNP
15	61575206	rs28679627	C	T	100	PASS	AC=662;AF=0.132188;AN=5008;NS=2504;DP=17682;EAS_AF=0.1915;AMR_AF=0.0749;AFR_AF=0.0234;EUR_AF=0.0934;SAS_AF=0.2986;AA=-|||;VT=SNP
15	61575324	rs4566098	G	C	100	PASS	AC=4333;AF=0.865216;AN=5008;NS=2504;DP=16081;EAS_AF=0.8214;AMR_AF=0.8646;AFR_AF=0.7474;EUR_AF=0.9573;SAS_AF=0.9755;AA=C|||;VT=SNP
15	61577117	rs4350520	C	A	100	PASS	AC=3228;AF=0.644569;AN=5008;NS=2504;DP=17514;EAS_AF=0.8016;AMR_AF=0.6311;AFR_AF=0.4917;EUR_AF=0.5626;SAS_AF=0.7832;AA=C|||;VT=SNP
15	61577246	rs4350521	C	T	100	PASS	AC=4002;AF=0.799121;AN=5008;NS=2504;DP=17109;EAS_AF=0.8194;AMR_AF=0.8429;AFR_AF=0.5386;EUR_AF=0.9314;SAS_AF=0.9632;AA=C|||;VT=SNP
15	61578024	rs3936119	G	A	100	PASS	AC=3251;AF=0.649161;AN=5008;NS=2504;DP=14970;EAS_AF=0.8016;AMR_AF=0.6311;AFR_AF=0.5076;EUR_AF=0.5626;SAS_AF=0.7853;AA=G|||;VT=SNP
15	61579032	rs4775380	G	A	100	PASS	AC=4284;AF=0.855431;AN=5008;NS=2504;DP=19659;EAS_AF=0.8175;AMR_AF=0.8516;AFR_AF=0.7458;EUR_AF=0.9314;SAS_AF=0.9673;AA=G|||;VT=SNP
15	61580274	rs62005924	A	T	100	PASS	AC=678;AF=0.135383;AN=5008;NS=2504;DP=20872;EAS_AF=0.2649;AMR_AF=0.1326;AFR_AF=0.0076;EUR_AF=0.1352;SAS_AF=0.1769;AA=A|||;VT=SNP
15	61581175	rs4775381	A	T	100	PASS	AC=4070;AF=0.8127;AN=5008;NS=2504;DP=16680;EAS_AF=0.8194;AMR_AF=0.8444;AFR_AF=0.5877;EUR_AF=0.9324;SAS_AF=0.9642;AA=A|||;VT=SNP
15	61581763	rs7174358	C	G	100	PASS	AC=4057;AF=0.810104;AN=5008;NS=2504;DP=16095;EAS_AF=0.8165;AMR_AF=0.8444;AFR_AF=0.5794;EUR_AF=0.9334;SAS_AF=0.9642;AA=C|||;VT=SNP
15	61582440	rs4374103	A	G	100	PASS	AC=4288;AF=0.85623;AN=5008;NS=2504;DP=19746;EAS_AF=0.8254;AMR_AF=0.8516;AFR_AF=0.7413;EUR_AF=0.9324;SAS_AF=0.9683;AA=A|||;VT=SNP
15	61582953	rs4601982	G	A	100	PASS	AC=4274;AF=0.853435;AN=5008;NS=2504;DP=19835;EAS_AF=0.8155;AMR_AF=0.8516;AFR_AF=0.7405;EUR_AF=0.9314;SAS_AF=0.9663;AA=G|||;VT=SNP
15	61585040	rs8032098	C	A	100	PASS	AC=4050;AF=0.808706;AN=5008;NS=2504;DP=16423;EAS_AF=0.8145;AMR_AF=0.8444;AFR_AF=0.5779;EUR_AF=0.9314;SAS_AF=0.9632;AA=C|||;VT=SNP
15	61586902	rs28704906	G	A	100	PASS	AC=3264;AF=0.651757;AN=5008;NS=2504;DP=16604;EAS_AF=0.8056;AMR_AF=0.6383;AFR_AF=0.4932;EUR_AF=0.5825;SAS_AF=0.7883;AA=G|||;VT=SNP
15	61589686	rs4306446	G	T	100	PASS	AC=3393;AF=0.677516;AN=5008;NS=2504;DP=16523;EAS_AF=0.7966;AMR_AF=0.6354;AFR_AF=0.6157;EUR_AF=0.5666;SAS_AF=0.7822;AA=T|||;VT=SNP
15	61590085	rs4461014	T	C	100	PASS	AC=4014;AF=0.801518;AN=5008;NS=2504;DP=19940;EAS_AF=0.8224;AMR_AF=0.8444;AFR_AF=0.5431;EUR_AF=0.9324;SAS_AF=0.9642;AA=T|||;VT=SNP
15	61590324	rs4307896	G	A	100	PASS	AC=4051;AF=0.808906;AN=5008;NS=2504;DP=20841;EAS_AF=0.8214;AMR_AF=0.8473;AFR_AF=0.5711;EUR_AF=0.9314;SAS_AF=0.9642;AA=G|||;VT=SNP
15	61591697	rs74018548	A	G	100	PASS	AC=830;AF=0.165735;AN=5008;NS=2504;DP=19404;EAS_AF=0.1756;AMR_AF=0.1499;AFR_AF=0.3374;EUR_AF=0.0706;SAS_AF=0.0327;AA=G|||;VT=SNP
15	61592178	rs60710346	T	C	100	PASS	AC=751;AF=0.14996;AN=5008;NS=2504;DP=20434;EAS_AF=0.1806;AMR_AF=0.072;AFR_AF=0.3215;EUR_AF=0.0626;SAS_AF=0.0317;AA=T|||;VT=SNP
15	61592657	rs78305679	A	G	100	PASS	AC=1402;AF=0.279952;AN=5008;NS=2504;DP=18673;EAS_AF=0.3313;AMR_AF=0.0951;AFR_AF=0.6195;EUR_AF=0.0775;SAS_AF=0.1074;AA=a|||;VT=SNP
15	61593303	rs4238352	T	C	100	PASS	AC=4560;AF=0.910543;AN=5008;NS=2504;DP=21490;EAS_AF=0.8313;AMR_AF=0.8545;AFR_AF=0.9879;EUR_AF=0.9414;SAS_AF=0.8957;AA=C|||;VT=SNP
15	61593553	rs77767317	C	G	100	PASS	AC=353;AF=0.0704872;AN=5008;NS=2504;DP=19342;EAS_AF=0.0149;AMR_AF=0.0375;AFR_AF=0.1755;EUR_AF=0.0338;SAS_AF=0.047;AA=C|||;VT=SNP
15	61593667	rs8032374	C	T	100	PASS	AC=3392;AF=0.677316;AN=5008;NS=2504;DP=17790;EAS_AF=0.6448;AMR_AF=0.7666;AFR_AF=0.4168;EUR_AF=0.8837;SAS_AF=0.7873;AA=C|||;VT=SNP
15	61595109	rs7179055	C	G	100	PASS	AC=228;AF=0.0455272;AN=5008;NS=2504;DP=13663;EAS_AF=0.0159;AMR_AF=0.0288;AFR_AF=0.0855;EUR_AF=0.0328;SAS_AF=0.047;AA=C|||;VT=SNP
15	61595293	rs7179425	C	T	100	PASS	AC=4087;AF=0.816094;AN=5008;NS=2504;DP=17122;EAS_AF=0.8264;AMR_AF=0.8199;AFR_AF=0.7005;EUR_AF=0.9235;SAS_AF=0.8487;AA=c|||;VT=SNP
15	61595355	rs7179308	A	G	100	PASS	AC=4107;AF=0.820088;AN=5008;NS=2504;DP=18154;EAS_AF=0.8323;AMR_AF=0.8199;AFR_AF=0.7012;EUR_AF=0.9235;SAS_AF=0.862;AA=G|||;VT=SNP
15	61595365	rs6494255	A	G	100	PASS	AC=4555;AF=0.909545;AN=5008;NS=2504;DP=18313;EAS_AF=0.8323;AMR_AF=0.8559;AFR_AF=0.9879;EUR_AF=0.9414;SAS_AF=0.8885;AA=G|||;VT=SNP
15	61597124	rs4375600	A	G	100	PASS	AC=4069;AF=0.8125;AN=5008;NS=2504;DP=18863;EAS_AF=0.8165;AMR_AF=0.8141;AFR_AF=0.7186;EUR_AF=0.9056;SAS_AF=0.8384;AA=a|||;VT=SNP
15	61597262	rs4369595	T	A	100	PASS	AC=3637;AF=0.726238;AN=5008;NS=2504;DP=17593;EAS_AF=0.8165;AMR_AF=0.7781;AFR_AF=0.4327;EUR_AF=0.8877;SAS_AF=0.8272;AA=A|||;VT=SNP
15	61597447	rs4309342	T	C	100	PASS	AC=2073;AF=0.413938;AN=5008;NS=2504;DP=20013;EAS_AF=0.4127;AMR_AF=0.6398;AFR_AF=0.0393;EUR_AF=0.7038;SAS_AF=0.4632;AA=T|||;VT=SNP
15	61597500	rs7174822	G	A	100	PASS	AC=154;AF=0.0307508;AN=5008;NS=2504;DP=20552;EAS_AF=0.0149;AMR_AF=0.0274;AFR_AF=0.031;EUR_AF=0.0328;SAS_AF=0.047;AA=G|||;VT=SNP
15	61598675	rs10163180	C	T	100	PASS	AC=4084;AF=0.815495;AN=5008;NS=2504;DP=19595;EAS_AF=0.8313;AMR_AF=0.8184;AFR_AF=0.6974;EUR_AF=0.9225;SAS_AF=0.8466;AA=t|||;VT=SNP
15	61600038	rs8027053	G	A	100	PASS	AC=4540;AF=0.90655;AN=5008;NS=2504;DP=20566;EAS_AF=0.8323;AMR_AF=0.8559;AFR_AF=0.9879;EUR_AF=0.9414;SAS_AF=0.8732;AA=A|||;VT=SNP
15	61600182	rs76457225	T	C	100	PASS	AC=406;AF=0.0810703;AN=5008;NS=2504;DP=20307;EAS_AF=0.0159;AMR_AF=0.0389;AFR_AF=0.2141;EUR_AF=0.0348;SAS_AF=0.046;AA=T|||;VT=SNP
15	61600943	rs74579074	C	T	100	PASS	AC=172;AF=0.034345;AN=5008;NS=2504;DP=15757;EAS_AF=0.0149;AMR_AF=0.0274;AFR_AF=0.0454;EUR_AF=0.0328;SAS_AF=0.046;AA=C|||;VT=SNP
15	61601075	rs8043090	G	A	100	PASS	AC=3408;AF=0.680511;AN=5008;NS=2504;DP=14860;EAS_AF=0.6498;AMR_AF=0.7752;AFR_AF=0.4228;EUR_AF=0.8837;SAS_AF=0.7843;AA=G|||;VT=SNP
15	61601412	rs4774396	T	C	100	PASS	AC=3296;AF=0.658147;AN=5008;NS=2504;DP=14145;EAS_AF=0.629;AMR_AF=0.7334;AFR_AF=0.4198;EUR_AF=0.8439;SAS_AF=0.7658;AA=t|||;VT=SNP
15	61601645	rs4238353	C	G	100	PASS	AC=4539;AF=0.90635;AN=5008;NS=2504;DP=14526;EAS_AF=0.8333;AMR_AF=0.8559;AFR_AF=0.9932;EUR_AF=0.9404;SAS_AF=0.865;AA=g|||;VT=SNP
15	61602007	rs4624110	C	T	100	PASS	AC=3386;AF=0.676118;AN=5008;NS=2504;DP=17015;EAS_AF=0.6488;AMR_AF=0.7752;AFR_AF=0.4168;EUR_AF=0.8847;SAS_AF=0.7699;AA=T|||;VT=SNP
15	61602187	rs3934975	G	A	100	PASS	AC=3589;AF=0.716653;AN=5008;NS=2504;DP=18986;EAS_AF=0.8175;AMR_AF=0.7781;AFR_AF=0.416;EUR_AF=0.8877;SAS_AF=0.7996;AA=A|||;VT=SNP
15	61602256	rs4072465	C	T	100	PASS	AC=1136;AF=0.226837;AN=5008;NS=2504;DP=20504;EAS_AF=0.1835;AMR_AF=0.0821;AFR_AF=0.5825;EUR_AF=0.0547;SAS_AF=0.0706;AA=T|||;VT=SNP
15	61602535	rs4500664	A	G	100	PASS	AC=4528;AF=0.904153;AN=5008;NS=2504;DP=20792;EAS_AF=0.8333;AMR_AF=0.8559;AFR_AF=0.9879;EUR_AF=0.9404;SAS_AF=0.8609;AA=G|||;VT=SNP
15	61602588	rs4439705	G	A	100	PASS	AC=4527;AF=0.903954;AN=5008;NS=2504;DP=21149;EAS_AF=0.8323;AMR_AF=0.8559;AFR_AF=0.9879;EUR_AF=0.9404;SAS_AF=0.8609;AA=A|||;VT=SNP
15	61602644	rs4486829	T	A	100	PASS	AC=4510;AF=0.900559;AN=5008;NS=2504;DP=21106;EAS_AF=0.8323;AMR_AF=0.8545;AFR_AF=0.9758;EUR_AF=0.9404;SAS_AF=0.8609;AA=T|||;VT=SNP
15	61602669	rs76272139	A	G	100	PASS	AC=181;AF=0.0361422;AN=5008;NS=2504;DP=20346;EAS_AF=0.0149;AMR_AF=0.0274;AFR_AF=0.053;EUR_AF=0.0318;SAS_AF=0.046;AA=A|||;VT=SNP
15	61603364	rs62005945	G	A	100	PASS	AC=459;AF=0.0916534;AN=5008;NS=2504;DP=20571;EAS_AF=0.1667;AMR_AF=0.1441;AFR_AF=0.0121;EUR_AF=0.0596;SAS_AF=0.1176;AA=G|||;VT=SNP
15	61603979	rs3934516	G	C	100	PASS	AC=588;AF=0.117412;AN=5008;NS=2504;DP=18933;EAS_AF=0.0149;AMR_AF=0.0663;AFR_AF=0.3238;EUR_AF=0.0497;SAS_AF=0.0501;AA=G|||;VT=SNP
15	61604099	rs72741638	G	A	100	PASS	AC=458;AF=0.0914537;AN=5008;NS=2504;DP=20276;EAS_AF=0.1667;AMR_AF=0.1427;AFR_AF=0.0121;EUR_AF=0.0596;SAS_AF=0.1176;AA=G|||;VT=SNP
15	61604421	rs3935994	C	G	100	PASS	AC=3885;AF=0.775759;AN=5008;NS=2504;DP=20452;EAS_AF=0.6587;AMR_AF=0.8156;AFR_AF=0.6687;EUR_AF=0.9195;SAS_AF=0.865;AA=G|||;VT=SNP
15	61604448	rs12185111	T	A	100	PASS	AC=458;AF=0.0914537;AN=5008;NS=2504;DP=20688;EAS_AF=0.1667;AMR_AF=0.1427;AFR_AF=0.0121;EUR_AF=0.0596;SAS_AF=0.1176;AA=T|||;VT=SNP
15	61604737	rs12185113	T	A	100	PASS	AC=573;AF=0.114417;AN=5008;NS=2504;DP=22217;EAS_AF=0.1667;AMR_AF=0.1484;AFR_AF=0.0998;EUR_AF=0.0537;SAS_AF=0.1186;AA=T|||;VT=SNP
15	61605660	rs62005946	G	A	100	PASS	AC=443;AF=0.0884585;AN=5008;NS=2504;DP=19286;EAS_AF=0.1637;AMR_AF=0.1412;AFR_AF=0.0038;EUR_AF=0.0517;SAS_AF=0.1258;AA=g|||;VT=SNP
15	61606321	rs80004579	A	G	100	PASS	AC=249;AF=0.0497204;AN=5008;NS=2504;DP=20459;EAS_AF=0.0179;AMR_AF=0.036;AFR_AF=0.0431;EUR_AF=0.0527;SAS_AF=0.0982;AA=a|||;VT=SNP
15	61606543	rs11071596	C	T	100	PASS	AC=3654;AF=0.729633;AN=5008;NS=2504;DP=21568;EAS_AF=0.6736;AMR_AF=0.745;AFR_AF=0.5318;EUR_AF=0.9374;SAS_AF=0.8303;AA=C|||;VT=SNP
15	61606547	rs11071597	C	T	100	PASS	AC=3675;AF=0.733826;AN=5008;NS=2504;DP=21431;EAS_AF=0.6736;AMR_AF=0.745;AFR_AF=0.5477;EUR_AF=0.9374;SAS_AF=0.8303;AA=C|||;VT=SNP
15	61607042	rs11071598	C	T	100	PASS	AC=3652;AF=0.729233;AN=5008;NS=2504;DP=17928;EAS_AF=0.6736;AMR_AF=0.745;AFR_AF=0.531;EUR_AF=0.9374;SAS_AF=0.8292;AA=C|||;VT=SNP
15	61607396	rs62005947	G	A	100	PASS	AC=446;AF=0.0890575;AN=5008;NS=2504;DP=19743;EAS_AF=0.1667;AMR_AF=0.1412;AFR_AF=0.0038;EUR_AF=0.0517;SAS_AF=0.1258;AA=G|||;VT=SNP
15	61608398	rs4319703	A	T	100	PASS	AC=4270;AF=0.852636;AN=5008;NS=2504;DP=19311;EAS_AF=0.6587;AMR_AF=0.7723;AFR_AF=0.9766;EUR_AF=0.9364;SAS_AF=0.8558;AA=a|||;VT=SNP
15	61608993	rs7166662	A	C	100	PASS	AC=4440;AF=0.886581;AN=5008;NS=2504;DP=19707;EAS_AF=0.8105;AMR_AF=0.8761;AFR_AF=0.8593;EUR_AF=0.9473;SAS_AF=0.9468;AA=C|||;VT=SNP
15	61609070	rs72741644	T	C	100	PASS	AC=484;AF=0.0966454;AN=5008;NS=2504;DP=19681;EAS_AF=0.1677;AMR_AF=0.1441;AFR_AF=0.0106;EUR_AF=0.0527;SAS_AF=0.1513;AA=T|||;VT=SNP
15	61609368	rs72741645	G	A	100	PASS	AC=482;AF=0.096246;AN=5008;NS=2504;DP=19805;EAS_AF=0.1677;AMR_AF=0.1441;AFR_AF=0.0121;EUR_AF=0.0527;SAS_AF=0.1472;AA=G|||;VT=SNP
15	61609613	rs4272977	G	A	100	PASS	AC=4253;AF=0.849241;AN=5008;NS=2504;DP=20521;EAS_AF=0.6607;AMR_AF=0.7709;AFR_AF=0.9773;EUR_AF=0.9364;SAS_AF=0.8364;AA=G|||;VT=SNP
15	61609616	rs4270115	C	T	100	PASS	AC=4253;AF=0.849241;AN=5008;NS=2504;DP=20489;EAS_AF=0.6607;AMR_AF=0.7709;AFR_AF=0.9773;EUR_AF=0.9364;SAS_AF=0.8364;AA=T|||;VT=SNP
15	61609835	rs7174130	T	C	100	PASS	AC=4254;AF=0.849441;AN=5008;NS=2504;DP=18303;EAS_AF=0.6607;AMR_AF=0.7723;AFR_AF=0.9773;EUR_AF=0.9364;SAS_AF=0.8364;AA=C|||;VT=SNP
15	61609912	rs72741648	C	T	100	PASS	AC=472;AF=0.0942492;AN=5008;NS=2504;DP=21003;EAS_AF=0.1677;AMR_AF=0.1441;AFR_AF=0.0038;EUR_AF=0.0527;SAS_AF=0.1483;AA=C|||;VT=SNP
15	61609936	rs7172963	C	T	100	PASS	AC=4254;AF=0.849441;AN=5008;NS=2504;DP=21071;EAS_AF=0.6607;AMR_AF=0.7723;AFR_AF=0.9773;EUR_AF=0.9364;SAS_AF=0.8364;AA=C|||;VT=SNP
15	61610020	rs111632253	T	G	100	PASS	AC=481;AF=0.0960463;AN=5008;NS=2504;DP=19543;EAS_AF=0.1677;AMR_AF=0.1441;AFR_AF=0.0106;EUR_AF=0.0527;SAS_AF=0.1483;AA=T|||;VT=SNP
15	61610025	rs111903754	C	T	100	PASS	AC=472;AF=0.0942492;AN=5008;NS=2504;DP=19405;EAS_AF=0.1677;AMR_AF=0.1441;AFR_AF=0.0038;EUR_AF=0.0527;SAS_AF=0.1483;AA=C|||;VT=SNP
15	61610056	rs7173474	G	A	100	PASS	AC=4252;AF=0.849042;AN=5008;NS=2504;DP=18824;EAS_AF=0.6597;AMR_AF=0.7723;AFR_AF=0.9773;EUR_AF=0.9364;SAS_AF=0.8354;AA=G|||;VT=SNP
15	61610286	rs72741650	C	T	100	PASS	AC=482;AF=0.096246;AN=5008;NS=2504;DP=18705;EAS_AF=0.1687;AMR_AF=0.1441;AFR_AF=0.0106;EUR_AF=0.0527;SAS_AF=0.1483;AA=C|||;VT=SNP
15	61610927	rs79219569	T	C	100	PASS	AC=161;AF=0.0321486;AN=5008;NS=2504;DP=20398;EAS_AF=0.0179;AMR_AF=0.0331;AFR_AF=0.0333;EUR_AF=0.0417;SAS_AF=0.0348;AA=T|||;VT=SNP
15	61612666	rs113743409	T	C	100	PASS	AC=544;AF=0.108626;AN=5008;NS=2504;DP=19008;EAS_AF=0.1696;AMR_AF=0.1599;AFR_AF=0.0272;EUR_AF=0.0646;SAS_AF=0.1646;AA=T|||;VT=SNP
15	61612678	rs4635284	T	A	100	PASS	AC=4322;AF=0.863019;AN=5008;NS=2504;DP=19037;EAS_AF=0.8165;AMR_AF=0.8674;AFR_AF=0.7769;EUR_AF=0.9443;SAS_AF=0.9407;AA=A|||;VT=SNP
15	61612774	rs4262891	C	T	100	PASS	AC=4286;AF=0.855831;AN=5008;NS=2504;DP=19599;EAS_AF=0.8165;AMR_AF=0.866;AFR_AF=0.7504;EUR_AF=0.9443;SAS_AF=0.9407;AA=T|||;VT=SNP
15	61612958	rs12909000	A	G	100	PASS	AC=4288;AF=0.85623;AN=5008;NS=2504;DP=18141;EAS_AF=0.8165;AMR_AF=0.866;AFR_AF=0.7519;EUR_AF=0.9443;SAS_AF=0.9407;AA=G|||;VT=SNP
15	61613320	rs7172526	A	C	100	PASS	AC=4291;AF=0.856829;AN=5008;NS=2504;DP=18941;EAS_AF=0.8175;AMR_AF=0.866;AFR_AF=0.7534;EUR_AF=0.9443;SAS_AF=0.9407;AA=C|||;VT=SNP
15	61613325	rs7174081	T	C	100	PASS	AC=4291;AF=0.856829;AN=5008;NS=2504;DP=18822;EAS_AF=0.8175;AMR_AF=0.866;AFR_AF=0.7534;EUR_AF=0.9443;SAS_AF=0.9407;AA=C|||;VT=SNP
15	61613332	rs7173044	G	A	100	PASS	AC=4291;AF=0.856829;AN=5008;NS=2504;DP=18757;EAS_AF=0.8175;AMR_AF=0.866;AFR_AF=0.7534;EUR_AF=0.9443;SAS_AF=0.9407;AA=G|||;VT=SNP
15	61613845	rs4432213	A	C	100	PASS	AC=4296;AF=0.857827;AN=5008;NS=2504;DP=20222;EAS_AF=0.8165;AMR_AF=0.866;AFR_AF=0.7519;EUR_AF=0.9443;SAS_AF=0.9489;AA=A|||;VT=SNP
15	61614021	rs4516167	T	C	100	PASS	AC=4250;AF=0.848642;AN=5008;NS=2504;DP=20505;EAS_AF=0.8165;AMR_AF=0.8631;AFR_AF=0.7201;EUR_AF=0.9443;SAS_AF=0.9468;AA=T|||;VT=SNP
15	61614114	rs11071600	C	T	100	PASS	AC=4253;AF=0.849241;AN=5008;NS=2504;DP=20162;EAS_AF=0.8165;AMR_AF=0.8631;AFR_AF=0.7216;EUR_AF=0.9443;SAS_AF=0.9479;AA=C|||;VT=SNP
15	61614223	rs11855335	T	C	100	PASS	AC=4251;AF=0.848842;AN=5008;NS=2504;DP=18667;EAS_AF=0.8155;AMR_AF=0.8631;AFR_AF=0.7216;EUR_AF=0.9443;SAS_AF=0.9468;AA=T|||;VT=SNP
15	61614388	rs4360863	T	G	100	PASS	AC=4295;AF=0.857628;AN=5008;NS=2504;DP=17269;EAS_AF=0.8165;AMR_AF=0.866;AFR_AF=0.7519;EUR_AF=0.9443;SAS_AF=0.9479;AA=G|||;VT=SNP
15	61614487	rs4438251	A	G	100	PASS	AC=4295;AF=0.857628;AN=5008;NS=2504;DP=16794;EAS_AF=0.8165;AMR_AF=0.866;AFR_AF=0.7519;EUR_AF=0.9443;SAS_AF=0.9479;AA=G|||;VT=SNP
15	61614573	rs75760466	T	C	100	PASS	AC=130;AF=0.0259585;AN=5008;NS=2504;DP=15816;EAS_AF=0.0179;AMR_AF=0.0331;AFR_AF=0.0106;EUR_AF=0.0417;SAS_AF=0.0337;AA=T|||;VT=SNP
15	61614649	rs4296201	T	C	100	PASS	AC=4254;AF=0.849441;AN=5008;NS=2504;DP=14067;EAS_AF=0.8165;AMR_AF=0.8631;AFR_AF=0.7224;EUR_AF=0.9443;SAS_AF=0.9479;AA=T|||;VT=SNP
15	61614779	rs4592599	T	G	100	PASS	AC=4295;AF=0.857628;AN=5008;NS=2504;DP=18158;EAS_AF=0.8175;AMR_AF=0.866;AFR_AF=0.7511;EUR_AF=0.9443;SAS_AF=0.9479;AA=G|||;VT=SNP
15	61614810	rs12900661	G	T	100	PASS	AC=4255;AF=0.849641;AN=5008;NS=2504;DP=19069;EAS_AF=0.8194;AMR_AF=0.8631;AFR_AF=0.7209;EUR_AF=0.9443;SAS_AF=0.9479;AA=G|||;VT=SNP
15	61614813	rs12901498	T	C	100	PASS	AC=4255;AF=0.849641;AN=5008;NS=2504;DP=19232;EAS_AF=0.8194;AMR_AF=0.8631;AFR_AF=0.7209;EUR_AF=0.9443;SAS_AF=0.9479;AA=C|||;VT=SNP
15	61614829	rs4307897	C	G	100	PASS	AC=4255;AF=0.849641;AN=5008;NS=2504;DP=19404;EAS_AF=0.8194;AMR_AF=0.8631;AFR_AF=0.7209;EUR_AF=0.9443;SAS_AF=0.9479;AA=G|||;VT=SNP
15	61614917	rs4270106	T	A	100	PASS	AC=4260;AF=0.850639;AN=5008;NS=2504;DP=19030;EAS_AF=0.8194;AMR_AF=0.8631;AFR_AF=0.7239;EUR_AF=0.9443;SAS_AF=0.9489;AA=T|||;VT=SNP
15	61614935	rs4365234	T	C	100	PASS	AC=4303;AF=0.859225;AN=5008;NS=2504;DP=18898;EAS_AF=0.8194;AMR_AF=0.866;AFR_AF=0.7542;EUR_AF=0.9453;SAS_AF=0.9489;AA=T|||;VT=SNP
15	61615155	rs4485286	G	A	100	PASS	AC=4252;AF=0.849042;AN=5008;NS=2504;DP=21179;EAS_AF=0.8155;AMR_AF=0.8631;AFR_AF=0.7216;EUR_AF=0.9443;SAS_AF=0.9479;AA=G|||;VT=SNP
15	61615217	rs4309346	C	G	100	PASS	AC=4252;AF=0.849042;AN=5008;NS=2504;DP=20368;EAS_AF=0.8155;AMR_AF=0.8631;AFR_AF=0.7216;EUR_AF=0.9443;SAS_AF=0.9479;AA=G|||;VT=SNP
15	61615279	rs4438252	A	C	100	PASS	AC=4252;AF=0.849042;AN=5008;NS=2504;DP=20621;EAS_AF=0.8155;AMR_AF=0.8631;AFR_AF=0.7216;EUR_AF=0.9443;SAS_AF=0.9479;AA=C|||;VT=SNP
15	61615441	rs7168968	T	C	100	PASS	AC=4253;AF=0.849241;AN=5008;NS=2504;DP=20236;EAS_AF=0.8165;AMR_AF=0.8631;AFR_AF=0.7216;EUR_AF=0.9443;SAS_AF=0.9479;AA=T|||;VT=SNP
15	61615642	rs7168349	G	C	100	PASS	AC=4251;AF=0.848842;AN=5008;NS=2504;DP=18403;EAS_AF=0.8165;AMR_AF=0.8631;AFR_AF=0.7201;EUR_AF=0.9443;SAS_AF=0.9479;AA=G|||;VT=SNP
15	61615643	rs148212314	G	T	100	PASS	AC=492;AF=0.0982428;AN=5008;NS=2504;DP=18290;EAS_AF=0.1696;AMR_AF=0.1585;AFR_AF=0.0061;EUR_AF=0.0646;SAS_AF=0.1411;AA=G|||;VT=SNP
15	61615685	rs7168373	G	A	100	PASS	AC=3738;AF=0.746406;AN=5008;NS=2504;DP=18851;EAS_AF=0.6468;AMR_AF=0.7032;AFR_AF=0.6989;EUR_AF=0.8797;SAS_AF=0.8067;AA=G|||;VT=SNP
15	61615890	rs4371101	A	G	100	PASS	AC=4254;AF=0.849441;AN=5008;NS=2504;DP=18510;EAS_AF=0.8165;AMR_AF=0.8631;AFR_AF=0.7216;EUR_AF=0.9453;SAS_AF=0.9479;AA=A|||;VT=SNP
15	61615940	rs4386081	A	G	100	PASS	AC=4254;AF=0.849441;AN=5008;NS=2504;DP=19920;EAS_AF=0.8165;AMR_AF=0.8631;AFR_AF=0.7216;EUR_AF=0.9453;SAS_AF=0.9479;AA=A|||;VT=SNP
15	61616031	rs4386082	A	C	100	PASS	AC=4253;AF=0.849241;AN=5008;NS=2504;DP=19358;EAS_AF=0.8175;AMR_AF=0.8631;AFR_AF=0.7209;EUR_AF=0.9443;SAS_AF=0.9479;AA=A|||;VT=SNP
15	61616340	rs4775384	T	C	100	PASS	AC=3443;AF=0.6875;AN=5008;NS=2504;DP=20962;EAS_AF=0.6468;AMR_AF=0.6931;AFR_AF=0.4841;EUR_AF=0.8817;SAS_AF=0.8006;AA=T|||;VT=SNP
15	61616396	rs4774397	C	T	100	PASS	AC=4246;AF=0.847843;AN=5008;NS=2504;DP=20143;EAS_AF=0.8165;AMR_AF=0.8631;AFR_AF=0.7216;EUR_AF=0.9453;SAS_AF=0.9397;AA=T|||;VT=SNP
15	61616451	rs4774398	C	G	100	PASS	AC=4246;AF=0.847843;AN=5008;NS=2504;DP=20226;EAS_AF=0.8165;AMR_AF=0.8631;AFR_AF=0.7216;EUR_AF=0.9443;SAS_AF=0.9407;AA=G|||;VT=SNP
15	61616464	rs4775385	C	T	100	PASS	AC=3675;AF=0.733826;AN=5008;NS=2504;DP=20676;EAS_AF=0.6468;AMR_AF=0.7032;AFR_AF=0.6732;EUR_AF=0.8807;SAS_AF=0.7761;AA=c|||;VT=SNP
15	61616691	rs7174511	C	T	100	PASS	AC=4218;AF=0.842252;AN=5008;NS=2504;DP=21538;EAS_AF=0.8165;AMR_AF=0.8631;AFR_AF=0.7005;EUR_AF=0.9453;SAS_AF=0.9397;AA=C|||;VT=SNP
15	61616734	rs7174527	C	A	100	PASS	AC=4218;AF=0.842252;AN=5008;NS=2504;DP=22310;EAS_AF=0.8165;AMR_AF=0.8631;AFR_AF=0.7005;EUR_AF=0.9453;SAS_AF=0.9397;AA=A|||;VT=SNP
15	61616992	rs4392005	A	G	100	PASS	AC=4245;AF=0.847644;AN=5008;NS=2504;DP=20952;EAS_AF=0.8165;AMR_AF=0.8631;AFR_AF=0.7216;EUR_AF=0.9443;SAS_AF=0.9397;AA=A|||;VT=SNP
15	61617238	rs7175325	A	C	100	PASS	AC=4217;AF=0.842053;AN=5008;NS=2504;DP=20385;EAS_AF=0.8165;AMR_AF=0.8631;AFR_AF=0.7005;EUR_AF=0.9443;SAS_AF=0.9397;AA=A|||;VT=SNP
15	61617323	rs11633196	G	A	100	PASS	AC=4217;AF=0.842053;AN=5008;NS=2504;DP=18892;EAS_AF=0.8165;AMR_AF=0.8617;AFR_AF=0.7012;EUR_AF=0.9443;SAS_AF=0.9397;AA=A|||;VT=SNP
15	61617529	rs4644802	C	T	100	PASS	AC=4215;AF=0.841653;AN=5008;NS=2504;DP=19092;EAS_AF=0.8165;AMR_AF=0.8631;AFR_AF=0.6989;EUR_AF=0.9443;SAS_AF=0.9397;AA=T|||;VT=SNP
15	61617779	rs4398055	A	G	100	PASS	AC=4412;AF=0.88099;AN=5008;NS=2504;DP=18705;EAS_AF=0.8175;AMR_AF=0.8746;AFR_AF=0.8313;EUR_AF=0.9453;SAS_AF=0.9519;AA=G|||;VT=SNP
15	61618224	rs80039660	G	A	100	PASS	AC=131;AF=0.0261581;AN=5008;NS=2504;DP=23632;EAS_AF=0.0179;AMR_AF=0.0331;AFR_AF=0.0098;EUR_AF=0.0417;SAS_AF=0.0358;AA=G|||;VT=SNP
15	61618416	rs74526359	A	T	100	PASS	AC=131;AF=0.0261581;AN=5008;NS=2504;DP=22047;EAS_AF=0.0179;AMR_AF=0.0331;AFR_AF=0.0098;EUR_AF=0.0417;SAS_AF=0.0358;AA=A|||;VT=SNP
15	61618876	rs78695297	T	A	100	PASS	AC=122;AF=0.024361;AN=5008;NS=2504;DP=19675;EAS_AF=0.0179;AMR_AF=0.0274;AFR_AF=0.0136;EUR_AF=0.0328;SAS_AF=0.0348;AA=T|||;VT=SNP
15	61619265	rs79535767	C	T	100	PASS	AC=123;AF=0.0245607;AN=5008;NS=2504;DP=17713;EAS_AF=0.0179;AMR_AF=0.0274;AFR_AF=0.0144;EUR_AF=0.0328;SAS_AF=0.0348;AA=c|||;VT=SNP
15	61619767	rs7172410	T	G	100	PASS	AC=3330;AF=0.664936;AN=5008;NS=2504;DP=18151;EAS_AF=0.6429;AMR_AF=0.7089;AFR_AF=0.3684;EUR_AF=0.8996;SAS_AF=0.816;AA=T|||;VT=SNP
15	61619880	rs11852371	C	T	100	PASS	AC=4339;AF=0.866414;AN=5008;NS=2504;DP=20817;EAS_AF=0.8026;AMR_AF=0.8386;AFR_AF=0.8026;EUR_AF=0.9543;SAS_AF=0.9479;AA=T|||;VT=SNP
15	61620019	rs78445813	T	C	100	PASS	AC=456;AF=0.0910543;AN=5008;NS=2504;DP=20989;EAS_AF=0.1607;AMR_AF=0.1066;AFR_AF=0.0129;EUR_AF=0.0537;SAS_AF=0.1524;AA=T|||;VT=SNP
15	61620134	rs4775387	G	A	100	PASS	AC=4349;AF=0.868411;AN=5008;NS=2504;DP=20027;EAS_AF=0.8155;AMR_AF=0.8386;AFR_AF=0.8003;EUR_AF=0.9543;SAS_AF=0.9479;AA=A|||;VT=SNP
15	61621233	rs4271545	C	T	100	PASS	AC=4413;AF=0.88119;AN=5008;NS=2504;DP=17680;EAS_AF=0.8155;AMR_AF=0.8314;AFR_AF=0.8729;EUR_AF=0.9314;SAS_AF=0.9438;AA=T|||;VT=SNP
15	61622465	rs7178295	A	C	100	PASS	AC=4454;AF=0.889377;AN=5008;NS=2504;DP=11848;EAS_AF=0.8155;AMR_AF=0.8429;AFR_AF=0.8744;EUR_AF=0.9553;SAS_AF=0.9509;AA=C|||;VT=SNP
15	61622711	rs72741657	T	A	100	PASS	AC=455;AF=0.0908546;AN=5008;NS=2504;DP=12969;EAS_AF=0.1597;AMR_AF=0.1066;AFR_AF=0.0129;EUR_AF=0.0537;SAS_AF=0.1524;AA=T|||;VT=SNP
15	61622789	rs11633935	C	T	100	PASS	AC=1120;AF=0.223642;AN=5008;NS=2504;DP=13960;EAS_AF=0.248;AMR_AF=0.1311;AFR_AF=0.1475;EUR_AF=0.2137;SAS_AF=0.3773;AA=C|||;VT=SNP
15	61622790	rs4291861	C	T	100	PASS	AC=4383;AF=0.8752;AN=5008;NS=2504;DP=13955;EAS_AF=0.8155;AMR_AF=0.8386;AFR_AF=0.823;EUR_AF=0.9553;SAS_AF=0.9509;AA=T|||;VT=SNP
15	61623134	rs4326992	A	G	100	PASS	AC=3979;AF=0.794529;AN=5008;NS=2504;DP=16321;EAS_AF=0.6558;AMR_AF=0.7334;AFR_AF=0.8321;EUR_AF=0.9006;SAS_AF=0.8211;AA=-|||;VT=SNP
15	61624614	rs4319706	T	A	100	PASS	AC=4450;AF=0.888578;AN=5008;NS=2504;DP=19771;EAS_AF=0.8155;AMR_AF=0.8415;AFR_AF=0.8744;EUR_AF=0.9543;SAS_AF=0.9489;AA=A|||;VT=SNP
15	61626189	rs72741658	A	T	100	PASS	AC=456;AF=0.0910543;AN=5008;NS=2504;DP=18169;EAS_AF=0.1607;AMR_AF=0.1066;AFR_AF=0.0121;EUR_AF=0.0537;SAS_AF=0.1534;AA=A|||;VT=SNP
15	61626280	rs72741659	T	C	100	PASS	AC=522;AF=0.104233;AN=5008;NS=2504;DP=18106;EAS_AF=0.1607;AMR_AF=0.1095;AFR_AF=0.0605;EUR_AF=0.0537;SAS_AF=0.1534;AA=T|||;VT=SNP
15	61626508	rs72741660	C	A	100	PASS	AC=456;AF=0.0910543;AN=5008;NS=2504;DP=18801;EAS_AF=0.1607;AMR_AF=0.1066;AFR_AF=0.0121;EUR_AF=0.0537;SAS_AF=0.1534;AA=C|||;VT=SNP
15	61626885	rs7182057	C	T	100	PASS	AC=4042;AF=0.807109;AN=5008;NS=2504;DP=14183;EAS_AF=0.6726;AMR_AF=0.7594;AFR_AF=0.8207;EUR_AF=0.9334;SAS_AF=0.8313;AA=C|||;VT=SNP
15	61627627	rs55843449	G	T	100	PASS	AC=420;AF=0.0838658;AN=5008;NS=2504;DP=18062;EAS_AF=0.1597;AMR_AF=0.1066;AFR_AF=0.0038;EUR_AF=0.0527;SAS_AF=0.1299;AA=G|||;VT=SNP
15	61627727	rs12148183	G	A	100	PASS	AC=945;AF=0.188698;AN=5008;NS=2504;DP=17551;EAS_AF=0.245;AMR_AF=0.1081;AFR_AF=0.0991;EUR_AF=0.1581;SAS_AF=0.3405;AA=G|||;VT=SNP
15	61628095	rs199908160	C	A	100	PASS	AC=360;AF=0.071885;AN=5008;NS=2504;DP=19002;EAS_AF=0.0179;AMR_AF=0.0389;AFR_AF=0.1823;EUR_AF=0.0318;SAS_AF=0.0429;AA=C|||;VT=SNP
15	61628961	rs75684597	A	G	100	PASS	AC=140;AF=0.0279553;AN=5008;NS=2504;DP=15732;EAS_AF=0.0159;AMR_AF=0.0346;AFR_AF=0.0136;EUR_AF=0.0537;SAS_AF=0.0286;AA=A|||;VT=SNP
15	61630611	rs4474630	G	A	100	PASS	AC=3996;AF=0.797923;AN=5008;NS=2504;DP=20295;EAS_AF=0.6726;AMR_AF=0.7594;AFR_AF=0.7821;EUR_AF=0.9334;SAS_AF=0.8364;AA=A|||;VT=SNP
15	61630806	rs34190274	A	G	100	PASS	AC=591;AF=0.118011;AN=5008;NS=2504;DP=19621;EAS_AF=0.1607;AMR_AF=0.1124;AFR_AF=0.115;EUR_AF=0.0537;SAS_AF=0.1483;AA=A|||;VT=SNP
15	61630969	rs77473850	A	G	100	PASS	AC=140;AF=0.0279553;AN=5008;NS=2504;DP=18685;EAS_AF=0.0159;AMR_AF=0.0346;AFR_AF=0.0136;EUR_AF=0.0537;SAS_AF=0.0286;AA=A|||;VT=SNP
15	61631310	rs10400883	T	C	100	PASS	AC=1321;AF=0.263778;AN=5008;NS=2504;DP=21340;EAS_AF=0.253;AMR_AF=0.1354;AFR_AF=0.2988;EUR_AF=0.2008;SAS_AF=0.3834;AA=T|||;VT=SNP
15	61632470	rs4433761	T	C	100	PASS	AC=145;AF=0.0289537;AN=5008;NS=2504;DP=17362;EAS_AF=0.0159;AMR_AF=0.0346;AFR_AF=0.0174;EUR_AF=0.0537;SAS_AF=0.0286;AA=T|||;VT=SNP
15	61632785	rs7163861	A	G	100	PASS	AC=1777;AF=0.354832;AN=5008;NS=2504;DP=18967;EAS_AF=0.2688;AMR_AF=0.1744;AFR_AF=0.556;EUR_AF=0.2445;SAS_AF=0.4131;AA=A|||;VT=SNP
15	61632898	rs7164364	C	G	100	PASS	AC=4088;AF=0.816294;AN=5008;NS=2504;DP=21701;EAS_AF=0.6419;AMR_AF=0.7608;AFR_AF=0.8548;EUR_AF=0.9354;SAS_AF=0.8609;AA=C|||;VT=SNP
15	61633047	rs72741663	C	G	100	PASS	AC=498;AF=0.0994409;AN=5008;NS=2504;DP=19060;EAS_AF=0.1944;AMR_AF=0.1066;AFR_AF=0.0356;EUR_AF=0.0537;SAS_AF=0.1299;AA=C|||;VT=SNP
15	61633257	rs72741664	A	T	100	PASS	AC=427;AF=0.0852636;AN=5008;NS=2504;DP=21427;EAS_AF=0.1607;AMR_AF=0.1066;AFR_AF=0.0121;EUR_AF=0.0537;SAS_AF=0.1237;AA=A|||;VT=SNP
15	61633358	rs72741665	G	C	100	PASS	AC=427;AF=0.0852636;AN=5008;NS=2504;DP=21114;EAS_AF=0.1607;AMR_AF=0.1066;AFR_AF=0.0121;EUR_AF=0.0537;SAS_AF=0.1237;AA=G|||;VT=SNP
15	61633996	rs11637314	T	C	100	PASS	AC=3344;AF=0.667732;AN=5008;NS=2504;DP=17460;EAS_AF=0.6577;AMR_AF=0.7089;AFR_AF=0.3631;EUR_AF=0.8907;SAS_AF=0.8313;AA=T|||;VT=SNP
15	61634621	rs28369383	C	G	100	PASS	AC=1085;AF=0.216653;AN=5008;NS=2504;DP=16821;EAS_AF=0.248;AMR_AF=0.1225;AFR_AF=0.1399;EUR_AF=0.1958;SAS_AF=0.3763;AA=C|||;VT=SNP
15	61635365	rs57585912	C	T	100	PASS	AC=460;AF=0.091853;AN=5008;NS=2504;DP=15293;EAS_AF=0.1558;AMR_AF=0.0447;AFR_AF=0.0227;EUR_AF=0.0497;SAS_AF=0.1963;AA=C|||;VT=SNP
15	61635874	rs4075650	G	A	100	PASS	AC=1072;AF=0.214058;AN=5008;NS=2504;DP=15593;EAS_AF=0.1756;AMR_AF=0.1527;AFR_AF=0.4175;EUR_AF=0.0924;SAS_AF=0.1472;AA=A|||;VT=SNP
15	61636012	rs4400997	G	A	100	PASS	AC=454;AF=0.090655;AN=5008;NS=2504;DP=16281;EAS_AF=0.1597;AMR_AF=0.1081;AFR_AF=0.0333;EUR_AF=0.0537;SAS_AF=0.1227;AA=G|||;VT=SNP
15	61637171	rs72741668	A	C	100	PASS	AC=454;AF=0.090655;AN=5008;NS=2504;DP=17818;EAS_AF=0.1617;AMR_AF=0.1081;AFR_AF=0.0121;EUR_AF=0.0537;SAS_AF=0.1493;AA=A|||;VT=SNP
15	61637251	rs11853741	T	C	100	PASS	AC=1149;AF=0.229433;AN=5008;NS=2504;DP=18843;EAS_AF=0.254;AMR_AF=0.1383;AFR_AF=0.146;EUR_AF=0.2217;SAS_AF=0.3896;AA=T|||;VT=SNP
15	61637888	rs148624343	G	A	100	PASS	AC=431;AF=0.0860623;AN=5008;NS=2504;DP=20303;EAS_AF=0.1597;AMR_AF=0.1095;AFR_AF=0.0144;EUR_AF=0.0537;SAS_AF=0.1237;AA=G|||;VT=SNP
15	61638747	rs117533829	A	G	100	PASS	AC=433;AF=0.0864617;AN=5008;NS=2504;DP=20032;EAS_AF=0.1607;AMR_AF=0.1081;AFR_AF=0.0121;EUR_AF=0.0537;SAS_AF=0.1288;AA=A|||;VT=SNP
15	61639729	rs56693300	A	G	100	PASS	AC=640;AF=0.127796;AN=5008;NS=2504;DP=17543;EAS_AF=0.0159;AMR_AF=0.0461;AFR_AF=0.4002;EUR_AF=0.0388;SAS_AF=0.0245;AA=A|||;VT=SNP
15	61639857	rs112236760	T	A	100	PASS	AC=102;AF=0.0203674;AN=5008;NS=2504;DP=12223;EAS_AF=0.0159;AMR_AF=0.0231;AFR_AF=0.0136;EUR_AF=0.0288;SAS_AF=0.0235;AA=T|||;VT=SNP
15	61641267	rs72741671	A	G	100	PASS	AC=455;AF=0.0908546;AN=5008;NS=2504;DP=19083;EAS_AF=0.1597;AMR_AF=0.1081;AFR_AF=0.0136;EUR_AF=0.0537;SAS_AF=0.1503;AA=A|||;VT=SNP
15	61642155	rs77890747	T	C	100	PASS	AC=117;AF=0.0233626;AN=5008;NS=2504;DP=19229;EAS_AF=0.0159;AMR_AF=0.0288;AFR_AF=0.0136;EUR_AF=0.0388;SAS_AF=0.0245;AA=T|||;VT=SNP
15	61642389	rs4517726	A	G	100	PASS	AC=3352;AF=0.669329;AN=5008;NS=2504;DP=21791;EAS_AF=0.6538;AMR_AF=0.7075;AFR_AF=0.3676;EUR_AF=0.8946;SAS_AF=0.8344;AA=A|||;VT=SNP
15	61643523	rs8038513	T	C	100	PASS	AC=1131;AF=0.225839;AN=5008;NS=2504;DP=19442;EAS_AF=0.248;AMR_AF=0.134;AFR_AF=0.1399;EUR_AF=0.2167;SAS_AF=0.3937;AA=C|||;VT=SNP
15	61643737	rs8037976	G	A	100	PASS	AC=1143;AF=0.228235;AN=5008;NS=2504;DP=19676;EAS_AF=0.249;AMR_AF=0.1383;AFR_AF=0.1445;EUR_AF=0.2167;SAS_AF=0.3957;AA=G|||;VT=SNP
15	61644080	rs9888726	C	T	100	PASS	AC=2933;AF=0.585663;AN=5008;NS=2504;DP=21209;EAS_AF=0.4157;AMR_AF=0.6239;AFR_AF=0.7005;EUR_AF=0.7147;SAS_AF=0.4458;AA=C|||;VT=SNP
15	61646029	rs6494260	T	C	100	PASS	AC=4068;AF=0.8123;AN=5008;NS=2504;DP=18789;EAS_AF=0.6647;AMR_AF=0.7608;AFR_AF=0.8449;EUR_AF=0.9314;SAS_AF=0.8344;AA=T|||;VT=SNP
15	61646655	rs28433015	T	A	100	PASS	AC=486;AF=0.0970447;AN=5008;NS=2504;DP=20271;EAS_AF=0.0159;AMR_AF=0.1326;AFR_AF=0.1263;EUR_AF=0.165;SAS_AF=0.046;AA=T|||;VT=SNP
15	61646819	rs4775390	G	C	100	PASS	AC=2567;AF=0.51258;AN=5008;NS=2504;DP=19340;EAS_AF=0.3611;AMR_AF=0.4942;AFR_AF=0.6846;EUR_AF=0.5408;SAS_AF=0.4202;AA=C|||;VT=SNP
15	61646864	rs4775391	T	A	100	PASS	AC=3027;AF=0.604433;AN=5008;NS=2504;DP=18042;EAS_AF=0.6101;AMR_AF=0.6037;AFR_AF=0.3359;EUR_AF=0.7724;SAS_AF=0.7894;AA=T|||;VT=SNP
15	61646956	rs74018570	A	G	100	PASS	AC=1164;AF=0.232428;AN=5008;NS=2504;DP=18105;EAS_AF=0.253;AMR_AF=0.1383;AFR_AF=0.1543;EUR_AF=0.2266;SAS_AF=0.3896;AA=A|||;VT=SNP
15	61647208	rs4238354	T	A	100	PASS	AC=3013;AF=0.601637;AN=5008;NS=2504;DP=19521;EAS_AF=0.6458;AMR_AF=0.6138;AFR_AF=0.2882;EUR_AF=0.7773;SAS_AF=0.7904;AA=T|||;VT=SNP
15	61647459	rs12593324	G	A	100	PASS	AC=2069;AF=0.413139;AN=5008;NS=2504;DP=20052;EAS_AF=0.4018;AMR_AF=0.4726;AFR_AF=0.2821;EUR_AF=0.5557;SAS_AF=0.4131;AA=G|||;VT=SNP
15	61647465	rs12593264	A	G	100	PASS	AC=2070;AF=0.413339;AN=5008;NS=2504;DP=19973;EAS_AF=0.4018;AMR_AF=0.4726;AFR_AF=0.2821;EUR_AF=0.5557;SAS_AF=0.4141;AA=A|||;VT=SNP
15	61647594	rs4304964	A	C	100	PASS	AC=4118;AF=0.822284;AN=5008;NS=2504;DP=19387;EAS_AF=0.6687;AMR_AF=0.7579;AFR_AF=0.879;EUR_AF=0.9314;SAS_AF=0.8374;AA=C|||;VT=SNP
15	61647720	rs9989351	G	C	100	PASS	AC=398;AF=0.0794728;AN=5008;NS=2504;DP=19944;EAS_AF=0.0149;AMR_AF=0.1225;AFR_AF=0.0802;EUR_AF=0.1481;SAS_AF=0.044;AA=G|||;VT=SNP
15	61647828	rs4349085	T	G	100	PASS	AC=1207;AF=0.241014;AN=5008;NS=2504;DP=19892;EAS_AF=0.252;AMR_AF=0.1398;AFR_AF=0.1936;EUR_AF=0.2256;SAS_AF=0.3814;AA=T|||;VT=SNP
15	61649450	rs55844427	T	C	100	PASS	AC=448;AF=0.0894569;AN=5008;NS=2504;DP=15857;EAS_AF=0.1627;AMR_AF=0.1081;AFR_AF=0.0053;EUR_AF=0.0567;SAS_AF=0.1483;AA=T|||;VT=SNP
15	61650063	rs68137068	C	T	100	PASS	AC=636;AF=0.126997;AN=5008;NS=2504;DP=16208;EAS_AF=0.1627;AMR_AF=0.1167;AFR_AF=0.1399;EUR_AF=0.0577;SAS_AF=0.1513;AA=C|||;VT=SNP
15	61650090	rs4321134	A	G	100	PASS	AC=1266;AF=0.252796;AN=5008;NS=2504;DP=17009;EAS_AF=0.2589;AMR_AF=0.1383;AFR_AF=0.236;EUR_AF=0.2227;SAS_AF=0.3814;AA=A|||;VT=SNP
15	61650415	rs12591281	G	A	100	PASS	AC=2020;AF=0.403355;AN=5008;NS=2504;DP=16435;EAS_AF=0.4097;AMR_AF=0.4827;AFR_AF=0.2443;EUR_AF=0.5527;SAS_AF=0.4018;AA=G|||;VT=SNP
15	61650682	rs28650258	A	T	100	PASS	AC=497;AF=0.0992412;AN=5008;NS=2504;DP=13966;EAS_AF=0.0109;AMR_AF=0.1225;AFR_AF=0.1498;EUR_AF=0.159;SAS_AF=0.044;AA=A|||;VT=SNP
15	61650974	rs8027361	A	C	100	PASS	AC=1190;AF=0.23762;AN=5008;NS=2504;DP=14116;EAS_AF=0.2599;AMR_AF=0.1311;AFR_AF=0.1823;EUR_AF=0.2217;SAS_AF=0.3814;AA=A|||;VT=SNP
15	61651494	rs57766785	T	A	100	PASS	AC=1142;AF=0.228035;AN=5008;NS=2504;DP=16643;EAS_AF=0.2599;AMR_AF=0.1225;AFR_AF=0.1589;EUR_AF=0.2127;SAS_AF=0.3793;AA=T|||;VT=SNP
15	61651933	rs28831486	G	A	100	PASS	AC=456;AF=0.0910543;AN=5008;NS=2504;DP=19985;EAS_AF=0.0109;AMR_AF=0.1268;AFR_AF=0.1089;EUR_AF=0.167;SAS_AF=0.046;AA=G|||;VT=SNP
15	61652210	rs9768867	G	C	100	PASS	AC=1228;AF=0.245208;AN=5008;NS=2504;DP=18667;EAS_AF=0.2619;AMR_AF=0.1268;AFR_AF=0.2186;EUR_AF=0.2137;SAS_AF=0.3804;AA=G|||;VT=SNP
15	61652490	rs143655490	T	C	100	PASS	AC=2084;AF=0.416134;AN=5008;NS=2504;DP=18951;EAS_AF=0.4236;AMR_AF=0.4885;AFR_AF=0.2685;EUR_AF=0.5567;SAS_AF=0.4121;AA=T|||;VT=SNP
15	61652504	rs12101691	C	T	100	PASS	AC=2347;AF=0.46865;AN=5008;NS=2504;DP=18894;EAS_AF=0.4306;AMR_AF=0.3674;AFR_AF=0.497;EUR_AF=0.4384;SAS_AF=0.5726;AA=T|||;VT=SNP
15	61653484	rs11635105	A	C	100	PASS	AC=524;AF=0.104633;AN=5008;NS=2504;DP=18494;EAS_AF=0.0149;AMR_AF=0.1369;AFR_AF=0.1377;EUR_AF=0.1839;SAS_AF=0.0481;AA=A|||;VT=SNP
15	61654120	rs146644845	C	T	100	PASS	AC=754;AF=0.150559;AN=5008;NS=2504;DP=17412;EAS_AF=0.1617;AMR_AF=0.1225;AFR_AF=0.2179;EUR_AF=0.0586;SAS_AF=0.1626;AA=T|||;VT=SNP
15	61654320	rs71411456	G	A	100	PASS	AC=1224;AF=0.244409;AN=5008;NS=2504;DP=17112;EAS_AF=0.2589;AMR_AF=0.1311;AFR_AF=0.2186;EUR_AF=0.2207;SAS_AF=0.3691;AA=A|||;VT=SNP
15	61654741	rs8031109	T	C	100	PASS	AC=614;AF=0.122604;AN=5008;NS=2504;DP=18253;EAS_AF=0.1617;AMR_AF=0.1196;AFR_AF=0.1142;EUR_AF=0.0577;SAS_AF=0.1626;AA=T|||;VT=SNP
15	61655073	rs8031665	T	C	100	PASS	AC=2134;AF=0.426118;AN=5008;NS=2504;DP=19798;EAS_AF=0.4206;AMR_AF=0.5086;AFR_AF=0.2852;EUR_AF=0.5765;SAS_AF=0.409;AA=T|||;VT=SNP
15	61655380	rs11632270	T	G	100	PASS	AC=1131;AF=0.225839;AN=5008;NS=2504;DP=20444;EAS_AF=0.2609;AMR_AF=0.1182;AFR_AF=0.1611;EUR_AF=0.2107;SAS_AF=0.3691;AA=T|||;VT=SNP
15	61655684	rs4485291	A	G	100	PASS	AC=1212;AF=0.242013;AN=5008;NS=2504;DP=17879;EAS_AF=0.2609;AMR_AF=0.1268;AFR_AF=0.2179;EUR_AF=0.2117;SAS_AF=0.3681;AA=A|||;VT=SNP
15	61655698	rs4371104	C	T	100	PASS	AC=1212;AF=0.242013;AN=5008;NS=2504;DP=18026;EAS_AF=0.2619;AMR_AF=0.1268;AFR_AF=0.2171;EUR_AF=0.2117;SAS_AF=0.3681;AA=C|||;VT=SNP
15	61656266	rs11638340	G	A	100	PASS	AC=1189;AF=0.23742;AN=5008;NS=2504;DP=18694;EAS_AF=0.2569;AMR_AF=0.1182;AFR_AF=0.2194;EUR_AF=0.1998;SAS_AF=0.365;AA=G|||;VT=SNP
15	61656327	rs56363863	G	A	100	PASS	AC=599;AF=0.119609;AN=5008;NS=2504;DP=18633;EAS_AF=0.1587;AMR_AF=0.1196;AFR_AF=0.1142;EUR_AF=0.0577;SAS_AF=0.1503;AA=G|||;VT=SNP
15	61656750	rs55834219	A	G	100	PASS	AC=475;AF=0.0948482;AN=5008;NS=2504;DP=18512;EAS_AF=0.1587;AMR_AF=0.111;AFR_AF=0.0234;EUR_AF=0.0557;SAS_AF=0.1544;AA=A|||;VT=SNP
15	61656824	rs56247551	A	G	100	PASS	AC=606;AF=0.121006;AN=5008;NS=2504;DP=19232;EAS_AF=0.1597;AMR_AF=0.1196;AFR_AF=0.1142;EUR_AF=0.0577;SAS_AF=0.1564;AA=A|||;VT=SNP
15	61657434	rs59889329	C	T	100	PASS	AC=596;AF=0.11901;AN=5008;NS=2504;DP=19744;EAS_AF=0.1558;AMR_AF=0.1196;AFR_AF=0.1097;EUR_AF=0.0577;SAS_AF=0.1564;AA=C|||;VT=SNP
15	61657493	rs7165583	G	A	100	PASS	AC=722;AF=0.144169;AN=5008;NS=2504;DP=18699;EAS_AF=0.1587;AMR_AF=0.121;AFR_AF=0.2012;EUR_AF=0.0586;SAS_AF=0.1564;AA=A|||;VT=SNP
15	61659933	rs12594356	A	G	100	PASS	AC=1898;AF=0.378994;AN=5008;NS=2504;DP=22450;EAS_AF=0.2609;AMR_AF=0.4597;AFR_AF=0.2882;EUR_AF=0.5408;SAS_AF=0.3998;AA=A|||;VT=SNP
15	61660375	rs72741679	T	C	100	PASS	AC=487;AF=0.0972444;AN=5008;NS=2504;DP=24882;EAS_AF=0.1746;AMR_AF=0.111;AFR_AF=0.0182;EUR_AF=0.0577;SAS_AF=0.1554;AA=T|||;VT=SNP
15	61660806	rs4506837	A	G	100	PASS	AC=645;AF=0.128794;AN=5008;NS=2504;DP=21176;EAS_AF=0.1756;AMR_AF=0.1182;AFR_AF=0.1293;EUR_AF=0.0596;SAS_AF=0.1585;AA=G|||;VT=SNP
15	61660837	rs4337245	T	G	100	PASS	AC=4445;AF=0.88758;AN=5008;NS=2504;DP=20747;EAS_AF=0.7093;AMR_AF=0.8372;AFR_AF=0.9198;EUR_AF=0.9791;SAS_AF=0.9693;AA=G|||;VT=SNP
15	61661142	rs60398501	C	T	100	PASS	AC=643;AF=0.128395;AN=5008;NS=2504;DP=19199;EAS_AF=0.1746;AMR_AF=0.1182;AFR_AF=0.1286;EUR_AF=0.0596;SAS_AF=0.1585;AA=T|||;VT=SNP
15	61661173	rs57886940	C	T	100	PASS	AC=643;AF=0.128395;AN=5008;NS=2504;DP=18463;EAS_AF=0.1746;AMR_AF=0.1182;AFR_AF=0.1286;EUR_AF=0.0596;SAS_AF=0.1585;AA=T|||;VT=SNP
15	61661265	rs56771766	C	A	100	PASS	AC=643;AF=0.128395;AN=5008;NS=2504;DP=18688;EAS_AF=0.1746;AMR_AF=0.1182;AFR_AF=0.1286;EUR_AF=0.0596;SAS_AF=0.1585;AA=A|||;VT=SNP
15	61661390	rs28868703	T	G	100	PASS	AC=1187;AF=0.237021;AN=5008;NS=2504;DP=18442;EAS_AF=0.2589;AMR_AF=0.1412;AFR_AF=0.1566;EUR_AF=0.2425;SAS_AF=0.3855;AA=T|||;VT=SNP
15	61661435	rs72741682	C	A	100	PASS	AC=484;AF=0.0966454;AN=5008;NS=2504;DP=18174;EAS_AF=0.1716;AMR_AF=0.111;AFR_AF=0.0182;EUR_AF=0.0577;SAS_AF=0.1554;AA=C|||;VT=SNP
15	61661439	rs35760488	T	A	100	PASS	AC=1799;AF=0.359225;AN=5008;NS=2504;DP=18265;EAS_AF=0.2599;AMR_AF=0.4467;AFR_AF=0.2534;EUR_AF=0.5159;SAS_AF=0.3814;AA=T|||;VT=SNP
15	61661522	rs66479343	T	C	100	PASS	AC=643;AF=0.128395;AN=5008;NS=2504;DP=18319;EAS_AF=0.1746;AMR_AF=0.1182;AFR_AF=0.1286;EUR_AF=0.0596;SAS_AF=0.1585;AA=T|||;VT=SNP
15	61661815	rs12595686	G	A	100	PASS	AC=591;AF=0.118011;AN=5008;NS=2504;DP=18078;EAS_AF=0.1746;AMR_AF=0.1182;AFR_AF=0.0893;EUR_AF=0.0596;SAS_AF=0.1585;AA=G|||;VT=SNP
15	61661931	rs28788250	G	C	100	PASS	AC=1157;AF=0.23103;AN=5008;NS=2504;DP=19671;EAS_AF=0.255;AMR_AF=0.1354;AFR_AF=0.1566;EUR_AF=0.2296;SAS_AF=0.3763;AA=g|||;VT=SNP
15	61661957	rs12595688	C	A	100	PASS	AC=643;AF=0.128395;AN=5008;NS=2504;DP=20527;EAS_AF=0.1746;AMR_AF=0.1182;AFR_AF=0.1286;EUR_AF=0.0596;SAS_AF=0.1585;AA=C|||;VT=SNP
15	61662481	rs72741684	T	C	100	PASS	AC=488;AF=0.0974441;AN=5008;NS=2504;DP=22353;EAS_AF=0.1756;AMR_AF=0.111;AFR_AF=0.0182;EUR_AF=0.0577;SAS_AF=0.1554;AA=T|||;VT=SNP
15	61662550	rs12902784	T	C	100	PASS	AC=1928;AF=0.384984;AN=5008;NS=2504;DP=20281;EAS_AF=0.2698;AMR_AF=0.4625;AFR_AF=0.2927;EUR_AF=0.5537;SAS_AF=0.3998;AA=T|||;VT=SNP
15	61663093	rs56242576	C	A	100	PASS	AC=480;AF=0.0958466;AN=5008;NS=2504;DP=21647;EAS_AF=0.1736;AMR_AF=0.111;AFR_AF=0.0182;EUR_AF=0.0577;SAS_AF=0.1493;AA=C|||;VT=SNP
15	61664044	rs59615421	C	T	100	PASS	AC=649;AF=0.129593;AN=5008;NS=2504;DP=18012;EAS_AF=0.1746;AMR_AF=0.1182;AFR_AF=0.1286;EUR_AF=0.0586;SAS_AF=0.1656;AA=T|||;VT=SNP
15	61664735	rs4584765	G	T	100	PASS	AC=536;AF=0.107029;AN=5008;NS=2504;DP=19555;EAS_AF=0.2024;AMR_AF=0.111;AFR_AF=0.0386;EUR_AF=0.0567;SAS_AF=0.1503;AA=T|||;VT=SNP
15	61665335	rs4131993	T	C	100	PASS	AC=1884;AF=0.376198;AN=5008;NS=2504;DP=18620;EAS_AF=0.4345;AMR_AF=0.2666;AFR_AF=0.3185;EUR_AF=0.3042;SAS_AF=0.546;AA=C|||;VT=SNP
15	61665352	rs72741687	A	G	100	PASS	AC=516;AF=0.103035;AN=5008;NS=2504;DP=18890;EAS_AF=0.2024;AMR_AF=0.111;AFR_AF=0.0234;EUR_AF=0.0567;SAS_AF=0.1503;AA=A|||;VT=SNP
15	61665646	rs4592595	A	T	100	PASS	AC=1692;AF=0.337859;AN=5008;NS=2504;DP=19257;EAS_AF=0.4325;AMR_AF=0.2522;AFR_AF=0.1989;EUR_AF=0.2942;SAS_AF=0.5337;AA=A|||;VT=SNP
15	61665704	rs4369596	A	G	100	PASS	AC=516;AF=0.103035;AN=5008;NS=2504;DP=20446;EAS_AF=0.2024;AMR_AF=0.111;AFR_AF=0.0234;EUR_AF=0.0567;SAS_AF=0.1503;AA=A|||;VT=SNP
15	61665763	rs4491450	T	G	100	PASS	AC=1878;AF=0.375;AN=5008;NS=2504;DP=21411;EAS_AF=0.4365;AMR_AF=0.2666;AFR_AF=0.3101;EUR_AF=0.3052;SAS_AF=0.5481;AA=G|||;VT=SNP
15	61666259	rs11635042	G	A	100	PASS	AC=433;AF=0.0864617;AN=5008;NS=2504;DP=23152;EAS_AF=0.0109;AMR_AF=0.121;AFR_AF=0.1059;EUR_AF=0.1541;SAS_AF=0.044;AA=G|||;VT=SNP
15	61666422	rs72741688	C	T	100	PASS	AC=461;AF=0.0920527;AN=5008;NS=2504;DP=22475;EAS_AF=0.1726;AMR_AF=0.1095;AFR_AF=0.0053;EUR_AF=0.0557;SAS_AF=0.1513;AA=C|||;VT=SNP
15	61666528	rs7166353	C	T	100	PASS	AC=607;AF=0.121206;AN=5008;NS=2504;DP=21351;EAS_AF=0.1716;AMR_AF=0.1138;AFR_AF=0.1142;EUR_AF=0.0567;SAS_AF=0.1503;AA=T|||;VT=SNP
15	61667898	rs4500665	T	C	100	PASS	AC=2645;AF=0.528155;AN=5008;NS=2504;DP=20666;EAS_AF=0.5655;AMR_AF=0.6297;AFR_AF=0.4909;EUR_AF=0.5656;SAS_AF=0.4294;AA=T|||;VT=SNP
15	61667915	rs4601986	A	C	100	PASS	AC=1912;AF=0.381789;AN=5008;NS=2504;DP=19810;EAS_AF=0.2708;AMR_AF=0.4582;AFR_AF=0.2897;EUR_AF=0.5457;SAS_AF=0.3978;AA=A|||;VT=SNP
15	61668914	rs7179592	A	G	100	PASS	AC=4453;AF=0.889177;AN=5008;NS=2504;DP=19451;EAS_AF=0.7262;AMR_AF=0.8401;AFR_AF=0.9077;EUR_AF=0.9791;SAS_AF=0.9744;AA=G|||;VT=SNP
15	61669232	rs13380402	G	A	100	PASS	AC=483;AF=0.0964457;AN=5008;NS=2504;DP=15428;EAS_AF=0.0109;AMR_AF=0.1225;AFR_AF=0.1233;EUR_AF=0.168;SAS_AF=0.0562;AA=g|||;VT=SNP
15	61669563	rs13379798	G	C	100	PASS	AC=843;AF=0.168331;AN=5008;NS=2504;DP=16729;EAS_AF=0.0109;AMR_AF=0.1628;AFR_AF=0.292;EUR_AF=0.2346;SAS_AF=0.0992;AA=G|||;VT=SNP
15	61669674	rs7164526	T	A	100	PASS	AC=3356;AF=0.670128;AN=5008;NS=2504;DP=20215;EAS_AF=0.5298;AMR_AF=0.7493;AFR_AF=0.6483;EUR_AF=0.8161;SAS_AF=0.638;AA=A|||;VT=SNP
15	61669842	rs7163532	C	G	100	PASS	AC=1590;AF=0.317492;AN=5008;NS=2504;DP=17598;EAS_AF=0.3095;AMR_AF=0.4236;AFR_AF=0.0711;EUR_AF=0.5129;SAS_AF=0.3824;AA=C|||;VT=SNP
15	61670017	rs7163905	C	A	100	PASS	AC=1728;AF=0.345048;AN=5008;NS=2504;DP=19841;EAS_AF=0.3085;AMR_AF=0.4265;AFR_AF=0.1884;EUR_AF=0.496;SAS_AF=0.3814;AA=C|||;VT=SNP
15	61671910	rs4238355	T	C	100	PASS	AC=3329;AF=0.664736;AN=5008;NS=2504;DP=20815;EAS_AF=0.5198;AMR_AF=0.7565;AFR_AF=0.6309;EUR_AF=0.8121;SAS_AF=0.6431;AA=C|||;VT=SNP
15	61672542	rs4520788	T	C	100	PASS	AC=599;AF=0.119609;AN=5008;NS=2504;DP=21064;EAS_AF=0.2044;AMR_AF=0.1599;AFR_AF=0.0371;EUR_AF=0.0815;SAS_AF=0.1544;AA=T|||;VT=SNP
15	61673072	rs8032386	C	T	100	PASS	AC=1933;AF=0.385982;AN=5008;NS=2504;DP=20580;EAS_AF=0.2996;AMR_AF=0.4121;AFR_AF=0.379;EUR_AF=0.4761;SAS_AF=0.3732;AA=T|||;VT=SNP
15	61673087	rs55934541	T	C	100	PASS	AC=483;AF=0.0964457;AN=5008;NS=2504;DP=19867;EAS_AF=0.0109;AMR_AF=0.134;AFR_AF=0.0998;EUR_AF=0.1789;SAS_AF=0.0685;AA=T|||;VT=SNP
15	61673256	rs8032775	C	T	100	PASS	AC=1919;AF=0.383187;AN=5008;NS=2504;DP=19497;EAS_AF=0.2996;AMR_AF=0.4107;AFR_AF=0.3752;EUR_AF=0.4751;SAS_AF=0.3661;AA=T|||;VT=SNP
15	61673425	rs8037032	C	T	100	PASS	AC=3236;AF=0.646166;AN=5008;NS=2504;DP=19369;EAS_AF=0.5089;AMR_AF=0.7406;AFR_AF=0.6142;EUR_AF=0.7843;SAS_AF=0.6217;AA=T|||;VT=SNP
15	61673614	rs72741696	C	A	100	PASS	AC=412;AF=0.0822684;AN=5008;NS=2504;DP=16840;EAS_AF=0.0109;AMR_AF=0.1254;AFR_AF=0.0726;EUR_AF=0.159;SAS_AF=0.0593;AA=C|||;VT=SNP
15	61673809	rs4775396	T	C	100	PASS	AC=1920;AF=0.383387;AN=5008;NS=2504;DP=19005;EAS_AF=0.3006;AMR_AF=0.4179;AFR_AF=0.3669;EUR_AF=0.4771;SAS_AF=0.3701;AA=T|||;VT=SNP
15	61673818	rs4775397	G	C	100	PASS	AC=1917;AF=0.382788;AN=5008;NS=2504;DP=19171;EAS_AF=0.3006;AMR_AF=0.4179;AFR_AF=0.3669;EUR_AF=0.4771;SAS_AF=0.3671;AA=C|||;VT=SNP
15	61673872	rs4775398	T	C	100	PASS	AC=1689;AF=0.33726;AN=5008;NS=2504;DP=19786;EAS_AF=0.2996;AMR_AF=0.4121;AFR_AF=0.1974;EUR_AF=0.4751;SAS_AF=0.3701;AA=T|||;VT=SNP
15	61674628	rs8043352	G	A	100	PASS	AC=1502;AF=0.29992;AN=5008;NS=2504;DP=13765;EAS_AF=0.2917;AMR_AF=0.3977;AFR_AF=0.0741;EUR_AF=0.4712;SAS_AF=0.3681;AA=G|||;VT=SNP
15	61674673	rs6494263	T	G	100	PASS	AC=1914;AF=0.382188;AN=5008;NS=2504;DP=12335;EAS_AF=0.2986;AMR_AF=0.4193;AFR_AF=0.3646;EUR_AF=0.4771;SAS_AF=0.3681;AA=T|||;VT=SNP
15	61674820	rs7183907	C	G	100	PASS	AC=1916;AF=0.382588;AN=5008;NS=2504;DP=15329;EAS_AF=0.2986;AMR_AF=0.4193;AFR_AF=0.3669;EUR_AF=0.4771;SAS_AF=0.3671;AA=C|||;VT=SNP
15	61674824	rs7162944	T	C	100	PASS	AC=1917;AF=0.382788;AN=5008;NS=2504;DP=15415;EAS_AF=0.2986;AMR_AF=0.4193;AFR_AF=0.3669;EUR_AF=0.4781;SAS_AF=0.3671;AA=C|||;VT=SNP
15	61675021	rs7161958	C	T	100	PASS	AC=1684;AF=0.336262;AN=5008;NS=2504;DP=19758;EAS_AF=0.2986;AMR_AF=0.4121;AFR_AF=0.1967;EUR_AF=0.4751;SAS_AF=0.3671;AA=C|||;VT=SNP
15	61675500	rs12591940	C	T	100	PASS	AC=754;AF=0.150559;AN=5008;NS=2504;DP=21093;EAS_AF=0.2004;AMR_AF=0.1888;AFR_AF=0.0893;EUR_AF=0.1292;SAS_AF=0.1769;AA=C|||;VT=SNP
15	61675803	rs9788703	T	C	100	PASS	AC=1921;AF=0.383586;AN=5008;NS=2504;DP=19546;EAS_AF=0.2996;AMR_AF=0.4193;AFR_AF=0.3661;EUR_AF=0.4771;SAS_AF=0.3722;AA=A|||;VT=SNP
15	61676115	rs12905913	A	G	100	PASS	AC=1910;AF=0.38139;AN=5008;NS=2504;DP=18485;EAS_AF=0.2927;AMR_AF=0.4207;AFR_AF=0.3654;EUR_AF=0.4751;SAS_AF=0.3701;AA=G|||;VT=SNP
15	61676118	rs12905915	A	C	100	PASS	AC=1910;AF=0.38139;AN=5008;NS=2504;DP=18379;EAS_AF=0.2927;AMR_AF=0.4207;AFR_AF=0.3654;EUR_AF=0.4751;SAS_AF=0.3701;AA=C|||;VT=SNP
15	61676140	rs12906076	C	T	100	PASS	AC=1907;AF=0.380791;AN=5008;NS=2504;DP=17846;EAS_AF=0.2937;AMR_AF=0.4179;AFR_AF=0.3638;EUR_AF=0.4751;SAS_AF=0.3701;AA=C|||;VT=SNP
15	61676256	rs12907504	T	G	100	PASS	AC=1919;AF=0.383187;AN=5008;NS=2504;DP=18130;EAS_AF=0.2927;AMR_AF=0.4193;AFR_AF=0.3722;EUR_AF=0.4761;SAS_AF=0.3701;AA=T|||;VT=SNP
15	61676319	rs12906670	G	A	100	PASS	AC=1908;AF=0.38099;AN=5008;NS=2504;DP=19046;EAS_AF=0.2927;AMR_AF=0.4207;AFR_AF=0.3654;EUR_AF=0.4761;SAS_AF=0.3671;AA=A|||;VT=SNP
15	61676426	rs12906823	G	C	100	PASS	AC=1909;AF=0.38119;AN=5008;NS=2504;DP=16280;EAS_AF=0.2927;AMR_AF=0.4207;AFR_AF=0.3654;EUR_AF=0.4761;SAS_AF=0.3681;AA=G|||;VT=SNP
15	61676434	rs12438718	C	T	100	PASS	AC=619;AF=0.123602;AN=5008;NS=2504;DP=16025;EAS_AF=0.2014;AMR_AF=0.1599;AFR_AF=0.059;EUR_AF=0.0855;SAS_AF=0.1442;AA=c|||;VT=SNP
15	61676473	rs12910859	G	A	100	PASS	AC=1876;AF=0.374601;AN=5008;NS=2504;DP=14750;EAS_AF=0.2609;AMR_AF=0.4164;AFR_AF=0.3654;EUR_AF=0.4791;SAS_AF=0.3671;AA=G|||;VT=SNP
15	61676625	rs12911059	G	T	100	PASS	AC=1909;AF=0.38119;AN=5008;NS=2504;DP=15447;EAS_AF=0.2927;AMR_AF=0.4193;AFR_AF=0.3654;EUR_AF=0.4761;SAS_AF=0.3691;AA=G|||;VT=SNP
15	61676638	rs6494264	G	T	100	PASS	AC=3191;AF=0.637181;AN=5008;NS=2504;DP=15869;EAS_AF=0.5119;AMR_AF=0.7392;AFR_AF=0.59;EUR_AF=0.7813;SAS_AF=0.6094;AA=T|||;VT=SNP
15	61676650	rs77706981	G	A	100	PASS	AC=569;AF=0.113618;AN=5008;NS=2504;DP=16840;EAS_AF=0.2083;AMR_AF=0.1599;AFR_AF=0.0166;EUR_AF=0.0835;SAS_AF=0.1452;AA=G|||;VT=SNP
15	61676669	rs12910919	C	T	100	PASS	AC=1914;AF=0.382188;AN=5008;NS=2504;DP=16829;EAS_AF=0.2927;AMR_AF=0.4222;AFR_AF=0.3661;EUR_AF=0.4761;SAS_AF=0.3712;AA=C|||;VT=SNP
15	61676709	rs12912167	T	G	100	PASS	AC=1914;AF=0.382188;AN=5008;NS=2504;DP=17081;EAS_AF=0.2927;AMR_AF=0.4222;AFR_AF=0.3661;EUR_AF=0.4761;SAS_AF=0.3712;AA=T|||;VT=SNP
15	61676900	rs8036053	T	C	100	PASS	AC=1930;AF=0.385383;AN=5008;NS=2504;DP=15595;EAS_AF=0.2937;AMR_AF=0.4207;AFR_AF=0.3654;EUR_AF=0.4871;SAS_AF=0.3773;AA=t|||;VT=SNP
15	61677135	rs8035198	C	T	100	PASS	AC=1908;AF=0.38099;AN=5008;NS=2504;DP=15953;EAS_AF=0.2937;AMR_AF=0.4179;AFR_AF=0.3654;EUR_AF=0.4761;SAS_AF=0.3681;AA=C|||;VT=SNP
15	61677169	rs8035515	G	A	100	PASS	AC=1903;AF=0.379992;AN=5008;NS=2504;DP=16255;EAS_AF=0.2927;AMR_AF=0.4193;AFR_AF=0.3638;EUR_AF=0.4751;SAS_AF=0.3661;AA=A|||;VT=SNP
15	61677430	rs4297633	T	A	100	PASS	AC=1903;AF=0.379992;AN=5008;NS=2504;DP=17888;EAS_AF=0.2946;AMR_AF=0.4193;AFR_AF=0.3638;EUR_AF=0.4712;SAS_AF=0.3681;AA=T|||;VT=SNP
15	61679072	rs3935534	G	C	100	PASS	AC=3051;AF=0.609225;AN=5008;NS=2504;DP=18198;EAS_AF=0.5278;AMR_AF=0.6571;AFR_AF=0.5968;EUR_AF=0.6928;SAS_AF=0.59;AA=C|||;VT=SNP
15	61680616	rs8026606	A	G	100	PASS	AC=224;AF=0.0447284;AN=5008;NS=2504;DP=17630;EAS_AF=0.0516;AMR_AF=0.049;AFR_AF=0.0393;EUR_AF=0.0676;SAS_AF=0.0184;AA=A|||;VT=SNP
15	61680764	rs7167351	T	C	100	PASS	AC=680;AF=0.135783;AN=5008;NS=2504;DP=17685;EAS_AF=0.2976;AMR_AF=0.1744;AFR_AF=0.0091;EUR_AF=0.1064;SAS_AF=0.1431;AA=T|||;VT=SNP
15	61681170	rs74817949	T	A	100	PASS	AC=507;AF=0.101238;AN=5008;NS=2504;DP=17793;EAS_AF=0.251;AMR_AF=0.1282;AFR_AF=0.0045;EUR_AF=0.0577;SAS_AF=0.1033;AA=T|||;VT=SNP
15	61681326	rs7167451	G	A	100	PASS	AC=1204;AF=0.240415;AN=5008;NS=2504;DP=16512;EAS_AF=0.2421;AMR_AF=0.2853;AFR_AF=0.1498;EUR_AF=0.3131;SAS_AF=0.2546;AA=A|||;VT=SNP
15	61681404	rs7171476	A	T	100	PASS	AC=1129;AF=0.225439;AN=5008;NS=2504;DP=17081;EAS_AF=0.2768;AMR_AF=0.2651;AFR_AF=0.0908;EUR_AF=0.2992;SAS_AF=0.2505;AA=T|||;VT=SNP
15	61681762	rs12909688	G	C	100	PASS	AC=202;AF=0.0403355;AN=5008;NS=2504;DP=19372;EAS_AF=0.0645;AMR_AF=0.0447;AFR_AF=0.0257;EUR_AF=0.0586;SAS_AF=0.0133;AA=G|||;VT=SNP
15	61682079	rs4775400	G	T	100	PASS	AC=1526;AF=0.304712;AN=5008;NS=2504;DP=20533;EAS_AF=0.1627;AMR_AF=0.3285;AFR_AF=0.1558;EUR_AF=0.504;SAS_AF=0.4305;AA=G|||;VT=SNP
15	61682083	rs72625744	A	G	100	PASS	AC=1100;AF=0.219649;AN=5008;NS=2504;DP=20507;EAS_AF=0.2837;AMR_AF=0.2695;AFR_AF=0.0514;EUR_AF=0.3042;SAS_AF=0.2587;AA=G|||;VT=SNP
15	61682334	rs78813031	T	C	100	PASS	AC=611;AF=0.122005;AN=5008;NS=2504;DP=22007;EAS_AF=0.0258;AMR_AF=0.1513;AFR_AF=0.0295;EUR_AF=0.2753;SAS_AF=0.1677;AA=T|||;VT=SNP
15	61682453	rs12439928	A	C	100	PASS	AC=1418;AF=0.283147;AN=5008;NS=2504;DP=19086;EAS_AF=0.2827;AMR_AF=0.2882;AFR_AF=0.2685;EUR_AF=0.3141;SAS_AF=0.2679;AA=A|||;VT=SNP
15	61682828	rs8038490	A	G	100	PASS	AC=3412;AF=0.68131;AN=5008;NS=2504;DP=17986;EAS_AF=0.5139;AMR_AF=0.6859;AFR_AF=0.6104;EUR_AF=0.9115;SAS_AF=0.7096;AA=G|||;VT=SNP
15	61682867	rs78417725	C	T	100	PASS	AC=1114;AF=0.222444;AN=5008;NS=2504;DP=16616;EAS_AF=0.2401;AMR_AF=0.2723;AFR_AF=0.0915;EUR_AF=0.3111;SAS_AF=0.2546;AA=T|||;VT=SNP
15	61682876	rs8038656	C	T	100	PASS	AC=1124;AF=0.224441;AN=5008;NS=2504;DP=16662;EAS_AF=0.2401;AMR_AF=0.2709;AFR_AF=0.1104;EUR_AF=0.3032;SAS_AF=0.2485;AA=T|||;VT=SNP
15	61682934	rs8038664	A	G	100	PASS	AC=1130;AF=0.225639;AN=5008;NS=2504;DP=16783;EAS_AF=0.254;AMR_AF=0.2738;AFR_AF=0.0915;EUR_AF=0.3111;SAS_AF=0.2556;AA=A|||;VT=SNP
15	61683057	rs8039000	C	T	100	PASS	AC=3410;AF=0.680911;AN=5008;NS=2504;DP=19128;EAS_AF=0.5119;AMR_AF=0.6859;AFR_AF=0.6104;EUR_AF=0.9115;SAS_AF=0.7096;AA=T|||;VT=SNP
15	61683353	rs8039576	C	G	100	PASS	AC=3443;AF=0.6875;AN=5008;NS=2504;DP=17812;EAS_AF=0.5208;AMR_AF=0.6931;AFR_AF=0.6104;EUR_AF=0.9205;SAS_AF=0.7198;AA=G|||;VT=SNP
15	61683509	rs79945501	G	A	100	PASS	AC=576;AF=0.115016;AN=5008;NS=2504;DP=19417;EAS_AF=0.0238;AMR_AF=0.1383;AFR_AF=0.0469;EUR_AF=0.2386;SAS_AF=0.1575;AA=G|||;VT=SNP
15	61683939	rs55913126	G	A	100	PASS	AC=297;AF=0.0593051;AN=5008;NS=2504;DP=18342;EAS_AF=0.0665;AMR_AF=0.0504;AFR_AF=0.0817;EUR_AF=0.0736;SAS_AF=0.0133;AA=G|||;VT=SNP
15	61684042	rs7162913	A	G	100	PASS	AC=1308;AF=0.261182;AN=5008;NS=2504;DP=17847;EAS_AF=0.254;AMR_AF=0.2824;AFR_AF=0.2216;EUR_AF=0.3111;SAS_AF=0.2556;AA=A|||;VT=SNP
15	61684205	rs7163299	A	T	100	PASS	AC=1408;AF=0.28115;AN=5008;NS=2504;DP=19062;EAS_AF=0.248;AMR_AF=0.2839;AFR_AF=0.3018;EUR_AF=0.3101;SAS_AF=0.2556;AA=T|||;VT=SNP
15	61684980	rs12594583	G	A	100	PASS	AC=2726;AF=0.544329;AN=5008;NS=2504;DP=18056;EAS_AF=0.4395;AMR_AF=0.5937;AFR_AF=0.3101;EUR_AF=0.7893;SAS_AF=0.682;AA=A|||;VT=SNP
15	61685084	rs78193276	C	T	100	PASS	AC=508;AF=0.101438;AN=5008;NS=2504;DP=19078;EAS_AF=0.0238;AMR_AF=0.1268;AFR_AF=0.028;EUR_AF=0.2167;SAS_AF=0.1442;AA=C|||;VT=SNP
15	61685376	rs4238356	C	T	100	PASS	AC=3294;AF=0.657748;AN=5008;NS=2504;DP=18092;EAS_AF=0.5;AMR_AF=0.6772;AFR_AF=0.553;EUR_AF=0.8936;SAS_AF=0.7055;AA=T|||;VT=SNP
15	61686368	rs7176740	G	A	100	PASS	AC=1605;AF=0.320487;AN=5008;NS=2504;DP=19282;EAS_AF=0.1637;AMR_AF=0.3501;AFR_AF=0.1694;EUR_AF=0.5338;SAS_AF=0.4458;AA=g|||;VT=SNP
15	61686533	rs7180959	A	G	100	PASS	AC=3118;AF=0.622604;AN=5008;NS=2504;DP=21646;EAS_AF=0.4613;AMR_AF=0.7133;AFR_AF=0.4773;EUR_AF=0.829;SAS_AF=0.7086;AA=G|||;VT=SNP
15	61686695	rs7182746	T	C	100	PASS	AC=1629;AF=0.32528;AN=5008;NS=2504;DP=20796;EAS_AF=0.1637;AMR_AF=0.3516;AFR_AF=0.1861;EUR_AF=0.5348;SAS_AF=0.4458;AA=T|||;VT=SNP
15	61687127	rs149366135	A	G	100	PASS	AC=25;AF=0.00499201;AN=5008;NS=2504;DP=17680;EAS_AF=0.004;AMR_AF=0.0043;AFR_AF=0.0008;EUR_AF=0.008;SAS_AF=0.0092;AA=A|||;VT=SNP
15	61687640	rs11630840	G	A	100	PASS	AC=514;AF=0.102636;AN=5008;NS=2504;DP=15525;EAS_AF=0.0228;AMR_AF=0.1282;AFR_AF=0.028;EUR_AF=0.2227;SAS_AF=0.1442;AA=A|||;VT=SNP
15	61688169	rs4297629	T	C	100	PASS	AC=1644;AF=0.328275;AN=5008;NS=2504;DP=18192;EAS_AF=0.1716;AMR_AF=0.3573;AFR_AF=0.1762;EUR_AF=0.5527;SAS_AF=0.4438;AA=T|||;VT=SNP
15	61688191	rs4424867	A	T	100	PASS	AC=1718;AF=0.343051;AN=5008;NS=2504;DP=18127;EAS_AF=0.1716;AMR_AF=0.3588;AFR_AF=0.2307;EUR_AF=0.5557;SAS_AF=0.4417;AA=A|||;VT=SNP
15	61688403	rs12591881	C	T	100	PASS	AC=559;AF=0.111621;AN=5008;NS=2504;DP=19086;EAS_AF=0.2381;AMR_AF=0.2147;AFR_AF=0.0045;EUR_AF=0.0586;SAS_AF=0.1074;AA=C|||;VT=SNP
15	61688567	rs4587914	T	C	100	PASS	AC=3528;AF=0.704473;AN=5008;NS=2504;DP=18765;EAS_AF=0.5526;AMR_AF=0.7723;AFR_AF=0.5983;EUR_AF=0.9245;SAS_AF=0.7301;AA=t|||;VT=SNP
15	61688573	rs4429232	A	G	100	PASS	AC=2107;AF=0.420727;AN=5008;NS=2504;DP=18745;EAS_AF=0.2044;AMR_AF=0.3818;AFR_AF=0.4667;EUR_AF=0.5726;SAS_AF=0.453;AA=A|||;VT=SNP
15	61688811	rs34056224	C	A	100	PASS	AC=215;AF=0.0429313;AN=5008;NS=2504;DP=18941;EAS_AF=0.0774;AMR_AF=0.0418;AFR_AF=0.0272;EUR_AF=0.0586;SAS_AF=0.0133;AA=C|||;VT=SNP
15	61689623	rs4775401	C	T	100	PASS	AC=3411;AF=0.68111;AN=5008;NS=2504;DP=13599;EAS_AF=0.5278;AMR_AF=0.7622;AFR_AF=0.5537;EUR_AF=0.9165;SAS_AF=0.7117;AA=T|||;VT=SNP
15	61689745	rs11636167	A	T	100	PASS	AC=234;AF=0.0467252;AN=5008;NS=2504;DP=15916;EAS_AF=0.0784;AMR_AF=0.0418;AFR_AF=0.0356;EUR_AF=0.0646;SAS_AF=0.0143;AA=A|||;VT=SNP
15	61690100	rs8039019	G	A	100	PASS	AC=3337;AF=0.666334;AN=5008;NS=2504;DP=20472;EAS_AF=0.504;AMR_AF=0.6844;AFR_AF=0.5575;EUR_AF=0.9155;SAS_AF=0.7117;AA=A|||;VT=SNP
15	61690910	rs72625745	T	G	100	PASS	AC=1536;AF=0.306709;AN=5008;NS=2504;DP=17952;EAS_AF=0.2927;AMR_AF=0.3703;AFR_AF=0.295;EUR_AF=0.3091;SAS_AF=0.2894;AA=G|||;VT=SNP
15	61691523	rs77510599	C	T	100	PASS	AC=537;AF=0.107228;AN=5008;NS=2504;DP=18266;EAS_AF=0.0198;AMR_AF=0.1282;AFR_AF=0.0469;EUR_AF=0.2256;SAS_AF=0.1421;AA=C|||;VT=SNP
15	61692518	rs4616238	T	C	100	PASS	AC=2370;AF=0.473243;AN=5008;NS=2504;DP=19539;EAS_AF=0.4534;AMR_AF=0.5692;AFR_AF=0.2579;EUR_AF=0.6143;SAS_AF=0.5716;AA=T|||;VT=SNP
15	61692550	rs4450344	A	G	100	PASS	AC=2372;AF=0.473642;AN=5008;NS=2504;DP=19924;EAS_AF=0.4534;AMR_AF=0.5692;AFR_AF=0.2587;EUR_AF=0.6153;SAS_AF=0.5716;AA=G|||;VT=SNP
15	61692593	rs4294758	A	G	100	PASS	AC=2742;AF=0.547524;AN=5008;NS=2504;DP=20451;EAS_AF=0.4534;AMR_AF=0.5879;AFR_AF=0.5197;EUR_AF=0.6272;SAS_AF=0.5716;AA=G|||;VT=SNP
15	61692639	rs4450345	A	C	100	PASS	AC=633;AF=0.126398;AN=5008;NS=2504;DP=19768;EAS_AF=0.2996;AMR_AF=0.2133;AFR_AF=0.0023;EUR_AF=0.0567;SAS_AF=0.1258;AA=A|||;VT=SNP
15	61692665	rs4636851	T	C	100	PASS	AC=2372;AF=0.473642;AN=5008;NS=2504;DP=19542;EAS_AF=0.4524;AMR_AF=0.5706;AFR_AF=0.2579;EUR_AF=0.6163;SAS_AF=0.5716;AA=C|||;VT=SNP
15	61692687	rs73426480	C	T	100	PASS	AC=595;AF=0.11881;AN=5008;NS=2504;DP=19301;EAS_AF=0.2083;AMR_AF=0.0965;AFR_AF=0.0938;EUR_AF=0.0388;SAS_AF=0.1585;AA=C|||;VT=SNP
15	61692718	rs11630398	C	T	100	PASS	AC=1164;AF=0.232428;AN=5008;NS=2504;DP=18917;EAS_AF=0.1012;AMR_AF=0.1988;AFR_AF=0.3419;EUR_AF=0.3101;SAS_AF=0.1636;AA=C|||;VT=SNP
15	61693643	rs34137247	G	C	100	PASS	AC=2642;AF=0.527556;AN=5008;NS=2504;DP=15484;EAS_AF=0.4484;AMR_AF=0.572;AFR_AF=0.469;EUR_AF=0.6074;SAS_AF=0.5746;AA=C|||;VT=SNP
15	61693746	rs12907351	C	T	100	PASS	AC=3615;AF=0.721845;AN=5008;NS=2504;DP=16206;EAS_AF=0.5377;AMR_AF=0.7882;AFR_AF=0.6377;EUR_AF=0.9493;SAS_AF=0.7444;AA=T|||;VT=SNP
15	61693796	rs72625746	C	G	100	PASS	AC=613;AF=0.122404;AN=5008;NS=2504;DP=16211;EAS_AF=0.2837;AMR_AF=0.2118;AFR_AF=0.0023;EUR_AF=0.0547;SAS_AF=0.1247;AA=C|||;VT=SNP
15	61693910	rs11631946	A	C	100	PASS	AC=3559;AF=0.710663;AN=5008;NS=2504;DP=15170;EAS_AF=0.5546;AMR_AF=0.768;AFR_AF=0.6127;EUR_AF=0.9254;SAS_AF=0.7423;AA=C|||;VT=SNP
15	61694643	rs12439723	G	C	100	PASS	AC=531;AF=0.10603;AN=5008;NS=2504;DP=21615;EAS_AF=0.249;AMR_AF=0.1311;AFR_AF=0.0023;EUR_AF=0.0547;SAS_AF=0.1339;AA=G|||;VT=SNP
15	61695510	rs72625747	T	G	100	PASS	AC=723;AF=0.144369;AN=5008;NS=2504;DP=17419;EAS_AF=0.3185;AMR_AF=0.2968;AFR_AF=0.0068;EUR_AF=0.0547;SAS_AF=0.135;AA=T|||;VT=SNP
15	61696199	rs72743625	T	G	100	PASS	AC=316;AF=0.063099;AN=5008;NS=2504;DP=20091;EAS_AF=0.0655;AMR_AF=0.0821;AFR_AF=0.0371;EUR_AF=0.1143;SAS_AF=0.0297;AA=T|||;VT=SNP
15	61696667	rs56217480	C	T	100	PASS	AC=1485;AF=0.296526;AN=5008;NS=2504;DP=20987;EAS_AF=0.1667;AMR_AF=0.3329;AFR_AF=0.1051;EUR_AF=0.5239;SAS_AF=0.4294;AA=C|||;VT=SNP
15	61697410	rs12594384	A	G	100	PASS	AC=629;AF=0.125599;AN=5008;NS=2504;DP=14292;EAS_AF=0.2837;AMR_AF=0.2147;AFR_AF=0.0045;EUR_AF=0.0557;SAS_AF=0.135;AA=A|||;VT=SNP
15	61697982	rs72743627	G	T	100	PASS	AC=267;AF=0.0533147;AN=5008;NS=2504;DP=16111;EAS_AF=0.0655;AMR_AF=0.0634;AFR_AF=0.034;EUR_AF=0.0915;SAS_AF=0.0204;AA=G|||;VT=SNP
15	61698179	rs12592729	T	C	100	PASS	AC=611;AF=0.122005;AN=5008;NS=2504;DP=17914;EAS_AF=0.2798;AMR_AF=0.2147;AFR_AF=0.0045;EUR_AF=0.0557;SAS_AF=0.1207;AA=T|||;VT=SNP
15	61698703	rs4363815	A	G	100	PASS	AC=3491;AF=0.697085;AN=5008;NS=2504;DP=12612;EAS_AF=0.5159;AMR_AF=0.7723;AFR_AF=0.5764;EUR_AF=0.9274;SAS_AF=0.7566;AA=G|||;VT=SNP
15	61699175	rs4254270	T	C	100	PASS	AC=2874;AF=0.573882;AN=5008;NS=2504;DP=15221;EAS_AF=0.2421;AMR_AF=0.5562;AFR_AF=0.5605;EUR_AF=0.8688;SAS_AF=0.6431;AA=T|||;VT=SNP
15	61699846	rs6494265	T	C	100	PASS	AC=1231;AF=0.245807;AN=5008;NS=2504;DP=17797;EAS_AF=0.0823;AMR_AF=0.134;AFR_AF=0.4924;EUR_AF=0.1412;SAS_AF=0.2679;AA=T|||;VT=SNP
15	61699955	rs59884341	T	C	100	PASS	AC=659;AF=0.131589;AN=5008;NS=2504;DP=17313;EAS_AF=0.2063;AMR_AF=0.0274;AFR_AF=0.2421;EUR_AF=0.0179;SAS_AF=0.0961;AA=C|||;VT=SNP
15	61700296	rs6494266	C	T	100	PASS	AC=3510;AF=0.700879;AN=5008;NS=2504;DP=17056;EAS_AF=0.3651;AMR_AF=0.5908;AFR_AF=0.8086;EUR_AF=0.8996;SAS_AF=0.7751;AA=T|||;VT=SNP
15	61700342	rs6494267	C	T	100	PASS	AC=3514;AF=0.701677;AN=5008;NS=2504;DP=16986;EAS_AF=0.3651;AMR_AF=0.5922;AFR_AF=0.8086;EUR_AF=0.9016;SAS_AF=0.7761;AA=C|||;VT=SNP
15	61700658	rs10851695	C	G	100	PASS	AC=3529;AF=0.704673;AN=5008;NS=2504;DP=19436;EAS_AF=0.3651;AMR_AF=0.5908;AFR_AF=0.8079;EUR_AF=0.9016;SAS_AF=0.7935;AA=C|||;VT=SNP
15	61700916	rs7181076	C	T	100	PASS	AC=3536;AF=0.70607;AN=5008;NS=2504;DP=19530;EAS_AF=0.3661;AMR_AF=0.5922;AFR_AF=0.8071;EUR_AF=0.8996;SAS_AF=0.8016;AA=T|||;VT=SNP
15	61701081	rs7181601	G	A	100	PASS	AC=3523;AF=0.703474;AN=5008;NS=2504;DP=21652;EAS_AF=0.3651;AMR_AF=0.5922;AFR_AF=0.7995;EUR_AF=0.8996;SAS_AF=0.7996;AA=A|||;VT=SNP
15	61701175	rs7181326	A	T	100	PASS	AC=3901;AF=0.778954;AN=5008;NS=2504;DP=18027;EAS_AF=0.5615;AMR_AF=0.598;AFR_AF=0.848;EUR_AF=0.9185;SAS_AF=0.8947;AA=T|||;VT=SNP
15	61702142	rs55892242	C	G	100	PASS	AC=2783;AF=0.555711;AN=5008;NS=2504;DP=18623;EAS_AF=0.3522;AMR_AF=0.5043;AFR_AF=0.4592;EUR_AF=0.7714;SAS_AF=0.7106;AA=C|||;VT=SNP
15	61702153	rs4374104	G	A	100	PASS	AC=3549;AF=0.708666;AN=5008;NS=2504;DP=1968;EAS_AF=0.376;AMR_AF=0.5922;AFR_AF=0.8071;EUR_AF=0.9016;SAS_AF=0.8027;AA=A|||;VT=SNP
15	61702577	rs8031208	A	G	100	PASS	AC=3557;AF=0.710264;AN=5008;NS=2504;DP=16400;EAS_AF=0.376;AMR_AF=0.5922;AFR_AF=0.8132;EUR_AF=0.9016;SAS_AF=0.8027;AA=A|||;VT=SNP
15	61702779	rs3884558	A	G	100	PASS	AC=3565;AF=0.711861;AN=5008;NS=2504;DP=20152;EAS_AF=0.3839;AMR_AF=0.5922;AFR_AF=0.8132;EUR_AF=0.9016;SAS_AF=0.8027;AA=A|||;VT=SNP
15	61704119	rs11638616	A	C	100	PASS	AC=3525;AF=0.703874;AN=5008;NS=2504;DP=21039;EAS_AF=0.38;AMR_AF=0.5922;AFR_AF=0.7859;EUR_AF=0.9016;SAS_AF=0.8027;AA=C|||;VT=SNP
15	61704441	rs4270116	G	A	100	PASS	AC=3517;AF=0.702276;AN=5008;NS=2504;DP=20109;EAS_AF=0.378;AMR_AF=0.5922;AFR_AF=0.7821;EUR_AF=0.9016;SAS_AF=0.8016;AA=G|||;VT=SNP
15	61704530	rs4584766	A	G	100	PASS	AC=2902;AF=0.579473;AN=5008;NS=2504;DP=19556;EAS_AF=0.3542;AMR_AF=0.5187;AFR_AF=0.5363;EUR_AF=0.7783;SAS_AF=0.7086;AA=A|||;VT=SNP
15	61704543	rs4270117	G	A	100	PASS	AC=3518;AF=0.702476;AN=5008;NS=2504;DP=19449;EAS_AF=0.378;AMR_AF=0.5922;AFR_AF=0.7821;EUR_AF=0.9016;SAS_AF=0.8027;AA=A|||;VT=SNP
15	61704882	rs10851696	G	C	100	PASS	AC=3518;AF=0.702476;AN=5008;NS=2504;DP=19714;EAS_AF=0.376;AMR_AF=0.5937;AFR_AF=0.7821;EUR_AF=0.9026;SAS_AF=0.8027;AA=G|||;VT=SNP
15	61705263	rs12372930	A	G	100	PASS	AC=3516;AF=0.702077;AN=5008;NS=2504;DP=21346;EAS_AF=0.376;AMR_AF=0.5922;AFR_AF=0.7821;EUR_AF=0.9016;SAS_AF=0.8027;AA=A|||;VT=SNP
15	61705306	rs11071601	C	T	100	PASS	AC=3516;AF=0.702077;AN=5008;NS=2504;DP=20271;EAS_AF=0.376;AMR_AF=0.5922;AFR_AF=0.7821;EUR_AF=0.9016;SAS_AF=0.8027;AA=C|||;VT=SNP
15	61705620	rs8029558	T	C	100	PASS	AC=3517;AF=0.702276;AN=5008;NS=2504;DP=15466;EAS_AF=0.376;AMR_AF=0.5937;AFR_AF=0.7821;EUR_AF=0.9016;SAS_AF=0.8027;AA=C|||;VT=SNP
15	61705625	rs8028372	C	T	100	PASS	AC=3485;AF=0.695887;AN=5008;NS=2504;DP=14801;EAS_AF=0.375;AMR_AF=0.5908;AFR_AF=0.761;EUR_AF=0.9016;SAS_AF=0.8016;AA=C|||;VT=SNP
15	61705656	rs12905050	A	G	100	PASS	AC=3516;AF=0.702077;AN=5008;NS=2504;DP=15716;EAS_AF=0.377;AMR_AF=0.5922;AFR_AF=0.7821;EUR_AF=0.9016;SAS_AF=0.8016;AA=A|||;VT=SNP
15	61706491	rs7173878	G	A	100	PASS	AC=3281;AF=0.655152;AN=5008;NS=2504;DP=18703;EAS_AF=0.376;AMR_AF=0.5735;AFR_AF=0.6354;EUR_AF=0.8797;SAS_AF=0.7965;AA=A|||;VT=SNP
15	61706518	rs12324759	T	C	100	PASS	AC=3494;AF=0.697684;AN=5008;NS=2504;DP=19309;EAS_AF=0.378;AMR_AF=0.5937;AFR_AF=0.764;EUR_AF=0.9026;SAS_AF=0.8006;AA=T|||;VT=SNP
15	61706521	rs12324240	C	T	100	PASS	AC=3492;AF=0.697284;AN=5008;NS=2504;DP=19270;EAS_AF=0.378;AMR_AF=0.5937;AFR_AF=0.7625;EUR_AF=0.9026;SAS_AF=0.8006;AA=T|||;VT=SNP
15	61706561	rs7173611	C	G	100	PASS	AC=3490;AF=0.696885;AN=5008;NS=2504;DP=19900;EAS_AF=0.379;AMR_AF=0.5908;AFR_AF=0.7625;EUR_AF=0.9016;SAS_AF=0.8006;AA=G|||;VT=SNP
15	61706596	rs7175117	T	C	100	PASS	AC=3490;AF=0.696885;AN=5008;NS=2504;DP=19552;EAS_AF=0.378;AMR_AF=0.5908;AFR_AF=0.7625;EUR_AF=0.9026;SAS_AF=0.8006;AA=T|||;VT=SNP
15	61707847	rs10851697	C	T	100	PASS	AC=3223;AF=0.64357;AN=5008;NS=2504;DP=20491;EAS_AF=0.374;AMR_AF=0.5807;AFR_AF=0.5703;EUR_AF=0.9016;SAS_AF=0.7996;AA=C|||;VT=SNP
15	61707865	rs7497572	A	T	100	PASS	AC=3223;AF=0.64357;AN=5008;NS=2504;DP=20580;EAS_AF=0.374;AMR_AF=0.5807;AFR_AF=0.5703;EUR_AF=0.9016;SAS_AF=0.7996;AA=T|||;VT=SNP
15	61708176	rs4255734	G	T	100	PASS	AC=3221;AF=0.643171;AN=5008;NS=2504;DP=19146;EAS_AF=0.372;AMR_AF=0.5807;AFR_AF=0.5703;EUR_AF=0.9016;SAS_AF=0.7996;AA=T|||;VT=SNP
15	61708188	rs4400998	C	T	100	PASS	AC=3334;AF=0.665735;AN=5008;NS=2504;DP=19030;EAS_AF=0.372;AMR_AF=0.5821;AFR_AF=0.6543;EUR_AF=0.9026;SAS_AF=0.7996;AA=T|||;VT=SNP
15	61708351	rs12101769	A	G	100	PASS	AC=352;AF=0.0702875;AN=5008;NS=2504;DP=18636;EAS_AF=0.0228;AMR_AF=0.0591;AFR_AF=0.0651;EUR_AF=0.1193;SAS_AF=0.0838;AA=A|||;VT=SNP
15	61708406	rs4290426	T	A	100	PASS	AC=3220;AF=0.642971;AN=5008;NS=2504;DP=19374;EAS_AF=0.372;AMR_AF=0.5807;AFR_AF=0.5703;EUR_AF=0.9006;SAS_AF=0.7996;AA=A|||;VT=SNP
15	61708420	rs4441211	G	A	100	PASS	AC=3220;AF=0.642971;AN=5008;NS=2504;DP=19379;EAS_AF=0.372;AMR_AF=0.5807;AFR_AF=0.5703;EUR_AF=0.9006;SAS_AF=0.7996;AA=A|||;VT=SNP
15	61708477	rs4441212	G	T	100	PASS	AC=3205;AF=0.639976;AN=5008;NS=2504;DP=18418;EAS_AF=0.37;AMR_AF=0.5778;AFR_AF=0.5628;EUR_AF=0.9006;SAS_AF=0.7986;AA=T|||;VT=SNP
15	61708728	rs4581648	C	T	100	PASS	AC=2699;AF=0.538938;AN=5008;NS=2504;DP=17330;EAS_AF=0.3482;AMR_AF=0.5101;AFR_AF=0.385;EUR_AF=0.7803;SAS_AF=0.7157;AA=C|||;VT=SNP
15	61708762	rs8025677	G	A	100	PASS	AC=2709;AF=0.540935;AN=5008;NS=2504;DP=17134;EAS_AF=0.3482;AMR_AF=0.5101;AFR_AF=0.3926;EUR_AF=0.7803;SAS_AF=0.7157;AA=G|||;VT=SNP
15	61708769	rs62005969	C	T	100	PASS	AC=75;AF=0.014976;AN=5008;NS=2504;DP=16992;EAS_AF=0.002;AMR_AF=0.0231;AFR_AF=0.0182;EUR_AF=0.0249;SAS_AF=0.0082;AA=C|||;VT=SNP
15	61709017	rs11071602	T	G	100	PASS	AC=352;AF=0.0702875;AN=5008;NS=2504;DP=15656;EAS_AF=0.0228;AMR_AF=0.0591;AFR_AF=0.0651;EUR_AF=0.1193;SAS_AF=0.0838;AA=T|||;VT=SNP
15	61709086	rs11635780	G	C	100	PASS	AC=351;AF=0.0700879;AN=5008;NS=2504;DP=16474;EAS_AF=0.0228;AMR_AF=0.0591;AFR_AF=0.0651;EUR_AF=0.1193;SAS_AF=0.0828;AA=G|||;VT=SNP
15	61709209	rs11635720	A	G	100	PASS	AC=352;AF=0.0702875;AN=5008;NS=2504;DP=14897;EAS_AF=0.0228;AMR_AF=0.0591;AFR_AF=0.0651;EUR_AF=0.1193;SAS_AF=0.0838;AA=A|||;VT=SNP
15	61709623	rs12439194	C	T	100	PASS	AC=2692;AF=0.53754;AN=5008;NS=2504;DP=18243;EAS_AF=0.3482;AMR_AF=0.5101;AFR_AF=0.3805;EUR_AF=0.7803;SAS_AF=0.7147;AA=C|||;VT=SNP
15	61709739	rs11632622	G	C	100	PASS	AC=353;AF=0.0704872;AN=5008;NS=2504;DP=19141;EAS_AF=0.0238;AMR_AF=0.0591;AFR_AF=0.0651;EUR_AF=0.1193;SAS_AF=0.0838;AA=G|||;VT=SNP
15	61710312	rs7171652	C	T	100	PASS	AC=2488;AF=0.496805;AN=5008;NS=2504;DP=20154;EAS_AF=0.3492;AMR_AF=0.4741;AFR_AF=0.2943;EUR_AF=0.7465;SAS_AF=0.682;AA=C|||;VT=SNP
15	61710603	rs8038872	C	T	100	PASS	AC=2428;AF=0.484824;AN=5008;NS=2504;DP=18819;EAS_AF=0.3492;AMR_AF=0.4669;AFR_AF=0.2564;EUR_AF=0.7445;SAS_AF=0.6789;AA=C|||;VT=SNP
15	61710610	rs11071603	G	A	100	PASS	AC=394;AF=0.0786741;AN=5008;NS=2504;DP=18951;EAS_AF=0.0238;AMR_AF=0.0836;AFR_AF=0.0651;EUR_AF=0.1431;SAS_AF=0.0838;AA=A|||;VT=SNP
15	61711366	rs74016996	C	G	100	PASS	AC=362;AF=0.0722843;AN=5008;NS=2504;DP=13894;EAS_AF=0.0248;AMR_AF=0.0749;AFR_AF=0.0643;EUR_AF=0.1183;SAS_AF=0.0828;AA=C|||;VT=SNP
15	61711926	rs8026007	T	A	100	PASS	AC=3327;AF=0.664337;AN=5008;NS=2504;DP=16347;EAS_AF=0.381;AMR_AF=0.5908;AFR_AF=0.6551;EUR_AF=0.9115;SAS_AF=0.7669;AA=A|||;VT=SNP
15	61712611	rs60174610	A	C	100	PASS	AC=455;AF=0.0908546;AN=5008;NS=2504;DP=15543;EAS_AF=0.0248;AMR_AF=0.0879;AFR_AF=0.1059;EUR_AF=0.1441;SAS_AF=0.0859;AA=A|||;VT=SNP
15	61714446	rs78009226	G	A	100	PASS	AC=386;AF=0.0770767;AN=5008;NS=2504;DP=19804;EAS_AF=0.2014;AMR_AF=0.0101;AFR_AF=0.0234;EUR_AF=0.0179;SAS_AF=0.1299;AA=G|||;VT=SNP
15	61716356	rs4426296	G	T	100	PASS	AC=3920;AF=0.782748;AN=5008;NS=2504;DP=18748;EAS_AF=0.5774;AMR_AF=0.6037;AFR_AF=0.8366;EUR_AF=0.9314;SAS_AF=0.8957;AA=T|||;VT=SNP
15	61716812	rs6494271	T	C	100	PASS	AC=2814;AF=0.561901;AN=5008;NS=2504;DP=19325;EAS_AF=0.4018;AMR_AF=0.5173;AFR_AF=0.4395;EUR_AF=0.7903;SAS_AF=0.6892;AA=T|||;VT=SNP
15	61718154	rs8040596	T	A	100	PASS	AC=3459;AF=0.690695;AN=5008;NS=2504;DP=15060;EAS_AF=0.5466;AMR_AF=0.536;AFR_AF=0.736;EUR_AF=0.7793;SAS_AF=0.7965;AA=T|||;VT=SNP
15	61718875	rs4324072	T	C	100	PASS	AC=3674;AF=0.733626;AN=5008;NS=2504;DP=18897;EAS_AF=0.6042;AMR_AF=0.6153;AFR_AF=0.6278;EUR_AF=0.9354;SAS_AF=0.8865;AA=T|||;VT=SNP
15	61719618	rs11071604	C	T	100	PASS	AC=2436;AF=0.486422;AN=5008;NS=2504;DP=17170;EAS_AF=0.3889;AMR_AF=0.4914;AFR_AF=0.2307;EUR_AF=0.7664;SAS_AF=0.6411;AA=C|||;VT=SNP
15	61720875	rs61398511	G	C	100	PASS	AC=416;AF=0.0830671;AN=5008;NS=2504;DP=10659;EAS_AF=0.1865;AMR_AF=0.0202;AFR_AF=0.0242;EUR_AF=0.0547;SAS_AF=0.1299;AA=G|||;VT=SNP
15	61721225	rs7165109	A	G	100	PASS	AC=3506;AF=0.70008;AN=5008;NS=2504;DP=16480;EAS_AF=0.6032;AMR_AF=0.5836;AFR_AF=0.5242;EUR_AF=0.9264;SAS_AF=0.8875;AA=G|||;VT=SNP
15	61721364	rs7165333	A	G	100	PASS	AC=4435;AF=0.885583;AN=5008;NS=2504;DP=19509;EAS_AF=0.6687;AMR_AF=0.7752;AFR_AF=0.997;EUR_AF=0.9652;SAS_AF=0.955;AA=A|||;VT=SNP
15	61723228	rs11071605	A	C	100	PASS	AC=3839;AF=0.766573;AN=5008;NS=2504;DP=18565;EAS_AF=0.6022;AMR_AF=0.6009;AFR_AF=0.7632;EUR_AF=0.9294;SAS_AF=0.8906;AA=C|||;VT=SNP
15	61724168	rs11071606	C	T	100	PASS	AC=3346;AF=0.668131;AN=5008;NS=2504;DP=19076;EAS_AF=0.5863;AMR_AF=0.5749;AFR_AF=0.4418;EUR_AF=0.9245;SAS_AF=0.8609;AA=C|||;VT=SNP
15	61724173	rs12593768	C	A	100	PASS	AC=2385;AF=0.476238;AN=5008;NS=2504;DP=19166;EAS_AF=0.3492;AMR_AF=0.4899;AFR_AF=0.2277;EUR_AF=0.7624;SAS_AF=0.6391;AA=C|||;VT=SNP
15	61724577	rs11071607	A	T	100	PASS	AC=3820;AF=0.76278;AN=5008;NS=2504;DP=19249;EAS_AF=0.5863;AMR_AF=0.598;AFR_AF=0.764;EUR_AF=0.9294;SAS_AF=0.8885;AA=T|||;VT=SNP
15	61724671	rs116950275	C	A	100	PASS	AC=388;AF=0.077476;AN=5008;NS=2504;DP=18829;EAS_AF=0.2073;AMR_AF=0.0115;AFR_AF=0.0113;EUR_AF=0.0328;SAS_AF=0.1258;AA=C|||;VT=SNP
15	61725458	rs60188330	G	T	100	PASS	AC=403;AF=0.0804712;AN=5008;NS=2504;DP=20120;EAS_AF=0.2073;AMR_AF=0.0115;AFR_AF=0.0227;EUR_AF=0.0328;SAS_AF=0.1258;AA=G|||;VT=SNP
15	61725776	rs6494272	T	G	100	PASS	AC=4013;AF=0.801318;AN=5008;NS=2504;DP=22929;EAS_AF=0.6111;AMR_AF=0.6095;AFR_AF=0.8828;EUR_AF=0.9304;SAS_AF=0.8906;AA=G|||;VT=SNP
15	61725867	rs8034060	A	C	100	PASS	AC=3873;AF=0.773363;AN=5008;NS=2504;DP=20495;EAS_AF=0.6131;AMR_AF=0.6052;AFR_AF=0.7784;EUR_AF=0.9294;SAS_AF=0.8906;AA=C|||;VT=SNP
15	61726373	rs28709550	A	T	100	PASS	AC=657;AF=0.13119;AN=5008;NS=2504;DP=17899;EAS_AF=0.2242;AMR_AF=0.0259;AFR_AF=0.1868;EUR_AF=0.0417;SAS_AF=0.1268;AA=A|||;VT=SNP
15	61726389	rs7180597	T	G	100	PASS	AC=2448;AF=0.488818;AN=5008;NS=2504;DP=17608;EAS_AF=0.3512;AMR_AF=0.4971;AFR_AF=0.2655;EUR_AF=0.7634;SAS_AF=0.6442;AA=T|||;VT=SNP
15	61727089	rs4775404	T	A	100	PASS	AC=3445;AF=0.687899;AN=5008;NS=2504;DP=18358;EAS_AF=0.6012;AMR_AF=0.5807;AFR_AF=0.4977;EUR_AF=0.9254;SAS_AF=0.8661;AA=T|||;VT=SNP
15	61728884	rs4534773	G	A	100	PASS	AC=3799;AF=0.758586;AN=5008;NS=2504;DP=17555;EAS_AF=0.6042;AMR_AF=0.598;AFR_AF=0.733;EUR_AF=0.9294;SAS_AF=0.8906;AA=A|||;VT=SNP
15	61729322	rs12148736	T	C	100	PASS	AC=2476;AF=0.494409;AN=5008;NS=2504;DP=16880;EAS_AF=0.3581;AMR_AF=0.5043;AFR_AF=0.2398;EUR_AF=0.7763;SAS_AF=0.682;AA=T|||;VT=SNP
15	61729373	rs28699276	T	C	100	PASS	AC=3838;AF=0.766374;AN=5008;NS=2504;DP=16719;EAS_AF=0.6091;AMR_AF=0.6023;AFR_AF=0.7549;EUR_AF=0.9294;SAS_AF=0.8926;AA=C|||;VT=SNP
15	61729790	rs4577022	G	A	100	PASS	AC=3418;AF=0.682508;AN=5008;NS=2504;DP=16420;EAS_AF=0.5972;AMR_AF=0.5821;AFR_AF=0.4796;EUR_AF=0.9254;SAS_AF=0.8661;AA=G|||;VT=SNP
15	61730260	rs11636008	A	G	100	PASS	AC=3493;AF=0.697484;AN=5008;NS=2504;DP=18643;EAS_AF=0.6091;AMR_AF=0.5893;AFR_AF=0.5234;EUR_AF=0.9254;SAS_AF=0.8661;AA=A|||;VT=SNP
15	61730523	rs28664759	T	A	100	PASS	AC=691;AF=0.137979;AN=5008;NS=2504;DP=16138;EAS_AF=0.2252;AMR_AF=0.0346;AFR_AF=0.1884;EUR_AF=0.0626;SAS_AF=0.1309;AA=T|||;VT=SNP
15	61730656	rs11854244	T	C	100	PASS	AC=3795;AF=0.757788;AN=5008;NS=2504;DP=15846;EAS_AF=0.6091;AMR_AF=0.6009;AFR_AF=0.7405;EUR_AF=0.9294;SAS_AF=0.8691;AA=C|||;VT=SNP
15	61730751	rs11857449	A	T	100	PASS	AC=3612;AF=0.721246;AN=5008;NS=2504;DP=15510;EAS_AF=0.6091;AMR_AF=0.5937;AFR_AF=0.6104;EUR_AF=0.9264;SAS_AF=0.8661;AA=A|||;VT=SNP
15	61730875	rs10775177	G	C	100	PASS	AC=3531;AF=0.705072;AN=5008;NS=2504;DP=14073;EAS_AF=0.6091;AMR_AF=0.5922;AFR_AF=0.5499;EUR_AF=0.9264;SAS_AF=0.8661;AA=G|||;VT=SNP
15	61731615	rs4775405	T	C	100	PASS	AC=3795;AF=0.757788;AN=5008;NS=2504;DP=17389;EAS_AF=0.6091;AMR_AF=0.6009;AFR_AF=0.7421;EUR_AF=0.9294;SAS_AF=0.8671;AA=T|||;VT=SNP
15	61731933	rs4775406	T	C	100	PASS	AC=3647;AF=0.728235;AN=5008;NS=2504;DP=17942;EAS_AF=0.6101;AMR_AF=0.5965;AFR_AF=0.6354;EUR_AF=0.9264;SAS_AF=0.865;AA=T|||;VT=SNP
15	61733014	rs4638515	T	G	100	PASS	AC=4437;AF=0.885982;AN=5008;NS=2504;DP=19208;EAS_AF=0.6706;AMR_AF=0.7767;AFR_AF=0.997;EUR_AF=0.9642;SAS_AF=0.955;AA=G|||;VT=SNP
15	61733165	rs28734873	A	T	100	PASS	AC=1111;AF=0.221845;AN=5008;NS=2504;DP=18541;EAS_AF=0.25;AMR_AF=0.0908;AFR_AF=0.3328;EUR_AF=0.159;SAS_AF=0.2004;AA=A|||;VT=SNP
15	61733232	rs4450346	C	T	100	PASS	AC=3615;AF=0.721845;AN=5008;NS=2504;DP=18343;EAS_AF=0.6071;AMR_AF=0.5951;AFR_AF=0.615;EUR_AF=0.9254;SAS_AF=0.865;AA=C|||;VT=SNP
15	61733248	rs75417231	A	G	100	PASS	AC=445;AF=0.0888578;AN=5008;NS=2504;DP=18169;EAS_AF=0.2242;AMR_AF=0.0216;AFR_AF=0.0121;EUR_AF=0.0547;SAS_AF=0.136;AA=A|||;VT=SNP
15	61733314	rs4398056	G	A	100	PASS	AC=3611;AF=0.721046;AN=5008;NS=2504;DP=18624;EAS_AF=0.6042;AMR_AF=0.5951;AFR_AF=0.615;EUR_AF=0.9254;SAS_AF=0.864;AA=G|||;VT=SNP
15	61734359	rs742	A	G	100	PASS	AC=966;AF=0.192891;AN=5008;NS=2504;DP=19096;EAS_AF=0.25;AMR_AF=0.085;AFR_AF=0.2277;EUR_AF=0.1571;SAS_AF=0.2004;AA=A|||;VT=SNP
15	61734438	rs75839523	T	C	100	PASS	AC=276;AF=0.0551118;AN=5008;NS=2504;DP=18114;EAS_AF=0.0258;AMR_AF=0.0519;AFR_AF=0.025;EUR_AF=0.1143;SAS_AF=0.0675;AA=T|||;VT=SNP
15	61734637	rs75643571	C	T	100	PASS	AC=215;AF=0.0429313;AN=5008;NS=2504;DP=20727;EAS_AF=0.0258;AMR_AF=0.0432;AFR_AF=0.0023;EUR_AF=0.0924;SAS_AF=0.0644;AA=C|||;VT=SNP
15	61734722	rs12592713	G	T	100	PASS	AC=1126;AF=0.22484;AN=5008;NS=2504;DP=20519;EAS_AF=0.1637;AMR_AF=0.2622;AFR_AF=0.0113;EUR_AF=0.4225;SAS_AF=0.3466;AA=G|||;VT=SNP
15	61734751	rs35391470	C	T	100	PASS	AC=214;AF=0.0427316;AN=5008;NS=2504;DP=20066;EAS_AF=0.0258;AMR_AF=0.0432;AFR_AF=0.0023;EUR_AF=0.0924;SAS_AF=0.0634;AA=c|||;VT=SNP
15	61734883	rs28664717	T	G	100	PASS	AC=723;AF=0.144369;AN=5008;NS=2504;DP=15375;EAS_AF=0.2242;AMR_AF=0.0403;AFR_AF=0.2057;EUR_AF=0.0626;SAS_AF=0.137;AA=T|||;VT=SNP
15	61735102	rs12912086	C	A	100	PASS	AC=2420;AF=0.483227;AN=5008;NS=2504;DP=19656;EAS_AF=0.3452;AMR_AF=0.4986;AFR_AF=0.23;EUR_AF=0.7724;SAS_AF=0.6595;AA=C|||;VT=SNP
15	61735168	rs4641675	T	C	100	PASS	AC=624;AF=0.124601;AN=5008;NS=2504;DP=19093;EAS_AF=0.0179;AMR_AF=0.1844;AFR_AF=0.0265;EUR_AF=0.2644;SAS_AF=0.181;AA=T|||;VT=SNP
15	61735301	rs4617795	C	A	100	PASS	AC=3421;AF=0.683107;AN=5008;NS=2504;DP=19060;EAS_AF=0.5952;AMR_AF=0.5677;AFR_AF=0.5038;EUR_AF=0.9115;SAS_AF=0.863;AA=C|||;VT=SNP
15	61735705	rs4468543	A	G	100	PASS	AC=3866;AF=0.771965;AN=5008;NS=2504;DP=20069;EAS_AF=0.6022;AMR_AF=0.5922;AFR_AF=0.8011;EUR_AF=0.9155;SAS_AF=0.8875;AA=G|||;VT=SNP
15	61735923	rs7181589	G	A	100	PASS	AC=1620;AF=0.323482;AN=5008;NS=2504;DP=18760;EAS_AF=0.3353;AMR_AF=0.2853;AFR_AF=0.0938;EUR_AF=0.4901;SAS_AF=0.4775;AA=G|||;VT=SNP
15	61736144	rs7181674	C	T	100	PASS	AC=3182;AF=0.635383;AN=5008;NS=2504;DP=14312;EAS_AF=0.5952;AMR_AF=0.5476;AFR_AF=0.3411;EUR_AF=0.9036;SAS_AF=0.8609;AA=-|||;VT=SNP
15	61736152	rs150448505	G	C	100	PASS	AC=464;AF=0.0926518;AN=5008;NS=2504;DP=13757;EAS_AF=0.2212;AMR_AF=0.0216;AFR_AF=0.0257;EUR_AF=0.0547;SAS_AF=0.1401;AA=-|||;VT=SNP
15	61736156	rs7181684	C	T	100	PASS	AC=1099;AF=0.219449;AN=5008;NS=2504;DP=13738;EAS_AF=0.1637;AMR_AF=0.2522;AFR_AF=0.0113;EUR_AF=0.4215;SAS_AF=0.3272;AA=-|||;VT=SNP
15	61736993	rs28363785	C	G	100	PASS	AC=664;AF=0.132588;AN=5008;NS=2504;DP=18104;EAS_AF=0.2133;AMR_AF=0.0418;AFR_AF=0.1679;EUR_AF=0.0636;SAS_AF=0.137;AA=C|||;VT=SNP
15	61738087	rs12909303	G	A	100	PASS	AC=2641;AF=0.527356;AN=5008;NS=2504;DP=19392;EAS_AF=0.373;AMR_AF=0.5216;AFR_AF=0.2965;EUR_AF=0.834;SAS_AF=0.6871;AA=G|||;VT=SNP
15	61740147	rs4309347	T	C	100	PASS	AC=3026;AF=0.604233;AN=5008;NS=2504;DP=19640;EAS_AF=0.3839;AMR_AF=0.5432;AFR_AF=0.5613;EUR_AF=0.833;SAS_AF=0.6973;AA=C|||;VT=SNP
15	61740241	rs7162225	A	G	100	PASS	AC=3409;AF=0.680711;AN=5008;NS=2504;DP=18606;EAS_AF=0.3849;AMR_AF=0.5793;AFR_AF=0.8011;EUR_AF=0.8698;SAS_AF=0.7004;AA=G|||;VT=SNP
15	61740334	rs4522363	A	G	100	PASS	AC=2901;AF=0.579273;AN=5008;NS=2504;DP=17120;EAS_AF=0.3869;AMR_AF=0.5533;AFR_AF=0.4349;EUR_AF=0.8658;SAS_AF=0.6963;AA=A|||;VT=SNP
15	61740446	rs62005987	T	A	100	PASS	AC=742;AF=0.148163;AN=5008;NS=2504;DP=17854;EAS_AF=0.0208;AMR_AF=0.1873;AFR_AF=0.1339;EUR_AF=0.2565;SAS_AF=0.1595;AA=T|||;VT=SNP
15	61740775	rs7179123	C	G	100	PASS	AC=539;AF=0.107628;AN=5008;NS=2504;DP=15883;EAS_AF=0.0278;AMR_AF=0.0692;AFR_AF=0.2042;EUR_AF=0.1203;SAS_AF=0.0736;AA=C|||;VT=SNP
15	61740867	rs28480022	G	A	100	PASS	AC=538;AF=0.107428;AN=5008;NS=2504;DP=19795;EAS_AF=0.0278;AMR_AF=0.0692;AFR_AF=0.2035;EUR_AF=0.1203;SAS_AF=0.0736;AA=G|||;VT=SNP
15	61741367	rs73428482	C	T	100	PASS	AC=530;AF=0.105831;AN=5008;NS=2504;DP=19185;EAS_AF=0.0208;AMR_AF=0.0692;AFR_AF=0.2027;EUR_AF=0.1213;SAS_AF=0.0726;AA=C|||;VT=SNP
15	61741730	rs11853033	T	C	100	PASS	AC=757;AF=0.151158;AN=5008;NS=2504;DP=16592;EAS_AF=0.0288;AMR_AF=0.0865;AFR_AF=0.3502;EUR_AF=0.1282;SAS_AF=0.0777;AA=C|||;VT=SNP
15	61741911	rs11071608	T	G	100	PASS	AC=765;AF=0.152756;AN=5008;NS=2504;DP=15629;EAS_AF=0.0288;AMR_AF=0.0893;AFR_AF=0.354;EUR_AF=0.1302;SAS_AF=0.0767;AA=G|||;VT=SNP
15	61742837	rs11857108	A	G	100	PASS	AC=428;AF=0.0854633;AN=5008;NS=2504;DP=15917;EAS_AF=0.0298;AMR_AF=0.0504;AFR_AF=0.0953;EUR_AF=0.1282;SAS_AF=0.1104;AA=G|||;VT=SNP
15	61743481	rs28508585	G	A	100	PASS	AC=370;AF=0.0738818;AN=5008;NS=2504;DP=16687;EAS_AF=0.0298;AMR_AF=0.0461;AFR_AF=0.1082;EUR_AF=0.1093;SAS_AF=0.0562;AA=G|||;VT=SNP
15	61743863	rs11633516	T	G	100	PASS	AC=3522;AF=0.703275;AN=5008;NS=2504;DP=12500;EAS_AF=0.3988;AMR_AF=0.572;AFR_AF=0.8782;EUR_AF=0.8519;SAS_AF=0.7209;AA=G|||;VT=SNP
15	61743974	rs7176175	C	T	100	PASS	AC=3523;AF=0.703474;AN=5008;NS=2504;DP=15657;EAS_AF=0.3998;AMR_AF=0.572;AFR_AF=0.8782;EUR_AF=0.8519;SAS_AF=0.7209;AA=T|||;VT=SNP
15	61743994	rs7177619	T	C	100	PASS	AC=3447;AF=0.688299;AN=5008;NS=2504;DP=16358;EAS_AF=0.3988;AMR_AF=0.5677;AFR_AF=0.8775;EUR_AF=0.834;SAS_AF=0.6667;AA=C|||;VT=SNP
15	61744097	rs7177829	T	C	100	PASS	AC=3524;AF=0.703674;AN=5008;NS=2504;DP=15184;EAS_AF=0.4008;AMR_AF=0.572;AFR_AF=0.8775;EUR_AF=0.8519;SAS_AF=0.7219;AA=C|||;VT=SNP
15	61744454	rs7182693	T	C	100	PASS	AC=3439;AF=0.686701;AN=5008;NS=2504;DP=16898;EAS_AF=0.3889;AMR_AF=0.5677;AFR_AF=0.8775;EUR_AF=0.834;SAS_AF=0.6687;AA=C|||;VT=SNP
15	61744461	rs7181267	A	G	100	PASS	AC=3436;AF=0.686102;AN=5008;NS=2504;DP=16598;EAS_AF=0.3879;AMR_AF=0.5677;AFR_AF=0.8759;EUR_AF=0.834;SAS_AF=0.6687;AA=G|||;VT=SNP
15	61744669	rs7181641	A	G	100	PASS	AC=1115;AF=0.222644;AN=5008;NS=2504;DP=18451;EAS_AF=0.0337;AMR_AF=0.1239;AFR_AF=0.5968;EUR_AF=0.1441;SAS_AF=0.0624;AA=A|||;VT=SNP
15	61745032	rs4447365	C	G	100	PASS	AC=3617;AF=0.722244;AN=5008;NS=2504;DP=20733;EAS_AF=0.4147;AMR_AF=0.611;AFR_AF=0.8767;EUR_AF=0.8946;SAS_AF=0.7321;AA=G|||;VT=SNP
15	61745222	rs72743658	A	G	100	PASS	AC=492;AF=0.0982428;AN=5008;NS=2504;DP=19396;EAS_AF=0.003;AMR_AF=0.0879;AFR_AF=0.2519;EUR_AF=0.0835;SAS_AF=0.0112;AA=A|||;VT=SNP
15	61747182	rs4075906	G	T	100	PASS	AC=2319;AF=0.463059;AN=5008;NS=2504;DP=18553;EAS_AF=0.3681;AMR_AF=0.451;AFR_AF=0.2693;EUR_AF=0.6869;SAS_AF=0.6012;AA=G|||;VT=SNP
15	61747389	rs4075907	A	T	100	PASS	AC=210;AF=0.0419329;AN=5008;NS=2504;DP=17627;EAS_AF=0.0317;AMR_AF=0.0389;AFR_AF=0.0023;EUR_AF=0.0954;SAS_AF=0.0532;AA=A|||;VT=SNP
15	61747531	rs28447149	A	G	100	PASS	AC=662;AF=0.132188;AN=5008;NS=2504;DP=18937;EAS_AF=0.0317;AMR_AF=0.072;AFR_AF=0.32;EUR_AF=0.1044;SAS_AF=0.0532;AA=A|||;VT=SNP
15	61748527	rs4359381	G	C	100	PASS	AC=205;AF=0.0409345;AN=5008;NS=2504;DP=12107;EAS_AF=0.0327;AMR_AF=0.036;AFR_AF=0.0045;EUR_AF=0.0944;SAS_AF=0.047;AA=G|||;VT=SNP
15	61750860	rs72743660	A	G	100	PASS	AC=677;AF=0.135184;AN=5008;NS=2504;DP=16918;EAS_AF=0.0337;AMR_AF=0.098;AFR_AF=0.2965;EUR_AF=0.1312;SAS_AF=0.0521;AA=A|||;VT=SNP
15	61751304	rs6494275	T	C	100	PASS	AC=3224;AF=0.64377;AN=5008;NS=2504;DP=20967;EAS_AF=0.381;AMR_AF=0.5692;AFR_AF=0.7746;EUR_AF=0.7932;SAS_AF=0.637;AA=T|||;VT=SNP
15	61753422	rs7182429	C	A	100	PASS	AC=2232;AF=0.445687;AN=5008;NS=2504;DP=21274;EAS_AF=0.37;AMR_AF=0.438;AFR_AF=0.2231;EUR_AF=0.671;SAS_AF=0.5982;AA=C|||;VT=SNP
15	61754263	rs11635043	C	G	100	PASS	AC=1020;AF=0.203674;AN=5008;NS=2504;DP=17420;EAS_AF=0.1895;AMR_AF=0.2305;AFR_AF=0.0121;EUR_AF=0.3718;SAS_AF=0.2853;AA=C|||;VT=SNP
15	61754299	rs7161784	C	T	100	PASS	AC=1226;AF=0.244808;AN=5008;NS=2504;DP=17495;EAS_AF=0.0526;AMR_AF=0.2478;AFR_AF=0.323;EUR_AF=0.3638;SAS_AF=0.2127;AA=C|||;VT=SNP
15	61754358	rs7163165	T	G	100	PASS	AC=2344;AF=0.468051;AN=5008;NS=2504;DP=16950;EAS_AF=0.3849;AMR_AF=0.4741;AFR_AF=0.2307;EUR_AF=0.7167;SAS_AF=0.6145;AA=T|||;VT=SNP
15	61755411	rs8033183	A	C	100	PASS	AC=3612;AF=0.721246;AN=5008;NS=2504;DP=19205;EAS_AF=0.4216;AMR_AF=0.6023;AFR_AF=0.8896;EUR_AF=0.8767;SAS_AF=0.727;AA=C|||;VT=SNP
15	61755520	rs10468024	G	A	100	PASS	AC=2375;AF=0.474241;AN=5008;NS=2504;DP=18418;EAS_AF=0.369;AMR_AF=0.4712;AFR_AF=0.2769;EUR_AF=0.7127;SAS_AF=0.6063;AA=G|||;VT=SNP
15	61755743	rs10467933	A	G	100	PASS	AC=3617;AF=0.722244;AN=5008;NS=2504;DP=19792;EAS_AF=0.4216;AMR_AF=0.6052;AFR_AF=0.8896;EUR_AF=0.8767;SAS_AF=0.7301;AA=G|||;VT=SNP
15	61755995	rs8034331	C	G	100	PASS	AC=2389;AF=0.477037;AN=5008;NS=2504;DP=17376;EAS_AF=0.374;AMR_AF=0.4755;AFR_AF=0.2791;EUR_AF=0.7147;SAS_AF=0.6074;AA=C|||;VT=SNP
15	61756159	rs11633113	T	G	100	PASS	AC=201;AF=0.0401358;AN=5008;NS=2504;DP=18948;EAS_AF=0.0347;AMR_AF=0.0375;AFR_AF=0.0023;EUR_AF=0.0885;SAS_AF=0.0491;AA=T|||;VT=SNP
15	61761147	rs58618938	T	C	100	PASS	AC=547;AF=0.109225;AN=5008;NS=2504;DP=19996;EAS_AF=0.0565;AMR_AF=0.0576;AFR_AF=0.2284;EUR_AF=0.0924;SAS_AF=0.0562;AA=T|||;VT=SNP
15	61761246	rs4775407	A	G	100	PASS	AC=2452;AF=0.489617;AN=5008;NS=2504;DP=19529;EAS_AF=0.6032;AMR_AF=0.5014;AFR_AF=0.6672;EUR_AF=0.2594;SAS_AF=0.3609;AA=G|||;VT=SNP
15	61761440	rs4775408	G	A	100	PASS	AC=2530;AF=0.505192;AN=5008;NS=2504;DP=18923;EAS_AF=0.5843;AMR_AF=0.5144;AFR_AF=0.7383;EUR_AF=0.2555;SAS_AF=0.3589;AA=A|||;VT=SNP
15	61761948	rs11071609	T	C	100	PASS	AC=586;AF=0.117013;AN=5008;NS=2504;DP=19003;EAS_AF=0.0456;AMR_AF=0.1931;AFR_AF=0.2065;EUR_AF=0.0895;SAS_AF=0.044;AA=T|||;VT=SNP
15	61763137	rs8025073	T	A	100	PASS	AC=3851;AF=0.76897;AN=5008;NS=2504;DP=21656;EAS_AF=0.8194;AMR_AF=0.6844;AFR_AF=0.8759;EUR_AF=0.668;SAS_AF=0.7362;AA=T|||;VT=SNP
15	61763495	rs67337595	T	C	100	PASS	AC=2292;AF=0.457668;AN=5008;NS=2504;DP=21297;EAS_AF=0.7946;AMR_AF=0.4294;AFR_AF=0.2685;EUR_AF=0.3499;SAS_AF=0.4969;AA=T|||;VT=SNP
15	61763574	rs34384590	A	G	100	PASS	AC=1298;AF=0.259185;AN=5008;NS=2504;DP=19307;EAS_AF=0.3899;AMR_AF=0.2205;AFR_AF=0.2761;EUR_AF=0.172;SAS_AF=0.2188;AA=A|||;VT=SNP
15	61763816	rs11853605	C	T	100	PASS	AC=1095;AF=0.21865;AN=5008;NS=2504;DP=19509;EAS_AF=0.0258;AMR_AF=0.2161;AFR_AF=0.2648;EUR_AF=0.33;SAS_AF=0.2423;AA=C|||;VT=SNP
15	61764961	rs77725720	C	T	100	PASS	AC=450;AF=0.0898562;AN=5008;NS=2504;DP=21933;EAS_AF=0.2361;AMR_AF=0.0231;AFR_AF=0.0333;EUR_AF=0.0358;SAS_AF=0.1186;AA=C|||;VT=SNP
15	61765067	rs11632995	A	G	100	PASS	AC=2172;AF=0.433706;AN=5008;NS=2504;DP=21687;EAS_AF=0.4911;AMR_AF=0.2983;AFR_AF=0.6399;EUR_AF=0.2406;SAS_AF=0.3906;AA=G|||;VT=SNP
15	61765442	rs35045982	G	T	100	PASS	AC=997;AF=0.199081;AN=5008;NS=2504;DP=20259;EAS_AF=0.248;AMR_AF=0.2003;AFR_AF=0.1702;EUR_AF=0.165;SAS_AF=0.2219;AA=G|||;VT=SNP
15	61765468	rs35936958	G	T	100	PASS	AC=996;AF=0.198882;AN=5008;NS=2504;DP=20974;EAS_AF=0.246;AMR_AF=0.2017;AFR_AF=0.1702;EUR_AF=0.165;SAS_AF=0.2219;AA=G|||;VT=SNP
15	61765520	rs12708467	A	G	100	PASS	AC=3353;AF=0.669529;AN=5008;NS=2504;DP=20342;EAS_AF=0.5387;AMR_AF=0.5202;AFR_AF=0.9387;EUR_AF=0.5825;SAS_AF=0.636;AA=G|||;VT=SNP
15	61765526	rs35864260	A	G	100	PASS	AC=1633;AF=0.326078;AN=5008;NS=2504;DP=20292;EAS_AF=0.248;AMR_AF=0.2334;AFR_AF=0.6067;EUR_AF=0.17;SAS_AF=0.2536;AA=G|||;VT=SNP
15	61765790	rs12898590	T	A	100	PASS	AC=2340;AF=0.467252;AN=5008;NS=2504;DP=20330;EAS_AF=0.4901;AMR_AF=0.2954;AFR_AF=0.7663;EUR_AF=0.2505;SAS_AF=0.3845;AA=A|||;VT=SNP
15	61766102	rs4619338	T	C	100	PASS	AC=906;AF=0.180911;AN=5008;NS=2504;DP=20615;EAS_AF=0.0476;AMR_AF=0.1945;AFR_AF=0.1452;EUR_AF=0.3052;SAS_AF=0.229;AA=T|||;VT=SNP
15	61767705	rs7171302	G	C	100	PASS	AC=895;AF=0.178714;AN=5008;NS=2504;DP=5875;EAS_AF=0.0466;AMR_AF=0.1888;AFR_AF=0.1452;EUR_AF=0.3012;SAS_AF=0.227;AA=G|||;VT=SNP
15	61767743	rs7172337	T	C	100	PASS	AC=2392;AF=0.477636;AN=5008;NS=2504;DP=13323;EAS_AF=0.4911;AMR_AF=0.3228;AFR_AF=0.7617;EUR_AF=0.2744;SAS_AF=0.3988;AA=C|||;VT=SNP
15	61767848	rs7171518	G	T	100	PASS	AC=1344;AF=0.268371;AN=5008;NS=2504;DP=18161;EAS_AF=0.2371;AMR_AF=0.0908;AFR_AF=0.612;EUR_AF=0.0795;SAS_AF=0.1564;AA=T|||;VT=SNP
15	61768315	rs7496313	A	C	100	PASS	AC=1904;AF=0.380192;AN=5008;NS=2504;DP=17044;EAS_AF=0.244;AMR_AF=0.2666;AFR_AF=0.7421;EUR_AF=0.2137;SAS_AF=0.2832;AA=C|||;VT=SNP
15	61768743	rs6494276	T	C	100	PASS	AC=853;AF=0.170327;AN=5008;NS=2504;DP=18347;EAS_AF=0.244;AMR_AF=0.0648;AFR_AF=0.2731;EUR_AF=0.0775;SAS_AF=0.1258;AA=C|||;VT=SNP
15	61769021	rs79967727	C	T	100	PASS	AC=402;AF=0.0802716;AN=5008;NS=2504;DP=18975;EAS_AF=0.2272;AMR_AF=0.0159;AFR_AF=0.0227;EUR_AF=0.0278;SAS_AF=0.1063;AA=C|||;VT=SNP
15	61769791	rs77619694	G	T	100	PASS	AC=400;AF=0.0798722;AN=5008;NS=2504;DP=17209;EAS_AF=0.2272;AMR_AF=0.0159;AFR_AF=0.0227;EUR_AF=0.0278;SAS_AF=0.1043;AA=T|||;VT=SNP
15	61769821	rs74499199	A	G	100	PASS	AC=402;AF=0.0802716;AN=5008;NS=2504;DP=17232;EAS_AF=0.2272;AMR_AF=0.0159;AFR_AF=0.0227;EUR_AF=0.0278;SAS_AF=0.1063;AA=G|||;VT=SNP
15	61769882	rs74436193	C	T	100	PASS	AC=404;AF=0.0806709;AN=5008;NS=2504;DP=18069;EAS_AF=0.2272;AMR_AF=0.0159;AFR_AF=0.0227;EUR_AF=0.0278;SAS_AF=0.1084;AA=C|||;VT=SNP
15	61770076	rs75302262	A	C	100	PASS	AC=404;AF=0.0806709;AN=5008;NS=2504;DP=17973;EAS_AF=0.2272;AMR_AF=0.0159;AFR_AF=0.0227;EUR_AF=0.0278;SAS_AF=0.1084;AA=A|||;VT=SNP
15	61770212	rs80144933	T	C	100	PASS	AC=412;AF=0.0822684;AN=5008;NS=2504;DP=18904;EAS_AF=0.2341;AMR_AF=0.0173;AFR_AF=0.0227;EUR_AF=0.0278;SAS_AF=0.1084;AA=C|||;VT=SNP
15	61770419	rs78575451	C	T	100	PASS	AC=491;AF=0.0980431;AN=5008;NS=2504;DP=19772;EAS_AF=0.2242;AMR_AF=0.0202;AFR_AF=0.0885;EUR_AF=0.0278;SAS_AF=0.1084;AA=T|||;VT=SNP
15	61770491	rs75232321	G	A	100	PASS	AC=403;AF=0.0804712;AN=5008;NS=2504;DP=17949;EAS_AF=0.2262;AMR_AF=0.0159;AFR_AF=0.0227;EUR_AF=0.0278;SAS_AF=0.1084;AA=G|||;VT=SNP
15	61770523	rs11639039	T	C	100	PASS	AC=3813;AF=0.761382;AN=5008;NS=2504;DP=17629;EAS_AF=0.7252;AMR_AF=0.611;AFR_AF=0.9879;EUR_AF=0.6163;SAS_AF=0.7485;AA=C|||;VT=SNP
15	61770561	rs78745994	G	C	100	PASS	AC=403;AF=0.0804712;AN=5008;NS=2504;DP=17585;EAS_AF=0.2262;AMR_AF=0.0159;AFR_AF=0.0227;EUR_AF=0.0278;SAS_AF=0.1084;AA=G|||;VT=SNP
15	61770659	rs11633947	G	A	100	PASS	AC=3238;AF=0.646565;AN=5008;NS=2504;DP=18428;EAS_AF=0.498;AMR_AF=0.4769;AFR_AF=0.9365;EUR_AF=0.5547;SAS_AF=0.6227;AA=a|||;VT=SNP
15	61771968	rs34601722	G	A	100	PASS	AC=971;AF=0.19389;AN=5008;NS=2504;DP=18303;EAS_AF=0.2411;AMR_AF=0.2003;AFR_AF=0.1286;EUR_AF=0.1789;SAS_AF=0.2444;AA=G|||;VT=SNP
15	61772551	rs56810547	T	G	100	PASS	AC=722;AF=0.144169;AN=5008;NS=2504;DP=20041;EAS_AF=0.2282;AMR_AF=0.0331;AFR_AF=0.2519;EUR_AF=0.0298;SAS_AF=0.1084;AA=T|||;VT=SNP
15	61772657	rs28711048	C	G	100	PASS	AC=1520;AF=0.303514;AN=5008;NS=2504;DP=20001;EAS_AF=0.0357;AMR_AF=0.2378;AFR_AF=0.5439;EUR_AF=0.34;SAS_AF=0.2638;AA=C|||;VT=SNP
15	61772679	rs62005993	C	T	100	PASS	AC=530;AF=0.105831;AN=5008;NS=2504;DP=20134;EAS_AF=0.0109;AMR_AF=0.1196;AFR_AF=0.0318;EUR_AF=0.2038;SAS_AF=0.1933;AA=C|||;VT=SNP
15	61772795	rs8030126	C	T	100	PASS	AC=685;AF=0.136781;AN=5008;NS=2504;DP=19674;EAS_AF=0.2272;AMR_AF=0.0317;AFR_AF=0.2171;EUR_AF=0.0368;SAS_AF=0.1125;AA=C|||;VT=SNP
15	61772892	rs8030303	C	T	100	PASS	AC=666;AF=0.132987;AN=5008;NS=2504;DP=19922;EAS_AF=0.2242;AMR_AF=0.0274;AFR_AF=0.2163;EUR_AF=0.0298;SAS_AF=0.1074;AA=T|||;VT=SNP
15	61773070	rs8031780	T	A	100	PASS	AC=669;AF=0.133586;AN=5008;NS=2504;DP=18693;EAS_AF=0.2272;AMR_AF=0.0274;AFR_AF=0.2171;EUR_AF=0.0298;SAS_AF=0.1063;AA=A|||;VT=SNP
15	61773079	rs8031785	T	C	100	PASS	AC=678;AF=0.135383;AN=5008;NS=2504;DP=18796;EAS_AF=0.2361;AMR_AF=0.0274;AFR_AF=0.2171;EUR_AF=0.0298;SAS_AF=0.1063;AA=C|||;VT=SNP
15	61773185	rs4354868	A	C	100	PASS	AC=653;AF=0.130391;AN=5008;NS=2504;DP=19368;EAS_AF=0.2272;AMR_AF=0.0274;AFR_AF=0.205;EUR_AF=0.0298;SAS_AF=0.1063;AA=A|||;VT=SNP
15	61773482	rs4359382	C	T	100	PASS	AC=1623;AF=0.324081;AN=5008;NS=2504;DP=18213;EAS_AF=0.2431;AMR_AF=0.2565;AFR_AF=0.5499;EUR_AF=0.2227;SAS_AF=0.2546;AA=C|||;VT=SNP
15	61774233	rs11638232	A	G	100	PASS	AC=2367;AF=0.472644;AN=5008;NS=2504;DP=15533;EAS_AF=0.4871;AMR_AF=0.2882;AFR_AF=0.7806;EUR_AF=0.2545;SAS_AF=0.3967;AA=a|||;VT=SNP
15	61774515	rs4774401	C	A	100	PASS	AC=3246;AF=0.648163;AN=5008;NS=2504;DP=15395;EAS_AF=0.5129;AMR_AF=0.4755;AFR_AF=0.9251;EUR_AF=0.5626;SAS_AF=0.6237;AA=A|||;VT=SNP
15	61774962	rs7497919	G	A	100	PASS	AC=2368;AF=0.472843;AN=5008;NS=2504;DP=16675;EAS_AF=0.4871;AMR_AF=0.2896;AFR_AF=0.7806;EUR_AF=0.2555;SAS_AF=0.3957;AA=A|||;VT=SNP
15	61775071	rs34935439	G	C	100	PASS	AC=1549;AF=0.309305;AN=5008;NS=2504;DP=16290;EAS_AF=0.244;AMR_AF=0.232;AFR_AF=0.5166;EUR_AF=0.1849;SAS_AF=0.2791;AA=G|||;VT=SNP
15	61775637	rs7165919	G	A	100	PASS	AC=2018;AF=0.402955;AN=5008;NS=2504;DP=13911;EAS_AF=0.4851;AMR_AF=0.2493;AFR_AF=0.5802;EUR_AF=0.2117;SAS_AF=0.3845;AA=A|||;VT=SNP
15	61775710	rs7165637	A	G	100	PASS	AC=2041;AF=0.407548;AN=5008;NS=2504;DP=16477;EAS_AF=0.4851;AMR_AF=0.2565;AFR_AF=0.5802;EUR_AF=0.2197;SAS_AF=0.3947;AA=G|||;VT=SNP
15	61775734	rs11630875	C	T	100	PASS	AC=1555;AF=0.310503;AN=5008;NS=2504;DP=16671;EAS_AF=0.244;AMR_AF=0.2305;AFR_AF=0.5257;EUR_AF=0.1819;SAS_AF=0.2771;AA=C|||;VT=SNP
15	61775905	rs7165998	A	C	100	PASS	AC=462;AF=0.0922524;AN=5008;NS=2504;DP=15103;EAS_AF=0.2411;AMR_AF=0.0187;AFR_AF=0.0545;EUR_AF=0.0288;SAS_AF=0.1074;AA=A|||;VT=SNP
15	61775939	rs4774402	C	A	100	PASS	AC=3764;AF=0.751597;AN=5008;NS=2504;DP=14123;EAS_AF=0.7242;AMR_AF=0.5994;AFR_AF=0.9841;EUR_AF=0.5974;SAS_AF=0.7321;AA=c|||;VT=SNP
15	61776941	rs77427051	G	A	100	PASS	AC=387;AF=0.0772764;AN=5008;NS=2504;DP=17370;EAS_AF=0.2242;AMR_AF=0.0159;AFR_AF=0.0219;EUR_AF=0.0179;SAS_AF=0.1053;AA=G|||;VT=SNP
15	61777314	rs35608339	T	C	100	PASS	AC=2059;AF=0.411142;AN=5008;NS=2504;DP=20131;EAS_AF=0.4712;AMR_AF=0.2536;AFR_AF=0.6278;EUR_AF=0.2097;SAS_AF=0.3753;AA=C|||;VT=SNP
15	61777421	rs76456076	C	T	100	PASS	AC=388;AF=0.077476;AN=5008;NS=2504;DP=19964;EAS_AF=0.2252;AMR_AF=0.0159;AFR_AF=0.0219;EUR_AF=0.0179;SAS_AF=0.1053;AA=C|||;VT=SNP
15	61777458	rs28685303	C	G	100	PASS	AC=1626;AF=0.324681;AN=5008;NS=2504;DP=20808;EAS_AF=0.2599;AMR_AF=0.2435;AFR_AF=0.3464;EUR_AF=0.3638;SAS_AF=0.3793;AA=G|||;VT=SNP
15	61778580	rs77080288	C	T	100	PASS	AC=398;AF=0.0794728;AN=5008;NS=2504;DP=21468;EAS_AF=0.2242;AMR_AF=0.0173;AFR_AF=0.0257;EUR_AF=0.0189;SAS_AF=0.1094;AA=C|||;VT=SNP
15	61778646	rs76517874	C	T	100	PASS	AC=399;AF=0.0796725;AN=5008;NS=2504;DP=19377;EAS_AF=0.2252;AMR_AF=0.0173;AFR_AF=0.0257;EUR_AF=0.0189;SAS_AF=0.1094;AA=C|||;VT=SNP
15	61778799	rs7163910	T	C	100	PASS	AC=2351;AF=0.469449;AN=5008;NS=2504;DP=22659;EAS_AF=0.4881;AMR_AF=0.2882;AFR_AF=0.7753;EUR_AF=0.2555;SAS_AF=0.3855;AA=C|||;VT=SNP
15	61778849	rs7162517	C	T	100	PASS	AC=2258;AF=0.450879;AN=5008;NS=2504;DP=22113;EAS_AF=0.4613;AMR_AF=0.2853;AFR_AF=0.73;EUR_AF=0.2525;SAS_AF=0.3845;AA=T|||;VT=SNP
15	61779036	rs78026792	G	A	100	PASS	AC=418;AF=0.0834665;AN=5008;NS=2504;DP=19203;EAS_AF=0.2411;AMR_AF=0.0173;AFR_AF=0.0257;EUR_AF=0.0229;SAS_AF=0.1084;AA=G|||;VT=SNP
15	61779308	rs35900186	A	G	100	PASS	AC=1270;AF=0.253594;AN=5008;NS=2504;DP=19863;EAS_AF=0.4167;AMR_AF=0.2248;AFR_AF=0.1422;EUR_AF=0.2028;SAS_AF=0.3088;AA=A|||;VT=SNP
15	61779441	rs77333598	C	T	100	PASS	AC=419;AF=0.0836661;AN=5008;NS=2504;DP=18772;EAS_AF=0.2411;AMR_AF=0.0173;AFR_AF=0.0257;EUR_AF=0.0229;SAS_AF=0.1094;AA=C|||;VT=SNP
15	61779565	rs7168708	G	T	100	PASS	AC=2388;AF=0.476837;AN=5008;NS=2504;DP=18342;EAS_AF=0.3452;AMR_AF=0.2709;AFR_AF=0.8011;EUR_AF=0.3817;SAS_AF=0.4182;AA=T|||;VT=SNP
15	61780028	rs34281727	G	T	100	PASS	AC=1288;AF=0.257188;AN=5008;NS=2504;DP=15969;EAS_AF=0.4167;AMR_AF=0.2291;AFR_AF=0.143;EUR_AF=0.2097;SAS_AF=0.316;AA=T|||;VT=SNP
15	61780289	rs28521997	G	T	100	PASS	AC=1730;AF=0.345447;AN=5008;NS=2504;DP=14642;EAS_AF=0.0347;AMR_AF=0.2493;AFR_AF=0.6959;EUR_AF=0.3429;SAS_AF=0.2628;AA=G|||;VT=SNP
15	61780442	rs35548826	G	A	100	PASS	AC=1304;AF=0.260383;AN=5008;NS=2504;DP=13772;EAS_AF=0.4187;AMR_AF=0.2305;AFR_AF=0.1422;EUR_AF=0.2227;SAS_AF=0.317;AA=G|||;VT=SNP
15	61780498	rs36050024	C	A	100	PASS	AC=1283;AF=0.25619;AN=5008;NS=2504;DP=12817;EAS_AF=0.4018;AMR_AF=0.2305;AFR_AF=0.1422;EUR_AF=0.2187;SAS_AF=0.317;AA=C|||;VT=SNP
15	61780569	rs7163892	G	A	100	PASS	AC=409;AF=0.0816693;AN=5008;NS=2504;DP=10360;EAS_AF=0.0685;AMR_AF=0.0288;AFR_AF=0.1876;EUR_AF=0.0298;SAS_AF=0.0429;AA=G|||;VT=SNP
15	61780887	rs35174471	G	C	100	PASS	AC=1299;AF=0.259385;AN=5008;NS=2504;DP=18245;EAS_AF=0.4196;AMR_AF=0.2305;AFR_AF=0.1377;EUR_AF=0.2227;SAS_AF=0.317;AA=G|||;VT=SNP
15	61780901	rs28533187	C	G	100	PASS	AC=913;AF=0.182308;AN=5008;NS=2504;DP=17917;EAS_AF=0.0377;AMR_AF=0.1902;AFR_AF=0.1664;EUR_AF=0.3012;SAS_AF=0.2249;AA=C|||;VT=SNP
15	61781382	rs8027436	T	C	100	PASS	AC=2388;AF=0.476837;AN=5008;NS=2504;DP=17758;EAS_AF=0.4871;AMR_AF=0.2939;AFR_AF=0.7806;EUR_AF=0.2734;SAS_AF=0.3947;AA=C|||;VT=SNP
15	61781469	rs6494277	C	G	100	PASS	AC=2398;AF=0.478834;AN=5008;NS=2504;DP=17067;EAS_AF=0.4891;AMR_AF=0.2968;AFR_AF=0.7837;EUR_AF=0.2753;SAS_AF=0.3947;AA=G|||;VT=SNP
15	61781887	rs7171770	T	C	100	PASS	AC=2392;AF=0.477636;AN=5008;NS=2504;DP=19300;EAS_AF=0.4861;AMR_AF=0.2939;AFR_AF=0.7837;EUR_AF=0.2734;SAS_AF=0.3957;AA=C|||;VT=SNP
15	61782126	rs34978016	G	A	100	PASS	AC=1277;AF=0.254992;AN=5008;NS=2504;DP=19019;EAS_AF=0.4167;AMR_AF=0.2248;AFR_AF=0.1407;EUR_AF=0.2137;SAS_AF=0.3067;AA=A|||;VT=SNP
15	61782351	rs34454123	C	T	100	PASS	AC=2040;AF=0.407348;AN=5008;NS=2504;DP=20058;EAS_AF=0.4851;AMR_AF=0.255;AFR_AF=0.5953;EUR_AF=0.2167;SAS_AF=0.3773;AA=T|||;VT=SNP
15	61782463	rs35641860	C	G	100	PASS	AC=1279;AF=0.255391;AN=5008;NS=2504;DP=19612;EAS_AF=0.4375;AMR_AF=0.2248;AFR_AF=0.1407;EUR_AF=0.2038;SAS_AF=0.2975;AA=G|||;VT=SNP
15	61783044	rs62007226	C	G	100	PASS	AC=537;AF=0.107228;AN=5008;NS=2504;DP=19607;EAS_AF=0.0149;AMR_AF=0.1167;AFR_AF=0.0348;EUR_AF=0.2048;SAS_AF=0.1933;AA=C|||;VT=SNP
15	61783380	rs4775409	G	A	100	PASS	AC=3466;AF=0.692093;AN=5008;NS=2504;DP=18567;EAS_AF=0.6726;AMR_AF=0.5937;AFR_AF=0.8154;EUR_AF=0.6044;SAS_AF=0.7055;AA=g|||;VT=SNP
15	61783412	rs35320950	T	C	100	PASS	AC=2352;AF=0.469649;AN=5008;NS=2504;DP=19252;EAS_AF=0.4752;AMR_AF=0.2839;AFR_AF=0.7837;EUR_AF=0.2594;SAS_AF=0.3875;AA=C|||;VT=SNP
15	61783587	rs35463088	C	T	100	PASS	AC=1274;AF=0.254393;AN=5008;NS=2504;DP=19006;EAS_AF=0.4216;AMR_AF=0.2248;AFR_AF=0.1369;EUR_AF=0.2087;SAS_AF=0.3088;AA=C|||;VT=SNP
15	61784105	rs6494279	G	A	100	PASS	AC=2169;AF=0.433107;AN=5008;NS=2504;DP=7775;EAS_AF=0.2361;AMR_AF=0.366;AFR_AF=0.6755;EUR_AF=0.3907;SAS_AF=0.3998;AA=A|||;VT=SNP
15	61784495	rs4486830	C	T	100	PASS	AC=2255;AF=0.45028;AN=5008;NS=2504;DP=15820;EAS_AF=0.4851;AMR_AF=0.2795;AFR_AF=0.7042;EUR_AF=0.2614;SAS_AF=0.3865;AA=T|||;VT=SNP
15	61784629	rs35862112	C	A	100	PASS	AC=863;AF=0.172324;AN=5008;NS=2504;DP=18684;EAS_AF=0.1944;AMR_AF=0.2061;AFR_AF=0.1165;EUR_AF=0.1769;SAS_AF=0.1963;AA=C|||;VT=SNP
15	61785650	rs12909886	A	T	100	PASS	AC=653;AF=0.130391;AN=5008;NS=2504;DP=18442;EAS_AF=0.1974;AMR_AF=0.1772;AFR_AF=0.025;EUR_AF=0.1521;SAS_AF=0.1483;AA=A|||;VT=SNP
15	61786921	rs34837960	C	A	100	PASS	AC=868;AF=0.173323;AN=5008;NS=2504;DP=19730;EAS_AF=0.1984;AMR_AF=0.2032;AFR_AF=0.1195;EUR_AF=0.1769;SAS_AF=0.1953;AA=C|||;VT=SNP
15	61787044	rs76412302	G	C	100	PASS	AC=412;AF=0.0822684;AN=5008;NS=2504;DP=16581;EAS_AF=0.2252;AMR_AF=0.0173;AFR_AF=0.0265;EUR_AF=0.0298;SAS_AF=0.1104;AA=G|||;VT=SNP
15	61787832	rs12902877	T	C	100	PASS	AC=1074;AF=0.214457;AN=5008;NS=2504;DP=18218;EAS_AF=0.2351;AMR_AF=0.2104;AFR_AF=0.2095;EUR_AF=0.1859;SAS_AF=0.2321;AA=T|||;VT=SNP
15	61788180	rs79746974	G	C	100	PASS	AC=375;AF=0.0748802;AN=5008;NS=2504;DP=18352;EAS_AF=0.2252;AMR_AF=0.0144;AFR_AF=0.0197;EUR_AF=0.0169;SAS_AF=0.0971;AA=G|||;VT=SNP
15	61788926	rs12438883	G	A	100	PASS	AC=400;AF=0.0798722;AN=5008;NS=2504;DP=20615;EAS_AF=0.2163;AMR_AF=0.0159;AFR_AF=0.0227;EUR_AF=0.0338;SAS_AF=0.1094;AA=G|||;VT=SNP
15	61789076	rs4238357	C	T	100	PASS	AC=2943;AF=0.58766;AN=5008;NS=2504;DP=20728;EAS_AF=0.4514;AMR_AF=0.5692;AFR_AF=0.7322;EUR_AF=0.5626;SAS_AF=0.5716;AA=T|||;VT=SNP
15	61789786	rs12903298	G	A	100	PASS	AC=791;AF=0.157947;AN=5008;NS=2504;DP=22019;EAS_AF=0.1925;AMR_AF=0.1988;AFR_AF=0.0734;EUR_AF=0.169;SAS_AF=0.1963;AA=G|||;VT=SNP
15	61791178	rs12910488	T	C	100	PASS	AC=2018;AF=0.402955;AN=5008;NS=2504;DP=18714;EAS_AF=0.5317;AMR_AF=0.4539;AFR_AF=0.2564;EUR_AF=0.4523;SAS_AF=0.3814;AA=C|||;VT=SNP
15	61791200	rs12910498	T	G	100	PASS	AC=1920;AF=0.383387;AN=5008;NS=2504;DP=19227;EAS_AF=0.5327;AMR_AF=0.4496;AFR_AF=0.1732;EUR_AF=0.4642;SAS_AF=0.3834;AA=T|||;VT=SNP
15	61791217	rs4613008	C	T	100	PASS	AC=1318;AF=0.263179;AN=5008;NS=2504;DP=19594;EAS_AF=0.2242;AMR_AF=0.3156;AFR_AF=0.1762;EUR_AF=0.3588;SAS_AF=0.2853;AA=c|||;VT=SNP
15	61792603	rs12440895	T	C	100	PASS	AC=2219;AF=0.443091;AN=5008;NS=2504;DP=13996;EAS_AF=0.5407;AMR_AF=0.4697;AFR_AF=0.3487;EUR_AF=0.4761;SAS_AF=0.4172;AA=T|||;VT=SNP
15	61793076	rs59610416	A	C	100	PASS	AC=433;AF=0.0864617;AN=5008;NS=2504;DP=17274;EAS_AF=0.2242;AMR_AF=0.1268;AFR_AF=0.0023;EUR_AF=0.0527;SAS_AF=0.0644;AA=A|||;VT=SNP
15	61793177	rs73430777	G	T	100	PASS	AC=578;AF=0.115415;AN=5008;NS=2504;DP=16438;EAS_AF=0.0397;AMR_AF=0.0519;AFR_AF=0.27;EUR_AF=0.0746;SAS_AF=0.0716;AA=T|||;VT=SNP
15	61793234	rs68157981	A	G	100	PASS	AC=1517;AF=0.302915;AN=5008;NS=2504;DP=17398;EAS_AF=0.2212;AMR_AF=0.2824;AFR_AF=0.4002;EUR_AF=0.2604;SAS_AF=0.3139;AA=G|||;VT=SNP
15	61793291	rs57273960	C	T	100	PASS	AC=509;AF=0.101637;AN=5008;NS=2504;DP=19791;EAS_AF=0.2361;AMR_AF=0.1282;AFR_AF=0.053;EUR_AF=0.0517;SAS_AF=0.0613;AA=C|||;VT=SNP
15	61794713	rs35143677	A	G	100	PASS	AC=769;AF=0.153554;AN=5008;NS=2504;DP=17328;EAS_AF=0.126;AMR_AF=0.1167;AFR_AF=0.1377;EUR_AF=0.163;SAS_AF=0.2198;AA=A|||;VT=SNP
15	61795832	rs4432209	G	A	100	PASS	AC=647;AF=0.129193;AN=5008;NS=2504;DP=22205;EAS_AF=0.124;AMR_AF=0.1095;AFR_AF=0.062;EUR_AF=0.159;SAS_AF=0.2086;AA=g|||;VT=SNP
15	61796044	rs4609787	T	A	100	PASS	AC=614;AF=0.122604;AN=5008;NS=2504;DP=19514;EAS_AF=0.254;AMR_AF=0.1412;AFR_AF=0.0915;EUR_AF=0.0437;SAS_AF=0.0971;AA=t|||;VT=SNP
15	61796692	rs8025489	A	T	100	PASS	AC=3557;AF=0.710264;AN=5008;NS=2504;DP=17697;EAS_AF=0.9573;AMR_AF=0.7507;AFR_AF=0.5772;EUR_AF=0.6044;SAS_AF=0.7157;AA=T|||;VT=SNP
15	61796698	rs35036016	T	A	100	PASS	AC=1253;AF=0.2502;AN=5008;NS=2504;DP=17546;EAS_AF=0.3204;AMR_AF=0.4611;AFR_AF=0.0166;EUR_AF=0.3618;SAS_AF=0.229;AA=T|||;VT=SNP
15	61797499	rs4774403	G	A	100	PASS	AC=2490;AF=0.497204;AN=5008;NS=2504;DP=15976;EAS_AF=0.8343;AMR_AF=0.6196;AFR_AF=0.2474;EUR_AF=0.4334;SAS_AF=0.4663;AA=A|||;VT=SNP
15	61798743	rs4438253	G	A	100	PASS	AC=1752;AF=0.34984;AN=5008;NS=2504;DP=15693;EAS_AF=0.5377;AMR_AF=0.5432;AFR_AF=0.0847;EUR_AF=0.4036;SAS_AF=0.3221;AA=G|||;VT=SNP
15	61798767	rs62007229	G	C	100	PASS	AC=729;AF=0.145567;AN=5008;NS=2504;DP=15321;EAS_AF=0.123;AMR_AF=0.1167;AFR_AF=0.112;EUR_AF=0.168;SAS_AF=0.2117;AA=G|||;VT=SNP
15	61798775	rs62007230	A	G	100	PASS	AC=727;AF=0.145168;AN=5008;NS=2504;DP=15429;EAS_AF=0.123;AMR_AF=0.1167;AFR_AF=0.112;EUR_AF=0.167;SAS_AF=0.2106;AA=G|||;VT=SNP
15	61799148	rs4377104	T	G	100	PASS	AC=993;AF=0.198283;AN=5008;NS=2504;DP=19003;EAS_AF=0.0496;AMR_AF=0.196;AFR_AF=0.1377;EUR_AF=0.329;SAS_AF=0.3006;AA=T|||;VT=SNP
15	61799175	rs4502155	G	C	100	PASS	AC=995;AF=0.198682;AN=5008;NS=2504;DP=19171;EAS_AF=0.0496;AMR_AF=0.1974;AFR_AF=0.1377;EUR_AF=0.329;SAS_AF=0.3016;AA=G|||;VT=SNP
15	61799327	rs4544187	T	C	100	PASS	AC=2096;AF=0.41853;AN=5008;NS=2504;DP=22801;EAS_AF=0.5972;AMR_AF=0.5504;AFR_AF=0.2617;EUR_AF=0.3976;SAS_AF=0.3742;AA=T|||;VT=SNP
15	61799329	rs57754953	G	A	100	PASS	AC=655;AF=0.130791;AN=5008;NS=2504;DP=22754;EAS_AF=0.123;AMR_AF=0.111;AFR_AF=0.062;EUR_AF=0.168;SAS_AF=0.2076;AA=G|||;VT=SNP
15	61799437	rs4541013	T	C	100	PASS	AC=951;AF=0.189896;AN=5008;NS=2504;DP=22106;EAS_AF=0.0397;AMR_AF=0.1974;AFR_AF=0.1369;EUR_AF=0.328;SAS_AF=0.2689;AA=T|||;VT=SNP
15	61800158	rs72743683	C	T	100	PASS	AC=929;AF=0.185503;AN=5008;NS=2504;DP=15012;EAS_AF=0.0387;AMR_AF=0.1931;AFR_AF=0.1362;EUR_AF=0.3211;SAS_AF=0.2587;AA=T|||;VT=SNP
15	61800281	rs28605392	G	C	100	PASS	AC=933;AF=0.186302;AN=5008;NS=2504;DP=13568;EAS_AF=0.0387;AMR_AF=0.1974;AFR_AF=0.1354;EUR_AF=0.3241;SAS_AF=0.2577;AA=G|||;VT=SNP
15	61800721	rs10152930	G	C	100	PASS	AC=2111;AF=0.421526;AN=5008;NS=2504;DP=18056;EAS_AF=0.4385;AMR_AF=0.5836;AFR_AF=0.1982;EUR_AF=0.5358;SAS_AF=0.4734;AA=G|||;VT=SNP
15	61801191	rs35351548	A	G	100	PASS	AC=877;AF=0.17512;AN=5008;NS=2504;DP=18315;EAS_AF=0.1181;AMR_AF=0.1182;AFR_AF=0.208;EUR_AF=0.16;SAS_AF=0.2454;AA=A|||;VT=SNP
15	61801485	rs4238358	T	C	100	PASS	AC=3001;AF=0.599241;AN=5008;NS=2504;DP=19164;EAS_AF=0.7619;AMR_AF=0.6671;AFR_AF=0.4123;EUR_AF=0.5577;SAS_AF=0.6789;AA=C|||;VT=SNP
15	61801775	rs4775410	T	A	100	PASS	AC=853;AF=0.170327;AN=5008;NS=2504;DP=15405;EAS_AF=0.0149;AMR_AF=0.1931;AFR_AF=0.1135;EUR_AF=0.3231;SAS_AF=0.2342;AA=T|||;VT=SNP
15	61801927	rs62007232	C	G	100	PASS	AC=672;AF=0.134185;AN=5008;NS=2504;DP=18499;EAS_AF=0.0665;AMR_AF=0.1182;AFR_AF=0.115;EUR_AF=0.1561;SAS_AF=0.2188;AA=C|||;VT=SNP
15	61801947	rs4775411	A	G	100	PASS	AC=3146;AF=0.628195;AN=5008;NS=2504;DP=18897;EAS_AF=0.7331;AMR_AF=0.7507;AFR_AF=0.3918;EUR_AF=0.7217;SAS_AF=0.6564;AA=G|||;VT=SNP
15	61802203	rs12901945	G	A	100	PASS	AC=1773;AF=0.354034;AN=5008;NS=2504;DP=18130;EAS_AF=0.5804;AMR_AF=0.5346;AFR_AF=0.0794;EUR_AF=0.4284;SAS_AF=0.2873;AA=G|||;VT=SNP
15	61803306	rs12907677	G	T	100	PASS	AC=933;AF=0.186302;AN=5008;NS=2504;DP=20065;EAS_AF=0.38;AMR_AF=0.3112;AFR_AF=0.0159;EUR_AF=0.163;SAS_AF=0.1524;AA=G|||;VT=SNP
15	61803892	rs4400999	A	G	100	PASS	AC=1165;AF=0.232628;AN=5008;NS=2504;DP=15002;EAS_AF=0.3224;AMR_AF=0.1383;AFR_AF=0.1619;EUR_AF=0.171;SAS_AF=0.3661;AA=A|||;VT=SNP
15	61805310	rs12898892	A	G	100	PASS	AC=1128;AF=0.22524;AN=5008;NS=2504;DP=16913;EAS_AF=0.2698;AMR_AF=0.1167;AFR_AF=0.211;EUR_AF=0.1531;SAS_AF=0.3497;AA=A|||;VT=SNP
15	61805528	rs7166576	T	C	100	PASS	AC=1578;AF=0.315096;AN=5008;NS=2504;DP=19407;EAS_AF=0.2837;AMR_AF=0.1801;AFR_AF=0.4357;EUR_AF=0.2316;SAS_AF=0.3661;AA=C|||;VT=SNP
15	61805675	rs28492001	C	G	100	PASS	AC=1100;AF=0.219649;AN=5008;NS=2504;DP=15306;EAS_AF=0.377;AMR_AF=0.3444;AFR_AF=0.0825;EUR_AF=0.2038;SAS_AF=0.1708;AA=C|||;VT=SNP
15	61805717	rs28583733	G	A	100	PASS	AC=1012;AF=0.202077;AN=5008;NS=2504;DP=16324;EAS_AF=0.3879;AMR_AF=0.3386;AFR_AF=0.0189;EUR_AF=0.1918;SAS_AF=0.1718;AA=G|||;VT=SNP
15	61806182	rs11631045	C	T	100	PASS	AC=1005;AF=0.200679;AN=5008;NS=2504;DP=15446;EAS_AF=0.381;AMR_AF=0.3357;AFR_AF=0.0197;EUR_AF=0.1968;SAS_AF=0.1677;AA=C|||;VT=SNP
15	61806195	rs7166393	A	G	100	PASS	AC=2843;AF=0.567692;AN=5008;NS=2504;DP=15558;EAS_AF=0.9306;AMR_AF=0.6412;AFR_AF=0.3464;EUR_AF=0.4712;SAS_AF=0.5399;AA=A|||;VT=SNP
15	61806294	rs12438435	G	C	100	PASS	AC=1777;AF=0.354832;AN=5008;NS=2504;DP=17403;EAS_AF=0.5456;AMR_AF=0.2983;AFR_AF=0.2905;EUR_AF=0.2724;SAS_AF=0.3701;AA=G|||;VT=SNP
15	61806371	rs12438460	G	T	100	PASS	AC=1790;AF=0.357428;AN=5008;NS=2504;DP=16281;EAS_AF=0.5456;AMR_AF=0.3026;AFR_AF=0.2973;EUR_AF=0.2724;SAS_AF=0.3712;AA=G|||;VT=SNP
15	61806482	rs12439016	C	T	100	PASS	AC=1785;AF=0.35643;AN=5008;NS=2504;DP=15799;EAS_AF=0.5446;AMR_AF=0.3026;AFR_AF=0.2958;EUR_AF=0.2714;SAS_AF=0.3701;AA=c|||;VT=SNP
15	61806826	rs7171924	A	G	100	PASS	AC=1921;AF=0.383586;AN=5008;NS=2504;DP=16180;EAS_AF=0.5446;AMR_AF=0.3084;AFR_AF=0.3949;EUR_AF=0.2724;SAS_AF=0.3701;AA=G|||;VT=SNP
15	61806874	rs4369599	T	G	100	PASS	AC=1935;AF=0.386382;AN=5008;NS=2504;DP=15176;EAS_AF=0.5546;AMR_AF=0.3084;AFR_AF=0.3971;EUR_AF=0.2734;SAS_AF=0.3701;AA=G|||;VT=SNP
15	61807413	rs12910184	C	T	100	PASS	AC=1819;AF=0.363219;AN=5008;NS=2504;DP=19787;EAS_AF=0.5357;AMR_AF=0.2997;AFR_AF=0.3427;EUR_AF=0.2565;SAS_AF=0.3681;AA=C|||;VT=SNP
15	61807415	rs12910185	C	T	100	PASS	AC=1845;AF=0.368411;AN=5008;NS=2504;DP=19774;EAS_AF=0.5357;AMR_AF=0.2997;AFR_AF=0.3623;EUR_AF=0.2565;SAS_AF=0.3681;AA=T|||;VT=SNP
15	61807697	rs35290779	A	C	100	PASS	AC=1832;AF=0.365815;AN=5008;NS=2504;DP=18399;EAS_AF=0.5357;AMR_AF=0.2997;AFR_AF=0.3457;EUR_AF=0.2565;SAS_AF=0.3773;AA=A|||;VT=SNP
15	61807896	rs34706184	T	A	100	PASS	AC=1819;AF=0.363219;AN=5008;NS=2504;DP=18993;EAS_AF=0.5357;AMR_AF=0.2997;AFR_AF=0.3427;EUR_AF=0.2565;SAS_AF=0.3681;AA=T|||;VT=SNP
15	61808361	rs8039093	A	G	100	PASS	AC=1128;AF=0.22524;AN=5008;NS=2504;DP=16344;EAS_AF=0.3988;AMR_AF=0.3415;AFR_AF=0.0726;EUR_AF=0.2207;SAS_AF=0.1748;AA=A|||;VT=SNP
15	61810195	rs57331591	C	T	100	PASS	AC=665;AF=0.132788;AN=5008;NS=2504;DP=17799;EAS_AF=0.2877;AMR_AF=0.1686;AFR_AF=0.0204;EUR_AF=0.1223;SAS_AF=0.1104;AA=C|||;VT=SNP
15	61810572	rs12913520	C	G	100	PASS	AC=1544;AF=0.308307;AN=5008;NS=2504;DP=16208;EAS_AF=0.4405;AMR_AF=0.2939;AFR_AF=0.1407;EUR_AF=0.2913;SAS_AF=0.4264;AA=G|||;VT=SNP
15	61810718	rs12914892	T	C	100	PASS	AC=1563;AF=0.312101;AN=5008;NS=2504;DP=17933;EAS_AF=0.4563;AMR_AF=0.3055;AFR_AF=0.1293;EUR_AF=0.3012;SAS_AF=0.4264;AA=T|||;VT=SNP
15	61812641	rs4393516	C	A	100	PASS	AC=4248;AF=0.848243;AN=5008;NS=2504;DP=15831;EAS_AF=0.9782;AMR_AF=0.9467;AFR_AF=0.6097;EUR_AF=0.9414;SAS_AF=0.8712;AA=A|||;VT=SNP
15	61812938	rs4479169	G	C	100	PASS	AC=2013;AF=0.401957;AN=5008;NS=2504;DP=17350;EAS_AF=0.5595;AMR_AF=0.4452;AFR_AF=0.3669;EUR_AF=0.2843;SAS_AF=0.3773;AA=G|||;VT=SNP
15	61813790	rs12910723	A	G	100	PASS	AC=2061;AF=0.411542;AN=5008;NS=2504;DP=18545;EAS_AF=0.5565;AMR_AF=0.4452;AFR_AF=0.407;EUR_AF=0.2843;SAS_AF=0.3753;AA=A|||;VT=SNP
15	61813884	rs12911024	C	T	100	PASS	AC=1029;AF=0.205471;AN=5008;NS=2504;DP=18225;EAS_AF=0.2956;AMR_AF=0.2579;AFR_AF=0.0303;EUR_AF=0.2813;SAS_AF=0.2342;AA=C|||;VT=SNP
15	61814308	rs4343214	C	T	100	PASS	AC=1994;AF=0.398163;AN=5008;NS=2504;DP=19324;EAS_AF=0.5655;AMR_AF=0.4424;AFR_AF=0.3555;EUR_AF=0.2863;SAS_AF=0.3671;AA=T|||;VT=SNP
15	61814324	rs4553567	A	T	100	PASS	AC=3112;AF=0.621406;AN=5008;NS=2504;DP=19422;EAS_AF=0.8591;AMR_AF=0.7061;AFR_AF=0.4175;EUR_AF=0.5676;SAS_AF=0.6472;AA=T|||;VT=SNP
15	61814340	rs4444274	C	T	100	PASS	AC=3105;AF=0.620008;AN=5008;NS=2504;DP=20005;EAS_AF=0.8591;AMR_AF=0.7061;AFR_AF=0.413;EUR_AF=0.5666;SAS_AF=0.6472;AA=T|||;VT=SNP
15	61815504	rs11630509	G	A	100	PASS	AC=1063;AF=0.21226;AN=5008;NS=2504;DP=20102;EAS_AF=0.3909;AMR_AF=0.3199;AFR_AF=0.09;EUR_AF=0.17;SAS_AF=0.1605;AA=G|||;VT=SNP
15	61815555	rs35085198	T	C	100	PASS	AC=1109;AF=0.221446;AN=5008;NS=2504;DP=17619;EAS_AF=0.3056;AMR_AF=0.2608;AFR_AF=0.0378;EUR_AF=0.2883;SAS_AF=0.2863;AA=T|||;VT=SNP
15	61816004	rs4402497	G	A	100	PASS	AC=3150;AF=0.628994;AN=5008;NS=2504;DP=15760;EAS_AF=0.8621;AMR_AF=0.7017;AFR_AF=0.4788;EUR_AF=0.5537;SAS_AF=0.6176;AA=G|||;VT=SNP
15	61816154	rs3934472	C	A	100	PASS	AC=2109;AF=0.421126;AN=5008;NS=2504;DP=15326;EAS_AF=0.5575;AMR_AF=0.4582;AFR_AF=0.4463;EUR_AF=0.2893;SAS_AF=0.3558;AA=C|||;VT=SNP
15	61816564	rs3934870	A	G	100	PASS	AC=1408;AF=0.28115;AN=5008;NS=2504;DP=16698;EAS_AF=0.5407;AMR_AF=0.366;AFR_AF=0.093;EUR_AF=0.1938;SAS_AF=0.2975;AA=A|||;VT=SNP
15	61816604	rs4072423	T	G	100	PASS	AC=2231;AF=0.445487;AN=5008;NS=2504;DP=18060;EAS_AF=0.5635;AMR_AF=0.4669;AFR_AF=0.5242;EUR_AF=0.2903;SAS_AF=0.362;AA=T|||;VT=SNP
15	61816722	rs4072422	T	G	100	PASS	AC=1141;AF=0.227835;AN=5008;NS=2504;DP=19275;EAS_AF=0.3115;AMR_AF=0.2608;AFR_AF=0.062;EUR_AF=0.2922;SAS_AF=0.2761;AA=T|||;VT=SNP
15	61817577	rs8036432	A	C	100	PASS	AC=3249;AF=0.648762;AN=5008;NS=2504;DP=20523;EAS_AF=0.7927;AMR_AF=0.6873;AFR_AF=0.5681;EUR_AF=0.5746;SAS_AF=0.6585;AA=a|||;VT=SNP
15	61817578	rs8036433	A	G	100	PASS	AC=3250;AF=0.648962;AN=5008;NS=2504;DP=20482;EAS_AF=0.7927;AMR_AF=0.6873;AFR_AF=0.5688;EUR_AF=0.5746;SAS_AF=0.6585;AA=G|||;VT=SNP
15	61817886	rs7176916	A	G	100	PASS	AC=3248;AF=0.648562;AN=5008;NS=2504;DP=18320;EAS_AF=0.7927;AMR_AF=0.6873;AFR_AF=0.5673;EUR_AF=0.5746;SAS_AF=0.6585;AA=G|||;VT=SNP
15	61817932	rs11858488	T	C	100	PASS	AC=1690;AF=0.33746;AN=5008;NS=2504;DP=18598;EAS_AF=0.5486;AMR_AF=0.3847;AFR_AF=0.2557;EUR_AF=0.2058;SAS_AF=0.3323;AA=T|||;VT=SNP
15	61818035	rs4374108	T	C	100	PASS	AC=3249;AF=0.648762;AN=5008;NS=2504;DP=17974;EAS_AF=0.7927;AMR_AF=0.6873;AFR_AF=0.5666;EUR_AF=0.5755;SAS_AF=0.6595;AA=T|||;VT=SNP
15	61818121	rs4375605	T	C	100	PASS	AC=3247;AF=0.648363;AN=5008;NS=2504;DP=19772;EAS_AF=0.7927;AMR_AF=0.6873;AFR_AF=0.5666;EUR_AF=0.5746;SAS_AF=0.6585;AA=T|||;VT=SNP
15	61818721	rs8042548	C	T	100	PASS	AC=3198;AF=0.638578;AN=5008;NS=2504;DP=19267;EAS_AF=0.7927;AMR_AF=0.6873;AFR_AF=0.5461;EUR_AF=0.5736;SAS_AF=0.637;AA=T|||;VT=SNP
15	61818727	rs8023493	T	G	100	PASS	AC=3209;AF=0.640775;AN=5008;NS=2504;DP=19162;EAS_AF=0.8016;AMR_AF=0.6873;AFR_AF=0.5461;EUR_AF=0.5755;SAS_AF=0.637;AA=T|||;VT=SNP
15	61818991	rs8043372	G	A	100	PASS	AC=3190;AF=0.636981;AN=5008;NS=2504;DP=18915;EAS_AF=0.7917;AMR_AF=0.6873;AFR_AF=0.5424;EUR_AF=0.5755;SAS_AF=0.6329;AA=G|||;VT=SNP
15	61819305	rs11855945	A	G	100	PASS	AC=3203;AF=0.639577;AN=5008;NS=2504;DP=19505;EAS_AF=0.7917;AMR_AF=0.6873;AFR_AF=0.5514;EUR_AF=0.5746;SAS_AF=0.635;AA=G|||;VT=SNP
15	61819702	rs7167086	C	G	100	PASS	AC=3338;AF=0.666534;AN=5008;NS=2504;DP=20763;EAS_AF=0.7907;AMR_AF=0.5576;AFR_AF=0.6649;EUR_AF=0.5944;SAS_AF=0.6922;AA=G|||;VT=SNP
15	61820121	rs34908380	G	C	100	PASS	AC=946;AF=0.188898;AN=5008;NS=2504;DP=18790;EAS_AF=0.2163;AMR_AF=0.2205;AFR_AF=0.0257;EUR_AF=0.2813;SAS_AF=0.2638;AA=G|||;VT=SNP
15	61820671	rs8024679	T	A	100	PASS	AC=2700;AF=0.539137;AN=5008;NS=2504;DP=21793;EAS_AF=0.7649;AMR_AF=0.5562;AFR_AF=0.5507;EUR_AF=0.3569;SAS_AF=0.4663;AA=A|||;VT=SNP
15	61821374	rs6494280	A	G	100	PASS	AC=2697;AF=0.538538;AN=5008;NS=2504;DP=16150;EAS_AF=0.755;AMR_AF=0.5562;AFR_AF=0.562;EUR_AF=0.3499;SAS_AF=0.4652;AA=A|||;VT=SNP
15	61821381	rs6494281	C	T	100	PASS	AC=2685;AF=0.536142;AN=5008;NS=2504;DP=16459;EAS_AF=0.746;AMR_AF=0.5548;AFR_AF=0.562;EUR_AF=0.3479;SAS_AF=0.4652;AA=T|||;VT=SNP
15	61821426	rs34093708	G	A	100	PASS	AC=609;AF=0.121605;AN=5008;NS=2504;DP=17618;EAS_AF=0.0288;AMR_AF=0.1427;AFR_AF=0.0756;EUR_AF=0.2376;SAS_AF=0.1452;AA=G|||;VT=SNP
15	61821629	rs35877402	A	T	100	PASS	AC=609;AF=0.121605;AN=5008;NS=2504;DP=17444;EAS_AF=0.0288;AMR_AF=0.1427;AFR_AF=0.0756;EUR_AF=0.2376;SAS_AF=0.1452;AA=A|||;VT=SNP
15	61822748	rs4775412	T	A	100	PASS	AC=882;AF=0.176118;AN=5008;NS=2504;DP=16774;EAS_AF=0.256;AMR_AF=0.1455;AFR_AF=0.1868;EUR_AF=0.1282;SAS_AF=0.1503;AA=T|||;VT=SNP
15	61823253	rs35931526	T	C	100	PASS	AC=558;AF=0.111422;AN=5008;NS=2504;DP=18826;EAS_AF=0.0288;AMR_AF=0.1427;AFR_AF=0.0348;EUR_AF=0.2366;SAS_AF=0.1493;AA=T|||;VT=SNP
15	61824301	rs3935962	A	C	100	PASS	AC=3324;AF=0.663738;AN=5008;NS=2504;DP=18640;EAS_AF=0.7758;AMR_AF=0.6988;AFR_AF=0.6475;EUR_AF=0.5855;SAS_AF=0.6258;AA=C|||;VT=SNP
15	61824434	rs4547281	G	A	100	PASS	AC=3121;AF=0.623203;AN=5008;NS=2504;DP=16773;EAS_AF=0.7728;AMR_AF=0.5476;AFR_AF=0.5756;EUR_AF=0.5865;SAS_AF=0.6247;AA=A|||;VT=SNP
15	61824472	rs4414438	T	C	100	PASS	AC=3122;AF=0.623403;AN=5008;NS=2504;DP=17012;EAS_AF=0.7738;AMR_AF=0.5476;AFR_AF=0.5756;EUR_AF=0.5865;SAS_AF=0.6247;AA=C|||;VT=SNP
15	61824900	rs12438420	T	A	100	PASS	AC=164;AF=0.0327476;AN=5008;NS=2504;DP=15813;EAS_AF=0.0208;AMR_AF=0.0533;AFR_AF=0.0061;EUR_AF=0.0795;SAS_AF=0.0184;AA=T|||;VT=SNP
15	61824937	rs6494282	C	T	100	PASS	AC=3115;AF=0.622005;AN=5008;NS=2504;DP=16150;EAS_AF=0.7698;AMR_AF=0.5476;AFR_AF=0.5847;EUR_AF=0.5875;SAS_AF=0.6084;AA=c|||;VT=SNP
15	61825037	rs59051662	T	C	100	PASS	AC=843;AF=0.168331;AN=5008;NS=2504;DP=16126;EAS_AF=0.2589;AMR_AF=0.1484;AFR_AF=0.1747;EUR_AF=0.1243;SAS_AF=0.1258;AA=T|||;VT=SNP
15	61825956	rs4359380	A	G	100	PASS	AC=2921;AF=0.583267;AN=5008;NS=2504;DP=18329;EAS_AF=0.7738;AMR_AF=0.4294;AFR_AF=0.7632;EUR_AF=0.3598;SAS_AF=0.4826;AA=A|||;VT=SNP
15	61826561	rs12913921	A	T	100	PASS	AC=1041;AF=0.207867;AN=5008;NS=2504;DP=20116;EAS_AF=0.2917;AMR_AF=0.1873;AFR_AF=0.1717;EUR_AF=0.1928;SAS_AF=0.2004;AA=A|||;VT=SNP
15	61826891	rs12595483	G	C	100	PASS	AC=2121;AF=0.423522;AN=5008;NS=2504;DP=20443;EAS_AF=0.3978;AMR_AF=0.3545;AFR_AF=0.4455;EUR_AF=0.4284;SAS_AF=0.4642;AA=C|||;VT=SNP
15	61826940	rs11071610	G	A	100	PASS	AC=1023;AF=0.204273;AN=5008;NS=2504;DP=19645;EAS_AF=0.2034;AMR_AF=0.232;AFR_AF=0.1808;EUR_AF=0.2505;SAS_AF=0.1697;AA=G|||;VT=SNP
15	61826970	rs8038448	G	A	100	PASS	AC=922;AF=0.184105;AN=5008;NS=2504;DP=19654;EAS_AF=0.3026;AMR_AF=0.1729;AFR_AF=0.1195;EUR_AF=0.175;SAS_AF=0.1667;AA=G|||;VT=SNP
15	61827147	rs8038501	C	T	100	PASS	AC=1007;AF=0.201078;AN=5008;NS=2504;DP=20718;EAS_AF=0.2966;AMR_AF=0.3141;AFR_AF=0.1195;EUR_AF=0.168;SAS_AF=0.1667;AA=C|||;VT=SNP
15	61827247	rs8038533	A	G	100	PASS	AC=1021;AF=0.203874;AN=5008;NS=2504;DP=20031;EAS_AF=0.3006;AMR_AF=0.3156;AFR_AF=0.1263;EUR_AF=0.167;SAS_AF=0.1677;AA=A|||;VT=SNP
15	61827579	rs3923818	C	T	100	PASS	AC=1015;AF=0.202676;AN=5008;NS=2504;DP=18708;EAS_AF=0.3165;AMR_AF=0.3199;AFR_AF=0.1021;EUR_AF=0.17;SAS_AF=0.1718;AA=C|||;VT=SNP
15	61827610	rs4534779	T	G	100	PASS	AC=2261;AF=0.451478;AN=5008;NS=2504;DP=18950;EAS_AF=0.3085;AMR_AF=0.4654;AFR_AF=0.3986;EUR_AF=0.6014;SAS_AF=0.5061;AA=T|||;VT=SNP
15	61827850	rs4277294	A	T	100	PASS	AC=4470;AF=0.892572;AN=5008;NS=2504;DP=21443;EAS_AF=0.8978;AMR_AF=0.9568;AFR_AF=0.8109;EUR_AF=0.9254;SAS_AF=0.9182;AA=A|||;VT=SNP
15	61828353	rs6494283	A	G	100	PASS	AC=4615;AF=0.921526;AN=5008;NS=2504;DP=22683;EAS_AF=0.9008;AMR_AF=0.9697;AFR_AF=0.8752;EUR_AF=0.9602;SAS_AF=0.9315;AA=G|||;VT=SNP
15	61829676	rs11635358	C	A	100	PASS	AC=1338;AF=0.267173;AN=5008;NS=2504;DP=18494;EAS_AF=0.3492;AMR_AF=0.3473;AFR_AF=0.1778;EUR_AF=0.2366;SAS_AF=0.2781;AA=A|||;VT=SNP
15	61830525	rs7169165	A	G	100	PASS	AC=4505;AF=0.899561;AN=5008;NS=2504;DP=21115;EAS_AF=0.9048;AMR_AF=0.9597;AFR_AF=0.8064;EUR_AF=0.9433;SAS_AF=0.9325;AA=G|||;VT=SNP
15	61830547	rs7169608	G	A	100	PASS	AC=1325;AF=0.264577;AN=5008;NS=2504;DP=21566;EAS_AF=0.3472;AMR_AF=0.3415;AFR_AF=0.1778;EUR_AF=0.2266;SAS_AF=0.2812;AA=G|||;VT=SNP
15	61830594	rs7169458	C	G	100	PASS	AC=965;AF=0.192692;AN=5008;NS=2504;DP=22218;EAS_AF=0.3413;AMR_AF=0.3127;AFR_AF=0.034;EUR_AF=0.175;SAS_AF=0.1871;AA=c|||;VT=SNP
15	61830663	rs7170802	T	C	100	PASS	AC=1326;AF=0.264776;AN=5008;NS=2504;DP=22330;EAS_AF=0.3472;AMR_AF=0.3415;AFR_AF=0.1785;EUR_AF=0.2266;SAS_AF=0.2812;AA=C|||;VT=SNP
15	61830863	rs8030925	G	A	100	PASS	AC=1326;AF=0.264776;AN=5008;NS=2504;DP=20938;EAS_AF=0.3472;AMR_AF=0.3415;AFR_AF=0.1785;EUR_AF=0.2266;SAS_AF=0.2812;AA=A|||;VT=SNP
15	61831680	rs11633501	T	C	100	PASS	AC=1810;AF=0.361422;AN=5008;NS=2504;DP=19946;EAS_AF=0.2956;AMR_AF=0.4395;AFR_AF=0.1241;EUR_AF=0.5755;SAS_AF=0.4744;AA=T|||;VT=SNP
15	61831863	rs8036652	G	A	100	PASS	AC=2581;AF=0.515375;AN=5008;NS=2504;DP=20774;EAS_AF=0.5565;AMR_AF=0.5389;AFR_AF=0.3094;EUR_AF=0.6282;SAS_AF=0.6186;AA=G|||;VT=SNP
15	61832221	rs11071611	T	C	100	PASS	AC=773;AF=0.154353;AN=5008;NS=2504;DP=19528;EAS_AF=0.2629;AMR_AF=0.098;AFR_AF=0.1831;EUR_AF=0.0547;SAS_AF=0.1462;AA=T|||;VT=SNP
15	61832857	rs4774404	A	G	100	PASS	AC=4567;AF=0.911941;AN=5008;NS=2504;DP=19936;EAS_AF=0.9038;AMR_AF=0.9597;AFR_AF=0.857;EUR_AF=0.9414;SAS_AF=0.9305;AA=G|||;VT=SNP
15	61833017	rs12148079	G	A	100	PASS	AC=1306;AF=0.260783;AN=5008;NS=2504;DP=19980;EAS_AF=0.3462;AMR_AF=0.3401;AFR_AF=0.174;EUR_AF=0.2177;SAS_AF=0.2781;AA=G|||;VT=SNP
15	61833192	rs12148082	C	T	100	PASS	AC=1044;AF=0.208466;AN=5008;NS=2504;DP=17947;EAS_AF=0.3403;AMR_AF=0.3141;AFR_AF=0.1014;EUR_AF=0.167;SAS_AF=0.1851;AA=C|||;VT=SNP
15	61833302	rs68019838	C	G	100	PASS	AC=1330;AF=0.265575;AN=5008;NS=2504;DP=16746;EAS_AF=0.3462;AMR_AF=0.3473;AFR_AF=0.1747;EUR_AF=0.2346;SAS_AF=0.2791;AA=C|||;VT=SNP
15	61833420	rs66629920	C	T	100	PASS	AC=1303;AF=0.260184;AN=5008;NS=2504;DP=21894;EAS_AF=0.3462;AMR_AF=0.3372;AFR_AF=0.1747;EUR_AF=0.2157;SAS_AF=0.2781;AA=T|||;VT=SNP
15	61834227	rs11071612	C	T	100	PASS	AC=1735;AF=0.346446;AN=5008;NS=2504;DP=17861;EAS_AF=0.2927;AMR_AF=0.438;AFR_AF=0.0961;EUR_AF=0.5696;SAS_AF=0.4458;AA=C|||;VT=SNP
15	61834566	rs4420476	G	A	100	PASS	AC=1039;AF=0.207468;AN=5008;NS=2504;DP=16637;EAS_AF=0.3403;AMR_AF=0.3141;AFR_AF=0.0968;EUR_AF=0.168;SAS_AF=0.1851;AA=G|||;VT=SNP
15	61835274	rs7173933	G	A	100	PASS	AC=3851;AF=0.76897;AN=5008;NS=2504;DP=21062;EAS_AF=0.8968;AMR_AF=0.8689;AFR_AF=0.5726;EUR_AF=0.8161;SAS_AF=0.7832;AA=A|||;VT=SNP
15	61835519	rs28615721	T	C	100	PASS	AC=2008;AF=0.400958;AN=5008;NS=2504;DP=17929;EAS_AF=0.2976;AMR_AF=0.4553;AFR_AF=0.2784;EUR_AF=0.5775;SAS_AF=0.453;AA=T|||;VT=SNP
15	61836036	rs9806702	C	T	100	PASS	AC=599;AF=0.119609;AN=5008;NS=2504;DP=20749;EAS_AF=0.2579;AMR_AF=0.0865;AFR_AF=0.0605;EUR_AF=0.0547;SAS_AF=0.1472;AA=C|||;VT=SNP
15	61837132	rs11071613	T	C	100	PASS	AC=4527;AF=0.903954;AN=5008;NS=2504;DP=19318;EAS_AF=0.9048;AMR_AF=0.9654;AFR_AF=0.8238;EUR_AF=0.9602;SAS_AF=0.91;AA=C|||;VT=SNP
15	61837545	rs12906428	C	T	100	PASS	AC=1074;AF=0.214457;AN=5008;NS=2504;DP=20479;EAS_AF=0.3413;AMR_AF=0.3242;AFR_AF=0.0976;EUR_AF=0.1899;SAS_AF=0.1892;AA=C|||;VT=SNP
15	61837694	rs12906613	C	T	100	PASS	AC=1077;AF=0.215056;AN=5008;NS=2504;DP=18575;EAS_AF=0.3423;AMR_AF=0.3242;AFR_AF=0.0976;EUR_AF=0.1909;SAS_AF=0.1902;AA=T|||;VT=SNP
15	61837695	rs12906862	G	T	100	PASS	AC=1077;AF=0.215056;AN=5008;NS=2504;DP=18567;EAS_AF=0.3423;AMR_AF=0.3242;AFR_AF=0.0976;EUR_AF=0.1909;SAS_AF=0.1902;AA=G|||;VT=SNP
15	61837905	rs4076038	G	C	100	PASS	AC=839;AF=0.167532;AN=5008;NS=2504;DP=20462;EAS_AF=0.2629;AMR_AF=0.1009;AFR_AF=0.2277;EUR_AF=0.0547;SAS_AF=0.1513;AA=G|||;VT=SNP
15	61838313	rs4635285	C	T	100	PASS	AC=1750;AF=0.349441;AN=5008;NS=2504;DP=21642;EAS_AF=0.2778;AMR_AF=0.4323;AFR_AF=0.1241;EUR_AF=0.5706;SAS_AF=0.4417;AA=C|||;VT=SNP
15	61838426	rs6494284	C	T	100	PASS	AC=4391;AF=0.876797;AN=5008;NS=2504;DP=19753;EAS_AF=0.8909;AMR_AF=0.9597;AFR_AF=0.7352;EUR_AF=0.9592;SAS_AF=0.91;AA=T|||;VT=SNP
15	61838442	rs4074904	G	A	100	PASS	AC=2962;AF=0.591454;AN=5008;NS=2504;DP=19870;EAS_AF=0.5427;AMR_AF=0.6037;AFR_AF=0.4992;EUR_AF=0.7197;SAS_AF=0.6258;AA=A|||;VT=SNP
15	61838454	rs7174831	A	G	100	PASS	AC=1086;AF=0.216853;AN=5008;NS=2504;DP=20003;EAS_AF=0.3433;AMR_AF=0.3285;AFR_AF=0.0991;EUR_AF=0.1928;SAS_AF=0.1912;AA=A|||;VT=SNP
15	61838930	rs72745704	C	T	100	PASS	AC=1087;AF=0.217053;AN=5008;NS=2504;DP=13382;EAS_AF=0.3442;AMR_AF=0.3285;AFR_AF=0.0976;EUR_AF=0.1948;SAS_AF=0.1912;AA=C|||;VT=SNP
15	61838931	rs67811174	T	C	100	PASS	AC=1089;AF=0.217452;AN=5008;NS=2504;DP=13483;EAS_AF=0.3442;AMR_AF=0.3285;AFR_AF=0.0991;EUR_AF=0.1948;SAS_AF=0.1912;AA=T|||;VT=SNP
15	61839613	rs56404099	G	A	100	PASS	AC=1044;AF=0.208466;AN=5008;NS=2504;DP=19863;EAS_AF=0.3413;AMR_AF=0.317;AFR_AF=0.0976;EUR_AF=0.167;SAS_AF=0.1871;AA=G|||;VT=SNP
15	61839660	rs11853920	A	C	100	PASS	AC=1790;AF=0.357428;AN=5008;NS=2504;DP=20156;EAS_AF=0.2927;AMR_AF=0.4366;AFR_AF=0.1339;EUR_AF=0.5765;SAS_AF=0.4448;AA=A|||;VT=SNP
15	61840103	rs4775413	C	T	100	PASS	AC=1652;AF=0.329872;AN=5008;NS=2504;DP=17874;EAS_AF=0.2788;AMR_AF=0.4251;AFR_AF=0.0537;EUR_AF=0.5706;SAS_AF=0.4407;AA=C|||;VT=SNP
15	61840220	rs7182724	C	T	100	PASS	AC=771;AF=0.153954;AN=5008;NS=2504;DP=17270;EAS_AF=0.2629;AMR_AF=0.0994;AFR_AF=0.1785;EUR_AF=0.0547;SAS_AF=0.1493;AA=C|||;VT=SNP
15	61840614	rs73432591	G	A	100	PASS	AC=603;AF=0.120407;AN=5008;NS=2504;DP=19000;EAS_AF=0.2609;AMR_AF=0.0865;AFR_AF=0.0598;EUR_AF=0.0547;SAS_AF=0.1493;AA=G|||;VT=SNP
15	61841960	rs4541014	T	G	100	PASS	AC=1086;AF=0.216853;AN=5008;NS=2504;DP=20393;EAS_AF=0.3433;AMR_AF=0.33;AFR_AF=0.0968;EUR_AF=0.1948;SAS_AF=0.1912;AA=T|||;VT=SNP
15	61842539	rs68186589	G	A	100	PASS	AC=1047;AF=0.209065;AN=5008;NS=2504;DP=16862;EAS_AF=0.3403;AMR_AF=0.3141;AFR_AF=0.1036;EUR_AF=0.164;SAS_AF=0.1881;AA=G|||;VT=SNP
15	61842557	rs11636157	A	C	100	PASS	AC=2409;AF=0.48103;AN=5008;NS=2504;DP=16824;EAS_AF=0.2808;AMR_AF=0.5202;AFR_AF=0.4599;EUR_AF=0.662;SAS_AF=0.502;AA=A|||;VT=SNP
15	61842673	rs11636309	G	A	100	PASS	AC=2158;AF=0.430911;AN=5008;NS=2504;DP=15741;EAS_AF=0.2798;AMR_AF=0.5043;AFR_AF=0.2799;EUR_AF=0.661;SAS_AF=0.502;AA=G|||;VT=SNP
15	61842905	rs11636336	C	T	100	PASS	AC=2485;AF=0.496206;AN=5008;NS=2504;DP=14326;EAS_AF=0.5417;AMR_AF=0.5274;AFR_AF=0.2595;EUR_AF=0.6223;SAS_AF=0.6176;AA=T|||;VT=SNP
15	61843039	rs8029085	G	A	100	PASS	AC=2836;AF=0.566294;AN=5008;NS=2504;DP=16414;EAS_AF=0.5427;AMR_AF=0.5951;AFR_AF=0.3918;EUR_AF=0.7157;SAS_AF=0.6524;AA=A|||;VT=SNP
15	61843103	rs8028972	C	T	100	PASS	AC=2836;AF=0.566294;AN=5008;NS=2504;DP=16154;EAS_AF=0.5427;AMR_AF=0.5951;AFR_AF=0.3918;EUR_AF=0.7157;SAS_AF=0.6524;AA=T|||;VT=SNP
15	61843150	rs8030235	T	C	100	PASS	AC=2838;AF=0.566693;AN=5008;NS=2504;DP=17199;EAS_AF=0.5437;AMR_AF=0.5951;AFR_AF=0.3918;EUR_AF=0.7157;SAS_AF=0.6534;AA=T|||;VT=SNP
15	61843580	rs4775414	G	A	100	PASS	AC=3000;AF=0.599042;AN=5008;NS=2504;DP=19714;EAS_AF=0.5427;AMR_AF=0.6066;AFR_AF=0.5106;EUR_AF=0.7157;SAS_AF=0.6513;AA=A|||;VT=SNP
15	61844443	rs4281659	T	C	100	PASS	AC=1274;AF=0.254393;AN=5008;NS=2504;DP=19111;EAS_AF=0.2629;AMR_AF=0.1715;AFR_AF=0.4312;EUR_AF=0.1392;SAS_AF=0.184;AA=T|||;VT=SNP
15	61845512	rs7163377	A	G	100	PASS	AC=1364;AF=0.272364;AN=5008;NS=2504;DP=17878;EAS_AF=0.2649;AMR_AF=0.2161;AFR_AF=0.4054;EUR_AF=0.1958;SAS_AF=0.2188;AA=A|||;VT=SNP
15	61845636	rs7163599	A	G	100	PASS	AC=1253;AF=0.2502;AN=5008;NS=2504;DP=18006;EAS_AF=0.2639;AMR_AF=0.1729;AFR_AF=0.4024;EUR_AF=0.1501;SAS_AF=0.1881;AA=A|||;VT=SNP
15	61846142	rs10400827	C	T	100	PASS	AC=1251;AF=0.2498;AN=5008;NS=2504;DP=19391;EAS_AF=0.2639;AMR_AF=0.1729;AFR_AF=0.4002;EUR_AF=0.1501;SAS_AF=0.1892;AA=C|||;VT=SNP
15	61846536	rs10400847	T	C	100	PASS	AC=1290;AF=0.257588;AN=5008;NS=2504;DP=19802;EAS_AF=0.2629;AMR_AF=0.1715;AFR_AF=0.4312;EUR_AF=0.1501;SAS_AF=0.1892;AA=C|||;VT=SNP
15	61847011	rs4990324	A	G	100	PASS	AC=1265;AF=0.252596;AN=5008;NS=2504;DP=18090;EAS_AF=0.2639;AMR_AF=0.1729;AFR_AF=0.4115;EUR_AF=0.1501;SAS_AF=0.1881;AA=G|||;VT=SNP
15	61847621	rs4775415	T	C	100	PASS	AC=1210;AF=0.241613;AN=5008;NS=2504;DP=16453;EAS_AF=0.2639;AMR_AF=0.1715;AFR_AF=0.3699;EUR_AF=0.1501;SAS_AF=0.1892;AA=T|||;VT=SNP
15	61847738	rs28580242	A	G	100	PASS	AC=1270;AF=0.253594;AN=5008;NS=2504;DP=16967;EAS_AF=0.2639;AMR_AF=0.1729;AFR_AF=0.4145;EUR_AF=0.1501;SAS_AF=0.1892;AA=A|||;VT=SNP
15	61847743	rs28688764	T	G	100	PASS	AC=1270;AF=0.253594;AN=5008;NS=2504;DP=17082;EAS_AF=0.2639;AMR_AF=0.1729;AFR_AF=0.4145;EUR_AF=0.1501;SAS_AF=0.1892;AA=T|||;VT=SNP
15	61848150	rs28725224	G	A	100	PASS	AC=1216;AF=0.242812;AN=5008;NS=2504;DP=21365;EAS_AF=0.2639;AMR_AF=0.1715;AFR_AF=0.3744;EUR_AF=0.1501;SAS_AF=0.1892;AA=A|||;VT=SNP
15	61848154	rs4561406	G	A	100	PASS	AC=1907;AF=0.380791;AN=5008;NS=2504;DP=21408;EAS_AF=0.2827;AMR_AF=0.4452;AFR_AF=0.2156;EUR_AF=0.5696;SAS_AF=0.4652;AA=G|||;VT=SNP
15	61849047	rs4774405	G	A	100	PASS	AC=1910;AF=0.38139;AN=5008;NS=2504;DP=18412;EAS_AF=0.2827;AMR_AF=0.4452;AFR_AF=0.2171;EUR_AF=0.5706;SAS_AF=0.4652;AA=G|||;VT=SNP
15	61849261	rs4774406	G	A	100	PASS	AC=2598;AF=0.51877;AN=5008;NS=2504;DP=17987;EAS_AF=0.5437;AMR_AF=0.5346;AFR_AF=0.3359;EUR_AF=0.6272;SAS_AF=0.6176;AA=A|||;VT=SNP
15	61849563	rs34418080	T	C	100	PASS	AC=1981;AF=0.395567;AN=5008;NS=2504;DP=20849;EAS_AF=0.2827;AMR_AF=0.4481;AFR_AF=0.2693;EUR_AF=0.5706;SAS_AF=0.4652;AA=C|||;VT=SNP
15	61849582	rs4291862	T	A	100	PASS	AC=4564;AF=0.911342;AN=5008;NS=2504;DP=20838;EAS_AF=0.8909;AMR_AF=0.9582;AFR_AF=0.8578;EUR_AF=0.9453;SAS_AF=0.9366;AA=A|||;VT=SNP
15	61849952	rs4363816	C	G	100	PASS	AC=1037;AF=0.207069;AN=5008;NS=2504;DP=21880;EAS_AF=0.3393;AMR_AF=0.3098;AFR_AF=0.0998;EUR_AF=0.167;SAS_AF=0.184;AA=C|||;VT=SNP
15	61850695	rs4775416	C	T	100	PASS	AC=1954;AF=0.390176;AN=5008;NS=2504;DP=21388;EAS_AF=0.2867;AMR_AF=0.4452;AFR_AF=0.2496;EUR_AF=0.5696;SAS_AF=0.4632;AA=T|||;VT=SNP
15	61851258	rs55835773	G	T	100	PASS	AC=1905;AF=0.380391;AN=5008;NS=2504;DP=16743;EAS_AF=0.2837;AMR_AF=0.4438;AFR_AF=0.2163;EUR_AF=0.5686;SAS_AF=0.4632;AA=G|||;VT=SNP
15	61851274	rs55835940	C	T	100	PASS	AC=1905;AF=0.380391;AN=5008;NS=2504;DP=16336;EAS_AF=0.2837;AMR_AF=0.4438;AFR_AF=0.2163;EUR_AF=0.5686;SAS_AF=0.4632;AA=C|||;VT=SNP
15	61851805	rs11071614	T	C	100	PASS	AC=1927;AF=0.384784;AN=5008;NS=2504;DP=19139;EAS_AF=0.2877;AMR_AF=0.4467;AFR_AF=0.2262;EUR_AF=0.5686;SAS_AF=0.4663;AA=T|||;VT=SNP
15	61851876	rs12441941	T	C	100	PASS	AC=4597;AF=0.917931;AN=5008;NS=2504;DP=22332;EAS_AF=0.8948;AMR_AF=0.9654;AFR_AF=0.8616;EUR_AF=0.9622;SAS_AF=0.9387;AA=C|||;VT=SNP
15	61851913	rs12441948	T	C	100	PASS	AC=1089;AF=0.217452;AN=5008;NS=2504;DP=20941;EAS_AF=0.3452;AMR_AF=0.3242;AFR_AF=0.0983;EUR_AF=0.1928;SAS_AF=0.1963;AA=T|||;VT=SNP
15	61852209	rs12592172	G	T	100	PASS	AC=3160;AF=0.63099;AN=5008;NS=2504;DP=18733;EAS_AF=0.5367;AMR_AF=0.6153;AFR_AF=0.6293;EUR_AF=0.7187;SAS_AF=0.6513;AA=T|||;VT=SNP
15	61852732	rs11632947	C	T	100	PASS	AC=1901;AF=0.379593;AN=5008;NS=2504;DP=20624;EAS_AF=0.2778;AMR_AF=0.4452;AFR_AF=0.2163;EUR_AF=0.5686;SAS_AF=0.4642;AA=C|||;VT=SNP
15	61853800	rs4321135	T	C	100	PASS	AC=686;AF=0.136981;AN=5008;NS=2504;DP=19953;EAS_AF=0.2619;AMR_AF=0.0908;AFR_AF=0.1127;EUR_AF=0.0567;SAS_AF=0.1564;AA=T|||;VT=SNP
15	61854003	rs12898315	G	A	100	PASS	AC=1900;AF=0.379393;AN=5008;NS=2504;DP=16909;EAS_AF=0.2778;AMR_AF=0.4467;AFR_AF=0.2163;EUR_AF=0.5676;SAS_AF=0.4632;AA=G|||;VT=SNP
15	61854104	rs62008395	C	T	100	PASS	AC=1907;AF=0.380791;AN=5008;NS=2504;DP=19082;EAS_AF=0.2778;AMR_AF=0.4467;AFR_AF=0.2216;EUR_AF=0.5676;SAS_AF=0.4632;AA=T|||;VT=SNP
15	61854506	rs12903705	T	C	100	PASS	AC=1970;AF=0.393371;AN=5008;NS=2504;DP=16362;EAS_AF=0.2798;AMR_AF=0.4625;AFR_AF=0.2511;EUR_AF=0.5785;SAS_AF=0.4632;AA=T|||;VT=SNP
15	61854663	rs12903146	G	A	100	PASS	AC=1936;AF=0.386581;AN=5008;NS=2504;DP=14305;EAS_AF=0.2817;AMR_AF=0.4481;AFR_AF=0.2375;EUR_AF=0.5686;SAS_AF=0.4652;AA=G|||;VT=SNP
15	61854806	rs4774407	T	C	100	PASS	AC=615;AF=0.122804;AN=5008;NS=2504;DP=18278;EAS_AF=0.2609;AMR_AF=0.0865;AFR_AF=0.0628;EUR_AF=0.0567;SAS_AF=0.1554;AA=T|||;VT=SNP
15	61854922	rs4774408	T	G	100	PASS	AC=4370;AF=0.872604;AN=5008;NS=2504;DP=17489;EAS_AF=0.8998;AMR_AF=0.9424;AFR_AF=0.8109;EUR_AF=0.9046;SAS_AF=0.8456;AA=G|||;VT=SNP
15	61855047	rs8026487	A	C	100	PASS	AC=1077;AF=0.215056;AN=5008;NS=2504;DP=18795;EAS_AF=0.3452;AMR_AF=0.3156;AFR_AF=0.1021;EUR_AF=0.1859;SAS_AF=0.1922;AA=A|||;VT=SNP
15	61855340	rs8027159	C	T	100	PASS	AC=4245;AF=0.847644;AN=5008;NS=2504;DP=18090;EAS_AF=0.8889;AMR_AF=0.9352;AFR_AF=0.7466;EUR_AF=0.8946;SAS_AF=0.8313;AA=T|||;VT=SNP
15	61856011	rs11857462	A	T	100	PASS	AC=3214;AF=0.641773;AN=5008;NS=2504;DP=16488;EAS_AF=0.5575;AMR_AF=0.6225;AFR_AF=0.649;EUR_AF=0.7217;SAS_AF=0.6503;AA=T|||;VT=SNP
15	61856086	rs13379769	T	C	100	PASS	AC=688;AF=0.13738;AN=5008;NS=2504;DP=16651;EAS_AF=0.2619;AMR_AF=0.0908;AFR_AF=0.1112;EUR_AF=0.0567;SAS_AF=0.1605;AA=T|||;VT=SNP
15	61856263	rs35225048	T	C	100	PASS	AC=1632;AF=0.325879;AN=5008;NS=2504;DP=17027;EAS_AF=0.2817;AMR_AF=0.4366;AFR_AF=0.0386;EUR_AF=0.5736;SAS_AF=0.4264;AA=T|||;VT=SNP
15	61856523	rs8037341	C	T	100	PASS	AC=1034;AF=0.20647;AN=5008;NS=2504;DP=19223;EAS_AF=0.3353;AMR_AF=0.3069;AFR_AF=0.1051;EUR_AF=0.159;SAS_AF=0.1881;AA=T|||;VT=SNP
15	61856952	rs4277295	G	T	100	PASS	AC=4564;AF=0.911342;AN=5008;NS=2504;DP=19757;EAS_AF=0.8899;AMR_AF=0.9597;AFR_AF=0.8578;EUR_AF=0.9433;SAS_AF=0.9387;AA=T|||;VT=SNP
15	61858017	rs12437739	A	T	100	PASS	AC=4563;AF=0.911142;AN=5008;NS=2504;DP=18986;EAS_AF=0.8919;AMR_AF=0.9597;AFR_AF=0.8548;EUR_AF=0.9433;SAS_AF=0.9397;AA=T|||;VT=SNP
15	61858217	rs12900722	A	G	100	PASS	AC=2285;AF=0.45627;AN=5008;NS=2504;DP=18886;EAS_AF=0.3105;AMR_AF=0.4769;AFR_AF=0.3517;EUR_AF=0.6342;SAS_AF=0.5501;AA=G|||;VT=SNP
15	61858657	rs12905487	C	A	100	PASS	AC=1930;AF=0.385383;AN=5008;NS=2504;DP=18193;EAS_AF=0.2877;AMR_AF=0.4467;AFR_AF=0.2496;EUR_AF=0.5666;SAS_AF=0.4397;AA=C|||;VT=SNP
15	61858668	rs4480737	T	C	100	PASS	AC=681;AF=0.135982;AN=5008;NS=2504;DP=18502;EAS_AF=0.256;AMR_AF=0.0922;AFR_AF=0.1082;EUR_AF=0.0567;SAS_AF=0.1626;AA=T|||;VT=SNP
15	61858816	rs12905969	G	A	100	PASS	AC=1924;AF=0.384185;AN=5008;NS=2504;DP=16538;EAS_AF=0.2857;AMR_AF=0.4481;AFR_AF=0.2451;EUR_AF=0.5676;SAS_AF=0.4397;AA=A|||;VT=SNP
15	61859004	rs4480738	T	C	100	PASS	AC=535;AF=0.106829;AN=5008;NS=2504;DP=19916;EAS_AF=0.248;AMR_AF=0.0865;AFR_AF=0.0068;EUR_AF=0.0567;SAS_AF=0.1626;AA=T|||;VT=SNP
15	61859555	rs2899669	G	T	100	PASS	AC=905;AF=0.180711;AN=5008;NS=2504;DP=18582;EAS_AF=0.254;AMR_AF=0.1037;AFR_AF=0.2685;EUR_AF=0.0596;SAS_AF=0.1656;AA=G|||;VT=SNP
15	61860773	rs4775418	T	G	100	PASS	AC=683;AF=0.136382;AN=5008;NS=2504;DP=20224;EAS_AF=0.256;AMR_AF=0.0922;AFR_AF=0.1097;EUR_AF=0.0567;SAS_AF=0.1626;AA=T|||;VT=SNP
15	61860911	rs4775419	A	G	100	PASS	AC=3107;AF=0.620407;AN=5008;NS=2504;DP=19432;EAS_AF=0.6468;AMR_AF=0.7752;AFR_AF=0.3979;EUR_AF=0.7624;SAS_AF=0.638;AA=G|||;VT=SNP
15	61861402	rs2414716	G	A	100	PASS	AC=1933;AF=0.385982;AN=5008;NS=2504;DP=13801;EAS_AF=0.2778;AMR_AF=0.4438;AFR_AF=0.2716;EUR_AF=0.5577;SAS_AF=0.4346;AA=G|||;VT=SNP
15	61861540	rs10163060	T	C	100	PASS	AC=1060;AF=0.211661;AN=5008;NS=2504;DP=15277;EAS_AF=0.3264;AMR_AF=0.317;AFR_AF=0.0877;EUR_AF=0.1948;SAS_AF=0.2035;AA=T|||;VT=SNP
15	61861985	rs2414717	C	G	100	PASS	AC=3737;AF=0.746206;AN=5008;NS=2504;DP=20328;EAS_AF=0.878;AMR_AF=0.8674;AFR_AF=0.469;EUR_AF=0.828;SAS_AF=0.8149;AA=C|||;VT=SNP
15	61862714	rs6494285	A	G	100	PASS	AC=4335;AF=0.865615;AN=5008;NS=2504;DP=19755;EAS_AF=0.9038;AMR_AF=0.9438;AFR_AF=0.7905;EUR_AF=0.9026;SAS_AF=0.8344;AA=G|||;VT=SNP
15	61862802	rs8042151	G	A	100	PASS	AC=1916;AF=0.382588;AN=5008;NS=2504;DP=20833;EAS_AF=0.2827;AMR_AF=0.4467;AFR_AF=0.2519;EUR_AF=0.5586;SAS_AF=0.4356;AA=G|||;VT=SNP
15	61862996	rs8042070	A	G	100	PASS	AC=2685;AF=0.536142;AN=5008;NS=2504;DP=21355;EAS_AF=0.5575;AMR_AF=0.5548;AFR_AF=0.3775;EUR_AF=0.6342;SAS_AF=0.6145;AA=G|||;VT=SNP
15	61863133	rs2414718	G	A	100	PASS	AC=2649;AF=0.528954;AN=5008;NS=2504;DP=20431;EAS_AF=0.5506;AMR_AF=0.5418;AFR_AF=0.3699;EUR_AF=0.6262;SAS_AF=0.6125;AA=G|||;VT=SNP
15	61863233	rs6416472	T	C	100	PASS	AC=4334;AF=0.865415;AN=5008;NS=2504;DP=18902;EAS_AF=0.9028;AMR_AF=0.9553;AFR_AF=0.7587;EUR_AF=0.9215;SAS_AF=0.8497;AA=C|||;VT=SNP
15	61863856	rs6494286	T	C	100	PASS	AC=1648;AF=0.329073;AN=5008;NS=2504;DP=16671;EAS_AF=0.3522;AMR_AF=0.4049;AFR_AF=0.3722;EUR_AF=0.2853;SAS_AF=0.2382;AA=T|||;VT=SNP
15	61864076	rs17270962	A	G	100	PASS	AC=2677;AF=0.534545;AN=5008;NS=2504;DP=16310;EAS_AF=0.5506;AMR_AF=0.5533;AFR_AF=0.3752;EUR_AF=0.6372;SAS_AF=0.6145;AA=A|||;VT=SNP
15	61865250	rs4517735	A	G	100	PASS	AC=550;AF=0.109824;AN=5008;NS=2504;DP=16391;EAS_AF=0.2629;AMR_AF=0.085;AFR_AF=0.0068;EUR_AF=0.0567;SAS_AF=0.1636;AA=A|||;VT=SNP
15	61866973	rs6494287	G	C	100	PASS	AC=1120;AF=0.223642;AN=5008;NS=2504;DP=21051;EAS_AF=0.3482;AMR_AF=0.33;AFR_AF=0.0976;EUR_AF=0.1988;SAS_AF=0.2157;AA=g|||;VT=SNP
15	61867339	rs8024904	A	G	100	PASS	AC=4586;AF=0.915735;AN=5008;NS=2504;DP=19751;EAS_AF=0.9087;AMR_AF=0.9784;AFR_AF=0.8275;EUR_AF=0.9712;SAS_AF=0.9407;AA=g|||;VT=SNP
15	61867424	rs8029565	G	C	100	PASS	AC=4626;AF=0.923722;AN=5008;NS=2504;DP=17580;EAS_AF=0.9087;AMR_AF=0.9798;AFR_AF=0.8661;EUR_AF=0.9712;SAS_AF=0.9284;AA=c|||;VT=SNP
15	61869851	rs2414719	A	C	100	PASS	AC=3668;AF=0.732428;AN=5008;NS=2504;DP=18146;EAS_AF=0.9028;AMR_AF=0.853;AFR_AF=0.4092;EUR_AF=0.8201;SAS_AF=0.818;AA=A|||;VT=SNP
15	61870660	rs7497015	C	A	100	PASS	AC=4282;AF=0.855032;AN=5008;NS=2504;DP=21136;EAS_AF=0.9038;AMR_AF=0.9323;AFR_AF=0.7595;EUR_AF=0.8887;SAS_AF=0.8446;AA=A|||;VT=SNP
15	61870836	rs7497302	T	C	100	PASS	AC=4312;AF=0.861022;AN=5008;NS=2504;DP=18442;EAS_AF=0.9038;AMR_AF=0.9409;AFR_AF=0.7587;EUR_AF=0.9105;SAS_AF=0.8476;AA=C|||;VT=SNP
15	61870943	rs12592967	C	T	100	PASS	AC=1919;AF=0.383187;AN=5008;NS=2504;DP=17146;EAS_AF=0.3016;AMR_AF=0.4352;AFR_AF=0.2239;EUR_AF=0.5696;SAS_AF=0.454;AA=C|||;VT=SNP
15	61870977	rs12595508	T	C	100	PASS	AC=1748;AF=0.349042;AN=5008;NS=2504;DP=17861;EAS_AF=0.3016;AMR_AF=0.4308;AFR_AF=0.0968;EUR_AF=0.5686;SAS_AF=0.455;AA=T|||;VT=SNP
15	61871435	rs8043366	T	C	100	PASS	AC=4365;AF=0.871605;AN=5008;NS=2504;DP=14230;EAS_AF=0.9038;AMR_AF=0.9424;AFR_AF=0.7973;EUR_AF=0.9105;SAS_AF=0.8487;AA=C|||;VT=SNP
15	61871807	rs11630117	T	C	100	PASS	AC=4364;AF=0.871406;AN=5008;NS=2504;DP=16483;EAS_AF=0.9028;AMR_AF=0.9424;AFR_AF=0.7973;EUR_AF=0.9105;SAS_AF=0.8487;AA=C|||;VT=SNP
15	61871854	rs11634962	G	T	100	PASS	AC=1950;AF=0.389377;AN=5008;NS=2504;DP=15838;EAS_AF=0.6012;AMR_AF=0.4135;AFR_AF=0.3616;EUR_AF=0.2286;SAS_AF=0.3569;AA=C|||;VT=SNP
15	61872197	rs35351411	A	C	100	PASS	AC=1801;AF=0.359625;AN=5008;NS=2504;DP=17127;EAS_AF=0.3026;AMR_AF=0.4452;AFR_AF=0.1233;EUR_AF=0.5726;SAS_AF=0.4581;AA=A|||;VT=SNP
15	61873019	rs17303614	A	G	100	PASS	AC=539;AF=0.107628;AN=5008;NS=2504;DP=16471;EAS_AF=0.254;AMR_AF=0.0865;AFR_AF=0.0068;EUR_AF=0.0567;SAS_AF=0.1605;AA=A|||;VT=SNP
15	61873251	rs2899670	G	A	100	PASS	AC=1767;AF=0.352835;AN=5008;NS=2504;DP=17400;EAS_AF=0.2996;AMR_AF=0.4409;AFR_AF=0.1225;EUR_AF=0.5646;SAS_AF=0.4387;AA=G|||;VT=SNP
15	61874187	rs17303621	G	A	100	PASS	AC=612;AF=0.122204;AN=5008;NS=2504;DP=17458;EAS_AF=0.254;AMR_AF=0.0879;AFR_AF=0.0643;EUR_AF=0.0567;SAS_AF=0.1564;AA=G|||;VT=SNP
15	61875207	rs8040481	C	G	100	PASS	AC=1088;AF=0.217252;AN=5008;NS=2504;DP=19271;EAS_AF=0.3522;AMR_AF=0.3156;AFR_AF=0.0961;EUR_AF=0.1859;SAS_AF=0.2045;AA=C|||;VT=SNP
15	61875208	rs8040327	A	G	100	PASS	AC=1088;AF=0.217252;AN=5008;NS=2504;DP=19236;EAS_AF=0.3522;AMR_AF=0.3156;AFR_AF=0.0961;EUR_AF=0.1859;SAS_AF=0.2045;AA=A|||;VT=SNP
15	61875762	rs80128662	G	C	100	PASS	AC=538;AF=0.107428;AN=5008;NS=2504;DP=19371;EAS_AF=0.255;AMR_AF=0.0865;AFR_AF=0.0068;EUR_AF=0.0567;SAS_AF=0.1585;AA=G|||;VT=SNP
15	61876073	rs6416473	C	T	100	PASS	AC=4265;AF=0.851637;AN=5008;NS=2504;DP=18704;EAS_AF=0.8899;AMR_AF=0.938;AFR_AF=0.7542;EUR_AF=0.8996;SAS_AF=0.8333;AA=T|||;VT=SNP
15	61876422	rs6494289	A	G	100	PASS	AC=4322;AF=0.863019;AN=5008;NS=2504;DP=19250;EAS_AF=0.9038;AMR_AF=0.9337;AFR_AF=0.7943;EUR_AF=0.8877;SAS_AF=0.8384;AA=G|||;VT=SNP
15	61877103	rs12908294	G	A	100	PASS	AC=4251;AF=0.848842;AN=5008;NS=2504;DP=17240;EAS_AF=0.9008;AMR_AF=0.9308;AFR_AF=0.7511;EUR_AF=0.8827;SAS_AF=0.8344;AA=G|||;VT=SNP
15	61877291	rs62008436	T	G	100	PASS	AC=124;AF=0.0247604;AN=5008;NS=2504;DP=19347;EAS_AF=0.002;AMR_AF=0.0389;AFR_AF=0.0038;EUR_AF=0.0616;SAS_AF=0.0286;AA=T|||;VT=SNP
15	61877327	rs12592355	C	G	100	PASS	AC=4314;AF=0.861422;AN=5008;NS=2504;DP=17909;EAS_AF=0.9018;AMR_AF=0.9409;AFR_AF=0.7542;EUR_AF=0.9145;SAS_AF=0.8538;AA=C|||;VT=SNP
15	61877355	rs12594873	T	C	100	PASS	AC=1808;AF=0.361022;AN=5008;NS=2504;DP=17378;EAS_AF=0.3095;AMR_AF=0.4496;AFR_AF=0.1248;EUR_AF=0.5716;SAS_AF=0.454;AA=T|||;VT=SNP
15	61877593	rs4594198	A	G	100	PASS	AC=1803;AF=0.360024;AN=5008;NS=2504;DP=18047;EAS_AF=0.3095;AMR_AF=0.4496;AFR_AF=0.1248;EUR_AF=0.5716;SAS_AF=0.4489;AA=A|||;VT=SNP
15	61878374	rs9672974	G	A	100	PASS	AC=1027;AF=0.205072;AN=5008;NS=2504;DP=20333;EAS_AF=0.3353;AMR_AF=0.2997;AFR_AF=0.0961;EUR_AF=0.161;SAS_AF=0.1963;AA=G|||;VT=SNP
15	61879179	rs34366144	T	A	100	PASS	AC=1765;AF=0.352436;AN=5008;NS=2504;DP=12339;EAS_AF=0.2917;AMR_AF=0.4452;AFR_AF=0.1218;EUR_AF=0.5656;SAS_AF=0.4417;AA=T|||;VT=SNP
15	61879195	rs17237859	A	G	100	PASS	AC=688;AF=0.13738;AN=5008;NS=2504;DP=12716;EAS_AF=0.2579;AMR_AF=0.0922;AFR_AF=0.1104;EUR_AF=0.0577;SAS_AF=0.1636;AA=A|||;VT=SNP
15	61879564	rs3848121	C	T	100	PASS	AC=4373;AF=0.873203;AN=5008;NS=2504;DP=15065;EAS_AF=0.8919;AMR_AF=0.9496;AFR_AF=0.7171;EUR_AF=0.9414;SAS_AF=0.9407;AA=T|||;VT=SNP
15	61880631	rs16944361	A	G	100	PASS	AC=1434;AF=0.286342;AN=5008;NS=2504;DP=17406;EAS_AF=0.2669;AMR_AF=0.2219;AFR_AF=0.3767;EUR_AF=0.2326;SAS_AF=0.2853;AA=A|||;VT=SNP
15	61880800	rs6494290	G	A	100	PASS	AC=1751;AF=0.349641;AN=5008;NS=2504;DP=17511;EAS_AF=0.2887;AMR_AF=0.4294;AFR_AF=0.1225;EUR_AF=0.5636;SAS_AF=0.4427;AA=G|||;VT=SNP
15	61880873	rs12148105	C	T	100	PASS	AC=1061;AF=0.211861;AN=5008;NS=2504;DP=17063;EAS_AF=0.3363;AMR_AF=0.3127;AFR_AF=0.0885;EUR_AF=0.1789;SAS_AF=0.2127;AA=C|||;VT=SNP
15	61880875	rs12900495	A	C	100	PASS	AC=1061;AF=0.211861;AN=5008;NS=2504;DP=17091;EAS_AF=0.3363;AMR_AF=0.3112;AFR_AF=0.0877;EUR_AF=0.1789;SAS_AF=0.2147;AA=A|||;VT=SNP
15	61881349	rs6494291	G	T	100	PASS	AC=4323;AF=0.863219;AN=5008;NS=2504;DP=14554;EAS_AF=0.9008;AMR_AF=0.9697;AFR_AF=0.6339;EUR_AF=0.9751;SAS_AF=0.9438;AA=T|||;VT=SNP
15	61881350	rs6494292	A	C	100	PASS	AC=4323;AF=0.863219;AN=5008;NS=2504;DP=14631;EAS_AF=0.9008;AMR_AF=0.9697;AFR_AF=0.6339;EUR_AF=0.9751;SAS_AF=0.9438;AA=C|||;VT=SNP
15	61883041	rs11638271	T	A	100	PASS	AC=4306;AF=0.859824;AN=5008;NS=2504;DP=11796;EAS_AF=0.8869;AMR_AF=0.964;AFR_AF=0.6384;EUR_AF=0.9742;SAS_AF=0.9397;AA=A|||;VT=SNP
15	61884028	rs36021988	G	T	100	PASS	AC=254;AF=0.0507188;AN=5008;NS=2504;DP=21095;EAS_AF=0.0764;AMR_AF=0.0418;AFR_AF=0.0023;EUR_AF=0.0696;SAS_AF=0.0767;AA=G|||;VT=SNP
15	61884090	rs11634434	A	G	100	PASS	AC=4415;AF=0.881589;AN=5008;NS=2504;DP=19379;EAS_AF=0.9018;AMR_AF=0.9726;AFR_AF=0.702;EUR_AF=0.9771;SAS_AF=0.9407;AA=A|||;VT=SNP
15	61884127	rs12899210	T	C	100	PASS	AC=1071;AF=0.213858;AN=5008;NS=2504;DP=19204;EAS_AF=0.3383;AMR_AF=0.3141;AFR_AF=0.0885;EUR_AF=0.1829;SAS_AF=0.2157;AA=T|||;VT=SNP
15	61884136	rs10519122	A	G	100	PASS	AC=318;AF=0.0634984;AN=5008;NS=2504;DP=19235;EAS_AF=0.0694;AMR_AF=0.0548;AFR_AF=0.0068;EUR_AF=0.0517;SAS_AF=0.1524;AA=A|||;VT=SNP
15	61884662	rs16944364	A	G	100	PASS	AC=641;AF=0.127995;AN=5008;NS=2504;DP=18062;EAS_AF=0.0694;AMR_AF=0.0865;AFR_AF=0.2065;EUR_AF=0.0875;SAS_AF=0.1534;AA=A|||;VT=SNP
15	61884914	rs16944366	A	C	100	PASS	AC=641;AF=0.127995;AN=5008;NS=2504;DP=17878;EAS_AF=0.0694;AMR_AF=0.0893;AFR_AF=0.2057;EUR_AF=0.0905;SAS_AF=0.1493;AA=A|||;VT=SNP
15	61885832	rs7496262	G	C	100	PASS	AC=1515;AF=0.302516;AN=5008;NS=2504;DP=17467;EAS_AF=0.1389;AMR_AF=0.2104;AFR_AF=0.5098;EUR_AF=0.2515;SAS_AF=0.3088;AA=C|||;VT=SNP
15	61886059	rs2414723	T	C	100	PASS	AC=365;AF=0.0728834;AN=5008;NS=2504;DP=18992;EAS_AF=0.0675;AMR_AF=0.036;AFR_AF=0.0666;EUR_AF=0.0696;SAS_AF=0.1166;AA=T|||;VT=SNP
15	61886490	rs11071615	C	T	100	PASS	AC=4398;AF=0.878195;AN=5008;NS=2504;DP=16809;EAS_AF=0.9038;AMR_AF=0.9726;AFR_AF=0.6906;EUR_AF=0.9742;SAS_AF=0.9397;AA=c|||;VT=SNP
15	61887768	rs17270983	C	T	100	PASS	AC=1884;AF=0.376198;AN=5008;NS=2504;DP=19362;EAS_AF=0.4157;AMR_AF=0.464;AFR_AF=0.1021;EUR_AF=0.5676;SAS_AF=0.4468;AA=C|||;VT=SNP
15	61887937	rs62008437	G	C	100	PASS	AC=1905;AF=0.380391;AN=5008;NS=2504;DP=19435;EAS_AF=0.4296;AMR_AF=0.464;AFR_AF=0.1021;EUR_AF=0.5666;SAS_AF=0.455;AA=G|||;VT=SNP
15	61889631	rs16944372	T	C	100	PASS	AC=1137;AF=0.227037;AN=5008;NS=2504;DP=20570;EAS_AF=0.0744;AMR_AF=0.1311;AFR_AF=0.4387;EUR_AF=0.1451;SAS_AF=0.2505;AA=T|||;VT=SNP
15	61890212	rs11635435	A	G	100	PASS	AC=2983;AF=0.595647;AN=5008;NS=2504;DP=18702;EAS_AF=0.8155;AMR_AF=0.7709;AFR_AF=0.1952;EUR_AF=0.7316;SAS_AF=0.6462;AA=A|||;VT=SNP
15	61890531	rs7168957	C	T	100	PASS	AC=4667;AF=0.931909;AN=5008;NS=2504;DP=16668;EAS_AF=0.8899;AMR_AF=0.9827;AFR_AF=0.8971;EUR_AF=0.9761;SAS_AF=0.9407;AA=T|||;VT=SNP
15	61890910	rs7169676	C	T	100	PASS	AC=4473;AF=0.893171;AN=5008;NS=2504;DP=16510;EAS_AF=0.8899;AMR_AF=0.9784;AFR_AF=0.7526;EUR_AF=0.9761;SAS_AF=0.9407;AA=T|||;VT=SNP
15	61891014	rs11071616	A	G	100	PASS	AC=4510;AF=0.900559;AN=5008;NS=2504;DP=17182;EAS_AF=0.9206;AMR_AF=0.9798;AFR_AF=0.7564;EUR_AF=0.9761;SAS_AF=0.9407;AA=G|||;VT=SNP
15	61892367	rs7497004	A	G	100	PASS	AC=4506;AF=0.89976;AN=5008;NS=2504;DP=20053;EAS_AF=0.9177;AMR_AF=0.9798;AFR_AF=0.7557;EUR_AF=0.9761;SAS_AF=0.9407;AA=G|||;VT=SNP
15	61892501	rs10519120	T	C	100	PASS	AC=329;AF=0.0656949;AN=5008;NS=2504;DP=18764;EAS_AF=0.0704;AMR_AF=0.0562;AFR_AF=0.0159;EUR_AF=0.0517;SAS_AF=0.1493;AA=T|||;VT=SNP
15	61892544	rs12899273	T	C	100	PASS	AC=3046;AF=0.608227;AN=5008;NS=2504;DP=18272;EAS_AF=0.8413;AMR_AF=0.7795;AFR_AF=0.2209;EUR_AF=0.7475;SAS_AF=0.6268;AA=T|||;VT=SNP
15	61892615	rs11639487	C	T	100	PASS	AC=4517;AF=0.901957;AN=5008;NS=2504;DP=18680;EAS_AF=0.9177;AMR_AF=0.9784;AFR_AF=0.7663;EUR_AF=0.9742;SAS_AF=0.9407;AA=T|||;VT=SNP
15	61893074	rs7183783	T	C	100	PASS	AC=4717;AF=0.941893;AN=5008;NS=2504;DP=19565;EAS_AF=0.9187;AMR_AF=0.9856;AFR_AF=0.91;EUR_AF=0.9781;SAS_AF=0.9407;AA=C|||;VT=SNP
15	61893146	rs12900276	T	C	100	PASS	AC=3009;AF=0.600839;AN=5008;NS=2504;DP=18120;EAS_AF=0.8413;AMR_AF=0.7781;AFR_AF=0.2042;EUR_AF=0.7485;SAS_AF=0.6115;AA=T|||;VT=SNP
15	61893535	rs2414702	T	C	100	PASS	AC=1402;AF=0.279952;AN=5008;NS=2504;DP=17108;EAS_AF=0.0764;AMR_AF=0.2003;AFR_AF=0.4644;EUR_AF=0.2435;SAS_AF=0.3344;AA=C|||;VT=SNP
15	61893604	rs7167077	T	C	100	PASS	AC=1401;AF=0.279752;AN=5008;NS=2504;DP=17110;EAS_AF=0.0764;AMR_AF=0.2003;AFR_AF=0.4644;EUR_AF=0.2435;SAS_AF=0.3333;AA=C|||;VT=SNP
15	61893618	rs28478629	G	A	100	PASS	AC=1027;AF=0.205072;AN=5008;NS=2504;DP=16685;EAS_AF=0.0764;AMR_AF=0.1686;AFR_AF=0.2337;EUR_AF=0.2078;SAS_AF=0.3221;AA=G|||;VT=SNP
15	61893720	rs7165766	A	G	100	PASS	AC=1406;AF=0.280751;AN=5008;NS=2504;DP=18925;EAS_AF=0.0774;AMR_AF=0.2003;AFR_AF=0.4644;EUR_AF=0.2445;SAS_AF=0.3364;AA=G|||;VT=SNP
15	61893781	rs28706156	G	T	100	PASS	AC=1042;AF=0.208067;AN=5008;NS=2504;DP=18026;EAS_AF=0.0764;AMR_AF=0.1671;AFR_AF=0.2352;EUR_AF=0.2107;SAS_AF=0.3333;AA=G|||;VT=SNP
15	61893997	rs7166324	A	T	100	PASS	AC=4483;AF=0.895168;AN=5008;NS=2504;DP=16645;EAS_AF=0.9038;AMR_AF=0.9769;AFR_AF=0.7504;EUR_AF=0.9761;SAS_AF=0.9407;AA=T|||;VT=SNP
15	61894072	rs7167891	T	A	100	PASS	AC=4469;AF=0.892372;AN=5008;NS=2504;DP=14899;EAS_AF=0.9038;AMR_AF=0.9769;AFR_AF=0.7398;EUR_AF=0.9761;SAS_AF=0.9407;AA=A|||;VT=SNP
15	61894111	rs17303649	T	G	100	PASS	AC=1051;AF=0.209864;AN=5008;NS=2504;DP=14581;EAS_AF=0.3492;AMR_AF=0.3156;AFR_AF=0.1044;EUR_AF=0.1859;SAS_AF=0.1585;AA=T|||;VT=SNP
15	61894164	rs7166567	A	T	100	PASS	AC=4480;AF=0.894569;AN=5008;NS=2504;DP=13582;EAS_AF=0.9038;AMR_AF=0.9755;AFR_AF=0.7504;EUR_AF=0.9751;SAS_AF=0.9397;AA=T|||;VT=SNP
15	61895081	rs117873307	C	T	100	PASS	AC=326;AF=0.0650958;AN=5008;NS=2504;DP=14928;EAS_AF=0.0714;AMR_AF=0.0562;AFR_AF=0.0061;EUR_AF=0.0517;SAS_AF=0.1585;AA=C|||;VT=SNP
15	61895111	rs7173319	G	A	100	PASS	AC=996;AF=0.198882;AN=5008;NS=2504;DP=14884;EAS_AF=0.3383;AMR_AF=0.3012;AFR_AF=0.1044;EUR_AF=0.162;SAS_AF=0.1483;AA=G|||;VT=SNP
15	61895472	rs7179361	T	G	100	PASS	AC=1004;AF=0.200479;AN=5008;NS=2504;DP=16378;EAS_AF=0.3423;AMR_AF=0.304;AFR_AF=0.1051;EUR_AF=0.163;SAS_AF=0.1483;AA=T|||;VT=SNP
15	61895514	rs16944389	A	G	100	PASS	AC=1153;AF=0.230232;AN=5008;NS=2504;DP=17863;EAS_AF=0.0774;AMR_AF=0.1729;AFR_AF=0.3101;EUR_AF=0.2117;SAS_AF=0.3395;AA=G|||;VT=SNP
15	61895641	rs16944393	T	C	100	PASS	AC=1410;AF=0.28155;AN=5008;NS=2504;DP=20967;EAS_AF=0.0774;AMR_AF=0.2017;AFR_AF=0.4644;EUR_AF=0.2445;SAS_AF=0.3395;AA=T|||;VT=SNP
15	61895660	rs62008438	T	C	100	PASS	AC=1070;AF=0.213658;AN=5008;NS=2504;DP=21325;EAS_AF=0.1052;AMR_AF=0.2781;AFR_AF=0.0272;EUR_AF=0.4433;SAS_AF=0.2955;AA=T|||;VT=SNP
15	61895680	rs28620077	A	C	100	PASS	AC=1463;AF=0.292133;AN=5008;NS=2504;DP=21021;EAS_AF=0.0774;AMR_AF=0.2017;AFR_AF=0.503;EUR_AF=0.2465;SAS_AF=0.3395;AA=A|||;VT=SNP
15	61896478	rs17237901	C	T	100	PASS	AC=339;AF=0.0676917;AN=5008;NS=2504;DP=21928;EAS_AF=0.0714;AMR_AF=0.0576;AFR_AF=0.0144;EUR_AF=0.0517;SAS_AF=0.1595;AA=C|||;VT=SNP
15	61896648	rs17237908	G	C	100	PASS	AC=997;AF=0.199081;AN=5008;NS=2504;DP=18290;EAS_AF=0.3373;AMR_AF=0.304;AFR_AF=0.1051;EUR_AF=0.163;SAS_AF=0.1462;AA=G|||;VT=SNP
15	61896713	rs28431446	A	G	100	PASS	AC=1047;AF=0.209065;AN=5008;NS=2504;DP=17908;EAS_AF=0.0774;AMR_AF=0.1686;AFR_AF=0.2337;EUR_AF=0.2107;SAS_AF=0.3384;AA=A|||;VT=SNP
15	61897641	rs34571590	G	C	100	PASS	AC=1008;AF=0.201278;AN=5008;NS=2504;DP=16828;EAS_AF=0.3472;AMR_AF=0.3069;AFR_AF=0.0968;EUR_AF=0.17;SAS_AF=0.1493;AA=G|||;VT=SNP
15	61897709	rs28415342	G	T	100	PASS	AC=1010;AF=0.201677;AN=5008;NS=2504;DP=16597;EAS_AF=0.0774;AMR_AF=0.1671;AFR_AF=0.2095;EUR_AF=0.2117;SAS_AF=0.3333;AA=G|||;VT=SNP
15	61897915	rs6494293	T	C	100	PASS	AC=1373;AF=0.274161;AN=5008;NS=2504;DP=17913;EAS_AF=0.0774;AMR_AF=0.2003;AFR_AF=0.4402;EUR_AF=0.2445;SAS_AF=0.3354;AA=T|||;VT=SNP
15	61898123	rs8030370	C	T	100	PASS	AC=1408;AF=0.28115;AN=5008;NS=2504;DP=19266;EAS_AF=0.0774;AMR_AF=0.2017;AFR_AF=0.4644;EUR_AF=0.2435;SAS_AF=0.3384;AA=T|||;VT=SNP
15	61898229	rs4774410	C	T	100	PASS	AC=4446;AF=0.88778;AN=5008;NS=2504;DP=19613;EAS_AF=0.8899;AMR_AF=0.9741;AFR_AF=0.7375;EUR_AF=0.9732;SAS_AF=0.9397;AA=T|||;VT=SNP
15	61898482	rs11071617	C	G	100	PASS	AC=1929;AF=0.385184;AN=5008;NS=2504;DP=18572;EAS_AF=0.4663;AMR_AF=0.4611;AFR_AF=0.0998;EUR_AF=0.5606;SAS_AF=0.453;AA=C|||;VT=SNP
15	61898566	rs8036311	T	C	100	PASS	AC=1382;AF=0.275958;AN=5008;NS=2504;DP=18116;EAS_AF=0.0774;AMR_AF=0.1974;AFR_AF=0.4478;EUR_AF=0.2425;SAS_AF=0.3384;AA=C|||;VT=SNP
15	61898622	rs8035133	A	G	100	PASS	AC=1049;AF=0.209465;AN=5008;NS=2504;DP=17322;EAS_AF=0.0784;AMR_AF=0.1686;AFR_AF=0.236;EUR_AF=0.2097;SAS_AF=0.3374;AA=A|||;VT=SNP
15	61898658	rs16944408	C	A	100	PASS	AC=367;AF=0.0732827;AN=5008;NS=2504;DP=18186;EAS_AF=0.0714;AMR_AF=0.0591;AFR_AF=0.0348;EUR_AF=0.0517;SAS_AF=0.1595;AA=C|||;VT=SNP
15	61899162	rs28503897	A	G	100	PASS	AC=1398;AF=0.279153;AN=5008;NS=2504;DP=14668;EAS_AF=0.0913;AMR_AF=0.1974;AFR_AF=0.4486;EUR_AF=0.2435;SAS_AF=0.3384;AA=G|||;VT=SNP
15	61899764	rs77394992	C	T	100	PASS	AC=367;AF=0.0732827;AN=5008;NS=2504;DP=17478;EAS_AF=0.0714;AMR_AF=0.0591;AFR_AF=0.0348;EUR_AF=0.0517;SAS_AF=0.1595;AA=C|||;VT=SNP
15	61899840	rs7182943	T	C	100	PASS	AC=1401;AF=0.279752;AN=5008;NS=2504;DP=18952;EAS_AF=0.0784;AMR_AF=0.2003;AFR_AF=0.4652;EUR_AF=0.2376;SAS_AF=0.3364;AA=T|||;VT=SNP
15	61900183	rs7182531	G	C	100	PASS	AC=993;AF=0.198283;AN=5008;NS=2504;DP=20734;EAS_AF=0.0903;AMR_AF=0.1614;AFR_AF=0.2148;EUR_AF=0.1938;SAS_AF=0.318;AA=G|||;VT=SNP
15	61900589	rs3848122	A	G	100	PASS	AC=1067;AF=0.213059;AN=5008;NS=2504;DP=18476;EAS_AF=0.3522;AMR_AF=0.3228;AFR_AF=0.1059;EUR_AF=0.1938;SAS_AF=0.1564;AA=A|||;VT=SNP
15	61901603	rs28442006	C	G	100	PASS	AC=1032;AF=0.20607;AN=5008;NS=2504;DP=20279;EAS_AF=0.3393;AMR_AF=0.3184;AFR_AF=0.0976;EUR_AF=0.1839;SAS_AF=0.1585;AA=C|||;VT=SNP
15	61901612	rs11634723	C	T	100	PASS	AC=2934;AF=0.585863;AN=5008;NS=2504;DP=20599;EAS_AF=0.8105;AMR_AF=0.7723;AFR_AF=0.2088;EUR_AF=0.7147;SAS_AF=0.5992;AA=C|||;VT=SNP
15	61903224	rs7168305	G	A	100	PASS	AC=657;AF=0.13119;AN=5008;NS=2504;DP=19286;EAS_AF=0.0704;AMR_AF=0.0807;AFR_AF=0.2194;EUR_AF=0.0835;SAS_AF=0.1595;AA=G|||;VT=SNP
15	61903474	rs7174133	T	G	100	PASS	AC=1500;AF=0.299521;AN=5008;NS=2504;DP=17833;EAS_AF=0.0913;AMR_AF=0.2003;AFR_AF=0.5068;EUR_AF=0.2634;SAS_AF=0.3415;AA=T|||;VT=SNP
15	61904270	rs7175667	T	C	100	PASS	AC=577;AF=0.115216;AN=5008;NS=2504;DP=21276;EAS_AF=0.0188;AMR_AF=0.0461;AFR_AF=0.2526;EUR_AF=0.0736;SAS_AF=0.1207;AA=T|||;VT=SNP
15	61904451	rs7178929	A	G	100	PASS	AC=783;AF=0.15635;AN=5008;NS=2504;DP=20197;EAS_AF=0.0198;AMR_AF=0.111;AFR_AF=0.2595;EUR_AF=0.167;SAS_AF=0.1789;AA=A|||;VT=SNP
15	61904603	rs2414703	A	G	100	PASS	AC=4496;AF=0.897764;AN=5008;NS=2504;DP=21194;EAS_AF=0.9216;AMR_AF=0.9784;AFR_AF=0.7489;EUR_AF=0.9761;SAS_AF=0.9366;AA=G|||;VT=SNP
15	61905121	rs2414704	C	A	100	PASS	AC=4467;AF=0.891973;AN=5008;NS=2504;DP=19904;EAS_AF=0.9058;AMR_AF=0.9741;AFR_AF=0.7443;EUR_AF=0.9732;SAS_AF=0.9356;AA=A|||;VT=SNP
15	61905530	rs16944432	T	C	100	PASS	AC=1065;AF=0.21266;AN=5008;NS=2504;DP=18377;EAS_AF=0.0764;AMR_AF=0.1643;AFR_AF=0.2965;EUR_AF=0.1829;SAS_AF=0.3047;AA=T|||;VT=SNP
15	61905606	rs12901380	A	G	100	PASS	AC=4487;AF=0.895966;AN=5008;NS=2504;DP=16348;EAS_AF=0.9187;AMR_AF=0.9755;AFR_AF=0.7496;EUR_AF=0.9751;SAS_AF=0.9325;AA=G|||;VT=SNP
15	61905989	rs2899668	T	G	100	PASS	AC=2455;AF=0.490216;AN=5008;NS=2504;DP=17026;EAS_AF=0.4563;AMR_AF=0.5086;AFR_AF=0.5703;EUR_AF=0.4135;SAS_AF=0.4826;AA=g|||;VT=SNP
15	61907481	rs11854700	C	T	100	PASS	AC=1915;AF=0.382388;AN=5008;NS=2504;DP=19886;EAS_AF=0.4504;AMR_AF=0.4582;AFR_AF=0.1021;EUR_AF=0.5606;SAS_AF=0.454;AA=C|||;VT=SNP
15	61908068	rs28765509	T	C	100	PASS	AC=1114;AF=0.222444;AN=5008;NS=2504;DP=17085;EAS_AF=0.0903;AMR_AF=0.1671;AFR_AF=0.2973;EUR_AF=0.1988;SAS_AF=0.3211;AA=T|||;VT=SNP
15	61908134	rs11071618	T	C	100	PASS	AC=1115;AF=0.222644;AN=5008;NS=2504;DP=17175;EAS_AF=0.0903;AMR_AF=0.1671;AFR_AF=0.2973;EUR_AF=0.1988;SAS_AF=0.3221;AA=T|||;VT=SNP
15	61909169	rs28877426	A	G	100	PASS	AC=1121;AF=0.223842;AN=5008;NS=2504;DP=18944;EAS_AF=0.0913;AMR_AF=0.1686;AFR_AF=0.2761;EUR_AF=0.2167;SAS_AF=0.3364;AA=A|||;VT=SNP
15	61909712	rs2414705	G	T	100	PASS	AC=1861;AF=0.371605;AN=5008;NS=2504;DP=17214;EAS_AF=0.4514;AMR_AF=0.4452;AFR_AF=0.056;EUR_AF=0.5726;SAS_AF=0.4571;AA=G|||;VT=SNP
15	61909880	rs2414706	T	C	100	PASS	AC=1070;AF=0.213658;AN=5008;NS=2504;DP=18189;EAS_AF=0.0923;AMR_AF=0.1628;AFR_AF=0.27;EUR_AF=0.1918;SAS_AF=0.3211;AA=T|||;VT=SNP
15	61910113	rs2414707	T	G	100	PASS	AC=1105;AF=0.220647;AN=5008;NS=2504;DP=18889;EAS_AF=0.0913;AMR_AF=0.1671;AFR_AF=0.267;EUR_AF=0.2167;SAS_AF=0.3333;AA=T|||;VT=SNP
15	61910843	rs34020641	T	A	100	PASS	AC=432;AF=0.086262;AN=5008;NS=2504;DP=21165;EAS_AF=0.0853;AMR_AF=0.0893;AFR_AF=0.0461;EUR_AF=0.1213;SAS_AF=0.1033;AA=T|||;VT=SNP
15	61911002	rs35790860	C	T	100	PASS	AC=407;AF=0.08127;AN=5008;NS=2504;DP=19888;EAS_AF=0.0863;AMR_AF=0.0778;AFR_AF=0.0416;EUR_AF=0.1143;SAS_AF=0.0982;AA=T|||;VT=SNP
15	61911047	rs80291142	A	C	100	PASS	AC=399;AF=0.0796725;AN=5008;NS=2504;DP=19402;EAS_AF=0.0794;AMR_AF=0.0591;AFR_AF=0.0598;EUR_AF=0.0527;SAS_AF=0.1493;AA=A|||;VT=SNP
15	61911182	rs2414708	G	A	100	PASS	AC=3896;AF=0.777955;AN=5008;NS=2504;DP=20610;EAS_AF=0.7371;AMR_AF=0.6455;AFR_AF=0.8411;EUR_AF=0.8002;SAS_AF=0.8057;AA=A|||;VT=SNP
15	61911757	rs2001891	T	C	100	PASS	AC=2419;AF=0.483027;AN=5008;NS=2504;DP=18798;EAS_AF=0.369;AMR_AF=0.4942;AFR_AF=0.6248;EUR_AF=0.3708;SAS_AF=0.5164;AA=T|||;VT=SNP
15	61912189	rs11634632	A	G	100	PASS	AC=451;AF=0.0900559;AN=5008;NS=2504;DP=19346;EAS_AF=0.0556;AMR_AF=0.0879;AFR_AF=0.0651;EUR_AF=0.1501;SAS_AF=0.0992;AA=A|||;VT=SNP
15	61913054	rs7166435	G	T	100	PASS	AC=4560;AF=0.910543;AN=5008;NS=2504;DP=19728;EAS_AF=0.9276;AMR_AF=0.9352;AFR_AF=0.8472;EUR_AF=0.9304;SAS_AF=0.9407;AA=T|||;VT=SNP
15	61913193	rs2143	A	G	100	PASS	AC=2894;AF=0.577875;AN=5008;NS=2504;DP=19543;EAS_AF=0.6567;AMR_AF=0.4712;AFR_AF=0.5772;EUR_AF=0.5467;SAS_AF=0.6053;AA=G|||;VT=SNP
15	61913512	rs11857393	A	T	100	PASS	AC=2228;AF=0.444888;AN=5008;NS=2504;DP=16820;EAS_AF=0.629;AMR_AF=0.4395;AFR_AF=0.2269;EUR_AF=0.4891;SAS_AF=0.5082;AA=A|||;VT=SNP
15	61913645	rs2414713	G	A	100	PASS	AC=2903;AF=0.579673;AN=5008;NS=2504;DP=20356;EAS_AF=0.6498;AMR_AF=0.4654;AFR_AF=0.6687;EUR_AF=0.493;SAS_AF=0.5573;AA=A|||;VT=SNP
15	61913884	rs11637386	G	A	100	PASS	AC=1414;AF=0.282348;AN=5008;NS=2504;DP=19694;EAS_AF=0.2798;AMR_AF=0.3977;AFR_AF=0.2663;EUR_AF=0.2594;SAS_AF=0.2485;AA=G|||;VT=SNP
15	61914035	rs11632744	T	C	100	PASS	AC=1438;AF=0.287141;AN=5008;NS=2504;DP=20603;EAS_AF=0.2808;AMR_AF=0.3991;AFR_AF=0.2685;EUR_AF=0.2704;SAS_AF=0.2566;AA=T|||;VT=SNP
15	61914778	rs55835453	A	G	100	PASS	AC=1318;AF=0.263179;AN=5008;NS=2504;DP=18585;EAS_AF=0.2847;AMR_AF=0.3934;AFR_AF=0.1611;EUR_AF=0.2694;SAS_AF=0.2802;AA=A|||;VT=SNP
15	61914858	rs12915907	T	C	100	PASS	AC=4603;AF=0.919129;AN=5008;NS=2504;DP=19464;EAS_AF=0.9891;AMR_AF=0.9424;AFR_AF=0.8275;EUR_AF=0.9334;SAS_AF=0.9397;AA=t|||;VT=SNP
15	61915299	rs2414714	A	G	100	PASS	AC=4653;AF=0.929113;AN=5008;NS=2504;DP=18973;EAS_AF=0.9881;AMR_AF=0.9481;AFR_AF=0.848;EUR_AF=0.9374;SAS_AF=0.956;AA=a|||;VT=SNP
15	61917598	rs12439454	C	T	100	PASS	AC=1927;AF=0.384784;AN=5008;NS=2504;DP=14876;EAS_AF=0.3026;AMR_AF=0.4265;AFR_AF=0.5348;EUR_AF=0.2744;SAS_AF=0.3507;AA=T|||;VT=SNP
15	61917693	rs28451920	A	G	100	PASS	AC=2009;AF=0.401158;AN=5008;NS=2504;DP=16916;EAS_AF=0.3026;AMR_AF=0.4308;AFR_AF=0.5908;EUR_AF=0.2773;SAS_AF=0.3528;AA=G|||;VT=SNP
15	61917925	rs28375544	T	G	100	PASS	AC=1364;AF=0.272364;AN=5008;NS=2504;DP=18300;EAS_AF=0.2798;AMR_AF=0.4049;AFR_AF=0.1717;EUR_AF=0.2724;SAS_AF=0.3067;AA=T|||;VT=SNP
15	61918411	rs11071621	A	G	100	PASS	AC=4537;AF=0.90595;AN=5008;NS=2504;DP=18784;EAS_AF=0.9871;AMR_AF=0.938;AFR_AF=0.7632;EUR_AF=0.9384;SAS_AF=0.9591;AA=G|||;VT=SNP
15	61919026	rs12898360	G	T	100	PASS	AC=388;AF=0.077476;AN=5008;NS=2504;DP=18573;EAS_AF=0.0476;AMR_AF=0.0922;AFR_AF=0.0098;EUR_AF=0.17;SAS_AF=0.0941;AA=G|||;VT=SNP
15	61921996	rs10431798	C	T	100	PASS	AC=396;AF=0.0790735;AN=5008;NS=2504;DP=19517;EAS_AF=0.0764;AMR_AF=0.062;AFR_AF=0.0053;EUR_AF=0.0666;SAS_AF=0.2065;AA=C|||;VT=SNP
15	61922205	rs10431764	T	C	100	PASS	AC=3918;AF=0.782348;AN=5008;NS=2504;DP=21551;EAS_AF=0.9673;AMR_AF=0.9078;AFR_AF=0.3684;EUR_AF=0.9314;SAS_AF=0.909;AA=T|||;VT=SNP
15	61922856	rs4265754	C	T	100	PASS	AC=4648;AF=0.928115;AN=5008;NS=2504;DP=20897;EAS_AF=0.9881;AMR_AF=0.9424;AFR_AF=0.848;EUR_AF=0.9354;SAS_AF=0.9571;AA=T|||;VT=SNP
15	61923355	rs2414701	T	C	100	PASS	AC=4532;AF=0.904952;AN=5008;NS=2504;DP=17177;EAS_AF=0.9881;AMR_AF=0.9352;AFR_AF=0.7625;EUR_AF=0.9364;SAS_AF=0.9581;AA=C|||;VT=SNP
15	61923646	rs3848123	T	C	100	PASS	AC=3920;AF=0.782748;AN=5008;NS=2504;DP=16333;EAS_AF=0.9673;AMR_AF=0.9078;AFR_AF=0.3691;EUR_AF=0.9314;SAS_AF=0.91;AA=T|||;VT=SNP
15	61923994	rs3858893	A	G	100	PASS	AC=3923;AF=0.783347;AN=5008;NS=2504;DP=16412;EAS_AF=0.9673;AMR_AF=0.9092;AFR_AF=0.3691;EUR_AF=0.9334;SAS_AF=0.91;AA=A|||;VT=SNP
15	61924323	rs3959691	C	A	100	PASS	AC=4340;AF=0.866613;AN=5008;NS=2504;DP=19003;EAS_AF=0.9881;AMR_AF=0.9236;AFR_AF=0.6278;EUR_AF=0.9344;SAS_AF=0.954;AA=A|||;VT=SNP
15	61924410	rs2414700	T	G	100	PASS	AC=4100;AF=0.81869;AN=5008;NS=2504;DP=19020;EAS_AF=0.9673;AMR_AF=0.915;AFR_AF=0.5008;EUR_AF=0.9324;SAS_AF=0.91;AA=T|||;VT=SNP
15	61925030	rs2414699	A	G	100	PASS	AC=4335;AF=0.865615;AN=5008;NS=2504;DP=14235;EAS_AF=0.9881;AMR_AF=0.9236;AFR_AF=0.6203;EUR_AF=0.9374;SAS_AF=0.956;AA=G|||;VT=SNP
15	61925383	rs7164716	G	A	100	PASS	AC=279;AF=0.0557109;AN=5008;NS=2504;DP=17353;EAS_AF=0.0119;AMR_AF=0.0548;AFR_AF=0.0961;EUR_AF=0.0616;SAS_AF=0.0409;AA=G|||;VT=SNP
15	61925730	rs4775421	T	G	100	PASS	AC=4080;AF=0.814696;AN=5008;NS=2504;DP=18322;EAS_AF=0.9673;AMR_AF=0.9164;AFR_AF=0.4849;EUR_AF=0.9334;SAS_AF=0.909;AA=T|||;VT=SNP
15	61925983	rs8030661	C	T	100	PASS	AC=4638;AF=0.926118;AN=5008;NS=2504;DP=19188;EAS_AF=0.9881;AMR_AF=0.9409;AFR_AF=0.8442;EUR_AF=0.9344;SAS_AF=0.954;AA=T|||;VT=SNP
15	61926020	rs4775422	C	T	100	PASS	AC=3802;AF=0.759185;AN=5008;NS=2504;DP=18226;EAS_AF=0.9673;AMR_AF=0.9049;AFR_AF=0.2844;EUR_AF=0.9294;SAS_AF=0.908;AA=C|||;VT=SNP
15	61927054	rs2414698	G	C	100	PASS	AC=4078;AF=0.814297;AN=5008;NS=2504;DP=20309;EAS_AF=0.9673;AMR_AF=0.9164;AFR_AF=0.4841;EUR_AF=0.9334;SAS_AF=0.908;AA=G|||;VT=SNP
15	61927411	rs2414697	T	C	100	PASS	AC=3822;AF=0.763179;AN=5008;NS=2504;DP=21246;EAS_AF=0.9663;AMR_AF=0.9049;AFR_AF=0.298;EUR_AF=0.9314;SAS_AF=0.909;AA=T|||;VT=SNP
15	61928445	rs4316695	T	G	100	PASS	AC=4082;AF=0.815096;AN=5008;NS=2504;DP=21044;EAS_AF=0.9673;AMR_AF=0.9164;AFR_AF=0.4849;EUR_AF=0.9324;SAS_AF=0.9121;AA=T|||;VT=SNP
15	61928739	rs2414696	A	G	100	PASS	AC=3915;AF=0.781749;AN=5008;NS=2504;DP=20449;EAS_AF=0.9663;AMR_AF=0.9107;AFR_AF=0.3616;EUR_AF=0.9334;SAS_AF=0.9121;AA=A|||;VT=SNP
15	61929246	rs62010568	T	C	100	PASS	AC=1219;AF=0.243411;AN=5008;NS=2504;DP=15799;EAS_AF=0.3016;AMR_AF=0.3963;AFR_AF=0.034;EUR_AF=0.2783;SAS_AF=0.3221;AA=T|||;VT=SNP
15	61929570	rs8033910	T	C	100	PASS	AC=4655;AF=0.929513;AN=5008;NS=2504;DP=19988;EAS_AF=0.9881;AMR_AF=0.9481;AFR_AF=0.8404;EUR_AF=0.9443;SAS_AF=0.9611;AA=C|||;VT=SNP
15	61931097	rs3858894	A	G	100	PASS	AC=4464;AF=0.891374;AN=5008;NS=2504;DP=14373;EAS_AF=0.9881;AMR_AF=0.9337;AFR_AF=0.7118;EUR_AF=0.9364;SAS_AF=0.9581;AA=G|||;VT=SNP
15	61931318	rs7170123	T	G	100	PASS	AC=4245;AF=0.847644;AN=5008;NS=2504;DP=15931;EAS_AF=0.9673;AMR_AF=0.9251;AFR_AF=0.6021;EUR_AF=0.9334;SAS_AF=0.9131;AA=T|||;VT=SNP
15	61932000	rs11071623	C	T	100	PASS	AC=4015;AF=0.801717;AN=5008;NS=2504;DP=19341;EAS_AF=0.9673;AMR_AF=0.9049;AFR_AF=0.4622;EUR_AF=0.9264;SAS_AF=0.8885;AA=C|||;VT=SNP
15	61933089	rs4304962	C	T	100	PASS	AC=4305;AF=0.859625;AN=5008;NS=2504;DP=16574;EAS_AF=0.9831;AMR_AF=0.9251;AFR_AF=0.6036;EUR_AF=0.9334;SAS_AF=0.956;AA=T|||;VT=SNP
15	61933114	rs4511472	A	G	100	PASS	AC=4307;AF=0.860024;AN=5008;NS=2504;DP=16452;EAS_AF=0.9831;AMR_AF=0.9251;AFR_AF=0.6044;EUR_AF=0.9334;SAS_AF=0.9571;AA=G|||;VT=SNP
15	61933654	rs1962381	G	A	100	PASS	AC=4058;AF=0.810304;AN=5008;NS=2504;DP=19042;EAS_AF=0.9623;AMR_AF=0.915;AFR_AF=0.4735;EUR_AF=0.9304;SAS_AF=0.911;AA=G|||;VT=SNP
15	61933974	rs4350523	T	C	100	PASS	AC=4450;AF=0.888578;AN=5008;NS=2504;DP=19824;EAS_AF=0.9881;AMR_AF=0.9323;AFR_AF=0.7057;EUR_AF=0.9344;SAS_AF=0.955;AA=C|||;VT=SNP
15	61934509	rs8030765	A	G	100	PASS	AC=4125;AF=0.823682;AN=5008;NS=2504;DP=20554;EAS_AF=0.9603;AMR_AF=0.9179;AFR_AF=0.5204;EUR_AF=0.9334;SAS_AF=0.9131;AA=G|||;VT=SNP
15	61935227	rs12324199	G	T	100	PASS	AC=362;AF=0.0722843;AN=5008;NS=2504;DP=18740;EAS_AF=0.0556;AMR_AF=0.0591;AFR_AF=0.0083;EUR_AF=0.0586;SAS_AF=0.1994;AA=G|||;VT=SNP
15	61935262	rs2414732	T	G	100	PASS	AC=4306;AF=0.859824;AN=5008;NS=2504;DP=19860;EAS_AF=0.9831;AMR_AF=0.9236;AFR_AF=0.6097;EUR_AF=0.9304;SAS_AF=0.953;AA=T|||;VT=SNP
15	61935553	rs7177942	T	C	100	PASS	AC=4576;AF=0.913738;AN=5008;NS=2504;DP=20442;EAS_AF=0.9881;AMR_AF=0.938;AFR_AF=0.7988;EUR_AF=0.9334;SAS_AF=0.955;AA=T|||;VT=SNP
15	61935731	rs12913707	G	A	100	PASS	AC=3769;AF=0.752596;AN=5008;NS=2504;DP=18182;EAS_AF=0.9623;AMR_AF=0.8905;AFR_AF=0.2874;EUR_AF=0.9225;SAS_AF=0.8926;AA=G|||;VT=SNP
15	61935795	rs72745765	C	T	100	PASS	AC=363;AF=0.072484;AN=5008;NS=2504;DP=17547;EAS_AF=0.0556;AMR_AF=0.0591;AFR_AF=0.0083;EUR_AF=0.0577;SAS_AF=0.2014;AA=C|||;VT=SNP
15	61936232	rs28459339	T	C	100	PASS	AC=4054;AF=0.809505;AN=5008;NS=2504;DP=15974;EAS_AF=0.9623;AMR_AF=0.9063;AFR_AF=0.4917;EUR_AF=0.9235;SAS_AF=0.8957;AA=C|||;VT=SNP
15	61936356	rs56187701	C	T	100	PASS	AC=2218;AF=0.442891;AN=5008;NS=2504;DP=11990;EAS_AF=0.6171;AMR_AF=0.4597;AFR_AF=0.2231;EUR_AF=0.5815;SAS_AF=0.4059;AA=C|||;VT=SNP
15	61936497	rs3959693	A	G	100	PASS	AC=3913;AF=0.78135;AN=5008;NS=2504;DP=17537;EAS_AF=0.9623;AMR_AF=0.8991;AFR_AF=0.3933;EUR_AF=0.9215;SAS_AF=0.8916;AA=A|||;VT=SNP
15	61936635	rs2414731	G	A	100	PASS	AC=3912;AF=0.78115;AN=5008;NS=2504;DP=20143;EAS_AF=0.9623;AMR_AF=0.8991;AFR_AF=0.3933;EUR_AF=0.9215;SAS_AF=0.8906;AA=G|||;VT=SNP
15	61936703	rs2414730	T	C	100	PASS	AC=3912;AF=0.78115;AN=5008;NS=2504;DP=20079;EAS_AF=0.9623;AMR_AF=0.8991;AFR_AF=0.3926;EUR_AF=0.9215;SAS_AF=0.8916;AA=C|||;VT=SNP
15	61936935	rs2414729	C	T	100	PASS	AC=3911;AF=0.78095;AN=5008;NS=2504;DP=17792;EAS_AF=0.9623;AMR_AF=0.8991;AFR_AF=0.3926;EUR_AF=0.9215;SAS_AF=0.8906;AA=C|||;VT=SNP
15	61937074	rs2414728	A	G	100	PASS	AC=4121;AF=0.822883;AN=5008;NS=2504;DP=19449;EAS_AF=0.9831;AMR_AF=0.8905;AFR_AF=0.5393;EUR_AF=0.8917;SAS_AF=0.9223;AA=A|||;VT=SNP
15	61937371	rs2414727	T	C	100	PASS	AC=3849;AF=0.76857;AN=5008;NS=2504;DP=19960;EAS_AF=0.9623;AMR_AF=0.879;AFR_AF=0.416;EUR_AF=0.8887;SAS_AF=0.8436;AA=T|||;VT=SNP
15	61937482	rs2414726	C	A	100	PASS	AC=1593;AF=0.318091;AN=5008;NS=2504;DP=21014;EAS_AF=0.3214;AMR_AF=0.4078;AFR_AF=0.1876;EUR_AF=0.2893;SAS_AF=0.4571;AA=C|||;VT=SNP
15	61937583	rs7167207	G	C	100	PASS	AC=3997;AF=0.798123;AN=5008;NS=2504;DP=20371;EAS_AF=0.9216;AMR_AF=0.8429;AFR_AF=0.7012;EUR_AF=0.829;SAS_AF=0.7382;AA=C|||;VT=SNP
15	61937637	rs7167037	C	T	100	PASS	AC=3478;AF=0.694489;AN=5008;NS=2504;DP=21002;EAS_AF=0.8998;AMR_AF=0.8213;AFR_AF=0.3737;EUR_AF=0.827;SAS_AF=0.6902;AA=T|||;VT=SNP
15	61938251	rs4316696	A	G	100	PASS	AC=424;AF=0.0846645;AN=5008;NS=2504;DP=20217;EAS_AF=0.0595;AMR_AF=0.062;AFR_AF=0.0719;EUR_AF=0.0606;SAS_AF=0.1687;AA=A|||;VT=SNP
15	61938597	rs2245853	T	C	100	PASS	AC=4040;AF=0.806709;AN=5008;NS=2504;DP=18642;EAS_AF=0.9206;AMR_AF=0.915;AFR_AF=0.5998;EUR_AF=0.9384;SAS_AF=0.7566;AA=T|||;VT=SNP
15	61939189	rs4324075	G	A	100	PASS	AC=3498;AF=0.698482;AN=5008;NS=2504;DP=18918;EAS_AF=0.9008;AMR_AF=0.8098;AFR_AF=0.3964;EUR_AF=0.83;SAS_AF=0.684;AA=G|||;VT=SNP
15	61941967	rs2246250	G	C	100	PASS	AC=418;AF=0.0834665;AN=5008;NS=2504;DP=18235;EAS_AF=0.0119;AMR_AF=0.0922;AFR_AF=0.1188;EUR_AF=0.1054;SAS_AF=0.0808;AA=G|||;VT=SNP
15	61943065	rs7166259	G	A	100	PASS	AC=361;AF=0.0720847;AN=5008;NS=2504;DP=15683;EAS_AF=0.0565;AMR_AF=0.0591;AFR_AF=0.0408;EUR_AF=0.0586;SAS_AF=0.1534;AA=G|||;VT=SNP
15	61944243	rs2246567	T	C	100	PASS	AC=427;AF=0.0852636;AN=5008;NS=2504;DP=13657;EAS_AF=0.0169;AMR_AF=0.0951;AFR_AF=0.1195;EUR_AF=0.1064;SAS_AF=0.0808;AA=T|||;VT=SNP
15	61944516	rs7177971	G	A	100	PASS	AC=422;AF=0.0842652;AN=5008;NS=2504;DP=15830;EAS_AF=0.0565;AMR_AF=0.0605;AFR_AF=0.09;EUR_AF=0.0586;SAS_AF=0.1483;AA=G|||;VT=SNP
15	61945536	rs12900025	C	T	100	PASS	AC=2417;AF=0.482628;AN=5008;NS=2504;DP=19281;EAS_AF=0.6448;AMR_AF=0.4496;AFR_AF=0.2973;EUR_AF=0.5835;SAS_AF=0.4857;AA=C|||;VT=SNP
15	61945919	rs72745767	A	T	100	PASS	AC=428;AF=0.0854633;AN=5008;NS=2504;DP=15710;EAS_AF=0.0575;AMR_AF=0.0605;AFR_AF=0.0893;EUR_AF=0.0586;SAS_AF=0.1544;AA=A|||;VT=SNP
15	61946208	rs16944466	T	A	100	PASS	AC=461;AF=0.0920527;AN=5008;NS=2504;DP=14444;EAS_AF=0.0575;AMR_AF=0.0648;AFR_AF=0.112;EUR_AF=0.0586;SAS_AF=0.1544;AA=T|||;VT=SNP
15	61946574	rs4775425	G	A	100	PASS	AC=1990;AF=0.397364;AN=5008;NS=2504;DP=18575;EAS_AF=0.627;AMR_AF=0.4323;AFR_AF=0.056;EUR_AF=0.5755;SAS_AF=0.4141;AA=G|||;VT=SNP
15	61947055	rs2443058	C	A	100	PASS	AC=2523;AF=0.503794;AN=5008;NS=2504;DP=14906;EAS_AF=0.3512;AMR_AF=0.5418;AFR_AF=0.6732;EUR_AF=0.4095;SAS_AF=0.502;AA=A|||;VT=SNP
15	61947280	rs12438742	C	G	100	PASS	AC=1987;AF=0.396765;AN=5008;NS=2504;DP=17369;EAS_AF=0.628;AMR_AF=0.428;AFR_AF=0.0446;EUR_AF=0.5805;SAS_AF=0.4233;AA=C|||;VT=SNP
15	61947492	rs876735	G	A	100	PASS	AC=432;AF=0.086262;AN=5008;NS=2504;DP=21158;EAS_AF=0.0595;AMR_AF=0.0605;AFR_AF=0.09;EUR_AF=0.0626;SAS_AF=0.1513;AA=G|||;VT=SNP
15	61947694	rs10851698	C	T	100	PASS	AC=1562;AF=0.311901;AN=5008;NS=2504;DP=18546;EAS_AF=0.2798;AMR_AF=0.3919;AFR_AF=0.3835;EUR_AF=0.2455;SAS_AF=0.2597;AA=c|||;VT=SNP
15	61947866	rs10851699	C	T	100	PASS	AC=1508;AF=0.301118;AN=5008;NS=2504;DP=19661;EAS_AF=0.2748;AMR_AF=0.3934;AFR_AF=0.3381;EUR_AF=0.2445;SAS_AF=0.271;AA=C|||;VT=SNP
15	61948268	rs75147309	T	A	100	PASS	AC=1209;AF=0.241414;AN=5008;NS=2504;DP=19673;EAS_AF=0.4583;AMR_AF=0.2738;AFR_AF=0.0174;EUR_AF=0.2942;SAS_AF=0.2434;AA=T|||;VT=SNP
15	61948425	rs7181627	T	C	100	PASS	AC=427;AF=0.0852636;AN=5008;NS=2504;DP=20367;EAS_AF=0.0575;AMR_AF=0.0605;AFR_AF=0.09;EUR_AF=0.0586;SAS_AF=0.1524;AA=T|||;VT=SNP
15	61948435	rs2245477	C	A	100	PASS	AC=1985;AF=0.396366;AN=5008;NS=2504;DP=20076;EAS_AF=0.2917;AMR_AF=0.4784;AFR_AF=0.5219;EUR_AF=0.3449;SAS_AF=0.3292;AA=C|||;VT=SNP
15	61948709	rs7180877	C	T	100	PASS	AC=427;AF=0.0852636;AN=5008;NS=2504;DP=17874;EAS_AF=0.0585;AMR_AF=0.0605;AFR_AF=0.09;EUR_AF=0.0586;SAS_AF=0.1513;AA=C|||;VT=SNP
15	61948742	rs2245488	G	A	100	PASS	AC=3371;AF=0.673123;AN=5008;NS=2504;DP=17723;EAS_AF=0.7212;AMR_AF=0.6023;AFR_AF=0.5794;EUR_AF=0.7465;SAS_AF=0.7249;AA=A|||;VT=SNP
15	61949032	rs8041429	G	A	100	PASS	AC=427;AF=0.0852636;AN=5008;NS=2504;DP=20221;EAS_AF=0.0575;AMR_AF=0.0605;AFR_AF=0.09;EUR_AF=0.0586;SAS_AF=0.1524;AA=G|||;VT=SNP
15	61949128	rs72745769	C	T	100	PASS	AC=426;AF=0.0850639;AN=5008;NS=2504;DP=19080;EAS_AF=0.0565;AMR_AF=0.0605;AFR_AF=0.09;EUR_AF=0.0586;SAS_AF=0.1524;AA=C|||;VT=SNP
15	61950065	rs2245597	C	T	100	PASS	AC=3404;AF=0.679712;AN=5008;NS=2504;DP=19344;EAS_AF=0.7143;AMR_AF=0.6037;AFR_AF=0.6195;EUR_AF=0.7396;SAS_AF=0.7178;AA=T|||;VT=SNP
15	61950387	rs3985694	G	C	100	PASS	AC=1118;AF=0.223243;AN=5008;NS=2504;DP=14881;EAS_AF=0.2817;AMR_AF=0.3674;AFR_AF=0.0582;EUR_AF=0.2505;SAS_AF=0.2556;AA=G|||;VT=SNP
15	61950627	rs72745770	T	C	100	PASS	AC=426;AF=0.0850639;AN=5008;NS=2504;DP=18014;EAS_AF=0.0575;AMR_AF=0.0605;AFR_AF=0.09;EUR_AF=0.0586;SAS_AF=0.1513;AA=T|||;VT=SNP
15	61951110	rs4775426	T	C	100	PASS	AC=2445;AF=0.488219;AN=5008;NS=2504;DP=20918;EAS_AF=0.6488;AMR_AF=0.4539;AFR_AF=0.3018;EUR_AF=0.5915;SAS_AF=0.4928;AA=T|||;VT=SNP
15	61951235	rs4775427	C	T	100	PASS	AC=1979;AF=0.395168;AN=5008;NS=2504;DP=19251;EAS_AF=0.628;AMR_AF=0.4294;AFR_AF=0.0507;EUR_AF=0.5755;SAS_AF=0.411;AA=C|||;VT=SNP
15	61951529	rs2245787	G	A	100	PASS	AC=2514;AF=0.501997;AN=5008;NS=2504;DP=19144;EAS_AF=0.3532;AMR_AF=0.5447;AFR_AF=0.6793;EUR_AF=0.3986;SAS_AF=0.4918;AA=A|||;VT=SNP
15	61951820	rs72745772	C	T	100	PASS	AC=457;AF=0.091254;AN=5008;NS=2504;DP=18653;EAS_AF=0.0565;AMR_AF=0.0648;AFR_AF=0.1135;EUR_AF=0.0586;SAS_AF=0.1493;AA=C|||;VT=SNP
15	61952231	rs4143632	T	C	100	PASS	AC=1171;AF=0.233826;AN=5008;NS=2504;DP=16986;EAS_AF=0.2847;AMR_AF=0.3775;AFR_AF=0.0688;EUR_AF=0.2545;SAS_AF=0.2812;AA=T|||;VT=SNP
15	61952501	rs2245899	G	A	100	PASS	AC=2273;AF=0.453874;AN=5008;NS=2504;DP=19505;EAS_AF=0.3522;AMR_AF=0.5331;AFR_AF=0.4902;EUR_AF=0.4026;SAS_AF=0.5061;AA=G|||;VT=SNP
15	61953853	rs4775428	A	G	100	PASS	AC=4396;AF=0.877796;AN=5008;NS=2504;DP=19623;EAS_AF=0.9831;AMR_AF=0.9035;AFR_AF=0.7587;EUR_AF=0.8946;SAS_AF=0.8947;AA=G|||;VT=SNP
15	61954261	rs2264283	A	G	100	PASS	AC=458;AF=0.0914537;AN=5008;NS=2504;DP=17889;EAS_AF=0.0169;AMR_AF=0.0937;AFR_AF=0.146;EUR_AF=0.1044;SAS_AF=0.0798;AA=A|||;VT=SNP
15	61954707	rs8024281	C	T	100	PASS	AC=1052;AF=0.210064;AN=5008;NS=2504;DP=18760;EAS_AF=0.2688;AMR_AF=0.3631;AFR_AF=0.0484;EUR_AF=0.2306;SAS_AF=0.2382;AA=C|||;VT=SNP
15	61955338	rs12148597	G	A	100	PASS	AC=1459;AF=0.291334;AN=5008;NS=2504;DP=20806;EAS_AF=0.2688;AMR_AF=0.3818;AFR_AF=0.3487;EUR_AF=0.2306;SAS_AF=0.2352;AA=G|||;VT=SNP
15	61957099	rs2260129	G	T	100	PASS	AC=2662;AF=0.53155;AN=5008;NS=2504;DP=18810;EAS_AF=0.371;AMR_AF=0.5476;AFR_AF=0.7216;EUR_AF=0.4016;SAS_AF=0.5624;AA=T|||;VT=SNP
15	61957236	rs3848125	G	A	100	PASS	AC=2310;AF=0.461262;AN=5008;NS=2504;DP=17603;EAS_AF=0.627;AMR_AF=0.4524;AFR_AF=0.2572;EUR_AF=0.5954;SAS_AF=0.4346;AA=A|||;VT=SNP
15	61957832	rs72745775	A	G	100	PASS	AC=427;AF=0.0852636;AN=5008;NS=2504;DP=20501;EAS_AF=0.0585;AMR_AF=0.0605;AFR_AF=0.0885;EUR_AF=0.0626;SAS_AF=0.1493;AA=A|||;VT=SNP
15	61957960	rs2249193	C	T	100	PASS	AC=2539;AF=0.506989;AN=5008;NS=2504;DP=18721;EAS_AF=0.373;AMR_AF=0.5432;AFR_AF=0.6377;EUR_AF=0.4095;SAS_AF=0.5429;AA=T|||;VT=SNP
15	61957976	rs2249194	C	T	100	PASS	AC=2556;AF=0.510383;AN=5008;NS=2504;DP=18641;EAS_AF=0.373;AMR_AF=0.5432;AFR_AF=0.6316;EUR_AF=0.4095;SAS_AF=0.5685;AA=T|||;VT=SNP
15	61958029	rs2249195	A	C	100	PASS	AC=2764;AF=0.551917;AN=5008;NS=2504;DP=18714;EAS_AF=0.373;AMR_AF=0.5504;AFR_AF=0.7799;EUR_AF=0.4145;SAS_AF=0.5706;AA=A|||;VT=SNP
15	61958063	rs2249197	C	T	100	PASS	AC=2556;AF=0.510383;AN=5008;NS=2504;DP=19288;EAS_AF=0.373;AMR_AF=0.5432;AFR_AF=0.6324;EUR_AF=0.4095;SAS_AF=0.5675;AA=c|||;VT=SNP
15	61958167	rs10519127	T	C	100	PASS	AC=2226;AF=0.444489;AN=5008;NS=2504;DP=19683;EAS_AF=0.627;AMR_AF=0.4496;AFR_AF=0.2012;EUR_AF=0.5895;SAS_AF=0.4325;AA=T|||;VT=SNP
15	61958660	rs2249312	C	T	100	PASS	AC=2528;AF=0.504792;AN=5008;NS=2504;DP=19529;EAS_AF=0.373;AMR_AF=0.5375;AFR_AF=0.6324;EUR_AF=0.3936;SAS_AF=0.5593;AA=T|||;VT=SNP
15	61960302	rs12440800	A	T	100	PASS	AC=1493;AF=0.298123;AN=5008;NS=2504;DP=18801;EAS_AF=0.2708;AMR_AF=0.3862;AFR_AF=0.3396;EUR_AF=0.2346;SAS_AF=0.273;AA=A|||;VT=SNP
15	61960631	rs72745777	T	C	100	PASS	AC=453;AF=0.0904553;AN=5008;NS=2504;DP=20000;EAS_AF=0.0585;AMR_AF=0.0692;AFR_AF=0.0885;EUR_AF=0.0736;SAS_AF=0.1585;AA=T|||;VT=SNP
15	61961020	rs10519128	G	A	100	PASS	AC=424;AF=0.0846645;AN=5008;NS=2504;DP=18319;EAS_AF=0.0565;AMR_AF=0.0605;AFR_AF=0.0885;EUR_AF=0.0626;SAS_AF=0.1483;AA=G|||;VT=SNP
15	61961100	rs2249570	C	G	100	PASS	AC=3411;AF=0.68111;AN=5008;NS=2504;DP=19655;EAS_AF=0.7282;AMR_AF=0.5562;AFR_AF=0.7179;EUR_AF=0.6412;SAS_AF=0.7127;AA=G|||;VT=SNP
15	61961211	rs2249669	C	T	100	PASS	AC=2795;AF=0.558107;AN=5008;NS=2504;DP=18069;EAS_AF=0.3661;AMR_AF=0.6153;AFR_AF=0.6755;EUR_AF=0.5288;SAS_AF=0.5869;AA=T|||;VT=SNP
15	61961353	rs2249682	G	A	100	PASS	AC=2405;AF=0.480232;AN=5008;NS=2504;DP=15077;EAS_AF=0.3671;AMR_AF=0.5951;AFR_AF=0.4138;EUR_AF=0.5239;SAS_AF=0.5603;AA=G|||;VT=SNP
15	61961439	rs2414724	C	A	100	PASS	AC=1922;AF=0.383786;AN=5008;NS=2504;DP=16147;EAS_AF=0.6329;AMR_AF=0.3631;AFR_AF=0.143;EUR_AF=0.4503;SAS_AF=0.3988;AA=C|||;VT=SNP
15	61961499	rs75980455	T	C	100	PASS	AC=609;AF=0.121605;AN=5008;NS=2504;DP=15561;EAS_AF=0.0774;AMR_AF=0.0692;AFR_AF=0.1573;EUR_AF=0.0636;SAS_AF=0.2157;AA=T|||;VT=SNP
15	61962011	rs62007289	G	A	100	PASS	AC=1229;AF=0.245407;AN=5008;NS=2504;DP=14034;EAS_AF=0.2688;AMR_AF=0.4251;AFR_AF=0.0454;EUR_AF=0.3519;SAS_AF=0.2546;AA=G|||;VT=SNP
15	61962926	rs41481444	G	A	100	PASS	AC=1238;AF=0.247204;AN=5008;NS=2504;DP=10027;EAS_AF=0.2688;AMR_AF=0.4251;AFR_AF=0.0454;EUR_AF=0.3559;SAS_AF=0.2597;AA=G|||;VT=SNP
15	61963118	rs2249855	A	G	100	PASS	AC=488;AF=0.0974441;AN=5008;NS=2504;DP=13380;EAS_AF=0.0169;AMR_AF=0.1037;AFR_AF=0.1536;EUR_AF=0.1143;SAS_AF=0.0828;AA=A|||;VT=SNP
15	61963372	rs34904190	G	A	100	PASS	AC=551;AF=0.110024;AN=5008;NS=2504;DP=14499;EAS_AF=0.0536;AMR_AF=0.1441;AFR_AF=0.0121;EUR_AF=0.2465;SAS_AF=0.136;AA=G|||;VT=SNP
15	61963554	rs2249953	A	T	100	PASS	AC=442;AF=0.0882588;AN=5008;NS=2504;DP=14632;EAS_AF=0.0169;AMR_AF=0.0951;AFR_AF=0.146;EUR_AF=0.1074;SAS_AF=0.0593;AA=A|||;VT=SNP
15	61963821	rs67783351	T	A	100	PASS	AC=1939;AF=0.387181;AN=5008;NS=2504;DP=15044;EAS_AF=0.6339;AMR_AF=0.3718;AFR_AF=0.1316;EUR_AF=0.4573;SAS_AF=0.4172;AA=T|||;VT=SNP
15	61964314	rs2250037	C	T	100	PASS	AC=444;AF=0.0886581;AN=5008;NS=2504;DP=5063;EAS_AF=0.0179;AMR_AF=0.0951;AFR_AF=0.1467;EUR_AF=0.1074;SAS_AF=0.0593;AA=C|||;VT=SNP
15	61964474	rs12442116	T	G	100	PASS	AC=1985;AF=0.396366;AN=5008;NS=2504;DP=16003;EAS_AF=0.6329;AMR_AF=0.3761;AFR_AF=0.1589;EUR_AF=0.4592;SAS_AF=0.4233;AA=T|||;VT=SNP
15	61964947	rs3985687	T	A	100	PASS	AC=438;AF=0.0874601;AN=5008;NS=2504;DP=12750;EAS_AF=0.0169;AMR_AF=0.0922;AFR_AF=0.146;EUR_AF=0.1054;SAS_AF=0.0593;AA=T|||;VT=SNP
15	61965410	rs2250187	G	A	100	PASS	AC=2007;AF=0.400759;AN=5008;NS=2504;DP=15805;EAS_AF=0.2857;AMR_AF=0.5331;AFR_AF=0.4024;EUR_AF=0.4632;SAS_AF=0.3589;AA=G|||;VT=SNP
15	61965903	rs2250206	G	A	100	PASS	AC=1812;AF=0.361821;AN=5008;NS=2504;DP=20224;EAS_AF=0.2887;AMR_AF=0.5274;AFR_AF=0.2534;EUR_AF=0.4632;SAS_AF=0.362;AA=G|||;VT=SNP
15	61966439	rs2253081	C	G	100	PASS	AC=513;AF=0.102436;AN=5008;NS=2504;DP=18181;EAS_AF=0.0169;AMR_AF=0.1052;AFR_AF=0.1611;EUR_AF=0.1123;SAS_AF=0.0992;AA=C|||;VT=SNP
15	61966513	rs11852569	T	C	100	PASS	AC=1955;AF=0.390375;AN=5008;NS=2504;DP=17481;EAS_AF=0.6329;AMR_AF=0.3746;AFR_AF=0.1324;EUR_AF=0.4662;SAS_AF=0.4223;AA=T|||;VT=SNP
15	61966600	rs2253089	T	C	100	PASS	AC=507;AF=0.101238;AN=5008;NS=2504;DP=19134;EAS_AF=0.0169;AMR_AF=0.1037;AFR_AF=0.1551;EUR_AF=0.1143;SAS_AF=0.1002;AA=T|||;VT=SNP
15	61966724	rs2253095	C	A	100	PASS	AC=2961;AF=0.591254;AN=5008;NS=2504;DP=20111;EAS_AF=0.3671;AMR_AF=0.6254;AFR_AF=0.8177;EUR_AF=0.5328;SAS_AF=0.5521;AA=A|||;VT=SNP
15	61967064	rs12437836	T	C	100	PASS	AC=1940;AF=0.38738;AN=5008;NS=2504;DP=19411;EAS_AF=0.6329;AMR_AF=0.3732;AFR_AF=0.1225;EUR_AF=0.4662;SAS_AF=0.4213;AA=T|||;VT=SNP
15	61967282	rs9630416	C	T	100	PASS	AC=413;AF=0.0824681;AN=5008;NS=2504;DP=18501;EAS_AF=0.0585;AMR_AF=0.0605;AFR_AF=0.0809;EUR_AF=0.0586;SAS_AF=0.1493;AA=C|||;VT=SNP
15	61967447	rs12904593	G	A	100	PASS	AC=1936;AF=0.386581;AN=5008;NS=2504;DP=16163;EAS_AF=0.6319;AMR_AF=0.3732;AFR_AF=0.121;EUR_AF=0.4652;SAS_AF=0.4213;AA=G|||;VT=SNP
15	61967903	rs11071625	A	C	100	PASS	AC=1933;AF=0.385982;AN=5008;NS=2504;DP=18666;EAS_AF=0.3353;AMR_AF=0.5836;AFR_AF=0.093;EUR_AF=0.6382;SAS_AF=0.4346;AA=A|||;VT=SNP
15	61969448	rs77638545	A	G	100	PASS	AC=310;AF=0.061901;AN=5008;NS=2504;DP=16072;EAS_AF=0.0605;AMR_AF=0.0476;AFR_AF=0.0605;EUR_AF=0.0417;SAS_AF=0.0961;AA=A|||;VT=SNP
15	61969460	rs72745784	C	G	100	PASS	AC=309;AF=0.0617013;AN=5008;NS=2504;DP=16062;EAS_AF=0.0605;AMR_AF=0.0476;AFR_AF=0.0598;EUR_AF=0.0417;SAS_AF=0.0961;AA=c|||;VT=SNP
15	61970165	rs12906700	A	G	100	PASS	AC=1966;AF=0.392572;AN=5008;NS=2504;DP=14250;EAS_AF=0.627;AMR_AF=0.3573;AFR_AF=0.1672;EUR_AF=0.3926;SAS_AF=0.4806;AA=A|||;VT=SNP
15	61971933	rs12917300	A	G	100	PASS	AC=2043;AF=0.407947;AN=5008;NS=2504;DP=17108;EAS_AF=0.627;AMR_AF=0.3674;AFR_AF=0.1664;EUR_AF=0.4254;SAS_AF=0.5194;AA=A|||;VT=SNP
15	61973546	rs2253934	A	G	100	PASS	AC=2821;AF=0.563299;AN=5008;NS=2504;DP=21008;EAS_AF=0.7123;AMR_AF=0.5086;AFR_AF=0.357;EUR_AF=0.5646;SAS_AF=0.726;AA=A|||;VT=SNP
15	61974849	rs2414734	T	C	100	PASS	AC=1784;AF=0.35623;AN=5008;NS=2504;DP=19904;EAS_AF=0.2966;AMR_AF=0.4971;AFR_AF=0.2738;EUR_AF=0.4682;SAS_AF=0.3139;AA=T|||;VT=SNP
15	61975507	rs16944505	C	A	100	PASS	AC=325;AF=0.0648962;AN=5008;NS=2504;DP=19631;EAS_AF=0.0595;AMR_AF=0.0418;AFR_AF=0.062;EUR_AF=0.0348;SAS_AF=0.1217;AA=A|||;VT=SNP
15	61976593	rs7169224	T	C	100	PASS	AC=2293;AF=0.457867;AN=5008;NS=2504;DP=17416;EAS_AF=0.6885;AMR_AF=0.3963;AFR_AF=0.23;EUR_AF=0.4284;SAS_AF=0.6022;AA=T|||;VT=SNP
15	61976608	rs4774416	T	G	100	PASS	AC=1706;AF=0.340655;AN=5008;NS=2504;DP=17820;EAS_AF=0.2897;AMR_AF=0.4899;AFR_AF=0.239;EUR_AF=0.4592;SAS_AF=0.3027;AA=T|||;VT=SNP
15	61977322	rs2259998	A	G	100	PASS	AC=2925;AF=0.584065;AN=5008;NS=2504;DP=21891;EAS_AF=0.6925;AMR_AF=0.5115;AFR_AF=0.497;EUR_AF=0.5437;SAS_AF=0.683;AA=G|||;VT=SNP
15	61977614	rs2260971	T	A	100	PASS	AC=2913;AF=0.581669;AN=5008;NS=2504;DP=19845;EAS_AF=0.6925;AMR_AF=0.5101;AFR_AF=0.4977;EUR_AF=0.5417;SAS_AF=0.6728;AA=A|||;VT=SNP
15	61977867	rs12592723	G	C	100	PASS	AC=2279;AF=0.455072;AN=5008;NS=2504;DP=19296;EAS_AF=0.6835;AMR_AF=0.3948;AFR_AF=0.23;EUR_AF=0.4195;SAS_AF=0.6033;AA=G|||;VT=SNP
15	61978425	rs28582172	T	C	100	PASS	AC=1713;AF=0.342053;AN=5008;NS=2504;DP=20264;EAS_AF=0.2907;AMR_AF=0.4899;AFR_AF=0.2398;EUR_AF=0.4622;SAS_AF=0.3047;AA=T|||;VT=SNP
15	61979946	rs2255997	G	T	100	PASS	AC=871;AF=0.173922;AN=5008;NS=2504;DP=20862;EAS_AF=0.0635;AMR_AF=0.1427;AFR_AF=0.3245;EUR_AF=0.1203;SAS_AF=0.1616;AA=T|||;VT=SNP
15	61981920	rs2414736	T	C	100	PASS	AC=2526;AF=0.504393;AN=5008;NS=2504;DP=16275;EAS_AF=0.6935;AMR_AF=0.4207;AFR_AF=0.3487;EUR_AF=0.4573;SAS_AF=0.6278;AA=T|||;VT=SNP
15	61982006	rs11631062	A	G	100	PASS	AC=1494;AF=0.298323;AN=5008;NS=2504;DP=16637;EAS_AF=0.2738;AMR_AF=0.4813;AFR_AF=0.1074;EUR_AF=0.4583;SAS_AF=0.2873;AA=A|||;VT=SNP
15	61982927	rs2243932	A	G	100	PASS	AC=1788;AF=0.357029;AN=5008;NS=2504;DP=19506;EAS_AF=0.2768;AMR_AF=0.5548;AFR_AF=0.1982;EUR_AF=0.5278;SAS_AF=0.3384;AA=A|||;VT=SNP
15	61983884	rs12593153	A	C	100	PASS	AC=2677;AF=0.534545;AN=5008;NS=2504;DP=19396;EAS_AF=0.6954;AMR_AF=0.4337;AFR_AF=0.4402;EUR_AF=0.4732;SAS_AF=0.6309;AA=C|||;VT=SNP
15	61984638	rs12900778	A	C	100	PASS	AC=2683;AF=0.535743;AN=5008;NS=2504;DP=21352;EAS_AF=0.6954;AMR_AF=0.4366;AFR_AF=0.441;EUR_AF=0.4742;SAS_AF=0.6329;AA=A|||;VT=SNP
15	61985968	rs11071626	T	C	100	PASS	AC=2583;AF=0.515775;AN=5008;NS=2504;DP=19056;EAS_AF=0.6935;AMR_AF=0.4323;AFR_AF=0.382;EUR_AF=0.4712;SAS_AF=0.6186;AA=T|||;VT=SNP
15	61987347	rs2414737	A	G	100	PASS	AC=1742;AF=0.347843;AN=5008;NS=2504;DP=20711;EAS_AF=0.2917;AMR_AF=0.4769;AFR_AF=0.2769;EUR_AF=0.4404;SAS_AF=0.3149;AA=A|||;VT=SNP
15	61987396	rs2264287	C	G	100	PASS	AC=1347;AF=0.26897;AN=5008;NS=2504;DP=20525;EAS_AF=0.0754;AMR_AF=0.1657;AFR_AF=0.6225;EUR_AF=0.1551;SAS_AF=0.181;AA=G|||;VT=SNP
15	61987998	rs2243431	T	C	100	PASS	AC=2345;AF=0.468251;AN=5008;NS=2504;DP=18158;EAS_AF=0.6141;AMR_AF=0.4452;AFR_AF=0.3548;EUR_AF=0.506;SAS_AF=0.4489;AA=T|||;VT=SNP
15	61988299	rs2247231	A	G	100	PASS	AC=4049;AF=0.808506;AN=5008;NS=2504;DP=19339;EAS_AF=0.8175;AMR_AF=0.889;AFR_AF=0.7988;EUR_AF=0.8489;SAS_AF=0.7137;AA=G|||;VT=SNP
15	61988436	rs12591242	G	A	100	PASS	AC=1417;AF=0.282947;AN=5008;NS=2504;DP=16668;EAS_AF=0.3988;AMR_AF=0.2594;AFR_AF=0.2927;EUR_AF=0.2445;SAS_AF=0.2065;AA=G|||;VT=SNP
15	61990893	rs2013725	T	C	100	PASS	AC=219;AF=0.04373;AN=5008;NS=2504;DP=19484;EAS_AF=0.0744;AMR_AF=0.0519;AFR_AF=0.0129;EUR_AF=0.0408;SAS_AF=0.0511;AA=T|||;VT=SNP
15	61991478	rs12442351	C	T	100	PASS	AC=3660;AF=0.730831;AN=5008;NS=2504;DP=17772;EAS_AF=0.8105;AMR_AF=0.7954;AFR_AF=0.6596;EUR_AF=0.7316;SAS_AF=0.6984;AA=T|||;VT=SNP
15	61992343	rs4238360	T	C	100	PASS	AC=3420;AF=0.682907;AN=5008;NS=2504;DP=11687;EAS_AF=0.8075;AMR_AF=0.7867;AFR_AF=0.4841;EUR_AF=0.7306;SAS_AF=0.7004;AA=T|||;VT=SNP
15	61992409	rs2247693	T	C	100	PASS	AC=3774;AF=0.753594;AN=5008;NS=2504;DP=8086;EAS_AF=0.8105;AMR_AF=0.8689;AFR_AF=0.5915;EUR_AF=0.838;SAS_AF=0.7454;AA=T|||;VT=SNP
15	61992499	rs11638973	C	T	100	PASS	AC=1300;AF=0.259585;AN=5008;NS=2504;DP=9678;EAS_AF=0.4018;AMR_AF=0.2522;AFR_AF=0.2194;EUR_AF=0.2346;SAS_AF=0.1984;AA=C|||;VT=SNP
15	61992653	rs11639048	C	T	100	PASS	AC=1316;AF=0.26278;AN=5008;NS=2504;DP=12181;EAS_AF=0.3909;AMR_AF=0.2536;AFR_AF=0.2405;EUR_AF=0.2346;SAS_AF=0.1963;AA=C|||;VT=SNP
15	61992729	rs2613109	T	C	100	PASS	AC=3776;AF=0.753994;AN=5008;NS=2504;DP=13120;EAS_AF=0.8105;AMR_AF=0.8689;AFR_AF=0.5915;EUR_AF=0.839;SAS_AF=0.7464;AA=T|||;VT=SNP
15	61993303	rs13380413	G	T	100	PASS	AC=1800;AF=0.359425;AN=5008;NS=2504;DP=19109;EAS_AF=0.375;AMR_AF=0.5058;AFR_AF=0.1225;EUR_AF=0.4622;SAS_AF=0.454;AA=G|||;VT=SNP
15	61993702	rs4774417	G	A	100	PASS	AC=3361;AF=0.671126;AN=5008;NS=2504;DP=19011;EAS_AF=0.8065;AMR_AF=0.7723;AFR_AF=0.4818;EUR_AF=0.7137;SAS_AF=0.6718;AA=G|||;VT=SNP
15	61994134	rs2414739	G	A	100	PASS	AC=3401;AF=0.679113;AN=5008;NS=2504;DP=17586;EAS_AF=0.8065;AMR_AF=0.781;AFR_AF=0.4818;EUR_AF=0.7207;SAS_AF=0.6994;AA=G|||;VT=SNP
15	61994438	rs76112659	C	G	100	PASS	AC=451;AF=0.0900559;AN=5008;NS=2504;DP=19631;EAS_AF=0.1111;AMR_AF=0.0533;AFR_AF=0.0174;EUR_AF=0.1153;SAS_AF=0.1667;AA=C|||;VT=SNP
15	61994586	rs2243453	T	C	100	PASS	AC=3778;AF=0.754393;AN=5008;NS=2504;DP=19834;EAS_AF=0.8115;AMR_AF=0.8703;AFR_AF=0.5908;EUR_AF=0.8419;SAS_AF=0.7444;AA=T|||;VT=SNP
15	61994614	rs11853885	G	A	100	PASS	AC=449;AF=0.0896565;AN=5008;NS=2504;DP=20214;EAS_AF=0.1111;AMR_AF=0.0533;AFR_AF=0.0174;EUR_AF=0.1143;SAS_AF=0.1656;AA=G|||;VT=SNP
15	61995181	rs77196641	C	T	100	PASS	AC=449;AF=0.0896565;AN=5008;NS=2504;DP=17433;EAS_AF=0.1111;AMR_AF=0.0533;AFR_AF=0.0174;EUR_AF=0.1143;SAS_AF=0.1656;AA=C|||;VT=SNP
15	61995237	rs2248032	G	C	100	PASS	AC=3755;AF=0.7498;AN=5008;NS=2504;DP=18394;EAS_AF=0.8115;AMR_AF=0.8689;AFR_AF=0.5764;EUR_AF=0.8419;SAS_AF=0.7413;AA=C|||;VT=SNP
15	61995285	rs2248041	T	C	100	PASS	AC=3778;AF=0.754393;AN=5008;NS=2504;DP=18560;EAS_AF=0.8165;AMR_AF=0.8703;AFR_AF=0.5885;EUR_AF=0.8419;SAS_AF=0.7423;AA=T|||;VT=SNP
15	61995794	rs719729	G	A	100	PASS	AC=449;AF=0.0896565;AN=5008;NS=2504;DP=15293;EAS_AF=0.1111;AMR_AF=0.0533;AFR_AF=0.0174;EUR_AF=0.1143;SAS_AF=0.1656;AA=G|||;VT=SNP
15	61996981	rs2250980	T	C	100	PASS	AC=3833;AF=0.765375;AN=5008;NS=2504;DP=17285;EAS_AF=0.8095;AMR_AF=0.8746;AFR_AF=0.6309;EUR_AF=0.8429;SAS_AF=0.7444;AA=T|||;VT=SNP
15	61997385	rs2251086	T	C	100	PASS	AC=3794;AF=0.757588;AN=5008;NS=2504;DP=16380;EAS_AF=0.8135;AMR_AF=0.8732;AFR_AF=0.5983;EUR_AF=0.8419;SAS_AF=0.7464;AA=T|||;VT=SNP
15	61997599	rs4341693	T	G	100	PASS	AC=3426;AF=0.684105;AN=5008;NS=2504;DP=17353;EAS_AF=0.8095;AMR_AF=0.7839;AFR_AF=0.5061;EUR_AF=0.7296;SAS_AF=0.6779;AA=T|||;VT=SNP
15	61998451	rs12909676	C	G	100	PASS	AC=1330;AF=0.265575;AN=5008;NS=2504;DP=15246;EAS_AF=0.37;AMR_AF=0.2522;AFR_AF=0.267;EUR_AF=0.2336;SAS_AF=0.1984;AA=C|||;VT=SNP
15	61998905	rs72745793	A	G	100	PASS	AC=208;AF=0.0415335;AN=5008;NS=2504;DP=20803;EAS_AF=0.0794;AMR_AF=0.0519;AFR_AF=0.0038;EUR_AF=0.0388;SAS_AF=0.0491;AA=a|||;VT=SNP
15	61999668	rs2264286	A	G	100	PASS	AC=4218;AF=0.842252;AN=5008;NS=2504;DP=21658;EAS_AF=0.8889;AMR_AF=0.9323;AFR_AF=0.7368;EUR_AF=0.8817;SAS_AF=0.8323;AA=A|||;VT=SNP
15	61999673	rs2899673	G	A	100	PASS	AC=442;AF=0.0882588;AN=5008;NS=2504;DP=21614;EAS_AF=0.0774;AMR_AF=0.0576;AFR_AF=0.1815;EUR_AF=0.0338;SAS_AF=0.0511;AA=A|||;VT=SNP
15	61999807	rs4775432	A	C	100	PASS	AC=2074;AF=0.414137;AN=5008;NS=2504;DP=18701;EAS_AF=0.4742;AMR_AF=0.5634;AFR_AF=0.1339;EUR_AF=0.5268;SAS_AF=0.5092;AA=A|||;VT=SNP
15	61999867	rs2264285	G	C	100	PASS	AC=2153;AF=0.429912;AN=5008;NS=2504;DP=17386;EAS_AF=0.4196;AMR_AF=0.366;AFR_AF=0.6082;EUR_AF=0.3559;SAS_AF=0.3211;AA=G|||;VT=SNP
15	61999874	rs28815312	T	C	100	PASS	AC=444;AF=0.0886581;AN=5008;NS=2504;DP=17192;EAS_AF=0.0774;AMR_AF=0.0634;AFR_AF=0.1747;EUR_AF=0.0388;SAS_AF=0.0532;AA=T|||;VT=SNP
15	61999939	rs4238361	G	T	100	PASS	AC=1835;AF=0.366414;AN=5008;NS=2504;DP=15799;EAS_AF=0.3879;AMR_AF=0.513;AFR_AF=0.1324;EUR_AF=0.4891;SAS_AF=0.4305;AA=T|||;VT=SNP
15	61999944	rs2251318	T	C	100	PASS	AC=3544;AF=0.707668;AN=5008;NS=2504;DP=15823;EAS_AF=0.6052;AMR_AF=0.7392;AFR_AF=0.671;EUR_AF=0.7575;SAS_AF=0.7894;AA=T|||;VT=SNP
15	62000008	rs2251321	C	T	100	PASS	AC=4399;AF=0.878395;AN=5008;NS=2504;DP=15055;EAS_AF=0.8869;AMR_AF=0.938;AFR_AF=0.8722;EUR_AF=0.8817;SAS_AF=0.8323;AA=T|||;VT=SNP
15	62000474	rs12911090	C	G	100	PASS	AC=1380;AF=0.275559;AN=5008;NS=2504;DP=12549;EAS_AF=0.4028;AMR_AF=0.2608;AFR_AF=0.2526;EUR_AF=0.2465;SAS_AF=0.2157;AA=C|||;VT=SNP
15	62000727	rs2446803	G	A	100	PASS	AC=2158;AF=0.430911;AN=5008;NS=2504;DP=18066;EAS_AF=0.3948;AMR_AF=0.5735;AFR_AF=0.2254;EUR_AF=0.5646;SAS_AF=0.5072;AA=A|||;VT=SNP
15	62001132	rs10519131	A	C	100	PASS	AC=497;AF=0.0992412;AN=5008;NS=2504;DP=20989;EAS_AF=0.1052;AMR_AF=0.0576;AFR_AF=0.0507;EUR_AF=0.1193;SAS_AF=0.1677;AA=A|||;VT=SNP
15	62002587	rs60896762	T	C	100	PASS	AC=984;AF=0.196486;AN=5008;NS=2504;DP=12556;EAS_AF=0.1091;AMR_AF=0.0778;AFR_AF=0.3752;EUR_AF=0.1233;SAS_AF=0.2045;AA=T|||;VT=SNP
15	62003571	rs2251748	C	A	100	PASS	AC=3967;AF=0.792133;AN=5008;NS=2504;DP=17930;EAS_AF=0.8909;AMR_AF=0.9193;AFR_AF=0.5832;EUR_AF=0.8767;SAS_AF=0.7955;AA=C|||;VT=SNP
15	62004348	rs2261069	T	C	100	PASS	AC=3988;AF=0.796326;AN=5008;NS=2504;DP=15676;EAS_AF=0.8968;AMR_AF=0.9207;AFR_AF=0.593;EUR_AF=0.8777;SAS_AF=0.7955;AA=T|||;VT=SNP
15	62004796	rs3889108	C	T	100	PASS	AC=568;AF=0.113419;AN=5008;NS=2504;DP=19114;EAS_AF=0.0972;AMR_AF=0.0576;AFR_AF=0.112;EUR_AF=0.1173;SAS_AF=0.1677;AA=C|||;VT=SNP
15	62005410	rs56287080	G	A	100	PASS	AC=547;AF=0.109225;AN=5008;NS=2504;DP=21383;EAS_AF=0.0823;AMR_AF=0.0749;AFR_AF=0.0794;EUR_AF=0.163;SAS_AF=0.1462;AA=G|||;VT=SNP
15	62005917	rs12900375	C	A	100	PASS	AC=1019;AF=0.203474;AN=5008;NS=2504;DP=20129;EAS_AF=0.2044;AMR_AF=0.1931;AFR_AF=0.1906;EUR_AF=0.2306;SAS_AF=0.1994;AA=C|||;VT=SNP
15	62005928	rs12900380	C	T	100	PASS	AC=488;AF=0.0974441;AN=5008;NS=2504;DP=20116;EAS_AF=0.0516;AMR_AF=0.1282;AFR_AF=0.0136;EUR_AF=0.2008;SAS_AF=0.1299;AA=C|||;VT=SNP
15	62006155	rs8023735	C	A	100	PASS	AC=1129;AF=0.225439;AN=5008;NS=2504;DP=19345;EAS_AF=0.1806;AMR_AF=0.2017;AFR_AF=0.2746;EUR_AF=0.2366;SAS_AF=0.2106;AA=C|||;VT=SNP
15	62006381	rs8024354	G	C	100	PASS	AC=1513;AF=0.302117;AN=5008;NS=2504;DP=19663;EAS_AF=0.1974;AMR_AF=0.2147;AFR_AF=0.4826;EUR_AF=0.2565;SAS_AF=0.2751;AA=C|||;VT=SNP
15	62007850	rs76684347	T	C	100	PASS	AC=692;AF=0.138179;AN=5008;NS=2504;DP=19586;EAS_AF=0.1131;AMR_AF=0.0677;AFR_AF=0.1823;EUR_AF=0.1064;SAS_AF=0.1871;AA=T|||;VT=SNP
15	62008464	rs752361	T	C	100	PASS	AC=1843;AF=0.368011;AN=5008;NS=2504;DP=16894;EAS_AF=0.2847;AMR_AF=0.268;AFR_AF=0.4766;EUR_AF=0.3499;SAS_AF=0.3967;AA=T|||;VT=SNP
15	62008878	rs2899674	C	T	100	PASS	AC=2098;AF=0.41893;AN=5008;NS=2504;DP=12744;EAS_AF=0.3065;AMR_AF=0.2795;AFR_AF=0.6233;EUR_AF=0.3579;SAS_AF=0.4202;AA=C|||;VT=SNP
15	62008949	rs4517727	A	G	100	PASS	AC=1119;AF=0.223442;AN=5008;NS=2504;DP=12551;EAS_AF=0.1706;AMR_AF=0.2032;AFR_AF=0.2723;EUR_AF=0.2356;SAS_AF=0.2137;AA=A|||;VT=SNP
15	62009335	rs12917401	A	G	100	PASS	AC=2140;AF=0.427316;AN=5008;NS=2504;DP=13694;EAS_AF=0.3065;AMR_AF=0.2824;AFR_AF=0.6309;EUR_AF=0.3608;SAS_AF=0.4479;AA=G|||;VT=SNP
15	62009347	rs12899391	T	G	100	PASS	AC=1483;AF=0.296126;AN=5008;NS=2504;DP=14136;EAS_AF=0.1935;AMR_AF=0.2161;AFR_AF=0.4864;EUR_AF=0.2545;SAS_AF=0.2444;AA=T|||;VT=SNP
15	62009612	rs11853389	C	T	100	PASS	AC=2059;AF=0.411142;AN=5008;NS=2504;DP=18119;EAS_AF=0.3056;AMR_AF=0.2781;AFR_AF=0.5968;EUR_AF=0.3559;SAS_AF=0.4202;AA=T|||;VT=SNP
15	62009735	rs76744296	C	T	100	PASS	AC=612;AF=0.122204;AN=5008;NS=2504;DP=19989;EAS_AF=0.1131;AMR_AF=0.0634;AFR_AF=0.1331;EUR_AF=0.1044;SAS_AF=0.1769;AA=C|||;VT=SNP
15	62009854	rs76113693	A	G	100	PASS	AC=625;AF=0.1248;AN=5008;NS=2504;DP=19317;EAS_AF=0.1131;AMR_AF=0.0648;AFR_AF=0.143;EUR_AF=0.1044;SAS_AF=0.1759;AA=A|||;VT=SNP
15	62010654	rs12910101	C	T	100	PASS	AC=2077;AF=0.414736;AN=5008;NS=2504;DP=17338;EAS_AF=0.3056;AMR_AF=0.2781;AFR_AF=0.6135;EUR_AF=0.3549;SAS_AF=0.4172;AA=T|||;VT=SNP
15	62011474	rs77440044	C	T	100	PASS	AC=629;AF=0.125599;AN=5008;NS=2504;DP=18654;EAS_AF=0.1141;AMR_AF=0.0663;AFR_AF=0.1415;EUR_AF=0.1054;SAS_AF=0.1789;AA=T|||;VT=SNP
15	62011657	rs77461666	C	T	100	PASS	AC=629;AF=0.125599;AN=5008;NS=2504;DP=19906;EAS_AF=0.1141;AMR_AF=0.0663;AFR_AF=0.1415;EUR_AF=0.1054;SAS_AF=0.1789;AA=C|||;VT=SNP
15	62011695	rs78295319	G	C	100	PASS	AC=627;AF=0.1252;AN=5008;NS=2504;DP=19575;EAS_AF=0.1141;AMR_AF=0.0663;AFR_AF=0.1415;EUR_AF=0.1054;SAS_AF=0.1769;AA=G|||;VT=SNP
15	62011711	rs12916842	T	C	100	PASS	AC=2193;AF=0.437899;AN=5008;NS=2504;DP=19568;EAS_AF=0.3065;AMR_AF=0.2896;AFR_AF=0.6543;EUR_AF=0.3718;SAS_AF=0.454;AA=C|||;VT=SNP
15	62012066	rs7181434	T	C	100	PASS	AC=328;AF=0.0654952;AN=5008;NS=2504;DP=21091;EAS_AF=0.0228;AMR_AF=0.013;AFR_AF=0.1884;EUR_AF=0.0179;SAS_AF=0.0297;AA=T|||;VT=SNP
15	62012324	rs7180530	A	T	100	PASS	AC=878;AF=0.175319;AN=5008;NS=2504;DP=20653;EAS_AF=0.1369;AMR_AF=0.072;AFR_AF=0.2731;EUR_AF=0.1233;SAS_AF=0.2096;AA=T|||;VT=SNP
15	62013049	rs74018586	T	C	100	PASS	AC=327;AF=0.0652955;AN=5008;NS=2504;DP=14236;EAS_AF=0.0228;AMR_AF=0.013;AFR_AF=0.1876;EUR_AF=0.0179;SAS_AF=0.0297;AA=T|||;VT=SNP
15	62013872	rs58409234	T	G	100	PASS	AC=366;AF=0.0730831;AN=5008;NS=2504;DP=20437;EAS_AF=0.0238;AMR_AF=0.013;AFR_AF=0.2163;EUR_AF=0.0179;SAS_AF=0.0297;AA=T|||;VT=SNP
15	62013926	rs11857188	A	G	100	PASS	AC=626;AF=0.125;AN=5008;NS=2504;DP=20123;EAS_AF=0.1141;AMR_AF=0.0663;AFR_AF=0.1392;EUR_AF=0.1064;SAS_AF=0.1779;AA=A|||;VT=SNP
15	62014065	rs11857274	C	A	100	PASS	AC=2060;AF=0.411342;AN=5008;NS=2504;DP=20057;EAS_AF=0.3056;AMR_AF=0.2839;AFR_AF=0.5976;EUR_AF=0.3529;SAS_AF=0.4192;AA=A|||;VT=SNP
15	62014160	rs74018587	T	C	100	PASS	AC=639;AF=0.127596;AN=5008;NS=2504;DP=19183;EAS_AF=0.1657;AMR_AF=0.0591;AFR_AF=0.2262;EUR_AF=0.0368;SAS_AF=0.0971;AA=G|||;VT=SNP
15	62014226	rs12907979	C	G	100	PASS	AC=2087;AF=0.416733;AN=5008;NS=2504;DP=20629;EAS_AF=0.3056;AMR_AF=0.2839;AFR_AF=0.5976;EUR_AF=0.3539;SAS_AF=0.4458;AA=G|||;VT=SNP
15	62014770	rs7177551	T	G	100	PASS	AC=2108;AF=0.420927;AN=5008;NS=2504;DP=17885;EAS_AF=0.3056;AMR_AF=0.2853;AFR_AF=0.593;EUR_AF=0.3708;SAS_AF=0.455;AA=G|||;VT=SNP
15	62014799	rs7177718	T	C	100	PASS	AC=2088;AF=0.416933;AN=5008;NS=2504;DP=17133;EAS_AF=0.3056;AMR_AF=0.2867;AFR_AF=0.5976;EUR_AF=0.3698;SAS_AF=0.4284;AA=C|||;VT=SNP
15	62015217	rs12913453	A	G	100	PASS	AC=551;AF=0.110024;AN=5008;NS=2504;DP=17189;EAS_AF=0.0258;AMR_AF=0.1571;AFR_AF=0.0098;EUR_AF=0.2445;SAS_AF=0.1605;AA=A|||;VT=SNP
15	62015771	rs7183727	T	C	100	PASS	AC=2172;AF=0.433706;AN=5008;NS=2504;DP=19836;EAS_AF=0.3056;AMR_AF=0.2896;AFR_AF=0.6362;EUR_AF=0.3728;SAS_AF=0.4571;AA=C|||;VT=SNP
15	62016340	rs7183554	C	T	100	PASS	AC=2121;AF=0.423522;AN=5008;NS=2504;DP=16274;EAS_AF=0.3056;AMR_AF=0.2839;AFR_AF=0.6051;EUR_AF=0.3698;SAS_AF=0.454;AA=T|||;VT=SNP
15	62016581	rs2414742	T	G	100	PASS	AC=629;AF=0.125599;AN=5008;NS=2504;DP=14859;EAS_AF=0.1141;AMR_AF=0.0663;AFR_AF=0.143;EUR_AF=0.1054;SAS_AF=0.1769;AA=T|||;VT=SNP
15	62017105	rs8028149	C	T	100	PASS	AC=1768;AF=0.353035;AN=5008;NS=2504;DP=19123;EAS_AF=0.1627;AMR_AF=0.2349;AFR_AF=0.5552;EUR_AF=0.332;SAS_AF=0.3814;AA=T|||;VT=SNP
15	62018398	rs74628602	T	C	100	PASS	AC=575;AF=0.114816;AN=5008;NS=2504;DP=21348;EAS_AF=0.1131;AMR_AF=0.0605;AFR_AF=0.1195;EUR_AF=0.1044;SAS_AF=0.1595;AA=T|||;VT=SNP
15	62019073	rs8040690	T	C	100	PASS	AC=1077;AF=0.215056;AN=5008;NS=2504;DP=17525;EAS_AF=0.2589;AMR_AF=0.1153;AFR_AF=0.2572;EUR_AF=0.1372;SAS_AF=0.2638;AA=T|||;VT=SNP
15	62019289	rs8039985	C	G	100	PASS	AC=1065;AF=0.21266;AN=5008;NS=2504;DP=20129;EAS_AF=0.256;AMR_AF=0.1153;AFR_AF=0.2821;EUR_AF=0.1223;SAS_AF=0.2362;AA=G|||;VT=SNP
15	62019564	rs6494294	G	A	100	PASS	AC=2145;AF=0.428315;AN=5008;NS=2504;DP=16533;EAS_AF=0.3056;AMR_AF=0.2983;AFR_AF=0.6135;EUR_AF=0.3887;SAS_AF=0.4376;AA=A|||;VT=SNP
15	62020258	rs75247521	C	G	100	PASS	AC=574;AF=0.114617;AN=5008;NS=2504;DP=21224;EAS_AF=0.1121;AMR_AF=0.0648;AFR_AF=0.1188;EUR_AF=0.1024;SAS_AF=0.1595;AA=C|||;VT=SNP
15	62020371	rs7164221	C	T	100	PASS	AC=2046;AF=0.408546;AN=5008;NS=2504;DP=19430;EAS_AF=0.3036;AMR_AF=0.2954;AFR_AF=0.5772;EUR_AF=0.3738;SAS_AF=0.4049;AA=T|||;VT=SNP
15	62021068	rs2414743	A	G	100	PASS	AC=2272;AF=0.453674;AN=5008;NS=2504;DP=17074;EAS_AF=0.3056;AMR_AF=0.304;AFR_AF=0.7027;EUR_AF=0.3917;SAS_AF=0.4397;AA=G|||;VT=SNP
15	62021856	rs10431799	C	T	100	PASS	AC=333;AF=0.0664936;AN=5008;NS=2504;DP=20189;EAS_AF=0.1429;AMR_AF=0.0447;AFR_AF=0.0507;EUR_AF=0.0199;SAS_AF=0.0726;AA=C|||;VT=SNP
15	62023140	rs1047470	C	G	100	PASS	AC=1078;AF=0.215256;AN=5008;NS=2504;DP=17776;EAS_AF=0.0506;AMR_AF=0.1888;AFR_AF=0.3548;EUR_AF=0.2545;SAS_AF=0.1748;AA=C|||;VT=SNP
15	62023363	rs1047471	T	C	100	PASS	AC=663;AF=0.132388;AN=5008;NS=2504;DP=18575;EAS_AF=0.1121;AMR_AF=0.0663;AFR_AF=0.1815;EUR_AF=0.1074;SAS_AF=0.1595;AA=T|||;VT=SNP
15	62023392	rs878836	A	G	100	PASS	AC=669;AF=0.133586;AN=5008;NS=2504;DP=18406;EAS_AF=0.1131;AMR_AF=0.0663;AFR_AF=0.1808;EUR_AF=0.1064;SAS_AF=0.1667;AA=A|||;VT=SNP
15	62023399	rs2242025	G	A	100	PASS	AC=336;AF=0.0670927;AN=5008;NS=2504;DP=18168;EAS_AF=0.1438;AMR_AF=0.0447;AFR_AF=0.0567;EUR_AF=0.0199;SAS_AF=0.0665;AA=A|||;VT=SNP
15	62023406	rs12909108	A	G	100	PASS	AC=1078;AF=0.215256;AN=5008;NS=2504;DP=18127;EAS_AF=0.0516;AMR_AF=0.1873;AFR_AF=0.354;EUR_AF=0.2545;SAS_AF=0.1759;AA=A|||;VT=SNP
15	62023518	rs12914538	T	G	100	PASS	AC=706;AF=0.140974;AN=5008;NS=2504;DP=17629;EAS_AF=0.0298;AMR_AF=0.17;AFR_AF=0.1172;EUR_AF=0.2505;SAS_AF=0.1544;AA=T|||;VT=SNP
15	62023984	rs878835	T	C	100	PASS	AC=338;AF=0.067492;AN=5008;NS=2504;DP=18110;EAS_AF=0.1438;AMR_AF=0.0461;AFR_AF=0.0582;EUR_AF=0.0199;SAS_AF=0.0654;AA=T|||;VT=SNP
15	62024152	rs17303684	A	T	100	PASS	AC=339;AF=0.0676917;AN=5008;NS=2504;DP=21009;EAS_AF=0.1438;AMR_AF=0.0461;AFR_AF=0.059;EUR_AF=0.0199;SAS_AF=0.0654;AA=A|||;VT=SNP
15	62024175	rs3959694	A	G	100	PASS	AC=444;AF=0.0886581;AN=5008;NS=2504;DP=20484;EAS_AF=0.1438;AMR_AF=0.0519;AFR_AF=0.1346;EUR_AF=0.0209;SAS_AF=0.0654;AA=A|||;VT=SNP
15	62024922	rs2899675	T	G	100	PASS	AC=1823;AF=0.364018;AN=5008;NS=2504;DP=18647;EAS_AF=0.1647;AMR_AF=0.2536;AFR_AF=0.5605;EUR_AF=0.3708;SAS_AF=0.3753;AA=G|||;VT=SNP
15	62024927	rs12900314	G	A	100	PASS	AC=1813;AF=0.362021;AN=5008;NS=2504;DP=18706;EAS_AF=0.1647;AMR_AF=0.2522;AFR_AF=0.553;EUR_AF=0.3718;SAS_AF=0.3753;AA=A|||;VT=SNP
15	62024980	rs12901234	T	C	100	PASS	AC=1081;AF=0.215855;AN=5008;NS=2504;DP=19599;EAS_AF=0.0506;AMR_AF=0.1844;AFR_AF=0.3616;EUR_AF=0.2515;SAS_AF=0.1748;AA=T|||;VT=SNP
15	62025610	rs7168684	T	C	100	PASS	AC=1131;AF=0.225839;AN=5008;NS=2504;DP=15294;EAS_AF=0.2589;AMR_AF=0.1182;AFR_AF=0.2905;EUR_AF=0.1412;SAS_AF=0.2679;AA=C|||;VT=SNP
15	62026120	rs7168148	A	G	100	PASS	AC=710;AF=0.141773;AN=5008;NS=2504;DP=18630;EAS_AF=0.1151;AMR_AF=0.0677;AFR_AF=0.1732;EUR_AF=0.1203;SAS_AF=0.2014;AA=A|||;VT=SNP
15	62026227	rs12907123	T	A	100	PASS	AC=693;AF=0.138379;AN=5008;NS=2504;DP=17347;EAS_AF=0.0288;AMR_AF=0.1671;AFR_AF=0.1165;EUR_AF=0.2445;SAS_AF=0.1513;AA=T|||;VT=SNP
15	62026417	rs73416756	G	A	100	PASS	AC=707;AF=0.141174;AN=5008;NS=2504;DP=19127;EAS_AF=0.1151;AMR_AF=0.0663;AFR_AF=0.1725;EUR_AF=0.1213;SAS_AF=0.1994;AA=G|||;VT=SNP
15	62026595	rs111636832	A	G	100	PASS	AC=707;AF=0.141174;AN=5008;NS=2504;DP=18978;EAS_AF=0.1151;AMR_AF=0.0663;AFR_AF=0.1725;EUR_AF=0.1213;SAS_AF=0.1994;AA=A|||;VT=SNP
15	62026801	rs113414611	T	C	100	PASS	AC=709;AF=0.141573;AN=5008;NS=2504;DP=18696;EAS_AF=0.1151;AMR_AF=0.0663;AFR_AF=0.174;EUR_AF=0.1213;SAS_AF=0.1994;AA=C|||;VT=SNP
15	62027124	rs17303698	A	G	100	PASS	AC=407;AF=0.08127;AN=5008;NS=2504;DP=19105;EAS_AF=0.1438;AMR_AF=0.0504;AFR_AF=0.1082;EUR_AF=0.0209;SAS_AF=0.0644;AA=A|||;VT=SNP
15	62027315	rs17303705	A	G	100	PASS	AC=1116;AF=0.222843;AN=5008;NS=2504;DP=19241;EAS_AF=0.2589;AMR_AF=0.1167;AFR_AF=0.2814;EUR_AF=0.1421;SAS_AF=0.2648;AA=G|||;VT=SNP
15	62027638	rs7179814	A	G	100	PASS	AC=1071;AF=0.213858;AN=5008;NS=2504;DP=17805;EAS_AF=0.0506;AMR_AF=0.1844;AFR_AF=0.3548;EUR_AF=0.2515;SAS_AF=0.1738;AA=A|||;VT=SNP
15	62028178	rs11855705	T	G	100	PASS	AC=712;AF=0.142173;AN=5008;NS=2504;DP=15633;EAS_AF=0.1151;AMR_AF=0.0663;AFR_AF=0.1755;EUR_AF=0.1213;SAS_AF=0.2004;AA=T|||;VT=SNP
15	62029417	rs17237950	G	C	100	PASS	AC=356;AF=0.0710863;AN=5008;NS=2504;DP=19031;EAS_AF=0.1438;AMR_AF=0.0461;AFR_AF=0.0703;EUR_AF=0.0199;SAS_AF=0.0675;AA=G|||;VT=SNP
15	62029462	rs17237957	T	C	100	PASS	AC=260;AF=0.0519169;AN=5008;NS=2504;DP=19172;EAS_AF=0.1438;AMR_AF=0.0403;AFR_AF=0.0038;EUR_AF=0.0189;SAS_AF=0.0644;AA=T|||;VT=SNP
15	62029982	rs7170814	C	G	100	PASS	AC=2158;AF=0.430911;AN=5008;NS=2504;DP=12720;EAS_AF=0.3085;AMR_AF=0.2997;AFR_AF=0.618;EUR_AF=0.3917;SAS_AF=0.4376;AA=C|||;VT=SNP
15	62030539	rs78802881	A	C	100	PASS	AC=239;AF=0.0477236;AN=5008;NS=2504;DP=15891;EAS_AF=0.005;AMR_AF=0.0778;AFR_AF=0.0265;EUR_AF=0.1143;SAS_AF=0.0307;AA=A|||;VT=SNP
15	62030949	rs2414744	C	T	100	PASS	AC=1231;AF=0.245807;AN=5008;NS=2504;DP=19404;EAS_AF=0.2163;AMR_AF=0.4467;AFR_AF=0.0129;EUR_AF=0.3698;SAS_AF=0.3211;AA=C|||;VT=SNP
15	62031105	rs74372480	T	C	100	PASS	AC=410;AF=0.081869;AN=5008;NS=2504;DP=19911;EAS_AF=0.1438;AMR_AF=0.0504;AFR_AF=0.1097;EUR_AF=0.0209;SAS_AF=0.0654;AA=T|||;VT=SNP
15	62031134	rs8027240	A	G	100	PASS	AC=2256;AF=0.450479;AN=5008;NS=2504;DP=20023;EAS_AF=0.3095;AMR_AF=0.3026;AFR_AF=0.6899;EUR_AF=0.3907;SAS_AF=0.4387;AA=G|||;VT=SNP
15	62031255	rs8027589	C	T	100	PASS	AC=1043;AF=0.208267;AN=5008;NS=2504;DP=19271;EAS_AF=0.0506;AMR_AF=0.1816;AFR_AF=0.3411;EUR_AF=0.2485;SAS_AF=0.1687;AA=C|||;VT=SNP
15	62031479	rs7172756	T	C	100	PASS	AC=672;AF=0.134185;AN=5008;NS=2504;DP=22609;EAS_AF=0.1121;AMR_AF=0.0648;AFR_AF=0.1838;EUR_AF=0.1064;SAS_AF=0.1677;AA=T|||;VT=SNP
15	62033046	rs8039022	G	C	100	PASS	AC=2223;AF=0.44389;AN=5008;NS=2504;DP=19350;EAS_AF=0.3075;AMR_AF=0.2867;AFR_AF=0.6868;EUR_AF=0.3797;SAS_AF=0.4335;AA=C|||;VT=SNP
15	62033442	rs8043433	C	T	100	PASS	AC=1430;AF=0.285543;AN=5008;NS=2504;DP=20305;EAS_AF=0.1944;AMR_AF=0.2277;AFR_AF=0.4342;EUR_AF=0.2704;SAS_AF=0.2352;AA=C|||;VT=SNP
15	62034245	rs12901491	C	T	100	PASS	AC=1054;AF=0.210463;AN=5008;NS=2504;DP=19527;EAS_AF=0.0506;AMR_AF=0.183;AFR_AF=0.3457;EUR_AF=0.2505;SAS_AF=0.1708;AA=C|||;VT=SNP
15	62034284	rs8025688	T	C	100	PASS	AC=2276;AF=0.454473;AN=5008;NS=2504;DP=19286;EAS_AF=0.3075;AMR_AF=0.304;AFR_AF=0.6997;EUR_AF=0.3986;SAS_AF=0.4387;AA=t|||;VT=SNP
15	62034734	rs8030646	T	C	100	PASS	AC=2198;AF=0.438898;AN=5008;NS=2504;DP=21586;EAS_AF=0.3085;AMR_AF=0.2997;AFR_AF=0.6445;EUR_AF=0.3966;SAS_AF=0.4376;AA=C|||;VT=SNP
15	62034736	rs8029684	G	A	100	PASS	AC=1520;AF=0.303514;AN=5008;NS=2504;DP=21656;EAS_AF=0.1984;AMR_AF=0.232;AFR_AF=0.4614;EUR_AF=0.2843;SAS_AF=0.2689;AA=A|||;VT=SNP
15	62035359	rs4499182	C	T	100	PASS	AC=1600;AF=0.319489;AN=5008;NS=2504;DP=19246;EAS_AF=0.1984;AMR_AF=0.2378;AFR_AF=0.5121;EUR_AF=0.2863;SAS_AF=0.2761;AA=T|||;VT=SNP
15	62035378	rs12101505	C	T	100	PASS	AC=2141;AF=0.427516;AN=5008;NS=2504;DP=18966;EAS_AF=0.3056;AMR_AF=0.2824;AFR_AF=0.6286;EUR_AF=0.3787;SAS_AF=0.4346;AA=T|||;VT=SNP
15	62036600	rs8041905	T	C	100	PASS	AC=2236;AF=0.446486;AN=5008;NS=2504;DP=12823;EAS_AF=0.3056;AMR_AF=0.2939;AFR_AF=0.7027;EUR_AF=0.3857;SAS_AF=0.4162;AA=C|||;VT=SNP
15	62036643	rs8041005	G	A	100	PASS	AC=2214;AF=0.442093;AN=5008;NS=2504;DP=15163;EAS_AF=0.3046;AMR_AF=0.2867;AFR_AF=0.702;EUR_AF=0.3767;SAS_AF=0.41;AA=A|||;VT=SNP
15	62037045	rs2243618	G	C	100	PASS	AC=2207;AF=0.440695;AN=5008;NS=2504;DP=18819;EAS_AF=0.3056;AMR_AF=0.2882;AFR_AF=0.6929;EUR_AF=0.3797;SAS_AF=0.41;AA=g|||;VT=SNP
15	62037240	rs75839439	C	T	100	PASS	AC=358;AF=0.0714856;AN=5008;NS=2504;DP=20203;EAS_AF=0.1071;AMR_AF=0.0375;AFR_AF=0.0023;EUR_AF=0.0934;SAS_AF=0.1299;AA=c|||;VT=SNP
15	62037541	rs73416793	T	C	100	PASS	AC=633;AF=0.126398;AN=5008;NS=2504;DP=19681;EAS_AF=0.1091;AMR_AF=0.0677;AFR_AF=0.1725;EUR_AF=0.1113;SAS_AF=0.1391;AA=T|||;VT=SNP
15	62037845	rs2414745	C	G	100	PASS	AC=2075;AF=0.414337;AN=5008;NS=2504;DP=20427;EAS_AF=0.3046;AMR_AF=0.2839;AFR_AF=0.6316;EUR_AF=0.3658;SAS_AF=0.3763;AA=C|||;VT=SNP
15	62037849	rs2414746	G	A	100	PASS	AC=2215;AF=0.442292;AN=5008;NS=2504;DP=20557;EAS_AF=0.3065;AMR_AF=0.2882;AFR_AF=0.6747;EUR_AF=0.3817;SAS_AF=0.4397;AA=A|||;VT=SNP
15	62038420	rs8032851	T	C	100	PASS	AC=1118;AF=0.223243;AN=5008;NS=2504;DP=18867;EAS_AF=0.0575;AMR_AF=0.1902;AFR_AF=0.3805;EUR_AF=0.2525;SAS_AF=0.1748;AA=T|||;VT=SNP
15	62038941	rs11854281	T	C	100	PASS	AC=675;AF=0.134784;AN=5008;NS=2504;DP=17777;EAS_AF=0.1131;AMR_AF=0.0677;AFR_AF=0.1982;EUR_AF=0.1143;SAS_AF=0.1401;AA=T|||;VT=SNP
15	62040003	rs8039554	T	C	100	PASS	AC=2062;AF=0.411741;AN=5008;NS=2504;DP=17399;EAS_AF=0.3115;AMR_AF=0.2911;AFR_AF=0.593;EUR_AF=0.3887;SAS_AF=0.3793;AA=t|||;VT=SNP
15	62040814	rs7173251	C	T	100	PASS	AC=1576;AF=0.314696;AN=5008;NS=2504;DP=18016;EAS_AF=0.1954;AMR_AF=0.2406;AFR_AF=0.5318;EUR_AF=0.2704;SAS_AF=0.2423;AA=C|||;VT=SNP
15	62041159	rs17237964	G	A	100	PASS	AC=389;AF=0.0776757;AN=5008;NS=2504;DP=20644;EAS_AF=0.1429;AMR_AF=0.0476;AFR_AF=0.0908;EUR_AF=0.0199;SAS_AF=0.0736;AA=G|||;VT=SNP
15	62041330	rs78848537	T	A	100	PASS	AC=268;AF=0.0535144;AN=5008;NS=2504;DP=21389;EAS_AF=0.1429;AMR_AF=0.0403;AFR_AF=0.0038;EUR_AF=0.0189;SAS_AF=0.0736;AA=T|||;VT=SNP
15	62041433	rs11854497	G	A	100	PASS	AC=450;AF=0.0898562;AN=5008;NS=2504;DP=19856;EAS_AF=0.1121;AMR_AF=0.0418;AFR_AF=0.0635;EUR_AF=0.0954;SAS_AF=0.1309;AA=G|||;VT=SNP
15	62042055	rs6494295	T	C	100	PASS	AC=2256;AF=0.450479;AN=5008;NS=2504;DP=19624;EAS_AF=0.3125;AMR_AF=0.3055;AFR_AF=0.7012;EUR_AF=0.3986;SAS_AF=0.41;AA=C|||;VT=SNP
15	62043593	rs76426974	T	C	100	PASS	AC=423;AF=0.0844649;AN=5008;NS=2504;DP=22662;EAS_AF=0.1111;AMR_AF=0.0562;AFR_AF=0.0219;EUR_AF=0.1113;SAS_AF=0.1339;AA=T|||;VT=SNP
15	62044136	rs16944568	A	G	100	PASS	AC=620;AF=0.123802;AN=5008;NS=2504;DP=17839;EAS_AF=0.1121;AMR_AF=0.049;AFR_AF=0.1498;EUR_AF=0.1113;SAS_AF=0.1667;AA=G|||;VT=SNP
15	62044475	rs76785426	C	G	100	PASS	AC=857;AF=0.171126;AN=5008;NS=2504;DP=19781;EAS_AF=0.2937;AMR_AF=0.0634;AFR_AF=0.0976;EUR_AF=0.1243;SAS_AF=0.2689;AA=C|||;VT=SNP
15	62044664	rs77459529	C	G	100	PASS	AC=457;AF=0.091254;AN=5008;NS=2504;DP=19185;EAS_AF=0.1111;AMR_AF=0.0418;AFR_AF=0.0696;EUR_AF=0.0954;SAS_AF=0.1309;AA=C|||;VT=SNP
15	62045581	rs8041412	A	G	100	PASS	AC=2606;AF=0.520367;AN=5008;NS=2504;DP=20367;EAS_AF=0.494;AMR_AF=0.3141;AFR_AF=0.7057;EUR_AF=0.4145;SAS_AF=0.5521;AA=G|||;VT=SNP
15	62045788	rs4288942	T	C	100	PASS	AC=2587;AF=0.516573;AN=5008;NS=2504;DP=18625;EAS_AF=0.4931;AMR_AF=0.3141;AFR_AF=0.705;EUR_AF=0.4135;SAS_AF=0.5358;AA=C|||;VT=SNP
15	62046094	rs12323968	C	T	100	PASS	AC=1141;AF=0.227835;AN=5008;NS=2504;DP=17287;EAS_AF=0.0516;AMR_AF=0.1916;AFR_AF=0.4039;EUR_AF=0.2535;SAS_AF=0.1708;AA=C|||;VT=SNP
15	62046610	rs6494296	G	T	100	PASS	AC=2227;AF=0.444688;AN=5008;NS=2504;DP=18349;EAS_AF=0.3016;AMR_AF=0.3069;AFR_AF=0.6876;EUR_AF=0.3976;SAS_AF=0.41;AA=T|||;VT=SNP
15	62046728	rs11856842	T	C	100	PASS	AC=994;AF=0.198482;AN=5008;NS=2504;DP=21183;EAS_AF=0.2986;AMR_AF=0.0692;AFR_AF=0.1573;EUR_AF=0.1392;SAS_AF=0.3037;AA=T|||;VT=SNP
15	62046894	rs11853350	A	T	100	PASS	AC=2591;AF=0.517372;AN=5008;NS=2504;DP=17342;EAS_AF=0.4931;AMR_AF=0.3112;AFR_AF=0.7012;EUR_AF=0.4095;SAS_AF=0.5511;AA=T|||;VT=SNP
15	62047636	rs11854135	A	G	100	PASS	AC=1937;AF=0.386781;AN=5008;NS=2504;DP=19030;EAS_AF=0.3482;AMR_AF=0.2522;AFR_AF=0.4463;EUR_AF=0.3797;SAS_AF=0.4489;AA=A|||;VT=SNP
15	62048189	rs12910688	G	A	100	PASS	AC=1901;AF=0.379593;AN=5008;NS=2504;DP=19830;EAS_AF=0.3393;AMR_AF=0.2363;AFR_AF=0.4523;EUR_AF=0.3588;SAS_AF=0.4458;AA=G|||;VT=SNP
15	62049119	rs2414748	C	T	100	PASS	AC=2502;AF=0.499601;AN=5008;NS=2504;DP=17335;EAS_AF=0.4653;AMR_AF=0.2939;AFR_AF=0.6717;EUR_AF=0.4066;SAS_AF=0.544;AA=G|||;VT=SNP
15	62049836	rs11857925	G	A	100	PASS	AC=1889;AF=0.377196;AN=5008;NS=2504;DP=22199;EAS_AF=0.3224;AMR_AF=0.2464;AFR_AF=0.4402;EUR_AF=0.3767;SAS_AF=0.4417;AA=G|||;VT=SNP
15	62050498	rs17271095	T	C	100	PASS	AC=746;AF=0.148962;AN=5008;NS=2504;DP=19482;EAS_AF=0.0357;AMR_AF=0.1744;AFR_AF=0.1437;EUR_AF=0.2495;SAS_AF=0.1513;AA=T|||;VT=SNP
15	62051017	rs74336909	A	G	100	PASS	AC=352;AF=0.0702875;AN=5008;NS=2504;DP=17519;EAS_AF=0.1448;AMR_AF=0.0447;AFR_AF=0.0643;EUR_AF=0.0199;SAS_AF=0.0716;AA=A|||;VT=SNP
15	62051479	rs4594200	T	C	100	PASS	AC=2566;AF=0.51238;AN=5008;NS=2504;DP=20407;EAS_AF=0.4712;AMR_AF=0.3012;AFR_AF=0.7027;EUR_AF=0.4145;SAS_AF=0.5481;AA=C|||;VT=SNP
15	62052070	rs12902999	C	G	100	PASS	AC=1766;AF=0.352636;AN=5008;NS=2504;DP=19524;EAS_AF=0.3214;AMR_AF=0.2334;AFR_AF=0.3707;EUR_AF=0.3588;SAS_AF=0.4387;AA=C|||;VT=SNP
15	62052079	rs8026073	C	G	100	PASS	AC=688;AF=0.13738;AN=5008;NS=2504;DP=19426;EAS_AF=0.1587;AMR_AF=0.0216;AFR_AF=0.2322;EUR_AF=0.0398;SAS_AF=0.1697;AA=G|||;VT=SNP
15	62052206	rs12903441	G	A	100	PASS	AC=1741;AF=0.347644;AN=5008;NS=2504;DP=21320;EAS_AF=0.3204;AMR_AF=0.2305;AFR_AF=0.3563;EUR_AF=0.3569;SAS_AF=0.4376;AA=G|||;VT=SNP
15	62053355	rs17303726	G	T	100	PASS	AC=687;AF=0.137181;AN=5008;NS=2504;DP=19487;EAS_AF=0.2619;AMR_AF=0.0476;AFR_AF=0.0053;EUR_AF=0.1193;SAS_AF=0.2689;AA=G|||;VT=SNP
15	62053897	rs7178749	T	G	100	PASS	AC=2608;AF=0.520767;AN=5008;NS=2504;DP=21039;EAS_AF=0.4841;AMR_AF=0.3084;AFR_AF=0.7148;EUR_AF=0.4235;SAS_AF=0.547;AA=G|||;VT=SNP
15	62054096	rs7179138	T	A	100	PASS	AC=2562;AF=0.511581;AN=5008;NS=2504;DP=18737;EAS_AF=0.4683;AMR_AF=0.3055;AFR_AF=0.6952;EUR_AF=0.4225;SAS_AF=0.546;AA=A|||;VT=SNP
15	62055753	rs8028558	G	A	100	PASS	AC=2410;AF=0.48123;AN=5008;NS=2504;DP=19009;EAS_AF=0.4841;AMR_AF=0.2911;AFR_AF=0.5915;EUR_AF=0.4046;SAS_AF=0.5429;AA=A|||;VT=SNP
15	62055869	rs12905291	C	T	100	PASS	AC=542;AF=0.108227;AN=5008;NS=2504;DP=17132;EAS_AF=0.0308;AMR_AF=0.1571;AFR_AF=0.0106;EUR_AF=0.2386;SAS_AF=0.1513;AA=C|||;VT=SNP
15	62056133	rs59586838	G	C	100	PASS	AC=412;AF=0.0822684;AN=5008;NS=2504;DP=21862;EAS_AF=0.1677;AMR_AF=0.0086;AFR_AF=0.0514;EUR_AF=0.0288;SAS_AF=0.1431;AA=C|||;VT=SNP
15	62057120	rs12172834	C	G	100	PASS	AC=564;AF=0.11262;AN=5008;NS=2504;DP=19374;EAS_AF=0.1845;AMR_AF=0.0144;AFR_AF=0.149;EUR_AF=0.0288;SAS_AF=0.1452;AA=C|||;VT=SNP
15	62057836	rs4359383	T	C	100	PASS	AC=629;AF=0.125599;AN=5008;NS=2504;DP=18929;EAS_AF=0.1101;AMR_AF=0.0677;AFR_AF=0.152;EUR_AF=0.1282;SAS_AF=0.1442;AA=T|||;VT=SNP
15	62059591	rs2414749	T	A	100	PASS	AC=1939;AF=0.387181;AN=5008;NS=2504;DP=17304;EAS_AF=0.3403;AMR_AF=0.2493;AFR_AF=0.4463;EUR_AF=0.3827;SAS_AF=0.4581;AA=T|||;VT=SNP
15	62060024	rs62007321	A	G	100	PASS	AC=181;AF=0.0361422;AN=5008;NS=2504;DP=18949;EAS_AF=0.003;AMR_AF=0.0591;AFR_AF=0.0015;EUR_AF=0.0944;SAS_AF=0.0409;AA=A|||;VT=SNP
15	62060406	rs12900235	T	C	100	PASS	AC=1520;AF=0.303514;AN=5008;NS=2504;DP=19574;EAS_AF=0.2361;AMR_AF=0.2017;AFR_AF=0.4107;EUR_AF=0.2863;SAS_AF=0.318;AA=T|||;VT=SNP
15	62060703	rs17237977	C	T	100	PASS	AC=366;AF=0.0730831;AN=5008;NS=2504;DP=19310;EAS_AF=0.1607;AMR_AF=0.0476;AFR_AF=0.0681;EUR_AF=0.0199;SAS_AF=0.0624;AA=C|||;VT=SNP
15	62061528	rs7172739	T	G	100	PASS	AC=2660;AF=0.53115;AN=5008;NS=2504;DP=15088;EAS_AF=0.506;AMR_AF=0.3329;AFR_AF=0.705;EUR_AF=0.4433;SAS_AF=0.5532;AA=G|||;VT=SNP
15	62061594	rs7172922	T	C	100	PASS	AC=2120;AF=0.423323;AN=5008;NS=2504;DP=15826;EAS_AF=0.3442;AMR_AF=0.281;AFR_AF=0.5333;EUR_AF=0.4185;SAS_AF=0.4622;AA=T|||;VT=SNP
15	62061704	rs11857468	C	A	100	PASS	AC=736;AF=0.146965;AN=5008;NS=2504;DP=16367;EAS_AF=0.0308;AMR_AF=0.1729;AFR_AF=0.1415;EUR_AF=0.2465;SAS_AF=0.1534;AA=C|||;VT=SNP
15	62062443	rs17237984	C	G	100	PASS	AC=642;AF=0.128195;AN=5008;NS=2504;DP=17191;EAS_AF=0.1101;AMR_AF=0.317;AFR_AF=0.0053;EUR_AF=0.1312;SAS_AF=0.1759;AA=C|||;VT=SNP
15	62063691	rs8023336	A	G	100	PASS	AC=2323;AF=0.463858;AN=5008;NS=2504;DP=18648;EAS_AF=0.3313;AMR_AF=0.3285;AFR_AF=0.7042;EUR_AF=0.4225;SAS_AF=0.4141;AA=N|||;VT=SNP
15	62063766	rs8024668	T	C	100	PASS	AC=1839;AF=0.367212;AN=5008;NS=2504;DP=18969;EAS_AF=0.1706;AMR_AF=0.2911;AFR_AF=0.5454;EUR_AF=0.4215;SAS_AF=0.3272;AA=t|||;VT=SNP
15	62063776	rs8023376	A	C	100	PASS	AC=2324;AF=0.464058;AN=5008;NS=2504;DP=18196;EAS_AF=0.3313;AMR_AF=0.3285;AFR_AF=0.7042;EUR_AF=0.4235;SAS_AF=0.4141;AA=N|||;VT=SNP
15	62064998	rs76275140	A	G	100	PASS	AC=600;AF=0.119808;AN=5008;NS=2504;DP=15735;EAS_AF=0.1032;AMR_AF=0.0692;AFR_AF=0.1445;EUR_AF=0.1243;SAS_AF=0.135;AA=A|||;VT=SNP
15	62065420	rs11853781	A	T	100	PASS	AC=2290;AF=0.457268;AN=5008;NS=2504;DP=15022;EAS_AF=0.3254;AMR_AF=0.3213;AFR_AF=0.6974;EUR_AF=0.4115;SAS_AF=0.4121;AA=T|||;VT=SNP
15	62066033	rs28728079	G	C	100	PASS	AC=383;AF=0.0764776;AN=5008;NS=2504;DP=17799;EAS_AF=0.1607;AMR_AF=0.0461;AFR_AF=0.0817;EUR_AF=0.0199;SAS_AF=0.0624;AA=G|||;VT=SNP
15	62066135	rs7175523	C	T	100	PASS	AC=2263;AF=0.451877;AN=5008;NS=2504;DP=18902;EAS_AF=0.3274;AMR_AF=0.3098;AFR_AF=0.6846;EUR_AF=0.4085;SAS_AF=0.411;AA=T|||;VT=SNP
15	62066648	rs2899676	T	C	100	PASS	AC=1683;AF=0.336062;AN=5008;NS=2504;DP=17270;EAS_AF=0.1657;AMR_AF=0.2565;AFR_AF=0.4924;EUR_AF=0.3757;SAS_AF=0.316;AA=T|||;VT=SNP
15	62066813	rs726754	G	A	100	PASS	AC=2243;AF=0.447883;AN=5008;NS=2504;DP=14663;EAS_AF=0.3264;AMR_AF=0.3098;AFR_AF=0.6717;EUR_AF=0.4066;SAS_AF=0.411;AA=A|||;VT=SNP
15	62066941	rs726755	C	T	100	PASS	AC=2235;AF=0.446286;AN=5008;NS=2504;DP=14051;EAS_AF=0.3204;AMR_AF=0.3084;AFR_AF=0.6687;EUR_AF=0.4095;SAS_AF=0.411;AA=T|||;VT=SNP
15	62067322	rs8042969	T	A	100	PASS	AC=1683;AF=0.336062;AN=5008;NS=2504;DP=14865;EAS_AF=0.1657;AMR_AF=0.2565;AFR_AF=0.4909;EUR_AF=0.3757;SAS_AF=0.318;AA=T|||;VT=SNP
15	62067714	rs8026343	G	T	100	PASS	AC=401;AF=0.0800719;AN=5008;NS=2504;DP=16459;EAS_AF=0.1617;AMR_AF=0.0461;AFR_AF=0.0938;EUR_AF=0.0199;SAS_AF=0.0634;AA=T|||;VT=SNP
15	62067898	rs8026248	A	G	100	PASS	AC=440;AF=0.0878594;AN=5008;NS=2504;DP=17061;EAS_AF=0.1617;AMR_AF=0.0504;AFR_AF=0.1044;EUR_AF=0.0358;SAS_AF=0.0695;AA=A|||;VT=SNP
15	62067985	rs8026452	C	T	100	PASS	AC=372;AF=0.0742812;AN=5008;NS=2504;DP=17675;EAS_AF=0.1607;AMR_AF=0.0461;AFR_AF=0.0779;EUR_AF=0.0199;SAS_AF=0.0562;AA=c|||;VT=SNP
15	62068122	rs12903399	A	G	100	PASS	AC=2263;AF=0.451877;AN=5008;NS=2504;DP=17636;EAS_AF=0.3244;AMR_AF=0.3156;AFR_AF=0.674;EUR_AF=0.4195;SAS_AF=0.4131;AA=G|||;VT=SNP
15	62068186	rs12904934	T	G	100	PASS	AC=1865;AF=0.372404;AN=5008;NS=2504;DP=16633;EAS_AF=0.1637;AMR_AF=0.2695;AFR_AF=0.5764;EUR_AF=0.3996;SAS_AF=0.3569;AA=T|||;VT=SNP
15	62068794	rs7171455	C	T	100	PASS	AC=1140;AF=0.227636;AN=5008;NS=2504;DP=16155;EAS_AF=0.0556;AMR_AF=0.1931;AFR_AF=0.3896;EUR_AF=0.2575;SAS_AF=0.18;AA=T|||;VT=SNP
15	62069236	rs12909308	C	T	100	PASS	AC=1608;AF=0.321086;AN=5008;NS=2504;DP=15797;EAS_AF=0.2163;AMR_AF=0.2406;AFR_AF=0.531;EUR_AF=0.2773;SAS_AF=0.2474;AA=T|||;VT=SNP
15	62070850	rs77437923	A	T	100	PASS	AC=582;AF=0.116214;AN=5008;NS=2504;DP=17327;EAS_AF=0.1062;AMR_AF=0.0591;AFR_AF=0.1399;EUR_AF=0.1103;SAS_AF=0.1411;AA=A|||;VT=SNP
15	62072590	rs78286627	T	C	100	PASS	AC=139;AF=0.0277556;AN=5008;NS=2504;DP=20288;EAS_AF=0.0208;AMR_AF=0.0086;AFR_AF=0.0492;EUR_AF=0.0179;SAS_AF=0.0297;AA=T|||;VT=SNP
15	62073486	rs12907612	T	C	100	PASS	AC=2319;AF=0.463059;AN=5008;NS=2504;DP=17740;EAS_AF=0.3284;AMR_AF=0.3314;AFR_AF=0.6899;EUR_AF=0.4324;SAS_AF=0.4202;AA=C|||;VT=SNP
15	62075008	rs75642179	G	A	100	PASS	AC=475;AF=0.0948482;AN=5008;NS=2504;DP=18666;EAS_AF=0.1071;AMR_AF=0.0605;AFR_AF=0.0582;EUR_AF=0.1083;SAS_AF=0.1421;AA=G|||;VT=SNP
15	62075403	rs75081917	T	C	100	PASS	AC=134;AF=0.0267572;AN=5008;NS=2504;DP=20812;EAS_AF=0.0208;AMR_AF=0.0072;AFR_AF=0.0461;EUR_AF=0.0179;SAS_AF=0.0297;AA=T|||;VT=SNP
15	62076366	rs74601427	T	G	100	PASS	AC=1158;AF=0.23123;AN=5008;NS=2504;DP=11879;EAS_AF=0.2738;AMR_AF=0.1254;AFR_AF=0.3585;EUR_AF=0.1203;SAS_AF=0.2045;AA=G|||;VT=SNP
15	62076483	rs17303740	T	C	100	PASS	AC=1192;AF=0.238019;AN=5008;NS=2504;DP=13671;EAS_AF=0.2738;AMR_AF=0.1369;AFR_AF=0.3623;EUR_AF=0.1382;SAS_AF=0.2076;AA=C|||;VT=SNP
15	62076552	rs79899071	T	C	100	PASS	AC=1158;AF=0.23123;AN=5008;NS=2504;DP=16310;EAS_AF=0.2738;AMR_AF=0.1254;AFR_AF=0.3585;EUR_AF=0.1203;SAS_AF=0.2045;AA=T|||;VT=SNP
15	62076681	rs7342610	T	C	100	PASS	AC=2279;AF=0.455072;AN=5008;NS=2504;DP=15698;EAS_AF=0.3333;AMR_AF=0.3285;AFR_AF=0.6649;EUR_AF=0.4235;SAS_AF=0.4192;AA=C|||;VT=SNP
15	62077220	rs55927532	T	G	100	PASS	AC=1243;AF=0.248203;AN=5008;NS=2504;DP=12575;EAS_AF=0.2708;AMR_AF=0.1311;AFR_AF=0.416;EUR_AF=0.1292;SAS_AF=0.2035;AA=T|||;VT=SNP
15	62077221	rs59860209	C	G	100	PASS	AC=1246;AF=0.248802;AN=5008;NS=2504;DP=12466;EAS_AF=0.2738;AMR_AF=0.1311;AFR_AF=0.4153;EUR_AF=0.1302;SAS_AF=0.2035;AA=G|||;VT=SNP
15	62078068	rs77763799	G	A	100	PASS	AC=1196;AF=0.238818;AN=5008;NS=2504;DP=14151;EAS_AF=0.2738;AMR_AF=0.1153;AFR_AF=0.3979;EUR_AF=0.1193;SAS_AF=0.1984;AA=G|||;VT=SNP
15	62078071	rs76137417	A	C	100	PASS	AC=1191;AF=0.237819;AN=5008;NS=2504;DP=14267;EAS_AF=0.2688;AMR_AF=0.1153;AFR_AF=0.3979;EUR_AF=0.1193;SAS_AF=0.1984;AA=A|||;VT=SNP
15	62078796	rs6494297	C	G	100	PASS	AC=2233;AF=0.445887;AN=5008;NS=2504;DP=19522;EAS_AF=0.3323;AMR_AF=0.3256;AFR_AF=0.6626;EUR_AF=0.4105;SAS_AF=0.3916;AA=c|||;VT=SNP
15	62078886	rs7342668	A	G	100	PASS	AC=1274;AF=0.254393;AN=5008;NS=2504;DP=20082;EAS_AF=0.2738;AMR_AF=0.1326;AFR_AF=0.4183;EUR_AF=0.1372;SAS_AF=0.2198;AA=G|||;VT=SNP
15	62079295	rs11855329	G	C	100	PASS	AC=1273;AF=0.254193;AN=5008;NS=2504;DP=17646;EAS_AF=0.2738;AMR_AF=0.1326;AFR_AF=0.4175;EUR_AF=0.1372;SAS_AF=0.2198;AA=C|||;VT=SNP
15	62079327	rs11858898	T	C	100	PASS	AC=1406;AF=0.280751;AN=5008;NS=2504;DP=18508;EAS_AF=0.2738;AMR_AF=0.1412;AFR_AF=0.5136;EUR_AF=0.1372;SAS_AF=0.2198;AA=T|||;VT=SNP
15	62080200	rs12911496	A	C	100	PASS	AC=1601;AF=0.319688;AN=5008;NS=2504;DP=21270;EAS_AF=0.2163;AMR_AF=0.2406;AFR_AF=0.5318;EUR_AF=0.2714;SAS_AF=0.2454;AA=A|||;VT=SNP
15	62081161	rs12898793	T	C	100	PASS	AC=788;AF=0.157348;AN=5008;NS=2504;DP=22195;EAS_AF=0.0337;AMR_AF=0.1873;AFR_AF=0.1543;EUR_AF=0.2664;SAS_AF=0.1554;AA=T|||;VT=SNP
15	62082735	rs2414751	A	G	100	PASS	AC=616;AF=0.123003;AN=5008;NS=2504;DP=20409;EAS_AF=0.1111;AMR_AF=0.0807;AFR_AF=0.1301;EUR_AF=0.1322;SAS_AF=0.1462;AA=A|||;VT=SNP
15	62082829	rs4293320	A	G	100	PASS	AC=2045;AF=0.408347;AN=5008;NS=2504;DP=20502;EAS_AF=0.3274;AMR_AF=0.3127;AFR_AF=0.5348;EUR_AF=0.4066;SAS_AF=0.3906;AA=G|||;VT=SNP
15	62083037	rs8182045	T	C	100	PASS	AC=387;AF=0.0772764;AN=5008;NS=2504;DP=19710;EAS_AF=0.1607;AMR_AF=0.049;AFR_AF=0.0726;EUR_AF=0.0199;SAS_AF=0.0767;AA=T|||;VT=SNP
15	62083121	rs8182046	T	C	100	PASS	AC=457;AF=0.091254;AN=5008;NS=2504;DP=18372;EAS_AF=0.1627;AMR_AF=0.0504;AFR_AF=0.1233;EUR_AF=0.0199;SAS_AF=0.0767;AA=T|||;VT=SNP
15	62083268	rs17238005	G	T	100	PASS	AC=379;AF=0.0756789;AN=5008;NS=2504;DP=21212;EAS_AF=0.1607;AMR_AF=0.0476;AFR_AF=0.0681;EUR_AF=0.0199;SAS_AF=0.0757;AA=G|||;VT=SNP
15	62083410	rs16953454	C	T	100	PASS	AC=1403;AF=0.280152;AN=5008;NS=2504;DP=21107;EAS_AF=0.2163;AMR_AF=0.2277;AFR_AF=0.3933;EUR_AF=0.2694;SAS_AF=0.2413;AA=T|||;VT=SNP
15	62083636	rs17238012	C	G	100	PASS	AC=449;AF=0.0896565;AN=5008;NS=2504;DP=21072;EAS_AF=0.1617;AMR_AF=0.0504;AFR_AF=0.1172;EUR_AF=0.0199;SAS_AF=0.0777;AA=C|||;VT=SNP
15	62084889	rs28800247	A	T	100	PASS	AC=2235;AF=0.446286;AN=5008;NS=2504;DP=19826;EAS_AF=0.3165;AMR_AF=0.3271;AFR_AF=0.6649;EUR_AF=0.4225;SAS_AF=0.3937;AA=T|||;VT=SNP
15	62086887	rs4541015	G	A	100	PASS	AC=2050;AF=0.409345;AN=5008;NS=2504;DP=15037;EAS_AF=0.3175;AMR_AF=0.2968;AFR_AF=0.5635;EUR_AF=0.3956;SAS_AF=0.3896;AA=A|||;VT=SNP
15	62087526	rs2414752	G	C	100	PASS	AC=715;AF=0.142772;AN=5008;NS=2504;DP=17928;EAS_AF=0.0317;AMR_AF=0.1671;AFR_AF=0.146;EUR_AF=0.2416;SAS_AF=0.1339;AA=G|||;VT=SNP
15	62088415	rs12898759	T	A	100	PASS	AC=765;AF=0.152756;AN=5008;NS=2504;DP=19525;EAS_AF=0.0546;AMR_AF=0.1671;AFR_AF=0.1452;EUR_AF=0.2435;SAS_AF=0.1605;AA=T|||;VT=SNP
15	62088562	rs12901879	G	A	100	PASS	AC=813;AF=0.16234;AN=5008;NS=2504;DP=17855;EAS_AF=0.0536;AMR_AF=0.1686;AFR_AF=0.18;EUR_AF=0.2445;SAS_AF=0.1616;AA=g|||;VT=SNP
15	62088574	rs12901633	C	T	100	PASS	AC=2055;AF=0.410343;AN=5008;NS=2504;DP=17768;EAS_AF=0.3155;AMR_AF=0.2968;AFR_AF=0.5681;EUR_AF=0.3946;SAS_AF=0.3916;AA=T|||;VT=SNP
15	62088952	rs35033959	A	T	100	PASS	AC=1266;AF=0.252796;AN=5008;NS=2504;DP=16972;EAS_AF=0.2063;AMR_AF=0.219;AFR_AF=0.3056;EUR_AF=0.2654;SAS_AF=0.2403;AA=T|||;VT=SNP
15	62089189	rs67017880	T	A	100	PASS	AC=1266;AF=0.252796;AN=5008;NS=2504;DP=18301;EAS_AF=0.2063;AMR_AF=0.219;AFR_AF=0.3056;EUR_AF=0.2654;SAS_AF=0.2403;AA=A|||;VT=SNP
15	62089931	rs73426726	C	G	100	PASS	AC=441;AF=0.0880591;AN=5008;NS=2504;DP=18431;EAS_AF=0.1587;AMR_AF=0.0548;AFR_AF=0.1112;EUR_AF=0.0209;SAS_AF=0.0767;AA=G|||;VT=SNP
15	62090132	rs11855702	G	A	100	PASS	AC=591;AF=0.118011;AN=5008;NS=2504;DP=19265;EAS_AF=0.1111;AMR_AF=0.0634;AFR_AF=0.121;EUR_AF=0.1262;SAS_AF=0.1513;AA=G|||;VT=SNP
15	62090618	rs11853342	T	C	100	PASS	AC=602;AF=0.120208;AN=5008;NS=2504;DP=18533;EAS_AF=0.1141;AMR_AF=0.0778;AFR_AF=0.1241;EUR_AF=0.1272;SAS_AF=0.1442;AA=T|||;VT=SNP
15	62091518	rs78494976	T	C	100	PASS	AC=1008;AF=0.201278;AN=5008;NS=2504;DP=18403;EAS_AF=0.2738;AMR_AF=0.1052;AFR_AF=0.2595;EUR_AF=0.1143;SAS_AF=0.2055;AA=C|||;VT=SNP
15	62092061	rs56680165	G	C	100	PASS	AC=2181;AF=0.435503;AN=5008;NS=2504;DP=21451;EAS_AF=0.4266;AMR_AF=0.585;AFR_AF=0.2126;EUR_AF=0.5298;SAS_AF=0.5429;AA=G|||;VT=SNP
15	62092819	rs35169602	C	T	100	PASS	AC=552;AF=0.110224;AN=5008;NS=2504;DP=19595;EAS_AF=0.2361;AMR_AF=0.0951;AFR_AF=0.0424;EUR_AF=0.0765;SAS_AF=0.1176;AA=C|||;VT=SNP
15	62092848	rs10519137	G	C	100	PASS	AC=1690;AF=0.33746;AN=5008;NS=2504;DP=18813;EAS_AF=0.3065;AMR_AF=0.2867;AFR_AF=0.4425;EUR_AF=0.333;SAS_AF=0.2679;AA=G|||;VT=SNP
15	62093241	rs7178911	C	T	100	PASS	AC=1705;AF=0.340455;AN=5008;NS=2504;DP=20461;EAS_AF=0.3978;AMR_AF=0.5288;AFR_AF=0.1944;EUR_AF=0.3459;SAS_AF=0.3395;AA=T|||;VT=SNP
15	62093600	rs12591350	G	A	100	PASS	AC=631;AF=0.125998;AN=5008;NS=2504;DP=23513;EAS_AF=0.245;AMR_AF=0.0994;AFR_AF=0.0628;EUR_AF=0.1004;SAS_AF=0.1339;AA=G|||;VT=SNP
15	62093625	rs12591292	A	G	100	PASS	AC=632;AF=0.126198;AN=5008;NS=2504;DP=22326;EAS_AF=0.245;AMR_AF=0.0994;AFR_AF=0.0635;EUR_AF=0.1004;SAS_AF=0.1339;AA=A|||;VT=SNP
15	62093970	rs7162205	C	T	100	PASS	AC=678;AF=0.135383;AN=5008;NS=2504;DP=22433;EAS_AF=0.247;AMR_AF=0.1023;AFR_AF=0.0938;EUR_AF=0.0994;SAS_AF=0.137;AA=C|||;VT=SNP
15	62094071	rs1981918	G	A	100	PASS	AC=4226;AF=0.84385;AN=5008;NS=2504;DP=23131;EAS_AF=0.8175;AMR_AF=0.8919;AFR_AF=0.8676;EUR_AF=0.838;SAS_AF=0.8108;AA=g|||;VT=SNP
15	62094185	rs34822895	G	T	100	PASS	AC=631;AF=0.125998;AN=5008;NS=2504;DP=20019;EAS_AF=0.244;AMR_AF=0.0994;AFR_AF=0.0635;EUR_AF=0.1004;SAS_AF=0.1339;AA=G|||;VT=SNP
15	62094448	rs11071629	C	T	100	PASS	AC=1562;AF=0.311901;AN=5008;NS=2504;DP=22455;EAS_AF=0.3998;AMR_AF=0.5187;AFR_AF=0.0862;EUR_AF=0.3419;SAS_AF=0.3487;AA=C|||;VT=SNP
15	62094757	rs71411464	C	T	100	PASS	AC=672;AF=0.134185;AN=5008;NS=2504;DP=21680;EAS_AF=0.252;AMR_AF=0.1052;AFR_AF=0.084;EUR_AF=0.0994;SAS_AF=0.137;AA=C|||;VT=SNP
15	62094844	rs11631621	G	A	100	PASS	AC=1324;AF=0.264377;AN=5008;NS=2504;DP=23116;EAS_AF=0.252;AMR_AF=0.4798;AFR_AF=0.0779;EUR_AF=0.339;SAS_AF=0.2996;AA=G|||;VT=SNP
15	62095006	rs11631588	C	T	100	PASS	AC=1695;AF=0.338458;AN=5008;NS=2504;DP=22568;EAS_AF=0.4008;AMR_AF=0.5231;AFR_AF=0.1793;EUR_AF=0.341;SAS_AF=0.3558;AA=C|||;VT=SNP
15	62095034	rs34118810	A	T	100	PASS	AC=605;AF=0.120807;AN=5008;NS=2504;DP=22516;EAS_AF=0.247;AMR_AF=0.1023;AFR_AF=0.0408;EUR_AF=0.0994;SAS_AF=0.1339;AA=A|||;VT=SNP
15	62095573	rs4775435	C	T	100	PASS	AC=3643;AF=0.727436;AN=5008;NS=2504;DP=18655;EAS_AF=0.7252;AMR_AF=0.83;AFR_AF=0.7277;EUR_AF=0.7117;SAS_AF=0.6728;AA=T|||;VT=SNP
15	62095875	rs17238047	C	A	100	PASS	AC=581;AF=0.116014;AN=5008;NS=2504;DP=20224;EAS_AF=0.0982;AMR_AF=0.0663;AFR_AF=0.1241;EUR_AF=0.1302;SAS_AF=0.1442;AA=C|||;VT=SNP
15	62095894	rs79684076	G	A	100	PASS	AC=658;AF=0.13139;AN=5008;NS=2504;DP=19846;EAS_AF=0.251;AMR_AF=0.1009;AFR_AF=0.0787;EUR_AF=0.0964;SAS_AF=0.137;AA=G|||;VT=SNP
15	62096002	rs10851700	A	T	100	PASS	AC=3664;AF=0.731629;AN=5008;NS=2504;DP=20605;EAS_AF=0.7262;AMR_AF=0.83;AFR_AF=0.7436;EUR_AF=0.7117;SAS_AF=0.6718;AA=T|||;VT=SNP
15	62096519	rs1034479	T	C	100	PASS	AC=4230;AF=0.844649;AN=5008;NS=2504;DP=18960;EAS_AF=0.8264;AMR_AF=0.8963;AFR_AF=0.8525;EUR_AF=0.8449;SAS_AF=0.816;AA=C|||;VT=SNP
15	62096746	rs12917223	G	A	100	PASS	AC=665;AF=0.132788;AN=5008;NS=2504;DP=17078;EAS_AF=0.247;AMR_AF=0.1037;AFR_AF=0.0832;EUR_AF=0.0974;SAS_AF=0.1391;AA=A|||;VT=SNP
15	62096931	rs13379934	A	T	100	PASS	AC=530;AF=0.105831;AN=5008;NS=2504;DP=18833;EAS_AF=0.0317;AMR_AF=0.1527;AFR_AF=0.0091;EUR_AF=0.2376;SAS_AF=0.1442;AA=A|||;VT=SNP
15	62097134	rs34716044	T	G	100	PASS	AC=726;AF=0.144968;AN=5008;NS=2504;DP=18625;EAS_AF=0.0317;AMR_AF=0.1628;AFR_AF=0.1528;EUR_AF=0.2376;SAS_AF=0.1431;AA=T|||;VT=SNP
15	62097290	rs75178723	T	C	100	PASS	AC=645;AF=0.128794;AN=5008;NS=2504;DP=20591;EAS_AF=0.1042;AMR_AF=0.0692;AFR_AF=0.1657;EUR_AF=0.1302;SAS_AF=0.1452;AA=T|||;VT=SNP
15	62097328	rs12898383	C	G	100	PASS	AC=664;AF=0.132588;AN=5008;NS=2504;DP=20317;EAS_AF=0.2431;AMR_AF=0.1037;AFR_AF=0.0855;EUR_AF=0.0974;SAS_AF=0.1391;AA=G|||;VT=SNP
15	62097627	rs11630921	T	A	100	PASS	AC=1595;AF=0.31849;AN=5008;NS=2504;DP=20430;EAS_AF=0.3998;AMR_AF=0.536;AFR_AF=0.0809;EUR_AF=0.3648;SAS_AF=0.3538;AA=T|||;VT=SNP
15	62097984	rs12903472	G	A	100	PASS	AC=620;AF=0.123802;AN=5008;NS=2504;DP=18836;EAS_AF=0.2431;AMR_AF=0.1009;AFR_AF=0.0477;EUR_AF=0.0994;SAS_AF=0.1452;AA=G|||;VT=SNP
15	62098001	rs11071630	T	C	100	PASS	AC=3138;AF=0.626597;AN=5008;NS=2504;DP=18706;EAS_AF=0.7569;AMR_AF=0.7133;AFR_AF=0.4796;EUR_AF=0.5954;SAS_AF=0.6616;AA=N|||;VT=SNP
15	62098158	rs12903374	A	G	100	PASS	AC=619;AF=0.123602;AN=5008;NS=2504;DP=18471;EAS_AF=0.248;AMR_AF=0.1009;AFR_AF=0.0477;EUR_AF=0.0994;SAS_AF=0.1391;AA=A|||;VT=SNP
15	62098398	rs1425269	C	T	100	PASS	AC=4223;AF=0.843251;AN=5008;NS=2504;DP=17063;EAS_AF=0.8214;AMR_AF=0.8934;AFR_AF=0.8601;EUR_AF=0.835;SAS_AF=0.816;AA=T|||;VT=SNP
15	62098860	rs1863265	T	C	100	PASS	AC=280;AF=0.0559105;AN=5008;NS=2504;DP=13799;EAS_AF=0.1587;AMR_AF=0.0504;AFR_AF=0.0091;EUR_AF=0.0209;SAS_AF=0.0532;AA=T|||;VT=SNP
15	62098987	rs7171833	G	A	100	PASS	AC=1061;AF=0.211861;AN=5008;NS=2504;DP=11688;EAS_AF=0.0685;AMR_AF=0.1859;AFR_AF=0.3359;EUR_AF=0.2565;SAS_AF=0.1646;AA=G|||;VT=SNP
15	62099335	rs2059469	A	G	100	PASS	AC=1368;AF=0.273163;AN=5008;NS=2504;DP=16653;EAS_AF=0.2569;AMR_AF=0.4942;AFR_AF=0.0779;EUR_AF=0.3658;SAS_AF=0.3016;AA=A|||;VT=SNP
15	62099418	rs2059468	C	T	100	PASS	AC=4193;AF=0.83726;AN=5008;NS=2504;DP=19123;EAS_AF=0.8194;AMR_AF=0.8934;AFR_AF=0.8419;EUR_AF=0.835;SAS_AF=0.8119;AA=t|||;VT=SNP
15	62099448	rs2059467	A	G	100	PASS	AC=2747;AF=0.548522;AN=5008;NS=2504;DP=19936;EAS_AF=0.5665;AMR_AF=0.621;AFR_AF=0.5688;EUR_AF=0.4861;SAS_AF=0.5153;AA=G|||;VT=SNP
15	62099865	rs2059466	G	A	100	PASS	AC=2655;AF=0.530152;AN=5008;NS=2504;DP=19153;EAS_AF=0.4464;AMR_AF=0.6542;AFR_AF=0.4917;EUR_AF=0.5875;SAS_AF=0.5215;AA=A|||;VT=SNP
15	62100383	rs4775436	G	A	100	PASS	AC=878;AF=0.175319;AN=5008;NS=2504;DP=17268;EAS_AF=0.1062;AMR_AF=0.1599;AFR_AF=0.1248;EUR_AF=0.2465;SAS_AF=0.2526;AA=A|||;VT=SNP
15	62100506	rs17271123	G	T	100	PASS	AC=1292;AF=0.257987;AN=5008;NS=2504;DP=16724;EAS_AF=0.251;AMR_AF=0.281;AFR_AF=0.0802;EUR_AF=0.4125;SAS_AF=0.3303;AA=T|||;VT=SNP
15	62100988	rs62007323	A	T	100	PASS	AC=479;AF=0.095647;AN=5008;NS=2504;DP=18478;EAS_AF=0.0546;AMR_AF=0.0634;AFR_AF=0.0083;EUR_AF=0.1431;SAS_AF=0.2301;AA=A|||;VT=SNP
15	62101016	rs62007324	C	A	100	PASS	AC=411;AF=0.0820687;AN=5008;NS=2504;DP=18999;EAS_AF=0.0546;AMR_AF=0.0389;AFR_AF=0.0076;EUR_AF=0.1093;SAS_AF=0.2137;AA=C|||;VT=SNP
15	62101388	rs117443378	C	G	100	PASS	AC=194;AF=0.038738;AN=5008;NS=2504;DP=18891;EAS_AF=0.002;AMR_AF=0.0706;AFR_AF=0.0068;EUR_AF=0.0944;SAS_AF=0.0399;AA=C|||;VT=SNP
15	62101559	rs11071631	G	C	100	PASS	AC=3062;AF=0.611422;AN=5008;NS=2504;DP=19975;EAS_AF=0.4454;AMR_AF=0.8213;AFR_AF=0.3775;EUR_AF=0.8529;SAS_AF=0.7014;AA=G|||;VT=SNP
15	62101982	rs1425268	G	A	100	PASS	AC=4220;AF=0.842652;AN=5008;NS=2504;DP=20093;EAS_AF=0.8651;AMR_AF=0.951;AFR_AF=0.6596;EUR_AF=0.9205;SAS_AF=0.91;AA=A|||;VT=SNP
15	62102013	rs7179559	C	T	100	PASS	AC=540;AF=0.107827;AN=5008;NS=2504;DP=19135;EAS_AF=0.0427;AMR_AF=0.072;AFR_AF=0.0567;EUR_AF=0.1551;SAS_AF=0.2209;AA=C|||;VT=SNP
15	62102243	rs11634214	G	A	100	PASS	AC=539;AF=0.107628;AN=5008;NS=2504;DP=20935;EAS_AF=0.0427;AMR_AF=0.072;AFR_AF=0.0552;EUR_AF=0.1551;SAS_AF=0.2219;AA=A|||;VT=SNP
15	62102252	rs1425267	C	A	100	PASS	AC=2699;AF=0.538938;AN=5008;NS=2504;DP=20688;EAS_AF=0.4067;AMR_AF=0.745;AFR_AF=0.4622;EUR_AF=0.6799;SAS_AF=0.4877;AA=A|||;VT=SNP
15	62102484	rs1425266	A	G	100	PASS	AC=2578;AF=0.514776;AN=5008;NS=2504;DP=16641;EAS_AF=0.3998;AMR_AF=0.7522;AFR_AF=0.3676;EUR_AF=0.7008;SAS_AF=0.4724;AA=A|||;VT=SNP
15	62102570	rs12901220	G	A	100	PASS	AC=2578;AF=0.514776;AN=5008;NS=2504;DP=17493;EAS_AF=0.3998;AMR_AF=0.7522;AFR_AF=0.3676;EUR_AF=0.7008;SAS_AF=0.4724;AA=G|||;VT=SNP
15	62103639	rs56820588	A	C	100	PASS	AC=1832;AF=0.365815;AN=5008;NS=2504;DP=21420;EAS_AF=0.4702;AMR_AF=0.2421;AFR_AF=0.329;EUR_AF=0.3072;SAS_AF=0.456;AA=A|||;VT=SNP
15	62104182	rs62007326	C	G	100	PASS	AC=1825;AF=0.364417;AN=5008;NS=2504;DP=17994;EAS_AF=0.4702;AMR_AF=0.2291;AFR_AF=0.348;EUR_AF=0.2942;SAS_AF=0.4458;AA=C|||;VT=SNP
15	62105536	rs56327319	A	C	100	PASS	AC=1068;AF=0.213259;AN=5008;NS=2504;DP=19316;EAS_AF=0.4018;AMR_AF=0.1484;AFR_AF=0.1694;EUR_AF=0.1312;SAS_AF=0.2086;AA=A|||;VT=SNP
15	62105971	rs28470608	A	G	100	PASS	AC=1909;AF=0.38119;AN=5008;NS=2504;DP=8577;EAS_AF=0.4712;AMR_AF=0.245;AFR_AF=0.3676;EUR_AF=0.3121;SAS_AF=0.4744;AA=A|||;VT=SNP
15	62106180	rs73426775	T	C	100	PASS	AC=965;AF=0.192692;AN=5008;NS=2504;DP=8533;EAS_AF=0.3194;AMR_AF=0.1412;AFR_AF=0.1725;EUR_AF=0.1153;SAS_AF=0.2055;AA=T|||;VT=SNP
15	62106284	rs1559674	T	C	100	PASS	AC=3561;AF=0.711062;AN=5008;NS=2504;DP=8919;EAS_AF=0.5565;AMR_AF=0.8487;AFR_AF=0.6271;EUR_AF=0.8807;SAS_AF=0.7117;AA=T|||;VT=SNP
15	62106418	rs117618886	T	C	100	PASS	AC=103;AF=0.0205671;AN=5008;NS=2504;DP=15124;EAS_AF=0.0317;AMR_AF=0.0605;AFR_AF=0;EUR_AF=0.0209;SAS_AF=0.0082;AA=T|||;VT=SNP
15	62106862	rs1107785	G	A	100	PASS	AC=3350;AF=0.66893;AN=5008;NS=2504;DP=22912;EAS_AF=0.8214;AMR_AF=0.8746;AFR_AF=0.329;EUR_AF=0.8091;SAS_AF=0.681;AA=G|||;VT=SNP
15	62107142	rs6494298	A	G	100	PASS	AC=2338;AF=0.466853;AN=5008;NS=2504;DP=18372;EAS_AF=0.5833;AMR_AF=0.2493;AFR_AF=0.5703;EUR_AF=0.2932;SAS_AF=0.5399;AA=G|||;VT=SNP
15	62107150	rs56659994	C	T	100	PASS	AC=1277;AF=0.254992;AN=5008;NS=2504;DP=18356;EAS_AF=0.4762;AMR_AF=0.1383;AFR_AF=0.2095;EUR_AF=0.0974;SAS_AF=0.3333;AA=C|||;VT=SNP
15	62108233	rs880151	G	C	100	PASS	AC=1870;AF=0.373403;AN=5008;NS=2504;DP=18101;EAS_AF=0.4276;AMR_AF=0.5159;AFR_AF=0.2973;EUR_AF=0.3946;SAS_AF=0.2975;AA=G|||;VT=SNP
15	62108754	rs1863263	G	A	100	PASS	AC=1332;AF=0.265974;AN=5008;NS=2504;DP=19754;EAS_AF=0.4563;AMR_AF=0.1816;AFR_AF=0.1967;EUR_AF=0.163;SAS_AF=0.3292;AA=A|||;VT=SNP
15	62108885	rs880150	T	C	100	PASS	AC=1151;AF=0.229832;AN=5008;NS=2504;DP=18098;EAS_AF=0.4484;AMR_AF=0.1729;AFR_AF=0.0658;EUR_AF=0.168;SAS_AF=0.3303;AA=T|||;VT=SNP
15	62109469	rs2113931	G	A	100	PASS	AC=582;AF=0.116214;AN=5008;NS=2504;DP=19189;EAS_AF=0.0585;AMR_AF=0.0749;AFR_AF=0.0605;EUR_AF=0.17;SAS_AF=0.2249;AA=G|||;VT=SNP
15	62109512	rs8023787	G	C	100	PASS	AC=1864;AF=0.372204;AN=5008;NS=2504;DP=19837;EAS_AF=0.4355;AMR_AF=0.5144;AFR_AF=0.289;EUR_AF=0.3907;SAS_AF=0.2996;AA=C|||;VT=SNP
15	62109650	rs11853074	A	C	100	PASS	AC=1789;AF=0.357228;AN=5008;NS=2504;DP=18826;EAS_AF=0.4345;AMR_AF=0.513;AFR_AF=0.2413;EUR_AF=0.3897;SAS_AF=0.2904;AA=A|||;VT=SNP
15	62110478	rs12907856	A	G	100	PASS	AC=1931;AF=0.385583;AN=5008;NS=2504;DP=15710;EAS_AF=0.4643;AMR_AF=0.5086;AFR_AF=0.3177;EUR_AF=0.3897;SAS_AF=0.3047;AA=G|||;VT=SNP
15	62110930	rs10851701	A	G	100	PASS	AC=2438;AF=0.486821;AN=5008;NS=2504;DP=18597;EAS_AF=0.4732;AMR_AF=0.5951;AFR_AF=0.3608;EUR_AF=0.5557;SAS_AF=0.5235;AA=A|||;VT=SNP
15	62111300	rs8033221	G	C	100	PASS	AC=1491;AF=0.297724;AN=5008;NS=2504;DP=15686;EAS_AF=0.4831;AMR_AF=0.1888;AFR_AF=0.3018;EUR_AF=0.174;SAS_AF=0.3057;AA=G|||;VT=SNP
15	62112292	rs10851702	C	T	100	PASS	AC=1934;AF=0.386182;AN=5008;NS=2504;DP=20539;EAS_AF=0.3978;AMR_AF=0.4597;AFR_AF=0.2307;EUR_AF=0.5507;SAS_AF=0.363;AA=c|||;VT=SNP
15	62112657	rs17303803	C	T	100	PASS	AC=740;AF=0.147764;AN=5008;NS=2504;DP=20803;EAS_AF=0.3016;AMR_AF=0.1686;AFR_AF=0.0477;EUR_AF=0.0159;SAS_AF=0.2454;AA=C|||;VT=SNP
15	62113140	rs8023523	A	G	100	PASS	AC=3145;AF=0.627995;AN=5008;NS=2504;DP=20483;EAS_AF=0.5337;AMR_AF=0.696;AFR_AF=0.795;EUR_AF=0.5467;SAS_AF=0.5348;AA=G|||;VT=SNP
15	62113919	rs11853774	T	C	100	PASS	AC=1228;AF=0.245208;AN=5008;NS=2504;DP=21047;EAS_AF=0.3492;AMR_AF=0.3156;AFR_AF=0.1747;EUR_AF=0.1839;SAS_AF=0.2464;AA=T|||;VT=SNP
15	62114204	rs1863264	T	C	100	PASS	AC=2834;AF=0.565895;AN=5008;NS=2504;DP=20415;EAS_AF=0.5476;AMR_AF=0.6354;AFR_AF=0.6407;EUR_AF=0.4891;SAS_AF=0.5133;AA=C|||;VT=SNP
15	62114865	rs8034714	C	A	100	PASS	AC=1730;AF=0.345447;AN=5008;NS=2504;DP=16832;EAS_AF=0.4464;AMR_AF=0.4294;AFR_AF=0.2995;EUR_AF=0.2624;SAS_AF=0.3292;AA=A|||;VT=SNP
15	62115205	rs11637925	A	T	100	PASS	AC=2203;AF=0.439896;AN=5008;NS=2504;DP=17448;EAS_AF=0.499;AMR_AF=0.4597;AFR_AF=0.5953;EUR_AF=0.2664;SAS_AF=0.3333;AA=T|||;VT=SNP
15	62115206	rs11637926	A	C	100	PASS	AC=2201;AF=0.439497;AN=5008;NS=2504;DP=17567;EAS_AF=0.498;AMR_AF=0.4597;AFR_AF=0.5953;EUR_AF=0.2654;SAS_AF=0.3333;AA=C|||;VT=SNP
15	62115471	rs73426793	C	T	100	PASS	AC=1109;AF=0.221446;AN=5008;NS=2504;DP=17413;EAS_AF=0.3323;AMR_AF=0.2911;AFR_AF=0.1717;EUR_AF=0.1113;SAS_AF=0.2382;AA=c|||;VT=SNP
15	62115831	rs28668218	G	T	100	PASS	AC=355;AF=0.0708866;AN=5008;NS=2504;DP=21007;EAS_AF=0.1032;AMR_AF=0.1153;AFR_AF=0.0061;EUR_AF=0.0775;SAS_AF=0.0869;AA=G|||;VT=SNP
15	62115859	rs11639324	G	A	100	PASS	AC=634;AF=0.126597;AN=5008;NS=2504;DP=19411;EAS_AF=0.0377;AMR_AF=0.1744;AFR_AF=0.0688;EUR_AF=0.2207;SAS_AF=0.1656;AA=G|||;VT=SNP
15	62116299	rs11852251	G	C	100	PASS	AC=1761;AF=0.351637;AN=5008;NS=2504;DP=20934;EAS_AF=0.4554;AMR_AF=0.4424;AFR_AF=0.3245;EUR_AF=0.2594;SAS_AF=0.3119;AA=G|||;VT=SNP
15	62116866	rs4774418	G	A	100	PASS	AC=2702;AF=0.539537;AN=5008;NS=2504;DP=21750;EAS_AF=0.5863;AMR_AF=0.6614;AFR_AF=0.4576;EUR_AF=0.5467;SAS_AF=0.5082;AA=A|||;VT=SNP
15	62117081	rs4774419	C	T	100	PASS	AC=1057;AF=0.211062;AN=5008;NS=2504;DP=19820;EAS_AF=0.0655;AMR_AF=0.3343;AFR_AF=0.0915;EUR_AF=0.3857;SAS_AF=0.2556;AA=C|||;VT=SNP
15	62117117	rs8026228	C	T	100	PASS	AC=281;AF=0.0561102;AN=5008;NS=2504;DP=19688;EAS_AF=0.1756;AMR_AF=0.0159;AFR_AF=0.0008;EUR_AF=0.0427;SAS_AF=0.0501;AA=G|||;VT=SNP
15	62117222	rs8026411	C	T	100	PASS	AC=804;AF=0.160543;AN=5008;NS=2504;DP=19933;EAS_AF=0.1994;AMR_AF=0.196;AFR_AF=0.2678;EUR_AF=0.0209;SAS_AF=0.0941;AA=C|||;VT=SNP
15	62117975	rs4774420	C	T	100	PASS	AC=1773;AF=0.354034;AN=5008;NS=2504;DP=17434;EAS_AF=0.2232;AMR_AF=0.4207;AFR_AF=0.5008;EUR_AF=0.2932;SAS_AF=0.3057;AA=T|||;VT=SNP
15	62118271	rs933806	G	A	100	PASS	AC=1162;AF=0.232029;AN=5008;NS=2504;DP=16110;EAS_AF=0.3304;AMR_AF=0.1671;AFR_AF=0.2746;EUR_AF=0.1789;SAS_AF=0.1738;AA=A|||;VT=SNP
15	62118475	rs875513	G	C	100	PASS	AC=1790;AF=0.357428;AN=5008;NS=2504;DP=14084;EAS_AF=0.2192;AMR_AF=0.4236;AFR_AF=0.5136;EUR_AF=0.2952;SAS_AF=0.3057;AA=a|||;VT=SNP
15	62118821	rs57257228	C	T	100	PASS	AC=1723;AF=0.34405;AN=5008;NS=2504;DP=18348;EAS_AF=0.5129;AMR_AF=0.3631;AFR_AF=0.3669;EUR_AF=0.1928;SAS_AF=0.2812;AA=T|||;VT=SNP
15	62118874	rs12439835	A	G	100	PASS	AC=702;AF=0.140176;AN=5008;NS=2504;DP=16927;EAS_AF=0.0288;AMR_AF=0.2075;AFR_AF=0.0431;EUR_AF=0.2753;SAS_AF=0.1994;AA=A|||;VT=SNP
15	62118953	rs12439912	G	A	100	PASS	AC=698;AF=0.139377;AN=5008;NS=2504;DP=16530;EAS_AF=0.0288;AMR_AF=0.2061;AFR_AF=0.0431;EUR_AF=0.2734;SAS_AF=0.1984;AA=G|||;VT=SNP
15	62119357	rs4774421	C	T	100	PASS	AC=1310;AF=0.261581;AN=5008;NS=2504;DP=19345;EAS_AF=0.1111;AMR_AF=0.4035;AFR_AF=0.2549;EUR_AF=0.2873;SAS_AF=0.2986;AA=C|||;VT=SNP
15	62120235	rs17205183	C	T	100	PASS	AC=485;AF=0.096845;AN=5008;NS=2504;DP=13671;EAS_AF=0.0784;AMR_AF=0.0764;AFR_AF=0.1369;EUR_AF=0.0905;SAS_AF=0.0828;AA=T|||;VT=SNP
15	62120615	rs55939994	G	T	100	PASS	AC=749;AF=0.149561;AN=5008;NS=2504;DP=15594;EAS_AF=0.0258;AMR_AF=0.2104;AFR_AF=0.0787;EUR_AF=0.2575;SAS_AF=0.2188;AA=G|||;VT=SNP
15	62120650	rs4775438	A	T	100	PASS	AC=2021;AF=0.403554;AN=5008;NS=2504;DP=15518;EAS_AF=0.2202;AMR_AF=0.5;AFR_AF=0.5083;EUR_AF=0.3847;SAS_AF=0.4018;AA=T|||;VT=SNP
15	62120770	rs55956721	A	C	100	PASS	AC=804;AF=0.160543;AN=5008;NS=2504;DP=13440;EAS_AF=0.0268;AMR_AF=0.219;AFR_AF=0.1135;EUR_AF=0.2594;SAS_AF=0.2188;AA=A|||;VT=SNP
15	62121608	rs8023607	A	G	100	PASS	AC=869;AF=0.173522;AN=5008;NS=2504;DP=18531;EAS_AF=0.119;AMR_AF=0.2118;AFR_AF=0.3404;EUR_AF=0.0278;SAS_AF=0.1268;AA=G|||;VT=SNP
15	62122539	rs12438629	C	G	100	PASS	AC=461;AF=0.0920527;AN=5008;NS=2504;DP=20343;EAS_AF=0.123;AMR_AF=0.1931;AFR_AF=0.0401;EUR_AF=0.0268;SAS_AF=0.1258;AA=C|||;VT=SNP
15	62122798	rs12906499	C	T	100	PASS	AC=472;AF=0.0942492;AN=5008;NS=2504;DP=18906;EAS_AF=0.0784;AMR_AF=0.0793;AFR_AF=0.121;EUR_AF=0.0964;SAS_AF=0.0828;AA=C|||;VT=SNP
15	62123116	rs9920509	T	C	100	PASS	AC=1904;AF=0.380192;AN=5008;NS=2504;DP=19681;EAS_AF=0.3889;AMR_AF=0.3905;AFR_AF=0.5673;EUR_AF=0.2058;SAS_AF=0.2904;AA=C|||;VT=SNP
15	62124706	rs12437560	T	G	100	PASS	AC=752;AF=0.15016;AN=5008;NS=2504;DP=18011;EAS_AF=0.0268;AMR_AF=0.2089;AFR_AF=0.0817;EUR_AF=0.2584;SAS_AF=0.2168;AA=T|||;VT=SNP
15	62125639	rs4775440	G	T	100	PASS	AC=1293;AF=0.258187;AN=5008;NS=2504;DP=16176;EAS_AF=0.2718;AMR_AF=0.2911;AFR_AF=0.3865;EUR_AF=0.1292;SAS_AF=0.18;AA=T|||;VT=SNP
15	62125859	rs8026735	C	T	100	PASS	AC=1897;AF=0.378794;AN=5008;NS=2504;DP=20734;EAS_AF=0.2956;AMR_AF=0.4726;AFR_AF=0.3896;EUR_AF=0.3738;SAS_AF=0.3885;AA=c|||;VT=SNP
15	62126490	rs28755956	C	T	100	PASS	AC=656;AF=0.13099;AN=5008;NS=2504;DP=18176;EAS_AF=0.2649;AMR_AF=0.232;AFR_AF=0.0318;EUR_AF=0.0696;SAS_AF=0.1186;AA=C|||;VT=SNP
15	62127997	rs7179032	G	C	100	PASS	AC=4076;AF=0.813898;AN=5008;NS=2504;DP=19849;EAS_AF=0.6677;AMR_AF=0.8746;AFR_AF=0.7882;EUR_AF=0.8688;SAS_AF=0.8998;AA=C|||;VT=SNP
15	62128861	rs11635438	T	C	100	PASS	AC=517;AF=0.103235;AN=5008;NS=2504;DP=18614;EAS_AF=0.0675;AMR_AF=0.0663;AFR_AF=0.1467;EUR_AF=0.0825;SAS_AF=0.1288;AA=T|||;VT=SNP
15	62129101	rs9788653	A	C	100	PASS	AC=711;AF=0.141973;AN=5008;NS=2504;DP=16860;EAS_AF=0.1944;AMR_AF=0.2046;AFR_AF=0.177;EUR_AF=0.0308;SAS_AF=0.1104;AA=C|||;VT=SNP
15	62129809	rs12593278	G	T	100	PASS	AC=3151;AF=0.629193;AN=5008;NS=2504;DP=12615;EAS_AF=0.5288;AMR_AF=0.5432;AFR_AF=0.6823;EUR_AF=0.6948;SAS_AF=0.6544;AA=T|||;VT=SNP
15	62129908	rs75856736	A	G	100	PASS	AC=345;AF=0.0688898;AN=5008;NS=2504;DP=14217;EAS_AF=0.0625;AMR_AF=0.0389;AFR_AF=0.0847;EUR_AF=0.0775;SAS_AF=0.0665;AA=A|||;VT=SNP
15	62130726	rs12901956	G	T	100	PASS	AC=688;AF=0.13738;AN=5008;NS=2504;DP=21771;EAS_AF=0.0248;AMR_AF=0.2046;AFR_AF=0.0552;EUR_AF=0.2624;SAS_AF=0.1881;AA=G|||;VT=SNP
15	62131423	rs60540251	G	C	100	PASS	AC=338;AF=0.067492;AN=5008;NS=2504;DP=18481;EAS_AF=0.0833;AMR_AF=0.0288;AFR_AF=0.149;EUR_AF=0.0239;SAS_AF=0.0133;AA=G|||;VT=SNP
15	62131733	rs17205197	T	C	100	PASS	AC=759;AF=0.151558;AN=5008;NS=2504;DP=17220;EAS_AF=0.0258;AMR_AF=0.2205;AFR_AF=0.0885;EUR_AF=0.2694;SAS_AF=0.1963;AA=T|||;VT=SNP
15	62131866	rs748668	G	A	100	PASS	AC=464;AF=0.0926518;AN=5008;NS=2504;DP=14661;EAS_AF=0.1181;AMR_AF=0.147;AFR_AF=0.003;EUR_AF=0.1561;SAS_AF=0.0838;AA=G|||;VT=SNP
15	62131928	rs933808	G	T	100	PASS	AC=4408;AF=0.880192;AN=5008;NS=2504;DP=17855;EAS_AF=0.6944;AMR_AF=0.915;AFR_AF=0.9584;EUR_AF=0.8996;SAS_AF=0.9213;AA=T|||;VT=SNP
15	62131989	rs748669	T	C	100	PASS	AC=1840;AF=0.367412;AN=5008;NS=2504;DP=20093;EAS_AF=0.2966;AMR_AF=0.4193;AFR_AF=0.3404;EUR_AF=0.4583;SAS_AF=0.3466;AA=T|||;VT=SNP
15	62132014	rs35370724	A	G	100	PASS	AC=759;AF=0.151558;AN=5008;NS=2504;DP=20300;EAS_AF=0.0258;AMR_AF=0.2205;AFR_AF=0.0885;EUR_AF=0.2694;SAS_AF=0.1963;AA=A|||;VT=SNP
15	62132521	rs748667	C	G	100	PASS	AC=410;AF=0.081869;AN=5008;NS=2504;DP=18179;EAS_AF=0.119;AMR_AF=0.1282;AFR_AF=0.0227;EUR_AF=0.0895;SAS_AF=0.0828;AA=C|||;VT=SNP
15	62132921	rs17271144	T	G	100	PASS	AC=1871;AF=0.373602;AN=5008;NS=2504;DP=12738;EAS_AF=0.2976;AMR_AF=0.415;AFR_AF=0.3517;EUR_AF=0.4632;SAS_AF=0.3599;AA=T|||;VT=SNP
15	62133036	rs4774422	C	T	100	PASS	AC=1819;AF=0.363219;AN=5008;NS=2504;DP=10499;EAS_AF=0.2966;AMR_AF=0.415;AFR_AF=0.329;EUR_AF=0.4533;SAS_AF=0.3487;AA=C|||;VT=SNP
15	62133614	rs12898715	C	G	100	PASS	AC=246;AF=0.0491214;AN=5008;NS=2504;DP=20783;EAS_AF=0.0387;AMR_AF=0.049;AFR_AF=0.0174;EUR_AF=0.0815;SAS_AF=0.0695;AA=C|||;VT=SNP
15	62133674	rs9788635	C	T	100	PASS	AC=812;AF=0.162141;AN=5008;NS=2504;DP=20260;EAS_AF=0.2312;AMR_AF=0.2435;AFR_AF=0.09;EUR_AF=0.1103;SAS_AF=0.184;AA=C|||;VT=SNP
15	62133678	rs12898859	C	T	100	PASS	AC=245;AF=0.0489217;AN=5008;NS=2504;DP=20288;EAS_AF=0.0387;AMR_AF=0.049;AFR_AF=0.0174;EUR_AF=0.0815;SAS_AF=0.0685;AA=T|||;VT=SNP
15	62133679	rs77416319	G	A	100	PASS	AC=330;AF=0.0658946;AN=5008;NS=2504;DP=20270;EAS_AF=0.0863;AMR_AF=0.0274;AFR_AF=0.1422;EUR_AF=0.0229;SAS_AF=0.0133;AA=G|||;VT=SNP
15	62133731	rs2216999	A	T	100	PASS	AC=2648;AF=0.528754;AN=5008;NS=2504;DP=20184;EAS_AF=0.5308;AMR_AF=0.6643;AFR_AF=0.4213;EUR_AF=0.5656;SAS_AF=0.5378;AA=T|||;VT=SNP
15	62134332	rs17303831	T	C	100	PASS	AC=595;AF=0.11881;AN=5008;NS=2504;DP=16031;EAS_AF=0.1935;AMR_AF=0.1931;AFR_AF=0.0938;EUR_AF=0.0278;SAS_AF=0.1166;AA=T|||;VT=SNP
15	62134596	rs74649845	C	T	100	PASS	AC=599;AF=0.119609;AN=5008;NS=2504;DP=14978;EAS_AF=0.121;AMR_AF=0.1671;AFR_AF=0.0809;EUR_AF=0.165;SAS_AF=0.09;AA=C|||;VT=SNP
15	62135139	rs7168715	T	C	100	PASS	AC=1618;AF=0.323083;AN=5008;NS=2504;DP=17957;EAS_AF=0.4018;AMR_AF=0.3919;AFR_AF=0.3835;EUR_AF=0.2167;SAS_AF=0.2209;AA=T|||;VT=SNP
15	62135608	rs79354718	A	G	100	PASS	AC=318;AF=0.0634984;AN=5008;NS=2504;DP=14442;EAS_AF=0.0714;AMR_AF=0.0375;AFR_AF=0.0514;EUR_AF=0.0755;SAS_AF=0.0777;AA=A|||;VT=SNP
15	62135739	rs12909692	A	G	100	PASS	AC=2821;AF=0.563299;AN=5008;NS=2504;DP=14642;EAS_AF=0.5327;AMR_AF=0.6686;AFR_AF=0.5484;EUR_AF=0.5646;SAS_AF=0.5389;AA=A|||;VT=SNP
15	62135922	rs12911388	T	C	100	PASS	AC=724;AF=0.144569;AN=5008;NS=2504;DP=17709;EAS_AF=0.0248;AMR_AF=0.2248;AFR_AF=0.0628;EUR_AF=0.2664;SAS_AF=0.1963;AA=T|||;VT=SNP
15	62136332	rs11632774	A	G	100	PASS	AC=2538;AF=0.506789;AN=5008;NS=2504;DP=11323;EAS_AF=0.4633;AMR_AF=0.6499;AFR_AF=0.4478;EUR_AF=0.5547;SAS_AF=0.4806;AA=A|||;VT=SNP
15	62136413	rs142337110	G	A	100	PASS	AC=555;AF=0.110823;AN=5008;NS=2504;DP=12614;EAS_AF=0.1944;AMR_AF=0.1931;AFR_AF=0.0635;EUR_AF=0.0278;SAS_AF=0.1155;AA=G|||;VT=SNP
15	62136913	rs9920945	G	A	100	PASS	AC=2535;AF=0.50619;AN=5008;NS=2504;DP=16040;EAS_AF=0.4633;AMR_AF=0.6484;AFR_AF=0.4478;EUR_AF=0.5537;SAS_AF=0.4796;AA=G|||;VT=SNP
15	62137114	rs77511263	G	T	100	PASS	AC=122;AF=0.024361;AN=5008;NS=2504;DP=17763;EAS_AF=0.0704;AMR_AF=0.0187;AFR_AF=0.0023;EUR_AF=0.0219;SAS_AF=0.0133;AA=G|||;VT=SNP
15	62137215	rs10851703	A	G	100	PASS	AC=2536;AF=0.50639;AN=5008;NS=2504;DP=16324;EAS_AF=0.4633;AMR_AF=0.6499;AFR_AF=0.4478;EUR_AF=0.5537;SAS_AF=0.4796;AA=A|||;VT=SNP
15	62137557	rs8025282	T	C	100	PASS	AC=2559;AF=0.510982;AN=5008;NS=2504;DP=18019;EAS_AF=0.4633;AMR_AF=0.6499;AFR_AF=0.4652;EUR_AF=0.5537;SAS_AF=0.4796;AA=C|||;VT=SNP
15	62137834	rs1346035	T	C	100	PASS	AC=2199;AF=0.439097;AN=5008;NS=2504;DP=20185;EAS_AF=0.4256;AMR_AF=0.5965;AFR_AF=0.3752;EUR_AF=0.4702;SAS_AF=0.3957;AA=T|||;VT=SNP
15	62137876	rs1346036	G	C	100	PASS	AC=2535;AF=0.50619;AN=5008;NS=2504;DP=19875;EAS_AF=0.4633;AMR_AF=0.6484;AFR_AF=0.4486;EUR_AF=0.5527;SAS_AF=0.4796;AA=G|||;VT=SNP
15	62137911	rs1346037	C	T	100	PASS	AC=2230;AF=0.445288;AN=5008;NS=2504;DP=20243;EAS_AF=0.4256;AMR_AF=0.5951;AFR_AF=0.3994;EUR_AF=0.4702;SAS_AF=0.3957;AA=C|||;VT=SNP
15	62138440	rs4774423	C	A	100	PASS	AC=121;AF=0.0241613;AN=5008;NS=2504;DP=20841;EAS_AF=0.0694;AMR_AF=0.0187;AFR_AF=0.0023;EUR_AF=0.0219;SAS_AF=0.0133;AA=C|||;VT=SNP
15	62138587	rs12441791	A	G	100	PASS	AC=560;AF=0.111821;AN=5008;NS=2504;DP=22569;EAS_AF=0.1974;AMR_AF=0.1931;AFR_AF=0.0635;EUR_AF=0.0288;SAS_AF=0.1166;AA=A|||;VT=SNP
15	62139811	rs72747848	G	A	100	PASS	AC=645;AF=0.128794;AN=5008;NS=2504;DP=20371;EAS_AF=0.1944;AMR_AF=0.1945;AFR_AF=0.1286;EUR_AF=0.0308;SAS_AF=0.1155;AA=G|||;VT=SNP
15	62139993	rs12441436	T	A	100	PASS	AC=643;AF=0.128395;AN=5008;NS=2504;DP=18687;EAS_AF=0.1935;AMR_AF=0.1945;AFR_AF=0.1286;EUR_AF=0.0298;SAS_AF=0.1155;AA=T|||;VT=SNP
15	62140034	rs3886246	G	A	100	PASS	AC=2558;AF=0.510783;AN=5008;NS=2504;DP=18573;EAS_AF=0.4653;AMR_AF=0.6499;AFR_AF=0.4637;EUR_AF=0.5537;SAS_AF=0.4785;AA=A|||;VT=SNP
15	62140042	rs5813121	C	G	100	PASS	AC=622;AF=0.124201;AN=5008;NS=2504;DP=18850;EAS_AF=0.1944;AMR_AF=0.1945;AFR_AF=0.112;EUR_AF=0.0298;SAS_AF=0.1155;AA=C|||;VT=SNP
15	62140189	rs17271151	A	C	100	PASS	AC=1888;AF=0.376997;AN=5008;NS=2504;DP=18650;EAS_AF=0.2708;AMR_AF=0.4553;AFR_AF=0.3154;EUR_AF=0.5249;SAS_AF=0.362;AA=A|||;VT=SNP
15	62140841	rs34388644	G	A	100	PASS	AC=242;AF=0.0483227;AN=5008;NS=2504;DP=17746;EAS_AF=0.0397;AMR_AF=0.0476;AFR_AF=0.0166;EUR_AF=0.0805;SAS_AF=0.0675;AA=G|||;VT=SNP
15	62141611	rs1000598	G	C	100	PASS	AC=1921;AF=0.383586;AN=5008;NS=2504;DP=19537;EAS_AF=0.2688;AMR_AF=0.4553;AFR_AF=0.3517;EUR_AF=0.5249;SAS_AF=0.3487;AA=G|||;VT=SNP
15	62141615	rs76155180	G	C	100	PASS	AC=467;AF=0.0932508;AN=5008;NS=2504;DP=19529;EAS_AF=0.121;AMR_AF=0.147;AFR_AF=0.0045;EUR_AF=0.1541;SAS_AF=0.0838;AA=G|||;VT=SNP
15	62143059	rs72747849	T	C	100	PASS	AC=612;AF=0.122204;AN=5008;NS=2504;DP=16782;EAS_AF=0.2054;AMR_AF=0.2075;AFR_AF=0.0946;EUR_AF=0.0298;SAS_AF=0.1084;AA=T|||;VT=SNP
15	62143442	rs12901171	G	A	100	PASS	AC=2589;AF=0.516973;AN=5008;NS=2504;DP=18073;EAS_AF=0.4732;AMR_AF=0.6556;AFR_AF=0.4811;EUR_AF=0.5557;SAS_AF=0.4724;AA=A|||;VT=SNP
15	62143664	rs17271158	C	T	100	PASS	AC=2340;AF=0.467252;AN=5008;NS=2504;DP=18340;EAS_AF=0.4335;AMR_AF=0.6066;AFR_AF=0.4629;EUR_AF=0.4722;SAS_AF=0.4039;AA=T|||;VT=SNP
15	62143902	rs72747852	A	C	100	PASS	AC=610;AF=0.121805;AN=5008;NS=2504;DP=18150;EAS_AF=0.2044;AMR_AF=0.2075;AFR_AF=0.0938;EUR_AF=0.0298;SAS_AF=0.1084;AA=A|||;VT=SNP
15	62144371	rs72747853	C	T	100	PASS	AC=611;AF=0.122005;AN=5008;NS=2504;DP=18140;EAS_AF=0.2044;AMR_AF=0.2075;AFR_AF=0.0938;EUR_AF=0.0298;SAS_AF=0.1094;AA=C|||;VT=SNP
15	62144563	rs76760079	A	G	100	PASS	AC=122;AF=0.024361;AN=5008;NS=2504;DP=18521;EAS_AF=0.0714;AMR_AF=0.0187;AFR_AF=0.0023;EUR_AF=0.0209;SAS_AF=0.0133;AA=A|||;VT=SNP
15	62145214	rs1046156	T	C	100	PASS	AC=1500;AF=0.299521;AN=5008;NS=2504;DP=15155;EAS_AF=0.1677;AMR_AF=0.2795;AFR_AF=0.2708;EUR_AF=0.3797;SAS_AF=0.4059;AA=T|||;VT=SNP
15	62145399	rs11555593	A	G	100	PASS	AC=230;AF=0.0459265;AN=5008;NS=2504;DP=14833;EAS_AF=0.0397;AMR_AF=0.0389;AFR_AF=0.0166;EUR_AF=0.0736;SAS_AF=0.0685;AA=A|||;VT=SNP
15	62145955	rs11555596	C	T	100	PASS	AC=275;AF=0.0549121;AN=5008;NS=2504;DP=16027;EAS_AF=0.0387;AMR_AF=0.0418;AFR_AF=0.0484;EUR_AF=0.0755;SAS_AF=0.0685;AA=C|||;VT=SNP
15	62146125	rs2059470	C	T	100	PASS	AC=2568;AF=0.51278;AN=5008;NS=2504;DP=13773;EAS_AF=0.4732;AMR_AF=0.6542;AFR_AF=0.466;EUR_AF=0.5537;SAS_AF=0.4744;AA=T|||;VT=SNP
15	62146155	rs2059471	A	C	100	PASS	AC=2570;AF=0.513179;AN=5008;NS=2504;DP=14881;EAS_AF=0.4732;AMR_AF=0.6571;AFR_AF=0.466;EUR_AF=0.5537;SAS_AF=0.4744;AA=C|||;VT=SNP
15	62146598	rs17238096	C	T	100	PASS	AC=238;AF=0.047524;AN=5008;NS=2504;DP=17061;EAS_AF=0.0387;AMR_AF=0.0418;AFR_AF=0.0197;EUR_AF=0.0765;SAS_AF=0.0685;AA=T|||;VT=SNP
15	62146969	rs2241491	T	A	100	PASS	AC=2574;AF=0.513978;AN=5008;NS=2504;DP=17274;EAS_AF=0.4732;AMR_AF=0.6542;AFR_AF=0.4728;EUR_AF=0.5537;SAS_AF=0.4714;AA=A|||;VT=SNP
15	62147207	rs2241492	T	A	100	PASS	AC=1666;AF=0.332668;AN=5008;NS=2504;DP=17010;EAS_AF=0.2659;AMR_AF=0.4813;AFR_AF=0.2436;EUR_AF=0.3767;SAS_AF=0.3712;AA=A|||;VT=SNP
15	62149045	rs1052306	T	C	100	PASS	AC=230;AF=0.0459265;AN=5008;NS=2504;DP=15142;EAS_AF=0.0387;AMR_AF=0.0389;AFR_AF=0.0174;EUR_AF=0.0736;SAS_AF=0.0685;AA=T|||;VT=SNP
15	62149657	rs35764401	C	T	100	PASS	AC=275;AF=0.0549121;AN=5008;NS=2504;DP=21011;EAS_AF=0.0377;AMR_AF=0.0418;AFR_AF=0.0492;EUR_AF=0.0755;SAS_AF=0.0685;AA=T|||;VT=SNP
15	62149784	rs3743297	T	C	100	PASS	AC=1602;AF=0.319888;AN=5008;NS=2504;DP=21085;EAS_AF=0.2312;AMR_AF=0.4035;AFR_AF=0.2663;EUR_AF=0.4473;SAS_AF=0.2935;AA=T|||;VT=SNP
15	62150364	rs17238110	A	G	100	PASS	AC=610;AF=0.121805;AN=5008;NS=2504;DP=21529;EAS_AF=0.2044;AMR_AF=0.2075;AFR_AF=0.0938;EUR_AF=0.0298;SAS_AF=0.1084;AA=A|||;VT=SNP
15	62151079	rs1991205	T	C	100	PASS	AC=2601;AF=0.519369;AN=5008;NS=2504;DP=18272;EAS_AF=0.4732;AMR_AF=0.6585;AFR_AF=0.4909;EUR_AF=0.5547;SAS_AF=0.4703;AA=C|||;VT=SNP
15	62151262	rs17205225	T	G	100	PASS	AC=1845;AF=0.368411;AN=5008;NS=2504;DP=18798;EAS_AF=0.2698;AMR_AF=0.4496;AFR_AF=0.2874;EUR_AF=0.5239;SAS_AF=0.362;AA=T|||;VT=SNP
15	62151431	rs2098850	A	C	100	PASS	AC=2601;AF=0.519369;AN=5008;NS=2504;DP=16984;EAS_AF=0.4732;AMR_AF=0.6585;AFR_AF=0.4909;EUR_AF=0.5547;SAS_AF=0.4703;AA=C|||;VT=SNP
15	62152058	rs62009074	A	G	100	PASS	AC=291;AF=0.058107;AN=5008;NS=2504;DP=17488;EAS_AF=0.0387;AMR_AF=0.0403;AFR_AF=0.062;EUR_AF=0.0746;SAS_AF=0.0685;AA=A|||;VT=SNP
15	62153320	rs72747856	C	A	100	PASS	AC=675;AF=0.134784;AN=5008;NS=2504;DP=14673;EAS_AF=0.2034;AMR_AF=0.2089;AFR_AF=0.1422;EUR_AF=0.0308;SAS_AF=0.1084;AA=C|||;VT=SNP
15	62153856	rs4775442	C	T	100	PASS	AC=2552;AF=0.509585;AN=5008;NS=2504;DP=16734;EAS_AF=0.4722;AMR_AF=0.6571;AFR_AF=0.466;EUR_AF=0.5537;SAS_AF=0.4571;AA=T|||;VT=SNP
15	62154072	rs4775443	A	G	100	PASS	AC=2491;AF=0.497404;AN=5008;NS=2504;DP=17833;EAS_AF=0.4722;AMR_AF=0.6383;AFR_AF=0.4644;EUR_AF=0.496;SAS_AF=0.4693;AA=G|||;VT=SNP
15	62154748	rs12917238	A	G	100	PASS	AC=735;AF=0.146765;AN=5008;NS=2504;DP=18517;EAS_AF=0.0248;AMR_AF=0.219;AFR_AF=0.0885;EUR_AF=0.2644;SAS_AF=0.1789;AA=A|||;VT=SNP
15	62155087	rs11629851	T	C	100	PASS	AC=233;AF=0.0465256;AN=5008;NS=2504;DP=15763;EAS_AF=0.0387;AMR_AF=0.0418;AFR_AF=0.0174;EUR_AF=0.0746;SAS_AF=0.0685;AA=T|||;VT=SNP
15	62155157	rs4775444	C	G	100	PASS	AC=2509;AF=0.500998;AN=5008;NS=2504;DP=16949;EAS_AF=0.4732;AMR_AF=0.6383;AFR_AF=0.4871;EUR_AF=0.496;SAS_AF=0.456;AA=G|||;VT=SNP
15	62155282	rs4775445	A	G	100	PASS	AC=2353;AF=0.469848;AN=5008;NS=2504;DP=17535;EAS_AF=0.4722;AMR_AF=0.634;AFR_AF=0.3744;EUR_AF=0.493;SAS_AF=0.456;AA=A|||;VT=SNP
15	62156042	rs11635880	A	C	100	PASS	AC=292;AF=0.0583067;AN=5008;NS=2504;DP=14518;EAS_AF=0.0377;AMR_AF=0.0418;AFR_AF=0.0628;EUR_AF=0.0746;SAS_AF=0.0685;AA=A|||;VT=SNP
15	62156514	rs1559673	A	C	100	PASS	AC=545;AF=0.108826;AN=5008;NS=2504;DP=12172;EAS_AF=0.2024;AMR_AF=0.2017;AFR_AF=0.0477;EUR_AF=0.0298;SAS_AF=0.1104;AA=A|||;VT=SNP
15	62156690	rs3210522	C	T	100	PASS	AC=2500;AF=0.499201;AN=5008;NS=2504;DP=14492;EAS_AF=0.4722;AMR_AF=0.6369;AFR_AF=0.4728;EUR_AF=0.494;SAS_AF=0.4703;AA=T|||;VT=SNP
15	62157151	rs8034185	T	C	100	PASS	AC=1881;AF=0.375599;AN=5008;NS=2504;DP=17611;EAS_AF=0.2679;AMR_AF=0.4496;AFR_AF=0.326;EUR_AF=0.5239;SAS_AF=0.3487;AA=C|||;VT=SNP
15	62157366	rs4775446	G	A	100	PASS	AC=613;AF=0.122404;AN=5008;NS=2504;DP=16465;EAS_AF=0.2034;AMR_AF=0.2089;AFR_AF=0.0946;EUR_AF=0.0298;SAS_AF=0.1104;AA=G|||;VT=SNP
15	62157461	rs17303866	A	C	100	PASS	AC=548;AF=0.109425;AN=5008;NS=2504;DP=17598;EAS_AF=0.2034;AMR_AF=0.2017;AFR_AF=0.0492;EUR_AF=0.0298;SAS_AF=0.1104;AA=A|||;VT=SNP
15	62157537	rs8037603	C	A	100	PASS	AC=2515;AF=0.502196;AN=5008;NS=2504;DP=18630;EAS_AF=0.4722;AMR_AF=0.6398;AFR_AF=0.4811;EUR_AF=0.496;SAS_AF=0.4703;AA=A|||;VT=SNP
15	62157573	rs17303873	T	C	100	PASS	AC=612;AF=0.122204;AN=5008;NS=2504;DP=18589;EAS_AF=0.2034;AMR_AF=0.2075;AFR_AF=0.0946;EUR_AF=0.0298;SAS_AF=0.1104;AA=T|||;VT=SNP
15	62157579	rs12915283	T	C	100	PASS	AC=232;AF=0.0463259;AN=5008;NS=2504;DP=18425;EAS_AF=0.0377;AMR_AF=0.0418;AFR_AF=0.0174;EUR_AF=0.0746;SAS_AF=0.0685;AA=t|||;VT=SNP
15	62158088	rs17238127	A	G	100	PASS	AC=621;AF=0.124002;AN=5008;NS=2504;DP=16419;EAS_AF=0.2044;AMR_AF=0.2104;AFR_AF=0.0998;EUR_AF=0.0298;SAS_AF=0.1094;AA=A|||;VT=SNP
15	62158337	rs11638951	G	A	100	PASS	AC=503;AF=0.100439;AN=5008;NS=2504;DP=14951;EAS_AF=0.119;AMR_AF=0.1585;AFR_AF=0.0189;EUR_AF=0.163;SAS_AF=0.0859;AA=G|||;VT=SNP
15	62159229	rs3784636	C	T	100	PASS	AC=464;AF=0.0926518;AN=5008;NS=2504;DP=14033;EAS_AF=0.12;AMR_AF=0.1455;AFR_AF=0.0045;EUR_AF=0.1531;SAS_AF=0.0838;AA=C|||;VT=SNP
15	62160453	rs12901481	G	C	100	PASS	AC=1829;AF=0.365216;AN=5008;NS=2504;DP=13696;EAS_AF=0.2679;AMR_AF=0.4481;AFR_AF=0.2874;EUR_AF=0.5239;SAS_AF=0.3487;AA=G|||;VT=SNP
15	62160742	rs12591667	T	C	100	PASS	AC=613;AF=0.122404;AN=5008;NS=2504;DP=17601;EAS_AF=0.2044;AMR_AF=0.2089;AFR_AF=0.0953;EUR_AF=0.0298;SAS_AF=0.1084;AA=T|||;VT=SNP
15	62160758	rs7163441	C	A	100	PASS	AC=2561;AF=0.511382;AN=5008;NS=2504;DP=17616;EAS_AF=0.4712;AMR_AF=0.6571;AFR_AF=0.4743;EUR_AF=0.5527;SAS_AF=0.4571;AA=A|||;VT=SNP
15	62161478	rs11636652	A	G	100	PASS	AC=232;AF=0.0463259;AN=5008;NS=2504;DP=15209;EAS_AF=0.0397;AMR_AF=0.0403;AFR_AF=0.0174;EUR_AF=0.0736;SAS_AF=0.0685;AA=G|||;VT=SNP
15	62162243	rs8032681	T	C	100	PASS	AC=1583;AF=0.316094;AN=5008;NS=2504;DP=17048;EAS_AF=0.2272;AMR_AF=0.4035;AFR_AF=0.2648;EUR_AF=0.4473;SAS_AF=0.2802;AA=T|||;VT=SNP
15	62162264	rs12908081	C	T	100	PASS	AC=1582;AF=0.315895;AN=5008;NS=2504;DP=17280;EAS_AF=0.2272;AMR_AF=0.4035;AFR_AF=0.264;EUR_AF=0.4473;SAS_AF=0.2802;AA=C|||;VT=SNP
15	62162591	rs12708468	C	T	100	PASS	AC=2556;AF=0.510383;AN=5008;NS=2504;DP=18930;EAS_AF=0.4722;AMR_AF=0.6527;AFR_AF=0.4743;EUR_AF=0.5517;SAS_AF=0.455;AA=T|||;VT=SNP
15	62163055	rs11638344	C	T	100	PASS	AC=2566;AF=0.51238;AN=5008;NS=2504;DP=19422;EAS_AF=0.4722;AMR_AF=0.6571;AFR_AF=0.4781;EUR_AF=0.5517;SAS_AF=0.4571;AA=T|||;VT=SNP
15	62163168	rs11638455	G	A	100	PASS	AC=241;AF=0.048123;AN=5008;NS=2504;DP=17878;EAS_AF=0.0397;AMR_AF=0.0432;AFR_AF=0.0212;EUR_AF=0.0755;SAS_AF=0.0685;AA=a|||;VT=SNP
15	62163547	rs11629559	C	T	100	PASS	AC=229;AF=0.0457268;AN=5008;NS=2504;DP=18009;EAS_AF=0.0377;AMR_AF=0.0403;AFR_AF=0.0166;EUR_AF=0.0736;SAS_AF=0.0685;AA=C|||;VT=SNP
15	62164813	rs11631013	A	C	100	PASS	AC=2421;AF=0.483427;AN=5008;NS=2504;DP=13837;EAS_AF=0.4722;AMR_AF=0.6542;AFR_AF=0.3714;EUR_AF=0.5507;SAS_AF=0.456;AA=A|||;VT=SNP
15	62165127	rs12438431	A	G	100	PASS	AC=2428;AF=0.484824;AN=5008;NS=2504;DP=17075;EAS_AF=0.4722;AMR_AF=0.6527;AFR_AF=0.3782;EUR_AF=0.5497;SAS_AF=0.456;AA=A|||;VT=SNP
15	62165168	rs17271193	A	G	100	PASS	AC=1232;AF=0.246006;AN=5008;NS=2504;DP=16038;EAS_AF=0.1438;AMR_AF=0.3775;AFR_AF=0.1044;EUR_AF=0.4245;SAS_AF=0.2658;AA=A|||;VT=SNP
15	62165553	rs17303887	T	C	100	PASS	AC=234;AF=0.0467252;AN=5008;NS=2504;DP=16964;EAS_AF=0.0397;AMR_AF=0.0403;AFR_AF=0.0174;EUR_AF=0.0736;SAS_AF=0.0706;AA=T|||;VT=SNP;EX_TARGET
15	62165577	rs17303894	G	A	100	PASS	AC=292;AF=0.0583067;AN=5008;NS=2504;DP=17066;EAS_AF=0.0397;AMR_AF=0.0403;AFR_AF=0.062;EUR_AF=0.0746;SAS_AF=0.0685;AA=A|||;VT=SNP;EX_TARGET
15	62167017	rs6494299	G	A	100	PASS	AC=2803;AF=0.559704;AN=5008;NS=2504;DP=11674;EAS_AF=0.5268;AMR_AF=0.6657;AFR_AF=0.5461;EUR_AF=0.5616;SAS_AF=0.5348;AA=A|||;VT=SNP
15	62167897	rs12708469	G	A	100	PASS	AC=2561;AF=0.511382;AN=5008;NS=2504;DP=15051;EAS_AF=0.4712;AMR_AF=0.6556;AFR_AF=0.475;EUR_AF=0.5527;SAS_AF=0.4571;AA=A|||;VT=SNP
15	62168292	rs12902092	C	T	100	PASS	AC=2793;AF=0.557708;AN=5008;NS=2504;DP=16907;EAS_AF=0.5258;AMR_AF=0.6657;AFR_AF=0.5393;EUR_AF=0.5616;SAS_AF=0.5348;AA=T|||;VT=SNP
15	62168395	rs34589937	A	G	100	PASS	AC=289;AF=0.0577077;AN=5008;NS=2504;DP=15754;EAS_AF=0.0397;AMR_AF=0.0403;AFR_AF=0.0605;EUR_AF=0.0736;SAS_AF=0.0685;AA=G|||;VT=SNP
15	62169072	rs11071634	A	G	100	PASS	AC=2569;AF=0.512979;AN=5008;NS=2504;DP=18113;EAS_AF=0.4712;AMR_AF=0.6556;AFR_AF=0.4811;EUR_AF=0.5527;SAS_AF=0.4571;AA=G|||;VT=SNP
15	62169520	rs12902409	G	T	100	PASS	AC=2569;AF=0.512979;AN=5008;NS=2504;DP=16672;EAS_AF=0.4712;AMR_AF=0.6556;AFR_AF=0.4818;EUR_AF=0.5527;SAS_AF=0.456;AA=T|||;VT=SNP
15	62169687	rs12708470	C	G	100	PASS	AC=1831;AF=0.365615;AN=5008;NS=2504;DP=15828;EAS_AF=0.2688;AMR_AF=0.4467;AFR_AF=0.2897;EUR_AF=0.5219;SAS_AF=0.3497;AA=C|||;VT=SNP
15	62170347	rs4775447	C	T	100	PASS	AC=2573;AF=0.513778;AN=5008;NS=2504;DP=13018;EAS_AF=0.4712;AMR_AF=0.6556;AFR_AF=0.4826;EUR_AF=0.5517;SAS_AF=0.4601;AA=T|||;VT=SNP
15	62171479	rs1981916	T	C	100	PASS	AC=1595;AF=0.31849;AN=5008;NS=2504;DP=20160;EAS_AF=0.2331;AMR_AF=0.4035;AFR_AF=0.2708;EUR_AF=0.4463;SAS_AF=0.2791;AA=T|||;VT=SNP
15	62171906	rs1981917	A	G	100	PASS	AC=1595;AF=0.31849;AN=5008;NS=2504;DP=19431;EAS_AF=0.2282;AMR_AF=0.4063;AFR_AF=0.2731;EUR_AF=0.4473;SAS_AF=0.2781;AA=A|||;VT=SNP
15	62172384	rs4283171	G	T	100	PASS	AC=1621;AF=0.323682;AN=5008;NS=2504;DP=18381;EAS_AF=0.2272;AMR_AF=0.4063;AFR_AF=0.2943;EUR_AF=0.4463;SAS_AF=0.2781;AA=T|||;VT=SNP
15	62172398	rs1364809	G	C	100	PASS	AC=609;AF=0.121605;AN=5008;NS=2504;DP=18089;EAS_AF=0.2054;AMR_AF=0.2061;AFR_AF=0.093;EUR_AF=0.0298;SAS_AF=0.1084;AA=G|||;VT=SNP
15	62172429	rs2414755	C	T	100	PASS	AC=1620;AF=0.323482;AN=5008;NS=2504;DP=17633;EAS_AF=0.2282;AMR_AF=0.4063;AFR_AF=0.2943;EUR_AF=0.4463;SAS_AF=0.2761;AA=C|||;VT=SNP
15	62172609	rs16944673	G	A	100	PASS	AC=170;AF=0.0339457;AN=5008;NS=2504;DP=17490;EAS_AF=0.002;AMR_AF=0.0159;AFR_AF=0.003;EUR_AF=0.0467;SAS_AF=0.1084;AA=G|||;VT=SNP
15	62172907	rs12901055	T	C	100	PASS	AC=236;AF=0.0471246;AN=5008;NS=2504;DP=13894;EAS_AF=0.0397;AMR_AF=0.0418;AFR_AF=0.0182;EUR_AF=0.0755;SAS_AF=0.0685;AA=T|||;VT=SNP;EX_TARGET
15	62172977	rs3809516	G	T	100	PASS	AC=604;AF=0.120607;AN=5008;NS=2504;DP=13153;EAS_AF=0.2034;AMR_AF=0.2061;AFR_AF=0.0908;EUR_AF=0.0298;SAS_AF=0.1084;AA=G|||;VT=SNP
15	62172985	rs3809517	G	A	100	PASS	AC=2556;AF=0.510383;AN=5008;NS=2504;DP=13182;EAS_AF=0.4722;AMR_AF=0.6556;AFR_AF=0.472;EUR_AF=0.5517;SAS_AF=0.456;AA=A|||;VT=SNP
15	62174894	rs17303915	A	G	100	PASS	AC=233;AF=0.0465256;AN=5008;NS=2504;DP=16084;EAS_AF=0.0397;AMR_AF=0.0418;AFR_AF=0.0166;EUR_AF=0.0746;SAS_AF=0.0685;AA=A|||;VT=SNP;EX_TARGET
15	62175003	rs12442506	C	G	100	PASS	AC=606;AF=0.121006;AN=5008;NS=2504;DP=16992;EAS_AF=0.2054;AMR_AF=0.2061;AFR_AF=0.0908;EUR_AF=0.0298;SAS_AF=0.1084;AA=C|||;VT=SNP
15	62175019	rs12912348	T	C	100	PASS	AC=734;AF=0.146565;AN=5008;NS=2504;DP=16850;EAS_AF=0.0248;AMR_AF=0.2334;AFR_AF=0.0651;EUR_AF=0.2753;SAS_AF=0.1881;AA=T|||;VT=SNP
15	62175134	rs12442569	G	A	100	PASS	AC=649;AF=0.129593;AN=5008;NS=2504;DP=16532;EAS_AF=0.2044;AMR_AF=0.2075;AFR_AF=0.1233;EUR_AF=0.0298;SAS_AF=0.1084;AA=G|||;VT=SNP
15	62175636	rs12915825	A	G	100	PASS	AC=1625;AF=0.324481;AN=5008;NS=2504;DP=18865;EAS_AF=0.2272;AMR_AF=0.4035;AFR_AF=0.295;EUR_AF=0.4473;SAS_AF=0.2822;AA=A|||;VT=SNP
15	62175642	rs12916268	G	A	100	PASS	AC=1648;AF=0.329073;AN=5008;NS=2504;DP=18694;EAS_AF=0.2272;AMR_AF=0.4035;AFR_AF=0.3124;EUR_AF=0.4473;SAS_AF=0.2822;AA=A|||;VT=SNP
15	62177165	rs12902859	C	T	100	PASS	AC=236;AF=0.0471246;AN=5008;NS=2504;DP=16316;EAS_AF=0.0367;AMR_AF=0.0432;AFR_AF=0.0197;EUR_AF=0.0755;SAS_AF=0.0685;AA=C|||;VT=SNP
15	62177668	rs12907450	A	C	100	PASS	AC=758;AF=0.151358;AN=5008;NS=2504;DP=17488;EAS_AF=0.0248;AMR_AF=0.2349;AFR_AF=0.0855;EUR_AF=0.2724;SAS_AF=0.1871;AA=A|||;VT=SNP
15	62177926	rs72747868	A	C	100	PASS	AC=606;AF=0.121006;AN=5008;NS=2504;DP=20430;EAS_AF=0.2054;AMR_AF=0.2061;AFR_AF=0.0908;EUR_AF=0.0298;SAS_AF=0.1084;AA=A|||;VT=SNP
15	62178695	rs12439719	A	G	100	PASS	AC=735;AF=0.146765;AN=5008;NS=2504;DP=18291;EAS_AF=0.0248;AMR_AF=0.2233;AFR_AF=0.0847;EUR_AF=0.2624;SAS_AF=0.183;AA=A|||;VT=SNP
15	62180514	rs72747869	T	C	100	PASS	AC=607;AF=0.121206;AN=5008;NS=2504;DP=19707;EAS_AF=0.2054;AMR_AF=0.2061;AFR_AF=0.0915;EUR_AF=0.0298;SAS_AF=0.1084;AA=T|||;VT=SNP
15	62181291	rs12185103	T	C	100	PASS	AC=242;AF=0.0483227;AN=5008;NS=2504;DP=14576;EAS_AF=0.0387;AMR_AF=0.0432;AFR_AF=0.0234;EUR_AF=0.0746;SAS_AF=0.0685;AA=T|||;VT=SNP
15	62181508	rs11071635	T	C	100	PASS	AC=2849;AF=0.56889;AN=5008;NS=2504;DP=13708;EAS_AF=0.5288;AMR_AF=0.6729;AFR_AF=0.5749;EUR_AF=0.5616;SAS_AF=0.5358;AA=C|||;VT=SNP
15	62182198	rs72747870	C	T	100	PASS	AC=533;AF=0.10643;AN=5008;NS=2504;DP=19474;EAS_AF=0.2034;AMR_AF=0.1974;AFR_AF=0.0454;EUR_AF=0.0249;SAS_AF=0.1084;AA=C|||;VT=SNP
15	62183043	rs62009078	C	T	100	PASS	AC=236;AF=0.0471246;AN=5008;NS=2504;DP=16260;EAS_AF=0.0377;AMR_AF=0.0403;AFR_AF=0.0219;EUR_AF=0.0736;SAS_AF=0.0685;AA=C|||;VT=SNP
15	62184636	rs13379492	T	A	100	PASS	AC=1192;AF=0.238019;AN=5008;NS=2504;DP=19201;EAS_AF=0.1429;AMR_AF=0.3804;AFR_AF=0.0711;EUR_AF=0.4235;SAS_AF=0.2699;AA=T|||;VT=SNP
15	62184801	rs13379947	G	A	100	PASS	AC=1547;AF=0.308906;AN=5008;NS=2504;DP=19865;EAS_AF=0.2292;AMR_AF=0.4107;AFR_AF=0.23;EUR_AF=0.4473;SAS_AF=0.2832;AA=A|||;VT=SNP
15	62184912	rs11634516	G	T	100	PASS	AC=2791;AF=0.557308;AN=5008;NS=2504;DP=18578;EAS_AF=0.5258;AMR_AF=0.67;AFR_AF=0.5348;EUR_AF=0.5606;SAS_AF=0.5368;AA=T|||;VT=SNP
15	62184982	rs11629741	T	C	100	PASS	AC=286;AF=0.0571086;AN=5008;NS=2504;DP=18955;EAS_AF=0.0407;AMR_AF=0.0418;AFR_AF=0.0582;EUR_AF=0.0736;SAS_AF=0.0665;AA=T|||;VT=SNP
15	62185879	rs34796280	C	T	100	PASS	AC=282;AF=0.0563099;AN=5008;NS=2504;DP=16814;EAS_AF=0.0377;AMR_AF=0.0418;AFR_AF=0.0575;EUR_AF=0.0736;SAS_AF=0.0665;AA=C|||;VT=SNP
15	62186242	rs62009082	T	C	100	PASS	AC=284;AF=0.0567093;AN=5008;NS=2504;DP=16318;EAS_AF=0.0377;AMR_AF=0.0432;AFR_AF=0.0575;EUR_AF=0.0746;SAS_AF=0.0665;AA=T|||;VT=SNP
15	62186447	rs12908182	C	T	100	PASS	AC=2279;AF=0.455072;AN=5008;NS=2504;DP=16239;EAS_AF=0.4335;AMR_AF=0.6167;AFR_AF=0.4183;EUR_AF=0.4751;SAS_AF=0.3916;AA=C|||;VT=SNP
15	62186502	rs12908472	G	A	100	PASS	AC=1209;AF=0.241414;AN=5008;NS=2504;DP=15314;EAS_AF=0.1419;AMR_AF=0.379;AFR_AF=0.0847;EUR_AF=0.4254;SAS_AF=0.2689;AA=G|||;VT=SNP
15	62186713	rs71411468	G	A	100	PASS	AC=240;AF=0.0479233;AN=5008;NS=2504;DP=16537;EAS_AF=0.0397;AMR_AF=0.0418;AFR_AF=0.0234;EUR_AF=0.0746;SAS_AF=0.0665;AA=G|||;VT=SNP
15	62186749	rs72747874	A	T	100	PASS	AC=539;AF=0.107628;AN=5008;NS=2504;DP=17302;EAS_AF=0.2034;AMR_AF=0.2003;AFR_AF=0.0439;EUR_AF=0.0298;SAS_AF=0.1094;AA=A|||;VT=SNP
15	62186765	rs71411469	A	G	100	PASS	AC=229;AF=0.0457268;AN=5008;NS=2504;DP=17439;EAS_AF=0.0387;AMR_AF=0.0418;AFR_AF=0.0159;EUR_AF=0.0746;SAS_AF=0.0665;AA=A|||;VT=SNP
15	62187029	rs28814609	C	T	100	PASS	AC=346;AF=0.0690895;AN=5008;NS=2504;DP=17129;EAS_AF=0.0853;AMR_AF=0.0274;AFR_AF=0.1558;EUR_AF=0.0219;SAS_AF=0.0133;AA=C|||;VT=SNP
15	62187955	rs7179506	T	G	100	PASS	AC=1188;AF=0.23722;AN=5008;NS=2504;DP=18286;EAS_AF=0.1458;AMR_AF=0.3818;AFR_AF=0.0666;EUR_AF=0.4235;SAS_AF=0.2679;AA=T|||;VT=SNP
15	62191654	rs75917862	T	G	100	PASS	AC=607;AF=0.121206;AN=5008;NS=2504;DP=15919;EAS_AF=0.2034;AMR_AF=0.2075;AFR_AF=0.0915;EUR_AF=0.0298;SAS_AF=0.1094;AA=-|||;VT=SNP
15	62194842	rs7402374	G	A	100	PASS	AC=2526;AF=0.504393;AN=5008;NS=2504;DP=18819;EAS_AF=0.4772;AMR_AF=0.6585;AFR_AF=0.441;EUR_AF=0.5497;SAS_AF=0.4622;AA=A|||;VT=SNP
15	62196263	rs12439330	C	T	100	PASS	AC=2561;AF=0.511382;AN=5008;NS=2504;DP=19096;EAS_AF=0.4722;AMR_AF=0.6599;AFR_AF=0.4728;EUR_AF=0.5517;SAS_AF=0.4571;AA=T|||;VT=SNP
15	62196386	rs36056548	A	G	100	PASS	AC=232;AF=0.0463259;AN=5008;NS=2504;DP=17960;EAS_AF=0.0387;AMR_AF=0.0418;AFR_AF=0.0166;EUR_AF=0.0746;SAS_AF=0.0685;AA=A|||;VT=SNP
15	62196395	rs34516157	C	T	100	PASS	AC=605;AF=0.120807;AN=5008;NS=2504;DP=18213;EAS_AF=0.2034;AMR_AF=0.2075;AFR_AF=0.0908;EUR_AF=0.0298;SAS_AF=0.1084;AA=C|||;VT=SNP
15	62197616	rs4774425	G	T	100	PASS	AC=2560;AF=0.511182;AN=5008;NS=2504;DP=14665;EAS_AF=0.4712;AMR_AF=0.6628;AFR_AF=0.4697;EUR_AF=0.5527;SAS_AF=0.4581;AA=T|||;VT=SNP
15	62198564	rs11631970	T	C	100	PASS	AC=1841;AF=0.367612;AN=5008;NS=2504;DP=19963;EAS_AF=0.2698;AMR_AF=0.4539;AFR_AF=0.289;EUR_AF=0.5249;SAS_AF=0.3517;AA=T|||;VT=SNP
15	62199342	rs28413840	T	A	100	PASS	AC=2572;AF=0.513578;AN=5008;NS=2504;DP=19075;EAS_AF=0.4712;AMR_AF=0.6628;AFR_AF=0.4773;EUR_AF=0.5547;SAS_AF=0.4581;AA=A|||;VT=SNP
15	62199580	rs9920256	T	A	100	PASS	AC=346;AF=0.0690895;AN=5008;NS=2504;DP=19110;EAS_AF=0.0853;AMR_AF=0.0274;AFR_AF=0.1558;EUR_AF=0.0219;SAS_AF=0.0133;AA=T|||;VT=SNP;EX_TARGET
15	62199911	rs12441358	T	A	100	PASS	AC=606;AF=0.121006;AN=5008;NS=2504;DP=18852;EAS_AF=0.2034;AMR_AF=0.2075;AFR_AF=0.0915;EUR_AF=0.0298;SAS_AF=0.1084;AA=T|||;VT=SNP
15	62200595	rs12907534	A	T	100	PASS	AC=267;AF=0.0533147;AN=5008;NS=2504;DP=10751;EAS_AF=0.0387;AMR_AF=0.0418;AFR_AF=0.0431;EUR_AF=0.0746;SAS_AF=0.0685;AA=T|||;VT=SNP
15	62200974	rs2414753	T	C	100	PASS	AC=1191;AF=0.237819;AN=5008;NS=2504;DP=17882;EAS_AF=0.1458;AMR_AF=0.3833;AFR_AF=0.0658;EUR_AF=0.4264;SAS_AF=0.2679;AA=T|||;VT=SNP
15	62201772	rs35607089	T	C	100	PASS	AC=266;AF=0.053115;AN=5008;NS=2504;DP=16694;EAS_AF=0.0377;AMR_AF=0.0418;AFR_AF=0.0431;EUR_AF=0.0746;SAS_AF=0.0685;AA=C|||;VT=SNP
15	62201996	rs34435758	C	G	100	PASS	AC=266;AF=0.053115;AN=5008;NS=2504;DP=13975;EAS_AF=0.0377;AMR_AF=0.0418;AFR_AF=0.0431;EUR_AF=0.0746;SAS_AF=0.0685;AA=G|||;VT=SNP
15	62202277	rs79855776	T	C	100	PASS	AC=603;AF=0.120407;AN=5008;NS=2504;DP=12083;EAS_AF=0.2044;AMR_AF=0.2046;AFR_AF=0.093;EUR_AF=0.0258;SAS_AF=0.1084;AA=T|||;VT=SNP
15	62202290	rs34965045	C	T	100	PASS	AC=1253;AF=0.2502;AN=5008;NS=2504;DP=11782;EAS_AF=0.1448;AMR_AF=0.3905;AFR_AF=0.1051;EUR_AF=0.4294;SAS_AF=0.271;AA=C|||;VT=SNP
15	62202482	rs10851704	C	T	100	PASS	AC=2586;AF=0.516374;AN=5008;NS=2504;DP=9613;EAS_AF=0.4732;AMR_AF=0.6671;AFR_AF=0.4841;EUR_AF=0.5517;SAS_AF=0.4611;AA=T|||;VT=SNP;EX_TARGET
15	62202638	rs10851705	T	C	100	PASS	AC=2589;AF=0.516973;AN=5008;NS=2504;DP=11368;EAS_AF=0.4732;AMR_AF=0.6686;AFR_AF=0.4834;EUR_AF=0.5527;SAS_AF=0.4632;AA=C|||;VT=SNP
15	62202848	rs72747879	T	C	100	PASS	AC=603;AF=0.120407;AN=5008;NS=2504;DP=13623;EAS_AF=0.2054;AMR_AF=0.2046;AFR_AF=0.093;EUR_AF=0.0249;SAS_AF=0.1084;AA=T|||;VT=SNP
15	62202949	rs75101458	T	G	100	PASS	AC=122;AF=0.024361;AN=5008;NS=2504;DP=13310;EAS_AF=0.0714;AMR_AF=0.0173;AFR_AF=0.0023;EUR_AF=0.0209;SAS_AF=0.0143;AA=T|||;VT=SNP
15	62203080	rs4775451	A	G	100	PASS	AC=2588;AF=0.516773;AN=5008;NS=2504;DP=14595;EAS_AF=0.4732;AMR_AF=0.6686;AFR_AF=0.4841;EUR_AF=0.5527;SAS_AF=0.4611;AA=G|||;VT=SNP
15	62203884	rs12906423	T	A	100	PASS	AC=1619;AF=0.323283;AN=5008;NS=2504;DP=16524;EAS_AF=0.2282;AMR_AF=0.4222;AFR_AF=0.2731;EUR_AF=0.4543;SAS_AF=0.2843;AA=t|||;VT=SNP
15	62204714	rs11637606	A	C	100	PASS	AC=268;AF=0.0535144;AN=5008;NS=2504;DP=13976;EAS_AF=0.0397;AMR_AF=0.0418;AFR_AF=0.0431;EUR_AF=0.0746;SAS_AF=0.0685;AA=C|||;VT=SNP
15	62204946	rs35984535	T	G	100	PASS	AC=268;AF=0.0535144;AN=5008;NS=2504;DP=14444;EAS_AF=0.0397;AMR_AF=0.0418;AFR_AF=0.0431;EUR_AF=0.0746;SAS_AF=0.0685;AA=T|||;VT=SNP
15	62204964	rs28718088	T	C	100	PASS	AC=315;AF=0.0628994;AN=5008;NS=2504;DP=12596;EAS_AF=0.0704;AMR_AF=0.0274;AFR_AF=0.1437;EUR_AF=0.0219;SAS_AF=0.0133;AA=T|||;VT=SNP
15	62205088	rs28373613	G	A	100	PASS	AC=1536;AF=0.306709;AN=5008;NS=2504;DP=16636;EAS_AF=0.2133;AMR_AF=0.4035;AFR_AF=0.2549;EUR_AF=0.4284;SAS_AF=0.2791;AA=G|||;VT=SNP
15	62205109	rs75685403	G	A	100	PASS	AC=600;AF=0.119808;AN=5008;NS=2504;DP=17675;EAS_AF=0.2034;AMR_AF=0.2046;AFR_AF=0.0923;EUR_AF=0.0249;SAS_AF=0.1084;AA=G|||;VT=SNP
15	62205143	rs12911303	C	T	100	PASS	AC=4433;AF=0.885184;AN=5008;NS=2504;DP=17598;EAS_AF=0.6984;AMR_AF=0.9193;AFR_AF=0.9622;EUR_AF=0.9006;SAS_AF=0.9335;AA=c|||;VT=SNP
15	62205898	rs77730888	T	A	100	PASS	AC=173;AF=0.0345447;AN=5008;NS=2504;DP=18926;EAS_AF=0.002;AMR_AF=0.0144;AFR_AF=0.003;EUR_AF=0.0497;SAS_AF=0.1094;AA=T|||;VT=SNP
15	62206671	rs62009106	G	A	100	PASS	AC=232;AF=0.0463259;AN=5008;NS=2504;DP=14675;EAS_AF=0.0397;AMR_AF=0.0418;AFR_AF=0.0159;EUR_AF=0.0746;SAS_AF=0.0685;AA=g|||;VT=SNP
15	62206916	rs143487448	C	T	100	PASS	AC=593;AF=0.118411;AN=5008;NS=2504;DP=11597;EAS_AF=0.1935;AMR_AF=0.2046;AFR_AF=0.0946;EUR_AF=0.0249;SAS_AF=0.1084;AA=c|||;VT=SNP
15	62207619	rs4541010	T	C	100	PASS	AC=2153;AF=0.429912;AN=5008;NS=2504;DP=20021;EAS_AF=0.4683;AMR_AF=0.3199;AFR_AF=0.4274;EUR_AF=0.4414;SAS_AF=0.4601;AA=T|||;VT=SNP
15	62208588	rs7177538	T	C	100	PASS	AC=601;AF=0.120008;AN=5008;NS=2504;DP=15712;EAS_AF=0.2034;AMR_AF=0.2046;AFR_AF=0.093;EUR_AF=0.0249;SAS_AF=0.1084;AA=T|||;VT=SNP
15	62210274	rs11071639	G	T	100	PASS	AC=2537;AF=0.506589;AN=5008;NS=2504;DP=14613;EAS_AF=0.4722;AMR_AF=0.6556;AFR_AF=0.4758;EUR_AF=0.5249;SAS_AF=0.4591;AA=T|||;VT=SNP
15	62210504	rs11071640	G	A	100	PASS	AC=229;AF=0.0457268;AN=5008;NS=2504;DP=14061;EAS_AF=0.0387;AMR_AF=0.0403;AFR_AF=0.0159;EUR_AF=0.0736;SAS_AF=0.0685;AA=G|||;VT=SNP;EX_TARGET
15	62210575	rs4775452	T	C	100	PASS	AC=603;AF=0.120407;AN=5008;NS=2504;DP=13966;EAS_AF=0.2054;AMR_AF=0.2046;AFR_AF=0.093;EUR_AF=0.0249;SAS_AF=0.1084;AA=T|||;VT=SNP
15	62210943	rs4774426	G	T	100	PASS	AC=603;AF=0.120407;AN=5008;NS=2504;DP=16823;EAS_AF=0.2054;AMR_AF=0.2046;AFR_AF=0.093;EUR_AF=0.0249;SAS_AF=0.1084;AA=G|||;VT=SNP
15	62211390	rs963023	T	C	100	PASS	AC=602;AF=0.120208;AN=5008;NS=2504;DP=16823;EAS_AF=0.2054;AMR_AF=0.2046;AFR_AF=0.0923;EUR_AF=0.0249;SAS_AF=0.1084;AA=T|||;VT=SNP
15	62211450	rs963024	G	A	100	PASS	AC=3371;AF=0.673123;AN=5008;NS=2504;DP=17314;EAS_AF=0.7688;AMR_AF=0.5879;AFR_AF=0.6921;EUR_AF=0.5706;SAS_AF=0.7147;AA=A|||;VT=SNP;EX_TARGET
15	62211976	rs12911564	G	A	100	PASS	AC=3352;AF=0.669329;AN=5008;NS=2504;DP=8342;EAS_AF=0.7688;AMR_AF=0.5807;AFR_AF=0.7005;EUR_AF=0.5477;SAS_AF=0.7127;AA=T|||;VT=SNP
15	62212005	rs74347726	A	G	100	PASS	AC=600;AF=0.119808;AN=5008;NS=2504;DP=6366;EAS_AF=0.2044;AMR_AF=0.2032;AFR_AF=0.0923;EUR_AF=0.0249;SAS_AF=0.1084;AA=A|||;VT=SNP
15	62212781	rs17238189	T	C	100	PASS	AC=603;AF=0.120407;AN=5008;NS=2504;DP=16094;EAS_AF=0.2054;AMR_AF=0.2046;AFR_AF=0.093;EUR_AF=0.0249;SAS_AF=0.1084;AA=T|||;VT=SNP;EX_TARGET
15	62213597	rs11635569	G	A	100	PASS	AC=1560;AF=0.311502;AN=5008;NS=2504;DP=14520;EAS_AF=0.2282;AMR_AF=0.402;AFR_AF=0.2648;EUR_AF=0.4254;SAS_AF=0.2791;AA=G|||;VT=SNP
15	62213933	rs7164933	G	A	100	PASS	AC=2508;AF=0.500799;AN=5008;NS=2504;DP=16037;EAS_AF=0.4722;AMR_AF=0.6412;AFR_AF=0.4705;EUR_AF=0.5159;SAS_AF=0.456;AA=A|||;VT=SNP
15	62214607	rs12907567	C	T	100	PASS	AC=227;AF=0.0453275;AN=5008;NS=2504;DP=16987;EAS_AF=0.0367;AMR_AF=0.0403;AFR_AF=0.0159;EUR_AF=0.0736;SAS_AF=0.0685;AA=C|||;VT=SNP;EX_TARGET
15	62215067	rs140232275	T	A	100	PASS	AC=150;AF=0.0299521;AN=5008;NS=2504;DP=13239;EAS_AF=0.0853;AMR_AF=0.0173;AFR_AF=0.0136;EUR_AF=0.0209;SAS_AF=0.0133;AA=T|||;VT=SNP
15	62215223	rs34853395	T	C	100	PASS	AC=228;AF=0.0455272;AN=5008;NS=2504;DP=14906;EAS_AF=0.0377;AMR_AF=0.0403;AFR_AF=0.0159;EUR_AF=0.0736;SAS_AF=0.0685;AA=T|||;VT=SNP
15	62216582	rs9920006	C	G	100	PASS	AC=347;AF=0.0692891;AN=5008;NS=2504;DP=14777;EAS_AF=0.0863;AMR_AF=0.0274;AFR_AF=0.1558;EUR_AF=0.0219;SAS_AF=0.0133;AA=C|||;VT=SNP
15	62217391	rs4775453	A	C	100	PASS	AC=3381;AF=0.67512;AN=5008;NS=2504;DP=14804;EAS_AF=0.7698;AMR_AF=0.5908;AFR_AF=0.7095;EUR_AF=0.5497;SAS_AF=0.7198;AA=C|||;VT=SNP
15	62217444	rs4774427	T	C	100	PASS	AC=3791;AF=0.756989;AN=5008;NS=2504;DP=14903;EAS_AF=0.8562;AMR_AF=0.621;AFR_AF=0.91;EUR_AF=0.5736;SAS_AF=0.7331;AA=T|||;VT=SNP
15	62217641	rs77585482	T	C	100	PASS	AC=233;AF=0.0465256;AN=5008;NS=2504;DP=15777;EAS_AF=0.0397;AMR_AF=0.0418;AFR_AF=0.0166;EUR_AF=0.0746;SAS_AF=0.0685;AA=T|||;VT=SNP;EX_TARGET
15	62217962	rs118100937	G	A	100	PASS	AC=127;AF=0.0253594;AN=5008;NS=2504;DP=17703;EAS_AF=0.002;AMR_AF=0.013;AFR_AF=0.0023;EUR_AF=0.0437;SAS_AF=0.0706;AA=G|||;VT=SNP
15	62218568	rs7172967	A	C	100	PASS	AC=3739;AF=0.746605;AN=5008;NS=2504;DP=17004;EAS_AF=0.8581;AMR_AF=0.621;AFR_AF=0.8676;EUR_AF=0.5755;SAS_AF=0.7331;AA=C|||;VT=SNP
15	62218689	rs10459634	A	G	100	PASS	AC=748;AF=0.149361;AN=5008;NS=2504;DP=17816;EAS_AF=0.3085;AMR_AF=0.0965;AFR_AF=0.1467;EUR_AF=0.1034;SAS_AF=0.0736;AA=A|||;VT=SNP
15	62218872	rs9788739	C	T	100	PASS	AC=606;AF=0.121006;AN=5008;NS=2504;DP=17492;EAS_AF=0.2014;AMR_AF=0.2075;AFR_AF=0.0953;EUR_AF=0.0268;SAS_AF=0.1084;AA=C|||;VT=SNP
15	62218992	rs28440175	G	A	100	PASS	AC=346;AF=0.0690895;AN=5008;NS=2504;DP=16765;EAS_AF=0.0863;AMR_AF=0.0259;AFR_AF=0.1551;EUR_AF=0.0219;SAS_AF=0.0143;AA=G|||;VT=SNP
15	62219231	rs62009109	A	G	100	PASS	AC=234;AF=0.0467252;AN=5008;NS=2504;DP=20196;EAS_AF=0.0407;AMR_AF=0.0418;AFR_AF=0.0166;EUR_AF=0.0746;SAS_AF=0.0685;AA=A|||;VT=SNP
15	62220616	rs11637967	G	A	100	PASS	AC=278;AF=0.0555112;AN=5008;NS=2504;DP=12815;EAS_AF=0.0407;AMR_AF=0.0418;AFR_AF=0.0499;EUR_AF=0.0746;SAS_AF=0.0685;AA=A|||;VT=SNP
15	62221002	rs73430416	C	T	100	PASS	AC=346;AF=0.0690895;AN=5008;NS=2504;DP=15706;EAS_AF=0.0853;AMR_AF=0.0288;AFR_AF=0.1551;EUR_AF=0.0219;SAS_AF=0.0133;AA=C|||;VT=SNP
15	62221468	rs17271235	G	A	100	PASS	AC=2416;AF=0.482428;AN=5008;NS=2504;DP=16449;EAS_AF=0.5258;AMR_AF=0.3444;AFR_AF=0.5;EUR_AF=0.4533;SAS_AF=0.5419;AA=G|||;VT=SNP
15	62221554	rs34486946	C	G	100	PASS	AC=232;AF=0.0463259;AN=5008;NS=2504;DP=17094;EAS_AF=0.0407;AMR_AF=0.0403;AFR_AF=0.0166;EUR_AF=0.0736;SAS_AF=0.0685;AA=C|||;VT=SNP
15	62221592	rs28411984	A	C	100	PASS	AC=3741;AF=0.747005;AN=5008;NS=2504;DP=16959;EAS_AF=0.8571;AMR_AF=0.621;AFR_AF=0.8691;EUR_AF=0.5755;SAS_AF=0.7342;AA=C|||;VT=SNP
15	62221679	rs72747895	T	C	100	PASS	AC=601;AF=0.120008;AN=5008;NS=2504;DP=16958;EAS_AF=0.2044;AMR_AF=0.2046;AFR_AF=0.0923;EUR_AF=0.0249;SAS_AF=0.1084;AA=T|||;VT=SNP;EX_TARGET
15	62222186	rs34997975	T	C	100	PASS	AC=308;AF=0.0615016;AN=5008;NS=2504;DP=16666;EAS_AF=0.0734;AMR_AF=0.0403;AFR_AF=0.0492;EUR_AF=0.0736;SAS_AF=0.0685;AA=T|||;VT=SNP
15	62222547	rs72747896	C	G	100	PASS	AC=478;AF=0.0954473;AN=5008;NS=2504;DP=16273;EAS_AF=0.2044;AMR_AF=0.1931;AFR_AF=0.0053;EUR_AF=0.0249;SAS_AF=0.1084;AA=C|||;VT=SNP
15	62223273	rs9788670	C	T	100	PASS	AC=2758;AF=0.550719;AN=5008;NS=2504;DP=17027;EAS_AF=0.5248;AMR_AF=0.6585;AFR_AF=0.5401;EUR_AF=0.5308;SAS_AF=0.5358;AA=T|||;VT=SNP;EX_TARGET
15	62223698	rs12439027	C	G	100	PASS	AC=610;AF=0.121805;AN=5008;NS=2504;DP=13702;EAS_AF=0.2044;AMR_AF=0.2075;AFR_AF=0.0961;EUR_AF=0.0268;SAS_AF=0.1084;AA=C|||;VT=SNP
15	62223749	rs2162064	C	A	100	PASS	AC=2531;AF=0.505391;AN=5008;NS=2504;DP=12330;EAS_AF=0.4722;AMR_AF=0.6571;AFR_AF=0.4728;EUR_AF=0.5239;SAS_AF=0.4571;AA=A|||;VT=SNP
15	62223937	rs11632425	G	A	100	PASS	AC=1154;AF=0.230431;AN=5008;NS=2504;DP=12615;EAS_AF=0.1419;AMR_AF=0.3703;AFR_AF=0.0688;EUR_AF=0.4006;SAS_AF=0.2658;AA=G|||;VT=SNP
15	62224093	rs2113935	T	C	100	PASS	AC=609;AF=0.121605;AN=5008;NS=2504;DP=14262;EAS_AF=0.2044;AMR_AF=0.2075;AFR_AF=0.0961;EUR_AF=0.0268;SAS_AF=0.1074;AA=T|||;VT=SNP
15	62224613	rs12439934	G	A	100	PASS	AC=2481;AF=0.495407;AN=5008;NS=2504;DP=17832;EAS_AF=0.4931;AMR_AF=0.6153;AFR_AF=0.4887;EUR_AF=0.4583;SAS_AF=0.4601;AA=A|||;VT=SNP
15	62226688	rs8030161	T	C	100	PASS	AC=601;AF=0.120008;AN=5008;NS=2504;DP=13166;EAS_AF=0.2044;AMR_AF=0.2046;AFR_AF=0.0923;EUR_AF=0.0249;SAS_AF=0.1084;AA=T|||;VT=SNP
15	62227286	rs17303968	T	A	100	PASS	AC=2710;AF=0.541134;AN=5008;NS=2504;DP=16672;EAS_AF=0.5317;AMR_AF=0.6686;AFR_AF=0.4826;EUR_AF=0.5408;SAS_AF=0.5399;AA=A|||;VT=SNP
15	62227395	rs17238210	C	G	100	PASS	AC=600;AF=0.119808;AN=5008;NS=2504;DP=17015;EAS_AF=0.2083;AMR_AF=0.2046;AFR_AF=0.0885;EUR_AF=0.0249;SAS_AF=0.1084;AA=C|||;VT=SNP
15	62227701	rs12232347	C	T	100	PASS	AC=598;AF=0.119409;AN=5008;NS=2504;DP=20491;EAS_AF=0.2024;AMR_AF=0.2046;AFR_AF=0.0915;EUR_AF=0.0249;SAS_AF=0.1084;AA=C|||;VT=SNP
15	62227899	rs957348	T	C	100	PASS	AC=265;AF=0.0529153;AN=5008;NS=2504;DP=19345;EAS_AF=0.0387;AMR_AF=0.0403;AFR_AF=0.0439;EUR_AF=0.0726;SAS_AF=0.0685;AA=C|||;VT=SNP
15	62228308	rs10519144	G	T	100	PASS	AC=594;AF=0.11861;AN=5008;NS=2504;DP=17416;EAS_AF=0.2014;AMR_AF=0.2032;AFR_AF=0.09;EUR_AF=0.0249;SAS_AF=0.1084;AA=G|||;VT=SNP
15	62228696	rs11071641	G	C	100	PASS	AC=2228;AF=0.444888;AN=5008;NS=2504;DP=19127;EAS_AF=0.4653;AMR_AF=0.3285;AFR_AF=0.466;EUR_AF=0.4632;SAS_AF=0.4591;AA=G|||;VT=SNP
15	62228770	rs35523559	A	C	100	PASS	AC=277;AF=0.0553115;AN=5008;NS=2504;DP=17849;EAS_AF=0.0397;AMR_AF=0.0418;AFR_AF=0.0499;EUR_AF=0.0746;SAS_AF=0.0685;AA=A|||;VT=SNP;EX_TARGET
15	62229356	rs11071642	T	C	100	PASS	AC=1206;AF=0.240815;AN=5008;NS=2504;DP=19990;EAS_AF=0.1468;AMR_AF=0.3934;AFR_AF=0.0658;EUR_AF=0.4284;SAS_AF=0.273;AA=T|||;VT=SNP
15	62230464	rs75578770	G	C	100	PASS	AC=525;AF=0.104832;AN=5008;NS=2504;DP=18427;EAS_AF=0.2937;AMR_AF=0.0793;AFR_AF=0.0045;EUR_AF=0.1014;SAS_AF=0.0675;AA=G|||;VT=SNP
15	62230674	rs34234705	T	C	100	PASS	AC=233;AF=0.0465256;AN=5008;NS=2504;DP=15941;EAS_AF=0.0397;AMR_AF=0.0432;AFR_AF=0.0166;EUR_AF=0.0736;SAS_AF=0.0685;AA=T|||;VT=SNP
15	62230916	rs8042267	C	T	100	PASS	AC=346;AF=0.0690895;AN=5008;NS=2504;DP=16147;EAS_AF=0.0863;AMR_AF=0.0274;AFR_AF=0.1551;EUR_AF=0.0219;SAS_AF=0.0133;AA=C|||;VT=SNP
15	62232241	rs36004142	A	G	100	PASS	AC=228;AF=0.0455272;AN=5008;NS=2504;DP=15776;EAS_AF=0.0387;AMR_AF=0.0403;AFR_AF=0.0159;EUR_AF=0.0726;SAS_AF=0.0685;AA=a|||;VT=SNP
15	62232282	rs12905103	C	G	100	PASS	AC=227;AF=0.0453275;AN=5008;NS=2504;DP=16800;EAS_AF=0.0377;AMR_AF=0.0403;AFR_AF=0.0159;EUR_AF=0.0726;SAS_AF=0.0685;AA=c|||;VT=SNP
15	62232305	rs12594396	G	T	100	PASS	AC=592;AF=0.118211;AN=5008;NS=2504;DP=15898;EAS_AF=0.2014;AMR_AF=0.2032;AFR_AF=0.0885;EUR_AF=0.0249;SAS_AF=0.1084;AA=g|||;VT=SNP
15	62232308	rs12905403	G	A	100	PASS	AC=229;AF=0.0457268;AN=5008;NS=2504;DP=15706;EAS_AF=0.0387;AMR_AF=0.0403;AFR_AF=0.0166;EUR_AF=0.0726;SAS_AF=0.0685;AA=G|||;VT=SNP
15	62232360	rs28513564	C	T	100	PASS	AC=1166;AF=0.232827;AN=5008;NS=2504;DP=14478;EAS_AF=0.1458;AMR_AF=0.3761;AFR_AF=0.0658;EUR_AF=0.4076;SAS_AF=0.2669;AA=C|||;VT=SNP
15	62232380	rs2042608	C	A	100	PASS	AC=2453;AF=0.489816;AN=5008;NS=2504;DP=14502;EAS_AF=0.494;AMR_AF=0.6196;AFR_AF=0.4554;EUR_AF=0.4642;SAS_AF=0.4663;AA=C|||;VT=SNP
15	62232796	rs7172838	C	T	100	PASS	AC=2730;AF=0.545128;AN=5008;NS=2504;DP=14756;EAS_AF=0.5317;AMR_AF=0.6599;AFR_AF=0.5061;EUR_AF=0.5398;SAS_AF=0.5358;AA=c|||;VT=SNP
15	62233167	rs8033816	A	G	100	PASS	AC=2176;AF=0.434505;AN=5008;NS=2504;DP=18075;EAS_AF=0.4335;AMR_AF=0.6095;AFR_AF=0.3593;EUR_AF=0.4583;SAS_AF=0.3885;AA=a|||;VT=SNP
15	62233439	rs8038328	C	T	100	PASS	AC=2745;AF=0.548123;AN=5008;NS=2504;DP=16652;EAS_AF=0.5377;AMR_AF=0.6599;AFR_AF=0.5129;EUR_AF=0.5398;SAS_AF=0.5358;AA=T|||;VT=SNP
15	62235454	rs72747901	C	A	100	PASS	AC=597;AF=0.119209;AN=5008;NS=2504;DP=20459;EAS_AF=0.2014;AMR_AF=0.2032;AFR_AF=0.0923;EUR_AF=0.0249;SAS_AF=0.1084;AA=C|||;VT=SNP
15	62236373	rs7170293	A	T	100	PASS	AC=3364;AF=0.671725;AN=5008;NS=2504;DP=19336;EAS_AF=0.7718;AMR_AF=0.5807;AFR_AF=0.6929;EUR_AF=0.5616;SAS_AF=0.7178;AA=T|||;VT=SNP
15	62236804	rs7177173	T	A	100	PASS	AC=3728;AF=0.744409;AN=5008;NS=2504;DP=19400;EAS_AF=0.8571;AMR_AF=0.6095;AFR_AF=0.8601;EUR_AF=0.5855;SAS_AF=0.7311;AA=A|||;VT=SNP
15	62236848	rs72749703	G	A	100	PASS	AC=599;AF=0.119609;AN=5008;NS=2504;DP=18528;EAS_AF=0.2034;AMR_AF=0.2032;AFR_AF=0.0915;EUR_AF=0.0249;SAS_AF=0.1094;AA=G|||;VT=SNP
15	62237710	rs1425270	C	T	100	PASS	AC=3332;AF=0.665335;AN=5008;NS=2504;DP=16314;EAS_AF=0.7698;AMR_AF=0.572;AFR_AF=0.6929;EUR_AF=0.5398;SAS_AF=0.7157;AA=T|||;VT=SNP
15	62238231	rs2113932	G	A	100	PASS	AC=2166;AF=0.432508;AN=5008;NS=2504;DP=16648;EAS_AF=0.4683;AMR_AF=0.3184;AFR_AF=0.4493;EUR_AF=0.4314;SAS_AF=0.455;AA=G|||;VT=SNP
15	62238348	rs2113933	C	T	100	PASS	AC=2169;AF=0.433107;AN=5008;NS=2504;DP=16813;EAS_AF=0.4692;AMR_AF=0.3199;AFR_AF=0.4486;EUR_AF=0.4324;SAS_AF=0.456;AA=C|||;VT=SNP
15	62238372	rs17303989	C	G	100	PASS	AC=123;AF=0.0245607;AN=5008;NS=2504;DP=16450;EAS_AF=0.0734;AMR_AF=0.0173;AFR_AF=0.0023;EUR_AF=0.0209;SAS_AF=0.0133;AA=C|||;VT=SNP
15	62238784	rs8028217	T	A	100	PASS	AC=2170;AF=0.433307;AN=5008;NS=2504;DP=14238;EAS_AF=0.4692;AMR_AF=0.3213;AFR_AF=0.4486;EUR_AF=0.4324;SAS_AF=0.456;AA=T|||;VT=SNP
15	62239304	rs7166891	A	T	100	PASS	AC=3376;AF=0.674121;AN=5008;NS=2504;DP=17773;EAS_AF=0.7619;AMR_AF=0.585;AFR_AF=0.7042;EUR_AF=0.5656;SAS_AF=0.7178;AA=T|||;VT=SNP
15	62239697	rs7172145	C	T	100	PASS	AC=3377;AF=0.674321;AN=5008;NS=2504;DP=16643;EAS_AF=0.7629;AMR_AF=0.585;AFR_AF=0.7042;EUR_AF=0.5656;SAS_AF=0.7178;AA=T|||;VT=SNP
15	62239801	rs6494300	A	C	100	PASS	AC=2202;AF=0.439696;AN=5008;NS=2504;DP=15015;EAS_AF=0.4692;AMR_AF=0.3242;AFR_AF=0.4539;EUR_AF=0.4523;SAS_AF=0.4591;AA=A|||;VT=SNP
15	62240603	rs56215106	G	A	100	PASS	AC=2177;AF=0.434704;AN=5008;NS=2504;DP=17152;EAS_AF=0.4683;AMR_AF=0.3228;AFR_AF=0.438;EUR_AF=0.4513;SAS_AF=0.4581;AA=G|||;VT=SNP
15	62241054	rs62007764	A	G	100	PASS	AC=240;AF=0.0479233;AN=5008;NS=2504;DP=17955;EAS_AF=0.0377;AMR_AF=0.0418;AFR_AF=0.0234;EUR_AF=0.0736;SAS_AF=0.0695;AA=A|||;VT=SNP
15	62241962	rs4587915	C	T	100	PASS	AC=3277;AF=0.654353;AN=5008;NS=2504;DP=17927;EAS_AF=0.7688;AMR_AF=0.5749;AFR_AF=0.6513;EUR_AF=0.5408;SAS_AF=0.7137;AA=T|||;VT=SNP
15	62242108	rs12912477	T	G	100	PASS	AC=256;AF=0.0511182;AN=5008;NS=2504;DP=17980;EAS_AF=0.0536;AMR_AF=0.0418;AFR_AF=0.0234;EUR_AF=0.0736;SAS_AF=0.0695;AA=T|||;VT=SNP
15	62242186	rs4581655	T	C	100	PASS	AC=2204;AF=0.440096;AN=5008;NS=2504;DP=17598;EAS_AF=0.4692;AMR_AF=0.3242;AFR_AF=0.4554;EUR_AF=0.4523;SAS_AF=0.4591;AA=T|||;VT=SNP
15	62243197	rs11629598	T	C	100	PASS	AC=233;AF=0.0465256;AN=5008;NS=2504;DP=15840;EAS_AF=0.0387;AMR_AF=0.0447;AFR_AF=0.0159;EUR_AF=0.0746;SAS_AF=0.0685;AA=T|||;VT=SNP;EX_TARGET
15	62243559	rs12901735	A	G	100	PASS	AC=240;AF=0.0479233;AN=5008;NS=2504;DP=15573;EAS_AF=0.0387;AMR_AF=0.0418;AFR_AF=0.0234;EUR_AF=0.0736;SAS_AF=0.0685;AA=A|||;VT=SNP
15	62244117	rs17238245	G	A	100	PASS	AC=122;AF=0.024361;AN=5008;NS=2504;DP=18386;EAS_AF=0.0714;AMR_AF=0.0187;AFR_AF=0.0023;EUR_AF=0.0209;SAS_AF=0.0133;AA=G|||;VT=SNP;EX_TARGET
15	62244281	rs17238252	C	G	100	PASS	AC=2116;AF=0.422524;AN=5008;NS=2504;DP=20471;EAS_AF=0.4702;AMR_AF=0.3213;AFR_AF=0.3911;EUR_AF=0.4513;SAS_AF=0.4581;AA=C|||;VT=SNP
15	62246161	rs4620905	T	C	100	PASS	AC=2162;AF=0.431709;AN=5008;NS=2504;DP=19546;EAS_AF=0.4692;AMR_AF=0.3213;AFR_AF=0.4259;EUR_AF=0.4513;SAS_AF=0.4591;AA=T|||;VT=SNP
15	62246554	rs17238266	T	C	100	PASS	AC=479;AF=0.095647;AN=5008;NS=2504;DP=16936;EAS_AF=0.124;AMR_AF=0.1542;AFR_AF=0.0045;EUR_AF=0.1581;SAS_AF=0.0838;AA=T|||;VT=SNP
15	62246864	rs12899801	G	A	100	PASS	AC=2691;AF=0.53734;AN=5008;NS=2504;DP=18545;EAS_AF=0.5665;AMR_AF=0.3703;AFR_AF=0.5507;EUR_AF=0.5378;SAS_AF=0.6074;AA=A|||;VT=SNP
15	62247067	rs12593844	T	C	100	PASS	AC=2634;AF=0.525958;AN=5008;NS=2504;DP=19226;EAS_AF=0.5665;AMR_AF=0.3703;AFR_AF=0.5106;EUR_AF=0.5338;SAS_AF=0.6074;AA=T|||;VT=SNP
15	62247137	rs11629900	A	G	100	PASS	AC=229;AF=0.0457268;AN=5008;NS=2504;DP=18964;EAS_AF=0.0387;AMR_AF=0.0403;AFR_AF=0.0166;EUR_AF=0.0726;SAS_AF=0.0685;AA=A|||;VT=SNP
15	62247217	rs12593860	T	C	100	PASS	AC=2406;AF=0.480431;AN=5008;NS=2504;DP=18898;EAS_AF=0.5288;AMR_AF=0.33;AFR_AF=0.4939;EUR_AF=0.4612;SAS_AF=0.5389;AA=T|||;VT=SNP
15	62247504	rs28591222	T	G	100	PASS	AC=2410;AF=0.48123;AN=5008;NS=2504;DP=19727;EAS_AF=0.5288;AMR_AF=0.3314;AFR_AF=0.4955;EUR_AF=0.4622;SAS_AF=0.5389;AA=T|||;VT=SNP
15	62247720	rs8027751	A	T	100	PASS	AC=3750;AF=0.748802;AN=5008;NS=2504;DP=19831;EAS_AF=0.8542;AMR_AF=0.6124;AFR_AF=0.8752;EUR_AF=0.5895;SAS_AF=0.7301;AA=T|||;VT=SNP
15	62248552	rs12909947	C	T	100	PASS	AC=2741;AF=0.547324;AN=5008;NS=2504;DP=15965;EAS_AF=0.5655;AMR_AF=0.3718;AFR_AF=0.5938;EUR_AF=0.5308;SAS_AF=0.6074;AA=T|||;VT=SNP
15	62248911	rs12910541	C	T	100	PASS	AC=2709;AF=0.540935;AN=5008;NS=2504;DP=19237;EAS_AF=0.5655;AMR_AF=0.3646;AFR_AF=0.5938;EUR_AF=0.507;SAS_AF=0.6043;AA=T|||;VT=SNP
15	62249569	rs28472272	T	C	100	PASS	AC=2438;AF=0.486821;AN=5008;NS=2504;DP=17500;EAS_AF=0.5288;AMR_AF=0.33;AFR_AF=0.5212;EUR_AF=0.4573;SAS_AF=0.5389;AA=C|||;VT=SNP
15	62249616	rs28725250	A	T	100	PASS	AC=2438;AF=0.486821;AN=5008;NS=2504;DP=17597;EAS_AF=0.5288;AMR_AF=0.33;AFR_AF=0.5212;EUR_AF=0.4573;SAS_AF=0.5389;AA=T|||;VT=SNP
15	62249692	rs28587331	A	G	100	PASS	AC=2440;AF=0.48722;AN=5008;NS=2504;DP=16644;EAS_AF=0.5288;AMR_AF=0.33;AFR_AF=0.5227;EUR_AF=0.4573;SAS_AF=0.5389;AA=A|||;VT=SNP
15	62250008	rs5006593	T	C	100	PASS	AC=3779;AF=0.754593;AN=5008;NS=2504;DP=14692;EAS_AF=0.8552;AMR_AF=0.6081;AFR_AF=0.9017;EUR_AF=0.5845;SAS_AF=0.7311;AA=T|||;VT=SNP
15	62250430	rs8034914	G	A	100	PASS	AC=3775;AF=0.753794;AN=5008;NS=2504;DP=15091;EAS_AF=0.8542;AMR_AF=0.6081;AFR_AF=0.9009;EUR_AF=0.5835;SAS_AF=0.7301;AA=A|||;VT=SNP
15	62251451	rs12898423	T	C	100	PASS	AC=3754;AF=0.749601;AN=5008;NS=2504;DP=14689;EAS_AF=0.8571;AMR_AF=0.6138;AFR_AF=0.8767;EUR_AF=0.5875;SAS_AF=0.7301;AA=C|||;VT=SNP
15	62253115	rs62007768	G	A	100	PASS	AC=239;AF=0.0477236;AN=5008;NS=2504;DP=15982;EAS_AF=0.0496;AMR_AF=0.0403;AFR_AF=0.0151;EUR_AF=0.0736;SAS_AF=0.0685;AA=G|||;VT=SNP
15	62253791	rs2303405	T	C	100	PASS	AC=247;AF=0.0493211;AN=5008;NS=2504;DP=17448;EAS_AF=0.0377;AMR_AF=0.0403;AFR_AF=0.031;EUR_AF=0.0726;SAS_AF=0.0685;AA=T|||;VT=SNP;EX_TARGET
15	62254892	rs12915585	T	C	100	PASS	AC=247;AF=0.0493211;AN=5008;NS=2504;DP=13718;EAS_AF=0.0377;AMR_AF=0.0403;AFR_AF=0.031;EUR_AF=0.0726;SAS_AF=0.0685;AA=T|||;VT=SNP
15	62254989	rs3784635	T	C	100	PASS	AC=485;AF=0.096845;AN=5008;NS=2504;DP=13637;EAS_AF=0.2054;AMR_AF=0.196;AFR_AF=0.0038;EUR_AF=0.0298;SAS_AF=0.1094;AA=T|||;VT=SNP;EX_TARGET
15	62255172	rs17304010	A	G	100	PASS	AC=2406;AF=0.480431;AN=5008;NS=2504;DP=14416;EAS_AF=0.5278;AMR_AF=0.3329;AFR_AF=0.4932;EUR_AF=0.4602;SAS_AF=0.5399;AA=A|||;VT=SNP
15	62255665	rs75051100	T	C	100	PASS	AC=365;AF=0.0728834;AN=5008;NS=2504;DP=15514;EAS_AF=0.0903;AMR_AF=0.0303;AFR_AF=0.1626;EUR_AF=0.0249;SAS_AF=0.0133;AA=T|||;VT=SNP
15	62259066	rs1344601	A	T	100	PASS	AC=3236;AF=0.646166;AN=5008;NS=2504;DP=19276;EAS_AF=0.6984;AMR_AF=0.402;AFR_AF=0.8306;EUR_AF=0.5417;SAS_AF=0.6237;AA=T|||;VT=SNP
15	62259637	rs3784634	C	T	100	PASS	AC=3783;AF=0.755391;AN=5008;NS=2504;DP=15751;EAS_AF=0.8542;AMR_AF=0.6052;AFR_AF=0.9228;EUR_AF=0.5636;SAS_AF=0.7311;AA=T|||;VT=SNP;EX_TARGET
15	62259772	rs3784633	C	T	100	PASS	AC=3155;AF=0.629992;AN=5008;NS=2504;DP=13836;EAS_AF=0.6974;AMR_AF=0.3977;AFR_AF=0.7776;EUR_AF=0.5368;SAS_AF=0.6217;AA=T|||;VT=SNP
15	62261741	rs12594218	C	T	100	PASS	AC=549;AF=0.109625;AN=5008;NS=2504;DP=15024;EAS_AF=0.1558;AMR_AF=0.2032;AFR_AF=0.093;EUR_AF=0.0249;SAS_AF=0.1053;AA=C|||;VT=SNP
15	62261764	rs11071644	T	C	100	PASS	AC=232;AF=0.0463259;AN=5008;NS=2504;DP=14918;EAS_AF=0.0377;AMR_AF=0.0418;AFR_AF=0.0159;EUR_AF=0.0765;SAS_AF=0.0685;AA=T|||;VT=SNP
15	62262770	rs28720854	G	C	100	PASS	AC=380;AF=0.0758786;AN=5008;NS=2504;DP=15197;EAS_AF=0.0913;AMR_AF=0.0303;AFR_AF=0.174;EUR_AF=0.0239;SAS_AF=0.0133;AA=g|||;VT=SNP
15	62264222	rs1364810	G	A	100	PASS	AC=2538;AF=0.506789;AN=5008;NS=2504;DP=17303;EAS_AF=0.4306;AMR_AF=0.67;AFR_AF=0.4773;EUR_AF=0.5537;SAS_AF=0.4611;AA=A|||;VT=SNP
15	62265507	rs11071645	G	A	100	PASS	AC=3847;AF=0.768171;AN=5008;NS=2504;DP=19344;EAS_AF=0.5665;AMR_AF=0.9121;AFR_AF=0.6157;EUR_AF=0.9165;SAS_AF=0.9274;AA=A|||;VT=SNP
15	62266250	rs3743294	C	T	100	PASS	AC=2526;AF=0.504393;AN=5008;NS=2504;DP=14692;EAS_AF=0.4236;AMR_AF=0.6671;AFR_AF=0.4766;EUR_AF=0.5527;SAS_AF=0.4601;AA=T|||;VT=SNP
15	62266783	rs978141	A	G	100	PASS	AC=230;AF=0.0459265;AN=5008;NS=2504;DP=19177;EAS_AF=0.0387;AMR_AF=0.0418;AFR_AF=0.0159;EUR_AF=0.0736;SAS_AF=0.0685;AA=A|||;VT=SNP
15	62268186	rs11634693	C	T	100	PASS	AC=2588;AF=0.516773;AN=5008;NS=2504;DP=16686;EAS_AF=0.4762;AMR_AF=0.67;AFR_AF=0.4773;EUR_AF=0.5577;SAS_AF=0.4611;AA=T|||;VT=SNP
15	62268289	rs28758709	A	C	100	PASS	AC=429;AF=0.0856629;AN=5008;NS=2504;DP=15405;EAS_AF=0.0913;AMR_AF=0.0303;AFR_AF=0.2103;EUR_AF=0.0239;SAS_AF=0.0143;AA=A|||;VT=SNP
15	62268517	rs28654580	A	G	100	PASS	AC=421;AF=0.0840655;AN=5008;NS=2504;DP=16975;EAS_AF=0.0913;AMR_AF=0.0274;AFR_AF=0.2073;EUR_AF=0.0219;SAS_AF=0.0143;AA=A|||;VT=SNP
15	62268911	rs74395814	T	C	100	PASS	AC=307;AF=0.0613019;AN=5008;NS=2504;DP=14989;EAS_AF=0.0139;AMR_AF=0.072;AFR_AF=0.0045;EUR_AF=0.1571;SAS_AF=0.0808;AA=T|||;VT=SNP
15	62269728	rs2162061	T	C	100	PASS	AC=4529;AF=0.904353;AN=5008;NS=2504;DP=14665;EAS_AF=0.7143;AMR_AF=0.9496;AFR_AF=0.9637;EUR_AF=0.9463;SAS_AF=0.9448;AA=C|||;VT=SNP
15	62269938	rs35633657	A	T	100	PASS	AC=222;AF=0.0443291;AN=5008;NS=2504;DP=16874;EAS_AF=0.0377;AMR_AF=0.0476;AFR_AF=0.003;EUR_AF=0.0795;SAS_AF=0.0685;AA=A|||;VT=SNP
15	62269996	rs12901036	T	G	100	PASS	AC=251;AF=0.0501198;AN=5008;NS=2504;DP=16102;EAS_AF=0.0377;AMR_AF=0.049;AFR_AF=0.0242;EUR_AF=0.0795;SAS_AF=0.0685;AA=T|||;VT=SNP
15	62270130	rs8033347	C	T	100	PASS	AC=551;AF=0.110024;AN=5008;NS=2504;DP=14709;EAS_AF=0.1558;AMR_AF=0.2032;AFR_AF=0.0923;EUR_AF=0.0249;SAS_AF=0.1084;AA=C|||;VT=SNP
15	62270497	rs34646089	C	T	100	PASS	AC=227;AF=0.0453275;AN=5008;NS=2504;DP=16698;EAS_AF=0.0377;AMR_AF=0.0403;AFR_AF=0.0151;EUR_AF=0.0726;SAS_AF=0.0695;AA=c|||;VT=SNP
15	62270765	rs3784632	G	A	100	PASS	AC=1521;AF=0.303714;AN=5008;NS=2504;DP=19311;EAS_AF=0.1687;AMR_AF=0.2579;AFR_AF=0.3086;EUR_AF=0.3698;SAS_AF=0.4008;AA=A|||;VT=SNP
15	62273994	rs11071646	G	A	100	PASS	AC=541;AF=0.108027;AN=5008;NS=2504;DP=12789;EAS_AF=0.1736;AMR_AF=0.2507;AFR_AF=0.0454;EUR_AF=0.0249;SAS_AF=0.1094;AA=G|||;VT=SNP
15	62274940	rs933807	G	C	100	PASS	AC=1755;AF=0.350439;AN=5008;NS=2504;DP=19063;EAS_AF=0.3006;AMR_AF=0.5951;AFR_AF=0.1589;EUR_AF=0.4563;SAS_AF=0.3783;AA=G|||;VT=SNP
15	62275017	rs17271291	T	C	100	PASS	AC=241;AF=0.048123;AN=5008;NS=2504;DP=18059;EAS_AF=0.0387;AMR_AF=0.0403;AFR_AF=0.0234;EUR_AF=0.0755;SAS_AF=0.0685;AA=T|||;VT=SNP
15	62275897	rs3784631	C	A	100	PASS	AC=405;AF=0.0808706;AN=5008;NS=2504;DP=15560;EAS_AF=0.0843;AMR_AF=0.0274;AFR_AF=0.2005;EUR_AF=0.0219;SAS_AF=0.0143;AA=C|||;VT=SNP
15	62278070	rs11631273	C	T	100	PASS	AC=238;AF=0.047524;AN=5008;NS=2504;DP=18750;EAS_AF=0.0377;AMR_AF=0.0403;AFR_AF=0.0234;EUR_AF=0.0736;SAS_AF=0.0685;AA=C|||;VT=SNP
15	62279937	rs2162062	G	A	100	PASS	AC=1814;AF=0.36222;AN=5008;NS=2504;DP=18505;EAS_AF=0.3472;AMR_AF=0.6009;AFR_AF=0.1596;EUR_AF=0.4632;SAS_AF=0.3783;AA=G|||;VT=SNP
15	62280091	rs72749733	A	T	100	PASS	AC=632;AF=0.126198;AN=5008;NS=2504;DP=17014;EAS_AF=0.2272;AMR_AF=0.2075;AFR_AF=0.093;EUR_AF=0.0298;SAS_AF=0.1084;AA=A|||;VT=SNP
15	62280687	rs2414754	G	T	100	PASS	AC=2412;AF=0.481629;AN=5008;NS=2504;DP=16520;EAS_AF=0.4454;AMR_AF=0.6556;AFR_AF=0.3343;EUR_AF=0.5477;SAS_AF=0.5266;AA=T|||;VT=SNP
15	62280917	rs2042610	C	G	100	PASS	AC=2868;AF=0.572684;AN=5008;NS=2504;DP=17531;EAS_AF=0.5357;AMR_AF=0.6816;AFR_AF=0.5681;EUR_AF=0.5706;SAS_AF=0.5419;AA=G|||;VT=SNP
15	62281344	rs28708564	C	T	100	PASS	AC=444;AF=0.0886581;AN=5008;NS=2504;DP=15206;EAS_AF=0.0913;AMR_AF=0.0274;AFR_AF=0.2247;EUR_AF=0.0219;SAS_AF=0.0143;AA=C|||;VT=SNP
15	62281417	rs28403096	C	T	100	PASS	AC=414;AF=0.0826677;AN=5008;NS=2504;DP=12089;EAS_AF=0.0903;AMR_AF=0.0274;AFR_AF=0.2027;EUR_AF=0.0219;SAS_AF=0.0143;AA=C|||;VT=SNP
15	62281668	rs28850690	G	A	100	PASS	AC=726;AF=0.144968;AN=5008;NS=2504;DP=19925;EAS_AF=0.1508;AMR_AF=0.0375;AFR_AF=0.3207;EUR_AF=0.0318;SAS_AF=0.0941;AA=A|||;VT=SNP
15	62281818	rs34556569	T	C	100	PASS	AC=232;AF=0.0463259;AN=5008;NS=2504;DP=19397;EAS_AF=0.0387;AMR_AF=0.0403;AFR_AF=0.0166;EUR_AF=0.0755;SAS_AF=0.0685;AA=T|||;VT=SNP
15	62281871	rs28810829	T	A	100	PASS	AC=414;AF=0.0826677;AN=5008;NS=2504;DP=20381;EAS_AF=0.0903;AMR_AF=0.0274;AFR_AF=0.2027;EUR_AF=0.0219;SAS_AF=0.0143;AA=T|||;VT=SNP
15	62282114	rs11639482	C	T	100	PASS	AC=1814;AF=0.36222;AN=5008;NS=2504;DP=19030;EAS_AF=0.3472;AMR_AF=0.6009;AFR_AF=0.1596;EUR_AF=0.4632;SAS_AF=0.3783;AA=C|||;VT=SNP
15	62283098	rs34042779	T	C	100	PASS	AC=233;AF=0.0465256;AN=5008;NS=2504;DP=17410;EAS_AF=0.0387;AMR_AF=0.0418;AFR_AF=0.0159;EUR_AF=0.0765;SAS_AF=0.0685;AA=T|||;VT=SNP
15	62283526	rs28411845	G	A	100	PASS	AC=415;AF=0.0828674;AN=5008;NS=2504;DP=15172;EAS_AF=0.0903;AMR_AF=0.0274;AFR_AF=0.2035;EUR_AF=0.0219;SAS_AF=0.0143;AA=G|||;VT=SNP
15	62284065	rs28721460	C	T	100	PASS	AC=415;AF=0.0828674;AN=5008;NS=2504;DP=14296;EAS_AF=0.0903;AMR_AF=0.0274;AFR_AF=0.2035;EUR_AF=0.0219;SAS_AF=0.0143;AA=C|||;VT=SNP
15	62284101	rs8032433	A	G	100	PASS	AC=1815;AF=0.36242;AN=5008;NS=2504;DP=14030;EAS_AF=0.3482;AMR_AF=0.6023;AFR_AF=0.1573;EUR_AF=0.4652;SAS_AF=0.3783;AA=A|||;VT=SNP
15	62284686	rs62007791	T	C	100	PASS	AC=233;AF=0.0465256;AN=5008;NS=2504;DP=17874;EAS_AF=0.0387;AMR_AF=0.0418;AFR_AF=0.0166;EUR_AF=0.0755;SAS_AF=0.0685;AA=T|||;VT=SNP
15	62285459	rs35259011	T	C	100	PASS	AC=233;AF=0.0465256;AN=5008;NS=2504;DP=13721;EAS_AF=0.0387;AMR_AF=0.0418;AFR_AF=0.0166;EUR_AF=0.0755;SAS_AF=0.0685;AA=T|||;VT=SNP
15	62285747	rs34257602	C	T	100	PASS	AC=230;AF=0.0459265;AN=5008;NS=2504;DP=12504;EAS_AF=0.0387;AMR_AF=0.0418;AFR_AF=0.0166;EUR_AF=0.0726;SAS_AF=0.0685;AA=C|||;VT=SNP
15	62286208	rs12900645	A	G	100	PASS	AC=1816;AF=0.36262;AN=5008;NS=2504;DP=15334;EAS_AF=0.3472;AMR_AF=0.6009;AFR_AF=0.1596;EUR_AF=0.4652;SAS_AF=0.3783;AA=A|||;VT=SNP
15	62286663	rs12905264	A	G	100	PASS	AC=235;AF=0.0469249;AN=5008;NS=2504;DP=18151;EAS_AF=0.0387;AMR_AF=0.0432;AFR_AF=0.0166;EUR_AF=0.0765;SAS_AF=0.0685;AA=A|||;VT=SNP
15	62287456	rs8034335	G	A	100	PASS	AC=1201;AF=0.239816;AN=5008;NS=2504;DP=18450;EAS_AF=0.1419;AMR_AF=0.3934;AFR_AF=0.0643;EUR_AF=0.4344;SAS_AF=0.2689;AA=G|||;VT=SNP
15	62287528	rs8034216	C	T	100	PASS	AC=1199;AF=0.239417;AN=5008;NS=2504;DP=18540;EAS_AF=0.1419;AMR_AF=0.3934;AFR_AF=0.0635;EUR_AF=0.4334;SAS_AF=0.2689;AA=G|||;VT=SNP
15	62287623	rs62006964	A	G	100	PASS	AC=233;AF=0.0465256;AN=5008;NS=2504;DP=20521;EAS_AF=0.0387;AMR_AF=0.0432;AFR_AF=0.0166;EUR_AF=0.0736;SAS_AF=0.0695;AA=A|||;VT=SNP
15	62287662	rs28675743	G	A	100	PASS	AC=676;AF=0.134984;AN=5008;NS=2504;DP=20011;EAS_AF=0.1498;AMR_AF=0.0375;AFR_AF=0.2791;EUR_AF=0.0348;SAS_AF=0.0971;AA=A|||;VT=SNP
15	62287878	rs8035049	G	A	100	PASS	AC=2850;AF=0.569089;AN=5008;NS=2504;DP=18537;EAS_AF=0.5357;AMR_AF=0.683;AFR_AF=0.5507;EUR_AF=0.5716;SAS_AF=0.545;AA=A|||;VT=SNP
15	62288183	rs112300589	C	T	100	PASS	AC=262;AF=0.0523163;AN=5008;NS=2504;DP=19935;EAS_AF=0.0595;AMR_AF=0.0101;AFR_AF=0.0764;EUR_AF=0.0129;SAS_AF=0.0828;AA=C|||;VT=SNP
15	62288209	rs116506228	T	C	100	PASS	AC=213;AF=0.0425319;AN=5008;NS=2504;DP=19870;EAS_AF=0.0595;AMR_AF=0.0086;AFR_AF=0.0401;EUR_AF=0.0129;SAS_AF=0.0828;AA=T|||;VT=SNP
15	62288697	rs12443311	A	C	100	PASS	AC=2844;AF=0.567891;AN=5008;NS=2504;DP=18088;EAS_AF=0.5357;AMR_AF=0.6816;AFR_AF=0.5499;EUR_AF=0.5706;SAS_AF=0.5419;AA=c|||;VT=SNP
15	62288819	rs34424197	A	C	100	PASS	AC=233;AF=0.0465256;AN=5008;NS=2504;DP=16139;EAS_AF=0.0387;AMR_AF=0.0418;AFR_AF=0.0166;EUR_AF=0.0755;SAS_AF=0.0685;AA=A|||;VT=SNP
15	62289097	rs56136070	T	C	100	PASS	AC=1224;AF=0.244409;AN=5008;NS=2504;DP=11869;EAS_AF=0.1786;AMR_AF=0.2392;AFR_AF=0.084;EUR_AF=0.3748;SAS_AF=0.3988;AA=t|||;VT=SNP
15	62290294	rs78165219	T	C	100	PASS	AC=435;AF=0.086861;AN=5008;NS=2504;DP=20689;EAS_AF=0.1369;AMR_AF=0.1542;AFR_AF=0.0038;EUR_AF=0.1083;SAS_AF=0.0777;AA=T|||;VT=SNP
15	62290487	rs11071647	C	T	100	PASS	AC=2801;AF=0.559305;AN=5008;NS=2504;DP=19242;EAS_AF=0.5337;AMR_AF=0.6787;AFR_AF=0.5287;EUR_AF=0.5606;SAS_AF=0.5409;AA=T|||;VT=SNP
15	62290692	rs72749742	T	A	100	PASS	AC=534;AF=0.106629;AN=5008;NS=2504;DP=20690;EAS_AF=0.2024;AMR_AF=0.1988;AFR_AF=0.0477;EUR_AF=0.0219;SAS_AF=0.1094;AA=T|||;VT=SNP
15	62291191	rs28553330	T	C	100	PASS	AC=617;AF=0.123203;AN=5008;NS=2504;DP=18936;EAS_AF=0.1131;AMR_AF=0.0375;AFR_AF=0.3298;EUR_AF=0.0268;SAS_AF=0.0143;AA=T|||;VT=SNP
15	62291620	rs34933463	C	T	100	PASS	AC=229;AF=0.0457268;AN=5008;NS=2504;DP=14476;EAS_AF=0.0377;AMR_AF=0.0432;AFR_AF=0.0174;EUR_AF=0.0706;SAS_AF=0.0685;AA=C|||;VT=SNP
15	62291878	rs11071648	C	T	100	PASS	AC=2830;AF=0.565096;AN=5008;NS=2504;DP=15267;EAS_AF=0.5347;AMR_AF=0.683;AFR_AF=0.5424;EUR_AF=0.5666;SAS_AF=0.5419;AA=T|||;VT=SNP
15	62291924	rs72749744	G	A	100	PASS	AC=538;AF=0.107428;AN=5008;NS=2504;DP=15117;EAS_AF=0.2004;AMR_AF=0.2003;AFR_AF=0.0477;EUR_AF=0.0278;SAS_AF=0.1084;AA=G|||;VT=SNP
15	62292457	rs28650099	A	T	100	PASS	AC=482;AF=0.096246;AN=5008;NS=2504;DP=12222;EAS_AF=0.0923;AMR_AF=0.0331;AFR_AF=0.2496;EUR_AF=0.0219;SAS_AF=0.0143;AA=A|||;VT=SNP
15	62292956	rs73414700	T	G	100	PASS	AC=484;AF=0.0966454;AN=5008;NS=2504;DP=13885;EAS_AF=0.0923;AMR_AF=0.0331;AFR_AF=0.2511;EUR_AF=0.0219;SAS_AF=0.0143;AA=T|||;VT=SNP
15	62293125	rs13329547	A	G	100	PASS	AC=774;AF=0.154553;AN=5008;NS=2504;DP=15640;EAS_AF=0.1518;AMR_AF=0.0432;AFR_AF=0.3533;EUR_AF=0.0318;SAS_AF=0.0941;AA=G|||;VT=SNP
15	62293412	rs62006969	T	C	100	PASS	AC=234;AF=0.0467252;AN=5008;NS=2504;DP=16543;EAS_AF=0.0377;AMR_AF=0.0447;AFR_AF=0.0174;EUR_AF=0.0746;SAS_AF=0.0685;AA=T|||;VT=SNP
15	62293575	rs11634077	T	C	100	PASS	AC=260;AF=0.0519169;AN=5008;NS=2504;DP=18410;EAS_AF=0.0387;AMR_AF=0.0476;AFR_AF=0.034;EUR_AF=0.0746;SAS_AF=0.0695;AA=T|||;VT=SNP
15	62293587	rs13329329	T	C	100	PASS	AC=483;AF=0.0964457;AN=5008;NS=2504;DP=18836;EAS_AF=0.0923;AMR_AF=0.0331;AFR_AF=0.2504;EUR_AF=0.0219;SAS_AF=0.0143;AA=T|||;VT=SNP
15	62293611	rs13329639	G	A	100	PASS	AC=351;AF=0.0700879;AN=5008;NS=2504;DP=19566;EAS_AF=0.0923;AMR_AF=0.0274;AFR_AF=0.1536;EUR_AF=0.0219;SAS_AF=0.0143;AA=G|||;VT=SNP
15	62294324	rs140246476	A	G	100	PASS	AC=352;AF=0.0702875;AN=5008;NS=2504;DP=20275;EAS_AF=0.0923;AMR_AF=0.0274;AFR_AF=0.1543;EUR_AF=0.0219;SAS_AF=0.0143;AA=A|||;VT=SNP
15	62294565	rs140900010	G	T	100	PASS	AC=221;AF=0.0441294;AN=5008;NS=2504;DP=20485;EAS_AF=0.0377;AMR_AF=0.0432;AFR_AF=0.0083;EUR_AF=0.0746;SAS_AF=0.0685;AA=G|||;VT=SNP
15	62295438	rs8030433	T	C	100	PASS	AC=736;AF=0.146965;AN=5008;NS=2504;DP=18293;EAS_AF=0.1448;AMR_AF=0.0432;AFR_AF=0.3306;EUR_AF=0.0318;SAS_AF=0.093;AA=C|||;VT=SNP
15	62299265	rs7167876	T	A	100	PASS	AC=3032;AF=0.605431;AN=5008;NS=2504;DP=14360;EAS_AF=0.7659;AMR_AF=0.7233;AFR_AF=0.4818;EUR_AF=0.6113;SAS_AF=0.5174;AA=A|||;VT=SNP
15	62299603	rs9635356	T	G	100	PASS	AC=545;AF=0.108826;AN=5008;NS=2504;DP=17674;EAS_AF=0.2063;AMR_AF=0.2017;AFR_AF=0.0484;EUR_AF=0.0268;SAS_AF=0.1084;AA=T|||;VT=SNP;EX_TARGET
15	62299820	rs9635310	T	C	100	PASS	AC=1999;AF=0.399161;AN=5008;NS=2504;DP=18031;EAS_AF=0.3829;AMR_AF=0.6369;AFR_AF=0.146;EUR_AF=0.5358;SAS_AF=0.4489;AA=T|||;VT=SNP
15	62301094	rs7168164	G	A	100	PASS	AC=2588;AF=0.516773;AN=5008;NS=2504;DP=14809;EAS_AF=0.4752;AMR_AF=0.6729;AFR_AF=0.4781;EUR_AF=0.5547;SAS_AF=0.4622;AA=A|||;VT=SNP
15	62301498	rs11632560	C	A	100	PASS	AC=230;AF=0.0459265;AN=5008;NS=2504;DP=14565;EAS_AF=0.0377;AMR_AF=0.0432;AFR_AF=0.0182;EUR_AF=0.0706;SAS_AF=0.0685;AA=C|||;VT=SNP
15	62302827	rs79171649	T	C	100	PASS	AC=122;AF=0.024361;AN=5008;NS=2504;DP=16852;EAS_AF=0.0724;AMR_AF=0.0173;AFR_AF=0.0015;EUR_AF=0.0209;SAS_AF=0.0143;AA=T|||;VT=SNP;EX_TARGET
15	62302886	rs12916410	G	C	100	PASS	AC=287;AF=0.0573083;AN=5008;NS=2504;DP=18765;EAS_AF=0.0377;AMR_AF=0.0432;AFR_AF=0.0605;EUR_AF=0.0716;SAS_AF=0.0685;AA=G|||;VT=SNP
15	62302892	rs28367150	A	C	100	PASS	AC=349;AF=0.0696885;AN=5008;NS=2504;DP=18777;EAS_AF=0.0923;AMR_AF=0.0274;AFR_AF=0.152;EUR_AF=0.0219;SAS_AF=0.0143;AA=A|||;VT=SNP
15	62303162	rs28408506	A	G	100	PASS	AC=484;AF=0.0966454;AN=5008;NS=2504;DP=15845;EAS_AF=0.0923;AMR_AF=0.0331;AFR_AF=0.2511;EUR_AF=0.0219;SAS_AF=0.0143;AA=A|||;VT=SNP
15	62303380	rs78972244	C	T	100	PASS	AC=434;AF=0.0866613;AN=5008;NS=2504;DP=17247;EAS_AF=0.2857;AMR_AF=0.0504;AFR_AF=0.0023;EUR_AF=0.0557;SAS_AF=0.0532;AA=C|||;VT=SNP
15	62303982	rs35123892	C	T	100	PASS	AC=1737;AF=0.346845;AN=5008;NS=2504;DP=14928;EAS_AF=0.3452;AMR_AF=0.5893;AFR_AF=0.1135;EUR_AF=0.4583;SAS_AF=0.3773;AA=C|||;VT=SNP
15	62305090	rs12594658	A	G	100	PASS	AC=1737;AF=0.346845;AN=5008;NS=2504;DP=17796;EAS_AF=0.3452;AMR_AF=0.5893;AFR_AF=0.1135;EUR_AF=0.4583;SAS_AF=0.3773;AA=A|||;VT=SNP
15	62305584	rs34173668	T	C	100	PASS	AC=232;AF=0.0463259;AN=5008;NS=2504;DP=15764;EAS_AF=0.0377;AMR_AF=0.0418;AFR_AF=0.0182;EUR_AF=0.0736;SAS_AF=0.0685;AA=T|||;VT=SNP
15	62306263	rs28493143	T	C	100	PASS	AC=491;AF=0.0980431;AN=5008;NS=2504;DP=17579;EAS_AF=0.0923;AMR_AF=0.036;AFR_AF=0.2534;EUR_AF=0.0239;SAS_AF=0.0143;AA=T|||;VT=SNP
15	62306455	rs11629528	A	G	100	PASS	AC=2843;AF=0.567692;AN=5008;NS=2504;DP=17946;EAS_AF=0.5347;AMR_AF=0.6801;AFR_AF=0.5537;EUR_AF=0.5666;SAS_AF=0.5419;AA=G|||;VT=SNP
15	62306474	rs11629645	G	C	100	PASS	AC=242;AF=0.0483227;AN=5008;NS=2504;DP=17757;EAS_AF=0.0377;AMR_AF=0.0418;AFR_AF=0.0257;EUR_AF=0.0736;SAS_AF=0.0685;AA=G|||;VT=SNP
15	62307472	rs8027343	G	C	100	PASS	AC=491;AF=0.0980431;AN=5008;NS=2504;DP=21202;EAS_AF=0.0923;AMR_AF=0.036;AFR_AF=0.2534;EUR_AF=0.0239;SAS_AF=0.0143;AA=G|||;VT=SNP
15	62310500	rs150012613	T	G	100	PASS	AC=534;AF=0.106629;AN=5008;NS=2504;DP=19589;EAS_AF=0.0903;AMR_AF=0.036;AFR_AF=0.2874;EUR_AF=0.0239;SAS_AF=0.0143;AA=T|||;VT=SNP
15	62311278	rs146781456	G	T	100	PASS	AC=488;AF=0.0974441;AN=5008;NS=2504;DP=20020;EAS_AF=0.0903;AMR_AF=0.036;AFR_AF=0.2526;EUR_AF=0.0239;SAS_AF=0.0143;AA=G|||;VT=SNP
15	62311935	rs143509176	G	T	100	PASS	AC=239;AF=0.0477236;AN=5008;NS=2504;DP=17453;EAS_AF=0.002;AMR_AF=0.0749;AFR_AF=0.0061;EUR_AF=0.1213;SAS_AF=0.0562;AA=G|||;VT=SNP
15	62311979	rs147147877	C	G	100	PASS	AC=122;AF=0.024361;AN=5008;NS=2504;DP=16189;EAS_AF=0.0714;AMR_AF=0.0173;AFR_AF=0.0023;EUR_AF=0.0209;SAS_AF=0.0143;AA=C|||;VT=SNP
15	62312145	rs35324423	G	A	100	PASS	AC=239;AF=0.0477236;AN=5008;NS=2504;DP=12042;EAS_AF=0.0377;AMR_AF=0.0418;AFR_AF=0.0257;EUR_AF=0.0706;SAS_AF=0.0685;AA=G|||;VT=SNP
15	62312297	rs11071649	A	G	100	PASS	AC=1746;AF=0.348642;AN=5008;NS=2504;DP=13060;EAS_AF=0.3452;AMR_AF=0.5908;AFR_AF=0.1135;EUR_AF=0.4602;SAS_AF=0.3834;AA=A|||;VT=SNP
15	62312840	rs4143844	A	C	100	PASS	AC=230;AF=0.0459265;AN=5008;NS=2504;DP=18864;EAS_AF=0.0377;AMR_AF=0.0418;AFR_AF=0.0166;EUR_AF=0.0736;SAS_AF=0.0685;AA=A|||;VT=SNP
15	62313093	rs4143845	T	A	100	PASS	AC=239;AF=0.0477236;AN=5008;NS=2504;DP=19153;EAS_AF=0.0377;AMR_AF=0.0418;AFR_AF=0.0257;EUR_AF=0.0706;SAS_AF=0.0685;AA=T|||;VT=SNP
15	62313373	rs1370177	G	A	100	PASS	AC=2583;AF=0.515775;AN=5008;NS=2504;DP=17428;EAS_AF=0.4742;AMR_AF=0.6686;AFR_AF=0.4781;EUR_AF=0.5547;SAS_AF=0.4611;AA=A|||;VT=SNP
15	62313417	rs725174	C	T	100	PASS	AC=488;AF=0.0974441;AN=5008;NS=2504;DP=18354;EAS_AF=0.0913;AMR_AF=0.036;AFR_AF=0.2519;EUR_AF=0.0239;SAS_AF=0.0143;AA=C|||;VT=SNP
15	62313497	rs12440748	A	T	100	PASS	AC=542;AF=0.108227;AN=5008;NS=2504;DP=18486;EAS_AF=0.2034;AMR_AF=0.2003;AFR_AF=0.0484;EUR_AF=0.0268;SAS_AF=0.1094;AA=a|||;VT=SNP
15	62314909	rs36126734	C	T	100	PASS	AC=239;AF=0.0477236;AN=5008;NS=2504;DP=19677;EAS_AF=0.0377;AMR_AF=0.0418;AFR_AF=0.0257;EUR_AF=0.0706;SAS_AF=0.0685;AA=C|||;VT=SNP
15	62315042	rs34088392	G	T	100	PASS	AC=239;AF=0.0477236;AN=5008;NS=2504;DP=18444;EAS_AF=0.0377;AMR_AF=0.0418;AFR_AF=0.0257;EUR_AF=0.0706;SAS_AF=0.0685;AA=T|||;VT=SNP
15	62315474	rs3784445	G	A	100	PASS	AC=2057;AF=0.410743;AN=5008;NS=2504;DP=14488;EAS_AF=0.3819;AMR_AF=0.6326;AFR_AF=0.1989;EUR_AF=0.5308;SAS_AF=0.4458;AA=A|||;VT=SNP
15	62315950	rs28664955	C	T	100	PASS	AC=485;AF=0.096845;AN=5008;NS=2504;DP=17839;EAS_AF=0.0913;AMR_AF=0.036;AFR_AF=0.2496;EUR_AF=0.0239;SAS_AF=0.0143;AA=C|||;VT=SNP
15	62316035	rs12595158	C	T	100	PASS	AC=535;AF=0.106829;AN=5008;NS=2504;DP=17797;EAS_AF=0.2024;AMR_AF=0.2003;AFR_AF=0.0446;EUR_AF=0.0268;SAS_AF=0.1084;AA=C|||;VT=SNP;EX_TARGET
15	62316596	rs11639286	C	T	100	PASS	AC=228;AF=0.0455272;AN=5008;NS=2504;DP=20449;EAS_AF=0.0377;AMR_AF=0.0418;AFR_AF=0.0174;EUR_AF=0.0706;SAS_AF=0.0685;AA=C|||;VT=SNP
15	62316757	rs34958705	A	G	100	PASS	AC=228;AF=0.0455272;AN=5008;NS=2504;DP=19676;EAS_AF=0.0377;AMR_AF=0.0418;AFR_AF=0.0174;EUR_AF=0.0706;SAS_AF=0.0685;AA=A|||;VT=SNP
15	62317405	rs12591155	G	T	100	PASS	AC=1994;AF=0.398163;AN=5008;NS=2504;DP=16349;EAS_AF=0.3819;AMR_AF=0.6167;AFR_AF=0.1899;EUR_AF=0.492;SAS_AF=0.4448;AA=T|||;VT=SNP
15	62317425	rs12591156	G	T	100	PASS	AC=2003;AF=0.39996;AN=5008;NS=2504;DP=16751;EAS_AF=0.3819;AMR_AF=0.6167;AFR_AF=0.1967;EUR_AF=0.492;SAS_AF=0.4448;AA=T|||;VT=SNP
15	62318126	rs12903649	C	T	100	PASS	AC=2011;AF=0.401558;AN=5008;NS=2504;DP=15537;EAS_AF=0.3819;AMR_AF=0.6225;AFR_AF=0.1974;EUR_AF=0.496;SAS_AF=0.4438;AA=T|||;VT=SNP
15	62318147	rs35592904	T	G	100	PASS	AC=542;AF=0.108227;AN=5008;NS=2504;DP=15661;EAS_AF=0.2054;AMR_AF=0.2017;AFR_AF=0.0469;EUR_AF=0.0268;SAS_AF=0.1084;AA=T|||;VT=SNP
15	62319207	rs34017665	G	C	100	PASS	AC=234;AF=0.0467252;AN=5008;NS=2504;DP=19265;EAS_AF=0.0377;AMR_AF=0.0432;AFR_AF=0.0174;EUR_AF=0.0746;SAS_AF=0.0695;AA=G|||;VT=SNP
15	62319307	rs12442448	T	G	100	PASS	AC=2004;AF=0.40016;AN=5008;NS=2504;DP=19150;EAS_AF=0.3849;AMR_AF=0.6254;AFR_AF=0.1846;EUR_AF=0.501;SAS_AF=0.4438;AA=T|||;VT=SNP
15	62319432	rs72749754	G	C	100	PASS	AC=548;AF=0.109425;AN=5008;NS=2504;DP=18308;EAS_AF=0.2083;AMR_AF=0.2032;AFR_AF=0.0484;EUR_AF=0.0268;SAS_AF=0.1084;AA=G|||;VT=SNP
15	62321476	rs11638793	A	T	100	PASS	AC=1927;AF=0.384784;AN=5008;NS=2504;DP=20757;EAS_AF=0.3819;AMR_AF=0.6239;AFR_AF=0.1324;EUR_AF=0.497;SAS_AF=0.4438;AA=A|||;VT=SNP
15	62322152	rs2414756	A	G	100	PASS	AC=2572;AF=0.513578;AN=5008;NS=2504;DP=17366;EAS_AF=0.4732;AMR_AF=0.6614;AFR_AF=0.5038;EUR_AF=0.5209;SAS_AF=0.456;AA=G|||;VT=SNP
15	62322291	rs2414757	C	G	100	PASS	AC=4479;AF=0.894369;AN=5008;NS=2504;DP=18053;EAS_AF=0.7044;AMR_AF=0.9366;AFR_AF=0.9713;EUR_AF=0.9095;SAS_AF=0.9407;AA=G|||;VT=SNP
15	62322646	rs11635621	T	C	100	PASS	AC=2575;AF=0.514177;AN=5008;NS=2504;DP=17393;EAS_AF=0.4732;AMR_AF=0.6614;AFR_AF=0.5038;EUR_AF=0.5239;SAS_AF=0.456;AA=C|||;VT=SNP
15	62322780	rs11630353	C	A	100	PASS	AC=2014;AF=0.402157;AN=5008;NS=2504;DP=21652;EAS_AF=0.3819;AMR_AF=0.6239;AFR_AF=0.1997;EUR_AF=0.497;SAS_AF=0.4417;AA=C|||;VT=SNP
15	62322996	rs78896245	A	G	100	PASS	AC=160;AF=0.0319489;AN=5008;NS=2504;DP=17951;EAS_AF=0.0714;AMR_AF=0.0187;AFR_AF=0.0303;EUR_AF=0.0209;SAS_AF=0.0143;AA=a|||;VT=SNP
15	62323265	rs12591593	A	G	100	PASS	AC=2001;AF=0.399561;AN=5008;NS=2504;DP=17147;EAS_AF=0.3839;AMR_AF=0.6254;AFR_AF=0.1846;EUR_AF=0.501;SAS_AF=0.4417;AA=a|||;VT=SNP
15	62323277	rs8025404	C	T	100	PASS	AC=2016;AF=0.402556;AN=5008;NS=2504;DP=16852;EAS_AF=0.3839;AMR_AF=0.6239;AFR_AF=0.1997;EUR_AF=0.497;SAS_AF=0.4417;AA=t|||;VT=SNP
15	62324471	rs35967150	G	A	100	PASS	AC=1154;AF=0.230431;AN=5008;NS=2504;DP=13984;EAS_AF=0.1399;AMR_AF=0.379;AFR_AF=0.0673;EUR_AF=0.3996;SAS_AF=0.2648;AA=G|||;VT=SNP
15	62324492	rs12913358	T	G	100	PASS	AC=233;AF=0.0465256;AN=5008;NS=2504;DP=13949;EAS_AF=0.0377;AMR_AF=0.0432;AFR_AF=0.0166;EUR_AF=0.0755;SAS_AF=0.0685;AA=T|||;VT=SNP
15	62324519	rs12595300	T	C	100	PASS	AC=2577;AF=0.514577;AN=5008;NS=2504;DP=13999;EAS_AF=0.4742;AMR_AF=0.6628;AFR_AF=0.5038;EUR_AF=0.5249;SAS_AF=0.455;AA=C|||;VT=SNP
15	62324723	rs2899678	A	G	100	PASS	AC=2576;AF=0.514377;AN=5008;NS=2504;DP=13572;EAS_AF=0.4732;AMR_AF=0.6628;AFR_AF=0.5038;EUR_AF=0.5249;SAS_AF=0.455;AA=G|||;VT=SNP
15	62325151	rs1561197	C	T	100	PASS	AC=2547;AF=0.508586;AN=5008;NS=2504;DP=17373;EAS_AF=0.4732;AMR_AF=0.6614;AFR_AF=0.4826;EUR_AF=0.5249;SAS_AF=0.455;AA=T|||;VT=SNP
15	62326160	rs9920015	C	T	100	PASS	AC=480;AF=0.0958466;AN=5008;NS=2504;DP=17261;EAS_AF=0.0913;AMR_AF=0.036;AFR_AF=0.2466;EUR_AF=0.0239;SAS_AF=0.0133;AA=C|||;VT=SNP
15	62326211	rs28613580	T	C	100	PASS	AC=517;AF=0.103235;AN=5008;NS=2504;DP=17374;EAS_AF=0.0913;AMR_AF=0.036;AFR_AF=0.2746;EUR_AF=0.0239;SAS_AF=0.0133;AA=T|||;VT=SNP
15	62327127	rs2414758	T	C	100	PASS	AC=2543;AF=0.507788;AN=5008;NS=2504;DP=14412;EAS_AF=0.4732;AMR_AF=0.6614;AFR_AF=0.4796;EUR_AF=0.5229;SAS_AF=0.4571;AA=C|||;VT=SNP
15	62327392	rs73416527	A	G	100	PASS	AC=337;AF=0.0672923;AN=5008;NS=2504;DP=14970;EAS_AF=0.0913;AMR_AF=0.0259;AFR_AF=0.1452;EUR_AF=0.0219;SAS_AF=0.0133;AA=A|||;VT=SNP
15	62327666	rs12439366	T	C	100	PASS	AC=543;AF=0.108427;AN=5008;NS=2504;DP=16138;EAS_AF=0.2044;AMR_AF=0.2032;AFR_AF=0.0484;EUR_AF=0.0268;SAS_AF=0.1074;AA=T|||;VT=SNP
15	62327747	rs9920581	C	T	100	PASS	AC=479;AF=0.095647;AN=5008;NS=2504;DP=17509;EAS_AF=0.0913;AMR_AF=0.036;AFR_AF=0.2458;EUR_AF=0.0239;SAS_AF=0.0133;AA=C|||;VT=SNP
15	62328134	rs12911422	T	C	100	PASS	AC=249;AF=0.0497204;AN=5008;NS=2504;DP=17776;EAS_AF=0.0377;AMR_AF=0.0418;AFR_AF=0.025;EUR_AF=0.0746;SAS_AF=0.0757;AA=T|||;VT=SNP
15	62329170	rs62007448	A	C	100	PASS	AC=240;AF=0.0479233;AN=5008;NS=2504;DP=9580;EAS_AF=0.0377;AMR_AF=0.0432;AFR_AF=0.0166;EUR_AF=0.0755;SAS_AF=0.0757;AA=A|||;VT=SNP
15	62329868	rs11632842	A	G	100	PASS	AC=2567;AF=0.51258;AN=5008;NS=2504;DP=11791;EAS_AF=0.4871;AMR_AF=0.6628;AFR_AF=0.4826;EUR_AF=0.5249;SAS_AF=0.4601;AA=A|||;VT=SNP
15	62330406	rs76592481	A	T	100	PASS	AC=538;AF=0.107428;AN=5008;NS=2504;DP=18727;EAS_AF=0.2024;AMR_AF=0.2032;AFR_AF=0.0454;EUR_AF=0.0268;SAS_AF=0.1084;AA=A|||;VT=SNP
15	62330633	rs11634163	C	T	100	PASS	AC=1147;AF=0.229034;AN=5008;NS=2504;DP=14967;EAS_AF=0.1419;AMR_AF=0.3761;AFR_AF=0.0666;EUR_AF=0.3966;SAS_AF=0.2618;AA=C|||;VT=SNP
15	62331010	rs8040911	G	C	100	PASS	AC=529;AF=0.105631;AN=5008;NS=2504;DP=16591;EAS_AF=0.1052;AMR_AF=0.036;AFR_AF=0.2723;EUR_AF=0.0239;SAS_AF=0.0143;AA=G|||;VT=SNP
15	62331067	rs11634312	A	G	100	PASS	AC=241;AF=0.048123;AN=5008;NS=2504;DP=18204;EAS_AF=0.0377;AMR_AF=0.0432;AFR_AF=0.0166;EUR_AF=0.0755;SAS_AF=0.0767;AA=A|||;VT=SNP
15	62331729	rs34138933	G	C	100	PASS	AC=1769;AF=0.353235;AN=5008;NS=2504;DP=19094;EAS_AF=0.3452;AMR_AF=0.5807;AFR_AF=0.1672;EUR_AF=0.4235;SAS_AF=0.3793;AA=G|||;VT=SNP
15	62332076	rs2899677	A	T	100	PASS	AC=1753;AF=0.35004;AN=5008;NS=2504;DP=19948;EAS_AF=0.3442;AMR_AF=0.5793;AFR_AF=0.1641;EUR_AF=0.4235;SAS_AF=0.3691;AA=A|||;VT=SNP
15	62332899	rs12909386	T	C	100	PASS	AC=238;AF=0.047524;AN=5008;NS=2504;DP=12552;EAS_AF=0.0377;AMR_AF=0.0432;AFR_AF=0.0204;EUR_AF=0.0746;SAS_AF=0.0695;AA=T|||;VT=SNP
15	62332980	rs17271305	A	G	100	PASS	AC=1158;AF=0.23123;AN=5008;NS=2504;DP=13408;EAS_AF=0.1419;AMR_AF=0.379;AFR_AF=0.0643;EUR_AF=0.4006;SAS_AF=0.2699;AA=A|||;VT=SNP
15	62334206	rs35119291	T	C	100	PASS	AC=237;AF=0.0473243;AN=5008;NS=2504;DP=14389;EAS_AF=0.0377;AMR_AF=0.0418;AFR_AF=0.0204;EUR_AF=0.0736;SAS_AF=0.0706;AA=T|||;VT=SNP
15	62334705	rs8023668	T	A	100	PASS	AC=2837;AF=0.566494;AN=5008;NS=2504;DP=15078;EAS_AF=0.5308;AMR_AF=0.6686;AFR_AF=0.587;EUR_AF=0.5318;SAS_AF=0.5389;AA=A|||;VT=SNP
15	62335347	rs1436965	T	A	100	PASS	AC=2522;AF=0.503594;AN=5008;NS=2504;DP=10435;EAS_AF=0.4712;AMR_AF=0.6571;AFR_AF=0.4697;EUR_AF=0.5179;SAS_AF=0.4591;AA=A|||;VT=SNP
15	62335763	rs149869681	C	T	100	PASS	AC=536;AF=0.107029;AN=5008;NS=2504;DP=16942;EAS_AF=0.2004;AMR_AF=0.2003;AFR_AF=0.0484;EUR_AF=0.0268;SAS_AF=0.1063;AA=C|||;VT=SNP
15	62335839	rs4638519	G	A	100	PASS	AC=2521;AF=0.503395;AN=5008;NS=2504;DP=16837;EAS_AF=0.4712;AMR_AF=0.6571;AFR_AF=0.4667;EUR_AF=0.5209;SAS_AF=0.4591;AA=A|||;VT=SNP
15	62336279	rs17271312	T	C	100	PASS	AC=239;AF=0.0477236;AN=5008;NS=2504;DP=16119;EAS_AF=0.0377;AMR_AF=0.0418;AFR_AF=0.0166;EUR_AF=0.0746;SAS_AF=0.0767;AA=T|||;VT=SNP
15	62337273	rs9920758	T	G	100	PASS	AC=2019;AF=0.403155;AN=5008;NS=2504;DP=15180;EAS_AF=0.377;AMR_AF=0.6268;AFR_AF=0.1997;EUR_AF=0.501;SAS_AF=0.4458;AA=G|||;VT=SNP
15	62338462	rs12901575	C	G	100	PASS	AC=2536;AF=0.50639;AN=5008;NS=2504;DP=18581;EAS_AF=0.4702;AMR_AF=0.6599;AFR_AF=0.4728;EUR_AF=0.5249;SAS_AF=0.4611;AA=G|||;VT=SNP
15	62338559	rs7163326	A	G	100	PASS	AC=2576;AF=0.514377;AN=5008;NS=2504;DP=19869;EAS_AF=0.4702;AMR_AF=0.6614;AFR_AF=0.5015;EUR_AF=0.5258;SAS_AF=0.4611;AA=G|||;VT=SNP
15	62338797	rs1436958	G	T	100	PASS	AC=1748;AF=0.349042;AN=5008;NS=2504;DP=17499;EAS_AF=0.3413;AMR_AF=0.5778;AFR_AF=0.1634;EUR_AF=0.4225;SAS_AF=0.3701;AA=G|||;VT=SNP
15	62338820	rs1436959	C	T	100	PASS	AC=2015;AF=0.402356;AN=5008;NS=2504;DP=18430;EAS_AF=0.378;AMR_AF=0.6239;AFR_AF=0.1959;EUR_AF=0.501;SAS_AF=0.4479;AA=T|||;VT=SNP
15	62339897	rs12898209	C	A	100	PASS	AC=2611;AF=0.521366;AN=5008;NS=2504;DP=17850;EAS_AF=0.4702;AMR_AF=0.67;AFR_AF=0.5015;EUR_AF=0.5547;SAS_AF=0.4611;AA=A|||;VT=SNP
15	62340126	rs17205365	A	G	100	PASS	AC=738;AF=0.147364;AN=5008;NS=2504;DP=14438;EAS_AF=0.0218;AMR_AF=0.2464;AFR_AF=0.059;EUR_AF=0.2813;SAS_AF=0.1881;AA=A|||;VT=SNP
15	62342555	rs34311301	T	C	100	PASS	AC=238;AF=0.047524;AN=5008;NS=2504;DP=18340;EAS_AF=0.0377;AMR_AF=0.0418;AFR_AF=0.0166;EUR_AF=0.0746;SAS_AF=0.0757;AA=T|||;VT=SNP
15	62343332	rs35057371	T	C	100	PASS	AC=542;AF=0.108227;AN=5008;NS=2504;DP=17244;EAS_AF=0.2044;AMR_AF=0.2017;AFR_AF=0.0484;EUR_AF=0.0268;SAS_AF=0.1074;AA=T|||;VT=SNP
15	62343544	rs7161883	G	A	100	PASS	AC=2566;AF=0.51238;AN=5008;NS=2504;DP=17926;EAS_AF=0.4712;AMR_AF=0.67;AFR_AF=0.4697;EUR_AF=0.5547;SAS_AF=0.4571;AA=A|||;VT=SNP
15	62343734	rs17238301	C	T	100	PASS	AC=151;AF=0.0301518;AN=5008;NS=2504;DP=18630;EAS_AF=0.0903;AMR_AF=0.0173;AFR_AF=0.0129;EUR_AF=0.0179;SAS_AF=0.0133;AA=C|||;VT=SNP
15	62343850	rs10468026	C	T	100	PASS	AC=1791;AF=0.357628;AN=5008;NS=2504;DP=18131;EAS_AF=0.3433;AMR_AF=0.5908;AFR_AF=0.1611;EUR_AF=0.4583;SAS_AF=0.3691;AA=C|||;VT=SNP
15	62344193	rs12148573	G	A	100	PASS	AC=240;AF=0.0479233;AN=5008;NS=2504;DP=14960;EAS_AF=0.0377;AMR_AF=0.0432;AFR_AF=0.0166;EUR_AF=0.0755;SAS_AF=0.0757;AA=G|||;VT=SNP
15	62344569	rs57422239	T	C	100	PASS	AC=377;AF=0.0752796;AN=5008;NS=2504;DP=15010;EAS_AF=0.0923;AMR_AF=0.0274;AFR_AF=0.174;EUR_AF=0.0219;SAS_AF=0.0133;AA=T|||;VT=SNP
15	62344607	rs11071650	A	G	100	PASS	AC=2613;AF=0.521765;AN=5008;NS=2504;DP=15012;EAS_AF=0.4732;AMR_AF=0.6715;AFR_AF=0.4992;EUR_AF=0.5586;SAS_AF=0.4581;AA=G|||;VT=SNP
15	62344677	rs75520981	A	C	100	PASS	AC=240;AF=0.0479233;AN=5008;NS=2504;DP=13739;EAS_AF=0.0377;AMR_AF=0.0432;AFR_AF=0.0166;EUR_AF=0.0755;SAS_AF=0.0757;AA=A|||;VT=SNP
15	62345083	rs4372632	G	A	100	PASS	AC=2611;AF=0.521366;AN=5008;NS=2504;DP=15637;EAS_AF=0.4722;AMR_AF=0.6715;AFR_AF=0.4985;EUR_AF=0.5586;SAS_AF=0.4581;AA=A|||;VT=SNP
15	62345978	rs12442589	A	G	100	PASS	AC=2124;AF=0.424121;AN=5008;NS=2504;DP=21949;EAS_AF=0.381;AMR_AF=0.6398;AFR_AF=0.2428;EUR_AF=0.5348;SAS_AF=0.4468;AA=G|||;VT=SNP
15	62346056	rs12442675	G	A	100	PASS	AC=1797;AF=0.358826;AN=5008;NS=2504;DP=19486;EAS_AF=0.3433;AMR_AF=0.5937;AFR_AF=0.1641;EUR_AF=0.4583;SAS_AF=0.3691;AA=G|||;VT=SNP
15	62346685	rs12916800	A	G	100	PASS	AC=2618;AF=0.522764;AN=5008;NS=2504;DP=19756;EAS_AF=0.4722;AMR_AF=0.6715;AFR_AF=0.5008;EUR_AF=0.5577;SAS_AF=0.4632;AA=C|||;VT=SNP
15	62346790	rs12917339	G	A	100	PASS	AC=243;AF=0.0485224;AN=5008;NS=2504;DP=17672;EAS_AF=0.0367;AMR_AF=0.0432;AFR_AF=0.0204;EUR_AF=0.0746;SAS_AF=0.0757;AA=G|||;VT=SNP
15	62347274	rs4775455	A	T	100	PASS	AC=1798;AF=0.359026;AN=5008;NS=2504;DP=16409;EAS_AF=0.3433;AMR_AF=0.5908;AFR_AF=0.1641;EUR_AF=0.4583;SAS_AF=0.3722;AA=A|||;VT=SNP
15	62347885	rs17271340	C	T	100	PASS	AC=1191;AF=0.237819;AN=5008;NS=2504;DP=18558;EAS_AF=0.1399;AMR_AF=0.389;AFR_AF=0.0643;EUR_AF=0.4314;SAS_AF=0.2669;AA=T|||;VT=SNP
15	62349000	rs28692770	T	C	100	PASS	AC=456;AF=0.0910543;AN=5008;NS=2504;DP=19694;EAS_AF=0.0913;AMR_AF=0.0346;AFR_AF=0.2277;EUR_AF=0.0258;SAS_AF=0.0133;AA=T|||;VT=SNP
15	62349020	rs12592402	A	G	100	PASS	AC=1794;AF=0.358227;AN=5008;NS=2504;DP=19007;EAS_AF=0.3442;AMR_AF=0.5879;AFR_AF=0.1641;EUR_AF=0.4573;SAS_AF=0.3701;AA=A|||;VT=SNP
15	62349046	rs12594946	T	C	100	PASS	AC=1795;AF=0.358427;AN=5008;NS=2504;DP=18741;EAS_AF=0.3442;AMR_AF=0.5908;AFR_AF=0.1619;EUR_AF=0.4592;SAS_AF=0.3701;AA=t|||;VT=SNP
15	62349301	rs12909673	G	A	100	PASS	AC=322;AF=0.0642971;AN=5008;NS=2504;DP=15109;EAS_AF=0.0367;AMR_AF=0.049;AFR_AF=0.0779;EUR_AF=0.0755;SAS_AF=0.0736;AA=G|||;VT=SNP
15	62349413	rs12592464	A	C	100	PASS	AC=2601;AF=0.519369;AN=5008;NS=2504;DP=16247;EAS_AF=0.4722;AMR_AF=0.6715;AFR_AF=0.4932;EUR_AF=0.5577;SAS_AF=0.456;AA=C|||;VT=SNP
15	62349517	rs10519153	T	A	100	PASS	AC=2892;AF=0.577476;AN=5008;NS=2504;DP=16209;EAS_AF=0.5317;AMR_AF=0.6801;AFR_AF=0.5968;EUR_AF=0.5676;SAS_AF=0.5358;AA=A|||;VT=SNP
15	62350772	rs35785804	A	G	100	PASS	AC=244;AF=0.048722;AN=5008;NS=2504;DP=19761;EAS_AF=0.0367;AMR_AF=0.0432;AFR_AF=0.0204;EUR_AF=0.0755;SAS_AF=0.0757;AA=a|||;VT=SNP
15	62351065	rs11637599	A	G	100	PASS	AC=237;AF=0.0473243;AN=5008;NS=2504;DP=14412;EAS_AF=0.0367;AMR_AF=0.0418;AFR_AF=0.0204;EUR_AF=0.0716;SAS_AF=0.0736;AA=A|||;VT=SNP
15	62352374	rs11639147	A	G	100	PASS	AC=2583;AF=0.515775;AN=5008;NS=2504;DP=12295;EAS_AF=0.4464;AMR_AF=0.6729;AFR_AF=0.497;EUR_AF=0.5577;SAS_AF=0.4581;AA=G|||;VT=SNP
15	62352843	rs11630347	C	T	100	PASS	AC=2576;AF=0.514377;AN=5008;NS=2504;DP=14952;EAS_AF=0.4425;AMR_AF=0.6744;AFR_AF=0.4955;EUR_AF=0.5537;SAS_AF=0.4601;AA=C|||;VT=SNP
15	62352958	rs35168171	G	C	100	PASS	AC=267;AF=0.0533147;AN=5008;NS=2504;DP=15351;EAS_AF=0.0069;AMR_AF=0.049;AFR_AF=0.0666;EUR_AF=0.0716;SAS_AF=0.0675;AA=G|||;VT=SNP
15	62352997	rs73416547	T	C	100	PASS	AC=398;AF=0.0794728;AN=5008;NS=2504;DP=14906;EAS_AF=0.0962;AMR_AF=0.036;AFR_AF=0.1747;EUR_AF=0.0268;SAS_AF=0.0184;AA=T|||;VT=SNP
15	62353292	rs28517433	A	G	100	PASS	AC=465;AF=0.0928514;AN=5008;NS=2504;DP=17650;EAS_AF=0.0942;AMR_AF=0.0389;AFR_AF=0.2262;EUR_AF=0.0258;SAS_AF=0.0184;AA=A|||;VT=SNP
15	62353458	rs8029942	G	A	100	PASS	AC=2165;AF=0.432308;AN=5008;NS=2504;DP=19777;EAS_AF=0.4365;AMR_AF=0.6182;AFR_AF=0.3359;EUR_AF=0.4761;SAS_AF=0.3814;AA=G|||;VT=SNP
15	62354260	rs62007453	G	A	100	PASS	AC=200;AF=0.0399361;AN=5008;NS=2504;DP=21361;EAS_AF=0.0069;AMR_AF=0.0418;AFR_AF=0.0159;EUR_AF=0.0716;SAS_AF=0.0726;AA=G|||;VT=SNP
15	62354570	rs12912208	C	T	100	PASS	AC=2247;AF=0.448682;AN=5008;NS=2504;DP=21967;EAS_AF=0.4306;AMR_AF=0.621;AFR_AF=0.4002;EUR_AF=0.4791;SAS_AF=0.3793;AA=T|||;VT=SNP
15	62354695	rs62007454	A	G	100	PASS	AC=278;AF=0.0555112;AN=5008;NS=2504;DP=21501;EAS_AF=0.0069;AMR_AF=0.0476;AFR_AF=0.0673;EUR_AF=0.0746;SAS_AF=0.0757;AA=A|||;VT=SNP
15	62354975	rs34338090	C	T	100	PASS	AC=250;AF=0.0499201;AN=5008;NS=2504;DP=17491;EAS_AF=0.0069;AMR_AF=0.0461;AFR_AF=0.0635;EUR_AF=0.0686;SAS_AF=0.0593;AA=C|||;VT=SNP
15	62356181	rs12440611	C	T	100	PASS	AC=526;AF=0.105032;AN=5008;NS=2504;DP=18413;EAS_AF=0.2014;AMR_AF=0.1974;AFR_AF=0.0446;EUR_AF=0.0219;SAS_AF=0.1074;AA=C|||;VT=SNP
15	62356386	rs11634818	A	G	100	PASS	AC=213;AF=0.0425319;AN=5008;NS=2504;DP=20154;EAS_AF=0.0069;AMR_AF=0.0432;AFR_AF=0.0197;EUR_AF=0.0755;SAS_AF=0.0757;AA=A|||;VT=SNP
15	62357618	rs34391931	A	G	100	PASS	AC=369;AF=0.0736821;AN=5008;NS=2504;DP=19397;EAS_AF=0.0069;AMR_AF=0.0476;AFR_AF=0.1498;EUR_AF=0.0716;SAS_AF=0.0603;AA=A|||;VT=SNP
15	62358479	rs62007455	G	A	100	PASS	AC=265;AF=0.0529153;AN=5008;NS=2504;DP=18443;EAS_AF=0.0079;AMR_AF=0.0418;AFR_AF=0.0756;EUR_AF=0.0686;SAS_AF=0.0603;AA=G|||;VT=SNP
15	62358682	rs1436966	A	G	100	PASS	AC=2191;AF=0.4375;AN=5008;NS=2504;DP=20292;EAS_AF=0.4355;AMR_AF=0.6225;AFR_AF=0.3404;EUR_AF=0.4841;SAS_AF=0.3916;AA=A|||;VT=SNP
15	62359085	rs8039105	C	T	100	PASS	AC=1195;AF=0.238618;AN=5008;NS=2504;DP=16272;EAS_AF=0.1419;AMR_AF=0.3862;AFR_AF=0.0643;EUR_AF=0.4324;SAS_AF=0.2699;AA=C|||;VT=SNP
15	62359350	rs8039651	C	T	100	PASS	AC=2026;AF=0.404553;AN=5008;NS=2504;DP=14586;EAS_AF=0.3631;AMR_AF=0.6037;AFR_AF=0.3079;EUR_AF=0.4622;SAS_AF=0.3773;AA=C|||;VT=SNP
15	62361756	rs35932993	G	A	100	PASS	AC=203;AF=0.0405351;AN=5008;NS=2504;DP=14745;EAS_AF=0.0069;AMR_AF=0.0432;AFR_AF=0.0182;EUR_AF=0.0746;SAS_AF=0.0685;AA=G|||;VT=SNP
15	62362050	rs1436961	T	C	100	PASS	AC=2431;AF=0.485423;AN=5008;NS=2504;DP=19053;EAS_AF=0.37;AMR_AF=0.6556;AFR_AF=0.472;EUR_AF=0.5378;SAS_AF=0.4479;AA=C|||;VT=SNP
15	62362195	rs4775456	G	A	100	PASS	AC=524;AF=0.104633;AN=5008;NS=2504;DP=17547;EAS_AF=0.2004;AMR_AF=0.1974;AFR_AF=0.0439;EUR_AF=0.0219;SAS_AF=0.1074;AA=G|||;VT=SNP
15	62362839	rs1534542	A	G	100	PASS	AC=2430;AF=0.485224;AN=5008;NS=2504;DP=18237;EAS_AF=0.37;AMR_AF=0.6556;AFR_AF=0.472;EUR_AF=0.5378;SAS_AF=0.4468;AA=G|||;VT=SNP
15	62364070	rs79229238	T	C	100	PASS	AC=122;AF=0.024361;AN=5008;NS=2504;DP=16389;EAS_AF=0.0714;AMR_AF=0.0187;AFR_AF=0.0015;EUR_AF=0.0209;SAS_AF=0.0143;AA=T|||;VT=SNP
15	62364257	rs8038932	T	C	100	PASS	AC=2076;AF=0.414537;AN=5008;NS=2504;DP=17685;EAS_AF=0.3641;AMR_AF=0.6052;AFR_AF=0.3427;EUR_AF=0.4632;SAS_AF=0.3783;AA=T|||;VT=SNP
15	62364692	rs1030861	A	G	100	PASS	AC=2431;AF=0.485423;AN=5008;NS=2504;DP=16831;EAS_AF=0.37;AMR_AF=0.6542;AFR_AF=0.475;EUR_AF=0.5368;SAS_AF=0.4458;AA=G|||;VT=SNP
15	62364776	rs1030860	A	T	100	PASS	AC=2426;AF=0.484425;AN=5008;NS=2504;DP=17165;EAS_AF=0.37;AMR_AF=0.6542;AFR_AF=0.4735;EUR_AF=0.5358;SAS_AF=0.4438;AA=T|||;VT=SNP
15	62364932	rs1030859	C	T	100	PASS	AC=2073;AF=0.413938;AN=5008;NS=2504;DP=16955;EAS_AF=0.3631;AMR_AF=0.6052;AFR_AF=0.3419;EUR_AF=0.4632;SAS_AF=0.3773;AA=T|||;VT=SNP
15	62365107	rs4564516	G	C	100	PASS	AC=2033;AF=0.40595;AN=5008;NS=2504;DP=16097;EAS_AF=0.3631;AMR_AF=0.6052;AFR_AF=0.3116;EUR_AF=0.4632;SAS_AF=0.3773;AA=G|||;VT=SNP
15	62365290	rs10851707	T	G	100	PASS	AC=2420;AF=0.483227;AN=5008;NS=2504;DP=16687;EAS_AF=0.37;AMR_AF=0.6542;AFR_AF=0.466;EUR_AF=0.5368;SAS_AF=0.4468;AA=G|||;VT=SNP
15	62365877	rs62008532	T	C	100	PASS	AC=1210;AF=0.241613;AN=5008;NS=2504;DP=19122;EAS_AF=0.1429;AMR_AF=0.3934;AFR_AF=0.0666;EUR_AF=0.4384;SAS_AF=0.2699;AA=T|||;VT=SNP
15	62366049	rs28542204	G	A	100	PASS	AC=1951;AF=0.389577;AN=5008;NS=2504;DP=19300;EAS_AF=0.3631;AMR_AF=0.598;AFR_AF=0.2542;EUR_AF=0.4622;SAS_AF=0.3773;AA=G|||;VT=SNP
15	62366721	rs2414759	C	T	100	PASS	AC=2669;AF=0.532947;AN=5008;NS=2504;DP=18071;EAS_AF=0.4603;AMR_AF=0.6628;AFR_AF=0.531;EUR_AF=0.5408;SAS_AF=0.5102;AA=T|||;VT=SNP
15	62367013	rs72749772	T	C	100	PASS	AC=536;AF=0.107029;AN=5008;NS=2504;DP=18764;EAS_AF=0.2024;AMR_AF=0.2017;AFR_AF=0.0454;EUR_AF=0.0268;SAS_AF=0.1074;AA=T|||;VT=SNP
15	62368895	rs1836996	C	T	100	PASS	AC=2405;AF=0.480232;AN=5008;NS=2504;DP=13765;EAS_AF=0.373;AMR_AF=0.6527;AFR_AF=0.4705;EUR_AF=0.5288;SAS_AF=0.4315;AA=T|||;VT=SNP
15	62369657	rs9989353	A	G	100	PASS	AC=2441;AF=0.48742;AN=5008;NS=2504;DP=21575;EAS_AF=0.374;AMR_AF=0.6571;AFR_AF=0.4766;EUR_AF=0.5378;SAS_AF=0.4468;AA=G|||;VT=SNP
15	62369661	rs9989354	A	G	100	PASS	AC=2870;AF=0.573083;AN=5008;NS=2504;DP=21497;EAS_AF=0.5367;AMR_AF=0.6844;AFR_AF=0.5703;EUR_AF=0.5686;SAS_AF=0.5399;AA=G|||;VT=SNP
15	62370113	rs11629596	G	A	100	PASS	AC=2031;AF=0.405551;AN=5008;NS=2504;DP=12067;EAS_AF=0.3671;AMR_AF=0.6052;AFR_AF=0.3094;EUR_AF=0.4592;SAS_AF=0.3783;AA=C|||;VT=SNP
15	62370484	rs11635977	T	C	100	PASS	AC=2041;AF=0.407548;AN=5008;NS=2504;DP=16221;EAS_AF=0.3671;AMR_AF=0.6052;AFR_AF=0.3162;EUR_AF=0.4602;SAS_AF=0.3783;AA=C|||;VT=SNP
15	62370516	rs11635980	T	A	100	PASS	AC=1209;AF=0.241414;AN=5008;NS=2504;DP=13761;EAS_AF=0.1429;AMR_AF=0.3934;AFR_AF=0.0681;EUR_AF=0.4354;SAS_AF=0.2699;AA=T|||;VT=SNP
```
