## Supplementary material for "Characterization of shared and ancestry-specific signals driving complex traits using multi-ancestry fine-mapping": mesusieoutput

```
                 eur          afr      eur_afr
   [1,] 0.0001892626 1.345652e-04 4.527940e-05
   [2,] 0.0001892089 1.978587e-04 6.519403e-05
   [3,] 0.0001894109 1.647574e-04 5.471532e-05
   [4,] 0.0001892655 3.162213e-04 1.099772e-04
   [5,] 0.0001891818 1.868508e-04 6.197262e-05
   [6,] 0.0001893201 1.256841e-04 4.289078e-05
   [7,] 0.0001891123 1.294435e-04 4.311866e-05
   [8,] 0.0001893855 1.906444e-04 6.294303e-05
   [9,] 0.0001892506 1.479177e-04 5.077032e-05
  [10,] 0.0001893782 1.992242e-04 6.582086e-05
  [11,] 0.0001891066 1.249039e-04 4.160044e-05
  [12,] 0.0001894044 3.394462e-04 1.103068e-04
  [13,] 0.0001889522 1.055649e-04 3.537973e-05
  [14,] 0.0001892108 1.939419e-04 6.644411e-05
  [15,] 0.0001890244 1.040908e-04 3.494548e-05
  [16,] 0.0001889271 9.927424e-05 3.312808e-05
  [17,] 0.0001893841 1.561646e-04 5.324488e-05
  [18,] 0.0001892616 3.587007e-04 1.248914e-04
  [19,] 0.0001891179 1.694314e-04 5.672901e-05
  [20,] 0.0001893166 2.654119e-04 9.228265e-05
  [21,] 0.0001893931 1.485976e-04 4.984106e-05
  [22,] 0.0001891401 1.869688e-04 6.224350e-05
  [23,] 0.0001889217 9.712277e-05 3.236727e-05
  [24,] 0.0001892537 2.746094e-04 9.509167e-05
  [25,] 0.0001892719 2.976184e-04 1.033777e-04
  [26,] 0.0001894023 1.679532e-04 5.592123e-05
  [27,] 0.0001890730 9.678510e-05 3.222298e-05
  [28,] 0.0001895687 1.459818e-04 4.964232e-05
  [29,] 0.0001892605 1.327426e-04 4.531595e-05
  [30,] 0.0001893155 1.338840e-04 4.580676e-05
  [31,] 0.0001892213 2.295308e-04 7.894465e-05
  [32,] 0.0001896353 1.226309e-04 4.167071e-05
  [33,] 0.0001889602 9.968178e-05 3.328073e-05
  [34,] 0.0001895786 1.261848e-04 4.299306e-05
  [35,] 0.0001892664 2.779088e-04 9.637144e-05
  [36,] 0.0001890212 1.108539e-04 3.723865e-05
  [37,] 0.0001894694 1.359660e-04 4.633510e-05
  [38,] 0.0001893983 1.138512e-04 3.817686e-05
  [39,] 0.0001907793 1.066003e-04 3.448863e-05
  [40,] 0.0001894252 1.276650e-04 4.168643e-05
  [41,] 0.0001892301 2.194270e-04 7.543637e-05
  [42,] 0.0001891769 1.616065e-04 5.382614e-05
  [43,] 0.0001891856 1.616557e-04 5.387282e-05
  [44,] 0.0001893428 1.160588e-04 3.868423e-05
  [45,] 0.0001890586 1.592487e-04 5.426973e-05
  [46,] 0.0001894995 1.061112e-04 3.497730e-05
  [47,] 0.0001893169 2.061314e-04 6.886042e-05
  [48,] 0.0001892703 1.784734e-04 5.945385e-05
  [49,] 0.0001891318 2.657350e-04 8.837113e-05
  [50,] 0.0001892577 1.328207e-04 4.426255e-05
  [51,] 0.0001893506 1.615872e-04 5.491172e-05
  [52,] 0.0001891007 1.075528e-04 3.611783e-05
  [53,] 0.0001893024 1.590383e-04 5.384453e-05
  [54,] 0.0001891349 1.742239e-04 5.680826e-05
  [55,] 0.0001893651 1.840007e-04 6.057546e-05
  [56,] 0.0001892357 1.488380e-04 4.992996e-05
  [57,] 0.0001889928 2.937420e-04 9.877725e-05
  [58,] 0.0001892877 1.215808e-04 4.046483e-05
  [59,] 0.0001893713 1.987700e-04 6.518188e-05
  [60,] 0.0001893081 1.286819e-04 4.297885e-05
  [61,] 0.0001893174 1.284267e-04 4.282717e-05
  [62,] 0.0001889617 1.230727e-04 4.129996e-05
  [63,] 0.0001890265 1.550813e-04 5.152623e-05
  [64,] 0.0001889002 1.394498e-04 4.623627e-05
  [65,] 0.0001889134 9.831885e-05 3.274942e-05
  [66,] 0.0001892920 1.531898e-04 5.092552e-05
  [67,] 0.0001889638 2.175657e-04 7.274646e-05
  [68,] 0.0001892783 1.686721e-04 5.616009e-05
  [69,] 0.0001889705 1.407796e-04 4.700515e-05
  [70,] 0.0001889137 9.833171e-05 3.275278e-05
  [71,] 0.0001889577 2.202737e-04 7.343444e-05
  [72,] 0.0001890086 1.986035e-04 6.661830e-05
  [73,] 0.0001893051 1.539928e-04 5.096721e-05
  [74,] 0.0001889641 1.285503e-04 4.272261e-05
  [75,] 0.0001892562 2.369742e-04 7.971528e-05
  [76,] 0.0001893013 1.274327e-04 4.216739e-05
  [77,] 0.0001892541 1.780186e-04 5.930530e-05
  [78,] 0.0001892322 6.340465e-04 2.093799e-04
  [79,] 0.0001889322 1.356915e-04 4.491316e-05
  [80,] 0.0001889424 1.276085e-04 4.263360e-05
  [81,] 0.0001890300 1.357731e-04 4.496444e-05
  [82,] 0.0001892647 1.907636e-04 6.377243e-05
  [83,] 0.0001891821 1.722476e-04 5.731167e-05
  [84,] 0.0001889147 1.669842e-04 5.550651e-05
  [85,] 0.0001890150 2.714809e-04 9.021172e-05
  [86,] 0.0001889156 1.411324e-04 4.690793e-05
  [87,] 0.0001893729 1.532098e-04 5.105715e-05
  [88,] 0.0001889241 1.119828e-04 3.719701e-05
  [89,] 0.0001889722 1.763232e-04 5.897590e-05
  [90,] 0.0001893075 1.436546e-04 4.778014e-05
  [91,] 0.0001890210 1.355737e-04 4.512706e-05
  [92,] 0.0001890671 1.426464e-04 4.720757e-05
  [93,] 0.0001889791 1.517202e-04 5.105168e-05
  [94,] 0.0001892417 1.361329e-04 4.548148e-05
  [95,] 0.0001890999 1.374256e-04 4.607777e-05
  [96,] 0.0001890904 1.452575e-04 4.827662e-05
  [97,] 0.0001891806 1.168705e-04 3.821567e-05
  [98,] 0.0001893783 2.062065e-04 6.839109e-05
  [99,] 0.0001891821 1.123841e-04 3.685789e-05
 [100,] 0.0001893500 1.642123e-04 5.479195e-05
 [101,] 0.0001891285 1.070026e-04 3.525385e-05
 [102,] 0.0001891009 1.064494e-04 3.506187e-05
 [103,] 0.0001891767 1.133726e-04 3.717381e-05
 [104,] 0.0001891276 1.462581e-04 4.861982e-05
 [105,] 0.0001893095 1.277883e-04 4.308636e-05
 [106,] 0.0001893837 1.650119e-04 5.479229e-05
 [107,] 0.0001889717 9.772350e-05 3.261951e-05
 [108,] 0.0001893692 1.739467e-04 5.829548e-05
 [109,] 0.0001889217 1.091911e-04 3.625781e-05
 [110,] 0.0001889650 9.738679e-05 3.249664e-05
 [111,] 0.0001892743 1.272042e-04 4.236013e-05
 [112,] 0.0001889725 1.032365e-04 3.430270e-05
 [113,] 0.0001893761 1.138730e-04 3.779541e-05
 [114,] 0.0001893352 1.641860e-04 5.465030e-05
 [115,] 0.0001890388 1.603712e-04 5.322434e-05
 [116,] 0.0001893170 2.139435e-04 7.104336e-05
 [117,] 0.0001891411 1.296926e-04 4.398154e-05
 [118,] 0.0001890983 1.310684e-04 4.439607e-05
 [119,] 0.0001891369 1.388819e-04 4.722428e-05
 [120,] 0.0001893202 2.102376e-04 6.999236e-05
 [121,] 0.0001893634 1.059720e-04 3.583239e-05
 [122,] 0.0001894357 1.717928e-04 5.820718e-05
 [123,] 0.0001889860 1.315594e-04 4.396721e-05
 [124,] 0.0001889918 1.508540e-04 5.020346e-05
 [125,] 0.0001894343 1.667997e-04 5.651184e-05
 [126,] 0.0001889783 1.540510e-04 5.189531e-05
 [127,] 0.0001889470 1.312513e-04 4.364717e-05
 [128,] 0.0001889384 1.318761e-04 4.383911e-05
 [129,] 0.0001895681 2.624433e-04 9.177101e-05
 [130,] 0.0001890245 1.027482e-04 3.439074e-05
 [131,] 0.0001890837 1.136640e-04 3.829030e-05
 [132,] 0.0001894723 2.414351e-04 8.324200e-05
 [133,] 0.0001889658 9.982966e-05 3.313341e-05
 [134,] 0.0001894996 1.784120e-04 6.097424e-05
 [135,] 0.0001893547 3.408999e-04 1.113884e-04
 [136,] 0.0001894297 1.266676e-04 4.163507e-05
 [137,] 0.0001893236 1.780965e-04 5.946304e-05
 [138,] 0.0001895826 1.033596e-04 3.456804e-05
 [139,] 0.0001895659 1.049320e-04 3.520357e-05
 [140,] 0.0001889866 1.520611e-04 5.070205e-05
 [141,] 0.0001897693 1.039579e-04 3.465450e-05
 [142,] 0.0001893401 1.632922e-04 5.398908e-05
 [143,] 0.0001893635 1.658350e-04 5.461039e-05
 [144,] 0.0001894715 1.800754e-04 6.153024e-05
 [145,] 0.0001894793 1.831114e-04 6.263594e-05
 [146,] 0.0001889683 1.852679e-04 6.233174e-05
 [147,] 0.0001893791 1.423362e-04 4.775169e-05
 [148,] 0.0001893929 1.428654e-04 4.796722e-05
 [149,] 0.0001895863 1.049699e-04 3.496706e-05
 [150,] 0.0001893141 1.723567e-04 5.766302e-05
 [151,] 0.0001893194 1.722740e-04 5.767217e-05
 [152,] 0.0001891510 1.124815e-04 3.692001e-05
 [153,] 0.0001891119 1.135407e-04 3.729092e-05
 [154,] 0.0001893142 1.609652e-04 5.391486e-05
 [155,] 0.0001889305 2.201298e-04 7.340242e-05
 [156,] 0.0001891429 1.157430e-04 3.794091e-05
 [157,] 0.0001890190 1.090392e-04 3.597628e-05
 [158,] 0.0001889904 1.091653e-04 3.604719e-05
 [159,] 0.0001889808 1.120785e-04 3.755648e-05
 [160,] 0.0001890299 3.679069e-04 1.189596e-04
 [161,] 0.0001890615 1.015636e-04 3.386191e-05
 [162,] 0.0001896903 1.280122e-04 4.210204e-05
 [163,] 0.0001891395 1.852014e-04 6.181160e-05
 [164,] 0.0001891488 1.479819e-04 4.924974e-05
 [165,] 0.0001891778 1.310356e-04 4.352390e-05
 [166,] 0.0001891819 1.937862e-04 6.419289e-05
 [167,] 0.0001892284 1.606927e-04 5.334472e-05
 [168,] 0.0001891630 1.018145e-04 3.392438e-05
 [169,] 0.0001889759 2.139704e-04 7.207351e-05
 [170,] 0.0001890794 1.118923e-04 3.689027e-05
 [171,] 0.0001889469 1.025050e-04 3.407511e-05
 [172,] 0.0001889662 3.317978e-04 1.119796e-04
 [173,] 0.0001889346 1.064493e-04 3.553430e-05
 [174,] 0.0001890121 1.000506e-04 3.346247e-05
 [175,] 0.0001890113 1.686646e-04 5.701423e-05
 [176,] 0.0001894861 1.888440e-04 6.145682e-05
 [177,] 0.0001894413 1.245230e-04 4.137687e-05
 [178,] 0.0001894421 1.302925e-04 4.370108e-05
 [179,] 0.0001893677 5.534309e-04 1.891514e-04
 [180,] 0.0001894787 1.306820e-04 4.376372e-05
 [181,] 0.0001892328 1.789456e-04 5.955713e-05
 [182,] 0.0001889421 1.010462e-04 3.362545e-05
 [183,] 0.0001893773 1.910967e-04 6.331183e-05
 [184,] 0.0001889554 9.954941e-05 3.317962e-05
 [185,] 0.0001889837 2.287096e-04 7.537915e-05
 [186,] 0.0001888811 1.171839e-04 3.889607e-05
 [187,] 0.0001895423 1.272961e-04 4.218071e-05
 [188,] 0.0001893454 1.945052e-03 6.622365e-04
 [189,] 0.0001897032 9.183111e-04 3.306325e-04
 [190,] 0.0001893918 1.196706e-03 4.065910e-04
 [191,] 0.0001893967 3.827001e-04 1.297208e-04
 [192,] 0.0001896573 1.928625e-04 6.674196e-05
 [193,] 0.0001893778 5.618232e-04 1.892653e-04
 [194,] 0.0001898023 2.127645e-04 7.447422e-05
 [195,] 0.0001893769 2.494682e-04 8.459666e-05
 [196,] 0.0001894900 9.884691e-04 3.432567e-04
 [197,] 0.0001894237 2.936139e-04 9.971161e-05
 [198,] 0.0001894193 2.819718e-04 9.568840e-05
 [199,] 0.0001893767 2.476775e-03 8.393078e-04
 [200,] 0.0001897900 5.218436e-04 1.868278e-04
 [201,] 0.0001893490 1.597842e-04 5.324868e-05
 [202,] 0.0001900348 9.119836e-04 3.377366e-04
 [203,] 0.0001893412 1.445354e-04 4.821007e-05
 [204,] 0.0001893776 1.117534e-03 3.780325e-04
 [205,] 0.0001893844 1.923927e-03 6.538381e-04
 [206,] 0.0001893841 1.555463e-03 5.282058e-04
 [207,] 0.0001893950 1.176169e-03 3.996337e-04
 [208,] 0.0001894072 1.647011e-03 5.745885e-04
 [209,] 0.0001891245 4.286856e-04 1.362416e-04
 [210,] 0.0001894765 2.580076e-04 8.819115e-05
 [211,] 0.0001892299 1.446566e-04 4.828058e-05
 [212,] 0.0001893248 1.687973e-04 5.628713e-05
 [213,] 0.0001903963 4.620293e-04 1.751972e-04
 [214,] 0.0001893382 1.762866e-04 5.893267e-05
 [215,] 0.0001890600 3.250184e-04 1.045428e-04
 [216,] 0.0001893374 1.769192e-04 5.974191e-05
 [217,] 0.0001893286 4.853640e-04 1.649956e-04
 [218,] 0.0001897622 1.584522e-03 5.787748e-04
 [219,] 0.0001898186 1.357136e-03 4.966214e-04
 [220,] 0.0001893317 2.511175e-04 8.743532e-05
 [221,] 0.0001910861 2.141322e-04 7.935576e-05
 [222,] 0.0001894098 7.083437e-04 2.413669e-04
 [223,] 0.0001893241 1.690259e-04 5.637911e-05
 [224,] 0.0001904053 2.421217e-04 8.862323e-05
 [225,] 0.0001894253 3.406554e-04 1.170082e-04
 [226,] 0.0001889817 4.821122e-04 1.567265e-04
 [227,] 0.0001896480 2.502780e-04 8.923196e-05
 [228,] 0.0001896316 2.938159e-04 1.025348e-04
 [229,] 0.0001897471 1.418461e-03 5.130567e-04
 [230,] 0.0001895300 1.750408e-04 5.798089e-05
 [231,] 0.0001895850 2.305260e-04 7.976327e-05
 [232,] 0.0001895824 2.304807e-04 7.973235e-05
 [233,] 0.0001895708 2.293330e-04 7.925911e-05
 [234,] 0.0001895861 2.260589e-04 7.818642e-05
 [235,] 0.0001895766 2.200385e-04 7.600081e-05
 [236,] 0.0001895861 2.304449e-04 7.974110e-05
 [237,] 0.0001895427 2.411863e-04 8.327036e-05
 [238,] 0.0001889839 6.412674e-04 2.055688e-04
 [239,] 0.0001895644 2.307790e-04 7.973225e-05
 [240,] 0.0001895673 2.422356e-04 8.380120e-05
 [241,] 0.0001895585 2.330568e-04 8.050189e-05
 [242,] 0.0001895852 2.123987e-04 7.333899e-05
 [243,] 0.0001898897 1.807335e-04 5.956299e-05
 [244,] 0.0001895660 3.154058e-04 1.099285e-04
 [245,] 0.0001889562 6.526689e-04 2.121170e-04
 [246,] 0.0001897856 1.962040e-04 6.955466e-05
 [247,] 0.0001896833 2.113820e-04 7.342832e-05
 [248,] 0.0001895565 3.065153e-04 1.066658e-04
 [249,] 0.0001895285 1.764425e-04 5.887822e-05
 [250,] 0.0001889976 3.447516e-04 1.115552e-04
 [251,] 0.0001894624 4.161338e-04 1.485876e-04
 [252,] 0.0001889675 3.535304e-04 1.149477e-04
 [253,] 0.0001901344 2.727993e-04 9.953492e-05
 [254,] 0.0001893817 1.059635e-03 3.579672e-04
 [255,] 0.0001889321 1.545791e-04 5.213542e-05
 [256,] 0.0001897586 1.511120e-03 5.478272e-04
 [257,] 0.0001895767 3.591434e-04 1.286589e-04
 [258,] 0.0001896245 1.096483e-03 3.905143e-04
 [259,] 0.0001896197 1.154598e-03 4.112925e-04
 [260,] 0.0001897274 9.492670e-04 3.406205e-04
 [261,] 0.0001897888 7.205270e-04 2.586352e-04
 [262,] 0.0001893111 1.686768e-04 5.613192e-05
 [263,] 0.0001890482 8.146915e-04 2.578511e-04
 [264,] 0.0001894371 1.809524e-04 6.123972e-05
 [265,] 0.0001896797 1.381067e-04 4.730000e-05
 [266,] 0.0001897416 1.533244e-04 5.284016e-05
 [267,] 0.0001897684 1.435419e-04 4.938422e-05
 [268,] 0.0001899676 2.514718e-04 9.073167e-05
 [269,] 0.0001892072 1.435263e-04 4.661433e-05
 [270,] 0.0001892348 4.307027e-04 1.353580e-04
 [271,] 0.0001895351 1.861675e-04 6.294474e-05
 [272,] 0.0001903258 4.692618e-04 1.730530e-04
 [273,] 0.0001903242 6.123898e-04 2.281341e-04
 [274,] 0.0001892972 2.052183e-04 6.704458e-05
 [275,] 0.0001904530 6.765845e-04 2.542419e-04
 [276,] 0.0001893029 1.165534e-04 3.877757e-05
 [277,] 0.0001893027 1.115397e-04 3.714478e-05
 [278,] 0.0001893326 1.186203e-04 3.965125e-05
 [279,] 0.0001889145 1.312003e-04 4.368372e-05
 [280,] 0.0001890336 4.211339e-03 1.326057e-03
 [281,] 0.0001889346 1.803931e-03 5.919823e-04
 [282,] 0.0001890772 6.833875e-04 2.339338e-04
 [283,] 0.0001893960 1.344541e-04 4.502102e-05
 [284,] 0.0001889033 1.245793e-03 4.158813e-04
 [285,] 0.0001890827 2.092336e-04 6.887732e-05
 [286,] 0.0001889304 1.439748e-03 4.715529e-04
 [287,] 0.0001890304 1.618840e-03 5.515397e-04
 [288,] 0.0001889205 1.334391e-03 4.368491e-04
 [289,] 0.0001891244 6.446601e-04 2.225304e-04
 [290,] 0.0001892492 4.074589e-04 1.328349e-04
 [291,] 0.0001893678 1.314161e-04 4.383759e-05
 [292,] 0.0001890676 3.634196e-04 1.240330e-04
 [293,] 0.0001893732 1.817546e-04 6.067765e-05
 [294,] 0.0001892361 1.022390e-03 3.610803e-04
 [295,] 0.0001889047 5.316066e-03 1.754649e-03
 [296,] 0.0001889135 3.167129e-03 1.023549e-03
 [297,] 0.0001889598 3.729155e-04 1.272784e-04
 [298,] 0.0001890089 7.819994e-04 2.514889e-04
 [299,] 0.0001890141 1.195508e-04 3.994393e-05
 [300,] 0.0001890670 8.318564e-04 2.840440e-04
 [301,] 0.0001892766 3.749769e-04 1.305554e-04
 [302,] 0.0001891826 9.962954e-04 3.476757e-04
 [303,] 0.0001892933 2.250440e-04 7.502351e-05
 [304,] 0.0001889827 3.997529e-04 1.345360e-04
 [305,] 0.0001893743 1.734387e-04 5.759343e-05
 [306,] 0.0001895843 1.811292e-04 6.317911e-05
 [307,] 0.0001900539 1.200410e-04 3.854630e-05
 [308,] 0.0001889331 3.668587e-04 1.236014e-04
 [309,] 0.0001891017 1.352300e-04 4.558927e-05
 [310,] 0.0001889325 2.968431e-04 9.989297e-05
 [311,] 0.0001889330 4.823207e-04 1.614947e-04
 [312,] 0.0001893799 1.830827e-04 6.063526e-05
 [313,] 0.0001894155 2.092491e-04 6.781241e-05
 [314,] 0.0001889685 1.945251e-04 6.392851e-05
 [315,] 0.0001893566 1.782802e-04 5.903090e-05
 [316,] 0.0001891942 3.312639e-04 1.092573e-04
 [317,] 0.0001893601 1.598971e-04 5.321913e-05
 [318,] 0.0001893640 2.165098e-04 7.145947e-05
 [319,] 0.0001891998 2.109039e-03 7.498498e-04
 [320,] 0.0001893711 1.644237e-04 5.471203e-05
 [321,] 0.0001894633 1.412892e-04 4.641464e-05
 [322,] 0.0001889108 8.584459e-04 2.847479e-04
 [323,] 0.0001891611 1.275460e-04 4.293237e-05
 [324,] 0.0001893935 1.937696e-04 6.401902e-05
 [325,] 0.0001898325 1.407535e-04 4.534308e-05
 [326,] 0.0001888946 7.015711e-04 2.327571e-04
 [327,] 0.0001894331 2.004894e-04 6.579110e-05
 [328,] 0.0001890214 5.993254e-04 2.057484e-04
 [329,] 0.0001891451 1.789565e-04 5.977779e-05
 [330,] 0.0001893424 1.786552e-04 5.953273e-05
 [331,] 0.0001894465 2.533519e-04 8.237848e-05
 [332,] 0.0001891430 1.174519e-04 3.916039e-05
 [333,] 0.0001889430 7.590817e-04 2.571334e-04
 [334,] 0.0001889121 2.004371e-03 6.650316e-04
 [335,] 0.0001897900 2.457609e-04 7.732956e-05
 [336,] 0.0001897521 1.706269e-04 5.838223e-05
 [337,] 0.0001889105 2.676631e-03 8.935815e-04
 [338,] 0.0001889065 2.510661e-03 8.300521e-04
 [339,] 0.0001892270 1.313573e-04 4.428278e-05
 [340,] 0.0001890937 1.370439e-04 4.549071e-05
 [341,] 0.0001894068 1.202229e-04 4.048349e-05
 [342,] 0.0001890895 1.307510e-04 4.361571e-05
 [343,] 0.0001892247 1.771684e-04 5.906887e-05
 [344,] 0.0001894039 2.778944e-04 9.058305e-05
 [345,] 0.0001890559 1.271254e-04 4.264970e-05
 [346,] 0.0001892831 1.447117e-04 4.892655e-05
 [347,] 0.0001892804 1.436806e-04 4.855305e-05
 [348,] 0.0001890356 2.425309e-04 8.119217e-05
 [349,] 0.0001889101 1.564911e-04 5.171781e-05
 [350,] 0.0001893886 2.287929e-04 7.519970e-05
 [351,] 0.0001889114 5.599955e-04 1.890183e-04
 [352,] 0.0001891192 1.300858e-04 4.386502e-05
 [353,] 0.0001891602 1.236856e-04 4.127510e-05
 [354,] 0.0001895296 2.266287e-04 7.146179e-05
 [355,] 0.0001891843 1.230378e-04 4.040250e-05
 [356,] 0.0001891059 1.677378e-04 5.545549e-05
 [357,] 0.0001893074 1.338276e-04 4.492941e-05
 [358,] 0.0001891891 1.297392e-04 4.313349e-05
 [359,] 0.0001893579 1.130775e-04 3.759489e-05
 [360,] 0.0001898298 1.529342e-04 4.886205e-05
 [361,] 0.0001893232 1.863509e-04 6.023258e-05
 [362,] 0.0001892962 1.255579e-04 4.192655e-05
 [363,] 0.0001895150 1.819510e-04 6.004158e-05
 [364,] 0.0001893937 1.309650e-04 4.337951e-05
 [365,] 0.0001893409 1.333760e-04 4.418972e-05
 [366,] 0.0001891932 1.276515e-04 4.252094e-05
 [367,] 0.0001895181 1.625014e-04 5.359489e-05
 [368,] 0.0001893543 1.344266e-04 4.453218e-05
 [369,] 0.0001893517 1.649255e-04 5.504845e-05
 [370,] 0.0001891957 1.188653e-04 3.899388e-05
 [371,] 0.0001895600 3.865933e-04 1.233468e-04
 [372,] 0.0001892445 1.656681e-04 5.663257e-05
 [373,] 0.0001897912 1.165268e-04 3.783425e-05
 [374,] 0.0001891823 1.221115e-04 4.073344e-05
 [375,] 0.0001894556 1.171451e-04 3.987144e-05
 [376,] 0.0001895465 2.161861e-04 7.567926e-05
 [377,] 0.0001897232 2.995495e-04 1.071454e-04
 [378,] 0.0001893041 1.173326e-04 3.923209e-05
 [379,] 0.0001891845 1.321434e-04 4.423734e-05
 [380,] 0.0001892423 1.631668e-04 5.485844e-05
 [381,] 0.0001907920 1.038636e-04 3.402900e-05
 [382,] 0.0001892613 1.570061e-04 5.252740e-05
 [383,] 0.0001893053 1.068741e-04 3.520144e-05
 [384,] 0.0001892709 2.302354e-04 7.880625e-05
 [385,] 0.0001894215 3.446432e-04 1.126314e-04
 [386,] 0.0001889559 1.488054e-04 4.944987e-05
 [387,] 0.0001900432 2.848798e-04 1.035516e-04
 [388,] 0.0001893735 1.525876e-04 5.141122e-05
 [389,] 0.0001892029 2.279194e-04 7.556905e-05
 [390,] 0.0001893148 1.774542e-04 5.924148e-05
 [391,] 0.0001895157 2.670766e-04 9.241001e-05
 [392,] 0.0001895771 2.604427e-04 9.171014e-05
 [393,] 0.0001893684 2.169078e-04 7.251979e-05
 [394,] 0.0001894099 1.183823e-04 3.967165e-05
 [395,] 0.0001905336 1.525685e-04 5.406111e-05
 [396,] 0.0001893548 1.346303e-04 4.474005e-05
 [397,] 0.0001895509 1.685228e-04 5.679273e-05
 [398,] 0.0001897301 1.152045e-04 3.915782e-05
 [399,] 0.0001897472 1.113009e-04 3.776323e-05
 [400,] 0.0001909640 1.222860e-04 4.291187e-05
 [401,] 0.0001893103 1.597646e-04 5.332279e-05
 [402,] 0.0001903752 1.040389e-04 3.554045e-05
 [403,] 0.0001899867 2.229257e-04 7.945249e-05
 [404,] 0.0001914424 2.724246e-04 1.021758e-04
 [405,] 0.0001893934 1.878926e-04 6.496658e-05
 [406,] 0.0001896732 1.470633e-04 4.768228e-05
 [407,] 0.0001893640 1.470892e-04 4.901885e-05
 [408,] 0.0001900589 1.774180e-04 6.162071e-05
 [409,] 0.0001894355 1.639906e-04 5.501879e-05
 [410,] 0.0001891962 1.748581e-04 5.827953e-05
 [411,] 0.0001893119 1.199867e-04 4.041795e-05
 [412,] 0.0001910536 1.644096e-04 5.923056e-05
 [413,] 0.0001900699 1.721429e-04 5.975794e-05
 [414,] 0.0001898783 1.220272e-04 3.940238e-05
 [415,] 0.0001899423 1.630556e-04 5.562069e-05
 [416,] 0.0001894247 1.336235e-04 4.412272e-05
 [417,] 0.0001893782 1.791520e-04 6.021692e-05
 [418,] 0.0001906137 1.231604e-04 4.303075e-05
 [419,] 0.0001893979 1.807705e-04 6.093147e-05
 [420,] 0.0001893338 1.452791e-04 4.959456e-05
 [421,] 0.0001899329 2.101475e-04 7.434001e-05
 [422,] 0.0001898125 1.009081e-04 3.385561e-05
 [423,] 0.0001899543 2.095728e-04 7.418558e-05
 [424,] 0.0001898924 1.053707e-04 3.491624e-05
 [425,] 0.0001893470 1.607567e-04 5.512508e-05
 [426,] 0.0001896890 1.111230e-04 3.676985e-05
 [427,] 0.0001900717 1.690726e-04 5.845878e-05
 [428,] 0.0001897292 1.775769e-04 5.707023e-05
 [429,] 0.0001892290 1.549622e-04 5.157029e-05
 [430,] 0.0001902586 1.099117e-04 3.561723e-05
 [431,] 0.0001891636 1.372375e-04 4.556176e-05
 [432,] 0.0001901956 1.274779e-04 4.074858e-05
 [433,] 0.0001893794 1.512400e-04 5.085008e-05
 [434,] 0.0001893884 1.540108e-04 5.201384e-05
 [435,] 0.0001892484 1.626498e-04 5.402448e-05
 [436,] 0.0001901367 9.643683e-05 3.224283e-05
 [437,] 0.0001896144 1.188748e-04 3.910471e-05
 [438,] 0.0001895416 1.509892e-04 5.110341e-05
 [439,] 0.0001893169 1.459689e-04 4.884310e-05
 [440,] 0.0001895960 1.178485e-04 3.861538e-05
 [441,] 0.0001893874 1.387728e-04 4.620784e-05
 [442,] 0.0001898234 1.032791e-04 3.397768e-05
 [443,] 0.0001894666 1.523000e-04 5.124066e-05
 [444,] 0.0001894981 1.301797e-04 4.440522e-05
 [445,] 0.0001894720 1.783760e-04 5.952545e-05
 [446,] 0.0001890586 1.498756e-04 5.007534e-05
 [447,] 0.0001892744 2.038146e-04 6.816676e-05
 [448,] 0.0001898748 1.469009e-04 4.696224e-05
 [449,] 0.0001894531 1.790117e-04 6.034185e-05
 [450,] 0.0001893453 1.633325e-04 5.466987e-05
 [451,] 0.0001893608 1.356998e-04 4.490562e-05
 [452,] 0.0001897219 1.302715e-04 4.217769e-05
 [453,] 0.0001898520 3.409299e-04 1.068758e-04
 [454,] 0.0001901713 1.281846e-04 4.113524e-05
 [455,] 0.0001889166 1.561707e-04 5.216874e-05
 [456,] 0.0001896405 1.845380e-04 6.003016e-05
 [457,] 0.0001892828 3.249961e-04 1.114276e-04
 [458,] 0.0001889980 1.781587e-04 6.000501e-05
 [459,] 0.0001891024 3.319844e-04 1.139951e-04
 [460,] 0.0001893869 1.382193e-04 4.593324e-05
 [461,] 0.0001890704 2.546983e-04 8.685702e-05
 [462,] 0.0001891129 1.053455e-04 3.473831e-05
 [463,] 0.0001893154 1.689573e-04 5.634297e-05
 [464,] 0.0001894333 1.990194e-04 6.525510e-05
 [465,] 0.0001892695 1.638218e-04 5.465370e-05
 [466,] 0.0001893314 1.483163e-04 4.966275e-05
 [467,] 0.0001894689 1.599331e-04 5.330935e-05
 [468,] 0.0001889099 1.708823e-04 5.714858e-05
 [469,] 0.0001889120 1.572668e-04 5.260838e-05
 [470,] 0.0001889762 1.902985e-04 6.230475e-05
 [471,] 0.0001894054 1.584991e-04 5.291303e-05
 [472,] 0.0001892624 1.604219e-04 5.291689e-05
 [473,] 0.0001894067 1.682556e-04 5.602490e-05
 [474,] 0.0001894518 1.717113e-04 5.857926e-05
 [475,] 0.0001893461 1.398162e-04 4.671990e-05
 [476,] 0.0001893964 2.109544e-04 6.710462e-05
 [477,] 0.0001894584 1.443553e-04 4.840269e-05
 [478,] 0.0001897174 1.272739e-04 4.255321e-05
 [479,] 0.0001893527 1.403922e-04 4.680252e-05
 [480,] 0.0001893965 2.554320e-04 8.066673e-05
 [481,] 0.0001891476 1.215646e-04 3.978506e-05
 [482,] 0.0001892693 1.752213e-04 5.834570e-05
 [483,] 0.0001894085 3.420815e-04 1.067930e-04
 [484,] 0.0001894073 3.386574e-04 1.057695e-04
 [485,] 0.0001889085 1.589543e-04 5.337146e-05
 [486,] 0.0001893225 2.153585e-04 6.871163e-05
 [487,] 0.0001892871 2.310416e-04 7.367052e-05
 [488,] 0.0001894589 1.512720e-04 5.132310e-05
 [489,] 0.0001892707 1.728255e-04 5.762132e-05
 [490,] 0.0001899118 1.989561e-04 7.016213e-05
 [491,] 0.0001894328 1.835203e-04 6.063849e-05
 [492,] 0.0001891695 2.116338e-04 6.813670e-05
 [493,] 0.0001889657 1.589736e-04 5.220676e-05
 [494,] 0.0001893561 1.957069e-04 6.507021e-05
 [495,] 0.0001892723 1.617834e-04 5.399672e-05
 [496,] 0.0001889914 1.728269e-04 5.659981e-05
 [497,] 0.0001889178 2.131530e-04 7.020286e-05
 [498,] 0.0001889170 2.091691e-04 6.891299e-05
 [499,] 0.0001889195 2.109307e-04 6.945155e-05
 [500,] 0.0001889899 1.574674e-04 5.152056e-05
 [501,] 0.0001892734 1.773933e-04 5.898847e-05
 [502,] 0.0001892205 1.401287e-04 4.666232e-05
 [503,] 0.0001891627 2.561873e-04 8.217673e-05
 [504,] 0.0001888908 1.358157e-04 4.506920e-05
 [505,] 0.0001893216 1.568504e-04 5.176170e-05
 [506,] 0.0001894116 1.649132e-04 5.495917e-05
 [507,] 0.0001890746 1.485719e-04 4.943161e-05
 [508,] 0.0001893890 1.512642e-04 4.971338e-05
 [509,] 0.0001893371 1.714210e-04 5.740548e-05
 [510,] 0.0001888915 1.235628e-04 4.101976e-05
 [511,] 0.0001894851 1.630890e-04 5.438952e-05
 [512,] 0.0001893963 1.625320e-04 5.441815e-05
 [513,] 0.0001888969 1.323560e-04 4.398480e-05
 [514,] 0.0001895680 1.558294e-04 5.180509e-05
 [515,] 0.0001888970 1.242901e-04 4.131569e-05
 [516,] 0.0001892765 1.894717e-04 6.286130e-05
 [517,] 0.0001892728 2.083910e-04 6.907972e-05
 [518,] 0.0001892784 1.862479e-04 6.178007e-05
 [519,] 0.0001894042 1.846095e-04 6.115582e-05
 [520,] 0.0001890669 1.212115e-04 4.091744e-05
 [521,] 0.0001892705 2.023482e-04 6.719963e-05
 [522,] 0.0001890893 1.324166e-04 4.397021e-05
 [523,] 0.0001889606 1.256305e-04 4.223261e-05
 [524,] 0.0001890919 1.034850e-04 3.471242e-05
 [525,] 0.0001892730 2.035946e-04 6.752993e-05
 [526,] 0.0001893386 2.294852e-04 7.736721e-05
 [527,] 0.0001889497 1.115659e-04 3.738267e-05
 [528,] 0.0001893520 1.848415e-04 6.146849e-05
 [529,] 0.0001893527 1.856167e-04 6.170924e-05
 [530,] 0.0001893530 1.827562e-04 6.076430e-05
 [531,] 0.0001893517 1.848477e-04 6.147744e-05
 [532,] 0.0001893520 1.848138e-04 6.145833e-05
 [533,] 0.0001893523 1.836378e-04 6.106633e-05
 [534,] 0.0001893683 1.531020e-04 5.092449e-05
 [535,] 0.0001893515 1.848415e-04 6.147961e-05
 [536,] 0.0001893526 1.848139e-04 6.144697e-05
 [537,] 0.0001893520 1.848511e-04 6.147125e-05
 [538,] 0.0001893526 1.848611e-04 6.146154e-05
 [539,] 0.0001893505 1.857488e-04 6.179939e-05
 [540,] 0.0001893532 1.858489e-04 6.177307e-05
 [541,] 0.0001893550 1.968958e-04 6.536086e-05
 [542,] 0.0001893680 1.798812e-04 5.967954e-05
 [543,] 0.0001893541 1.855562e-04 6.165916e-05
 [544,] 0.0001894389 1.463906e-04 4.818806e-05
 [545,] 0.0001891237 1.421406e-04 4.644564e-05
 [546,] 0.0001890250 1.197312e-04 3.998882e-05
 [547,] 0.0001891156 1.429094e-04 4.665051e-05
 [548,] 0.0001891103 1.275501e-04 4.185289e-05
 [549,] 0.0001892105 1.544177e-04 5.006750e-05
 [550,] 0.0001891786 1.523500e-04 4.949552e-05
 [551,] 0.0001891110 1.254417e-04 4.119869e-05
 [552,] 0.0001889013 1.081523e-04 3.589489e-05
 [553,] 0.0001891306 1.275502e-04 4.182669e-05
 [554,] 0.0001891605 1.273274e-04 4.172006e-05
 [555,] 0.0001892095 1.276025e-04 4.174851e-05
 [556,] 0.0001892322 1.562261e-04 5.058278e-05
 [557,] 0.0001891176 1.468930e-04 4.785787e-05
 [558,] 0.0001893542 1.758423e-04 5.849201e-05
 [559,] 0.0001888989 1.419379e-04 4.703780e-05
 [560,] 0.0001891908 1.865113e-04 6.019705e-05
 [561,] 0.0001889786 1.256492e-04 4.153430e-05
 [562,] 0.0001894213 1.567981e-04 5.162574e-05
 [563,] 0.0001894175 1.862486e-04 6.254350e-05
 [564,] 0.0001895352 1.467060e-04 4.721754e-05
 [565,] 0.0001893829 1.531881e-04 5.099650e-05
 [566,] 0.0001893815 1.538550e-04 5.119763e-05
 [567,] 0.0001894161 1.466253e-04 4.888679e-05
 [568,] 0.0001894060 1.654437e-04 5.344822e-05
 [569,] 0.0001889516 9.975997e-05 3.313197e-05
 [570,] 0.0001899285 1.699949e-04 5.652828e-05
 [571,] 0.0001888791 1.299171e-04 4.330938e-05
 [572,] 0.0001897146 1.367396e-04 4.731705e-05
 [573,] 0.0001888786 1.374998e-04 4.582337e-05
 [574,] 0.0001888781 1.367001e-04 4.547795e-05
 [575,] 0.0001888796 1.397840e-04 4.661585e-05
 [576,] 0.0001888802 1.419093e-04 4.734395e-05
 [577,] 0.0001889578 1.111073e-04 3.672353e-05
 [578,] 0.0001893675 1.915449e-04 6.639336e-05
 [579,] 0.0001893803 1.555775e-04 5.150620e-05
 [580,] 0.0001893744 1.511979e-04 5.016513e-05
 [581,] 0.0001893859 1.466053e-04 4.877489e-05
 [582,] 0.0001899812 1.712655e-04 5.667697e-05
 [583,] 0.0001893870 1.801246e-04 5.983582e-05
 [584,] 0.0001889144 1.115419e-04 3.709606e-05
 [585,] 0.0001889780 1.341263e-04 4.526465e-05
 [586,] 0.0001889506 1.142441e-04 3.834473e-05
 [587,] 0.0001889596 1.212544e-04 4.077905e-05
 [588,] 0.0001893412 2.352742e-04 7.586872e-05
 [589,] 0.0001893196 4.235937e-04 1.367999e-04
 [590,] 0.0001894475 1.678631e-04 5.622003e-05
 [591,] 0.0001895862 6.279101e-04 1.958921e-04
 [592,] 0.0001894581 6.719940e-04 2.119904e-04
 [593,] 0.0001895093 1.578984e-04 5.177080e-05
 [594,] 0.0001895182 1.580144e-04 5.179559e-05
 [595,] 0.0001894992 1.734726e-04 5.642989e-05
 [596,] 0.0001894453 5.731030e-04 1.815280e-04
 [597,] 0.0001894459 1.539881e-04 5.075250e-05
 [598,] 0.0001894427 1.539815e-04 5.075350e-05
 [599,] 0.0001903925 2.765968e-04 8.410817e-05
 [600,] 0.0001894107 5.629206e-04 1.790185e-04
 [601,] 0.0001893114 4.884252e-04 1.635661e-04
 [602,] 0.0001895644 1.725958e-03 5.307561e-04
 [603,] 0.0001895523 1.640949e-03 5.057021e-04
 [604,] 0.0001893589 1.628971e-04 5.411393e-05
 [605,] 0.0001890537 2.326306e-04 7.964804e-05
 [606,] 0.0001893571 1.626003e-04 5.403035e-05
 [607,] 0.0001897077 2.570013e-04 8.123115e-05
 [608,] 0.0001893551 1.631224e-04 5.419749e-05
 [609,] 0.0001903038 4.556224e-04 1.361841e-04
 [610,] 0.0001896704 2.832551e-04 8.921657e-05
 [611,] 0.0001893715 5.383577e-04 1.721260e-04
 [612,] 0.0001896739 2.791203e-04 8.796603e-05
 [613,] 0.0001895768 1.561734e-04 4.983138e-05
 [614,] 0.0001896802 2.202372e-04 7.062345e-05
 [615,] 0.0001890854 1.123508e-04 3.696520e-05
 [616,] 0.0001893979 9.992427e-04 3.158778e-04
 [617,] 0.0001895296 1.764056e-04 5.868258e-05
 [618,] 0.0001891003 2.244099e-04 7.709448e-05
 [619,] 0.0001896549 1.358508e-04 4.619116e-05
 [620,] 0.0001897111 1.344371e-04 4.309319e-05
 [621,] 0.0001890141 1.217660e-04 4.052921e-05
 [622,] 0.0001893374 3.210506e-04 1.066643e-04
 [623,] 0.0001894351 1.959862e-04 6.384425e-05
 [624,] 0.0001889067 2.490952e-04 8.286598e-05
 [625,] 0.0001893710 1.577277e-04 5.210302e-05
 [626,] 0.0001893633 1.532326e-04 5.070319e-05
 [627,] 0.0001893630 1.533978e-04 5.075628e-05
 [628,] 0.0001890635 1.444584e-04 4.819873e-05
 [629,] 0.0001893763 1.539744e-04 5.089754e-05
 [630,] 0.0001893580 1.738291e-04 5.761028e-05
 [631,] 0.0001888737 3.171919e-04 1.055894e-04
 [632,] 0.0001889187 1.176582e-04 3.914584e-05
 [633,] 0.0001893497 1.412643e-04 4.695023e-05
 [634,] 0.0001890839 1.428629e-04 4.782136e-05
 [635,] 0.0001893608 1.533723e-04 5.128942e-05
 [636,] 0.0001893253 1.413835e-04 4.699018e-05
 [637,] 0.0001893412 1.451844e-04 4.841534e-05
 [638,] 0.0001888699 1.731270e-04 5.756859e-05
 [639,] 0.0001893801 1.923040e-04 6.333604e-05
 [640,] 0.0001891700 3.665598e-04 1.199019e-04
 [641,] 0.0001891630 3.690228e-04 1.208835e-04
 [642,] 0.0001893707 1.429044e-04 4.684889e-05
 [643,] 0.0001893908 3.261510e-04 1.048340e-04
 [644,] 0.0001894023 1.490975e-04 4.874555e-05
 [645,] 0.0001890471 2.927025e-04 9.457542e-05
 [646,] 0.0001891339 5.389780e-04 1.779958e-04
 [647,] 0.0001893403 3.005529e-04 9.719538e-05
 [648,] 0.0001891952 2.337486e-04 7.647756e-05
 [649,] 0.0001891693 2.394445e-04 7.875643e-05
 [650,] 0.0001888710 1.132292e-04 3.770554e-05
 [651,] 0.0001890901 1.470767e-04 4.935849e-05
 [652,] 0.0001892650 1.528459e-04 4.996665e-05
 [653,] 0.0001891611 3.602505e-04 1.176690e-04
 [654,] 0.0001888786 1.175840e-04 3.921690e-05
 [655,] 0.0001892421 1.008704e-04 3.375049e-05
 [656,] 0.0001893494 1.677316e-04 5.618835e-05
 [657,] 0.0001891817 1.804923e-04 5.813679e-05
 [658,] 0.0001891747 2.113536e-04 7.155085e-05
 [659,] 0.0001891362 1.377780e-04 4.584867e-05
 [660,] 0.0001893668 3.110248e-04 1.035997e-04
 [661,] 0.0001895362 1.469078e-04 5.079246e-05
 [662,] 0.0001896664 1.540719e-04 5.361871e-05
 [663,] 0.0001893750 3.307469e-04 1.094761e-04
 [664,] 0.0001897439 1.482420e-04 5.111350e-05
 [665,] 0.0001898447 1.208523e-04 4.145365e-05
 [666,] 0.0001895025 1.362207e-04 4.679206e-05
 [667,] 0.0001898774 1.244397e-04 4.284443e-05
 [668,] 0.0001893665 2.754807e-04 9.185379e-05
 [669,] 0.0001897957 1.751933e-04 5.857034e-05
 [670,] 0.0001896375 1.389204e-04 4.740155e-05
 [671,] 0.0001893745 2.688033e-04 8.905208e-05
 [672,] 0.0001893121 1.794386e-04 6.052261e-05
 [673,] 0.0001891423 2.190720e-04 7.139293e-05
 [674,] 0.0001893725 1.745813e-04 5.904962e-05
 [675,] 0.0001898273 2.250971e-04 8.013757e-05
 [676,] 0.0001898400 1.392526e-04 4.838339e-05
 [677,] 0.0001901129 1.840270e-04 6.552801e-05
 [678,] 0.0001900113 1.322979e-04 4.594124e-05
 [679,] 0.0001893462 2.778224e-04 9.395315e-05
 [680,] 0.0001891367 1.478440e-04 4.934674e-05
 [681,] 0.0001893461 2.636745e-04 8.911767e-05
 [682,] 0.0001893438 2.350330e-04 7.934643e-05
 [683,] 0.0001900205 1.375304e-04 4.796638e-05
 [684,] 0.0001893523 1.522253e-04 5.106768e-05
 [685,] 0.0001900422 1.234210e-04 4.256601e-05
 [686,] 0.0001900506 1.302124e-04 4.517968e-05
 [687,] 0.0001903108 1.005236e-04 3.373319e-05
 [688,] 0.0001895483 2.213692e-04 7.744477e-05
 [689,] 0.0001896407 1.091165e-04 3.696709e-05
 [690,] 0.0001895756 1.116544e-04 3.790657e-05
 [691,] 0.0001895158 1.163697e-04 3.963399e-05
 [692,] 0.0001893460 1.769850e-04 5.951867e-05
 [693,] 0.0001895443 1.102445e-04 3.735512e-05
 [694,] 0.0001893359 2.048644e-04 6.881673e-05
 [695,] 0.0001893346 2.156662e-04 7.247139e-05
 [696,] 0.0001897156 1.651202e-04 5.501656e-05
 [697,] 0.0001891934 1.454874e-04 4.920674e-05
 [698,] 0.0001898179 9.952612e-05 3.301216e-05
 [699,] 0.0001888872 1.058166e-04 3.529553e-05
 [700,] 0.0001894051 1.278567e-04 4.149295e-05
 [701,] 0.0001892382 1.298381e-04 4.228285e-05
 [702,] 0.0001896796 1.352146e-04 4.525685e-05
 [703,] 0.0001893977 1.167322e-04 3.810364e-05
 [704,] 0.0001894045 2.032853e-04 6.526492e-05
 [705,] 0.0001888685 1.053305e-04 3.507497e-05
 [706,] 0.0001901905 1.770201e-04 5.793168e-05
 [707,] 0.0001894086 1.932491e-04 6.213329e-05
 [708,] 0.0001892571 1.463315e-04 4.960597e-05
 [709,] 0.0001894223 1.068463e-04 3.505712e-05
 [710,] 0.0001892561 1.811292e-04 5.938276e-05
 [711,] 0.0001894894 1.126659e-04 3.681383e-05
 [712,] 0.0001888622 1.083843e-04 3.607265e-05
 [713,] 0.0001888629 1.002086e-04 3.337644e-05
 [714,] 0.0001889747 1.922213e-04 6.532222e-05
 [715,] 0.0001892780 1.563762e-04 5.249738e-05
 [716,] 0.0001894650 2.025013e-04 7.097601e-05
 [717,] 0.0001895156 1.925675e-04 6.654568e-05
 [718,] 0.0001894305 1.490239e-04 4.958367e-05
 [719,] 0.0001894167 1.753595e-04 5.956068e-05
 [720,] 0.0001894778 1.756243e-04 5.978965e-05
 [721,] 0.0001894485 1.759853e-04 5.986408e-05
 [722,] 0.0001905022 6.475443e-04 2.513042e-04
 [723,] 0.0001906836 7.664250e-04 3.002186e-04
 [724,] 0.0001894198 1.669235e-04 5.690586e-05
 [725,] 0.0001894614 1.764371e-04 6.006646e-05
 [726,] 0.0001891173 1.145075e-04 3.775493e-05
 [727,] 0.0001907176 2.327419e-04 8.531159e-05
 [728,] 0.0001895955 1.359084e-04 4.507273e-05
 [729,] 0.0001895983 1.331521e-04 4.492659e-05
 [730,] 0.0001910038 4.069498e-04 1.545432e-04
 [731,] 0.0001910394 4.419132e-04 1.686119e-04
 [732,] 0.0001909375 4.324935e-04 1.662092e-04
 [733,] 0.0001889881 1.013969e-04 3.380665e-05
 [734,] 0.0001904076 7.456905e-04 2.891124e-04
 [735,] 0.0001895161 1.380987e-04 4.673317e-05
 [736,] 0.0001895764 1.550169e-04 5.218656e-05
 [737,] 0.0001890763 1.152516e-04 3.799205e-05
 [738,] 0.0001895810 1.480445e-04 5.055887e-05
 [739,] 0.0001913224 2.636169e-04 9.984155e-05
 [740,] 0.0001894956 1.179080e-04 3.921056e-05
 [741,] 0.0001894771 1.391938e-04 4.709959e-05
 [742,] 0.0001898646 1.714538e-04 5.991416e-05
 [743,] 0.0001894785 1.371806e-04 4.634073e-05
 [744,] 0.0001890834 1.174773e-04 3.867539e-05
 [745,] 0.0001893209 1.996604e-04 6.780591e-05
 [746,] 0.0001894643 5.752610e-04 2.029495e-04
 [747,] 0.0001912088 4.993372e-04 1.976173e-04
 [748,] 0.0001893347 1.909390e-04 6.501730e-05
 [749,] 0.0001894678 2.391013e-03 8.629065e-04
 [750,] 0.0001894569 2.369804e-03 8.538032e-04
 [751,] 0.0001893743 1.778730e-04 6.177634e-05
 [752,] 0.0001892386 1.092718e-04 3.595290e-05
 [753,] 0.0001894147 2.048860e-04 7.023055e-05
 [754,] 0.0001893474 1.087127e-04 3.569841e-05
 [755,] 0.0001892278 1.098527e-04 3.615052e-05
 [756,] 0.0001895079 1.839611e-04 6.350592e-05
 [757,] 0.0001902357 1.710063e-04 5.804510e-05
 [758,] 0.0001894371 1.080700e-04 3.599084e-05
 [759,] 0.0001892766 1.885811e-04 6.390361e-05
 [760,] 0.0001894542 2.055553e-04 7.123245e-05
 [761,] 0.0001891531 1.303058e-04 4.269328e-05
 [762,] 0.0001896159 2.037824e-04 7.086000e-05
 [763,] 0.0001896264 2.040344e-04 7.099310e-05
 [764,] 0.0001894580 1.096788e-04 3.725102e-05
 [765,] 0.0001888819 1.392220e-04 4.665537e-05
 [766,] 0.0001888823 1.656809e-04 5.560938e-05
 [767,] 0.0001888786 1.354388e-04 4.535460e-05
 [768,] 0.0001893379 1.502578e-04 4.850708e-05
 [769,] 0.0001897537 1.431219e-04 4.937624e-05
 [770,] 0.0001893528 1.389625e-04 4.514130e-05
 [771,] 0.0001896404 1.632642e-04 5.650447e-05
 [772,] 0.0001888635 1.372551e-04 4.585410e-05
 [773,] 0.0001897177 1.506921e-04 5.162918e-05
 [774,] 0.0001896838 1.565179e-04 5.420106e-05
 [775,] 0.0001890123 1.035780e-04 3.448373e-05
 [776,] 0.0001896078 1.484608e-04 5.075198e-05
 [777,] 0.0001890113 1.035047e-04 3.446322e-05
 [778,] 0.0001889055 2.439296e-04 8.250233e-05
 [779,] 0.0001896724 1.583612e-04 5.449823e-05
 [780,] 0.0001888621 1.144513e-04 3.810178e-05
 [781,] 0.0001896369 1.114511e-04 3.710491e-05
 [782,] 0.0001896704 1.108165e-04 3.711938e-05
 [783,] 0.0001893712 1.691584e-04 5.662495e-05
 [784,] 0.0001891935 1.236595e-04 4.207303e-05
 [785,] 0.0001893680 1.862713e-04 6.336974e-05
 [786,] 0.0001888687 1.074694e-04 3.579007e-05
 [787,] 0.0001892350 1.383737e-04 4.735928e-05
 [788,] 0.0001895084 1.374344e-04 4.563483e-05
 [789,] 0.0001896343 1.712020e-04 5.712600e-05
 [790,] 0.0001893961 1.171032e-04 3.969957e-05
 [791,] 0.0001893436 9.688457e-05 3.216045e-05
 [792,] 0.0001892959 9.981586e-05 3.295768e-05
 [793,] 0.0001900792 1.196470e-04 4.054324e-05
 [794,] 0.0001893793 1.598162e-04 5.297724e-05
 [795,] 0.0001898519 1.091899e-04 3.548383e-05
 [796,] 0.0001893798 1.559842e-04 5.187645e-05
 [797,] 0.0001897451 1.078695e-04 3.514489e-05
 [798,] 0.0001888724 1.129192e-04 3.764696e-05
 [799,] 0.0001902219 1.122515e-04 3.795831e-05
 [800,] 0.0001893641 1.910007e-04 6.377277e-05
 [801,] 0.0001899565 1.067122e-04 3.472880e-05
 [802,] 0.0001903674 1.401941e-04 4.938172e-05
 [803,] 0.0001897763 1.308015e-04 4.532055e-05
 [804,] 0.0001901740 1.150954e-04 3.705419e-05
 [805,] 0.0001893556 1.554913e-04 5.186437e-05
 [806,] 0.0001893699 1.802437e-04 6.040033e-05
 [807,] 0.0001892703 1.204734e-04 4.022891e-05
 [808,] 0.0001893376 6.697682e-04 2.280175e-04
 [809,] 0.0001893178 1.839517e-04 6.170946e-05
 [810,] 0.0001892903 1.184071e-04 3.961857e-05
 [811,] 0.0001923393 1.107545e-04 3.686846e-05
 [812,] 0.0001892745 1.024900e-04 3.411703e-05
 [813,] 0.0001893647 2.157932e-04 7.188713e-05
 [814,] 0.0001893367 2.013447e-04 6.789349e-05
 [815,] 0.0001892834 3.722285e-04 1.225503e-04
 [816,] 0.0001893526 3.283145e-04 1.100318e-04
 [817,] 0.0001893420 1.620317e-04 5.370424e-05
 [818,] 0.0001892714 1.057086e-04 3.521205e-05
 [819,] 0.0001892765 1.073374e-04 3.568821e-05
 [820,] 0.0001892580 1.182580e-04 3.947475e-05
 [821,] 0.0001892934 1.629536e-04 5.397973e-05
 [822,] 0.0001906827 1.670247e-04 5.512909e-05
 [823,] 0.0001892607 1.862688e-04 6.206000e-05
 [824,] 0.0001891049 1.296427e-04 4.286247e-05
 [825,] 0.0001889657 1.282409e-04 4.290266e-05
 [826,] 0.0001891290 1.053819e-04 3.487608e-05
 [827,] 0.0001894553 2.852101e-04 9.985681e-05
 [828,] 0.0001888916 1.239835e-04 4.101526e-05
 [829,] 0.0001889200 1.042927e-04 3.474192e-05
 [830,] 0.0001889072 1.023388e-04 3.406896e-05
 [831,] 0.0001893742 1.637415e-04 5.391437e-05
 [832,] 0.0001893138 1.147012e-04 3.836639e-05
 [833,] 0.0001889831 1.443315e-04 4.812145e-05
 [834,] 0.0001889841 1.444602e-04 4.819013e-05
 [835,] 0.0001889083 1.087230e-04 3.624254e-05
 [836,] 0.0001889056 1.040042e-04 3.464868e-05
 [837,] 0.0001889047 1.039523e-04 3.462635e-05
 [838,] 0.0001890195 1.427864e-04 4.753544e-05
 [839,] 0.0001889323 1.204392e-04 4.028081e-05
 [840,] 0.0001900741 1.062597e-04 3.477629e-05
 [841,] 0.0001892496 1.415928e-04 4.712865e-05
 [842,] 0.0001891603 1.034156e-04 3.423620e-05
 [843,] 0.0001890841 1.969015e-04 6.388166e-05
 [844,] 0.0001889587 1.492870e-04 4.909730e-05
 [845,] 0.0001896298 1.745365e-04 5.826320e-05
 [846,] 0.0001888825 1.036317e-04 3.451527e-05
 [847,] 0.0001889932 1.342667e-04 4.455034e-05
 [848,] 0.0001888792 1.108523e-04 3.689289e-05
 [849,] 0.0001888790 1.551725e-04 5.162774e-05
 [850,] 0.0001888805 1.036518e-04 3.452207e-05
 [851,] 0.0001893689 1.853770e-04 6.190270e-05
 [852,] 0.0001894786 2.375567e-04 7.480581e-05
 [853,] 0.0001898542 1.609869e-04 5.120883e-05
 [854,] 0.0001893908 1.346752e-04 4.452802e-05
 [855,] 0.0001888797 1.648363e-04 5.480175e-05
 [856,] 0.0001896461 1.261784e-04 4.114472e-05
 [857,] 0.0001896655 1.089785e-04 3.621602e-05
 [858,] 0.0001893809 1.790064e-04 5.926097e-05
 [859,] 0.0001899766 1.254730e-04 4.075930e-05
 [860,] 0.0001897429 1.321572e-04 4.274398e-05
 [861,] 0.0001893806 1.974665e-04 6.529162e-05
 [862,] 0.0001888676 2.750739e-04 9.053663e-05
 [863,] 0.0001892986 1.706576e-04 5.679687e-05
 [864,] 0.0001900261 1.886980e-04 5.887265e-05
 [865,] 0.0001891358 1.246773e-04 4.186162e-05
 [866,] 0.0001902090 1.003825e-04 3.373948e-05
 [867,] 0.0001890699 1.438482e-04 4.809483e-05
 [868,] 0.0001892690 1.761882e-04 5.860215e-05
 [869,] 0.0001916726 1.821945e-04 6.686824e-05
 [870,] 0.0001907305 9.915077e-05 3.330115e-05
 [871,] 0.0001901125 9.757553e-05 3.266535e-05
 [872,] 0.0001891000 1.339853e-04 4.494622e-05
 [873,] 0.0001912700 1.993271e-04 7.203536e-05
 [874,] 0.0001902024 1.041993e-04 3.402762e-05
 [875,] 0.0001893561 3.720307e-04 1.236648e-04
 [876,] 0.0001891628 1.433940e-04 4.774147e-05
 [877,] 0.0001891753 2.408519e-04 7.980283e-05
 [878,] 0.0001891599 1.447114e-04 4.816805e-05
 [879,] 0.0001894005 1.832719e-04 6.070437e-05
 [880,] 0.0001891614 1.431458e-04 4.767931e-05
 [881,] 0.0001894098 1.832627e-04 6.067570e-05
 [882,] 0.0001888888 1.372068e-04 4.592146e-05
 [883,] 0.0001891633 1.448475e-04 4.819435e-05
 [884,] 0.0001891749 1.302089e-04 4.326778e-05
 [885,] 0.0001891742 1.290272e-04 4.301427e-05
 [886,] 0.0001891753 1.306402e-04 4.338969e-05
 [887,] 0.0001891786 1.293564e-04 4.303381e-05
 [888,] 0.0001888951 1.292191e-04 4.283875e-05
 [889,] 0.0001891665 1.297220e-04 4.315707e-05
 [890,] 0.0001891754 1.301997e-04 4.324967e-05
 [891,] 0.0001891738 1.297712e-04 4.316667e-05
 [892,] 0.0001894046 1.593568e-04 5.269937e-05
 [893,] 0.0001891772 1.302319e-04 4.325756e-05
 [894,] 0.0001891810 1.300470e-04 4.320565e-05
 [895,] 0.0001893871 1.838131e-04 6.088689e-05
 [896,] 0.0001894655 1.397716e-04 4.518822e-05
 [897,] 0.0001891772 2.103927e-04 6.970081e-05
 [898,] 0.0001889791 1.099920e-04 3.677419e-05
 [899,] 0.0001889883 1.088934e-04 3.642809e-05
 [900,] 0.0001891971 1.199513e-04 3.975610e-05
 [901,] 0.0001889626 1.115159e-04 3.721602e-05
 [902,] 0.0001889786 1.111723e-04 3.717301e-05
 [903,] 0.0001889815 1.097156e-04 3.668879e-05
 [904,] 0.0001891709 1.503036e-04 4.991363e-05
 [905,] 0.0001895219 1.161326e-04 3.848280e-05
 [906,] 0.0001889825 1.096813e-04 3.667999e-05
 [907,] 0.0001891719 1.910658e-04 6.348025e-05
 [908,] 0.0001889770 1.102714e-04 3.686191e-05
 [909,] 0.0001892045 1.231753e-04 4.078103e-05
 [910,] 0.0001889775 1.092741e-04 3.652561e-05
 [911,] 0.0001889970 1.109329e-04 3.716204e-05
 [912,] 0.0001894408 1.648386e-04 5.480547e-05
 [913,] 0.0001889766 1.093448e-04 3.654639e-05
 [914,] 0.0001894031 1.831084e-04 6.064882e-05
 [915,] 0.0001891950 1.188288e-04 3.939818e-05
 [916,] 0.0001891554 1.341199e-04 4.466051e-05
 [917,] 0.0001889761 1.095644e-04 3.661898e-05
 [918,] 0.0001889741 1.095646e-04 3.661165e-05
 [919,] 0.0001892504 1.236714e-04 4.050216e-05
 [920,] 0.0001894475 1.645618e-04 5.472331e-05
 [921,] 0.0001891936 1.207591e-04 4.003245e-05
 [922,] 0.0001892526 1.443992e-04 4.794650e-05
 [923,] 0.0001890017 1.027624e-04 3.406032e-05
 [924,] 0.0001893611 1.911850e-04 6.298002e-05
 [925,] 0.0001891564 1.434981e-04 4.772230e-05
 [926,] 0.0001894195 1.815499e-04 6.134631e-05
 [927,] 0.0001893412 1.930436e-04 6.383074e-05
 [928,] 0.0001894182 2.148087e-04 7.275526e-05
 [929,] 0.0001891301 1.660707e-04 5.573381e-05
 [930,] 0.0001892222 1.462077e-04 4.886476e-05
 [931,] 0.0001889203 4.232788e-04 1.437410e-04
 [932,] 0.0001890328 4.241862e-04 1.464420e-04
 [933,] 0.0001891213 3.533342e-04 1.227226e-04
 [934,] 0.0001892569 1.468743e-04 4.862861e-05
 [935,] 0.0001891869 2.348913e-04 7.989265e-05
 [936,] 0.0001891890 2.408473e-04 8.197597e-05
 [937,] 0.0001893927 2.815435e-04 9.875904e-05
 [938,] 0.0001895347 1.488242e-04 4.999482e-05
 [939,] 0.0001894452 1.015307e-04 3.379594e-05
 [940,] 0.0001895172 1.517959e-04 5.106182e-05
 [941,] 0.0001889947 1.467123e-04 4.904319e-05
 [942,] 0.0001898108 1.026154e-04 3.482291e-05
 [943,] 0.0001893730 1.272762e-04 4.242248e-05
 [944,] 0.0001891646 1.619639e-04 5.399481e-05
 [945,] 0.0001891649 1.443055e-04 4.811087e-05
 [946,] 0.0001898550 1.018857e-04 3.455223e-05
 [947,] 0.0001896710 1.006534e-04 3.403057e-05
 [948,] 0.0001893246 1.003363e-04 3.330082e-05
 [949,] 0.0001895771 9.660361e-05 3.231302e-05
 [950,] 0.0001891691 1.588084e-04 5.303171e-05
 [951,] 0.0001896406 1.014162e-04 3.422391e-05
 [952,] 0.0001891645 1.446070e-04 4.815580e-05
 [953,] 0.0001890304 1.424048e-04 1.091253e-03
 [954,] 0.0001893091 2.249669e-04 7.866935e-05
 [955,] 0.0001890237 1.389704e-04 8.887028e-04
 [956,] 0.0001890445 1.414359e-04 1.105515e-03
 [957,] 0.0001890194 1.385150e-04 8.183850e-04
 [958,] 0.0001890164 2.162609e-04 3.444213e-03
 [959,] 0.0001890294 1.305450e-04 6.892927e-04
 [960,] 0.0001891662 1.583069e-04 5.285458e-05
 [961,] 0.0001892276 1.533047e-04 5.052053e-05
 [962,] 0.0001892538 1.500940e-04 4.944704e-05
 [963,] 0.0001892531 1.504430e-04 4.955621e-05
 [964,] 0.0001892522 1.531057e-04 5.039337e-05
 [965,] 0.0001895001 1.311260e-04 4.421604e-05
 [966,] 0.0304511737 9.768577e-05 9.610564e-01
 [967,] 0.0001896167 4.122307e-04 1.475190e-04
 [968,] 0.0001892659 1.553240e-04 5.104184e-05
 [969,] 0.0001892551 1.501796e-04 4.947096e-05
 [970,] 0.0001891654 1.470818e-04 4.892849e-05
 [971,] 0.0001895542 1.303413e-04 4.400448e-05
 [972,] 0.0001895925 1.687783e-04 5.791883e-05
 [973,] 0.0001893751 1.246160e-04 4.150776e-05
 [974,] 0.0001895682 1.300726e-04 4.391305e-05
 [975,] 0.0001894885 1.757672e-04 5.801359e-05
 [976,] 0.0001894761 1.780676e-04 5.873819e-05
 [977,] 0.0001893523 1.063206e-04 3.579519e-05
 [978,] 0.0001901764 1.320840e-04 4.259483e-05
 [979,] 0.0001900919 1.094622e-04 3.622401e-05
 [980,] 0.0001899488 9.802383e-05 3.284925e-05
 [981,] 0.0001892822 1.169926e-04 3.870401e-05
 [982,] 0.0001900966 1.016218e-04 3.358433e-05
 [983,] 0.0001899469 1.002846e-04 3.339428e-05
 [984,] 0.0001901531 1.015331e-04 3.353618e-05
 [985,] 0.0001911598 1.170025e-04 3.733266e-05
 [986,] 0.0001892789 1.460771e-04 4.834572e-05
 [987,] 0.0001901163 1.004111e-04 3.339431e-05
 [988,] 0.0001894623 1.095687e-04 3.674549e-05
 [989,] 0.0001894019 1.604474e-04 5.225777e-05
 [990,] 0.0001894609 1.607470e-04 5.223372e-05
 [991,] 0.0001894614 1.607018e-04 5.221895e-05
 [992,] 0.0001894633 1.602165e-04 5.206918e-05
 [993,] 0.0001907590 1.124103e-04 3.610383e-05
 [994,] 0.0001893795 1.453688e-04 4.767003e-05
 [995,] 0.0001894327 1.596493e-04 5.195541e-05
 [996,] 0.0001894516 1.601369e-04 5.206684e-05
 [997,] 0.0001895619 1.926016e-04 6.229287e-05
 [998,] 0.0001893405 1.761140e-04 5.728168e-05
 [999,] 0.0001892968 1.761991e-04 5.921264e-05
[1000,] 0.0001892883 1.132928e-04 3.766134e-05
[1001,] 0.0001893418 1.137191e-04 3.775565e-05
[1002,] 0.0001898772 1.143582e-04 3.705351e-05
[1003,] 0.0001904738 9.723348e-05 3.225259e-05
[1004,] 0.0001893871 1.083497e-04 3.608828e-05
[1005,] 0.0001897023 1.339776e-04 4.339123e-05
[1006,] 0.0001893110 1.129600e-04 3.761518e-05
[1007,] 0.0001907979 1.000082e-04 3.278604e-05
[1008,] 0.0001894180 1.884254e-04 6.136850e-05
[1009,] 0.0001894313 1.563568e-04 5.095985e-05
[1010,] 0.0001894240 1.538603e-04 5.022112e-05
[1011,] 0.0001892218 1.531778e-04 5.062384e-05
[1012,] 0.0001892827 1.364076e-04 4.508926e-05
[1013,] 0.0001893000 1.412987e-04 4.653990e-05
[1014,] 0.0001892788 1.532684e-04 5.025192e-05
[1015,] 0.0001893518 1.540410e-04 5.039011e-05
[1016,] 0.0001913511 9.754449e-05 3.244071e-05
[1017,] 0.0001894107 1.071306e-04 3.549478e-05
[1018,] 0.0001895732 1.024359e-04 3.453168e-05
[1019,] 0.0001893292 1.518877e-04 4.977477e-05
[1020,] 0.0001900171 1.021741e-04 3.348408e-05
[1021,] 0.0001893217 1.428163e-04 4.736081e-05
[1022,] 0.0001893399 1.145178e-04 3.796626e-05
[1023,] 0.0001893381 1.684310e-04 5.657055e-05
[1024,] 0.0001893170 1.434600e-04 4.719125e-05
[1025,] 0.0001902322 1.035775e-04 3.386020e-05
[1026,] 0.0001893245 1.986510e-04 6.433973e-05
[1027,] 0.0001901495 1.030052e-04 3.371603e-05
[1028,] 0.0001893546 1.516896e-04 4.966811e-05
[1029,] 0.0001900276 1.096318e-04 3.564422e-05
[1030,] 0.0001894327 1.896511e-04 6.168961e-05
[1031,] 0.0001909121 1.059772e-04 3.438976e-05
[1032,] 0.0001902059 1.035764e-04 3.385682e-05
[1033,] 0.0001893266 1.699941e-04 5.700360e-05
[1034,] 0.0001893422 1.513000e-04 4.957144e-05
[1035,] 0.0001893860 1.531256e-04 5.004762e-05
[1036,] 0.0001894585 1.105341e-04 3.650101e-05
[1037,] 0.0001892930 1.792095e-04 5.927786e-05
[1038,] 0.0001891609 2.131169e-04 7.116589e-05
[1039,] 0.0001893238 1.588260e-04 5.298990e-05
[1040,] 0.0001898419 1.041066e-04 3.405013e-05
[1041,] 0.0001892658 1.784630e-04 5.822750e-05
[1042,] 0.0001896129 1.828237e-04 5.996060e-05
[1043,] 0.0001891778 1.263592e-04 4.177207e-05
[1044,] 0.0001893435 1.435210e-04 4.670173e-05
[1045,] 0.0001893365 1.963274e-04 6.555003e-05
[1046,] 0.0001893582 1.226615e-04 4.052949e-05
[1047,] 0.0001893143 1.581533e-04 5.270080e-05
[1048,] 0.0001893227 1.544403e-04 5.021294e-05
[1049,] 0.0001893142 1.607448e-04 5.356165e-05
[1050,] 0.0001895302 1.221627e-04 4.179072e-05
[1051,] 0.0001895509 1.223690e-04 4.188541e-05
[1052,] 0.0001895544 1.201421e-04 4.107002e-05
[1053,] 0.0001894501 1.305142e-04 4.476961e-05
[1054,] 0.0001888825 2.258384e-04 7.569004e-05
[1055,] 0.0001897596 9.966443e-05 3.369550e-05
[1056,] 0.0001892924 2.432047e-04 7.715829e-05
[1057,] 0.0001890045 1.804679e-04 5.956247e-05
[1058,] 0.0001892483 1.392584e-04 4.624829e-05
[1059,] 0.0001900977 1.084321e-04 3.537368e-05
[1060,] 0.0001892260 1.202720e-04 3.948811e-05
[1061,] 0.0001892832 1.157194e-04 3.906076e-05
[1062,] 0.0001892809 1.085361e-04 3.563198e-05
[1063,] 0.0001893094 1.557071e-04 5.188382e-05
[1064,] 0.0001892981 1.302199e-04 4.345371e-05
[1065,] 0.0001892828 2.101839e-04 6.827592e-05
[1066,] 0.0001896577 1.910983e-04 6.211695e-05
[1067,] 0.0001893139 1.554458e-04 5.180596e-05
[1068,] 0.0001891492 1.177056e-04 3.957277e-05
[1069,] 0.0001893603 1.582417e-04 5.345182e-05
[1070,] 0.0001892175 1.144512e-04 3.865091e-05
[1071,] 0.0001891689 1.022117e-04 3.425024e-05
[1072,] 0.0001893209 1.559358e-04 5.200392e-05
[1073,] 0.0001893129 1.563125e-04 5.211749e-05
[1074,] 0.0001892786 1.174012e-04 3.975557e-05
[1075,] 0.0001894676 1.676731e-04 5.633641e-05
[1076,] 0.0001891710 1.122098e-04 3.769412e-05
[1077,] 0.0001894279 1.501076e-04 5.093988e-05
[1078,] 0.0001893179 1.554545e-04 5.181608e-05
[1079,] 0.0001891723 1.148910e-04 3.863372e-05
[1080,] 0.0001894273 1.529370e-04 5.162684e-05
[1081,] 0.0001891524 1.337747e-04 4.427274e-05
[1082,] 0.0001892158 1.284217e-04 4.340364e-05
[1083,] 0.0001892011 1.136037e-04 3.821764e-05
[1084,] 0.0001891574 1.097022e-04 3.685724e-05
[1085,] 0.0001893184 1.551998e-04 5.168339e-05
[1086,] 0.0001891702 1.135578e-04 3.820517e-05
[1087,] 0.0001891389 1.008689e-04 3.365499e-05
[1088,] 0.0001891689 1.100770e-04 3.700213e-05
[1089,] 0.0001893192 1.526306e-04 5.083881e-05
[1090,] 0.0001891680 1.323552e-04 4.374437e-05
[1091,] 0.0001898446 2.221613e-04 6.901911e-05
[1092,] 0.0001891331 1.011037e-04 3.374629e-05
[1093,] 0.0001892107 1.106019e-04 3.717165e-05
[1094,] 0.0001891463 1.080506e-04 3.626080e-05
[1095,] 0.0001891859 1.125318e-04 3.782071e-05
[1096,] 0.0001891987 1.059649e-04 3.550345e-05
[1097,] 0.0001891736 1.132075e-04 3.801362e-05
[1098,] 0.0001892126 1.075991e-04 3.615430e-05
[1099,] 0.0001891846 1.107250e-04 3.718431e-05
[1100,] 0.0001891415 1.077630e-04 3.615410e-05
[1101,] 0.0001891172 1.015286e-04 3.390759e-05
[1102,] 0.0001891933 1.171323e-04 3.945081e-05
[1103,] 0.0001891253 1.014077e-04 3.386277e-05
[1104,] 0.0001892904 1.513594e-04 5.040675e-05
[1105,] 0.0001891219 1.012761e-04 3.381208e-05
[1106,] 0.0001891694 1.081410e-04 3.626094e-05
[1107,] 0.0001891788 1.078172e-04 3.615652e-05
[1108,] 0.0001891878 1.106439e-04 3.713353e-05
[1109,] 0.0001891778 1.373823e-04 4.533221e-05
[1110,] 0.0001891901 1.347518e-04 4.443825e-05
[1111,] 0.0001894722 1.491537e-04 4.985689e-05
[1112,] 0.0001891635 1.010275e-04 3.368954e-05
[1113,] 0.0001891725 1.081052e-04 3.625216e-05
[1114,] 0.0001894606 1.576340e-04 5.230924e-05
[1115,] 0.0001891953 1.095149e-04 3.677406e-05
[1116,] 0.0001892109 1.362559e-04 4.545317e-05
[1117,] 0.0001892277 1.183513e-04 3.993739e-05
[1118,] 0.0001892042 1.135480e-04 3.823107e-05
[1119,] 0.0001892176 1.176501e-04 3.968673e-05
[1120,] 0.0001892146 1.156401e-04 3.897925e-05
[1121,] 0.0001892141 1.161277e-04 3.914883e-05
[1122,] 0.0001891946 1.170468e-04 3.943935e-05
[1123,] 0.0001894173 1.974830e-04 6.689596e-05
[1124,] 0.0001891375 1.051095e-04 3.525552e-05
[1125,] 0.0001892410 1.083284e-04 3.647951e-05
[1126,] 0.0001892898 1.536794e-04 5.256226e-05
[1127,] 0.0001893612 1.357306e-04 4.633554e-05
[1128,] 0.0001893895 1.328208e-04 4.534364e-05
[1129,] 0.0001893505 1.293642e-04 4.406208e-05
[1130,] 0.0001888654 1.087113e-04 3.624159e-05
[1131,] 0.0001893589 1.271438e-04 4.328296e-05
[1132,] 0.0001892402 1.974130e-04 6.481678e-05
[1133,] 0.0001893750 1.595544e-04 5.310065e-05
[1134,] 0.0001893757 1.260630e-04 4.292133e-05
[1135,] 0.0001889775 1.478879e-04 4.869089e-05
[1136,] 0.0001893704 1.272088e-04 4.332296e-05
[1137,] 0.0001895786 1.453591e-04 4.930401e-05
[1138,] 0.0001893315 1.290735e-04 4.392923e-05
[1139,] 0.0001892403 1.907091e-04 6.269045e-05
[1140,] 0.0001894018 1.425318e-04 4.884265e-05
[1141,] 0.0001894177 1.381823e-04 4.731770e-05
[1142,] 0.0001893967 1.433612e-04 4.912878e-05
[1143,] 0.0001888890 1.020830e-04 3.409320e-05
[1144,] 0.0001893885 1.426250e-04 4.885063e-05
[1145,] 0.0001893897 1.277964e-04 4.360359e-05
[1146,] 0.0001894132 1.379048e-04 4.721133e-05
[1147,] 0.0001893686 1.608854e-04 5.354687e-05
[1148,] 0.0001894151 1.429994e-04 4.903409e-05
[1149,] 0.0001893749 1.659654e-04 5.514262e-05
[1150,] 0.0001893625 1.237212e-04 4.211467e-05
[1151,] 0.0001893624 1.240062e-04 4.221582e-05
[1152,] 0.0001894351 1.315347e-04 4.496556e-05
[1153,] 0.0001894261 1.376951e-04 4.715809e-05
[1154,] 0.0001894055 1.364322e-04 4.667347e-05
[1155,] 0.0001894358 1.345493e-04 4.604732e-05
[1156,] 0.0001889023 1.010846e-04 3.363010e-05
[1157,] 0.0001894100 1.378302e-04 4.718073e-05
[1158,] 0.0001893654 1.224840e-04 4.167789e-05
[1159,] 0.0001892543 2.012418e-04 6.732653e-05
[1160,] 0.0001893233 1.376427e-04 4.693812e-05
[1161,] 0.0001894043 1.380454e-04 4.724779e-05
[1162,] 0.0001890622 1.847900e-04 5.985581e-05
[1163,] 0.0001891087 1.641523e-04 5.319616e-05
[1164,] 0.0001893775 1.610168e-04 5.354964e-05
[1165,] 0.0001892375 2.091839e-04 6.686818e-05
[1166,] 0.0001896611 1.553162e-04 5.116817e-05
[1167,] 0.0001893808 1.552124e-04 5.149891e-05
[1168,] 0.0001892390 1.887400e-04 6.209778e-05
[1169,] 0.0001895146 1.450172e-04 4.872372e-05
[1170,] 0.0001894644 1.213764e-04 4.139662e-05
[1171,] 0.0001894204 1.141712e-04 3.875824e-05
[1172,] 0.0001894313 1.142485e-04 3.879727e-05
[1173,] 0.0001894186 1.156076e-04 3.927540e-05
[1174,] 0.0001894236 1.173117e-04 3.989334e-05
[1175,] 0.0001890614 1.609387e-04 5.253469e-05
[1176,] 0.0001894107 1.207410e-04 4.110897e-05
[1177,] 0.0001893072 1.301080e-04 4.423568e-05
[1178,] 0.0001896321 1.245105e-04 4.263571e-05
[1179,] 0.0001893944 3.977141e-04 1.266680e-04
[1180,] 0.0001891583 2.555834e-04 8.155197e-05
[1181,] 0.0001896956 1.518062e-04 5.064517e-05
[1182,] 0.0001894171 4.363986e-04 1.383280e-04
[1183,] 0.0001892601 1.006960e-04 3.331454e-05
[1184,] 0.0001895908 1.194987e-04 4.004187e-05
[1185,] 0.0001894069 1.145970e-04 3.889517e-05
[1186,] 0.0001893727 9.964119e-05 3.351293e-05
[1187,] 0.0001894125 4.819337e-04 1.529152e-04
[1188,] 0.0001894206 5.936135e-04 1.868047e-04
[1189,] 0.0001893216 1.779391e-04 5.930075e-05
[1190,] 0.0001894223 1.356976e-04 4.471666e-05
[1191,] 0.0001895135 3.969209e-04 1.248959e-04
[1192,] 0.0001893771 1.772504e-04 5.902470e-05
[1193,] 0.0001891702 2.535548e-04 8.082666e-05
[1194,] 0.0001894167 1.331953e-04 4.396628e-05
[1195,] 0.0001895603 1.638426e-04 5.385292e-05
[1196,] 0.0001893240 1.812232e-04 6.022050e-05
[1197,] 0.0001895183 3.419733e-04 1.079732e-04
[1198,] 0.0001891506 2.436903e-04 7.787876e-05
[1199,] 0.0001894875 3.477131e-04 1.100034e-04
[1200,] 0.0001895520 3.735694e-04 1.173618e-04
[1201,] 0.0001894137 3.085373e-04 9.864484e-05
[1202,] 0.0001894866 2.580482e-04 8.227091e-05
[1203,] 0.0001893855 1.996682e-04 6.459690e-05
[1204,] 0.0001893977 1.305409e-04 4.467724e-05
[1205,] 0.0001893435 1.349028e-04 4.416443e-05
[1206,] 0.0001894423 2.617462e-04 8.362249e-05
[1207,] 0.0001896175 1.717764e-04 5.607205e-05
[1208,] 0.0001894000 1.135934e-04 3.761928e-05
[1209,] 0.0001895272 9.973958e-05 3.357843e-05
[1210,] 0.0001892732 2.377498e-04 7.545851e-05
[1211,] 0.0001894505 2.920339e-04 9.246237e-05
[1212,] 0.0001893788 2.126923e-04 6.919219e-05
[1213,] 0.0001893629 1.280234e-04 4.263865e-05
[1214,] 0.0001894346 3.564783e-04 1.133705e-04
[1215,] 0.0001895258 3.136637e-04 9.906166e-05
[1216,] 0.0001893770 2.093406e-04 6.817507e-05
[1217,] 0.0001895565 1.794720e-04 5.848667e-05
[1218,] 0.0001896055 2.998116e-04 9.425305e-05
[1219,] 0.0001896016 2.867311e-04 9.030225e-05
[1220,] 0.0001895982 3.034697e-04 9.540971e-05
[1221,] 0.0001895898 2.806495e-04 8.851829e-05
[1222,] 0.0001896013 2.882072e-04 9.075138e-05
[1223,] 0.0001895722 2.709974e-04 8.567329e-05
[1224,] 0.0001895765 2.712145e-04 8.571535e-05
[1225,] 0.0001895879 1.822211e-04 5.923719e-05
[1226,] 0.0001892551 1.990531e-04 6.364572e-05
[1227,] 0.0001895718 1.759639e-04 5.740388e-05
[1228,] 0.0001892887 1.592388e-04 5.305125e-05
[1229,] 0.0001890698 1.674317e-04 5.439244e-05
[1230,] 0.0001894024 1.877050e-04 6.162958e-05
[1231,] 0.0001894546 1.892447e-04 6.197919e-05
[1232,] 0.0001895934 2.084845e-04 6.747933e-05
[1233,] 0.0001896929 2.150786e-04 6.903184e-05
[1234,] 0.0001895036 1.897745e-04 6.203893e-05
[1235,] 0.0001888946 1.127037e-04 3.759667e-05
[1236,] 0.0001888850 1.121030e-04 3.736924e-05
[1237,] 0.0001896759 1.495976e-04 5.009926e-05
[1238,] 0.0001889158 1.363103e-04 4.574119e-05
[1239,] 0.0001896442 1.489698e-04 5.054115e-05
[1240,] 0.0001896580 1.972566e-04 6.383445e-05
[1241,] 0.0001894795 1.031466e-04 3.487953e-05
[1242,] 0.0001893531 1.457337e-04 4.704160e-05
[1243,] 0.0001906424 9.760389e-05 3.291643e-05
[1244,] 0.0001895616 1.565138e-04 5.120856e-05
[1245,] 0.0001902663 1.084285e-04 3.726182e-05
[1246,] 0.0001895389 1.662906e-04 5.470040e-05
[1247,] 0.0001906761 1.055016e-04 3.628925e-05
[1248,] 0.0001895276 1.582877e-04 5.268230e-05
[1249,] 0.0001893667 1.742574e-04 5.821708e-05
[1250,] 0.0001893759 1.688046e-04 5.610844e-05
[1251,] 0.0001892994 1.629241e-04 5.240562e-05
[1252,] 0.0001896307 2.027793e-04 6.546148e-05
[1253,] 0.0001893680 1.717613e-04 5.715781e-05
[1254,] 0.0001890666 1.942147e-04 6.285691e-05
[1255,] 0.0001897347 1.577474e-04 5.378705e-05
[1256,] 0.0001895308 1.631580e-04 5.382028e-05
[1257,] 0.0001894243 2.131183e-04 7.253994e-05
[1258,] 0.0001895893 1.991208e-04 6.431476e-05
[1259,] 0.0001893842 5.128165e-04 1.617052e-04
[1260,] 0.0001889991 1.422931e-04 4.736420e-05
[1261,] 0.0001891409 2.244936e-04 7.197660e-05
[1262,] 0.0001900033 3.542531e-04 1.070821e-04
[1263,] 0.0001895333 2.001935e-04 6.484990e-05
[1264,] 0.0001895176 2.020002e-04 6.552241e-05
[1265,] 0.0001893660 1.415928e-04 4.745140e-05
[1266,] 0.0001899597 3.152359e-04 9.595175e-05
[1267,] 0.0001895727 2.020002e-04 6.537955e-05
[1268,] 0.0001890192 9.838451e-05 3.284200e-05
[1269,] 0.0001891567 1.135723e-04 3.762597e-05
[1270,] 0.0001890139 9.906406e-05 3.309583e-05
[1271,] 0.0001893651 1.269767e-04 4.249017e-05
[1272,] 0.0001893922 1.770417e-04 5.922525e-05
[1273,] 0.0001895672 2.099527e-04 6.770528e-05
[1274,] 0.0001895486 2.069370e-04 6.685972e-05
[1275,] 0.0001897392 1.352956e-04 4.558167e-05
[1276,] 0.0001892287 2.175586e-04 6.944128e-05
[1277,] 0.0001895438 2.060506e-04 6.678540e-05
[1278,] 0.0001891338 1.296031e-04 4.305223e-05
[1279,] 0.0001890052 1.487630e-04 4.972626e-05
[1280,] 0.0001893363 1.444375e-04 4.824068e-05
[1281,] 0.0001897125 1.475625e-04 5.022845e-05
[1282,] 0.0001891714 2.135475e-04 6.843892e-05
[1283,] 0.0001890692 2.065327e-04 6.671611e-05
[1284,] 0.0001897107 1.307564e-04 4.284749e-05
[1285,] 0.0001897220 1.312632e-04 4.297476e-05
[1286,] 0.0001896920 1.263767e-04 4.147561e-05
[1287,] 0.0001893321 1.457311e-04 4.864007e-05
[1288,] 0.0001895425 2.018140e-04 6.539984e-05
[1289,] 0.0001892803 2.143433e-04 6.825879e-05
[1290,] 0.0001893417 1.426613e-04 4.770979e-05
[1291,] 0.0001893406 1.365534e-04 4.556722e-05
[1292,] 0.0001899216 1.372742e-04 4.653189e-05
[1293,] 0.0001892645 2.098312e-04 6.692965e-05
[1294,] 0.0001898653 1.285671e-04 4.215975e-05
[1295,] 0.0001898608 1.285697e-04 4.216287e-05
[1296,] 0.0001899202 1.318542e-04 4.302733e-05
[1297,] 0.0001895298 1.857969e-04 6.050465e-05
[1298,] 0.0001898619 1.302291e-04 4.261219e-05
[1299,] 0.0001895816 2.022616e-04 6.542967e-05
[1300,] 0.0001892764 2.115946e-04 6.742946e-05
[1301,] 0.0001900893 1.427308e-04 4.874357e-05
[1302,] 0.0001892255 1.158475e-04 3.880077e-05
[1303,] 0.0001893741 1.262581e-04 4.225636e-05
[1304,] 0.0001893742 1.252681e-04 4.191119e-05
[1305,] 0.0001893560 1.395523e-04 4.670662e-05
[1306,] 0.0001891491 1.110249e-04 3.677681e-05
[1307,] 0.0001892443 1.911052e-04 6.123775e-05
[1308,] 0.0001891569 1.999051e-04 6.425912e-05
[1309,] 0.0001890013 1.464500e-04 4.864794e-05
[1310,] 0.0001891817 2.030968e-04 6.515507e-05
[1311,] 0.0001891438 2.032743e-04 6.535981e-05
[1312,] 0.0001889211 1.237146e-04 4.087088e-05
[1313,] 0.0001893554 1.317205e-04 4.405781e-05
[1314,] 0.0001893447 1.444617e-04 4.828382e-05
[1315,] 0.0001898149 1.315046e-04 4.298902e-05
[1316,] 0.0001893397 2.000378e-04 6.708706e-05
[1317,] 0.0001895243 3.756469e-04 1.182712e-04
[1318,] 0.0001890395 1.086319e-04 3.595175e-05
[1319,] 0.0001889986 1.404629e-04 4.674978e-05
[1320,] 0.0001894925 1.945519e-04 6.364937e-05
[1321,] 0.0001889988 1.521190e-04 5.065677e-05
[1322,] 0.0001888976 9.731722e-05 3.243131e-05
[1323,] 0.0001895954 2.023204e-04 6.541455e-05
[1324,] 0.0001889575 2.594944e-04 8.467416e-05
[1325,] 0.0001889849 1.620134e-04 5.390416e-05
[1326,] 0.0001899512 1.283390e-04 4.236610e-05
[1327,] 0.0001900073 1.344042e-04 4.528825e-05
[1328,] 0.0001894293 1.584748e-04 5.184289e-05
[1329,] 0.0001889844 1.609062e-04 5.353571e-05
[1330,] 0.0001892064 6.404737e-04 2.076201e-04
[1331,] 0.0001889983 1.409852e-04 4.693474e-05
[1332,] 0.0001894964 2.304200e-04 7.436198e-05
[1333,] 0.0001893508 5.348643e-04 1.820919e-04
[1334,] 0.0001895756 2.065496e-04 6.668810e-05
[1335,] 0.0001894029 1.498094e-04 4.924559e-05
[1336,] 0.0001893520 1.778645e-04 5.720139e-05
[1337,] 0.0001891727 1.315072e-04 4.381621e-05
[1338,] 0.0001893455 1.395808e-04 4.647723e-05
[1339,] 0.0001895948 2.141687e-04 6.887463e-05
[1340,] 0.0001891478 1.236607e-04 4.118690e-05
[1341,] 0.0001894103 1.683506e-04 5.494315e-05
[1342,] 0.0001900103 1.137731e-04 3.909511e-05
[1343,] 0.0001900283 1.325407e-04 4.397546e-05
[1344,] 0.0001895602 2.064047e-04 6.668842e-05
[1345,] 0.0001892736 1.294202e-04 4.303524e-05
[1346,] 0.0001893493 4.154459e-04 1.372135e-04
[1347,] 0.0001892770 1.170086e-04 3.975547e-05
[1348,] 0.0001890377 1.522669e-04 5.010716e-05
[1349,] 0.0001890249 1.482517e-04 4.887336e-05
[1350,] 0.0001895427 2.177665e-04 7.020601e-05
[1351,] 0.0001893443 2.026839e-04 6.448468e-05
[1352,] 0.0001890097 1.546715e-04 5.105393e-05
[1353,] 0.0001893291 2.309829e-04 7.645344e-05
[1354,] 0.0001891912 1.237126e-04 4.121434e-05
[1355,] 0.0001891834 1.239595e-04 4.134460e-05
[1356,] 0.0001892304 1.634075e-04 5.274577e-05
[1357,] 0.0001895999 2.047417e-04 6.610557e-05
[1358,] 0.0001890561 1.192041e-04 3.917277e-05
[1359,] 0.0001893410 4.996110e-04 1.655159e-04
[1360,] 0.0001900780 1.355652e-04 4.569077e-05
[1361,] 0.0001893448 3.478080e-04 1.162099e-04
[1362,] 0.0001897159 1.388196e-04 4.513824e-05
[1363,] 0.0001900369 1.327723e-04 4.477038e-05
[1364,] 0.0001893473 4.509081e-04 1.492046e-04
[1365,] 0.0001895485 1.262358e-04 4.216350e-05
[1366,] 0.0001894728 1.486596e-04 4.920477e-05
[1367,] 0.0001891193 1.305533e-04 4.339967e-05
[1368,] 0.0001891741 1.158275e-04 3.845700e-05
[1369,] 0.0001890770 1.229963e-04 4.068153e-05
[1370,] 0.0001894637 1.508766e-04 4.984572e-05
[1371,] 0.0001895927 2.328378e-04 7.430429e-05
[1372,] 0.0001891790 1.139135e-04 3.834757e-05
[1373,] 0.0001895382 2.203454e-04 7.084469e-05
[1374,] 0.0001894406 1.060381e-04 3.480535e-05
[1375,] 0.0001903599 1.017171e-04 3.342937e-05
[1376,] 0.0001891556 1.499345e-04 5.063773e-05
[1377,] 0.0001904041 1.020248e-04 3.349930e-05
[1378,] 0.0001895584 1.245466e-04 4.185494e-05
[1379,] 0.0001892523 2.455758e-04 7.996945e-05
[1380,] 0.0001898974 1.889139e-04 6.637599e-05
[1381,] 0.0001895721 2.200047e-04 7.062036e-05
[1382,] 0.0001893983 1.727460e-04 5.763016e-05
[1383,] 0.0001905778 1.236284e-04 4.002539e-05
[1384,] 0.0001907755 1.110213e-04 3.645290e-05
[1385,] 0.0001895696 2.184660e-04 7.017954e-05
[1386,] 0.0001895320 2.190513e-04 7.048815e-05
[1387,] 0.0001897341 2.009767e-04 7.044777e-05
[1388,] 0.0001895978 2.191536e-04 7.028707e-05
[1389,] 0.0001891031 1.103487e-04 3.682572e-05
[1390,] 0.0001890569 1.106317e-04 3.694328e-05
[1391,] 0.0001894561 1.552421e-04 5.122146e-05
[1392,] 0.0001891974 1.243296e-04 4.093424e-05
[1393,] 0.0001895946 1.251648e-04 4.212608e-05
[1394,] 0.0001895465 2.159506e-04 6.952235e-05
[1395,] 0.0001895759 2.229465e-04 7.145011e-05
[1396,] 0.0001894003 1.600950e-04 5.320117e-05
[1397,] 0.0001893259 1.731017e-04 5.744604e-05
[1398,] 0.0001896740 1.017889e-04 3.359072e-05
[1399,] 0.0001891270 1.169446e-04 3.870694e-05
[1400,] 0.0001898177 2.100970e-04 7.414425e-05
[1401,] 0.0001896178 2.158390e-04 6.924412e-05
[1402,] 0.0001893715 1.775366e-04 5.878260e-05
[1403,] 0.0001897149 1.165243e-04 3.925641e-05
[1404,] 0.0001893236 1.373775e-04 4.591835e-05
[1405,] 0.0001897349 2.155065e-04 6.882381e-05
[1406,] 0.0001892965 1.102932e-04 3.642397e-05
[1407,] 0.0001895107 1.203098e-04 4.013688e-05
[1408,] 0.0001893839 1.651286e-04 5.519465e-05
[1409,] 0.0001891395 1.011271e-04 3.354748e-05
[1410,] 0.0001897577 1.731416e-04 5.981962e-05
[1411,] 0.0001893626 2.126104e-04 7.086455e-05
[1412,] 0.0001892024 2.356544e-04 7.750703e-05
[1413,] 0.0001891354 1.220394e-04 4.023806e-05
[1414,] 0.0001893667 3.982099e-04 1.332340e-04
[1415,] 0.0001893280 2.273308e-04 7.326755e-05
[1416,] 0.0001893835 1.748998e-04 5.828462e-05
[1417,] 0.0001893316 1.356073e-04 4.509061e-05
[1418,] 0.0001897040 2.398729e-04 7.595262e-05
[1419,] 0.0001893210 1.496589e-04 5.090486e-05
[1420,] 0.0001900607 1.732859e-04 6.040783e-05
[1421,] 0.0001897271 2.451488e-04 7.738822e-05
[1422,] 0.0001897350 2.229121e-04 7.092741e-05
[1423,] 0.0001893104 1.502877e-04 5.014651e-05
[1424,] 0.0001897067 2.182296e-04 7.585395e-05
[1425,] 0.0001893825 1.083446e-04 3.561640e-05
[1426,] 0.0001895424 1.915487e-04 6.176628e-05
[1427,] 0.0001893086 1.510362e-04 5.040384e-05
[1428,] 0.0001894828 1.777955e-04 5.937611e-05
[1429,] 0.0001888696 1.660377e-04 5.528519e-05
[1430,] 0.0001897171 2.398643e-04 7.590161e-05
[1431,] 0.0001895362 1.791264e-04 5.945770e-05
[1432,] 0.0001897366 2.398910e-04 7.583812e-05
[1433,] 0.0001892001 1.120640e-04 3.702895e-05
[1434,] 0.0001901059 1.695417e-04 5.897746e-05
[1435,] 0.0001893728 3.099727e-04 1.040097e-04
[1436,] 0.0001893729 2.719032e-04 9.117886e-05
[1437,] 0.0001903893 1.288131e-04 4.099499e-05
[1438,] 0.0001897636 2.313244e-04 7.328754e-05
[1439,] 0.0001893777 1.745787e-04 5.859310e-05
[1440,] 0.0001893694 2.374172e-04 7.938771e-05
[1441,] 0.0001893438 1.487073e-04 4.965220e-05
[1442,] 0.0001893352 1.529384e-04 5.118121e-05
[1443,] 0.0001893722 2.757340e-04 9.242429e-05
[1444,] 0.0001897458 2.307796e-04 7.319026e-05
[1445,] 0.0001899132 1.380780e-04 4.608827e-05
[1446,] 0.0001893301 1.481832e-04 4.937046e-05
[1447,] 0.0001894473 2.185214e-04 7.100515e-05
[1448,] 0.0001892116 2.246964e-04 7.361587e-05
[1449,] 0.0001894341 1.781766e-04 5.927022e-05
[1450,] 0.0001893995 2.325046e-04 7.557864e-05
[1451,] 0.0001893817 1.769467e-04 5.902002e-05
[1452,] 0.0001894417 1.778066e-04 5.916766e-05
[1453,] 0.0001894465 2.185916e-04 7.103178e-05
[1454,] 0.0001891706 1.095407e-04 3.699807e-05
[1455,] 0.0001894445 2.185906e-04 7.104131e-05
[1456,] 0.0001893704 1.780002e-04 5.935917e-05
[1457,] 0.0001893699 1.825245e-04 6.085111e-05
[1458,] 0.0001894335 2.182058e-04 7.097884e-05
[1459,] 0.0001893701 1.838960e-04 6.127434e-05
[1460,] 0.0001893702 1.779403e-04 5.934146e-05
[1461,] 0.0001889792 1.164782e-04 3.867903e-05
[1462,] 0.0001894280 2.300218e-04 7.462401e-05
[1463,] 0.0001890045 1.157304e-04 3.843140e-05
[1464,] 0.0001897687 1.455769e-04 4.770011e-05
[1465,] 0.0001892733 2.199719e-04 7.071040e-05
[1466,] 0.0001894266 2.233844e-04 7.259739e-05
[1467,] 0.0001894196 2.443944e-04 7.908962e-05
[1468,] 0.0001894361 2.339327e-04 7.576180e-05
[1469,] 0.0001893691 1.685596e-04 5.616286e-05
[1470,] 0.0001893551 2.273937e-04 7.432009e-05
[1471,] 0.0001893768 1.729564e-04 5.762928e-05
[1472,] 0.0001893767 1.727971e-04 5.759057e-05
[1473,] 0.0001893711 2.220188e-04 7.252699e-05
[1474,] 0.0001893547 2.250053e-04 7.359200e-05
[1475,] 0.0001893690 1.679294e-04 5.598121e-05
[1476,] 0.0001893554 2.233672e-04 7.306042e-05
[1477,] 0.0001893826 2.191635e-04 7.156645e-05
[1478,] 0.0001893686 1.671920e-04 5.575322e-05
[1479,] 0.0001893563 2.234414e-04 7.307447e-05
[1480,] 0.0001893460 2.237825e-04 7.326211e-05
[1481,] 0.0001891461 1.003404e-04 3.343351e-05
[1482,] 0.0001893774 1.492157e-04 4.962421e-05
[1483,] 0.0001890261 1.045929e-04 3.497116e-05
[1484,] 0.0001890196 1.136171e-04 3.749331e-05
[1485,] 0.0001894063 2.012863e-04 6.596971e-05
[1486,] 0.0001893392 1.869251e-04 6.133880e-05
[1487,] 0.0001893594 2.013256e-04 6.619429e-05
[1488,] 0.0001890695 1.155723e-04 3.811439e-05
[1489,] 0.0001892650 1.804638e-04 5.991381e-05
[1490,] 0.0001893711 1.212567e-04 4.039349e-05
[1491,] 0.0001892011 1.677117e-04 5.437780e-05
[1492,] 0.0001893617 1.673745e-04 5.570044e-05
[1493,] 0.0001894333 2.192696e-04 7.489003e-05
[1494,] 0.0001890869 1.500363e-04 4.971474e-05
[1495,] 0.0001894931 1.785446e-04 5.846959e-05
[1496,] 0.0001890500 1.412180e-04 4.617238e-05
[1497,] 0.0001894601 1.802789e-04 6.052273e-05
[1498,] 0.0001894414 1.338672e-04 4.466521e-05
[1499,] 0.0001893649 2.285133e-04 7.470159e-05
[1500,] 0.0001898101 1.077850e-04 3.578481e-05
[1501,] 0.0001893759 1.903958e-04 6.304522e-05
[1502,] 0.0001893746 1.449779e-04 4.843167e-05
[1503,] 0.0001894281 2.078553e-04 6.821250e-05
[1504,] 0.0001893802 1.196330e-04 3.968107e-05
[1505,] 0.0001889223 1.664219e-04 5.486352e-05
[1506,] 0.0001889242 1.193693e-04 3.965999e-05
[1507,] 0.0001894264 1.737983e-04 5.765108e-05
[1508,] 0.0001893614 2.351567e-04 7.681514e-05
[1509,] 0.0001894171 1.170189e-04 3.914113e-05
[1510,] 0.0001893773 1.279440e-04 4.266312e-05
[1511,] 0.0001893808 1.286013e-04 4.291036e-05
[1512,] 0.0001895055 1.012843e-04 3.357853e-05
[1513,] 0.0001892863 2.771267e-04 9.224808e-05
[1514,] 0.0001893829 1.547710e-04 5.184753e-05
[1515,] 0.0001906132 1.581139e-04 5.615881e-05
[1516,] 0.0001893842 1.535115e-04 5.142819e-05
[1517,] 0.0001894284 1.999653e-04 6.795670e-05
[1518,] 0.0001902810 1.438587e-04 5.016586e-05
[1519,] 0.0001893778 1.366802e-04 4.567092e-05
[1520,] 0.0001893888 1.280865e-04 4.269776e-05
[1521,] 0.0001893831 1.624745e-04 5.447843e-05
[1522,] 0.0001893791 1.346995e-04 4.493907e-05
[1523,] 0.0001893811 1.553656e-04 5.203623e-05
[1524,] 0.0001893741 1.770532e-04 5.931146e-05
[1525,] 0.0001892145 1.202152e-04 4.009544e-05
[1526,] 0.0001903472 1.290163e-04 4.108028e-05
[1527,] 0.0001893935 1.354100e-04 4.530121e-05
[1528,] 0.0001894555 1.186719e-04 3.929046e-05
[1529,] 0.0001893046 2.324545e-04 7.675346e-05
[1530,] 0.0001891748 1.323495e-04 4.400602e-05
[1531,] 0.0001907482 1.268452e-04 4.216470e-05
[1532,] 0.0001892878 1.250415e-04 4.164432e-05
[1533,] 0.0001893860 1.341745e-04 4.471040e-05
[1534,] 0.0001906050 1.202757e-04 4.077440e-05
[1535,] 0.0001900094 1.190226e-04 4.090457e-05
[1536,] 0.0001894061 1.084617e-04 3.597927e-05
[1537,] 0.0001906389 1.283588e-04 4.294959e-05
[1538,] 0.0001891501 1.631718e-04 5.435245e-05
[1539,] 0.0001897693 1.132613e-04 3.710969e-05
[1540,] 0.0001895304 2.160544e-04 7.436791e-05
[1541,] 0.0001895846 1.094520e-04 3.628580e-05
[1542,] 0.0001901414 1.209297e-04 3.909830e-05
[1543,] 0.0001905201 1.355719e-04 4.670528e-05
[1544,] 0.0001897573 1.222272e-04 3.955366e-05
[1545,] 0.0001889130 1.221485e-04 4.087926e-05
[1546,] 0.0001889061 1.203218e-04 4.023539e-05
[1547,] 0.0001888982 1.197348e-04 4.001235e-05
[1548,] 0.0001902906 1.380189e-04 4.828782e-05
[1549,] 0.0001889019 1.222935e-04 4.089518e-05
[1550,] 0.0001889001 1.159999e-04 3.876459e-05
[1551,] 0.0001893666 2.659329e-04 8.883386e-05
[1552,] 0.0001894384 1.252916e-04 4.102315e-05
[1553,] 0.0001888788 1.464887e-04 4.879865e-05
[1554,] 0.0001892851 1.811211e-04 6.066649e-05
[1555,] 0.0001901286 1.131154e-04 3.887735e-05
[1556,] 0.0001893029 3.172261e-04 1.066492e-04
[1557,] 0.0001902108 1.501018e-04 4.778797e-05
[1558,] 0.0001906761 1.218179e-04 4.115550e-05
[1559,] 0.0001890678 1.242845e-04 4.089874e-05
[1560,] 0.0001894845 1.123410e-04 3.719128e-05
[1561,] 0.0001893701 1.544058e-04 5.136897e-05
[1562,] 0.0001892991 1.422179e-04 4.739265e-05
[1563,] 0.0001893022 1.961134e-04 6.529287e-05
[1564,] 0.0001905474 1.329524e-04 4.241559e-05
[1565,] 0.0001903607 1.110218e-04 3.602163e-05
[1566,] 0.0001893659 2.169931e-04 7.219624e-05
[1567,] 0.0001894918 1.068973e-04 3.548163e-05
[1568,] 0.0001901684 1.306659e-04 4.180669e-05
[1569,] 0.0001903997 1.324981e-04 4.223383e-05
[1570,] 0.0001900656 1.111603e-04 3.640446e-05
[1571,] 0.0001893692 1.808287e-04 6.043695e-05
[1572,] 0.0001889942 1.143990e-04 3.839107e-05
[1573,] 0.0001893646 3.398053e-04 1.131834e-04
[1574,] 0.0001902512 1.396321e-04 4.817938e-05
[1575,] 0.0001893141 1.213364e-04 4.033568e-05
[1576,] 0.0001889055 1.177086e-04 3.920167e-05
[1577,] 0.0001904695 1.313458e-04 4.229367e-05
[1578,] 0.0001902427 1.370233e-04 4.725110e-05
[1579,] 0.0001897500 1.366086e-04 4.397140e-05
[1580,] 0.0001893929 1.967136e-04 6.500715e-05
[1581,] 0.0001893506 1.792645e-04 5.997029e-05
[1582,] 0.0001893669 1.936460e-04 6.474558e-05
[1583,] 0.0001895232 1.229226e-04 4.036844e-05
[1584,] 0.0001899126 1.118303e-04 3.625278e-05
[1585,] 0.0001908977 1.508404e-04 4.893834e-05
[1586,] 0.0001893729 1.487437e-04 4.953122e-05
[1587,] 0.0001889419 1.432467e-04 4.734266e-05
[1588,] 0.0001894650 1.366510e-04 4.601872e-05
[1589,] 0.0001895344 1.131458e-04 3.721336e-05
[1590,] 0.0001891868 9.907095e-05 3.314304e-05
[1591,] 0.0001893715 1.230700e-04 4.016559e-05
[1592,] 0.0001893964 1.489629e-04 4.968550e-05
[1593,] 0.0001894804 2.147062e-04 6.972542e-05
[1594,] 0.0001895082 1.118610e-04 3.686963e-05
[1595,] 0.0001893265 1.564590e-04 5.213683e-05
[1596,] 0.0001894980 1.166740e-04 3.823815e-05
[1597,] 0.0001893642 1.406177e-04 4.646507e-05
[1598,] 0.0001893565 1.267026e-04 4.198616e-05
[1599,] 0.0001894303 1.211245e-04 3.997028e-05
[1600,] 0.0001893727 1.356274e-04 4.481189e-05
[1601,] 0.0001894562 1.564564e-04 5.129278e-05
[1602,] 0.0001893530 1.618217e-04 5.432193e-05
[1603,] 0.0001895933 1.185483e-04 3.889798e-05
[1604,] 0.0001895938 1.180408e-04 3.873974e-05
[1605,] 0.0001894269 1.152867e-04 3.815922e-05
[1606,] 0.0001895523 1.302621e-04 4.263255e-05
[1607,] 0.0001894833 1.179135e-04 3.888088e-05
[1608,] 0.0001894440 1.290293e-04 4.232412e-05
[1609,] 0.0001896084 1.184696e-04 3.885435e-05
[1610,] 0.0001896015 1.182803e-04 3.880285e-05
[1611,] 0.0001896085 1.187244e-04 3.893348e-05
[1612,] 0.0001894595 1.086430e-04 3.591299e-05
[1613,] 0.0001896563 1.140171e-04 3.743584e-05
[1614,] 0.0001893693 1.022753e-04 3.395214e-05
[1615,] 0.0001893597 1.473880e-04 4.910829e-05
[1616,] 0.0001893444 1.423684e-04 4.783923e-05
[1617,] 0.0001893853 1.366374e-04 4.594880e-05
[1618,] 0.0001893974 1.404550e-04 4.730923e-05
[1619,] 0.0001893740 1.690751e-04 5.657353e-05
[1620,] 0.0001893543 1.189373e-04 3.964129e-05
[1621,] 0.0001894932 1.062778e-04 3.579031e-05
[1622,] 0.0001896389 1.100715e-04 3.724614e-05
[1623,] 0.0001893639 1.124203e-04 3.714573e-05
[1624,] 0.0001893631 1.113175e-04 3.679730e-05
[1625,] 0.0001893629 1.127682e-04 3.725810e-05
[1626,] 0.0001893336 1.266986e-04 4.185077e-05
[1627,] 0.0001894027 1.488148e-04 4.880403e-05
[1628,] 0.0001895338 1.095834e-04 3.702185e-05
[1629,] 0.0001893592 1.330422e-04 4.430626e-05
[1630,] 0.0001894199 1.265620e-04 4.288868e-05
[1631,] 0.0001893742 1.273040e-04 4.270530e-05
[1632,] 0.0001893740 1.243105e-04 4.168276e-05
[1633,] 0.0001893558 1.566617e-04 5.216721e-05
[1634,] 0.0001897512 9.744674e-05 3.255948e-05
[1635,] 0.0001893758 1.241522e-04 4.163493e-05
[1636,] 0.0001895692 1.319017e-04 4.321405e-05
[1637,] 0.0001893642 1.108593e-04 3.710046e-05
[1638,] 0.0001896918 1.172468e-04 3.989432e-05
[1639,] 0.0001896554 1.158770e-04 3.936574e-05
[1640,] 0.0001893746 1.494832e-04 5.021862e-05
[1641,] 0.0001895642 1.029381e-04 3.460572e-05
[1642,] 0.0001893668 1.351195e-04 4.496523e-05
[1643,] 0.0001894181 1.452241e-04 4.890950e-05
[1644,] 0.0001893589 1.364264e-04 4.535973e-05
[1645,] 0.0001893788 1.939132e-04 6.520349e-05
[1646,] 0.0001893452 1.223038e-04 4.085632e-05
[1647,] 0.0001893993 1.057063e-04 3.478899e-05
[1648,] 0.0001893393 1.060743e-04 3.535330e-05
[1649,] 0.0001894850 1.127198e-04 3.797619e-05
[1650,] 0.0001893694 1.037620e-04 3.492642e-05
[1651,] 0.0001894913 1.014040e-04 3.379439e-05
[1652,] 0.0001892342 1.006935e-04 3.351367e-05
[1653,] 0.0001889649 1.373484e-04 4.577502e-05
[1654,] 0.0001891938 1.052114e-04 3.545503e-05
[1655,] 0.0001889852 3.063736e-04 1.012591e-04
[1656,] 0.0001894018 1.807110e-04 5.879839e-05
[1657,] 0.0001889669 2.794371e-04 9.275999e-05
[1658,] 0.0001889662 3.190054e-04 1.063058e-04
[1659,] 0.0001889687 3.133427e-04 1.043370e-04
[1660,] 0.0001890455 1.069141e-04 3.588176e-05
[1661,] 0.0001890488 1.249651e-04 4.156940e-05
[1662,] 0.0001892101 1.092405e-04 3.686447e-05
[1663,] 0.0001892394 1.253695e-04 4.265008e-05
[1664,] 0.0001893650 1.230346e-04 4.195939e-05
[1665,] 0.0001892171 1.172938e-04 3.973468e-05
[1666,] 0.0001891786 1.159574e-04 3.921452e-05
[1667,] 0.0001892205 1.152504e-04 3.900354e-05
[1668,] 0.0001892580 1.205943e-04 4.096182e-05
[1669,] 0.0001892175 1.230223e-04 4.178240e-05
[1670,] 0.0001890308 2.048774e-04 6.931418e-05
[1671,] 0.0001890182 9.716148e-05 3.233027e-05
[1672,] 0.0001889926 1.973189e-04 6.630565e-05
[1673,] 0.0001890440 1.270292e-04 4.274181e-05
[1674,] 0.0001890139 3.152837e-04 1.067033e-04
[1675,] 0.0001893368 1.520394e-04 5.063472e-05
[1676,] 0.0001891928 1.128282e-04 3.806998e-05
[1677,] 0.0001891220 9.984995e-05 3.306755e-05
[1678,] 0.0001891931 9.752114e-05 3.238968e-05
[1679,] 0.0001893362 1.467031e-04 4.890269e-05
[1680,] 0.0001891834 9.746128e-05 3.237767e-05
[1681,] 0.0001893655 1.313627e-04 4.497145e-05
[1682,] 0.0001892037 9.686988e-05 3.227974e-05
[1683,] 0.0001891880 9.689786e-05 3.225975e-05
[1684,] 0.0001892409 1.770152e-04 5.829284e-05
[1685,] 0.0001889799 1.534222e-04 5.119978e-05
[1686,] 0.0001891240 9.707830e-05 3.233132e-05
[1687,] 0.0001891431 9.712404e-05 3.232832e-05
[1688,] 0.0001891370 9.716747e-05 3.233392e-05
[1689,] 0.0001891043 9.913169e-05 3.286328e-05
[1690,] 0.0001890829 9.755479e-05 3.242915e-05
[1691,] 0.0001890954 9.718065e-05 3.234183e-05
[1692,] 0.0001890505 1.357560e-04 4.547281e-05
[1693,] 0.0001892079 1.247673e-04 4.085825e-05
[1694,] 0.0001890530 1.405458e-04 4.710962e-05
[1695,] 0.0001890305 2.099322e-04 6.997732e-05
[1696,] 0.0001892565 1.921031e-04 6.304905e-05
[1697,] 0.0001890346 2.781261e-04 9.278215e-05
[1698,] 0.0001893979 1.789457e-04 5.985284e-05
[1699,] 0.0001890342 2.355916e-04 7.878041e-05
[1700,] 0.0001889884 3.144561e-04 1.057768e-04
[1701,] 0.0001888658 6.881591e-04 2.298859e-04
[1702,] 0.0001895892 1.128138e-04 3.840458e-05
[1703,] 0.0001893114 2.143715e-04 6.929473e-05
[1704,] 0.0001890654 2.184212e-04 7.418373e-05
[1705,] 0.0001893122 3.090879e-04 9.898845e-05
[1706,] 0.0001893482 1.557174e-04 5.052747e-05
[1707,] 0.0001895881 2.156920e-04 6.783422e-05
[1708,] 0.0001892611 3.257231e-04 1.049145e-04
[1709,] 0.0001889363 9.838755e-04 3.378202e-04
[1710,] 0.0001889352 1.062525e-03 3.648674e-04
[1711,] 0.0001889313 1.336947e-03 4.588621e-04
[1712,] 0.0001893331 2.085400e-04 6.921934e-05
[1713,] 0.0001893376 2.065730e-04 6.843187e-05
[1714,] 0.0001893362 2.147231e-04 7.114943e-05
[1715,] 0.0001893353 2.219228e-04 7.355635e-05
[1716,] 0.0001893386 2.334332e-04 7.724501e-05
[1717,] 0.0001893330 2.161446e-04 7.183698e-05
[1718,] 0.0001893366 1.549582e-04 5.162570e-05
[1719,] 0.0001893478 2.920539e-04 9.339998e-05
[1720,] 0.0001891572 2.183887e-04 7.495018e-05
[1721,] 0.0001893402 1.549558e-04 5.170891e-05
[1722,] 0.0001893306 3.236794e-04 1.073867e-04
[1723,] 0.0001893415 1.562443e-04 5.216004e-05
[1724,] 0.0001895735 2.571713e-04 8.035129e-05
[1725,] 0.0001892448 3.441827e-04 1.110973e-04
[1726,] 0.0001893290 3.407468e-04 1.133499e-04
[1727,] 0.0001891754 1.097922e-04 3.650210e-05
[1728,] 0.0001892132 6.994561e-04 2.183425e-04
[1729,] 0.0001901112 1.810822e-04 5.657703e-05
[1730,] 0.0001894076 1.437575e-04 4.817812e-05
[1731,] 0.0001893756 1.498975e-04 5.028467e-05
[1732,] 0.0001893376 1.606141e-04 5.350085e-05
[1733,] 0.0001894711 9.975275e-05 3.314142e-05
[1734,] 0.0001893811 1.623136e-04 5.442663e-05
[1735,] 0.0001893547 2.681494e-04 8.551713e-05
[1736,] 0.0001901340 1.428765e-04 4.543230e-05
[1737,] 0.0001893399 1.082428e-04 3.558962e-05
[1738,] 0.0001892176 2.233283e-04 7.712672e-05
[1739,] 0.0001894883 1.952581e-04 6.249092e-05
[1740,] 0.0001894511 2.497582e-04 7.929189e-05
[1741,] 0.0001897547 1.605073e-04 5.088682e-05
[1742,] 0.0001893378 1.589837e-04 5.288667e-05
[1743,] 0.0001893393 1.636693e-04 5.440463e-05
[1744,] 0.0001898646 1.302328e-04 4.196048e-05
[1745,] 0.0001891784 1.543865e-04 5.030296e-05
[1746,] 0.0001894955 2.191034e-04 6.973587e-05
[1747,] 0.0001889343 1.479999e-04 4.928478e-05
[1748,] 0.0001889296 1.481967e-04 4.933846e-05
[1749,] 0.0001889863 9.879291e-05 3.287382e-05
[1750,] 0.0001889330 1.493762e-04 4.968064e-05
[1751,] 0.0001889317 1.679636e-04 5.580872e-05
[1752,] 0.0001889314 1.497925e-04 4.988437e-05
[1753,] 0.0001889300 1.493002e-04 4.969314e-05
[1754,] 0.0001889300 1.493054e-04 4.968697e-05
[1755,] 0.0001892607 1.488736e-04 4.956170e-05
[1756,] 0.0001890020 1.493384e-04 4.956823e-05
[1757,] 0.0001889311 1.487398e-04 4.951994e-05
[1758,] 0.0001889319 1.477579e-04 4.918934e-05
[1759,] 0.0001890054 9.855803e-05 3.282220e-05
[1760,] 0.0001889299 1.482179e-04 4.933270e-05
[1761,] 0.0001889351 1.478965e-04 4.924176e-05
[1762,] 0.0001893459 1.597614e-04 5.193473e-05
[1763,] 0.0001890138 1.116781e-04 3.680834e-05
[1764,] 0.0001891207 1.667113e-04 5.563393e-05
[1765,] 0.0001889460 1.065177e-04 3.528834e-05
[1766,] 0.0001891069 1.670658e-04 5.570151e-05
[1767,] 0.0001890984 1.017394e-04 3.378252e-05
[1768,] 0.0001891433 1.640855e-04 5.449932e-05
[1769,] 0.0001889325 1.091975e-04 3.615318e-05
[1770,] 0.0001891434 1.702076e-04 5.649803e-05
[1771,] 0.0001891359 1.944632e-04 6.422009e-05
[1772,] 0.0001891262 1.949800e-04 6.450068e-05
[1773,] 0.0001894394 3.752393e-04 1.328872e-04
[1774,] 0.0001891694 1.745191e-04 5.771877e-05
[1775,] 0.0001891457 1.708121e-04 5.667865e-05
[1776,] 0.0001891691 1.711383e-04 5.672046e-05
[1777,] 0.0001891520 1.960477e-04 6.458435e-05
[1778,] 0.0001891511 1.921517e-04 6.334940e-05
[1779,] 0.0001891488 1.930646e-04 6.365880e-05
[1780,] 0.0001892501 1.496510e-04 4.980786e-05
[1781,] 0.0001891264 1.940469e-04 6.419452e-05
[1782,] 0.0001891389 1.672401e-04 5.559415e-05
[1783,] 0.0001891450 1.718063e-04 5.698053e-05
[1784,] 0.0001892504 1.478188e-04 4.923061e-05
[1785,] 0.0001891231 1.938199e-04 6.416802e-05
[1786,] 0.0001891334 3.106020e-04 9.909599e-05
[1787,] 0.0001892512 1.474068e-04 4.909621e-05
[1788,] 0.0001893165 1.598955e-04 5.315228e-05
[1789,] 0.0001889542 1.263242e-04 4.158672e-05
[1790,] 0.0001891071 1.901507e-04 6.334966e-05
[1791,] 0.0001888699 1.202430e-04 4.009473e-05
[1792,] 0.0001893318 2.542614e-04 8.355983e-05
[1793,] 0.0001893282 2.567693e-04 8.445267e-05
[1794,] 0.0001893300 2.557042e-04 8.406534e-05
[1795,] 0.0001891181 1.703376e-04 5.663010e-05
[1796,] 0.0001893297 2.603358e-04 8.557089e-05
[1797,] 0.0001891567 1.800933e-04 5.998303e-05
[1798,] 0.0001889884 1.146880e-04 3.779389e-05
[1799,] 0.0001889988 1.186489e-04 3.931069e-05
[1800,] 0.0001890088 2.073600e-04 6.731811e-05
[1801,] 0.0001890205 2.200283e-04 7.128534e-05
[1802,] 0.0001893277 2.528195e-04 8.318155e-05
[1803,] 0.0001891319 1.715382e-04 5.694812e-05
[1804,] 0.0001892465 1.493729e-04 4.974918e-05
[1805,] 0.0001892490 1.497657e-04 4.985576e-05
[1806,] 0.0001893458 2.482769e-04 8.135500e-05
[1807,] 0.0001893297 2.565221e-04 8.433920e-05
[1808,] 0.0001893254 2.482097e-04 8.173908e-05
[1809,] 0.0001891276 1.713411e-04 5.690474e-05
[1810,] 0.0001890557 1.165618e-04 3.829154e-05
[1811,] 0.0001892492 3.926719e-04 1.228036e-04
[1812,] 0.0001892475 1.563005e-04 5.206893e-05
[1813,] 0.0001890102 1.141636e-04 3.759524e-05
[1814,] 0.0001892474 1.562512e-04 5.205574e-05
[1815,] 0.0001891237 1.752833e-04 5.818284e-05
[1816,] 0.0001890114 1.186290e-04 3.901162e-05
[1817,] 0.0001891586 1.649051e-04 5.484009e-05
[1818,] 0.0001892472 1.562875e-04 5.206851e-05
[1819,] 0.0001891258 1.953959e-04 6.464826e-05
[1820,] 0.0001890171 1.185526e-04 3.897796e-05
[1821,] 0.0001891238 1.748943e-04 5.805784e-05
[1822,] 0.0001891183 1.951876e-04 6.470606e-05
[1823,] 0.0001891271 1.716803e-04 5.701353e-05
[1824,] 0.0001891219 1.934531e-04 6.407211e-05
[1825,] 0.0001892657 1.130011e-04 3.776544e-05
[1826,] 0.0001892630 1.490140e-04 4.963210e-05
[1827,] 0.0001890870 1.803015e-04 6.049819e-05
[1828,] 0.0001890650 1.128469e-04 3.751283e-05
[1829,] 0.0001891207 1.147445e-04 3.779864e-05
[1830,] 0.0001891779 1.742519e-04 5.762863e-05
[1831,] 0.0001891941 1.588231e-04 5.295369e-05
[1832,] 0.0001891931 1.550404e-04 5.160254e-05
[1833,] 0.0001891573 2.251564e-04 7.379842e-05
[1834,] 0.0001890048 2.436018e-04 8.006312e-05
[1835,] 0.0001891230 1.943409e-04 6.434276e-05
[1836,] 0.0001891356 1.709435e-04 5.674264e-05
[1837,] 0.0001892942 1.692648e-04 5.603025e-05
[1838,] 0.0001891232 1.903921e-04 6.304818e-05
[1839,] 0.0001891204 1.909978e-04 6.328969e-05
[1840,] 0.0001892599 1.556307e-04 5.119602e-05
[1841,] 0.0001892038 1.701887e-04 5.625723e-05
[1842,] 0.0001891325 2.653435e-04 8.493647e-05
[1843,] 0.0001891182 1.915877e-04 6.353313e-05
[1844,] 0.0001891602 1.220403e-04 4.005189e-05
[1845,] 0.0001892004 1.810785e-04 5.985184e-05
[1846,] 0.0001891555 1.681571e-04 5.623367e-05
[1847,] 0.0001892480 1.614654e-04 5.385434e-05
[1848,] 0.0001891890 1.578378e-04 5.255722e-05
[1849,] 0.0001891800 3.581095e-04 1.188728e-04
[1850,] 0.0001891188 1.906350e-04 6.320085e-05
[1851,] 0.0001888730 1.510694e-04 5.001555e-05
[1852,] 0.0001892059 1.890545e-04 6.239322e-05
[1853,] 0.0001892207 1.135674e-04 3.737212e-05
[1854,] 0.0001890723 1.154365e-04 3.860398e-05
[1855,] 0.0001891896 1.578720e-04 5.255015e-05
[1856,] 0.0001891028 1.310643e-04 4.367180e-05
[1857,] 0.0001888623 1.151006e-04 3.834444e-05
[1858,] 0.0001893521 2.169729e-04 7.294690e-05
[1859,] 0.0001891406 1.133316e-04 3.736837e-05
[1860,] 0.0001892138 1.868206e-04 6.343089e-05
[1861,] 0.0001888858 1.145744e-04 3.800134e-05
[1862,] 0.0001892529 1.627829e-04 5.421809e-05
[1863,] 0.0001891853 2.178329e-04 7.192051e-05
[1864,] 0.0001890128 9.903210e-05 3.294549e-05
[1865,] 0.0001891513 1.113584e-04 3.662995e-05
[1866,] 0.0001889955 3.065238e-04 9.903868e-05
[1867,] 0.0001888774 1.142711e-04 3.818395e-05
[1868,] 0.0001889836 1.092584e-04 3.607607e-05
[1869,] 0.0001891938 1.595098e-04 5.304713e-05
[1870,] 0.0001891181 1.719772e-04 5.716336e-05
[1871,] 0.0001890772 3.498706e-04 1.131477e-04
[1872,] 0.0001891082 1.123042e-04 3.789944e-05
[1873,] 0.0001889949 9.979785e-05 3.311674e-05
[1874,] 0.0001891890 1.577563e-04 5.252751e-05
[1875,] 0.0001891931 1.387216e-04 4.617623e-05
[1876,] 0.0001888713 2.320202e-04 7.670600e-05
[1877,] 0.0001888658 1.089220e-04 3.623605e-05
[1878,] 0.0001890909 2.420315e-04 7.975707e-05
[1879,] 0.0001891779 1.256528e-04 4.186779e-05
[1880,] 0.0001891781 1.271955e-04 4.239379e-05
[1881,] 0.0001890912 1.665041e-04 5.535071e-05
[1882,] 0.0001890944 1.665575e-04 5.535654e-05
[1883,] 0.0001891737 1.168402e-04 3.891111e-05
[1884,] 0.0001891035 1.654714e-04 5.501315e-05
[1885,] 0.0001889040 1.963375e-04 6.450709e-05
[1886,] 0.0001892674 1.576263e-04 5.250833e-05
[1887,] 0.0001891116 1.670090e-04 5.544816e-05
[1888,] 0.0001888826 1.660313e-04 5.483670e-05
[1889,] 0.0001891788 1.240006e-04 4.131308e-05
[1890,] 0.0001888963 2.135579e-04 7.020554e-05
[1891,] 0.0001891927 1.300875e-04 4.252680e-05
[1892,] 0.0001891041 1.512731e-04 5.006850e-05
[1893,] 0.0001891020 2.455770e-04 8.066570e-05
[1894,] 0.0001892655 1.851218e-04 6.171646e-05
[1895,] 0.0001888744 1.145470e-04 3.808964e-05
[1896,] 0.0001890813 1.065832e-04 3.552110e-05
[1897,] 0.0001892564 3.073209e-04 9.813432e-05
[1898,] 0.0001891788 1.260563e-04 4.200840e-05
[1899,] 0.0001892318 1.567846e-04 5.155725e-05
[1900,] 0.0001893686 2.097798e-04 6.980410e-05
[1901,] 0.0001892590 2.669882e-04 8.559220e-05
[1902,] 0.0001889072 1.189876e-04 3.937548e-05
[1903,] 0.0001892557 1.199407e-04 3.991833e-05
[1904,] 0.0001889378 2.019558e-04 6.609881e-05
[1905,] 0.0001892871 1.687753e-04 5.561641e-05
[1906,] 0.0001893179 1.191564e-04 3.960776e-05
[1907,] 0.0001892902 3.213061e-04 1.021153e-04
[1908,] 0.0001892814 3.855648e-04 1.220509e-04
[1909,] 0.0001892906 3.433218e-04 1.089161e-04
[1910,] 0.0001893041 3.448859e-04 1.092310e-04
[1911,] 0.0001891820 1.320646e-04 4.392746e-05
[1912,] 0.0001895331 3.885595e-04 1.191985e-04
[1913,] 0.0001892634 1.762414e-04 5.870258e-05
[1914,] 0.0001892842 2.453081e-04 7.867872e-05
[1915,] 0.0001892798 3.530973e-04 1.120485e-04
[1916,] 0.0001892622 3.191847e-04 1.017923e-04
[1917,] 0.0001892821 1.754797e-04 5.758308e-05
[1918,] 0.0001892761 3.390196e-04 1.077410e-04
[1919,] 0.0001892646 1.861241e-04 6.200074e-05
[1920,] 0.0001891471 1.395996e-04 4.538853e-05
[1921,] 0.0001893188 1.882615e-04 6.249392e-05
[1922,] 0.0001891157 2.995928e-04 9.781005e-05
[1923,] 0.0001892126 1.337530e-04 4.400560e-05
[1924,] 0.0001890928 9.983322e-05 3.306143e-05
[1925,] 0.0001892906 2.638239e-04 8.437235e-05
[1926,] 0.0001891005 1.288587e-04 4.210639e-05
[1927,] 0.0001888827 1.233667e-04 4.091352e-05
[1928,] 0.0001891142 1.662303e-04 5.521478e-05
[1929,] 0.0001892584 1.371816e-04 4.556830e-05
[1930,] 0.0001892282 2.843339e-04 9.128425e-05
[1931,] 0.0001890320 1.308487e-04 4.286733e-05
[1932,] 0.0001892721 3.369280e-04 1.073818e-04
[1933,] 0.0001892831 3.288238e-04 1.047444e-04
[1934,] 0.0001892924 3.444557e-04 1.094979e-04
[1935,] 0.0001890134 1.503268e-04 4.910564e-05
[1936,] 0.0001891854 1.284970e-04 4.279118e-05
[1937,] 0.0001892854 1.722304e-04 5.664033e-05
[1938,] 0.0001892896 3.151527e-04 1.004350e-04
[1939,] 0.0001889196 1.677708e-04 5.523512e-05
[1940,] 0.0001891010 2.656911e-04 8.721113e-05
[1941,] 0.0001891791 1.226978e-04 4.087090e-05
[1942,] 0.0001888806 1.195169e-04 3.962717e-05
[1943,] 0.0001891053 2.368528e-04 7.777074e-05
[1944,] 0.0001892570 3.181915e-04 1.016459e-04
[1945,] 0.0001891077 2.449536e-04 8.035693e-05
[1946,] 0.0001892311 3.070217e-04 9.842447e-05
[1947,] 0.0001891040 1.588081e-04 5.283984e-05
[1948,] 0.0001891034 1.586702e-04 5.281031e-05
[1949,] 0.0001891011 2.288608e-04 7.524925e-05
[1950,] 0.0001890940 2.329721e-04 7.670884e-05
[1951,] 0.0001892666 1.736441e-04 5.707996e-05
[1952,] 0.0001891963 2.844064e-04 9.165202e-05
[1953,] 0.0001891792 1.236709e-04 4.121232e-05
[1954,] 0.0001889840 2.611954e-04 8.465701e-05
[1955,] 0.0001891795 1.250786e-04 4.165925e-05
[1956,] 0.0001889633 1.863717e-04 6.142778e-05
[1957,] 0.0001890248 1.405178e-04 4.594030e-05
[1958,] 0.0001891082 1.658225e-04 5.510596e-05
[1959,] 0.0001892456 3.015892e-04 9.665793e-05
[1960,] 0.0001892203 3.592487e-04 1.149985e-04
[1961,] 0.0001892694 1.575883e-04 5.248251e-05
[1962,] 0.0001891902 1.657465e-04 5.516418e-05
[1963,] 0.0001889401 1.257766e-04 4.144466e-05
[1964,] 0.0001888907 2.047781e-04 6.740558e-05
[1965,] 0.0001891383 1.675585e-04 5.556393e-05
[1966,] 0.0001891326 1.664693e-04 5.525903e-05
[1967,] 0.0001891214 2.654578e-04 8.674320e-05
[1968,] 0.0001891265 2.676749e-04 8.737264e-05
[1969,] 0.0001891427 2.439720e-04 7.953215e-05
[1970,] 0.0001889649 1.276766e-04 4.198990e-05
[1971,] 0.0001892382 1.833649e-04 5.983997e-05
[1972,] 0.0001890066 2.079792e-04 6.749380e-05
[1973,] 0.0001892665 1.708256e-04 5.686538e-05
[1974,] 0.0001892484 3.182038e-04 1.016390e-04
[1975,] 0.0001892423 3.647660e-04 1.163479e-04
[1976,] 0.0001891804 1.310519e-04 4.366017e-05
[1977,] 0.0001891226 2.270362e-04 7.435799e-05
[1978,] 0.0001890583 2.447632e-04 7.888236e-05
[1979,] 0.0001891799 1.293330e-04 4.305877e-05
[1980,] 0.0001892957 1.218841e-04 4.078052e-05
[1981,] 0.0001889716 1.283981e-04 4.220462e-05
[1982,] 0.0001894139 1.733559e-04 5.680589e-05
[1983,] 0.0001891846 1.238305e-04 4.118898e-05
[1984,] 0.0001891834 1.215551e-04 4.044876e-05
[1985,] 0.0001893143 2.818580e-04 8.978327e-05
[1986,] 0.0001889415 1.649920e-04 5.492640e-05
[1987,] 0.0001891308 2.392978e-04 7.820331e-05
[1988,] 0.0001889810 1.322929e-04 4.343922e-05
[1989,] 0.0001891394 1.427994e-04 4.640823e-05
[1990,] 0.0001889925 1.300395e-04 4.269235e-05
[1991,] 0.0001892580 3.061489e-04 9.786979e-05
[1992,] 0.0001891281 1.690454e-04 5.602246e-05
[1993,] 0.0001888749 1.202432e-04 3.989531e-05
[1994,] 0.0001892124 1.215151e-04 4.057494e-05
[1995,] 0.0001889432 1.735100e-04 5.787130e-05
[1996,] 0.0001892663 1.577835e-04 5.254802e-05
[1997,] 0.0001889435 1.529960e-04 5.106499e-05
[1998,] 0.0001889965 1.151057e-04 3.843030e-05
[1999,] 0.0001889681 1.245277e-04 4.097139e-05
[2000,] 0.0001889865 1.177266e-04 3.932868e-05
[2001,] 0.0001889971 1.269021e-04 4.166559e-05
[2002,] 0.0001893230 1.851253e-04 6.149150e-05
[2003,] 0.0001889347 2.039798e-04 6.671003e-05
[2004,] 0.0001891982 1.218109e-04 4.069922e-05
[2005,] 0.0001893988 1.719932e-04 5.784304e-05
[2006,] 0.0001889436 1.127129e-04 3.753991e-05
[2007,] 0.0001889843 2.997711e-04 9.696702e-05
[2008,] 0.0001889881 1.210753e-04 4.048824e-05
[2009,] 0.0001890099 2.116506e-04 6.931859e-05
[2010,] 0.0001889992 1.477878e-04 4.894285e-05
[2011,] 0.0001889894 1.169994e-04 3.908772e-05
[2012,] 0.0001891147 1.655231e-04 5.500358e-05
[2013,] 0.0001889542 1.309889e-04 4.307884e-05
[2014,] 0.0001889923 1.171930e-04 3.916329e-05
[2015,] 0.0001891262 1.657328e-04 5.504678e-05
[2016,] 0.0001890150 1.476427e-04 4.884184e-05
[2017,] 0.0001889432 1.125753e-04 3.749121e-05
[2018,] 0.0001890130 2.743401e-04 8.944984e-05
[2019,] 0.0001889960 1.176724e-04 3.931085e-05
[2020,] 0.0001889603 1.137975e-04 3.788803e-05
[2021,] 0.0001889476 4.936515e-04 1.645068e-04
[2022,] 0.0001889280 2.804052e-04 9.204013e-05
[2023,] 0.0001889868 1.422186e-04 4.724345e-05
[2024,] 0.0001894129 4.139630e-04 1.415564e-04
[2025,] 0.0001890809 2.062489e-04 6.662842e-05
[2026,] 0.0001894106 3.883686e-04 1.326425e-04
[2027,] 0.0001892649 1.866208e-04 6.218337e-05
[2028,] 0.0001891199 1.663098e-04 5.529432e-05
[2029,] 0.0001889982 1.492715e-04 4.944338e-05
[2030,] 0.0001890045 1.444514e-04 4.789607e-05
[2031,] 0.0001888693 1.254065e-04 4.164363e-05
[2032,] 0.0001889826 2.772043e-04 9.118939e-05
[2033,] 0.0001895254 1.947582e-04 6.179305e-05
[2034,] 0.0001891126 1.662213e-04 5.526887e-05
[2035,] 0.0001889153 1.673961e-04 5.502014e-05
[2036,] 0.0001892647 1.864338e-04 6.210790e-05
[2037,] 0.0001889191 1.692305e-04 5.559036e-05
[2038,] 0.0001889886 1.432837e-04 4.755741e-05
[2039,] 0.0001889390 1.841100e-04 6.027338e-05
[2040,] 0.0001893894 4.193157e-04 1.426469e-04
[2041,] 0.0001892746 1.368582e-04 4.483338e-05
[2042,] 0.0001893913 4.335620e-04 1.476317e-04
[2043,] 0.0001889117 1.814684e-04 5.961597e-05
[2044,] 0.0001889355 1.826125e-04 5.981441e-05
[2045,] 0.0001889916 1.473552e-04 4.886799e-05
[2046,] 0.0001890035 1.163703e-04 3.887186e-05
[2047,] 0.0001889618 2.140178e-04 6.974735e-05
[2048,] 0.0001890212 1.256492e-04 4.122130e-05
[2049,] 0.0001890049 1.426459e-04 4.734698e-05
[2050,] 0.0001890270 1.285608e-04 4.213538e-05
[2051,] 0.0001891257 1.668403e-04 5.543112e-05
[2052,] 0.0001889410 2.050145e-04 6.700473e-05
[2053,] 0.0001893785 4.161064e-04 1.409962e-04
[2054,] 0.0001889828 1.341450e-04 4.401903e-05
[2055,] 0.0001889992 1.572556e-04 5.200227e-05
[2056,] 0.0001888937 1.215876e-04 4.024929e-05
[2057,] 0.0001891280 1.661892e-04 5.525456e-05
[2058,] 0.0001889533 1.494374e-04 4.992870e-05
[2059,] 0.0001894133 1.882656e-04 6.324559e-05
[2060,] 0.0001894566 1.050195e-04 3.460290e-05
[2061,] 0.0001890472 1.957953e-04 6.343617e-05
[2062,] 0.0001894086 4.049584e-04 1.384543e-04
[2063,] 0.0001888686 1.410960e-04 4.681659e-05
[2064,] 0.0001893249 3.105089e-04 9.750842e-05
[2065,] 0.0001889180 1.834661e-04 6.021368e-05
[2066,] 0.0001894145 4.148692e-04 1.421122e-04
[2067,] 0.0001889091 1.839234e-04 6.043388e-05
[2068,] 0.0001893963 3.950154e-04 1.344935e-04
[2069,] 0.0001889792 1.164571e-04 3.886270e-05
[2070,] 0.0001894025 3.811857e-04 1.299518e-04
[2071,] 0.0001889854 1.149550e-04 3.838484e-05
[2072,] 0.0001888743 1.124313e-04 3.735883e-05
[2073,] 0.0001889283 1.883951e-04 6.173286e-05
[2074,] 0.0001892721 1.580990e-04 5.263492e-05
[2075,] 0.0001893182 2.108730e-04 7.188110e-05
[2076,] 0.0001888730 1.039261e-04 3.457204e-05
[2077,] 0.0001889353 1.835958e-04 6.013386e-05
[2078,] 0.0001889736 1.161177e-04 3.873072e-05
[2079,] 0.0001894091 4.216916e-04 1.441845e-04
[2080,] 0.0001894078 4.036807e-04 1.379984e-04
[2081,] 0.0001891061 1.666183e-04 5.540887e-05
[2082,] 0.0001889429 1.938083e-04 6.337863e-05
[2083,] 0.0001889499 1.930706e-04 6.309341e-05
[2084,] 0.0001893624 2.345276e-04 7.654285e-05
[2085,] 0.0001894189 4.078304e-04 1.398181e-04
[2086,] 0.0001894070 3.944656e-04 1.347680e-04
[2087,] 0.0001892664 1.577535e-04 5.253713e-05
[2088,] 0.0001889830 1.158147e-04 3.863764e-05
[2089,] 0.0001888718 1.432535e-04 4.748722e-05
[2090,] 0.0001893103 1.928983e-04 6.436321e-05
[2091,] 0.0001889508 1.774562e-04 5.926970e-05
[2092,] 0.0001889835 1.179963e-04 3.939569e-05
[2093,] 0.0001888768 1.122666e-04 3.727636e-05
[2094,] 0.0001889520 1.728952e-04 5.776883e-05
[2095,] 0.0001894128 4.069520e-04 1.392913e-04
[2096,] 0.0001889528 1.738514e-04 5.811314e-05
[2097,] 0.0001888685 1.499018e-04 4.972178e-05
[2098,] 0.0001891693 1.213003e-04 4.049739e-05
[2099,] 0.0001894118 4.096438e-04 1.401899e-04
[2100,] 0.0001894104 3.998533e-04 1.367537e-04
[2101,] 0.0001893984 4.042638e-04 1.377554e-04
[2102,] 0.0001889676 1.161410e-04 3.871032e-05
[2103,] 0.0001889036 2.053548e-04 6.745072e-05
[2104,] 0.0001888980 2.048227e-04 6.733938e-05
[2105,] 0.0001894129 4.173906e-04 1.429163e-04
[2106,] 0.0001891156 1.669328e-04 5.547361e-05
[2107,] 0.0001894000 4.351895e-04 1.484611e-04
[2108,] 0.0001893133 1.894054e-04 6.296756e-05
[2109,] 0.0001890794 1.018431e-04 3.408712e-05
[2110,] 0.0001894990 1.195694e-04 3.996443e-05
[2111,] 0.0001891269 1.663085e-04 5.527695e-05
[2112,] 0.0001893996 3.200963e-04 1.088454e-04
[2113,] 0.0001894020 3.239074e-04 1.102227e-04
[2114,] 0.0001889655 1.176883e-04 3.920714e-05
[2115,] 0.0001888749 1.453148e-04 4.860565e-05
[2116,] 0.0001893983 3.104813e-04 1.055045e-04
[2117,] 0.0001894052 3.224740e-04 1.098468e-04
[2118,] 0.0001888951 1.973352e-04 6.492761e-05
[2119,] 0.0001894013 3.315307e-04 1.128649e-04
[2120,] 0.0001889787 1.152029e-04 3.842855e-05
[2121,] 0.0001889709 1.104329e-04 3.677252e-05
[2122,] 0.0001892587 1.746353e-04 5.784292e-05
[2123,] 0.0001889132 1.745153e-04 5.734721e-05
[2124,] 0.0001889761 1.102934e-04 3.671617e-05
[2125,] 0.0001889254 9.912711e-05 3.307391e-05
[2126,] 0.0001889385 9.905243e-05 3.305176e-05
[2127,] 0.0001888646 1.043989e-04 3.475384e-05
[2128,] 0.0001894038 2.544923e-04 8.634956e-05
[2129,] 0.0001889733 1.144546e-04 3.815644e-05
[2130,] 0.0001889521 1.414923e-04 4.723487e-05
[2131,] 0.0001894077 2.593783e-04 8.810196e-05
```
