## Supplementary material for "Characterization of shared and ancestry-specific signals driving complex traits using multi-ancestry fine-mapping": s1_data.bim

```
15	chr15:62549917:C:T	0	62549917	T	C
15	chr15:62550294:A:G	0	62550294	G	A
15	chr15:62552121:G:C	0	62552121	C	G
15	chr15:62552146:T:G	0	62552146	G	T
15	chr15:62552177:A:G	0	62552177	G	A
15	chr15:62552253:A:G	0	62552253	G	A
15	chr15:62552525:G:A	0	62552525	A	G
15	chr15:62556036:A:G	0	62556036	G	A
15	chr15:62556569:A:G	0	62556569	G	A
15	chr15:62556911:A:C	0	62556911	C	A
15	chr15:62559023:T:A	0	62559023	A	T
15	chr15:62560011:C:T	0	62560011	T	C
15	chr15:62560529:A:G	0	62560529	G	A
15	chr15:62560577:T:A	0	62560577	A	T
15	chr15:62561884:A:T	0	62561884	T	A
15	chr15:62562142:T:C	0	62562142	C	T
15	chr15:62562347:C:G	0	62562347	G	C
15	chr15:62564190:A:G	0	62564190	G	A
15	chr15:62565242:A:G	0	62565242	G	A
15	chr15:62565402:T:C	0	62565402	C	T
15	chr15:62565559:A:G	0	62565559	G	A
15	chr15:62565715:G:A	0	62565715	A	G
15	chr15:62566140:C:T	0	62566140	T	C
15	chr15:62566207:A:G	0	62566207	G	A
15	chr15:62566221:C:A	0	62566221	A	C
15	chr15:62566276:G:A	0	62566276	A	G
15	chr15:62567322:T:G	0	62567322	G	T
15	chr15:62567623:G:T	0	62567623	T	G
15	chr15:62567908:C:T	0	62567908	T	C
15	chr15:62568044:C:T	0	62568044	T	C
15	chr15:62568913:A:C	0	62568913	C	A
15	chr15:62569159:G:A	0	62569159	A	G
15	chr15:62569210:C:T	0	62569210	T	C
15	chr15:62569939:A:G	0	62569939	G	A
15	chr15:62571931:G:A	0	62571931	A	G
15	chr15:62572194:C:A	0	62572194	A	C
15	chr15:62572796:CT:C	0	62572796	C	CT
15	chr15:62572942:T:G	0	62572942	G	T
15	chr15:62573057:C:T	0	62573057	T	C
15	chr15:62573058:C:A	0	62573058	A	C
15	chr15:62573961:T:C	0	62573961	C	T
15	chr15:62577181:C:T	0	62577181	T	C
15	chr15:62578079:A:T	0	62578079	T	A
15	chr15:62580652:C:G	0	62580652	G	C
15	chr15:62581033:A:G	0	62581033	G	A
15	chr15:62581126:T:C	0	62581126	C	T
15	chr15:62583121:G:A	0	62583121	A	G
15	chr15:62583239:C:T	0	62583239	T	C
15	chr15:62584012:T:G	0	62584012	G	T
15	chr15:62584030:A:G	0	62584030	G	A
15	chr15:62584094:A:G	0	62584094	G	A
15	chr15:62584578:C:T	0	62584578	T	C
15	chr15:62585207:C:T	0	62585207	T	C
15	chr15:62586853:G:A	0	62586853	A	G
15	chr15:62587387:A:G	0	62587387	G	A
15	chr15:62587549:T:C	0	62587549	C	T
15	chr15:62589665:A:T	0	62589665	T	A
15	chr15:62590877:T:G	0	62590877	G	T
15	chr15:62591218:A:G	0	62591218	G	A
15	chr15:62591473:A:G	0	62591473	G	A
15	chr15:62591934:C:G	0	62591934	G	C
15	chr15:62592649:CA:C	0	62592649	C	CA
15	chr15:62595486:A:C	0	62595486	C	A
15	chr15:62595871:A:G	0	62595871	G	A
15	chr15:62596317:A:G	0	62596317	G	A
15	chr15:62597154:T:C	0	62597154	C	T
15	chr15:62597168:G:C	0	62597168	C	G
15	chr15:62597341:G:A	0	62597341	A	G
15	chr15:62597350:A:G	0	62597350	G	A
15	chr15:62597462:A:G	0	62597462	G	A
15	chr15:62597836:A:G	0	62597836	G	A
15	chr15:62598283:G:A	0	62598283	A	G
15	chr15:62600141:A:G	0	62600141	G	A
15	chr15:62600889:A:C	0	62600889	C	A
15	chr15:62602387:A:G	0	62602387	G	A
15	chr15:62602882:A:T	0	62602882	T	A
15	chr15:62603066:G:C	0	62603066	C	G
15	chr15:62603654:A:G	0	62603654	G	A
15	chr15:62604098:T:G	0	62604098	G	T
15	chr15:62604410:A:G	0	62604410	G	A
15	chr15:62604505:A:G	0	62604505	G	A
15	chr15:62604674:G:A	0	62604674	A	G
15	chr15:62604706:T:G	0	62604706	G	T
15	chr15:62604830:G:A	0	62604830	A	G
15	chr15:62605634:GA:G	0	62605634	G	GA
15	chr15:62605654:G:A	0	62605654	A	G
15	chr15:62606492:T:G	0	62606492	G	T
15	chr15:62606961:G:A	0	62606961	A	G
15	chr15:62607705:A:G	0	62607705	G	A
15	chr15:62608322:C:G	0	62608322	G	C
15	chr15:62608985:T:C	0	62608985	C	T
15	chr15:62609657:A:G	0	62609657	G	A
15	chr15:62610296:C:A	0	62610296	A	C
15	chr15:62610634:G:T	0	62610634	T	G
15	chr15:62610733:C:T	0	62610733	T	C
15	chr15:62611274:T:C	0	62611274	C	T
15	chr15:62611304:T:C	0	62611304	C	T
15	chr15:62611905:T:C	0	62611905	C	T
15	chr15:62612958:T:C	0	62612958	C	T
15	chr15:62613337:A:T	0	62613337	T	A
15	chr15:62613451:A:G	0	62613451	G	A
15	chr15:62613622:A:G	0	62613622	G	A
15	chr15:62614784:A:G	0	62614784	G	A
15	chr15:62615147:A:G	0	62615147	G	A
15	chr15:62616729:G:T	0	62616729	T	G
15	chr15:62616766:C:T	0	62616766	T	C
15	chr15:62616884:T:C	0	62616884	C	T
15	chr15:62617517:G:A	0	62617517	A	G
15	chr15:62617665:A:G	0	62617665	G	A
15	chr15:62618663:T:C	0	62618663	C	T
15	chr15:62618914:T:C	0	62618914	C	T
15	chr15:62618918:C:G	0	62618918	G	C
15	chr15:62619656:C:T	0	62619656	T	C
15	chr15:62619840:A:G	0	62619840	G	A
15	chr15:62620373:C:T	0	62620373	T	C
15	chr15:62620611:G:A	0	62620611	A	G
15	chr15:62621932:G:A	0	62621932	A	G
15	chr15:62622032:C:T	0	62622032	T	C
15	chr15:62622271:C:T	0	62622271	T	C
15	chr15:62623036:A:G	0	62623036	G	A
15	chr15:62623147:A:G	0	62623147	G	A
15	chr15:62624263:T:G	0	62624263	G	T
15	chr15:62624832:G:A	0	62624832	A	G
15	chr15:62625438:T:C	0	62625438	C	T
15	chr15:62625815:C:T	0	62625815	T	C
15	chr15:62626056:C:A	0	62626056	A	C
15	chr15:62626236:T:C	0	62626236	C	T
15	chr15:62626311:CAAAAT:C	0	62626311	C	CAAAAT
15	chr15:62626436:T:C	0	62626436	C	T
15	chr15:62626571:G:A	0	62626571	A	G
15	chr15:62626604:A:G	0	62626604	G	A
15	chr15:62626732:A:G	0	62626732	G	A
15	chr15:62626908:G:T	0	62626908	T	G
15	chr15:62627028:T:C	0	62627028	C	T
15	chr15:62627113:G:A	0	62627113	A	G
15	chr15:62627163:C:G	0	62627163	G	C
15	chr15:62627384:G:C	0	62627384	C	G
15	chr15:62627713:G:A	0	62627713	A	G
15	chr15:62627843:G:GGCTT	0	62627843	GGCTT	G
15	chr15:62628393:C:G	0	62628393	G	C
15	chr15:62628580:C:G	0	62628580	G	C
15	chr15:62629985:C:T	0	62629985	T	C
15	chr15:62630013:T:G	0	62630013	G	T
15	chr15:62630114:G:A	0	62630114	A	G
15	chr15:62630142:C:CTG	0	62630142	CTG	C
15	chr15:62631979:G:A	0	62631979	A	G
15	chr15:62632938:ATTTAT:A	0	62632938	A	ATTTAT
15	chr15:62633197:C:A	0	62633197	A	C
15	chr15:62633310:T:C	0	62633310	C	T
15	chr15:62633766:C:T	0	62633766	T	C
15	chr15:62633911:T:A	0	62633911	A	T
15	chr15:62635852:C:T	0	62635852	T	C
15	chr15:62636069:C:T	0	62636069	T	C
15	chr15:62636075:G:A	0	62636075	A	G
15	chr15:62636845:A:T	0	62636845	T	A
15	chr15:62637007:C:T	0	62637007	T	C
15	chr15:62637642:G:A	0	62637642	A	G
15	chr15:62637725:C:T	0	62637725	T	C
15	chr15:62638005:C:G	0	62638005	G	C
15	chr15:62639718:G:C	0	62639718	C	G
15	chr15:62640387:C:T	0	62640387	T	C
15	chr15:62640751:G:A	0	62640751	A	G
15	chr15:62641225:T:C	0	62641225	C	T
15	chr15:62641665:TA:T	0	62641665	T	TA
15	chr15:62643129:G:A	0	62643129	A	G
15	chr15:62643751:T:C	0	62643751	C	T
15	chr15:62643822:C:G	0	62643822	G	C
15	chr15:62644631:C:T	0	62644631	T	C
15	chr15:62647241:T:C	0	62647241	C	T
15	chr15:62647807:A:G	0	62647807	G	A
15	chr15:62649609:A:G	0	62649609	G	A
15	chr15:62649611:C:T	0	62649611	T	C
15	chr15:62650527:G:A	0	62650527	A	G
15	chr15:62650593:A:G	0	62650593	G	A
15	chr15:62650636:A:G	0	62650636	G	A
15	chr15:62651381:G:A	0	62651381	A	G
15	chr15:62651428:G:A	0	62651428	A	G
15	chr15:62651629:G:A	0	62651629	A	G
15	chr15:62651706:G:T	0	62651706	T	G
15	chr15:62651935:A:G	0	62651935	G	A
15	chr15:62652676:C:A	0	62652676	A	C
15	chr15:62653865:G:C	0	62653865	C	G
15	chr15:62654058:T:C	0	62654058	C	T
15	chr15:62655795:A:G	0	62655795	G	A
15	chr15:62656710:C:T	0	62656710	T	C
15	chr15:62657168:A:T	0	62657168	T	A
15	chr15:62657955:G:C	0	62657955	C	G
15	chr15:62660897:C:T	0	62660897	T	C
15	chr15:62661015:G:A	0	62661015	A	G
15	chr15:62661909:T:C	0	62661909	C	T
15	chr15:62662749:C:A	0	62662749	A	C
15	chr15:62662888:ATCTCG:A	0	62662888	A	ATCTCG
15	chr15:62663161:T:C	0	62663161	C	T
15	chr15:62663486:G:T	0	62663486	T	G
15	chr15:62663778:G:C	0	62663778	C	G
15	chr15:62664024:G:T	0	62664024	T	G
15	chr15:62664509:C:G	0	62664509	G	C
15	chr15:62665579:T:C	0	62665579	C	T
15	chr15:62665700:AAACTCAAGAT:A	0	62665700	A	AAACTCAAGAT
15	chr15:62665914:C:T	0	62665914	T	C
15	chr15:62666243:G:C	0	62666243	C	G
15	chr15:62667384:A:T	0	62667384	T	A
15	chr15:62667734:T:C	0	62667734	C	T
15	chr15:62667850:G:A	0	62667850	A	G
15	chr15:62668161:C:G	0	62668161	G	C
15	chr15:62668181:G:A	0	62668181	A	G
15	chr15:62668726:A:G	0	62668726	G	A
15	chr15:62669519:G:A	0	62669519	A	G
15	chr15:62670095:C:T	0	62670095	T	C
15	chr15:62675196:C:T	0	62675196	T	C
15	chr15:62676088:C:T	0	62676088	T	C
15	chr15:62676160:A:G	0	62676160	G	A
15	chr15:62676728:C:T	0	62676728	T	C
15	chr15:62676759:C:T	0	62676759	T	C
15	chr15:62678513:A:G	0	62678513	G	A
15	chr15:62681123:A:G	0	62681123	G	A
15	chr15:62683192:T:G	0	62683192	G	T
15	chr15:62683339:G:A	0	62683339	A	G
15	chr15:62683882:C:T	0	62683882	T	C
15	chr15:62684374:A:C	0	62684374	C	A
15	chr15:62685111:C:T	0	62685111	T	C
15	chr15:62686425:T:C	0	62686425	C	T
15	chr15:62687425:A:G	0	62687425	G	A
15	chr15:62687922:T:C	0	62687922	C	T
15	chr15:62688204:A:G	0	62688204	G	A
15	chr15:62689452:C:T	0	62689452	T	C
15	chr15:62690931:G:A	0	62690931	A	G
15	chr15:62691258:A:G	0	62691258	G	A
15	chr15:62691409:T:C	0	62691409	C	T
15	chr15:62692003:T:C	0	62692003	C	T
15	chr15:62695081:T:A	0	62695081	A	T
15	chr15:62695101:A:C	0	62695101	C	A
15	chr15:62695280:C:T	0	62695280	T	C
15	chr15:62695556:C:T	0	62695556	T	C
15	chr15:62695596:T:C	0	62695596	C	T
15	chr15:62695605:G:A	0	62695605	A	G
15	chr15:62696816:G:A	0	62696816	A	G
15	chr15:62696888:A:G	0	62696888	G	A
15	chr15:62696910:A:G	0	62696910	G	A
15	chr15:62697092:G:A	0	62697092	A	G
15	chr15:62697247:A:G	0	62697247	G	A
15	chr15:62697556:C:T	0	62697556	T	C
15	chr15:62697590:A:G	0	62697590	G	A
15	chr15:62698707:G:A	0	62698707	A	G
15	chr15:62698772:C:T	0	62698772	T	C
15	chr15:62699011:C:T	0	62699011	T	C
15	chr15:62699171:T:A	0	62699171	A	T
15	chr15:62699561:G:A	0	62699561	A	G
15	chr15:62701326:A:T	0	62701326	T	A
15	chr15:62702585:C:T	0	62702585	T	C
15	chr15:62702615:G:A	0	62702615	A	G
15	chr15:62702729:G:A	0	62702729	A	G
15	chr15:62704331:A:G	0	62704331	G	A
15	chr15:62705088:T:C	0	62705088	C	T
15	chr15:62707975:A:G	0	62707975	G	A
15	chr15:62708048:A:G	0	62708048	G	A
15	chr15:62709691:C:T	0	62709691	T	C
15	chr15:62709873:T:A	0	62709873	A	T
15	chr15:62710215:T:C	0	62710215	C	T
15	chr15:62711088:T:G	0	62711088	G	T
15	chr15:62711138:G:A	0	62711138	A	G
15	chr15:62711370:A:T	0	62711370	T	A
15	chr15:62711826:A:G	0	62711826	G	A
15	chr15:62712354:C:G	0	62712354	G	C
15	chr15:62712505:G:A	0	62712505	A	G
15	chr15:62713227:T:C	0	62713227	C	T
15	chr15:62713673:T:C	0	62713673	C	T
15	chr15:62713921:G:A	0	62713921	A	G
15	chr15:62714404:G:A	0	62714404	A	G
15	chr15:62714493:C:T	0	62714493	T	C
15	chr15:62716556:A:G	0	62716556	G	A
15	chr15:62717534:A:G	0	62717534	G	A
15	chr15:62717605:C:T	0	62717605	T	C
15	chr15:62719976:G:C	0	62719976	C	G
15	chr15:62720569:A:G	0	62720569	G	A
15	chr15:62720697:G:A	0	62720697	A	G
15	chr15:62721403:A:G	0	62721403	G	A
15	chr15:62721568:T:C	0	62721568	C	T
15	chr15:62721750:T:G	0	62721750	G	T
15	chr15:62724101:G:C	0	62724101	C	G
15	chr15:62726645:G:A	0	62726645	A	G
15	chr15:62726912:G:A	0	62726912	A	G
15	chr15:62728391:G:T	0	62728391	T	G
15	chr15:62730231:G:A	0	62730231	A	G
15	chr15:62732169:C:G	0	62732169	G	C
15	chr15:62732903:G:A	0	62732903	A	G
15	chr15:62733011:T:C	0	62733011	C	T
15	chr15:62735079:T:C	0	62735079	C	T
15	chr15:62735754:C:T	0	62735754	T	C
15	chr15:62735852:T:C	0	62735852	C	T
15	chr15:62737673:A:G	0	62737673	G	A
15	chr15:62740373:A:C	0	62740373	C	A
15	chr15:62743748:C:T	0	62743748	T	C
15	chr15:62744027:G:C	0	62744027	C	G
15	chr15:62744164:A:G	0	62744164	G	A
15	chr15:62746919:C:T	0	62746919	T	C
15	chr15:62747868:A:G	0	62747868	G	A
15	chr15:62751348:T:C	0	62751348	C	T
15	chr15:62751580:C:T	0	62751580	T	C
15	chr15:62752438:A:G	0	62752438	G	A
15	chr15:62752823:A:T	0	62752823	T	A
15	chr15:62753009:C:T	0	62753009	T	C
15	chr15:62753581:C:T	0	62753581	T	C
15	chr15:62754251:C:T	0	62754251	T	C
15	chr15:62755514:T:C	0	62755514	C	T
15	chr15:62755579:C:T	0	62755579	T	C
15	chr15:62756002:G:A	0	62756002	A	G
15	chr15:62756146:T:G	0	62756146	G	T
15	chr15:62756470:A:G	0	62756470	G	A
15	chr15:62756501:A:G	0	62756501	G	A
15	chr15:62757160:A:G	0	62757160	G	A
15	chr15:62757371:G:A	0	62757371	A	G
15	chr15:62758105:C:T	0	62758105	T	C
15	chr15:62758599:C:T	0	62758599	T	C
15	chr15:62758958:C:T	0	62758958	T	C
15	chr15:62759046:T:C	0	62759046	C	T
15	chr15:62759190:T:G	0	62759190	G	T
15	chr15:62759330:G:A	0	62759330	A	G
15	chr15:62759546:C:T	0	62759546	T	C
15	chr15:62760716:C:G	0	62760716	G	C
15	chr15:62761480:A:C	0	62761480	C	A
15	chr15:62763960:A:T	0	62763960	T	A
15	chr15:62764093:G:A	0	62764093	A	G
15	chr15:62765155:C:A	0	62765155	A	C
15	chr15:62765193:T:C	0	62765193	C	T
15	chr15:62767432:C:G	0	62767432	G	C
15	chr15:62767477:G:C	0	62767477	C	G
15	chr15:62767626:A:G	0	62767626	G	A
15	chr15:62767967:T:TAG	0	62767967	TAG	T
15	chr15:62768090:T:C	0	62768090	C	T
15	chr15:62768127:C:G	0	62768127	G	C
15	chr15:62768460:C:T	0	62768460	T	C
15	chr15:62770703:T:C	0	62770703	C	T
15	chr15:62771413:T:C	0	62771413	C	T
15	chr15:62772018:C:T	0	62772018	T	C
15	chr15:62775234:CTG:C	0	62775234	C	CTG
15	chr15:62775339:T:C	0	62775339	C	T
15	chr15:62776189:C:T	0	62776189	T	C
15	chr15:62777315:T:A	0	62777315	A	T
15	chr15:62777857:C:T	0	62777857	T	C
15	chr15:62778651:A:G	0	62778651	G	A
15	chr15:62779758:G:T	0	62779758	T	G
15	chr15:62783391:G:A	0	62783391	A	G
15	chr15:62785765:T:G	0	62785765	G	T
15	chr15:62786178:T:C	0	62786178	C	T
15	chr15:62786673:GAT:G	0	62786673	G	GAT
15	chr15:62786677:T:G	0	62786677	G	T
15	chr15:62786797:A:C	0	62786797	C	A
15	chr15:62787344:T:A	0	62787344	A	T
15	chr15:62787805:C:T	0	62787805	T	C
15	chr15:62788243:G:A	0	62788243	A	G
15	chr15:62790047:C:T	0	62790047	T	C
15	chr15:62790304:G:A	0	62790304	A	G
15	chr15:62793314:TC:T	0	62793314	T	TC
15	chr15:62796717:A:T	0	62796717	T	A
15	chr15:62799946:T:TA	0	62799946	TA	T
15	chr15:62800135:C:G	0	62800135	G	C
15	chr15:62801339:C:G	0	62801339	G	C
15	chr15:62801625:T:C	0	62801625	C	T
15	chr15:62802045:G:C	0	62802045	C	G
15	chr15:62802309:A:G	0	62802309	G	A
15	chr15:62802549:A:G	0	62802549	G	A
15	chr15:62804363:T:A	0	62804363	A	T
15	chr15:62804609:G:A	0	62804609	A	G
15	chr15:62804700:C:T	0	62804700	T	C
15	chr15:62805181:G:T	0	62805181	T	G
15	chr15:62805348:A:AAC	0	62805348	AAC	A
15	chr15:62806276:G:A	0	62806276	A	G
15	chr15:62806462:C:G	0	62806462	G	C
15	chr15:62807529:C:T	0	62807529	T	C
15	chr15:62807891:C:T	0	62807891	T	C
15	chr15:62808251:A:G	0	62808251	G	A
15	chr15:62808268:A:G	0	62808268	G	A
15	chr15:62808435:T:C	0	62808435	C	T
15	chr15:62809039:G:A	0	62809039	A	G
15	chr15:62811734:C:T	0	62811734	T	C
15	chr15:62812397:T:C	0	62812397	C	T
15	chr15:62813004:A:C	0	62813004	C	A
15	chr15:62813381:A:G	0	62813381	G	A
15	chr15:62813456:A:G	0	62813456	G	A
15	chr15:62815080:G:A	0	62815080	A	G
15	chr15:62815644:C:T	0	62815644	T	C
15	chr15:62816262:G:A	0	62816262	A	G
15	chr15:62816298:T:C	0	62816298	C	T
15	chr15:62816334:T:G	0	62816334	G	T
15	chr15:62818749:G:A	0	62818749	A	G
15	chr15:62818862:T:G	0	62818862	G	T
15	chr15:62819166:T:C	0	62819166	C	T
15	chr15:62819946:T:A	0	62819946	A	T
15	chr15:62820803:A:G	0	62820803	G	A
15	chr15:62821218:G:A	0	62821218	A	G
15	chr15:62821603:T:C	0	62821603	C	T
15	chr15:62821752:G:A	0	62821752	A	G
15	chr15:62822390:C:T	0	62822390	T	C
15	chr15:62822429:C:T	0	62822429	T	C
15	chr15:62826191:A:G	0	62826191	G	A
15	chr15:62826374:C:T	0	62826374	T	C
15	chr15:62826562:C:G	0	62826562	G	C
15	chr15:62826995:G:C	0	62826995	C	G
15	chr15:62827807:A:G	0	62827807	G	A
15	chr15:62827943:T:C	0	62827943	C	T
15	chr15:62827957:T:C	0	62827957	C	T
15	chr15:62828075:A:T	0	62828075	T	A
15	chr15:62828700:G:A	0	62828700	A	G
15	chr15:62829285:T:C	0	62829285	C	T
15	chr15:62829490:CCAGGTCCCTCCCAT:C	0	62829490	C	CCAGGTCCCTCCCAT
15	chr15:62829702:A:G	0	62829702	G	A
15	chr15:62830387:C:G	0	62830387	G	C
15	chr15:62831144:C:G	0	62831144	G	C
15	chr15:62831276:G:A	0	62831276	A	G
15	chr15:62831307:G:T	0	62831307	T	G
15	chr15:62831746:G:C	0	62831746	C	G
15	chr15:62832310:A:C	0	62832310	C	A
15	chr15:62832342:G:A	0	62832342	A	G
15	chr15:62832628:C:G	0	62832628	G	C
15	chr15:62832723:A:AATG	0	62832723	AATG	A
15	chr15:62833264:C:G	0	62833264	G	C
15	chr15:62833734:A:G	0	62833734	G	A
15	chr15:62833761:C:G	0	62833761	G	C
15	chr15:62834159:G:A	0	62834159	A	G
15	chr15:62834173:GTGTTTTT:G	0	62834173	G	GTGTTTTT
15	chr15:62834263:A:G	0	62834263	G	A
15	chr15:62834585:C:T	0	62834585	T	C
15	chr15:62834607:G:T	0	62834607	T	G
15	chr15:62835025:G:A	0	62835025	A	G
15	chr15:62835094:C:T	0	62835094	T	C
15	chr15:62835784:G:A	0	62835784	A	G
15	chr15:62835806:T:A	0	62835806	A	T
15	chr15:62836316:C:G	0	62836316	G	C
15	chr15:62836720:T:C	0	62836720	C	T
15	chr15:62836930:A:G	0	62836930	G	A
15	chr15:62837117:T:A	0	62837117	A	T
15	chr15:62838356:G:A	0	62838356	A	G
15	chr15:62838454:C:T	0	62838454	T	C
15	chr15:62838470:A:G	0	62838470	G	A
15	chr15:62839569:C:T	0	62839569	T	C
15	chr15:62839776:C:T	0	62839776	T	C
15	chr15:62839829:C:G	0	62839829	G	C
15	chr15:62839959:T:C	0	62839959	C	T
15	chr15:62840803:T:C	0	62840803	C	T
15	chr15:62841235:G:C	0	62841235	C	G
15	chr15:62842703:G:A	0	62842703	A	G
15	chr15:62843779:A:G	0	62843779	G	A
15	chr15:62845605:G:A	0	62845605	A	G
15	chr15:62845812:C:G	0	62845812	G	C
15	chr15:62846211:A:T	0	62846211	T	A
15	chr15:62847081:G:A	0	62847081	A	G
15	chr15:62847167:T:C	0	62847167	C	T
15	chr15:62847327:G:A	0	62847327	A	G
15	chr15:62848985:G:C	0	62848985	C	G
15	chr15:62849378:A:G	0	62849378	G	A
15	chr15:62850262:T:G	0	62850262	G	T
15	chr15:62851052:G:A	0	62851052	A	G
15	chr15:62851339:A:G	0	62851339	G	A
15	chr15:62852037:C:T	0	62852037	T	C
15	chr15:62852931:G:A	0	62852931	A	G
15	chr15:62853377:A:G	0	62853377	G	A
15	chr15:62853575:A:G	0	62853575	G	A
15	chr15:62853770:A:G	0	62853770	G	A
15	chr15:62854089:G:A	0	62854089	A	G
15	chr15:62854151:C:T	0	62854151	T	C
15	chr15:62854481:A:G	0	62854481	G	A
15	chr15:62855293:G:A	0	62855293	A	G
15	chr15:62855367:G:A	0	62855367	A	G
15	chr15:62857333:A:G	0	62857333	G	A
15	chr15:62857670:T:G	0	62857670	G	T
15	chr15:62858924:T:C	0	62858924	C	T
15	chr15:62859377:C:A	0	62859377	A	C
15	chr15:62859396:C:A	0	62859396	A	C
15	chr15:62859850:G:A	0	62859850	A	G
15	chr15:62860126:T:C	0	62860126	C	T
15	chr15:62860367:A:G	0	62860367	G	A
15	chr15:62860410:A:G	0	62860410	G	A
15	chr15:62860816:T:G	0	62860816	G	T
15	chr15:62861185:A:G	0	62861185	G	A
15	chr15:62861416:C:T	0	62861416	T	C
15	chr15:62861583:G:A	0	62861583	A	G
15	chr15:62861848:C:T	0	62861848	T	C
15	chr15:62862216:A:C	0	62862216	C	A
15	chr15:62862300:C:T	0	62862300	T	C
15	chr15:62862473:T:A	0	62862473	A	T
15	chr15:62862586:G:A	0	62862586	A	G
15	chr15:62863492:C:T	0	62863492	T	C
15	chr15:62863776:A:G	0	62863776	G	A
15	chr15:62863951:A:T	0	62863951	T	A
15	chr15:62864326:A:C	0	62864326	C	A
15	chr15:62864570:C:T	0	62864570	T	C
15	chr15:62864981:T:C	0	62864981	C	T
15	chr15:62865447:A:G	0	62865447	G	A
15	chr15:62865757:A:C	0	62865757	C	A
15	chr15:62866020:A:C	0	62866020	C	A
15	chr15:62866023:C:T	0	62866023	T	C
15	chr15:62866347:C:T	0	62866347	T	C
15	chr15:62866415:T:C	0	62866415	C	T
15	chr15:62866691:T:A	0	62866691	A	T
15	chr15:62866940:G:A	0	62866940	A	G
15	chr15:62867373:A:G	0	62867373	G	A
15	chr15:62867486:T:C	0	62867486	C	T
15	chr15:62867489:T:C	0	62867489	C	T
15	chr15:62867998:A:G	0	62867998	G	A
15	chr15:62868102:A:G	0	62868102	G	A
15	chr15:62868219:TC:T	0	62868219	T	TC
15	chr15:62868505:G:A	0	62868505	A	G
15	chr15:62868863:A:G	0	62868863	G	A
15	chr15:62869339:C:T	0	62869339	T	C
15	chr15:62869346:A:G	0	62869346	G	A
15	chr15:62869501:A:G	0	62869501	G	A
15	chr15:62869632:A:G	0	62869632	G	A
15	chr15:62870118:T:C	0	62870118	C	T
15	chr15:62870328:T:C	0	62870328	C	T
15	chr15:62870424:G:GTTTTATGA	0	62870424	GTTTTATGA	G
15	chr15:62870480:TA:T	0	62870480	T	TA
15	chr15:62870933:T:A	0	62870933	A	T
15	chr15:62871082:G:C	0	62871082	C	G
15	chr15:62871174:A:G	0	62871174	G	A
15	chr15:62871209:A:T	0	62871209	T	A
15	chr15:62871447:G:A	0	62871447	A	G
15	chr15:62871834:T:C	0	62871834	C	T
15	chr15:62872111:T:C	0	62872111	C	T
15	chr15:62872274:A:T	0	62872274	T	A
15	chr15:62872384:AT:A	0	62872384	A	AT
15	chr15:62872853:T:TG	0	62872853	TG	T
15	chr15:62872887:C:T	0	62872887	T	C
15	chr15:62873087:T:C	0	62873087	C	T
15	chr15:62873644:C:T	0	62873644	T	C
15	chr15:62874409:T:C	0	62874409	C	T
15	chr15:62875285:G:A	0	62875285	A	G
15	chr15:62875605:G:GAC	0	62875605	GAC	G
15	chr15:62875704:C:T	0	62875704	T	C
15	chr15:62875931:A:G	0	62875931	G	A
15	chr15:62876108:G:GTC	0	62876108	GTC	G
15	chr15:62876319:A:G	0	62876319	G	A
15	chr15:62876331:A:G	0	62876331	G	A
15	chr15:62876346:T:C	0	62876346	C	T
15	chr15:62876458:A:G	0	62876458	G	A
15	chr15:62876551:T:C	0	62876551	C	T
15	chr15:62876561:A:C	0	62876561	C	A
15	chr15:62876721:A:G	0	62876721	G	A
15	chr15:62876857:T:C	0	62876857	C	T
15	chr15:62877219:G:A	0	62877219	A	G
15	chr15:62877401:A:G	0	62877401	G	A
15	chr15:62877437:T:G	0	62877437	G	T
15	chr15:62877540:T:C	0	62877540	C	T
15	chr15:62877593:G:A	0	62877593	A	G
15	chr15:62877676:CATGG:C	0	62877676	C	CATGG
15	chr15:62877770:T:C	0	62877770	C	T
15	chr15:62877975:A:G	0	62877975	G	A
15	chr15:62878810:A:T	0	62878810	T	A
15	chr15:62878881:A:C	0	62878881	C	A
15	chr15:62878921:C:T	0	62878921	T	C
15	chr15:62878934:G:A	0	62878934	A	G
15	chr15:62879390:T:G	0	62879390	G	T
15	chr15:62879430:T:C	0	62879430	C	T
15	chr15:62879555:A:C	0	62879555	C	A
15	chr15:62879679:T:C	0	62879679	C	T
15	chr15:62879794:A:G	0	62879794	G	A
15	chr15:62879913:T:C	0	62879913	C	T
15	chr15:62879953:A:T	0	62879953	T	A
15	chr15:62880268:G:A	0	62880268	A	G
15	chr15:62881567:A:G	0	62881567	G	A
15	chr15:62881732:G:A	0	62881732	A	G
15	chr15:62884395:T:C	0	62884395	C	T
15	chr15:62885169:G:A	0	62885169	A	G
15	chr15:62885180:G:A	0	62885180	A	G
15	chr15:62885721:C:T	0	62885721	T	C
15	chr15:62886161:A:T	0	62886161	T	A
15	chr15:62886396:A:C	0	62886396	C	A
15	chr15:62887097:G:A	0	62887097	A	G
15	chr15:62887318:T:C	0	62887318	C	T
15	chr15:62888627:C:T	0	62888627	T	C
15	chr15:62888874:T:C	0	62888874	C	T
15	chr15:62889387:T:C	0	62889387	C	T
15	chr15:62890435:T:C	0	62890435	C	T
15	chr15:62890615:T:C	0	62890615	C	T
15	chr15:62890938:GGT:G	0	62890938	G	GGT
15	chr15:62891435:C:T	0	62891435	T	C
15	chr15:62894970:T:C	0	62894970	C	T
15	chr15:62895705:T:A	0	62895705	A	T
15	chr15:62896096:C:T	0	62896096	T	C
15	chr15:62896493:G:T	0	62896493	T	G
15	chr15:62896592:T:C	0	62896592	C	T
15	chr15:62896804:T:C	0	62896804	C	T
15	chr15:62897404:C:T	0	62897404	T	C
15	chr15:62897836:T:G	0	62897836	G	T
15	chr15:62898025:T:C	0	62898025	C	T
15	chr15:62898253:C:T	0	62898253	T	C
15	chr15:62898751:T:C	0	62898751	C	T
15	chr15:62900912:A:G	0	62900912	G	A
15	chr15:62900987:A:G	0	62900987	G	A
15	chr15:62901131:A:G	0	62901131	G	A
15	chr15:62901518:G:T	0	62901518	T	G
15	chr15:62901688:A:G	0	62901688	G	A
15	chr15:62902050:G:C	0	62902050	C	G
15	chr15:62902093:G:A	0	62902093	A	G
15	chr15:62902117:T:C	0	62902117	C	T
15	chr15:62903201:G:A	0	62903201	A	G
15	chr15:62903229:G:T	0	62903229	T	G
15	chr15:62903412:G:A	0	62903412	A	G
15	chr15:62903573:C:T	0	62903573	T	C
15	chr15:62903621:A:G	0	62903621	G	A
15	chr15:62904697:C:G	0	62904697	G	C
15	chr15:62905302:G:A	0	62905302	A	G
15	chr15:62905319:GC:G	0	62905319	G	GC
15	chr15:62905353:C:T	0	62905353	T	C
15	chr15:62905512:T:C	0	62905512	C	T
15	chr15:62905634:T:C	0	62905634	C	T
15	chr15:62905756:T:C	0	62905756	C	T
15	chr15:62906262:C:T	0	62906262	T	C
15	chr15:62906738:G:A	0	62906738	A	G
15	chr15:62906949:C:CTG	0	62906949	CTG	C
15	chr15:62906989:T:C	0	62906989	C	T
15	chr15:62907076:G:A	0	62907076	A	G
15	chr15:62907329:A:G	0	62907329	G	A
15	chr15:62907330:G:T	0	62907330	T	G
15	chr15:62907560:A:G	0	62907560	G	A
15	chr15:62907826:G:A	0	62907826	A	G
15	chr15:62908137:G:C	0	62908137	C	G
15	chr15:62908226:A:G	0	62908226	G	A
15	chr15:62908781:C:T	0	62908781	T	C
15	chr15:62909027:A:G	0	62909027	G	A
15	chr15:62909136:T:C	0	62909136	C	T
15	chr15:62909823:A:G	0	62909823	G	A
15	chr15:62910242:T:G	0	62910242	G	T
15	chr15:62910594:G:A	0	62910594	A	G
15	chr15:62910747:C:T	0	62910747	T	C
15	chr15:62910756:T:C	0	62910756	C	T
15	chr15:62910869:C:A	0	62910869	A	C
15	chr15:62910969:A:T	0	62910969	T	A
15	chr15:62911285:A:G	0	62911285	G	A
15	chr15:62911552:G:A	0	62911552	A	G
15	chr15:62912139:G:A	0	62912139	A	G
15	chr15:62912141:G:A	0	62912141	A	G
15	chr15:62914580:T:C	0	62914580	C	T
15	chr15:62914635:T:C	0	62914635	C	T
15	chr15:62914977:C:T	0	62914977	T	C
15	chr15:62915258:A:G	0	62915258	G	A
15	chr15:62915420:C:G	0	62915420	G	C
15	chr15:62915635:T:A	0	62915635	A	T
15	chr15:62916150:G:A	0	62916150	A	G
15	chr15:62916399:A:C	0	62916399	C	A
15	chr15:62916657:T:C	0	62916657	C	T
15	chr15:62916987:C:T	0	62916987	T	C
15	chr15:62917178:A:C	0	62917178	C	A
15	chr15:62918484:T:C	0	62918484	C	T
15	chr15:62919071:C:T	0	62919071	T	C
15	chr15:62919676:A:G	0	62919676	G	A
15	chr15:62919689:C:G	0	62919689	G	C
15	chr15:62920476:T:G	0	62920476	G	T
15	chr15:62921097:A:T	0	62921097	T	A
15	chr15:62921365:T:C	0	62921365	C	T
15	chr15:62921658:C:T	0	62921658	T	C
15	chr15:62921693:C:A	0	62921693	A	C
15	chr15:62922007:A:C	0	62922007	C	A
15	chr15:62923379:TGC:T	0	62923379	T	TGC
15	chr15:62923452:T:C	0	62923452	C	T
15	chr15:62923920:TA:T	0	62923920	T	TA
15	chr15:62924269:T:C	0	62924269	C	T
15	chr15:62924285:G:A	0	62924285	A	G
15	chr15:62926371:G:T	0	62926371	T	G
15	chr15:62926593:C:T	0	62926593	T	C
15	chr15:62926856:C:T	0	62926856	T	C
15	chr15:62927085:C:G	0	62927085	G	C
15	chr15:62927772:T:G	0	62927772	G	T
15	chr15:62928101:C:T	0	62928101	T	C
15	chr15:62928528:AT:A	0	62928528	A	AT
15	chr15:62929031:A:C	0	62929031	C	A
15	chr15:62929374:TACAA:T	0	62929374	T	TACAA
15	chr15:62929769:C:T	0	62929769	T	C
15	chr15:62929845:C:T	0	62929845	T	C
15	chr15:62930676:C:T	0	62930676	T	C
15	chr15:62930761:G:A	0	62930761	A	G
15	chr15:62931124:C:T	0	62931124	T	C
15	chr15:62932284:A:G	0	62932284	G	A
15	chr15:62932932:G:A	0	62932932	A	G
15	chr15:62933816:G:A	0	62933816	A	G
15	chr15:62933893:G:A	0	62933893	A	G
15	chr15:62934423:T:C	0	62934423	C	T
15	chr15:62935405:C:T	0	62935405	T	C
15	chr15:62935559:G:A	0	62935559	A	G
15	chr15:62935713:C:G	0	62935713	G	C
15	chr15:62935848:G:C	0	62935848	C	G
15	chr15:62936581:A:G	0	62936581	G	A
15	chr15:62937036:A:G	0	62937036	G	A
15	chr15:62937241:G:A	0	62937241	A	G
15	chr15:62938292:G:A	0	62938292	A	G
15	chr15:62938352:C:T	0	62938352	T	C
15	chr15:62938837:C:T	0	62938837	T	C
15	chr15:62940202:A:G	0	62940202	G	A
15	chr15:62940503:G:T	0	62940503	T	G
15	chr15:62940831:C:G	0	62940831	G	C
15	chr15:62941059:C:T	0	62941059	T	C
15	chr15:62941082:G:C	0	62941082	C	G
15	chr15:62941850:T:A	0	62941850	A	T
15	chr15:62942100:C:A	0	62942100	A	C
15	chr15:62943032:G:A	0	62943032	A	G
15	chr15:62944013:G:A	0	62944013	A	G
15	chr15:62944251:A:G	0	62944251	G	A
15	chr15:62944867:C:A	0	62944867	A	C
15	chr15:62944946:T:C	0	62944946	C	T
15	chr15:62945597:C:T	0	62945597	T	C
15	chr15:62946646:A:G	0	62946646	G	A
15	chr15:62946647:A:G	0	62946647	G	A
15	chr15:62947055:G:A	0	62947055	A	G
15	chr15:62948038:C:A	0	62948038	A	C
15	chr15:62948569:A:G	0	62948569	G	A
15	chr15:62948794:G:C	0	62948794	C	G
15	chr15:62948795:T:C	0	62948795	C	T
15	chr15:62949035:G:A	0	62949035	A	G
15	chr15:62950084:C:T	0	62950084	T	C
15	chr15:62950492:C:T	0	62950492	T	C
15	chr15:62950632:C:T	0	62950632	T	C
15	chr15:62950948:T:C	0	62950948	C	T
15	chr15:62951353:A:G	0	62951353	G	A
15	chr15:62952478:G:A	0	62952478	A	G
15	chr15:62952980:A:G	0	62952980	G	A
15	chr15:62953072:A:T	0	62953072	T	A
15	chr15:62954055:A:G	0	62954055	G	A
15	chr15:62954157:A:G	0	62954157	G	A
15	chr15:62954211:T:C	0	62954211	C	T
15	chr15:62954354:T:A	0	62954354	A	T
15	chr15:62954672:A:C	0	62954672	C	A
15	chr15:62955028:C:A	0	62955028	A	C
15	chr15:62955132:C:A	0	62955132	A	C
15	chr15:62955286:T:G	0	62955286	G	T
15	chr15:62955469:A:C	0	62955469	C	A
15	chr15:62955597:T:G	0	62955597	G	T
15	chr15:62955736:G:A	0	62955736	A	G
15	chr15:62955766:A:G	0	62955766	G	A
15	chr15:62956708:G:A	0	62956708	A	G
15	chr15:62956712:C:A	0	62956712	A	C
15	chr15:62956746:C:T	0	62956746	T	C
15	chr15:62958112:T:C	0	62958112	C	T
15	chr15:62958447:G:A	0	62958447	A	G
15	chr15:62959414:TTTTTA:T	0	62959414	T	TTTTTA
15	chr15:62960411:T:A	0	62960411	A	T
15	chr15:62960450:G:A	0	62960450	A	G
15	chr15:62960663:AC:A	0	62960663	A	AC
15	chr15:62960727:G:A	0	62960727	A	G
15	chr15:62960775:A:G	0	62960775	G	A
15	chr15:62961115:A:G	0	62961115	G	A
15	chr15:62961696:T:G	0	62961696	G	T
15	chr15:62961810:C:T	0	62961810	T	C
15	chr15:62962488:G:A	0	62962488	A	G
15	chr15:62962807:G:A	0	62962807	A	G
15	chr15:62962917:G:A	0	62962917	A	G
15	chr15:62963495:T:A	0	62963495	A	T
15	chr15:62963817:T:C	0	62963817	C	T
15	chr15:62963976:A:G	0	62963976	G	A
15	chr15:62964159:C:T	0	62964159	T	C
15	chr15:62964585:T:A	0	62964585	A	T
15	chr15:62964705:G:A	0	62964705	A	G
15	chr15:62965078:C:T	0	62965078	T	C
15	chr15:62965552:G:C	0	62965552	C	G
15	chr15:62965682:T:G	0	62965682	G	T
15	chr15:62965940:AAGG:A	0	62965940	A	AAGG
15	chr15:62967598:A:G	0	62967598	G	A
15	chr15:62967727:C:A	0	62967727	A	C
15	chr15:62968247:T:C	0	62968247	C	T
15	chr15:62968250:T:G	0	62968250	G	T
15	chr15:62969373:G:A	0	62969373	A	G
15	chr15:62969454:A:G	0	62969454	G	A
15	chr15:62969948:C:T	0	62969948	T	C
15	chr15:62969991:A:T	0	62969991	T	A
15	chr15:62970007:C:T	0	62970007	T	C
15	chr15:62972039:C:T	0	62972039	T	C
15	chr15:62972518:G:A	0	62972518	A	G
15	chr15:62972605:C:T	0	62972605	T	C
15	chr15:62972864:A:C	0	62972864	C	A
15	chr15:62972957:T:C	0	62972957	C	T
15	chr15:62972980:T:G	0	62972980	G	T
15	chr15:62973045:A:C	0	62973045	C	A
15	chr15:62973196:G:A	0	62973196	A	G
15	chr15:62973522:T:C	0	62973522	C	T
15	chr15:62974005:T:A	0	62974005	A	T
15	chr15:62974601:G:A	0	62974601	A	G
15	chr15:62974752:G:C	0	62974752	C	G
15	chr15:62974809:C:T	0	62974809	T	C
15	chr15:62975553:G:C	0	62975553	C	G
15	chr15:62975579:A:C	0	62975579	C	A
15	chr15:62976013:T:C	0	62976013	C	T
15	chr15:62976155:T:C	0	62976155	C	T
15	chr15:62976337:A:C	0	62976337	C	A
15	chr15:62976486:G:C	0	62976486	C	G
15	chr15:62976901:C:T	0	62976901	T	C
15	chr15:62977204:C:G	0	62977204	G	C
15	chr15:62977247:T:C	0	62977247	C	T
15	chr15:62977512:G:T	0	62977512	T	G
15	chr15:62978134:G:A	0	62978134	A	G
15	chr15:62978379:G:C	0	62978379	C	G
15	chr15:62978503:A:G	0	62978503	G	A
15	chr15:62978547:C:G	0	62978547	G	C
15	chr15:62978748:C:A	0	62978748	A	C
15	chr15:62980183:A:G	0	62980183	G	A
15	chr15:62980414:C:T	0	62980414	T	C
15	chr15:62980451:A:G	0	62980451	G	A
15	chr15:62980685:A:T	0	62980685	T	A
15	chr15:62980937:C:T	0	62980937	T	C
15	chr15:62981341:C:T	0	62981341	T	C
15	chr15:62982251:G:T	0	62982251	T	G
15	chr15:62983036:T:C	0	62983036	C	T
15	chr15:62983526:A:G	0	62983526	G	A
15	chr15:62983966:A:G	0	62983966	G	A
15	chr15:62984894:A:G	0	62984894	G	A
15	chr15:62985157:T:C	0	62985157	C	T
15	chr15:62985433:T:C	0	62985433	C	T
15	chr15:62985556:TA:T	0	62985556	T	TA
15	chr15:62986015:C:T	0	62986015	T	C
15	chr15:62986459:G:T	0	62986459	T	G
15	chr15:62987101:C:T	0	62987101	T	C
15	chr15:62988580:G:A	0	62988580	A	G
15	chr15:62989321:A:C	0	62989321	C	A
15	chr15:62989348:A:T	0	62989348	T	A
15	chr15:62989704:G:A	0	62989704	A	G
15	chr15:62989907:C:T	0	62989907	T	C
15	chr15:62989942:A:G	0	62989942	G	A
15	chr15:62989997:C:G	0	62989997	G	C
15	chr15:62990135:C:T	0	62990135	T	C
15	chr15:62990169:A:G	0	62990169	G	A
15	chr15:62990549:A:T	0	62990549	T	A
15	chr15:62991845:C:T	0	62991845	T	C
15	chr15:62991860:C:T	0	62991860	T	C
15	chr15:62992718:C:T	0	62992718	T	C
15	chr15:62993136:G:C	0	62993136	C	G
15	chr15:62993383:C:A	0	62993383	A	C
15	chr15:62993641:C:A	0	62993641	A	C
15	chr15:62993723:T:C	0	62993723	C	T
15	chr15:62993861:A:G	0	62993861	G	A
15	chr15:62994199:C:T	0	62994199	T	C
15	chr15:62994343:G:A	0	62994343	A	G
15	chr15:62995074:T:C	0	62995074	C	T
15	chr15:62995413:C:T	0	62995413	T	C
15	chr15:62996496:C:G	0	62996496	G	C
15	chr15:62996531:T:C	0	62996531	C	T
15	chr15:62996675:G:A	0	62996675	A	G
15	chr15:62996965:C:T	0	62996965	T	C
15	chr15:62997177:G:A	0	62997177	A	G
15	chr15:62997225:A:G	0	62997225	G	A
15	chr15:62997670:A:G	0	62997670	G	A
15	chr15:62997786:G:C	0	62997786	C	G
15	chr15:62998080:A:G	0	62998080	G	A
15	chr15:62998171:A:G	0	62998171	G	A
15	chr15:62998246:A:T	0	62998246	T	A
15	chr15:62998385:G:A	0	62998385	A	G
15	chr15:62998446:G:A	0	62998446	A	G
15	chr15:62998506:T:C	0	62998506	C	T
15	chr15:62999285:T:C	0	62999285	C	T
15	chr15:62999675:A:G	0	62999675	G	A
15	chr15:62999849:T:C	0	62999849	C	T
15	chr15:63000247:C:T	0	63000247	T	C
15	chr15:63000883:T:C	0	63000883	C	T
15	chr15:63001272:C:G	0	63001272	G	C
15	chr15:63001760:A:G	0	63001760	G	A
15	chr15:63001804:TTACAACA:T	0	63001804	T	TTACAACA
15	chr15:63002055:C:T	0	63002055	T	C
15	chr15:63002973:C:A	0	63002973	A	C
15	chr15:63003042:G:T	0	63003042	T	G
15	chr15:63003185:G:A	0	63003185	A	G
15	chr15:63003193:C:G	0	63003193	G	C
15	chr15:63003773:A:C	0	63003773	C	A
15	chr15:63004928:A:G	0	63004928	G	A
15	chr15:63005114:G:A	0	63005114	A	G
15	chr15:63005520:C:A	0	63005520	A	C
15	chr15:63006103:G:A	0	63006103	A	G
15	chr15:63006478:A:G	0	63006478	G	A
15	chr15:63007252:T:C	0	63007252	C	T
15	chr15:63007457:C:T	0	63007457	T	C
15	chr15:63007613:C:A	0	63007613	A	C
15	chr15:63007724:C:A	0	63007724	A	C
15	chr15:63007794:G:C	0	63007794	C	G
15	chr15:63008056:T:A	0	63008056	A	T
15	chr15:63008281:C:G	0	63008281	G	C
15	chr15:63008801:G:T	0	63008801	T	G
15	chr15:63008880:T:C	0	63008880	C	T
15	chr15:63009931:A:G	0	63009931	G	A
15	chr15:63010287:T:C	0	63010287	C	T
15	chr15:63011217:G:A	0	63011217	A	G
15	chr15:63013526:G:T	0	63013526	T	G
15	chr15:63013672:C:T	0	63013672	T	C
15	chr15:63013960:G:T	0	63013960	T	G
15	chr15:63014007:T:C	0	63014007	C	T
15	chr15:63014097:T:A	0	63014097	A	T
15	chr15:63014519:C:T	0	63014519	T	C
15	chr15:63014697:C:G	0	63014697	G	C
15	chr15:63016994:A:G	0	63016994	G	A
15	chr15:63017004:C:T	0	63017004	T	C
15	chr15:63017297:GTTGT:G	0	63017297	G	GTTGT
15	chr15:63017720:G:A	0	63017720	A	G
15	chr15:63017996:G:A	0	63017996	A	G
15	chr15:63018082:C:T	0	63018082	T	C
15	chr15:63018184:T:C	0	63018184	C	T
15	chr15:63018190:T:C	0	63018190	C	T
15	chr15:63018412:A:G	0	63018412	G	A
15	chr15:63018667:T:A	0	63018667	A	T
15	chr15:63018672:A:G	0	63018672	G	A
15	chr15:63018878:C:T	0	63018878	T	C
15	chr15:63018997:T:C	0	63018997	C	T
15	chr15:63019071:C:T	0	63019071	T	C
15	chr15:63019226:T:C	0	63019226	C	T
15	chr15:63019296:A:G	0	63019296	G	A
15	chr15:63019677:T:C	0	63019677	C	T
15	chr15:63019728:G:A	0	63019728	A	G
15	chr15:63019741:A:G	0	63019741	G	A
15	chr15:63019781:T:C	0	63019781	C	T
15	chr15:63019794:C:T	0	63019794	T	C
15	chr15:63019880:G:C	0	63019880	C	G
15	chr15:63019920:G:A	0	63019920	A	G
15	chr15:63020158:G:C	0	63020158	C	G
15	chr15:63020186:CCTT:C	0	63020186	C	CCTT
15	chr15:63020404:G:A	0	63020404	A	G
15	chr15:63020433:G:A	0	63020433	A	G
15	chr15:63020496:T:C	0	63020496	C	T
15	chr15:63020812:T:C	0	63020812	C	T
15	chr15:63020857:T:TC	0	63020857	TC	T
15	chr15:63020942:C:T	0	63020942	T	C
15	chr15:63021066:G:A	0	63021066	A	G
15	chr15:63021187:G:A	0	63021187	A	G
15	chr15:63021397:C:T	0	63021397	T	C
15	chr15:63021467:C:T	0	63021467	T	C
15	chr15:63021769:T:C	0	63021769	C	T
15	chr15:63021955:G:A	0	63021955	A	G
15	chr15:63022032:T:C	0	63022032	C	T
15	chr15:63022286:A:C	0	63022286	C	A
15	chr15:63023220:G:A	0	63023220	A	G
15	chr15:63023984:G:A	0	63023984	A	G
15	chr15:63024922:CTTAAATGTCCCTGGCTTCACAGT:C	0	63024922	C	CTTAAATGTCCCTGGCTTCACAGT
15	chr15:63025475:C:A	0	63025475	A	C
15	chr15:63026182:A:G	0	63026182	G	A
15	chr15:63027077:T:C	0	63027077	C	T
15	chr15:63027340:C:T	0	63027340	T	C
15	chr15:63027547:A:G	0	63027547	G	A
15	chr15:63027773:T:C	0	63027773	C	T
15	chr15:63028309:C:T	0	63028309	T	C
15	chr15:63028335:C:G	0	63028335	G	C
15	chr15:63028641:A:T	0	63028641	T	A
15	chr15:63028686:T:C	0	63028686	C	T
15	chr15:63029146:C:A	0	63029146	A	C
15	chr15:63029240:C:T	0	63029240	T	C
15	chr15:63031527:C:T	0	63031527	T	C
15	chr15:63031681:T:G	0	63031681	G	T
15	chr15:63032347:C:T	0	63032347	T	C
15	chr15:63033349:C:T	0	63033349	T	C
15	chr15:63034208:A:C	0	63034208	C	A
15	chr15:63035185:G:A	0	63035185	A	G
15	chr15:63035334:C:A	0	63035334	A	C
15	chr15:63035511:G:A	0	63035511	A	G
15	chr15:63035808:C:T	0	63035808	T	C
15	chr15:63036099:A:G	0	63036099	G	A
15	chr15:63036161:G:A	0	63036161	A	G
15	chr15:63036291:C:T	0	63036291	T	C
15	chr15:63037205:G:A	0	63037205	A	G
15	chr15:63037676:C:A	0	63037676	A	C
15	chr15:63038251:G:A	0	63038251	A	G
15	chr15:63039741:A:G	0	63039741	G	A
15	chr15:63039810:T:G	0	63039810	G	T
15	chr15:63039858:A:G	0	63039858	G	A
15	chr15:63040184:T:C	0	63040184	C	T
15	chr15:63040446:A:T	0	63040446	T	A
15	chr15:63041420:A:G	0	63041420	G	A
15	chr15:63041525:A:G	0	63041525	G	A
15	chr15:63042321:C:A	0	63042321	A	C
15	chr15:63045346:CT:C	0	63045346	C	CT
15	chr15:63046258:T:C	0	63046258	C	T
15	chr15:63046558:T:C	0	63046558	C	T
15	chr15:63047379:G:A	0	63047379	A	G
15	chr15:63047655:G:A	0	63047655	A	G
15	chr15:63048028:G:A	0	63048028	A	G
15	chr15:63048093:C:T	0	63048093	T	C
15	chr15:63048217:A:G	0	63048217	G	A
15	chr15:63048408:T:C	0	63048408	C	T
15	chr15:63048506:C:T	0	63048506	T	C
15	chr15:63048874:C:A	0	63048874	A	C
15	chr15:63049063:T:C	0	63049063	C	T
15	chr15:63050334:G:A	0	63050334	A	G
15	chr15:63050351:T:G	0	63050351	G	T
15	chr15:63050430:A:G	0	63050430	G	A
15	chr15:63050502:A:G	0	63050502	G	A
15	chr15:63051352:GT:G	0	63051352	G	GT
15	chr15:63051432:T:C	0	63051432	C	T
15	chr15:63051968:A:G	0	63051968	G	A
15	chr15:63052759:G:T	0	63052759	T	G
15	chr15:63053423:G:A	0	63053423	A	G
15	chr15:63054121:G:A	0	63054121	A	G
15	chr15:63055677:G:T	0	63055677	T	G
15	chr15:63055798:A:G	0	63055798	G	A
15	chr15:63055888:A:G	0	63055888	G	A
15	chr15:63056172:T:C	0	63056172	C	T
15	chr15:63056196:G:A	0	63056196	A	G
15	chr15:63056395:A:G	0	63056395	G	A
15	chr15:63056402:C:T	0	63056402	T	C
15	chr15:63056546:A:AG	0	63056546	AG	A
15	chr15:63056548:T:G	0	63056548	G	T
15	chr15:63056550:C:G	0	63056550	G	C
15	chr15:63056897:G:A	0	63056897	A	G
15	chr15:63056933:T:A	0	63056933	A	T
15	chr15:63057527:G:A	0	63057527	A	G
15	chr15:63057569:GA:G	0	63057569	G	GA
15	chr15:63058272:G:A	0	63058272	A	G
15	chr15:63058405:T:C	0	63058405	C	T
15	chr15:63058546:A:G	0	63058546	G	A
15	chr15:63059289:G:A	0	63059289	A	G
15	chr15:63059488:A:G	0	63059488	G	A
15	chr15:63059641:C:A	0	63059641	A	C
15	chr15:63059893:G:A	0	63059893	A	G
15	chr15:63061561:C:A	0	63061561	A	C
15	chr15:63062893:C:G	0	63062893	G	C
15	chr15:63063076:A:T	0	63063076	T	A
15	chr15:63063140:C:T	0	63063140	T	C
15	chr15:63063598:C:T	0	63063598	T	C
15	chr15:63063672:C:G	0	63063672	G	C
15	chr15:63063982:G:A	0	63063982	A	G
15	chr15:63064338:A:G	0	63064338	G	A
15	chr15:63065089:T:G	0	63065089	G	T
15	chr15:63066986:T:A	0	63066986	A	T
15	chr15:63067000:T:A	0	63067000	A	T
15	chr15:63067103:T:A	0	63067103	A	T
15	chr15:63067365:A:C	0	63067365	C	A
15	chr15:63068247:G:C	0	63068247	C	G
15	chr15:63068365:G:A	0	63068365	A	G
15	chr15:63068615:C:G	0	63068615	G	C
15	chr15:63068648:T:C	0	63068648	C	T
15	chr15:63069101:T:C	0	63069101	C	T
15	chr15:63069108:A:G	0	63069108	G	A
15	chr15:63070180:G:T	0	63070180	T	G
15	chr15:63071432:C:T	0	63071432	T	C
15	chr15:63071455:A:G	0	63071455	G	A
15	chr15:63071538:T:C	0	63071538	C	T
15	chr15:63071702:C:T	0	63071702	T	C
15	chr15:63071899:G:T	0	63071899	T	G
15	chr15:63072584:T:C	0	63072584	C	T
15	chr15:63073113:A:G	0	63073113	G	A
15	chr15:63073195:C:T	0	63073195	T	C
15	chr15:63073272:C:T	0	63073272	T	C
15	chr15:63073292:G:A	0	63073292	A	G
15	chr15:63073961:A:G	0	63073961	G	A
15	chr15:63073962:C:T	0	63073962	T	C
15	chr15:63074083:G:A	0	63074083	A	G
15	chr15:63075916:T:C	0	63075916	C	T
15	chr15:63076515:A:G	0	63076515	G	A
15	chr15:63077309:C:T	0	63077309	T	C
15	chr15:63077372:A:T	0	63077372	T	A
15	chr15:63077543:G:A	0	63077543	A	G
15	chr15:63077589:T:C	0	63077589	C	T
15	chr15:63078130:A:T	0	63078130	T	A
15	chr15:63078159:T:C	0	63078159	C	T
15	chr15:63078928:A:G	0	63078928	G	A
15	chr15:63079021:G:A	0	63079021	A	G
15	chr15:63079416:G:A	0	63079416	A	G
15	chr15:63079445:G:A	0	63079445	A	G
15	chr15:63080278:G:A	0	63080278	A	G
15	chr15:63081928:C:T	0	63081928	T	C
15	chr15:63081930:A:G	0	63081930	G	A
15	chr15:63082057:T:C	0	63082057	C	T
15	chr15:63082478:G:C	0	63082478	C	G
15	chr15:63082626:C:A	0	63082626	A	C
15	chr15:63084460:C:T	0	63084460	T	C
15	chr15:63084462:C:T	0	63084462	T	C
15	chr15:63085105:T:A	0	63085105	A	T
15	chr15:63086054:G:A	0	63086054	A	G
15	chr15:63087393:G:A	0	63087393	A	G
15	chr15:63087444:T:G	0	63087444	G	T
15	chr15:63088896:A:G	0	63088896	G	A
15	chr15:63092575:G:A	0	63092575	A	G
15	chr15:63093673:G:T	0	63093673	T	G
15	chr15:63095295:C:T	0	63095295	T	C
15	chr15:63095510:C:T	0	63095510	T	C
15	chr15:63096075:A:G	0	63096075	G	A
15	chr15:63097044:C:T	0	63097044	T	C
15	chr15:63097606:T:TG	0	63097606	TG	T
15	chr15:63097635:A:G	0	63097635	G	A
15	chr15:63098409:C:T	0	63098409	T	C
15	chr15:63098609:T:G	0	63098609	G	T
15	chr15:63098887:C:T	0	63098887	T	C
15	chr15:63098917:C:T	0	63098917	T	C
15	chr15:63098932:G:A	0	63098932	A	G
15	chr15:63099049:G:A	0	63099049	A	G
15	chr15:63099449:T:C	0	63099449	C	T
15	chr15:63099545:C:G	0	63099545	G	C
15	chr15:63099644:A:G	0	63099644	G	A
15	chr15:63099740:C:A	0	63099740	A	C
15	chr15:63100508:T:C	0	63100508	C	T
15	chr15:63101011:A:G	0	63101011	G	A
15	chr15:63101723:T:C	0	63101723	C	T
15	chr15:63101896:A:T	0	63101896	T	A
15	chr15:63101949:G:C	0	63101949	C	G
15	chr15:63102052:G:A	0	63102052	A	G
15	chr15:63102289:GTTGT:G	0	63102289	G	GTTGT
15	chr15:63102844:C:T	0	63102844	T	C
15	chr15:63102863:G:A	0	63102863	A	G
15	chr15:63103015:C:T	0	63103015	T	C
15	chr15:63103058:C:G	0	63103058	G	C
15	chr15:63103229:A:G	0	63103229	G	A
15	chr15:63103285:C:T	0	63103285	T	C
15	chr15:63103613:G:C	0	63103613	C	G
15	chr15:63104202:A:G	0	63104202	G	A
15	chr15:63104209:T:C	0	63104209	C	T
15	chr15:63104686:C:A	0	63104686	A	C
15	chr15:63104729:T:C	0	63104729	C	T
15	chr15:63104848:G:C	0	63104848	C	G
15	chr15:63104860:TTC:T	0	63104860	T	TTC
15	chr15:63104956:C:T	0	63104956	T	C
15	chr15:63105008:G:A	0	63105008	A	G
15	chr15:63105119:C:T	0	63105119	T	C
15	chr15:63105339:C:T	0	63105339	T	C
15	chr15:63105361:T:C	0	63105361	C	T
15	chr15:63105402:G:A	0	63105402	A	G
15	chr15:63105997:G:A	0	63105997	A	G
15	chr15:63106353:A:G	0	63106353	G	A
15	chr15:63106423:T:C	0	63106423	C	T
15	chr15:63106434:A:C	0	63106434	C	A
15	chr15:63106671:C:T	0	63106671	T	C
15	chr15:63107568:G:A	0	63107568	A	G
15	chr15:63107594:C:T	0	63107594	T	C
15	chr15:63108146:G:A	0	63108146	A	G
15	chr15:63108252:A:G	0	63108252	G	A
15	chr15:63108385:A:G	0	63108385	G	A
15	chr15:63108821:C:T	0	63108821	T	C
15	chr15:63109294:G:T	0	63109294	T	G
15	chr15:63110375:G:A	0	63110375	A	G
15	chr15:63110536:T:C	0	63110536	C	T
15	chr15:63111117:G:A	0	63111117	A	G
15	chr15:63111169:C:T	0	63111169	T	C
15	chr15:63112066:T:A	0	63112066	A	T
15	chr15:63112174:T:G	0	63112174	G	T
15	chr15:63113167:G:A	0	63113167	A	G
15	chr15:63113971:C:T	0	63113971	T	C
15	chr15:63114586:T:C	0	63114586	C	T
15	chr15:63114664:G:A	0	63114664	A	G
15	chr15:63114974:T:C	0	63114974	C	T
15	chr15:63115133:T:G	0	63115133	G	T
15	chr15:63115191:C:T	0	63115191	T	C
15	chr15:63115379:C:T	0	63115379	T	C
15	chr15:63115457:G:A	0	63115457	A	G
15	chr15:63115468:T:C	0	63115468	C	T
15	chr15:63115843:T:A	0	63115843	A	T
15	chr15:63115980:A:C	0	63115980	C	A
15	chr15:63116349:T:C	0	63116349	C	T
15	chr15:63116841:C:T	0	63116841	T	C
15	chr15:63117066:T:C	0	63117066	C	T
15	chr15:63117480:C:T	0	63117480	T	C
15	chr15:63117942:G:A	0	63117942	A	G
15	chr15:63118150:T:C	0	63118150	C	T
15	chr15:63118673:C:T	0	63118673	T	C
15	chr15:63118713:G:A	0	63118713	A	G
15	chr15:63119293:G:C	0	63119293	C	G
15	chr15:63119728:T:C	0	63119728	C	T
15	chr15:63119955:A:G	0	63119955	G	A
15	chr15:63120118:C:T	0	63120118	T	C
15	chr15:63120644:A:G	0	63120644	G	A
15	chr15:63120813:G:T	0	63120813	T	G
15	chr15:63121172:T:C	0	63121172	C	T
15	chr15:63121302:A:G	0	63121302	G	A
15	chr15:63121884:A:C	0	63121884	C	A
15	chr15:63123644:G:A	0	63123644	A	G
15	chr15:63123650:C:T	0	63123650	T	C
15	chr15:63123994:A:G	0	63123994	G	A
15	chr15:63124282:A:G	0	63124282	G	A
15	chr15:63124301:TAA:T	0	63124301	T	TAA
15	chr15:63125989:C:T	0	63125989	T	C
15	chr15:63126685:G:A	0	63126685	A	G
15	chr15:63127802:C:T	0	63127802	T	C
15	chr15:63128461:A:G	0	63128461	G	A
15	chr15:63128911:T:A	0	63128911	A	T
15	chr15:63129260:T:TA	0	63129260	TA	T
15	chr15:63130243:G:A	0	63130243	A	G
15	chr15:63130573:T:C	0	63130573	C	T
15	chr15:63130618:G:A	0	63130618	A	G
15	chr15:63131957:A:C	0	63131957	C	A
15	chr15:63132333:C:T	0	63132333	T	C
15	chr15:63132537:G:A	0	63132537	A	G
15	chr15:63133138:A:G	0	63133138	G	A
15	chr15:63134236:A:C	0	63134236	C	A
15	chr15:63135195:G:A	0	63135195	A	G
15	chr15:63135439:A:G	0	63135439	G	A
15	chr15:63136566:G:A	0	63136566	A	G
15	chr15:63136863:A:G	0	63136863	G	A
15	chr15:63137059:C:G	0	63137059	G	C
15	chr15:63138131:C:A	0	63138131	A	C
15	chr15:63138976:A:G	0	63138976	G	A
15	chr15:63139087:G:A	0	63139087	A	G
15	chr15:63139852:CT:C	0	63139852	C	CT
15	chr15:63140066:C:T	0	63140066	T	C
15	chr15:63140296:A:T	0	63140296	T	A
15	chr15:63141567:G:A	0	63141567	A	G
15	chr15:63141586:G:A	0	63141586	A	G
15	chr15:63141911:C:T	0	63141911	T	C
15	chr15:63142564:A:G	0	63142564	G	A
15	chr15:63142930:G:A	0	63142930	A	G
15	chr15:63142997:T:C	0	63142997	C	T
15	chr15:63143715:G:A	0	63143715	A	G
15	chr15:63143923:G:A	0	63143923	A	G
15	chr15:63144319:A:T	0	63144319	T	A
15	chr15:63144440:T:G	0	63144440	G	T
15	chr15:63144463:A:G	0	63144463	G	A
15	chr15:63144609:C:T	0	63144609	T	C
15	chr15:63144694:G:A	0	63144694	A	G
15	chr15:63144764:A:C	0	63144764	C	A
15	chr15:63145340:CT:C	0	63145340	C	CT
15	chr15:63145547:G:A	0	63145547	A	G
15	chr15:63146173:T:A	0	63146173	A	T
15	chr15:63146205:G:A	0	63146205	A	G
15	chr15:63146402:C:T	0	63146402	T	C
15	chr15:63146573:C:T	0	63146573	T	C
15	chr15:63146775:A:G	0	63146775	G	A
15	chr15:63147204:C:A	0	63147204	A	C
15	chr15:63147390:AT:A	0	63147390	A	AT
15	chr15:63148284:C:A	0	63148284	A	C
15	chr15:63148367:AAC:A	0	63148367	A	AAC
15	chr15:63148728:G:A	0	63148728	A	G
15	chr15:63148739:A:G	0	63148739	G	A
15	chr15:63148860:T:C	0	63148860	C	T
15	chr15:63149043:G:A	0	63149043	A	G
15	chr15:63150990:C:T	0	63150990	T	C
15	chr15:63151266:C:T	0	63151266	T	C
15	chr15:63151769:A:C	0	63151769	C	A
15	chr15:63152150:G:A	0	63152150	A	G
15	chr15:63152166:C:T	0	63152166	T	C
15	chr15:63152535:C:T	0	63152535	T	C
15	chr15:63153565:T:C	0	63153565	C	T
15	chr15:63153673:C:T	0	63153673	T	C
15	chr15:63153813:G:A	0	63153813	A	G
15	chr15:63154399:C:T	0	63154399	T	C
15	chr15:63154735:A:G	0	63154735	G	A
15	chr15:63155955:A:G	0	63155955	G	A
15	chr15:63156272:T:C	0	63156272	C	T
15	chr15:63157020:A:G	0	63157020	G	A
15	chr15:63157344:A:C	0	63157344	C	A
15	chr15:63157537:G:A	0	63157537	A	G
15	chr15:63158988:A:G	0	63158988	G	A
15	chr15:63159364:C:T	0	63159364	T	C
15	chr15:63163487:C:T	0	63163487	T	C
15	chr15:63164550:T:C	0	63164550	C	T
15	chr15:63166083:C:T	0	63166083	T	C
15	chr15:63166968:T:C	0	63166968	C	T
15	chr15:63167392:C:T	0	63167392	T	C
15	chr15:63168823:C:T	0	63168823	T	C
15	chr15:63170891:TA:T	0	63170891	T	TA
15	chr15:63174027:C:T	0	63174027	T	C
15	chr15:63174228:T:C	0	63174228	C	T
15	chr15:63174664:G:A	0	63174664	A	G
15	chr15:63175688:G:C	0	63175688	C	G
15	chr15:63176765:T:C	0	63176765	C	T
15	chr15:63177417:G:T	0	63177417	T	G
15	chr15:63177647:A:T	0	63177647	T	A
15	chr15:63178929:T:A	0	63178929	A	T
15	chr15:63179134:G:C	0	63179134	C	G
15	chr15:63179503:A:ACCT	0	63179503	ACCT	A
15	chr15:63182192:G:T	0	63182192	T	G
15	chr15:63182784:G:A	0	63182784	A	G
15	chr15:63183579:G:A	0	63183579	A	G
15	chr15:63184075:C:T	0	63184075	T	C
15	chr15:63185091:C:T	0	63185091	T	C
15	chr15:63185115:C:A	0	63185115	A	C
15	chr15:63185222:G:A	0	63185222	A	G
15	chr15:63186374:G:A	0	63186374	A	G
15	chr15:63187763:C:T	0	63187763	T	C
15	chr15:63188717:T:G	0	63188717	G	T
15	chr15:63190314:G:T	0	63190314	T	G
15	chr15:63190585:T:C	0	63190585	C	T
15	chr15:63190868:G:A	0	63190868	A	G
15	chr15:63191091:G:A	0	63191091	A	G
15	chr15:63193328:G:C	0	63193328	C	G
15	chr15:63193777:T:C	0	63193777	C	T
15	chr15:63195570:A:G	0	63195570	G	A
15	chr15:63198348:C:T	0	63198348	T	C
15	chr15:63199675:C:T	0	63199675	T	C
15	chr15:63199828:G:A	0	63199828	A	G
15	chr15:63200577:C:G	0	63200577	G	C
15	chr15:63201960:T:C	0	63201960	C	T
15	chr15:63202018:C:T	0	63202018	T	C
15	chr15:63202036:A:G	0	63202036	G	A
15	chr15:63203086:T:G	0	63203086	G	T
15	chr15:63203712:C:T	0	63203712	T	C
15	chr15:63204080:G:A	0	63204080	A	G
15	chr15:63204456:G:A	0	63204456	A	G
15	chr15:63205310:A:C	0	63205310	C	A
15	chr15:63205354:G:A	0	63205354	A	G
15	chr15:63206637:C:T	0	63206637	T	C
15	chr15:63207969:TC:T	0	63207969	T	TC
15	chr15:63207996:G:A	0	63207996	A	G
15	chr15:63208337:T:A	0	63208337	A	T
15	chr15:63208570:C:T	0	63208570	T	C
15	chr15:63208984:C:T	0	63208984	T	C
15	chr15:63209521:G:T	0	63209521	T	G
15	chr15:63209930:G:A	0	63209930	A	G
15	chr15:63211114:C:T	0	63211114	T	C
15	chr15:63211816:A:T	0	63211816	T	A
15	chr15:63212929:G:T	0	63212929	T	G
15	chr15:63213306:G:T	0	63213306	T	G
15	chr15:63213450:G:A	0	63213450	A	G
15	chr15:63214246:A:G	0	63214246	G	A
15	chr15:63214471:C:T	0	63214471	T	C
15	chr15:63214544:G:A	0	63214544	A	G
15	chr15:63215223:C:T	0	63215223	T	C
15	chr15:63215268:T:C	0	63215268	C	T
15	chr15:63215551:A:G	0	63215551	G	A
15	chr15:63216086:G:A	0	63216086	A	G
15	chr15:63216232:TTA:T	0	63216232	T	TTA
15	chr15:63216983:C:T	0	63216983	T	C
15	chr15:63217731:T:C	0	63217731	C	T
15	chr15:63217915:A:G	0	63217915	G	A
15	chr15:63218029:T:G	0	63218029	G	T
15	chr15:63218052:C:G	0	63218052	G	C
15	chr15:63219791:A:G	0	63219791	G	A
15	chr15:63219855:T:A	0	63219855	A	T
15	chr15:63219971:A:C	0	63219971	C	A
15	chr15:63223120:G:GTTT	0	63223120	GTTT	G
15	chr15:63223304:G:T	0	63223304	T	G
15	chr15:63223747:A:G	0	63223747	G	A
15	chr15:63223834:G:A	0	63223834	A	G
15	chr15:63224067:G:C	0	63224067	C	G
15	chr15:63224560:A:G	0	63224560	G	A
15	chr15:63225148:A:G	0	63225148	G	A
15	chr15:63226020:C:T	0	63226020	T	C
15	chr15:63227163:T:C	0	63227163	C	T
15	chr15:63227432:GTTAGTAAC:G	0	63227432	G	GTTAGTAAC
15	chr15:63229773:G:T	0	63229773	T	G
15	chr15:63230428:G:A	0	63230428	A	G
15	chr15:63230492:C:G	0	63230492	G	C
15	chr15:63231387:T:A	0	63231387	A	T
15	chr15:63232846:AC:A	0	63232846	A	AC
15	chr15:63232937:TTATAAA:T	0	63232937	T	TTATAAA
15	chr15:63233050:G:A	0	63233050	A	G
15	chr15:63233753:A:C	0	63233753	C	A
15	chr15:63234963:A:G	0	63234963	G	A
15	chr15:63236725:C:T	0	63236725	T	C
15	chr15:63237201:A:G	0	63237201	G	A
15	chr15:63237564:A:G	0	63237564	G	A
15	chr15:63237781:C:T	0	63237781	T	C
15	chr15:63238293:G:A	0	63238293	A	G
15	chr15:63238766:A:C	0	63238766	C	A
15	chr15:63239716:A:G	0	63239716	G	A
15	chr15:63239776:G:A	0	63239776	A	G
15	chr15:63240979:C:T	0	63240979	T	C
15	chr15:63241982:T:C	0	63241982	C	T
15	chr15:63242651:C:T	0	63242651	T	C
15	chr15:63244031:C:A	0	63244031	A	C
15	chr15:63244076:T:A	0	63244076	A	T
15	chr15:63246246:T:G	0	63246246	G	T
15	chr15:63246361:T:C	0	63246361	C	T
15	chr15:63246526:A:G	0	63246526	G	A
15	chr15:63247423:C:T	0	63247423	T	C
15	chr15:63248373:G:A	0	63248373	A	G
15	chr15:63248972:A:G	0	63248972	G	A
15	chr15:63249247:A:C	0	63249247	C	A
15	chr15:63250085:G:A	0	63250085	A	G
15	chr15:63250122:A:G	0	63250122	G	A
15	chr15:63251907:G:A	0	63251907	A	G
15	chr15:63252957:G:A	0	63252957	A	G
15	chr15:63253153:T:C	0	63253153	C	T
15	chr15:63253884:A:G	0	63253884	G	A
15	chr15:63254215:A:C	0	63254215	C	A
15	chr15:63255018:G:A	0	63255018	A	G
15	chr15:63255812:G:A	0	63255812	A	G
15	chr15:63256588:G:A	0	63256588	A	G
15	chr15:63256865:C:T	0	63256865	T	C
15	chr15:63258158:A:G	0	63258158	G	A
15	chr15:63259609:T:C	0	63259609	C	T
15	chr15:63261795:T:C	0	63261795	C	T
15	chr15:63263165:G:A	0	63263165	A	G
15	chr15:63263403:TGAATACACATTTCACTA:T	0	63263403	T	TGAATACACATTTCACTA
15	chr15:63264263:G:T	0	63264263	T	G
15	chr15:63266100:G:A	0	63266100	A	G
15	chr15:63267410:T:A	0	63267410	A	T
15	chr15:63269102:G:A	0	63269102	A	G
15	chr15:63270591:T:G	0	63270591	G	T
15	chr15:63270787:T:C	0	63270787	C	T
15	chr15:63271104:G:A	0	63271104	A	G
15	chr15:63274503:A:C	0	63274503	C	A
15	chr15:63275039:A:T	0	63275039	T	A
15	chr15:63275378:A:G	0	63275378	G	A
15	chr15:63276881:C:T	0	63276881	T	C
15	chr15:63276985:C:A	0	63276985	A	C
15	chr15:63277518:C:T	0	63277518	T	C
15	chr15:63278141:T:A	0	63278141	A	T
15	chr15:63278922:T:C	0	63278922	C	T
15	chr15:63279010:C:T	0	63279010	T	C
15	chr15:63279035:C:T	0	63279035	T	C
15	chr15:63279610:G:A	0	63279610	A	G
15	chr15:63279621:C:T	0	63279621	T	C
15	chr15:63279764:A:G	0	63279764	G	A
15	chr15:63280482:CTT:C	0	63280482	C	CTT
15	chr15:63281624:C:T	0	63281624	T	C
15	chr15:63282373:T:C	0	63282373	C	T
15	chr15:63282442:G:A	0	63282442	A	G
15	chr15:63285425:T:C	0	63285425	C	T
15	chr15:63285750:G:T	0	63285750	T	G
15	chr15:63287182:C:T	0	63287182	T	C
15	chr15:63287581:T:C	0	63287581	C	T
15	chr15:63287956:T:C	0	63287956	C	T
15	chr15:63288397:T:C	0	63288397	C	T
15	chr15:63289421:T:C	0	63289421	C	T
15	chr15:63289896:C:T	0	63289896	T	C
15	chr15:63290586:G:A	0	63290586	A	G
15	chr15:63292929:C:T	0	63292929	T	C
15	chr15:63293508:T:G	0	63293508	G	T
15	chr15:63295444:T:C	0	63295444	C	T
15	chr15:63296250:T:C	0	63296250	C	T
15	chr15:63296463:G:A	0	63296463	A	G
15	chr15:63297773:T:C	0	63297773	C	T
15	chr15:63298378:T:C	0	63298378	C	T
15	chr15:63298794:C:T	0	63298794	T	C
15	chr15:63299120:T:C	0	63299120	C	T
15	chr15:63299379:A:G	0	63299379	G	A
15	chr15:63300002:T:A	0	63300002	A	T
15	chr15:63300273:G:T	0	63300273	T	G
15	chr15:63300599:G:A	0	63300599	A	G
15	chr15:63302032:C:T	0	63302032	T	C
15	chr15:63302265:C:T	0	63302265	T	C
15	chr15:63303345:TCA:T	0	63303345	T	TCA
15	chr15:63303373:T:C	0	63303373	C	T
15	chr15:63303452:A:G	0	63303452	G	A
15	chr15:63303679:T:C	0	63303679	C	T
15	chr15:63303782:C:A	0	63303782	A	C
15	chr15:63304559:C:T	0	63304559	T	C
15	chr15:63305440:C:T	0	63305440	T	C
15	chr15:63307436:C:T	0	63307436	T	C
15	chr15:63307789:C:T	0	63307789	T	C
15	chr15:63308325:C:T	0	63308325	T	C
15	chr15:63308404:G:A	0	63308404	A	G
15	chr15:63308677:T:C	0	63308677	C	T
15	chr15:63308827:A:T	0	63308827	T	A
15	chr15:63309180:G:A	0	63309180	A	G
15	chr15:63309589:T:A	0	63309589	A	T
15	chr15:63309857:G:A	0	63309857	A	G
15	chr15:63311287:G:T	0	63311287	T	G
15	chr15:63311416:C:T	0	63311416	T	C
15	chr15:63311422:G:A	0	63311422	A	G
15	chr15:63311603:C:T	0	63311603	T	C
15	chr15:63312881:C:T	0	63312881	T	C
15	chr15:63313165:C:T	0	63313165	T	C
15	chr15:63313556:A:G	0	63313556	G	A
15	chr15:63313724:G:A	0	63313724	A	G
15	chr15:63314142:T:C	0	63314142	C	T
15	chr15:63314778:G:A	0	63314778	A	G
15	chr15:63314892:T:C	0	63314892	C	T
15	chr15:63315589:G:A	0	63315589	A	G
15	chr15:63315696:TA:T	0	63315696	T	TA
15	chr15:63315787:G:C	0	63315787	C	G
15	chr15:63317014:A:G	0	63317014	G	A
15	chr15:63317560:A:G	0	63317560	G	A
15	chr15:63317846:G:A	0	63317846	A	G
15	chr15:63318173:G:T	0	63318173	T	G
15	chr15:63318677:C:T	0	63318677	T	C
15	chr15:63319629:G:A	0	63319629	A	G
15	chr15:63319813:T:C	0	63319813	C	T
15	chr15:63321280:C:T	0	63321280	T	C
15	chr15:63323472:G:C	0	63323472	C	G
15	chr15:63323565:C:T	0	63323565	T	C
15	chr15:63323568:T:C	0	63323568	C	T
15	chr15:63324362:A:T	0	63324362	T	A
15	chr15:63324474:G:A	0	63324474	A	G
15	chr15:63325020:G:A	0	63325020	A	G
15	chr15:63325833:G:A	0	63325833	A	G
15	chr15:63325911:A:C	0	63325911	C	A
15	chr15:63326051:G:A	0	63326051	A	G
15	chr15:63326194:C:T	0	63326194	T	C
15	chr15:63328185:T:C	0	63328185	C	T
15	chr15:63328506:T:C	0	63328506	C	T
15	chr15:63330467:C:T	0	63330467	T	C
15	chr15:63331048:C:A	0	63331048	A	C
15	chr15:63332327:C:T	0	63332327	T	C
15	chr15:63332892:C:T	0	63332892	T	C
15	chr15:63332977:T:G	0	63332977	G	T
15	chr15:63335105:A:G	0	63335105	G	A
15	chr15:63335240:G:A	0	63335240	A	G
15	chr15:63335473:ATTAT:A	0	63335473	A	ATTAT
15	chr15:63335921:A:G	0	63335921	G	A
15	chr15:63336090:A:G	0	63336090	G	A
15	chr15:63337699:C:T	0	63337699	T	C
15	chr15:63337717:A:AGG	0	63337717	AGG	A
15	chr15:63338114:G:A	0	63338114	A	G
15	chr15:63338377:G:T	0	63338377	T	G
15	chr15:63338692:C:T	0	63338692	T	C
15	chr15:63339269:A:AT	0	63339269	AT	A
15	chr15:63340835:C:T	0	63340835	T	C
15	chr15:63341039:T:C	0	63341039	C	T
15	chr15:63341289:C:G	0	63341289	G	C
15	chr15:63341470:G:A	0	63341470	A	G
15	chr15:63342229:C:T	0	63342229	T	C
15	chr15:63342288:T:C	0	63342288	C	T
15	chr15:63342714:G:C	0	63342714	C	G
15	chr15:63343913:TAAA:T	0	63343913	T	TAAA
15	chr15:63343922:A:T	0	63343922	T	A
15	chr15:63344679:C:T	0	63344679	T	C
15	chr15:63345329:C:T	0	63345329	T	C
15	chr15:63346279:G:A	0	63346279	A	G
15	chr15:63346438:C:T	0	63346438	T	C
15	chr15:63346817:A:G	0	63346817	G	A
15	chr15:63346822:C:T	0	63346822	T	C
15	chr15:63347029:T:A	0	63347029	A	T
15	chr15:63347217:T:C	0	63347217	C	T
15	chr15:63347337:C:A	0	63347337	A	C
15	chr15:63349077:A:G	0	63349077	G	A
15	chr15:63349228:C:T	0	63349228	T	C
15	chr15:63349297:A:G	0	63349297	G	A
15	chr15:63350085:C:T	0	63350085	T	C
15	chr15:63352245:T:C	0	63352245	C	T
15	chr15:63353203:C:A	0	63353203	A	C
15	chr15:63353444:C:T	0	63353444	T	C
15	chr15:63353714:A:G	0	63353714	G	A
15	chr15:63354440:C:T	0	63354440	T	C
15	chr15:63355091:C:A	0	63355091	A	C
15	chr15:63355355:G:T	0	63355355	T	G
15	chr15:63356346:C:T	0	63356346	T	C
15	chr15:63356479:C:T	0	63356479	T	C
15	chr15:63356999:G:A	0	63356999	A	G
15	chr15:63357612:G:A	0	63357612	A	G
15	chr15:63358745:C:T	0	63358745	T	C
15	chr15:63361012:T:A	0	63361012	A	T
15	chr15:63361691:C:T	0	63361691	T	C
15	chr15:63362588:A:G	0	63362588	G	A
15	chr15:63363104:T:C	0	63363104	C	T
15	chr15:63363128:G:C	0	63363128	C	G
15	chr15:63363469:A:G	0	63363469	G	A
15	chr15:63363481:C:T	0	63363481	T	C
15	chr15:63364536:A:G	0	63364536	G	A
15	chr15:63365059:C:T	0	63365059	T	C
15	chr15:63365538:C:T	0	63365538	T	C
15	chr15:63366437:T:C	0	63366437	C	T
15	chr15:63367886:T:G	0	63367886	G	T
15	chr15:63367973:C:G	0	63367973	G	C
15	chr15:63368369:C:T	0	63368369	T	C
15	chr15:63368420:A:G	0	63368420	G	A
15	chr15:63368485:C:T	0	63368485	T	C
15	chr15:63368847:G:GTCGC	0	63368847	GTCGC	G
15	chr15:63368951:AATTTGCCT:A	0	63368951	A	AATTTGCCT
15	chr15:63369366:C:T	0	63369366	T	C
15	chr15:63369958:C:T	0	63369958	T	C
15	chr15:63370948:G:A	0	63370948	A	G
15	chr15:63371212:G:A	0	63371212	A	G
15	chr15:63371380:A:G	0	63371380	G	A
15	chr15:63371634:G:A	0	63371634	A	G
15	chr15:63372956:A:G	0	63372956	G	A
15	chr15:63373566:T:C	0	63373566	C	T
15	chr15:63373648:C:T	0	63373648	T	C
15	chr15:63374221:C:A	0	63374221	A	C
15	chr15:63375207:A:C	0	63375207	C	A
15	chr15:63379273:G:A	0	63379273	A	G
15	chr15:63380486:A:C	0	63380486	C	A
15	chr15:63380726:C:T	0	63380726	T	C
15	chr15:63380958:C:T	0	63380958	T	C
15	chr15:63381212:C:T	0	63381212	T	C
15	chr15:63381972:T:C	0	63381972	C	T
15	chr15:63383242:T:C	0	63383242	C	T
15	chr15:63383793:GAGAAT:G	0	63383793	G	GAGAAT
15	chr15:63383837:C:T	0	63383837	T	C
15	chr15:63383898:A:G	0	63383898	G	A
15	chr15:63384013:A:T	0	63384013	T	A
15	chr15:63384377:T:A	0	63384377	A	T
15	chr15:63385287:T:A	0	63385287	A	T
15	chr15:63385304:A:G	0	63385304	G	A
15	chr15:63385535:A:C	0	63385535	C	A
15	chr15:63385767:A:G	0	63385767	G	A
15	chr15:63386007:T:G	0	63386007	G	T
15	chr15:63386226:C:T	0	63386226	T	C
15	chr15:63386235:A:G	0	63386235	G	A
15	chr15:63387226:T:C	0	63387226	C	T
15	chr15:63387890:G:A	0	63387890	A	G
15	chr15:63388720:C:G	0	63388720	G	C
15	chr15:63389712:C:A	0	63389712	A	C
15	chr15:63389849:G:A	0	63389849	A	G
15	chr15:63390132:C:T	0	63390132	T	C
15	chr15:63390873:A:G	0	63390873	G	A
15	chr15:63394128:G:A	0	63394128	A	G
15	chr15:63394204:A:G	0	63394204	G	A
15	chr15:63395095:T:C	0	63395095	C	T
15	chr15:63395367:C:T	0	63395367	T	C
15	chr15:63396628:C:G	0	63396628	G	C
15	chr15:63397016:C:CT	0	63397016	CT	C
15	chr15:63397609:G:A	0	63397609	A	G
15	chr15:63398257:G:A	0	63398257	A	G
15	chr15:63398345:T:C	0	63398345	C	T
15	chr15:63399186:T:C	0	63399186	C	T
15	chr15:63399303:A:G	0	63399303	G	A
15	chr15:63399781:T:A	0	63399781	A	T
15	chr15:63400384:G:A	0	63400384	A	G
15	chr15:63400698:C:T	0	63400698	T	C
15	chr15:63400907:C:T	0	63400907	T	C
15	chr15:63401295:A:G	0	63401295	G	A
15	chr15:63401327:T:G	0	63401327	G	T
15	chr15:63402085:C:G	0	63402085	G	C
15	chr15:63402101:T:A	0	63402101	A	T
15	chr15:63402189:G:A	0	63402189	A	G
15	chr15:63402595:C:T	0	63402595	T	C
15	chr15:63402939:T:G	0	63402939	G	T
15	chr15:63403478:G:T	0	63403478	T	G
15	chr15:63403984:C:T	0	63403984	T	C
15	chr15:63404940:A:G	0	63404940	G	A
15	chr15:63406734:G:A	0	63406734	A	G
15	chr15:63407505:G:T	0	63407505	T	G
15	chr15:63408517:G:A	0	63408517	A	G
15	chr15:63408785:G:A	0	63408785	A	G
15	chr15:63409304:G:A	0	63409304	A	G
15	chr15:63410065:G:A	0	63410065	A	G
15	chr15:63410167:C:T	0	63410167	T	C
15	chr15:63410495:C:T	0	63410495	T	C
15	chr15:63411826:C:T	0	63411826	T	C
15	chr15:63412832:C:T	0	63412832	T	C
15	chr15:63412865:T:C	0	63412865	C	T
15	chr15:63414026:G:A	0	63414026	A	G
15	chr15:63414134:TATACA:T	0	63414134	T	TATACA
15	chr15:63414875:A:T	0	63414875	T	A
15	chr15:63416034:C:A	0	63416034	A	C
15	chr15:63416091:T:A	0	63416091	A	T
15	chr15:63416501:C:T	0	63416501	T	C
15	chr15:63417131:AGAGAAGAAG:A	0	63417131	A	AGAGAAGAAG
15	chr15:63418474:G:A	0	63418474	A	G
15	chr15:63418563:T:G	0	63418563	G	T
15	chr15:63418790:G:T	0	63418790	T	G
15	chr15:63418792:T:G	0	63418792	G	T
15	chr15:63418793:CCT:C	0	63418793	C	CCT
15	chr15:63419180:G:A	0	63419180	A	G
15	chr15:63420242:C:T	0	63420242	T	C
15	chr15:63421150:A:G	0	63421150	G	A
15	chr15:63422272:A:G	0	63422272	G	A
15	chr15:63422293:T:C	0	63422293	C	T
15	chr15:63422522:A:T	0	63422522	T	A
15	chr15:63423233:T:C	0	63423233	C	T
15	chr15:63423271:A:G	0	63423271	G	A
15	chr15:63424102:G:A	0	63424102	A	G
15	chr15:63424704:T:C	0	63424704	C	T
15	chr15:63424855:G:A	0	63424855	A	G
15	chr15:63425462:GT:G	0	63425462	G	GT
15	chr15:63425464:T:A	0	63425464	A	T
15	chr15:63425538:T:A	0	63425538	A	T
15	chr15:63426100:G:A	0	63426100	A	G
15	chr15:63426124:C:T	0	63426124	T	C
15	chr15:63426950:C:T	0	63426950	T	C
15	chr15:63426979:C:T	0	63426979	T	C
15	chr15:63427738:G:A	0	63427738	A	G
15	chr15:63428863:T:G	0	63428863	G	T
15	chr15:63428867:A:G	0	63428867	G	A
15	chr15:63428985:G:C	0	63428985	C	G
15	chr15:63429155:C:T	0	63429155	T	C
15	chr15:63429618:A:T	0	63429618	T	A
15	chr15:63429620:G:T	0	63429620	T	G
15	chr15:63429739:G:A	0	63429739	A	G
15	chr15:63430716:G:A	0	63430716	A	G
15	chr15:63430833:T:A	0	63430833	A	T
15	chr15:63432880:C:T	0	63432880	T	C
15	chr15:63432987:G:A	0	63432987	A	G
15	chr15:63433962:C:T	0	63433962	T	C
15	chr15:63435929:T:C	0	63435929	C	T
15	chr15:63436357:T:C	0	63436357	C	T
15	chr15:63437663:A:G	0	63437663	G	A
15	chr15:63438661:T:A	0	63438661	A	T
15	chr15:63438667:G:C	0	63438667	C	G
15	chr15:63439063:A:G	0	63439063	G	A
15	chr15:63439355:T:C	0	63439355	C	T
15	chr15:63439358:A:G	0	63439358	G	A
15	chr15:63445410:A:G	0	63445410	G	A
15	chr15:63446373:C:G	0	63446373	G	C
15	chr15:63447793:A:T	0	63447793	T	A
15	chr15:63448609:A:C	0	63448609	C	A
15	chr15:63448820:C:T	0	63448820	T	C
15	chr15:63450058:T:G	0	63450058	G	T
15	chr15:63450453:A:G	0	63450453	G	A
15	chr15:63450766:A:G	0	63450766	G	A
15	chr15:63450999:C:T	0	63450999	T	C
15	chr15:63451110:T:G	0	63451110	G	T
15	chr15:63451198:C:T	0	63451198	T	C
15	chr15:63451720:A:C	0	63451720	C	A
15	chr15:63454653:A:T	0	63454653	T	A
15	chr15:63454852:G:A	0	63454852	A	G
15	chr15:63455197:T:C	0	63455197	C	T
15	chr15:63455223:A:C	0	63455223	C	A
15	chr15:63455292:T:C	0	63455292	C	T
15	chr15:63455332:T:C	0	63455332	C	T
15	chr15:63455419:C:T	0	63455419	T	C
15	chr15:63456146:A:G	0	63456146	G	A
15	chr15:63456418:C:A	0	63456418	A	C
15	chr15:63457070:T:A	0	63457070	A	T
15	chr15:63457343:A:G	0	63457343	G	A
15	chr15:63457452:G:A	0	63457452	A	G
15	chr15:63457506:T:G	0	63457506	G	T
15	chr15:63457910:G:A	0	63457910	A	G
15	chr15:63458786:T:C	0	63458786	C	T
15	chr15:63458821:C:T	0	63458821	T	C
15	chr15:63458940:C:T	0	63458940	T	C
15	chr15:63459064:G:T	0	63459064	T	G
15	chr15:63459278:C:T	0	63459278	T	C
15	chr15:63459322:C:T	0	63459322	T	C
15	chr15:63459398:G:A	0	63459398	A	G
15	chr15:63459429:C:T	0	63459429	T	C
15	chr15:63459974:A:G	0	63459974	G	A
15	chr15:63461178:A:G	0	63461178	G	A
15	chr15:63461273:G:A	0	63461273	A	G
15	chr15:63461530:G:A	0	63461530	A	G
15	chr15:63462574:C:A	0	63462574	A	C
15	chr15:63463036:T:C	0	63463036	C	T
15	chr15:63463696:C:T	0	63463696	T	C
15	chr15:63464029:G:A	0	63464029	A	G
15	chr15:63464226:A:C	0	63464226	C	A
15	chr15:63464480:C:T	0	63464480	T	C
15	chr15:63465081:C:T	0	63465081	T	C
15	chr15:63465260:C:T	0	63465260	T	C
15	chr15:63465941:C:T	0	63465941	T	C
15	chr15:63466021:A:AC	0	63466021	AC	A
15	chr15:63466093:T:C	0	63466093	C	T
15	chr15:63466240:T:A	0	63466240	A	T
15	chr15:63467194:C:CT	0	63467194	CT	C
15	chr15:63468316:G:A	0	63468316	A	G
15	chr15:63470108:G:GT	0	63470108	GT	G
15	chr15:63470410:T:C	0	63470410	C	T
15	chr15:63470474:C:T	0	63470474	T	C
15	chr15:63470590:T:C	0	63470590	C	T
15	chr15:63472062:G:A	0	63472062	A	G
15	chr15:63472306:T:C	0	63472306	C	T
15	chr15:63472403:G:T	0	63472403	T	G
15	chr15:63472582:A:G	0	63472582	G	A
15	chr15:63472698:A:G	0	63472698	G	A
15	chr15:63475583:C:T	0	63475583	T	C
15	chr15:63475656:G:C	0	63475656	C	G
15	chr15:63475673:A:G	0	63475673	G	A
15	chr15:63476121:C:T	0	63476121	T	C
15	chr15:63477282:G:A	0	63477282	A	G
15	chr15:63477932:G:C	0	63477932	C	G
15	chr15:63478027:T:C	0	63478027	C	T
15	chr15:63479183:G:A	0	63479183	A	G
15	chr15:63479531:G:A	0	63479531	A	G
15	chr15:63480267:C:T	0	63480267	T	C
15	chr15:63480366:C:T	0	63480366	T	C
15	chr15:63480877:A:G	0	63480877	G	A
15	chr15:63481500:G:T	0	63481500	T	G
15	chr15:63482883:T:C	0	63482883	C	T
15	chr15:63483094:A:G	0	63483094	G	A
15	chr15:63483593:C:T	0	63483593	T	C
15	chr15:63485415:A:G	0	63485415	G	A
15	chr15:63485818:G:A	0	63485818	A	G
15	chr15:63486310:G:A	0	63486310	A	G
15	chr15:63486733:G:T	0	63486733	T	G
15	chr15:63487074:G:A	0	63487074	A	G
15	chr15:63487968:G:A	0	63487968	A	G
15	chr15:63488249:T:C	0	63488249	C	T
15	chr15:63488431:T:C	0	63488431	C	T
15	chr15:63488519:G:A	0	63488519	A	G
15	chr15:63488853:A:G	0	63488853	G	A
15	chr15:63488944:G:A	0	63488944	A	G
15	chr15:63489424:C:T	0	63489424	T	C
15	chr15:63489557:A:T	0	63489557	T	A
15	chr15:63489939:A:G	0	63489939	G	A
15	chr15:63490362:A:G	0	63490362	G	A
15	chr15:63491010:C:G	0	63491010	G	C
15	chr15:63492456:T:G	0	63492456	G	T
15	chr15:63493222:A:G	0	63493222	G	A
15	chr15:63495034:G:A	0	63495034	A	G
15	chr15:63497280:G:A	0	63497280	A	G
15	chr15:63498443:T:C	0	63498443	C	T
15	chr15:63498463:C:T	0	63498463	T	C
15	chr15:63498864:T:C	0	63498864	C	T
15	chr15:63498926:G:A	0	63498926	A	G
15	chr15:63499029:A:G	0	63499029	G	A
15	chr15:63500058:T:C	0	63500058	C	T
15	chr15:63500224:A:AT	0	63500224	AT	A
15	chr15:63500267:T:A	0	63500267	A	T
15	chr15:63500559:G:GT	0	63500559	GT	G
15	chr15:63501372:A:G	0	63501372	G	A
15	chr15:63501674:T:C	0	63501674	C	T
15	chr15:63501737:G:A	0	63501737	A	G
15	chr15:63502161:TTCATG:T	0	63502161	T	TTCATG
15	chr15:63503429:T:C	0	63503429	C	T
15	chr15:63505466:G:C	0	63505466	C	G
15	chr15:63507866:T:C	0	63507866	C	T
15	chr15:63508038:T:C	0	63508038	C	T
15	chr15:63508666:A:G	0	63508666	G	A
15	chr15:63510098:T:G	0	63510098	G	T
15	chr15:63511630:A:G	0	63511630	G	A
15	chr15:63512049:C:T	0	63512049	T	C
15	chr15:63512907:T:C	0	63512907	C	T
15	chr15:63513536:C:T	0	63513536	T	C
15	chr15:63515803:G:A	0	63515803	A	G
15	chr15:63517639:C:G	0	63517639	G	C
15	chr15:63518426:G:C	0	63518426	C	G
15	chr15:63519011:C:T	0	63519011	T	C
15	chr15:63519458:G:A	0	63519458	A	G
15	chr15:63521544:G:A	0	63521544	A	G
15	chr15:63522675:C:CA	0	63522675	CA	C
15	chr15:63522984:G:A	0	63522984	A	G
15	chr15:63523280:T:C	0	63523280	C	T
15	chr15:63525806:T:G	0	63525806	G	T
15	chr15:63525961:A:G	0	63525961	G	A
15	chr15:63526170:T:C	0	63526170	C	T
15	chr15:63526200:G:A	0	63526200	A	G
15	chr15:63526453:A:G	0	63526453	G	A
15	chr15:63526533:A:G	0	63526533	G	A
15	chr15:63526651:T:C	0	63526651	C	T
15	chr15:63527785:C:T	0	63527785	T	C
15	chr15:63528598:G:T	0	63528598	T	G
15	chr15:63532291:G:T	0	63532291	T	G
15	chr15:63533023:T:A	0	63533023	A	T
15	chr15:63534912:ATTTG:A	0	63534912	A	ATTTG
15	chr15:63535700:G:A	0	63535700	A	G
15	chr15:63536021:G:A	0	63536021	A	G
15	chr15:63536097:C:T	0	63536097	T	C
15	chr15:63536646:A:G	0	63536646	G	A
15	chr15:63537873:C:T	0	63537873	T	C
15	chr15:63539533:T:C	0	63539533	C	T
15	chr15:63539670:A:T	0	63539670	T	A
15	chr15:63539785:G:A	0	63539785	A	G
15	chr15:63540133:T:C	0	63540133	C	T
15	chr15:63540363:T:C	0	63540363	C	T
15	chr15:63541556:A:T	0	63541556	T	A
15	chr15:63541950:G:A	0	63541950	A	G
15	chr15:63542503:C:G	0	63542503	G	C
15	chr15:63542779:C:T	0	63542779	T	C
15	chr15:63542878:C:G	0	63542878	G	C
15	chr15:63543068:TTGAAAA:T	0	63543068	T	TTGAAAA
15	chr15:63543258:G:A	0	63543258	A	G
15	chr15:63544859:G:A	0	63544859	A	G
15	chr15:63545069:T:TA	0	63545069	TA	T
15	chr15:63545292:A:G	0	63545292	G	A
15	chr15:63545726:T:C	0	63545726	C	T
15	chr15:63546571:T:C	0	63546571	C	T
15	chr15:63546843:C:T	0	63546843	T	C
15	chr15:63546844:G:A	0	63546844	A	G
15	chr15:63547298:G:A	0	63547298	A	G
15	chr15:63549476:G:A	0	63549476	A	G
15	chr15:63549781:A:G	0	63549781	G	A
15	chr15:63550995:A:T	0	63550995	T	A
15	chr15:63551264:A:G	0	63551264	G	A
15	chr15:63551469:T:C	0	63551469	C	T
15	chr15:63552546:A:G	0	63552546	G	A
15	chr15:63552848:G:A	0	63552848	A	G
15	chr15:63553226:A:G	0	63553226	G	A
15	chr15:63553979:T:C	0	63553979	C	T
15	chr15:63555028:C:T	0	63555028	T	C
15	chr15:63556914:G:A	0	63556914	A	G
15	chr15:63557285:T:C	0	63557285	C	T
15	chr15:63557430:C:T	0	63557430	T	C
15	chr15:63557868:A:G	0	63557868	G	A
15	chr15:63558576:AAAC:A	0	63558576	A	AAAC
15	chr15:63560373:G:A	0	63560373	A	G
15	chr15:63560635:T:C	0	63560635	C	T
15	chr15:63560853:G:A	0	63560853	A	G
15	chr15:63561147:G:A	0	63561147	A	G
15	chr15:63562214:T:C	0	63562214	C	T
15	chr15:63564562:T:C	0	63564562	C	T
15	chr15:63565710:A:G	0	63565710	G	A
15	chr15:63566142:A:G	0	63566142	G	A
15	chr15:63567377:C:T	0	63567377	T	C
15	chr15:63568501:G:A	0	63568501	A	G
15	chr15:63569531:A:G	0	63569531	G	A
15	chr15:63571680:CTT:C	0	63571680	C	CTT
15	chr15:63572234:C:T	0	63572234	T	C
15	chr15:63573345:G:A	0	63573345	A	G
15	chr15:63574678:T:C	0	63574678	C	T
15	chr15:63574863:A:G	0	63574863	G	A
15	chr15:63575403:T:G	0	63575403	G	T
15	chr15:63576210:C:T	0	63576210	T	C
15	chr15:63576562:A:G	0	63576562	G	A
15	chr15:63579093:C:T	0	63579093	T	C
15	chr15:63580119:G:T	0	63580119	T	G
15	chr15:63581069:A:G	0	63581069	G	A
15	chr15:63581641:T:C	0	63581641	C	T
15	chr15:63582665:G:C	0	63582665	C	G
15	chr15:63582682:A:T	0	63582682	T	A
15	chr15:63585999:A:G	0	63585999	G	A
15	chr15:63586493:G:C	0	63586493	C	G
15	chr15:63587036:T:C	0	63587036	C	T
15	chr15:63588106:A:G	0	63588106	G	A
15	chr15:63589732:T:C	0	63589732	C	T
15	chr15:63589953:TGCACTATCTTTTTGAAACTATTA:T	0	63589953	T	TGCACTATCTTTTTGAAACTATTA
15	chr15:63592076:T:C	0	63592076	C	T
15	chr15:63592263:T:C	0	63592263	C	T
15	chr15:63593500:C:T	0	63593500	T	C
15	chr15:63593611:T:C	0	63593611	C	T
15	chr15:63594051:G:A	0	63594051	A	G
15	chr15:63594180:G:C	0	63594180	C	G
15	chr15:63594394:C:T	0	63594394	T	C
15	chr15:63595445:C:T	0	63595445	T	C
15	chr15:63595914:C:T	0	63595914	T	C
15	chr15:63596296:G:A	0	63596296	A	G
15	chr15:63596823:G:A	0	63596823	A	G
15	chr15:63596846:A:AT	0	63596846	AT	A
15	chr15:63600069:G:A	0	63600069	A	G
15	chr15:63602201:T:G	0	63602201	G	T
15	chr15:63602951:G:C	0	63602951	C	G
15	chr15:63603106:T:G	0	63603106	G	T
15	chr15:63603619:T:C	0	63603619	C	T
15	chr15:63604176:T:C	0	63604176	C	T
15	chr15:63604725:G:A	0	63604725	A	G
15	chr15:63606414:C:T	0	63606414	T	C
15	chr15:63606510:T:G	0	63606510	G	T
15	chr15:63607773:C:A	0	63607773	A	C
15	chr15:63611936:G:A	0	63611936	A	G
15	chr15:63614074:ACACT:A	0	63614074	A	ACACT
15	chr15:63616388:G:T	0	63616388	T	G
15	chr15:63616985:C:T	0	63616985	T	C
15	chr15:63617378:A:T	0	63617378	T	A
15	chr15:63618116:T:C	0	63618116	C	T
15	chr15:63618527:CA:C	0	63618527	C	CA
15	chr15:63621500:C:T	0	63621500	T	C
15	chr15:63621611:C:CCAGT	0	63621611	CCAGT	C
15	chr15:63621620:G:A	0	63621620	A	G
15	chr15:63623346:C:T	0	63623346	T	C
15	chr15:63623587:C:T	0	63623587	T	C
15	chr15:63625030:T:C	0	63625030	C	T
15	chr15:63627462:T:G	0	63627462	G	T
15	chr15:63628001:A:C	0	63628001	C	A
15	chr15:63629682:C:T	0	63629682	T	C
15	chr15:63629923:T:C	0	63629923	C	T
15	chr15:63630275:T:C	0	63630275	C	T
15	chr15:63630894:T:C	0	63630894	C	T
15	chr15:63632111:A:G	0	63632111	G	A
15	chr15:63632862:T:C	0	63632862	C	T
15	chr15:63633432:G:A	0	63633432	A	G
15	chr15:63633519:A:G	0	63633519	G	A
15	chr15:63634956:T:G	0	63634956	G	T
15	chr15:63636644:T:A	0	63636644	A	T
15	chr15:63636756:A:G	0	63636756	G	A
15	chr15:63637033:T:A	0	63637033	A	T
15	chr15:63637400:GAT:G	0	63637400	G	GAT
15	chr15:63638599:G:A	0	63638599	A	G
15	chr15:63638965:T:C	0	63638965	C	T
15	chr15:63639713:A:T	0	63639713	T	A
15	chr15:63639985:T:TG	0	63639985	TG	T
15	chr15:63642093:A:G	0	63642093	G	A
15	chr15:63642657:A:G	0	63642657	G	A
15	chr15:63642831:G:A	0	63642831	A	G
15	chr15:63642950:A:G	0	63642950	G	A
15	chr15:63644400:A:C	0	63644400	C	A
15	chr15:63645922:C:T	0	63645922	T	C
15	chr15:63646607:C:G	0	63646607	G	C
15	chr15:63646834:AC:A	0	63646834	A	AC
15	chr15:63647612:A:G	0	63647612	G	A
15	chr15:63647859:G:A	0	63647859	A	G
15	chr15:63648657:AT:A	0	63648657	A	AT
15	chr15:63650660:C:G	0	63650660	G	C
15	chr15:63651743:A:G	0	63651743	G	A
15	chr15:63652715:C:T	0	63652715	T	C
15	chr15:63653216:G:A	0	63653216	A	G
15	chr15:63653333:T:C	0	63653333	C	T
15	chr15:63653637:A:G	0	63653637	G	A
15	chr15:63654004:G:A	0	63654004	A	G
15	chr15:63654809:C:T	0	63654809	T	C
15	chr15:63655119:C:T	0	63655119	T	C
15	chr15:63655147:A:G	0	63655147	G	A
15	chr15:63655157:A:G	0	63655157	G	A
15	chr15:63657309:T:C	0	63657309	C	T
15	chr15:63657395:C:T	0	63657395	T	C
15	chr15:63657402:T:C	0	63657402	C	T
15	chr15:63657609:C:T	0	63657609	T	C
15	chr15:63657966:C:G	0	63657966	G	C
15	chr15:63659203:T:C	0	63659203	C	T
15	chr15:63662842:TA:T	0	63662842	T	TA
15	chr15:63665906:A:G	0	63665906	G	A
15	chr15:63666723:T:C	0	63666723	C	T
15	chr15:63667112:T:C	0	63667112	C	T
15	chr15:63667247:C:T	0	63667247	T	C
15	chr15:63668335:T:A	0	63668335	A	T
15	chr15:63668667:A:C	0	63668667	C	A
15	chr15:63669807:T:C	0	63669807	C	T
15	chr15:63669822:G:A	0	63669822	A	G
15	chr15:63670091:A:G	0	63670091	G	A
15	chr15:63670511:G:C	0	63670511	C	G
15	chr15:63670848:A:G	0	63670848	G	A
15	chr15:63673253:CA:C	0	63673253	C	CA
15	chr15:63673509:C:T	0	63673509	T	C
15	chr15:63673687:A:C	0	63673687	C	A
15	chr15:63675307:A:G	0	63675307	G	A
15	chr15:63675416:G:C	0	63675416	C	G
15	chr15:63676271:G:A	0	63676271	A	G
15	chr15:63677353:T:C	0	63677353	C	T
15	chr15:63678257:T:C	0	63678257	C	T
15	chr15:63681502:A:G	0	63681502	G	A
15	chr15:63682596:A:G	0	63682596	G	A
15	chr15:63682676:T:G	0	63682676	G	T
15	chr15:63682677:T:C	0	63682677	C	T
15	chr15:63683367:C:T	0	63683367	T	C
15	chr15:63683491:T:C	0	63683491	C	T
15	chr15:63685325:T:C	0	63685325	C	T
15	chr15:63685881:C:G	0	63685881	G	C
15	chr15:63686822:C:T	0	63686822	T	C
15	chr15:63687262:A:G	0	63687262	G	A
15	chr15:63687294:A:C	0	63687294	C	A
15	chr15:63687567:C:A	0	63687567	A	C
15	chr15:63689128:C:T	0	63689128	T	C
15	chr15:63689819:T:C	0	63689819	C	T
15	chr15:63690353:C:T	0	63690353	T	C
15	chr15:63691538:A:T	0	63691538	T	A
15	chr15:63692573:T:C	0	63692573	C	T
15	chr15:63695183:A:G	0	63695183	G	A
15	chr15:63695755:CA:C	0	63695755	C	CA
15	chr15:63695926:T:G	0	63695926	G	T
15	chr15:63696566:A:T	0	63696566	T	A
15	chr15:63696771:C:T	0	63696771	T	C
15	chr15:63696797:T:C	0	63696797	C	T
15	chr15:63698061:T:C	0	63698061	C	T
15	chr15:63699289:C:T	0	63699289	T	C
15	chr15:63699770:TAGAC:T	0	63699770	T	TAGAC
15	chr15:63700492:G:C	0	63700492	C	G
15	chr15:63701264:C:T	0	63701264	T	C
15	chr15:63702938:T:C	0	63702938	C	T
15	chr15:63704139:C:A	0	63704139	A	C
15	chr15:63705336:C:T	0	63705336	T	C
15	chr15:63706560:C:T	0	63706560	T	C
15	chr15:63706664:T:G	0	63706664	G	T
15	chr15:63707060:T:C	0	63707060	C	T
15	chr15:63708623:T:C	0	63708623	C	T
15	chr15:63709302:G:A	0	63709302	A	G
15	chr15:63711963:G:A	0	63711963	A	G
15	chr15:63712048:C:T	0	63712048	T	C
15	chr15:63712639:G:A	0	63712639	A	G
15	chr15:63713134:C:T	0	63713134	T	C
15	chr15:63714619:G:A	0	63714619	A	G
15	chr15:63714724:T:A	0	63714724	A	T
15	chr15:63715951:C:T	0	63715951	T	C
15	chr15:63716142:G:A	0	63716142	A	G
15	chr15:63716961:T:C	0	63716961	C	T
15	chr15:63717248:G:A	0	63717248	A	G
15	chr15:63718905:T:C	0	63718905	C	T
15	chr15:63720975:A:C	0	63720975	C	A
15	chr15:63725599:A:G	0	63725599	G	A
15	chr15:63726315:T:C	0	63726315	C	T
15	chr15:63728437:T:C	0	63728437	C	T
15	chr15:63731277:A:G	0	63731277	G	A
15	chr15:63732107:T:A	0	63732107	A	T
15	chr15:63733274:A:C	0	63733274	C	A
15	chr15:63736685:G:A	0	63736685	A	G
15	chr15:63737299:G:A	0	63737299	A	G
15	chr15:63739072:G:C	0	63739072	C	G
15	chr15:63739230:T:C	0	63739230	C	T
15	chr15:63739386:A:T	0	63739386	T	A
15	chr15:63739878:A:ACG	0	63739878	ACG	A
15	chr15:63739920:T:A	0	63739920	A	T
15	chr15:63739929:C:G	0	63739929	G	C
15	chr15:63740265:C:A	0	63740265	A	C
15	chr15:63740624:G:A	0	63740624	A	G
15	chr15:63741514:T:C	0	63741514	C	T
15	chr15:63741702:T:C	0	63741702	C	T
15	chr15:63744015:G:T	0	63744015	T	G
15	chr15:63745240:A:G	0	63745240	G	A
15	chr15:63746141:T:A	0	63746141	A	T
15	chr15:63746412:T:C	0	63746412	C	T
15	chr15:63746671:T:C	0	63746671	C	T
15	chr15:63746806:G:A	0	63746806	A	G
15	chr15:63746851:T:C	0	63746851	C	T
15	chr15:63750430:T:C	0	63750430	C	T
15	chr15:63751306:T:C	0	63751306	C	T
15	chr15:63754800:T:C	0	63754800	C	T
15	chr15:63754921:T:C	0	63754921	C	T
15	chr15:63755086:T:C	0	63755086	C	T
15	chr15:63756268:CA:C	0	63756268	C	CA
15	chr15:63757480:T:C	0	63757480	C	T
15	chr15:63759817:T:C	0	63759817	C	T
15	chr15:63761191:C:T	0	63761191	T	C
15	chr15:63761494:G:A	0	63761494	A	G
15	chr15:63761950:C:T	0	63761950	T	C
15	chr15:63762808:A:G	0	63762808	G	A
15	chr15:63765688:C:T	0	63765688	T	C
15	chr15:63766250:TTA:T	0	63766250	T	TTA
15	chr15:63766747:G:A	0	63766747	A	G
15	chr15:63767161:T:C	0	63767161	C	T
15	chr15:63767693:C:T	0	63767693	T	C
15	chr15:63768819:T:G	0	63768819	G	T
15	chr15:63769326:G:A	0	63769326	A	G
15	chr15:63770929:C:T	0	63770929	T	C
15	chr15:63771991:A:G	0	63771991	G	A
15	chr15:63772605:A:C	0	63772605	C	A
15	chr15:63773366:C:T	0	63773366	T	C
15	chr15:63774314:T:C	0	63774314	C	T
15	chr15:63774838:T:C	0	63774838	C	T
15	chr15:63776771:G:A	0	63776771	A	G
15	chr15:63778180:C:A	0	63778180	A	C
15	chr15:63778682:C:T	0	63778682	T	C
15	chr15:63779357:A:G	0	63779357	G	A
15	chr15:63779884:C:T	0	63779884	T	C
15	chr15:63781821:A:G	0	63781821	G	A
15	chr15:63784406:T:C	0	63784406	C	T
15	chr15:63784987:T:G	0	63784987	G	T
15	chr15:63786218:T:A	0	63786218	A	T
15	chr15:63786239:C:T	0	63786239	T	C
15	chr15:63786454:C:G	0	63786454	G	C
15	chr15:63786687:G:A	0	63786687	A	G
15	chr15:63786919:TA:T	0	63786919	T	TA
15	chr15:63786935:A:T	0	63786935	T	A
15	chr15:63787444:G:A	0	63787444	A	G
15	chr15:63787598:G:C	0	63787598	C	G
15	chr15:63788759:A:C	0	63788759	C	A
15	chr15:63788778:G:A	0	63788778	A	G
15	chr15:63789557:G:A	0	63789557	A	G
15	chr15:63790621:AT:A	0	63790621	A	AT
15	chr15:63790624:A:G	0	63790624	G	A
15	chr15:63791947:T:C	0	63791947	C	T
15	chr15:63793315:A:C	0	63793315	C	A
15	chr15:63793691:G:A	0	63793691	A	G
15	chr15:63793709:G:C	0	63793709	C	G
15	chr15:63793842:G:A	0	63793842	A	G
15	chr15:63795855:A:T	0	63795855	T	A
15	chr15:63796689:T:C	0	63796689	C	T
15	chr15:63798299:A:G	0	63798299	G	A
15	chr15:63798659:C:T	0	63798659	T	C
15	chr15:63798826:G:T	0	63798826	T	G
15	chr15:63799401:A:G	0	63799401	G	A
15	chr15:63800325:C:T	0	63800325	T	C
15	chr15:63800591:A:G	0	63800591	G	A
15	chr15:63800671:G:C	0	63800671	C	G
15	chr15:63801266:G:T	0	63801266	T	G
15	chr15:63801713:T:C	0	63801713	C	T
15	chr15:63802269:T:G	0	63802269	G	T
15	chr15:63802601:T:TC	0	63802601	TC	T
15	chr15:63802964:C:G	0	63802964	G	C
15	chr15:63802980:T:C	0	63802980	C	T
15	chr15:63803563:T:C	0	63803563	C	T
15	chr15:63803645:T:A	0	63803645	A	T
15	chr15:63804054:A:G	0	63804054	G	A
15	chr15:63804304:A:G	0	63804304	G	A
15	chr15:63804764:A:G	0	63804764	G	A
15	chr15:63805739:C:T	0	63805739	T	C
15	chr15:63806358:T:C	0	63806358	C	T
15	chr15:63806495:G:A	0	63806495	A	G
15	chr15:63809913:T:C	0	63809913	C	T
15	chr15:63810621:T:C	0	63810621	C	T
15	chr15:63811578:G:A	0	63811578	A	G
15	chr15:63812069:C:T	0	63812069	T	C
15	chr15:63812184:G:C	0	63812184	C	G
15	chr15:63813024:C:T	0	63813024	T	C
15	chr15:63813051:C:T	0	63813051	T	C
15	chr15:63813266:T:C	0	63813266	C	T
15	chr15:63814108:T:C	0	63814108	C	T
15	chr15:63814119:T:C	0	63814119	C	T
15	chr15:63817140:TAA:T	0	63817140	T	TAA
15	chr15:63818322:T:C	0	63818322	C	T
15	chr15:63819086:A:C	0	63819086	C	A
15	chr15:63820435:T:A	0	63820435	A	T
15	chr15:63820533:A:C	0	63820533	C	A
15	chr15:63820825:C:T	0	63820825	T	C
15	chr15:63820924:A:AC	0	63820924	AC	A
15	chr15:63820976:G:C	0	63820976	C	G
15	chr15:63822164:G:A	0	63822164	A	G
15	chr15:63822167:A:C	0	63822167	C	A
```
