## Supplementary material for "Characterization of shared and ancestry-specific signals driving complex traits using multi-ancestry fine-mapping": mesusiecsinfo

```
*************************************************************

  Multiple Ancestry Sum of Single Effect Model (MESuSiE)          

   Visit http://www.xzlab.org/software.html For Update            

            (C) 2022 Boran Gao, Xiang Zhou                        

              GNU General Public License                          

*************************************************************
# Start data processing for sufficient statistics 
# Create MESuSiE object 
# Start data analysis 

# Data analysis is done, and now generates result 

Potential causal SNPs with PIP > 0.5:  chr15:64658206:T:A 

Credible sets for effects: 
$cs
$cs$L1
 [1] 654 661 662 663 664 677 684 685 687 692 697 700 705 706 713 722 725 726 729
[20] 733 734 743 746 749 750 751

$cs$L2
[1] 405 406 425


$cs_category
       L1        L2 
"eur_afr" "eur_afr" 

$purity
   min.abs.corr mean.abs.corr median.abs.corr
L1     0.877151     0.9498237       0.9617765
L2     0.983991     0.9928142       0.9990620

$cs_index
[1] 1 2

$coverage
[1] 0.9572983 0.9535311

$requested_coverage
[1] 0.95


 Use MESuSiE_Plot() for visualization
# Total time used for the analysis: 0.06 mins
```
