## Supplementary material for "Characterization of shared and ancestry-specific signals driving complex traits using multi-ancestry fine-mapping": s1_data.bim

```
15	chr15:64159060:C:T	0	64159060	T	C
15	chr15:64159547:C:T	0	64159547	T	C
15	chr15:64165312:C:T	0	64165312	T	C
15	chr15:64165718:C:A	0	64165718	A	C
15	chr15:64168899:T:C	0	64168899	C	T
15	chr15:64170264:A:G	0	64170264	G	A
15	chr15:64172595:TG:T	0	64172595	T	TG
15	chr15:64173500:A:C	0	64173500	C	A
15	chr15:64174375:A:G	0	64174375	G	A
15	chr15:64184025:C:T	0	64184025	T	C
15	chr15:64185880:G:A	0	64185880	A	G
15	chr15:64186892:C:T	0	64186892	T	C
15	chr15:64186938:T:A	0	64186938	A	T
15	chr15:64187360:T:C	0	64187360	C	T
15	chr15:64188772:G:C	0	64188772	C	G
15	chr15:64188994:C:T	0	64188994	T	C
15	chr15:64189051:A:G	0	64189051	G	A
15	chr15:64190661:G:A	0	64190661	A	G
15	chr15:64193292:C:T	0	64193292	T	C
15	chr15:64194328:A:G	0	64194328	G	A
15	chr15:64195339:C:T	0	64195339	T	C
15	chr15:64196964:A:G	0	64196964	G	A
15	chr15:64200592:C:T	0	64200592	T	C
15	chr15:64202627:T:A	0	64202627	A	T
15	chr15:64202801:C:T	0	64202801	T	C
15	chr15:64202805:G:C	0	64202805	C	G
15	chr15:64204727:T:C	0	64204727	C	T
15	chr15:64205943:T:C	0	64205943	C	T
15	chr15:64206846:C:G	0	64206846	G	C
15	chr15:64207873:ACTCAATG:A	0	64207873	A	ACTCAATG
15	chr15:64207949:T:C	0	64207949	C	T
15	chr15:64210761:C:T	0	64210761	T	C
15	chr15:64210809:A:G	0	64210809	G	A
15	chr15:64212581:T:C	0	64212581	C	T
15	chr15:64213435:G:C	0	64213435	C	G
15	chr15:64217445:A:G	0	64217445	G	A
15	chr15:64220143:G:A	0	64220143	A	G
15	chr15:64221216:A:G	0	64221216	G	A
15	chr15:64221693:C:T	0	64221693	T	C
15	chr15:64223344:G:A	0	64223344	A	G
15	chr15:64223623:A:C	0	64223623	C	A
15	chr15:64224470:G:A	0	64224470	A	G
15	chr15:64224730:A:C	0	64224730	C	A
15	chr15:64224829:C:T	0	64224829	T	C
15	chr15:64225196:C:T	0	64225196	T	C
15	chr15:64225546:T:C	0	64225546	C	T
15	chr15:64226168:G:A	0	64226168	A	G
15	chr15:64229558:T:C	0	64229558	C	T
15	chr15:64230169:T:G	0	64230169	G	T
15	chr15:64230906:A:G	0	64230906	G	A
15	chr15:64231419:A:G	0	64231419	G	A
15	chr15:64231827:G:A	0	64231827	A	G
15	chr15:64232781:G:A	0	64232781	A	G
15	chr15:64233341:A:G	0	64233341	G	A
15	chr15:64234123:A:C	0	64234123	C	A
15	chr15:64234618:A:G	0	64234618	G	A
15	chr15:64236976:T:C	0	64236976	C	T
15	chr15:64237256:G:T	0	64237256	T	G
15	chr15:64238640:C:T	0	64238640	T	C
15	chr15:64239619:T:C	0	64239619	C	T
15	chr15:64241368:T:C	0	64241368	C	T
15	chr15:64241836:TAGA:T	0	64241836	T	TAGA
15	chr15:64241924:A:T	0	64241924	T	A
15	chr15:64242100:C:T	0	64242100	T	C
15	chr15:64242978:G:A	0	64242978	A	G
15	chr15:64243501:C:T	0	64243501	T	C
15	chr15:64243560:A:G	0	64243560	G	A
15	chr15:64244776:T:C	0	64244776	C	T
15	chr15:64246258:A:G	0	64246258	G	A
15	chr15:64246325:C:T	0	64246325	T	C
15	chr15:64246756:G:C	0	64246756	C	G
15	chr15:64247225:C:T	0	64247225	T	C
15	chr15:64247996:T:A	0	64247996	A	T
15	chr15:64249271:G:A	0	64249271	A	G
15	chr15:64249582:C:A	0	64249582	A	C
15	chr15:64252518:A:AT	0	64252518	AT	A
15	chr15:64253172:T:C	0	64253172	C	T
15	chr15:64253951:A:G	0	64253951	G	A
15	chr15:64254606:C:T	0	64254606	T	C
15	chr15:64255211:A:G	0	64255211	G	A
15	chr15:64255327:A:G	0	64255327	G	A
15	chr15:64255351:A:G	0	64255351	G	A
15	chr15:64256535:T:G	0	64256535	G	T
15	chr15:64257794:A:G	0	64257794	G	A
15	chr15:64258315:G:A	0	64258315	A	G
15	chr15:64258596:C:T	0	64258596	T	C
15	chr15:64258663:C:T	0	64258663	T	C
15	chr15:64259080:C:T	0	64259080	T	C
15	chr15:64260008:C:G	0	64260008	G	C
15	chr15:64260224:C:T	0	64260224	T	C
15	chr15:64261541:T:C	0	64261541	C	T
15	chr15:64263261:T:C	0	64263261	C	T
15	chr15:64263894:C:A	0	64263894	A	C
15	chr15:64265435:G:A	0	64265435	A	G
15	chr15:64265841:C:G	0	64265841	G	C
15	chr15:64267549:T:C	0	64267549	C	T
15	chr15:64268184:A:G	0	64268184	G	A
15	chr15:64268634:C:T	0	64268634	T	C
15	chr15:64269773:T:C	0	64269773	C	T
15	chr15:64271014:G:A	0	64271014	A	G
15	chr15:64271386:C:T	0	64271386	T	C
15	chr15:64274143:G:GTTACCCTTTTA	0	64274143	GTTACCCTTTTA	G
15	chr15:64274271:A:T	0	64274271	T	A
15	chr15:64274759:C:T	0	64274759	T	C
15	chr15:64276872:G:A	0	64276872	A	G
15	chr15:64277541:TATTA:T	0	64277541	T	TATTA
15	chr15:64278131:T:C	0	64278131	C	T
15	chr15:64279895:C:T	0	64279895	T	C
15	chr15:64279959:G:A	0	64279959	A	G
15	chr15:64280460:C:T	0	64280460	T	C
15	chr15:64282887:C:T	0	64282887	T	C
15	chr15:64282906:G:A	0	64282906	A	G
15	chr15:64284666:C:A	0	64284666	A	C
15	chr15:64286129:C:A	0	64286129	A	C
15	chr15:64286942:T:C	0	64286942	C	T
15	chr15:64287079:T:C	0	64287079	C	T
15	chr15:64287373:T:C	0	64287373	C	T
15	chr15:64288179:G:A	0	64288179	A	G
15	chr15:64288384:A:C	0	64288384	C	A
15	chr15:64289026:T:C	0	64289026	C	T
15	chr15:64289222:GA:G	0	64289222	G	GA
15	chr15:64290627:C:T	0	64290627	T	C
15	chr15:64292071:G:A	0	64292071	A	G
15	chr15:64293162:ATC:A	0	64293162	A	ATC
15	chr15:64294234:G:A	0	64294234	A	G
15	chr15:64296592:C:T	0	64296592	T	C
15	chr15:64297606:G:A	0	64297606	A	G
15	chr15:64298412:C:T	0	64298412	T	C
15	chr15:64298525:AC:A	0	64298525	A	AC
15	chr15:64299547:G:A	0	64299547	A	G
15	chr15:64300634:T:C	0	64300634	C	T
15	chr15:64300938:A:G	0	64300938	G	A
15	chr15:64302686:G:C	0	64302686	C	G
15	chr15:64303435:G:A	0	64303435	A	G
15	chr15:64303858:C:T	0	64303858	T	C
15	chr15:64305465:C:T	0	64305465	T	C
15	chr15:64306624:T:G	0	64306624	G	T
15	chr15:64307970:A:G	0	64307970	G	A
15	chr15:64309780:G:A	0	64309780	A	G
15	chr15:64310062:G:A	0	64310062	A	G
15	chr15:64310071:C:A	0	64310071	A	C
15	chr15:64312287:G:A	0	64312287	A	G
15	chr15:64312336:G:A	0	64312336	A	G
15	chr15:64315273:A:G	0	64315273	G	A
15	chr15:64318854:A:G	0	64318854	G	A
15	chr15:64323764:C:A	0	64323764	A	C
15	chr15:64324356:G:C	0	64324356	C	G
15	chr15:64326709:T:C	0	64326709	C	T
15	chr15:64334032:A:G	0	64334032	G	A
15	chr15:64334672:C:T	0	64334672	T	C
15	chr15:64335104:T:C	0	64335104	C	T
15	chr15:64336335:C:T	0	64336335	T	C
15	chr15:64336718:G:A	0	64336718	A	G
15	chr15:64337674:A:G	0	64337674	G	A
15	chr15:64340641:G:A	0	64340641	A	G
15	chr15:64344555:G:A	0	64344555	A	G
15	chr15:64345337:T:C	0	64345337	C	T
15	chr15:64346056:T:TG	0	64346056	TG	T
15	chr15:64346505:A:T	0	64346505	T	A
15	chr15:64346660:A:G	0	64346660	G	A
15	chr15:64347188:A:G	0	64347188	G	A
15	chr15:64349062:G:A	0	64349062	A	G
15	chr15:64350056:C:T	0	64350056	T	C
15	chr15:64350318:C:A	0	64350318	A	C
15	chr15:64350868:C:T	0	64350868	T	C
15	chr15:64351225:G:A	0	64351225	A	G
15	chr15:64351492:T:C	0	64351492	C	T
15	chr15:64352915:G:C	0	64352915	C	G
15	chr15:64354621:A:T	0	64354621	T	A
15	chr15:64358074:G:A	0	64358074	A	G
15	chr15:64359210:A:AAT	0	64359210	AAT	A
15	chr15:64360292:A:T	0	64360292	T	A
15	chr15:64361006:TAA:T	0	64361006	T	TAA
15	chr15:64361305:CT:C	0	64361305	C	CT
15	chr15:64361809:C:G	0	64361809	G	C
15	chr15:64362303:T:C	0	64362303	C	T
15	chr15:64362415:A:G	0	64362415	G	A
15	chr15:64364043:T:C	0	64364043	C	T
15	chr15:64364252:T:C	0	64364252	C	T
15	chr15:64364563:T:C	0	64364563	C	T
15	chr15:64364565:G:C	0	64364565	C	G
15	chr15:64364626:T:C	0	64364626	C	T
15	chr15:64368418:G:A	0	64368418	A	G
15	chr15:64369738:C:T	0	64369738	T	C
15	chr15:64370701:A:G	0	64370701	G	A
15	chr15:64372090:C:T	0	64372090	T	C
15	chr15:64372420:C:T	0	64372420	T	C
15	chr15:64375135:T:C	0	64375135	C	T
15	chr15:64376571:C:T	0	64376571	T	C
15	chr15:64378367:T:C	0	64378367	C	T
15	chr15:64378645:G:A	0	64378645	A	G
15	chr15:64378994:C:A	0	64378994	A	C
15	chr15:64379803:G:A	0	64379803	A	G
15	chr15:64379960:C:A	0	64379960	A	C
15	chr15:64380120:C:T	0	64380120	T	C
15	chr15:64380394:G:A	0	64380394	A	G
15	chr15:64383114:C:T	0	64383114	T	C
15	chr15:64383662:T:C	0	64383662	C	T
15	chr15:64384723:T:C	0	64384723	C	T
15	chr15:64385214:C:T	0	64385214	T	C
15	chr15:64385901:C:CTTGA	0	64385901	CTTGA	C
15	chr15:64393008:G:A	0	64393008	A	G
15	chr15:64394233:G:A	0	64394233	A	G
15	chr15:64394504:C:T	0	64394504	T	C
15	chr15:64395105:C:CA	0	64395105	CA	C
15	chr15:64395940:G:A	0	64395940	A	G
15	chr15:64396131:G:A	0	64396131	A	G
15	chr15:64396560:T:A	0	64396560	A	T
15	chr15:64398190:C:T	0	64398190	T	C
15	chr15:64398573:A:G	0	64398573	G	A
15	chr15:64403914:G:A	0	64403914	A	G
15	chr15:64405255:T:C	0	64405255	C	T
15	chr15:64407814:C:A	0	64407814	A	C
15	chr15:64408539:GT:G	0	64408539	G	GT
15	chr15:64409170:G:A	0	64409170	A	G
15	chr15:64409969:G:A	0	64409969	A	G
15	chr15:64411025:G:A	0	64411025	A	G
15	chr15:64412063:A:T	0	64412063	T	A
15	chr15:64412069:A:T	0	64412069	T	A
15	chr15:64413511:G:T	0	64413511	T	G
15	chr15:64414060:G:A	0	64414060	A	G
15	chr15:64414718:C:T	0	64414718	T	C
15	chr15:64418628:T:C	0	64418628	C	T
15	chr15:64418975:C:T	0	64418975	T	C
15	chr15:64419390:T:C	0	64419390	C	T
15	chr15:64419787:A:G	0	64419787	G	A
15	chr15:64419857:C:T	0	64419857	T	C
15	chr15:64420409:A:G	0	64420409	G	A
15	chr15:64422573:A:C	0	64422573	C	A
15	chr15:64427665:T:C	0	64427665	C	T
15	chr15:64429629:A:C	0	64429629	C	A
15	chr15:64434065:T:C	0	64434065	C	T
15	chr15:64439496:A:C	0	64439496	C	A
15	chr15:64443328:G:A	0	64443328	A	G
15	chr15:64444007:G:GTT	0	64444007	GTT	G
15	chr15:64444088:T:C	0	64444088	C	T
15	chr15:64444904:G:C	0	64444904	C	G
15	chr15:64445026:G:A	0	64445026	A	G
15	chr15:64447431:C:A	0	64447431	A	C
15	chr15:64449444:C:T	0	64449444	T	C
15	chr15:64450471:T:A	0	64450471	A	T
15	chr15:64452085:T:C	0	64452085	C	T
15	chr15:64453060:C:G	0	64453060	G	C
15	chr15:64458633:C:CT	0	64458633	CT	C
15	chr15:64458963:A:G	0	64458963	G	A
15	chr15:64459932:T:C	0	64459932	C	T
15	chr15:64462791:A:G	0	64462791	G	A
15	chr15:64464086:A:G	0	64464086	G	A
15	chr15:64464687:C:CA	0	64464687	CA	C
15	chr15:64464900:G:T	0	64464900	T	G
15	chr15:64468765:C:T	0	64468765	T	C
15	chr15:64468888:G:A	0	64468888	A	G
15	chr15:64469682:G:A	0	64469682	A	G
15	chr15:64470394:C:T	0	64470394	T	C
15	chr15:64470936:T:A	0	64470936	A	T
15	chr15:64470975:T:C	0	64470975	C	T
15	chr15:64474198:A:G	0	64474198	G	A
15	chr15:64474200:A:G	0	64474200	G	A
15	chr15:64477652:A:G	0	64477652	G	A
15	chr15:64478453:C:T	0	64478453	T	C
15	chr15:64478550:T:C	0	64478550	C	T
15	chr15:64479108:G:A	0	64479108	A	G
15	chr15:64479657:G:A	0	64479657	A	G
15	chr15:64479999:CT:C	0	64479999	C	CT
15	chr15:64480019:C:G	0	64480019	G	C
15	chr15:64480110:T:C	0	64480110	C	T
15	chr15:64481261:T:A	0	64481261	A	T
15	chr15:64483635:C:A	0	64483635	A	C
15	chr15:64483736:A:G	0	64483736	G	A
15	chr15:64484452:C:T	0	64484452	T	C
15	chr15:64484754:T:C	0	64484754	C	T
15	chr15:64486847:C:T	0	64486847	T	C
15	chr15:64486892:G:A	0	64486892	A	G
15	chr15:64488094:G:A	0	64488094	A	G
15	chr15:64489852:T:C	0	64489852	C	T
15	chr15:64490502:G:A	0	64490502	A	G
15	chr15:64491526:A:G	0	64491526	G	A
15	chr15:64491959:G:T	0	64491959	T	G
15	chr15:64492348:CA:C	0	64492348	C	CA
15	chr15:64493259:T:C	0	64493259	C	T
15	chr15:64495103:GA:G	0	64495103	G	GA
15	chr15:64497793:T:C	0	64497793	C	T
15	chr15:64500697:G:A	0	64500697	A	G
15	chr15:64501418:A:G	0	64501418	G	A
15	chr15:64502573:G:C	0	64502573	C	G
15	chr15:64504849:C:T	0	64504849	T	C
15	chr15:64505969:C:T	0	64505969	T	C
15	chr15:64506546:C:T	0	64506546	T	C
15	chr15:64508333:A:C	0	64508333	C	A
15	chr15:64510492:C:G	0	64510492	G	C
15	chr15:64510688:T:A	0	64510688	A	T
15	chr15:64511051:C:T	0	64511051	T	C
15	chr15:64511189:G:A	0	64511189	A	G
15	chr15:64514149:G:A	0	64514149	A	G
15	chr15:64515585:G:A	0	64515585	A	G
15	chr15:64516598:A:G	0	64516598	G	A
15	chr15:64518899:A:G	0	64518899	G	A
15	chr15:64522094:G:A	0	64522094	A	G
15	chr15:64523620:A:G	0	64523620	G	A
15	chr15:64524718:G:T	0	64524718	T	G
15	chr15:64525322:C:T	0	64525322	T	C
15	chr15:64526422:C:T	0	64526422	T	C
15	chr15:64527781:A:G	0	64527781	G	A
15	chr15:64528480:A:G	0	64528480	G	A
15	chr15:64528845:T:C	0	64528845	C	T
15	chr15:64529299:A:G	0	64529299	G	A
15	chr15:64534321:T:A	0	64534321	A	T
15	chr15:64534368:G:A	0	64534368	A	G
15	chr15:64534883:A:G	0	64534883	G	A
15	chr15:64537582:G:A	0	64537582	A	G
15	chr15:64537631:T:C	0	64537631	C	T
15	chr15:64539317:C:T	0	64539317	T	C
15	chr15:64539894:C:T	0	64539894	T	C
15	chr15:64541688:C:A	0	64541688	A	C
15	chr15:64543207:A:G	0	64543207	G	A
15	chr15:64545315:C:T	0	64545315	T	C
15	chr15:64546939:C:T	0	64546939	T	C
15	chr15:64547696:G:A	0	64547696	A	G
15	chr15:64551561:G:A	0	64551561	A	G
15	chr15:64551613:C:T	0	64551613	T	C
15	chr15:64552173:G:T	0	64552173	T	G
15	chr15:64553272:A:C	0	64553272	C	A
15	chr15:64555355:A:G	0	64555355	G	A
15	chr15:64557293:G:A	0	64557293	A	G
15	chr15:64557705:G:T	0	64557705	T	G
15	chr15:64558281:CCCACCTCCTACCT:C	0	64558281	C	CCCACCTCCTACCT
15	chr15:64558933:C:T	0	64558933	T	C
15	chr15:64561455:ACT:A	0	64561455	A	ACT
15	chr15:64562312:A:G	0	64562312	G	A
15	chr15:64563442:C:T	0	64563442	T	C
15	chr15:64563497:C:T	0	64563497	T	C
15	chr15:64564195:C:T	0	64564195	T	C
15	chr15:64566228:A:G	0	64566228	G	A
15	chr15:64566293:A:G	0	64566293	G	A
15	chr15:64570439:A:T	0	64570439	T	A
15	chr15:64573337:C:T	0	64573337	T	C
15	chr15:64574130:G:A	0	64574130	A	G
15	chr15:64575829:A:G	0	64575829	G	A
15	chr15:64577953:A:C	0	64577953	C	A
15	chr15:64578217:C:T	0	64578217	T	C
15	chr15:64578334:G:T	0	64578334	T	G
15	chr15:64578465:T:A	0	64578465	A	T
15	chr15:64580133:A:G	0	64580133	G	A
15	chr15:64580338:A:G	0	64580338	G	A
15	chr15:64580346:A:G	0	64580346	G	A
15	chr15:64580667:G:A	0	64580667	A	G
15	chr15:64584353:C:T	0	64584353	T	C
15	chr15:64586182:C:T	0	64586182	T	C
15	chr15:64587386:TATTA:T	0	64587386	T	TATTA
15	chr15:64588010:G:A	0	64588010	A	G
15	chr15:64589517:G:A	0	64589517	A	G
15	chr15:64591641:G:A	0	64591641	A	G
15	chr15:64591685:C:T	0	64591685	T	C
15	chr15:64592187:T:C	0	64592187	C	T
15	chr15:64594558:T:A	0	64594558	A	T
15	chr15:64594766:C:A	0	64594766	A	C
15	chr15:64595846:T:C	0	64595846	C	T
15	chr15:64596044:A:C	0	64596044	C	A
15	chr15:64596732:A:C	0	64596732	C	A
15	chr15:64596930:C:T	0	64596930	T	C
15	chr15:64598105:C:T	0	64598105	T	C
15	chr15:64598305:A:G	0	64598305	G	A
15	chr15:64599934:C:T	0	64599934	T	C
15	chr15:64600038:C:T	0	64600038	T	C
15	chr15:64601646:A:G	0	64601646	G	A
15	chr15:64602079:G:A	0	64602079	A	G
15	chr15:64603547:G:T	0	64603547	T	G
15	chr15:64603885:G:T	0	64603885	T	G
15	chr15:64605760:G:A	0	64605760	A	G
15	chr15:64606415:T:C	0	64606415	C	T
15	chr15:64608059:C:T	0	64608059	T	C
15	chr15:64609590:G:A	0	64609590	A	G
15	chr15:64610840:G:T	0	64610840	T	G
15	chr15:64615091:A:G	0	64615091	G	A
15	chr15:64615207:C:T	0	64615207	T	C
15	chr15:64615446:T:C	0	64615446	C	T
15	chr15:64616672:A:G	0	64616672	G	A
15	chr15:64617102:C:G	0	64617102	G	C
15	chr15:64618746:G:T	0	64618746	T	G
15	chr15:64619206:C:T	0	64619206	T	C
15	chr15:64619892:C:T	0	64619892	T	C
15	chr15:64621685:G:T	0	64621685	T	G
15	chr15:64623849:C:A	0	64623849	A	C
15	chr15:64624836:T:G	0	64624836	G	T
15	chr15:64626980:G:A	0	64626980	A	G
15	chr15:64629537:G:A	0	64629537	A	G
15	chr15:64632317:A:G	0	64632317	G	A
15	chr15:64638049:G:A	0	64638049	A	G
15	chr15:64638956:G:A	0	64638956	A	G
15	chr15:64640417:G:A	0	64640417	A	G
15	chr15:64641783:G:T	0	64641783	T	G
15	chr15:64642718:T:C	0	64642718	C	T
15	chr15:64644287:A:G	0	64644287	G	A
15	chr15:64644587:G:C	0	64644587	C	G
15	chr15:64645649:A:G	0	64645649	G	A
15	chr15:64646146:A:G	0	64646146	G	A
15	chr15:64648004:T:C	0	64648004	C	T
15	chr15:64648519:T:C	0	64648519	C	T
15	chr15:64648692:G:A	0	64648692	A	G
15	chr15:64651247:A:G	0	64651247	G	A
15	chr15:64651985:A:T	0	64651985	T	A
15	chr15:64652464:A:G	0	64652464	G	A
15	chr15:64657080:G:A	0	64657080	A	G
15	chr15:64657591:C:T	0	64657591	T	C
15	chr15:64658206:T:A	0	64658206	A	T
15	chr15:64660456:AAC:A	0	64660456	A	AAC
15	chr15:64662505:T:C	0	64662505	C	T
15	chr15:64663027:C:T	0	64663027	T	C
15	chr15:64664899:G:C	0	64664899	C	G
15	chr15:64665124:G:T	0	64665124	T	G
15	chr15:64665388:T:C	0	64665388	C	T
15	chr15:64666668:C:T	0	64666668	T	C
15	chr15:64667418:A:G	0	64667418	G	A
15	chr15:64668415:T:C	0	64668415	C	T
15	chr15:64668552:T:G	0	64668552	G	T
15	chr15:64670431:A:C	0	64670431	C	A
15	chr15:64671577:C:T	0	64671577	T	C
15	chr15:64672169:C:T	0	64672169	T	C
15	chr15:64673616:T:G	0	64673616	G	T
15	chr15:64675455:C:T	0	64675455	T	C
15	chr15:64678599:G:A	0	64678599	A	G
15	chr15:64680481:G:A	0	64680481	A	G
15	chr15:64681944:A:G	0	64681944	G	A
15	chr15:64686353:AAAGT:A	0	64686353	A	AAAGT
15	chr15:64687183:T:G	0	64687183	G	T
15	chr15:64687350:C:CAT	0	64687350	CAT	C
15	chr15:64691050:A:G	0	64691050	G	A
15	chr15:64693405:C:T	0	64693405	T	C
15	chr15:64694070:C:T	0	64694070	T	C
15	chr15:64694074:A:C	0	64694074	C	A
15	chr15:64695026:T:C	0	64695026	C	T
15	chr15:64699205:A:C	0	64699205	C	A
15	chr15:64699579:C:T	0	64699579	T	C
15	chr15:64701891:T:C	0	64701891	C	T
15	chr15:64702846:A:T	0	64702846	T	A
15	chr15:64702905:G:A	0	64702905	A	G
15	chr15:64703538:C:T	0	64703538	T	C
15	chr15:64703994:G:A	0	64703994	A	G
15	chr15:64706049:T:A	0	64706049	A	T
15	chr15:64706393:T:C	0	64706393	C	T
15	chr15:64707669:G:GT	0	64707669	GT	G
15	chr15:64710395:A:G	0	64710395	G	A
15	chr15:64710757:CT:C	0	64710757	C	CT
15	chr15:64710855:A:G	0	64710855	G	A
15	chr15:64711761:A:AC	0	64711761	AC	A
15	chr15:64712849:A:G	0	64712849	G	A
15	chr15:64714152:A:G	0	64714152	G	A
15	chr15:64717876:G:A	0	64717876	A	G
15	chr15:64719463:T:C	0	64719463	C	T
15	chr15:64719801:G:C	0	64719801	C	G
15	chr15:64719958:T:C	0	64719958	C	T
15	chr15:64720821:G:A	0	64720821	A	G
15	chr15:64721011:T:C	0	64721011	C	T
15	chr15:64721534:A:G	0	64721534	G	A
15	chr15:64721539:A:G	0	64721539	G	A
15	chr15:64723335:G:T	0	64723335	T	G
15	chr15:64724099:A:C	0	64724099	C	A
15	chr15:64724824:A:G	0	64724824	G	A
15	chr15:64725930:G:A	0	64725930	A	G
15	chr15:64726124:C:CCCA	0	64726124	CCCA	C
15	chr15:64726302:A:C	0	64726302	C	A
15	chr15:64726327:C:T	0	64726327	T	C
15	chr15:64726705:G:C	0	64726705	C	G
15	chr15:64727059:G:A	0	64727059	A	G
15	chr15:64727522:T:C	0	64727522	C	T
15	chr15:64729593:G:A	0	64729593	A	G
15	chr15:64731200:ACT:A	0	64731200	A	ACT
15	chr15:64731260:T:A	0	64731260	A	T
15	chr15:64731409:G:A	0	64731409	A	G
15	chr15:64732005:G:A	0	64732005	A	G
15	chr15:64732375:G:C	0	64732375	C	G
15	chr15:64735863:T:G	0	64735863	G	T
15	chr15:64737042:CCT:C	0	64737042	C	CCT
15	chr15:64737162:A:G	0	64737162	G	A
15	chr15:64737757:G:A	0	64737757	A	G
15	chr15:64738593:T:C	0	64738593	C	T
15	chr15:64739242:T:C	0	64739242	C	T
15	chr15:64741112:C:T	0	64741112	T	C
15	chr15:64742069:CA:C	0	64742069	C	CA
15	chr15:64742090:G:A	0	64742090	A	G
15	chr15:64743144:A:G	0	64743144	G	A
15	chr15:64743830:T:C	0	64743830	C	T
15	chr15:64747520:C:T	0	64747520	T	C
15	chr15:64748729:C:T	0	64748729	T	C
15	chr15:64748845:C:A	0	64748845	A	C
15	chr15:64749423:C:A	0	64749423	A	C
15	chr15:64752711:A:G	0	64752711	G	A
15	chr15:64753092:G:C	0	64753092	C	G
15	chr15:64756110:G:A	0	64756110	A	G
15	chr15:64756440:T:C	0	64756440	C	T
15	chr15:64756713:C:T	0	64756713	T	C
15	chr15:64757727:T:C	0	64757727	C	T
15	chr15:64758315:T:C	0	64758315	C	T
15	chr15:64758991:C:T	0	64758991	T	C
15	chr15:64762334:C:T	0	64762334	T	C
15	chr15:64763844:G:A	0	64763844	A	G
15	chr15:64764330:C:A	0	64764330	A	C
15	chr15:64765929:G:A	0	64765929	A	G
15	chr15:64767021:T:A	0	64767021	A	T
15	chr15:64767452:T:C	0	64767452	C	T
15	chr15:64768029:G:A	0	64768029	A	G
15	chr15:64768970:G:A	0	64768970	A	G
15	chr15:64769504:C:CA	0	64769504	CA	C
15	chr15:64769658:T:A	0	64769658	A	T
15	chr15:64770079:T:A	0	64770079	A	T
15	chr15:64772386:T:C	0	64772386	C	T
15	chr15:64772420:T:C	0	64772420	C	T
15	chr15:64772642:G:A	0	64772642	A	G
15	chr15:64773440:G:T	0	64773440	T	G
15	chr15:64773721:T:C	0	64773721	C	T
15	chr15:64773818:A:G	0	64773818	G	A
15	chr15:64774635:CTAAT:C	0	64774635	C	CTAAT
15	chr15:64774850:G:C	0	64774850	C	G
15	chr15:64775948:A:G	0	64775948	G	A
15	chr15:64778035:C:T	0	64778035	T	C
15	chr15:64779172:T:C	0	64779172	C	T
15	chr15:64779799:T:G	0	64779799	G	T
15	chr15:64780961:C:G	0	64780961	G	C
15	chr15:64781587:T:C	0	64781587	C	T
15	chr15:64781588:G:A	0	64781588	A	G
15	chr15:64782129:T:C	0	64782129	C	T
15	chr15:64782234:G:C	0	64782234	C	G
15	chr15:64783696:G:A	0	64783696	A	G
15	chr15:64784688:G:A	0	64784688	A	G
15	chr15:64784794:A:G	0	64784794	G	A
15	chr15:64785164:T:C	0	64785164	C	T
15	chr15:64785196:G:A	0	64785196	A	G
15	chr15:64785687:G:A	0	64785687	A	G
15	chr15:64785898:C:G	0	64785898	G	C
15	chr15:64787056:C:T	0	64787056	T	C
15	chr15:64787694:A:G	0	64787694	G	A
15	chr15:64788062:A:G	0	64788062	G	A
15	chr15:64790165:G:A	0	64790165	A	G
15	chr15:64792661:C:T	0	64792661	T	C
15	chr15:64792856:G:A	0	64792856	A	G
15	chr15:64794063:T:C	0	64794063	C	T
15	chr15:64794740:T:C	0	64794740	C	T
15	chr15:64794921:A:G	0	64794921	G	A
15	chr15:64795038:T:C	0	64795038	C	T
15	chr15:64795195:A:G	0	64795195	G	A
15	chr15:64795749:T:C	0	64795749	C	T
15	chr15:64795963:T:A	0	64795963	A	T
15	chr15:64797476:A:G	0	64797476	G	A
15	chr15:64798639:C:T	0	64798639	T	C
15	chr15:64800338:C:T	0	64800338	T	C
15	chr15:64800932:A:G	0	64800932	G	A
15	chr15:64800991:T:G	0	64800991	G	T
15	chr15:64801117:A:G	0	64801117	G	A
15	chr15:64801172:T:C	0	64801172	C	T
15	chr15:64801993:C:T	0	64801993	T	C
15	chr15:64802699:G:A	0	64802699	A	G
15	chr15:64803107:T:C	0	64803107	C	T
15	chr15:64803108:G:A	0	64803108	A	G
15	chr15:64803413:A:G	0	64803413	G	A
15	chr15:64803988:A:T	0	64803988	T	A
15	chr15:64804038:T:C	0	64804038	C	T
15	chr15:64804508:CT:C	0	64804508	C	CT
15	chr15:64804889:C:T	0	64804889	T	C
15	chr15:64806394:A:G	0	64806394	G	A
15	chr15:64806445:G:A	0	64806445	A	G
15	chr15:64807618:C:T	0	64807618	T	C
15	chr15:64807629:G:T	0	64807629	T	G
15	chr15:64807746:T:C	0	64807746	C	T
15	chr15:64808808:T:C	0	64808808	C	T
15	chr15:64809427:C:T	0	64809427	T	C
15	chr15:64812469:G:A	0	64812469	A	G
15	chr15:64813403:T:C	0	64813403	C	T
15	chr15:64814609:C:A	0	64814609	A	C
15	chr15:64815407:G:A	0	64815407	A	G
15	chr15:64815456:G:A	0	64815456	A	G
15	chr15:64815459:G:A	0	64815459	A	G
15	chr15:64815560:C:T	0	64815560	T	C
15	chr15:64816305:A:T	0	64816305	T	A
15	chr15:64816453:T:C	0	64816453	C	T
15	chr15:64817151:T:TA	0	64817151	TA	T
15	chr15:64817290:C:T	0	64817290	T	C
15	chr15:64817555:C:A	0	64817555	A	C
15	chr15:64817592:G:A	0	64817592	A	G
15	chr15:64818163:G:C	0	64818163	C	G
15	chr15:64819375:A:T	0	64819375	T	A
15	chr15:64820269:A:G	0	64820269	G	A
15	chr15:64820353:T:G	0	64820353	G	T
15	chr15:64820368:C:T	0	64820368	T	C
15	chr15:64821294:G:A	0	64821294	A	G
15	chr15:64821965:C:T	0	64821965	T	C
15	chr15:64822164:G:A	0	64822164	A	G
15	chr15:64822285:G:A	0	64822285	A	G
15	chr15:64822634:G:A	0	64822634	A	G
15	chr15:64822953:C:T	0	64822953	T	C
15	chr15:64823370:C:T	0	64823370	T	C
15	chr15:64823441:T:C	0	64823441	C	T
15	chr15:64823455:C:T	0	64823455	T	C
15	chr15:64824396:G:A	0	64824396	A	G
15	chr15:64824746:C:G	0	64824746	G	C
15	chr15:64825057:C:T	0	64825057	T	C
15	chr15:64825124:C:A	0	64825124	A	C
15	chr15:64825448:T:C	0	64825448	C	T
15	chr15:64825510:C:T	0	64825510	T	C
15	chr15:64825623:C:A	0	64825623	A	C
15	chr15:64827055:A:G	0	64827055	G	A
15	chr15:64827642:C:A	0	64827642	A	C
15	chr15:64828673:T:C	0	64828673	C	T
15	chr15:64830736:C:T	0	64830736	T	C
15	chr15:64830781:G:A	0	64830781	A	G
15	chr15:64830790:T:C	0	64830790	C	T
15	chr15:64830797:A:G	0	64830797	G	A
15	chr15:64832637:G:A	0	64832637	A	G
15	chr15:64832776:G:A	0	64832776	A	G
15	chr15:64833130:T:C	0	64833130	C	T
15	chr15:64833391:A:G	0	64833391	G	A
15	chr15:64833752:T:C	0	64833752	C	T
15	chr15:64834452:A:C	0	64834452	C	A
15	chr15:64834459:T:C	0	64834459	C	T
15	chr15:64834657:C:T	0	64834657	T	C
15	chr15:64834805:CT:C	0	64834805	C	CT
15	chr15:64834846:C:G	0	64834846	G	C
15	chr15:64835305:A:G	0	64835305	G	A
15	chr15:64836023:G:A	0	64836023	A	G
15	chr15:64836233:C:T	0	64836233	T	C
15	chr15:64836451:C:T	0	64836451	T	C
15	chr15:64837600:A:G	0	64837600	G	A
15	chr15:64840037:C:T	0	64840037	T	C
15	chr15:64840747:G:T	0	64840747	T	G
15	chr15:64840785:G:A	0	64840785	A	G
15	chr15:64841169:T:C	0	64841169	C	T
15	chr15:64842492:ACT:A	0	64842492	A	ACT
15	chr15:64843066:G:T	0	64843066	T	G
15	chr15:64843126:T:C	0	64843126	C	T
15	chr15:64843155:G:T	0	64843155	T	G
15	chr15:64843341:T:A	0	64843341	A	T
15	chr15:64844002:C:T	0	64844002	T	C
15	chr15:64844972:G:A	0	64844972	A	G
15	chr15:64846474:C:T	0	64846474	T	C
15	chr15:64846561:A:G	0	64846561	G	A
15	chr15:64847737:C:G	0	64847737	G	C
15	chr15:64847777:G:A	0	64847777	A	G
15	chr15:64848321:A:G	0	64848321	G	A
15	chr15:64849073:CAAGCA:C	0	64849073	C	CAAGCA
15	chr15:64849545:A:G	0	64849545	G	A
15	chr15:64849603:C:T	0	64849603	T	C
15	chr15:64850626:T:G	0	64850626	G	T
15	chr15:64851504:A:G	0	64851504	G	A
15	chr15:64852246:G:A	0	64852246	A	G
15	chr15:64852730:T:C	0	64852730	C	T
15	chr15:64853256:G:A	0	64853256	A	G
15	chr15:64853450:G:A	0	64853450	A	G
15	chr15:64853612:C:G	0	64853612	G	C
15	chr15:64853630:G:T	0	64853630	T	G
15	chr15:64854389:C:A	0	64854389	A	C
15	chr15:64855199:A:G	0	64855199	G	A
15	chr15:64855512:A:C	0	64855512	C	A
15	chr15:64855962:CT:C	0	64855962	C	CT
15	chr15:64857483:C:T	0	64857483	T	C
15	chr15:64857730:C:T	0	64857730	T	C
15	chr15:64857761:C:T	0	64857761	T	C
15	chr15:64857791:A:G	0	64857791	G	A
15	chr15:64858638:G:A	0	64858638	A	G
15	chr15:64858774:A:C	0	64858774	C	A
15	chr15:64859436:T:C	0	64859436	C	T
15	chr15:64861411:C:T	0	64861411	T	C
15	chr15:64861491:G:A	0	64861491	A	G
15	chr15:64861933:G:A	0	64861933	A	G
15	chr15:64862385:A:G	0	64862385	G	A
15	chr15:64863227:C:T	0	64863227	T	C
15	chr15:64863329:C:T	0	64863329	T	C
15	chr15:64863751:T:TA	0	64863751	TA	T
15	chr15:64864324:A:G	0	64864324	G	A
15	chr15:64864788:TG:T	0	64864788	T	TG
15	chr15:64864816:G:A	0	64864816	A	G
15	chr15:64865283:C:T	0	64865283	T	C
15	chr15:64866735:A:G	0	64866735	G	A
15	chr15:64867259:T:C	0	64867259	C	T
15	chr15:64867412:A:G	0	64867412	G	A
15	chr15:64868675:G:T	0	64868675	T	G
15	chr15:64868967:C:T	0	64868967	T	C
15	chr15:64869752:C:A	0	64869752	A	C
15	chr15:64870575:G:A	0	64870575	A	G
15	chr15:64871112:C:T	0	64871112	T	C
15	chr15:64871465:G:A	0	64871465	A	G
15	chr15:64872337:G:C	0	64872337	C	G
15	chr15:64872646:G:C	0	64872646	C	G
15	chr15:64873237:C:T	0	64873237	T	C
15	chr15:64873260:G:A	0	64873260	A	G
15	chr15:64873688:C:T	0	64873688	T	C
15	chr15:64873757:C:G	0	64873757	G	C
15	chr15:64874110:C:T	0	64874110	T	C
15	chr15:64874147:T:C	0	64874147	C	T
15	chr15:64875134:A:T	0	64875134	T	A
15	chr15:64877335:G:T	0	64877335	T	G
15	chr15:64877505:TCTC:T	0	64877505	T	TCTC
15	chr15:64878238:T:C	0	64878238	C	T
15	chr15:64878750:C:T	0	64878750	T	C
15	chr15:64878841:G:A	0	64878841	A	G
15	chr15:64878938:C:T	0	64878938	T	C
15	chr15:64880508:G:A	0	64880508	A	G
15	chr15:64880762:T:G	0	64880762	G	T
15	chr15:64880898:T:C	0	64880898	C	T
15	chr15:64881263:G:C	0	64881263	C	G
15	chr15:64881705:G:A	0	64881705	A	G
15	chr15:64882121:G:A	0	64882121	A	G
15	chr15:64883475:C:T	0	64883475	T	C
15	chr15:64883614:T:C	0	64883614	C	T
15	chr15:64883942:AG:A	0	64883942	A	AG
15	chr15:64884336:C:T	0	64884336	T	C
15	chr15:64884385:G:A	0	64884385	A	G
15	chr15:64884409:G:A	0	64884409	A	G
15	chr15:64884434:C:G	0	64884434	G	C
15	chr15:64884449:C:T	0	64884449	T	C
15	chr15:64885020:C:T	0	64885020	T	C
15	chr15:64885737:C:T	0	64885737	T	C
15	chr15:64886085:T:A	0	64886085	A	T
15	chr15:64886965:C:T	0	64886965	T	C
15	chr15:64887088:C:G	0	64887088	G	C
15	chr15:64887422:T:C	0	64887422	C	T
15	chr15:64887605:GA:G	0	64887605	G	GA
15	chr15:64887750:C:T	0	64887750	T	C
15	chr15:64887832:A:T	0	64887832	T	A
15	chr15:64888164:T:C	0	64888164	C	T
15	chr15:64888451:G:A	0	64888451	A	G
15	chr15:64888942:A:G	0	64888942	G	A
15	chr15:64889185:C:T	0	64889185	T	C
15	chr15:64889193:TG:T	0	64889193	T	TG
15	chr15:64889357:C:T	0	64889357	T	C
15	chr15:64890629:G:A	0	64890629	A	G
15	chr15:64890905:G:A	0	64890905	A	G
15	chr15:64890985:G:A	0	64890985	A	G
15	chr15:64891534:C:T	0	64891534	T	C
15	chr15:64891602:A:G	0	64891602	G	A
15	chr15:64892001:G:A	0	64892001	A	G
15	chr15:64892384:CACACACACACACAA:C	0	64892384	C	CACACACACACACAA
15	chr15:64892667:A:C	0	64892667	C	A
15	chr15:64893308:C:G	0	64893308	G	C
15	chr15:64893685:G:T	0	64893685	T	G
15	chr15:64893705:T:A	0	64893705	A	T
15	chr15:64893826:G:A	0	64893826	A	G
15	chr15:64893862:T:C	0	64893862	C	T
15	chr15:64894125:C:T	0	64894125	T	C
15	chr15:64894285:C:T	0	64894285	T	C
15	chr15:64895021:T:C	0	64895021	C	T
15	chr15:64895675:C:T	0	64895675	T	C
15	chr15:64896704:G:A	0	64896704	A	G
15	chr15:64899197:T:C	0	64899197	C	T
15	chr15:64899249:G:T	0	64899249	T	G
15	chr15:64899578:G:A	0	64899578	A	G
15	chr15:64902532:C:T	0	64902532	T	C
15	chr15:64902875:G:A	0	64902875	A	G
15	chr15:64903063:A:G	0	64903063	G	A
15	chr15:64904053:G:A	0	64904053	A	G
15	chr15:64906312:T:C	0	64906312	C	T
15	chr15:64906392:A:G	0	64906392	G	A
15	chr15:64908605:C:T	0	64908605	T	C
15	chr15:64908932:GT:G	0	64908932	G	GT
15	chr15:64910298:G:A	0	64910298	A	G
15	chr15:64910760:A:G	0	64910760	G	A
15	chr15:64912358:C:T	0	64912358	T	C
15	chr15:64912739:A:T	0	64912739	T	A
15	chr15:64914019:C:T	0	64914019	T	C
15	chr15:64914691:A:G	0	64914691	G	A
15	chr15:64914812:A:ACC	0	64914812	ACC	A
15	chr15:64915196:C:T	0	64915196	T	C
15	chr15:64915252:A:C	0	64915252	C	A
15	chr15:64915471:A:G	0	64915471	G	A
15	chr15:64916382:T:C	0	64916382	C	T
15	chr15:64917619:A:G	0	64917619	G	A
15	chr15:64917681:A:C	0	64917681	C	A
15	chr15:64917942:C:T	0	64917942	T	C
15	chr15:64918629:G:A	0	64918629	A	G
15	chr15:64918660:T:A	0	64918660	A	T
15	chr15:64919536:T:C	0	64919536	C	T
15	chr15:64920707:A:G	0	64920707	G	A
15	chr15:64921216:T:C	0	64921216	C	T
15	chr15:64921218:A:T	0	64921218	T	A
15	chr15:64921328:A:C	0	64921328	C	A
15	chr15:64921505:G:C	0	64921505	C	G
15	chr15:64923758:G:C	0	64923758	C	G
15	chr15:64924336:A:G	0	64924336	G	A
15	chr15:64924587:T:A	0	64924587	A	T
15	chr15:64930070:G:A	0	64930070	A	G
15	chr15:64930149:T:C	0	64930149	C	T
15	chr15:64930171:A:T	0	64930171	T	A
15	chr15:64930677:T:C	0	64930677	C	T
15	chr15:64931285:G:T	0	64931285	T	G
15	chr15:64932178:GAT:G	0	64932178	G	GAT
15	chr15:64932478:G:A	0	64932478	A	G
15	chr15:64932556:G:T	0	64932556	T	G
15	chr15:64932662:A:G	0	64932662	G	A
15	chr15:64933614:C:T	0	64933614	T	C
15	chr15:64935329:G:A	0	64935329	A	G
15	chr15:64935986:C:T	0	64935986	T	C
15	chr15:64936082:G:A	0	64936082	A	G
15	chr15:64936248:C:T	0	64936248	T	C
15	chr15:64936510:C:T	0	64936510	T	C
15	chr15:64937092:G:A	0	64937092	A	G
15	chr15:64937610:C:T	0	64937610	T	C
15	chr15:64937618:T:C	0	64937618	C	T
15	chr15:64937812:C:T	0	64937812	T	C
15	chr15:64937983:T:C	0	64937983	C	T
15	chr15:64938893:C:T	0	64938893	T	C
15	chr15:64939634:A:C	0	64939634	C	A
15	chr15:64940557:C:T	0	64940557	T	C
15	chr15:64941973:T:A	0	64941973	A	T
15	chr15:64943304:T:A	0	64943304	A	T
15	chr15:64943580:A:G	0	64943580	G	A
15	chr15:64943665:T:TC	0	64943665	TC	T
15	chr15:64944678:C:T	0	64944678	T	C
15	chr15:64945162:C:A	0	64945162	A	C
15	chr15:64945410:G:A	0	64945410	A	G
15	chr15:64947628:T:C	0	64947628	C	T
15	chr15:64948682:T:C	0	64948682	C	T
15	chr15:64949514:A:C	0	64949514	C	A
15	chr15:64949598:G:A	0	64949598	A	G
15	chr15:64949689:G:A	0	64949689	A	G
15	chr15:64950039:C:T	0	64950039	T	C
15	chr15:64951136:A:G	0	64951136	G	A
15	chr15:64952596:TTCG:T	0	64952596	T	TTCG
15	chr15:64953857:TTC:T	0	64953857	T	TTC
15	chr15:64955267:A:G	0	64955267	G	A
15	chr15:64955444:A:G	0	64955444	G	A
15	chr15:64955976:C:T	0	64955976	T	C
15	chr15:64956239:TTTTC:T	0	64956239	T	TTTTC
15	chr15:64956506:C:T	0	64956506	T	C
15	chr15:64957012:T:G	0	64957012	G	T
15	chr15:64957056:T:A	0	64957056	A	T
15	chr15:64958191:C:T	0	64958191	T	C
15	chr15:64959641:G:A	0	64959641	A	G
15	chr15:64960344:A:T	0	64960344	T	A
15	chr15:64961237:A:G	0	64961237	G	A
15	chr15:64961454:C:T	0	64961454	T	C
15	chr15:64961658:GA:G	0	64961658	G	GA
15	chr15:64962029:A:C	0	64962029	C	A
15	chr15:64962548:C:T	0	64962548	T	C
15	chr15:64963027:T:G	0	64963027	G	T
15	chr15:64964512:A:G	0	64964512	G	A
15	chr15:64964921:C:T	0	64964921	T	C
15	chr15:64967338:T:G	0	64967338	G	T
15	chr15:64968666:AAATG:A	0	64968666	A	AAATG
15	chr15:64968672:TTAAAATG:T	0	64968672	T	TTAAAATG
15	chr15:64969164:T:C	0	64969164	C	T
15	chr15:64970778:A:G	0	64970778	G	A
15	chr15:64971092:A:C	0	64971092	C	A
15	chr15:64971129:T:C	0	64971129	C	T
15	chr15:64971520:C:T	0	64971520	T	C
15	chr15:64971638:C:A	0	64971638	A	C
15	chr15:64972648:C:T	0	64972648	T	C
15	chr15:64972827:A:G	0	64972827	G	A
15	chr15:64973252:G:A	0	64973252	A	G
15	chr15:64973481:C:T	0	64973481	T	C
15	chr15:64975216:A:G	0	64975216	G	A
15	chr15:64975419:T:C	0	64975419	C	T
15	chr15:64975878:T:C	0	64975878	C	T
15	chr15:64976148:G:A	0	64976148	A	G
15	chr15:64976152:C:T	0	64976152	T	C
15	chr15:64977127:G:A	0	64977127	A	G
15	chr15:64980223:G:A	0	64980223	A	G
15	chr15:64981061:T:C	0	64981061	C	T
15	chr15:64981257:G:A	0	64981257	A	G
15	chr15:64982277:C:T	0	64982277	T	C
15	chr15:64982985:C:T	0	64982985	T	C
15	chr15:64983732:C:A	0	64983732	A	C
15	chr15:64984140:A:G	0	64984140	G	A
15	chr15:64985367:G:A	0	64985367	A	G
15	chr15:64986026:T:C	0	64986026	C	T
15	chr15:64986030:G:C	0	64986030	C	G
15	chr15:64988410:G:A	0	64988410	A	G
15	chr15:64990108:G:A	0	64990108	A	G
15	chr15:64992450:C:T	0	64992450	T	C
15	chr15:64993735:T:A	0	64993735	A	T
15	chr15:64994218:A:G	0	64994218	G	A
15	chr15:64994508:A:G	0	64994508	G	A
15	chr15:64996279:T:G	0	64996279	G	T
15	chr15:64996789:G:T	0	64996789	T	G
15	chr15:64996908:T:C	0	64996908	C	T
15	chr15:64997085:A:G	0	64997085	G	A
15	chr15:64997719:C:T	0	64997719	T	C
15	chr15:64997820:C:A	0	64997820	A	C
15	chr15:64999186:T:C	0	64999186	C	T
15	chr15:64999264:C:T	0	64999264	T	C
15	chr15:64999310:G:A	0	64999310	A	G
15	chr15:64999436:C:A	0	64999436	A	C
15	chr15:65000067:G:A	0	65000067	A	G
15	chr15:65000270:T:A	0	65000270	A	T
15	chr15:65000524:G:A	0	65000524	A	G
15	chr15:65001513:G:T	0	65001513	T	G
15	chr15:65002272:G:A	0	65002272	A	G
15	chr15:65002286:C:CCAGCTA	0	65002286	CCAGCTA	C
15	chr15:65002565:A:G	0	65002565	G	A
15	chr15:65003167:C:T	0	65003167	T	C
15	chr15:65005189:T:C	0	65005189	C	T
15	chr15:65006437:C:T	0	65006437	T	C
15	chr15:65006439:C:T	0	65006439	T	C
15	chr15:65007135:C:T	0	65007135	T	C
15	chr15:65008941:TATC:T	0	65008941	T	TATC
15	chr15:65009122:C:G	0	65009122	G	C
15	chr15:65009146:A:G	0	65009146	G	A
15	chr15:65011236:C:T	0	65011236	T	C
15	chr15:65012273:A:G	0	65012273	G	A
15	chr15:65013700:T:C	0	65013700	C	T
15	chr15:65014399:T:C	0	65014399	C	T
15	chr15:65014773:G:A	0	65014773	A	G
15	chr15:65015010:T:G	0	65015010	G	T
15	chr15:65015125:T:C	0	65015125	C	T
15	chr15:65015150:G:T	0	65015150	T	G
15	chr15:65015875:G:A	0	65015875	A	G
15	chr15:65017028:C:T	0	65017028	T	C
15	chr15:65018051:T:C	0	65018051	C	T
15	chr15:65019134:A:G	0	65019134	G	A
15	chr15:65019592:C:T	0	65019592	T	C
15	chr15:65020454:A:G	0	65020454	G	A
15	chr15:65020895:A:G	0	65020895	G	A
15	chr15:65020941:C:A	0	65020941	A	C
15	chr15:65022310:G:A	0	65022310	A	G
15	chr15:65023199:A:C	0	65023199	C	A
15	chr15:65023397:T:G	0	65023397	G	T
15	chr15:65023623:T:C	0	65023623	C	T
15	chr15:65024048:T:C	0	65024048	C	T
15	chr15:65024161:T:C	0	65024161	C	T
15	chr15:65025350:T:C	0	65025350	C	T
15	chr15:65025827:G:A	0	65025827	A	G
15	chr15:65027445:C:T	0	65027445	T	C
15	chr15:65027474:C:T	0	65027474	T	C
15	chr15:65028139:G:A	0	65028139	A	G
15	chr15:65028699:T:C	0	65028699	C	T
15	chr15:65029044:A:G	0	65029044	G	A
15	chr15:65029600:A:G	0	65029600	G	A
15	chr15:65030528:T:C	0	65030528	C	T
15	chr15:65034495:T:A	0	65034495	A	T
15	chr15:65035690:A:G	0	65035690	G	A
15	chr15:65040134:A:G	0	65040134	G	A
15	chr15:65040400:A:G	0	65040400	G	A
15	chr15:65041306:T:A	0	65041306	A	T
15	chr15:65042855:C:T	0	65042855	T	C
15	chr15:65043005:A:T	0	65043005	T	A
15	chr15:65043525:T:G	0	65043525	G	T
15	chr15:65046596:C:T	0	65046596	T	C
15	chr15:65047103:T:C	0	65047103	C	T
15	chr15:65048088:C:T	0	65048088	T	C
15	chr15:65049204:G:T	0	65049204	T	G
15	chr15:65049338:G:A	0	65049338	A	G
15	chr15:65050988:T:C	0	65050988	C	T
15	chr15:65051697:G:A	0	65051697	A	G
15	chr15:65051748:C:T	0	65051748	T	C
15	chr15:65053307:T:C	0	65053307	C	T
15	chr15:65053624:G:T	0	65053624	T	G
15	chr15:65053839:T:C	0	65053839	C	T
15	chr15:65055808:T:A	0	65055808	A	T
15	chr15:65056146:A:G	0	65056146	G	A
15	chr15:65056270:G:C	0	65056270	C	G
15	chr15:65056958:T:TA	0	65056958	TA	T
15	chr15:65057992:T:C	0	65057992	C	T
15	chr15:65058630:T:A	0	65058630	A	T
15	chr15:65060303:T:C	0	65060303	C	T
15	chr15:65061187:A:AT	0	65061187	AT	A
15	chr15:65062361:G:A	0	65062361	A	G
15	chr15:65063130:G:A	0	65063130	A	G
15	chr15:65063429:G:A	0	65063429	A	G
15	chr15:65063722:AG:A	0	65063722	A	AG
15	chr15:65064753:T:C	0	65064753	C	T
15	chr15:65065096:C:T	0	65065096	T	C
15	chr15:65065153:G:A	0	65065153	A	G
15	chr15:65065220:A:G	0	65065220	G	A
15	chr15:65065707:A:G	0	65065707	G	A
15	chr15:65065889:G:A	0	65065889	A	G
15	chr15:65066788:G:A	0	65066788	A	G
15	chr15:65067873:T:C	0	65067873	C	T
15	chr15:65070697:C:A	0	65070697	A	C
15	chr15:65074472:C:A	0	65074472	A	C
15	chr15:65074498:G:A	0	65074498	A	G
15	chr15:65075243:G:A	0	65075243	A	G
15	chr15:65076322:A:G	0	65076322	G	A
15	chr15:65077193:G:T	0	65077193	T	G
15	chr15:65077613:A:G	0	65077613	G	A
15	chr15:65078314:T:C	0	65078314	C	T
15	chr15:65078497:C:T	0	65078497	T	C
15	chr15:65078712:A:G	0	65078712	G	A
15	chr15:65079089:A:G	0	65079089	G	A
15	chr15:65081365:C:T	0	65081365	T	C
15	chr15:65082734:C:T	0	65082734	T	C
15	chr15:65082809:A:G	0	65082809	G	A
15	chr15:65084486:T:A	0	65084486	A	T
15	chr15:65088080:A:G	0	65088080	G	A
15	chr15:65089093:T:C	0	65089093	C	T
15	chr15:65097915:T:C	0	65097915	C	T
15	chr15:65098038:G:A	0	65098038	A	G
15	chr15:65098949:G:A	0	65098949	A	G
15	chr15:65104268:G:A	0	65104268	A	G
15	chr15:65104797:T:G	0	65104797	G	T
15	chr15:65105894:A:G	0	65105894	G	A
15	chr15:65108221:T:C	0	65108221	C	T
15	chr15:65109311:G:A	0	65109311	A	G
15	chr15:65110703:G:A	0	65110703	A	G
15	chr15:65112715:C:A	0	65112715	A	C
15	chr15:65116998:CTA:C	0	65116998	C	CTA
15	chr15:65120012:G:A	0	65120012	A	G
15	chr15:65122309:T:C	0	65122309	C	T
15	chr15:65122997:T:C	0	65122997	C	T
15	chr15:65124356:T:C	0	65124356	C	T
15	chr15:65124846:G:A	0	65124846	A	G
15	chr15:65136235:T:C	0	65136235	C	T
15	chr15:65137064:G:A	0	65137064	A	G
15	chr15:65140028:T:C	0	65140028	C	T
15	chr15:65141718:C:T	0	65141718	T	C
15	chr15:65147193:A:G	0	65147193	G	A
15	chr15:65147754:T:A	0	65147754	A	T
15	chr15:65150123:A:G	0	65150123	G	A
15	chr15:65150185:G:A	0	65150185	A	G
15	chr15:65153689:A:T	0	65153689	T	A
15	chr15:65154024:A:C	0	65154024	C	A
15	chr15:65160216:A:G	0	65160216	G	A
15	chr15:65162321:C:T	0	65162321	T	C
15	chr15:65162855:T:C	0	65162855	C	T
15	chr15:65162973:C:T	0	65162973	T	C
15	chr15:65165193:T:C	0	65165193	C	T
15	chr15:65165445:G:A	0	65165445	A	G
15	chr15:65169841:C:T	0	65169841	T	C
15	chr15:65171427:A:G	0	65171427	G	A
15	chr15:65174839:A:G	0	65174839	G	A
15	chr15:65175049:C:T	0	65175049	T	C
15	chr15:65180546:ATTC:A	0	65180546	A	ATTC
15	chr15:65181906:A:G	0	65181906	G	A
15	chr15:65182912:T:C	0	65182912	C	T
15	chr15:65185842:T:G	0	65185842	G	T
15	chr15:65196790:C:T	0	65196790	T	C
15	chr15:65199544:C:T	0	65199544	T	C
15	chr15:65199963:G:A	0	65199963	A	G
15	chr15:65200826:C:A	0	65200826	A	C
15	chr15:65200971:G:A	0	65200971	A	G
15	chr15:65201329:C:T	0	65201329	T	C
15	chr15:65201514:G:A	0	65201514	A	G
15	chr15:65201594:T:C	0	65201594	C	T
15	chr15:65201874:A:G	0	65201874	G	A
15	chr15:65203482:A:G	0	65203482	G	A
15	chr15:65203489:A:G	0	65203489	G	A
15	chr15:65204137:T:G	0	65204137	G	T
15	chr15:65204249:C:T	0	65204249	T	C
15	chr15:65205511:A:G	0	65205511	G	A
15	chr15:65205553:G:T	0	65205553	T	G
15	chr15:65205787:G:A	0	65205787	A	G
15	chr15:65207420:C:T	0	65207420	T	C
15	chr15:65208097:G:A	0	65208097	A	G
15	chr15:65210273:G:A	0	65210273	A	G
15	chr15:65212700:C:T	0	65212700	T	C
15	chr15:65213975:T:A	0	65213975	A	T
15	chr15:65214071:A:AC	0	65214071	AC	A
15	chr15:65217996:G:A	0	65217996	A	G
15	chr15:65219091:G:A	0	65219091	A	G
15	chr15:65221224:T:C	0	65221224	C	T
15	chr15:65222098:C:T	0	65222098	T	C
15	chr15:65222250:C:T	0	65222250	T	C
15	chr15:65222573:A:G	0	65222573	G	A
15	chr15:65223643:A:G	0	65223643	G	A
15	chr15:65225982:C:T	0	65225982	T	C
15	chr15:65226633:T:C	0	65226633	C	T
15	chr15:65227051:T:G	0	65227051	G	T
15	chr15:65227133:C:T	0	65227133	T	C
15	chr15:65227749:G:A	0	65227749	A	G
15	chr15:65227876:C:T	0	65227876	T	C
15	chr15:65228685:A:G	0	65228685	G	A
15	chr15:65228759:C:T	0	65228759	T	C
15	chr15:65229932:G:A	0	65229932	A	G
15	chr15:65229982:C:T	0	65229982	T	C
15	chr15:65230297:C:T	0	65230297	T	C
15	chr15:65230510:A:G	0	65230510	G	A
15	chr15:65231343:C:G	0	65231343	G	C
15	chr15:65232511:T:G	0	65232511	G	T
15	chr15:65232808:C:A	0	65232808	A	C
15	chr15:65232838:G:A	0	65232838	A	G
15	chr15:65234008:G:A	0	65234008	A	G
15	chr15:65234463:A:C	0	65234463	C	A
15	chr15:65234760:A:C	0	65234760	C	A
15	chr15:65234988:A:G	0	65234988	G	A
15	chr15:65236156:G:A	0	65236156	A	G
15	chr15:65236713:C:A	0	65236713	A	C
15	chr15:65237738:G:C	0	65237738	C	G
15	chr15:65238256:C:T	0	65238256	T	C
15	chr15:65239502:A:G	0	65239502	G	A
15	chr15:65240112:A:C	0	65240112	C	A
15	chr15:65241951:A:G	0	65241951	G	A
15	chr15:65243003:C:T	0	65243003	T	C
15	chr15:65243008:C:T	0	65243008	T	C
15	chr15:65243046:A:T	0	65243046	T	A
15	chr15:65243162:T:A	0	65243162	A	T
15	chr15:65243479:G:A	0	65243479	A	G
15	chr15:65243549:T:C	0	65243549	C	T
15	chr15:65243978:T:A	0	65243978	A	T
15	chr15:65244406:G:A	0	65244406	A	G
15	chr15:65245457:G:A	0	65245457	A	G
15	chr15:65247069:C:T	0	65247069	T	C
15	chr15:65247961:C:T	0	65247961	T	C
15	chr15:65248488:T:C	0	65248488	C	T
15	chr15:65249595:G:C	0	65249595	C	G
15	chr15:65249850:T:C	0	65249850	C	T
15	chr15:65250267:G:A	0	65250267	A	G
15	chr15:65251581:A:G	0	65251581	G	A
15	chr15:65251602:GGATCCCCAGCAAAACTTATGGTTCATTTT:G	0	65251602	G	GGATCCCCAGCAAAACTTATGGTTCATTTT
15	chr15:65251955:G:A	0	65251955	A	G
15	chr15:65252887:G:A	0	65252887	A	G
15	chr15:65253169:T:C	0	65253169	C	T
15	chr15:65253531:T:C	0	65253531	C	T
15	chr15:65255261:T:C	0	65255261	C	T
15	chr15:65255477:A:G	0	65255477	G	A
15	chr15:65255685:T:C	0	65255685	C	T
15	chr15:65256314:G:A	0	65256314	A	G
15	chr15:65256532:C:T	0	65256532	T	C
15	chr15:65257023:C:T	0	65257023	T	C
15	chr15:65257119:C:T	0	65257119	T	C
15	chr15:65257139:G:A	0	65257139	A	G
15	chr15:65260908:C:T	0	65260908	T	C
15	chr15:65262402:G:A	0	65262402	A	G
15	chr15:65263985:T:C	0	65263985	C	T
15	chr15:65264054:C:A	0	65264054	A	C
15	chr15:65264077:G:A	0	65264077	A	G
15	chr15:65264104:T:C	0	65264104	C	T
15	chr15:65265798:C:G	0	65265798	G	C
15	chr15:65265919:T:C	0	65265919	C	T
15	chr15:65265941:A:T	0	65265941	T	A
15	chr15:65266531:C:G	0	65266531	G	C
15	chr15:65266969:T:C	0	65266969	C	T
15	chr15:65268288:T:G	0	65268288	G	T
15	chr15:65268739:C:T	0	65268739	T	C
15	chr15:65270254:G:A	0	65270254	A	G
15	chr15:65271311:T:C	0	65271311	C	T
15	chr15:65271422:C:T	0	65271422	T	C
15	chr15:65273364:T:A	0	65273364	A	T
15	chr15:65274336:G:A	0	65274336	A	G
15	chr15:65276572:T:C	0	65276572	C	T
15	chr15:65276581:G:A	0	65276581	A	G
15	chr15:65276745:T:C	0	65276745	C	T
15	chr15:65276974:C:A	0	65276974	A	C
15	chr15:65279639:A:G	0	65279639	G	A
15	chr15:65280864:T:C	0	65280864	C	T
15	chr15:65282472:G:A	0	65282472	A	G
15	chr15:65285210:TCAC:T	0	65285210	T	TCAC
15	chr15:65286695:G:A	0	65286695	A	G
15	chr15:65288645:T:C	0	65288645	C	T
15	chr15:65288670:T:C	0	65288670	C	T
15	chr15:65289043:T:C	0	65289043	C	T
15	chr15:65289181:T:C	0	65289181	C	T
15	chr15:65290664:G:A	0	65290664	A	G
15	chr15:65290682:C:G	0	65290682	G	C
15	chr15:65290983:G:A	0	65290983	A	G
15	chr15:65291132:TAG:T	0	65291132	T	TAG
15	chr15:65292439:A:T	0	65292439	T	A
15	chr15:65293399:A:G	0	65293399	G	A
15	chr15:65293823:T:C	0	65293823	C	T
15	chr15:65293967:T:A	0	65293967	A	T
15	chr15:65294422:T:C	0	65294422	C	T
15	chr15:65294931:C:T	0	65294931	T	C
15	chr15:65295391:G:A	0	65295391	A	G
15	chr15:65295678:TCGCGCCA:T	0	65295678	T	TCGCGCCA
15	chr15:65296023:C:T	0	65296023	T	C
15	chr15:65297284:C:A	0	65297284	A	C
15	chr15:65298415:T:C	0	65298415	C	T
15	chr15:65299675:A:G	0	65299675	G	A
15	chr15:65299714:C:T	0	65299714	T	C
15	chr15:65299874:A:G	0	65299874	G	A
15	chr15:65300471:G:A	0	65300471	A	G
15	chr15:65301006:C:CA	0	65301006	CA	C
15	chr15:65301563:A:C	0	65301563	C	A
15	chr15:65301715:A:T	0	65301715	T	A
15	chr15:65302079:G:T	0	65302079	T	G
15	chr15:65302998:T:C	0	65302998	C	T
15	chr15:65303184:G:A	0	65303184	A	G
15	chr15:65303342:A:G	0	65303342	G	A
15	chr15:65304253:G:T	0	65304253	T	G
15	chr15:65304828:TA:T	0	65304828	T	TA
15	chr15:65305176:C:T	0	65305176	T	C
15	chr15:65307193:T:C	0	65307193	C	T
15	chr15:65307319:A:G	0	65307319	G	A
15	chr15:65308610:G:T	0	65308610	T	G
15	chr15:65310509:T:C	0	65310509	C	T
15	chr15:65311188:C:T	0	65311188	T	C
15	chr15:65312834:C:A	0	65312834	A	C
15	chr15:65312915:TATTGAGTGCTTACTTTACACC:T	0	65312915	T	TATTGAGTGCTTACTTTACACC
15	chr15:65313453:G:C	0	65313453	C	G
15	chr15:65313662:G:C	0	65313662	C	G
15	chr15:65313981:A:G	0	65313981	G	A
15	chr15:65314308:T:C	0	65314308	C	T
15	chr15:65314378:T:C	0	65314378	C	T
15	chr15:65314527:G:A	0	65314527	A	G
15	chr15:65315141:C:T	0	65315141	T	C
15	chr15:65317030:A:C	0	65317030	C	A
15	chr15:65317620:A:G	0	65317620	G	A
15	chr15:65317654:G:A	0	65317654	A	G
15	chr15:65317813:C:T	0	65317813	T	C
15	chr15:65318071:CTGGG:C	0	65318071	C	CTGGG
15	chr15:65318662:G:C	0	65318662	C	G
15	chr15:65319399:C:T	0	65319399	T	C
15	chr15:65320114:T:C	0	65320114	C	T
15	chr15:65320638:G:A	0	65320638	A	G
15	chr15:65321221:C:T	0	65321221	T	C
15	chr15:65321861:G:A	0	65321861	A	G
15	chr15:65322542:C:T	0	65322542	T	C
15	chr15:65326704:C:T	0	65326704	T	C
15	chr15:65327089:T:A	0	65327089	A	T
15	chr15:65327244:A:T	0	65327244	T	A
15	chr15:65327818:C:T	0	65327818	T	C
15	chr15:65328800:G:A	0	65328800	A	G
15	chr15:65329519:T:C	0	65329519	C	T
15	chr15:65330828:G:T	0	65330828	T	G
15	chr15:65333653:G:A	0	65333653	A	G
15	chr15:65333881:A:G	0	65333881	G	A
15	chr15:65336036:G:A	0	65336036	A	G
15	chr15:65337844:T:G	0	65337844	G	T
15	chr15:65339105:G:A	0	65339105	A	G
15	chr15:65340714:C:T	0	65340714	T	C
15	chr15:65341105:C:T	0	65341105	T	C
15	chr15:65341856:C:A	0	65341856	A	C
15	chr15:65344647:G:A	0	65344647	A	G
15	chr15:65344981:A:G	0	65344981	G	A
15	chr15:65347652:C:T	0	65347652	T	C
15	chr15:65347800:G:A	0	65347800	A	G
15	chr15:65348331:A:G	0	65348331	G	A
15	chr15:65348564:C:G	0	65348564	G	C
15	chr15:65349228:A:C	0	65349228	C	A
15	chr15:65349420:C:T	0	65349420	T	C
15	chr15:65350028:G:A	0	65350028	A	G
15	chr15:65350237:TCTC:T	0	65350237	T	TCTC
15	chr15:65350606:T:C	0	65350606	C	T
15	chr15:65350667:T:G	0	65350667	G	T
15	chr15:65350980:T:A	0	65350980	A	T
15	chr15:65351627:T:A	0	65351627	A	T
15	chr15:65351781:T:A	0	65351781	A	T
15	chr15:65351988:C:T	0	65351988	T	C
15	chr15:65352172:T:A	0	65352172	A	T
15	chr15:65353496:C:T	0	65353496	T	C
15	chr15:65354158:G:A	0	65354158	A	G
15	chr15:65356106:G:GA	0	65356106	GA	G
15	chr15:65356585:ACAAGCCGATGGT:A	0	65356585	A	ACAAGCCGATGGT
15	chr15:65357299:G:A	0	65357299	A	G
15	chr15:65357495:C:T	0	65357495	T	C
15	chr15:65358935:T:G	0	65358935	G	T
15	chr15:65358950:C:T	0	65358950	T	C
15	chr15:65359073:G:A	0	65359073	A	G
15	chr15:65359252:C:T	0	65359252	T	C
15	chr15:65359680:G:T	0	65359680	T	G
15	chr15:65360186:T:C	0	65360186	C	T
15	chr15:65361384:A:G	0	65361384	G	A
15	chr15:65361577:G:A	0	65361577	A	G
15	chr15:65361668:A:T	0	65361668	T	A
15	chr15:65361699:CACACTCATTCACATCCACAG:C	0	65361699	C	CACACTCATTCACATCCACAG
15	chr15:65361859:C:T	0	65361859	T	C
15	chr15:65362793:C:T	0	65362793	T	C
15	chr15:65363289:T:C	0	65363289	C	T
15	chr15:65363382:T:C	0	65363382	C	T
15	chr15:65364420:T:TA	0	65364420	TA	T
15	chr15:65364426:C:T	0	65364426	T	C
15	chr15:65364719:C:CA	0	65364719	CA	C
15	chr15:65364835:C:T	0	65364835	T	C
15	chr15:65365146:T:C	0	65365146	C	T
15	chr15:65365322:C:T	0	65365322	T	C
15	chr15:65365589:C:A	0	65365589	A	C
15	chr15:65365672:C:CT	0	65365672	CT	C
15	chr15:65368393:G:A	0	65368393	A	G
15	chr15:65368516:T:C	0	65368516	C	T
15	chr15:65370147:G:C	0	65370147	C	G
15	chr15:65370359:T:C	0	65370359	C	T
15	chr15:65370375:A:G	0	65370375	G	A
```
