## Supplementary material for "Characterization of shared and ancestry-specific signals driving complex traits using multi-ancestry fine-mapping": mesusieoutput

```
                 eur          afr      eur_afr
   [1,] 0.0002928756 0.0002805626 8.781042e-05
   [2,] 0.0003189251 0.0002303580 7.846102e-05
   [3,] 0.0093602373 0.0004371612 1.646244e-01
   [4,] 0.0061485016 0.0013829735 3.674652e-01
   [5,] 0.0002295881 0.0003105067 7.612522e-05
   [6,] 0.0012584996 0.0004919539 2.340139e-02
   [7,] 0.0002465964 0.0002318647 6.109380e-05
   [8,] 0.0003061822 0.0002602919 8.520404e-05
   [9,] 0.0002472025 0.0002534388 6.694178e-05
  [10,] 0.0081934461 0.0005404739 1.823892e-01
  [11,] 0.0002682013 0.0002848443 8.161233e-05
  [12,] 0.0049281587 0.0004880490 9.736010e-02
  [13,] 0.0002464384 0.0002326920 6.127335e-05
  [14,] 0.0002385292 0.0001586903 7.640847e-04
  [15,] 0.0002465549 0.0002528253 6.661166e-05
  [16,] 0.0002256825 0.0002345870 5.656834e-05
  [17,] 0.0002465500 0.0002527876 6.659836e-05
  [18,] 0.0022635062 0.0001713907 3.393156e-04
  [19,] 0.0002469555 0.0002527292 6.669732e-05
  [20,] 0.0002962195 0.0001730168 5.475829e-05
  [21,] 0.0002464839 0.0002527896 6.658234e-05
  [22,] 0.0002465101 0.0002516221 6.628245e-05
  [23,] 0.0002465061 0.0002548483 6.713014e-05
  [24,] 0.0002255929 0.0001688702 4.070808e-05
  [25,] 0.0002948575 0.0003490577 1.098246e-04
  [26,] 0.0002465007 0.0002531785 6.669009e-05
  [27,] 0.0002478953 0.0002496130 6.612233e-05
  [28,] 0.0002464974 0.0002516231 6.627921e-05
  [29,] 0.0024886351 0.0001649928 6.833985e-04
  [30,] 0.0002465350 0.0002510218 6.613121e-05
  [31,] 0.0002465083 0.0002516310 6.628380e-05
  [32,] 0.0002539715 0.0002620601 7.114593e-05
  [33,] 0.0002523754 0.0002624340 7.079638e-05
  [34,] 0.0002517004 0.0002693879 7.248164e-05
  [35,] 0.0002521940 0.0002889036 7.790076e-05
  [36,] 0.0002509473 0.0002542999 6.819909e-05
  [37,] 0.0002533187 0.0002587967 7.007445e-05
  [38,] 0.0008466078 0.0002945470 1.137532e-04
  [39,] 0.0002521454 0.0002629735 7.087714e-05
  [40,] 0.0002253905 0.0001669361 4.020736e-05
  [41,] 0.0002266777 0.0002239758 6.284239e-05
  [42,] 0.0002517734 0.0002642201 7.110807e-05
  [43,] 0.0010591235 0.0003652829 1.451418e-04
  [44,] 0.0002259314 0.0001705037 4.116588e-05
  [45,] 0.0002403908 0.0001659096 1.312602e-04
  [46,] 0.0002451530 0.0001698091 1.400561e-04
  [47,] 0.0002265483 0.0001809954 4.382007e-05
  [48,] 0.0002536755 0.0002037093 5.524206e-05
  [49,] 0.0002510334 0.0002033014 5.454981e-05
  [50,] 0.0002575677 0.0001768401 4.870418e-05
  [51,] 0.0002508553 0.0001640763 7.054373e-05
  [52,] 0.0002356051 0.0001717062 7.893771e-05
  [53,] 0.0002301371 0.0002816802 7.257866e-05
  [54,] 0.0002582187 0.0003276868 9.052811e-05
  [55,] 0.0002290701 0.0001743612 4.268910e-05
  [56,] 0.0002376165 0.0001631469 8.865738e-05
  [57,] 0.0002281271 0.0001739460 4.241087e-05
  [58,] 0.0002365568 0.0001589422 3.440745e-04
  [59,] 0.0002517303 0.0002976038 8.010728e-05
  [60,] 0.0002263866 0.0001841966 4.455430e-05
  [61,] 0.0002260195 0.0001764358 4.261713e-05
  [62,] 0.0002633882 0.0002621395 7.378202e-05
  [63,] 0.0002490351 0.0002815962 7.493415e-05
  [64,] 0.0002479139 0.0004471957 1.184762e-04
  [65,] 0.0004008882 0.0005136844 2.186598e-04
  [66,] 0.0002955652 0.0002315419 7.312543e-05
  [67,] 0.0002460912 0.0003495396 9.207173e-05
  [68,] 0.0003052738 0.0002596462 8.460212e-05
  [69,] 0.0003107691 0.0003656438 1.216130e-04
  [70,] 0.0002334068 0.0009718398 2.422275e-04
  [71,] 0.0004148761 0.0003384686 1.494553e-04
  [72,] 0.0003049933 0.0002093715 6.821922e-05
  [73,] 0.0002616057 0.0001953126 5.459598e-05
  [74,] 0.0002552942 0.0008316396 2.266626e-04
  [75,] 0.0002481651 0.0002846159 7.547382e-05
  [76,] 0.0002466725 0.0003799734 1.001593e-04
  [77,] 0.0004347959 0.0003179781 1.472136e-04
  [78,] 0.0002922302 0.0002193414 6.844630e-05
  [79,] 0.0002324953 0.0002302924 5.720318e-05
  [80,] 0.0002491223 0.0002852118 7.593849e-05
  [81,] 0.0002759750 0.0009674830 2.847039e-04
  [82,] 0.0002892890 0.0003208104 9.922296e-05
  [83,] 0.0002491820 0.0002861210 7.619988e-05
  [84,] 0.0002344651 0.0002395919 6.000685e-05
  [85,] 0.0002260788 0.0001660888 4.012391e-05
  [86,] 0.0004021342 0.0002403658 1.029712e-04
  [87,] 0.0002289254 0.0001701607 4.161799e-05
  [88,] 0.0002429656 0.0002140226 5.553294e-05
  [89,] 0.0002467109 0.0004812150 1.266043e-04
  [90,] 0.0003449874 0.0021008270 7.690717e-04
  [91,] 0.0005063522 0.0002300782 1.240578e-04
  [92,] 0.0002494206 0.0002170371 5.780142e-05
  [93,] 0.0005184636 0.0003497835 1.927926e-04
  [94,] 0.0003268456 0.0035942920 1.246333e-03
  [95,] 0.0002743199 0.0003176046 9.320529e-05
  [96,] 0.0002939221 0.0005580944 1.746910e-04
  [97,] 0.0002291990 0.0005090859 1.247283e-04
  [98,] 0.0004253985 0.0006098949 2.756303e-04
  [99,] 0.0004203934 0.0006387656 2.852585e-04
 [100,] 0.0003317090 0.0003019122 1.071247e-04
 [101,] 0.0002905708 0.0005325420 1.648348e-04
 [102,] 0.0002585173 0.0032883278 9.045145e-04
 [103,] 0.0018708370 0.0003068411 5.707552e-04
 [104,] 0.0003641797 0.0033043653 1.275540e-03
 [105,] 0.0003067694 0.0004774200 1.559284e-04
 [106,] 0.0002719162 0.0012990130 3.758746e-04
 [107,] 0.0003104124 0.0158065391 5.200862e-03
 [108,] 0.0002336810 0.0001964701 4.906026e-05
 [109,] 0.0003583940 0.0013533492 5.150397e-04
 [110,] 0.0002281424 0.0130720619 3.182790e-03
 [111,] 0.0003276467 0.0007226039 2.519228e-04
 [112,] 0.0003070639 0.0015817300 5.159120e-04
 [113,] 0.0002379992 0.0008926870 2.266425e-04
 [114,] 0.0002276414 0.0003248611 7.900197e-05
 [115,] 0.0002793609 0.0003325853 9.943231e-05
 [116,] 0.0002671503 0.0001918364 5.470330e-05
 [117,] 0.0002381255 0.0002374843 6.046345e-05
 [118,] 0.0002327585 0.0004369969 1.086265e-04
 [119,] 0.0002420052 0.0002429541 6.282897e-05
 [120,] 0.0003221777 0.0002520466 8.671187e-05
 [121,] 0.0002318427 0.0001831005 4.535017e-05
 [122,] 0.0002481822 0.0002169496 5.752991e-05
 [123,] 0.0002403294 0.0002330142 5.983673e-05
 [124,] 0.0002406029 0.0002097774 5.395360e-05
 [125,] 0.0003284076 0.0002128734 7.473921e-05
 [126,] 0.0002548271 0.0002388118 6.494061e-05
 [127,] 0.0002577466 0.0003180881 8.745983e-05
 [128,] 0.0002395016 0.0002108775 5.398790e-05
 [129,] 0.0002363785 0.0002225509 5.621545e-05
 [130,] 0.0002347255 0.0002178968 5.465665e-05
 [131,] 0.0002360937 0.0002228979 5.623626e-05
 [132,] 0.0002398554 0.0002572467 6.588525e-05
 [133,] 0.0002559012 0.0001782576 4.870806e-05
 [134,] 0.0002392935 0.0002746625 7.017966e-05
 [135,] 0.0002347861 0.0001876368 4.707807e-05
 [136,] 0.0002438009 0.0006344178 1.653264e-04
 [137,] 0.0002534035 0.0002133322 5.780254e-05
 [138,] 0.0002793976 0.0002334817 6.980555e-05
 [139,] 0.0003058152 0.0002991700 9.776120e-05
 [140,] 0.0002799740 0.0002012702 6.012946e-05
 [141,] 0.0002351711 0.0002210019 5.553358e-05
 [142,] 0.0002788341 0.0001982657 5.899411e-05
 [143,] 0.0002620975 0.0001968137 5.506058e-05
 [144,] 0.0002349482 0.0001863832 4.679634e-05
 [145,] 0.0002346407 0.0001873581 4.697797e-05
 [146,] 0.0002599102 0.0001902735 5.279301e-05
 [147,] 0.0002346879 0.0002418828 6.065315e-05
 [148,] 0.0002623814 0.0002863936 8.042688e-05
 [149,] 0.0002392760 0.0002197466 5.616696e-05
 [150,] 0.0002525434 0.0002333556 6.303067e-05
 [151,] 0.0002851411 0.0001831024 5.572560e-05
 [152,] 0.0002369656 0.0002118888 5.364505e-05
 [153,] 0.0002397775 0.0002150318 5.508583e-05
 [154,] 0.0002368741 0.0001837473 4.650843e-05
 [155,] 0.0002379780 0.0001859908 4.729186e-05
 [156,] 0.0002515562 0.0002825107 7.584062e-05
 [157,] 0.0002629821 0.0002244067 6.312415e-05
 [158,] 0.0002717861 0.0002402495 6.986850e-05
 [159,] 0.0002351174 0.0001829853 4.597521e-05
 [160,] 0.0002351497 0.0001826743 4.590337e-05
 [161,] 0.0002350235 0.0001827286 4.589183e-05
 [162,] 0.0002353351 0.0002103861 5.290573e-05
 [163,] 0.0002352609 0.0001837875 4.620554e-05
 [164,] 0.0002358795 0.0002099294 5.290941e-05
 [165,] 0.0002355487 0.0001808288 4.551677e-05
 [166,] 0.0002354960 0.0001809409 4.553486e-05
 [167,] 0.0002355191 0.0001806233 4.545906e-05
 [168,] 0.0002613979 0.0002215498 6.194289e-05
 [169,] 0.0002352206 0.0001817484 4.568446e-05
 [170,] 0.0002353603 0.0001807389 4.545772e-05
 [171,] 0.0002352439 0.0001813327 4.558447e-05
 [172,] 0.0002354455 0.0002130017 5.358782e-05
 [173,] 0.0002620630 0.0002247964 6.301482e-05
 [174,] 0.0002391529 0.0002598208 6.635478e-05
 [175,] 0.0002358888 0.0002118652 5.340058e-05
 [176,] 0.0002608129 0.0002214398 6.177300e-05
 [177,] 0.0002386449 0.0002907688 7.409761e-05
 [178,] 0.0002630474 0.0002226911 6.265773e-05
 [179,] 0.0002753613 0.0001845019 5.422926e-05
 [180,] 0.0002754401 0.0001587710 4.671786e-05
 [181,] 0.0002434851 0.0002863637 7.448098e-05
 [182,] 0.0002401000 0.0003508413 8.993106e-05
 [183,] 0.0002794877 0.0001828889 5.456011e-05
 [184,] 0.0002669446 0.0001742005 4.965124e-05
 [185,] 0.0002572110 0.0002193138 6.032917e-05
 [186,] 0.0003226974 0.0003479584 1.196674e-04
 [187,] 0.0002354295 0.0002042640 5.138767e-05
 [188,] 0.0003150233 0.0003479710 1.168461e-04
 [189,] 0.0002607111 0.0002312523 6.449489e-05
 [190,] 0.0002408900 0.0001988335 5.118789e-05
 [191,] 0.0002400842 0.0002102602 5.395599e-05
 [192,] 0.0002447534 0.0002233271 5.843997e-05
 [193,] 0.0002355402 0.0002113135 5.319154e-05
 [194,] 0.0002731174 0.0001848471 5.388936e-05
 [195,] 0.0002444997 0.0002074084 5.420721e-05
 [196,] 0.0002422747 0.0002061178 5.337612e-05
 [197,] 0.0002431519 0.0002065662 5.368735e-05
 [198,] 0.0002435250 0.0002069143 5.386108e-05
 [199,] 0.0002392366 0.0002084843 5.331201e-05
 [200,] 0.0002445034 0.0002071854 5.414962e-05
 [201,] 0.0002436980 0.0002067152 5.384747e-05
 [202,] 0.0002462536 0.0002407070 6.332526e-05
 [203,] 0.0002442422 0.0002075824 5.419551e-05
 [204,] 0.0002429401 0.0002085010 5.414425e-05
 [205,] 0.0002458248 0.0002060828 5.415286e-05
 [206,] 0.0002464559 0.0002060580 5.428594e-05
 [207,] 0.0002446946 0.0002076915 5.432516e-05
 [208,] 0.0002437309 0.0002069889 5.392645e-05
 [209,] 0.0002460228 0.0002078744 5.466970e-05
 [210,] 0.0003176539 0.0005450591 1.846025e-04
 [211,] 0.0003177798 0.0005349644 1.812584e-04
 [212,] 0.0002501938 0.0001861622 4.978649e-05
 [213,] 0.0002488538 0.0001827886 4.861400e-05
 [214,] 0.0003349440 0.0001581720 5.659994e-05
 [215,] 0.0003142549 0.0001904758 6.386360e-05
 [216,] 0.0003125468 0.0001895184 6.319941e-05
 [217,] 0.0002709127 0.0001709893 4.947453e-05
 [218,] 0.0002354700 0.0003605956 9.074405e-05
 [219,] 0.0002648659 0.0001874119 5.306506e-05
 [220,] 0.0003153578 0.0002873200 9.655020e-05
 [221,] 0.0003256409 0.0002948788 1.023010e-04
 [222,] 0.0002517209 0.0001995811 5.366349e-05
 [223,] 0.0002364642 0.0002734223 6.909926e-05
 [224,] 0.0002355107 0.0005804094 1.458479e-04
 [225,] 0.0003152118 0.0001803412 6.075181e-05
 [226,] 0.0002382939 0.0001948190 4.961982e-05
 [227,] 0.0002932785 0.0005225859 1.632884e-04
 [228,] 0.0002655605 0.0003618847 1.029193e-04
 [229,] 0.0003150077 0.0002082877 7.019055e-05
 [230,] 0.0003066254 0.0002070718 6.791700e-05
 [231,] 0.0003195328 0.0002068540 7.070611e-05
 [232,] 0.0002668623 0.0004569790 1.306572e-04
 [233,] 0.0002981840 0.0001829119 5.830748e-05
 [234,] 0.0002953584 0.0002160258 6.826600e-05
 [235,] 0.0003027545 0.0002194128 7.108174e-05
 [236,] 0.0002778030 0.0003481625 1.032400e-04
 [237,] 0.0002516969 0.0003804303 1.025003e-04
 [238,] 0.0002496208 0.0003496614 9.341815e-05
 [239,] 0.0002837242 0.0002207313 6.700569e-05
 [240,] 0.0002919459 0.0002122248 6.628030e-05
 [241,] 0.0002880820 0.0002180887 6.722294e-05
 [242,] 0.0003004143 0.0001805096 5.795885e-05
 [243,] 0.0003017064 0.0001819492 5.868026e-05
 [244,] 0.0002504483 0.0003284027 8.802490e-05
 [245,] 0.0002830693 0.0002175480 6.588351e-05
 [246,] 0.0003060280 0.0002749162 8.990921e-05
 [247,] 0.0002657408 0.0002064940 5.864575e-05
 [248,] 0.0002353516 0.0002545090 6.403154e-05
 [249,] 0.0002501709 0.0003860866 1.033881e-04
 [250,] 0.0003014787 0.0002844789 9.159272e-05
 [251,] 0.0002379192 0.0002602279 6.619599e-05
 [252,] 0.0002426199 0.0008065921 2.094841e-04
 [253,] 0.0002752134 0.0002799005 8.247706e-05
 [254,] 0.0002715553 0.0002814175 8.181640e-05
 [255,] 0.0002573642 0.0001608402 4.423272e-05
 [256,] 0.0002422931 0.0008972987 2.327342e-04
 [257,] 0.0003584398 0.0003513499 1.341175e-04
 [258,] 0.0002673741 0.0002248250 6.429037e-05
 [259,] 0.0002851141 0.0002612931 7.976289e-05
 [260,] 0.0002864516 0.0002571023 7.884926e-05
 [261,] 0.0002819783 0.0002583651 7.799452e-05
 [262,] 0.0002753228 0.0002804611 8.267552e-05
 [263,] 0.0003249760 0.0002157283 7.497066e-05
 [264,] 0.0003626560 0.0002021301 7.823928e-05
 [265,] 0.0002857010 0.0003957463 1.206897e-04
 [266,] 0.0002972670 0.0002482538 7.884699e-05
 [267,] 0.0002951342 0.0003312939 1.045055e-04
 [268,] 0.0004179336 0.0002466116 1.103382e-04
 [269,] 0.0002969578 0.0003626112 1.150425e-04
 [270,] 0.0002370804 0.0025941403 6.582880e-04
 [271,] 0.0002386348 0.0033660982 8.600166e-04
 [272,] 0.0003146798 0.0002928300 9.841939e-05
 [273,] 0.0003148358 0.0002925661 9.837975e-05
 [274,] 0.0003160723 0.0002801038 9.459431e-05
 [275,] 0.0002263720 0.0001598171 3.866022e-05
 [276,] 0.0002894808 0.0002487663 7.696383e-05
 [277,] 0.0002495193 0.0002227980 5.942928e-05
 [278,] 0.0003129571 0.0003030291 1.014586e-04
 [279,] 0.0003074211 0.0002674318 8.791376e-05
 [280,] 0.0002999719 0.0003100300 9.935795e-05
 [281,] 0.0003012288 0.0002085502 6.713315e-05
 [282,] 0.0003079842 0.0002722320 8.980384e-05
 [283,] 0.0003762436 0.0002189295 8.795257e-05
 [284,] 0.0003023831 0.0002351722 7.597839e-05
 [285,] 0.0003076281 0.0003279230 1.078809e-04
 [286,] 0.0003025431 0.0003492440 1.129822e-04
 [287,] 0.0002836914 0.0003828970 1.161846e-04
 [288,] 0.0002817776 0.0004053529 1.221364e-04
 [289,] 0.0003075547 0.0002494346 8.213551e-05
 [290,] 0.0002427286 0.0002240376 5.814102e-05
 [291,] 0.0003126514 0.0003505821 1.172888e-04
 [292,] 0.0003859678 0.0002302418 9.481460e-05
 [293,] 0.0003493853 0.0002076500 7.753970e-05
 [294,] 0.0002720676 0.0003733923 1.085947e-04
 [295,] 0.0002446953 0.0002299081 6.015551e-05
 [296,] 0.0002830157 0.0004262036 1.290160e-04
 [297,] 0.0003029262 0.0002462916 7.970445e-05
 [298,] 0.0003029995 0.0002466899 7.985219e-05
 [299,] 0.0003048424 0.0002125903 6.924486e-05
 [300,] 0.0002609382 0.0002237610 6.244288e-05
 [301,] 0.0003029095 0.0002418954 7.827947e-05
 [302,] 0.0003474472 0.0002077211 7.711195e-05
 [303,] 0.0003406582 0.0002077107 7.560099e-05
 [304,] 0.0003023100 0.0001648294 5.324352e-05
 [305,] 0.0002413424 0.0002353116 6.071436e-05
 [306,] 0.0003029425 0.0002458726 7.957339e-05
 [307,] 0.0003337984 0.0002077477 7.409078e-05
 [308,] 0.0002411990 0.0002351138 6.062669e-05
 [309,] 0.0002962681 0.0002840054 9.012364e-05
 [310,] 0.0002820252 0.0004140412 1.248743e-04
 [311,] 0.0002954061 0.0002193875 6.912490e-05
 [312,] 0.0002951925 0.0001647386 5.196174e-05
 [313,] 0.0002918206 0.0002698431 8.432178e-05
 [314,] 0.0002836673 0.0002857481 8.663156e-05
 [315,] 0.0003144671 0.0002495463 8.384644e-05
 [316,] 0.0003471066 0.0002239747 8.299327e-05
 [317,] 0.0002855138 0.0003064367 9.345392e-05
 [318,] 0.0002809223 0.0002959502 8.887548e-05
 [319,] 0.0002825301 0.0004613118 1.394005e-04
 [320,] 0.0002856719 0.0002866722 8.750735e-05
 [321,] 0.0006635171 0.0003470004 3.371530e-04
 [322,] 0.0003631831 0.0003935654 1.534209e-04
 [323,] 0.0003071516 0.0003626397 1.191506e-04
 [324,] 0.0003529227 0.0003642647 1.379389e-04
 [325,] 0.0002402177 0.0001964709 5.041025e-05
 [326,] 0.0002423215 0.0001917092 4.961942e-05
 [327,] 0.0004470166 0.0002287767 1.092831e-04
 [328,] 0.0002374697 0.0001639719 4.160619e-05
 [329,] 0.0002551199 0.0002282039 6.226434e-05
 [330,] 0.0003029476 0.0002725527 8.822285e-05
 [331,] 0.0008130308 0.0002118292 1.846194e-04
 [332,] 0.0008017847 0.0002380406 2.042181e-04
 [333,] 0.0002622913 0.0001996654 5.602226e-05
 [334,] 0.0003027815 0.0002410239 7.814493e-05
 [335,] 0.0010342768 0.0002368657 2.622185e-04
 [336,] 0.0006842214 0.0002480147 1.821402e-04
 [337,] 0.0006107130 0.0002196142 1.437962e-04
 [338,] 0.0006339869 0.0002963857 2.017454e-04
 [339,] 0.0004450734 0.0002969962 1.408758e-04
 [340,] 0.0008867802 0.0002406044 2.290590e-04
 [341,] 0.0008519430 0.0008289129 1.542351e-03
 [342,] 0.0005877437 0.0001793014 1.969803e-04
 [343,] 0.0008616334 0.0002474209 2.288988e-04
 [344,] 0.0064462085 0.0002469789 2.576082e-03
 [345,] 0.0004937290 0.0001675031 1.546829e-04
 [346,] 0.0005748085 0.0001687509 1.869122e-04
 [347,] 0.0015731615 0.0002243090 6.653625e-04
 [348,] 0.0017179824 0.0002494573 7.831226e-04
 [349,] 0.0051017411 0.0002507332 2.162132e-03
 [350,] 0.0009289380 0.0002890812 3.814903e-04
 [351,] 0.0076894931 0.0002498130 3.122712e-03
 [352,] 0.0002500112 0.0001816487 4.851722e-05
 [353,] 0.0071412592 0.0002498203 2.897394e-03
 [354,] 0.0035783078 0.0002419643 1.497928e-03
 [355,] 0.0066251576 0.0002466969 2.643545e-03
 [356,] 0.0020652082 0.0002012115 6.818456e-04
 [357,] 0.0004547096 0.0001675887 1.417073e-04
 [358,] 0.0005026492 0.0001676429 1.574827e-04
 [359,] 0.0046734036 0.0002443904 1.924932e-03
 [360,] 0.0042057215 0.0002432490 1.720955e-03
 [361,] 0.0002571213 0.0003462005 9.499954e-05
 [362,] 0.0038170630 0.0002398710 1.534087e-03
 [363,] 0.0003080802 0.0002675501 8.803136e-05
 [364,] 0.0008827932 0.0002230042 2.112429e-04
 [365,] 0.0006307371 0.0001675806 1.927188e-04
 [366,] 0.0063269466 0.0002471453 2.529402e-03
 [367,] 0.0059245923 0.0002465004 2.358752e-03
 [368,] 0.0005384939 0.0001676246 1.650564e-04
 [369,] 0.0009675736 0.0002766793 3.676407e-04
 [370,] 0.0008930066 0.0002772764 3.096987e-04
 [371,] 0.0051848801 0.0002469398 2.162625e-03
 [372,] 0.0067861781 0.0002548493 2.940335e-03
 [373,] 0.0002840183 0.0002996636 9.096962e-05
 [374,] 0.0004106547 0.0002982309 1.310186e-04
 [375,] 0.0002911259 0.0002125457 6.614759e-05
 [376,] 0.0002526126 0.0001947520 5.256685e-05
 [377,] 0.0027303715 0.0002029319 1.013451e-03
 [378,] 0.0002524706 0.0001948363 5.256240e-05
 [379,] 0.0042732713 0.0002540458 1.840796e-03
 [380,] 0.0009831867 0.0002255871 2.377637e-04
 [381,] 0.0009809485 0.0002790806 3.988904e-04
 [382,] 0.0002524767 0.0002059817 5.556627e-05
 [383,] 0.0030009765 0.0002040993 1.125149e-03
 [384,] 0.0005657318 0.0001676694 1.755005e-04
 [385,] 0.0009606801 0.0002330086 2.402914e-04
 [386,] 0.0011101368 0.0001821634 3.582578e-04
 [387,] 0.0002531964 0.0002009507 5.436086e-05
 [388,] 0.0014093285 0.0001819083 4.496250e-04
 [389,] 0.0048884754 0.0002416641 1.987530e-03
 [390,] 0.0037660282 0.0002423305 1.531336e-03
 [391,] 0.0002532451 0.0001958564 5.299346e-05
 [392,] 0.0059587072 0.0002543523 2.461659e-03
 [393,] 0.0008916862 0.0002855949 3.371567e-04
 [394,] 0.0070865816 0.0002550881 2.949057e-03
 [395,] 0.0002527028 0.0001980199 5.346693e-05
 [396,] 0.0004608247 0.0001674402 1.419583e-04
 [397,] 0.0008309727 0.0002819677 2.691398e-04
 [398,] 0.0077238132 0.0002468688 3.089032e-03
 [399,] 0.0002527712 0.0001986737 5.365736e-05
 [400,] 0.0005357660 0.0001676255 1.650219e-04
 [401,] 0.0002524820 0.0001948978 5.257952e-05
 [402,] 0.0047085453 0.0002206744 1.691399e-03
 [403,] 0.0004205053 0.0003100179 1.398845e-04
 [404,] 0.0004210270 0.0003096864 1.399082e-04
 [405,] 0.0003201214 0.0002120751 7.254462e-05
 [406,] 0.0007607790 0.0001890587 1.993125e-04
 [407,] 0.0058032742 0.0002465358 2.310822e-03
 [408,] 0.0061918750 0.0002548099 2.678187e-03
 [409,] 0.0008425406 0.0002197419 1.986263e-04
 [410,] 0.0030129727 0.0002039029 1.127772e-03
 [411,] 0.0074462561 0.0002502855 3.029864e-03
 [412,] 0.0053352631 0.0002475452 2.232121e-03
 [413,] 0.0008333991 0.0001648466 1.467727e-04
 [414,] 0.0005034568 0.0001676253 1.601392e-04
 [415,] 0.0007993128 0.0002301672 1.974062e-04
 [416,] 0.0030878884 0.0002026035 1.144474e-03
 [417,] 0.0039077407 0.0003245092 1.599259e-03
 [418,] 0.0002524464 0.0002010757 5.423879e-05
 [419,] 0.0002525099 0.0002027785 5.470900e-05
 [420,] 0.0002537187 0.0001994926 5.407523e-05
 [421,] 0.0034922649 0.0002263458 1.288632e-03
 [422,] 0.0076927521 0.0002325776 2.783009e-03
 [423,] 0.0010978371 0.0002331147 2.747792e-04
 [424,] 0.0051721547 0.0002257434 1.898175e-03
 [425,] 0.0048094106 0.0002269439 1.783537e-03
 [426,] 0.0048344142 0.0002298266 1.831401e-03
 [427,] 0.0015558732 0.0001908215 4.887182e-04
 [428,] 0.0045451662 0.0002244628 1.648443e-03
 [429,] 0.0015145955 0.0001911191 4.867336e-04
 [430,] 0.0002535621 0.0001982357 5.370256e-05
 [431,] 0.0010641615 0.0001881750 3.955948e-04
 [432,] 0.0011428921 0.0001893318 4.285688e-04
 [433,] 0.0004212178 0.0002962154 1.334465e-04
 [434,] 0.0002533725 0.0002059151 5.574071e-05
 [435,] 0.0005357127 0.0001697335 1.536066e-04
 [436,] 0.0005868822 0.0001978660 1.479801e-04
 [437,] 0.0006111585 0.0001696785 1.746402e-04
 [438,] 0.0049229307 0.0002256086 1.805312e-03
 [439,] 0.0047153240 0.0002247135 1.714991e-03
 [440,] 0.0004737725 0.0001703642 1.348931e-04
 [441,] 0.0043999018 0.0002261318 1.620187e-03
 [442,] 0.0058868643 0.0002312418 2.101629e-03
 [443,] 0.0005402833 0.0001976444 1.369858e-04
 [444,] 0.0006152327 0.0002023729 1.515693e-04
 [445,] 0.0007098062 0.0002620312 1.995764e-04
 [446,] 0.0003111038 0.0002925796 9.730562e-05
 [447,] 0.0002596038 0.0001758422 4.878024e-05
 [448,] 0.0019330230 0.0001913042 6.036425e-04
 [449,] 0.0002519476 0.0001990284 5.358485e-05
 [450,] 0.0010463857 0.0003018584 5.833934e-04
 [451,] 0.0016400581 0.0001913877 5.060699e-04
 [452,] 0.0003806884 0.0002937797 1.195612e-04
 [453,] 0.0006860651 0.0001964764 1.731089e-04
 [454,] 0.0010078036 0.0002841076 4.542960e-04
 [455,] 0.0009710209 0.0001975050 2.056036e-04
 [456,] 0.0003076704 0.0002846414 9.359878e-05
 [457,] 0.0048849428 0.0002252273 1.785960e-03
 [458,] 0.0004462462 0.0001740052 1.209073e-04
 [459,] 0.0020116219 0.0002004064 5.258728e-04
 [460,] 0.0046559906 0.0002237788 1.678296e-03
 [461,] 0.0003076777 0.0003045500 1.001569e-04
 [462,] 0.0009467365 0.0002255567 2.291709e-04
 [463,] 0.0003074519 0.0003045785 1.000905e-04
 [464,] 0.0042313204 0.0002245429 1.536281e-03
 [465,] 0.0029699224 0.0002279403 1.026165e-03
 [466,] 0.0045554358 0.0002247060 1.656913e-03
 [467,] 0.0054575765 0.0002305158 1.934641e-03
 [468,] 0.0045561675 0.0002227050 1.623052e-03
 [469,] 0.0019283922 0.0001977160 5.156842e-04
 [470,] 0.0017585308 0.0001988387 4.673483e-04
 [471,] 0.0003021287 0.0002867429 9.259997e-05
 [472,] 0.0037986942 0.0002232044 1.360767e-03
 [473,] 0.0020774507 0.0001993506 5.468952e-04
 [474,] 0.0019288786 0.0001962966 5.231090e-04
 [475,] 0.0009788367 0.0002882510 4.391864e-04
 [476,] 0.0018930987 0.0001978222 5.061464e-04
 [477,] 0.0039885621 0.0002241044 1.442244e-03
 [478,] 0.0019283922 0.0001956251 5.268888e-04
 [479,] 0.0019063350 0.0001981773 5.078220e-04
 [480,] 0.0006535535 0.0002401757 1.682376e-04
 [481,] 0.0043734158 0.0002230376 1.564751e-03
 [482,] 0.0016014203 0.0001994694 4.243324e-04
 [483,] 0.0019769172 0.0002001292 5.178321e-04
 [484,] 0.0004550446 0.0001716245 1.261778e-04
 [485,] 0.0019767870 0.0001973533 5.299922e-04
 [486,] 0.0019131317 0.0002008771 4.990166e-04
 [487,] 0.0009947531 0.0002884832 4.458615e-04
 [488,] 0.0009507648 0.0003023588 4.499508e-04
 [489,] 0.0003562823 0.0002199069 1.246785e-04
 [490,] 0.0020784246 0.0001967077 5.601253e-04
 [491,] 0.0012866186 0.0001751757 4.042470e-04
 [492,] 0.0042157321 0.0002235049 1.515228e-03
 [493,] 0.0002552666 0.0002747652 7.494814e-05
 [494,] 0.0019561595 0.0001977506 5.227173e-04
 [495,] 0.0010335868 0.0002973571 5.325259e-04
 [496,] 0.0021021482 0.0001977751 5.603231e-04
 [497,] 0.0010660743 0.0002256600 2.582193e-04
 [498,] 0.0018948830 0.0002000892 4.970567e-04
 [499,] 0.0023531738 0.0001989796 6.180908e-04
 [500,] 0.0010139014 0.0002839295 4.483273e-04
 [501,] 0.0010285108 0.0002838891 4.648844e-04
 [502,] 0.0042236754 0.0002217535 1.489957e-03
 [503,] 0.0009211783 0.0002405359 2.013338e-04
 [504,] 0.0018786872 0.0002023884 4.844191e-04
 [505,] 0.0047546503 0.0002225374 1.692223e-03
 [506,] 0.0023587462 0.0001949065 6.498024e-04
 [507,] 0.0002526125 0.0001756239 4.740629e-05
 [508,] 0.0046678852 0.0002220210 1.651678e-03
 [509,] 0.0017854813 0.0002000784 4.697824e-04
 [510,] 0.0047621259 0.0002212090 1.668232e-03
 [511,] 0.0002528807 0.0001743594 4.711508e-05
 [512,] 0.0002532569 0.0002186366 5.916193e-05
 [513,] 0.0016776056 0.0002021701 4.349295e-04
 [514,] 0.0044810895 0.0002214787 1.575436e-03
 [515,] 0.0014706080 0.0001914411 4.693956e-04
 [516,] 0.0004242490 0.0001679736 1.283220e-04
 [517,] 0.0015791604 0.0001912480 5.015417e-04
 [518,] 0.0042161022 0.0002227942 1.504544e-03
 [519,] 0.0014803444 0.0001916081 4.763787e-04
 [520,] 0.0064306210 0.0002297815 2.261210e-03
 [521,] 0.0037941634 0.0002246068 1.382917e-03
 [522,] 0.0016463654 0.0001911461 5.061260e-04
 [523,] 0.0002832300 0.0003608227 1.091866e-04
 [524,] 0.0008518008 0.0002853132 2.952671e-04
 [525,] 0.0015887496 0.0001913868 5.024622e-04
 [526,] 0.0004173607 0.0003311354 1.471037e-04
 [527,] 0.0016931887 0.0001918259 5.190002e-04
 [528,] 0.0044519082 0.0002225388 1.591382e-03
 [529,] 0.0015879388 0.0001913132 5.029347e-04
 [530,] 0.0008392294 0.0001645092 1.475815e-04
 [531,] 0.0015594960 0.0001912416 4.897120e-04
 [532,] 0.0009358227 0.0002822817 3.668604e-04
 [533,] 0.0012159552 0.0001958200 3.612810e-04
 [534,] 0.0012865520 0.0001958059 3.819716e-04
 [535,] 0.0077652500 0.0002211989 2.725405e-03
 [536,] 0.0002525803 0.0001950793 5.264700e-05
 [537,] 0.0049536451 0.0002242210 1.795884e-03
 [538,] 0.0004354574 0.0001778343 1.169028e-04
 [539,] 0.0003617424 0.0001792479 9.711831e-05
 [540,] 0.0002524817 0.0001909181 5.150529e-05
 [541,] 0.0056343864 0.0002234433 2.027127e-03
 [542,] 0.0055477239 0.0002248919 2.023987e-03
 [543,] 0.0004138352 0.0003055422 1.356618e-04
 [544,] 0.0055261663 0.0002245890 2.011032e-03
 [545,] 0.0051468855 0.0002231268 1.844298e-03
 [546,] 0.0081354509 0.0002316715 2.925852e-03
 [547,] 0.0002532761 0.0001903836 5.151918e-05
 [548,] 0.0002529273 0.0001940867 5.244948e-05
 [549,] 0.0004139819 0.0001754709 1.137287e-04
 [550,] 0.0056284339 0.0002222507 1.998937e-03
 [551,] 0.0052251171 0.0002229149 1.869332e-03
 [552,] 0.0058798836 0.0002225702 2.095535e-03
 [553,] 0.0003078324 0.0003065497 1.008684e-04
 [554,] 0.0003069037 0.0002949404 9.674576e-05
 [555,] 0.0047953730 0.0002222858 1.703314e-03
 [556,] 0.0051860049 0.0002214227 1.819764e-03
 [557,] 0.0008690181 0.0001911388 3.301332e-04
 [558,] 0.0041130941 0.0002236717 1.332626e-03
 [559,] 0.0055443127 0.0002238211 1.839629e-03
 [560,] 0.0050277937 0.0002235615 1.660222e-03
 [561,] 0.0052127833 0.0002235147 1.716832e-03
 [562,] 0.0020902136 0.0002097204 7.441406e-04
 [563,] 0.0005106389 0.0001848241 1.800141e-04
 [564,] 0.0022854625 0.0002139534 8.442892e-04
 [565,] 0.0010265369 0.0002883199 3.181786e-04
 [566,] 0.0008375204 0.0003129380 3.545135e-04
 [567,] 0.0004922781 0.0001832210 1.709493e-04
 [568,] 0.0022136431 0.0002107847 7.967522e-04
 [569,] 0.0049260260 0.0002239012 1.646464e-03
 [570,] 0.0052082297 0.0002236522 1.720472e-03
 [571,] 0.0008838952 0.0002381830 2.259904e-04
 [572,] 0.0008429684 0.0002500702 2.263381e-04
 [573,] 0.0002806429 0.0002196015 6.586339e-05
 [574,] 0.0043445761 0.0002257975 1.681687e-03
 [575,] 0.0002975471 0.0001693952 5.807749e-05
 [576,] 0.0057383444 0.0002240396 1.924843e-03
 [577,] 0.0005882376 0.0002949573 1.863045e-04
 [578,] 0.0042218378 0.0002239905 1.415937e-03
 [579,] 0.0053248798 0.0002238409 1.776920e-03
 [580,] 0.0053072559 0.0002240038 1.780091e-03
 [581,] 0.0054961551 0.0002240187 1.843822e-03
 [582,] 0.0049028443 0.0002233979 1.614490e-03
 [583,] 0.0002974945 0.0001694877 5.804121e-05
 [584,] 0.0002529969 0.0002071513 5.599276e-05
 [585,] 0.0052703342 0.0002239760 1.763390e-03
 [586,] 0.0046030448 0.0002235596 1.525828e-03
 [587,] 0.0002767955 0.0002184701 6.461870e-05
 [588,] 0.0050915613 0.0002237896 1.696842e-03
 [589,] 0.0047717247 0.0002239121 1.597413e-03
 [590,] 0.0050799653 0.0002239991 1.703999e-03
 [591,] 0.0053465592 0.0002239251 1.789438e-03
 [592,] 0.0059041908 0.0002239704 1.977992e-03
 [593,] 0.0077555104 0.0002369721 2.215873e-03
 [594,] 0.0007956600 0.0001863007 1.588079e-04
 [595,] 0.0002974730 0.0001701463 6.213497e-05
 [596,] 0.0002975880 0.0001693926 5.663646e-05
 [597,] 0.0008612386 0.0002958447 3.313331e-04
 [598,] 0.0048795000 0.0002240417 1.636102e-03
 [599,] 0.0004864439 0.0002926661 1.521800e-04
 [600,] 0.0003801775 0.0002958393 1.202706e-04
 [601,] 0.0053679469 0.0002231570 1.717989e-03
 [602,] 0.0002529131 0.0002058373 5.562023e-05
 [603,] 0.0055398211 0.0002237197 1.836235e-03
 [604,] 0.0002527584 0.0001963068 5.301419e-05
 [605,] 0.0061222033 0.0002232571 1.994463e-03
 [606,] 0.0003008346 0.0001779487 9.963749e-05
 [607,] 0.0047741475 0.0002239993 1.599415e-03
 [608,] 0.0003034027 0.0002899832 9.401871e-05
 [609,] 0.0047024571 0.0002234545 1.551978e-03
 [610,] 0.0050758545 0.0002235684 1.682877e-03
 [611,] 0.0052645850 0.0002232583 1.719959e-03
 [612,] 0.0050639954 0.0002237084 1.685575e-03
 [613,] 0.0050192089 0.0002235978 1.663978e-03
 [614,] 0.0049921555 0.0002237553 1.662422e-03
 [615,] 0.0002533115 0.0001952424 5.284035e-05
 [616,] 0.0053214918 0.0002239591 1.781209e-03
 [617,] 0.0051727448 0.0002237158 1.719677e-03
 [618,] 0.0051174480 0.0002238209 1.706366e-03
 [619,] 0.0044554720 0.0002238289 1.488112e-03
 [620,] 0.0002971803 0.0001989442 6.501044e-05
 [621,] 0.0051319246 0.0002238415 1.713269e-03
 [622,] 0.0008423659 0.0003323828 4.143762e-04
 [623,] 0.0047462345 0.0002238934 1.587190e-03
 [624,] 0.0006037037 0.0001761165 1.137737e-04
 [625,] 0.0002534142 0.0003012267 8.154020e-05
 [626,] 0.0006855958 0.0002142641 2.708251e-04
 [627,] 0.0002977584 0.0001818657 5.786125e-05
 [628,] 0.0006799926 0.0002156041 2.702600e-04
 [629,] 0.0007133850 0.0002178965 2.866476e-04
 [630,] 0.0002530938 0.0002896809 7.832035e-05
 [631,] 0.0003033816 0.0002988474 9.687651e-05
 [632,] 0.0003179007 0.0001801992 6.124085e-05
 [633,] 0.0003270383 0.0003684471 1.292490e-04
 [634,] 0.0006559649 0.0002636726 1.854616e-04
 [635,] 0.0003380174 0.0001603145 5.791436e-05
 [636,] 0.0002936130 0.0001921522 6.031559e-05
 [637,] 0.0003271598 0.0001919302 6.720361e-05
 [638,] 0.0005928766 0.0002664686 1.694090e-04
 [639,] 0.0003000136 0.0001767387 5.666667e-05
 [640,] 0.0002851734 0.0003728059 1.136908e-04
 [641,] 0.0006176643 0.0002670084 1.768533e-04
 [642,] 0.0005855385 0.0001915949 1.196803e-04
 [643,] 0.0002828148 0.0004062502 1.227428e-04
 [644,] 0.0003217991 0.0001605845 5.521393e-05
 [645,] 0.0002338706 0.0002809707 7.024452e-05
 [646,] 0.0003200755 0.0001954478 6.679165e-05
 [647,] 0.0003360569 0.0002072771 7.432567e-05
 [648,] 0.0003379820 0.0001616815 5.838749e-05
 [649,] 0.0003340463 0.0001888457 6.741516e-05
 [650,] 0.0002645581 0.0001582558 4.473335e-05
 [651,] 0.0002636338 0.0002361857 6.650068e-05
 [652,] 0.0005685929 0.0001683145 1.021676e-04
 [653,] 0.0003457372 0.0001895991 7.002559e-05
 [654,] 0.0002506419 0.0001667689 4.465824e-05
 [655,] 0.0005916890 0.0002079218 1.314123e-04
 [656,] 0.0003317876 0.0001939331 6.870832e-05
 [657,] 0.0005595886 0.0002135917 1.274705e-04
 [658,] 0.0005391816 0.0002133223 1.226749e-04
 [659,] 0.0003359456 0.0002008066 7.199725e-05
 [660,] 0.0005510554 0.0001976419 1.163193e-04
 [661,] 0.0005547418 0.0001966563 1.165468e-04
 [662,] 0.0005785470 0.0002935894 1.823519e-04
 [663,] 0.0002752952 0.0002355610 6.924807e-05
 [664,] 0.0005696928 0.0001965160 1.196191e-04
 [665,] 0.0002553222 0.0001632132 4.454761e-05
 [666,] 0.0005454392 0.0001964211 1.144837e-04
 [667,] 0.0005371293 0.0001964510 1.127534e-04
 [668,] 0.0005364416 0.0001978815 1.134792e-04
 [669,] 0.0005613919 0.0001964646 1.178640e-04
 [670,] 0.0002538355 0.0001597825 4.335142e-05
 [671,] 0.0003410522 0.0002372705 8.627342e-05
 [672,] 0.0003291703 0.0002064730 7.260783e-05
 [673,] 0.0005478700 0.0001939531 1.135357e-04
 [674,] 0.0005812591 0.0001670787 1.036663e-04
 [675,] 0.0003445236 0.0002046334 7.531495e-05
 [676,] 0.0005857526 0.0002495944 1.566368e-04
 [677,] 0.0002817700 0.0002915702 8.777395e-05
 [678,] 0.0003743453 0.0001973845 7.886830e-05
 [679,] 0.0003606302 0.0001937172 7.458475e-05
 [680,] 0.0002356659 0.0001578885 3.976155e-05
 [681,] 0.0004850044 0.0001654495 8.568222e-05
 [682,] 0.0002391068 0.0003034704 7.749403e-05
 [683,] 0.0005116306 0.0001646420 8.995358e-05
 [684,] 0.0004813254 0.0001820723 9.346079e-05
 [685,] 0.0002375143 0.0002335676 5.930563e-05
 [686,] 0.0003762417 0.0001780066 7.166928e-05
 [687,] 0.0003613634 0.0001668260 6.447836e-05
 [688,] 0.0003533655 0.0002444208 9.251285e-05
 [689,] 0.0003703155 0.0002055030 8.142924e-05
 [690,] 0.0002787537 0.0001923098 5.723998e-05
 [691,] 0.0003145583 0.0002144028 7.197960e-05
 [692,] 0.0002255099 0.0001700952 4.099105e-05
 [693,] 0.0004408015 0.0006998565 3.275762e-04
 [694,] 0.0004506710 0.0005089075 2.436839e-04
 [695,] 0.0004515226 0.0005941111 2.849142e-04
 [696,] 0.0004507082 0.0007022487 3.360320e-04
 [697,] 0.0004355782 0.0004466740 2.068174e-04
 [698,] 0.0004536063 0.0005514927 2.657367e-04
 [699,] 0.0004499676 0.0008395909 4.009523e-04
 [700,] 0.0004254696 0.0009833648 4.440470e-04
 [701,] 0.0002900629 0.0002786748 8.633502e-05
 [702,] 0.0004279773 0.0007965288 3.619282e-04
 [703,] 0.0004335231 0.0009567987 4.402029e-04
 [704,] 0.0004379449 0.0009088436 4.224248e-04
 [705,] 0.0004325364 0.0004189659 1.926675e-04
 [706,] 0.0002774541 0.0002604454 7.721576e-05
 [707,] 0.0003054692 0.0002966814 9.685497e-05
 [708,] 0.0003023427 0.0004003170 1.293755e-04
 [709,] 0.0003058059 0.0004489351 1.468520e-04
 [710,] 0.0003212399 0.0002922666 1.003510e-04
 [711,] 0.0003053294 0.0005038736 1.645643e-04
 [712,] 0.0003454982 0.0003000098 1.108761e-04
 [713,] 0.0003006223 0.0002492765 8.004545e-05
 [714,] 0.0002681824 0.0003053934 8.760571e-05
 [715,] 0.0002739692 0.0002868655 8.408840e-05
 [716,] 0.0002631656 0.0002083036 5.859889e-05
 [717,] 0.0002715697 0.0002389600 6.936488e-05
 [718,] 0.0002693924 0.0002414592 6.954393e-05
 [719,] 0.0002644188 0.0002572172 7.271907e-05
 [720,] 0.0002692405 0.0002821653 8.126087e-05
 [721,] 0.0002371076 0.0001858942 4.708484e-05
 [722,] 0.0003064870 0.0002698164 8.828582e-05
 [723,] 0.0002714362 0.0005902552 1.714916e-04
 [724,] 0.0002825386 0.0002871984 8.675230e-05
 [725,] 0.0002699335 0.0004172468 1.205286e-04
 [726,] 0.0002720496 0.0002586836 7.528167e-05
 [727,] 0.0002361195 0.0001886641 4.758821e-05
 [728,] 0.0002767916 0.0003322757 9.848792e-05
 [729,] 0.0002865743 0.0002812660 8.613981e-05
 [730,] 0.0002706238 0.0006441422 1.865868e-04
 [731,] 0.0003075379 0.0002438045 8.005047e-05
 [732,] 0.0002878894 0.0002833004 8.718860e-05
 [733,] 0.0002954586 0.0003253669 1.029062e-04
 [734,] 0.0002910855 0.0002818748 8.769319e-05
 [735,] 0.0003045421 0.0002340193 7.610590e-05
 [736,] 0.0002995899 0.0002314862 7.408972e-05
 [737,] 0.0002347464 0.0001618221 4.059152e-05
 [738,] 0.0002946339 0.0003319284 1.047106e-04
 [739,] 0.0002785217 0.0003829634 1.141814e-04
 [740,] 0.0003012738 0.0002525912 8.127881e-05
 [741,] 0.0002730644 0.0001739794 5.079167e-05
 [742,] 0.0002342627 0.0001614801 4.042287e-05
 [743,] 0.0002796407 0.0002838782 8.481495e-05
 [744,] 0.0002915284 0.0002949230 9.188999e-05
 [745,] 0.0002649466 0.0003174307 9.001609e-05
 [746,] 0.0003454255 0.0003029076 1.121588e-04
 [747,] 0.0002940923 0.0002681842 8.433721e-05
 [748,] 0.0004446912 0.0003847085 1.837173e-04
 [749,] 0.0003616915 0.0003219817 1.248852e-04
 [750,] 0.0003592559 0.0003319911 1.279055e-04
 [751,] 0.0002885505 0.0002795719 8.622813e-05
 [752,] 0.0002875819 0.0001705964 5.238735e-05
 [753,] 0.0004115778 0.0001698095 7.459236e-05
 [754,] 0.0004477006 0.0003547481 1.705696e-04
 [755,] 0.0002329176 0.0001635341 4.069483e-05
 [756,] 0.0002379958 0.0001639571 4.168629e-05
 [757,] 0.0002995867 0.0001826259 5.839983e-05
 [758,] 0.0002647484 0.0002394900 6.777261e-05
 [759,] 0.0002966356 0.0002811718 8.913154e-05
 [760,] 0.0002660598 0.0002026229 5.760287e-05
 [761,] 0.0002610066 0.0002612320 7.286067e-05
 [762,] 0.0002988207 0.0002815632 8.992120e-05
 [763,] 0.0002650765 0.0002039431 5.776073e-05
 [764,] 0.0002323897 0.0001591195 3.951134e-05
 [765,] 0.0003113426 0.0001801061 5.999468e-05
 [766,] 0.0002458752 0.0001737312 4.562403e-05
 [767,] 0.0003138832 0.0002822993 9.469333e-05
 [768,] 0.0003156643 0.0004025523 1.362590e-04
 [769,] 0.0004056486 0.0002914898 1.265916e-04
 [770,] 0.0002963222 0.0002688764 8.533140e-05
 [771,] 0.0003485675 0.0002742867 1.022356e-04
 [772,] 0.0003542587 0.0002740906 1.038320e-04
 [773,] 0.0003040172 0.0002910341 9.479183e-05
 [774,] 0.0003514446 0.0002874114 1.080904e-04
 [775,] 0.0002979414 0.0002912927 9.285800e-05
 [776,] 0.0002963725 0.0002915746 9.245476e-05
 [777,] 0.0002778371 0.0002961793 8.784956e-05
 [778,] 0.0003020845 0.0003093406 9.985955e-05
 [779,] 0.0003017745 0.0004800126 1.548335e-04
 [780,] 0.0002784444 0.0003031520 9.010522e-05
 [781,] 0.0003016037 0.0005745009 1.851562e-04
 [782,] 0.0002790133 0.0003031947 9.029976e-05
 [783,] 0.0003646985 0.0002938793 1.141517e-04
 [784,] 0.0003023649 0.0005251948 1.697039e-04
 [785,] 0.0002649919 0.0002311426 6.543942e-05
 [786,] 0.0003690888 0.0002352925 9.264868e-05
 [787,] 0.0003066762 0.0005886480 1.931642e-04
 [788,] 0.0003804480 0.0002357610 9.581137e-05
 [789,] 0.0003068649 0.0004141948 1.359779e-04
 [790,] 0.0003745673 0.0004771694 2.118168e-04
 [791,] 0.0003075365 0.0005741578 1.889577e-04
 [792,] 0.0003747449 0.0004797240 2.123836e-04
 [793,] 0.0003712747 0.0004873244 2.114313e-04
 [794,] 0.0003753649 0.0004774275 2.123310e-04
 [795,] 0.0003074452 0.0005659225 1.861885e-04
 [796,] 0.0003535402 0.0002876123 1.088138e-04
 [797,] 0.0002948340 0.0001968306 6.201016e-05
 [798,] 0.0002941909 0.0001969466 6.191010e-05
 [799,] 0.0002903329 0.0001619329 5.021846e-05
 [800,] 0.0002756112 0.0003737665 1.099942e-04
 [801,] 0.0002750598 0.0003363977 9.881153e-05
 [802,] 0.0002753314 0.0003313326 9.741747e-05
 [803,] 0.0002861599 0.0003062337 9.358962e-05
 [804,] 0.0002770419 0.0003607491 1.066966e-04
 [805,] 0.0002921013 0.0002269073 7.083451e-05
 [806,] 0.0002917266 0.0002930906 9.138250e-05
 [807,] 0.0002285494 0.0002875563 7.022261e-05
 [808,] 0.0002890210 0.0002429452 7.497369e-05
 [809,] 0.0002723884 0.0003142140 9.142587e-05
 [810,] 0.0002357363 0.0001628885 4.102355e-05
 [811,] 0.0002917398 0.0003052103 9.519332e-05
 [812,] 0.0002707590 0.0002069625 5.987478e-05
 [813,] 0.0002269636 0.0002022352 4.904786e-05
 [814,] 0.0002588933 0.0002672219 7.392481e-05
 [815,] 0.0003687044 0.0002277864 8.970302e-05
 [816,] 0.0002824885 0.0002699044 8.133359e-05
 [817,] 0.0003700125 0.0002556982 1.008150e-04
 [818,] 0.0002997859 0.0003188906 1.020319e-04
 [819,] 0.0003935409 0.0002274851 9.562181e-05
 [820,] 0.0003302241 0.0002347350 8.296867e-05
 [821,] 0.0003106063 0.0002102321 6.989571e-05
 [822,] 0.0003480633 0.0002076900 7.733239e-05
 [823,] 0.0002713411 0.0003786453 1.097600e-04
 [824,] 0.0002648524 0.0002915398 8.264479e-05
 [825,] 0.0002631332 0.0002834988 7.983380e-05
 [826,] 0.0002736671 0.0002336654 6.824959e-05
 [827,] 0.0002861328 0.0004457223 1.366831e-04
 [828,] 0.0003528652 0.0002405749 9.089573e-05
 [829,] 0.0003130311 0.0002419862 8.113186e-05
 [830,] 0.0002705354 0.0001647975 4.763486e-05
 [831,] 0.0002961147 0.0002358832 7.467245e-05
 [832,] 0.0002683402 0.0003444333 9.896874e-05
 [833,] 0.0002694369 0.0003295245 9.506231e-05
 [834,] 0.0002596619 0.0003861267 1.073524e-04
 [835,] 0.0004508976 0.0002930350 1.407623e-04
 [836,] 0.0002349885 0.0002664842 6.695384e-05
 [837,] 0.0003097443 0.0004170150 1.521567e-04
 [838,] 0.0003098808 0.0004018815 1.533748e-04
 [839,] 0.0002819036 0.0002831220 8.513390e-05
 [840,] 0.0002875002 0.0001606260 4.934598e-05
 [841,] 0.0002938488 0.0001604985 5.039466e-05
 [842,] 0.0003209042 0.0002206543 7.575093e-05
 [843,] 0.0002726443 0.0003614405 1.052499e-04
 [844,] 0.0002884985 0.0002661611 8.196870e-05
 [845,] 0.0002657744 0.0001798481 5.109870e-05
 [846,] 0.0002724745 0.0003756790 1.093289e-04
 [847,] 0.0003015273 0.0003124360 1.005567e-04
 [848,] 0.0002483249 0.0005232077 1.390723e-04
 [849,] 0.0002477851 0.0005169870 1.371135e-04
 [850,] 0.0003069863 0.0001638664 5.374077e-05
 [851,] 0.0002472964 0.0004922621 1.302897e-04
 [852,] 0.0002728323 0.0003690524 1.075434e-04
 [853,] 0.0002736749 0.0003659910 1.069648e-04
 [854,] 0.0002450528 0.0007341733 1.925745e-04
 [855,] 0.0002923059 0.0002308907 7.212321e-05
 [856,] 0.0002795103 0.0003443623 1.026469e-04
 [857,] 0.0002416166 0.0002496341 6.450930e-05
 [858,] 0.0002408650 0.0002489526 6.408623e-05
 [859,] 0.0002722956 0.0003731207 1.085486e-04
 [860,] 0.0002571994 0.0005795812 1.596842e-04
 [861,] 0.0002705410 0.0003328820 9.608052e-05
 [862,] 0.0002570579 0.0006154806 1.694918e-04
 [863,] 0.0003046064 0.0002477450 8.078670e-05
 [864,] 0.0002423131 0.0002477259 6.415636e-05
 [865,] 0.0002969717 0.0002522640 8.010500e-05
 [866,] 0.0003113899 0.0002216038 7.386442e-05
 [867,] 0.0003138009 0.0002064346 6.926210e-05
 [868,] 0.0002947258 0.0002374057 7.478691e-05
 [869,] 0.0002562474 0.0006516277 1.788820e-04
 [870,] 0.0002945168 0.0003127564 9.834031e-05
 [871,] 0.0003670097 0.0002559701 1.003044e-04
 [872,] 0.0002528459 0.0006946278 1.881019e-04
 [873,] 0.0003097567 0.0001894823 6.273611e-05
 [874,] 0.0002463672 0.0006433999 1.696741e-04
 [875,] 0.0003133442 0.0002059508 6.899777e-05
 [876,] 0.0003022851 0.0003013810 9.741885e-05
 [877,] 0.0002515952 0.0006370080 1.716195e-04
 [878,] 0.0002457911 0.0006006749 1.580214e-04
 [879,] 0.0002505188 0.0002998751 8.037661e-05
 [880,] 0.0003031178 0.0002544176 8.258109e-05
 [881,] 0.0002977078 0.0002521000 8.025200e-05
 [882,] 0.0002490505 0.0006561801 1.749681e-04
 [883,] 0.0003050433 0.0002943799 9.603042e-05
 [884,] 0.0002571137 0.0005636982 1.552182e-04
 [885,] 0.0002470690 0.0006744082 1.783740e-04
 [886,] 0.0002485843 0.0001956021 5.198635e-05
 [887,] 0.0002991141 0.0002453995 7.857021e-05
 [888,] 0.0002487695 0.0006812168 1.814547e-04
 [889,] 0.0003779759 0.0003078171 1.853391e-04
 [890,] 0.0003101894 0.0001844469 6.115357e-05
 [891,] 0.0002465346 0.0003333794 8.793154e-05
 [892,] 0.0002721649 0.0003745328 1.089256e-04
 [893,] 0.0002504398 0.0003193091 8.556667e-05
 [894,] 0.0002601702 0.0006199112 1.727657e-04
 [895,] 0.0002524071 0.0007761788 2.098299e-04
 [896,] 0.0002938440 0.0002393290 7.517431e-05
 [897,] 0.0002906549 0.0003110120 9.652370e-05
 [898,] 0.0002551844 0.0005525920 1.510344e-04
 [899,] 0.0002904361 0.0001859645 5.777704e-05
 [900,] 0.0002445570 0.0006996569 1.831329e-04
 [901,] 0.0004451293 0.0003094693 1.468652e-04
 [902,] 0.0004298510 0.0002953129 1.352458e-04
 [903,] 0.0002432316 0.0007070288 1.840364e-04
 [904,] 0.0002727458 0.0002841793 8.269982e-05
 [905,] 0.0002738202 0.0003555706 1.038507e-04
 [906,] 0.0002960792 0.0002063798 6.533096e-05
 [907,] 0.0002990587 0.0002500537 7.996105e-05
 [908,] 0.0002782541 0.0002856889 8.495193e-05
 [909,] 0.0002471295 0.0006244319 1.652007e-04
 [910,] 0.0002491802 0.0002844192 7.580293e-05
 [911,] 0.0002960465 0.0002921286 9.243330e-05
 [912,] 0.0002687043 0.0002442042 7.004031e-05
 [913,] 0.0002423127 0.0005831573 1.512107e-04
 [914,] 0.0002741242 0.0004028540 1.179169e-04
 [915,] 0.0002447994 0.0004756387 1.245941e-04
 [916,] 0.0002502774 0.0007811970 2.093767e-04
 [917,] 0.0002852698 0.0001655126 5.047697e-05
 [918,] 0.0003007633 0.0002548486 8.197019e-05
 [919,] 0.0002442131 0.0006550319 1.712005e-04
 [920,] 0.0002455509 0.0003026677 7.949780e-05
 [921,] 0.0002885491 0.0002479775 7.633100e-05
 [922,] 0.0003094360 0.0002502463 8.290494e-05
 [923,] 0.0002446048 0.0002974596 7.782268e-05
 [924,] 0.0002514669 0.0001631025 4.383895e-05
 [925,] 0.0002984789 0.0002040789 6.512308e-05
 [926,] 0.0003180508 0.0002464873 8.394869e-05
 [927,] 0.0003074435 0.0002208066 7.261536e-05
 [928,] 0.0002742145 0.0004051543 1.186261e-04
 [929,] 0.0002930378 0.0003572215 1.115801e-04
 [930,] 0.0003884379 0.0002969739 1.229486e-04
 [931,] 0.0003341694 0.0002795238 1.000997e-04
 [932,] 0.0002443797 0.0007620500 1.993197e-04
 [933,] 0.0003004506 0.0003456241 1.110582e-04
 [934,] 0.0002641897 0.0003073130 8.692114e-05
 [935,] 0.0003071724 0.0002150867 7.066135e-05
 [936,] 0.0003080010 0.0002061633 6.789469e-05
 [937,] 0.0002741928 0.0004195819 1.228399e-04
 [938,] 0.0002460242 0.0006607653 1.740078e-04
 [939,] 0.0002497486 0.0006032156 1.613080e-04
 [940,] 0.0002943467 0.0002077732 6.538790e-05
 [941,] 0.0002748043 0.0003929623 1.152865e-04
 [942,] 0.0002779932 0.0003340003 9.910922e-05
 [943,] 0.0003081666 0.0003108936 1.022567e-04
 [944,] 0.0002820809 0.0002895443 8.724688e-05
 [945,] 0.0003050329 0.0003086269 1.004886e-04
 [946,] 0.0003036779 0.0002095728 6.805204e-05
 [947,] 0.0003132651 0.0002502010 8.393369e-05
 [948,] 0.0003105686 0.0002152828 7.151159e-05
 [949,] 0.0002472624 0.0007004711 1.854188e-04
 [950,] 0.0003153435 0.0002181590 7.364014e-05
 [951,] 0.0002467920 0.0007256348 1.917119e-04
 [952,] 0.0002469032 0.0006805839 1.798846e-04
 [953,] 0.0002458687 0.0006391071 1.681932e-04
 [954,] 0.0002737101 0.0004106627 1.200261e-04
 [955,] 0.0002479611 0.0007204550 1.912625e-04
 [956,] 0.0002967753 0.0002048860 6.500831e-05
 [957,] 0.0003136081 0.0002245153 7.533410e-05
 [958,] 0.0002485733 0.0006513674 1.733607e-04
 [959,] 0.0002441841 0.0006960522 1.819053e-04
 [960,] 0.0002461728 0.0006837911 1.801871e-04
 [961,] 0.0003134324 0.0002561738 8.597972e-05
 [962,] 0.0003465298 0.0002524501 9.346390e-05
 [963,] 0.0003044297 0.0002169274 7.063070e-05
 [964,] 0.0002421540 0.0007114778 1.843533e-04
 [965,] 0.0002423145 0.0007040280 1.825462e-04
 [966,] 0.0002421631 0.0006996447 1.812927e-04
 [967,] 0.0003477495 0.0002526746 9.386824e-05
 [968,] 0.0003060187 0.0002129682 6.969742e-05
 [969,] 0.0002430959 0.0006916275 1.799220e-04
 [970,] 0.0002391490 0.0005921679 1.514533e-04
 [971,] 0.0003013822 0.0002050985 6.608967e-05
 [972,] 0.0002394824 0.0006201089 1.588318e-04
 [973,] 0.0002397308 0.0006093263 1.562370e-04
 [974,] 0.0003007366 0.0002050777 6.594095e-05
 [975,] 0.0003020831 0.0003135930 1.011128e-04
 [976,] 0.0002735388 0.0004241431 1.238970e-04
 [977,] 0.0002404808 0.0006173491 1.588078e-04
 [978,] 0.0002413863 0.0006047120 1.561594e-04
 [979,] 0.0002412216 0.0006073685 1.567354e-04
 [980,] 0.0002730955 0.0003359607 9.798450e-05
 [981,] 0.0002767651 0.0002865712 8.476184e-05
 [982,] 0.0002415429 0.0005552744 1.434864e-04
 [983,] 0.0002393799 0.0005615659 1.437703e-04
 [984,] 0.0002410188 0.0004651512 1.199190e-04
 [985,] 0.0002575178 0.0005932535 1.636604e-04
 [986,] 0.0002399484 0.0005086281 1.305298e-04
 [987,] 0.0002423675 0.0004965958 1.287648e-04
 [988,] 0.0002959218 0.0002080838 6.583596e-05
 [989,] 0.0002741830 0.0003996078 1.169941e-04
 [990,] 0.0002420212 0.0005206337 1.348001e-04
 [991,] 0.0002733717 0.0004003081 1.168505e-04
 [992,] 0.0003353132 0.0002527558 9.053855e-05
 [993,] 0.0002740812 0.0003295437 9.644703e-05
 [994,] 0.0002734540 0.0003316341 9.684471e-05
 [995,] 0.0002635380 0.0004287757 1.210380e-04
 [996,] 0.0002837345 0.0002103348 6.385287e-05
 [997,] 0.0002553688 0.0002646778 7.221734e-05
 [998,] 0.0002838201 0.0004770979 1.450015e-04
 [999,] 0.0002799227 0.0004918805 1.474088e-04
[1000,] 0.0002966311 0.0002929901 9.289731e-05
[1001,] 0.0002332885 0.0003472567 8.663859e-05
[1002,] 0.0003049336 0.0003455297 1.127224e-04
[1003,] 0.0002867921 0.0002423087 7.438381e-05
[1004,] 0.0003086514 0.0002051247 6.765867e-05
[1005,] 0.0002780175 0.0005757868 1.713940e-04
[1006,] 0.0002587594 0.0001844914 5.102401e-05
[1007,] 0.0002496492 0.0001889224 5.041186e-05
[1008,] 0.0002505048 0.0001853990 4.963860e-05
[1009,] 0.0002865805 0.0004191859 1.286494e-04
[1010,] 0.0002488403 0.0001832064 4.871528e-05
[1011,] 0.0002862496 0.0005916199 1.814475e-04
[1012,] 0.0002818708 0.0001933358 5.817252e-05
[1013,] 0.0003043866 0.0003260262 1.058891e-04
[1014,] 0.0002795871 0.0001912015 5.706738e-05
[1015,] 0.0002740238 0.0001792800 5.248048e-05
[1016,] 0.0002752221 0.0004887459 1.435974e-04
[1017,] 0.0002791087 0.0002983508 8.900193e-05
[1018,] 0.0002785317 0.0008613666 2.559218e-04
[1019,] 0.0003035229 0.0003439475 1.116777e-04
[1020,] 0.0002698672 0.0004690376 1.354664e-04
[1021,] 0.0003605834 0.0002602059 1.001462e-04
[1022,] 0.0002767681 0.0003073519 9.078438e-05
[1023,] 0.0003214576 0.0002442248 8.401104e-05
[1024,] 0.0003271486 0.0002422301 8.479139e-05
[1025,] 0.0003220138 0.0002519333 8.682601e-05
[1026,] 0.0002914801 0.0003508811 1.094711e-04
[1027,] 0.0002519685 0.0002026712 5.456783e-05
[1028,] 0.0003172445 0.0002797613 9.501593e-05
[1029,] 0.0003344773 0.0002589615 9.277764e-05
[1030,] 0.0002941247 0.0003341559 1.052055e-04
[1031,] 0.0003346112 0.0002677980 9.600125e-05
[1032,] 0.0002887124 0.0001783284 5.498783e-05
[1033,] 0.0002935787 0.0003679786 1.156581e-04
[1034,] 0.0002744800 0.0003803142 1.114611e-04
[1035,] 0.0002524147 0.0003787950 1.023489e-04
[1036,] 0.0002754944 0.0002947759 8.671772e-05
[1037,] 0.0002767173 0.0003658705 1.080958e-04
[1038,] 0.0002934702 0.0003600903 1.131302e-04
[1039,] 0.0002939175 0.0003590604 1.129805e-04
[1040,] 0.0002481785 0.0002214790 5.877235e-05
[1041,] 0.0002602985 0.0002458775 6.847789e-05
[1042,] 0.0003863954 0.0005056744 2.098186e-04
[1043,] 0.0002808714 0.0006007253 1.802082e-04
[1044,] 0.0003096515 0.0004672224 1.548259e-04
[1045,] 0.0003636874 0.0002412290 9.368403e-05
[1046,] 0.0002710521 0.0002381577 6.894708e-05
[1047,] 0.0003286022 0.0002611529 9.178090e-05
[1048,] 0.0002324278 0.0002244708 5.574869e-05
[1049,] 0.0002387628 0.0002677577 6.826692e-05
[1050,] 0.0002800385 0.0004691625 1.403569e-04
[1051,] 0.0002954065 0.0003008776 9.522523e-05
[1052,] 0.0003055412 0.0002792724 9.116205e-05
[1053,] 0.0002797222 0.0005095659 1.523047e-04
[1054,] 0.0002334161 0.0001903216 4.747920e-05
[1055,] 0.0003022359 0.0002905126 9.406804e-05
[1056,] 0.0002804770 0.0006022412 1.804698e-04
[1057,] 0.0002803621 0.0004453265 1.333725e-04
[1058,] 0.0002808704 0.0002907308 8.722451e-05
[1059,] 0.0003071222 0.0002789148 9.151865e-05
[1060,] 0.0002803361 0.0006517162 1.950675e-04
[1061,] 0.0002809835 0.0007239395 2.173129e-04
[1062,] 0.0003333920 0.0002735953 9.730012e-05
[1063,] 0.0002918652 0.0002795043 8.737135e-05
[1064,] 0.0002804673 0.0007863655 2.355952e-04
[1065,] 0.0002356122 0.0002454971 6.184243e-05
[1066,] 0.0002352558 0.0003606773 9.067111e-05
[1067,] 0.0002803926 0.0006882904 2.061764e-04
[1068,] 0.0003223172 0.0004146912 1.432964e-04
[1069,] 0.0003058619 0.0002501795 8.192558e-05
[1070,] 0.0002789596 0.0003174385 9.448650e-05
[1071,] 0.0002833923 0.0005795848 1.752981e-04
[1072,] 0.0002798099 0.0002181632 6.520599e-05
[1073,] 0.0002327682 0.0002387237 5.938597e-05
[1074,] 0.0002347264 0.0002817769 7.071797e-05
[1075,] 0.0003048153 0.0002799909 9.142479e-05
[1076,] 0.0002988206 0.0010057825 3.226833e-04
[1077,] 0.0003280661 0.0003149781 1.107131e-04
[1078,] 0.0002384412 0.0003559981 9.064131e-05
[1079,] 0.0002715407 0.0003078367 8.930593e-05
[1080,] 0.0002299460 0.0002236335 5.495765e-05
[1081,] 0.0002369531 0.0002489357 6.307229e-05
[1082,] 0.0002809001 0.0008187212 2.456200e-04
[1083,] 0.0002808160 0.0006511643 1.953200e-04
[1084,] 0.0002342489 0.0002584615 6.472852e-05
[1085,] 0.0002807297 0.0005831204 1.748582e-04
[1086,] 0.0003220920 0.0002147806 7.402453e-05
[1087,] 0.0003289799 0.0002969390 1.046207e-04
[1088,] 0.0002862097 0.0002556629 7.833295e-05
[1089,] 0.0002333862 0.0002428888 6.059612e-05
[1090,] 0.0003266018 0.0002992625 1.046982e-04
[1091,] 0.0002332395 0.0002547506 6.351615e-05
[1092,] 0.0002929627 0.0002335291 7.320685e-05
[1093,] 0.0002805590 0.0005783831 1.733084e-04
[1094,] 0.0003248603 0.0002317013 8.052266e-05
[1095,] 0.0002921525 0.0002430275 7.599211e-05
[1096,] 0.0002910752 0.0002606434 8.122897e-05
[1097,] 0.0002810581 0.0007232183 2.170828e-04
[1098,] 0.0002823418 0.0007260397 2.187879e-04
[1099,] 0.0003200770 0.0002738183 9.383889e-05
[1100,] 0.0002661610 0.0004098352 1.168528e-04
[1101,] 0.0002377863 0.0003493517 8.871425e-05
[1102,] 0.0003285464 0.0002934517 1.032489e-04
[1103,] 0.0002324256 0.0002242027 5.568604e-05
[1104,] 0.0003185192 0.0003913390 1.335913e-04
[1105,] 0.0002814081 0.0008443814 2.537275e-04
[1106,] 0.0002714349 0.0003138998 9.102672e-05
[1107,] 0.0003287561 0.0002864033 1.008212e-04
[1108,] 0.0002940750 0.0002777784 8.748899e-05
[1109,] 0.0002937704 0.0002745542 8.637936e-05
[1110,] 0.0002324806 0.0002249995 5.589870e-05
[1111,] 0.0002859219 0.0010165142 3.118982e-04
[1112,] 0.0002809098 0.0006004374 1.801589e-04
[1113,] 0.0002324257 0.0002297206 5.705789e-05
[1114,] 0.0002974515 0.0002543447 8.099828e-05
[1115,] 0.0003023820 0.0002667987 8.639890e-05
[1116,] 0.0002841283 0.0011780843 3.592792e-04
[1117,] 0.0002322260 0.0003484450 8.650011e-05
[1118,] 0.0002816747 0.0005861747 1.763136e-04
[1119,] 0.0002338594 0.0001825869 4.563488e-05
[1120,] 0.0003204387 0.0003113498 1.068685e-04
[1121,] 0.0003016400 0.0002451879 7.916924e-05
[1122,] 0.0003063396 0.0002885603 9.447298e-05
[1123,] 0.0002808215 0.0005856614 1.756686e-04
[1124,] 0.0002323908 0.0002222057 5.518080e-05
[1125,] 0.0003196421 0.0003941681 1.350398e-04
[1126,] 0.0002713287 0.0008951754 2.604780e-04
[1127,] 0.0002382576 0.0003396656 8.642236e-05
[1128,] 0.0002379207 0.0038295984 9.713476e-04
[1129,] 0.0002806316 0.0006890079 2.065331e-04
[1130,] 0.0003139980 0.0004190492 1.410232e-04
[1131,] 0.0002370454 0.0040625662 1.026766e-03
[1132,] 0.0003341390 0.0004839449 1.734766e-04
[1133,] 0.0003212950 0.0002873762 9.887975e-05
[1134,] 0.0002325487 0.0002287187 5.684160e-05
[1135,] 0.0002468948 0.0001602621 4.228341e-05
[1136,] 0.0003210257 0.0002759818 9.486343e-05
[1137,] 0.0003331610 0.0003797658 1.356491e-04
[1138,] 0.0002407088 0.0003563014 9.156023e-05
[1139,] 0.0003966894 0.0002366282 1.003195e-04
[1140,] 0.0003256787 0.0002847548 9.929370e-05
[1141,] 0.0003250835 0.0002897943 1.008737e-04
[1142,] 0.0002483886 0.0001640941 4.356986e-05
[1143,] 0.0002812382 0.0006823087 2.049189e-04
[1144,] 0.0002383024 0.0003702966 9.422477e-05
[1145,] 0.0002809051 0.0006324928 1.897721e-04
[1146,] 0.0003229596 0.0002131994 7.368350e-05
[1147,] 0.0003302167 0.0004300343 1.522725e-04
[1148,] 0.0002867607 0.0003074388 9.406265e-05
[1149,] 0.0002321605 0.0002217115 5.500502e-05
[1150,] 0.0002806371 0.0004944649 1.482164e-04
[1151,] 0.0003342006 0.0003599537 1.289581e-04
[1152,] 0.0003166524 0.0004013417 1.362036e-04
[1153,] 0.0002804840 0.0005819462 1.743448e-04
[1154,] 0.0003082833 0.0004774247 1.574857e-04
[1155,] 0.0003234627 0.0002686798 9.305197e-05
[1156,] 0.0002808734 0.0005772360 1.731481e-04
[1157,] 0.0003094281 0.0002690867 8.902873e-05
[1158,] 0.0002801871 0.0006406324 1.917331e-04
[1159,] 0.0002804682 0.0005237149 1.568968e-04
[1160,] 0.0003275811 0.0002912232 1.021579e-04
[1161,] 0.0002805949 0.0005832007 1.747935e-04
[1162,] 0.0002812212 0.0006227422 1.870358e-04
[1163,] 0.0002901557 0.0002733028 8.492188e-05
[1164,] 0.0002396299 0.0003485189 8.934303e-05
[1165,] 0.0003341654 0.0002119989 7.568522e-05
[1166,] 0.0002798118 0.0005533668 1.654352e-04
[1167,] 0.0002798207 0.0005711837 1.707609e-04
[1168,] 0.0002868400 0.0002597209 7.975759e-05
[1169,] 0.0002799913 0.0005227376 1.563607e-04
[1170,] 0.0003339594 0.0002352097 8.399354e-05
[1171,] 0.0002325969 0.0001924687 4.784764e-05
[1172,] 0.0003341026 0.0002348733 8.391174e-05
[1173,] 0.0002883633 0.0002670422 8.245397e-05
[1174,] 0.0003213116 0.0001968048 6.747057e-05
[1175,] 0.0002802447 0.0007800670 2.335503e-04
[1176,] 0.0003487705 0.0002622724 9.797859e-05
[1177,] 0.0003241250 0.0001931256 6.679204e-05
[1178,] 0.0002932307 0.0002744612 8.619103e-05
[1179,] 0.0003397428 0.0002368361 8.605470e-05
[1180,] 0.0003256459 0.0002793615 9.739333e-05
[1181,] 0.0002801048 0.0006201331 1.855548e-04
[1182,] 0.0002337448 0.0002057625 5.141169e-05
[1183,] 0.0002895439 0.0002507580 7.772130e-05
[1184,] 0.0003026937 0.0002671163 8.622302e-05
[1185,] 0.0003127163 0.0002444346 8.184998e-05
[1186,] 0.0002323583 0.0002213954 5.497563e-05
[1187,] 0.0002328099 0.0002207637 5.492546e-05
[1188,] 0.0002819937 0.0006880667 2.080773e-04
[1189,] 0.0002983979 0.0002195216 7.006675e-05
[1190,] 0.0003016865 0.0002265604 7.313368e-05
[1191,] 0.0003251004 0.0002571701 8.940310e-05
[1192,] 0.0003031668 0.0002222461 7.208240e-05
[1193,] 0.0002983680 0.0002263611 7.226318e-05
[1194,] 0.0003202294 0.0002702183 9.263642e-05
[1195,] 0.0003251903 0.0002860052 9.958154e-05
[1196,] 0.0003070630 0.0002817397 9.254132e-05
[1197,] 0.0003237273 0.0002910935 1.009027e-04
[1198,] 0.0002366622 0.0002139364 5.410557e-05
[1199,] 0.0002981879 0.0002192958 6.995034e-05
[1200,] 0.0002814674 0.0006261739 1.882094e-04
[1201,] 0.0003219197 0.0005429427 1.874485e-04
[1202,] 0.0002931098 0.0002308882 7.241647e-05
[1203,] 0.0002477577 0.0001834393 4.859446e-05
[1204,] 0.0003124570 0.0002796742 9.355331e-05
[1205,] 0.0002444790 0.0002632415 6.884650e-05
[1206,] 0.0003077459 0.0002221779 7.308627e-05
[1207,] 0.0002845184 0.0002422443 7.376091e-05
[1208,] 0.0003089229 0.0002606673 8.609539e-05
[1209,] 0.0002877988 0.0002730577 8.415454e-05
[1210,] 0.0003124003 0.0001660808 5.541555e-05
[1211,] 0.0003215501 0.0002926048 1.007419e-04
[1212,] 0.0003077754 0.0002023317 6.655302e-05
[1213,] 0.0003134009 0.0002746053 9.219436e-05
[1214,] 0.0003299493 0.0002758544 9.744349e-05
[1215,] 0.0002806566 0.0004098465 1.228665e-04
[1216,] 0.0002420033 0.0003424195 8.846448e-05
[1217,] 0.0003227614 0.0002070765 7.129634e-05
[1218,] 0.0003221733 0.0002806547 9.679649e-05
[1219,] 0.0002431578 0.0002092469 5.438169e-05
[1220,] 0.0002806306 0.0004590709 1.376066e-04
[1221,] 0.0003296131 0.0002560156 9.023558e-05
[1222,] 0.0002422127 0.0002112371 5.468855e-05
[1223,] 0.0003920458 0.0002443616 1.026191e-04
[1224,] 0.0002804608 0.0004453467 1.334189e-04
[1225,] 0.0002801268 0.0002074946 6.202284e-05
[1226,] 0.0002829542 0.0002091982 6.315931e-05
[1227,] 0.0002811901 0.0006692168 2.009718e-04
[1228,] 0.0002804420 0.0004798621 1.437499e-04
[1229,] 0.0003273439 0.0002905967 1.018625e-04
[1230,] 0.0006020987 0.0002586976 1.660008e-04
[1231,] 0.0003204025 0.0002457234 8.426195e-05
[1232,] 0.0003165771 0.0003274996 1.110445e-04
[1233,] 0.0002722337 0.0003088123 8.981190e-05
[1234,] 0.0002805907 0.0004326232 1.296579e-04
[1235,] 0.0002895099 0.0002608367 8.085503e-05
[1236,] 0.0004078214 0.0002402617 1.046331e-04
[1237,] 0.0002536853 0.0001665939 4.517693e-05
[1238,] 0.0003291186 0.0002426787 8.546906e-05
[1239,] 0.0002737129 0.0001997636 5.835305e-05
[1240,] 0.0003182270 0.0002209429 7.522258e-05
[1241,] 0.0002812924 0.0004119367 1.237525e-04
[1242,] 0.0003059864 0.0002736469 8.968922e-05
[1243,] 0.0003231830 0.0002290306 7.921068e-05
[1244,] 0.0003006287 0.0002604154 8.383373e-05
[1245,] 0.0004485858 0.0002573083 1.231127e-04
[1246,] 0.0003099376 0.0002208039 7.315620e-05
[1247,] 0.0002809020 0.0004945904 1.484058e-04
[1248,] 0.0004028414 0.0002448961 1.056836e-04
[1249,] 0.0003258579 0.0002685381 9.375400e-05
[1250,] 0.0003191282 0.0002919053 9.975983e-05
[1251,] 0.0002699159 0.0002403827 6.944821e-05
[1252,] 0.0003858637 0.0002498636 1.032929e-04
[1253,] 0.0002927771 0.0002618518 8.208837e-05
[1254,] 0.0002314088 0.0001880825 4.651002e-05
[1255,] 0.0002798849 0.0004082527 1.220863e-04
[1256,] 0.0002701564 0.0002998693 8.657153e-05
[1257,] 0.0002809317 0.0001768462 5.310975e-05
[1258,] 0.0002802488 0.0005152609 1.542812e-04
[1259,] 0.0002722568 0.0003197225 9.321918e-05
[1260,] 0.0003194606 0.0002080063 7.104471e-05
[1261,] 0.0003739101 0.0002393386 9.583490e-05
[1262,] 0.0003372973 0.0002596603 9.377017e-05
[1263,] 0.0003374200 0.0002815630 1.017314e-04
[1264,] 0.0002703096 0.0001772434 5.121607e-05
[1265,] 0.0003327850 0.0002575484 9.165930e-05
[1266,] 0.0003375315 0.0002856996 1.032691e-04
[1267,] 0.0003374370 0.0002802716 1.012670e-04
[1268,] 0.0004145406 0.0002323269 1.031644e-04
[1269,] 0.0002959342 0.0001905899 6.034893e-05
[1270,] 0.0002706979 0.0006934367 2.008707e-04
[1271,] 0.0002995916 0.0002593182 8.319028e-05
[1272,] 0.0003069546 0.0005868315 1.931361e-04
[1273,] 0.0002664922 0.0003186450 9.092447e-05
[1274,] 0.0002893327 0.0002467193 7.640796e-05
[1275,] 0.0003235369 0.0002213487 7.662407e-05
[1276,] 0.0002396319 0.0003539586 9.056215e-05
[1277,] 0.0006045104 0.0002622578 1.689169e-04
[1278,] 0.0003219228 0.0002819218 9.718705e-05
[1279,] 0.0003701538 0.0002279326 9.029784e-05
[1280,] 0.0002394543 0.0002350532 6.018287e-05
[1281,] 0.0002904981 0.0002720781 8.464000e-05
[1282,] 0.0003100318 0.0004855090 1.610954e-04
[1283,] 0.0003194113 0.0002311336 7.900225e-05
[1284,] 0.0003158973 0.0003952168 1.338059e-04
[1285,] 0.0002791243 0.0002028568 6.048442e-05
[1286,] 0.0002715801 0.0004677578 1.353241e-04
[1287,] 0.0002411842 0.0001809057 4.660462e-05
[1288,] 0.0003297473 0.0002884599 1.018537e-04
[1289,] 0.0002404275 0.0001805459 4.636682e-05
[1290,] 0.0002976889 0.0002454460 7.821222e-05
[1291,] 0.0003171919 0.0002632631 8.938777e-05
[1292,] 0.0003035121 0.0005844560 1.901641e-04
[1293,] 0.0003295124 0.0002663383 9.393126e-05
[1294,] 0.0002989204 0.0001922456 6.148659e-05
[1295,] 0.0002694235 0.0002482659 7.157049e-05
[1296,] 0.0003684120 0.0002355722 9.292554e-05
[1297,] 0.0003264335 0.0002949003 1.030860e-04
[1298,] 0.0003140177 0.0002079538 6.990989e-05
[1299,] 0.0002701761 0.0006255002 1.808206e-04
[1300,] 0.0002694856 0.0004872869 1.404754e-04
```
