## Supplementary material for "Characterization of shared and ancestry-specific signals driving complex traits using multi-ancestry fine-mapping": s1_data.bim

```
15	chr15:75571091:C:G	0	75571091	G	C
15	chr15:75571574:A:G	0	75571574	G	A
15	chr15:75571994:G:A	0	75571994	A	G
15	chr15:75573809:G:C	0	75573809	C	G
15	chr15:75574753:T:C	0	75574753	C	T
15	chr15:75579285:A:G	0	75579285	G	A
15	chr15:75580731:G:A	0	75580731	A	G
15	chr15:75582201:C:T	0	75582201	T	C
15	chr15:75582345:G:A	0	75582345	A	G
15	chr15:75583583:T:C	0	75583583	C	T
15	chr15:75583773:C:G	0	75583773	G	C
15	chr15:75584256:TGTGTGGGC:T	0	75584256	T	TGTGTGGGC
15	chr15:75584973:A:G	0	75584973	G	A
15	chr15:75593089:G:A	0	75593089	A	G
15	chr15:75593179:T:G	0	75593179	G	T
15	chr15:75593353:A:G	0	75593353	G	A
15	chr15:75593986:T:A	0	75593986	A	T
15	chr15:75594147:G:C	0	75594147	C	G
15	chr15:75595064:A:G	0	75595064	G	A
15	chr15:75596281:ACT:A	0	75596281	A	ACT
15	chr15:75596375:G:C	0	75596375	C	G
15	chr15:75598271:G:A	0	75598271	A	G
15	chr15:75599908:C:T	0	75599908	T	C
15	chr15:75600747:A:C	0	75600747	C	A
15	chr15:75601880:T:TC	0	75601880	TC	T
15	chr15:75602105:G:A	0	75602105	A	G
15	chr15:75603237:C:T	0	75603237	T	C
15	chr15:75604660:A:G	0	75604660	G	A
15	chr15:75605392:C:T	0	75605392	T	C
15	chr15:75605669:G:A	0	75605669	A	G
15	chr15:75606255:G:T	0	75606255	T	G
15	chr15:75606655:A:T	0	75606655	T	A
15	chr15:75610128:G:T	0	75610128	T	G
15	chr15:75610781:G:A	0	75610781	A	G
15	chr15:75610907:C:T	0	75610907	T	C
15	chr15:75611354:G:A	0	75611354	A	G
15	chr15:75613337:C:T	0	75613337	T	C
15	chr15:75617462:A:G	0	75617462	G	A
15	chr15:75620358:C:T	0	75620358	T	C
15	chr15:75622796:A:C	0	75622796	C	A
15	chr15:75623324:AT:A	0	75623324	A	AT
15	chr15:75625615:G:A	0	75625615	A	G
15	chr15:75626854:G:A	0	75626854	A	G
15	chr15:75627838:T:C	0	75627838	C	T
15	chr15:75628926:G:A	0	75628926	A	G
15	chr15:75629295:C:A	0	75629295	A	C
15	chr15:75630713:C:T	0	75630713	T	C
15	chr15:75632196:A:G	0	75632196	G	A
15	chr15:75633668:T:C	0	75633668	C	T
15	chr15:75634080:C:T	0	75634080	T	C
15	chr15:75635376:G:A	0	75635376	A	G
15	chr15:75635681:A:T	0	75635681	T	A
15	chr15:75637415:C:T	0	75637415	T	C
15	chr15:75637844:T:G	0	75637844	G	T
15	chr15:75637858:C:T	0	75637858	T	C
15	chr15:75637959:ATAATAAG:A	0	75637959	A	ATAATAAG
15	chr15:75638416:T:A	0	75638416	A	T
15	chr15:75640436:C:T	0	75640436	T	C
15	chr15:75641590:A:G	0	75641590	G	A
15	chr15:75644271:T:G	0	75644271	G	T
15	chr15:75644357:C:T	0	75644357	T	C
15	chr15:75645993:T:A	0	75645993	A	T
15	chr15:75646605:C:T	0	75646605	T	C
15	chr15:75651075:A:G	0	75651075	G	A
15	chr15:75651485:GC:G	0	75651485	G	GC
15	chr15:75654800:C:T	0	75654800	T	C
15	chr15:75656330:G:A	0	75656330	A	G
15	chr15:75657822:G:A	0	75657822	A	G
15	chr15:75657861:A:G	0	75657861	G	A
15	chr15:75658392:T:C	0	75658392	C	T
15	chr15:75660272:A:G	0	75660272	G	A
15	chr15:75660933:A:G	0	75660933	G	A
15	chr15:75661755:A:G	0	75661755	G	A
15	chr15:75662694:C:T	0	75662694	T	C
15	chr15:75664155:G:A	0	75664155	A	G
15	chr15:75664766:T:C	0	75664766	C	T
15	chr15:75665034:T:C	0	75665034	C	T
15	chr15:75665486:GGGTTTCACCATGTT:G	0	75665486	G	GGGTTTCACCATGTT
15	chr15:75668161:C:T	0	75668161	T	C
15	chr15:75668222:A:G	0	75668222	G	A
15	chr15:75668426:T:G	0	75668426	G	T
15	chr15:75668851:G:T	0	75668851	T	G
15	chr15:75669451:A:G	0	75669451	G	A
15	chr15:75669965:G:A	0	75669965	A	G
15	chr15:75670873:C:T	0	75670873	T	C
15	chr15:75671885:T:C	0	75671885	C	T
15	chr15:75672405:G:C	0	75672405	C	G
15	chr15:75672828:C:T	0	75672828	T	C
15	chr15:75673737:T:C	0	75673737	C	T
15	chr15:75673742:T:C	0	75673742	C	T
15	chr15:75674712:C:T	0	75674712	T	C
15	chr15:75674713:G:A	0	75674713	A	G
15	chr15:75674754:A:G	0	75674754	G	A
15	chr15:75675473:A:G	0	75675473	G	A
15	chr15:75676994:C:T	0	75676994	T	C
15	chr15:75677440:C:T	0	75677440	T	C
15	chr15:75677729:C:T	0	75677729	T	C
15	chr15:75679164:T:C	0	75679164	C	T
15	chr15:75679686:A:C	0	75679686	C	A
15	chr15:75679788:C:T	0	75679788	T	C
15	chr15:75680745:T:C	0	75680745	C	T
15	chr15:75680947:G:A	0	75680947	A	G
15	chr15:75681003:A:G	0	75681003	G	A
15	chr15:75681228:T:C	0	75681228	C	T
15	chr15:75681286:C:G	0	75681286	G	C
15	chr15:75683913:T:C	0	75683913	C	T
15	chr15:75685579:A:G	0	75685579	G	A
15	chr15:75686279:A:G	0	75686279	G	A
15	chr15:75687771:A:G	0	75687771	G	A
15	chr15:75689166:A:G	0	75689166	G	A
15	chr15:75689845:G:A	0	75689845	A	G
15	chr15:75689898:G:A	0	75689898	A	G
15	chr15:75691247:A:G	0	75691247	G	A
15	chr15:75693943:C:T	0	75693943	T	C
15	chr15:75696850:G:C	0	75696850	C	G
15	chr15:75699110:C:T	0	75699110	T	C
15	chr15:75699510:C:A	0	75699510	A	C
15	chr15:75700148:T:C	0	75700148	C	T
15	chr15:75702880:A:G	0	75702880	G	A
15	chr15:75708388:A:T	0	75708388	T	A
15	chr15:75708603:T:C	0	75708603	C	T
15	chr15:75712136:A:G	0	75712136	G	A
15	chr15:75713369:G:C	0	75713369	C	G
15	chr15:75713699:TG:T	0	75713699	T	TG
15	chr15:75714298:G:A	0	75714298	A	G
15	chr15:75714355:C:T	0	75714355	T	C
15	chr15:75714851:T:C	0	75714851	C	T
15	chr15:75715605:A:G	0	75715605	G	A
15	chr15:75721837:G:A	0	75721837	A	G
15	chr15:75721920:G:A	0	75721920	A	G
15	chr15:75722215:G:T	0	75722215	T	G
15	chr15:75723056:G:A	0	75723056	A	G
15	chr15:75723526:A:G	0	75723526	G	A
15	chr15:75723716:G:A	0	75723716	A	G
15	chr15:75724831:C:T	0	75724831	T	C
15	chr15:75725111:C:T	0	75725111	T	C
15	chr15:75726676:C:T	0	75726676	T	C
15	chr15:75728184:C:T	0	75728184	T	C
15	chr15:75728521:A:G	0	75728521	G	A
15	chr15:75729044:A:G	0	75729044	G	A
15	chr15:75729129:G:A	0	75729129	A	G
15	chr15:75729493:A:C	0	75729493	C	A
15	chr15:75731061:G:GTC	0	75731061	GTC	G
15	chr15:75732356:A:G	0	75732356	G	A
15	chr15:75732516:T:C	0	75732516	C	T
15	chr15:75732666:A:G	0	75732666	G	A
15	chr15:75732917:A:G	0	75732917	G	A
15	chr15:75733493:G:A	0	75733493	A	G
15	chr15:75735514:T:G	0	75735514	G	T
15	chr15:75736028:A:C	0	75736028	C	A
15	chr15:75736069:C:T	0	75736069	T	C
15	chr15:75736237:G:T	0	75736237	T	G
15	chr15:75737880:T:C	0	75737880	C	T
15	chr15:75737907:A:G	0	75737907	G	A
15	chr15:75737929:G:A	0	75737929	A	G
15	chr15:75738652:A:G	0	75738652	G	A
15	chr15:75738859:C:T	0	75738859	T	C
15	chr15:75739246:G:T	0	75739246	T	G
15	chr15:75739750:C:T	0	75739750	T	C
15	chr15:75739804:T:C	0	75739804	C	T
15	chr15:75739898:A:G	0	75739898	G	A
15	chr15:75739942:A:G	0	75739942	G	A
15	chr15:75740553:G:A	0	75740553	A	G
15	chr15:75741234:A:G	0	75741234	G	A
15	chr15:75741852:A:G	0	75741852	G	A
15	chr15:75742015:A:G	0	75742015	G	A
15	chr15:75742730:G:A	0	75742730	A	G
15	chr15:75743027:G:A	0	75743027	A	G
15	chr15:75743246:AT:A	0	75743246	A	AT
15	chr15:75743634:GT:G	0	75743634	G	GT
15	chr15:75744469:A:C	0	75744469	C	A
15	chr15:75745800:T:C	0	75745800	C	T
15	chr15:75748599:C:T	0	75748599	T	C
15	chr15:75748762:T:C	0	75748762	C	T
15	chr15:75749134:A:C	0	75749134	C	A
15	chr15:75750205:C:G	0	75750205	G	C
15	chr15:75750287:C:G	0	75750287	G	C
15	chr15:75750474:G:T	0	75750474	T	G
15	chr15:75751733:C:T	0	75751733	T	C
15	chr15:75751738:G:A	0	75751738	A	G
15	chr15:75751822:C:T	0	75751822	T	C
15	chr15:75751938:T:C	0	75751938	C	T
15	chr15:75751981:C:G	0	75751981	G	C
15	chr15:75752658:A:C	0	75752658	C	A
15	chr15:75753051:C:T	0	75753051	T	C
15	chr15:75753493:G:C	0	75753493	C	G
15	chr15:75753709:G:A	0	75753709	A	G
15	chr15:75754572:C:G	0	75754572	G	C
15	chr15:75755148:C:T	0	75755148	T	C
15	chr15:75758278:G:A	0	75758278	A	G
15	chr15:75758362:T:C	0	75758362	C	T
15	chr15:75758467:T:C	0	75758467	C	T
15	chr15:75758479:T:C	0	75758479	C	T
15	chr15:75758507:A:G	0	75758507	G	A
15	chr15:75759315:C:T	0	75759315	T	C
15	chr15:75759365:T:C	0	75759365	C	T
15	chr15:75759786:A:G	0	75759786	G	A
15	chr15:75759821:T:C	0	75759821	C	T
15	chr15:75759884:TA:T	0	75759884	T	TA
15	chr15:75759905:G:A	0	75759905	A	G
15	chr15:75759963:T:C	0	75759963	C	T
15	chr15:75760456:T:C	0	75760456	C	T
15	chr15:75760733:C:T	0	75760733	T	C
15	chr15:75761229:A:G	0	75761229	G	A
15	chr15:75761605:T:C	0	75761605	C	T
15	chr15:75761609:G:T	0	75761609	T	G
15	chr15:75762830:T:C	0	75762830	C	T
15	chr15:75763854:C:T	0	75763854	T	C
15	chr15:75764096:G:T	0	75764096	T	G
15	chr15:75764193:T:C	0	75764193	C	T
15	chr15:75764194:G:A	0	75764194	A	G
15	chr15:75764197:G:A	0	75764197	A	G
15	chr15:75764200:TC:T	0	75764200	T	TC
15	chr15:75764203:T:C	0	75764203	C	T
15	chr15:75764220:T:G	0	75764220	G	T
15	chr15:75764222:G:C	0	75764222	C	G
15	chr15:75764224:G:A	0	75764224	A	G
15	chr15:75764247:A:G	0	75764247	G	A
15	chr15:75764341:A:G	0	75764341	G	A
15	chr15:75764606:A:T	0	75764606	T	A
15	chr15:75764608:A:G	0	75764608	G	A
15	chr15:75764926:A:G	0	75764926	G	A
15	chr15:75764939:A:T	0	75764939	T	A
15	chr15:75764946:A:G	0	75764946	G	A
15	chr15:75764965:C:A	0	75764965	A	C
15	chr15:75765094:T:C	0	75765094	C	T
15	chr15:75765145:A:G	0	75765145	G	A
15	chr15:75766444:T:C	0	75766444	C	T
15	chr15:75766577:ACT:A	0	75766577	A	ACT
15	chr15:75766584:A:C	0	75766584	C	A
15	chr15:75766654:GA:G	0	75766654	G	GA
15	chr15:75769112:T:C	0	75769112	C	T
15	chr15:75771210:T:C	0	75771210	C	T
15	chr15:75771700:C:G	0	75771700	G	C
15	chr15:75771757:T:C	0	75771757	C	T
15	chr15:75772068:T:C	0	75772068	C	T
15	chr15:75772253:G:A	0	75772253	A	G
15	chr15:75772382:C:T	0	75772382	T	C
15	chr15:75773263:T:A	0	75773263	A	T
15	chr15:75773483:G:A	0	75773483	A	G
15	chr15:75774426:A:G	0	75774426	G	A
15	chr15:75774774:T:C	0	75774774	C	T
15	chr15:75774978:A:G	0	75774978	G	A
15	chr15:75775570:A:G	0	75775570	G	A
15	chr15:75775646:A:G	0	75775646	G	A
15	chr15:75775771:C:T	0	75775771	T	C
15	chr15:75776125:A:C	0	75776125	C	A
15	chr15:75776213:A:T	0	75776213	T	A
15	chr15:75776230:A:G	0	75776230	G	A
15	chr15:75776314:A:G	0	75776314	G	A
15	chr15:75778764:G:A	0	75778764	A	G
15	chr15:75779689:T:C	0	75779689	C	T
15	chr15:75780877:C:A	0	75780877	A	C
15	chr15:75781324:G:A	0	75781324	A	G
15	chr15:75781900:C:A	0	75781900	A	C
15	chr15:75782177:T:G	0	75782177	G	T
15	chr15:75783002:G:A	0	75783002	A	G
15	chr15:75783308:G:A	0	75783308	A	G
15	chr15:75783390:T:C	0	75783390	C	T
15	chr15:75783391:A:C	0	75783391	C	A
15	chr15:75783602:C:A	0	75783602	A	C
15	chr15:75784916:G:A	0	75784916	A	G
15	chr15:75785510:C:G	0	75785510	G	C
15	chr15:75785807:G:C	0	75785807	C	G
15	chr15:75785857:A:C	0	75785857	C	A
15	chr15:75785916:C:T	0	75785916	T	C
15	chr15:75786694:C:T	0	75786694	T	C
15	chr15:75788859:C:T	0	75788859	T	C
15	chr15:75789599:C:T	0	75789599	T	C
15	chr15:75790517:A:G	0	75790517	G	A
15	chr15:75790678:C:T	0	75790678	T	C
15	chr15:75791861:A:G	0	75791861	G	A
15	chr15:75791862:A:G	0	75791862	G	A
15	chr15:75791864:C:T	0	75791864	T	C
15	chr15:75792534:C:T	0	75792534	T	C
15	chr15:75793072:A:G	0	75793072	G	A
15	chr15:75793874:C:T	0	75793874	T	C
15	chr15:75796405:C:G	0	75796405	G	C
15	chr15:75796595:T:C	0	75796595	C	T
15	chr15:75798763:A:G	0	75798763	G	A
15	chr15:75798988:G:A	0	75798988	A	G
15	chr15:75800363:C:T	0	75800363	T	C
15	chr15:75800492:C:G	0	75800492	G	C
15	chr15:75800649:G:A	0	75800649	A	G
15	chr15:75801041:A:G	0	75801041	G	A
15	chr15:75801385:A:C	0	75801385	C	A
15	chr15:75801430:T:C	0	75801430	C	T
15	chr15:75802459:A:T	0	75802459	T	A
15	chr15:75805071:G:C	0	75805071	C	G
15	chr15:75805249:T:C	0	75805249	C	T
15	chr15:75805548:G:A	0	75805548	A	G
15	chr15:75806197:C:T	0	75806197	T	C
15	chr15:75806586:TG:T	0	75806586	T	TG
15	chr15:75806874:G:A	0	75806874	A	G
15	chr15:75807485:G:C	0	75807485	C	G
15	chr15:75807517:A:G	0	75807517	G	A
15	chr15:75807746:A:G	0	75807746	G	A
15	chr15:75808049:T:C	0	75808049	C	T
15	chr15:75809088:G:A	0	75809088	A	G
15	chr15:75809092:A:G	0	75809092	G	A
15	chr15:75809915:T:A	0	75809915	A	T
15	chr15:75811388:G:C	0	75811388	C	G
15	chr15:75813495:G:A	0	75813495	A	G
15	chr15:75814347:G:A	0	75814347	A	G
15	chr15:75814400:C:T	0	75814400	T	C
15	chr15:75814824:G:A	0	75814824	A	G
15	chr15:75815389:T:C	0	75815389	C	T
15	chr15:75816209:C:T	0	75816209	T	C
15	chr15:75816390:G:A	0	75816390	A	G
15	chr15:75817082:A:T	0	75817082	T	A
15	chr15:75818675:G:A	0	75818675	A	G
15	chr15:75818939:T:G	0	75818939	G	T
15	chr15:75819972:A:G	0	75819972	G	A
15	chr15:75821595:C:G	0	75821595	G	C
15	chr15:75822017:A:C	0	75822017	C	A
15	chr15:75822946:T:C	0	75822946	C	T
15	chr15:75823466:C:T	0	75823466	T	C
15	chr15:75823973:C:G	0	75823973	G	C
15	chr15:75825793:C:T	0	75825793	T	C
15	chr15:75826751:C:T	0	75826751	T	C
15	chr15:75830868:T:G	0	75830868	G	T
15	chr15:75831392:G:A	0	75831392	A	G
15	chr15:75831924:T:C	0	75831924	C	T
15	chr15:75832232:C:T	0	75832232	T	C
15	chr15:75834030:C:A	0	75834030	A	C
15	chr15:75834438:A:G	0	75834438	G	A
15	chr15:75834643:G:A	0	75834643	A	G
15	chr15:75834645:G:A	0	75834645	A	G
15	chr15:75834774:T:C	0	75834774	C	T
15	chr15:75837301:A:G	0	75837301	G	A
15	chr15:75838049:A:T	0	75838049	T	A
15	chr15:75840403:C:T	0	75840403	T	C
15	chr15:75841011:T:C	0	75841011	C	T
15	chr15:75841292:G:A	0	75841292	A	G
15	chr15:75842117:G:A	0	75842117	A	G
15	chr15:75842344:C:G	0	75842344	G	C
15	chr15:75843853:C:T	0	75843853	T	C
15	chr15:75844689:T:G	0	75844689	G	T
15	chr15:75845716:A:T	0	75845716	T	A
15	chr15:75848145:A:G	0	75848145	G	A
15	chr15:75848519:C:T	0	75848519	T	C
15	chr15:75849950:C:A	0	75849950	A	C
15	chr15:75850491:A:G	0	75850491	G	A
15	chr15:75851853:A:G	0	75851853	G	A
15	chr15:75852640:G:A	0	75852640	A	G
15	chr15:75856169:G:A	0	75856169	A	G
15	chr15:75856277:A:G	0	75856277	G	A
15	chr15:75856281:A:G	0	75856281	G	A
15	chr15:75856615:TTATAGTTG:T	0	75856615	T	TTATAGTTG
15	chr15:75857741:A:C	0	75857741	C	A
15	chr15:75858728:A:G	0	75858728	G	A
15	chr15:75858740:G:A	0	75858740	A	G
15	chr15:75858994:CTCTTT:C	0	75858994	C	CTCTTT
15	chr15:75859260:A:AC	0	75859260	AC	A
15	chr15:75860301:T:C	0	75860301	C	T
15	chr15:75860454:T:A	0	75860454	A	T
15	chr15:75860847:A:G	0	75860847	G	A
15	chr15:75861341:G:C	0	75861341	C	G
15	chr15:75862237:A:G	0	75862237	G	A
15	chr15:75864262:A:G	0	75864262	G	A
15	chr15:75866606:A:G	0	75866606	G	A
15	chr15:75867798:A:G	0	75867798	G	A
15	chr15:75868391:T:C	0	75868391	C	T
15	chr15:75868610:A:G	0	75868610	G	A
15	chr15:75869788:T:C	0	75869788	C	T
15	chr15:75870440:A:G	0	75870440	G	A
15	chr15:75871423:C:T	0	75871423	T	C
15	chr15:75872007:G:A	0	75872007	A	G
15	chr15:75872850:A:G	0	75872850	G	A
15	chr15:75873245:T:C	0	75873245	C	T
15	chr15:75874510:CCGA:C	0	75874510	C	CCGA
15	chr15:75876663:A:G	0	75876663	G	A
15	chr15:75876884:C:T	0	75876884	T	C
15	chr15:75877868:A:G	0	75877868	G	A
15	chr15:75878427:A:AC	0	75878427	AC	A
15	chr15:75879466:G:A	0	75879466	A	G
15	chr15:75880563:A:G	0	75880563	G	A
15	chr15:75880779:G:A	0	75880779	A	G
15	chr15:75880951:T:C	0	75880951	C	T
15	chr15:75881190:G:A	0	75881190	A	G
15	chr15:75882869:C:T	0	75882869	T	C
15	chr15:75883787:T:C	0	75883787	C	T
15	chr15:75883969:A:G	0	75883969	G	A
15	chr15:75884706:C:CT	0	75884706	CT	C
15	chr15:75884896:C:T	0	75884896	T	C
15	chr15:75885197:G:A	0	75885197	A	G
15	chr15:75886001:TGA:T	0	75886001	T	TGA
15	chr15:75886011:A:G	0	75886011	G	A
15	chr15:75887323:C:T	0	75887323	T	C
15	chr15:75887825:A:G	0	75887825	G	A
15	chr15:75888205:G:A	0	75888205	A	G
15	chr15:75888310:G:A	0	75888310	A	G
15	chr15:75889197:C:T	0	75889197	T	C
15	chr15:75889597:A:G	0	75889597	G	A
15	chr15:75890070:GGTAGAGAAAGT:G	0	75890070	G	GGTAGAGAAAGT
15	chr15:75890608:C:T	0	75890608	T	C
15	chr15:75890850:T:A	0	75890850	A	T
15	chr15:75891069:T:C	0	75891069	C	T
15	chr15:75892399:C:T	0	75892399	T	C
15	chr15:75892780:G:A	0	75892780	A	G
15	chr15:75894004:T:A	0	75894004	A	T
15	chr15:75895525:A:G	0	75895525	G	A
15	chr15:75896362:G:T	0	75896362	T	G
15	chr15:75896363:A:T	0	75896363	T	A
15	chr15:75896407:C:T	0	75896407	T	C
15	chr15:75896767:G:T	0	75896767	T	G
15	chr15:75897703:T:C	0	75897703	C	T
15	chr15:75898565:T:C	0	75898565	C	T
15	chr15:75899228:T:G	0	75899228	G	T
15	chr15:75899625:T:C	0	75899625	C	T
15	chr15:75900858:T:C	0	75900858	C	T
15	chr15:75901468:C:T	0	75901468	T	C
15	chr15:75901945:G:C	0	75901945	C	G
15	chr15:75903257:GAC:G	0	75903257	G	GAC
15	chr15:75903599:C:T	0	75903599	T	C
15	chr15:75903623:A:G	0	75903623	G	A
15	chr15:75904155:A:G	0	75904155	G	A
15	chr15:75904368:C:T	0	75904368	T	C
15	chr15:75906367:A:G	0	75906367	G	A
15	chr15:75908490:C:T	0	75908490	T	C
15	chr15:75908910:A:G	0	75908910	G	A
15	chr15:75909539:G:A	0	75909539	A	G
15	chr15:75912174:C:T	0	75912174	T	C
15	chr15:75913319:C:T	0	75913319	T	C
15	chr15:75913676:A:C	0	75913676	C	A
15	chr15:75914002:T:G	0	75914002	G	T
15	chr15:75915024:A:G	0	75915024	G	A
15	chr15:75915391:A:G	0	75915391	G	A
15	chr15:75915712:C:T	0	75915712	T	C
15	chr15:75915768:C:T	0	75915768	T	C
15	chr15:75916568:G:A	0	75916568	A	G
15	chr15:75916862:CTT:C	0	75916862	C	CTT
15	chr15:75917083:C:T	0	75917083	T	C
15	chr15:75918026:C:T	0	75918026	T	C
15	chr15:75921023:C:T	0	75921023	T	C
15	chr15:75921583:C:T	0	75921583	T	C
15	chr15:75921641:AC:A	0	75921641	A	AC
15	chr15:75923813:A:C	0	75923813	C	A
15	chr15:75924285:A:G	0	75924285	G	A
15	chr15:75925270:G:A	0	75925270	A	G
15	chr15:75925730:T:C	0	75925730	C	T
15	chr15:75925786:C:T	0	75925786	T	C
15	chr15:75927424:G:T	0	75927424	T	G
15	chr15:75928171:C:T	0	75928171	T	C
15	chr15:75928332:A:G	0	75928332	G	A
15	chr15:75928941:C:T	0	75928941	T	C
15	chr15:75929323:T:A	0	75929323	A	T
15	chr15:75929595:A:G	0	75929595	G	A
15	chr15:75930927:A:G	0	75930927	G	A
15	chr15:75931784:A:C	0	75931784	C	A
15	chr15:75934664:T:G	0	75934664	G	T
15	chr15:75935510:A:C	0	75935510	C	A
15	chr15:75936291:G:A	0	75936291	A	G
15	chr15:75937646:TG:T	0	75937646	T	TG
15	chr15:75937875:CATGGGGCAAGAGGTT:C	0	75937875	C	CATGGGGCAAGAGGTT
15	chr15:75938002:A:C	0	75938002	C	A
15	chr15:75938437:A:C	0	75938437	C	A
15	chr15:75940641:C:T	0	75940641	T	C
15	chr15:75940783:GCTAA:G	0	75940783	G	GCTAA
15	chr15:75942296:T:G	0	75942296	G	T
15	chr15:75943005:T:G	0	75943005	G	T
15	chr15:75944496:G:C	0	75944496	C	G
15	chr15:75944872:A:G	0	75944872	G	A
15	chr15:75945198:T:C	0	75945198	C	T
15	chr15:75945276:T:A	0	75945276	A	T
15	chr15:75945621:A:G	0	75945621	G	A
15	chr15:75946444:G:A	0	75946444	A	G
15	chr15:75946518:T:C	0	75946518	C	T
15	chr15:75947889:C:T	0	75947889	T	C
15	chr15:75948180:A:T	0	75948180	T	A
15	chr15:75948366:C:T	0	75948366	T	C
15	chr15:75948520:C:T	0	75948520	T	C
15	chr15:75948589:GCGC:G	0	75948589	G	GCGC
15	chr15:75950277:T:C	0	75950277	C	T
15	chr15:75950437:CCT:C	0	75950437	C	CCT
15	chr15:75950662:T:C	0	75950662	C	T
15	chr15:75950996:T:A	0	75950996	A	T
15	chr15:75951792:T:C	0	75951792	C	T
15	chr15:75952638:A:G	0	75952638	G	A
15	chr15:75954268:T:G	0	75954268	G	T
15	chr15:75954336:T:A	0	75954336	A	T
15	chr15:75955362:C:A	0	75955362	A	C
15	chr15:75956314:C:G	0	75956314	G	C
15	chr15:75956517:TATG:T	0	75956517	T	TATG
15	chr15:75957454:C:G	0	75957454	G	C
15	chr15:75958000:TA:T	0	75958000	T	TA
15	chr15:75959003:C:T	0	75959003	T	C
15	chr15:75959111:A:G	0	75959111	G	A
15	chr15:75959190:G:A	0	75959190	A	G
15	chr15:75959507:A:T	0	75959507	T	A
15	chr15:75961208:A:C	0	75961208	C	A
15	chr15:75962117:T:G	0	75962117	G	T
15	chr15:75962166:A:G	0	75962166	G	A
15	chr15:75963136:T:A	0	75963136	A	T
15	chr15:75963710:G:A	0	75963710	A	G
15	chr15:75964262:G:C	0	75964262	C	G
15	chr15:75965193:C:T	0	75965193	T	C
15	chr15:75965198:T:C	0	75965198	C	T
15	chr15:75965549:T:C	0	75965549	C	T
15	chr15:75966135:CA:C	0	75966135	C	CA
15	chr15:75966137:G:T	0	75966137	T	G
15	chr15:75966724:GTCAA:G	0	75966724	G	GTCAA
15	chr15:75966953:G:A	0	75966953	A	G
15	chr15:75968212:A:G	0	75968212	G	A
15	chr15:75968233:C:T	0	75968233	T	C
15	chr15:75968640:T:C	0	75968640	C	T
15	chr15:75968742:G:A	0	75968742	A	G
15	chr15:75968812:T:C	0	75968812	C	T
15	chr15:75968896:C:A	0	75968896	A	C
15	chr15:75969406:A:G	0	75969406	G	A
15	chr15:75969652:C:T	0	75969652	T	C
15	chr15:75971826:C:T	0	75971826	T	C
15	chr15:75972641:A:G	0	75972641	G	A
15	chr15:75974713:G:T	0	75974713	T	G
15	chr15:75975593:C:A	0	75975593	A	C
15	chr15:75975680:G:A	0	75975680	A	G
15	chr15:75976853:G:C	0	75976853	C	G
15	chr15:75977313:C:T	0	75977313	T	C
15	chr15:75977485:A:G	0	75977485	G	A
15	chr15:75977616:G:T	0	75977616	T	G
15	chr15:75978581:T:C	0	75978581	C	T
15	chr15:75980109:T:A	0	75980109	A	T
15	chr15:75980481:G:A	0	75980481	A	G
15	chr15:75982171:G:A	0	75982171	A	G
15	chr15:75983591:C:T	0	75983591	T	C
15	chr15:75983809:T:A	0	75983809	A	T
15	chr15:75984039:T:C	0	75984039	C	T
15	chr15:75984088:G:A	0	75984088	A	G
15	chr15:75984108:T:C	0	75984108	C	T
15	chr15:75984751:T:C	0	75984751	C	T
15	chr15:75985405:T:A	0	75985405	A	T
15	chr15:75985815:AACTT:A	0	75985815	A	AACTT
15	chr15:75987489:C:A	0	75987489	A	C
15	chr15:75987492:G:T	0	75987492	T	G
15	chr15:75987715:T:C	0	75987715	C	T
15	chr15:75987966:G:A	0	75987966	A	G
15	chr15:75988477:A:T	0	75988477	T	A
15	chr15:75988539:T:A	0	75988539	A	T
15	chr15:75988828:ATAGAATC:A	0	75988828	A	ATAGAATC
15	chr15:75990043:C:G	0	75990043	G	C
15	chr15:75990372:C:T	0	75990372	T	C
15	chr15:75990559:C:T	0	75990559	T	C
15	chr15:75990975:C:T	0	75990975	T	C
15	chr15:75991121:G:A	0	75991121	A	G
15	chr15:75991384:A:C	0	75991384	C	A
15	chr15:75991453:T:C	0	75991453	C	T
15	chr15:75991601:A:G	0	75991601	G	A
15	chr15:75991717:C:T	0	75991717	T	C
15	chr15:75991897:G:A	0	75991897	A	G
15	chr15:75992015:C:G	0	75992015	G	C
15	chr15:75992249:C:T	0	75992249	T	C
15	chr15:75992406:A:C	0	75992406	C	A
15	chr15:75992518:C:G	0	75992518	G	C
15	chr15:75994217:A:G	0	75994217	G	A
15	chr15:75995476:A:G	0	75995476	G	A
15	chr15:75996252:G:A	0	75996252	A	G
15	chr15:75997875:T:C	0	75997875	C	T
15	chr15:75998197:G:A	0	75998197	A	G
15	chr15:75999473:C:T	0	75999473	T	C
15	chr15:75999921:G:A	0	75999921	A	G
15	chr15:75999925:C:T	0	75999925	T	C
15	chr15:76000028:T:C	0	76000028	C	T
15	chr15:76000120:A:G	0	76000120	G	A
15	chr15:76000985:A:ATTATTT	0	76000985	ATTATTT	A
15	chr15:76001630:A:G	0	76001630	G	A
15	chr15:76002278:A:G	0	76002278	G	A
15	chr15:76002529:C:T	0	76002529	T	C
15	chr15:76003390:A:G	0	76003390	G	A
15	chr15:76005243:G:A	0	76005243	A	G
15	chr15:76005581:G:A	0	76005581	A	G
15	chr15:76005791:A:G	0	76005791	G	A
15	chr15:76006403:A:G	0	76006403	G	A
15	chr15:76007452:C:T	0	76007452	T	C
15	chr15:76007487:C:T	0	76007487	T	C
15	chr15:76008654:A:G	0	76008654	G	A
15	chr15:76010669:G:A	0	76010669	A	G
15	chr15:76012162:A:G	0	76012162	G	A
15	chr15:76012455:C:T	0	76012455	T	C
15	chr15:76012777:TTG:T	0	76012777	T	TTG
15	chr15:76013449:C:T	0	76013449	T	C
15	chr15:76013785:C:T	0	76013785	T	C
15	chr15:76015478:T:C	0	76015478	C	T
15	chr15:76015498:G:T	0	76015498	T	G
15	chr15:76015791:G:A	0	76015791	A	G
15	chr15:76016298:C:T	0	76016298	T	C
15	chr15:76017342:G:T	0	76017342	T	G
15	chr15:76017821:G:A	0	76017821	A	G
15	chr15:76018630:CCT:C	0	76018630	C	CCT
15	chr15:76018732:C:T	0	76018732	T	C
15	chr15:76018799:A:G	0	76018799	G	A
15	chr15:76018984:C:T	0	76018984	T	C
15	chr15:76019340:C:T	0	76019340	T	C
15	chr15:76020008:T:C	0	76020008	C	T
15	chr15:76020780:G:A	0	76020780	A	G
15	chr15:76021507:G:A	0	76021507	A	G
15	chr15:76021856:G:A	0	76021856	A	G
15	chr15:76021919:T:C	0	76021919	C	T
15	chr15:76022287:T:C	0	76022287	C	T
15	chr15:76022288:G:A	0	76022288	A	G
15	chr15:76022322:G:A	0	76022322	A	G
15	chr15:76022489:T:G	0	76022489	G	T
15	chr15:76025113:G:A	0	76025113	A	G
15	chr15:76025832:G:A	0	76025832	A	G
15	chr15:76026889:A:G	0	76026889	G	A
15	chr15:76027046:G:A	0	76027046	A	G
15	chr15:76027926:G:A	0	76027926	A	G
15	chr15:76028763:G:A	0	76028763	A	G
15	chr15:76029109:T:C	0	76029109	C	T
15	chr15:76030500:C:T	0	76030500	T	C
15	chr15:76030662:T:C	0	76030662	C	T
15	chr15:76031168:T:C	0	76031168	C	T
15	chr15:76031199:A:G	0	76031199	G	A
15	chr15:76032365:C:G	0	76032365	G	C
15	chr15:76034697:A:AC	0	76034697	AC	A
15	chr15:76035240:T:C	0	76035240	C	T
15	chr15:76039308:T:C	0	76039308	C	T
15	chr15:76039798:T:C	0	76039798	C	T
15	chr15:76039803:G:A	0	76039803	A	G
15	chr15:76040974:A:T	0	76040974	T	A
15	chr15:76041072:T:G	0	76041072	G	T
15	chr15:76041379:A:AAAAC	0	76041379	AAAAC	A
15	chr15:76049467:C:T	0	76049467	T	C
15	chr15:76054848:A:G	0	76054848	G	A
15	chr15:76055034:CT:C	0	76055034	C	CT
15	chr15:76057771:T:G	0	76057771	G	T
15	chr15:76058106:G:C	0	76058106	C	G
15	chr15:76058175:T:C	0	76058175	C	T
15	chr15:76058432:T:G	0	76058432	G	T
15	chr15:76058611:A:G	0	76058611	G	A
15	chr15:76059363:C:G	0	76059363	G	C
15	chr15:76062906:C:T	0	76062906	T	C
15	chr15:76066266:C:T	0	76066266	T	C
15	chr15:76066714:C:T	0	76066714	T	C
15	chr15:76070975:C:T	0	76070975	T	C
15	chr15:76071734:C:A	0	76071734	A	C
15	chr15:76071746:A:G	0	76071746	G	A
15	chr15:76072255:A:G	0	76072255	G	A
15	chr15:76074535:C:T	0	76074535	T	C
15	chr15:76075354:G:A	0	76075354	A	G
15	chr15:76077529:A:G	0	76077529	G	A
15	chr15:76079392:G:C	0	76079392	C	G
15	chr15:76080496:G:A	0	76080496	A	G
15	chr15:76080686:G:A	0	76080686	A	G
15	chr15:76080950:T:G	0	76080950	G	T
15	chr15:76081204:C:G	0	76081204	G	C
15	chr15:76081285:T:C	0	76081285	C	T
15	chr15:76081714:C:T	0	76081714	T	C
15	chr15:76082637:TGAAA:T	0	76082637	T	TGAAA
15	chr15:76083775:A:G	0	76083775	G	A
15	chr15:76085813:G:A	0	76085813	A	G
15	chr15:76085921:G:A	0	76085921	A	G
15	chr15:76086639:A:G	0	76086639	G	A
15	chr15:76087123:G:A	0	76087123	A	G
15	chr15:76088975:C:T	0	76088975	T	C
15	chr15:76089342:G:A	0	76089342	A	G
15	chr15:76089435:T:C	0	76089435	C	T
15	chr15:76089823:C:A	0	76089823	A	C
15	chr15:76089988:A:G	0	76089988	G	A
15	chr15:76090319:T:C	0	76090319	C	T
15	chr15:76090692:T:A	0	76090692	A	T
15	chr15:76091482:C:T	0	76091482	T	C
15	chr15:76091505:G:A	0	76091505	A	G
15	chr15:76093698:C:T	0	76093698	T	C
15	chr15:76093736:TA:T	0	76093736	T	TA
15	chr15:76094503:G:A	0	76094503	A	G
15	chr15:76095546:T:G	0	76095546	G	T
15	chr15:76095637:T:C	0	76095637	C	T
15	chr15:76096302:A:T	0	76096302	T	A
15	chr15:76096661:G:T	0	76096661	T	G
15	chr15:76098395:G:T	0	76098395	T	G
15	chr15:76099243:G:A	0	76099243	A	G
15	chr15:76099471:T:C	0	76099471	C	T
15	chr15:76099783:C:T	0	76099783	T	C
15	chr15:76099991:T:C	0	76099991	C	T
15	chr15:76100135:C:G	0	76100135	G	C
15	chr15:76100382:A:G	0	76100382	G	A
15	chr15:76101326:T:C	0	76101326	C	T
15	chr15:76101945:A:G	0	76101945	G	A
15	chr15:76102078:T:C	0	76102078	C	T
15	chr15:76103090:G:A	0	76103090	A	G
15	chr15:76103216:G:A	0	76103216	A	G
15	chr15:76103329:C:A	0	76103329	A	C
15	chr15:76104645:C:T	0	76104645	T	C
15	chr15:76105017:A:G	0	76105017	G	A
15	chr15:76105049:C:T	0	76105049	T	C
15	chr15:76105852:A:G	0	76105852	G	A
15	chr15:76105865:C:T	0	76105865	T	C
15	chr15:76106043:A:G	0	76106043	G	A
15	chr15:76106051:A:G	0	76106051	G	A
15	chr15:76106646:A:G	0	76106646	G	A
15	chr15:76106673:C:T	0	76106673	T	C
15	chr15:76107178:G:A	0	76107178	A	G
15	chr15:76110133:G:A	0	76110133	A	G
15	chr15:76111446:T:C	0	76111446	C	T
15	chr15:76111552:C:T	0	76111552	T	C
15	chr15:76111573:G:A	0	76111573	A	G
15	chr15:76111589:A:G	0	76111589	G	A
15	chr15:76111752:A:G	0	76111752	G	A
15	chr15:76112424:G:A	0	76112424	A	G
15	chr15:76113229:G:A	0	76113229	A	G
15	chr15:76113550:G:T	0	76113550	T	G
15	chr15:76113988:G:A	0	76113988	A	G
15	chr15:76114260:T:C	0	76114260	C	T
15	chr15:76114610:A:C	0	76114610	C	A
15	chr15:76114779:T:C	0	76114779	C	T
15	chr15:76117065:A:C	0	76117065	C	A
15	chr15:76118390:C:T	0	76118390	T	C
15	chr15:76120946:T:C	0	76120946	C	T
15	chr15:76122548:T:G	0	76122548	G	T
15	chr15:76123108:G:C	0	76123108	C	G
15	chr15:76123919:G:C	0	76123919	C	G
15	chr15:76126336:C:A	0	76126336	A	C
15	chr15:76126822:C:G	0	76126822	G	C
15	chr15:76127767:T:G	0	76127767	G	T
15	chr15:76128581:T:C	0	76128581	C	T
15	chr15:76128844:A:G	0	76128844	G	A
15	chr15:76129513:T:C	0	76129513	C	T
15	chr15:76129889:A:G	0	76129889	G	A
15	chr15:76129901:G:A	0	76129901	A	G
15	chr15:76130741:C:T	0	76130741	T	C
15	chr15:76130919:C:T	0	76130919	T	C
15	chr15:76132733:T:C	0	76132733	C	T
15	chr15:76133258:A:G	0	76133258	G	A
15	chr15:76133287:T:G	0	76133287	G	T
15	chr15:76133604:A:G	0	76133604	G	A
15	chr15:76135319:C:T	0	76135319	T	C
15	chr15:76135653:C:T	0	76135653	T	C
15	chr15:76137162:C:A	0	76137162	A	C
15	chr15:76138025:C:T	0	76138025	T	C
15	chr15:76138173:A:G	0	76138173	G	A
15	chr15:76138987:T:G	0	76138987	G	T
15	chr15:76139364:A:C	0	76139364	C	A
15	chr15:76140482:C:T	0	76140482	T	C
15	chr15:76140797:G:A	0	76140797	A	G
15	chr15:76142569:T:C	0	76142569	C	T
15	chr15:76142867:G:A	0	76142867	A	G
15	chr15:76143002:T:C	0	76143002	C	T
15	chr15:76143112:G:A	0	76143112	A	G
15	chr15:76143299:G:A	0	76143299	A	G
15	chr15:76143907:G:T	0	76143907	T	G
15	chr15:76144168:C:T	0	76144168	T	C
15	chr15:76144226:T:TGA	0	76144226	TGA	T
15	chr15:76144307:C:T	0	76144307	T	C
15	chr15:76144320:G:A	0	76144320	A	G
15	chr15:76144579:C:T	0	76144579	T	C
15	chr15:76145221:C:T	0	76145221	T	C
15	chr15:76145413:C:T	0	76145413	T	C
15	chr15:76145629:A:G	0	76145629	G	A
15	chr15:76147401:G:A	0	76147401	A	G
15	chr15:76147446:G:A	0	76147446	A	G
15	chr15:76149641:T:C	0	76149641	C	T
15	chr15:76151323:A:G	0	76151323	G	A
15	chr15:76151617:T:C	0	76151617	C	T
15	chr15:76151623:G:A	0	76151623	A	G
15	chr15:76152342:C:T	0	76152342	T	C
15	chr15:76152354:C:T	0	76152354	T	C
15	chr15:76152542:T:C	0	76152542	C	T
15	chr15:76153018:T:C	0	76153018	C	T
15	chr15:76153348:C:T	0	76153348	T	C
15	chr15:76153791:G:A	0	76153791	A	G
15	chr15:76153865:G:A	0	76153865	A	G
15	chr15:76153962:G:A	0	76153962	A	G
15	chr15:76154366:G:A	0	76154366	A	G
15	chr15:76155412:T:C	0	76155412	C	T
15	chr15:76155562:G:A	0	76155562	A	G
15	chr15:76156435:C:T	0	76156435	T	C
15	chr15:76157042:C:T	0	76157042	T	C
15	chr15:76160846:G:A	0	76160846	A	G
15	chr15:76161853:C:G	0	76161853	G	C
15	chr15:76161994:C:T	0	76161994	T	C
15	chr15:76162114:G:A	0	76162114	A	G
15	chr15:76162321:C:T	0	76162321	T	C
15	chr15:76162908:G:A	0	76162908	A	G
15	chr15:76163562:T:G	0	76163562	G	T
15	chr15:76163593:C:T	0	76163593	T	C
15	chr15:76163843:G:C	0	76163843	C	G
15	chr15:76164503:C:T	0	76164503	T	C
15	chr15:76164519:TCTC:T	0	76164519	T	TCTC
15	chr15:76164579:T:G	0	76164579	G	T
15	chr15:76164815:C:G	0	76164815	G	C
15	chr15:76165050:T:C	0	76165050	C	T
15	chr15:76165076:C:T	0	76165076	T	C
15	chr15:76165297:C:T	0	76165297	T	C
15	chr15:76165699:C:T	0	76165699	T	C
15	chr15:76166588:T:A	0	76166588	A	T
15	chr15:76166608:C:T	0	76166608	T	C
15	chr15:76166890:G:A	0	76166890	A	G
15	chr15:76167323:A:T	0	76167323	T	A
15	chr15:76167866:T:TA	0	76167866	TA	T
15	chr15:76168504:T:C	0	76168504	C	T
15	chr15:76168838:C:T	0	76168838	T	C
15	chr15:76168839:A:G	0	76168839	G	A
15	chr15:76169508:T:TG	0	76169508	TG	T
15	chr15:76169605:A:G	0	76169605	G	A
15	chr15:76169922:C:T	0	76169922	T	C
15	chr15:76169945:A:G	0	76169945	G	A
15	chr15:76170141:GA:G	0	76170141	G	GA
15	chr15:76170234:C:T	0	76170234	T	C
15	chr15:76171861:A:T	0	76171861	T	A
15	chr15:76172354:G:A	0	76172354	A	G
15	chr15:76172453:T:G	0	76172453	G	T
15	chr15:76173685:C:T	0	76173685	T	C
15	chr15:76174302:G:A	0	76174302	A	G
15	chr15:76174721:T:C	0	76174721	C	T
15	chr15:76176740:G:A	0	76176740	A	G
15	chr15:76177312:G:A	0	76177312	A	G
15	chr15:76178587:C:T	0	76178587	T	C
15	chr15:76178941:A:T	0	76178941	T	A
15	chr15:76179089:TG:T	0	76179089	T	TG
15	chr15:76179625:A:G	0	76179625	G	A
15	chr15:76180116:G:A	0	76180116	A	G
15	chr15:76181035:T:C	0	76181035	C	T
15	chr15:76181265:A:G	0	76181265	G	A
15	chr15:76181614:C:T	0	76181614	T	C
15	chr15:76181841:A:T	0	76181841	T	A
15	chr15:76182408:G:A	0	76182408	A	G
15	chr15:76182482:T:A	0	76182482	A	T
15	chr15:76184020:G:A	0	76184020	A	G
15	chr15:76184125:G:T	0	76184125	T	G
15	chr15:76184697:G:A	0	76184697	A	G
15	chr15:76184982:G:A	0	76184982	A	G
15	chr15:76185721:G:A	0	76185721	A	G
15	chr15:76185927:A:T	0	76185927	T	A
15	chr15:76185967:A:G	0	76185967	G	A
15	chr15:76186159:T:G	0	76186159	G	T
15	chr15:76186584:C:T	0	76186584	T	C
15	chr15:76186749:G:A	0	76186749	A	G
15	chr15:76187003:G:A	0	76187003	A	G
15	chr15:76187560:G:T	0	76187560	T	G
15	chr15:76187884:C:T	0	76187884	T	C
15	chr15:76188362:C:T	0	76188362	T	C
15	chr15:76188584:G:A	0	76188584	A	G
15	chr15:76188631:C:T	0	76188631	T	C
15	chr15:76190277:A:G	0	76190277	G	A
15	chr15:76190719:T:C	0	76190719	C	T
15	chr15:76191001:C:T	0	76191001	T	C
15	chr15:76192350:GT:G	0	76192350	G	GT
15	chr15:76192354:TC:T	0	76192354	T	TC
15	chr15:76193195:A:G	0	76193195	G	A
15	chr15:76194041:A:G	0	76194041	G	A
15	chr15:76194689:T:C	0	76194689	C	T
15	chr15:76196280:C:T	0	76196280	T	C
15	chr15:76196865:GCA:G	0	76196865	G	GCA
15	chr15:76197572:T:C	0	76197572	C	T
15	chr15:76197576:G:A	0	76197576	A	G
15	chr15:76197614:A:G	0	76197614	G	A
15	chr15:76199996:T:C	0	76199996	C	T
15	chr15:76202663:C:A	0	76202663	A	C
15	chr15:76202664:C:T	0	76202664	T	C
15	chr15:76202747:C:T	0	76202747	T	C
15	chr15:76203891:G:A	0	76203891	A	G
15	chr15:76206878:C:T	0	76206878	T	C
15	chr15:76207149:G:A	0	76207149	A	G
15	chr15:76208139:G:C	0	76208139	C	G
15	chr15:76208235:G:A	0	76208235	A	G
15	chr15:76210954:A:C	0	76210954	C	A
15	chr15:76212258:T:C	0	76212258	C	T
15	chr15:76213077:T:C	0	76213077	C	T
15	chr15:76213506:A:G	0	76213506	G	A
15	chr15:76214680:G:A	0	76214680	A	G
15	chr15:76214865:G:A	0	76214865	A	G
15	chr15:76215611:C:T	0	76215611	T	C
15	chr15:76217963:G:A	0	76217963	A	G
15	chr15:76218359:C:T	0	76218359	T	C
15	chr15:76220016:A:G	0	76220016	G	A
15	chr15:76220899:A:G	0	76220899	G	A
15	chr15:76221212:G:A	0	76221212	A	G
15	chr15:76221286:A:C	0	76221286	C	A
15	chr15:76222020:A:G	0	76222020	G	A
15	chr15:76222555:T:C	0	76222555	C	T
15	chr15:76222604:C:T	0	76222604	T	C
15	chr15:76222779:G:C	0	76222779	C	G
15	chr15:76222940:A:C	0	76222940	C	A
15	chr15:76224707:G:A	0	76224707	A	G
15	chr15:76224826:A:G	0	76224826	G	A
15	chr15:76225553:T:C	0	76225553	C	T
15	chr15:76226299:T:G	0	76226299	G	T
15	chr15:76226793:G:A	0	76226793	A	G
15	chr15:76229429:G:A	0	76229429	A	G
15	chr15:76229457:C:T	0	76229457	T	C
15	chr15:76231430:T:C	0	76231430	C	T
15	chr15:76233085:G:A	0	76233085	A	G
15	chr15:76234069:C:G	0	76234069	G	C
15	chr15:76234571:G:C	0	76234571	C	G
15	chr15:76235289:G:A	0	76235289	A	G
15	chr15:76235614:G:C	0	76235614	C	G
15	chr15:76236490:C:T	0	76236490	T	C
15	chr15:76239109:C:T	0	76239109	T	C
15	chr15:76239320:G:A	0	76239320	A	G
15	chr15:76240504:G:C	0	76240504	C	G
15	chr15:76241576:G:A	0	76241576	A	G
15	chr15:76243402:C:T	0	76243402	T	C
15	chr15:76243561:GC:G	0	76243561	G	GC
15	chr15:76243996:C:T	0	76243996	T	C
15	chr15:76244165:G:A	0	76244165	A	G
15	chr15:76244310:A:T	0	76244310	T	A
15	chr15:76245135:C:T	0	76245135	T	C
15	chr15:76247497:C:G	0	76247497	G	C
15	chr15:76247890:G:A	0	76247890	A	G
15	chr15:76248760:C:T	0	76248760	T	C
15	chr15:76250278:C:T	0	76250278	T	C
15	chr15:76250539:G:A	0	76250539	A	G
15	chr15:76251603:C:T	0	76251603	T	C
15	chr15:76253503:A:G	0	76253503	G	A
15	chr15:76254592:G:A	0	76254592	A	G
15	chr15:76255606:T:C	0	76255606	C	T
15	chr15:76257460:A:G	0	76257460	G	A
15	chr15:76258592:G:A	0	76258592	A	G
15	chr15:76258632:C:T	0	76258632	T	C
15	chr15:76261449:C:T	0	76261449	T	C
15	chr15:76261549:C:T	0	76261549	T	C
15	chr15:76262414:C:T	0	76262414	T	C
15	chr15:76262650:T:C	0	76262650	C	T
15	chr15:76263258:T:C	0	76263258	C	T
15	chr15:76263379:T:C	0	76263379	C	T
15	chr15:76264358:T:G	0	76264358	G	T
15	chr15:76265135:A:G	0	76265135	G	A
15	chr15:76265214:C:T	0	76265214	T	C
15	chr15:76265802:T:C	0	76265802	C	T
15	chr15:76266150:T:C	0	76266150	C	T
15	chr15:76266529:T:C	0	76266529	C	T
15	chr15:76267924:G:A	0	76267924	A	G
15	chr15:76269203:C:T	0	76269203	T	C
15	chr15:76269777:C:T	0	76269777	T	C
15	chr15:76270397:T:C	0	76270397	C	T
15	chr15:76274801:T:C	0	76274801	C	T
15	chr15:76274987:A:G	0	76274987	G	A
15	chr15:76275143:A:G	0	76275143	G	A
15	chr15:76275868:G:A	0	76275868	A	G
15	chr15:76276057:T:A	0	76276057	A	T
15	chr15:76276238:G:A	0	76276238	A	G
15	chr15:76276624:G:T	0	76276624	T	G
15	chr15:76276625:T:C	0	76276625	C	T
15	chr15:76276636:T:G	0	76276636	G	T
15	chr15:76276810:C:T	0	76276810	T	C
15	chr15:76277574:C:A	0	76277574	A	C
15	chr15:76277802:C:T	0	76277802	T	C
15	chr15:76278712:A:T	0	76278712	T	A
15	chr15:76278783:C:T	0	76278783	T	C
15	chr15:76279027:C:A	0	76279027	A	C
15	chr15:76279269:C:T	0	76279269	T	C
15	chr15:76282287:G:A	0	76282287	A	G
15	chr15:76286421:G:A	0	76286421	A	G
15	chr15:76286749:G:A	0	76286749	A	G
15	chr15:76286893:A:G	0	76286893	G	A
15	chr15:76289027:A:G	0	76289027	G	A
15	chr15:76289251:C:T	0	76289251	T	C
15	chr15:76290667:T:C	0	76290667	C	T
15	chr15:76290951:T:C	0	76290951	C	T
15	chr15:76292345:T:TA	0	76292345	TA	T
15	chr15:76293991:C:CA	0	76293991	CA	C
15	chr15:76294642:A:C	0	76294642	C	A
15	chr15:76294978:G:C	0	76294978	C	G
15	chr15:76295030:T:C	0	76295030	C	T
15	chr15:76295146:T:C	0	76295146	C	T
15	chr15:76296465:T:C	0	76296465	C	T
15	chr15:76296921:A:G	0	76296921	G	A
15	chr15:76296938:T:C	0	76296938	C	T
15	chr15:76296975:A:G	0	76296975	G	A
15	chr15:76297154:G:A	0	76297154	A	G
15	chr15:76297426:A:T	0	76297426	T	A
15	chr15:76297526:A:T	0	76297526	T	A
15	chr15:76298604:G:A	0	76298604	A	G
15	chr15:76298852:A:G	0	76298852	G	A
15	chr15:76299479:T:C	0	76299479	C	T
15	chr15:76299546:G:A	0	76299546	A	G
15	chr15:76299708:G:A	0	76299708	A	G
15	chr15:76300327:C:A	0	76300327	A	C
15	chr15:76300397:G:C	0	76300397	C	G
15	chr15:76301313:C:T	0	76301313	T	C
15	chr15:76301437:G:A	0	76301437	A	G
15	chr15:76301535:A:T	0	76301535	T	A
15	chr15:76301537:C:T	0	76301537	T	C
15	chr15:76301659:G:A	0	76301659	A	G
15	chr15:76302254:A:C	0	76302254	C	A
15	chr15:76302576:CT:C	0	76302576	C	CT
15	chr15:76302612:C:A	0	76302612	A	C
15	chr15:76303063:G:C	0	76303063	C	G
15	chr15:76303198:T:C	0	76303198	C	T
15	chr15:76303208:T:C	0	76303208	C	T
15	chr15:76303752:T:C	0	76303752	C	T
15	chr15:76303909:C:T	0	76303909	T	C
15	chr15:76304149:A:G	0	76304149	G	A
15	chr15:76304359:G:A	0	76304359	A	G
15	chr15:76304716:G:C	0	76304716	C	G
15	chr15:76306211:T:C	0	76306211	C	T
15	chr15:76306577:C:T	0	76306577	T	C
15	chr15:76307487:AC:A	0	76307487	A	AC
15	chr15:76307551:A:T	0	76307551	T	A
15	chr15:76307575:T:C	0	76307575	C	T
15	chr15:76307881:A:T	0	76307881	T	A
15	chr15:76308513:A:G	0	76308513	G	A
15	chr15:76308708:T:C	0	76308708	C	T
15	chr15:76308734:A:C	0	76308734	C	A
15	chr15:76309175:C:T	0	76309175	T	C
15	chr15:76309530:A:G	0	76309530	G	A
15	chr15:76309871:G:A	0	76309871	A	G
15	chr15:76310823:A:G	0	76310823	G	A
15	chr15:76311338:G:C	0	76311338	C	G
15	chr15:76312502:C:T	0	76312502	T	C
15	chr15:76312662:G:GA	0	76312662	GA	G
15	chr15:76313601:G:A	0	76313601	A	G
15	chr15:76314250:T:C	0	76314250	C	T
15	chr15:76314441:T:C	0	76314441	C	T
15	chr15:76314655:G:A	0	76314655	A	G
15	chr15:76315980:T:C	0	76315980	C	T
15	chr15:76316021:G:A	0	76316021	A	G
15	chr15:76316086:T:C	0	76316086	C	T
15	chr15:76316345:G:A	0	76316345	A	G
15	chr15:76316840:A:G	0	76316840	G	A
15	chr15:76317364:A:G	0	76317364	G	A
15	chr15:76317382:G:A	0	76317382	A	G
15	chr15:76317894:C:T	0	76317894	T	C
15	chr15:76318767:G:A	0	76318767	A	G
15	chr15:76319593:T:C	0	76319593	C	T
15	chr15:76321136:C:T	0	76321136	T	C
15	chr15:76322464:A:T	0	76322464	T	A
15	chr15:76323330:C:T	0	76323330	T	C
15	chr15:76323535:T:G	0	76323535	G	T
15	chr15:76327255:C:T	0	76327255	T	C
15	chr15:76327350:G:A	0	76327350	A	G
15	chr15:76327747:A:G	0	76327747	G	A
15	chr15:76327998:A:G	0	76327998	G	A
15	chr15:76328356:C:G	0	76328356	G	C
15	chr15:76328881:TA:T	0	76328881	T	TA
15	chr15:76330448:G:T	0	76330448	T	G
15	chr15:76330841:G:C	0	76330841	C	G
15	chr15:76330902:C:T	0	76330902	T	C
15	chr15:76334987:C:A	0	76334987	A	C
15	chr15:76336395:A:G	0	76336395	G	A
15	chr15:76337268:T:G	0	76337268	G	T
15	chr15:76337962:T:C	0	76337962	C	T
15	chr15:76338376:C:T	0	76338376	T	C
15	chr15:76338686:A:G	0	76338686	G	A
15	chr15:76339960:T:C	0	76339960	C	T
15	chr15:76340146:A:G	0	76340146	G	A
15	chr15:76340566:A:G	0	76340566	G	A
15	chr15:76340793:C:T	0	76340793	T	C
15	chr15:76340851:G:C	0	76340851	C	G
15	chr15:76342339:T:C	0	76342339	C	T
15	chr15:76345820:C:T	0	76345820	T	C
15	chr15:76347668:C:T	0	76347668	T	C
15	chr15:76348089:C:T	0	76348089	T	C
15	chr15:76348317:C:T	0	76348317	T	C
15	chr15:76349766:A:G	0	76349766	G	A
15	chr15:76349877:G:C	0	76349877	C	G
15	chr15:76350607:G:T	0	76350607	T	G
15	chr15:76357049:T:C	0	76357049	C	T
15	chr15:76357221:G:A	0	76357221	A	G
15	chr15:76357807:G:A	0	76357807	A	G
15	chr15:76358361:A:G	0	76358361	G	A
15	chr15:76358792:G:A	0	76358792	A	G
15	chr15:76358986:T:G	0	76358986	G	T
15	chr15:76359917:C:G	0	76359917	G	C
15	chr15:76364462:A:G	0	76364462	G	A
15	chr15:76364734:T:A	0	76364734	A	T
15	chr15:76364783:G:A	0	76364783	A	G
15	chr15:76365533:A:G	0	76365533	G	A
15	chr15:76368353:G:T	0	76368353	T	G
15	chr15:76369584:T:C	0	76369584	C	T
15	chr15:76370269:TA:T	0	76370269	T	TA
15	chr15:76371165:C:T	0	76371165	T	C
15	chr15:76371858:T:G	0	76371858	G	T
15	chr15:76371929:T:A	0	76371929	A	T
15	chr15:76374312:C:T	0	76374312	T	C
15	chr15:76375436:A:T	0	76375436	T	A
15	chr15:76376812:A:G	0	76376812	G	A
15	chr15:76377127:T:G	0	76377127	G	T
15	chr15:76377392:CT:C	0	76377392	C	CT
15	chr15:76378575:C:T	0	76378575	T	C
15	chr15:76380228:A:C	0	76380228	C	A
15	chr15:76380476:T:A	0	76380476	A	T
15	chr15:76380885:C:T	0	76380885	T	C
15	chr15:76381375:T:C	0	76381375	C	T
15	chr15:76382019:T:C	0	76382019	C	T
15	chr15:76382283:T:C	0	76382283	C	T
15	chr15:76384744:G:A	0	76384744	A	G
15	chr15:76384900:A:C	0	76384900	C	A
15	chr15:76385908:T:G	0	76385908	G	T
15	chr15:76386351:A:G	0	76386351	G	A
15	chr15:76386685:A:G	0	76386685	G	A
15	chr15:76388825:G:T	0	76388825	T	G
15	chr15:76389897:C:T	0	76389897	T	C
15	chr15:76390797:CTATGTTGTGTTGCCAAGTAA:C	0	76390797	C	CTATGTTGTGTTGCCAAGTAA
15	chr15:76394186:G:A	0	76394186	A	G
15	chr15:76395469:C:T	0	76395469	T	C
15	chr15:76398127:C:T	0	76398127	T	C
15	chr15:76398265:G:A	0	76398265	A	G
15	chr15:76398390:C:T	0	76398390	T	C
15	chr15:76400536:A:G	0	76400536	G	A
15	chr15:76400977:A:T	0	76400977	T	A
15	chr15:76402889:G:A	0	76402889	A	G
15	chr15:76402964:G:A	0	76402964	A	G
15	chr15:76404427:T:C	0	76404427	C	T
15	chr15:76405927:G:A	0	76405927	A	G
15	chr15:76407514:T:C	0	76407514	C	T
15	chr15:76407969:A:T	0	76407969	T	A
15	chr15:76408212:T:C	0	76408212	C	T
15	chr15:76408382:T:C	0	76408382	C	T
15	chr15:76408460:C:A	0	76408460	A	C
15	chr15:76409012:C:T	0	76409012	T	C
15	chr15:76409045:C:G	0	76409045	G	C
15	chr15:76410088:C:T	0	76410088	T	C
15	chr15:76410380:T:C	0	76410380	C	T
15	chr15:76411347:C:T	0	76411347	T	C
15	chr15:76412068:A:G	0	76412068	G	A
15	chr15:76414722:TAACG:T	0	76414722	T	TAACG
15	chr15:76414906:A:G	0	76414906	G	A
15	chr15:76415353:T:C	0	76415353	C	T
15	chr15:76417182:T:A	0	76417182	A	T
15	chr15:76417209:C:CTG	0	76417209	CTG	C
15	chr15:76419410:A:G	0	76419410	G	A
15	chr15:76420586:C:G	0	76420586	G	C
15	chr15:76420690:A:T	0	76420690	T	A
15	chr15:76421256:A:G	0	76421256	G	A
15	chr15:76422186:T:C	0	76422186	C	T
15	chr15:76422566:C:G	0	76422566	G	C
15	chr15:76422867:G:A	0	76422867	A	G
15	chr15:76423984:A:T	0	76423984	T	A
15	chr15:76425279:A:C	0	76425279	C	A
15	chr15:76425472:C:A	0	76425472	A	C
15	chr15:76425648:G:A	0	76425648	A	G
15	chr15:76426180:C:T	0	76426180	T	C
15	chr15:76427539:T:A	0	76427539	A	T
15	chr15:76428044:G:A	0	76428044	A	G
15	chr15:76428696:A:G	0	76428696	G	A
15	chr15:76429715:AG:A	0	76429715	A	AG
15	chr15:76429980:T:C	0	76429980	C	T
15	chr15:76430428:A:T	0	76430428	T	A
15	chr15:76430664:T:G	0	76430664	G	T
15	chr15:76430726:A:T	0	76430726	T	A
15	chr15:76432541:T:C	0	76432541	C	T
15	chr15:76433979:T:G	0	76433979	G	T
15	chr15:76434124:G:T	0	76434124	T	G
15	chr15:76438243:T:C	0	76438243	C	T
15	chr15:76438260:C:T	0	76438260	T	C
15	chr15:76438650:T:C	0	76438650	C	T
15	chr15:76438731:C:T	0	76438731	T	C
15	chr15:76440218:T:G	0	76440218	G	T
15	chr15:76440239:T:C	0	76440239	C	T
15	chr15:76440706:G:A	0	76440706	A	G
15	chr15:76441161:T:C	0	76441161	C	T
15	chr15:76441211:G:A	0	76441211	A	G
15	chr15:76443500:T:C	0	76443500	C	T
15	chr15:76443924:G:A	0	76443924	A	G
15	chr15:76444714:T:C	0	76444714	C	T
15	chr15:76446964:A:T	0	76446964	T	A
15	chr15:76447004:C:T	0	76447004	T	C
15	chr15:76447043:C:T	0	76447043	T	C
15	chr15:76447540:CCAG:C	0	76447540	C	CCAG
15	chr15:76447878:C:G	0	76447878	G	C
15	chr15:76448444:T:C	0	76448444	C	T
15	chr15:76449228:T:C	0	76449228	C	T
15	chr15:76449398:C:T	0	76449398	T	C
15	chr15:76450178:T:A	0	76450178	A	T
15	chr15:76451004:C:T	0	76451004	T	C
15	chr15:76451198:A:C	0	76451198	C	A
15	chr15:76451224:A:G	0	76451224	G	A
15	chr15:76451961:C:A	0	76451961	A	C
15	chr15:76453179:C:G	0	76453179	G	C
15	chr15:76453346:G:C	0	76453346	C	G
15	chr15:76455420:C:T	0	76455420	T	C
15	chr15:76456776:A:G	0	76456776	G	A
15	chr15:76457137:G:A	0	76457137	A	G
15	chr15:76457971:C:T	0	76457971	T	C
15	chr15:76458354:T:C	0	76458354	C	T
15	chr15:76458381:T:C	0	76458381	C	T
15	chr15:76460357:A:G	0	76460357	G	A
15	chr15:76460493:A:C	0	76460493	C	A
15	chr15:76461470:G:T	0	76461470	T	G
15	chr15:76462173:G:A	0	76462173	A	G
15	chr15:76462221:C:T	0	76462221	T	C
15	chr15:76462792:G:C	0	76462792	C	G
15	chr15:76463165:A:G	0	76463165	G	A
15	chr15:76463300:A:G	0	76463300	G	A
15	chr15:76464110:G:A	0	76464110	A	G
15	chr15:76464362:T:C	0	76464362	C	T
15	chr15:76465006:T:C	0	76465006	C	T
15	chr15:76465113:T:C	0	76465113	C	T
15	chr15:76467045:T:C	0	76467045	C	T
15	chr15:76467103:G:C	0	76467103	C	G
15	chr15:76467224:A:G	0	76467224	G	A
15	chr15:76468550:C:T	0	76468550	T	C
15	chr15:76468965:T:C	0	76468965	C	T
15	chr15:76469298:AT:A	0	76469298	A	AT
15	chr15:76470645:C:T	0	76470645	T	C
15	chr15:76471173:C:A	0	76471173	A	C
15	chr15:76472898:T:C	0	76472898	C	T
15	chr15:76473044:T:A	0	76473044	A	T
15	chr15:76473326:A:G	0	76473326	G	A
15	chr15:76473907:A:G	0	76473907	G	A
15	chr15:76474093:G:A	0	76474093	A	G
15	chr15:76477279:G:A	0	76477279	A	G
15	chr15:76477584:C:T	0	76477584	T	C
15	chr15:76477803:C:T	0	76477803	T	C
15	chr15:76478218:ATTG:A	0	76478218	A	ATTG
15	chr15:76478505:A:C	0	76478505	C	A
15	chr15:76479721:C:T	0	76479721	T	C
15	chr15:76480985:C:A	0	76480985	A	C
15	chr15:76481764:G:A	0	76481764	A	G
15	chr15:76481930:T:C	0	76481930	C	T
15	chr15:76482167:T:C	0	76482167	C	T
15	chr15:76482411:G:A	0	76482411	A	G
15	chr15:76483429:T:C	0	76483429	C	T
15	chr15:76485236:G:A	0	76485236	A	G
15	chr15:76486022:A:G	0	76486022	G	A
15	chr15:76486163:C:T	0	76486163	T	C
15	chr15:76489297:A:T	0	76489297	T	A
15	chr15:76489388:C:T	0	76489388	T	C
15	chr15:76489589:T:C	0	76489589	C	T
15	chr15:76493308:T:A	0	76493308	A	T
15	chr15:76495311:C:T	0	76495311	T	C
15	chr15:76497808:T:C	0	76497808	C	T
15	chr15:76498186:C:T	0	76498186	T	C
15	chr15:76498929:C:T	0	76498929	T	C
15	chr15:76499438:T:A	0	76499438	A	T
15	chr15:76500498:T:C	0	76500498	C	T
15	chr15:76501280:C:T	0	76501280	T	C
15	chr15:76502413:T:C	0	76502413	C	T
15	chr15:76503737:C:A	0	76503737	A	C
15	chr15:76503924:T:C	0	76503924	C	T
15	chr15:76507742:C:T	0	76507742	T	C
15	chr15:76507743:G:A	0	76507743	A	G
15	chr15:76507919:A:G	0	76507919	G	A
15	chr15:76508021:A:G	0	76508021	G	A
15	chr15:76508318:G:A	0	76508318	A	G
15	chr15:76508414:G:A	0	76508414	A	G
15	chr15:76509834:C:T	0	76509834	T	C
15	chr15:76509901:G:T	0	76509901	T	G
15	chr15:76511620:C:T	0	76511620	T	C
15	chr15:76512278:T:C	0	76512278	C	T
15	chr15:76512389:G:C	0	76512389	C	G
15	chr15:76512445:G:T	0	76512445	T	G
15	chr15:76513670:T:C	0	76513670	C	T
15	chr15:76515331:G:C	0	76515331	C	G
15	chr15:76519049:C:T	0	76519049	T	C
15	chr15:76521579:T:G	0	76521579	G	T
15	chr15:76521886:C:A	0	76521886	A	C
15	chr15:76523674:G:A	0	76523674	A	G
15	chr15:76523800:T:G	0	76523800	G	T
15	chr15:76525447:T:C	0	76525447	C	T
15	chr15:76525729:T:C	0	76525729	C	T
15	chr15:76525853:A:C	0	76525853	C	A
15	chr15:76532250:T:C	0	76532250	C	T
15	chr15:76532666:T:C	0	76532666	C	T
15	chr15:76534421:C:T	0	76534421	T	C
15	chr15:76535948:A:G	0	76535948	G	A
15	chr15:76536227:G:A	0	76536227	A	G
15	chr15:76536452:A:C	0	76536452	C	A
15	chr15:76536641:T:C	0	76536641	C	T
15	chr15:76537163:A:G	0	76537163	G	A
15	chr15:76537698:G:A	0	76537698	A	G
15	chr15:76537877:A:C	0	76537877	C	A
15	chr15:76538895:G:A	0	76538895	A	G
15	chr15:76541438:C:T	0	76541438	T	C
15	chr15:76541497:T:C	0	76541497	C	T
15	chr15:76542027:G:A	0	76542027	A	G
15	chr15:76542056:G:A	0	76542056	A	G
15	chr15:76544799:A:G	0	76544799	G	A
15	chr15:76545018:C:G	0	76545018	G	C
15	chr15:76545880:T:C	0	76545880	C	T
15	chr15:76547702:CATTG:C	0	76547702	C	CATTG
15	chr15:76547728:T:C	0	76547728	C	T
15	chr15:76548491:G:T	0	76548491	T	G
15	chr15:76548563:C:T	0	76548563	T	C
15	chr15:76549006:G:A	0	76549006	A	G
15	chr15:76549007:C:A	0	76549007	A	C
15	chr15:76549314:T:G	0	76549314	G	T
15	chr15:76550060:A:G	0	76550060	G	A
15	chr15:76550871:T:G	0	76550871	G	T
15	chr15:76551108:CAGGAACATAAATT:C	0	76551108	C	CAGGAACATAAATT
15	chr15:76551995:GGA:G	0	76551995	G	GGA
15	chr15:76552230:C:T	0	76552230	T	C
15	chr15:76552709:T:C	0	76552709	C	T
15	chr15:76552940:T:C	0	76552940	C	T
15	chr15:76553155:G:T	0	76553155	T	G
15	chr15:76553450:C:T	0	76553450	T	C
15	chr15:76553513:A:G	0	76553513	G	A
15	chr15:76554214:C:T	0	76554214	T	C
15	chr15:76554787:T:TC	0	76554787	TC	T
15	chr15:76556122:T:C	0	76556122	C	T
15	chr15:76557801:T:C	0	76557801	C	T
15	chr15:76557977:A:T	0	76557977	T	A
15	chr15:76559080:G:C	0	76559080	C	G
15	chr15:76559210:T:A	0	76559210	A	T
15	chr15:76559213:T:A	0	76559213	A	T
15	chr15:76559394:C:T	0	76559394	T	C
15	chr15:76559637:C:A	0	76559637	A	C
15	chr15:76559802:C:T	0	76559802	T	C
15	chr15:76560447:C:CCA	0	76560447	CCA	C
15	chr15:76561025:T:G	0	76561025	G	T
15	chr15:76562128:A:G	0	76562128	G	A
15	chr15:76562474:G:C	0	76562474	C	G
15	chr15:76564435:A:G	0	76564435	G	A
15	chr15:76564886:C:A	0	76564886	A	C
15	chr15:76567633:T:C	0	76567633	C	T
15	chr15:76568359:C:T	0	76568359	T	C
15	chr15:76569120:G:T	0	76569120	T	G
15	chr15:76569191:G:A	0	76569191	A	G
15	chr15:76570682:T:G	0	76570682	G	T
```
