## Supplementary material for "Characterization of shared and ancestry-specific signals driving complex traits using multi-ancestry fine-mapping": mesusieoutput

```
                 eur          afr      eur_afr
   [1,] 0.0001060249 0.0001320587 3.109711e-05
   [2,] 0.0001843252 0.0001365091 3.969449e-05
   [3,] 0.0001314002 0.0001316617 3.517085e-05
   [4,] 0.0001801138 0.0001356913 3.962150e-05
   [5,] 0.0001782142 0.0001549063 5.960272e-05
   [6,] 0.0001824967 0.0001476756 4.859748e-05
   [7,] 0.0002388625 0.0001516033 5.463706e-05
   [8,] 0.0001092521 0.0001705599 3.440255e-05
   [9,] 0.0001657776 0.0001827762 5.517962e-05
  [10,] 0.0001650937 0.0001827444 5.486891e-05
  [11,] 0.0001088156 0.0001711250 3.437393e-05
  [12,] 0.0001095819 0.0001707041 3.443090e-05
  [13,] 0.0001794687 0.0001579096 4.521108e-05
  [14,] 0.0001874617 0.0001829340 6.428079e-05
  [15,] 0.0001144354 0.0001826959 3.209403e-05
  [16,] 0.0001092330 0.0001687838 3.464662e-05
  [17,] 0.0001543029 0.0001665583 3.557611e-05
  [18,] 0.0001079751 0.0001680774 3.438152e-05
  [19,] 0.0001368807 0.0002154658 5.599532e-05
  [20,] 0.0001089178 0.0001406494 3.255761e-05
  [21,] 0.0001819529 0.0001825893 6.141540e-05
  [22,] 0.0001741000 0.0001507343 4.576441e-05
  [23,] 0.0001121848 0.0001705023 3.445678e-05
  [24,] 0.0001115599 0.0001701055 3.441605e-05
  [25,] 0.0001109743 0.0001699582 3.434771e-05
  [26,] 0.0001272562 0.0001649589 3.482564e-05
  [27,] 0.0001223781 0.0002205166 4.293473e-05
  [28,] 0.0001724015 0.0001499537 4.722392e-05
  [29,] 0.0001769903 0.0001426973 3.769049e-05
  [30,] 0.0001346870 0.0002221632 3.519238e-05
  [31,] 0.0001274911 0.0001524333 4.108226e-05
  [32,] 0.0002099638 0.0001487895 3.950082e-05
  [33,] 0.0001729877 0.0001570560 3.485153e-05
  [34,] 0.0001580768 0.0002212382 3.628858e-05
  [35,] 0.0001267089 0.0001540735 4.157499e-05
  [36,] 0.0001726833 0.0001561356 3.508314e-05
  [37,] 0.0001294814 0.0001550084 4.315565e-05
  [38,] 0.0001334888 0.0001540735 4.419184e-05
  [39,] 0.0002753888 0.0001784501 8.712107e-05
  [40,] 0.0001726154 0.0001532159 5.284742e-05
  [41,] 0.0002216089 0.0001468738 6.621621e-05
  [42,] 0.0001687467 0.0001470335 5.069572e-05
  [43,] 0.0002216089 0.0001468122 6.606726e-05
  [44,] 0.0001739210 0.0001474007 5.274453e-05
  [45,] 0.0001427310 0.0001785959 4.825081e-05
  [46,] 0.0001324976 0.0002039857 4.635035e-05
  [47,] 0.0001713579 0.0001465390 5.037113e-05
  [48,] 0.0001357189 0.0001992029 3.844031e-05
  [49,] 0.0001324054 0.0002039857 4.909122e-05
  [50,] 0.0001726967 0.0001464700 5.054248e-05
  [51,] 0.0001335527 0.0001998089 3.871956e-05
  [52,] 0.0001713579 0.0001464371 5.011488e-05
  [53,] 0.0001667729 0.0001467434 4.466419e-05
  [54,] 0.0001176418 0.0001666175 3.031148e-05
  [55,] 0.0002033417 0.0001479503 6.329918e-05
  [56,] 0.0001860751 0.0001491116 5.039461e-05
  [57,] 0.0001866555 0.0001490496 5.025646e-05
  [58,] 0.0001857897 0.0001490407 5.003820e-05
  [59,] 0.0001857897 0.0001490407 5.003820e-05
  [60,] 0.0001857936 0.0001490407 5.004064e-05
  [61,] 0.0001227504 0.0002107125 4.659421e-05
  [62,] 0.0001332626 0.0001828622 4.753351e-05
  [63,] 0.0001853142 0.0001490288 4.986694e-05
  [64,] 0.0001849487 0.0001488052 4.972206e-05
  [65,] 0.0001844098 0.0001490480 4.981134e-05
  [66,] 0.0001840403 0.0001488171 4.962747e-05
  [67,] 0.0001799764 0.0001488171 4.883995e-05
  [68,] 0.0001043450 0.0001715060 3.367017e-05
  [69,] 0.0001344510 0.0001844399 4.879402e-05
  [70,] 0.0001337548 0.0002191466 4.491149e-05
  [71,] 0.0001909291 0.0001488634 5.118698e-05
  [72,] 0.0001344510 0.0001846619 4.888857e-05
  [73,] 0.0002552865 0.0001360905 5.033163e-05
  [74,] 0.0001840316 0.0001513582 6.179046e-05
  [75,] 0.0001890839 0.0001489025 5.097020e-05
  [76,] 0.0001889748 0.0001489174 5.099723e-05
  [77,] 0.0001344510 0.0001850090 4.904668e-05
  [78,] 0.0002075075 0.0001488423 5.746576e-05
  [79,] 0.0001873702 0.0001519897 6.359588e-05
  [80,] 0.0002069984 0.0001488423 5.725226e-05
  [81,] 0.0001890838 0.0001521200 6.431902e-05
  [82,] 0.0001608154 0.0001630957 3.558357e-05
  [83,] 0.0001877602 0.0001491255 5.078186e-05
  [84,] 0.0001890838 0.0001521200 6.431902e-05
  [85,] 0.0001083836 0.0001712393 3.432519e-05
  [86,] 0.0001876551 0.0001491578 5.086007e-05
  [87,] 0.0001891933 0.0001491567 5.116947e-05
  [88,] 0.0001892922 0.0001491409 5.114016e-05
  [89,] 0.0001500261 0.0001387115 3.705517e-05
  [90,] 0.0002124933 0.0001487828 5.946246e-05
  [91,] 0.0001883501 0.0001491911 5.109420e-05
  [92,] 0.0001875314 0.0001491911 5.092064e-05
  [93,] 0.0002053171 0.0001537572 6.962433e-05
  [94,] 0.0001924075 0.0001491734 5.188265e-05
  [95,] 0.0002071266 0.0001544073 7.085244e-05
  [96,] 0.0001156034 0.0001787994 3.886949e-05
  [97,] 0.0001975252 0.0001382815 4.474638e-05
  [98,] 0.0001301258 0.0001514125 3.442711e-05
  [99,] 0.0002011840 0.0001389719 4.507759e-05
 [100,] 0.0001302061 0.0001365590 3.534826e-05
 [101,] 0.0001901780 0.0001547152 6.509691e-05
 [102,] 0.0001859848 0.0001503463 5.172322e-05
 [103,] 0.0001866522 0.0001502289 5.170252e-05
 [104,] 0.0001300684 0.0001837836 3.759874e-05
 [105,] 0.0002734597 0.0001476597 4.823483e-05
 [106,] 0.0002329547 0.0001390036 5.029089e-05
 [107,] 0.0001427295 0.0001881589 3.451894e-05
 [108,] 0.0001568825 0.0001462048 4.524867e-05
 [109,] 0.0001366848 0.0001922306 4.673400e-05
 [110,] 0.0001195896 0.0001558744 3.985578e-05
 [111,] 0.0001199304 0.0001458693 4.041697e-05
 [112,] 0.0001201123 0.0001460784 4.056673e-05
 [113,] 0.0001722355 0.0001496389 4.808955e-05
 [114,] 0.0001957542 0.0001648510 5.838689e-05
 [115,] 0.0003248591 0.0001990271 1.605283e-04
 [116,] 0.0001153306 0.0001719473 3.615481e-05
 [117,] 0.0001057461 0.0001716762 3.478770e-05
 [118,] 0.0001170597 0.0001447437 3.893364e-05
 [119,] 0.0001160855 0.0001310449 3.298315e-05
 [120,] 0.0001721321 0.0001489655 4.777513e-05
 [121,] 0.0002699824 0.0001944872 1.234390e-04
 [122,] 0.0002686528 0.0001947009 1.230475e-04
 [123,] 0.0001197470 0.0001443054 3.993245e-05
 [124,] 0.0002674653 0.0001950460 1.229268e-04
 [125,] 0.0001720809 0.0001492193 4.808753e-05
 [126,] 0.0001184925 0.0001424585 3.875083e-05
 [127,] 0.0001905102 0.0001645897 5.660646e-05
 [128,] 0.0002519810 0.0001889142 1.065888e-04
 [129,] 0.0001271532 0.0001723665 3.891680e-05
 [130,] 0.0001174557 0.0001454454 3.816414e-05
 [131,] 0.0002566087 0.0001891286 1.091289e-04
 [132,] 0.0002553844 0.0001893114 1.088222e-04
 [133,] 0.0001955764 0.0001646757 5.872321e-05
 [134,] 0.0001203120 0.0001724343 3.712268e-05
 [135,] 0.0002048612 0.0001725522 8.306247e-05
 [136,] 0.0002793972 0.0001946067 1.283123e-04
 [137,] 0.0001042717 0.0001713893 3.418348e-05
 [138,] 0.0002566087 0.0001894648 1.096599e-04
 [139,] 0.0002589618 0.0001902766 1.119874e-04
 [140,] 0.0001200215 0.0001721914 3.714063e-05
 [141,] 0.0002602147 0.0001895839 1.116145e-04
 [142,] 0.0001288402 0.0001325120 3.550486e-05
 [143,] 0.0001041473 0.0001713165 3.410682e-05
 [144,] 0.0001224930 0.0001403790 3.942750e-05
 [145,] 0.0002589618 0.0001898684 1.114615e-04
 [146,] 0.0001288606 0.0001332822 3.569804e-05
 [147,] 0.0001039601 0.0001414531 3.129246e-05
 [148,] 0.0001217878 0.0001405375 3.925307e-05
 [149,] 0.0002129560 0.0001705702 8.488844e-05
 [150,] 0.0001290723 0.0001326787 3.533405e-05
 [151,] 0.0002626229 0.0001903133 1.139301e-04
 [152,] 0.0001929731 0.0001645596 5.778400e-05
 [153,] 0.0001896493 0.0001645609 5.661319e-05
 [154,] 0.0001276438 0.0001716037 3.928601e-05
 [155,] 0.0001288415 0.0001330356 3.555040e-05
 [156,] 0.0001041751 0.0001412801 3.140942e-05
 [157,] 0.0001035391 0.0001712855 3.374130e-05
 [158,] 0.0001727622 0.0001478626 4.765328e-05
 [159,] 0.0001041414 0.0001413184 3.141685e-05
 [160,] 0.0001921012 0.0001644961 5.761650e-05
 [161,] 0.0001037288 0.0001414529 3.123252e-05
 [162,] 0.0001948865 0.0001650428 5.362257e-05
 [163,] 0.0001036990 0.0001412618 3.125117e-05
 [164,] 0.0001927297 0.0001643946 5.751444e-05
 [165,] 0.0001572949 0.0001727843 4.714707e-05
 [166,] 0.0002614776 0.0001919114 1.157017e-04
 [167,] 0.0001034344 0.0001715165 3.365985e-05
 [168,] 0.0002602147 0.0001925777 1.159579e-04
 [169,] 0.0001922571 0.0001643227 5.715674e-05
 [170,] 0.0001154505 0.0001399253 3.674253e-05
 [171,] 0.0001207034 0.0001730160 3.710720e-05
 [172,] 0.0002690051 0.0001926172 1.205299e-04
 [173,] 0.0002663699 0.0001927376 1.193348e-04
 [174,] 0.0001034092 0.0001718751 3.355647e-05
 [175,] 0.0001885567 0.0001642895 5.608063e-05
 [176,] 0.0001230189 0.0001415503 4.014342e-05
 [177,] 0.0001713845 0.0001477839 4.690711e-05
 [178,] 0.0001695054 0.0001484913 4.392421e-05
 [179,] 0.0001199422 0.0001439367 3.987079e-05
 [180,] 0.0001034092 0.0001560442 3.239507e-05
 [181,] 0.0002024687 0.0001974470 9.182627e-05
 [182,] 0.0002013755 0.0002026853 9.566520e-05
 [183,] 0.0002030214 0.0001974926 9.222217e-05
 [184,] 0.0002661014 0.0001745150 7.310885e-05
 [185,] 0.0001880533 0.0001642007 5.511635e-05
 [186,] 0.0001043399 0.0001715860 3.374537e-05
 [187,] 0.0002012334 0.0002028907 9.571494e-05
 [188,] 0.0002040825 0.0001980498 9.342959e-05
 [189,] 0.0001048554 0.0001721578 3.374257e-05
 [190,] 0.0001899555 0.0001641930 5.576458e-05
 [191,] 0.0001318142 0.0001336619 3.568979e-05
 [192,] 0.0001369167 0.0001428822 4.563106e-05
 [193,] 0.0002372158 0.0001672247 9.113633e-05
 [194,] 0.0002052154 0.0001986192 9.468042e-05
 [195,] 0.0002074723 0.0001979021 9.548213e-05
 [196,] 0.0001800245 0.0001475545 4.934155e-05
 [197,] 0.0002685983 0.0001657256 1.014174e-04
 [198,] 0.0002086400 0.0002072895 1.049747e-04
 [199,] 0.0002054264 0.0001990059 9.510202e-05
 [200,] 0.0001735208 0.0001468900 5.511783e-05
 [201,] 0.0001713039 0.0001481040 4.683513e-05
 [202,] 0.0001843082 0.0001646195 5.532670e-05
 [203,] 0.0004092803 0.0001819098 1.938225e-04
 [204,] 0.0005508695 0.0001799718 2.600825e-04
 [205,] 0.0004449499 0.0002094302 2.576335e-04
 [206,] 0.0004507287 0.0002098014 2.625384e-04
 [207,] 0.0004924661 0.0001830844 2.401801e-04
 [208,] 0.0001713970 0.0001486755 4.713760e-05
 [209,] 0.0001456151 0.0001468350 5.003999e-05
 [210,] 0.0004849215 0.0001844583 2.401562e-04
 [211,] 0.0003946429 0.0002092220 2.231376e-04
 [212,] 0.0004550013 0.0001872170 2.313166e-04
 [213,] 0.0004268264 0.0002127904 2.535364e-04
 [214,] 0.0001883313 0.0001648765 5.680097e-05
 [215,] 0.0004214846 0.0001862706 2.104997e-04
 [216,] 0.0005050942 0.0001903331 2.680649e-04
 [217,] 0.0001734385 0.0001484937 4.702190e-05
 [218,] 0.0001726767 0.0001486648 4.686434e-05
 [219,] 0.0001097879 0.0001408763 3.251064e-05
 [220,] 0.0001082023 0.0001749221 3.531614e-05
 [221,] 0.0001098334 0.0001413215 3.252503e-05
 [222,] 0.0002170981 0.0001644083 8.214920e-05
 [223,] 0.0001716359 0.0001489647 4.726353e-05
 [224,] 0.0001102388 0.0001409771 3.243706e-05
 [225,] 0.0001100670 0.0001403159 3.243360e-05
 [226,] 0.0001125926 0.0001311148 3.184245e-05
 [227,] 0.0001113858 0.0001405965 3.250031e-05
 [228,] 0.0001110705 0.0001406571 3.246895e-05
 [229,] 0.0001716222 0.0001492397 4.727871e-05
 [230,] 0.0001118335 0.0001408193 3.268590e-05
 [231,] 0.0001877886 0.0001647194 5.603452e-05
 [232,] 0.0001135605 0.0001412648 3.429412e-05
 [233,] 0.0004005872 0.0002157333 2.413556e-04
 [234,] 0.0001108245 0.0001414604 3.268680e-05
 [235,] 0.0001107717 0.0001408101 3.267604e-05
 [236,] 0.0001111245 0.0001412571 3.267602e-05
 [237,] 0.0001736093 0.0001491798 4.724173e-05
 [238,] 0.0001117978 0.0001407632 3.274677e-05
 [239,] 0.0001109692 0.0001413407 3.270935e-05
 [240,] 0.0001493716 0.0001695364 5.525648e-05
 [241,] 0.0001131209 0.0001314979 3.199470e-05
 [242,] 0.0002404456 0.0001655810 9.286282e-05
 [243,] 0.0001762058 0.0001499002 4.817301e-05
 [244,] 0.0001051031 0.0001411732 3.152414e-05
 [245,] 0.0001853504 0.0001988981 7.732409e-05
 [246,] 0.0001768346 0.0001719223 6.538488e-05
 [247,] 0.0001514685 0.0001635081 4.908191e-05
 [248,] 0.0001736631 0.0002666412 1.202720e-04
 [249,] 0.0001621464 0.0001728838 6.449515e-05
 [250,] 0.0001474515 0.0001579957 5.077565e-05
 [251,] 0.0001816190 0.0001992893 7.354439e-05
 [252,] 0.0001672616 0.0001688507 6.438846e-05
 [253,] 0.0001476969 0.0001992307 5.862156e-05
 [254,] 0.0001095916 0.0001706955 3.240136e-05
 [255,] 0.0001810524 0.0001770631 5.461322e-05
 [256,] 0.0001254308 0.0001355648 3.341707e-05
 [257,] 0.0001494912 0.0001872655 5.516503e-05
 [258,] 0.0001212720 0.0001437953 3.218575e-05
 [259,] 0.0001712393 0.0001966978 6.738960e-05
 [260,] 0.0001478103 0.0001972500 5.820660e-05
 [261,] 0.0001457821 0.0001997620 5.740702e-05
 [262,] 0.0001510200 0.0002015691 6.198585e-05
 [263,] 0.0001226537 0.0001350344 3.315946e-05
 [264,] 0.0001506760 0.0001962132 5.974352e-05
 [265,] 0.0001138450 0.0001453029 3.124857e-05
 [266,] 0.0001675290 0.0001764238 6.928258e-05
 [267,] 0.0001093706 0.0002420784 3.542269e-05
 [268,] 0.0001128995 0.0001418755 3.379593e-05
 [269,] 0.0001076238 0.0001463786 3.315296e-05
 [270,] 0.0002466051 0.0005244873 4.152262e-04
 [271,] 0.0001127263 0.0001755352 3.748610e-05
 [272,] 0.0001512065 0.0002191682 8.127427e-05
 [273,] 0.0001753938 0.0001798711 5.950485e-05
 [274,] 0.0001579852 0.0001457091 4.075995e-05
 [275,] 0.0001589280 0.0001619138 6.172838e-05
 [276,] 0.0001116040 0.0001767091 3.731448e-05
 [277,] 0.0001523250 0.0001591699 5.715639e-05
 [278,] 0.0003545667 0.0002422799 2.837508e-04
 [279,] 0.0002501674 0.0002853042 2.203527e-04
 [280,] 0.0001501251 0.0001610665 5.650388e-05
 [281,] 0.0001100847 0.0001784400 3.654828e-05
 [282,] 0.0004088021 0.0001611383 1.095475e-04
 [283,] 0.0001098231 0.0001787238 3.633981e-05
 [284,] 0.0001707596 0.0001495738 5.590648e-05
 [285,] 0.0001460698 0.0001707475 3.980647e-05
 [286,] 0.0001860050 0.0001578905 5.080358e-05
 [287,] 0.0002441994 0.0002876442 2.227961e-04
 [288,] 0.0003916832 0.0003646887 4.364814e-04
 [289,] 0.0001248262 0.0003593968 9.293957e-05
 [290,] 0.0001284960 0.0003463940 9.616769e-05
 [291,] 0.0001255444 0.0003574382 9.373010e-05
 [292,] 0.0001674127 0.0001971605 7.902743e-05
 [293,] 0.0001652781 0.0001977364 7.799301e-05
 [294,] 0.0001359589 0.0003821791 1.166941e-04
 [295,] 0.0001830311 0.0001981887 8.971830e-05
 [296,] 0.0001238504 0.0003617170 9.244747e-05
 [297,] 0.0001106722 0.0001336567 3.014551e-05
 [298,] 0.0001717938 0.0001985333 8.269144e-05
 [299,] 0.0001489588 0.0003676580 1.340403e-04
 [300,] 0.0001478651 0.0003973398 1.409457e-04
 [301,] 0.0004953694 0.0003624959 5.825578e-04
 [302,] 0.0004837325 0.0003650237 5.698618e-04
 [303,] 0.0001057451 0.0001331400 2.986605e-05
 [304,] 0.0004889627 0.0003602150 5.703224e-04
 [305,] 0.0001248613 0.0002194454 5.144254e-05
 [306,] 0.0004536114 0.0003546738 5.094026e-04
 [307,] 0.0004891254 0.0003557840 5.618809e-04
 [308,] 0.0004833826 0.0003546738 5.519264e-04
 [309,] 0.0001034824 0.0001344901 3.025752e-05
 [310,] 0.0001248558 0.0002245949 5.309134e-05
 [311,] 0.0005275834 0.0003605336 6.287885e-04
 [312,] 0.0002035840 0.0001980253 1.030383e-04
 [313,] 0.0001936458 0.0001392981 6.401802e-05
 [314,] 0.0001235254 0.0001817297 5.101703e-05
 [315,] 0.0005680704 0.0001664657 2.155986e-04
 [316,] 0.0001198657 0.0001707083 3.360471e-05
 [317,] 0.0001261584 0.0001950398 5.743526e-05
 [318,] 0.0002732098 0.0001574437 7.598100e-05
 [319,] 0.0001287189 0.0001959428 5.956888e-05
 [320,] 0.0001225500 0.0002159936 4.961575e-05
 [321,] 0.0013015001 0.0002459014 1.180856e-03
 [322,] 0.0012765689 0.0002465911 1.161175e-03
 [323,] 0.0001498729 0.0001547615 4.546578e-05
 [324,] 0.0002772959 0.0001587719 9.630483e-05
 [325,] 0.0017521467 0.0001352284 4.607521e-04
 [326,] 0.0001250636 0.0002011615 5.845439e-05
 [327,] 0.0001489825 0.0001546013 4.524531e-05
 [328,] 0.0001187758 0.0001994954 5.300652e-05
 [329,] 0.0001182398 0.0001893370 5.031390e-05
 [330,] 0.0007760146 0.0002117116 5.319786e-04
 [331,] 0.0001165579 0.0001880422 4.879831e-05
 [332,] 0.0001495030 0.0001539101 4.315118e-05
 [333,] 0.0008045225 0.0002091147 5.429258e-04
 [334,] 0.0007835645 0.0002061708 5.155784e-04
 [335,] 0.0007528651 0.0002057468 4.918203e-04
 [336,] 0.0008157395 0.0002053671 5.354165e-04
 [337,] 0.0016384505 0.0001802487 8.580773e-04
 [338,] 0.0022215486 0.0001554180 9.577845e-04
 [339,] 0.0019384621 0.0001455290 4.278907e-04
 [340,] 0.0001484691 0.0001292284 4.004276e-05
 [341,] 0.0001521218 0.0001288178 4.063002e-05
 [342,] 0.0004808691 0.0001587193 1.666989e-04
 [343,] 0.0001508807 0.0001288933 4.065151e-05
 [344,] 0.0001508807 0.0001289231 4.074539e-05
 [345,] 0.0001363727 0.0001289896 3.777269e-05
 [346,] 0.0001392980 0.0001289171 3.824434e-05
 [347,] 0.0001392980 0.0001289231 3.825963e-05
 [348,] 0.0002995457 0.0001321165 8.309051e-05
 [349,] 0.0004540920 0.0001587185 1.577647e-04
 [350,] 0.0007278462 0.0002015111 4.529117e-04
 [351,] 0.0003162401 0.0001327324 8.901817e-05
 [352,] 0.0007582960 0.0002022396 4.765366e-04
 [353,] 0.0003213606 0.0001329872 9.105435e-05
 [354,] 0.0007278462 0.0002024212 4.558215e-04
 [355,] 0.0004597120 0.0001586049 1.597137e-04
 [356,] 0.0007677389 0.0002027859 4.847056e-04
 [357,] 0.0003263477 0.0001332315 9.302814e-05
 [358,] 0.0001319163 0.0002069374 5.568001e-05
 [359,] 0.0001319565 0.0001287154 3.579831e-05
 [360,] 0.0004685375 0.0001580980 1.606023e-04
 [361,] 0.0003288825 0.0001336241 9.482518e-05
 [362,] 0.0001360706 0.0001287192 3.646993e-05
 [363,] 0.0004529396 0.0001577327 1.545707e-04
 [364,] 0.0001187816 0.0001346225 3.240034e-05
 [365,] 0.0001187816 0.0001346701 3.238187e-05
 [366,] 0.0001640382 0.0001567510 3.376977e-05
 [367,] 0.0002158861 0.0001857696 1.066492e-04
 [368,] 0.0018130252 0.0001294963 4.273324e-04
 [369,] 0.0002069638 0.0001872612 1.025463e-04
 [370,] 0.0001710280 0.0001581025 3.417223e-05
 [371,] 0.0005694715 0.0002005675 3.416984e-04
 [372,] 0.0004581180 0.0001587184 1.601318e-04
 [373,] 0.0001726672 0.0001570931 3.444258e-05
 [374,] 0.0009696938 0.0001520704 3.026046e-04
 [375,] 0.0002057731 0.0001854507 1.003746e-04
 [376,] 0.0015237393 0.0001295762 3.502653e-04
 [377,] 0.0007337023 0.0001516842 2.125872e-04
 [378,] 0.0001211223 0.0001594476 3.046835e-05
 [379,] 0.0001895543 0.0002187286 1.123747e-04
 [380,] 0.0001917577 0.0002181889 1.138368e-04
 [381,] 0.0002172196 0.0001596229 5.193600e-05
 [382,] 0.0005461659 0.0002067616 3.368010e-04
 [383,] 0.0005524033 0.0002067616 3.411129e-04
 [384,] 0.0002302075 0.0001628387 8.581616e-05
 [385,] 0.0001704428 0.0001313460 4.520629e-05
 [386,] 0.0001970752 0.0001632233 7.324611e-05
 [387,] 0.0001733108 0.0001314279 4.591206e-05
 [388,] 0.0006912592 0.0001609109 3.169518e-04
 [389,] 0.0006912592 0.0001609109 3.169518e-04
 [390,] 0.0004824705 0.0002024841 2.838580e-04
 [391,] 0.0006610171 0.0001605582 3.016235e-04
 [392,] 0.0001515487 0.0001295365 3.934477e-05
 [393,] 0.0004877814 0.0002003038 2.822948e-04
 [394,] 0.0001263278 0.0002517969 5.693350e-05
 [395,] 0.0002079995 0.0001635761 7.780808e-05
 [396,] 0.0003127772 0.0001623829 9.755436e-05
 [397,] 0.0004001913 0.0001916323 2.089135e-04
 [398,] 0.0004020620 0.0001916323 2.099978e-04
 [399,] 0.0001137571 0.0001300847 3.276513e-05
 [400,] 0.0002066654 0.0001568015 6.604033e-05
 [401,] 0.0002005185 0.0001688028 7.686749e-05
 [402,] 0.0002030506 0.0001665547 7.586091e-05
 [403,] 0.0002030506 0.0001655694 7.485855e-05
 [404,] 0.0002022569 0.0001659924 7.496334e-05
 [405,] 0.0004116056 0.0001483429 1.597394e-04
 [406,] 0.0002013834 0.0001646414 7.322863e-05
 [407,] 0.0001979753 0.0001656870 7.289216e-05
 [408,] 0.0001432153 0.0001961698 6.527185e-05
 [409,] 0.0007454142 0.0001463551 2.800805e-04
 [410,] 0.0047707215 0.0001551639 1.442103e-03
 [411,] 0.0007626779 0.0001461270 2.853607e-04
 [412,] 0.0007804237 0.0001457191 2.898269e-04
 [413,] 0.0132371153 0.0001537236 5.128973e-03
 [414,] 0.0001316252 0.0001288681 3.625954e-05
 [415,] 0.0007626779 0.0001461270 2.853607e-04
 [416,] 0.0051096912 0.0001552806 1.549038e-03
 [417,] 0.0007538710 0.0001459220 2.811128e-04
 [418,] 0.0001323237 0.0001288471 3.635756e-05
 [419,] 0.0007904343 0.0001454056 2.918267e-04
 [420,] 0.0010167420 0.0001437881 3.604889e-04
 [421,] 0.0009337229 0.0001432554 3.281527e-04
 [422,] 0.0058946866 0.0001539823 1.712943e-03
 [423,] 0.0001301296 0.0001289922 3.618003e-05
 [424,] 0.0008895038 0.0001429105 3.107533e-04
 [425,] 0.0001329590 0.0001291426 3.749348e-05
 [426,] 0.0001044602 0.0001343008 3.034640e-05
 [427,] 0.0001796418 0.0001619951 4.139225e-05
 [428,] 0.0002183999 0.0001658647 8.504858e-05
 [429,] 0.0011711702 0.0001451365 2.396047e-04
 [430,] 0.0014101699 0.0001644254 5.738877e-04
 [431,] 0.0001558827 0.0001338165 4.767885e-05
 [432,] 0.0011711702 0.0001437671 2.521989e-04
 [433,] 0.0002182693 0.0001616712 6.914508e-05
 [434,] 0.0001368086 0.0001988971 4.674094e-05
 [435,] 0.0001591622 0.0001602235 5.300891e-05
 [436,] 0.0002377380 0.0001542861 7.080297e-05
 [437,] 0.0001669448 0.0001599455 5.578906e-05
 [438,] 0.0009400017 0.0001599479 3.504765e-04
 [439,] 0.0014048755 0.0001598349 5.200405e-04
 [440,] 0.0006765883 0.0001613526 2.630434e-04
 [441,] 0.0021189317 0.0001549945 8.795311e-04
 [442,] 0.0020724026 0.0001542141 8.506063e-04
 [443,] 0.0001599941 0.0001587633 5.253524e-05
 [444,] 0.0001271367 0.0001287467 3.442752e-05
 [445,] 0.0003151642 0.0001306245 9.238489e-05
 [446,] 0.0002124051 0.0001622531 6.837189e-05
 [447,] 0.0013461789 0.0001438005 2.836224e-04
 [448,] 0.0054988596 0.0001533592 1.548532e-03
 [449,] 0.0002068735 0.0001618678 6.487501e-05
 [450,] 0.0003874727 0.0001593454 9.142069e-05
 [451,] 0.0001646480 0.0001618655 5.636300e-05
 [452,] 0.0004097261 0.0001508961 1.100861e-04
 [453,] 0.0015242427 0.0001299545 3.110859e-04
 [454,] 0.0062456245 0.0001537683 1.781365e-03
 [455,] 0.0001521881 0.0001631343 5.173965e-05
 [456,] 0.0001592510 0.0001611430 4.858280e-05
 [457,] 0.0001592510 0.0001611430 4.858280e-05
 [458,] 0.0007736240 0.0001465233 1.359090e-04
 [459,] 0.0064150920 0.0001539327 1.848969e-03
 [460,] 0.0001579843 0.0001615214 4.867607e-05
 [461,] 0.0001518469 0.0001654878 5.271990e-05
 [462,] 0.0001591916 0.0001611617 4.860627e-05
 [463,] 0.0001508321 0.0001633860 5.124142e-05
 [464,] 0.0002029982 0.0001302806 5.735892e-05
 [465,] 0.0010032051 0.0001308022 2.059000e-04
 [466,] 0.0027647946 0.0001527003 4.314481e-04
 [467,] 0.0001591916 0.0001608232 4.825159e-05
 [468,] 0.0001505084 0.0001637035 5.119294e-05
 [469,] 0.0057818032 0.0001541981 1.703222e-03
 [470,] 0.0007301788 0.0001455408 1.302280e-04
 [471,] 0.0004180680 0.0001584436 9.926164e-05
 [472,] 0.0001368408 0.0001919009 4.572167e-05
 [473,] 0.0001550409 0.0001646388 5.370332e-05
 [474,] 0.0065720118 0.0001542943 1.936681e-03
 [475,] 0.0001558084 0.0001647706 5.412394e-05
 [476,] 0.0001595964 0.0001619834 4.953519e-05
 [477,] 0.0001369563 0.0001907844 4.533604e-05
 [478,] 0.0001528838 0.0001647706 5.277154e-05
 [479,] 0.0001368086 0.0001907844 4.565705e-05
 [480,] 0.0012530011 0.0001614444 4.771015e-04
 [481,] 0.0001235468 0.0001345747 3.145702e-05
 [482,] 0.0007247417 0.0001474807 1.281521e-04
 [483,] 0.0001535612 0.0001647706 5.308784e-05
 [484,] 0.0065056684 0.0001544207 1.914220e-03
 [485,] 0.0001521881 0.0001653506 5.267621e-05
 [486,] 0.0070348671 0.0001544207 2.062995e-03
 [487,] 0.0017541943 0.0001305582 3.596425e-04
 [488,] 0.0032819693 0.0001477638 5.542236e-04
 [489,] 0.0001550409 0.0001660186 5.436316e-05
 [490,] 0.0001573595 0.0001660186 5.545142e-05
 [491,] 0.0025357306 0.0001499491 4.256572e-04
 [492,] 0.0053022456 0.0001328344 1.109960e-03
 [493,] 0.0001702523 0.0001546548 4.470184e-05
 [494,] 0.0015366519 0.0001302828 3.499859e-04
 [495,] 0.0066829631 0.0001545944 1.966069e-03
 [496,] 0.0001561992 0.0001658806 5.483678e-05
 [497,] 0.0002925630 0.0001303234 8.323676e-05
 [498,] 0.0001558116 0.0001676020 5.535913e-05
 [499,] 0.0001561934 0.0001665950 5.507970e-05
 [500,] 0.0001691880 0.0001550327 4.423687e-05
 [501,] 0.0001188190 0.0001574671 3.233008e-05
 [502,] 0.0001732388 0.0001551653 4.486642e-05
 [503,] 0.0002296517 0.0001329964 5.855429e-05
 [504,] 0.0002250681 0.0001332525 5.644957e-05
 [505,] 0.0033896590 0.0001580096 1.154888e-03
 [506,] 0.0001366703 0.0001862202 4.606994e-05
 [507,] 0.0001940113 0.0001709623 5.571350e-05
 [508,] 0.0004242645 0.0001436269 8.833419e-05
 [509,] 0.0058526300 0.0001546319 1.735314e-03
 [510,] 0.0036847882 0.0001545871 1.103174e-03
 [511,] 0.0007498534 0.0001611736 2.830319e-04
 [512,] 0.0001581315 0.0001787918 6.178682e-05
 [513,] 0.0033245690 0.0001367220 9.498822e-04
 [514,] 0.0012605419 0.0001459129 2.617050e-04
 [515,] 0.0001682343 0.0001563354 4.360408e-05
 [516,] 0.0001371093 0.0001758771 4.424672e-05
 [517,] 0.0001371452 0.0001747955 4.391859e-05
 [518,] 0.0001763511 0.0001624785 4.392845e-05
 [519,] 0.0001637435 0.0001657271 5.793454e-05
 [520,] 0.0001819449 0.0001627856 4.478733e-05
 [521,] 0.0001855495 0.0001337611 5.079386e-05
 [522,] 0.0001551379 0.0001506659 3.393359e-05
 [523,] 0.0001211624 0.0001617146 4.455970e-05
 [524,] 0.0001982761 0.0001813203 6.893408e-05
 [525,] 0.0001521016 0.0002133148 4.661042e-05
 [526,] 0.0002072331 0.0001568884 6.183308e-05
 [527,] 0.0001499365 0.0002484840 8.761312e-05
 [528,] 0.0001918069 0.0001662429 5.962981e-05
 [529,] 0.0002076342 0.0001562060 3.844818e-05
 [530,] 0.0001780272 0.0001454541 3.712702e-05
 [531,] 0.0001129191 0.0004385415 7.915163e-05
 [532,] 0.0002473172 0.0002617125 1.984098e-04
 [533,] 0.0002101241 0.0002584167 1.569729e-04
 [534,] 0.0001955287 0.0001888072 4.145847e-05
 [535,] 0.0002237393 0.0002399225 1.570729e-04
 [536,] 0.0002289162 0.0002414025 1.630621e-04
 [537,] 0.0002141934 0.0002483389 1.541888e-04
 [538,] 0.0001072599 0.0002693189 4.824795e-05
 [539,] 0.0002457404 0.0002513660 1.880674e-04
 [540,] 0.0003057581 0.0001507475 5.619933e-05
 [541,] 0.0002512740 0.0002395631 1.822858e-04
 [542,] 0.0002673914 0.0002324377 1.897472e-04
 [543,] 0.0001329377 0.0002585223 7.539180e-05
 [544,] 0.0001883986 0.0001634349 4.839507e-05
 [545,] 0.0001630027 0.0001987241 4.543604e-05
 [546,] 0.0002914736 0.0002479848 2.297516e-04
 [547,] 0.0001702769 0.0001460535 3.733191e-05
 [548,] 0.0001294938 0.0002535460 6.952324e-05
 [549,] 0.0001823156 0.0001461137 3.869363e-05
 [550,] 0.0001659492 0.0001961181 4.624268e-05
 [551,] 0.0001567039 0.0001848405 4.927450e-05
 [552,] 0.0002988031 0.0002486288 2.375078e-04
 [553,] 0.0001576558 0.0001796523 6.974989e-05
 [554,] 0.0001307950 0.0002350194 6.522827e-05
 [555,] 0.0001301802 0.0002350194 6.441149e-05
 [556,] 0.0001100185 0.0003550322 4.630494e-05
 [557,] 0.0001536812 0.0001657424 6.025972e-05
 [558,] 0.0001107057 0.0002909358 5.696522e-05
 [559,] 0.0001096059 0.0003565094 4.741570e-05
 [560,] 0.0001943903 0.0001748083 4.853570e-05
 [561,] 0.0001270670 0.0002198622 6.389784e-05
 [562,] 0.0001276822 0.0002136816 6.291883e-05
 [563,] 0.0001895465 0.0001753611 4.807256e-05
 [564,] 0.0001680732 0.0001962289 4.673135e-05
 [565,] 0.0001952315 0.0001751223 4.855211e-05
 [566,] 0.0001790062 0.0002249071 5.615784e-05
 [567,] 0.0001771162 0.0001749924 6.082840e-05
 [568,] 0.0001862758 0.0001917929 4.961161e-05
 [569,] 0.0001153106 0.0001582153 3.518939e-05
 [570,] 0.0001560511 0.0002651129 3.131674e-05
 [571,] 0.0001161005 0.0001385227 3.368890e-05
 [572,] 0.0001157954 0.0001386279 3.356117e-05
 [573,] 0.0001152718 0.0001645349 3.564514e-05
 [574,] 0.0001148669 0.0001611608 3.573445e-05
 [575,] 0.0001541268 0.0002840159 3.097428e-05
 [576,] 0.0001576815 0.0002211846 3.155220e-05
 [577,] 0.0001148471 0.0001601252 3.567017e-05
 [578,] 0.0001584786 0.0001942761 4.446238e-05
 [579,] 0.0001852677 0.0002184612 3.283443e-05
 [580,] 0.0001405825 0.0003896347 3.149204e-05
 [581,] 0.0001512077 0.0002891783 3.094950e-05
 [582,] 0.0001500433 0.0002865609 3.094836e-05
 [583,] 0.0001501807 0.0002793445 3.095621e-05
 [584,] 0.0001115829 0.0001655263 3.478718e-05
 [585,] 0.0001475291 0.0002847820 3.092069e-05
 [586,] 0.0001659769 0.0002658705 3.125984e-05
 [587,] 0.0001656574 0.0001842973 3.300816e-05
 [588,] 0.0001441670 0.0002780609 3.034808e-05
 [589,] 0.0001195324 0.0002593246 3.482554e-05
 [590,] 0.0001099985 0.0002621906 3.864417e-05
 [591,] 0.0001163639 0.0002875104 3.614272e-05
 [592,] 0.0001332072 0.0001607405 3.878111e-05
 [593,] 0.0002000316 0.0001817755 3.380891e-05
 [594,] 0.0001375858 0.0002071374 6.426015e-05
 [595,] 0.0001985396 0.0001918695 3.340028e-05
 [596,] 0.0001083303 0.0002789627 4.286194e-05
 [597,] 0.0001073978 0.0002649774 4.349109e-05
 [598,] 0.0001469013 0.0001746277 6.086564e-05
 [599,] 0.0001364462 0.0001409884 4.252343e-05
 [600,] 0.0001481120 0.0001766485 6.240343e-05
 [601,] 0.0001464437 0.0001768542 6.160812e-05
 [602,] 0.0001078168 0.0002916193 4.935076e-05
 [603,] 0.0001481120 0.0001766738 6.241475e-05
 [604,] 0.0001341362 0.0001808306 5.637154e-05
 [605,] 0.0001087282 0.0003125023 4.351994e-05
 [606,] 0.0001646755 0.0001880041 3.308554e-05
 [607,] 0.0001899438 0.0001473973 3.756457e-05
 [608,] 0.0001543734 0.0001886506 3.314607e-05
 [609,] 0.0002275613 0.0001926008 1.080882e-04
 [610,] 0.0001808013 0.0002174851 4.617841e-05
 [611,] 0.0001773494 0.0002139812 4.614418e-05
 [612,] 0.0001390606 0.0001502817 4.802421e-05
 [613,] 0.0001114966 0.0001826743 3.963970e-05
 [614,] 0.0001598902 0.0001866918 3.360217e-05
 [615,] 0.0001626248 0.0002188798 4.471136e-05
 [616,] 0.0001621181 0.0002196510 4.465373e-05
 [617,] 0.0001137378 0.0001367245 3.353992e-05
 [618,] 0.0001092604 0.0001802043 3.792704e-05
 [619,] 0.0002929074 0.0001386382 7.273041e-05
 [620,] 0.0001521826 0.0001680043 4.331267e-05
 [621,] 0.0001122638 0.0001469054 3.258758e-05
 [622,] 0.0001263358 0.0001528875 3.929726e-05
 [623,] 0.0001263791 0.0001404935 3.582788e-05
 [624,] 0.0001285400 0.0001406634 3.607248e-05
 [625,] 0.0001287094 0.0001695530 3.667638e-05
 [626,] 0.0001293082 0.0001708580 3.667271e-05
 [627,] 0.0001298930 0.0001399181 3.770603e-05
 [628,] 0.0001148265 0.0001627228 3.348270e-05
 [629,] 0.0001123777 0.0001673462 3.433294e-05
 [630,] 0.0001180712 0.0001709268 3.638121e-05
 [631,] 0.0001237528 0.0001759772 3.949590e-05
 [632,] 0.0001314302 0.0001853183 3.743424e-05
 [633,] 0.0001255704 0.0001397172 3.590553e-05
 [634,] 0.0001387536 0.0001750832 4.195158e-05
 [635,] 0.0001111606 0.0001659718 3.110874e-05
 [636,] 0.0001100229 0.0001662778 3.115098e-05
 [637,] 0.0001107765 0.0001604369 3.111630e-05
 [638,] 0.0001107765 0.0001698902 3.116564e-05
 [639,] 0.0001104543 0.0001712679 3.353340e-05
 [640,] 0.0001062518 0.0001320500 3.062633e-05
 [641,] 0.0001295658 0.0001987198 3.738153e-05
 [642,] 0.0001108559 0.0001710000 3.345434e-05
 [643,] 0.0001269814 0.0001596516 3.567332e-05
 [644,] 0.0001055109 0.0001348496 3.171661e-05
 [645,] 0.0001042202 0.0001306032 3.023416e-05
 [646,] 0.0001042167 0.0001309458 3.026483e-05
 [647,] 0.0001479085 0.0001645958 4.600942e-05
 [648,] 0.0001052320 0.0002228978 3.466420e-05
 [649,] 0.0001043335 0.0002572528 3.774678e-05
 [650,] 0.0001816808 0.0001453310 4.724727e-05
 [651,] 0.0001042149 0.0002288250 3.871324e-05
 [652,] 0.0001649400 0.0001719640 5.128006e-05
 [653,] 0.0001198571 0.0001480256 3.705634e-05
 [654,] 0.0001195439 0.0001466405 3.653597e-05
 [655,] 0.0001208457 0.0001461456 3.706886e-05
 [656,] 0.0001042364 0.0002237661 3.896657e-05
 [657,] 0.0001411865 0.0001654882 4.323459e-05
 [658,] 0.0001189447 0.0001517185 3.668461e-05
 [659,] 0.0001188578 0.0001475486 3.588665e-05
 [660,] 0.0001835861 0.0001454010 4.751381e-05
 [661,] 0.0001043584 0.0002375410 3.827534e-05
 [662,] 0.0001069244 0.0001783093 3.347840e-05
 [663,] 0.0001042237 0.0002430554 3.954220e-05
 [664,] 0.0001051549 0.0002174908 3.578155e-05
 [665,] 0.0001197213 0.0001486965 3.656369e-05
 [666,] 0.0001645887 0.0001665657 5.288728e-05
 [667,] 0.0001047482 0.0002007670 3.519427e-05
 [668,] 0.0001804041 0.0001454964 4.720248e-05
 [669,] 0.0001803996 0.0001454001 4.724797e-05
 [670,] 0.0001635426 0.0001782917 5.349114e-05
 [671,] 0.0001475518 0.0001398607 3.890647e-05
 [672,] 0.0001490495 0.0001402333 3.892851e-05
 [673,] 0.0001194371 0.0001520679 3.633055e-05
 [674,] 0.0001448323 0.0001664787 4.384085e-05
 [675,] 0.0001152686 0.0001343606 3.471284e-05
 [676,] 0.0001195831 0.0001515509 3.584550e-05
 [677,] 0.0001192404 0.0001423462 3.573076e-05
 [678,] 0.0001486166 0.0001678432 4.421115e-05
 [679,] 0.0001195151 0.0001580081 3.671943e-05
 [680,] 0.0001065145 0.0001356600 3.074081e-05
 [681,] 0.0001244704 0.0001514265 3.820645e-05
 [682,] 0.0001253527 0.0001438864 3.789299e-05
 [683,] 0.0001258173 0.0001460814 3.869119e-05
 [684,] 0.0001077338 0.0001340400 3.070851e-05
 [685,] 0.0001817466 0.0001402488 3.934625e-05
 [686,] 0.0001079654 0.0001345384 3.070481e-05
 [687,] 0.0001863943 0.0001492229 3.774220e-05
 [688,] 0.0001422845 0.0001673239 4.356531e-05
 [689,] 0.0001737003 0.0001588564 5.028284e-05
 [690,] 0.0001287235 0.0002956670 4.010280e-05
 [691,] 0.0001599010 0.0002268117 3.551913e-05
 [692,] 0.0001318463 0.0001902629 3.236420e-05
 [693,] 0.0001722190 0.0001923887 3.733273e-05
 [694,] 0.0001082010 0.0002288470 3.918643e-05
 [695,] 0.0001202357 0.0001447213 3.301406e-05
 [696,] 0.0002711331 0.0002207373 1.872575e-04
 [697,] 0.0001077715 0.0001545961 3.069219e-05
 [698,] 0.0001432421 0.0001540098 5.083207e-05
 [699,] 0.0001096946 0.0001361467 3.210397e-05
 [700,] 0.0001841720 0.0002101185 5.368611e-05
 [701,] 0.0001160929 0.0001352002 3.402786e-05
 [702,] 0.0001066248 0.0001449680 3.056112e-05
 [703,] 0.0001419114 0.0001501192 4.852930e-05
 [704,] 0.0001469085 0.0001610382 3.782371e-05
 [705,] 0.0001804548 0.0001755888 5.320976e-05
 [706,] 0.0001518188 0.0001531422 5.425496e-05
 [707,] 0.0001061341 0.0001735866 3.896956e-05
 [708,] 0.0001484061 0.0001531422 5.282371e-05
 [709,] 0.0001042138 0.0001649811 3.386625e-05
 [710,] 0.0001096505 0.0001715148 3.121195e-05
 [711,] 0.0001492285 0.0001533680 5.338533e-05
 [712,] 0.0001492285 0.0001536287 5.351989e-05
 [713,] 0.0001144949 0.0001338699 3.337579e-05
 [714,] 0.0001078325 0.0001735667 3.124686e-05
 [715,] 0.0001814657 0.0001487418 6.602058e-05
 [716,] 0.0001308623 0.0001899991 3.719608e-05
 [717,] 0.0001136710 0.0001349605 3.362698e-05
 [718,] 0.0001134944 0.0001347522 3.355569e-05
 [719,] 0.0001567867 0.0001596547 6.006125e-05
 [720,] 0.0001567867 0.0001596547 6.006125e-05
 [721,] 0.0001135614 0.0001356540 3.378242e-05
 [722,] 0.0001042185 0.0001611948 3.178957e-05
 [723,] 0.0001063995 0.0001623696 3.097191e-05
 [724,] 0.0001039949 0.0001607399 3.193871e-05
 [725,] 0.0001659230 0.0001616992 6.559776e-05
 [726,] 0.0001817755 0.0001778484 4.921324e-05
 [727,] 0.0001038291 0.0001628165 3.227042e-05
 [728,] 0.0001817755 0.0001784301 4.892011e-05
 [729,] 0.0001659230 0.0001870918 7.954707e-05
 [730,] 0.0001516724 0.0001830270 5.818178e-05
 [731,] 0.0001628333 0.0001870918 7.754305e-05
 [732,] 0.0002024684 0.0001539015 5.267481e-05
 [733,] 0.0002048566 0.0001539015 5.316810e-05
 [734,] 0.0001042185 0.0001853544 3.353166e-05
 [735,] 0.0001044842 0.0001853544 3.327395e-05
 [736,] 0.0002024684 0.0001537262 5.297035e-05
 [737,] 0.0001044842 0.0001870065 3.338638e-05
 [738,] 0.0002024684 0.0001537262 5.297035e-05
 [739,] 0.0001156721 0.0001323999 3.249837e-05
 [740,] 0.0001159483 0.0001324355 3.252607e-05
 [741,] 0.0001635691 0.0001912400 8.010148e-05
 [742,] 0.0001605852 0.0001855386 7.532206e-05
 [743,] 0.0001655615 0.0001945816 8.314741e-05
 [744,] 0.0001880026 0.0001784712 5.016723e-05
 [745,] 0.0001615293 0.0001877080 7.708801e-05
 [746,] 0.0001649014 0.0001572564 4.118718e-05
 [747,] 0.0001635873 0.0001571496 4.100929e-05
 [748,] 0.0001635873 0.0001571496 4.100929e-05
 [749,] 0.0001886137 0.0002039349 5.238545e-05
 [750,] 0.0001615293 0.0001887303 7.758840e-05
 [751,] 0.0001964507 0.0001531850 5.228650e-05
 [752,] 0.0001577367 0.0001897671 7.554052e-05
 [753,] 0.0001904440 0.0001529780 5.142751e-05
 [754,] 0.0001869329 0.0001530176 5.056913e-05
 [755,] 0.0001042004 0.0001833854 3.341857e-05
 [756,] 0.0001586379 0.0001887303 7.566341e-05
 [757,] 0.0001038830 0.0001833854 3.381085e-05
 [758,] 0.0001041941 0.0002001046 3.455800e-05
 [759,] 0.0001586379 0.0001887303 7.566341e-05
 [760,] 0.0001151456 0.0001321226 3.232304e-05
 [761,] 0.0001156721 0.0001320735 3.242918e-05
 [762,] 0.0001635691 0.0001970853 8.307950e-05
 [763,] 0.0001884904 0.0002023117 5.231005e-05
 [764,] 0.0001595526 0.0001892742 7.653196e-05
 [765,] 0.0001708864 0.0001851419 5.674434e-05
 [766,] 0.0001288223 0.0002347464 5.788839e-05
 [767,] 0.0001295098 0.0002222551 5.645200e-05
 [768,] 0.0001682819 0.0001398995 4.353256e-05
 [769,] 0.0001537205 0.0001296031 3.838408e-05
 [770,] 0.0002129567 0.0002016445 1.163612e-04
 [771,] 0.0001645579 0.0001932601 8.188095e-05
 [772,] 0.0001943158 0.0001775579 5.212329e-05
 [773,] 0.0001615293 0.0001841153 7.531447e-05
 [774,] 0.0001042074 0.0001765378 3.291713e-05
 [775,] 0.0001613921 0.0001296749 3.956306e-05
 [776,] 0.0002057854 0.0001551196 5.138550e-05
 [777,] 0.0001292748 0.0002124632 5.424285e-05
 [778,] 0.0001283928 0.0002128796 5.325995e-05
 [779,] 0.0001605544 0.0001793889 7.235641e-05
 [780,] 0.0001928608 0.0001812521 9.267146e-05
 [781,] 0.0001279534 0.0002082156 5.183933e-05
 [782,] 0.0001279534 0.0002082156 5.183933e-05
 [783,] 0.0001464739 0.0001300675 3.658382e-05
 [784,] 0.0002065306 0.0001764011 5.559761e-05
 [785,] 0.0001635102 0.0001766714 7.270684e-05
 [786,] 0.0001635102 0.0001775785 7.318396e-05
 [787,] 0.0001292748 0.0002215831 5.605281e-05
 [788,] 0.0001295098 0.0002195284 5.591840e-05
 [789,] 0.0002132684 0.0001570839 5.118274e-05
 [790,] 0.0001286047 0.0002231078 5.544734e-05
 [791,] 0.0001638421 0.0001296957 3.930956e-05
 [792,] 0.0002583805 0.0001768969 6.682364e-05
 [793,] 0.0001511388 0.0001294227 3.758082e-05
 [794,] 0.0001569974 0.0001294227 3.855692e-05
 [795,] 0.0001645576 0.0001823596 7.640917e-05
 [796,] 0.0001580842 0.0001294660 3.867636e-05
 [797,] 0.0001580842 0.0001293874 3.878844e-05
 [798,] 0.0001301830 0.0002145611 5.574132e-05
 [799,] 0.0001292748 0.0002145611 5.468269e-05
 [800,] 0.0001595689 0.0001790288 7.167584e-05
 [801,] 0.0002152950 0.0001780385 5.635692e-05
 [802,] 0.0001656214 0.0001785794 7.505404e-05
 [803,] 0.0001299723 0.0002142733 5.544120e-05
 [804,] 0.0001297506 0.0002077614 5.385662e-05
 [805,] 0.0001230701 0.0001327744 3.353811e-05
 [806,] 0.0001524954 0.0001289879 3.854177e-05
 [807,] 0.0001524954 0.0001289879 3.854177e-05
 [808,] 0.0001710886 0.0001853655 8.211492e-05
 [809,] 0.0001292748 0.0002160804 5.500726e-05
 [810,] 0.0001790946 0.0001804422 8.410749e-05
 [811,] 0.0001375113 0.0001299917 3.640983e-05
 [812,] 0.0001366819 0.0001296258 3.615222e-05
 [813,] 0.0001402104 0.0001296515 3.674820e-05
 [814,] 0.0001542169 0.0001287957 3.835561e-05
 [815,] 0.0001635102 0.0001785794 7.380302e-05
 [816,] 0.0001676984 0.0001850051 7.977319e-05
 [817,] 0.0001518791 0.0001284688 3.867225e-05
 [818,] 0.0001304822 0.0002154624 5.632320e-05
 [819,] 0.0001647743 0.0001829001 5.180025e-05
 [820,] 0.0001749283 0.0001763955 4.892438e-05
 [821,] 0.0001625721 0.0001776901 7.278595e-05
 [822,] 0.0001312918 0.0002135621 5.678841e-05
 [823,] 0.0001261581 0.0001339544 3.351550e-05
 [824,] 0.0001517129 0.0001286644 3.816490e-05
 [825,] 0.0001507227 0.0001288435 3.768324e-05
 [826,] 0.0001310599 0.0002156410 5.698167e-05
 [827,] 0.0001864296 0.0001887471 5.166825e-05
 [828,] 0.0001299723 0.0002127106 5.514784e-05
 [829,] 0.0001584099 0.0001299836 3.812182e-05
 [830,] 0.0001721472 0.0001790547 7.896375e-05
 [831,] 0.0001374063 0.0001307491 3.581064e-05
 [832,] 0.0001312918 0.0002151662 5.707879e-05
 [833,] 0.0001557500 0.0001305335 3.764442e-05
 [834,] 0.0001315738 0.0002128319 5.684655e-05
 [835,] 0.0001539597 0.0001308421 3.750190e-05
 [836,] 0.0001312918 0.0002123251 5.638115e-05
 [837,] 0.0001730759 0.0001625620 6.893643e-05
 [838,] 0.0001347951 0.0001970961 5.599289e-05
 [839,] 0.0001325671 0.0001866672 5.171500e-05
 [840,] 0.0001645093 0.0001535531 5.935227e-05
 [841,] 0.0001719536 0.0001827643 6.870054e-05
 [842,] 0.0001342576 0.0002116147 5.883340e-05
 [843,] 0.0001694951 0.0001752464 5.416274e-05
 [844,] 0.0004270092 0.0001775607 1.119921e-04
 [845,] 0.0001286661 0.0001602673 4.558725e-05
 [846,] 0.0003610291 0.0001473521 1.226561e-04
 [847,] 0.0006413187 0.0001500236 3.646722e-04
 [848,] 0.0004306649 0.0001770428 1.135561e-04
 [849,] 0.0003090326 0.0001355620 9.943838e-05
 [850,] 0.0001525552 0.0001480504 4.004910e-05
 [851,] 0.0001574864 0.0001484307 4.070945e-05
 [852,] 0.0001588633 0.0001484307 4.096177e-05
 [853,] 0.0001588633 0.0001485465 4.067172e-05
 [854,] 0.0001600033 0.0001482232 4.108601e-05
 [855,] 0.0001582912 0.0001513797 4.584181e-05
 [856,] 0.0001574864 0.0001480645 4.073255e-05
 [857,] 0.0002710878 0.0001339381 8.093034e-05
 [858,] 0.0003797149 0.0001368532 1.410941e-04
 [859,] 0.0001535425 0.0001467072 4.078655e-05
 [860,] 0.0001535425 0.0001468279 4.068008e-05
 [861,] 0.0003259931 0.0001643278 7.335807e-05
 [862,] 0.0002547211 0.0001346381 8.620712e-05
 [863,] 0.0001560360 0.0001471508 4.089131e-05
 [864,] 0.0002925478 0.0001345147 9.798206e-05
 [865,] 0.0002537405 0.0001347637 8.655363e-05
 [866,] 0.0002368008 0.0001337018 7.534881e-05
 [867,] 0.0001548436 0.0001470838 4.071788e-05
 [868,] 0.0003865346 0.0001768549 1.039547e-04
 [869,] 0.0001545955 0.0001466486 4.104666e-05
 [870,] 0.0001548436 0.0001468279 4.093232e-05
 [871,] 0.0001560360 0.0001469535 4.105390e-05
 [872,] 0.0002218630 0.0001333020 6.694657e-05
 [873,] 0.0002669954 0.0001697766 4.661608e-05
 [874,] 0.0001548436 0.0001474237 4.045961e-05
 [875,] 0.0001581975 0.0001477284 4.086581e-05
 [876,] 0.0001594482 0.0001479658 4.093245e-05
 [877,] 0.0001594482 0.0001483454 4.068943e-05
 [878,] 0.0001580806 0.0001481302 4.057813e-05
 [879,] 0.0001400222 0.0001322188 3.612080e-05
 [880,] 0.0001582236 0.0001465769 4.152737e-05
 [881,] 0.0001542047 0.0001466395 4.069808e-05
 [882,] 0.0001555189 0.0001465154 4.106059e-05
 [883,] 0.0002028095 0.0001367293 4.180474e-05
 [884,] 0.0001738112 0.0001328309 5.035070e-05
 [885,] 0.0001542047 0.0001465769 4.075182e-05
 [886,] 0.0001542047 0.0001466395 4.069808e-05
 [887,] 0.0001542047 0.0001466395 4.069808e-05
 [888,] 0.0001594747 0.0001468096 4.156037e-05
 [889,] 0.0001542047 0.0001465769 4.075182e-05
 [890,] 0.0001542047 0.0001465154 4.080577e-05
 [891,] 0.0001666529 0.0001313907 3.746207e-05
 [892,] 0.0001527672 0.0001457698 4.132618e-05
 [893,] 0.0001527672 0.0001457698 4.132618e-05
 [894,] 0.0001565149 0.0001457698 4.209844e-05
 [895,] 0.0002457845 0.0001374917 7.235847e-05
 [896,] 0.0001503519 0.0001457698 4.082730e-05
 [897,] 0.0001503519 0.0001457698 4.082730e-05
 [898,] 0.0001514734 0.0001457698 4.105906e-05
 [899,] 0.0001622860 0.0001345489 6.053369e-05
 [900,] 0.0002860385 0.0001793228 7.539953e-05
 [901,] 0.0001375930 0.0001347458 5.229759e-05
 [902,] 0.0001537094 0.0001351788 5.971230e-05
 [903,] 0.0001537094 0.0001350322 5.924235e-05
 [904,] 0.0001234317 0.0001463742 3.488745e-05
 [905,] 0.0002010376 0.0001340482 7.341826e-05
 [906,] 0.0001227518 0.0001463742 3.475526e-05
 [907,] 0.0001533259 0.0001463084 4.084341e-05
 [908,] 0.0001521580 0.0001462058 4.071172e-05
 [909,] 0.0001499432 0.0001462608 4.021754e-05
 [910,] 0.0001798612 0.0001334314 6.325877e-05
 [911,] 0.0008678899 0.0001373876 3.603888e-04
 [912,] 0.0001207008 0.0001360155 4.684400e-05
 [913,] 0.0001196434 0.0001355645 3.545043e-05
 [914,] 0.0001537687 0.0001484573 3.942885e-05
 [915,] 0.0001547926 0.0001487435 3.945918e-05
 [916,] 0.0001547926 0.0001499722 3.889012e-05
 [917,] 0.0001537398 0.0001592683 3.633085e-05
 [918,] 0.0001537398 0.0001594572 3.629622e-05
 [919,] 0.0001815464 0.0001546947 3.416557e-05
 [920,] 0.0001534947 0.0001596475 3.623027e-05
 [921,] 0.0001512353 0.0001596475 3.594065e-05
 [922,] 0.0001512353 0.0001608604 3.582609e-05
 [923,] 0.0003125328 0.0001438714 1.686011e-04
 [924,] 0.0001593908 0.0001604958 3.655613e-05
 [925,] 0.0001519017 0.0001618408 3.566697e-05
 [926,] 0.0001500044 0.0001616347 3.546675e-05
 [927,] 0.0001256132 0.0001536564 4.180286e-05
 [928,] 0.0001524899 0.0001609467 3.588095e-05
 [929,] 0.0001505579 0.0001596565 3.594247e-05
 [930,] 0.0001518012 0.0001596565 3.610310e-05
 [931,] 0.0001505579 0.0001598452 3.590990e-05
 [932,] 0.0001494674 0.0001598452 3.580411e-05
 [933,] 0.0001518383 0.0001589090 3.627199e-05
 [934,] 0.0001556321 0.0001602459 3.651666e-05
 [935,] 0.0001517303 0.0001610487 3.597803e-05
 [936,] 0.0001569401 0.0001662699 3.582609e-05
 [937,] 0.0001569401 0.0001653240 3.595641e-05
 [938,] 0.0001493315 0.0001660477 3.507161e-05
 [939,] 0.0003221047 0.0001620563 2.779565e-04
 [940,] 0.0003222637 0.0001752439 9.333625e-05
 [941,] 0.0001736287 0.0001492311 4.256952e-05
 [942,] 0.0003782777 0.0001761928 1.031718e-04
 [943,] 0.0001818039 0.0001494258 4.381612e-05
 [944,] 0.0001162066 0.0001411622 3.512687e-05
 [945,] 0.0001192839 0.0001829713 4.284042e-05
 [946,] 0.0003675170 0.0001753688 1.020979e-04
 [947,] 0.0001686712 0.0001854476 6.435301e-05
 [948,] 0.0001711112 0.0001851171 6.584390e-05
 [949,] 0.0001711112 0.0001848098 6.566077e-05
 [950,] 0.0001711112 0.0001843848 6.543616e-05
 [951,] 0.0001804805 0.0001526445 4.212222e-05
 [952,] 0.0001714979 0.0001842717 6.562845e-05
 [953,] 0.0001194924 0.0001448981 5.059318e-05
 [954,] 0.0004052160 0.0001757815 1.096420e-04
 [955,] 0.0003935261 0.0001743364 1.148157e-04
 [956,] 0.0001202281 0.0001691624 4.156949e-05
 [957,] 0.0001420224 0.0002290913 3.304917e-05
 [958,] 0.0034844305 0.0001877664 3.021955e-03
 [959,] 0.0004720944 0.0001775591 1.189707e-04
 [960,] 0.0004234361 0.0001765079 1.112798e-04
 [961,] 0.0001884717 0.0001783032 3.714730e-05
 [962,] 0.0186003639 0.0001853218 2.783543e-02
 [963,] 0.0004471279 0.0001764932 1.173020e-04
 [964,] 0.0002617385 0.0001692004 4.524167e-05
 [965,] 0.0001792810 0.0001821316 3.590410e-05
 [966,] 0.0002617385 0.0001697981 4.508793e-05
 [967,] 0.0004471279 0.0001765573 1.170606e-04
 [968,] 0.0004335878 0.0001462328 1.425560e-04
 [969,] 0.0649507167 0.0001936553 1.019175e-01
 [970,] 0.0001788635 0.0001866580 3.539780e-05
 [971,] 0.0004953997 0.0001790955 1.204832e-04
 [972,] 0.0002495649 0.0001603576 4.221122e-05
 [973,] 0.0002038396 0.0001744675 3.635477e-05
 [974,] 0.0002060051 0.0001748707 3.647421e-05
 [975,] 0.0002038396 0.0001748707 3.630907e-05
 [976,] 0.0172412952 0.0001950647 2.924270e-02
 [977,] 0.0002926005 0.0001637027 4.508717e-05
 [978,] 0.0002495649 0.0001619804 4.181845e-05
 [979,] 0.0232060623 0.0001920924 3.804772e-02
 [980,] 0.0186003639 0.0001892639 2.935640e-02
 [981,] 0.0004612465 0.0001789655 1.133184e-04
 [982,] 0.0053816487 0.0001986835 5.441360e-03
 [983,] 0.0001882630 0.0001782800 3.646049e-05
 [984,] 0.0001857202 0.0001859901 3.593122e-05
 [985,] 0.0004595362 0.0001782521 1.148325e-04
 [986,] 0.0002188849 0.0001683330 4.111972e-05
 [987,] 0.0004406437 0.0001780181 1.111159e-04
 [988,] 0.0002471957 0.0001630202 4.548051e-05
 [989,] 0.0002153823 0.0001533958 4.452555e-05
 [990,] 0.0001835851 0.0001612602 3.873022e-05
 [991,] 0.0004717308 0.0001756521 1.284560e-04
 [992,] 0.0001829573 0.0001596941 3.886510e-05
 [993,] 0.0001637543 0.0001514720 8.209707e-05
 [994,] 0.0001931188 0.0001573082 4.066637e-05
 [995,] 0.0001541964 0.0001857336 4.610284e-05
 [996,] 0.0001963017 0.0001588397 4.063761e-05
 [997,] 0.0004571839 0.0001752061 1.276570e-04
 [998,] 0.0004571839 0.0001751474 1.280919e-04
 [999,] 0.0001904496 0.0001553287 4.090907e-05
[1000,] 0.0001963017 0.0001555344 4.158776e-05
[1001,] 0.0001114864 0.0001481410 3.486947e-05
[1002,] 0.0002339432 0.0001486790 4.902714e-05
[1003,] 0.0002310719 0.0001486790 4.862132e-05
[1004,] 0.0002339432 0.0001468347 5.040171e-05
[1005,] 0.0137410901 0.0001500066 1.073219e-02
[1006,] 0.0133591615 0.0001426371 4.655372e-03
[1007,] 0.0002152650 0.0001876467 3.973876e-05
[1008,] 0.0002521009 0.0001476848 5.235101e-05
[1009,] 0.0004426050 0.0001747574 1.282453e-04
[1010,] 0.0243165831 0.0001424162 8.295077e-03
[1011,] 0.0002428003 0.0001460146 5.248614e-05
[1012,] 0.0001778408 0.0001853876 3.648944e-05
[1013,] 0.0003406492 0.0001587019 8.685207e-05
[1014,] 0.0185268982 0.0001568897 1.718145e-02
[1015,] 0.0004017221 0.0001595855 1.675262e-04
[1016,] 0.0003923436 0.0001765600 1.380551e-04
[1017,] 0.0004237567 0.0001561823 1.666558e-04
[1018,] 0.0002171998 0.0001471796 4.749215e-05
[1019,] 0.0137410901 0.0001663247 1.531968e-02
[1020,] 0.0001991424 0.0001469928 4.518968e-05
[1021,] 0.0118888724 0.0001663247 1.325329e-02
[1022,] 0.0001828483 0.0001837945 3.710853e-05
[1023,] 0.0004463546 0.0001573537 1.788252e-04
[1024,] 0.0004074586 0.0001576607 1.643247e-04
[1025,] 0.0004011185 0.0001576607 1.618127e-04
[1026,] 0.0004903018 0.0001754794 1.577265e-04
[1027,] 0.0001540763 0.0001839747 4.811901e-05
[1028,] 0.0003187310 0.0001469551 6.216436e-05
[1029,] 0.0338711548 0.0001373423 1.060784e-02
[1030,] 0.0315932969 0.0001372984 9.892330e-03
[1031,] 0.0001797641 0.0001738786 6.860200e-05
[1032,] 0.0315932969 0.0001372984 9.892330e-03
[1033,] 0.0338711548 0.0001623645 3.479340e-02
[1034,] 0.0338711548 0.0001372984 1.059215e-02
[1035,] 0.0394875232 0.0001375492 1.231903e-02
[1036,] 0.0089046895 0.0001877654 7.768112e-03
[1037,] 0.0209424119 0.0001373251 6.509023e-03
[1038,] 0.0002483874 0.0001599892 3.809323e-05
[1039,] 0.0002171025 0.0001631333 3.550874e-05
[1040,] 0.0002161792 0.0001600388 3.585902e-05
[1041,] 0.0152932575 0.0001772656 2.014980e-02
[1042,] 0.0101847210 0.0002030697 1.093687e-02
[1043,] 0.0002735195 0.0001564253 1.115294e-04
[1044,] 0.0004793849 0.0001534660 1.794099e-04
[1045,] 0.0002219502 0.0001439687 5.350305e-05
[1046,] 0.0002842858 0.0001442079 6.330521e-05
[1047,] 0.0003191334 0.0001616330 4.563007e-05
[1048,] 0.0002973258 0.0001407061 5.858628e-05
[1049,] 0.0003555878 0.0001411443 6.712438e-05
[1050,] 0.0001755501 0.0001883302 4.697390e-05
[1051,] 0.0092811239 0.0001754274 1.170964e-02
[1052,] 0.0001642652 0.0001469885 4.079999e-05
[1053,] 0.0066916075 0.0001855663 9.466192e-03
[1054,] 0.0002042728 0.0001708425 7.605176e-05
[1055,] 0.0002298860 0.0001406512 5.393878e-05
[1056,] 0.0015026185 0.0001804319 1.935238e-03
[1057,] 0.0001772998 0.0001736217 6.798605e-05
[1058,] 0.0002135248 0.0001710971 8.004126e-05
[1059,] 0.0001962676 0.0001436157 3.751827e-05
[1060,] 0.0002131918 0.0001402175 5.324846e-05
[1061,] 0.0003926943 0.0001398179 6.531729e-05
[1062,] 0.0001752271 0.0001404364 4.609884e-05
[1063,] 0.0002569184 0.0002894195 7.680761e-04
[1064,] 0.0001864924 0.0002522381 3.089278e-05
[1065,] 0.0002988515 0.0001766790 1.064761e-04
[1066,] 0.0003147908 0.0002766913 8.715364e-04
[1067,] 0.0002988515 0.0001795255 1.151232e-04
[1068,] 0.0003335313 0.0003095103 1.105145e-03
[1069,] 0.0001577754 0.0001591902 3.835268e-05
[1070,] 0.0003282855 0.0001751211 1.105151e-04
[1071,] 0.0002155026 0.0002446066 4.563875e-04
[1072,] 0.0003276817 0.0001628138 1.183120e-04
[1073,] 0.0001154566 0.0002373383 4.559041e-05
[1074,] 0.0001417994 0.0001709707 5.667337e-05
[1075,] 0.0001106877 0.0002117486 3.477567e-05
[1076,] 0.0001412072 0.0001631502 5.288052e-05
[1077,] 0.0001321983 0.0001656054 3.324314e-05
[1078,] 0.0001135928 0.0001744831 3.301732e-05
[1079,] 0.0001388291 0.0001663750 5.301256e-05
[1080,] 0.0001406244 0.0001661844 5.397766e-05
[1081,] 0.0001118432 0.0001728650 3.296146e-05
[1082,] 0.0001525998 0.0001695789 6.185915e-05
[1083,] 0.0001399262 0.0003835286 1.132732e-04
[1084,] 0.0002890153 0.0001744895 9.846652e-05
[1085,] 0.0002345555 0.0006392239 5.457186e-04
[1086,] 0.0001101886 0.0001939784 3.316432e-05
[1087,] 0.0001098732 0.0001946217 3.322307e-05
[1088,] 0.0002967097 0.0001748139 1.026869e-04
[1089,] 0.0002110655 0.0001930780 5.555748e-05
[1090,] 0.0001326220 0.0002269587 3.340275e-05
[1091,] 0.0002227672 0.0006120569 4.797069e-05
[1092,] 0.0001418790 0.0003582717 1.116344e-04
[1093,] 0.0001426278 0.0003542260 1.118402e-04
[1094,] 0.0001940374 0.0001827480 7.081777e-05
[1095,] 0.0002299265 0.0001796521 8.741791e-05
[1096,] 0.0002327208 0.0001780654 8.568206e-05
[1097,] 0.0001364840 0.0004374715 1.273172e-04
[1098,] 0.0001935157 0.0001828381 7.072415e-05
[1099,] 0.0001963016 0.0001822605 7.223985e-05
[1100,] 0.0005935806 0.0001426039 1.361084e-04
[1101,] 0.0001952936 0.0001822774 7.123817e-05
[1102,] 0.0001209445 0.0002900888 3.378074e-05
[1103,] 0.0002321701 0.0001808703 9.049786e-05
[1104,] 0.0001247382 0.0002682230 3.305083e-05
[1105,] 0.0002268270 0.0001797849 8.667613e-05
[1106,] 0.0002742154 0.0002733754 3.871719e-05
[1107,] 0.0004042095 0.0005821031 4.314699e-05
[1108,] 0.0001892174 0.0001793677 6.532862e-05
[1109,] 0.0001200119 0.0004113167 8.593741e-05
[1110,] 0.0001909491 0.0001727544 6.382334e-05
[1111,] 0.0001835516 0.0001720947 5.987513e-05
[1112,] 0.0001219626 0.0002829014 6.509277e-05
[1113,] 0.0003167330 0.0001389109 7.586447e-05
[1114,] 0.0001219626 0.0002844477 6.533799e-05
[1115,] 0.0004140002 0.0005103229 4.258596e-05
[1116,] 0.0001880779 0.0001783059 6.388637e-05
[1117,] 0.0003825536 0.0004739792 4.248909e-05
[1118,] 0.0004944869 0.0001407702 1.309168e-04
[1119,] 0.0005186277 0.0001413556 1.440925e-04
[1120,] 0.0002011811 0.0001895940 8.159974e-05
[1121,] 0.0004976208 0.0001415337 1.403213e-04
[1122,] 0.0001890991 0.0001770177 6.288260e-05
[1123,] 0.0001937708 0.0001766842 6.443162e-05
[1124,] 0.0002227877 0.0001827331 8.942186e-05
[1125,] 0.0005486599 0.0001410755 1.485233e-04
[1126,] 0.0001351851 0.0002476761 3.328253e-05
[1127,] 0.0002450869 0.0001803211 9.560738e-05
[1128,] 0.0001888210 0.0001698372 6.031566e-05
[1129,] 0.0002062557 0.0001757763 6.849251e-05
[1130,] 0.0004704011 0.0004688099 3.936385e-05
[1131,] 0.0005805745 0.0001459347 1.234903e-04
[1132,] 0.0004316992 0.0005587891 4.255928e-05
[1133,] 0.0002165042 0.0001386022 6.915225e-05
[1134,] 0.0001636002 0.0001805803 5.654693e-05
[1135,] 0.0001301884 0.0002452198 3.326441e-05
[1136,] 0.0001928470 0.0001747719 6.251625e-05
[1137,] 0.0001618615 0.0001807941 5.576532e-05
[1138,] 0.0001320101 0.0002570263 3.303141e-05
[1139,] 0.0001356235 0.0002476447 3.327012e-05
[1140,] 0.0001505367 0.0001801962 4.780936e-05
[1141,] 0.0001428568 0.0002670793 9.049217e-05
[1142,] 0.0001650684 0.0001802345 5.692495e-05
[1143,] 0.0001391206 0.0002447044 3.337572e-05
[1144,] 0.0001373391 0.0001669544 3.391033e-05
[1145,] 0.0001382215 0.0001667134 3.401523e-05
[1146,] 0.0001518503 0.0002219890 8.464122e-05
[1147,] 0.0001451396 0.0002175641 7.668907e-05
[1148,] 0.0002641954 0.0001768164 9.641576e-05
[1149,] 0.0002492469 0.0001776452 9.238714e-05
[1150,] 0.0002404081 0.0001775339 8.873603e-05
[1151,] 0.0002432614 0.0001783720 9.145936e-05
[1152,] 0.0002712140 0.0001628403 8.854614e-05
[1153,] 0.0001378989 0.0002250616 7.178170e-05
[1154,] 0.0002481725 0.0001778260 9.226352e-05
[1155,] 0.0002042922 0.0001880147 4.637963e-05
[1156,] 0.0002313253 0.0001320505 5.876089e-05
[1157,] 0.0005669820 0.0001459661 1.356210e-04
[1158,] 0.0001291998 0.0002795258 7.542736e-05
[1159,] 0.0001317591 0.0001983038 6.176542e-05
[1160,] 0.0001679531 0.0001751707 5.046788e-05
[1161,] 0.0001297612 0.0001912328 5.813478e-05
[1162,] 0.0001314062 0.0001923129 5.974955e-05
[1163,] 0.0001203405 0.0002521275 3.268720e-05
[1164,] 0.0002399810 0.0001863301 9.937782e-05
[1165,] 0.0002327651 0.0001872671 9.706797e-05
[1166,] 0.0002416904 0.0001808582 9.494404e-05
[1167,] 0.0002053813 0.0001710273 7.710990e-05
[1168,] 0.0001980592 0.0001725811 7.253408e-05
[1169,] 0.0001964574 0.0001733852 7.181482e-05
[1170,] 0.0003099004 0.0001795080 1.209752e-04
[1171,] 0.0001984212 0.0001731505 7.341896e-05
[1172,] 0.0001993230 0.0001730253 7.406158e-05
[1173,] 0.0001222466 0.0002284469 3.337167e-05
[1174,] 0.0003011462 0.0001790707 1.162303e-04
[1175,] 0.0002041186 0.0001743238 7.973040e-05
[1176,] 0.0001983629 0.0001744407 7.440995e-05
[1177,] 0.0002026278 0.0001750967 7.908175e-05
[1178,] 0.0001911562 0.0001748808 6.907925e-05
[1179,] 0.0002899106 0.0001792004 1.121251e-04
[1180,] 0.0002940035 0.0001791654 1.137162e-04
[1181,] 0.0001934182 0.0001790635 7.358830e-05
[1182,] 0.0001220335 0.0002668090 3.418416e-05
[1183,] 0.0001644713 0.0001407648 4.148861e-05
[1184,] 0.0001182911 0.0002658675 5.921886e-05
[1185,] 0.0002356997 0.0001316598 4.938629e-05
[1186,] 0.0002033478 0.0001772815 8.162206e-05
[1187,] 0.0001979674 0.0001780873 7.695857e-05
[1188,] 0.0014651783 0.0002416848 1.347665e-03
[1189,] 0.0001174708 0.0002743369 5.757188e-05
[1190,] 0.0005806625 0.0002958149 7.035573e-04
[1191,] 0.0001178704 0.0003473205 6.526917e-05
[1192,] 0.0001166758 0.0005325188 8.398409e-05
[1193,] 0.0001177460 0.0005154316 8.760294e-05
[1194,] 0.0001170533 0.0004859472 8.128541e-05
[1195,] 0.0002361047 0.0001834389 1.080267e-04
[1196,] 0.0001184072 0.0002482802 3.395061e-05
[1197,] 0.0001200075 0.0004921335 9.362969e-05
[1198,] 0.0001169391 0.0005086385 8.305154e-05
[1199,] 0.0001167504 0.0002386035 4.940206e-05
[1200,] 0.0001176966 0.0005054462 8.630478e-05
[1201,] 0.0001176966 0.0005086385 8.665006e-05
[1202,] 0.0002719640 0.0001851743 1.289481e-04
[1203,] 0.0006465512 0.0001637258 1.285433e-04
[1204,] 0.0001440090 0.0001634221 3.688825e-05
[1205,] 0.0002549116 0.0001703008 8.441877e-05
[1206,] 0.0002632668 0.0001813894 1.150872e-04
[1207,] 0.0001499769 0.0003166559 1.195009e-04
[1208,] 0.0001491534 0.0003106087 1.164352e-04
[1209,] 0.0001491534 0.0003176102 1.187903e-04
[1210,] 0.0002613180 0.0001696569 8.431382e-05
[1211,] 0.0001581956 0.0005706257 2.223638e-04
[1212,] 0.0002081491 0.0001932908 8.851354e-05
[1213,] 0.0001188900 0.0002445382 3.383590e-05
[1214,] 0.0001126870 0.0002520051 3.554774e-05
[1215,] 0.0001185968 0.0002022724 4.788726e-05
[1216,] 0.0001162088 0.0002389522 3.403517e-05
[1217,] 0.0001610026 0.0004765778 1.975006e-04
[1218,] 0.0008989604 0.0001576894 3.082511e-04
[1219,] 0.0001169632 0.0002430129 3.402306e-05
[1220,] 0.0002772997 0.0001853200 1.516519e-04
[1221,] 0.0001560097 0.0004639278 1.816164e-04
[1222,] 0.0001545773 0.0004545887 1.752934e-04
[1223,] 0.0001526096 0.0004398485 1.661938e-04
[1224,] 0.0001536371 0.0003790347 1.479451e-04
[1225,] 0.0001183672 0.0002389626 3.379844e-05
[1226,] 0.0001983218 0.0001874509 7.702350e-05
[1227,] 0.0002787448 0.0001686487 1.319356e-04
[1228,] 0.0001556394 0.0004279216 1.685866e-04
[1229,] 0.0001545773 0.0003694254 1.462716e-04
[1230,] 0.0001203999 0.0002354831 3.360842e-05
[1231,] 0.0001203999 0.0002358662 3.361276e-05
[1232,] 0.0001203999 0.0002362937 3.361764e-05
[1233,] 0.0001957820 0.0001883281 7.646691e-05
[1234,] 0.0001545773 0.0003716779 1.468150e-04
[1235,] 0.0001177076 0.0002054193 4.698388e-05
[1236,] 0.0001847773 0.0001465769 4.482478e-05
[1237,] 0.0002911318 0.0001734517 1.449706e-04
[1238,] 0.0001566112 0.0003925249 1.581302e-04
[1239,] 0.0002990309 0.0001734517 1.491854e-04
[1240,] 0.0001545773 0.0003829059 1.509861e-04
[1241,] 0.0003176938 0.0001713416 1.556148e-04
[1242,] 0.0003076935 0.0001734517 1.537984e-04
[1243,] 0.0002911318 0.0001728056 1.440938e-04
[1244,] 0.0001226819 0.0002284070 3.345086e-05
[1245,] 0.0002948343 0.0001723531 1.454284e-04
[1246,] 0.0001221063 0.0002284070 3.346744e-05
[1247,] 0.0001395630 0.0002691823 9.065873e-05
[1248,] 0.0001927412 0.0001896871 7.607478e-05
[1249,] 0.0001531711 0.0003695512 1.434849e-04
[1250,] 0.0003024753 0.0001729000 1.502309e-04
[1251,] 0.0001230961 0.0002288035 3.369247e-05
[1252,] 0.0003028840 0.0001707942 1.474129e-04
[1253,] 0.0002990309 0.0001702659 1.446764e-04
[1254,] 0.0002948343 0.0001702659 1.425266e-04
[1255,] 0.0003117128 0.0001702659 1.511586e-04
[1256,] 0.0003117128 0.0001702659 1.511586e-04
[1257,] 0.0003028840 0.0001692232 1.451343e-04
[1258,] 0.0003072518 0.0001697422 1.481060e-04
[1259,] 0.0003072518 0.0001742036 1.546612e-04
[1260,] 0.0003117128 0.0001737009 1.563070e-04
[1261,] 0.0001248532 0.0002272057 3.365230e-05
[1262,] 0.0001799282 0.0001759654 5.922623e-05
[1263,] 0.0001980132 0.0001808507 7.573514e-05
[1264,] 0.0001201915 0.0002082716 5.094827e-05
[1265,] 0.0001259570 0.0002279456 3.364003e-05
[1266,] 0.0003560157 0.0001740031 1.800847e-04
[1267,] 0.0003303260 0.0001867876 1.476633e-04
[1268,] 0.0003208907 0.0001734541 1.605588e-04
[1269,] 0.0003086937 0.0001745014 1.556274e-04
[1270,] 0.0001220609 0.0002252769 3.372320e-05
[1271,] 0.0001586626 0.0003824387 1.573954e-04
[1272,] 0.0001586626 0.0003824387 1.573954e-04
[1273,] 0.0001198917 0.0002118115 5.117971e-05
[1274,] 0.0001131925 0.0002310602 3.526702e-05
[1275,] 0.0001574225 0.0002879348 1.105283e-04
[1276,] 0.0001574225 0.0002871322 1.102448e-04
[1277,] 0.0001597498 0.0002822222 1.113081e-04
[1278,] 0.0001574225 0.0002864858 1.100162e-04
[1279,] 0.0001226117 0.0002182107 3.366539e-05
[1280,] 0.0001595029 0.0002801491 1.101730e-04
[1281,] 0.0001189756 0.0002210259 3.478641e-05
[1282,] 0.0001193862 0.0002163069 3.466362e-05
[1283,] 0.0001585090 0.0002750624 1.071640e-04
[1284,] 0.0001201543 0.0002005358 4.890748e-05
[1285,] 0.0001398628 0.0002755713 9.240023e-05
[1286,] 0.0003152647 0.0001873543 1.412368e-04
[1287,] 0.0001622322 0.0002785799 1.127302e-04
[1288,] 0.0001664557 0.0002822594 1.190833e-04
[1289,] 0.0001830782 0.0002800257 1.374436e-04
[1290,] 0.0001637184 0.0002800257 1.150063e-04
[1291,] 0.0001612992 0.0002820080 1.129572e-04
[1292,] 0.0001589519 0.0002844473 1.111024e-04
[1293,] 0.0001578580 0.0002844473 1.098087e-04
[1294,] 0.0001610827 0.0002973475 1.183250e-04
[1295,] 0.0001133968 0.0002355850 3.487638e-05
[1296,] 0.0001248208 0.0001971301 5.363801e-05
[1297,] 0.0001213315 0.0002079320 5.168616e-05
[1298,] 0.0002094653 0.0001337134 5.666569e-05
[1299,] 0.0001982861 0.0001851592 6.720169e-05
[1300,] 0.0001198735 0.0002307625 3.423937e-05
[1301,] 0.0001878527 0.0001893176 7.262963e-05
[1302,] 0.0001520568 0.0002750273 9.977377e-05
[1303,] 0.0001544431 0.0003347192 1.325089e-04
[1304,] 0.0002152519 0.0001834876 8.785118e-05
[1305,] 0.0001486324 0.0002717255 9.485292e-05
[1306,] 0.0001512859 0.0002816473 1.010476e-04
[1307,] 0.0001541292 0.0002815909 1.043538e-04
[1308,] 0.0001531649 0.0002838102 1.039646e-04
[1309,] 0.0002365240 0.0001831815 9.717369e-05
[1310,] 0.0002618543 0.0001393996 4.945340e-05
[1311,] 0.0002444265 0.0001833452 1.009481e-04
[1312,] 0.0001594070 0.0002917872 1.141420e-04
[1313,] 0.0002161979 0.0002826895 1.780241e-04
[1314,] 0.0001219766 0.0002519132 4.358178e-05
[1315,] 0.0004539549 0.0001817685 1.596392e-04
[1316,] 0.0001631171 0.0003014109 1.223154e-04
[1317,] 0.0001660549 0.0003021869 1.263618e-04
[1318,] 0.0001140793 0.0002458136 3.547311e-05
[1319,] 0.0001653911 0.0002888206 1.202764e-04
[1320,] 0.0001641892 0.0002949957 1.212198e-04
[1321,] 0.0001140793 0.0002458136 3.547311e-05
[1322,] 0.0001653911 0.0002958259 1.230339e-04
[1323,] 0.0004482803 0.0001821212 1.604311e-04
[1324,] 0.0001773200 0.0002974147 1.386180e-04
[1325,] 0.0001760582 0.0002981726 1.373730e-04
[1326,] 0.0001746785 0.0002974147 1.352989e-04
[1327,] 0.0001664904 0.0003006383 1.263078e-04
[1328,] 0.0001218438 0.0002387706 4.373885e-05
[1329,] 0.0001138686 0.0002448861 3.550683e-05
[1330,] 0.0001653911 0.0002989651 1.241695e-04
[1331,] 0.0001664081 0.0002800625 1.179622e-04
[1332,] 0.0001194552 0.0001815586 3.971860e-05
[1333,] 0.0001203808 0.0002271214 4.408131e-05
[1334,] 0.0001103523 0.0002368528 3.745025e-05
[1335,] 0.0001195819 0.0002500115 4.852459e-05
[1336,] 0.0001196296 0.0002549192 4.931003e-05
[1337,] 0.0001204213 0.0002400009 4.526483e-05
[1338,] 0.0001203808 0.0002352959 4.492056e-05
[1339,] 0.0002191702 0.0001834603 8.947908e-05
[1340,] 0.0001259364 0.0002984426 5.373896e-05
[1341,] 0.0001264056 0.0003011081 5.250420e-05
[1342,] 0.0001263167 0.0002909200 5.178938e-05
[1343,] 0.0001195819 0.0002769701 5.130171e-05
[1344,] 0.0001194640 0.0002929410 5.174483e-05
[1345,] 0.0001105626 0.0002259240 3.675892e-05
[1346,] 0.0002422082 0.0001822399 9.832635e-05
[1347,] 0.0002237474 0.0001807267 7.174913e-05
[1348,] 0.0001219807 0.0002887541 6.654417e-05
[1349,] 0.0002615046 0.0001863346 1.128366e-04
[1350,] 0.0001849001 0.0001800834 5.926740e-05
[1351,] 0.0002570751 0.0001836185 1.068109e-04
[1352,] 0.0001636228 0.0003223536 1.303882e-04
[1353,] 0.0001120055 0.0002525824 3.705081e-05
[1354,] 0.0001591600 0.0003409375 1.417745e-04
[1355,] 0.0002224898 0.0001861828 9.417471e-05
[1356,] 0.0002632520 0.0001815233 8.870334e-05
[1357,] 0.0002453446 0.0001862341 1.051851e-04
[1358,] 0.0002288229 0.0001863495 9.736862e-05
[1359,] 0.0002481270 0.0001860689 1.063056e-04
[1360,] 0.0001672394 0.0002499642 1.132854e-04
[1361,] 0.0001111836 0.0002284657 3.650122e-05
[1362,] 0.0001933449 0.0001848416 7.905194e-05
[1363,] 0.0001997867 0.0001848416 8.206623e-05
[1364,] 0.0001957406 0.0001850035 8.032117e-05
[1365,] 0.0001890527 0.0001905451 7.720859e-05
[1366,] 0.0002048540 0.0002405929 1.455994e-04
[1367,] 0.0001276865 0.0001847781 5.024863e-05
[1368,] 0.0001940591 0.0001503475 5.820256e-05
[1369,] 0.0001997483 0.0001508779 5.787845e-05
[1370,] 0.0001997867 0.0001866219 8.379203e-05
[1371,] 0.0001092431 0.0002469316 4.449940e-05
[1372,] 0.0001976386 0.0001866851 8.280991e-05
[1373,] 0.0001997867 0.0001865652 8.374042e-05
[1374,] 0.0001184882 0.0002776137 6.018420e-05
[1375,] 0.0001997867 0.0001869926 8.416139e-05
[1376,] 0.0001997867 0.0001871803 8.433001e-05
[1377,] 0.0001997867 0.0001872388 8.438245e-05
[1378,] 0.0001640930 0.0002801029 1.211433e-04
[1379,] 0.0001936700 0.0001876789 8.176454e-05
[1380,] 0.0001629098 0.0001371126 4.755103e-05
[1381,] 0.0002815940 0.0002607490 2.442049e-04
[1382,] 0.0004172355 0.0002232625 3.078919e-04
[1383,] 0.0002906013 0.0001602450 9.776108e-05
[1384,] 0.0002656626 0.0001957660 1.281768e-04
[1385,] 0.0002590507 0.0001961654 1.249462e-04
[1386,] 0.0001091228 0.0002514977 4.464515e-05
[1387,] 0.0001112342 0.0002573463 4.883355e-05
[1388,] 0.0001117580 0.0001809029 4.114404e-05
[1389,] 0.0002758201 0.0001971400 1.357848e-04
[1390,] 0.0002782714 0.0001579885 9.380181e-05
[1391,] 0.0002756079 0.0002630689 2.402243e-04
[1392,] 0.0002622937 0.0001968894 1.277563e-04
[1393,] 0.0002688648 0.0001590017 9.289777e-05
[1394,] 0.0002748431 0.0001593636 9.569455e-05
[1395,] 0.0002227942 0.0002661757 1.828239e-04
[1396,] 0.0001553051 0.0001422159 4.162857e-05
[1397,] 0.0001466924 0.0001666264 3.445268e-05
[1398,] 0.0003607855 0.0003265018 4.413837e-04
[1399,] 0.0003277980 0.0001572351 1.197584e-04
[1400,] 0.0002457144 0.0002066473 1.289932e-04
[1401,] 0.0001720680 0.0002382663 1.087748e-04
[1402,] 0.0001094348 0.0002603267 4.463382e-05
[1403,] 0.0002673359 0.0001563580 9.727339e-05
[1404,] 0.0001089957 0.0002458435 4.184366e-05
[1405,] 0.0002756820 0.0003147635 2.972253e-04
[1406,] 0.0002709311 0.0001566597 9.908454e-05
[1407,] 0.0002746008 0.0001568205 1.006975e-04
[1408,] 0.0001637330 0.0001590550 4.675474e-05
[1409,] 0.0002746008 0.0001580423 1.029993e-04
[1410,] 0.0002679000 0.0001584043 1.010334e-04
[1411,] 0.0002581453 0.0002045355 1.351147e-04
[1412,] 0.0002746008 0.0001570665 1.013831e-04
[1413,] 0.0002553938 0.0002045638 1.332675e-04
[1414,] 0.0001972906 0.0001554512 7.055550e-05
[1415,] 0.0001131301 0.0002514630 4.698634e-05
[1416,] 0.0001997161 0.0001779181 8.488051e-05
[1417,] 0.0001465740 0.0002516958 9.057531e-05
[1418,] 0.0001975327 0.0001770780 8.320032e-05
[1419,] 0.0002383341 0.0002387814 1.767893e-04
[1420,] 0.0001975327 0.0001771395 8.333777e-05
[1421,] 0.0001178262 0.0001616690 4.200148e-05
[1422,] 0.0002234435 0.0001828911 7.059469e-05
[1423,] 0.0002085142 0.0001767307 8.835757e-05
[1424,] 0.0002084528 0.0001763317 8.805405e-05
[1425,] 0.0001801414 0.0001792638 7.651493e-05
[1426,] 0.0001152816 0.0001942504 4.259698e-05
[1427,] 0.0002457739 0.0002339523 1.794407e-04
[1428,] 0.0001166633 0.0001956495 4.407684e-05
[1429,] 0.0002387587 0.0002213567 1.614387e-04
[1430,] 0.0002229181 0.0001770122 9.573473e-05
[1431,] 0.0002274570 0.0001765490 9.742439e-05
[1432,] 0.0002229181 0.0001763907 9.509495e-05
[1433,] 0.0002229181 0.0001850507 9.585832e-05
[1434,] 0.0002865566 0.0002473330 2.330869e-04
[1435,] 0.0001189118 0.0001962838 4.605573e-05
[1436,] 0.0002202286 0.0001769488 9.427504e-05
[1437,] 0.0001182883 0.0001941548 4.517804e-05
[1438,] 0.0002208182 0.0001849718 9.469741e-05
[1439,] 0.0001765882 0.0001835369 5.796125e-05
[1440,] 0.0002005288 0.0001849718 8.483227e-05
[1441,] 0.0001160439 0.0001727221 3.771099e-05
[1442,] 0.0001992534 0.0002364294 1.377678e-04
[1443,] 0.0001150994 0.0001541649 3.558627e-05
[1444,] 0.0001692207 0.0002367087 1.025758e-04
[1445,] 0.0001675907 0.0002350995 1.004654e-04
[1446,] 0.0001675907 0.0002355930 1.005972e-04
[1447,] 0.0001652009 0.0002377548 9.945794e-05
[1448,] 0.0001954751 0.0002612216 1.496473e-04
[1449,] 0.0001732523 0.0002393333 1.071908e-04
[1450,] 0.0001717133 0.0002387346 1.054802e-04
[1451,] 0.0001995796 0.0002707727 1.602060e-04
[1452,] 0.0001995796 0.0002707727 1.602060e-04
[1453,] 0.0001700349 0.0002403711 1.047381e-04
[1454,] 0.0001661669 0.0001796694 6.461480e-05
[1455,] 0.0001146865 0.0001389222 3.502609e-05
[1456,] 0.0001339207 0.0002697777 8.219823e-05
[1457,] 0.0001146865 0.0001391309 3.507164e-05
[1458,] 0.0001145152 0.0001399914 3.515106e-05
[1459,] 0.0001977581 0.0002948691 1.730064e-04
[1460,] 0.0001132451 0.0001553953 3.528529e-05
[1461,] 0.0001691659 0.0002480730 1.072714e-04
[1462,] 0.0001129006 0.0001415714 3.408758e-05
[1463,] 0.0002016187 0.0002928943 1.764926e-04
[1464,] 0.0001150935 0.0001761418 3.778391e-05
[1465,] 0.0001390933 0.0002572480 8.438734e-05
[1466,] 0.0001585188 0.0003188648 1.300390e-04
[1467,] 0.0001302970 0.0001789429 4.294881e-05
[1468,] 0.0001625958 0.0003351508 1.424191e-04
[1469,] 0.0001305848 0.0001579070 4.052642e-05
[1470,] 0.0002251105 0.0002803127 1.823244e-04
[1471,] 0.0002548667 0.0003472657 2.960430e-04
[1472,] 0.0001135801 0.0001572230 3.553475e-05
[1473,] 0.0001138762 0.0001563775 3.550601e-05
[1474,] 0.0001723881 0.0001422072 4.031814e-05
[1475,] 0.0001294840 0.0001888579 4.854257e-05
[1476,] 0.0001121291 0.0001810855 3.956649e-05
[1477,] 0.0001089258 0.0001870773 3.920430e-05
[1478,] 0.0001144973 0.0001548432 4.075394e-05
[1479,] 0.0001135392 0.0001537808 4.000468e-05
[1480,] 0.0001121421 0.0001552909 3.980997e-05
[1481,] 0.0001134947 0.0001541786 4.034288e-05
[1482,] 0.0001113489 0.0001564527 3.957882e-05
[1483,] 0.0001113050 0.0001560617 3.946773e-05
[1484,] 0.0003936050 0.0001744377 1.732895e-04
[1485,] 0.0001113489 0.0001565486 3.964676e-05
[1486,] 0.0001114531 0.0001557585 3.954196e-05
[1487,] 0.0001117397 0.0001565486 3.989098e-05
[1488,] 0.0001113489 0.0001561503 3.956149e-05
[1489,] 0.0004220656 0.0001733311 1.836440e-04
[1490,] 0.0001126444 0.0001553809 4.018082e-05
[1491,] 0.0001121695 0.0001565680 4.016057e-05
[1492,] 0.0001140486 0.0001565845 4.129107e-05
[1493,] 0.0001113729 0.0001516960 3.860092e-05
[1494,] 0.0001110943 0.0001523864 3.859045e-05
[1495,] 0.0001114697 0.0001516960 3.865707e-05
[1496,] 0.0001134947 0.0001550067 4.059327e-05
[1497,] 0.0001134947 0.0001546359 4.050537e-05
[1498,] 0.0001139819 0.0001542318 4.068685e-05
[1499,] 0.0001139819 0.0001546359 4.078475e-05
[1500,] 0.0001139819 0.0001546359 4.078475e-05
[1501,] 0.0001139819 0.0001550067 4.087428e-05
[1502,] 0.0001142885 0.0001550067 4.104969e-05
[1503,] 0.0001142885 0.0001550184 4.105255e-05
[1504,] 0.0001128692 0.0001553768 4.031327e-05
[1505,] 0.0001139819 0.0001553809 4.096432e-05
[1506,] 0.0001125561 0.0001557557 4.021325e-05
[1507,] 0.0001320317 0.0002402942 7.698447e-05
[1508,] 0.0002140669 0.0002038120 1.279753e-04
[1509,] 0.0001115941 0.0001501726 3.838188e-05
[1510,] 0.0001149037 0.0001498254 4.007350e-05
[1511,] 0.0001102045 0.0001766364 3.800054e-05
[1512,] 0.0001129819 0.0001505123 3.922858e-05
[1513,] 0.0001144369 0.0001501511 3.991524e-05
[1514,] 0.0001149037 0.0001505130 4.025361e-05
[1515,] 0.0001153823 0.0001505130 4.050307e-05
[1516,] 0.0001149037 0.0001573900 4.198603e-05
[1517,] 0.0002189957 0.0002159226 1.414887e-04
[1518,] 0.0001153823 0.0001581850 4.246103e-05
[1519,] 0.0001138693 0.0001586042 4.165975e-05
[1520,] 0.0001138693 0.0001586042 4.165975e-05
[1521,] 0.0001133690 0.0001590258 4.145066e-05
[1522,] 0.0001149037 0.0001577857 4.208244e-05
[1523,] 0.0001138693 0.0001590258 4.175774e-05
[1524,] 0.0001117397 0.0001609318 4.082770e-05
[1525,] 0.0001122362 0.0001602789 4.101325e-05
[1526,] 0.0001122362 0.0001607002 4.110398e-05
[1527,] 0.0001130639 0.0001611252 4.173045e-05
[1528,] 0.0001163757 0.0001615970 4.389575e-05
[1529,] 0.0001142313 0.0001624538 4.277369e-05
[1530,] 0.0001328824 0.0002591772 8.303045e-05
[1531,] 0.0001147574 0.0001615964 4.290489e-05
[1532,] 0.0003402302 0.0001754245 9.609915e-05
[1533,] 0.0001116945 0.0001796417 3.940817e-05
[1534,] 0.0001912478 0.0002120676 9.515169e-05
[1535,] 0.0001158730 0.0001547890 4.188411e-05
[1536,] 0.0001120716 0.0001799996 3.954940e-05
[1537,] 0.0001513978 0.0001556446 4.369988e-05
[1538,] 0.0001280229 0.0002617782 7.824217e-05
[1539,] 0.0001338378 0.0002605342 8.445851e-05
[1540,] 0.0001328824 0.0002605342 8.339653e-05
[1541,] 0.0001347243 0.0002605342 8.544137e-05
[1542,] 0.0001325152 0.0002605408 8.298928e-05
[1543,] 0.0001347243 0.0002617782 8.578849e-05
[1544,] 0.0001356282 0.0002617782 8.679427e-05
[1545,] 0.0001356282 0.0002605342 8.644114e-05
[1546,] 0.0001152428 0.0001615964 4.320496e-05
[1547,] 0.0001347243 0.0002579540 8.471904e-05
[1548,] 0.0001162514 0.0001540265 4.189264e-05
[1549,] 0.0001147574 0.0001539779 4.100268e-05
[1550,] 0.0001320317 0.0002542241 8.076712e-05
[1551,] 0.0001888684 0.0002127733 9.325354e-05
[1552,] 0.0001898032 0.0002132551 9.448285e-05
[1553,] 0.0002693893 0.0001759539 7.415268e-05
[1554,] 0.0001240595 0.0001558602 4.629688e-05
[1555,] 0.0002922752 0.0001435925 5.378209e-05
[1556,] 0.0012759827 0.0001540772 4.828268e-04
[1557,] 0.0001915191 0.0001752885 5.614500e-05
[1558,] 0.0001897486 0.0001690584 8.678440e-05
[1559,] 0.0001970461 0.0001755425 5.704020e-05
[1560,] 0.0001684837 0.0001613517 4.927297e-05
[1561,] 0.0002239353 0.0002018392 1.337484e-04
[1562,] 0.0002030629 0.0002079343 1.229957e-04
[1563,] 0.0002059887 0.0002079343 1.252822e-04
[1564,] 0.0001353976 0.0002170927 6.688546e-05
[1565,] 0.0002059887 0.0002079343 1.252822e-04
[1566,] 0.0002059887 0.0002079343 1.252822e-04
[1567,] 0.0002059887 0.0002082531 1.256981e-04
[1568,] 0.0002037031 0.0002066243 1.227945e-04
[1569,] 0.0002095588 0.0001754650 5.978676e-05
[1570,] 0.0001347334 0.0001341679 3.980927e-05
[1571,] 0.0002083184 0.0002041507 1.244347e-04
[1572,] 0.0002059887 0.0002041507 1.227143e-04
[1573,] 0.0002072196 0.0002041507 1.236233e-04
[1574,] 0.0002059887 0.0002041507 1.227143e-04
[1575,] 0.0001323306 0.0002106995 6.290683e-05
[1576,] 0.0001927017 0.0001769414 8.587080e-05
[1577,] 0.0001927017 0.0001772017 8.606329e-05
[1578,] 0.0002159622 0.0001755700 6.152552e-05
[1579,] 0.0002083184 0.0002025095 1.232106e-04
[1580,] 0.0001927017 0.0001766568 8.565978e-05
[1581,] 0.0002096671 0.0001757821 5.948456e-05
[1582,] 0.0001904656 0.0001666739 7.684273e-05
[1583,] 0.0001738579 0.0001804654 6.024648e-05
[1584,] 0.0001927017 0.0002053011 1.136349e-04
[1585,] 0.0002303462 0.0001334720 6.290460e-05
[1586,] 0.0002012777 0.0001740010 9.732655e-05
[1587,] 0.0001882727 0.0001835080 8.681848e-05
[1588,] 0.0001848401 0.0001738831 8.792000e-05
[1589,] 0.0001191771 0.0002339100 6.168892e-05
[1590,] 0.0001203470 0.0002719849 7.065302e-05
[1591,] 0.0001238096 0.0003737204 9.091684e-05
[1592,] 0.0001222653 0.0002753389 7.369960e-05
[1593,] 0.0001203118 0.0002400604 6.371655e-05
[1594,] 0.0001284919 0.0001489638 3.671904e-05
[1595,] 0.0001216323 0.0002400604 6.544359e-05
[1596,] 0.0001227256 0.0002410519 6.680254e-05
[1597,] 0.0001289773 0.0002240072 6.341460e-05
[1598,] 0.0001298181 0.0002244124 6.418982e-05
[1599,] 0.0001222810 0.0003187270 7.921835e-05
[1600,] 0.0001279766 0.0001481605 3.681832e-05
[1601,] 0.0001245304 0.0003068607 8.015312e-05
[1602,] 0.0001232800 0.0002389782 6.662362e-05
[1603,] 0.0001217223 0.0002482222 6.703482e-05
[1604,] 0.0001207374 0.0002469587 6.567991e-05
[1605,] 0.0001140156 0.0002052727 4.129585e-05
[1606,] 0.0001203052 0.0002469587 6.519826e-05
[1607,] 0.0001059372 0.0001744129 3.525282e-05
[1608,] 0.0001273481 0.0002292012 6.328779e-05
[1609,] 0.0001213256 0.0002469587 6.633222e-05
[1610,] 0.0001265593 0.0002316653 6.317212e-05
[1611,] 0.0001281540 0.0002312722 6.443785e-05
[1612,] 0.0001198574 0.0002898471 7.351943e-05
[1613,] 0.0001257872 0.0002321039 6.260774e-05
[1614,] 0.0001281859 0.0001557207 3.748398e-05
[1615,] 0.0001273481 0.0002321039 6.394215e-05
[1616,] 0.0001281859 0.0001554380 3.745276e-05
[1617,] 0.0001192586 0.0002875085 7.228289e-05
[1618,] 0.0001265593 0.0002329426 6.345313e-05
[1619,] 0.0001281859 0.0001548314 3.737688e-05
[1620,] 0.0001679696 0.0001926390 5.661785e-05
[1621,] 0.0001203470 0.0002882743 7.388065e-05
[1622,] 0.0001202230 0.0004525101 9.640324e-05
[1623,] 0.0001278175 0.0001542747 3.756051e-05
[1624,] 0.0001278175 0.0001542747 3.756051e-05
[1625,] 0.0001243656 0.0002360265 6.223505e-05
[1626,] 0.0001231686 0.0004817670 1.068505e-04
[1627,] 0.0001756055 0.0002367133 9.379363e-05
[1628,] 0.0001181025 0.0002875085 7.072161e-05
[1629,] 0.0001278175 0.0001537281 3.749529e-05
[1630,] 0.0001233289 0.0002377893 6.166868e-05
[1631,] 0.0001193797 0.0002387289 5.824773e-05
[1632,] 0.0001277449 0.0001533629 3.750322e-05
[1633,] 0.0001257872 0.0002391545 6.415165e-05
[1634,] 0.0001254926 0.0002020187 6.097095e-05
[1635,] 0.0001264647 0.0002160873 6.558034e-05
[1636,] 0.0001276134 0.0001530917 3.758837e-05
[1637,] 0.0001073180 0.0001754448 3.598769e-05
[1638,] 0.0001673299 0.0001905435 5.738824e-05
[1639,] 0.0001251065 0.0002351560 6.270604e-05
[1640,] 0.0001277486 0.0004212689 1.063223e-04
[1641,] 0.0001222196 0.0004891380 1.062935e-04
[1642,] 0.0001266480 0.0001524604 3.829172e-05
[1643,] 0.0001272944 0.0004841187 1.160534e-04
[1644,] 0.0001269924 0.0001529933 3.750360e-05
[1645,] 0.0001261609 0.0001563112 3.934665e-05
[1646,] 0.0001483635 0.0002351560 8.248710e-05
[1647,] 0.0001306377 0.0002455472 6.994557e-05
[1648,] 0.0001292065 0.0001660135 4.451348e-05
[1649,] 0.0001153751 0.0002511886 4.745885e-05
[1650,] 0.0001731413 0.0002816817 1.202719e-04
[1651,] 0.0001292065 0.0001656286 4.442792e-05
[1652,] 0.0002155989 0.0001759784 6.321303e-05
[1653,] 0.0001731413 0.0002800154 1.194885e-04
[1654,] 0.0001289758 0.0001637887 4.415529e-05
[1655,] 0.0001261360 0.0002455472 6.581025e-05
[1656,] 0.0001261360 0.0002455472 6.581025e-05
[1657,] 0.0001296962 0.0001660262 4.530912e-05
[1658,] 0.0001439000 0.0005834858 1.736274e-04
[1659,] 0.0001249378 0.0002450465 6.440122e-05
[1660,] 0.0001290276 0.0001656286 4.462031e-05
[1661,] 0.0001912733 0.0002106809 9.039514e-05
[1662,] 0.0001290276 0.0001652469 4.453378e-05
[1663,] 0.0001457123 0.0007806564 2.199571e-04
[1664,] 0.0001752862 0.0002766144 1.206316e-04
[1665,] 0.0001146698 0.0002577378 4.655502e-05
[1666,] 0.0001286399 0.0001763257 4.740247e-05
[1667,] 0.0001288598 0.0001648683 4.429381e-05
[1668,] 0.0001286972 0.0001652469 4.422566e-05
[1669,] 0.0001432735 0.0005933200 1.741734e-04
[1670,] 0.0001058983 0.0001785059 3.557613e-05
[1671,] 0.0001382703 0.0005899148 1.607264e-04
[1672,] 0.0001658228 0.0001619945 6.349008e-05
[1673,] 0.0001626796 0.0001596279 6.066879e-05
[1674,] 0.0002068911 0.0002148731 1.142075e-04
[1675,] 0.0002568482 0.0003493375 3.090470e-04
[1676,] 0.0002568482 0.0003493375 3.090470e-04
[1677,] 0.0001185933 0.0002042952 5.042224e-05
[1678,] 0.0002530382 0.0003386014 2.916449e-04
[1679,] 0.0001590677 0.0001599288 5.908329e-05
[1680,] 0.0001626796 0.0001599288 6.083154e-05
[1681,] 0.0002568482 0.0003476182 3.072845e-04
[1682,] 0.0001626796 0.0001596279 6.066879e-05
[1683,] 0.0001626796 0.0001599288 6.083154e-05
[1684,] 0.0001644757 0.0001707916 6.873986e-05
[1685,] 0.0001651065 0.0001707916 6.910101e-05
[1686,] 0.0001249281 0.0002033744 5.475818e-05
[1687,] 0.0001609176 0.0001612943 6.069654e-05
[1688,] 0.0002105430 0.0002137973 1.165210e-04
[1689,] 0.0001299072 0.0002364601 6.218179e-05
[1690,] 0.0002119670 0.0002137973 1.177548e-04
[1691,] 0.0001691795 0.0001703115 7.114522e-05
[1692,] 0.0001588140 0.0001623135 6.015888e-05
[1693,] 0.0002469386 0.0003426137 2.852937e-04
[1694,] 0.0002469386 0.0003426137 2.852937e-04
[1695,] 0.0001386259 0.0001972981 6.229615e-05
[1696,] 0.0001588140 0.0001626708 6.033690e-05
[1697,] 0.0001588140 0.0001626708 6.033690e-05
[1698,] 0.0001146826 0.0002054994 4.524391e-05
[1699,] 0.0001615938 0.0001641301 6.250788e-05
[1700,] 0.0001376283 0.0002049033 6.408660e-05
[1701,] 0.0001593676 0.0001637607 6.116583e-05
[1702,] 0.0002037935 0.0002130464 1.100736e-04
[1703,] 0.0001084845 0.0001778260 3.417077e-05
[1704,] 0.0001622853 0.0001712756 6.772031e-05
[1705,] 0.0001607277 0.0001697989 6.595597e-05
[1706,] 0.0001588140 0.0001641301 6.105972e-05
[1707,] 0.0001593676 0.0001648404 6.170260e-05
[1708,] 0.0001966362 0.0001767151 5.889738e-05
[1709,] 0.0001550778 0.0001683188 6.098622e-05
[1710,] 0.0002430302 0.0003369511 2.733995e-04
[1711,] 0.0001649505 0.0001693572 6.813745e-05
[1712,] 0.0001582672 0.0001657022 6.161179e-05
[1713,] 0.0002037935 0.0002122671 1.094476e-04
[1714,] 0.0001161100 0.0002247138 4.676924e-05
[1715,] 0.0001166066 0.0002283665 4.784354e-05
[1716,] 0.0001636894 0.0001712961 6.841766e-05
[1717,] 0.0002511086 0.0003343492 2.842150e-04
[1718,] 0.0001588140 0.0001672452 6.265656e-05
[1719,] 0.0001651621 0.0001723048 6.992190e-05
[1720,] 0.0001588140 0.0001668449 6.246268e-05
[1721,] 0.0002071029 0.0002111113 1.113402e-04
[1722,] 0.0001588140 0.0001676488 6.285161e-05
[1723,] 0.0001621821 0.0001680558 6.491185e-05
[1724,] 0.0002065179 0.0002107832 1.106112e-04
[1725,] 0.0001588140 0.0001680558 6.304785e-05
[1726,] 0.0001621821 0.0001684660 6.512043e-05
[1727,] 0.0001696011 0.0001711037 5.307943e-05
[1728,] 0.0001582672 0.0001680558 6.274205e-05
[1729,] 0.0001610705 0.0001684660 6.450516e-05
[1730,] 0.0001610705 0.0001696748 6.510651e-05
[1731,] 0.0001582672 0.0001680558 6.274205e-05
[1732,] 0.0001577273 0.0001680558 6.243910e-05
[1733,] 0.0002532317 0.0003033318 2.565364e-04
[1734,] 0.0002144564 0.0002077398 1.144302e-04
[1735,] 0.0001593852 0.0001680558 6.336634e-05
[1736,] 0.0001571942 0.0001680558 6.213899e-05
[1737,] 0.0001150481 0.0001846899 4.206553e-05
[1738,] 0.0001571942 0.0001684660 6.233099e-05
[1739,] 0.0001591837 0.0001619586 6.153944e-05
[1740,] 0.0001571942 0.0001688796 6.252416e-05
[1741,] 0.0001567202 0.0001688796 6.225326e-05
[1742,] 0.0001567202 0.0001692548 6.242665e-05
[1743,] 0.0001704408 0.0001806180 5.092549e-05
[1744,] 0.0002138717 0.0002069499 1.132068e-04
[1745,] 0.0001556860 0.0001690944 6.168677e-05
[1746,] 0.0001561998 0.0001691460 6.200624e-05
[1747,] 0.0001561998 0.0001690944 6.198260e-05
[1748,] 0.0001150229 0.0002205848 4.366867e-05
[1749,] 0.0001561998 0.0001695075 6.217173e-05
[1750,] 0.0001149102 0.0002200563 4.342397e-05
[1751,] 0.0001630343 0.0003049018 1.155225e-04
[1752,] 0.0001477354 0.0001696762 5.732593e-05
[1753,] 0.0001485789 0.0001693153 5.770404e-05
[1754,] 0.0001495955 0.0001665642 5.806863e-05
[1755,] 0.0001512720 0.0001658790 5.890753e-05
[1756,] 0.0001541838 0.0001692618 6.088968e-05
[1757,] 0.0001523168 0.0001700940 6.014429e-05
[1758,] 0.0002336769 0.0002989628 2.247765e-04
[1759,] 0.0001532144 0.0001695115 6.036275e-05
[1760,] 0.0002068833 0.0002074168 1.079648e-04
[1761,] 0.0001541838 0.0001630692 5.891094e-05
[1762,] 0.0002223710 0.0002077193 1.204184e-04
[1763,] 0.0002405565 0.0003728448 2.926373e-04
[1764,] 0.0001722731 0.0002927630 1.235108e-04
[1765,] 0.0001547317 0.0001608997 5.814189e-05
[1766,] 0.0001450048 0.0001697564 5.557726e-05
[1767,] 0.0001154172 0.0002174376 4.392073e-05
[1768,] 0.0001432994 0.0001695115 5.438449e-05
[1769,] 0.0001875993 0.0001854188 5.954602e-05
[1770,] 0.0001466212 0.0001604999 5.385154e-05
[1771,] 0.0001435450 0.0001679404 5.399333e-05
[1772,] 0.0001435450 0.0001679404 5.399333e-05
[1773,] 0.0001704402 0.0001831337 5.560322e-05
[1774,] 0.0002130123 0.0002785952 1.807952e-04
[1775,] 0.0001493072 0.0001686997 5.755274e-05
[1776,] 0.0001428824 0.0001683386 5.370555e-05
[1777,] 0.0001809396 0.0001762678 5.707932e-05
[1778,] 0.0001432287 0.0001683386 5.392989e-05
[1779,] 0.0001446315 0.0001578368 5.157155e-05
[1780,] 0.0002182022 0.0002069891 1.163367e-04
[1781,] 0.0002158132 0.0002062382 1.136958e-04
[1782,] 0.0001425415 0.0001683386 5.348335e-05
[1783,] 0.0001425415 0.0001685778 5.356524e-05
[1784,] 0.0001422059 0.0001679404 5.312807e-05
[1785,] 0.0001492411 0.0001556040 5.110798e-05
[1786,] 0.0001161874 0.0002159317 4.410342e-05
[1787,] 0.0001359984 0.0001646271 4.753407e-05
[1788,] 0.0001369992 0.0001482951 4.399177e-05
[1789,] 0.0001362957 0.0001482998 4.360672e-05
[1790,] 0.0002261235 0.0002073551 1.229638e-04
[1791,] 0.0002215408 0.0002073551 1.193051e-04
[1792,] 0.0001353945 0.0001659590 4.741340e-05
[1793,] 0.0001357926 0.0001660712 4.776488e-05
[1794,] 0.0002225222 0.0002154953 1.282298e-04
[1795,] 0.0001918546 0.0002536253 1.388117e-04
[1796,] 0.0002318388 0.0002081642 1.269914e-04
[1797,] 0.0001943257 0.0003920258 2.172700e-04
[1798,] 0.0002236904 0.0002089238 1.225407e-04
[1799,] 0.0001604477 0.0002649126 1.104481e-04
[1800,] 0.0002262225 0.0002089623 1.246150e-04
[1801,] 0.0001658589 0.0001615331 5.421928e-05
[1802,] 0.0002202196 0.0002085638 1.193268e-04
[1803,] 0.0001157398 0.0002169408 3.999653e-05
[1804,] 0.0001325480 0.0001913127 4.936173e-05
[1805,] 0.0002262225 0.0002134698 1.292529e-04
[1806,] 0.0001154672 0.0002257138 4.222546e-05
[1807,] 0.0001416219 0.0001636882 4.099841e-05
[1808,] 0.0001420680 0.0001638342 4.081149e-05
[1809,] 0.0001408099 0.0001652054 4.130705e-05
[1810,] 0.0001408099 0.0001637013 4.111097e-05
[1811,] 0.0001417251 0.0001648509 4.109237e-05
[1812,] 0.0001409086 0.0001682635 4.164527e-05
[1813,] 0.0001402934 0.0001682635 4.209068e-05
[1814,] 0.0002512080 0.0001855917 6.223672e-05
[1815,] 0.0001401437 0.0001679068 4.217309e-05
[1816,] 0.0001402172 0.0001679068 4.210651e-05
[1817,] 0.0001395256 0.0001586283 4.145985e-05
[1818,] 0.0001402571 0.0001675528 4.202176e-05
[1819,] 0.0001392049 0.0001409649 3.840570e-05
[1820,] 0.0001404991 0.0001668530 4.173352e-05
[1821,] 0.0002094211 0.0001892584 1.010898e-04
[1822,] 0.0001705878 0.0002025394 7.675247e-05
[1823,] 0.0001412721 0.0001647550 4.098672e-05
[1824,] 0.0001401841 0.0001646066 4.166224e-05
[1825,] 0.0001408288 0.0001646066 4.120932e-05
[1826,] 0.0001278477 0.0001760232 4.737552e-05
[1827,] 0.0002295026 0.0001847608 1.086000e-04
[1828,] 0.0001399131 0.0001643288 4.187128e-05
[1829,] 0.0002659749 0.0001842413 1.283131e-04
[1830,] 0.0001495173 0.0002080872 5.906128e-05
[1831,] 0.0001656557 0.0001806095 5.605046e-05
[1832,] 0.0001399071 0.0001346857 3.757103e-05
[1833,] 0.0001220663 0.0002309959 5.099915e-05
[1834,] 0.0001412410 0.0001608226 4.050379e-05
[1835,] 0.0001409796 0.0001595020 4.079024e-05
[1836,] 0.0002266267 0.0001711922 7.624135e-05
[1837,] 0.0001618634 0.0001899126 6.534918e-05
[1838,] 0.0001730051 0.0001893474 7.179445e-05
[1839,] 0.0001299104 0.0002259786 6.317202e-05
[1840,] 0.0001585557 0.0001628622 4.322915e-05
[1841,] 0.0001849380 0.0001617813 6.673718e-05
[1842,] 0.0001411802 0.0001632738 4.117401e-05
[1843,] 0.0001416768 0.0001626310 4.082885e-05
[1844,] 0.0001730051 0.0001883527 7.114786e-05
[1845,] 0.0001296129 0.0001442680 4.081252e-05
[1846,] 0.0002077715 0.0001710746 6.986075e-05
[1847,] 0.0001919020 0.0002236487 1.236504e-04
[1848,] 0.0001919020 0.0002406079 1.341997e-04
[1849,] 0.0001497686 0.0001598863 3.896317e-05
[1850,] 0.0001810046 0.0001825983 8.068674e-05
[1851,] 0.0001810046 0.0001828141 8.082849e-05
[1852,] 0.0001781318 0.0001838939 8.002951e-05
[1853,] 0.0001704657 0.0001843652 7.607382e-05
[1854,] 0.0001781318 0.0001838939 8.002951e-05
[1855,] 0.0001750440 0.0001838939 7.832829e-05
[1856,] 0.0001735400 0.0001836711 7.736537e-05
[1857,] 0.0001662649 0.0001836711 7.335646e-05
[1858,] 0.0001700211 0.0001843652 7.582676e-05
[1859,] 0.0002074747 0.0001659360 6.090542e-05
[1860,] 0.0001720620 0.0001829879 7.614788e-05
[1861,] 0.0002627963 0.0001727717 9.277138e-05
[1862,] 0.0001681908 0.0001843652 7.480923e-05
[1863,] 0.0001857860 0.0001757474 7.835939e-05
[1864,] 0.0001886958 0.0001771008 8.081970e-05
[1865,] 0.0001962684 0.0001771983 8.478944e-05
[1866,] 0.0001886958 0.0001764115 8.038692e-05
[1867,] 0.0002918637 0.0001731014 1.045882e-04
[1868,] 0.0001560683 0.0001745737 6.297586e-05
[1869,] 0.0001708107 0.0001554761 4.878242e-05
[1870,] 0.0001324468 0.0001763042 3.993108e-05
[1871,] 0.0003833934 0.0001383724 7.134473e-05
[1872,] 0.0002174286 0.0001650253 8.241482e-05
[1873,] 0.0001289517 0.0001695282 3.797953e-05
[1874,] 0.0002291953 0.0001849638 8.975657e-05
[1875,] 0.0001352353 0.0001769855 5.171647e-05
[1876,] 0.0001295382 0.0002001170 4.497898e-05
[1877,] 0.0001294716 0.0001732628 4.150234e-05
[1878,] 0.0001295028 0.0001732628 4.139774e-05
[1879,] 0.0001423772 0.0002064899 6.925310e-05
[1880,] 0.0001293730 0.0001694687 4.177934e-05
[1881,] 0.0002250946 0.0001833510 8.746260e-05
[1882,] 0.0001293903 0.0001683091 4.179708e-05
[1883,] 0.0001293903 0.0001683091 4.179708e-05
[1884,] 0.0001414469 0.0002046487 6.783077e-05
[1885,] 0.0001349332 0.0002044903 6.178067e-05
[1886,] 0.0003100430 0.0001489366 1.012420e-04
[1887,] 0.0001294032 0.0001751293 4.208110e-05
[1888,] 0.0003150019 0.0001489750 1.028373e-04
[1889,] 0.0001249243 0.0002060379 5.079652e-05
[1890,] 0.0001566055 0.0001871016 6.030146e-05
[1891,] 0.0001340465 0.0001434862 4.184883e-05
[1892,] 0.0001301241 0.0001639995 3.917041e-05
[1893,] 0.0001284110 0.0001391396 3.808290e-05
[1894,] 0.0001298390 0.0001626453 3.929765e-05
[1895,] 0.0001299039 0.0001633121 3.930835e-05
[1896,] 0.0001299731 0.0001607712 3.891318e-05
[1897,] 0.0001299864 0.0001604450 3.885919e-05
[1898,] 0.0001301390 0.0001607712 3.876334e-05
[1899,] 0.0001302217 0.0001607712 3.869639e-05
[1900,] 0.0001302217 0.0001607712 3.869639e-05
[1901,] 0.0001299039 0.0001607712 3.898336e-05
[1902,] 0.0001302060 0.0001599456 3.860906e-05
[1903,] 0.0001302922 0.0001621784 3.881049e-05
[1904,] 0.0001768680 0.0001876152 6.686707e-05
[1905,] 0.0001758611 0.0001794584 6.027221e-05
[1906,] 0.0003912698 0.0001413910 1.088822e-04
[1907,] 0.0001256128 0.0001382082 3.673887e-05
[1908,] 0.0001758305 0.0001795248 6.028382e-05
[1909,] 0.0001791420 0.0001501641 4.144114e-05
[1910,] 0.0002044491 0.0001932939 9.077182e-05
[1911,] 0.0001749881 0.0001782522 5.867268e-05
[1912,] 0.0001280801 0.0001386495 3.713603e-05
[1913,] 0.0001769477 0.0001791233 6.010285e-05
[1914,] 0.0001759289 0.0001784065 5.916045e-05
[1915,] 0.0001769455 0.0001795100 6.037656e-05
[1916,] 0.0004497389 0.0001729536 1.342766e-04
[1917,] 0.0001455143 0.0001393192 4.153943e-05
[1918,] 0.0001413458 0.0001689164 5.065870e-05
[1919,] 0.0001633126 0.0001933105 4.952697e-05
[1920,] 0.0001793210 0.0001809504 5.869038e-05
[1921,] 0.0001768280 0.0001735017 6.240621e-05
[1922,] 0.0004480063 0.0001454725 1.079037e-04
[1923,] 0.0004204917 0.0001510294 1.048425e-04
[1924,] 0.0004990498 0.0001958614 2.430143e-04
[1925,] 0.0001496369 0.0001859912 4.311470e-05
[1926,] 0.0001822742 0.0002895951 5.224745e-05
[1927,] 0.0002330382 0.0001458354 6.644755e-05
[1928,] 0.0001766727 0.0002106890 5.817995e-05
[1929,] 0.0002782012 0.0001712220 1.078293e-04
[1930,] 0.0001501043 0.0001710717 4.724559e-05
[1931,] 0.0001718621 0.0002325819 4.891855e-05
[1932,] 0.0001784825 0.0003145128 1.284231e-04
[1933,] 0.0001642940 0.0001689305 5.231880e-05
[1934,] 0.0001799413 0.0001843788 5.806690e-05
[1935,] 0.0001789625 0.0003376836 1.312863e-04
[1936,] 0.0001090216 0.0001722652 3.601321e-05
[1937,] 0.0001493534 0.0001773972 6.724056e-05
[1938,] 0.0002496390 0.0001689021 8.410254e-05
[1939,] 0.0001459216 0.0001703129 6.229758e-05
[1940,] 0.0001322161 0.0001452954 3.561326e-05
[1941,] 0.0001196769 0.0001445392 3.372852e-05
[1942,] 0.0001350078 0.0001449022 3.632817e-05
[1943,] 0.0001325546 0.0001469976 4.356475e-05
[1944,] 0.0001758052 0.0001693548 5.471480e-05
[1945,] 0.0001362395 0.0001453823 3.635415e-05
[1946,] 0.0006249965 0.0001834931 2.923377e-04
[1947,] 0.0001380253 0.0001463317 3.645761e-05
[1948,] 0.0001359046 0.0001454854 3.640764e-05
[1949,] 0.0001359046 0.0001452510 3.634659e-05
[1950,] 0.0001686739 0.0001397464 5.173117e-05
[1951,] 0.0001112436 0.0001384835 3.267697e-05
[1952,] 0.0001198095 0.0001446129 3.580606e-05
[1953,] 0.0001218653 0.0001446779 3.643472e-05
[1954,] 0.0001749643 0.0001676378 5.421491e-05
[1955,] 0.0004052442 0.0001658217 1.265799e-04
[1956,] 0.0001751975 0.0001678766 5.337880e-05
[1957,] 0.0001124311 0.0001442837 3.375775e-05
[1958,] 0.0001725670 0.0001385604 4.553273e-05
[1959,] 0.0001742830 0.0001682237 5.306846e-05
[1960,] 0.0001745521 0.0001682382 5.309550e-05
[1961,] 0.0001275074 0.0001444437 3.727609e-05
[1962,] 0.0001798912 0.0001810440 5.828074e-05
[1963,] 0.0001127454 0.0001440378 3.383043e-05
[1964,] 0.0001746112 0.0001682958 5.308837e-05
[1965,] 0.0001275074 0.0001444431 3.723455e-05
[1966,] 0.0001238613 0.0001441876 3.643982e-05
[1967,] 0.0001134328 0.0001443635 3.410382e-05
[1968,] 0.0001745375 0.0001684430 5.306330e-05
[1969,] 0.0001898099 0.0001860021 5.834423e-05
[1970,] 0.0001252760 0.0001445029 3.702343e-05
[1971,] 0.0001257035 0.0001445029 3.713006e-05
[1972,] 0.0001745521 0.0001686358 5.308160e-05
[1973,] 0.0001151728 0.0001442999 3.453374e-05
[1974,] 0.0001161850 0.0001444222 3.493192e-05
[1975,] 0.0001167873 0.0001448458 3.501690e-05
[1976,] 0.0001170436 0.0001448458 3.508682e-05
[1977,] 0.0001167873 0.0001448647 3.503595e-05
[1978,] 0.0001150380 0.0001407115 3.455651e-05
[1979,] 0.0001666217 0.0001401471 4.234651e-05
[1980,] 0.0001197985 0.0001449373 3.596149e-05
[1981,] 0.0001774779 0.0001686204 5.338027e-05
[1982,] 0.0001758211 0.0001816231 5.904150e-05
[1983,] 0.0001157796 0.0001438925 3.582489e-05
[1984,] 0.0001169612 0.0001917924 4.394954e-05
[1985,] 0.0001157400 0.0001462126 3.602628e-05
[1986,] 0.0002102360 0.0001652430 7.417123e-05
[1987,] 0.0001129952 0.0001834467 3.901251e-05
[1988,] 0.0001129952 0.0001834467 3.901251e-05
[1989,] 0.0001299104 0.0001819646 3.297801e-05
[1990,] 0.0001306567 0.0001832676 3.294787e-05
[1991,] 0.0001894795 0.0001709894 6.737834e-05
[1992,] 0.0001182340 0.0001804553 4.315773e-05
[1993,] 0.0001229627 0.0001884899 3.252460e-05
[1994,] 0.0011252787 0.0001414487 1.863570e-04
[1995,] 0.0001192868 0.0001838922 4.462817e-05
[1996,] 0.0001442298 0.0001474238 3.551858e-05
[1997,] 0.0001191640 0.0001836802 3.247892e-05
[1998,] 0.0001103571 0.0001885306 3.273951e-05
[1999,] 0.0001385460 0.0001462847 3.513335e-05
[2000,] 0.0001358628 0.0001587493 3.268664e-05
[2001,] 0.0003441008 0.0001622281 1.193442e-04
[2002,] 0.0001287601 0.0001753609 4.891908e-05
[2003,] 0.0001840625 0.0001699279 6.312328e-05
[2004,] 0.0001239022 0.0001486022 3.276973e-05
[2005,] 0.0001407678 0.0001867377 5.965625e-05
[2006,] 0.0001259331 0.0001457883 3.352168e-05
[2007,] 0.0001458775 0.0001517243 3.496142e-05
[2008,] 0.0001200556 0.0002057329 4.669026e-05
[2009,] 0.0001337962 0.0001992797 6.386494e-05
[2010,] 0.0001272992 0.0001681802 4.505010e-05
[2011,] 0.0001503050 0.0001846746 4.960976e-05
[2012,] 0.0007426476 0.0001788469 3.587596e-04
[2013,] 0.0002379377 0.0001778632 1.046590e-04
[2014,] 0.0001137631 0.0001585135 3.721238e-05
[2015,] 0.0002437860 0.0001697976 9.739582e-05
[2016,] 0.0003171484 0.0001627679 1.327854e-04
[2017,] 0.0002615212 0.0001632988 1.005980e-04
[2018,] 0.0001102287 0.0001617551 3.561683e-05
[2019,] 0.0001479693 0.0001382728 4.308802e-05
[2020,] 0.0001556063 0.0001394323 4.620167e-05
[2021,] 0.0002199658 0.0001830280 7.964242e-05
[2022,] 0.0001126148 0.0001604116 3.649325e-05
[2023,] 0.0002323157 0.0001835019 7.091975e-05
[2024,] 0.0001041749 0.0001436773 3.134518e-05
[2025,] 0.0002614373 0.0001686433 1.044623e-04
[2026,] 0.0001054652 0.0001428944 3.169503e-05
[2027,] 0.0002061761 0.0001827625 6.566369e-05
[2028,] 0.0002581161 0.0001691007 1.038551e-04
[2029,] 0.0001052814 0.0001422950 3.167530e-05
[2030,] 0.0001039093 0.0001428521 3.121586e-05
[2031,] 0.0001050546 0.0001430140 3.138164e-05
[2032,] 0.0001511214 0.0001576290 4.979453e-05
[2033,] 0.0001058792 0.0001427206 3.168997e-05
[2034,] 0.0001748950 0.0001368238 4.368875e-05
[2035,] 0.0001992747 0.0001709337 7.820824e-05
[2036,] 0.0002600910 0.0001792112 9.242499e-05
[2037,] 0.0001340263 0.0001489446 4.045645e-05
[2038,] 0.0001356298 0.0001619581 4.578158e-05
[2039,] 0.0002158846 0.0001816260 6.939920e-05
[2040,] 0.0001313444 0.0001674173 5.053060e-05
[2041,] 0.0002470525 0.0001614591 9.337393e-05
[2042,] 0.0001222369 0.0001876398 4.352849e-05
[2043,] 0.0001150169 0.0001439998 3.427344e-05
[2044,] 0.0001054993 0.0001503355 3.358667e-05
[2045,] 0.0001059031 0.0001485667 3.377843e-05
[2046,] 0.0001723266 0.0001842964 5.701641e-05
[2047,] 0.0001158586 0.0001538918 3.642370e-05
[2048,] 0.0001341582 0.0001635617 3.622435e-05
[2049,] 0.0001053275 0.0001498944 3.399109e-05
[2050,] 0.0001046565 0.0001491823 3.318648e-05
[2051,] 0.0001166711 0.0001544384 3.702416e-05
[2052,] 0.0001047755 0.0001498443 3.343610e-05
[2053,] 0.0001054671 0.0001475198 3.377757e-05
[2054,] 0.0001154632 0.0001509236 3.560939e-05
[2055,] 0.0001053857 0.0001454803 3.343998e-05
[2056,] 0.0001147597 0.0001434404 3.416161e-05
[2057,] 0.0001656832 0.0001800142 5.577995e-05
[2058,] 0.0001055392 0.0001449583 3.348091e-05
[2059,] 0.0001055392 0.0001438733 3.333064e-05
[2060,] 0.0001055392 0.0001438733 3.333064e-05
[2061,] 0.0001056210 0.0001431449 3.329829e-05
[2062,] 0.0001281094 0.0001425887 3.728088e-05
[2063,] 0.0001140673 0.0001427613 3.388662e-05
[2064,] 0.0001163120 0.0001444430 3.006916e-05
[2065,] 0.0001370056 0.0001396082 3.666330e-05
[2066,] 0.0001542221 0.0001587542 3.647270e-05
[2067,] 0.0001725014 0.0001844818 5.687735e-05
[2068,] 0.0001232636 0.0001855905 4.914476e-05
[2069,] 0.0001380831 0.0001536422 3.528874e-05
[2070,] 0.0004157537 0.0001674319 1.695817e-04
[2071,] 0.0001070215 0.0001556236 3.082736e-05
[2072,] 0.0001360583 0.0001511103 3.524607e-05
[2073,] 0.0001643729 0.0001852881 5.542674e-05
[2074,] 0.0001260373 0.0001506271 3.468077e-05
[2075,] 0.0001555505 0.0001704677 6.743230e-05
[2076,] 0.0001565341 0.0001709703 6.823360e-05
[2077,] 0.0001503071 0.0001702022 6.433376e-05
[2078,] 0.0002884846 0.0001639097 1.101400e-04
[2079,] 0.0001199196 0.0001522057 4.221921e-05
[2080,] 0.0001219200 0.0001557626 4.429520e-05
[2081,] 0.0001213924 0.0001592557 4.511328e-05
[2082,] 0.0001215830 0.0001581330 4.486921e-05
[2083,] 0.0001201577 0.0001706489 3.933263e-05
[2084,] 0.0001174052 0.0001566170 4.231016e-05
[2085,] 0.0001241480 0.0001520805 4.409019e-05
[2086,] 0.0002485235 0.0001614477 8.801795e-05
[2087,] 0.0005965198 0.0001919425 3.342509e-04
[2088,] 0.0001426751 0.0001461601 3.430192e-05
[2089,] 0.0001187193 0.0001508625 4.104745e-05
[2090,] 0.0006044835 0.0002198994 4.141190e-04
[2091,] 0.0001199245 0.0001405524 3.715005e-05
[2092,] 0.0001290996 0.0001460529 3.634486e-05
[2093,] 0.0001454870 0.0001431981 4.657406e-05
[2094,] 0.0001897334 0.0001533688 5.967239e-05
[2095,] 0.0005188067 0.0001517533 1.407809e-04
[2096,] 0.0001456547 0.0001383635 4.039729e-05
[2097,] 0.0001918513 0.0001892889 5.368211e-05
[2098,] 0.0004676951 0.0001558520 1.115591e-04
[2099,] 0.0001462116 0.0001909481 4.316570e-05
[2100,] 0.0001889457 0.0001580304 4.910289e-05
[2101,] 0.0001417570 0.0001735005 5.867045e-05
[2102,] 0.0001536568 0.0001965526 4.361285e-05
[2103,] 0.0001226020 0.0002020420 4.709372e-05
[2104,] 0.0001423418 0.0001806145 4.435908e-05
[2105,] 0.0001549723 0.0001849823 4.739273e-05
[2106,] 0.0001353509 0.0001832442 4.303862e-05
[2107,] 0.0001149822 0.0003949416 3.995191e-05
[2108,] 0.0001357339 0.0001823573 4.308093e-05
[2109,] 0.0001352545 0.0001824670 4.303318e-05
[2110,] 0.0001432966 0.0001859325 4.928023e-05
[2111,] 0.0001129365 0.0003572434 6.398532e-05
[2112,] 0.0001659976 0.0001988878 4.353347e-05
[2113,] 0.0001307368 0.0002928711 4.020041e-05
[2114,] 0.0001189897 0.0002695109 4.899045e-05
[2115,] 0.0001188343 0.0002650965 4.761115e-05
[2116,] 0.0001189580 0.0002727246 4.911780e-05
[2117,] 0.0001989988 0.0001616126 4.783611e-05
[2118,] 0.0001973612 0.0001616608 4.757368e-05
[2119,] 0.0001651031 0.0001771118 4.526161e-05
[2120,] 0.0001125057 0.0002634796 5.211755e-05
[2121,] 0.0001268174 0.0001416393 3.670893e-05
[2122,] 0.0001539220 0.0002034818 5.288675e-05
[2123,] 0.0001669473 0.0001788089 4.503319e-05
[2124,] 0.0001742684 0.0001520158 4.156417e-05
[2125,] 0.0001674475 0.0001833759 4.452379e-05
[2126,] 0.0001205859 0.0002753469 5.292981e-05
[2127,] 0.0001274075 0.0001423816 3.662251e-05
[2128,] 0.0001273411 0.0001430989 3.681401e-05
[2129,] 0.0001618237 0.0001903628 4.381097e-05
[2130,] 0.0001338885 0.0001822750 4.267992e-05
[2131,] 0.0001292300 0.0004089664 4.526133e-05
[2132,] 0.0001932626 0.0007463401 3.673614e-05
[2133,] 0.0001831974 0.0001934231 4.525700e-05
[2134,] 0.0001353929 0.0001797842 4.306289e-05
[2135,] 0.0001415213 0.0003998359 4.265255e-05
[2136,] 0.0001669197 0.0001869479 4.834264e-05
[2137,] 0.0001414849 0.0001826699 4.402569e-05
[2138,] 0.0001732392 0.0001835750 5.115031e-05
[2139,] 0.0001847535 0.0001610817 6.364166e-05
[2140,] 0.0001794216 0.0001332557 4.644862e-05
[2141,] 0.0001546882 0.0001845173 5.233779e-05
[2142,] 0.0001864733 0.0001350242 4.955451e-05
[2143,] 0.0003709843 0.0001406442 1.213744e-04
[2144,] 0.0001326298 0.0001677597 4.204746e-05
```
