## Supplementary material for "Characterization of shared and ancestry-specific signals driving complex traits using multi-ancestry fine-mapping": s2_data_1kg.pvar

```
##FILTER=<ID=PASS,Description="All filters passed">
##reference=ftp://ftp.1000genomes.ebi.ac.uk//vol1/ftp/technical/reference/phase2_reference_assembly_sequence/hs37d5.fa.gz
##contig=<ID=15,assembly=b37,length=102531392>
##ALT=<ID=CNV,Description="Copy Number Polymorphism">
##ALT=<ID=DEL,Description="Deletion">
##ALT=<ID=DUP,Description="Duplication">
##ALT=<ID=INS:ME:ALU,Description="Insertion of ALU element">
##ALT=<ID=INS:ME:LINE1,Description="Insertion of LINE1 element">
##ALT=<ID=INS:ME:SVA,Description="Insertion of SVA element">
##ALT=<ID=INS:MT,Description="Nuclear Mitochondrial Insertion">
##ALT=<ID=INV,Description="Inversion">
##ALT=<ID=CN0,Description="Copy number allele: 0 copies">
##ALT=<ID=CN1,Description="Copy number allele: 1 copy">
##ALT=<ID=CN2,Description="Copy number allele: 2 copies">
##ALT=<ID=CN3,Description="Copy number allele: 3 copies">
##ALT=<ID=CN4,Description="Copy number allele: 4 copies">
##ALT=<ID=CN5,Description="Copy number allele: 5 copies">
##ALT=<ID=CN6,Description="Copy number allele: 6 copies">
##ALT=<ID=CN7,Description="Copy number allele: 7 copies">
##ALT=<ID=CN8,Description="Copy number allele: 8 copies">
##ALT=<ID=CN9,Description="Copy number allele: 9 copies">
##ALT=<ID=CN10,Description="Copy number allele: 10 copies">
##ALT=<ID=CN11,Description="Copy number allele: 11 copies">
##ALT=<ID=CN12,Description="Copy number allele: 12 copies">
##ALT=<ID=CN13,Description="Copy number allele: 13 copies">
##ALT=<ID=CN14,Description="Copy number allele: 14 copies">
##ALT=<ID=CN15,Description="Copy number allele: 15 copies">
##ALT=<ID=CN16,Description="Copy number allele: 16 copies">
##ALT=<ID=CN17,Description="Copy number allele: 17 copies">
##ALT=<ID=CN18,Description="Copy number allele: 18 copies">
##ALT=<ID=CN19,Description="Copy number allele: 19 copies">
##ALT=<ID=CN20,Description="Copy number allele: 20 copies">
##ALT=<ID=CN21,Description="Copy number allele: 21 copies">
##ALT=<ID=CN22,Description="Copy number allele: 22 copies">
##ALT=<ID=CN23,Description="Copy number allele: 23 copies">
##ALT=<ID=CN24,Description="Copy number allele: 24 copies">
##ALT=<ID=CN25,Description="Copy number allele: 25 copies">
##ALT=<ID=CN26,Description="Copy number allele: 26 copies">
##ALT=<ID=CN27,Description="Copy number allele: 27 copies">
##ALT=<ID=CN28,Description="Copy number allele: 28 copies">
##ALT=<ID=CN29,Description="Copy number allele: 29 copies">
##ALT=<ID=CN30,Description="Copy number allele: 30 copies">
##ALT=<ID=CN31,Description="Copy number allele: 31 copies">
##ALT=<ID=CN32,Description="Copy number allele: 32 copies">
##ALT=<ID=CN33,Description="Copy number allele: 33 copies">
##ALT=<ID=CN34,Description="Copy number allele: 34 copies">
##ALT=<ID=CN35,Description="Copy number allele: 35 copies">
##ALT=<ID=CN36,Description="Copy number allele: 36 copies">
##ALT=<ID=CN37,Description="Copy number allele: 37 copies">
##ALT=<ID=CN38,Description="Copy number allele: 38 copies">
##ALT=<ID=CN39,Description="Copy number allele: 39 copies">
##ALT=<ID=CN40,Description="Copy number allele: 40 copies">
##ALT=<ID=CN41,Description="Copy number allele: 41 copies">
##ALT=<ID=CN42,Description="Copy number allele: 42 copies">
##ALT=<ID=CN43,Description="Copy number allele: 43 copies">
##ALT=<ID=CN44,Description="Copy number allele: 44 copies">
##ALT=<ID=CN45,Description="Copy number allele: 45 copies">
##ALT=<ID=CN46,Description="Copy number allele: 46 copies">
##ALT=<ID=CN47,Description="Copy number allele: 47 copies">
##ALT=<ID=CN48,Description="Copy number allele: 48 copies">
##ALT=<ID=CN49,Description="Copy number allele: 49 copies">
##ALT=<ID=CN50,Description="Copy number allele: 50 copies">
##ALT=<ID=CN51,Description="Copy number allele: 51 copies">
##ALT=<ID=CN52,Description="Copy number allele: 52 copies">
##ALT=<ID=CN53,Description="Copy number allele: 53 copies">
##ALT=<ID=CN54,Description="Copy number allele: 54 copies">
##ALT=<ID=CN55,Description="Copy number allele: 55 copies">
##ALT=<ID=CN56,Description="Copy number allele: 56 copies">
##ALT=<ID=CN57,Description="Copy number allele: 57 copies">
##ALT=<ID=CN58,Description="Copy number allele: 58 copies">
##ALT=<ID=CN59,Description="Copy number allele: 59 copies">
##ALT=<ID=CN60,Description="Copy number allele: 60 copies">
##ALT=<ID=CN61,Description="Copy number allele: 61 copies">
##ALT=<ID=CN62,Description="Copy number allele: 62 copies">
##ALT=<ID=CN63,Description="Copy number allele: 63 copies">
##ALT=<ID=CN64,Description="Copy number allele: 64 copies">
##ALT=<ID=CN65,Description="Copy number allele: 65 copies">
##ALT=<ID=CN66,Description="Copy number allele: 66 copies">
##ALT=<ID=CN67,Description="Copy number allele: 67 copies">
##ALT=<ID=CN68,Description="Copy number allele: 68 copies">
##ALT=<ID=CN69,Description="Copy number allele: 69 copies">
##ALT=<ID=CN70,Description="Copy number allele: 70 copies">
##ALT=<ID=CN71,Description="Copy number allele: 71 copies">
##ALT=<ID=CN72,Description="Copy number allele: 72 copies">
##ALT=<ID=CN73,Description="Copy number allele: 73 copies">
##ALT=<ID=CN74,Description="Copy number allele: 74 copies">
##ALT=<ID=CN75,Description="Copy number allele: 75 copies">
##ALT=<ID=CN76,Description="Copy number allele: 76 copies">
##ALT=<ID=CN77,Description="Copy number allele: 77 copies">
##ALT=<ID=CN78,Description="Copy number allele: 78 copies">
##ALT=<ID=CN79,Description="Copy number allele: 79 copies">
##ALT=<ID=CN80,Description="Copy number allele: 80 copies">
##ALT=<ID=CN81,Description="Copy number allele: 81 copies">
##ALT=<ID=CN82,Description="Copy number allele: 82 copies">
##ALT=<ID=CN83,Description="Copy number allele: 83 copies">
##ALT=<ID=CN84,Description="Copy number allele: 84 copies">
##ALT=<ID=CN85,Description="Copy number allele: 85 copies">
##ALT=<ID=CN86,Description="Copy number allele: 86 copies">
##ALT=<ID=CN87,Description="Copy number allele: 87 copies">
##ALT=<ID=CN88,Description="Copy number allele: 88 copies">
##ALT=<ID=CN89,Description="Copy number allele: 89 copies">
##ALT=<ID=CN90,Description="Copy number allele: 90 copies">
##ALT=<ID=CN91,Description="Copy number allele: 91 copies">
##ALT=<ID=CN92,Description="Copy number allele: 92 copies">
##ALT=<ID=CN93,Description="Copy number allele: 93 copies">
##ALT=<ID=CN94,Description="Copy number allele: 94 copies">
##ALT=<ID=CN95,Description="Copy number allele: 95 copies">
##ALT=<ID=CN96,Description="Copy number allele: 96 copies">
##ALT=<ID=CN97,Description="Copy number allele: 97 copies">
##ALT=<ID=CN98,Description="Copy number allele: 98 copies">
##ALT=<ID=CN99,Description="Copy number allele: 99 copies">
##ALT=<ID=CN100,Description="Copy number allele: 100 copies">
##ALT=<ID=CN101,Description="Copy number allele: 101 copies">
##ALT=<ID=CN102,Description="Copy number allele: 102 copies">
##ALT=<ID=CN103,Description="Copy number allele: 103 copies">
##ALT=<ID=CN104,Description="Copy number allele: 104 copies">
##ALT=<ID=CN105,Description="Copy number allele: 105 copies">
##ALT=<ID=CN106,Description="Copy number allele: 106 copies">
##ALT=<ID=CN107,Description="Copy number allele: 107 copies">
##ALT=<ID=CN108,Description="Copy number allele: 108 copies">
##ALT=<ID=CN109,Description="Copy number allele: 109 copies">
##ALT=<ID=CN110,Description="Copy number allele: 110 copies">
##ALT=<ID=CN111,Description="Copy number allele: 111 copies">
##ALT=<ID=CN112,Description="Copy number allele: 112 copies">
##ALT=<ID=CN113,Description="Copy number allele: 113 copies">
##ALT=<ID=CN114,Description="Copy number allele: 114 copies">
##ALT=<ID=CN115,Description="Copy number allele: 115 copies">
##ALT=<ID=CN116,Description="Copy number allele: 116 copies">
##ALT=<ID=CN117,Description="Copy number allele: 117 copies">
##ALT=<ID=CN118,Description="Copy number allele: 118 copies">
##ALT=<ID=CN119,Description="Copy number allele: 119 copies">
##ALT=<ID=CN120,Description="Copy number allele: 120 copies">
##ALT=<ID=CN121,Description="Copy number allele: 121 copies">
##ALT=<ID=CN122,Description="Copy number allele: 122 copies">
##ALT=<ID=CN123,Description="Copy number allele: 123 copies">
##ALT=<ID=CN124,Description="Copy number allele: 124 copies">
##INFO=<ID=CIEND,Number=2,Type=Integer,Description="Confidence interval around END for imprecise variants">
##INFO=<ID=CIPOS,Number=2,Type=Integer,Description="Confidence interval around POS for imprecise variants">
##INFO=<ID=CS,Number=1,Type=String,Description="Source call set.">
##INFO=<ID=END,Number=1,Type=Integer,Description="End coordinate of this variant">
##INFO=<ID=IMPRECISE,Number=0,Type=Flag,Description="Imprecise structural variation">
##INFO=<ID=MC,Number=.,Type=String,Description="Merged calls.">
##INFO=<ID=MEINFO,Number=4,Type=String,Description="Mobile element info of the form NAME,START,END<POLARITY; If there is only 5' OR 3' support for this call, will be NULL NULL for START and END">
##INFO=<ID=MEND,Number=1,Type=Integer,Description="Mitochondrial end coordinate of inserted sequence">
##INFO=<ID=MLEN,Number=1,Type=Integer,Description="Estimated length of mitochondrial insert">
##INFO=<ID=MSTART,Number=1,Type=Integer,Description="Mitochondrial start coordinate of inserted sequence">
##INFO=<ID=SVLEN,Number=.,Type=Integer,Description="SV length. It is only calculated for structural variation MEIs. For other types of SVs; one may calculate the SV length by INFO:END-START+1, or by finding the difference between lengthes of REF and ALT alleles">
##INFO=<ID=SVTYPE,Number=1,Type=String,Description="Type of structural variant">
##INFO=<ID=TSD,Number=1,Type=String,Description="Precise Target Site Duplication for bases, if unknown, value will be NULL">
##INFO=<ID=AC,Number=A,Type=Integer,Description="Total number of alternate alleles in called genotypes">
##INFO=<ID=AF,Number=A,Type=Float,Description="Estimated allele frequency in the range (0,1)">
##INFO=<ID=NS,Number=1,Type=Integer,Description="Number of samples with data">
##INFO=<ID=AN,Number=1,Type=Integer,Description="Total number of alleles in called genotypes">
##INFO=<ID=EAS_AF,Number=A,Type=Float,Description="Allele frequency in the EAS populations calculated from AC and AN, in the range (0,1)">
##INFO=<ID=EUR_AF,Number=A,Type=Float,Description="Allele frequency in the EUR populations calculated from AC and AN, in the range (0,1)">
##INFO=<ID=AFR_AF,Number=A,Type=Float,Description="Allele frequency in the AFR populations calculated from AC and AN, in the range (0,1)">
##INFO=<ID=AMR_AF,Number=A,Type=Float,Description="Allele frequency in the AMR populations calculated from AC and AN, in the range (0,1)">
##INFO=<ID=SAS_AF,Number=A,Type=Float,Description="Allele frequency in the SAS populations calculated from AC and AN, in the range (0,1)">
##INFO=<ID=DP,Number=1,Type=Integer,Description="Total read depth; only low coverage data were counted towards the DP, exome data were not used">
##INFO=<ID=AA,Number=1,Type=String,Description="Ancestral Allele. Format: AA|REF|ALT|IndelType. AA: Ancestral allele, REF:Reference Allele, ALT:Alternate Allele, IndelType:Type of Indel (REF, ALT and IndelType are only defined for indels)">
##INFO=<ID=VT,Number=.,Type=String,Description="indicates what type of variant the line represents">
##INFO=<ID=EX_TARGET,Number=0,Type=Flag,Description="indicates whether a variant is within the exon pull down target boundaries">
##INFO=<ID=MULTI_ALLELIC,Number=0,Type=Flag,Description="indicates whether a site is multi-allelic">
#CHROM	POS	ID	REF	ALT	QUAL	FILTER	INFO
15	78369325	rs67559383	G	A	100	PASS	AC=1979;AF=0.395168;AN=5008;NS=2504;DP=16332;EAS_AF=0.6091;AMR_AF=0.5058;AFR_AF=0.2368;EUR_AF=0.3976;SAS_AF=0.3078;AA=G|||;VT=SNP
15	78369815	rs9047	G	A	100	PASS	AC=899;AF=0.179513;AN=5008;NS=2504;DP=8310;EAS_AF=0.3363;AMR_AF=0.1542;AFR_AF=0.0424;EUR_AF=0.1869;SAS_AF=0.2137;AA=G|||;VT=SNP
15	78370548	rs2903702	G	T	100	PASS	AC=2810;AF=0.561102;AN=5008;NS=2504;DP=17649;EAS_AF=0.6538;AMR_AF=0.6513;AFR_AF=0.4493;EUR_AF=0.6491;SAS_AF=0.4622;AA=G|||;VT=SNP
15	78370743	rs3803380	A	G	100	PASS	AC=901;AF=0.179912;AN=5008;NS=2504;DP=20787;EAS_AF=0.3333;AMR_AF=0.1542;AFR_AF=0.0499;EUR_AF=0.1869;SAS_AF=0.2086;AA=A|||;VT=SNP
15	78372449	rs75421405	A	G	100	PASS	AC=472;AF=0.0942492;AN=5008;NS=2504;DP=20329;EAS_AF=0.2411;AMR_AF=0.0706;AFR_AF=0.0295;EUR_AF=0.0636;SAS_AF=0.0787;AA=A|||;VT=SNP
15	78373195	rs62011522	G	A	100	PASS	AC=579;AF=0.115615;AN=5008;NS=2504;DP=17797;EAS_AF=0.1488;AMR_AF=0.085;AFR_AF=0.1778;EUR_AF=0.0726;SAS_AF=0.0634;AA=G|||;VT=SNP
15	78373486	rs62009265	C	T	100	PASS	AC=481;AF=0.0960463;AN=5008;NS=2504;DP=16530;EAS_AF=0.1359;AMR_AF=0.1268;AFR_AF=0.0303;EUR_AF=0.1312;SAS_AF=0.0859;AA=C|||;VT=SNP
15	78374022	rs7168374	G	T	100	PASS	AC=971;AF=0.19389;AN=5008;NS=2504;DP=19781;EAS_AF=0.0417;AMR_AF=0.2233;AFR_AF=0.1785;EUR_AF=0.3449;SAS_AF=0.1953;AA=G|||;VT=SNP
15	78374072	rs7169381	T	C	100	PASS	AC=4200;AF=0.838658;AN=5008;NS=2504;DP=17552;EAS_AF=0.9911;AMR_AF=0.9179;AFR_AF=0.6846;EUR_AF=0.9463;SAS_AF=0.7229;AA=C|||;VT=SNP
15	78374509	rs11072726	C	T	100	PASS	AC=4203;AF=0.839257;AN=5008;NS=2504;DP=19296;EAS_AF=0.9911;AMR_AF=0.9193;AFR_AF=0.6861;EUR_AF=0.9463;SAS_AF=0.7229;AA=T|||;VT=SNP
15	78374581	rs11631180	T	C	100	PASS	AC=1016;AF=0.202875;AN=5008;NS=2504;DP=19255;EAS_AF=0.0427;AMR_AF=0.2233;AFR_AF=0.208;EUR_AF=0.3459;SAS_AF=0.1994;AA=T|||;VT=SNP
15	78374863	rs117101431	G	A	100	PASS	AC=12;AF=0.00239617;AN=5008;NS=2504;DP=21306;EAS_AF=0.0119;AMR_AF=0;AFR_AF=0;EUR_AF=0;SAS_AF=0;AA=G|||;VT=SNP
15	78375142	rs7174428	A	C	100	PASS	AC=975;AF=0.194688;AN=5008;NS=2504;DP=23154;EAS_AF=0.0417;AMR_AF=0.2233;AFR_AF=0.1785;EUR_AF=0.3449;SAS_AF=0.1994;AA=C|||;VT=SNP
15	78375229	rs112386516	C	T	100	PASS	AC=293;AF=0.0585064;AN=5008;NS=2504;DP=22664;EAS_AF=0.119;AMR_AF=0.0634;AFR_AF=0.0136;EUR_AF=0.0527;SAS_AF=0.0593;AA=C|||;VT=SNP
15	78375562	rs146211306	C	G	100	PASS	AC=27;AF=0.00539137;AN=5008;NS=2504;DP=20396;EAS_AF=0.0248;AMR_AF=0;AFR_AF=0;EUR_AF=0;SAS_AF=0.002;AA=C|||;VT=SNP
15	78375735	rs12913206	C	G	100	PASS	AC=4168;AF=0.832268;AN=5008;NS=2504;DP=15141;EAS_AF=0.9911;AMR_AF=0.9063;AFR_AF=0.6831;EUR_AF=0.9314;SAS_AF=0.7157;AA=G|||;VT=SNP
15	78375980	rs2017959	A	G	100	PASS	AC=3089;AF=0.616813;AN=5008;NS=2504;DP=16204;EAS_AF=0.8968;AMR_AF=0.6484;AFR_AF=0.5234;EUR_AF=0.5278;SAS_AF=0.5235;AA=G|||;VT=SNP
15	78376378	rs2867926	A	T	100	PASS	AC=798;AF=0.159345;AN=5008;NS=2504;DP=20370;EAS_AF=0.0387;AMR_AF=0.2017;AFR_AF=0.0764;EUR_AF=0.3231;SAS_AF=0.1973;AA=A|||;VT=SNP
15	78377610	rs16969482	T	C	100	PASS	AC=1706;AF=0.340655;AN=5008;NS=2504;DP=21596;EAS_AF=0.7143;AMR_AF=0.3602;AFR_AF=0.2648;EUR_AF=0.1312;SAS_AF=0.2597;AA=T|||;VT=SNP
15	78378529	rs12907141	T	C	100	PASS	AC=795;AF=0.158746;AN=5008;NS=2504;DP=18458;EAS_AF=0.0407;AMR_AF=0.2061;AFR_AF=0.0658;EUR_AF=0.33;SAS_AF=0.1963;AA=T|||;VT=SNP
15	78379184	rs56280304	G	A	100	PASS	AC=389;AF=0.0776757;AN=5008;NS=2504;DP=19001;EAS_AF=0.0913;AMR_AF=0.1095;AFR_AF=0.0129;EUR_AF=0.1083;SAS_AF=0.0971;AA=G|||;VT=SNP
15	78379896	rs12906198	A	C	100	PASS	AC=1183;AF=0.236222;AN=5008;NS=2504;DP=16644;EAS_AF=0.1964;AMR_AF=0.2752;AFR_AF=0.115;EUR_AF=0.3887;SAS_AF=0.2566;AA=A|||;VT=SNP
15	78380017	rs28680277	C	T	100	PASS	AC=650;AF=0.129792;AN=5008;NS=2504;DP=18273;EAS_AF=0.0089;AMR_AF=0.0893;AFR_AF=0.1831;EUR_AF=0.0676;SAS_AF=0.2751;AA=C|||;VT=SNP
15	78380146	rs77189303	A	T	100	PASS	AC=40;AF=0.00798722;AN=5008;NS=2504;DP=22124;EAS_AF=0.0357;AMR_AF=0;AFR_AF=0;EUR_AF=0;SAS_AF=0.0041;AA=A|||;VT=SNP
15	78380777	rs76348678	C	A	100	PASS	AC=270;AF=0.0539137;AN=5008;NS=2504;DP=19661;EAS_AF=0.1558;AMR_AF=0.0447;AFR_AF=0.0008;EUR_AF=0.0378;SAS_AF=0.044;AA=C|||;VT=SNP
15	78381660	rs4473152	C	G	100	PASS	AC=916;AF=0.182907;AN=5008;NS=2504;DP=18339;EAS_AF=0.0456;AMR_AF=0.2378;AFR_AF=0.1097;EUR_AF=0.341;SAS_AF=0.2219;AA=C|||;VT=SNP
15	78382721	rs12903240	G	C	100	PASS	AC=916;AF=0.182907;AN=5008;NS=2504;DP=18397;EAS_AF=0.0456;AMR_AF=0.2363;AFR_AF=0.1089;EUR_AF=0.341;SAS_AF=0.2239;AA=G|||;VT=SNP
15	78383029	rs12903461	C	T	100	PASS	AC=918;AF=0.183307;AN=5008;NS=2504;DP=19342;EAS_AF=0.0476;AMR_AF=0.2363;AFR_AF=0.1089;EUR_AF=0.341;SAS_AF=0.2239;AA=C|||;VT=SNP
15	78384255	rs146834470	G	C	100	PASS	AC=36;AF=0.0071885;AN=5008;NS=2504;DP=20334;EAS_AF=0.0347;AMR_AF=0;AFR_AF=0;EUR_AF=0;SAS_AF=0.001;AA=G|||;VT=SNP
15	78386120	rs150121384	C	T	100	PASS	AC=14;AF=0.00279553;AN=5008;NS=2504;DP=20452;EAS_AF=0.0139;AMR_AF=0;AFR_AF=0;EUR_AF=0;SAS_AF=0;AA=c|||;VT=SNP
15	78386264	rs8028378	T	C	100	PASS	AC=2719;AF=0.542931;AN=5008;NS=2504;DP=19838;EAS_AF=0.1716;AMR_AF=0.5778;AFR_AF=0.5295;EUR_AF=0.7962;SAS_AF=0.6585;AA=C|||;VT=SNP
15	78387406	rs8034486	T	A	100	PASS	AC=447;AF=0.0892572;AN=5008;NS=2504;DP=18693;EAS_AF=0.1022;AMR_AF=0.0836;AFR_AF=0.0182;EUR_AF=0.1809;SAS_AF=0.0818;AA=T|||;VT=SNP
15	78387459	rs60121404	C	T	100	PASS	AC=252;AF=0.0503195;AN=5008;NS=2504;DP=19738;EAS_AF=0.129;AMR_AF=0.0476;AFR_AF=0.0015;EUR_AF=0.0417;SAS_AF=0.046;AA=C|||;VT=SNP
15	78388095	rs11633292	T	A	100	PASS	AC=2942;AF=0.58746;AN=5008;NS=2504;DP=14770;EAS_AF=0.3065;AMR_AF=0.6182;AFR_AF=0.5378;EUR_AF=0.8032;SAS_AF=0.7004;AA=A|||;VT=SNP
15	78388464	rs6495272	C	T	100	PASS	AC=1184;AF=0.236422;AN=5008;NS=2504;DP=11908;EAS_AF=0.125;AMR_AF=0.183;AFR_AF=0.2784;EUR_AF=0.2366;SAS_AF=0.3323;AA=C|||;VT=SNP
15	78389273	rs148517784	C	T	100	PASS	AC=22;AF=0.00439297;AN=5008;NS=2504;DP=18615;EAS_AF=0.0218;AMR_AF=0;AFR_AF=0;EUR_AF=0;SAS_AF=0;AA=c|||;VT=SNP
15	78389329	rs11639461	A	C	100	PASS	AC=888;AF=0.177316;AN=5008;NS=2504;DP=18935;EAS_AF=0.13;AMR_AF=0.1686;AFR_AF=0.1952;EUR_AF=0.2465;SAS_AF=0.137;AA=a|||;VT=SNP
15	78389968	rs2289525	C	T	100	PASS	AC=1531;AF=0.305711;AN=5008;NS=2504;DP=18073;EAS_AF=0.6964;AMR_AF=0.3242;AFR_AF=0.1778;EUR_AF=0.1203;SAS_AF=0.2536;AA=c|||;VT=SNP
15	78390414	rs2289524	T	C	100	PASS	AC=2092;AF=0.417732;AN=5008;NS=2504;DP=18189;EAS_AF=0.252;AMR_AF=0.3415;AFR_AF=0.5287;EUR_AF=0.4493;SAS_AF=0.4601;AA=c|||;VT=SNP;EX_TARGET
15	78390909	rs12593575	C	T	100	PASS	AC=1132;AF=0.226038;AN=5008;NS=2504;DP=20245;EAS_AF=0.122;AMR_AF=0.17;AFR_AF=0.2769;EUR_AF=0.2008;SAS_AF=0.3303;AA=C|||;VT=SNP;EX_TARGET
15	78391077	rs72732564	C	A	100	PASS	AC=882;AF=0.176118;AN=5008;NS=2504;DP=16851;EAS_AF=0.13;AMR_AF=0.1686;AFR_AF=0.1959;EUR_AF=0.2465;SAS_AF=0.1299;AA=C|||;VT=SNP
15	78391958	rs2903700	A	C	100	PASS	AC=2090;AF=0.417332;AN=5008;NS=2504;DP=16968;EAS_AF=0.252;AMR_AF=0.3415;AFR_AF=0.5272;EUR_AF=0.4483;SAS_AF=0.4611;AA=C|||;VT=SNP
15	78391969	rs2867922	G	A	100	PASS	AC=886;AF=0.176917;AN=5008;NS=2504;DP=16973;EAS_AF=0.13;AMR_AF=0.17;AFR_AF=0.1952;EUR_AF=0.2505;SAS_AF=0.1299;AA=G|||;VT=SNP
15	78392326	rs62009267	C	T	100	PASS	AC=758;AF=0.151358;AN=5008;NS=2504;DP=21347;EAS_AF=0.13;AMR_AF=0.1614;AFR_AF=0.1067;EUR_AF=0.2455;SAS_AF=0.1299;AA=C|||;VT=SNP
15	78392357	rs7182113	G	A	100	PASS	AC=868;AF=0.173323;AN=5008;NS=2504;DP=22546;EAS_AF=0.0258;AMR_AF=0.1066;AFR_AF=0.3215;EUR_AF=0.0746;SAS_AF=0.274;AA=G|||;VT=SNP
15	78392362	rs77209293	G	C	100	PASS	AC=81;AF=0.0161741;AN=5008;NS=2504;DP=22581;EAS_AF=0.0079;AMR_AF=0.1037;AFR_AF=0.0008;EUR_AF=0;SAS_AF=0;AA=G|||;VT=SNP
15	78393082	rs138653275	T	C	100	PASS	AC=22;AF=0.00439297;AN=5008;NS=2504;DP=19892;EAS_AF=0.0188;AMR_AF=0.0014;AFR_AF=0;EUR_AF=0;SAS_AF=0.002;AA=T|||;VT=SNP
15	78394430	rs117297950	T	C	100	PASS	AC=379;AF=0.0756789;AN=5008;NS=2504;DP=15926;EAS_AF=0.249;AMR_AF=0.049;AFR_AF=0.0008;EUR_AF=0.0447;SAS_AF=0.0491;AA=T|||;VT=SNP
15	78394979	rs62009270	G	C	100	PASS	AC=1783;AF=0.35603;AN=5008;NS=2504;DP=16189;EAS_AF=0.1577;AMR_AF=0.268;AFR_AF=0.5477;EUR_AF=0.3171;SAS_AF=0.4039;AA=C|||;VT=SNP
15	78395196	rs62009271	C	T	100	PASS	AC=870;AF=0.173722;AN=5008;NS=2504;DP=18590;EAS_AF=0.1528;AMR_AF=0.1945;AFR_AF=0.0756;EUR_AF=0.2793;SAS_AF=0.2045;AA=C|||;VT=SNP
15	78395362	rs9806257	T	C	100	PASS	AC=1783;AF=0.35603;AN=5008;NS=2504;DP=17225;EAS_AF=0.1577;AMR_AF=0.268;AFR_AF=0.5477;EUR_AF=0.3171;SAS_AF=0.4039;AA=t|||;VT=SNP
15	78396777	rs78675946	A	G	100	PASS	AC=65;AF=0.0129792;AN=5008;NS=2504;DP=21997;EAS_AF=0.0437;AMR_AF=0.0274;AFR_AF=0;EUR_AF=0;SAS_AF=0.002;AA=A|||;VT=SNP
15	78397724	rs140416909	G	A	100	PASS	AC=23;AF=0.00459265;AN=5008;NS=2504;DP=17072;EAS_AF=0.0198;AMR_AF=0.0014;AFR_AF=0;EUR_AF=0;SAS_AF=0.002;AA=G|||;VT=SNP
15	78397846	rs7164338	T	C	100	PASS	AC=870;AF=0.173722;AN=5008;NS=2504;DP=17768;EAS_AF=0.1518;AMR_AF=0.196;AFR_AF=0.0756;EUR_AF=0.2793;SAS_AF=0.2045;AA=T|||;VT=SNP
15	78398146	rs10456	G	A	100	PASS	AC=639;AF=0.127596;AN=5008;NS=2504;DP=20455;EAS_AF=0.0228;AMR_AF=0.1556;AFR_AF=0.0696;EUR_AF=0.2495;SAS_AF=0.1687;AA=G|||;VT=SNP;EX_TARGET
15	78398761	rs3784326	T	C	100	PASS	AC=342;AF=0.0682907;AN=5008;NS=2504;DP=19374;EAS_AF=0.0992;AMR_AF=0.0692;AFR_AF=0.0083;EUR_AF=0.1272;SAS_AF=0.0562;AA=T|||;VT=SNP
15	78400311	rs11072727	C	T	100	PASS	AC=870;AF=0.173722;AN=5008;NS=2504;DP=16474;EAS_AF=0.1528;AMR_AF=0.1945;AFR_AF=0.0756;EUR_AF=0.2793;SAS_AF=0.2045;AA=C|||;VT=SNP
15	78400366	rs55921592	T	G	100	PASS	AC=1008;AF=0.201278;AN=5008;NS=2504;DP=15745;EAS_AF=0.1022;AMR_AF=0.1311;AFR_AF=0.3026;EUR_AF=0.164;SAS_AF=0.2546;AA=T|||;VT=SNP
15	78400640	rs16953973	C	T	100	PASS	AC=488;AF=0.0974441;AN=5008;NS=2504;DP=19590;EAS_AF=0.0992;AMR_AF=0.0793;AFR_AF=0.1127;EUR_AF=0.1282;SAS_AF=0.0562;AA=G|||;VT=SNP
15	78400673	rs11072728	T	A	100	PASS	AC=871;AF=0.173922;AN=5008;NS=2504;DP=17627;EAS_AF=0.1528;AMR_AF=0.1945;AFR_AF=0.0764;EUR_AF=0.2793;SAS_AF=0.2045;AA=T|||;VT=SNP
15	78401002	rs55833717	C	T	100	PASS	AC=933;AF=0.186302;AN=5008;NS=2504;DP=19660;EAS_AF=0.1022;AMR_AF=0.1297;AFR_AF=0.2474;EUR_AF=0.163;SAS_AF=0.2546;AA=C|||;VT=SNP
15	78401335	rs59999498	A	C	100	PASS	AC=870;AF=0.173722;AN=5008;NS=2504;DP=17816;EAS_AF=0.1528;AMR_AF=0.1945;AFR_AF=0.0756;EUR_AF=0.2793;SAS_AF=0.2045;AA=A|||;VT=SNP
15	78401428	rs145585553	C	T	100	PASS	AC=22;AF=0.00439297;AN=5008;NS=2504;DP=17879;EAS_AF=0.0218;AMR_AF=0;AFR_AF=0;EUR_AF=0;SAS_AF=0;AA=C|||;VT=SNP
15	78402001	rs11072729	A	C	100	PASS	AC=873;AF=0.174321;AN=5008;NS=2504;DP=17875;EAS_AF=0.1498;AMR_AF=0.196;AFR_AF=0.0772;EUR_AF=0.2813;SAS_AF=0.2055;AA=A|||;VT=SNP
15	78402258	rs3784327	G	A	100	PASS	AC=2456;AF=0.490415;AN=5008;NS=2504;DP=21066;EAS_AF=0.746;AMR_AF=0.6095;AFR_AF=0.2595;EUR_AF=0.4861;SAS_AF=0.4591;AA=g|||;VT=SNP
15	78403292	rs2304829	T	C	100	PASS	AC=1604;AF=0.320288;AN=5008;NS=2504;DP=20453;EAS_AF=0.1587;AMR_AF=0.2608;AFR_AF=0.4531;EUR_AF=0.3072;SAS_AF=0.363;AA=G|||;VT=SNP
15	78403293	rs2304828	G	A	100	PASS	AC=237;AF=0.0473243;AN=5008;NS=2504;DP=20426;EAS_AF=0.1359;AMR_AF=0.0375;AFR_AF=0.0023;EUR_AF=0.0298;SAS_AF=0.0419;AA=G|||;VT=SNP
15	78403357	rs2304827	G	A	100	PASS	AC=295;AF=0.0589058;AN=5008;NS=2504;DP=19787;EAS_AF=0.1349;AMR_AF=0.0403;AFR_AF=0.0454;EUR_AF=0.0298;SAS_AF=0.0419;AA=G|||;VT=SNP
15	78403924	rs78937802	T	G	100	PASS	AC=297;AF=0.0593051;AN=5008;NS=2504;DP=18933;EAS_AF=0.1359;AMR_AF=0.0403;AFR_AF=0.0461;EUR_AF=0.0298;SAS_AF=0.0419;AA=T|||;VT=SNP
15	78404037	rs76700497	C	T	100	PASS	AC=296;AF=0.0591054;AN=5008;NS=2504;DP=20908;EAS_AF=0.1359;AMR_AF=0.0403;AFR_AF=0.0454;EUR_AF=0.0298;SAS_AF=0.0419;AA=T|||;VT=SNP
15	78404120	rs74408423	T	C	100	PASS	AC=296;AF=0.0591054;AN=5008;NS=2504;DP=18911;EAS_AF=0.1359;AMR_AF=0.0403;AFR_AF=0.0454;EUR_AF=0.0298;SAS_AF=0.0419;AA=T|||;VT=SNP
15	78404315	rs11856417	A	C	100	PASS	AC=4265;AF=0.851637;AN=5008;NS=2504;DP=18090;EAS_AF=0.9058;AMR_AF=0.8833;AFR_AF=0.7663;EUR_AF=0.836;SAS_AF=0.9049;AA=C|||;VT=SNP
15	78404407	rs11856461	C	A	100	PASS	AC=630;AF=0.125799;AN=5008;NS=2504;DP=18716;EAS_AF=0.0218;AMR_AF=0.1571;AFR_AF=0.0703;EUR_AF=0.2396;SAS_AF=0.1687;AA=C|||;VT=SNP
15	78404905	rs74824657	C	T	100	PASS	AC=296;AF=0.0591054;AN=5008;NS=2504;DP=20465;EAS_AF=0.1359;AMR_AF=0.0403;AFR_AF=0.0454;EUR_AF=0.0298;SAS_AF=0.0419;AA=T|||;VT=SNP
15	78405617	rs16969507	T	C	100	PASS	AC=298;AF=0.0595048;AN=5008;NS=2504;DP=19680;EAS_AF=0.1359;AMR_AF=0.0403;AFR_AF=0.0378;EUR_AF=0.0298;SAS_AF=0.0542;AA=T|||;VT=SNP
15	78405652	rs76394764	A	C	100	PASS	AC=238;AF=0.047524;AN=5008;NS=2504;DP=18832;EAS_AF=0.1359;AMR_AF=0.0389;AFR_AF=0.0023;EUR_AF=0.0298;SAS_AF=0.0419;AA=A|||;VT=SNP
15	78406192	rs16969508	T	C	100	PASS	AC=296;AF=0.0591054;AN=5008;NS=2504;DP=22066;EAS_AF=0.1359;AMR_AF=0.0403;AFR_AF=0.0454;EUR_AF=0.0298;SAS_AF=0.0419;AA=T|||;VT=SNP
15	78406241	rs75599090	T	G	100	PASS	AC=440;AF=0.0878594;AN=5008;NS=2504;DP=22545;EAS_AF=0.1359;AMR_AF=0.0504;AFR_AF=0.1483;EUR_AF=0.0308;SAS_AF=0.0419;AA=T|||;VT=SNP
15	78406959	rs17478430	T	C	100	PASS	AC=1018;AF=0.203275;AN=5008;NS=2504;DP=17377;EAS_AF=0.0317;AMR_AF=0.2911;AFR_AF=0.0794;EUR_AF=0.4076;SAS_AF=0.2751;AA=T|||;VT=SNP
15	78407493	rs12440984	T	C	100	PASS	AC=631;AF=0.125998;AN=5008;NS=2504;DP=15221;EAS_AF=0.0228;AMR_AF=0.1571;AFR_AF=0.0703;EUR_AF=0.2396;SAS_AF=0.1687;AA=T|||;VT=SNP
15	78407639	rs8031028	G	A	100	PASS	AC=342;AF=0.0682907;AN=5008;NS=2504;DP=14510;EAS_AF=0.0942;AMR_AF=0.0663;AFR_AF=0.0129;EUR_AF=0.1302;SAS_AF=0.0542;AA=G|||;VT=SNP
15	78407722	rs116405955	C	A	100	PASS	AC=298;AF=0.0595048;AN=5008;NS=2504;DP=12517;EAS_AF=0.1359;AMR_AF=0.0418;AFR_AF=0.0454;EUR_AF=0.0298;SAS_AF=0.0429;AA=C|||;VT=SNP
15	78408134	rs12438507	C	G	100	PASS	AC=630;AF=0.125799;AN=5008;NS=2504;DP=12321;EAS_AF=0.0218;AMR_AF=0.1571;AFR_AF=0.0703;EUR_AF=0.2396;SAS_AF=0.1687;AA=C|||;VT=SNP
15	78408382	rs72625800	T	G	100	PASS	AC=1212;AF=0.242013;AN=5008;NS=2504;DP=16293;EAS_AF=0.6121;AMR_AF=0.3228;AFR_AF=0.0197;EUR_AF=0.1243;SAS_AF=0.2249;AA=T|||;VT=SNP
15	78408455	rs8032449	G	A	100	PASS	AC=1631;AF=0.325679;AN=5008;NS=2504;DP=15751;EAS_AF=0.1637;AMR_AF=0.2622;AFR_AF=0.4523;EUR_AF=0.3052;SAS_AF=0.3875;AA=A|||;VT=SNP
15	78408512	rs78633859	T	C	100	PASS	AC=296;AF=0.0591054;AN=5008;NS=2504;DP=13289;EAS_AF=0.1359;AMR_AF=0.0403;AFR_AF=0.0454;EUR_AF=0.0298;SAS_AF=0.0419;AA=T|||;VT=SNP
15	78408644	rs116498303	A	T	100	PASS	AC=296;AF=0.0591054;AN=5008;NS=2504;DP=12777;EAS_AF=0.1359;AMR_AF=0.0403;AFR_AF=0.0454;EUR_AF=0.0298;SAS_AF=0.0419;AA=A|||;VT=SNP
15	78409190	rs62009273	A	G	100	PASS	AC=630;AF=0.125799;AN=5008;NS=2504;DP=14821;EAS_AF=0.0218;AMR_AF=0.1571;AFR_AF=0.0703;EUR_AF=0.2396;SAS_AF=0.1687;AA=A|||;VT=SNP
15	78410289	rs16969514	T	C	100	PASS	AC=1001;AF=0.19988;AN=5008;NS=2504;DP=17899;EAS_AF=0.1419;AMR_AF=0.1052;AFR_AF=0.382;EUR_AF=0.0656;SAS_AF=0.2188;AA=C|||;VT=SNP
15	78410422	rs7162025	G	A	100	PASS	AC=1631;AF=0.325679;AN=5008;NS=2504;DP=15527;EAS_AF=0.1637;AMR_AF=0.2622;AFR_AF=0.4523;EUR_AF=0.3052;SAS_AF=0.3875;AA=A|||;VT=SNP
15	78410508	rs7161765	A	T	100	PASS	AC=1001;AF=0.19988;AN=5008;NS=2504;DP=14451;EAS_AF=0.1419;AMR_AF=0.1052;AFR_AF=0.382;EUR_AF=0.0656;SAS_AF=0.2188;AA=A|||;VT=SNP
15	78411458	rs8028859	A	G	100	PASS	AC=1631;AF=0.325679;AN=5008;NS=2504;DP=17036;EAS_AF=0.1637;AMR_AF=0.2622;AFR_AF=0.4523;EUR_AF=0.3052;SAS_AF=0.3875;AA=G|||;VT=SNP
15	78413016	rs1542101	A	G	100	PASS	AC=1191;AF=0.237819;AN=5008;NS=2504;DP=16377;EAS_AF=0.2331;AMR_AF=0.1614;AFR_AF=0.2905;EUR_AF=0.1948;SAS_AF=0.2699;AA=A|||;VT=SNP
15	78413197	rs1542100	G	A	100	PASS	AC=294;AF=0.0587061;AN=5008;NS=2504;DP=19281;EAS_AF=0.1359;AMR_AF=0.0403;AFR_AF=0.0439;EUR_AF=0.0298;SAS_AF=0.0419;AA=G|||;VT=SNP
15	78413275	rs6495273	T	C	100	PASS	AC=1630;AF=0.325479;AN=5008;NS=2504;DP=17271;EAS_AF=0.1637;AMR_AF=0.2622;AFR_AF=0.4516;EUR_AF=0.3052;SAS_AF=0.3875;AA=C|||;VT=SNP
15	78413526	rs2011323	A	G	100	PASS	AC=957;AF=0.191094;AN=5008;NS=2504;DP=19728;EAS_AF=0.0308;AMR_AF=0.281;AFR_AF=0.0772;EUR_AF=0.3638;SAS_AF=0.2689;AA=A|||;VT=SNP
15	78414128	rs2005217	C	A	100	PASS	AC=372;AF=0.0742812;AN=5008;NS=2504;DP=19435;EAS_AF=0.2302;AMR_AF=0.1124;AFR_AF=0.0008;EUR_AF=0.0129;SAS_AF=0.0491;AA=C|||;VT=SNP
15	78415119	rs76542449	C	T	100	PASS	AC=292;AF=0.0583067;AN=5008;NS=2504;DP=20168;EAS_AF=0.1339;AMR_AF=0.0403;AFR_AF=0.0439;EUR_AF=0.0298;SAS_AF=0.0419;AA=C|||;VT=SNP
15	78415822	rs7359294	G	A	100	PASS	AC=293;AF=0.0585064;AN=5008;NS=2504;DP=21293;EAS_AF=0.1349;AMR_AF=0.0403;AFR_AF=0.0439;EUR_AF=0.0298;SAS_AF=0.0419;AA=G|||;VT=SNP
15	78416674	rs3784328	C	T	100	PASS	AC=294;AF=0.0587061;AN=5008;NS=2504;DP=19538;EAS_AF=0.1349;AMR_AF=0.0403;AFR_AF=0.0439;EUR_AF=0.0298;SAS_AF=0.0429;AA=C|||;VT=SNP
15	78417184	rs16969520	C	T	100	PASS	AC=2604;AF=0.519968;AN=5008;NS=2504;DP=19120;EAS_AF=0.7421;AMR_AF=0.6153;AFR_AF=0.3094;EUR_AF=0.5149;SAS_AF=0.5133;AA=c|||;VT=SNP
15	78418047	rs1971151	A	T	100	PASS	AC=992;AF=0.198083;AN=5008;NS=2504;DP=19795;EAS_AF=0.1409;AMR_AF=0.1052;AFR_AF=0.3752;EUR_AF=0.0666;SAS_AF=0.2188;AA=A|||;VT=SNP
15	78418342	rs78982176	C	T	100	PASS	AC=235;AF=0.0469249;AN=5008;NS=2504;DP=19431;EAS_AF=0.1349;AMR_AF=0.0389;AFR_AF=0.0008;EUR_AF=0.0298;SAS_AF=0.0419;AA=C|||;VT=SNP
15	78418780	rs117576823	A	G	100	PASS	AC=235;AF=0.0469249;AN=5008;NS=2504;DP=20205;EAS_AF=0.1349;AMR_AF=0.0389;AFR_AF=0.0008;EUR_AF=0.0298;SAS_AF=0.0419;AA=A|||;VT=SNP
15	78419476	rs8036417	A	G	100	PASS	AC=1374;AF=0.274361;AN=5008;NS=2504;DP=20715;EAS_AF=0.1419;AMR_AF=0.1888;AFR_AF=0.4342;EUR_AF=0.2346;SAS_AF=0.2965;AA=G|||;VT=SNP
15	78419525	rs74474583	G	A	100	PASS	AC=355;AF=0.0708866;AN=5008;NS=2504;DP=20242;EAS_AF=0.1349;AMR_AF=0.0403;AFR_AF=0.0908;EUR_AF=0.0298;SAS_AF=0.0419;AA=G|||;VT=SNP
15	78420311	rs3784330	T	C	100	PASS	AC=1379;AF=0.275359;AN=5008;NS=2504;DP=19836;EAS_AF=0.1419;AMR_AF=0.1888;AFR_AF=0.4349;EUR_AF=0.2346;SAS_AF=0.3006;AA=C|||;VT=SNP
15	78420541	rs11072730	A	G	100	PASS	AC=4017;AF=0.802117;AN=5008;NS=2504;DP=16504;EAS_AF=0.8829;AMR_AF=0.8084;AFR_AF=0.7519;EUR_AF=0.7684;SAS_AF=0.817;AA=G|||;VT=SNP
15	78421669	rs11857947	A	G	100	PASS	AC=2032;AF=0.405751;AN=5008;NS=2504;DP=18472;EAS_AF=0.2589;AMR_AF=0.33;AFR_AF=0.5129;EUR_AF=0.4324;SAS_AF=0.4387;AA=G|||;VT=SNP
15	78422205	rs3784331	C	G	100	PASS	AC=888;AF=0.177316;AN=5008;NS=2504;DP=23137;EAS_AF=0.252;AMR_AF=0.1816;AFR_AF=0.0779;EUR_AF=0.2276;SAS_AF=0.18;AA=C|||;VT=SNP
15	78422769	rs6495274	C	T	100	PASS	AC=2002;AF=0.39976;AN=5008;NS=2504;DP=18750;EAS_AF=0.2589;AMR_AF=0.33;AFR_AF=0.4894;EUR_AF=0.4334;SAS_AF=0.4387;AA=T|||;VT=SNP
15	78422985	rs61573009	C	T	100	PASS	AC=137;AF=0.0273562;AN=5008;NS=2504;DP=14207;EAS_AF=0.1319;AMR_AF=0.0014;AFR_AF=0;EUR_AF=0;SAS_AF=0.0031;AA=C|||;VT=SNP
15	78423479	rs8040395	T	C	100	PASS	AC=2066;AF=0.41254;AN=5008;NS=2504;DP=7282;EAS_AF=0.2589;AMR_AF=0.3401;AFR_AF=0.4909;EUR_AF=0.4622;SAS_AF=0.4652;AA=C|||;VT=SNP;EX_TARGET
15	78423596	rs11547207	A	C	100	PASS	AC=1442;AF=0.287939;AN=5008;NS=2504;DP=5633;EAS_AF=0.1359;AMR_AF=0.2061;AFR_AF=0.4607;EUR_AF=0.2525;SAS_AF=0.3057;AA=C|||;VT=SNP
15	78423613	rs369854897	C	T	100	PASS	AC=43;AF=0.00858626;AN=5008;NS=2504;DP=5355;EAS_AF=0.0427;AMR_AF=0;AFR_AF=0;EUR_AF=0;SAS_AF=0;AA=C|||;VT=SNP
15	78424041	rs117831341	A	T	100	PASS	AC=258;AF=0.0515176;AN=5008;NS=2504;DP=12296;EAS_AF=0.13;AMR_AF=0.0403;AFR_AF=0.0212;EUR_AF=0.0298;SAS_AF=0.0419;AA=A|||;VT=SNP
15	78425339	rs76576752	G	T	100	PASS	AC=251;AF=0.0501198;AN=5008;NS=2504;DP=13561;EAS_AF=0.13;AMR_AF=0.0403;AFR_AF=0.0159;EUR_AF=0.0298;SAS_AF=0.0419;AA=G|||;VT=SNP
15	78426746	rs62009275	C	A	100	PASS	AC=649;AF=0.129593;AN=5008;NS=2504;DP=17219;EAS_AF=0.123;AMR_AF=0.147;AFR_AF=0.0651;EUR_AF=0.1998;SAS_AF=0.1391;AA=C|||;VT=SNP
15	78427393	rs145372988	G	A	100	PASS	AC=29;AF=0.00579073;AN=5008;NS=2504;DP=12582;EAS_AF=0.0288;AMR_AF=0;AFR_AF=0;EUR_AF=0;SAS_AF=0;AA=G|||;VT=SNP
15	78429340	rs2007540	C	T	100	PASS	AC=3456;AF=0.690096;AN=5008;NS=2504;DP=18648;EAS_AF=0.2917;AMR_AF=0.6686;AFR_AF=0.8253;EUR_AF=0.8698;SAS_AF=0.7485;AA=T|||;VT=SNP
15	78429728	rs9783722	A	G	100	PASS	AC=2027;AF=0.404752;AN=5008;NS=2504;DP=21113;EAS_AF=0.2609;AMR_AF=0.3357;AFR_AF=0.4932;EUR_AF=0.4394;SAS_AF=0.4468;AA=G|||;VT=SNP
15	78432096	rs7179651	C	G	100	PASS	AC=2391;AF=0.477436;AN=5008;NS=2504;DP=18702;EAS_AF=0.1597;AMR_AF=0.5389;AFR_AF=0.4713;EUR_AF=0.7555;SAS_AF=0.4836;AA=G|||;VT=SNP
15	78432849	rs11072732	T	C	100	PASS	AC=621;AF=0.124002;AN=5008;NS=2504;DP=21661;EAS_AF=0.2083;AMR_AF=0.121;AFR_AF=0.0923;EUR_AF=0.0845;SAS_AF=0.1227;AA=T|||;VT=SNP
15	78434384	rs80044045	A	G	100	PASS	AC=339;AF=0.0676917;AN=5008;NS=2504;DP=20777;EAS_AF=0.2292;AMR_AF=0.1095;AFR_AF=0.0008;EUR_AF=0.006;SAS_AF=0.0256;AA=A|||;VT=SNP
15	78435064	rs7165154	C	G	100	PASS	AC=991;AF=0.197883;AN=5008;NS=2504;DP=21185;EAS_AF=0.0317;AMR_AF=0.0908;AFR_AF=0.4054;EUR_AF=0.0964;SAS_AF=0.2689;AA=C|||;VT=SNP
15	78435527	rs9920103	C	T	100	PASS	AC=2248;AF=0.448882;AN=5008;NS=2504;DP=22331;EAS_AF=0.126;AMR_AF=0.3804;AFR_AF=0.6687;EUR_AF=0.4742;SAS_AF=0.5072;AA=C|||;VT=SNP
15	78436485	rs7172176	C	T	100	PASS	AC=2631;AF=0.525359;AN=5008;NS=2504;DP=11988;EAS_AF=0.2887;AMR_AF=0.451;AFR_AF=0.7171;EUR_AF=0.499;SAS_AF=0.59;AA=T|||;VT=SNP
15	78436683	rs138170962	G	C	100	PASS	AC=22;AF=0.00439297;AN=5008;NS=2504;DP=13754;EAS_AF=0.0218;AMR_AF=0;AFR_AF=0;EUR_AF=0;SAS_AF=0;AA=G|||;VT=SNP
15	78436817	rs6495275	T	C	100	PASS	AC=2676;AF=0.534345;AN=5008;NS=2504;DP=14440;EAS_AF=0.2887;AMR_AF=0.4539;AFR_AF=0.7458;EUR_AF=0.5;SAS_AF=0.5941;AA=C|||;VT=SNP
15	78437555	rs12439537	A	G	100	PASS	AC=369;AF=0.0736821;AN=5008;NS=2504;DP=13141;EAS_AF=0.1607;AMR_AF=0.0706;AFR_AF=0.0401;EUR_AF=0.0239;SAS_AF=0.0828;AA=A|||;VT=SNP
15	78437815	rs28470276	T	C	100	PASS	AC=297;AF=0.0593051;AN=5008;NS=2504;DP=18471;EAS_AF=0.0685;AMR_AF=0.0159;AFR_AF=0.1286;EUR_AF=0.0189;SAS_AF=0.0286;AA=T|||;VT=SNP
15	78438063	rs62009331	G	A	100	PASS	AC=370;AF=0.0738818;AN=5008;NS=2504;DP=13867;EAS_AF=0.0248;AMR_AF=0.0303;AFR_AF=0.0408;EUR_AF=0.0517;SAS_AF=0.2229;AA=g|||;VT=SNP
15	78438073	rs11634325	G	A	100	PASS	AC=887;AF=0.177117;AN=5008;NS=2504;DP=13887;EAS_AF=0.0258;AMR_AF=0.268;AFR_AF=0.0794;EUR_AF=0.3628;SAS_AF=0.2096;AA=G|||;VT=SNP
15	78438122	rs11629561	T	G	100	PASS	AC=1210;AF=0.241613;AN=5008;NS=2504;DP=16040;EAS_AF=0.0258;AMR_AF=0.3199;AFR_AF=0.233;EUR_AF=0.4036;SAS_AF=0.2536;AA=T|||;VT=SNP
15	78439018	rs12903696	T	C	100	PASS	AC=2675;AF=0.534145;AN=5008;NS=2504;DP=23393;EAS_AF=0.2877;AMR_AF=0.4539;AFR_AF=0.7451;EUR_AF=0.5;SAS_AF=0.5951;AA=T|||;VT=SNP
15	78439120	rs2028548	C	T	100	PASS	AC=1742;AF=0.347843;AN=5008;NS=2504;DP=21953;EAS_AF=0.6022;AMR_AF=0.464;AFR_AF=0.152;EUR_AF=0.3191;SAS_AF=0.2975;AA=C|||;VT=SNP
15	78439265	rs16969548	T	C	100	PASS	AC=373;AF=0.0744808;AN=5008;NS=2504;DP=22941;EAS_AF=0.1617;AMR_AF=0.0706;AFR_AF=0.0424;EUR_AF=0.0239;SAS_AF=0.0828;AA=T|||;VT=SNP
15	78440229	rs143114891	C	T	100	PASS	AC=28;AF=0.00559105;AN=5008;NS=2504;DP=18121;EAS_AF=0.0278;AMR_AF=0;AFR_AF=0;EUR_AF=0;SAS_AF=0;AA=C|||;VT=SNP
15	78440360	rs57867560	G	A	100	PASS	AC=463;AF=0.0924521;AN=5008;NS=2504;DP=20751;EAS_AF=0.0327;AMR_AF=0.0346;AFR_AF=0.0976;EUR_AF=0.0517;SAS_AF=0.2301;AA=G|||;VT=SNP
15	78441574	rs62009333	C	G	100	PASS	AC=463;AF=0.0924521;AN=5008;NS=2504;DP=11164;EAS_AF=0.0327;AMR_AF=0.0346;AFR_AF=0.0976;EUR_AF=0.0517;SAS_AF=0.2301;AA=G|||;VT=SNP
15	78441769	rs11555541	T	C	100	PASS	AC=2672;AF=0.533546;AN=5008;NS=2504;DP=9516;EAS_AF=0.3165;AMR_AF=0.4524;AFR_AF=0.7163;EUR_AF=0.505;SAS_AF=0.5971;AA=C|||;VT=SNP;EX_TARGET
15	78441886	rs113037555	T	G	100	PASS	AC=463;AF=0.0924521;AN=5008;NS=2504;DP=8163;EAS_AF=0.0327;AMR_AF=0.0346;AFR_AF=0.0976;EUR_AF=0.0517;SAS_AF=0.2301;AA=G|||;VT=SNP
15	78442201	rs74024174	C	T	100	PASS	AC=656;AF=0.13099;AN=5008;NS=2504;DP=13868;EAS_AF=0.1607;AMR_AF=0.0807;AFR_AF=0.2511;EUR_AF=0.0249;SAS_AF=0.0828;AA=C|||;VT=SNP
15	78443020	rs143273705	G	A	100	PASS	AC=37;AF=0.00738818;AN=5008;NS=2504;DP=20735;EAS_AF=0.0357;AMR_AF=0;AFR_AF=0.0008;EUR_AF=0;SAS_AF=0;AA=G|||;VT=SNP
15	78443631	rs11855354	G	A	100	PASS	AC=2629;AF=0.52496;AN=5008;NS=2504;DP=19809;EAS_AF=0.2877;AMR_AF=0.4496;AFR_AF=0.7148;EUR_AF=0.497;SAS_AF=0.5951;AA=A|||;VT=SNP
15	78444272	rs114903147	G	A	100	PASS	AC=165;AF=0.0329473;AN=5008;NS=2504;DP=13815;EAS_AF=0.0685;AMR_AF=0.013;AFR_AF=0.0303;EUR_AF=0.0189;SAS_AF=0.0286;AA=G|||;VT=SNP
15	78444657	rs74514986	C	T	100	PASS	AC=41;AF=0.0081869;AN=5008;NS=2504;DP=13793;EAS_AF=0.0397;AMR_AF=0;AFR_AF=0;EUR_AF=0;SAS_AF=0.001;AA=C|||;VT=SNP
15	78444766	rs112842611	G	A	100	PASS	AC=455;AF=0.0908546;AN=5008;NS=2504;DP=13214;EAS_AF=0.0327;AMR_AF=0.0346;AFR_AF=0.0968;EUR_AF=0.0487;SAS_AF=0.226;AA=G|||;VT=SNP
15	78444791	rs12906189	C	T	100	PASS	AC=878;AF=0.175319;AN=5008;NS=2504;DP=15714;EAS_AF=0.0258;AMR_AF=0.2666;AFR_AF=0.0787;EUR_AF=0.3569;SAS_AF=0.2086;AA=C|||;VT=SNP
15	78446098	rs6495276	T	C	100	PASS	AC=2315;AF=0.46226;AN=5008;NS=2504;DP=16345;EAS_AF=0.2192;AMR_AF=0.4337;AFR_AF=0.5817;EUR_AF=0.4722;SAS_AF=0.5613;AA=C|||;VT=SNP
15	78446169	rs62009334	G	T	100	PASS	AC=456;AF=0.0910543;AN=5008;NS=2504;DP=15434;EAS_AF=0.0327;AMR_AF=0.0346;AFR_AF=0.0976;EUR_AF=0.0487;SAS_AF=0.226;AA=T|||;VT=SNP
15	78447000	rs118189835	G	A	100	PASS	AC=23;AF=0.00459265;AN=5008;NS=2504;DP=17138;EAS_AF=0.0218;AMR_AF=0;AFR_AF=0.0008;EUR_AF=0;SAS_AF=0;AA=G|||;VT=SNP
15	78447207	rs62009335	C	T	100	PASS	AC=456;AF=0.0910543;AN=5008;NS=2504;DP=21273;EAS_AF=0.0327;AMR_AF=0.0346;AFR_AF=0.0976;EUR_AF=0.0487;SAS_AF=0.226;AA=C|||;VT=SNP
15	78447280	rs12050483	C	T	100	PASS	AC=305;AF=0.0609026;AN=5008;NS=2504;DP=20889;EAS_AF=0.0685;AMR_AF=0.0159;AFR_AF=0.1346;EUR_AF=0.0189;SAS_AF=0.0286;AA=C|||;VT=SNP
15	78447790	rs11630776	C	G	100	PASS	AC=888;AF=0.177316;AN=5008;NS=2504;DP=18164;EAS_AF=0.0258;AMR_AF=0.2709;AFR_AF=0.0787;EUR_AF=0.3628;SAS_AF=0.2096;AA=C|||;VT=SNP
15	78448024	rs3825848	T	C	100	PASS	AC=4462;AF=0.890974;AN=5008;NS=2504;DP=18462;EAS_AF=0.8909;AMR_AF=0.9179;AFR_AF=0.9319;EUR_AF=0.8191;SAS_AF=0.8906;AA=C|||;VT=SNP
15	78448252	rs62009336	G	A	100	PASS	AC=366;AF=0.0730831;AN=5008;NS=2504;DP=18580;EAS_AF=0.0248;AMR_AF=0.0303;AFR_AF=0.0408;EUR_AF=0.0487;SAS_AF=0.2219;AA=G|||;VT=SNP
15	78448456	rs11631100	G	A	100	PASS	AC=1551;AF=0.309704;AN=5008;NS=2504;DP=18527;EAS_AF=0.0258;AMR_AF=0.3314;AFR_AF=0.4826;EUR_AF=0.4046;SAS_AF=0.2556;AA=G|||;VT=SNP
15	78448959	rs11854120	G	C	100	PASS	AC=456;AF=0.0910543;AN=5008;NS=2504;DP=16923;EAS_AF=0.0327;AMR_AF=0.0346;AFR_AF=0.0976;EUR_AF=0.0487;SAS_AF=0.226;AA=G|||;VT=SNP
15	78449431	rs62009337	A	G	100	PASS	AC=460;AF=0.091853;AN=5008;NS=2504;DP=18638;EAS_AF=0.0327;AMR_AF=0.0346;AFR_AF=0.0983;EUR_AF=0.0487;SAS_AF=0.229;AA=A|||;VT=SNP
15	78449748	rs12904688	G	C	100	PASS	AC=886;AF=0.176917;AN=5008;NS=2504;DP=17512;EAS_AF=0.0258;AMR_AF=0.2666;AFR_AF=0.0787;EUR_AF=0.3638;SAS_AF=0.2096;AA=G|||;VT=SNP
15	78450204	rs4570804	C	T	100	PASS	AC=456;AF=0.0910543;AN=5008;NS=2504;DP=13227;EAS_AF=0.0327;AMR_AF=0.0346;AFR_AF=0.0976;EUR_AF=0.0487;SAS_AF=0.226;AA=C|||;VT=SNP
15	78451332	rs8027582	G	A	100	PASS	AC=49;AF=0.00978435;AN=5008;NS=2504;DP=14204;EAS_AF=0.0377;AMR_AF=0.0014;AFR_AF=0.0015;EUR_AF=0;SAS_AF=0.0082;AA=G|||;VT=SNP
15	78451781	rs62009338	A	T	100	PASS	AC=1370;AF=0.273562;AN=5008;NS=2504;DP=18138;EAS_AF=0.6012;AMR_AF=0.3818;AFR_AF=0.1157;EUR_AF=0.1362;SAS_AF=0.2137;AA=A|||;VT=SNP
15	78451914	rs2044098	G	T	100	PASS	AC=1549;AF=0.309305;AN=5008;NS=2504;DP=17868;EAS_AF=0.0258;AMR_AF=0.3314;AFR_AF=0.4826;EUR_AF=0.4046;SAS_AF=0.2536;AA=G|||;VT=SNP
15	78452003	rs8032618	C	T	100	PASS	AC=2627;AF=0.524561;AN=5008;NS=2504;DP=17812;EAS_AF=0.2877;AMR_AF=0.4496;AFR_AF=0.7163;EUR_AF=0.497;SAS_AF=0.591;AA=T|||;VT=SNP
15	78452244	rs62009339	T	C	100	PASS	AC=457;AF=0.091254;AN=5008;NS=2504;DP=18138;EAS_AF=0.0327;AMR_AF=0.0346;AFR_AF=0.0976;EUR_AF=0.0487;SAS_AF=0.227;AA=T|||;VT=SNP
15	78452296	rs4886560	C	T	100	PASS	AC=1225;AF=0.244609;AN=5008;NS=2504;DP=18345;EAS_AF=0.6012;AMR_AF=0.3718;AFR_AF=0.0113;EUR_AF=0.1362;SAS_AF=0.2137;AA=T|||;VT=SNP
15	78452722	rs1982241	T	C	100	PASS	AC=1866;AF=0.372604;AN=5008;NS=2504;DP=16283;EAS_AF=0.1865;AMR_AF=0.3991;AFR_AF=0.4841;EUR_AF=0.4294;SAS_AF=0.3364;AA=T|||;VT=SNP
15	78452872	rs1982242	T	C	100	PASS	AC=2626;AF=0.524361;AN=5008;NS=2504;DP=13748;EAS_AF=0.2877;AMR_AF=0.4496;AFR_AF=0.7156;EUR_AF=0.497;SAS_AF=0.591;AA=C|||;VT=SNP
15	78454795	rs7180687	T	C	100	PASS	AC=4463;AF=0.891174;AN=5008;NS=2504;DP=18056;EAS_AF=0.8909;AMR_AF=0.9179;AFR_AF=0.9319;EUR_AF=0.8201;SAS_AF=0.8906;AA=C|||;VT=SNP
15	78454951	rs12439733	G	C	100	PASS	AC=1379;AF=0.275359;AN=5008;NS=2504;DP=12423;EAS_AF=0.6012;AMR_AF=0.3818;AFR_AF=0.121;EUR_AF=0.1372;SAS_AF=0.2147;AA=G|||;VT=SNP
15	78455012	rs62009340	C	T	100	PASS	AC=456;AF=0.0910543;AN=5008;NS=2504;DP=15854;EAS_AF=0.0327;AMR_AF=0.0346;AFR_AF=0.0976;EUR_AF=0.0487;SAS_AF=0.226;AA=C|||;VT=SNP
15	78455355	rs7180781	G	T	100	PASS	AC=305;AF=0.0609026;AN=5008;NS=2504;DP=16716;EAS_AF=0.0685;AMR_AF=0.0159;AFR_AF=0.1346;EUR_AF=0.0189;SAS_AF=0.0286;AA=A|||;VT=SNP
15	78455732	rs78998021	G	A	100	PASS	AC=149;AF=0.0297524;AN=5008;NS=2504;DP=16576;EAS_AF=0.0685;AMR_AF=0.013;AFR_AF=0.0189;EUR_AF=0.0179;SAS_AF=0.0286;AA=G|||;VT=SNP
15	78456855	rs12904404	G	A	100	PASS	AC=883;AF=0.176318;AN=5008;NS=2504;DP=18095;EAS_AF=0.0258;AMR_AF=0.2666;AFR_AF=0.0787;EUR_AF=0.3608;SAS_AF=0.2096;AA=G|||;VT=SNP
15	78456894	rs12441406	A	G	100	PASS	AC=1258;AF=0.251198;AN=5008;NS=2504;DP=18347;EAS_AF=0.6022;AMR_AF=0.3775;AFR_AF=0.034;EUR_AF=0.1352;SAS_AF=0.2127;AA=A|||;VT=SNP
15	78457113	rs141158898	T	C	100	PASS	AC=19;AF=0.00379393;AN=5008;NS=2504;DP=21118;EAS_AF=0.0179;AMR_AF=0.0014;AFR_AF=0;EUR_AF=0;SAS_AF=0;AA=T|||;VT=SNP
15	78457242	rs12904700	A	G	100	PASS	AC=1871;AF=0.373602;AN=5008;NS=2504;DP=20624;EAS_AF=0.1865;AMR_AF=0.3991;AFR_AF=0.4849;EUR_AF=0.4334;SAS_AF=0.3364;AA=A|||;VT=SNP
15	78457855	rs2868607	C	T	100	PASS	AC=1211;AF=0.241813;AN=5008;NS=2504;DP=14752;EAS_AF=0.0258;AMR_AF=0.3184;AFR_AF=0.233;EUR_AF=0.4056;SAS_AF=0.2536;AA=C|||;VT=SNP
15	78458300	rs56803002	C	T	100	PASS	AC=366;AF=0.0730831;AN=5008;NS=2504;DP=20057;EAS_AF=0.1597;AMR_AF=0.0706;AFR_AF=0.0401;EUR_AF=0.0239;SAS_AF=0.0808;AA=C|||;VT=SNP
15	78458485	rs3816253	T	C	100	PASS	AC=1878;AF=0.375;AN=5008;NS=2504;DP=20967;EAS_AF=0.1885;AMR_AF=0.3991;AFR_AF=0.4879;EUR_AF=0.4344;SAS_AF=0.3364;AA=T|||;VT=SNP;EX_TARGET
15	78458638	rs2304826	C	T	100	PASS	AC=297;AF=0.0593051;AN=5008;NS=2504;DP=22649;EAS_AF=0.0685;AMR_AF=0.0159;AFR_AF=0.1286;EUR_AF=0.0189;SAS_AF=0.0286;AA=C|||;VT=SNP;EX_TARGET
15	78458797	rs2304825	C	T	100	PASS	AC=1827;AF=0.364816;AN=5008;NS=2504;DP=22267;EAS_AF=0.1855;AMR_AF=0.3458;AFR_AF=0.4841;EUR_AF=0.4304;SAS_AF=0.3344;AA=C|||;VT=SNP
15	78458980	rs115513235	T	C	100	PASS	AC=302;AF=0.0603035;AN=5008;NS=2504;DP=20134;EAS_AF=0.0794;AMR_AF=0.0159;AFR_AF=0.1233;EUR_AF=0.0189;SAS_AF=0.0297;AA=T|||;VT=SNP
15	78459073	rs11638921	A	G	100	PASS	AC=1877;AF=0.3748;AN=5008;NS=2504;DP=19829;EAS_AF=0.1855;AMR_AF=0.3991;AFR_AF=0.4887;EUR_AF=0.4354;SAS_AF=0.3364;AA=A|||;VT=SNP
15	78459926	rs60274620	T	C	100	PASS	AC=16;AF=0.00319489;AN=5008;NS=2504;DP=21617;EAS_AF=0.0159;AMR_AF=0;AFR_AF=0;EUR_AF=0;SAS_AF=0;AA=T|||;VT=SNP
15	78461278	rs76789131	T	C	100	PASS	AC=34;AF=0.00678914;AN=5008;NS=2504;DP=20492;EAS_AF=0.0337;AMR_AF=0;AFR_AF=0;EUR_AF=0;SAS_AF=0;AA=T|||;VT=SNP;EX_TARGET
15	78462403	rs11072733	A	C	100	PASS	AC=297;AF=0.0593051;AN=5008;NS=2504;DP=21011;EAS_AF=0.0685;AMR_AF=0.0159;AFR_AF=0.1286;EUR_AF=0.0189;SAS_AF=0.0286;AA=A|||;VT=SNP
15	78462518	rs3087998	C	T	100	PASS	AC=792;AF=0.158147;AN=5008;NS=2504;DP=20072;EAS_AF=0.0248;AMR_AF=0.2435;AFR_AF=0.0719;EUR_AF=0.3062;SAS_AF=0.1994;AA=C|||;VT=SNP
15	78463129	rs3743081	C	T	100	PASS	AC=50;AF=0.00998403;AN=5008;NS=2504;DP=19476;EAS_AF=0.0496;AMR_AF=0;AFR_AF=0;EUR_AF=0;SAS_AF=0;AA=C|||;VT=SNP
15	78463486	rs3825847	G	A	100	PASS	AC=455;AF=0.0908546;AN=5008;NS=2504;DP=19558;EAS_AF=0.0327;AMR_AF=0.0346;AFR_AF=0.0968;EUR_AF=0.0487;SAS_AF=0.226;AA=G|||;VT=SNP
15	78463890	rs11638547	G	T	100	PASS	AC=1190;AF=0.23762;AN=5008;NS=2504;DP=21949;EAS_AF=0.0258;AMR_AF=0.3069;AFR_AF=0.2307;EUR_AF=0.3966;SAS_AF=0.2526;AA=G|||;VT=SNP
15	78464513	rs62009342	G	A	100	PASS	AC=456;AF=0.0910543;AN=5008;NS=2504;DP=20742;EAS_AF=0.0327;AMR_AF=0.0346;AFR_AF=0.0976;EUR_AF=0.0487;SAS_AF=0.226;AA=A|||;VT=SNP
15	78466006	rs11072735	G	A	100	PASS	AC=306;AF=0.0611022;AN=5008;NS=2504;DP=18635;EAS_AF=0.0685;AMR_AF=0.0159;AFR_AF=0.1354;EUR_AF=0.0189;SAS_AF=0.0286;AA=G|||;VT=SNP;EX_TARGET
15	78466127	rs2304824	T	C	100	PASS	AC=2638;AF=0.526757;AN=5008;NS=2504;DP=21424;EAS_AF=0.2867;AMR_AF=0.4409;AFR_AF=0.73;EUR_AF=0.498;SAS_AF=0.59;AA=C|||;VT=SNP;EX_TARGET
15	78466451	rs147214991	C	T	100	PASS	AC=36;AF=0.0071885;AN=5008;NS=2504;DP=22476;EAS_AF=0.0337;AMR_AF=0;AFR_AF=0;EUR_AF=0.001;SAS_AF=0.001;AA=C|||;VT=SNP
15	78466597	rs11631653	C	T	100	PASS	AC=868;AF=0.173323;AN=5008;NS=2504;DP=22282;EAS_AF=0.0258;AMR_AF=0.2579;AFR_AF=0.0756;EUR_AF=0.3559;SAS_AF=0.2096;AA=C|||;VT=SNP
15	78466781	rs17850483	G	A	100	PASS	AC=455;AF=0.0908546;AN=5008;NS=2504;DP=20509;EAS_AF=0.0327;AMR_AF=0.0346;AFR_AF=0.0968;EUR_AF=0.0487;SAS_AF=0.226;AA=G|||;VT=SNP;EX_TARGET
15	78466919	rs62009343	C	G	100	PASS	AC=454;AF=0.090655;AN=5008;NS=2504;DP=18323;EAS_AF=0.0327;AMR_AF=0.0346;AFR_AF=0.0961;EUR_AF=0.0487;SAS_AF=0.226;AA=C|||;VT=SNP
15	78467379	rs12911405	A	C	100	PASS	AC=1219;AF=0.243411;AN=5008;NS=2504;DP=21465;EAS_AF=0.0258;AMR_AF=0.3184;AFR_AF=0.2383;EUR_AF=0.4046;SAS_AF=0.2556;AA=A|||;VT=SNP
15	78467605	rs28599778	A	G	100	PASS	AC=297;AF=0.0593051;AN=5008;NS=2504;DP=24589;EAS_AF=0.0685;AMR_AF=0.0159;AFR_AF=0.1278;EUR_AF=0.0199;SAS_AF=0.0286;AA=A|||;VT=SNP
15	78467777	rs12915990	C	G	100	PASS	AC=2633;AF=0.525759;AN=5008;NS=2504;DP=19442;EAS_AF=0.2867;AMR_AF=0.4496;AFR_AF=0.7201;EUR_AF=0.499;SAS_AF=0.591;AA=G|||;VT=SNP
15	78468259	rs79494491	T	C	100	PASS	AC=318;AF=0.0634984;AN=5008;NS=2504;DP=16467;EAS_AF=0.1597;AMR_AF=0.0677;AFR_AF=0.0015;EUR_AF=0.0268;SAS_AF=0.0828;AA=T|||;VT=SNP
15	78469740	rs59824250	C	T	100	PASS	AC=711;AF=0.141973;AN=5008;NS=2504;DP=20278;EAS_AF=0.1597;AMR_AF=0.121;AFR_AF=0.2035;EUR_AF=0.0706;SAS_AF=0.1288;AA=C|||;VT=SNP
15	78470310	rs8034946	A	G	100	PASS	AC=2649;AF=0.528954;AN=5008;NS=2504;DP=20535;EAS_AF=0.2887;AMR_AF=0.4496;AFR_AF=0.711;EUR_AF=0.5219;SAS_AF=0.5941;AA=G|||;VT=SNP
15	78470542	rs8035724	G	A	100	PASS	AC=1798;AF=0.359026;AN=5008;NS=2504;DP=18992;EAS_AF=0.0942;AMR_AF=0.3372;AFR_AF=0.5802;EUR_AF=0.4225;SAS_AF=0.2832;AA=G|||;VT=SNP
15	78471110	rs17850484	G	A	100	PASS	AC=444;AF=0.0886581;AN=5008;NS=2504;DP=17055;EAS_AF=0.0327;AMR_AF=0.0418;AFR_AF=0.0832;EUR_AF=0.0696;SAS_AF=0.2065;AA=G|||;VT=SNP;EX_TARGET
15	78471593	rs79399102	G	A	100	PASS	AC=361;AF=0.0720847;AN=5008;NS=2504;DP=16170;EAS_AF=0.0248;AMR_AF=0.036;AFR_AF=0.0318;EUR_AF=0.0696;SAS_AF=0.2035;AA=G|||;VT=SNP
15	78471954	rs17479031	G	A	100	PASS	AC=445;AF=0.0888578;AN=5008;NS=2504;DP=18281;EAS_AF=0.0327;AMR_AF=0.0418;AFR_AF=0.0832;EUR_AF=0.0696;SAS_AF=0.2076;AA=G|||;VT=SNP;EX_TARGET
15	78472186	rs58092270	T	C	100	PASS	AC=539;AF=0.107628;AN=5008;NS=2504;DP=21221;EAS_AF=0.0962;AMR_AF=0.0663;AFR_AF=0.1014;EUR_AF=0.0795;SAS_AF=0.1861;AA=C|||;VT=SNP
15	78472388	rs28699018	G	C	100	PASS	AC=299;AF=0.0597045;AN=5008;NS=2504;DP=23846;EAS_AF=0.0704;AMR_AF=0.0173;AFR_AF=0.1286;EUR_AF=0.0169;SAS_AF=0.0297;AA=G|||;VT=SNP
15	78472644	rs12910386	C	A	100	PASS	AC=1217;AF=0.243011;AN=5008;NS=2504;DP=23228;EAS_AF=0.0258;AMR_AF=0.3199;AFR_AF=0.233;EUR_AF=0.4085;SAS_AF=0.2556;AA=C|||;VT=SNP
15	78472749	rs62009344	G	A	100	PASS	AC=362;AF=0.0722843;AN=5008;NS=2504;DP=19648;EAS_AF=0.0248;AMR_AF=0.036;AFR_AF=0.0318;EUR_AF=0.0696;SAS_AF=0.2045;AA=G|||;VT=SNP
15	78473018	rs17479135	G	A	100	PASS	AC=445;AF=0.0888578;AN=5008;NS=2504;DP=17767;EAS_AF=0.0327;AMR_AF=0.0418;AFR_AF=0.0832;EUR_AF=0.0696;SAS_AF=0.2076;AA=G|||;VT=SNP
15	78473309	rs12915634	G	A	100	PASS	AC=1221;AF=0.24381;AN=5008;NS=2504;DP=16691;EAS_AF=0.0258;AMR_AF=0.3199;AFR_AF=0.2352;EUR_AF=0.4095;SAS_AF=0.2556;AA=G|||;VT=SNP
15	78473469	rs9972590	G	A	100	PASS	AC=310;AF=0.061901;AN=5008;NS=2504;DP=19584;EAS_AF=0.0704;AMR_AF=0.0173;AFR_AF=0.1369;EUR_AF=0.0169;SAS_AF=0.0297;AA=G|||;VT=SNP
15	78473492	rs61092196	G	T	100	PASS	AC=1335;AF=0.266573;AN=5008;NS=2504;DP=19894;EAS_AF=0.5992;AMR_AF=0.3833;AFR_AF=0.1127;EUR_AF=0.1292;SAS_AF=0.1902;AA=G|||;VT=SNP
15	78473549	rs9972613	T	C	100	PASS	AC=2704;AF=0.539936;AN=5008;NS=2504;DP=19192;EAS_AF=0.2917;AMR_AF=0.4597;AFR_AF=0.7368;EUR_AF=0.5298;SAS_AF=0.5971;AA=C|||;VT=SNP
15	78473868	rs8027925	T	C	100	PASS	AC=4465;AF=0.891573;AN=5008;NS=2504;DP=11794;EAS_AF=0.8909;AMR_AF=0.9251;AFR_AF=0.9334;EUR_AF=0.828;SAS_AF=0.8773;AA=t|||;VT=SNP
15	78473889	rs8026525	A	G	100	PASS	AC=474;AF=0.0946486;AN=5008;NS=2504;DP=12909;EAS_AF=0.0327;AMR_AF=0.0432;AFR_AF=0.1044;EUR_AF=0.0696;SAS_AF=0.2076;AA=G|||;VT=SNP
15	78474124	rs11856106	C	T	100	PASS	AC=442;AF=0.0882588;AN=5008;NS=2504;DP=18328;EAS_AF=0.0337;AMR_AF=0.0418;AFR_AF=0.0809;EUR_AF=0.0696;SAS_AF=0.2065;AA=C|||;VT=SNP
15	78474476	rs2304823	C	T	100	PASS	AC=450;AF=0.0898562;AN=5008;NS=2504;DP=15178;EAS_AF=0.1577;AMR_AF=0.0706;AFR_AF=0.0825;EUR_AF=0.0308;SAS_AF=0.1043;AA=C|||;VT=SNP;EX_TARGET
15	78474517	rs6495277	T	C	100	PASS	AC=4461;AF=0.890775;AN=5008;NS=2504;DP=14328;EAS_AF=0.8919;AMR_AF=0.9236;AFR_AF=0.9334;EUR_AF=0.826;SAS_AF=0.8753;AA=C|||;VT=SNP;EX_TARGET
15	78475236	rs62009346	C	T	100	PASS	AC=363;AF=0.072484;AN=5008;NS=2504;DP=19487;EAS_AF=0.0248;AMR_AF=0.036;AFR_AF=0.0318;EUR_AF=0.0706;SAS_AF=0.2045;AA=C|||;VT=SNP
15	78476284	rs77390520	A	T	100	PASS	AC=439;AF=0.0876597;AN=5008;NS=2504;DP=10447;EAS_AF=0.0327;AMR_AF=0.0389;AFR_AF=0.0756;EUR_AF=0.0706;SAS_AF=0.2127;AA=a|||;VT=SNP
15	78476843	rs28616107	C	T	100	PASS	AC=1484;AF=0.296326;AN=5008;NS=2504;DP=15888;EAS_AF=0.2609;AMR_AF=0.1412;AFR_AF=0.5023;EUR_AF=0.1143;SAS_AF=0.3517;AA=c|||;VT=SNP
15	78476900	rs78684966	A	G	100	PASS	AC=465;AF=0.0928514;AN=5008;NS=2504;DP=16737;EAS_AF=0.1607;AMR_AF=0.0692;AFR_AF=0.0908;EUR_AF=0.0239;SAS_AF=0.1135;AA=T|||;VT=SNP
15	78476921	rs28413000	A	G	100	PASS	AC=276;AF=0.0551118;AN=5008;NS=2504;DP=16923;EAS_AF=0.0694;AMR_AF=0.0187;AFR_AF=0.1112;EUR_AF=0.0169;SAS_AF=0.0297;AA=A|||;VT=SNP
15	78477861	rs28832935	T	C	100	PASS	AC=953;AF=0.190296;AN=5008;NS=2504;DP=16755;EAS_AF=0.1012;AMR_AF=0.0605;AFR_AF=0.3835;EUR_AF=0.0666;SAS_AF=0.2403;AA=C|||;VT=SNP
15	78478151	rs28535318	G	T	100	PASS	AC=687;AF=0.137181;AN=5008;NS=2504;DP=16602;EAS_AF=0.1012;AMR_AF=0.0519;AFR_AF=0.1876;EUR_AF=0.0656;SAS_AF=0.2403;AA=T|||;VT=SNP
15	78478394	rs62009347	G	C	100	PASS	AC=342;AF=0.0682907;AN=5008;NS=2504;DP=18806;EAS_AF=0.0248;AMR_AF=0.0317;AFR_AF=0.0325;EUR_AF=0.0487;SAS_AF=0.2076;AA=G|||;VT=SNP
15	78478622	rs62009348	A	G	100	PASS	AC=342;AF=0.0682907;AN=5008;NS=2504;DP=21711;EAS_AF=0.0248;AMR_AF=0.0317;AFR_AF=0.0325;EUR_AF=0.0487;SAS_AF=0.2076;AA=A|||;VT=SNP
15	78480465	rs376195431	G	A	100	PASS	AC=19;AF=0.00379393;AN=5008;NS=2504;DP=20975;EAS_AF=0.0188;AMR_AF=0;AFR_AF=0;EUR_AF=0;SAS_AF=0;AA=g|||;VT=SNP
15	78483475	rs28528750	C	G	100	PASS	AC=687;AF=0.137181;AN=5008;NS=2504;DP=18870;EAS_AF=0.1012;AMR_AF=0.0519;AFR_AF=0.1876;EUR_AF=0.0656;SAS_AF=0.2403;AA=G|||;VT=SNP
15	78483559	rs76541648	C	T	100	PASS	AC=92;AF=0.0183706;AN=5008;NS=2504;DP=19612;EAS_AF=0.0218;AMR_AF=0.0994;AFR_AF=0.0008;EUR_AF=0;SAS_AF=0;AA=C|||;VT=SNP
15	78483706	rs12442037	T	A	100	PASS	AC=460;AF=0.091853;AN=5008;NS=2504;DP=18779;EAS_AF=0.1587;AMR_AF=0.0692;AFR_AF=0.0855;EUR_AF=0.0278;SAS_AF=0.1135;AA=T|||;VT=SNP
15	78484169	rs11072738	C	T	100	PASS	AC=2350;AF=0.469249;AN=5008;NS=2504;DP=18547;EAS_AF=0.2758;AMR_AF=0.4121;AFR_AF=0.584;EUR_AF=0.4751;SAS_AF=0.5481;AA=T|||;VT=SNP
15	78484256	rs28433827	C	T	100	PASS	AC=687;AF=0.137181;AN=5008;NS=2504;DP=21050;EAS_AF=0.1012;AMR_AF=0.0519;AFR_AF=0.1876;EUR_AF=0.0656;SAS_AF=0.2403;AA=T|||;VT=SNP
15	78484602	rs62009353	A	G	100	PASS	AC=398;AF=0.0794728;AN=5008;NS=2504;DP=18999;EAS_AF=0.0248;AMR_AF=0.0331;AFR_AF=0.0741;EUR_AF=0.0487;SAS_AF=0.2076;AA=A|||;VT=SNP
15	78484977	rs28461704	A	G	100	PASS	AC=974;AF=0.194489;AN=5008;NS=2504;DP=18592;EAS_AF=0.1032;AMR_AF=0.0605;AFR_AF=0.3979;EUR_AF=0.0666;SAS_AF=0.2403;AA=G|||;VT=SNP
15	78485216	rs62011375	G	T	100	PASS	AC=343;AF=0.0684904;AN=5008;NS=2504;DP=17710;EAS_AF=0.0248;AMR_AF=0.0331;AFR_AF=0.0325;EUR_AF=0.0487;SAS_AF=0.2076;AA=G|||;VT=SNP
15	78485732	rs79908499	G	A	100	PASS	AC=187;AF=0.0373403;AN=5008;NS=2504;DP=17152;EAS_AF=0.0685;AMR_AF=0.0173;AFR_AF=0.0454;EUR_AF=0.0169;SAS_AF=0.0297;AA=G|||;VT=SNP
15	78485814	rs28700056	A	G	100	PASS	AC=977;AF=0.195088;AN=5008;NS=2504;DP=16231;EAS_AF=0.1032;AMR_AF=0.062;AFR_AF=0.3994;EUR_AF=0.0666;SAS_AF=0.2403;AA=G|||;VT=SNP;EX_TARGET
15	78486189	rs2271902	G	A	100	PASS	AC=548;AF=0.109425;AN=5008;NS=2504;DP=11098;EAS_AF=0.0933;AMR_AF=0.0519;AFR_AF=0.09;EUR_AF=0.0666;SAS_AF=0.2372;AA=G|||;VT=SNP
15	78486551	rs2018983	C	T	100	PASS	AC=458;AF=0.0914537;AN=5008;NS=2504;DP=16733;EAS_AF=0.1587;AMR_AF=0.0692;AFR_AF=0.0832;EUR_AF=0.0298;SAS_AF=0.1125;AA=C|||;VT=SNP
15	78487042	rs118084625	C	T	100	PASS	AC=12;AF=0.00239617;AN=5008;NS=2504;DP=18716;EAS_AF=0.0099;AMR_AF=0;AFR_AF=0;EUR_AF=0.002;SAS_AF=0;AA=C|||;VT=SNP;EX_TARGET
15	78487160	rs2271901	C	T	100	PASS	AC=460;AF=0.091853;AN=5008;NS=2504;DP=19062;EAS_AF=0.1587;AMR_AF=0.0692;AFR_AF=0.0832;EUR_AF=0.0318;SAS_AF=0.1125;AA=C|||;VT=SNP
15	78487583	rs12905325	C	T	100	PASS	AC=3390;AF=0.676917;AN=5008;NS=2504;DP=23725;EAS_AF=0.7847;AMR_AF=0.8256;AFR_AF=0.5431;EUR_AF=0.7306;SAS_AF=0.5859;AA=C|||;VT=SNP
15	78487672	rs12905634	G	C	100	PASS	AC=811;AF=0.161941;AN=5008;NS=2504;DP=24059;EAS_AF=0.0159;AMR_AF=0.2651;AFR_AF=0.0711;EUR_AF=0.332;SAS_AF=0.1871;AA=G|||;VT=SNP
15	78488508	rs894299	A	C	100	PASS	AC=3535;AF=0.705871;AN=5008;NS=2504;DP=19664;EAS_AF=0.7907;AMR_AF=0.8271;AFR_AF=0.6422;EUR_AF=0.7366;SAS_AF=0.5869;AA=C|||;VT=SNP
15	78489163	rs4887011	T	C	100	PASS	AC=4086;AF=0.815895;AN=5008;NS=2504;DP=13973;EAS_AF=0.8869;AMR_AF=0.879;AFR_AF=0.7322;EUR_AF=0.8032;SAS_AF=0.8241;AA=C|||;VT=SNP
15	78489164	rs74861331	G	A	100	PASS	AC=454;AF=0.090655;AN=5008;NS=2504;DP=13877;EAS_AF=0.1587;AMR_AF=0.0692;AFR_AF=0.0832;EUR_AF=0.0258;SAS_AF=0.1125;AA=G|||;VT=SNP
15	78489562	rs4887012	C	A	100	PASS	AC=3531;AF=0.705072;AN=5008;NS=2504;DP=13309;EAS_AF=0.7907;AMR_AF=0.8271;AFR_AF=0.6415;EUR_AF=0.7336;SAS_AF=0.5869;AA=A|||;VT=SNP
15	78489574	rs4887013	G	T	100	PASS	AC=3382;AF=0.675319;AN=5008;NS=2504;DP=12999;EAS_AF=0.7827;AMR_AF=0.8242;AFR_AF=0.5386;EUR_AF=0.7336;SAS_AF=0.5838;AA=g|||;VT=SNP
15	78489799	rs4887014	G	A	100	PASS	AC=2663;AF=0.531749;AN=5008;NS=2504;DP=15640;EAS_AF=0.624;AMR_AF=0.7464;AFR_AF=0.261;EUR_AF=0.7058;SAS_AF=0.4714;AA=G|||;VT=SNP
15	78489851	rs117041835	G	C	100	PASS	AC=180;AF=0.0359425;AN=5008;NS=2504;DP=15800;EAS_AF=0.1141;AMR_AF=0.0591;AFR_AF=0.0008;EUR_AF=0;SAS_AF=0.0235;AA=G|||;VT=SNP
15	78490016	rs7166938	G	A	100	PASS	AC=3118;AF=0.622604;AN=5008;NS=2504;DP=12917;EAS_AF=0.7827;AMR_AF=0.8156;AFR_AF=0.3442;EUR_AF=0.7326;SAS_AF=0.5838;AA=G|||;VT=SNP
15	78490442	rs11072739	G	A	100	PASS	AC=3117;AF=0.622404;AN=5008;NS=2504;DP=19933;EAS_AF=0.7827;AMR_AF=0.8156;AFR_AF=0.3434;EUR_AF=0.7326;SAS_AF=0.5838;AA=G|||;VT=SNP
15	78490735	rs147339342	C	G	100	PASS	AC=93;AF=0.0185703;AN=5008;NS=2504;DP=19865;EAS_AF=0.0506;AMR_AF=0.0591;AFR_AF=0;EUR_AF=0;SAS_AF=0.001;AA=C|||;VT=SNP
15	78490882	rs142557183	G	A	100	PASS	AC=402;AF=0.0802716;AN=5008;NS=2504;DP=17083;EAS_AF=0.1587;AMR_AF=0.0692;AFR_AF=0.0454;EUR_AF=0.0239;SAS_AF=0.1125;AA=g|||;VT=SNP
15	78490972	rs11072740	G	A	100	PASS	AC=3117;AF=0.622404;AN=5008;NS=2504;DP=18895;EAS_AF=0.7827;AMR_AF=0.8156;AFR_AF=0.3434;EUR_AF=0.7326;SAS_AF=0.5838;AA=g|||;VT=SNP
15	78491047	rs74563006	T	C	100	PASS	AC=196;AF=0.0391374;AN=5008;NS=2504;DP=20153;EAS_AF=0.0714;AMR_AF=0.0173;AFR_AF=0.0499;EUR_AF=0.0169;SAS_AF=0.0297;AA=T|||;VT=SNP
15	78491741	rs6495280	C	T	100	PASS	AC=3516;AF=0.702077;AN=5008;NS=2504;DP=14239;EAS_AF=0.7907;AMR_AF=0.817;AFR_AF=0.6422;EUR_AF=0.7247;SAS_AF=0.5869;AA=T|||;VT=SNP
15	78492105	rs59398201	C	G	100	PASS	AC=343;AF=0.0684904;AN=5008;NS=2504;DP=17906;EAS_AF=0.0238;AMR_AF=0.0346;AFR_AF=0.0325;EUR_AF=0.0487;SAS_AF=0.2076;AA=C|||;VT=SNP
15	78492586	rs4887016	T	G	100	PASS	AC=3536;AF=0.70607;AN=5008;NS=2504;DP=21350;EAS_AF=0.7907;AMR_AF=0.8285;AFR_AF=0.6422;EUR_AF=0.7356;SAS_AF=0.5879;AA=G|||;VT=SNP
15	78493044	rs869858	T	C	100	PASS	AC=3392;AF=0.677316;AN=5008;NS=2504;DP=17940;EAS_AF=0.7837;AMR_AF=0.8256;AFR_AF=0.5393;EUR_AF=0.7366;SAS_AF=0.5879;AA=T|||;VT=SNP
15	78493278	rs1105401	T	C	100	PASS	AC=3542;AF=0.707268;AN=5008;NS=2504;DP=19879;EAS_AF=0.7927;AMR_AF=0.8285;AFR_AF=0.6422;EUR_AF=0.7366;SAS_AF=0.591;AA=C|||;VT=SNP
15	78493386	rs80241084	A	G	100	PASS	AC=458;AF=0.0914537;AN=5008;NS=2504;DP=21938;EAS_AF=0.1587;AMR_AF=0.0692;AFR_AF=0.0832;EUR_AF=0.0298;SAS_AF=0.1125;AA=A|||;VT=SNP
15	78494201	rs12443000	G	A	100	PASS	AC=3122;AF=0.623403;AN=5008;NS=2504;DP=19817;EAS_AF=0.7817;AMR_AF=0.817;AFR_AF=0.3434;EUR_AF=0.7326;SAS_AF=0.589;AA=G|||;VT=SNP
15	78494204	rs11072741	A	C	100	PASS	AC=3536;AF=0.70607;AN=5008;NS=2504;DP=19926;EAS_AF=0.7897;AMR_AF=0.8285;AFR_AF=0.6415;EUR_AF=0.7336;SAS_AF=0.592;AA=C|||;VT=SNP
15	78494250	rs6495281	A	G	100	PASS	AC=4454;AF=0.889377;AN=5008;NS=2504;DP=19126;EAS_AF=0.8859;AMR_AF=0.9294;AFR_AF=0.9206;EUR_AF=0.841;SAS_AF=0.8722;AA=G|||;VT=SNP
15	78494356	rs2139442	G	A	100	PASS	AC=2666;AF=0.532348;AN=5008;NS=2504;DP=17768;EAS_AF=0.623;AMR_AF=0.7478;AFR_AF=0.2602;EUR_AF=0.7087;SAS_AF=0.4724;AA=G|||;VT=SNP
15	78494429	rs4334267	T	C	100	PASS	AC=4097;AF=0.818091;AN=5008;NS=2504;DP=17939;EAS_AF=0.8859;AMR_AF=0.8818;AFR_AF=0.739;EUR_AF=0.8022;SAS_AF=0.8262;AA=C|||;VT=SNP
15	78495247	rs11852636	G	A	100	PASS	AC=445;AF=0.0888578;AN=5008;NS=2504;DP=20839;EAS_AF=0.1587;AMR_AF=0.0634;AFR_AF=0.0832;EUR_AF=0.0209;SAS_AF=0.1125;AA=G|||;VT=SNP
15	78497357	rs146777334	G	A	100	PASS	AC=192;AF=0.0383387;AN=5008;NS=2504;DP=15710;EAS_AF=0.1062;AMR_AF=0.062;AFR_AF=0.0068;EUR_AF=0.001;SAS_AF=0.0327;AA=G|||;VT=SNP
15	78497593	rs1554377	T	C	100	PASS	AC=2736;AF=0.546326;AN=5008;NS=2504;DP=18323;EAS_AF=0.7937;AMR_AF=0.6671;AFR_AF=0.4221;EUR_AF=0.4394;SAS_AF=0.4836;AA=C|||;VT=SNP
15	78497663	rs59184904	T	C	100	PASS	AC=261;AF=0.0521166;AN=5008;NS=2504;DP=16324;EAS_AF=0.0536;AMR_AF=0.0029;AFR_AF=0.0802;EUR_AF=0.0209;SAS_AF=0.0798;AA=T|||;VT=SNP
15	78498913	rs16969575	C	T	100	PASS	AC=449;AF=0.0896565;AN=5008;NS=2504;DP=18712;EAS_AF=0.1161;AMR_AF=0.0735;AFR_AF=0.1793;EUR_AF=0.0089;SAS_AF=0.0358;AA=C|||;VT=SNP
15	78498947	rs1011173	G	A	100	PASS	AC=723;AF=0.144369;AN=5008;NS=2504;DP=19969;EAS_AF=0.0893;AMR_AF=0.0908;AFR_AF=0.1475;EUR_AF=0.1302;SAS_AF=0.2495;AA=G|||;VT=SNP
15	78499377	rs62011377	C	T	100	PASS	AC=643;AF=0.128395;AN=5008;NS=2504;DP=18200;EAS_AF=0.0893;AMR_AF=0.0951;AFR_AF=0.0976;EUR_AF=0.1431;SAS_AF=0.2188;AA=C|||;VT=SNP
15	78499389	rs12441219	C	G	100	PASS	AC=1315;AF=0.26258;AN=5008;NS=2504;DP=18269;EAS_AF=0.2133;AMR_AF=0.1816;AFR_AF=0.3941;EUR_AF=0.1521;SAS_AF=0.3067;AA=G|||;VT=SNP
15	78499408	rs7169757	T	C	100	PASS	AC=4203;AF=0.839257;AN=5008;NS=2504;DP=18483;EAS_AF=0.8819;AMR_AF=0.8934;AFR_AF=0.829;EUR_AF=0.7734;SAS_AF=0.8384;AA=C|||;VT=SNP
15	78499612	rs56308433	C	T	100	PASS	AC=452;AF=0.0902556;AN=5008;NS=2504;DP=14669;EAS_AF=0.1161;AMR_AF=0.0778;AFR_AF=0.1846;EUR_AF=0.0089;SAS_AF=0.0286;AA=C|||;VT=SNP
15	78499787	rs8033802	A	C	100	PASS	AC=3473;AF=0.69349;AN=5008;NS=2504;DP=18603;EAS_AF=0.881;AMR_AF=0.7594;AFR_AF=0.5862;EUR_AF=0.5616;SAS_AF=0.7342;AA=C|||;VT=SNP
15	78499900	rs76003499	T	C	100	PASS	AC=204;AF=0.0407348;AN=5008;NS=2504;DP=15872;EAS_AF=0.0486;AMR_AF=0.0029;AFR_AF=0.0401;EUR_AF=0.0209;SAS_AF=0.0808;AA=T|||;VT=SNP
15	78500107	rs3825846	G	A	100	PASS	AC=4191;AF=0.836861;AN=5008;NS=2504;DP=15342;EAS_AF=0.881;AMR_AF=0.8919;AFR_AF=0.8207;EUR_AF=0.7734;SAS_AF=0.8395;AA=A|||;VT=SNP
15	78500798	rs60968764	C	T	100	PASS	AC=555;AF=0.110823;AN=5008;NS=2504;DP=19325;EAS_AF=0.0228;AMR_AF=0.0865;AFR_AF=0.0938;EUR_AF=0.1292;SAS_AF=0.2229;AA=C|||;VT=SNP
15	78501152	rs74024190	T	C	100	PASS	AC=412;AF=0.0822684;AN=5008;NS=2504;DP=20433;EAS_AF=0.1161;AMR_AF=0.0793;AFR_AF=0.1528;EUR_AF=0.003;SAS_AF=0.0358;AA=T|||;VT=SNP
15	78501433	rs3902931	T	C	100	PASS	AC=2110;AF=0.421326;AN=5008;NS=2504;DP=17131;EAS_AF=0.6627;AMR_AF=0.5605;AFR_AF=0.177;EUR_AF=0.3956;SAS_AF=0.4305;AA=C|||;VT=SNP
15	78501442	rs117592611	G	A	100	PASS	AC=121;AF=0.0241613;AN=5008;NS=2504;DP=17143;EAS_AF=0.0685;AMR_AF=0.0086;AFR_AF=0.0023;EUR_AF=0.0129;SAS_AF=0.0307;AA=G|||;VT=SNP
15	78501803	rs1011172	G	A	100	PASS	AC=1860;AF=0.371406;AN=5008;NS=2504;DP=16171;EAS_AF=0.6161;AMR_AF=0.549;AFR_AF=0.1362;EUR_AF=0.3449;SAS_AF=0.3384;AA=G|||;VT=SNP
15	78501823	rs28722516	G	A	100	PASS	AC=697;AF=0.139177;AN=5008;NS=2504;DP=16266;EAS_AF=0.0337;AMR_AF=0.0908;AFR_AF=0.1891;EUR_AF=0.1292;SAS_AF=0.2249;AA=G|||;VT=SNP
15	78501838	rs1011171	T	C	100	PASS	AC=2815;AF=0.562101;AN=5008;NS=2504;DP=16427;EAS_AF=0.6964;AMR_AF=0.6527;AFR_AF=0.3684;EUR_AF=0.5258;SAS_AF=0.6585;AA=C|||;VT=SNP
15	78501971	rs11854143	G	A	100	PASS	AC=249;AF=0.0497204;AN=5008;NS=2504;DP=16062;EAS_AF=0.0466;AMR_AF=0.0101;AFR_AF=0.0408;EUR_AF=0.0517;SAS_AF=0.091;AA=G|||;VT=SNP
15	78502086	rs28452388	G	A	100	PASS	AC=702;AF=0.140176;AN=5008;NS=2504;DP=16805;EAS_AF=0.0327;AMR_AF=0.0937;AFR_AF=0.1899;EUR_AF=0.1292;SAS_AF=0.228;AA=A|||;VT=SNP
15	78502376	rs57021464	G	A	100	PASS	AC=556;AF=0.111022;AN=5008;NS=2504;DP=21419;EAS_AF=0.0248;AMR_AF=0.0865;AFR_AF=0.0923;EUR_AF=0.1292;SAS_AF=0.2239;AA=G|||;VT=SNP
15	78502395	rs58299587	C	A	100	PASS	AC=634;AF=0.126597;AN=5008;NS=2504;DP=21160;EAS_AF=0.0248;AMR_AF=0.0922;AFR_AF=0.1483;EUR_AF=0.1292;SAS_AF=0.2239;AA=c|||;VT=SNP
15	78502444	rs12910124	G	A	100	PASS	AC=1849;AF=0.369209;AN=5008;NS=2504;DP=18576;EAS_AF=0.6151;AMR_AF=0.5461;AFR_AF=0.1271;EUR_AF=0.3449;SAS_AF=0.3425;AA=G|||;VT=SNP
15	78502550	rs57491843	G	C	100	PASS	AC=692;AF=0.138179;AN=5008;NS=2504;DP=20017;EAS_AF=0.0327;AMR_AF=0.0922;AFR_AF=0.1831;EUR_AF=0.1292;SAS_AF=0.228;AA=C|||;VT=SNP
15	78503202	rs11072742	A	C	100	PASS	AC=2844;AF=0.567891;AN=5008;NS=2504;DP=21057;EAS_AF=0.6954;AMR_AF=0.6499;AFR_AF=0.3949;EUR_AF=0.5209;SAS_AF=0.6605;AA=C|||;VT=SNP
15	78503356	rs4536431	T	C	100	PASS	AC=724;AF=0.144569;AN=5008;NS=2504;DP=22156;EAS_AF=0.121;AMR_AF=0.1124;AFR_AF=0.0976;EUR_AF=0.2366;SAS_AF=0.1605;AA=T|||;VT=SNP
15	78503501	rs10851901	A	G	100	PASS	AC=2262;AF=0.451677;AN=5008;NS=2504;DP=20213;EAS_AF=0.7331;AMR_AF=0.5677;AFR_AF=0.2057;EUR_AF=0.4036;SAS_AF=0.4611;AA=G|||;VT=SNP
15	78503895	rs12900547	C	T	100	PASS	AC=2553;AF=0.509784;AN=5008;NS=2504;DP=23123;EAS_AF=0.7837;AMR_AF=0.634;AFR_AF=0.357;EUR_AF=0.3986;SAS_AF=0.4601;AA=T|||;VT=SNP
15	78503934	rs139626713	C	T	100	PASS	AC=62;AF=0.0123802;AN=5008;NS=2504;DP=23288;EAS_AF=0.0575;AMR_AF=0;AFR_AF=0;EUR_AF=0;SAS_AF=0.0041;AA=C|||;VT=SNP
15	78504289	rs12902247	T	C	100	PASS	AC=2393;AF=0.477835;AN=5008;NS=2504;DP=21588;EAS_AF=0.6696;AMR_AF=0.4928;AFR_AF=0.1815;EUR_AF=0.6193;SAS_AF=0.5245;AA=T|||;VT=SNP
15	78504425	rs16969577	C	T	100	PASS	AC=227;AF=0.0453275;AN=5008;NS=2504;DP=23199;EAS_AF=0.0377;AMR_AF=0.0072;AFR_AF=0.0749;EUR_AF=0.0149;SAS_AF=0.0716;AA=T|||;VT=SNP
15	78504641	rs61414053	T	C	100	PASS	AC=364;AF=0.0726837;AN=5008;NS=2504;DP=19846;EAS_AF=0.1161;AMR_AF=0.0937;AFR_AF=0.1036;EUR_AF=0.0089;SAS_AF=0.0368;AA=T|||;VT=SNP
15	78504662	rs4887017	A	G	100	PASS	AC=3124;AF=0.623802;AN=5008;NS=2504;DP=20023;EAS_AF=0.7272;AMR_AF=0.7032;AFR_AF=0.4599;EUR_AF=0.675;SAS_AF=0.6299;AA=A|||;VT=SNP
15	78505461	rs74024192	T	C	100	PASS	AC=486;AF=0.0970447;AN=5008;NS=2504;DP=19734;EAS_AF=0.1091;AMR_AF=0.0937;AFR_AF=0.2005;EUR_AF=0.0109;SAS_AF=0.0358;AA=T|||;VT=SNP
15	78505530	rs56287085	G	A	100	PASS	AC=486;AF=0.0970447;AN=5008;NS=2504;DP=21342;EAS_AF=0.1091;AMR_AF=0.0937;AFR_AF=0.2005;EUR_AF=0.0109;SAS_AF=0.0358;AA=G|||;VT=SNP
15	78506904	rs12917090	C	A	100	PASS	AC=847;AF=0.169129;AN=5008;NS=2504;DP=18885;EAS_AF=0.0198;AMR_AF=0.2291;AFR_AF=0.1248;EUR_AF=0.3121;SAS_AF=0.1933;AA=C|||;VT=SNP
15	78507316	rs11629576	G	A	100	PASS	AC=2149;AF=0.429113;AN=5008;NS=2504;DP=19658;EAS_AF=0.1488;AMR_AF=0.4409;AFR_AF=0.6195;EUR_AF=0.5338;SAS_AF=0.3446;AA=G|||;VT=SNP
15	78508801	rs78671957	G	A	100	PASS	AC=262;AF=0.0523163;AN=5008;NS=2504;DP=19510;EAS_AF=0.0466;AMR_AF=0.0115;AFR_AF=0.0726;EUR_AF=0.0278;SAS_AF=0.0849;AA=G|||;VT=SNP
15	78508830	rs8035030	C	T	100	PASS	AC=1663;AF=0.332069;AN=5008;NS=2504;DP=19392;EAS_AF=0.247;AMR_AF=0.389;AFR_AF=0.3374;EUR_AF=0.338;SAS_AF=0.3661;AA=C|||;VT=SNP
15	78509542	rs8037412	T	A	100	PASS	AC=2208;AF=0.440895;AN=5008;NS=2504;DP=21424;EAS_AF=0.1974;AMR_AF=0.4452;AFR_AF=0.5393;EUR_AF=0.5666;SAS_AF=0.4264;AA=A|||;VT=SNP
15	78509588	rs8036250	C	T	100	PASS	AC=831;AF=0.165935;AN=5008;NS=2504;DP=22629;EAS_AF=0.0198;AMR_AF=0.2277;AFR_AF=0.1248;EUR_AF=0.3111;SAS_AF=0.1789;AA=C|||;VT=SNP
15	78509994	rs7182497	T	C	100	PASS	AC=2337;AF=0.466653;AN=5008;NS=2504;DP=15657;EAS_AF=0.1895;AMR_AF=0.4496;AFR_AF=0.6437;EUR_AF=0.5666;SAS_AF=0.4223;AA=T|||;VT=SNP
15	78510819	rs11072744	G	T	100	PASS	AC=949;AF=0.189497;AN=5008;NS=2504;DP=15600;EAS_AF=0.122;AMR_AF=0.2017;AFR_AF=0.2292;EUR_AF=0.2266;SAS_AF=0.1585;AA=G|||;VT=SNP
15	78511903	rs28454342	C	T	100	PASS	AC=867;AF=0.173123;AN=5008;NS=2504;DP=17776;EAS_AF=0.1111;AMR_AF=0.1931;AFR_AF=0.1876;EUR_AF=0.2167;SAS_AF=0.1585;AA=C|||;VT=SNP
15	78512552	rs12909007	G	C	100	PASS	AC=2166;AF=0.432508;AN=5008;NS=2504;DP=15435;EAS_AF=0.1786;AMR_AF=0.4438;AFR_AF=0.5325;EUR_AF=0.5586;SAS_AF=0.4213;AA=G|||;VT=SNP
15	78512608	rs11632293	C	T	100	PASS	AC=828;AF=0.165335;AN=5008;NS=2504;DP=15882;EAS_AF=0.0198;AMR_AF=0.2277;AFR_AF=0.1225;EUR_AF=0.3121;SAS_AF=0.1779;AA=C|||;VT=SNP
15	78513656	rs7163412	A	G	100	PASS	AC=763;AF=0.152356;AN=5008;NS=2504;DP=21139;EAS_AF=0.12;AMR_AF=0.2695;AFR_AF=0.0847;EUR_AF=0.1779;SAS_AF=0.1677;AA=A|||;VT=SNP
15	78513823	rs7163803	A	C	100	PASS	AC=895;AF=0.178714;AN=5008;NS=2504;DP=22582;EAS_AF=0.0218;AMR_AF=0.2277;AFR_AF=0.171;EUR_AF=0.3131;SAS_AF=0.1779;AA=A|||;VT=SNP
15	78514872	rs908949	A	G	100	PASS	AC=2309;AF=0.461062;AN=5008;NS=2504;DP=15090;EAS_AF=0.1964;AMR_AF=0.4467;AFR_AF=0.618;EUR_AF=0.5666;SAS_AF=0.4233;AA=G|||;VT=SNP
15	78516053	rs62011382	G	A	100	PASS	AC=611;AF=0.122005;AN=5008;NS=2504;DP=20464;EAS_AF=0.0635;AMR_AF=0.0937;AFR_AF=0.0961;EUR_AF=0.2366;SAS_AF=0.1196;AA=G|||;VT=SNP
15	78516145	rs76105468	T	C	100	PASS	AC=17;AF=0.00339457;AN=5008;NS=2504;DP=22373;EAS_AF=0.0169;AMR_AF=0;AFR_AF=0;EUR_AF=0;SAS_AF=0;AA=T|||;VT=SNP
15	78516800	rs7161826	T	A	100	PASS	AC=3947;AF=0.788139;AN=5008;NS=2504;DP=18641;EAS_AF=0.8502;AMR_AF=0.8473;AFR_AF=0.612;EUR_AF=0.9225;SAS_AF=0.7822;AA=G|||;VT=SNP
15	78516810	rs7182829	C	A	100	PASS	AC=2454;AF=0.490016;AN=5008;NS=2504;DP=18630;EAS_AF=0.6498;AMR_AF=0.5476;AFR_AF=0.3555;EUR_AF=0.502;SAS_AF=0.454;AA=c|||;VT=SNP
15	78517329	rs11855610	T	G	100	PASS	AC=921;AF=0.183906;AN=5008;NS=2504;DP=14901;EAS_AF=0.1518;AMR_AF=0.2565;AFR_AF=0.2648;EUR_AF=0.1511;SAS_AF=0.09;AA=T|||;VT=SNP
15	78517857	rs6495283	G	C	100	PASS	AC=2692;AF=0.53754;AN=5008;NS=2504;DP=12729;EAS_AF=0.6776;AMR_AF=0.5893;AFR_AF=0.385;EUR_AF=0.5944;SAS_AF=0.5041;AA=G|||;VT=SNP
15	78517984	rs6495284	C	T	100	PASS	AC=2870;AF=0.573083;AN=5008;NS=2504;DP=12324;EAS_AF=0.6776;AMR_AF=0.5994;AFR_AF=0.5053;EUR_AF=0.5944;SAS_AF=0.5164;AA=T|||;VT=SNP
15	78518047	rs4887018	T	C	100	PASS	AC=2694;AF=0.537939;AN=5008;NS=2504;DP=15060;EAS_AF=0.6776;AMR_AF=0.5893;AFR_AF=0.3865;EUR_AF=0.5944;SAS_AF=0.5041;AA=T|||;VT=SNP
15	78518773	rs75453885	A	G	100	PASS	AC=688;AF=0.13738;AN=5008;NS=2504;DP=13887;EAS_AF=0.123;AMR_AF=0.196;AFR_AF=0.0287;EUR_AF=0.2018;SAS_AF=0.1912;AA=A|||;VT=SNP
15	78519328	rs144994866	G	A	100	PASS	AC=686;AF=0.136981;AN=5008;NS=2504;DP=11097;EAS_AF=0.123;AMR_AF=0.196;AFR_AF=0.0272;EUR_AF=0.2018;SAS_AF=0.1912;AA=G|||;VT=SNP
15	78519543	rs8034758	A	G	100	PASS	AC=2761;AF=0.551318;AN=5008;NS=2504;DP=9076;EAS_AF=0.6766;AMR_AF=0.5893;AFR_AF=0.3858;EUR_AF=0.5994;SAS_AF=0.5695;AA=A|||;VT=SNP
15	78519672	rs74323037	A	T	100	PASS	AC=683;AF=0.136382;AN=5008;NS=2504;DP=17097;EAS_AF=0.123;AMR_AF=0.196;AFR_AF=0.0272;EUR_AF=0.1988;SAS_AF=0.1912;AA=A|||;VT=SNP
15	78520204	rs4887019	G	A	100	PASS	AC=2754;AF=0.54992;AN=5008;NS=2504;DP=21090;EAS_AF=0.6766;AMR_AF=0.5893;AFR_AF=0.385;EUR_AF=0.5944;SAS_AF=0.5685;AA=g|||;VT=SNP
15	78521149	rs2139443	G	A	100	PASS	AC=1832;AF=0.365815;AN=5008;NS=2504;DP=18599;EAS_AF=0.5228;AMR_AF=0.3343;AFR_AF=0.1195;EUR_AF=0.4453;SAS_AF=0.4775;AA=G|||;VT=SNP
15	78521333	rs1022389	T	C	100	PASS	AC=684;AF=0.136581;AN=5008;NS=2504;DP=18572;EAS_AF=0.123;AMR_AF=0.1945;AFR_AF=0.0272;EUR_AF=0.2008;SAS_AF=0.1912;AA=T|||;VT=SNP
15	78521646	rs4887020	A	C	100	PASS	AC=2941;AF=0.58726;AN=5008;NS=2504;DP=18976;EAS_AF=0.6766;AMR_AF=0.5994;AFR_AF=0.5076;EUR_AF=0.5994;SAS_AF=0.5818;AA=C|||;VT=SNP
15	78522306	rs6495285	A	G	100	PASS	AC=2770;AF=0.553115;AN=5008;NS=2504;DP=21559;EAS_AF=0.6766;AMR_AF=0.5893;AFR_AF=0.3933;EUR_AF=0.5994;SAS_AF=0.5685;AA=A|||;VT=SNP
15	78523320	rs55639638	G	T	100	PASS	AC=924;AF=0.184505;AN=5008;NS=2504;DP=18706;EAS_AF=0.1508;AMR_AF=0.2565;AFR_AF=0.267;EUR_AF=0.1511;SAS_AF=0.091;AA=T|||;VT=SNP
15	78523619	rs56942697	C	T	100	PASS	AC=874;AF=0.174521;AN=5008;NS=2504;DP=15395;EAS_AF=0.1528;AMR_AF=0.2536;AFR_AF=0.2307;EUR_AF=0.1501;SAS_AF=0.09;AA=C|||;VT=SNP
15	78523725	rs142111490	G	A	100	PASS	AC=111;AF=0.0221645;AN=5008;NS=2504;DP=16578;EAS_AF=0.0496;AMR_AF=0.0014;AFR_AF=0.0008;EUR_AF=0.007;SAS_AF=0.0532;AA=G|||;VT=SNP
15	78523816	rs12591998	C	T	100	PASS	AC=1866;AF=0.372604;AN=5008;NS=2504;DP=16879;EAS_AF=0.5248;AMR_AF=0.3372;AFR_AF=0.1415;EUR_AF=0.4463;SAS_AF=0.4775;AA=C|||;VT=SNP
15	78523968	rs8032174	C	T	100	PASS	AC=943;AF=0.188299;AN=5008;NS=2504;DP=16514;EAS_AF=0.1528;AMR_AF=0.255;AFR_AF=0.27;EUR_AF=0.1511;SAS_AF=0.1053;AA=T|||;VT=SNP
15	78524199	rs57729539	A	G	100	PASS	AC=1063;AF=0.21226;AN=5008;NS=2504;DP=22987;EAS_AF=0.1994;AMR_AF=0.183;AFR_AF=0.267;EUR_AF=0.1928;SAS_AF=0.1922;AA=A|||;VT=SNP
15	78524868	rs35078436	A	T	100	PASS	AC=928;AF=0.185304;AN=5008;NS=2504;DP=18016;EAS_AF=0.1528;AMR_AF=0.255;AFR_AF=0.2693;EUR_AF=0.1511;SAS_AF=0.091;AA=A|||;VT=SNP
15	78525008	rs11072745	G	A	100	PASS	AC=929;AF=0.185503;AN=5008;NS=2504;DP=19564;EAS_AF=0.1528;AMR_AF=0.255;AFR_AF=0.27;EUR_AF=0.1511;SAS_AF=0.091;AA=A|||;VT=SNP
15	78525016	rs11072746	A	C	100	PASS	AC=925;AF=0.184704;AN=5008;NS=2504;DP=20350;EAS_AF=0.1528;AMR_AF=0.255;AFR_AF=0.267;EUR_AF=0.1511;SAS_AF=0.091;AA=A|||;VT=SNP
15	78525421	rs7179157	G	A	100	PASS	AC=1868;AF=0.373003;AN=5008;NS=2504;DP=19313;EAS_AF=0.5228;AMR_AF=0.3372;AFR_AF=0.1415;EUR_AF=0.4503;SAS_AF=0.4775;AA=G|||;VT=SNP
15	78525994	rs11634386	G	A	100	PASS	AC=1044;AF=0.208466;AN=5008;NS=2504;DP=17749;EAS_AF=0.1984;AMR_AF=0.183;AFR_AF=0.2526;EUR_AF=0.1928;SAS_AF=0.1933;AA=G|||;VT=SNP
15	78526301	rs8024207	G	A	100	PASS	AC=924;AF=0.184505;AN=5008;NS=2504;DP=19139;EAS_AF=0.1528;AMR_AF=0.255;AFR_AF=0.2655;EUR_AF=0.1521;SAS_AF=0.091;AA=G|||;VT=SNP
15	78526317	rs80071140	C	T	100	PASS	AC=660;AF=0.131789;AN=5008;NS=2504;DP=19053;EAS_AF=0.123;AMR_AF=0.1916;AFR_AF=0.0129;EUR_AF=0.1978;SAS_AF=0.1912;AA=C|||;VT=SNP
15	78526441	rs76547247	C	T	100	PASS	AC=19;AF=0.00379393;AN=5008;NS=2504;DP=18537;EAS_AF=0.0188;AMR_AF=0;AFR_AF=0;EUR_AF=0;SAS_AF=0;AA=C|||;VT=SNP
15	78526556	rs10162606	C	T	100	PASS	AC=2787;AF=0.55651;AN=5008;NS=2504;DP=17498;EAS_AF=0.6448;AMR_AF=0.5461;AFR_AF=0.3434;EUR_AF=0.6471;SAS_AF=0.6677;AA=C|||;VT=SNP
15	78527253	rs3813577	T	C	100	PASS	AC=1498;AF=0.299121;AN=5008;NS=2504;DP=13324;EAS_AF=0.2837;AMR_AF=0.4251;AFR_AF=0.2526;EUR_AF=0.337;SAS_AF=0.2495;AA=T|||;VT=SNP
15	78527575	rs78565759	G	A	100	PASS	AC=647;AF=0.129193;AN=5008;NS=2504;DP=17226;EAS_AF=0.122;AMR_AF=0.1686;AFR_AF=0.0507;EUR_AF=0.1918;SAS_AF=0.1503;AA=G|||;VT=SNP
15	78527616	rs4886563	G	T	100	PASS	AC=1995;AF=0.398363;AN=5008;NS=2504;DP=18552;EAS_AF=0.5794;AMR_AF=0.4323;AFR_AF=0.295;EUR_AF=0.3012;SAS_AF=0.4274;AA=G|||;VT=SNP
15	78527748	rs144503648	G	A	100	PASS	AC=15;AF=0.00299521;AN=5008;NS=2504;DP=17176;EAS_AF=0.0149;AMR_AF=0;AFR_AF=0;EUR_AF=0;SAS_AF=0;AA=G|||;VT=SNP
15	78528538	rs12708524	C	T	100	PASS	AC=3333;AF=0.665535;AN=5008;NS=2504;DP=17023;EAS_AF=0.7103;AMR_AF=0.4928;AFR_AF=0.7254;EUR_AF=0.6461;SAS_AF=0.681;AA=T|||;VT=SNP
15	78529070	rs80014851	G	C	100	PASS	AC=18;AF=0.00359425;AN=5008;NS=2504;DP=19932;EAS_AF=0.0179;AMR_AF=0;AFR_AF=0;EUR_AF=0;SAS_AF=0;AA=G|||;VT=SNP
15	78529539	rs12443071	C	T	100	PASS	AC=593;AF=0.118411;AN=5008;NS=2504;DP=17355;EAS_AF=0.1349;AMR_AF=0.1628;AFR_AF=0.0121;EUR_AF=0.1849;SAS_AF=0.1452;AA=C|||;VT=SNP
15	78529575	rs8041847	G	A	100	PASS	AC=3295;AF=0.657947;AN=5008;NS=2504;DP=17673;EAS_AF=0.7192;AMR_AF=0.4899;AFR_AF=0.6929;EUR_AF=0.6451;SAS_AF=0.68;AA=A|||;VT=SNP
15	78529576	rs28445860	G	A	100	PASS	AC=941;AF=0.187899;AN=5008;NS=2504;DP=17691;EAS_AF=0.1657;AMR_AF=0.147;AFR_AF=0.211;EUR_AF=0.1998;SAS_AF=0.1963;AA=G|||;VT=SNP
15	78529943	rs8027099	T	C	100	PASS	AC=830;AF=0.165735;AN=5008;NS=2504;DP=19391;EAS_AF=0.1438;AMR_AF=0.3098;AFR_AF=0.1838;EUR_AF=0.1402;SAS_AF=0.0879;AA=T|||;VT=SNP
15	78530166	rs8026517	G	C	100	PASS	AC=854;AF=0.170527;AN=5008;NS=2504;DP=16923;EAS_AF=0.1438;AMR_AF=0.3112;AFR_AF=0.2005;EUR_AF=0.1412;SAS_AF=0.0879;AA=G|||;VT=SNP
15	78530257	rs2102906	A	G	100	PASS	AC=4139;AF=0.826478;AN=5008;NS=2504;DP=19236;EAS_AF=0.8552;AMR_AF=0.8012;AFR_AF=0.8918;EUR_AF=0.7863;SAS_AF=0.7679;AA=G|||;VT=SNP
15	78530261	rs12910114	C	T	100	PASS	AC=866;AF=0.172923;AN=5008;NS=2504;DP=19503;EAS_AF=0.124;AMR_AF=0.1657;AFR_AF=0.1536;EUR_AF=0.2813;SAS_AF=0.1431;AA=C|||;VT=SNP
15	78530837	rs4886564	T	C	100	PASS	AC=1151;AF=0.229832;AN=5008;NS=2504;DP=19261;EAS_AF=0.4226;AMR_AF=0.1585;AFR_AF=0.0885;EUR_AF=0.164;SAS_AF=0.3405;AA=T|||;VT=SNP
15	78530940	rs1533665	G	A	100	PASS	AC=3267;AF=0.652356;AN=5008;NS=2504;DP=18975;EAS_AF=0.7123;AMR_AF=0.4885;AFR_AF=0.6778;EUR_AF=0.6451;SAS_AF=0.68;AA=G|||;VT=SNP
15	78530991	rs1533666	G	A	100	PASS	AC=4132;AF=0.82508;AN=5008;NS=2504;DP=18823;EAS_AF=0.8562;AMR_AF=0.7983;AFR_AF=0.888;EUR_AF=0.7863;SAS_AF=0.7669;AA=A|||;VT=SNP
15	78531287	rs2013093	C	A	100	PASS	AC=3255;AF=0.64996;AN=5008;NS=2504;DP=20830;EAS_AF=0.7103;AMR_AF=0.4841;AFR_AF=0.6702;EUR_AF=0.6471;SAS_AF=0.681;AA=A|||;VT=SNP
15	78531533	rs1969341	T	C	100	PASS	AC=3276;AF=0.654153;AN=5008;NS=2504;DP=18365;EAS_AF=0.7163;AMR_AF=0.4856;AFR_AF=0.6808;EUR_AF=0.6471;SAS_AF=0.681;AA=C|||;VT=SNP
15	78532385	rs11072747	T	C	100	PASS	AC=836;AF=0.166933;AN=5008;NS=2504;DP=18132;EAS_AF=0.1399;AMR_AF=0.3112;AFR_AF=0.1929;EUR_AF=0.1382;SAS_AF=0.0869;AA=T|||;VT=SNP
15	78532926	rs8043149	C	T	100	PASS	AC=3272;AF=0.653355;AN=5008;NS=2504;DP=15229;EAS_AF=0.7113;AMR_AF=0.4841;AFR_AF=0.6823;EUR_AF=0.6461;SAS_AF=0.682;AA=T|||;VT=SNP
15	78532959	rs8043166	C	T	100	PASS	AC=4130;AF=0.824681;AN=5008;NS=2504;DP=16760;EAS_AF=0.8512;AMR_AF=0.7968;AFR_AF=0.8903;EUR_AF=0.7853;SAS_AF=0.7689;AA=T|||;VT=SNP
15	78533038	rs59839442	T	C	100	PASS	AC=858;AF=0.171326;AN=5008;NS=2504;DP=15084;EAS_AF=0.1399;AMR_AF=0.3127;AFR_AF=0.208;EUR_AF=0.1392;SAS_AF=0.0869;AA=T|||;VT=SNP
15	78533652	rs1980229	T	C	100	PASS	AC=858;AF=0.171326;AN=5008;NS=2504;DP=15265;EAS_AF=0.1399;AMR_AF=0.3127;AFR_AF=0.208;EUR_AF=0.1392;SAS_AF=0.0869;AA=T|||;VT=SNP
15	78533710	rs1980230	T	C	100	PASS	AC=858;AF=0.171326;AN=5008;NS=2504;DP=15498;EAS_AF=0.1399;AMR_AF=0.3127;AFR_AF=0.208;EUR_AF=0.1392;SAS_AF=0.0869;AA=T|||;VT=SNP
15	78534110	rs1010389	G	A	100	PASS	AC=817;AF=0.163139;AN=5008;NS=2504;DP=18140;EAS_AF=0.1399;AMR_AF=0.3084;AFR_AF=0.1815;EUR_AF=0.1362;SAS_AF=0.0869;AA=G|||;VT=SNP
15	78535050	rs932218	T	C	100	PASS	AC=3882;AF=0.77516;AN=5008;NS=2504;DP=18898;EAS_AF=0.869;AMR_AF=0.6499;AFR_AF=0.6997;EUR_AF=0.833;SAS_AF=0.8098;AA=T|||;VT=SNP
15	78535281	rs939243	T	C	100	PASS	AC=1585;AF=0.316494;AN=5008;NS=2504;DP=15055;EAS_AF=0.3095;AMR_AF=0.3415;AFR_AF=0.18;EUR_AF=0.4662;SAS_AF=0.3364;AA=T|||;VT=SNP
15	78535287	rs72734675	G	A	100	PASS	AC=891;AF=0.177915;AN=5008;NS=2504;DP=15942;EAS_AF=0.2292;AMR_AF=0.2392;AFR_AF=0.0265;EUR_AF=0.2803;SAS_AF=0.181;AA=G|||;VT=SNP
15	78535437	rs4887023	C	G	100	PASS	AC=2121;AF=0.423522;AN=5008;NS=2504;DP=18049;EAS_AF=0.5595;AMR_AF=0.3012;AFR_AF=0.379;EUR_AF=0.3658;SAS_AF=0.4898;AA=G|||;VT=SNP
15	78536209	rs12591810	A	G	100	PASS	AC=2020;AF=0.403355;AN=5008;NS=2504;DP=17437;EAS_AF=0.5595;AMR_AF=0.2911;AFR_AF=0.3079;EUR_AF=0.3658;SAS_AF=0.4898;AA=G|||;VT=SNP
15	78536369	rs12904618	G	A	100	PASS	AC=778;AF=0.155351;AN=5008;NS=2504;DP=19290;EAS_AF=0.127;AMR_AF=0.1614;AFR_AF=0.0847;EUR_AF=0.2823;SAS_AF=0.1452;AA=G|||;VT=SNP
15	78536529	rs12904669	C	T	100	PASS	AC=2017;AF=0.402756;AN=5008;NS=2504;DP=20558;EAS_AF=0.5595;AMR_AF=0.2911;AFR_AF=0.3056;EUR_AF=0.3658;SAS_AF=0.4898;AA=C|||;VT=SNP
15	78536683	rs12439043	C	T	100	PASS	AC=2019;AF=0.403155;AN=5008;NS=2504;DP=18569;EAS_AF=0.5595;AMR_AF=0.2911;AFR_AF=0.3071;EUR_AF=0.3658;SAS_AF=0.4898;AA=C|||;VT=SNP
15	78536924	rs12439144	G	A	100	PASS	AC=2025;AF=0.404353;AN=5008;NS=2504;DP=20576;EAS_AF=0.5595;AMR_AF=0.2925;AFR_AF=0.3071;EUR_AF=0.3708;SAS_AF=0.4898;AA=G|||;VT=SNP
15	78537091	rs4643281	A	C	100	PASS	AC=2028;AF=0.404952;AN=5008;NS=2504;DP=18627;EAS_AF=0.5625;AMR_AF=0.2925;AFR_AF=0.3071;EUR_AF=0.3708;SAS_AF=0.4898;AA=A|||;VT=SNP
15	78537155	rs1879154	T	C	100	PASS	AC=2026;AF=0.404553;AN=5008;NS=2504;DP=20460;EAS_AF=0.5595;AMR_AF=0.2925;AFR_AF=0.3079;EUR_AF=0.3708;SAS_AF=0.4898;AA=C|||;VT=SNP
15	78537156	rs1879155	G	A	100	PASS	AC=1242;AF=0.248003;AN=5008;NS=2504;DP=20672;EAS_AF=0.4325;AMR_AF=0.1311;AFR_AF=0.2186;EUR_AF=0.0885;SAS_AF=0.3446;AA=G|||;VT=SNP
15	78537327	rs11854210	A	C	100	PASS	AC=711;AF=0.141973;AN=5008;NS=2504;DP=17882;EAS_AF=0.126;AMR_AF=0.1556;AFR_AF=0.0386;EUR_AF=0.2833;SAS_AF=0.1431;AA=A|||;VT=SNP
15	78537363	rs11637790	T	C	100	PASS	AC=810;AF=0.161741;AN=5008;NS=2504;DP=17010;EAS_AF=0.129;AMR_AF=0.3127;AFR_AF=0.1762;EUR_AF=0.1372;SAS_AF=0.0941;AA=T|||;VT=SNP
15	78537742	rs28539781	C	T	100	PASS	AC=1242;AF=0.248003;AN=5008;NS=2504;DP=18366;EAS_AF=0.4315;AMR_AF=0.1311;AFR_AF=0.2194;EUR_AF=0.0885;SAS_AF=0.3446;AA=C|||;VT=SNP
15	78537744	rs11633763	G	C	100	PASS	AC=809;AF=0.161542;AN=5008;NS=2504;DP=18316;EAS_AF=0.129;AMR_AF=0.3112;AFR_AF=0.1762;EUR_AF=0.1372;SAS_AF=0.0941;AA=G|||;VT=SNP
15	78537917	rs4283196	T	C	100	PASS	AC=1232;AF=0.246006;AN=5008;NS=2504;DP=20062;EAS_AF=0.4335;AMR_AF=0.1311;AFR_AF=0.205;EUR_AF=0.0885;SAS_AF=0.3517;AA=T|||;VT=SNP
15	78537981	rs11633894	G	A	100	PASS	AC=810;AF=0.161741;AN=5008;NS=2504;DP=20214;EAS_AF=0.129;AMR_AF=0.3127;AFR_AF=0.1762;EUR_AF=0.1372;SAS_AF=0.0941;AA=G|||;VT=SNP
15	78537990	rs12916024	T	C	100	PASS	AC=784;AF=0.15655;AN=5008;NS=2504;DP=20100;EAS_AF=0.127;AMR_AF=0.1614;AFR_AF=0.0885;EUR_AF=0.2823;SAS_AF=0.1462;AA=T|||;VT=SNP
15	78538062	rs11633822	C	G	100	PASS	AC=809;AF=0.161542;AN=5008;NS=2504;DP=19754;EAS_AF=0.129;AMR_AF=0.3112;AFR_AF=0.1762;EUR_AF=0.1372;SAS_AF=0.0941;AA=C|||;VT=SNP
15	78538176	rs4616260	C	T	100	PASS	AC=1244;AF=0.248403;AN=5008;NS=2504;DP=18793;EAS_AF=0.4325;AMR_AF=0.1311;AFR_AF=0.2201;EUR_AF=0.0885;SAS_AF=0.3446;AA=C|||;VT=SNP
15	78538899	rs11635166	C	T	100	PASS	AC=490;AF=0.0978435;AN=5008;NS=2504;DP=13846;EAS_AF=0.0794;AMR_AF=0.0994;AFR_AF=0.0144;EUR_AF=0.1859;SAS_AF=0.138;AA=C|||;VT=SNP
15	78539092	rs7166069	C	A	100	PASS	AC=2012;AF=0.401757;AN=5008;NS=2504;DP=21501;EAS_AF=0.5595;AMR_AF=0.2925;AFR_AF=0.2965;EUR_AF=0.3708;SAS_AF=0.4908;AA=A|||;VT=SNP
15	78539406	rs11853080	T	G	100	PASS	AC=813;AF=0.16234;AN=5008;NS=2504;DP=18645;EAS_AF=0.128;AMR_AF=0.1628;AFR_AF=0.0998;EUR_AF=0.2863;SAS_AF=0.1544;AA=T|||;VT=SNP
15	78539421	rs16969656	G	A	100	PASS	AC=1228;AF=0.245208;AN=5008;NS=2504;DP=18867;EAS_AF=0.4325;AMR_AF=0.1311;AFR_AF=0.2073;EUR_AF=0.0885;SAS_AF=0.3456;AA=G|||;VT=SNP
15	78539661	rs8032081	A	G	100	PASS	AC=2015;AF=0.402356;AN=5008;NS=2504;DP=16447;EAS_AF=0.5605;AMR_AF=0.2925;AFR_AF=0.2973;EUR_AF=0.3718;SAS_AF=0.4908;AA=G|||;VT=SNP
15	78540267	rs12916463	A	G	100	PASS	AC=779;AF=0.155551;AN=5008;NS=2504;DP=17591;EAS_AF=0.127;AMR_AF=0.1614;AFR_AF=0.0855;EUR_AF=0.2823;SAS_AF=0.1452;AA=A|||;VT=SNP
15	78541745	rs1519818	G	A	100	PASS	AC=2650;AF=0.529153;AN=5008;NS=2504;DP=18807;EAS_AF=0.7083;AMR_AF=0.4654;AFR_AF=0.3207;EUR_AF=0.5666;SAS_AF=0.6329;AA=G|||;VT=SNP
15	78541769	rs1519819	C	T	100	PASS	AC=2634;AF=0.525958;AN=5008;NS=2504;DP=18840;EAS_AF=0.7073;AMR_AF=0.4654;AFR_AF=0.3094;EUR_AF=0.5666;SAS_AF=0.6329;AA=T|||;VT=SNP
15	78542649	rs8182023	C	T	100	PASS	AC=2729;AF=0.544928;AN=5008;NS=2504;DP=16058;EAS_AF=0.7093;AMR_AF=0.6138;AFR_AF=0.447;EUR_AF=0.4225;SAS_AF=0.5849;AA=C|||;VT=SNP
15	78542661	rs62007799	C	T	100	PASS	AC=947;AF=0.189097;AN=5008;NS=2504;DP=15605;EAS_AF=0.1617;AMR_AF=0.1657;AFR_AF=0.1717;EUR_AF=0.2664;SAS_AF=0.1779;AA=C|||;VT=SNP
15	78543520	rs8182033	C	T	100	PASS	AC=1923;AF=0.383986;AN=5008;NS=2504;DP=19444;EAS_AF=0.5804;AMR_AF=0.304;AFR_AF=0.2723;EUR_AF=0.2843;SAS_AF=0.4918;AA=C|||;VT=SNP
15	78544178	rs34833901	T	C	100	PASS	AC=978;AF=0.195288;AN=5008;NS=2504;DP=21086;EAS_AF=0.1617;AMR_AF=0.1671;AFR_AF=0.1921;EUR_AF=0.2674;SAS_AF=0.18;AA=T|||;VT=SNP
15	78544524	rs4887024	C	T	100	PASS	AC=2659;AF=0.53095;AN=5008;NS=2504;DP=17482;EAS_AF=0.7093;AMR_AF=0.611;AFR_AF=0.3949;EUR_AF=0.4225;SAS_AF=0.5859;AA=C|||;VT=SNP
15	78544652	rs149174720	G	A	100	PASS	AC=20;AF=0.00399361;AN=5008;NS=2504;DP=14958;EAS_AF=0.0169;AMR_AF=0.0029;AFR_AF=0;EUR_AF=0;SAS_AF=0.001;AA=G|||;VT=SNP
15	78545463	rs148177597	G	A	100	PASS	AC=804;AF=0.160543;AN=5008;NS=2504;DP=15999;EAS_AF=0.128;AMR_AF=0.3069;AFR_AF=0.174;EUR_AF=0.1382;SAS_AF=0.0951;AA=G|||;VT=SNP
15	78545507	rs12905862	G	A	100	PASS	AC=737;AF=0.147165;AN=5008;NS=2504;DP=17898;EAS_AF=0.127;AMR_AF=0.1614;AFR_AF=0.056;EUR_AF=0.2823;SAS_AF=0.1421;AA=G|||;VT=SNP
15	78545724	rs11072749	G	A	100	PASS	AC=2658;AF=0.530751;AN=5008;NS=2504;DP=18304;EAS_AF=0.7093;AMR_AF=0.611;AFR_AF=0.3941;EUR_AF=0.4225;SAS_AF=0.5859;AA=G|||;VT=SNP
15	78546189	rs11633014	T	C	100	PASS	AC=3613;AF=0.721446;AN=5008;NS=2504;DP=17439;EAS_AF=0.871;AMR_AF=0.7767;AFR_AF=0.5658;EUR_AF=0.6889;SAS_AF=0.772;AA=C|||;VT=SNP
15	78546512	rs62007802	G	C	100	PASS	AC=949;AF=0.189497;AN=5008;NS=2504;DP=17885;EAS_AF=0.1607;AMR_AF=0.1657;AFR_AF=0.1725;EUR_AF=0.2654;SAS_AF=0.181;AA=G|||;VT=SNP
15	78546903	rs7183158	G	A	100	PASS	AC=1887;AF=0.376797;AN=5008;NS=2504;DP=20046;EAS_AF=0.6002;AMR_AF=0.3012;AFR_AF=0.2231;EUR_AF=0.2913;SAS_AF=0.4959;AA=G|||;VT=SNP
15	78546996	rs4461038	A	G	100	PASS	AC=3674;AF=0.733626;AN=5008;NS=2504;DP=22755;EAS_AF=0.871;AMR_AF=0.7853;AFR_AF=0.6006;EUR_AF=0.6938;SAS_AF=0.7761;AA=G|||;VT=SNP
15	78547321	rs10851902	A	G	100	PASS	AC=2722;AF=0.54353;AN=5008;NS=2504;DP=22997;EAS_AF=0.7014;AMR_AF=0.6239;AFR_AF=0.413;EUR_AF=0.4493;SAS_AF=0.5971;AA=A|||;VT=SNP
15	78547449	rs11639191	C	A	100	PASS	AC=942;AF=0.188099;AN=5008;NS=2504;DP=20620;EAS_AF=0.1577;AMR_AF=0.1686;AFR_AF=0.171;EUR_AF=0.2634;SAS_AF=0.1789;AA=C|||;VT=SNP
15	78547493	rs11639195	A	T	100	PASS	AC=989;AF=0.197484;AN=5008;NS=2504;DP=19515;EAS_AF=0.1577;AMR_AF=0.1686;AFR_AF=0.2042;EUR_AF=0.2664;SAS_AF=0.1789;AA=A|||;VT=SNP
15	78547570	rs56744926	T	C	100	PASS	AC=643;AF=0.128395;AN=5008;NS=2504;DP=17744;EAS_AF=0.1508;AMR_AF=0.1816;AFR_AF=0.0129;EUR_AF=0.2008;SAS_AF=0.1493;AA=T|||;VT=SNP
15	78548078	rs41422846	T	C	100	PASS	AC=772;AF=0.154153;AN=5008;NS=2504;DP=14579;EAS_AF=0.0972;AMR_AF=0.3098;AFR_AF=0.1725;EUR_AF=0.1392;SAS_AF=0.093;AA=T|||;VT=SNP
15	78548314	rs56291665	C	T	100	PASS	AC=774;AF=0.154553;AN=5008;NS=2504;DP=12590;EAS_AF=0.0972;AMR_AF=0.3098;AFR_AF=0.174;EUR_AF=0.1392;SAS_AF=0.093;AA=C|||;VT=SNP
15	78548856	rs144934111	C	G	100	PASS	AC=14;AF=0.00279553;AN=5008;NS=2504;DP=15562;EAS_AF=0.0129;AMR_AF=0;AFR_AF=0;EUR_AF=0;SAS_AF=0.001;AA=C|||;VT=SNP
15	78548913	rs116884898	A	G	100	PASS	AC=14;AF=0.00279553;AN=5008;NS=2504;DP=15277;EAS_AF=0.0129;AMR_AF=0;AFR_AF=0;EUR_AF=0;SAS_AF=0.001;AA=A|||;VT=SNP
15	78549109	rs12907308	A	G	100	PASS	AC=737;AF=0.147165;AN=5008;NS=2504;DP=13748;EAS_AF=0.126;AMR_AF=0.1542;AFR_AF=0.087;EUR_AF=0.2604;SAS_AF=0.1288;AA=A|||;VT=SNP
15	78549669	rs28681327	C	T	100	PASS	AC=1365;AF=0.272564;AN=5008;NS=2504;DP=21147;EAS_AF=0.4663;AMR_AF=0.134;AFR_AF=0.261;EUR_AF=0.1093;SAS_AF=0.3548;AA=C|||;VT=SNP
15	78550081	rs8039884	G	T	100	PASS	AC=732;AF=0.146166;AN=5008;NS=2504;DP=20373;EAS_AF=0.126;AMR_AF=0.1527;AFR_AF=0.087;EUR_AF=0.2565;SAS_AF=0.1288;AA=G|||;VT=SNP
15	78551146	rs28631197	T	A	100	PASS	AC=1365;AF=0.272564;AN=5008;NS=2504;DP=15802;EAS_AF=0.4663;AMR_AF=0.134;AFR_AF=0.261;EUR_AF=0.1093;SAS_AF=0.3548;AA=T|||;VT=SNP
15	78551216	rs8025227	C	G	100	PASS	AC=1630;AF=0.325479;AN=5008;NS=2504;DP=17101;EAS_AF=0.3085;AMR_AF=0.3516;AFR_AF=0.2171;EUR_AF=0.4652;SAS_AF=0.3272;AA=C|||;VT=SNP
15	78551389	rs2139444	A	G	100	PASS	AC=1640;AF=0.327476;AN=5008;NS=2504;DP=17712;EAS_AF=0.3085;AMR_AF=0.3516;AFR_AF=0.2171;EUR_AF=0.4652;SAS_AF=0.3374;AA=A|||;VT=SNP
15	78551595	rs56116800	C	A	100	PASS	AC=796;AF=0.158946;AN=5008;NS=2504;DP=20477;EAS_AF=0.0972;AMR_AF=0.3112;AFR_AF=0.1914;EUR_AF=0.1402;SAS_AF=0.09;AA=C|||;VT=SNP
15	78551678	rs2176752	T	C	100	PASS	AC=1640;AF=0.327476;AN=5008;NS=2504;DP=19088;EAS_AF=0.3085;AMR_AF=0.3516;AFR_AF=0.2171;EUR_AF=0.4652;SAS_AF=0.3374;AA=T|||;VT=SNP
15	78551927	rs11638511	A	G	100	PASS	AC=2437;AF=0.486621;AN=5008;NS=2504;DP=20851;EAS_AF=0.4058;AMR_AF=0.6628;AFR_AF=0.4085;EUR_AF=0.6054;SAS_AF=0.4284;AA=G|||;VT=SNP
15	78552537	rs56273823	C	G	100	PASS	AC=798;AF=0.159345;AN=5008;NS=2504;DP=18436;EAS_AF=0.0972;AMR_AF=0.3112;AFR_AF=0.1921;EUR_AF=0.1402;SAS_AF=0.091;AA=C|||;VT=SNP
15	78552790	rs56291632	C	T	100	PASS	AC=475;AF=0.0948482;AN=5008;NS=2504;DP=20949;EAS_AF=0.0665;AMR_AF=0.1009;AFR_AF=0.0136;EUR_AF=0.1829;SAS_AF=0.1391;AA=C|||;VT=SNP
15	78553032	rs12900109	A	G	100	PASS	AC=736;AF=0.146965;AN=5008;NS=2504;DP=20133;EAS_AF=0.125;AMR_AF=0.1527;AFR_AF=0.087;EUR_AF=0.2575;SAS_AF=0.1329;AA=A|||;VT=SNP
15	78553424	rs55948722	G	T	100	PASS	AC=251;AF=0.0501198;AN=5008;NS=2504;DP=20177;EAS_AF=0.0903;AMR_AF=0.0562;AFR_AF=0.0015;EUR_AF=0.0815;SAS_AF=0.0378;AA=G|||;VT=SNP
15	78554213	rs11631528	C	T	100	PASS	AC=793;AF=0.158347;AN=5008;NS=2504;DP=16205;EAS_AF=0.0972;AMR_AF=0.3112;AFR_AF=0.1906;EUR_AF=0.1402;SAS_AF=0.0879;AA=C|||;VT=SNP
15	78554215	rs11631613	G	A	100	PASS	AC=767;AF=0.153155;AN=5008;NS=2504;DP=16096;EAS_AF=0.0972;AMR_AF=0.3098;AFR_AF=0.1725;EUR_AF=0.1392;SAS_AF=0.0879;AA=G|||;VT=SNP
15	78554301	rs12592062	A	T	100	PASS	AC=1399;AF=0.279353;AN=5008;NS=2504;DP=18909;EAS_AF=0.4663;AMR_AF=0.2104;AFR_AF=0.0908;EUR_AF=0.2863;SAS_AF=0.3834;AA=A|||;VT=SNP
15	78555357	rs75369292	T	C	100	PASS	AC=505;AF=0.100839;AN=5008;NS=2504;DP=17740;EAS_AF=0.129;AMR_AF=0.0735;AFR_AF=0.1029;EUR_AF=0.0855;SAS_AF=0.1043;AA=T|||;VT=SNP
15	78555982	rs79827225	A	G	100	PASS	AC=406;AF=0.0810703;AN=5008;NS=2504;DP=19154;EAS_AF=0.126;AMR_AF=0.0677;AFR_AF=0.034;EUR_AF=0.0855;SAS_AF=0.1033;AA=A|||;VT=SNP
15	78556076	rs77185764	G	A	100	PASS	AC=502;AF=0.10024;AN=5008;NS=2504;DP=18980;EAS_AF=0.126;AMR_AF=0.0735;AFR_AF=0.1029;EUR_AF=0.0855;SAS_AF=0.1043;AA=C|||;VT=SNP
15	78556250	rs78827644	G	A	100	PASS	AC=504;AF=0.100639;AN=5008;NS=2504;DP=17697;EAS_AF=0.126;AMR_AF=0.0735;AFR_AF=0.1044;EUR_AF=0.0855;SAS_AF=0.1043;AA=G|||;VT=SNP
15	78556258	rs79052265	A	T	100	PASS	AC=502;AF=0.10024;AN=5008;NS=2504;DP=17491;EAS_AF=0.126;AMR_AF=0.0735;AFR_AF=0.1029;EUR_AF=0.0855;SAS_AF=0.1043;AA=A|||;VT=SNP
15	78556571	rs62007805	G	A	100	PASS	AC=1607;AF=0.320887;AN=5008;NS=2504;DP=11106;EAS_AF=0.3016;AMR_AF=0.3458;AFR_AF=0.2292;EUR_AF=0.4404;SAS_AF=0.3241;AA=G|||;VT=SNP
15	78556895	rs117636273	G	A	100	PASS	AC=502;AF=0.10024;AN=5008;NS=2504;DP=6815;EAS_AF=0.126;AMR_AF=0.0735;AFR_AF=0.1021;EUR_AF=0.0855;SAS_AF=0.1053;AA=G|||;VT=SNP
15	78557392	rs113594982	C	T	100	PASS	AC=501;AF=0.10004;AN=5008;NS=2504;DP=10514;EAS_AF=0.127;AMR_AF=0.0735;AFR_AF=0.1014;EUR_AF=0.0855;SAS_AF=0.1043;AA=C|||;VT=SNP
15	78557720	rs62007832	C	G	100	PASS	AC=962;AF=0.192093;AN=5008;NS=2504;DP=20785;EAS_AF=0.1508;AMR_AF=0.1643;AFR_AF=0.2163;EUR_AF=0.2445;SAS_AF=0.1677;AA=c|||;VT=SNP
15	78558170	rs55718582	T	C	100	PASS	AC=1644;AF=0.328275;AN=5008;NS=2504;DP=21291;EAS_AF=0.3016;AMR_AF=0.3429;AFR_AF=0.2526;EUR_AF=0.4384;SAS_AF=0.3344;AA=C|||;VT=SNP
15	78558509	rs2037347	G	A	100	PASS	AC=3990;AF=0.796725;AN=5008;NS=2504;DP=20038;EAS_AF=0.8879;AMR_AF=0.6556;AFR_AF=0.7564;EUR_AF=0.827;SAS_AF=0.8262;AA=A|||;VT=SNP
15	78558857	rs10152846	C	T	100	PASS	AC=1630;AF=0.325479;AN=5008;NS=2504;DP=20532;EAS_AF=0.3016;AMR_AF=0.3429;AFR_AF=0.2489;EUR_AF=0.4384;SAS_AF=0.3252;AA=C|||;VT=SNP
15	78559118	rs4887025	G	A	100	PASS	AC=1630;AF=0.325479;AN=5008;NS=2504;DP=22483;EAS_AF=0.3016;AMR_AF=0.3429;AFR_AF=0.2489;EUR_AF=0.4384;SAS_AF=0.3252;AA=G|||;VT=SNP
15	78559767	rs12442376	T	G	100	PASS	AC=3374;AF=0.673722;AN=5008;NS=2504;DP=17872;EAS_AF=0.7619;AMR_AF=0.5778;AFR_AF=0.5719;EUR_AF=0.7406;SAS_AF=0.7198;AA=T|||;VT=SNP
15	78559843	rs12909123	A	G	100	PASS	AC=1726;AF=0.344649;AN=5008;NS=2504;DP=15897;EAS_AF=0.4603;AMR_AF=0.2363;AFR_AF=0.3154;EUR_AF=0.3022;SAS_AF=0.3855;AA=A|||;VT=SNP
15	78559937	rs12442418	T	C	100	PASS	AC=1630;AF=0.325479;AN=5008;NS=2504;DP=17385;EAS_AF=0.3016;AMR_AF=0.3415;AFR_AF=0.2489;EUR_AF=0.4384;SAS_AF=0.3262;AA=T|||;VT=SNP
15	78559999	rs8025999	G	A	100	PASS	AC=3992;AF=0.797125;AN=5008;NS=2504;DP=17597;EAS_AF=0.8879;AMR_AF=0.6556;AFR_AF=0.7564;EUR_AF=0.827;SAS_AF=0.8282;AA=A|||;VT=SNP
15	78560409	rs3813576	C	T	100	PASS	AC=1599;AF=0.319289;AN=5008;NS=2504;DP=19588;EAS_AF=0.3016;AMR_AF=0.3401;AFR_AF=0.2277;EUR_AF=0.4374;SAS_AF=0.3252;AA=C|||;VT=SNP
15	78560742	rs3813575	T	C	100	PASS	AC=1723;AF=0.34405;AN=5008;NS=2504;DP=20963;EAS_AF=0.4583;AMR_AF=0.2363;AFR_AF=0.3147;EUR_AF=0.3022;SAS_AF=0.3855;AA=T|||;VT=SNP
15	78560927	rs10152977	T	G	100	PASS	AC=1632;AF=0.325879;AN=5008;NS=2504;DP=18403;EAS_AF=0.3026;AMR_AF=0.3415;AFR_AF=0.2496;EUR_AF=0.4394;SAS_AF=0.3252;AA=G|||;VT=SNP
15	78561427	rs4887026	C	T	100	PASS	AC=1566;AF=0.3127;AN=5008;NS=2504;DP=21032;EAS_AF=0.3016;AMR_AF=0.317;AFR_AF=0.2443;EUR_AF=0.4066;SAS_AF=0.317;AA=C|||;VT=SNP
15	78561627	rs12050695	C	T	100	PASS	AC=1520;AF=0.303514;AN=5008;NS=2504;DP=19536;EAS_AF=0.3016;AMR_AF=0.317;AFR_AF=0.2103;EUR_AF=0.4056;SAS_AF=0.317;AA=C|||;VT=SNP
15	78561891	rs7176976	A	G	100	PASS	AC=3928;AF=0.784345;AN=5008;NS=2504;DP=19437;EAS_AF=0.8879;AMR_AF=0.6326;AFR_AF=0.7504;EUR_AF=0.7952;SAS_AF=0.82;AA=G|||;VT=SNP
15	78562160	rs12901552	G	A	100	PASS	AC=1450;AF=0.289537;AN=5008;NS=2504;DP=18690;EAS_AF=0.4603;AMR_AF=0.219;AFR_AF=0.118;EUR_AF=0.3012;SAS_AF=0.3834;AA=G|||;VT=SNP
15	78562179	rs11635370	G	A	100	PASS	AC=1535;AF=0.30651;AN=5008;NS=2504;DP=18594;EAS_AF=0.3016;AMR_AF=0.317;AFR_AF=0.2216;EUR_AF=0.4056;SAS_AF=0.317;AA=G|||;VT=SNP
15	78562693	rs3743084	A	G	100	PASS	AC=1623;AF=0.324081;AN=5008;NS=2504;DP=19534;EAS_AF=0.4653;AMR_AF=0.2262;AFR_AF=0.239;EUR_AF=0.3012;SAS_AF=0.3865;AA=A|||;VT=SNP
15	78563103	rs3169166	A	C	100	PASS	AC=2305;AF=0.460264;AN=5008;NS=2504;DP=19214;EAS_AF=0.5952;AMR_AF=0.3084;AFR_AF=0.4622;EUR_AF=0.3887;SAS_AF=0.5;AA=A|||;VT=SNP
15	78563652	rs4886566	G	A	100	PASS	AC=1121;AF=0.223842;AN=5008;NS=2504;DP=18060;EAS_AF=0.1964;AMR_AF=0.2017;AFR_AF=0.0923;EUR_AF=0.3171;SAS_AF=0.3497;AA=A|||;VT=SNP
15	78563735	rs74026019	A	G	100	PASS	AC=965;AF=0.192692;AN=5008;NS=2504;DP=17578;EAS_AF=0.2173;AMR_AF=0.2046;AFR_AF=0.2027;EUR_AF=0.1869;SAS_AF=0.1513;AA=A|||;VT=SNP
15	78565188	rs17402006	T	C	100	PASS	AC=888;AF=0.177316;AN=5008;NS=2504;DP=19918;EAS_AF=0.2401;AMR_AF=0.2378;AFR_AF=0.0189;EUR_AF=0.2704;SAS_AF=0.1881;AA=T|||;VT=SNP
15	78565414	rs11629630	A	G	100	PASS	AC=864;AF=0.172524;AN=5008;NS=2504;DP=18847;EAS_AF=0.1052;AMR_AF=0.3357;AFR_AF=0.1725;EUR_AF=0.1909;SAS_AF=0.1074;AA=A|||;VT=SNP;EX_TARGET
15	78565478	rs7163689	C	T	100	PASS	AC=2167;AF=0.432708;AN=5008;NS=2504;DP=18862;EAS_AF=0.4306;AMR_AF=0.4251;AFR_AF=0.3343;EUR_AF=0.503;SAS_AF=0.501;AA=T|||;VT=SNP;EX_TARGET
15	78565616	rs56229935	A	G	100	PASS	AC=892;AF=0.178115;AN=5008;NS=2504;DP=16717;EAS_AF=0.2401;AMR_AF=0.2406;AFR_AF=0.0189;EUR_AF=0.2704;SAS_AF=0.1902;AA=A|||;VT=SNP
15	78565647	rs74570957	A	G	100	PASS	AC=39;AF=0.00778754;AN=5008;NS=2504;DP=16130;EAS_AF=0.0347;AMR_AF=0;AFR_AF=0.0008;EUR_AF=0;SAS_AF=0.0031;AA=a|||;VT=SNP
15	78565742	rs56101048	G	A	100	PASS	AC=261;AF=0.0521166;AN=5008;NS=2504;DP=15357;EAS_AF=0.0893;AMR_AF=0.062;AFR_AF=0.0076;EUR_AF=0.0815;SAS_AF=0.0368;AA=G|||;VT=SNP
15	78565785	rs7168596	A	T	100	PASS	AC=651;AF=0.129992;AN=5008;NS=2504;DP=15619;EAS_AF=0.0685;AMR_AF=0.0807;AFR_AF=0.2133;EUR_AF=0.1193;SAS_AF=0.1268;AA=A|||;VT=SNP
15	78565820	rs11853189	C	T	100	PASS	AC=431;AF=0.0860623;AN=5008;NS=2504;DP=16085;EAS_AF=0.121;AMR_AF=0.0706;AFR_AF=0.0567;EUR_AF=0.0835;SAS_AF=0.1033;AA=C|||;VT=SNP
15	78565841	rs11853191	C	T	100	PASS	AC=627;AF=0.1252;AN=5008;NS=2504;DP=15661;EAS_AF=0.123;AMR_AF=0.1052;AFR_AF=0.1021;EUR_AF=0.1133;SAS_AF=0.1851;AA=C|||;VT=SNP
15	78566039	rs11856774	T	C	100	PASS	AC=435;AF=0.086861;AN=5008;NS=2504;DP=16204;EAS_AF=0.122;AMR_AF=0.0706;AFR_AF=0.0575;EUR_AF=0.0845;SAS_AF=0.1043;AA=T|||;VT=SNP
15	78567543	rs3813574	A	G	100	PASS	AC=1026;AF=0.204872;AN=5008;NS=2504;DP=18737;EAS_AF=0.1062;AMR_AF=0.3429;AFR_AF=0.292;EUR_AF=0.1918;SAS_AF=0.1043;AA=A|||;VT=SNP
15	78567853	rs967821	G	T	100	PASS	AC=1024;AF=0.204473;AN=5008;NS=2504;DP=22376;EAS_AF=0.1052;AMR_AF=0.3429;AFR_AF=0.292;EUR_AF=0.1909;SAS_AF=0.1043;AA=G|||;VT=SNP;EX_TARGET
15	78569126	rs72736715	C	G	100	PASS	AC=952;AF=0.190096;AN=5008;NS=2504;DP=17919;EAS_AF=0.1131;AMR_AF=0.3775;AFR_AF=0.1059;EUR_AF=0.2416;SAS_AF=0.1973;AA=C|||;VT=SNP
15	78569930	rs8032417	A	G	100	PASS	AC=1468;AF=0.293131;AN=5008;NS=2504;DP=18105;EAS_AF=0.2341;AMR_AF=0.4121;AFR_AF=0.3517;EUR_AF=0.2744;SAS_AF=0.2096;AA=A|||;VT=SNP
15	78569950	rs11638991	A	G	100	PASS	AC=1539;AF=0.307308;AN=5008;NS=2504;DP=18138;EAS_AF=0.2341;AMR_AF=0.4135;AFR_AF=0.4047;EUR_AF=0.2744;SAS_AF=0.2096;AA=A|||;VT=SNP
15	78569976	rs140900869	G	A	100	PASS	AC=11;AF=0.00219649;AN=5008;NS=2504;DP=18002;EAS_AF=0.0109;AMR_AF=0;AFR_AF=0;EUR_AF=0;SAS_AF=0;AA=G|||;VT=SNP
15	78570725	rs78994386	G	A	100	PASS	AC=444;AF=0.0886581;AN=5008;NS=2504;DP=25355;EAS_AF=0.128;AMR_AF=0.072;AFR_AF=0.0598;EUR_AF=0.0835;SAS_AF=0.1043;AA=G|||;VT=SNP
15	78570875	rs62007839	G	A	100	PASS	AC=3203;AF=0.639577;AN=5008;NS=2504;DP=21745;EAS_AF=0.5446;AMR_AF=0.7622;AFR_AF=0.6293;EUR_AF=0.6918;SAS_AF=0.6104;AA=A|||;VT=SNP
15	78570918	rs62007840	A	G	100	PASS	AC=2371;AF=0.473442;AN=5008;NS=2504;DP=22231;EAS_AF=0.4365;AMR_AF=0.4006;AFR_AF=0.5734;EUR_AF=0.4751;SAS_AF=0.4264;AA=A|||;VT=SNP
15	78571076	rs62007841	C	G	100	PASS	AC=251;AF=0.0501198;AN=5008;NS=2504;DP=17351;EAS_AF=0.0893;AMR_AF=0.0576;AFR_AF=0.0053;EUR_AF=0.0795;SAS_AF=0.0348;AA=C|||;VT=SNP
15	78571113	rs56186834	C	T	100	PASS	AC=1342;AF=0.267971;AN=5008;NS=2504;DP=16353;EAS_AF=0.2431;AMR_AF=0.255;AFR_AF=0.3411;EUR_AF=0.2753;SAS_AF=0.1963;AA=C|||;VT=SNP
15	78572193	rs142388412	C	T	100	PASS	AC=29;AF=0.00579073;AN=5008;NS=2504;DP=20504;EAS_AF=0.0278;AMR_AF=0;AFR_AF=0;EUR_AF=0;SAS_AF=0.001;AA=C|||;VT=SNP
15	78573487	rs6996	A	T	100	PASS	AC=826;AF=0.164936;AN=5008;NS=2504;DP=22879;EAS_AF=0.1081;AMR_AF=0.3617;AFR_AF=0.0507;EUR_AF=0.2167;SAS_AF=0.1851;AA=A|||;VT=SNP
15	78573619	rs3743083	C	T	100	PASS	AC=260;AF=0.0519169;AN=5008;NS=2504;DP=21484;EAS_AF=0.0893;AMR_AF=0.062;AFR_AF=0.0076;EUR_AF=0.0825;SAS_AF=0.0348;AA=C|||;VT=SNP
15	78573745	rs3743082	G	C	100	PASS	AC=697;AF=0.139177;AN=5008;NS=2504;DP=19264;EAS_AF=0.1498;AMR_AF=0.1816;AFR_AF=0.0605;EUR_AF=0.1899;SAS_AF=0.1524;AA=G|||;VT=SNP
15	78574787	rs2867933	C	T	100	PASS	AC=4395;AF=0.877596;AN=5008;NS=2504;DP=18677;EAS_AF=0.879;AMR_AF=0.9222;AFR_AF=0.8306;EUR_AF=0.9155;SAS_AF=0.8691;AA=c|||;VT=SNP
15	78577207	rs1519820	G	A	100	PASS	AC=657;AF=0.13119;AN=5008;NS=2504;DP=18131;EAS_AF=0.1667;AMR_AF=0.1758;AFR_AF=0.0189;EUR_AF=0.1889;SAS_AF=0.1554;AA=G|||;VT=SNP
15	78578545	rs117795659	A	G	100	PASS	AC=27;AF=0.00539137;AN=5008;NS=2504;DP=22038;EAS_AF=0.0268;AMR_AF=0;AFR_AF=0;EUR_AF=0;SAS_AF=0;AA=A|||;VT=SNP
15	78578659	rs7173851	T	G	100	PASS	AC=2508;AF=0.500799;AN=5008;NS=2504;DP=21636;EAS_AF=0.3859;AMR_AF=0.5836;AFR_AF=0.5492;EUR_AF=0.5169;SAS_AF=0.4785;AA=T|||;VT=SNP
15	78578924	rs66994426	C	T	100	PASS	AC=829;AF=0.165535;AN=5008;NS=2504;DP=22112;EAS_AF=0.1081;AMR_AF=0.3602;AFR_AF=0.0492;EUR_AF=0.2167;SAS_AF=0.1912;AA=C|||;VT=SNP
15	78579650	rs75281351	C	T	100	PASS	AC=462;AF=0.0922524;AN=5008;NS=2504;DP=21571;EAS_AF=0.121;AMR_AF=0.0706;AFR_AF=0.059;EUR_AF=0.0855;SAS_AF=0.1299;AA=T|||;VT=SNP
15	78579873	rs62007844	T	C	100	PASS	AC=281;AF=0.0561102;AN=5008;NS=2504;DP=19866;EAS_AF=0.0903;AMR_AF=0.0634;AFR_AF=0.0129;EUR_AF=0.0915;SAS_AF=0.0378;AA=T|||;VT=SNP
15	78579938	rs62007845	C	T	100	PASS	AC=281;AF=0.0561102;AN=5008;NS=2504;DP=20896;EAS_AF=0.0903;AMR_AF=0.0634;AFR_AF=0.0129;EUR_AF=0.0915;SAS_AF=0.0378;AA=C|||;VT=SNP
15	78579941	rs4887027	G	C	100	PASS	AC=2044;AF=0.408147;AN=5008;NS=2504;DP=21002;EAS_AF=0.2649;AMR_AF=0.513;AFR_AF=0.4894;EUR_AF=0.4314;SAS_AF=0.3476;AA=G|||;VT=SNP
15	78580271	rs11635815	C	G	100	PASS	AC=831;AF=0.165935;AN=5008;NS=2504;DP=18993;EAS_AF=0.1081;AMR_AF=0.3602;AFR_AF=0.0507;EUR_AF=0.2167;SAS_AF=0.1912;AA=C|||;VT=SNP
15	78580280	rs7179979	C	T	100	PASS	AC=4560;AF=0.910543;AN=5008;NS=2504;DP=18869;EAS_AF=0.9097;AMR_AF=0.928;AFR_AF=0.8661;EUR_AF=0.9076;SAS_AF=0.9622;AA=T|||;VT=SNP
15	78580481	rs2277551	G	A	100	PASS	AC=465;AF=0.0928514;AN=5008;NS=2504;DP=18247;EAS_AF=0.121;AMR_AF=0.0706;AFR_AF=0.059;EUR_AF=0.0855;SAS_AF=0.1329;AA=G|||;VT=SNP
15	78581717	rs72736725	T	A	100	PASS	AC=283;AF=0.0565096;AN=5008;NS=2504;DP=18557;EAS_AF=0.0903;AMR_AF=0.0634;AFR_AF=0.0144;EUR_AF=0.0915;SAS_AF=0.0378;AA=T|||;VT=SNP
15	78581840	rs1879152	T	C	100	PASS	AC=461;AF=0.0920527;AN=5008;NS=2504;DP=21320;EAS_AF=0.121;AMR_AF=0.0706;AFR_AF=0.0567;EUR_AF=0.0865;SAS_AF=0.1309;AA=T|||;VT=SNP
15	78581938	rs16969675	C	A	100	PASS	AC=2993;AF=0.597644;AN=5008;NS=2504;DP=19807;EAS_AF=0.4464;AMR_AF=0.7032;AFR_AF=0.6445;EUR_AF=0.6133;SAS_AF=0.5992;AA=A|||;VT=SNP
15	78583531	rs876364	C	T	100	PASS	AC=2207;AF=0.440695;AN=5008;NS=2504;DP=21082;EAS_AF=0.6121;AMR_AF=0.3991;AFR_AF=0.2368;EUR_AF=0.492;SAS_AF=0.5164;AA=C|||;VT=SNP
15	78583669	rs78725347	G	A	100	PASS	AC=59;AF=0.0117812;AN=5008;NS=2504;DP=19701;EAS_AF=0.0546;AMR_AF=0;AFR_AF=0;EUR_AF=0.004;SAS_AF=0;AA=G|||;VT=SNP
15	78583818	rs7170960	C	T	100	PASS	AC=1761;AF=0.351637;AN=5008;NS=2504;DP=19345;EAS_AF=0.1736;AMR_AF=0.4496;AFR_AF=0.4773;EUR_AF=0.339;SAS_AF=0.3088;AA=C|||;VT=SNP
15	78584680	rs62007846	T	C	100	PASS	AC=275;AF=0.0549121;AN=5008;NS=2504;DP=19003;EAS_AF=0.0913;AMR_AF=0.0634;AFR_AF=0.0076;EUR_AF=0.0915;SAS_AF=0.0378;AA=T|||;VT=SNP
15	78585106	rs2280364	C	T	100	PASS	AC=461;AF=0.0920527;AN=5008;NS=2504;DP=17709;EAS_AF=0.121;AMR_AF=0.0706;AFR_AF=0.0567;EUR_AF=0.0865;SAS_AF=0.1309;AA=C|||;VT=SNP;EX_TARGET
15	78585433	rs2280365	C	A	100	PASS	AC=833;AF=0.166334;AN=5008;NS=2504;DP=18194;EAS_AF=0.1081;AMR_AF=0.3631;AFR_AF=0.0507;EUR_AF=0.2167;SAS_AF=0.1912;AA=C|||;VT=SNP
15	78585898	rs2280366	T	C	100	PASS	AC=2063;AF=0.411941;AN=5008;NS=2504;DP=17301;EAS_AF=0.2649;AMR_AF=0.5173;AFR_AF=0.5015;EUR_AF=0.4304;SAS_AF=0.3487;AA=T|||;VT=SNP
15	78586915	rs17480994	T	C	100	PASS	AC=697;AF=0.139177;AN=5008;NS=2504;DP=20494;EAS_AF=0.1498;AMR_AF=0.1816;AFR_AF=0.0605;EUR_AF=0.1899;SAS_AF=0.1524;AA=T|||;VT=SNP
15	78587970	rs62621402	T	C	100	PASS	AC=33;AF=0.00658946;AN=5008;NS=2504;DP=20760;EAS_AF=0.0139;AMR_AF=0.0029;AFR_AF=0.0008;EUR_AF=0.006;SAS_AF=0.0102;AA=T|||;VT=SNP;EX_TARGET
15	78588264	rs16969691	G	A	100	PASS	AC=510;AF=0.101837;AN=5008;NS=2504;DP=15233;EAS_AF=0.0655;AMR_AF=0.0749;AFR_AF=0.1195;EUR_AF=0.1193;SAS_AF=0.1166;AA=G|||;VT=SNP
15	78588517	rs77056929	A	G	100	PASS	AC=463;AF=0.0924521;AN=5008;NS=2504;DP=13907;EAS_AF=0.121;AMR_AF=0.0706;AFR_AF=0.0582;EUR_AF=0.0855;SAS_AF=0.1319;AA=G|||;VT=SNP
15	78588972	rs56299741	C	T	100	PASS	AC=831;AF=0.165935;AN=5008;NS=2504;DP=14746;EAS_AF=0.1081;AMR_AF=0.3617;AFR_AF=0.0499;EUR_AF=0.2167;SAS_AF=0.1912;AA=C|||;VT=SNP
15	78589069	rs11855111	T	C	100	PASS	AC=462;AF=0.0922524;AN=5008;NS=2504;DP=17433;EAS_AF=0.121;AMR_AF=0.0706;AFR_AF=0.0582;EUR_AF=0.0855;SAS_AF=0.1309;AA=T|||;VT=SNP
15	78589819	rs72736732	A	G	100	PASS	AC=281;AF=0.0561102;AN=5008;NS=2504;DP=19936;EAS_AF=0.0903;AMR_AF=0.0634;AFR_AF=0.0129;EUR_AF=0.0915;SAS_AF=0.0378;AA=A|||;VT=SNP
15	78590336	rs8026217	C	A	100	PASS	AC=511;AF=0.102037;AN=5008;NS=2504;DP=21017;EAS_AF=0.0655;AMR_AF=0.0735;AFR_AF=0.1203;EUR_AF=0.1193;SAS_AF=0.1176;AA=C|||;VT=SNP
15	78590414	rs11854322	G	C	100	PASS	AC=462;AF=0.0922524;AN=5008;NS=2504;DP=19742;EAS_AF=0.121;AMR_AF=0.0706;AFR_AF=0.0582;EUR_AF=0.0855;SAS_AF=0.1309;AA=G|||;VT=SNP
15	78590455	rs8026257	A	T	100	PASS	AC=476;AF=0.0950479;AN=5008;NS=2504;DP=20294;EAS_AF=0.0655;AMR_AF=0.0735;AFR_AF=0.0938;EUR_AF=0.1193;SAS_AF=0.1176;AA=A|||;VT=SNP
15	78590625	rs17402697	C	T	100	PASS	AC=668;AF=0.133387;AN=5008;NS=2504;DP=19371;EAS_AF=0.1052;AMR_AF=0.3285;AFR_AF=0.0325;EUR_AF=0.1879;SAS_AF=0.1043;AA=C|||;VT=SNP
15	78591037	rs2867932	A	G	100	PASS	AC=2805;AF=0.560104;AN=5008;NS=2504;DP=18096;EAS_AF=0.4315;AMR_AF=0.6974;AFR_AF=0.5832;EUR_AF=0.6213;SAS_AF=0.501;AA=A|||;VT=SNP
15	78591510	rs4887029	C	T	100	PASS	AC=2050;AF=0.409345;AN=5008;NS=2504;DP=18990;EAS_AF=0.2629;AMR_AF=0.5144;AFR_AF=0.4909;EUR_AF=0.4334;SAS_AF=0.3507;AA=C|||;VT=SNP
15	78592036	rs16969703	C	T	100	PASS	AC=569;AF=0.113618;AN=5008;NS=2504;DP=12768;EAS_AF=0.121;AMR_AF=0.0778;AFR_AF=0.1354;EUR_AF=0.0855;SAS_AF=0.1309;AA=C|||;VT=SNP
15	78592277	rs11635324	C	T	100	PASS	AC=833;AF=0.166334;AN=5008;NS=2504;DP=18434;EAS_AF=0.1081;AMR_AF=0.3617;AFR_AF=0.0507;EUR_AF=0.2167;SAS_AF=0.1922;AA=C|||;VT=SNP
15	78592706	rs78151008	T	C	100	PASS	AC=482;AF=0.096246;AN=5008;NS=2504;DP=14922;EAS_AF=0.121;AMR_AF=0.0706;AFR_AF=0.0741;EUR_AF=0.0855;SAS_AF=0.1299;AA=T|||;VT=SNP
15	78592723	rs11636560	G	T	100	PASS	AC=823;AF=0.164337;AN=5008;NS=2504;DP=14771;EAS_AF=0.1081;AMR_AF=0.3617;AFR_AF=0.0522;EUR_AF=0.2167;SAS_AF=0.18;AA=G|||;VT=SNP
15	78593263	rs12906684	A	T	100	PASS	AC=2095;AF=0.418331;AN=5008;NS=2504;DP=16337;EAS_AF=0.6141;AMR_AF=0.3905;AFR_AF=0.1536;EUR_AF=0.4841;SAS_AF=0.5266;AA=A|||;VT=SNP
15	78593343	rs34757410	G	T	100	PASS	AC=1806;AF=0.360623;AN=5008;NS=2504;DP=15670;EAS_AF=0.1815;AMR_AF=0.4654;AFR_AF=0.5053;EUR_AF=0.339;SAS_AF=0.2975;AA=T|||;VT=SNP
15	78593362	rs16969705	A	G	100	PASS	AC=429;AF=0.0856629;AN=5008;NS=2504;DP=15892;EAS_AF=0.121;AMR_AF=0.0706;AFR_AF=0.0333;EUR_AF=0.0855;SAS_AF=0.1309;AA=A|||;VT=SNP
15	78594105	rs16969707	A	T	100	PASS	AC=555;AF=0.110823;AN=5008;NS=2504;DP=13526;EAS_AF=0.121;AMR_AF=0.0778;AFR_AF=0.1241;EUR_AF=0.0855;SAS_AF=0.1319;AA=A|||;VT=SNP
15	78594447	rs6495287	C	T	100	PASS	AC=1779;AF=0.355232;AN=5008;NS=2504;DP=17752;EAS_AF=0.1726;AMR_AF=0.4481;AFR_AF=0.5023;EUR_AF=0.338;SAS_AF=0.2965;AA=C|||;VT=SNP
15	78594485	rs6495288	C	T	100	PASS	AC=2361;AF=0.471446;AN=5008;NS=2504;DP=17245;EAS_AF=0.2966;AMR_AF=0.5259;AFR_AF=0.6384;EUR_AF=0.4235;SAS_AF=0.4366;AA=c|||;VT=SNP
15	78595865	rs145064649	T	C	100	PASS	AC=715;AF=0.142772;AN=5008;NS=2504;DP=15165;EAS_AF=0.1667;AMR_AF=0.1758;AFR_AF=0.0635;EUR_AF=0.1809;SAS_AF=0.1626;AA=T|||;VT=SNP
15	78596034	rs11853262	G	A	100	PASS	AC=2612;AF=0.521565;AN=5008;NS=2504;DP=17321;EAS_AF=0.373;AMR_AF=0.5893;AFR_AF=0.6483;EUR_AF=0.5139;SAS_AF=0.4632;AA=A|||;VT=SNP
15	78596313	rs73467147	C	T	100	PASS	AC=821;AF=0.163938;AN=5008;NS=2504;DP=16993;EAS_AF=0.1081;AMR_AF=0.3588;AFR_AF=0.053;EUR_AF=0.2167;SAS_AF=0.1789;AA=C|||;VT=SNP
15	78596906	rs2090679	A	G	100	PASS	AC=484;AF=0.0966454;AN=5008;NS=2504;DP=15880;EAS_AF=0.121;AMR_AF=0.0706;AFR_AF=0.0741;EUR_AF=0.0855;SAS_AF=0.1319;AA=A|||;VT=SNP
15	78597012	rs191298203	G	A	100	PASS	AC=27;AF=0.00539137;AN=5008;NS=2504;DP=16954;EAS_AF=0.0268;AMR_AF=0;AFR_AF=0;EUR_AF=0;SAS_AF=0;AA=G|||;VT=SNP
15	78597366	rs12910757	T	A	100	PASS	AC=1459;AF=0.291334;AN=5008;NS=2504;DP=19082;EAS_AF=0.4484;AMR_AF=0.2233;AFR_AF=0.1422;EUR_AF=0.3042;SAS_AF=0.3661;AA=T|||;VT=SNP
15	78597405	rs74894101	G	A	100	PASS	AC=481;AF=0.0960463;AN=5008;NS=2504;DP=20067;EAS_AF=0.121;AMR_AF=0.0706;AFR_AF=0.0734;EUR_AF=0.0855;SAS_AF=0.1299;AA=G|||;VT=SNP
15	78597701	rs75886457	G	A	100	PASS	AC=482;AF=0.096246;AN=5008;NS=2504;DP=18673;EAS_AF=0.121;AMR_AF=0.0706;AFR_AF=0.0734;EUR_AF=0.0855;SAS_AF=0.1309;AA=G|||;VT=SNP
15	78598276	rs60101069	A	G	100	PASS	AC=715;AF=0.142772;AN=5008;NS=2504;DP=19145;EAS_AF=0.1667;AMR_AF=0.1758;AFR_AF=0.0635;EUR_AF=0.1809;SAS_AF=0.1626;AA=A|||;VT=SNP
15	78598931	rs12593776	A	G	100	PASS	AC=1194;AF=0.238419;AN=5008;NS=2504;DP=18611;EAS_AF=0.2877;AMR_AF=0.245;AFR_AF=0.1354;EUR_AF=0.2664;SAS_AF=0.2935;AA=A|||;VT=SNP
15	78599270	rs12591569	T	G	100	PASS	AC=639;AF=0.127596;AN=5008;NS=2504;DP=16235;EAS_AF=0.1667;AMR_AF=0.1671;AFR_AF=0.0113;EUR_AF=0.1809;SAS_AF=0.1616;AA=T|||;VT=SNP
15	78599729	rs4491475	T	C	100	PASS	AC=2718;AF=0.542732;AN=5008;NS=2504;DP=17371;EAS_AF=0.3383;AMR_AF=0.6455;AFR_AF=0.7148;EUR_AF=0.5239;SAS_AF=0.4673;AA=C|||;VT=SNP
15	78599873	rs189757974	G	A	100	PASS	AC=47;AF=0.00938498;AN=5008;NS=2504;DP=16721;EAS_AF=0.0437;AMR_AF=0;AFR_AF=0;EUR_AF=0;SAS_AF=0.0031;AA=G|||;VT=SNP
15	78599995	rs4887030	A	G	100	PASS	AC=2129;AF=0.42512;AN=5008;NS=2504;DP=13362;EAS_AF=0.6587;AMR_AF=0.3473;AFR_AF=0.1755;EUR_AF=0.4751;SAS_AF=0.5256;AA=A|||;VT=SNP
15	78600166	rs56094647	T	A	100	PASS	AC=826;AF=0.164936;AN=5008;NS=2504;DP=13747;EAS_AF=0.1071;AMR_AF=0.3545;AFR_AF=0.0545;EUR_AF=0.2167;SAS_AF=0.1861;AA=T|||;VT=SNP
15	78600467	rs17481341	G	A	100	PASS	AC=481;AF=0.0960463;AN=5008;NS=2504;DP=14837;EAS_AF=0.0645;AMR_AF=0.0778;AFR_AF=0.0961;EUR_AF=0.1203;SAS_AF=0.1166;AA=G|||;VT=SNP
15	78600568	rs4268717	G	A	100	PASS	AC=560;AF=0.111821;AN=5008;NS=2504;DP=16738;EAS_AF=0.0268;AMR_AF=0.1729;AFR_AF=0.062;EUR_AF=0.174;SAS_AF=0.1595;AA=G|||;VT=SNP
15	78600973	rs141025078	C	T	100	PASS	AC=26;AF=0.00519169;AN=5008;NS=2504;DP=17760;EAS_AF=0.0258;AMR_AF=0;AFR_AF=0;EUR_AF=0;SAS_AF=0;AA=C|||;VT=SNP
15	78601094	rs1996625	T	G	100	PASS	AC=2512;AF=0.501597;AN=5008;NS=2504;DP=21651;EAS_AF=0.745;AMR_AF=0.4597;AFR_AF=0.1634;EUR_AF=0.5795;SAS_AF=0.6575;AA=T|||;VT=SNP
15	78601654	rs7183765	C	T	100	PASS	AC=1074;AF=0.214457;AN=5008;NS=2504;DP=21012;EAS_AF=0.1071;AMR_AF=0.3689;AFR_AF=0.2345;EUR_AF=0.2207;SAS_AF=0.182;AA=C|||;VT=SNP
15	78602545	rs146274677	C	T	100	PASS	AC=28;AF=0.00559105;AN=5008;NS=2504;DP=16945;EAS_AF=0.0198;AMR_AF=0.0014;AFR_AF=0;EUR_AF=0.001;SAS_AF=0.0061;AA=C|||;VT=SNP
15	78602576	rs113415057	T	C	100	PASS	AC=838;AF=0.167332;AN=5008;NS=2504;DP=16943;EAS_AF=0.1081;AMR_AF=0.3631;AFR_AF=0.0552;EUR_AF=0.2207;SAS_AF=0.1861;AA=T|||;VT=SNP
15	78602774	rs72736745	C	T	100	PASS	AC=656;AF=0.13099;AN=5008;NS=2504;DP=18580;EAS_AF=0.1042;AMR_AF=0.3271;AFR_AF=0.0166;EUR_AF=0.1928;SAS_AF=0.1104;AA=C|||;VT=SNP
15	78603021	rs76053575	A	C	100	PASS	AC=478;AF=0.0954473;AN=5008;NS=2504;DP=19427;EAS_AF=0.1171;AMR_AF=0.0706;AFR_AF=0.0734;EUR_AF=0.0855;SAS_AF=0.1309;AA=G|||;VT=SNP
15	78603065	rs60677474	G	A	100	PASS	AC=2316;AF=0.46246;AN=5008;NS=2504;DP=20016;EAS_AF=0.2877;AMR_AF=0.5259;AFR_AF=0.6104;EUR_AF=0.4264;SAS_AF=0.4346;AA=A|||;VT=SNP
15	78603728	rs147976590	G	A	100	PASS	AC=26;AF=0.00519169;AN=5008;NS=2504;DP=17255;EAS_AF=0.0129;AMR_AF=0.0029;AFR_AF=0;EUR_AF=0.004;SAS_AF=0.0072;AA=G|||;VT=SNP
15	78604485	rs870731	G	T	100	PASS	AC=1757;AF=0.350839;AN=5008;NS=2504;DP=21912;EAS_AF=0.1726;AMR_AF=0.4481;AFR_AF=0.4788;EUR_AF=0.341;SAS_AF=0.3027;AA=G|||;VT=SNP
15	78604578	rs12593753	G	C	100	PASS	AC=714;AF=0.142572;AN=5008;NS=2504;DP=20525;EAS_AF=0.1657;AMR_AF=0.1744;AFR_AF=0.0635;EUR_AF=0.1809;SAS_AF=0.1636;AA=G|||;VT=SNP
15	78604683	rs4887031	C	T	100	PASS	AC=477;AF=0.0952476;AN=5008;NS=2504;DP=18714;EAS_AF=0.0645;AMR_AF=0.0735;AFR_AF=0.0976;EUR_AF=0.1183;SAS_AF=0.1155;AA=C|||;VT=SNP
15	78605862	rs877325	G	A	100	PASS	AC=471;AF=0.0940495;AN=5008;NS=2504;DP=17894;EAS_AF=0.0655;AMR_AF=0.0735;AFR_AF=0.0915;EUR_AF=0.1183;SAS_AF=0.1166;AA=G|||;VT=SNP
15	78606170	rs12442338	A	G	100	PASS	AC=700;AF=0.139776;AN=5008;NS=2504;DP=19362;EAS_AF=0.1498;AMR_AF=0.1744;AFR_AF=0.0651;EUR_AF=0.1809;SAS_AF=0.1636;AA=A|||;VT=SNP
15	78606362	rs16969710	T	G	100	PASS	AC=484;AF=0.0966454;AN=5008;NS=2504;DP=19272;EAS_AF=0.123;AMR_AF=0.0706;AFR_AF=0.0749;EUR_AF=0.0855;SAS_AF=0.1288;AA=T|||;VT=SNP
15	78606567	rs79018535	G	A	100	PASS	AC=693;AF=0.138379;AN=5008;NS=2504;DP=17100;EAS_AF=0.1488;AMR_AF=0.1744;AFR_AF=0.0635;EUR_AF=0.1809;SAS_AF=0.1595;AA=G|||;VT=SNP
15	78606621	rs2013580	T	C	100	PASS	AC=2264;AF=0.452077;AN=5008;NS=2504;DP=16342;EAS_AF=0.6756;AMR_AF=0.3501;AFR_AF=0.2602;EUR_AF=0.4751;SAS_AF=0.5297;AA=T|||;VT=SNP
15	78606913	rs16969711	A	G	100	PASS	AC=1502;AF=0.29992;AN=5008;NS=2504;DP=15691;EAS_AF=0.3879;AMR_AF=0.3098;AFR_AF=0.1604;EUR_AF=0.3569;SAS_AF=0.3323;AA=A|||;VT=SNP
15	78609853	rs4887033	G	T	100	PASS	AC=1530;AF=0.305511;AN=5008;NS=2504;DP=21141;EAS_AF=0.3274;AMR_AF=0.2767;AFR_AF=0.1793;EUR_AF=0.34;SAS_AF=0.4387;AA=T|||;VT=SNP
15	78610259	rs1973733	G	A	100	PASS	AC=4253;AF=0.849241;AN=5008;NS=2504;DP=17448;EAS_AF=0.9851;AMR_AF=0.9582;AFR_AF=0.4955;EUR_AF=0.9672;SAS_AF=0.9888;AA=A|||;VT=SNP
15	78612278	rs79631517	C	G	100	PASS	AC=304;AF=0.0607029;AN=5008;NS=2504;DP=17660;EAS_AF=0.004;AMR_AF=0.0432;AFR_AF=0.0303;EUR_AF=0.1004;SAS_AF=0.1319;AA=C|||;VT=SNP
15	78612288	rs184751828	G	A	100	PASS	AC=15;AF=0.00299521;AN=5008;NS=2504;DP=17353;EAS_AF=0.0149;AMR_AF=0;AFR_AF=0;EUR_AF=0;SAS_AF=0;AA=G|||;VT=SNP
15	78613420	rs8037145	G	A	100	PASS	AC=634;AF=0.126597;AN=5008;NS=2504;DP=13530;EAS_AF=0.129;AMR_AF=0.0432;AFR_AF=0.3177;EUR_AF=0.0288;SAS_AF=0.0256;AA=G|||;VT=SNP
15	78613561	rs11633194	C	T	100	PASS	AC=950;AF=0.189696;AN=5008;NS=2504;DP=14369;EAS_AF=0.1786;AMR_AF=0.3588;AFR_AF=0.1346;EUR_AF=0.172;SAS_AF=0.1738;AA=T|||;VT=SNP
15	78614899	rs62007859	C	T	100	PASS	AC=175;AF=0.0349441;AN=5008;NS=2504;DP=20030;EAS_AF=0.1151;AMR_AF=0.0202;AFR_AF=0.0038;EUR_AF=0.0209;SAS_AF=0.0194;AA=C|||;VT=SNP
15	78615347	rs74409536	G	A	100	PASS	AC=292;AF=0.0583067;AN=5008;NS=2504;DP=17033;EAS_AF=0.0685;AMR_AF=0.0389;AFR_AF=0.0038;EUR_AF=0.0686;SAS_AF=0.1247;AA=G|||;VT=SNP
15	78615721	rs12442110	G	C	100	PASS	AC=1591;AF=0.317692;AN=5008;NS=2504;DP=16352;EAS_AF=0.3363;AMR_AF=0.2637;AFR_AF=0.2443;EUR_AF=0.3161;SAS_AF=0.4376;AA=G|||;VT=SNP
15	78617086	rs8040826	A	G	100	PASS	AC=448;AF=0.0894569;AN=5008;NS=2504;DP=26224;EAS_AF=0.0238;AMR_AF=0.0231;AFR_AF=0.2973;EUR_AF=0.008;SAS_AF=0.0072;AA=A|||;VT=SNP
15	78617109	rs8041135	C	T	100	PASS	AC=443;AF=0.0884585;AN=5008;NS=2504;DP=26276;EAS_AF=0.0159;AMR_AF=0.0231;AFR_AF=0.2995;EUR_AF=0.008;SAS_AF=0.0072;AA=C|||;VT=SNP
15	78617547	rs62010360	A	T	100	PASS	AC=176;AF=0.0351438;AN=5008;NS=2504;DP=20755;EAS_AF=0.1161;AMR_AF=0.0216;AFR_AF=0.0038;EUR_AF=0.0199;SAS_AF=0.0194;AA=A|||;VT=SNP
15	78617815	rs11856111	T	C	100	PASS	AC=1618;AF=0.323083;AN=5008;NS=2504;DP=23245;EAS_AF=0.3313;AMR_AF=0.255;AFR_AF=0.3162;EUR_AF=0.2932;SAS_AF=0.4029;AA=T|||;VT=SNP
15	78617913	rs8027394	T	C	100	PASS	AC=3337;AF=0.666334;AN=5008;NS=2504;DP=18263;EAS_AF=0.5377;AMR_AF=0.7291;AFR_AF=0.8116;EUR_AF=0.6322;SAS_AF=0.593;AA=C|||;VT=SNP
15	78618195	rs11630058	A	G	100	PASS	AC=1452;AF=0.289936;AN=5008;NS=2504;DP=22550;EAS_AF=0.1825;AMR_AF=0.4654;AFR_AF=0.3268;EUR_AF=0.332;SAS_AF=0.183;AA=A|||;VT=SNP
15	78618429	rs8027332	G	A	100	PASS	AC=1479;AF=0.295327;AN=5008;NS=2504;DP=18133;EAS_AF=0.1825;AMR_AF=0.464;AFR_AF=0.3336;EUR_AF=0.334;SAS_AF=0.2004;AA=G|||;VT=SNP
15	78618608	rs11630206	A	C	100	PASS	AC=537;AF=0.107228;AN=5008;NS=2504;DP=22221;EAS_AF=0.119;AMR_AF=0.0821;AFR_AF=0.0363;EUR_AF=0.1521;SAS_AF=0.1626;AA=A|||;VT=SNP
15	78618734	rs8031689	C	T	100	PASS	AC=1328;AF=0.265176;AN=5008;NS=2504;DP=23012;EAS_AF=0.1825;AMR_AF=0.4568;AFR_AF=0.2579;EUR_AF=0.3101;SAS_AF=0.1779;AA=C|||;VT=SNP
15	78618792	rs8032013	G	A	100	PASS	AC=1258;AF=0.251198;AN=5008;NS=2504;DP=21884;EAS_AF=0.1825;AMR_AF=0.4524;AFR_AF=0.208;EUR_AF=0.3101;SAS_AF=0.1769;AA=G|||;VT=SNP
15	78619344	rs151161580	G	A	100	PASS	AC=43;AF=0.00858626;AN=5008;NS=2504;DP=16483;EAS_AF=0.0387;AMR_AF=0.0014;AFR_AF=0.0008;EUR_AF=0;SAS_AF=0.002;AA=G|||;VT=SNP
15	78619384	rs11631585	A	C	100	PASS	AC=1346;AF=0.26877;AN=5008;NS=2504;DP=14895;EAS_AF=0.1865;AMR_AF=0.4582;AFR_AF=0.2678;EUR_AF=0.3101;SAS_AF=0.1779;AA=A|||;VT=SNP
15	78619893	rs925987	C	T	100	PASS	AC=3085;AF=0.616014;AN=5008;NS=2504;DP=20181;EAS_AF=0.5169;AMR_AF=0.7089;AFR_AF=0.6785;EUR_AF=0.6044;SAS_AF=0.5798;AA=T|||;VT=SNP
15	78620289	rs55706802	T	G	100	PASS	AC=324;AF=0.0646965;AN=5008;NS=2504;DP=20783;EAS_AF=0.0238;AMR_AF=0.0144;AFR_AF=0.208;EUR_AF=0.008;SAS_AF=0.0072;AA=T|||;VT=SNP
15	78620366	rs117569839	C	T	100	PASS	AC=18;AF=0.00359425;AN=5008;NS=2504;DP=19324;EAS_AF=0.0119;AMR_AF=0.0029;AFR_AF=0;EUR_AF=0.004;SAS_AF=0;AA=C|||;VT=SNP
15	78620745	rs2012976	C	A	100	PASS	AC=1181;AF=0.235823;AN=5008;NS=2504;DP=19595;EAS_AF=0.1865;AMR_AF=0.4467;AFR_AF=0.1528;EUR_AF=0.3082;SAS_AF=0.1748;AA=C|||;VT=SNP
15	78622429	rs7169295	G	A	100	PASS	AC=1842;AF=0.367812;AN=5008;NS=2504;DP=21070;EAS_AF=0.3313;AMR_AF=0.2723;AFR_AF=0.4274;EUR_AF=0.3171;SAS_AF=0.4448;AA=A|||;VT=SNP
15	78622728	rs882929	T	C	100	PASS	AC=1185;AF=0.236621;AN=5008;NS=2504;DP=19975;EAS_AF=0.1865;AMR_AF=0.4481;AFR_AF=0.1558;EUR_AF=0.3082;SAS_AF=0.1738;AA=T|||;VT=SNP
15	78623451	rs1810355	C	T	100	PASS	AC=1041;AF=0.207867;AN=5008;NS=2504;DP=11703;EAS_AF=0.1845;AMR_AF=0.4352;AFR_AF=0.056;EUR_AF=0.3082;SAS_AF=0.1728;AA=C|||;VT=SNP
15	78623585	rs2012349	G	T	100	PASS	AC=3518;AF=0.702476;AN=5008;NS=2504;DP=14869;EAS_AF=0.5169;AMR_AF=0.7738;AFR_AF=0.7201;EUR_AF=0.7535;SAS_AF=0.7669;AA=T|||;VT=SNP
15	78623756	rs62010361	G	A	100	PASS	AC=517;AF=0.103235;AN=5008;NS=2504;DP=14470;EAS_AF=0.1607;AMR_AF=0.0375;AFR_AF=0.2042;EUR_AF=0.0328;SAS_AF=0.0266;AA=G|||;VT=SNP
15	78624909	rs11632415	A	G	100	PASS	AC=375;AF=0.0748802;AN=5008;NS=2504;DP=16634;EAS_AF=0.004;AMR_AF=0.0533;AFR_AF=0.0461;EUR_AF=0.1302;SAS_AF=0.1452;AA=a|||;VT=SNP
15	78625557	rs7178402	T	G	100	PASS	AC=1038;AF=0.207268;AN=5008;NS=2504;DP=22758;EAS_AF=0.1806;AMR_AF=0.4424;AFR_AF=0.0514;EUR_AF=0.3101;SAS_AF=0.1728;AA=T|||;VT=SNP
15	78626260	rs189113983	G	A	100	PASS	AC=34;AF=0.00678914;AN=5008;NS=2504;DP=13177;EAS_AF=0.0317;AMR_AF=0;AFR_AF=0;EUR_AF=0.001;SAS_AF=0.001;AA=G|||;VT=SNP
15	78626438	rs61033377	C	T	100	PASS	AC=1465;AF=0.292532;AN=5008;NS=2504;DP=18431;EAS_AF=0.3304;AMR_AF=0.2478;AFR_AF=0.2247;EUR_AF=0.2893;SAS_AF=0.3804;AA=C|||;VT=SNP
15	78627031	rs11072753	G	C	100	PASS	AC=3477;AF=0.694289;AN=5008;NS=2504;DP=21407;EAS_AF=0.5159;AMR_AF=0.7781;AFR_AF=0.68;EUR_AF=0.7555;SAS_AF=0.7751;AA=C|||;VT=SNP
15	78627647	rs12438236	T	C	100	PASS	AC=1604;AF=0.320288;AN=5008;NS=2504;DP=17790;EAS_AF=0.3333;AMR_AF=0.255;AFR_AF=0.3222;EUR_AF=0.2913;SAS_AF=0.3804;AA=t|||;VT=SNP
15	78627833	rs112810069	T	A	100	PASS	AC=358;AF=0.0714856;AN=5008;NS=2504;DP=19990;EAS_AF=0.004;AMR_AF=0.0519;AFR_AF=0.0318;EUR_AF=0.1312;SAS_AF=0.1472;AA=t|||;VT=SNP
15	78628455	rs117424581	A	G	100	PASS	AC=46;AF=0.0091853;AN=5008;NS=2504;DP=20730;EAS_AF=0.0427;AMR_AF=0.0014;AFR_AF=0;EUR_AF=0;SAS_AF=0.002;AA=a|||;VT=SNP
15	78628635	rs59843175	T	G	100	PASS	AC=147;AF=0.029353;AN=5008;NS=2504;DP=20919;EAS_AF=0.1419;AMR_AF=0;AFR_AF=0;EUR_AF=0.001;SAS_AF=0.0031;AA=t|||;VT=SNP
15	78628917	rs79163406	T	C	100	PASS	AC=254;AF=0.0507188;AN=5008;NS=2504;DP=22550;EAS_AF=0.004;AMR_AF=0.0173;AFR_AF=0.0295;EUR_AF=0.0924;SAS_AF=0.1084;AA=t|||;VT=SNP
15	78628956	rs12913251	T	C	100	PASS	AC=1264;AF=0.252396;AN=5008;NS=2504;DP=22019;EAS_AF=0.1796;AMR_AF=0.4568;AFR_AF=0.2148;EUR_AF=0.3101;SAS_AF=0.1738;AA=t|||;VT=SNP
15	78630342	rs141290671	C	G	100	PASS	AC=29;AF=0.00579073;AN=5008;NS=2504;DP=21135;EAS_AF=0.0288;AMR_AF=0;AFR_AF=0;EUR_AF=0;SAS_AF=0;AA=C|||;VT=SNP
15	78631359	rs3813573	C	T	100	PASS	AC=914;AF=0.182508;AN=5008;NS=2504;DP=18332;EAS_AF=0.3204;AMR_AF=0.1844;AFR_AF=0.0393;EUR_AF=0.2157;SAS_AF=0.1984;AA=C|||;VT=SNP
15	78632374	rs2280368	A	G	100	PASS	AC=3586;AF=0.716054;AN=5008;NS=2504;DP=14149;EAS_AF=0.5079;AMR_AF=0.7853;AFR_AF=0.7617;EUR_AF=0.7684;SAS_AF=0.7658;AA=G|||;VT=SNP
15	78632507	rs2280367	T	C	100	PASS	AC=3580;AF=0.714856;AN=5008;NS=2504;DP=10382;EAS_AF=0.5079;AMR_AF=0.7839;AFR_AF=0.7579;EUR_AF=0.7684;SAS_AF=0.7658;AA=C|||;VT=SNP
15	78632830	rs1127472	C	G	100	PASS	AC=2668;AF=0.532748;AN=5008;NS=2504;DP=13100;EAS_AF=0.498;AMR_AF=0.7104;AFR_AF=0.3434;EUR_AF=0.6322;SAS_AF=0.5961;AA=C|||;VT=SNP;EX_TARGET
15	78633595	rs2139440	T	G	100	PASS	AC=4100;AF=0.81869;AN=5008;NS=2504;DP=16931;EAS_AF=0.6716;AMR_AF=0.8184;AFR_AF=0.9554;EUR_AF=0.8012;SAS_AF=0.8037;AA=G|||;VT=SNP;EX_TARGET
15	78633870	rs12910273	C	T	100	PASS	AC=2611;AF=0.521366;AN=5008;NS=2504;DP=15418;EAS_AF=0.5;AMR_AF=0.7032;AFR_AF=0.3495;EUR_AF=0.6163;SAS_AF=0.5491;AA=C|||;VT=SNP
15	78634731	rs12593362	T	G	100	PASS	AC=2703;AF=0.539736;AN=5008;NS=2504;DP=16838;EAS_AF=0.5159;AMR_AF=0.7104;AFR_AF=0.3517;EUR_AF=0.6332;SAS_AF=0.6012;AA=T|||;VT=SNP
15	78635188	rs3784333	C	T	100	PASS	AC=511;AF=0.102037;AN=5008;NS=2504;DP=18898;EAS_AF=0.1657;AMR_AF=0.0331;AFR_AF=0.1914;EUR_AF=0.0318;SAS_AF=0.0368;AA=A|||;VT=SNP
15	78636780	rs4887035	C	A	100	PASS	AC=3111;AF=0.621206;AN=5008;NS=2504;DP=14484;EAS_AF=0.6419;AMR_AF=0.7363;AFR_AF=0.5477;EUR_AF=0.6471;SAS_AF=0.591;AA=C|||;VT=SNP
15	78637161	rs11072754	A	G	100	PASS	AC=3114;AF=0.621805;AN=5008;NS=2504;DP=14986;EAS_AF=0.6419;AMR_AF=0.7363;AFR_AF=0.5477;EUR_AF=0.6471;SAS_AF=0.5941;AA=A|||;VT=SNP
15	78637573	rs4886568	T	C	100	PASS	AC=713;AF=0.142372;AN=5008;NS=2504;DP=20534;EAS_AF=0.1657;AMR_AF=0.0461;AFR_AF=0.3321;EUR_AF=0.0358;SAS_AF=0.0399;AA=T|||;VT=SNP
15	78637877	rs56107703	A	G	100	PASS	AC=358;AF=0.0714856;AN=5008;NS=2504;DP=19522;EAS_AF=0.004;AMR_AF=0.0533;AFR_AF=0.0318;EUR_AF=0.1302;SAS_AF=0.1472;AA=A|||;VT=SNP
15	78637938	rs16969725	G	A	100	PASS	AC=537;AF=0.107228;AN=5008;NS=2504;DP=18276;EAS_AF=0.1657;AMR_AF=0.0346;AFR_AF=0.2095;EUR_AF=0.0318;SAS_AF=0.0378;AA=G|||;VT=SNP
15	78639341	rs184744053	T	G	100	PASS	AC=31;AF=0.0061901;AN=5008;NS=2504;DP=18921;EAS_AF=0.0248;AMR_AF=0.0029;AFR_AF=0.0023;EUR_AF=0;SAS_AF=0.001;AA=T|||;VT=SNP
15	78639541	rs8026332	G	C	100	PASS	AC=608;AF=0.121406;AN=5008;NS=2504;DP=18702;EAS_AF=0.1677;AMR_AF=0.0346;AFR_AF=0.2519;EUR_AF=0.0417;SAS_AF=0.0409;AA=G|||;VT=SNP
15	78640760	rs77924552	G	C	100	PASS	AC=480;AF=0.0958466;AN=5008;NS=2504;DP=19024;EAS_AF=0.0317;AMR_AF=0.0778;AFR_AF=0.0378;EUR_AF=0.1511;SAS_AF=0.1963;AA=G|||;VT=SNP
15	78641802	rs117661933	A	G	100	PASS	AC=174;AF=0.0347444;AN=5008;NS=2504;DP=19881;EAS_AF=0.0962;AMR_AF=0.0764;AFR_AF=0.0015;EUR_AF=0.007;SAS_AF=0.0153;AA=A|||;VT=SNP
15	78641833	rs11631382	A	C	100	PASS	AC=517;AF=0.103235;AN=5008;NS=2504;DP=19145;EAS_AF=0.0109;AMR_AF=0.085;AFR_AF=0.1483;EUR_AF=0.1481;SAS_AF=0.1043;AA=A|||;VT=SNP
15	78642011	rs78825164	T	C	100	PASS	AC=182;AF=0.0363419;AN=5008;NS=2504;DP=18760;EAS_AF=0.0972;AMR_AF=0.0778;AFR_AF=0.0061;EUR_AF=0.007;SAS_AF=0.0153;AA=C|||;VT=SNP
15	78642471	rs8043186	C	T	100	PASS	AC=3595;AF=0.717851;AN=5008;NS=2504;DP=18407;EAS_AF=0.8105;AMR_AF=0.8329;AFR_AF=0.4864;EUR_AF=0.7903;SAS_AF=0.7791;AA=T|||;VT=SNP
15	78642718	rs8027180	A	G	100	PASS	AC=1650;AF=0.329473;AN=5008;NS=2504;DP=18598;EAS_AF=0.2004;AMR_AF=0.33;AFR_AF=0.239;EUR_AF=0.5338;SAS_AF=0.3742;AA=A|||;VT=SNP
15	78643219	rs141717266	G	A	100	PASS	AC=185;AF=0.0369409;AN=5008;NS=2504;DP=3526;EAS_AF=0.0952;AMR_AF=0.0793;AFR_AF=0.0083;EUR_AF=0.007;SAS_AF=0.0164;AA=A|||;VT=SNP
15	78644530	rs2139445	G	A	100	PASS	AC=3440;AF=0.686901;AN=5008;NS=2504;DP=17550;EAS_AF=0.7133;AMR_AF=0.755;AFR_AF=0.5008;EUR_AF=0.7823;SAS_AF=0.7648;AA=G|||;VT=SNP
15	78644706	rs2139446	G	A	100	PASS	AC=3385;AF=0.675919;AN=5008;NS=2504;DP=18707;EAS_AF=0.7143;AMR_AF=0.7522;AFR_AF=0.4599;EUR_AF=0.7823;SAS_AF=0.7648;AA=G|||;VT=SNP
15	78644747	rs2139447	G	A	100	PASS	AC=3607;AF=0.720248;AN=5008;NS=2504;DP=17290;EAS_AF=0.8105;AMR_AF=0.8314;AFR_AF=0.5068;EUR_AF=0.7873;SAS_AF=0.7679;AA=A|||;VT=SNP
15	78644885	rs7168166	C	T	100	PASS	AC=1372;AF=0.273962;AN=5008;NS=2504;DP=15720;EAS_AF=0.1895;AMR_AF=0.1643;AFR_AF=0.4871;EUR_AF=0.2087;SAS_AF=0.2178;AA=C|||;VT=SNP
15	78645150	rs11635744	A	G	100	PASS	AC=1641;AF=0.327676;AN=5008;NS=2504;DP=16187;EAS_AF=0.2004;AMR_AF=0.33;AFR_AF=0.2375;EUR_AF=0.5328;SAS_AF=0.3681;AA=A|||;VT=SNP
15	78645534	rs11631240	T	G	100	PASS	AC=1630;AF=0.325479;AN=5008;NS=2504;DP=16968;EAS_AF=0.2133;AMR_AF=0.33;AFR_AF=0.2201;EUR_AF=0.5318;SAS_AF=0.3681;AA=T|||;VT=SNP
15	78645667	rs72736770	C	T	100	PASS	AC=984;AF=0.196486;AN=5008;NS=2504;DP=15571;EAS_AF=0.1895;AMR_AF=0.1484;AFR_AF=0.202;EUR_AF=0.2087;SAS_AF=0.2178;AA=C|||;VT=SNP
15	78646388	rs76302365	C	T	100	PASS	AC=510;AF=0.101837;AN=5008;NS=2504;DP=18889;EAS_AF=0.0109;AMR_AF=0.0908;AFR_AF=0.1316;EUR_AF=0.1561;SAS_AF=0.1074;AA=C|||;VT=SNP
15	78647420	rs12443034	A	G	100	PASS	AC=173;AF=0.0345447;AN=5008;NS=2504;DP=19677;EAS_AF=0.0942;AMR_AF=0.0778;AFR_AF=0.0015;EUR_AF=0.007;SAS_AF=0.0153;AA=A|||;VT=SNP
15	78647962	rs4887041	C	T	100	PASS	AC=1763;AF=0.352037;AN=5008;NS=2504;DP=16211;EAS_AF=0.5198;AMR_AF=0.4164;AFR_AF=0.2436;EUR_AF=0.2366;SAS_AF=0.3988;AA=C|||;VT=SNP
15	78648452	rs76673116	G	A	100	PASS	AC=1775;AF=0.354433;AN=5008;NS=2504;DP=15328;EAS_AF=0.2927;AMR_AF=0.4107;AFR_AF=0.2806;EUR_AF=0.4911;SAS_AF=0.3374;AA=A|||;VT=SNP
15	78648670	rs187450420	G	A	100	PASS	AC=10;AF=0.00199681;AN=5008;NS=2504;DP=16965;EAS_AF=0.0079;AMR_AF=0.0014;AFR_AF=0;EUR_AF=0;SAS_AF=0.001;AA=G|||;VT=SNP
15	78648734	rs34659776	G	A	100	PASS	AC=1518;AF=0.303115;AN=5008;NS=2504;DP=19128;EAS_AF=0.1994;AMR_AF=0.3329;AFR_AF=0.2156;EUR_AF=0.4831;SAS_AF=0.3221;AA=G|||;VT=SNP
15	78648964	rs12905421	C	T	100	PASS	AC=1518;AF=0.303115;AN=5008;NS=2504;DP=13478;EAS_AF=0.1984;AMR_AF=0.3329;AFR_AF=0.2156;EUR_AF=0.4831;SAS_AF=0.3231;AA=C|||;VT=SNP
15	78648994	rs11072755	T	C	100	PASS	AC=3049;AF=0.608826;AN=5008;NS=2504;DP=15463;EAS_AF=0.8016;AMR_AF=0.647;AFR_AF=0.4622;EUR_AF=0.5149;SAS_AF=0.6779;AA=C|||;VT=SNP
15	78649409	rs12906502	G	T	100	PASS	AC=1122;AF=0.224042;AN=5008;NS=2504;DP=17232;EAS_AF=0.1875;AMR_AF=0.1585;AFR_AF=0.2156;EUR_AF=0.2773;SAS_AF=0.2648;AA=G|||;VT=SNP
15	78649677	rs7177322	G	A	100	PASS	AC=1524;AF=0.304313;AN=5008;NS=2504;DP=17266;EAS_AF=0.1984;AMR_AF=0.3329;AFR_AF=0.2209;EUR_AF=0.4831;SAS_AF=0.3221;AA=G|||;VT=SNP
15	78649909	rs78111971	T	C	100	PASS	AC=181;AF=0.0361422;AN=5008;NS=2504;DP=16960;EAS_AF=0.0942;AMR_AF=0.0764;AFR_AF=0.0076;EUR_AF=0.007;SAS_AF=0.0164;AA=C|||;VT=SNP
15	78650756	rs12592250	T	C	100	PASS	AC=1515;AF=0.302516;AN=5008;NS=2504;DP=20791;EAS_AF=0.1994;AMR_AF=0.3329;AFR_AF=0.211;EUR_AF=0.4851;SAS_AF=0.3231;AA=T|||;VT=SNP
15	78651215	rs4887042	G	A	100	PASS	AC=1737;AF=0.346845;AN=5008;NS=2504;DP=19887;EAS_AF=0.505;AMR_AF=0.4135;AFR_AF=0.2451;EUR_AF=0.2266;SAS_AF=0.3978;AA=A|||;VT=SNP
15	78651815	rs2056307	A	T	100	PASS	AC=2883;AF=0.575679;AN=5008;NS=2504;DP=18353;EAS_AF=0.7083;AMR_AF=0.5764;AFR_AF=0.4576;EUR_AF=0.5129;SAS_AF=0.6626;AA=T|||;VT=SNP
15	78651873	rs11638058	C	G	100	PASS	AC=1236;AF=0.246805;AN=5008;NS=2504;DP=18678;EAS_AF=0.1994;AMR_AF=0.2493;AFR_AF=0.205;EUR_AF=0.3002;SAS_AF=0.2955;AA=C|||;VT=SNP
15	78651978	rs16969738	G	A	100	PASS	AC=149;AF=0.0297524;AN=5008;NS=2504;DP=20474;EAS_AF=0.0933;AMR_AF=0.0476;AFR_AF=0.0008;EUR_AF=0.007;SAS_AF=0.0143;AA=G|||;VT=SNP
15	78652153	rs117814241	G	A	100	PASS	AC=24;AF=0.00479233;AN=5008;NS=2504;DP=19313;EAS_AF=0.0228;AMR_AF=0;AFR_AF=0;EUR_AF=0;SAS_AF=0.001;AA=G|||;VT=SNP
15	78652623	rs1850887	A	G	100	PASS	AC=1243;AF=0.248203;AN=5008;NS=2504;DP=17855;EAS_AF=0.1974;AMR_AF=0.2478;AFR_AF=0.2057;EUR_AF=0.3101;SAS_AF=0.2945;AA=A|||;VT=SNP
15	78653157	rs74440144	G	C	100	PASS	AC=148;AF=0.0295527;AN=5008;NS=2504;DP=21011;EAS_AF=0.0923;AMR_AF=0.0476;AFR_AF=0.0008;EUR_AF=0.007;SAS_AF=0.0143;AA=G|||;VT=SNP
15	78653310	rs12591147	C	T	100	PASS	AC=1233;AF=0.246206;AN=5008;NS=2504;DP=21472;EAS_AF=0.1954;AMR_AF=0.2478;AFR_AF=0.2073;EUR_AF=0.3002;SAS_AF=0.2945;AA=T|||;VT=SNP
15	78653563	rs2037348	G	A	100	PASS	AC=4160;AF=0.830671;AN=5008;NS=2504;DP=21568;EAS_AF=0.9077;AMR_AF=0.8545;AFR_AF=0.6778;EUR_AF=0.8131;SAS_AF=0.9591;AA=A|||;VT=SNP
15	78653643	rs28709928	G	A	100	PASS	AC=1722;AF=0.34385;AN=5008;NS=2504;DP=22206;EAS_AF=0.5228;AMR_AF=0.4121;AFR_AF=0.2095;EUR_AF=0.2386;SAS_AF=0.4008;AA=G|||;VT=SNP
15	78653983	rs80202087	G	A	100	PASS	AC=886;AF=0.176917;AN=5008;NS=2504;DP=18686;EAS_AF=0.1895;AMR_AF=0.1988;AFR_AF=0.0772;EUR_AF=0.2137;SAS_AF=0.2454;AA=g|||;VT=SNP
15	78654148	rs28385476	T	A	100	PASS	AC=1719;AF=0.343251;AN=5008;NS=2504;DP=22342;EAS_AF=0.5238;AMR_AF=0.4121;AFR_AF=0.208;EUR_AF=0.2386;SAS_AF=0.3988;AA=T|||;VT=SNP
15	78654811	rs11072756	G	T	100	PASS	AC=1302;AF=0.259984;AN=5008;NS=2504;DP=22099;EAS_AF=0.2004;AMR_AF=0.2853;AFR_AF=0.2239;EUR_AF=0.3101;SAS_AF=0.3006;AA=G|||;VT=SNP
15	78654865	rs12439071	A	G	100	PASS	AC=1314;AF=0.26238;AN=5008;NS=2504;DP=22791;EAS_AF=0.2014;AMR_AF=0.2853;AFR_AF=0.2239;EUR_AF=0.3201;SAS_AF=0.3016;AA=A|||;VT=SNP
15	78655710	rs1105190	G	A	100	PASS	AC=3235;AF=0.645966;AN=5008;NS=2504;DP=19007;EAS_AF=0.8145;AMR_AF=0.7478;AFR_AF=0.4826;EUR_AF=0.5577;SAS_AF=0.7117;AA=G|||;VT=SNP
15	78655749	rs75803504	C	T	100	PASS	AC=203;AF=0.0405351;AN=5008;NS=2504;DP=18695;EAS_AF=0.0923;AMR_AF=0.049;AFR_AF=0.0386;EUR_AF=0.0109;SAS_AF=0.0143;AA=G|||;VT=SNP
15	78656221	rs8043303	T	C	100	PASS	AC=205;AF=0.0409345;AN=5008;NS=2504;DP=21089;EAS_AF=0.0933;AMR_AF=0.049;AFR_AF=0.0416;EUR_AF=0.008;SAS_AF=0.0143;AA=t|||;VT=SNP
15	78656319	rs3843956	A	C	100	PASS	AC=3042;AF=0.607428;AN=5008;NS=2504;DP=19453;EAS_AF=0.7222;AMR_AF=0.6988;AFR_AF=0.4493;EUR_AF=0.5497;SAS_AF=0.6973;AA=A|||;VT=SNP
15	78656542	rs3850090	C	G	100	PASS	AC=3277;AF=0.654353;AN=5008;NS=2504;DP=20825;EAS_AF=0.8155;AMR_AF=0.7536;AFR_AF=0.5106;EUR_AF=0.5577;SAS_AF=0.7117;AA=G|||;VT=SNP
15	78656638	rs3850091	C	G	100	PASS	AC=3276;AF=0.654153;AN=5008;NS=2504;DP=19686;EAS_AF=0.8145;AMR_AF=0.7536;AFR_AF=0.5113;EUR_AF=0.5567;SAS_AF=0.7117;AA=G|||;VT=SNP
15	78657024	rs149446258	C	T	100	PASS	AC=26;AF=0.00519169;AN=5008;NS=2504;DP=20590;EAS_AF=0.0258;AMR_AF=0;AFR_AF=0;EUR_AF=0;SAS_AF=0;AA=C|||;VT=SNP
15	78657308	rs77797827	C	A	100	PASS	AC=148;AF=0.0295527;AN=5008;NS=2504;DP=19404;EAS_AF=0.0923;AMR_AF=0.0476;AFR_AF=0.0008;EUR_AF=0.007;SAS_AF=0.0143;AA=C|||;VT=SNP
15	78657377	rs2037351	A	T	100	PASS	AC=1604;AF=0.320288;AN=5008;NS=2504;DP=19064;EAS_AF=0.3194;AMR_AF=0.3401;AFR_AF=0.3101;EUR_AF=0.328;SAS_AF=0.3129;AA=A|||;VT=SNP
15	78657720	rs2037349	G	A	100	PASS	AC=3319;AF=0.66274;AN=5008;NS=2504;DP=15628;EAS_AF=0.8145;AMR_AF=0.7565;AFR_AF=0.5416;EUR_AF=0.5577;SAS_AF=0.7117;AA=A|||;VT=SNP
15	78658222	rs117816551	C	T	100	PASS	AC=46;AF=0.0091853;AN=5008;NS=2504;DP=19307;EAS_AF=0.0446;AMR_AF=0;AFR_AF=0;EUR_AF=0;SAS_AF=0.001;AA=C|||;VT=SNP
15	78658474	rs12594605	C	T	100	PASS	AC=3327;AF=0.664337;AN=5008;NS=2504;DP=17154;EAS_AF=0.8135;AMR_AF=0.7594;AFR_AF=0.5492;EUR_AF=0.5537;SAS_AF=0.7127;AA=T|||;VT=SNP
15	78659127	rs76907524	G	A	100	PASS	AC=183;AF=0.0365415;AN=5008;NS=2504;DP=15196;EAS_AF=0.0337;AMR_AF=0.1888;AFR_AF=0.0015;EUR_AF=0.008;SAS_AF=0.0082;AA=G|||;VT=SNP
15	78659487	rs7179924	G	A	100	PASS	AC=1296;AF=0.258786;AN=5008;NS=2504;DP=18620;EAS_AF=0.1974;AMR_AF=0.2839;AFR_AF=0.2141;EUR_AF=0.3151;SAS_AF=0.3067;AA=g|||;VT=SNP
15	78659584	rs77491947	T	A	100	PASS	AC=235;AF=0.0469249;AN=5008;NS=2504;DP=20316;EAS_AF=0.1766;AMR_AF=0.0216;AFR_AF=0.0008;EUR_AF=0.0099;SAS_AF=0.0317;AA=T|||;VT=SNP
15	78659954	rs28534884	T	C	100	PASS	AC=1701;AF=0.339657;AN=5008;NS=2504;DP=18505;EAS_AF=0.5188;AMR_AF=0.4135;AFR_AF=0.2163;EUR_AF=0.2256;SAS_AF=0.3865;AA=T|||;VT=SNP
15	78660985	rs76958475	A	G	100	PASS	AC=33;AF=0.00658946;AN=5008;NS=2504;DP=22785;EAS_AF=0.0327;AMR_AF=0;AFR_AF=0;EUR_AF=0;SAS_AF=0;AA=A|||;VT=SNP
15	78662001	rs28428764	G	A	100	PASS	AC=1999;AF=0.399161;AN=5008;NS=2504;DP=19626;EAS_AF=0.6101;AMR_AF=0.4697;AFR_AF=0.326;EUR_AF=0.2326;SAS_AF=0.4018;AA=A|||;VT=SNP
15	78662548	rs7176305	A	G	100	PASS	AC=1752;AF=0.34984;AN=5008;NS=2504;DP=19104;EAS_AF=0.5188;AMR_AF=0.4135;AFR_AF=0.2526;EUR_AF=0.2247;SAS_AF=0.3906;AA=A|||;VT=SNP
15	78662592	rs76660386	C	A	100	PASS	AC=494;AF=0.0986422;AN=5008;NS=2504;DP=19192;EAS_AF=0.0516;AMR_AF=0.111;AFR_AF=0.0393;EUR_AF=0.1431;SAS_AF=0.1728;AA=C|||;VT=SNP
15	78662817	rs117273191	C	G	100	PASS	AC=148;AF=0.0295527;AN=5008;NS=2504;DP=18273;EAS_AF=0.0913;AMR_AF=0.049;AFR_AF=0.0008;EUR_AF=0.007;SAS_AF=0.0143;AA=C|||;VT=SNP
15	78663003	rs4624138	G	T	100	PASS	AC=491;AF=0.0980431;AN=5008;NS=2504;DP=14199;EAS_AF=0.003;AMR_AF=0.1009;AFR_AF=0.1853;EUR_AF=0.1123;SAS_AF=0.0613;AA=G|||;VT=SNP
15	78663007	rs8042502	T	C	100	PASS	AC=216;AF=0.043131;AN=5008;NS=2504;DP=14544;EAS_AF=0.0913;AMR_AF=0.0504;AFR_AF=0.0507;EUR_AF=0.008;SAS_AF=0.0143;AA=T|||;VT=SNP
15	78663077	rs4389115	C	G	100	PASS	AC=404;AF=0.0806709;AN=5008;NS=2504;DP=17502;EAS_AF=0.003;AMR_AF=0.0994;AFR_AF=0.1203;EUR_AF=0.1123;SAS_AF=0.0613;AA=C|||;VT=SNP
15	78663382	rs11072757	G	A	100	PASS	AC=1464;AF=0.292332;AN=5008;NS=2504;DP=17136;EAS_AF=0.3631;AMR_AF=0.232;AFR_AF=0.2088;EUR_AF=0.332;SAS_AF=0.3344;AA=G|||;VT=SNP
15	78663393	rs150557257	C	T	100	PASS	AC=37;AF=0.00738818;AN=5008;NS=2504;DP=17192;EAS_AF=0.0258;AMR_AF=0.0029;AFR_AF=0;EUR_AF=0.005;SAS_AF=0.0041;AA=C|||;VT=SNP
15	78664005	rs8036879	A	G	100	PASS	AC=3948;AF=0.788339;AN=5008;NS=2504;DP=20895;EAS_AF=0.9494;AMR_AF=0.8026;AFR_AF=0.7375;EUR_AF=0.6859;SAS_AF=0.7863;AA=G|||;VT=SNP
15	78664132	rs16969741	G	A	100	PASS	AC=148;AF=0.0295527;AN=5008;NS=2504;DP=19260;EAS_AF=0.0913;AMR_AF=0.049;AFR_AF=0.0008;EUR_AF=0.007;SAS_AF=0.0143;AA=G|||;VT=SNP
15	78664662	rs2869028	G	A	100	PASS	AC=1654;AF=0.330272;AN=5008;NS=2504;DP=18399;EAS_AF=0.4881;AMR_AF=0.4078;AFR_AF=0.2194;EUR_AF=0.2197;SAS_AF=0.3763;AA=G|||;VT=SNP
15	78665540	rs28483565	G	T	100	PASS	AC=486;AF=0.0970447;AN=5008;NS=2504;DP=17181;EAS_AF=0.003;AMR_AF=0.1009;AFR_AF=0.1831;EUR_AF=0.1093;SAS_AF=0.0624;AA=G|||;VT=SNP
15	78665555	rs1985078	C	A	100	PASS	AC=472;AF=0.0942492;AN=5008;NS=2504;DP=16919;EAS_AF=0.003;AMR_AF=0.1009;AFR_AF=0.1725;EUR_AF=0.1093;SAS_AF=0.0624;AA=C|||;VT=SNP
15	78665849	rs2869033	C	G	100	PASS	AC=2352;AF=0.469649;AN=5008;NS=2504;DP=8152;EAS_AF=0.5853;AMR_AF=0.5634;AFR_AF=0.4478;EUR_AF=0.338;SAS_AF=0.4489;AA=G|||;VT=SNP
15	78666288	rs9920270	T	C	100	PASS	AC=2239;AF=0.447085;AN=5008;NS=2504;DP=11931;EAS_AF=0.3115;AMR_AF=0.4928;AFR_AF=0.5938;EUR_AF=0.3429;SAS_AF=0.4632;AA=T|||;VT=SNP
15	78666311	rs9920189	A	C	100	PASS	AC=2878;AF=0.574681;AN=5008;NS=2504;DP=12664;EAS_AF=0.5665;AMR_AF=0.6873;AFR_AF=0.4319;EUR_AF=0.6014;SAS_AF=0.6687;AA=C|||;VT=SNP
15	78666887	rs4243078	A	G	100	PASS	AC=4331;AF=0.864816;AN=5008;NS=2504;DP=19555;EAS_AF=0.9177;AMR_AF=0.8559;AFR_AF=0.9372;EUR_AF=0.7773;SAS_AF=0.8088;AA=G|||;VT=SNP
15	78667005	rs147567143	G	A	100	PASS	AC=33;AF=0.00658946;AN=5008;NS=2504;DP=19268;EAS_AF=0.0218;AMR_AF=0;AFR_AF=0.0076;EUR_AF=0;SAS_AF=0.001;AA=g|||;VT=SNP
15	78667023	rs7173888	G	C	100	PASS	AC=2310;AF=0.461262;AN=5008;NS=2504;DP=18854;EAS_AF=0.5556;AMR_AF=0.3271;AFR_AF=0.6377;EUR_AF=0.3161;SAS_AF=0.3701;AA=C|||;VT=SNP
15	78667188	rs76730868	G	A	100	PASS	AC=9;AF=0.00179712;AN=5008;NS=2504;DP=20537;EAS_AF=0.0079;AMR_AF=0;AFR_AF=0;EUR_AF=0;SAS_AF=0.001;AA=G|||;VT=SNP
15	78667572	rs2869036	G	A	100	PASS	AC=4139;AF=0.826478;AN=5008;NS=2504;DP=17682;EAS_AF=0.7937;AMR_AF=0.8372;AFR_AF=0.9387;EUR_AF=0.7445;SAS_AF=0.7853;AA=A|||;VT=SNP
15	78667720	rs11633242	G	A	100	PASS	AC=144;AF=0.028754;AN=5008;NS=2504;DP=18517;EAS_AF=0.0962;AMR_AF=0.049;AFR_AF=0.0008;EUR_AF=0.007;SAS_AF=0.0051;AA=G|||;VT=SNP
15	78668311	rs12914703	T	A	100	PASS	AC=1330;AF=0.265575;AN=5008;NS=2504;DP=15886;EAS_AF=0.3016;AMR_AF=0.1758;AFR_AF=0.416;EUR_AF=0.2197;SAS_AF=0.136;AA=t|||;VT=SNP
15	78670245	rs141971779	C	G	100	PASS	AC=143;AF=0.0285543;AN=5008;NS=2504;DP=21164;EAS_AF=0.0972;AMR_AF=0.0476;AFR_AF=0.0008;EUR_AF=0.007;SAS_AF=0.0041;AA=C|||;VT=SNP
15	78670258	rs7170528	C	A	100	PASS	AC=1311;AF=0.261781;AN=5008;NS=2504;DP=20597;EAS_AF=0.3016;AMR_AF=0.1801;AFR_AF=0.3986;EUR_AF=0.2207;SAS_AF=0.136;AA=C|||;VT=SNP
15	78670948	rs4304991	G	A	100	PASS	AC=974;AF=0.194489;AN=5008;NS=2504;DP=18308;EAS_AF=0.1567;AMR_AF=0.3833;AFR_AF=0.0461;EUR_AF=0.1839;SAS_AF=0.3108;AA=G|||;VT=SNP
15	78671121	rs4503760	C	T	100	PASS	AC=960;AF=0.191693;AN=5008;NS=2504;DP=17810;EAS_AF=0.1558;AMR_AF=0.3818;AFR_AF=0.0371;EUR_AF=0.1839;SAS_AF=0.3108;AA=C|||;VT=SNP
15	78671422	rs200739106	G	C	100	PASS	AC=28;AF=0.00559105;AN=5008;NS=2504;DP=19671;EAS_AF=0.0278;AMR_AF=0;AFR_AF=0;EUR_AF=0;SAS_AF=0;AA=G|||;VT=SNP
15	78673416	rs139962002	T	C	100	PASS	AC=141;AF=0.028155;AN=5008;NS=2504;DP=22775;EAS_AF=0.0962;AMR_AF=0.0461;AFR_AF=0.0008;EUR_AF=0.007;SAS_AF=0.0041;AA=T|||;VT=SNP
15	78673538	rs6495295	T	C	100	PASS	AC=1428;AF=0.285144;AN=5008;NS=2504;DP=21816;EAS_AF=0.3224;AMR_AF=0.1931;AFR_AF=0.4599;EUR_AF=0.2227;SAS_AF=0.1401;AA=T|||;VT=SNP
15	78673671	rs4502185	C	T	100	PASS	AC=1636;AF=0.326677;AN=5008;NS=2504;DP=20389;EAS_AF=0.3403;AMR_AF=0.2089;AFR_AF=0.388;EUR_AF=0.3082;SAS_AF=0.3323;AA=C|||;VT=SNP
15	78673732	rs4591101	C	T	100	PASS	AC=1636;AF=0.326677;AN=5008;NS=2504;DP=19753;EAS_AF=0.3403;AMR_AF=0.2089;AFR_AF=0.388;EUR_AF=0.3082;SAS_AF=0.3323;AA=C|||;VT=SNP
15	78673737	rs138774906	G	T	100	PASS	AC=140;AF=0.0279553;AN=5008;NS=2504;DP=19573;EAS_AF=0.0952;AMR_AF=0.0461;AFR_AF=0.0008;EUR_AF=0.007;SAS_AF=0.0041;AA=G|||;VT=SNP
15	78674015	rs2869037	A	G	100	PASS	AC=4240;AF=0.846645;AN=5008;NS=2504;DP=20162;EAS_AF=0.9167;AMR_AF=0.8343;AFR_AF=0.9387;EUR_AF=0.7227;SAS_AF=0.7863;AA=G|||;VT=SNP
15	78674491	rs55856821	C	T	100	PASS	AC=622;AF=0.124201;AN=5008;NS=2504;DP=13495;EAS_AF=0.0476;AMR_AF=0.0994;AFR_AF=0.0908;EUR_AF=0.2107;SAS_AF=0.1769;AA=C|||;VT=SNP
15	78675433	rs62010378	T	C	100	PASS	AC=883;AF=0.176318;AN=5008;NS=2504;DP=16813;EAS_AF=0.1409;AMR_AF=0.3444;AFR_AF=0.0129;EUR_AF=0.1819;SAS_AF=0.3088;AA=T|||;VT=SNP
15	78675438	rs11635829	A	G	100	PASS	AC=140;AF=0.0279553;AN=5008;NS=2504;DP=16573;EAS_AF=0.0952;AMR_AF=0.0461;AFR_AF=0.0008;EUR_AF=0.007;SAS_AF=0.0041;AA=A|||;VT=SNP
15	78676808	rs12913908	G	A	100	PASS	AC=1567;AF=0.312899;AN=5008;NS=2504;DP=20096;EAS_AF=0.3214;AMR_AF=0.1801;AFR_AF=0.5749;EUR_AF=0.2197;SAS_AF=0.1401;AA=G|||;VT=SNP
15	78677976	rs144860972	T	A	100	PASS	AC=63;AF=0.0125799;AN=5008;NS=2504;DP=18590;EAS_AF=0.0595;AMR_AF=0;AFR_AF=0;EUR_AF=0;SAS_AF=0.0031;AA=T|||;VT=SNP
15	78678139	rs8027418	T	C	100	PASS	AC=487;AF=0.0972444;AN=5008;NS=2504;DP=21375;EAS_AF=0.2312;AMR_AF=0.0605;AFR_AF=0.143;EUR_AF=0.0139;SAS_AF=0.0092;AA=T|||;VT=SNP
15	78678276	rs12900333	C	T	100	PASS	AC=306;AF=0.0611022;AN=5008;NS=2504;DP=20075;EAS_AF=0.0823;AMR_AF=0.0648;AFR_AF=0.0325;EUR_AF=0.0915;SAS_AF=0.044;AA=C|||;VT=SNP
15	78678289	rs75320141	T	G	100	PASS	AC=143;AF=0.0285543;AN=5008;NS=2504;DP=19973;EAS_AF=0.0962;AMR_AF=0.049;AFR_AF=0.0008;EUR_AF=0.007;SAS_AF=0.0041;AA=G|||;VT=SNP
15	78678611	rs74593036	A	G	100	PASS	AC=142;AF=0.0283546;AN=5008;NS=2504;DP=19367;EAS_AF=0.0962;AMR_AF=0.049;AFR_AF=0.0008;EUR_AF=0.007;SAS_AF=0.0031;AA=A|||;VT=SNP
15	78679837	rs10152251	G	A	100	PASS	AC=3695;AF=0.737819;AN=5008;NS=2504;DP=18204;EAS_AF=0.7589;AMR_AF=0.7363;AFR_AF=0.8767;EUR_AF=0.5686;SAS_AF=0.7035;AA=G|||;VT=SNP
15	78680264	rs4243081	T	C	100	PASS	AC=3761;AF=0.750998;AN=5008;NS=2504;DP=17561;EAS_AF=0.7589;AMR_AF=0.7363;AFR_AF=0.9266;EUR_AF=0.5686;SAS_AF=0.7035;AA=T|||;VT=SNP
15	78680549	rs117469144	G	C	100	PASS	AC=171;AF=0.0341454;AN=5008;NS=2504;DP=16820;EAS_AF=0.131;AMR_AF=0;AFR_AF=0.0008;EUR_AF=0.007;SAS_AF=0.0317;AA=G|||;VT=SNP
15	78680663	rs11635500	A	G	100	PASS	AC=3762;AF=0.751198;AN=5008;NS=2504;DP=14594;EAS_AF=0.7599;AMR_AF=0.7363;AFR_AF=0.9266;EUR_AF=0.5686;SAS_AF=0.7035;AA=G|||;VT=SNP
15	78681365	rs4283201	A	C	100	PASS	AC=3671;AF=0.733027;AN=5008;NS=2504;DP=21739;EAS_AF=0.7599;AMR_AF=0.7305;AFR_AF=0.8616;EUR_AF=0.5686;SAS_AF=0.7025;AA=C|||;VT=SNP
15	78681952	rs73459265	C	T	100	PASS	AC=337;AF=0.0672923;AN=5008;NS=2504;DP=17012;EAS_AF=0.1329;AMR_AF=0.0115;AFR_AF=0.1384;EUR_AF=0.007;SAS_AF=0.0051;AA=C|||;VT=SNP
15	78682076	rs4243082	C	T	100	PASS	AC=4000;AF=0.798722;AN=5008;NS=2504;DP=17526;EAS_AF=0.8204;AMR_AF=0.7997;AFR_AF=0.9297;EUR_AF=0.66;SAS_AF=0.7413;AA=C|||;VT=SNP
15	78682208	rs79686552	C	T	100	PASS	AC=334;AF=0.0666933;AN=5008;NS=2504;DP=22052;EAS_AF=0.1329;AMR_AF=0.0115;AFR_AF=0.1362;EUR_AF=0.007;SAS_AF=0.0051;AA=T|||;VT=SNP
15	78682214	rs78091872	G	A	100	PASS	AC=338;AF=0.067492;AN=5008;NS=2504;DP=22068;EAS_AF=0.1329;AMR_AF=0.0115;AFR_AF=0.1392;EUR_AF=0.007;SAS_AF=0.0051;AA=G|||;VT=SNP
15	78682436	rs11638335	G	A	100	PASS	AC=121;AF=0.0241613;AN=5008;NS=2504;DP=21148;EAS_AF=0.0784;AMR_AF=0.0461;AFR_AF=0.0008;EUR_AF=0.007;SAS_AF=0.002;AA=G|||;VT=SNP
15	78682586	rs73459268	G	T	100	PASS	AC=331;AF=0.0660942;AN=5008;NS=2504;DP=23324;EAS_AF=0.1329;AMR_AF=0.0115;AFR_AF=0.1339;EUR_AF=0.007;SAS_AF=0.0051;AA=G|||;VT=SNP
15	78683702	rs16969743	T	C	100	PASS	AC=132;AF=0.0263578;AN=5008;NS=2504;DP=21729;EAS_AF=0.0873;AMR_AF=0.049;AFR_AF=0.0008;EUR_AF=0.007;SAS_AF=0.002;AA=T|||;VT=SNP
15	78683813	rs73459270	C	T	100	PASS	AC=338;AF=0.067492;AN=5008;NS=2504;DP=21938;EAS_AF=0.1329;AMR_AF=0.0115;AFR_AF=0.1392;EUR_AF=0.007;SAS_AF=0.0051;AA=c|||;VT=SNP
15	78684044	rs145775962	G	C	100	PASS	AC=16;AF=0.00319489;AN=5008;NS=2504;DP=19475;EAS_AF=0.0159;AMR_AF=0;AFR_AF=0;EUR_AF=0;SAS_AF=0;AA=G|||;VT=SNP
15	78684051	rs11630879	A	G	100	PASS	AC=2249;AF=0.449081;AN=5008;NS=2504;DP=19777;EAS_AF=0.4325;AMR_AF=0.3487;AFR_AF=0.6082;EUR_AF=0.3807;SAS_AF=0.3926;AA=A|||;VT=SNP
15	78684230	rs553120904	C	T	100	PASS	AC=9;AF=0.00179712;AN=5008;NS=2504;DP=19645;EAS_AF=0.0089;AMR_AF=0;AFR_AF=0;EUR_AF=0;SAS_AF=0;AA=C|||;VT=SNP
15	78684517	rs62010380	C	T	100	PASS	AC=1038;AF=0.207268;AN=5008;NS=2504;DP=20076;EAS_AF=0.1875;AMR_AF=0.3674;AFR_AF=0.0946;EUR_AF=0.1809;SAS_AF=0.2935;AA=C|||;VT=SNP
15	78684614	rs11631252	G	A	100	PASS	AC=125;AF=0.0249601;AN=5008;NS=2504;DP=20747;EAS_AF=0.0804;AMR_AF=0.049;AFR_AF=0.0008;EUR_AF=0.007;SAS_AF=0.002;AA=G|||;VT=SNP
15	78685241	rs56410797	G	A	100	PASS	AC=936;AF=0.186901;AN=5008;NS=2504;DP=18923;EAS_AF=0.1835;AMR_AF=0.1931;AFR_AF=0.0189;EUR_AF=0.338;SAS_AF=0.2577;AA=G|||;VT=SNP
15	78686531	rs55642616	G	A	100	PASS	AC=945;AF=0.188698;AN=5008;NS=2504;DP=19933;EAS_AF=0.2034;AMR_AF=0.366;AFR_AF=0.0144;EUR_AF=0.1799;SAS_AF=0.2924;AA=g|||;VT=SNP
15	78686669	rs11072761	A	G	100	PASS	AC=206;AF=0.0411342;AN=5008;NS=2504;DP=20863;EAS_AF=0.0883;AMR_AF=0.0548;AFR_AF=0.053;EUR_AF=0.007;SAS_AF=0.002;AA=A|||;VT=SNP
15	78686690	rs11635031	A	G	100	PASS	AC=2347;AF=0.46865;AN=5008;NS=2504;DP=20662;EAS_AF=0.4623;AMR_AF=0.304;AFR_AF=0.6808;EUR_AF=0.3797;SAS_AF=0.3967;AA=A|||;VT=SNP
15	78686823	rs11635084	A	G	100	PASS	AC=2581;AF=0.515375;AN=5008;NS=2504;DP=20149;EAS_AF=0.5506;AMR_AF=0.3602;AFR_AF=0.7542;EUR_AF=0.3867;SAS_AF=0.3988;AA=G|||;VT=SNP
15	78687353	rs11635330	C	T	100	PASS	AC=2601;AF=0.519369;AN=5008;NS=2504;DP=17927;EAS_AF=0.5496;AMR_AF=0.3602;AFR_AF=0.7761;EUR_AF=0.3797;SAS_AF=0.3978;AA=T|||;VT=SNP
15	78687925	rs4516196	C	T	100	PASS	AC=402;AF=0.0802716;AN=5008;NS=2504;DP=19115;EAS_AF=0.0863;AMR_AF=0.1124;AFR_AF=0.003;EUR_AF=0.1123;SAS_AF=0.1227;AA=C|||;VT=SNP
15	78688204	rs7172999	G	T	100	PASS	AC=252;AF=0.0503195;AN=5008;NS=2504;DP=19908;EAS_AF=0.1319;AMR_AF=0.0101;AFR_AF=0.0756;EUR_AF=0.007;SAS_AF=0.0051;AA=G|||;VT=SNP
15	78688344	rs7172878	C	T	100	PASS	AC=385;AF=0.076877;AN=5008;NS=2504;DP=17428;EAS_AF=0.1319;AMR_AF=0.013;AFR_AF=0.1747;EUR_AF=0.007;SAS_AF=0.0051;AA=T|||;VT=SNP
15	78688500	rs2869039	G	C	100	PASS	AC=3682;AF=0.735224;AN=5008;NS=2504;DP=19910;EAS_AF=0.744;AMR_AF=0.7334;AFR_AF=0.8654;EUR_AF=0.5825;SAS_AF=0.7086;AA=C|||;VT=SNP
15	78688611	rs7177895	C	T	100	PASS	AC=407;AF=0.08127;AN=5008;NS=2504;DP=18884;EAS_AF=0.1319;AMR_AF=0.0202;AFR_AF=0.1876;EUR_AF=0.007;SAS_AF=0.0051;AA=T|||;VT=SNP
15	78688729	rs7179397	T	C	100	PASS	AC=413;AF=0.0824681;AN=5008;NS=2504;DP=19652;EAS_AF=0.1319;AMR_AF=0.0202;AFR_AF=0.1921;EUR_AF=0.007;SAS_AF=0.0051;AA=C|||;VT=SNP
15	78688834	rs2869040	C	T	100	PASS	AC=3510;AF=0.700879;AN=5008;NS=2504;DP=20556;EAS_AF=0.6587;AMR_AF=0.6859;AFR_AF=0.8396;EUR_AF=0.5666;SAS_AF=0.7055;AA=T|||;VT=SNP
15	78689383	rs3743085	C	T	100	PASS	AC=122;AF=0.024361;AN=5008;NS=2504;DP=15425;EAS_AF=0.0794;AMR_AF=0.0461;AFR_AF=0.0008;EUR_AF=0.007;SAS_AF=0.002;AA=c|||;VT=SNP
15	78689443	rs3743086	A	G	100	PASS	AC=464;AF=0.0926518;AN=5008;NS=2504;DP=15534;EAS_AF=0.2123;AMR_AF=0.0648;AFR_AF=0.1392;EUR_AF=0.0139;SAS_AF=0.0072;AA=G|||;VT=SNP
15	78689449	rs3743087	C	G	100	PASS	AC=180;AF=0.0359425;AN=5008;NS=2504;DP=15564;EAS_AF=0.0794;AMR_AF=0.0548;AFR_AF=0.0401;EUR_AF=0.007;SAS_AF=0.002;AA=G|||;VT=SNP
15	78689669	rs3825849	G	A	100	PASS	AC=252;AF=0.0503195;AN=5008;NS=2504;DP=15425;EAS_AF=0.1329;AMR_AF=0.0101;AFR_AF=0.0749;EUR_AF=0.007;SAS_AF=0.0051;AA=G|||;VT=SNP
15	78690026	rs28654165	G	C	100	PASS	AC=305;AF=0.0609026;AN=5008;NS=2504;DP=19744;EAS_AF=0.1329;AMR_AF=0.0115;AFR_AF=0.1142;EUR_AF=0.007;SAS_AF=0.0051;AA=G|||;VT=SNP
15	78691012	rs35309735	C	A	100	PASS	AC=185;AF=0.0369409;AN=5008;NS=2504;DP=18190;EAS_AF=0.0863;AMR_AF=0.0576;AFR_AF=0.0371;EUR_AF=0.007;SAS_AF=0.002;AA=A|||;VT=SNP
15	78691154	rs2869042	T	A	100	PASS	AC=3677;AF=0.734225;AN=5008;NS=2504;DP=18210;EAS_AF=0.7411;AMR_AF=0.7421;AFR_AF=0.8654;EUR_AF=0.5765;SAS_AF=0.7065;AA=A|||;VT=SNP
15	78691469	rs2869043	A	G	100	PASS	AC=709;AF=0.141573;AN=5008;NS=2504;DP=19822;EAS_AF=0.0565;AMR_AF=0.098;AFR_AF=0.2806;EUR_AF=0.1014;SAS_AF=0.1135;AA=A|||;VT=SNP
15	78691646	rs2009293	T	C	100	PASS	AC=1227;AF=0.245008;AN=5008;NS=2504;DP=22633;EAS_AF=0.2232;AMR_AF=0.3833;AFR_AF=0.1785;EUR_AF=0.1968;SAS_AF=0.3088;AA=T|||;VT=SNP
15	78691683	rs75088965	T	C	100	PASS	AC=31;AF=0.0061901;AN=5008;NS=2504;DP=22730;EAS_AF=0.0298;AMR_AF=0;AFR_AF=0;EUR_AF=0;SAS_AF=0.001;AA=T|||;VT=SNP
15	78692056	rs73459290	C	T	100	PASS	AC=256;AF=0.0511182;AN=5008;NS=2504;DP=21227;EAS_AF=0.1329;AMR_AF=0.0101;AFR_AF=0.0779;EUR_AF=0.007;SAS_AF=0.0051;AA=C|||;VT=SNP
15	78692112	rs4887049	A	T	100	PASS	AC=1113;AF=0.222244;AN=5008;NS=2504;DP=21805;EAS_AF=0.2232;AMR_AF=0.379;AFR_AF=0.0946;EUR_AF=0.1968;SAS_AF=0.3088;AA=A|||;VT=SNP
15	78692431	rs4887050	A	T	100	PASS	AC=1008;AF=0.201278;AN=5008;NS=2504;DP=15708;EAS_AF=0.2232;AMR_AF=0.3761;AFR_AF=0.0174;EUR_AF=0.1958;SAS_AF=0.3088;AA=A|||;VT=SNP
15	78692938	rs58973764	T	C	100	PASS	AC=3676;AF=0.734026;AN=5008;NS=2504;DP=14806;EAS_AF=0.7401;AMR_AF=0.7421;AFR_AF=0.8654;EUR_AF=0.5765;SAS_AF=0.7065;AA=t|||;VT=SNP
15	78693660	rs12906894	T	C	100	PASS	AC=267;AF=0.0533147;AN=5008;NS=2504;DP=18107;EAS_AF=0.0655;AMR_AF=0.062;AFR_AF=0.0038;EUR_AF=0.1024;SAS_AF=0.0511;AA=T|||;VT=SNP
15	78693831	rs187679047	A	C	100	PASS	AC=19;AF=0.00379393;AN=5008;NS=2504;DP=15577;EAS_AF=0.0109;AMR_AF=0;AFR_AF=0;EUR_AF=0.007;SAS_AF=0.001;AA=a|||;VT=SNP
15	78694920	rs76634819	T	C	100	PASS	AC=134;AF=0.0267572;AN=5008;NS=2504;DP=20741;EAS_AF=0.0883;AMR_AF=0.0504;AFR_AF=0.0008;EUR_AF=0.007;SAS_AF=0.002;AA=T|||;VT=SNP
15	78694954	rs8042381	C	T	100	PASS	AC=1111;AF=0.221845;AN=5008;NS=2504;DP=20206;EAS_AF=0.2143;AMR_AF=0.3862;AFR_AF=0.0953;EUR_AF=0.1978;SAS_AF=0.3088;AA=C|||;VT=SNP
15	78695132	rs79865321	A	G	100	PASS	AC=125;AF=0.0249601;AN=5008;NS=2504;DP=21015;EAS_AF=0.0813;AMR_AF=0.0476;AFR_AF=0.0008;EUR_AF=0.007;SAS_AF=0.002;AA=A|||;VT=SNP
15	78695241	rs7183387	C	G	100	PASS	AC=1252;AF=0.25;AN=5008;NS=2504;DP=17198;EAS_AF=0.246;AMR_AF=0.402;AFR_AF=0.1641;EUR_AF=0.2038;SAS_AF=0.3098;AA=c|||;VT=SNP
15	78695424	rs146949935	G	C	100	PASS	AC=125;AF=0.0249601;AN=5008;NS=2504;DP=15840;EAS_AF=0.0813;AMR_AF=0.0476;AFR_AF=0.0008;EUR_AF=0.007;SAS_AF=0.002;AA=G|||;VT=SNP
15	78695769	rs11630269	C	T	100	PASS	AC=123;AF=0.0245607;AN=5008;NS=2504;DP=12937;EAS_AF=0.0794;AMR_AF=0.0476;AFR_AF=0.0008;EUR_AF=0.007;SAS_AF=0.002;AA=C|||;VT=SNP
15	78695791	rs35507142	C	T	100	PASS	AC=411;AF=0.0820687;AN=5008;NS=2504;DP=11649;EAS_AF=0.2153;AMR_AF=0.0576;AFR_AF=0.1006;EUR_AF=0.0139;SAS_AF=0.0072;AA=T|||;VT=SNP
15	78695911	rs11630315	A	C	100	PASS	AC=125;AF=0.0249601;AN=5008;NS=2504;DP=17674;EAS_AF=0.0813;AMR_AF=0.0476;AFR_AF=0.0008;EUR_AF=0.007;SAS_AF=0.002;AA=A|||;VT=SNP
15	78696492	rs6495296	A	G	100	PASS	AC=3692;AF=0.73722;AN=5008;NS=2504;DP=21582;EAS_AF=0.7401;AMR_AF=0.7493;AFR_AF=0.8684;EUR_AF=0.5835;SAS_AF=0.7065;AA=G|||;VT=SNP
15	78696653	rs8034354	T	C	100	PASS	AC=2006;AF=0.400559;AN=5008;NS=2504;DP=19120;EAS_AF=0.3036;AMR_AF=0.2925;AFR_AF=0.5605;EUR_AF=0.3718;SAS_AF=0.3906;AA=T|||;VT=SNP
15	78696747	rs6495297	T	C	100	PASS	AC=3623;AF=0.723442;AN=5008;NS=2504;DP=17638;EAS_AF=0.7401;AMR_AF=0.7406;AFR_AF=0.8207;EUR_AF=0.5835;SAS_AF=0.7065;AA=C|||;VT=SNP
15	78697463	rs8035749	T	C	100	PASS	AC=241;AF=0.048123;AN=5008;NS=2504;DP=15989;EAS_AF=0.1339;AMR_AF=0.0101;AFR_AF=0.0658;EUR_AF=0.007;SAS_AF=0.0051;AA=T|||;VT=SNP
15	78697632	rs28428872	T	C	100	PASS	AC=3243;AF=0.647564;AN=5008;NS=2504;DP=12161;EAS_AF=0.5308;AMR_AF=0.683;AFR_AF=0.739;EUR_AF=0.5696;SAS_AF=0.6994;AA=T|||;VT=SNP
15	78697851	rs7179171	A	G	100	PASS	AC=1018;AF=0.203275;AN=5008;NS=2504;DP=16125;EAS_AF=0.2232;AMR_AF=0.3862;AFR_AF=0.0182;EUR_AF=0.1978;SAS_AF=0.3088;AA=A|||;VT=SNP
15	78697988	rs80231189	G	A	100	PASS	AC=403;AF=0.0804712;AN=5008;NS=2504;DP=16706;EAS_AF=0.0873;AMR_AF=0.1124;AFR_AF=0.003;EUR_AF=0.1113;SAS_AF=0.1237;AA=G|||;VT=SNP
15	78698759	rs7163013	C	T	100	PASS	AC=3176;AF=0.634185;AN=5008;NS=2504;DP=19413;EAS_AF=0.5069;AMR_AF=0.6816;AFR_AF=0.7383;EUR_AF=0.5616;SAS_AF=0.6656;AA=C|||;VT=SNP
15	78700193	rs61185638	G	C	100	PASS	AC=258;AF=0.0515176;AN=5008;NS=2504;DP=20732;EAS_AF=0.1329;AMR_AF=0.0101;AFR_AF=0.0794;EUR_AF=0.007;SAS_AF=0.0051;AA=G|||;VT=SNP
15	78700496	rs58498078	G	A	100	PASS	AC=523;AF=0.104433;AN=5008;NS=2504;DP=22104;EAS_AF=0.2133;AMR_AF=0.0735;AFR_AF=0.1785;EUR_AF=0.0139;SAS_AF=0.0072;AA=A|||;VT=SNP
15	78701365	rs8036991	C	A	100	PASS	AC=520;AF=0.103834;AN=5008;NS=2504;DP=22797;EAS_AF=0.2113;AMR_AF=0.0735;AFR_AF=0.1778;EUR_AF=0.0139;SAS_AF=0.0072;AA=A|||;VT=SNP
15	78702167	rs80007530	G	T	100	PASS	AC=323;AF=0.0644968;AN=5008;NS=2504;DP=13695;EAS_AF=0.1319;AMR_AF=0.0187;AFR_AF=0.1248;EUR_AF=0.007;SAS_AF=0.0051;AA=G|||;VT=SNP
15	78702440	rs28790408	A	T	100	PASS	AC=445;AF=0.0888578;AN=5008;NS=2504;DP=12643;EAS_AF=0.126;AMR_AF=0.0764;AFR_AF=0.1059;EUR_AF=0.0666;SAS_AF=0.0593;AA=T|||;VT=SNP
15	78702568	rs12907636	T	A	100	PASS	AC=787;AF=0.157149;AN=5008;NS=2504;DP=13053;EAS_AF=0.2728;AMR_AF=0.1354;AFR_AF=0.1884;EUR_AF=0.1123;SAS_AF=0.0573;AA=T|||;VT=SNP
15	78702652	rs190172459	C	T	100	PASS	AC=122;AF=0.024361;AN=5008;NS=2504;DP=11081;EAS_AF=0.0784;AMR_AF=0.0476;AFR_AF=0.0008;EUR_AF=0.007;SAS_AF=0.002;AA=T|||;VT=SNP
15	78702663	rs144928882	C	T	100	PASS	AC=122;AF=0.024361;AN=5008;NS=2504;DP=11047;EAS_AF=0.0784;AMR_AF=0.0476;AFR_AF=0.0008;EUR_AF=0.007;SAS_AF=0.002;AA=C|||;VT=SNP
15	78702665	rs181427460	A	G	100	PASS	AC=122;AF=0.024361;AN=5008;NS=2504;DP=10831;EAS_AF=0.0784;AMR_AF=0.0476;AFR_AF=0.0008;EUR_AF=0.007;SAS_AF=0.002;AA=A|||;VT=SNP
15	78702710	rs12911913	T	G	100	PASS	AC=790;AF=0.157748;AN=5008;NS=2504;DP=10102;EAS_AF=0.2728;AMR_AF=0.1354;AFR_AF=0.1884;EUR_AF=0.1133;SAS_AF=0.0593;AA=G|||;VT=SNP
15	78702912	rs73461510	T	G	100	PASS	AC=286;AF=0.0571086;AN=5008;NS=2504;DP=19299;EAS_AF=0.1339;AMR_AF=0.013;AFR_AF=0.0976;EUR_AF=0.008;SAS_AF=0.0051;AA=T|||;VT=SNP
15	78703631	rs4887052	G	A	100	PASS	AC=1072;AF=0.214058;AN=5008;NS=2504;DP=19840;EAS_AF=0.2252;AMR_AF=0.3833;AFR_AF=0.0832;EUR_AF=0.1958;SAS_AF=0.2781;AA=G|||;VT=SNP
15	78703944	rs77156427	T	C	100	PASS	AC=122;AF=0.024361;AN=5008;NS=2504;DP=18918;EAS_AF=0.0784;AMR_AF=0.0476;AFR_AF=0.0008;EUR_AF=0.007;SAS_AF=0.002;AA=T|||;VT=SNP
15	78704046	rs12917000	G	A	100	PASS	AC=261;AF=0.0521166;AN=5008;NS=2504;DP=21264;EAS_AF=0.0615;AMR_AF=0.062;AFR_AF=0.0053;EUR_AF=0.0994;SAS_AF=0.0501;AA=G|||;VT=SNP
15	78704580	rs76061647	A	C	100	PASS	AC=122;AF=0.024361;AN=5008;NS=2504;DP=17131;EAS_AF=0.0784;AMR_AF=0.0476;AFR_AF=0.0008;EUR_AF=0.007;SAS_AF=0.002;AA=C|||;VT=SNP
15	78704610	rs7167701	G	A	100	PASS	AC=1969;AF=0.393171;AN=5008;NS=2504;DP=16983;EAS_AF=0.496;AMR_AF=0.5173;AFR_AF=0.3548;EUR_AF=0.3111;SAS_AF=0.3354;AA=A|||;VT=SNP
15	78704615	rs62010386	G	A	100	PASS	AC=1176;AF=0.234824;AN=5008;NS=2504;DP=16868;EAS_AF=0.2232;AMR_AF=0.3804;AFR_AF=0.1634;EUR_AF=0.1978;SAS_AF=0.2781;AA=G|||;VT=SNP
15	78704732	rs55832521	C	T	100	PASS	AC=1399;AF=0.279353;AN=5008;NS=2504;DP=19628;EAS_AF=0.3571;AMR_AF=0.402;AFR_AF=0.2088;EUR_AF=0.2058;SAS_AF=0.2832;AA=C|||;VT=SNP
15	78704930	rs73461513	C	G	100	PASS	AC=275;AF=0.0549121;AN=5008;NS=2504;DP=15581;EAS_AF=0.1329;AMR_AF=0.0115;AFR_AF=0.0915;EUR_AF=0.007;SAS_AF=0.0051;AA=C|||;VT=SNP
15	78705102	rs76765649	C	G	100	PASS	AC=122;AF=0.024361;AN=5008;NS=2504;DP=18020;EAS_AF=0.0784;AMR_AF=0.0476;AFR_AF=0.0008;EUR_AF=0.007;SAS_AF=0.002;AA=C|||;VT=SNP
15	78706161	rs11637052	A	G	100	PASS	AC=258;AF=0.0515176;AN=5008;NS=2504;DP=11238;EAS_AF=0.0585;AMR_AF=0.0634;AFR_AF=0.0045;EUR_AF=0.0994;SAS_AF=0.0501;AA=A|||;VT=SNP
15	78706299	rs62010387	G	A	100	PASS	AC=1177;AF=0.235024;AN=5008;NS=2504;DP=11531;EAS_AF=0.2282;AMR_AF=0.3804;AFR_AF=0.1672;EUR_AF=0.1988;SAS_AF=0.2679;AA=G|||;VT=SNP
15	78706391	rs11637161	A	G	100	PASS	AC=122;AF=0.024361;AN=5008;NS=2504;DP=12383;EAS_AF=0.0784;AMR_AF=0.0476;AFR_AF=0.0008;EUR_AF=0.007;SAS_AF=0.002;AA=G|||;VT=SNP
15	78706774	rs6495298	A	T	100	PASS	AC=2353;AF=0.469848;AN=5008;NS=2504;DP=19829;EAS_AF=0.501;AMR_AF=0.5706;AFR_AF=0.5582;EUR_AF=0.3559;SAS_AF=0.364;AA=T|||;VT=SNP
15	78707148	rs7180928	C	G	100	PASS	AC=1079;AF=0.215455;AN=5008;NS=2504;DP=20082;EAS_AF=0.2014;AMR_AF=0.1412;AFR_AF=0.407;EUR_AF=0.1481;SAS_AF=0.093;AA=C|||;VT=SNP
15	78707368	rs7182596	T	G	100	PASS	AC=1208;AF=0.241214;AN=5008;NS=2504;DP=18902;EAS_AF=0.2847;AMR_AF=0.1888;AFR_AF=0.4092;EUR_AF=0.1551;SAS_AF=0.0951;AA=G|||;VT=SNP
15	78707978	rs79961164	T	G	100	PASS	AC=124;AF=0.0247604;AN=5008;NS=2504;DP=22331;EAS_AF=0.0804;AMR_AF=0.0476;AFR_AF=0.0008;EUR_AF=0.007;SAS_AF=0.002;AA=T|||;VT=SNP
15	78708302	rs80225953	T	C	100	PASS	AC=263;AF=0.052516;AN=5008;NS=2504;DP=22463;EAS_AF=0.0823;AMR_AF=0.062;AFR_AF=0.0968;EUR_AF=0.007;SAS_AF=0.002;AA=C|||;VT=SNP
15	78708555	rs77826529	C	T	100	PASS	AC=126;AF=0.0251597;AN=5008;NS=2504;DP=22766;EAS_AF=0.0823;AMR_AF=0.0476;AFR_AF=0.0008;EUR_AF=0.007;SAS_AF=0.002;AA=C|||;VT=SNP
15	78708669	rs7170281	C	T	100	PASS	AC=1206;AF=0.240815;AN=5008;NS=2504;DP=20561;EAS_AF=0.2798;AMR_AF=0.1873;AFR_AF=0.416;EUR_AF=0.1501;SAS_AF=0.0951;AA=T|||;VT=SNP
15	78708715	rs7171749	T	C	100	PASS	AC=2204;AF=0.440096;AN=5008;NS=2504;DP=20660;EAS_AF=0.5139;AMR_AF=0.5735;AFR_AF=0.4327;EUR_AF=0.3559;SAS_AF=0.3661;AA=T|||;VT=SNP
15	78708932	rs6495300	C	T	100	PASS	AC=2022;AF=0.403754;AN=5008;NS=2504;DP=22202;EAS_AF=0.5089;AMR_AF=0.4899;AFR_AF=0.5053;EUR_AF=0.1948;SAS_AF=0.3119;AA=T|||;VT=SNP
15	78708963	rs2869029	A	C	100	PASS	AC=2305;AF=0.460264;AN=5008;NS=2504;DP=21817;EAS_AF=0.5129;AMR_AF=0.5663;AFR_AF=0.5257;EUR_AF=0.3588;SAS_AF=0.3466;AA=A|||;VT=SNP
15	78709146	rs2903992	G	A	100	PASS	AC=2061;AF=0.411542;AN=5008;NS=2504;DP=18296;EAS_AF=0.5337;AMR_AF=0.4928;AFR_AF=0.5121;EUR_AF=0.1948;SAS_AF=0.3149;AA=A|||;VT=SNP
15	78709330	rs11631453	C	A	100	PASS	AC=269;AF=0.0537141;AN=5008;NS=2504;DP=19755;EAS_AF=0.0605;AMR_AF=0.0605;AFR_AF=0.0144;EUR_AF=0.0994;SAS_AF=0.0481;AA=C|||;VT=SNP
15	78709933	rs58374597	T	A	100	PASS	AC=434;AF=0.0866613;AN=5008;NS=2504;DP=21897;EAS_AF=0.1389;AMR_AF=0.0231;AFR_AF=0.1929;EUR_AF=0.0179;SAS_AF=0.0051;AA=T|||;VT=SNP
15	78709937	rs12913946	T	C	100	PASS	AC=4033;AF=0.805312;AN=5008;NS=2504;DP=21844;EAS_AF=0.7897;AMR_AF=0.8256;AFR_AF=0.9213;EUR_AF=0.7366;SAS_AF=0.7209;AA=C|||;VT=SNP
15	78709976	rs28475146	T	G	100	PASS	AC=1594;AF=0.318291;AN=5008;NS=2504;DP=19678;EAS_AF=0.2599;AMR_AF=0.1974;AFR_AF=0.5045;EUR_AF=0.2346;SAS_AF=0.2986;AA=T|||;VT=SNP
15	78710148	rs144307856	A	C	100	PASS	AC=44;AF=0.00878594;AN=5008;NS=2504;DP=16271;EAS_AF=0.0427;AMR_AF=0;AFR_AF=0;EUR_AF=0;SAS_AF=0.001;AA=A|||;VT=SNP
15	78710157	rs12912970	A	C	100	PASS	AC=2531;AF=0.505391;AN=5008;NS=2504;DP=16424;EAS_AF=0.7123;AMR_AF=0.6282;AFR_AF=0.3442;EUR_AF=0.4801;SAS_AF=0.4489;AA=A|||;VT=SNP
15	78710415	rs28526814	T	C	100	PASS	AC=1406;AF=0.280751;AN=5008;NS=2504;DP=17387;EAS_AF=0.2133;AMR_AF=0.1816;AFR_AF=0.4455;EUR_AF=0.2584;SAS_AF=0.2209;AA=T|||;VT=SNP
15	78710766	rs7183034	C	T	100	PASS	AC=3352;AF=0.669329;AN=5008;NS=2504;DP=12565;EAS_AF=0.8323;AMR_AF=0.6412;AFR_AF=0.8177;EUR_AF=0.4781;SAS_AF=0.5174;AA=T|||;VT=SNP
15	78711166	rs78616075	A	C	100	PASS	AC=62;AF=0.0123802;AN=5008;NS=2504;DP=16389;EAS_AF=0.0298;AMR_AF=0.0389;AFR_AF=0.0008;EUR_AF=0.004;SAS_AF=0;AA=A|||;VT=SNP
15	78711761	rs11630911	A	G	100	PASS	AC=1119;AF=0.223442;AN=5008;NS=2504;DP=17669;EAS_AF=0.3671;AMR_AF=0.2118;AFR_AF=0.0144;EUR_AF=0.2763;SAS_AF=0.3119;AA=A|||;VT=SNP
15	78711803	rs2869030	G	T	100	PASS	AC=2828;AF=0.564696;AN=5008;NS=2504;DP=15681;EAS_AF=0.5179;AMR_AF=0.5;AFR_AF=0.4448;EUR_AF=0.7624;SAS_AF=0.6176;AA=G|||;VT=SNP
15	78712460	rs188894919	G	A	100	PASS	AC=38;AF=0.00758786;AN=5008;NS=2504;DP=19046;EAS_AF=0.0069;AMR_AF=0.0447;AFR_AF=0;EUR_AF=0;SAS_AF=0;AA=G|||;VT=SNP
15	78712957	rs74951737	G	T	100	PASS	AC=283;AF=0.0565096;AN=5008;NS=2504;DP=20963;EAS_AF=0.1081;AMR_AF=0.0504;AFR_AF=0.0726;EUR_AF=0.0089;SAS_AF=0.0348;AA=G|||;VT=SNP
15	78712985	rs16969840	A	G	100	PASS	AC=160;AF=0.0319489;AN=5008;NS=2504;DP=20249;EAS_AF=0.0714;AMR_AF=0.0086;AFR_AF=0.059;EUR_AF=0;SAS_AF=0.0041;AA=A|||;VT=SNP
15	78713288	rs76884299	C	T	100	PASS	AC=128;AF=0.0255591;AN=5008;NS=2504;DP=18355;EAS_AF=0.0734;AMR_AF=0.0447;AFR_AF=0.0121;EUR_AF=0.001;SAS_AF=0.0061;AA=c|||;VT=SNP
15	78713345	rs118041806	G	T	100	PASS	AC=79;AF=0.0157748;AN=5008;NS=2504;DP=19629;EAS_AF=0.0714;AMR_AF=0.0029;AFR_AF=0.0008;EUR_AF=0;SAS_AF=0.0041;AA=G|||;VT=SNP
15	78713772	rs76105419	G	A	100	PASS	AC=33;AF=0.00658946;AN=5008;NS=2504;DP=19556;EAS_AF=0.0198;AMR_AF=0.0101;AFR_AF=0.0008;EUR_AF=0.004;SAS_AF=0.001;AA=G|||;VT=SNP
15	78714008	rs4436747	A	G	100	PASS	AC=2182;AF=0.435703;AN=5008;NS=2504;DP=19890;EAS_AF=0.5129;AMR_AF=0.3127;AFR_AF=0.3896;EUR_AF=0.4135;SAS_AF=0.5286;AA=A|||;VT=SNP
15	78714561	rs2869032	C	T	100	PASS	AC=3787;AF=0.75619;AN=5008;NS=2504;DP=16369;EAS_AF=0.7302;AMR_AF=0.5951;AFR_AF=0.8359;EUR_AF=0.7903;SAS_AF=0.7546;AA=T|||;VT=SNP
15	78715136	rs77806775	G	T	100	PASS	AC=75;AF=0.014976;AN=5008;NS=2504;DP=20862;EAS_AF=0.0704;AMR_AF=0.0029;AFR_AF=0.0008;EUR_AF=0;SAS_AF=0.001;AA=G|||;VT=SNP
15	78716019	rs75999484	A	G	100	PASS	AC=458;AF=0.0914537;AN=5008;NS=2504;DP=18472;EAS_AF=0.1161;AMR_AF=0.0591;AFR_AF=0.1921;EUR_AF=0.0089;SAS_AF=0.0378;AA=A|||;VT=SNP
15	78716167	rs79287998	G	A	100	PASS	AC=78;AF=0.0155751;AN=5008;NS=2504;DP=15956;EAS_AF=0.0694;AMR_AF=0.0029;AFR_AF=0.0038;EUR_AF=0;SAS_AF=0.001;AA=G|||;VT=SNP
15	78716350	rs11632223	T	C	100	PASS	AC=1108;AF=0.221246;AN=5008;NS=2504;DP=17392;EAS_AF=0.3373;AMR_AF=0.2262;AFR_AF=0.0348;EUR_AF=0.2793;SAS_AF=0.2904;AA=T|||;VT=SNP
15	78716386	rs57947079	C	T	100	PASS	AC=642;AF=0.128195;AN=5008;NS=2504;DP=18321;EAS_AF=0.122;AMR_AF=0.0605;AFR_AF=0.3275;EUR_AF=0.0099;SAS_AF=0.0348;AA=C|||;VT=SNP
15	78716960	rs76184288	C	T	100	PASS	AC=167;AF=0.0333466;AN=5008;NS=2504;DP=19813;EAS_AF=0.0962;AMR_AF=0.0202;AFR_AF=0.0023;EUR_AF=0.0328;SAS_AF=0.0204;AA=C|||;VT=SNP
15	78717753	rs4381564	G	A	100	PASS	AC=954;AF=0.190495;AN=5008;NS=2504;DP=17872;EAS_AF=0.3224;AMR_AF=0.1988;AFR_AF=0.0121;EUR_AF=0.2266;SAS_AF=0.2526;AA=G|||;VT=SNP
15	78717905	rs4390557	T	C	100	PASS	AC=2454;AF=0.490016;AN=5008;NS=2504;DP=19140;EAS_AF=0.631;AMR_AF=0.3689;AFR_AF=0.4493;EUR_AF=0.4205;SAS_AF=0.5573;AA=T|||;VT=SNP
15	78718899	rs2869045	T	C	100	PASS	AC=3735;AF=0.745807;AN=5008;NS=2504;DP=19927;EAS_AF=0.7361;AMR_AF=0.5937;AFR_AF=0.7905;EUR_AF=0.7903;SAS_AF=0.7577;AA=C|||;VT=SNP
15	78719501	rs72736802	A	T	100	PASS	AC=1656;AF=0.330671;AN=5008;NS=2504;DP=12207;EAS_AF=0.1726;AMR_AF=0.2839;AFR_AF=0.5008;EUR_AF=0.3877;SAS_AF=0.2382;AA=A|||;VT=SNP
15	78719832	rs72738704	G	C	100	PASS	AC=761;AF=0.151957;AN=5008;NS=2504;DP=18328;EAS_AF=0.0258;AMR_AF=0.2046;AFR_AF=0.0234;EUR_AF=0.3698;SAS_AF=0.1943;AA=G|||;VT=SNP
15	78720194	rs2656055	C	A	100	PASS	AC=3707;AF=0.740216;AN=5008;NS=2504;DP=19042;EAS_AF=0.7331;AMR_AF=0.5879;AFR_AF=0.7897;EUR_AF=0.7843;SAS_AF=0.7434;AA=A|||;VT=SNP
15	78720201	rs2568495	C	G	100	PASS	AC=930;AF=0.185703;AN=5008;NS=2504;DP=19185;EAS_AF=0.1935;AMR_AF=0.0735;AFR_AF=0.4811;EUR_AF=0.0099;SAS_AF=0.0389;AA=C|||;VT=SNP
15	78720770	rs16969845	C	T	100	PASS	AC=183;AF=0.0365415;AN=5008;NS=2504;DP=20893;EAS_AF=0.0704;AMR_AF=0.0043;AFR_AF=0.0802;EUR_AF=0.002;SAS_AF=0.001;AA=T|||;VT=SNP
15	78720966	rs2869046	T	C	100	PASS	AC=1921;AF=0.383586;AN=5008;NS=2504;DP=14179;EAS_AF=0.501;AMR_AF=0.3343;AFR_AF=0.1589;EUR_AF=0.4523;SAS_AF=0.5307;AA=T|||;VT=SNP
15	78721397	rs2568497	G	T	100	PASS	AC=3771;AF=0.752995;AN=5008;NS=2504;DP=16016;EAS_AF=0.7331;AMR_AF=0.5893;AFR_AF=0.8366;EUR_AF=0.7853;SAS_AF=0.7434;AA=T|||;VT=SNP
15	78721445	rs11072762	G	C	100	PASS	AC=1866;AF=0.372604;AN=5008;NS=2504;DP=16159;EAS_AF=0.501;AMR_AF=0.3098;AFR_AF=0.1573;EUR_AF=0.4205;SAS_AF=0.5266;AA=G|||;VT=SNP
15	78721495	rs76517646	G	A	100	PASS	AC=429;AF=0.0856629;AN=5008;NS=2504;DP=18469;EAS_AF=0.1121;AMR_AF=0.0562;AFR_AF=0.1755;EUR_AF=0.0089;SAS_AF=0.0368;AA=G|||;VT=SNP
15	78721778	rs80077971	C	G	100	PASS	AC=429;AF=0.0856629;AN=5008;NS=2504;DP=17226;EAS_AF=0.1121;AMR_AF=0.0562;AFR_AF=0.1755;EUR_AF=0.0089;SAS_AF=0.0368;AA=C|||;VT=SNP
15	78721932	rs2568498	A	T	100	PASS	AC=2881;AF=0.57528;AN=5008;NS=2504;DP=19396;EAS_AF=0.6944;AMR_AF=0.3761;AFR_AF=0.7292;EUR_AF=0.4165;SAS_AF=0.5491;AA=T|||;VT=SNP
15	78722359	rs2568499	T	C	100	PASS	AC=3772;AF=0.753195;AN=5008;NS=2504;DP=21181;EAS_AF=0.7331;AMR_AF=0.5893;AFR_AF=0.8366;EUR_AF=0.7853;SAS_AF=0.7444;AA=C|||;VT=SNP
15	78722519	rs2656056	T	C	100	PASS	AC=3774;AF=0.753594;AN=5008;NS=2504;DP=18181;EAS_AF=0.7331;AMR_AF=0.5893;AFR_AF=0.8381;EUR_AF=0.7853;SAS_AF=0.7444;AA=C|||;VT=SNP
15	78722600	rs112124684	G	A	100	PASS	AC=429;AF=0.0856629;AN=5008;NS=2504;DP=17993;EAS_AF=0.1121;AMR_AF=0.0562;AFR_AF=0.1755;EUR_AF=0.0089;SAS_AF=0.0368;AA=G|||;VT=SNP
15	78723082	rs2656057	C	T	100	PASS	AC=974;AF=0.194489;AN=5008;NS=2504;DP=20641;EAS_AF=0.1935;AMR_AF=0.0706;AFR_AF=0.5151;EUR_AF=0.0119;SAS_AF=0.0378;AA=T|||;VT=SNP
15	78723347	rs12916769	A	G	100	PASS	AC=965;AF=0.192692;AN=5008;NS=2504;DP=22077;EAS_AF=0.3264;AMR_AF=0.1945;AFR_AF=0.031;EUR_AF=0.2237;SAS_AF=0.2403;AA=A|||;VT=SNP
15	78723411	rs2656058	G	T	100	PASS	AC=2876;AF=0.574281;AN=5008;NS=2504;DP=20239;EAS_AF=0.6935;AMR_AF=0.3761;AFR_AF=0.7292;EUR_AF=0.4155;SAS_AF=0.546;AA=T|||;VT=SNP
15	78724256	rs11072763	A	G	100	PASS	AC=2699;AF=0.538938;AN=5008;NS=2504;DP=21314;EAS_AF=0.5397;AMR_AF=0.5173;AFR_AF=0.3222;EUR_AF=0.7734;SAS_AF=0.6053;AA=A|||;VT=SNP
15	78724289	rs73461542	A	C	100	PASS	AC=672;AF=0.134185;AN=5008;NS=2504;DP=22318;EAS_AF=0.1141;AMR_AF=0.0648;AFR_AF=0.3517;EUR_AF=0.0099;SAS_AF=0.0378;AA=A|||;VT=SNP
15	78724469	rs1394371	C	T	100	PASS	AC=771;AF=0.153954;AN=5008;NS=2504;DP=21037;EAS_AF=0.0387;AMR_AF=0.1772;AFR_AF=0.087;EUR_AF=0.3201;SAS_AF=0.1759;AA=C|||;VT=SNP
15	78724645	rs12903150	A	G	100	PASS	AC=992;AF=0.198083;AN=5008;NS=2504;DP=21323;EAS_AF=0.3274;AMR_AF=0.1945;AFR_AF=0.031;EUR_AF=0.2256;SAS_AF=0.2648;AA=A|||;VT=SNP
15	78725521	rs12908534	A	G	100	PASS	AC=995;AF=0.198682;AN=5008;NS=2504;DP=20615;EAS_AF=0.3284;AMR_AF=0.1945;AFR_AF=0.031;EUR_AF=0.2256;SAS_AF=0.2669;AA=A|||;VT=SNP
15	78726271	rs2036528	G	C	100	PASS	AC=3678;AF=0.734425;AN=5008;NS=2504;DP=15812;EAS_AF=0.7331;AMR_AF=0.5893;AFR_AF=0.8381;EUR_AF=0.7863;SAS_AF=0.6452;AA=C|||;VT=SNP
15	78726272	rs2036529	A	T	100	PASS	AC=3678;AF=0.734425;AN=5008;NS=2504;DP=16037;EAS_AF=0.7331;AMR_AF=0.5893;AFR_AF=0.8381;EUR_AF=0.7863;SAS_AF=0.6452;AA=T|||;VT=SNP
15	78726577	rs77182653	G	A	100	PASS	AC=370;AF=0.0738818;AN=5008;NS=2504;DP=18267;EAS_AF=0.0982;AMR_AF=0.0519;AFR_AF=0.1467;EUR_AF=0.008;SAS_AF=0.0337;AA=G|||;VT=SNP
15	78726836	rs12899425	G	A	100	PASS	AC=972;AF=0.194089;AN=5008;NS=2504;DP=19420;EAS_AF=0.3254;AMR_AF=0.1945;AFR_AF=0.0325;EUR_AF=0.2227;SAS_AF=0.2474;AA=G|||;VT=SNP
15	78726885	rs12899131	A	G	100	PASS	AC=1736;AF=0.346645;AN=5008;NS=2504;DP=18220;EAS_AF=0.503;AMR_AF=0.2997;AFR_AF=0.1558;EUR_AF=0.4036;SAS_AF=0.4182;AA=A|||;VT=SNP
15	78726928	rs2568500	C	T	100	PASS	AC=2330;AF=0.465256;AN=5008;NS=2504;DP=15386;EAS_AF=0.5923;AMR_AF=0.3228;AFR_AF=0.5182;EUR_AF=0.4056;SAS_AF=0.4254;AA=T|||;VT=SNP
15	78727348	rs111678794	G	A	100	PASS	AC=83;AF=0.0165735;AN=5008;NS=2504;DP=17328;EAS_AF=0.0278;AMR_AF=0.0014;AFR_AF=0.0272;EUR_AF=0.008;SAS_AF=0.0102;AA=G|||;VT=SNP
15	78727386	rs2036532	G	A	100	PASS	AC=1736;AF=0.346645;AN=5008;NS=2504;DP=16715;EAS_AF=0.503;AMR_AF=0.2997;AFR_AF=0.1558;EUR_AF=0.4036;SAS_AF=0.4182;AA=G|||;VT=SNP
15	78727393	rs113746795	C	T	100	PASS	AC=77;AF=0.0153754;AN=5008;NS=2504;DP=16703;EAS_AF=0.0694;AMR_AF=0.0029;AFR_AF=0.003;EUR_AF=0;SAS_AF=0.001;AA=C|||;VT=SNP
15	78727814	rs184941255	T	G	100	PASS	AC=66;AF=0.0131789;AN=5008;NS=2504;DP=15240;EAS_AF=0.0129;AMR_AF=0.0663;AFR_AF=0.0015;EUR_AF=0.004;SAS_AF=0.001;AA=T|||;VT=SNP
15	78727864	rs76009179	A	G	100	PASS	AC=168;AF=0.0335463;AN=5008;NS=2504;DP=14497;EAS_AF=0.0704;AMR_AF=0.0043;AFR_AF=0.0688;EUR_AF=0.002;SAS_AF=0.001;AA=A|||;VT=SNP
15	78728713	rs139198381	T	C	100	PASS	AC=64;AF=0.0127796;AN=5008;NS=2504;DP=19034;EAS_AF=0.0119;AMR_AF=0.0663;AFR_AF=0.0008;EUR_AF=0.004;SAS_AF=0.001;AA=T|||;VT=SNP
15	78728939	rs78868213	A	G	100	PASS	AC=55;AF=0.0109824;AN=5008;NS=2504;DP=18718;EAS_AF=0.0546;AMR_AF=0;AFR_AF=0;EUR_AF=0;SAS_AF=0;AA=A|||;VT=SNP
15	78729739	rs16969846	A	G	100	PASS	AC=603;AF=0.120407;AN=5008;NS=2504;DP=21308;EAS_AF=0.0893;AMR_AF=0.0187;AFR_AF=0.3722;EUR_AF=0.004;SAS_AF=0.0041;AA=G|||;VT=SNP
15	78730252	rs2656070	A	G	100	PASS	AC=3664;AF=0.731629;AN=5008;NS=2504;DP=17841;EAS_AF=0.7321;AMR_AF=0.5893;AFR_AF=0.8381;EUR_AF=0.7843;SAS_AF=0.6339;AA=G|||;VT=SNP
15	78730313	rs17483548	G	A	100	PASS	AC=771;AF=0.153954;AN=5008;NS=2504;DP=14354;EAS_AF=0.0407;AMR_AF=0.2046;AFR_AF=0.025;EUR_AF=0.3698;SAS_AF=0.1871;AA=G|||;VT=SNP
15	78730526	rs112848882	G	A	100	PASS	AC=77;AF=0.0153754;AN=5008;NS=2504;DP=14805;EAS_AF=0.0694;AMR_AF=0.0029;AFR_AF=0.003;EUR_AF=0;SAS_AF=0.001;AA=G|||;VT=SNP
15	78730591	rs954144	C	T	100	PASS	AC=1724;AF=0.344249;AN=5008;NS=2504;DP=13709;EAS_AF=0.502;AMR_AF=0.2983;AFR_AF=0.1566;EUR_AF=0.4046;SAS_AF=0.4059;AA=C|||;VT=SNP
15	78731149	rs17405217	C	T	100	PASS	AC=767;AF=0.153155;AN=5008;NS=2504;DP=13714;EAS_AF=0.0407;AMR_AF=0.2046;AFR_AF=0.0219;EUR_AF=0.3698;SAS_AF=0.1871;AA=C|||;VT=SNP
15	78731808	rs924840	T	A	100	PASS	AC=3667;AF=0.732228;AN=5008;NS=2504;DP=16118;EAS_AF=0.7351;AMR_AF=0.5893;AFR_AF=0.8381;EUR_AF=0.7843;SAS_AF=0.6339;AA=A|||;VT=SNP
15	78732010	rs72738715	A	G	100	PASS	AC=376;AF=0.0750799;AN=5008;NS=2504;DP=16502;EAS_AF=0.0645;AMR_AF=0.0749;AFR_AF=0.0068;EUR_AF=0.1451;SAS_AF=0.1063;AA=A|||;VT=SNP
15	78732510	rs80211243	G	A	100	PASS	AC=89;AF=0.0177716;AN=5008;NS=2504;DP=15970;EAS_AF=0.0833;AMR_AF=0.0043;AFR_AF=0.0008;EUR_AF=0;SAS_AF=0.001;AA=G|||;VT=SNP
15	78732754	rs2938671	A	G	100	PASS	AC=3667;AF=0.732228;AN=5008;NS=2504;DP=13625;EAS_AF=0.7351;AMR_AF=0.5893;AFR_AF=0.8374;EUR_AF=0.7843;SAS_AF=0.635;AA=G|||;VT=SNP
15	78733390	rs17483686	A	T	100	PASS	AC=1184;AF=0.236422;AN=5008;NS=2504;DP=19981;EAS_AF=0.1389;AMR_AF=0.2622;AFR_AF=0.208;EUR_AF=0.3767;SAS_AF=0.2127;AA=A|||;VT=SNP
15	78733731	rs17483721	T	C	100	PASS	AC=1185;AF=0.236621;AN=5008;NS=2504;DP=18952;EAS_AF=0.1389;AMR_AF=0.2622;AFR_AF=0.208;EUR_AF=0.3777;SAS_AF=0.2127;AA=T|||;VT=SNP
15	78734292	rs11072765	A	G	100	PASS	AC=1728;AF=0.345048;AN=5008;NS=2504;DP=15433;EAS_AF=0.494;AMR_AF=0.2997;AFR_AF=0.1566;EUR_AF=0.4036;SAS_AF=0.4182;AA=A|||;VT=SNP
15	78735070	rs1847529	A	C	100	PASS	AC=1729;AF=0.345248;AN=5008;NS=2504;DP=21985;EAS_AF=0.494;AMR_AF=0.2997;AFR_AF=0.1566;EUR_AF=0.4046;SAS_AF=0.4182;AA=A|||;VT=SNP
15	78735269	rs55983731	C	T	100	PASS	AC=1185;AF=0.236621;AN=5008;NS=2504;DP=17723;EAS_AF=0.1389;AMR_AF=0.2622;AFR_AF=0.2088;EUR_AF=0.3767;SAS_AF=0.2127;AA=C|||;VT=SNP
15	78735355	rs8041628	C	G	100	PASS	AC=1730;AF=0.345447;AN=5008;NS=2504;DP=17620;EAS_AF=0.495;AMR_AF=0.2997;AFR_AF=0.1566;EUR_AF=0.4046;SAS_AF=0.4182;AA=C|||;VT=SNP
15	78735438	rs72738718	G	C	100	PASS	AC=1185;AF=0.236621;AN=5008;NS=2504;DP=18257;EAS_AF=0.1389;AMR_AF=0.2622;AFR_AF=0.2088;EUR_AF=0.3767;SAS_AF=0.2127;AA=G|||;VT=SNP
15	78735726	rs80120411	G	A	100	PASS	AC=62;AF=0.0123802;AN=5008;NS=2504;DP=16271;EAS_AF=0.0585;AMR_AF=0.0014;AFR_AF=0.0008;EUR_AF=0;SAS_AF=0.001;AA=G|||;VT=SNP
15	78736184	rs11630115	C	T	100	PASS	AC=954;AF=0.190495;AN=5008;NS=2504;DP=16225;EAS_AF=0.3254;AMR_AF=0.1931;AFR_AF=0.0121;EUR_AF=0.2227;SAS_AF=0.2577;AA=C|||;VT=SNP
15	78736325	rs11630228	G	A	100	PASS	AC=954;AF=0.190495;AN=5008;NS=2504;DP=17486;EAS_AF=0.3254;AMR_AF=0.1931;AFR_AF=0.0121;EUR_AF=0.2227;SAS_AF=0.2577;AA=G|||;VT=SNP
15	78736593	rs2568488	T	A	100	PASS	AC=3667;AF=0.732228;AN=5008;NS=2504;DP=19433;EAS_AF=0.7351;AMR_AF=0.5893;AFR_AF=0.8374;EUR_AF=0.7853;SAS_AF=0.6339;AA=A|||;VT=SNP
15	78738370	rs2568490	T	C	100	PASS	AC=3590;AF=0.716853;AN=5008;NS=2504;DP=21652;EAS_AF=0.7351;AMR_AF=0.585;AFR_AF=0.7806;EUR_AF=0.7853;SAS_AF=0.635;AA=C|||;VT=SNP
15	78738780	rs16969858	C	T	100	PASS	AC=86;AF=0.0171725;AN=5008;NS=2504;DP=21129;EAS_AF=0.0813;AMR_AF=0.0029;AFR_AF=0.0008;EUR_AF=0;SAS_AF=0.001;AA=C|||;VT=SNP
15	78739471	rs2915695	T	C	100	PASS	AC=3667;AF=0.732228;AN=5008;NS=2504;DP=18293;EAS_AF=0.7351;AMR_AF=0.5879;AFR_AF=0.8381;EUR_AF=0.7853;SAS_AF=0.6339;AA=C|||;VT=SNP
15	78739763	rs2089162	A	G	100	PASS	AC=756;AF=0.150958;AN=5008;NS=2504;DP=16702;EAS_AF=0.0407;AMR_AF=0.2046;AFR_AF=0.0219;EUR_AF=0.3708;SAS_AF=0.1748;AA=A|||;VT=SNP
15	78740233	rs2568493	G	A	100	PASS	AC=3587;AF=0.716254;AN=5008;NS=2504;DP=17508;EAS_AF=0.7351;AMR_AF=0.585;AFR_AF=0.7799;EUR_AF=0.7853;SAS_AF=0.6329;AA=g|||;VT=SNP
15	78740688	rs2938670	T	G	100	PASS	AC=1546;AF=0.308706;AN=5008;NS=2504;DP=14492;EAS_AF=0.1597;AMR_AF=0.2709;AFR_AF=0.4599;EUR_AF=0.3797;SAS_AF=0.2117;AA=T|||;VT=SNP
15	78740711	rs140843495	T	C	100	PASS	AC=198;AF=0.0395367;AN=5008;NS=2504;DP=15115;EAS_AF=0.1905;AMR_AF=0.0014;AFR_AF=0;EUR_AF=0;SAS_AF=0.0051;AA=T|||;VT=SNP
15	78740932	rs2656052	A	C	100	PASS	AC=1545;AF=0.308506;AN=5008;NS=2504;DP=18975;EAS_AF=0.1597;AMR_AF=0.2709;AFR_AF=0.4592;EUR_AF=0.3797;SAS_AF=0.2117;AA=A|||;VT=SNP
15	78740964	rs2568494	G	A	100	PASS	AC=1545;AF=0.308506;AN=5008;NS=2504;DP=17508;EAS_AF=0.1597;AMR_AF=0.2709;AFR_AF=0.4592;EUR_AF=0.3797;SAS_AF=0.2117;AA=G|||;VT=SNP
15	78741345	rs79234075	C	A	100	PASS	AC=165;AF=0.0329473;AN=5008;NS=2504;DP=19633;EAS_AF=0.0952;AMR_AF=0.0187;AFR_AF=0.0023;EUR_AF=0.0328;SAS_AF=0.0204;AA=C|||;VT=SNP
15	78741384	rs2656074	T	C	100	PASS	AC=3589;AF=0.716653;AN=5008;NS=2504;DP=18920;EAS_AF=0.7351;AMR_AF=0.585;AFR_AF=0.7806;EUR_AF=0.7853;SAS_AF=0.6339;AA=C|||;VT=SNP
15	78741618	rs7181486	T	C	100	PASS	AC=1188;AF=0.23722;AN=5008;NS=2504;DP=19680;EAS_AF=0.1389;AMR_AF=0.2622;AFR_AF=0.2095;EUR_AF=0.3777;SAS_AF=0.2137;AA=T|||;VT=SNP
15	78742244	rs143725637	G	A	100	PASS	AC=37;AF=0.00738818;AN=5008;NS=2504;DP=20028;EAS_AF=0.0357;AMR_AF=0;AFR_AF=0;EUR_AF=0;SAS_AF=0.001;AA=G|||;VT=SNP
15	78742276	rs2656073	T	G	100	PASS	AC=3605;AF=0.719848;AN=5008;NS=2504;DP=19966;EAS_AF=0.7351;AMR_AF=0.585;AFR_AF=0.7927;EUR_AF=0.7853;SAS_AF=0.6339;AA=G|||;VT=SNP
15	78742376	rs17483929	G	A	100	PASS	AC=1181;AF=0.235823;AN=5008;NS=2504;DP=19539;EAS_AF=0.1399;AMR_AF=0.2622;AFR_AF=0.208;EUR_AF=0.3767;SAS_AF=0.2086;AA=G|||;VT=SNP
15	78742579	rs56219465	A	G	100	PASS	AC=1183;AF=0.236222;AN=5008;NS=2504;DP=20646;EAS_AF=0.1409;AMR_AF=0.2622;AFR_AF=0.208;EUR_AF=0.3777;SAS_AF=0.2086;AA=A|||;VT=SNP
15	78742754	rs10519198	C	A	100	PASS	AC=1726;AF=0.344649;AN=5008;NS=2504;DP=19998;EAS_AF=0.494;AMR_AF=0.2983;AFR_AF=0.1566;EUR_AF=0.4026;SAS_AF=0.4182;AA=C|||;VT=SNP
15	78743029	rs2958719	G	A	100	PASS	AC=3588;AF=0.716454;AN=5008;NS=2504;DP=17769;EAS_AF=0.7351;AMR_AF=0.585;AFR_AF=0.7806;EUR_AF=0.7853;SAS_AF=0.6329;AA=g|||;VT=SNP
15	78743260	rs12909921	A	G	100	PASS	AC=1726;AF=0.344649;AN=5008;NS=2504;DP=16776;EAS_AF=0.494;AMR_AF=0.2983;AFR_AF=0.1566;EUR_AF=0.4036;SAS_AF=0.4172;AA=A|||;VT=SNP
15	78743300	rs12910090	A	C	100	PASS	AC=1907;AF=0.380791;AN=5008;NS=2504;DP=18683;EAS_AF=0.5774;AMR_AF=0.3026;AFR_AF=0.2254;EUR_AF=0.4056;SAS_AF=0.4182;AA=A|||;VT=SNP
15	78744270	rs117207357	G	A	100	PASS	AC=179;AF=0.0357428;AN=5008;NS=2504;DP=19002;EAS_AF=0.0813;AMR_AF=0.0043;AFR_AF=0.0688;EUR_AF=0.002;SAS_AF=0.001;AA=G|||;VT=SNP
15	78744292	rs2656072	A	G	100	PASS	AC=3588;AF=0.716454;AN=5008;NS=2504;DP=20100;EAS_AF=0.7351;AMR_AF=0.585;AFR_AF=0.7806;EUR_AF=0.7853;SAS_AF=0.6329;AA=G|||;VT=SNP
15	78744524	rs12916396	G	A	100	PASS	AC=979;AF=0.195487;AN=5008;NS=2504;DP=21796;EAS_AF=0.3254;AMR_AF=0.1931;AFR_AF=0.031;EUR_AF=0.2227;SAS_AF=0.2577;AA=G|||;VT=SNP
15	78744600	rs12916558	G	A	100	PASS	AC=981;AF=0.195887;AN=5008;NS=2504;DP=21102;EAS_AF=0.3264;AMR_AF=0.1931;AFR_AF=0.0318;EUR_AF=0.2227;SAS_AF=0.2577;AA=G|||;VT=SNP
15	78744965	rs74248578	G	A	100	PASS	AC=197;AF=0.0393371;AN=5008;NS=2504;DP=17693;EAS_AF=0.1895;AMR_AF=0.0014;AFR_AF=0;EUR_AF=0;SAS_AF=0.0051;AA=G|||;VT=SNP
15	78745343	rs2656071	T	A	100	PASS	AC=3667;AF=0.732228;AN=5008;NS=2504;DP=19660;EAS_AF=0.7351;AMR_AF=0.5879;AFR_AF=0.8389;EUR_AF=0.7853;SAS_AF=0.6329;AA=A|||;VT=SNP
15	78745416	rs76711744	C	T	100	PASS	AC=165;AF=0.0329473;AN=5008;NS=2504;DP=19407;EAS_AF=0.0962;AMR_AF=0.0187;AFR_AF=0.0023;EUR_AF=0.0328;SAS_AF=0.0194;AA=C|||;VT=SNP
15	78745707	rs2656069	C	T	100	PASS	AC=3589;AF=0.716653;AN=5008;NS=2504;DP=20584;EAS_AF=0.7351;AMR_AF=0.585;AFR_AF=0.7814;EUR_AF=0.7853;SAS_AF=0.6329;AA=T|||;VT=SNP
15	78745969	rs75577625	C	T	100	PASS	AC=39;AF=0.00778754;AN=5008;NS=2504;DP=18598;EAS_AF=0.0109;AMR_AF=0.0043;AFR_AF=0.0015;EUR_AF=0.0189;SAS_AF=0.0041;AA=C|||;VT=SNP
15	78746118	rs76175644	T	G	100	PASS	AC=118;AF=0.0235623;AN=5008;NS=2504;DP=18744;EAS_AF=0.0833;AMR_AF=0.0029;AFR_AF=0.0234;EUR_AF=0;SAS_AF=0.001;AA=T|||;VT=SNP
15	78747055	rs80021936	A	G	100	PASS	AC=181;AF=0.0361422;AN=5008;NS=2504;DP=19868;EAS_AF=0.0833;AMR_AF=0.0043;AFR_AF=0.0688;EUR_AF=0.002;SAS_AF=0.001;AA=A|||;VT=SNP
15	78747183	rs117132108	A	C	100	PASS	AC=91;AF=0.0181709;AN=5008;NS=2504;DP=17909;EAS_AF=0.0833;AMR_AF=0.0029;AFR_AF=0.003;EUR_AF=0;SAS_AF=0.001;AA=A|||;VT=SNP
15	78747568	rs2869048	A	G	100	PASS	AC=747;AF=0.149161;AN=5008;NS=2504;DP=18951;EAS_AF=0.1677;AMR_AF=0.1052;AFR_AF=0.1256;EUR_AF=0.1809;SAS_AF=0.1605;AA=A|||;VT=SNP
15	78748821	rs75390244	A	G	100	PASS	AC=88;AF=0.0175719;AN=5008;NS=2504;DP=17164;EAS_AF=0.0833;AMR_AF=0.0029;AFR_AF=0.0008;EUR_AF=0;SAS_AF=0.001;AA=A|||;VT=SNP
15	78749779	rs77231847	A	T	100	PASS	AC=91;AF=0.0181709;AN=5008;NS=2504;DP=19087;EAS_AF=0.0833;AMR_AF=0.0029;AFR_AF=0.003;EUR_AF=0;SAS_AF=0.001;AA=A|||;VT=SNP
15	78750052	rs72738729	T	C	100	PASS	AC=730;AF=0.145767;AN=5008;NS=2504;DP=15514;EAS_AF=0.1687;AMR_AF=0.1052;AFR_AF=0.1256;EUR_AF=0.1809;SAS_AF=0.1421;AA=T|||;VT=SNP
15	78750549	rs2656065	G	A	100	PASS	AC=1779;AF=0.355232;AN=5008;NS=2504;DP=19807;EAS_AF=0.2391;AMR_AF=0.281;AFR_AF=0.5658;EUR_AF=0.3817;SAS_AF=0.2157;AA=A|||;VT=SNP
15	78751120	rs145134869	G	T	100	PASS	AC=42;AF=0.00838658;AN=5008;NS=2504;DP=22556;EAS_AF=0.0129;AMR_AF=0.0418;AFR_AF=0;EUR_AF=0;SAS_AF=0;AA=G|||;VT=SNP
15	78751121	rs149114540	G	T	100	PASS	AC=42;AF=0.00838658;AN=5008;NS=2504;DP=22491;EAS_AF=0.0129;AMR_AF=0.0418;AFR_AF=0;EUR_AF=0;SAS_AF=0;AA=G|||;VT=SNP
15	78751961	rs11637656	C	T	100	PASS	AC=2179;AF=0.435104;AN=5008;NS=2504;DP=17753;EAS_AF=0.4653;AMR_AF=0.4553;AFR_AF=0.2398;EUR_AF=0.6004;SAS_AF=0.4836;AA=C|||;VT=SNP
15	78751962	rs12442456	G	T	100	PASS	AC=1041;AF=0.207867;AN=5008;NS=2504;DP=17763;EAS_AF=0.2222;AMR_AF=0.3545;AFR_AF=0.0688;EUR_AF=0.1362;SAS_AF=0.3507;AA=G|||;VT=SNP
15	78752114	rs2568485	C	T	100	PASS	AC=3665;AF=0.731829;AN=5008;NS=2504;DP=19668;EAS_AF=0.7341;AMR_AF=0.5879;AFR_AF=0.8381;EUR_AF=0.7853;SAS_AF=0.6329;AA=T|||;VT=SNP
15	78752188	rs72738732	C	G	100	PASS	AC=755;AF=0.150759;AN=5008;NS=2504;DP=17820;EAS_AF=0.0407;AMR_AF=0.2046;AFR_AF=0.0219;EUR_AF=0.3698;SAS_AF=0.1748;AA=C|||;VT=SNP
15	78752343	rs2568483	G	A	100	PASS	AC=3588;AF=0.716454;AN=5008;NS=2504;DP=19767;EAS_AF=0.7351;AMR_AF=0.585;AFR_AF=0.7806;EUR_AF=0.7853;SAS_AF=0.6329;AA=-|||;VT=SNP
15	78753371	rs11639224	A	G	100	PASS	AC=1726;AF=0.344649;AN=5008;NS=2504;DP=19767;EAS_AF=0.494;AMR_AF=0.2983;AFR_AF=0.1566;EUR_AF=0.4036;SAS_AF=0.4172;AA=A|||;VT=SNP
15	78754000	rs1964678	A	G	100	PASS	AC=2190;AF=0.4373;AN=5008;NS=2504;DP=18522;EAS_AF=0.4712;AMR_AF=0.4568;AFR_AF=0.2405;EUR_AF=0.6014;SAS_AF=0.4857;AA=a|||;VT=SNP
15	78754102	rs2009746	A	G	100	PASS	AC=1156;AF=0.230831;AN=5008;NS=2504;DP=16597;EAS_AF=0.1409;AMR_AF=0.2579;AFR_AF=0.1891;EUR_AF=0.3787;SAS_AF=0.2086;AA=A|||;VT=SNP
15	78754575	rs78388917	T	C	100	PASS	AC=88;AF=0.0175719;AN=5008;NS=2504;DP=13604;EAS_AF=0.0833;AMR_AF=0.0029;AFR_AF=0.0008;EUR_AF=0;SAS_AF=0.001;AA=T|||;VT=SNP
15	78754863	rs16969874	T	C	100	PASS	AC=723;AF=0.144369;AN=5008;NS=2504;DP=16396;EAS_AF=0.1687;AMR_AF=0.1037;AFR_AF=0.121;EUR_AF=0.1809;SAS_AF=0.1421;AA=T|||;VT=SNP
15	78757892	rs57839482	T	C	100	PASS	AC=724;AF=0.144569;AN=5008;NS=2504;DP=921;EAS_AF=0.1687;AMR_AF=0.1037;AFR_AF=0.1218;EUR_AF=0.1809;SAS_AF=0.1421;AA=T|||;VT=SNP
15	78757913	rs2938674	C	A	100	PASS	AC=1424;AF=0.284345;AN=5008;NS=2504;DP=5041;EAS_AF=0.2649;AMR_AF=0.4179;AFR_AF=0.2194;EUR_AF=0.2147;SAS_AF=0.3691;AA=C|||;VT=SNP
15	78758920	rs112264133	A	T	100	PASS	AC=89;AF=0.0177716;AN=5008;NS=2504;DP=17512;EAS_AF=0.0813;AMR_AF=0.0029;AFR_AF=0.003;EUR_AF=0;SAS_AF=0.001;AA=A|||;VT=SNP
15	78759348	rs958025	C	T	100	PASS	AC=1340;AF=0.267572;AN=5008;NS=2504;DP=13551;EAS_AF=0.2649;AMR_AF=0.4121;AFR_AF=0.1619;EUR_AF=0.2147;SAS_AF=0.365;AA=C|||;VT=SNP
15	78760287	rs61299530	G	A	100	PASS	AC=721;AF=0.14397;AN=5008;NS=2504;DP=16294;EAS_AF=0.1677;AMR_AF=0.1037;AFR_AF=0.121;EUR_AF=0.1799;SAS_AF=0.1421;AA=G|||;VT=SNP
15	78760344	rs61388072	G	A	100	PASS	AC=728;AF=0.145367;AN=5008;NS=2504;DP=14648;EAS_AF=0.1677;AMR_AF=0.1052;AFR_AF=0.1256;EUR_AF=0.1799;SAS_AF=0.1421;AA=G|||;VT=SNP
15	78760918	rs4887057	G	A	100	PASS	AC=2628;AF=0.52476;AN=5008;NS=2504;DP=15725;EAS_AF=0.5218;AMR_AF=0.5389;AFR_AF=0.6256;EUR_AF=0.3986;SAS_AF=0.5112;AA=A|||;VT=SNP
15	78761414	rs17484235	C	G	100	PASS	AC=757;AF=0.151158;AN=5008;NS=2504;DP=18090;EAS_AF=0.0407;AMR_AF=0.2046;AFR_AF=0.0219;EUR_AF=0.3698;SAS_AF=0.1769;AA=C|||;VT=SNP
15	78761875	rs142154233	G	C	100	PASS	AC=14;AF=0.00279553;AN=5008;NS=2504;DP=13757;EAS_AF=0.0139;AMR_AF=0;AFR_AF=0;EUR_AF=0;SAS_AF=0;AA=G|||;VT=SNP
15	78762313	rs28480606	A	G	100	PASS	AC=1418;AF=0.283147;AN=5008;NS=2504;DP=15584;EAS_AF=0.2649;AMR_AF=0.415;AFR_AF=0.2194;EUR_AF=0.2147;SAS_AF=0.365;AA=A|||;VT=SNP
15	78763273	rs147876895	G	A	100	PASS	AC=22;AF=0.00439297;AN=5008;NS=2504;DP=11539;EAS_AF=0.0198;AMR_AF=0.0014;AFR_AF=0;EUR_AF=0;SAS_AF=0.001;AA=G|||;VT=SNP
15	78763617	rs7174190	C	T	100	PASS	AC=1418;AF=0.283147;AN=5008;NS=2504;DP=13789;EAS_AF=0.2649;AMR_AF=0.415;AFR_AF=0.2194;EUR_AF=0.2147;SAS_AF=0.365;AA=C|||;VT=SNP
15	78764285	rs3817092	A	G	100	PASS	AC=743;AF=0.148363;AN=5008;NS=2504;DP=18625;EAS_AF=0.1657;AMR_AF=0.1052;AFR_AF=0.1256;EUR_AF=0.1809;SAS_AF=0.1585;AA=A|||;VT=SNP;EX_TARGET
15	78764324	rs8036042	G	A	100	PASS	AC=718;AF=0.143371;AN=5008;NS=2504;DP=19052;EAS_AF=0.1657;AMR_AF=0.1037;AFR_AF=0.1203;EUR_AF=0.1809;SAS_AF=0.1411;AA=G|||;VT=SNP
15	78765122	rs72738736	G	T	100	PASS	AC=1185;AF=0.236621;AN=5008;NS=2504;DP=19466;EAS_AF=0.1389;AMR_AF=0.2622;AFR_AF=0.208;EUR_AF=0.3777;SAS_AF=0.2127;AA=G|||;VT=SNP
15	78765189	rs16969883	C	T	100	PASS	AC=726;AF=0.144968;AN=5008;NS=2504;DP=18303;EAS_AF=0.1657;AMR_AF=0.1052;AFR_AF=0.1256;EUR_AF=0.1809;SAS_AF=0.1411;AA=C|||;VT=SNP
15	78765290	rs12593229	T	G	100	PASS	AC=2187;AF=0.436701;AN=5008;NS=2504;DP=20000;EAS_AF=0.4663;AMR_AF=0.4553;AFR_AF=0.239;EUR_AF=0.6014;SAS_AF=0.4908;AA=T|||;VT=SNP
15	78766208	rs76384106	A	T	100	PASS	AC=375;AF=0.0748802;AN=5008;NS=2504;DP=18013;EAS_AF=0.0982;AMR_AF=0.0519;AFR_AF=0.1505;EUR_AF=0.008;SAS_AF=0.0337;AA=A|||;VT=SNP
15	78766250	rs1504550	A	G	100	PASS	AC=751;AF=0.14996;AN=5008;NS=2504;DP=18361;EAS_AF=0.0407;AMR_AF=0.2032;AFR_AF=0.0219;EUR_AF=0.3658;SAS_AF=0.1759;AA=A|||;VT=SNP
15	78766629	rs1504549	C	T	100	PASS	AC=2157;AF=0.430711;AN=5008;NS=2504;DP=17598;EAS_AF=0.4613;AMR_AF=0.4553;AFR_AF=0.239;EUR_AF=0.5994;SAS_AF=0.4673;AA=C|||;VT=SNP
15	78767322	rs193232460	G	A	100	PASS	AC=86;AF=0.0171725;AN=5008;NS=2504;DP=13534;EAS_AF=0.0784;AMR_AF=0.0029;AFR_AF=0.003;EUR_AF=0;SAS_AF=0.001;AA=-|||;VT=SNP
15	78767850	rs12910910	C	T	100	PASS	AC=2161;AF=0.43151;AN=5008;NS=2504;DP=16645;EAS_AF=0.4613;AMR_AF=0.4553;AFR_AF=0.239;EUR_AF=0.6004;SAS_AF=0.4703;AA=C|||;VT=SNP
15	78768167	rs28602670	C	G	100	PASS	AC=1361;AF=0.271765;AN=5008;NS=2504;DP=16332;EAS_AF=0.2708;AMR_AF=0.4121;AFR_AF=0.1725;EUR_AF=0.2147;SAS_AF=0.3661;AA=C|||;VT=SNP
15	78768871	rs8043227	C	G	100	PASS	AC=2173;AF=0.433906;AN=5008;NS=2504;DP=20840;EAS_AF=0.4643;AMR_AF=0.4553;AFR_AF=0.2443;EUR_AF=0.6014;SAS_AF=0.4714;AA=C|||;VT=SNP
15	78769130	rs12916801	A	G	100	PASS	AC=2168;AF=0.432907;AN=5008;NS=2504;DP=17844;EAS_AF=0.4663;AMR_AF=0.4553;AFR_AF=0.239;EUR_AF=0.6014;SAS_AF=0.4714;AA=A|||;VT=SNP
15	78770917	rs78901746	G	A	100	PASS	AC=736;AF=0.146965;AN=5008;NS=2504;DP=14652;EAS_AF=0.1667;AMR_AF=0.1037;AFR_AF=0.1203;EUR_AF=0.1799;SAS_AF=0.1595;AA=G|||;VT=SNP
15	78771186	rs11634990	T	C	100	PASS	AC=738;AF=0.147364;AN=5008;NS=2504;DP=15596;EAS_AF=0.1667;AMR_AF=0.1037;AFR_AF=0.121;EUR_AF=0.1809;SAS_AF=0.1595;AA=T|||;VT=SNP
15	78771546	rs11072766	C	T	100	PASS	AC=1426;AF=0.284744;AN=5008;NS=2504;DP=13220;EAS_AF=0.2708;AMR_AF=0.415;AFR_AF=0.2201;EUR_AF=0.2147;SAS_AF=0.3661;AA=C|||;VT=SNP
15	78772676	rs17484524	A	G	100	PASS	AC=756;AF=0.150958;AN=5008;NS=2504;DP=17746;EAS_AF=0.0407;AMR_AF=0.2046;AFR_AF=0.0219;EUR_AF=0.3698;SAS_AF=0.1759;AA=A|||;VT=SNP
15	78772806	rs35031105	C	T	100	PASS	AC=1426;AF=0.284744;AN=5008;NS=2504;DP=15166;EAS_AF=0.2708;AMR_AF=0.415;AFR_AF=0.2201;EUR_AF=0.2147;SAS_AF=0.3661;AA=C|||;VT=SNP
15	78772946	rs113011956	G	A	100	PASS	AC=745;AF=0.148762;AN=5008;NS=2504;DP=15797;EAS_AF=0.1657;AMR_AF=0.1052;AFR_AF=0.1256;EUR_AF=0.1809;SAS_AF=0.1605;AA=G|||;VT=SNP
15	78772960	rs146810977	G	A	100	PASS	AC=40;AF=0.00798722;AN=5008;NS=2504;DP=15052;EAS_AF=0.0387;AMR_AF=0;AFR_AF=0;EUR_AF=0;SAS_AF=0.001;AA=G|||;VT=SNP
15	78773005	rs184486839	T	C	100	PASS	AC=36;AF=0.0071885;AN=5008;NS=2504;DP=11502;EAS_AF=0.0357;AMR_AF=0;AFR_AF=0;EUR_AF=0;SAS_AF=0;AA=T|||;VT=SNP
15	78773693	rs112337935	C	T	100	PASS	AC=641;AF=0.127995;AN=5008;NS=2504;DP=15100;EAS_AF=0.1667;AMR_AF=0.1023;AFR_AF=0.0484;EUR_AF=0.1809;SAS_AF=0.1595;AA=C|||;VT=SNP
15	78773908	rs12914994	C	T	100	PASS	AC=957;AF=0.191094;AN=5008;NS=2504;DP=10689;EAS_AF=0.3244;AMR_AF=0.1916;AFR_AF=0.0151;EUR_AF=0.2237;SAS_AF=0.2577;AA=C|||;VT=SNP
15	78774271	rs8042238	C	T	100	PASS	AC=2168;AF=0.432907;AN=5008;NS=2504;DP=16248;EAS_AF=0.4633;AMR_AF=0.4553;AFR_AF=0.2421;EUR_AF=0.6014;SAS_AF=0.4703;AA=C|||;VT=SNP
15	78774374	rs8042260	A	G	100	PASS	AC=2169;AF=0.433107;AN=5008;NS=2504;DP=12736;EAS_AF=0.4633;AMR_AF=0.4553;AFR_AF=0.2428;EUR_AF=0.6014;SAS_AF=0.4703;AA=A|||;VT=SNP
15	78774676	rs10851906	A	G	100	PASS	AC=1347;AF=0.26897;AN=5008;NS=2504;DP=17800;EAS_AF=0.2708;AMR_AF=0.4135;AFR_AF=0.1611;EUR_AF=0.2147;SAS_AF=0.3661;AA=A|||;VT=SNP
15	78775381	rs77235292	C	G	100	PASS	AC=745;AF=0.148762;AN=5008;NS=2504;DP=15083;EAS_AF=0.1667;AMR_AF=0.1052;AFR_AF=0.1256;EUR_AF=0.1809;SAS_AF=0.1595;AA=C|||;VT=SNP
15	78776152	rs138831201	G	A	100	PASS	AC=83;AF=0.0165735;AN=5008;NS=2504;DP=12782;EAS_AF=0.0784;AMR_AF=0.0029;AFR_AF=0.0008;EUR_AF=0;SAS_AF=0.001;AA=G|||;VT=SNP
15	78776456	rs16969894	C	T	100	PASS	AC=1352;AF=0.269968;AN=5008;NS=2504;DP=18819;EAS_AF=0.2708;AMR_AF=0.4121;AFR_AF=0.1611;EUR_AF=0.2187;SAS_AF=0.3681;AA=C|||;VT=SNP
15	78778953	rs12903285	A	G	100	PASS	AC=2371;AF=0.473442;AN=5008;NS=2504;DP=19545;EAS_AF=0.5556;AMR_AF=0.4611;AFR_AF=0.3185;EUR_AF=0.6044;SAS_AF=0.4724;AA=A|||;VT=SNP
15	78778972	rs12903295	A	G	100	PASS	AC=2376;AF=0.474441;AN=5008;NS=2504;DP=20163;EAS_AF=0.5556;AMR_AF=0.4597;AFR_AF=0.323;EUR_AF=0.6044;SAS_AF=0.4724;AA=A|||;VT=SNP
15	78779227	rs117900587	G	A	100	PASS	AC=83;AF=0.0165735;AN=5008;NS=2504;DP=16562;EAS_AF=0.0784;AMR_AF=0.0029;AFR_AF=0.0008;EUR_AF=0;SAS_AF=0.001;AA=G|||;VT=SNP
15	78779384	rs12904234	C	T	100	PASS	AC=2370;AF=0.473243;AN=5008;NS=2504;DP=20607;EAS_AF=0.5556;AMR_AF=0.4597;AFR_AF=0.3192;EUR_AF=0.6034;SAS_AF=0.4724;AA=T|||;VT=SNP
15	78779510	rs36146269	T	A	100	PASS	AC=2167;AF=0.432708;AN=5008;NS=2504;DP=15171;EAS_AF=0.4643;AMR_AF=0.4553;AFR_AF=0.239;EUR_AF=0.6014;SAS_AF=0.4724;AA=T|||;VT=SNP
15	78779801	rs12101809	C	T	100	PASS	AC=1423;AF=0.284145;AN=5008;NS=2504;DP=17055;EAS_AF=0.2708;AMR_AF=0.415;AFR_AF=0.2186;EUR_AF=0.2147;SAS_AF=0.365;AA=C|||;VT=SNP
15	78779933	rs11855783	A	G	100	PASS	AC=178;AF=0.0355431;AN=5008;NS=2504;DP=16377;EAS_AF=0.0804;AMR_AF=0.0043;AFR_AF=0.0688;EUR_AF=0.002;SAS_AF=0.001;AA=A|||;VT=SNP
15	78781312	rs147552423	G	A	100	PASS	AC=94;AF=0.01877;AN=5008;NS=2504;DP=13560;EAS_AF=0.0784;AMR_AF=0.0072;AFR_AF=0.0068;EUR_AF=0;SAS_AF=0.001;AA=A|||;VT=SNP
15	78781687	rs2036533	G	A	100	PASS	AC=1346;AF=0.26877;AN=5008;NS=2504;DP=14666;EAS_AF=0.2718;AMR_AF=0.4121;AFR_AF=0.1611;EUR_AF=0.2147;SAS_AF=0.365;AA=G|||;VT=SNP
15	78782095	rs4887059	C	T	100	PASS	AC=2165;AF=0.432308;AN=5008;NS=2504;DP=14327;EAS_AF=0.4633;AMR_AF=0.4553;AFR_AF=0.239;EUR_AF=0.6004;SAS_AF=0.4724;AA=C|||;VT=SNP
15	78782326	rs16969899	T	G	100	PASS	AC=789;AF=0.157548;AN=5008;NS=2504;DP=15447;EAS_AF=0.1667;AMR_AF=0.1081;AFR_AF=0.1581;EUR_AF=0.1809;SAS_AF=0.1585;AA=T|||;VT=SNP
15	78782585	rs28732369	A	T	100	PASS	AC=35;AF=0.00698882;AN=5008;NS=2504;DP=14082;EAS_AF=0.0159;AMR_AF=0.0202;AFR_AF=0;EUR_AF=0.004;SAS_AF=0.001;AA=A|||;VT=SNP
15	78782592	rs75430714	A	T	100	PASS	AC=269;AF=0.0537141;AN=5008;NS=2504;DP=14382;EAS_AF=0.1042;AMR_AF=0.0346;AFR_AF=0.0363;EUR_AF=0.0487;SAS_AF=0.044;AA=T|||;VT=SNP
15	78782732	rs116946710	C	T	100	PASS	AC=89;AF=0.0177716;AN=5008;NS=2504;DP=15573;EAS_AF=0.0833;AMR_AF=0.0029;AFR_AF=0;EUR_AF=0;SAS_AF=0.0031;AA=C|||;VT=SNP;EX_TARGET
15	78783277	rs11858836	G	A	100	PASS	AC=764;AF=0.152556;AN=5008;NS=2504;DP=14134;EAS_AF=0.0407;AMR_AF=0.2075;AFR_AF=0.0287;EUR_AF=0.3668;SAS_AF=0.1759;AA=G|||;VT=SNP
15	78783683	rs28511883	C	T	100	PASS	AC=1424;AF=0.284345;AN=5008;NS=2504;DP=16489;EAS_AF=0.2708;AMR_AF=0.415;AFR_AF=0.2186;EUR_AF=0.2147;SAS_AF=0.3661;AA=C|||;VT=SNP
15	78785261	rs79207506	T	C	100	PASS	AC=93;AF=0.0185703;AN=5008;NS=2504;DP=20907;EAS_AF=0.0833;AMR_AF=0.0029;AFR_AF=0.0045;EUR_AF=0;SAS_AF=0.001;AA=T|||;VT=SNP
15	78785802	rs72738743	T	G	100	PASS	AC=744;AF=0.148562;AN=5008;NS=2504;DP=20520;EAS_AF=0.1667;AMR_AF=0.1052;AFR_AF=0.1256;EUR_AF=0.1809;SAS_AF=0.1585;AA=T|||;VT=SNP
15	78786193	rs147511789	A	G	100	PASS	AC=45;AF=0.00898562;AN=5008;NS=2504;DP=16834;EAS_AF=0.0268;AMR_AF=0.0014;AFR_AF=0;EUR_AF=0.008;SAS_AF=0.0092;AA=A|||;VT=SNP
15	78786843	rs12593550	A	G	100	PASS	AC=110;AF=0.0219649;AN=5008;NS=2504;DP=17869;EAS_AF=0.1042;AMR_AF=0;AFR_AF=0;EUR_AF=0;SAS_AF=0.0051;AA=A|||;VT=SNP
15	78788500	rs11636431	G	C	100	PASS	AC=957;AF=0.191094;AN=5008;NS=2504;DP=21273;EAS_AF=0.3254;AMR_AF=0.1916;AFR_AF=0.0129;EUR_AF=0.2237;SAS_AF=0.2597;AA=G|||;VT=SNP
15	78789191	rs10450964	G	A	100	PASS	AC=186;AF=0.0371406;AN=5008;NS=2504;DP=15594;EAS_AF=0.0804;AMR_AF=0.0043;AFR_AF=0.0711;EUR_AF=0.002;SAS_AF=0.0061;AA=G|||;VT=SNP
15	78789223	rs965604	G	A	100	PASS	AC=2163;AF=0.431909;AN=5008;NS=2504;DP=15945;EAS_AF=0.4633;AMR_AF=0.451;AFR_AF=0.2398;EUR_AF=0.6014;SAS_AF=0.4714;AA=G|||;VT=SNP
15	78789488	rs13180	C	T	100	PASS	AC=2159;AF=0.43111;AN=5008;NS=2504;DP=16827;EAS_AF=0.4633;AMR_AF=0.451;AFR_AF=0.2375;EUR_AF=0.6004;SAS_AF=0.4714;AA=C|||;VT=SNP;EX_TARGET
15	78789672	rs75639061	A	G	100	PASS	AC=87;AF=0.0173722;AN=5008;NS=2504;DP=19171;EAS_AF=0.0833;AMR_AF=0.0029;AFR_AF=0;EUR_AF=0;SAS_AF=0.001;AA=A|||;VT=SNP;EX_TARGET
15	78789676	rs2292116	T	C	100	PASS	AC=746;AF=0.148962;AN=5008;NS=2504;DP=19321;EAS_AF=0.1667;AMR_AF=0.1052;AFR_AF=0.1256;EUR_AF=0.1819;SAS_AF=0.1595;AA=T|||;VT=SNP;EX_TARGET
15	78790189	rs2292115	A	G	100	PASS	AC=184;AF=0.0367412;AN=5008;NS=2504;DP=20663;EAS_AF=0.0972;AMR_AF=0.0187;AFR_AF=0.0023;EUR_AF=0.0328;SAS_AF=0.0378;AA=A|||;VT=SNP
15	78790841	rs78870290	A	G	100	PASS	AC=183;AF=0.0365415;AN=5008;NS=2504;DP=18819;EAS_AF=0.0833;AMR_AF=0.0043;AFR_AF=0.0703;EUR_AF=0.002;SAS_AF=0.001;AA=A|||;VT=SNP
15	78791061	rs3743079	C	T	100	PASS	AC=744;AF=0.148562;AN=5008;NS=2504;DP=18774;EAS_AF=0.1667;AMR_AF=0.1052;AFR_AF=0.1256;EUR_AF=0.1809;SAS_AF=0.1585;AA=C|||;VT=SNP
15	78792398	rs12899351	T	C	100	PASS	AC=2161;AF=0.43151;AN=5008;NS=2504;DP=16456;EAS_AF=0.4653;AMR_AF=0.451;AFR_AF=0.239;EUR_AF=0.6004;SAS_AF=0.4693;AA=T|||;VT=SNP
15	78792439	rs7174348	G	A	100	PASS	AC=1348;AF=0.269169;AN=5008;NS=2504;DP=17506;EAS_AF=0.2708;AMR_AF=0.4164;AFR_AF=0.1611;EUR_AF=0.2147;SAS_AF=0.365;AA=G|||;VT=SNP
15	78792527	rs1062980	T	C	100	PASS	AC=2251;AF=0.449481;AN=5008;NS=2504;DP=18431;EAS_AF=0.4375;AMR_AF=0.5303;AFR_AF=0.4017;EUR_AF=0.3956;SAS_AF=0.5245;AA=T|||;VT=SNP
15	78792894	rs187588274	A	G	100	PASS	AC=83;AF=0.0165735;AN=5008;NS=2504;DP=16327;EAS_AF=0.0784;AMR_AF=0.0029;AFR_AF=0.0008;EUR_AF=0;SAS_AF=0.001;AA=A|||;VT=SNP
15	78793015	rs148794508	A	G	100	PASS	AC=18;AF=0.00359425;AN=5008;NS=2504;DP=17493;EAS_AF=0.0159;AMR_AF=0.0014;AFR_AF=0;EUR_AF=0;SAS_AF=0.001;AA=A|||;VT=SNP
15	78793085	rs76584450	C	A	100	PASS	AC=83;AF=0.0165735;AN=5008;NS=2504;DP=18900;EAS_AF=0.0784;AMR_AF=0.0029;AFR_AF=0.0008;EUR_AF=0;SAS_AF=0.001;AA=C|||;VT=SNP
15	78793109	rs16969906	T	C	100	PASS	AC=744;AF=0.148562;AN=5008;NS=2504;DP=18691;EAS_AF=0.1667;AMR_AF=0.1052;AFR_AF=0.1256;EUR_AF=0.1809;SAS_AF=0.1585;AA=T|||;VT=SNP
15	78793921	rs12594711	C	T	100	PASS	AC=2164;AF=0.432109;AN=5008;NS=2504;DP=15324;EAS_AF=0.4653;AMR_AF=0.451;AFR_AF=0.239;EUR_AF=0.6004;SAS_AF=0.4724;AA=C|||;VT=SNP
15	78794235	rs11637193	C	T	100	PASS	AC=744;AF=0.148562;AN=5008;NS=2504;DP=16629;EAS_AF=0.1667;AMR_AF=0.1052;AFR_AF=0.1256;EUR_AF=0.1809;SAS_AF=0.1585;AA=T|||;VT=SNP
15	78794250	rs115782063	A	T	100	PASS	AC=181;AF=0.0361422;AN=5008;NS=2504;DP=17452;EAS_AF=0.0813;AMR_AF=0.0043;AFR_AF=0.0703;EUR_AF=0.002;SAS_AF=0.001;AA=A|||;VT=SNP
15	78795676	rs148904526	C	T	100	PASS	AC=35;AF=0.00698882;AN=5008;NS=2504;DP=12855;EAS_AF=0.0208;AMR_AF=0.0115;AFR_AF=0.0015;EUR_AF=0.003;SAS_AF=0.001;AA=c|||;VT=SNP
15	78795778	rs142664893	C	A	100	PASS	AC=85;AF=0.0169728;AN=5008;NS=2504;DP=14790;EAS_AF=0.0813;AMR_AF=0.0029;AFR_AF=0;EUR_AF=0;SAS_AF=0.001;AA=C|||;VT=SNP
15	78796104	rs4362358	C	T	100	PASS	AC=2166;AF=0.432508;AN=5008;NS=2504;DP=16144;EAS_AF=0.4653;AMR_AF=0.451;AFR_AF=0.2398;EUR_AF=0.6014;SAS_AF=0.4724;AA=T|||;VT=SNP
15	78796221	rs58766815	C	T	100	PASS	AC=737;AF=0.147165;AN=5008;NS=2504;DP=13187;EAS_AF=0.1657;AMR_AF=0.1037;AFR_AF=0.1218;EUR_AF=0.1809;SAS_AF=0.1585;AA=C|||;VT=SNP
15	78796366	rs147069848	C	T	100	PASS	AC=36;AF=0.0071885;AN=5008;NS=2504;DP=11960;EAS_AF=0.0357;AMR_AF=0;AFR_AF=0;EUR_AF=0;SAS_AF=0;AA=C|||;VT=SNP
15	78796732	rs74925218	C	T	100	PASS	AC=1421;AF=0.283746;AN=5008;NS=2504;DP=14368;EAS_AF=0.2669;AMR_AF=0.4193;AFR_AF=0.2186;EUR_AF=0.2137;SAS_AF=0.365;AA=C|||;VT=SNP
15	78797307	rs72738757	C	T	100	PASS	AC=739;AF=0.147564;AN=5008;NS=2504;DP=15026;EAS_AF=0.1627;AMR_AF=0.1052;AFR_AF=0.1256;EUR_AF=0.1799;SAS_AF=0.1585;AA=C|||;VT=SNP
15	78797452	rs144819967	T	C	100	PASS	AC=181;AF=0.0361422;AN=5008;NS=2504;DP=16473;EAS_AF=0.0813;AMR_AF=0.0043;AFR_AF=0.0703;EUR_AF=0.002;SAS_AF=0.001;AA=T|||;VT=SNP
15	78797460	rs9672607	T	A	100	PASS	AC=3753;AF=0.749401;AN=5008;NS=2504;DP=15728;EAS_AF=0.8155;AMR_AF=0.866;AFR_AF=0.5272;EUR_AF=0.8141;SAS_AF=0.8323;AA=T|||;VT=SNP
15	78797463	rs9672608	T	A	100	PASS	AC=1419;AF=0.283347;AN=5008;NS=2504;DP=15344;EAS_AF=0.2688;AMR_AF=0.4135;AFR_AF=0.2186;EUR_AF=0.2137;SAS_AF=0.365;AA=T|||;VT=SNP
15	78797546	rs111542464	C	G	100	PASS	AC=380;AF=0.0758786;AN=5008;NS=2504;DP=12151;EAS_AF=0.0635;AMR_AF=0.0749;AFR_AF=0.0106;EUR_AF=0.1451;SAS_AF=0.1063;AA=C|||;VT=SNP
15	78797694	rs373935612	C	T	100	PASS	AC=27;AF=0.00539137;AN=5008;NS=2504;DP=14499;EAS_AF=0.0268;AMR_AF=0;AFR_AF=0;EUR_AF=0;SAS_AF=0;AA=C|||;VT=SNP
15	78798939	rs57338032	A	G	100	PASS	AC=737;AF=0.147165;AN=5008;NS=2504;DP=17917;EAS_AF=0.1617;AMR_AF=0.1052;AFR_AF=0.1248;EUR_AF=0.1799;SAS_AF=0.1585;AA=G|||;VT=SNP
15	78799221	rs117086673	A	G	100	PASS	AC=86;AF=0.0171725;AN=5008;NS=2504;DP=18220;EAS_AF=0.0813;AMR_AF=0.0029;AFR_AF=0.0008;EUR_AF=0;SAS_AF=0.001;AA=A|||;VT=SNP
15	78799392	rs58432603	G	A	100	PASS	AC=178;AF=0.0355431;AN=5008;NS=2504;DP=18887;EAS_AF=0.0784;AMR_AF=0.0043;AFR_AF=0.0703;EUR_AF=0.002;SAS_AF=0.001;AA=G|||;VT=SNP
15	78800416	rs6495304	G	A	100	PASS	AC=4408;AF=0.880192;AN=5008;NS=2504;DP=17801;EAS_AF=0.7976;AMR_AF=0.8991;AFR_AF=0.8033;EUR_AF=0.9622;SAS_AF=0.9714;AA=A|||;VT=SNP
15	78801192	rs77907534	C	A	100	PASS	AC=242;AF=0.0483227;AN=5008;NS=2504;DP=10438;EAS_AF=0.2321;AMR_AF=0.0014;AFR_AF=0.0008;EUR_AF=0;SAS_AF=0.0061;AA=C|||;VT=SNP
15	78801394	rs11852372	A	C	100	PASS	AC=928;AF=0.185304;AN=5008;NS=2504;DP=16071;EAS_AF=0.0288;AMR_AF=0.2104;AFR_AF=0.1498;EUR_AF=0.3648;SAS_AF=0.1922;AA=A|||;VT=SNP
15	78801397	rs117962518	A	C	100	PASS	AC=103;AF=0.0205671;AN=5008;NS=2504;DP=16234;EAS_AF=0.0585;AMR_AF=0.0101;AFR_AF=0.0068;EUR_AF=0.0119;SAS_AF=0.0164;AA=A|||;VT=SNP
15	78801756	rs16969914	T	G	100	PASS	AC=243;AF=0.0485224;AN=5008;NS=2504;DP=19171;EAS_AF=0.2321;AMR_AF=0.0014;AFR_AF=0.0015;EUR_AF=0;SAS_AF=0.0061;AA=T|||;VT=SNP
15	78802586	rs9788682	G	A	100	PASS	AC=1454;AF=0.290335;AN=5008;NS=2504;DP=12701;EAS_AF=0.2887;AMR_AF=0.4712;AFR_AF=0.1747;EUR_AF=0.2207;SAS_AF=0.3916;AA=G|||;VT=SNP
15	78802869	rs9788721	C	T	100	PASS	AC=3438;AF=0.686502;AN=5008;NS=2504;DP=15858;EAS_AF=0.6845;AMR_AF=0.7709;AFR_AF=0.6263;EUR_AF=0.6123;SAS_AF=0.7863;AA=T|||;VT=SNP
15	78802974	rs75890029	A	G	100	PASS	AC=36;AF=0.0071885;AN=5008;NS=2504;DP=16181;EAS_AF=0.0357;AMR_AF=0;AFR_AF=0;EUR_AF=0;SAS_AF=0;AA=A|||;VT=SNP
15	78803057	rs7164594	C	T	100	PASS	AC=2187;AF=0.436701;AN=5008;NS=2504;DP=16481;EAS_AF=0.5298;AMR_AF=0.5447;AFR_AF=0.4592;EUR_AF=0.2406;SAS_AF=0.4356;AA=C|||;VT=SNP
15	78803723	rs16969920	A	G	100	PASS	AC=114;AF=0.0227636;AN=5008;NS=2504;DP=16508;EAS_AF=0.0526;AMR_AF=0.0058;AFR_AF=0.0393;EUR_AF=0.004;SAS_AF=0.001;AA=A|||;VT=SNP
15	78803937	rs57996982	G	A	100	PASS	AC=242;AF=0.0483227;AN=5008;NS=2504;DP=17717;EAS_AF=0.2321;AMR_AF=0.0014;AFR_AF=0.0008;EUR_AF=0;SAS_AF=0.0061;AA=G|||;VT=SNP
15	78803994	rs76639159	G	A	100	PASS	AC=202;AF=0.0403355;AN=5008;NS=2504;DP=19669;EAS_AF=0.0556;AMR_AF=0.0115;AFR_AF=0.084;EUR_AF=0.0119;SAS_AF=0.0153;AA=G|||;VT=SNP
15	78804043	rs141733808	G	T	100	PASS	AC=14;AF=0.00279553;AN=5008;NS=2504;DP=16257;EAS_AF=0.0099;AMR_AF=0;AFR_AF=0;EUR_AF=0.004;SAS_AF=0;AA=G|||;VT=SNP
15	78804501	rs147673046	G	C	100	PASS	AC=41;AF=0.0081869;AN=5008;NS=2504;DP=16212;EAS_AF=0.0397;AMR_AF=0;AFR_AF=0;EUR_AF=0;SAS_AF=0.001;AA=G|||;VT=SNP
15	78804712	rs74248582	C	G	100	PASS	AC=243;AF=0.0485224;AN=5008;NS=2504;DP=14048;EAS_AF=0.2321;AMR_AF=0.0014;AFR_AF=0.0008;EUR_AF=0.001;SAS_AF=0.0061;AA=C|||;VT=SNP
15	78804804	rs75201393	T	G	100	PASS	AC=124;AF=0.0247604;AN=5008;NS=2504;DP=12122;EAS_AF=0.0526;AMR_AF=0.0072;AFR_AF=0.0431;EUR_AF=0.007;SAS_AF=0.002;AA=T|||;VT=SNP
15	78805154	rs116990850	C	T	100	PASS	AC=94;AF=0.01877;AN=5008;NS=2504;DP=17788;EAS_AF=0.0516;AMR_AF=0.0101;AFR_AF=0.0061;EUR_AF=0.0119;SAS_AF=0.0153;AA=C|||;VT=SNP
15	78806023	rs8034191	T	C	100	PASS	AC=946;AF=0.188898;AN=5008;NS=2504;DP=21152;EAS_AF=0.0288;AMR_AF=0.2147;AFR_AF=0.1528;EUR_AF=0.3748;SAS_AF=0.1933;AA=T|||;VT=SNP
15	78807872	rs28437878	C	T	100	PASS	AC=1760;AF=0.351438;AN=5008;NS=2504;DP=15973;EAS_AF=0.4405;AMR_AF=0.5231;AFR_AF=0.2186;EUR_AF=0.2376;SAS_AF=0.4346;AA=C|||;VT=SNP
15	78808165	rs192716270	C	T	100	PASS	AC=154;AF=0.0307508;AN=5008;NS=2504;DP=11832;EAS_AF=0.0079;AMR_AF=0.2075;AFR_AF=0.0008;EUR_AF=0;SAS_AF=0.001;AA=C|||;VT=SNP
15	78808235	rs5022780	A	T	100	PASS	AC=1190;AF=0.23762;AN=5008;NS=2504;DP=12512;EAS_AF=0.1528;AMR_AF=0.2205;AFR_AF=0.1278;EUR_AF=0.3698;SAS_AF=0.3497;AA=A|||;VT=SNP
15	78808947	rs62008174	C	T	100	PASS	AC=1201;AF=0.239816;AN=5008;NS=2504;DP=17426;EAS_AF=0.1567;AMR_AF=0.2262;AFR_AF=0.1309;EUR_AF=0.3718;SAS_AF=0.3466;AA=C|||;VT=SNP
15	78808988	rs77236449	C	T	100	PASS	AC=243;AF=0.0485224;AN=5008;NS=2504;DP=19583;EAS_AF=0.2331;AMR_AF=0.0014;AFR_AF=0.0008;EUR_AF=0;SAS_AF=0.0061;AA=c|||;VT=SNP
15	78809664	rs76705389	C	A	100	PASS	AC=243;AF=0.0485224;AN=5008;NS=2504;DP=16469;EAS_AF=0.2331;AMR_AF=0.0014;AFR_AF=0.0008;EUR_AF=0;SAS_AF=0.0061;AA=C|||;VT=SNP
15	78809747	rs143451221	C	T	100	PASS	AC=283;AF=0.0565096;AN=5008;NS=2504;DP=15905;EAS_AF=0.131;AMR_AF=0.2104;AFR_AF=0.0008;EUR_AF=0;SAS_AF=0.0041;AA=C|||;VT=SNP
15	78810011	rs78440530	C	T	100	PASS	AC=243;AF=0.0485224;AN=5008;NS=2504;DP=21989;EAS_AF=0.2331;AMR_AF=0.0014;AFR_AF=0.0008;EUR_AF=0;SAS_AF=0.0061;AA=c|||;VT=SNP
15	78810017	rs12910978	A	G	100	PASS	AC=1203;AF=0.240216;AN=5008;NS=2504;DP=21821;EAS_AF=0.1567;AMR_AF=0.2262;AFR_AF=0.1316;EUR_AF=0.3718;SAS_AF=0.3476;AA=a|||;VT=SNP
15	78810154	rs147443292	G	A	100	PASS	AC=109;AF=0.0217652;AN=5008;NS=2504;DP=19717;EAS_AF=0.0774;AMR_AF=0.0101;AFR_AF=0.0008;EUR_AF=0.0109;SAS_AF=0.0123;AA=g|||;VT=SNP
15	78810163	rs138195617	T	A	100	PASS	AC=26;AF=0.00519169;AN=5008;NS=2504;DP=19904;EAS_AF=0.0238;AMR_AF=0;AFR_AF=0;EUR_AF=0;SAS_AF=0.002;AA=t|||;VT=SNP
15	78810216	rs12912673	T	C	100	PASS	AC=1209;AF=0.241414;AN=5008;NS=2504;DP=19923;EAS_AF=0.1567;AMR_AF=0.2262;AFR_AF=0.1354;EUR_AF=0.3718;SAS_AF=0.3487;AA=t|||;VT=SNP
15	78810546	rs12913173	T	C	100	PASS	AC=1203;AF=0.240216;AN=5008;NS=2504;DP=18267;EAS_AF=0.1567;AMR_AF=0.2262;AFR_AF=0.1316;EUR_AF=0.3728;SAS_AF=0.3466;AA=t|||;VT=SNP
15	78810585	rs12912022	A	G	100	PASS	AC=989;AF=0.197484;AN=5008;NS=2504;DP=17810;EAS_AF=0.1042;AMR_AF=0.219;AFR_AF=0.0635;EUR_AF=0.3638;SAS_AF=0.2883;AA=a|||;VT=SNP
15	78810823	rs75882841	T	C	100	PASS	AC=245;AF=0.0489217;AN=5008;NS=2504;DP=17137;EAS_AF=0.2351;AMR_AF=0.0014;AFR_AF=0.0008;EUR_AF=0;SAS_AF=0.0061;AA=t|||;VT=SNP
15	78811129	rs140155614	C	T	100	PASS	AC=127;AF=0.0253594;AN=5008;NS=2504;DP=12430;EAS_AF=0.0843;AMR_AF=0.0101;AFR_AF=0.0061;EUR_AF=0.0119;SAS_AF=0.0153;AA=C|||;VT=SNP
15	78811732	rs12591557	A	G	100	PASS	AC=1206;AF=0.240815;AN=5008;NS=2504;DP=17972;EAS_AF=0.1567;AMR_AF=0.2262;AFR_AF=0.1316;EUR_AF=0.3718;SAS_AF=0.3507;AA=A|||;VT=SNP
15	78812098	rs12438181	G	A	100	PASS	AC=1800;AF=0.359425;AN=5008;NS=2504;DP=19049;EAS_AF=0.4435;AMR_AF=0.5231;AFR_AF=0.2481;EUR_AF=0.2386;SAS_AF=0.4315;AA=G|||;VT=SNP
15	78812329	rs12441426	T	C	100	PASS	AC=1774;AF=0.354233;AN=5008;NS=2504;DP=15800;EAS_AF=0.4236;AMR_AF=0.5245;AFR_AF=0.2466;EUR_AF=0.2366;SAS_AF=0.4284;AA=T|||;VT=SNP
15	78813334	rs62008193	G	A	100	PASS	AC=1178;AF=0.235224;AN=5008;NS=2504;DP=12889;EAS_AF=0.1548;AMR_AF=0.2219;AFR_AF=0.0961;EUR_AF=0.3718;SAS_AF=0.3753;AA=-|||;VT=SNP
15	78813440	rs75470656	G	A	100	PASS	AC=64;AF=0.0127796;AN=5008;NS=2504;DP=17769;EAS_AF=0.0615;AMR_AF=0.0014;AFR_AF=0;EUR_AF=0;SAS_AF=0.001;AA=G|||;VT=SNP
15	78813805	rs62008194	G	T	100	PASS	AC=1178;AF=0.235224;AN=5008;NS=2504;DP=18295;EAS_AF=0.1548;AMR_AF=0.2219;AFR_AF=0.0961;EUR_AF=0.3718;SAS_AF=0.3753;AA=G|||;VT=SNP
15	78814046	rs10519203	G	A	100	PASS	AC=3785;AF=0.755791;AN=5008;NS=2504;DP=21650;EAS_AF=0.9216;AMR_AF=0.7767;AFR_AF=0.6861;EUR_AF=0.6213;SAS_AF=0.8027;AA=g|||;VT=SNP
15	78814389	rs7181245	C	T	100	PASS	AC=1808;AF=0.361022;AN=5008;NS=2504;DP=14498;EAS_AF=0.4256;AMR_AF=0.5274;AFR_AF=0.2912;EUR_AF=0.2376;SAS_AF=0.3978;AA=C|||;VT=SNP
15	78814444	rs12914694	G	A	100	PASS	AC=1133;AF=0.226238;AN=5008;NS=2504;DP=16388;EAS_AF=0.1548;AMR_AF=0.2205;AFR_AF=0.0628;EUR_AF=0.3718;SAS_AF=0.3753;AA=G|||;VT=SNP
15	78814567	rs7181447	A	G	100	PASS	AC=1815;AF=0.36242;AN=5008;NS=2504;DP=15698;EAS_AF=0.4256;AMR_AF=0.5274;AFR_AF=0.2927;EUR_AF=0.2376;SAS_AF=0.4029;AA=A|||;VT=SNP
15	78814681	rs7163730	A	G	100	PASS	AC=1749;AF=0.349241;AN=5008;NS=2504;DP=15192;EAS_AF=0.4256;AMR_AF=0.5245;AFR_AF=0.2458;EUR_AF=0.2356;SAS_AF=0.4029;AA=A|||;VT=SNP
15	78815298	rs61204066	G	A	100	PASS	AC=1748;AF=0.349042;AN=5008;NS=2504;DP=19849;EAS_AF=0.4256;AMR_AF=0.5245;AFR_AF=0.2458;EUR_AF=0.2356;SAS_AF=0.4018;AA=G|||;VT=SNP
15	78815523	rs12900783	G	A	100	PASS	AC=1178;AF=0.235224;AN=5008;NS=2504;DP=20048;EAS_AF=0.1548;AMR_AF=0.2219;AFR_AF=0.0961;EUR_AF=0.3718;SAS_AF=0.3753;AA=T|||;VT=SNP
15	78816057	rs8031948	G	T	100	PASS	AC=939;AF=0.1875;AN=5008;NS=2504;DP=20855;EAS_AF=0.0268;AMR_AF=0.2104;AFR_AF=0.1513;EUR_AF=0.3748;SAS_AF=0.1933;AA=G|||;VT=SNP
15	78816240	rs12594391	A	G	100	PASS	AC=1183;AF=0.236222;AN=5008;NS=2504;DP=20065;EAS_AF=0.1548;AMR_AF=0.2219;AFR_AF=0.0961;EUR_AF=0.3728;SAS_AF=0.3793;AA=G|||;VT=SNP
15	78816644	rs75026769	C	T	100	PASS	AC=269;AF=0.0537141;AN=5008;NS=2504;DP=20033;EAS_AF=0.256;AMR_AF=0.0014;AFR_AF=0.0008;EUR_AF=0;SAS_AF=0.0092;AA=C|||;VT=SNP
15	78816980	rs12910969	G	A	100	PASS	AC=1182;AF=0.236022;AN=5008;NS=2504;DP=18572;EAS_AF=0.1548;AMR_AF=0.2219;AFR_AF=0.0961;EUR_AF=0.3718;SAS_AF=0.3793;AA=G|||;VT=SNP
15	78817017	rs77349058	G	C	100	PASS	AC=14;AF=0.00279553;AN=5008;NS=2504;DP=17721;EAS_AF=0.0139;AMR_AF=0;AFR_AF=0;EUR_AF=0;SAS_AF=0;AA=G|||;VT=SNP
15	78817034	rs12910726	C	T	100	PASS	AC=1183;AF=0.236222;AN=5008;NS=2504;DP=17787;EAS_AF=0.1548;AMR_AF=0.2219;AFR_AF=0.0968;EUR_AF=0.3718;SAS_AF=0.3793;AA=C|||;VT=SNP
15	78817447	rs4461039	A	T	100	PASS	AC=1810;AF=0.361422;AN=5008;NS=2504;DP=17003;EAS_AF=0.4256;AMR_AF=0.5274;AFR_AF=0.2927;EUR_AF=0.2376;SAS_AF=0.3978;AA=A|||;VT=SNP
15	78817782	rs76264113	G	A	100	PASS	AC=269;AF=0.0537141;AN=5008;NS=2504;DP=12979;EAS_AF=0.256;AMR_AF=0.0014;AFR_AF=0.0008;EUR_AF=0;SAS_AF=0.0092;AA=G|||;VT=SNP
15	78817929	rs8042849	C	T	100	PASS	AC=3546;AF=0.708067;AN=5008;NS=2504;DP=13837;EAS_AF=0.8363;AMR_AF=0.7622;AFR_AF=0.5983;EUR_AF=0.6093;SAS_AF=0.7873;AA=T|||;VT=SNP
15	78818373	rs79093205	G	A	100	PASS	AC=269;AF=0.0537141;AN=5008;NS=2504;DP=18114;EAS_AF=0.256;AMR_AF=0.0014;AFR_AF=0.0008;EUR_AF=0;SAS_AF=0.0092;AA=G|||;VT=SNP
15	78818471	rs1504545	G	C	100	PASS	AC=1182;AF=0.236022;AN=5008;NS=2504;DP=19797;EAS_AF=0.1548;AMR_AF=0.2205;AFR_AF=0.0961;EUR_AF=0.3718;SAS_AF=0.3804;AA=G|||;VT=SNP
15	78818546	rs77221112	T	G	100	PASS	AC=26;AF=0.00519169;AN=5008;NS=2504;DP=20206;EAS_AF=0.0258;AMR_AF=0;AFR_AF=0;EUR_AF=0;SAS_AF=0;AA=T|||;VT=SNP
15	78818920	rs75672035	T	C	100	PASS	AC=82;AF=0.0163738;AN=5008;NS=2504;DP=19892;EAS_AF=0.0774;AMR_AF=0;AFR_AF=0;EUR_AF=0;SAS_AF=0.0041;AA=T|||;VT=SNP
15	78819074	rs112671439	T	C	100	PASS	AC=142;AF=0.0283546;AN=5008;NS=2504;DP=20125;EAS_AF=0.0565;AMR_AF=0.0029;AFR_AF=0;EUR_AF=0.0089;SAS_AF=0.0757;AA=T|||;VT=SNP
15	78819153	rs952215	T	C	100	PASS	AC=1182;AF=0.236022;AN=5008;NS=2504;DP=20078;EAS_AF=0.1538;AMR_AF=0.2205;AFR_AF=0.0968;EUR_AF=0.3708;SAS_AF=0.3814;AA=T|||;VT=SNP
15	78819202	rs952216	C	T	100	PASS	AC=1182;AF=0.236022;AN=5008;NS=2504;DP=18126;EAS_AF=0.1538;AMR_AF=0.2205;AFR_AF=0.0968;EUR_AF=0.3708;SAS_AF=0.3814;AA=C|||;VT=SNP
15	78819275	rs12902493	C	G	100	PASS	AC=1180;AF=0.235623;AN=5008;NS=2504;DP=18159;EAS_AF=0.1528;AMR_AF=0.2205;AFR_AF=0.0968;EUR_AF=0.3708;SAS_AF=0.3804;AA=G|||;VT=SNP
15	78819502	rs534626289	C	A	100	PASS	AC=8;AF=0.00159744;AN=5008;NS=2504;DP=15694;EAS_AF=0.0079;AMR_AF=0;AFR_AF=0;EUR_AF=0;SAS_AF=0;AA=C|||;VT=SNP
15	78819606	rs12903129	C	T	100	PASS	AC=1185;AF=0.236621;AN=5008;NS=2504;DP=11782;EAS_AF=0.1538;AMR_AF=0.2205;AFR_AF=0.0991;EUR_AF=0.3698;SAS_AF=0.3824;AA=C|||;VT=SNP
15	78820468	rs76859680	A	G	100	PASS	AC=8;AF=0.00159744;AN=5008;NS=2504;DP=17730;EAS_AF=0.0079;AMR_AF=0;AFR_AF=0;EUR_AF=0;SAS_AF=0;AA=A|||;VT=SNP
15	78820964	rs141931699	G	C	100	PASS	AC=234;AF=0.0467252;AN=5008;NS=2504;DP=20227;EAS_AF=0.0893;AMR_AF=0.0115;AFR_AF=0.0832;EUR_AF=0.0119;SAS_AF=0.0143;AA=G|||;VT=SNP
15	78821016	rs12441354	G	A	100	PASS	AC=1829;AF=0.365216;AN=5008;NS=2504;DP=20442;EAS_AF=0.4226;AMR_AF=0.5274;AFR_AF=0.3086;EUR_AF=0.2376;SAS_AF=0.3988;AA=G|||;VT=SNP
15	78821106	rs59778788	T	C	100	PASS	AC=263;AF=0.052516;AN=5008;NS=2504;DP=17300;EAS_AF=0.249;AMR_AF=0.0014;AFR_AF=0.0008;EUR_AF=0;SAS_AF=0.0102;AA=t|||;VT=SNP
15	78821606	rs11636131	C	T	100	PASS	AC=1185;AF=0.236621;AN=5008;NS=2504;DP=21706;EAS_AF=0.1538;AMR_AF=0.2205;AFR_AF=0.0991;EUR_AF=0.3708;SAS_AF=0.3814;AA=T|||;VT=SNP
15	78821758	rs11637127	C	G	100	PASS	AC=4823;AF=0.963059;AN=5008;NS=2504;DP=19952;EAS_AF=0.9474;AMR_AF=0.9914;AFR_AF=0.9092;EUR_AF=0.998;SAS_AF=0.9959;AA=G|||;VT=SNP
15	78821914	rs11632604	T	C	100	PASS	AC=1184;AF=0.236422;AN=5008;NS=2504;DP=18214;EAS_AF=0.1538;AMR_AF=0.2176;AFR_AF=0.0991;EUR_AF=0.3708;SAS_AF=0.3824;AA=T|||;VT=SNP
15	78822065	rs12910289	T	G	100	PASS	AC=1183;AF=0.236222;AN=5008;NS=2504;DP=18644;EAS_AF=0.1538;AMR_AF=0.2176;AFR_AF=0.0991;EUR_AF=0.3708;SAS_AF=0.3814;AA=T|||;VT=SNP
15	78822388	rs2869055	G	C	100	PASS	AC=2678;AF=0.534744;AN=5008;NS=2504;DP=15272;EAS_AF=0.4514;AMR_AF=0.7421;AFR_AF=0.3865;EUR_AF=0.6163;SAS_AF=0.59;AA=G|||;VT=SNP
15	78822660	rs7169584	A	T	100	PASS	AC=1747;AF=0.348842;AN=5008;NS=2504;DP=14303;EAS_AF=0.4266;AMR_AF=0.5274;AFR_AF=0.2458;EUR_AF=0.2346;SAS_AF=0.3988;AA=A|||;VT=SNP
15	78822667	rs12910100	C	T	100	PASS	AC=1184;AF=0.236422;AN=5008;NS=2504;DP=13718;EAS_AF=0.1538;AMR_AF=0.2176;AFR_AF=0.0998;EUR_AF=0.3708;SAS_AF=0.3814;AA=C|||;VT=SNP
15	78823368	rs12915428	G	A	100	PASS	AC=1184;AF=0.236422;AN=5008;NS=2504;DP=17567;EAS_AF=0.1538;AMR_AF=0.2176;AFR_AF=0.0998;EUR_AF=0.3708;SAS_AF=0.3814;AA=G|||;VT=SNP
15	78823732	rs75672873	T	G	100	PASS	AC=60;AF=0.0119808;AN=5008;NS=2504;DP=17057;EAS_AF=0.0526;AMR_AF=0.0043;AFR_AF=0.0008;EUR_AF=0.002;SAS_AF=0.001;AA=T|||;VT=SNP
15	78823993	rs12900612	C	T	100	PASS	AC=1185;AF=0.236621;AN=5008;NS=2504;DP=15211;EAS_AF=0.1538;AMR_AF=0.2176;AFR_AF=0.1006;EUR_AF=0.3708;SAS_AF=0.3814;AA=C|||;VT=SNP
15	78824031	rs1847530	G	A	100	PASS	AC=1134;AF=0.226438;AN=5008;NS=2504;DP=14331;EAS_AF=0.1528;AMR_AF=0.2161;AFR_AF=0.0635;EUR_AF=0.3708;SAS_AF=0.3814;AA=G|||;VT=SNP
15	78824235	rs1504546	C	T	100	PASS	AC=1184;AF=0.236422;AN=5008;NS=2504;DP=15909;EAS_AF=0.1538;AMR_AF=0.2176;AFR_AF=0.0998;EUR_AF=0.3708;SAS_AF=0.3814;AA=C|||;VT=SNP
15	78824262	rs111445177	A	T	100	PASS	AC=134;AF=0.0267572;AN=5008;NS=2504;DP=17109;EAS_AF=0.0556;AMR_AF=0.0029;AFR_AF=0;EUR_AF=0.0089;SAS_AF=0.0685;AA=A|||;VT=SNP
15	78824608	rs11630349	C	T	100	PASS	AC=1185;AF=0.236621;AN=5008;NS=2504;DP=16963;EAS_AF=0.1538;AMR_AF=0.2176;AFR_AF=0.1006;EUR_AF=0.3708;SAS_AF=0.3814;AA=C|||;VT=SNP
15	78824924	rs12438659	G	A	100	PASS	AC=1835;AF=0.366414;AN=5008;NS=2504;DP=15928;EAS_AF=0.4306;AMR_AF=0.5288;AFR_AF=0.3079;EUR_AF=0.2356;SAS_AF=0.3988;AA=G|||;VT=SNP
15	78825105	rs12906284	C	T	100	PASS	AC=1183;AF=0.236222;AN=5008;NS=2504;DP=16719;EAS_AF=0.1528;AMR_AF=0.2176;AFR_AF=0.0998;EUR_AF=0.3708;SAS_AF=0.3814;AA=C|||;VT=SNP
15	78825295	rs12906846	G	A	100	PASS	AC=1183;AF=0.236222;AN=5008;NS=2504;DP=15504;EAS_AF=0.1528;AMR_AF=0.2176;AFR_AF=0.0998;EUR_AF=0.3708;SAS_AF=0.3814;AA=G|||;VT=SNP
15	78825498	rs12907169	G	C	100	PASS	AC=1184;AF=0.236422;AN=5008;NS=2504;DP=18730;EAS_AF=0.1528;AMR_AF=0.2176;AFR_AF=0.0998;EUR_AF=0.3718;SAS_AF=0.3814;AA=G|||;VT=SNP
15	78826180	rs931794	G	A	100	PASS	AC=3653;AF=0.729433;AN=5008;NS=2504;DP=16189;EAS_AF=0.6667;AMR_AF=0.7752;AFR_AF=0.7905;EUR_AF=0.6173;SAS_AF=0.7945;AA=A|||;VT=SNP
15	78826239	rs56007453	T	C	100	PASS	AC=1182;AF=0.236022;AN=5008;NS=2504;DP=16868;EAS_AF=0.1528;AMR_AF=0.2176;AFR_AF=0.0998;EUR_AF=0.3698;SAS_AF=0.3814;AA=C|||;VT=SNP
15	78826249	rs17407257	A	G	100	PASS	AC=1182;AF=0.236022;AN=5008;NS=2504;DP=16897;EAS_AF=0.1528;AMR_AF=0.2176;AFR_AF=0.0998;EUR_AF=0.3698;SAS_AF=0.3814;AA=G|||;VT=SNP
15	78826548	rs77452014	G	A	100	PASS	AC=60;AF=0.0119808;AN=5008;NS=2504;DP=11633;EAS_AF=0.0526;AMR_AF=0.0043;AFR_AF=0.0008;EUR_AF=0.002;SAS_AF=0.001;AA=G|||;VT=SNP
15	78826678	rs565535101	G	A	100	PASS	AC=8;AF=0.00159744;AN=5008;NS=2504;DP=12719;EAS_AF=0.0079;AMR_AF=0;AFR_AF=0;EUR_AF=0;SAS_AF=0;AA=G|||;VT=SNP
15	78826912	rs12916999	C	T	100	PASS	AC=1183;AF=0.236222;AN=5008;NS=2504;DP=16534;EAS_AF=0.1528;AMR_AF=0.2176;AFR_AF=0.0998;EUR_AF=0.3708;SAS_AF=0.3814;AA=C|||;VT=SNP
15	78826948	rs2036534	T	C	100	PASS	AC=1783;AF=0.35603;AN=5008;NS=2504;DP=17122;EAS_AF=0.4623;AMR_AF=0.5274;AFR_AF=0.2458;EUR_AF=0.2346;SAS_AF=0.3988;AA=T|||;VT=SNP
15	78827317	rs76019741	G	A	100	PASS	AC=271;AF=0.0541134;AN=5008;NS=2504;DP=18476;EAS_AF=0.2569;AMR_AF=0.0014;AFR_AF=0.0008;EUR_AF=0;SAS_AF=0.0102;AA=G|||;VT=SNP
15	78828083	rs111650215	A	G	100	PASS	AC=134;AF=0.0267572;AN=5008;NS=2504;DP=17864;EAS_AF=0.0556;AMR_AF=0.0029;AFR_AF=0;EUR_AF=0.0089;SAS_AF=0.0685;AA=a|||;VT=SNP
15	78828086	rs72738786	G	T	100	PASS	AC=889;AF=0.177516;AN=5008;NS=2504;DP=17807;EAS_AF=0.0248;AMR_AF=0.2147;AFR_AF=0.1142;EUR_AF=0.3767;SAS_AF=0.1892;AA=G|||;VT=SNP
15	78829063	rs74953143	G	T	100	PASS	AC=269;AF=0.0537141;AN=5008;NS=2504;DP=21684;EAS_AF=0.255;AMR_AF=0.0014;AFR_AF=0.0008;EUR_AF=0;SAS_AF=0.0102;AA=G|||;VT=SNP
15	78829091	rs12439240	T	C	100	PASS	AC=1878;AF=0.375;AN=5008;NS=2504;DP=21038;EAS_AF=0.4633;AMR_AF=0.5288;AFR_AF=0.3079;EUR_AF=0.2396;SAS_AF=0.4049;AA=T|||;VT=SNP
15	78831624	rs34664138	T	G	100	PASS	AC=1794;AF=0.358227;AN=5008;NS=2504;DP=20397;EAS_AF=0.4633;AMR_AF=0.5274;AFR_AF=0.2458;EUR_AF=0.2386;SAS_AF=0.4049;AA=T|||;VT=SNP
15	78831668	rs34138960	A	G	100	PASS	AC=1794;AF=0.358227;AN=5008;NS=2504;DP=21171;EAS_AF=0.4633;AMR_AF=0.5274;AFR_AF=0.2458;EUR_AF=0.2386;SAS_AF=0.4049;AA=A|||;VT=SNP
15	78831753	rs12915366	G	A	100	PASS	AC=1177;AF=0.235024;AN=5008;NS=2504;DP=18856;EAS_AF=0.1528;AMR_AF=0.2176;AFR_AF=0.0998;EUR_AF=0.3688;SAS_AF=0.3773;AA=G|||;VT=SNP
15	78831826	rs35212593	G	A	100	PASS	AC=1750;AF=0.349441;AN=5008;NS=2504;DP=18133;EAS_AF=0.4593;AMR_AF=0.5245;AFR_AF=0.2171;EUR_AF=0.2386;SAS_AF=0.4049;AA=G|||;VT=SNP
15	78831928	rs12915652	G	A	100	PASS	AC=1177;AF=0.235024;AN=5008;NS=2504;DP=16432;EAS_AF=0.1528;AMR_AF=0.2176;AFR_AF=0.0998;EUR_AF=0.3688;SAS_AF=0.3773;AA=G|||;VT=SNP
15	78831951	rs188356541	A	C	100	PASS	AC=16;AF=0.00319489;AN=5008;NS=2504;DP=17444;EAS_AF=0.0149;AMR_AF=0;AFR_AF=0;EUR_AF=0.001;SAS_AF=0;AA=A|||;VT=SNP
15	78832397	rs12916483	G	A	100	PASS	AC=1183;AF=0.236222;AN=5008;NS=2504;DP=20964;EAS_AF=0.1538;AMR_AF=0.2176;AFR_AF=0.1006;EUR_AF=0.3728;SAS_AF=0.3773;AA=G|||;VT=SNP
15	78832588	rs3813572	T	C	100	PASS	AC=1179;AF=0.235423;AN=5008;NS=2504;DP=16422;EAS_AF=0.1528;AMR_AF=0.2176;AFR_AF=0.0983;EUR_AF=0.3728;SAS_AF=0.3773;AA=C|||;VT=SNP
15	78832792	rs3813571	G	T	100	PASS	AC=1177;AF=0.235024;AN=5008;NS=2504;DP=15697;EAS_AF=0.1528;AMR_AF=0.2161;AFR_AF=0.0983;EUR_AF=0.3718;SAS_AF=0.3773;AA=G|||;VT=SNP
15	78832832	rs3813570	T	C	100	PASS	AC=1873;AF=0.374002;AN=5008;NS=2504;DP=14363;EAS_AF=0.4593;AMR_AF=0.5303;AFR_AF=0.3064;EUR_AF=0.2396;SAS_AF=0.4049;AA=T|||;VT=SNP
15	78833036	rs57064725	C	A	100	PASS	AC=2062;AF=0.411741;AN=5008;NS=2504;DP=8854;EAS_AF=0.5119;AMR_AF=0.5346;AFR_AF=0.4024;EUR_AF=0.2416;SAS_AF=0.409;AA=C|||;VT=SNP
15	78833102	rs116931950	C	T	100	PASS	AC=273;AF=0.0545128;AN=5008;NS=2504;DP=9528;EAS_AF=0.2589;AMR_AF=0.0014;AFR_AF=0.0008;EUR_AF=0;SAS_AF=0.0102;AA=C|||;VT=SNP
15	78833209	rs113809575	G	A	100	PASS	AC=134;AF=0.0267572;AN=5008;NS=2504;DP=13853;EAS_AF=0.0556;AMR_AF=0.0029;AFR_AF=0;EUR_AF=0.0089;SAS_AF=0.0685;AA=G|||;VT=SNP
15	78833223	rs12901682	A	C	100	PASS	AC=4622;AF=0.922923;AN=5008;NS=2504;DP=14114;EAS_AF=0.8958;AMR_AF=0.9784;AFR_AF=0.823;EUR_AF=0.9871;SAS_AF=0.9806;AA=C|||;VT=SNP
15	78833286	rs113882269	A	G	100	PASS	AC=134;AF=0.0267572;AN=5008;NS=2504;DP=15359;EAS_AF=0.0556;AMR_AF=0.0029;AFR_AF=0;EUR_AF=0.0089;SAS_AF=0.0685;AA=A|||;VT=SNP
15	78833362	rs77424455	A	G	100	PASS	AC=355;AF=0.0708866;AN=5008;NS=2504;DP=15892;EAS_AF=0.1052;AMR_AF=0.0187;AFR_AF=0.1536;EUR_AF=0.0139;SAS_AF=0.0194;AA=A|||;VT=SNP
15	78833450	rs59133824	C	A	100	PASS	AC=1748;AF=0.349042;AN=5008;NS=2504;DP=15905;EAS_AF=0.4593;AMR_AF=0.5245;AFR_AF=0.2163;EUR_AF=0.2386;SAS_AF=0.4039;AA=C|||;VT=SNP
15	78833453	rs59683676	T	C	100	PASS	AC=1788;AF=0.357029;AN=5008;NS=2504;DP=15965;EAS_AF=0.4593;AMR_AF=0.5274;AFR_AF=0.2451;EUR_AF=0.2386;SAS_AF=0.4039;AA=T|||;VT=SNP
15	78833462	rs56818859	C	A	100	PASS	AC=277;AF=0.0553115;AN=5008;NS=2504;DP=15837;EAS_AF=0.2579;AMR_AF=0.0014;AFR_AF=0.0045;EUR_AF=0;SAS_AF=0.0102;AA=C|||;VT=SNP
15	78833584	rs78880694	G	A	100	PASS	AC=152;AF=0.0303514;AN=5008;NS=2504;DP=18505;EAS_AF=0.0526;AMR_AF=0.0058;AFR_AF=0.0666;EUR_AF=0.003;SAS_AF=0.0041;AA=G|||;VT=SNP
15	78833612	rs55690619	A	G	100	PASS	AC=3727;AF=0.744209;AN=5008;NS=2504;DP=17962;EAS_AF=0.8462;AMR_AF=0.7795;AFR_AF=0.826;EUR_AF=0.6282;SAS_AF=0.6227;AA=G|||;VT=SNP
15	78833758	rs4886571	G	A	100	PASS	AC=3727;AF=0.744209;AN=5008;NS=2504;DP=17593;EAS_AF=0.8462;AMR_AF=0.7795;AFR_AF=0.8268;EUR_AF=0.6272;SAS_AF=0.6227;AA=G|||;VT=SNP
15	78833830	rs4243083	C	G	100	PASS	AC=3740;AF=0.746805;AN=5008;NS=2504;DP=18080;EAS_AF=0.8462;AMR_AF=0.7795;AFR_AF=0.8268;EUR_AF=0.6272;SAS_AF=0.636;AA=G|||;VT=SNP
15	78834689	rs2292117	A	G	100	PASS	AC=3775;AF=0.753794;AN=5008;NS=2504;DP=18618;EAS_AF=0.8522;AMR_AF=0.7781;AFR_AF=0.8495;EUR_AF=0.6282;SAS_AF=0.635;AA=G|||;VT=SNP
15	78835208	rs77376397	A	G	100	PASS	AC=274;AF=0.0547125;AN=5008;NS=2504;DP=18268;EAS_AF=0.2589;AMR_AF=0.0014;AFR_AF=0.0015;EUR_AF=0;SAS_AF=0.0102;AA=A|||;VT=SNP
15	78835552	rs11858230	A	G	100	PASS	AC=3775;AF=0.753794;AN=5008;NS=2504;DP=19370;EAS_AF=0.8522;AMR_AF=0.7781;AFR_AF=0.8495;EUR_AF=0.6282;SAS_AF=0.635;AA=G|||;VT=SNP
15	78835678	rs78262427	A	G	100	PASS	AC=484;AF=0.0966454;AN=5008;NS=2504;DP=16444;EAS_AF=0.3135;AMR_AF=0.013;AFR_AF=0.093;EUR_AF=0.0109;SAS_AF=0.0256;AA=A|||;VT=SNP
15	78836288	rs28438420	A	T	100	PASS	AC=2701;AF=0.539337;AN=5008;NS=2504;DP=19208;EAS_AF=0.4871;AMR_AF=0.7421;AFR_AF=0.3676;EUR_AF=0.6143;SAS_AF=0.6043;AA=A|||;VT=SNP
15	78836362	rs8025429	G	A	100	PASS	AC=3774;AF=0.753594;AN=5008;NS=2504;DP=18017;EAS_AF=0.8522;AMR_AF=0.7781;AFR_AF=0.8495;EUR_AF=0.6272;SAS_AF=0.635;AA=A|||;VT=SNP
15	78836751	rs191730608	G	A	100	PASS	AC=97;AF=0.019369;AN=5008;NS=2504;DP=14386;EAS_AF=0.0546;AMR_AF=0.0115;AFR_AF=0.0061;EUR_AF=0.0109;SAS_AF=0.0153;AA=G|||;VT=SNP
15	78836866	rs28392948	T	C	100	PASS	AC=3775;AF=0.753794;AN=5008;NS=2504;DP=15081;EAS_AF=0.8522;AMR_AF=0.7781;AFR_AF=0.8495;EUR_AF=0.6282;SAS_AF=0.635;AA=C|||;VT=SNP
15	78836917	rs111972507	A	C	100	PASS	AC=354;AF=0.0706869;AN=5008;NS=2504;DP=17382;EAS_AF=0.1062;AMR_AF=0.0173;AFR_AF=0.152;EUR_AF=0.0139;SAS_AF=0.0204;AA=A|||;VT=SNP
15	78837112	rs75255438	G	A	100	PASS	AC=274;AF=0.0547125;AN=5008;NS=2504;DP=15667;EAS_AF=0.2589;AMR_AF=0.0014;AFR_AF=0.0015;EUR_AF=0;SAS_AF=0.0102;AA=G|||;VT=SNP
15	78837452	rs4886572	A	G	100	PASS	AC=3774;AF=0.753594;AN=5008;NS=2504;DP=17363;EAS_AF=0.8512;AMR_AF=0.7781;AFR_AF=0.8495;EUR_AF=0.6282;SAS_AF=0.635;AA=G|||;VT=SNP
15	78837673	rs28498264	C	T	100	PASS	AC=1810;AF=0.361422;AN=5008;NS=2504;DP=18924;EAS_AF=0.4623;AMR_AF=0.5259;AFR_AF=0.2579;EUR_AF=0.2346;SAS_AF=0.411;AA=c|||;VT=SNP
15	78837801	rs4887062	G	A	100	PASS	AC=3751;AF=0.749002;AN=5008;NS=2504;DP=20489;EAS_AF=0.8393;AMR_AF=0.7767;AFR_AF=0.8495;EUR_AF=0.6193;SAS_AF=0.6339;AA=G|||;VT=SNP
15	78838427	rs113672073	T	A	100	PASS	AC=139;AF=0.0277556;AN=5008;NS=2504;DP=17583;EAS_AF=0.0446;AMR_AF=0.0029;AFR_AF=0.0189;EUR_AF=0.0089;SAS_AF=0.0593;AA=A|||;VT=SNP
15	78838733	rs147728918	G	A	100	PASS	AC=83;AF=0.0165735;AN=5008;NS=2504;DP=15401;EAS_AF=0.0347;AMR_AF=0.0663;AFR_AF=0.0008;EUR_AF=0;SAS_AF=0.001;AA=G|||;VT=SNP
15	78838745	rs77058612	C	T	100	PASS	AC=216;AF=0.043131;AN=5008;NS=2504;DP=14365;EAS_AF=0.2073;AMR_AF=0.0014;AFR_AF=0;EUR_AF=0;SAS_AF=0.0061;AA=C|||;VT=SNP
15	78839400	rs2869544	G	A	100	PASS	AC=3764;AF=0.751597;AN=5008;NS=2504;DP=19819;EAS_AF=0.8502;AMR_AF=0.7795;AFR_AF=0.8396;EUR_AF=0.6292;SAS_AF=0.637;AA=G|||;VT=SNP
15	78839715	rs4887063	C	T	100	PASS	AC=3762;AF=0.751198;AN=5008;NS=2504;DP=20887;EAS_AF=0.8502;AMR_AF=0.7795;AFR_AF=0.8389;EUR_AF=0.6282;SAS_AF=0.637;AA=T|||;VT=SNP
15	78840152	rs148676889	G	T	100	PASS	AC=201;AF=0.0401358;AN=5008;NS=2504;DP=18847;EAS_AF=0.0536;AMR_AF=0.0115;AFR_AF=0.0855;EUR_AF=0.0109;SAS_AF=0.0153;AA=G|||;VT=SNP
15	78840567	rs113352275	C	T	100	PASS	AC=1401;AF=0.279752;AN=5008;NS=2504;DP=16696;EAS_AF=0.251;AMR_AF=0.4625;AFR_AF=0.1778;EUR_AF=0.2177;SAS_AF=0.3814;AA=C|||;VT=SNP
15	78841220	rs8053	T	C	100	PASS	AC=3768;AF=0.752396;AN=5008;NS=2504;DP=18985;EAS_AF=0.8522;AMR_AF=0.7781;AFR_AF=0.8389;EUR_AF=0.6282;SAS_AF=0.6421;AA=C|||;VT=SNP;EX_TARGET
15	78842239	rs1979907	T	C	100	PASS	AC=3759;AF=0.750599;AN=5008;NS=2504;DP=19409;EAS_AF=0.8512;AMR_AF=0.7781;AFR_AF=0.8389;EUR_AF=0.6243;SAS_AF=0.638;AA=C|||;VT=SNP
15	78842289	rs1979906	C	T	100	PASS	AC=3759;AF=0.750599;AN=5008;NS=2504;DP=19523;EAS_AF=0.8512;AMR_AF=0.7781;AFR_AF=0.8389;EUR_AF=0.6243;SAS_AF=0.638;AA=T|||;VT=SNP
15	78842343	rs80266806	C	T	100	PASS	AC=18;AF=0.00359425;AN=5008;NS=2504;DP=19412;EAS_AF=0.0179;AMR_AF=0;AFR_AF=0;EUR_AF=0;SAS_AF=0;AA=C|||;VT=SNP
15	78842374	rs1979905	A	C	100	PASS	AC=3760;AF=0.750799;AN=5008;NS=2504;DP=19545;EAS_AF=0.8512;AMR_AF=0.7781;AFR_AF=0.8389;EUR_AF=0.6243;SAS_AF=0.6391;AA=C|||;VT=SNP
15	78842700	rs117469337	G	T	100	PASS	AC=15;AF=0.00299521;AN=5008;NS=2504;DP=21192;EAS_AF=0.0139;AMR_AF=0;AFR_AF=0;EUR_AF=0.001;SAS_AF=0;AA=G|||;VT=SNP
15	78842713	rs77994111	A	T	100	PASS	AC=358;AF=0.0714856;AN=5008;NS=2504;DP=21130;EAS_AF=0.1052;AMR_AF=0.0173;AFR_AF=0.1551;EUR_AF=0.0139;SAS_AF=0.0215;AA=A|||;VT=SNP
15	78842847	rs4887064	G	C	100	PASS	AC=3773;AF=0.753395;AN=5008;NS=2504;DP=20571;EAS_AF=0.8512;AMR_AF=0.7839;AFR_AF=0.8457;EUR_AF=0.6252;SAS_AF=0.638;AA=G|||;VT=SNP
15	78843051	rs12907966	C	T	100	PASS	AC=1133;AF=0.226238;AN=5008;NS=2504;DP=23623;EAS_AF=0.1488;AMR_AF=0.2176;AFR_AF=0.0756;EUR_AF=0.3757;SAS_AF=0.362;AA=C|||;VT=SNP
15	78843246	rs1504548	T	G	100	PASS	AC=3759;AF=0.750599;AN=5008;NS=2504;DP=23372;EAS_AF=0.8512;AMR_AF=0.7781;AFR_AF=0.8389;EUR_AF=0.6243;SAS_AF=0.638;AA=T|||;VT=SNP
15	78843404	rs150603656	C	T	100	PASS	AC=36;AF=0.0071885;AN=5008;NS=2504;DP=22070;EAS_AF=0.0357;AMR_AF=0;AFR_AF=0;EUR_AF=0;SAS_AF=0;AA=C|||;VT=SNP
15	78843411	rs8024878	C	G	100	PASS	AC=350;AF=0.0698882;AN=5008;NS=2504;DP=22203;EAS_AF=0.2133;AMR_AF=0.0605;AFR_AF=0.0265;EUR_AF=0.0169;SAS_AF=0.0419;AA=C|||;VT=SNP
15	78843564	rs1979908	C	T	100	PASS	AC=3759;AF=0.750599;AN=5008;NS=2504;DP=22692;EAS_AF=0.8512;AMR_AF=0.7781;AFR_AF=0.8389;EUR_AF=0.6243;SAS_AF=0.638;AA=T|||;VT=SNP
15	78844251	rs59737941	T	G	100	PASS	AC=272;AF=0.0543131;AN=5008;NS=2504;DP=20960;EAS_AF=0.2579;AMR_AF=0.0014;AFR_AF=0.0008;EUR_AF=0;SAS_AF=0.0102;AA=T|||;VT=SNP
15	78844305	rs16969941	T	G	100	PASS	AC=64;AF=0.0127796;AN=5008;NS=2504;DP=21036;EAS_AF=0.0526;AMR_AF=0.0043;AFR_AF=0.0008;EUR_AF=0.002;SAS_AF=0.0051;AA=T|||;VT=SNP
15	78844356	rs880395	A	G	100	PASS	AC=3776;AF=0.753994;AN=5008;NS=2504;DP=19962;EAS_AF=0.8502;AMR_AF=0.8026;AFR_AF=0.8396;EUR_AF=0.6243;SAS_AF=0.638;AA=G|||;VT=SNP
15	78844386	rs905740	T	C	100	PASS	AC=3777;AF=0.754193;AN=5008;NS=2504;DP=18826;EAS_AF=0.8512;AMR_AF=0.8026;AFR_AF=0.8396;EUR_AF=0.6243;SAS_AF=0.638;AA=C|||;VT=SNP
15	78844661	rs7164030	G	A	100	PASS	AC=3770;AF=0.752796;AN=5008;NS=2504;DP=17507;EAS_AF=0.8502;AMR_AF=0.8026;AFR_AF=0.8396;EUR_AF=0.6243;SAS_AF=0.6319;AA=G|||;VT=SNP
15	78845110	rs905739	A	G	100	PASS	AC=1843;AF=0.368011;AN=5008;NS=2504;DP=20226;EAS_AF=0.4474;AMR_AF=0.5519;AFR_AF=0.2738;EUR_AF=0.2386;SAS_AF=0.4162;AA=A|||;VT=SNP
15	78846166	rs148186401	C	T	100	PASS	AC=14;AF=0.00279553;AN=5008;NS=2504;DP=19182;EAS_AF=0.0129;AMR_AF=0.0014;AFR_AF=0;EUR_AF=0;SAS_AF=0;AA=C|||;VT=SNP
15	78847640	rs144245172	C	T	100	PASS	AC=64;AF=0.0127796;AN=5008;NS=2504;DP=20284;EAS_AF=0.0526;AMR_AF=0.0043;AFR_AF=0.0008;EUR_AF=0.002;SAS_AF=0.0051;AA=C|||;VT=SNP
15	78848189	rs139727578	C	T	100	PASS	AC=31;AF=0.0061901;AN=5008;NS=2504;DP=21300;EAS_AF=0.0288;AMR_AF=0.0014;AFR_AF=0;EUR_AF=0;SAS_AF=0.001;AA=C|||;VT=SNP
15	78849034	rs58365910	T	C	100	PASS	AC=1102;AF=0.220048;AN=5008;NS=2504;DP=17259;EAS_AF=0.0258;AMR_AF=0.2233;AFR_AF=0.2663;EUR_AF=0.3748;SAS_AF=0.1963;AA=T|||;VT=SNP
15	78849290	rs145957783	G	T	100	PASS	AC=52;AF=0.0103834;AN=5008;NS=2504;DP=18854;EAS_AF=0.0496;AMR_AF=0;AFR_AF=0;EUR_AF=0;SAS_AF=0.002;AA=G|||;VT=SNP
15	78849541	rs4275821	C	T	100	PASS	AC=3879;AF=0.774561;AN=5008;NS=2504;DP=15854;EAS_AF=0.8363;AMR_AF=0.8112;AFR_AF=0.8321;EUR_AF=0.67;SAS_AF=0.7147;AA=T|||;VT=SNP
15	78849779	rs72740955	C	T	100	PASS	AC=839;AF=0.167532;AN=5008;NS=2504;DP=14523;EAS_AF=0.0268;AMR_AF=0.2161;AFR_AF=0.0825;EUR_AF=0.3738;SAS_AF=0.181;AA=C|||;VT=SNP
15	78849914	rs7173512	C	T	100	PASS	AC=3880;AF=0.77476;AN=5008;NS=2504;DP=15152;EAS_AF=0.8363;AMR_AF=0.8112;AFR_AF=0.8321;EUR_AF=0.67;SAS_AF=0.7157;AA=T|||;VT=SNP
15	78849918	rs7173514	C	T	100	PASS	AC=2008;AF=0.400958;AN=5008;NS=2504;DP=15226;EAS_AF=0.4692;AMR_AF=0.5504;AFR_AF=0.3139;EUR_AF=0.2455;SAS_AF=0.502;AA=C|||;VT=SNP
15	78849939	rs74902670	A	G	100	PASS	AC=293;AF=0.0585064;AN=5008;NS=2504;DP=15845;EAS_AF=0.2768;AMR_AF=0.0014;AFR_AF=0.0015;EUR_AF=0;SAS_AF=0.0112;AA=A|||;VT=SNP
15	78850558	rs28395178	G	A	100	PASS	AC=1498;AF=0.299121;AN=5008;NS=2504;DP=15897;EAS_AF=0.2688;AMR_AF=0.4914;AFR_AF=0.2163;EUR_AF=0.2207;SAS_AF=0.3865;AA=G|||;VT=SNP
15	78850640	rs79407507	G	A	100	PASS	AC=58;AF=0.0115815;AN=5008;NS=2504;DP=15086;EAS_AF=0.0506;AMR_AF=0.0043;AFR_AF=0;EUR_AF=0.002;SAS_AF=0.002;AA=G|||;VT=SNP
15	78850697	rs183612078	A	G	100	PASS	AC=85;AF=0.0169728;AN=5008;NS=2504;DP=15479;EAS_AF=0.0575;AMR_AF=0.0346;AFR_AF=0.0015;EUR_AF=0;SAS_AF=0.001;AA=A|||;VT=SNP
15	78850703	rs188652069	C	G	100	PASS	AC=63;AF=0.0125799;AN=5008;NS=2504;DP=15290;EAS_AF=0.0417;AMR_AF=0.0259;AFR_AF=0.0015;EUR_AF=0;SAS_AF=0.001;AA=G|||;VT=SNP
15	78851338	rs75235972	C	T	100	PASS	AC=127;AF=0.0253594;AN=5008;NS=2504;DP=18989;EAS_AF=0.12;AMR_AF=0;AFR_AF=0;EUR_AF=0;SAS_AF=0.0061;AA=C|||;VT=SNP
15	78851615	rs2036527	G	A	100	PASS	AC=992;AF=0.198083;AN=5008;NS=2504;DP=19900;EAS_AF=0.0288;AMR_AF=0.2161;AFR_AF=0.1967;EUR_AF=0.3738;SAS_AF=0.181;AA=G|||;VT=SNP
15	78853238	rs142086229	T	C	100	PASS	AC=54;AF=0.0107827;AN=5008;NS=2504;DP=15972;EAS_AF=0.0516;AMR_AF=0;AFR_AF=0;EUR_AF=0;SAS_AF=0.002;AA=T|||;VT=SNP
15	78854261	rs138184754	C	A	100	PASS	AC=8;AF=0.00159744;AN=5008;NS=2504;DP=19896;EAS_AF=0.0079;AMR_AF=0;AFR_AF=0;EUR_AF=0;SAS_AF=0;AA=C|||;VT=SNP
15	78855078	rs34380619	G	A	100	PASS	AC=155;AF=0.0309505;AN=5008;NS=2504;DP=17728;EAS_AF=0.0595;AMR_AF=0.0245;AFR_AF=0.0098;EUR_AF=0.0467;SAS_AF=0.0184;AA=G|||;VT=SNP
15	78855437	rs35759350	G	A	100	PASS	AC=154;AF=0.0307508;AN=5008;NS=2504;DP=11774;EAS_AF=0.0595;AMR_AF=0.0245;AFR_AF=0.0098;EUR_AF=0.0457;SAS_AF=0.0184;AA=A|||;VT=SNP
15	78855711	rs71402946	T	G	100	PASS	AC=154;AF=0.0307508;AN=5008;NS=2504;DP=14416;EAS_AF=0.0595;AMR_AF=0.0245;AFR_AF=0.0098;EUR_AF=0.0457;SAS_AF=0.0184;AA=G|||;VT=SNP
15	78856166	rs3813569	T	C	100	PASS	AC=261;AF=0.0521166;AN=5008;NS=2504;DP=23309;EAS_AF=0.1141;AMR_AF=0.2075;AFR_AF=0.0008;EUR_AF=0;SAS_AF=0.001;AA=T|||;VT=SNP
15	78856206	rs12911865	C	T	100	PASS	AC=154;AF=0.0307508;AN=5008;NS=2504;DP=3318;EAS_AF=0.0595;AMR_AF=0.0245;AFR_AF=0.0098;EUR_AF=0.0457;SAS_AF=0.0184;AA=C|||;VT=SNP
15	78856266	rs3829787	C	T	100	PASS	AC=968;AF=0.193291;AN=5008;NS=2504;DP=16433;EAS_AF=0.1528;AMR_AF=0.1816;AFR_AF=0.0741;EUR_AF=0.328;SAS_AF=0.2658;AA=C|||;VT=SNP
15	78856323	rs12912321	G	A	100	PASS	AC=155;AF=0.0309505;AN=5008;NS=2504;DP=21007;EAS_AF=0.0595;AMR_AF=0.0259;AFR_AF=0.0098;EUR_AF=0.0457;SAS_AF=0.0184;AA=A|||;VT=SNP
15	78857896	rs503464	T	A	100	PASS	AC=2008;AF=0.400958;AN=5008;NS=2504;DP=8461;EAS_AF=0.4931;AMR_AF=0.5562;AFR_AF=0.2859;EUR_AF=0.2555;SAS_AF=0.501;AA=T|||;VT=SNP
15	78857939	rs55853698	T	G	100	PASS	AC=792;AF=0.158147;AN=5008;NS=2504;DP=8063;EAS_AF=0.0278;AMR_AF=0.2089;AFR_AF=0.0507;EUR_AF=0.3728;SAS_AF=0.181;AA=T|||;VT=SNP
15	78857986	rs55781567	C	G	100	PASS	AC=1099;AF=0.219449;AN=5008;NS=2504;DP=7287;EAS_AF=0.0278;AMR_AF=0.2161;AFR_AF=0.2746;EUR_AF=0.3757;SAS_AF=0.184;AA=C|||;VT=SNP
15	78858400	rs684513	C	G	100	PASS	AC=1449;AF=0.289337;AN=5008;NS=2504;DP=15746;EAS_AF=0.2371;AMR_AF=0.4582;AFR_AF=0.2163;EUR_AF=0.2237;SAS_AF=0.3896;AA=C|||;VT=SNP
15	78858491	rs871058	G	A	100	PASS	AC=823;AF=0.164337;AN=5008;NS=2504;DP=16496;EAS_AF=0.123;AMR_AF=0.1614;AFR_AF=0.0204;EUR_AF=0.3131;SAS_AF=0.2505;AA=G|||;VT=SNP
15	78860128	rs74522567	T	G	100	PASS	AC=57;AF=0.0113818;AN=5008;NS=2504;DP=19862;EAS_AF=0.0486;AMR_AF=0.0043;AFR_AF=0;EUR_AF=0.002;SAS_AF=0.0031;AA=C|||;VT=SNP
15	78861918	rs1711731	G	A	100	PASS	AC=1188;AF=0.23722;AN=5008;NS=2504;DP=12723;EAS_AF=0.121;AMR_AF=0.2594;AFR_AF=0.211;EUR_AF=0.2247;SAS_AF=0.3896;AA=G|||;VT=SNP
15	78862064	rs11633958	C	T	100	PASS	AC=750;AF=0.14976;AN=5008;NS=2504;DP=17553;EAS_AF=0.0268;AMR_AF=0.2089;AFR_AF=0.0257;EUR_AF=0.3628;SAS_AF=0.183;AA=C|||;VT=SNP
15	78862231	rs111823232	T	C	100	PASS	AC=263;AF=0.052516;AN=5008;NS=2504;DP=16190;EAS_AF=0.0585;AMR_AF=0.0144;AFR_AF=0.1437;EUR_AF=0.002;SAS_AF=0.002;AA=C|||;VT=SNP
15	78862453	rs7172118	C	A	100	PASS	AC=818;AF=0.163339;AN=5008;NS=2504;DP=16611;EAS_AF=0.0268;AMR_AF=0.2133;AFR_AF=0.0726;EUR_AF=0.3658;SAS_AF=0.183;AA=C|||;VT=SNP
15	78862845	rs57945453	C	T	100	PASS	AC=1061;AF=0.211861;AN=5008;NS=2504;DP=9681;EAS_AF=0.1597;AMR_AF=0.1772;AFR_AF=0.0787;EUR_AF=0.3419;SAS_AF=0.3364;AA=C|||;VT=SNP
15	78862975	rs7178897	T	C	100	PASS	AC=263;AF=0.052516;AN=5008;NS=2504;DP=14582;EAS_AF=0.0585;AMR_AF=0.0144;AFR_AF=0.1437;EUR_AF=0.002;SAS_AF=0.002;AA=t|||;VT=SNP
15	78863015	rs117022776	T	A	100	PASS	AC=19;AF=0.00379393;AN=5008;NS=2504;DP=15704;EAS_AF=0.0188;AMR_AF=0;AFR_AF=0;EUR_AF=0;SAS_AF=0;AA=T|||;VT=SNP
15	78863436	rs1472739	C	T	100	PASS	AC=263;AF=0.052516;AN=5008;NS=2504;DP=20378;EAS_AF=0.0585;AMR_AF=0.0144;AFR_AF=0.1437;EUR_AF=0.002;SAS_AF=0.002;AA=C|||;VT=SNP
15	78863472	rs667282	T	C	100	PASS	AC=1999;AF=0.399161;AN=5008;NS=2504;DP=20850;EAS_AF=0.4812;AMR_AF=0.5634;AFR_AF=0.3321;EUR_AF=0.2445;SAS_AF=0.4479;AA=T|||;VT=SNP
15	78864144	rs55758640	G	C	100	PASS	AC=67;AF=0.0133786;AN=5008;NS=2504;DP=15094;EAS_AF=0.0585;AMR_AF=0.0043;AFR_AF=0.0008;EUR_AF=0.002;SAS_AF=0.002;AA=G|||;VT=SNP
15	78864659	rs73463074	A	G	100	PASS	AC=263;AF=0.052516;AN=5008;NS=2504;DP=15793;EAS_AF=0.0585;AMR_AF=0.0144;AFR_AF=0.1437;EUR_AF=0.002;SAS_AF=0.002;AA=G|||;VT=SNP
15	78864786	rs16969948	A	G	100	PASS	AC=263;AF=0.052516;AN=5008;NS=2504;DP=17178;EAS_AF=0.0585;AMR_AF=0.0144;AFR_AF=0.1437;EUR_AF=0.002;SAS_AF=0.002;AA=A|||;VT=SNP
15	78865026	rs73463077	T	C	100	PASS	AC=263;AF=0.052516;AN=5008;NS=2504;DP=15891;EAS_AF=0.0585;AMR_AF=0.0144;AFR_AF=0.1437;EUR_AF=0.002;SAS_AF=0.002;AA=C|||;VT=SNP
15	78865104	rs73463078	G	A	100	PASS	AC=263;AF=0.052516;AN=5008;NS=2504;DP=16811;EAS_AF=0.0585;AMR_AF=0.0144;AFR_AF=0.1437;EUR_AF=0.002;SAS_AF=0.002;AA=G|||;VT=SNP
15	78865197	rs17486195	A	G	100	PASS	AC=853;AF=0.170327;AN=5008;NS=2504;DP=19595;EAS_AF=0.0268;AMR_AF=0.2147;AFR_AF=0.0976;EUR_AF=0.3658;SAS_AF=0.184;AA=A|||;VT=SNP
15	78865344	rs73463082	C	T	100	PASS	AC=263;AF=0.052516;AN=5008;NS=2504;DP=19644;EAS_AF=0.0585;AMR_AF=0.0144;AFR_AF=0.1437;EUR_AF=0.002;SAS_AF=0.002;AA=T|||;VT=SNP
15	78865425	rs588765	T	C	100	PASS	AC=3628;AF=0.724441;AN=5008;NS=2504;DP=20050;EAS_AF=0.8284;AMR_AF=0.7983;AFR_AF=0.7511;EUR_AF=0.6123;SAS_AF=0.6442;AA=C|||;VT=SNP
15	78865694	rs61012457	C	G	100	PASS	AC=1030;AF=0.205671;AN=5008;NS=2504;DP=19452;EAS_AF=0.1587;AMR_AF=0.1758;AFR_AF=0.0651;EUR_AF=0.3419;SAS_AF=0.3252;AA=C|||;VT=SNP
15	78865893	rs6495306	G	A	100	PASS	AC=3619;AF=0.722644;AN=5008;NS=2504;DP=18416;EAS_AF=0.8284;AMR_AF=0.7983;AFR_AF=0.7451;EUR_AF=0.6123;SAS_AF=0.6431;AA=A|||;VT=SNP
15	78866444	rs112973744	C	T	100	PASS	AC=263;AF=0.052516;AN=5008;NS=2504;DP=11376;EAS_AF=0.0585;AMR_AF=0.0144;AFR_AF=0.1437;EUR_AF=0.002;SAS_AF=0.002;AA=C|||;VT=SNP
15	78866445	rs140330585	G	A	100	PASS	AC=854;AF=0.170527;AN=5008;NS=2504;DP=11324;EAS_AF=0.0268;AMR_AF=0.2147;AFR_AF=0.0991;EUR_AF=0.3658;SAS_AF=0.183;AA=G|||;VT=SNP
15	78866717	rs74574008	T	G	100	PASS	AC=276;AF=0.0551118;AN=5008;NS=2504;DP=9941;EAS_AF=0.2619;AMR_AF=0.0014;AFR_AF=0;EUR_AF=0;SAS_AF=0.0112;AA=T|||;VT=SNP
15	78866793	rs75034808	A	T	100	PASS	AC=268;AF=0.0535144;AN=5008;NS=2504;DP=14118;EAS_AF=0.0585;AMR_AF=0.0144;AFR_AF=0.146;EUR_AF=0.003;SAS_AF=0.0031;AA=A|||;VT=SNP
15	78866811	rs58651598	C	G	100	PASS	AC=70;AF=0.0139776;AN=5008;NS=2504;DP=14890;EAS_AF=0.0655;AMR_AF=0.0043;AFR_AF=0;EUR_AF=0;SAS_AF=0.001;AA=C|||;VT=SNP
15	78866964	rs16969949	C	T	100	PASS	AC=263;AF=0.052516;AN=5008;NS=2504;DP=17736;EAS_AF=0.0585;AMR_AF=0.0144;AFR_AF=0.1437;EUR_AF=0.002;SAS_AF=0.002;AA=c|||;VT=SNP
15	78867094	rs77258183	G	A	100	PASS	AC=276;AF=0.0551118;AN=5008;NS=2504;DP=16392;EAS_AF=0.2619;AMR_AF=0.0014;AFR_AF=0;EUR_AF=0;SAS_AF=0.0112;AA=G|||;VT=SNP
15	78867283	rs73463090	T	C	100	PASS	AC=269;AF=0.0537141;AN=5008;NS=2504;DP=14520;EAS_AF=0.0645;AMR_AF=0.0144;AFR_AF=0.1437;EUR_AF=0.002;SAS_AF=0.002;AA=C|||;VT=SNP
15	78867345	rs74248586	T	C	100	PASS	AC=279;AF=0.0557109;AN=5008;NS=2504;DP=17132;EAS_AF=0.2649;AMR_AF=0.0014;AFR_AF=0;EUR_AF=0;SAS_AF=0.0112;AA=T|||;VT=SNP
15	78867482	rs17486278	A	C	100	PASS	AC=1396;AF=0.278754;AN=5008;NS=2504;DP=16987;EAS_AF=0.2887;AMR_AF=0.2219;AFR_AF=0.2973;EUR_AF=0.3658;SAS_AF=0.1943;AA=A|||;VT=SNP
15	78867720	rs1875870	T	A	100	PASS	AC=263;AF=0.052516;AN=5008;NS=2504;DP=17216;EAS_AF=0.0585;AMR_AF=0.0144;AFR_AF=0.1437;EUR_AF=0.002;SAS_AF=0.002;AA=A|||;VT=SNP
15	78868075	rs79000453	A	G	100	PASS	AC=67;AF=0.0133786;AN=5008;NS=2504;DP=16552;EAS_AF=0.0585;AMR_AF=0.0043;AFR_AF=0.0008;EUR_AF=0.002;SAS_AF=0.002;AA=A|||;VT=SNP
15	78868157	rs1875869	T	A	100	PASS	AC=263;AF=0.052516;AN=5008;NS=2504;DP=16290;EAS_AF=0.0585;AMR_AF=0.0144;AFR_AF=0.1437;EUR_AF=0.002;SAS_AF=0.002;AA=T|||;VT=SNP
15	78868398	rs2456020	C	T	100	PASS	AC=2229;AF=0.445088;AN=5008;NS=2504;DP=17629;EAS_AF=0.5377;AMR_AF=0.5749;AFR_AF=0.4539;EUR_AF=0.2465;SAS_AF=0.4499;AA=T|||;VT=SNP
15	78868482	rs147994135	T	G	100	PASS	AC=67;AF=0.0133786;AN=5008;NS=2504;DP=17947;EAS_AF=0.0585;AMR_AF=0.0043;AFR_AF=0.0008;EUR_AF=0.002;SAS_AF=0.002;AA=T|||;VT=SNP
15	78868489	rs2456019	T	G	100	PASS	AC=3807;AF=0.760184;AN=5008;NS=2504;DP=17724;EAS_AF=0.8413;AMR_AF=0.817;AFR_AF=0.8192;EUR_AF=0.6561;SAS_AF=0.6636;AA=G|||;VT=SNP
15	78868636	rs72740964	G	A	100	PASS	AC=749;AF=0.149561;AN=5008;NS=2504;DP=14710;EAS_AF=0.0268;AMR_AF=0.2089;AFR_AF=0.0234;EUR_AF=0.3638;SAS_AF=0.184;AA=G|||;VT=SNP
15	78869579	rs601079	T	A	100	PASS	AC=3362;AF=0.671326;AN=5008;NS=2504;DP=20195;EAS_AF=0.7698;AMR_AF=0.7839;AFR_AF=0.6051;EUR_AF=0.6103;SAS_AF=0.6421;AA=t|||;VT=SNP
15	78869930	rs495956	C	T	100	PASS	AC=3464;AF=0.691693;AN=5008;NS=2504;DP=18888;EAS_AF=0.7827;AMR_AF=0.804;AFR_AF=0.6157;EUR_AF=0.6551;SAS_AF=0.6585;AA=T|||;VT=SNP
15	78870003	rs495090	A	G	100	PASS	AC=3464;AF=0.691693;AN=5008;NS=2504;DP=17359;EAS_AF=0.7827;AMR_AF=0.804;AFR_AF=0.6157;EUR_AF=0.6551;SAS_AF=0.6585;AA=G|||;VT=SNP
15	78870235	rs471889	T	C	100	PASS	AC=3464;AF=0.691693;AN=5008;NS=2504;DP=12552;EAS_AF=0.7827;AMR_AF=0.804;AFR_AF=0.6157;EUR_AF=0.6551;SAS_AF=0.6585;AA=C|||;VT=SNP
15	78870803	rs576982	C	T	100	PASS	AC=2000;AF=0.399361;AN=5008;NS=2504;DP=15861;EAS_AF=0.4821;AMR_AF=0.5634;AFR_AF=0.3321;EUR_AF=0.2445;SAS_AF=0.4479;AA=C|||;VT=SNP
15	78871288	rs680244	T	C	100	PASS	AC=3360;AF=0.670927;AN=5008;NS=2504;DP=17485;EAS_AF=0.7698;AMR_AF=0.7839;AFR_AF=0.6036;EUR_AF=0.6103;SAS_AF=0.6421;AA=C|||;VT=SNP
15	78872861	rs621849	G	A	100	PASS	AC=3363;AF=0.671526;AN=5008;NS=2504;DP=15080;EAS_AF=0.7698;AMR_AF=0.7839;AFR_AF=0.6059;EUR_AF=0.6103;SAS_AF=0.6421;AA=A|||;VT=SNP
15	78873119	rs569207	C	T	100	PASS	AC=1976;AF=0.394569;AN=5008;NS=2504;DP=16756;EAS_AF=0.4812;AMR_AF=0.5605;AFR_AF=0.3162;EUR_AF=0.2445;SAS_AF=0.4479;AA=c|||;VT=SNP;EX_TARGET
15	78873963	rs77487352	G	A	100	PASS	AC=276;AF=0.0551118;AN=5008;NS=2504;DP=14467;EAS_AF=0.2619;AMR_AF=0.0014;AFR_AF=0;EUR_AF=0;SAS_AF=0.0112;AA=G|||;VT=SNP
15	78873976	rs637137	T	A	100	PASS	AC=2002;AF=0.39976;AN=5008;NS=2504;DP=14550;EAS_AF=0.4812;AMR_AF=0.5634;AFR_AF=0.3343;EUR_AF=0.2445;SAS_AF=0.4479;AA=T|||;VT=SNP
15	78873993	rs7180002	A	T	100	PASS	AC=817;AF=0.163139;AN=5008;NS=2504;DP=14784;EAS_AF=0.0268;AMR_AF=0.2133;AFR_AF=0.0719;EUR_AF=0.3658;SAS_AF=0.183;AA=A|||;VT=SNP
15	78874703	rs141748182	G	A	100	PASS	AC=67;AF=0.0133786;AN=5008;NS=2504;DP=17517;EAS_AF=0.0585;AMR_AF=0.0043;AFR_AF=0.0008;EUR_AF=0.002;SAS_AF=0.002;AA=G|||;VT=SNP
15	78875562	rs79568103	A	G	100	PASS	AC=67;AF=0.0133786;AN=5008;NS=2504;DP=19534;EAS_AF=0.0585;AMR_AF=0.0043;AFR_AF=0.0008;EUR_AF=0.002;SAS_AF=0.002;AA=A|||;VT=SNP
15	78875623	rs1700006	A	G	100	PASS	AC=1140;AF=0.227636;AN=5008;NS=2504;DP=18780;EAS_AF=0.124;AMR_AF=0.255;AFR_AF=0.1732;EUR_AF=0.2237;SAS_AF=0.3926;AA=A|||;VT=SNP
15	78876505	rs692780	C	G	100	PASS	AC=3806;AF=0.759984;AN=5008;NS=2504;DP=18452;EAS_AF=0.8323;AMR_AF=0.8184;AFR_AF=0.8253;EUR_AF=0.6581;SAS_AF=0.6605;AA=G|||;VT=SNP
15	78877150	rs11637635	A	G	100	PASS	AC=3733;AF=0.745407;AN=5008;NS=2504;DP=20616;EAS_AF=0.8413;AMR_AF=0.8184;AFR_AF=0.764;EUR_AF=0.6571;SAS_AF=0.6605;AA=A|||;VT=SNP
15	78877381	rs56390833	C	A	100	PASS	AC=816;AF=0.162939;AN=5008;NS=2504;DP=18877;EAS_AF=0.0268;AMR_AF=0.2133;AFR_AF=0.0719;EUR_AF=0.3648;SAS_AF=0.183;AA=C|||;VT=SNP
15	78877532	rs141609018	C	G	100	PASS	AC=61;AF=0.0121805;AN=5008;NS=2504;DP=20282;EAS_AF=0.0585;AMR_AF=0;AFR_AF=0.0008;EUR_AF=0;SAS_AF=0.001;AA=C|||;VT=SNP
15	78877563	rs481134	A	G	100	PASS	AC=3629;AF=0.724641;AN=5008;NS=2504;DP=20123;EAS_AF=0.8284;AMR_AF=0.7983;AFR_AF=0.7504;EUR_AF=0.6143;SAS_AF=0.6442;AA=A|||;VT=SNP
15	78877702	rs76964537	C	T	100	PASS	AC=276;AF=0.0551118;AN=5008;NS=2504;DP=19682;EAS_AF=0.2619;AMR_AF=0.0014;AFR_AF=0;EUR_AF=0;SAS_AF=0.0112;AA=C|||;VT=SNP
15	78878334	rs8043214	C	G	100	PASS	AC=262;AF=0.0523163;AN=5008;NS=2504;DP=17741;EAS_AF=0.0585;AMR_AF=0.0144;AFR_AF=0.143;EUR_AF=0.002;SAS_AF=0.002;AA=C|||;VT=SNP
15	78878541	rs951266	G	A	100	PASS	AC=817;AF=0.163139;AN=5008;NS=2504;DP=20212;EAS_AF=0.0268;AMR_AF=0.2133;AFR_AF=0.0726;EUR_AF=0.3658;SAS_AF=0.182;AA=G|||;VT=SNP
15	78878791	rs10519205	T	C	100	PASS	AC=263;AF=0.052516;AN=5008;NS=2504;DP=16985;EAS_AF=0.0595;AMR_AF=0.0144;AFR_AF=0.143;EUR_AF=0.002;SAS_AF=0.002;AA=T|||;VT=SNP
15	78879242	rs555018	G	A	100	PASS	AC=3623;AF=0.723442;AN=5008;NS=2504;DP=17940;EAS_AF=0.8343;AMR_AF=0.7983;AFR_AF=0.7421;EUR_AF=0.6133;SAS_AF=0.6442;AA=A|||;VT=SNP
15	78880481	rs647041	T	C	100	PASS	AC=3624;AF=0.723642;AN=5008;NS=2504;DP=18269;EAS_AF=0.8145;AMR_AF=0.7925;AFR_AF=0.7564;EUR_AF=0.6133;SAS_AF=0.6503;AA=C|||;VT=SNP
15	78881618	rs17408276	T	C	100	PASS	AC=1046;AF=0.208866;AN=5008;NS=2504;DP=18620;EAS_AF=0.1726;AMR_AF=0.1816;AFR_AF=0.0651;EUR_AF=0.3429;SAS_AF=0.3221;AA=T|||;VT=SNP
15	78881671	rs77514863	T	C	100	PASS	AC=67;AF=0.0133786;AN=5008;NS=2504;DP=18448;EAS_AF=0.0585;AMR_AF=0.0043;AFR_AF=0.0008;EUR_AF=0.002;SAS_AF=0.002;AA=T|||;VT=SNP
15	78882925	rs16969968	G	A	100	PASS	AC=749;AF=0.149561;AN=5008;NS=2504;DP=20833;EAS_AF=0.0268;AMR_AF=0.2089;AFR_AF=0.0234;EUR_AF=0.3658;SAS_AF=0.182;AA=G|||;VT=SNP;EX_TARGET
15	78883628	rs584135	A	G	100	PASS	AC=3718;AF=0.742412;AN=5008;NS=2504;DP=14780;EAS_AF=0.8274;AMR_AF=0.8127;AFR_AF=0.7557;EUR_AF=0.6561;SAS_AF=0.6759;AA=G|||;VT=SNP
15	78883813	rs518425	A	G	100	PASS	AC=2734;AF=0.545927;AN=5008;NS=2504;DP=16034;EAS_AF=0.8006;AMR_AF=0.5937;AFR_AF=0.5613;EUR_AF=0.2883;SAS_AF=0.4939;AA=A|||;VT=SNP
15	78884227	rs514743	T	A	100	PASS	AC=3800;AF=0.758786;AN=5008;NS=2504;DP=17843;EAS_AF=0.8274;AMR_AF=0.8127;AFR_AF=0.8238;EUR_AF=0.6571;SAS_AF=0.6667;AA=A|||;VT=SNP
15	78884553	rs76474922	A	C	100	PASS	AC=257;AF=0.0513179;AN=5008;NS=2504;DP=18773;EAS_AF=0.0496;AMR_AF=0.0548;AFR_AF=0.0401;EUR_AF=0.0964;SAS_AF=0.0194;AA=A|||;VT=SNP
15	78884868	rs73463095	T	A	100	PASS	AC=259;AF=0.0517173;AN=5008;NS=2504;DP=14717;EAS_AF=0.0585;AMR_AF=0.0144;AFR_AF=0.1407;EUR_AF=0.002;SAS_AF=0.002;AA=T|||;VT=SNP
15	78885574	rs76071148	T	A	100	PASS	AC=274;AF=0.0547125;AN=5008;NS=2504;DP=17991;EAS_AF=0.2599;AMR_AF=0.0014;AFR_AF=0;EUR_AF=0;SAS_AF=0.0112;AA=T|||;VT=SNP;EX_TARGET
15	78885988	rs615470	T	C	100	PASS	AC=3550;AF=0.708866;AN=5008;NS=2504;DP=16936;EAS_AF=0.8264;AMR_AF=0.8084;AFR_AF=0.6316;EUR_AF=0.6561;SAS_AF=0.6759;AA=T|||;VT=SNP
15	78886149	rs8192483	G	A	100	PASS	AC=22;AF=0.00439297;AN=5008;NS=2504;DP=16418;EAS_AF=0.0149;AMR_AF=0;AFR_AF=0;EUR_AF=0.007;SAS_AF=0;AA=G|||;VT=SNP
15	78886198	rs8192482	C	T	100	PASS	AC=749;AF=0.149561;AN=5008;NS=2504;DP=15657;EAS_AF=0.0268;AMR_AF=0.2089;AFR_AF=0.0234;EUR_AF=0.3658;SAS_AF=0.182;AA=C|||;VT=SNP
15	78886893	rs76678365	G	A	100	PASS	AC=66;AF=0.0131789;AN=5008;NS=2504;DP=16275;EAS_AF=0.0585;AMR_AF=0.0043;AFR_AF=0;EUR_AF=0.002;SAS_AF=0.002;AA=G|||;VT=SNP
15	78886902	rs7183983	C	T	100	PASS	AC=258;AF=0.0515176;AN=5008;NS=2504;DP=16621;EAS_AF=0.0585;AMR_AF=0.0144;AFR_AF=0.1399;EUR_AF=0.002;SAS_AF=0.002;AA=C|||;VT=SNP
15	78886947	rs4887067	G	A	100	PASS	AC=752;AF=0.15016;AN=5008;NS=2504;DP=17546;EAS_AF=0.0268;AMR_AF=0.2089;AFR_AF=0.0257;EUR_AF=0.3658;SAS_AF=0.182;AA=G|||;VT=SNP
15	78887171	rs7163480	T	C	100	PASS	AC=259;AF=0.0517173;AN=5008;NS=2504;DP=19366;EAS_AF=0.0585;AMR_AF=0.0144;AFR_AF=0.1407;EUR_AF=0.002;SAS_AF=0.002;AA=T|||;VT=SNP
15	78887832	rs660652	A	G	100	PASS	AC=3721;AF=0.743011;AN=5008;NS=2504;DP=19675;EAS_AF=0.8274;AMR_AF=0.8127;AFR_AF=0.7564;EUR_AF=0.6561;SAS_AF=0.6779;AA=G|||;VT=SNP
15	78887994	rs472054	A	G	100	PASS	AC=3721;AF=0.743011;AN=5008;NS=2504;DP=21465;EAS_AF=0.8274;AMR_AF=0.8127;AFR_AF=0.7564;EUR_AF=0.6561;SAS_AF=0.6779;AA=A|||;VT=SNP
15	78888209	rs146990002	T	C	100	PASS	AC=9;AF=0.00179712;AN=5008;NS=2504;DP=18844;EAS_AF=0.0089;AMR_AF=0;AFR_AF=0;EUR_AF=0;SAS_AF=0;AA=T|||;VT=SNP
15	78888400	rs578776	G	A	100	PASS	AC=2778;AF=0.554712;AN=5008;NS=2504;DP=20990;EAS_AF=0.8006;AMR_AF=0.5965;AFR_AF=0.6036;EUR_AF=0.2813;SAS_AF=0.4867;AA=G|||;VT=SNP
15	78888848	rs71541945	G	A	100	PASS	AC=274;AF=0.0547125;AN=5008;NS=2504;DP=19645;EAS_AF=0.2599;AMR_AF=0.0014;AFR_AF=0;EUR_AF=0;SAS_AF=0.0112;AA=G|||;VT=SNP
15	78889705	rs74733525	G	A	100	PASS	AC=89;AF=0.0177716;AN=5008;NS=2504;DP=18806;EAS_AF=0.0863;AMR_AF=0.0014;AFR_AF=0;EUR_AF=0;SAS_AF=0.001;AA=G|||;VT=SNP
15	78889795	rs56276142	T	C	100	PASS	AC=1552;AF=0.309904;AN=5008;NS=2504;DP=20059;EAS_AF=0.1855;AMR_AF=0.2118;AFR_AF=0.3759;EUR_AF=0.3867;SAS_AF=0.3395;AA=T|||;VT=SNP
15	78890321	rs6495307	C	T	100	PASS	AC=1552;AF=0.309904;AN=5008;NS=2504;DP=19400;EAS_AF=0.1855;AMR_AF=0.2118;AFR_AF=0.3759;EUR_AF=0.3867;SAS_AF=0.3395;AA=T|||;VT=SNP
15	78890829	rs73465003	C	T	100	PASS	AC=635;AF=0.126797;AN=5008;NS=2504;DP=15400;EAS_AF=0.3194;AMR_AF=0.0173;AFR_AF=0.2163;EUR_AF=0.002;SAS_AF=0.0133;AA=c|||;VT=SNP
15	78891449	rs12911602	T	C	100	PASS	AC=1553;AF=0.310104;AN=5008;NS=2504;DP=17319;EAS_AF=0.1875;AMR_AF=0.2118;AFR_AF=0.3752;EUR_AF=0.3867;SAS_AF=0.3395;AA=T|||;VT=SNP
15	78891627	rs12910984	G	A	100	PASS	AC=2948;AF=0.588658;AN=5008;NS=2504;DP=18761;EAS_AF=0.5347;AMR_AF=0.4438;AFR_AF=0.6165;EUR_AF=0.7575;SAS_AF=0.5358;AA=A|||;VT=SNP
15	78892661	rs7359276	C	T	100	PASS	AC=2404;AF=0.480032;AN=5008;NS=2504;DP=15753;EAS_AF=0.2133;AMR_AF=0.428;AFR_AF=0.4705;EUR_AF=0.7555;SAS_AF=0.5215;AA=C|||;VT=SNP
15	78892677	rs367784370	A	G	100	PASS	AC=18;AF=0.00359425;AN=5008;NS=2504;DP=15613;EAS_AF=0.0179;AMR_AF=0;AFR_AF=0;EUR_AF=0;SAS_AF=0;AA=A|||;VT=SNP
15	78892784	rs62010327	G	A	100	PASS	AC=988;AF=0.197284;AN=5008;NS=2504;DP=17933;EAS_AF=0.1389;AMR_AF=0.1816;AFR_AF=0.0643;EUR_AF=0.34;SAS_AF=0.3016;AA=G|||;VT=SNP
15	78892951	rs74649513	C	G	100	PASS	AC=276;AF=0.0551118;AN=5008;NS=2504;DP=16712;EAS_AF=0.2619;AMR_AF=0.0014;AFR_AF=0;EUR_AF=0;SAS_AF=0.0112;AA=C|||;VT=SNP
15	78892952	rs12901300	G	A	100	PASS	AC=1562;AF=0.311901;AN=5008;NS=2504;DP=16662;EAS_AF=0.1865;AMR_AF=0.2118;AFR_AF=0.3835;EUR_AF=0.3867;SAS_AF=0.3384;AA=G|||;VT=SNP
15	78893335	rs7178162	C	A	100	PASS	AC=637;AF=0.127196;AN=5008;NS=2504;DP=17450;EAS_AF=0.3204;AMR_AF=0.0173;AFR_AF=0.2171;EUR_AF=0.002;SAS_AF=0.0133;AA=C|||;VT=SNP
15	78894339	rs1051730	G	A	100	PASS	AC=842;AF=0.168131;AN=5008;NS=2504;DP=17692;EAS_AF=0.0268;AMR_AF=0.2161;AFR_AF=0.087;EUR_AF=0.3688;SAS_AF=0.183;AA=G|||;VT=SNP;EX_TARGET
15	78894759	rs3743078	C	G	100	PASS	AC=2228;AF=0.444888;AN=5008;NS=2504;DP=19724;EAS_AF=0.2133;AMR_AF=0.4222;AFR_AF=0.3396;EUR_AF=0.7555;SAS_AF=0.5225;AA=C|||;VT=SNP
15	78894896	rs3743077	C	T	100	PASS	AC=1167;AF=0.233027;AN=5008;NS=2504;DP=19687;EAS_AF=0.1865;AMR_AF=0.2032;AFR_AF=0.0893;EUR_AF=0.3867;SAS_AF=0.3384;AA=C|||;VT=SNP
15	78894950	rs77666045	G	A	100	PASS	AC=67;AF=0.0133786;AN=5008;NS=2504;DP=19131;EAS_AF=0.0585;AMR_AF=0.0043;AFR_AF=0.0008;EUR_AF=0.002;SAS_AF=0.002;AA=G|||;VT=SNP
15	78894971	rs62010328	C	T	100	PASS	AC=970;AF=0.19369;AN=5008;NS=2504;DP=19129;EAS_AF=0.1389;AMR_AF=0.1787;AFR_AF=0.0628;EUR_AF=0.333;SAS_AF=0.2945;AA=C|||;VT=SNP
15	78895762	rs117356781	G	A	100	PASS	AC=77;AF=0.0153754;AN=5008;NS=2504;DP=22765;EAS_AF=0.0724;AMR_AF=0;AFR_AF=0;EUR_AF=0;SAS_AF=0.0041;AA=G|||;VT=SNP
15	78896129	rs1317286	A	G	100	PASS	AC=1111;AF=0.221845;AN=5008;NS=2504;DP=22331;EAS_AF=0.0853;AMR_AF=0.2349;AFR_AF=0.2315;EUR_AF=0.3718;SAS_AF=0.1861;AA=A|||;VT=SNP
15	78896208	rs57708953	C	T	100	PASS	AC=637;AF=0.127196;AN=5008;NS=2504;DP=20126;EAS_AF=0.3194;AMR_AF=0.0187;AFR_AF=0.2171;EUR_AF=0.002;SAS_AF=0.0133;AA=C|||;VT=SNP
15	78896547	rs938682	G	A	100	PASS	AC=3028;AF=0.604633;AN=5008;NS=2504;DP=19710;EAS_AF=0.5327;AMR_AF=0.4452;AFR_AF=0.6793;EUR_AF=0.7575;SAS_AF=0.5337;AA=A|||;VT=SNP
15	78898723	rs12914385	C	T	100	PASS	AC=1272;AF=0.253994;AN=5008;NS=2504;DP=15921;EAS_AF=0.2887;AMR_AF=0.2334;AFR_AF=0.1649;EUR_AF=0.4046;SAS_AF=0.1984;AA=C|||;VT=SNP
15	78898932	rs55676755	C	G	100	PASS	AC=910;AF=0.181709;AN=5008;NS=2504;DP=15805;EAS_AF=0.0268;AMR_AF=0.2147;AFR_AF=0.1399;EUR_AF=0.3688;SAS_AF=0.182;AA=C|||;VT=SNP
15	78899003	rs56077333	C	A	100	PASS	AC=1209;AF=0.241414;AN=5008;NS=2504;DP=16048;EAS_AF=0.2877;AMR_AF=0.2161;AFR_AF=0.1604;EUR_AF=0.3658;SAS_AF=0.1933;AA=C|||;VT=SNP
15	78899210	rs7182583	G	C	100	PASS	AC=1360;AF=0.271565;AN=5008;NS=2504;DP=17261;EAS_AF=0.1865;AMR_AF=0.1902;AFR_AF=0.2844;EUR_AF=0.3429;SAS_AF=0.3262;AA=G|||;VT=SNP
15	78899213	rs7183604	T	C	100	PASS	AC=3028;AF=0.604633;AN=5008;NS=2504;DP=17441;EAS_AF=0.5327;AMR_AF=0.4452;AFR_AF=0.6793;EUR_AF=0.7575;SAS_AF=0.5337;AA=C|||;VT=SNP
15	78899341	rs78090107	G	A	100	PASS	AC=280;AF=0.0559105;AN=5008;NS=2504;DP=17687;EAS_AF=0.2609;AMR_AF=0.0043;AFR_AF=0.0008;EUR_AF=0.002;SAS_AF=0.0112;AA=G|||;VT=SNP
15	78899346	rs111725959	G	A	100	PASS	AC=1048;AF=0.209265;AN=5008;NS=2504;DP=16646;EAS_AF=0.1865;AMR_AF=0.1816;AFR_AF=0.0635;EUR_AF=0.3429;SAS_AF=0.3119;AA=G|||;VT=SNP
15	78899719	rs11637630	G	A	100	PASS	AC=3000;AF=0.599042;AN=5008;NS=2504;DP=18937;EAS_AF=0.5327;AMR_AF=0.4424;AFR_AF=0.6596;EUR_AF=0.7575;SAS_AF=0.5337;AA=A|||;VT=SNP
15	78899826	rs79596927	A	G	100	PASS	AC=275;AF=0.0549121;AN=5008;NS=2504;DP=18589;EAS_AF=0.2609;AMR_AF=0.0014;AFR_AF=0;EUR_AF=0;SAS_AF=0.0112;AA=A|||;VT=SNP
15	78900054	rs138183042	A	C	100	PASS	AC=275;AF=0.0549121;AN=5008;NS=2504;DP=20501;EAS_AF=0.2609;AMR_AF=0.0014;AFR_AF=0;EUR_AF=0;SAS_AF=0.0112;AA=A|||;VT=SNP
15	78900081	rs191734094	C	T	100	PASS	AC=10;AF=0.00199681;AN=5008;NS=2504;DP=20076;EAS_AF=0.0089;AMR_AF=0;AFR_AF=0;EUR_AF=0;SAS_AF=0.001;AA=C|||;VT=SNP
15	78900574	rs7495518	C	T	100	PASS	AC=969;AF=0.19349;AN=5008;NS=2504;DP=19898;EAS_AF=0.1389;AMR_AF=0.1787;AFR_AF=0.0613;EUR_AF=0.333;SAS_AF=0.2955;AA=C|||;VT=SNP
15	78900608	rs370394477	T	A	100	PASS	AC=17;AF=0.00339457;AN=5008;NS=2504;DP=19401;EAS_AF=0.0149;AMR_AF=0;AFR_AF=0;EUR_AF=0;SAS_AF=0.002;AA=T|||;VT=SNP
15	78900647	rs112878080	A	G	100	PASS	AC=1212;AF=0.242013;AN=5008;NS=2504;DP=18663;EAS_AF=0.2877;AMR_AF=0.2161;AFR_AF=0.1596;EUR_AF=0.3698;SAS_AF=0.1933;AA=G|||;VT=SNP
15	78900701	rs138544659	T	G	100	PASS	AC=1212;AF=0.242013;AN=5008;NS=2504;DP=18591;EAS_AF=0.2877;AMR_AF=0.2161;AFR_AF=0.1596;EUR_AF=0.3698;SAS_AF=0.1933;AA=G|||;VT=SNP
15	78901113	rs113931022	C	T	100	PASS	AC=1212;AF=0.242013;AN=5008;NS=2504;DP=19992;EAS_AF=0.2877;AMR_AF=0.2161;AFR_AF=0.1596;EUR_AF=0.3698;SAS_AF=0.1933;AA=T|||;VT=SNP
15	78901921	rs185108893	C	T	100	PASS	AC=67;AF=0.0133786;AN=5008;NS=2504;DP=19104;EAS_AF=0.0585;AMR_AF=0.0043;AFR_AF=0.0008;EUR_AF=0.002;SAS_AF=0.002;AA=C|||;VT=SNP
15	78902576	rs375110816	A	G	100	PASS	AC=15;AF=0.00299521;AN=5008;NS=2504;DP=21506;EAS_AF=0.0139;AMR_AF=0;AFR_AF=0;EUR_AF=0;SAS_AF=0.001;AA=A|||;VT=SNP
15	78904399	rs202126010	A	G	100	PASS	AC=274;AF=0.0547125;AN=5008;NS=2504;DP=20390;EAS_AF=0.2599;AMR_AF=0.0014;AFR_AF=0;EUR_AF=0;SAS_AF=0.0112;AA=A|||;VT=SNP
15	78904961	rs146898316	G	A	100	PASS	AC=275;AF=0.0549121;AN=5008;NS=2504;DP=13473;EAS_AF=0.2609;AMR_AF=0.0014;AFR_AF=0;EUR_AF=0;SAS_AF=0.0112;AA=g|||;VT=SNP
15	78906161	rs188467750	G	A	100	PASS	AC=49;AF=0.00978435;AN=5008;NS=2504;DP=12044;EAS_AF=0.0476;AMR_AF=0;AFR_AF=0;EUR_AF=0;SAS_AF=0.001;AA=G|||;VT=SNP
15	78906177	rs146009840	A	T	100	PASS	AC=751;AF=0.14996;AN=5008;NS=2504;DP=12583;EAS_AF=0.0278;AMR_AF=0.2089;AFR_AF=0.0227;EUR_AF=0.3668;SAS_AF=0.183;AA=A|||;VT=SNP
15	78906637	rs77438700	A	G	100	PASS	AC=155;AF=0.0309505;AN=5008;NS=2504;DP=18446;EAS_AF=0.0486;AMR_AF=0.0288;AFR_AF=0.0008;EUR_AF=0.0726;SAS_AF=0.0123;AA=A|||;VT=SNP
15	78907345	rs2869546	C	T	100	PASS	AC=3549;AF=0.708666;AN=5008;NS=2504;DP=16931;EAS_AF=0.8194;AMR_AF=0.8012;AFR_AF=0.6551;EUR_AF=0.6501;SAS_AF=0.6616;AA=T|||;VT=SNP
15	78907406	rs7177514	C	G	100	PASS	AC=2251;AF=0.449481;AN=5008;NS=2504;DP=15238;EAS_AF=0.7321;AMR_AF=0.5504;AFR_AF=0.3238;EUR_AF=0.2406;SAS_AF=0.4714;AA=G|||;VT=SNP
15	78907656	rs6495308	T	C	100	PASS	AC=2251;AF=0.449481;AN=5008;NS=2504;DP=19570;EAS_AF=0.7331;AMR_AF=0.5504;AFR_AF=0.3238;EUR_AF=0.2406;SAS_AF=0.4703;AA=C|||;VT=SNP
15	78907736	rs12443170	G	A	100	PASS	AC=718;AF=0.143371;AN=5008;NS=2504;DP=15999;EAS_AF=0.0764;AMR_AF=0.183;AFR_AF=0.0234;EUR_AF=0.1252;SAS_AF=0.365;AA=G|||;VT=SNP
15	78907859	rs8042059	A	C	100	PASS	AC=2251;AF=0.449481;AN=5008;NS=2504;DP=15888;EAS_AF=0.7331;AMR_AF=0.549;AFR_AF=0.3245;EUR_AF=0.2406;SAS_AF=0.4703;AA=C|||;VT=SNP
15	78908010	rs8042494	C	T	100	PASS	AC=1955;AF=0.390375;AN=5008;NS=2504;DP=18084;EAS_AF=0.4692;AMR_AF=0.5476;AFR_AF=0.3101;EUR_AF=0.2406;SAS_AF=0.4601;AA=C|||;VT=SNP
15	78908032	rs8042374	A	G	100	PASS	AC=2251;AF=0.449481;AN=5008;NS=2504;DP=16181;EAS_AF=0.7331;AMR_AF=0.549;AFR_AF=0.3238;EUR_AF=0.2406;SAS_AF=0.4714;AA=A|||;VT=SNP
15	78908154	rs8043009	G	C	100	PASS	AC=2250;AF=0.449281;AN=5008;NS=2504;DP=9745;EAS_AF=0.7331;AMR_AF=0.549;AFR_AF=0.3238;EUR_AF=0.2406;SAS_AF=0.4703;AA=C|||;VT=SNP
15	78908367	rs113389579	A	G	100	PASS	AC=267;AF=0.0533147;AN=5008;NS=2504;DP=10310;EAS_AF=0.0585;AMR_AF=0.0159;AFR_AF=0.146;EUR_AF=0.002;SAS_AF=0.002;AA=a|||;VT=SNP
15	78908551	rs80103354	C	T	100	PASS	AC=278;AF=0.0555112;AN=5008;NS=2504;DP=10193;EAS_AF=0.2629;AMR_AF=0.0014;AFR_AF=0;EUR_AF=0;SAS_AF=0.0123;AA=C|||;VT=SNP
15	78908565	rs28681284	C	T	100	PASS	AC=1068;AF=0.213259;AN=5008;NS=2504;DP=10155;EAS_AF=0.1319;AMR_AF=0.2378;AFR_AF=0.1271;EUR_AF=0.2207;SAS_AF=0.3885;AA=C|||;VT=SNP
15	78908806	rs79053468	C	A	100	PASS	AC=393;AF=0.0784744;AN=5008;NS=2504;DP=16464;EAS_AF=0.2639;AMR_AF=0.0029;AFR_AF=0.0862;EUR_AF=0;SAS_AF=0.0112;AA=C|||;VT=SNP
15	78908898	rs76878931	G	A	100	PASS	AC=246;AF=0.0491214;AN=5008;NS=2504;DP=16532;EAS_AF=0.2341;AMR_AF=0.0014;AFR_AF=0;EUR_AF=0;SAS_AF=0.0092;AA=G|||;VT=SNP
15	78909070	rs4887069	A	G	100	PASS	AC=2270;AF=0.453275;AN=5008;NS=2504;DP=18694;EAS_AF=0.7341;AMR_AF=0.5562;AFR_AF=0.3238;EUR_AF=0.2465;SAS_AF=0.4785;AA=G|||;VT=SNP
15	78909227	rs3743076	T	A	100	PASS	AC=395;AF=0.0788738;AN=5008;NS=2504;DP=21030;EAS_AF=0.2659;AMR_AF=0.0029;AFR_AF=0.0862;EUR_AF=0;SAS_AF=0.0112;AA=A|||;VT=SNP
15	78909358	rs71581741	C	G	100	PASS	AC=265;AF=0.0529153;AN=5008;NS=2504;DP=19357;EAS_AF=0.0585;AMR_AF=0.0159;AFR_AF=0.1445;EUR_AF=0.002;SAS_AF=0.002;AA=C|||;VT=SNP;EX_TARGET
15	78909452	rs3743075	T	C	100	PASS	AC=3180;AF=0.634984;AN=5008;NS=2504;DP=21529;EAS_AF=0.5536;AMR_AF=0.804;AFR_AF=0.5726;EUR_AF=0.659;SAS_AF=0.6585;AA=C|||;VT=SNP;EX_TARGET
15	78909480	rs3743074	G	A	100	PASS	AC=3171;AF=0.633187;AN=5008;NS=2504;DP=21139;EAS_AF=0.5526;AMR_AF=0.8012;AFR_AF=0.5703;EUR_AF=0.6571;SAS_AF=0.6575;AA=G|||;VT=SNP;EX_TARGET
15	78909539	rs3743073	G	T	100	PASS	AC=3100;AF=0.61901;AN=5008;NS=2504;DP=20698;EAS_AF=0.5486;AMR_AF=0.8012;AFR_AF=0.5204;EUR_AF=0.6561;SAS_AF=0.6575;AA=T|||;VT=SNP
15	78910258	rs3825845	C	T	100	PASS	AC=1843;AF=0.368011;AN=5008;NS=2504;DP=22024;EAS_AF=0.4692;AMR_AF=0.5202;AFR_AF=0.2421;EUR_AF=0.2386;SAS_AF=0.4591;AA=C|||;VT=SNP
15	78910267	rs28669908	C	A	100	PASS	AC=971;AF=0.19389;AN=5008;NS=2504;DP=22003;EAS_AF=0.125;AMR_AF=0.2089;AFR_AF=0.0794;EUR_AF=0.2167;SAS_AF=0.3855;AA=C|||;VT=SNP
15	78910584	rs142383572	G	A	100	PASS	AC=67;AF=0.0133786;AN=5008;NS=2504;DP=20552;EAS_AF=0.0298;AMR_AF=0.0418;AFR_AF=0.0015;EUR_AF=0.004;SAS_AF=0.002;AA=G|||;VT=SNP
15	78911181	rs8040868	T	C	100	PASS	AC=1645;AF=0.328474;AN=5008;NS=2504;DP=18663;EAS_AF=0.3542;AMR_AF=0.2795;AFR_AF=0.3533;EUR_AF=0.4165;SAS_AF=0.2127;AA=C|||;VT=SNP;EX_TARGET
15	78911672	rs4243084	G	C	100	PASS	AC=1282;AF=0.25599;AN=5008;NS=2504;DP=22406;EAS_AF=0.2946;AMR_AF=0.2464;AFR_AF=0.1861;EUR_AF=0.3748;SAS_AF=0.1953;AA=G|||;VT=SNP
15	78911780	rs2067808	G	A	100	PASS	AC=1054;AF=0.210463;AN=5008;NS=2504;DP=18748;EAS_AF=0.1746;AMR_AF=0.1844;AFR_AF=0.0628;EUR_AF=0.3509;SAS_AF=0.3211;AA=G|||;VT=SNP
15	78912003	rs1878399	G	C	100	PASS	AC=3664;AF=0.731629;AN=5008;NS=2504;DP=18830;EAS_AF=0.8254;AMR_AF=0.7882;AFR_AF=0.7746;EUR_AF=0.6093;SAS_AF=0.6626;AA=C|||;VT=SNP
15	78912203	rs4366683	C	T	100	PASS	AC=2844;AF=0.567891;AN=5008;NS=2504;DP=17585;EAS_AF=0.496;AMR_AF=0.7277;AFR_AF=0.4887;EUR_AF=0.5795;SAS_AF=0.6237;AA=C|||;VT=SNP
15	78912204	rs4352017	A	C	100	PASS	AC=3369;AF=0.672724;AN=5008;NS=2504;DP=17485;EAS_AF=0.7639;AMR_AF=0.7723;AFR_AF=0.6157;EUR_AF=0.6064;SAS_AF=0.6534;AA=C|||;VT=SNP
15	78912278	rs8025188	C	G	100	PASS	AC=3228;AF=0.644569;AN=5008;NS=2504;DP=15738;EAS_AF=0.7659;AMR_AF=0.768;AFR_AF=0.5113;EUR_AF=0.6074;SAS_AF=0.6503;AA=G|||;VT=SNP
15	78912421	rs79649294	C	T	100	PASS	AC=48;AF=0.00958466;AN=5008;NS=2504;DP=13805;EAS_AF=0.0446;AMR_AF=0;AFR_AF=0;EUR_AF=0;SAS_AF=0.0031;AA=C|||;VT=SNP
15	78912472	rs117832812	C	A	100	PASS	AC=206;AF=0.0411342;AN=5008;NS=2504;DP=12471;EAS_AF=0.0496;AMR_AF=0.0533;AFR_AF=0.0023;EUR_AF=0.0934;SAS_AF=0.0225;AA=C|||;VT=SNP
15	78912943	rs7170068	G	A	100	PASS	AC=1827;AF=0.364816;AN=5008;NS=2504;DP=10143;EAS_AF=0.4702;AMR_AF=0.5216;AFR_AF=0.2345;EUR_AF=0.2336;SAS_AF=0.456;AA=G|||;VT=SNP;EX_TARGET
15	78913044	rs12907519	T	C	100	PASS	AC=791;AF=0.157947;AN=5008;NS=2504;DP=9702;EAS_AF=0.3274;AMR_AF=0.0389;AFR_AF=0.2746;EUR_AF=0.0427;SAS_AF=0.0286;AA=C|||;VT=SNP;EX_TARGET
15	78913131	rs74947410	G	A	100	PASS	AC=281;AF=0.0561102;AN=5008;NS=2504;DP=8347;EAS_AF=0.2669;AMR_AF=0.0014;AFR_AF=0;EUR_AF=0;SAS_AF=0.0112;AA=G|||;VT=SNP;EX_TARGET
15	78913866	rs73465024	A	G	100	PASS	AC=270;AF=0.0539137;AN=5008;NS=2504;DP=14596;EAS_AF=0.0605;AMR_AF=0.0159;AFR_AF=0.1467;EUR_AF=0.002;SAS_AF=0.002;AA=A|||;VT=SNP
15	78914230	rs13329271	A	C	100	PASS	AC=1888;AF=0.376997;AN=5008;NS=2504;DP=16273;EAS_AF=0.4653;AMR_AF=0.5216;AFR_AF=0.2806;EUR_AF=0.2326;SAS_AF=0.4622;AA=A|||;VT=SNP
15	78914397	rs79680745	G	T	100	PASS	AC=192;AF=0.0383387;AN=5008;NS=2504;DP=19600;EAS_AF=0.1835;AMR_AF=0;AFR_AF=0;EUR_AF=0;SAS_AF=0.0072;AA=G|||;VT=SNP
15	78914410	rs75555768	C	A	100	PASS	AC=117;AF=0.0233626;AN=5008;NS=2504;DP=19777;EAS_AF=0.0317;AMR_AF=0.0029;AFR_AF=0.056;EUR_AF=0.005;SAS_AF=0.0041;AA=C|||;VT=SNP
15	78914534	rs8039449	C	T	100	PASS	AC=1110;AF=0.221645;AN=5008;NS=2504;DP=17622;EAS_AF=0.0546;AMR_AF=0.2911;AFR_AF=0.1974;EUR_AF=0.3966;SAS_AF=0.1973;AA=C|||;VT=SNP
15	78914734	rs8023462	C	T	100	PASS	AC=3808;AF=0.760383;AN=5008;NS=2504;DP=21677;EAS_AF=0.7877;AMR_AF=0.8401;AFR_AF=0.8374;EUR_AF=0.664;SAS_AF=0.6708;AA=T|||;VT=SNP
15	78915245	rs6495309	C	T	100	PASS	AC=1853;AF=0.370008;AN=5008;NS=2504;DP=16416;EAS_AF=0.4613;AMR_AF=0.5202;AFR_AF=0.264;EUR_AF=0.2306;SAS_AF=0.456;AA=C|||;VT=SNP
15	78915294	rs76695999	C	G	100	PASS	AC=284;AF=0.0567093;AN=5008;NS=2504;DP=19239;EAS_AF=0.2708;AMR_AF=0.0014;AFR_AF=0;EUR_AF=0;SAS_AF=0.0102;AA=C|||;VT=SNP
15	78915864	rs10851907	G	A	100	PASS	AC=1445;AF=0.288538;AN=5008;NS=2504;DP=17191;EAS_AF=0.0526;AMR_AF=0.3141;AFR_AF=0.4077;EUR_AF=0.4314;SAS_AF=0.2055;AA=A|||;VT=SNP
15	78915872	rs55958997	C	A	100	PASS	AC=1184;AF=0.236422;AN=5008;NS=2504;DP=16917;EAS_AF=0.0526;AMR_AF=0.2954;AFR_AF=0.2526;EUR_AF=0.3966;SAS_AF=0.1973;AA=C|||;VT=SNP
15	78916187	rs4887070	C	T	100	PASS	AC=3308;AF=0.660543;AN=5008;NS=2504;DP=17387;EAS_AF=0.5159;AMR_AF=0.8329;AFR_AF=0.6785;EUR_AF=0.662;SAS_AF=0.6616;AA=T|||;VT=SNP
15	78916622	rs2904130	C	G	100	PASS	AC=3814;AF=0.761581;AN=5008;NS=2504;DP=22934;EAS_AF=0.7887;AMR_AF=0.8401;AFR_AF=0.8396;EUR_AF=0.665;SAS_AF=0.6718;AA=G|||;VT=SNP
15	78916633	rs71534221	G	A	100	PASS	AC=79;AF=0.0157748;AN=5008;NS=2504;DP=23300;EAS_AF=0.0754;AMR_AF=0.0029;AFR_AF=0;EUR_AF=0;SAS_AF=0.001;AA=G|||;VT=SNP
15	78917399	rs1948	A	G	100	PASS	AC=3480;AF=0.694888;AN=5008;NS=2504;DP=17183;EAS_AF=0.5188;AMR_AF=0.8458;AFR_AF=0.7814;EUR_AF=0.6809;SAS_AF=0.6667;AA=G|||;VT=SNP
15	78918135	rs79802316	A	C	100	PASS	AC=286;AF=0.0571086;AN=5008;NS=2504;DP=18935;EAS_AF=0.2728;AMR_AF=0.0014;AFR_AF=0;EUR_AF=0;SAS_AF=0.0102;AA=A|||;VT=SNP
15	78918762	rs62010332	G	C	100	PASS	AC=1173;AF=0.234225;AN=5008;NS=2504;DP=15447;EAS_AF=0.2063;AMR_AF=0.1571;AFR_AF=0.1626;EUR_AF=0.325;SAS_AF=0.3211;AA=G|||;VT=SNP
15	78919089	rs146599197	G	A	100	PASS	AC=56;AF=0.0111821;AN=5008;NS=2504;DP=19641;EAS_AF=0.0198;AMR_AF=0.0418;AFR_AF=0.0015;EUR_AF=0.004;SAS_AF=0.001;AA=G|||;VT=SNP
15	78919754	rs60958974	T	C	100	PASS	AC=277;AF=0.0553115;AN=5008;NS=2504;DP=20468;EAS_AF=0.2629;AMR_AF=0.0014;AFR_AF=0;EUR_AF=0.001;SAS_AF=0.0102;AA=T|||;VT=SNP
15	78920935	rs12593950	G	C	100	PASS	AC=1943;AF=0.387979;AN=5008;NS=2504;DP=17741;EAS_AF=0.4673;AMR_AF=0.5159;AFR_AF=0.3192;EUR_AF=0.2366;SAS_AF=0.4642;AA=G|||;VT=SNP
15	78921077	rs7178270	C	G	100	PASS	AC=1657;AF=0.330871;AN=5008;NS=2504;DP=20214;EAS_AF=0.3978;AMR_AF=0.2046;AFR_AF=0.32;EUR_AF=0.3638;SAS_AF=0.3323;AA=G|||;VT=SNP
15	78921762	rs3743072	G	A	100	PASS	AC=275;AF=0.0549121;AN=5008;NS=2504;DP=22662;EAS_AF=0.0813;AMR_AF=0.0101;AFR_AF=0.1233;EUR_AF=0.008;SAS_AF=0.0153;AA=G|||;VT=SNP;EX_TARGET
15	78922229	rs56218866	T	C	100	PASS	AC=173;AF=0.0345447;AN=5008;NS=2504;DP=20109;EAS_AF=0.0843;AMR_AF=0.0029;AFR_AF=0.0461;EUR_AF=0.008;SAS_AF=0.0174;AA=T|||;VT=SNP;EX_TARGET
15	78922638	rs2869548	G	A	100	PASS	AC=807;AF=0.161142;AN=5008;NS=2504;DP=15952;EAS_AF=0.0248;AMR_AF=0.2522;AFR_AF=0.028;EUR_AF=0.3877;SAS_AF=0.184;AA=G|||;VT=SNP
15	78922689	rs28634189	G	A	100	PASS	AC=141;AF=0.028155;AN=5008;NS=2504;DP=16027;EAS_AF=0.0288;AMR_AF=0.0058;AFR_AF=0.0772;EUR_AF=0.004;SAS_AF=0.002;AA=A|||;VT=SNP
15	78923845	rs28534575	T	G	100	PASS	AC=1869;AF=0.373203;AN=5008;NS=2504;DP=20930;EAS_AF=0.4673;AMR_AF=0.5202;AFR_AF=0.264;EUR_AF=0.2356;SAS_AF=0.4611;AA=T|||;VT=SNP
15	78923987	rs17487223	C	T	100	PASS	AC=883;AF=0.176318;AN=5008;NS=2504;DP=20737;EAS_AF=0.0248;AMR_AF=0.255;AFR_AF=0.0817;EUR_AF=0.3877;SAS_AF=0.1871;AA=T|||;VT=SNP
15	78924030	rs79302673	C	T	100	PASS	AC=276;AF=0.0551118;AN=5008;NS=2504;DP=20969;EAS_AF=0.2619;AMR_AF=0.0014;AFR_AF=0.0008;EUR_AF=0;SAS_AF=0.0102;AA=c|||;VT=SNP
15	78924534	rs191756285	T	G	100	PASS	AC=268;AF=0.0535144;AN=5008;NS=2504;DP=12119;EAS_AF=0.2222;AMR_AF=0.0014;AFR_AF=0.0219;EUR_AF=0;SAS_AF=0.0143;AA=t|||;VT=SNP
15	78924889	rs60569173	G	A	100	PASS	AC=63;AF=0.0125799;AN=5008;NS=2504;DP=17250;EAS_AF=0.0248;AMR_AF=0.0447;AFR_AF=0.0015;EUR_AF=0.004;SAS_AF=0.001;AA=g|||;VT=SNP
15	78925435	rs4887072	A	G	100	PASS	AC=1875;AF=0.374401;AN=5008;NS=2504;DP=18756;EAS_AF=0.4712;AMR_AF=0.5202;AFR_AF=0.2648;EUR_AF=0.2366;SAS_AF=0.4611;AA=a|||;VT=SNP
15	78926018	rs950776	T	C	100	PASS	AC=958;AF=0.191294;AN=5008;NS=2504;DP=19052;EAS_AF=0.1349;AMR_AF=0.1412;AFR_AF=0.0696;EUR_AF=0.325;SAS_AF=0.3119;AA=t|||;VT=SNP
15	78926254	rs78028070	T	C	100	PASS	AC=279;AF=0.0557109;AN=5008;NS=2504;DP=13544;EAS_AF=0.2659;AMR_AF=0.0014;AFR_AF=0;EUR_AF=0;SAS_AF=0.0102;AA=t|||;VT=SNP
15	78926445	rs72743158	T	C	100	PASS	AC=822;AF=0.164137;AN=5008;NS=2504;DP=18391;EAS_AF=0.0248;AMR_AF=0.2622;AFR_AF=0.0242;EUR_AF=0.3976;SAS_AF=0.1871;AA=t|||;VT=SNP
15	78926726	rs12440014	C	G	100	PASS	AC=1841;AF=0.367612;AN=5008;NS=2504;DP=18954;EAS_AF=0.4534;AMR_AF=0.536;AFR_AF=0.2284;EUR_AF=0.2445;SAS_AF=0.4744;AA=c|||;VT=SNP
15	78926733	rs190213392	G	A	100	PASS	AC=16;AF=0.00319489;AN=5008;NS=2504;DP=19321;EAS_AF=0.0119;AMR_AF=0;AFR_AF=0;EUR_AF=0.004;SAS_AF=0;AA=g|||;VT=SNP
15	78927310	rs79091973	G	T	100	PASS	AC=291;AF=0.058107;AN=5008;NS=2504;DP=19261;EAS_AF=0.2609;AMR_AF=0.0014;AFR_AF=0.0136;EUR_AF=0;SAS_AF=0.0092;AA=g|||;VT=SNP
15	78927589	rs12440298	G	T	100	PASS	AC=3907;AF=0.780152;AN=5008;NS=2504;DP=21453;EAS_AF=0.8194;AMR_AF=0.9452;AFR_AF=0.3843;EUR_AF=0.9841;SAS_AF=0.9479;AA=N|||;VT=SNP
15	78928020	rs71537686	A	C	100	PASS	AC=287;AF=0.0573083;AN=5008;NS=2504;DP=19630;EAS_AF=0.2748;AMR_AF=0.0014;AFR_AF=0;EUR_AF=0;SAS_AF=0.0092;AA=a|||;VT=SNP
15	78928264	rs12441088	G	T	100	PASS	AC=2940;AF=0.587061;AN=5008;NS=2504;DP=19019;EAS_AF=0.5179;AMR_AF=0.4539;AFR_AF=0.6415;EUR_AF=0.7445;SAS_AF=0.5174;AA=g|||;VT=SNP
15	78928399	rs67175876	G	A	100	PASS	AC=2403;AF=0.479832;AN=5008;NS=2504;DP=18012;EAS_AF=0.2044;AMR_AF=0.451;AFR_AF=0.4478;EUR_AF=0.7893;SAS_AF=0.5092;AA=N|||;VT=SNP
15	78928411	rs79609284	G	A	100	PASS	AC=803;AF=0.160343;AN=5008;NS=2504;DP=17926;EAS_AF=0.1071;AMR_AF=0.1354;AFR_AF=0.0144;EUR_AF=0.336;SAS_AF=0.2495;AA=g|||;VT=SNP
15	78928878	rs11636605	A	G	100	PASS	AC=2229;AF=0.445088;AN=5008;NS=2504;DP=19752;EAS_AF=0.1895;AMR_AF=0.4481;AFR_AF=0.329;EUR_AF=0.7893;SAS_AF=0.5092;AA=a|||;VT=SNP
15	78928946	rs11636753	G	T	100	PASS	AC=1365;AF=0.272564;AN=5008;NS=2504;DP=19230;EAS_AF=0.1667;AMR_AF=0.1902;AFR_AF=0.2988;EUR_AF=0.3797;SAS_AF=0.2945;AA=N|||;VT=SNP
15	78929350	rs57728226	G	C	100	PASS	AC=936;AF=0.186901;AN=5008;NS=2504;DP=19554;EAS_AF=0.0992;AMR_AF=0.1614;AFR_AF=0.0567;EUR_AF=0.3728;SAS_AF=0.2802;AA=g|||;VT=SNP
15	78929372	rs12441998	G	A	100	PASS	AC=2235;AF=0.446286;AN=5008;NS=2504;DP=19383;EAS_AF=0.1964;AMR_AF=0.4481;AFR_AF=0.329;EUR_AF=0.7883;SAS_AF=0.5092;AA=g|||;VT=SNP
15	78929478	rs11072768	T	G	100	PASS	AC=2232;AF=0.445687;AN=5008;NS=2504;DP=18121;EAS_AF=0.1954;AMR_AF=0.4481;AFR_AF=0.3275;EUR_AF=0.7893;SAS_AF=0.5082;AA=t|||;VT=SNP
15	78929498	rs36045869	C	T	100	PASS	AC=939;AF=0.1875;AN=5008;NS=2504;DP=18655;EAS_AF=0.1002;AMR_AF=0.1614;AFR_AF=0.0575;EUR_AF=0.3738;SAS_AF=0.2802;AA=c|||;VT=SNP
15	78929520	rs200090291	T	C	100	PASS	AC=14;AF=0.00279553;AN=5008;NS=2504;DP=19227;EAS_AF=0.0129;AMR_AF=0.0014;AFR_AF=0;EUR_AF=0;SAS_AF=0;AA=t|||;VT=SNP
15	78929894	rs73465097	G	A	100	PASS	AC=315;AF=0.0628994;AN=5008;NS=2504;DP=16800;EAS_AF=0.0536;AMR_AF=0.0101;AFR_AF=0.1846;EUR_AF=0;SAS_AF=0.0102;AA=g|||;VT=SNP
15	78930242	rs77823196	C	A	100	PASS	AC=52;AF=0.0103834;AN=5008;NS=2504;DP=16068;EAS_AF=0.0486;AMR_AF=0;AFR_AF=0.0015;EUR_AF=0;SAS_AF=0.001;AA=c|||;VT=SNP
15	78930510	rs1316971	A	G	100	PASS	AC=2216;AF=0.442492;AN=5008;NS=2504;DP=16835;EAS_AF=0.1964;AMR_AF=0.4496;AFR_AF=0.3101;EUR_AF=0.7883;SAS_AF=0.5143;AA=a|||;VT=SNP
15	78930813	rs75759948	C	T	100	PASS	AC=27;AF=0.00539137;AN=5008;NS=2504;DP=17321;EAS_AF=0.0258;AMR_AF=0;AFR_AF=0.0008;EUR_AF=0;SAS_AF=0;AA=c|||;VT=SNP
15	78931057	rs9920506	A	G	100	PASS	AC=3346;AF=0.668131;AN=5008;NS=2504;DP=16132;EAS_AF=0.5446;AMR_AF=0.4885;AFR_AF=0.8033;EUR_AF=0.832;SAS_AF=0.5716;AA=N|||;VT=SNP
15	78934181	rs140829446	T	A	100	PASS	AC=21;AF=0.00419329;AN=5008;NS=2504;DP=19139;EAS_AF=0.0198;AMR_AF=0;AFR_AF=0;EUR_AF=0;SAS_AF=0.001;AA=t|||;VT=SNP
15	78934318	rs67426328	C	G	100	PASS	AC=868;AF=0.173323;AN=5008;NS=2504;DP=19059;EAS_AF=0.0238;AMR_AF=0.2565;AFR_AF=0.0333;EUR_AF=0.4046;SAS_AF=0.2198;AA=c|||;VT=SNP
15	78934544	rs75381829	T	C	100	PASS	AC=55;AF=0.0109824;AN=5008;NS=2504;DP=20219;EAS_AF=0.0317;AMR_AF=0;AFR_AF=0.0113;EUR_AF=0;SAS_AF=0.0082;AA=t|||;VT=SNP
15	78934551	rs3813567	G	A	100	PASS	AC=3313;AF=0.661542;AN=5008;NS=2504;DP=20500;EAS_AF=0.5794;AMR_AF=0.5231;AFR_AF=0.8033;EUR_AF=0.7823;SAS_AF=0.5286;AA=g|||;VT=SNP
15	78935419	rs11637890	C	G	100	PASS	AC=1033;AF=0.20627;AN=5008;NS=2504;DP=20908;EAS_AF=0.1002;AMR_AF=0.1628;AFR_AF=0.1324;EUR_AF=0.3678;SAS_AF=0.2802;AA=C|||;VT=SNP
15	78935476	rs11633223	T	C	100	PASS	AC=1034;AF=0.20647;AN=5008;NS=2504;DP=21839;EAS_AF=0.1002;AMR_AF=0.1628;AFR_AF=0.1331;EUR_AF=0.3678;SAS_AF=0.2802;AA=T|||;VT=SNP
15	78935627	rs80004594	T	G	100	PASS	AC=377;AF=0.0752796;AN=5008;NS=2504;DP=17935;EAS_AF=0.0317;AMR_AF=0.0159;AFR_AF=0.2451;EUR_AF=0.002;SAS_AF=0.0082;AA=T|||;VT=SNP
15	78935661	rs112912595	G	C	100	PASS	AC=377;AF=0.0752796;AN=5008;NS=2504;DP=17185;EAS_AF=0.0317;AMR_AF=0.0159;AFR_AF=0.2451;EUR_AF=0.002;SAS_AF=0.0082;AA=G|||;VT=SNP
15	78936168	rs55988292	A	G	100	PASS	AC=955;AF=0.190695;AN=5008;NS=2504;DP=15928;EAS_AF=0.0238;AMR_AF=0.2622;AFR_AF=0.0991;EUR_AF=0.4046;SAS_AF=0.2157;AA=A|||;VT=SNP
15	78936274	rs112559859	G	A	100	PASS	AC=200;AF=0.0399361;AN=5008;NS=2504;DP=9477;EAS_AF=0.124;AMR_AF=0.0605;AFR_AF=0.0098;EUR_AF=0.008;SAS_AF=0.0123;AA=G|||;VT=SNP
15	78937190	rs79335856	C	T	100	PASS	AC=320;AF=0.0638978;AN=5008;NS=2504;DP=17963;EAS_AF=0.2887;AMR_AF=0.0058;AFR_AF=0.0113;EUR_AF=0;SAS_AF=0.0102;AA=C|||;VT=SNP
15	78937414	rs114586676	T	C	100	PASS	AC=92;AF=0.0183706;AN=5008;NS=2504;DP=15461;EAS_AF=0.0317;AMR_AF=0.0014;AFR_AF=0.0371;EUR_AF=0.002;SAS_AF=0.0082;AA=T|||;VT=SNP
15	78937489	rs55927929	G	A	100	PASS	AC=1076;AF=0.214856;AN=5008;NS=2504;DP=19693;EAS_AF=0.3224;AMR_AF=0.0375;AFR_AF=0.531;EUR_AF=0.002;SAS_AF=0.0215;AA=A|||;VT=SNP
15	78938271	rs142168350	G	A	100	PASS	AC=74;AF=0.0147764;AN=5008;NS=2504;DP=16950;EAS_AF=0.0615;AMR_AF=0;AFR_AF=0.0083;EUR_AF=0;SAS_AF=0.001;AA=G|||;VT=SNP
15	78938633	rs60445394	G	A	100	PASS	AC=304;AF=0.0607029;AN=5008;NS=2504;DP=19506;EAS_AF=0.2887;AMR_AF=0.0043;AFR_AF=0;EUR_AF=0;SAS_AF=0.0102;AA=G|||;VT=SNP
15	78939043	rs80178211	C	T	100	PASS	AC=202;AF=0.0403355;AN=5008;NS=2504;DP=18595;EAS_AF=0.0764;AMR_AF=0.0144;AFR_AF=0.0552;EUR_AF=0.0179;SAS_AF=0.0245;AA=T|||;VT=SNP
15	78939426	rs117846735	G	A	100	PASS	AC=303;AF=0.0605032;AN=5008;NS=2504;DP=13328;EAS_AF=0.2877;AMR_AF=0.0043;AFR_AF=0;EUR_AF=0;SAS_AF=0.0102;AA=G|||;VT=SNP
15	78939575	rs11072773	C	T	100	PASS	AC=375;AF=0.0748802;AN=5008;NS=2504;DP=14645;EAS_AF=0.0317;AMR_AF=0.013;AFR_AF=0.2443;EUR_AF=0.002;SAS_AF=0.0092;AA=C|||;VT=SNP
15	78940795	rs12915539	T	A	100	PASS	AC=928;AF=0.185304;AN=5008;NS=2504;DP=14815;EAS_AF=0.1022;AMR_AF=0.1599;AFR_AF=0.056;EUR_AF=0.3539;SAS_AF=0.2904;AA=T|||;VT=SNP
15	78942035	rs3971872	T	C	100	PASS	AC=4344;AF=0.867412;AN=5008;NS=2504;DP=17478;EAS_AF=0.7857;AMR_AF=0.902;AFR_AF=0.8495;EUR_AF=0.9105;SAS_AF=0.907;AA=C|||;VT=SNP
15	78942134	rs77282437	C	A	100	PASS	AC=83;AF=0.0165735;AN=5008;NS=2504;DP=15132;EAS_AF=0.0556;AMR_AF=0.036;AFR_AF=0.0015;EUR_AF=0;SAS_AF=0;AA=C|||;VT=SNP
15	78942159	rs12901971	T	G	100	PASS	AC=2419;AF=0.483027;AN=5008;NS=2504;DP=14979;EAS_AF=0.1567;AMR_AF=0.4798;AFR_AF=0.4834;EUR_AF=0.7744;SAS_AF=0.5215;AA=G|||;VT=SNP
15	78942339	rs12902294	T	C	100	PASS	AC=2403;AF=0.479832;AN=5008;NS=2504;DP=18098;EAS_AF=0.1567;AMR_AF=0.4784;AFR_AF=0.472;EUR_AF=0.7744;SAS_AF=0.5215;AA=t|||;VT=SNP
15	78943019	rs146519820	G	A	100	PASS	AC=19;AF=0.00379393;AN=5008;NS=2504;DP=20534;EAS_AF=0.0188;AMR_AF=0;AFR_AF=0;EUR_AF=0;SAS_AF=0;AA=G|||;VT=SNP
15	78943085	rs74734427	A	G	100	PASS	AC=288;AF=0.057508;AN=5008;NS=2504;DP=19913;EAS_AF=0.2728;AMR_AF=0.0043;AFR_AF=0;EUR_AF=0;SAS_AF=0.0102;AA=A|||;VT=SNP
15	78943421	rs117023334	G	C	100	PASS	AC=121;AF=0.0241613;AN=5008;NS=2504;DP=20066;EAS_AF=0.0367;AMR_AF=0.062;AFR_AF=0.0023;EUR_AF=0.0189;SAS_AF=0.0194;AA=G|||;VT=SNP
15	78943716	rs147943210	C	T	100	PASS	AC=81;AF=0.0161741;AN=5008;NS=2504;DP=20589;EAS_AF=0.0387;AMR_AF=0.0533;AFR_AF=0.0015;EUR_AF=0.002;SAS_AF=0.001;AA=C|||;VT=SNP
15	78943793	rs74574746	G	A	100	PASS	AC=288;AF=0.057508;AN=5008;NS=2504;DP=20058;EAS_AF=0.2728;AMR_AF=0.0043;AFR_AF=0;EUR_AF=0;SAS_AF=0.0102;AA=G|||;VT=SNP
15	78943910	rs75262975	G	A	100	PASS	AC=82;AF=0.0163738;AN=5008;NS=2504;DP=20111;EAS_AF=0.0327;AMR_AF=0.0014;AFR_AF=0.0287;EUR_AF=0.002;SAS_AF=0.0082;AA=G|||;VT=SNP
15	78944034	rs80263949	T	C	100	PASS	AC=289;AF=0.0577077;AN=5008;NS=2504;DP=22260;EAS_AF=0.2738;AMR_AF=0.0043;AFR_AF=0;EUR_AF=0;SAS_AF=0.0102;AA=C|||;VT=SNP
15	78944538	rs11633178	A	G	100	PASS	AC=939;AF=0.1875;AN=5008;NS=2504;DP=21806;EAS_AF=0.0188;AMR_AF=0.2464;AFR_AF=0.1059;EUR_AF=0.4046;SAS_AF=0.2065;AA=G|||;VT=SNP
15	78944718	rs11634351	G	A	100	PASS	AC=838;AF=0.167332;AN=5008;NS=2504;DP=22577;EAS_AF=0.0188;AMR_AF=0.2435;AFR_AF=0.0318;EUR_AF=0.4046;SAS_AF=0.2055;AA=G|||;VT=SNP
15	78945040	rs8023822	C	G	100	PASS	AC=3319;AF=0.66274;AN=5008;NS=2504;DP=21872;EAS_AF=0.5476;AMR_AF=0.5072;AFR_AF=0.8343;EUR_AF=0.7783;SAS_AF=0.5409;AA=G|||;VT=SNP
15	78945260	rs117143369	G	A	100	PASS	AC=123;AF=0.0245607;AN=5008;NS=2504;DP=20173;EAS_AF=0.0377;AMR_AF=0.0634;AFR_AF=0.0023;EUR_AF=0.0189;SAS_AF=0.0194;AA=G|||;VT=SNP
15	78946110	rs56778876	G	A	100	PASS	AC=91;AF=0.0181709;AN=5008;NS=2504;DP=19557;EAS_AF=0.0327;AMR_AF=0.0014;AFR_AF=0.0295;EUR_AF=0.002;SAS_AF=0.0164;AA=G|||;VT=SNP
15	78946248	rs118092991	T	C	100	PASS	AC=122;AF=0.024361;AN=5008;NS=2504;DP=21186;EAS_AF=0.0367;AMR_AF=0.0634;AFR_AF=0.0023;EUR_AF=0.0189;SAS_AF=0.0194;AA=T|||;VT=SNP
15	78946633	rs12594247	C	T	100	PASS	AC=1004;AF=0.200479;AN=5008;NS=2504;DP=24274;EAS_AF=0.1994;AMR_AF=0.3689;AFR_AF=0.0159;EUR_AF=0.1431;SAS_AF=0.3906;AA=C|||;VT=SNP
15	78946820	rs117214547	T	C	100	PASS	AC=123;AF=0.0245607;AN=5008;NS=2504;DP=20252;EAS_AF=0.0367;AMR_AF=0.0648;AFR_AF=0.0023;EUR_AF=0.0189;SAS_AF=0.0194;AA=T|||;VT=SNP
15	78946863	rs1021070	C	G	100	PASS	AC=1366;AF=0.272764;AN=5008;NS=2504;DP=19981;EAS_AF=0.1379;AMR_AF=0.2378;AFR_AF=0.2958;EUR_AF=0.3708;SAS_AF=0.3047;AA=C|||;VT=SNP
15	78946942	rs77597850	G	A	100	PASS	AC=116;AF=0.0231629;AN=5008;NS=2504;DP=19055;EAS_AF=0.0863;AMR_AF=0.0043;AFR_AF=0.0182;EUR_AF=0;SAS_AF=0.002;AA=G|||;VT=SNP
15	78947611	rs2170311	G	A	100	PASS	AC=941;AF=0.187899;AN=5008;NS=2504;DP=8601;EAS_AF=0.0188;AMR_AF=0.2464;AFR_AF=0.1074;EUR_AF=0.4066;SAS_AF=0.2045;AA=G|||;VT=SNP
15	78947772	rs184092573	A	G	100	PASS	AC=289;AF=0.0577077;AN=5008;NS=2504;DP=9023;EAS_AF=0.2728;AMR_AF=0.0043;AFR_AF=0.0008;EUR_AF=0;SAS_AF=0.0102;AA=-|||;VT=SNP
15	78948152	rs7181405	A	G	100	PASS	AC=1605;AF=0.320487;AN=5008;NS=2504;DP=14564;EAS_AF=0.1389;AMR_AF=0.2507;AFR_AF=0.4675;EUR_AF=0.3728;SAS_AF=0.3047;AA=A|||;VT=SNP
15	78948319	rs11638830	G	C	100	PASS	AC=836;AF=0.166933;AN=5008;NS=2504;DP=16821;EAS_AF=0.0188;AMR_AF=0.2392;AFR_AF=0.0318;EUR_AF=0.4066;SAS_AF=0.2045;AA=G|||;VT=SNP
15	78948850	rs12900336	G	A	100	PASS	AC=3295;AF=0.657947;AN=5008;NS=2504;DP=16606;EAS_AF=0.4276;AMR_AF=0.889;AFR_AF=0.32;EUR_AF=0.9225;SAS_AF=0.9162;AA=A|||;VT=SNP
15	78949060	rs74552499	G	A	100	PASS	AC=118;AF=0.0235623;AN=5008;NS=2504;DP=18078;EAS_AF=0.0883;AMR_AF=0.0043;AFR_AF=0.0182;EUR_AF=0;SAS_AF=0.002;AA=G|||;VT=SNP
15	78949127	rs12900519	C	T	100	PASS	AC=4235;AF=0.845647;AN=5008;NS=2504;DP=17795;EAS_AF=0.747;AMR_AF=0.8732;AFR_AF=0.7852;EUR_AF=0.9225;SAS_AF=0.9305;AA=T|||;VT=SNP
15	78949521	rs117937783	C	G	100	PASS	AC=21;AF=0.00419329;AN=5008;NS=2504;DP=17412;EAS_AF=0.0169;AMR_AF=0;AFR_AF=0;EUR_AF=0.002;SAS_AF=0.002;AA=C|||;VT=SNP
15	78949567	rs78073334	G	C	100	PASS	AC=283;AF=0.0565096;AN=5008;NS=2504;DP=17079;EAS_AF=0.2679;AMR_AF=0.0043;AFR_AF=0;EUR_AF=0;SAS_AF=0.0102;AA=G|||;VT=SNP
15	78949719	rs117598573	A	C	100	PASS	AC=117;AF=0.0233626;AN=5008;NS=2504;DP=19789;EAS_AF=0.0367;AMR_AF=0.0591;AFR_AF=0.0023;EUR_AF=0.0169;SAS_AF=0.0194;AA=A|||;VT=SNP
15	78949906	rs76186187	T	C	100	PASS	AC=85;AF=0.0169728;AN=5008;NS=2504;DP=16275;EAS_AF=0.0565;AMR_AF=0.0375;AFR_AF=0.0015;EUR_AF=0;SAS_AF=0;AA=t|||;VT=SNP
15	78950101	rs12915669	A	C	100	PASS	AC=2738;AF=0.546725;AN=5008;NS=2504;DP=15362;EAS_AF=0.3919;AMR_AF=0.4251;AFR_AF=0.5991;EUR_AF=0.7624;SAS_AF=0.5;AA=A|||;VT=SNP
15	78950206	rs12443430	T	C	100	PASS	AC=175;AF=0.0349441;AN=5008;NS=2504;DP=15156;EAS_AF=0.0714;AMR_AF=0.0591;AFR_AF=0.0076;EUR_AF=0.0169;SAS_AF=0.0358;AA=T|||;VT=SNP
15	78950322	rs78194027	T	C	100	PASS	AC=152;AF=0.0303514;AN=5008;NS=2504;DP=15839;EAS_AF=0.0873;AMR_AF=0.0058;AFR_AF=0.0424;EUR_AF=0.002;SAS_AF=0.002;AA=T|||;VT=SNP
15	78950495	rs146009583	C	T	100	PASS	AC=93;AF=0.0185703;AN=5008;NS=2504;DP=16847;EAS_AF=0.0347;AMR_AF=0.0014;AFR_AF=0.0295;EUR_AF=0.002;SAS_AF=0.0164;AA=C|||;VT=SNP
15	78950651	rs148240261	G	A	100	PASS	AC=224;AF=0.0447284;AN=5008;NS=2504;DP=17505;EAS_AF=0.0714;AMR_AF=0.0605;AFR_AF=0.0424;EUR_AF=0.0189;SAS_AF=0.0358;AA=G|||;VT=SNP
15	78951330	rs150795991	T	C	100	PASS	AC=58;AF=0.0115815;AN=5008;NS=2504;DP=21423;EAS_AF=0.0347;AMR_AF=0;AFR_AF=0.0053;EUR_AF=0;SAS_AF=0.0164;AA=T|||;VT=SNP
15	78952110	rs4887074	G	C	100	PASS	AC=1905;AF=0.380391;AN=5008;NS=2504;DP=23712;EAS_AF=0.121;AMR_AF=0.402;AFR_AF=0.1982;EUR_AF=0.7584;SAS_AF=0.4898;AA=G|||;VT=SNP
15	78952401	rs145434285	T	G	100	PASS	AC=116;AF=0.0231629;AN=5008;NS=2504;DP=17930;EAS_AF=0.0863;AMR_AF=0.0043;AFR_AF=0.0182;EUR_AF=0;SAS_AF=0.002;AA=T|||;VT=SNP
15	78952465	rs145368744	C	T	100	PASS	AC=58;AF=0.0115815;AN=5008;NS=2504;DP=19795;EAS_AF=0.0347;AMR_AF=0;AFR_AF=0.0053;EUR_AF=0;SAS_AF=0.0164;AA=C|||;VT=SNP
15	78952697	rs11072774	C	T	100	PASS	AC=1412;AF=0.281949;AN=5008;NS=2504;DP=16841;EAS_AF=0.2728;AMR_AF=0.4971;AFR_AF=0.1702;EUR_AF=0.162;SAS_AF=0.4131;AA=C|||;VT=SNP
15	78952756	rs12912524	G	A	100	PASS	AC=1906;AF=0.380591;AN=5008;NS=2504;DP=18747;EAS_AF=0.121;AMR_AF=0.402;AFR_AF=0.1989;EUR_AF=0.7584;SAS_AF=0.4898;AA=G|||;VT=SNP
15	78953131	rs4887075	C	T	100	PASS	AC=4328;AF=0.864217;AN=5008;NS=2504;DP=18119;EAS_AF=0.7798;AMR_AF=0.9265;AFR_AF=0.8011;EUR_AF=0.9235;SAS_AF=0.9315;AA=T|||;VT=SNP
15	78953279	rs78729506	C	T	100	PASS	AC=120;AF=0.0239617;AN=5008;NS=2504;DP=19573;EAS_AF=0.0367;AMR_AF=0.0605;AFR_AF=0.0038;EUR_AF=0.0169;SAS_AF=0.0194;AA=C|||;VT=SNP
15	78953346	rs12593043	T	A	100	PASS	AC=4295;AF=0.857628;AN=5008;NS=2504;DP=18304;EAS_AF=0.7808;AMR_AF=0.9251;AFR_AF=0.7753;EUR_AF=0.9245;SAS_AF=0.9315;AA=A|||;VT=SNP
15	78953397	rs16969996	C	T	100	PASS	AC=80;AF=0.0159744;AN=5008;NS=2504;DP=17664;EAS_AF=0.0794;AMR_AF=0;AFR_AF=0;EUR_AF=0;SAS_AF=0;AA=C|||;VT=SNP
15	78953464	rs12595350	G	A	100	PASS	AC=1088;AF=0.217252;AN=5008;NS=2504;DP=16220;EAS_AF=0.2351;AMR_AF=0.4251;AFR_AF=0.0189;EUR_AF=0.1451;SAS_AF=0.3937;AA=G|||;VT=SNP
15	78953486	rs115000911	G	A	100	PASS	AC=185;AF=0.0369409;AN=5008;NS=2504;DP=16076;EAS_AF=0.121;AMR_AF=0.0014;AFR_AF=0.0318;EUR_AF=0.002;SAS_AF=0.0184;AA=G|||;VT=SNP
15	78953740	rs7163204	G	A	100	PASS	AC=1292;AF=0.257987;AN=5008;NS=2504;DP=17895;EAS_AF=0.2341;AMR_AF=0.4366;AFR_AF=0.1679;EUR_AF=0.1451;SAS_AF=0.3937;AA=G|||;VT=SNP
15	78953785	rs17487514	C	T	100	PASS	AC=531;AF=0.10603;AN=5008;NS=2504;DP=18038;EAS_AF=0.003;AMR_AF=0.1844;AFR_AF=0.0189;EUR_AF=0.2803;SAS_AF=0.0951;AA=C|||;VT=SNP
15	78953919	rs7164665	T	C	100	PASS	AC=1294;AF=0.258387;AN=5008;NS=2504;DP=16544;EAS_AF=0.2341;AMR_AF=0.4366;AFR_AF=0.1694;EUR_AF=0.1451;SAS_AF=0.3937;AA=T|||;VT=SNP
15	78953921	rs75865414	G	A	100	PASS	AC=283;AF=0.0565096;AN=5008;NS=2504;DP=16606;EAS_AF=0.2679;AMR_AF=0.0043;AFR_AF=0;EUR_AF=0;SAS_AF=0.0102;AA=G|||;VT=SNP
15	78953930	rs12437528	G	T	100	PASS	AC=118;AF=0.0235623;AN=5008;NS=2504;DP=16521;EAS_AF=0.0367;AMR_AF=0.0605;AFR_AF=0.0023;EUR_AF=0.0169;SAS_AF=0.0194;AA=G|||;VT=SNP
15	78954197	rs12437537	A	C	100	PASS	AC=115;AF=0.0229633;AN=5008;NS=2504;DP=19511;EAS_AF=0.0367;AMR_AF=0.0605;AFR_AF=0.0023;EUR_AF=0.0149;SAS_AF=0.0184;AA=A|||;VT=SNP
15	78954379	rs12899135	A	G	100	PASS	AC=826;AF=0.164936;AN=5008;NS=2504;DP=18412;EAS_AF=0.0188;AMR_AF=0.2392;AFR_AF=0.0227;EUR_AF=0.4076;SAS_AF=0.2055;AA=A|||;VT=SNP
15	78955071	rs149830748	A	G	100	PASS	AC=31;AF=0.0061901;AN=5008;NS=2504;DP=17355;EAS_AF=0.0278;AMR_AF=0;AFR_AF=0;EUR_AF=0;SAS_AF=0.0031;AA=A|||;VT=SNP
15	78955646	rs117981207	C	T	100	PASS	AC=284;AF=0.0567093;AN=5008;NS=2504;DP=17296;EAS_AF=0.2688;AMR_AF=0.0043;AFR_AF=0;EUR_AF=0;SAS_AF=0.0102;AA=C|||;VT=SNP
15	78955947	rs138027166	A	T	100	PASS	AC=59;AF=0.0117812;AN=5008;NS=2504;DP=12926;EAS_AF=0.0347;AMR_AF=0;AFR_AF=0.0061;EUR_AF=0;SAS_AF=0.0164;AA=A|||;VT=SNP
15	78956097	rs79640320	C	A	100	PASS	AC=123;AF=0.0245607;AN=5008;NS=2504;DP=17394;EAS_AF=0.0853;AMR_AF=0.0043;AFR_AF=0.0234;EUR_AF=0.001;SAS_AF=0.002;AA=C|||;VT=SNP
15	78956192	rs12148319	A	G	100	PASS	AC=1314;AF=0.26238;AN=5008;NS=2504;DP=19128;EAS_AF=0.2341;AMR_AF=0.4366;AFR_AF=0.1868;EUR_AF=0.1451;SAS_AF=0.3906;AA=A|||;VT=SNP
15	78956338	rs12910237	C	T	100	PASS	AC=986;AF=0.196885;AN=5008;NS=2504;DP=17704;EAS_AF=0.1032;AMR_AF=0.1585;AFR_AF=0.1082;EUR_AF=0.3519;SAS_AF=0.2812;AA=C|||;VT=SNP
15	78956806	rs1996371	T	C	100	PASS	AC=837;AF=0.167133;AN=5008;NS=2504;DP=21128;EAS_AF=0.0188;AMR_AF=0.2392;AFR_AF=0.031;EUR_AF=0.4076;SAS_AF=0.2055;AA=t|||;VT=SNP
15	78956846	rs75099792	C	T	100	PASS	AC=176;AF=0.0351438;AN=5008;NS=2504;DP=21011;EAS_AF=0.0714;AMR_AF=0.0605;AFR_AF=0.0076;EUR_AF=0.0169;SAS_AF=0.0358;AA=c|||;VT=SNP
15	78957594	rs148747811	G	A	100	PASS	AC=128;AF=0.0255591;AN=5008;NS=2504;DP=19672;EAS_AF=0.0367;AMR_AF=0.0605;AFR_AF=0.0121;EUR_AF=0.0149;SAS_AF=0.0184;AA=G|||;VT=SNP
15	78957720	rs80128628	T	C	100	PASS	AC=286;AF=0.0571086;AN=5008;NS=2504;DP=18041;EAS_AF=0.2708;AMR_AF=0.0043;AFR_AF=0;EUR_AF=0;SAS_AF=0.0102;AA=T|||;VT=SNP
15	78958217	rs79212093	T	C	100	PASS	AC=286;AF=0.0571086;AN=5008;NS=2504;DP=20020;EAS_AF=0.2708;AMR_AF=0.0043;AFR_AF=0;EUR_AF=0;SAS_AF=0.0102;AA=T|||;VT=SNP
15	78958788	rs8034028	T	C	100	PASS	AC=3873;AF=0.773363;AN=5008;NS=2504;DP=17945;EAS_AF=0.7044;AMR_AF=0.8516;AFR_AF=0.584;EUR_AF=0.9046;SAS_AF=0.91;AA=C|||;VT=SNP
15	78959037	rs12594550	C	G	100	PASS	AC=1182;AF=0.236022;AN=5008;NS=2504;DP=16290;EAS_AF=0.1915;AMR_AF=0.428;AFR_AF=0.1248;EUR_AF=0.1431;SAS_AF=0.3916;AA=C|||;VT=SNP
15	78959117	rs79345755	T	C	100	PASS	AC=401;AF=0.0800719;AN=5008;NS=2504;DP=17870;EAS_AF=0.3552;AMR_AF=0.0086;AFR_AF=0.0189;EUR_AF=0;SAS_AF=0.0123;AA=T|||;VT=SNP
15	78959322	rs6495312	T	C	100	PASS	AC=4161;AF=0.830871;AN=5008;NS=2504;DP=14156;EAS_AF=0.7431;AMR_AF=0.9251;AFR_AF=0.705;EUR_AF=0.9235;SAS_AF=0.9294;AA=C|||;VT=SNP
15	78960529	rs6495314	A	C	100	PASS	AC=1516;AF=0.302716;AN=5008;NS=2504;DP=22621;EAS_AF=0.3839;AMR_AF=0.2608;AFR_AF=0.2428;EUR_AF=0.4115;SAS_AF=0.2178;AA=A|||;VT=SNP
15	78961421	rs12324203	G	A	100	PASS	AC=268;AF=0.0535144;AN=5008;NS=2504;DP=14299;EAS_AF=0.0337;AMR_AF=0.0274;AFR_AF=0.0953;EUR_AF=0.0437;SAS_AF=0.046;AA=G|||;VT=SNP
15	78961449	rs58946838	A	C	100	PASS	AC=1000;AF=0.199681;AN=5008;NS=2504;DP=13769;EAS_AF=0.1042;AMR_AF=0.1585;AFR_AF=0.1271;EUR_AF=0.3419;SAS_AF=0.2791;AA=A|||;VT=SNP
15	78961891	rs117899833	A	G	100	PASS	AC=121;AF=0.0241613;AN=5008;NS=2504;DP=15468;EAS_AF=0.0407;AMR_AF=0.0591;AFR_AF=0.003;EUR_AF=0.0149;SAS_AF=0.0204;AA=A|||;VT=SNP
15	78962618	rs76943320	G	T	100	PASS	AC=58;AF=0.0115815;AN=5008;NS=2504;DP=19117;EAS_AF=0.0565;AMR_AF=0;AFR_AF=0;EUR_AF=0;SAS_AF=0.001;AA=G|||;VT=SNP
15	78962803	rs144425814	C	T	100	PASS	AC=268;AF=0.0535144;AN=5008;NS=2504;DP=14647;EAS_AF=0.0337;AMR_AF=0.0274;AFR_AF=0.0953;EUR_AF=0.0447;SAS_AF=0.045;AA=C|||;VT=SNP
15	78963570	rs74730907	A	G	100	PASS	AC=286;AF=0.0571086;AN=5008;NS=2504;DP=16962;EAS_AF=0.2728;AMR_AF=0.0043;AFR_AF=0;EUR_AF=0;SAS_AF=0.0082;AA=A|||;VT=SNP
15	78963994	rs922691	A	G	100	PASS	AC=1161;AF=0.231829;AN=5008;NS=2504;DP=17370;EAS_AF=0.1042;AMR_AF=0.17;AFR_AF=0.2413;EUR_AF=0.3439;SAS_AF=0.2791;AA=A|||;VT=SNP
15	78964289	rs138343299	G	A	100	PASS	AC=26;AF=0.00519169;AN=5008;NS=2504;DP=19559;EAS_AF=0.0258;AMR_AF=0;AFR_AF=0;EUR_AF=0;SAS_AF=0;AA=G|||;VT=SNP
15	78964362	rs12905641	C	T	100	PASS	AC=1152;AF=0.230032;AN=5008;NS=2504;DP=17873;EAS_AF=0.1042;AMR_AF=0.1686;AFR_AF=0.2405;EUR_AF=0.337;SAS_AF=0.2791;AA=C|||;VT=SNP
15	78964464	rs76912891	G	A	100	PASS	AC=336;AF=0.0670927;AN=5008;NS=2504;DP=18106;EAS_AF=0.0308;AMR_AF=0.0533;AFR_AF=0.1021;EUR_AF=0.0616;SAS_AF=0.0726;AA=g|||;VT=SNP
15	78964498	rs8032156	A	G	100	PASS	AC=3267;AF=0.652356;AN=5008;NS=2504;DP=17245;EAS_AF=0.5595;AMR_AF=0.5461;AFR_AF=0.6952;EUR_AF=0.8211;SAS_AF=0.592;AA=a|||;VT=SNP
15	78964932	rs80329401	G	A	100	PASS	AC=123;AF=0.0245607;AN=5008;NS=2504;DP=20468;EAS_AF=0.0903;AMR_AF=0.0043;AFR_AF=0.0204;EUR_AF=0;SAS_AF=0.002;AA=G|||;VT=SNP
15	78965031	rs77495006	A	G	100	PASS	AC=409;AF=0.0816693;AN=5008;NS=2504;DP=16097;EAS_AF=0.3621;AMR_AF=0.0086;AFR_AF=0.0212;EUR_AF=0;SAS_AF=0.0102;AA=A|||;VT=SNP
15	78965209	rs74634068	G	A	100	PASS	AC=261;AF=0.0521166;AN=5008;NS=2504;DP=19205;EAS_AF=0.0308;AMR_AF=0.0259;AFR_AF=0.0938;EUR_AF=0.0437;SAS_AF=0.045;AA=G|||;VT=SNP
15	78965254	rs7178007	G	A	100	PASS	AC=886;AF=0.176917;AN=5008;NS=2504;DP=18133;EAS_AF=0.1042;AMR_AF=0.1571;AFR_AF=0.0454;EUR_AF=0.337;SAS_AF=0.2791;AA=G|||;VT=SNP
15	78965497	rs77653548	A	G	100	PASS	AC=285;AF=0.0569089;AN=5008;NS=2504;DP=18240;EAS_AF=0.2718;AMR_AF=0.0043;AFR_AF=0;EUR_AF=0;SAS_AF=0.0082;AA=A|||;VT=SNP
15	78965866	rs61630816	T	C	100	PASS	AC=1285;AF=0.256589;AN=5008;NS=2504;DP=18519;EAS_AF=0.1944;AMR_AF=0.1729;AFR_AF=0.2663;EUR_AF=0.337;SAS_AF=0.2843;AA=T|||;VT=SNP
15	78965917	rs34694149	C	T	100	PASS	AC=1284;AF=0.25639;AN=5008;NS=2504;DP=19241;EAS_AF=0.1944;AMR_AF=0.1729;AFR_AF=0.2655;EUR_AF=0.337;SAS_AF=0.2843;AA=C|||;VT=SNP
15	78965966	rs11072783	G	A	100	PASS	AC=3291;AF=0.657149;AN=5008;NS=2504;DP=20054;EAS_AF=0.5833;AMR_AF=0.5461;AFR_AF=0.6952;EUR_AF=0.8211;SAS_AF=0.592;AA=A|||;VT=SNP
15	78966058	rs11072784	T	C	100	PASS	AC=3303;AF=0.659545;AN=5008;NS=2504;DP=20464;EAS_AF=0.5833;AMR_AF=0.5461;AFR_AF=0.6952;EUR_AF=0.8211;SAS_AF=0.6043;AA=C|||;VT=SNP
15	78966655	rs11639372	C	T	100	PASS	AC=981;AF=0.195887;AN=5008;NS=2504;DP=17644;EAS_AF=0.0188;AMR_AF=0.245;AFR_AF=0.1377;EUR_AF=0.4066;SAS_AF=0.2055;AA=C|||;VT=SNP
15	78966761	rs117027301	G	C	100	PASS	AC=122;AF=0.024361;AN=5008;NS=2504;DP=20628;EAS_AF=0.0903;AMR_AF=0.0043;AFR_AF=0.0197;EUR_AF=0;SAS_AF=0.002;AA=G|||;VT=SNP
15	78967401	rs12902602	A	G	100	PASS	AC=835;AF=0.166733;AN=5008;NS=2504;DP=21664;EAS_AF=0.0188;AMR_AF=0.2406;AFR_AF=0.031;EUR_AF=0.4046;SAS_AF=0.2055;AA=A|||;VT=SNP
15	78967786	rs60565501	T	C	100	PASS	AC=553;AF=0.110423;AN=5008;NS=2504;DP=18499;EAS_AF=0.3611;AMR_AF=0.013;AFR_AF=0.1165;EUR_AF=0.001;SAS_AF=0.0256;AA=C|||;VT=SNP
15	78968179	rs1021071	G	C	100	PASS	AC=835;AF=0.166733;AN=5008;NS=2504;DP=19116;EAS_AF=0.0188;AMR_AF=0.2406;AFR_AF=0.031;EUR_AF=0.4056;SAS_AF=0.2045;AA=g|||;VT=SNP
15	78968229	rs11072785	C	T	100	PASS	AC=860;AF=0.171725;AN=5008;NS=2504;DP=19660;EAS_AF=0.0188;AMR_AF=0.2406;AFR_AF=0.0484;EUR_AF=0.4046;SAS_AF=0.2076;AA=c|||;VT=SNP
15	78968268	rs11857532	T	G	100	PASS	AC=1543;AF=0.308107;AN=5008;NS=2504;DP=20852;EAS_AF=0.0734;AMR_AF=0.2839;AFR_AF=0.4319;EUR_AF=0.4513;SAS_AF=0.2526;AA=t|||;VT=SNP
15	78968310	rs62010525	C	G	100	PASS	AC=1440;AF=0.28754;AN=5008;NS=2504;DP=21510;EAS_AF=0.4177;AMR_AF=0.4481;AFR_AF=0.1097;EUR_AF=0.1769;SAS_AF=0.3937;AA=c|||;VT=SNP
15	78969256	rs4886579	C	T	100	PASS	AC=858;AF=0.171326;AN=5008;NS=2504;DP=13993;EAS_AF=0.0188;AMR_AF=0.2406;AFR_AF=0.0484;EUR_AF=0.4036;SAS_AF=0.2065;AA=C|||;VT=SNP
15	78969358	rs76507625	T	C	100	PASS	AC=241;AF=0.048123;AN=5008;NS=2504;DP=18689;EAS_AF=0.1131;AMR_AF=0.0519;AFR_AF=0.0023;EUR_AF=0.0626;SAS_AF=0.0256;AA=T|||;VT=SNP
15	78969385	rs4886580	T	G	100	PASS	AC=1665;AF=0.332468;AN=5008;NS=2504;DP=19566;EAS_AF=0.379;AMR_AF=0.2709;AFR_AF=0.3487;EUR_AF=0.4046;SAS_AF=0.2321;AA=T|||;VT=SNP
15	78969490	rs74945122	A	G	100	PASS	AC=284;AF=0.0567093;AN=5008;NS=2504;DP=21279;EAS_AF=0.2708;AMR_AF=0.0043;AFR_AF=0;EUR_AF=0;SAS_AF=0.0082;AA=a|||;VT=SNP
15	78970259	rs16970006	T	C	100	PASS	AC=829;AF=0.165535;AN=5008;NS=2504;DP=22089;EAS_AF=0.1925;AMR_AF=0.3631;AFR_AF=0.0061;EUR_AF=0.0775;SAS_AF=0.3037;AA=T|||;VT=SNP
15	78970985	rs116884337	G	A	100	PASS	AC=284;AF=0.0567093;AN=5008;NS=2504;DP=18322;EAS_AF=0.2708;AMR_AF=0.0043;AFR_AF=0;EUR_AF=0;SAS_AF=0.0082;AA=G|||;VT=SNP
15	78971136	rs8032552	T	C	100	PASS	AC=2414;AF=0.482029;AN=5008;NS=2504;DP=16874;EAS_AF=0.8333;AMR_AF=0.5144;AFR_AF=0.3737;EUR_AF=0.2376;SAS_AF=0.4949;AA=C|||;VT=SNP
15	78972977	rs11072787	T	C	100	PASS	AC=2196;AF=0.438498;AN=5008;NS=2504;DP=16296;EAS_AF=0.4692;AMR_AF=0.5187;AFR_AF=0.4939;EUR_AF=0.2406;SAS_AF=0.4785;AA=C|||;VT=SNP
15	78973356	rs8043105	C	T	100	PASS	AC=268;AF=0.0535144;AN=5008;NS=2504;DP=20324;EAS_AF=0.0476;AMR_AF=0.0591;AFR_AF=0.0613;EUR_AF=0.0437;SAS_AF=0.0552;AA=C|||;VT=SNP
15	78973393	rs8043123	C	T	100	PASS	AC=1747;AF=0.348842;AN=5008;NS=2504;DP=21365;EAS_AF=0.4692;AMR_AF=0.4957;AFR_AF=0.1778;EUR_AF=0.2376;SAS_AF=0.4663;AA=C|||;VT=SNP
15	78973772	rs57260218	C	T	100	PASS	AC=1746;AF=0.348642;AN=5008;NS=2504;DP=18342;EAS_AF=0.4683;AMR_AF=0.4957;AFR_AF=0.1778;EUR_AF=0.2376;SAS_AF=0.4663;AA=C|||;VT=SNP
15	78974545	rs8038920	A	G	100	PASS	AC=3172;AF=0.633387;AN=5008;NS=2504;DP=19422;EAS_AF=0.5933;AMR_AF=0.7637;AFR_AF=0.5431;EUR_AF=0.6441;SAS_AF=0.6933;AA=A|||;VT=SNP
15	78975416	rs62010551	G	A	100	PASS	AC=122;AF=0.024361;AN=5008;NS=2504;DP=18122;EAS_AF=0.0387;AMR_AF=0.0115;AFR_AF=0.003;EUR_AF=0.0159;SAS_AF=0.0562;AA=G|||;VT=SNP
15	78975525	rs77953393	G	A	100	PASS	AC=122;AF=0.024361;AN=5008;NS=2504;DP=18120;EAS_AF=0.0387;AMR_AF=0.013;AFR_AF=0.0015;EUR_AF=0.0159;SAS_AF=0.0573;AA=G|||;VT=SNP
15	78975742	rs58115278	C	A	100	PASS	AC=297;AF=0.0593051;AN=5008;NS=2504;DP=17096;EAS_AF=0.2837;AMR_AF=0.0043;AFR_AF=0;EUR_AF=0;SAS_AF=0.0082;AA=C|||;VT=SNP
15	78975855	rs72743199	A	T	100	PASS	AC=847;AF=0.169129;AN=5008;NS=2504;DP=15926;EAS_AF=0.0188;AMR_AF=0.2392;AFR_AF=0.0431;EUR_AF=0.4036;SAS_AF=0.2035;AA=A|||;VT=SNP
15	78976014	rs73467254	G	C	100	PASS	AC=721;AF=0.14397;AN=5008;NS=2504;DP=14068;EAS_AF=0.1101;AMR_AF=0.0533;AFR_AF=0.3714;EUR_AF=0.0209;SAS_AF=0.0624;AA=C|||;VT=SNP
15	78977330	rs1158778	A	T	100	PASS	AC=723;AF=0.144369;AN=5008;NS=2504;DP=20345;EAS_AF=0.1091;AMR_AF=0.0533;AFR_AF=0.3714;EUR_AF=0.0229;SAS_AF=0.0634;AA=T|||;VT=SNP
15	78977546	rs76870571	G	T	100	PASS	AC=299;AF=0.0597045;AN=5008;NS=2504;DP=20977;EAS_AF=0.2857;AMR_AF=0.0043;AFR_AF=0;EUR_AF=0;SAS_AF=0.0082;AA=G|||;VT=SNP
15	78977670	rs77855008	G	A	100	PASS	AC=153;AF=0.0305511;AN=5008;NS=2504;DP=18883;EAS_AF=0.1091;AMR_AF=0.0043;AFR_AF=0.0151;EUR_AF=0;SAS_AF=0.0204;AA=G|||;VT=SNP
15	78978116	rs75302030	T	C	100	PASS	AC=166;AF=0.033147;AN=5008;NS=2504;DP=17867;EAS_AF=0.1091;AMR_AF=0.0043;AFR_AF=0.0151;EUR_AF=0;SAS_AF=0.0337;AA=T|||;VT=SNP
15	78978318	rs61142483	T	G	100	PASS	AC=725;AF=0.144768;AN=5008;NS=2504;DP=22491;EAS_AF=0.1091;AMR_AF=0.0548;AFR_AF=0.3722;EUR_AF=0.0229;SAS_AF=0.0634;AA=G|||;VT=SNP
15	78978364	rs4887077	C	T	100	PASS	AC=847;AF=0.169129;AN=5008;NS=2504;DP=23040;EAS_AF=0.0188;AMR_AF=0.2406;AFR_AF=0.0424;EUR_AF=0.4036;SAS_AF=0.2035;AA=C|||;VT=SNP
15	78978696	rs74024423	C	T	100	PASS	AC=711;AF=0.141973;AN=5008;NS=2504;DP=20758;EAS_AF=0.1091;AMR_AF=0.0548;AFR_AF=0.3714;EUR_AF=0.0229;SAS_AF=0.0501;AA=T|||;VT=SNP
15	78980731	rs113690535	A	G	100	PASS	AC=686;AF=0.136981;AN=5008;NS=2504;DP=18442;EAS_AF=0.1091;AMR_AF=0.0533;AFR_AF=0.3714;EUR_AF=0.0229;SAS_AF=0.0256;AA=G|||;VT=SNP
15	78981001	rs2869550	T	C	100	PASS	AC=586;AF=0.117013;AN=5008;NS=2504;DP=18482;EAS_AF=0.3562;AMR_AF=0.2637;AFR_AF=0.0106;EUR_AF=0.003;SAS_AF=0.0276;AA=T|||;VT=SNP
15	78981282	rs34275594	A	C	100	PASS	AC=946;AF=0.188898;AN=5008;NS=2504;DP=19040;EAS_AF=0.1121;AMR_AF=0.1614;AFR_AF=0.0756;EUR_AF=0.3419;SAS_AF=0.2832;AA=A|||;VT=SNP
15	78981348	rs12901913	C	T	100	PASS	AC=822;AF=0.164137;AN=5008;NS=2504;DP=19965;EAS_AF=0.0188;AMR_AF=0.2406;AFR_AF=0.0234;EUR_AF=0.4036;SAS_AF=0.2035;AA=C|||;VT=SNP
15	78981423	rs2869551	A	G	100	PASS	AC=305;AF=0.0609026;AN=5008;NS=2504;DP=20232;EAS_AF=0.0635;AMR_AF=0.2695;AFR_AF=0.0106;EUR_AF=0.0179;SAS_AF=0.0225;AA=A|||;VT=SNP
15	78981758	rs6495315	T	C	100	PASS	AC=706;AF=0.140974;AN=5008;NS=2504;DP=16851;EAS_AF=0.1091;AMR_AF=0.0548;AFR_AF=0.3676;EUR_AF=0.0229;SAS_AF=0.0501;AA=t|||;VT=SNP
15	78981833	rs144837936	G	A	100	PASS	AC=65;AF=0.0129792;AN=5008;NS=2504;DP=19119;EAS_AF=0.0575;AMR_AF=0.0072;AFR_AF=0;EUR_AF=0;SAS_AF=0.002;AA=G|||;VT=SNP
15	78982521	rs113718125	G	A	100	PASS	AC=705;AF=0.140775;AN=5008;NS=2504;DP=17297;EAS_AF=0.1091;AMR_AF=0.0533;AFR_AF=0.3676;EUR_AF=0.0229;SAS_AF=0.0501;AA=G|||;VT=SNP
15	78982526	rs113413210	T	C	100	PASS	AC=720;AF=0.14377;AN=5008;NS=2504;DP=17495;EAS_AF=0.1091;AMR_AF=0.0548;AFR_AF=0.3684;EUR_AF=0.0229;SAS_AF=0.0634;AA=C|||;VT=SNP
15	78982575	rs116890910	G	A	100	PASS	AC=37;AF=0.00738818;AN=5008;NS=2504;DP=18192;EAS_AF=0.0367;AMR_AF=0;AFR_AF=0;EUR_AF=0;SAS_AF=0;AA=G|||;VT=SNP
15	78982920	rs138606522	G	A	100	PASS	AC=37;AF=0.00738818;AN=5008;NS=2504;DP=18454;EAS_AF=0.0367;AMR_AF=0;AFR_AF=0;EUR_AF=0;SAS_AF=0;AA=G|||;VT=SNP
15	78983342	rs75611532	G	T	100	PASS	AC=252;AF=0.0503195;AN=5008;NS=2504;DP=17251;EAS_AF=0.1091;AMR_AF=0.0317;AFR_AF=0.0575;EUR_AF=0.0189;SAS_AF=0.0256;AA=G|||;VT=SNP
15	78983559	rs11638372	C	T	100	PASS	AC=847;AF=0.169129;AN=5008;NS=2504;DP=18939;EAS_AF=0.0188;AMR_AF=0.2406;AFR_AF=0.0416;EUR_AF=0.4046;SAS_AF=0.2035;AA=C|||;VT=SNP
15	78984214	rs922692	C	A	100	PASS	AC=833;AF=0.166334;AN=5008;NS=2504;DP=19445;EAS_AF=0.0188;AMR_AF=0.2406;AFR_AF=0.031;EUR_AF=0.4046;SAS_AF=0.2035;AA=C|||;VT=SNP
15	78984328	rs76231650	A	T	100	PASS	AC=302;AF=0.0603035;AN=5008;NS=2504;DP=18303;EAS_AF=0.1081;AMR_AF=0.0317;AFR_AF=0.0688;EUR_AF=0.0189;SAS_AF=0.0624;AA=A|||;VT=SNP
15	78984507	rs28444683	C	A	100	PASS	AC=904;AF=0.180511;AN=5008;NS=2504;DP=19155;EAS_AF=0.1101;AMR_AF=0.1513;AFR_AF=0.0658;EUR_AF=0.326;SAS_AF=0.2791;AA=C|||;VT=SNP
15	78985269	rs117370250	G	A	100	PASS	AC=3408;AF=0.680511;AN=5008;NS=2504;DP=15856;EAS_AF=0.5248;AMR_AF=0.6657;AFR_AF=0.4418;EUR_AF=0.9553;SAS_AF=0.8916;AA=G|||;VT=SNP
15	78985317	rs28661610	G	A	100	PASS	AC=1450;AF=0.289537;AN=5008;NS=2504;DP=17682;EAS_AF=0.4028;AMR_AF=0.2695;AFR_AF=0.1778;EUR_AF=0.2266;SAS_AF=0.4029;AA=G|||;VT=SNP
15	78985342	rs3825806	C	A	100	PASS	AC=3456;AF=0.690096;AN=5008;NS=2504;DP=19063;EAS_AF=0.5327;AMR_AF=0.6715;AFR_AF=0.4463;EUR_AF=0.9722;SAS_AF=0.9049;AA=C|||;VT=SNP
15	78985433	rs117042958	C	T	100	PASS	AC=22;AF=0.00439297;AN=5008;NS=2504;DP=21014;EAS_AF=0.0218;AMR_AF=0;AFR_AF=0;EUR_AF=0;SAS_AF=0;AA=C|||;VT=SNP
15	78985641	rs12441736	T	C	100	PASS	AC=598;AF=0.119409;AN=5008;NS=2504;DP=21135;EAS_AF=0.3591;AMR_AF=0.2637;AFR_AF=0.0151;EUR_AF=0.003;SAS_AF=0.0307;AA=T|||;VT=SNP
15	78986101	rs6495316	T	A	100	PASS	AC=4058;AF=0.810304;AN=5008;NS=2504;DP=18004;EAS_AF=0.8919;AMR_AF=0.938;AFR_AF=0.4622;EUR_AF=0.9751;SAS_AF=0.9366;AA=T|||;VT=SNP
15	78986563	rs78878951	G	A	100	PASS	AC=598;AF=0.119409;AN=5008;NS=2504;DP=18033;EAS_AF=0.3591;AMR_AF=0.2637;AFR_AF=0.0151;EUR_AF=0.003;SAS_AF=0.0307;AA=G|||;VT=SNP
15	78986643	rs77832859	T	C	100	PASS	AC=105;AF=0.0209665;AN=5008;NS=2504;DP=19273;EAS_AF=0.1002;AMR_AF=0;AFR_AF=0;EUR_AF=0;SAS_AF=0.0041;AA=T|||;VT=SNP
15	78986758	rs8041651	G	T	100	PASS	AC=4669;AF=0.932308;AN=5008;NS=2504;DP=22992;EAS_AF=0.7044;AMR_AF=0.9957;AFR_AF=0.9773;EUR_AF=1;SAS_AF=0.9918;AA=T|||;VT=SNP
15	78986805	rs8041377	A	G	100	PASS	AC=498;AF=0.0994409;AN=5008;NS=2504;DP=23135;EAS_AF=0.1081;AMR_AF=0.0447;AFR_AF=0.2088;EUR_AF=0.0229;SAS_AF=0.0603;AA=A|||;VT=SNP
15	78987225	rs12593207	G	A	100	PASS	AC=1038;AF=0.207268;AN=5008;NS=2504;DP=21873;EAS_AF=0.2738;AMR_AF=0.1859;AFR_AF=0.1475;EUR_AF=0.0984;SAS_AF=0.3466;AA=G|||;VT=SNP
15	78987229	rs1878396	C	T	100	PASS	AC=3872;AF=0.773163;AN=5008;NS=2504;DP=21523;EAS_AF=0.6389;AMR_AF=0.7176;AFR_AF=0.5998;EUR_AF=0.995;SAS_AF=0.9571;AA=T|||;VT=SNP
15	78987686	rs62010552	T	C	100	PASS	AC=1732;AF=0.345847;AN=5008;NS=2504;DP=19677;EAS_AF=0.4127;AMR_AF=0.2839;AFR_AF=0.3858;EUR_AF=0.2187;SAS_AF=0.3978;AA=T|||;VT=SNP
15	78987885	rs76074408	A	G	100	PASS	AC=367;AF=0.0732827;AN=5008;NS=2504;DP=21027;EAS_AF=0.1736;AMR_AF=0.0432;AFR_AF=0.0545;EUR_AF=0.0288;SAS_AF=0.0624;AA=A|||;VT=SNP
15	78989821	rs1114829	G	A	100	PASS	AC=2533;AF=0.505791;AN=5008;NS=2504;DP=18865;EAS_AF=0.8115;AMR_AF=0.2896;AFR_AF=0.6407;EUR_AF=0.2197;SAS_AF=0.456;AA=A|||;VT=SNP
15	78990300	rs8039600	G	A	100	PASS	AC=2007;AF=0.400759;AN=5008;NS=2504;DP=22362;EAS_AF=0.5278;AMR_AF=0.2781;AFR_AF=0.4728;EUR_AF=0.2167;SAS_AF=0.4489;AA=G|||;VT=SNP
15	78991292	rs7163236	C	A	100	PASS	AC=1895;AF=0.378395;AN=5008;NS=2504;DP=18417;EAS_AF=0.5268;AMR_AF=0.2752;AFR_AF=0.3926;EUR_AF=0.2167;SAS_AF=0.4458;AA=C|||;VT=SNP
15	78991716	rs6495317	A	C	100	PASS	AC=2205;AF=0.440296;AN=5008;NS=2504;DP=15133;EAS_AF=0.5268;AMR_AF=0.2839;AFR_AF=0.6172;EUR_AF=0.2197;SAS_AF=0.4499;AA=A|||;VT=SNP
15	78992025	rs11072790	C	T	100	PASS	AC=1185;AF=0.236621;AN=5008;NS=2504;DP=19083;EAS_AF=0.0883;AMR_AF=0.5101;AFR_AF=0.0794;EUR_AF=0.4105;SAS_AF=0.229;AA=C|||;VT=SNP
15	78992116	rs7169223	A	G	100	PASS	AC=928;AF=0.185304;AN=5008;NS=2504;DP=20124;EAS_AF=0.1002;AMR_AF=0.1628;AFR_AF=0.0681;EUR_AF=0.3509;SAS_AF=0.2771;AA=A|||;VT=SNP
15	78992137	rs6495318	G	C	100	PASS	AC=2210;AF=0.441294;AN=5008;NS=2504;DP=19757;EAS_AF=0.5248;AMR_AF=0.2824;AFR_AF=0.6195;EUR_AF=0.2217;SAS_AF=0.453;AA=C|||;VT=SNP
15	78992473	rs115675615	C	G	100	PASS	AC=229;AF=0.0457268;AN=5008;NS=2504;DP=19503;EAS_AF=0.0397;AMR_AF=0.0043;AFR_AF=0.1112;EUR_AF=0.001;SAS_AF=0.0389;AA=C|||;VT=SNP
15	78992811	rs72625802	G	A	100	PASS	AC=2008;AF=0.400958;AN=5008;NS=2504;DP=17088;EAS_AF=0.5268;AMR_AF=0.2781;AFR_AF=0.4735;EUR_AF=0.2167;SAS_AF=0.4499;AA=G|||;VT=SNP
15	78993600	rs2869552	T	C	100	PASS	AC=1553;AF=0.310104;AN=5008;NS=2504;DP=11845;EAS_AF=0.3968;AMR_AF=0.2738;AFR_AF=0.2632;EUR_AF=0.2157;SAS_AF=0.407;AA=T|||;VT=SNP
15	78993786	rs117079963	C	T	100	PASS	AC=297;AF=0.0593051;AN=5008;NS=2504;DP=15455;EAS_AF=0.2847;AMR_AF=0.0043;AFR_AF=0;EUR_AF=0;SAS_AF=0.0072;AA=C|||;VT=SNP
15	78994066	rs7170552	A	C	100	PASS	AC=2207;AF=0.440695;AN=5008;NS=2504;DP=15293;EAS_AF=0.5268;AMR_AF=0.2853;AFR_AF=0.6172;EUR_AF=0.2197;SAS_AF=0.4509;AA=A|||;VT=SNP
15	78994094	rs7170563	A	G	100	PASS	AC=2206;AF=0.440495;AN=5008;NS=2504;DP=14328;EAS_AF=0.5268;AMR_AF=0.2853;AFR_AF=0.6165;EUR_AF=0.2197;SAS_AF=0.4509;AA=G|||;VT=SNP
15	78994202	rs188498155	G	A	100	PASS	AC=11;AF=0.00219649;AN=5008;NS=2504;DP=19359;EAS_AF=0.0109;AMR_AF=0;AFR_AF=0;EUR_AF=0;SAS_AF=0;AA=G|||;VT=SNP
15	78994671	rs148118188	C	T	100	PASS	AC=214;AF=0.0427316;AN=5008;NS=2504;DP=21221;EAS_AF=0.131;AMR_AF=0.0014;AFR_AF=0.0454;EUR_AF=0.001;SAS_AF=0.0204;AA=c|||;VT=SNP
15	78994933	rs12910627	G	C	100	PASS	AC=1186;AF=0.236821;AN=5008;NS=2504;DP=20589;EAS_AF=0.0883;AMR_AF=0.5072;AFR_AF=0.0809;EUR_AF=0.4095;SAS_AF=0.2311;AA=G|||;VT=SNP
15	78995050	rs117740579	G	A	100	PASS	AC=66;AF=0.0131789;AN=5008;NS=2504;DP=21856;EAS_AF=0.0655;AMR_AF=0;AFR_AF=0;EUR_AF=0;SAS_AF=0;AA=G|||;VT=SNP
15	78995488	rs12442575	G	A	100	PASS	AC=263;AF=0.052516;AN=5008;NS=2504;DP=21089;EAS_AF=0.1161;AMR_AF=0.062;AFR_AF=0.0023;EUR_AF=0.0746;SAS_AF=0.0256;AA=G|||;VT=SNP
15	78995801	rs12324870	C	T	100	PASS	AC=1143;AF=0.228235;AN=5008;NS=2504;DP=21587;EAS_AF=0.1627;AMR_AF=0.1729;AFR_AF=0.1188;EUR_AF=0.3608;SAS_AF=0.3466;AA=C|||;VT=SNP
15	78997076	rs11072791	C	A	100	PASS	AC=977;AF=0.195088;AN=5008;NS=2504;DP=19308;EAS_AF=0.0407;AMR_AF=0.3026;AFR_AF=0.0688;EUR_AF=0.4115;SAS_AF=0.226;AA=C|||;VT=SNP
15	78997159	rs147045734	C	A	100	PASS	AC=135;AF=0.0269569;AN=5008;NS=2504;DP=17784;EAS_AF=0.1091;AMR_AF=0;AFR_AF=0.0038;EUR_AF=0;SAS_AF=0.0204;AA=C|||;VT=SNP
15	78997562	rs1825089	A	C	100	PASS	AC=3998;AF=0.798323;AN=5008;NS=2504;DP=17556;EAS_AF=0.8899;AMR_AF=0.9496;AFR_AF=0.4281;EUR_AF=0.9771;SAS_AF=0.9131;AA=A|||;VT=SNP
15	78997922	rs12907178	A	G	100	PASS	AC=2520;AF=0.503195;AN=5008;NS=2504;DP=13298;EAS_AF=0.4901;AMR_AF=0.6859;AFR_AF=0.1929;EUR_AF=0.7634;SAS_AF=0.5389;AA=A|||;VT=SNP
15	78997973	rs79240244	G	A	100	PASS	AC=526;AF=0.105032;AN=5008;NS=2504;DP=12023;EAS_AF=0.3512;AMR_AF=0.2133;AFR_AF=0.0113;EUR_AF=0;SAS_AF=0.0092;AA=g|||;VT=SNP
15	78998061	rs12907511	C	G	100	PASS	AC=2526;AF=0.504393;AN=5008;NS=2504;DP=15929;EAS_AF=0.4901;AMR_AF=0.6859;AFR_AF=0.1974;EUR_AF=0.7634;SAS_AF=0.5389;AA=C|||;VT=SNP
15	78998747	rs80164146	C	T	100	PASS	AC=511;AF=0.102037;AN=5008;NS=2504;DP=21257;EAS_AF=0.3512;AMR_AF=0.2133;AFR_AF=0;EUR_AF=0;SAS_AF=0.0092;AA=C|||;VT=SNP
15	78999458	rs139532585	C	T	100	PASS	AC=230;AF=0.0459265;AN=5008;NS=2504;DP=18014;EAS_AF=0.0357;AMR_AF=0.0058;AFR_AF=0.1135;EUR_AF=0.002;SAS_AF=0.0389;AA=C|||;VT=SNP
15	78999552	rs11633519	A	G	100	PASS	AC=2461;AF=0.491414;AN=5008;NS=2504;DP=20939;EAS_AF=0.4911;AMR_AF=0.6801;AFR_AF=0.1505;EUR_AF=0.7634;SAS_AF=0.5389;AA=G|||;VT=SNP
15	78999553	rs190901152	G	A	100	PASS	AC=13;AF=0.00259585;AN=5008;NS=2504;DP=20921;EAS_AF=0.0129;AMR_AF=0;AFR_AF=0;EUR_AF=0;SAS_AF=0;AA=G|||;VT=SNP
15	78999911	rs11072792	A	G	100	PASS	AC=999;AF=0.199481;AN=5008;NS=2504;DP=21564;EAS_AF=0.0387;AMR_AF=0.3112;AFR_AF=0.0688;EUR_AF=0.4264;SAS_AF=0.229;AA=A|||;VT=SNP
15	78999999	rs4886581	C	T	100	PASS	AC=511;AF=0.102037;AN=5008;NS=2504;DP=21177;EAS_AF=0.3502;AMR_AF=0.2147;AFR_AF=0;EUR_AF=0;SAS_AF=0.0092;AA=C|||;VT=SNP
15	79001699	rs12899940	C	T	100	PASS	AC=2430;AF=0.485224;AN=5008;NS=2504;DP=18279;EAS_AF=0.4544;AMR_AF=0.6182;AFR_AF=0.2103;EUR_AF=0.7465;SAS_AF=0.5256;AA=C|||;VT=SNP
15	79001959	rs1842561	T	C	100	PASS	AC=4638;AF=0.926118;AN=5008;NS=2504;DP=17035;EAS_AF=0.9821;AMR_AF=0.9179;AFR_AF=0.8245;EUR_AF=0.9771;SAS_AF=0.9591;AA=C|||;VT=SNP
15	79002345	rs117992188	T	C	100	PASS	AC=151;AF=0.0301518;AN=5008;NS=2504;DP=20137;EAS_AF=0.125;AMR_AF=0;AFR_AF=0.0038;EUR_AF=0;SAS_AF=0.0204;AA=T|||;VT=SNP
15	79002480	rs117759551	C	T	100	PASS	AC=133;AF=0.0265575;AN=5008;NS=2504;DP=21246;EAS_AF=0.1032;AMR_AF=0;AFR_AF=0.0068;EUR_AF=0;SAS_AF=0.0204;AA=C|||;VT=SNP
15	79002662	rs12901241	A	G	100	PASS	AC=954;AF=0.190495;AN=5008;NS=2504;DP=20879;EAS_AF=0.1002;AMR_AF=0.1643;AFR_AF=0.0666;EUR_AF=0.3519;SAS_AF=0.3037;AA=A|||;VT=SNP
15	79002755	rs12905273	A	G	100	PASS	AC=857;AF=0.171126;AN=5008;NS=2504;DP=18518;EAS_AF=0.0913;AMR_AF=0.1542;AFR_AF=0.0151;EUR_AF=0.3469;SAS_AF=0.2955;AA=A|||;VT=SNP
15	79002832	rs62010554	A	G	100	PASS	AC=1339;AF=0.267372;AN=5008;NS=2504;DP=19187;EAS_AF=0.4008;AMR_AF=0.2536;AFR_AF=0.1263;EUR_AF=0.2127;SAS_AF=0.3865;AA=A|||;VT=SNP
15	79003292	rs35704045	G	C	100	PASS	AC=951;AF=0.189896;AN=5008;NS=2504;DP=23758;EAS_AF=0.0992;AMR_AF=0.1628;AFR_AF=0.0666;EUR_AF=0.3519;SAS_AF=0.3027;AA=G|||;VT=SNP
15	79004642	rs11633170	C	T	100	PASS	AC=2423;AF=0.483826;AN=5008;NS=2504;DP=15370;EAS_AF=0.4563;AMR_AF=0.6239;AFR_AF=0.2005;EUR_AF=0.7465;SAS_AF=0.5256;AA=T|||;VT=SNP
15	79004643	rs12592823	G	A	100	PASS	AC=690;AF=0.13778;AN=5008;NS=2504;DP=15468;EAS_AF=0.1786;AMR_AF=0.1599;AFR_AF=0.0076;EUR_AF=0.0885;SAS_AF=0.3067;AA=G|||;VT=SNP
15	79004968	rs35701817	A	G	100	PASS	AC=923;AF=0.184305;AN=5008;NS=2504;DP=14526;EAS_AF=0.1012;AMR_AF=0.1556;AFR_AF=0.0605;EUR_AF=0.336;SAS_AF=0.3016;AA=A|||;VT=SNP
15	79005504	rs11634543	C	T	100	PASS	AC=1431;AF=0.285743;AN=5008;NS=2504;DP=17771;EAS_AF=0.3562;AMR_AF=0.4625;AFR_AF=0.0885;EUR_AF=0.4115;SAS_AF=0.2249;AA=C|||;VT=SNP
15	79005519	rs59150332	C	G	100	PASS	AC=25;AF=0.00499201;AN=5008;NS=2504;DP=17867;EAS_AF=0.0248;AMR_AF=0;AFR_AF=0;EUR_AF=0;SAS_AF=0;AA=C|||;VT=SNP
15	79005524	rs11629824	T	G	100	PASS	AC=2460;AF=0.491214;AN=5008;NS=2504;DP=17878;EAS_AF=0.4563;AMR_AF=0.6254;AFR_AF=0.2239;EUR_AF=0.7475;SAS_AF=0.5297;AA=G|||;VT=SNP
15	79005579	rs11634628	G	A	100	PASS	AC=2423;AF=0.483826;AN=5008;NS=2504;DP=18886;EAS_AF=0.4563;AMR_AF=0.6239;AFR_AF=0.2005;EUR_AF=0.7465;SAS_AF=0.5256;AA=A|||;VT=SNP
15	79005847	rs78422066	A	G	100	PASS	AC=271;AF=0.0541134;AN=5008;NS=2504;DP=19968;EAS_AF=0.126;AMR_AF=0.0043;AFR_AF=0.09;EUR_AF=0.002;SAS_AF=0.0204;AA=A|||;VT=SNP
15	79006442	rs11072793	G	A	100	PASS	AC=2424;AF=0.484026;AN=5008;NS=2504;DP=21745;EAS_AF=0.4573;AMR_AF=0.6239;AFR_AF=0.2005;EUR_AF=0.7465;SAS_AF=0.5256;AA=A|||;VT=SNP
15	79006582	rs11072794	T	C	100	PASS	AC=2376;AF=0.474441;AN=5008;NS=2504;DP=20255;EAS_AF=0.4732;AMR_AF=0.6167;AFR_AF=0.1551;EUR_AF=0.7465;SAS_AF=0.5266;AA=T|||;VT=SNP
15	79006825	rs76894428	C	T	100	PASS	AC=512;AF=0.102236;AN=5008;NS=2504;DP=18244;EAS_AF=0.3512;AMR_AF=0.2147;AFR_AF=0;EUR_AF=0;SAS_AF=0.0092;AA=C|||;VT=SNP
15	79007555	rs62010555	G	A	100	PASS	AC=932;AF=0.186102;AN=5008;NS=2504;DP=18484;EAS_AF=0.1012;AMR_AF=0.1556;AFR_AF=0.0673;EUR_AF=0.336;SAS_AF=0.3016;AA=G|||;VT=SNP
15	79007561	rs2127900	G	A	100	PASS	AC=4760;AF=0.950479;AN=5008;NS=2504;DP=18542;EAS_AF=0.9821;AMR_AF=0.9164;AFR_AF=0.9244;EUR_AF=0.9642;SAS_AF=0.9632;AA=A|||;VT=SNP
15	79007678	rs181141278	C	T	100	PASS	AC=33;AF=0.00658946;AN=5008;NS=2504;DP=17585;EAS_AF=0.0327;AMR_AF=0;AFR_AF=0;EUR_AF=0;SAS_AF=0;AA=C|||;VT=SNP
15	79007856	rs140368953	A	G	100	PASS	AC=92;AF=0.0183706;AN=5008;NS=2504;DP=16486;EAS_AF=0.0169;AMR_AF=0.062;AFR_AF=0;EUR_AF=0.0179;SAS_AF=0.0143;AA=A|||;VT=SNP
15	79007950	rs11638490	C	T	100	PASS	AC=1444;AF=0.288339;AN=5008;NS=2504;DP=15814;EAS_AF=0.372;AMR_AF=0.4625;AFR_AF=0.0885;EUR_AF=0.4095;SAS_AF=0.2239;AA=C|||;VT=SNP
15	79010046	rs9888691	T	C	100	PASS	AC=2421;AF=0.483427;AN=5008;NS=2504;DP=14456;EAS_AF=0.4563;AMR_AF=0.6239;AFR_AF=0.1989;EUR_AF=0.7465;SAS_AF=0.5256;AA=C|||;VT=SNP
15	79011073	rs4887078	C	T	100	PASS	AC=2374;AF=0.474042;AN=5008;NS=2504;DP=19266;EAS_AF=0.4722;AMR_AF=0.6182;AFR_AF=0.1543;EUR_AF=0.7465;SAS_AF=0.5256;AA=C|||;VT=SNP
15	79011209	rs78625331	A	C	100	PASS	AC=511;AF=0.102037;AN=5008;NS=2504;DP=19976;EAS_AF=0.3502;AMR_AF=0.2147;AFR_AF=0;EUR_AF=0;SAS_AF=0.0092;AA=A|||;VT=SNP
15	79011480	rs75027621	A	C	100	PASS	AC=511;AF=0.102037;AN=5008;NS=2504;DP=20277;EAS_AF=0.3502;AMR_AF=0.2147;AFR_AF=0;EUR_AF=0;SAS_AF=0.0092;AA=A|||;VT=SNP
15	79012311	rs62010556	G	A	100	PASS	AC=934;AF=0.186502;AN=5008;NS=2504;DP=17991;EAS_AF=0.1012;AMR_AF=0.1556;AFR_AF=0.0673;EUR_AF=0.336;SAS_AF=0.3037;AA=G|||;VT=SNP
15	79012418	rs58526289	T	C	100	PASS	AC=932;AF=0.186102;AN=5008;NS=2504;DP=19116;EAS_AF=0.1012;AMR_AF=0.1556;AFR_AF=0.0673;EUR_AF=0.336;SAS_AF=0.3016;AA=T|||;VT=SNP
15	79012476	rs34550457	G	A	100	PASS	AC=924;AF=0.184505;AN=5008;NS=2504;DP=18454;EAS_AF=0.1012;AMR_AF=0.1556;AFR_AF=0.0613;EUR_AF=0.336;SAS_AF=0.3016;AA=G|||;VT=SNP
15	79012543	rs2086484	T	C	100	PASS	AC=4759;AF=0.95028;AN=5008;NS=2504;DP=18129;EAS_AF=0.9821;AMR_AF=0.915;AFR_AF=0.9244;EUR_AF=0.9642;SAS_AF=0.9632;AA=t|||;VT=SNP
15	79012702	rs112414080	G	T	100	PASS	AC=148;AF=0.0295527;AN=5008;NS=2504;DP=18247;EAS_AF=0.0675;AMR_AF=0.0086;AFR_AF=0.0416;EUR_AF=0.001;SAS_AF=0.0184;AA=G|||;VT=SNP
15	79014517	rs7497235	G	A	100	PASS	AC=2346;AF=0.46845;AN=5008;NS=2504;DP=20742;EAS_AF=0.4732;AMR_AF=0.6167;AFR_AF=0.1301;EUR_AF=0.7465;SAS_AF=0.5297;AA=A|||;VT=SNP
15	79015438	rs200098670	A	G	100	PASS	AC=488;AF=0.0974441;AN=5008;NS=2504;DP=19498;EAS_AF=0.3383;AMR_AF=0.1988;AFR_AF=0;EUR_AF=0;SAS_AF=0.0092;AA=-|||;VT=SNP
15	79017933	rs59671175	A	G	100	PASS	AC=1353;AF=0.270168;AN=5008;NS=2504;DP=17482;EAS_AF=0.3948;AMR_AF=0.2565;AFR_AF=0.1195;EUR_AF=0.2137;SAS_AF=0.4131;AA=A|||;VT=SNP
15	79017950	rs151279413	G	A	100	PASS	AC=168;AF=0.0335463;AN=5008;NS=2504;DP=16183;EAS_AF=0.0347;AMR_AF=0.0043;AFR_AF=0.0832;EUR_AF=0.002;SAS_AF=0.0184;AA=G|||;VT=SNP
15	79018698	rs1808065	G	A	100	PASS	AC=3009;AF=0.600839;AN=5008;NS=2504;DP=12467;EAS_AF=0.7698;AMR_AF=0.7349;AFR_AF=0.3563;EUR_AF=0.6243;SAS_AF=0.638;AA=T|||;VT=SNP
15	79019024	rs11629637	C	T	100	PASS	AC=1410;AF=0.28155;AN=5008;NS=2504;DP=13032;EAS_AF=0.372;AMR_AF=0.4611;AFR_AF=0.0628;EUR_AF=0.4105;SAS_AF=0.2239;AA=C|||;VT=SNP
15	79019086	rs11629639	A	G	100	PASS	AC=2409;AF=0.48103;AN=5008;NS=2504;DP=14764;EAS_AF=0.4732;AMR_AF=0.6225;AFR_AF=0.1747;EUR_AF=0.7465;SAS_AF=0.5297;AA=a|||;VT=SNP
15	79019546	rs3829786	C	A	100	PASS	AC=1410;AF=0.28155;AN=5008;NS=2504;DP=16855;EAS_AF=0.372;AMR_AF=0.4611;AFR_AF=0.0628;EUR_AF=0.4105;SAS_AF=0.2239;AA=C|||;VT=SNP
15	79019578	rs899997	G	T	100	PASS	AC=2404;AF=0.480032;AN=5008;NS=2504;DP=16556;EAS_AF=0.4722;AMR_AF=0.6225;AFR_AF=0.1747;EUR_AF=0.7465;SAS_AF=0.5256;AA=T|||;VT=SNP
15	79019610	rs3813565	G	T	100	PASS	AC=1402;AF=0.279952;AN=5008;NS=2504;DP=16685;EAS_AF=0.371;AMR_AF=0.4597;AFR_AF=0.0628;EUR_AF=0.4066;SAS_AF=0.2219;AA=G|||;VT=SNP
15	79019990	rs3813564	C	T	100	PASS	AC=513;AF=0.102436;AN=5008;NS=2504;DP=17297;EAS_AF=0.3512;AMR_AF=0.2147;AFR_AF=0.0008;EUR_AF=0;SAS_AF=0.0092;AA=-|||;VT=SNP
15	79020152	rs35583595	C	G	100	PASS	AC=1411;AF=0.281749;AN=5008;NS=2504;DP=19312;EAS_AF=0.372;AMR_AF=0.4611;AFR_AF=0.0628;EUR_AF=0.4115;SAS_AF=0.2239;AA=-|||;VT=SNP
15	79020278	rs34563625	G	C	100	PASS	AC=1409;AF=0.28135;AN=5008;NS=2504;DP=19637;EAS_AF=0.371;AMR_AF=0.4611;AFR_AF=0.0628;EUR_AF=0.4105;SAS_AF=0.2239;AA=C|||;VT=SNP
15	79020472	rs34422348	A	G	100	PASS	AC=931;AF=0.185903;AN=5008;NS=2504;DP=20135;EAS_AF=0.1002;AMR_AF=0.1556;AFR_AF=0.0673;EUR_AF=0.336;SAS_AF=0.3016;AA=A|||;VT=SNP
15	79021037	rs2869554	T	C	100	PASS	AC=1410;AF=0.28155;AN=5008;NS=2504;DP=18831;EAS_AF=0.372;AMR_AF=0.4611;AFR_AF=0.0628;EUR_AF=0.4105;SAS_AF=0.2239;AA=T|||;VT=SNP
15	79021097	rs12901331	T	C	100	PASS	AC=930;AF=0.185703;AN=5008;NS=2504;DP=19127;EAS_AF=0.1002;AMR_AF=0.1556;AFR_AF=0.0666;EUR_AF=0.336;SAS_AF=0.3016;AA=T|||;VT=SNP
15	79021140	rs1814880	T	C	100	PASS	AC=2805;AF=0.560104;AN=5008;NS=2504;DP=20605;EAS_AF=0.5843;AMR_AF=0.6297;AFR_AF=0.3699;EUR_AF=0.7485;SAS_AF=0.5491;AA=t|||;VT=SNP
15	79021204	rs1814879	G	T	100	PASS	AC=4567;AF=0.911941;AN=5008;NS=2504;DP=21358;EAS_AF=0.9821;AMR_AF=0.9092;AFR_AF=0.7844;EUR_AF=0.9622;SAS_AF=0.9622;AA=T|||;VT=SNP
15	79021662	rs151331938	G	A	100	PASS	AC=8;AF=0.00159744;AN=5008;NS=2504;DP=20898;EAS_AF=0.0079;AMR_AF=0;AFR_AF=0;EUR_AF=0;SAS_AF=0;AA=G|||;VT=SNP
15	79021908	rs1809412	C	T	100	PASS	AC=2439;AF=0.487021;AN=5008;NS=2504;DP=20881;EAS_AF=0.4722;AMR_AF=0.6239;AFR_AF=0.1982;EUR_AF=0.7465;SAS_AF=0.5286;AA=C|||;VT=SNP
15	79022122	rs60191003	G	T	100	PASS	AC=515;AF=0.102835;AN=5008;NS=2504;DP=18019;EAS_AF=0.3532;AMR_AF=0.2133;AFR_AF=0.0015;EUR_AF=0;SAS_AF=0.0092;AA=G|||;VT=SNP
15	79022136	rs34225855	C	G	100	PASS	AC=1470;AF=0.29353;AN=5008;NS=2504;DP=17862;EAS_AF=0.372;AMR_AF=0.4654;AFR_AF=0.1067;EUR_AF=0.4095;SAS_AF=0.2239;AA=C|||;VT=SNP
15	79022322	rs74508956	T	G	100	PASS	AC=511;AF=0.102037;AN=5008;NS=2504;DP=21888;EAS_AF=0.3512;AMR_AF=0.2133;AFR_AF=0;EUR_AF=0;SAS_AF=0.0092;AA=T|||;VT=SNP
15	79023415	rs34067845	T	C	100	PASS	AC=931;AF=0.185903;AN=5008;NS=2504;DP=19728;EAS_AF=0.1002;AMR_AF=0.1556;AFR_AF=0.0673;EUR_AF=0.336;SAS_AF=0.3016;AA=T|||;VT=SNP
15	79023433	rs1825082	G	A	100	PASS	AC=1472;AF=0.29393;AN=5008;NS=2504;DP=19317;EAS_AF=0.372;AMR_AF=0.4669;AFR_AF=0.1067;EUR_AF=0.4105;SAS_AF=0.2239;AA=g|||;VT=SNP
15	79023467	rs1825083	T	C	100	PASS	AC=1467;AF=0.292931;AN=5008;NS=2504;DP=19555;EAS_AF=0.372;AMR_AF=0.4669;AFR_AF=0.1029;EUR_AF=0.4105;SAS_AF=0.2239;AA=t|||;VT=SNP
15	79023578	rs1825085	A	G	100	PASS	AC=1471;AF=0.29373;AN=5008;NS=2504;DP=17237;EAS_AF=0.372;AMR_AF=0.4669;AFR_AF=0.1059;EUR_AF=0.4105;SAS_AF=0.2239;AA=a|||;VT=SNP
15	79023730	rs11639049	A	G	100	PASS	AC=1472;AF=0.29393;AN=5008;NS=2504;DP=18584;EAS_AF=0.372;AMR_AF=0.4669;AFR_AF=0.1067;EUR_AF=0.4105;SAS_AF=0.2239;AA=a|||;VT=SNP
15	79023766	rs11639166	G	C	100	PASS	AC=1472;AF=0.29393;AN=5008;NS=2504;DP=18850;EAS_AF=0.372;AMR_AF=0.4669;AFR_AF=0.1067;EUR_AF=0.4105;SAS_AF=0.2239;AA=g|||;VT=SNP
15	79023901	rs150942581	C	T	100	PASS	AC=89;AF=0.0177716;AN=5008;NS=2504;DP=20112;EAS_AF=0.0407;AMR_AF=0.0058;AFR_AF=0;EUR_AF=0.008;SAS_AF=0.0368;AA=-|||;VT=SNP
15	79024016	rs11639181	A	G	100	PASS	AC=1472;AF=0.29393;AN=5008;NS=2504;DP=18752;EAS_AF=0.372;AMR_AF=0.4669;AFR_AF=0.1067;EUR_AF=0.4105;SAS_AF=0.2239;AA=-|||;VT=SNP
15	79024214	rs11639375	G	A	100	PASS	AC=1472;AF=0.29393;AN=5008;NS=2504;DP=20335;EAS_AF=0.372;AMR_AF=0.4669;AFR_AF=0.1067;EUR_AF=0.4105;SAS_AF=0.2239;AA=-|||;VT=SNP
15	79024268	rs11639382	G	A	100	PASS	AC=1473;AF=0.294129;AN=5008;NS=2504;DP=21734;EAS_AF=0.373;AMR_AF=0.4669;AFR_AF=0.1067;EUR_AF=0.4105;SAS_AF=0.2239;AA=g|||;VT=SNP
15	79024350	rs11639347	C	T	100	PASS	AC=1473;AF=0.294129;AN=5008;NS=2504;DP=19912;EAS_AF=0.373;AMR_AF=0.4669;AFR_AF=0.1067;EUR_AF=0.4105;SAS_AF=0.2239;AA=c|||;VT=SNP
15	79024355	rs34099810	A	G	100	PASS	AC=922;AF=0.184105;AN=5008;NS=2504;DP=19784;EAS_AF=0.1002;AMR_AF=0.1556;AFR_AF=0.0605;EUR_AF=0.336;SAS_AF=0.3016;AA=a|||;VT=SNP
15	79024720	rs114467287	A	G	100	PASS	AC=120;AF=0.0239617;AN=5008;NS=2504;DP=21588;EAS_AF=0.0784;AMR_AF=0.0014;AFR_AF=0.0204;EUR_AF=0.003;SAS_AF=0.0102;AA=A|||;VT=SNP
15	79024731	rs57342652	G	A	100	PASS	AC=107;AF=0.0213658;AN=5008;NS=2504;DP=21619;EAS_AF=0.0228;AMR_AF=0.0086;AFR_AF=0.0318;EUR_AF=0.0099;SAS_AF=0.0266;AA=A|||;VT=SNP
15	79024766	rs11072797	A	T	100	PASS	AC=4360;AF=0.870607;AN=5008;NS=2504;DP=20575;EAS_AF=0.8978;AMR_AF=0.9611;AFR_AF=0.646;EUR_AF=0.9791;SAS_AF=0.9703;AA=A|||;VT=SNP
15	79024784	rs9920207	G	A	100	PASS	AC=4556;AF=0.909744;AN=5008;NS=2504;DP=19903;EAS_AF=0.9246;AMR_AF=0.9582;AFR_AF=0.7753;EUR_AF=0.9732;SAS_AF=0.9765;AA=G|||;VT=SNP
15	79025369	rs150133100	A	C	100	PASS	AC=19;AF=0.00379393;AN=5008;NS=2504;DP=20621;EAS_AF=0.0179;AMR_AF=0;AFR_AF=0;EUR_AF=0;SAS_AF=0.001;AA=A|||;VT=SNP
15	79025584	rs1994018	G	A	100	PASS	AC=1326;AF=0.264776;AN=5008;NS=2504;DP=18535;EAS_AF=0.3839;AMR_AF=0.2464;AFR_AF=0.115;EUR_AF=0.2097;SAS_AF=0.4141;AA=G|||;VT=SNP
15	79025834	rs375260508	G	T	100	PASS	AC=75;AF=0.014976;AN=5008;NS=2504;DP=18920;EAS_AF=0.0357;AMR_AF=0.0029;AFR_AF=0.0136;EUR_AF=0;SAS_AF=0.0194;AA=G|||;VT=SNP
15	79026069	rs2415186	A	G	100	PASS	AC=979;AF=0.195487;AN=5008;NS=2504;DP=17620;EAS_AF=0.1002;AMR_AF=0.1556;AFR_AF=0.1036;EUR_AF=0.336;SAS_AF=0.3016;AA=A|||;VT=SNP
15	79026529	rs4887086	C	T	100	PASS	AC=1491;AF=0.297724;AN=5008;NS=2504;DP=19045;EAS_AF=0.3859;AMR_AF=0.4769;AFR_AF=0.1021;EUR_AF=0.4145;SAS_AF=0.2239;AA=C|||;VT=SNP
15	79026541	rs4887087	C	T	100	PASS	AC=854;AF=0.170527;AN=5008;NS=2504;DP=19358;EAS_AF=0.0208;AMR_AF=0.2464;AFR_AF=0.0303;EUR_AF=0.4105;SAS_AF=0.2137;AA=C|||;VT=SNP
15	79026674	rs4886586	G	A	100	PASS	AC=1489;AF=0.297324;AN=5008;NS=2504;DP=17315;EAS_AF=0.3859;AMR_AF=0.4755;AFR_AF=0.1021;EUR_AF=0.4135;SAS_AF=0.2239;AA=G|||;VT=SNP
15	79026723	rs4887088	G	A	100	PASS	AC=536;AF=0.107029;AN=5008;NS=2504;DP=17315;EAS_AF=0.3651;AMR_AF=0.2248;AFR_AF=0;EUR_AF=0.003;SAS_AF=0.0092;AA=G|||;VT=SNP
15	79026822	rs4886587	T	A	100	PASS	AC=1516;AF=0.302716;AN=5008;NS=2504;DP=17120;EAS_AF=0.3859;AMR_AF=0.4769;AFR_AF=0.121;EUR_AF=0.4145;SAS_AF=0.2239;AA=T|||;VT=SNP
15	79027242	rs77288847	G	C	100	PASS	AC=659;AF=0.131589;AN=5008;NS=2504;DP=17233;EAS_AF=0.3651;AMR_AF=0.2305;AFR_AF=0.0885;EUR_AF=0.004;SAS_AF=0.0102;AA=C|||;VT=SNP
15	79027561	rs67775542	A	G	100	PASS	AC=930;AF=0.185703;AN=5008;NS=2504;DP=19755;EAS_AF=0.1002;AMR_AF=0.1542;AFR_AF=0.0673;EUR_AF=0.335;SAS_AF=0.3027;AA=A|||;VT=SNP
15	79027814	rs11072799	G	T	100	PASS	AC=2452;AF=0.489617;AN=5008;NS=2504;DP=19348;EAS_AF=0.4881;AMR_AF=0.6311;AFR_AF=0.1891;EUR_AF=0.7495;SAS_AF=0.5297;AA=T|||;VT=SNP
15	79028120	rs1809414	G	T	100	PASS	AC=2450;AF=0.489217;AN=5008;NS=2504;DP=18998;EAS_AF=0.4881;AMR_AF=0.6268;AFR_AF=0.1899;EUR_AF=0.7495;SAS_AF=0.5297;AA=T|||;VT=SNP
15	79028176	rs140675399	C	G	100	PASS	AC=140;AF=0.0279553;AN=5008;NS=2504;DP=19551;EAS_AF=0.0179;AMR_AF=0.062;AFR_AF=0.0371;EUR_AF=0.0179;SAS_AF=0.0123;AA=C|||;VT=SNP
15	79028201	rs1809415	C	T	100	PASS	AC=1486;AF=0.296725;AN=5008;NS=2504;DP=19248;EAS_AF=0.3829;AMR_AF=0.2536;AFR_AF=0.2322;EUR_AF=0.2107;SAS_AF=0.4141;AA=C|||;VT=SNP
15	79028672	rs34653907	G	A	100	PASS	AC=837;AF=0.167133;AN=5008;NS=2504;DP=19237;EAS_AF=0.0923;AMR_AF=0.1455;AFR_AF=0.0182;EUR_AF=0.329;SAS_AF=0.2945;AA=G|||;VT=SNP
15	79029396	rs1383634	T	C	100	PASS	AC=1801;AF=0.359625;AN=5008;NS=2504;DP=15863;EAS_AF=0.121;AMR_AF=0.402;AFR_AF=0.1097;EUR_AF=0.7455;SAS_AF=0.5164;AA=T|||;VT=SNP
15	79029492	rs1825086	A	G	100	PASS	AC=1797;AF=0.358826;AN=5008;NS=2504;DP=17173;EAS_AF=0.121;AMR_AF=0.4006;AFR_AF=0.1074;EUR_AF=0.7455;SAS_AF=0.5164;AA=A|||;VT=SNP
15	79029511	rs1383635	T	C	100	PASS	AC=1803;AF=0.360024;AN=5008;NS=2504;DP=16703;EAS_AF=0.125;AMR_AF=0.4006;AFR_AF=0.1074;EUR_AF=0.7445;SAS_AF=0.5194;AA=T|||;VT=SNP
15	79029587	rs1904920	C	T	100	PASS	AC=1802;AF=0.359824;AN=5008;NS=2504;DP=16435;EAS_AF=0.123;AMR_AF=0.4006;AFR_AF=0.1074;EUR_AF=0.7455;SAS_AF=0.5194;AA=T|||;VT=SNP
15	79029640	rs12906171	C	T	100	PASS	AC=936;AF=0.186901;AN=5008;NS=2504;DP=15382;EAS_AF=0.1032;AMR_AF=0.1542;AFR_AF=0.0673;EUR_AF=0.335;SAS_AF=0.3057;AA=T|||;VT=SNP
15	79029680	rs192629483	T	C	100	PASS	AC=28;AF=0.00559105;AN=5008;NS=2504;DP=14756;EAS_AF=0.0278;AMR_AF=0;AFR_AF=0;EUR_AF=0;SAS_AF=0;AA=T|||;VT=SNP
15	79029723	rs2219939	G	A	100	PASS	AC=1800;AF=0.359425;AN=5008;NS=2504;DP=15286;EAS_AF=0.125;AMR_AF=0.4006;AFR_AF=0.1044;EUR_AF=0.7455;SAS_AF=0.5194;AA=A|||;VT=SNP
15	79029939	rs34552906	A	G	100	PASS	AC=935;AF=0.186701;AN=5008;NS=2504;DP=14922;EAS_AF=0.1012;AMR_AF=0.1542;AFR_AF=0.0756;EUR_AF=0.328;SAS_AF=0.3027;AA=a|||;VT=SNP
15	79029943	rs35741852	G	A	100	PASS	AC=936;AF=0.186901;AN=5008;NS=2504;DP=15058;EAS_AF=0.1012;AMR_AF=0.1542;AFR_AF=0.0764;EUR_AF=0.328;SAS_AF=0.3027;AA=A|||;VT=SNP
15	79030049	rs12901228	G	T	100	PASS	AC=1808;AF=0.361022;AN=5008;NS=2504;DP=17526;EAS_AF=0.124;AMR_AF=0.402;AFR_AF=0.1082;EUR_AF=0.7455;SAS_AF=0.5225;AA=G|||;VT=SNP
15	79030197	rs140599089	G	A	100	PASS	AC=11;AF=0.00219649;AN=5008;NS=2504;DP=18396;EAS_AF=0.0099;AMR_AF=0;AFR_AF=0;EUR_AF=0;SAS_AF=0.001;AA=G|||;VT=SNP
15	79030417	rs58717592	T	C	100	PASS	AC=1320;AF=0.263578;AN=5008;NS=2504;DP=18861;EAS_AF=0.376;AMR_AF=0.2464;AFR_AF=0.1165;EUR_AF=0.2097;SAS_AF=0.4141;AA=T|||;VT=SNP
15	79030479	rs75150160	G	A	100	PASS	AC=544;AF=0.108626;AN=5008;NS=2504;DP=18974;EAS_AF=0.373;AMR_AF=0.2248;AFR_AF=0;EUR_AF=0.003;SAS_AF=0.0092;AA=G|||;VT=SNP
15	79030526	rs11856441	T	G	100	PASS	AC=2770;AF=0.553115;AN=5008;NS=2504;DP=17657;EAS_AF=0.6091;AMR_AF=0.6398;AFR_AF=0.3162;EUR_AF=0.7515;SAS_AF=0.5501;AA=t|||;VT=SNP
15	79030693	rs11853608	A	C	100	PASS	AC=861;AF=0.171925;AN=5008;NS=2504;DP=14116;EAS_AF=0.0208;AMR_AF=0.2464;AFR_AF=0.0356;EUR_AF=0.4105;SAS_AF=0.2137;AA=A|||;VT=SNP
15	79031290	rs12907207	G	A	100	PASS	AC=1804;AF=0.360224;AN=5008;NS=2504;DP=9486;EAS_AF=0.124;AMR_AF=0.4006;AFR_AF=0.1074;EUR_AF=0.7465;SAS_AF=0.5194;AA=G|||;VT=SNP
15	79031329	rs12906977	C	A	100	PASS	AC=1790;AF=0.357428;AN=5008;NS=2504;DP=10669;EAS_AF=0.124;AMR_AF=0.3977;AFR_AF=0.1074;EUR_AF=0.7396;SAS_AF=0.5143;AA=A|||;VT=SNP
15	79031357	rs12906847	A	G	100	PASS	AC=1762;AF=0.351837;AN=5008;NS=2504;DP=10081;EAS_AF=0.124;AMR_AF=0.3919;AFR_AF=0.1074;EUR_AF=0.7227;SAS_AF=0.5072;AA=A|||;VT=SNP
15	79031473	rs12907432	G	C	100	PASS	AC=1793;AF=0.358027;AN=5008;NS=2504;DP=11098;EAS_AF=0.124;AMR_AF=0.3977;AFR_AF=0.1074;EUR_AF=0.7406;SAS_AF=0.5164;AA=C|||;VT=SNP
15	79031485	rs12907536	G	A	100	PASS	AC=1825;AF=0.364417;AN=5008;NS=2504;DP=11560;EAS_AF=0.1349;AMR_AF=0.4035;AFR_AF=0.1089;EUR_AF=0.7485;SAS_AF=0.5235;AA=A|||;VT=SNP
15	79031576	rs111573053	T	A	100	PASS	AC=665;AF=0.132788;AN=5008;NS=2504;DP=14814;EAS_AF=0.373;AMR_AF=0.232;AFR_AF=0.0862;EUR_AF=0.004;SAS_AF=0.0102;AA=A|||;VT=SNP
15	79031655	rs80100758	C	T	100	PASS	AC=535;AF=0.106829;AN=5008;NS=2504;DP=15795;EAS_AF=0.3651;AMR_AF=0.2233;AFR_AF=0;EUR_AF=0.003;SAS_AF=0.0092;AA=C|||;VT=SNP
15	79032355	rs12913779	T	C	100	PASS	AC=1802;AF=0.359824;AN=5008;NS=2504;DP=18924;EAS_AF=0.124;AMR_AF=0.4006;AFR_AF=0.1059;EUR_AF=0.7465;SAS_AF=0.5194;AA=t|||;VT=SNP
15	79032469	rs755998	C	T	100	PASS	AC=1816;AF=0.36262;AN=5008;NS=2504;DP=20662;EAS_AF=0.124;AMR_AF=0.4006;AFR_AF=0.1165;EUR_AF=0.7465;SAS_AF=0.5194;AA=T|||;VT=SNP
15	79032550	rs117929688	C	G	100	PASS	AC=132;AF=0.0263578;AN=5008;NS=2504;DP=20928;EAS_AF=0.1071;AMR_AF=0;AFR_AF=0.003;EUR_AF=0;SAS_AF=0.0204;AA=C|||;VT=SNP
15	79032744	rs2017091	G	A	100	PASS	AC=1796;AF=0.358626;AN=5008;NS=2504;DP=20739;EAS_AF=0.121;AMR_AF=0.402;AFR_AF=0.1051;EUR_AF=0.7465;SAS_AF=0.5164;AA=G|||;VT=SNP
15	79032825	rs2005263	C	T	100	PASS	AC=887;AF=0.177117;AN=5008;NS=2504;DP=21361;EAS_AF=0.1002;AMR_AF=0.1455;AFR_AF=0.0658;EUR_AF=0.332;SAS_AF=0.2699;AA=C|||;VT=SNP
15	79032942	rs62012588	G	A	100	PASS	AC=1386;AF=0.276757;AN=5008;NS=2504;DP=20441;EAS_AF=0.38;AMR_AF=0.245;AFR_AF=0.1165;EUR_AF=0.2177;SAS_AF=0.4703;AA=G|||;VT=SNP
15	79033009	rs111749499	A	G	100	PASS	AC=165;AF=0.0329473;AN=5008;NS=2504;DP=19636;EAS_AF=0.0248;AMR_AF=0.0101;AFR_AF=0.0855;EUR_AF=0.006;SAS_AF=0.0143;AA=a|||;VT=SNP
15	79033018	rs2869571	G	A	100	PASS	AC=1309;AF=0.261382;AN=5008;NS=2504;DP=19505;EAS_AF=0.378;AMR_AF=0.2435;AFR_AF=0.1127;EUR_AF=0.2107;SAS_AF=0.407;AA=A|||;VT=SNP
15	79033025	rs2005057	G	C	100	PASS	AC=3268;AF=0.652556;AN=5008;NS=2504;DP=19381;EAS_AF=0.501;AMR_AF=0.6542;AFR_AF=0.3268;EUR_AF=0.9563;SAS_AF=0.9356;AA=C|||;VT=SNP
15	79033072	rs113991567	A	G	100	PASS	AC=99;AF=0.0197684;AN=5008;NS=2504;DP=19423;EAS_AF=0.004;AMR_AF=0.013;AFR_AF=0.0068;EUR_AF=0.0527;SAS_AF=0.0245;AA=A|||;VT=SNP
15	79033227	rs147925231	C	T	100	PASS	AC=60;AF=0.0119808;AN=5008;NS=2504;DP=20632;EAS_AF=0.0575;AMR_AF=0;AFR_AF=0;EUR_AF=0.001;SAS_AF=0.001;AA=C|||;VT=SNP
15	79033269	rs2017295	G	A	100	PASS	AC=892;AF=0.178115;AN=5008;NS=2504;DP=20596;EAS_AF=0.1002;AMR_AF=0.1455;AFR_AF=0.0658;EUR_AF=0.328;SAS_AF=0.2791;AA=G|||;VT=SNP
15	79033274	rs2017296	A	C	100	PASS	AC=4753;AF=0.949081;AN=5008;NS=2504;DP=20741;EAS_AF=0.9821;AMR_AF=0.9121;AFR_AF=0.9198;EUR_AF=0.9642;SAS_AF=0.9652;AA=a|||;VT=SNP
15	79033278	rs2017297	T	C	100	PASS	AC=2121;AF=0.423522;AN=5008;NS=2504;DP=20827;EAS_AF=0.123;AMR_AF=0.4236;AFR_AF=0.3366;EUR_AF=0.7425;SAS_AF=0.5225;AA=t|||;VT=SNP
15	79033445	rs78836635	G	A	100	PASS	AC=544;AF=0.108626;AN=5008;NS=2504;DP=20748;EAS_AF=0.373;AMR_AF=0.2233;AFR_AF=0.0008;EUR_AF=0.003;SAS_AF=0.0092;AA=G|||;VT=SNP
15	79033489	rs7176070	T	C	100	PASS	AC=2916;AF=0.582268;AN=5008;NS=2504;DP=20643;EAS_AF=0.497;AMR_AF=0.6527;AFR_AF=0.4962;EUR_AF=0.7515;SAS_AF=0.5624;AA=t|||;VT=SNP
15	79033520	rs56354501	A	G	100	PASS	AC=908;AF=0.18131;AN=5008;NS=2504;DP=20760;EAS_AF=0.0208;AMR_AF=0.2565;AFR_AF=0.0371;EUR_AF=0.4155;SAS_AF=0.2474;AA=A|||;VT=SNP
15	79033534	rs12899201	G	A	100	PASS	AC=2063;AF=0.411941;AN=5008;NS=2504;DP=20881;EAS_AF=0.123;AMR_AF=0.4179;AFR_AF=0.2731;EUR_AF=0.7445;SAS_AF=0.5511;AA=A|||;VT=SNP
15	79033925	rs12904489	T	A	100	PASS	AC=1831;AF=0.365615;AN=5008;NS=2504;DP=19437;EAS_AF=0.124;AMR_AF=0.402;AFR_AF=0.1051;EUR_AF=0.7445;SAS_AF=0.5511;AA=T|||;VT=SNP
15	79034124	rs8030335	G	A	100	PASS	AC=1830;AF=0.365415;AN=5008;NS=2504;DP=17851;EAS_AF=0.123;AMR_AF=0.4035;AFR_AF=0.1051;EUR_AF=0.7435;SAS_AF=0.5511;AA=G|||;VT=SNP
15	79034260	rs8030090	A	G	100	PASS	AC=1856;AF=0.370607;AN=5008;NS=2504;DP=17736;EAS_AF=0.124;AMR_AF=0.4035;AFR_AF=0.1241;EUR_AF=0.7445;SAS_AF=0.5501;AA=A|||;VT=SNP
15	79034276	rs8031513	T	C	100	PASS	AC=909;AF=0.18151;AN=5008;NS=2504;DP=17881;EAS_AF=0.0208;AMR_AF=0.2565;AFR_AF=0.0371;EUR_AF=0.4175;SAS_AF=0.2464;AA=T|||;VT=SNP
15	79039274	rs7178741	C	A	100	PASS	AC=3056;AF=0.610224;AN=5008;NS=2504;DP=10067;EAS_AF=0.4484;AMR_AF=0.5922;AFR_AF=0.2716;EUR_AF=0.9274;SAS_AF=0.9213;AA=C|||;VT=SNP
15	79040170	rs113732489	C	T	100	PASS	AC=191;AF=0.038139;AN=5008;NS=2504;DP=17645;EAS_AF=0.1101;AMR_AF=0.0029;AFR_AF=0.0439;EUR_AF=0.001;SAS_AF=0.0194;AA=C|||;VT=SNP
15	79040317	rs56195905	A	C	100	PASS	AC=909;AF=0.18151;AN=5008;NS=2504;DP=19190;EAS_AF=0.0208;AMR_AF=0.2565;AFR_AF=0.0371;EUR_AF=0.4155;SAS_AF=0.2485;AA=A|||;VT=SNP
15	79040357	rs8024463	G	T	100	PASS	AC=1226;AF=0.244808;AN=5008;NS=2504;DP=21524;EAS_AF=0.371;AMR_AF=0.2579;AFR_AF=0.4955;EUR_AF=0.007;SAS_AF=0.0112;AA=G|||;VT=SNP
15	79040479	rs78648100	G	A	100	PASS	AC=541;AF=0.108027;AN=5008;NS=2504;DP=20495;EAS_AF=0.371;AMR_AF=0.2233;AFR_AF=0;EUR_AF=0.003;SAS_AF=0.0092;AA=G|||;VT=SNP
15	79040492	rs117329966	G	A	100	PASS	AC=541;AF=0.108027;AN=5008;NS=2504;DP=20669;EAS_AF=0.371;AMR_AF=0.2233;AFR_AF=0;EUR_AF=0.003;SAS_AF=0.0092;AA=G|||;VT=SNP
15	79041128	rs12148817	A	G	100	PASS	AC=1882;AF=0.375799;AN=5008;NS=2504;DP=17656;EAS_AF=0.12;AMR_AF=0.4063;AFR_AF=0.1452;EUR_AF=0.7435;SAS_AF=0.5511;AA=G|||;VT=SNP
15	79041196	rs139886268	G	A	100	PASS	AC=55;AF=0.0109824;AN=5008;NS=2504;DP=19404;EAS_AF=0.0367;AMR_AF=0;AFR_AF=0.0008;EUR_AF=0;SAS_AF=0.0174;AA=G|||;VT=SNP
15	79042734	rs12905116	T	A	100	PASS	AC=2296;AF=0.458466;AN=5008;NS=2504;DP=18632;EAS_AF=0.119;AMR_AF=0.4063;AFR_AF=0.5197;EUR_AF=0.6889;SAS_AF=0.5256;AA=A|||;VT=SNP
15	79042756	rs79265862	G	A	100	PASS	AC=541;AF=0.108027;AN=5008;NS=2504;DP=18711;EAS_AF=0.371;AMR_AF=0.2233;AFR_AF=0;EUR_AF=0.003;SAS_AF=0.0092;AA=G|||;VT=SNP
15	79043370	rs3861181	C	A	100	PASS	AC=1361;AF=0.271765;AN=5008;NS=2504;DP=15647;EAS_AF=0.3849;AMR_AF=0.2291;AFR_AF=0.2057;EUR_AF=0.1889;SAS_AF=0.3599;AA=c|||;VT=SNP
15	79043393	rs3861180	A	G	100	PASS	AC=4704;AF=0.939297;AN=5008;NS=2504;DP=14529;EAS_AF=0.9871;AMR_AF=0.8963;AFR_AF=0.9213;EUR_AF=0.9404;SAS_AF=0.9438;AA=N|||;VT=SNP
15	79043580	rs4887091	T	C	100	PASS	AC=1890;AF=0.377396;AN=5008;NS=2504;DP=16567;EAS_AF=0.119;AMR_AF=0.4063;AFR_AF=0.1452;EUR_AF=0.7406;SAS_AF=0.5634;AA=t|||;VT=SNP
15	79043675	rs4887092	T	C	100	PASS	AC=1876;AF=0.374601;AN=5008;NS=2504;DP=15734;EAS_AF=0.119;AMR_AF=0.4063;AFR_AF=0.1452;EUR_AF=0.7435;SAS_AF=0.546;AA=N|||;VT=SNP
15	79043766	rs59414039	T	C	100	PASS	AC=909;AF=0.18151;AN=5008;NS=2504;DP=16991;EAS_AF=0.0992;AMR_AF=0.1484;AFR_AF=0.0605;EUR_AF=0.329;SAS_AF=0.3016;AA=t|||;VT=SNP
15	79043801	rs12910831	T	C	100	PASS	AC=1888;AF=0.376997;AN=5008;NS=2504;DP=17185;EAS_AF=0.119;AMR_AF=0.4078;AFR_AF=0.146;EUR_AF=0.7445;SAS_AF=0.5552;AA=t|||;VT=SNP
15	79043864	rs4887094	C	T	100	PASS	AC=4864;AF=0.971246;AN=5008;NS=2504;DP=18440;EAS_AF=0.8899;AMR_AF=1;AFR_AF=0.9917;EUR_AF=0.997;SAS_AF=0.9806;AA=c|||;VT=SNP
15	79043949	rs12909668	A	G	100	PASS	AC=1887;AF=0.376797;AN=5008;NS=2504;DP=17733;EAS_AF=0.119;AMR_AF=0.4078;AFR_AF=0.1452;EUR_AF=0.7445;SAS_AF=0.5552;AA=G|||;VT=SNP
15	79044233	rs34019568	C	T	100	PASS	AC=909;AF=0.18151;AN=5008;NS=2504;DP=14865;EAS_AF=0.0992;AMR_AF=0.1484;AFR_AF=0.0605;EUR_AF=0.329;SAS_AF=0.3016;AA=C|||;VT=SNP
15	79044330	rs11632672	A	G	100	PASS	AC=1887;AF=0.376797;AN=5008;NS=2504;DP=18126;EAS_AF=0.119;AMR_AF=0.4078;AFR_AF=0.1452;EUR_AF=0.7445;SAS_AF=0.5552;AA=A|||;VT=SNP
15	79044865	rs2589373	C	T	100	PASS	AC=4708;AF=0.940096;AN=5008;NS=2504;DP=21665;EAS_AF=0.9881;AMR_AF=0.8963;AFR_AF=0.9236;EUR_AF=0.9404;SAS_AF=0.9438;AA=T|||;VT=SNP
15	79045014	rs7182993	G	A	100	PASS	AC=1891;AF=0.377596;AN=5008;NS=2504;DP=20607;EAS_AF=0.119;AMR_AF=0.4078;AFR_AF=0.146;EUR_AF=0.7465;SAS_AF=0.5562;AA=G|||;VT=SNP
15	79045030	rs7182694	C	T	100	PASS	AC=1891;AF=0.377596;AN=5008;NS=2504;DP=21033;EAS_AF=0.119;AMR_AF=0.4078;AFR_AF=0.146;EUR_AF=0.7465;SAS_AF=0.5562;AA=C|||;VT=SNP
15	79045054	rs7182567	A	G	100	PASS	AC=1891;AF=0.377596;AN=5008;NS=2504;DP=21496;EAS_AF=0.119;AMR_AF=0.4078;AFR_AF=0.146;EUR_AF=0.7465;SAS_AF=0.5562;AA=A|||;VT=SNP
15	79045735	rs184970993	C	T	100	PASS	AC=15;AF=0.00299521;AN=5008;NS=2504;DP=20070;EAS_AF=0.0119;AMR_AF=0;AFR_AF=0.0015;EUR_AF=0;SAS_AF=0.001;AA=C|||;VT=SNP
15	79045857	rs11072800	A	G	100	PASS	AC=1888;AF=0.376997;AN=5008;NS=2504;DP=20800;EAS_AF=0.119;AMR_AF=0.4078;AFR_AF=0.146;EUR_AF=0.7445;SAS_AF=0.5552;AA=G|||;VT=SNP
15	79045985	rs2291196	C	T	100	PASS	AC=1361;AF=0.271765;AN=5008;NS=2504;DP=20229;EAS_AF=0.3869;AMR_AF=0.2291;AFR_AF=0.2065;EUR_AF=0.1879;SAS_AF=0.3579;AA=C|||;VT=SNP
15	79046164	rs150715412	C	T	100	PASS	AC=25;AF=0.00499201;AN=5008;NS=2504;DP=21943;EAS_AF=0.0238;AMR_AF=0;AFR_AF=0;EUR_AF=0;SAS_AF=0.001;AA=C|||;VT=SNP
15	79046491	rs1964562	C	G	100	PASS	AC=906;AF=0.180911;AN=5008;NS=2504;DP=23601;EAS_AF=0.0992;AMR_AF=0.147;AFR_AF=0.0613;EUR_AF=0.328;SAS_AF=0.2996;AA=C|||;VT=SNP
15	79046693	rs2622821	A	G	100	PASS	AC=1889;AF=0.377196;AN=5008;NS=2504;DP=18979;EAS_AF=0.119;AMR_AF=0.4078;AFR_AF=0.1467;EUR_AF=0.7445;SAS_AF=0.5552;AA=G|||;VT=SNP
15	79046989	rs12906835	A	G	100	PASS	AC=2382;AF=0.475639;AN=5008;NS=2504;DP=20979;EAS_AF=0.119;AMR_AF=0.4337;AFR_AF=0.5038;EUR_AF=0.7465;SAS_AF=0.5562;AA=G|||;VT=SNP
15	79047285	rs3743068	G	T	100	PASS	AC=2595;AF=0.518171;AN=5008;NS=2504;DP=18892;EAS_AF=0.7609;AMR_AF=0.487;AFR_AF=0.705;EUR_AF=0.1928;SAS_AF=0.3722;AA=T|||;VT=SNP
15	79047435	rs12439049	T	C	100	PASS	AC=1371;AF=0.273762;AN=5008;NS=2504;DP=16794;EAS_AF=0.3889;AMR_AF=0.2291;AFR_AF=0.2088;EUR_AF=0.1879;SAS_AF=0.363;AA=t|||;VT=SNP
15	79047567	rs374283193	C	G	100	PASS	AC=170;AF=0.0339457;AN=5008;NS=2504;DP=18742;EAS_AF=0.0258;AMR_AF=0.2046;AFR_AF=0;EUR_AF=0;SAS_AF=0.002;AA=C|||;VT=SNP
15	79048551	rs2929154	A	G	100	PASS	AC=905;AF=0.180711;AN=5008;NS=2504;DP=17225;EAS_AF=0.0982;AMR_AF=0.1441;AFR_AF=0.0651;EUR_AF=0.327;SAS_AF=0.2975;AA=A|||;VT=SNP
15	79048569	rs3743065	C	T	100	PASS	AC=2808;AF=0.560703;AN=5008;NS=2504;DP=17060;EAS_AF=0.87;AMR_AF=0.4914;AFR_AF=0.764;EUR_AF=0.1958;SAS_AF=0.3916;AA=C|||;VT=SNP
15	79049237	rs8024939	C	T	100	PASS	AC=2823;AF=0.563698;AN=5008;NS=2504;DP=15426;EAS_AF=0.87;AMR_AF=0.4899;AFR_AF=0.7746;EUR_AF=0.1958;SAS_AF=0.3937;AA=T|||;VT=SNP
15	79049413	rs59934757	C	T	100	PASS	AC=1288;AF=0.257188;AN=5008;NS=2504;DP=16621;EAS_AF=0.3879;AMR_AF=0.2262;AFR_AF=0.1498;EUR_AF=0.1869;SAS_AF=0.362;AA=c|||;VT=SNP
15	79049464	rs59888683	C	T	100	PASS	AC=1363;AF=0.272165;AN=5008;NS=2504;DP=16157;EAS_AF=0.3879;AMR_AF=0.2277;AFR_AF=0.205;EUR_AF=0.1879;SAS_AF=0.362;AA=c|||;VT=SNP
15	79049766	rs55834964	C	A	100	PASS	AC=913;AF=0.182308;AN=5008;NS=2504;DP=19145;EAS_AF=0.0198;AMR_AF=0.2579;AFR_AF=0.0371;EUR_AF=0.4175;SAS_AF=0.2505;AA=c|||;VT=SNP
15	79050267	rs147416656	G	A	100	PASS	AC=46;AF=0.0091853;AN=5008;NS=2504;DP=17138;EAS_AF=0.0367;AMR_AF=0;AFR_AF=0;EUR_AF=0.006;SAS_AF=0.0031;AA=-|||;VT=SNP
15	79050434	rs7170423	C	T	100	PASS	AC=130;AF=0.0259585;AN=5008;NS=2504;DP=15573;EAS_AF=0.0119;AMR_AF=0.0605;AFR_AF=0.0348;EUR_AF=0.0179;SAS_AF=0.0123;AA=-|||;VT=SNP
15	79050573	rs2306469	C	T	100	PASS	AC=2243;AF=0.447883;AN=5008;NS=2504;DP=15838;EAS_AF=0.4901;AMR_AF=0.2579;AFR_AF=0.7723;EUR_AF=0.1859;SAS_AF=0.3701;AA=-|||;VT=SNP
15	79050575	rs2306468	A	G	100	PASS	AC=2243;AF=0.447883;AN=5008;NS=2504;DP=15720;EAS_AF=0.4901;AMR_AF=0.2579;AFR_AF=0.7723;EUR_AF=0.1859;SAS_AF=0.3701;AA=-|||;VT=SNP
15	79050576	rs2306467	G	C	100	PASS	AC=2243;AF=0.447883;AN=5008;NS=2504;DP=16038;EAS_AF=0.4901;AMR_AF=0.2579;AFR_AF=0.7723;EUR_AF=0.1859;SAS_AF=0.3701;AA=-|||;VT=SNP
15	79050644	rs2306466	A	G	100	PASS	AC=543;AF=0.108427;AN=5008;NS=2504;DP=17511;EAS_AF=0.374;AMR_AF=0.2248;AFR_AF=0;EUR_AF=0.001;SAS_AF=0.0092;AA=-|||;VT=SNP
15	79051264	rs7176492	C	T	100	PASS	AC=2827;AF=0.564497;AN=5008;NS=2504;DP=15152;EAS_AF=0.869;AMR_AF=0.4899;AFR_AF=0.7746;EUR_AF=0.1958;SAS_AF=0.3988;AA=N|||;VT=SNP
15	79051385	rs80304363	G	C	100	PASS	AC=543;AF=0.108427;AN=5008;NS=2504;DP=15412;EAS_AF=0.375;AMR_AF=0.2248;AFR_AF=0;EUR_AF=0;SAS_AF=0.0092;AA=g|||;VT=SNP
15	79051400	rs78506389	C	T	100	PASS	AC=544;AF=0.108626;AN=5008;NS=2504;DP=15444;EAS_AF=0.375;AMR_AF=0.2248;AFR_AF=0.0008;EUR_AF=0;SAS_AF=0.0092;AA=c|||;VT=SNP
15	79051453	rs7177143	G	A	100	PASS	AC=2825;AF=0.564097;AN=5008;NS=2504;DP=16094;EAS_AF=0.869;AMR_AF=0.4899;AFR_AF=0.7746;EUR_AF=0.1958;SAS_AF=0.3967;AA=g|||;VT=SNP
15	79051721	rs1045130	G	A	100	PASS	AC=886;AF=0.176917;AN=5008;NS=2504;DP=13623;EAS_AF=0.0942;AMR_AF=0.1455;AFR_AF=0.0688;EUR_AF=0.326;SAS_AF=0.2771;AA=g|||;VT=SNP
15	79051759	rs12286	G	A	100	PASS	AC=907;AF=0.18111;AN=5008;NS=2504;DP=12487;EAS_AF=0.0208;AMR_AF=0.2565;AFR_AF=0.0378;EUR_AF=0.4135;SAS_AF=0.2474;AA=g|||;VT=SNP;EX_TARGET
15	79052079	rs76701763	A	G	100	PASS	AC=567;AF=0.113219;AN=5008;NS=2504;DP=14612;EAS_AF=0.376;AMR_AF=0.2248;AFR_AF=0.0076;EUR_AF=0.007;SAS_AF=0.0153;AA=a|||;VT=SNP
15	79052135	rs12438734	T	C	100	PASS	AC=741;AF=0.147963;AN=5008;NS=2504;DP=15589;EAS_AF=0.0188;AMR_AF=0.121;AFR_AF=0.385;EUR_AF=0.0885;SAS_AF=0.0409;AA=N|||;VT=SNP
15	79052227	rs12438758	T	C	100	PASS	AC=1692;AF=0.337859;AN=5008;NS=2504;DP=16727;EAS_AF=0.4315;AMR_AF=0.2536;AFR_AF=0.3464;EUR_AF=0.2286;SAS_AF=0.4018;AA=t|||;VT=SNP
15	79052277	rs7182642	C	T	100	PASS	AC=962;AF=0.192093;AN=5008;NS=2504;DP=15942;EAS_AF=0.0188;AMR_AF=0.2594;AFR_AF=0.0817;EUR_AF=0.4105;SAS_AF=0.2474;AA=c|||;VT=SNP
15	79052480	rs533797420	C	G	100	PASS	AC=180;AF=0.0359425;AN=5008;NS=2504;DP=17192;EAS_AF=0.0169;AMR_AF=0.1945;AFR_AF=0.0068;EUR_AF=0.006;SAS_AF=0.0133;AA=c|||;VT=SNP
15	79052510	rs145339333	C	T	100	PASS	AC=182;AF=0.0363419;AN=5008;NS=2504;DP=17653;EAS_AF=0.0188;AMR_AF=0.196;AFR_AF=0.0023;EUR_AF=0.0089;SAS_AF=0.0153;AA=c|||;VT=SNP
15	79052526	rs80126792	A	G	100	PASS	AC=220;AF=0.0439297;AN=5008;NS=2504;DP=18447;EAS_AF=0.0179;AMR_AF=0.2032;AFR_AF=0.0393;EUR_AF=0.007;SAS_AF=0.002;AA=N|||;VT=SNP
15	79052580	rs12906653	G	A	100	PASS	AC=897;AF=0.179113;AN=5008;NS=2504;DP=20037;EAS_AF=0.0179;AMR_AF=0.2565;AFR_AF=0.0371;EUR_AF=0.4125;SAS_AF=0.2423;AA=g|||;VT=SNP
15	79052755	rs2869868	G	A	100	PASS	AC=2285;AF=0.45627;AN=5008;NS=2504;DP=15953;EAS_AF=0.128;AMR_AF=0.4323;AFR_AF=0.4228;EUR_AF=0.7455;SAS_AF=0.5593;AA=g|||;VT=SNP
15	79052972	rs34115022	C	G	100	PASS	AC=895;AF=0.178714;AN=5008;NS=2504;DP=19549;EAS_AF=0.0962;AMR_AF=0.1455;AFR_AF=0.0613;EUR_AF=0.328;SAS_AF=0.2924;AA=c|||;VT=SNP
15	79053014	rs2002854	A	G	100	PASS	AC=2911;AF=0.58127;AN=5008;NS=2504;DP=19443;EAS_AF=0.4712;AMR_AF=0.6513;AFR_AF=0.5098;EUR_AF=0.7465;SAS_AF=0.5716;AA=N|||;VT=SNP
15	79053284	rs4887096	T	C	100	PASS	AC=996;AF=0.198882;AN=5008;NS=2504;DP=16262;EAS_AF=0.0179;AMR_AF=0.2608;AFR_AF=0.0923;EUR_AF=0.4175;SAS_AF=0.2607;AA=N|||;VT=SNP
15	79053395	rs2010752	T	C	100	PASS	AC=4715;AF=0.941494;AN=5008;NS=2504;DP=16846;EAS_AF=0.9851;AMR_AF=0.8948;AFR_AF=0.9228;EUR_AF=0.9463;SAS_AF=0.9499;AA=N|||;VT=SNP
15	79053814	rs1809419	G	A	100	PASS	AC=915;AF=0.182708;AN=5008;NS=2504;DP=18676;EAS_AF=0.0179;AMR_AF=0.2579;AFR_AF=0.0371;EUR_AF=0.4155;SAS_AF=0.2566;AA=g|||;VT=SNP
15	79054011	rs12916326	A	G	100	PASS	AC=938;AF=0.1873;AN=5008;NS=2504;DP=19278;EAS_AF=0.0179;AMR_AF=0.2579;AFR_AF=0.0499;EUR_AF=0.4175;SAS_AF=0.2607;AA=N|||;VT=SNP
15	79054129	rs12916648	C	T	100	PASS	AC=913;AF=0.182308;AN=5008;NS=2504;DP=16310;EAS_AF=0.0188;AMR_AF=0.2565;AFR_AF=0.0363;EUR_AF=0.4155;SAS_AF=0.2556;AA=c|||;VT=SNP
15	79054773	rs78995047	G	A	100	PASS	AC=341;AF=0.0680911;AN=5008;NS=2504;DP=17408;EAS_AF=0.12;AMR_AF=0.0159;AFR_AF=0.1415;EUR_AF=0.004;SAS_AF=0.0184;AA=g|||;VT=SNP;EX_TARGET
15	79054900	rs7495616	C	G	100	PASS	AC=3338;AF=0.666534;AN=5008;NS=2504;DP=16765;EAS_AF=0.5913;AMR_AF=0.6671;AFR_AF=0.7156;EUR_AF=0.7515;SAS_AF=0.59;AA=N|||;VT=SNP;EX_TARGET
15	79055009	rs149889628	T	C	100	PASS	AC=163;AF=0.0325479;AN=5008;NS=2504;DP=17193;EAS_AF=0.12;AMR_AF=0.0115;AFR_AF=0.0098;EUR_AF=0.003;SAS_AF=0.0184;AA=t|||;VT=SNP
15	79055217	rs145429757	G	C	100	PASS	AC=496;AF=0.0990415;AN=5008;NS=2504;DP=16129;EAS_AF=0.3363;AMR_AF=0.2133;AFR_AF=0;EUR_AF=0;SAS_AF=0.0092;AA=N|||;VT=SNP
15	79055278	rs3934898	A	G	100	PASS	AC=1450;AF=0.289537;AN=5008;NS=2504;DP=16084;EAS_AF=0.1161;AMR_AF=0.1744;AFR_AF=0.4425;EUR_AF=0.33;SAS_AF=0.3016;AA=a|||;VT=SNP
15	79055358	rs78874784	G	T	100	PASS	AC=189;AF=0.0377396;AN=5008;NS=2504;DP=17359;EAS_AF=0.0476;AMR_AF=0.0476;AFR_AF=0;EUR_AF=0.001;SAS_AF=0.1094;AA=g|||;VT=SNP
15	79055513	rs78073665	C	T	100	PASS	AC=497;AF=0.0992412;AN=5008;NS=2504;DP=18712;EAS_AF=0.3373;AMR_AF=0.2133;AFR_AF=0;EUR_AF=0;SAS_AF=0.0092;AA=N|||;VT=SNP
15	79056544	rs3736119	C	T	100	PASS	AC=26;AF=0.00519169;AN=5008;NS=2504;DP=16110;EAS_AF=0.0258;AMR_AF=0;AFR_AF=0;EUR_AF=0;SAS_AF=0;AA=c|||;VT=SNP
15	79056769	rs1809420	T	C	100	PASS	AC=934;AF=0.186502;AN=5008;NS=2504;DP=18408;EAS_AF=0.0188;AMR_AF=0.2565;AFR_AF=0.0492;EUR_AF=0.4175;SAS_AF=0.2577;AA=N|||;VT=SNP
15	79056815	rs11633351	C	T	100	PASS	AC=939;AF=0.1875;AN=5008;NS=2504;DP=18247;EAS_AF=0.0188;AMR_AF=0.2579;AFR_AF=0.0499;EUR_AF=0.4185;SAS_AF=0.2597;AA=N|||;VT=SNP
15	79057093	rs6495267	G	A	100	PASS	AC=939;AF=0.1875;AN=5008;NS=2504;DP=16914;EAS_AF=0.0188;AMR_AF=0.2579;AFR_AF=0.0499;EUR_AF=0.4185;SAS_AF=0.2597;AA=g|||;VT=SNP
15	79057362	rs76106349	C	T	100	PASS	AC=516;AF=0.103035;AN=5008;NS=2504;DP=17456;EAS_AF=0.3562;AMR_AF=0.2133;AFR_AF=0;EUR_AF=0;SAS_AF=0.0092;AA=c|||;VT=SNP
15	79057455	rs117541407	C	A	100	PASS	AC=174;AF=0.0347444;AN=5008;NS=2504;DP=18817;EAS_AF=0.0308;AMR_AF=0.0187;AFR_AF=0.031;EUR_AF=0.0467;SAS_AF=0.0429;AA=c|||;VT=SNP
15	79057723	rs4243085	G	C	100	PASS	AC=3350;AF=0.66893;AN=5008;NS=2504;DP=15043;EAS_AF=0.5913;AMR_AF=0.6715;AFR_AF=0.7148;EUR_AF=0.7604;SAS_AF=0.591;AA=N|||;VT=SNP
15	79057902	rs76539511	T	C	100	PASS	AC=517;AF=0.103235;AN=5008;NS=2504;DP=16305;EAS_AF=0.3571;AMR_AF=0.2133;AFR_AF=0;EUR_AF=0;SAS_AF=0.0092;AA=t|||;VT=SNP
15	79057934	rs191980564	T	C	100	PASS	AC=517;AF=0.103235;AN=5008;NS=2504;DP=16428;EAS_AF=0.3571;AMR_AF=0.2133;AFR_AF=0;EUR_AF=0;SAS_AF=0.0092;AA=N|||;VT=SNP
15	79058213	rs201951140	A	G	100	PASS	AC=539;AF=0.107628;AN=5008;NS=2504;DP=16048;EAS_AF=0.3185;AMR_AF=0.1715;AFR_AF=0.0681;EUR_AF=0;SAS_AF=0.0092;AA=a|||;VT=SNP;EX_TARGET
15	79058541	rs139364869	A	G	100	PASS	AC=140;AF=0.0279553;AN=5008;NS=2504;DP=14760;EAS_AF=0.0625;AMR_AF=0.0086;AFR_AF=0.0401;EUR_AF=0.001;SAS_AF=0.0174;AA=a|||;VT=SNP;EX_TARGET
15	79058557	rs138153390	C	A	100	PASS	AC=28;AF=0.00559105;AN=5008;NS=2504;DP=14605;EAS_AF=0.0278;AMR_AF=0;AFR_AF=0;EUR_AF=0;SAS_AF=0;AA=c|||;VT=SNP;EX_TARGET
15	79058951	rs28699256	T	C	100	PASS	AC=1361;AF=0.271765;AN=5008;NS=2504;DP=11467;EAS_AF=0.1042;AMR_AF=0.3256;AFR_AF=0.2065;EUR_AF=0.4483;SAS_AF=0.3129;AA=t|||;VT=SNP;EX_TARGET
15	79058974	rs146662463	G	A	100	PASS	AC=180;AF=0.0359425;AN=5008;NS=2504;DP=13317;EAS_AF=0.0655;AMR_AF=0.0231;AFR_AF=0.0431;EUR_AF=0.008;SAS_AF=0.0337;AA=g|||;VT=SNP;EX_TARGET
15	79058980	rs140478676	T	C	100	PASS	AC=109;AF=0.0217652;AN=5008;NS=2504;DP=13966;EAS_AF=0.0456;AMR_AF=0.0418;AFR_AF=0.0151;EUR_AF=0.006;SAS_AF=0.0082;AA=t|||;VT=SNP;EX_TARGET
15	79059013	rs139248514	G	A	100	PASS	AC=43;AF=0.00858626;AN=5008;NS=2504;DP=16072;EAS_AF=0.0397;AMR_AF=0;AFR_AF=0.0015;EUR_AF=0;SAS_AF=0.001;AA=g|||;VT=SNP;EX_TARGET
15	79059449	rs1810165	G	A	100	PASS	AC=3743;AF=0.747404;AN=5008;NS=2504;DP=17946;EAS_AF=0.7956;AMR_AF=0.6873;AFR_AF=0.9372;EUR_AF=0.5746;SAS_AF=0.6616;AA=g|||;VT=SNP
15	79059691	rs2904223	G	A	100	PASS	AC=1254;AF=0.250399;AN=5008;NS=2504;DP=17634;EAS_AF=0.1994;AMR_AF=0.3112;AFR_AF=0.059;EUR_AF=0.4254;SAS_AF=0.3384;AA=G|||;VT=SNP
15	79060760	rs57051574	C	T	100	PASS	AC=516;AF=0.103035;AN=5008;NS=2504;DP=16077;EAS_AF=0.3562;AMR_AF=0.2133;AFR_AF=0;EUR_AF=0;SAS_AF=0.0092;AA=C|||;VT=SNP
15	79061002	rs8043119	G	A	100	PASS	AC=932;AF=0.186102;AN=5008;NS=2504;DP=20316;EAS_AF=0.0188;AMR_AF=0.2579;AFR_AF=0.0454;EUR_AF=0.4185;SAS_AF=0.2587;AA=G|||;VT=SNP
15	79061214	rs59709310	T	C	100	PASS	AC=1439;AF=0.28734;AN=5008;NS=2504;DP=15724;EAS_AF=0.0962;AMR_AF=0.1758;AFR_AF=0.4448;EUR_AF=0.335;SAS_AF=0.3016;AA=T|||;VT=SNP
15	79061362	rs146379851	T	C	100	PASS	AC=166;AF=0.033147;AN=5008;NS=2504;DP=15018;EAS_AF=0.122;AMR_AF=0.013;AFR_AF=0.0098;EUR_AF=0.003;SAS_AF=0.0184;AA=T|||;VT=SNP
15	79062102	rs1807007	T	G	100	PASS	AC=913;AF=0.182308;AN=5008;NS=2504;DP=19782;EAS_AF=0.0188;AMR_AF=0.2579;AFR_AF=0.0325;EUR_AF=0.4185;SAS_AF=0.2566;AA=t|||;VT=SNP
15	79062340	rs1807006	C	G	100	PASS	AC=931;AF=0.185903;AN=5008;NS=2504;DP=12720;EAS_AF=0.0188;AMR_AF=0.2579;AFR_AF=0.0446;EUR_AF=0.4185;SAS_AF=0.2587;AA=C|||;VT=SNP
15	79062454	rs111775124	G	A	100	PASS	AC=816;AF=0.162939;AN=5008;NS=2504;DP=13548;EAS_AF=0.0883;AMR_AF=0.1412;AFR_AF=0.0182;EUR_AF=0.327;SAS_AF=0.2822;AA=G|||;VT=SNP
15	79063045	rs138238026	C	T	100	PASS	AC=516;AF=0.103035;AN=5008;NS=2504;DP=9020;EAS_AF=0.3562;AMR_AF=0.2133;AFR_AF=0;EUR_AF=0;SAS_AF=0.0092;AA=C|||;VT=SNP
15	79063128	rs79509003	T	C	100	PASS	AC=516;AF=0.103035;AN=5008;NS=2504;DP=11795;EAS_AF=0.3562;AMR_AF=0.2133;AFR_AF=0;EUR_AF=0;SAS_AF=0.0092;AA=T|||;VT=SNP
15	79063474	rs1809409	A	T	100	PASS	AC=933;AF=0.186302;AN=5008;NS=2504;DP=18189;EAS_AF=0.0188;AMR_AF=0.2579;AFR_AF=0.0454;EUR_AF=0.4185;SAS_AF=0.2597;AA=T|||;VT=SNP;EX_TARGET
15	79064080	rs11635931	G	A	100	PASS	AC=932;AF=0.186102;AN=5008;NS=2504;DP=18538;EAS_AF=0.0188;AMR_AF=0.2579;AFR_AF=0.0454;EUR_AF=0.4185;SAS_AF=0.2587;AA=G|||;VT=SNP;EX_TARGET
15	79064143	rs11635870	C	G	100	PASS	AC=932;AF=0.186102;AN=5008;NS=2504;DP=18925;EAS_AF=0.0188;AMR_AF=0.2579;AFR_AF=0.0454;EUR_AF=0.4185;SAS_AF=0.2587;AA=G|||;VT=SNP;EX_TARGET
15	79064170	rs3784323	C	T	100	PASS	AC=301;AF=0.0601038;AN=5008;NS=2504;DP=19298;EAS_AF=0.122;AMR_AF=0.0159;AFR_AF=0.1097;EUR_AF=0.004;SAS_AF=0.0184;AA=C|||;VT=SNP;EX_TARGET
15	79064306	rs3784321	G	C	100	PASS	AC=301;AF=0.0601038;AN=5008;NS=2504;DP=19418;EAS_AF=0.122;AMR_AF=0.0159;AFR_AF=0.1097;EUR_AF=0.004;SAS_AF=0.0184;AA=G|||;VT=SNP
15	79064360	rs2869876	C	A	100	PASS	AC=1310;AF=0.261581;AN=5008;NS=2504;DP=19650;EAS_AF=0.3919;AMR_AF=0.2709;AFR_AF=0.1422;EUR_AF=0.1849;SAS_AF=0.3609;AA=C|||;VT=SNP
15	79064533	rs151036032	A	G	100	PASS	AC=301;AF=0.0601038;AN=5008;NS=2504;DP=21460;EAS_AF=0.122;AMR_AF=0.0159;AFR_AF=0.1097;EUR_AF=0.004;SAS_AF=0.0184;AA=A|||;VT=SNP
15	79064667	rs7174367	A	G	100	PASS	AC=933;AF=0.186302;AN=5008;NS=2504;DP=23807;EAS_AF=0.0188;AMR_AF=0.2565;AFR_AF=0.0454;EUR_AF=0.4185;SAS_AF=0.2607;AA=a|||;VT=SNP
15	79064758	rs58692708	G	T	100	PASS	AC=506;AF=0.101038;AN=5008;NS=2504;DP=20003;EAS_AF=0.3472;AMR_AF=0.2118;AFR_AF=0;EUR_AF=0;SAS_AF=0.0092;AA=G|||;VT=SNP
15	79064759	rs57945790	A	G	100	PASS	AC=506;AF=0.101038;AN=5008;NS=2504;DP=20071;EAS_AF=0.3472;AMR_AF=0.2118;AFR_AF=0;EUR_AF=0;SAS_AF=0.0092;AA=A|||;VT=SNP
15	79065171	rs3743063	A	C	100	PASS	AC=3131;AF=0.6252;AN=5008;NS=2504;DP=13893;EAS_AF=0.503;AMR_AF=0.5058;AFR_AF=0.7557;EUR_AF=0.5765;SAS_AF=0.7096;AA=C|||;VT=SNP
15	79065314	rs3743062	A	G	100	PASS	AC=301;AF=0.0601038;AN=5008;NS=2504;DP=15186;EAS_AF=0.124;AMR_AF=0.0159;AFR_AF=0.1097;EUR_AF=0.004;SAS_AF=0.0164;AA=A|||;VT=SNP
15	79065887	rs200008556	A	C	100	PASS	AC=33;AF=0.00658946;AN=5008;NS=2504;DP=17697;EAS_AF=0.0327;AMR_AF=0;AFR_AF=0;EUR_AF=0;SAS_AF=0;AA=A|||;VT=SNP
15	79066581	rs74405922	G	A	100	PASS	AC=515;AF=0.102835;AN=5008;NS=2504;DP=17155;EAS_AF=0.3562;AMR_AF=0.2118;AFR_AF=0;EUR_AF=0;SAS_AF=0.0092;AA=G|||;VT=SNP;EX_TARGET
15	79066653	rs57708073	A	G	100	PASS	AC=1715;AF=0.342452;AN=5008;NS=2504;DP=18071;EAS_AF=0.4077;AMR_AF=0.3386;AFR_AF=0.3026;EUR_AF=0.2634;SAS_AF=0.4131;AA=A|||;VT=SNP;EX_TARGET
15	79066932	rs12900168	A	G	100	PASS	AC=2334;AF=0.466054;AN=5008;NS=2504;DP=23006;EAS_AF=0.4821;AMR_AF=0.5029;AFR_AF=0.3707;EUR_AF=0.5586;SAS_AF=0.4571;AA=G|||;VT=SNP;EX_TARGET
15	79067055	rs2277549	C	T	100	PASS	AC=1262;AF=0.251997;AN=5008;NS=2504;DP=21700;EAS_AF=0.1825;AMR_AF=0.2205;AFR_AF=0.2005;EUR_AF=0.3459;SAS_AF=0.319;AA=C|||;VT=SNP;EX_TARGET
15	79067385	rs35934157	G	A	100	PASS	AC=878;AF=0.175319;AN=5008;NS=2504;DP=19115;EAS_AF=0.0188;AMR_AF=0.2493;AFR_AF=0.0303;EUR_AF=0.3946;SAS_AF=0.2546;AA=G|||;VT=SNP
15	79067495	rs4887102	A	G	100	PASS	AC=869;AF=0.173522;AN=5008;NS=2504;DP=17831;EAS_AF=0.0188;AMR_AF=0.2435;AFR_AF=0.0303;EUR_AF=0.3907;SAS_AF=0.2536;AA=a|||;VT=SNP
15	79067660	rs7171347	G	A	100	PASS	AC=1430;AF=0.285543;AN=5008;NS=2504;DP=15040;EAS_AF=0.0952;AMR_AF=0.1758;AFR_AF=0.444;EUR_AF=0.332;SAS_AF=0.2975;AA=G|||;VT=SNP
15	79067669	rs7171045	C	T	100	PASS	AC=1438;AF=0.287141;AN=5008;NS=2504;DP=14752;EAS_AF=0.0952;AMR_AF=0.1772;AFR_AF=0.4448;EUR_AF=0.337;SAS_AF=0.2986;AA=C|||;VT=SNP
15	79067866	rs78632183	T	G	100	PASS	AC=3074;AF=0.613818;AN=5008;NS=2504;DP=12169;EAS_AF=0.7778;AMR_AF=0.7925;AFR_AF=0.3313;EUR_AF=0.6491;SAS_AF=0.6636;AA=T|||;VT=SNP
15	79067922	rs7171578	C	T	100	PASS	AC=872;AF=0.174121;AN=5008;NS=2504;DP=13621;EAS_AF=0.0188;AMR_AF=0.2493;AFR_AF=0.0257;EUR_AF=0.3946;SAS_AF=0.2546;AA=C|||;VT=SNP
15	79067951	rs7171916	G	C	100	PASS	AC=3736;AF=0.746006;AN=5008;NS=2504;DP=14126;EAS_AF=0.8601;AMR_AF=0.7305;AFR_AF=0.7905;EUR_AF=0.6004;SAS_AF=0.729;AA=C|||;VT=SNP
15	79068203	rs12438645	A	G	100	PASS	AC=1718;AF=0.343051;AN=5008;NS=2504;DP=17520;EAS_AF=0.4067;AMR_AF=0.3386;AFR_AF=0.3041;EUR_AF=0.2644;SAS_AF=0.4141;AA=A|||;VT=SNP
15	79068328	rs12906691	G	A	100	PASS	AC=872;AF=0.174121;AN=5008;NS=2504;DP=18232;EAS_AF=0.0188;AMR_AF=0.2493;AFR_AF=0.0257;EUR_AF=0.3946;SAS_AF=0.2546;AA=G|||;VT=SNP
15	79068649	rs59275951	G	A	100	PASS	AC=387;AF=0.0772764;AN=5008;NS=2504;DP=17624;EAS_AF=0.121;AMR_AF=0.0187;AFR_AF=0.174;EUR_AF=0.005;SAS_AF=0.0174;AA=g|||;VT=SNP;EX_TARGET
15	79068716	rs4887105	T	C	100	PASS	AC=523;AF=0.104433;AN=5008;NS=2504;DP=19076;EAS_AF=0.3571;AMR_AF=0.2133;AFR_AF=0.0023;EUR_AF=0;SAS_AF=0.0123;AA=C|||;VT=SNP;EX_TARGET
15	79069121	rs11854507	A	G	100	PASS	AC=1269;AF=0.253395;AN=5008;NS=2504;DP=16760;EAS_AF=0.1399;AMR_AF=0.268;AFR_AF=0.2057;EUR_AF=0.4006;SAS_AF=0.273;AA=G|||;VT=SNP;EX_TARGET
15	79069222	rs111354672	C	A	100	PASS	AC=384;AF=0.0766773;AN=5008;NS=2504;DP=5607;EAS_AF=0.121;AMR_AF=0.0202;AFR_AF=0.171;EUR_AF=0.005;SAS_AF=0.0174;AA=C|||;VT=SNP
15	79069477	rs113034332	C	T	100	PASS	AC=364;AF=0.0726837;AN=5008;NS=2504;DP=14601;EAS_AF=0.121;AMR_AF=0.0202;AFR_AF=0.1558;EUR_AF=0.005;SAS_AF=0.0174;AA=C|||;VT=SNP
15	79069734	rs7161774	G	T	100	PASS	AC=3733;AF=0.745407;AN=5008;NS=2504;DP=13666;EAS_AF=0.8601;AMR_AF=0.7305;AFR_AF=0.7935;EUR_AF=0.5964;SAS_AF=0.726;AA=N|||;VT=SNP
15	79070000	rs62012628	C	T	100	PASS	AC=1718;AF=0.343051;AN=5008;NS=2504;DP=15111;EAS_AF=0.3403;AMR_AF=0.3372;AFR_AF=0.323;EUR_AF=0.2893;SAS_AF=0.4325;AA=c|||;VT=SNP
15	79070159	rs61671687	T	C	100	PASS	AC=326;AF=0.0650958;AN=5008;NS=2504;DP=16993;EAS_AF=0.131;AMR_AF=0.0202;AFR_AF=0.1029;EUR_AF=0.0119;SAS_AF=0.0327;AA=N|||;VT=SNP
15	79070171	rs28722937	T	C	100	PASS	AC=1212;AF=0.242013;AN=5008;NS=2504;DP=16829;EAS_AF=0.369;AMR_AF=0.2911;AFR_AF=0.3873;EUR_AF=0.0736;SAS_AF=0.0532;AA=t|||;VT=SNP
15	79070182	rs12907535	C	T	100	PASS	AC=2866;AF=0.572284;AN=5008;NS=2504;DP=16363;EAS_AF=0.7014;AMR_AF=0.7277;AFR_AF=0.323;EUR_AF=0.6282;SAS_AF=0.6084;AA=N|||;VT=SNP
15	79070190	rs142351001	C	T	100	PASS	AC=573;AF=0.114417;AN=5008;NS=2504;DP=16489;EAS_AF=0.369;AMR_AF=0.219;AFR_AF=0.0076;EUR_AF=0.002;SAS_AF=0.0378;AA=c|||;VT=SNP
15	79070193	rs150840955	C	T	100	PASS	AC=573;AF=0.114417;AN=5008;NS=2504;DP=16539;EAS_AF=0.369;AMR_AF=0.219;AFR_AF=0.0076;EUR_AF=0.003;SAS_AF=0.0368;AA=c|||;VT=SNP
15	79070226	rs76283091	A	G	100	PASS	AC=544;AF=0.108626;AN=5008;NS=2504;DP=17460;EAS_AF=0.3621;AMR_AF=0.2233;AFR_AF=0.0023;EUR_AF=0.004;SAS_AF=0.0174;AA=N|||;VT=SNP
15	79070257	rs28700877	C	T	100	PASS	AC=1023;AF=0.204273;AN=5008;NS=2504;DP=18548;EAS_AF=0.3601;AMR_AF=0.2421;AFR_AF=0.3638;EUR_AF=0.002;SAS_AF=0.0092;AA=c|||;VT=SNP
15	79070351	rs62012629	C	A	100	PASS	AC=1675;AF=0.334465;AN=5008;NS=2504;DP=19463;EAS_AF=0.3026;AMR_AF=0.3357;AFR_AF=0.3374;EUR_AF=0.2803;SAS_AF=0.4182;AA=c|||;VT=SNP
15	79070438	rs12907764	A	G	100	PASS	AC=1341;AF=0.267772;AN=5008;NS=2504;DP=18541;EAS_AF=0.2113;AMR_AF=0.2882;AFR_AF=0.1815;EUR_AF=0.4026;SAS_AF=0.2894;AA=G|||;VT=SNP
15	79071095	rs12913260	G	A	100	PASS	AC=927;AF=0.185104;AN=5008;NS=2504;DP=20147;EAS_AF=0.0179;AMR_AF=0.2622;AFR_AF=0.0499;EUR_AF=0.4066;SAS_AF=0.2577;AA=G|||;VT=SNP
15	79071384	rs1077190	T	G	100	PASS	AC=1181;AF=0.235823;AN=5008;NS=2504;DP=17038;EAS_AF=0.2877;AMR_AF=0.2738;AFR_AF=0.1263;EUR_AF=0.1928;SAS_AF=0.3476;AA=T|||;VT=SNP
15	79071399	rs2004039	A	G	100	PASS	AC=4134;AF=0.825479;AN=5008;NS=2504;DP=17098;EAS_AF=0.9038;AMR_AF=0.8689;AFR_AF=0.9357;EUR_AF=0.6849;SAS_AF=0.7096;AA=G|||;VT=SNP
15	79071406	rs2004038	G	A	100	PASS	AC=1337;AF=0.266973;AN=5008;NS=2504;DP=17514;EAS_AF=0.2103;AMR_AF=0.2911;AFR_AF=0.1732;EUR_AF=0.4095;SAS_AF=0.2883;AA=G|||;VT=SNP
15	79071442	rs1077187	G	A	100	PASS	AC=520;AF=0.103834;AN=5008;NS=2504;DP=19195;EAS_AF=0.3591;AMR_AF=0.2147;AFR_AF=0;EUR_AF=0;SAS_AF=0.0092;AA=G|||;VT=SNP
15	79071598	rs4886982	A	G	100	PASS	AC=3647;AF=0.728235;AN=5008;NS=2504;DP=19926;EAS_AF=0.9038;AMR_AF=0.8458;AFR_AF=0.5809;EUR_AF=0.6829;SAS_AF=0.7096;AA=G|||;VT=SNP
15	79071961	rs59697303	C	T	100	PASS	AC=1678;AF=0.335064;AN=5008;NS=2504;DP=16063;EAS_AF=0.3343;AMR_AF=0.3343;AFR_AF=0.3283;EUR_AF=0.2724;SAS_AF=0.41;AA=C|||;VT=SNP
15	79072100	rs112321636	G	T	100	PASS	AC=1337;AF=0.266973;AN=5008;NS=2504;DP=16537;EAS_AF=0.2103;AMR_AF=0.2911;AFR_AF=0.1732;EUR_AF=0.4095;SAS_AF=0.2883;AA=G|||;VT=SNP
15	79072155	rs186846371	C	T	100	PASS	AC=163;AF=0.0325479;AN=5008;NS=2504;DP=17073;EAS_AF=0.121;AMR_AF=0.013;AFR_AF=0.0113;EUR_AF=0.003;SAS_AF=0.0143;AA=C|||;VT=SNP
15	79073125	rs147259397	C	T	100	PASS	AC=175;AF=0.0349441;AN=5008;NS=2504;DP=20833;EAS_AF=0.122;AMR_AF=0.0144;AFR_AF=0.0189;EUR_AF=0.003;SAS_AF=0.0143;AA=C|||;VT=SNP
15	79073454	rs61226407	G	C	100	PASS	AC=1337;AF=0.266973;AN=5008;NS=2504;DP=22640;EAS_AF=0.2103;AMR_AF=0.2911;AFR_AF=0.1725;EUR_AF=0.4095;SAS_AF=0.2894;AA=G|||;VT=SNP
15	79073495	rs150930509	G	A	100	PASS	AC=520;AF=0.103834;AN=5008;NS=2504;DP=23306;EAS_AF=0.3591;AMR_AF=0.2147;AFR_AF=0;EUR_AF=0;SAS_AF=0.0092;AA=G|||;VT=SNP
15	79073756	rs1021069	C	G	100	PASS	AC=284;AF=0.0567093;AN=5008;NS=2504;DP=20748;EAS_AF=0.12;AMR_AF=0.0605;AFR_AF=0.003;EUR_AF=0.0815;SAS_AF=0.0358;AA=C|||;VT=SNP
15	79073833	rs2921120	T	C	100	PASS	AC=117;AF=0.0233626;AN=5008;NS=2504;DP=19520;EAS_AF=0.0704;AMR_AF=0.013;AFR_AF=0.0151;EUR_AF=0.001;SAS_AF=0.0164;AA=C|||;VT=SNP
15	79074000	rs35474770	A	G	100	PASS	AC=1361;AF=0.271765;AN=5008;NS=2504;DP=18373;EAS_AF=0.2123;AMR_AF=0.2911;AFR_AF=0.174;EUR_AF=0.4095;SAS_AF=0.3098;AA=G|||;VT=SNP
15	79074221	rs138297947	G	C	100	PASS	AC=28;AF=0.00559105;AN=5008;NS=2504;DP=21971;EAS_AF=0.0258;AMR_AF=0;AFR_AF=0.0008;EUR_AF=0;SAS_AF=0.001;AA=G|||;VT=SNP
15	79074253	rs36061084	G	A	100	PASS	AC=1312;AF=0.261981;AN=5008;NS=2504;DP=22479;EAS_AF=0.2341;AMR_AF=0.2983;AFR_AF=0.0998;EUR_AF=0.4195;SAS_AF=0.3221;AA=G|||;VT=SNP
15	79074294	rs4887109	C	T	100	PASS	AC=916;AF=0.182907;AN=5008;NS=2504;DP=23210;EAS_AF=0.0179;AMR_AF=0.2622;AFR_AF=0.0446;EUR_AF=0.4036;SAS_AF=0.2566;AA=C|||;VT=SNP
15	79074380	rs4886589	C	T	100	PASS	AC=1359;AF=0.271366;AN=5008;NS=2504;DP=18468;EAS_AF=0.2113;AMR_AF=0.2911;AFR_AF=0.1725;EUR_AF=0.4095;SAS_AF=0.3108;AA=C|||;VT=SNP
15	79074506	rs4886590	G	A	100	PASS	AC=896;AF=0.178914;AN=5008;NS=2504;DP=20351;EAS_AF=0.0179;AMR_AF=0.2608;AFR_AF=0.0287;EUR_AF=0.4056;SAS_AF=0.2566;AA=G|||;VT=SNP
15	79074518	rs4886591	G	A	100	PASS	AC=1396;AF=0.278754;AN=5008;NS=2504;DP=19687;EAS_AF=0.2113;AMR_AF=0.2997;AFR_AF=0.1762;EUR_AF=0.4324;SAS_AF=0.3139;AA=A|||;VT=SNP
15	79074562	rs2046144	A	G	100	PASS	AC=4245;AF=0.847644;AN=5008;NS=2504;DP=18164;EAS_AF=0.9077;AMR_AF=0.9078;AFR_AF=0.9365;EUR_AF=0.7455;SAS_AF=0.728;AA=G|||;VT=SNP
15	79075085	rs142352737	A	G	100	PASS	AC=46;AF=0.0091853;AN=5008;NS=2504;DP=19722;EAS_AF=0.0159;AMR_AF=0.0418;AFR_AF=0.0008;EUR_AF=0;SAS_AF=0;AA=A|||;VT=SNP
15	79075746	rs12050525	T	C	100	PASS	AC=1154;AF=0.230431;AN=5008;NS=2504;DP=14211;EAS_AF=0.0913;AMR_AF=0.2896;AFR_AF=0.1225;EUR_AF=0.4195;SAS_AF=0.2832;AA=C|||;VT=SNP
15	79075754	rs12440925	G	A	100	PASS	AC=1371;AF=0.273762;AN=5008;NS=2504;DP=14048;EAS_AF=0.3165;AMR_AF=0.2781;AFR_AF=0.2103;EUR_AF=0.2197;SAS_AF=0.3681;AA=G|||;VT=SNP
15	79076704	rs2904220	G	T	100	PASS	AC=1154;AF=0.230431;AN=5008;NS=2504;DP=8660;EAS_AF=0.0913;AMR_AF=0.2911;AFR_AF=0.1225;EUR_AF=0.4195;SAS_AF=0.2822;AA=G|||;VT=SNP
15	79076885	rs2869862	A	G	100	PASS	AC=1689;AF=0.33726;AN=5008;NS=2504;DP=14465;EAS_AF=0.3383;AMR_AF=0.3329;AFR_AF=0.3366;EUR_AF=0.2724;SAS_AF=0.407;AA=A|||;VT=SNP
15	79077114	rs1825087	A	G	100	PASS	AC=1155;AF=0.230631;AN=5008;NS=2504;DP=15461;EAS_AF=0.0913;AMR_AF=0.2911;AFR_AF=0.1233;EUR_AF=0.4195;SAS_AF=0.2822;AA=G|||;VT=SNP
15	79077373	rs4887110	C	A	100	PASS	AC=517;AF=0.103235;AN=5008;NS=2504;DP=14115;EAS_AF=0.3581;AMR_AF=0.2118;AFR_AF=0;EUR_AF=0;SAS_AF=0.0092;AA=C|||;VT=SNP
15	79077666	rs10851911	T	C	100	PASS	AC=2954;AF=0.589856;AN=5008;NS=2504;DP=17707;EAS_AF=0.4266;AMR_AF=0.6628;AFR_AF=0.4675;EUR_AF=0.7525;SAS_AF=0.7045;AA=C|||;VT=SNP
15	79078921	rs77338180	A	G	100	PASS	AC=226;AF=0.0451278;AN=5008;NS=2504;DP=22113;EAS_AF=0.0188;AMR_AF=0.0519;AFR_AF=0.0673;EUR_AF=0.0517;SAS_AF=0.0307;AA=A|||;VT=SNP
15	79079074	rs11072806	G	A	100	PASS	AC=1155;AF=0.230631;AN=5008;NS=2504;DP=22412;EAS_AF=0.0913;AMR_AF=0.2911;AFR_AF=0.1233;EUR_AF=0.4195;SAS_AF=0.2822;AA=A|||;VT=SNP
15	79079512	rs12899147	A	G	100	PASS	AC=1158;AF=0.23123;AN=5008;NS=2504;DP=15935;EAS_AF=0.0923;AMR_AF=0.2911;AFR_AF=0.1241;EUR_AF=0.4205;SAS_AF=0.2822;AA=G|||;VT=SNP
15	79079665	rs28419124	C	T	100	PASS	AC=179;AF=0.0357428;AN=5008;NS=2504;DP=14897;EAS_AF=0.0704;AMR_AF=0.0202;AFR_AF=0.059;EUR_AF=0;SAS_AF=0.0164;AA=C|||;VT=SNP
15	79079722	rs117336260	C	T	100	PASS	AC=115;AF=0.0229633;AN=5008;NS=2504;DP=14441;EAS_AF=0.0704;AMR_AF=0.013;AFR_AF=0.0144;EUR_AF=0;SAS_AF=0.0164;AA=C|||;VT=SNP
15	79079749	rs78690169	T	C	100	PASS	AC=517;AF=0.103235;AN=5008;NS=2504;DP=15665;EAS_AF=0.3581;AMR_AF=0.2118;AFR_AF=0;EUR_AF=0;SAS_AF=0.0092;AA=T|||;VT=SNP
15	79080234	rs1994016	C	T	100	PASS	AC=1091;AF=0.217851;AN=5008;NS=2504;DP=19763;EAS_AF=0.0913;AMR_AF=0.2839;AFR_AF=0.0961;EUR_AF=0.3996;SAS_AF=0.2791;AA=C|||;VT=SNP
15	79080306	rs1994017	T	C	100	PASS	AC=3856;AF=0.769968;AN=5008;NS=2504;DP=20486;EAS_AF=0.9067;AMR_AF=0.8919;AFR_AF=0.6316;EUR_AF=0.7545;SAS_AF=0.7454;AA=C|||;VT=SNP
15	79080797	rs2869878	G	A	100	PASS	AC=518;AF=0.103435;AN=5008;NS=2504;DP=16750;EAS_AF=0.3581;AMR_AF=0.2118;AFR_AF=0.0008;EUR_AF=0;SAS_AF=0.0092;AA=G|||;VT=SNP
15	79080798	rs3743058	C	T	100	PASS	AC=1652;AF=0.329872;AN=5008;NS=2504;DP=16898;EAS_AF=0.3343;AMR_AF=0.3329;AFR_AF=0.3177;EUR_AF=0.2724;SAS_AF=0.3988;AA=C|||;VT=SNP
15	79081412	rs16970103	G	A	100	PASS	AC=188;AF=0.0375399;AN=5008;NS=2504;DP=20042;EAS_AF=0.123;AMR_AF=0.013;AFR_AF=0.0113;EUR_AF=0.003;SAS_AF=0.0378;AA=G|||;VT=SNP
15	79081547	rs74760983	C	T	100	PASS	AC=517;AF=0.103235;AN=5008;NS=2504;DP=19216;EAS_AF=0.3581;AMR_AF=0.2118;AFR_AF=0;EUR_AF=0;SAS_AF=0.0092;AA=C|||;VT=SNP
15	79081604	rs80153487	T	C	100	PASS	AC=168;AF=0.0335463;AN=5008;NS=2504;DP=19585;EAS_AF=0.123;AMR_AF=0.013;AFR_AF=0.0121;EUR_AF=0.003;SAS_AF=0.0164;AA=T|||;VT=SNP
15	79081652	rs145903742	G	A	100	PASS	AC=21;AF=0.00419329;AN=5008;NS=2504;DP=20141;EAS_AF=0.0208;AMR_AF=0;AFR_AF=0;EUR_AF=0;SAS_AF=0;AA=G|||;VT=SNP
15	79081702	rs59017738	G	C	100	PASS	AC=115;AF=0.0229633;AN=5008;NS=2504;DP=20154;EAS_AF=0.0704;AMR_AF=0.013;AFR_AF=0.0144;EUR_AF=0;SAS_AF=0.0164;AA=G|||;VT=SNP
15	79082108	rs2277548	C	T	100	PASS	AC=517;AF=0.103235;AN=5008;NS=2504;DP=14620;EAS_AF=0.3581;AMR_AF=0.2118;AFR_AF=0;EUR_AF=0;SAS_AF=0.0092;AA=C|||;VT=SNP;EX_TARGET
15	79082364	rs12905740	C	T	100	PASS	AC=729;AF=0.145567;AN=5008;NS=2504;DP=21466;EAS_AF=0.0933;AMR_AF=0.0908;AFR_AF=0.059;EUR_AF=0.2435;SAS_AF=0.2546;AA=C|||;VT=SNP
15	79082431	rs2277547	A	G	100	PASS	AC=1662;AF=0.331869;AN=5008;NS=2504;DP=20559;EAS_AF=0.3343;AMR_AF=0.3329;AFR_AF=0.3245;EUR_AF=0.2734;SAS_AF=0.3988;AA=A|||;VT=SNP
15	79082547	rs4886592	T	C	100	PASS	AC=1124;AF=0.224441;AN=5008;NS=2504;DP=19416;EAS_AF=0.0913;AMR_AF=0.2925;AFR_AF=0.0968;EUR_AF=0.4225;SAS_AF=0.2822;AA=C|||;VT=SNP
15	79082889	rs79808443	C	A	100	PASS	AC=168;AF=0.0335463;AN=5008;NS=2504;DP=19438;EAS_AF=0.123;AMR_AF=0.013;AFR_AF=0.0121;EUR_AF=0.003;SAS_AF=0.0164;AA=C|||;VT=SNP
15	79082907	rs79304747	T	C	100	PASS	AC=170;AF=0.0339457;AN=5008;NS=2504;DP=19070;EAS_AF=0.123;AMR_AF=0.013;AFR_AF=0.0121;EUR_AF=0.005;SAS_AF=0.0164;AA=t|||;VT=SNP
15	79082970	rs75190569	C	T	100	PASS	AC=517;AF=0.103235;AN=5008;NS=2504;DP=17444;EAS_AF=0.3581;AMR_AF=0.2118;AFR_AF=0;EUR_AF=0;SAS_AF=0.0092;AA=C|||;VT=SNP;EX_TARGET
15	79083376	rs2277546	C	A	100	PASS	AC=1122;AF=0.224042;AN=5008;NS=2504;DP=15668;EAS_AF=0.0913;AMR_AF=0.2911;AFR_AF=0.0968;EUR_AF=0.4215;SAS_AF=0.2822;AA=A|||;VT=SNP
15	79083591	rs2277545	T	C	100	PASS	AC=1123;AF=0.224241;AN=5008;NS=2504;DP=12411;EAS_AF=0.0913;AMR_AF=0.2911;AFR_AF=0.0968;EUR_AF=0.4225;SAS_AF=0.2822;AA=C|||;VT=SNP
15	79083776	rs60960636	T	C	100	PASS	AC=520;AF=0.103834;AN=5008;NS=2504;DP=16115;EAS_AF=0.3581;AMR_AF=0.2161;AFR_AF=0;EUR_AF=0;SAS_AF=0.0092;AA=T|||;VT=SNP
15	79083814	rs11639044	C	T	100	PASS	AC=935;AF=0.186701;AN=5008;NS=2504;DP=15821;EAS_AF=0.0208;AMR_AF=0.2695;AFR_AF=0.031;EUR_AF=0.4225;SAS_AF=0.2669;AA=C|||;VT=SNP
15	79084680	rs12438008	G	A	100	PASS	AC=1760;AF=0.351438;AN=5008;NS=2504;DP=20285;EAS_AF=0.3413;AMR_AF=0.3703;AFR_AF=0.3192;EUR_AF=0.33;SAS_AF=0.4141;AA=G|||;VT=SNP
15	79084729	rs117498479	C	T	100	PASS	AC=163;AF=0.0325479;AN=5008;NS=2504;DP=21207;EAS_AF=0.119;AMR_AF=0.013;AFR_AF=0.0113;EUR_AF=0.003;SAS_AF=0.0164;AA=C|||;VT=SNP
15	79084808	rs1564499	T	C	100	PASS	AC=4129;AF=0.824481;AN=5008;NS=2504;DP=22636;EAS_AF=0.9058;AMR_AF=0.9078;AFR_AF=0.829;EUR_AF=0.7565;SAS_AF=0.7454;AA=C|||;VT=SNP
15	79084933	rs12903203	T	C	100	PASS	AC=1121;AF=0.223842;AN=5008;NS=2504;DP=19763;EAS_AF=0.0913;AMR_AF=0.2896;AFR_AF=0.0961;EUR_AF=0.4225;SAS_AF=0.2822;AA=T|||;VT=SNP
15	79085023	rs1976007	T	C	100	PASS	AC=4130;AF=0.824681;AN=5008;NS=2504;DP=18738;EAS_AF=0.9067;AMR_AF=0.9078;AFR_AF=0.8283;EUR_AF=0.7575;SAS_AF=0.7454;AA=C|||;VT=SNP
15	79085915	rs11631955	A	G	100	PASS	AC=939;AF=0.1875;AN=5008;NS=2504;DP=20201;EAS_AF=0.0208;AMR_AF=0.2695;AFR_AF=0.0325;EUR_AF=0.4215;SAS_AF=0.2699;AA=A|||;VT=SNP
15	79085985	rs5017824	G	A	100	PASS	AC=202;AF=0.0403355;AN=5008;NS=2504;DP=21148;EAS_AF=0.0188;AMR_AF=0.036;AFR_AF=0.084;EUR_AF=0.0338;SAS_AF=0.0133;AA=G|||;VT=SNP
15	79086057	rs11632102	G	A	100	PASS	AC=936;AF=0.186901;AN=5008;NS=2504;DP=20208;EAS_AF=0.0208;AMR_AF=0.2709;AFR_AF=0.0295;EUR_AF=0.4225;SAS_AF=0.2689;AA=G|||;VT=SNP
15	79086099	rs2904228	G	A	100	PASS	AC=659;AF=0.131589;AN=5008;NS=2504;DP=19360;EAS_AF=0.0337;AMR_AF=0.0893;AFR_AF=0.056;EUR_AF=0.2406;SAS_AF=0.2526;AA=G|||;VT=SNP
15	79086876	rs78943797	G	C	100	PASS	AC=179;AF=0.0357428;AN=5008;NS=2504;DP=19235;EAS_AF=0.1319;AMR_AF=0.013;AFR_AF=0.0151;EUR_AF=0;SAS_AF=0.0174;AA=G|||;VT=SNP
15	79088096	rs3784317	G	C	100	PASS	AC=537;AF=0.107228;AN=5008;NS=2504;DP=19076;EAS_AF=0.379;AMR_AF=0.2104;AFR_AF=0;EUR_AF=0;SAS_AF=0.0092;AA=G|||;VT=SNP
15	79088243	rs76372784	T	C	100	PASS	AC=179;AF=0.0357428;AN=5008;NS=2504;DP=18570;EAS_AF=0.1319;AMR_AF=0.013;AFR_AF=0.0151;EUR_AF=0;SAS_AF=0.0174;AA=T|||;VT=SNP
15	79088381	rs76818114	G	A	100	PASS	AC=193;AF=0.0385383;AN=5008;NS=2504;DP=22068;EAS_AF=0.1171;AMR_AF=0.0115;AFR_AF=0.0371;EUR_AF=0.003;SAS_AF=0.0153;AA=G|||;VT=SNP
15	79088460	rs12437868	T	C	100	PASS	AC=2072;AF=0.413738;AN=5008;NS=2504;DP=21707;EAS_AF=0.3323;AMR_AF=0.3905;AFR_AF=0.562;EUR_AF=0.328;SAS_AF=0.4018;AA=T|||;VT=SNP
15	79089007	rs3743057	T	C	100	PASS	AC=3969;AF=0.792532;AN=5008;NS=2504;DP=15840;EAS_AF=0.8631;AMR_AF=0.8948;AFR_AF=0.7534;EUR_AF=0.7565;SAS_AF=0.7372;AA=C|||;VT=SNP;EX_TARGET
15	79089111	rs3825807	A	G	100	PASS	AC=1253;AF=0.2502;AN=5008;NS=2504;DP=14046;EAS_AF=0.1518;AMR_AF=0.2968;AFR_AF=0.1112;EUR_AF=0.4274;SAS_AF=0.3241;AA=G|||;VT=SNP;EX_TARGET
15	79089734	rs7177699	T	C	100	PASS	AC=1246;AF=0.248802;AN=5008;NS=2504;DP=22571;EAS_AF=0.1518;AMR_AF=0.2968;AFR_AF=0.1059;EUR_AF=0.4274;SAS_AF=0.3241;AA=T|||;VT=SNP
15	79090204	rs3743056	G	A	100	PASS	AC=260;AF=0.0519169;AN=5008;NS=2504;DP=19076;EAS_AF=0.1171;AMR_AF=0.0144;AFR_AF=0.0862;EUR_AF=0.003;SAS_AF=0.0153;AA=G|||;VT=SNP
15	79090606	rs28610385	C	A	100	PASS	AC=1244;AF=0.248403;AN=5008;NS=2504;DP=18697;EAS_AF=0.1518;AMR_AF=0.2968;AFR_AF=0.1044;EUR_AF=0.4274;SAS_AF=0.3241;AA=C|||;VT=SNP
15	79091166	rs146298934	G	A	100	PASS	AC=76;AF=0.0151757;AN=5008;NS=2504;DP=15567;EAS_AF=0.0685;AMR_AF=0;AFR_AF=0.0023;EUR_AF=0;SAS_AF=0.0041;AA=G|||;VT=SNP
15	79092183	rs11638321	T	C	100	PASS	AC=1208;AF=0.241214;AN=5008;NS=2504;DP=17118;EAS_AF=0.1518;AMR_AF=0.2882;AFR_AF=0.1029;EUR_AF=0.4115;SAS_AF=0.3119;AA=T|||;VT=SNP
15	79092603	rs6495329	G	A	100	PASS	AC=2065;AF=0.41234;AN=5008;NS=2504;DP=11724;EAS_AF=0.3323;AMR_AF=0.3847;AFR_AF=0.5598;EUR_AF=0.328;SAS_AF=0.4018;AA=G|||;VT=SNP;EX_TARGET
15	79092750	rs7173267	G	C	100	PASS	AC=1245;AF=0.248602;AN=5008;NS=2504;DP=12618;EAS_AF=0.1518;AMR_AF=0.2968;AFR_AF=0.1044;EUR_AF=0.4284;SAS_AF=0.3241;AA=G|||;VT=SNP;EX_TARGET
15	79093201	rs11634450	A	G	100	PASS	AC=1245;AF=0.248602;AN=5008;NS=2504;DP=18468;EAS_AF=0.1518;AMR_AF=0.2968;AFR_AF=0.1044;EUR_AF=0.4284;SAS_AF=0.3241;AA=a|||;VT=SNP
15	79093648	rs118163846	C	T	100	PASS	AC=8;AF=0.00159744;AN=5008;NS=2504;DP=18268;EAS_AF=0.0079;AMR_AF=0;AFR_AF=0;EUR_AF=0;SAS_AF=0;AA=C|||;VT=SNP
15	79093761	rs4887112	T	C	100	PASS	AC=538;AF=0.107428;AN=5008;NS=2504;DP=19244;EAS_AF=0.378;AMR_AF=0.2133;AFR_AF=0;EUR_AF=0;SAS_AF=0.0092;AA=T|||;VT=SNP
15	79094069	rs7169068	G	C	100	PASS	AC=2064;AF=0.412141;AN=5008;NS=2504;DP=13593;EAS_AF=0.3323;AMR_AF=0.3847;AFR_AF=0.5598;EUR_AF=0.327;SAS_AF=0.4018;AA=G|||;VT=SNP
15	79094196	rs28691842	A	G	100	PASS	AC=2063;AF=0.411941;AN=5008;NS=2504;DP=15157;EAS_AF=0.3323;AMR_AF=0.3847;AFR_AF=0.559;EUR_AF=0.327;SAS_AF=0.4018;AA=A|||;VT=SNP
15	79094315	rs75892304	G	A	100	PASS	AC=536;AF=0.107029;AN=5008;NS=2504;DP=16906;EAS_AF=0.378;AMR_AF=0.2104;AFR_AF=0;EUR_AF=0;SAS_AF=0.0092;AA=G|||;VT=SNP
15	79094325	rs11856536	A	G	100	PASS	AC=1245;AF=0.248602;AN=5008;NS=2504;DP=16255;EAS_AF=0.1518;AMR_AF=0.2968;AFR_AF=0.1044;EUR_AF=0.4284;SAS_AF=0.3241;AA=G|||;VT=SNP
15	79095287	rs4887113	C	T	100	PASS	AC=963;AF=0.192292;AN=5008;NS=2504;DP=15781;EAS_AF=0.0198;AMR_AF=0.2752;AFR_AF=0.0325;EUR_AF=0.4284;SAS_AF=0.2843;AA=c|||;VT=SNP
15	79096427	rs8041974	G	A	100	PASS	AC=260;AF=0.0519169;AN=5008;NS=2504;DP=17751;EAS_AF=0.1171;AMR_AF=0.0144;AFR_AF=0.0862;EUR_AF=0.003;SAS_AF=0.0153;AA=G|||;VT=SNP
15	79096599	rs8042170	G	A	100	PASS	AC=3309;AF=0.660743;AN=5008;NS=2504;DP=21585;EAS_AF=0.4841;AMR_AF=0.6816;AFR_AF=0.6641;EUR_AF=0.7555;SAS_AF=0.726;AA=g|||;VT=SNP
15	79096673	rs8025960	G	A	100	PASS	AC=1840;AF=0.367412;AN=5008;NS=2504;DP=20044;EAS_AF=0.3135;AMR_AF=0.3329;AFR_AF=0.4955;EUR_AF=0.2753;SAS_AF=0.3691;AA=G|||;VT=SNP
15	79096983	rs11630027	C	A	100	PASS	AC=3310;AF=0.660942;AN=5008;NS=2504;DP=16890;EAS_AF=0.4841;AMR_AF=0.6816;AFR_AF=0.6649;EUR_AF=0.7555;SAS_AF=0.726;AA=C|||;VT=SNP
15	79098354	rs28542482	G	A	100	PASS	AC=3311;AF=0.661142;AN=5008;NS=2504;DP=14831;EAS_AF=0.4841;AMR_AF=0.6844;AFR_AF=0.6641;EUR_AF=0.7555;SAS_AF=0.726;AA=G|||;VT=SNP
15	79098383	rs113458918	C	T	100	PASS	AC=2066;AF=0.41254;AN=5008;NS=2504;DP=12733;EAS_AF=0.3323;AMR_AF=0.3876;AFR_AF=0.5598;EUR_AF=0.327;SAS_AF=0.4018;AA=C|||;VT=SNP
15	79098822	rs78493817	T	C	100	PASS	AC=161;AF=0.0321486;AN=5008;NS=2504;DP=20298;EAS_AF=0.0179;AMR_AF=0.2061;AFR_AF=0;EUR_AF=0;SAS_AF=0;AA=T|||;VT=SNP
15	79099026	rs8038189	G	C	100	PASS	AC=3954;AF=0.789537;AN=5008;NS=2504;DP=20530;EAS_AF=0.8621;AMR_AF=0.8919;AFR_AF=0.7526;EUR_AF=0.7465;SAS_AF=0.7362;AA=C|||;VT=SNP
15	79099145	rs12592721	G	C	100	PASS	AC=1245;AF=0.248602;AN=5008;NS=2504;DP=19266;EAS_AF=0.1518;AMR_AF=0.2968;AFR_AF=0.1044;EUR_AF=0.4284;SAS_AF=0.3241;AA=G|||;VT=SNP
15	79099496	rs1564500	A	C	100	PASS	AC=194;AF=0.038738;AN=5008;NS=2504;DP=19279;EAS_AF=0.1171;AMR_AF=0.0115;AFR_AF=0.0378;EUR_AF=0.003;SAS_AF=0.0153;AA=A|||;VT=SNP
15	79099538	rs922693	G	A	100	PASS	AC=3310;AF=0.660942;AN=5008;NS=2504;DP=19439;EAS_AF=0.4841;AMR_AF=0.6816;AFR_AF=0.6732;EUR_AF=0.7455;SAS_AF=0.7249;AA=A|||;VT=SNP
15	79099640	rs12592762	A	G	100	PASS	AC=255;AF=0.0509185;AN=5008;NS=2504;DP=19376;EAS_AF=0.1319;AMR_AF=0.0216;AFR_AF=0.0681;EUR_AF=0;SAS_AF=0.0174;AA=A|||;VT=SNP
15	79099697	rs77994198	G	A	100	PASS	AC=179;AF=0.0357428;AN=5008;NS=2504;DP=20746;EAS_AF=0.1319;AMR_AF=0.013;AFR_AF=0.0151;EUR_AF=0;SAS_AF=0.0174;AA=G|||;VT=SNP
15	79099768	rs76257233	A	T	100	PASS	AC=557;AF=0.111222;AN=5008;NS=2504;DP=20735;EAS_AF=0.378;AMR_AF=0.2104;AFR_AF=0.0159;EUR_AF=0;SAS_AF=0.0092;AA=A|||;VT=SNP
15	79099938	rs6495330	C	G	100	PASS	AC=2068;AF=0.412939;AN=5008;NS=2504;DP=16450;EAS_AF=0.3333;AMR_AF=0.389;AFR_AF=0.5598;EUR_AF=0.327;SAS_AF=0.4018;AA=C|||;VT=SNP
15	79100871	rs8029039	G	C	100	PASS	AC=4364;AF=0.871406;AN=5008;NS=2504;DP=18942;EAS_AF=0.9792;AMR_AF=0.9107;AFR_AF=0.9418;EUR_AF=0.7594;SAS_AF=0.7526;AA=C|||;VT=SNP
15	79102980	rs61393924	G	C	100	PASS	AC=1808;AF=0.361022;AN=5008;NS=2504;DP=10013;EAS_AF=0.3135;AMR_AF=0.3314;AFR_AF=0.4788;EUR_AF=0.2684;SAS_AF=0.3671;AA=G|||;VT=SNP
15	79104437	rs117407330	C	T	100	PASS	AC=536;AF=0.107029;AN=5008;NS=2504;DP=12554;EAS_AF=0.378;AMR_AF=0.2104;AFR_AF=0;EUR_AF=0;SAS_AF=0.0092;AA=C|||;VT=SNP
15	79104601	rs62014860	C	T	100	PASS	AC=1750;AF=0.349441;AN=5008;NS=2504;DP=17900;EAS_AF=0.3135;AMR_AF=0.317;AFR_AF=0.4433;EUR_AF=0.2674;SAS_AF=0.3671;AA=C|||;VT=SNP
15	79104793	rs35969124	T	C	100	PASS	AC=4447;AF=0.887979;AN=5008;NS=2504;DP=19751;EAS_AF=0.9782;AMR_AF=0.9222;AFR_AF=0.9312;EUR_AF=0.8211;SAS_AF=0.7812;AA=C|||;VT=SNP
15	79104915	rs58676916	G	A	100	PASS	AC=1753;AF=0.35004;AN=5008;NS=2504;DP=19279;EAS_AF=0.3145;AMR_AF=0.3199;AFR_AF=0.4433;EUR_AF=0.2674;SAS_AF=0.3671;AA=G|||;VT=SNP
15	79105106	rs7182809	G	C	100	PASS	AC=4039;AF=0.80651;AN=5008;NS=2504;DP=21612;EAS_AF=0.8611;AMR_AF=0.9063;AFR_AF=0.7345;EUR_AF=0.8181;SAS_AF=0.7648;AA=C|||;VT=SNP
15	79105350	rs11634042	C	T	100	PASS	AC=1312;AF=0.261981;AN=5008;NS=2504;DP=20365;EAS_AF=0.1468;AMR_AF=0.2997;AFR_AF=0.1589;EUR_AF=0.4245;SAS_AF=0.3262;AA=C|||;VT=SNP
15	79105381	rs7183257	G	A	100	PASS	AC=1990;AF=0.397364;AN=5008;NS=2504;DP=20546;EAS_AF=0.3383;AMR_AF=0.3732;AFR_AF=0.5098;EUR_AF=0.3201;SAS_AF=0.4029;AA=G|||;VT=SNP
15	79105576	rs7183621	G	A	100	PASS	AC=3861;AF=0.770966;AN=5008;NS=2504;DP=19682;EAS_AF=0.8611;AMR_AF=0.8905;AFR_AF=0.6838;EUR_AF=0.7445;SAS_AF=0.7382;AA=A|||;VT=SNP
15	79106220	rs1383636	G	A	100	PASS	AC=3804;AF=0.759585;AN=5008;NS=2504;DP=21635;EAS_AF=0.8621;AMR_AF=0.8876;AFR_AF=0.621;EUR_AF=0.7396;SAS_AF=0.771;AA=A|||;VT=SNP
15	79106848	rs62010961	C	G	100	PASS	AC=1626;AF=0.324681;AN=5008;NS=2504;DP=15843;EAS_AF=0.6389;AMR_AF=0.4135;AFR_AF=0.2171;EUR_AF=0.1223;SAS_AF=0.2914;AA=C|||;VT=SNP
15	79107035	rs75293524	G	A	100	PASS	AC=133;AF=0.0265575;AN=5008;NS=2504;DP=21297;EAS_AF=0.0764;AMR_AF=0.0605;AFR_AF=0.0038;EUR_AF=0.003;SAS_AF=0.0061;AA=G|||;VT=SNP
15	79107149	rs62010962	G	A	100	PASS	AC=811;AF=0.161941;AN=5008;NS=2504;DP=18774;EAS_AF=0.0923;AMR_AF=0.1095;AFR_AF=0.2458;EUR_AF=0.1998;SAS_AF=0.1186;AA=G|||;VT=SNP
15	79107355	rs12907065	A	G	100	PASS	AC=1107;AF=0.221046;AN=5008;NS=2504;DP=19514;EAS_AF=0.0218;AMR_AF=0.268;AFR_AF=0.2057;EUR_AF=0.3797;SAS_AF=0.2505;AA=A|||;VT=SNP
15	79107724	rs11638020	G	A	100	PASS	AC=914;AF=0.182508;AN=5008;NS=2504;DP=18491;EAS_AF=0.0446;AMR_AF=0.2565;AFR_AF=0.0401;EUR_AF=0.3897;SAS_AF=0.2515;AA=G|||;VT=SNP
15	79107862	rs3890715	C	A	100	PASS	AC=3250;AF=0.648962;AN=5008;NS=2504;DP=17907;EAS_AF=0.6071;AMR_AF=0.5403;AFR_AF=0.7012;EUR_AF=0.6103;SAS_AF=0.7382;AA=C|||;VT=SNP
15	79109052	rs3971829	A	G	100	PASS	AC=3407;AF=0.680312;AN=5008;NS=2504;DP=17404;EAS_AF=0.6091;AMR_AF=0.5432;AFR_AF=0.8162;EUR_AF=0.6113;SAS_AF=0.7382;AA=G|||;VT=SNP
15	79109514	rs4387568	C	G	100	PASS	AC=1649;AF=0.329273;AN=5008;NS=2504;DP=16898;EAS_AF=0.3909;AMR_AF=0.464;AFR_AF=0.2156;EUR_AF=0.3897;SAS_AF=0.2618;AA=G|||;VT=SNP
15	79109856	rs28513584	G	A	100	PASS	AC=3179;AF=0.634784;AN=5008;NS=2504;DP=14406;EAS_AF=0.6091;AMR_AF=0.5346;AFR_AF=0.6498;EUR_AF=0.6093;SAS_AF=0.7382;AA=G|||;VT=SNP
15	79110302	rs9806363	A	G	100	PASS	AC=1606;AF=0.320687;AN=5008;NS=2504;DP=20809;EAS_AF=0.3909;AMR_AF=0.4625;AFR_AF=0.1838;EUR_AF=0.3897;SAS_AF=0.2618;AA=A|||;VT=SNP
15	79110735	rs34372090	C	T	100	PASS	AC=1409;AF=0.28135;AN=5008;NS=2504;DP=20423;EAS_AF=0.3909;AMR_AF=0.4524;AFR_AF=0.0416;EUR_AF=0.3877;SAS_AF=0.2618;AA=C|||;VT=SNP
15	79110977	rs74703012	T	C	100	PASS	AC=705;AF=0.140775;AN=5008;NS=2504;DP=24239;EAS_AF=0.1329;AMR_AF=0.0793;AFR_AF=0.292;EUR_AF=0.0706;SAS_AF=0.0603;AA=T|||;VT=SNP
15	79111093	rs4380028	C	T	100	PASS	AC=1604;AF=0.320288;AN=5008;NS=2504;DP=21383;EAS_AF=0.3909;AMR_AF=0.4597;AFR_AF=0.1838;EUR_AF=0.3897;SAS_AF=0.2618;AA=C|||;VT=SNP
15	79111517	rs11072807	A	G	100	PASS	AC=3358;AF=0.670527;AN=5008;NS=2504;DP=17375;EAS_AF=0.6091;AMR_AF=0.5389;AFR_AF=0.7829;EUR_AF=0.6093;SAS_AF=0.7382;AA=G|||;VT=SNP
15	79111962	rs7403593	A	G	100	PASS	AC=1605;AF=0.320487;AN=5008;NS=2504;DP=15283;EAS_AF=0.3909;AMR_AF=0.4611;AFR_AF=0.1838;EUR_AF=0.3897;SAS_AF=0.2618;AA=G|||;VT=SNP
15	79112016	rs7403728	T	G	100	PASS	AC=1607;AF=0.320887;AN=5008;NS=2504;DP=17498;EAS_AF=0.3909;AMR_AF=0.464;AFR_AF=0.1838;EUR_AF=0.3897;SAS_AF=0.2618;AA=t|||;VT=SNP
15	79112424	rs75106109	C	T	100	PASS	AC=531;AF=0.10603;AN=5008;NS=2504;DP=12040;EAS_AF=0.1319;AMR_AF=0.0749;AFR_AF=0.1634;EUR_AF=0.0706;SAS_AF=0.0603;AA=C|||;VT=SNP
15	79112432	rs12898392	G	A	100	PASS	AC=3250;AF=0.648962;AN=5008;NS=2504;DP=11767;EAS_AF=0.6091;AMR_AF=0.536;AFR_AF=0.7027;EUR_AF=0.6093;SAS_AF=0.7382;AA=G|||;VT=SNP
15	79112524	rs56683682	G	T	100	PASS	AC=1420;AF=0.283546;AN=5008;NS=2504;DP=11923;EAS_AF=0.3869;AMR_AF=0.4539;AFR_AF=0.0439;EUR_AF=0.3936;SAS_AF=0.2669;AA=G|||;VT=SNP
15	79112550	rs12899452	T	A	100	PASS	AC=3239;AF=0.646765;AN=5008;NS=2504;DP=12270;EAS_AF=0.6131;AMR_AF=0.5346;AFR_AF=0.7005;EUR_AF=0.6034;SAS_AF=0.7331;AA=A|||;VT=SNP
15	79112603	rs12898292	A	G	100	PASS	AC=3242;AF=0.647364;AN=5008;NS=2504;DP=12021;EAS_AF=0.6062;AMR_AF=0.5389;AFR_AF=0.6997;EUR_AF=0.6083;SAS_AF=0.7362;AA=A|||;VT=SNP
15	79112622	rs12898712	G	T	100	PASS	AC=3240;AF=0.646965;AN=5008;NS=2504;DP=12640;EAS_AF=0.6062;AMR_AF=0.5389;AFR_AF=0.6989;EUR_AF=0.6074;SAS_AF=0.7362;AA=G|||;VT=SNP
15	79112628	rs12898452	C	A	100	PASS	AC=3240;AF=0.646965;AN=5008;NS=2504;DP=12810;EAS_AF=0.6062;AMR_AF=0.5389;AFR_AF=0.6989;EUR_AF=0.6074;SAS_AF=0.7362;AA=A|||;VT=SNP
15	79112837	rs8027833	T	C	100	PASS	AC=3251;AF=0.649161;AN=5008;NS=2504;DP=17362;EAS_AF=0.6091;AMR_AF=0.5389;AFR_AF=0.7027;EUR_AF=0.6093;SAS_AF=0.7372;AA=T|||;VT=SNP
15	79112938	rs8026598	A	G	100	PASS	AC=3250;AF=0.648962;AN=5008;NS=2504;DP=17910;EAS_AF=0.6091;AMR_AF=0.5375;AFR_AF=0.7027;EUR_AF=0.6093;SAS_AF=0.7372;AA=G|||;VT=SNP
15	79113215	rs6495333	G	A	100	PASS	AC=3251;AF=0.649161;AN=5008;NS=2504;DP=17168;EAS_AF=0.6091;AMR_AF=0.5375;AFR_AF=0.7027;EUR_AF=0.6093;SAS_AF=0.7382;AA=A|||;VT=SNP
15	79113293	rs7166340	C	T	100	PASS	AC=3251;AF=0.649161;AN=5008;NS=2504;DP=12691;EAS_AF=0.6091;AMR_AF=0.5375;AFR_AF=0.7027;EUR_AF=0.6093;SAS_AF=0.7382;AA=-|||;VT=SNP
15	79113318	rs7167853	T	C	100	PASS	AC=3251;AF=0.649161;AN=5008;NS=2504;DP=13881;EAS_AF=0.6091;AMR_AF=0.5375;AFR_AF=0.7027;EUR_AF=0.6093;SAS_AF=0.7382;AA=C|||;VT=SNP
15	79113400	rs7402370	C	A	100	PASS	AC=515;AF=0.102835;AN=5008;NS=2504;DP=15519;EAS_AF=0.3671;AMR_AF=0.1945;AFR_AF=0;EUR_AF=0;SAS_AF=0.0102;AA=C|||;VT=SNP
15	79113484	rs7167056	G	T	100	PASS	AC=3252;AF=0.649361;AN=5008;NS=2504;DP=16675;EAS_AF=0.6091;AMR_AF=0.5375;AFR_AF=0.7035;EUR_AF=0.6093;SAS_AF=0.7382;AA=G|||;VT=SNP
15	79113541	rs7167242	G	A	100	PASS	AC=3259;AF=0.650759;AN=5008;NS=2504;DP=18308;EAS_AF=0.6091;AMR_AF=0.5403;AFR_AF=0.7035;EUR_AF=0.6103;SAS_AF=0.7423;AA=G|||;VT=SNP
15	79113568	rs7166770	A	G	100	PASS	AC=3256;AF=0.65016;AN=5008;NS=2504;DP=18139;EAS_AF=0.6081;AMR_AF=0.5403;AFR_AF=0.7027;EUR_AF=0.6103;SAS_AF=0.7413;AA=G|||;VT=SNP
15	79113570	rs7402376	A	G	100	PASS	AC=1600;AF=0.319489;AN=5008;NS=2504;DP=18207;EAS_AF=0.3919;AMR_AF=0.4582;AFR_AF=0.1838;EUR_AF=0.3887;SAS_AF=0.2587;AA=A|||;VT=SNP
15	79113846	rs9920493	A	C	100	PASS	AC=3250;AF=0.648962;AN=5008;NS=2504;DP=20224;EAS_AF=0.6091;AMR_AF=0.5375;AFR_AF=0.702;EUR_AF=0.6093;SAS_AF=0.7382;AA=A|||;VT=SNP
15	79114419	rs12909317	G	T	100	PASS	AC=1606;AF=0.320687;AN=5008;NS=2504;DP=16523;EAS_AF=0.3909;AMR_AF=0.4611;AFR_AF=0.1838;EUR_AF=0.3897;SAS_AF=0.2628;AA=g|||;VT=SNP
15	79114453	rs28455815	C	T	100	PASS	AC=2863;AF=0.571685;AN=5008;NS=2504;DP=16818;EAS_AF=0.503;AMR_AF=0.4885;AFR_AF=0.5779;EUR_AF=0.5765;SAS_AF=0.6881;AA=C|||;VT=SNP
15	79114477	rs28505515	C	G	100	PASS	AC=2371;AF=0.473442;AN=5008;NS=2504;DP=17324;EAS_AF=0.4762;AMR_AF=0.4481;AFR_AF=0.2837;EUR_AF=0.5388;SAS_AF=0.6779;AA=C|||;VT=SNP
15	79115120	rs56076311	A	G	100	PASS	AC=1608;AF=0.321086;AN=5008;NS=2504;DP=20528;EAS_AF=0.3879;AMR_AF=0.4625;AFR_AF=0.1838;EUR_AF=0.3926;SAS_AF=0.2638;AA=A|||;VT=SNP
15	79115388	rs8041064	A	G	100	PASS	AC=3254;AF=0.64976;AN=5008;NS=2504;DP=20406;EAS_AF=0.6121;AMR_AF=0.5375;AFR_AF=0.7027;EUR_AF=0.6093;SAS_AF=0.7382;AA=G|||;VT=SNP
15	79115406	rs66925868	A	G	100	PASS	AC=893;AF=0.178315;AN=5008;NS=2504;DP=21136;EAS_AF=0.0238;AMR_AF=0.2565;AFR_AF=0.0416;EUR_AF=0.3877;SAS_AF=0.2515;AA=A|||;VT=SNP
15	79115570	rs7403608	A	G	100	PASS	AC=1603;AF=0.320088;AN=5008;NS=2504;DP=20333;EAS_AF=0.3879;AMR_AF=0.4625;AFR_AF=0.1838;EUR_AF=0.3897;SAS_AF=0.2618;AA=A|||;VT=SNP
15	79115585	rs12915192	G	A	100	PASS	AC=3254;AF=0.64976;AN=5008;NS=2504;DP=20431;EAS_AF=0.6121;AMR_AF=0.5375;AFR_AF=0.7027;EUR_AF=0.6093;SAS_AF=0.7382;AA=G|||;VT=SNP
15	79115872	rs7165902	T	G	100	PASS	AC=3254;AF=0.64976;AN=5008;NS=2504;DP=19737;EAS_AF=0.6121;AMR_AF=0.5375;AFR_AF=0.7027;EUR_AF=0.6093;SAS_AF=0.7382;AA=T|||;VT=SNP
15	79115965	rs7165075	G	A	100	PASS	AC=3254;AF=0.64976;AN=5008;NS=2504;DP=17795;EAS_AF=0.6121;AMR_AF=0.5375;AFR_AF=0.7027;EUR_AF=0.6093;SAS_AF=0.7382;AA=G|||;VT=SNP
15	79116893	rs11072809	C	A	100	PASS	AC=50;AF=0.00998403;AN=5008;NS=2504;DP=17768;EAS_AF=0.0476;AMR_AF=0;AFR_AF=0;EUR_AF=0;SAS_AF=0.002;AA=C|||;VT=SNP
15	79117032	rs58158830	C	T	100	PASS	AC=516;AF=0.103035;AN=5008;NS=2504;DP=18488;EAS_AF=0.3681;AMR_AF=0.1945;AFR_AF=0;EUR_AF=0;SAS_AF=0.0102;AA=C|||;VT=SNP
15	79117133	rs6495335	G	T	100	PASS	AC=3250;AF=0.648962;AN=5008;NS=2504;DP=18869;EAS_AF=0.6081;AMR_AF=0.5375;AFR_AF=0.7027;EUR_AF=0.6093;SAS_AF=0.7382;AA=G|||;VT=SNP
15	79117436	rs8032908	G	C	100	PASS	AC=2466;AF=0.492412;AN=5008;NS=2504;DP=15160;EAS_AF=0.4752;AMR_AF=0.4568;AFR_AF=0.3517;EUR_AF=0.5388;SAS_AF=0.6779;AA=G|||;VT=SNP
15	79117772	rs117849266	A	C	100	PASS	AC=150;AF=0.0299521;AN=5008;NS=2504;DP=15212;EAS_AF=0.0179;AMR_AF=0.1902;AFR_AF=0;EUR_AF=0;SAS_AF=0;AA=A|||;VT=SNP
15	79117856	rs12442476	G	A	100	PASS	AC=3250;AF=0.648962;AN=5008;NS=2504;DP=15550;EAS_AF=0.6081;AMR_AF=0.5375;AFR_AF=0.7027;EUR_AF=0.6093;SAS_AF=0.7382;AA=G|||;VT=SNP
15	79117917	rs55870734	A	T	100	PASS	AC=1606;AF=0.320687;AN=5008;NS=2504;DP=18376;EAS_AF=0.3919;AMR_AF=0.4611;AFR_AF=0.1838;EUR_AF=0.3897;SAS_AF=0.2618;AA=A|||;VT=SNP
15	79118296	rs7178051	C	T	100	PASS	AC=1606;AF=0.320687;AN=5008;NS=2504;DP=16076;EAS_AF=0.3919;AMR_AF=0.4611;AFR_AF=0.1838;EUR_AF=0.3897;SAS_AF=0.2618;AA=C|||;VT=SNP
15	79118650	rs7403714	C	T	100	PASS	AC=1409;AF=0.28135;AN=5008;NS=2504;DP=16483;EAS_AF=0.3919;AMR_AF=0.451;AFR_AF=0.0416;EUR_AF=0.3877;SAS_AF=0.2618;AA=C|||;VT=SNP
15	79118747	rs9920968	G	A	100	PASS	AC=3250;AF=0.648962;AN=5008;NS=2504;DP=15965;EAS_AF=0.6081;AMR_AF=0.5375;AFR_AF=0.7027;EUR_AF=0.6093;SAS_AF=0.7382;AA=G|||;VT=SNP
15	79119035	rs117299599	T	C	100	PASS	AC=516;AF=0.103035;AN=5008;NS=2504;DP=15742;EAS_AF=0.3681;AMR_AF=0.1945;AFR_AF=0;EUR_AF=0;SAS_AF=0.0102;AA=T|||;VT=SNP
15	79119229	rs58021857	C	A	100	PASS	AC=1606;AF=0.320687;AN=5008;NS=2504;DP=16463;EAS_AF=0.3919;AMR_AF=0.4611;AFR_AF=0.1838;EUR_AF=0.3897;SAS_AF=0.2618;AA=C|||;VT=SNP
15	79119367	rs142833262	A	G	100	PASS	AC=22;AF=0.00439297;AN=5008;NS=2504;DP=19663;EAS_AF=0.0208;AMR_AF=0;AFR_AF=0;EUR_AF=0;SAS_AF=0.001;AA=A|||;VT=SNP
15	79120277	rs61043060	T	C	100	PASS	AC=1609;AF=0.321286;AN=5008;NS=2504;DP=14060;EAS_AF=0.3919;AMR_AF=0.4625;AFR_AF=0.1846;EUR_AF=0.3897;SAS_AF=0.2628;AA=T|||;VT=SNP
15	79120404	rs146100798	T	A	100	PASS	AC=515;AF=0.102835;AN=5008;NS=2504;DP=14898;EAS_AF=0.3671;AMR_AF=0.1945;AFR_AF=0;EUR_AF=0;SAS_AF=0.0102;AA=T|||;VT=SNP
15	79120467	rs62011001	G	A	100	PASS	AC=3249;AF=0.648762;AN=5008;NS=2504;DP=14746;EAS_AF=0.6091;AMR_AF=0.536;AFR_AF=0.702;EUR_AF=0.6093;SAS_AF=0.7382;AA=G|||;VT=SNP
15	79120539	rs76825533	A	G	100	PASS	AC=515;AF=0.102835;AN=5008;NS=2504;DP=15734;EAS_AF=0.3671;AMR_AF=0.1945;AFR_AF=0;EUR_AF=0;SAS_AF=0.0102;AA=A|||;VT=SNP
15	79120578	rs62011002	C	T	100	PASS	AC=3249;AF=0.648762;AN=5008;NS=2504;DP=17038;EAS_AF=0.6091;AMR_AF=0.536;AFR_AF=0.702;EUR_AF=0.6093;SAS_AF=0.7382;AA=C|||;VT=SNP
15	79120670	rs8035093	T	C	100	PASS	AC=3249;AF=0.648762;AN=5008;NS=2504;DP=17402;EAS_AF=0.6091;AMR_AF=0.536;AFR_AF=0.702;EUR_AF=0.6093;SAS_AF=0.7382;AA=t|||;VT=SNP
15	79121373	rs7176187	T	C	100	PASS	AC=3252;AF=0.649361;AN=5008;NS=2504;DP=22246;EAS_AF=0.6091;AMR_AF=0.5375;AFR_AF=0.7027;EUR_AF=0.6093;SAS_AF=0.7393;AA=T|||;VT=SNP
15	79121739	rs4389113	G	A	100	PASS	AC=1408;AF=0.28115;AN=5008;NS=2504;DP=18755;EAS_AF=0.3909;AMR_AF=0.451;AFR_AF=0.0416;EUR_AF=0.3877;SAS_AF=0.2618;AA=G|||;VT=SNP
15	79121776	rs7179953	C	T	100	PASS	AC=2862;AF=0.571486;AN=5008;NS=2504;DP=19817;EAS_AF=0.503;AMR_AF=0.4885;AFR_AF=0.5779;EUR_AF=0.5765;SAS_AF=0.6871;AA=C|||;VT=SNP
15	79121835	rs4433781	A	T	100	PASS	AC=1605;AF=0.320487;AN=5008;NS=2504;DP=17736;EAS_AF=0.3909;AMR_AF=0.4611;AFR_AF=0.1838;EUR_AF=0.3897;SAS_AF=0.2618;AA=A|||;VT=SNP
15	79121881	rs141233437	C	T	100	PASS	AC=88;AF=0.0175719;AN=5008;NS=2504;DP=16124;EAS_AF=0.0248;AMR_AF=0.0216;AFR_AF=0.003;EUR_AF=0.0368;SAS_AF=0.0072;AA=C|||;VT=SNP
15	79122099	rs4389112	G	A	100	PASS	AC=893;AF=0.178315;AN=5008;NS=2504;DP=17404;EAS_AF=0.0238;AMR_AF=0.2565;AFR_AF=0.0416;EUR_AF=0.3877;SAS_AF=0.2515;AA=G|||;VT=SNP
15	79122225	rs4389111	G	A	100	PASS	AC=4462;AF=0.890974;AN=5008;NS=2504;DP=16907;EAS_AF=0.8899;AMR_AF=0.9496;AFR_AF=0.761;EUR_AF=0.9662;SAS_AF=0.9489;AA=A|||;VT=SNP
15	79122376	rs138044108	A	G	100	PASS	AC=54;AF=0.0107827;AN=5008;NS=2504;DP=17992;EAS_AF=0.0526;AMR_AF=0;AFR_AF=0;EUR_AF=0;SAS_AF=0.001;AA=A|||;VT=SNP
15	79122541	rs4073322	G	C	100	PASS	AC=3255;AF=0.64996;AN=5008;NS=2504;DP=18948;EAS_AF=0.6131;AMR_AF=0.5375;AFR_AF=0.7027;EUR_AF=0.6093;SAS_AF=0.7382;AA=C|||;VT=SNP
15	79122598	rs4073321	T	C	100	PASS	AC=511;AF=0.102037;AN=5008;NS=2504;DP=20146;EAS_AF=0.3631;AMR_AF=0.1945;AFR_AF=0;EUR_AF=0;SAS_AF=0.0102;AA=T|||;VT=SNP
15	79122948	rs72749206	G	A	100	PASS	AC=893;AF=0.178315;AN=5008;NS=2504;DP=16540;EAS_AF=0.0238;AMR_AF=0.2565;AFR_AF=0.0416;EUR_AF=0.3877;SAS_AF=0.2515;AA=G|||;VT=SNP
15	79122979	rs62011003	G	A	100	PASS	AC=302;AF=0.0603035;AN=5008;NS=2504;DP=16281;EAS_AF=0.126;AMR_AF=0.0735;AFR_AF=0.0038;EUR_AF=0.0835;SAS_AF=0.0358;AA=G|||;VT=SNP
15	79123054	rs7164479	C	T	100	PASS	AC=2860;AF=0.571086;AN=5008;NS=2504;DP=15854;EAS_AF=0.503;AMR_AF=0.487;AFR_AF=0.5772;EUR_AF=0.5765;SAS_AF=0.6871;AA=C|||;VT=SNP
15	79123338	rs7165042	C	G	100	PASS	AC=2862;AF=0.571486;AN=5008;NS=2504;DP=14919;EAS_AF=0.503;AMR_AF=0.4885;AFR_AF=0.5779;EUR_AF=0.5765;SAS_AF=0.6871;AA=C|||;VT=SNP
15	79123396	rs7165081	C	G	100	PASS	AC=2862;AF=0.571486;AN=5008;NS=2504;DP=14943;EAS_AF=0.503;AMR_AF=0.4885;AFR_AF=0.5779;EUR_AF=0.5765;SAS_AF=0.6871;AA=C|||;VT=SNP
15	79123505	rs7165733	G	A	100	PASS	AC=2864;AF=0.571885;AN=5008;NS=2504;DP=13215;EAS_AF=0.503;AMR_AF=0.4885;AFR_AF=0.5794;EUR_AF=0.5765;SAS_AF=0.6871;AA=G|||;VT=SNP
15	79123509	rs7166764	T	G	100	PASS	AC=2861;AF=0.571286;AN=5008;NS=2504;DP=13151;EAS_AF=0.503;AMR_AF=0.4899;AFR_AF=0.5749;EUR_AF=0.5775;SAS_AF=0.6881;AA=G|||;VT=SNP
15	79123631	rs7182529	T	C	100	PASS	AC=2864;AF=0.571885;AN=5008;NS=2504;DP=16820;EAS_AF=0.503;AMR_AF=0.4885;AFR_AF=0.5794;EUR_AF=0.5765;SAS_AF=0.6871;AA=C|||;VT=SNP
15	79123753	rs7182716	T	C	100	PASS	AC=2863;AF=0.571685;AN=5008;NS=2504;DP=19900;EAS_AF=0.503;AMR_AF=0.4885;AFR_AF=0.5787;EUR_AF=0.5765;SAS_AF=0.6871;AA=T|||;VT=SNP
15	79123779	rs7181432	C	T	100	PASS	AC=2862;AF=0.571486;AN=5008;NS=2504;DP=19785;EAS_AF=0.503;AMR_AF=0.4885;AFR_AF=0.5779;EUR_AF=0.5765;SAS_AF=0.6871;AA=C|||;VT=SNP
15	79123885	rs7403708	T	C	100	PASS	AC=1605;AF=0.320487;AN=5008;NS=2504;DP=17439;EAS_AF=0.3909;AMR_AF=0.4611;AFR_AF=0.1838;EUR_AF=0.3897;SAS_AF=0.2618;AA=T|||;VT=SNP
15	79123946	rs7182103	G	T	100	PASS	AC=2862;AF=0.571486;AN=5008;NS=2504;DP=15566;EAS_AF=0.503;AMR_AF=0.4885;AFR_AF=0.5779;EUR_AF=0.5765;SAS_AF=0.6871;AA=G|||;VT=SNP
15	79124016	rs10083696	G	A	100	PASS	AC=1601;AF=0.319688;AN=5008;NS=2504;DP=16908;EAS_AF=0.3869;AMR_AF=0.4611;AFR_AF=0.1838;EUR_AF=0.3897;SAS_AF=0.2618;AA=G|||;VT=SNP
15	79124039	rs10083697	G	A	100	PASS	AC=1601;AF=0.319688;AN=5008;NS=2504;DP=17883;EAS_AF=0.3869;AMR_AF=0.4611;AFR_AF=0.1838;EUR_AF=0.3897;SAS_AF=0.2618;AA=G|||;VT=SNP
15	79124475	rs4468572	T	C	100	PASS	AC=2843;AF=0.567692;AN=5008;NS=2504;DP=18146;EAS_AF=0.503;AMR_AF=0.4899;AFR_AF=0.5628;EUR_AF=0.5765;SAS_AF=0.6871;AA=C|||;VT=SNP
15	79124525	rs4421942	T	A	100	PASS	AC=4464;AF=0.891374;AN=5008;NS=2504;DP=19255;EAS_AF=0.8899;AMR_AF=0.951;AFR_AF=0.7617;EUR_AF=0.9662;SAS_AF=0.9489;AA=A|||;VT=SNP
15	79124616	rs4628927	A	T	100	PASS	AC=4492;AF=0.896965;AN=5008;NS=2504;DP=19457;EAS_AF=0.8899;AMR_AF=0.951;AFR_AF=0.7829;EUR_AF=0.9662;SAS_AF=0.9489;AA=T|||;VT=SNP
15	79124790	rs76277789	C	G	100	PASS	AC=315;AF=0.0628994;AN=5008;NS=2504;DP=20768;EAS_AF=0.0258;AMR_AF=0.0303;AFR_AF=0.1672;EUR_AF=0.0378;SAS_AF=0.0092;AA=C|||;VT=SNP
15	79124832	rs67745769	G	A	100	PASS	AC=1595;AF=0.31849;AN=5008;NS=2504;DP=20437;EAS_AF=0.3919;AMR_AF=0.4582;AFR_AF=0.1815;EUR_AF=0.3887;SAS_AF=0.2566;AA=G|||;VT=SNP
15	79125155	rs74024464	G	A	100	PASS	AC=770;AF=0.153754;AN=5008;NS=2504;DP=20563;EAS_AF=0.3601;AMR_AF=0.049;AFR_AF=0.2231;EUR_AF=0.0517;SAS_AF=0.0266;AA=G|||;VT=SNP
15	79125327	rs7166405	A	G	100	PASS	AC=3856;AF=0.769968;AN=5008;NS=2504;DP=22182;EAS_AF=0.4821;AMR_AF=0.7147;AFR_AF=0.7837;EUR_AF=0.9294;SAS_AF=0.9233;AA=G|||;VT=SNP
15	79125403	rs75461664	C	A	100	PASS	AC=138;AF=0.0275559;AN=5008;NS=2504;DP=20411;EAS_AF=0.0248;AMR_AF=0.0245;AFR_AF=0.0401;EUR_AF=0.0328;SAS_AF=0.0102;AA=C|||;VT=SNP
15	79125429	rs11852830	A	T	100	PASS	AC=2764;AF=0.551917;AN=5008;NS=2504;DP=20517;EAS_AF=0.4573;AMR_AF=0.4524;AFR_AF=0.6399;EUR_AF=0.5;SAS_AF=0.6544;AA=A|||;VT=SNP
15	79125464	rs79045062	G	A	100	PASS	AC=140;AF=0.0279553;AN=5008;NS=2504;DP=20325;EAS_AF=0.0258;AMR_AF=0.0245;AFR_AF=0.0408;EUR_AF=0.0328;SAS_AF=0.0102;AA=G|||;VT=SNP
15	79125587	rs76494103	G	T	100	PASS	AC=199;AF=0.0397364;AN=5008;NS=2504;DP=22830;EAS_AF=0.119;AMR_AF=0.0576;AFR_AF=0.0015;EUR_AF=0.0298;SAS_AF=0.0072;AA=G|||;VT=SNP
15	79125689	rs6495337	C	G	100	PASS	AC=2759;AF=0.550919;AN=5008;NS=2504;DP=23104;EAS_AF=0.4623;AMR_AF=0.4452;AFR_AF=0.6422;EUR_AF=0.499;SAS_AF=0.6472;AA=G|||;VT=SNP
15	79125849	rs8032842	G	A	100	PASS	AC=2756;AF=0.550319;AN=5008;NS=2504;DP=19074;EAS_AF=0.4613;AMR_AF=0.4395;AFR_AF=0.6445;EUR_AF=0.498;SAS_AF=0.6472;AA=A|||;VT=SNP
15	79125949	rs60589519	G	A	100	PASS	AC=538;AF=0.107428;AN=5008;NS=2504;DP=20987;EAS_AF=0.3849;AMR_AF=0.1974;AFR_AF=0;EUR_AF=0;SAS_AF=0.0133;AA=G|||;VT=SNP
15	79126059	rs8032771	A	G	100	PASS	AC=2759;AF=0.550919;AN=5008;NS=2504;DP=20517;EAS_AF=0.4613;AMR_AF=0.4395;AFR_AF=0.6467;EUR_AF=0.498;SAS_AF=0.6472;AA=A|||;VT=SNP
15	79126155	rs8034274	T	C	100	PASS	AC=3606;AF=0.720048;AN=5008;NS=2504;DP=15604;EAS_AF=0.876;AMR_AF=0.6715;AFR_AF=0.8056;EUR_AF=0.5338;SAS_AF=0.6697;AA=C|||;VT=SNP
15	79126212	rs150952466	G	A	100	PASS	AC=549;AF=0.109625;AN=5008;NS=2504;DP=15829;EAS_AF=0.3909;AMR_AF=0.1988;AFR_AF=0.0023;EUR_AF=0;SAS_AF=0.0143;AA=G|||;VT=SNP
15	79126328	rs78997594	A	G	100	PASS	AC=697;AF=0.139177;AN=5008;NS=2504;DP=16084;EAS_AF=0.3889;AMR_AF=0.2061;AFR_AF=0.1112;EUR_AF=0.002;SAS_AF=0.0133;AA=A|||;VT=SNP
15	79126380	rs80142372	C	T	100	PASS	AC=542;AF=0.108227;AN=5008;NS=2504;DP=13714;EAS_AF=0.3889;AMR_AF=0.1974;AFR_AF=0;EUR_AF=0;SAS_AF=0.0133;AA=C|||;VT=SNP
15	79126536	rs62011004	C	T	100	PASS	AC=2759;AF=0.550919;AN=5008;NS=2504;DP=13373;EAS_AF=0.4613;AMR_AF=0.4395;AFR_AF=0.6467;EUR_AF=0.498;SAS_AF=0.6472;AA=C|||;VT=SNP
15	79126561	rs12908341	T	G	100	PASS	AC=2759;AF=0.550919;AN=5008;NS=2504;DP=13304;EAS_AF=0.4613;AMR_AF=0.4395;AFR_AF=0.6467;EUR_AF=0.498;SAS_AF=0.6472;AA=G|||;VT=SNP
15	79126909	rs7178750	G	A	100	PASS	AC=2762;AF=0.551518;AN=5008;NS=2504;DP=12420;EAS_AF=0.4613;AMR_AF=0.4395;AFR_AF=0.649;EUR_AF=0.498;SAS_AF=0.6472;AA=g|||;VT=SNP
15	79127530	rs58684007	C	G	100	PASS	AC=697;AF=0.139177;AN=5008;NS=2504;DP=10628;EAS_AF=0.3889;AMR_AF=0.2061;AFR_AF=0.1112;EUR_AF=0.002;SAS_AF=0.0133;AA=c|||;VT=SNP
15	79127644	rs57185710	G	A	100	PASS	AC=697;AF=0.139177;AN=5008;NS=2504;DP=14737;EAS_AF=0.3889;AMR_AF=0.2061;AFR_AF=0.1112;EUR_AF=0.002;SAS_AF=0.0133;AA=g|||;VT=SNP
15	79127907	rs8024048	G	A	100	PASS	AC=2509;AF=0.500998;AN=5008;NS=2504;DP=17959;EAS_AF=0.4613;AMR_AF=0.4323;AFR_AF=0.4614;EUR_AF=0.498;SAS_AF=0.6472;AA=G|||;VT=SNP
15	79128028	rs75304690	A	G	100	PASS	AC=142;AF=0.0283546;AN=5008;NS=2504;DP=20181;EAS_AF=0.0268;AMR_AF=0.0245;AFR_AF=0.0431;EUR_AF=0.0318;SAS_AF=0.0092;AA=A|||;VT=SNP
15	79128030	rs6495338	C	T	100	PASS	AC=2190;AF=0.4373;AN=5008;NS=2504;DP=20127;EAS_AF=0.4028;AMR_AF=0.3401;AFR_AF=0.6014;EUR_AF=0.3777;SAS_AF=0.3814;AA=T|||;VT=SNP
15	79128272	rs6495339	T	C	100	PASS	AC=2740;AF=0.547125;AN=5008;NS=2504;DP=20507;EAS_AF=0.4613;AMR_AF=0.438;AFR_AF=0.6331;EUR_AF=0.498;SAS_AF=0.6472;AA=T|||;VT=SNP
15	79128396	rs6495340	A	G	100	PASS	AC=2740;AF=0.547125;AN=5008;NS=2504;DP=20819;EAS_AF=0.4613;AMR_AF=0.438;AFR_AF=0.6331;EUR_AF=0.498;SAS_AF=0.6472;AA=A|||;VT=SNP
15	79128499	rs4539564	G	A	100	PASS	AC=2741;AF=0.547324;AN=5008;NS=2504;DP=18989;EAS_AF=0.4613;AMR_AF=0.438;AFR_AF=0.6331;EUR_AF=0.499;SAS_AF=0.6472;AA=G|||;VT=SNP
15	79128665	rs7169511	T	C	100	PASS	AC=2740;AF=0.547125;AN=5008;NS=2504;DP=20419;EAS_AF=0.4613;AMR_AF=0.438;AFR_AF=0.6331;EUR_AF=0.498;SAS_AF=0.6472;AA=C|||;VT=SNP
15	79128889	rs7168915	G	A	100	PASS	AC=3562;AF=0.711262;AN=5008;NS=2504;DP=18836;EAS_AF=0.877;AMR_AF=0.67;AFR_AF=0.7731;EUR_AF=0.5328;SAS_AF=0.6697;AA=A|||;VT=SNP
15	79128907	rs56144940	T	A	100	PASS	AC=697;AF=0.139177;AN=5008;NS=2504;DP=18388;EAS_AF=0.3889;AMR_AF=0.2061;AFR_AF=0.1112;EUR_AF=0.002;SAS_AF=0.0133;AA=T|||;VT=SNP
15	79128960	rs59973885	T	C	100	PASS	AC=697;AF=0.139177;AN=5008;NS=2504;DP=16517;EAS_AF=0.3889;AMR_AF=0.2061;AFR_AF=0.1112;EUR_AF=0.002;SAS_AF=0.0133;AA=T|||;VT=SNP
15	79129076	rs12903613	G	T	100	PASS	AC=3416;AF=0.682109;AN=5008;NS=2504;DP=17125;EAS_AF=0.8502;AMR_AF=0.6455;AFR_AF=0.7277;EUR_AF=0.5;SAS_AF=0.6605;AA=T|||;VT=SNP
15	79129096	rs56179040	C	G	100	PASS	AC=697;AF=0.139177;AN=5008;NS=2504;DP=17045;EAS_AF=0.3889;AMR_AF=0.2061;AFR_AF=0.1112;EUR_AF=0.002;SAS_AF=0.0133;AA=C|||;VT=SNP
15	79129129	rs116846929	A	G	100	PASS	AC=542;AF=0.108227;AN=5008;NS=2504;DP=15968;EAS_AF=0.3889;AMR_AF=0.1974;AFR_AF=0;EUR_AF=0;SAS_AF=0.0133;AA=A|||;VT=SNP
15	79129320	rs12903668	A	G	100	PASS	AC=3412;AF=0.68131;AN=5008;NS=2504;DP=14347;EAS_AF=0.8502;AMR_AF=0.6441;AFR_AF=0.7254;EUR_AF=0.5;SAS_AF=0.6605;AA=G|||;VT=SNP
15	79129565	rs80194439	T	C	100	PASS	AC=139;AF=0.0277556;AN=5008;NS=2504;DP=18876;EAS_AF=0.0268;AMR_AF=0.0245;AFR_AF=0.0408;EUR_AF=0.0318;SAS_AF=0.0092;AA=T|||;VT=SNP
15	79129587	rs8030937	G	T	100	PASS	AC=2365;AF=0.472244;AN=5008;NS=2504;DP=18222;EAS_AF=0.4613;AMR_AF=0.4323;AFR_AF=0.3525;EUR_AF=0.498;SAS_AF=0.6472;AA=G|||;VT=SNP
15	79129600	rs8034804	C	T	100	PASS	AC=3415;AF=0.681909;AN=5008;NS=2504;DP=17755;EAS_AF=0.8502;AMR_AF=0.6441;AFR_AF=0.7277;EUR_AF=0.5;SAS_AF=0.6605;AA=C|||;VT=SNP
15	79129779	rs118152271	T	G	100	PASS	AC=150;AF=0.0299521;AN=5008;NS=2504;DP=16720;EAS_AF=0.0278;AMR_AF=0.0274;AFR_AF=0.0461;EUR_AF=0.0328;SAS_AF=0.0092;AA=T|||;VT=SNP
15	79129823	rs8035039	A	G	100	PASS	AC=3420;AF=0.682907;AN=5008;NS=2504;DP=16502;EAS_AF=0.8502;AMR_AF=0.6455;AFR_AF=0.73;EUR_AF=0.5;SAS_AF=0.6616;AA=a|||;VT=SNP
15	79130230	rs7403094	C	T	100	PASS	AC=542;AF=0.108227;AN=5008;NS=2504;DP=18063;EAS_AF=0.3889;AMR_AF=0.1974;AFR_AF=0;EUR_AF=0;SAS_AF=0.0133;AA=c|||;VT=SNP
15	79130288	rs7403100	C	T	100	PASS	AC=542;AF=0.108227;AN=5008;NS=2504;DP=16971;EAS_AF=0.3889;AMR_AF=0.1974;AFR_AF=0;EUR_AF=0;SAS_AF=0.0133;AA=C|||;VT=SNP
15	79130290	rs74970028	G	A	100	PASS	AC=542;AF=0.108227;AN=5008;NS=2504;DP=16915;EAS_AF=0.3889;AMR_AF=0.1974;AFR_AF=0;EUR_AF=0;SAS_AF=0.0133;AA=G|||;VT=SNP
15	79130424	rs7403155	G	A	100	PASS	AC=584;AF=0.116613;AN=5008;NS=2504;DP=16331;EAS_AF=0.002;AMR_AF=0.2147;AFR_AF=0.0189;EUR_AF=0.3012;SAS_AF=0.1074;AA=G|||;VT=SNP
15	79130433	rs4551997	G	A	100	PASS	AC=2875;AF=0.574081;AN=5008;NS=2504;DP=15452;EAS_AF=0.4633;AMR_AF=0.4467;AFR_AF=0.7277;EUR_AF=0.5;SAS_AF=0.6472;AA=G|||;VT=SNP
15	79130455	rs118162838	G	C	100	PASS	AC=531;AF=0.10603;AN=5008;NS=2504;DP=16264;EAS_AF=0.378;AMR_AF=0.1974;AFR_AF=0;EUR_AF=0;SAS_AF=0.0133;AA=G|||;VT=SNP
15	79130935	rs75579690	C	T	100	PASS	AC=549;AF=0.109625;AN=5008;NS=2504;DP=22768;EAS_AF=0.3889;AMR_AF=0.1988;AFR_AF=0.0045;EUR_AF=0;SAS_AF=0.0133;AA=C|||;VT=SNP
15	79131017	rs77254561	A	T	100	PASS	AC=543;AF=0.108427;AN=5008;NS=2504;DP=20745;EAS_AF=0.3889;AMR_AF=0.1988;AFR_AF=0;EUR_AF=0;SAS_AF=0.0133;AA=A|||;VT=SNP
15	79131365	rs8041607	A	G	100	PASS	AC=4231;AF=0.844848;AN=5008;NS=2504;DP=17773;EAS_AF=0.5863;AMR_AF=0.7738;AFR_AF=0.8896;EUR_AF=0.9652;SAS_AF=0.9775;AA=A|||;VT=SNP
15	79131520	rs57923940	C	T	100	PASS	AC=541;AF=0.108027;AN=5008;NS=2504;DP=14112;EAS_AF=0.3869;AMR_AF=0.1988;AFR_AF=0;EUR_AF=0;SAS_AF=0.0133;AA=C|||;VT=SNP
15	79131638	rs57547095	G	A	100	PASS	AC=541;AF=0.108027;AN=5008;NS=2504;DP=15079;EAS_AF=0.3869;AMR_AF=0.1988;AFR_AF=0;EUR_AF=0;SAS_AF=0.0133;AA=G|||;VT=SNP
15	79131705	rs61477430	T	C	100	PASS	AC=542;AF=0.108227;AN=5008;NS=2504;DP=16159;EAS_AF=0.3869;AMR_AF=0.2003;AFR_AF=0;EUR_AF=0;SAS_AF=0.0133;AA=t|||;VT=SNP
15	79132206	rs11072810	T	C	100	PASS	AC=2423;AF=0.483826;AN=5008;NS=2504;DP=19480;EAS_AF=0.4911;AMR_AF=0.4424;AFR_AF=0.3865;EUR_AF=0.499;SAS_AF=0.6217;AA=T|||;VT=SNP
15	79132330	rs11072811	A	C	100	PASS	AC=2966;AF=0.592252;AN=5008;NS=2504;DP=17158;EAS_AF=0.877;AMR_AF=0.6383;AFR_AF=0.3888;EUR_AF=0.499;SAS_AF=0.637;AA=A|||;VT=SNP
15	79132644	rs11632963	G	A	100	PASS	AC=2389;AF=0.477037;AN=5008;NS=2504;DP=17566;EAS_AF=0.4881;AMR_AF=0.438;AFR_AF=0.3623;EUR_AF=0.501;SAS_AF=0.6237;AA=G|||;VT=SNP
15	79132814	rs7402877	T	C	100	PASS	AC=2403;AF=0.479832;AN=5008;NS=2504;DP=20793;EAS_AF=0.625;AMR_AF=0.5202;AFR_AF=0.3631;EUR_AF=0.3857;SAS_AF=0.5562;AA=C|||;VT=SNP
15	79133026	rs6495341	C	T	100	PASS	AC=2393;AF=0.477835;AN=5008;NS=2504;DP=19094;EAS_AF=0.62;AMR_AF=0.5202;AFR_AF=0.3623;EUR_AF=0.3857;SAS_AF=0.5521;AA=C|||;VT=SNP
15	79133038	rs6495342	C	T	100	PASS	AC=732;AF=0.146166;AN=5008;NS=2504;DP=18883;EAS_AF=0.3869;AMR_AF=0.2089;AFR_AF=0.1399;EUR_AF=0;SAS_AF=0.0123;AA=T|||;VT=SNP
15	79133739	rs7166501	C	T	100	PASS	AC=1858;AF=0.371006;AN=5008;NS=2504;DP=20540;EAS_AF=0.2341;AMR_AF=0.3213;AFR_AF=0.3654;EUR_AF=0.3857;SAS_AF=0.5399;AA=C|||;VT=SNP
15	79133848	rs7166723	C	T	100	PASS	AC=2399;AF=0.479034;AN=5008;NS=2504;DP=17697;EAS_AF=0.621;AMR_AF=0.5202;AFR_AF=0.3661;EUR_AF=0.3857;SAS_AF=0.5521;AA=C|||;VT=SNP
15	79134045	rs8027870	A	G	100	PASS	AC=2414;AF=0.482029;AN=5008;NS=2504;DP=19255;EAS_AF=0.6379;AMR_AF=0.5202;AFR_AF=0.3631;EUR_AF=0.3847;SAS_AF=0.5552;AA=a|||;VT=SNP
15	79134261	rs62011027	T	A	100	PASS	AC=689;AF=0.13758;AN=5008;NS=2504;DP=18961;EAS_AF=0.2421;AMR_AF=0.1427;AFR_AF=0.0802;EUR_AF=0.1481;SAS_AF=0.093;AA=T|||;VT=SNP
15	79134267	rs8028410	C	T	100	PASS	AC=2413;AF=0.481829;AN=5008;NS=2504;DP=18999;EAS_AF=0.6379;AMR_AF=0.5216;AFR_AF=0.3631;EUR_AF=0.3857;SAS_AF=0.5521;AA=C|||;VT=SNP
15	79134568	rs8029173	G	A	100	PASS	AC=2410;AF=0.48123;AN=5008;NS=2504;DP=20006;EAS_AF=0.6379;AMR_AF=0.5216;AFR_AF=0.3616;EUR_AF=0.3847;SAS_AF=0.5521;AA=A|||;VT=SNP
15	79134718	rs28694044	A	T	100	PASS	AC=1381;AF=0.275759;AN=5008;NS=2504;DP=18606;EAS_AF=0.121;AMR_AF=0.3213;AFR_AF=0.1694;EUR_AF=0.4632;SAS_AF=0.3538;AA=A|||;VT=SNP
15	79134724	rs28580532	C	T	100	PASS	AC=1381;AF=0.275759;AN=5008;NS=2504;DP=1249;EAS_AF=0.121;AMR_AF=0.3213;AFR_AF=0.1694;EUR_AF=0.4632;SAS_AF=0.3538;AA=C|||;VT=SNP
15	79134791	rs4401016	G	A	100	PASS	AC=1870;AF=0.373403;AN=5008;NS=2504;DP=15412;EAS_AF=0.251;AMR_AF=0.3213;AFR_AF=0.3608;EUR_AF=0.3867;SAS_AF=0.5399;AA=G|||;VT=SNP
15	79135418	rs12442036	C	T	100	PASS	AC=689;AF=0.13758;AN=5008;NS=2504;DP=16854;EAS_AF=0.2411;AMR_AF=0.1455;AFR_AF=0.0802;EUR_AF=0.1471;SAS_AF=0.093;AA=C|||;VT=SNP
15	79135478	rs28439027	A	C	100	PASS	AC=1871;AF=0.373602;AN=5008;NS=2504;DP=17013;EAS_AF=0.251;AMR_AF=0.3213;AFR_AF=0.3616;EUR_AF=0.3857;SAS_AF=0.5409;AA=A|||;VT=SNP
15	79135481	rs8035783	T	G	100	PASS	AC=2594;AF=0.517971;AN=5008;NS=2504;DP=17073;EAS_AF=0.6379;AMR_AF=0.5303;AFR_AF=0.4932;EUR_AF=0.3877;SAS_AF=0.5532;AA=G|||;VT=SNP
15	79135802	rs7403393	C	G	100	PASS	AC=2412;AF=0.481629;AN=5008;NS=2504;DP=17759;EAS_AF=0.6369;AMR_AF=0.5216;AFR_AF=0.3623;EUR_AF=0.3867;SAS_AF=0.5521;AA=c|||;VT=SNP
15	79136048	rs7403438	C	T	100	PASS	AC=2410;AF=0.48123;AN=5008;NS=2504;DP=20563;EAS_AF=0.6379;AMR_AF=0.5202;AFR_AF=0.3616;EUR_AF=0.3857;SAS_AF=0.5521;AA=C|||;VT=SNP
15	79136110	rs62011028	G	A	100	PASS	AC=843;AF=0.168331;AN=5008;NS=2504;DP=20054;EAS_AF=0.0407;AMR_AF=0.1816;AFR_AF=0.1641;EUR_AF=0.2575;SAS_AF=0.2045;AA=G|||;VT=SNP
15	79136123	rs7403442	A	G	100	PASS	AC=2411;AF=0.48143;AN=5008;NS=2504;DP=20052;EAS_AF=0.6379;AMR_AF=0.5202;AFR_AF=0.3616;EUR_AF=0.3867;SAS_AF=0.5521;AA=A|||;VT=SNP
15	79136158	rs74751255	G	A	100	PASS	AC=540;AF=0.107827;AN=5008;NS=2504;DP=18065;EAS_AF=0.3869;AMR_AF=0.1988;AFR_AF=0;EUR_AF=0;SAS_AF=0.0123;AA=G|||;VT=SNP
15	79136372	rs56227704	A	G	100	PASS	AC=938;AF=0.1873;AN=5008;NS=2504;DP=18177;EAS_AF=0.0258;AMR_AF=0.2594;AFR_AF=0.0227;EUR_AF=0.4274;SAS_AF=0.2781;AA=A|||;VT=SNP
15	79136525	rs12232282	T	C	100	PASS	AC=1378;AF=0.27516;AN=5008;NS=2504;DP=19936;EAS_AF=0.121;AMR_AF=0.3213;AFR_AF=0.1672;EUR_AF=0.4632;SAS_AF=0.3538;AA=T|||;VT=SNP
15	79136713	rs4608303	T	C	100	PASS	AC=2410;AF=0.48123;AN=5008;NS=2504;DP=18950;EAS_AF=0.6379;AMR_AF=0.5202;AFR_AF=0.3616;EUR_AF=0.3857;SAS_AF=0.5521;AA=t|||;VT=SNP
15	79136856	rs75910069	G	T	100	PASS	AC=540;AF=0.107827;AN=5008;NS=2504;DP=20188;EAS_AF=0.3869;AMR_AF=0.1988;AFR_AF=0;EUR_AF=0;SAS_AF=0.0123;AA=g|||;VT=SNP
15	79136879	rs79348124	A	T	100	PASS	AC=540;AF=0.107827;AN=5008;NS=2504;DP=21084;EAS_AF=0.3869;AMR_AF=0.1988;AFR_AF=0;EUR_AF=0;SAS_AF=0.0123;AA=a|||;VT=SNP
15	79137670	rs141931673	G	A	100	PASS	AC=540;AF=0.107827;AN=5008;NS=2504;DP=12174;EAS_AF=0.3869;AMR_AF=0.1988;AFR_AF=0;EUR_AF=0;SAS_AF=0.0123;AA=G|||;VT=SNP
15	79138478	rs4420501	A	T	100	PASS	AC=1522;AF=0.303914;AN=5008;NS=2504;DP=17704;EAS_AF=0.121;AMR_AF=0.3256;AFR_AF=0.2738;EUR_AF=0.4632;SAS_AF=0.3538;AA=A|||;VT=SNP
15	79138565	rs4438276	A	G	100	PASS	AC=1377;AF=0.27496;AN=5008;NS=2504;DP=18602;EAS_AF=0.121;AMR_AF=0.3213;AFR_AF=0.1664;EUR_AF=0.4632;SAS_AF=0.3538;AA=A|||;VT=SNP
15	79138841	rs4533253	T	C	100	PASS	AC=2226;AF=0.444489;AN=5008;NS=2504;DP=18970;EAS_AF=0.38;AMR_AF=0.4697;AFR_AF=0.354;EUR_AF=0.6113;SAS_AF=0.4438;AA=C|||;VT=SNP
15	79138908	rs4439728	A	G	100	PASS	AC=1522;AF=0.303914;AN=5008;NS=2504;DP=17559;EAS_AF=0.121;AMR_AF=0.3256;AFR_AF=0.2738;EUR_AF=0.4632;SAS_AF=0.3538;AA=A|||;VT=SNP
15	79138973	rs62011029	G	A	100	PASS	AC=703;AF=0.140375;AN=5008;NS=2504;DP=18058;EAS_AF=0.2579;AMR_AF=0.1441;AFR_AF=0.0802;EUR_AF=0.1481;SAS_AF=0.09;AA=G|||;VT=SNP
15	79139000	rs11637783	T	C	100	PASS	AC=1377;AF=0.27496;AN=5008;NS=2504;DP=18013;EAS_AF=0.121;AMR_AF=0.3213;AFR_AF=0.1664;EUR_AF=0.4632;SAS_AF=0.3538;AA=T|||;VT=SNP
15	79139370	rs56225615	C	T	100	PASS	AC=703;AF=0.140375;AN=5008;NS=2504;DP=14746;EAS_AF=0.2579;AMR_AF=0.1441;AFR_AF=0.0802;EUR_AF=0.1481;SAS_AF=0.09;AA=C|||;VT=SNP
15	79139441	rs8037017	A	C	100	PASS	AC=2224;AF=0.444089;AN=5008;NS=2504;DP=13349;EAS_AF=0.379;AMR_AF=0.4697;AFR_AF=0.3533;EUR_AF=0.6113;SAS_AF=0.4438;AA=C|||;VT=SNP
15	79139478	rs8037171	C	A	100	PASS	AC=1520;AF=0.303514;AN=5008;NS=2504;DP=13130;EAS_AF=0.121;AMR_AF=0.3242;AFR_AF=0.2731;EUR_AF=0.4632;SAS_AF=0.3538;AA=C|||;VT=SNP
15	79139542	rs56031815	G	A	100	PASS	AC=703;AF=0.140375;AN=5008;NS=2504;DP=13358;EAS_AF=0.2579;AMR_AF=0.1441;AFR_AF=0.0802;EUR_AF=0.1481;SAS_AF=0.09;AA=A|||;VT=SNP
15	79139602	rs118019212	C	T	100	PASS	AC=220;AF=0.0439297;AN=5008;NS=2504;DP=14735;EAS_AF=0.1389;AMR_AF=0.0591;AFR_AF=0.0015;EUR_AF=0.0298;SAS_AF=0.0072;AA=C|||;VT=SNP
15	79139603	rs141510540	G	A	100	PASS	AC=92;AF=0.0183706;AN=5008;NS=2504;DP=14726;EAS_AF=0.0883;AMR_AF=0;AFR_AF=0.0015;EUR_AF=0;SAS_AF=0.001;AA=G|||;VT=SNP
15	79139831	rs8041818	C	T	100	PASS	AC=2407;AF=0.480631;AN=5008;NS=2504;DP=18940;EAS_AF=0.622;AMR_AF=0.5202;AFR_AF=0.3684;EUR_AF=0.3857;SAS_AF=0.5562;AA=C|||;VT=SNP
15	79139849	rs149201087	T	C	100	PASS	AC=599;AF=0.119609;AN=5008;NS=2504;DP=18773;EAS_AF=0.3879;AMR_AF=0.2032;AFR_AF=0.0416;EUR_AF=0;SAS_AF=0.0123;AA=T|||;VT=SNP
15	79139911	rs143336822	G	T	100	PASS	AC=50;AF=0.00998403;AN=5008;NS=2504;DP=18239;EAS_AF=0.0218;AMR_AF=0.0403;AFR_AF=0;EUR_AF=0;SAS_AF=0;AA=G|||;VT=SNP
15	79140017	rs11856903	A	G	100	PASS	AC=2834;AF=0.565895;AN=5008;NS=2504;DP=19511;EAS_AF=0.7669;AMR_AF=0.6729;AFR_AF=0.4024;EUR_AF=0.6113;SAS_AF=0.4571;AA=a|||;VT=SNP
15	79140034	rs62011032	T	C	100	PASS	AC=702;AF=0.140176;AN=5008;NS=2504;DP=20391;EAS_AF=0.2579;AMR_AF=0.1441;AFR_AF=0.0802;EUR_AF=0.1471;SAS_AF=0.09;AA=T|||;VT=SNP
15	79140091	rs62011033	G	C	100	PASS	AC=702;AF=0.140176;AN=5008;NS=2504;DP=20952;EAS_AF=0.2579;AMR_AF=0.1441;AFR_AF=0.0802;EUR_AF=0.1471;SAS_AF=0.09;AA=G|||;VT=SNP
15	79140111	rs11072812	C	T	100	PASS	AC=1521;AF=0.303714;AN=5008;NS=2504;DP=20696;EAS_AF=0.121;AMR_AF=0.3256;AFR_AF=0.2731;EUR_AF=0.4632;SAS_AF=0.3538;AA=C|||;VT=SNP
15	79140348	rs11636545	C	T	100	PASS	AC=1802;AF=0.359824;AN=5008;NS=2504;DP=17550;EAS_AF=0.2341;AMR_AF=0.317;AFR_AF=0.3222;EUR_AF=0.3857;SAS_AF=0.544;AA=C|||;VT=SNP
15	79140456	rs112813907	T	G	100	PASS	AC=245;AF=0.0489217;AN=5008;NS=2504;DP=18921;EAS_AF=0.0496;AMR_AF=0.0591;AFR_AF=0.0507;EUR_AF=0.0507;SAS_AF=0.0368;AA=T|||;VT=SNP
15	79140460	rs4341710	C	T	100	PASS	AC=2224;AF=0.444089;AN=5008;NS=2504;DP=18644;EAS_AF=0.379;AMR_AF=0.4697;AFR_AF=0.3533;EUR_AF=0.6113;SAS_AF=0.4438;AA=T|||;VT=SNP
15	79140540	rs79399727	C	A	100	PASS	AC=541;AF=0.108027;AN=5008;NS=2504;DP=17859;EAS_AF=0.3869;AMR_AF=0.2003;AFR_AF=0;EUR_AF=0;SAS_AF=0.0123;AA=C|||;VT=SNP
15	79140609	rs62011034	G	A	100	PASS	AC=702;AF=0.140176;AN=5008;NS=2504;DP=17575;EAS_AF=0.2579;AMR_AF=0.1441;AFR_AF=0.0802;EUR_AF=0.1471;SAS_AF=0.09;AA=G|||;VT=SNP
15	79140692	rs4567668	T	C	100	PASS	AC=1531;AF=0.305711;AN=5008;NS=2504;DP=16551;EAS_AF=0.121;AMR_AF=0.3256;AFR_AF=0.2799;EUR_AF=0.4642;SAS_AF=0.3538;AA=T|||;VT=SNP
15	79140838	rs11857877	G	C	100	PASS	AC=1532;AF=0.305911;AN=5008;NS=2504;DP=16689;EAS_AF=0.121;AMR_AF=0.3256;AFR_AF=0.2806;EUR_AF=0.4642;SAS_AF=0.3538;AA=G|||;VT=SNP
15	79140901	rs145910518	A	G	100	PASS	AC=18;AF=0.00359425;AN=5008;NS=2504;DP=18674;EAS_AF=0.0149;AMR_AF=0;AFR_AF=0;EUR_AF=0.003;SAS_AF=0;AA=A|||;VT=SNP
15	79141026	rs4628930	T	C	100	PASS	AC=703;AF=0.140375;AN=5008;NS=2504;DP=17912;EAS_AF=0.2579;AMR_AF=0.1441;AFR_AF=0.0809;EUR_AF=0.1471;SAS_AF=0.09;AA=T|||;VT=SNP
15	79141588	rs4132786	G	A	100	PASS	AC=1385;AF=0.276558;AN=5008;NS=2504;DP=19734;EAS_AF=0.121;AMR_AF=0.3213;AFR_AF=0.1725;EUR_AF=0.4632;SAS_AF=0.3538;AA=G|||;VT=SNP
15	79141703	rs4344704	T	A	100	PASS	AC=2342;AF=0.467652;AN=5008;NS=2504;DP=19502;EAS_AF=0.5;AMR_AF=0.5389;AFR_AF=0.4826;EUR_AF=0.4662;SAS_AF=0.365;AA=T|||;VT=SNP
15	79141784	rs7173743	T	C	100	PASS	AC=2352;AF=0.469649;AN=5008;NS=2504;DP=18115;EAS_AF=0.5089;AMR_AF=0.5389;AFR_AF=0.4826;EUR_AF=0.4652;SAS_AF=0.3671;AA=C|||;VT=SNP
15	79142159	rs147228279	G	C	100	PASS	AC=702;AF=0.140176;AN=5008;NS=2504;DP=17216;EAS_AF=0.2579;AMR_AF=0.1441;AFR_AF=0.0802;EUR_AF=0.1471;SAS_AF=0.09;AA=G|||;VT=SNP
15	79142307	rs11639335	A	G	100	PASS	AC=1014;AF=0.202476;AN=5008;NS=2504;DP=16975;EAS_AF=0.0248;AMR_AF=0.2493;AFR_AF=0.1036;EUR_AF=0.4105;SAS_AF=0.272;AA=A|||;VT=SNP
15	79142388	rs144236039	T	G	100	PASS	AC=32;AF=0.00638978;AN=5008;NS=2504;DP=17902;EAS_AF=0.0308;AMR_AF=0;AFR_AF=0;EUR_AF=0;SAS_AF=0.001;AA=T|||;VT=SNP
15	79142950	rs12050535	C	T	100	PASS	AC=220;AF=0.0439297;AN=5008;NS=2504;DP=21445;EAS_AF=0.1389;AMR_AF=0.0591;AFR_AF=0.0015;EUR_AF=0.0298;SAS_AF=0.0072;AA=C|||;VT=SNP
15	79143759	rs11632020	C	T	100	PASS	AC=1387;AF=0.276957;AN=5008;NS=2504;DP=17450;EAS_AF=0.121;AMR_AF=0.3213;AFR_AF=0.174;EUR_AF=0.4632;SAS_AF=0.3538;AA=C|||;VT=SNP
15	79143857	rs7173955	A	G	100	PASS	AC=2159;AF=0.43111;AN=5008;NS=2504;DP=18438;EAS_AF=0.2411;AMR_AF=0.3314;AFR_AF=0.5764;EUR_AF=0.3887;SAS_AF=0.545;AA=A|||;VT=SNP
15	79144509	rs7175271	A	G	100	PASS	AC=2916;AF=0.582268;AN=5008;NS=2504;DP=16108;EAS_AF=0.7659;AMR_AF=0.6772;AFR_AF=0.4622;EUR_AF=0.6133;SAS_AF=0.456;AA=A|||;VT=SNP
15	79145126	rs7181240	G	A	100	PASS	AC=4135;AF=0.825679;AN=5008;NS=2504;DP=20404;EAS_AF=0.7421;AMR_AF=0.8545;AFR_AF=0.792;EUR_AF=0.8519;SAS_AF=0.91;AA=A|||;VT=SNP
15	79145798	rs7164529	G	A	100	PASS	AC=1730;AF=0.345447;AN=5008;NS=2504;DP=21796;EAS_AF=0.2341;AMR_AF=0.3127;AFR_AF=0.27;EUR_AF=0.3857;SAS_AF=0.544;AA=G|||;VT=SNP
15	79145923	rs12440662	A	C	100	PASS	AC=852;AF=0.170128;AN=5008;NS=2504;DP=22264;EAS_AF=0.2579;AMR_AF=0.1484;AFR_AF=0.1914;EUR_AF=0.1471;SAS_AF=0.09;AA=A|||;VT=SNP
15	79146243	rs7165139	C	T	100	PASS	AC=3158;AF=0.630591;AN=5008;NS=2504;DP=18303;EAS_AF=0.372;AMR_AF=0.634;AFR_AF=0.4614;EUR_AF=0.8499;SAS_AF=0.8978;AA=C|||;VT=SNP
15	79146300	rs34184420	G	T	100	PASS	AC=1391;AF=0.277756;AN=5008;NS=2504;DP=17459;EAS_AF=0.121;AMR_AF=0.3184;AFR_AF=0.1823;EUR_AF=0.4583;SAS_AF=0.3538;AA=G|||;VT=SNP
15	79146349	rs75374350	T	C	100	PASS	AC=241;AF=0.048123;AN=5008;NS=2504;DP=16350;EAS_AF=0.1379;AMR_AF=0.0288;AFR_AF=0.003;EUR_AF=0.008;SAS_AF=0.0716;AA=t|||;VT=SNP
15	79146388	rs117160332	C	T	100	PASS	AC=31;AF=0.0061901;AN=5008;NS=2504;DP=13592;EAS_AF=0.0298;AMR_AF=0;AFR_AF=0;EUR_AF=0;SAS_AF=0.001;AA=c|||;VT=SNP
15	79147620	rs118098962	A	G	100	PASS	AC=16;AF=0.00319489;AN=5008;NS=2504;DP=16718;EAS_AF=0.0149;AMR_AF=0;AFR_AF=0;EUR_AF=0;SAS_AF=0.001;AA=A|||;VT=SNP
15	79148478	rs75363638	T	C	100	PASS	AC=694;AF=0.138578;AN=5008;NS=2504;DP=17961;EAS_AF=0.3899;AMR_AF=0.2046;AFR_AF=0.1112;EUR_AF=0;SAS_AF=0.0123;AA=t|||;VT=SNP
15	79148633	rs76777764	C	T	100	PASS	AC=236;AF=0.0471246;AN=5008;NS=2504;DP=16000;EAS_AF=0.1329;AMR_AF=0.0288;AFR_AF=0.0023;EUR_AF=0.008;SAS_AF=0.0726;AA=C|||;VT=SNP
15	79148650	rs12911870	C	T	100	PASS	AC=1403;AF=0.280152;AN=5008;NS=2504;DP=16473;EAS_AF=0.121;AMR_AF=0.3242;AFR_AF=0.1823;EUR_AF=0.4672;SAS_AF=0.3528;AA=C|||;VT=SNP
15	79148663	rs368699258	C	T	100	PASS	AC=19;AF=0.00379393;AN=5008;NS=2504;DP=16627;EAS_AF=0.0169;AMR_AF=0.0029;AFR_AF=0;EUR_AF=0;SAS_AF=0;AA=C|||;VT=SNP
15	79148786	rs62011036	C	T	100	PASS	AC=716;AF=0.142971;AN=5008;NS=2504;DP=14935;EAS_AF=0.253;AMR_AF=0.1398;AFR_AF=0.0809;EUR_AF=0.1521;SAS_AF=0.1063;AA=C|||;VT=SNP
15	79148813	rs34803085	G	A	100	PASS	AC=769;AF=0.153554;AN=5008;NS=2504;DP=15165;EAS_AF=0.0437;AMR_AF=0.1744;AFR_AF=0.1301;EUR_AF=0.2475;SAS_AF=0.1871;AA=G|||;VT=SNP
15	79148850	rs145896377	C	T	100	PASS	AC=694;AF=0.138578;AN=5008;NS=2504;DP=12982;EAS_AF=0.3899;AMR_AF=0.2046;AFR_AF=0.1112;EUR_AF=0;SAS_AF=0.0123;AA=C|||;VT=SNP
15	79149002	rs57496361	T	C	100	PASS	AC=626;AF=0.125;AN=5008;NS=2504;DP=13076;EAS_AF=0.0585;AMR_AF=0.1081;AFR_AF=0.0809;EUR_AF=0.1213;SAS_AF=0.2689;AA=T|||;VT=SNP
15	79149113	rs76247098	G	C	100	PASS	AC=716;AF=0.142971;AN=5008;NS=2504;DP=14058;EAS_AF=0.253;AMR_AF=0.1398;AFR_AF=0.0809;EUR_AF=0.1521;SAS_AF=0.1063;AA=g|||;VT=SNP
15	79149981	rs78201944	G	A	100	PASS	AC=82;AF=0.0163738;AN=5008;NS=2504;DP=17252;EAS_AF=0.0268;AMR_AF=0.0202;AFR_AF=0.0023;EUR_AF=0.0308;SAS_AF=0.0072;AA=G|||;VT=SNP
15	79150090	rs75124555	T	C	100	PASS	AC=238;AF=0.047524;AN=5008;NS=2504;DP=15876;EAS_AF=0.1349;AMR_AF=0.0288;AFR_AF=0.0023;EUR_AF=0.008;SAS_AF=0.0726;AA=T|||;VT=SNP
15	79150195	rs7402487	G	T	100	PASS	AC=596;AF=0.11901;AN=5008;NS=2504;DP=18106;EAS_AF=0.3899;AMR_AF=0.2017;AFR_AF=0.0378;EUR_AF=0;SAS_AF=0.0133;AA=G|||;VT=SNP
15	79150671	rs76038412	A	G	100	PASS	AC=641;AF=0.127995;AN=5008;NS=2504;DP=17288;EAS_AF=0.0575;AMR_AF=0.1095;AFR_AF=0.093;EUR_AF=0.1213;SAS_AF=0.2679;AA=A|||;VT=SNP
15	79150871	rs58257692	T	C	100	PASS	AC=595;AF=0.11881;AN=5008;NS=2504;DP=14471;EAS_AF=0.3899;AMR_AF=0.2017;AFR_AF=0.0378;EUR_AF=0;SAS_AF=0.0123;AA=T|||;VT=SNP
15	79151286	rs7174727	G	A	100	PASS	AC=4017;AF=0.802117;AN=5008;NS=2504;DP=18748;EAS_AF=0.747;AMR_AF=0.8501;AFR_AF=0.7201;EUR_AF=0.8449;SAS_AF=0.8916;AA=A|||;VT=SNP
15	79151860	rs12903249	C	T	100	PASS	AC=1400;AF=0.279553;AN=5008;NS=2504;DP=12543;EAS_AF=0.121;AMR_AF=0.3228;AFR_AF=0.18;EUR_AF=0.4682;SAS_AF=0.3528;AA=c|||;VT=SNP
15	79151999	rs12903542	C	T	100	PASS	AC=1401;AF=0.279752;AN=5008;NS=2504;DP=13895;EAS_AF=0.121;AMR_AF=0.3242;AFR_AF=0.18;EUR_AF=0.4682;SAS_AF=0.3528;AA=C|||;VT=SNP
15	79152085	rs75023556	C	T	100	PASS	AC=715;AF=0.142772;AN=5008;NS=2504;DP=15385;EAS_AF=0.252;AMR_AF=0.1412;AFR_AF=0.0809;EUR_AF=0.1501;SAS_AF=0.1074;AA=C|||;VT=SNP
15	79152414	rs7181033	C	T	100	PASS	AC=1769;AF=0.353235;AN=5008;NS=2504;DP=13771;EAS_AF=0.2361;AMR_AF=0.317;AFR_AF=0.3147;EUR_AF=0.3767;SAS_AF=0.5276;AA=C|||;VT=SNP
15	79152422	rs5029904	C	G	100	PASS	AC=1401;AF=0.279752;AN=5008;NS=2504;DP=13485;EAS_AF=0.121;AMR_AF=0.3242;AFR_AF=0.18;EUR_AF=0.4682;SAS_AF=0.3528;AA=C|||;VT=SNP
15	79152626	rs187971223	C	G	100	PASS	AC=17;AF=0.00339457;AN=5008;NS=2504;DP=10454;EAS_AF=0.0169;AMR_AF=0;AFR_AF=0;EUR_AF=0;SAS_AF=0;AA=C|||;VT=SNP
15	79152877	rs12442152	A	G	100	PASS	AC=715;AF=0.142772;AN=5008;NS=2504;DP=10372;EAS_AF=0.253;AMR_AF=0.1398;AFR_AF=0.0794;EUR_AF=0.1521;SAS_AF=0.1074;AA=A|||;VT=SNP
15	79152897	rs77500044	T	C	100	PASS	AC=111;AF=0.0221645;AN=5008;NS=2504;DP=10765;EAS_AF=0.0437;AMR_AF=0.0101;AFR_AF=0.0023;EUR_AF=0.0268;SAS_AF=0.0307;AA=T|||;VT=SNP
15	79153733	rs117906053	C	T	100	PASS	AC=51;AF=0.0101837;AN=5008;NS=2504;DP=15575;EAS_AF=0.0228;AMR_AF=0.0403;AFR_AF=0;EUR_AF=0;SAS_AF=0;AA=C|||;VT=SNP
15	79154022	rs62011050	C	T	100	PASS	AC=715;AF=0.142772;AN=5008;NS=2504;DP=14689;EAS_AF=0.253;AMR_AF=0.1398;AFR_AF=0.0794;EUR_AF=0.1521;SAS_AF=0.1074;AA=C|||;VT=SNP
15	79154453	rs12595538	A	T	100	PASS	AC=1721;AF=0.34365;AN=5008;NS=2504;DP=14109;EAS_AF=0.2341;AMR_AF=0.3141;AFR_AF=0.2973;EUR_AF=0.3718;SAS_AF=0.5112;AA=A|||;VT=SNP
15	79154738	rs11630014	C	T	100	PASS	AC=624;AF=0.124601;AN=5008;NS=2504;DP=15911;EAS_AF=0.0575;AMR_AF=0.1095;AFR_AF=0.0802;EUR_AF=0.1213;SAS_AF=0.2679;AA=C|||;VT=SNP
15	79155033	rs2869887	G	T	100	PASS	AC=750;AF=0.14976;AN=5008;NS=2504;DP=15509;EAS_AF=0.0427;AMR_AF=0.1715;AFR_AF=0.118;EUR_AF=0.2465;SAS_AF=0.1881;AA=g|||;VT=SNP
15	79155088	rs4778909	C	T	100	PASS	AC=3338;AF=0.666534;AN=5008;NS=2504;DP=15477;EAS_AF=0.3562;AMR_AF=0.647;AFR_AF=0.6195;EUR_AF=0.8449;SAS_AF=0.8804;AA=C|||;VT=SNP
15	79155412	rs61157089	T	C	100	PASS	AC=715;AF=0.142772;AN=5008;NS=2504;DP=13532;EAS_AF=0.253;AMR_AF=0.1398;AFR_AF=0.0794;EUR_AF=0.1521;SAS_AF=0.1074;AA=T|||;VT=SNP
15	79156101	rs116926173	C	T	100	PASS	AC=51;AF=0.0101837;AN=5008;NS=2504;DP=20368;EAS_AF=0.0407;AMR_AF=0.0086;AFR_AF=0;EUR_AF=0;SAS_AF=0.0041;AA=C|||;VT=SNP
15	79156454	rs74936331	C	T	100	PASS	AC=237;AF=0.0473243;AN=5008;NS=2504;DP=20980;EAS_AF=0.1339;AMR_AF=0.0288;AFR_AF=0.0023;EUR_AF=0.008;SAS_AF=0.0726;AA=C|||;VT=SNP
15	79156768	rs117586689	G	C	100	PASS	AC=89;AF=0.0177716;AN=5008;NS=2504;DP=21860;EAS_AF=0.0466;AMR_AF=0.0086;AFR_AF=0;EUR_AF=0;SAS_AF=0.0368;AA=G|||;VT=SNP
15	79156983	rs62011052	T	C	100	PASS	AC=715;AF=0.142772;AN=5008;NS=2504;DP=18337;EAS_AF=0.253;AMR_AF=0.1398;AFR_AF=0.0794;EUR_AF=0.1521;SAS_AF=0.1074;AA=T|||;VT=SNP
15	79157379	rs7180375	T	C	100	PASS	AC=1758;AF=0.351038;AN=5008;NS=2504;DP=13673;EAS_AF=0.2361;AMR_AF=0.317;AFR_AF=0.3056;EUR_AF=0.3757;SAS_AF=0.5297;AA=T|||;VT=SNP
15	79157405	rs4491476	G	A	100	PASS	AC=1021;AF=0.203874;AN=5008;NS=2504;DP=14079;EAS_AF=0.0248;AMR_AF=0.2507;AFR_AF=0.1067;EUR_AF=0.4155;SAS_AF=0.2689;AA=G|||;VT=SNP
15	79157755	rs6495346	T	C	100	PASS	AC=1758;AF=0.351038;AN=5008;NS=2504;DP=14122;EAS_AF=0.2361;AMR_AF=0.317;AFR_AF=0.3056;EUR_AF=0.3757;SAS_AF=0.5297;AA=T|||;VT=SNP
15	79158770	rs56343754	G	A	100	PASS	AC=716;AF=0.142971;AN=5008;NS=2504;DP=17135;EAS_AF=0.254;AMR_AF=0.134;AFR_AF=0.1195;EUR_AF=0.1292;SAS_AF=0.0808;AA=A|||;VT=SNP
15	79159047	rs75267298	G	A	100	PASS	AC=709;AF=0.141573;AN=5008;NS=2504;DP=17373;EAS_AF=0.254;AMR_AF=0.1326;AFR_AF=0.118;EUR_AF=0.1272;SAS_AF=0.0787;AA=G|||;VT=SNP
15	79159240	rs139200248	G	C	100	PASS	AC=89;AF=0.0177716;AN=5008;NS=2504;DP=19148;EAS_AF=0.0466;AMR_AF=0.0086;AFR_AF=0;EUR_AF=0;SAS_AF=0.0368;AA=G|||;VT=SNP
15	79159343	rs78152946	G	C	100	PASS	AC=392;AF=0.0782748;AN=5008;NS=2504;DP=17586;EAS_AF=0.0962;AMR_AF=0.0735;AFR_AF=0.0847;EUR_AF=0.0517;SAS_AF=0.0818;AA=G|||;VT=SNP
15	79159730	rs12899800	T	G	100	PASS	AC=2789;AF=0.556909;AN=5008;NS=2504;DP=15126;EAS_AF=0.2609;AMR_AF=0.5764;AFR_AF=0.3744;EUR_AF=0.8171;SAS_AF=0.8272;AA=T|||;VT=SNP
15	79159764	rs12898532	A	G	100	PASS	AC=2795;AF=0.558107;AN=5008;NS=2504;DP=16186;EAS_AF=0.2609;AMR_AF=0.5778;AFR_AF=0.3782;EUR_AF=0.8171;SAS_AF=0.8272;AA=A|||;VT=SNP
15	79160167	rs11629759	C	T	100	PASS	AC=1549;AF=0.309305;AN=5008;NS=2504;DP=19073;EAS_AF=0.0813;AMR_AF=0.3559;AFR_AF=0.1089;EUR_AF=0.5388;SAS_AF=0.546;AA=C|||;VT=SNP
15	79161572	rs8042186	G	A	100	PASS	AC=2786;AF=0.55631;AN=5008;NS=2504;DP=14758;EAS_AF=0.2619;AMR_AF=0.5764;AFR_AF=0.3707;EUR_AF=0.8181;SAS_AF=0.8272;AA=G|||;VT=SNP
15	79161576	rs8042187	G	A	100	PASS	AC=716;AF=0.142971;AN=5008;NS=2504;DP=12757;EAS_AF=0.254;AMR_AF=0.1326;AFR_AF=0.1225;EUR_AF=0.1282;SAS_AF=0.0787;AA=G|||;VT=SNP
15	79161749	rs139263802	A	G	100	PASS	AC=52;AF=0.0103834;AN=5008;NS=2504;DP=11672;EAS_AF=0.0228;AMR_AF=0.0403;AFR_AF=0;EUR_AF=0;SAS_AF=0.001;AA=A|||;VT=SNP
15	79161776	rs8025870	C	T	100	PASS	AC=708;AF=0.141374;AN=5008;NS=2504;DP=10301;EAS_AF=0.254;AMR_AF=0.1326;AFR_AF=0.1172;EUR_AF=0.1272;SAS_AF=0.0787;AA=C|||;VT=SNP
15	79161867	rs57210923	G	A	100	PASS	AC=89;AF=0.0177716;AN=5008;NS=2504;DP=14698;EAS_AF=0.0466;AMR_AF=0.0086;AFR_AF=0;EUR_AF=0;SAS_AF=0.0368;AA=G|||;VT=SNP
15	79161906	rs7402286	G	C	100	PASS	AC=2784;AF=0.555911;AN=5008;NS=2504;DP=15128;EAS_AF=0.2599;AMR_AF=0.5764;AFR_AF=0.3714;EUR_AF=0.8171;SAS_AF=0.8272;AA=G|||;VT=SNP
15	79161955	rs8026077	A	C	100	PASS	AC=710;AF=0.141773;AN=5008;NS=2504;DP=15373;EAS_AF=0.254;AMR_AF=0.134;AFR_AF=0.118;EUR_AF=0.1272;SAS_AF=0.0787;AA=A|||;VT=SNP
15	79162106	rs75130740	T	C	100	PASS	AC=541;AF=0.108027;AN=5008;NS=2504;DP=15196;EAS_AF=0.3889;AMR_AF=0.1974;AFR_AF=0;EUR_AF=0;SAS_AF=0.0123;AA=T|||;VT=SNP
15	79162308	rs149470839	G	A	100	PASS	AC=230;AF=0.0459265;AN=5008;NS=2504;DP=11975;EAS_AF=0.1349;AMR_AF=0.0288;AFR_AF=0.0015;EUR_AF=0.008;SAS_AF=0.0654;AA=G|||;VT=SNP
15	79162757	rs62011055	C	T	100	PASS	AC=708;AF=0.141374;AN=5008;NS=2504;DP=17968;EAS_AF=0.254;AMR_AF=0.1326;AFR_AF=0.1172;EUR_AF=0.1272;SAS_AF=0.0787;AA=C|||;VT=SNP
15	79162866	rs142611473	T	G	100	PASS	AC=590;AF=0.117812;AN=5008;NS=2504;DP=18191;EAS_AF=0.3889;AMR_AF=0.2003;AFR_AF=0.0356;EUR_AF=0;SAS_AF=0.0123;AA=T|||;VT=SNP
15	79163022	rs7171615	C	T	100	PASS	AC=3890;AF=0.776757;AN=5008;NS=2504;DP=18265;EAS_AF=0.6111;AMR_AF=0.7839;AFR_AF=0.5756;EUR_AF=0.997;SAS_AF=0.9877;AA=C|||;VT=SNP
15	79163331	rs74545338	A	T	100	PASS	AC=51;AF=0.0101837;AN=5008;NS=2504;DP=16421;EAS_AF=0.0228;AMR_AF=0.0403;AFR_AF=0;EUR_AF=0;SAS_AF=0;AA=A|||;VT=SNP
15	79163602	rs4778738	G	A	100	PASS	AC=3205;AF=0.639976;AN=5008;NS=2504;DP=15874;EAS_AF=0.3571;AMR_AF=0.6527;AFR_AF=0.475;EUR_AF=0.8698;SAS_AF=0.909;AA=G|||;VT=SNP
15	79163667	rs4778740	A	G	100	PASS	AC=3206;AF=0.640176;AN=5008;NS=2504;DP=16284;EAS_AF=0.3571;AMR_AF=0.6527;AFR_AF=0.4758;EUR_AF=0.8698;SAS_AF=0.909;AA=A|||;VT=SNP
15	79164315	rs11635498	C	T	100	PASS	AC=1574;AF=0.314297;AN=5008;NS=2504;DP=17580;EAS_AF=0.0813;AMR_AF=0.3573;AFR_AF=0.1278;EUR_AF=0.5388;SAS_AF=0.545;AA=C|||;VT=SNP
15	79164493	rs76374592	T	C	100	PASS	AC=24;AF=0.00479233;AN=5008;NS=2504;DP=19526;EAS_AF=0.0228;AMR_AF=0;AFR_AF=0;EUR_AF=0;SAS_AF=0.001;AA=T|||;VT=SNP
15	79164495	rs62011056	G	A	100	PASS	AC=712;AF=0.142173;AN=5008;NS=2504;DP=19545;EAS_AF=0.254;AMR_AF=0.1326;AFR_AF=0.1203;EUR_AF=0.1272;SAS_AF=0.0787;AA=G|||;VT=SNP
15	79164950	rs113850146	C	A	100	PASS	AC=391;AF=0.0780751;AN=5008;NS=2504;DP=11227;EAS_AF=0.0962;AMR_AF=0.0735;AFR_AF=0.084;EUR_AF=0.0517;SAS_AF=0.0818;AA=C|||;VT=SNP
15	79165441	rs8034658	G	T	100	PASS	AC=830;AF=0.165735;AN=5008;NS=2504;DP=10514;EAS_AF=0.0437;AMR_AF=0.183;AFR_AF=0.1339;EUR_AF=0.2694;SAS_AF=0.2157;AA=G|||;VT=SNP
15	79165610	rs76770078	G	A	100	PASS	AC=391;AF=0.0780751;AN=5008;NS=2504;DP=12148;EAS_AF=0.0962;AMR_AF=0.0735;AFR_AF=0.084;EUR_AF=0.0517;SAS_AF=0.0818;AA=G|||;VT=SNP
15	79165797	rs8039140	G	A	100	PASS	AC=3224;AF=0.64377;AN=5008;NS=2504;DP=8595;EAS_AF=0.3571;AMR_AF=0.6527;AFR_AF=0.4887;EUR_AF=0.8708;SAS_AF=0.909;AA=G|||;VT=SNP
15	79166619	rs59312571	A	C	100	PASS	AC=711;AF=0.141973;AN=5008;NS=2504;DP=18260;EAS_AF=0.254;AMR_AF=0.1326;AFR_AF=0.1203;EUR_AF=0.1262;SAS_AF=0.0787;AA=A|||;VT=SNP
15	79166822	rs10851913	C	T	100	PASS	AC=2797;AF=0.558506;AN=5008;NS=2504;DP=15060;EAS_AF=0.2609;AMR_AF=0.5764;AFR_AF=0.3797;EUR_AF=0.8181;SAS_AF=0.8272;AA=C|||;VT=SNP
15	79166838	rs10851914	C	G	100	PASS	AC=2804;AF=0.559904;AN=5008;NS=2504;DP=15414;EAS_AF=0.2609;AMR_AF=0.5778;AFR_AF=0.3843;EUR_AF=0.8181;SAS_AF=0.8272;AA=C|||;VT=SNP
15	79167118	rs11072813	C	T	100	PASS	AC=1644;AF=0.328275;AN=5008;NS=2504;DP=14979;EAS_AF=0.0813;AMR_AF=0.3602;AFR_AF=0.1755;EUR_AF=0.5427;SAS_AF=0.546;AA=C|||;VT=SNP
15	79167146	rs75384806	A	G	100	PASS	AC=542;AF=0.108227;AN=5008;NS=2504;DP=15047;EAS_AF=0.3889;AMR_AF=0.1988;AFR_AF=0;EUR_AF=0;SAS_AF=0.0123;AA=A|||;VT=SNP
15	79167260	rs77362013	T	C	100	PASS	AC=707;AF=0.141174;AN=5008;NS=2504;DP=18246;EAS_AF=0.254;AMR_AF=0.1326;AFR_AF=0.1172;EUR_AF=0.1262;SAS_AF=0.0787;AA=T|||;VT=SNP
15	79167320	rs79435848	C	T	100	PASS	AC=541;AF=0.108027;AN=5008;NS=2504;DP=20723;EAS_AF=0.3889;AMR_AF=0.1974;AFR_AF=0;EUR_AF=0;SAS_AF=0.0123;AA=C|||;VT=SNP
15	79167563	rs56281795	G	A	100	PASS	AC=711;AF=0.141973;AN=5008;NS=2504;DP=14537;EAS_AF=0.254;AMR_AF=0.1326;AFR_AF=0.1203;EUR_AF=0.1262;SAS_AF=0.0787;AA=G|||;VT=SNP
15	79167603	rs8029659	A	G	100	PASS	AC=1119;AF=0.223442;AN=5008;NS=2504;DP=17686;EAS_AF=0.1786;AMR_AF=0.2133;AFR_AF=0.1808;EUR_AF=0.2753;SAS_AF=0.2812;AA=A|||;VT=SNP
15	79167759	rs8031280	T	C	100	PASS	AC=882;AF=0.176118;AN=5008;NS=2504;DP=20270;EAS_AF=0.254;AMR_AF=0.1383;AFR_AF=0.2466;EUR_AF=0.1262;SAS_AF=0.0787;AA=t|||;VT=SNP
15	79167830	rs77524213	G	A	100	PASS	AC=541;AF=0.108027;AN=5008;NS=2504;DP=17411;EAS_AF=0.3889;AMR_AF=0.1974;AFR_AF=0;EUR_AF=0;SAS_AF=0.0123;AA=G|||;VT=SNP
15	79168040	rs72749233	A	G	100	PASS	AC=1648;AF=0.329073;AN=5008;NS=2504;DP=12170;EAS_AF=0.0813;AMR_AF=0.3602;AFR_AF=0.1778;EUR_AF=0.5427;SAS_AF=0.547;AA=A|||;VT=SNP
15	79168411	rs181643365	C	G	100	PASS	AC=18;AF=0.00359425;AN=5008;NS=2504;DP=12351;EAS_AF=0.0179;AMR_AF=0;AFR_AF=0;EUR_AF=0;SAS_AF=0;AA=C|||;VT=SNP
15	79168729	rs76121039	G	C	100	PASS	AC=541;AF=0.108027;AN=5008;NS=2504;DP=18146;EAS_AF=0.3889;AMR_AF=0.1974;AFR_AF=0;EUR_AF=0;SAS_AF=0.0123;AA=G|||;VT=SNP
15	79169087	rs62013160	C	T	100	PASS	AC=711;AF=0.141973;AN=5008;NS=2504;DP=16645;EAS_AF=0.254;AMR_AF=0.1326;AFR_AF=0.1203;EUR_AF=0.1262;SAS_AF=0.0787;AA=C|||;VT=SNP
15	79169265	rs75888439	T	C	100	PASS	AC=390;AF=0.0778754;AN=5008;NS=2504;DP=14276;EAS_AF=0.0972;AMR_AF=0.0735;AFR_AF=0.0825;EUR_AF=0.0517;SAS_AF=0.0818;AA=T|||;VT=SNP
15	79169288	rs143789094	T	G	100	PASS	AC=25;AF=0.00499201;AN=5008;NS=2504;DP=13682;EAS_AF=0.0119;AMR_AF=0.0144;AFR_AF=0;EUR_AF=0.003;SAS_AF=0;AA=T|||;VT=SNP
15	79169499	rs11632720	C	T	100	PASS	AC=1069;AF=0.213458;AN=5008;NS=2504;DP=10433;EAS_AF=0.0278;AMR_AF=0.2594;AFR_AF=0.112;EUR_AF=0.4254;SAS_AF=0.2914;AA=C|||;VT=SNP
15	79169533	rs12592618	G	A	100	PASS	AC=3220;AF=0.642971;AN=5008;NS=2504;DP=12762;EAS_AF=0.3571;AMR_AF=0.6527;AFR_AF=0.4864;EUR_AF=0.8698;SAS_AF=0.909;AA=G|||;VT=SNP
15	79169728	rs4624135	A	G	100	PASS	AC=1360;AF=0.271565;AN=5008;NS=2504;DP=16854;EAS_AF=0.6429;AMR_AF=0.3343;AFR_AF=0.1997;EUR_AF=0.1262;SAS_AF=0.091;AA=G|||;VT=SNP
15	79169980	rs59735519	C	T	100	PASS	AC=707;AF=0.141174;AN=5008;NS=2504;DP=19468;EAS_AF=0.254;AMR_AF=0.1326;AFR_AF=0.1172;EUR_AF=0.1262;SAS_AF=0.0787;AA=C|||;VT=SNP
15	79169991	rs116943315	G	T	100	PASS	AC=25;AF=0.00499201;AN=5008;NS=2504;DP=19395;EAS_AF=0.0119;AMR_AF=0.0144;AFR_AF=0;EUR_AF=0.003;SAS_AF=0;AA=G|||;VT=SNP
15	79171239	rs56272008	G	T	100	PASS	AC=711;AF=0.141973;AN=5008;NS=2504;DP=16179;EAS_AF=0.254;AMR_AF=0.1326;AFR_AF=0.1203;EUR_AF=0.1262;SAS_AF=0.0787;AA=G|||;VT=SNP
15	79171427	rs76502319	A	G	100	PASS	AC=79;AF=0.0157748;AN=5008;NS=2504;DP=15524;EAS_AF=0.0228;AMR_AF=0.0202;AFR_AF=0.0023;EUR_AF=0.0318;SAS_AF=0.0072;AA=a|||;VT=SNP
15	79171539	rs8029496	T	A	100	PASS	AC=710;AF=0.141773;AN=5008;NS=2504;DP=13212;EAS_AF=0.254;AMR_AF=0.1326;AFR_AF=0.1172;EUR_AF=0.1282;SAS_AF=0.0798;AA=T|||;VT=SNP
15	79171576	rs12911969	C	T	100	PASS	AC=2812;AF=0.561502;AN=5008;NS=2504;DP=14024;EAS_AF=0.2599;AMR_AF=0.5778;AFR_AF=0.3911;EUR_AF=0.8181;SAS_AF=0.8272;AA=C|||;VT=SNP
15	79171580	rs8028352	C	G	100	PASS	AC=1527;AF=0.304912;AN=5008;NS=2504;DP=14146;EAS_AF=0.6429;AMR_AF=0.3401;AFR_AF=0.323;EUR_AF=0.1262;SAS_AF=0.091;AA=c|||;VT=SNP
15	79171627	rs8032867	G	A	100	PASS	AC=707;AF=0.141174;AN=5008;NS=2504;DP=14735;EAS_AF=0.254;AMR_AF=0.1326;AFR_AF=0.1172;EUR_AF=0.1262;SAS_AF=0.0787;AA=A|||;VT=SNP
15	79171707	rs113198676	G	A	100	PASS	AC=392;AF=0.0782748;AN=5008;NS=2504;DP=15184;EAS_AF=0.0982;AMR_AF=0.0735;AFR_AF=0.0832;EUR_AF=0.0517;SAS_AF=0.0818;AA=G|||;VT=SNP
15	79172011	rs4778858	C	T	100	PASS	AC=542;AF=0.108227;AN=5008;NS=2504;DP=16352;EAS_AF=0.3899;AMR_AF=0.1974;AFR_AF=0;EUR_AF=0;SAS_AF=0.0123;AA=C|||;VT=SNP
15	79172276	rs4778627	A	G	100	PASS	AC=649;AF=0.129593;AN=5008;NS=2504;DP=16505;EAS_AF=0.3889;AMR_AF=0.2017;AFR_AF=0.0794;EUR_AF=0;SAS_AF=0.0123;AA=A|||;VT=SNP
15	79172766	rs17243470	T	G	100	PASS	AC=825;AF=0.164736;AN=5008;NS=2504;DP=17790;EAS_AF=0.0427;AMR_AF=0.1816;AFR_AF=0.1339;EUR_AF=0.2674;SAS_AF=0.2147;AA=T|||;VT=SNP
15	79173005	rs17832351	A	G	100	PASS	AC=833;AF=0.166334;AN=5008;NS=2504;DP=17167;EAS_AF=0.0437;AMR_AF=0.1816;AFR_AF=0.1392;EUR_AF=0.2674;SAS_AF=0.2147;AA=A|||;VT=SNP
15	79173260	rs8039144	A	T	100	PASS	AC=1527;AF=0.304912;AN=5008;NS=2504;DP=15787;EAS_AF=0.6429;AMR_AF=0.3401;AFR_AF=0.323;EUR_AF=0.1262;SAS_AF=0.091;AA=T|||;VT=SNP
15	79173292	rs117740268	A	G	100	PASS	AC=24;AF=0.00479233;AN=5008;NS=2504;DP=15618;EAS_AF=0.0238;AMR_AF=0;AFR_AF=0;EUR_AF=0;SAS_AF=0;AA=A|||;VT=SNP
15	79173442	rs16970179	A	G	100	PASS	AC=129;AF=0.0257588;AN=5008;NS=2504;DP=17507;EAS_AF=0.0923;AMR_AF=0;AFR_AF=0.0144;EUR_AF=0;SAS_AF=0.0174;AA=A|||;VT=SNP
15	79173900	rs734287	G	A	100	PASS	AC=2131;AF=0.425519;AN=5008;NS=2504;DP=17736;EAS_AF=0.7391;AMR_AF=0.4207;AFR_AF=0.5628;EUR_AF=0.1799;SAS_AF=0.1728;AA=g|||;VT=SNP
15	79174326	rs76675237	C	T	100	PASS	AC=707;AF=0.141174;AN=5008;NS=2504;DP=19678;EAS_AF=0.254;AMR_AF=0.1326;AFR_AF=0.1172;EUR_AF=0.1262;SAS_AF=0.0787;AA=C|||;VT=SNP
15	79174854	rs61009187	C	T	100	PASS	AC=649;AF=0.129593;AN=5008;NS=2504;DP=19113;EAS_AF=0.3889;AMR_AF=0.2017;AFR_AF=0.0794;EUR_AF=0;SAS_AF=0.0123;AA=C|||;VT=SNP
15	79174872	rs7497610	G	T	100	PASS	AC=3221;AF=0.643171;AN=5008;NS=2504;DP=18836;EAS_AF=0.3571;AMR_AF=0.6527;AFR_AF=0.4871;EUR_AF=0.8708;SAS_AF=0.908;AA=G|||;VT=SNP
15	79175260	rs74733276	T	G	100	PASS	AC=711;AF=0.141973;AN=5008;NS=2504;DP=16577;EAS_AF=0.254;AMR_AF=0.1326;AFR_AF=0.1203;EUR_AF=0.1262;SAS_AF=0.0787;AA=T|||;VT=SNP
15	79175383	rs56963875	C	T	100	PASS	AC=590;AF=0.117812;AN=5008;NS=2504;DP=14730;EAS_AF=0.3889;AMR_AF=0.2003;AFR_AF=0.0356;EUR_AF=0;SAS_AF=0.0123;AA=C|||;VT=SNP
15	79176322	rs113265118	C	T	100	PASS	AC=391;AF=0.0780751;AN=5008;NS=2504;DP=17107;EAS_AF=0.0972;AMR_AF=0.072;AFR_AF=0.0832;EUR_AF=0.0527;SAS_AF=0.0818;AA=c|||;VT=SNP
15	79176460	rs8027635	T	G	100	PASS	AC=707;AF=0.141174;AN=5008;NS=2504;DP=17631;EAS_AF=0.254;AMR_AF=0.1326;AFR_AF=0.1172;EUR_AF=0.1262;SAS_AF=0.0787;AA=C|||;VT=SNP
15	79176582	rs74742334	G	A	100	PASS	AC=591;AF=0.118011;AN=5008;NS=2504;DP=17541;EAS_AF=0.3889;AMR_AF=0.2003;AFR_AF=0.0356;EUR_AF=0;SAS_AF=0.0133;AA=G|||;VT=SNP
15	79176683	rs115957851	G	A	100	PASS	AC=877;AF=0.17512;AN=5008;NS=2504;DP=16400;EAS_AF=0.254;AMR_AF=0.1383;AFR_AF=0.2428;EUR_AF=0.1262;SAS_AF=0.0787;AA=A|||;VT=SNP
15	79176756	rs113542716	C	T	100	PASS	AC=650;AF=0.129792;AN=5008;NS=2504;DP=16609;EAS_AF=0.3889;AMR_AF=0.2017;AFR_AF=0.0802;EUR_AF=0;SAS_AF=0.0123;AA=C|||;VT=SNP
15	79177460	rs16970187	C	G	100	PASS	AC=393;AF=0.0784744;AN=5008;NS=2504;DP=18457;EAS_AF=0.0962;AMR_AF=0.0735;AFR_AF=0.084;EUR_AF=0.0537;SAS_AF=0.0818;AA=C|||;VT=SNP;EX_TARGET
15	79177669	rs16970190	T	G	100	PASS	AC=541;AF=0.108027;AN=5008;NS=2504;DP=18667;EAS_AF=0.3889;AMR_AF=0.1974;AFR_AF=0;EUR_AF=0;SAS_AF=0.0123;AA=T|||;VT=SNP
15	79178073	rs16970194	G	A	100	PASS	AC=712;AF=0.142173;AN=5008;NS=2504;DP=19186;EAS_AF=0.254;AMR_AF=0.1311;AFR_AF=0.121;EUR_AF=0.1262;SAS_AF=0.0798;AA=G|||;VT=SNP
15	79178364	rs8037651	A	G	100	PASS	AC=878;AF=0.175319;AN=5008;NS=2504;DP=18098;EAS_AF=0.254;AMR_AF=0.1383;AFR_AF=0.2436;EUR_AF=0.1262;SAS_AF=0.0787;AA=G|||;VT=SNP
15	79178720	rs78027264	C	T	100	PASS	AC=646;AF=0.128994;AN=5008;NS=2504;DP=12492;EAS_AF=0.3889;AMR_AF=0.2003;AFR_AF=0.0779;EUR_AF=0;SAS_AF=0.0123;AA=T|||;VT=SNP
15	79178754	rs78972994	A	C	100	PASS	AC=1639;AF=0.327276;AN=5008;NS=2504;DP=17588;EAS_AF=0.3502;AMR_AF=0.3112;AFR_AF=0.3313;EUR_AF=0.2982;SAS_AF=0.3395;AA=A|||;VT=SNP
15	79178932	rs117662804	C	A	100	PASS	AC=31;AF=0.0061901;AN=5008;NS=2504;DP=18322;EAS_AF=0.0298;AMR_AF=0;AFR_AF=0;EUR_AF=0;SAS_AF=0.001;AA=C|||;VT=SNP
15	79179050	rs56687292	C	T	100	PASS	AC=711;AF=0.141973;AN=5008;NS=2504;DP=16035;EAS_AF=0.254;AMR_AF=0.1326;AFR_AF=0.1203;EUR_AF=0.1262;SAS_AF=0.0787;AA=C|||;VT=SNP
15	79179205	rs113634084	G	C	100	PASS	AC=649;AF=0.129593;AN=5008;NS=2504;DP=13438;EAS_AF=0.3889;AMR_AF=0.2017;AFR_AF=0.0794;EUR_AF=0;SAS_AF=0.0123;AA=G|||;VT=SNP
15	79179267	rs78835196	A	C	100	PASS	AC=649;AF=0.129593;AN=5008;NS=2504;DP=11363;EAS_AF=0.3889;AMR_AF=0.2017;AFR_AF=0.0794;EUR_AF=0;SAS_AF=0.0123;AA=A|||;VT=SNP
15	79180123	rs75268049	C	G	100	PASS	AC=649;AF=0.129593;AN=5008;NS=2504;DP=20411;EAS_AF=0.3889;AMR_AF=0.2017;AFR_AF=0.0794;EUR_AF=0;SAS_AF=0.0123;AA=C|||;VT=SNP
15	79181619	rs10519214	T	C	100	PASS	AC=649;AF=0.129593;AN=5008;NS=2504;DP=17149;EAS_AF=0.3889;AMR_AF=0.2017;AFR_AF=0.0794;EUR_AF=0;SAS_AF=0.0123;AA=T|||;VT=SNP
15	79181639	rs76022249	A	C	100	PASS	AC=649;AF=0.129593;AN=5008;NS=2504;DP=17277;EAS_AF=0.3889;AMR_AF=0.2017;AFR_AF=0.0794;EUR_AF=0;SAS_AF=0.0123;AA=A|||;VT=SNP
15	79181930	rs7179763	A	G	100	PASS	AC=880;AF=0.175719;AN=5008;NS=2504;DP=14867;EAS_AF=0.254;AMR_AF=0.1383;AFR_AF=0.2451;EUR_AF=0.1262;SAS_AF=0.0787;AA=G|||;VT=SNP
15	79183204	rs4778659	A	G	100	PASS	AC=650;AF=0.129792;AN=5008;NS=2504;DP=17896;EAS_AF=0.3889;AMR_AF=0.2017;AFR_AF=0.0794;EUR_AF=0.001;SAS_AF=0.0123;AA=A|||;VT=SNP
15	79183305	rs4778952	T	C	100	PASS	AC=590;AF=0.117812;AN=5008;NS=2504;DP=18165;EAS_AF=0.3889;AMR_AF=0.2003;AFR_AF=0.0356;EUR_AF=0;SAS_AF=0.0123;AA=T|||;VT=SNP;EX_TARGET
15	79183747	rs10519215	T	A	100	PASS	AC=874;AF=0.174521;AN=5008;NS=2504;DP=18472;EAS_AF=0.254;AMR_AF=0.1383;AFR_AF=0.2405;EUR_AF=0.1262;SAS_AF=0.0787;AA=A|||;VT=SNP
15	79184281	rs12440205	T	G	100	PASS	AC=701;AF=0.139976;AN=5008;NS=2504;DP=17128;EAS_AF=0.254;AMR_AF=0.1326;AFR_AF=0.1127;EUR_AF=0.1262;SAS_AF=0.0787;AA=T|||;VT=SNP
15	79184352	rs12443105	C	T	100	PASS	AC=701;AF=0.139976;AN=5008;NS=2504;DP=18628;EAS_AF=0.254;AMR_AF=0.1326;AFR_AF=0.1127;EUR_AF=0.1262;SAS_AF=0.0787;AA=C|||;VT=SNP
15	79184387	rs9806693	G	A	100	PASS	AC=2185;AF=0.436302;AN=5008;NS=2504;DP=17859;EAS_AF=0.7391;AMR_AF=0.4222;AFR_AF=0.6014;EUR_AF=0.1819;SAS_AF=0.1728;AA=A|||;VT=SNP
15	79184448	rs3803545	G	T	100	PASS	AC=541;AF=0.108027;AN=5008;NS=2504;DP=17639;EAS_AF=0.3889;AMR_AF=0.1974;AFR_AF=0;EUR_AF=0;SAS_AF=0.0123;AA=G|||;VT=SNP
15	79185059	rs74835562	G	C	100	PASS	AC=391;AF=0.0780751;AN=5008;NS=2504;DP=19400;EAS_AF=0.0962;AMR_AF=0.0735;AFR_AF=0.0832;EUR_AF=0.0517;SAS_AF=0.0828;AA=A|||;VT=SNP
15	79185119	rs12050510	A	G	100	PASS	AC=702;AF=0.140176;AN=5008;NS=2504;DP=20768;EAS_AF=0.254;AMR_AF=0.1326;AFR_AF=0.1127;EUR_AF=0.1272;SAS_AF=0.0787;AA=A|||;VT=SNP
15	79185134	rs12050511	A	G	100	PASS	AC=705;AF=0.140775;AN=5008;NS=2504;DP=20938;EAS_AF=0.254;AMR_AF=0.1326;AFR_AF=0.1157;EUR_AF=0.1262;SAS_AF=0.0787;AA=A|||;VT=SNP
15	79185180	rs28408315	G	A	100	PASS	AC=1118;AF=0.223243;AN=5008;NS=2504;DP=21089;EAS_AF=0.1796;AMR_AF=0.2133;AFR_AF=0.18;EUR_AF=0.2753;SAS_AF=0.2802;AA=G|||;VT=SNP
15	79185294	rs62013184	G	A	100	PASS	AC=705;AF=0.140775;AN=5008;NS=2504;DP=20867;EAS_AF=0.254;AMR_AF=0.1326;AFR_AF=0.1157;EUR_AF=0.1262;SAS_AF=0.0787;AA=A|||;VT=SNP
15	79185464	rs76730098	G	T	100	PASS	AC=541;AF=0.108027;AN=5008;NS=2504;DP=22036;EAS_AF=0.3889;AMR_AF=0.1974;AFR_AF=0;EUR_AF=0;SAS_AF=0.0123;AA=G|||;VT=SNP
15	79185537	rs62013185	G	A	100	PASS	AC=937;AF=0.187101;AN=5008;NS=2504;DP=21506;EAS_AF=0.3889;AMR_AF=0.1614;AFR_AF=0.1172;EUR_AF=0.1342;SAS_AF=0.1462;AA=G|||;VT=SNP
15	79185877	rs1836556	A	G	100	PASS	AC=705;AF=0.140775;AN=5008;NS=2504;DP=18860;EAS_AF=0.254;AMR_AF=0.1326;AFR_AF=0.1157;EUR_AF=0.1262;SAS_AF=0.0787;AA=A|||;VT=SNP;EX_TARGET
15	79185898	rs1435163	C	A	100	PASS	AC=701;AF=0.139976;AN=5008;NS=2504;DP=18954;EAS_AF=0.254;AMR_AF=0.1326;AFR_AF=0.1127;EUR_AF=0.1262;SAS_AF=0.0787;AA=C|||;VT=SNP;EX_TARGET
15	79186584	rs16970207	T	C	100	PASS	AC=649;AF=0.129593;AN=5008;NS=2504;DP=15351;EAS_AF=0.3889;AMR_AF=0.2017;AFR_AF=0.0794;EUR_AF=0;SAS_AF=0.0123;AA=T|||;VT=SNP;EX_TARGET
15	79186733	rs79987052	T	C	100	PASS	AC=19;AF=0.00379393;AN=5008;NS=2504;DP=15103;EAS_AF=0.0179;AMR_AF=0;AFR_AF=0;EUR_AF=0;SAS_AF=0.001;AA=T|||;VT=SNP
15	79186741	rs12050636	G	A	100	PASS	AC=701;AF=0.139976;AN=5008;NS=2504;DP=14816;EAS_AF=0.254;AMR_AF=0.1326;AFR_AF=0.1127;EUR_AF=0.1262;SAS_AF=0.0787;AA=G|||;VT=SNP
15	79186836	rs78029710	C	T	100	PASS	AC=541;AF=0.108027;AN=5008;NS=2504;DP=14679;EAS_AF=0.3889;AMR_AF=0.1974;AFR_AF=0;EUR_AF=0;SAS_AF=0.0123;AA=C|||;VT=SNP
15	79186952	rs117462835	C	T	100	PASS	AC=219;AF=0.04373;AN=5008;NS=2504;DP=16215;EAS_AF=0.1389;AMR_AF=0.0591;AFR_AF=0.0015;EUR_AF=0.0288;SAS_AF=0.0072;AA=C|||;VT=SNP
15	79187019	rs112817522	G	A	100	PASS	AC=371;AF=0.0740815;AN=5008;NS=2504;DP=18041;EAS_AF=0.0962;AMR_AF=0.0735;AFR_AF=0.0688;EUR_AF=0.0517;SAS_AF=0.0818;AA=G|||;VT=SNP
15	79187342	rs10519216	T	A	100	PASS	AC=701;AF=0.139976;AN=5008;NS=2504;DP=21554;EAS_AF=0.254;AMR_AF=0.1326;AFR_AF=0.1127;EUR_AF=0.1262;SAS_AF=0.0787;AA=T|||;VT=SNP
15	79188223	rs75732182	T	G	100	PASS	AC=700;AF=0.139776;AN=5008;NS=2504;DP=19926;EAS_AF=0.253;AMR_AF=0.1326;AFR_AF=0.1127;EUR_AF=0.1262;SAS_AF=0.0787;AA=G|||;VT=SNP
15	79188278	rs10519217	C	T	100	PASS	AC=701;AF=0.139976;AN=5008;NS=2504;DP=18917;EAS_AF=0.254;AMR_AF=0.1326;AFR_AF=0.1127;EUR_AF=0.1262;SAS_AF=0.0787;AA=C|||;VT=SNP
15	79188389	rs34449854	C	T	100	PASS	AC=824;AF=0.164537;AN=5008;NS=2504;DP=16120;EAS_AF=0.0427;AMR_AF=0.1816;AFR_AF=0.1339;EUR_AF=0.2674;SAS_AF=0.2137;AA=C|||;VT=SNP
15	79188407	rs145963263	G	A	100	PASS	AC=14;AF=0.00279553;AN=5008;NS=2504;DP=16402;EAS_AF=0.0119;AMR_AF=0.0029;AFR_AF=0;EUR_AF=0;SAS_AF=0;AA=G|||;VT=SNP
15	79188554	rs10444811	C	G	100	PASS	AC=701;AF=0.139976;AN=5008;NS=2504;DP=17488;EAS_AF=0.254;AMR_AF=0.1326;AFR_AF=0.1127;EUR_AF=0.1262;SAS_AF=0.0787;AA=C|||;VT=SNP
15	79188644	rs12437644	T	C	100	PASS	AC=816;AF=0.162939;AN=5008;NS=2504;DP=17405;EAS_AF=0.0427;AMR_AF=0.1801;AFR_AF=0.1316;EUR_AF=0.2674;SAS_AF=0.2096;AA=T|||;VT=SNP
15	79189155	rs10519218	T	C	100	PASS	AC=530;AF=0.105831;AN=5008;NS=2504;DP=18296;EAS_AF=0.0575;AMR_AF=0.1052;AFR_AF=0.0106;EUR_AF=0.1243;SAS_AF=0.2658;AA=T|||;VT=SNP
15	79189222	rs139202709	T	A	100	PASS	AC=51;AF=0.0101837;AN=5008;NS=2504;DP=17914;EAS_AF=0.0506;AMR_AF=0;AFR_AF=0;EUR_AF=0;SAS_AF=0;AA=T|||;VT=SNP
15	79189282	rs12438433	T	C	100	PASS	AC=706;AF=0.140974;AN=5008;NS=2504;DP=15952;EAS_AF=0.252;AMR_AF=0.1326;AFR_AF=0.1127;EUR_AF=0.1332;SAS_AF=0.0787;AA=T|||;VT=SNP
15	79190132	rs10519219	T	C	100	PASS	AC=707;AF=0.141174;AN=5008;NS=2504;DP=19267;EAS_AF=0.253;AMR_AF=0.1326;AFR_AF=0.1127;EUR_AF=0.1332;SAS_AF=0.0787;AA=T|||;VT=SNP
15	79190501	rs4622479	G	A	100	PASS	AC=1523;AF=0.304113;AN=5008;NS=2504;DP=18373;EAS_AF=0.6409;AMR_AF=0.3386;AFR_AF=0.3162;EUR_AF=0.1342;SAS_AF=0.091;AA=A|||;VT=SNP
15	79190639	rs79697364	G	A	100	PASS	AC=648;AF=0.129393;AN=5008;NS=2504;DP=13048;EAS_AF=0.3889;AMR_AF=0.2003;AFR_AF=0.0794;EUR_AF=0;SAS_AF=0.0123;AA=G|||;VT=SNP
15	79190690	rs76624999	T	C	100	PASS	AC=648;AF=0.129393;AN=5008;NS=2504;DP=15571;EAS_AF=0.3889;AMR_AF=0.2003;AFR_AF=0.0794;EUR_AF=0;SAS_AF=0.0123;AA=T|||;VT=SNP
15	79190696	rs145981677	C	T	100	PASS	AC=86;AF=0.0171725;AN=5008;NS=2504;DP=15858;EAS_AF=0.0456;AMR_AF=0.0086;AFR_AF=0;EUR_AF=0;SAS_AF=0.0348;AA=C|||;VT=SNP
15	79191209	rs58807257	C	T	100	PASS	AC=590;AF=0.117812;AN=5008;NS=2504;DP=19785;EAS_AF=0.3889;AMR_AF=0.1988;AFR_AF=0.0356;EUR_AF=0.001;SAS_AF=0.0123;AA=C|||;VT=SNP
15	79191538	rs11857042	T	C	100	PASS	AC=1785;AF=0.35643;AN=5008;NS=2504;DP=12172;EAS_AF=0.6419;AMR_AF=0.3473;AFR_AF=0.5076;EUR_AF=0.1362;SAS_AF=0.091;AA=C|||;VT=SNP
15	79192081	rs62013186	G	A	100	PASS	AC=699;AF=0.139577;AN=5008;NS=2504;DP=20909;EAS_AF=0.252;AMR_AF=0.1326;AFR_AF=0.1127;EUR_AF=0.1262;SAS_AF=0.0787;AA=G|||;VT=SNP
15	79192318	rs16970215	C	T	100	PASS	AC=620;AF=0.123802;AN=5008;NS=2504;DP=16850;EAS_AF=0.3889;AMR_AF=0.2003;AFR_AF=0.0582;EUR_AF=0;SAS_AF=0.0123;AA=C|||;VT=SNP
15	79192416	rs16970216	A	C	100	PASS	AC=541;AF=0.108027;AN=5008;NS=2504;DP=18419;EAS_AF=0.3889;AMR_AF=0.1974;AFR_AF=0;EUR_AF=0;SAS_AF=0.0123;AA=A|||;VT=SNP
15	79192670	rs184010300	G	A	100	PASS	AC=17;AF=0.00339457;AN=5008;NS=2504;DP=16340;EAS_AF=0.0169;AMR_AF=0;AFR_AF=0;EUR_AF=0;SAS_AF=0;AA=G|||;VT=SNP
15	79192903	rs7171539	G	A	100	PASS	AC=749;AF=0.149561;AN=5008;NS=2504;DP=17032;EAS_AF=0.252;AMR_AF=0.1326;AFR_AF=0.1498;EUR_AF=0.1262;SAS_AF=0.0798;AA=G|||;VT=SNP
15	79192963	rs7171258	C	T	100	PASS	AC=2187;AF=0.436701;AN=5008;NS=2504;DP=18517;EAS_AF=0.7371;AMR_AF=0.4222;AFR_AF=0.6044;EUR_AF=0.1819;SAS_AF=0.1728;AA=T|||;VT=SNP
15	79193536	rs117665443	A	G	100	PASS	AC=25;AF=0.00499201;AN=5008;NS=2504;DP=17553;EAS_AF=0.0119;AMR_AF=0.0144;AFR_AF=0;EUR_AF=0.003;SAS_AF=0;AA=a|||;VT=SNP
15	79193595	rs74783630	G	C	100	PASS	AC=699;AF=0.139577;AN=5008;NS=2504;DP=18177;EAS_AF=0.252;AMR_AF=0.1326;AFR_AF=0.1127;EUR_AF=0.1262;SAS_AF=0.0787;AA=G|||;VT=SNP
15	79193833	rs111708343	C	T	100	PASS	AC=391;AF=0.0780751;AN=5008;NS=2504;DP=18087;EAS_AF=0.0962;AMR_AF=0.0735;AFR_AF=0.084;EUR_AF=0.0517;SAS_AF=0.0818;AA=C|||;VT=SNP
15	79194286	rs16970223	T	A	100	PASS	AC=1348;AF=0.269169;AN=5008;NS=2504;DP=19387;EAS_AF=0.6409;AMR_AF=0.3343;AFR_AF=0.1921;EUR_AF=0.1262;SAS_AF=0.091;AA=A|||;VT=SNP
15	79194670	rs77556040	C	T	100	PASS	AC=387;AF=0.0772764;AN=5008;NS=2504;DP=18815;EAS_AF=0.0962;AMR_AF=0.0735;AFR_AF=0.0855;EUR_AF=0.0457;SAS_AF=0.0818;AA=C|||;VT=SNP
15	79194801	rs118056078	A	C	100	PASS	AC=186;AF=0.0371406;AN=5008;NS=2504;DP=16539;EAS_AF=0.0486;AMR_AF=0.1931;AFR_AF=0;EUR_AF=0;SAS_AF=0.0031;AA=A|||;VT=SNP
15	79194948	rs58105551	A	G	100	PASS	AC=541;AF=0.108027;AN=5008;NS=2504;DP=21069;EAS_AF=0.3889;AMR_AF=0.1974;AFR_AF=0;EUR_AF=0;SAS_AF=0.0123;AA=A|||;VT=SNP
15	79195110	rs12592340	T	C	100	PASS	AC=2425;AF=0.484225;AN=5008;NS=2504;DP=17944;EAS_AF=0.875;AMR_AF=0.451;AFR_AF=0.6067;EUR_AF=0.1899;SAS_AF=0.2423;AA=C|||;VT=SNP
15	79195390	rs11636975	G	A	100	PASS	AC=528;AF=0.105431;AN=5008;NS=2504;DP=22538;EAS_AF=0.0565;AMR_AF=0.1052;AFR_AF=0.0106;EUR_AF=0.1243;SAS_AF=0.2648;AA=G|||;VT=SNP
15	79195530	rs74248601	C	A	100	PASS	AC=1396;AF=0.278754;AN=5008;NS=2504;DP=18858;EAS_AF=0.6409;AMR_AF=0.3343;AFR_AF=0.2269;EUR_AF=0.1282;SAS_AF=0.091;AA=A|||;VT=SNP
15	79196010	rs74793099	C	T	100	PASS	AC=541;AF=0.108027;AN=5008;NS=2504;DP=15469;EAS_AF=0.3889;AMR_AF=0.1974;AFR_AF=0;EUR_AF=0;SAS_AF=0.0123;AA=C|||;VT=SNP
15	79196261	rs16970227	A	G	100	PASS	AC=712;AF=0.142173;AN=5008;NS=2504;DP=18762;EAS_AF=0.254;AMR_AF=0.1326;AFR_AF=0.1157;EUR_AF=0.1332;SAS_AF=0.0787;AA=A|||;VT=SNP
15	79196428	rs117639614	G	T	100	PASS	AC=31;AF=0.0061901;AN=5008;NS=2504;DP=17423;EAS_AF=0.0298;AMR_AF=0;AFR_AF=0;EUR_AF=0;SAS_AF=0.001;AA=G|||;VT=SNP
15	79196637	rs12593083	T	C	100	PASS	AC=238;AF=0.047524;AN=5008;NS=2504;DP=21273;EAS_AF=0.1379;AMR_AF=0.0288;AFR_AF=0.0038;EUR_AF=0.008;SAS_AF=0.0675;AA=T|||;VT=SNP
15	79197129	rs1036377	G	A	100	PASS	AC=884;AF=0.176518;AN=5008;NS=2504;DP=18871;EAS_AF=0.0427;AMR_AF=0.1844;AFR_AF=0.1778;EUR_AF=0.2674;SAS_AF=0.2137;AA=G|||;VT=SNP
15	79197332	rs16970233	T	C	100	PASS	AC=712;AF=0.142173;AN=5008;NS=2504;DP=21526;EAS_AF=0.252;AMR_AF=0.1326;AFR_AF=0.1165;EUR_AF=0.1342;SAS_AF=0.0787;AA=T|||;VT=SNP
15	79197423	rs117626207	A	G	100	PASS	AC=19;AF=0.00379393;AN=5008;NS=2504;DP=20002;EAS_AF=0.002;AMR_AF=0.0115;AFR_AF=0;EUR_AF=0.007;SAS_AF=0.002;AA=A|||;VT=SNP
15	79198413	rs58848937	C	T	100	PASS	AC=1790;AF=0.357428;AN=5008;NS=2504;DP=20039;EAS_AF=0.6409;AMR_AF=0.3473;AFR_AF=0.5113;EUR_AF=0.1372;SAS_AF=0.091;AA=T|||;VT=SNP
15	79198538	rs62013188	A	C	100	PASS	AC=706;AF=0.140974;AN=5008;NS=2504;DP=20775;EAS_AF=0.252;AMR_AF=0.1326;AFR_AF=0.1127;EUR_AF=0.1332;SAS_AF=0.0787;AA=A|||;VT=SNP
15	79198544	rs62013189	T	C	100	PASS	AC=706;AF=0.140974;AN=5008;NS=2504;DP=20897;EAS_AF=0.252;AMR_AF=0.1326;AFR_AF=0.1127;EUR_AF=0.1332;SAS_AF=0.0787;AA=T|||;VT=SNP
15	79198760	rs76164573	T	G	100	PASS	AC=141;AF=0.028155;AN=5008;NS=2504;DP=20246;EAS_AF=0.0228;AMR_AF=0.0418;AFR_AF=0.0015;EUR_AF=0.0497;SAS_AF=0.0378;AA=T|||;VT=SNP
15	79199298	rs892787	C	G	100	PASS	AC=2190;AF=0.4373;AN=5008;NS=2504;DP=19815;EAS_AF=0.7371;AMR_AF=0.4222;AFR_AF=0.6051;EUR_AF=0.1839;SAS_AF=0.1728;AA=G|||;VT=SNP
15	79199526	rs1075965	A	C	100	PASS	AC=590;AF=0.117812;AN=5008;NS=2504;DP=21019;EAS_AF=0.3889;AMR_AF=0.2003;AFR_AF=0.0356;EUR_AF=0;SAS_AF=0.0123;AA=A|||;VT=SNP
15	79199622	rs34866535	G	T	100	PASS	AC=699;AF=0.139577;AN=5008;NS=2504;DP=21298;EAS_AF=0.252;AMR_AF=0.1326;AFR_AF=0.1127;EUR_AF=0.1262;SAS_AF=0.0787;AA=G|||;VT=SNP
15	79199895	rs117905573	A	T	100	PASS	AC=30;AF=0.00599042;AN=5008;NS=2504;DP=17896;EAS_AF=0.0288;AMR_AF=0;AFR_AF=0;EUR_AF=0;SAS_AF=0.001;AA=A|||;VT=SNP
15	79199918	rs16970242	G	A	100	PASS	AC=706;AF=0.140974;AN=5008;NS=2504;DP=17784;EAS_AF=0.252;AMR_AF=0.1326;AFR_AF=0.1127;EUR_AF=0.1332;SAS_AF=0.0787;AA=G|||;VT=SNP
15	79199939	rs77218429	A	G	100	PASS	AC=649;AF=0.129593;AN=5008;NS=2504;DP=17482;EAS_AF=0.3889;AMR_AF=0.2017;AFR_AF=0.0794;EUR_AF=0;SAS_AF=0.0123;AA=A|||;VT=SNP
15	79200094	rs79951170	A	G	100	PASS	AC=541;AF=0.108027;AN=5008;NS=2504;DP=14489;EAS_AF=0.3889;AMR_AF=0.1974;AFR_AF=0;EUR_AF=0;SAS_AF=0.0123;AA=A|||;VT=SNP
15	79200287	rs79400220	G	A	100	PASS	AC=73;AF=0.0145767;AN=5008;NS=2504;DP=3240;EAS_AF=0.0169;AMR_AF=0.0202;AFR_AF=0.0023;EUR_AF=0.0318;SAS_AF=0.0072;AA=G|||;VT=SNP
15	79200385	rs79800329	T	C	100	PASS	AC=705;AF=0.140775;AN=5008;NS=2504;DP=10242;EAS_AF=0.252;AMR_AF=0.1311;AFR_AF=0.1127;EUR_AF=0.1332;SAS_AF=0.0787;AA=T|||;VT=SNP
15	79200402	rs16970244	T	C	100	PASS	AC=1354;AF=0.270367;AN=5008;NS=2504;DP=10553;EAS_AF=0.6409;AMR_AF=0.3329;AFR_AF=0.1921;EUR_AF=0.1332;SAS_AF=0.091;AA=T|||;VT=SNP
15	79200472	rs16970248	T	C	100	PASS	AC=649;AF=0.129593;AN=5008;NS=2504;DP=11709;EAS_AF=0.3889;AMR_AF=0.2017;AFR_AF=0.0794;EUR_AF=0;SAS_AF=0.0123;AA=T|||;VT=SNP
15	79200522	rs16970254	T	G	100	PASS	AC=386;AF=0.0770767;AN=5008;NS=2504;DP=13569;EAS_AF=0.0962;AMR_AF=0.0735;AFR_AF=0.084;EUR_AF=0.0467;SAS_AF=0.0818;AA=T|||;VT=SNP
15	79200609	rs117829433	A	T	100	PASS	AC=543;AF=0.108427;AN=5008;NS=2504;DP=12762;EAS_AF=0.3869;AMR_AF=0.1974;AFR_AF=0.003;EUR_AF=0;SAS_AF=0.0123;AA=A|||;VT=SNP
15	79200722	rs111599361	C	T	100	PASS	AC=386;AF=0.0770767;AN=5008;NS=2504;DP=14061;EAS_AF=0.0962;AMR_AF=0.0735;AFR_AF=0.0832;EUR_AF=0.0477;SAS_AF=0.0818;AA=C|||;VT=SNP
15	79200840	rs62013191	A	G	100	PASS	AC=705;AF=0.140775;AN=5008;NS=2504;DP=16490;EAS_AF=0.252;AMR_AF=0.1311;AFR_AF=0.1127;EUR_AF=0.1332;SAS_AF=0.0787;AA=A|||;VT=SNP
15	79200956	rs62013192	G	C	100	PASS	AC=707;AF=0.141174;AN=5008;NS=2504;DP=22158;EAS_AF=0.254;AMR_AF=0.1311;AFR_AF=0.1127;EUR_AF=0.1332;SAS_AF=0.0787;AA=G|||;VT=SNP
15	79201108	rs12439583	T	C	100	PASS	AC=705;AF=0.140775;AN=5008;NS=2504;DP=18431;EAS_AF=0.252;AMR_AF=0.1311;AFR_AF=0.1127;EUR_AF=0.1332;SAS_AF=0.0787;AA=T|||;VT=SNP
15	79201236	rs7402463	T	A	100	PASS	AC=649;AF=0.129593;AN=5008;NS=2504;DP=19305;EAS_AF=0.3889;AMR_AF=0.2017;AFR_AF=0.0794;EUR_AF=0;SAS_AF=0.0123;AA=T|||;VT=SNP
15	79202208	rs80099244	T	G	100	PASS	AC=15;AF=0.00299521;AN=5008;NS=2504;DP=23193;EAS_AF=0.0119;AMR_AF=0;AFR_AF=0.0008;EUR_AF=0;SAS_AF=0.002;AA=T|||;VT=SNP
15	79202362	rs62013193	C	T	100	PASS	AC=658;AF=0.13139;AN=5008;NS=2504;DP=21893;EAS_AF=0.2569;AMR_AF=0.0836;AFR_AF=0.1104;EUR_AF=0.1292;SAS_AF=0.0665;AA=C|||;VT=SNP
15	79203038	rs34851962	A	C	100	PASS	AC=821;AF=0.163938;AN=5008;NS=2504;DP=17038;EAS_AF=0.0367;AMR_AF=0.1816;AFR_AF=0.1331;EUR_AF=0.2694;SAS_AF=0.2157;AA=A|||;VT=SNP
15	79203058	rs138792981	T	C	100	PASS	AC=18;AF=0.00359425;AN=5008;NS=2504;DP=17029;EAS_AF=0.0179;AMR_AF=0;AFR_AF=0;EUR_AF=0;SAS_AF=0;AA=T|||;VT=SNP
15	79203130	rs60634495	T	C	100	PASS	AC=714;AF=0.142572;AN=5008;NS=2504;DP=19102;EAS_AF=0.255;AMR_AF=0.1326;AFR_AF=0.1135;EUR_AF=0.1352;SAS_AF=0.0808;AA=C|||;VT=SNP
15	79203210	rs62013196	T	C	100	PASS	AC=1304;AF=0.260383;AN=5008;NS=2504;DP=19484;EAS_AF=0.6429;AMR_AF=0.3329;AFR_AF=0.1498;EUR_AF=0.1352;SAS_AF=0.093;AA=T|||;VT=SNP
15	79203574	rs12438191	A	G	100	PASS	AC=1360;AF=0.271565;AN=5008;NS=2504;DP=20778;EAS_AF=0.6419;AMR_AF=0.3343;AFR_AF=0.1929;EUR_AF=0.1352;SAS_AF=0.092;AA=G|||;VT=SNP
15	79204101	rs79440330	T	C	100	PASS	AC=371;AF=0.0740815;AN=5008;NS=2504;DP=18574;EAS_AF=0.0972;AMR_AF=0.0764;AFR_AF=0.0703;EUR_AF=0.0467;SAS_AF=0.0818;AA=T|||;VT=SNP
15	79204333	rs79975633	T	C	100	PASS	AC=390;AF=0.0778754;AN=5008;NS=2504;DP=22069;EAS_AF=0.0972;AMR_AF=0.0764;AFR_AF=0.0847;EUR_AF=0.0467;SAS_AF=0.0818;AA=T|||;VT=SNP
15	79204360	rs8035305	G	C	100	PASS	AC=715;AF=0.142772;AN=5008;NS=2504;DP=21260;EAS_AF=0.2569;AMR_AF=0.1326;AFR_AF=0.1135;EUR_AF=0.1352;SAS_AF=0.0798;AA=G|||;VT=SNP
15	79204411	rs8035028	A	G	100	PASS	AC=714;AF=0.142572;AN=5008;NS=2504;DP=20145;EAS_AF=0.255;AMR_AF=0.1326;AFR_AF=0.1135;EUR_AF=0.1352;SAS_AF=0.0808;AA=A|||;VT=SNP
15	79205126	rs1541965	G	A	100	PASS	AC=391;AF=0.0780751;AN=5008;NS=2504;DP=21229;EAS_AF=0.0982;AMR_AF=0.0764;AFR_AF=0.0847;EUR_AF=0.0467;SAS_AF=0.0818;AA=G|||;VT=SNP
15	79205259	rs147356617	T	G	100	PASS	AC=24;AF=0.00479233;AN=5008;NS=2504;DP=21045;EAS_AF=0.0228;AMR_AF=0;AFR_AF=0;EUR_AF=0;SAS_AF=0.001;AA=T|||;VT=SNP
15	79205965	rs144940003	T	C	100	PASS	AC=25;AF=0.00499201;AN=5008;NS=2504;DP=19687;EAS_AF=0.0119;AMR_AF=0.0144;AFR_AF=0;EUR_AF=0.003;SAS_AF=0;AA=T|||;VT=SNP
15	79206075	rs145527459	G	A	100	PASS	AC=7;AF=0.00139776;AN=5008;NS=2504;DP=19883;EAS_AF=0.0069;AMR_AF=0;AFR_AF=0;EUR_AF=0;SAS_AF=0;AA=g|||;VT=SNP
15	79206347	rs79401761	C	T	100	PASS	AC=66;AF=0.0131789;AN=5008;NS=2504;DP=21007;EAS_AF=0.0645;AMR_AF=0;AFR_AF=0;EUR_AF=0;SAS_AF=0.001;AA=C|||;VT=SNP
15	79206697	rs73470371	T	C	100	PASS	AC=911;AF=0.181909;AN=5008;NS=2504;DP=20828;EAS_AF=0.3879;AMR_AF=0.2075;AFR_AF=0.2723;EUR_AF=0.004;SAS_AF=0.0123;AA=C|||;VT=SNP
15	79206793	rs60009001	G	A	100	PASS	AC=539;AF=0.107628;AN=5008;NS=2504;DP=20858;EAS_AF=0.3879;AMR_AF=0.196;AFR_AF=0;EUR_AF=0;SAS_AF=0.0123;AA=G|||;VT=SNP
15	79207466	rs59772922	T	C	100	PASS	AC=2205;AF=0.440296;AN=5008;NS=2504;DP=19969;EAS_AF=0.7391;AMR_AF=0.4236;AFR_AF=0.6127;EUR_AF=0.1839;SAS_AF=0.1748;AA=C|||;VT=SNP
15	79207623	rs73470375	A	G	100	PASS	AC=840;AF=0.167732;AN=5008;NS=2504;DP=19181;EAS_AF=0.3879;AMR_AF=0.2061;AFR_AF=0.2209;EUR_AF=0.002;SAS_AF=0.0123;AA=G|||;VT=SNP
15	79208386	rs76100873	C	T	100	PASS	AC=369;AF=0.0736821;AN=5008;NS=2504;DP=19519;EAS_AF=0.0972;AMR_AF=0.0764;AFR_AF=0.0703;EUR_AF=0.0447;SAS_AF=0.0818;AA=C|||;VT=SNP
15	79209085	rs8042638	A	G	100	PASS	AC=2521;AF=0.503395;AN=5008;NS=2504;DP=13881;EAS_AF=0.875;AMR_AF=0.4553;AFR_AF=0.674;EUR_AF=0.1928;SAS_AF=0.2434;AA=G|||;VT=SNP
15	79209177	rs80189365	A	G	100	PASS	AC=589;AF=0.117612;AN=5008;NS=2504;DP=15480;EAS_AF=0.3879;AMR_AF=0.2003;AFR_AF=0.0356;EUR_AF=0;SAS_AF=0.0123;AA=A|||;VT=SNP
15	79209332	rs4779081	T	A	100	PASS	AC=539;AF=0.107628;AN=5008;NS=2504;DP=18047;EAS_AF=0.3879;AMR_AF=0.196;AFR_AF=0;EUR_AF=0;SAS_AF=0.0123;AA=T|||;VT=SNP
15	79209644	rs4779082	C	A	100	PASS	AC=588;AF=0.117412;AN=5008;NS=2504;DP=18780;EAS_AF=0.3879;AMR_AF=0.1988;AFR_AF=0.0356;EUR_AF=0;SAS_AF=0.0123;AA=A|||;VT=SNP
15	79209965	rs78493226	A	G	100	PASS	AC=404;AF=0.0806709;AN=5008;NS=2504;DP=16582;EAS_AF=0.1359;AMR_AF=0.0346;AFR_AF=0.1286;EUR_AF=0.008;SAS_AF=0.0665;AA=A|||;VT=SNP
15	79209981	rs77729189	A	G	100	PASS	AC=395;AF=0.0788738;AN=5008;NS=2504;DP=17151;EAS_AF=0.0972;AMR_AF=0.0778;AFR_AF=0.0885;EUR_AF=0.0457;SAS_AF=0.0818;AA=A|||;VT=SNP
15	79210598	rs113675468	C	G	100	PASS	AC=1149;AF=0.229433;AN=5008;NS=2504;DP=5695;EAS_AF=0.3542;AMR_AF=0.2651;AFR_AF=0.1982;EUR_AF=0.1839;SAS_AF=0.1646;AA=C|||;VT=SNP
15	79210717	rs139276073	C	T	100	PASS	AC=29;AF=0.00579073;AN=5008;NS=2504;DP=11184;EAS_AF=0.0218;AMR_AF=0.0043;AFR_AF=0;EUR_AF=0.002;SAS_AF=0.002;AA=C|||;VT=SNP
15	79211660	rs78004896	C	T	100	PASS	AC=368;AF=0.0734824;AN=5008;NS=2504;DP=18212;EAS_AF=0.0972;AMR_AF=0.0764;AFR_AF=0.0688;EUR_AF=0.0457;SAS_AF=0.0818;AA=C|||;VT=SNP
15	79212118	rs6495351	C	T	100	PASS	AC=500;AF=0.0998403;AN=5008;NS=2504;DP=16809;EAS_AF=0.12;AMR_AF=0.0735;AFR_AF=0.112;EUR_AF=0.1064;SAS_AF=0.0746;AA=C|||;VT=SNP
15	79212142	rs75143874	C	T	100	PASS	AC=534;AF=0.106629;AN=5008;NS=2504;DP=16202;EAS_AF=0.3829;AMR_AF=0.196;AFR_AF=0;EUR_AF=0;SAS_AF=0.0123;AA=C|||;VT=SNP
15	79212406	rs78247130	A	C	100	PASS	AC=230;AF=0.0459265;AN=5008;NS=2504;DP=17319;EAS_AF=0.1339;AMR_AF=0.0288;AFR_AF=0.0015;EUR_AF=0.008;SAS_AF=0.0665;AA=A|||;VT=SNP
15	79213596	rs73470383	C	T	100	PASS	AC=633;AF=0.126398;AN=5008;NS=2504;DP=15253;EAS_AF=0.3829;AMR_AF=0.196;AFR_AF=0.0749;EUR_AF=0;SAS_AF=0.0123;AA=C|||;VT=SNP
15	79214192	rs5849	C	T	100	PASS	AC=368;AF=0.0734824;AN=5008;NS=2504;DP=21097;EAS_AF=0.0972;AMR_AF=0.0764;AFR_AF=0.0688;EUR_AF=0.0457;SAS_AF=0.0818;AA=C|||;VT=SNP
15	79214215	rs3129	C	T	100	PASS	AC=776;AF=0.154952;AN=5008;NS=2504;DP=21608;EAS_AF=0.0407;AMR_AF=0.1801;AFR_AF=0.0983;EUR_AF=0.2694;SAS_AF=0.2137;AA=C|||;VT=SNP
15	79214868	rs894785	T	G	100	PASS	AC=939;AF=0.1875;AN=5008;NS=2504;DP=15490;EAS_AF=0.5198;AMR_AF=0.2305;AFR_AF=0.1286;EUR_AF=0.008;SAS_AF=0.0787;AA=T|||;VT=SNP
15	79215120	rs2289690	C	T	100	PASS	AC=232;AF=0.0463259;AN=5008;NS=2504;DP=18739;EAS_AF=0.1349;AMR_AF=0.0288;AFR_AF=0.0023;EUR_AF=0.008;SAS_AF=0.0665;AA=C|||;VT=SNP
15	79215238	rs2289691	T	C	100	PASS	AC=726;AF=0.144968;AN=5008;NS=2504;DP=15750;EAS_AF=0.2629;AMR_AF=0.1326;AFR_AF=0.1165;EUR_AF=0.1342;SAS_AF=0.0818;AA=T|||;VT=SNP
15	79215247	rs2289692	C	T	100	PASS	AC=345;AF=0.0688898;AN=5008;NS=2504;DP=16025;EAS_AF=0.0972;AMR_AF=0.0749;AFR_AF=0.0514;EUR_AF=0.0457;SAS_AF=0.0828;AA=C|||;VT=SNP
15	79215311	rs2289693	A	C	100	PASS	AC=938;AF=0.1873;AN=5008;NS=2504;DP=16394;EAS_AF=0.5188;AMR_AF=0.2305;AFR_AF=0.1286;EUR_AF=0.008;SAS_AF=0.0787;AA=C|||;VT=SNP;EX_TARGET
15	79215568	rs34577742	C	T	100	PASS	AC=822;AF=0.164137;AN=5008;NS=2504;DP=20619;EAS_AF=0.0367;AMR_AF=0.1844;AFR_AF=0.1354;EUR_AF=0.2694;SAS_AF=0.2117;AA=C|||;VT=SNP
15	79215734	rs187949824	C	T	100	PASS	AC=17;AF=0.00339457;AN=5008;NS=2504;DP=19095;EAS_AF=0.0169;AMR_AF=0;AFR_AF=0;EUR_AF=0;SAS_AF=0;AA=c|||;VT=SNP
15	79215820	rs1968582	A	G	100	PASS	AC=1094;AF=0.21845;AN=5008;NS=2504;DP=18646;EAS_AF=0.5218;AMR_AF=0.2349;AFR_AF=0.2405;EUR_AF=0.0099;SAS_AF=0.0787;AA=G|||;VT=SNP
15	79216250	rs147865029	G	A	100	PASS	AC=19;AF=0.00379393;AN=5008;NS=2504;DP=11736;EAS_AF=0.0169;AMR_AF=0.0029;AFR_AF=0;EUR_AF=0;SAS_AF=0;AA=G|||;VT=SNP
15	79216385	rs73470384	C	G	100	PASS	AC=903;AF=0.180312;AN=5008;NS=2504;DP=6915;EAS_AF=0.499;AMR_AF=0.2334;AFR_AF=0.0938;EUR_AF=0.0139;SAS_AF=0.1022;AA=G|||;VT=SNP
15	79217329	rs7182836	C	T	100	PASS	AC=666;AF=0.132987;AN=5008;NS=2504;DP=17713;EAS_AF=0.2788;AMR_AF=0.1081;AFR_AF=0.1074;EUR_AF=0.1004;SAS_AF=0.0685;AA=C|||;VT=SNP
15	79217400	rs7161986	T	G	100	PASS	AC=659;AF=0.131589;AN=5008;NS=2504;DP=19840;EAS_AF=0.2788;AMR_AF=0.1095;AFR_AF=0.1029;EUR_AF=0.1004;SAS_AF=0.0665;AA=T|||;VT=SNP
15	79217606	rs2289694	G	A	100	PASS	AC=236;AF=0.0471246;AN=5008;NS=2504;DP=18205;EAS_AF=0.1389;AMR_AF=0.0346;AFR_AF=0.0015;EUR_AF=0.008;SAS_AF=0.0634;AA=G|||;VT=SNP
15	79217631	rs2289695	A	G	100	PASS	AC=662;AF=0.132188;AN=5008;NS=2504;DP=18675;EAS_AF=0.2817;AMR_AF=0.1081;AFR_AF=0.1036;EUR_AF=0.1004;SAS_AF=0.0665;AA=A|||;VT=SNP
15	79217691	rs117238468	G	A	100	PASS	AC=156;AF=0.0311502;AN=5008;NS=2504;DP=19774;EAS_AF=0.0198;AMR_AF=0.1945;AFR_AF=0.0008;EUR_AF=0;SAS_AF=0;AA=G|||;VT=SNP;EX_TARGET
15	79217900	rs12440862	A	G	100	PASS	AC=657;AF=0.13119;AN=5008;NS=2504;DP=18837;EAS_AF=0.2778;AMR_AF=0.1081;AFR_AF=0.1029;EUR_AF=0.1004;SAS_AF=0.0665;AA=A|||;VT=SNP
15	79218773	rs12441725	C	T	100	PASS	AC=631;AF=0.125998;AN=5008;NS=2504;DP=20064;EAS_AF=0.2718;AMR_AF=0.1066;AFR_AF=0.09;EUR_AF=0.0984;SAS_AF=0.0665;AA=C|||;VT=SNP
15	79218828	rs76893083	G	A	100	PASS	AC=240;AF=0.0479233;AN=5008;NS=2504;DP=21330;EAS_AF=0.1468;AMR_AF=0.0317;AFR_AF=0.0015;EUR_AF=0.008;SAS_AF=0.0613;AA=G|||;VT=SNP
15	79218994	rs3784537	C	T	100	PASS	AC=642;AF=0.128195;AN=5008;NS=2504;DP=24303;EAS_AF=0.2718;AMR_AF=0.1066;AFR_AF=0.0983;EUR_AF=0.0984;SAS_AF=0.0665;AA=C|||;VT=SNP
15	79219180	rs3784538	G	A	100	PASS	AC=642;AF=0.128195;AN=5008;NS=2504;DP=23656;EAS_AF=0.2718;AMR_AF=0.1066;AFR_AF=0.0983;EUR_AF=0.0984;SAS_AF=0.0665;AA=G|||;VT=SNP
15	79219188	rs3784539	C	T	100	PASS	AC=560;AF=0.111821;AN=5008;NS=2504;DP=23703;EAS_AF=0.0308;AMR_AF=0.1412;AFR_AF=0.0877;EUR_AF=0.1412;SAS_AF=0.1769;AA=C|||;VT=SNP
15	79219332	rs3784540	G	A	100	PASS	AC=678;AF=0.135383;AN=5008;NS=2504;DP=26187;EAS_AF=0.2718;AMR_AF=0.1066;AFR_AF=0.1256;EUR_AF=0.0984;SAS_AF=0.0665;AA=A|||;VT=SNP
15	79219358	rs117870813	C	T	100	PASS	AC=18;AF=0.00359425;AN=5008;NS=2504;DP=26682;EAS_AF=0.0159;AMR_AF=0.0029;AFR_AF=0;EUR_AF=0;SAS_AF=0;AA=C|||;VT=SNP
15	79219372	rs3825931	C	T	100	PASS	AC=678;AF=0.135383;AN=5008;NS=2504;DP=26538;EAS_AF=0.2718;AMR_AF=0.1066;AFR_AF=0.1256;EUR_AF=0.0984;SAS_AF=0.0665;AA=C|||;VT=SNP
15	79219423	rs58119858	C	T	100	PASS	AC=816;AF=0.162939;AN=5008;NS=2504;DP=25633;EAS_AF=0.3085;AMR_AF=0.3012;AFR_AF=0.0991;EUR_AF=0.0984;SAS_AF=0.0675;AA=C|||;VT=SNP
15	79219558	rs77926585	G	A	100	PASS	AC=521;AF=0.104034;AN=5008;NS=2504;DP=22963;EAS_AF=0.3681;AMR_AF=0.1974;AFR_AF=0.0015;EUR_AF=0.001;SAS_AF=0.0102;AA=G|||;VT=SNP
15	79220345	rs8039683	G	C	100	PASS	AC=641;AF=0.127995;AN=5008;NS=2504;DP=18308;EAS_AF=0.2718;AMR_AF=0.1066;AFR_AF=0.0983;EUR_AF=0.0974;SAS_AF=0.0665;AA=G|||;VT=SNP
15	79220549	rs73470389	A	G	100	PASS	AC=1480;AF=0.295527;AN=5008;NS=2504;DP=19177;EAS_AF=0.6389;AMR_AF=0.3127;AFR_AF=0.3351;EUR_AF=0.1004;SAS_AF=0.0767;AA=G|||;VT=SNP
15	79220567	rs79123103	A	G	100	PASS	AC=641;AF=0.127995;AN=5008;NS=2504;DP=18606;EAS_AF=0.2718;AMR_AF=0.1066;AFR_AF=0.0983;EUR_AF=0.0974;SAS_AF=0.0665;AA=a|||;VT=SNP
15	79220586	rs4779112	G	A	100	PASS	AC=1793;AF=0.358027;AN=5008;NS=2504;DP=18427;EAS_AF=0.0962;AMR_AF=0.3977;AFR_AF=0.1377;EUR_AF=0.662;SAS_AF=0.5849;AA=g|||;VT=SNP
15	79220885	rs113816500	C	T	100	PASS	AC=578;AF=0.115415;AN=5008;NS=2504;DP=11371;EAS_AF=0.0506;AMR_AF=0.1023;AFR_AF=0.2103;EUR_AF=0.0845;SAS_AF=0.0951;AA=C|||;VT=SNP
15	79220992	rs79480543	G	T	100	PASS	AC=522;AF=0.104233;AN=5008;NS=2504;DP=13961;EAS_AF=0.369;AMR_AF=0.1988;AFR_AF=0.0008;EUR_AF=0.001;SAS_AF=0.0102;AA=G|||;VT=SNP
15	79221356	rs7163828	G	C	100	PASS	AC=643;AF=0.128395;AN=5008;NS=2504;DP=15309;EAS_AF=0.2688;AMR_AF=0.1052;AFR_AF=0.1029;EUR_AF=0.0974;SAS_AF=0.0665;AA=G|||;VT=SNP
15	79221907	rs2289697	T	C	100	PASS	AC=685;AF=0.136781;AN=5008;NS=2504;DP=12536;EAS_AF=0.2708;AMR_AF=0.1037;AFR_AF=0.1331;EUR_AF=0.0964;SAS_AF=0.0685;AA=t|||;VT=SNP
15	79222149	rs9302286	A	G	100	PASS	AC=924;AF=0.184505;AN=5008;NS=2504;DP=17934;EAS_AF=0.2708;AMR_AF=0.1124;AFR_AF=0.3064;EUR_AF=0.0994;SAS_AF=0.0695;AA=A|||;VT=SNP
15	79222271	rs77792858	C	T	100	PASS	AC=232;AF=0.0463259;AN=5008;NS=2504;DP=18604;EAS_AF=0.1438;AMR_AF=0.0317;AFR_AF=0.0015;EUR_AF=0.008;SAS_AF=0.0562;AA=C|||;VT=SNP
15	79222504	rs76274544	G	A	100	PASS	AC=231;AF=0.0461262;AN=5008;NS=2504;DP=18709;EAS_AF=0.1429;AMR_AF=0.0317;AFR_AF=0.0015;EUR_AF=0.008;SAS_AF=0.0562;AA=G|||;VT=SNP
15	79222642	rs28699989	T	C	100	PASS	AC=2426;AF=0.484425;AN=5008;NS=2504;DP=13911;EAS_AF=0.8333;AMR_AF=0.4568;AFR_AF=0.6384;EUR_AF=0.1948;SAS_AF=0.2342;AA=C|||;VT=SNP
15	79222737	rs138931381	C	T	100	PASS	AC=522;AF=0.104233;AN=5008;NS=2504;DP=10872;EAS_AF=0.3681;AMR_AF=0.2003;AFR_AF=0.0008;EUR_AF=0.001;SAS_AF=0.0102;AA=C|||;VT=SNP
15	79222856	rs74481317	G	A	100	PASS	AC=232;AF=0.0463259;AN=5008;NS=2504;DP=12348;EAS_AF=0.1438;AMR_AF=0.0317;AFR_AF=0.0015;EUR_AF=0.008;SAS_AF=0.0562;AA=G|||;VT=SNP
15	79222915	rs74828045	A	T	100	PASS	AC=548;AF=0.109425;AN=5008;NS=2504;DP=10765;EAS_AF=0.3681;AMR_AF=0.2046;AFR_AF=0.0182;EUR_AF=0.001;SAS_AF=0.0102;AA=A|||;VT=SNP
15	79222924	rs7496812	C	T	100	PASS	AC=1795;AF=0.358427;AN=5008;NS=2504;DP=12354;EAS_AF=0.0962;AMR_AF=0.3991;AFR_AF=0.1346;EUR_AF=0.666;SAS_AF=0.5859;AA=C|||;VT=SNP
15	79223445	rs2289698	G	C	100	PASS	AC=647;AF=0.129193;AN=5008;NS=2504;DP=15469;EAS_AF=0.2708;AMR_AF=0.1052;AFR_AF=0.1029;EUR_AF=0.0964;SAS_AF=0.0695;AA=G|||;VT=SNP
15	79223681	rs2289699	G	A	100	PASS	AC=3172;AF=0.633387;AN=5008;NS=2504;DP=18888;EAS_AF=0.9038;AMR_AF=0.5965;AFR_AF=0.8472;EUR_AF=0.333;SAS_AF=0.4008;AA=A|||;VT=SNP
15	79224322	rs62013198	T	A	100	PASS	AC=561;AF=0.112021;AN=5008;NS=2504;DP=18855;EAS_AF=0.0516;AMR_AF=0.0951;AFR_AF=0.202;EUR_AF=0.0765;SAS_AF=0.1012;AA=T|||;VT=SNP
15	79224447	rs61504829	C	T	100	PASS	AC=522;AF=0.104233;AN=5008;NS=2504;DP=17639;EAS_AF=0.3681;AMR_AF=0.2003;AFR_AF=0.0008;EUR_AF=0.001;SAS_AF=0.0102;AA=C|||;VT=SNP
15	79224450	rs79721720	C	T	100	PASS	AC=99;AF=0.0197684;AN=5008;NS=2504;DP=17587;EAS_AF=0.0357;AMR_AF=0.0202;AFR_AF=0.0045;EUR_AF=0.0368;SAS_AF=0.0061;AA=C|||;VT=SNP
15	79224509	rs59238093	T	C	100	PASS	AC=522;AF=0.104233;AN=5008;NS=2504;DP=17942;EAS_AF=0.3681;AMR_AF=0.2003;AFR_AF=0.0008;EUR_AF=0.001;SAS_AF=0.0102;AA=T|||;VT=SNP
15	79224683	rs2289700	C	T	100	PASS	AC=1536;AF=0.306709;AN=5008;NS=2504;DP=17510;EAS_AF=0.6389;AMR_AF=0.3213;AFR_AF=0.3714;EUR_AF=0.0994;SAS_AF=0.0798;AA=T|||;VT=SNP
15	79224747	rs13345	C	T	100	PASS	AC=1517;AF=0.302915;AN=5008;NS=2504;DP=17877;EAS_AF=0.3214;AMR_AF=0.2219;AFR_AF=0.5166;EUR_AF=0.1909;SAS_AF=0.1677;AA=C|||;VT=SNP;EX_TARGET
15	79225025	rs74847893	G	C	100	PASS	AC=229;AF=0.0457268;AN=5008;NS=2504;DP=17795;EAS_AF=0.1429;AMR_AF=0.0303;AFR_AF=0.0015;EUR_AF=0.007;SAS_AF=0.0562;AA=G|||;VT=SNP
15	79225710	rs78840655	C	T	100	PASS	AC=532;AF=0.10623;AN=5008;NS=2504;DP=19847;EAS_AF=0.3671;AMR_AF=0.2003;AFR_AF=0.0091;EUR_AF=0.001;SAS_AF=0.0102;AA=C|||;VT=SNP
15	79227111	rs12591571	A	C	100	PASS	AC=231;AF=0.0461262;AN=5008;NS=2504;DP=18829;EAS_AF=0.1448;AMR_AF=0.0317;AFR_AF=0.0015;EUR_AF=0.007;SAS_AF=0.0552;AA=A|||;VT=SNP
15	79228257	rs16970287	A	G	100	PASS	AC=653;AF=0.130391;AN=5008;NS=2504;DP=15858;EAS_AF=0.2698;AMR_AF=0.1066;AFR_AF=0.1097;EUR_AF=0.0934;SAS_AF=0.0695;AA=G|||;VT=SNP
15	79228371	rs8034542	A	G	100	PASS	AC=803;AF=0.160343;AN=5008;NS=2504;DP=13628;EAS_AF=0.2688;AMR_AF=0.1138;AFR_AF=0.2186;EUR_AF=0.0944;SAS_AF=0.0706;AA=A|||;VT=SNP
15	79228396	rs79479542	G	A	100	PASS	AC=56;AF=0.0111821;AN=5008;NS=2504;DP=13819;EAS_AF=0.0546;AMR_AF=0;AFR_AF=0;EUR_AF=0;SAS_AF=0.001;AA=G|||;VT=SNP
15	79229017	rs1808757	G	C	100	PASS	AC=526;AF=0.105032;AN=5008;NS=2504;DP=16206;EAS_AF=0.371;AMR_AF=0.1974;AFR_AF=0.0008;EUR_AF=0.004;SAS_AF=0.0102;AA=G|||;VT=SNP
15	79229199	rs12592898	A	G	100	PASS	AC=4289;AF=0.85643;AN=5008;NS=2504;DP=17075;EAS_AF=0.9306;AMR_AF=0.9179;AFR_AF=0.7776;EUR_AF=0.8708;SAS_AF=0.8282;AA=G|||;VT=SNP
15	79229232	rs111495139	A	G	100	PASS	AC=670;AF=0.133786;AN=5008;NS=2504;DP=17248;EAS_AF=0.0516;AMR_AF=0.1599;AFR_AF=0.2375;EUR_AF=0.1014;SAS_AF=0.093;AA=A|||;VT=SNP
15	79229251	rs12592959	G	A	100	PASS	AC=232;AF=0.0463259;AN=5008;NS=2504;DP=16552;EAS_AF=0.1448;AMR_AF=0.0331;AFR_AF=0.0015;EUR_AF=0.007;SAS_AF=0.0552;AA=g|||;VT=SNP
15	79229462	rs78449029	G	A	100	PASS	AC=105;AF=0.0209665;AN=5008;NS=2504;DP=17035;EAS_AF=0.0833;AMR_AF=0;AFR_AF=0.0008;EUR_AF=0;SAS_AF=0.0204;AA=G|||;VT=SNP
15	79229644	rs62013199	A	G	100	PASS	AC=671;AF=0.133986;AN=5008;NS=2504;DP=17766;EAS_AF=0.0526;AMR_AF=0.1614;AFR_AF=0.2375;EUR_AF=0.1014;SAS_AF=0.092;AA=A|||;VT=SNP
15	79230092	rs16970296	A	G	100	PASS	AC=231;AF=0.0461262;AN=5008;NS=2504;DP=18025;EAS_AF=0.1448;AMR_AF=0.0317;AFR_AF=0.0015;EUR_AF=0.007;SAS_AF=0.0552;AA=A|||;VT=SNP
15	79230389	rs75564875	T	G	100	PASS	AC=1543;AF=0.308107;AN=5008;NS=2504;DP=17302;EAS_AF=0.3204;AMR_AF=0.2781;AFR_AF=0.5045;EUR_AF=0.1988;SAS_AF=0.1636;AA=T|||;VT=SNP
15	79230567	rs112318964	C	T	100	PASS	AC=554;AF=0.110623;AN=5008;NS=2504;DP=16962;EAS_AF=0.2381;AMR_AF=0.0865;AFR_AF=0.0983;EUR_AF=0.0606;SAS_AF=0.0644;AA=C|||;VT=SNP
15	79230737	rs62013200	G	T	100	PASS	AC=883;AF=0.176318;AN=5008;NS=2504;DP=20087;EAS_AF=0.1954;AMR_AF=0.1931;AFR_AF=0.2262;EUR_AF=0.1093;SAS_AF=0.1462;AA=T|||;VT=SNP
15	79230859	rs118087960	A	G	100	PASS	AC=89;AF=0.0177716;AN=5008;NS=2504;DP=20707;EAS_AF=0.0843;AMR_AF=0;AFR_AF=0;EUR_AF=0.003;SAS_AF=0.001;AA=A|||;VT=SNP
15	79230969	rs10152868	A	G	100	PASS	AC=4234;AF=0.845447;AN=5008;NS=2504;DP=21299;EAS_AF=0.7321;AMR_AF=0.8862;AFR_AF=0.8033;EUR_AF=0.9056;SAS_AF=0.9284;AA=A|||;VT=SNP
15	79231005	rs78813423	T	C	100	PASS	AC=645;AF=0.128794;AN=5008;NS=2504;DP=22098;EAS_AF=0.2679;AMR_AF=0.1066;AFR_AF=0.1036;EUR_AF=0.0944;SAS_AF=0.0706;AA=T|||;VT=SNP
15	79231046	rs62013227	G	T	100	PASS	AC=617;AF=0.123203;AN=5008;NS=2504;DP=22064;EAS_AF=0.0516;AMR_AF=0.1599;AFR_AF=0.1989;EUR_AF=0.1014;SAS_AF=0.091;AA=G|||;VT=SNP
15	79231059	rs74525211	C	T	100	PASS	AC=231;AF=0.0461262;AN=5008;NS=2504;DP=21736;EAS_AF=0.1448;AMR_AF=0.0317;AFR_AF=0.0015;EUR_AF=0.007;SAS_AF=0.0552;AA=C|||;VT=SNP
15	79231203	rs10152892	A	C	100	PASS	AC=1907;AF=0.380791;AN=5008;NS=2504;DP=20124;EAS_AF=0.6865;AMR_AF=0.4683;AFR_AF=0.3933;EUR_AF=0.1998;SAS_AF=0.1728;AA=A|||;VT=SNP
15	79231478	rs12148472	T	C	100	PASS	AC=627;AF=0.1252;AN=5008;NS=2504;DP=18804;EAS_AF=0.0694;AMR_AF=0.0778;AFR_AF=0.152;EUR_AF=0.1302;SAS_AF=0.1748;AA=T|||;VT=SNP;EX_TARGET
15	79231518	rs11638844	A	G	100	PASS	AC=2408;AF=0.480831;AN=5008;NS=2504;DP=18999;EAS_AF=0.4663;AMR_AF=0.6052;AFR_AF=0.1936;EUR_AF=0.663;SAS_AF=0.6084;AA=A|||;VT=SNP;EX_TARGET
15	79231616	rs10400902	A	G	100	PASS	AC=2408;AF=0.480831;AN=5008;NS=2504;DP=19453;EAS_AF=0.4663;AMR_AF=0.6052;AFR_AF=0.1936;EUR_AF=0.663;SAS_AF=0.6084;AA=G|||;VT=SNP
15	79232126	rs113452494	G	C	100	PASS	AC=638;AF=0.127396;AN=5008;NS=2504;DP=18184;EAS_AF=0.2688;AMR_AF=0.1052;AFR_AF=0.0976;EUR_AF=0.0954;SAS_AF=0.0706;AA=G|||;VT=SNP
15	79232179	rs145079300	C	T	100	PASS	AC=174;AF=0.0347444;AN=5008;NS=2504;DP=18084;EAS_AF=0.0367;AMR_AF=0.1945;AFR_AF=0.0008;EUR_AF=0;SAS_AF=0.001;AA=C|||;VT=SNP
15	79232319	rs11072815	A	G	100	PASS	AC=1873;AF=0.374002;AN=5008;NS=2504;DP=17655;EAS_AF=0.0952;AMR_AF=0.4063;AFR_AF=0.1861;EUR_AF=0.662;SAS_AF=0.5961;AA=G|||;VT=SNP
15	79232330	rs11856301	T	C	100	PASS	AC=1873;AF=0.374002;AN=5008;NS=2504;DP=17074;EAS_AF=0.0952;AMR_AF=0.4063;AFR_AF=0.1861;EUR_AF=0.662;SAS_AF=0.5961;AA=C|||;VT=SNP
15	79232700	rs28655102	C	T	100	PASS	AC=1795;AF=0.358427;AN=5008;NS=2504;DP=15697;EAS_AF=0.0952;AMR_AF=0.4049;AFR_AF=0.1286;EUR_AF=0.661;SAS_AF=0.5961;AA=C|||;VT=SNP
15	79232863	rs77209233	G	C	100	PASS	AC=526;AF=0.105032;AN=5008;NS=2504;DP=14382;EAS_AF=0.371;AMR_AF=0.1974;AFR_AF=0.0008;EUR_AF=0.004;SAS_AF=0.0102;AA=G|||;VT=SNP
15	79232870	rs148132577	A	T	100	PASS	AC=19;AF=0.00379393;AN=5008;NS=2504;DP=14225;EAS_AF=0.0188;AMR_AF=0;AFR_AF=0;EUR_AF=0;SAS_AF=0;AA=A|||;VT=SNP
15	79233225	rs10152587	T	C	100	PASS	AC=1872;AF=0.373802;AN=5008;NS=2504;DP=15416;EAS_AF=0.0952;AMR_AF=0.4063;AFR_AF=0.1861;EUR_AF=0.661;SAS_AF=0.5961;AA=C|||;VT=SNP
15	79233255	rs10152589	T	C	100	PASS	AC=1872;AF=0.373802;AN=5008;NS=2504;DP=15841;EAS_AF=0.0952;AMR_AF=0.4063;AFR_AF=0.1861;EUR_AF=0.661;SAS_AF=0.5961;AA=C|||;VT=SNP
15	79233626	rs4778716	A	G	100	PASS	AC=1871;AF=0.373602;AN=5008;NS=2504;DP=10951;EAS_AF=0.0952;AMR_AF=0.4063;AFR_AF=0.1861;EUR_AF=0.661;SAS_AF=0.5951;AA=G|||;VT=SNP
15	79234072	rs190802245	G	A	100	PASS	AC=63;AF=0.0125799;AN=5008;NS=2504;DP=10025;EAS_AF=0.0298;AMR_AF=0.0303;AFR_AF=0.0008;EUR_AF=0.005;SAS_AF=0.0061;AA=G|||;VT=SNP
15	79234268	rs2870085	T	C	100	PASS	AC=1872;AF=0.373802;AN=5008;NS=2504;DP=13053;EAS_AF=0.0952;AMR_AF=0.4063;AFR_AF=0.1861;EUR_AF=0.661;SAS_AF=0.5961;AA=T|||;VT=SNP
15	79234378	rs10400877	A	T	100	PASS	AC=1831;AF=0.365615;AN=5008;NS=2504;DP=12327;EAS_AF=0.0952;AMR_AF=0.4049;AFR_AF=0.1558;EUR_AF=0.661;SAS_AF=0.5961;AA=A|||;VT=SNP
15	79234384	rs10400881	G	C	100	PASS	AC=1938;AF=0.386981;AN=5008;NS=2504;DP=12349;EAS_AF=0.0952;AMR_AF=0.4078;AFR_AF=0.2345;EUR_AF=0.662;SAS_AF=0.5961;AA=G|||;VT=SNP
15	79234470	rs34843303	T	C	100	PASS	AC=622;AF=0.124201;AN=5008;NS=2504;DP=11870;EAS_AF=0.1022;AMR_AF=0.0692;AFR_AF=0.1558;EUR_AF=0.1103;SAS_AF=0.1575;AA=T|||;VT=SNP
15	79234824	rs77784974	G	C	100	PASS	AC=525;AF=0.104832;AN=5008;NS=2504;DP=16070;EAS_AF=0.37;AMR_AF=0.1974;AFR_AF=0.0008;EUR_AF=0.004;SAS_AF=0.0102;AA=G|||;VT=SNP
15	79234864	rs11855406	A	G	100	PASS	AC=1798;AF=0.359026;AN=5008;NS=2504;DP=16482;EAS_AF=0.0972;AMR_AF=0.4049;AFR_AF=0.1293;EUR_AF=0.661;SAS_AF=0.5961;AA=A|||;VT=SNP
15	79234957	rs34593439	G	A	100	PASS	AC=483;AF=0.0964457;AN=5008;NS=2504;DP=20201;EAS_AF=0.0694;AMR_AF=0.0562;AFR_AF=0.0893;EUR_AF=0.1064;SAS_AF=0.1524;AA=G|||;VT=SNP
15	79235446	rs3825932	T	C	100	PASS	AC=1843;AF=0.368011;AN=5008;NS=2504;DP=19798;EAS_AF=0.0952;AMR_AF=0.4078;AFR_AF=0.1626;EUR_AF=0.66;SAS_AF=0.5982;AA=T|||;VT=SNP
15	79236063	rs73472313	A	G	100	PASS	AC=536;AF=0.107029;AN=5008;NS=2504;DP=19265;EAS_AF=0.372;AMR_AF=0.1974;AFR_AF=0.0076;EUR_AF=0.004;SAS_AF=0.0102;AA=A|||;VT=SNP
15	79236640	rs77180290	G	A	100	PASS	AC=30;AF=0.00599042;AN=5008;NS=2504;DP=17626;EAS_AF=0.0298;AMR_AF=0;AFR_AF=0;EUR_AF=0;SAS_AF=0;AA=G|||;VT=SNP
15	79236815	rs11072817	G	A	100	PASS	AC=1834;AF=0.366214;AN=5008;NS=2504;DP=18313;EAS_AF=0.0952;AMR_AF=0.415;AFR_AF=0.1331;EUR_AF=0.6829;SAS_AF=0.6002;AA=G|||;VT=SNP
15	79236933	rs11072818	A	G	100	PASS	AC=1941;AF=0.38758;AN=5008;NS=2504;DP=18144;EAS_AF=0.0952;AMR_AF=0.4179;AFR_AF=0.2118;EUR_AF=0.6839;SAS_AF=0.6002;AA=G|||;VT=SNP
15	79237180	rs1036937	C	A	100	PASS	AC=1942;AF=0.38778;AN=5008;NS=2504;DP=13946;EAS_AF=0.0952;AMR_AF=0.4164;AFR_AF=0.2118;EUR_AF=0.6859;SAS_AF=0.6002;AA=C|||;VT=SNP
15	79237247	rs1036938	C	G	100	PASS	AC=1940;AF=0.38738;AN=5008;NS=2504;DP=12407;EAS_AF=0.0952;AMR_AF=0.4179;AFR_AF=0.211;EUR_AF=0.6839;SAS_AF=0.6002;AA=G|||;VT=SNP;EX_TARGET
15	79237293	rs2289702	C	T	100	PASS	AC=385;AF=0.076877;AN=5008;NS=2504;DP=11873;EAS_AF=0.0714;AMR_AF=0.0533;AFR_AF=0.0151;EUR_AF=0.1054;SAS_AF=0.1534;AA=C|||;VT=SNP;EX_TARGET
15	79237324	rs1036939	C	A	100	PASS	AC=1985;AF=0.396366;AN=5008;NS=2504;DP=10786;EAS_AF=0.0962;AMR_AF=0.4207;AFR_AF=0.2458;EUR_AF=0.6809;SAS_AF=0.5992;AA=C|||;VT=SNP;EX_TARGET
15	79237516	rs375667376	G	C	100	PASS	AC=81;AF=0.0161741;AN=5008;NS=2504;DP=8478;EAS_AF=0.0804;AMR_AF=0;AFR_AF=0;EUR_AF=0;SAS_AF=0;AA=G|||;VT=SNP
15	79237524	rs181583992	C	T	100	PASS	AC=155;AF=0.0309505;AN=5008;NS=2504;DP=8630;EAS_AF=0.0198;AMR_AF=0.1931;AFR_AF=0.0008;EUR_AF=0;SAS_AF=0;AA=C|||;VT=SNP
15	79238656	rs77719589	C	T	100	PASS	AC=269;AF=0.0537141;AN=5008;NS=2504;DP=17046;EAS_AF=0.1498;AMR_AF=0.0403;AFR_AF=0.0008;EUR_AF=0.0268;SAS_AF=0.0634;AA=c|||;VT=SNP
15	79239174	rs56148823	T	C	100	PASS	AC=814;AF=0.16254;AN=5008;NS=2504;DP=17948;EAS_AF=0.3036;AMR_AF=0.1311;AFR_AF=0.1286;EUR_AF=0.1362;SAS_AF=0.1125;AA=t|||;VT=SNP
15	79239449	rs12901830	T	G	100	PASS	AC=2743;AF=0.547724;AN=5008;NS=2504;DP=18126;EAS_AF=0.3988;AMR_AF=0.5533;AFR_AF=0.3321;EUR_AF=0.8211;SAS_AF=0.7076;AA=g|||;VT=SNP
15	79239719	rs1369324	A	G	100	PASS	AC=1794;AF=0.358227;AN=5008;NS=2504;DP=17764;EAS_AF=0.0952;AMR_AF=0.4193;AFR_AF=0.1218;EUR_AF=0.6869;SAS_AF=0.5675;AA=a|||;VT=SNP
15	79240045	rs12440097	C	G	100	PASS	AC=1320;AF=0.263578;AN=5008;NS=2504;DP=16373;EAS_AF=0.4494;AMR_AF=0.1816;AFR_AF=0.3048;EUR_AF=0.164;SAS_AF=0.1769;AA=c|||;VT=SNP
15	79240471	rs74363180	G	A	100	PASS	AC=141;AF=0.028155;AN=5008;NS=2504;DP=16460;EAS_AF=0.0149;AMR_AF=0.0476;AFR_AF=0.0416;EUR_AF=0.0278;SAS_AF=0.0102;AA=g|||;VT=SNP
15	79241400	rs62013229	C	T	100	PASS	AC=831;AF=0.165935;AN=5008;NS=2504;DP=17823;EAS_AF=0.3085;AMR_AF=0.1369;AFR_AF=0.1233;EUR_AF=0.1501;SAS_AF=0.1135;AA=c|||;VT=SNP
15	79241543	rs62013230	C	T	100	PASS	AC=803;AF=0.160343;AN=5008;NS=2504;DP=17621;EAS_AF=0.2956;AMR_AF=0.134;AFR_AF=0.1233;EUR_AF=0.1392;SAS_AF=0.1115;AA=c|||;VT=SNP
15	79241544	rs78051932	G	A	100	PASS	AC=508;AF=0.101438;AN=5008;NS=2504;DP=17525;EAS_AF=0.3571;AMR_AF=0.1974;AFR_AF=0.0008;EUR_AF=0;SAS_AF=0.0102;AA=g|||;VT=SNP
15	79241674	rs78921128	G	C	100	PASS	AC=816;AF=0.162939;AN=5008;NS=2504;DP=20000;EAS_AF=0.3085;AMR_AF=0.1326;AFR_AF=0.1233;EUR_AF=0.1392;SAS_AF=0.1125;AA=g|||;VT=SNP
15	79241976	rs16970344	G	A	100	PASS	AC=816;AF=0.162939;AN=5008;NS=2504;DP=19821;EAS_AF=0.3085;AMR_AF=0.1326;AFR_AF=0.1233;EUR_AF=0.1392;SAS_AF=0.1125;AA=G|||;VT=SNP
15	79242096	rs117185937	T	C	100	PASS	AC=113;AF=0.0225639;AN=5008;NS=2504;DP=20590;EAS_AF=0.1121;AMR_AF=0;AFR_AF=0;EUR_AF=0;SAS_AF=0;AA=T|||;VT=SNP
15	79242271	rs4779153	A	G	100	PASS	AC=3397;AF=0.678315;AN=5008;NS=2504;DP=21311;EAS_AF=0.6677;AMR_AF=0.7349;AFR_AF=0.4402;EUR_AF=0.8181;SAS_AF=0.8272;AA=A|||;VT=SNP
15	79242581	rs62013231	C	T	100	PASS	AC=795;AF=0.158746;AN=5008;NS=2504;DP=23475;EAS_AF=0.3125;AMR_AF=0.1311;AFR_AF=0.1059;EUR_AF=0.1382;SAS_AF=0.1125;AA=T|||;VT=SNP
15	79242739	rs2002832	C	T	100	PASS	AC=466;AF=0.0930511;AN=5008;NS=2504;DP=18678;EAS_AF=0.0228;AMR_AF=0.1182;AFR_AF=0.1982;EUR_AF=0.0408;SAS_AF=0.0593;AA=T|||;VT=SNP
15	79243153	rs145747371	C	T	100	PASS	AC=43;AF=0.00858626;AN=5008;NS=2504;DP=16422;EAS_AF=0.0367;AMR_AF=0.0086;AFR_AF=0;EUR_AF=0;SAS_AF=0;AA=C|||;VT=SNP
15	79243188	rs56248637	C	T	100	PASS	AC=782;AF=0.15615;AN=5008;NS=2504;DP=18122;EAS_AF=0.3026;AMR_AF=0.1311;AFR_AF=0.1067;EUR_AF=0.1382;SAS_AF=0.1084;AA=T|||;VT=SNP
15	79243220	rs56289610	A	C	100	PASS	AC=781;AF=0.15595;AN=5008;NS=2504;DP=20289;EAS_AF=0.3026;AMR_AF=0.1311;AFR_AF=0.1059;EUR_AF=0.1382;SAS_AF=0.1084;AA=A|||;VT=SNP
15	79243571	rs876941	A	G	100	PASS	AC=1255;AF=0.250599;AN=5008;NS=2504;DP=19199;EAS_AF=0.3284;AMR_AF=0.2507;AFR_AF=0.3056;EUR_AF=0.1799;SAS_AF=0.1687;AA=A|||;VT=SNP
15	79243674	rs16970350	C	A	100	PASS	AC=504;AF=0.100639;AN=5008;NS=2504;DP=20540;EAS_AF=0.3542;AMR_AF=0.196;AFR_AF=0.0008;EUR_AF=0;SAS_AF=0.0102;AA=C|||;VT=SNP
15	79244071	rs11072819	T	C	100	PASS	AC=1261;AF=0.251797;AN=5008;NS=2504;DP=22955;EAS_AF=0.3274;AMR_AF=0.2507;AFR_AF=0.3041;EUR_AF=0.1809;SAS_AF=0.1769;AA=C|||;VT=SNP
15	79245465	rs4779154	G	A	100	PASS	AC=2037;AF=0.406749;AN=5008;NS=2504;DP=17881;EAS_AF=0.253;AMR_AF=0.4553;AFR_AF=0.1165;EUR_AF=0.7058;SAS_AF=0.6155;AA=G|||;VT=SNP
15	79245755	rs8035576	C	T	100	PASS	AC=784;AF=0.15655;AN=5008;NS=2504;DP=19794;EAS_AF=0.3036;AMR_AF=0.1311;AFR_AF=0.1067;EUR_AF=0.1392;SAS_AF=0.1084;AA=C|||;VT=SNP
15	79245891	rs4779156	G	A	100	PASS	AC=2034;AF=0.40615;AN=5008;NS=2504;DP=19559;EAS_AF=0.255;AMR_AF=0.451;AFR_AF=0.1142;EUR_AF=0.7048;SAS_AF=0.6176;AA=g|||;VT=SNP
15	79246098	rs7175785	A	C	100	PASS	AC=3297;AF=0.658347;AN=5008;NS=2504;DP=18723;EAS_AF=0.6726;AMR_AF=0.7205;AFR_AF=0.3722;EUR_AF=0.8141;SAS_AF=0.8262;AA=A|||;VT=SNP
15	79246166	rs62013235	G	A	100	PASS	AC=329;AF=0.0656949;AN=5008;NS=2504;DP=18779;EAS_AF=0.0476;AMR_AF=0.1037;AFR_AF=0.0484;EUR_AF=0.1024;SAS_AF=0.0429;AA=g|||;VT=SNP
15	79246342	rs7177831	T	A	100	PASS	AC=2798;AF=0.558706;AN=5008;NS=2504;DP=20522;EAS_AF=0.3175;AMR_AF=0.5245;AFR_AF=0.3767;EUR_AF=0.8131;SAS_AF=0.816;AA=T|||;VT=SNP
15	79247100	rs1550065	C	G	100	PASS	AC=4062;AF=0.811102;AN=5008;NS=2504;DP=22575;EAS_AF=0.6468;AMR_AF=0.7839;AFR_AF=0.6778;EUR_AF=0.997;SAS_AF=0.9888;AA=G|||;VT=SNP
15	79247482	rs62013236	C	T	100	PASS	AC=792;AF=0.158147;AN=5008;NS=2504;DP=17724;EAS_AF=0.2986;AMR_AF=0.1326;AFR_AF=0.1082;EUR_AF=0.1451;SAS_AF=0.1125;AA=C|||;VT=SNP
15	79247732	rs11635178	G	T	100	PASS	AC=2791;AF=0.557308;AN=5008;NS=2504;DP=16896;EAS_AF=0.3234;AMR_AF=0.5216;AFR_AF=0.3737;EUR_AF=0.8072;SAS_AF=0.8149;AA=G|||;VT=SNP
15	79247925	rs78764205	A	C	100	PASS	AC=798;AF=0.159345;AN=5008;NS=2504;DP=18941;EAS_AF=0.2996;AMR_AF=0.1326;AFR_AF=0.112;EUR_AF=0.1451;SAS_AF=0.1125;AA=c|||;VT=SNP
15	79247961	rs79569958	T	C	100	PASS	AC=798;AF=0.159345;AN=5008;NS=2504;DP=19934;EAS_AF=0.2996;AMR_AF=0.1326;AFR_AF=0.112;EUR_AF=0.1451;SAS_AF=0.1125;AA=t|||;VT=SNP
15	79248080	rs75157919	G	A	100	PASS	AC=795;AF=0.158746;AN=5008;NS=2504;DP=16968;EAS_AF=0.2986;AMR_AF=0.1311;AFR_AF=0.1112;EUR_AF=0.1451;SAS_AF=0.1125;AA=G|||;VT=SNP
15	79248171	rs78130877	T	C	100	PASS	AC=799;AF=0.159545;AN=5008;NS=2504;DP=15898;EAS_AF=0.2986;AMR_AF=0.134;AFR_AF=0.112;EUR_AF=0.1461;SAS_AF=0.1125;AA=C|||;VT=SNP
15	79248177	rs78601536	A	C	100	PASS	AC=799;AF=0.159545;AN=5008;NS=2504;DP=15594;EAS_AF=0.2986;AMR_AF=0.134;AFR_AF=0.112;EUR_AF=0.1461;SAS_AF=0.1125;AA=A|||;VT=SNP
15	79248233	rs77207978	A	G	100	PASS	AC=799;AF=0.159545;AN=5008;NS=2504;DP=15302;EAS_AF=0.2986;AMR_AF=0.134;AFR_AF=0.112;EUR_AF=0.1461;SAS_AF=0.1125;AA=A|||;VT=SNP
15	79248262	rs78626061	T	C	100	PASS	AC=799;AF=0.159545;AN=5008;NS=2504;DP=15822;EAS_AF=0.2986;AMR_AF=0.134;AFR_AF=0.112;EUR_AF=0.1461;SAS_AF=0.1125;AA=T|||;VT=SNP
15	79248319	rs76555000	T	C	100	PASS	AC=797;AF=0.159145;AN=5008;NS=2504;DP=16451;EAS_AF=0.2986;AMR_AF=0.1326;AFR_AF=0.112;EUR_AF=0.1451;SAS_AF=0.1125;AA=T|||;VT=SNP
15	79248457	rs62013237	C	A	100	PASS	AC=754;AF=0.150559;AN=5008;NS=2504;DP=14864;EAS_AF=0.2976;AMR_AF=0.1282;AFR_AF=0.0832;EUR_AF=0.1451;SAS_AF=0.1115;AA=C|||;VT=SNP
15	79248499	rs62013238	T	C	100	PASS	AC=755;AF=0.150759;AN=5008;NS=2504;DP=15285;EAS_AF=0.2996;AMR_AF=0.1282;AFR_AF=0.0832;EUR_AF=0.1451;SAS_AF=0.1104;AA=T|||;VT=SNP
15	79248715	rs145260719	A	C	100	PASS	AC=503;AF=0.100439;AN=5008;NS=2504;DP=12206;EAS_AF=0.3571;AMR_AF=0.1902;AFR_AF=0.0008;EUR_AF=0;SAS_AF=0.0102;AA=A|||;VT=SNP
15	79248930	rs4779161	T	C	100	PASS	AC=502;AF=0.10024;AN=5008;NS=2504;DP=15274;EAS_AF=0.3562;AMR_AF=0.1902;AFR_AF=0.0008;EUR_AF=0;SAS_AF=0.0102;AA=t|||;VT=SNP
15	79249549	rs75508148	A	G	100	PASS	AC=387;AF=0.0772764;AN=5008;NS=2504;DP=15853;EAS_AF=0.0248;AMR_AF=0.1311;AFR_AF=0.1271;EUR_AF=0.0427;SAS_AF=0.0613;AA=A|||;VT=SNP
15	79249586	rs79384415	G	C	100	PASS	AC=387;AF=0.0772764;AN=5008;NS=2504;DP=17132;EAS_AF=0.0248;AMR_AF=0.1311;AFR_AF=0.1271;EUR_AF=0.0427;SAS_AF=0.0613;AA=G|||;VT=SNP
15	79249642	rs11632238	T	C	100	PASS	AC=2131;AF=0.425519;AN=5008;NS=2504;DP=15445;EAS_AF=0.2966;AMR_AF=0.4352;AFR_AF=0.1278;EUR_AF=0.7137;SAS_AF=0.6575;AA=T|||;VT=SNP
15	79250141	rs4408506	C	T	100	PASS	AC=2753;AF=0.54972;AN=5008;NS=2504;DP=22592;EAS_AF=0.3214;AMR_AF=0.5202;AFR_AF=0.3472;EUR_AF=0.8082;SAS_AF=0.8139;AA=T|||;VT=SNP
15	79250514	rs76542222	G	A	100	PASS	AC=498;AF=0.0994409;AN=5008;NS=2504;DP=20968;EAS_AF=0.3542;AMR_AF=0.1873;AFR_AF=0.0008;EUR_AF=0;SAS_AF=0.0102;AA=G|||;VT=SNP
15	79250811	rs145121222	C	T	100	PASS	AC=18;AF=0.00359425;AN=5008;NS=2504;DP=18240;EAS_AF=0.0159;AMR_AF=0;AFR_AF=0.0008;EUR_AF=0;SAS_AF=0.001;AA=C|||;VT=SNP
15	79251483	rs113420860	A	C	100	PASS	AC=435;AF=0.086861;AN=5008;NS=2504;DP=13536;EAS_AF=0.0258;AMR_AF=0.1326;AFR_AF=0.1634;EUR_AF=0.0427;SAS_AF=0.0593;AA=C|||;VT=SNP
15	79253321	rs4778730	T	G	100	PASS	AC=1209;AF=0.241414;AN=5008;NS=2504;DP=20240;EAS_AF=0.3948;AMR_AF=0.3314;AFR_AF=0.3533;EUR_AF=0.0457;SAS_AF=0.0695;AA=T|||;VT=SNP
15	79255322	rs61117503	G	A	100	PASS	AC=728;AF=0.145367;AN=5008;NS=2504;DP=17356;EAS_AF=0.0734;AMR_AF=0.1326;AFR_AF=0.3737;EUR_AF=0.0427;SAS_AF=0.0256;AA=G|||;VT=SNP
15	79256037	rs12443215	A	G	100	PASS	AC=694;AF=0.138578;AN=5008;NS=2504;DP=21918;EAS_AF=0.0238;AMR_AF=0.1441;AFR_AF=0.3752;EUR_AF=0.0447;SAS_AF=0.0297;AA=A|||;VT=SNP
15	79256158	rs7183668	G	T	100	PASS	AC=2725;AF=0.544129;AN=5008;NS=2504;DP=20188;EAS_AF=0.3135;AMR_AF=0.5202;AFR_AF=0.3079;EUR_AF=0.8101;SAS_AF=0.8446;AA=G|||;VT=SNP
15	79256471	rs16970356	T	C	100	PASS	AC=353;AF=0.0704872;AN=5008;NS=2504;DP=19717;EAS_AF=0.0238;AMR_AF=0.1326;AFR_AF=0.1248;EUR_AF=0.0427;SAS_AF=0.0297;AA=T|||;VT=SNP
15	79256548	rs7163131	T	C	100	PASS	AC=693;AF=0.138379;AN=5008;NS=2504;DP=15149;EAS_AF=0.0238;AMR_AF=0.1427;AFR_AF=0.3752;EUR_AF=0.0447;SAS_AF=0.0297;AA=C|||;VT=SNP
15	79257145	rs138232257	T	G	100	PASS	AC=34;AF=0.00678914;AN=5008;NS=2504;DP=16928;EAS_AF=0.0337;AMR_AF=0;AFR_AF=0;EUR_AF=0;SAS_AF=0;AA=T|||;VT=SNP
15	79257181	rs3759857	A	T	100	PASS	AC=354;AF=0.0706869;AN=5008;NS=2504;DP=15895;EAS_AF=0.0238;AMR_AF=0.1326;AFR_AF=0.1248;EUR_AF=0.0437;SAS_AF=0.0297;AA=A|||;VT=SNP
15	79257278	rs3759858	G	A	100	PASS	AC=621;AF=0.124002;AN=5008;NS=2504;DP=14250;EAS_AF=0.0595;AMR_AF=0.0807;AFR_AF=0.1815;EUR_AF=0.1093;SAS_AF=0.1585;AA=G|||;VT=SNP
15	79258047	rs2869815	G	A	100	PASS	AC=3965;AF=0.791733;AN=5008;NS=2504;DP=16903;EAS_AF=0.6359;AMR_AF=0.7925;AFR_AF=0.6082;EUR_AF=0.997;SAS_AF=0.9888;AA=G|||;VT=SNP
15	79258117	rs7175091	T	C	100	PASS	AC=2860;AF=0.571086;AN=5008;NS=2504;DP=19077;EAS_AF=0.3611;AMR_AF=0.5331;AFR_AF=0.3419;EUR_AF=0.836;SAS_AF=0.8517;AA=T|||;VT=SNP
15	79258297	rs7174314	G	C	100	PASS	AC=733;AF=0.146366;AN=5008;NS=2504;DP=16693;EAS_AF=0.2579;AMR_AF=0.1369;AFR_AF=0.1059;EUR_AF=0.1312;SAS_AF=0.1084;AA=G|||;VT=SNP
15	79258685	rs57533456	C	G	100	PASS	AC=416;AF=0.0830671;AN=5008;NS=2504;DP=13659;EAS_AF=0.1925;AMR_AF=0.0764;AFR_AF=0.0325;EUR_AF=0.0517;SAS_AF=0.0757;AA=C|||;VT=SNP
15	79258837	rs144430606	C	T	100	PASS	AC=61;AF=0.0121805;AN=5008;NS=2504;DP=13779;EAS_AF=0.0208;AMR_AF=0.0144;AFR_AF=0.0091;EUR_AF=0.0149;SAS_AF=0.0031;AA=C|||;VT=SNP
15	79258938	rs74582811	A	G	100	PASS	AC=591;AF=0.118011;AN=5008;NS=2504;DP=13207;EAS_AF=0.2044;AMR_AF=0.0937;AFR_AF=0.1377;EUR_AF=0.0398;SAS_AF=0.1002;AA=A|||;VT=SNP
15	79259009	rs8039661	C	T	100	PASS	AC=1586;AF=0.316693;AN=5008;NS=2504;DP=12660;EAS_AF=0.3185;AMR_AF=0.2637;AFR_AF=0.0673;EUR_AF=0.3986;SAS_AF=0.6053;AA=C|||;VT=SNP
15	79261077	rs57623551	A	G	100	PASS	AC=1642;AF=0.327875;AN=5008;NS=2504;DP=14360;EAS_AF=0.2321;AMR_AF=0.3573;AFR_AF=0.2821;EUR_AF=0.3837;SAS_AF=0.41;AA=A|||;VT=SNP
15	79261161	rs57850655	T	G	100	PASS	AC=561;AF=0.112021;AN=5008;NS=2504;DP=14156;EAS_AF=0.3492;AMR_AF=0.183;AFR_AF=0.0552;EUR_AF=0;SAS_AF=0.0092;AA=T|||;VT=SNP
15	79261894	rs138808187	C	T	100	PASS	AC=485;AF=0.096845;AN=5008;NS=2504;DP=17330;EAS_AF=0.3462;AMR_AF=0.1787;AFR_AF=0.0023;EUR_AF=0;SAS_AF=0.0092;AA=C|||;VT=SNP
15	79262316	rs80180708	C	A	100	PASS	AC=370;AF=0.0738818;AN=5008;NS=2504;DP=19963;EAS_AF=0.1617;AMR_AF=0.0331;AFR_AF=0.0287;EUR_AF=0.006;SAS_AF=0.1431;AA=C|||;VT=SNP
15	79262610	rs113073012	C	G	100	PASS	AC=380;AF=0.0758786;AN=5008;NS=2504;DP=18495;EAS_AF=0.0327;AMR_AF=0.0605;AFR_AF=0.0068;EUR_AF=0.172;SAS_AF=0.1258;AA=C|||;VT=SNP
15	79262725	rs62011167	T	C	100	PASS	AC=570;AF=0.113818;AN=5008;NS=2504;DP=18354;EAS_AF=0.0754;AMR_AF=0.134;AFR_AF=0.115;EUR_AF=0.1789;SAS_AF=0.0706;AA=T|||;VT=SNP
15	79263122	rs58911914	T	G	100	PASS	AC=528;AF=0.105431;AN=5008;NS=2504;DP=13760;EAS_AF=0.1022;AMR_AF=0.0533;AFR_AF=0.1815;EUR_AF=0.0954;SAS_AF=0.0532;AA=T|||;VT=SNP
15	79263361	rs7183127	A	G	100	PASS	AC=1827;AF=0.364816;AN=5008;NS=2504;DP=15375;EAS_AF=0.4038;AMR_AF=0.2248;AFR_AF=0.4531;EUR_AF=0.2763;SAS_AF=0.3957;AA=A|||;VT=SNP
15	79263442	rs16970374	G	A	100	PASS	AC=675;AF=0.134784;AN=5008;NS=2504;DP=17231;EAS_AF=0.0952;AMR_AF=0.0821;AFR_AF=0.2284;EUR_AF=0.0437;SAS_AF=0.18;AA=A|||;VT=SNP
15	79263811	rs17245773	A	G	100	PASS	AC=565;AF=0.112819;AN=5008;NS=2504;DP=21017;EAS_AF=0.1419;AMR_AF=0.147;AFR_AF=0.0817;EUR_AF=0.163;SAS_AF=0.0491;AA=A|||;VT=SNP
15	79263821	rs12148343	C	T	100	PASS	AC=721;AF=0.14397;AN=5008;NS=2504;DP=20932;EAS_AF=0.1746;AMR_AF=0.1297;AFR_AF=0.2133;EUR_AF=0.0875;SAS_AF=0.0869;AA=T|||;VT=SNP
15	79264037	rs12101606	A	G	100	PASS	AC=712;AF=0.142173;AN=5008;NS=2504;DP=21803;EAS_AF=0.2808;AMR_AF=0.1081;AFR_AF=0.1725;EUR_AF=0.0557;SAS_AF=0.0716;AA=A|||;VT=SNP
15	79264097	rs4238514	G	A	100	PASS	AC=4293;AF=0.857228;AN=5008;NS=2504;DP=20550;EAS_AF=0.8948;AMR_AF=0.9755;AFR_AF=0.5877;EUR_AF=0.9781;SAS_AF=0.9744;AA=A|||;VT=SNP
15	79264503	rs149704607	T	C	100	PASS	AC=428;AF=0.0854633;AN=5008;NS=2504;DP=17734;EAS_AF=0.0744;AMR_AF=0.0821;AFR_AF=0.0915;EUR_AF=0.0775;SAS_AF=0.0992;AA=T|||;VT=SNP
15	79264514	rs148887737	T	C	100	PASS	AC=99;AF=0.0197684;AN=5008;NS=2504;DP=17708;EAS_AF=0.0228;AMR_AF=0.0288;AFR_AF=0.003;EUR_AF=0.0368;SAS_AF=0.0153;AA=T|||;VT=SNP
15	79264892	rs74024497	C	T	100	PASS	AC=215;AF=0.0429313;AN=5008;NS=2504;DP=16744;EAS_AF=0.0704;AMR_AF=0;AFR_AF=0.1067;EUR_AF=0.002;SAS_AF=0.001;AA=c|||;VT=SNP
15	79264932	rs74024498	C	T	100	PASS	AC=293;AF=0.0585064;AN=5008;NS=2504;DP=17938;EAS_AF=0.0952;AMR_AF=0.0043;AFR_AF=0.1331;EUR_AF=0.0139;SAS_AF=0.0041;AA=C|||;VT=SNP
15	79264952	rs141926735	C	T	100	PASS	AC=28;AF=0.00559105;AN=5008;NS=2504;DP=17952;EAS_AF=0.0268;AMR_AF=0;AFR_AF=0;EUR_AF=0;SAS_AF=0.001;AA=C|||;VT=SNP
15	79265866	rs3743195	G	A	100	PASS	AC=1141;AF=0.227835;AN=5008;NS=2504;DP=16411;EAS_AF=0.1617;AMR_AF=0.317;AFR_AF=0.1589;EUR_AF=0.325;SAS_AF=0.226;AA=G|||;VT=SNP
15	79266277	rs34640990	C	T	100	PASS	AC=2413;AF=0.481829;AN=5008;NS=2504;DP=19460;EAS_AF=0.6637;AMR_AF=0.4755;AFR_AF=0.0893;EUR_AF=0.6034;SAS_AF=0.7045;AA=C|||;VT=SNP
15	79266515	rs67674051	G	A	100	PASS	AC=304;AF=0.0607029;AN=5008;NS=2504;DP=18484;EAS_AF=0.0883;AMR_AF=0.0836;AFR_AF=0.0023;EUR_AF=0.1213;SAS_AF=0.0327;AA=G|||;VT=SNP
15	79266570	rs12903619	C	T	100	PASS	AC=2408;AF=0.480831;AN=5008;NS=2504;DP=17533;EAS_AF=0.6677;AMR_AF=0.4726;AFR_AF=0.0885;EUR_AF=0.5994;SAS_AF=0.7025;AA=c|||;VT=SNP
15	79266735	rs7174399	G	A	100	PASS	AC=1389;AF=0.277356;AN=5008;NS=2504;DP=19527;EAS_AF=0.2192;AMR_AF=0.1801;AFR_AF=0.4501;EUR_AF=0.2525;SAS_AF=0.1984;AA=A|||;VT=SNP
15	79266998	rs7175835	T	G	100	PASS	AC=3453;AF=0.689497;AN=5008;NS=2504;DP=20392;EAS_AF=0.7798;AMR_AF=0.8084;AFR_AF=0.444;EUR_AF=0.7336;SAS_AF=0.7986;AA=T|||;VT=SNP
15	79267134	rs28774671	A	T	100	PASS	AC=1389;AF=0.277356;AN=5008;NS=2504;DP=19486;EAS_AF=0.2192;AMR_AF=0.1801;AFR_AF=0.4501;EUR_AF=0.2525;SAS_AF=0.1984;AA=T|||;VT=SNP
15	79267329	rs28758422	G	T	100	PASS	AC=1991;AF=0.397564;AN=5008;NS=2504;DP=18268;EAS_AF=0.2192;AMR_AF=0.3285;AFR_AF=0.6921;EUR_AF=0.3638;SAS_AF=0.2669;AA=T|||;VT=SNP
15	79267353	rs75019189	A	G	100	PASS	AC=297;AF=0.0593051;AN=5008;NS=2504;DP=18250;EAS_AF=0.0774;AMR_AF=0.0677;AFR_AF=0.0983;EUR_AF=0.0169;SAS_AF=0.0256;AA=A|||;VT=SNP
15	79267525	rs7175590	C	T	100	PASS	AC=1369;AF=0.273363;AN=5008;NS=2504;DP=16744;EAS_AF=0.2202;AMR_AF=0.1787;AFR_AF=0.4365;EUR_AF=0.2505;SAS_AF=0.1984;AA=C|||;VT=SNP
15	79267817	rs12914792	T	C	100	PASS	AC=432;AF=0.086262;AN=5008;NS=2504;DP=16843;EAS_AF=0.1091;AMR_AF=0.1095;AFR_AF=0.0068;EUR_AF=0.1829;SAS_AF=0.0542;AA=T|||;VT=SNP
15	79268260	rs56060107	C	T	100	PASS	AC=1096;AF=0.21885;AN=5008;NS=2504;DP=20230;EAS_AF=0.2192;AMR_AF=0.17;AFR_AF=0.2352;EUR_AF=0.2515;SAS_AF=0.1973;AA=C|||;VT=SNP
15	79268798	rs8026710	T	C	100	PASS	AC=1104;AF=0.220447;AN=5008;NS=2504;DP=19798;EAS_AF=0.2192;AMR_AF=0.17;AFR_AF=0.2383;EUR_AF=0.2535;SAS_AF=0.1994;AA=T|||;VT=SNP
15	79269223	rs8026309	C	G	100	PASS	AC=1102;AF=0.220048;AN=5008;NS=2504;DP=19009;EAS_AF=0.2192;AMR_AF=0.17;AFR_AF=0.2383;EUR_AF=0.2535;SAS_AF=0.1973;AA=C|||;VT=SNP
15	79269735	rs1867315	C	G	100	PASS	AC=2500;AF=0.499201;AN=5008;NS=2504;DP=18009;EAS_AF=0.7044;AMR_AF=0.5893;AFR_AF=0.062;EUR_AF=0.6074;SAS_AF=0.7035;AA=C|||;VT=SNP
15	79270451	rs7173329	T	C	100	PASS	AC=1737;AF=0.346845;AN=5008;NS=2504;DP=16907;EAS_AF=0.2669;AMR_AF=0.268;AFR_AF=0.5885;EUR_AF=0.2813;SAS_AF=0.226;AA=C|||;VT=SNP
15	79270818	rs3743196	C	T	100	PASS	AC=1367;AF=0.272963;AN=5008;NS=2504;DP=18627;EAS_AF=0.1895;AMR_AF=0.1916;AFR_AF=0.4516;EUR_AF=0.2515;SAS_AF=0.1973;AA=C|||;VT=SNP
15	79270864	rs3743197	G	T	100	PASS	AC=1372;AF=0.273962;AN=5008;NS=2504;DP=17912;EAS_AF=0.1905;AMR_AF=0.1916;AFR_AF=0.4539;EUR_AF=0.2525;SAS_AF=0.1973;AA=G|||;VT=SNP
15	79271213	rs8038151	G	A	100	PASS	AC=361;AF=0.0720847;AN=5008;NS=2504;DP=18844;EAS_AF=0.0784;AMR_AF=0.0764;AFR_AF=0.1301;EUR_AF=0.0288;SAS_AF=0.0286;AA=G|||;VT=SNP
15	79271707	rs13379704	T	C	100	PASS	AC=908;AF=0.18131;AN=5008;NS=2504;DP=18538;EAS_AF=0.0774;AMR_AF=0.2161;AFR_AF=0.3464;EUR_AF=0.1282;SAS_AF=0.0951;AA=T|||;VT=SNP
15	79272588	rs78820016	A	G	100	PASS	AC=309;AF=0.0617013;AN=5008;NS=2504;DP=22603;EAS_AF=0.0774;AMR_AF=0.0677;AFR_AF=0.1074;EUR_AF=0.0169;SAS_AF=0.0256;AA=A|||;VT=SNP
15	79273098	rs2278650	C	G	100	PASS	AC=1408;AF=0.28115;AN=5008;NS=2504;DP=19343;EAS_AF=0.1865;AMR_AF=0.1945;AFR_AF=0.4705;EUR_AF=0.2644;SAS_AF=0.2014;AA=C|||;VT=SNP
15	79273374	rs1036378	C	T	100	PASS	AC=2558;AF=0.510783;AN=5008;NS=2504;DP=21135;EAS_AF=0.7361;AMR_AF=0.5793;AFR_AF=0.0877;EUR_AF=0.6064;SAS_AF=0.7035;AA=C|||;VT=SNP
15	79273769	rs114048709	T	A	100	PASS	AC=299;AF=0.0597045;AN=5008;NS=2504;DP=20703;EAS_AF=0.0764;AMR_AF=0.0663;AFR_AF=0.1006;EUR_AF=0.0179;SAS_AF=0.0256;AA=T|||;VT=SNP
15	79273829	rs79957698	G	A	100	PASS	AC=299;AF=0.0597045;AN=5008;NS=2504;DP=20501;EAS_AF=0.0764;AMR_AF=0.0677;AFR_AF=0.1006;EUR_AF=0.0169;SAS_AF=0.0256;AA=G|||;VT=SNP
15	79273889	rs3825928	C	T	100	PASS	AC=1094;AF=0.21845;AN=5008;NS=2504;DP=20299;EAS_AF=0.1865;AMR_AF=0.1816;AFR_AF=0.2534;EUR_AF=0.2495;SAS_AF=0.1984;AA=C|||;VT=SNP
15	79273968	rs75080042	T	A	100	PASS	AC=144;AF=0.028754;AN=5008;NS=2504;DP=20811;EAS_AF=0.0218;AMR_AF=0.0216;AFR_AF=0;EUR_AF=0.0636;SAS_AF=0.044;AA=T|||;VT=SNP
15	79273985	rs3743198	A	G	100	PASS	AC=1486;AF=0.296725;AN=5008;NS=2504;DP=21400;EAS_AF=0.1865;AMR_AF=0.1974;AFR_AF=0.5295;EUR_AF=0.2624;SAS_AF=0.2014;AA=G|||;VT=SNP
15	79274026	rs3743199	C	G	100	PASS	AC=290;AF=0.0579073;AN=5008;NS=2504;DP=21201;EAS_AF=0.0764;AMR_AF=0.0663;AFR_AF=0.0946;EUR_AF=0.0169;SAS_AF=0.0256;AA=C|||;VT=SNP
15	79274046	rs3743200	C	T	100	PASS	AC=1108;AF=0.221246;AN=5008;NS=2504;DP=21508;EAS_AF=0.1875;AMR_AF=0.1816;AFR_AF=0.2632;EUR_AF=0.2495;SAS_AF=0.1984;AA=C|||;VT=SNP
15	79274253	rs3743201	T	A	100	PASS	AC=1379;AF=0.275359;AN=5008;NS=2504;DP=21841;EAS_AF=0.1865;AMR_AF=0.1916;AFR_AF=0.4637;EUR_AF=0.2505;SAS_AF=0.1973;AA=T|||;VT=SNP
15	79274691	rs7168964	G	A	100	PASS	AC=1488;AF=0.297125;AN=5008;NS=2504;DP=20530;EAS_AF=0.1845;AMR_AF=0.1974;AFR_AF=0.5325;EUR_AF=0.2624;SAS_AF=0.2014;AA=A|||;VT=SNP
15	79275461	rs75790538	G	A	100	PASS	AC=295;AF=0.0589058;AN=5008;NS=2504;DP=15514;EAS_AF=0.0764;AMR_AF=0.0663;AFR_AF=0.0983;EUR_AF=0.0169;SAS_AF=0.0256;AA=G|||;VT=SNP
15	79275466	rs28407629	G	A	100	PASS	AC=52;AF=0.0103834;AN=5008;NS=2504;DP=15189;EAS_AF=0.0268;AMR_AF=0.0029;AFR_AF=0.0061;EUR_AF=0.0119;SAS_AF=0.0031;AA=G|||;VT=SNP
15	79275547	rs118176163	G	A	100	PASS	AC=87;AF=0.0173722;AN=5008;NS=2504;DP=16125;EAS_AF=0.0724;AMR_AF=0.0144;AFR_AF=0;EUR_AF=0.001;SAS_AF=0.0031;AA=G|||;VT=SNP
15	79276226	rs8036107	A	T	100	PASS	AC=1385;AF=0.276558;AN=5008;NS=2504;DP=22848;EAS_AF=0.1865;AMR_AF=0.1916;AFR_AF=0.4644;EUR_AF=0.2505;SAS_AF=0.2025;AA=A|||;VT=SNP
15	79276379	rs6495356	T	C	100	PASS	AC=1386;AF=0.276757;AN=5008;NS=2504;DP=23513;EAS_AF=0.1865;AMR_AF=0.1916;AFR_AF=0.4644;EUR_AF=0.2515;SAS_AF=0.2025;AA=C|||;VT=SNP
15	79276510	rs78604055	G	A	100	PASS	AC=292;AF=0.0583067;AN=5008;NS=2504;DP=21013;EAS_AF=0.0764;AMR_AF=0.0648;AFR_AF=0.0968;EUR_AF=0.0169;SAS_AF=0.0256;AA=G|||;VT=SNP
15	79277298	rs3803544	T	C	100	PASS	AC=1412;AF=0.281949;AN=5008;NS=2504;DP=18253;EAS_AF=0.1865;AMR_AF=0.1945;AFR_AF=0.4713;EUR_AF=0.2634;SAS_AF=0.2055;AA=C|||;VT=SNP
15	79277511	rs2230518	A	G	100	PASS	AC=1411;AF=0.281749;AN=5008;NS=2504;DP=20696;EAS_AF=0.1865;AMR_AF=0.1945;AFR_AF=0.4697;EUR_AF=0.2644;SAS_AF=0.2055;AA=G|||;VT=SNP;EX_TARGET
15	79277924	rs76012974	C	A	100	PASS	AC=60;AF=0.0119808;AN=5008;NS=2504;DP=18974;EAS_AF=0.0585;AMR_AF=0;AFR_AF=0;EUR_AF=0;SAS_AF=0.001;AA=C|||;VT=SNP
15	79278221	rs7167720	T	C	100	PASS	AC=1409;AF=0.28135;AN=5008;NS=2504;DP=14042;EAS_AF=0.1845;AMR_AF=0.1945;AFR_AF=0.4705;EUR_AF=0.2634;SAS_AF=0.2055;AA=C|||;VT=SNP
15	79278226	rs7167721	T	C	100	PASS	AC=1409;AF=0.28135;AN=5008;NS=2504;DP=13678;EAS_AF=0.1845;AMR_AF=0.1945;AFR_AF=0.4705;EUR_AF=0.2634;SAS_AF=0.2055;AA=C|||;VT=SNP
15	79278245	rs7167730	T	C	100	PASS	AC=1409;AF=0.28135;AN=5008;NS=2504;DP=12445;EAS_AF=0.1845;AMR_AF=0.1945;AFR_AF=0.4705;EUR_AF=0.2634;SAS_AF=0.2055;AA=T|||;VT=SNP
15	79278663	rs8033417	T	C	100	PASS	AC=1706;AF=0.340655;AN=5008;NS=2504;DP=17336;EAS_AF=0.2639;AMR_AF=0.2608;AFR_AF=0.5696;EUR_AF=0.2803;SAS_AF=0.229;AA=C|||;VT=SNP
15	79279153	rs4778753	A	T	100	PASS	AC=2517;AF=0.502596;AN=5008;NS=2504;DP=14751;EAS_AF=0.7371;AMR_AF=0.5778;AFR_AF=0.0613;EUR_AF=0.6044;SAS_AF=0.6994;AA=A|||;VT=SNP
15	79279462	rs28566661	A	G	100	PASS	AC=1412;AF=0.281949;AN=5008;NS=2504;DP=15729;EAS_AF=0.1865;AMR_AF=0.196;AFR_AF=0.4713;EUR_AF=0.2634;SAS_AF=0.2045;AA=G|||;VT=SNP
15	79280016	rs145368568	C	T	100	PASS	AC=300;AF=0.0599042;AN=5008;NS=2504;DP=19103;EAS_AF=0.0833;AMR_AF=0.0648;AFR_AF=0.0968;EUR_AF=0.0179;SAS_AF=0.0256;AA=C|||;VT=SNP
15	79283275	rs147246278	A	G	100	PASS	AC=115;AF=0.0229633;AN=5008;NS=2504;DP=16944;EAS_AF=0.0298;AMR_AF=0.0259;AFR_AF=0.0023;EUR_AF=0.0417;SAS_AF=0.0225;AA=A|||;VT=SNP
15	79284743	rs894783	C	T	100	PASS	AC=3420;AF=0.682907;AN=5008;NS=2504;DP=20854;EAS_AF=0.7173;AMR_AF=0.7666;AFR_AF=0.5015;EUR_AF=0.7406;SAS_AF=0.774;AA=T|||;VT=SNP
15	79284812	rs3784528	T	A	100	PASS	AC=1352;AF=0.269968;AN=5008;NS=2504;DP=20643;EAS_AF=0.2411;AMR_AF=0.2291;AFR_AF=0.357;EUR_AF=0.2396;SAS_AF=0.2423;AA=A|||;VT=SNP
15	79285061	rs894782	A	G	100	PASS	AC=3543;AF=0.707468;AN=5008;NS=2504;DP=19308;EAS_AF=0.7202;AMR_AF=0.7767;AFR_AF=0.5779;EUR_AF=0.7575;SAS_AF=0.7689;AA=G|||;VT=SNP
15	79285825	rs894781	A	G	100	PASS	AC=3594;AF=0.717652;AN=5008;NS=2504;DP=18630;EAS_AF=0.875;AMR_AF=0.7637;AFR_AF=0.3525;EUR_AF=0.8479;SAS_AF=0.8824;AA=G|||;VT=SNP
15	79286043	rs56057581	G	A	100	PASS	AC=1142;AF=0.228035;AN=5008;NS=2504;DP=17496;EAS_AF=0.1587;AMR_AF=0.1744;AFR_AF=0.2897;EUR_AF=0.2515;SAS_AF=0.2301;AA=G|||;VT=SNP
15	79286052	rs56378114	C	T	100	PASS	AC=1142;AF=0.228035;AN=5008;NS=2504;DP=17696;EAS_AF=0.1587;AMR_AF=0.1744;AFR_AF=0.2897;EUR_AF=0.2515;SAS_AF=0.2301;AA=T|||;VT=SNP
15	79286257	rs3784530	C	T	100	PASS	AC=1658;AF=0.33107;AN=5008;NS=2504;DP=18228;EAS_AF=0.1587;AMR_AF=0.3401;AFR_AF=0.4297;EUR_AF=0.3867;SAS_AF=0.3119;AA=C|||;VT=SNP
15	79286340	rs3784531	T	A	100	PASS	AC=1661;AF=0.331669;AN=5008;NS=2504;DP=17998;EAS_AF=0.1587;AMR_AF=0.3343;AFR_AF=0.4349;EUR_AF=0.3867;SAS_AF=0.3119;AA=T|||;VT=SNP
15	79286402	rs3784532	G	A	100	PASS	AC=4474;AF=0.893371;AN=5008;NS=2504;DP=17488;EAS_AF=0.874;AMR_AF=0.9323;AFR_AF=0.7829;EUR_AF=0.9642;SAS_AF=0.9622;AA=A|||;VT=SNP
15	79286557	rs55942507	T	C	100	PASS	AC=1131;AF=0.225839;AN=5008;NS=2504;DP=18429;EAS_AF=0.1587;AMR_AF=0.1729;AFR_AF=0.2943;EUR_AF=0.2376;SAS_AF=0.228;AA=T|||;VT=SNP
15	79286600	rs3784533	T	A	100	PASS	AC=1830;AF=0.365415;AN=5008;NS=2504;DP=18780;EAS_AF=0.1587;AMR_AF=0.3372;AFR_AF=0.5726;EUR_AF=0.3748;SAS_AF=0.3088;AA=A|||;VT=SNP
15	79286808	rs74627166	C	T	100	PASS	AC=1127;AF=0.22504;AN=5008;NS=2504;DP=19598;EAS_AF=0.4841;AMR_AF=0.2911;AFR_AF=0.028;EUR_AF=0.1441;SAS_AF=0.2607;AA=C|||;VT=SNP
15	79286899	rs11852922	G	A	100	PASS	AC=1065;AF=0.21266;AN=5008;NS=2504;DP=20345;EAS_AF=0.1567;AMR_AF=0.1715;AFR_AF=0.2474;EUR_AF=0.2376;SAS_AF=0.227;AA=G|||;VT=SNP
15	79287101	rs11852934	C	T	100	PASS	AC=2306;AF=0.460463;AN=5008;NS=2504;DP=18390;EAS_AF=0.2817;AMR_AF=0.3991;AFR_AF=0.7579;EUR_AF=0.4006;SAS_AF=0.3476;AA=C|||;VT=SNP
15	79287553	rs12902783	G	A	100	PASS	AC=3309;AF=0.660743;AN=5008;NS=2504;DP=18530;EAS_AF=0.8433;AMR_AF=0.6614;AFR_AF=0.5242;EUR_AF=0.6262;SAS_AF=0.6922;AA=G|||;VT=SNP
15	79287710	rs6495358	C	A	100	PASS	AC=1621;AF=0.323682;AN=5008;NS=2504;DP=13493;EAS_AF=0.1567;AMR_AF=0.3415;AFR_AF=0.4085;EUR_AF=0.3827;SAS_AF=0.3078;AA=A|||;VT=SNP
15	79288559	rs3816284	A	G	100	PASS	AC=2502;AF=0.499601;AN=5008;NS=2504;DP=19997;EAS_AF=0.7282;AMR_AF=0.5778;AFR_AF=0.1067;EUR_AF=0.5835;SAS_AF=0.6534;AA=A|||;VT=SNP
15	79288894	rs76479283	G	A	100	PASS	AC=60;AF=0.0119808;AN=5008;NS=2504;DP=17757;EAS_AF=0.0407;AMR_AF=0.0274;AFR_AF=0;EUR_AF=0;SAS_AF=0;AA=G|||;VT=SNP
15	79288981	rs754516	C	T	100	PASS	AC=2411;AF=0.48143;AN=5008;NS=2504;DP=16955;EAS_AF=0.7123;AMR_AF=0.5764;AFR_AF=0.0567;EUR_AF=0.5805;SAS_AF=0.6483;AA=C|||;VT=SNP
15	79289437	rs2870087	C	T	100	PASS	AC=3592;AF=0.717252;AN=5008;NS=2504;DP=18721;EAS_AF=0.872;AMR_AF=0.7608;AFR_AF=0.3722;EUR_AF=0.828;SAS_AF=0.8793;AA=C|||;VT=SNP
15	79290146	rs4352018	G	A	100	PASS	AC=1166;AF=0.232827;AN=5008;NS=2504;DP=17976;EAS_AF=0.1498;AMR_AF=0.1844;AFR_AF=0.3147;EUR_AF=0.2465;SAS_AF=0.228;AA=G|||;VT=SNP
15	79290981	rs2304995	C	G	100	PASS	AC=547;AF=0.109225;AN=5008;NS=2504;DP=19610;EAS_AF=0.119;AMR_AF=0.0663;AFR_AF=0.2383;EUR_AF=0.0278;SAS_AF=0.0389;AA=C|||;VT=SNP
15	79291262	rs12914556	C	T	100	PASS	AC=2436;AF=0.486422;AN=5008;NS=2504;DP=21359;EAS_AF=0.7192;AMR_AF=0.5749;AFR_AF=0.0651;EUR_AF=0.5845;SAS_AF=0.6524;AA=C|||;VT=SNP
15	79291450	rs56267258	G	A	100	PASS	AC=883;AF=0.176318;AN=5008;NS=2504;DP=17842;EAS_AF=0.1498;AMR_AF=0.17;AFR_AF=0.1104;EUR_AF=0.2445;SAS_AF=0.227;AA=G|||;VT=SNP
15	79291937	rs12900315	G	T	100	PASS	AC=2420;AF=0.483227;AN=5008;NS=2504;DP=19731;EAS_AF=0.7143;AMR_AF=0.5749;AFR_AF=0.0567;EUR_AF=0.5865;SAS_AF=0.6503;AA=G|||;VT=SNP
15	79292521	rs11072823	G	A	100	PASS	AC=2382;AF=0.475639;AN=5008;NS=2504;DP=20199;EAS_AF=0.7024;AMR_AF=0.5706;AFR_AF=0.056;EUR_AF=0.5666;SAS_AF=0.6483;AA=t|||;VT=SNP
15	79292684	rs75410700	C	T	100	PASS	AC=72;AF=0.014377;AN=5008;NS=2504;DP=18078;EAS_AF=0.0377;AMR_AF=0.0461;AFR_AF=0;EUR_AF=0;SAS_AF=0.002;AA=c|||;VT=SNP
15	79293603	rs139098544	T	C	100	PASS	AC=107;AF=0.0213658;AN=5008;NS=2504;DP=15078;EAS_AF=0.0605;AMR_AF=0.0058;AFR_AF=0.0166;EUR_AF=0.0099;SAS_AF=0.0102;AA=t|||;VT=SNP
15	79294397	rs146119090	A	C	100	PASS	AC=27;AF=0.00539137;AN=5008;NS=2504;DP=14172;EAS_AF=0.0268;AMR_AF=0;AFR_AF=0;EUR_AF=0;SAS_AF=0;AA=A|||;VT=SNP
15	79294712	rs116868207	T	C	100	PASS	AC=36;AF=0.0071885;AN=5008;NS=2504;DP=17673;EAS_AF=0.0347;AMR_AF=0;AFR_AF=0;EUR_AF=0;SAS_AF=0.001;AA=T|||;VT=SNP
15	79296172	rs1562008	G	A	100	PASS	AC=626;AF=0.125;AN=5008;NS=2504;DP=18455;EAS_AF=0.0942;AMR_AF=0.1556;AFR_AF=0.0272;EUR_AF=0.2316;SAS_AF=0.1575;AA=G|||;VT=SNP;EX_TARGET
15	79296648	rs3825929	T	A	100	PASS	AC=1705;AF=0.340455;AN=5008;NS=2504;DP=15605;EAS_AF=0.3026;AMR_AF=0.3112;AFR_AF=0.3623;EUR_AF=0.4254;SAS_AF=0.2832;AA=A|||;VT=SNP
15	79296737	rs3784534	G	A	100	PASS	AC=90;AF=0.0179712;AN=5008;NS=2504;DP=17179;EAS_AF=0.0655;AMR_AF=0.0331;AFR_AF=0;EUR_AF=0;SAS_AF=0.001;AA=G|||;VT=SNP
15	79297010	rs3784535	G	A	100	PASS	AC=904;AF=0.180511;AN=5008;NS=2504;DP=20473;EAS_AF=0.1329;AMR_AF=0.183;AFR_AF=0.1536;EUR_AF=0.2734;SAS_AF=0.1687;AA=G|||;VT=SNP
15	79297505	rs6495360	G	T	100	PASS	AC=412;AF=0.0822684;AN=5008;NS=2504;DP=21764;EAS_AF=0.0109;AMR_AF=0.0173;AFR_AF=0.2201;EUR_AF=0.0497;SAS_AF=0.0491;AA=G|||;VT=SNP
15	79297811	rs117011872	C	T	100	PASS	AC=43;AF=0.00858626;AN=5008;NS=2504;DP=17118;EAS_AF=0.0417;AMR_AF=0;AFR_AF=0;EUR_AF=0;SAS_AF=0.001;AA=C|||;VT=SNP
15	79298294	rs6495361	C	A	100	PASS	AC=3958;AF=0.790335;AN=5008;NS=2504;DP=16080;EAS_AF=0.8998;AMR_AF=0.768;AFR_AF=0.7163;EUR_AF=0.7386;SAS_AF=0.8466;AA=A|||;VT=SNP
15	79298523	rs894780	G	A	100	PASS	AC=332;AF=0.0662939;AN=5008;NS=2504;DP=21301;EAS_AF=0.0972;AMR_AF=0.0605;AFR_AF=0.0061;EUR_AF=0.1163;SAS_AF=0.0685;AA=G|||;VT=SNP;EX_TARGET
15	79299268	rs894779	C	T	100	PASS	AC=3200;AF=0.638978;AN=5008;NS=2504;DP=19023;EAS_AF=0.872;AMR_AF=0.5908;AFR_AF=0.5242;EUR_AF=0.4891;SAS_AF=0.7423;AA=C|||;VT=SNP
15	79300341	rs12915587	C	T	100	PASS	AC=337;AF=0.0672923;AN=5008;NS=2504;DP=17662;EAS_AF=0.0982;AMR_AF=0.0605;AFR_AF=0.0061;EUR_AF=0.1173;SAS_AF=0.0716;AA=C|||;VT=SNP
15	79300732	rs11635204	G	C	100	PASS	AC=2014;AF=0.402157;AN=5008;NS=2504;DP=19344;EAS_AF=0.2222;AMR_AF=0.4712;AFR_AF=0.3729;EUR_AF=0.6461;SAS_AF=0.3272;AA=C|||;VT=SNP
15	79301124	rs79878831	C	T	100	PASS	AC=233;AF=0.0465256;AN=5008;NS=2504;DP=20056;EAS_AF=0.0734;AMR_AF=0.1009;AFR_AF=0.0008;EUR_AF=0;SAS_AF=0.09;AA=C|||;VT=SNP
15	79301455	rs6495362	G	A	100	PASS	AC=3847;AF=0.768171;AN=5008;NS=2504;DP=18997;EAS_AF=0.8948;AMR_AF=0.7277;AFR_AF=0.7005;EUR_AF=0.6859;SAS_AF=0.8425;AA=A|||;VT=SNP
15	79301714	rs12101506	T	C	100	PASS	AC=984;AF=0.196486;AN=5008;NS=2504;DP=19987;EAS_AF=0.12;AMR_AF=0.2032;AFR_AF=0.1657;EUR_AF=0.333;SAS_AF=0.1718;AA=T|||;VT=SNP
15	79302491	rs28660137	G	A	100	PASS	AC=1711;AF=0.341653;AN=5008;NS=2504;DP=19852;EAS_AF=0.6875;AMR_AF=0.4179;AFR_AF=0.093;EUR_AF=0.174;SAS_AF=0.4397;AA=G|||;VT=SNP
15	79303453	rs7169735	T	C	100	PASS	AC=3135;AF=0.625998;AN=5008;NS=2504;DP=14282;EAS_AF=0.3115;AMR_AF=0.5749;AFR_AF=0.8033;EUR_AF=0.8221;SAS_AF=0.545;AA=C|||;VT=SNP
15	79303684	rs7161873	A	G	100	PASS	AC=276;AF=0.0551118;AN=5008;NS=2504;DP=22500;EAS_AF=0.0655;AMR_AF=0.0202;AFR_AF=0.1369;EUR_AF=0.002;SAS_AF=0.0133;AA=A|||;VT=SNP
15	79304104	rs79059908	A	G	100	PASS	AC=355;AF=0.0708866;AN=5008;NS=2504;DP=22108;EAS_AF=0.0119;AMR_AF=0.0648;AFR_AF=0.0053;EUR_AF=0.1312;SAS_AF=0.1626;AA=A|||;VT=SNP
15	79304132	rs12101818	T	C	100	PASS	AC=1041;AF=0.207867;AN=5008;NS=2504;DP=22693;EAS_AF=0.121;AMR_AF=0.2061;AFR_AF=0.2103;EUR_AF=0.332;SAS_AF=0.1677;AA=T|||;VT=SNP
15	79304470	rs8025124	G	A	100	PASS	AC=4338;AF=0.866214;AN=5008;NS=2504;DP=22458;EAS_AF=0.997;AMR_AF=0.8228;AFR_AF=0.7564;EUR_AF=0.8588;SAS_AF=0.9182;AA=A|||;VT=SNP
15	79306066	rs8036953	T	G	100	PASS	AC=2855;AF=0.570088;AN=5008;NS=2504;DP=15647;EAS_AF=0.8165;AMR_AF=0.6326;AFR_AF=0.354;EUR_AF=0.5149;SAS_AF=0.6207;AA=G|||;VT=SNP
15	79306470	rs34628127	C	T	100	PASS	AC=408;AF=0.0814696;AN=5008;NS=2504;DP=16881;EAS_AF=0.1002;AMR_AF=0.0677;AFR_AF=0.0386;EUR_AF=0.1362;SAS_AF=0.0736;AA=C|||;VT=SNP
15	79307312	rs4778592	A	C	100	PASS	AC=2735;AF=0.546126;AN=5008;NS=2504;DP=18716;EAS_AF=0.8115;AMR_AF=0.6282;AFR_AF=0.2746;EUR_AF=0.5149;SAS_AF=0.6135;AA=a|||;VT=SNP
15	79307462	rs78223756	A	C	100	PASS	AC=396;AF=0.0790735;AN=5008;NS=2504;DP=17634;EAS_AF=0.003;AMR_AF=0.1671;AFR_AF=0.0431;EUR_AF=0.1392;SAS_AF=0.0818;AA=A|||;VT=SNP
15	79307542	rs75186388	A	T	100	PASS	AC=58;AF=0.0115815;AN=5008;NS=2504;DP=19076;EAS_AF=0.0516;AMR_AF=0.0072;AFR_AF=0;EUR_AF=0;SAS_AF=0.001;AA=A|||;VT=SNP
15	79307632	rs3816283	A	T	100	PASS	AC=410;AF=0.081869;AN=5008;NS=2504;DP=19352;EAS_AF=0.1012;AMR_AF=0.0677;AFR_AF=0.0386;EUR_AF=0.1362;SAS_AF=0.0746;AA=A|||;VT=SNP
15	79308215	rs930538	C	T	100	PASS	AC=2785;AF=0.55611;AN=5008;NS=2504;DP=18352;EAS_AF=0.8105;AMR_AF=0.6225;AFR_AF=0.3215;EUR_AF=0.5089;SAS_AF=0.6125;AA=C|||;VT=SNP
15	79308658	rs2117586	A	G	100	PASS	AC=2820;AF=0.563099;AN=5008;NS=2504;DP=16514;EAS_AF=0.8155;AMR_AF=0.6225;AFR_AF=0.3434;EUR_AF=0.5089;SAS_AF=0.6135;AA=A|||;VT=SNP
15	79309078	rs8032724	C	T	100	PASS	AC=2780;AF=0.555112;AN=5008;NS=2504;DP=18313;EAS_AF=0.8105;AMR_AF=0.6225;AFR_AF=0.3177;EUR_AF=0.5089;SAS_AF=0.6125;AA=C|||;VT=SNP
15	79309096	rs28626563	C	T	100	PASS	AC=662;AF=0.132188;AN=5008;NS=2504;DP=18273;EAS_AF=0.1349;AMR_AF=0.1225;AFR_AF=0.0461;EUR_AF=0.167;SAS_AF=0.2168;AA=C|||;VT=SNP
15	79309257	rs1373203	G	A	100	PASS	AC=2756;AF=0.550319;AN=5008;NS=2504;DP=17882;EAS_AF=0.8065;AMR_AF=0.6225;AFR_AF=0.3018;EUR_AF=0.508;SAS_AF=0.6145;AA=G|||;VT=SNP
15	79309349	rs28621627	T	C	100	PASS	AC=1722;AF=0.34385;AN=5008;NS=2504;DP=17298;EAS_AF=0.6984;AMR_AF=0.4236;AFR_AF=0.0802;EUR_AF=0.1799;SAS_AF=0.4468;AA=T|||;VT=SNP
15	79309401	rs74027007	T	G	100	PASS	AC=283;AF=0.0565096;AN=5008;NS=2504;DP=18118;EAS_AF=0.0595;AMR_AF=0.0202;AFR_AF=0.1467;EUR_AF=0.002;SAS_AF=0.0133;AA=T|||;VT=SNP
15	79309970	rs1443656	A	G	100	PASS	AC=335;AF=0.066893;AN=5008;NS=2504;DP=19054;EAS_AF=0.1022;AMR_AF=0.0576;AFR_AF=0.0061;EUR_AF=0.1113;SAS_AF=0.0736;AA=A|||;VT=SNP
15	79310256	rs16970441	T	G	100	PASS	AC=283;AF=0.0565096;AN=5008;NS=2504;DP=19223;EAS_AF=0.0655;AMR_AF=0.0202;AFR_AF=0.1415;EUR_AF=0.002;SAS_AF=0.0143;AA=T|||;VT=SNP;EX_TARGET
15	79310288	rs2304994	G	A	100	PASS	AC=785;AF=0.156749;AN=5008;NS=2504;DP=20451;EAS_AF=0.0238;AMR_AF=0.0836;AFR_AF=0.2398;EUR_AF=0.175;SAS_AF=0.2147;AA=G|||;VT=SNP;EX_TARGET
15	79310337	rs11855004	A	G	100	PASS	AC=839;AF=0.167532;AN=5008;NS=2504;DP=21590;EAS_AF=0.1696;AMR_AF=0.1167;AFR_AF=0.2443;EUR_AF=0.171;SAS_AF=0.0941;AA=G|||;VT=SNP
15	79310387	rs75132634	G	A	100	PASS	AC=102;AF=0.0203674;AN=5008;NS=2504;DP=20847;EAS_AF=0.0863;AMR_AF=0.0187;AFR_AF=0.0008;EUR_AF=0;SAS_AF=0.001;AA=G|||;VT=SNP
15	79310544	rs11855058	A	G	100	PASS	AC=539;AF=0.107628;AN=5008;NS=2504;DP=16599;EAS_AF=0.1032;AMR_AF=0.0965;AFR_AF=0.0908;EUR_AF=0.169;SAS_AF=0.0798;AA=G|||;VT=SNP
15	79311160	rs75352192	G	T	100	PASS	AC=413;AF=0.0824681;AN=5008;NS=2504;DP=19838;EAS_AF=0.003;AMR_AF=0.1614;AFR_AF=0.0628;EUR_AF=0.1312;SAS_AF=0.0849;AA=T|||;VT=SNP
15	79311376	rs12900613	G	C	100	PASS	AC=2689;AF=0.536941;AN=5008;NS=2504;DP=20365;EAS_AF=0.7847;AMR_AF=0.6052;AFR_AF=0.3608;EUR_AF=0.5129;SAS_AF=0.4959;AA=G|||;VT=SNP
15	79311435	rs7163079	C	T	100	PASS	AC=1497;AF=0.298922;AN=5008;NS=2504;DP=19100;EAS_AF=0.1944;AMR_AF=0.183;AFR_AF=0.4894;EUR_AF=0.2674;SAS_AF=0.2638;AA=T|||;VT=SNP
15	79312330	rs2304993	G	A	100	PASS	AC=779;AF=0.155551;AN=5008;NS=2504;DP=22772;EAS_AF=0.1349;AMR_AF=0.1326;AFR_AF=0.1089;EUR_AF=0.2038;SAS_AF=0.2065;AA=G|||;VT=SNP
15	79313050	rs61276093	T	C	100	PASS	AC=349;AF=0.0696885;AN=5008;NS=2504;DP=19421;EAS_AF=0.0754;AMR_AF=0.0231;AFR_AF=0.1876;EUR_AF=0.001;SAS_AF=0.0082;AA=T|||;VT=SNP
15	79314601	rs112884081	G	C	100	PASS	AC=1213;AF=0.242212;AN=5008;NS=2504;DP=17714;EAS_AF=0.2262;AMR_AF=0.1715;AFR_AF=0.357;EUR_AF=0.2565;SAS_AF=0.1391;AA=G|||;VT=SNP
15	79314806	rs12901912	C	A	100	PASS	AC=2367;AF=0.472644;AN=5008;NS=2504;DP=14835;EAS_AF=0.5903;AMR_AF=0.598;AFR_AF=0.1846;EUR_AF=0.506;SAS_AF=0.6176;AA=c|||;VT=SNP
15	79315254	rs12438126	C	T	100	PASS	AC=2475;AF=0.494209;AN=5008;NS=2504;DP=17657;EAS_AF=0.6101;AMR_AF=0.6643;AFR_AF=0.1838;EUR_AF=0.5229;SAS_AF=0.6442;AA=C|||;VT=SNP
15	79315520	rs529073053	A	G	100	PASS	AC=123;AF=0.0245607;AN=5008;NS=2504;DP=18448;EAS_AF=0.0526;AMR_AF=0.013;AFR_AF=0.0106;EUR_AF=0.0239;SAS_AF=0.0235;AA=A|||;VT=SNP
15	79315803	rs117296430	A	C	100	PASS	AC=91;AF=0.0181709;AN=5008;NS=2504;DP=20420;EAS_AF=0.006;AMR_AF=0.0115;AFR_AF=0.0008;EUR_AF=0.0149;SAS_AF=0.0624;AA=A|||;VT=SNP
15	79315817	rs78316304	T	G	100	PASS	AC=772;AF=0.154153;AN=5008;NS=2504;DP=20335;EAS_AF=0.1478;AMR_AF=0.1455;AFR_AF=0.1135;EUR_AF=0.2535;SAS_AF=0.1196;AA=T|||;VT=SNP
15	79315964	rs2044227	C	G	100	PASS	AC=3946;AF=0.787939;AN=5008;NS=2504;DP=22205;EAS_AF=0.8363;AMR_AF=0.8559;AFR_AF=0.7057;EUR_AF=0.8032;SAS_AF=0.7853;AA=G|||;VT=SNP
15	79316105	rs12442230	T	G	100	PASS	AC=2495;AF=0.498203;AN=5008;NS=2504;DP=21497;EAS_AF=0.6131;AMR_AF=0.6657;AFR_AF=0.1929;EUR_AF=0.5258;SAS_AF=0.6452;AA=G|||;VT=SNP
15	79316563	rs62652901	C	T	100	PASS	AC=2505;AF=0.5002;AN=5008;NS=2504;DP=27134;EAS_AF=0.6111;AMR_AF=0.6643;AFR_AF=0.2035;EUR_AF=0.5249;SAS_AF=0.6452;AA=c|||;VT=SNP
15	79316704	rs12148401	C	T	100	PASS	AC=770;AF=0.153754;AN=5008;NS=2504;DP=28069;EAS_AF=0.1468;AMR_AF=0.1455;AFR_AF=0.115;EUR_AF=0.2515;SAS_AF=0.1186;AA=C|||;VT=SNP
15	79316767	rs4778801	G	A	100	PASS	AC=2478;AF=0.494808;AN=5008;NS=2504;DP=26648;EAS_AF=0.6101;AMR_AF=0.6643;AFR_AF=0.1846;EUR_AF=0.5239;SAS_AF=0.6452;AA=A|||;VT=SNP
15	79316888	rs139916956	C	T	100	PASS	AC=201;AF=0.0401358;AN=5008;NS=2504;DP=24606;EAS_AF=0.1339;AMR_AF=0.0389;AFR_AF=0;EUR_AF=0.003;SAS_AF=0.0368;AA=C|||;VT=SNP
15	79317232	rs4778802	C	T	100	PASS	AC=2472;AF=0.49361;AN=5008;NS=2504;DP=23519;EAS_AF=0.6111;AMR_AF=0.6643;AFR_AF=0.1793;EUR_AF=0.5249;SAS_AF=0.6442;AA=C|||;VT=SNP
15	79317602	rs2304992	C	T	100	PASS	AC=755;AF=0.150759;AN=5008;NS=2504;DP=17832;EAS_AF=0.1468;AMR_AF=0.1441;AFR_AF=0.1074;EUR_AF=0.2475;SAS_AF=0.1186;AA=C|||;VT=SNP;EX_TARGET
15	79318909	rs4778601	C	G	100	PASS	AC=2498;AF=0.498802;AN=5008;NS=2504;DP=20506;EAS_AF=0.6131;AMR_AF=0.6671;AFR_AF=0.1936;EUR_AF=0.5268;SAS_AF=0.6452;AA=C|||;VT=SNP
15	79319073	rs9652433	C	T	100	PASS	AC=1136;AF=0.226837;AN=5008;NS=2504;DP=20045;EAS_AF=0.2054;AMR_AF=0.17;AFR_AF=0.3238;EUR_AF=0.2485;SAS_AF=0.136;AA=C|||;VT=SNP
15	79319227	rs75399633	C	T	100	PASS	AC=399;AF=0.0796725;AN=5008;NS=2504;DP=17770;EAS_AF=0.0218;AMR_AF=0.134;AFR_AF=0.0068;EUR_AF=0.1064;SAS_AF=0.1718;AA=C|||;VT=SNP
15	79319253	rs28494503	G	C	100	PASS	AC=2564;AF=0.511981;AN=5008;NS=2504;DP=17811;EAS_AF=0.6131;AMR_AF=0.6686;AFR_AF=0.2405;EUR_AF=0.5268;SAS_AF=0.6483;AA=G|||;VT=SNP
15	79319541	rs28404144	T	A	100	PASS	AC=2563;AF=0.511781;AN=5008;NS=2504;DP=22462;EAS_AF=0.6121;AMR_AF=0.6686;AFR_AF=0.2405;EUR_AF=0.5268;SAS_AF=0.6483;AA=T|||;VT=SNP
15	79319594	rs56202352	T	A	100	PASS	AC=2563;AF=0.511781;AN=5008;NS=2504;DP=20678;EAS_AF=0.6121;AMR_AF=0.6686;AFR_AF=0.2405;EUR_AF=0.5268;SAS_AF=0.6483;AA=A|||;VT=SNP
15	79320459	rs4778603	T	A	100	PASS	AC=2563;AF=0.511781;AN=5008;NS=2504;DP=22940;EAS_AF=0.6131;AMR_AF=0.6729;AFR_AF=0.2405;EUR_AF=0.5278;SAS_AF=0.6431;AA=A|||;VT=SNP
15	79320845	rs7161801	T	A	100	PASS	AC=1088;AF=0.217252;AN=5008;NS=2504;DP=18819;EAS_AF=0.2063;AMR_AF=0.1729;AFR_AF=0.2693;EUR_AF=0.2584;SAS_AF=0.1472;AA=T|||;VT=SNP
15	79321517	rs10851915	C	A	100	PASS	AC=1093;AF=0.218251;AN=5008;NS=2504;DP=19501;EAS_AF=0.2044;AMR_AF=0.1729;AFR_AF=0.2973;EUR_AF=0.2465;SAS_AF=0.1288;AA=A|||;VT=SNP
15	79321788	rs1373202	A	C	100	PASS	AC=2614;AF=0.521965;AN=5008;NS=2504;DP=18731;EAS_AF=0.6151;AMR_AF=0.6902;AFR_AF=0.2368;EUR_AF=0.5636;SAS_AF=0.6493;AA=A|||;VT=SNP
15	79321878	rs75676382	G	A	100	PASS	AC=105;AF=0.0209665;AN=5008;NS=2504;DP=18105;EAS_AF=0.0804;AMR_AF=0.0317;AFR_AF=0;EUR_AF=0.001;SAS_AF=0.001;AA=G|||;VT=SNP
15	79322191	rs7167515	C	T	100	PASS	AC=3277;AF=0.654353;AN=5008;NS=2504;DP=20329;EAS_AF=0.7411;AMR_AF=0.8271;AFR_AF=0.2995;EUR_AF=0.7962;SAS_AF=0.7761;AA=C|||;VT=SNP
15	79322206	rs75822675	A	G	100	PASS	AC=41;AF=0.0081869;AN=5008;NS=2504;DP=20233;EAS_AF=0.0397;AMR_AF=0;AFR_AF=0;EUR_AF=0;SAS_AF=0.001;AA=A|||;VT=SNP
15	79322605	rs4778812	T	C	100	PASS	AC=3908;AF=0.780351;AN=5008;NS=2504;DP=17797;EAS_AF=0.8194;AMR_AF=0.8646;AFR_AF=0.6785;EUR_AF=0.8111;SAS_AF=0.7863;AA=T|||;VT=SNP
15	79323070	rs74027009	C	T	100	PASS	AC=119;AF=0.023762;AN=5008;NS=2504;DP=20635;EAS_AF=0.006;AMR_AF=0.0115;AFR_AF=0.0325;EUR_AF=0.0149;SAS_AF=0.0481;AA=C|||;VT=SNP
15	79323502	rs140765861	C	T	100	PASS	AC=29;AF=0.00579073;AN=5008;NS=2504;DP=19056;EAS_AF=0.0268;AMR_AF=0;AFR_AF=0;EUR_AF=0.002;SAS_AF=0;AA=C|||;VT=SNP
15	79323561	rs75616922	A	C	100	PASS	AC=131;AF=0.0261581;AN=5008;NS=2504;DP=18418;EAS_AF=0.0764;AMR_AF=0.0101;AFR_AF=0.0295;EUR_AF=0;SAS_AF=0.0082;AA=A|||;VT=SNP
15	79324419	rs2304991	A	G	100	PASS	AC=3418;AF=0.682508;AN=5008;NS=2504;DP=16423;EAS_AF=0.6617;AMR_AF=0.8055;AFR_AF=0.5802;EUR_AF=0.7475;SAS_AF=0.6881;AA=G|||;VT=SNP
15	79326158	rs2870094	T	C	100	PASS	AC=3707;AF=0.740216;AN=5008;NS=2504;DP=16533;EAS_AF=0.8194;AMR_AF=0.8559;AFR_AF=0.5703;EUR_AF=0.7972;SAS_AF=0.7474;AA=C|||;VT=SNP
15	79326190	rs34730957	C	T	100	PASS	AC=397;AF=0.0792732;AN=5008;NS=2504;DP=18451;EAS_AF=0.1627;AMR_AF=0.0346;AFR_AF=0.0484;EUR_AF=0.0696;SAS_AF=0.0767;AA=C|||;VT=SNP
15	79327168	rs1373201	G	A	100	PASS	AC=2433;AF=0.485823;AN=5008;NS=2504;DP=17885;EAS_AF=0.5813;AMR_AF=0.6311;AFR_AF=0.2035;EUR_AF=0.5497;SAS_AF=0.6002;AA=G|||;VT=SNP
15	79327227	rs1822471	T	G	100	PASS	AC=3659;AF=0.730631;AN=5008;NS=2504;DP=18887;EAS_AF=0.8214;AMR_AF=0.8516;AFR_AF=0.5393;EUR_AF=0.7982;SAS_AF=0.7403;AA=G|||;VT=SNP
15	79327633	rs16970460	T	G	100	PASS	AC=236;AF=0.0471246;AN=5008;NS=2504;DP=18702;EAS_AF=0.0694;AMR_AF=0.0807;AFR_AF=0.0461;EUR_AF=0.0368;SAS_AF=0.0123;AA=T|||;VT=SNP
15	79327686	rs736554	C	T	100	PASS	AC=3653;AF=0.729433;AN=5008;NS=2504;DP=18455;EAS_AF=0.8185;AMR_AF=0.8487;AFR_AF=0.5499;EUR_AF=0.7883;SAS_AF=0.7352;AA=T|||;VT=SNP
15	79327958	rs2016133	C	A	100	PASS	AC=1677;AF=0.334864;AN=5008;NS=2504;DP=17292;EAS_AF=0.505;AMR_AF=0.4957;AFR_AF=0.1498;EUR_AF=0.2068;SAS_AF=0.4274;AA=C|||;VT=SNP
15	79328013	rs734447	G	A	100	PASS	AC=1696;AF=0.338658;AN=5008;NS=2504;DP=18792;EAS_AF=0.505;AMR_AF=0.4957;AFR_AF=0.1649;EUR_AF=0.2068;SAS_AF=0.4264;AA=A|||;VT=SNP
15	79328182	rs734446	C	T	100	PASS	AC=1673;AF=0.334065;AN=5008;NS=2504;DP=17409;EAS_AF=0.504;AMR_AF=0.4957;AFR_AF=0.1505;EUR_AF=0.2058;SAS_AF=0.4243;AA=C|||;VT=SNP
15	79328201	rs148833762	A	G	100	PASS	AC=33;AF=0.00658946;AN=5008;NS=2504;DP=17037;EAS_AF=0.0317;AMR_AF=0;AFR_AF=0;EUR_AF=0;SAS_AF=0.001;AA=A|||;VT=SNP
15	79328953	rs34685179	C	T	100	PASS	AC=407;AF=0.08127;AN=5008;NS=2504;DP=18570;EAS_AF=0.1657;AMR_AF=0.0346;AFR_AF=0.0537;EUR_AF=0.0696;SAS_AF=0.0767;AA=C|||;VT=SNP
15	79328960	rs8038104	G	A	100	PASS	AC=1882;AF=0.375799;AN=5008;NS=2504;DP=18312;EAS_AF=0.253;AMR_AF=0.3228;AFR_AF=0.3427;EUR_AF=0.5358;SAS_AF=0.4202;AA=G|||;VT=SNP
15	79329896	rs4344705	T	G	100	PASS	AC=3113;AF=0.621605;AN=5008;NS=2504;DP=12295;EAS_AF=0.746;AMR_AF=0.6571;AFR_AF=0.6732;EUR_AF=0.4473;SAS_AF=0.5777;AA=G|||;VT=SNP
15	79330416	rs8025226	T	C	100	PASS	AC=3159;AF=0.630791;AN=5008;NS=2504;DP=18717;EAS_AF=0.7619;AMR_AF=0.6585;AFR_AF=0.6929;EUR_AF=0.4453;SAS_AF=0.5828;AA=C|||;VT=SNP
15	79330495	rs4280203	A	G	100	PASS	AC=3128;AF=0.624601;AN=5008;NS=2504;DP=20150;EAS_AF=0.747;AMR_AF=0.6585;AFR_AF=0.6846;EUR_AF=0.4463;SAS_AF=0.5767;AA=G|||;VT=SNP
15	79330742	rs78413393	C	A	100	PASS	AC=721;AF=0.14397;AN=5008;NS=2504;DP=18288;EAS_AF=0.1637;AMR_AF=0.1167;AFR_AF=0.1203;EUR_AF=0.2048;SAS_AF=0.1125;AA=C|||;VT=SNP
15	79331256	rs146384183	C	T	100	PASS	AC=15;AF=0.00299521;AN=5008;NS=2504;DP=18853;EAS_AF=0.0139;AMR_AF=0;AFR_AF=0.0008;EUR_AF=0;SAS_AF=0;AA=C|||;VT=SNP
15	79331285	rs8029816	G	A	100	PASS	AC=3076;AF=0.614217;AN=5008;NS=2504;DP=18182;EAS_AF=0.746;AMR_AF=0.6542;AFR_AF=0.6536;EUR_AF=0.4443;SAS_AF=0.5716;AA=A|||;VT=SNP
15	79331631	rs184871946	C	A	100	PASS	AC=37;AF=0.00738818;AN=5008;NS=2504;DP=9695;EAS_AF=0.0367;AMR_AF=0;AFR_AF=0;EUR_AF=0;SAS_AF=0;AA=C|||;VT=SNP
15	79332086	rs967204	T	C	100	PASS	AC=2797;AF=0.558506;AN=5008;NS=2504;DP=19730;EAS_AF=0.747;AMR_AF=0.6513;AFR_AF=0.4372;EUR_AF=0.4443;SAS_AF=0.5798;AA=T|||;VT=SNP
15	79332227	rs71409208	T	G	100	PASS	AC=378;AF=0.0754792;AN=5008;NS=2504;DP=17686;EAS_AF=0.1657;AMR_AF=0.0216;AFR_AF=0.0514;EUR_AF=0.0547;SAS_AF=0.0746;AA=T|||;VT=SNP
15	79332986	rs78866737	C	T	100	PASS	AC=829;AF=0.165535;AN=5008;NS=2504;DP=18506;EAS_AF=0.1667;AMR_AF=0.1556;AFR_AF=0.1263;EUR_AF=0.2604;SAS_AF=0.1268;AA=C|||;VT=SNP
15	79333228	rs10152417	A	G	100	PASS	AC=3260;AF=0.650958;AN=5008;NS=2504;DP=19155;EAS_AF=0.7629;AMR_AF=0.6974;AFR_AF=0.6959;EUR_AF=0.496;SAS_AF=0.6012;AA=A|||;VT=SNP
15	79333427	rs10152443	C	T	100	PASS	AC=3114;AF=0.621805;AN=5008;NS=2504;DP=20879;EAS_AF=0.745;AMR_AF=0.6571;AFR_AF=0.6778;EUR_AF=0.4443;SAS_AF=0.5767;AA=T|||;VT=SNP
15	79334460	rs11632649	A	G	100	PASS	AC=974;AF=0.194489;AN=5008;NS=2504;DP=21032;EAS_AF=0.1756;AMR_AF=0.1729;AFR_AF=0.2148;EUR_AF=0.2614;SAS_AF=0.1329;AA=A|||;VT=SNP
15	79334767	rs75305229	C	T	100	PASS	AC=131;AF=0.0261581;AN=5008;NS=2504;DP=19137;EAS_AF=0.0655;AMR_AF=0.013;AFR_AF=0.0265;EUR_AF=0.0139;SAS_AF=0.0072;AA=C|||;VT=SNP
15	79336252	rs4778846	G	C	100	PASS	AC=3137;AF=0.626398;AN=5008;NS=2504;DP=22788;EAS_AF=0.746;AMR_AF=0.6571;AFR_AF=0.6914;EUR_AF=0.4463;SAS_AF=0.5787;AA=C|||;VT=SNP
15	79336507	rs4778847	T	C	100	PASS	AC=4084;AF=0.815495;AN=5008;NS=2504;DP=21625;EAS_AF=0.8264;AMR_AF=0.8602;AFR_AF=0.8464;EUR_AF=0.7942;SAS_AF=0.7526;AA=C|||;VT=SNP
15	79337959	rs75245053	C	T	100	PASS	AC=124;AF=0.0247604;AN=5008;NS=2504;DP=19205;EAS_AF=0.0605;AMR_AF=0.013;AFR_AF=0.025;EUR_AF=0.0139;SAS_AF=0.0072;AA=C|||;VT=SNP
15	79339836	rs28615659	A	G	100	PASS	AC=142;AF=0.0283546;AN=5008;NS=2504;DP=20796;EAS_AF=0.0466;AMR_AF=0.013;AFR_AF=0.0499;EUR_AF=0.0129;SAS_AF=0.0072;AA=A|||;VT=SNP
15	79340044	rs16970495	G	A	100	PASS	AC=1793;AF=0.358027;AN=5008;NS=2504;DP=18526;EAS_AF=0.4425;AMR_AF=0.5274;AFR_AF=0.2413;EUR_AF=0.2853;SAS_AF=0.3834;AA=G|||;VT=SNP
15	79341439	rs77086471	G	A	100	PASS	AC=119;AF=0.023762;AN=5008;NS=2504;DP=19554;EAS_AF=0.0764;AMR_AF=0.0014;AFR_AF=0.0053;EUR_AF=0;SAS_AF=0.0348;AA=G|||;VT=SNP
15	79342669	rs7166598	T	C	100	PASS	AC=1406;AF=0.280751;AN=5008;NS=2504;DP=21729;EAS_AF=0.2054;AMR_AF=0.2522;AFR_AF=0.2935;EUR_AF=0.338;SAS_AF=0.3027;AA=T|||;VT=SNP
15	79343469	rs75941875	G	A	100	PASS	AC=181;AF=0.0361422;AN=5008;NS=2504;DP=19795;EAS_AF=0.1101;AMR_AF=0.0014;AFR_AF=0.0008;EUR_AF=0;SAS_AF=0.0695;AA=G|||;VT=SNP
15	79343534	rs12911414	A	G	100	PASS	AC=1538;AF=0.307109;AN=5008;NS=2504;DP=19431;EAS_AF=0.1915;AMR_AF=0.2983;AFR_AF=0.3064;EUR_AF=0.4384;SAS_AF=0.2986;AA=A|||;VT=SNP
15	79344066	rs117964594	A	C	100	PASS	AC=23;AF=0.00459265;AN=5008;NS=2504;DP=20664;EAS_AF=0.0218;AMR_AF=0;AFR_AF=0;EUR_AF=0;SAS_AF=0.001;AA=A|||;VT=SNP
15	79344324	rs12440502	T	G	100	PASS	AC=864;AF=0.172524;AN=5008;NS=2504;DP=19310;EAS_AF=0.3859;AMR_AF=0.3343;AFR_AF=0.0144;EUR_AF=0.1113;SAS_AF=0.1145;AA=T|||;VT=SNP
15	79344377	rs77773016	C	T	100	PASS	AC=240;AF=0.0479233;AN=5008;NS=2504;DP=19689;EAS_AF=0.0069;AMR_AF=0.1282;AFR_AF=0.0045;EUR_AF=0.0646;SAS_AF=0.0746;AA=C|||;VT=SNP
15	79344416	rs11072824	C	T	100	PASS	AC=2972;AF=0.59345;AN=5008;NS=2504;DP=19350;EAS_AF=0.8095;AMR_AF=0.6859;AFR_AF=0.3336;EUR_AF=0.5606;SAS_AF=0.6902;AA=C|||;VT=SNP
15	79346651	rs75028387	A	C	100	PASS	AC=800;AF=0.159744;AN=5008;NS=2504;DP=18841;EAS_AF=0.2014;AMR_AF=0.1484;AFR_AF=0.1672;EUR_AF=0.1133;SAS_AF=0.1626;AA=A|||;VT=SNP
15	79346856	rs73477325	T	C	100	PASS	AC=519;AF=0.103634;AN=5008;NS=2504;DP=21855;EAS_AF=0.1657;AMR_AF=0.0548;AFR_AF=0.152;EUR_AF=0.0746;SAS_AF=0.0389;AA=T|||;VT=SNP
15	79347179	rs28624697	A	C	100	PASS	AC=2179;AF=0.435104;AN=5008;NS=2504;DP=21987;EAS_AF=0.254;AMR_AF=0.4063;AFR_AF=0.5893;EUR_AF=0.5567;SAS_AF=0.3088;AA=C|||;VT=SNP
15	79347269	rs62011240	T	C	100	PASS	AC=352;AF=0.0702875;AN=5008;NS=2504;DP=22208;EAS_AF=0.0605;AMR_AF=0.1513;AFR_AF=0.0166;EUR_AF=0.1203;SAS_AF=0.044;AA=T|||;VT=SNP
15	79347371	rs997285	G	T	100	PASS	AC=910;AF=0.181709;AN=5008;NS=2504;DP=22435;EAS_AF=0.0288;AMR_AF=0.1556;AFR_AF=0.2912;EUR_AF=0.2475;SAS_AF=0.1421;AA=G|||;VT=SNP
15	79347936	rs62011241	T	A	100	PASS	AC=718;AF=0.143371;AN=5008;NS=2504;DP=21045;EAS_AF=0.0377;AMR_AF=0.0965;AFR_AF=0.27;EUR_AF=0.159;SAS_AF=0.0982;AA=t|||;VT=SNP
15	79348912	rs4778626	C	T	100	PASS	AC=427;AF=0.0852636;AN=5008;NS=2504;DP=21765;EAS_AF=0.004;AMR_AF=0.1772;AFR_AF=0.115;EUR_AF=0.0905;SAS_AF=0.0583;AA=c|||;VT=SNP
15	79349266	rs62011242	G	C	100	PASS	AC=496;AF=0.0990415;AN=5008;NS=2504;DP=21514;EAS_AF=0.0298;AMR_AF=0.0865;AFR_AF=0.1256;EUR_AF=0.1481;SAS_AF=0.093;AA=g|||;VT=SNP
15	79349337	rs4778861	C	T	100	PASS	AC=3580;AF=0.714856;AN=5008;NS=2504;DP=21124;EAS_AF=0.8938;AMR_AF=0.7435;AFR_AF=0.6377;EUR_AF=0.6133;SAS_AF=0.7188;AA=c|||;VT=SNP
15	79350422	rs62011243	A	G	100	PASS	AC=496;AF=0.0990415;AN=5008;NS=2504;DP=22175;EAS_AF=0.0298;AMR_AF=0.085;AFR_AF=0.1256;EUR_AF=0.1491;SAS_AF=0.093;AA=A|||;VT=SNP
15	79350494	rs141746099	C	G	100	PASS	AC=111;AF=0.0221645;AN=5008;NS=2504;DP=20867;EAS_AF=0.0446;AMR_AF=0.0836;AFR_AF=0;EUR_AF=0.001;SAS_AF=0.0072;AA=C|||;VT=SNP
15	79350624	rs16970524	G	A	100	PASS	AC=495;AF=0.0988419;AN=5008;NS=2504;DP=18697;EAS_AF=0.0298;AMR_AF=0.085;AFR_AF=0.1256;EUR_AF=0.1481;SAS_AF=0.093;AA=G|||;VT=SNP
15	79350840	rs3816282	A	G	100	PASS	AC=685;AF=0.136781;AN=5008;NS=2504;DP=20111;EAS_AF=0.2321;AMR_AF=0.0418;AFR_AF=0.0628;EUR_AF=0.0835;SAS_AF=0.2607;AA=A|||;VT=SNP;EX_TARGET
15	79351176	rs894784	G	T	100	PASS	AC=3415;AF=0.681909;AN=5008;NS=2504;DP=20916;EAS_AF=0.8938;AMR_AF=0.7061;AFR_AF=0.6959;EUR_AF=0.4821;SAS_AF=0.6329;AA=T|||;VT=SNP
15	79351930	rs62011244	G	A	100	PASS	AC=343;AF=0.0684904;AN=5008;NS=2504;DP=18020;EAS_AF=0.0585;AMR_AF=0.1455;AFR_AF=0.0166;EUR_AF=0.1173;SAS_AF=0.044;AA=G|||;VT=SNP
15	79352139	rs12911829	C	T	100	PASS	AC=1534;AF=0.30631;AN=5008;NS=2504;DP=19354;EAS_AF=0.4435;AMR_AF=0.2248;AFR_AF=0.2716;EUR_AF=0.175;SAS_AF=0.4049;AA=C|||;VT=SNP
15	79352523	rs11633133	A	T	100	PASS	AC=4282;AF=0.855032;AN=5008;NS=2504;DP=20024;EAS_AF=0.9266;AMR_AF=0.8458;AFR_AF=0.9002;EUR_AF=0.7644;SAS_AF=0.82;AA=T|||;VT=SNP
15	79352692	rs11634225	A	G	100	PASS	AC=4190;AF=0.836661;AN=5008;NS=2504;DP=22773;EAS_AF=0.9266;AMR_AF=0.8473;AFR_AF=0.829;EUR_AF=0.7654;SAS_AF=0.82;AA=A|||;VT=SNP
15	79354160	rs4778628	C	T	100	PASS	AC=4342;AF=0.867013;AN=5008;NS=2504;DP=20501;EAS_AF=0.9246;AMR_AF=0.8516;AFR_AF=0.9448;EUR_AF=0.7654;SAS_AF=0.818;AA=T|||;VT=SNP
15	79354423	rs57707390	G	A	100	PASS	AC=481;AF=0.0960463;AN=5008;NS=2504;DP=20734;EAS_AF=0.1587;AMR_AF=0.0504;AFR_AF=0.1452;EUR_AF=0.0586;SAS_AF=0.0358;AA=G|||;VT=SNP
15	79354818	rs56975391	C	T	100	PASS	AC=483;AF=0.0964457;AN=5008;NS=2504;DP=20012;EAS_AF=0.1587;AMR_AF=0.0504;AFR_AF=0.1467;EUR_AF=0.0586;SAS_AF=0.0358;AA=C|||;VT=SNP
15	79355030	rs79343508	C	A	100	PASS	AC=330;AF=0.0658946;AN=5008;NS=2504;DP=15535;EAS_AF=0.0486;AMR_AF=0.147;AFR_AF=0.0151;EUR_AF=0.1173;SAS_AF=0.0419;AA=C|||;VT=SNP
15	79355216	rs11072825	T	C	100	PASS	AC=2307;AF=0.460663;AN=5008;NS=2504;DP=19835;EAS_AF=0.6915;AMR_AF=0.5058;AFR_AF=0.2965;EUR_AF=0.3141;SAS_AF=0.5634;AA=T|||;VT=SNP
15	79355639	rs141884433	C	T	100	PASS	AC=14;AF=0.00279553;AN=5008;NS=2504;DP=21859;EAS_AF=0.0109;AMR_AF=0.0014;AFR_AF=0;EUR_AF=0.002;SAS_AF=0;AA=C|||;VT=SNP
15	79355941	rs987057	T	C	100	PASS	AC=822;AF=0.164137;AN=5008;NS=2504;DP=22701;EAS_AF=0.2113;AMR_AF=0.1974;AFR_AF=0.1641;EUR_AF=0.1789;SAS_AF=0.0767;AA=T|||;VT=SNP
15	79356023	rs56010525	C	G	100	PASS	AC=435;AF=0.086861;AN=5008;NS=2504;DP=20322;EAS_AF=0.0278;AMR_AF=0.062;AFR_AF=0.1422;EUR_AF=0.0915;SAS_AF=0.0859;AA=C|||;VT=SNP
15	79356535	rs62011245	G	C	100	PASS	AC=327;AF=0.0652955;AN=5008;NS=2504;DP=22529;EAS_AF=0.0496;AMR_AF=0.147;AFR_AF=0.0151;EUR_AF=0.1173;SAS_AF=0.0378;AA=G|||;VT=SNP
15	79356631	rs12443101	A	C	100	PASS	AC=849;AF=0.169529;AN=5008;NS=2504;DP=21270;EAS_AF=0.2619;AMR_AF=0.2824;AFR_AF=0.0681;EUR_AF=0.1372;SAS_AF=0.1646;AA=A|||;VT=SNP
15	79356742	rs62011246	C	T	100	PASS	AC=333;AF=0.0664936;AN=5008;NS=2504;DP=21929;EAS_AF=0.0506;AMR_AF=0.147;AFR_AF=0.0151;EUR_AF=0.1173;SAS_AF=0.0429;AA=C|||;VT=SNP
15	79357333	rs4778867	A	G	100	PASS	AC=4293;AF=0.857228;AN=5008;NS=2504;DP=19771;EAS_AF=0.9266;AMR_AF=0.8444;AFR_AF=0.907;EUR_AF=0.7694;SAS_AF=0.818;AA=G|||;VT=SNP
15	79357390	rs8026819	C	T	100	PASS	AC=809;AF=0.161542;AN=5008;NS=2504;DP=19923;EAS_AF=0.2083;AMR_AF=0.1974;AFR_AF=0.1581;EUR_AF=0.1769;SAS_AF=0.0767;AA=C|||;VT=SNP
15	79357792	rs62011247	C	T	100	PASS	AC=805;AF=0.160743;AN=5008;NS=2504;DP=16079;EAS_AF=0.2113;AMR_AF=0.1974;AFR_AF=0.1566;EUR_AF=0.172;SAS_AF=0.0767;AA=C|||;VT=SNP
15	79357922	rs62011248	C	T	100	PASS	AC=322;AF=0.0642971;AN=5008;NS=2504;DP=14754;EAS_AF=0.0506;AMR_AF=0.147;AFR_AF=0.0106;EUR_AF=0.1133;SAS_AF=0.0419;AA=C|||;VT=SNP
15	79358795	rs2009197	C	T	100	PASS	AC=485;AF=0.096845;AN=5008;NS=2504;DP=20712;EAS_AF=0.0288;AMR_AF=0.0865;AFR_AF=0.1225;EUR_AF=0.1501;SAS_AF=0.0849;AA=C|||;VT=SNP
15	79358866	rs736827	A	G	100	PASS	AC=1624;AF=0.324281;AN=5008;NS=2504;DP=19942;EAS_AF=0.4385;AMR_AF=0.2233;AFR_AF=0.3517;EUR_AF=0.173;SAS_AF=0.3967;AA=A|||;VT=SNP
15	79359274	rs744060	C	T	100	PASS	AC=2225;AF=0.444289;AN=5008;NS=2504;DP=19802;EAS_AF=0.5704;AMR_AF=0.2839;AFR_AF=0.621;EUR_AF=0.2217;SAS_AF=0.4182;AA=T|||;VT=SNP
15	79359287	rs62011249	C	T	100	PASS	AC=331;AF=0.0660942;AN=5008;NS=2504;DP=20340;EAS_AF=0.0506;AMR_AF=0.147;AFR_AF=0.0136;EUR_AF=0.1173;SAS_AF=0.0429;AA=C|||;VT=SNP
15	79359310	rs729650	C	T	100	PASS	AC=449;AF=0.0896565;AN=5008;NS=2504;DP=21210;EAS_AF=0.0288;AMR_AF=0.085;AFR_AF=0.0983;EUR_AF=0.1481;SAS_AF=0.0838;AA=C|||;VT=SNP
15	79359505	rs744059	C	T	100	PASS	AC=1321;AF=0.263778;AN=5008;NS=2504;DP=19281;EAS_AF=0.3978;AMR_AF=0.2104;AFR_AF=0.1997;EUR_AF=0.159;SAS_AF=0.3579;AA=C|||;VT=SNP
15	79359687	rs116110129	C	T	100	PASS	AC=107;AF=0.0213658;AN=5008;NS=2504;DP=23160;EAS_AF=0.0109;AMR_AF=0.0058;AFR_AF=0.0681;EUR_AF=0.002;SAS_AF=0;AA=C|||;VT=SNP
15	79360375	rs72732673	A	G	100	PASS	AC=409;AF=0.0816693;AN=5008;NS=2504;DP=21557;EAS_AF=0.006;AMR_AF=0.1715;AFR_AF=0.1044;EUR_AF=0.0915;SAS_AF=0.0552;AA=A|||;VT=SNP
15	79360580	rs62011250	G	A	100	PASS	AC=435;AF=0.086861;AN=5008;NS=2504;DP=15217;EAS_AF=0.0288;AMR_AF=0.0836;AFR_AF=0.0893;EUR_AF=0.1461;SAS_AF=0.0849;AA=G|||;VT=SNP
15	79361334	rs10152832	C	G	100	PASS	AC=398;AF=0.0794728;AN=5008;NS=2504;DP=18644;EAS_AF=0.006;AMR_AF=0.1556;AFR_AF=0.1074;EUR_AF=0.0845;SAS_AF=0.0583;AA=C|||;VT=SNP
15	79362159	rs11629697	G	A	100	PASS	AC=974;AF=0.194489;AN=5008;NS=2504;DP=18984;EAS_AF=0.3115;AMR_AF=0.1859;AFR_AF=0.1589;EUR_AF=0.1282;SAS_AF=0.1963;AA=A|||;VT=SNP
15	79365780	rs7166032	G	A	100	PASS	AC=1928;AF=0.384984;AN=5008;NS=2504;DP=18835;EAS_AF=0.4613;AMR_AF=0.389;AFR_AF=0.556;EUR_AF=0.2664;SAS_AF=0.1943;AA=G|||;VT=SNP
15	79366481	rs117748283	G	A	100	PASS	AC=184;AF=0.0367412;AN=5008;NS=2504;DP=20801;EAS_AF=0.006;AMR_AF=0.0519;AFR_AF=0.0461;EUR_AF=0.0706;SAS_AF=0.0102;AA=G|||;VT=SNP
15	79367703	rs56117790	G	A	100	PASS	AC=1659;AF=0.33127;AN=5008;NS=2504;DP=20345;EAS_AF=0.4692;AMR_AF=0.3559;AFR_AF=0.3918;EUR_AF=0.2406;SAS_AF=0.183;AA=g|||;VT=SNP
15	79367719	rs56319962	C	T	100	PASS	AC=1972;AF=0.39377;AN=5008;NS=2504;DP=20196;EAS_AF=0.4692;AMR_AF=0.3919;AFR_AF=0.5749;EUR_AF=0.2783;SAS_AF=0.1912;AA=C|||;VT=SNP
15	79367793	rs6495364	T	C	100	PASS	AC=4170;AF=0.832668;AN=5008;NS=2504;DP=19305;EAS_AF=0.9117;AMR_AF=0.8112;AFR_AF=0.6823;EUR_AF=0.8618;SAS_AF=0.9397;AA=C|||;VT=SNP
```
