## Supplementary material for "Characterization of shared and ancestry-specific signals driving complex traits using multi-ancestry fine-mapping": mesusieoutput

```
                eur          afr      eur_afr
  [1,] 1.213383e-07 2.473306e-07 3.713326e-08
  [2,] 1.214712e-07 2.454303e-07 3.733119e-08
  [3,] 3.472777e-07 2.597362e-07 1.396572e-07
  [4,] 3.993454e-08 2.376375e-07 1.402823e-08
  [5,] 3.618198e-08 2.272290e-07 1.248882e-08
  [6,] 4.017229e-08 2.389271e-07 1.413528e-08
  [7,] 4.017229e-08 2.388943e-07 1.413481e-08
  [8,] 4.059693e-08 2.388943e-07 1.429290e-08
  [9,] 2.785316e-07 2.781763e-07 7.743732e-08
 [10,] 3.275793e-08 2.444714e-07 1.072159e-08
 [11,] 3.774857e-08 2.395666e-07 1.324835e-08
 [12,] 3.853547e-08 2.395666e-07 1.354227e-08
 [13,] 1.158296e-07 2.597332e-07 3.430852e-08
 [14,] 5.202138e-08 2.270128e-07 1.799119e-08
 [15,] 3.949871e-07 2.191643e-07 1.326129e-07
 [16,] 3.663763e-07 2.220995e-07 1.275996e-07
 [17,] 1.411484e-07 2.275254e-07 4.977517e-08
 [18,] 5.882302e-08 2.326744e-07 1.882155e-08
 [19,] 3.257999e-07 2.225550e-07 1.137662e-07
 [20,] 5.189399e-05 2.230905e-07 1.521977e-05
 [21,] 2.208789e-07 2.210575e-07 7.609895e-08
 [22,] 7.244318e-07 2.263914e-07 2.577739e-07
 [23,] 3.335798e-08 2.335531e-07 1.095293e-08
 [24,] 1.933462e-07 2.213365e-07 6.666153e-08
 [25,] 3.379596e-08 2.436366e-07 1.181099e-08
 [26,] 3.324566e-08 2.294377e-07 1.145542e-08
 [27,] 3.438748e-08 2.362274e-07 1.168360e-08
 [28,] 6.800313e-04 2.545502e-07 2.064569e-04
 [29,] 2.908587e-07 2.366493e-07 1.085222e-07
 [30,] 3.282421e-08 2.418374e-07 1.142905e-08
 [31,] 3.380635e-05 2.220266e-07 1.022013e-05
 [32,] 7.579873e-08 2.319800e-07 2.712556e-08
 [33,] 3.427624e-08 2.335475e-07 1.189102e-08
 [34,] 3.378028e-08 2.224376e-07 1.144479e-08
 [35,] 3.948073e-05 2.221220e-07 1.182163e-05
 [36,] 3.282421e-08 2.331962e-07 1.135050e-08
 [37,] 3.151889e-07 2.647312e-07 9.931399e-08
 [38,] 2.799337e-08 2.323730e-07 9.560061e-09
 [39,] 3.311111e-08 2.348479e-07 1.147909e-08
 [40,] 3.311111e-08 2.378175e-07 1.150715e-08
 [41,] 2.991296e-08 2.346937e-07 1.028671e-08
 [42,] 2.762157e-08 2.351141e-07 9.434867e-09
 [43,] 3.072952e-04 2.227317e-07 8.222038e-05
 [44,] 2.948860e-08 2.382057e-07 1.015505e-08
 [45,] 1.854065e-07 2.262085e-07 6.694523e-08
 [46,] 2.922447e-07 2.686141e-07 8.225538e-08
 [47,] 2.756242e-08 2.326314e-07 9.399210e-09
 [48,] 3.243210e-08 2.377470e-07 1.125235e-08
 [49,] 1.333093e-07 2.644143e-07 3.915848e-08
 [50,] 4.012137e-07 2.187734e-07 1.336850e-07
 [51,] 4.746363e-08 2.372927e-07 1.684026e-08
 [52,] 6.704317e-01 2.577421e-07 3.295683e-01
 [53,] 1.128640e-06 2.591249e-07 2.990305e-07
 [54,] 1.095168e-07 2.258814e-07 3.910563e-08
 [55,] 4.695370e-01 2.359005e-07 3.745396e-01
 [56,] 4.683636e-08 2.359005e-07 1.656671e-08
 [57,] 9.998742e-08 2.263241e-07 3.562283e-08
 [58,] 8.704009e-02 2.354724e-07 6.888330e-02
 [59,] 3.434057e-08 2.354724e-07 1.194303e-08
 [60,] 4.804113e-08 2.371973e-07 1.703991e-08
 [61,] 3.568905e-08 2.355028e-07 1.244186e-08
 [62,] 4.746363e-08 2.346287e-07 1.677196e-08
 [63,] 4.711692e-08 2.354724e-07 1.666169e-08
 [64,] 2.980327e-07 2.646191e-07 9.437519e-08
 [65,] 1.609921e-06 2.676564e-07 4.179771e-07
 [66,] 3.548993e-07 2.576365e-07 1.007458e-07
 [67,] 3.385662e-07 2.579969e-07 9.619614e-08
 [68,] 4.307325e-07 2.671476e-07 1.373582e-07
 [69,] 5.536004e-08 2.283195e-07 1.948629e-08
 [70,] 8.653946e-08 2.279771e-07 3.084109e-08
 [71,] 3.461878e-07 2.579969e-07 9.828726e-08
 [72,] 4.045747e-07 2.658812e-07 1.313446e-07
 [73,] 3.151889e-07 2.648670e-07 9.917644e-08
 [74,] 4.505929e-08 2.377200e-07 1.594383e-08
 [75,] 4.483419e-08 2.372426e-07 1.585142e-08
 [76,] 8.819929e-08 2.296783e-07 3.159757e-08
 [77,] 3.685277e-08 2.364737e-07 1.288940e-08
 [78,] 3.672379e-08 2.363648e-07 1.283252e-08
 [79,] 2.627644e-04 2.230787e-07 6.964529e-05
 [80,] 3.212367e-08 2.394658e-07 1.115133e-08
 [81,] 4.352823e-08 2.372426e-07 1.536620e-08
 [82,] 4.563169e-08 2.355465e-07 1.611491e-08
 [83,] 9.328059e-08 2.615033e-07 2.779546e-08
 [84,] 3.468204e-08 2.390036e-07 1.210347e-08
 [85,] 2.935229e-07 2.648695e-07 9.259899e-08
 [86,] 9.270553e-08 2.659698e-07 2.750864e-08
 [87,] 2.881940e-07 2.648907e-07 9.091868e-08
 [88,] 4.563169e-08 2.355465e-07 1.611491e-08
 [89,] 4.428375e-08 2.363648e-07 1.563110e-08
 [90,] 4.883611e-08 2.363648e-07 1.731911e-08
 [91,] 2.864275e-08 2.376879e-07 9.808077e-09
 [92,] 1.363296e-07 2.621488e-07 4.016834e-08
 [93,] 8.788566e-08 2.643093e-07 2.920933e-08
 [94,] 2.980327e-07 2.648000e-07 9.413903e-08
 [95,] 2.690715e-08 2.404032e-07 9.156497e-09
 [96,] 2.530050e-08 2.413102e-07 8.508006e-09
 [97,] 4.157474e-08 2.385458e-07 1.466180e-08
 [98,] 3.416350e-08 2.364037e-07 1.188368e-08
 [99,] 4.379619e-08 2.368408e-07 1.545881e-08
[100,] 3.256513e-08 2.390447e-07 1.131312e-08
[101,] 3.149777e-08 2.372823e-07 1.090460e-08
[102,] 4.605253e-08 2.351597e-07 1.626292e-08
[103,] 2.938293e-08 2.361210e-07 9.855962e-09
[104,] 5.267824e-08 2.614262e-07 1.625724e-08
[105,] 3.083151e-08 2.426690e-07 1.065365e-08
[106,] 8.462395e-08 2.349727e-07 3.055199e-08
[107,] 5.393183e-08 2.537877e-07 1.674519e-08
[108,] 9.771485e-08 2.569400e-07 2.924757e-08
[109,] 3.379955e-08 2.331010e-07 1.171400e-08
[110,] 4.322231e-08 2.304201e-07 1.512740e-08
[111,] 1.869884e-07 2.450663e-07 6.725159e-08
[112,] 6.509297e-02 2.232075e-07 1.568132e-02
[113,] 9.639211e-08 2.286953e-07 3.449916e-08
[114,] 9.462568e-08 2.276806e-07 3.377554e-08
[115,] 3.811752e-08 2.275938e-07 1.321833e-08
[116,] 1.345871e-07 2.442659e-07 4.761711e-08
[117,] 4.936187e-08 2.429211e-07 1.764109e-08
[118,] 3.670239e-05 2.264694e-07 1.251644e-05
[119,] 5.732853e-08 2.433906e-07 2.064960e-08
[120,] 3.214265e-08 2.412286e-07 1.116718e-08
[121,] 3.832019e-05 2.224900e-07 1.216102e-05
[122,] 1.429481e-07 2.493753e-07 4.280175e-08
[123,] 3.214265e-08 2.335058e-07 1.110099e-08
[124,] 3.461681e-05 2.224447e-07 1.095878e-05
[125,] 3.240832e-08 2.304119e-07 1.116906e-08
[126,] 2.667080e-08 2.381382e-07 9.083293e-09
[127,] 2.755985e-07 2.646398e-07 8.786903e-08
[128,] 2.224532e-05 2.224212e-07 7.056347e-06
[129,] 5.208809e-08 2.657976e-07 1.745063e-08
[130,] 5.872316e-08 2.328185e-07 2.086560e-08
[131,] 2.912531e-08 2.412470e-07 9.618432e-09
[132,] 3.694637e-08 2.288574e-07 1.280185e-08
[133,] 3.265569e-08 2.323072e-07 1.127936e-08
[134,] 3.266038e-08 2.331102e-07 1.128902e-08
[135,] 2.182973e-04 2.435914e-07 7.230503e-05
[136,] 5.655554e-08 2.359694e-07 2.017771e-08
[137,] 2.950153e-08 2.416461e-07 9.713677e-09
[138,] 3.345172e-08 2.193616e-07 1.125806e-08
[139,] 2.816190e-05 2.229373e-07 9.013964e-06
[140,] 3.265569e-08 2.339001e-07 1.129495e-08
[141,] 2.922868e-08 2.389000e-07 9.648118e-09
[142,] 3.657022e-07 2.515384e-07 1.051471e-07
[143,] 3.381677e-07 2.199949e-07 1.160245e-07
[144,] 3.214265e-08 2.335058e-07 1.110099e-08
[145,] 3.240832e-08 2.339001e-07 1.120320e-08
[146,] 3.240832e-08 2.319281e-07 1.118424e-08
[147,] 1.512355e-07 2.512520e-07 4.498767e-08
[148,] 1.516473e-07 2.482249e-07 4.541240e-08
[149,] 2.982291e-08 2.392581e-07 9.806856e-09
[150,] 3.265569e-08 2.355147e-07 1.131021e-08
[151,] 1.312772e-07 2.248850e-07 4.387062e-08
[152,] 3.165376e-08 2.351054e-07 1.093344e-08
[153,] 2.941623e-08 2.382873e-07 9.698990e-09
[154,] 3.354072e-08 2.351054e-07 1.163061e-08
[155,] 3.354072e-08 2.355147e-07 1.163469e-08
[156,] 3.722363e-07 2.189650e-07 1.261522e-07
[157,] 3.598552e-07 2.187317e-07 1.215579e-07
[158,] 2.176252e-05 2.231579e-07 6.917375e-06
[159,] 2.914432e-08 2.347319e-07 9.636478e-09
[160,] 2.914432e-08 2.347319e-07 9.636478e-09
[161,] 2.940782e-08 2.203182e-07 9.881808e-09
[162,] 2.989754e-08 2.205935e-07 1.005726e-08
[163,] 3.711720e-07 2.194491e-07 1.259370e-07
[164,] 2.642190e-08 2.376194e-07 8.966982e-09
[165,] 2.940782e-08 2.207346e-07 9.887683e-09
[166,] 7.389624e-06 2.230469e-07 2.291903e-06
[167,] 2.886041e-08 2.315560e-07 9.851183e-09
[168,] 8.073720e-06 2.226904e-07 2.558946e-06
[169,] 2.934614e-08 2.378407e-07 9.681544e-09
[170,] 2.934614e-08 2.390647e-07 9.678259e-09
[171,] 2.828649e-08 2.335442e-07 9.645975e-09
[172,] 5.641892e-06 2.232005e-07 1.817917e-06
[173,] 2.855418e-08 2.323687e-07 9.740774e-09
[174,] 2.826513e-08 2.323687e-07 9.631271e-09
[175,] 4.875407e-07 2.418111e-07 1.438973e-07
[176,] 3.702070e-07 2.485270e-07 1.071312e-07
[177,] 3.116405e-08 2.320218e-07 1.071389e-08
[178,] 4.090349e-07 2.177588e-07 1.356281e-07
[179,] 2.867477e-08 2.271810e-07 9.760383e-09
[180,] 3.008838e-07 2.197602e-07 1.029467e-07
[181,] 3.060879e-07 2.202181e-07 1.047939e-07
[182,] 2.897107e-08 2.348939e-07 9.636783e-09
[183,] 2.898662e-08 2.345314e-07 9.655609e-09
[184,] 2.334301e-05 2.214762e-07 6.992060e-06
[185,] 2.882376e-08 2.387353e-07 9.633974e-09
[186,] 2.738081e-08 2.334110e-07 9.178765e-09
[187,] 2.898035e-08 2.348379e-07 9.632606e-09
[188,] 1.715262e-05 2.220912e-07 5.042778e-06
[189,] 4.354986e-07 2.405148e-07 1.337778e-07
[190,] 6.879462e-08 2.983151e-07 2.163035e-08
[191,] 3.250636e-08 2.155659e-07 1.094834e-08
[192,] 9.911682e-06 2.255426e-07 2.776836e-06
[193,] 2.091903e-07 2.593301e-07 6.874654e-08
[194,] 2.908222e-08 2.466404e-07 9.639607e-09
[195,] 2.709697e-08 2.401165e-07 9.053433e-09
[196,] 2.919555e-08 2.307163e-07 9.678145e-09
[197,] 2.707294e-08 2.335422e-07 9.033524e-09
[198,] 3.931853e-07 2.447304e-07 1.187194e-07
[199,] 4.122347e-07 2.393775e-07 1.274264e-07
[200,] 2.912867e-08 2.402886e-07 9.652019e-09
[201,] 2.840699e-08 2.404889e-07 9.461653e-09
[202,] 4.850159e-07 2.213361e-07 1.412818e-07
[203,] 1.258721e-05 2.329617e-07 3.213132e-06
[204,] 1.620000e-07 2.554760e-07 4.879252e-08
[205,] 4.613488e-07 2.345316e-07 1.260423e-07
[206,] 2.725678e-08 2.387820e-07 9.122476e-09
[207,] 4.901767e-08 2.662047e-07 1.651861e-08
[208,] 1.731750e-07 2.473644e-07 5.318779e-08
[209,] 3.306747e-08 2.669460e-07 1.113303e-08
[210,] 4.168458e-08 2.327284e-07 1.421571e-08
[211,] 4.145656e-08 2.310869e-07 1.407668e-08
[212,] 3.304244e-08 2.681869e-07 1.111710e-08
[213,] 1.712508e-06 2.527237e-07 4.263220e-07
[214,] 2.952601e-08 2.374264e-07 9.997683e-09
[215,] 4.079589e-08 2.320464e-07 1.388525e-08
[216,] 3.304244e-08 2.681869e-07 1.111710e-08
[217,] 3.304244e-08 2.681869e-07 1.111710e-08
[218,] 1.889759e-06 2.555686e-07 4.625595e-07
[219,] 1.782490e-06 2.534413e-07 4.407545e-07
[220,] 3.310844e-08 2.688145e-07 1.116467e-08
[221,] 7.647887e-08 2.544966e-07 2.372557e-08
[222,] 3.992671e-08 2.305308e-07 1.354774e-08
[223,] 3.292976e-08 2.478139e-07 1.097031e-08
[224,] 3.648307e-08 2.810300e-07 1.184192e-08
[225,] 3.787614e-08 2.271317e-07 1.274900e-08
[226,] 3.257255e-07 2.854877e-07 8.794873e-08
[227,] 5.093752e-08 2.615501e-07 1.700148e-08
[228,] 3.839860e-08 2.284583e-07 1.298780e-08
[229,] 3.633727e-08 2.831179e-07 1.181794e-08
[230,] 3.622076e-08 2.842706e-07 1.180121e-08
[231,] 2.864922e-06 2.582283e-07 6.817496e-07
[232,] 7.945843e-08 2.449450e-07 2.505911e-08
[233,] 3.835109e-08 2.289220e-07 1.298018e-08
[234,] 7.322823e-08 2.358246e-07 2.357505e-08
[235,] 2.693010e-06 2.437509e-07 6.862906e-07
[236,] 3.977588e-08 2.303169e-07 1.352053e-08
[237,] 3.843446e-08 2.307846e-07 1.307403e-08
[238,] 3.751345e-08 2.306011e-07 1.271356e-08
[239,] 3.863791e-08 2.371782e-07 1.325293e-08
[240,] 3.768666e-08 2.307669e-07 1.277936e-08
[241,] 2.531560e-06 2.386396e-07 6.647154e-07
[242,] 3.481054e-07 2.469055e-07 1.005222e-07
[243,] 9.697840e-08 2.729080e-07 2.788734e-08
[244,] 3.314813e-07 2.462382e-07 9.601393e-08
[245,] 6.717192e-08 2.351713e-07 2.172520e-08
[246,] 9.342257e-08 2.693170e-07 2.704008e-08
[247,] 3.668515e-07 2.493561e-07 1.051754e-07
[248,] 1.662569e-07 2.318830e-07 5.408780e-08
[249,] 1.713037e-07 2.320109e-07 5.560503e-08
[250,] 1.011981e-07 2.646488e-07 2.929901e-08
[251,] 1.086074e-07 2.699235e-07 3.115817e-08
[252,] 3.332448e-07 2.496702e-07 9.588836e-08
[253,] 3.642760e-08 2.222249e-07 1.219953e-08
[254,] 1.210129e-07 2.673814e-07 3.461200e-08
[255,] 1.046362e-07 2.634686e-07 3.027906e-08
[256,] 3.830663e-08 2.278242e-07 1.291750e-08
[257,] 3.667430e-07 2.458742e-07 1.059963e-07
[258,] 3.728801e-08 2.269888e-07 1.253847e-08
[259,] 3.775517e-08 2.297594e-07 1.276171e-08
[260,] 3.728801e-08 2.292224e-07 1.259050e-08
[261,] 1.141603e-07 2.568964e-07 3.313721e-08
[262,] 2.507792e-07 2.318685e-07 8.345079e-08
[263,] 3.288932e-08 2.692942e-07 1.083749e-08
[264,] 5.705164e-07 2.412283e-07 1.632386e-07
[265,] 3.435145e-08 2.378876e-07 1.093125e-08
[266,] 1.683765e-07 2.327126e-07 5.664171e-08
[267,] 3.759613e-08 2.299052e-07 1.270081e-08
[268,] 6.864336e-08 2.380665e-07 2.134518e-08
[269,] 7.358214e-08 2.330860e-07 2.446993e-08
[270,] 3.759613e-08 2.259528e-07 1.259936e-08
[271,] 9.618969e-08 2.471942e-07 2.849053e-08
[272,] 2.843161e-06 2.309672e-07 7.802757e-07
[273,] 7.894823e-08 2.390460e-07 2.385601e-08
[274,] 2.914096e-06 2.329448e-07 7.876133e-07
[275,] 3.148861e-07 2.361785e-07 9.387787e-08
[276,] 5.235486e-08 2.839144e-07 1.561849e-08
[277,] 2.686818e-07 2.232077e-07 8.731151e-08
[278,] 1.298046e-07 2.313744e-07 4.365907e-08
[279,] 3.558360e-08 2.567299e-07 1.216632e-08
[280,] 3.594152e-08 2.576993e-07 1.231709e-08
[281,] 7.851375e-07 2.710483e-07 2.066322e-07
[282,] 6.824864e-08 2.610439e-07 2.419935e-08
[283,] 2.931967e-06 2.264651e-07 8.767570e-07
[284,] 7.176747e-07 2.788986e-07 1.873545e-07
[285,] 5.538023e-08 2.319449e-07 1.848644e-08
[286,] 9.430015e-07 2.289796e-07 3.247150e-07
[287,] 1.159310e-07 2.316276e-07 3.908887e-08
[288,] 1.177344e-07 2.319544e-07 3.981740e-08
[289,] 7.324908e-07 2.590695e-07 1.971052e-07
[290,] 3.603619e-06 2.231858e-07 1.099751e-06
[291,] 3.144845e-06 2.228555e-07 9.643578e-07
[292,] 1.022136e-07 2.439059e-07 3.605382e-08
[293,] 1.905295e-06 2.355314e-07 5.502599e-07
[294,] 3.704623e-08 2.645875e-07 1.280849e-08
[295,] 1.038825e-07 2.309033e-07 3.484853e-08
[296,] 3.762663e-08 2.616621e-07 1.301858e-08
[297,] 2.040502e-06 2.361848e-07 5.869961e-07
[298,] 4.783614e-07 3.024011e-07 1.234830e-07
[299,] 3.616730e-08 2.615855e-07 1.243600e-08
[300,] 3.604330e-08 2.620032e-07 1.238823e-08
[301,] 5.369084e-07 3.042637e-07 1.375899e-07
[302,] 1.611654e-06 2.375746e-07 4.632927e-07
[303,] 3.497148e-08 2.616585e-07 1.194332e-08
[304,] 3.537081e-08 2.626986e-07 1.211577e-08
[305,] 3.545656e-08 2.619298e-07 1.214710e-08
[306,] 5.289723e-07 2.789594e-07 1.399902e-07
[307,] 3.513622e-08 2.726451e-07 1.206758e-08
[308,] 1.039994e-05 2.276588e-07 3.283054e-06
[309,] 8.443776e-06 2.273506e-07 2.659857e-06
[310,] 1.798773e-07 3.621160e-07 4.296700e-08
[311,] 4.652306e-07 3.283733e-07 1.173013e-07
[312,] 7.358490e-06 2.273544e-07 2.317692e-06
[313,] 5.449990e-07 3.397195e-07 1.349976e-07
[314,] 4.783614e-07 3.454170e-07 1.187528e-07
[315,] 4.933071e-07 3.174589e-07 1.252538e-07
[316,] 3.552261e-07 3.776159e-07 7.432013e-08
[317,] 3.567767e-08 2.739148e-07 1.230717e-08
[318,] 3.380117e-07 3.734974e-07 7.143248e-08
[319,] 3.642434e-08 2.500444e-07 1.245219e-08
[320,] 1.561923e-06 2.301032e-07 4.672846e-07
[321,] 9.257745e-06 2.316417e-07 3.204047e-06
[322,] 1.611654e-06 2.290889e-07 4.847239e-07
[323,] 1.104467e-07 2.303445e-07 3.660442e-08
[324,] 3.269492e-07 2.866544e-07 8.737828e-08
[325,] 4.098546e-08 2.520900e-07 1.410244e-08
[326,] 4.114853e-08 2.468784e-07 1.409511e-08
[327,] 7.903575e-06 2.274087e-07 2.611629e-06
[328,] 6.903200e-07 2.262956e-07 2.137888e-07
[329,] 1.732977e-07 2.677478e-07 4.593397e-08
[330,] 3.360676e-07 2.521754e-07 9.462998e-08
[331,] 7.890553e-06 2.286460e-07 2.669245e-06
[332,] 7.890553e-06 2.286606e-07 2.670067e-06
[333,] 6.500026e-08 2.770515e-07 2.165878e-08
[334,] 4.088883e-08 2.213840e-07 1.376619e-08
[335,] 9.517923e-07 2.314330e-07 2.835442e-07
[336,] 7.845589e-08 2.438611e-07 2.873148e-08
[337,] 9.789527e-06 2.295337e-07 3.366369e-06
[338,] 1.719281e-06 2.251010e-07 5.306625e-07
[339,] 4.155878e-08 2.484782e-07 1.426838e-08
[340,] 2.945422e-07 2.688133e-07 7.259527e-08
[341,] 6.881685e-06 2.296143e-07 2.370643e-06
[342,] 9.821564e-07 2.318421e-07 2.928916e-07
[343,] 9.194146e-07 2.266272e-07 2.807138e-07
[344,] 1.266864e-06 2.336144e-07 3.720196e-07
[345,] 7.042521e-06 2.266519e-07 2.287751e-06
[346,] 8.057158e-07 2.309881e-07 2.409846e-07
[347,] 1.096039e-07 2.504042e-07 3.780357e-08
[348,] 1.087940e-07 2.500631e-07 3.746926e-08
[349,] 3.121794e-07 2.308001e-07 9.204422e-08
[350,] 6.517587e-08 2.743418e-07 2.164753e-08
[351,] 1.732529e-06 2.384412e-07 4.980323e-07
[352,] 1.171822e-06 2.360070e-07 3.416277e-07
[353,] 1.328588e-06 2.385768e-07 3.806571e-07
[354,] 3.399784e-08 2.255964e-07 1.131937e-08
[355,] 2.545491e-08 2.722833e-07 8.375233e-09
[356,] 4.256374e-08 2.532192e-07 1.471711e-08
[357,] 1.803162e-07 2.157286e-07 5.639115e-08
[358,] 1.827749e-07 2.167196e-07 5.700390e-08
[359,] 1.648444e-07 2.152876e-07 5.210309e-08
[360,] 4.879790e-08 2.361603e-07 1.572995e-08
[361,] 1.932636e-07 2.138622e-07 6.586382e-08
[362,] 2.030064e-07 2.188821e-07 6.267615e-08
[363,] 1.076236e-06 2.352842e-07 3.984572e-07
[364,] 5.951853e-01 2.407224e-07 2.417470e-01
[365,] 4.845003e-08 2.470797e-07 1.604566e-08
[366,] 4.020115e-07 2.362587e-07 1.480284e-07
[367,] 3.546038e-08 2.449351e-07 1.209291e-08
[368,] 2.705194e-07 2.321628e-07 9.910382e-08
[369,] 2.426471e-07 2.127488e-07 7.771914e-08
[370,] 1.679716e-07 2.354661e-07 6.082947e-08
[371,] 5.847142e-07 2.265531e-07 2.098120e-07
[372,] 5.373316e-07 2.238468e-07 1.904175e-07
[373,] 4.468993e-08 2.463803e-07 1.491543e-08
[374,] 5.546347e-03 2.432107e-07 2.347975e-03
[375,] 8.117708e-07 2.238557e-07 2.885725e-07
[376,] 4.504082e-08 2.461351e-07 1.500310e-08
[377,] 8.910716e-07 2.255843e-07 3.195931e-07
[378,] 2.473011e-07 2.303255e-07 8.577076e-08
[379,] 9.645307e-07 2.366655e-07 3.651291e-07
[380,] 1.010577e-06 2.350090e-07 3.815829e-07
[381,] 7.222226e-07 2.317243e-07 2.687147e-07
[382,] 7.222226e-07 2.325008e-07 2.693563e-07
[383,] 7.510313e-07 2.355743e-07 2.827997e-07
[384,] 6.269850e-07 2.340079e-07 2.343900e-07
[385,] 7.840844e-07 2.353075e-07 2.952156e-07
[386,] 8.371015e-07 2.371604e-07 3.171473e-07
[387,] 6.036009e-07 2.364309e-07 2.270325e-07
[388,] 8.657975e-07 2.393961e-07 3.301934e-07
[389,] 1.326444e-07 2.290702e-07 3.908996e-08
[390,] 7.445082e-07 2.391177e-07 2.830183e-07
[391,] 8.354525e-07 2.416056e-07 3.202570e-07
[392,] 8.634927e-07 2.413146e-07 3.309491e-07
[393,] 6.598399e-07 2.379218e-07 2.495407e-07
[394,] 4.284969e-08 2.324103e-07 1.402029e-08
[395,] 4.284969e-08 2.324103e-07 1.402029e-08
[396,] 2.470798e-08 2.300931e-07 8.221768e-09
[397,] 7.222226e-07 2.330674e-07 2.698171e-07
[398,] 4.010268e-08 2.321535e-07 1.321777e-08
[399,] 1.979217e-03 2.449416e-07 8.548349e-04
[400,] 6.799166e-07 2.318222e-07 2.528374e-07
[401,] 6.309206e-07 2.277624e-07 2.313244e-07
[402,] 2.496824e-08 2.296065e-07 8.304101e-09
[403,] 4.317552e-08 2.318631e-07 1.417124e-08
[404,] 2.492929e-07 2.349035e-07 9.201279e-08
[405,] 9.155989e-06 2.427111e-07 3.680973e-06
[406,] 2.495382e-08 2.295878e-07 8.299739e-09
[407,] 2.491440e-08 2.295396e-07 8.287819e-09
[408,] 2.562714e-08 2.299331e-07 8.511540e-09
[409,] 2.738336e-08 2.300300e-07 9.131524e-09
[410,] 2.594866e-03 2.354100e-07 1.007811e-03
[411,] 3.462429e-03 2.349919e-07 1.338558e-03
[412,] 2.095030e-06 2.240706e-07 7.648143e-07
[413,] 2.043156e-05 2.240706e-07 7.569133e-06
[414,] 4.961452e-08 2.320342e-07 1.625256e-08
[415,] 1.875204e-05 2.230314e-07 6.901275e-06
[416,] 2.530429e-08 2.299552e-07 8.428527e-09
[417,] 4.725559e-08 2.323295e-07 1.554502e-08
[418,] 2.832655e-08 2.304272e-07 9.453344e-09
[419,] 3.256293e-03 2.338063e-07 1.240254e-03
[420,] 9.045920e-08 2.515521e-07 3.310021e-08
[421,] 2.557560e-08 2.301761e-07 8.502217e-09
[422,] 4.102517e-08 2.322893e-07 1.348863e-08
[423,] 9.278767e-05 2.350871e-07 3.527730e-05
[424,] 5.615701e-07 2.227751e-07 2.015305e-07
[425,] 3.359359e-07 2.232910e-07 1.202224e-07
[426,] 2.528605e-08 2.301581e-07 8.408177e-09
[427,] 1.355215e-07 2.221128e-07 4.772769e-08
[428,] 2.528605e-08 2.301121e-07 8.409537e-09
[429,] 2.528605e-08 2.301121e-07 8.409537e-09
[430,] 4.767177e-05 2.435692e-07 1.962288e-05
[431,] 2.566545e-08 2.313635e-07 8.549477e-09
[432,] 1.622608e-07 2.241764e-07 5.757915e-08
[433,] 3.854991e-05 2.435411e-07 1.587224e-05
[434,] 4.078533e-05 2.438389e-07 1.680027e-05
[435,] 1.553248e-07 2.246378e-07 5.507654e-08
[436,] 4.263726e-05 2.438389e-07 1.757032e-05
[437,] 1.333638e-07 2.245603e-07 4.723781e-08
[438,] 2.541161e-08 2.311963e-07 8.459097e-09
[439,] 1.340584e-05 2.413397e-07 5.369656e-06
[440,] 5.146889e-08 2.675580e-07 1.709992e-08
[441,] 1.110512e-03 2.464509e-07 4.807741e-04
[442,] 4.867855e-08 2.325159e-07 1.616830e-08
[443,] 3.941431e-07 2.316026e-07 1.442937e-07
[444,] 2.636789e-08 2.319778e-07 8.788803e-09
[445,] 2.793288e-08 2.317134e-07 9.294196e-09
[446,] 2.676490e-07 2.340737e-07 9.831652e-08
[447,] 6.211148e-08 2.574861e-07 2.273206e-08
[448,] 6.863175e-08 2.883221e-07 2.592073e-08
[449,] 6.884070e-08 2.570789e-07 2.530486e-08
[450,] 7.289706e-08 2.250926e-07 2.561910e-08
[451,] 6.604986e-08 2.149031e-07 2.249937e-08
[452,] 6.821381e-08 2.146537e-07 2.321804e-08
[453,] 7.198711e-08 2.504289e-07 2.628772e-08
[454,] 1.089387e-07 2.248497e-07 3.859135e-08
[455,] 7.755781e-08 2.135087e-07 2.571693e-08
[456,] 1.026378e-07 2.469625e-07 3.778482e-08
[457,] 1.046364e-07 2.469625e-07 3.854465e-08
[458,] 8.558511e-07 2.529921e-07 3.470094e-07
[459,] 1.597460e-07 2.433907e-07 5.266076e-08
[460,] 5.579411e-07 2.258422e-07 2.060938e-07
[461,] 6.608626e-08 2.223271e-07 2.305761e-08
[462,] 1.011319e-07 2.197675e-07 3.556735e-08
[463,] 3.770342e-07 2.430339e-07 1.454817e-07
[464,] 5.882779e-08 2.219188e-07 2.020695e-08
[465,] 1.085360e-07 2.308133e-07 3.944666e-08
[466,] 2.319859e-02 3.508947e-07 1.690876e-02
[467,] 7.994268e-08 2.204866e-07 2.770805e-08
[468,] 7.812063e-08 2.150806e-07 2.661442e-08
[469,] 9.716753e-08 2.270946e-07 3.439366e-08
[470,] 2.211954e-07 2.442822e-07 7.111852e-08
[471,] 5.902564e-07 2.444213e-07 1.846461e-07
[472,] 6.437578e-07 2.444267e-07 2.009502e-07
[473,] 4.738588e-03 2.999308e-07 2.668028e-03
[474,] 2.741717e-08 2.743414e-07 9.089898e-09
[475,] 7.785034e-08 2.345577e-07 2.817617e-08
[476,] 2.795808e-05 4.043938e-07 1.731530e-05
[477,] 3.155265e-08 2.433509e-07 1.090463e-08
[478,] 3.095542e-08 2.390176e-07 1.064830e-08
[479,] 3.060440e-08 2.368002e-07 1.050060e-08
[480,] 3.060440e-08 2.361015e-07 1.049510e-08
[481,] 3.087600e-08 2.351114e-07 1.058740e-08
[482,] 1.342333e-07 2.364066e-07 4.947469e-08
[483,] 5.115775e-08 2.324615e-07 1.804593e-08
[484,] 4.599470e-08 2.363875e-07 1.623828e-08
[485,] 5.254250e-08 2.319966e-07 1.855574e-08
[486,] 2.702503e-08 2.742972e-07 8.975993e-09
[487,] 8.769570e-08 2.335385e-07 3.186662e-08
[488,] 6.267713e-08 2.328839e-07 2.241273e-08
[489,] 5.958939e-08 2.365797e-07 2.138272e-08
[490,] 7.120635e-08 2.360862e-07 2.576818e-08
[491,] 1.403530e-07 2.666235e-07 4.818375e-08
[492,] 4.766556e-08 2.351269e-07 1.684055e-08
[493,] 3.515883e-07 2.190830e-07 1.220175e-07
[494,] 4.585732e-08 2.367642e-07 1.620671e-08
[495,] 5.171764e-08 2.363385e-07 1.836298e-08
[496,] 4.471896e-08 2.363385e-07 1.577825e-08
[497,] 7.040749e-08 2.395424e-07 2.561611e-08
[498,] 6.570534e-08 2.428533e-07 2.391598e-08
[499,] 4.171713e-08 2.551415e-07 1.492315e-08
[500,] 7.753867e-08 2.432507e-07 2.849677e-08
[501,] 1.354930e-07 2.676948e-07 4.482234e-08
[502,] 1.495388e-04 3.869886e-07 1.052598e-04
[503,] 2.860116e-08 2.385095e-07 9.768543e-09
[504,] 2.536916e-08 2.428900e-07 8.476211e-09
[505,] 3.621284e-08 2.439232e-07 1.227841e-08
[506,] 5.607274e-08 2.663643e-07 1.888264e-08
[507,] 4.027293e-08 2.443743e-07 1.352070e-08
[508,] 2.588587e-08 2.442170e-07 8.672155e-09
[509,] 4.003950e-08 2.445089e-07 1.344015e-08
[510,] 7.467667e-08 2.433225e-07 2.553965e-08
[511,] 2.521521e-08 2.464956e-07 8.427894e-09
[512,] 3.967745e-08 2.464489e-07 1.334243e-08
[513,] 2.510148e-08 2.464956e-07 8.380951e-09
[514,] 1.284391e-07 2.450433e-07 4.438831e-08
[515,] 2.563483e-08 2.474638e-07 8.592511e-09
[516,] 3.999364e-08 2.464489e-07 1.345801e-08
[517,] 4.384870e-08 2.460221e-07 1.482767e-08
[518,] 4.403648e-08 2.460221e-07 1.489444e-08
[519,] 8.859955e-08 2.447484e-07 3.037345e-08
[520,] 3.357011e-08 2.447034e-07 1.137498e-08
[521,] 8.936374e-08 2.447484e-07 3.063959e-08
[522,] 8.859955e-08 2.447484e-07 3.037345e-08
[523,] 3.313682e-08 2.444959e-07 1.122055e-08
[524,] 8.277690e-08 2.729250e-07 3.186244e-08
[525,] 4.614587e-07 2.539140e-07 1.768401e-07
[526,] 1.094204e-07 2.676931e-07 3.654477e-08
[527,] 9.072576e-08 2.446098e-07 3.111936e-08
[528,] 1.191371e-07 2.438865e-07 4.084265e-08
[529,] 1.203287e-07 2.439482e-07 4.127260e-08
[530,] 3.932651e-08 2.442059e-07 1.336556e-08
[531,] 1.025892e-07 2.676946e-07 3.427241e-08
[532,] 3.204255e-03 3.153743e-07 1.953457e-03
[533,] 8.692763e-08 2.438255e-07 2.967310e-08
[534,] 1.019057e-07 2.437651e-07 3.484243e-08
[535,] 7.998969e-08 2.790738e-07 2.810978e-08
[536,] 1.780060e-06 2.170674e-07 5.415712e-07
[537,] 1.188344e-07 2.410278e-07 4.021280e-08
[538,] 2.665910e-08 2.820002e-07 8.929854e-09
[539,] 3.204023e-08 2.554253e-07 1.084745e-08
[540,] 3.154329e-08 2.442240e-07 1.066439e-08
[541,] 3.344343e-08 2.446788e-07 1.133401e-08
[542,] 2.823848e-08 2.479849e-07 9.477165e-09
[543,] 8.566382e-08 2.414920e-07 2.903529e-08
[544,] 1.041967e-07 2.444164e-07 3.574478e-08
[545,] 2.591525e-08 2.529720e-07 8.767556e-09
[546,] 2.591619e-08 2.509228e-07 8.763683e-09
[547,] 2.607900e-08 2.528940e-07 8.838517e-09
[548,] 8.459277e-08 2.831544e-07 3.303089e-08
[549,] 1.028825e-04 3.358860e-07 6.202974e-05
[550,] 2.638378e-08 2.407474e-07 8.800448e-09
[551,] 3.363011e-08 2.418647e-07 1.133690e-08
[552,] 1.022250e-07 2.454145e-07 3.521835e-08
[553,] 3.499457e-08 2.739038e-07 1.147749e-08
[554,] 3.146950e-08 2.435888e-07 1.062590e-08
[555,] 3.100174e-08 2.438716e-07 1.046751e-08
[556,] 3.803756e-08 2.429792e-07 1.288686e-08
[557,] 1.366662e-07 3.313651e-07 5.752447e-08
[558,] 1.016265e-07 2.987886e-07 4.086112e-08
[559,] 9.970332e-08 2.449180e-07 3.424508e-08
[560,] 2.530581e-08 2.419570e-07 8.418799e-09
[561,] 3.159181e-08 2.424806e-07 1.064975e-08
[562,] 3.127852e-08 2.423247e-07 1.053874e-08
[563,] 3.036129e-08 2.422044e-07 1.022316e-08
[564,] 2.859885e-08 2.851418e-07 9.962893e-09
[565,] 6.143213e-08 2.426931e-07 2.073410e-08
[566,] 3.030666e-08 2.400304e-07 1.016784e-08
[567,] 3.074460e-08 2.398972e-07 1.031427e-08
[568,] 4.524161e-08 2.930670e-07 1.662192e-08
[569,] 2.350953e-06 2.207589e-07 7.861821e-07
[570,] 3.263484e-08 2.383053e-07 1.090302e-08
[571,] 2.800329e-07 3.349461e-07 1.220278e-07
[572,] 2.552753e-08 2.397772e-07 8.512329e-09
[573,] 1.113145e-07 3.246209e-07 4.416022e-08
[574,] 4.009586e-07 2.948690e-07 1.669628e-07
[575,] 9.328676e-08 2.973796e-07 3.593236e-08
[576,] 2.771689e-07 3.346207e-07 1.185990e-07
[577,] 3.743158e-07 3.059797e-07 1.573755e-07
[578,] 1.372652e-07 2.979386e-07 5.416584e-08
[579,] 2.988034e-08 3.331934e-07 1.045612e-08
[580,] 2.529609e-07 3.620277e-07 1.098474e-07
[581,] 4.299798e-08 3.487825e-07 1.612918e-08
[582,] 6.637772e-07 3.159050e-07 2.848442e-07
[583,] 4.190101e-08 2.421267e-07 1.399615e-08
[584,] 5.799536e-08 2.898832e-07 2.168964e-08
[585,] 2.519617e-07 3.227260e-07 1.042752e-07
[586,] 2.812748e-08 2.434067e-07 9.293480e-09
[587,] 2.853425e-08 2.432796e-07 9.413219e-09
[588,] 2.948835e-08 2.960407e-07 1.018321e-08
[589,] 3.413872e-08 2.449922e-07 1.115083e-08
[590,] 3.539303e-08 2.450117e-07 1.230270e-08
[591,] 2.790435e-08 2.445008e-07 9.225403e-09
[592,] 6.282257e-05 4.090331e-07 4.377136e-05
[593,] 2.820503e-08 2.441424e-07 9.312093e-09
[594,] 3.521755e-08 2.452384e-07 1.147273e-08
[595,] 3.329788e-08 2.433305e-07 1.090646e-08
[596,] 3.405596e-08 2.435924e-07 1.113406e-08
[597,] 3.423784e-08 2.442793e-07 1.118226e-08
[598,] 2.765250e-08 2.434827e-07 9.157265e-09
[599,] 3.423784e-08 2.445890e-07 1.117622e-08
[600,] 2.747265e-08 2.443376e-07 9.109715e-09
[601,] 3.270532e-08 2.451826e-07 1.071058e-08
[602,] 3.405127e-08 2.450361e-07 1.111555e-08
[603,] 5.996438e-08 2.646354e-07 2.019342e-08
[604,] 2.736191e-08 2.439394e-07 9.084898e-09
[605,] 3.327130e-08 2.449352e-07 1.087925e-08
[606,] 3.440798e-08 2.450808e-07 1.121992e-08
[607,] 3.440798e-08 2.450848e-07 1.121988e-08
[608,] 3.368846e-08 2.436193e-07 1.101650e-08
[609,] 2.742452e-08 2.433613e-07 9.099081e-09
[610,] 3.117887e-08 2.456286e-07 1.024987e-08
[611,] 3.475723e-08 2.447877e-07 1.132845e-08
[612,] 3.475723e-08 2.447877e-07 1.132845e-08
[613,] 2.747265e-08 2.433808e-07 9.110000e-09
[614,] 3.440714e-08 2.452334e-07 1.121819e-08
[615,] 3.495642e-08 2.446268e-07 1.139051e-08
[616,] 3.495642e-08 2.444816e-07 1.139207e-08
[617,] 2.607503e-07 2.668467e-07 8.471696e-08
[618,] 3.034176e-08 2.466465e-07 1.000798e-08
[619,] 3.495642e-08 2.441947e-07 1.139519e-08
[620,] 3.108380e-08 2.456891e-07 1.022055e-08
[621,] 2.926226e-04 3.496162e-07 1.905540e-04
[622,] 3.373756e-08 2.428678e-07 1.103580e-08
[623,] 7.343353e-06 2.452004e-07 3.033644e-06
[624,] 3.440714e-08 2.407824e-07 1.126399e-08
[625,] 1.271399e-06 2.368141e-07 4.554085e-07
[626,] 3.475723e-08 2.403243e-07 1.137813e-08
[627,] 3.475723e-08 2.381919e-07 1.141145e-08
[628,] 3.440714e-08 2.398727e-07 1.127613e-08
[629,] 3.458026e-08 2.399812e-07 1.132819e-08
[630,] 3.440714e-08 2.392440e-07 1.128516e-08
[631,] 3.458026e-08 2.397652e-07 1.133127e-08
[632,] 3.389534e-08 2.387398e-07 1.113345e-08
[633,] 3.407314e-08 2.387398e-07 1.118880e-08
[634,] 3.440798e-08 2.384561e-07 1.129769e-08
[635,] 5.339603e-08 2.219959e-07 1.834604e-08
[636,] 3.373756e-08 2.374080e-07 1.110527e-08
[637,] 3.389534e-08 2.370122e-07 1.116215e-08
[638,] 3.373756e-08 2.379363e-07 1.110087e-08
[639,] 3.341798e-08 2.380201e-07 1.099945e-08
[640,] 3.373756e-08 2.382778e-07 1.109537e-08
[641,] 2.731362e-08 2.375167e-07 9.079936e-09
[642,] 2.733133e-08 2.372653e-07 9.084272e-09
[643,] 3.358341e-08 2.376910e-07 1.105660e-08
[644,] 3.341798e-08 2.387374e-07 1.098889e-08
[645,] 3.358341e-08 2.385540e-07 1.104304e-08
[646,] 3.341798e-08 2.382778e-07 1.099553e-08
[647,] 3.358341e-08 2.381909e-07 1.104854e-08
[648,] 3.358341e-08 2.385540e-07 1.104304e-08
[649,] 3.341798e-08 2.391168e-07 1.098370e-08
[650,] 3.341798e-08 2.393128e-07 1.098111e-08
[651,] 3.373756e-08 2.398315e-07 1.107327e-08
[652,] 1.512303e-05 2.590748e-07 6.721176e-06
```
