## Supplementary material for "Characterization of shared and ancestry-specific signals driving complex traits using multi-ancestry fine-mapping": s1_remaining_snps.pvar

```
##FILTER=<ID=PASS,Description="All filters passed">
##reference=ftp://ftp.1000genomes.ebi.ac.uk//vol1/ftp/technical/reference/phase2_reference_assembly_sequence/hs37d5.fa.gz
##contig=<ID=15,assembly=b37,length=102531392>
##ALT=<ID=CNV,Description="Copy Number Polymorphism">
##ALT=<ID=DEL,Description="Deletion">
##ALT=<ID=DUP,Description="Duplication">
##ALT=<ID=INS:ME:ALU,Description="Insertion of ALU element">
##ALT=<ID=INS:ME:LINE1,Description="Insertion of LINE1 element">
##ALT=<ID=INS:ME:SVA,Description="Insertion of SVA element">
##ALT=<ID=INS:MT,Description="Nuclear Mitochondrial Insertion">
##ALT=<ID=INV,Description="Inversion">
##ALT=<ID=CN0,Description="Copy number allele: 0 copies">
##ALT=<ID=CN1,Description="Copy number allele: 1 copy">
##ALT=<ID=CN2,Description="Copy number allele: 2 copies">
##ALT=<ID=CN3,Description="Copy number allele: 3 copies">
##ALT=<ID=CN4,Description="Copy number allele: 4 copies">
##ALT=<ID=CN5,Description="Copy number allele: 5 copies">
##ALT=<ID=CN6,Description="Copy number allele: 6 copies">
##ALT=<ID=CN7,Description="Copy number allele: 7 copies">
##ALT=<ID=CN8,Description="Copy number allele: 8 copies">
##ALT=<ID=CN9,Description="Copy number allele: 9 copies">
##ALT=<ID=CN10,Description="Copy number allele: 10 copies">
##ALT=<ID=CN11,Description="Copy number allele: 11 copies">
##ALT=<ID=CN12,Description="Copy number allele: 12 copies">
##ALT=<ID=CN13,Description="Copy number allele: 13 copies">
##ALT=<ID=CN14,Description="Copy number allele: 14 copies">
##ALT=<ID=CN15,Description="Copy number allele: 15 copies">
##ALT=<ID=CN16,Description="Copy number allele: 16 copies">
##ALT=<ID=CN17,Description="Copy number allele: 17 copies">
##ALT=<ID=CN18,Description="Copy number allele: 18 copies">
##ALT=<ID=CN19,Description="Copy number allele: 19 copies">
##ALT=<ID=CN20,Description="Copy number allele: 20 copies">
##ALT=<ID=CN21,Description="Copy number allele: 21 copies">
##ALT=<ID=CN22,Description="Copy number allele: 22 copies">
##ALT=<ID=CN23,Description="Copy number allele: 23 copies">
##ALT=<ID=CN24,Description="Copy number allele: 24 copies">
##ALT=<ID=CN25,Description="Copy number allele: 25 copies">
##ALT=<ID=CN26,Description="Copy number allele: 26 copies">
##ALT=<ID=CN27,Description="Copy number allele: 27 copies">
##ALT=<ID=CN28,Description="Copy number allele: 28 copies">
##ALT=<ID=CN29,Description="Copy number allele: 29 copies">
##ALT=<ID=CN30,Description="Copy number allele: 30 copies">
##ALT=<ID=CN31,Description="Copy number allele: 31 copies">
##ALT=<ID=CN32,Description="Copy number allele: 32 copies">
##ALT=<ID=CN33,Description="Copy number allele: 33 copies">
##ALT=<ID=CN34,Description="Copy number allele: 34 copies">
##ALT=<ID=CN35,Description="Copy number allele: 35 copies">
##ALT=<ID=CN36,Description="Copy number allele: 36 copies">
##ALT=<ID=CN37,Description="Copy number allele: 37 copies">
##ALT=<ID=CN38,Description="Copy number allele: 38 copies">
##ALT=<ID=CN39,Description="Copy number allele: 39 copies">
##ALT=<ID=CN40,Description="Copy number allele: 40 copies">
##ALT=<ID=CN41,Description="Copy number allele: 41 copies">
##ALT=<ID=CN42,Description="Copy number allele: 42 copies">
##ALT=<ID=CN43,Description="Copy number allele: 43 copies">
##ALT=<ID=CN44,Description="Copy number allele: 44 copies">
##ALT=<ID=CN45,Description="Copy number allele: 45 copies">
##ALT=<ID=CN46,Description="Copy number allele: 46 copies">
##ALT=<ID=CN47,Description="Copy number allele: 47 copies">
##ALT=<ID=CN48,Description="Copy number allele: 48 copies">
##ALT=<ID=CN49,Description="Copy number allele: 49 copies">
##ALT=<ID=CN50,Description="Copy number allele: 50 copies">
##ALT=<ID=CN51,Description="Copy number allele: 51 copies">
##ALT=<ID=CN52,Description="Copy number allele: 52 copies">
##ALT=<ID=CN53,Description="Copy number allele: 53 copies">
##ALT=<ID=CN54,Description="Copy number allele: 54 copies">
##ALT=<ID=CN55,Description="Copy number allele: 55 copies">
##ALT=<ID=CN56,Description="Copy number allele: 56 copies">
##ALT=<ID=CN57,Description="Copy number allele: 57 copies">
##ALT=<ID=CN58,Description="Copy number allele: 58 copies">
##ALT=<ID=CN59,Description="Copy number allele: 59 copies">
##ALT=<ID=CN60,Description="Copy number allele: 60 copies">
##ALT=<ID=CN61,Description="Copy number allele: 61 copies">
##ALT=<ID=CN62,Description="Copy number allele: 62 copies">
##ALT=<ID=CN63,Description="Copy number allele: 63 copies">
##ALT=<ID=CN64,Description="Copy number allele: 64 copies">
##ALT=<ID=CN65,Description="Copy number allele: 65 copies">
##ALT=<ID=CN66,Description="Copy number allele: 66 copies">
##ALT=<ID=CN67,Description="Copy number allele: 67 copies">
##ALT=<ID=CN68,Description="Copy number allele: 68 copies">
##ALT=<ID=CN69,Description="Copy number allele: 69 copies">
##ALT=<ID=CN70,Description="Copy number allele: 70 copies">
##ALT=<ID=CN71,Description="Copy number allele: 71 copies">
##ALT=<ID=CN72,Description="Copy number allele: 72 copies">
##ALT=<ID=CN73,Description="Copy number allele: 73 copies">
##ALT=<ID=CN74,Description="Copy number allele: 74 copies">
##ALT=<ID=CN75,Description="Copy number allele: 75 copies">
##ALT=<ID=CN76,Description="Copy number allele: 76 copies">
##ALT=<ID=CN77,Description="Copy number allele: 77 copies">
##ALT=<ID=CN78,Description="Copy number allele: 78 copies">
##ALT=<ID=CN79,Description="Copy number allele: 79 copies">
##ALT=<ID=CN80,Description="Copy number allele: 80 copies">
##ALT=<ID=CN81,Description="Copy number allele: 81 copies">
##ALT=<ID=CN82,Description="Copy number allele: 82 copies">
##ALT=<ID=CN83,Description="Copy number allele: 83 copies">
##ALT=<ID=CN84,Description="Copy number allele: 84 copies">
##ALT=<ID=CN85,Description="Copy number allele: 85 copies">
##ALT=<ID=CN86,Description="Copy number allele: 86 copies">
##ALT=<ID=CN87,Description="Copy number allele: 87 copies">
##ALT=<ID=CN88,Description="Copy number allele: 88 copies">
##ALT=<ID=CN89,Description="Copy number allele: 89 copies">
##ALT=<ID=CN90,Description="Copy number allele: 90 copies">
##ALT=<ID=CN91,Description="Copy number allele: 91 copies">
##ALT=<ID=CN92,Description="Copy number allele: 92 copies">
##ALT=<ID=CN93,Description="Copy number allele: 93 copies">
##ALT=<ID=CN94,Description="Copy number allele: 94 copies">
##ALT=<ID=CN95,Description="Copy number allele: 95 copies">
##ALT=<ID=CN96,Description="Copy number allele: 96 copies">
##ALT=<ID=CN97,Description="Copy number allele: 97 copies">
##ALT=<ID=CN98,Description="Copy number allele: 98 copies">
##ALT=<ID=CN99,Description="Copy number allele: 99 copies">
##ALT=<ID=CN100,Description="Copy number allele: 100 copies">
##ALT=<ID=CN101,Description="Copy number allele: 101 copies">
##ALT=<ID=CN102,Description="Copy number allele: 102 copies">
##ALT=<ID=CN103,Description="Copy number allele: 103 copies">
##ALT=<ID=CN104,Description="Copy number allele: 104 copies">
##ALT=<ID=CN105,Description="Copy number allele: 105 copies">
##ALT=<ID=CN106,Description="Copy number allele: 106 copies">
##ALT=<ID=CN107,Description="Copy number allele: 107 copies">
##ALT=<ID=CN108,Description="Copy number allele: 108 copies">
##ALT=<ID=CN109,Description="Copy number allele: 109 copies">
##ALT=<ID=CN110,Description="Copy number allele: 110 copies">
##ALT=<ID=CN111,Description="Copy number allele: 111 copies">
##ALT=<ID=CN112,Description="Copy number allele: 112 copies">
##ALT=<ID=CN113,Description="Copy number allele: 113 copies">
##ALT=<ID=CN114,Description="Copy number allele: 114 copies">
##ALT=<ID=CN115,Description="Copy number allele: 115 copies">
##ALT=<ID=CN116,Description="Copy number allele: 116 copies">
##ALT=<ID=CN117,Description="Copy number allele: 117 copies">
##ALT=<ID=CN118,Description="Copy number allele: 118 copies">
##ALT=<ID=CN119,Description="Copy number allele: 119 copies">
##ALT=<ID=CN120,Description="Copy number allele: 120 copies">
##ALT=<ID=CN121,Description="Copy number allele: 121 copies">
##ALT=<ID=CN122,Description="Copy number allele: 122 copies">
##ALT=<ID=CN123,Description="Copy number allele: 123 copies">
##ALT=<ID=CN124,Description="Copy number allele: 124 copies">
##INFO=<ID=CIEND,Number=2,Type=Integer,Description="Confidence interval around END for imprecise variants">
##INFO=<ID=CIPOS,Number=2,Type=Integer,Description="Confidence interval around POS for imprecise variants">
##INFO=<ID=CS,Number=1,Type=String,Description="Source call set.">
##INFO=<ID=END,Number=1,Type=Integer,Description="End coordinate of this variant">
##INFO=<ID=IMPRECISE,Number=0,Type=Flag,Description="Imprecise structural variation">
##INFO=<ID=MC,Number=.,Type=String,Description="Merged calls.">
##INFO=<ID=MEINFO,Number=4,Type=String,Description="Mobile element info of the form NAME,START,END<POLARITY; If there is only 5' OR 3' support for this call, will be NULL NULL for START and END">
##INFO=<ID=MEND,Number=1,Type=Integer,Description="Mitochondrial end coordinate of inserted sequence">
##INFO=<ID=MLEN,Number=1,Type=Integer,Description="Estimated length of mitochondrial insert">
##INFO=<ID=MSTART,Number=1,Type=Integer,Description="Mitochondrial start coordinate of inserted sequence">
##INFO=<ID=SVLEN,Number=.,Type=Integer,Description="SV length. It is only calculated for structural variation MEIs. For other types of SVs; one may calculate the SV length by INFO:END-START+1, or by finding the difference between lengthes of REF and ALT alleles">
##INFO=<ID=SVTYPE,Number=1,Type=String,Description="Type of structural variant">
##INFO=<ID=TSD,Number=1,Type=String,Description="Precise Target Site Duplication for bases, if unknown, value will be NULL">
##INFO=<ID=AC,Number=A,Type=Integer,Description="Total number of alternate alleles in called genotypes">
##INFO=<ID=AF,Number=A,Type=Float,Description="Estimated allele frequency in the range (0,1)">
##INFO=<ID=NS,Number=1,Type=Integer,Description="Number of samples with data">
##INFO=<ID=AN,Number=1,Type=Integer,Description="Total number of alleles in called genotypes">
##INFO=<ID=EAS_AF,Number=A,Type=Float,Description="Allele frequency in the EAS populations calculated from AC and AN, in the range (0,1)">
##INFO=<ID=EUR_AF,Number=A,Type=Float,Description="Allele frequency in the EUR populations calculated from AC and AN, in the range (0,1)">
##INFO=<ID=AFR_AF,Number=A,Type=Float,Description="Allele frequency in the AFR populations calculated from AC and AN, in the range (0,1)">
##INFO=<ID=AMR_AF,Number=A,Type=Float,Description="Allele frequency in the AMR populations calculated from AC and AN, in the range (0,1)">
##INFO=<ID=SAS_AF,Number=A,Type=Float,Description="Allele frequency in the SAS populations calculated from AC and AN, in the range (0,1)">
##INFO=<ID=DP,Number=1,Type=Integer,Description="Total read depth; only low coverage data were counted towards the DP, exome data were not used">
##INFO=<ID=AA,Number=1,Type=String,Description="Ancestral Allele. Format: AA|REF|ALT|IndelType. AA: Ancestral allele, REF:Reference Allele, ALT:Alternate Allele, IndelType:Type of Indel (REF, ALT and IndelType are only defined for indels)">
##INFO=<ID=VT,Number=.,Type=String,Description="indicates what type of variant the line represents">
##INFO=<ID=EX_TARGET,Number=0,Type=Flag,Description="indicates whether a variant is within the exon pull down target boundaries">
##INFO=<ID=MULTI_ALLELIC,Number=0,Type=Flag,Description="indicates whether a site is multi-allelic">
#CHROM	POS	ID	REF	ALT	QUAL	FILTER	INFO
15	82884151	rs140246711	G	A	100	PASS	AC=1133;AF=0.226238;AN=5008;NS=2504;DP=12880;EAS_AF=0.1587;AMR_AF=0.1758;AFR_AF=0.1036;EUR_AF=0.2952;SAS_AF=0.4264;AA=.|||;VT=SNP
15	82887316	rs148258055	G	A	100	PASS	AC=1310;AF=0.261581;AN=5008;NS=2504;DP=14020;EAS_AF=0.1587;AMR_AF=0.1888;AFR_AF=0.2269;EUR_AF=0.3002;SAS_AF=0.4264;AA=.|||;VT=SNP
15	83038438	rs445337	T	C	100	PASS	AC=1139;AF=0.227436;AN=5008;NS=2504;DP=15300;EAS_AF=0.2411;AMR_AF=0.1009;AFR_AF=0.4917;EUR_AF=0.1044;SAS_AF=0.0726;AA=-|||;VT=SNP
15	83213963	rs1267659	C	T	100	PASS	AC=2198;AF=0.438898;AN=5008;NS=2504;DP=18646;EAS_AF=0.4663;AMR_AF=0.3818;AFR_AF=0.4357;EUR_AF=0.4165;SAS_AF=0.4785;AA=.|||;VT=SNP
15	83214154	rs1267658	C	T	100	PASS	AC=3104;AF=0.619808;AN=5008;NS=2504;DP=19780;EAS_AF=0.4673;AMR_AF=0.5591;AFR_AF=0.7867;EUR_AF=0.6541;SAS_AF=0.5593;AA=.|||;VT=SNP
15	83215251	rs1267657	T	C	100	PASS	AC=2211;AF=0.441494;AN=5008;NS=2504;DP=20582;EAS_AF=0.4663;AMR_AF=0.3905;AFR_AF=0.4418;EUR_AF=0.4155;SAS_AF=0.4785;AA=.|||;VT=SNP;EX_TARGET
15	83216793	rs803688	A	G	100	PASS	AC=2207;AF=0.440695;AN=5008;NS=2504;DP=16026;EAS_AF=0.4673;AMR_AF=0.3905;AFR_AF=0.4418;EUR_AF=0.4155;SAS_AF=0.4734;AA=.|||;VT=SNP
15	83216872	rs803687	G	T	100	PASS	AC=2208;AF=0.440895;AN=5008;NS=2504;DP=13864;EAS_AF=0.4673;AMR_AF=0.3905;AFR_AF=0.4425;EUR_AF=0.4145;SAS_AF=0.4744;AA=.|||;VT=SNP
15	83219340	rs803686	G	A	100	PASS	AC=1280;AF=0.255591;AN=5008;NS=2504;DP=20930;EAS_AF=0.2341;AMR_AF=0.1931;AFR_AF=0.1339;EUR_AF=0.325;SAS_AF=0.4151;AA=G|||;VT=SNP
15	83220099	rs1267656	C	T	100	PASS	AC=4038;AF=0.80631;AN=5008;NS=2504;DP=17431;EAS_AF=0.7748;AMR_AF=0.7291;AFR_AF=0.9856;EUR_AF=0.8121;SAS_AF=0.6452;AA=T|||;VT=SNP
15	83223425	rs1145173	A	G	100	PASS	AC=2260;AF=0.451278;AN=5008;NS=2504;DP=22728;EAS_AF=0.4702;AMR_AF=0.3963;AFR_AF=0.4735;EUR_AF=0.4135;SAS_AF=0.4796;AA=A|||;VT=SNP
15	83223616	rs1145172	T	C	100	PASS	AC=2262;AF=0.451677;AN=5008;NS=2504;DP=22235;EAS_AF=0.4702;AMR_AF=0.3963;AFR_AF=0.4735;EUR_AF=0.4155;SAS_AF=0.4796;AA=T|||;VT=SNP
15	83225922	rs1145170	C	T	100	PASS	AC=979;AF=0.195487;AN=5008;NS=2504;DP=19255;EAS_AF=0.1964;AMR_AF=0.1427;AFR_AF=0.0144;EUR_AF=0.2614;SAS_AF=0.409;AA=C|||;VT=SNP
15	83228812	rs28493687	T	C	100	PASS	AC=1849;AF=0.369209;AN=5008;NS=2504;DP=17819;EAS_AF=0.3185;AMR_AF=0.3429;AFR_AF=0.5477;EUR_AF=0.3996;SAS_AF=0.1677;AA=C|||;VT=SNP
15	83229141	rs76496098	T	C	100	PASS	AC=523;AF=0.104433;AN=5008;NS=2504;DP=17505;EAS_AF=0.3175;AMR_AF=0.0692;AFR_AF=0.0144;EUR_AF=0.1044;SAS_AF=0.0317;AA=T|||;VT=SNP
15	83229395	rs10163167	A	G	100	PASS	AC=902;AF=0.180112;AN=5008;NS=2504;DP=19599;EAS_AF=0.3165;AMR_AF=0.1513;AFR_AF=0.1989;EUR_AF=0.1362;SAS_AF=0.0798;AA=A|||;VT=SNP
15	83229542	rs2871011	C	T	100	PASS	AC=1839;AF=0.367212;AN=5008;NS=2504;DP=20658;EAS_AF=0.3165;AMR_AF=0.3429;AFR_AF=0.5477;EUR_AF=0.3956;SAS_AF=0.1636;AA=T|||;VT=SNP
15	83230103	rs6603030	A	G	100	PASS	AC=4048;AF=0.808307;AN=5008;NS=2504;DP=18073;EAS_AF=0.7847;AMR_AF=0.7291;AFR_AF=0.9864;EUR_AF=0.8101;SAS_AF=0.6462;AA=G|||;VT=SNP
15	83231336	rs75311361	T	C	100	PASS	AC=900;AF=0.179712;AN=5008;NS=2504;DP=18960;EAS_AF=0.3175;AMR_AF=0.1513;AFR_AF=0.1982;EUR_AF=0.1342;SAS_AF=0.0798;AA=T|||;VT=SNP
15	83232586	rs17841176	T	C	100	PASS	AC=957;AF=0.191094;AN=5008;NS=2504;DP=16653;EAS_AF=0.2361;AMR_AF=0.2046;AFR_AF=0.2943;EUR_AF=0.1163;SAS_AF=0.0726;AA=T|||;VT=SNP
15	83233157	rs59746564	T	C	100	PASS	AC=874;AF=0.174521;AN=5008;NS=2504;DP=16392;EAS_AF=0.3105;AMR_AF=0.1484;AFR_AF=0.1997;EUR_AF=0.1312;SAS_AF=0.0634;AA=T|||;VT=SNP
15	83235298	rs12592022	T	A	100	PASS	AC=554;AF=0.110623;AN=5008;NS=2504;DP=19109;EAS_AF=0.3046;AMR_AF=0.0692;AFR_AF=0.0318;EUR_AF=0.1252;SAS_AF=0.0317;AA=T|||;VT=SNP
15	83236014	rs783542	G	C	100	PASS	AC=4048;AF=0.808307;AN=5008;NS=2504;DP=19644;EAS_AF=0.7817;AMR_AF=0.7291;AFR_AF=0.9864;EUR_AF=0.8131;SAS_AF=0.6462;AA=C|||;VT=SNP
15	83236050	rs8023333	C	A	100	PASS	AC=915;AF=0.182708;AN=5008;NS=2504;DP=19622;EAS_AF=0.3085;AMR_AF=0.1671;AFR_AF=0.1997;EUR_AF=0.1561;SAS_AF=0.0685;AA=C|||;VT=SNP
15	83237769	rs698500	T	C	100	PASS	AC=2231;AF=0.445487;AN=5008;NS=2504;DP=22064;EAS_AF=0.4663;AMR_AF=0.389;AFR_AF=0.441;EUR_AF=0.4185;SAS_AF=0.498;AA=T|||;VT=SNP
15	83239486	rs783543	A	C	100	PASS	AC=3103;AF=0.619609;AN=5008;NS=2504;DP=14217;EAS_AF=0.4702;AMR_AF=0.5576;AFR_AF=0.7837;EUR_AF=0.6551;SAS_AF=0.5593;AA=A|||;VT=SNP
15	83240293	rs783544	A	C	100	PASS	AC=3973;AF=0.793331;AN=5008;NS=2504;DP=20979;EAS_AF=0.7817;AMR_AF=0.7032;AFR_AF=0.9849;EUR_AF=0.7594;SAS_AF=0.6452;AA=C|||;VT=SNP
15	83241876	rs3809507	A	G	100	PASS	AC=205;AF=0.0409345;AN=5008;NS=2504;DP=19594;EAS_AF=0.0585;AMR_AF=0.0303;AFR_AF=0.0061;EUR_AF=0.0736;SAS_AF=0.044;AA=A|||;VT=SNP
15	83243263	rs783545	C	T	100	PASS	AC=3072;AF=0.613419;AN=5008;NS=2504;DP=16852;EAS_AF=0.4653;AMR_AF=0.5504;AFR_AF=0.7867;EUR_AF=0.6243;SAS_AF=0.5654;AA=T|||;VT=SNP
15	83244680	rs1259180	T	C	100	PASS	AC=2227;AF=0.444688;AN=5008;NS=2504;DP=19648;EAS_AF=0.4673;AMR_AF=0.3876;AFR_AF=0.4402;EUR_AF=0.4175;SAS_AF=0.4959;AA=T|||;VT=SNP
15	83245053	rs60160189	T	C	100	PASS	AC=959;AF=0.191494;AN=5008;NS=2504;DP=18637;EAS_AF=0.2361;AMR_AF=0.2017;AFR_AF=0.2973;EUR_AF=0.1213;SAS_AF=0.0675;AA=T|||;VT=SNP
15	83245326	rs4779032	T	C	100	PASS	AC=3018;AF=0.602636;AN=5008;NS=2504;DP=19450;EAS_AF=0.4663;AMR_AF=0.5231;AFR_AF=0.7837;EUR_AF=0.5905;SAS_AF=0.5675;AA=T|||;VT=SNP
15	83246141	rs2678445	T	A	100	PASS	AC=2155;AF=0.430312;AN=5008;NS=2504;DP=15906;EAS_AF=0.4583;AMR_AF=0.3818;AFR_AF=0.407;EUR_AF=0.4115;SAS_AF=0.4867;AA=T|||;VT=SNP
15	83246718	rs8039549	G	A	100	PASS	AC=1733;AF=0.346046;AN=5008;NS=2504;DP=14989;EAS_AF=0.3115;AMR_AF=0.3156;AFR_AF=0.5446;EUR_AF=0.336;SAS_AF=0.1452;AA=g|||;VT=SNP
15	83246886	rs8028363	T	C	100	PASS	AC=959;AF=0.191494;AN=5008;NS=2504;DP=16609;EAS_AF=0.2361;AMR_AF=0.2017;AFR_AF=0.2973;EUR_AF=0.1213;SAS_AF=0.0675;AA=T|||;VT=SNP
15	83247363	rs35934048	C	T	100	PASS	AC=2223;AF=0.44389;AN=5008;NS=2504;DP=15623;EAS_AF=0.4633;AMR_AF=0.3876;AFR_AF=0.4402;EUR_AF=0.4175;SAS_AF=0.4959;AA=c|||;VT=SNP
15	83248060	rs12903954	A	G	100	PASS	AC=72;AF=0.014377;AN=5008;NS=2504;DP=15717;EAS_AF=0.0347;AMR_AF=0.0101;AFR_AF=0;EUR_AF=0.0219;SAS_AF=0.0082;AA=A|||;VT=SNP
15	83248079	rs10468217	T	C	100	PASS	AC=2736;AF=0.546326;AN=5008;NS=2504;DP=15704;EAS_AF=0.4663;AMR_AF=0.5115;AFR_AF=0.6838;EUR_AF=0.4771;SAS_AF=0.5389;AA=C|||;VT=SNP
15	83249119	rs783531	C	T	100	PASS	AC=2224;AF=0.444089;AN=5008;NS=2504;DP=16163;EAS_AF=0.4663;AMR_AF=0.3862;AFR_AF=0.4402;EUR_AF=0.4175;SAS_AF=0.4949;AA=C|||;VT=SNP
15	83249367	rs783532	C	T	100	PASS	AC=2222;AF=0.44369;AN=5008;NS=2504;DP=15839;EAS_AF=0.4643;AMR_AF=0.3862;AFR_AF=0.4402;EUR_AF=0.4175;SAS_AF=0.4949;AA=C|||;VT=SNP
15	83250186	rs783533	C	T	100	PASS	AC=2648;AF=0.528754;AN=5008;NS=2504;DP=20741;EAS_AF=0.4643;AMR_AF=0.4827;AFR_AF=0.6528;EUR_AF=0.4583;SAS_AF=0.5327;AA=C|||;VT=SNP
15	83250243	rs783534	C	T	100	PASS	AC=2781;AF=0.555312;AN=5008;NS=2504;DP=19936;EAS_AF=0.4643;AMR_AF=0.513;AFR_AF=0.7186;EUR_AF=0.4781;SAS_AF=0.5378;AA=T|||;VT=SNP
15	83250767	rs8032281	G	A	100	PASS	AC=892;AF=0.178115;AN=5008;NS=2504;DP=21481;EAS_AF=0.2351;AMR_AF=0.183;AFR_AF=0.2897;EUR_AF=0.0845;SAS_AF=0.0613;AA=G|||;VT=SNP
15	83252783	rs783536	T	C	100	PASS	AC=2393;AF=0.477835;AN=5008;NS=2504;DP=14691;EAS_AF=0.4663;AMR_AF=0.4294;AFR_AF=0.5129;EUR_AF=0.4483;SAS_AF=0.5072;AA=C|||;VT=SNP
15	83252807	rs783537	A	G	100	PASS	AC=3449;AF=0.688698;AN=5008;NS=2504;DP=13691;EAS_AF=0.4663;AMR_AF=0.634;AFR_AF=0.9705;EUR_AF=0.6531;SAS_AF=0.6125;AA=G|||;VT=SNP
15	83253143	rs783538	C	G	100	PASS	AC=1309;AF=0.261382;AN=5008;NS=2504;DP=15293;EAS_AF=0.2312;AMR_AF=0.1988;AFR_AF=0.1346;EUR_AF=0.334;SAS_AF=0.4335;AA=C|||;VT=SNP
15	83254070	rs783539	A	C	100	PASS	AC=2891;AF=0.577276;AN=5008;NS=2504;DP=18511;EAS_AF=0.4663;AMR_AF=0.5187;AFR_AF=0.7958;EUR_AF=0.4791;SAS_AF=0.5389;AA=C|||;VT=SNP
15	83254708	rs783540	A	G	100	PASS	AC=2229;AF=0.445088;AN=5008;NS=2504;DP=17531;EAS_AF=0.4663;AMR_AF=0.3862;AFR_AF=0.4395;EUR_AF=0.4185;SAS_AF=0.5;AA=A|||;VT=SNP
15	83255061	rs783541	T	C	100	PASS	AC=1055;AF=0.210663;AN=5008;NS=2504;DP=15531;EAS_AF=0.1974;AMR_AF=0.1614;AFR_AF=0.0159;EUR_AF=0.3032;SAS_AF=0.4274;AA=T|||;VT=SNP
15	83255074	rs10520565	C	T	100	PASS	AC=505;AF=0.100839;AN=5008;NS=2504;DP=15807;EAS_AF=0.3115;AMR_AF=0.0692;AFR_AF=0.0053;EUR_AF=0.1044;SAS_AF=0.0317;AA=C|||;VT=SNP
15	83258096	rs803747	A	G	100	PASS	AC=2217;AF=0.442692;AN=5008;NS=2504;DP=19825;EAS_AF=0.4663;AMR_AF=0.3862;AFR_AF=0.4418;EUR_AF=0.4085;SAS_AF=0.4949;AA=A|||;VT=SNP
15	83258986	rs71412256	A	C	100	PASS	AC=2138;AF=0.426917;AN=5008;NS=2504;DP=17913;EAS_AF=0.4444;AMR_AF=0.3732;AFR_AF=0.4123;EUR_AF=0.4026;SAS_AF=0.4918;AA=A|||;VT=SNP
15	83260971	rs34940771	G	A	100	PASS	AC=765;AF=0.152756;AN=5008;NS=2504;DP=21347;EAS_AF=0.1954;AMR_AF=0.0908;AFR_AF=0.0098;EUR_AF=0.16;SAS_AF=0.3384;AA=G|||;VT=SNP
15	83260979	rs28808991	G	C	100	PASS	AC=3291;AF=0.657149;AN=5008;NS=2504;DP=21302;EAS_AF=0.4663;AMR_AF=0.6254;AFR_AF=0.8707;EUR_AF=0.6372;SAS_AF=0.6084;AA=C|||;VT=SNP
15	83261639	rs12148332	C	T	100	PASS	AC=2211;AF=0.441494;AN=5008;NS=2504;DP=15428;EAS_AF=0.4663;AMR_AF=0.3847;AFR_AF=0.438;EUR_AF=0.4076;SAS_AF=0.4959;AA=C|||;VT=SNP
15	83262181	rs2567635	T	G	100	PASS	AC=2205;AF=0.440296;AN=5008;NS=2504;DP=19917;EAS_AF=0.4663;AMR_AF=0.3847;AFR_AF=0.4327;EUR_AF=0.4085;SAS_AF=0.4959;AA=T|||;VT=SNP
15	83263405	rs2678448	G	A	100	PASS	AC=3431;AF=0.685104;AN=5008;NS=2504;DP=20548;EAS_AF=0.4663;AMR_AF=0.634;AFR_AF=0.9705;EUR_AF=0.6392;SAS_AF=0.6084;AA=A|||;VT=SNP
15	83263428	rs2567636	C	T	100	PASS	AC=2204;AF=0.440096;AN=5008;NS=2504;DP=20238;EAS_AF=0.4663;AMR_AF=0.3847;AFR_AF=0.4327;EUR_AF=0.4076;SAS_AF=0.4959;AA=C|||;VT=SNP
15	83263756	rs3970696	T	A	100	PASS	AC=2762;AF=0.551518;AN=5008;NS=2504;DP=22782;EAS_AF=0.4663;AMR_AF=0.5159;AFR_AF=0.6974;EUR_AF=0.4702;SAS_AF=0.5511;AA=A|||;VT=SNP
15	83264459	rs36109438	T	G	100	PASS	AC=2207;AF=0.440695;AN=5008;NS=2504;DP=20786;EAS_AF=0.4653;AMR_AF=0.3833;AFR_AF=0.4357;EUR_AF=0.4085;SAS_AF=0.4959;AA=T|||;VT=SNP
15	83264713	rs28415133	G	C	100	PASS	AC=2733;AF=0.545727;AN=5008;NS=2504;DP=19180;EAS_AF=0.4653;AMR_AF=0.5086;AFR_AF=0.6906;EUR_AF=0.4682;SAS_AF=0.5389;AA=C|||;VT=SNP
15	83266549	rs783530	G	C	100	PASS	AC=2215;AF=0.442292;AN=5008;NS=2504;DP=19725;EAS_AF=0.4663;AMR_AF=0.3847;AFR_AF=0.4395;EUR_AF=0.4085;SAS_AF=0.4969;AA=G|||;VT=SNP
15	83267981	rs783529	A	G	100	PASS	AC=2260;AF=0.451278;AN=5008;NS=2504;DP=16604;EAS_AF=0.4663;AMR_AF=0.3876;AFR_AF=0.472;EUR_AF=0.4085;SAS_AF=0.4969;AA=A|||;VT=SNP
15	83268978	rs12907604	T	C	100	PASS	AC=75;AF=0.014976;AN=5008;NS=2504;DP=18775;EAS_AF=0.0347;AMR_AF=0.0115;AFR_AF=0.0015;EUR_AF=0.0219;SAS_AF=0.0082;AA=t|||;VT=SNP
15	83269090	rs783528	G	A	100	PASS	AC=1082;AF=0.216054;AN=5008;NS=2504;DP=19731;EAS_AF=0.2302;AMR_AF=0.147;AFR_AF=0.1293;EUR_AF=0.2286;SAS_AF=0.3548;AA=G|||;VT=SNP
15	83270898	rs1259176	G	A	100	PASS	AC=1254;AF=0.250399;AN=5008;NS=2504;DP=17505;EAS_AF=0.2312;AMR_AF=0.183;AFR_AF=0.1324;EUR_AF=0.2962;SAS_AF=0.4305;AA=G|||;VT=SNP
15	83271322	rs1259177	C	T	100	PASS	AC=1278;AF=0.255192;AN=5008;NS=2504;DP=14686;EAS_AF=0.2312;AMR_AF=0.1844;AFR_AF=0.1498;EUR_AF=0.2962;SAS_AF=0.4305;AA=C|||;VT=SNP
15	83271426	rs111922042	C	T	100	PASS	AC=97;AF=0.019369;AN=5008;NS=2504;DP=14250;EAS_AF=0.0089;AMR_AF=0.0605;AFR_AF=0;EUR_AF=0.0328;SAS_AF=0.0133;AA=C|||;VT=SNP
15	83272955	rs1313492	A	G	100	PASS	AC=3319;AF=0.66274;AN=5008;NS=2504;DP=17502;EAS_AF=0.4673;AMR_AF=0.6268;AFR_AF=0.8805;EUR_AF=0.6481;SAS_AF=0.6104;AA=G|||;VT=SNP
15	83273906	rs1313493	G	A	100	PASS	AC=3431;AF=0.685104;AN=5008;NS=2504;DP=15508;EAS_AF=0.4673;AMR_AF=0.6311;AFR_AF=0.9705;EUR_AF=0.6392;SAS_AF=0.6094;AA=A|||;VT=SNP
15	83274279	rs1313494	C	T	100	PASS	AC=1276;AF=0.254792;AN=5008;NS=2504;DP=16814;EAS_AF=0.2312;AMR_AF=0.1844;AFR_AF=0.149;EUR_AF=0.2962;SAS_AF=0.4294;AA=C|||;VT=SNP
15	83274314	rs74980302	A	G	100	PASS	AC=95;AF=0.0189696;AN=5008;NS=2504;DP=17491;EAS_AF=0.0179;AMR_AF=0.0259;AFR_AF=0.0008;EUR_AF=0.0547;SAS_AF=0.0031;AA=A|||;VT=SNP
15	83276556	rs71412264	C	G	100	PASS	AC=73;AF=0.0145767;AN=5008;NS=2504;DP=19692;EAS_AF=0.0357;AMR_AF=0.0101;AFR_AF=0;EUR_AF=0.0219;SAS_AF=0.0082;AA=C|||;VT=SNP
15	83278750	rs1259182	C	T	100	PASS	AC=2224;AF=0.444089;AN=5008;NS=2504;DP=12033;EAS_AF=0.4653;AMR_AF=0.3862;AFR_AF=0.4486;EUR_AF=0.4066;SAS_AF=0.4959;AA=C|||;VT=SNP
15	83279433	rs1259183	C	T	100	PASS	AC=2228;AF=0.444888;AN=5008;NS=2504;DP=12337;EAS_AF=0.4663;AMR_AF=0.389;AFR_AF=0.4501;EUR_AF=0.4076;SAS_AF=0.4939;AA=C|||;VT=SNP
15	83279505	rs783520	G	A	100	PASS	AC=3290;AF=0.656949;AN=5008;NS=2504;DP=12342;EAS_AF=0.4663;AMR_AF=0.6254;AFR_AF=0.8707;EUR_AF=0.6382;SAS_AF=0.6063;AA=C|||;VT=SNP
15	83280445	rs783521	A	G	100	PASS	AC=2704;AF=0.539936;AN=5008;NS=2504;DP=15273;EAS_AF=0.4663;AMR_AF=0.4942;AFR_AF=0.6959;EUR_AF=0.4473;SAS_AF=0.5327;AA=G|||;VT=SNP
15	83280613	rs783522	A	G	100	PASS	AC=2705;AF=0.540136;AN=5008;NS=2504;DP=13859;EAS_AF=0.4663;AMR_AF=0.4942;AFR_AF=0.6959;EUR_AF=0.4483;SAS_AF=0.5327;AA=G|||;VT=SNP
15	83281966	rs73439163	C	T	100	PASS	AC=880;AF=0.175719;AN=5008;NS=2504;DP=15717;EAS_AF=0.2341;AMR_AF=0.183;AFR_AF=0.2905;EUR_AF=0.0736;SAS_AF=0.0603;AA=C|||;VT=SNP
15	83282196	rs55924160	C	T	100	PASS	AC=2536;AF=0.50639;AN=5008;NS=2504;DP=14292;EAS_AF=0.4663;AMR_AF=0.4366;AFR_AF=0.6248;EUR_AF=0.4414;SAS_AF=0.5041;AA=T|||;VT=SNP
15	83282628	rs1269134	T	C	100	PASS	AC=2319;AF=0.463059;AN=5008;NS=2504;DP=9749;EAS_AF=0.4663;AMR_AF=0.3991;AFR_AF=0.5144;EUR_AF=0.4066;SAS_AF=0.4939;AA=C|||;VT=SNP
15	83283555	rs783523	C	T	100	PASS	AC=2211;AF=0.441494;AN=5008;NS=2504;DP=18361;EAS_AF=0.4663;AMR_AF=0.3833;AFR_AF=0.441;EUR_AF=0.4066;SAS_AF=0.4939;AA=C|||;VT=SNP
15	83284144	rs783524	A	C	100	PASS	AC=1311;AF=0.261781;AN=5008;NS=2504;DP=18279;EAS_AF=0.2331;AMR_AF=0.2003;AFR_AF=0.1339;EUR_AF=0.334;SAS_AF=0.4335;AA=A|||;VT=SNP
15	83284629	rs783525	T	A	100	PASS	AC=2399;AF=0.479034;AN=5008;NS=2504;DP=15550;EAS_AF=0.4663;AMR_AF=0.4294;AFR_AF=0.525;EUR_AF=0.4404;SAS_AF=0.5051;AA=A|||;VT=SNP
15	83284722	rs12904929	A	C	100	PASS	AC=72;AF=0.014377;AN=5008;NS=2504;DP=15573;EAS_AF=0.0357;AMR_AF=0.0086;AFR_AF=0;EUR_AF=0.0219;SAS_AF=0.0082;AA=A|||;VT=SNP
15	83284804	rs2567632	A	G	100	PASS	AC=1308;AF=0.261182;AN=5008;NS=2504;DP=16909;EAS_AF=0.2312;AMR_AF=0.2003;AFR_AF=0.1339;EUR_AF=0.333;SAS_AF=0.4335;AA=A|||;VT=SNP
15	83284907	rs12901630	G	A	100	PASS	AC=71;AF=0.0141773;AN=5008;NS=2504;DP=15425;EAS_AF=0.0347;AMR_AF=0.0086;AFR_AF=0;EUR_AF=0.0219;SAS_AF=0.0082;AA=G|||;VT=SNP
15	83285795	rs783526	C	A	100	PASS	AC=2209;AF=0.441094;AN=5008;NS=2504;DP=17891;EAS_AF=0.4663;AMR_AF=0.3833;AFR_AF=0.4395;EUR_AF=0.4066;SAS_AF=0.4939;AA=C|||;VT=SNP
15	83285847	rs783527	C	T	100	PASS	AC=2206;AF=0.440495;AN=5008;NS=2504;DP=18690;EAS_AF=0.4663;AMR_AF=0.3833;AFR_AF=0.4387;EUR_AF=0.4046;SAS_AF=0.4939;AA=C|||;VT=SNP
15	83287500	rs34186444	A	G	100	PASS	AC=2227;AF=0.444688;AN=5008;NS=2504;DP=20407;EAS_AF=0.4663;AMR_AF=0.3847;AFR_AF=0.4508;EUR_AF=0.4076;SAS_AF=0.4949;AA=A|||;VT=SNP
15	83290111	rs57181760	G	A	100	PASS	AC=2209;AF=0.441094;AN=5008;NS=2504;DP=15630;EAS_AF=0.4663;AMR_AF=0.3833;AFR_AF=0.4402;EUR_AF=0.4066;SAS_AF=0.4928;AA=G|||;VT=SNP
15	83290138	rs112478508	C	T	100	PASS	AC=1045;AF=0.208666;AN=5008;NS=2504;DP=16865;EAS_AF=0.1954;AMR_AF=0.1614;AFR_AF=0.0166;EUR_AF=0.2992;SAS_AF=0.4223;AA=C|||;VT=SNP
15	83290588	rs76307081	C	T	100	PASS	AC=60;AF=0.0119808;AN=5008;NS=2504;DP=19895;EAS_AF=0.0258;AMR_AF=0.0029;AFR_AF=0.0008;EUR_AF=0.0169;SAS_AF=0.0143;AA=C|||;VT=SNP
15	83292304	rs12911812	G	A	100	PASS	AC=72;AF=0.014377;AN=5008;NS=2504;DP=15272;EAS_AF=0.0357;AMR_AF=0.0086;AFR_AF=0;EUR_AF=0.0219;SAS_AF=0.0082;AA=G|||;VT=SNP
15	83293028	rs17158390	A	G	100	PASS	AC=2370;AF=0.473243;AN=5008;NS=2504;DP=18847;EAS_AF=0.4663;AMR_AF=0.4135;AFR_AF=0.5318;EUR_AF=0.4195;SAS_AF=0.499;AA=G|||;VT=SNP
15	83294436	rs7167880	G	A	100	PASS	AC=2385;AF=0.476238;AN=5008;NS=2504;DP=18319;EAS_AF=0.4663;AMR_AF=0.4294;AFR_AF=0.5166;EUR_AF=0.4374;SAS_AF=0.5051;AA=A|||;VT=SNP
15	83295244	rs2870966	G	A	100	PASS	AC=2361;AF=0.471446;AN=5008;NS=2504;DP=16403;EAS_AF=0.4663;AMR_AF=0.4135;AFR_AF=0.5227;EUR_AF=0.4215;SAS_AF=0.5;AA=A|||;VT=SNP
15	83296545	rs11855735	A	T	100	PASS	AC=2424;AF=0.484026;AN=5008;NS=2504;DP=18793;EAS_AF=0.4673;AMR_AF=0.4323;AFR_AF=0.5431;EUR_AF=0.4394;SAS_AF=0.5041;AA=T|||;VT=SNP
15	83297138	rs10400906	C	T	100	PASS	AC=2315;AF=0.46226;AN=5008;NS=2504;DP=20041;EAS_AF=0.4673;AMR_AF=0.3991;AFR_AF=0.5136;EUR_AF=0.4046;SAS_AF=0.4918;AA=T|||;VT=SNP
15	83297613	rs7182403	C	T	100	PASS	AC=2403;AF=0.479832;AN=5008;NS=2504;DP=20982;EAS_AF=0.4673;AMR_AF=0.4323;AFR_AF=0.5287;EUR_AF=0.4384;SAS_AF=0.5031;AA=T|||;VT=SNP
15	83297936	rs7165125	C	G	100	PASS	AC=2754;AF=0.54992;AN=5008;NS=2504;DP=18076;EAS_AF=0.4673;AMR_AF=0.5115;AFR_AF=0.7073;EUR_AF=0.4652;SAS_AF=0.5368;AA=G|||;VT=SNP
15	83299364	rs28374463	A	C	100	PASS	AC=2226;AF=0.444489;AN=5008;NS=2504;DP=18652;EAS_AF=0.4673;AMR_AF=0.3862;AFR_AF=0.4508;EUR_AF=0.4066;SAS_AF=0.4928;AA=A|||;VT=SNP
15	83299461	rs8033106	C	T	100	PASS	AC=3945;AF=0.78774;AN=5008;NS=2504;DP=19877;EAS_AF=0.7808;AMR_AF=0.7017;AFR_AF=0.9849;EUR_AF=0.7416;SAS_AF=0.637;AA=T|||;VT=SNP
15	83299956	rs62009945	T	A	100	PASS	AC=1047;AF=0.209065;AN=5008;NS=2504;DP=18759;EAS_AF=0.1954;AMR_AF=0.1628;AFR_AF=0.0159;EUR_AF=0.3022;SAS_AF=0.4213;AA=T|||;VT=SNP
15	83300937	rs7181761	A	G	100	PASS	AC=2294;AF=0.458067;AN=5008;NS=2504;DP=12590;EAS_AF=0.4692;AMR_AF=0.4049;AFR_AF=0.5303;EUR_AF=0.3678;SAS_AF=0.4796;AA=G|||;VT=SNP
15	83301029	rs2870965	A	G	100	PASS	AC=3435;AF=0.685903;AN=5008;NS=2504;DP=14619;EAS_AF=0.4752;AMR_AF=0.6311;AFR_AF=0.9705;EUR_AF=0.6372;SAS_AF=0.6074;AA=G|||;VT=SNP
15	83302248	rs112219333	C	T	100	PASS	AC=993;AF=0.198283;AN=5008;NS=2504;DP=16657;EAS_AF=0.1964;AMR_AF=0.1441;AFR_AF=0.0166;EUR_AF=0.2644;SAS_AF=0.4162;AA=C|||;VT=SNP
15	83305550	rs17356528	A	G	100	PASS	AC=1316;AF=0.26278;AN=5008;NS=2504;DP=19953;EAS_AF=0.2321;AMR_AF=0.2017;AFR_AF=0.1339;EUR_AF=0.333;SAS_AF=0.4397;AA=A|||;VT=SNP
15	83306447	rs12916980	C	G	100	PASS	AC=2535;AF=0.50619;AN=5008;NS=2504;DP=17920;EAS_AF=0.4663;AMR_AF=0.4337;AFR_AF=0.6241;EUR_AF=0.4404;SAS_AF=0.5072;AA=G|||;VT=SNP
15	83307063	rs1594511	T	A	100	PASS	AC=2343;AF=0.467851;AN=5008;NS=2504;DP=20340;EAS_AF=0.4663;AMR_AF=0.389;AFR_AF=0.5371;EUR_AF=0.4066;SAS_AF=0.4949;AA=T|||;VT=SNP
15	83307677	rs11635044	T	C	100	PASS	AC=672;AF=0.134185;AN=5008;NS=2504;DP=18765;EAS_AF=0.1647;AMR_AF=0.1499;AFR_AF=0.0651;EUR_AF=0.0537;SAS_AF=0.2679;AA=T|||;VT=SNP
15	83308136	rs60451143	C	T	100	PASS	AC=880;AF=0.175719;AN=5008;NS=2504;DP=18472;EAS_AF=0.2341;AMR_AF=0.1801;AFR_AF=0.2912;EUR_AF=0.0746;SAS_AF=0.0603;AA=C|||;VT=SNP
15	83309108	rs7171180	T	C	100	PASS	AC=3289;AF=0.656749;AN=5008;NS=2504;DP=21470;EAS_AF=0.4663;AMR_AF=0.6225;AFR_AF=0.8729;EUR_AF=0.6352;SAS_AF=0.6074;AA=C|||;VT=SNP
15	83310625	rs1367841	A	G	100	PASS	AC=1718;AF=0.343051;AN=5008;NS=2504;DP=18099;EAS_AF=0.5337;AMR_AF=0.3761;AFR_AF=0.1271;EUR_AF=0.3648;SAS_AF=0.3926;AA=A|||;VT=SNP
15	83310835	rs4778686	A	G	100	PASS	AC=2504;AF=0.5;AN=5008;NS=2504;DP=18939;EAS_AF=0.5337;AMR_AF=0.5778;AFR_AF=0.3775;EUR_AF=0.5736;SAS_AF=0.5;AA=A|||;VT=SNP
15	83314953	rs71412266	C	T	100	PASS	AC=577;AF=0.115216;AN=5008;NS=2504;DP=14416;EAS_AF=0.1617;AMR_AF=0.1369;AFR_AF=0.0038;EUR_AF=0.0517;SAS_AF=0.2679;AA=C|||;VT=SNP
15	83315731	rs11635624	C	A	100	PASS	AC=1598;AF=0.319089;AN=5008;NS=2504;DP=13121;EAS_AF=0.5506;AMR_AF=0.3703;AFR_AF=0.0295;EUR_AF=0.3519;SAS_AF=0.4018;AA=C|||;VT=SNP
15	83315860	rs57217657	C	T	100	PASS	AC=940;AF=0.1877;AN=5008;NS=2504;DP=11359;EAS_AF=0.2183;AMR_AF=0.2046;AFR_AF=0.298;EUR_AF=0.1213;SAS_AF=0.0634;AA=C|||;VT=SNP
15	83317767	rs4779039	C	G	100	PASS	AC=1731;AF=0.345647;AN=5008;NS=2504;DP=18632;EAS_AF=0.5516;AMR_AF=0.3761;AFR_AF=0.1263;EUR_AF=0.3529;SAS_AF=0.4008;AA=C|||;VT=SNP
15	83318202	rs11631963	T	C	100	PASS	AC=2536;AF=0.50639;AN=5008;NS=2504;DP=17802;EAS_AF=0.5516;AMR_AF=0.5965;AFR_AF=0.3623;EUR_AF=0.5805;SAS_AF=0.5143;AA=C|||;VT=SNP
15	83319622	rs7495972	G	C	100	PASS	AC=967;AF=0.193091;AN=5008;NS=2504;DP=17023;EAS_AF=0.2361;AMR_AF=0.2017;AFR_AF=0.3033;EUR_AF=0.1223;SAS_AF=0.0665;AA=G|||;VT=SNP
15	83320637	rs7165129	G	T	100	PASS	AC=4018;AF=0.802316;AN=5008;NS=2504;DP=14834;EAS_AF=0.8036;AMR_AF=0.8559;AFR_AF=0.9849;EUR_AF=0.7356;SAS_AF=0.5849;AA=T|||;VT=SNP
15	83321336	rs11637433	A	G	100	PASS	AC=2655;AF=0.530152;AN=5008;NS=2504;DP=18242;EAS_AF=0.5337;AMR_AF=0.6095;AFR_AF=0.4607;EUR_AF=0.5805;SAS_AF=0.5123;AA=G|||;VT=SNP
15	83323255	rs1864700	C	G	100	PASS	AC=971;AF=0.19389;AN=5008;NS=2504;DP=19806;EAS_AF=0.2351;AMR_AF=0.2032;AFR_AF=0.3064;EUR_AF=0.1223;SAS_AF=0.0665;AA=C|||;VT=SNP
15	83323318	rs1864699	A	G	100	PASS	AC=2515;AF=0.502196;AN=5008;NS=2504;DP=21530;EAS_AF=0.5337;AMR_AF=0.5965;AFR_AF=0.3631;EUR_AF=0.5805;SAS_AF=0.5102;AA=G|||;VT=SNP
15	83323688	rs2099259	C	T	100	PASS	AC=2156;AF=0.430511;AN=5008;NS=2504;DP=17481;EAS_AF=0.5337;AMR_AF=0.4841;AFR_AF=0.2118;EUR_AF=0.5219;SAS_AF=0.4877;AA=C|||;VT=SNP
15	83325293	rs12917094	T	C	100	PASS	AC=72;AF=0.014377;AN=5008;NS=2504;DP=15223;EAS_AF=0.0347;AMR_AF=0.0086;AFR_AF=0;EUR_AF=0.0219;SAS_AF=0.0092;AA=T|||;VT=SNP
15	83325529	rs66793760	G	A	100	PASS	AC=1106;AF=0.220847;AN=5008;NS=2504;DP=15401;EAS_AF=0.2351;AMR_AF=0.2075;AFR_AF=0.4054;EUR_AF=0.1233;SAS_AF=0.0665;AA=G|||;VT=SNP
15	83326051	rs7496727	C	A	100	PASS	AC=321;AF=0.0640974;AN=5008;NS=2504;DP=18783;EAS_AF=0.0268;AMR_AF=0.134;AFR_AF=0.0083;EUR_AF=0.1362;SAS_AF=0.0542;AA=C|||;VT=SNP
15	83326938	rs11633829	C	T	100	PASS	AC=1568;AF=0.313099;AN=5008;NS=2504;DP=21112;EAS_AF=0.5298;AMR_AF=0.3617;AFR_AF=0.0287;EUR_AF=0.3519;SAS_AF=0.3998;AA=C|||;VT=SNP
15	83328542	rs11635442	C	G	100	PASS	AC=1052;AF=0.210064;AN=5008;NS=2504;DP=19788;EAS_AF=0.2153;AMR_AF=0.2983;AFR_AF=0.0159;EUR_AF=0.2475;SAS_AF=0.3661;AA=C|||;VT=SNP
15	83331155	rs2278355	C	T	100	PASS	AC=2486;AF=0.496406;AN=5008;NS=2504;DP=18731;EAS_AF=0.5179;AMR_AF=0.5951;AFR_AF=0.3616;EUR_AF=0.5706;SAS_AF=0.5102;AA=T|||;VT=SNP
15	83334419	rs7494860	T	C	100	PASS	AC=2521;AF=0.503395;AN=5008;NS=2504;DP=18861;EAS_AF=0.5337;AMR_AF=0.598;AFR_AF=0.3623;EUR_AF=0.5805;SAS_AF=0.5164;AA=C|||;VT=SNP
15	83335875	rs6603033	A	C	100	PASS	AC=2676;AF=0.534345;AN=5008;NS=2504;DP=18702;EAS_AF=0.5347;AMR_AF=0.6124;AFR_AF=0.4705;EUR_AF=0.5815;SAS_AF=0.5164;AA=C|||;VT=SNP
15	83336872	rs72630438	C	T	100	PASS	AC=364;AF=0.0726837;AN=5008;NS=2504;DP=19766;EAS_AF=0.1071;AMR_AF=0.0331;AFR_AF=0.0855;EUR_AF=0.0746;SAS_AF=0.046;AA=C|||;VT=SNP
15	83337059	rs4779041	G	A	100	PASS	AC=1709;AF=0.341254;AN=5008;NS=2504;DP=20807;EAS_AF=0.5337;AMR_AF=0.3761;AFR_AF=0.1248;EUR_AF=0.3529;SAS_AF=0.3988;AA=G|||;VT=SNP
15	83338505	rs35734713	G	C	100	PASS	AC=1050;AF=0.209665;AN=5008;NS=2504;DP=16335;EAS_AF=0.2153;AMR_AF=0.2983;AFR_AF=0.0227;EUR_AF=0.2465;SAS_AF=0.3558;AA=-|||;VT=SNP
15	83338544	rs4779042	A	G	100	PASS	AC=1098;AF=0.219249;AN=5008;NS=2504;DP=16047;EAS_AF=0.3194;AMR_AF=0.1888;AFR_AF=0.2035;EUR_AF=0.2753;SAS_AF=0.1012;AA=-|||;VT=SNP
15	83338732	rs67205493	G	A	100	PASS	AC=856;AF=0.170927;AN=5008;NS=2504;DP=7937;EAS_AF=0.2331;AMR_AF=0.1974;AFR_AF=0.2239;EUR_AF=0.1223;SAS_AF=0.0665;AA=g|||;VT=SNP
15	83339353	rs4779044	A	C	100	PASS	AC=2518;AF=0.502796;AN=5008;NS=2504;DP=17814;EAS_AF=0.5337;AMR_AF=0.5994;AFR_AF=0.3638;EUR_AF=0.5805;SAS_AF=0.5102;AA=C|||;VT=SNP
15	83339500	rs11635476	A	G	100	PASS	AC=1066;AF=0.212859;AN=5008;NS=2504;DP=15889;EAS_AF=0.2192;AMR_AF=0.2983;AFR_AF=0.0234;EUR_AF=0.2475;SAS_AF=0.3661;AA=A|||;VT=SNP
15	83339853	rs6422424	A	G	100	PASS	AC=3763;AF=0.751398;AN=5008;NS=2504;DP=16468;EAS_AF=0.7688;AMR_AF=0.8199;AFR_AF=0.8676;EUR_AF=0.7038;SAS_AF=0.5767;AA=G|||;VT=SNP
15	83339895	rs117959961	C	T	100	PASS	AC=509;AF=0.101637;AN=5008;NS=2504;DP=17177;EAS_AF=0.3145;AMR_AF=0.072;AFR_AF=0.0038;EUR_AF=0.1044;SAS_AF=0.0327;AA=C|||;VT=SNP
15	83340571	rs7183881	A	G	100	PASS	AC=2668;AF=0.532748;AN=5008;NS=2504;DP=18310;EAS_AF=0.5337;AMR_AF=0.611;AFR_AF=0.4713;EUR_AF=0.5805;SAS_AF=0.5102;AA=G|||;VT=SNP
15	83340689	rs7166248	A	G	100	PASS	AC=2517;AF=0.502596;AN=5008;NS=2504;DP=16664;EAS_AF=0.5337;AMR_AF=0.598;AFR_AF=0.3638;EUR_AF=0.5805;SAS_AF=0.5102;AA=a|||;VT=SNP
15	83342028	rs28667458	A	G	100	PASS	AC=2517;AF=0.502596;AN=5008;NS=2504;DP=13901;EAS_AF=0.5337;AMR_AF=0.598;AFR_AF=0.3638;EUR_AF=0.5805;SAS_AF=0.5102;AA=G|||;VT=SNP
15	83342381	rs12908713	A	T	100	PASS	AC=4020;AF=0.802716;AN=5008;NS=2504;DP=16097;EAS_AF=0.8046;AMR_AF=0.8573;AFR_AF=0.9849;EUR_AF=0.7356;SAS_AF=0.5849;AA=T|||;VT=SNP
15	83342772	rs4779046	A	G	100	PASS	AC=3943;AF=0.78734;AN=5008;NS=2504;DP=16298;EAS_AF=0.8085;AMR_AF=0.8329;AFR_AF=0.9433;EUR_AF=0.7266;SAS_AF=0.5849;AA=G|||;VT=SNP
15	83344869	rs1431717	T	C	100	PASS	AC=1077;AF=0.215056;AN=5008;NS=2504;DP=20527;EAS_AF=0.2202;AMR_AF=0.2983;AFR_AF=0.0234;EUR_AF=0.2575;SAS_AF=0.3661;AA=T|||;VT=SNP
15	83345536	rs7496954	T	G	100	PASS	AC=2593;AF=0.517772;AN=5008;NS=2504;DP=20767;EAS_AF=0.5337;AMR_AF=0.5994;AFR_AF=0.4206;EUR_AF=0.5805;SAS_AF=0.5102;AA=G|||;VT=SNP
15	83350617	rs1075845	C	T	100	PASS	AC=1266;AF=0.252796;AN=5008;NS=2504;DP=17663;EAS_AF=0.2351;AMR_AF=0.1873;AFR_AF=0.5182;EUR_AF=0.1501;SAS_AF=0.0644;AA=T|||;VT=SNP
15	83352056	rs8040293	A	G	100	PASS	AC=2517;AF=0.502596;AN=5008;NS=2504;DP=15323;EAS_AF=0.5337;AMR_AF=0.598;AFR_AF=0.3638;EUR_AF=0.5805;SAS_AF=0.5102;AA=G|||;VT=SNP
15	83352282	rs11638815	A	C	100	PASS	AC=1044;AF=0.208466;AN=5008;NS=2504;DP=18779;EAS_AF=0.2183;AMR_AF=0.2983;AFR_AF=0.0159;EUR_AF=0.2455;SAS_AF=0.3569;AA=A|||;VT=SNP
15	83355634	rs7178350	A	C	100	PASS	AC=2532;AF=0.505591;AN=5008;NS=2504;DP=15862;EAS_AF=0.5337;AMR_AF=0.5994;AFR_AF=0.3616;EUR_AF=0.5954;SAS_AF=0.5123;AA=C|||;VT=SNP
15	83356259	rs8043401	A	G	100	PASS	AC=2685;AF=0.536142;AN=5008;NS=2504;DP=19233;EAS_AF=0.5337;AMR_AF=0.6124;AFR_AF=0.4705;EUR_AF=0.5954;SAS_AF=0.5123;AA=G|||;VT=SNP
15	83356728	rs8040152	C	T	100	PASS	AC=669;AF=0.133586;AN=5008;NS=2504;DP=16600;EAS_AF=0.3155;AMR_AF=0.0793;AFR_AF=0.1112;EUR_AF=0.1064;SAS_AF=0.0429;AA=C|||;VT=SNP
15	83358388	rs17841171	A	G	100	PASS	AC=520;AF=0.103834;AN=5008;NS=2504;DP=20232;EAS_AF=0.3135;AMR_AF=0.072;AFR_AF=0.0045;EUR_AF=0.1054;SAS_AF=0.0429;AA=A|||;VT=SNP
15	83361080	rs17158366	C	A	100	PASS	AC=957;AF=0.191094;AN=5008;NS=2504;DP=15581;EAS_AF=0.2361;AMR_AF=0.1988;AFR_AF=0.298;EUR_AF=0.1223;SAS_AF=0.0654;AA=C|||;VT=SNP
15	83361663	rs4779048	A	G	100	PASS	AC=1058;AF=0.211262;AN=5008;NS=2504;DP=13144;EAS_AF=0.2192;AMR_AF=0.2983;AFR_AF=0.0234;EUR_AF=0.2465;SAS_AF=0.3589;AA=A|||;VT=SNP
15	83361774	rs4779049	A	C	100	PASS	AC=1059;AF=0.211462;AN=5008;NS=2504;DP=10276;EAS_AF=0.2192;AMR_AF=0.2997;AFR_AF=0.0234;EUR_AF=0.2465;SAS_AF=0.3589;AA=A|||;VT=SNP
15	83362160	rs7184045	G	C	100	PASS	AC=1408;AF=0.28115;AN=5008;NS=2504;DP=10541;EAS_AF=0.3125;AMR_AF=0.2738;AFR_AF=0.3351;EUR_AF=0.3161;SAS_AF=0.1452;AA=G|||;VT=SNP
15	83362758	rs28595450	T	C	100	PASS	AC=1403;AF=0.280152;AN=5008;NS=2504;DP=17343;EAS_AF=0.3125;AMR_AF=0.2738;AFR_AF=0.3313;EUR_AF=0.3161;SAS_AF=0.1452;AA=T|||;VT=SNP
15	83362809	rs138748233	G	A	100	PASS	AC=531;AF=0.10603;AN=5008;NS=2504;DP=16888;EAS_AF=0.3125;AMR_AF=0.072;AFR_AF=0.0136;EUR_AF=0.1054;SAS_AF=0.0429;AA=G|||;VT=SNP
15	83363323	rs12438312	G	A	100	PASS	AC=2458;AF=0.490815;AN=5008;NS=2504;DP=15754;EAS_AF=0.5317;AMR_AF=0.572;AFR_AF=0.354;EUR_AF=0.5626;SAS_AF=0.502;AA=-|||;VT=SNP
15	83363347	rs12438334	G	A	100	PASS	AC=1404;AF=0.280351;AN=5008;NS=2504;DP=16629;EAS_AF=0.3125;AMR_AF=0.2738;AFR_AF=0.3313;EUR_AF=0.3161;SAS_AF=0.1462;AA=g|||;VT=SNP
15	83363887	rs57578325	C	T	100	PASS	AC=956;AF=0.190895;AN=5008;NS=2504;DP=12612;EAS_AF=0.2371;AMR_AF=0.196;AFR_AF=0.3003;EUR_AF=0.1213;SAS_AF=0.0634;AA=C|||;VT=SNP
15	83363938	rs12442686	A	G	100	PASS	AC=2542;AF=0.507588;AN=5008;NS=2504;DP=15857;EAS_AF=0.5337;AMR_AF=0.6066;AFR_AF=0.3623;EUR_AF=0.5964;SAS_AF=0.5153;AA=G|||;VT=SNP
15	83364938	rs55870914	G	T	100	PASS	AC=944;AF=0.188498;AN=5008;NS=2504;DP=20291;EAS_AF=0.2361;AMR_AF=0.1945;AFR_AF=0.2927;EUR_AF=0.1213;SAS_AF=0.0634;AA=G|||;VT=SNP
15	83365910	rs62011675	C	T	100	PASS	AC=1052;AF=0.210064;AN=5008;NS=2504;DP=14482;EAS_AF=0.2192;AMR_AF=0.2983;AFR_AF=0.0227;EUR_AF=0.2445;SAS_AF=0.3558;AA=C|||;VT=SNP
15	83366042	rs11639010	C	T	100	PASS	AC=1053;AF=0.210264;AN=5008;NS=2504;DP=15846;EAS_AF=0.2192;AMR_AF=0.2983;AFR_AF=0.0234;EUR_AF=0.2445;SAS_AF=0.3558;AA=C|||;VT=SNP
15	83366296	rs10906984	A	C	100	PASS	AC=2656;AF=0.530351;AN=5008;NS=2504;DP=19156;EAS_AF=0.5317;AMR_AF=0.6124;AFR_AF=0.4493;EUR_AF=0.5964;SAS_AF=0.5123;AA=C|||;VT=SNP
15	83367732	rs17841169	C	T	100	PASS	AC=852;AF=0.170128;AN=5008;NS=2504;DP=21166;EAS_AF=0.2361;AMR_AF=0.1902;AFR_AF=0.2239;EUR_AF=0.1233;SAS_AF=0.0634;AA=C|||;VT=SNP
15	83368514	rs9652567	T	G	100	PASS	AC=2527;AF=0.504593;AN=5008;NS=2504;DP=14981;EAS_AF=0.5317;AMR_AF=0.6066;AFR_AF=0.3525;EUR_AF=0.5964;SAS_AF=0.5153;AA=G|||;VT=SNP
15	83368738	rs4779050	T	G	100	PASS	AC=2535;AF=0.50619;AN=5008;NS=2504;DP=15582;EAS_AF=0.5317;AMR_AF=0.6066;AFR_AF=0.3585;EUR_AF=0.5964;SAS_AF=0.5153;AA=G|||;VT=SNP
15	83370171	rs4779051	A	C	100	PASS	AC=3719;AF=0.742612;AN=5008;NS=2504;DP=17833;EAS_AF=0.7431;AMR_AF=0.7839;AFR_AF=0.9009;EUR_AF=0.6829;SAS_AF=0.5603;AA=C|||;VT=SNP
15	83371566	rs4779052	A	G	100	PASS	AC=3813;AF=0.761382;AN=5008;NS=2504;DP=15992;EAS_AF=0.7718;AMR_AF=0.8228;AFR_AF=0.8873;EUR_AF=0.7207;SAS_AF=0.5787;AA=g|||;VT=SNP
15	83371598	rs4779053	T	C	100	PASS	AC=2701;AF=0.539337;AN=5008;NS=2504;DP=16391;EAS_AF=0.5347;AMR_AF=0.611;AFR_AF=0.4818;EUR_AF=0.5964;SAS_AF=0.5123;AA=N|||;VT=SNP
15	83373033	rs147248036	T	C	100	PASS	AC=669;AF=0.133586;AN=5008;NS=2504;DP=18341;EAS_AF=0.3165;AMR_AF=0.0793;AFR_AF=0.1104;EUR_AF=0.1064;SAS_AF=0.0429;AA=t|||;VT=SNP
15	83373943	rs12911134	C	G	100	PASS	AC=2514;AF=0.501997;AN=5008;NS=2504;DP=19534;EAS_AF=0.5347;AMR_AF=0.5836;AFR_AF=0.3805;EUR_AF=0.5696;SAS_AF=0.5051;AA=c|||;VT=SNP
15	83381199	rs78104714	C	G	100	PASS	AC=570;AF=0.113818;AN=5008;NS=2504;DP=22091;EAS_AF=0.3135;AMR_AF=0.1239;AFR_AF=0.0159;EUR_AF=0.1044;SAS_AF=0.0429;AA=C|||;VT=SNP
15	83382102	rs12148608	G	A	100	PASS	AC=557;AF=0.111222;AN=5008;NS=2504;DP=18772;EAS_AF=0.3135;AMR_AF=0.121;AFR_AF=0.0068;EUR_AF=0.1034;SAS_AF=0.045;AA=G|||;VT=SNP
15	83385477	rs28828695	G	A	100	PASS	AC=1012;AF=0.202077;AN=5008;NS=2504;DP=18131;EAS_AF=0.2242;AMR_AF=0.2435;AFR_AF=0.0212;EUR_AF=0.2396;SAS_AF=0.3558;AA=G|||;VT=SNP
15	83385992	rs56297905	G	A	100	PASS	AC=1011;AF=0.201877;AN=5008;NS=2504;DP=17456;EAS_AF=0.2232;AMR_AF=0.2435;AFR_AF=0.0212;EUR_AF=0.2396;SAS_AF=0.3558;AA=G|||;VT=SNP
15	83386567	rs59669012	C	T	100	PASS	AC=911;AF=0.181909;AN=5008;NS=2504;DP=14331;EAS_AF=0.2798;AMR_AF=0.1988;AFR_AF=0.2262;EUR_AF=0.1282;SAS_AF=0.0644;AA=c|||;VT=SNP
15	83387357	rs12437785	T	A	100	PASS	AC=1224;AF=0.244409;AN=5008;NS=2504;DP=16916;EAS_AF=0.2232;AMR_AF=0.317;AFR_AF=0.1241;EUR_AF=0.2545;SAS_AF=0.3671;AA=T|||;VT=SNP
15	83387752	rs7182320	G	A	100	PASS	AC=1433;AF=0.286142;AN=5008;NS=2504;DP=16958;EAS_AF=0.2222;AMR_AF=0.3559;AFR_AF=0.2035;EUR_AF=0.2992;SAS_AF=0.4008;AA=A|||;VT=SNP
15	83388726	rs4779056	A	G	100	PASS	AC=1020;AF=0.203674;AN=5008;NS=2504;DP=13712;EAS_AF=0.2222;AMR_AF=0.2493;AFR_AF=0.0219;EUR_AF=0.2396;SAS_AF=0.3609;AA=A|||;VT=SNP
15	83389209	rs57154772	T	C	100	PASS	AC=1146;AF=0.228834;AN=5008;NS=2504;DP=7773;EAS_AF=0.2788;AMR_AF=0.2089;AFR_AF=0.3986;EUR_AF=0.1292;SAS_AF=0.0644;AA=t|||;VT=SNP
15	83389440	rs28719490	A	G	100	PASS	AC=3919;AF=0.782548;AN=5008;NS=2504;DP=9775;EAS_AF=0.871;AMR_AF=0.83;AFR_AF=0.8835;EUR_AF=0.7187;SAS_AF=0.5869;AA=N|||;VT=SNP
15	83390488	rs146795433	T	C	100	PASS	AC=182;AF=0.0363419;AN=5008;NS=2504;DP=17096;EAS_AF=0.1022;AMR_AF=0.0216;AFR_AF=0.0008;EUR_AF=0.0258;SAS_AF=0.0378;AA=t|||;VT=SNP
15	83391537	rs8030185	G	A	100	PASS	AC=2688;AF=0.536741;AN=5008;NS=2504;DP=13835;EAS_AF=0.5913;AMR_AF=0.6124;AFR_AF=0.4297;EUR_AF=0.5885;SAS_AF=0.5184;AA=a|||;VT=SNP
15	83393539	rs57868794	G	A	100	PASS	AC=1144;AF=0.228435;AN=5008;NS=2504;DP=15691;EAS_AF=0.2679;AMR_AF=0.2133;AFR_AF=0.3986;EUR_AF=0.1342;SAS_AF=0.0654;AA=G|||;VT=SNP
15	83393718	rs11635114	G	A	100	PASS	AC=357;AF=0.0712859;AN=5008;NS=2504;DP=18046;EAS_AF=0.0278;AMR_AF=0.0245;AFR_AF=0.0038;EUR_AF=0.0427;SAS_AF=0.2699;AA=G|||;VT=SNP
15	83394080	rs11631182	A	G	100	PASS	AC=1027;AF=0.205072;AN=5008;NS=2504;DP=17616;EAS_AF=0.2093;AMR_AF=0.2983;AFR_AF=0.025;EUR_AF=0.2376;SAS_AF=0.3446;AA=a|||;VT=SNP
15	83394553	rs11635460	G	A	100	PASS	AC=1409;AF=0.28135;AN=5008;NS=2504;DP=21039;EAS_AF=0.2103;AMR_AF=0.353;AFR_AF=0.2042;EUR_AF=0.2913;SAS_AF=0.3978;AA=A|||;VT=SNP
15	83395340	rs11633991	T	C	100	PASS	AC=1051;AF=0.209864;AN=5008;NS=2504;DP=23238;EAS_AF=0.2192;AMR_AF=0.2983;AFR_AF=0.0227;EUR_AF=0.2396;SAS_AF=0.3599;AA=T|||;VT=SNP
15	83397458	rs1877242	T	C	100	PASS	AC=1461;AF=0.291733;AN=5008;NS=2504;DP=21116;EAS_AF=0.2232;AMR_AF=0.4049;AFR_AF=0.2042;EUR_AF=0.2913;SAS_AF=0.4008;AA=C|||;VT=SNP
15	83398303	rs7163840	C	T	100	PASS	AC=3908;AF=0.780351;AN=5008;NS=2504;DP=20157;EAS_AF=0.8591;AMR_AF=0.83;AFR_AF=0.8835;EUR_AF=0.7197;SAS_AF=0.5869;AA=T|||;VT=SNP
15	83398384	rs7178459	T	C	100	PASS	AC=3920;AF=0.782748;AN=5008;NS=2504;DP=20522;EAS_AF=0.87;AMR_AF=0.83;AFR_AF=0.8835;EUR_AF=0.7197;SAS_AF=0.5879;AA=C|||;VT=SNP
15	83398973	rs34125390	G	A	100	PASS	AC=998;AF=0.199281;AN=5008;NS=2504;DP=15539;EAS_AF=0.2103;AMR_AF=0.245;AFR_AF=0.0212;EUR_AF=0.2396;SAS_AF=0.3548;AA=G|||;VT=SNP
15	83398992	rs34191802	C	T	100	PASS	AC=1027;AF=0.205072;AN=5008;NS=2504;DP=15726;EAS_AF=0.2103;AMR_AF=0.2579;AFR_AF=0.0227;EUR_AF=0.2505;SAS_AF=0.362;AA=C|||;VT=SNP
15	83399490	rs76037357	A	G	100	PASS	AC=650;AF=0.129792;AN=5008;NS=2504;DP=19995;EAS_AF=0.3829;AMR_AF=0.1297;AFR_AF=0.0159;EUR_AF=0.1044;SAS_AF=0.0491;AA=A|||;VT=SNP
15	83401124	rs8036227	G	A	100	PASS	AC=1016;AF=0.202875;AN=5008;NS=2504;DP=18914;EAS_AF=0.2778;AMR_AF=0.2061;AFR_AF=0.2988;EUR_AF=0.1342;SAS_AF=0.0644;AA=G|||;VT=SNP
15	83401281	rs1553885	C	T	100	PASS	AC=4092;AF=0.817093;AN=5008;NS=2504;DP=17865;EAS_AF=0.8631;AMR_AF=0.8631;AFR_AF=0.9849;EUR_AF=0.7366;SAS_AF=0.593;AA=T|||;VT=SNP
15	83402305	rs79849356	T	C	100	PASS	AC=637;AF=0.127196;AN=5008;NS=2504;DP=17266;EAS_AF=0.37;AMR_AF=0.1297;AFR_AF=0.0159;EUR_AF=0.1044;SAS_AF=0.0491;AA=T|||;VT=SNP
15	83402833	rs2379997	A	G	100	PASS	AC=1419;AF=0.283347;AN=5008;NS=2504;DP=16858;EAS_AF=0.2192;AMR_AF=0.353;AFR_AF=0.2042;EUR_AF=0.2903;SAS_AF=0.3998;AA=G|||;VT=SNP
15	83405784	rs62011680	C	T	100	PASS	AC=340;AF=0.0678914;AN=5008;NS=2504;DP=15924;EAS_AF=0.0278;AMR_AF=0.1023;AFR_AF=0.0091;EUR_AF=0.163;SAS_AF=0.0665;AA=C|||;VT=SNP
15	83406228	rs1971554	T	C	100	PASS	AC=4028;AF=0.804313;AN=5008;NS=2504;DP=13487;EAS_AF=0.874;AMR_AF=0.8429;AFR_AF=0.9433;EUR_AF=0.7296;SAS_AF=0.5941;AA=C|||;VT=SNP
15	83411593	rs28847707	G	A	100	PASS	AC=987;AF=0.197085;AN=5008;NS=2504;DP=20048;EAS_AF=0.3681;AMR_AF=0.1729;AFR_AF=0.18;EUR_AF=0.1789;SAS_AF=0.0798;AA=g|||;VT=SNP
15	83412273	rs150169368	T	G	100	PASS	AC=900;AF=0.179712;AN=5008;NS=2504;DP=12752;EAS_AF=0.244;AMR_AF=0.1902;AFR_AF=0.0091;EUR_AF=0.159;SAS_AF=0.3579;AA=T|||;VT=SNP
15	83412474	rs77825876	G	T	100	PASS	AC=891;AF=0.177915;AN=5008;NS=2504;DP=16069;EAS_AF=0.2341;AMR_AF=0.1902;AFR_AF=0.0091;EUR_AF=0.159;SAS_AF=0.3589;AA=G|||;VT=SNP
15	83413797	rs28540813	G	A	100	PASS	AC=986;AF=0.196885;AN=5008;NS=2504;DP=13795;EAS_AF=0.3681;AMR_AF=0.1729;AFR_AF=0.18;EUR_AF=0.1789;SAS_AF=0.0787;AA=G|||;VT=SNP
15	83413916	rs2137053	C	A	100	PASS	AC=863;AF=0.172324;AN=5008;NS=2504;DP=17906;EAS_AF=0.2629;AMR_AF=0.1974;AFR_AF=0.211;EUR_AF=0.1213;SAS_AF=0.0613;AA=C|||;VT=SNP
15	83413949	rs9806642	G	C	100	PASS	AC=1343;AF=0.268171;AN=5008;NS=2504;DP=17318;EAS_AF=0.245;AMR_AF=0.3271;AFR_AF=0.1324;EUR_AF=0.2932;SAS_AF=0.408;AA=c|||;VT=SNP
15	83414197	rs78281769	T	C	100	PASS	AC=901;AF=0.179912;AN=5008;NS=2504;DP=15077;EAS_AF=0.244;AMR_AF=0.1902;AFR_AF=0.0091;EUR_AF=0.159;SAS_AF=0.3589;AA=T|||;VT=SNP
15	83414429	rs28664062	T	C	100	PASS	AC=986;AF=0.196885;AN=5008;NS=2504;DP=14181;EAS_AF=0.3681;AMR_AF=0.1729;AFR_AF=0.18;EUR_AF=0.1789;SAS_AF=0.0787;AA=T|||;VT=SNP
15	83415111	rs4638544	G	A	100	PASS	AC=986;AF=0.196885;AN=5008;NS=2504;DP=14041;EAS_AF=0.3681;AMR_AF=0.1729;AFR_AF=0.18;EUR_AF=0.1789;SAS_AF=0.0787;AA=g|||;VT=SNP
15	83415117	rs75258423	G	A	100	PASS	AC=959;AF=0.191494;AN=5008;NS=2504;DP=13948;EAS_AF=0.2629;AMR_AF=0.2032;AFR_AF=0.2806;EUR_AF=0.1213;SAS_AF=0.0613;AA=g|||;VT=SNP
15	83415618	rs73443061	G	T	100	PASS	AC=968;AF=0.193291;AN=5008;NS=2504;DP=17266;EAS_AF=0.2688;AMR_AF=0.2046;AFR_AF=0.2821;EUR_AF=0.1213;SAS_AF=0.0613;AA=G|||;VT=SNP
15	83416204	rs7174656	A	G	100	PASS	AC=990;AF=0.197684;AN=5008;NS=2504;DP=14453;EAS_AF=0.3681;AMR_AF=0.1729;AFR_AF=0.1838;EUR_AF=0.1779;SAS_AF=0.0787;AA=A|||;VT=SNP
15	83417453	rs2890313	C	A	100	PASS	AC=4231;AF=0.844848;AN=5008;NS=2504;DP=14361;EAS_AF=0.881;AMR_AF=0.8818;AFR_AF=0.9887;EUR_AF=0.7962;SAS_AF=0.637;AA=A|||;VT=SNP
15	83417703	rs11631209	T	A	100	PASS	AC=901;AF=0.179912;AN=5008;NS=2504;DP=15963;EAS_AF=0.244;AMR_AF=0.1902;AFR_AF=0.0091;EUR_AF=0.159;SAS_AF=0.3589;AA=T|||;VT=SNP
15	83419244	rs1124911	T	C	100	PASS	AC=1012;AF=0.202077;AN=5008;NS=2504;DP=20387;EAS_AF=0.3879;AMR_AF=0.1729;AFR_AF=0.1846;EUR_AF=0.1789;SAS_AF=0.0787;AA=T|||;VT=SNP
15	83423493	rs3803383	C	T	100	PASS	AC=706;AF=0.140974;AN=5008;NS=2504;DP=19598;EAS_AF=0.3601;AMR_AF=0.1398;AFR_AF=0.0144;EUR_AF=0.1511;SAS_AF=0.0767;AA=C|||;VT=SNP
15	83423885	rs11631033	A	G	100	PASS	AC=899;AF=0.179513;AN=5008;NS=2504;DP=19880;EAS_AF=0.244;AMR_AF=0.1902;AFR_AF=0.0091;EUR_AF=0.159;SAS_AF=0.3569;AA=A|||;VT=SNP
15	83426645	rs28534460	T	C	100	PASS	AC=1600;AF=0.319489;AN=5008;NS=2504;DP=16077;EAS_AF=0.2728;AMR_AF=0.3228;AFR_AF=0.503;EUR_AF=0.2942;SAS_AF=0.1431;AA=T|||;VT=SNP
15	83426822	rs150004358	C	T	100	PASS	AC=204;AF=0.0407348;AN=5008;NS=2504;DP=17282;EAS_AF=0.0337;AMR_AF=0.0461;AFR_AF=0.0038;EUR_AF=0.0736;SAS_AF=0.0603;AA=C|||;VT=SNP
15	83427020	rs11635357	A	G	100	PASS	AC=911;AF=0.181909;AN=5008;NS=2504;DP=18741;EAS_AF=0.252;AMR_AF=0.1902;AFR_AF=0.0091;EUR_AF=0.159;SAS_AF=0.3609;AA=A|||;VT=SNP
15	83427394	rs3743102	T	C	100	PASS	AC=845;AF=0.16873;AN=5008;NS=2504;DP=15183;EAS_AF=0.3601;AMR_AF=0.1484;AFR_AF=0.1188;EUR_AF=0.1521;SAS_AF=0.0706;AA=T|||;VT=SNP
15	83427684	rs8023873	C	T	100	PASS	AC=846;AF=0.16893;AN=5008;NS=2504;DP=20568;EAS_AF=0.3571;AMR_AF=0.1484;AFR_AF=0.1225;EUR_AF=0.1511;SAS_AF=0.0706;AA=C|||;VT=SNP
15	83428193	rs1108135	G	A	100	PASS	AC=913;AF=0.182308;AN=5008;NS=2504;DP=20305;EAS_AF=0.2629;AMR_AF=0.196;AFR_AF=0.2496;EUR_AF=0.1213;SAS_AF=0.0613;AA=g|||;VT=SNP;EX_TARGET
15	83428568	rs2379993	T	C	100	PASS	AC=4203;AF=0.839257;AN=5008;NS=2504;DP=15433;EAS_AF=0.881;AMR_AF=0.866;AFR_AF=0.9818;EUR_AF=0.7922;SAS_AF=0.6329;AA=t|||;VT=SNP
15	83428925	rs12917248	T	G	100	PASS	AC=913;AF=0.182308;AN=5008;NS=2504;DP=20663;EAS_AF=0.252;AMR_AF=0.1902;AFR_AF=0.0091;EUR_AF=0.161;SAS_AF=0.3609;AA=G|||;VT=SNP
15	83429475	rs8039001	A	G	100	PASS	AC=4209;AF=0.840455;AN=5008;NS=2504;DP=19065;EAS_AF=0.8621;AMR_AF=0.8847;AFR_AF=0.9887;EUR_AF=0.8002;SAS_AF=0.6278;AA=G|||;VT=SNP
15	83430396	rs12592976	T	C	100	PASS	AC=897;AF=0.179113;AN=5008;NS=2504;DP=12117;EAS_AF=0.245;AMR_AF=0.1945;AFR_AF=0.2474;EUR_AF=0.1213;SAS_AF=0.0675;AA=T|||;VT=SNP
15	83430440	rs35159939	T	A	100	PASS	AC=1028;AF=0.205272;AN=5008;NS=2504;DP=10665;EAS_AF=0.256;AMR_AF=0.196;AFR_AF=0.09;EUR_AF=0.16;SAS_AF=0.362;AA=T|||;VT=SNP
15	83430673	rs11637448	G	C	100	PASS	AC=941;AF=0.187899;AN=5008;NS=2504;DP=14775;EAS_AF=0.252;AMR_AF=0.2032;AFR_AF=0.0106;EUR_AF=0.173;SAS_AF=0.3661;AA=C|||;VT=SNP
15	83431272	rs11633676	A	G	100	PASS	AC=913;AF=0.182308;AN=5008;NS=2504;DP=21674;EAS_AF=0.252;AMR_AF=0.1902;AFR_AF=0.0091;EUR_AF=0.161;SAS_AF=0.3609;AA=A|||;VT=SNP
15	83431452	rs12914752	A	G	100	PASS	AC=983;AF=0.196286;AN=5008;NS=2504;DP=18383;EAS_AF=0.2589;AMR_AF=0.2507;AFR_AF=0.0121;EUR_AF=0.173;SAS_AF=0.3661;AA=G|||;VT=SNP
15	83431905	rs1553886	T	A	100	PASS	AC=913;AF=0.182308;AN=5008;NS=2504;DP=19359;EAS_AF=0.254;AMR_AF=0.1873;AFR_AF=0.0091;EUR_AF=0.161;SAS_AF=0.3609;AA=T|||;VT=SNP
15	83433708	rs66978683	C	A	100	PASS	AC=909;AF=0.18151;AN=5008;NS=2504;DP=15426;EAS_AF=0.244;AMR_AF=0.2003;AFR_AF=0.2496;EUR_AF=0.1233;SAS_AF=0.0716;AA=C|||;VT=SNP
15	83433778	rs8036185	A	G	100	PASS	AC=1579;AF=0.315296;AN=5008;NS=2504;DP=17894;EAS_AF=0.244;AMR_AF=0.3285;AFR_AF=0.5;EUR_AF=0.2972;SAS_AF=0.1483;AA=A|||;VT=SNP
15	83434410	rs8033573	G	A	100	PASS	AC=2539;AF=0.506989;AN=5008;NS=2504;DP=21781;EAS_AF=0.496;AMR_AF=0.5317;AFR_AF=0.5257;EUR_AF=0.4692;SAS_AF=0.5143;AA=A|||;VT=SNP
15	83434501	rs8033726	G	A	100	PASS	AC=1581;AF=0.315695;AN=5008;NS=2504;DP=22156;EAS_AF=0.244;AMR_AF=0.3285;AFR_AF=0.5015;EUR_AF=0.2972;SAS_AF=0.1483;AA=G|||;VT=SNP
15	83435828	rs1877241	G	A	100	PASS	AC=4215;AF=0.841653;AN=5008;NS=2504;DP=20079;EAS_AF=0.8611;AMR_AF=0.8876;AFR_AF=0.9887;EUR_AF=0.8012;SAS_AF=0.6319;AA=A|||;VT=SNP
15	83435987	rs1109373	T	C	100	PASS	AC=2537;AF=0.506589;AN=5008;NS=2504;DP=22441;EAS_AF=0.496;AMR_AF=0.5317;AFR_AF=0.525;EUR_AF=0.4692;SAS_AF=0.5133;AA=C|||;VT=SNP
15	83436685	rs1107116	C	T	100	PASS	AC=1589;AF=0.317292;AN=5008;NS=2504;DP=21048;EAS_AF=0.244;AMR_AF=0.3242;AFR_AF=0.5144;EUR_AF=0.2952;SAS_AF=0.1442;AA=C|||;VT=SNP
15	83439083	rs1105867	T	C	100	PASS	AC=4110;AF=0.820687;AN=5008;NS=2504;DP=18452;EAS_AF=0.8571;AMR_AF=0.8501;AFR_AF=0.9546;EUR_AF=0.7813;SAS_AF=0.6217;AA=C|||;VT=SNP
15	83439519	rs2089844	A	G	100	PASS	AC=4108;AF=0.820288;AN=5008;NS=2504;DP=15338;EAS_AF=0.8562;AMR_AF=0.8501;AFR_AF=0.9546;EUR_AF=0.7803;SAS_AF=0.6217;AA=G|||;VT=SNP
15	83440026	rs1112679	C	G	100	PASS	AC=2524;AF=0.503994;AN=5008;NS=2504;DP=20789;EAS_AF=0.4911;AMR_AF=0.5288;AFR_AF=0.525;EUR_AF=0.4682;SAS_AF=0.5082;AA=G|||;VT=SNP
15	83440344	rs1533136	C	T	100	PASS	AC=2513;AF=0.501797;AN=5008;NS=2504;DP=17942;EAS_AF=0.4901;AMR_AF=0.5274;AFR_AF=0.5197;EUR_AF=0.4662;SAS_AF=0.5082;AA=T|||;VT=SNP
15	83440487	rs1533135	A	T	100	PASS	AC=1590;AF=0.317492;AN=5008;NS=2504;DP=19533;EAS_AF=0.244;AMR_AF=0.3256;AFR_AF=0.5144;EUR_AF=0.2952;SAS_AF=0.1442;AA=A|||;VT=SNP
15	83441012	rs1105287	C	A	100	PASS	AC=937;AF=0.187101;AN=5008;NS=2504;DP=20035;EAS_AF=0.2778;AMR_AF=0.1916;AFR_AF=0.0091;EUR_AF=0.16;SAS_AF=0.3589;AA=C|||;VT=SNP;EX_TARGET
15	83441343	rs1105288	C	G	100	PASS	AC=2405;AF=0.480232;AN=5008;NS=2504;DP=18292;EAS_AF=0.4911;AMR_AF=0.5677;AFR_AF=0.4138;EUR_AF=0.4682;SAS_AF=0.5092;AA=G|||;VT=SNP
15	83442067	rs8028133	G	A	100	PASS	AC=2466;AF=0.492412;AN=5008;NS=2504;DP=21728;EAS_AF=0.4911;AMR_AF=0.5274;AFR_AF=0.4826;EUR_AF=0.4662;SAS_AF=0.5092;AA=A|||;VT=SNP
15	83443841	rs80030755	G	A	100	PASS	AC=906;AF=0.180911;AN=5008;NS=2504;DP=16265;EAS_AF=0.247;AMR_AF=0.1902;AFR_AF=0.0091;EUR_AF=0.161;SAS_AF=0.3589;AA=g|||;VT=SNP
15	83445338	rs2379991	C	T	100	PASS	AC=1535;AF=0.30651;AN=5008;NS=2504;DP=18050;EAS_AF=0.2431;AMR_AF=0.3285;AFR_AF=0.472;EUR_AF=0.2962;SAS_AF=0.1431;AA=C|||;VT=SNP
15	83446725	rs35989107	C	T	100	PASS	AC=904;AF=0.180511;AN=5008;NS=2504;DP=9781;EAS_AF=0.245;AMR_AF=0.1902;AFR_AF=0.0098;EUR_AF=0.16;SAS_AF=0.3589;AA=C|||;VT=SNP
15	83447631	rs4779061	T	G	100	PASS	AC=907;AF=0.18111;AN=5008;NS=2504;DP=16693;EAS_AF=0.248;AMR_AF=0.1902;AFR_AF=0.0091;EUR_AF=0.16;SAS_AF=0.3599;AA=T|||;VT=SNP;EX_TARGET
15	83447788	rs4132210	C	G	100	PASS	AC=907;AF=0.18111;AN=5008;NS=2504;DP=19290;EAS_AF=0.249;AMR_AF=0.1902;AFR_AF=0.0091;EUR_AF=0.16;SAS_AF=0.3589;AA=C|||;VT=SNP
15	83448490	rs12913102	C	T	100	PASS	AC=2432;AF=0.485623;AN=5008;NS=2504;DP=19985;EAS_AF=0.4891;AMR_AF=0.5159;AFR_AF=0.4871;EUR_AF=0.4533;SAS_AF=0.4918;AA=T|||;VT=SNP
15	83448684	rs12910279	T	C	100	PASS	AC=3982;AF=0.795128;AN=5008;NS=2504;DP=17810;EAS_AF=0.8671;AMR_AF=0.8357;AFR_AF=0.8722;EUR_AF=0.7664;SAS_AF=0.6176;AA=C|||;VT=SNP
15	83450957	rs4779062	C	G	100	PASS	AC=1053;AF=0.210264;AN=5008;NS=2504;DP=9248;EAS_AF=0.3641;AMR_AF=0.1902;AFR_AF=0.2209;EUR_AF=0.1839;SAS_AF=0.0787;AA=C|||;VT=SNP
15	83451169	rs7172538	A	C	100	PASS	AC=1127;AF=0.22504;AN=5008;NS=2504;DP=16771;EAS_AF=0.2569;AMR_AF=0.2651;AFR_AF=0.2814;EUR_AF=0.2326;SAS_AF=0.0798;AA=A|||;VT=SNP
15	83451361	rs12912820	T	C	100	PASS	AC=2132;AF=0.425719;AN=5008;NS=2504;DP=17306;EAS_AF=0.6121;AMR_AF=0.3732;AFR_AF=0.3495;EUR_AF=0.3539;SAS_AF=0.4479;AA=T|||;VT=SNP
15	83452049	rs6422425	T	C	100	PASS	AC=4080;AF=0.814696;AN=5008;NS=2504;DP=16738;EAS_AF=0.8681;AMR_AF=0.8703;AFR_AF=0.9032;EUR_AF=0.7893;SAS_AF=0.6268;AA=C|||;VT=SNP
15	83452428	rs79176116	A	C	100	PASS	AC=908;AF=0.18131;AN=5008;NS=2504;DP=18605;EAS_AF=0.248;AMR_AF=0.1888;AFR_AF=0.0098;EUR_AF=0.16;SAS_AF=0.3609;AA=A|||;VT=SNP
15	83453012	rs8028917	T	A	100	PASS	AC=1551;AF=0.309704;AN=5008;NS=2504;DP=13004;EAS_AF=0.3185;AMR_AF=0.3256;AFR_AF=0.4062;EUR_AF=0.3171;SAS_AF=0.1513;AA=T|||;VT=SNP
15	83453495	rs7163402	A	G	100	PASS	AC=4196;AF=0.837859;AN=5008;NS=2504;DP=19045;EAS_AF=0.872;AMR_AF=0.8703;AFR_AF=0.9818;EUR_AF=0.7913;SAS_AF=0.6329;AA=G|||;VT=SNP
15	83454282	rs11635290	G	A	100	PASS	AC=907;AF=0.18111;AN=5008;NS=2504;DP=11804;EAS_AF=0.248;AMR_AF=0.1888;AFR_AF=0.0098;EUR_AF=0.16;SAS_AF=0.3599;AA=g|||;VT=SNP
15	83455137	rs11259947	A	G	100	PASS	AC=2395;AF=0.478235;AN=5008;NS=2504;DP=19979;EAS_AF=0.503;AMR_AF=0.5159;AFR_AF=0.4433;EUR_AF=0.4523;SAS_AF=0.5;AA=-|||;VT=SNP
15	83457052	rs112494094	G	A	100	PASS	AC=831;AF=0.165935;AN=5008;NS=2504;DP=11352;EAS_AF=0.252;AMR_AF=0.1988;AFR_AF=0.1906;EUR_AF=0.1193;SAS_AF=0.0685;AA=G|||;VT=SNP
15	83457424	rs4260027	C	T	100	PASS	AC=2392;AF=0.477636;AN=5008;NS=2504;DP=16973;EAS_AF=0.502;AMR_AF=0.5159;AFR_AF=0.438;EUR_AF=0.4513;SAS_AF=0.5061;AA=T|||;VT=SNP
15	83458158	rs57612574	A	T	100	PASS	AC=832;AF=0.166134;AN=5008;NS=2504;DP=8942;EAS_AF=0.252;AMR_AF=0.1988;AFR_AF=0.1906;EUR_AF=0.1203;SAS_AF=0.0685;AA=A|||;VT=SNP
15	83458365	rs12907456	A	G	100	PASS	AC=1361;AF=0.271765;AN=5008;NS=2504;DP=13856;EAS_AF=0.252;AMR_AF=0.3098;AFR_AF=0.3661;EUR_AF=0.2783;SAS_AF=0.1309;AA=A|||;VT=SNP
15	83459370	rs66500181	T	C	100	PASS	AC=2553;AF=0.509784;AN=5008;NS=2504;DP=13067;EAS_AF=0.4742;AMR_AF=0.5072;AFR_AF=0.3805;EUR_AF=0.4423;SAS_AF=0.7924;AA=C|||;VT=SNP
15	83459413	rs11856868	C	T	100	PASS	AC=1213;AF=0.242212;AN=5008;NS=2504;DP=13521;EAS_AF=0.254;AMR_AF=0.3069;AFR_AF=0.2572;EUR_AF=0.2773;SAS_AF=0.1278;AA=T|||;VT=SNP
15	83460182	rs4779063	A	G	100	PASS	AC=4171;AF=0.832867;AN=5008;NS=2504;DP=14927;EAS_AF=0.8522;AMR_AF=0.8516;AFR_AF=0.9561;EUR_AF=0.7773;SAS_AF=0.6902;AA=G|||;VT=SNP
15	83460697	rs11631378	C	T	100	PASS	AC=945;AF=0.188698;AN=5008;NS=2504;DP=21165;EAS_AF=0.2163;AMR_AF=0.1801;AFR_AF=0.059;EUR_AF=0.1561;SAS_AF=0.3753;AA=C|||;VT=SNP
15	83461040	rs11637563	G	A	100	PASS	AC=938;AF=0.1873;AN=5008;NS=2504;DP=21277;EAS_AF=0.2163;AMR_AF=0.1801;AFR_AF=0.0575;EUR_AF=0.1561;SAS_AF=0.3701;AA=G|||;VT=SNP
15	83461261	rs11259948	C	G	100	PASS	AC=2489;AF=0.497005;AN=5008;NS=2504;DP=19803;EAS_AF=0.4821;AMR_AF=0.5317;AFR_AF=0.4402;EUR_AF=0.5139;SAS_AF=0.547;AA=G|||;VT=SNP
15	83462515	rs12900574	A	G	100	PASS	AC=583;AF=0.116414;AN=5008;NS=2504;DP=16078;EAS_AF=0.1736;AMR_AF=0.1268;AFR_AF=0.0038;EUR_AF=0.0497;SAS_AF=0.271;AA=A|||;VT=SNP
15	83463093	rs11856878	A	G	100	PASS	AC=1521;AF=0.303714;AN=5008;NS=2504;DP=18699;EAS_AF=0.2669;AMR_AF=0.3386;AFR_AF=0.3775;EUR_AF=0.3469;SAS_AF=0.1728;AA=A|||;VT=SNP
15	83464023	rs11259949	T	C	100	PASS	AC=2495;AF=0.498203;AN=5008;NS=2504;DP=16074;EAS_AF=0.4861;AMR_AF=0.5317;AFR_AF=0.4418;EUR_AF=0.5139;SAS_AF=0.547;AA=C|||;VT=SNP
15	83464612	rs4238539	T	A	100	PASS	AC=4230;AF=0.844649;AN=5008;NS=2504;DP=15149;EAS_AF=0.8581;AMR_AF=0.866;AFR_AF=0.9818;EUR_AF=0.7883;SAS_AF=0.6881;AA=A|||;VT=SNP
15	83465758	rs58229275	C	T	100	PASS	AC=794;AF=0.158546;AN=5008;NS=2504;DP=14138;EAS_AF=0.2083;AMR_AF=0.2032;AFR_AF=0.1936;EUR_AF=0.1262;SAS_AF=0.0613;AA=C|||;VT=SNP
15	83466344	rs4779065	T	C	100	PASS	AC=4134;AF=0.825479;AN=5008;NS=2504;DP=15313;EAS_AF=0.8532;AMR_AF=0.8501;AFR_AF=0.9312;EUR_AF=0.7773;SAS_AF=0.6861;AA=C|||;VT=SNP
15	83466709	rs2379992	C	T	100	PASS	AC=4055;AF=0.809704;AN=5008;NS=2504;DP=16214;EAS_AF=0.8532;AMR_AF=0.8473;AFR_AF=0.8737;EUR_AF=0.7773;SAS_AF=0.6851;AA=T|||;VT=SNP
15	83467095	rs12907913	A	G	100	PASS	AC=2578;AF=0.514776;AN=5008;NS=2504;DP=16907;EAS_AF=0.4851;AMR_AF=0.5461;AFR_AF=0.4773;EUR_AF=0.5308;SAS_AF=0.5573;AA=G|||;VT=SNP
15	83467786	rs1828510	C	T	100	PASS	AC=1475;AF=0.294529;AN=5008;NS=2504;DP=16694;EAS_AF=0.2659;AMR_AF=0.3415;AFR_AF=0.3298;EUR_AF=0.3598;SAS_AF=0.1759;AA=C|||;VT=SNP
15	83468655	rs12910606	C	A	100	PASS	AC=1542;AF=0.307907;AN=5008;NS=2504;DP=21435;EAS_AF=0.2659;AMR_AF=0.3516;AFR_AF=0.3759;EUR_AF=0.3598;SAS_AF=0.1748;AA=C|||;VT=SNP
15	83472349	rs1553883	A	G	100	PASS	AC=4189;AF=0.836462;AN=5008;NS=2504;DP=20224;EAS_AF=0.8661;AMR_AF=0.8516;AFR_AF=0.9554;EUR_AF=0.7783;SAS_AF=0.6943;AA=C|||;VT=SNP
15	83472507	rs2379994	T	C	100	PASS	AC=1424;AF=0.284345;AN=5008;NS=2504;DP=20757;EAS_AF=0.251;AMR_AF=0.3386;AFR_AF=0.298;EUR_AF=0.3648;SAS_AF=0.1789;AA=T|||;VT=SNP
15	83475053	rs35852340	C	T	100	PASS	AC=901;AF=0.179912;AN=5008;NS=2504;DP=19345;EAS_AF=0.2173;AMR_AF=0.1254;AFR_AF=0.0552;EUR_AF=0.1571;SAS_AF=0.3722;AA=C|||;VT=SNP
15	83476317	rs12914161	T	C	100	PASS	AC=4164;AF=0.83147;AN=5008;NS=2504;DP=15982;EAS_AF=0.8512;AMR_AF=0.8429;AFR_AF=0.9554;EUR_AF=0.7783;SAS_AF=0.6902;AA=C|||;VT=SNP
15	83476544	rs72753973	G	T	100	PASS	AC=954;AF=0.190495;AN=5008;NS=2504;DP=10009;EAS_AF=0.2212;AMR_AF=0.1254;AFR_AF=0.0915;EUR_AF=0.159;SAS_AF=0.3712;AA=G|||;VT=SNP
15	83478169	rs8042254	G	A	100	PASS	AC=1483;AF=0.296126;AN=5008;NS=2504;DP=18832;EAS_AF=0.2421;AMR_AF=0.3487;AFR_AF=0.3464;EUR_AF=0.3648;SAS_AF=0.1759;AA=G|||;VT=SNP
15	83479349	rs66851469	T	C	100	PASS	AC=2490;AF=0.497204;AN=5008;NS=2504;DP=17175;EAS_AF=0.4722;AMR_AF=0.487;AFR_AF=0.4478;EUR_AF=0.5368;SAS_AF=0.5562;AA=C|||;VT=SNP
15	83480154	rs35590674	C	T	100	PASS	AC=951;AF=0.189896;AN=5008;NS=2504;DP=17362;EAS_AF=0.2212;AMR_AF=0.1239;AFR_AF=0.0908;EUR_AF=0.1581;SAS_AF=0.3712;AA=C|||;VT=SNP
15	83481259	rs34337936	C	T	100	PASS	AC=948;AF=0.189297;AN=5008;NS=2504;DP=16282;EAS_AF=0.2173;AMR_AF=0.1254;AFR_AF=0.0908;EUR_AF=0.1581;SAS_AF=0.3712;AA=C|||;VT=SNP
15	83481579	rs8025432	A	C	100	PASS	AC=2489;AF=0.497005;AN=5008;NS=2504;DP=16077;EAS_AF=0.4722;AMR_AF=0.487;AFR_AF=0.447;EUR_AF=0.5368;SAS_AF=0.5562;AA=C|||;VT=SNP
15	83482318	rs11259951	A	G	100	PASS	AC=1492;AF=0.297923;AN=5008;NS=2504;DP=16087;EAS_AF=0.251;AMR_AF=0.3487;AFR_AF=0.3449;EUR_AF=0.3668;SAS_AF=0.1759;AA=A|||;VT=SNP
15	83483383	rs112938852	T	A	100	PASS	AC=836;AF=0.166933;AN=5008;NS=2504;DP=13425;EAS_AF=0.2173;AMR_AF=0.1225;AFR_AF=0.0091;EUR_AF=0.1561;SAS_AF=0.3712;AA=T|||;VT=SNP
15	83483837	rs57252413	G	T	100	PASS	AC=898;AF=0.179313;AN=5008;NS=2504;DP=5444;EAS_AF=0.2173;AMR_AF=0.1239;AFR_AF=0.0552;EUR_AF=0.1561;SAS_AF=0.3712;AA=G|||;VT=SNP
15	83484956	rs2137052	A	G	100	PASS	AC=956;AF=0.190895;AN=5008;NS=2504;DP=19251;EAS_AF=0.2212;AMR_AF=0.1254;AFR_AF=0.0938;EUR_AF=0.1581;SAS_AF=0.3712;AA=A|||;VT=SNP
15	83485804	rs12903411	G	A	100	PASS	AC=2405;AF=0.480232;AN=5008;NS=2504;DP=18212;EAS_AF=0.4435;AMR_AF=0.4841;AFR_AF=0.4115;EUR_AF=0.5358;SAS_AF=0.5511;AA=A|||;VT=SNP
15	83486082	rs11857233	A	C	100	PASS	AC=959;AF=0.191494;AN=5008;NS=2504;DP=18459;EAS_AF=0.2222;AMR_AF=0.1239;AFR_AF=0.0938;EUR_AF=0.1581;SAS_AF=0.3742;AA=A|||;VT=SNP
15	83487213	rs55994896	G	T	100	PASS	AC=746;AF=0.148962;AN=5008;NS=2504;DP=19314;EAS_AF=0.1845;AMR_AF=0.196;AFR_AF=0.1861;EUR_AF=0.1213;SAS_AF=0.0573;AA=G|||;VT=SNP
15	83487310	rs17841165	T	C	100	PASS	AC=759;AF=0.151558;AN=5008;NS=2504;DP=19928;EAS_AF=0.1915;AMR_AF=0.196;AFR_AF=0.1861;EUR_AF=0.1213;SAS_AF=0.0634;AA=T|||;VT=SNP
15	83488382	rs1807242	T	A	100	PASS	AC=1098;AF=0.219249;AN=5008;NS=2504;DP=16520;EAS_AF=0.378;AMR_AF=0.1614;AFR_AF=0.3464;EUR_AF=0.1064;SAS_AF=0.0409;AA=t|||;VT=SNP
15	83488773	rs2379996	T	C	100	PASS	AC=2494;AF=0.498003;AN=5008;NS=2504;DP=15373;EAS_AF=0.4702;AMR_AF=0.4885;AFR_AF=0.4508;EUR_AF=0.5368;SAS_AF=0.5573;AA=C|||;VT=SNP
15	83489631	rs60686632	A	C	100	PASS	AC=761;AF=0.151957;AN=5008;NS=2504;DP=12833;EAS_AF=0.1935;AMR_AF=0.196;AFR_AF=0.1861;EUR_AF=0.1213;SAS_AF=0.0634;AA=A|||;VT=SNP
15	83491638	rs1971555	G	T	100	PASS	AC=2433;AF=0.485823;AN=5008;NS=2504;DP=18165;EAS_AF=0.4653;AMR_AF=0.4856;AFR_AF=0.4153;EUR_AF=0.5348;SAS_AF=0.5521;AA=T|||;VT=SNP
15	83492784	rs2890314	A	T	100	PASS	AC=2491;AF=0.497404;AN=5008;NS=2504;DP=12005;EAS_AF=0.4673;AMR_AF=0.4885;AFR_AF=0.4508;EUR_AF=0.5368;SAS_AF=0.5573;AA=T|||;VT=SNP
15	83493525	rs12902970	T	C	100	PASS	AC=2479;AF=0.495008;AN=5008;NS=2504;DP=17630;EAS_AF=0.4534;AMR_AF=0.4885;AFR_AF=0.4516;EUR_AF=0.5368;SAS_AF=0.5583;AA=C|||;VT=SNP
15	83493843	rs28539127	C	T	100	PASS	AC=826;AF=0.164936;AN=5008;NS=2504;DP=16638;EAS_AF=0.3859;AMR_AF=0.1239;AFR_AF=0.1747;EUR_AF=0.0805;SAS_AF=0.0399;AA=C|||;VT=SNP
15	83494051	rs12907810	T	C	100	PASS	AC=965;AF=0.192692;AN=5008;NS=2504;DP=14295;EAS_AF=0.2222;AMR_AF=0.1254;AFR_AF=0.0961;EUR_AF=0.1581;SAS_AF=0.3763;AA=T|||;VT=SNP
15	83494901	rs4779068	G	A	100	PASS	AC=827;AF=0.165136;AN=5008;NS=2504;DP=17920;EAS_AF=0.3839;AMR_AF=0.1268;AFR_AF=0.1755;EUR_AF=0.0805;SAS_AF=0.0399;AA=G|||;VT=SNP
15	83496743	rs35989256	A	G	100	PASS	AC=1025;AF=0.204673;AN=5008;NS=2504;DP=18802;EAS_AF=0.2143;AMR_AF=0.1354;AFR_AF=0.1422;EUR_AF=0.1581;SAS_AF=0.3763;AA=A|||;VT=SNP
15	83497488	rs35788008	A	G	100	PASS	AC=1353;AF=0.270168;AN=5008;NS=2504;DP=20621;EAS_AF=0.2282;AMR_AF=0.3357;AFR_AF=0.264;EUR_AF=0.3668;SAS_AF=0.1759;AA=A|||;VT=SNP
15	83497589	rs17158267	G	A	100	PASS	AC=732;AF=0.146166;AN=5008;NS=2504;DP=19423;EAS_AF=0.1716;AMR_AF=0.196;AFR_AF=0.1861;EUR_AF=0.1203;SAS_AF=0.0573;AA=G|||;VT=SNP
15	83497660	rs17158263	C	T	100	PASS	AC=1395;AF=0.278554;AN=5008;NS=2504;DP=18654;EAS_AF=0.2262;AMR_AF=0.3386;AFR_AF=0.2958;EUR_AF=0.3668;SAS_AF=0.1759;AA=C|||;VT=SNP
15	83497918	rs12905235	A	C	100	PASS	AC=4142;AF=0.827077;AN=5008;NS=2504;DP=20834;EAS_AF=0.8512;AMR_AF=0.8516;AFR_AF=0.9342;EUR_AF=0.7783;SAS_AF=0.6902;AA=C|||;VT=SNP
15	83498795	rs8041231	T	G	100	PASS	AC=2577;AF=0.514577;AN=5008;NS=2504;DP=16205;EAS_AF=0.5526;AMR_AF=0.487;AFR_AF=0.4508;EUR_AF=0.5368;SAS_AF=0.5583;AA=G|||;VT=SNP
15	83499665	rs3814282	G	A	100	PASS	AC=888;AF=0.177316;AN=5008;NS=2504;DP=9240;EAS_AF=0.2044;AMR_AF=0.1081;AFR_AF=0.0923;EUR_AF=0.1223;SAS_AF=0.3701;AA=G|||;VT=SNP
15	83499766	rs3814281	G	A	100	PASS	AC=884;AF=0.176518;AN=5008;NS=2504;DP=13192;EAS_AF=0.2044;AMR_AF=0.1066;AFR_AF=0.0893;EUR_AF=0.1223;SAS_AF=0.3712;AA=G|||;VT=SNP;EX_TARGET
15	83500319	rs17158257	A	G	100	PASS	AC=763;AF=0.152356;AN=5008;NS=2504;DP=19506;EAS_AF=0.1954;AMR_AF=0.196;AFR_AF=0.1861;EUR_AF=0.1213;SAS_AF=0.0634;AA=A|||;VT=SNP
15	83501511	rs12905388	C	T	100	PASS	AC=1511;AF=0.301717;AN=5008;NS=2504;DP=20181;EAS_AF=0.2411;AMR_AF=0.3804;AFR_AF=0.3064;EUR_AF=0.4145;SAS_AF=0.1861;AA=T|||;VT=SNP
15	83501632	rs12592897	A	G	100	PASS	AC=1216;AF=0.242812;AN=5008;NS=2504;DP=18485;EAS_AF=0.4058;AMR_AF=0.1657;AFR_AF=0.4123;EUR_AF=0.1064;SAS_AF=0.0409;AA=A|||;VT=SNP
15	83501722	rs11259952	T	C	100	PASS	AC=2534;AF=0.50599;AN=5008;NS=2504;DP=19840;EAS_AF=0.5764;AMR_AF=0.4928;AFR_AF=0.4009;EUR_AF=0.5358;SAS_AF=0.5542;AA=C|||;VT=SNP
15	83502065	rs11259953	A	C	100	PASS	AC=678;AF=0.135383;AN=5008;NS=2504;DP=18610;EAS_AF=0.1944;AMR_AF=0.1916;AFR_AF=0.1256;EUR_AF=0.1203;SAS_AF=0.0634;AA=A|||;VT=SNP;EX_TARGET
15	83502066	rs11259954	C	G	100	PASS	AC=676;AF=0.134984;AN=5008;NS=2504;DP=18665;EAS_AF=0.1935;AMR_AF=0.1902;AFR_AF=0.1256;EUR_AF=0.1203;SAS_AF=0.0634;AA=C|||;VT=SNP;EX_TARGET
15	83502601	rs142187765	C	T	100	PASS	AC=107;AF=0.0213658;AN=5008;NS=2504;DP=15662;EAS_AF=0.006;AMR_AF=0.0677;AFR_AF=0;EUR_AF=0.0437;SAS_AF=0.0102;AA=C|||;VT=SNP
15	83502767	rs34291804	A	G	100	PASS	AC=940;AF=0.1877;AN=5008;NS=2504;DP=16378;EAS_AF=0.3175;AMR_AF=0.1081;AFR_AF=0.0446;EUR_AF=0.1213;SAS_AF=0.3722;AA=A|||;VT=SNP
15	83502787	rs12903359	A	G	100	PASS	AC=2008;AF=0.400958;AN=5008;NS=2504;DP=16128;EAS_AF=0.2609;AMR_AF=0.5922;AFR_AF=0.3631;EUR_AF=0.5736;SAS_AF=0.2832;AA=G|||;VT=SNP
15	83503075	rs35407574	A	G	100	PASS	AC=1085;AF=0.216653;AN=5008;NS=2504;DP=18882;EAS_AF=0.375;AMR_AF=0.1095;AFR_AF=0.1051;EUR_AF=0.1262;SAS_AF=0.3732;AA=A|||;VT=SNP
15	83503163	rs28698473	G	T	100	PASS	AC=669;AF=0.133586;AN=5008;NS=2504;DP=19101;EAS_AF=0.1915;AMR_AF=0.1916;AFR_AF=0.1256;EUR_AF=0.1203;SAS_AF=0.0573;AA=G|||;VT=SNP
15	83503457	rs9806482	T	C	100	PASS	AC=1872;AF=0.373802;AN=5008;NS=2504;DP=17766;EAS_AF=0.2371;AMR_AF=0.562;AFR_AF=0.3389;EUR_AF=0.5268;SAS_AF=0.271;AA=T|||;VT=SNP
15	83503820	rs17158255	G	A	100	PASS	AC=814;AF=0.16254;AN=5008;NS=2504;DP=18203;EAS_AF=0.2063;AMR_AF=0.1052;AFR_AF=0.0446;EUR_AF=0.1213;SAS_AF=0.3599;AA=G|||;VT=SNP
15	83505262	rs4779069	T	C	100	PASS	AC=657;AF=0.13119;AN=5008;NS=2504;DP=22887;EAS_AF=0.3968;AMR_AF=0.1182;AFR_AF=0.0408;EUR_AF=0.0805;SAS_AF=0.0409;AA=T|||;VT=SNP
15	83505946	rs56108482	C	T	100	PASS	AC=669;AF=0.133586;AN=5008;NS=2504;DP=19186;EAS_AF=0.1915;AMR_AF=0.1916;AFR_AF=0.1256;EUR_AF=0.1203;SAS_AF=0.0573;AA=C|||;VT=SNP
15	83507051	rs2046071	G	A	100	PASS	AC=1918;AF=0.382987;AN=5008;NS=2504;DP=21660;EAS_AF=0.2411;AMR_AF=0.5605;AFR_AF=0.3699;EUR_AF=0.5288;SAS_AF=0.271;AA=G|||;VT=SNP
15	83507768	rs34541883	G	A	100	PASS	AC=1912;AF=0.381789;AN=5008;NS=2504;DP=17140;EAS_AF=0.2619;AMR_AF=0.5461;AFR_AF=0.3684;EUR_AF=0.5149;SAS_AF=0.2699;AA=G|||;VT=SNP
15	83508278	rs4778691	A	T	100	PASS	AC=2022;AF=0.403754;AN=5008;NS=2504;DP=18304;EAS_AF=0.256;AMR_AF=0.5648;AFR_AF=0.4327;EUR_AF=0.5288;SAS_AF=0.274;AA=A|||;VT=SNP
15	83508399	rs17158253	A	T	100	PASS	AC=764;AF=0.152556;AN=5008;NS=2504;DP=17042;EAS_AF=0.1964;AMR_AF=0.196;AFR_AF=0.1861;EUR_AF=0.1203;SAS_AF=0.0644;AA=A|||;VT=SNP
15	83508931	rs11635618	T	G	100	PASS	AC=2062;AF=0.411741;AN=5008;NS=2504;DP=15398;EAS_AF=0.2609;AMR_AF=0.585;AFR_AF=0.4357;EUR_AF=0.5408;SAS_AF=0.2791;AA=G|||;VT=SNP
15	83511271	rs1270076	A	G	100	PASS	AC=4232;AF=0.845048;AN=5008;NS=2504;DP=11611;EAS_AF=0.9325;AMR_AF=0.8516;AFR_AF=0.9486;EUR_AF=0.7773;SAS_AF=0.68;AA=G|||;VT=SNP
15	83511356	rs1256456	A	G	100	PASS	AC=4233;AF=0.845248;AN=5008;NS=2504;DP=13880;EAS_AF=0.9325;AMR_AF=0.8516;AFR_AF=0.9486;EUR_AF=0.7783;SAS_AF=0.68;AA=G|||;VT=SNP
15	83512253	rs1271044	G	A	100	PASS	AC=2538;AF=0.506789;AN=5008;NS=2504;DP=11871;EAS_AF=0.5635;AMR_AF=0.4755;AFR_AF=0.4448;EUR_AF=0.5189;SAS_AF=0.5419;AA=A|||;VT=SNP
15	83513784	rs74696469	G	A	100	PASS	AC=115;AF=0.0229633;AN=5008;NS=2504;DP=16247;EAS_AF=0.0119;AMR_AF=0.0692;AFR_AF=0;EUR_AF=0.0437;SAS_AF=0.0112;AA=G|||;VT=SNP
15	83514473	rs7174089	C	T	100	PASS	AC=1960;AF=0.391374;AN=5008;NS=2504;DP=17607;EAS_AF=0.251;AMR_AF=0.5432;AFR_AF=0.4244;EUR_AF=0.5;SAS_AF=0.272;AA=C|||;VT=SNP
15	83514599	rs7182990	A	G	100	PASS	AC=1985;AF=0.396366;AN=5008;NS=2504;DP=20256;EAS_AF=0.2619;AMR_AF=0.5476;AFR_AF=0.4244;EUR_AF=0.5129;SAS_AF=0.2699;AA=A|||;VT=SNP
15	83515292	rs11856316	A	C	100	PASS	AC=1409;AF=0.28135;AN=5008;NS=2504;DP=18941;EAS_AF=0.2639;AMR_AF=0.3271;AFR_AF=0.2912;EUR_AF=0.3579;SAS_AF=0.1748;AA=A|||;VT=SNP
15	83516483	rs899747	C	T	100	PASS	AC=4085;AF=0.815695;AN=5008;NS=2504;DP=19629;EAS_AF=0.7976;AMR_AF=0.7622;AFR_AF=0.8003;EUR_AF=0.7833;SAS_AF=0.9264;AA=T|||;VT=SNP
15	83516855	rs955620	C	T	100	PASS	AC=2096;AF=0.41853;AN=5008;NS=2504;DP=18594;EAS_AF=0.253;AMR_AF=0.4726;AFR_AF=0.3638;EUR_AF=0.5288;SAS_AF=0.5112;AA=T|||;VT=SNP
15	83519472	rs1256430	G	A	100	PASS	AC=801;AF=0.159944;AN=5008;NS=2504;DP=18701;EAS_AF=0.1696;AMR_AF=0.0836;AFR_AF=0.0582;EUR_AF=0.1561;SAS_AF=0.3456;AA=G|||;VT=SNP
15	83520228	rs3784377	A	G	100	PASS	AC=1504;AF=0.300319;AN=5008;NS=2504;DP=18986;EAS_AF=0.4524;AMR_AF=0.3271;AFR_AF=0.2489;EUR_AF=0.329;SAS_AF=0.1646;AA=A|||;VT=SNP
15	83520381	rs3784376	G	A	100	PASS	AC=1493;AF=0.298123;AN=5008;NS=2504;DP=13266;EAS_AF=0.4454;AMR_AF=0.3271;AFR_AF=0.2466;EUR_AF=0.328;SAS_AF=0.1646;AA=G|||;VT=SNP
15	83520582	rs899746	G	A	100	PASS	AC=1506;AF=0.300719;AN=5008;NS=2504;DP=18859;EAS_AF=0.4266;AMR_AF=0.3415;AFR_AF=0.2481;EUR_AF=0.3429;SAS_AF=0.1697;AA=G|||;VT=SNP
15	83521036	rs1256429	C	T	100	PASS	AC=4141;AF=0.826877;AN=5008;NS=2504;DP=22680;EAS_AF=0.8482;AMR_AF=0.853;AFR_AF=0.9508;EUR_AF=0.7813;SAS_AF=0.6656;AA=T|||;VT=SNP
15	83521818	rs1256428	C	T	100	PASS	AC=2801;AF=0.559305;AN=5008;NS=2504;DP=20490;EAS_AF=0.5437;AMR_AF=0.4697;AFR_AF=0.6626;EUR_AF=0.5378;SAS_AF=0.5215;AA=T|||;VT=SNP
15	83522745	rs12442119	C	T	100	PASS	AC=1429;AF=0.285343;AN=5008;NS=2504;DP=21414;EAS_AF=0.4464;AMR_AF=0.317;AFR_AF=0.2035;EUR_AF=0.335;SAS_AF=0.1564;AA=C|||;VT=SNP
15	83523368	rs1256426	C	G	100	PASS	AC=2420;AF=0.483227;AN=5008;NS=2504;DP=17416;EAS_AF=0.7361;AMR_AF=0.4251;AFR_AF=0.2753;EUR_AF=0.505;SAS_AF=0.5225;AA=c|||;VT=SNP;EX_TARGET
15	83523387	rs2306428	C	T	100	PASS	AC=633;AF=0.126398;AN=5008;NS=2504;DP=17586;EAS_AF=0.2024;AMR_AF=0.1758;AFR_AF=0.146;EUR_AF=0.0736;SAS_AF=0.0409;AA=c|||;VT=SNP;EX_TARGET
15	83523956	rs1256425	C	T	100	PASS	AC=4226;AF=0.84385;AN=5008;NS=2504;DP=11930;EAS_AF=0.9385;AMR_AF=0.853;AFR_AF=0.9478;EUR_AF=0.7813;SAS_AF=0.6636;AA=T|||;VT=SNP
15	83524257	rs1256424	A	C	100	PASS	AC=2369;AF=0.473043;AN=5008;NS=2504;DP=15389;EAS_AF=0.7242;AMR_AF=0.4135;AFR_AF=0.2534;EUR_AF=0.504;SAS_AF=0.5215;AA=A|||;VT=SNP
15	83525581	rs1256433	G	A	100	PASS	AC=835;AF=0.166733;AN=5008;NS=2504;DP=13943;EAS_AF=0.249;AMR_AF=0.0821;AFR_AF=0.0091;EUR_AF=0.167;SAS_AF=0.3548;AA=G|||;VT=SNP
15	83526222	rs1256432	G	A	100	PASS	AC=2303;AF=0.459864;AN=5008;NS=2504;DP=11646;EAS_AF=0.6339;AMR_AF=0.4121;AFR_AF=0.2784;EUR_AF=0.504;SAS_AF=0.5143;AA=G|||;VT=SNP
15	83527562	rs12594415	T	A	100	PASS	AC=1494;AF=0.298323;AN=5008;NS=2504;DP=20700;EAS_AF=0.4524;AMR_AF=0.3285;AFR_AF=0.2383;EUR_AF=0.337;SAS_AF=0.1595;AA=t|||;VT=SNP
15	83528843	rs2667376	T	C	100	PASS	AC=3216;AF=0.642173;AN=5008;NS=2504;DP=14069;EAS_AF=0.7222;AMR_AF=0.6239;AFR_AF=0.5832;EUR_AF=0.672;SAS_AF=0.6217;AA=T|||;VT=SNP
15	83529130	rs2667377	A	G	100	PASS	AC=2244;AF=0.448083;AN=5008;NS=2504;DP=14487;EAS_AF=0.7173;AMR_AF=0.3977;AFR_AF=0.2126;EUR_AF=0.4742;SAS_AF=0.498;AA=A|||;VT=SNP
15	83529238	rs2667378	T	A	100	PASS	AC=2298;AF=0.458866;AN=5008;NS=2504;DP=16125;EAS_AF=0.7143;AMR_AF=0.3977;AFR_AF=0.2557;EUR_AF=0.4742;SAS_AF=0.498;AA=T|||;VT=SNP
15	83530649	rs2928572	T	C	100	PASS	AC=4023;AF=0.803315;AN=5008;NS=2504;DP=16088;EAS_AF=0.9335;AMR_AF=0.8429;AFR_AF=0.8011;EUR_AF=0.7793;SAS_AF=0.6687;AA=C|||;VT=SNP
15	83530946	rs56686717	T	C	100	PASS	AC=641;AF=0.127995;AN=5008;NS=2504;DP=13903;EAS_AF=0.2103;AMR_AF=0.17;AFR_AF=0.149;EUR_AF=0.0646;SAS_AF=0.0501;AA=T|||;VT=SNP
15	83534764	rs2667379	G	A	100	PASS	AC=2292;AF=0.457668;AN=5008;NS=2504;DP=19641;EAS_AF=0.7123;AMR_AF=0.3977;AFR_AF=0.2564;EUR_AF=0.4742;SAS_AF=0.4928;AA=G|||;VT=SNP
15	83534803	rs2458017	A	G	100	PASS	AC=4217;AF=0.842053;AN=5008;NS=2504;DP=19646;EAS_AF=0.9335;AMR_AF=0.853;AFR_AF=0.9508;EUR_AF=0.7813;SAS_AF=0.6554;AA=G|||;VT=SNP
15	83535090	rs2667380	G	A	100	PASS	AC=2375;AF=0.474241;AN=5008;NS=2504;DP=20906;EAS_AF=0.7123;AMR_AF=0.402;AFR_AF=0.3169;EUR_AF=0.4742;SAS_AF=0.4928;AA=G|||;VT=SNP
15	83536665	rs34347059	A	G	100	PASS	AC=590;AF=0.117812;AN=5008;NS=2504;DP=14059;EAS_AF=0.2321;AMR_AF=0.0346;AFR_AF=0.0038;EUR_AF=0.0676;SAS_AF=0.2648;AA=A|||;VT=SNP
15	83537042	rs1256436	C	T	100	PASS	AC=2792;AF=0.557508;AN=5008;NS=2504;DP=9782;EAS_AF=0.63;AMR_AF=0.4395;AFR_AF=0.6596;EUR_AF=0.4891;SAS_AF=0.499;AA=T|||;VT=SNP
15	83538304	rs1256438	C	G	100	PASS	AC=2801;AF=0.559305;AN=5008;NS=2504;DP=13815;EAS_AF=0.6349;AMR_AF=0.4395;AFR_AF=0.6634;EUR_AF=0.4881;SAS_AF=0.499;AA=G|||;VT=SNP
15	83538911	rs1256439	T	C	100	PASS	AC=2771;AF=0.553315;AN=5008;NS=2504;DP=17567;EAS_AF=0.6379;AMR_AF=0.4265;AFR_AF=0.6581;EUR_AF=0.4761;SAS_AF=0.4939;AA=T|||;VT=SNP
15	83539242	rs1256440	T	C	100	PASS	AC=2772;AF=0.553514;AN=5008;NS=2504;DP=19139;EAS_AF=0.6369;AMR_AF=0.4265;AFR_AF=0.6596;EUR_AF=0.4761;SAS_AF=0.4939;AA=T|||;VT=SNP
15	83539575	rs1256441	G	T	100	PASS	AC=2511;AF=0.501398;AN=5008;NS=2504;DP=20239;EAS_AF=0.6369;AMR_AF=0.4135;AFR_AF=0.469;EUR_AF=0.4771;SAS_AF=0.4928;AA=G|||;VT=SNP
15	83539594	rs1256442	T	C	100	PASS	AC=2773;AF=0.553714;AN=5008;NS=2504;DP=20248;EAS_AF=0.6369;AMR_AF=0.4265;AFR_AF=0.6596;EUR_AF=0.4771;SAS_AF=0.4939;AA=C|||;VT=SNP
15	83539609	rs1256443	G	A	100	PASS	AC=2218;AF=0.442891;AN=5008;NS=2504;DP=20342;EAS_AF=0.6329;AMR_AF=0.3991;AFR_AF=0.2579;EUR_AF=0.4761;SAS_AF=0.4939;AA=G|||;VT=SNP
15	83540253	rs1256444	T	C	100	PASS	AC=2799;AF=0.558906;AN=5008;NS=2504;DP=20755;EAS_AF=0.6369;AMR_AF=0.4395;AFR_AF=0.6596;EUR_AF=0.4881;SAS_AF=0.5;AA=C|||;VT=SNP
15	83540537	rs1256445	G	T	100	PASS	AC=2765;AF=0.552117;AN=5008;NS=2504;DP=20653;EAS_AF=0.6319;AMR_AF=0.4265;AFR_AF=0.6581;EUR_AF=0.4761;SAS_AF=0.4939;AA=G|||;VT=SNP
15	83541947	rs1256446	C	T	100	PASS	AC=2321;AF=0.463458;AN=5008;NS=2504;DP=21090;EAS_AF=0.6379;AMR_AF=0.4078;AFR_AF=0.3275;EUR_AF=0.4761;SAS_AF=0.4939;AA=C|||;VT=SNP
15	83542046	rs3784374	A	G	100	PASS	AC=805;AF=0.160743;AN=5008;NS=2504;DP=7470;EAS_AF=0.3899;AMR_AF=0.2017;AFR_AF=0.1074;EUR_AF=0.1024;SAS_AF=0.0276;AA=A|||;VT=SNP
15	83542167	rs1256447	A	T	100	PASS	AC=2504;AF=0.5;AN=5008;NS=2504;DP=23411;EAS_AF=0.6389;AMR_AF=0.4135;AFR_AF=0.4622;EUR_AF=0.4761;SAS_AF=0.4939;AA=A|||;VT=SNP
15	83542183	rs1256448	C	T	100	PASS	AC=2778;AF=0.554712;AN=5008;NS=2504;DP=23071;EAS_AF=0.6379;AMR_AF=0.4366;AFR_AF=0.6467;EUR_AF=0.4861;SAS_AF=0.499;AA=T|||;VT=SNP
15	83542325	rs1256449	A	G	100	PASS	AC=2796;AF=0.558307;AN=5008;NS=2504;DP=21405;EAS_AF=0.6389;AMR_AF=0.438;AFR_AF=0.6543;EUR_AF=0.4881;SAS_AF=0.5031;AA=a|||;VT=SNP
15	83543040	rs1256450	A	G	100	PASS	AC=2768;AF=0.552716;AN=5008;NS=2504;DP=20866;EAS_AF=0.6399;AMR_AF=0.4251;AFR_AF=0.6528;EUR_AF=0.4761;SAS_AF=0.4969;AA=A|||;VT=SNP
15	83543605	rs1256451	T	C	100	PASS	AC=4132;AF=0.82508;AN=5008;NS=2504;DP=22320;EAS_AF=0.8482;AMR_AF=0.853;AFR_AF=0.9508;EUR_AF=0.7813;SAS_AF=0.6564;AA=C|||;VT=SNP
15	83543706	rs1256452	A	G	100	PASS	AC=4130;AF=0.824681;AN=5008;NS=2504;DP=18890;EAS_AF=0.8482;AMR_AF=0.853;AFR_AF=0.9493;EUR_AF=0.7813;SAS_AF=0.6564;AA=a|||;VT=SNP
15	83543848	rs1256453	C	A	100	PASS	AC=3458;AF=0.690495;AN=5008;NS=2504;DP=20129;EAS_AF=0.8462;AMR_AF=0.6153;AFR_AF=0.8101;EUR_AF=0.5626;SAS_AF=0.5532;AA=A|||;VT=SNP
15	83543958	rs1256454	C	T	100	PASS	AC=2539;AF=0.506989;AN=5008;NS=2504;DP=20918;EAS_AF=0.629;AMR_AF=0.4121;AFR_AF=0.497;EUR_AF=0.4761;SAS_AF=0.4939;AA=C|||;VT=SNP
15	83544522	rs1256455	T	C	100	PASS	AC=4228;AF=0.844249;AN=5008;NS=2504;DP=19947;EAS_AF=0.8542;AMR_AF=0.8804;AFR_AF=0.9887;EUR_AF=0.7932;SAS_AF=0.6656;AA=C|||;VT=SNP
15	83544584	rs17158194	T	C	100	PASS	AC=676;AF=0.134984;AN=5008;NS=2504;DP=19594;EAS_AF=0.2153;AMR_AF=0.1787;AFR_AF=0.1566;EUR_AF=0.0746;SAS_AF=0.0542;AA=T|||;VT=SNP
15	83544854	rs1021022	A	C	100	PASS	AC=2511;AF=0.501398;AN=5008;NS=2504;DP=18813;EAS_AF=0.6329;AMR_AF=0.4121;AFR_AF=0.4675;EUR_AF=0.4761;SAS_AF=0.501;AA=A|||;VT=SNP
15	83545425	rs2621226	G	A	100	PASS	AC=2767;AF=0.552516;AN=5008;NS=2504;DP=20070;EAS_AF=0.63;AMR_AF=0.4251;AFR_AF=0.6573;EUR_AF=0.4751;SAS_AF=0.501;AA=G|||;VT=SNP
15	83545977	rs2667382	A	T	100	PASS	AC=3443;AF=0.6875;AN=5008;NS=2504;DP=18455;EAS_AF=0.8452;AMR_AF=0.6052;AFR_AF=0.8132;EUR_AF=0.5497;SAS_AF=0.5552;AA=A|||;VT=SNP
15	83546057	rs2667383	A	G	100	PASS	AC=4144;AF=0.827476;AN=5008;NS=2504;DP=17257;EAS_AF=0.8542;AMR_AF=0.853;AFR_AF=0.9493;EUR_AF=0.7803;SAS_AF=0.6656;AA=G|||;VT=SNP
15	83547026	rs2667384	T	C	100	PASS	AC=2268;AF=0.452875;AN=5008;NS=2504;DP=18695;EAS_AF=0.6399;AMR_AF=0.3862;AFR_AF=0.3056;EUR_AF=0.4553;SAS_AF=0.5041;AA=T|||;VT=SNP
15	83547269	rs1588546	A	C	100	PASS	AC=917;AF=0.183107;AN=5008;NS=2504;DP=20402;EAS_AF=0.2103;AMR_AF=0.2003;AFR_AF=0.3169;EUR_AF=0.0964;SAS_AF=0.0511;AA=A|||;VT=SNP
15	83550040	rs1256434	C	T	100	PASS	AC=3196;AF=0.638179;AN=5008;NS=2504;DP=19810;EAS_AF=0.8452;AMR_AF=0.5893;AFR_AF=0.6339;EUR_AF=0.5517;SAS_AF=0.5542;AA=T|||;VT=SNP
15	83551313	rs2667385	G	A	100	PASS	AC=3195;AF=0.637979;AN=5008;NS=2504;DP=23862;EAS_AF=0.8452;AMR_AF=0.5893;AFR_AF=0.6331;EUR_AF=0.5517;SAS_AF=0.5542;AA=A|||;VT=SNP
15	83558512	rs2621227	G	A	100	PASS	AC=3127;AF=0.624401;AN=5008;NS=2504;DP=20319;EAS_AF=0.8452;AMR_AF=0.5807;AFR_AF=0.6377;EUR_AF=0.5358;SAS_AF=0.501;AA=G|||;VT=SNP
15	83559954	rs2621228	A	G	100	PASS	AC=3476;AF=0.694089;AN=5008;NS=2504;DP=17657;EAS_AF=0.8452;AMR_AF=0.6081;AFR_AF=0.8366;EUR_AF=0.5467;SAS_AF=0.5583;AA=G|||;VT=SNP
15	83560048	rs3784366	C	G	100	PASS	AC=987;AF=0.197085;AN=5008;NS=2504;DP=19473;EAS_AF=0.2173;AMR_AF=0.2003;AFR_AF=0.3381;EUR_AF=0.1064;SAS_AF=0.0767;AA=C|||;VT=SNP
15	83560222	rs3784365	C	T	100	PASS	AC=945;AF=0.188698;AN=5008;NS=2504;DP=21093;EAS_AF=0.2173;AMR_AF=0.1945;AFR_AF=0.3109;EUR_AF=0.1044;SAS_AF=0.0767;AA=C|||;VT=SNP
15	83560575	rs2251275	T	G	100	PASS	AC=2077;AF=0.414736;AN=5008;NS=2504;DP=19604;EAS_AF=0.628;AMR_AF=0.3804;AFR_AF=0.2542;EUR_AF=0.4284;SAS_AF=0.4223;AA=T|||;VT=SNP
15	83560630	rs6603035	G	A	100	PASS	AC=2145;AF=0.428315;AN=5008;NS=2504;DP=18947;EAS_AF=0.628;AMR_AF=0.3818;AFR_AF=0.3079;EUR_AF=0.4264;SAS_AF=0.4202;AA=G|||;VT=SNP
15	83561108	rs8038679	T	C	100	PASS	AC=922;AF=0.184105;AN=5008;NS=2504;DP=17680;EAS_AF=0.1518;AMR_AF=0.1441;AFR_AF=0.0507;EUR_AF=0.2207;SAS_AF=0.3885;AA=C|||;VT=SNP
15	83561142	rs880289	T	C	100	PASS	AC=2935;AF=0.586062;AN=5008;NS=2504;DP=17649;EAS_AF=0.372;AMR_AF=0.621;AFR_AF=0.7443;EUR_AF=0.5736;SAS_AF=0.5808;AA=C|||;VT=SNP
15	83561295	rs7169401	G	A	100	PASS	AC=1876;AF=0.374601;AN=5008;NS=2504;DP=20805;EAS_AF=0.1548;AMR_AF=0.4179;AFR_AF=0.354;EUR_AF=0.4672;SAS_AF=0.5031;AA=A|||;VT=SNP
15	83561606	rs41310978	A	G	100	PASS	AC=832;AF=0.166134;AN=5008;NS=2504;DP=18211;EAS_AF=0.1458;AMR_AF=0.1196;AFR_AF=0.0113;EUR_AF=0.2087;SAS_AF=0.3855;AA=A|||;VT=SNP;EX_TARGET
15	83562665	rs9806543	G	A	100	PASS	AC=1822;AF=0.363818;AN=5008;NS=2504;DP=18820;EAS_AF=0.1548;AMR_AF=0.4063;AFR_AF=0.3684;EUR_AF=0.4533;SAS_AF=0.4509;AA=G|||;VT=SNP
15	83563759	rs7174726	T	C	100	PASS	AC=945;AF=0.188698;AN=5008;NS=2504;DP=18020;EAS_AF=0.2173;AMR_AF=0.1945;AFR_AF=0.3101;EUR_AF=0.1044;SAS_AF=0.0777;AA=T|||;VT=SNP
15	83564157	rs2061948	G	A	100	PASS	AC=4138;AF=0.826278;AN=5008;NS=2504;DP=21063;EAS_AF=0.7173;AMR_AF=0.9164;AFR_AF=0.9902;EUR_AF=0.834;SAS_AF=0.6452;AA=A|||;VT=SNP
15	83564588	rs62011731	G	A	100	PASS	AC=1832;AF=0.365815;AN=5008;NS=2504;DP=15828;EAS_AF=0.1548;AMR_AF=0.4179;AFR_AF=0.3638;EUR_AF=0.4632;SAS_AF=0.4489;AA=G|||;VT=SNP
15	83565221	rs62011732	C	T	100	PASS	AC=867;AF=0.173123;AN=5008;NS=2504;DP=19498;EAS_AF=0.1518;AMR_AF=0.1441;AFR_AF=0.0492;EUR_AF=0.2207;SAS_AF=0.3344;AA=C|||;VT=SNP
15	83565711	rs17158168	C	A	100	PASS	AC=714;AF=0.142572;AN=5008;NS=2504;DP=16353;EAS_AF=0.2093;AMR_AF=0.183;AFR_AF=0.1498;EUR_AF=0.1024;SAS_AF=0.0767;AA=C|||;VT=SNP
15	83566061	rs8031927	A	G	100	PASS	AC=2895;AF=0.578075;AN=5008;NS=2504;DP=16699;EAS_AF=0.372;AMR_AF=0.621;AFR_AF=0.7519;EUR_AF=0.5706;SAS_AF=0.5327;AA=G|||;VT=SNP
15	83566105	rs8036957	T	C	100	PASS	AC=2942;AF=0.58746;AN=5008;NS=2504;DP=16059;EAS_AF=0.372;AMR_AF=0.621;AFR_AF=0.7534;EUR_AF=0.5716;SAS_AF=0.5777;AA=t|||;VT=SNP
15	83566796	rs11259959	C	T	100	PASS	AC=1812;AF=0.361821;AN=5008;NS=2504;DP=22488;EAS_AF=0.1548;AMR_AF=0.4092;AFR_AF=0.3638;EUR_AF=0.4493;SAS_AF=0.4489;AA=C|||;VT=SNP
15	83566921	rs7173264	G	C	100	PASS	AC=2816;AF=0.5623;AN=5008;NS=2504;DP=19232;EAS_AF=0.37;AMR_AF=0.6052;AFR_AF=0.7526;EUR_AF=0.5249;SAS_AF=0.5112;AA=C|||;VT=SNP
15	83567027	rs7183030	T	A	100	PASS	AC=1816;AF=0.36262;AN=5008;NS=2504;DP=19670;EAS_AF=0.1548;AMR_AF=0.4092;AFR_AF=0.3638;EUR_AF=0.4493;SAS_AF=0.453;AA=T|||;VT=SNP
15	83567028	rs7168760	C	A	100	PASS	AC=1816;AF=0.36262;AN=5008;NS=2504;DP=19708;EAS_AF=0.1548;AMR_AF=0.4092;AFR_AF=0.3638;EUR_AF=0.4493;SAS_AF=0.453;AA=C|||;VT=SNP
15	83568769	rs2127648	C	T	100	PASS	AC=674;AF=0.134585;AN=5008;NS=2504;DP=15554;EAS_AF=0.2163;AMR_AF=0.1801;AFR_AF=0.1498;EUR_AF=0.0765;SAS_AF=0.0573;AA=C|||;VT=SNP
15	83569076	rs10906985	G	A	100	PASS	AC=1794;AF=0.358227;AN=5008;NS=2504;DP=13522;EAS_AF=0.1498;AMR_AF=0.4078;AFR_AF=0.3563;EUR_AF=0.4483;SAS_AF=0.4479;AA=g|||;VT=SNP
15	83569199	rs7173683	T	A	100	PASS	AC=2795;AF=0.558107;AN=5008;NS=2504;DP=14741;EAS_AF=0.3661;AMR_AF=0.6037;AFR_AF=0.7436;EUR_AF=0.5268;SAS_AF=0.5051;AA=A|||;VT=SNP
15	83569422	rs7174216	T	C	100	PASS	AC=897;AF=0.179113;AN=5008;NS=2504;DP=16616;EAS_AF=0.2163;AMR_AF=0.1916;AFR_AF=0.3116;EUR_AF=0.0775;SAS_AF=0.0573;AA=T|||;VT=SNP
15	83569612	rs17841163	T	C	100	PASS	AC=696;AF=0.138978;AN=5008;NS=2504;DP=19349;EAS_AF=0.2163;AMR_AF=0.1816;AFR_AF=0.1657;EUR_AF=0.0765;SAS_AF=0.0573;AA=T|||;VT=SNP
15	83569735	rs17294229	G	C	100	PASS	AC=2810;AF=0.561102;AN=5008;NS=2504;DP=21301;EAS_AF=0.3671;AMR_AF=0.6052;AFR_AF=0.7534;EUR_AF=0.5268;SAS_AF=0.5051;AA=C|||;VT=SNP
15	83569832	rs17841162	C	G	100	PASS	AC=675;AF=0.134784;AN=5008;NS=2504;DP=19705;EAS_AF=0.2163;AMR_AF=0.1816;AFR_AF=0.1498;EUR_AF=0.0765;SAS_AF=0.0573;AA=T|||;VT=SNP
15	83570067	rs55633961	A	G	100	PASS	AC=2835;AF=0.566094;AN=5008;NS=2504;DP=19578;EAS_AF=0.372;AMR_AF=0.6167;AFR_AF=0.7436;EUR_AF=0.5427;SAS_AF=0.5143;AA=G|||;VT=SNP
15	83570081	rs17360083	C	A	100	PASS	AC=1506;AF=0.300719;AN=5008;NS=2504;DP=20278;EAS_AF=0.1498;AMR_AF=0.3818;AFR_AF=0.1649;EUR_AF=0.4374;SAS_AF=0.4417;AA=C|||;VT=SNP
15	83570114	rs8030940	G	A	100	PASS	AC=726;AF=0.144968;AN=5008;NS=2504;DP=20375;EAS_AF=0.2212;AMR_AF=0.1873;AFR_AF=0.1498;EUR_AF=0.0825;SAS_AF=0.0941;AA=G|||;VT=SNP
15	83573429	rs1600568	T	C	100	PASS	AC=4821;AF=0.96266;AN=5008;NS=2504;DP=17605;EAS_AF=0.9881;AMR_AF=0.9597;AFR_AF=0.9962;EUR_AF=0.9225;SAS_AF=0.9346;AA=C|||;VT=SNP
15	83574168	rs12101624	A	C	100	PASS	AC=745;AF=0.148762;AN=5008;NS=2504;DP=16744;EAS_AF=0.2232;AMR_AF=0.1816;AFR_AF=0.1959;EUR_AF=0.0785;SAS_AF=0.0573;AA=A|||;VT=SNP
15	83575025	rs12385964	T	A	100	PASS	AC=872;AF=0.174121;AN=5008;NS=2504;DP=18333;EAS_AF=0.1478;AMR_AF=0.1455;AFR_AF=0.0522;EUR_AF=0.2177;SAS_AF=0.3415;AA=T|||;VT=SNP
15	83575040	rs12385947	C	T	100	PASS	AC=2771;AF=0.553315;AN=5008;NS=2504;DP=18312;EAS_AF=0.3601;AMR_AF=0.5562;AFR_AF=0.7549;EUR_AF=0.5278;SAS_AF=0.5041;AA=T|||;VT=SNP
15	83575729	rs62011734	A	C	100	PASS	AC=1557;AF=0.310903;AN=5008;NS=2504;DP=20207;EAS_AF=0.1508;AMR_AF=0.3963;AFR_AF=0.1747;EUR_AF=0.4523;SAS_AF=0.454;AA=A|||;VT=SNP
15	83576028	rs13380133	C	G	100	PASS	AC=2127;AF=0.42472;AN=5008;NS=2504;DP=17427;EAS_AF=0.1518;AMR_AF=0.4395;AFR_AF=0.5749;EUR_AF=0.4652;SAS_AF=0.4509;AA=G|||;VT=SNP
15	83577693	rs750234	A	G	100	PASS	AC=2877;AF=0.574481;AN=5008;NS=2504;DP=16921;EAS_AF=0.3919;AMR_AF=0.621;AFR_AF=0.7526;EUR_AF=0.5467;SAS_AF=0.5174;AA=G|||;VT=SNP
15	83580201	rs4843141	G	A	100	PASS	AC=2885;AF=0.576078;AN=5008;NS=2504;DP=17565;EAS_AF=0.5734;AMR_AF=0.6916;AFR_AF=0.8502;EUR_AF=0.4811;SAS_AF=0.2239;AA=A|||;VT=SNP
15	83581087	rs7171095	T	C	100	PASS	AC=2907;AF=0.580471;AN=5008;NS=2504;DP=16640;EAS_AF=0.5952;AMR_AF=0.6902;AFR_AF=0.8502;EUR_AF=0.4811;SAS_AF=0.2249;AA=C|||;VT=SNP
15	83582211	rs12441914	A	G	100	PASS	AC=2875;AF=0.574081;AN=5008;NS=2504;DP=19223;EAS_AF=0.5704;AMR_AF=0.6902;AFR_AF=0.8502;EUR_AF=0.4801;SAS_AF=0.2188;AA=G|||;VT=SNP
15	83584065	rs4843144	G	A	100	PASS	AC=2832;AF=0.565495;AN=5008;NS=2504;DP=15822;EAS_AF=0.5526;AMR_AF=0.6614;AFR_AF=0.8646;EUR_AF=0.4573;SAS_AF=0.2178;AA=A|||;VT=SNP
15	83584165	rs4843145	C	A	100	PASS	AC=2904;AF=0.579872;AN=5008;NS=2504;DP=15221;EAS_AF=0.5724;AMR_AF=0.67;AFR_AF=0.8654;EUR_AF=0.4791;SAS_AF=0.2413;AA=A|||;VT=SNP
15	83584170	rs4843146	T	C	100	PASS	AC=2903;AF=0.579673;AN=5008;NS=2504;DP=15050;EAS_AF=0.5714;AMR_AF=0.67;AFR_AF=0.8654;EUR_AF=0.4791;SAS_AF=0.2413;AA=C|||;VT=SNP
15	83584579	rs872598	A	C	100	PASS	AC=2624;AF=0.523962;AN=5008;NS=2504;DP=18820;EAS_AF=0.6121;AMR_AF=0.6484;AFR_AF=0.6558;EUR_AF=0.4573;SAS_AF=0.2352;AA=A|||;VT=SNP
15	83584643	rs872599	G	T	100	PASS	AC=2505;AF=0.5002;AN=5008;NS=2504;DP=19199;EAS_AF=0.5794;AMR_AF=0.6383;AFR_AF=0.6233;EUR_AF=0.4374;SAS_AF=0.2188;AA=G|||;VT=SNP
15	83585402	rs869498	C	T	100	PASS	AC=824;AF=0.164537;AN=5008;NS=2504;DP=18758;EAS_AF=0.4028;AMR_AF=0.1614;AFR_AF=0.0809;EUR_AF=0.1342;SAS_AF=0.0654;AA=C|||;VT=SNP
15	83585708	rs7176643	A	C	100	PASS	AC=2923;AF=0.583666;AN=5008;NS=2504;DP=16863;EAS_AF=0.6121;AMR_AF=0.6859;AFR_AF=0.8555;EUR_AF=0.4632;SAS_AF=0.2382;AA=C|||;VT=SNP
15	83585710	rs7182096	T	C	100	PASS	AC=2923;AF=0.583666;AN=5008;NS=2504;DP=16900;EAS_AF=0.6121;AMR_AF=0.6859;AFR_AF=0.8555;EUR_AF=0.4632;SAS_AF=0.2382;AA=C|||;VT=SNP
15	83585847	rs4842917	C	T	100	PASS	AC=1482;AF=0.295927;AN=5008;NS=2504;DP=16562;EAS_AF=0.6042;AMR_AF=0.3429;AFR_AF=0.2368;EUR_AF=0.2048;SAS_AF=0.1186;AA=C|||;VT=SNP
15	83586926	rs17294476	G	A	100	PASS	AC=582;AF=0.116214;AN=5008;NS=2504;DP=21047;EAS_AF=0.1002;AMR_AF=0.0994;AFR_AF=0.1006;EUR_AF=0.1879;SAS_AF=0.092;AA=A|||;VT=SNP
15	83588703	rs11259960	G	A	100	PASS	AC=1419;AF=0.283347;AN=5008;NS=2504;DP=21745;EAS_AF=0.5774;AMR_AF=0.3415;AFR_AF=0.2088;EUR_AF=0.2068;SAS_AF=0.1186;AA=G|||;VT=SNP
15	83588895	rs12148275	A	G	100	PASS	AC=2924;AF=0.583866;AN=5008;NS=2504;DP=19242;EAS_AF=0.5853;AMR_AF=0.6931;AFR_AF=0.8608;EUR_AF=0.4821;SAS_AF=0.2352;AA=G|||;VT=SNP
15	83590217	rs17158157	T	C	100	PASS	AC=1048;AF=0.209265;AN=5008;NS=2504;DP=20023;EAS_AF=0.4851;AMR_AF=0.2781;AFR_AF=0.1172;EUR_AF=0.1362;SAS_AF=0.0757;AA=T|||;VT=SNP
15	83590345	rs12050725	T	A	100	PASS	AC=1467;AF=0.292931;AN=5008;NS=2504;DP=21223;EAS_AF=0.6131;AMR_AF=0.3415;AFR_AF=0.2103;EUR_AF=0.2087;SAS_AF=0.1268;AA=T|||;VT=SNP
15	83596227	rs17158155	G	A	100	PASS	AC=676;AF=0.134984;AN=5008;NS=2504;DP=18889;EAS_AF=0.3839;AMR_AF=0.1527;AFR_AF=0.0076;EUR_AF=0.1153;SAS_AF=0.0583;AA=G|||;VT=SNP
15	83598136	rs79238447	G	A	100	PASS	AC=916;AF=0.182907;AN=5008;NS=2504;DP=17486;EAS_AF=0.4464;AMR_AF=0.1643;AFR_AF=0.1127;EUR_AF=0.1362;SAS_AF=0.0675;AA=G|||;VT=SNP
15	83601886	rs72755929	A	T	100	PASS	AC=275;AF=0.0549121;AN=5008;NS=2504;DP=17973;EAS_AF=0.1101;AMR_AF=0.0576;AFR_AF=0.0083;EUR_AF=0.0636;SAS_AF=0.0501;AA=A|||;VT=SNP
15	83606232	rs2061947	T	C	100	PASS	AC=3051;AF=0.609225;AN=5008;NS=2504;DP=20449;EAS_AF=0.6181;AMR_AF=0.7248;AFR_AF=0.8608;EUR_AF=0.5278;SAS_AF=0.2618;AA=c|||;VT=SNP
15	83608230	rs8034220	C	T	100	PASS	AC=2440;AF=0.48722;AN=5008;NS=2504;DP=18923;EAS_AF=0.5784;AMR_AF=0.6671;AFR_AF=0.4909;EUR_AF=0.5;SAS_AF=0.2474;AA=c|||;VT=SNP
15	83611362	rs12441675	C	T	100	PASS	AC=2514;AF=0.501997;AN=5008;NS=2504;DP=23314;EAS_AF=0.6071;AMR_AF=0.6628;AFR_AF=0.5393;EUR_AF=0.493;SAS_AF=0.2382;AA=C|||;VT=SNP
15	83613169	rs2219889	A	T	100	PASS	AC=472;AF=0.0942492;AN=5008;NS=2504;DP=17385;EAS_AF=0.1002;AMR_AF=0.0447;AFR_AF=0.2194;EUR_AF=0.0318;SAS_AF=0.0184;AA=T|||;VT=SNP
15	83613180	rs77880602	C	A	100	PASS	AC=159;AF=0.0317492;AN=5008;NS=2504;DP=17406;EAS_AF=0.1012;AMR_AF=0.013;AFR_AF=0.0136;EUR_AF=0.0169;SAS_AF=0.0133;AA=C|||;VT=SNP
15	83613360	rs79988298	A	G	100	PASS	AC=157;AF=0.0313498;AN=5008;NS=2504;DP=16240;EAS_AF=0.1002;AMR_AF=0.013;AFR_AF=0.0129;EUR_AF=0.0169;SAS_AF=0.0133;AA=A|||;VT=SNP
15	83615274	rs1002881	G	A	100	PASS	AC=580;AF=0.115815;AN=5008;NS=2504;DP=19786;EAS_AF=0.1716;AMR_AF=0.183;AFR_AF=0.0983;EUR_AF=0.0885;SAS_AF=0.0624;AA=G|||;VT=SNP
15	83623423	rs11857990	A	G	100	PASS	AC=1130;AF=0.225639;AN=5008;NS=2504;DP=19140;EAS_AF=0.0079;AMR_AF=0.3343;AFR_AF=0.3654;EUR_AF=0.2853;SAS_AF=0.1227;AA=A|||;VT=SNP
15	83626556	rs4842928	T	A	100	PASS	AC=1431;AF=0.285743;AN=5008;NS=2504;DP=18952;EAS_AF=0.5704;AMR_AF=0.3329;AFR_AF=0.2436;EUR_AF=0.1869;SAS_AF=0.1176;AA=T|||;VT=SNP
15	83628788	rs72755942	A	G	100	PASS	AC=299;AF=0.0597045;AN=5008;NS=2504;DP=19279;EAS_AF=0.1042;AMR_AF=0.0648;AFR_AF=0.0083;EUR_AF=0.0795;SAS_AF=0.0593;AA=a|||;VT=SNP
15	83631223	rs10220724	C	G	100	PASS	AC=3463;AF=0.691494;AN=5008;NS=2504;DP=15257;EAS_AF=0.6875;AMR_AF=0.7695;AFR_AF=0.9637;EUR_AF=0.6342;SAS_AF=0.3313;AA=G|||;VT=SNP
15	83632164	rs4842843	T	C	100	PASS	AC=3472;AF=0.693291;AN=5008;NS=2504;DP=17495;EAS_AF=0.6915;AMR_AF=0.7695;AFR_AF=0.9637;EUR_AF=0.6362;SAS_AF=0.3344;AA=C|||;VT=SNP
15	83634736	rs10220868	T	C	100	PASS	AC=3467;AF=0.692292;AN=5008;NS=2504;DP=19957;EAS_AF=0.6895;AMR_AF=0.7695;AFR_AF=0.9637;EUR_AF=0.6352;SAS_AF=0.3323;AA=C|||;VT=SNP
15	83635966	rs2061946	C	G	100	PASS	AC=3467;AF=0.692292;AN=5008;NS=2504;DP=17258;EAS_AF=0.6895;AMR_AF=0.7695;AFR_AF=0.9637;EUR_AF=0.6352;SAS_AF=0.3323;AA=G|||;VT=SNP
15	83637249	rs1871658	G	C	100	PASS	AC=3465;AF=0.691893;AN=5008;NS=2504;DP=17969;EAS_AF=0.6895;AMR_AF=0.7695;AFR_AF=0.9637;EUR_AF=0.6342;SAS_AF=0.3313;AA=C|||;VT=SNP
15	83640267	rs4842935	A	G	100	PASS	AC=1552;AF=0.309904;AN=5008;NS=2504;DP=18863;EAS_AF=0.5744;AMR_AF=0.3602;AFR_AF=0.2337;EUR_AF=0.2694;SAS_AF=0.1462;AA=A|||;VT=SNP
15	83641353	rs11259963	G	C	100	PASS	AC=2892;AF=0.577476;AN=5008;NS=2504;DP=18467;EAS_AF=0.5784;AMR_AF=0.7003;AFR_AF=0.8275;EUR_AF=0.4861;SAS_AF=0.2454;AA=C|||;VT=SNP
15	83641784	rs2046070	A	T	100	PASS	AC=2914;AF=0.581869;AN=5008;NS=2504;DP=19530;EAS_AF=0.5784;AMR_AF=0.7089;AFR_AF=0.8275;EUR_AF=0.504;SAS_AF=0.2434;AA=T|||;VT=SNP
15	83646331	rs6603038	T	C	100	PASS	AC=2907;AF=0.580471;AN=5008;NS=2504;DP=20304;EAS_AF=0.5784;AMR_AF=0.7017;AFR_AF=0.8381;EUR_AF=0.4861;SAS_AF=0.2454;AA=C|||;VT=SNP
15	83647740	rs8023761	G	A	100	PASS	AC=1118;AF=0.223243;AN=5008;NS=2504;DP=18775;EAS_AF=0.0079;AMR_AF=0.3343;AFR_AF=0.3578;EUR_AF=0.2853;SAS_AF=0.1207;AA=G|||;VT=SNP
15	83649292	rs2167602	A	G	100	PASS	AC=1441;AF=0.28774;AN=5008;NS=2504;DP=18844;EAS_AF=0.5724;AMR_AF=0.3329;AFR_AF=0.2481;EUR_AF=0.1879;SAS_AF=0.1186;AA=A|||;VT=SNP
15	83651286	rs8037659	C	A	100	PASS	AC=1437;AF=0.286941;AN=5008;NS=2504;DP=16696;EAS_AF=0.5704;AMR_AF=0.3329;AFR_AF=0.2458;EUR_AF=0.1889;SAS_AF=0.1186;AA=C|||;VT=SNP
15	83651288	rs8025253	A	G	100	PASS	AC=1438;AF=0.287141;AN=5008;NS=2504;DP=16660;EAS_AF=0.5714;AMR_AF=0.3329;AFR_AF=0.2458;EUR_AF=0.1889;SAS_AF=0.1186;AA=A|||;VT=SNP
15	83655726	rs28451607	C	G	100	PASS	AC=1395;AF=0.278554;AN=5008;NS=2504;DP=15231;EAS_AF=0.5704;AMR_AF=0.3343;AFR_AF=0.2179;EUR_AF=0.1829;SAS_AF=0.1186;AA=C|||;VT=SNP
15	83655988	rs72755950	A	G	100	PASS	AC=149;AF=0.0297524;AN=5008;NS=2504;DP=18253;EAS_AF=0.0258;AMR_AF=0.1167;AFR_AF=0.0008;EUR_AF=0.0239;SAS_AF=0.0174;AA=A|||;VT=SNP
15	83660298	rs28510273	T	A	100	PASS	AC=2901;AF=0.579273;AN=5008;NS=2504;DP=16190;EAS_AF=0.5784;AMR_AF=0.6988;AFR_AF=0.8396;EUR_AF=0.4811;SAS_AF=0.2444;AA=A|||;VT=SNP
15	83660801	rs57779835	C	G	100	PASS	AC=791;AF=0.157947;AN=5008;NS=2504;DP=17442;EAS_AF=0.3998;AMR_AF=0.1527;AFR_AF=0.0817;EUR_AF=0.1113;SAS_AF=0.0634;AA=C|||;VT=SNP
15	83663005	rs8043020	A	G	100	PASS	AC=2884;AF=0.575879;AN=5008;NS=2504;DP=15865;EAS_AF=0.5784;AMR_AF=0.6988;AFR_AF=0.826;EUR_AF=0.4811;SAS_AF=0.2454;AA=G|||;VT=SNP
15	83663941	rs2123157	T	C	100	PASS	AC=2599;AF=0.51897;AN=5008;NS=2504;DP=17122;EAS_AF=0.5784;AMR_AF=0.6628;AFR_AF=0.6422;EUR_AF=0.4692;SAS_AF=0.2403;AA=T|||;VT=SNP
15	83664191	rs1037403	C	G	100	PASS	AC=2884;AF=0.575879;AN=5008;NS=2504;DP=22173;EAS_AF=0.5784;AMR_AF=0.6988;AFR_AF=0.826;EUR_AF=0.4811;SAS_AF=0.2454;AA=G|||;VT=SNP
15	83664519	rs2381028	C	T	100	PASS	AC=1432;AF=0.285942;AN=5008;NS=2504;DP=21002;EAS_AF=0.5704;AMR_AF=0.3357;AFR_AF=0.2436;EUR_AF=0.1849;SAS_AF=0.1186;AA=C|||;VT=SNP
15	83668463	rs4842859	T	C	100	PASS	AC=1440;AF=0.28754;AN=5008;NS=2504;DP=19863;EAS_AF=0.5764;AMR_AF=0.3343;AFR_AF=0.2451;EUR_AF=0.1859;SAS_AF=0.1186;AA=T|||;VT=SNP
15	83670073	rs6603041	A	C	100	PASS	AC=2876;AF=0.574281;AN=5008;NS=2504;DP=22460;EAS_AF=0.5764;AMR_AF=0.7032;AFR_AF=0.826;EUR_AF=0.4831;SAS_AF=0.2342;AA=C|||;VT=SNP
15	83671826	rs59108707	C	A	100	PASS	AC=1438;AF=0.287141;AN=5008;NS=2504;DP=16254;EAS_AF=0.5754;AMR_AF=0.3329;AFR_AF=0.2458;EUR_AF=0.1849;SAS_AF=0.1186;AA=T|||;VT=SNP
15	83677515	rs72755956	G	T	100	PASS	AC=85;AF=0.0169728;AN=5008;NS=2504;DP=20953;EAS_AF=0.0188;AMR_AF=0.0058;AFR_AF=0.0159;EUR_AF=0.0239;SAS_AF=0.0174;AA=G|||;VT=SNP
15	83679706	rs17158132	G	A	100	PASS	AC=294;AF=0.0587061;AN=5008;NS=2504;DP=20299;EAS_AF=0.125;AMR_AF=0.0548;AFR_AF=0.0121;EUR_AF=0.0616;SAS_AF=0.0532;AA=G|||;VT=SNP
15	83680287	rs4842860	A	G	100	PASS	AC=3122;AF=0.623403;AN=5008;NS=2504;DP=14641;EAS_AF=0.6905;AMR_AF=0.7536;AFR_AF=0.7065;EUR_AF=0.6183;SAS_AF=0.3548;AA=G|||;VT=SNP;EX_TARGET
15	83680426	rs12906626	C	G	100	PASS	AC=1738;AF=0.347045;AN=5008;NS=2504;DP=13873;EAS_AF=0.1111;AMR_AF=0.402;AFR_AF=0.4803;EUR_AF=0.4344;SAS_AF=0.2812;AA=G|||;VT=SNP
15	83683811	rs6603044	C	T	100	PASS	AC=1661;AF=0.331669;AN=5008;NS=2504;DP=17652;EAS_AF=0.1101;AMR_AF=0.3963;AFR_AF=0.4644;EUR_AF=0.4254;SAS_AF=0.2382;AA=T|||;VT=SNP
15	83683890	rs6603045	T	A	100	PASS	AC=4709;AF=0.940296;AN=5008;NS=2504;DP=15998;EAS_AF=0.9841;AMR_AF=0.8991;AFR_AF=0.9743;EUR_AF=0.9036;SAS_AF=0.9162;AA=T|||;VT=SNP
15	83685440	rs7757	A	G	100	PASS	AC=680;AF=0.135783;AN=5008;NS=2504;DP=11009;EAS_AF=0.1042;AMR_AF=0.072;AFR_AF=0.1664;EUR_AF=0.1471;SAS_AF=0.1605;AA=A|||;VT=SNP
15	83685773	rs3087804	A	G	100	PASS	AC=1720;AF=0.34345;AN=5008;NS=2504;DP=16664;EAS_AF=0.1111;AMR_AF=0.3991;AFR_AF=0.4644;EUR_AF=0.4344;SAS_AF=0.2863;AA=G|||;VT=SNP
15	83686759	rs17158127	T	C	100	PASS	AC=680;AF=0.135783;AN=5008;NS=2504;DP=17540;EAS_AF=0.1042;AMR_AF=0.072;AFR_AF=0.1664;EUR_AF=0.1471;SAS_AF=0.1605;AA=T|||;VT=SNP;EX_TARGET
15	83688187	rs8031896	T	C	100	PASS	AC=1061;AF=0.211861;AN=5008;NS=2504;DP=15774;EAS_AF=0.1081;AMR_AF=0.1657;AFR_AF=0.3064;EUR_AF=0.2416;SAS_AF=0.1933;AA=C|||;VT=SNP
15	83689688	rs10400812	C	T	100	PASS	AC=1735;AF=0.346446;AN=5008;NS=2504;DP=18867;EAS_AF=0.1111;AMR_AF=0.3977;AFR_AF=0.4781;EUR_AF=0.4354;SAS_AF=0.2832;AA=T|||;VT=SNP
15	83689704	rs36038412	A	T	100	PASS	AC=661;AF=0.131989;AN=5008;NS=2504;DP=18861;EAS_AF=0.1042;AMR_AF=0.0648;AFR_AF=0.1596;EUR_AF=0.1441;SAS_AF=0.1585;AA=A|||;VT=SNP
15	83690437	rs12913130	A	T	100	PASS	AC=1716;AF=0.342652;AN=5008;NS=2504;DP=13411;EAS_AF=0.1111;AMR_AF=0.3991;AFR_AF=0.4637;EUR_AF=0.4344;SAS_AF=0.2832;AA=T|||;VT=SNP
15	83691283	rs34869943	C	A	100	PASS	AC=573;AF=0.114417;AN=5008;NS=2504;DP=14134;EAS_AF=0.1032;AMR_AF=0.0591;AFR_AF=0.1362;EUR_AF=0.1342;SAS_AF=0.1155;AA=C|||;VT=SNP
15	83693513	rs7181169	T	C	100	PASS	AC=1741;AF=0.347644;AN=5008;NS=2504;DP=17206;EAS_AF=0.1111;AMR_AF=0.402;AFR_AF=0.4796;EUR_AF=0.4354;SAS_AF=0.2843;AA=C|||;VT=SNP
15	83694742	rs11858074	C	T	100	PASS	AC=650;AF=0.129792;AN=5008;NS=2504;DP=12181;EAS_AF=0.1042;AMR_AF=0.0648;AFR_AF=0.1505;EUR_AF=0.1441;SAS_AF=0.1595;AA=C|||;VT=SNP
15	83697020	rs67822554	G	A	100	PASS	AC=647;AF=0.129193;AN=5008;NS=2504;DP=16603;EAS_AF=0.1042;AMR_AF=0.0634;AFR_AF=0.1498;EUR_AF=0.1421;SAS_AF=0.1605;AA=G|||;VT=SNP
15	83697176	rs66606849	G	A	100	PASS	AC=647;AF=0.129193;AN=5008;NS=2504;DP=17907;EAS_AF=0.1042;AMR_AF=0.0634;AFR_AF=0.1498;EUR_AF=0.1421;SAS_AF=0.1605;AA=T|||;VT=SNP
15	83700322	rs12911706	C	A	100	PASS	AC=609;AF=0.121605;AN=5008;NS=2504;DP=19897;EAS_AF=0.1032;AMR_AF=0.0634;AFR_AF=0.1581;EUR_AF=0.1362;SAS_AF=0.1176;AA=c|||;VT=SNP
15	83700365	rs12904695	T	C	100	PASS	AC=1667;AF=0.332867;AN=5008;NS=2504;DP=18962;EAS_AF=0.1101;AMR_AF=0.3977;AFR_AF=0.4637;EUR_AF=0.4274;SAS_AF=0.2423;AA=C|||;VT=SNP
15	83700469	rs12911891	C	T	100	PASS	AC=609;AF=0.121605;AN=5008;NS=2504;DP=20185;EAS_AF=0.1032;AMR_AF=0.0634;AFR_AF=0.1581;EUR_AF=0.1362;SAS_AF=0.1176;AA=T|||;VT=SNP
15	83700667	rs12900411	A	G	100	PASS	AC=609;AF=0.121605;AN=5008;NS=2504;DP=17837;EAS_AF=0.1032;AMR_AF=0.0634;AFR_AF=0.1581;EUR_AF=0.1362;SAS_AF=0.1176;AA=A|||;VT=SNP
15	83702064	rs8040998	T	C	100	PASS	AC=1650;AF=0.329473;AN=5008;NS=2504;DP=14208;EAS_AF=0.1101;AMR_AF=0.3977;AFR_AF=0.4546;EUR_AF=0.4264;SAS_AF=0.2382;AA=C|||;VT=SNP
15	83702464	rs12102041	G	C	100	PASS	AC=1411;AF=0.281749;AN=5008;NS=2504;DP=10043;EAS_AF=0.5724;AMR_AF=0.3415;AFR_AF=0.2352;EUR_AF=0.172;SAS_AF=0.1155;AA=G|||;VT=SNP
15	83704651	rs2123159	A	T	100	PASS	AC=2594;AF=0.517971;AN=5008;NS=2504;DP=13589;EAS_AF=0.3065;AMR_AF=0.6268;AFR_AF=0.7746;EUR_AF=0.5268;SAS_AF=0.3027;AA=a|||;VT=SNP
15	83706699	rs11636145	G	A	100	PASS	AC=70;AF=0.0139776;AN=5008;NS=2504;DP=16104;EAS_AF=0.0179;AMR_AF=0.0043;AFR_AF=0.0008;EUR_AF=0.0258;SAS_AF=0.0225;AA=g|||;VT=SNP
15	83707015	rs12592391	A	C	100	PASS	AC=616;AF=0.123003;AN=5008;NS=2504;DP=17195;EAS_AF=0.1032;AMR_AF=0.0706;AFR_AF=0.1573;EUR_AF=0.1392;SAS_AF=0.1176;AA=A|||;VT=SNP
15	83707703	rs12906027	C	T	100	PASS	AC=604;AF=0.120607;AN=5008;NS=2504;DP=19402;EAS_AF=0.1032;AMR_AF=0.062;AFR_AF=0.1581;EUR_AF=0.1342;SAS_AF=0.1155;AA=C|||;VT=SNP
15	83708065	rs35207081	C	G	100	PASS	AC=573;AF=0.114417;AN=5008;NS=2504;DP=20096;EAS_AF=0.1032;AMR_AF=0.0591;AFR_AF=0.1362;EUR_AF=0.1342;SAS_AF=0.1155;AA=C|||;VT=SNP
15	83708085	rs13329195	C	T	100	PASS	AC=1666;AF=0.332668;AN=5008;NS=2504;DP=19914;EAS_AF=0.1101;AMR_AF=0.3991;AFR_AF=0.4675;EUR_AF=0.4254;SAS_AF=0.2372;AA=T|||;VT=SNP
15	83708124	rs72755969	A	G	100	PASS	AC=70;AF=0.0139776;AN=5008;NS=2504;DP=20079;EAS_AF=0.0179;AMR_AF=0.0043;AFR_AF=0.0008;EUR_AF=0.0268;SAS_AF=0.0215;AA=A|||;VT=SNP
15	83709406	rs8038246	C	G	100	PASS	AC=559;AF=0.111621;AN=5008;NS=2504;DP=11736;EAS_AF=0.1905;AMR_AF=0.0879;AFR_AF=0.1256;EUR_AF=0.0805;SAS_AF=0.0603;AA=c|||;VT=SNP
15	83711468	rs9646239	A	C	100	PASS	AC=597;AF=0.119209;AN=5008;NS=2504;DP=16169;EAS_AF=0.1032;AMR_AF=0.0634;AFR_AF=0.1498;EUR_AF=0.1372;SAS_AF=0.1155;AA=A|||;VT=SNP
15	83712603	rs12903066	T	C	100	PASS	AC=625;AF=0.1248;AN=5008;NS=2504;DP=20100;EAS_AF=0.1032;AMR_AF=0.0706;AFR_AF=0.1657;EUR_AF=0.1402;SAS_AF=0.1145;AA=T|||;VT=SNP
15	83712655	rs12910117	C	G	100	PASS	AC=111;AF=0.0221645;AN=5008;NS=2504;DP=20327;EAS_AF=0.002;AMR_AF=0.0216;AFR_AF=0.0015;EUR_AF=0.0666;SAS_AF=0.0256;AA=C|||;VT=SNP
15	83713442	rs4842993	A	C	100	PASS	AC=851;AF=0.169928;AN=5008;NS=2504;DP=18982;EAS_AF=0.379;AMR_AF=0.2522;AFR_AF=0.1104;EUR_AF=0.0924;SAS_AF=0.0562;AA=A|||;VT=SNP
15	83714274	rs28485801	A	C	100	PASS	AC=949;AF=0.189497;AN=5008;NS=2504;DP=18794;EAS_AF=0.1101;AMR_AF=0.1398;AFR_AF=0.2965;EUR_AF=0.2117;SAS_AF=0.1391;AA=a|||;VT=SNP
15	83715853	rs716886	G	A	100	PASS	AC=1055;AF=0.210663;AN=5008;NS=2504;DP=21495;EAS_AF=0.0069;AMR_AF=0.33;AFR_AF=0.3109;EUR_AF=0.2873;SAS_AF=0.1217;AA=A|||;VT=SNP
15	83717146	rs7172665	C	A	100	PASS	AC=1863;AF=0.372005;AN=5008;NS=2504;DP=22506;EAS_AF=0.0625;AMR_AF=0.4092;AFR_AF=0.6505;EUR_AF=0.4195;SAS_AF=0.2393;AA=A|||;VT=SNP
15	83717246	rs7177599	G	T	100	PASS	AC=1648;AF=0.329073;AN=5008;NS=2504;DP=21506;EAS_AF=0.1111;AMR_AF=0.3833;AFR_AF=0.4675;EUR_AF=0.4185;SAS_AF=0.2362;AA=T|||;VT=SNP
15	83718609	rs12907032	T	G	100	PASS	AC=1683;AF=0.336062;AN=5008;NS=2504;DP=17421;EAS_AF=0.1101;AMR_AF=0.4006;AFR_AF=0.4781;EUR_AF=0.4284;SAS_AF=0.2362;AA=T|||;VT=SNP
15	83720657	rs8023669	T	C	100	PASS	AC=1693;AF=0.338059;AN=5008;NS=2504;DP=10641;EAS_AF=0.127;AMR_AF=0.4006;AFR_AF=0.4697;EUR_AF=0.4274;SAS_AF=0.2413;AA=T|||;VT=SNP
15	83722059	rs17507300	A	G	100	PASS	AC=934;AF=0.186502;AN=5008;NS=2504;DP=16919;EAS_AF=0.1071;AMR_AF=0.1369;AFR_AF=0.2927;EUR_AF=0.2068;SAS_AF=0.1391;AA=A|||;VT=SNP
15	83723559	rs67482297	G	A	100	PASS	AC=587;AF=0.117212;AN=5008;NS=2504;DP=15908;EAS_AF=0.1032;AMR_AF=0.062;AFR_AF=0.149;EUR_AF=0.1302;SAS_AF=0.1145;AA=g|||;VT=SNP
15	83724143	rs10152914	A	G	100	PASS	AC=3424;AF=0.683706;AN=5008;NS=2504;DP=16262;EAS_AF=0.6806;AMR_AF=0.755;AFR_AF=0.9561;EUR_AF=0.6014;SAS_AF=0.3528;AA=G|||;VT=SNP
15	83724410	rs2167603	C	G	100	PASS	AC=3417;AF=0.682308;AN=5008;NS=2504;DP=19002;EAS_AF=0.6796;AMR_AF=0.7507;AFR_AF=0.9569;EUR_AF=0.5984;SAS_AF=0.3517;AA=G|||;VT=SNP
15	83724987	rs8038107	C	G	100	PASS	AC=3414;AF=0.681709;AN=5008;NS=2504;DP=14864;EAS_AF=0.6796;AMR_AF=0.7464;AFR_AF=0.9569;EUR_AF=0.5974;SAS_AF=0.3528;AA=G|||;VT=SNP
15	83726179	rs1568657	A	G	100	PASS	AC=1408;AF=0.28115;AN=5008;NS=2504;DP=20220;EAS_AF=0.5714;AMR_AF=0.3372;AFR_AF=0.2345;EUR_AF=0.174;SAS_AF=0.1155;AA=A|||;VT=SNP
15	83727362	rs59572346	T	A	100	PASS	AC=366;AF=0.0730831;AN=5008;NS=2504;DP=13186;EAS_AF=0.13;AMR_AF=0.0591;AFR_AF=0.062;EUR_AF=0.0616;SAS_AF=0.0511;AA=A|||;VT=SNP
15	83727830	rs4079029	C	T	100	PASS	AC=1793;AF=0.358027;AN=5008;NS=2504;DP=18144;EAS_AF=0.1071;AMR_AF=0.3545;AFR_AF=0.646;EUR_AF=0.3569;SAS_AF=0.2311;AA=T|||;VT=SNP
15	83728419	rs28580677	G	C	100	PASS	AC=1851;AF=0.369609;AN=5008;NS=2504;DP=16879;EAS_AF=0.1071;AMR_AF=0.3847;AFR_AF=0.649;EUR_AF=0.3827;SAS_AF=0.2382;AA=C|||;VT=SNP
15	83729268	rs35627116	G	A	100	PASS	AC=580;AF=0.115815;AN=5008;NS=2504;DP=11346;EAS_AF=0.1012;AMR_AF=0.062;AFR_AF=0.1452;EUR_AF=0.1302;SAS_AF=0.1145;AA=G|||;VT=SNP
15	83732905	rs7177462	G	A	100	PASS	AC=999;AF=0.199481;AN=5008;NS=2504;DP=19923;EAS_AF=0.0069;AMR_AF=0.2997;AFR_AF=0.3079;EUR_AF=0.2614;SAS_AF=0.1166;AA=A|||;VT=SNP
15	83733001	rs6603046	C	T	100	PASS	AC=1913;AF=0.381989;AN=5008;NS=2504;DP=18267;EAS_AF=0.1081;AMR_AF=0.4107;AFR_AF=0.6513;EUR_AF=0.4225;SAS_AF=0.2382;AA=T|||;VT=SNP
15	83735926	rs8040457	C	G	100	PASS	AC=1652;AF=0.329872;AN=5008;NS=2504;DP=11234;EAS_AF=0.1081;AMR_AF=0.3948;AFR_AF=0.4629;EUR_AF=0.4215;SAS_AF=0.2382;AA=c|||;VT=SNP;EX_TARGET
15	83737571	rs7170547	G	C	100	PASS	AC=1911;AF=0.381589;AN=5008;NS=2504;DP=16741;EAS_AF=0.1081;AMR_AF=0.4063;AFR_AF=0.6498;EUR_AF=0.4254;SAS_AF=0.2382;AA=c|||;VT=SNP
15	83738415	rs60836422	C	A	100	PASS	AC=1495;AF=0.298522;AN=5008;NS=2504;DP=17779;EAS_AF=0.5476;AMR_AF=0.353;AFR_AF=0.3033;EUR_AF=0.1849;SAS_AF=0.1135;AA=C|||;VT=SNP
15	83739485	rs59747602	C	T	100	PASS	AC=1494;AF=0.298323;AN=5008;NS=2504;DP=16732;EAS_AF=0.5625;AMR_AF=0.3473;AFR_AF=0.3033;EUR_AF=0.172;SAS_AF=0.1145;AA=C|||;VT=SNP
15	83740117	rs12917594	C	G	100	PASS	AC=596;AF=0.11901;AN=5008;NS=2504;DP=15345;EAS_AF=0.1012;AMR_AF=0.0648;AFR_AF=0.1528;EUR_AF=0.1332;SAS_AF=0.1155;AA=c|||;VT=SNP
15	83740277	rs7166645	G	A	100	PASS	AC=1604;AF=0.320288;AN=5008;NS=2504;DP=13040;EAS_AF=0.1081;AMR_AF=0.366;AFR_AF=0.4629;EUR_AF=0.3986;SAS_AF=0.2331;AA=g|||;VT=SNP
15	83740936	rs750214	C	A	100	PASS	AC=1912;AF=0.381789;AN=5008;NS=2504;DP=17130;EAS_AF=0.1081;AMR_AF=0.4078;AFR_AF=0.6505;EUR_AF=0.4235;SAS_AF=0.2393;AA=A|||;VT=SNP
15	83741876	rs2381030	A	G	100	PASS	AC=1679;AF=0.335264;AN=5008;NS=2504;DP=12773;EAS_AF=0.1091;AMR_AF=0.3948;AFR_AF=0.4781;EUR_AF=0.4264;SAS_AF=0.2393;AA=G|||;VT=SNP
15	83744293	rs12439782	T	C	100	PASS	AC=1689;AF=0.33726;AN=5008;NS=2504;DP=15984;EAS_AF=0.1101;AMR_AF=0.402;AFR_AF=0.4781;EUR_AF=0.4274;SAS_AF=0.2423;AA=C|||;VT=SNP
15	83745534	rs11259964	T	C	100	PASS	AC=3469;AF=0.692692;AN=5008;NS=2504;DP=17623;EAS_AF=0.7004;AMR_AF=0.7896;AFR_AF=0.9561;EUR_AF=0.6014;SAS_AF=0.3538;AA=C|||;VT=SNP
15	83748988	rs12902721	G	C	100	PASS	AC=574;AF=0.114617;AN=5008;NS=2504;DP=19011;EAS_AF=0.1042;AMR_AF=0.0591;AFR_AF=0.1384;EUR_AF=0.1322;SAS_AF=0.1145;AA=G|||;VT=SNP
15	83749352	rs13329269	T	C	100	PASS	AC=1685;AF=0.336462;AN=5008;NS=2504;DP=13728;EAS_AF=0.1101;AMR_AF=0.4092;AFR_AF=0.4796;EUR_AF=0.4225;SAS_AF=0.2362;AA=C|||;VT=SNP
15	83749532	rs7163516	C	T	100	PASS	AC=1683;AF=0.336062;AN=5008;NS=2504;DP=14850;EAS_AF=0.1111;AMR_AF=0.4092;AFR_AF=0.4788;EUR_AF=0.4225;SAS_AF=0.2342;AA=T|||;VT=SNP
15	83750752	rs8035001	C	T	100	PASS	AC=3504;AF=0.699681;AN=5008;NS=2504;DP=18689;EAS_AF=0.6746;AMR_AF=0.8098;AFR_AF=0.9584;EUR_AF=0.6431;SAS_AF=0.3558;AA=T|||;VT=SNP
15	83750766	rs74794267	G	A	100	PASS	AC=593;AF=0.118411;AN=5008;NS=2504;DP=18473;EAS_AF=0.3671;AMR_AF=0.1225;AFR_AF=0.0061;EUR_AF=0.0964;SAS_AF=0.0337;AA=G|||;VT=SNP
15	83752159	rs2084839	T	G	100	PASS	AC=1677;AF=0.334864;AN=5008;NS=2504;DP=18105;EAS_AF=0.1161;AMR_AF=0.402;AFR_AF=0.4697;EUR_AF=0.4235;SAS_AF=0.2393;AA=G|||;VT=SNP
15	83752643	rs55751241	T	C	100	PASS	AC=1675;AF=0.334465;AN=5008;NS=2504;DP=15575;EAS_AF=0.5704;AMR_AF=0.4063;AFR_AF=0.3366;EUR_AF=0.2425;SAS_AF=0.1319;AA=T|||;VT=SNP
15	83753712	rs28538218	A	G	100	PASS	AC=1894;AF=0.378195;AN=5008;NS=2504;DP=19204;EAS_AF=0.119;AMR_AF=0.3977;AFR_AF=0.6483;EUR_AF=0.4085;SAS_AF=0.2352;AA=g|||;VT=SNP
15	83754356	rs62010179	G	C	100	PASS	AC=2730;AF=0.545128;AN=5008;NS=2504;DP=18906;EAS_AF=0.7004;AMR_AF=0.6643;AFR_AF=0.6649;EUR_AF=0.4264;SAS_AF=0.2607;AA=C|||;VT=SNP
15	83756393	rs13379920	A	G	100	PASS	AC=1844;AF=0.368211;AN=5008;NS=2504;DP=18359;EAS_AF=0.5873;AMR_AF=0.4597;AFR_AF=0.3623;EUR_AF=0.3241;SAS_AF=0.1309;AA=A|||;VT=SNP
15	83756821	rs8031977	T	G	100	PASS	AC=3485;AF=0.695887;AN=5008;NS=2504;DP=15896;EAS_AF=0.7063;AMR_AF=0.7925;AFR_AF=0.9448;EUR_AF=0.6252;SAS_AF=0.3528;AA=G|||;VT=SNP
15	83758884	rs1986102	C	T	100	PASS	AC=1813;AF=0.362021;AN=5008;NS=2504;DP=19911;EAS_AF=0.5794;AMR_AF=0.4553;AFR_AF=0.3593;EUR_AF=0.3141;SAS_AF=0.1247;AA=C|||;VT=SNP
15	83761724	rs8040141	T	C	100	PASS	AC=1740;AF=0.347444;AN=5008;NS=2504;DP=15687;EAS_AF=0.5873;AMR_AF=0.4553;AFR_AF=0.292;EUR_AF=0.3181;SAS_AF=0.1288;AA=T|||;VT=SNP
15	83762285	rs62010181	A	G	100	PASS	AC=2218;AF=0.442891;AN=5008;NS=2504;DP=18143;EAS_AF=0.7034;AMR_AF=0.4669;AFR_AF=0.5106;EUR_AF=0.325;SAS_AF=0.1871;AA=G|||;VT=SNP
15	83764330	rs2381031	T	G	100	PASS	AC=3811;AF=0.760982;AN=5008;NS=2504;DP=14816;EAS_AF=0.7292;AMR_AF=0.8602;AFR_AF=0.9811;EUR_AF=0.7227;SAS_AF=0.4652;AA=T|||;VT=SNP
15	83765518	rs56187021	C	G	100	PASS	AC=1818;AF=0.363019;AN=5008;NS=2504;DP=22408;EAS_AF=0.5823;AMR_AF=0.4553;AFR_AF=0.3585;EUR_AF=0.3201;SAS_AF=0.1217;AA=C|||;VT=SNP
15	83765994	rs1452116	G	A	100	PASS	AC=2190;AF=0.4373;AN=5008;NS=2504;DP=19189;EAS_AF=0.6964;AMR_AF=0.4625;AFR_AF=0.5091;EUR_AF=0.3151;SAS_AF=0.181;AA=A|||;VT=SNP
15	83768944	rs28711295	A	T	100	PASS	AC=2077;AF=0.414736;AN=5008;NS=2504;DP=19635;EAS_AF=0.5933;AMR_AF=0.6369;AFR_AF=0.3154;EUR_AF=0.4076;SAS_AF=0.2147;AA=A|||;VT=SNP
15	83769807	rs73453289	T	C	100	PASS	AC=988;AF=0.197284;AN=5008;NS=2504;DP=19414;EAS_AF=0.123;AMR_AF=0.0965;AFR_AF=0.4115;EUR_AF=0.1292;SAS_AF=0.1258;AA=T|||;VT=SNP
15	83769823	rs1452115	T	C	100	PASS	AC=2219;AF=0.443091;AN=5008;NS=2504;DP=19153;EAS_AF=0.5377;AMR_AF=0.6772;AFR_AF=0.3419;EUR_AF=0.4652;SAS_AF=0.2935;AA=T|||;VT=SNP
15	83769879	rs1452114	C	T	100	PASS	AC=2464;AF=0.492013;AN=5008;NS=2504;DP=18640;EAS_AF=0.6488;AMR_AF=0.6455;AFR_AF=0.5303;EUR_AF=0.4085;SAS_AF=0.2556;AA=T|||;VT=SNP
15	83774399	rs28436027	A	G	100	PASS	AC=1796;AF=0.358626;AN=5008;NS=2504;DP=15272;EAS_AF=0.1448;AMR_AF=0.3545;AFR_AF=0.7239;EUR_AF=0.2744;SAS_AF=0.1748;AA=G|||;VT=SNP
15	83774555	rs56391827	C	T	100	PASS	AC=1791;AF=0.357628;AN=5008;NS=2504;DP=21454;EAS_AF=0.1448;AMR_AF=0.3545;AFR_AF=0.7239;EUR_AF=0.2724;SAS_AF=0.1718;AA=T|||;VT=SNP
15	83775815	rs10152258	C	G	100	PASS	AC=3815;AF=0.761781;AN=5008;NS=2504;DP=12338;EAS_AF=0.749;AMR_AF=0.8501;AFR_AF=0.9834;EUR_AF=0.7087;SAS_AF=0.4673;AA=G|||;VT=SNP
15	83779683	rs58281154	T	C	100	PASS	AC=1157;AF=0.23103;AN=5008;NS=2504;DP=18422;EAS_AF=0.1419;AMR_AF=0.2622;AFR_AF=0.3616;EUR_AF=0.1998;SAS_AF=0.1564;AA=C|||;VT=SNP
15	83781014	rs34471356	A	T	100	PASS	AC=1486;AF=0.296725;AN=5008;NS=2504;DP=22533;EAS_AF=0.5347;AMR_AF=0.4006;AFR_AF=0.239;EUR_AF=0.2356;SAS_AF=0.1186;AA=A|||;VT=SNP
15	83782248	rs6603047	A	G	100	PASS	AC=1801;AF=0.359625;AN=5008;NS=2504;DP=19358;EAS_AF=0.1429;AMR_AF=0.353;AFR_AF=0.7277;EUR_AF=0.2753;SAS_AF=0.1769;AA=G|||;VT=SNP
15	83784058	rs150845598	C	T	100	PASS	AC=282;AF=0.0563099;AN=5008;NS=2504;DP=19609;EAS_AF=0.1071;AMR_AF=0.0576;AFR_AF=0.0129;EUR_AF=0.0666;SAS_AF=0.0511;AA=C|||;VT=SNP
15	83784959	rs8037783	C	T	100	PASS	AC=1778;AF=0.355032;AN=5008;NS=2504;DP=20581;EAS_AF=0.1419;AMR_AF=0.3429;AFR_AF=0.7224;EUR_AF=0.2674;SAS_AF=0.1769;AA=T|||;VT=SNP
15	83785403	rs55683536	G	C	100	PASS	AC=1133;AF=0.226238;AN=5008;NS=2504;DP=19405;EAS_AF=0.1419;AMR_AF=0.2608;AFR_AF=0.3472;EUR_AF=0.1998;SAS_AF=0.1524;AA=G|||;VT=SNP
15	83793622	rs17507693	A	T	100	PASS	AC=1125;AF=0.224641;AN=5008;NS=2504;DP=20244;EAS_AF=0.1419;AMR_AF=0.2622;AFR_AF=0.3449;EUR_AF=0.1988;SAS_AF=0.1472;AA=A|||;VT=SNP
15	83795807	rs12439903	A	G	100	PASS	AC=1127;AF=0.22504;AN=5008;NS=2504;DP=11318;EAS_AF=0.1419;AMR_AF=0.2608;AFR_AF=0.3449;EUR_AF=0.1988;SAS_AF=0.1503;AA=A|||;VT=SNP
15	83797341	rs17507763	T	C	100	PASS	AC=1133;AF=0.226238;AN=5008;NS=2504;DP=18499;EAS_AF=0.1419;AMR_AF=0.2622;AFR_AF=0.3449;EUR_AF=0.1988;SAS_AF=0.1554;AA=T|||;VT=SNP
15	83798496	rs17158080	C	T	100	PASS	AC=1777;AF=0.354832;AN=5008;NS=2504;DP=20009;EAS_AF=0.1419;AMR_AF=0.3444;AFR_AF=0.7209;EUR_AF=0.2674;SAS_AF=0.1769;AA=T|||;VT=SNP
15	83799632	rs2034618	C	T	100	PASS	AC=1125;AF=0.224641;AN=5008;NS=2504;DP=19203;EAS_AF=0.1419;AMR_AF=0.2622;AFR_AF=0.3449;EUR_AF=0.1988;SAS_AF=0.1472;AA=C|||;VT=SNP
15	83800910	rs28754750	C	T	100	PASS	AC=1798;AF=0.359026;AN=5008;NS=2504;DP=20467;EAS_AF=0.1419;AMR_AF=0.3559;AFR_AF=0.7224;EUR_AF=0.2753;SAS_AF=0.18;AA=T|||;VT=SNP
15	83801716	rs17567151	C	G	100	PASS	AC=1150;AF=0.229633;AN=5008;NS=2504;DP=19643;EAS_AF=0.1419;AMR_AF=0.2594;AFR_AF=0.3593;EUR_AF=0.1988;SAS_AF=0.1554;AA=c|||;VT=SNP
15	83802702	rs62010212	C	A	100	PASS	AC=1148;AF=0.229233;AN=5008;NS=2504;DP=19750;EAS_AF=0.1419;AMR_AF=0.2608;AFR_AF=0.3585;EUR_AF=0.1998;SAS_AF=0.1524;AA=A|||;VT=SNP
15	83804387	rs34255692	C	T	100	PASS	AC=190;AF=0.0379393;AN=5008;NS=2504;DP=16585;EAS_AF=0.0198;AMR_AF=0.0375;AFR_AF=0.0091;EUR_AF=0.0537;SAS_AF=0.0798;AA=C|||;VT=SNP
15	83804830	rs2034617	G	A	100	PASS	AC=1774;AF=0.354233;AN=5008;NS=2504;DP=16205;EAS_AF=0.1419;AMR_AF=0.3429;AFR_AF=0.7209;EUR_AF=0.2654;SAS_AF=0.1769;AA=A|||;VT=SNP
15	83804861	rs12440386	C	T	100	PASS	AC=1129;AF=0.225439;AN=5008;NS=2504;DP=16812;EAS_AF=0.1419;AMR_AF=0.2622;AFR_AF=0.3449;EUR_AF=0.1978;SAS_AF=0.1524;AA=T|||;VT=SNP
15	83808103	rs8043224	T	C	100	PASS	AC=1136;AF=0.226837;AN=5008;NS=2504;DP=18155;EAS_AF=0.1429;AMR_AF=0.2608;AFR_AF=0.348;EUR_AF=0.1978;SAS_AF=0.1554;AA=T|||;VT=SNP
15	83808810	rs11858377	G	A	100	PASS	AC=1130;AF=0.225639;AN=5008;NS=2504;DP=16372;EAS_AF=0.1438;AMR_AF=0.2608;AFR_AF=0.3449;EUR_AF=0.1978;SAS_AF=0.1524;AA=A|||;VT=SNP
15	83812085	rs62010214	G	C	100	PASS	AC=1155;AF=0.230631;AN=5008;NS=2504;DP=15200;EAS_AF=0.1468;AMR_AF=0.2608;AFR_AF=0.3578;EUR_AF=0.1988;SAS_AF=0.1564;AA=N|||;VT=SNP
15	83816804	rs12441585	C	T	100	PASS	AC=1775;AF=0.354433;AN=5008;NS=2504;DP=18080;EAS_AF=0.1419;AMR_AF=0.3429;AFR_AF=0.7209;EUR_AF=0.2664;SAS_AF=0.1769;AA=T|||;VT=SNP
15	83817559	rs11852496	T	C	100	PASS	AC=1134;AF=0.226438;AN=5008;NS=2504;DP=13421;EAS_AF=0.1419;AMR_AF=0.2622;AFR_AF=0.3192;EUR_AF=0.2028;SAS_AF=0.1871;AA=C|||;VT=SNP
15	83818150	rs12438398	T	A	100	PASS	AC=1089;AF=0.217452;AN=5008;NS=2504;DP=19283;EAS_AF=0.1419;AMR_AF=0.2594;AFR_AF=0.3154;EUR_AF=0.1988;SAS_AF=0.1524;AA=A|||;VT=SNP
15	83818272	rs10520576	G	A	100	PASS	AC=1089;AF=0.217452;AN=5008;NS=2504;DP=20430;EAS_AF=0.1419;AMR_AF=0.2594;AFR_AF=0.3154;EUR_AF=0.1988;SAS_AF=0.1524;AA=G|||;VT=SNP
15	83819291	rs8035810	T	A	100	PASS	AC=1796;AF=0.358626;AN=5008;NS=2504;DP=19250;EAS_AF=0.1419;AMR_AF=0.3545;AFR_AF=0.7239;EUR_AF=0.2753;SAS_AF=0.1769;AA=a|||;VT=SNP
15	83819664	rs8027577	G	A	100	PASS	AC=1150;AF=0.229633;AN=5008;NS=2504;DP=18452;EAS_AF=0.1419;AMR_AF=0.2608;AFR_AF=0.3608;EUR_AF=0.1988;SAS_AF=0.1524;AA=A|||;VT=SNP
15	83821883	rs11854888	C	T	100	PASS	AC=1125;AF=0.224641;AN=5008;NS=2504;DP=13559;EAS_AF=0.1419;AMR_AF=0.2608;AFR_AF=0.3457;EUR_AF=0.1988;SAS_AF=0.1472;AA=C|||;VT=SNP
15	83822244	rs11259965	T	A	100	PASS	AC=1133;AF=0.226238;AN=5008;NS=2504;DP=16123;EAS_AF=0.1419;AMR_AF=0.2608;AFR_AF=0.348;EUR_AF=0.1988;SAS_AF=0.1524;AA=T|||;VT=SNP
15	83822261	rs60959573	T	C	100	PASS	AC=207;AF=0.0413339;AN=5008;NS=2504;DP=15733;EAS_AF=0.0179;AMR_AF=0.1686;AFR_AF=0.0023;EUR_AF=0.0606;SAS_AF=0.0082;AA=T|||;VT=SNP
15	83822753	rs12593638	C	T	100	PASS	AC=1174;AF=0.234425;AN=5008;NS=2504;DP=16097;EAS_AF=0.1419;AMR_AF=0.2637;AFR_AF=0.3487;EUR_AF=0.2028;SAS_AF=0.1871;AA=T|||;VT=SNP
15	83823910	rs8038486	A	C	100	PASS	AC=1236;AF=0.246805;AN=5008;NS=2504;DP=19154;EAS_AF=0.1419;AMR_AF=0.2608;AFR_AF=0.4259;EUR_AF=0.1988;SAS_AF=0.1524;AA=C|||;VT=SNP
15	83824251	rs17567869	C	G	100	PASS	AC=1133;AF=0.226238;AN=5008;NS=2504;DP=18327;EAS_AF=0.1419;AMR_AF=0.2622;AFR_AF=0.3192;EUR_AF=0.2028;SAS_AF=0.1861;AA=C|||;VT=SNP
15	83827747	rs72758307	T	C	100	PASS	AC=272;AF=0.0543131;AN=5008;NS=2504;DP=15432;EAS_AF=0.1131;AMR_AF=0.0576;AFR_AF=0.0068;EUR_AF=0.0666;SAS_AF=0.0429;AA=t|||;VT=SNP
15	83831426	rs62010215	C	T	100	PASS	AC=1266;AF=0.252796;AN=5008;NS=2504;DP=16217;EAS_AF=0.1399;AMR_AF=0.2651;AFR_AF=0.4455;EUR_AF=0.1978;SAS_AF=0.1564;AA=T|||;VT=SNP
15	83832934	rs3816450	A	G	100	PASS	AC=720;AF=0.14377;AN=5008;NS=2504;DP=15399;EAS_AF=0.3581;AMR_AF=0.1398;AFR_AF=0.0711;EUR_AF=0.1083;SAS_AF=0.0603;AA=A|||;VT=SNP
15	83833581	rs965264	T	C	100	PASS	AC=1149;AF=0.229433;AN=5008;NS=2504;DP=19061;EAS_AF=0.1419;AMR_AF=0.2608;AFR_AF=0.3631;EUR_AF=0.1988;SAS_AF=0.1483;AA=T|||;VT=SNP
15	83834053	rs75633053	T	C	100	PASS	AC=290;AF=0.0579073;AN=5008;NS=2504;DP=19090;EAS_AF=0.2431;AMR_AF=0.0231;AFR_AF=0.0023;EUR_AF=0.0159;SAS_AF=0.0102;AA=T|||;VT=SNP
15	83835385	rs11855639	C	G	100	PASS	AC=1163;AF=0.232228;AN=5008;NS=2504;DP=18953;EAS_AF=0.1419;AMR_AF=0.2608;AFR_AF=0.3676;EUR_AF=0.1988;SAS_AF=0.1564;AA=G|||;VT=SNP
15	83836372	rs7165978	A	G	100	PASS	AC=1301;AF=0.259784;AN=5008;NS=2504;DP=20510;EAS_AF=0.1458;AMR_AF=0.268;AFR_AF=0.4675;EUR_AF=0.1988;SAS_AF=0.1534;AA=A|||;VT=SNP
15	83837705	rs7164083	C	T	100	PASS	AC=1181;AF=0.235823;AN=5008;NS=2504;DP=19976;EAS_AF=0.1419;AMR_AF=0.2608;AFR_AF=0.3812;EUR_AF=0.1988;SAS_AF=0.1564;AA=T|||;VT=SNP
15	83838099	rs11259967	G	A	100	PASS	AC=1156;AF=0.230831;AN=5008;NS=2504;DP=15656;EAS_AF=0.1419;AMR_AF=0.2594;AFR_AF=0.3654;EUR_AF=0.1988;SAS_AF=0.1534;AA=N|||;VT=SNP
15	83838530	rs12593532	T	C	100	PASS	AC=1303;AF=0.260184;AN=5008;NS=2504;DP=18451;EAS_AF=0.1419;AMR_AF=0.268;AFR_AF=0.4697;EUR_AF=0.1988;SAS_AF=0.1564;AA=C|||;VT=SNP
15	83838753	rs56045305	A	G	100	PASS	AC=1162;AF=0.232029;AN=5008;NS=2504;DP=19130;EAS_AF=0.1419;AMR_AF=0.2608;AFR_AF=0.3669;EUR_AF=0.1988;SAS_AF=0.1564;AA=A|||;VT=SNP
15	83842480	rs1112404	A	C	100	PASS	AC=1155;AF=0.230631;AN=5008;NS=2504;DP=18137;EAS_AF=0.1419;AMR_AF=0.2608;AFR_AF=0.3623;EUR_AF=0.1978;SAS_AF=0.1564;AA=A|||;VT=SNP
15	83843114	rs7165114	A	C	100	PASS	AC=1156;AF=0.230831;AN=5008;NS=2504;DP=16477;EAS_AF=0.1419;AMR_AF=0.2608;AFR_AF=0.3631;EUR_AF=0.1978;SAS_AF=0.1564;AA=C|||;VT=SNP
15	83846150	rs12591855	G	A	100	PASS	AC=1157;AF=0.23103;AN=5008;NS=2504;DP=16880;EAS_AF=0.1419;AMR_AF=0.2608;AFR_AF=0.3631;EUR_AF=0.1978;SAS_AF=0.1575;AA=A|||;VT=SNP
15	83848883	rs17158063	G	C	100	PASS	AC=1510;AF=0.301518;AN=5008;NS=2504;DP=17332;EAS_AF=0.5347;AMR_AF=0.4035;AFR_AF=0.2413;EUR_AF=0.2445;SAS_AF=0.1288;AA=G|||;VT=SNP
15	83849306	rs12443424	C	G	100	PASS	AC=1128;AF=0.22524;AN=5008;NS=2504;DP=16835;EAS_AF=0.1419;AMR_AF=0.2608;AFR_AF=0.3449;EUR_AF=0.1978;SAS_AF=0.1524;AA=C|||;VT=SNP
15	83850071	rs17568459	G	A	100	PASS	AC=1128;AF=0.22524;AN=5008;NS=2504;DP=15658;EAS_AF=0.1419;AMR_AF=0.2608;AFR_AF=0.3449;EUR_AF=0.1978;SAS_AF=0.1524;AA=G|||;VT=SNP
15	83852576	rs11852408	G	A	100	PASS	AC=1134;AF=0.226438;AN=5008;NS=2504;DP=16369;EAS_AF=0.1419;AMR_AF=0.2622;AFR_AF=0.3449;EUR_AF=0.1978;SAS_AF=0.1575;AA=G|||;VT=SNP
15	83854397	rs12595330	A	G	100	PASS	AC=1159;AF=0.23143;AN=5008;NS=2504;DP=21581;EAS_AF=0.1419;AMR_AF=0.2622;AFR_AF=0.3631;EUR_AF=0.1978;SAS_AF=0.1585;AA=A|||;VT=SNP
15	83855329	rs11852446	A	G	100	PASS	AC=1135;AF=0.226637;AN=5008;NS=2504;DP=17583;EAS_AF=0.1419;AMR_AF=0.2622;AFR_AF=0.3449;EUR_AF=0.1978;SAS_AF=0.1585;AA=A|||;VT=SNP
15	83856571	rs11856000	T	G	100	PASS	AC=1798;AF=0.359026;AN=5008;NS=2504;DP=14491;EAS_AF=0.1438;AMR_AF=0.3559;AFR_AF=0.7209;EUR_AF=0.2734;SAS_AF=0.182;AA=G|||;VT=SNP
15	83857722	rs28373753	A	C	100	PASS	AC=1798;AF=0.359026;AN=5008;NS=2504;DP=21253;EAS_AF=0.1438;AMR_AF=0.3545;AFR_AF=0.7209;EUR_AF=0.2734;SAS_AF=0.183;AA=C|||;VT=SNP
15	83857945	rs4563011	T	C	100	PASS	AC=1153;AF=0.230232;AN=5008;NS=2504;DP=17700;EAS_AF=0.1419;AMR_AF=0.2622;AFR_AF=0.3593;EUR_AF=0.1978;SAS_AF=0.1575;AA=C|||;VT=SNP
15	83858534	rs62010248	G	A	100	PASS	AC=1135;AF=0.226637;AN=5008;NS=2504;DP=18999;EAS_AF=0.1419;AMR_AF=0.2637;AFR_AF=0.3449;EUR_AF=0.1978;SAS_AF=0.1575;AA=G|||;VT=SNP
15	83861302	rs12443109	C	T	100	PASS	AC=1133;AF=0.226238;AN=5008;NS=2504;DP=18140;EAS_AF=0.1419;AMR_AF=0.2622;AFR_AF=0.3442;EUR_AF=0.1978;SAS_AF=0.1575;AA=C|||;VT=SNP
15	83862371	rs57729044	T	C	100	PASS	AC=1153;AF=0.230232;AN=5008;NS=2504;DP=20547;EAS_AF=0.1419;AMR_AF=0.2622;AFR_AF=0.3585;EUR_AF=0.1978;SAS_AF=0.1585;AA=t|||;VT=SNP
15	83862711	rs57219675	C	T	100	PASS	AC=1128;AF=0.22524;AN=5008;NS=2504;DP=17865;EAS_AF=0.1419;AMR_AF=0.2622;AFR_AF=0.3442;EUR_AF=0.1978;SAS_AF=0.1524;AA=C|||;VT=SNP
15	83863924	rs11259968	C	T	100	PASS	AC=1131;AF=0.225839;AN=5008;NS=2504;DP=15496;EAS_AF=0.1419;AMR_AF=0.2608;AFR_AF=0.3442;EUR_AF=0.1978;SAS_AF=0.1564;AA=T|||;VT=SNP
15	83864087	rs11259969	T	G	100	PASS	AC=1154;AF=0.230431;AN=5008;NS=2504;DP=15994;EAS_AF=0.1419;AMR_AF=0.2637;AFR_AF=0.3593;EUR_AF=0.1978;SAS_AF=0.1575;AA=G|||;VT=SNP
15	83864279	rs11856806	T	G	100	PASS	AC=1154;AF=0.230431;AN=5008;NS=2504;DP=14096;EAS_AF=0.1419;AMR_AF=0.2622;AFR_AF=0.3593;EUR_AF=0.1978;SAS_AF=0.1585;AA=G|||;VT=SNP
15	83864853	rs11857641	T	C	100	PASS	AC=1134;AF=0.226438;AN=5008;NS=2504;DP=12462;EAS_AF=0.1419;AMR_AF=0.2622;AFR_AF=0.3442;EUR_AF=0.1978;SAS_AF=0.1585;AA=T|||;VT=SNP
15	83868088	rs77618143	A	G	100	PASS	AC=727;AF=0.145168;AN=5008;NS=2504;DP=18352;EAS_AF=0.3562;AMR_AF=0.1398;AFR_AF=0.0719;EUR_AF=0.1143;SAS_AF=0.0624;AA=A|||;VT=SNP
```
