## Supplementary material for "Characterization of shared and ancestry-specific signals driving complex traits using multi-ancestry fine-mapping": mesusiecsinfo

```
*************************************************************

  Multiple Ancestry Sum of Single Effect Model (MESuSiE)          

   Visit http://www.xzlab.org/software.html For Update            

            (C) 2022 Boran Gao, Xiang Zhou                        

              GNU General Public License                          

*************************************************************
# Start data processing for sufficient statistics 
# Create MESuSiE object 
# Start data analysis 

# Data analysis is done, and now generates result 

Potential causal SNPs with PIP > 0.5:  

Credible sets for effects: 
$cs
$cs$L1
  [1]  745  827  855  856  859  860  863  866  869  870  877  880  883  887  888
 [16]  890  894 1115 1117 1127 1128 1134 1135 1147 1150 1157 1158 1159 1160 1161
 [31] 1162 1171 1172 1175 1178 1182 1183 1188 1190 1192 1194 1195 1198 1200 1204
 [46] 1205 1207 1208 1210 1216 1219 1226 1228 1232 1233 1241 1243 1245 1246 1247
 [61] 1250 1255 1256 1257 1261 1264 1266 1278 1279 1282 1290 1295 1301 1303 1308
 [76] 1312 1315 1318 1324 1326 1327 1329 1331 1333 1335 1336 1340 1341 1344 1350
 [91] 1351 1352 1367 1368 1373 1375 1377 1378 1387 1390 1419


$cs_category
       L1 
"eur_afr" 

$purity
   min.abs.corr mean.abs.corr median.abs.corr
L1     0.650077     0.9229954        0.969851

$cs_index
[1] 1

$coverage
[1] 0.9509382

$requested_coverage
[1] 0.95


 Use MESuSiE_Plot() for visualization
# Total time used for the analysis: 0.03 mins
```
