## Supplementary material for "Characterization of shared and ancestry-specific signals driving complex traits using multi-ancestry fine-mapping": s1_data_1kg.pvar

```
##FILTER=<ID=PASS,Description="All filters passed">
##reference=ftp://ftp.1000genomes.ebi.ac.uk//vol1/ftp/technical/reference/phase2_reference_assembly_sequence/hs37d5.fa.gz
##contig=<ID=15,assembly=b37,length=102531392>
##ALT=<ID=CNV,Description="Copy Number Polymorphism">
##ALT=<ID=DEL,Description="Deletion">
##ALT=<ID=DUP,Description="Duplication">
##ALT=<ID=INS:ME:ALU,Description="Insertion of ALU element">
##ALT=<ID=INS:ME:LINE1,Description="Insertion of LINE1 element">
##ALT=<ID=INS:ME:SVA,Description="Insertion of SVA element">
##ALT=<ID=INS:MT,Description="Nuclear Mitochondrial Insertion">
##ALT=<ID=INV,Description="Inversion">
##ALT=<ID=CN0,Description="Copy number allele: 0 copies">
##ALT=<ID=CN1,Description="Copy number allele: 1 copy">
##ALT=<ID=CN2,Description="Copy number allele: 2 copies">
##ALT=<ID=CN3,Description="Copy number allele: 3 copies">
##ALT=<ID=CN4,Description="Copy number allele: 4 copies">
##ALT=<ID=CN5,Description="Copy number allele: 5 copies">
##ALT=<ID=CN6,Description="Copy number allele: 6 copies">
##ALT=<ID=CN7,Description="Copy number allele: 7 copies">
##ALT=<ID=CN8,Description="Copy number allele: 8 copies">
##ALT=<ID=CN9,Description="Copy number allele: 9 copies">
##ALT=<ID=CN10,Description="Copy number allele: 10 copies">
##ALT=<ID=CN11,Description="Copy number allele: 11 copies">
##ALT=<ID=CN12,Description="Copy number allele: 12 copies">
##ALT=<ID=CN13,Description="Copy number allele: 13 copies">
##ALT=<ID=CN14,Description="Copy number allele: 14 copies">
##ALT=<ID=CN15,Description="Copy number allele: 15 copies">
##ALT=<ID=CN16,Description="Copy number allele: 16 copies">
##ALT=<ID=CN17,Description="Copy number allele: 17 copies">
##ALT=<ID=CN18,Description="Copy number allele: 18 copies">
##ALT=<ID=CN19,Description="Copy number allele: 19 copies">
##ALT=<ID=CN20,Description="Copy number allele: 20 copies">
##ALT=<ID=CN21,Description="Copy number allele: 21 copies">
##ALT=<ID=CN22,Description="Copy number allele: 22 copies">
##ALT=<ID=CN23,Description="Copy number allele: 23 copies">
##ALT=<ID=CN24,Description="Copy number allele: 24 copies">
##ALT=<ID=CN25,Description="Copy number allele: 25 copies">
##ALT=<ID=CN26,Description="Copy number allele: 26 copies">
##ALT=<ID=CN27,Description="Copy number allele: 27 copies">
##ALT=<ID=CN28,Description="Copy number allele: 28 copies">
##ALT=<ID=CN29,Description="Copy number allele: 29 copies">
##ALT=<ID=CN30,Description="Copy number allele: 30 copies">
##ALT=<ID=CN31,Description="Copy number allele: 31 copies">
##ALT=<ID=CN32,Description="Copy number allele: 32 copies">
##ALT=<ID=CN33,Description="Copy number allele: 33 copies">
##ALT=<ID=CN34,Description="Copy number allele: 34 copies">
##ALT=<ID=CN35,Description="Copy number allele: 35 copies">
##ALT=<ID=CN36,Description="Copy number allele: 36 copies">
##ALT=<ID=CN37,Description="Copy number allele: 37 copies">
##ALT=<ID=CN38,Description="Copy number allele: 38 copies">
##ALT=<ID=CN39,Description="Copy number allele: 39 copies">
##ALT=<ID=CN40,Description="Copy number allele: 40 copies">
##ALT=<ID=CN41,Description="Copy number allele: 41 copies">
##ALT=<ID=CN42,Description="Copy number allele: 42 copies">
##ALT=<ID=CN43,Description="Copy number allele: 43 copies">
##ALT=<ID=CN44,Description="Copy number allele: 44 copies">
##ALT=<ID=CN45,Description="Copy number allele: 45 copies">
##ALT=<ID=CN46,Description="Copy number allele: 46 copies">
##ALT=<ID=CN47,Description="Copy number allele: 47 copies">
##ALT=<ID=CN48,Description="Copy number allele: 48 copies">
##ALT=<ID=CN49,Description="Copy number allele: 49 copies">
##ALT=<ID=CN50,Description="Copy number allele: 50 copies">
##ALT=<ID=CN51,Description="Copy number allele: 51 copies">
##ALT=<ID=CN52,Description="Copy number allele: 52 copies">
##ALT=<ID=CN53,Description="Copy number allele: 53 copies">
##ALT=<ID=CN54,Description="Copy number allele: 54 copies">
##ALT=<ID=CN55,Description="Copy number allele: 55 copies">
##ALT=<ID=CN56,Description="Copy number allele: 56 copies">
##ALT=<ID=CN57,Description="Copy number allele: 57 copies">
##ALT=<ID=CN58,Description="Copy number allele: 58 copies">
##ALT=<ID=CN59,Description="Copy number allele: 59 copies">
##ALT=<ID=CN60,Description="Copy number allele: 60 copies">
##ALT=<ID=CN61,Description="Copy number allele: 61 copies">
##ALT=<ID=CN62,Description="Copy number allele: 62 copies">
##ALT=<ID=CN63,Description="Copy number allele: 63 copies">
##ALT=<ID=CN64,Description="Copy number allele: 64 copies">
##ALT=<ID=CN65,Description="Copy number allele: 65 copies">
##ALT=<ID=CN66,Description="Copy number allele: 66 copies">
##ALT=<ID=CN67,Description="Copy number allele: 67 copies">
##ALT=<ID=CN68,Description="Copy number allele: 68 copies">
##ALT=<ID=CN69,Description="Copy number allele: 69 copies">
##ALT=<ID=CN70,Description="Copy number allele: 70 copies">
##ALT=<ID=CN71,Description="Copy number allele: 71 copies">
##ALT=<ID=CN72,Description="Copy number allele: 72 copies">
##ALT=<ID=CN73,Description="Copy number allele: 73 copies">
##ALT=<ID=CN74,Description="Copy number allele: 74 copies">
##ALT=<ID=CN75,Description="Copy number allele: 75 copies">
##ALT=<ID=CN76,Description="Copy number allele: 76 copies">
##ALT=<ID=CN77,Description="Copy number allele: 77 copies">
##ALT=<ID=CN78,Description="Copy number allele: 78 copies">
##ALT=<ID=CN79,Description="Copy number allele: 79 copies">
##ALT=<ID=CN80,Description="Copy number allele: 80 copies">
##ALT=<ID=CN81,Description="Copy number allele: 81 copies">
##ALT=<ID=CN82,Description="Copy number allele: 82 copies">
##ALT=<ID=CN83,Description="Copy number allele: 83 copies">
##ALT=<ID=CN84,Description="Copy number allele: 84 copies">
##ALT=<ID=CN85,Description="Copy number allele: 85 copies">
##ALT=<ID=CN86,Description="Copy number allele: 86 copies">
##ALT=<ID=CN87,Description="Copy number allele: 87 copies">
##ALT=<ID=CN88,Description="Copy number allele: 88 copies">
##ALT=<ID=CN89,Description="Copy number allele: 89 copies">
##ALT=<ID=CN90,Description="Copy number allele: 90 copies">
##ALT=<ID=CN91,Description="Copy number allele: 91 copies">
##ALT=<ID=CN92,Description="Copy number allele: 92 copies">
##ALT=<ID=CN93,Description="Copy number allele: 93 copies">
##ALT=<ID=CN94,Description="Copy number allele: 94 copies">
##ALT=<ID=CN95,Description="Copy number allele: 95 copies">
##ALT=<ID=CN96,Description="Copy number allele: 96 copies">
##ALT=<ID=CN97,Description="Copy number allele: 97 copies">
##ALT=<ID=CN98,Description="Copy number allele: 98 copies">
##ALT=<ID=CN99,Description="Copy number allele: 99 copies">
##ALT=<ID=CN100,Description="Copy number allele: 100 copies">
##ALT=<ID=CN101,Description="Copy number allele: 101 copies">
##ALT=<ID=CN102,Description="Copy number allele: 102 copies">
##ALT=<ID=CN103,Description="Copy number allele: 103 copies">
##ALT=<ID=CN104,Description="Copy number allele: 104 copies">
##ALT=<ID=CN105,Description="Copy number allele: 105 copies">
##ALT=<ID=CN106,Description="Copy number allele: 106 copies">
##ALT=<ID=CN107,Description="Copy number allele: 107 copies">
##ALT=<ID=CN108,Description="Copy number allele: 108 copies">
##ALT=<ID=CN109,Description="Copy number allele: 109 copies">
##ALT=<ID=CN110,Description="Copy number allele: 110 copies">
##ALT=<ID=CN111,Description="Copy number allele: 111 copies">
##ALT=<ID=CN112,Description="Copy number allele: 112 copies">
##ALT=<ID=CN113,Description="Copy number allele: 113 copies">
##ALT=<ID=CN114,Description="Copy number allele: 114 copies">
##ALT=<ID=CN115,Description="Copy number allele: 115 copies">
##ALT=<ID=CN116,Description="Copy number allele: 116 copies">
##ALT=<ID=CN117,Description="Copy number allele: 117 copies">
##ALT=<ID=CN118,Description="Copy number allele: 118 copies">
##ALT=<ID=CN119,Description="Copy number allele: 119 copies">
##ALT=<ID=CN120,Description="Copy number allele: 120 copies">
##ALT=<ID=CN121,Description="Copy number allele: 121 copies">
##ALT=<ID=CN122,Description="Copy number allele: 122 copies">
##ALT=<ID=CN123,Description="Copy number allele: 123 copies">
##ALT=<ID=CN124,Description="Copy number allele: 124 copies">
##INFO=<ID=CIEND,Number=2,Type=Integer,Description="Confidence interval around END for imprecise variants">
##INFO=<ID=CIPOS,Number=2,Type=Integer,Description="Confidence interval around POS for imprecise variants">
##INFO=<ID=CS,Number=1,Type=String,Description="Source call set.">
##INFO=<ID=END,Number=1,Type=Integer,Description="End coordinate of this variant">
##INFO=<ID=IMPRECISE,Number=0,Type=Flag,Description="Imprecise structural variation">
##INFO=<ID=MC,Number=.,Type=String,Description="Merged calls.">
##INFO=<ID=MEINFO,Number=4,Type=String,Description="Mobile element info of the form NAME,START,END<POLARITY; If there is only 5' OR 3' support for this call, will be NULL NULL for START and END">
##INFO=<ID=MEND,Number=1,Type=Integer,Description="Mitochondrial end coordinate of inserted sequence">
##INFO=<ID=MLEN,Number=1,Type=Integer,Description="Estimated length of mitochondrial insert">
##INFO=<ID=MSTART,Number=1,Type=Integer,Description="Mitochondrial start coordinate of inserted sequence">
##INFO=<ID=SVLEN,Number=.,Type=Integer,Description="SV length. It is only calculated for structural variation MEIs. For other types of SVs; one may calculate the SV length by INFO:END-START+1, or by finding the difference between lengthes of REF and ALT alleles">
##INFO=<ID=SVTYPE,Number=1,Type=String,Description="Type of structural variant">
##INFO=<ID=TSD,Number=1,Type=String,Description="Precise Target Site Duplication for bases, if unknown, value will be NULL">
##INFO=<ID=AC,Number=A,Type=Integer,Description="Total number of alternate alleles in called genotypes">
##INFO=<ID=AF,Number=A,Type=Float,Description="Estimated allele frequency in the range (0,1)">
##INFO=<ID=NS,Number=1,Type=Integer,Description="Number of samples with data">
##INFO=<ID=AN,Number=1,Type=Integer,Description="Total number of alleles in called genotypes">
##INFO=<ID=EAS_AF,Number=A,Type=Float,Description="Allele frequency in the EAS populations calculated from AC and AN, in the range (0,1)">
##INFO=<ID=EUR_AF,Number=A,Type=Float,Description="Allele frequency in the EUR populations calculated from AC and AN, in the range (0,1)">
##INFO=<ID=AFR_AF,Number=A,Type=Float,Description="Allele frequency in the AFR populations calculated from AC and AN, in the range (0,1)">
##INFO=<ID=AMR_AF,Number=A,Type=Float,Description="Allele frequency in the AMR populations calculated from AC and AN, in the range (0,1)">
##INFO=<ID=SAS_AF,Number=A,Type=Float,Description="Allele frequency in the SAS populations calculated from AC and AN, in the range (0,1)">
##INFO=<ID=DP,Number=1,Type=Integer,Description="Total read depth; only low coverage data were counted towards the DP, exome data were not used">
##INFO=<ID=AA,Number=1,Type=String,Description="Ancestral Allele. Format: AA|REF|ALT|IndelType. AA: Ancestral allele, REF:Reference Allele, ALT:Alternate Allele, IndelType:Type of Indel (REF, ALT and IndelType are only defined for indels)">
##INFO=<ID=VT,Number=.,Type=String,Description="indicates what type of variant the line represents">
##INFO=<ID=EX_TARGET,Number=0,Type=Flag,Description="indicates whether a variant is within the exon pull down target boundaries">
##INFO=<ID=MULTI_ALLELIC,Number=0,Type=Flag,Description="indicates whether a site is multi-allelic">
#CHROM	POS	ID	REF	ALT	QUAL	FILTER	INFO
15	84324441	rs2730080	G	A	100	PASS	AC=725;AF=0.144768;AN=5008;NS=2504;DP=19911;EAS_AF=0.0585;AMR_AF=0.3703;AFR_AF=0.0174;EUR_AF=0.2714;SAS_AF=0.1155;AA=G|||;VT=SNP
15	84325335	rs71395419	A	G	100	PASS	AC=215;AF=0.0429313;AN=5008;NS=2504;DP=20387;EAS_AF=0;AMR_AF=0.0793;AFR_AF=0.0068;EUR_AF=0.1412;SAS_AF=0.0092;AA=A|||;VT=SNP
15	84325760	rs75821416	G	T	100	PASS	AC=539;AF=0.107628;AN=5008;NS=2504;DP=20093;EAS_AF=0.2302;AMR_AF=0.0331;AFR_AF=0.0083;EUR_AF=0.0815;SAS_AF=0.1953;AA=G|||;VT=SNP
15	84326658	rs12591049	T	G	100	PASS	AC=1225;AF=0.244609;AN=5008;NS=2504;DP=18068;EAS_AF=0.369;AMR_AF=0.0994;AFR_AF=0.4244;EUR_AF=0.1054;SAS_AF=0.1196;AA=T|||;VT=SNP
15	84326982	rs12593448	C	T	100	PASS	AC=1159;AF=0.23143;AN=5008;NS=2504;DP=18122;EAS_AF=0.3641;AMR_AF=0.0951;AFR_AF=0.382;EUR_AF=0.1014;SAS_AF=0.1217;AA=C|||;VT=SNP
15	84327771	rs2730081	T	C	100	PASS	AC=2841;AF=0.567292;AN=5008;NS=2504;DP=18458;EAS_AF=0.4712;AMR_AF=0.6931;AFR_AF=0.4266;EUR_AF=0.6203;SAS_AF=0.7127;AA=T|||;VT=SNP
15	84327990	rs28676897	A	G	100	PASS	AC=442;AF=0.0882588;AN=5008;NS=2504;DP=19577;EAS_AF=0.1319;AMR_AF=0.0562;AFR_AF=0.0522;EUR_AF=0.0865;SAS_AF=0.1166;AA=A|||;VT=SNP
15	84329438	rs72761818	G	A	100	PASS	AC=663;AF=0.132388;AN=5008;NS=2504;DP=18769;EAS_AF=0.3601;AMR_AF=0.0576;AFR_AF=0.0318;EUR_AF=0.0994;SAS_AF=0.1207;AA=G|||;VT=SNP
15	84329493	rs28539036	C	T	100	PASS	AC=421;AF=0.0840655;AN=5008;NS=2504;DP=20325;EAS_AF=0.13;AMR_AF=0.0519;AFR_AF=0.0454;EUR_AF=0.0815;SAS_AF=0.1145;AA=-|||;VT=SNP
15	84332616	rs77142809	C	G	100	PASS	AC=17;AF=0.00339457;AN=5008;NS=2504;DP=20181;EAS_AF=0;AMR_AF=0.0029;AFR_AF=0.0023;EUR_AF=0.0099;SAS_AF=0.002;AA=C|||;VT=SNP
15	84332772	rs1016355	T	C	100	PASS	AC=2147;AF=0.428714;AN=5008;NS=2504;DP=16309;EAS_AF=0.4226;AMR_AF=0.3228;AFR_AF=0.4274;EUR_AF=0.3459;SAS_AF=0.5971;AA=T|||;VT=SNP
15	84333412	rs17587205	C	T	100	PASS	AC=441;AF=0.0880591;AN=5008;NS=2504;DP=23514;EAS_AF=0.1617;AMR_AF=0.1801;AFR_AF=0.0076;EUR_AF=0.0537;SAS_AF=0.091;AA=C|||;VT=SNP
15	84333465	rs8035750	C	T	100	PASS	AC=419;AF=0.0836661;AN=5008;NS=2504;DP=21930;EAS_AF=0.13;AMR_AF=0.0519;AFR_AF=0.0454;EUR_AF=0.0795;SAS_AF=0.1145;AA=C|||;VT=SNP
15	84334725	rs180685060	T	A	100	PASS	AC=19;AF=0.00379393;AN=5008;NS=2504;DP=13483;EAS_AF=0.001;AMR_AF=0.0043;AFR_AF=0.0008;EUR_AF=0.0089;SAS_AF=0.0051;AA=T|||;VT=SNP
15	84334733	rs17158717	A	G	100	PASS	AC=1673;AF=0.334065;AN=5008;NS=2504;DP=13373;EAS_AF=0.2599;AMR_AF=0.1455;AFR_AF=0.3911;EUR_AF=0.2952;SAS_AF=0.5072;AA=A|||;VT=SNP
15	84335172	rs8026879	A	C	100	PASS	AC=1608;AF=0.321086;AN=5008;NS=2504;DP=16419;EAS_AF=0.2589;AMR_AF=0.1398;AFR_AF=0.3442;EUR_AF=0.2972;SAS_AF=0.5072;AA=A|||;VT=SNP
15	84335335	rs72761820	C	T	100	PASS	AC=692;AF=0.138179;AN=5008;NS=2504;DP=16819;EAS_AF=0.3532;AMR_AF=0.0591;AFR_AF=0.0567;EUR_AF=0.1004;SAS_AF=0.1217;AA=C|||;VT=SNP
15	84335431	rs142100632	A	T	100	PASS	AC=17;AF=0.00339457;AN=5008;NS=2504;DP=14602;EAS_AF=0;AMR_AF=0.0029;AFR_AF=0.0023;EUR_AF=0.0099;SAS_AF=0.002;AA=A|||;VT=SNP
15	84335453	rs72761821	C	T	100	PASS	AC=54;AF=0.0107827;AN=5008;NS=2504;DP=14177;EAS_AF=0;AMR_AF=0.0144;AFR_AF=0.0015;EUR_AF=0.0278;SAS_AF=0.0143;AA=C|||;VT=SNP
15	84335902	rs78917663	T	C	100	PASS	AC=16;AF=0.00319489;AN=5008;NS=2504;DP=12750;EAS_AF=0;AMR_AF=0.0029;AFR_AF=0.0008;EUR_AF=0.0099;SAS_AF=0.0031;AA=T|||;VT=SNP
15	84335975	rs17157758	G	A	100	PASS	AC=1584;AF=0.316294;AN=5008;NS=2504;DP=14099;EAS_AF=0.255;AMR_AF=0.1369;AFR_AF=0.3336;EUR_AF=0.2922;SAS_AF=0.5082;AA=G|||;VT=SNP
15	84336494	rs17527969	A	G	100	PASS	AC=64;AF=0.0127796;AN=5008;NS=2504;DP=17144;EAS_AF=0;AMR_AF=0.013;AFR_AF=0.003;EUR_AF=0.0398;SAS_AF=0.0112;AA=A|||;VT=SNP
15	84336502	rs2730084	T	C	100	PASS	AC=714;AF=0.142572;AN=5008;NS=2504;DP=17040;EAS_AF=0.0595;AMR_AF=0.3602;AFR_AF=0.0182;EUR_AF=0.2724;SAS_AF=0.1084;AA=T|||;VT=SNP
15	84337258	rs2585038	A	G	100	PASS	AC=4576;AF=0.913738;AN=5008;NS=2504;DP=16242;EAS_AF=0.9702;AMR_AF=0.8559;AFR_AF=0.9554;EUR_AF=0.8062;SAS_AF=0.9509;AA=G|||;VT=SNP
15	84337376	rs74682156	C	G	100	PASS	AC=17;AF=0.00339457;AN=5008;NS=2504;DP=16997;EAS_AF=0;AMR_AF=0.0029;AFR_AF=0.0023;EUR_AF=0.0099;SAS_AF=0.002;AA=C|||;VT=SNP
15	84337696	rs2585039	T	C	100	PASS	AC=728;AF=0.145367;AN=5008;NS=2504;DP=18277;EAS_AF=0.0595;AMR_AF=0.3732;AFR_AF=0.0174;EUR_AF=0.2714;SAS_AF=0.1155;AA=T|||;VT=SNP
15	84337933	rs75474871	G	A	100	PASS	AC=470;AF=0.0938498;AN=5008;NS=2504;DP=15013;EAS_AF=0.1637;AMR_AF=0.1787;AFR_AF=0.0295;EUR_AF=0.0527;SAS_AF=0.091;AA=G|||;VT=SNP
15	84338056	rs28478275	C	T	100	PASS	AC=415;AF=0.0828674;AN=5008;NS=2504;DP=14896;EAS_AF=0.129;AMR_AF=0.0519;AFR_AF=0.0439;EUR_AF=0.0805;SAS_AF=0.1125;AA=C|||;VT=SNP
15	84338082	rs149010755	G	A	100	PASS	AC=206;AF=0.0411342;AN=5008;NS=2504;DP=14380;EAS_AF=0;AMR_AF=0.0375;AFR_AF=0.003;EUR_AF=0.1123;SAS_AF=0.0644;AA=G|||;VT=SNP
15	84338642	rs117540214	A	G	100	PASS	AC=91;AF=0.0181709;AN=5008;NS=2504;DP=17327;EAS_AF=0;AMR_AF=0.036;AFR_AF=0;EUR_AF=0.0567;SAS_AF=0.0092;AA=a|||;VT=SNP
15	84338866	rs79876140	C	G	100	PASS	AC=523;AF=0.104433;AN=5008;NS=2504;DP=14451;EAS_AF=0.1647;AMR_AF=0.1801;AFR_AF=0.0681;EUR_AF=0.0527;SAS_AF=0.091;AA=C|||;VT=SNP
15	84339436	rs8038454	G	T	100	PASS	AC=1041;AF=0.207867;AN=5008;NS=2504;DP=20504;EAS_AF=0.2411;AMR_AF=0.0663;AFR_AF=0.3101;EUR_AF=0.0954;SAS_AF=0.2515;AA=G|||;VT=SNP
15	84339767	rs74249872	G	A	100	PASS	AC=440;AF=0.0878594;AN=5008;NS=2504;DP=20383;EAS_AF=0.1627;AMR_AF=0.1787;AFR_AF=0.0076;EUR_AF=0.0527;SAS_AF=0.091;AA=G|||;VT=SNP
15	84340096	rs79476846	G	A	100	PASS	AC=16;AF=0.00319489;AN=5008;NS=2504;DP=13491;EAS_AF=0;AMR_AF=0.0029;AFR_AF=0.0008;EUR_AF=0.0099;SAS_AF=0.0031;AA=G|||;VT=SNP
15	84340468	rs2585040	G	C	100	PASS	AC=4570;AF=0.91254;AN=5008;NS=2504;DP=15973;EAS_AF=0.9673;AMR_AF=0.8516;AFR_AF=0.9561;EUR_AF=0.8052;SAS_AF=0.9509;AA=C|||;VT=SNP
15	84340536	rs2585041	T	C	100	PASS	AC=729;AF=0.145567;AN=5008;NS=2504;DP=16543;EAS_AF=0.0595;AMR_AF=0.3718;AFR_AF=0.0174;EUR_AF=0.2734;SAS_AF=0.1155;AA=T|||;VT=SNP
15	84341034	rs59499534	A	G	100	PASS	AC=443;AF=0.0884585;AN=5008;NS=2504;DP=22157;EAS_AF=0.1627;AMR_AF=0.1816;AFR_AF=0.0076;EUR_AF=0.0527;SAS_AF=0.092;AA=A|||;VT=SNP
15	84341202	rs28645820	G	A	100	PASS	AC=438;AF=0.0874601;AN=5008;NS=2504;DP=20562;EAS_AF=0.1508;AMR_AF=0.0504;AFR_AF=0.0446;EUR_AF=0.0795;SAS_AF=0.1145;AA=G|||;VT=SNP
15	84341495	rs72761824	G	A	100	PASS	AC=663;AF=0.132388;AN=5008;NS=2504;DP=22243;EAS_AF=0.3562;AMR_AF=0.0533;AFR_AF=0.0363;EUR_AF=0.1004;SAS_AF=0.1207;AA=G|||;VT=SNP
15	84341748	rs2585042	T	C	100	PASS	AC=4607;AF=0.919928;AN=5008;NS=2504;DP=21557;EAS_AF=0.9673;AMR_AF=0.8559;AFR_AF=0.9811;EUR_AF=0.8062;SAS_AF=0.9509;AA=T|||;VT=SNP
15	84342045	rs72761825	T	C	100	PASS	AC=533;AF=0.10643;AN=5008;NS=2504;DP=22084;EAS_AF=0.0139;AMR_AF=0.0706;AFR_AF=0.0204;EUR_AF=0.1968;SAS_AF=0.2505;AA=T|||;VT=SNP
15	84342105	rs117310104	G	C	100	PASS	AC=18;AF=0.00359425;AN=5008;NS=2504;DP=21897;EAS_AF=0;AMR_AF=0.0072;AFR_AF=0.0008;EUR_AF=0.0119;SAS_AF=0;AA=G|||;VT=SNP
15	84342108	rs78701790	C	T	100	PASS	AC=68;AF=0.0135783;AN=5008;NS=2504;DP=21891;EAS_AF=0;AMR_AF=0.0144;AFR_AF=0;EUR_AF=0.0427;SAS_AF=0.0153;AA=C|||;VT=SNP
15	84342939	rs74501551	C	T	100	PASS	AC=18;AF=0.00359425;AN=5008;NS=2504;DP=11943;EAS_AF=0;AMR_AF=0.0072;AFR_AF=0.0008;EUR_AF=0.0119;SAS_AF=0;AA=C|||;VT=SNP
15	84343382	rs60619082	C	A	100	PASS	AC=1166;AF=0.232827;AN=5008;NS=2504;DP=10830;EAS_AF=0.3581;AMR_AF=0.0893;AFR_AF=0.3933;EUR_AF=0.1044;SAS_AF=0.1207;AA=C|||;VT=SNP
15	84343769	rs112614529	G	A	100	PASS	AC=72;AF=0.014377;AN=5008;NS=2504;DP=13692;EAS_AF=0;AMR_AF=0.0115;AFR_AF=0.0023;EUR_AF=0.0139;SAS_AF=0.0481;AA=G|||;VT=SNP
15	84343856	rs8026718	C	G	100	PASS	AC=729;AF=0.145567;AN=5008;NS=2504;DP=14586;EAS_AF=0.3581;AMR_AF=0.0548;AFR_AF=0.0825;EUR_AF=0.1004;SAS_AF=0.1227;AA=C|||;VT=SNP
15	84344076	rs4335742	A	G	100	PASS	AC=138;AF=0.0275559;AN=5008;NS=2504;DP=17903;EAS_AF=0;AMR_AF=0.0648;AFR_AF=0.0068;EUR_AF=0.0755;SAS_AF=0.0082;AA=A|||;VT=SNP
15	84344447	rs60357700	T	A	100	PASS	AC=450;AF=0.0898562;AN=5008;NS=2504;DP=16078;EAS_AF=0.1617;AMR_AF=0.1859;AFR_AF=0.0083;EUR_AF=0.0557;SAS_AF=0.093;AA=T|||;VT=SNP
15	84344690	rs74249873	C	T	100	PASS	AC=451;AF=0.0900559;AN=5008;NS=2504;DP=16707;EAS_AF=0.1617;AMR_AF=0.1859;AFR_AF=0.0083;EUR_AF=0.0557;SAS_AF=0.0941;AA=C|||;VT=SNP
15	84344921	rs8031527	G	A	100	PASS	AC=1044;AF=0.208466;AN=5008;NS=2504;DP=13625;EAS_AF=0.2232;AMR_AF=0.0706;AFR_AF=0.32;EUR_AF=0.0984;SAS_AF=0.2536;AA=G|||;VT=SNP
15	84345257	rs111872379	C	T	100	PASS	AC=22;AF=0.00439297;AN=5008;NS=2504;DP=16259;EAS_AF=0;AMR_AF=0.0086;AFR_AF=0;EUR_AF=0.0139;SAS_AF=0.002;AA=C|||;VT=SNP
15	84345286	rs144731081	C	T	100	PASS	AC=27;AF=0.00539137;AN=5008;NS=2504;DP=16637;EAS_AF=0;AMR_AF=0.0058;AFR_AF=0.0038;EUR_AF=0.0169;SAS_AF=0.001;AA=c|||;VT=SNP
15	84345660	rs2730086	G	A	100	PASS	AC=719;AF=0.14357;AN=5008;NS=2504;DP=18597;EAS_AF=0.0585;AMR_AF=0.3674;AFR_AF=0.0174;EUR_AF=0.2724;SAS_AF=0.1104;AA=G|||;VT=SNP
15	84345848	rs2554392	T	G	100	PASS	AC=720;AF=0.14377;AN=5008;NS=2504;DP=19635;EAS_AF=0.0585;AMR_AF=0.3689;AFR_AF=0.0174;EUR_AF=0.2724;SAS_AF=0.1104;AA=T|||;VT=SNP
15	84346067	rs2554391	C	T	100	PASS	AC=722;AF=0.144169;AN=5008;NS=2504;DP=18000;EAS_AF=0.0595;AMR_AF=0.3689;AFR_AF=0.0182;EUR_AF=0.2724;SAS_AF=0.1104;AA=C|||;VT=SNP
15	84346118	rs10152418	G	A	100	PASS	AC=1085;AF=0.216653;AN=5008;NS=2504;DP=18797;EAS_AF=0.3571;AMR_AF=0.0893;AFR_AF=0.3328;EUR_AF=0.1044;SAS_AF=0.1207;AA=G|||;VT=SNP
15	84346449	rs58620502	A	T	100	PASS	AC=451;AF=0.0900559;AN=5008;NS=2504;DP=16018;EAS_AF=0.1617;AMR_AF=0.1859;AFR_AF=0.0083;EUR_AF=0.0557;SAS_AF=0.0941;AA=A|||;VT=SNP
15	84346629	rs149917824	G	T	100	PASS	AC=22;AF=0.00439297;AN=5008;NS=2504;DP=16506;EAS_AF=0;AMR_AF=0.0014;AFR_AF=0;EUR_AF=0.0179;SAS_AF=0.0031;AA=G|||;VT=SNP
15	84347279	rs117039111	T	C	100	PASS	AC=65;AF=0.0129792;AN=5008;NS=2504;DP=12194;EAS_AF=0;AMR_AF=0.0101;AFR_AF=0.0008;EUR_AF=0.0258;SAS_AF=0.0317;AA=T|||;VT=SNP
15	84347429	rs11854647	A	T	100	PASS	AC=1586;AF=0.316693;AN=5008;NS=2504;DP=8930;EAS_AF=0.2391;AMR_AF=0.1427;AFR_AF=0.3457;EUR_AF=0.2932;SAS_AF=0.5051;AA=A|||;VT=SNP
15	84347751	rs2585061	A	G	100	PASS	AC=4578;AF=0.914137;AN=5008;NS=2504;DP=8645;EAS_AF=0.9702;AMR_AF=0.8545;AFR_AF=0.9576;EUR_AF=0.8062;SAS_AF=0.9509;AA=G|||;VT=SNP
15	84347819	rs10906978	T	G	100	PASS	AC=1589;AF=0.317292;AN=5008;NS=2504;DP=9712;EAS_AF=0.2391;AMR_AF=0.1412;AFR_AF=0.3495;EUR_AF=0.2932;SAS_AF=0.5041;AA=T|||;VT=SNP
15	84348155	rs13379943	A	T	100	PASS	AC=436;AF=0.0870607;AN=5008;NS=2504;DP=16302;EAS_AF=0.1498;AMR_AF=0.049;AFR_AF=0.0461;EUR_AF=0.0785;SAS_AF=0.1135;AA=A|||;VT=SNP
15	84348543	rs13380416	C	T	100	PASS	AC=435;AF=0.086861;AN=5008;NS=2504;DP=18759;EAS_AF=0.1498;AMR_AF=0.049;AFR_AF=0.0461;EUR_AF=0.0775;SAS_AF=0.1135;AA=C|||;VT=SNP
15	84348785	rs78062685	T	C	100	PASS	AC=171;AF=0.0341454;AN=5008;NS=2504;DP=20109;EAS_AF=0;AMR_AF=0.0735;AFR_AF=0.0061;EUR_AF=0.0835;SAS_AF=0.0286;AA=T|||;VT=SNP
15	84349089	rs2217065	G	T	100	PASS	AC=3888;AF=0.776358;AN=5008;NS=2504;DP=17328;EAS_AF=0.9137;AMR_AF=0.4885;AFR_AF=0.9637;EUR_AF=0.5338;SAS_AF=0.8354;AA=T|||;VT=SNP
15	84349123	rs8026130	A	G	100	PASS	AC=1248;AF=0.249201;AN=5008;NS=2504;DP=17785;EAS_AF=0.3621;AMR_AF=0.098;AFR_AF=0.4463;EUR_AF=0.1054;SAS_AF=0.1217;AA=A|||;VT=SNP
15	84349386	rs74679101	A	C	100	PASS	AC=449;AF=0.0896565;AN=5008;NS=2504;DP=15248;EAS_AF=0.1587;AMR_AF=0.1859;AFR_AF=0.0083;EUR_AF=0.0567;SAS_AF=0.0941;AA=A|||;VT=SNP
15	84349394	rs75549342	A	G	100	PASS	AC=449;AF=0.0896565;AN=5008;NS=2504;DP=15077;EAS_AF=0.1587;AMR_AF=0.1859;AFR_AF=0.0083;EUR_AF=0.0567;SAS_AF=0.0941;AA=A|||;VT=SNP
15	84350251	rs72761828	C	A	100	PASS	AC=1636;AF=0.326677;AN=5008;NS=2504;DP=19946;EAS_AF=0.2381;AMR_AF=0.1427;AFR_AF=0.3873;EUR_AF=0.2922;SAS_AF=0.502;AA=C|||;VT=SNP
15	84350745	rs12595343	A	G	100	PASS	AC=663;AF=0.132388;AN=5008;NS=2504;DP=19181;EAS_AF=0.3621;AMR_AF=0.0519;AFR_AF=0.0333;EUR_AF=0.0994;SAS_AF=0.1207;AA=A|||;VT=SNP
15	84351076	rs4636877	T	C	100	PASS	AC=441;AF=0.0880591;AN=5008;NS=2504;DP=14416;EAS_AF=0.1627;AMR_AF=0.1844;AFR_AF=0.003;EUR_AF=0.0537;SAS_AF=0.093;AA=T|||;VT=SNP
15	84351512	rs2730085	A	G	100	PASS	AC=797;AF=0.159145;AN=5008;NS=2504;DP=22140;EAS_AF=0.0595;AMR_AF=0.3775;AFR_AF=0.0703;EUR_AF=0.2724;SAS_AF=0.1104;AA=A|||;VT=SNP
15	84352092	rs72761831	T	G	100	PASS	AC=154;AF=0.0307508;AN=5008;NS=2504;DP=21108;EAS_AF=0.001;AMR_AF=0.0346;AFR_AF=0.0053;EUR_AF=0.0875;SAS_AF=0.0348;AA=T|||;VT=SNP
15	84352482	rs17528206	G	A	100	PASS	AC=261;AF=0.0521166;AN=5008;NS=2504;DP=18738;EAS_AF=0.002;AMR_AF=0.0893;AFR_AF=0.0083;EUR_AF=0.1014;SAS_AF=0.0859;AA=A|||;VT=SNP
15	84352554	rs139019458	A	G	100	PASS	AC=20;AF=0.00399361;AN=5008;NS=2504;DP=18498;EAS_AF=0;AMR_AF=0.0058;AFR_AF=0.0008;EUR_AF=0.0139;SAS_AF=0.001;AA=A|||;VT=SNP
15	84352564	rs979543	C	A	100	PASS	AC=4240;AF=0.846645;AN=5008;NS=2504;DP=18389;EAS_AF=0.9653;AMR_AF=0.8256;AFR_AF=0.7262;EUR_AF=0.8012;SAS_AF=0.9489;AA=A|||;VT=SNP
15	84352776	rs10520582	A	G	100	PASS	AC=448;AF=0.0894569;AN=5008;NS=2504;DP=18485;EAS_AF=0.1627;AMR_AF=0.1844;AFR_AF=0.0083;EUR_AF=0.0537;SAS_AF=0.093;AA=A|||;VT=SNP
15	84352873	rs2585049	G	T	100	PASS	AC=4570;AF=0.91254;AN=5008;NS=2504;DP=15930;EAS_AF=0.9673;AMR_AF=0.8545;AFR_AF=0.9554;EUR_AF=0.8062;SAS_AF=0.9489;AA=T|||;VT=SNP
15	84353355	rs76543944	C	T	100	PASS	AC=26;AF=0.00519169;AN=5008;NS=2504;DP=16471;EAS_AF=0;AMR_AF=0.0086;AFR_AF=0.0015;EUR_AF=0.0149;SAS_AF=0.0031;AA=C|||;VT=SNP
15	84353610	rs117427668	C	T	100	PASS	AC=23;AF=0.00459265;AN=5008;NS=2504;DP=16890;EAS_AF=0;AMR_AF=0.0014;AFR_AF=0;EUR_AF=0.0179;SAS_AF=0.0041;AA=C|||;VT=SNP
15	84353646	rs77262585	A	G	100	PASS	AC=477;AF=0.0952476;AN=5008;NS=2504;DP=16420;EAS_AF=0.1627;AMR_AF=0.1844;AFR_AF=0.0303;EUR_AF=0.0537;SAS_AF=0.093;AA=A|||;VT=SNP
15	84354502	rs117184972	G	A	100	PASS	AC=56;AF=0.0111821;AN=5008;NS=2504;DP=18687;EAS_AF=0.001;AMR_AF=0.0086;AFR_AF=0.0023;EUR_AF=0.0268;SAS_AF=0.0194;AA=G|||;VT=SNP
15	84354584	rs1834524	A	G	100	PASS	AC=693;AF=0.138379;AN=5008;NS=2504;DP=19469;EAS_AF=0.3552;AMR_AF=0.0548;AFR_AF=0.0582;EUR_AF=0.1004;SAS_AF=0.1217;AA=A|||;VT=SNP
15	84354586	rs79366123	A	C	100	PASS	AC=15;AF=0.00299521;AN=5008;NS=2504;DP=19447;EAS_AF=0;AMR_AF=0.0029;AFR_AF=0.0023;EUR_AF=0.0089;SAS_AF=0.001;AA=A|||;VT=SNP
15	84354696	rs10906979	C	T	100	PASS	AC=1563;AF=0.312101;AN=5008;NS=2504;DP=18299;EAS_AF=0.2381;AMR_AF=0.1383;AFR_AF=0.3366;EUR_AF=0.2903;SAS_AF=0.501;AA=C|||;VT=SNP
15	84355279	rs60474360	G	T	100	PASS	AC=1030;AF=0.205671;AN=5008;NS=2504;DP=21373;EAS_AF=0.2232;AMR_AF=0.0677;AFR_AF=0.3139;EUR_AF=0.0964;SAS_AF=0.2515;AA=G|||;VT=SNP
15	84355402	rs1426159	C	T	100	PASS	AC=1828;AF=0.365016;AN=5008;NS=2504;DP=20533;EAS_AF=0.5169;AMR_AF=0.2968;AFR_AF=0.5507;EUR_AF=0.162;SAS_AF=0.2147;AA=T|||;VT=SNP
15	84355722	rs12595657	T	A	100	PASS	AC=691;AF=0.137979;AN=5008;NS=2504;DP=17610;EAS_AF=0.3532;AMR_AF=0.0548;AFR_AF=0.0582;EUR_AF=0.1004;SAS_AF=0.1217;AA=T|||;VT=SNP
15	84355990	rs2585052	T	A	100	PASS	AC=4610;AF=0.920527;AN=5008;NS=2504;DP=18163;EAS_AF=0.9702;AMR_AF=0.8573;AFR_AF=0.9811;EUR_AF=0.8072;SAS_AF=0.9489;AA=A|||;VT=SNP
15	84356316	rs2554383	A	G	100	PASS	AC=4610;AF=0.920527;AN=5008;NS=2504;DP=18261;EAS_AF=0.9702;AMR_AF=0.8573;AFR_AF=0.9811;EUR_AF=0.8072;SAS_AF=0.9489;AA=G|||;VT=SNP
15	84357756	rs57455342	G	A	100	PASS	AC=1665;AF=0.332468;AN=5008;NS=2504;DP=15496;EAS_AF=0.2391;AMR_AF=0.1513;AFR_AF=0.4032;EUR_AF=0.2932;SAS_AF=0.502;AA=G|||;VT=SNP
15	84357792	rs144346955	C	T	100	PASS	AC=442;AF=0.0882588;AN=5008;NS=2504;DP=16777;EAS_AF=0.1597;AMR_AF=0.1844;AFR_AF=0.0076;EUR_AF=0.0537;SAS_AF=0.091;AA=C|||;VT=SNP
15	84357904	rs11853263	A	G	100	PASS	AC=1596;AF=0.31869;AN=5008;NS=2504;DP=16500;EAS_AF=0.2391;AMR_AF=0.1455;AFR_AF=0.3533;EUR_AF=0.2942;SAS_AF=0.502;AA=A|||;VT=SNP
15	84360040	rs117409276	C	T	100	PASS	AC=65;AF=0.0129792;AN=5008;NS=2504;DP=17900;EAS_AF=0;AMR_AF=0.0187;AFR_AF=0.0008;EUR_AF=0.0417;SAS_AF=0.0092;AA=C|||;VT=SNP
15	84360612	rs113642962	C	G	100	PASS	AC=698;AF=0.139377;AN=5008;NS=2504;DP=16827;EAS_AF=0.3542;AMR_AF=0.0548;AFR_AF=0.062;EUR_AF=0.1004;SAS_AF=0.1227;AA=C|||;VT=SNP
15	84361518	rs11259916	A	G	100	PASS	AC=4166;AF=0.831869;AN=5008;NS=2504;DP=16600;EAS_AF=0.8185;AMR_AF=0.804;AFR_AF=0.9349;EUR_AF=0.7276;SAS_AF=0.8333;AA=G|||;VT=SNP
15	84361747	rs76090427	G	A	100	PASS	AC=433;AF=0.0864617;AN=5008;NS=2504;DP=17373;EAS_AF=0.1607;AMR_AF=0.1787;AFR_AF=0.0038;EUR_AF=0.0527;SAS_AF=0.091;AA=G|||;VT=SNP
15	84361773	rs11636516	A	T	100	PASS	AC=4606;AF=0.919728;AN=5008;NS=2504;DP=18075;EAS_AF=0.9702;AMR_AF=0.8545;AFR_AF=0.9811;EUR_AF=0.8052;SAS_AF=0.9489;AA=T|||;VT=SNP
15	84362021	rs2585050	T	C	100	PASS	AC=1696;AF=0.338658;AN=5008;NS=2504;DP=19463;EAS_AF=0.2381;AMR_AF=0.1513;AFR_AF=0.4259;EUR_AF=0.2952;SAS_AF=0.502;AA=T|||;VT=SNP
15	84362026	rs11637709	T	C	100	PASS	AC=730;AF=0.145767;AN=5008;NS=2504;DP=19219;EAS_AF=0.0595;AMR_AF=0.3718;AFR_AF=0.0174;EUR_AF=0.2744;SAS_AF=0.1155;AA=T|||;VT=SNP
15	84362391	rs2554382	A	G	100	PASS	AC=1578;AF=0.315096;AN=5008;NS=2504;DP=20363;EAS_AF=0.2361;AMR_AF=0.1412;AFR_AF=0.3442;EUR_AF=0.2942;SAS_AF=0.502;AA=A|||;VT=SNP
15	84362842	rs2730083	T	C	100	PASS	AC=1611;AF=0.321685;AN=5008;NS=2504;DP=17953;EAS_AF=0.2411;AMR_AF=0.1455;AFR_AF=0.3616;EUR_AF=0.2952;SAS_AF=0.5031;AA=T|||;VT=SNP
15	84363045	rs1477593	G	A	100	PASS	AC=4607;AF=0.919928;AN=5008;NS=2504;DP=17029;EAS_AF=0.9702;AMR_AF=0.8545;AFR_AF=0.9811;EUR_AF=0.8052;SAS_AF=0.9499;AA=A|||;VT=SNP
15	84363542	rs4843152	T	C	100	PASS	AC=4623;AF=0.923123;AN=5008;NS=2504;DP=17746;EAS_AF=0.9702;AMR_AF=0.8545;AFR_AF=0.9932;EUR_AF=0.8052;SAS_AF=0.9499;AA=C|||;VT=SNP
15	84364261	rs117253588	C	T	100	PASS	AC=50;AF=0.00998403;AN=5008;NS=2504;DP=14336;EAS_AF=0;AMR_AF=0.0173;AFR_AF=0;EUR_AF=0.0328;SAS_AF=0.0051;AA=c|||;VT=SNP
15	84364788	rs7162845	G	A	100	PASS	AC=444;AF=0.0886581;AN=5008;NS=2504;DP=18440;EAS_AF=0.1587;AMR_AF=0.0432;AFR_AF=0.0461;EUR_AF=0.0785;SAS_AF=0.1166;AA=G|||;VT=SNP
15	84364886	rs7165138	A	T	100	PASS	AC=444;AF=0.0886581;AN=5008;NS=2504;DP=20770;EAS_AF=0.1587;AMR_AF=0.0432;AFR_AF=0.0461;EUR_AF=0.0785;SAS_AF=0.1166;AA=A|||;VT=SNP
15	84365434	rs2033071	C	T	100	PASS	AC=4496;AF=0.897764;AN=5008;NS=2504;DP=23193;EAS_AF=0.9692;AMR_AF=0.8401;AFR_AF=0.9092;EUR_AF=0.8022;SAS_AF=0.9479;AA=T|||;VT=SNP
15	84365482	rs2562778	A	G	100	PASS	AC=739;AF=0.147564;AN=5008;NS=2504;DP=23025;EAS_AF=0.0605;AMR_AF=0.379;AFR_AF=0.0204;EUR_AF=0.2734;SAS_AF=0.1155;AA=A|||;VT=SNP
15	84365652	rs17158691	C	T	100	PASS	AC=689;AF=0.13758;AN=5008;NS=2504;DP=23870;EAS_AF=0.3562;AMR_AF=0.0548;AFR_AF=0.0552;EUR_AF=0.1004;SAS_AF=0.1207;AA=C|||;VT=SNP
15	84365756	rs17158688	G	A	100	PASS	AC=694;AF=0.138578;AN=5008;NS=2504;DP=22608;EAS_AF=0.3562;AMR_AF=0.0576;AFR_AF=0.0567;EUR_AF=0.1014;SAS_AF=0.1207;AA=G|||;VT=SNP
15	84365759	rs74649297	G	A	100	PASS	AC=781;AF=0.15595;AN=5008;NS=2504;DP=22509;EAS_AF=0.2222;AMR_AF=0.0605;AFR_AF=0.1278;EUR_AF=0.0954;SAS_AF=0.2556;AA=G|||;VT=SNP
15	84365908	rs11629611	C	T	100	PASS	AC=3872;AF=0.773163;AN=5008;NS=2504;DP=22723;EAS_AF=0.9097;AMR_AF=0.4755;AFR_AF=0.9637;EUR_AF=0.5318;SAS_AF=0.8344;AA=T|||;VT=SNP
15	84366066	rs2562777	C	T	100	PASS	AC=4607;AF=0.919928;AN=5008;NS=2504;DP=22038;EAS_AF=0.9702;AMR_AF=0.8545;AFR_AF=0.9811;EUR_AF=0.8052;SAS_AF=0.9499;AA=T|||;VT=SNP
15	84366195	rs28664943	C	T	100	PASS	AC=445;AF=0.0888578;AN=5008;NS=2504;DP=20189;EAS_AF=0.1587;AMR_AF=0.0432;AFR_AF=0.0469;EUR_AF=0.0785;SAS_AF=0.1166;AA=C|||;VT=SNP
15	84366841	rs112843856	A	G	100	PASS	AC=68;AF=0.0135783;AN=5008;NS=2504;DP=16627;EAS_AF=0;AMR_AF=0.0144;AFR_AF=0;EUR_AF=0.0437;SAS_AF=0.0143;AA=A|||;VT=SNP
15	84367012	rs7167029	A	C	100	PASS	AC=1598;AF=0.319089;AN=5008;NS=2504;DP=16746;EAS_AF=0.2361;AMR_AF=0.1455;AFR_AF=0.3533;EUR_AF=0.2962;SAS_AF=0.5051;AA=A|||;VT=SNP
15	84367508	rs17158683	A	G	100	PASS	AC=620;AF=0.123802;AN=5008;NS=2504;DP=21951;EAS_AF=0.1617;AMR_AF=0.2032;AFR_AF=0.1263;EUR_AF=0.0577;SAS_AF=0.093;AA=A|||;VT=SNP
15	84367968	rs28409641	A	G	100	PASS	AC=2049;AF=0.409145;AN=5008;NS=2504;DP=19537;EAS_AF=0.3899;AMR_AF=0.183;AFR_AF=0.4085;EUR_AF=0.3748;SAS_AF=0.6258;AA=A|||;VT=SNP
15	84368060	rs28548261	G	A	100	PASS	AC=1185;AF=0.236621;AN=5008;NS=2504;DP=19071;EAS_AF=0.3591;AMR_AF=0.0922;AFR_AF=0.4054;EUR_AF=0.1044;SAS_AF=0.1207;AA=G|||;VT=SNP
15	84368163	rs2562776	G	A	100	PASS	AC=4611;AF=0.920727;AN=5008;NS=2504;DP=20519;EAS_AF=0.9692;AMR_AF=0.8588;AFR_AF=0.9811;EUR_AF=0.8072;SAS_AF=0.9499;AA=A|||;VT=SNP
15	84368166	rs28478148	A	G	100	PASS	AC=1099;AF=0.219449;AN=5008;NS=2504;DP=20409;EAS_AF=0.3591;AMR_AF=0.0879;AFR_AF=0.3427;EUR_AF=0.1044;SAS_AF=0.1207;AA=A|||;VT=SNP
15	84369987	rs77933778	A	G	100	PASS	AC=35;AF=0.00698882;AN=5008;NS=2504;DP=20113;EAS_AF=0;AMR_AF=0.0101;AFR_AF=0.0008;EUR_AF=0.0209;SAS_AF=0.0061;AA=A|||;VT=SNP
15	84370627	rs28391253	G	A	100	PASS	AC=450;AF=0.0898562;AN=5008;NS=2504;DP=21457;EAS_AF=0.1587;AMR_AF=0.0432;AFR_AF=0.0499;EUR_AF=0.0785;SAS_AF=0.1176;AA=A|||;VT=SNP
15	84370671	rs2194954	G	A	100	PASS	AC=1559;AF=0.311302;AN=5008;NS=2504;DP=21395;EAS_AF=0.2302;AMR_AF=0.1383;AFR_AF=0.3366;EUR_AF=0.2922;SAS_AF=0.5031;AA=G|||;VT=SNP
15	84371082	rs11636437	G	A	100	PASS	AC=1586;AF=0.316693;AN=5008;NS=2504;DP=17814;EAS_AF=0.2351;AMR_AF=0.1398;AFR_AF=0.351;EUR_AF=0.2922;SAS_AF=0.5051;AA=G|||;VT=SNP
15	84372773	rs2585048	C	A	100	PASS	AC=4448;AF=0.888179;AN=5008;NS=2504;DP=17105;EAS_AF=0.9583;AMR_AF=0.8357;AFR_AF=0.9115;EUR_AF=0.7853;SAS_AF=0.9274;AA=t|||;VT=SNP
15	84372928	rs11639223	G	A	100	PASS	AC=541;AF=0.108027;AN=5008;NS=2504;DP=15366;EAS_AF=0.0179;AMR_AF=0.0692;AFR_AF=0.0166;EUR_AF=0.1938;SAS_AF=0.2638;AA=G|||;VT=SNP
15	84373370	rs890309	G	A	100	PASS	AC=737;AF=0.147165;AN=5008;NS=2504;DP=19366;EAS_AF=0.0595;AMR_AF=0.3703;AFR_AF=0.0197;EUR_AF=0.2614;SAS_AF=0.1339;AA=G|||;VT=SNP
15	84373647	rs9635452	T	A	100	PASS	AC=354;AF=0.0706869;AN=5008;NS=2504;DP=19770;EAS_AF=0.2847;AMR_AF=0.0115;AFR_AF=0.0015;EUR_AF=0.008;SAS_AF=0.0501;AA=T|||;VT=SNP
15	84374341	rs80312348	G	C	100	PASS	AC=469;AF=0.0936502;AN=5008;NS=2504;DP=21978;EAS_AF=0.1716;AMR_AF=0.1916;AFR_AF=0.0068;EUR_AF=0.0636;SAS_AF=0.092;AA=G|||;VT=SNP
15	84374728	rs9788726	A	G	100	PASS	AC=3154;AF=0.629792;AN=5008;NS=2504;DP=16728;EAS_AF=0.7391;AMR_AF=0.2723;AFR_AF=0.7852;EUR_AF=0.4692;SAS_AF=0.726;AA=A|||;VT=SNP
15	84374737	rs9788762	T	C	100	PASS	AC=591;AF=0.118011;AN=5008;NS=2504;DP=16575;EAS_AF=0.2877;AMR_AF=0.0548;AFR_AF=0.0658;EUR_AF=0.0994;SAS_AF=0.0777;AA=t|||;VT=SNP
15	84374944	rs79706217	T	C	100	PASS	AC=475;AF=0.0948482;AN=5008;NS=2504;DP=15966;EAS_AF=0.1716;AMR_AF=0.1916;AFR_AF=0.0113;EUR_AF=0.0636;SAS_AF=0.092;AA=T|||;VT=SNP
15	84375147	rs35075309	G	A	100	PASS	AC=221;AF=0.0441294;AN=5008;NS=2504;DP=15412;EAS_AF=0;AMR_AF=0.0821;AFR_AF=0.0083;EUR_AF=0.1412;SAS_AF=0.0112;AA=G|||;VT=SNP
15	84375607	rs79590734	A	G	100	PASS	AC=467;AF=0.0932508;AN=5008;NS=2504;DP=15102;EAS_AF=0.1696;AMR_AF=0.1902;AFR_AF=0.0068;EUR_AF=0.0636;SAS_AF=0.093;AA=A|||;VT=SNP
15	84375611	rs139578998	A	G	100	PASS	AC=20;AF=0.00399361;AN=5008;NS=2504;DP=15396;EAS_AF=0;AMR_AF=0.0029;AFR_AF=0.0008;EUR_AF=0.0149;SAS_AF=0.002;AA=A|||;VT=SNP
15	84376538	rs78013233	A	G	100	PASS	AC=1681;AF=0.335663;AN=5008;NS=2504;DP=18820;EAS_AF=0.2639;AMR_AF=0.1484;AFR_AF=0.3631;EUR_AF=0.2952;SAS_AF=0.547;AA=A|||;VT=SNP
15	84377042	rs2585047	G	A	100	PASS	AC=734;AF=0.146565;AN=5008;NS=2504;DP=20832;EAS_AF=0.0585;AMR_AF=0.3703;AFR_AF=0.0197;EUR_AF=0.2614;SAS_AF=0.1319;AA=G|||;VT=SNP
15	84377843	rs2554381	T	C	100	PASS	AC=746;AF=0.148962;AN=5008;NS=2504;DP=18827;EAS_AF=0.0605;AMR_AF=0.3732;AFR_AF=0.0197;EUR_AF=0.2634;SAS_AF=0.138;AA=T|||;VT=SNP
15	84378439	rs11858662	G	A	100	PASS	AC=1607;AF=0.320887;AN=5008;NS=2504;DP=21119;EAS_AF=0.2599;AMR_AF=0.1412;AFR_AF=0.3169;EUR_AF=0.2932;SAS_AF=0.545;AA=G|||;VT=SNP
15	84378692	rs2562775	T	C	100	PASS	AC=746;AF=0.148962;AN=5008;NS=2504;DP=18137;EAS_AF=0.0605;AMR_AF=0.3718;AFR_AF=0.0197;EUR_AF=0.2644;SAS_AF=0.138;AA=T|||;VT=SNP
15	84378899	rs968069	G	A	100	PASS	AC=741;AF=0.147963;AN=5008;NS=2504;DP=20375;EAS_AF=0.0605;AMR_AF=0.3718;AFR_AF=0.0197;EUR_AF=0.2644;SAS_AF=0.1329;AA=G|||;VT=SNP
15	84379055	rs1896813	A	G	100	PASS	AC=740;AF=0.147764;AN=5008;NS=2504;DP=19150;EAS_AF=0.0605;AMR_AF=0.3718;AFR_AF=0.0197;EUR_AF=0.2634;SAS_AF=0.1329;AA=A|||;VT=SNP
15	84379450	rs79418219	G	C	100	PASS	AC=1692;AF=0.337859;AN=5008;NS=2504;DP=19131;EAS_AF=0.2649;AMR_AF=0.147;AFR_AF=0.3548;EUR_AF=0.2952;SAS_AF=0.5695;AA=G|||;VT=SNP
15	84379879	rs7168677	G	A	100	PASS	AC=615;AF=0.122804;AN=5008;NS=2504;DP=16586;EAS_AF=0.2837;AMR_AF=0.0562;AFR_AF=0.0862;EUR_AF=0.0994;SAS_AF=0.0777;AA=G|||;VT=SNP
15	84380096	rs2562774	T	C	100	PASS	AC=3925;AF=0.783746;AN=5008;NS=2504;DP=17425;EAS_AF=0.6865;AMR_AF=0.7911;AFR_AF=0.8676;EUR_AF=0.6839;SAS_AF=0.8681;AA=C|||;VT=SNP
15	84380276	rs57372822	T	C	100	PASS	AC=567;AF=0.113219;AN=5008;NS=2504;DP=20769;EAS_AF=0.2887;AMR_AF=0.0548;AFR_AF=0.0401;EUR_AF=0.1034;SAS_AF=0.0828;AA=T|||;VT=SNP
15	84380619	rs1019665	A	G	100	PASS	AC=4552;AF=0.908946;AN=5008;NS=2504;DP=19167;EAS_AF=0.9712;AMR_AF=0.8487;AFR_AF=0.9539;EUR_AF=0.7883;SAS_AF=0.9509;AA=G|||;VT=SNP
15	84380840	rs1019666	A	G	100	PASS	AC=1639;AF=0.327276;AN=5008;NS=2504;DP=20318;EAS_AF=0.2649;AMR_AF=0.1412;AFR_AF=0.3162;EUR_AF=0.2942;SAS_AF=0.5726;AA=A|||;VT=SNP
15	84380849	rs1019667	C	A	100	PASS	AC=4552;AF=0.908946;AN=5008;NS=2504;DP=20287;EAS_AF=0.9712;AMR_AF=0.8487;AFR_AF=0.9539;EUR_AF=0.7883;SAS_AF=0.9509;AA=A|||;VT=SNP
15	84381209	rs1019668	G	T	100	PASS	AC=3813;AF=0.761382;AN=5008;NS=2504;DP=20983;EAS_AF=0.9107;AMR_AF=0.4798;AFR_AF=0.9342;EUR_AF=0.5249;SAS_AF=0.817;AA=T|||;VT=SNP
15	84382044	rs11855815	C	T	100	PASS	AC=781;AF=0.15595;AN=5008;NS=2504;DP=20916;EAS_AF=0.0278;AMR_AF=0.0764;AFR_AF=0.1785;EUR_AF=0.1918;SAS_AF=0.2771;AA=C|||;VT=SNP
15	84382435	rs2162234	C	T	100	PASS	AC=1507;AF=0.300919;AN=5008;NS=2504;DP=20665;EAS_AF=0.3611;AMR_AF=0.2738;AFR_AF=0.5045;EUR_AF=0.1252;SAS_AF=0.1636;AA=C|||;VT=SNP
15	84382561	rs144286214	T	C	100	PASS	AC=57;AF=0.0113818;AN=5008;NS=2504;DP=20137;EAS_AF=0;AMR_AF=0.0086;AFR_AF=0.0008;EUR_AF=0.0249;SAS_AF=0.0256;AA=T|||;VT=SNP
15	84382798	rs7166410	C	G	100	PASS	AC=2339;AF=0.467053;AN=5008;NS=2504;DP=21559;EAS_AF=0.5923;AMR_AF=0.3401;AFR_AF=0.6293;EUR_AF=0.2266;SAS_AF=0.456;AA=C|||;VT=SNP
15	84382812	rs76134248	G	C	100	PASS	AC=484;AF=0.0966454;AN=5008;NS=2504;DP=21888;EAS_AF=0.2054;AMR_AF=0.0548;AFR_AF=0.053;EUR_AF=0.0716;SAS_AF=0.0992;AA=G|||;VT=SNP
15	84382843	rs76081624	A	G	100	PASS	AC=484;AF=0.0966454;AN=5008;NS=2504;DP=22377;EAS_AF=0.2054;AMR_AF=0.0548;AFR_AF=0.053;EUR_AF=0.0716;SAS_AF=0.0992;AA=A|||;VT=SNP
15	84382953	rs2562768	T	C	100	PASS	AC=4551;AF=0.908746;AN=5008;NS=2504;DP=20958;EAS_AF=0.9712;AMR_AF=0.8501;AFR_AF=0.9539;EUR_AF=0.7873;SAS_AF=0.9499;AA=C|||;VT=SNP
15	84383062	rs7165624	G	C	100	PASS	AC=1667;AF=0.332867;AN=5008;NS=2504;DP=18598;EAS_AF=0.4415;AMR_AF=0.1326;AFR_AF=0.4342;EUR_AF=0.17;SAS_AF=0.3937;AA=G|||;VT=SNP
15	84384278	rs60114944	C	G	100	PASS	AC=489;AF=0.0976438;AN=5008;NS=2504;DP=18984;EAS_AF=0.2837;AMR_AF=0.0245;AFR_AF=0.0779;EUR_AF=0.0249;SAS_AF=0.0593;AA=C|||;VT=SNP
15	84385755	rs12908225	T	C	100	PASS	AC=80;AF=0.0159744;AN=5008;NS=2504;DP=17867;EAS_AF=0;AMR_AF=0.0375;AFR_AF=0.0008;EUR_AF=0.0487;SAS_AF=0.0041;AA=T|||;VT=SNP
15	84386003	rs1426162	G	A	100	PASS	AC=4522;AF=0.902955;AN=5008;NS=2504;DP=18675;EAS_AF=0.9712;AMR_AF=0.8429;AFR_AF=0.9357;EUR_AF=0.7863;SAS_AF=0.9509;AA=A|||;VT=SNP
15	84387472	rs75708269	T	C	100	PASS	AC=555;AF=0.110823;AN=5008;NS=2504;DP=16621;EAS_AF=0.1548;AMR_AF=0.1988;AFR_AF=0.0991;EUR_AF=0.0626;SAS_AF=0.0685;AA=T|||;VT=SNP
15	84387926	rs2562783	G	C	100	PASS	AC=4551;AF=0.908746;AN=5008;NS=2504;DP=18394;EAS_AF=0.9712;AMR_AF=0.8501;AFR_AF=0.9539;EUR_AF=0.7863;SAS_AF=0.9509;AA=C|||;VT=SNP
15	84388936	rs1896815	A	C	100	PASS	AC=626;AF=0.125;AN=5008;NS=2504;DP=15910;EAS_AF=0.2887;AMR_AF=0.0562;AFR_AF=0.0832;EUR_AF=0.1044;SAS_AF=0.0828;AA=A|||;VT=SNP
15	84388941	rs1896814	A	G	100	PASS	AC=568;AF=0.113419;AN=5008;NS=2504;DP=16037;EAS_AF=0.2877;AMR_AF=0.0548;AFR_AF=0.0416;EUR_AF=0.1034;SAS_AF=0.0828;AA=A|||;VT=SNP
15	84389570	rs61260043	A	G	100	PASS	AC=569;AF=0.113618;AN=5008;NS=2504;DP=15485;EAS_AF=0.2887;AMR_AF=0.0548;AFR_AF=0.0416;EUR_AF=0.1034;SAS_AF=0.0828;AA=A|||;VT=SNP
15	84389869	rs78838378	T	C	100	PASS	AC=63;AF=0.0125799;AN=5008;NS=2504;DP=15270;EAS_AF=0;AMR_AF=0.013;AFR_AF=0;EUR_AF=0.0437;SAS_AF=0.0102;AA=T|||;VT=SNP
15	84390231	rs74487888	G	A	100	PASS	AC=686;AF=0.136981;AN=5008;NS=2504;DP=18266;EAS_AF=0.2292;AMR_AF=0.0403;AFR_AF=0.0401;EUR_AF=0.0905;SAS_AF=0.2894;AA=G|||;VT=SNP
15	84390365	rs2554389	C	T	100	PASS	AC=733;AF=0.146366;AN=5008;NS=2504;DP=19966;EAS_AF=0.0585;AMR_AF=0.3703;AFR_AF=0.0197;EUR_AF=0.2614;SAS_AF=0.1309;AA=C|||;VT=SNP
15	84390931	rs17158662	A	G	100	PASS	AC=821;AF=0.163938;AN=5008;NS=2504;DP=18864;EAS_AF=0.2093;AMR_AF=0.085;AFR_AF=0.2867;EUR_AF=0.0746;SAS_AF=0.0992;AA=A|||;VT=SNP
15	84390967	rs11858110	A	G	100	PASS	AC=1645;AF=0.328474;AN=5008;NS=2504;DP=18058;EAS_AF=0.2599;AMR_AF=0.1254;AFR_AF=0.3374;EUR_AF=0.2873;SAS_AF=0.5736;AA=A|||;VT=SNP
15	84390971	rs5014396	A	T	100	PASS	AC=821;AF=0.163938;AN=5008;NS=2504;DP=18086;EAS_AF=0.2093;AMR_AF=0.085;AFR_AF=0.2867;EUR_AF=0.0746;SAS_AF=0.0992;AA=A|||;VT=SNP
15	84390975	rs2562779	G	A	100	PASS	AC=4552;AF=0.908946;AN=5008;NS=2504;DP=18049;EAS_AF=0.9712;AMR_AF=0.8501;AFR_AF=0.9539;EUR_AF=0.7873;SAS_AF=0.9509;AA=A|||;VT=SNP
15	84390999	rs17528889	C	A	100	PASS	AC=411;AF=0.0820687;AN=5008;NS=2504;DP=17648;EAS_AF=0.1548;AMR_AF=0.1888;AFR_AF=0.003;EUR_AF=0.0586;SAS_AF=0.0624;AA=C|||;VT=SNP
15	84392514	rs1426161	T	C	100	PASS	AC=2431;AF=0.485423;AN=5008;NS=2504;DP=13348;EAS_AF=0.4722;AMR_AF=0.2089;AFR_AF=0.5961;EUR_AF=0.3618;SAS_AF=0.6728;AA=T|||;VT=SNP
15	84392907	rs10152300	G	A	100	PASS	AC=4552;AF=0.908946;AN=5008;NS=2504;DP=14393;EAS_AF=0.9712;AMR_AF=0.8501;AFR_AF=0.9539;EUR_AF=0.7873;SAS_AF=0.9509;AA=A|||;VT=SNP
15	84393269	rs28857567	C	G	100	PASS	AC=1610;AF=0.321486;AN=5008;NS=2504;DP=18703;EAS_AF=0.2659;AMR_AF=0.1239;AFR_AF=0.3071;EUR_AF=0.2873;SAS_AF=0.5736;AA=C|||;VT=SNP
15	84394077	rs72746903	A	G	100	PASS	AC=622;AF=0.124201;AN=5008;NS=2504;DP=18750;EAS_AF=0.2867;AMR_AF=0.0576;AFR_AF=0.0809;EUR_AF=0.1044;SAS_AF=0.0828;AA=A|||;VT=SNP
15	84394091	rs117457297	A	T	100	PASS	AC=55;AF=0.0109824;AN=5008;NS=2504;DP=19847;EAS_AF=0;AMR_AF=0.0274;AFR_AF=0.003;EUR_AF=0.0298;SAS_AF=0.002;AA=A|||;VT=SNP
15	84394459	rs1593467	A	G	100	PASS	AC=1653;AF=0.330072;AN=5008;NS=2504;DP=19485;EAS_AF=0.2649;AMR_AF=0.1254;AFR_AF=0.3389;EUR_AF=0.2883;SAS_AF=0.5736;AA=A|||;VT=SNP
15	84394769	rs1593466	A	C	100	PASS	AC=2428;AF=0.484824;AN=5008;NS=2504;DP=18177;EAS_AF=0.4742;AMR_AF=0.2089;AFR_AF=0.5923;EUR_AF=0.3618;SAS_AF=0.6728;AA=A|||;VT=SNP
15	84395084	rs113368422	A	G	100	PASS	AC=827;AF=0.165136;AN=5008;NS=2504;DP=19000;EAS_AF=0.2391;AMR_AF=0.0476;AFR_AF=0.1309;EUR_AF=0.0944;SAS_AF=0.2914;AA=A|||;VT=SNP
15	84395587	rs2562761	G	T	100	PASS	AC=736;AF=0.146965;AN=5008;NS=2504;DP=18389;EAS_AF=0.0595;AMR_AF=0.3689;AFR_AF=0.0197;EUR_AF=0.2624;SAS_AF=0.1329;AA=G|||;VT=SNP
15	84395719	rs2554388	G	A	100	PASS	AC=739;AF=0.147564;AN=5008;NS=2504;DP=17978;EAS_AF=0.0595;AMR_AF=0.3718;AFR_AF=0.0197;EUR_AF=0.2634;SAS_AF=0.1329;AA=G|||;VT=SNP
15	84395806	rs2585053	T	C	100	PASS	AC=738;AF=0.147364;AN=5008;NS=2504;DP=17448;EAS_AF=0.0595;AMR_AF=0.3718;AFR_AF=0.0197;EUR_AF=0.2624;SAS_AF=0.1329;AA=T|||;VT=SNP
15	84395969	rs8032414	G	A	100	PASS	AC=4548;AF=0.908147;AN=5008;NS=2504;DP=17784;EAS_AF=0.9702;AMR_AF=0.8501;AFR_AF=0.9523;EUR_AF=0.7863;SAS_AF=0.9509;AA=A|||;VT=SNP
15	84397162	rs10906980	C	G	100	PASS	AC=1664;AF=0.332268;AN=5008;NS=2504;DP=16542;EAS_AF=0.2629;AMR_AF=0.1427;AFR_AF=0.3185;EUR_AF=0.2932;SAS_AF=0.5971;AA=C|||;VT=SNP
15	84397540	rs75305038	C	T	100	PASS	AC=411;AF=0.0820687;AN=5008;NS=2504;DP=17699;EAS_AF=0.1538;AMR_AF=0.1873;AFR_AF=0.0045;EUR_AF=0.0586;SAS_AF=0.0624;AA=C|||;VT=SNP
15	84397565	rs2554387	G	C	100	PASS	AC=737;AF=0.147165;AN=5008;NS=2504;DP=18188;EAS_AF=0.0605;AMR_AF=0.3718;AFR_AF=0.0197;EUR_AF=0.2624;SAS_AF=0.1309;AA=G|||;VT=SNP
15	84397725	rs11635064	G	C	100	PASS	AC=562;AF=0.11222;AN=5008;NS=2504;DP=18918;EAS_AF=0.0288;AMR_AF=0.0677;AFR_AF=0.0106;EUR_AF=0.1928;SAS_AF=0.2843;AA=G|||;VT=SNP
15	84398372	rs77619412	C	G	100	PASS	AC=448;AF=0.0894569;AN=5008;NS=2504;DP=18429;EAS_AF=0.2054;AMR_AF=0.036;AFR_AF=0.0416;EUR_AF=0.0656;SAS_AF=0.0971;AA=C|||;VT=SNP
15	84398626	rs117927723	T	G	100	PASS	AC=22;AF=0.00439297;AN=5008;NS=2504;DP=20506;EAS_AF=0;AMR_AF=0.0086;AFR_AF=0.0008;EUR_AF=0.0139;SAS_AF=0.001;AA=T|||;VT=SNP
15	84398853	rs2585063	C	T	100	PASS	AC=736;AF=0.146965;AN=5008;NS=2504;DP=21246;EAS_AF=0.0595;AMR_AF=0.3718;AFR_AF=0.0197;EUR_AF=0.2624;SAS_AF=0.1309;AA=C|||;VT=SNP
15	84398903	rs1365198	T	G	100	PASS	AC=4550;AF=0.908546;AN=5008;NS=2504;DP=21491;EAS_AF=0.9712;AMR_AF=0.8501;AFR_AF=0.9523;EUR_AF=0.7883;SAS_AF=0.9499;AA=G|||;VT=SNP
15	84399919	rs28814055	T	G	100	PASS	AC=1091;AF=0.217851;AN=5008;NS=2504;DP=18654;EAS_AF=0.2381;AMR_AF=0.0749;AFR_AF=0.3132;EUR_AF=0.1004;SAS_AF=0.2904;AA=T|||;VT=SNP
15	84399986	rs77847557	C	G	100	PASS	AC=666;AF=0.132987;AN=5008;NS=2504;DP=19333;EAS_AF=0.2361;AMR_AF=0.0403;AFR_AF=0.0197;EUR_AF=0.0895;SAS_AF=0.2904;AA=C|||;VT=SNP
15	84400579	rs7177995	A	T	100	PASS	AC=2552;AF=0.509585;AN=5008;NS=2504;DP=17799;EAS_AF=0.4742;AMR_AF=0.2147;AFR_AF=0.6831;EUR_AF=0.3618;SAS_AF=0.6728;AA=A|||;VT=SNP
15	84400621	rs113408685	C	T	100	PASS	AC=63;AF=0.0125799;AN=5008;NS=2504;DP=17160;EAS_AF=0;AMR_AF=0.013;AFR_AF=0;EUR_AF=0.0437;SAS_AF=0.0102;AA=C|||;VT=SNP
15	84400899	rs140562283	C	T	100	PASS	AC=27;AF=0.00539137;AN=5008;NS=2504;DP=19493;EAS_AF=0;AMR_AF=0.013;AFR_AF=0.0015;EUR_AF=0.0129;SAS_AF=0.0031;AA=C|||;VT=SNP
15	84402197	rs10162825	A	G	100	PASS	AC=1693;AF=0.338059;AN=5008;NS=2504;DP=18466;EAS_AF=0.2659;AMR_AF=0.1441;AFR_AF=0.3548;EUR_AF=0.2922;SAS_AF=0.5746;AA=A|||;VT=SNP
15	84402326	rs143635172	G	A	100	PASS	AC=68;AF=0.0135783;AN=5008;NS=2504;DP=19316;EAS_AF=0.001;AMR_AF=0.0115;AFR_AF=0.0023;EUR_AF=0.0298;SAS_AF=0.0266;AA=G|||;VT=SNP
15	84403200	rs17158659	G	A	100	PASS	AC=676;AF=0.134984;AN=5008;NS=2504;DP=19302;EAS_AF=0.2857;AMR_AF=0.0677;AFR_AF=0.1256;EUR_AF=0.0994;SAS_AF=0.0767;AA=G|||;VT=SNP
15	84403309	rs59195990	C	T	100	PASS	AC=548;AF=0.109425;AN=5008;NS=2504;DP=17418;EAS_AF=0.2817;AMR_AF=0.0533;AFR_AF=0.0393;EUR_AF=0.0994;SAS_AF=0.0767;AA=C|||;VT=SNP
15	84403522	rs2554386	T	C	100	PASS	AC=4550;AF=0.908546;AN=5008;NS=2504;DP=18014;EAS_AF=0.9712;AMR_AF=0.8501;AFR_AF=0.9523;EUR_AF=0.7883;SAS_AF=0.9499;AA=C|||;VT=SNP
15	84403836	rs72746904	G	C	100	PASS	AC=550;AF=0.109824;AN=5008;NS=2504;DP=16308;EAS_AF=0.2827;AMR_AF=0.0533;AFR_AF=0.0401;EUR_AF=0.0994;SAS_AF=0.0767;AA=G|||;VT=SNP
15	84404457	rs2585068	G	A	100	PASS	AC=4509;AF=0.900359;AN=5008;NS=2504;DP=15439;EAS_AF=0.9712;AMR_AF=0.8487;AFR_AF=0.9221;EUR_AF=0.7883;SAS_AF=0.9499;AA=A|||;VT=SNP
15	84404502	rs2585067	T	C	100	PASS	AC=739;AF=0.147564;AN=5008;NS=2504;DP=16435;EAS_AF=0.0595;AMR_AF=0.3718;AFR_AF=0.0197;EUR_AF=0.2634;SAS_AF=0.1329;AA=T|||;VT=SNP
15	84404954	rs2585066	G	A	100	PASS	AC=736;AF=0.146965;AN=5008;NS=2504;DP=15313;EAS_AF=0.0595;AMR_AF=0.3689;AFR_AF=0.0197;EUR_AF=0.2624;SAS_AF=0.1329;AA=G|||;VT=SNP
15	84405005	rs12148139	A	C	100	PASS	AC=236;AF=0.0471246;AN=5008;NS=2504;DP=14289;EAS_AF=0.003;AMR_AF=0.0418;AFR_AF=0.0386;EUR_AF=0.0944;SAS_AF=0.0593;AA=A|||;VT=SNP
15	84405243	rs117027255	T	A	100	PASS	AC=21;AF=0.00419329;AN=5008;NS=2504;DP=16727;EAS_AF=0;AMR_AF=0.0072;AFR_AF=0.0008;EUR_AF=0.0139;SAS_AF=0.001;AA=T|||;VT=SNP
15	84405465	rs17158657	G	A	100	PASS	AC=718;AF=0.143371;AN=5008;NS=2504;DP=18783;EAS_AF=0.2827;AMR_AF=0.0692;AFR_AF=0.1581;EUR_AF=0.1004;SAS_AF=0.0767;AA=G|||;VT=SNP
15	84405574	rs7169595	T	A	100	PASS	AC=2384;AF=0.476038;AN=5008;NS=2504;DP=19344;EAS_AF=0.3224;AMR_AF=0.5115;AFR_AF=0.3427;EUR_AF=0.5557;SAS_AF=0.7076;AA=A|||;VT=SNP
15	84405970	rs11856278	T	C	100	PASS	AC=2254;AF=0.45008;AN=5008;NS=2504;DP=18678;EAS_AF=0.4206;AMR_AF=0.3444;AFR_AF=0.4561;EUR_AF=0.3579;SAS_AF=0.6421;AA=T|||;VT=SNP
15	84406088	rs7180738	C	G	100	PASS	AC=767;AF=0.153155;AN=5008;NS=2504;DP=17432;EAS_AF=0.2083;AMR_AF=0.0663;AFR_AF=0.261;EUR_AF=0.0686;SAS_AF=0.0992;AA=C|||;VT=SNP
15	84406137	rs28371866	T	C	100	PASS	AC=1650;AF=0.329473;AN=5008;NS=2504;DP=17511;EAS_AF=0.2629;AMR_AF=0.1427;AFR_AF=0.3245;EUR_AF=0.2932;SAS_AF=0.5746;AA=T|||;VT=SNP
15	84406255	rs2098904	A	G	100	PASS	AC=4549;AF=0.908347;AN=5008;NS=2504;DP=18756;EAS_AF=0.9712;AMR_AF=0.8501;AFR_AF=0.9516;EUR_AF=0.7883;SAS_AF=0.9499;AA=a|||;VT=SNP
15	84406258	rs77327620	A	G	100	PASS	AC=558;AF=0.111422;AN=5008;NS=2504;DP=19031;EAS_AF=0.1567;AMR_AF=0.2003;AFR_AF=0.0991;EUR_AF=0.0646;SAS_AF=0.0665;AA=A|||;VT=SNP
15	84406533	rs72746905	G	A	100	PASS	AC=549;AF=0.109625;AN=5008;NS=2504;DP=18110;EAS_AF=0.2827;AMR_AF=0.0533;AFR_AF=0.0393;EUR_AF=0.0994;SAS_AF=0.0767;AA=G|||;VT=SNP
15	84406587	rs2554385	A	G	100	PASS	AC=4552;AF=0.908946;AN=5008;NS=2504;DP=17789;EAS_AF=0.9712;AMR_AF=0.8501;AFR_AF=0.9539;EUR_AF=0.7883;SAS_AF=0.9499;AA=G|||;VT=SNP
15	84406807	rs982181	T	C	100	PASS	AC=2426;AF=0.484425;AN=5008;NS=2504;DP=17512;EAS_AF=0.4712;AMR_AF=0.2089;AFR_AF=0.5923;EUR_AF=0.3618;SAS_AF=0.6738;AA=T|||;VT=SNP
15	84406858	rs75697354	A	G	100	PASS	AC=518;AF=0.103435;AN=5008;NS=2504;DP=18245;EAS_AF=0.1577;AMR_AF=0.1974;AFR_AF=0.0703;EUR_AF=0.0636;SAS_AF=0.0665;AA=A|||;VT=SNP
15	84406946	rs78967200	T	G	100	PASS	AC=23;AF=0.00459265;AN=5008;NS=2504;DP=17339;EAS_AF=0;AMR_AF=0.0014;AFR_AF=0;EUR_AF=0.0179;SAS_AF=0.0041;AA=T|||;VT=SNP
15	84407072	rs145159893	C	A	100	PASS	AC=23;AF=0.00459265;AN=5008;NS=2504;DP=15185;EAS_AF=0;AMR_AF=0.0029;AFR_AF=0.0008;EUR_AF=0.0139;SAS_AF=0.0061;AA=C|||;VT=SNP
15	84407112	rs982180	A	G	100	PASS	AC=2427;AF=0.484625;AN=5008;NS=2504;DP=14448;EAS_AF=0.4712;AMR_AF=0.2104;AFR_AF=0.5923;EUR_AF=0.3618;SAS_AF=0.6738;AA=A|||;VT=SNP
15	84407747	rs72746908	A	T	100	PASS	AC=567;AF=0.113219;AN=5008;NS=2504;DP=13926;EAS_AF=0.2827;AMR_AF=0.0548;AFR_AF=0.0446;EUR_AF=0.1044;SAS_AF=0.0818;AA=A|||;VT=SNP
15	84408546	rs2585065	A	G	100	PASS	AC=736;AF=0.146965;AN=5008;NS=2504;DP=18642;EAS_AF=0.0605;AMR_AF=0.3689;AFR_AF=0.0197;EUR_AF=0.2634;SAS_AF=0.1309;AA=A|||;VT=SNP
15	84408634	rs1426160	C	T	100	PASS	AC=4547;AF=0.907947;AN=5008;NS=2504;DP=22470;EAS_AF=0.9712;AMR_AF=0.8487;AFR_AF=0.9523;EUR_AF=0.7873;SAS_AF=0.9489;AA=T|||;VT=SNP
15	84408757	rs72746910	G	A	100	PASS	AC=787;AF=0.157149;AN=5008;NS=2504;DP=22689;EAS_AF=0.0288;AMR_AF=0.0764;AFR_AF=0.1762;EUR_AF=0.1938;SAS_AF=0.2832;AA=A|||;VT=SNP
15	84408896	rs59283606	C	G	100	PASS	AC=731;AF=0.145966;AN=5008;NS=2504;DP=20806;EAS_AF=0.2341;AMR_AF=0.0591;AFR_AF=0.056;EUR_AF=0.0954;SAS_AF=0.2904;AA=C|||;VT=SNP
15	84409349	rs7178620	A	G	100	PASS	AC=819;AF=0.163538;AN=5008;NS=2504;DP=16947;EAS_AF=0.2341;AMR_AF=0.0476;AFR_AF=0.1309;EUR_AF=0.0924;SAS_AF=0.2904;AA=A|||;VT=SNP
15	84409945	rs12593547	G	T	100	PASS	AC=672;AF=0.134185;AN=5008;NS=2504;DP=9330;EAS_AF=0.2827;AMR_AF=0.0663;AFR_AF=0.1256;EUR_AF=0.0994;SAS_AF=0.0767;AA=G|||;VT=SNP
15	84410120	rs12591393	A	T	100	PASS	AC=549;AF=0.109625;AN=5008;NS=2504;DP=12124;EAS_AF=0.2817;AMR_AF=0.0533;AFR_AF=0.0401;EUR_AF=0.0994;SAS_AF=0.0767;AA=A|||;VT=SNP
15	84410188	rs74793148	A	G	100	PASS	AC=523;AF=0.104433;AN=5008;NS=2504;DP=13043;EAS_AF=0.1577;AMR_AF=0.1974;AFR_AF=0.0741;EUR_AF=0.0636;SAS_AF=0.0665;AA=A|||;VT=SNP
15	84410459	rs74467360	A	G	100	PASS	AC=488;AF=0.0974441;AN=5008;NS=2504;DP=15901;EAS_AF=0.2054;AMR_AF=0.0548;AFR_AF=0.0575;EUR_AF=0.0716;SAS_AF=0.0971;AA=A|||;VT=SNP
15	84410520	rs58956574	G	A	100	PASS	AC=550;AF=0.109824;AN=5008;NS=2504;DP=16491;EAS_AF=0.2827;AMR_AF=0.0533;AFR_AF=0.0401;EUR_AF=0.0994;SAS_AF=0.0767;AA=G|||;VT=SNP
15	84411001	rs117738308	G	T	100	PASS	AC=136;AF=0.0271565;AN=5008;NS=2504;DP=14845;EAS_AF=0;AMR_AF=0.0648;AFR_AF=0.0061;EUR_AF=0.0746;SAS_AF=0.0082;AA=G|||;VT=SNP
15	84411349	rs57921785	C	T	100	PASS	AC=703;AF=0.140375;AN=5008;NS=2504;DP=16198;EAS_AF=0.2837;AMR_AF=0.0677;AFR_AF=0.1475;EUR_AF=0.0994;SAS_AF=0.0767;AA=C|||;VT=SNP
15	84411895	rs8034055	C	T	100	PASS	AC=4549;AF=0.908347;AN=5008;NS=2504;DP=18141;EAS_AF=0.9712;AMR_AF=0.8516;AFR_AF=0.9523;EUR_AF=0.7873;SAS_AF=0.9489;AA=T|||;VT=SNP
15	84412508	rs12916596	T	C	100	PASS	AC=4976;AF=0.99361;AN=5008;NS=2504;DP=15789;EAS_AF=1;AMR_AF=0.9942;AFR_AF=0.9992;EUR_AF=0.9791;SAS_AF=0.9939;AA=t|||;VT=SNP
15	84412650	rs56091379	C	T	100	PASS	AC=816;AF=0.162939;AN=5008;NS=2504;DP=14535;EAS_AF=0.2808;AMR_AF=0.0749;AFR_AF=0.2307;EUR_AF=0.1004;SAS_AF=0.0767;AA=C|||;VT=SNP
15	84412804	rs8038389	G	A	100	PASS	AC=752;AF=0.15016;AN=5008;NS=2504;DP=13276;EAS_AF=0.0595;AMR_AF=0.3703;AFR_AF=0.0227;EUR_AF=0.2684;SAS_AF=0.138;AA=G|||;VT=SNP
15	84412827	rs113261930	C	T	100	PASS	AC=125;AF=0.0249601;AN=5008;NS=2504;DP=13684;EAS_AF=0;AMR_AF=0.0476;AFR_AF=0.0053;EUR_AF=0.0726;SAS_AF=0.0123;AA=C|||;VT=SNP
15	84413193	rs77291928	T	C	100	PASS	AC=562;AF=0.11222;AN=5008;NS=2504;DP=14455;EAS_AF=0.1577;AMR_AF=0.2003;AFR_AF=0.1036;EUR_AF=0.0636;SAS_AF=0.0644;AA=T|||;VT=SNP
15	84413261	rs141770783	G	A	100	PASS	AC=52;AF=0.0103834;AN=5008;NS=2504;DP=16442;EAS_AF=0;AMR_AF=0.0231;AFR_AF=0.0008;EUR_AF=0.0258;SAS_AF=0.0092;AA=G|||;VT=SNP
15	84413734	rs2585051	A	G	100	PASS	AC=748;AF=0.149361;AN=5008;NS=2504;DP=18551;EAS_AF=0.0595;AMR_AF=0.3703;AFR_AF=0.0189;EUR_AF=0.2694;SAS_AF=0.138;AA=A|||;VT=SNP
15	84414413	rs7165003	C	G	100	PASS	AC=1624;AF=0.324281;AN=5008;NS=2504;DP=20303;EAS_AF=0.4395;AMR_AF=0.1297;AFR_AF=0.4175;EUR_AF=0.162;SAS_AF=0.3845;AA=C|||;VT=SNP
15	84414592	rs2013799	A	G	100	PASS	AC=1632;AF=0.325879;AN=5008;NS=2504;DP=22746;EAS_AF=0.4435;AMR_AF=0.1297;AFR_AF=0.4206;EUR_AF=0.162;SAS_AF=0.3845;AA=A|||;VT=SNP
15	84415949	rs1426163	A	C	100	PASS	AC=1391;AF=0.277756;AN=5008;NS=2504;DP=19269;EAS_AF=0.4425;AMR_AF=0.2723;AFR_AF=0.3434;EUR_AF=0.163;SAS_AF=0.1411;AA=A|||;VT=SNP
15	84416051	rs141039371	C	T	100	PASS	AC=47;AF=0.00938498;AN=5008;NS=2504;DP=23721;EAS_AF=0;AMR_AF=0.0086;AFR_AF=0.0015;EUR_AF=0.0149;SAS_AF=0.0245;AA=C|||;VT=SNP
15	84416271	rs28735516	C	T	100	PASS	AC=440;AF=0.0878594;AN=5008;NS=2504;DP=20822;EAS_AF=0.2083;AMR_AF=0.0346;AFR_AF=0.0378;EUR_AF=0.0666;SAS_AF=0.091;AA=C|||;VT=SNP
15	84416839	rs28566937	A	G	100	PASS	AC=486;AF=0.0970447;AN=5008;NS=2504;DP=24736;EAS_AF=0.2083;AMR_AF=0.0533;AFR_AF=0.0582;EUR_AF=0.0726;SAS_AF=0.091;AA=A|||;VT=SNP
15	84416861	rs74718275	G	A	100	PASS	AC=408;AF=0.0814696;AN=5008;NS=2504;DP=24166;EAS_AF=0.1558;AMR_AF=0.1873;AFR_AF=0.0045;EUR_AF=0.0567;SAS_AF=0.0593;AA=G|||;VT=SNP
15	84417316	rs8033205	C	G	100	PASS	AC=1600;AF=0.319489;AN=5008;NS=2504;DP=19107;EAS_AF=0.2599;AMR_AF=0.1239;AFR_AF=0.3064;EUR_AF=0.2823;SAS_AF=0.5757;AA=C|||;VT=SNP
15	84417635	rs12915150	T	A	100	PASS	AC=750;AF=0.14976;AN=5008;NS=2504;DP=17733;EAS_AF=0.0595;AMR_AF=0.3732;AFR_AF=0.0189;EUR_AF=0.2684;SAS_AF=0.1391;AA=T|||;VT=SNP
15	84418173	rs73437211	T	A	100	PASS	AC=1318;AF=0.263179;AN=5008;NS=2504;DP=24008;EAS_AF=0.3661;AMR_AF=0.2622;AFR_AF=0.3623;EUR_AF=0.1332;SAS_AF=0.1575;AA=T|||;VT=SNP
15	84418734	rs11636275	T	C	100	PASS	AC=752;AF=0.15016;AN=5008;NS=2504;DP=21862;EAS_AF=0.0605;AMR_AF=0.3732;AFR_AF=0.0189;EUR_AF=0.2694;SAS_AF=0.1391;AA=T|||;VT=SNP
15	84419524	rs4843154	G	T	100	PASS	AC=2082;AF=0.415735;AN=5008;NS=2504;DP=15655;EAS_AF=0.502;AMR_AF=0.6383;AFR_AF=0.3298;EUR_AF=0.4264;SAS_AF=0.274;AA=g|||;VT=SNP
15	84419741	rs79997076	T	A	100	PASS	AC=152;AF=0.0303514;AN=5008;NS=2504;DP=17852;EAS_AF=0.001;AMR_AF=0.0058;AFR_AF=0.0023;EUR_AF=0.0288;SAS_AF=0.1176;AA=T|||;VT=SNP
15	84420024	rs79046244	A	G	100	PASS	AC=519;AF=0.103634;AN=5008;NS=2504;DP=19264;EAS_AF=0.1577;AMR_AF=0.1974;AFR_AF=0.0726;EUR_AF=0.0636;SAS_AF=0.0644;AA=A|||;VT=SNP
15	84420367	rs9920704	T	C	100	PASS	AC=1080;AF=0.215655;AN=5008;NS=2504;DP=19645;EAS_AF=0.2361;AMR_AF=0.0764;AFR_AF=0.3056;EUR_AF=0.1004;SAS_AF=0.2904;AA=T|||;VT=SNP
15	84422167	rs72746913	G	C	100	PASS	AC=573;AF=0.114417;AN=5008;NS=2504;DP=18255;EAS_AF=0.0317;AMR_AF=0.0692;AFR_AF=0.0113;EUR_AF=0.1948;SAS_AF=0.2883;AA=G|||;VT=SNP
15	84422506	rs7182216	C	G	100	PASS	AC=4552;AF=0.908946;AN=5008;NS=2504;DP=17118;EAS_AF=0.9712;AMR_AF=0.8545;AFR_AF=0.9523;EUR_AF=0.7873;SAS_AF=0.9499;AA=G|||;VT=SNP
15	84422917	rs75353799	C	T	100	PASS	AC=10;AF=0.00199681;AN=5008;NS=2504;DP=18178;EAS_AF=0;AMR_AF=0.0014;AFR_AF=0.0008;EUR_AF=0.005;SAS_AF=0.0031;AA=C|||;VT=SNP
15	84423434	rs1365199	G	T	100	PASS	AC=3152;AF=0.629393;AN=5008;NS=2504;DP=16531;EAS_AF=0.623;AMR_AF=0.4179;AFR_AF=0.8389;EUR_AF=0.4105;SAS_AF=0.728;AA=T|||;VT=SNP
15	84423754	rs61189615	G	A	100	PASS	AC=513;AF=0.102436;AN=5008;NS=2504;DP=15095;EAS_AF=0.1548;AMR_AF=0.1945;AFR_AF=0.0734;EUR_AF=0.0626;SAS_AF=0.0634;AA=G|||;VT=SNP
15	84424622	rs7178271	T	C	100	PASS	AC=4549;AF=0.908347;AN=5008;NS=2504;DP=18136;EAS_AF=0.9712;AMR_AF=0.8501;AFR_AF=0.9523;EUR_AF=0.7873;SAS_AF=0.9499;AA=C|||;VT=SNP
15	84425076	rs117144850	G	T	100	PASS	AC=467;AF=0.0932508;AN=5008;NS=2504;DP=18947;EAS_AF=0.2034;AMR_AF=0.0519;AFR_AF=0.0522;EUR_AF=0.0656;SAS_AF=0.093;AA=G|||;VT=SNP
15	84425077	rs117433328	G	T	100	PASS	AC=467;AF=0.0932508;AN=5008;NS=2504;DP=18921;EAS_AF=0.2034;AMR_AF=0.0519;AFR_AF=0.0522;EUR_AF=0.0656;SAS_AF=0.093;AA=G|||;VT=SNP
15	84425263	rs1946367	G	T	100	PASS	AC=4507;AF=0.89996;AN=5008;NS=2504;DP=17294;EAS_AF=0.9712;AMR_AF=0.8487;AFR_AF=0.9221;EUR_AF=0.7863;SAS_AF=0.9499;AA=T|||;VT=SNP
15	84425325	rs149580065	C	T	100	PASS	AC=23;AF=0.00459265;AN=5008;NS=2504;DP=14832;EAS_AF=0;AMR_AF=0.0086;AFR_AF=0.0008;EUR_AF=0.0159;SAS_AF=0;AA=C|||;VT=SNP
15	84425700	rs7179147	C	T	100	PASS	AC=753;AF=0.150359;AN=5008;NS=2504;DP=18581;EAS_AF=0.0605;AMR_AF=0.3732;AFR_AF=0.0189;EUR_AF=0.2704;SAS_AF=0.1391;AA=C|||;VT=SNP
15	84425794	rs117871378	G	A	100	PASS	AC=23;AF=0.00459265;AN=5008;NS=2504;DP=17795;EAS_AF=0;AMR_AF=0.0086;AFR_AF=0.0008;EUR_AF=0.0159;SAS_AF=0;AA=G|||;VT=SNP
15	84425980	rs7171604	G	A	100	PASS	AC=753;AF=0.150359;AN=5008;NS=2504;DP=19553;EAS_AF=0.0605;AMR_AF=0.3732;AFR_AF=0.0189;EUR_AF=0.2704;SAS_AF=0.1391;AA=G|||;VT=SNP
15	84426227	rs56230235	G	A	100	PASS	AC=1106;AF=0.220847;AN=5008;NS=2504;DP=15191;EAS_AF=0.4385;AMR_AF=0.2507;AFR_AF=0.1437;EUR_AF=0.162;SAS_AF=0.1401;AA=G|||;VT=SNP
15	84426284	rs56226101	C	T	100	PASS	AC=1249;AF=0.249401;AN=5008;NS=2504;DP=17874;EAS_AF=0.4385;AMR_AF=0.2637;AFR_AF=0.2443;EUR_AF=0.162;SAS_AF=0.1411;AA=C|||;VT=SNP
15	84426580	rs55685171	C	G	100	PASS	AC=86;AF=0.0171725;AN=5008;NS=2504;DP=20436;EAS_AF=0;AMR_AF=0.0375;AFR_AF=0.0008;EUR_AF=0.0497;SAS_AF=0.0092;AA=C|||;VT=SNP
15	84426894	rs2401129	A	G	100	PASS	AC=754;AF=0.150559;AN=5008;NS=2504;DP=21328;EAS_AF=0.0605;AMR_AF=0.3732;AFR_AF=0.0189;EUR_AF=0.2714;SAS_AF=0.1391;AA=A|||;VT=SNP
15	84428219	rs7163810	C	T	100	PASS	AC=1101;AF=0.219848;AN=5008;NS=2504;DP=16800;EAS_AF=0.2341;AMR_AF=0.1138;AFR_AF=0.3101;EUR_AF=0.0924;SAS_AF=0.2894;AA=C|||;VT=SNP
15	84428628	rs4843155	A	G	100	PASS	AC=754;AF=0.150559;AN=5008;NS=2504;DP=16352;EAS_AF=0.0595;AMR_AF=0.3732;AFR_AF=0.0189;EUR_AF=0.2724;SAS_AF=0.1391;AA=A|||;VT=SNP
15	84428795	rs72746920	T	G	100	PASS	AC=33;AF=0.00658946;AN=5008;NS=2504;DP=16097;EAS_AF=0;AMR_AF=0.0115;AFR_AF=0.0008;EUR_AF=0.0189;SAS_AF=0.0051;AA=T|||;VT=SNP
15	84429564	rs72746921	T	G	100	PASS	AC=566;AF=0.113019;AN=5008;NS=2504;DP=17033;EAS_AF=0.2857;AMR_AF=0.0548;AFR_AF=0.0416;EUR_AF=0.1044;SAS_AF=0.0818;AA=T|||;VT=SNP
15	84430494	rs79381811	T	C	100	PASS	AC=521;AF=0.104034;AN=5008;NS=2504;DP=18064;EAS_AF=0.2361;AMR_AF=0.0346;AFR_AF=0.0068;EUR_AF=0.0596;SAS_AF=0.1943;AA=T|||;VT=SNP
15	84430505	rs72746922	A	G	100	PASS	AC=569;AF=0.113618;AN=5008;NS=2504;DP=18114;EAS_AF=0.0317;AMR_AF=0.0692;AFR_AF=0.0113;EUR_AF=0.1928;SAS_AF=0.2863;AA=A|||;VT=SNP
15	84430875	rs8026199	T	C	100	PASS	AC=2651;AF=0.529353;AN=5008;NS=2504;DP=16170;EAS_AF=0.4712;AMR_AF=0.2248;AFR_AF=0.7595;EUR_AF=0.3569;SAS_AF=0.6718;AA=T|||;VT=SNP
15	84431913	rs7495206	G	T	100	PASS	AC=548;AF=0.109425;AN=5008;NS=2504;DP=16220;EAS_AF=0.2808;AMR_AF=0.0533;AFR_AF=0.0401;EUR_AF=0.0994;SAS_AF=0.0767;AA=G|||;VT=SNP
15	84432867	rs1863449	C	T	100	PASS	AC=3867;AF=0.772165;AN=5008;NS=2504;DP=19387;EAS_AF=0.6964;AMR_AF=0.7522;AFR_AF=0.9017;EUR_AF=0.6054;SAS_AF=0.8609;AA=T|||;VT=SNP
15	84433597	rs78641550	A	G	100	PASS	AC=26;AF=0.00519169;AN=5008;NS=2504;DP=23463;EAS_AF=0;AMR_AF=0.0029;AFR_AF=0.0008;EUR_AF=0.0119;SAS_AF=0.0112;AA=A|||;VT=SNP
15	84434221	rs10083569	T	C	100	PASS	AC=2659;AF=0.53095;AN=5008;NS=2504;DP=17890;EAS_AF=0.5119;AMR_AF=0.2435;AFR_AF=0.7284;EUR_AF=0.3559;SAS_AF=0.6677;AA=C|||;VT=SNP
15	84434423	rs1122405	A	G	100	PASS	AC=3919;AF=0.782548;AN=5008;NS=2504;DP=16765;EAS_AF=0.7331;AMR_AF=0.7522;AFR_AF=0.9024;EUR_AF=0.6123;SAS_AF=0.8681;AA=G|||;VT=SNP
15	84435054	rs116845865	G	A	100	PASS	AC=16;AF=0.00319489;AN=5008;NS=2504;DP=22150;EAS_AF=0;AMR_AF=0.0058;AFR_AF=0;EUR_AF=0.0119;SAS_AF=0;AA=G|||;VT=SNP
15	84435501	rs80119035	T	C	100	PASS	AC=100;AF=0.0199681;AN=5008;NS=2504;DP=20408;EAS_AF=0.003;AMR_AF=0.0058;AFR_AF=0.0008;EUR_AF=0.0278;SAS_AF=0.0654;AA=T|||;VT=SNP
15	84435531	rs11856314	C	T	100	PASS	AC=3900;AF=0.778754;AN=5008;NS=2504;DP=20404;EAS_AF=0.7321;AMR_AF=0.7507;AFR_AF=0.8979;EUR_AF=0.6074;SAS_AF=0.862;AA=T|||;VT=SNP
15	84436517	rs12898714	A	G	100	PASS	AC=709;AF=0.141573;AN=5008;NS=2504;DP=21432;EAS_AF=0.0605;AMR_AF=0.3127;AFR_AF=0.0817;EUR_AF=0.1938;SAS_AF=0.1309;AA=A|||;VT=SNP
15	84436552	rs6602985	A	T	100	PASS	AC=1157;AF=0.23103;AN=5008;NS=2504;DP=23331;EAS_AF=0.2748;AMR_AF=0.0951;AFR_AF=0.3048;EUR_AF=0.1014;SAS_AF=0.316;AA=A|||;VT=SNP
15	84437267	rs78656169	A	T	100	PASS	AC=817;AF=0.163139;AN=5008;NS=2504;DP=21110;EAS_AF=0.2748;AMR_AF=0.0778;AFR_AF=0.059;EUR_AF=0.0954;SAS_AF=0.319;AA=A|||;VT=SNP
15	84437290	rs76952105	G	A	100	PASS	AC=27;AF=0.00539137;AN=5008;NS=2504;DP=20461;EAS_AF=0;AMR_AF=0.0029;AFR_AF=0.0008;EUR_AF=0.0129;SAS_AF=0.0112;AA=G|||;VT=SNP
15	84437527	rs75915323	T	C	100	PASS	AC=592;AF=0.118211;AN=5008;NS=2504;DP=20823;EAS_AF=0.1617;AMR_AF=0.196;AFR_AF=0.1241;EUR_AF=0.0626;SAS_AF=0.0675;AA=T|||;VT=SNP
15	84438293	rs118136305	T	G	100	PASS	AC=24;AF=0.00479233;AN=5008;NS=2504;DP=15766;EAS_AF=0;AMR_AF=0.0101;AFR_AF=0.0008;EUR_AF=0.0159;SAS_AF=0;AA=T|||;VT=SNP
15	84438515	rs28696207	G	C	100	PASS	AC=2519;AF=0.502995;AN=5008;NS=2504;DP=15654;EAS_AF=0.4673;AMR_AF=0.3588;AFR_AF=0.6278;EUR_AF=0.339;SAS_AF=0.6421;AA=G|||;VT=SNP
15	84439541	rs2014605	G	A	100	PASS	AC=473;AF=0.0944489;AN=5008;NS=2504;DP=14709;EAS_AF=0.2024;AMR_AF=0.0548;AFR_AF=0.0567;EUR_AF=0.0666;SAS_AF=0.091;AA=G|||;VT=SNP
15	84439820	rs963690	G	C	100	PASS	AC=4432;AF=0.884984;AN=5008;NS=2504;DP=15306;EAS_AF=0.9841;AMR_AF=0.8055;AFR_AF=0.9418;EUR_AF=0.7097;SAS_AF=0.9427;AA=C|||;VT=SNP
15	84440199	rs79675055	C	A	100	PASS	AC=589;AF=0.117612;AN=5008;NS=2504;DP=19467;EAS_AF=0.1597;AMR_AF=0.1988;AFR_AF=0.1218;EUR_AF=0.0626;SAS_AF=0.0675;AA=C|||;VT=SNP
15	84440202	rs72746924	A	T	100	PASS	AC=516;AF=0.103035;AN=5008;NS=2504;DP=19463;EAS_AF=0.25;AMR_AF=0.0548;AFR_AF=0.0408;EUR_AF=0.0984;SAS_AF=0.0746;AA=A|||;VT=SNP
15	84440251	rs72746925	C	T	100	PASS	AC=517;AF=0.103235;AN=5008;NS=2504;DP=19470;EAS_AF=0.25;AMR_AF=0.0548;AFR_AF=0.0408;EUR_AF=0.0994;SAS_AF=0.0746;AA=C|||;VT=SNP
15	84440952	rs890311	A	T	100	PASS	AC=4202;AF=0.839058;AN=5008;NS=2504;DP=17400;EAS_AF=0.9841;AMR_AF=0.7839;AFR_AF=0.7791;EUR_AF=0.7097;SAS_AF=0.9427;AA=T|||;VT=SNP
15	84441756	rs117642887	A	G	100	PASS	AC=20;AF=0.00399361;AN=5008;NS=2504;DP=19067;EAS_AF=0;AMR_AF=0.0086;AFR_AF=0;EUR_AF=0.0119;SAS_AF=0.002;AA=A|||;VT=SNP
15	84441823	rs11854438	A	G	100	PASS	AC=2441;AF=0.48742;AN=5008;NS=2504;DP=18958;EAS_AF=0.5139;AMR_AF=0.2205;AFR_AF=0.5711;EUR_AF=0.3559;SAS_AF=0.6718;AA=A|||;VT=SNP
15	84441826	rs11855183	T	C	100	PASS	AC=942;AF=0.188099;AN=5008;NS=2504;DP=18860;EAS_AF=0.2778;AMR_AF=0.085;AFR_AF=0.1483;EUR_AF=0.0984;SAS_AF=0.3149;AA=T|||;VT=SNP
15	84442272	rs75442575	T	C	100	PASS	AC=450;AF=0.0898562;AN=5008;NS=2504;DP=17398;EAS_AF=0.2063;AMR_AF=0.0375;AFR_AF=0.0416;EUR_AF=0.0676;SAS_AF=0.0951;AA=T|||;VT=SNP;EX_TARGET
15	84442933	rs11259917	T	C	100	PASS	AC=705;AF=0.140775;AN=5008;NS=2504;DP=19621;EAS_AF=0.0605;AMR_AF=0.3156;AFR_AF=0.0779;EUR_AF=0.1948;SAS_AF=0.1288;AA=T|||;VT=SNP
15	84443493	rs72746927	G	A	100	PASS	AC=56;AF=0.0111821;AN=5008;NS=2504;DP=20207;EAS_AF=0;AMR_AF=0.0187;AFR_AF=0.0015;EUR_AF=0.0258;SAS_AF=0.0153;AA=G|||;VT=SNP
15	84443686	rs2081541	T	C	100	PASS	AC=4435;AF=0.885583;AN=5008;NS=2504;DP=16053;EAS_AF=0.9841;AMR_AF=0.8055;AFR_AF=0.9418;EUR_AF=0.7127;SAS_AF=0.9427;AA=C|||;VT=SNP
15	84443983	rs117885373	G	A	100	PASS	AC=35;AF=0.00698882;AN=5008;NS=2504;DP=16334;EAS_AF=0;AMR_AF=0.0058;AFR_AF=0;EUR_AF=0.0308;SAS_AF=0;AA=G|||;VT=SNP
15	84444205	rs144362602	G	A	100	PASS	AC=24;AF=0.00479233;AN=5008;NS=2504;DP=19072;EAS_AF=0;AMR_AF=0.0029;AFR_AF=0.0008;EUR_AF=0.0149;SAS_AF=0.0061;AA=G|||;VT=SNP
15	84444528	rs919069	G	C	100	PASS	AC=4435;AF=0.885583;AN=5008;NS=2504;DP=21625;EAS_AF=0.9841;AMR_AF=0.8055;AFR_AF=0.9418;EUR_AF=0.7127;SAS_AF=0.9427;AA=C|||;VT=SNP
15	84444530	rs117633634	C	G	100	PASS	AC=23;AF=0.00459265;AN=5008;NS=2504;DP=21709;EAS_AF=0;AMR_AF=0.0072;AFR_AF=0;EUR_AF=0.0169;SAS_AF=0.001;AA=C|||;VT=SNP
15	84444878	rs11638104	T	C	100	PASS	AC=616;AF=0.123003;AN=5008;NS=2504;DP=18252;EAS_AF=0.0595;AMR_AF=0.3112;AFR_AF=0.0136;EUR_AF=0.1948;SAS_AF=0.1288;AA=T|||;VT=SNP
15	84445097	rs7175914	T	G	100	PASS	AC=3143;AF=0.627596;AN=5008;NS=2504;DP=17903;EAS_AF=0.6786;AMR_AF=0.4323;AFR_AF=0.7678;EUR_AF=0.4185;SAS_AF=0.7393;AA=T|||;VT=SNP
15	84445118	rs62025778	G	A	100	PASS	AC=101;AF=0.0201677;AN=5008;NS=2504;DP=17207;EAS_AF=0;AMR_AF=0.0403;AFR_AF=0.0038;EUR_AF=0.0577;SAS_AF=0.0102;AA=G|||;VT=SNP
15	84445144	rs12908587	A	G	100	PASS	AC=730;AF=0.145767;AN=5008;NS=2504;DP=16539;EAS_AF=0.0585;AMR_AF=0.3156;AFR_AF=0.0983;EUR_AF=0.1948;SAS_AF=0.1288;AA=A|||;VT=SNP
15	84445427	rs12908469	C	T	100	PASS	AC=615;AF=0.122804;AN=5008;NS=2504;DP=15524;EAS_AF=0.0585;AMR_AF=0.3112;AFR_AF=0.0136;EUR_AF=0.1948;SAS_AF=0.1288;AA=C|||;VT=SNP
15	84446760	rs1895871	A	G	100	PASS	AC=1102;AF=0.220048;AN=5008;NS=2504;DP=21651;EAS_AF=0.4147;AMR_AF=0.2536;AFR_AF=0.1566;EUR_AF=0.161;SAS_AF=0.1421;AA=A|||;VT=SNP
15	84447099	rs6602986	T	C	100	PASS	AC=4491;AF=0.896765;AN=5008;NS=2504;DP=19978;EAS_AF=0.9841;AMR_AF=0.804;AFR_AF=0.9856;EUR_AF=0.7117;SAS_AF=0.9427;AA=C|||;VT=SNP
15	84447198	rs75822939	A	C	100	PASS	AC=572;AF=0.114217;AN=5008;NS=2504;DP=20390;EAS_AF=0.2063;AMR_AF=0.0591;AFR_AF=0.118;EUR_AF=0.0736;SAS_AF=0.0951;AA=A|||;VT=SNP
15	84447813	rs56176147	G	A	100	PASS	AC=517;AF=0.103235;AN=5008;NS=2504;DP=18857;EAS_AF=0.253;AMR_AF=0.0548;AFR_AF=0.0386;EUR_AF=0.0994;SAS_AF=0.0746;AA=G|||;VT=SNP
15	84447836	rs62025779	C	T	100	PASS	AC=50;AF=0.00998403;AN=5008;NS=2504;DP=19211;EAS_AF=0;AMR_AF=0.0231;AFR_AF=0.0015;EUR_AF=0.0278;SAS_AF=0.0041;AA=C|||;VT=SNP
15	84448247	rs6602988	G	A	100	PASS	AC=1637;AF=0.326877;AN=5008;NS=2504;DP=16941;EAS_AF=0.2996;AMR_AF=0.1412;AFR_AF=0.2965;EUR_AF=0.2813;SAS_AF=0.5746;AA=G|||;VT=SNP
15	84448275	rs6602989	C	T	100	PASS	AC=1940;AF=0.38738;AN=5008;NS=2504;DP=15665;EAS_AF=0.3026;AMR_AF=0.1643;AFR_AF=0.5091;EUR_AF=0.2823;SAS_AF=0.5767;AA=C|||;VT=SNP
15	84448306	rs150007801	C	T	100	PASS	AC=590;AF=0.117812;AN=5008;NS=2504;DP=15211;EAS_AF=0.2063;AMR_AF=0.0677;AFR_AF=0.1278;EUR_AF=0.0726;SAS_AF=0.0951;AA=C|||;VT=SNP
15	84448509	rs12595439	G	C	100	PASS	AC=1637;AF=0.326877;AN=5008;NS=2504;DP=16399;EAS_AF=0.2996;AMR_AF=0.1398;AFR_AF=0.2973;EUR_AF=0.2823;SAS_AF=0.5736;AA=G|||;VT=SNP
15	84448932	rs55776473	C	T	100	PASS	AC=531;AF=0.10603;AN=5008;NS=2504;DP=17777;EAS_AF=0.254;AMR_AF=0.0562;AFR_AF=0.0408;EUR_AF=0.1034;SAS_AF=0.0798;AA=C|||;VT=SNP
15	84450786	rs7175004	A	G	100	PASS	AC=445;AF=0.0888578;AN=5008;NS=2504;DP=18302;EAS_AF=0.2063;AMR_AF=0.0375;AFR_AF=0.0401;EUR_AF=0.0676;SAS_AF=0.092;AA=A|||;VT=SNP
15	84450947	rs12910446	G	A	100	PASS	AC=611;AF=0.122005;AN=5008;NS=2504;DP=19093;EAS_AF=0.0605;AMR_AF=0.3084;AFR_AF=0.0136;EUR_AF=0.1928;SAS_AF=0.1268;AA=G|||;VT=SNP
15	84451404	rs74767513	T	A	100	PASS	AC=524;AF=0.104633;AN=5008;NS=2504;DP=15556;EAS_AF=0.2073;AMR_AF=0.0418;AFR_AF=0.0968;EUR_AF=0.0676;SAS_AF=0.092;AA=T|||;VT=SNP
15	84451914	rs8041267	A	G	100	PASS	AC=1708;AF=0.341054;AN=5008;NS=2504;DP=10351;EAS_AF=0.3036;AMR_AF=0.1614;AFR_AF=0.3245;EUR_AF=0.2942;SAS_AF=0.5777;AA=A|||;VT=SNP
15	84452052	rs1426165	T	C	100	PASS	AC=2461;AF=0.491414;AN=5008;NS=2504;DP=12804;EAS_AF=0.4663;AMR_AF=0.3718;AFR_AF=0.5703;EUR_AF=0.3489;SAS_AF=0.6421;AA=T|||;VT=SNP
15	84452136	rs12917432	C	T	100	PASS	AC=612;AF=0.122204;AN=5008;NS=2504;DP=14092;EAS_AF=0.0605;AMR_AF=0.3084;AFR_AF=0.0136;EUR_AF=0.1928;SAS_AF=0.1278;AA=C|||;VT=SNP
15	84452222	rs6602990	G	A	100	PASS	AC=4432;AF=0.884984;AN=5008;NS=2504;DP=15443;EAS_AF=0.9841;AMR_AF=0.8055;AFR_AF=0.9418;EUR_AF=0.7117;SAS_AF=0.9407;AA=A|||;VT=SNP
15	84452957	rs12438282	A	G	100	PASS	AC=2622;AF=0.523562;AN=5008;NS=2504;DP=18748;EAS_AF=0.5099;AMR_AF=0.3674;AFR_AF=0.6324;EUR_AF=0.3579;SAS_AF=0.6718;AA=A|||;VT=SNP
15	84453788	rs6602991	C	A	100	PASS	AC=2434;AF=0.486022;AN=5008;NS=2504;DP=18003;EAS_AF=0.5089;AMR_AF=0.2205;AFR_AF=0.5696;EUR_AF=0.3569;SAS_AF=0.6708;AA=C|||;VT=SNP
15	84453883	rs6602992	A	G	100	PASS	AC=2437;AF=0.486621;AN=5008;NS=2504;DP=17645;EAS_AF=0.5089;AMR_AF=0.2219;AFR_AF=0.5734;EUR_AF=0.3569;SAS_AF=0.6677;AA=A|||;VT=SNP
15	84454645	rs12908597	G	T	100	PASS	AC=612;AF=0.122204;AN=5008;NS=2504;DP=20447;EAS_AF=0.0605;AMR_AF=0.3084;AFR_AF=0.0144;EUR_AF=0.1928;SAS_AF=0.1268;AA=G|||;VT=SNP
15	84454683	rs142803304	C	T	100	PASS	AC=82;AF=0.0163738;AN=5008;NS=2504;DP=20155;EAS_AF=0;AMR_AF=0.0303;AFR_AF=0.0008;EUR_AF=0.0577;SAS_AF=0.002;AA=C|||;VT=SNP
15	84454829	rs56711701	A	G	100	PASS	AC=983;AF=0.196286;AN=5008;NS=2504;DP=19509;EAS_AF=0.4137;AMR_AF=0.245;AFR_AF=0.0719;EUR_AF=0.161;SAS_AF=0.1421;AA=A|||;VT=SNP
15	84455009	rs76136488	G	A	100	PASS	AC=455;AF=0.0908546;AN=5008;NS=2504;DP=20195;EAS_AF=0.1607;AMR_AF=0.1888;AFR_AF=0.0325;EUR_AF=0.0577;SAS_AF=0.0624;AA=G|||;VT=SNP
15	84456495	rs113020364	C	T	100	PASS	AC=58;AF=0.0115815;AN=5008;NS=2504;DP=17529;EAS_AF=0;AMR_AF=0.0187;AFR_AF=0.0076;EUR_AF=0.0318;SAS_AF=0.0031;AA=C|||;VT=SNP
15	84456496	rs35946026	G	T	100	PASS	AC=1322;AF=0.263978;AN=5008;NS=2504;DP=17464;EAS_AF=0.3125;AMR_AF=0.3732;AFR_AF=0.1952;EUR_AF=0.2913;SAS_AF=0.2014;AA=T|||;VT=SNP
15	84456601	rs71408817	C	T	100	PASS	AC=610;AF=0.121805;AN=5008;NS=2504;DP=14349;EAS_AF=0.0605;AMR_AF=0.3069;AFR_AF=0.0136;EUR_AF=0.1928;SAS_AF=0.1268;AA=C|||;VT=SNP
15	84457345	rs4843156	G	T	100	PASS	AC=4425;AF=0.883586;AN=5008;NS=2504;DP=17415;EAS_AF=0.9831;AMR_AF=0.8055;AFR_AF=0.9418;EUR_AF=0.7078;SAS_AF=0.9387;AA=T|||;VT=SNP
15	84458099	rs12902288	A	C	100	PASS	AC=705;AF=0.140775;AN=5008;NS=2504;DP=16180;EAS_AF=0.0605;AMR_AF=0.3127;AFR_AF=0.0794;EUR_AF=0.1948;SAS_AF=0.1288;AA=A|||;VT=SNP
15	84458283	rs75917666	G	A	100	PASS	AC=549;AF=0.109625;AN=5008;NS=2504;DP=16563;EAS_AF=0.1617;AMR_AF=0.196;AFR_AF=0.0923;EUR_AF=0.0616;SAS_AF=0.0675;AA=G|||;VT=SNP
15	84458657	rs9972340	G	A	100	PASS	AC=1686;AF=0.336661;AN=5008;NS=2504;DP=16108;EAS_AF=0.3016;AMR_AF=0.1585;AFR_AF=0.3185;EUR_AF=0.2883;SAS_AF=0.5736;AA=G|||;VT=SNP
15	84459360	rs8035886	T	C	100	PASS	AC=2259;AF=0.451078;AN=5008;NS=2504;DP=15488;EAS_AF=0.6825;AMR_AF=0.6037;AFR_AF=0.2791;EUR_AF=0.4225;SAS_AF=0.3661;AA=T|||;VT=SNP
15	84459731	rs62025782	T	A	100	PASS	AC=38;AF=0.00758786;AN=5008;NS=2504;DP=17796;EAS_AF=0;AMR_AF=0.0202;AFR_AF=0.0015;EUR_AF=0.0199;SAS_AF=0.002;AA=T|||;VT=SNP
15	84459740	rs79318861	G	A	100	PASS	AC=139;AF=0.0277556;AN=5008;NS=2504;DP=17839;EAS_AF=0.001;AMR_AF=0.0058;AFR_AF=0.0008;EUR_AF=0.0288;SAS_AF=0.1063;AA=G|||;VT=SNP
15	84460223	rs12439816	A	G	100	PASS	AC=691;AF=0.137979;AN=5008;NS=2504;DP=18663;EAS_AF=0.0615;AMR_AF=0.3127;AFR_AF=0.0681;EUR_AF=0.1948;SAS_AF=0.1288;AA=A|||;VT=SNP
15	84460693	rs12914377	A	G	100	PASS	AC=4265;AF=0.851637;AN=5008;NS=2504;DP=17435;EAS_AF=0.9841;AMR_AF=0.7853;AFR_AF=0.8275;EUR_AF=0.7097;SAS_AF=0.9407;AA=G|||;VT=SNP
15	84460869	rs28781400	G	A	100	PASS	AC=2973;AF=0.59365;AN=5008;NS=2504;DP=16695;EAS_AF=0.7609;AMR_AF=0.2752;AFR_AF=0.6271;EUR_AF=0.4553;SAS_AF=0.7444;AA=G|||;VT=SNP
15	84461078	rs72746936	A	G	100	PASS	AC=515;AF=0.102835;AN=5008;NS=2504;DP=21048;EAS_AF=0.251;AMR_AF=0.0548;AFR_AF=0.0393;EUR_AF=0.0984;SAS_AF=0.0746;AA=A|||;VT=SNP
15	84461095	rs72746937	C	T	100	PASS	AC=515;AF=0.102835;AN=5008;NS=2504;DP=20836;EAS_AF=0.251;AMR_AF=0.0548;AFR_AF=0.0393;EUR_AF=0.0984;SAS_AF=0.0746;AA=C|||;VT=SNP
15	84461664	rs12900358	A	G	100	PASS	AC=249;AF=0.0497204;AN=5008;NS=2504;DP=22531;EAS_AF=0.001;AMR_AF=0.0922;AFR_AF=0.0083;EUR_AF=0.1571;SAS_AF=0.0153;AA=A|||;VT=SNP
15	84461819	rs72746938	T	G	100	PASS	AC=529;AF=0.105631;AN=5008;NS=2504;DP=22015;EAS_AF=0.253;AMR_AF=0.0562;AFR_AF=0.0401;EUR_AF=0.1034;SAS_AF=0.0798;AA=T|||;VT=SNP
15	84461862	rs77510589	C	G	100	PASS	AC=135;AF=0.0269569;AN=5008;NS=2504;DP=20298;EAS_AF=0;AMR_AF=0.0648;AFR_AF=0.0061;EUR_AF=0.0736;SAS_AF=0.0082;AA=C|||;VT=SNP
15	84462271	rs28417766	C	T	100	PASS	AC=1667;AF=0.332867;AN=5008;NS=2504;DP=18508;EAS_AF=0.2996;AMR_AF=0.1556;AFR_AF=0.3079;EUR_AF=0.2873;SAS_AF=0.5736;AA=C|||;VT=SNP
15	84462632	rs79007383	C	G	100	PASS	AC=250;AF=0.0499201;AN=5008;NS=2504;DP=18261;EAS_AF=0.0575;AMR_AF=0.1571;AFR_AF=0.0008;EUR_AF=0.0457;SAS_AF=0.0368;AA=C|||;VT=SNP
15	84462810	rs11853983	G	A	100	PASS	AC=4263;AF=0.851238;AN=5008;NS=2504;DP=19178;EAS_AF=0.9841;AMR_AF=0.7795;AFR_AF=0.829;EUR_AF=0.7097;SAS_AF=0.9407;AA=A|||;VT=SNP
15	84464128	rs77016111	A	G	100	PASS	AC=575;AF=0.114816;AN=5008;NS=2504;DP=17324;EAS_AF=0.0466;AMR_AF=0.0634;AFR_AF=0.0121;EUR_AF=0.1978;SAS_AF=0.2751;AA=A|||;VT=SNP
15	84464393	rs58836704	G	A	100	PASS	AC=521;AF=0.104034;AN=5008;NS=2504;DP=19731;EAS_AF=0.254;AMR_AF=0.0548;AFR_AF=0.0416;EUR_AF=0.0984;SAS_AF=0.0746;AA=G|||;VT=SNP
15	84464681	rs77583188	G	A	100	PASS	AC=441;AF=0.0880591;AN=5008;NS=2504;DP=18034;EAS_AF=0.2073;AMR_AF=0.036;AFR_AF=0.0378;EUR_AF=0.0666;SAS_AF=0.092;AA=G|||;VT=SNP
15	84465080	rs75805946	T	A	100	PASS	AC=83;AF=0.0165735;AN=5008;NS=2504;DP=16136;EAS_AF=0;AMR_AF=0.0303;AFR_AF=0.0008;EUR_AF=0.0586;SAS_AF=0.002;AA=T|||;VT=SNP
15	84465184	rs60926638	A	G	100	PASS	AC=986;AF=0.196885;AN=5008;NS=2504;DP=16616;EAS_AF=0.4147;AMR_AF=0.245;AFR_AF=0.0749;EUR_AF=0.159;SAS_AF=0.1421;AA=A|||;VT=SNP
15	84465241	rs78480171	A	G	100	PASS	AC=444;AF=0.0886581;AN=5008;NS=2504;DP=16687;EAS_AF=0.2063;AMR_AF=0.036;AFR_AF=0.0386;EUR_AF=0.0666;SAS_AF=0.0951;AA=A|||;VT=SNP
15	84465461	rs12441069	C	T	100	PASS	AC=619;AF=0.123602;AN=5008;NS=2504;DP=17176;EAS_AF=0.0605;AMR_AF=0.3098;AFR_AF=0.0136;EUR_AF=0.1978;SAS_AF=0.1288;AA=C|||;VT=SNP
15	84466245	rs7180730	C	A	100	PASS	AC=2210;AF=0.441294;AN=5008;NS=2504;DP=16285;EAS_AF=0.3185;AMR_AF=0.2032;AFR_AF=0.6672;EUR_AF=0.2863;SAS_AF=0.591;AA=C|||;VT=SNP
15	84466320	rs536785166	T	C	100	PASS	AC=20;AF=0.00399361;AN=5008;NS=2504;DP=17727;EAS_AF=0;AMR_AF=0.0101;AFR_AF=0;EUR_AF=0.0109;SAS_AF=0.002;AA=T|||;VT=SNP
15	84466822	rs7162500	G	A	100	PASS	AC=607;AF=0.121206;AN=5008;NS=2504;DP=18147;EAS_AF=0.255;AMR_AF=0.0576;AFR_AF=0.1044;EUR_AF=0.0984;SAS_AF=0.0746;AA=A|||;VT=SNP
15	84467113	rs12441269	A	G	100	PASS	AC=619;AF=0.123602;AN=5008;NS=2504;DP=20190;EAS_AF=0.0605;AMR_AF=0.3098;AFR_AF=0.0136;EUR_AF=0.1978;SAS_AF=0.1288;AA=A|||;VT=SNP
15	84467507	rs9744674	T	C	100	PASS	AC=4488;AF=0.896166;AN=5008;NS=2504;DP=14291;EAS_AF=1;AMR_AF=0.8012;AFR_AF=0.9652;EUR_AF=0.7107;SAS_AF=0.954;AA=C|||;VT=SNP
15	84467783	rs72746948	A	G	100	PASS	AC=518;AF=0.103435;AN=5008;NS=2504;DP=16231;EAS_AF=0.255;AMR_AF=0.0548;AFR_AF=0.0386;EUR_AF=0.0984;SAS_AF=0.0746;AA=A|||;VT=SNP
15	84468610	rs4843157	C	T	100	PASS	AC=618;AF=0.123403;AN=5008;NS=2504;DP=16526;EAS_AF=0.0605;AMR_AF=0.3098;AFR_AF=0.0136;EUR_AF=0.1968;SAS_AF=0.1288;AA=C|||;VT=SNP
15	84470201	rs57092166	G	A	100	PASS	AC=516;AF=0.103035;AN=5008;NS=2504;DP=11812;EAS_AF=0.254;AMR_AF=0.0548;AFR_AF=0.0378;EUR_AF=0.0984;SAS_AF=0.0746;AA=G|||;VT=SNP
15	84470553	rs61036216	C	T	100	PASS	AC=516;AF=0.103035;AN=5008;NS=2504;DP=9419;EAS_AF=0.254;AMR_AF=0.0548;AFR_AF=0.0378;EUR_AF=0.0984;SAS_AF=0.0746;AA=C|||;VT=SNP
15	84470735	rs2401130	A	C	100	PASS	AC=4423;AF=0.883187;AN=5008;NS=2504;DP=12464;EAS_AF=1;AMR_AF=0.7954;AFR_AF=0.9206;EUR_AF=0.7087;SAS_AF=0.954;AA=C|||;VT=SNP
15	84470896	rs2401131	A	T	100	PASS	AC=4424;AF=0.883387;AN=5008;NS=2504;DP=15012;EAS_AF=1;AMR_AF=0.7954;AFR_AF=0.9206;EUR_AF=0.7097;SAS_AF=0.954;AA=T|||;VT=SNP
15	84471636	rs4843158	G	C	100	PASS	AC=4487;AF=0.895966;AN=5008;NS=2504;DP=17976;EAS_AF=1;AMR_AF=0.8012;AFR_AF=0.9644;EUR_AF=0.7107;SAS_AF=0.954;AA=C|||;VT=SNP
15	84471854	rs11857714	C	A	100	PASS	AC=2135;AF=0.426318;AN=5008;NS=2504;DP=16499;EAS_AF=0.3175;AMR_AF=0.1945;AFR_AF=0.618;EUR_AF=0.2863;SAS_AF=0.5879;AA=A|||;VT=SNP
15	84472484	rs116922654	G	A	100	PASS	AC=22;AF=0.00439297;AN=5008;NS=2504;DP=15202;EAS_AF=0;AMR_AF=0.0072;AFR_AF=0.0008;EUR_AF=0.0139;SAS_AF=0.002;AA=G|||;VT=SNP
15	84472771	rs11856085	T	C	100	PASS	AC=2561;AF=0.511382;AN=5008;NS=2504;DP=17476;EAS_AF=0.4831;AMR_AF=0.3746;AFR_AF=0.5998;EUR_AF=0.3569;SAS_AF=0.6769;AA=T|||;VT=SNP
15	84473163	rs11856213	T	C	100	PASS	AC=1728;AF=0.345048;AN=5008;NS=2504;DP=18313;EAS_AF=0.3175;AMR_AF=0.1599;AFR_AF=0.323;EUR_AF=0.2922;SAS_AF=0.589;AA=T|||;VT=SNP
15	84473505	rs28504011	A	G	100	PASS	AC=1143;AF=0.228235;AN=5008;NS=2504;DP=17147;EAS_AF=0.2708;AMR_AF=0.0937;AFR_AF=0.3094;EUR_AF=0.0855;SAS_AF=0.317;AA=A|||;VT=SNP;EX_TARGET
15	84473531	rs7179507	G	A	100	PASS	AC=4390;AF=0.876597;AN=5008;NS=2504;DP=17888;EAS_AF=1;AMR_AF=0.7968;AFR_AF=0.8949;EUR_AF=0.7087;SAS_AF=0.954;AA=A|||;VT=SNP
15	84474035	rs12438035	C	T	100	PASS	AC=621;AF=0.124002;AN=5008;NS=2504;DP=17742;EAS_AF=0.0615;AMR_AF=0.3098;AFR_AF=0.0136;EUR_AF=0.1968;SAS_AF=0.1309;AA=C|||;VT=SNP
15	84474306	rs149086287	C	G	100	PASS	AC=254;AF=0.0507188;AN=5008;NS=2504;DP=13852;EAS_AF=0.0585;AMR_AF=0.1571;AFR_AF=0.0008;EUR_AF=0.0447;SAS_AF=0.0409;AA=C|||;VT=SNP
15	84474660	rs76402678	A	T	100	PASS	AC=13;AF=0.00259585;AN=5008;NS=2504;DP=19084;EAS_AF=0;AMR_AF=0.0029;AFR_AF=0.0008;EUR_AF=0.006;SAS_AF=0.0041;AA=A|||;VT=SNP
15	84474939	rs7175491	T	C	100	PASS	AC=4450;AF=0.888578;AN=5008;NS=2504;DP=21191;EAS_AF=0.997;AMR_AF=0.8012;AFR_AF=0.9395;EUR_AF=0.7097;SAS_AF=0.954;AA=C|||;VT=SNP
15	84475643	rs4265771	A	G	100	PASS	AC=619;AF=0.123602;AN=5008;NS=2504;DP=19798;EAS_AF=0.0605;AMR_AF=0.3098;AFR_AF=0.0136;EUR_AF=0.1978;SAS_AF=0.1288;AA=a|||;VT=SNP
15	84475969	rs12903851	A	G	100	PASS	AC=620;AF=0.123802;AN=5008;NS=2504;DP=11970;EAS_AF=0.0605;AMR_AF=0.3098;AFR_AF=0.0136;EUR_AF=0.1988;SAS_AF=0.1288;AA=a|||;VT=SNP
15	84476078	rs12594012	G	A	100	PASS	AC=519;AF=0.103634;AN=5008;NS=2504;DP=15537;EAS_AF=0.256;AMR_AF=0.0548;AFR_AF=0.0386;EUR_AF=0.0984;SAS_AF=0.0746;AA=g|||;VT=SNP
15	84476534	rs59484405	A	T	100	PASS	AC=1582;AF=0.315895;AN=5008;NS=2504;DP=18377;EAS_AF=0.62;AMR_AF=0.2882;AFR_AF=0.2307;EUR_AF=0.2187;SAS_AF=0.2372;AA=t|||;VT=SNP
15	84476990	rs11259918	C	T	100	PASS	AC=619;AF=0.123602;AN=5008;NS=2504;DP=17934;EAS_AF=0.0605;AMR_AF=0.3098;AFR_AF=0.0136;EUR_AF=0.1978;SAS_AF=0.1288;AA=c|||;VT=SNP
15	84477705	rs79312638	G	C	100	PASS	AC=42;AF=0.00838658;AN=5008;NS=2504;DP=16831;EAS_AF=0;AMR_AF=0.0086;AFR_AF=0.0038;EUR_AF=0.0288;SAS_AF=0.002;AA=g|||;VT=SNP
15	84478679	rs7177929	G	A	100	PASS	AC=4453;AF=0.889177;AN=5008;NS=2504;DP=16739;EAS_AF=1;AMR_AF=0.8026;AFR_AF=0.9395;EUR_AF=0.7087;SAS_AF=0.954;AA=A|||;VT=SNP
15	84478847	rs74816874	T	C	100	PASS	AC=437;AF=0.0872604;AN=5008;NS=2504;DP=20434;EAS_AF=0.2044;AMR_AF=0.0346;AFR_AF=0.0408;EUR_AF=0.0596;SAS_AF=0.0951;AA=T|||;VT=SNP
15	84480236	rs11636742	A	G	100	PASS	AC=210;AF=0.0419329;AN=5008;NS=2504;DP=20088;EAS_AF=0;AMR_AF=0.036;AFR_AF=0.003;EUR_AF=0.1163;SAS_AF=0.0654;AA=A|||;VT=SNP
15	84480587	rs12441956	A	C	100	PASS	AC=620;AF=0.123802;AN=5008;NS=2504;DP=20140;EAS_AF=0.0605;AMR_AF=0.3112;AFR_AF=0.0136;EUR_AF=0.1978;SAS_AF=0.1288;AA=A|||;VT=SNP
15	84481664	rs4310815	A	C	100	PASS	AC=2606;AF=0.520367;AN=5008;NS=2504;DP=21089;EAS_AF=0.4871;AMR_AF=0.3761;AFR_AF=0.6483;EUR_AF=0.3549;SAS_AF=0.6544;AA=A|||;VT=SNP
15	84481909	rs72746955	A	G	100	PASS	AC=573;AF=0.114417;AN=5008;NS=2504;DP=22115;EAS_AF=0.0456;AMR_AF=0.0634;AFR_AF=0.0121;EUR_AF=0.1978;SAS_AF=0.274;AA=A|||;VT=SNP
15	84482087	rs74622342	A	G	100	PASS	AC=136;AF=0.0271565;AN=5008;NS=2504;DP=19618;EAS_AF=0;AMR_AF=0.0648;AFR_AF=0.0061;EUR_AF=0.0746;SAS_AF=0.0082;AA=A|||;VT=SNP
15	84482362	rs6602993	C	G	100	PASS	AC=4255;AF=0.849641;AN=5008;NS=2504;DP=19119;EAS_AF=1;AMR_AF=0.7824;AFR_AF=0.8011;EUR_AF=0.7078;SAS_AF=0.954;AA=G|||;VT=SNP
15	84482778	rs4530091	G	A	100	PASS	AC=4453;AF=0.889177;AN=5008;NS=2504;DP=18268;EAS_AF=1;AMR_AF=0.8026;AFR_AF=0.9395;EUR_AF=0.7087;SAS_AF=0.954;AA=A|||;VT=SNP
15	84482831	rs4473150	C	G	100	PASS	AC=4255;AF=0.849641;AN=5008;NS=2504;DP=17123;EAS_AF=1;AMR_AF=0.7839;AFR_AF=0.8003;EUR_AF=0.7078;SAS_AF=0.954;AA=G|||;VT=SNP
15	84482960	rs72746958	G	A	100	PASS	AC=565;AF=0.112819;AN=5008;NS=2504;DP=18275;EAS_AF=0.0456;AMR_AF=0.0634;AFR_AF=0.0068;EUR_AF=0.1978;SAS_AF=0.273;AA=G|||;VT=SNP
15	84483506	rs4477659	C	T	100	PASS	AC=620;AF=0.123802;AN=5008;NS=2504;DP=18538;EAS_AF=0.0615;AMR_AF=0.3098;AFR_AF=0.0144;EUR_AF=0.1968;SAS_AF=0.1288;AA=C|||;VT=SNP
15	84483732	rs138990173	G	A	100	PASS	AC=11;AF=0.00219649;AN=5008;NS=2504;DP=19386;EAS_AF=0;AMR_AF=0.0029;AFR_AF=0;EUR_AF=0.0089;SAS_AF=0;AA=G|||;VT=SNP
15	84484056	rs4375628	T	C	100	PASS	AC=522;AF=0.104233;AN=5008;NS=2504;DP=23291;EAS_AF=0.1617;AMR_AF=0.1916;AFR_AF=0.0817;EUR_AF=0.0567;SAS_AF=0.0624;AA=T|||;VT=SNP
15	84484166	rs4577047	T	G	100	PASS	AC=804;AF=0.160543;AN=5008;NS=2504;DP=21042;EAS_AF=0.1647;AMR_AF=0.2089;AFR_AF=0.2731;EUR_AF=0.0646;SAS_AF=0.0685;AA=G|||;VT=SNP
15	84484384	rs59199978	A	G	100	PASS	AC=968;AF=0.193291;AN=5008;NS=2504;DP=23054;EAS_AF=0.4583;AMR_AF=0.0908;AFR_AF=0.0832;EUR_AF=0.163;SAS_AF=0.1728;AA=A|||;VT=SNP
15	84484897	rs4262914	G	A	100	PASS	AC=3531;AF=0.705072;AN=5008;NS=2504;DP=21500;EAS_AF=0.9385;AMR_AF=0.4654;AFR_AF=0.7118;EUR_AF=0.5109;SAS_AF=0.8252;AA=A|||;VT=SNP
15	84486375	rs72746959	A	G	100	PASS	AC=529;AF=0.105631;AN=5008;NS=2504;DP=16550;EAS_AF=0.253;AMR_AF=0.0562;AFR_AF=0.0408;EUR_AF=0.1034;SAS_AF=0.0787;AA=A|||;VT=SNP
15	84486669	rs113817743	G	A	100	PASS	AC=517;AF=0.103235;AN=5008;NS=2504;DP=13802;EAS_AF=0.254;AMR_AF=0.0548;AFR_AF=0.0393;EUR_AF=0.0984;SAS_AF=0.0736;AA=a|||;VT=SNP
15	84487102	rs79497969	A	G	100	PASS	AC=534;AF=0.106629;AN=5008;NS=2504;DP=16098;EAS_AF=0.1597;AMR_AF=0.1945;AFR_AF=0.0825;EUR_AF=0.0626;SAS_AF=0.0675;AA=A|||;VT=SNP
15	84487916	rs55825429	G	C	100	PASS	AC=787;AF=0.157149;AN=5008;NS=2504;DP=16144;EAS_AF=0.0804;AMR_AF=0.0951;AFR_AF=0.0703;EUR_AF=0.2565;SAS_AF=0.2955;AA=G|||;VT=SNP
15	84487960	rs28712354	T	C	100	PASS	AC=938;AF=0.1873;AN=5008;NS=2504;DP=13720;EAS_AF=0.246;AMR_AF=0.147;AFR_AF=0.1437;EUR_AF=0.2475;SAS_AF=0.1524;AA=T|||;VT=SNP
15	84488529	rs4583200	T	C	100	PASS	AC=478;AF=0.0954473;AN=5008;NS=2504;DP=19305;EAS_AF=0.0308;AMR_AF=0.1513;AFR_AF=0.0129;EUR_AF=0.1968;SAS_AF=0.1299;AA=T|||;VT=SNP;EX_TARGET
15	84488636	rs4483821	A	G	100	PASS	AC=3402;AF=0.679313;AN=5008;NS=2504;DP=18661;EAS_AF=0.8085;AMR_AF=0.549;AFR_AF=0.8306;EUR_AF=0.4742;SAS_AF=0.6452;AA=G|||;VT=SNP;EX_TARGET
15	84489049	rs4583201	C	G	100	PASS	AC=509;AF=0.101637;AN=5008;NS=2504;DP=16916;EAS_AF=0.1468;AMR_AF=0.2089;AFR_AF=0.0507;EUR_AF=0.1024;SAS_AF=0.047;AA=C|||;VT=SNP
15	84489320	rs4486845	C	T	100	PASS	AC=479;AF=0.095647;AN=5008;NS=2504;DP=17141;EAS_AF=0.0308;AMR_AF=0.1499;AFR_AF=0.0129;EUR_AF=0.1988;SAS_AF=0.1299;AA=C|||;VT=SNP
15	84489321	rs8041709	G	T	100	PASS	AC=1256;AF=0.250799;AN=5008;NS=2504;DP=17119;EAS_AF=0.2778;AMR_AF=0.2738;AFR_AF=0.2542;EUR_AF=0.0984;SAS_AF=0.3589;AA=G|||;VT=SNP
15	84489802	rs11259919	A	G	100	PASS	AC=4572;AF=0.912939;AN=5008;NS=2504;DP=15816;EAS_AF=1;AMR_AF=0.8228;AFR_AF=0.9879;EUR_AF=0.7475;SAS_AF=0.956;AA=G|||;VT=SNP
15	84489812	rs143715721	C	T	100	PASS	AC=44;AF=0.00878594;AN=5008;NS=2504;DP=16269;EAS_AF=0;AMR_AF=0.0101;AFR_AF=0.0023;EUR_AF=0.0318;SAS_AF=0.002;AA=c|||;VT=SNP
15	84492592	rs72746963	A	G	100	PASS	AC=629;AF=0.125599;AN=5008;NS=2504;DP=18207;EAS_AF=0.3353;AMR_AF=0.0562;AFR_AF=0.0295;EUR_AF=0.1252;SAS_AF=0.089;AA=A|||;VT=SNP
15	84492973	rs12900542	G	C	100	PASS	AC=503;AF=0.100439;AN=5008;NS=2504;DP=16822;EAS_AF=0.0308;AMR_AF=0.1513;AFR_AF=0.0318;EUR_AF=0.1978;SAS_AF=0.1288;AA=g|||;VT=SNP
15	84493005	rs7164141	A	G	100	PASS	AC=4487;AF=0.895966;AN=5008;NS=2504;DP=16866;EAS_AF=1;AMR_AF=0.8156;AFR_AF=0.9289;EUR_AF=0.7455;SAS_AF=0.956;AA=g|||;VT=SNP
15	84493098	rs75745851	C	G	100	PASS	AC=532;AF=0.10623;AN=5008;NS=2504;DP=17594;EAS_AF=0.0486;AMR_AF=0.0576;AFR_AF=0.0113;EUR_AF=0.17;SAS_AF=0.2628;AA=c|||;VT=SNP
15	84493102	rs7164187	A	G	100	PASS	AC=3988;AF=0.796326;AN=5008;NS=2504;DP=17677;EAS_AF=0.8611;AMR_AF=0.6081;AFR_AF=0.8729;EUR_AF=0.6501;SAS_AF=0.91;AA=g|||;VT=SNP
15	84493333	rs75970867	T	C	100	PASS	AC=579;AF=0.115615;AN=5008;NS=2504;DP=16728;EAS_AF=0.0496;AMR_AF=0.062;AFR_AF=0.0431;EUR_AF=0.17;SAS_AF=0.2638;AA=t|||;VT=SNP
15	84493364	rs72746964	A	G	100	PASS	AC=639;AF=0.127596;AN=5008;NS=2504;DP=16420;EAS_AF=0.3353;AMR_AF=0.0576;AFR_AF=0.0348;EUR_AF=0.1272;SAS_AF=0.089;AA=a|||;VT=SNP
15	84493651	rs5015595	T	C	100	PASS	AC=3215;AF=0.641973;AN=5008;NS=2504;DP=17022;EAS_AF=0.8075;AMR_AF=0.5375;AFR_AF=0.6906;EUR_AF=0.4811;SAS_AF=0.6452;AA=c|||;VT=SNP
15	84493756	rs8030005	C	T	100	PASS	AC=1240;AF=0.247604;AN=5008;NS=2504;DP=16174;EAS_AF=0.2837;AMR_AF=0.2723;AFR_AF=0.2375;EUR_AF=0.0984;SAS_AF=0.3599;AA=c|||;VT=SNP
15	84494069	rs8031186	A	C	100	PASS	AC=1941;AF=0.38758;AN=5008;NS=2504;DP=17937;EAS_AF=0.4494;AMR_AF=0.3256;AFR_AF=0.5189;EUR_AF=0.1541;SAS_AF=0.4305;AA=a|||;VT=SNP
15	84494141	rs117138192	T	A	100	PASS	AC=61;AF=0.0121805;AN=5008;NS=2504;DP=17012;EAS_AF=0;AMR_AF=0.0187;AFR_AF=0;EUR_AF=0.0417;SAS_AF=0.0061;AA=t|||;VT=SNP
15	84494286	rs76864565	G	A	100	PASS	AC=528;AF=0.105431;AN=5008;NS=2504;DP=17218;EAS_AF=0.0496;AMR_AF=0.0576;AFR_AF=0.0068;EUR_AF=0.17;SAS_AF=0.2638;AA=g|||;VT=SNP
15	84494870	rs57275183	T	G	100	PASS	AC=639;AF=0.127596;AN=5008;NS=2504;DP=18844;EAS_AF=0.3353;AMR_AF=0.0576;AFR_AF=0.0348;EUR_AF=0.1272;SAS_AF=0.089;AA=T|||;VT=SNP
15	84495063	rs57609708	T	G	100	PASS	AC=642;AF=0.128195;AN=5008;NS=2504;DP=14202;EAS_AF=0.3363;AMR_AF=0.0576;AFR_AF=0.0356;EUR_AF=0.1282;SAS_AF=0.089;AA=T|||;VT=SNP
15	84495856	rs59306313	T	A	100	PASS	AC=495;AF=0.0988419;AN=5008;NS=2504;DP=21479;EAS_AF=0.1399;AMR_AF=0.2075;AFR_AF=0.0514;EUR_AF=0.0954;SAS_AF=0.047;AA=T|||;VT=SNP
15	84496488	rs77669184	T	G	100	PASS	AC=476;AF=0.0950479;AN=5008;NS=2504;DP=19925;EAS_AF=0.0308;AMR_AF=0.1499;AFR_AF=0.0129;EUR_AF=0.1968;SAS_AF=0.1288;AA=T|||;VT=SNP
15	84496682	rs147820682	A	G	100	PASS	AC=638;AF=0.127396;AN=5008;NS=2504;DP=19984;EAS_AF=0.3353;AMR_AF=0.0576;AFR_AF=0.0348;EUR_AF=0.1272;SAS_AF=0.0879;AA=A|||;VT=SNP
15	84497207	rs4594227	A	G	100	PASS	AC=2920;AF=0.583067;AN=5008;NS=2504;DP=21520;EAS_AF=0.6141;AMR_AF=0.6816;AFR_AF=0.5968;EUR_AF=0.4463;SAS_AF=0.6033;AA=A|||;VT=SNP
15	84498064	rs143248662	G	T	100	PASS	AC=336;AF=0.0670927;AN=5008;NS=2504;DP=18583;EAS_AF=0.1577;AMR_AF=0.0346;AFR_AF=0.0234;EUR_AF=0.0547;SAS_AF=0.0685;AA=G|||;VT=SNP
15	84498708	rs111667230	C	T	100	PASS	AC=89;AF=0.0177716;AN=5008;NS=2504;DP=21682;EAS_AF=0;AMR_AF=0.0159;AFR_AF=0.0008;EUR_AF=0.0646;SAS_AF=0.0123;AA=C|||;VT=SNP
15	84498783	rs4444303	C	T	100	PASS	AC=621;AF=0.124002;AN=5008;NS=2504;DP=21913;EAS_AF=0.3284;AMR_AF=0.0562;AFR_AF=0.0295;EUR_AF=0.1252;SAS_AF=0.0879;AA=C|||;VT=SNP
15	84498789	rs78808491	C	T	100	PASS	AC=340;AF=0.0678914;AN=5008;NS=2504;DP=21768;EAS_AF=0.1577;AMR_AF=0.0331;AFR_AF=0.0272;EUR_AF=0.0537;SAS_AF=0.0695;AA=C|||;VT=SNP
15	84498945	rs4620919	C	G	100	PASS	AC=3787;AF=0.75619;AN=5008;NS=2504;DP=19824;EAS_AF=0.8591;AMR_AF=0.6023;AFR_AF=0.7277;EUR_AF=0.6471;SAS_AF=0.91;AA=G|||;VT=SNP
15	84499189	rs4128911	C	T	100	PASS	AC=1896;AF=0.378594;AN=5008;NS=2504;DP=19499;EAS_AF=0.4504;AMR_AF=0.3213;AFR_AF=0.4871;EUR_AF=0.1541;SAS_AF=0.4294;AA=C|||;VT=SNP
15	84500461	rs56144439	G	A	100	PASS	AC=650;AF=0.129792;AN=5008;NS=2504;DP=19168;EAS_AF=0.3343;AMR_AF=0.0591;AFR_AF=0.0363;EUR_AF=0.1352;SAS_AF=0.09;AA=G|||;VT=SNP
15	84500507	rs12912713	A	C	100	PASS	AC=470;AF=0.0938498;AN=5008;NS=2504;DP=19913;EAS_AF=0.0308;AMR_AF=0.147;AFR_AF=0.0129;EUR_AF=0.1928;SAS_AF=0.1288;AA=A|||;VT=SNP
15	84501276	rs4438273	G	A	100	PASS	AC=2527;AF=0.504593;AN=5008;NS=2504;DP=21971;EAS_AF=0.5823;AMR_AF=0.5331;AFR_AF=0.6566;EUR_AF=0.2356;SAS_AF=0.4755;AA=G|||;VT=SNP
15	84501666	rs61434114	C	A	100	PASS	AC=642;AF=0.128195;AN=5008;NS=2504;DP=19588;EAS_AF=0.3363;AMR_AF=0.0576;AFR_AF=0.0356;EUR_AF=0.1292;SAS_AF=0.0879;AA=C|||;VT=SNP
15	84502199	rs7164782	C	T	100	PASS	AC=4464;AF=0.891374;AN=5008;NS=2504;DP=20073;EAS_AF=1;AMR_AF=0.8098;AFR_AF=0.9281;EUR_AF=0.7276;SAS_AF=0.956;AA=T|||;VT=SNP
15	84502225	rs11259920	G	A	100	PASS	AC=3137;AF=0.626398;AN=5008;NS=2504;DP=20999;EAS_AF=0.6329;AMR_AF=0.5937;AFR_AF=0.7254;EUR_AF=0.4036;SAS_AF=0.7382;AA=A|||;VT=SNP
15	84502549	rs12438269	C	T	100	PASS	AC=1604;AF=0.320288;AN=5008;NS=2504;DP=19365;EAS_AF=0.3571;AMR_AF=0.4769;AFR_AF=0.2428;EUR_AF=0.1928;SAS_AF=0.407;AA=C|||;VT=SNP
15	84503012	rs61177240	A	G	100	PASS	AC=644;AF=0.128594;AN=5008;NS=2504;DP=19057;EAS_AF=0.3363;AMR_AF=0.0576;AFR_AF=0.0363;EUR_AF=0.1292;SAS_AF=0.089;AA=A|||;VT=SNP
15	84503202	rs7176613	T	C	100	PASS	AC=2167;AF=0.432708;AN=5008;NS=2504;DP=17485;EAS_AF=0.5893;AMR_AF=0.5144;AFR_AF=0.3865;EUR_AF=0.2366;SAS_AF=0.4775;AA=T|||;VT=SNP
15	84503311	rs7172049	A	C	100	PASS	AC=2137;AF=0.426717;AN=5008;NS=2504;DP=16684;EAS_AF=0.5893;AMR_AF=0.5144;AFR_AF=0.3631;EUR_AF=0.2366;SAS_AF=0.4785;AA=A|||;VT=SNP
15	84503482	rs56243362	G	T	100	PASS	AC=587;AF=0.117212;AN=5008;NS=2504;DP=15359;EAS_AF=0.0506;AMR_AF=0.0605;AFR_AF=0.0537;EUR_AF=0.167;SAS_AF=0.2607;AA=G|||;VT=SNP
15	84503727	rs141092297	T	C	100	PASS	AC=392;AF=0.0782748;AN=5008;NS=2504;DP=15818;EAS_AF=0.2242;AMR_AF=0.0259;AFR_AF=0.0272;EUR_AF=0.0427;SAS_AF=0.0706;AA=T|||;VT=SNP
15	84504479	rs12443111	A	G	100	PASS	AC=2298;AF=0.458866;AN=5008;NS=2504;DP=20984;EAS_AF=0.5665;AMR_AF=0.5187;AFR_AF=0.4856;EUR_AF=0.2376;SAS_AF=0.4969;AA=A|||;VT=SNP
15	84505486	rs11259921	A	G	100	PASS	AC=2302;AF=0.459665;AN=5008;NS=2504;DP=17419;EAS_AF=0.5724;AMR_AF=0.5187;AFR_AF=0.4841;EUR_AF=0.2376;SAS_AF=0.4969;AA=A|||;VT=SNP
15	84505879	rs56285320	G	A	100	PASS	AC=589;AF=0.117612;AN=5008;NS=2504;DP=12573;EAS_AF=0.0536;AMR_AF=0.0605;AFR_AF=0.053;EUR_AF=0.167;SAS_AF=0.2607;AA=G|||;VT=SNP
15	84506058	rs144816747	G	C	100	PASS	AC=63;AF=0.0125799;AN=5008;NS=2504;DP=11281;EAS_AF=0;AMR_AF=0.0245;AFR_AF=0.0015;EUR_AF=0.0417;SAS_AF=0.002;AA=G|||;VT=SNP
15	84506417	rs75340111	C	T	100	PASS	AC=63;AF=0.0125799;AN=5008;NS=2504;DP=12747;EAS_AF=0;AMR_AF=0.0245;AFR_AF=0.0015;EUR_AF=0.0417;SAS_AF=0.002;AA=C|||;VT=SNP
15	84506570	rs35104757	A	G	100	PASS	AC=613;AF=0.122404;AN=5008;NS=2504;DP=15291;EAS_AF=0.0308;AMR_AF=0.1556;AFR_AF=0.1316;EUR_AF=0.1918;SAS_AF=0.1094;AA=A|||;VT=SNP
15	84506757	rs61387269	C	A	100	PASS	AC=656;AF=0.13099;AN=5008;NS=2504;DP=17035;EAS_AF=0.3462;AMR_AF=0.0576;AFR_AF=0.0371;EUR_AF=0.1292;SAS_AF=0.09;AA=C|||;VT=SNP
15	84507075	rs12901128	C	T	100	PASS	AC=449;AF=0.0896565;AN=5008;NS=2504;DP=18454;EAS_AF=0.0308;AMR_AF=0.147;AFR_AF=0.0129;EUR_AF=0.1909;SAS_AF=0.1094;AA=C|||;VT=SNP
15	84508111	rs56298063	C	G	100	PASS	AC=658;AF=0.13139;AN=5008;NS=2504;DP=18100;EAS_AF=0.3472;AMR_AF=0.0576;AFR_AF=0.0371;EUR_AF=0.1292;SAS_AF=0.091;AA=C|||;VT=SNP
15	84508221	rs118134155	A	C	100	PASS	AC=25;AF=0.00499201;AN=5008;NS=2504;DP=19370;EAS_AF=0;AMR_AF=0.0072;AFR_AF=0;EUR_AF=0.0179;SAS_AF=0.002;AA=A|||;VT=SNP
15	84508486	rs150747082	G	C	100	PASS	AC=25;AF=0.00499201;AN=5008;NS=2504;DP=18991;EAS_AF=0;AMR_AF=0.0014;AFR_AF=0.0015;EUR_AF=0.0159;SAS_AF=0.0061;AA=G|||;VT=SNP
15	84508649	rs11632002	C	T	100	PASS	AC=451;AF=0.0900559;AN=5008;NS=2504;DP=19188;EAS_AF=0.0308;AMR_AF=0.147;AFR_AF=0.0129;EUR_AF=0.1928;SAS_AF=0.1094;AA=C|||;VT=SNP
15	84509165	rs72746969	A	G	100	PASS	AC=89;AF=0.0177716;AN=5008;NS=2504;DP=21882;EAS_AF=0;AMR_AF=0.0159;AFR_AF=0.0008;EUR_AF=0.0646;SAS_AF=0.0123;AA=A|||;VT=SNP
15	84509848	rs56295930	C	T	100	PASS	AC=528;AF=0.105431;AN=5008;NS=2504;DP=19577;EAS_AF=0.0536;AMR_AF=0.0605;AFR_AF=0.0106;EUR_AF=0.166;SAS_AF=0.2566;AA=C|||;VT=SNP
15	84510414	rs12917201	G	C	100	PASS	AC=452;AF=0.0902556;AN=5008;NS=2504;DP=14486;EAS_AF=0.0298;AMR_AF=0.147;AFR_AF=0.0129;EUR_AF=0.1928;SAS_AF=0.1115;AA=C|||;VT=SNP
15	84510731	rs59355989	G	A	100	PASS	AC=1628;AF=0.32508;AN=5008;NS=2504;DP=15984;EAS_AF=0.3383;AMR_AF=0.4784;AFR_AF=0.2625;EUR_AF=0.1938;SAS_AF=0.4223;AA=g|||;VT=SNP
15	84510894	rs72746971	A	C	100	PASS	AC=669;AF=0.133586;AN=5008;NS=2504;DP=17177;EAS_AF=0.3571;AMR_AF=0.0576;AFR_AF=0.0371;EUR_AF=0.1292;SAS_AF=0.092;AA=a|||;VT=SNP
15	84511206	rs28612730	C	T	100	PASS	AC=2123;AF=0.423922;AN=5008;NS=2504;DP=16346;EAS_AF=0.5585;AMR_AF=0.5115;AFR_AF=0.3669;EUR_AF=0.2366;SAS_AF=0.4928;AA=C|||;VT=SNP
15	84511323	rs12904106	C	T	100	PASS	AC=4468;AF=0.892173;AN=5008;NS=2504;DP=21710;EAS_AF=1;AMR_AF=0.8098;AFR_AF=0.9312;EUR_AF=0.7276;SAS_AF=0.956;AA=T|||;VT=SNP
15	84511393	rs57538494	G	A	100	PASS	AC=490;AF=0.0978435;AN=5008;NS=2504;DP=23485;EAS_AF=0.126;AMR_AF=0.2089;AFR_AF=0.059;EUR_AF=0.0954;SAS_AF=0.045;AA=G|||;VT=SNP
15	84512821	rs11634891	T	C	100	PASS	AC=452;AF=0.0902556;AN=5008;NS=2504;DP=21876;EAS_AF=0.0298;AMR_AF=0.147;AFR_AF=0.0129;EUR_AF=0.1928;SAS_AF=0.1115;AA=T|||;VT=SNP
15	84512912	rs4465575	A	G	100	PASS	AC=2309;AF=0.461062;AN=5008;NS=2504;DP=16309;EAS_AF=0.5595;AMR_AF=0.5202;AFR_AF=0.5023;EUR_AF=0.2366;SAS_AF=0.4928;AA=A|||;VT=SNP
15	84513494	rs10444972	G	A	100	PASS	AC=660;AF=0.131789;AN=5008;NS=2504;DP=21882;EAS_AF=0.3492;AMR_AF=0.0576;AFR_AF=0.0371;EUR_AF=0.1292;SAS_AF=0.091;AA=G|||;VT=SNP
15	84513686	rs10444974	A	G	100	PASS	AC=667;AF=0.133187;AN=5008;NS=2504;DP=21537;EAS_AF=0.3562;AMR_AF=0.0576;AFR_AF=0.0371;EUR_AF=0.1292;SAS_AF=0.091;AA=A|||;VT=SNP
15	84513904	rs145954503	C	T	100	PASS	AC=17;AF=0.00339457;AN=5008;NS=2504;DP=24756;EAS_AF=0;AMR_AF=0.0029;AFR_AF=0.0008;EUR_AF=0.0129;SAS_AF=0.001;AA=C|||;VT=SNP
15	84514290	rs7162542	C	G	100	PASS	AC=3722;AF=0.743211;AN=5008;NS=2504;DP=20169;EAS_AF=0.9464;AMR_AF=0.7378;AFR_AF=0.7648;EUR_AF=0.5606;SAS_AF=0.6963;AA=G|||;VT=SNP
15	84514534	rs56318004	C	A	100	PASS	AC=657;AF=0.13119;AN=5008;NS=2504;DP=18302;EAS_AF=0.3482;AMR_AF=0.0576;AFR_AF=0.0371;EUR_AF=0.1292;SAS_AF=0.089;AA=C|||;VT=SNP
15	84515351	rs12905564	G	C	100	PASS	AC=450;AF=0.0898562;AN=5008;NS=2504;DP=20090;EAS_AF=0.0298;AMR_AF=0.147;AFR_AF=0.0129;EUR_AF=0.1928;SAS_AF=0.1094;AA=G|||;VT=SNP
15	84515539	rs62025812	A	G	100	PASS	AC=450;AF=0.0898562;AN=5008;NS=2504;DP=20807;EAS_AF=0.0298;AMR_AF=0.147;AFR_AF=0.0129;EUR_AF=0.1928;SAS_AF=0.1094;AA=A|||;VT=SNP
15	84515575	rs4357909	A	G	100	PASS	AC=2514;AF=0.501997;AN=5008;NS=2504;DP=21453;EAS_AF=0.5685;AMR_AF=0.5288;AFR_AF=0.6415;EUR_AF=0.2376;SAS_AF=0.498;AA=A|||;VT=SNP
15	84515846	rs12591597	A	G	100	PASS	AC=394;AF=0.0786741;AN=5008;NS=2504;DP=21540;EAS_AF=0.2212;AMR_AF=0.0274;AFR_AF=0.0287;EUR_AF=0.0427;SAS_AF=0.0726;AA=A|||;VT=SNP
15	84515943	rs4523894	C	G	100	PASS	AC=276;AF=0.0551118;AN=5008;NS=2504;DP=22031;EAS_AF=0.0486;AMR_AF=0.1643;AFR_AF=0.003;EUR_AF=0.0765;SAS_AF=0.0327;AA=C|||;VT=SNP
15	84516142	rs12593996	C	G	100	PASS	AC=394;AF=0.0786741;AN=5008;NS=2504;DP=18915;EAS_AF=0.2212;AMR_AF=0.0274;AFR_AF=0.0287;EUR_AF=0.0427;SAS_AF=0.0726;AA=C|||;VT=SNP
15	84516169	rs67216966	T	C	100	PASS	AC=785;AF=0.156749;AN=5008;NS=2504;DP=19997;EAS_AF=0.0536;AMR_AF=0.072;AFR_AF=0.1974;EUR_AF=0.168;SAS_AF=0.2566;AA=T|||;VT=SNP
15	84516397	rs148381956	G	A	100	PASS	AC=252;AF=0.0503195;AN=5008;NS=2504;DP=16322;EAS_AF=0.004;AMR_AF=0.0072;AFR_AF=0.0023;EUR_AF=0.0338;SAS_AF=0.2106;AA=G|||;VT=SNP
15	84516904	rs11853949	A	G	100	PASS	AC=4468;AF=0.892173;AN=5008;NS=2504;DP=13419;EAS_AF=1;AMR_AF=0.8098;AFR_AF=0.9304;EUR_AF=0.7286;SAS_AF=0.956;AA=G|||;VT=SNP
15	84518020	rs5006997	A	G	100	PASS	AC=2306;AF=0.460463;AN=5008;NS=2504;DP=18470;EAS_AF=0.5585;AMR_AF=0.5202;AFR_AF=0.4977;EUR_AF=0.2376;SAS_AF=0.4959;AA=A|||;VT=SNP
15	84518711	rs72746976	A	C	100	PASS	AC=668;AF=0.133387;AN=5008;NS=2504;DP=17713;EAS_AF=0.3571;AMR_AF=0.0576;AFR_AF=0.0371;EUR_AF=0.1282;SAS_AF=0.092;AA=A|||;VT=SNP
15	84518840	rs28544951	C	T	100	PASS	AC=1635;AF=0.326478;AN=5008;NS=2504;DP=16498;EAS_AF=0.3393;AMR_AF=0.4784;AFR_AF=0.2655;EUR_AF=0.1958;SAS_AF=0.4223;AA=C|||;VT=SNP
15	84519340	rs12591251	C	T	100	PASS	AC=389;AF=0.0776757;AN=5008;NS=2504;DP=12737;EAS_AF=0.2192;AMR_AF=0.0274;AFR_AF=0.0272;EUR_AF=0.0427;SAS_AF=0.0716;AA=C|||;VT=SNP
15	84519637	rs35651801	T	C	100	PASS	AC=450;AF=0.0898562;AN=5008;NS=2504;DP=16942;EAS_AF=0.0298;AMR_AF=0.147;AFR_AF=0.0129;EUR_AF=0.1928;SAS_AF=0.1094;AA=T|||;VT=SNP
15	84519770	rs12902891	G	T	100	PASS	AC=60;AF=0.0119808;AN=5008;NS=2504;DP=18901;EAS_AF=0;AMR_AF=0.0101;AFR_AF=0.0023;EUR_AF=0.0109;SAS_AF=0.0399;AA=G|||;VT=SNP
15	84521398	rs6602997	C	T	100	PASS	AC=4467;AF=0.891973;AN=5008;NS=2504;DP=16597;EAS_AF=1;AMR_AF=0.8098;AFR_AF=0.9304;EUR_AF=0.7276;SAS_AF=0.956;AA=T|||;VT=SNP
15	84522473	rs12901568	T	C	100	PASS	AC=450;AF=0.0898562;AN=5008;NS=2504;DP=15584;EAS_AF=0.0298;AMR_AF=0.147;AFR_AF=0.0129;EUR_AF=0.1928;SAS_AF=0.1094;AA=T|||;VT=SNP
15	84522559	rs10906981	G	A	100	PASS	AC=1688;AF=0.337061;AN=5008;NS=2504;DP=15361;EAS_AF=0.3433;AMR_AF=0.4813;AFR_AF=0.3011;EUR_AF=0.1958;SAS_AF=0.4223;AA=G|||;VT=SNP
15	84522755	rs1383484	C	T	100	PASS	AC=2171;AF=0.433506;AN=5008;NS=2504;DP=14911;EAS_AF=0.5595;AMR_AF=0.5144;AFR_AF=0.3986;EUR_AF=0.2376;SAS_AF=0.4949;AA=C|||;VT=SNP
15	84523077	rs117560869	G	A	100	PASS	AC=44;AF=0.00878594;AN=5008;NS=2504;DP=18678;EAS_AF=0;AMR_AF=0.0216;AFR_AF=0.0008;EUR_AF=0.0239;SAS_AF=0.0041;AA=G|||;VT=SNP
15	84524879	rs74199046	T	C	100	PASS	AC=391;AF=0.0780751;AN=5008;NS=2504;DP=18314;EAS_AF=0.2192;AMR_AF=0.0274;AFR_AF=0.0272;EUR_AF=0.0427;SAS_AF=0.0736;AA=T|||;VT=SNP
15	84525496	rs60699858	C	T	100	PASS	AC=658;AF=0.13139;AN=5008;NS=2504;DP=19873;EAS_AF=0.3482;AMR_AF=0.0576;AFR_AF=0.0371;EUR_AF=0.1282;SAS_AF=0.091;AA=C|||;VT=SNP
15	84527249	rs113371795	C	T	100	PASS	AC=38;AF=0.00758786;AN=5008;NS=2504;DP=16603;EAS_AF=0;AMR_AF=0.013;AFR_AF=0.0008;EUR_AF=0.0219;SAS_AF=0.0061;AA=T|||;VT=SNP
15	84527364	rs113038464	A	G	100	PASS	AC=665;AF=0.132788;AN=5008;NS=2504;DP=17011;EAS_AF=0.3552;AMR_AF=0.0576;AFR_AF=0.0371;EUR_AF=0.1282;SAS_AF=0.091;AA=A|||;VT=SNP
15	84527793	rs117825563	G	A	100	PASS	AC=27;AF=0.00539137;AN=5008;NS=2504;DP=19127;EAS_AF=0;AMR_AF=0.0072;AFR_AF=0;EUR_AF=0.0209;SAS_AF=0.001;AA=G|||;VT=SNP
15	84528059	rs72746979	T	C	100	PASS	AC=665;AF=0.132788;AN=5008;NS=2504;DP=20720;EAS_AF=0.3552;AMR_AF=0.0576;AFR_AF=0.0371;EUR_AF=0.1282;SAS_AF=0.091;AA=T|||;VT=SNP
15	84528165	rs35340858	G	T	100	PASS	AC=389;AF=0.0776757;AN=5008;NS=2504;DP=19089;EAS_AF=0.2173;AMR_AF=0.0274;AFR_AF=0.0287;EUR_AF=0.0417;SAS_AF=0.0726;AA=G|||;VT=SNP
15	84528745	rs72746980	T	A	100	PASS	AC=658;AF=0.13139;AN=5008;NS=2504;DP=15998;EAS_AF=0.3482;AMR_AF=0.0576;AFR_AF=0.0371;EUR_AF=0.1282;SAS_AF=0.091;AA=T|||;VT=SNP
15	84528777	rs143895995	A	G	100	PASS	AC=48;AF=0.00958466;AN=5008;NS=2504;DP=17890;EAS_AF=0;AMR_AF=0.0115;AFR_AF=0;EUR_AF=0.0139;SAS_AF=0.0266;AA=A|||;VT=SNP
15	84529084	rs7167818	C	T	100	PASS	AC=4215;AF=0.841653;AN=5008;NS=2504;DP=17654;EAS_AF=0.9464;AMR_AF=0.9222;AFR_AF=0.8351;EUR_AF=0.827;SAS_AF=0.7004;AA=T|||;VT=SNP
15	84529563	rs11636302	G	A	100	PASS	AC=4467;AF=0.891973;AN=5008;NS=2504;DP=18066;EAS_AF=0.9474;AMR_AF=0.9366;AFR_AF=0.9894;EUR_AF=0.827;SAS_AF=0.7382;AA=A|||;VT=SNP
15	84529805	rs147012643	G	A	100	PASS	AC=78;AF=0.0155751;AN=5008;NS=2504;DP=20903;EAS_AF=0;AMR_AF=0.0317;AFR_AF=0.0008;EUR_AF=0.0437;SAS_AF=0.0112;AA=G|||;VT=SNP
15	84530707	rs144445636	C	T	100	PASS	AC=223;AF=0.0445288;AN=5008;NS=2504;DP=17468;EAS_AF=0.003;AMR_AF=0.0418;AFR_AF=0.0023;EUR_AF=0.1203;SAS_AF=0.0685;AA=C|||;VT=SNP
15	84530718	rs141267968	C	T	100	PASS	AC=387;AF=0.0772764;AN=5008;NS=2504;DP=17186;EAS_AF=0.2153;AMR_AF=0.0274;AFR_AF=0.0287;EUR_AF=0.0417;SAS_AF=0.0726;AA=C|||;VT=SNP
15	84531018	rs147787259	G	A	100	PASS	AC=448;AF=0.0894569;AN=5008;NS=2504;DP=19902;EAS_AF=0.0288;AMR_AF=0.147;AFR_AF=0.0129;EUR_AF=0.1918;SAS_AF=0.1094;AA=G|||;VT=SNP
15	84531131	rs55876638	G	A	100	PASS	AC=533;AF=0.10643;AN=5008;NS=2504;DP=18049;EAS_AF=0;AMR_AF=0.1873;AFR_AF=0.0688;EUR_AF=0.2674;SAS_AF=0.044;AA=G|||;VT=SNP
15	84531332	rs12915913	G	A	100	PASS	AC=450;AF=0.0898562;AN=5008;NS=2504;DP=18389;EAS_AF=0.0288;AMR_AF=0.147;AFR_AF=0.0144;EUR_AF=0.1918;SAS_AF=0.1094;AA=G|||;VT=SNP
15	84532781	rs141978916	C	T	100	PASS	AC=448;AF=0.0894569;AN=5008;NS=2504;DP=19393;EAS_AF=0.0288;AMR_AF=0.147;AFR_AF=0.0129;EUR_AF=0.1918;SAS_AF=0.1094;AA=C|||;VT=SNP
15	84533884	rs139384603	G	A	100	PASS	AC=449;AF=0.0896565;AN=5008;NS=2504;DP=19726;EAS_AF=0.0298;AMR_AF=0.147;AFR_AF=0.0129;EUR_AF=0.1918;SAS_AF=0.1094;AA=G|||;VT=SNP
15	84534029	rs7182380	T	G	100	PASS	AC=2354;AF=0.470048;AN=5008;NS=2504;DP=19896;EAS_AF=0.5595;AMR_AF=0.5231;AFR_AF=0.5333;EUR_AF=0.2376;SAS_AF=0.4939;AA=T|||;VT=SNP
15	84535151	rs11259922	C	T	100	PASS	AC=2709;AF=0.540935;AN=5008;NS=2504;DP=20831;EAS_AF=0.5595;AMR_AF=0.5403;AFR_AF=0.7927;EUR_AF=0.2396;SAS_AF=0.4918;AA=C|||;VT=SNP
15	84535561	rs34906504	A	G	100	PASS	AC=14;AF=0.00279553;AN=5008;NS=2504;DP=17381;EAS_AF=0;AMR_AF=0.0072;AFR_AF=0.0015;EUR_AF=0.006;SAS_AF=0.001;AA=A|||;VT=SNP
15	84535704	rs11259923	A	G	100	PASS	AC=1692;AF=0.337859;AN=5008;NS=2504;DP=15441;EAS_AF=0.3403;AMR_AF=0.4813;AFR_AF=0.3048;EUR_AF=0.1958;SAS_AF=0.4243;AA=A|||;VT=SNP
15	84536035	rs72746981	A	G	100	PASS	AC=60;AF=0.0119808;AN=5008;NS=2504;DP=17334;EAS_AF=0;AMR_AF=0.0187;AFR_AF=0.0008;EUR_AF=0.0308;SAS_AF=0.0153;AA=A|||;VT=SNP
15	84536999	rs4842918	T	C	100	PASS	AC=730;AF=0.145767;AN=5008;NS=2504;DP=19158;EAS_AF=0.001;AMR_AF=0.1974;AFR_AF=0.2095;EUR_AF=0.2684;SAS_AF=0.046;AA=C|||;VT=SNP
15	84537216	rs12900183	G	A	100	PASS	AC=450;AF=0.0898562;AN=5008;NS=2504;DP=18810;EAS_AF=0.0317;AMR_AF=0.147;AFR_AF=0.0129;EUR_AF=0.1909;SAS_AF=0.1094;AA=G|||;VT=SNP
15	84537241	rs12901281	C	A	100	PASS	AC=450;AF=0.0898562;AN=5008;NS=2504;DP=17757;EAS_AF=0.0298;AMR_AF=0.1542;AFR_AF=0.0129;EUR_AF=0.1879;SAS_AF=0.1094;AA=c|||;VT=SNP
15	84537515	rs77298919	A	G	100	PASS	AC=879;AF=0.175519;AN=5008;NS=2504;DP=22032;EAS_AF=0.2083;AMR_AF=0.2262;AFR_AF=0.034;EUR_AF=0.0974;SAS_AF=0.3773;AA=A|||;VT=SNP
15	84537626	rs17158593	A	C	100	PASS	AC=1108;AF=0.221246;AN=5008;NS=2504;DP=18554;EAS_AF=0.3552;AMR_AF=0.0836;AFR_AF=0.3585;EUR_AF=0.1302;SAS_AF=0.089;AA=A|||;VT=SNP
15	84538032	rs1871731	A	G	100	PASS	AC=1744;AF=0.348243;AN=5008;NS=2504;DP=20720;EAS_AF=0.3393;AMR_AF=0.4813;AFR_AF=0.3427;EUR_AF=0.1988;SAS_AF=0.4243;AA=A|||;VT=SNP
15	84538132	rs76380397	G	A	100	PASS	AC=873;AF=0.174321;AN=5008;NS=2504;DP=19608;EAS_AF=0.2044;AMR_AF=0.2435;AFR_AF=0.0272;EUR_AF=0.0964;SAS_AF=0.3732;AA=G|||;VT=SNP
15	84538645	rs28645965	G	A	100	PASS	AC=1720;AF=0.34345;AN=5008;NS=2504;DP=16675;EAS_AF=0.3363;AMR_AF=0.4813;AFR_AF=0.329;EUR_AF=0.1978;SAS_AF=0.4223;AA=G|||;VT=SNP
15	84538711	rs28545666	G	C	100	PASS	AC=1721;AF=0.34365;AN=5008;NS=2504;DP=18294;EAS_AF=0.3363;AMR_AF=0.4813;AFR_AF=0.3298;EUR_AF=0.1978;SAS_AF=0.4223;AA=G|||;VT=SNP
15	84538914	rs62025822	G	A	100	PASS	AC=591;AF=0.118011;AN=5008;NS=2504;DP=18275;EAS_AF=0;AMR_AF=0.1859;AFR_AF=0.1142;EUR_AF=0.2664;SAS_AF=0.044;AA=G|||;VT=SNP
15	84539006	rs147523140	A	G	100	PASS	AC=17;AF=0.00339457;AN=5008;NS=2504;DP=16786;EAS_AF=0;AMR_AF=0.0029;AFR_AF=0.0008;EUR_AF=0.0129;SAS_AF=0.001;AA=A|||;VT=SNP
15	84539255	rs55839613	T	C	100	PASS	AC=594;AF=0.11861;AN=5008;NS=2504;DP=16553;EAS_AF=0;AMR_AF=0.1873;AFR_AF=0.1142;EUR_AF=0.2684;SAS_AF=0.044;AA=T|||;VT=SNP
15	84539279	rs56159777	A	G	100	PASS	AC=590;AF=0.117812;AN=5008;NS=2504;DP=15873;EAS_AF=0;AMR_AF=0.1859;AFR_AF=0.1135;EUR_AF=0.2664;SAS_AF=0.044;AA=A|||;VT=SNP
15	84539420	rs4842919	G	T	100	PASS	AC=590;AF=0.117812;AN=5008;NS=2504;DP=16566;EAS_AF=0;AMR_AF=0.1859;AFR_AF=0.1135;EUR_AF=0.2664;SAS_AF=0.044;AA=T|||;VT=SNP
15	84539424	rs4842920	G	T	100	PASS	AC=590;AF=0.117812;AN=5008;NS=2504;DP=16640;EAS_AF=0;AMR_AF=0.1859;AFR_AF=0.1135;EUR_AF=0.2664;SAS_AF=0.044;AA=G|||;VT=SNP
15	84539476	rs17158590	T	C	100	PASS	AC=951;AF=0.189896;AN=5008;NS=2504;DP=17445;EAS_AF=0.3552;AMR_AF=0.0735;AFR_AF=0.2648;EUR_AF=0.1302;SAS_AF=0.0624;AA=T|||;VT=SNP
15	84539619	rs4144691	C	G	100	PASS	AC=4044;AF=0.807508;AN=5008;NS=2504;DP=15806;EAS_AF=0.7232;AMR_AF=0.9078;AFR_AF=0.9629;EUR_AF=0.7833;SAS_AF=0.638;AA=G|||;VT=SNP;EX_TARGET
15	84540163	rs4572348	A	G	100	PASS	AC=709;AF=0.141573;AN=5008;NS=2504;DP=20847;EAS_AF=0;AMR_AF=0.1974;AFR_AF=0.1974;EUR_AF=0.2664;SAS_AF=0.044;AA=a|||;VT=SNP
15	84540321	rs146178094	C	G	100	PASS	AC=17;AF=0.00339457;AN=5008;NS=2504;DP=19928;EAS_AF=0;AMR_AF=0.0029;AFR_AF=0.0008;EUR_AF=0.0129;SAS_AF=0.001;AA=C|||;VT=SNP
15	84540603	rs61267560	T	C	100	PASS	AC=772;AF=0.154153;AN=5008;NS=2504;DP=20973;EAS_AF=0.3462;AMR_AF=0.062;AFR_AF=0.1422;EUR_AF=0.1302;SAS_AF=0.0624;AA=T|||;VT=SNP
15	84540651	rs4842837	A	G	100	PASS	AC=450;AF=0.0898562;AN=5008;NS=2504;DP=18788;EAS_AF=0.0298;AMR_AF=0.1542;AFR_AF=0.0129;EUR_AF=0.1879;SAS_AF=0.1094;AA=A|||;VT=SNP
15	84540729	rs58316347	C	A	100	PASS	AC=731;AF=0.145966;AN=5008;NS=2504;DP=18196;EAS_AF=0.3452;AMR_AF=0.062;AFR_AF=0.112;EUR_AF=0.1302;SAS_AF=0.0624;AA=C|||;VT=SNP
15	84541037	rs62025825	C	T	100	PASS	AC=585;AF=0.116813;AN=5008;NS=2504;DP=17952;EAS_AF=0;AMR_AF=0.1859;AFR_AF=0.1112;EUR_AF=0.2644;SAS_AF=0.044;AA=C|||;VT=SNP
15	84541117	rs149090251	T	C	100	PASS	AC=9;AF=0.00179712;AN=5008;NS=2504;DP=17806;EAS_AF=0;AMR_AF=0.0029;AFR_AF=0;EUR_AF=0.007;SAS_AF=0;AA=T|||;VT=SNP
15	84541379	rs1480826	C	G	100	PASS	AC=2170;AF=0.433307;AN=5008;NS=2504;DP=15172;EAS_AF=0.3879;AMR_AF=0.4597;AFR_AF=0.5053;EUR_AF=0.4195;SAS_AF=0.3783;AA=C|||;VT=SNP
15	84541598	rs62025827	G	A	100	PASS	AC=664;AF=0.132588;AN=5008;NS=2504;DP=13606;EAS_AF=0;AMR_AF=0.1974;AFR_AF=0.1354;EUR_AF=0.3002;SAS_AF=0.047;AA=A|||;VT=SNP
15	84541888	rs146451792	C	A	100	PASS	AC=77;AF=0.0153754;AN=5008;NS=2504;DP=9976;EAS_AF=0;AMR_AF=0.0159;AFR_AF=0.0015;EUR_AF=0.0507;SAS_AF=0.0133;AA=C|||;VT=SNP
15	84542688	rs10459761	C	A	100	PASS	AC=3593;AF=0.717452;AN=5008;NS=2504;DP=16178;EAS_AF=0.5813;AMR_AF=0.8905;AFR_AF=0.7882;EUR_AF=0.7465;SAS_AF=0.6094;AA=A|||;VT=SNP
15	84543521	rs12900671	T	C	100	PASS	AC=3600;AF=0.71885;AN=5008;NS=2504;DP=16698;EAS_AF=0.5853;AMR_AF=0.8905;AFR_AF=0.7882;EUR_AF=0.7475;SAS_AF=0.6115;AA=C|||;VT=SNP
15	84543615	rs12914477	G	A	100	PASS	AC=508;AF=0.101438;AN=5008;NS=2504;DP=16702;EAS_AF=0.0357;AMR_AF=0.1686;AFR_AF=0.0204;EUR_AF=0.2137;SAS_AF=0.1155;AA=G|||;VT=SNP
15	84543643	rs79548879	T	C	100	PASS	AC=72;AF=0.014377;AN=5008;NS=2504;DP=16315;EAS_AF=0;AMR_AF=0.0259;AFR_AF=0.0045;EUR_AF=0.0457;SAS_AF=0.002;AA=T|||;VT=SNP
15	84543667	rs62025830	C	T	100	PASS	AC=666;AF=0.132987;AN=5008;NS=2504;DP=15796;EAS_AF=0;AMR_AF=0.1974;AFR_AF=0.1354;EUR_AF=0.3022;SAS_AF=0.047;AA=C|||;VT=SNP
15	84543668	rs7177951	G	A	100	PASS	AC=549;AF=0.109625;AN=5008;NS=2504;DP=15721;EAS_AF=0.3542;AMR_AF=0.0303;AFR_AF=0.0333;EUR_AF=0.0477;SAS_AF=0.0808;AA=g|||;VT=SNP
15	84543685	rs28640918	A	G	100	PASS	AC=2398;AF=0.478834;AN=5008;NS=2504;DP=15115;EAS_AF=0.5635;AMR_AF=0.5231;AFR_AF=0.5318;EUR_AF=0.2296;SAS_AF=0.545;AA=A|||;VT=SNP
15	84544614	rs4321166	A	T	100	PASS	AC=1058;AF=0.211262;AN=5008;NS=2504;DP=16885;EAS_AF=0.0298;AMR_AF=0.3401;AFR_AF=0.1415;EUR_AF=0.4523;SAS_AF=0.1534;AA=T|||;VT=SNP
15	84545561	rs146037616	A	G	100	PASS	AC=24;AF=0.00479233;AN=5008;NS=2504;DP=17853;EAS_AF=0;AMR_AF=0.0014;AFR_AF=0.0008;EUR_AF=0.0159;SAS_AF=0.0061;AA=A|||;VT=SNP
15	84545685	rs62025831	T	C	100	PASS	AC=590;AF=0.117812;AN=5008;NS=2504;DP=18215;EAS_AF=0;AMR_AF=0.1859;AFR_AF=0.1142;EUR_AF=0.2654;SAS_AF=0.044;AA=C|||;VT=SNP
15	84545716	rs12901364	C	T	100	PASS	AC=4037;AF=0.80611;AN=5008;NS=2504;DP=17404;EAS_AF=0.7202;AMR_AF=0.9078;AFR_AF=0.9614;EUR_AF=0.7823;SAS_AF=0.637;AA=T|||;VT=SNP
15	84545802	rs12900443	G	T	100	PASS	AC=3850;AF=0.76877;AN=5008;NS=2504;DP=18369;EAS_AF=0.7202;AMR_AF=0.8991;AFR_AF=0.8253;EUR_AF=0.7813;SAS_AF=0.637;AA=T|||;VT=SNP
15	84546412	rs28728297	T	A	100	PASS	AC=1800;AF=0.359425;AN=5008;NS=2504;DP=17047;EAS_AF=0.3472;AMR_AF=0.4827;AFR_AF=0.3782;EUR_AF=0.1998;SAS_AF=0.4233;AA=T|||;VT=SNP
15	84546413	rs28578450	C	A	100	PASS	AC=1800;AF=0.359425;AN=5008;NS=2504;DP=17048;EAS_AF=0.3472;AMR_AF=0.4827;AFR_AF=0.3782;EUR_AF=0.1998;SAS_AF=0.4233;AA=C|||;VT=SNP
15	84546421	rs12902486	C	G	100	PASS	AC=450;AF=0.0898562;AN=5008;NS=2504;DP=17080;EAS_AF=0.0298;AMR_AF=0.1542;AFR_AF=0.0129;EUR_AF=0.1879;SAS_AF=0.1094;AA=C|||;VT=SNP
15	84546461	rs1480820	T	C	100	PASS	AC=4430;AF=0.884585;AN=5008;NS=2504;DP=16973;EAS_AF=0.9444;AMR_AF=0.9352;AFR_AF=0.9879;EUR_AF=0.8241;SAS_AF=0.7096;AA=C|||;VT=SNP
15	84546721	rs12907471	A	G	100	PASS	AC=449;AF=0.0896565;AN=5008;NS=2504;DP=13815;EAS_AF=0.0298;AMR_AF=0.1542;AFR_AF=0.0121;EUR_AF=0.1879;SAS_AF=0.1094;AA=A|||;VT=SNP
15	84546839	rs7170165	A	G	100	PASS	AC=2364;AF=0.472045;AN=5008;NS=2504;DP=13145;EAS_AF=0.376;AMR_AF=0.6369;AFR_AF=0.4773;EUR_AF=0.3887;SAS_AF=0.5327;AA=A|||;VT=SNP
15	84547222	rs1812707	C	T	100	PASS	AC=3449;AF=0.688698;AN=5008;NS=2504;DP=13973;EAS_AF=0.7222;AMR_AF=0.7219;AFR_AF=0.8472;EUR_AF=0.5179;SAS_AF=0.592;AA=C|||;VT=SNP
15	84548492	rs117014146	C	T	100	PASS	AC=17;AF=0.00339457;AN=5008;NS=2504;DP=17879;EAS_AF=0;AMR_AF=0.0058;AFR_AF=0;EUR_AF=0.0129;SAS_AF=0;AA=C|||;VT=SNP
15	84548746	rs7182563	A	G	100	PASS	AC=3456;AF=0.690096;AN=5008;NS=2504;DP=20778;EAS_AF=0.7222;AMR_AF=0.7219;AFR_AF=0.8495;EUR_AF=0.5179;SAS_AF=0.5961;AA=G|||;VT=SNP
15	84548980	rs11629657	C	G	100	PASS	AC=3454;AF=0.689696;AN=5008;NS=2504;DP=19055;EAS_AF=0.7222;AMR_AF=0.7219;AFR_AF=0.8487;EUR_AF=0.5169;SAS_AF=0.5961;AA=C|||;VT=SNP
15	84549428	rs7181926	G	C	100	PASS	AC=3449;AF=0.688698;AN=5008;NS=2504;DP=16552;EAS_AF=0.7192;AMR_AF=0.7219;AFR_AF=0.8487;EUR_AF=0.5169;SAS_AF=0.5941;AA=G|||;VT=SNP
15	84549636	rs72746989	T	C	100	PASS	AC=81;AF=0.0161741;AN=5008;NS=2504;DP=16093;EAS_AF=0;AMR_AF=0.0216;AFR_AF=0.0008;EUR_AF=0.0477;SAS_AF=0.0174;AA=T|||;VT=SNP
15	84550480	rs2086441	G	A	100	PASS	AC=1880;AF=0.375399;AN=5008;NS=2504;DP=17785;EAS_AF=0.3294;AMR_AF=0.4841;AFR_AF=0.4561;EUR_AF=0.1978;SAS_AF=0.4192;AA=G|||;VT=SNP
15	84550628	rs12904215	G	A	100	PASS	AC=450;AF=0.0898562;AN=5008;NS=2504;DP=16331;EAS_AF=0.0298;AMR_AF=0.1542;AFR_AF=0.0129;EUR_AF=0.1869;SAS_AF=0.1104;AA=G|||;VT=SNP
15	84550831	rs61371724	C	G	100	PASS	AC=643;AF=0.128395;AN=5008;NS=2504;DP=15978;EAS_AF=0.3601;AMR_AF=0.0576;AFR_AF=0.0363;EUR_AF=0.1302;SAS_AF=0.0624;AA=C|||;VT=SNP
15	84550867	rs28712829	C	T	100	PASS	AC=1744;AF=0.348243;AN=5008;NS=2504;DP=16299;EAS_AF=0.3294;AMR_AF=0.4813;AFR_AF=0.3563;EUR_AF=0.1968;SAS_AF=0.4182;AA=C|||;VT=SNP
15	84551395	rs967374	C	T	100	PASS	AC=4031;AF=0.804912;AN=5008;NS=2504;DP=16471;EAS_AF=0.7183;AMR_AF=0.9049;AFR_AF=0.9614;EUR_AF=0.7823;SAS_AF=0.635;AA=T|||;VT=SNP
15	84551711	rs7179241	A	G	100	PASS	AC=1658;AF=0.33107;AN=5008;NS=2504;DP=10916;EAS_AF=0.3294;AMR_AF=0.4741;AFR_AF=0.2927;EUR_AF=0.1968;SAS_AF=0.4213;AA=A|||;VT=SNP
15	84551894	rs6603000	C	T	100	PASS	AC=3444;AF=0.6877;AN=5008;NS=2504;DP=7670;EAS_AF=0.7183;AMR_AF=0.7205;AFR_AF=0.8487;EUR_AF=0.5159;SAS_AF=0.592;AA=T|||;VT=SNP
15	84552494	rs12916223	C	T	100	PASS	AC=3446;AF=0.688099;AN=5008;NS=2504;DP=13593;EAS_AF=0.7192;AMR_AF=0.7219;AFR_AF=0.8487;EUR_AF=0.5159;SAS_AF=0.592;AA=C|||;VT=SNP
15	84552504	rs72746991	G	T	100	PASS	AC=47;AF=0.00938498;AN=5008;NS=2504;DP=13592;EAS_AF=0;AMR_AF=0.0144;AFR_AF=0.0008;EUR_AF=0.0328;SAS_AF=0.0031;AA=G|||;VT=SNP
15	84552515	rs62025854	G	T	100	PASS	AC=529;AF=0.105631;AN=5008;NS=2504;DP=13995;EAS_AF=0;AMR_AF=0.1859;AFR_AF=0.0681;EUR_AF=0.2654;SAS_AF=0.044;AA=G|||;VT=SNP
15	84552843	rs28801104	C	T	100	PASS	AC=3446;AF=0.688099;AN=5008;NS=2504;DP=14116;EAS_AF=0.7192;AMR_AF=0.7219;AFR_AF=0.8487;EUR_AF=0.5159;SAS_AF=0.592;AA=C|||;VT=SNP
15	84553066	rs12900412	G	A	100	PASS	AC=3446;AF=0.688099;AN=5008;NS=2504;DP=15100;EAS_AF=0.7192;AMR_AF=0.7219;AFR_AF=0.8487;EUR_AF=0.5159;SAS_AF=0.592;AA=A|||;VT=SNP
15	84553414	rs72746992	G	T	100	PASS	AC=643;AF=0.128395;AN=5008;NS=2504;DP=17055;EAS_AF=0.3601;AMR_AF=0.0576;AFR_AF=0.0363;EUR_AF=0.1302;SAS_AF=0.0624;AA=G|||;VT=SNP
15	84553558	rs10220741	G	A	100	PASS	AC=4432;AF=0.884984;AN=5008;NS=2504;DP=16747;EAS_AF=0.9444;AMR_AF=0.9352;AFR_AF=0.9879;EUR_AF=0.825;SAS_AF=0.7106;AA=A|||;VT=SNP
15	84553623	rs12907220	T	A	100	PASS	AC=86;AF=0.0171725;AN=5008;NS=2504;DP=17885;EAS_AF=0;AMR_AF=0.0331;AFR_AF=0.0008;EUR_AF=0.0557;SAS_AF=0.0061;AA=T|||;VT=SNP
15	84554012	rs112182320	A	G	100	PASS	AC=88;AF=0.0175719;AN=5008;NS=2504;DP=19078;EAS_AF=0;AMR_AF=0.0159;AFR_AF=0.0008;EUR_AF=0.0636;SAS_AF=0.0123;AA=a|||;VT=SNP
15	84554018	rs8028931	G	C	100	PASS	AC=4031;AF=0.804912;AN=5008;NS=2504;DP=19023;EAS_AF=0.7192;AMR_AF=0.9078;AFR_AF=0.9584;EUR_AF=0.7823;SAS_AF=0.636;AA=C|||;VT=SNP
15	84554117	rs17158579	A	G	100	PASS	AC=644;AF=0.128594;AN=5008;NS=2504;DP=19953;EAS_AF=0.3611;AMR_AF=0.0576;AFR_AF=0.0363;EUR_AF=0.1302;SAS_AF=0.0624;AA=A|||;VT=SNP
15	84554677	rs1812494	C	T	100	PASS	AC=4432;AF=0.884984;AN=5008;NS=2504;DP=18560;EAS_AF=0.9444;AMR_AF=0.9352;AFR_AF=0.9879;EUR_AF=0.825;SAS_AF=0.7106;AA=T|||;VT=SNP
15	84554737	rs144623446	A	C	100	PASS	AC=15;AF=0.00299521;AN=5008;NS=2504;DP=19622;EAS_AF=0;AMR_AF=0.0058;AFR_AF=0;EUR_AF=0.0109;SAS_AF=0;AA=A|||;VT=SNP
15	84555391	rs68014551	A	T	100	PASS	AC=954;AF=0.190495;AN=5008;NS=2504;DP=20266;EAS_AF=0.3601;AMR_AF=0.0735;AFR_AF=0.2625;EUR_AF=0.1312;SAS_AF=0.0624;AA=A|||;VT=SNP
15	84555752	rs11637095	A	G	100	PASS	AC=450;AF=0.0898562;AN=5008;NS=2504;DP=19225;EAS_AF=0.0298;AMR_AF=0.1542;AFR_AF=0.0136;EUR_AF=0.1869;SAS_AF=0.1094;AA=A|||;VT=SNP
15	84556104	rs2170261	G	A	100	PASS	AC=4031;AF=0.804912;AN=5008;NS=2504;DP=18180;EAS_AF=0.7192;AMR_AF=0.9078;AFR_AF=0.9584;EUR_AF=0.7823;SAS_AF=0.636;AA=A|||;VT=SNP
15	84556291	rs72746993	G	T	100	PASS	AC=53;AF=0.0105831;AN=5008;NS=2504;DP=19422;EAS_AF=0;AMR_AF=0.0173;AFR_AF=0.0008;EUR_AF=0.0298;SAS_AF=0.0102;AA=G|||;VT=SNP
15	84556623	rs4842921	G	A	100	PASS	AC=2341;AF=0.467452;AN=5008;NS=2504;DP=18265;EAS_AF=0.3591;AMR_AF=0.6369;AFR_AF=0.4781;EUR_AF=0.3847;SAS_AF=0.5297;AA=A|||;VT=SNP
15	84556739	rs4468570	A	T	100	PASS	AC=4033;AF=0.805312;AN=5008;NS=2504;DP=19974;EAS_AF=0.7192;AMR_AF=0.9078;AFR_AF=0.9599;EUR_AF=0.7823;SAS_AF=0.636;AA=T|||;VT=SNP
15	84557113	rs12912911	G	T	100	PASS	AC=451;AF=0.0900559;AN=5008;NS=2504;DP=17868;EAS_AF=0.0298;AMR_AF=0.1556;AFR_AF=0.0129;EUR_AF=0.1869;SAS_AF=0.1104;AA=G|||;VT=SNP
15	84557450	rs17296856	A	C	100	PASS	AC=528;AF=0.105431;AN=5008;NS=2504;DP=19061;EAS_AF=0;AMR_AF=0.1859;AFR_AF=0.0681;EUR_AF=0.2644;SAS_AF=0.044;AA=A|||;VT=SNP
15	84557676	rs2401171	T	G	100	PASS	AC=3452;AF=0.689297;AN=5008;NS=2504;DP=19947;EAS_AF=0.7192;AMR_AF=0.7219;AFR_AF=0.851;EUR_AF=0.5169;SAS_AF=0.5941;AA=G|||;VT=SNP
15	84558653	rs12591488	A	G	100	PASS	AC=399;AF=0.0796725;AN=5008;NS=2504;DP=18524;EAS_AF=0.2272;AMR_AF=0.0274;AFR_AF=0.0272;EUR_AF=0.0427;SAS_AF=0.0736;AA=A|||;VT=SNP
15	84558676	rs28705374	A	G	100	PASS	AC=1352;AF=0.269968;AN=5008;NS=2504;DP=18940;EAS_AF=0.1627;AMR_AF=0.2709;AFR_AF=0.4985;EUR_AF=0.1412;SAS_AF=0.2035;AA=A|||;VT=SNP
15	84558701	rs12592484	T	C	100	PASS	AC=399;AF=0.0796725;AN=5008;NS=2504;DP=18513;EAS_AF=0.2272;AMR_AF=0.0274;AFR_AF=0.0272;EUR_AF=0.0427;SAS_AF=0.0736;AA=T|||;VT=SNP
15	84560692	rs4842922	C	T	100	PASS	AC=435;AF=0.086861;AN=5008;NS=2504;DP=16651;EAS_AF=0.0308;AMR_AF=0.1484;AFR_AF=0.0121;EUR_AF=0.1779;SAS_AF=0.1084;AA=C|||;VT=SNP
15	84560716	rs57548773	C	T	100	PASS	AC=342;AF=0.0682907;AN=5008;NS=2504;DP=16592;EAS_AF=0;AMR_AF=0.0965;AFR_AF=0.062;EUR_AF=0.163;SAS_AF=0.0297;AA=C|||;VT=SNP
15	84561879	rs899927	C	T	100	PASS	AC=2921;AF=0.583267;AN=5008;NS=2504;DP=18042;EAS_AF=0.6885;AMR_AF=0.5605;AFR_AF=0.7897;EUR_AF=0.3241;SAS_AF=0.4785;AA=T|||;VT=SNP
15	84562603	rs62025857	C	G	100	PASS	AC=347;AF=0.0692891;AN=5008;NS=2504;DP=17796;EAS_AF=0;AMR_AF=0.0965;AFR_AF=0.0651;EUR_AF=0.164;SAS_AF=0.0297;AA=C|||;VT=SNP
15	84562740	rs4414460	A	G	100	PASS	AC=2960;AF=0.591054;AN=5008;NS=2504;DP=20291;EAS_AF=0.6895;AMR_AF=0.5634;AFR_AF=0.8154;EUR_AF=0.326;SAS_AF=0.4785;AA=G|||;VT=SNP
15	84563031	rs10520575	A	G	100	PASS	AC=455;AF=0.0908546;AN=5008;NS=2504;DP=19833;EAS_AF=0.0308;AMR_AF=0.1542;AFR_AF=0.0129;EUR_AF=0.1879;SAS_AF=0.1135;AA=A|||;VT=SNP
15	84564132	rs62025858	T	C	100	PASS	AC=47;AF=0.00938498;AN=5008;NS=2504;DP=18048;EAS_AF=0;AMR_AF=0.0231;AFR_AF=0.0015;EUR_AF=0.0268;SAS_AF=0.002;AA=T|||;VT=SNP
15	84564191	rs12914343	A	G	100	PASS	AC=453;AF=0.0904553;AN=5008;NS=2504;DP=18203;EAS_AF=0.0298;AMR_AF=0.1542;AFR_AF=0.0121;EUR_AF=0.1879;SAS_AF=0.1135;AA=A|||;VT=SNP
15	84564817	rs8041056	G	A	100	PASS	AC=3435;AF=0.685903;AN=5008;NS=2504;DP=17202;EAS_AF=0.7192;AMR_AF=0.7248;AFR_AF=0.8313;EUR_AF=0.5318;SAS_AF=0.5859;AA=A|||;VT=SNP
15	84565067	rs117393412	G	A	100	PASS	AC=17;AF=0.00339457;AN=5008;NS=2504;DP=16793;EAS_AF=0;AMR_AF=0.0058;AFR_AF=0;EUR_AF=0.0129;SAS_AF=0;AA=G|||;VT=SNP
15	84565106	rs72746994	C	T	100	PASS	AC=755;AF=0.150759;AN=5008;NS=2504;DP=17255;EAS_AF=0.3611;AMR_AF=0.062;AFR_AF=0.118;EUR_AF=0.1302;SAS_AF=0.0624;AA=C|||;VT=SNP
15	84565268	rs6603001	A	G	100	PASS	AC=3438;AF=0.686502;AN=5008;NS=2504;DP=15306;EAS_AF=0.7202;AMR_AF=0.7248;AFR_AF=0.8313;EUR_AF=0.5338;SAS_AF=0.5859;AA=A|||;VT=SNP
15	84565601	rs6603002	G	T	100	PASS	AC=3438;AF=0.686502;AN=5008;NS=2504;DP=17330;EAS_AF=0.7183;AMR_AF=0.7262;AFR_AF=0.8313;EUR_AF=0.5348;SAS_AF=0.5859;AA=G|||;VT=SNP
15	84565602	rs6603003	C	T	100	PASS	AC=3438;AF=0.686502;AN=5008;NS=2504;DP=17361;EAS_AF=0.7183;AMR_AF=0.7262;AFR_AF=0.8313;EUR_AF=0.5348;SAS_AF=0.5859;AA=C|||;VT=SNP
15	84566248	rs11259926	G	A	100	PASS	AC=3841;AF=0.766973;AN=5008;NS=2504;DP=15113;EAS_AF=0.7202;AMR_AF=0.8213;AFR_AF=0.9387;EUR_AF=0.6968;SAS_AF=0.6166;AA=A|||;VT=SNP
15	84566444	rs7162129	T	C	100	PASS	AC=3441;AF=0.687101;AN=5008;NS=2504;DP=17849;EAS_AF=0.7202;AMR_AF=0.7248;AFR_AF=0.8328;EUR_AF=0.5338;SAS_AF=0.5869;AA=C|||;VT=SNP
15	84566528	rs78494571	G	C	100	PASS	AC=418;AF=0.0834665;AN=5008;NS=2504;DP=18204;EAS_AF=0.2252;AMR_AF=0.0303;AFR_AF=0.0416;EUR_AF=0.0427;SAS_AF=0.0736;AA=G|||;VT=SNP
15	84566544	rs11259927	C	T	100	PASS	AC=1694;AF=0.338259;AN=5008;NS=2504;DP=18340;EAS_AF=0.3284;AMR_AF=0.4827;AFR_AF=0.3116;EUR_AF=0.2107;SAS_AF=0.4131;AA=c|||;VT=SNP
15	84567399	rs12906247	T	G	100	PASS	AC=450;AF=0.0898562;AN=5008;NS=2504;DP=19704;EAS_AF=0.0288;AMR_AF=0.1542;AFR_AF=0.0129;EUR_AF=0.1879;SAS_AF=0.1104;AA=T|||;VT=SNP
15	84567413	rs11857009	T	C	100	PASS	AC=3441;AF=0.687101;AN=5008;NS=2504;DP=19758;EAS_AF=0.7202;AMR_AF=0.7248;AFR_AF=0.8328;EUR_AF=0.5338;SAS_AF=0.5869;AA=T|||;VT=SNP
15	84567762	rs2046120	T	A	100	PASS	AC=3438;AF=0.686502;AN=5008;NS=2504;DP=20364;EAS_AF=0.7202;AMR_AF=0.7248;AFR_AF=0.8306;EUR_AF=0.5338;SAS_AF=0.5869;AA=A|||;VT=SNP
15	84568095	rs11259928	A	G	100	PASS	AC=3436;AF=0.686102;AN=5008;NS=2504;DP=18502;EAS_AF=0.7202;AMR_AF=0.7219;AFR_AF=0.8306;EUR_AF=0.5338;SAS_AF=0.5869;AA=G|||;VT=SNP
15	84568158	rs10906982	T	A	100	PASS	AC=3436;AF=0.686102;AN=5008;NS=2504;DP=18482;EAS_AF=0.7192;AMR_AF=0.7248;AFR_AF=0.8306;EUR_AF=0.5328;SAS_AF=0.5869;AA=A|||;VT=SNP
15	84568504	rs6603004	A	G	100	PASS	AC=3440;AF=0.686901;AN=5008;NS=2504;DP=19567;EAS_AF=0.7202;AMR_AF=0.7248;AFR_AF=0.8306;EUR_AF=0.5338;SAS_AF=0.589;AA=G|||;VT=SNP
15	84569036	rs148900602	G	A	100	PASS	AC=23;AF=0.00459265;AN=5008;NS=2504;DP=21106;EAS_AF=0;AMR_AF=0.0014;AFR_AF=0;EUR_AF=0.0159;SAS_AF=0.0061;AA=G|||;VT=SNP
15	84569183	rs10906983	A	G	100	PASS	AC=3439;AF=0.686701;AN=5008;NS=2504;DP=21871;EAS_AF=0.7202;AMR_AF=0.7248;AFR_AF=0.8298;EUR_AF=0.5338;SAS_AF=0.589;AA=A|||;VT=SNP
15	84569555	rs922664	A	G	100	PASS	AC=3438;AF=0.686502;AN=5008;NS=2504;DP=21109;EAS_AF=0.7202;AMR_AF=0.7248;AFR_AF=0.8306;EUR_AF=0.5328;SAS_AF=0.5879;AA=G|||;VT=SNP
15	84569793	rs1564472	T	C	100	PASS	AC=3436;AF=0.686102;AN=5008;NS=2504;DP=20556;EAS_AF=0.7202;AMR_AF=0.7248;AFR_AF=0.8283;EUR_AF=0.5328;SAS_AF=0.589;AA=C|||;VT=SNP
15	84569851	rs9921007	C	T	100	PASS	AC=1907;AF=0.380791;AN=5008;NS=2504;DP=20959;EAS_AF=0.3294;AMR_AF=0.4914;AFR_AF=0.4644;EUR_AF=0.2127;SAS_AF=0.4151;AA=C|||;VT=SNP
15	84569942	rs1564473	T	G	100	PASS	AC=3436;AF=0.686102;AN=5008;NS=2504;DP=20050;EAS_AF=0.7192;AMR_AF=0.7248;AFR_AF=0.8298;EUR_AF=0.5318;SAS_AF=0.589;AA=T|||;VT=SNP
15	84570033	rs1564474	G	A	100	PASS	AC=3436;AF=0.686102;AN=5008;NS=2504;DP=19260;EAS_AF=0.7192;AMR_AF=0.7248;AFR_AF=0.8298;EUR_AF=0.5318;SAS_AF=0.589;AA=G|||;VT=SNP
15	84570175	rs2170262	A	T	100	PASS	AC=3436;AF=0.686102;AN=5008;NS=2504;DP=19013;EAS_AF=0.7192;AMR_AF=0.7248;AFR_AF=0.8298;EUR_AF=0.5318;SAS_AF=0.589;AA=T|||;VT=SNP
15	84570199	rs12898254	C	A	100	PASS	AC=451;AF=0.0900559;AN=5008;NS=2504;DP=19410;EAS_AF=0.0288;AMR_AF=0.1542;AFR_AF=0.0136;EUR_AF=0.1869;SAS_AF=0.1115;AA=C|||;VT=SNP
15	84570262	rs10152139	A	T	100	PASS	AC=3432;AF=0.685304;AN=5008;NS=2504;DP=19667;EAS_AF=0.7192;AMR_AF=0.7233;AFR_AF=0.8283;EUR_AF=0.5318;SAS_AF=0.5879;AA=A|||;VT=SNP
15	84570269	rs149953455	A	G	100	PASS	AC=61;AF=0.0121805;AN=5008;NS=2504;DP=20051;EAS_AF=0;AMR_AF=0.0245;AFR_AF=0.0015;EUR_AF=0.0398;SAS_AF=0.002;AA=A|||;VT=SNP
15	84570311	rs1383483	C	T	100	PASS	AC=153;AF=0.0305511;AN=5008;NS=2504;DP=20030;EAS_AF=0;AMR_AF=0.0418;AFR_AF=0.0749;EUR_AF=0.0239;SAS_AF=0.001;AA=T|||;VT=SNP
15	84570381	rs10152119	C	T	100	PASS	AC=3436;AF=0.686102;AN=5008;NS=2504;DP=20922;EAS_AF=0.7192;AMR_AF=0.7248;AFR_AF=0.8298;EUR_AF=0.5318;SAS_AF=0.589;AA=T|||;VT=SNP
15	84570734	rs1471552	G	A	100	PASS	AC=3436;AF=0.686102;AN=5008;NS=2504;DP=20256;EAS_AF=0.7192;AMR_AF=0.7248;AFR_AF=0.8298;EUR_AF=0.5318;SAS_AF=0.589;AA=A|||;VT=SNP
15	84571038	rs1471553	G	T	100	PASS	AC=3438;AF=0.686502;AN=5008;NS=2504;DP=18299;EAS_AF=0.7192;AMR_AF=0.7248;AFR_AF=0.8306;EUR_AF=0.5328;SAS_AF=0.589;AA=T|||;VT=SNP
15	84571078	rs1471554	A	C	100	PASS	AC=3438;AF=0.686502;AN=5008;NS=2504;DP=17801;EAS_AF=0.7192;AMR_AF=0.7248;AFR_AF=0.8306;EUR_AF=0.5328;SAS_AF=0.589;AA=A|||;VT=SNP
15	84571836	rs8036748	T	A	100	PASS	AC=3410;AF=0.680911;AN=5008;NS=2504;DP=15906;EAS_AF=0.7192;AMR_AF=0.7233;AFR_AF=0.8306;EUR_AF=0.5119;SAS_AF=0.5828;AA=T|||;VT=SNP
15	84572229	rs1564475	C	G	100	PASS	AC=3438;AF=0.686502;AN=5008;NS=2504;DP=16758;EAS_AF=0.7202;AMR_AF=0.7248;AFR_AF=0.8306;EUR_AF=0.5338;SAS_AF=0.5869;AA=C|||;VT=SNP
15	84572287	rs79349825	G	A	100	PASS	AC=200;AF=0.0399361;AN=5008;NS=2504;DP=17687;EAS_AF=0.006;AMR_AF=0.1499;AFR_AF=0.003;EUR_AF=0.0567;SAS_AF=0.0297;AA=G|||;VT=SNP
15	84572456	rs66990951	A	T	100	PASS	AC=2987;AF=0.596446;AN=5008;NS=2504;DP=13624;EAS_AF=0.6905;AMR_AF=0.5706;AFR_AF=0.8177;EUR_AF=0.3459;SAS_AF=0.4765;AA=A|||;VT=SNP
15	84572603	rs150379392	G	A	100	PASS	AC=37;AF=0.00738818;AN=5008;NS=2504;DP=11353;EAS_AF=0;AMR_AF=0.0202;AFR_AF=0.0008;EUR_AF=0.0199;SAS_AF=0.002;AA=G|||;VT=SNP
15	84573041	rs7183263	T	G	100	PASS	AC=3434;AF=0.685703;AN=5008;NS=2504;DP=17665;EAS_AF=0.7202;AMR_AF=0.7248;AFR_AF=0.8298;EUR_AF=0.5308;SAS_AF=0.5869;AA=G|||;VT=SNP
15	84573248	rs7178962	A	G	100	PASS	AC=3434;AF=0.685703;AN=5008;NS=2504;DP=19204;EAS_AF=0.7202;AMR_AF=0.7248;AFR_AF=0.8306;EUR_AF=0.5308;SAS_AF=0.5859;AA=A|||;VT=SNP
15	84573491	rs899926	G	A	100	PASS	AC=3432;AF=0.685304;AN=5008;NS=2504;DP=17218;EAS_AF=0.7202;AMR_AF=0.7248;AFR_AF=0.8306;EUR_AF=0.5298;SAS_AF=0.5849;AA=A|||;VT=SNP
15	84574466	rs148299217	T	C	100	PASS	AC=45;AF=0.00898562;AN=5008;NS=2504;DP=18372;EAS_AF=0;AMR_AF=0.0115;AFR_AF=0;EUR_AF=0.0119;SAS_AF=0.0256;AA=T|||;VT=SNP
15	84575113	rs138312484	C	T	100	PASS	AC=16;AF=0.00319489;AN=5008;NS=2504;DP=13689;EAS_AF=0;AMR_AF=0.0029;AFR_AF=0.0008;EUR_AF=0.0119;SAS_AF=0.001;AA=C|||;VT=SNP
15	84575186	rs75612420	C	T	100	PASS	AC=197;AF=0.0393371;AN=5008;NS=2504;DP=14325;EAS_AF=0.006;AMR_AF=0.1499;AFR_AF=0.003;EUR_AF=0.0537;SAS_AF=0.0297;AA=C|||;VT=SNP
15	84575275	rs8029387	C	T	100	PASS	AC=3433;AF=0.685503;AN=5008;NS=2504;DP=13735;EAS_AF=0.7202;AMR_AF=0.7248;AFR_AF=0.8306;EUR_AF=0.5308;SAS_AF=0.5849;AA=C|||;VT=SNP
15	84575345	rs8028359	G	A	100	PASS	AC=3420;AF=0.682907;AN=5008;NS=2504;DP=9401;EAS_AF=0.7192;AMR_AF=0.7075;AFR_AF=0.8306;EUR_AF=0.5308;SAS_AF=0.5849;AA=G|||;VT=SNP
15	84575528	rs940934	A	G	100	PASS	AC=3432;AF=0.685304;AN=5008;NS=2504;DP=13608;EAS_AF=0.7202;AMR_AF=0.7248;AFR_AF=0.8298;EUR_AF=0.5308;SAS_AF=0.5849;AA=A|||;VT=SNP
15	84575575	rs72748604	T	A	100	PASS	AC=742;AF=0.148163;AN=5008;NS=2504;DP=14176;EAS_AF=0.3611;AMR_AF=0.0591;AFR_AF=0.1097;EUR_AF=0.1292;SAS_AF=0.0634;AA=T|||;VT=SNP
15	84575976	rs72748605	A	G	100	PASS	AC=736;AF=0.146965;AN=5008;NS=2504;DP=16644;EAS_AF=0.3611;AMR_AF=0.0591;AFR_AF=0.1059;EUR_AF=0.1292;SAS_AF=0.0624;AA=A|||;VT=SNP
15	84576052	rs1810049	A	G	100	PASS	AC=3431;AF=0.685104;AN=5008;NS=2504;DP=16899;EAS_AF=0.7192;AMR_AF=0.7248;AFR_AF=0.8306;EUR_AF=0.5308;SAS_AF=0.5838;AA=A|||;VT=SNP
15	84576159	rs11853052	A	T	100	PASS	AC=3433;AF=0.685503;AN=5008;NS=2504;DP=17585;EAS_AF=0.7202;AMR_AF=0.7248;AFR_AF=0.8306;EUR_AF=0.5308;SAS_AF=0.5849;AA=T|||;VT=SNP
15	84576308	rs11853795	T	C	100	PASS	AC=3432;AF=0.685304;AN=5008;NS=2504;DP=17316;EAS_AF=0.7202;AMR_AF=0.7248;AFR_AF=0.8306;EUR_AF=0.5308;SAS_AF=0.5838;AA=C|||;VT=SNP
15	84576348	rs11856122	G	A	100	PASS	AC=3433;AF=0.685503;AN=5008;NS=2504;DP=16614;EAS_AF=0.7202;AMR_AF=0.7248;AFR_AF=0.8306;EUR_AF=0.5308;SAS_AF=0.5849;AA=G|||;VT=SNP
15	84576957	rs2401172	A	G	100	PASS	AC=3433;AF=0.685503;AN=5008;NS=2504;DP=18602;EAS_AF=0.7202;AMR_AF=0.7248;AFR_AF=0.8306;EUR_AF=0.5308;SAS_AF=0.5849;AA=G|||;VT=SNP
15	84576970	rs2401173	C	G	100	PASS	AC=3432;AF=0.685304;AN=5008;NS=2504;DP=18599;EAS_AF=0.7202;AMR_AF=0.7248;AFR_AF=0.8298;EUR_AF=0.5308;SAS_AF=0.5849;AA=G|||;VT=SNP
15	84576992	rs2401174	A	G	100	PASS	AC=3433;AF=0.685503;AN=5008;NS=2504;DP=17825;EAS_AF=0.7202;AMR_AF=0.7248;AFR_AF=0.8306;EUR_AF=0.5308;SAS_AF=0.5849;AA=A|||;VT=SNP
15	84577202	rs11259929	C	G	100	PASS	AC=3433;AF=0.685503;AN=5008;NS=2504;DP=19489;EAS_AF=0.7202;AMR_AF=0.7248;AFR_AF=0.8306;EUR_AF=0.5308;SAS_AF=0.5849;AA=C|||;VT=SNP
15	84577300	rs76513040	A	G	100	PASS	AC=196;AF=0.0391374;AN=5008;NS=2504;DP=18858;EAS_AF=0.006;AMR_AF=0.1484;AFR_AF=0.003;EUR_AF=0.0537;SAS_AF=0.0297;AA=A|||;VT=SNP
15	84577329	rs72748610	C	T	100	PASS	AC=735;AF=0.146765;AN=5008;NS=2504;DP=19128;EAS_AF=0.3611;AMR_AF=0.0591;AFR_AF=0.1051;EUR_AF=0.1292;SAS_AF=0.0624;AA=C|||;VT=SNP
15	84577350	rs11259930	A	G	100	PASS	AC=3433;AF=0.685503;AN=5008;NS=2504;DP=19018;EAS_AF=0.7202;AMR_AF=0.7248;AFR_AF=0.8306;EUR_AF=0.5308;SAS_AF=0.5849;AA=A|||;VT=SNP
15	84577792	rs1480827	G	C	100	PASS	AC=3433;AF=0.685503;AN=5008;NS=2504;DP=21660;EAS_AF=0.7202;AMR_AF=0.7248;AFR_AF=0.8306;EUR_AF=0.5308;SAS_AF=0.5849;AA=C|||;VT=SNP
15	84578217	rs2401175	A	T	100	PASS	AC=3433;AF=0.685503;AN=5008;NS=2504;DP=18912;EAS_AF=0.7202;AMR_AF=0.7248;AFR_AF=0.8306;EUR_AF=0.5308;SAS_AF=0.5849;AA=A|||;VT=SNP
15	84578364	rs2401176	G	T	100	PASS	AC=3433;AF=0.685503;AN=5008;NS=2504;DP=19056;EAS_AF=0.7202;AMR_AF=0.7248;AFR_AF=0.8306;EUR_AF=0.5308;SAS_AF=0.5849;AA=T|||;VT=SNP
15	84578429	rs2401177	T	A	100	PASS	AC=3434;AF=0.685703;AN=5008;NS=2504;DP=17319;EAS_AF=0.7202;AMR_AF=0.7248;AFR_AF=0.8306;EUR_AF=0.5318;SAS_AF=0.5849;AA=T|||;VT=SNP
15	84578491	rs2401178	C	T	100	PASS	AC=3430;AF=0.684904;AN=5008;NS=2504;DP=18488;EAS_AF=0.7202;AMR_AF=0.7248;AFR_AF=0.829;EUR_AF=0.5308;SAS_AF=0.5838;AA=C|||;VT=SNP
15	84578856	rs72748617	T	A	100	PASS	AC=737;AF=0.147165;AN=5008;NS=2504;DP=17201;EAS_AF=0.3611;AMR_AF=0.0591;AFR_AF=0.1059;EUR_AF=0.1292;SAS_AF=0.0634;AA=T|||;VT=SNP
15	84578948	rs2401179	G	A	100	PASS	AC=3435;AF=0.685903;AN=5008;NS=2504;DP=16069;EAS_AF=0.7222;AMR_AF=0.7248;AFR_AF=0.8306;EUR_AF=0.5308;SAS_AF=0.5849;AA=G|||;VT=SNP
15	84579186	rs2401180	C	A	100	PASS	AC=3435;AF=0.685903;AN=5008;NS=2504;DP=12263;EAS_AF=0.7222;AMR_AF=0.7248;AFR_AF=0.8306;EUR_AF=0.5308;SAS_AF=0.5849;AA=A|||;VT=SNP
15	84580022	rs11259931	G	A	100	PASS	AC=3453;AF=0.689497;AN=5008;NS=2504;DP=14737;EAS_AF=0.7202;AMR_AF=0.7262;AFR_AF=0.8449;EUR_AF=0.5308;SAS_AF=0.5849;AA=G|||;VT=SNP
15	84580024	rs11637264	T	C	100	PASS	AC=449;AF=0.0896565;AN=5008;NS=2504;DP=14815;EAS_AF=0.0298;AMR_AF=0.1542;AFR_AF=0.0129;EUR_AF=0.1879;SAS_AF=0.1084;AA=T|||;VT=SNP
15	84580057	rs11259932	G	A	100	PASS	AC=3433;AF=0.685503;AN=5008;NS=2504;DP=15043;EAS_AF=0.7202;AMR_AF=0.7248;AFR_AF=0.8306;EUR_AF=0.5308;SAS_AF=0.5849;AA=G|||;VT=SNP
15	84580156	rs11259933	G	A	100	PASS	AC=3434;AF=0.685703;AN=5008;NS=2504;DP=17152;EAS_AF=0.7202;AMR_AF=0.7248;AFR_AF=0.8306;EUR_AF=0.5318;SAS_AF=0.5849;AA=A|||;VT=SNP
15	84580171	rs11259934	T	C	100	PASS	AC=3435;AF=0.685903;AN=5008;NS=2504;DP=17348;EAS_AF=0.7202;AMR_AF=0.7248;AFR_AF=0.8306;EUR_AF=0.5318;SAS_AF=0.5859;AA=C|||;VT=SNP
15	84580427	rs11259935	C	T	100	PASS	AC=3433;AF=0.685503;AN=5008;NS=2504;DP=19184;EAS_AF=0.7202;AMR_AF=0.7248;AFR_AF=0.8306;EUR_AF=0.5308;SAS_AF=0.5849;AA=T|||;VT=SNP
15	84580582	rs11259936	A	C	100	PASS	AC=3433;AF=0.685503;AN=5008;NS=2504;DP=18687;EAS_AF=0.7202;AMR_AF=0.7248;AFR_AF=0.8306;EUR_AF=0.5308;SAS_AF=0.5849;AA=A|||;VT=SNP
15	84581166	rs12914857	T	C	100	PASS	AC=3433;AF=0.685503;AN=5008;NS=2504;DP=17780;EAS_AF=0.7202;AMR_AF=0.7248;AFR_AF=0.8306;EUR_AF=0.5308;SAS_AF=0.5849;AA=C|||;VT=SNP
15	84581605	rs2055712	G	A	100	PASS	AC=3433;AF=0.685503;AN=5008;NS=2504;DP=17030;EAS_AF=0.7202;AMR_AF=0.7248;AFR_AF=0.8306;EUR_AF=0.5308;SAS_AF=0.5849;AA=A|||;VT=SNP
15	84581889	rs12439867	G	A	100	PASS	AC=1935;AF=0.386382;AN=5008;NS=2504;DP=17531;EAS_AF=0.3294;AMR_AF=0.4914;AFR_AF=0.4871;EUR_AF=0.2117;SAS_AF=0.4141;AA=G|||;VT=SNP;EX_TARGET
15	84581904	rs4842923	T	C	100	PASS	AC=3436;AF=0.686102;AN=5008;NS=2504;DP=17539;EAS_AF=0.7202;AMR_AF=0.7248;AFR_AF=0.8306;EUR_AF=0.5308;SAS_AF=0.5879;AA=C|||;VT=SNP;EX_TARGET
15	84582124	rs4842838	G	T	100	PASS	AC=3434;AF=0.685703;AN=5008;NS=2504;DP=18879;EAS_AF=0.7202;AMR_AF=0.7248;AFR_AF=0.8306;EUR_AF=0.5318;SAS_AF=0.5849;AA=T|||;VT=SNP;EX_TARGET
15	84582304	rs8038109	G	T	100	PASS	AC=1929;AF=0.385184;AN=5008;NS=2504;DP=17872;EAS_AF=0.3284;AMR_AF=0.4914;AFR_AF=0.4856;EUR_AF=0.2117;SAS_AF=0.411;AA=G|||;VT=SNP
15	84582740	rs2061999	C	T	100	PASS	AC=3437;AF=0.686302;AN=5008;NS=2504;DP=20178;EAS_AF=0.7202;AMR_AF=0.7248;AFR_AF=0.8306;EUR_AF=0.5348;SAS_AF=0.5849;AA=C|||;VT=SNP
15	84583364	rs12906624	T	A	100	PASS	AC=456;AF=0.0910543;AN=5008;NS=2504;DP=20244;EAS_AF=0.0298;AMR_AF=0.1542;AFR_AF=0.0166;EUR_AF=0.1879;SAS_AF=0.1104;AA=T|||;VT=SNP
15	84583799	rs3934135	C	T	100	PASS	AC=3439;AF=0.686701;AN=5008;NS=2504;DP=19451;EAS_AF=0.7202;AMR_AF=0.7248;AFR_AF=0.8313;EUR_AF=0.5348;SAS_AF=0.5859;AA=T|||;VT=SNP
15	84583810	rs2030838	T	A	100	PASS	AC=3439;AF=0.686701;AN=5008;NS=2504;DP=19774;EAS_AF=0.7202;AMR_AF=0.7248;AFR_AF=0.8313;EUR_AF=0.5348;SAS_AF=0.5859;AA=A|||;VT=SNP
15	84583959	rs2030839	T	C	100	PASS	AC=3438;AF=0.686502;AN=5008;NS=2504;DP=20672;EAS_AF=0.7202;AMR_AF=0.7248;AFR_AF=0.8306;EUR_AF=0.5358;SAS_AF=0.5849;AA=T|||;VT=SNP
15	84584134	rs2030840	G	C	100	PASS	AC=3435;AF=0.685903;AN=5008;NS=2504;DP=19094;EAS_AF=0.7202;AMR_AF=0.7248;AFR_AF=0.8298;EUR_AF=0.5348;SAS_AF=0.5838;AA=C|||;VT=SNP
15	84584184	rs1880730	C	T	100	PASS	AC=3436;AF=0.686102;AN=5008;NS=2504;DP=20677;EAS_AF=0.7202;AMR_AF=0.7248;AFR_AF=0.8306;EUR_AF=0.5348;SAS_AF=0.5838;AA=C|||;VT=SNP
15	84584254	rs80088335	G	T	100	PASS	AC=1082;AF=0.216054;AN=5008;NS=2504;DP=21793;EAS_AF=0.25;AMR_AF=0.1628;AFR_AF=0.4024;EUR_AF=0.0825;SAS_AF=0.1043;AA=t|||;VT=SNP
15	84584783	rs2401181	G	A	100	PASS	AC=451;AF=0.0900559;AN=5008;NS=2504;DP=19981;EAS_AF=0.0298;AMR_AF=0.1542;AFR_AF=0.0129;EUR_AF=0.1879;SAS_AF=0.1104;AA=G|||;VT=SNP
15	84584959	rs7496814	C	T	100	PASS	AC=3437;AF=0.686302;AN=5008;NS=2504;DP=18113;EAS_AF=0.7212;AMR_AF=0.7248;AFR_AF=0.8306;EUR_AF=0.5348;SAS_AF=0.5838;AA=C|||;VT=SNP
15	84585038	rs11633301	A	G	100	PASS	AC=3436;AF=0.686102;AN=5008;NS=2504;DP=16465;EAS_AF=0.7202;AMR_AF=0.7248;AFR_AF=0.8306;EUR_AF=0.5348;SAS_AF=0.5838;AA=A|||;VT=SNP
15	84585621	rs117666879	A	G	100	PASS	AC=27;AF=0.00539137;AN=5008;NS=2504;DP=19145;EAS_AF=0;AMR_AF=0.0014;AFR_AF=0;EUR_AF=0.0219;SAS_AF=0.0041;AA=A|||;VT=SNP
15	84585746	rs1480823	C	T	100	PASS	AC=3449;AF=0.688698;AN=5008;NS=2504;DP=17165;EAS_AF=0.7331;AMR_AF=0.7248;AFR_AF=0.8306;EUR_AF=0.5348;SAS_AF=0.5838;AA=T|||;VT=SNP
15	84585977	rs12900888	A	C	100	PASS	AC=456;AF=0.0910543;AN=5008;NS=2504;DP=20344;EAS_AF=0.0298;AMR_AF=0.1542;AFR_AF=0.0166;EUR_AF=0.1879;SAS_AF=0.1104;AA=A|||;VT=SNP
15	84586030	rs11852757	A	G	100	PASS	AC=738;AF=0.147364;AN=5008;NS=2504;DP=19746;EAS_AF=0.3611;AMR_AF=0.0605;AFR_AF=0.1067;EUR_AF=0.1302;SAS_AF=0.0613;AA=A|||;VT=SNP
15	84586146	rs12900668	C	T	100	PASS	AC=451;AF=0.0900559;AN=5008;NS=2504;DP=17859;EAS_AF=0.0298;AMR_AF=0.1542;AFR_AF=0.0129;EUR_AF=0.1879;SAS_AF=0.1104;AA=C|||;VT=SNP
15	84586308	rs8024418	A	G	100	PASS	AC=3436;AF=0.686102;AN=5008;NS=2504;DP=19393;EAS_AF=0.7202;AMR_AF=0.7248;AFR_AF=0.8306;EUR_AF=0.5348;SAS_AF=0.5838;AA=A|||;VT=SNP
15	84586368	rs8042970	G	A	100	PASS	AC=3436;AF=0.686102;AN=5008;NS=2504;DP=17828;EAS_AF=0.7202;AMR_AF=0.7248;AFR_AF=0.8306;EUR_AF=0.5348;SAS_AF=0.5838;AA=G|||;VT=SNP
15	84586464	rs8029016	T	C	100	PASS	AC=3441;AF=0.687101;AN=5008;NS=2504;DP=16024;EAS_AF=0.7232;AMR_AF=0.7277;AFR_AF=0.8306;EUR_AF=0.5348;SAS_AF=0.5838;AA=T|||;VT=SNP
15	84587275	rs4842839	G	A	100	PASS	AC=450;AF=0.0898562;AN=5008;NS=2504;DP=21090;EAS_AF=0.0298;AMR_AF=0.1542;AFR_AF=0.0129;EUR_AF=0.1879;SAS_AF=0.1094;AA=G|||;VT=SNP
15	84587607	rs4842924	C	T	100	PASS	AC=3436;AF=0.686102;AN=5008;NS=2504;DP=23736;EAS_AF=0.7202;AMR_AF=0.7248;AFR_AF=0.8306;EUR_AF=0.5348;SAS_AF=0.5838;AA=C|||;VT=SNP
15	84587833	rs11259937	A	G	100	PASS	AC=3435;AF=0.685903;AN=5008;NS=2504;DP=22552;EAS_AF=0.7202;AMR_AF=0.7248;AFR_AF=0.8306;EUR_AF=0.5338;SAS_AF=0.5838;AA=G|||;VT=SNP
15	84587958	rs11637866	C	T	100	PASS	AC=3436;AF=0.686102;AN=5008;NS=2504;DP=23251;EAS_AF=0.7202;AMR_AF=0.7248;AFR_AF=0.8306;EUR_AF=0.5348;SAS_AF=0.5838;AA=T|||;VT=SNP
15	84588090	rs11633094	A	G	100	PASS	AC=456;AF=0.0910543;AN=5008;NS=2504;DP=21711;EAS_AF=0.0298;AMR_AF=0.1542;AFR_AF=0.0129;EUR_AF=0.1909;SAS_AF=0.1125;AA=A|||;VT=SNP
15	84588822	rs906425	A	T	100	PASS	AC=1932;AF=0.385783;AN=5008;NS=2504;DP=18256;EAS_AF=0.3294;AMR_AF=0.4914;AFR_AF=0.4887;EUR_AF=0.2117;SAS_AF=0.409;AA=A|||;VT=SNP
15	84589197	rs12917345	C	T	100	PASS	AC=456;AF=0.0910543;AN=5008;NS=2504;DP=19951;EAS_AF=0.0298;AMR_AF=0.1542;AFR_AF=0.0129;EUR_AF=0.1909;SAS_AF=0.1125;AA=C|||;VT=SNP
15	84589221	rs12916203	G	T	100	PASS	AC=456;AF=0.0910543;AN=5008;NS=2504;DP=19935;EAS_AF=0.0298;AMR_AF=0.1542;AFR_AF=0.0129;EUR_AF=0.1909;SAS_AF=0.1125;AA=G|||;VT=SNP
15	84589613	rs2135880	T	G	100	PASS	AC=3436;AF=0.686102;AN=5008;NS=2504;DP=14776;EAS_AF=0.7202;AMR_AF=0.7248;AFR_AF=0.8306;EUR_AF=0.5348;SAS_AF=0.5838;AA=T|||;VT=SNP
15	84589920	rs1526080	G	A	100	PASS	AC=3434;AF=0.685703;AN=5008;NS=2504;DP=15707;EAS_AF=0.7192;AMR_AF=0.7248;AFR_AF=0.8306;EUR_AF=0.5348;SAS_AF=0.5828;AA=A|||;VT=SNP
15	84589940	rs1852264	C	T	100	PASS	AC=3434;AF=0.685703;AN=5008;NS=2504;DP=15854;EAS_AF=0.7192;AMR_AF=0.7248;AFR_AF=0.8306;EUR_AF=0.5348;SAS_AF=0.5828;AA=T|||;VT=SNP
15	84590066	rs1526081	C	T	100	PASS	AC=3434;AF=0.685703;AN=5008;NS=2504;DP=16902;EAS_AF=0.7192;AMR_AF=0.7248;AFR_AF=0.8306;EUR_AF=0.5348;SAS_AF=0.5828;AA=C|||;VT=SNP
15	84590472	rs72748627	C	A	100	PASS	AC=740;AF=0.147764;AN=5008;NS=2504;DP=16162;EAS_AF=0.3611;AMR_AF=0.0605;AFR_AF=0.1074;EUR_AF=0.1302;SAS_AF=0.0624;AA=C|||;VT=SNP
15	84590910	rs8030379	G	A	100	PASS	AC=3434;AF=0.685703;AN=5008;NS=2504;DP=13695;EAS_AF=0.7192;AMR_AF=0.7248;AFR_AF=0.8306;EUR_AF=0.5348;SAS_AF=0.5828;AA=A|||;VT=SNP
15	84591121	rs12907501	G	A	100	PASS	AC=456;AF=0.0910543;AN=5008;NS=2504;DP=14077;EAS_AF=0.0298;AMR_AF=0.1542;AFR_AF=0.0129;EUR_AF=0.1909;SAS_AF=0.1125;AA=G|||;VT=SNP
15	84591575	rs10520573	A	G	100	PASS	AC=3457;AF=0.690296;AN=5008;NS=2504;DP=19463;EAS_AF=0.7292;AMR_AF=0.7248;AFR_AF=0.8306;EUR_AF=0.5358;SAS_AF=0.5951;AA=G|||;VT=SNP
15	84591675	rs10520572	T	C	100	PASS	AC=2243;AF=0.447883;AN=5008;NS=2504;DP=19824;EAS_AF=0.376;AMR_AF=0.5072;AFR_AF=0.6687;EUR_AF=0.2157;SAS_AF=0.4202;AA=T|||;VT=SNP
15	84592069	rs76343395	G	A	100	PASS	AC=481;AF=0.0960463;AN=5008;NS=2504;DP=19823;EAS_AF=0.1627;AMR_AF=0.0663;AFR_AF=0.0136;EUR_AF=0.0417;SAS_AF=0.2157;AA=G|||;VT=SNP
15	84592362	rs3748369	T	A	100	PASS	AC=1032;AF=0.20607;AN=5008;NS=2504;DP=18646;EAS_AF=0.3492;AMR_AF=0.1484;AFR_AF=0.1407;EUR_AF=0.2972;SAS_AF=0.0941;AA=T|||;VT=SNP
15	84592978	rs62027787	C	T	100	PASS	AC=257;AF=0.0513179;AN=5008;NS=2504;DP=24405;EAS_AF=0.001;AMR_AF=0.0793;AFR_AF=0.0061;EUR_AF=0.163;SAS_AF=0.0297;AA=C|||;VT=SNP
15	84593533	rs12905660	T	C	100	PASS	AC=498;AF=0.0994409;AN=5008;NS=2504;DP=19299;EAS_AF=0.0347;AMR_AF=0.1657;AFR_AF=0.0136;EUR_AF=0.1938;SAS_AF=0.138;AA=T|||;VT=SNP
15	84593990	rs139578288	G	C	100	PASS	AC=34;AF=0.00678914;AN=5008;NS=2504;DP=18759;EAS_AF=0;AMR_AF=0.013;AFR_AF=0.0008;EUR_AF=0.0239;SAS_AF=0;AA=G|||;VT=SNP
15	84594067	rs6603006	T	C	100	PASS	AC=2107;AF=0.420727;AN=5008;NS=2504;DP=21023;EAS_AF=0.3938;AMR_AF=0.513;AFR_AF=0.5098;EUR_AF=0.2535;SAS_AF=0.4346;AA=T|||;VT=SNP
15	84594506	rs6603007	A	G	100	PASS	AC=2091;AF=0.417532;AN=5008;NS=2504;DP=19479;EAS_AF=0.3929;AMR_AF=0.5144;AFR_AF=0.5023;EUR_AF=0.2545;SAS_AF=0.4274;AA=A|||;VT=SNP
15	84594531	rs8034577	T	A	100	PASS	AC=3842;AF=0.767173;AN=5008;NS=2504;DP=18391;EAS_AF=0.7609;AMR_AF=0.8357;AFR_AF=0.8351;EUR_AF=0.7435;SAS_AF=0.6575;AA=A|||;VT=SNP
15	84595941	rs7169152	C	A	100	PASS	AC=2231;AF=0.445487;AN=5008;NS=2504;DP=15255;EAS_AF=0.3948;AMR_AF=0.5231;AFR_AF=0.6006;EUR_AF=0.2565;SAS_AF=0.4274;AA=C|||;VT=SNP
15	84596551	rs11631703	G	A	100	PASS	AC=67;AF=0.0133786;AN=5008;NS=2504;DP=15703;EAS_AF=0;AMR_AF=0.0101;AFR_AF=0.0008;EUR_AF=0.0288;SAS_AF=0.0307;AA=G|||;VT=SNP
15	84597799	rs1480821	C	T	100	PASS	AC=3838;AF=0.766374;AN=5008;NS=2504;DP=19758;EAS_AF=0.7599;AMR_AF=0.8357;AFR_AF=0.8328;EUR_AF=0.7445;SAS_AF=0.6564;AA=T|||;VT=SNP
15	84597976	rs1011102	A	C	100	PASS	AC=2101;AF=0.419529;AN=5008;NS=2504;DP=20605;EAS_AF=0.3929;AMR_AF=0.5144;AFR_AF=0.5061;EUR_AF=0.2575;SAS_AF=0.4294;AA=A|||;VT=SNP
15	84598503	rs1553645	G	C	100	PASS	AC=3793;AF=0.757388;AN=5008;NS=2504;DP=19080;EAS_AF=0.7619;AMR_AF=0.8357;AFR_AF=0.8321;EUR_AF=0.7416;SAS_AF=0.6125;AA=-|||;VT=SNP
15	84599898	rs1480822	T	C	100	PASS	AC=3808;AF=0.760383;AN=5008;NS=2504;DP=18419;EAS_AF=0.7609;AMR_AF=0.8357;AFR_AF=0.8321;EUR_AF=0.7416;SAS_AF=0.6288;AA=T|||;VT=SNP
15	84600300	rs12050811	G	T	100	PASS	AC=616;AF=0.123003;AN=5008;NS=2504;DP=20250;EAS_AF=0.3323;AMR_AF=0.0576;AFR_AF=0.0371;EUR_AF=0.1302;SAS_AF=0.0624;AA=G|||;VT=SNP
15	84602117	rs142886070	T	C	100	PASS	AC=27;AF=0.00539137;AN=5008;NS=2504;DP=16735;EAS_AF=0;AMR_AF=0.0086;AFR_AF=0;EUR_AF=0.0199;SAS_AF=0.001;AA=T|||;VT=SNP
15	84602186	rs1904866	A	G	100	PASS	AC=2103;AF=0.419928;AN=5008;NS=2504;DP=17493;EAS_AF=0.3929;AMR_AF=0.5144;AFR_AF=0.5061;EUR_AF=0.2565;SAS_AF=0.4325;AA=A|||;VT=SNP
15	84603034	rs1600640	T	G	100	PASS	AC=3843;AF=0.767372;AN=5008;NS=2504;DP=19442;EAS_AF=0.7609;AMR_AF=0.8357;AFR_AF=0.8328;EUR_AF=0.7445;SAS_AF=0.6605;AA=G|||;VT=SNP
15	84604007	rs11632808	G	A	100	PASS	AC=477;AF=0.0952476;AN=5008;NS=2504;DP=16940;EAS_AF=0.0337;AMR_AF=0.1527;AFR_AF=0.0129;EUR_AF=0.1869;SAS_AF=0.135;AA=G|||;VT=SNP
15	84604071	rs117392576	T	C	100	PASS	AC=66;AF=0.0131789;AN=5008;NS=2504;DP=17184;EAS_AF=0;AMR_AF=0.0101;AFR_AF=0.0008;EUR_AF=0.0288;SAS_AF=0.0297;AA=T|||;VT=SNP
15	84604173	rs6603008	G	C	100	PASS	AC=2103;AF=0.419928;AN=5008;NS=2504;DP=16202;EAS_AF=0.3929;AMR_AF=0.5144;AFR_AF=0.5053;EUR_AF=0.2575;SAS_AF=0.4325;AA=G|||;VT=SNP
15	84605973	rs12912141	G	A	100	PASS	AC=478;AF=0.0954473;AN=5008;NS=2504;DP=21580;EAS_AF=0.0337;AMR_AF=0.1527;AFR_AF=0.0136;EUR_AF=0.1869;SAS_AF=0.135;AA=G|||;VT=SNP
15	84606009	rs7182097	T	C	100	PASS	AC=4333;AF=0.865216;AN=5008;NS=2504;DP=21586;EAS_AF=0.9464;AMR_AF=0.8689;AFR_AF=0.9826;EUR_AF=0.7843;SAS_AF=0.7035;AA=t|||;VT=SNP
15	84606209	rs7182462	T	C	100	PASS	AC=2241;AF=0.447484;AN=5008;NS=2504;DP=18815;EAS_AF=0.3929;AMR_AF=0.5245;AFR_AF=0.6051;EUR_AF=0.2594;SAS_AF=0.4294;AA=T|||;VT=SNP
15	84606942	rs2011645	T	C	100	PASS	AC=4332;AF=0.865016;AN=5008;NS=2504;DP=17999;EAS_AF=0.9464;AMR_AF=0.8703;AFR_AF=0.9834;EUR_AF=0.7843;SAS_AF=0.7004;AA=-|||;VT=SNP
15	84607855	rs78627663	A	G	100	PASS	AC=548;AF=0.109425;AN=5008;NS=2504;DP=16793;EAS_AF=0.1399;AMR_AF=0.2421;AFR_AF=0.0083;EUR_AF=0.1779;SAS_AF=0.0501;AA=A|||;VT=SNP
15	84607934	rs61378395	A	G	100	PASS	AC=982;AF=0.196086;AN=5008;NS=2504;DP=16124;EAS_AF=0.3333;AMR_AF=0.147;AFR_AF=0.115;EUR_AF=0.2992;SAS_AF=0.093;AA=A|||;VT=SNP
15	84608488	rs4842926	C	T	100	PASS	AC=2631;AF=0.525359;AN=5008;NS=2504;DP=16108;EAS_AF=0.4286;AMR_AF=0.6715;AFR_AF=0.556;EUR_AF=0.4433;SAS_AF=0.5644;AA=C|||;VT=SNP
15	84609611	rs12916195	T	A	100	PASS	AC=478;AF=0.0954473;AN=5008;NS=2504;DP=12383;EAS_AF=0.0327;AMR_AF=0.1556;AFR_AF=0.0129;EUR_AF=0.1869;SAS_AF=0.135;AA=T|||;VT=SNP
15	84609708	rs12914327	G	C	100	PASS	AC=476;AF=0.0950479;AN=5008;NS=2504;DP=11756;EAS_AF=0.0327;AMR_AF=0.1527;AFR_AF=0.0129;EUR_AF=0.1869;SAS_AF=0.135;AA=G|||;VT=SNP
15	84611367	rs34047645	G	C	100	PASS	AC=271;AF=0.0541134;AN=5008;NS=2504;DP=18592;EAS_AF=0.001;AMR_AF=0.0879;AFR_AF=0.0076;EUR_AF=0.168;SAS_AF=0.0307;AA=G|||;VT=SNP;EX_TARGET
15	84611630	rs12901723	G	A	100	PASS	AC=477;AF=0.0952476;AN=5008;NS=2504;DP=19243;EAS_AF=0.0337;AMR_AF=0.1527;AFR_AF=0.0129;EUR_AF=0.1869;SAS_AF=0.135;AA=G|||;VT=SNP;EX_TARGET
15	84611805	rs61752778	C	T	100	PASS	AC=66;AF=0.0131789;AN=5008;NS=2504;DP=21353;EAS_AF=0;AMR_AF=0.0101;AFR_AF=0.0008;EUR_AF=0.0288;SAS_AF=0.0297;AA=C|||;VT=SNP;EX_TARGET
15	84613408	rs117451367	C	T	100	PASS	AC=66;AF=0.0131789;AN=5008;NS=2504;DP=20886;EAS_AF=0;AMR_AF=0.0216;AFR_AF=0.0008;EUR_AF=0.0437;SAS_AF=0.0061;AA=C|||;VT=SNP
15	84614202	rs12898206	G	A	100	PASS	AC=484;AF=0.0966454;AN=5008;NS=2504;DP=22055;EAS_AF=0.0327;AMR_AF=0.1542;AFR_AF=0.0129;EUR_AF=0.1859;SAS_AF=0.1431;AA=G|||;VT=SNP
15	84614286	rs28694702	G	A	100	PASS	AC=2170;AF=0.433307;AN=5008;NS=2504;DP=19135;EAS_AF=0.3948;AMR_AF=0.5159;AFR_AF=0.553;EUR_AF=0.2575;SAS_AF=0.4335;AA=G|||;VT=SNP
15	84614645	rs11629965	C	T	100	PASS	AC=842;AF=0.168131;AN=5008;NS=2504;DP=22591;EAS_AF=0.3323;AMR_AF=0.0965;AFR_AF=0.0393;EUR_AF=0.2505;SAS_AF=0.1391;AA=C|||;VT=SNP
15	84614800	rs11630705	G	C	100	PASS	AC=1210;AF=0.241613;AN=5008;NS=2504;DP=22026;EAS_AF=0.3333;AMR_AF=0.1902;AFR_AF=0.1165;EUR_AF=0.4195;SAS_AF=0.1697;AA=G|||;VT=SNP
15	84614979	rs11630762	G	C	100	PASS	AC=1171;AF=0.233826;AN=5008;NS=2504;DP=20400;EAS_AF=0.3323;AMR_AF=0.1873;AFR_AF=0.0908;EUR_AF=0.4175;SAS_AF=0.1697;AA=G|||;VT=SNP
15	84615189	rs986118	C	T	100	PASS	AC=2307;AF=0.460663;AN=5008;NS=2504;DP=20887;EAS_AF=0.3948;AMR_AF=0.5231;AFR_AF=0.652;EUR_AF=0.2594;SAS_AF=0.4325;AA=C|||;VT=SNP
15	84616332	rs10520571	A	G	100	PASS	AC=2184;AF=0.436102;AN=5008;NS=2504;DP=21088;EAS_AF=0.3948;AMR_AF=0.5173;AFR_AF=0.5605;EUR_AF=0.2584;SAS_AF=0.4356;AA=A|||;VT=SNP
15	84616713	rs17370572	C	T	100	PASS	AC=269;AF=0.0537141;AN=5008;NS=2504;DP=19143;EAS_AF=0.001;AMR_AF=0.0879;AFR_AF=0.0068;EUR_AF=0.167;SAS_AF=0.0307;AA=C|||;VT=SNP
15	84617077	rs8028946	C	T	100	PASS	AC=1935;AF=0.386382;AN=5008;NS=2504;DP=18773;EAS_AF=0.3948;AMR_AF=0.5058;AFR_AF=0.3797;EUR_AF=0.2584;SAS_AF=0.4335;AA=C|||;VT=SNP
15	84617246	rs17370601	A	G	100	PASS	AC=957;AF=0.191094;AN=5008;NS=2504;DP=17162;EAS_AF=0.3343;AMR_AF=0.1441;AFR_AF=0.0983;EUR_AF=0.2972;SAS_AF=0.093;AA=A|||;VT=SNP
15	84617732	rs12910871	C	T	100	PASS	AC=488;AF=0.0974441;AN=5008;NS=2504;DP=13512;EAS_AF=0.0347;AMR_AF=0.1542;AFR_AF=0.0121;EUR_AF=0.1859;SAS_AF=0.1462;AA=C|||;VT=SNP
15	84617858	rs12909818	G	C	100	PASS	AC=1523;AF=0.304113;AN=5008;NS=2504;DP=16391;EAS_AF=0.369;AMR_AF=0.3026;AFR_AF=0.1664;EUR_AF=0.4831;SAS_AF=0.2403;AA=C|||;VT=SNP
15	84619027	rs62027811	A	G	100	PASS	AC=489;AF=0.0976438;AN=5008;NS=2504;DP=18009;EAS_AF=0.0347;AMR_AF=0.1542;AFR_AF=0.0121;EUR_AF=0.1859;SAS_AF=0.1472;AA=A|||;VT=SNP
15	84619980	rs8024422	G	C	100	PASS	AC=2183;AF=0.435903;AN=5008;NS=2504;DP=19329;EAS_AF=0.3948;AMR_AF=0.5173;AFR_AF=0.559;EUR_AF=0.2594;SAS_AF=0.4356;AA=G|||;VT=SNP
15	84620441	rs1600641	G	A	100	PASS	AC=3905;AF=0.779752;AN=5008;NS=2504;DP=19156;EAS_AF=0.7629;AMR_AF=0.8343;AFR_AF=0.8714;EUR_AF=0.7445;SAS_AF=0.6708;AA=A|||;VT=SNP
15	84620730	rs12912715	T	G	100	PASS	AC=490;AF=0.0978435;AN=5008;NS=2504;DP=18525;EAS_AF=0.0347;AMR_AF=0.1556;AFR_AF=0.0121;EUR_AF=0.1859;SAS_AF=0.1472;AA=T|||;VT=SNP
15	84620867	rs12912896	T	C	100	PASS	AC=489;AF=0.0976438;AN=5008;NS=2504;DP=18262;EAS_AF=0.0347;AMR_AF=0.1556;AFR_AF=0.0121;EUR_AF=0.1859;SAS_AF=0.1462;AA=T|||;VT=SNP
15	84621412	rs4240769	G	A	100	PASS	AC=488;AF=0.0974441;AN=5008;NS=2504;DP=17723;EAS_AF=0.0347;AMR_AF=0.1556;AFR_AF=0.0121;EUR_AF=0.1859;SAS_AF=0.1452;AA=G|||;VT=SNP
15	84622931	rs12900391	A	G	100	PASS	AC=2105;AF=0.420327;AN=5008;NS=2504;DP=16452;EAS_AF=0.3829;AMR_AF=0.3199;AFR_AF=0.5265;EUR_AF=0.4841;SAS_AF=0.3211;AA=G|||;VT=SNP
15	84624261	rs34411238	C	T	100	PASS	AC=502;AF=0.10024;AN=5008;NS=2504;DP=19462;EAS_AF=0.0367;AMR_AF=0.1513;AFR_AF=0.0113;EUR_AF=0.1829;SAS_AF=0.1646;AA=C|||;VT=SNP
15	84625766	rs2011013	A	T	100	PASS	AC=1276;AF=0.254792;AN=5008;NS=2504;DP=21656;EAS_AF=0.3452;AMR_AF=0.1556;AFR_AF=0.3427;EUR_AF=0.2793;SAS_AF=0.0879;AA=A|||;VT=SNP
15	84626694	rs56278218	A	T	100	PASS	AC=928;AF=0.185304;AN=5008;NS=2504;DP=19228;EAS_AF=0.3452;AMR_AF=0.1398;AFR_AF=0.0885;EUR_AF=0.2783;SAS_AF=0.0879;AA=A|||;VT=SNP
15	84626741	rs56373916	A	C	100	PASS	AC=1341;AF=0.267772;AN=5008;NS=2504;DP=19686;EAS_AF=0.3452;AMR_AF=0.1585;AFR_AF=0.3903;EUR_AF=0.2793;SAS_AF=0.0879;AA=A|||;VT=SNP
15	84627989	rs11855613	C	T	100	PASS	AC=1273;AF=0.254193;AN=5008;NS=2504;DP=17355;EAS_AF=0.3433;AMR_AF=0.1556;AFR_AF=0.3419;EUR_AF=0.2793;SAS_AF=0.0879;AA=C|||;VT=SNP
15	84629077	rs6603009	A	T	100	PASS	AC=4339;AF=0.866414;AN=5008;NS=2504;DP=16271;EAS_AF=0.9514;AMR_AF=0.8674;AFR_AF=0.9834;EUR_AF=0.7624;SAS_AF=0.727;AA=T|||;VT=SNP
15	84629206	rs112503314	G	A	100	PASS	AC=22;AF=0.00439297;AN=5008;NS=2504;DP=16423;EAS_AF=0;AMR_AF=0.0072;AFR_AF=0;EUR_AF=0.0139;SAS_AF=0.0031;AA=G|||;VT=SNP
15	84630062	rs12914184	T	A	100	PASS	AC=503;AF=0.100439;AN=5008;NS=2504;DP=18317;EAS_AF=0.0367;AMR_AF=0.1527;AFR_AF=0.0113;EUR_AF=0.1829;SAS_AF=0.1646;AA=T|||;VT=SNP
15	84630158	rs12910084	A	T	100	PASS	AC=503;AF=0.100439;AN=5008;NS=2504;DP=18351;EAS_AF=0.0367;AMR_AF=0.1527;AFR_AF=0.0113;EUR_AF=0.1829;SAS_AF=0.1646;AA=A|||;VT=SNP
15	84631452	rs12916106	A	G	100	PASS	AC=1939;AF=0.387181;AN=5008;NS=2504;DP=13476;EAS_AF=0.3839;AMR_AF=0.3112;AFR_AF=0.4039;EUR_AF=0.4622;SAS_AF=0.3446;AA=G|||;VT=SNP
15	84631739	rs12900895	A	G	100	PASS	AC=593;AF=0.118411;AN=5008;NS=2504;DP=16863;EAS_AF=0.0367;AMR_AF=0.1527;AFR_AF=0.0113;EUR_AF=0.1829;SAS_AF=0.2566;AA=A|||;VT=SNP
15	84632544	rs2086442	T	C	100	PASS	AC=4337;AF=0.866014;AN=5008;NS=2504;DP=18851;EAS_AF=0.9514;AMR_AF=0.8674;AFR_AF=0.9826;EUR_AF=0.7624;SAS_AF=0.726;AA=C|||;VT=SNP
15	84633360	rs59559865	T	C	100	PASS	AC=594;AF=0.11861;AN=5008;NS=2504;DP=19619;EAS_AF=0.3452;AMR_AF=0.0548;AFR_AF=0.0325;EUR_AF=0.1074;SAS_AF=0.0583;AA=T|||;VT=SNP
15	84633492	rs117891862	A	T	100	PASS	AC=509;AF=0.101637;AN=5008;NS=2504;DP=19355;EAS_AF=0.0377;AMR_AF=0.1527;AFR_AF=0.0136;EUR_AF=0.1839;SAS_AF=0.1656;AA=A|||;VT=SNP
15	84633764	rs139997276	C	T	100	PASS	AC=900;AF=0.179712;AN=5008;NS=2504;DP=17853;EAS_AF=0.2361;AMR_AF=0.2406;AFR_AF=0.0325;EUR_AF=0.0755;SAS_AF=0.3845;AA=C|||;VT=SNP
15	84634587	rs117321344	C	G	100	PASS	AC=20;AF=0.00399361;AN=5008;NS=2504;DP=20067;EAS_AF=0;AMR_AF=0.0058;AFR_AF=0.0008;EUR_AF=0.0139;SAS_AF=0.001;AA=C|||;VT=SNP
15	84636232	rs112409013	A	G	100	PASS	AC=1340;AF=0.267572;AN=5008;NS=2504;DP=19463;EAS_AF=0.3472;AMR_AF=0.1585;AFR_AF=0.388;EUR_AF=0.2793;SAS_AF=0.0879;AA=A|||;VT=SNP
15	84637219	rs138532692	A	G	100	PASS	AC=271;AF=0.0541134;AN=5008;NS=2504;DP=22611;EAS_AF=0.001;AMR_AF=0.0879;AFR_AF=0.0068;EUR_AF=0.17;SAS_AF=0.0297;AA=A|||;VT=SNP
15	84637350	rs141495175	G	A	100	PASS	AC=231;AF=0.0461262;AN=5008;NS=2504;DP=21838;EAS_AF=0;AMR_AF=0.0432;AFR_AF=0.0038;EUR_AF=0.1203;SAS_AF=0.0767;AA=G|||;VT=SNP
15	84637651	rs55781136	A	G	100	PASS	AC=1344;AF=0.268371;AN=5008;NS=2504;DP=20469;EAS_AF=0.3472;AMR_AF=0.1599;AFR_AF=0.3903;EUR_AF=0.2793;SAS_AF=0.0879;AA=A|||;VT=SNP
15	84637928	rs7166641	C	T	100	PASS	AC=2029;AF=0.405152;AN=5008;NS=2504;DP=16797;EAS_AF=0.3829;AMR_AF=0.3228;AFR_AF=0.5356;EUR_AF=0.4612;SAS_AF=0.2526;AA=T|||;VT=SNP
15	84638976	rs9788720	G	A	100	PASS	AC=350;AF=0.0698882;AN=5008;NS=2504;DP=17399;EAS_AF=0.1835;AMR_AF=0.0274;AFR_AF=0.0575;EUR_AF=0.0388;SAS_AF=0.0317;AA=G|||;VT=SNP
15	84639350	rs2277849	C	T	100	PASS	AC=1304;AF=0.260383;AN=5008;NS=2504;DP=20793;EAS_AF=0.3442;AMR_AF=0.1571;AFR_AF=0.3714;EUR_AF=0.2714;SAS_AF=0.0859;AA=C|||;VT=SNP;EX_TARGET
15	84639807	rs117628406	C	A	100	PASS	AC=29;AF=0.00579073;AN=5008;NS=2504;DP=12206;EAS_AF=0;AMR_AF=0.0101;AFR_AF=0.0008;EUR_AF=0.0189;SAS_AF=0.002;AA=C|||;VT=SNP
15	84640977	rs113959087	C	A	100	PASS	AC=79;AF=0.0157748;AN=5008;NS=2504;DP=16224;EAS_AF=0;AMR_AF=0.0202;AFR_AF=0.0008;EUR_AF=0.0547;SAS_AF=0.0092;AA=C|||;VT=SNP
15	84641018	rs12148239	T	G	100	PASS	AC=947;AF=0.189097;AN=5008;NS=2504;DP=17193;EAS_AF=0.3452;AMR_AF=0.1484;AFR_AF=0.0938;EUR_AF=0.2853;SAS_AF=0.0869;AA=T|||;VT=SNP
15	84641125	rs4842841	G	A	100	PASS	AC=570;AF=0.113818;AN=5008;NS=2504;DP=19964;EAS_AF=0.0357;AMR_AF=0.1671;AFR_AF=0.0151;EUR_AF=0.2266;SAS_AF=0.1738;AA=G|||;VT=SNP
15	84642762	rs147279181	C	G	100	PASS	AC=23;AF=0.00459265;AN=5008;NS=2504;DP=19949;EAS_AF=0;AMR_AF=0;AFR_AF=0.0008;EUR_AF=0.0159;SAS_AF=0.0061;AA=C|||;VT=SNP
15	84643134	rs9329363	T	G	100	PASS	AC=2207;AF=0.440695;AN=5008;NS=2504;DP=20130;EAS_AF=0.5704;AMR_AF=0.5202;AFR_AF=0.4266;EUR_AF=0.2495;SAS_AF=0.4663;AA=T|||;VT=SNP
15	84643242	rs9329364	G	A	100	PASS	AC=2207;AF=0.440695;AN=5008;NS=2504;DP=17697;EAS_AF=0.5694;AMR_AF=0.5202;AFR_AF=0.4259;EUR_AF=0.2515;SAS_AF=0.4663;AA=G|||;VT=SNP
15	84643342	rs11638355	C	T	100	PASS	AC=53;AF=0.0105831;AN=5008;NS=2504;DP=17442;EAS_AF=0;AMR_AF=0.0216;AFR_AF=0.003;EUR_AF=0.0258;SAS_AF=0.0082;AA=C|||;VT=SNP
15	84643479	rs4842927	T	A	100	PASS	AC=2128;AF=0.42492;AN=5008;NS=2504;DP=17568;EAS_AF=0.3829;AMR_AF=0.3444;AFR_AF=0.5522;EUR_AF=0.5139;SAS_AF=0.2618;AA=A|||;VT=SNP
15	84643657	rs12101685	A	G	100	PASS	AC=2208;AF=0.440895;AN=5008;NS=2504;DP=14662;EAS_AF=0.5704;AMR_AF=0.5202;AFR_AF=0.4259;EUR_AF=0.2515;SAS_AF=0.4663;AA=A|||;VT=SNP
15	84643956	rs4842842	A	G	100	PASS	AC=625;AF=0.1248;AN=5008;NS=2504;DP=17760;EAS_AF=0.0546;AMR_AF=0.1715;AFR_AF=0.0144;EUR_AF=0.2276;SAS_AF=0.2076;AA=A|||;VT=SNP
15	84643989	rs537950919	T	C	100	PASS	AC=30;AF=0.00599042;AN=5008;NS=2504;DP=17927;EAS_AF=0.0149;AMR_AF=0.0043;AFR_AF=0;EUR_AF=0.0109;SAS_AF=0.001;AA=T|||;VT=SNP
15	84644707	rs12902549	G	T	100	PASS	AC=58;AF=0.0115815;AN=5008;NS=2504;DP=21169;EAS_AF=0;AMR_AF=0.0231;AFR_AF=0;EUR_AF=0.0388;SAS_AF=0.0031;AA=G|||;VT=SNP
15	84644839	rs7171383	T	A	100	PASS	AC=2214;AF=0.442093;AN=5008;NS=2504;DP=20067;EAS_AF=0.5724;AMR_AF=0.5202;AFR_AF=0.4266;EUR_AF=0.2555;SAS_AF=0.4652;AA=T|||;VT=SNP
15	84644967	rs146705544	C	A	100	PASS	AC=23;AF=0.00459265;AN=5008;NS=2504;DP=19492;EAS_AF=0;AMR_AF=0;AFR_AF=0.0008;EUR_AF=0.0159;SAS_AF=0.0061;AA=C|||;VT=SNP
15	84644971	rs4354897	T	C	100	PASS	AC=661;AF=0.131989;AN=5008;NS=2504;DP=19630;EAS_AF=0.0407;AMR_AF=0.1686;AFR_AF=0.0113;EUR_AF=0.2237;SAS_AF=0.2689;AA=T|||;VT=SNP
15	84645007	rs4374136	G	C	100	PASS	AC=658;AF=0.13139;AN=5008;NS=2504;DP=19955;EAS_AF=0.0407;AMR_AF=0.1686;AFR_AF=0.0113;EUR_AF=0.2237;SAS_AF=0.2658;AA=G|||;VT=SNP
15	84645052	rs4359399	T	A	100	PASS	AC=2182;AF=0.435703;AN=5008;NS=2504;DP=18638;EAS_AF=0.3819;AMR_AF=0.3458;AFR_AF=0.5219;EUR_AF=0.5199;SAS_AF=0.3517;AA=A|||;VT=SNP
15	84645095	rs148849462	A	G	100	PASS	AC=27;AF=0.00539137;AN=5008;NS=2504;DP=16344;EAS_AF=0;AMR_AF=0.0058;AFR_AF=0.0008;EUR_AF=0.0179;SAS_AF=0.0041;AA=A|||;VT=SNP
15	84645928	rs72748643	G	A	100	PASS	AC=598;AF=0.119409;AN=5008;NS=2504;DP=19142;EAS_AF=0.3413;AMR_AF=0.0548;AFR_AF=0.0325;EUR_AF=0.1163;SAS_AF=0.0573;AA=G|||;VT=SNP
15	84646473	rs713467	G	A	100	PASS	AC=2416;AF=0.482428;AN=5008;NS=2504;DP=18151;EAS_AF=0.5704;AMR_AF=0.6081;AFR_AF=0.3888;EUR_AF=0.4225;SAS_AF=0.4908;AA=G|||;VT=SNP
15	84646691	rs713468	A	G	100	PASS	AC=2011;AF=0.401558;AN=5008;NS=2504;DP=19140;EAS_AF=0.3839;AMR_AF=0.2594;AFR_AF=0.5893;EUR_AF=0.3429;SAS_AF=0.3272;AA=G|||;VT=SNP
15	84646982	rs881984	T	C	100	PASS	AC=1994;AF=0.398163;AN=5008;NS=2504;DP=20530;EAS_AF=0.3839;AMR_AF=0.2565;AFR_AF=0.5779;EUR_AF=0.3429;SAS_AF=0.3272;AA=C|||;VT=SNP
15	84647207	rs906427	T	C	100	PASS	AC=4443;AF=0.887181;AN=5008;NS=2504;DP=19696;EAS_AF=0.9544;AMR_AF=0.8689;AFR_AF=0.9803;EUR_AF=0.7773;SAS_AF=0.818;AA=C|||;VT=SNP
15	84647308	rs881983	C	T	100	PASS	AC=662;AF=0.132188;AN=5008;NS=2504;DP=20698;EAS_AF=0.0407;AMR_AF=0.1686;AFR_AF=0.0113;EUR_AF=0.2237;SAS_AF=0.2699;AA=C|||;VT=SNP
15	84651057	rs140206840	G	A	100	PASS	AC=44;AF=0.00878594;AN=5008;NS=2504;DP=18861;EAS_AF=0;AMR_AF=0.0216;AFR_AF=0.0008;EUR_AF=0.0249;SAS_AF=0.0031;AA=G|||;VT=SNP;EX_TARGET
15	84651185	rs8031704	C	A	100	PASS	AC=1883;AF=0.375998;AN=5008;NS=2504;DP=18791;EAS_AF=0.38;AMR_AF=0.2536;AFR_AF=0.5681;EUR_AF=0.3419;SAS_AF=0.2342;AA=A|||;VT=SNP;EX_TARGET
15	84651290	rs7176737	T	C	100	PASS	AC=4353;AF=0.869209;AN=5008;NS=2504;DP=18955;EAS_AF=0.9544;AMR_AF=0.8703;AFR_AF=0.9735;EUR_AF=0.7783;SAS_AF=0.7331;AA=C|||;VT=SNP;EX_TARGET
15	84654930	rs79954062	A	G	100	PASS	AC=55;AF=0.0109824;AN=5008;NS=2504;DP=17887;EAS_AF=0;AMR_AF=0.0159;AFR_AF=0.0008;EUR_AF=0.0408;SAS_AF=0.002;AA=A|||;VT=SNP
15	84655048	rs72748648	A	G	100	PASS	AC=186;AF=0.0371406;AN=5008;NS=2504;DP=17083;EAS_AF=0;AMR_AF=0.0461;AFR_AF=0.0023;EUR_AF=0.1143;SAS_AF=0.0368;AA=A|||;VT=SNP
15	84655733	rs7168418	C	T	100	PASS	AC=4333;AF=0.865216;AN=5008;NS=2504;DP=18575;EAS_AF=0.9544;AMR_AF=0.8674;AFR_AF=0.9796;EUR_AF=0.7664;SAS_AF=0.7188;AA=T|||;VT=SNP
15	84657720	rs141297202	G	A	100	PASS	AC=875;AF=0.17472;AN=5008;NS=2504;DP=9323;EAS_AF=0.244;AMR_AF=0.2349;AFR_AF=0.0234;EUR_AF=0.0646;SAS_AF=0.3783;AA=G|||;VT=SNP
15	84660256	rs2341	C	G	100	PASS	AC=598;AF=0.119409;AN=5008;NS=2504;DP=23719;EAS_AF=0.3403;AMR_AF=0.0533;AFR_AF=0.0333;EUR_AF=0.1163;SAS_AF=0.0583;AA=C|||;VT=SNP
15	84660797	rs144335430	C	T	100	PASS	AC=28;AF=0.00559105;AN=5008;NS=2504;DP=19518;EAS_AF=0;AMR_AF=0.0014;AFR_AF=0.0015;EUR_AF=0.0219;SAS_AF=0.0031;AA=c|||;VT=SNP
15	84661145	rs62027818	T	C	100	PASS	AC=581;AF=0.116014;AN=5008;NS=2504;DP=18714;EAS_AF=0.0407;AMR_AF=0.1686;AFR_AF=0.0189;EUR_AF=0.2237;SAS_AF=0.1769;AA=T|||;VT=SNP
15	84661290	rs67389173	A	C	100	PASS	AC=1076;AF=0.214856;AN=5008;NS=2504;DP=18853;EAS_AF=0.3423;AMR_AF=0.0764;AFR_AF=0.3797;EUR_AF=0.1193;SAS_AF=0.0573;AA=A|||;VT=SNP
15	84661307	rs12900471	T	C	100	PASS	AC=1838;AF=0.367013;AN=5008;NS=2504;DP=18723;EAS_AF=0.3819;AMR_AF=0.2522;AFR_AF=0.5325;EUR_AF=0.3429;SAS_AF=0.2342;AA=C|||;VT=SNP
15	84661481	rs11638600	G	A	100	PASS	AC=1837;AF=0.366813;AN=5008;NS=2504;DP=20284;EAS_AF=0.381;AMR_AF=0.2522;AFR_AF=0.5325;EUR_AF=0.3429;SAS_AF=0.2342;AA=A|||;VT=SNP
15	84662211	rs72748650	T	C	100	PASS	AC=79;AF=0.0157748;AN=5008;NS=2504;DP=16689;EAS_AF=0;AMR_AF=0.0202;AFR_AF=0.0008;EUR_AF=0.0467;SAS_AF=0.0174;AA=T|||;VT=SNP
15	84662420	rs6603013	G	A	100	PASS	AC=4339;AF=0.866414;AN=5008;NS=2504;DP=15153;EAS_AF=0.9544;AMR_AF=0.8674;AFR_AF=0.9796;EUR_AF=0.7674;SAS_AF=0.7239;AA=A|||;VT=SNP
15	84662817	rs72748651	C	T	100	PASS	AC=65;AF=0.0129792;AN=5008;NS=2504;DP=18175;EAS_AF=0;AMR_AF=0.0202;AFR_AF=0.0008;EUR_AF=0.0338;SAS_AF=0.0164;AA=C|||;VT=SNP
15	84662880	rs139481610	A	G	100	PASS	AC=17;AF=0.00339457;AN=5008;NS=2504;DP=18499;EAS_AF=0;AMR_AF=0.0029;AFR_AF=0.0008;EUR_AF=0.0129;SAS_AF=0.001;AA=A|||;VT=SNP
15	84663107	rs2135877	A	G	100	PASS	AC=1887;AF=0.376797;AN=5008;NS=2504;DP=18560;EAS_AF=0.3819;AMR_AF=0.255;AFR_AF=0.5688;EUR_AF=0.3429;SAS_AF=0.2331;AA=G|||;VT=SNP
15	84664263	rs12912716	A	T	100	PASS	AC=569;AF=0.113618;AN=5008;NS=2504;DP=14184;EAS_AF=0.0407;AMR_AF=0.1657;AFR_AF=0.0113;EUR_AF=0.2247;SAS_AF=0.1759;AA=A|||;VT=SNP
15	84664456	rs12913054	A	G	100	PASS	AC=568;AF=0.113419;AN=5008;NS=2504;DP=14498;EAS_AF=0.0407;AMR_AF=0.1657;AFR_AF=0.0113;EUR_AF=0.2237;SAS_AF=0.1759;AA=A|||;VT=SNP
15	84665205	rs2401185	G	A	100	PASS	AC=1060;AF=0.211661;AN=5008;NS=2504;DP=15533;EAS_AF=0.3333;AMR_AF=0.0764;AFR_AF=0.3759;EUR_AF=0.1183;SAS_AF=0.0562;AA=G|||;VT=SNP
15	84665328	rs11630708	T	C	100	PASS	AC=67;AF=0.0133786;AN=5008;NS=2504;DP=15033;EAS_AF=0;AMR_AF=0.0072;AFR_AF=0.0008;EUR_AF=0.0298;SAS_AF=0.0317;AA=-|||;VT=SNP
15	84667235	rs142228009	A	G	100	PASS	AC=17;AF=0.00339457;AN=5008;NS=2504;DP=20723;EAS_AF=0;AMR_AF=0.0029;AFR_AF=0.0008;EUR_AF=0.0129;SAS_AF=0.001;AA=A|||;VT=SNP
15	84667242	rs9989259	C	G	100	PASS	AC=2071;AF=0.413538;AN=5008;NS=2504;DP=20717;EAS_AF=0.3948;AMR_AF=0.5821;AFR_AF=0.3139;EUR_AF=0.4026;SAS_AF=0.4591;AA=C|||;VT=SNP
15	84667431	rs151214247	G	A	100	PASS	AC=60;AF=0.0119808;AN=5008;NS=2504;DP=16679;EAS_AF=0;AMR_AF=0.0072;AFR_AF=0.0008;EUR_AF=0.0229;SAS_AF=0.0317;AA=G|||;VT=SNP
15	84668157	rs147158308	T	G	100	PASS	AC=16;AF=0.00319489;AN=5008;NS=2504;DP=18218;EAS_AF=0;AMR_AF=0.0029;AFR_AF=0;EUR_AF=0.0139;SAS_AF=0;AA=T|||;VT=SNP
15	84668276	rs72748652	C	T	100	PASS	AC=65;AF=0.0129792;AN=5008;NS=2504;DP=17239;EAS_AF=0;AMR_AF=0.0202;AFR_AF=0.0008;EUR_AF=0.0338;SAS_AF=0.0164;AA=C|||;VT=SNP
15	84670975	rs58824810	T	C	100	PASS	AC=719;AF=0.14357;AN=5008;NS=2504;DP=17729;EAS_AF=0.3552;AMR_AF=0.0778;AFR_AF=0.1014;EUR_AF=0.1163;SAS_AF=0.0573;AA=T|||;VT=SNP
15	84672018	rs72748654	G	C	100	PASS	AC=763;AF=0.152356;AN=5008;NS=2504;DP=19382;EAS_AF=0.3343;AMR_AF=0.0793;AFR_AF=0.1589;EUR_AF=0.1054;SAS_AF=0.0562;AA=G|||;VT=SNP
15	84672181	rs11633088	T	A	100	PASS	AC=575;AF=0.114816;AN=5008;NS=2504;DP=17860;EAS_AF=0.0427;AMR_AF=0.1657;AFR_AF=0.0121;EUR_AF=0.2276;SAS_AF=0.1759;AA=T|||;VT=SNP
15	84672756	rs12912812	A	G	100	PASS	AC=1897;AF=0.378794;AN=5008;NS=2504;DP=17582;EAS_AF=0.3889;AMR_AF=0.2997;AFR_AF=0.5242;EUR_AF=0.3728;SAS_AF=0.2342;AA=A|||;VT=SNP
15	84673030	rs12911536	G	T	100	PASS	AC=566;AF=0.113019;AN=5008;NS=2504;DP=17336;EAS_AF=0.0427;AMR_AF=0.1614;AFR_AF=0.0113;EUR_AF=0.2276;SAS_AF=0.1708;AA=G|||;VT=SNP
15	84673536	rs4842929	C	G	100	PASS	AC=1953;AF=0.389976;AN=5008;NS=2504;DP=21751;EAS_AF=0.3522;AMR_AF=0.2839;AFR_AF=0.5991;EUR_AF=0.3728;SAS_AF=0.2393;AA=G|||;VT=SNP
15	84673880	rs56193063	G	A	100	PASS	AC=701;AF=0.139976;AN=5008;NS=2504;DP=17838;EAS_AF=0.2976;AMR_AF=0.0836;AFR_AF=0.1014;EUR_AF=0.1412;SAS_AF=0.0685;AA=G|||;VT=SNP
15	84674174	rs72748655	T	A	100	PASS	AC=70;AF=0.0139776;AN=5008;NS=2504;DP=20055;EAS_AF=0;AMR_AF=0.0317;AFR_AF=0.0008;EUR_AF=0.0398;SAS_AF=0.0072;AA=T|||;VT=SNP
15	84674366	rs72748656	T	C	100	PASS	AC=67;AF=0.0133786;AN=5008;NS=2504;DP=19405;EAS_AF=0;AMR_AF=0.0216;AFR_AF=0.0008;EUR_AF=0.0348;SAS_AF=0.0164;AA=T|||;VT=SNP
15	84674583	rs8043256	A	G	100	PASS	AC=942;AF=0.188099;AN=5008;NS=2504;DP=20075;EAS_AF=0.3105;AMR_AF=0.0908;AFR_AF=0.27;EUR_AF=0.1421;SAS_AF=0.0675;AA=A|||;VT=SNP
15	84675518	rs12438301	G	A	100	PASS	AC=4335;AF=0.865615;AN=5008;NS=2504;DP=21062;EAS_AF=0.9573;AMR_AF=0.866;AFR_AF=0.9796;EUR_AF=0.7753;SAS_AF=0.7096;AA=A|||;VT=SNP
15	84676068	rs6603014	C	G	100	PASS	AC=2676;AF=0.534345;AN=5008;NS=2504;DP=19658;EAS_AF=0.6181;AMR_AF=0.6009;AFR_AF=0.5772;EUR_AF=0.4036;SAS_AF=0.4775;AA=C|||;VT=SNP
15	84676670	rs2401186	T	C	100	PASS	AC=2709;AF=0.540935;AN=5008;NS=2504;DP=20635;EAS_AF=0.621;AMR_AF=0.6037;AFR_AF=0.593;EUR_AF=0.4066;SAS_AF=0.4816;AA=T|||;VT=SNP
15	84676855	rs2401187	T	G	100	PASS	AC=4351;AF=0.86881;AN=5008;NS=2504;DP=21525;EAS_AF=0.9673;AMR_AF=0.866;AFR_AF=0.9796;EUR_AF=0.7773;SAS_AF=0.7137;AA=G|||;VT=SNP
15	84677166	rs77488738	C	A	100	PASS	AC=38;AF=0.00758786;AN=5008;NS=2504;DP=20710;EAS_AF=0;AMR_AF=0.0144;AFR_AF=0.0008;EUR_AF=0.0268;SAS_AF=0;AA=C|||;VT=SNP
15	84678221	rs116967101	G	A	100	PASS	AC=235;AF=0.0469249;AN=5008;NS=2504;DP=17228;EAS_AF=0.0238;AMR_AF=0.0331;AFR_AF=0.0008;EUR_AF=0.0278;SAS_AF=0.1626;AA=G|||;VT=SNP
15	84679158	rs1531683	T	C	100	PASS	AC=3911;AF=0.78095;AN=5008;NS=2504;DP=19402;EAS_AF=0.9683;AMR_AF=0.8357;AFR_AF=0.6634;EUR_AF=0.7753;SAS_AF=0.7137;AA=C|||;VT=SNP
15	84680553	rs12903883	A	G	100	PASS	AC=568;AF=0.113419;AN=5008;NS=2504;DP=18138;EAS_AF=0.0437;AMR_AF=0.1628;AFR_AF=0.0113;EUR_AF=0.2276;SAS_AF=0.1708;AA=A|||;VT=SNP
15	84680594	rs4297647	T	C	100	PASS	AC=1659;AF=0.33127;AN=5008;NS=2504;DP=17346;EAS_AF=0.378;AMR_AF=0.2824;AFR_AF=0.3525;EUR_AF=0.3787;SAS_AF=0.2403;AA=T|||;VT=SNP
15	84681337	rs1480824	G	A	100	PASS	AC=4285;AF=0.855631;AN=5008;NS=2504;DP=19591;EAS_AF=0.9583;AMR_AF=0.8646;AFR_AF=0.9433;EUR_AF=0.7744;SAS_AF=0.7086;AA=A|||;VT=SNP
15	84681402	rs75666428	A	G	100	PASS	AC=164;AF=0.0327476;AN=5008;NS=2504;DP=20205;EAS_AF=0;AMR_AF=0.0173;AFR_AF=0.003;EUR_AF=0.0686;SAS_AF=0.0808;AA=A|||;VT=SNP
15	84681782	rs765524	G	T	100	PASS	AC=568;AF=0.113419;AN=5008;NS=2504;DP=20677;EAS_AF=0.0437;AMR_AF=0.1628;AFR_AF=0.0113;EUR_AF=0.2276;SAS_AF=0.1708;AA=G|||;VT=SNP
15	84682482	rs139122453	T	C	100	PASS	AC=40;AF=0.00798722;AN=5008;NS=2504;DP=18948;EAS_AF=0;AMR_AF=0.0014;AFR_AF=0.0008;EUR_AF=0.0129;SAS_AF=0.0256;AA=T|||;VT=SNP
15	84682906	rs2895953	C	G	100	PASS	AC=2447;AF=0.488618;AN=5008;NS=2504;DP=19116;EAS_AF=0.6151;AMR_AF=0.5893;AFR_AF=0.4198;EUR_AF=0.4026;SAS_AF=0.4683;AA=C|||;VT=SNP
15	84683091	rs1534191	T	C	100	PASS	AC=4287;AF=0.85603;AN=5008;NS=2504;DP=20384;EAS_AF=0.9683;AMR_AF=0.8617;AFR_AF=0.9387;EUR_AF=0.7744;SAS_AF=0.7086;AA=C|||;VT=SNP
15	84684221	rs7166267	G	A	100	PASS	AC=4270;AF=0.852636;AN=5008;NS=2504;DP=18740;EAS_AF=0.9583;AMR_AF=0.8631;AFR_AF=0.9365;EUR_AF=0.7724;SAS_AF=0.7055;AA=A|||;VT=SNP
15	84684669	rs2063035	G	A	100	PASS	AC=4273;AF=0.853235;AN=5008;NS=2504;DP=20571;EAS_AF=0.9583;AMR_AF=0.8631;AFR_AF=0.9365;EUR_AF=0.7753;SAS_AF=0.7055;AA=A|||;VT=SNP
15	84684978	rs17371460	A	G	100	PASS	AC=54;AF=0.0107827;AN=5008;NS=2504;DP=19406;EAS_AF=0;AMR_AF=0.0086;AFR_AF=0.0023;EUR_AF=0.0447;SAS_AF=0;AA=A|||;VT=SNP
15	84685070	rs146448200	C	A	100	PASS	AC=30;AF=0.00599042;AN=5008;NS=2504;DP=19274;EAS_AF=0;AMR_AF=0.0014;AFR_AF=0.0008;EUR_AF=0.0219;SAS_AF=0.0061;AA=C|||;VT=SNP
15	84686061	rs62026482	A	G	100	PASS	AC=61;AF=0.0121805;AN=5008;NS=2504;DP=15597;EAS_AF=0;AMR_AF=0.0288;AFR_AF=0.0061;EUR_AF=0.0308;SAS_AF=0.002;AA=A|||;VT=SNP
15	84686080	rs77328593	A	G	100	PASS	AC=533;AF=0.10643;AN=5008;NS=2504;DP=16277;EAS_AF=0.1429;AMR_AF=0.219;AFR_AF=0.0439;EUR_AF=0.1431;SAS_AF=0.0358;AA=A|||;VT=SNP
15	84686227	rs7183235	A	C	100	PASS	AC=1520;AF=0.303514;AN=5008;NS=2504;DP=19438;EAS_AF=0.374;AMR_AF=0.281;AFR_AF=0.2428;EUR_AF=0.3837;SAS_AF=0.2464;AA=A|||;VT=SNP
15	84686339	rs8042328	C	G	100	PASS	AC=2429;AF=0.485024;AN=5008;NS=2504;DP=18466;EAS_AF=0.6181;AMR_AF=0.5749;AFR_AF=0.4334;EUR_AF=0.3827;SAS_AF=0.4591;AA=C|||;VT=SNP
15	84686759	rs61655717	G	A	100	PASS	AC=767;AF=0.153155;AN=5008;NS=2504;DP=21931;EAS_AF=0.3115;AMR_AF=0.085;AFR_AF=0.1354;EUR_AF=0.1441;SAS_AF=0.0716;AA=G|||;VT=SNP
15	84686773	rs117922127	C	G	100	PASS	AC=104;AF=0.0207668;AN=5008;NS=2504;DP=22179;EAS_AF=0.001;AMR_AF=0.0447;AFR_AF=0.0023;EUR_AF=0.0616;SAS_AF=0.0072;AA=C|||;VT=SNP
15	84688052	rs12914602	T	G	100	PASS	AC=1571;AF=0.313698;AN=5008;NS=2504;DP=17000;EAS_AF=0.3591;AMR_AF=0.255;AFR_AF=0.3086;EUR_AF=0.3797;SAS_AF=0.2474;AA=T|||;VT=SNP
15	84688897	rs4842930	G	A	100	PASS	AC=4288;AF=0.85623;AN=5008;NS=2504;DP=17417;EAS_AF=0.9583;AMR_AF=0.8646;AFR_AF=0.9455;EUR_AF=0.7763;SAS_AF=0.7065;AA=A|||;VT=SNP
15	84689225	rs6603015	T	A	100	PASS	AC=4289;AF=0.85643;AN=5008;NS=2504;DP=18396;EAS_AF=0.9583;AMR_AF=0.8646;AFR_AF=0.9463;EUR_AF=0.7763;SAS_AF=0.7065;AA=A|||;VT=SNP
15	84689429	rs17158445	G	A	100	PASS	AC=498;AF=0.0994409;AN=5008;NS=2504;DP=16346;EAS_AF=0.2192;AMR_AF=0.1369;AFR_AF=0.0227;EUR_AF=0.0984;SAS_AF=0.0542;AA=G|||;VT=SNP
15	84691014	rs12911612	T	C	100	PASS	AC=584;AF=0.116613;AN=5008;NS=2504;DP=16907;EAS_AF=0.0437;AMR_AF=0.1657;AFR_AF=0.0121;EUR_AF=0.2356;SAS_AF=0.1759;AA=C|||;VT=SNP
15	84691024	rs150142791	A	G	100	PASS	AC=16;AF=0.00319489;AN=5008;NS=2504;DP=16764;EAS_AF=0;AMR_AF=0.0029;AFR_AF=0;EUR_AF=0.0139;SAS_AF=0;AA=A|||;VT=SNP
15	84691261	rs12905952	G	A	100	PASS	AC=583;AF=0.116414;AN=5008;NS=2504;DP=17232;EAS_AF=0.0437;AMR_AF=0.1657;AFR_AF=0.0113;EUR_AF=0.2356;SAS_AF=0.1759;AA=A|||;VT=SNP
15	84691807	rs34529571	A	G	100	PASS	AC=583;AF=0.116414;AN=5008;NS=2504;DP=19983;EAS_AF=0.0437;AMR_AF=0.1657;AFR_AF=0.0113;EUR_AF=0.2356;SAS_AF=0.1759;AA=A|||;VT=SNP
15	84692236	rs10163186	T	C	100	PASS	AC=4299;AF=0.858427;AN=5008;NS=2504;DP=19823;EAS_AF=0.9683;AMR_AF=0.8646;AFR_AF=0.9455;EUR_AF=0.7773;SAS_AF=0.7065;AA=C|||;VT=SNP
15	84692289	rs117529862	T	A	100	PASS	AC=54;AF=0.0107827;AN=5008;NS=2504;DP=21555;EAS_AF=0;AMR_AF=0.0144;AFR_AF=0.0008;EUR_AF=0.0408;SAS_AF=0.002;AA=T|||;VT=SNP
15	84692877	rs4842931	A	G	100	PASS	AC=4347;AF=0.868011;AN=5008;NS=2504;DP=14546;EAS_AF=0.9583;AMR_AF=0.866;AFR_AF=0.9834;EUR_AF=0.7793;SAS_AF=0.7117;AA=G|||;VT=SNP
15	84692937	rs12050701	G	A	100	PASS	AC=937;AF=0.187101;AN=5008;NS=2504;DP=14517;EAS_AF=0.3135;AMR_AF=0.0879;AFR_AF=0.2557;EUR_AF=0.1501;SAS_AF=0.0726;AA=G|||;VT=SNP
15	84692938	rs11259939	G	T	100	PASS	AC=704;AF=0.140575;AN=5008;NS=2504;DP=14580;EAS_AF=0.3036;AMR_AF=0.0706;AFR_AF=0.146;EUR_AF=0.1421;SAS_AF=0.0133;AA=G|||;VT=SNP
15	84694510	rs2279924	A	G	100	PASS	AC=2429;AF=0.485024;AN=5008;NS=2504;DP=16785;EAS_AF=0.6022;AMR_AF=0.5865;AFR_AF=0.4304;EUR_AF=0.3907;SAS_AF=0.4632;AA=A|||;VT=SNP
15	84695785	rs12905265	A	C	100	PASS	AC=4302;AF=0.859026;AN=5008;NS=2504;DP=17724;EAS_AF=0.9683;AMR_AF=0.8646;AFR_AF=0.944;EUR_AF=0.7773;SAS_AF=0.7117;AA=C|||;VT=SNP
15	84697044	rs12592470	G	A	100	PASS	AC=2368;AF=0.472843;AN=5008;NS=2504;DP=16876;EAS_AF=0.5764;AMR_AF=0.5648;AFR_AF=0.4304;EUR_AF=0.3817;SAS_AF=0.4519;AA=G|||;VT=SNP
15	84697503	rs72478432	A	G	100	PASS	AC=522;AF=0.104233;AN=5008;NS=2504;DP=16747;EAS_AF=0.2232;AMR_AF=0.1643;AFR_AF=0.0234;EUR_AF=0.0984;SAS_AF=0.0542;AA=A|||;VT=SNP
15	84698064	rs2895992	G	A	100	PASS	AC=1835;AF=0.366414;AN=5008;NS=2504;DP=20644;EAS_AF=0.3542;AMR_AF=0.2767;AFR_AF=0.4955;EUR_AF=0.3857;SAS_AF=0.2485;AA=G|||;VT=SNP
15	84698075	rs113356275	G	A	100	PASS	AC=52;AF=0.0103834;AN=5008;NS=2504;DP=20742;EAS_AF=0;AMR_AF=0.0245;AFR_AF=0.0015;EUR_AF=0.0308;SAS_AF=0.002;AA=G|||;VT=SNP
15	84698563	rs77186724	G	A	100	PASS	AC=23;AF=0.00459265;AN=5008;NS=2504;DP=19058;EAS_AF=0;AMR_AF=0.0058;AFR_AF=0.0008;EUR_AF=0.0159;SAS_AF=0.002;AA=G|||;VT=SNP
15	84698780	rs55701738	A	G	100	PASS	AC=44;AF=0.00878594;AN=5008;NS=2504;DP=22462;EAS_AF=0;AMR_AF=0.0159;AFR_AF=0.0008;EUR_AF=0.0258;SAS_AF=0.0061;AA=A|||;VT=SNP
15	84699034	rs12901010	G	A	100	PASS	AC=581;AF=0.116014;AN=5008;NS=2504;DP=21284;EAS_AF=0.0446;AMR_AF=0.1628;AFR_AF=0.0113;EUR_AF=0.2346;SAS_AF=0.1759;AA=G|||;VT=SNP
15	84699113	rs12901166	G	A	100	PASS	AC=581;AF=0.116014;AN=5008;NS=2504;DP=22112;EAS_AF=0.0446;AMR_AF=0.1628;AFR_AF=0.0113;EUR_AF=0.2346;SAS_AF=0.1759;AA=G|||;VT=SNP
15	84699212	rs62026483	G	A	100	PASS	AC=952;AF=0.190096;AN=5008;NS=2504;DP=22754;EAS_AF=0.2242;AMR_AF=0.2262;AFR_AF=0.202;EUR_AF=0.2296;SAS_AF=0.0726;AA=G|||;VT=SNP
15	84699596	rs117508006	G	A	100	PASS	AC=138;AF=0.0275559;AN=5008;NS=2504;DP=19785;EAS_AF=0.005;AMR_AF=0.1153;AFR_AF=0.0023;EUR_AF=0.0477;SAS_AF=0.002;AA=G|||;VT=SNP
15	84700042	rs79074742	G	A	100	PASS	AC=11;AF=0.00219649;AN=5008;NS=2504;DP=20794;EAS_AF=0;AMR_AF=0.0029;AFR_AF=0;EUR_AF=0.008;SAS_AF=0.001;AA=G|||;VT=SNP
15	84700108	rs35633782	C	T	100	PASS	AC=21;AF=0.00419329;AN=5008;NS=2504;DP=19660;EAS_AF=0.001;AMR_AF=0.0014;AFR_AF=0.0008;EUR_AF=0.0149;SAS_AF=0.0031;AA=C|||;VT=SNP;EX_TARGET
15	84700783	rs2292188	A	G	100	PASS	AC=1191;AF=0.237819;AN=5008;NS=2504;DP=16696;EAS_AF=0.3601;AMR_AF=0.3069;AFR_AF=0.09;EUR_AF=0.2147;SAS_AF=0.2863;AA=A|||;VT=SNP
15	84701558	rs12148842	C	G	100	PASS	AC=321;AF=0.0640974;AN=5008;NS=2504;DP=14816;EAS_AF=0;AMR_AF=0.0821;AFR_AF=0.0356;EUR_AF=0.164;SAS_AF=0.0532;AA=C|||;VT=SNP
15	84702401	rs139198574	A	T	100	PASS	AC=10;AF=0.00199681;AN=5008;NS=2504;DP=18847;EAS_AF=0;AMR_AF=0.0029;AFR_AF=0;EUR_AF=0.008;SAS_AF=0;AA=A|||;VT=SNP
15	84702444	rs1960770	T	C	100	PASS	AC=4403;AF=0.879193;AN=5008;NS=2504;DP=19218;EAS_AF=0.9732;AMR_AF=0.8775;AFR_AF=0.9803;EUR_AF=0.8032;SAS_AF=0.7249;AA=C|||;VT=SNP
15	84702727	rs2049511	A	G	100	PASS	AC=2026;AF=0.404553;AN=5008;NS=2504;DP=17879;EAS_AF=0.4752;AMR_AF=0.4352;AFR_AF=0.4818;EUR_AF=0.2197;SAS_AF=0.3957;AA=A|||;VT=SNP
15	84702734	rs146571195	G	A	100	PASS	AC=29;AF=0.00579073;AN=5008;NS=2504;DP=17915;EAS_AF=0;AMR_AF=0.0115;AFR_AF=0.0008;EUR_AF=0.0179;SAS_AF=0.002;AA=G|||;VT=SNP
15	84703470	rs34672825	C	T	100	PASS	AC=651;AF=0.129992;AN=5008;NS=2504;DP=19054;EAS_AF=0.0873;AMR_AF=0.1729;AFR_AF=0.0121;EUR_AF=0.2475;SAS_AF=0.182;AA=C|||;VT=SNP
15	84703874	rs11637666	A	G	100	PASS	AC=629;AF=0.125599;AN=5008;NS=2504;DP=17483;EAS_AF=0.0536;AMR_AF=0.1787;AFR_AF=0.0121;EUR_AF=0.2495;SAS_AF=0.1881;AA=A|||;VT=SNP
15	84704349	rs17299684	A	G	100	PASS	AC=379;AF=0.0756789;AN=5008;NS=2504;DP=17389;EAS_AF=0.001;AMR_AF=0.0893;AFR_AF=0.062;EUR_AF=0.1769;SAS_AF=0.0573;AA=A|||;VT=SNP
15	84704372	rs72748659	G	A	100	PASS	AC=371;AF=0.0740815;AN=5008;NS=2504;DP=17644;EAS_AF=0.001;AMR_AF=0.0879;AFR_AF=0.062;EUR_AF=0.1759;SAS_AF=0.0511;AA=G|||;VT=SNP
15	84705110	rs17158441	T	G	100	PASS	AC=1443;AF=0.288139;AN=5008;NS=2504;DP=22163;EAS_AF=0.3978;AMR_AF=0.1182;AFR_AF=0.4523;EUR_AF=0.0547;SAS_AF=0.3139;AA=T|||;VT=SNP
15	84705405	rs2279925	T	C	100	PASS	AC=366;AF=0.0730831;AN=5008;NS=2504;DP=21278;EAS_AF=0.1736;AMR_AF=0.0504;AFR_AF=0.0605;EUR_AF=0.0616;SAS_AF=0.0143;AA=T|||;VT=SNP
15	84705426	rs2279926	G	A	100	PASS	AC=1712;AF=0.341853;AN=5008;NS=2504;DP=22005;EAS_AF=0.3839;AMR_AF=0.1398;AFR_AF=0.6558;EUR_AF=0.0547;SAS_AF=0.3129;AA=G|||;VT=SNP
15	84706197	rs950168	C	T	100	PASS	AC=2033;AF=0.40595;AN=5008;NS=2504;DP=20431;EAS_AF=0.5694;AMR_AF=0.1542;AFR_AF=0.6082;EUR_AF=0.1272;SAS_AF=0.4294;AA=C|||;VT=SNP
15	84706461	rs950169	C	T	100	PASS	AC=646;AF=0.128994;AN=5008;NS=2504;DP=19381;EAS_AF=0.0536;AMR_AF=0.1787;AFR_AF=0.0113;EUR_AF=0.2734;SAS_AF=0.182;AA=C|||;VT=SNP;EX_TARGET
15	84707851	rs2135551	A	G	100	PASS	AC=663;AF=0.132388;AN=5008;NS=2504;DP=21989;EAS_AF=0.0536;AMR_AF=0.1801;AFR_AF=0.0121;EUR_AF=0.2734;SAS_AF=0.1973;AA=A|||;VT=SNP
15	84708663	rs113317779	G	A	100	PASS	AC=94;AF=0.01877;AN=5008;NS=2504;DP=15752;EAS_AF=0;AMR_AF=0.0533;AFR_AF=0.0053;EUR_AF=0.0437;SAS_AF=0.0061;AA=G|||;VT=SNP
15	84709342	rs137931991	G	A	100	PASS	AC=46;AF=0.0091853;AN=5008;NS=2504;DP=17087;EAS_AF=0;AMR_AF=0.0187;AFR_AF=0.0008;EUR_AF=0.0288;SAS_AF=0.0031;AA=G|||;VT=SNP
15	84709472	rs149452567	G	A	100	PASS	AC=177;AF=0.0353435;AN=5008;NS=2504;DP=16552;EAS_AF=0.0337;AMR_AF=0.0072;AFR_AF=0.0015;EUR_AF=0.0199;SAS_AF=0.1186;AA=G|||;VT=SNP
15	84709614	rs59981300	G	C	100	PASS	AC=291;AF=0.058107;AN=5008;NS=2504;DP=18337;EAS_AF=0.1766;AMR_AF=0.049;AFR_AF=0.0045;EUR_AF=0.0606;SAS_AF=0.0123;AA=G|||;VT=SNP
15	84711080	rs117090762	T	C	100	PASS	AC=15;AF=0.00299521;AN=5008;NS=2504;DP=19341;EAS_AF=0;AMR_AF=0.0058;AFR_AF=0;EUR_AF=0.0099;SAS_AF=0.001;AA=T|||;VT=SNP
15	84712303	rs146893461	C	T	100	PASS	AC=269;AF=0.0537141;AN=5008;NS=2504;DP=19593;EAS_AF=0.004;AMR_AF=0.1542;AFR_AF=0.0408;EUR_AF=0.0974;SAS_AF=0.0061;AA=C|||;VT=SNP
15	84712461	rs62026487	T	C	100	PASS	AC=678;AF=0.135383;AN=5008;NS=2504;DP=20866;EAS_AF=0.1865;AMR_AF=0.219;AFR_AF=0.1014;EUR_AF=0.1292;SAS_AF=0.0757;AA=T|||;VT=SNP
15	84713454	rs141724470	T	C	100	PASS	AC=1367;AF=0.272963;AN=5008;NS=2504;DP=20483;EAS_AF=0.3433;AMR_AF=0.4452;AFR_AF=0.1596;EUR_AF=0.3072;SAS_AF=0.1963;AA=t|||;VT=SNP
15	84713456	rs143514218	A	C	100	PASS	AC=676;AF=0.134984;AN=5008;NS=2504;DP=20451;EAS_AF=0.1577;AMR_AF=0.2305;AFR_AF=0.0439;EUR_AF=0.1789;SAS_AF=0.1217;AA=a|||;VT=SNP
15	84715412	rs150509883	C	A	100	PASS	AC=33;AF=0.00658946;AN=5008;NS=2504;DP=20359;EAS_AF=0;AMR_AF=0.0072;AFR_AF=0.0015;EUR_AF=0.0239;SAS_AF=0.002;AA=C|||;VT=SNP
15	84715689	rs59158066	G	A	100	PASS	AC=449;AF=0.0896565;AN=5008;NS=2504;DP=20397;EAS_AF=0.0327;AMR_AF=0.0303;AFR_AF=0.1989;EUR_AF=0.0268;SAS_AF=0.1074;AA=G|||;VT=SNP
15	84716122	rs62026489	C	T	100	PASS	AC=136;AF=0.0271565;AN=5008;NS=2504;DP=19753;EAS_AF=0;AMR_AF=0.0533;AFR_AF=0.003;EUR_AF=0.0845;SAS_AF=0.0102;AA=C|||;VT=SNP
15	84716986	rs12902672	G	A	100	PASS	AC=662;AF=0.132188;AN=5008;NS=2504;DP=20356;EAS_AF=0.0536;AMR_AF=0.1787;AFR_AF=0.0121;EUR_AF=0.2724;SAS_AF=0.1984;AA=G|||;VT=SNP
15	84717655	rs113748448	T	C	100	PASS	AC=374;AF=0.0746805;AN=5008;NS=2504;DP=21605;EAS_AF=0.001;AMR_AF=0.0893;AFR_AF=0.0575;EUR_AF=0.1769;SAS_AF=0.0583;AA=T|||;VT=SNP
15	84717797	rs112627987	C	T	100	PASS	AC=287;AF=0.0573083;AN=5008;NS=2504;DP=16954;EAS_AF=0.1339;AMR_AF=0.049;AFR_AF=0.0356;EUR_AF=0.0616;SAS_AF=0.0092;AA=C|||;VT=SNP
15	84718769	rs56060577	T	C	100	PASS	AC=382;AF=0.076278;AN=5008;NS=2504;DP=18190;EAS_AF=0.001;AMR_AF=0.0908;AFR_AF=0.0628;EUR_AF=0.1769;SAS_AF=0.0583;AA=T|||;VT=SNP
15	84718803	rs56297431	A	G	100	PASS	AC=382;AF=0.076278;AN=5008;NS=2504;DP=18724;EAS_AF=0.001;AMR_AF=0.0908;AFR_AF=0.0628;EUR_AF=0.1769;SAS_AF=0.0583;AA=A|||;VT=SNP
15	84718807	rs35252052	T	G	100	PASS	AC=62;AF=0.0123802;AN=5008;NS=2504;DP=18646;EAS_AF=0;AMR_AF=0.0245;AFR_AF=0;EUR_AF=0.0417;SAS_AF=0.0031;AA=T|||;VT=SNP
15	84719498	rs28600121	G	A	100	PASS	AC=1982;AF=0.395767;AN=5008;NS=2504;DP=17315;EAS_AF=0.5546;AMR_AF=0.1787;AFR_AF=0.6589;EUR_AF=0.1183;SAS_AF=0.316;AA=G|||;VT=SNP
15	84721019	rs6603018	A	G	100	PASS	AC=4533;AF=0.905152;AN=5008;NS=2504;DP=21464;EAS_AF=0.9484;AMR_AF=0.8963;AFR_AF=0.9917;EUR_AF=0.8777;SAS_AF=0.7781;AA=G|||;VT=SNP
15	84721543	rs28420713	T	C	100	PASS	AC=2089;AF=0.417133;AN=5008;NS=2504;DP=14312;EAS_AF=0.5853;AMR_AF=0.1729;AFR_AF=0.6218;EUR_AF=0.1302;SAS_AF=0.4356;AA=T|||;VT=SNP
15	84721558	rs111912159	T	A	100	PASS	AC=542;AF=0.108227;AN=5008;NS=2504;DP=13876;EAS_AF=0.1746;AMR_AF=0.072;AFR_AF=0.0166;EUR_AF=0.1302;SAS_AF=0.1667;AA=T|||;VT=SNP
15	84721615	rs113658860	C	T	100	PASS	AC=274;AF=0.0547125;AN=5008;NS=2504;DP=12943;EAS_AF=0.006;AMR_AF=0.1888;AFR_AF=0.025;EUR_AF=0.0944;SAS_AF=0.0092;AA=C|||;VT=SNP
15	84722233	rs114637845	C	T	100	PASS	AC=301;AF=0.0601038;AN=5008;NS=2504;DP=20547;EAS_AF=0.1339;AMR_AF=0.0519;AFR_AF=0.0446;EUR_AF=0.0606;SAS_AF=0.0102;AA=c|||;VT=SNP
15	84722521	rs1818950	A	G	100	PASS	AC=663;AF=0.132388;AN=5008;NS=2504;DP=20463;EAS_AF=0.0546;AMR_AF=0.1801;AFR_AF=0.0121;EUR_AF=0.2714;SAS_AF=0.1984;AA=A|||;VT=SNP
15	84722797	rs116443262	T	G	100	PASS	AC=1146;AF=0.228834;AN=5008;NS=2504;DP=19123;EAS_AF=0.3442;AMR_AF=0.3012;AFR_AF=0.0605;EUR_AF=0.3091;SAS_AF=0.2035;AA=T|||;VT=SNP
15	84722798	rs4559876	T	C	100	PASS	AC=1146;AF=0.228834;AN=5008;NS=2504;DP=19145;EAS_AF=0.3442;AMR_AF=0.3012;AFR_AF=0.0605;EUR_AF=0.3091;SAS_AF=0.2035;AA=C|||;VT=SNP
15	84723307	rs72630440	G	C	100	PASS	AC=1135;AF=0.226637;AN=5008;NS=2504;DP=19831;EAS_AF=0.3433;AMR_AF=0.2997;AFR_AF=0.0598;EUR_AF=0.3012;SAS_AF=0.2035;AA=G|||;VT=SNP
15	84723788	rs12438293	A	G	100	PASS	AC=1108;AF=0.221246;AN=5008;NS=2504;DP=18766;EAS_AF=0.3274;AMR_AF=0.2853;AFR_AF=0.0598;EUR_AF=0.3002;SAS_AF=0.2035;AA=A|||;VT=SNP
15	84723820	rs12903820	A	G	100	PASS	AC=662;AF=0.132188;AN=5008;NS=2504;DP=18395;EAS_AF=0.0546;AMR_AF=0.1772;AFR_AF=0.0121;EUR_AF=0.2724;SAS_AF=0.1984;AA=A|||;VT=SNP
15	84723879	rs7170641	T	A	100	PASS	AC=2314;AF=0.462061;AN=5008;NS=2504;DP=19178;EAS_AF=0.5704;AMR_AF=0.33;AFR_AF=0.8132;EUR_AF=0.1183;SAS_AF=0.3231;AA=T|||;VT=SNP
15	84725145	rs144936399	A	G	100	PASS	AC=14;AF=0.00279553;AN=5008;NS=2504;DP=19432;EAS_AF=0;AMR_AF=0.0058;AFR_AF=0;EUR_AF=0.0099;SAS_AF=0;AA=A|||;VT=SNP
15	84725960	rs111915655	G	A	100	PASS	AC=744;AF=0.148562;AN=5008;NS=2504;DP=16251;EAS_AF=0.1806;AMR_AF=0.2579;AFR_AF=0.0567;EUR_AF=0.2266;SAS_AF=0.0818;AA=A|||;VT=SNP
15	84726269	rs74596645	G	A	100	PASS	AC=298;AF=0.0595048;AN=5008;NS=2504;DP=17194;EAS_AF=0.005;AMR_AF=0.1888;AFR_AF=0.0424;EUR_AF=0.0984;SAS_AF=0.0072;AA=G|||;VT=SNP
15	84726953	rs62026490	G	A	100	PASS	AC=449;AF=0.0896565;AN=5008;NS=2504;DP=19316;EAS_AF=0.1756;AMR_AF=0.0706;AFR_AF=0.0159;EUR_AF=0.1282;SAS_AF=0.0746;AA=G|||;VT=SNP
15	84727026	rs150437620	A	G	100	PASS	AC=52;AF=0.0103834;AN=5008;NS=2504;DP=18413;EAS_AF=0;AMR_AF=0.0144;AFR_AF=0.0008;EUR_AF=0.0388;SAS_AF=0.002;AA=A|||;VT=SNP
15	84727434	rs138206992	C	T	100	PASS	AC=44;AF=0.00878594;AN=5008;NS=2504;DP=15541;EAS_AF=0;AMR_AF=0.0115;AFR_AF=0.0008;EUR_AF=0.0219;SAS_AF=0.0133;AA=C|||;VT=SNP
15	84728001	rs1848099	C	T	100	PASS	AC=4526;AF=0.903754;AN=5008;NS=2504;DP=16219;EAS_AF=0.9534;AMR_AF=0.8948;AFR_AF=0.9917;EUR_AF=0.8658;SAS_AF=0.7791;AA=T|||;VT=SNP
15	84728405	rs8040248	C	T	100	PASS	AC=2237;AF=0.446685;AN=5008;NS=2504;DP=18180;EAS_AF=0.5675;AMR_AF=0.3112;AFR_AF=0.764;EUR_AF=0.1163;SAS_AF=0.3292;AA=C|||;VT=SNP
15	84729389	rs10520569	C	T	100	PASS	AC=451;AF=0.0900559;AN=5008;NS=2504;DP=14966;EAS_AF=0.1776;AMR_AF=0.0706;AFR_AF=0.0159;EUR_AF=0.1282;SAS_AF=0.0746;AA=C|||;VT=SNP
15	84729586	rs62026491	A	G	100	PASS	AC=451;AF=0.0900559;AN=5008;NS=2504;DP=14565;EAS_AF=0.1776;AMR_AF=0.0706;AFR_AF=0.0159;EUR_AF=0.1282;SAS_AF=0.0746;AA=A|||;VT=SNP
15	84733595	rs72748665	A	T	100	PASS	AC=364;AF=0.0726837;AN=5008;NS=2504;DP=15830;EAS_AF=0.001;AMR_AF=0.0879;AFR_AF=0.056;EUR_AF=0.1769;SAS_AF=0.0511;AA=A|||;VT=SNP
15	84734132	rs1608946	A	G	100	PASS	AC=1115;AF=0.222644;AN=5008;NS=2504;DP=16005;EAS_AF=0.3304;AMR_AF=0.2853;AFR_AF=0.0613;EUR_AF=0.3002;SAS_AF=0.2055;AA=a|||;VT=SNP
15	84734324	rs6603019	A	G	100	PASS	AC=4509;AF=0.900359;AN=5008;NS=2504;DP=18411;EAS_AF=0.9573;AMR_AF=0.8847;AFR_AF=0.9788;EUR_AF=0.8668;SAS_AF=0.7812;AA=G|||;VT=SNP
15	84734464	rs12915589	T	C	100	PASS	AC=663;AF=0.132388;AN=5008;NS=2504;DP=17296;EAS_AF=0.0546;AMR_AF=0.1787;AFR_AF=0.0121;EUR_AF=0.2724;SAS_AF=0.1984;AA=T|||;VT=SNP
15	84734581	rs75027361	G	T	100	PASS	AC=66;AF=0.0131789;AN=5008;NS=2504;DP=17540;EAS_AF=0;AMR_AF=0.0058;AFR_AF=0.0015;EUR_AF=0.0199;SAS_AF=0.0409;AA=G|||;VT=SNP
15	84734968	rs143008212	C	T	100	PASS	AC=25;AF=0.00499201;AN=5008;NS=2504;DP=15220;EAS_AF=0;AMR_AF=0.013;AFR_AF=0;EUR_AF=0.0159;SAS_AF=0;AA=C|||;VT=SNP
15	84735388	rs72748666	T	C	100	PASS	AC=367;AF=0.0732827;AN=5008;NS=2504;DP=17092;EAS_AF=0.001;AMR_AF=0.0879;AFR_AF=0.0582;EUR_AF=0.1769;SAS_AF=0.0511;AA=T|||;VT=SNP
15	84735708	rs72748667	C	T	100	PASS	AC=363;AF=0.072484;AN=5008;NS=2504;DP=21285;EAS_AF=0.001;AMR_AF=0.0879;AFR_AF=0.0552;EUR_AF=0.1769;SAS_AF=0.0511;AA=C|||;VT=SNP
15	84735782	rs62026492	C	T	100	PASS	AC=452;AF=0.0902556;AN=5008;NS=2504;DP=20700;EAS_AF=0.1786;AMR_AF=0.0706;AFR_AF=0.0159;EUR_AF=0.1282;SAS_AF=0.0746;AA=C|||;VT=SNP
15	84735861	rs116846867	G	A	100	PASS	AC=381;AF=0.0760783;AN=5008;NS=2504;DP=22137;EAS_AF=0.001;AMR_AF=0.0879;AFR_AF=0.0582;EUR_AF=0.1789;SAS_AF=0.0634;AA=G|||;VT=SNP
15	84735869	rs115500838	G	A	100	PASS	AC=491;AF=0.0980431;AN=5008;NS=2504;DP=22110;EAS_AF=0.0119;AMR_AF=0.2205;AFR_AF=0.0628;EUR_AF=0.1789;SAS_AF=0.0644;AA=G|||;VT=SNP
15	84736657	rs66801143	C	T	100	PASS	AC=660;AF=0.131789;AN=5008;NS=2504;DP=17862;EAS_AF=0.0546;AMR_AF=0.1787;AFR_AF=0.0113;EUR_AF=0.2714;SAS_AF=0.1973;AA=C|||;VT=SNP
15	84736663	rs61356803	G	A	100	PASS	AC=2210;AF=0.441294;AN=5008;NS=2504;DP=17694;EAS_AF=0.5437;AMR_AF=0.3112;AFR_AF=0.7648;EUR_AF=0.1163;SAS_AF=0.3252;AA=g|||;VT=SNP
15	84736872	rs28421399	T	A	100	PASS	AC=1410;AF=0.28155;AN=5008;NS=2504;DP=19983;EAS_AF=0.4038;AMR_AF=0.1023;AFR_AF=0.4319;EUR_AF=0.0537;SAS_AF=0.3139;AA=T|||;VT=SNP
15	84738484	rs138174079	A	C	100	PASS	AC=298;AF=0.0595048;AN=5008;NS=2504;DP=17256;EAS_AF=0.1726;AMR_AF=0.049;AFR_AF=0.0136;EUR_AF=0.0596;SAS_AF=0.0123;AA=A|||;VT=SNP
15	84739194	rs72748669	T	G	100	PASS	AC=366;AF=0.0730831;AN=5008;NS=2504;DP=18181;EAS_AF=0.001;AMR_AF=0.0893;AFR_AF=0.0575;EUR_AF=0.1769;SAS_AF=0.0501;AA=T|||;VT=SNP
15	84740748	rs35648189	T	C	100	PASS	AC=661;AF=0.131989;AN=5008;NS=2504;DP=18735;EAS_AF=0.0546;AMR_AF=0.1787;AFR_AF=0.0113;EUR_AF=0.2724;SAS_AF=0.1973;AA=T|||;VT=SNP
15	84740769	rs118157350	T	G	100	PASS	AC=320;AF=0.0638978;AN=5008;NS=2504;DP=18747;EAS_AF=0.0883;AMR_AF=0.0504;AFR_AF=0.0015;EUR_AF=0.0219;SAS_AF=0.1759;AA=T|||;VT=SNP
15	84740813	rs75924893	T	C	100	PASS	AC=27;AF=0.00539137;AN=5008;NS=2504;DP=18594;EAS_AF=0;AMR_AF=0.0072;AFR_AF=0;EUR_AF=0.0209;SAS_AF=0.001;AA=T|||;VT=SNP
15	84741612	rs112939772	G	A	100	PASS	AC=77;AF=0.0153754;AN=5008;NS=2504;DP=17287;EAS_AF=0;AMR_AF=0.0202;AFR_AF=0.0008;EUR_AF=0.0507;SAS_AF=0.0112;AA=G|||;VT=SNP
15	84742007	rs8029202	A	G	100	PASS	AC=4506;AF=0.89976;AN=5008;NS=2504;DP=20222;EAS_AF=0.9554;AMR_AF=0.8847;AFR_AF=0.9796;EUR_AF=0.8668;SAS_AF=0.7791;AA=G|||;VT=SNP
15	84742349	rs62026494	G	A	100	PASS	AC=451;AF=0.0900559;AN=5008;NS=2504;DP=21265;EAS_AF=0.1776;AMR_AF=0.0706;AFR_AF=0.0159;EUR_AF=0.1282;SAS_AF=0.0746;AA=G|||;VT=SNP
15	84742350	rs190165587	G	A	100	PASS	AC=14;AF=0.00279553;AN=5008;NS=2504;DP=21272;EAS_AF=0;AMR_AF=0.0029;AFR_AF=0;EUR_AF=0.0109;SAS_AF=0.001;AA=G|||;VT=SNP
15	84742827	rs35397346	C	T	100	PASS	AC=659;AF=0.131589;AN=5008;NS=2504;DP=19179;EAS_AF=0.0546;AMR_AF=0.1772;AFR_AF=0.0113;EUR_AF=0.2714;SAS_AF=0.1973;AA=C|||;VT=SNP
15	84743080	rs140574883	C	G	100	PASS	AC=103;AF=0.0205671;AN=5008;NS=2504;DP=19699;EAS_AF=0;AMR_AF=0.0159;AFR_AF=0.0008;EUR_AF=0.0517;SAS_AF=0.0399;AA=C|||;VT=SNP
15	84743380	rs113329244	C	T	100	PASS	AC=191;AF=0.038139;AN=5008;NS=2504;DP=20040;EAS_AF=0;AMR_AF=0.0648;AFR_AF=0.003;EUR_AF=0.1252;SAS_AF=0.0164;AA=T|||;VT=SNP
15	84745640	rs117852513	G	A	100	PASS	AC=53;AF=0.0105831;AN=5008;NS=2504;DP=17916;EAS_AF=0;AMR_AF=0.0144;AFR_AF=0.0015;EUR_AF=0.0388;SAS_AF=0.002;AA=G|||;VT=SNP
15	84746237	rs62026496	T	C	100	PASS	AC=50;AF=0.00998403;AN=5008;NS=2504;DP=19798;EAS_AF=0.001;AMR_AF=0.0231;AFR_AF=0.0015;EUR_AF=0.0288;SAS_AF=0.002;AA=T|||;VT=SNP
15	84746556	rs138492786	T	C	100	PASS	AC=137;AF=0.0273562;AN=5008;NS=2504;DP=22985;EAS_AF=0;AMR_AF=0.0519;AFR_AF=0.003;EUR_AF=0.0865;SAS_AF=0.0102;AA=T|||;VT=SNP
15	84746601	rs142514865	C	T	100	PASS	AC=57;AF=0.0113818;AN=5008;NS=2504;DP=22634;EAS_AF=0;AMR_AF=0.0115;AFR_AF=0.0038;EUR_AF=0.0348;SAS_AF=0.0092;AA=c|||;VT=SNP
15	84746849	rs141176134	T	G	100	PASS	AC=691;AF=0.137979;AN=5008;NS=2504;DP=24058;EAS_AF=0.1667;AMR_AF=0.2334;AFR_AF=0.0439;EUR_AF=0.173;SAS_AF=0.1319;AA=T|||;VT=SNP
15	84747605	rs62026499	A	G	100	PASS	AC=1109;AF=0.221446;AN=5008;NS=2504;DP=11400;EAS_AF=0.3294;AMR_AF=0.2824;AFR_AF=0.0598;EUR_AF=0.2992;SAS_AF=0.2055;AA=A|||;VT=SNP
15	84747737	rs143371364	G	A	100	PASS	AC=245;AF=0.0489217;AN=5008;NS=2504;DP=17611;EAS_AF=0.1329;AMR_AF=0.049;AFR_AF=0.0045;EUR_AF=0.0606;SAS_AF=0.0102;AA=G|||;VT=SNP
15	84748099	rs117184136	C	T	100	PASS	AC=24;AF=0.00479233;AN=5008;NS=2504;DP=20510;EAS_AF=0;AMR_AF=0.0115;AFR_AF=0;EUR_AF=0.0159;SAS_AF=0;AA=C|||;VT=SNP
15	84748450	rs3814279	A	C	100	PASS	AC=2048;AF=0.408946;AN=5008;NS=2504;DP=19175;EAS_AF=0.5833;AMR_AF=0.3285;AFR_AF=0.4425;EUR_AF=0.2127;SAS_AF=0.4427;AA=A|||;VT=SNP
15	84748914	rs17841161	G	C	100	PASS	AC=290;AF=0.0579073;AN=5008;NS=2504;DP=13380;EAS_AF=0.1766;AMR_AF=0.0058;AFR_AF=0.0144;EUR_AF=0.0239;SAS_AF=0.0665;AA=G|||;VT=SNP
15	84749199	rs2135550	A	G	100	PASS	AC=4518;AF=0.902157;AN=5008;NS=2504;DP=11846;EAS_AF=0.9484;AMR_AF=0.8919;AFR_AF=0.9917;EUR_AF=0.8648;SAS_AF=0.7791;AA=G|||;VT=SNP
15	84749477	rs17300048	C	T	100	PASS	AC=660;AF=0.131789;AN=5008;NS=2504;DP=18648;EAS_AF=0.0546;AMR_AF=0.1772;AFR_AF=0.0113;EUR_AF=0.2724;SAS_AF=0.1973;AA=C|||;VT=SNP
15	84750638	rs906194	T	C	100	PASS	AC=4525;AF=0.903554;AN=5008;NS=2504;DP=20825;EAS_AF=0.9554;AMR_AF=0.8919;AFR_AF=0.9917;EUR_AF=0.8648;SAS_AF=0.7791;AA=g|||;VT=SNP
15	84753177	rs12437525	A	G	100	PASS	AC=4503;AF=0.899161;AN=5008;NS=2504;DP=19099;EAS_AF=0.9563;AMR_AF=0.8833;AFR_AF=0.9788;EUR_AF=0.8648;SAS_AF=0.7791;AA=G|||;VT=SNP
15	84753624	rs144105383	G	A	100	PASS	AC=291;AF=0.058107;AN=5008;NS=2504;DP=18958;EAS_AF=0.1746;AMR_AF=0.049;AFR_AF=0.0061;EUR_AF=0.0606;SAS_AF=0.0123;AA=G|||;VT=SNP
15	84753744	rs58822714	C	T	100	PASS	AC=1393;AF=0.278155;AN=5008;NS=2504;DP=15611;EAS_AF=0.374;AMR_AF=0.1037;AFR_AF=0.4395;EUR_AF=0.0537;SAS_AF=0.316;AA=T|||;VT=SNP
15	84753749	rs58671704	A	T	100	PASS	AC=1393;AF=0.278155;AN=5008;NS=2504;DP=15841;EAS_AF=0.375;AMR_AF=0.1037;AFR_AF=0.4387;EUR_AF=0.0537;SAS_AF=0.316;AA=a|||;VT=SNP
15	84753814	rs112532490	C	T	100	PASS	AC=94;AF=0.01877;AN=5008;NS=2504;DP=17854;EAS_AF=0;AMR_AF=0.0533;AFR_AF=0.0045;EUR_AF=0.0447;SAS_AF=0.0061;AA=T|||;VT=SNP
15	84754222	rs62026523	G	T	100	PASS	AC=445;AF=0.0888578;AN=5008;NS=2504;DP=17736;EAS_AF=0.1766;AMR_AF=0.0706;AFR_AF=0.0151;EUR_AF=0.1292;SAS_AF=0.0695;AA=G|||;VT=SNP
15	84754307	rs116842409	A	G	100	PASS	AC=14;AF=0.00279553;AN=5008;NS=2504;DP=18093;EAS_AF=0;AMR_AF=0.0058;AFR_AF=0;EUR_AF=0.0099;SAS_AF=0;AA=A|||;VT=SNP
15	84754346	rs1852265	G	A	100	PASS	AC=4437;AF=0.885982;AN=5008;NS=2504;DP=17617;EAS_AF=0.9484;AMR_AF=0.8804;AFR_AF=0.9365;EUR_AF=0.8648;SAS_AF=0.7791;AA=A|||;VT=SNP
15	84755375	rs117541138	C	T	100	PASS	AC=21;AF=0.00419329;AN=5008;NS=2504;DP=20968;EAS_AF=0;AMR_AF=0.0043;AFR_AF=0.0008;EUR_AF=0.0159;SAS_AF=0.001;AA=C|||;VT=SNP
15	84755527	rs1848093	G	C	100	PASS	AC=661;AF=0.131989;AN=5008;NS=2504;DP=18243;EAS_AF=0.0546;AMR_AF=0.1787;AFR_AF=0.0113;EUR_AF=0.2734;SAS_AF=0.1963;AA=G|||;VT=SNP
15	84755681	rs1848094	C	T	100	PASS	AC=482;AF=0.096246;AN=5008;NS=2504;DP=19089;EAS_AF=0.0437;AMR_AF=0.1081;AFR_AF=0.0091;EUR_AF=0.1342;SAS_AF=0.2209;AA=C|||;VT=SNP
15	84755683	rs1848095	G	T	100	PASS	AC=94;AF=0.01877;AN=5008;NS=2504;DP=19136;EAS_AF=0;AMR_AF=0.0432;AFR_AF=0;EUR_AF=0.0586;SAS_AF=0.0051;AA=G|||;VT=SNP
15	84757262	rs72748670	T	A	100	PASS	AC=366;AF=0.0730831;AN=5008;NS=2504;DP=20114;EAS_AF=0.001;AMR_AF=0.0893;AFR_AF=0.0582;EUR_AF=0.175;SAS_AF=0.0511;AA=T|||;VT=SNP
15	84757383	rs117378634	A	C	100	PASS	AC=52;AF=0.0103834;AN=5008;NS=2504;DP=18849;EAS_AF=0;AMR_AF=0.0144;AFR_AF=0.0008;EUR_AF=0.0388;SAS_AF=0.002;AA=A|||;VT=SNP
15	84757452	rs112799474	G	A	100	PASS	AC=569;AF=0.113618;AN=5008;NS=2504;DP=18459;EAS_AF=0.1399;AMR_AF=0.2392;AFR_AF=0.062;EUR_AF=0.16;SAS_AF=0.0194;AA=G|||;VT=SNP
15	84757573	rs117135238	T	C	100	PASS	AC=254;AF=0.0507188;AN=5008;NS=2504;DP=21922;EAS_AF=0.005;AMR_AF=0.1888;AFR_AF=0.0068;EUR_AF=0.0994;SAS_AF=0.0092;AA=T|||;VT=SNP
15	84757886	rs2659126	C	T	100	PASS	AC=46;AF=0.0091853;AN=5008;NS=2504;DP=16463;EAS_AF=0;AMR_AF=0.0101;AFR_AF=0.0023;EUR_AF=0.0358;SAS_AF=0;AA=T|||;VT=SNP
15	84758094	rs114873493	C	T	100	PASS	AC=281;AF=0.0561102;AN=5008;NS=2504;DP=19033;EAS_AF=0.0486;AMR_AF=0.0274;AFR_AF=0.0189;EUR_AF=0.0477;SAS_AF=0.1431;AA=C|||;VT=SNP
15	84758301	rs12915234	G	A	100	PASS	AC=664;AF=0.132588;AN=5008;NS=2504;DP=16789;EAS_AF=0.0556;AMR_AF=0.1772;AFR_AF=0.0113;EUR_AF=0.2753;SAS_AF=0.1973;AA=G|||;VT=SNP
15	84758419	rs34751999	T	C	100	PASS	AC=659;AF=0.131589;AN=5008;NS=2504;DP=17836;EAS_AF=0.0546;AMR_AF=0.1772;AFR_AF=0.0113;EUR_AF=0.2734;SAS_AF=0.1953;AA=T|||;VT=SNP
15	84758698	rs1567085	A	G	100	PASS	AC=3653;AF=0.729433;AN=5008;NS=2504;DP=10590;EAS_AF=0.624;AMR_AF=0.9035;AFR_AF=0.5862;EUR_AF=0.9473;SAS_AF=0.684;AA=G|||;VT=SNP
15	84758840	rs1567086	A	G	100	PASS	AC=2135;AF=0.426318;AN=5008;NS=2504;DP=13039;EAS_AF=0.2847;AMR_AF=0.4654;AFR_AF=0.2148;EUR_AF=0.7107;SAS_AF=0.5378;AA=A|||;VT=SNP
15	84759255	rs35181082	T	C	100	PASS	AC=659;AF=0.131589;AN=5008;NS=2504;DP=18496;EAS_AF=0.0546;AMR_AF=0.1772;AFR_AF=0.0113;EUR_AF=0.2734;SAS_AF=0.1953;AA=T|||;VT=SNP
15	84759622	rs112282737	G	A	100	PASS	AC=375;AF=0.0748802;AN=5008;NS=2504;DP=16477;EAS_AF=0.001;AMR_AF=0.0965;AFR_AF=0.0605;EUR_AF=0.1759;SAS_AF=0.0511;AA=G|||;VT=SNP
15	84760038	rs1506694	T	G	100	PASS	AC=693;AF=0.138379;AN=5008;NS=2504;DP=15019;EAS_AF=0.1587;AMR_AF=0.2305;AFR_AF=0.0522;EUR_AF=0.173;SAS_AF=0.1329;AA=T|||;VT=SNP
15	84760099	rs72630441	T	A	100	PASS	AC=432;AF=0.086262;AN=5008;NS=2504;DP=15161;EAS_AF=0.1736;AMR_AF=0.0692;AFR_AF=0.0129;EUR_AF=0.1262;SAS_AF=0.0665;AA=t|||;VT=SNP
15	84760189	rs882888	T	C	100	PASS	AC=995;AF=0.198682;AN=5008;NS=2504;DP=15855;EAS_AF=0.3343;AMR_AF=0.2795;AFR_AF=0.0658;EUR_AF=0.2336;SAS_AF=0.1452;AA=T|||;VT=SNP
15	84760593	rs62026526	C	T	100	PASS	AC=442;AF=0.0882588;AN=5008;NS=2504;DP=11088;EAS_AF=0.1766;AMR_AF=0.0692;AFR_AF=0.0151;EUR_AF=0.1272;SAS_AF=0.0695;AA=C|||;VT=SNP
15	84760913	rs112695136	C	T	100	PASS	AC=377;AF=0.0752796;AN=5008;NS=2504;DP=12042;EAS_AF=0.001;AMR_AF=0.0965;AFR_AF=0.0605;EUR_AF=0.1779;SAS_AF=0.0511;AA=C|||;VT=SNP
15	84762319	rs61116535	G	A	100	PASS	AC=303;AF=0.0605032;AN=5008;NS=2504;DP=17221;EAS_AF=0.1756;AMR_AF=0.0504;AFR_AF=0.0136;EUR_AF=0.0606;SAS_AF=0.0123;AA=G|||;VT=SNP
15	84762568	rs17300292	G	C	100	PASS	AC=659;AF=0.131589;AN=5008;NS=2504;DP=15412;EAS_AF=0.0546;AMR_AF=0.1772;AFR_AF=0.0113;EUR_AF=0.2734;SAS_AF=0.1953;AA=G|||;VT=SNP
15	84763062	rs17300336	T	C	100	PASS	AC=86;AF=0.0171725;AN=5008;NS=2504;DP=17122;EAS_AF=0;AMR_AF=0.0476;AFR_AF=0.0038;EUR_AF=0.0417;SAS_AF=0.0061;AA=T|||;VT=SNP
15	84763285	rs12050551	G	A	100	PASS	AC=438;AF=0.0874601;AN=5008;NS=2504;DP=16819;EAS_AF=0.1766;AMR_AF=0.0692;AFR_AF=0.0129;EUR_AF=0.1262;SAS_AF=0.0695;AA=G|||;VT=SNP
15	84763736	rs11637533	A	G	100	PASS	AC=659;AF=0.131589;AN=5008;NS=2504;DP=22703;EAS_AF=0.0546;AMR_AF=0.1772;AFR_AF=0.0113;EUR_AF=0.2734;SAS_AF=0.1953;AA=A|||;VT=SNP
15	84763942	rs56342395	G	A	100	PASS	AC=378;AF=0.0754792;AN=5008;NS=2504;DP=22658;EAS_AF=0.001;AMR_AF=0.0965;AFR_AF=0.0613;EUR_AF=0.1779;SAS_AF=0.0511;AA=G|||;VT=SNP
15	84764199	rs7171634	G	A	100	PASS	AC=2060;AF=0.411342;AN=5008;NS=2504;DP=22396;EAS_AF=0.2748;AMR_AF=0.4625;AFR_AF=0.1694;EUR_AF=0.7107;SAS_AF=0.5348;AA=A|||;VT=SNP
15	84764241	rs7178655	T	G	100	PASS	AC=2054;AF=0.410144;AN=5008;NS=2504;DP=21168;EAS_AF=0.2758;AMR_AF=0.4625;AFR_AF=0.1641;EUR_AF=0.7107;SAS_AF=0.5348;AA=G|||;VT=SNP
15	84764510	rs7173765	C	T	100	PASS	AC=493;AF=0.0984425;AN=5008;NS=2504;DP=23595;EAS_AF=0.0427;AMR_AF=0.111;AFR_AF=0.0204;EUR_AF=0.1322;SAS_AF=0.2178;AA=C|||;VT=SNP
15	84764774	rs17300406	T	G	100	PASS	AC=494;AF=0.0986422;AN=5008;NS=2504;DP=20347;EAS_AF=0.0427;AMR_AF=0.111;AFR_AF=0.0204;EUR_AF=0.1322;SAS_AF=0.2188;AA=T|||;VT=SNP
15	84764860	rs7177414	G	A	100	PASS	AC=2051;AF=0.409545;AN=5008;NS=2504;DP=22611;EAS_AF=0.2748;AMR_AF=0.4625;AFR_AF=0.1626;EUR_AF=0.7107;SAS_AF=0.5348;AA=G|||;VT=SNP
15	84765527	rs12916348	C	T	100	PASS	AC=659;AF=0.131589;AN=5008;NS=2504;DP=20896;EAS_AF=0.0546;AMR_AF=0.1772;AFR_AF=0.0113;EUR_AF=0.2734;SAS_AF=0.1953;AA=C|||;VT=SNP
15	84765739	rs79238968	A	G	100	PASS	AC=1280;AF=0.255591;AN=5008;NS=2504;DP=21540;EAS_AF=0.3413;AMR_AF=0.4236;AFR_AF=0.1929;EUR_AF=0.2425;SAS_AF=0.1462;AA=A|||;VT=SNP
15	84770281	rs1827938	C	T	100	PASS	AC=2595;AF=0.518171;AN=5008;NS=2504;DP=19486;EAS_AF=0.4038;AMR_AF=0.6513;AFR_AF=0.3124;EUR_AF=0.7724;SAS_AF=0.5583;AA=C|||;VT=SNP
15	84770946	rs28474939	A	G	100	PASS	AC=506;AF=0.101038;AN=5008;NS=2504;DP=20772;EAS_AF=0.0506;AMR_AF=0.111;AFR_AF=0.0204;EUR_AF=0.1332;SAS_AF=0.2219;AA=A|||;VT=SNP;EX_TARGET
15	84771249	rs111645810	G	T	100	PASS	AC=191;AF=0.038139;AN=5008;NS=2504;DP=21423;EAS_AF=0;AMR_AF=0.0663;AFR_AF=0.003;EUR_AF=0.1243;SAS_AF=0.0164;AA=G|||;VT=SNP
15	84772896	rs35297609	A	G	100	PASS	AC=666;AF=0.132987;AN=5008;NS=2504;DP=20460;EAS_AF=0.0546;AMR_AF=0.1772;AFR_AF=0.0113;EUR_AF=0.2724;SAS_AF=0.2035;AA=A|||;VT=SNP
15	84773777	rs117532339	G	A	100	PASS	AC=33;AF=0.00658946;AN=5008;NS=2504;DP=18176;EAS_AF=0;AMR_AF=0.0072;AFR_AF=0.0015;EUR_AF=0.0239;SAS_AF=0.002;AA=G|||;VT=SNP
15	84774572	rs55886031	C	T	100	PASS	AC=154;AF=0.0307508;AN=5008;NS=2504;DP=19352;EAS_AF=0;AMR_AF=0.0476;AFR_AF=0.003;EUR_AF=0.0974;SAS_AF=0.0194;AA=C|||;VT=SNP
15	84774626	rs137884228	A	G	100	PASS	AC=26;AF=0.00519169;AN=5008;NS=2504;DP=19890;EAS_AF=0;AMR_AF=0.0072;AFR_AF=0.0008;EUR_AF=0.0169;SAS_AF=0.0031;AA=A|||;VT=SNP
15	84775840	rs62026530	G	T	100	PASS	AC=666;AF=0.132987;AN=5008;NS=2504;DP=16409;EAS_AF=0.0546;AMR_AF=0.1772;AFR_AF=0.0113;EUR_AF=0.2724;SAS_AF=0.2035;AA=G|||;VT=SNP
15	84776046	rs12902936	T	C	100	PASS	AC=3236;AF=0.646166;AN=5008;NS=2504;DP=17015;EAS_AF=0.4296;AMR_AF=0.8631;AFR_AF=0.5741;EUR_AF=0.8807;SAS_AF=0.5716;AA=C|||;VT=SNP
15	84777000	rs2010167	C	T	100	PASS	AC=474;AF=0.0946486;AN=5008;NS=2504;DP=18328;EAS_AF=0.0427;AMR_AF=0.1023;AFR_AF=0.0083;EUR_AF=0.1312;SAS_AF=0.2219;AA=C|||;VT=SNP
15	84777733	rs62026531	T	C	100	PASS	AC=195;AF=0.0389377;AN=5008;NS=2504;DP=19899;EAS_AF=0.001;AMR_AF=0.0663;AFR_AF=0.003;EUR_AF=0.1262;SAS_AF=0.0174;AA=T|||;VT=SNP
15	84778100	rs116979211	G	T	100	PASS	AC=246;AF=0.0491214;AN=5008;NS=2504;DP=20546;EAS_AF=0.1339;AMR_AF=0.049;AFR_AF=0.0045;EUR_AF=0.0606;SAS_AF=0.0102;AA=G|||;VT=SNP
15	84778714	rs72748675	G	A	100	PASS	AC=377;AF=0.0752796;AN=5008;NS=2504;DP=17795;EAS_AF=0.001;AMR_AF=0.0965;AFR_AF=0.0605;EUR_AF=0.1779;SAS_AF=0.0511;AA=G|||;VT=SNP
15	84778891	rs9806618	G	A	100	PASS	AC=2972;AF=0.59345;AN=5008;NS=2504;DP=15310;EAS_AF=0.4236;AMR_AF=0.6758;AFR_AF=0.5598;EUR_AF=0.7853;SAS_AF=0.5583;AA=A|||;VT=SNP
15	84778928	rs11638394	G	A	100	PASS	AC=671;AF=0.133986;AN=5008;NS=2504;DP=15533;EAS_AF=0.0546;AMR_AF=0.1772;AFR_AF=0.0151;EUR_AF=0.2724;SAS_AF=0.2035;AA=A|||;VT=SNP
15	84779026	rs111280059	A	T	100	PASS	AC=47;AF=0.00938498;AN=5008;NS=2504;DP=14111;EAS_AF=0;AMR_AF=0.0187;AFR_AF=0.0008;EUR_AF=0.0288;SAS_AF=0.0041;AA=A|||;VT=SNP
15	84779738	rs2010790	A	G	100	PASS	AC=294;AF=0.0587061;AN=5008;NS=2504;DP=17184;EAS_AF=0.1756;AMR_AF=0.0519;AFR_AF=0.0045;EUR_AF=0.0616;SAS_AF=0.0133;AA=A|||;VT=SNP
15	84779832	rs148732635	A	G	100	PASS	AC=34;AF=0.00678914;AN=5008;NS=2504;DP=16887;EAS_AF=0;AMR_AF=0.0115;AFR_AF=0.0008;EUR_AF=0.0109;SAS_AF=0.0143;AA=A|||;VT=SNP
15	84780146	rs35658069	C	T	100	PASS	AC=658;AF=0.13139;AN=5008;NS=2504;DP=18167;EAS_AF=0.0546;AMR_AF=0.1772;AFR_AF=0.0113;EUR_AF=0.2724;SAS_AF=0.1953;AA=C|||;VT=SNP
15	84780973	rs2010993	G	A	100	PASS	AC=486;AF=0.0970447;AN=5008;NS=2504;DP=18619;EAS_AF=0.0496;AMR_AF=0.111;AFR_AF=0.0219;EUR_AF=0.1342;SAS_AF=0.1994;AA=G|||;VT=SNP
15	84781838	rs1848097	C	T	100	PASS	AC=313;AF=0.0625;AN=5008;NS=2504;DP=18043;EAS_AF=0.005;AMR_AF=0.1902;AFR_AF=0.0484;EUR_AF=0.1034;SAS_AF=0.0082;AA=C|||;VT=SNP
15	84782417	rs11638297	A	C	100	PASS	AC=660;AF=0.131789;AN=5008;NS=2504;DP=22534;EAS_AF=0.0546;AMR_AF=0.1772;AFR_AF=0.0113;EUR_AF=0.2724;SAS_AF=0.1973;AA=A|||;VT=SNP
15	84783321	rs4402532	A	C	100	PASS	AC=484;AF=0.0966454;AN=5008;NS=2504;DP=19306;EAS_AF=0.0506;AMR_AF=0.1023;AFR_AF=0.0083;EUR_AF=0.1322;SAS_AF=0.2229;AA=C|||;VT=SNP
15	84783737	rs147077764	A	G	100	PASS	AC=52;AF=0.0103834;AN=5008;NS=2504;DP=17747;EAS_AF=0;AMR_AF=0.0144;AFR_AF=0.0008;EUR_AF=0.0388;SAS_AF=0.002;AA=A|||;VT=SNP
15	84784562	rs6603020	A	G	100	PASS	AC=1243;AF=0.248203;AN=5008;NS=2504;DP=16937;EAS_AF=0.3254;AMR_AF=0.4049;AFR_AF=0.1944;EUR_AF=0.2336;SAS_AF=0.1452;AA=A|||;VT=SNP
15	84784919	rs62026533	G	A	100	PASS	AC=191;AF=0.038139;AN=5008;NS=2504;DP=17439;EAS_AF=0;AMR_AF=0.0663;AFR_AF=0.003;EUR_AF=0.1243;SAS_AF=0.0164;AA=G|||;VT=SNP
15	84784964	rs11637158	C	T	100	PASS	AC=1745;AF=0.348442;AN=5008;NS=2504;DP=17380;EAS_AF=0.2728;AMR_AF=0.3689;AFR_AF=0.1536;EUR_AF=0.5318;SAS_AF=0.4867;AA=T|||;VT=SNP
15	84786150	rs79318564	G	A	100	PASS	AC=658;AF=0.13139;AN=5008;NS=2504;DP=19941;EAS_AF=0.0546;AMR_AF=0.1772;AFR_AF=0.0113;EUR_AF=0.2724;SAS_AF=0.1953;AA=G|||;VT=SNP
15	84787635	rs1911155	A	G	100	PASS	AC=669;AF=0.133586;AN=5008;NS=2504;DP=21598;EAS_AF=0.0546;AMR_AF=0.1772;AFR_AF=0.0121;EUR_AF=0.2724;SAS_AF=0.2055;AA=A|||;VT=SNP
15	84787677	rs144234688	T	A	100	PASS	AC=183;AF=0.0365415;AN=5008;NS=2504;DP=20906;EAS_AF=0.0506;AMR_AF=0.0072;AFR_AF=0.0015;EUR_AF=0.0199;SAS_AF=0.1074;AA=T|||;VT=SNP
15	84788079	rs28415985	G	A	100	PASS	AC=498;AF=0.0994409;AN=5008;NS=2504;DP=20568;EAS_AF=0.0427;AMR_AF=0.1124;AFR_AF=0.0204;EUR_AF=0.1322;SAS_AF=0.2219;AA=G|||;VT=SNP
15	84788496	rs145891774	A	G	100	PASS	AC=252;AF=0.0503195;AN=5008;NS=2504;DP=21967;EAS_AF=0.1379;AMR_AF=0.049;AFR_AF=0.0045;EUR_AF=0.0606;SAS_AF=0.0123;AA=A|||;VT=SNP
15	84788554	rs62026534	G	A	100	PASS	AC=454;AF=0.090655;AN=5008;NS=2504;DP=22553;EAS_AF=0.1875;AMR_AF=0.0706;AFR_AF=0.0151;EUR_AF=0.1272;SAS_AF=0.0695;AA=A|||;VT=SNP
15	84788692	rs17372824	G	A	100	PASS	AC=444;AF=0.0886581;AN=5008;NS=2504;DP=22771;EAS_AF=0.1776;AMR_AF=0.0706;AFR_AF=0.0151;EUR_AF=0.1272;SAS_AF=0.0695;AA=G|||;VT=SNP
15	84788735	rs4106946	G	A	100	PASS	AC=499;AF=0.0996406;AN=5008;NS=2504;DP=23709;EAS_AF=0.0427;AMR_AF=0.1124;AFR_AF=0.0212;EUR_AF=0.1322;SAS_AF=0.2219;AA=G|||;VT=SNP
15	84788808	rs117360276	G	C	100	PASS	AC=291;AF=0.058107;AN=5008;NS=2504;DP=23047;EAS_AF=0.1756;AMR_AF=0.049;AFR_AF=0.0053;EUR_AF=0.0606;SAS_AF=0.0123;AA=G|||;VT=SNP
15	84789274	rs4287531	T	C	100	PASS	AC=260;AF=0.0519169;AN=5008;NS=2504;DP=20131;EAS_AF=0.002;AMR_AF=0.0346;AFR_AF=0.1581;EUR_AF=0.0249;SAS_AF=0;AA=T|||;VT=SNP
15	84789465	rs3913457	A	C	100	PASS	AC=3011;AF=0.601238;AN=5008;NS=2504;DP=19028;EAS_AF=0.4345;AMR_AF=0.6772;AFR_AF=0.5764;EUR_AF=0.7873;SAS_AF=0.5613;AA=C|||;VT=SNP
15	84789596	rs116843644	G	T	100	PASS	AC=247;AF=0.0493211;AN=5008;NS=2504;DP=23594;EAS_AF=0.1349;AMR_AF=0.049;AFR_AF=0.0045;EUR_AF=0.0606;SAS_AF=0.0102;AA=G|||;VT=SNP
15	84789681	rs148300038	T	C	100	PASS	AC=77;AF=0.0153754;AN=5008;NS=2504;DP=20753;EAS_AF=0;AMR_AF=0.0389;AFR_AF=0.0008;EUR_AF=0.0417;SAS_AF=0.0072;AA=T|||;VT=SNP
15	84790476	rs2659154	T	C	100	PASS	AC=483;AF=0.0964457;AN=5008;NS=2504;DP=18313;EAS_AF=0.0516;AMR_AF=0.1023;AFR_AF=0.0083;EUR_AF=0.1312;SAS_AF=0.2219;AA=T|||;VT=SNP
15	84790654	rs2292190	A	G	100	PASS	AC=486;AF=0.0970447;AN=5008;NS=2504;DP=18479;EAS_AF=0.1776;AMR_AF=0.072;AFR_AF=0.0454;EUR_AF=0.1282;SAS_AF=0.0695;AA=A|||;VT=SNP
15	84791092	rs144366739	G	C	100	PASS	AC=29;AF=0.00579073;AN=5008;NS=2504;DP=21459;EAS_AF=0;AMR_AF=0.0101;AFR_AF=0.0008;EUR_AF=0.0179;SAS_AF=0.0031;AA=G|||;VT=SNP
15	84791517	rs12904682	G	C	100	PASS	AC=61;AF=0.0121805;AN=5008;NS=2504;DP=20559;EAS_AF=0;AMR_AF=0.0245;AFR_AF=0;EUR_AF=0.0408;SAS_AF=0.0031;AA=G|||;VT=SNP
15	84791946	rs4106950	T	G	100	PASS	AC=507;AF=0.101238;AN=5008;NS=2504;DP=22161;EAS_AF=0.0516;AMR_AF=0.111;AFR_AF=0.0204;EUR_AF=0.1322;SAS_AF=0.2229;AA=C|||;VT=SNP
15	84791960	rs148924891	A	G	100	PASS	AC=63;AF=0.0125799;AN=5008;NS=2504;DP=22693;EAS_AF=0;AMR_AF=0.0144;AFR_AF=0.0008;EUR_AF=0.0258;SAS_AF=0.0266;AA=A|||;VT=SNP
15	84792069	rs12915390	T	C	100	PASS	AC=666;AF=0.132987;AN=5008;NS=2504;DP=21277;EAS_AF=0.0546;AMR_AF=0.1772;AFR_AF=0.0113;EUR_AF=0.2724;SAS_AF=0.2035;AA=T|||;VT=SNP
15	84792083	rs12911210	A	C	100	PASS	AC=666;AF=0.132987;AN=5008;NS=2504;DP=21296;EAS_AF=0.0546;AMR_AF=0.1772;AFR_AF=0.0113;EUR_AF=0.2724;SAS_AF=0.2035;AA=G|||;VT=SNP
15	84792634	rs12910413	G	A	100	PASS	AC=1643;AF=0.328075;AN=5008;NS=2504;DP=18952;EAS_AF=0.2837;AMR_AF=0.3602;AFR_AF=0.0666;EUR_AF=0.5328;SAS_AF=0.4939;AA=g|||;VT=SNP
15	84793161	rs1964060	G	A	100	PASS	AC=1636;AF=0.326677;AN=5008;NS=2504;DP=16922;EAS_AF=0.2758;AMR_AF=0.3602;AFR_AF=0.0666;EUR_AF=0.5328;SAS_AF=0.4949;AA=A|||;VT=SNP
15	84793558	rs12902070	T	C	100	PASS	AC=666;AF=0.132987;AN=5008;NS=2504;DP=17992;EAS_AF=0.0546;AMR_AF=0.1772;AFR_AF=0.0113;EUR_AF=0.2724;SAS_AF=0.2035;AA=T|||;VT=SNP
15	84793672	rs62026536	A	G	100	PASS	AC=666;AF=0.132987;AN=5008;NS=2504;DP=16609;EAS_AF=0.0546;AMR_AF=0.1772;AFR_AF=0.0113;EUR_AF=0.2724;SAS_AF=0.2035;AA=A|||;VT=SNP
15	84794294	rs140124206	T	G	100	PASS	AC=30;AF=0.00599042;AN=5008;NS=2504;DP=19259;EAS_AF=0;AMR_AF=0.0014;AFR_AF=0;EUR_AF=0.0229;SAS_AF=0.0061;AA=T|||;VT=SNP
15	84796267	rs4420497	T	C	100	PASS	AC=3320;AF=0.662939;AN=5008;NS=2504;DP=20006;EAS_AF=0.4643;AMR_AF=0.8646;AFR_AF=0.5772;EUR_AF=0.8817;SAS_AF=0.6155;AA=C|||;VT=SNP
15	84796462	rs72748679	G	C	100	PASS	AC=79;AF=0.0157748;AN=5008;NS=2504;DP=21104;EAS_AF=0;AMR_AF=0.0403;AFR_AF=0.0008;EUR_AF=0.0427;SAS_AF=0.0072;AA=G|||;VT=SNP
15	84798306	rs17300790	A	G	100	PASS	AC=378;AF=0.0754792;AN=5008;NS=2504;DP=20642;EAS_AF=0.001;AMR_AF=0.0965;AFR_AF=0.0605;EUR_AF=0.1789;SAS_AF=0.0511;AA=A|||;VT=SNP
15	84798762	rs111469275	G	A	100	PASS	AC=86;AF=0.0171725;AN=5008;NS=2504;DP=16864;EAS_AF=0;AMR_AF=0.0476;AFR_AF=0.0038;EUR_AF=0.0417;SAS_AF=0.0061;AA=G|||;VT=SNP
15	84798787	rs111732972	C	T	100	PASS	AC=379;AF=0.0756789;AN=5008;NS=2504;DP=14259;EAS_AF=0.001;AMR_AF=0.0965;AFR_AF=0.0605;EUR_AF=0.1799;SAS_AF=0.0511;AA=C|||;VT=SNP
15	84799247	rs117182234	G	A	100	PASS	AC=299;AF=0.0597045;AN=5008;NS=2504;DP=18847;EAS_AF=0.1746;AMR_AF=0.0447;AFR_AF=0.0136;EUR_AF=0.0616;SAS_AF=0.0123;AA=G|||;VT=SNP
15	84799399	rs112804275	A	G	100	PASS	AC=378;AF=0.0754792;AN=5008;NS=2504;DP=21485;EAS_AF=0.001;AMR_AF=0.0965;AFR_AF=0.0605;EUR_AF=0.1789;SAS_AF=0.0511;AA=A|||;VT=SNP
15	84799403	rs112294127	G	T	100	PASS	AC=378;AF=0.0754792;AN=5008;NS=2504;DP=21367;EAS_AF=0.001;AMR_AF=0.0965;AFR_AF=0.0605;EUR_AF=0.1789;SAS_AF=0.0511;AA=G|||;VT=SNP
15	84800495	rs12905475	G	A	100	PASS	AC=619;AF=0.123602;AN=5008;NS=2504;DP=14943;EAS_AF=0.0427;AMR_AF=0.1412;AFR_AF=0.0113;EUR_AF=0.2714;SAS_AF=0.1943;AA=G|||;VT=SNP
15	84801145	rs111943059	G	A	100	PASS	AC=63;AF=0.0125799;AN=5008;NS=2504;DP=16155;EAS_AF=0;AMR_AF=0.0346;AFR_AF=0;EUR_AF=0.0318;SAS_AF=0.0072;AA=G|||;VT=SNP
15	84801525	rs72748684	C	T	100	PASS	AC=392;AF=0.0782748;AN=5008;NS=2504;DP=15092;EAS_AF=0.001;AMR_AF=0.0965;AFR_AF=0.0711;EUR_AF=0.1789;SAS_AF=0.0511;AA=C|||;VT=SNP
15	84801714	rs113993431	G	A	100	PASS	AC=166;AF=0.033147;AN=5008;NS=2504;DP=12916;EAS_AF=0;AMR_AF=0.0893;AFR_AF=0.0045;EUR_AF=0.0845;SAS_AF=0.0133;AA=G|||;VT=SNP
15	84803060	rs62026537	A	G	100	PASS	AC=447;AF=0.0892572;AN=5008;NS=2504;DP=17259;EAS_AF=0.1776;AMR_AF=0.0706;AFR_AF=0.0166;EUR_AF=0.1282;SAS_AF=0.0695;AA=A|||;VT=SNP
15	84803344	rs148228054	A	C	100	PASS	AC=21;AF=0.00419329;AN=5008;NS=2504;DP=15076;EAS_AF=0;AMR_AF=0.0086;AFR_AF=0;EUR_AF=0.0129;SAS_AF=0.002;AA=A|||;VT=SNP
15	84803540	rs62026538	G	A	100	PASS	AC=447;AF=0.0892572;AN=5008;NS=2504;DP=16606;EAS_AF=0.1776;AMR_AF=0.0706;AFR_AF=0.0166;EUR_AF=0.1282;SAS_AF=0.0695;AA=G|||;VT=SNP
15	84803933	rs72748686	A	G	100	PASS	AC=397;AF=0.0792732;AN=5008;NS=2504;DP=19002;EAS_AF=0.001;AMR_AF=0.0965;AFR_AF=0.0756;EUR_AF=0.1779;SAS_AF=0.0511;AA=A|||;VT=SNP
15	84804014	rs35159785	G	A	100	PASS	AC=661;AF=0.131989;AN=5008;NS=2504;DP=17599;EAS_AF=0.0546;AMR_AF=0.1772;AFR_AF=0.0113;EUR_AF=0.2724;SAS_AF=0.1984;AA=G|||;VT=SNP
15	84804602	rs147548477	A	G	100	PASS	AC=30;AF=0.00599042;AN=5008;NS=2504;DP=21403;EAS_AF=0;AMR_AF=0.0014;AFR_AF=0;EUR_AF=0.0229;SAS_AF=0.0061;AA=A|||;VT=SNP
15	84804773	rs3860260	A	C	100	PASS	AC=3653;AF=0.729433;AN=5008;NS=2504;DP=20472;EAS_AF=0.6081;AMR_AF=0.8905;AFR_AF=0.6021;EUR_AF=0.9493;SAS_AF=0.6861;AA=t|||;VT=SNP
15	84804971	rs17373027	G	A	100	PASS	AC=443;AF=0.0884585;AN=5008;NS=2504;DP=20106;EAS_AF=0.1776;AMR_AF=0.0706;AFR_AF=0.0151;EUR_AF=0.1262;SAS_AF=0.0695;AA=G|||;VT=SNP
15	84806031	rs71395431	G	A	100	PASS	AC=660;AF=0.131789;AN=5008;NS=2504;DP=13798;EAS_AF=0.0546;AMR_AF=0.1772;AFR_AF=0.0113;EUR_AF=0.2734;SAS_AF=0.1963;AA=g|||;VT=SNP
15	84806060	rs66486766	G	A	100	PASS	AC=660;AF=0.131789;AN=5008;NS=2504;DP=13150;EAS_AF=0.0546;AMR_AF=0.1772;AFR_AF=0.0113;EUR_AF=0.2734;SAS_AF=0.1963;AA=g|||;VT=SNP
15	84806489	rs146664989	G	A	100	PASS	AC=366;AF=0.0730831;AN=5008;NS=2504;DP=9246;EAS_AF=0.124;AMR_AF=0.0245;AFR_AF=0.0658;EUR_AF=0.0606;SAS_AF=0.0777;AA=G|||;VT=SNP
15	84806542	rs7179113	T	C	100	PASS	AC=92;AF=0.0183706;AN=5008;NS=2504;DP=11284;EAS_AF=0.001;AMR_AF=0.0101;AFR_AF=0.0015;EUR_AF=0.0298;SAS_AF=0.0532;AA=T|||;VT=SNP
15	84806608	rs147110604	A	G	100	PASS	AC=77;AF=0.0153754;AN=5008;NS=2504;DP=11320;EAS_AF=0;AMR_AF=0.0403;AFR_AF=0.0008;EUR_AF=0.0408;SAS_AF=0.0072;AA=A|||;VT=SNP
15	84806723	rs141825417	G	T	100	PASS	AC=64;AF=0.0127796;AN=5008;NS=2504;DP=13313;EAS_AF=0;AMR_AF=0.0144;AFR_AF=0.0008;EUR_AF=0.0258;SAS_AF=0.0276;AA=G|||;VT=SNP
15	84808065	rs116168389	A	T	100	PASS	AC=622;AF=0.124201;AN=5008;NS=2504;DP=9908;EAS_AF=0.1319;AMR_AF=0.2147;AFR_AF=0.0787;EUR_AF=0.161;SAS_AF=0.0757;AA=T|||;VT=SNP
15	84808561	rs142040958	C	T	100	PASS	AC=63;AF=0.0125799;AN=5008;NS=2504;DP=17722;EAS_AF=0;AMR_AF=0.0144;AFR_AF=0.0008;EUR_AF=0.0258;SAS_AF=0.0266;AA=C|||;VT=SNP
15	84808766	rs62026541	T	C	100	PASS	AC=490;AF=0.0978435;AN=5008;NS=2504;DP=17655;EAS_AF=0.1806;AMR_AF=0.0749;AFR_AF=0.0408;EUR_AF=0.1243;SAS_AF=0.0787;AA=T|||;VT=SNP
15	84809243	rs148297400	G	A	100	PASS	AC=35;AF=0.00698882;AN=5008;NS=2504;DP=18894;EAS_AF=0;AMR_AF=0.0086;AFR_AF=0;EUR_AF=0.0169;SAS_AF=0.0123;AA=G|||;VT=SNP
15	84810480	rs60606030	C	T	100	PASS	AC=268;AF=0.0535144;AN=5008;NS=2504;DP=17726;EAS_AF=0.1498;AMR_AF=0.0548;AFR_AF=0.0038;EUR_AF=0.0596;SAS_AF=0.0143;AA=C|||;VT=SNP
15	84811774	rs2063036	A	G	100	PASS	AC=3533;AF=0.705471;AN=5008;NS=2504;DP=22137;EAS_AF=0.8333;AMR_AF=0.6571;AFR_AF=0.8986;EUR_AF=0.4871;SAS_AF=0.5716;AA=.|||;VT=SNP
15	84811815	rs77057536	C	T	100	PASS	AC=592;AF=0.118211;AN=5008;NS=2504;DP=21754;EAS_AF=0.1409;AMR_AF=0.2435;AFR_AF=0.0628;EUR_AF=0.165;SAS_AF=0.0327;AA=.|||;VT=SNP
15	84813500	rs12440039	T	A	100	PASS	AC=268;AF=0.0535144;AN=5008;NS=2504;DP=18794;EAS_AF=0.005;AMR_AF=0.1873;AFR_AF=0.0068;EUR_AF=0.1054;SAS_AF=0.0184;AA=.|||;VT=SNP
15	84813652	rs72748691	C	T	100	PASS	AC=144;AF=0.028754;AN=5008;NS=2504;DP=18067;EAS_AF=0.001;AMR_AF=0.0403;AFR_AF=0.003;EUR_AF=0.0805;SAS_AF=0.0307;AA=.|||;VT=SNP
15	84814202	rs4842937	T	C	100	PASS	AC=4275;AF=0.853634;AN=5008;NS=2504;DP=19511;EAS_AF=0.88;AMR_AF=0.8213;AFR_AF=0.9879;EUR_AF=0.7177;SAS_AF=0.8078;AA=.|||;VT=SNP
15	84814727	rs113102649	A	G	100	PASS	AC=263;AF=0.052516;AN=5008;NS=2504;DP=17801;EAS_AF=0.001;AMR_AF=0.0504;AFR_AF=0.087;EUR_AF=0.0805;SAS_AF=0.0317;AA=.|||;VT=SNP
15	84815443	rs118023314	A	T	100	PASS	AC=307;AF=0.0613019;AN=5008;NS=2504;DP=18724;EAS_AF=0.1518;AMR_AF=0.0548;AFR_AF=0.0045;EUR_AF=0.0596;SAS_AF=0.0511;AA=.|||;VT=SNP
15	84815775	rs12595694	A	T	100	PASS	AC=3480;AF=0.694888;AN=5008;NS=2504;DP=18339;EAS_AF=0.8343;AMR_AF=0.6556;AFR_AF=0.8601;EUR_AF=0.4841;SAS_AF=0.5726;AA=.|||;VT=SNP
15	84815973	rs143730793	C	A	100	PASS	AC=23;AF=0.00459265;AN=5008;NS=2504;DP=18520;EAS_AF=0;AMR_AF=0.0072;AFR_AF=0.0015;EUR_AF=0.0089;SAS_AF=0.0072;AA=.|||;VT=SNP
15	84816354	rs117132876	T	C	100	PASS	AC=4267;AF=0.852037;AN=5008;NS=2504;DP=12312;EAS_AF=0.878;AMR_AF=0.8199;AFR_AF=0.9879;EUR_AF=0.7137;SAS_AF=0.8067;AA=.|||;VT=SNP
15	84816651	rs117474129	G	A	100	PASS	AC=16;AF=0.00319489;AN=5008;NS=2504;DP=18056;EAS_AF=0;AMR_AF=0.0029;AFR_AF=0.0008;EUR_AF=0.0119;SAS_AF=0.001;AA=.|||;VT=SNP
15	84816785	rs11635160	G	A	100	PASS	AC=733;AF=0.146366;AN=5008;NS=2504;DP=18622;EAS_AF=0.0446;AMR_AF=0.1628;AFR_AF=0.0855;EUR_AF=0.2316;SAS_AF=0.2342;AA=.|||;VT=SNP
15	84817034	rs62026542	C	T	100	PASS	AC=483;AF=0.0964457;AN=5008;NS=2504;DP=15125;EAS_AF=0.1806;AMR_AF=0.0749;AFR_AF=0.0386;EUR_AF=0.1203;SAS_AF=0.0787;AA=.|||;VT=SNP
15	84817152	rs4494498	T	G	100	PASS	AC=4269;AF=0.852436;AN=5008;NS=2504;DP=16455;EAS_AF=0.879;AMR_AF=0.8199;AFR_AF=0.9879;EUR_AF=0.7147;SAS_AF=0.8067;AA=.|||;VT=SNP
15	84817338	rs146848952	T	G	100	PASS	AC=245;AF=0.0489217;AN=5008;NS=2504;DP=17194;EAS_AF=0.001;AMR_AF=0.0922;AFR_AF=0.0061;EUR_AF=0.1143;SAS_AF=0.0583;AA=.|||;VT=SNP
15	84818455	rs143250016	T	C	100	PASS	AC=304;AF=0.0607029;AN=5008;NS=2504;DP=19569;EAS_AF=0.1498;AMR_AF=0.0548;AFR_AF=0.0038;EUR_AF=0.0596;SAS_AF=0.0511;AA=.|||;VT=SNP
15	84818792	rs151265687	T	C	100	PASS	AC=318;AF=0.0634984;AN=5008;NS=2504;DP=16478;EAS_AF=0.1478;AMR_AF=0.0548;AFR_AF=0.0159;EUR_AF=0.0596;SAS_AF=0.0511;AA=.|||;VT=SNP
15	84818842	rs77238978	G	A	100	PASS	AC=483;AF=0.0964457;AN=5008;NS=2504;DP=15567;EAS_AF=0.1806;AMR_AF=0.0749;AFR_AF=0.0378;EUR_AF=0.1213;SAS_AF=0.0787;AA=.|||;VT=SNP
15	84818871	rs8037078	A	G	100	PASS	AC=4272;AF=0.853035;AN=5008;NS=2504;DP=14898;EAS_AF=0.879;AMR_AF=0.8199;AFR_AF=0.9879;EUR_AF=0.7157;SAS_AF=0.8088;AA=.|||;VT=SNP
15	84821108	rs117437389	T	C	100	PASS	AC=22;AF=0.00439297;AN=5008;NS=2504;DP=18467;EAS_AF=0;AMR_AF=0.0043;AFR_AF=0.0008;EUR_AF=0.0169;SAS_AF=0.001;AA=.|||;VT=SNP
15	84822385	rs4586394	G	A	100	PASS	AC=4292;AF=0.857029;AN=5008;NS=2504;DP=18975;EAS_AF=0.88;AMR_AF=0.8228;AFR_AF=0.9879;EUR_AF=0.7316;SAS_AF=0.8098;AA=.|||;VT=SNP
15	84822964	rs10444973	G	T	100	PASS	AC=735;AF=0.146765;AN=5008;NS=2504;DP=14382;EAS_AF=0.0446;AMR_AF=0.1628;AFR_AF=0.0862;EUR_AF=0.2316;SAS_AF=0.2352;AA=.|||;VT=SNP
15	84823096	rs112807160	A	C	100	PASS	AC=85;AF=0.0169728;AN=5008;NS=2504;DP=17772;EAS_AF=0;AMR_AF=0.0274;AFR_AF=0.0015;EUR_AF=0.0537;SAS_AF=0.0102;AA=.|||;VT=SNP
15	84823459	rs145709834	C	T	100	PASS	AC=18;AF=0.00359425;AN=5008;NS=2504;DP=18650;EAS_AF=0.002;AMR_AF=0.0014;AFR_AF=0.0023;EUR_AF=0.0099;SAS_AF=0.002;AA=.|||;VT=SNP
15	84823902	rs8025070	A	G	100	PASS	AC=4278;AF=0.854233;AN=5008;NS=2504;DP=20343;EAS_AF=0.878;AMR_AF=0.8213;AFR_AF=0.9879;EUR_AF=0.7157;SAS_AF=0.8149;AA=.|||;VT=SNP
15	84825067	rs113246297	C	T	100	PASS	AC=85;AF=0.0169728;AN=5008;NS=2504;DP=17407;EAS_AF=0;AMR_AF=0.0274;AFR_AF=0.0015;EUR_AF=0.0537;SAS_AF=0.0102;AA=.|||;VT=SNP
15	84825609	rs60011907	G	A	100	PASS	AC=390;AF=0.0778754;AN=5008;NS=2504;DP=18937;EAS_AF=0.125;AMR_AF=0.0274;AFR_AF=0.0545;EUR_AF=0.0706;SAS_AF=0.1043;AA=.|||;VT=SNP
15	84826455	rs62026543	T	G	100	PASS	AC=486;AF=0.0970447;AN=5008;NS=2504;DP=17219;EAS_AF=0.1806;AMR_AF=0.0735;AFR_AF=0.0416;EUR_AF=0.1213;SAS_AF=0.0777;AA=.|||;VT=SNP
15	84826871	rs111744925	A	G	100	PASS	AC=634;AF=0.126597;AN=5008;NS=2504;DP=16341;EAS_AF=0.128;AMR_AF=0.2133;AFR_AF=0.0514;EUR_AF=0.168;SAS_AF=0.1227;AA=.|||;VT=SNP
15	84827051	rs137896526	G	A	100	PASS	AC=17;AF=0.00339457;AN=5008;NS=2504;DP=19248;EAS_AF=0;AMR_AF=0.0029;AFR_AF=0.0008;EUR_AF=0.0129;SAS_AF=0.001;AA=.|||;VT=SNP
15	84827966	rs4842939	C	T	100	PASS	AC=4290;AF=0.856629;AN=5008;NS=2504;DP=19871;EAS_AF=0.878;AMR_AF=0.8242;AFR_AF=0.9879;EUR_AF=0.7326;SAS_AF=0.8078;AA=.|||;VT=SNP
15	84828326	rs61148413	T	A	100	PASS	AC=3357;AF=0.670327;AN=5008;NS=2504;DP=18473;EAS_AF=0.8175;AMR_AF=0.5173;AFR_AF=0.8517;EUR_AF=0.4831;SAS_AF=0.5746;AA=.|||;VT=SNP
15	84829232	rs11634849	G	T	100	PASS	AC=670;AF=0.133786;AN=5008;NS=2504;DP=11885;EAS_AF=0.0446;AMR_AF=0.1556;AFR_AF=0.0408;EUR_AF=0.2326;SAS_AF=0.2342;AA=.|||;VT=SNP
15	84830170	rs6603022	T	C	100	PASS	AC=4266;AF=0.851837;AN=5008;NS=2504;DP=11961;EAS_AF=0.8671;AMR_AF=0.8213;AFR_AF=0.9879;EUR_AF=0.7157;SAS_AF=0.8139;AA=.|||;VT=SNP
15	84831225	rs4842940	C	T	100	PASS	AC=4259;AF=0.850439;AN=5008;NS=2504;DP=12535;EAS_AF=0.8671;AMR_AF=0.8199;AFR_AF=0.9879;EUR_AF=0.7147;SAS_AF=0.8088;AA=.|||;VT=SNP
15	84831312	rs4842941	G	C	100	PASS	AC=4258;AF=0.85024;AN=5008;NS=2504;DP=12237;EAS_AF=0.8671;AMR_AF=0.8199;AFR_AF=0.9879;EUR_AF=0.7147;SAS_AF=0.8078;AA=.|||;VT=SNP
15	84831671	rs12911223	G	A	100	PASS	AC=4258;AF=0.85024;AN=5008;NS=2504;DP=12125;EAS_AF=0.8671;AMR_AF=0.8199;AFR_AF=0.9879;EUR_AF=0.7147;SAS_AF=0.8078;AA=.|||;VT=SNP
15	84832483	rs72748698	T	A	100	PASS	AC=465;AF=0.0928514;AN=5008;NS=2504;DP=14073;EAS_AF=0.002;AMR_AF=0.0562;AFR_AF=0.2383;EUR_AF=0.0845;SAS_AF=0.0245;AA=.|||;VT=SNP
15	84832650	rs11639244	G	A	100	PASS	AC=741;AF=0.147963;AN=5008;NS=2504;DP=15839;EAS_AF=0.1329;AMR_AF=0.1787;AFR_AF=0.0121;EUR_AF=0.2843;SAS_AF=0.1851;AA=.|||;VT=SNP
15	84832856	rs8024218	G	A	100	PASS	AC=445;AF=0.0888578;AN=5008;NS=2504;DP=18262;EAS_AF=0.001;AMR_AF=0.0591;AFR_AF=0.211;EUR_AF=0.0895;SAS_AF=0.0348;AA=.|||;VT=SNP
15	84832932	rs12901468	G	A	100	PASS	AC=637;AF=0.127196;AN=5008;NS=2504;DP=20284;EAS_AF=0.0446;AMR_AF=0.1499;AFR_AF=0.0151;EUR_AF=0.2376;SAS_AF=0.2342;AA=.|||;VT=SNP
15	84833394	rs4106951	C	G	100	PASS	AC=749;AF=0.149561;AN=5008;NS=2504;DP=17554;EAS_AF=0.1319;AMR_AF=0.1801;AFR_AF=0.0121;EUR_AF=0.2853;SAS_AF=0.1922;AA=.|||;VT=SNP
15	84833591	rs117855064	G	A	100	PASS	AC=13;AF=0.00259585;AN=5008;NS=2504;DP=16830;EAS_AF=0;AMR_AF=0.0014;AFR_AF=0;EUR_AF=0.0119;SAS_AF=0;AA=.|||;VT=SNP
15	84833634	rs10083595	C	T	100	PASS	AC=4527;AF=0.903954;AN=5008;NS=2504;DP=19134;EAS_AF=0.8224;AMR_AF=0.9265;AFR_AF=0.9584;EUR_AF=0.8817;SAS_AF=0.9213;AA=.|||;VT=SNP
15	84833769	rs10083628	C	G	100	PASS	AC=659;AF=0.131589;AN=5008;NS=2504;DP=20927;EAS_AF=0.0526;AMR_AF=0.1556;AFR_AF=0.0265;EUR_AF=0.2326;SAS_AF=0.2342;AA=.|||;VT=SNP
15	84853852	rs2563905	C	G	100	PASS	AC=701;AF=0.139976;AN=5008;NS=2504;DP=35860;EAS_AF=0.121;AMR_AF=0.1744;AFR_AF=0.0121;EUR_AF=0.2674;SAS_AF=0.1769;AA=.|||;VT=SNP
15	84915252	rs72750803	G	A	100	PASS	AC=258;AF=0.0515176;AN=5008;NS=2504;DP=17942;EAS_AF=0.002;AMR_AF=0.0504;AFR_AF=0.0582;EUR_AF=0.0855;SAS_AF=0.0593;AA=.|||;VT=SNP
15	84915380	rs55639064	C	T	100	PASS	AC=604;AF=0.120607;AN=5008;NS=2504;DP=17539;EAS_AF=0.0446;AMR_AF=0.1455;AFR_AF=0.0113;EUR_AF=0.2356;SAS_AF=0.2106;AA=.|||;VT=SNP
15	84915399	rs56179839	C	T	100	PASS	AC=608;AF=0.121406;AN=5008;NS=2504;DP=17339;EAS_AF=0.0446;AMR_AF=0.1455;AFR_AF=0.0144;EUR_AF=0.2356;SAS_AF=0.2106;AA=.|||;VT=SNP
15	84916063	rs4337266	G	T	100	PASS	AC=749;AF=0.149561;AN=5008;NS=2504;DP=16436;EAS_AF=0.1319;AMR_AF=0.1801;AFR_AF=0.0121;EUR_AF=0.2853;SAS_AF=0.1922;AA=.|||;VT=SNP
15	84916836	rs4338765	G	T	100	PASS	AC=748;AF=0.149361;AN=5008;NS=2504;DP=15935;EAS_AF=0.1319;AMR_AF=0.1801;AFR_AF=0.0121;EUR_AF=0.2853;SAS_AF=0.1912;AA=.|||;VT=SNP
15	84916886	rs28581904	G	A	100	PASS	AC=195;AF=0.0389377;AN=5008;NS=2504;DP=17513;EAS_AF=0.005;AMR_AF=0.1686;AFR_AF=0.0053;EUR_AF=0.0557;SAS_AF=0.0102;AA=.|||;VT=SNP
15	84916971	rs534768823	G	T	100	PASS	AC=64;AF=0.0127796;AN=5008;NS=2504;DP=17157;EAS_AF=0;AMR_AF=0.0144;AFR_AF=0.0008;EUR_AF=0.0268;SAS_AF=0.0266;AA=.|||;VT=SNP
15	84916972	rs548705513	T	G	100	PASS	AC=63;AF=0.0125799;AN=5008;NS=2504;DP=17005;EAS_AF=0;AMR_AF=0.013;AFR_AF=0.0008;EUR_AF=0.0268;SAS_AF=0.0266;AA=.|||;VT=SNP
15	84916981	rs141301836	C	T	100	PASS	AC=61;AF=0.0121805;AN=5008;NS=2504;DP=17274;EAS_AF=0;AMR_AF=0.0115;AFR_AF=0.0008;EUR_AF=0.0258;SAS_AF=0.0266;AA=.|||;VT=SNP
15	84916986	rs191555879	G	T	100	PASS	AC=62;AF=0.0123802;AN=5008;NS=2504;DP=17235;EAS_AF=0;AMR_AF=0.0115;AFR_AF=0.0008;EUR_AF=0.0258;SAS_AF=0.0276;AA=.|||;VT=SNP
15	84917288	rs146986968	G	A	100	PASS	AC=175;AF=0.0349441;AN=5008;NS=2504;DP=15692;EAS_AF=0.005;AMR_AF=0.0187;AFR_AF=0.0787;EUR_AF=0.0249;SAS_AF=0.0286;AA=.|||;VT=SNP
15	84917314	rs4536430	T	C	100	PASS	AC=700;AF=0.139776;AN=5008;NS=2504;DP=13757;EAS_AF=0.1319;AMR_AF=0.1686;AFR_AF=0.0121;EUR_AF=0.2624;SAS_AF=0.1738;AA=.|||;VT=SNP
15	84917327	rs3897130	C	T	100	PASS	AC=685;AF=0.136781;AN=5008;NS=2504;DP=13737;EAS_AF=0.0496;AMR_AF=0.1527;AFR_AF=0.0673;EUR_AF=0.2296;SAS_AF=0.2137;AA=.|||;VT=SNP
15	84918172	rs2401448	G	T	100	PASS	AC=752;AF=0.15016;AN=5008;NS=2504;DP=13182;EAS_AF=0.1319;AMR_AF=0.183;AFR_AF=0.0129;EUR_AF=0.2853;SAS_AF=0.1922;AA=.|||;VT=SNP
15	84918288	rs2401446	G	T	100	PASS	AC=632;AF=0.126198;AN=5008;NS=2504;DP=2578;EAS_AF=0.0437;AMR_AF=0.1556;AFR_AF=0.0272;EUR_AF=0.2356;SAS_AF=0.2117;AA=.|||;VT=SNP
15	84918678	rs34709882	G	A	100	PASS	AC=631;AF=0.125998;AN=5008;NS=2504;DP=16832;EAS_AF=0.0437;AMR_AF=0.1556;AFR_AF=0.0272;EUR_AF=0.2356;SAS_AF=0.2106;AA=.|||;VT=SNP
15	84918978	rs145184508	G	A	100	PASS	AC=314;AF=0.0626997;AN=5008;NS=2504;DP=20498;EAS_AF=0.005;AMR_AF=0.1873;AFR_AF=0.0477;EUR_AF=0.0984;SAS_AF=0.0174;AA=.|||;VT=SNP
15	84919109	rs78597714	C	T	100	PASS	AC=586;AF=0.117013;AN=5008;NS=2504;DP=18348;EAS_AF=0.3135;AMR_AF=0.0533;AFR_AF=0.0356;EUR_AF=0.0209;SAS_AF=0.1687;AA=.|||;VT=SNP
15	84919364	rs6603024	C	T	100	PASS	AC=3066;AF=0.61222;AN=5008;NS=2504;DP=17246;EAS_AF=0.6458;AMR_AF=0.5821;AFR_AF=0.8638;EUR_AF=0.3598;SAS_AF=0.5184;AA=.|||;VT=SNP
15	84919375	rs62028133	A	C	100	PASS	AC=753;AF=0.150359;AN=5008;NS=2504;DP=17291;EAS_AF=0.1319;AMR_AF=0.1816;AFR_AF=0.0121;EUR_AF=0.2873;SAS_AF=0.1933;AA=.|||;VT=SNP
15	84919431	rs113664065	T	A	100	PASS	AC=78;AF=0.0155751;AN=5008;NS=2504;DP=16187;EAS_AF=0;AMR_AF=0.0389;AFR_AF=0.0008;EUR_AF=0.0427;SAS_AF=0.0072;AA=.|||;VT=SNP
15	84919556	rs6603026	T	G	100	PASS	AC=1673;AF=0.334065;AN=5008;NS=2504;DP=15669;EAS_AF=0.4921;AMR_AF=0.1326;AFR_AF=0.4183;EUR_AF=0.1153;SAS_AF=0.4254;AA=.|||;VT=SNP
15	84919557	rs6603027	A	G	100	PASS	AC=1657;AF=0.330871;AN=5008;NS=2504;DP=15677;EAS_AF=0.4921;AMR_AF=0.1311;AFR_AF=0.4085;EUR_AF=0.1133;SAS_AF=0.4254;AA=.|||;VT=SNP
15	84919983	rs7162248	T	C	100	PASS	AC=4525;AF=0.903554;AN=5008;NS=2504;DP=21072;EAS_AF=0.8204;AMR_AF=0.9265;AFR_AF=0.9584;EUR_AF=0.8817;SAS_AF=0.9213;AA=.|||;VT=SNP
15	84919996	rs17589320	C	A	100	PASS	AC=750;AF=0.14976;AN=5008;NS=2504;DP=22105;EAS_AF=0.1319;AMR_AF=0.1816;AFR_AF=0.0121;EUR_AF=0.2853;SAS_AF=0.1922;AA=.|||;VT=SNP
15	84920144	rs3994401	T	C	100	PASS	AC=243;AF=0.0485224;AN=5008;NS=2504;DP=18910;EAS_AF=0.005;AMR_AF=0.183;AFR_AF=0.0061;EUR_AF=0.0875;SAS_AF=0.0153;AA=.|||;VT=SNP
15	84920368	rs191254623	C	T	100	PASS	AC=78;AF=0.0155751;AN=5008;NS=2504;DP=19349;EAS_AF=0;AMR_AF=0.0389;AFR_AF=0.0008;EUR_AF=0.0427;SAS_AF=0.0072;AA=.|||;VT=SNP
15	84920483	rs147742610	G	A	100	PASS	AC=254;AF=0.0507188;AN=5008;NS=2504;DP=21118;EAS_AF=0.1389;AMR_AF=0.0533;AFR_AF=0.003;EUR_AF=0.0596;SAS_AF=0.0133;AA=.|||;VT=SNP
15	84920560	rs111828750	A	G	100	PASS	AC=514;AF=0.102636;AN=5008;NS=2504;DP=17625;EAS_AF=0.002;AMR_AF=0.0634;AFR_AF=0.2421;EUR_AF=0.0875;SAS_AF=0.0613;AA=.|||;VT=SNP
15	84920758	rs35203246	G	A	100	PASS	AC=751;AF=0.14996;AN=5008;NS=2504;DP=18558;EAS_AF=0.1319;AMR_AF=0.1816;AFR_AF=0.0129;EUR_AF=0.2853;SAS_AF=0.1922;AA=.|||;VT=SNP
15	84920962	rs71395439	A	C	100	PASS	AC=601;AF=0.120008;AN=5008;NS=2504;DP=14865;EAS_AF=0.0437;AMR_AF=0.147;AFR_AF=0.0098;EUR_AF=0.2346;SAS_AF=0.2106;AA=.|||;VT=SNP
15	84920993	rs182029683	A	C	100	PASS	AC=34;AF=0.00678914;AN=5008;NS=2504;DP=15262;EAS_AF=0;AMR_AF=0.0072;AFR_AF=0.0015;EUR_AF=0.0249;SAS_AF=0.002;AA=.|||;VT=SNP
15	84920996	rs186097379	T	A	100	PASS	AC=34;AF=0.00678914;AN=5008;NS=2504;DP=15343;EAS_AF=0;AMR_AF=0.0072;AFR_AF=0.0015;EUR_AF=0.0249;SAS_AF=0.002;AA=.|||;VT=SNP
15	84922146	rs143862030	T	C	100	PASS	AC=75;AF=0.014976;AN=5008;NS=2504;DP=19533;EAS_AF=0;AMR_AF=0.0072;AFR_AF=0.0015;EUR_AF=0.0348;SAS_AF=0.0337;AA=.|||;VT=SNP
15	84922273	rs151195091	C	T	100	PASS	AC=286;AF=0.0571086;AN=5008;NS=2504;DP=20110;EAS_AF=0.005;AMR_AF=0.1859;AFR_AF=0.031;EUR_AF=0.0944;SAS_AF=0.0164;AA=.|||;VT=SNP
15	84922274	rs7402721	A	G	100	PASS	AC=4530;AF=0.904553;AN=5008;NS=2504;DP=19969;EAS_AF=0.8234;AMR_AF=0.9265;AFR_AF=0.9576;EUR_AF=0.8817;SAS_AF=0.9243;AA=.|||;VT=SNP
15	84922969	rs12592693	G	A	100	PASS	AC=1677;AF=0.334864;AN=5008;NS=2504;DP=15776;EAS_AF=0.4921;AMR_AF=0.134;AFR_AF=0.4191;EUR_AF=0.1143;SAS_AF=0.4284;AA=.|||;VT=SNP
15	84923214	rs140774071	T	C	100	PASS	AC=254;AF=0.0507188;AN=5008;NS=2504;DP=19002;EAS_AF=0.1389;AMR_AF=0.0533;AFR_AF=0.003;EUR_AF=0.0596;SAS_AF=0.0133;AA=.|||;VT=SNP
15	84923520	rs4502182	A	G	100	PASS	AC=751;AF=0.14996;AN=5008;NS=2504;DP=16030;EAS_AF=0.1319;AMR_AF=0.1816;AFR_AF=0.0121;EUR_AF=0.2863;SAS_AF=0.1922;AA=.|||;VT=SNP
15	84923827	rs77908433	T	C	100	PASS	AC=50;AF=0.00998403;AN=5008;NS=2504;DP=19720;EAS_AF=0;AMR_AF=0.0101;AFR_AF=0.0023;EUR_AF=0.0398;SAS_AF=0;AA=.|||;VT=SNP
15	84923998	rs4842846	G	A	100	PASS	AC=751;AF=0.14996;AN=5008;NS=2504;DP=18174;EAS_AF=0.1319;AMR_AF=0.1816;AFR_AF=0.0121;EUR_AF=0.2853;SAS_AF=0.1933;AA=.|||;VT=SNP
15	84924822	rs58862855	A	G	100	PASS	AC=2248;AF=0.448882;AN=5008;NS=2504;DP=15866;EAS_AF=0.494;AMR_AF=0.1988;AFR_AF=0.7065;EUR_AF=0.2008;SAS_AF=0.4867;AA=.|||;VT=SNP
15	84925172	rs11635803	G	T	100	PASS	AC=650;AF=0.129792;AN=5008;NS=2504;DP=15014;EAS_AF=0.0437;AMR_AF=0.1571;AFR_AF=0.0408;EUR_AF=0.2356;SAS_AF=0.2106;AA=.|||;VT=SNP
15	84925265	rs28552439	A	G	100	PASS	AC=3060;AF=0.611022;AN=5008;NS=2504;DP=14040;EAS_AF=0.6448;AMR_AF=0.5807;AFR_AF=0.8608;EUR_AF=0.3608;SAS_AF=0.5174;AA=.|||;VT=SNP
15	84925662	rs59332604	T	G	100	PASS	AC=1673;AF=0.334065;AN=5008;NS=2504;DP=13513;EAS_AF=0.4931;AMR_AF=0.134;AFR_AF=0.4168;EUR_AF=0.1143;SAS_AF=0.4264;AA=.|||;VT=SNP
15	84925780	rs58135151	C	T	100	PASS	AC=1673;AF=0.334065;AN=5008;NS=2504;DP=15358;EAS_AF=0.4921;AMR_AF=0.134;AFR_AF=0.4175;EUR_AF=0.1143;SAS_AF=0.4264;AA=.|||;VT=SNP
15	84925781	rs59378265	A	G	100	PASS	AC=1674;AF=0.334265;AN=5008;NS=2504;DP=15371;EAS_AF=0.4921;AMR_AF=0.134;AFR_AF=0.4183;EUR_AF=0.1143;SAS_AF=0.4264;AA=.|||;VT=SNP
15	84926819	rs8033444	T	C	100	PASS	AC=1727;AF=0.344848;AN=5008;NS=2504;DP=12134;EAS_AF=0.4921;AMR_AF=0.134;AFR_AF=0.4576;EUR_AF=0.1153;SAS_AF=0.4264;AA=.|||;VT=SNP
15	84927118	rs111427166	C	T	100	PASS	AC=262;AF=0.0523163;AN=5008;NS=2504;DP=15423;EAS_AF=0.002;AMR_AF=0.0504;AFR_AF=0.0605;EUR_AF=0.0855;SAS_AF=0.0603;AA=.|||;VT=SNP
15	84927372	rs8029866	A	T	100	PASS	AC=2245;AF=0.448283;AN=5008;NS=2504;DP=16463;EAS_AF=0.495;AMR_AF=0.1974;AFR_AF=0.7035;EUR_AF=0.2008;SAS_AF=0.4877;AA=.|||;VT=SNP
15	84927677	rs36034494	G	A	100	PASS	AC=312;AF=0.0623003;AN=5008;NS=2504;DP=16397;EAS_AF=0.005;AMR_AF=0.1873;AFR_AF=0.0469;EUR_AF=0.0984;SAS_AF=0.0164;AA=.|||;VT=SNP
15	84928368	rs7175448	A	C	100	PASS	AC=3024;AF=0.603834;AN=5008;NS=2504;DP=16459;EAS_AF=0.6458;AMR_AF=0.5793;AFR_AF=0.8328;EUR_AF=0.3618;SAS_AF=0.5174;AA=.|||;VT=SNP
15	84928426	rs141062788	G	A	100	PASS	AC=44;AF=0.00878594;AN=5008;NS=2504;DP=16009;EAS_AF=0.002;AMR_AF=0.0086;AFR_AF=0.0061;EUR_AF=0.0258;SAS_AF=0.002;AA=.|||;VT=SNP
15	84928457	rs7175634	A	G	100	PASS	AC=4447;AF=0.887979;AN=5008;NS=2504;DP=16699;EAS_AF=0.8204;AMR_AF=0.9179;AFR_AF=0.9054;EUR_AF=0.8817;SAS_AF=0.9192;AA=.|||;VT=SNP
15	84928520	rs34828875	G	A	100	PASS	AC=600;AF=0.119808;AN=5008;NS=2504;DP=16450;EAS_AF=0.0437;AMR_AF=0.147;AFR_AF=0.0106;EUR_AF=0.2336;SAS_AF=0.2096;AA=.|||;VT=SNP
15	84928762	rs12916198	C	G	100	PASS	AC=772;AF=0.154153;AN=5008;NS=2504;DP=16220;EAS_AF=0.1319;AMR_AF=0.1816;AFR_AF=0.028;EUR_AF=0.2843;SAS_AF=0.1943;AA=.|||;VT=SNP
15	84928835	rs150790370	G	T	100	PASS	AC=313;AF=0.0625;AN=5008;NS=2504;DP=16665;EAS_AF=0.005;AMR_AF=0.1873;AFR_AF=0.0477;EUR_AF=0.0984;SAS_AF=0.0164;AA=.|||;VT=SNP
15	84928883	rs60038041	C	T	100	PASS	AC=510;AF=0.101837;AN=5008;NS=2504;DP=18691;EAS_AF=0.002;AMR_AF=0.062;AFR_AF=0.2421;EUR_AF=0.0855;SAS_AF=0.0603;AA=.|||;VT=SNP
15	84929063	rs35156560	A	T	100	PASS	AC=766;AF=0.152955;AN=5008;NS=2504;DP=19384;EAS_AF=0.1448;AMR_AF=0.1816;AFR_AF=0.0136;EUR_AF=0.2843;SAS_AF=0.1943;AA=.|||;VT=SNP
15	84929070	rs140338791	C	A	100	PASS	AC=261;AF=0.0521166;AN=5008;NS=2504;DP=19361;EAS_AF=0.002;AMR_AF=0.0504;AFR_AF=0.0598;EUR_AF=0.0855;SAS_AF=0.0603;AA=.|||;VT=SNP
15	84929150	rs28452655	A	G	100	PASS	AC=1680;AF=0.335463;AN=5008;NS=2504;DP=17646;EAS_AF=0.4931;AMR_AF=0.1369;AFR_AF=0.4198;EUR_AF=0.1153;SAS_AF=0.4264;AA=.|||;VT=SNP
15	84929213	rs4625693	C	T	100	PASS	AC=242;AF=0.0483227;AN=5008;NS=2504;DP=19286;EAS_AF=0.005;AMR_AF=0.183;AFR_AF=0.0053;EUR_AF=0.0875;SAS_AF=0.0153;AA=.|||;VT=SNP
15	84929711	rs4842942	T	C	100	PASS	AC=601;AF=0.120008;AN=5008;NS=2504;DP=17551;EAS_AF=0.0437;AMR_AF=0.147;AFR_AF=0.0106;EUR_AF=0.2346;SAS_AF=0.2096;AA=.|||;VT=SNP
15	84931022	rs12906983	G	A	100	PASS	AC=752;AF=0.15016;AN=5008;NS=2504;DP=9839;EAS_AF=0.124;AMR_AF=0.1816;AFR_AF=0.0121;EUR_AF=0.2913;SAS_AF=0.1963;AA=.|||;VT=SNP
15	84931199	rs4842847	G	A	100	PASS	AC=743;AF=0.148363;AN=5008;NS=2504;DP=11164;EAS_AF=0.124;AMR_AF=0.1816;AFR_AF=0.0121;EUR_AF=0.2843;SAS_AF=0.1943;AA=.|||;VT=SNP
15	84931310	rs4842943	A	G	100	PASS	AC=1360;AF=0.271565;AN=5008;NS=2504;DP=12930;EAS_AF=0.1796;AMR_AF=0.3285;AFR_AF=0.0272;EUR_AF=0.5169;SAS_AF=0.4039;AA=.|||;VT=SNP
15	84931385	rs111801409	A	G	100	PASS	AC=185;AF=0.0369409;AN=5008;NS=2504;DP=13677;EAS_AF=0.003;AMR_AF=0.0432;AFR_AF=0.0053;EUR_AF=0.0885;SAS_AF=0.0573;AA=.|||;VT=SNP
15	84931555	rs11636961	G	C	100	PASS	AC=312;AF=0.0623003;AN=5008;NS=2504;DP=16606;EAS_AF=0.0248;AMR_AF=0.1888;AFR_AF=0.0386;EUR_AF=0.0686;SAS_AF=0.0368;AA=.|||;VT=SNP
15	84931581	rs111709971	C	T	100	PASS	AC=97;AF=0.019369;AN=5008;NS=2504;DP=17590;EAS_AF=0.001;AMR_AF=0.0303;AFR_AF=0.0121;EUR_AF=0.0497;SAS_AF=0.0092;AA=.|||;VT=SNP
15	84932158	rs144487136	A	G	100	PASS	AC=52;AF=0.0103834;AN=5008;NS=2504;DP=17890;EAS_AF=0;AMR_AF=0.0144;AFR_AF=0.0015;EUR_AF=0.0378;SAS_AF=0.002;AA=.|||;VT=SNP
15	84932710	rs184768886	A	G	100	PASS	AC=59;AF=0.0117812;AN=5008;NS=2504;DP=13591;EAS_AF=0;AMR_AF=0.0043;AFR_AF=0.0023;EUR_AF=0.0179;SAS_AF=0.0358;AA=.|||;VT=SNP
15	84932899	rs151263439	G	A	100	PASS	AC=148;AF=0.0295527;AN=5008;NS=2504;DP=15274;EAS_AF=0.001;AMR_AF=0.0389;AFR_AF=0.0045;EUR_AF=0.0815;SAS_AF=0.0327;AA=.|||;VT=SNP
15	84932924	rs7181827	G	A	100	PASS	AC=2746;AF=0.548323;AN=5008;NS=2504;DP=15066;EAS_AF=0.5099;AMR_AF=0.5245;AFR_AF=0.8336;EUR_AF=0.2962;SAS_AF=0.4785;AA=.|||;VT=SNP
15	84933120	rs140499968	C	T	100	PASS	AC=238;AF=0.047524;AN=5008;NS=2504;DP=17788;EAS_AF=0.001;AMR_AF=0.049;AFR_AF=0.0658;EUR_AF=0.0825;SAS_AF=0.0337;AA=.|||;VT=SNP
15	84933273	rs150440085	C	G	100	PASS	AC=237;AF=0.0473243;AN=5008;NS=2504;DP=21255;EAS_AF=0.001;AMR_AF=0.049;AFR_AF=0.0658;EUR_AF=0.0815;SAS_AF=0.0337;AA=.|||;VT=SNP
15	84933423	rs142198695	C	A	100	PASS	AC=314;AF=0.0626997;AN=5008;NS=2504;DP=20707;EAS_AF=0.005;AMR_AF=0.1888;AFR_AF=0.0484;EUR_AF=0.0974;SAS_AF=0.0164;AA=.|||;VT=SNP
15	84935095	rs148937923	G	C	100	PASS	AC=234;AF=0.0467252;AN=5008;NS=2504;DP=22148;EAS_AF=0.001;AMR_AF=0.049;AFR_AF=0.0635;EUR_AF=0.0815;SAS_AF=0.0337;AA=.|||;VT=SNP
15	84935322	rs4842848	T	G	100	PASS	AC=666;AF=0.132987;AN=5008;NS=2504;DP=20194;EAS_AF=0.0446;AMR_AF=0.1585;AFR_AF=0.028;EUR_AF=0.2376;SAS_AF=0.2403;AA=.|||;VT=SNP
15	84935610	rs34544031	C	A	100	PASS	AC=744;AF=0.148562;AN=5008;NS=2504;DP=19457;EAS_AF=0.125;AMR_AF=0.1816;AFR_AF=0.0121;EUR_AF=0.2843;SAS_AF=0.1943;AA=.|||;VT=SNP
15	84935622	rs143065636	G	A	100	PASS	AC=41;AF=0.0081869;AN=5008;NS=2504;DP=19638;EAS_AF=0;AMR_AF=0.0144;AFR_AF=0.0008;EUR_AF=0.0239;SAS_AF=0.0061;AA=.|||;VT=SNP
15	84936243	rs35733428	C	T	100	PASS	AC=744;AF=0.148562;AN=5008;NS=2504;DP=22395;EAS_AF=0.125;AMR_AF=0.1816;AFR_AF=0.0121;EUR_AF=0.2843;SAS_AF=0.1943;AA=.|||;VT=SNP
15	84936529	rs149987188	G	A	100	PASS	AC=743;AF=0.148363;AN=5008;NS=2504;DP=21984;EAS_AF=0.124;AMR_AF=0.1816;AFR_AF=0.0121;EUR_AF=0.2843;SAS_AF=0.1943;AA=.|||;VT=SNP
15	84937086	rs143593572	G	C	100	PASS	AC=329;AF=0.0656949;AN=5008;NS=2504;DP=20723;EAS_AF=0.005;AMR_AF=0.1873;AFR_AF=0.0605;EUR_AF=0.0974;SAS_AF=0.0164;AA=.|||;VT=SNP
15	84937278	rs151016453	C	T	100	PASS	AC=53;AF=0.0105831;AN=5008;NS=2504;DP=19468;EAS_AF=0;AMR_AF=0.0115;AFR_AF=0.003;EUR_AF=0.0328;SAS_AF=0.0082;AA=.|||;VT=SNP
15	84937688	rs6422423	G	T	100	PASS	AC=4266;AF=0.851837;AN=5008;NS=2504;DP=18413;EAS_AF=0.6786;AMR_AF=0.8732;AFR_AF=0.9546;EUR_AF=0.8211;SAS_AF=0.908;AA=.|||;VT=SNP
15	84937714	rs145388936	A	G	100	PASS	AC=68;AF=0.0135783;AN=5008;NS=2504;DP=19824;EAS_AF=0;AMR_AF=0.0144;AFR_AF=0.0008;EUR_AF=0.0308;SAS_AF=0.0266;AA=.|||;VT=SNP
15	84938386	rs11639302	G	A	100	PASS	AC=746;AF=0.148962;AN=5008;NS=2504;DP=17145;EAS_AF=0.125;AMR_AF=0.1816;AFR_AF=0.0121;EUR_AF=0.2843;SAS_AF=0.1963;AA=.|||;VT=SNP
15	84939390	rs72750809	T	C	100	PASS	AC=159;AF=0.0317492;AN=5008;NS=2504;DP=16618;EAS_AF=0;AMR_AF=0.0807;AFR_AF=0.0045;EUR_AF=0.0835;SAS_AF=0.0133;AA=.|||;VT=SNP
15	84940582	rs78249331	A	T	100	PASS	AC=1688;AF=0.337061;AN=5008;NS=2504;DP=19577;EAS_AF=0.496;AMR_AF=0.134;AFR_AF=0.4213;EUR_AF=0.1173;SAS_AF=0.4294;AA=.|||;VT=SNP
15	84941328	rs62028142	G	A	100	PASS	AC=757;AF=0.151158;AN=5008;NS=2504;DP=13964;EAS_AF=0.124;AMR_AF=0.183;AFR_AF=0.0219;EUR_AF=0.2843;SAS_AF=0.1943;AA=.|||;VT=SNP
15	84941753	rs74674597	C	T	100	PASS	AC=486;AF=0.0970447;AN=5008;NS=2504;DP=11324;EAS_AF=0.1815;AMR_AF=0.0735;AFR_AF=0.0416;EUR_AF=0.1193;SAS_AF=0.0787;AA=.|||;VT=SNP
15	84941795	rs35372971	G	A	100	PASS	AC=752;AF=0.15016;AN=5008;NS=2504;DP=13207;EAS_AF=0.125;AMR_AF=0.1844;AFR_AF=0.0129;EUR_AF=0.2893;SAS_AF=0.1943;AA=.|||;VT=SNP
15	84941839	rs8042247	G	A	100	PASS	AC=1747;AF=0.348842;AN=5008;NS=2504;DP=14600;EAS_AF=0.498;AMR_AF=0.1354;AFR_AF=0.4622;EUR_AF=0.1193;SAS_AF=0.4294;AA=.|||;VT=SNP
15	84941961	rs4842852	A	G	100	PASS	AC=744;AF=0.148562;AN=5008;NS=2504;DP=14731;EAS_AF=0.125;AMR_AF=0.1816;AFR_AF=0.0121;EUR_AF=0.2843;SAS_AF=0.1943;AA=.|||;VT=SNP
15	84942304	rs4842853	G	T	100	PASS	AC=744;AF=0.148562;AN=5008;NS=2504;DP=21053;EAS_AF=0.125;AMR_AF=0.1816;AFR_AF=0.0121;EUR_AF=0.2843;SAS_AF=0.1943;AA=.|||;VT=SNP
15	84942331	rs4842946	G	A	100	PASS	AC=744;AF=0.148562;AN=5008;NS=2504;DP=20890;EAS_AF=0.125;AMR_AF=0.1816;AFR_AF=0.0121;EUR_AF=0.2843;SAS_AF=0.1943;AA=.|||;VT=SNP
15	84942339	rs4842854	T	G	100	PASS	AC=745;AF=0.148762;AN=5008;NS=2504;DP=20899;EAS_AF=0.125;AMR_AF=0.1816;AFR_AF=0.0129;EUR_AF=0.2843;SAS_AF=0.1943;AA=.|||;VT=SNP
15	84942729	rs7168581	A	C	100	PASS	AC=565;AF=0.112819;AN=5008;NS=2504;DP=17564;EAS_AF=0.1815;AMR_AF=0.0764;AFR_AF=0.0734;EUR_AF=0.1193;SAS_AF=0.1145;AA=.|||;VT=SNP
15	84942889	rs149949689	T	C	100	PASS	AC=271;AF=0.0541134;AN=5008;NS=2504;DP=17682;EAS_AF=0.1399;AMR_AF=0.0533;AFR_AF=0.0151;EUR_AF=0.0596;SAS_AF=0.0133;AA=.|||;VT=SNP
15	84943479	rs143099562	C	T	100	PASS	AC=256;AF=0.0511182;AN=5008;NS=2504;DP=23449;EAS_AF=0.1399;AMR_AF=0.0533;AFR_AF=0.0038;EUR_AF=0.0596;SAS_AF=0.0133;AA=.|||;VT=SNP
15	84943497	rs4439724	T	C	100	PASS	AC=314;AF=0.0626997;AN=5008;NS=2504;DP=23471;EAS_AF=0.005;AMR_AF=0.1902;AFR_AF=0.0477;EUR_AF=0.0974;SAS_AF=0.0164;AA=.|||;VT=SNP
15	84943956	rs12910381	G	C	100	PASS	AC=744;AF=0.148562;AN=5008;NS=2504;DP=20699;EAS_AF=0.125;AMR_AF=0.1816;AFR_AF=0.0121;EUR_AF=0.2843;SAS_AF=0.1943;AA=.|||;VT=SNP
15	84943990	rs12911596	C	T	100	PASS	AC=764;AF=0.152556;AN=5008;NS=2504;DP=20238;EAS_AF=0.129;AMR_AF=0.2032;AFR_AF=0.0121;EUR_AF=0.2843;SAS_AF=0.1953;AA=.|||;VT=SNP
15	84944075	rs66855142	G	A	100	PASS	AC=474;AF=0.0946486;AN=5008;NS=2504;DP=20759;EAS_AF=0.001;AMR_AF=0.0634;AFR_AF=0.233;EUR_AF=0.0875;SAS_AF=0.0337;AA=.|||;VT=SNP
15	84944174	rs148079719	C	T	100	PASS	AC=255;AF=0.0509185;AN=5008;NS=2504;DP=21013;EAS_AF=0.1399;AMR_AF=0.0533;AFR_AF=0.0038;EUR_AF=0.0586;SAS_AF=0.0133;AA=.|||;VT=SNP
15	84944192	rs62028145	C	G	100	PASS	AC=3622;AF=0.723243;AN=5008;NS=2504;DP=20689;EAS_AF=0.8294;AMR_AF=0.67;AFR_AF=0.9644;EUR_AF=0.4831;SAS_AF=0.5726;AA=.|||;VT=SNP
15	84944337	rs1134020	G	T	100	PASS	AC=744;AF=0.148562;AN=5008;NS=2504;DP=21956;EAS_AF=0.125;AMR_AF=0.1816;AFR_AF=0.0121;EUR_AF=0.2843;SAS_AF=0.1943;AA=.|||;VT=SNP
15	84944562	rs149686124	T	G	100	PASS	AC=325;AF=0.0648962;AN=5008;NS=2504;DP=17330;EAS_AF=0.0625;AMR_AF=0.085;AFR_AF=0.0227;EUR_AF=0.0209;SAS_AF=0.1554;AA=.|||;VT=SNP
15	84944675	rs113078939	G	A	100	PASS	AC=256;AF=0.0511182;AN=5008;NS=2504;DP=21545;EAS_AF=0.002;AMR_AF=0.0519;AFR_AF=0.0726;EUR_AF=0.0875;SAS_AF=0.0348;AA=.|||;VT=SNP
15	84945121	rs2896002	A	G	100	PASS	AC=739;AF=0.147564;AN=5008;NS=2504;DP=21512;EAS_AF=0.125;AMR_AF=0.1816;AFR_AF=0.0121;EUR_AF=0.2833;SAS_AF=0.1902;AA=.|||;VT=SNP
15	84945185	rs3860265	C	T	100	PASS	AC=744;AF=0.148562;AN=5008;NS=2504;DP=18645;EAS_AF=0.125;AMR_AF=0.1816;AFR_AF=0.0121;EUR_AF=0.2843;SAS_AF=0.1943;AA=.|||;VT=SNP
15	84945248	rs147944915	G	A	100	PASS	AC=73;AF=0.0145767;AN=5008;NS=2504;DP=17555;EAS_AF=0;AMR_AF=0.0072;AFR_AF=0.0015;EUR_AF=0.0358;SAS_AF=0.0307;AA=.|||;VT=SNP
15	84945257	rs141855466	C	T	100	PASS	AC=769;AF=0.153554;AN=5008;NS=2504;DP=17405;EAS_AF=0.1518;AMR_AF=0.3804;AFR_AF=0.1241;EUR_AF=0.1571;SAS_AF=0.0307;AA=.|||;VT=SNP
15	84945512	rs2401432	C	T	100	PASS	AC=745;AF=0.148762;AN=5008;NS=2504;DP=19004;EAS_AF=0.126;AMR_AF=0.1816;AFR_AF=0.0121;EUR_AF=0.2843;SAS_AF=0.1943;AA=.|||;VT=SNP
15	84945552	rs3994408	C	T	100	PASS	AC=314;AF=0.0626997;AN=5008;NS=2504;DP=18648;EAS_AF=0.005;AMR_AF=0.1888;AFR_AF=0.0477;EUR_AF=0.0984;SAS_AF=0.0164;AA=.|||;VT=SNP
15	84945579	rs148390022	A	G	100	PASS	AC=68;AF=0.0135783;AN=5008;NS=2504;DP=18564;EAS_AF=0.0119;AMR_AF=0.0187;AFR_AF=0.0008;EUR_AF=0.0358;SAS_AF=0.0061;AA=.|||;VT=SNP
15	84945589	rs4076702	G	A	100	PASS	AC=312;AF=0.0623003;AN=5008;NS=2504;DP=18929;EAS_AF=0.005;AMR_AF=0.1888;AFR_AF=0.0469;EUR_AF=0.0974;SAS_AF=0.0164;AA=.|||;VT=SNP
15	84945754	rs114891423	A	T	100	PASS	AC=794;AF=0.158546;AN=5008;NS=2504;DP=19485;EAS_AF=0.1518;AMR_AF=0.3818;AFR_AF=0.1415;EUR_AF=0.1581;SAS_AF=0.0307;AA=.|||;VT=SNP
15	84946048	rs74885164	A	G	100	PASS	AC=59;AF=0.0117812;AN=5008;NS=2504;DP=18979;EAS_AF=0;AMR_AF=0.0159;AFR_AF=0.0023;EUR_AF=0.0427;SAS_AF=0.002;AA=.|||;VT=SNP
15	84946273	rs2033284	C	T	100	PASS	AC=749;AF=0.149561;AN=5008;NS=2504;DP=18190;EAS_AF=0.125;AMR_AF=0.1816;AFR_AF=0.0121;EUR_AF=0.2893;SAS_AF=0.1943;AA=.|||;VT=SNP
15	84946277	rs117507021	G	C	100	PASS	AC=272;AF=0.0543131;AN=5008;NS=2504;DP=18005;EAS_AF=0.1409;AMR_AF=0.0533;AFR_AF=0.0151;EUR_AF=0.0596;SAS_AF=0.0133;AA=.|||;VT=SNP
15	84946288	rs113031444	G	T	100	PASS	AC=240;AF=0.0479233;AN=5008;NS=2504;DP=17420;EAS_AF=0.005;AMR_AF=0.1859;AFR_AF=0.0061;EUR_AF=0.0825;SAS_AF=0.0153;AA=.|||;VT=SNP
15	84946326	rs1808567	G	A	100	PASS	AC=2459;AF=0.491014;AN=5008;NS=2504;DP=16771;EAS_AF=0.6776;AMR_AF=0.1988;AFR_AF=0.708;EUR_AF=0.2078;SAS_AF=0.5041;AA=.|||;VT=SNP
15	84946377	rs62029576	C	T	100	PASS	AC=241;AF=0.048123;AN=5008;NS=2504;DP=16481;EAS_AF=0.001;AMR_AF=0.0735;AFR_AF=0.0408;EUR_AF=0.1183;SAS_AF=0.0164;AA=.|||;VT=SNP
15	84946652	rs67387936	A	C	100	PASS	AC=726;AF=0.144968;AN=5008;NS=2504;DP=15567;EAS_AF=0.1806;AMR_AF=0.062;AFR_AF=0.2413;EUR_AF=0.0885;SAS_AF=0.0951;AA=.|||;VT=SNP
15	84946656	rs147108771	G	A	100	PASS	AC=32;AF=0.00638978;AN=5008;NS=2504;DP=15763;EAS_AF=0;AMR_AF=0.0014;AFR_AF=0;EUR_AF=0.0249;SAS_AF=0.0061;AA=.|||;VT=SNP
15	84946709	rs145415793	G	C	100	PASS	AC=236;AF=0.0471246;AN=5008;NS=2504;DP=15140;EAS_AF=0.002;AMR_AF=0.0504;AFR_AF=0.059;EUR_AF=0.0875;SAS_AF=0.0337;AA=.|||;VT=SNP
15	84946745	rs62029577	T	G	100	PASS	AC=241;AF=0.048123;AN=5008;NS=2504;DP=15845;EAS_AF=0.001;AMR_AF=0.0735;AFR_AF=0.0416;EUR_AF=0.1173;SAS_AF=0.0164;AA=.|||;VT=SNP
15	84947174	rs112431692	G	C	100	PASS	AC=242;AF=0.0483227;AN=5008;NS=2504;DP=19243;EAS_AF=0.001;AMR_AF=0.0735;AFR_AF=0.0416;EUR_AF=0.1183;SAS_AF=0.0164;AA=.|||;VT=SNP
15	84947204	rs142581848	G	A	100	PASS	AC=34;AF=0.00678914;AN=5008;NS=2504;DP=18968;EAS_AF=0;AMR_AF=0.0115;AFR_AF=0.0015;EUR_AF=0.0099;SAS_AF=0.0143;AA=.|||;VT=SNP
15	84948316	rs145699739	T	G	100	PASS	AC=64;AF=0.0127796;AN=5008;NS=2504;DP=20832;EAS_AF=0;AMR_AF=0.0144;AFR_AF=0.0008;EUR_AF=0.0268;SAS_AF=0.0266;AA=.|||;VT=SNP
15	84948459	rs62029578	A	G	100	PASS	AC=242;AF=0.0483227;AN=5008;NS=2504;DP=21446;EAS_AF=0.001;AMR_AF=0.0735;AFR_AF=0.0416;EUR_AF=0.1183;SAS_AF=0.0164;AA=.|||;VT=SNP
15	84948463	rs62029579	A	C	100	PASS	AC=243;AF=0.0485224;AN=5008;NS=2504;DP=21396;EAS_AF=0.001;AMR_AF=0.0735;AFR_AF=0.0416;EUR_AF=0.1183;SAS_AF=0.0174;AA=.|||;VT=SNP
15	84948693	rs148259527	C	T	100	PASS	AC=36;AF=0.0071885;AN=5008;NS=2504;DP=19291;EAS_AF=0;AMR_AF=0.0115;AFR_AF=0.0023;EUR_AF=0.0109;SAS_AF=0.0143;AA=.|||;VT=SNP
15	84948873	rs117384388	C	T	100	PASS	AC=38;AF=0.00758786;AN=5008;NS=2504;DP=20013;EAS_AF=0;AMR_AF=0.0058;AFR_AF=0.0015;EUR_AF=0.0239;SAS_AF=0.0082;AA=.|||;VT=SNP
15	84949458	rs76146472	C	T	100	PASS	AC=1751;AF=0.349641;AN=5008;NS=2504;DP=17946;EAS_AF=0.5496;AMR_AF=0.1412;AFR_AF=0.4153;EUR_AF=0.1223;SAS_AF=0.4366;AA=.|||;VT=SNP
15	84949500	rs141005445	C	T	100	PASS	AC=44;AF=0.00878594;AN=5008;NS=2504;DP=18150;EAS_AF=0;AMR_AF=0.0144;AFR_AF=0.003;EUR_AF=0.0239;SAS_AF=0.0061;AA=.|||;VT=SNP
15	84949664	rs11632988	A	G	100	PASS	AC=746;AF=0.148962;AN=5008;NS=2504;DP=15857;EAS_AF=0.125;AMR_AF=0.1816;AFR_AF=0.0129;EUR_AF=0.2853;SAS_AF=0.1943;AA=.|||;VT=SNP
15	84949847	rs149704851	A	G	100	PASS	AC=240;AF=0.0479233;AN=5008;NS=2504;DP=14857;EAS_AF=0.1379;AMR_AF=0.036;AFR_AF=0.0023;EUR_AF=0.0596;SAS_AF=0.0133;AA=.|||;VT=SNP
15	84950634	rs72630453	C	A	100	PASS	AC=486;AF=0.0970447;AN=5008;NS=2504;DP=18343;EAS_AF=0.1815;AMR_AF=0.0735;AFR_AF=0.0424;EUR_AF=0.1193;SAS_AF=0.0777;AA=.|||;VT=SNP
15	84950757	rs118004141	C	T	100	PASS	AC=274;AF=0.0547125;AN=5008;NS=2504;DP=16309;EAS_AF=0.1409;AMR_AF=0.0533;AFR_AF=0.0166;EUR_AF=0.0596;SAS_AF=0.0133;AA=.|||;VT=SNP
15	84950833	rs34591918	C	T	100	PASS	AC=746;AF=0.148962;AN=5008;NS=2504;DP=18590;EAS_AF=0.125;AMR_AF=0.1816;AFR_AF=0.0136;EUR_AF=0.2843;SAS_AF=0.1943;AA=.|||;VT=SNP
15	84950895	rs35407501	G	A	100	PASS	AC=754;AF=0.150559;AN=5008;NS=2504;DP=19976;EAS_AF=0.125;AMR_AF=0.1816;AFR_AF=0.0197;EUR_AF=0.2843;SAS_AF=0.1943;AA=.|||;VT=SNP
15	84951032	rs1864257	T	C	100	PASS	AC=4274;AF=0.853435;AN=5008;NS=2504;DP=17546;EAS_AF=0.9554;AMR_AF=0.8329;AFR_AF=0.916;EUR_AF=0.7684;SAS_AF=0.7658;AA=.|||;VT=SNP
15	84951052	rs151114975	C	T	100	PASS	AC=56;AF=0.0111821;AN=5008;NS=2504;DP=17509;EAS_AF=0;AMR_AF=0.0187;AFR_AF=0.0008;EUR_AF=0.0358;SAS_AF=0.0061;AA=.|||;VT=SNP
15	84951139	rs8029625	T	C	100	PASS	AC=4354;AF=0.869409;AN=5008;NS=2504;DP=18373;EAS_AF=0.9554;AMR_AF=0.8415;AFR_AF=0.9728;EUR_AF=0.7674;SAS_AF=0.7658;AA=.|||;VT=SNP
15	84951201	rs139761582	C	A	100	PASS	AC=61;AF=0.0121805;AN=5008;NS=2504;DP=18887;EAS_AF=0;AMR_AF=0.0058;AFR_AF=0.0015;EUR_AF=0.0199;SAS_AF=0.0358;AA=.|||;VT=SNP
15	84951208	rs8025370	A	G	100	PASS	AC=4339;AF=0.866414;AN=5008;NS=2504;DP=19207;EAS_AF=0.9554;AMR_AF=0.8401;AFR_AF=0.9622;EUR_AF=0.7674;SAS_AF=0.7658;AA=.|||;VT=SNP
15	84951233	rs8029806	T	G	100	PASS	AC=4339;AF=0.866414;AN=5008;NS=2504;DP=18751;EAS_AF=0.9554;AMR_AF=0.8401;AFR_AF=0.9622;EUR_AF=0.7674;SAS_AF=0.7658;AA=.|||;VT=SNP
15	84951456	rs8025728	A	G	100	PASS	AC=4384;AF=0.875399;AN=5008;NS=2504;DP=19663;EAS_AF=0.9554;AMR_AF=0.8516;AFR_AF=0.9894;EUR_AF=0.7684;SAS_AF=0.7658;AA=.|||;VT=SNP
15	84951645	rs8024271	G	C	100	PASS	AC=4385;AF=0.875599;AN=5008;NS=2504;DP=20068;EAS_AF=0.9563;AMR_AF=0.8516;AFR_AF=0.9894;EUR_AF=0.7684;SAS_AF=0.7658;AA=.|||;VT=SNP
15	84951654	rs146364431	A	C	100	PASS	AC=30;AF=0.00599042;AN=5008;NS=2504;DP=20258;EAS_AF=0;AMR_AF=0.0072;AFR_AF=0.0023;EUR_AF=0.0189;SAS_AF=0.0031;AA=.|||;VT=SNP
15	84951752	rs72630454	C	T	100	PASS	AC=486;AF=0.0970447;AN=5008;NS=2504;DP=20960;EAS_AF=0.1815;AMR_AF=0.0735;AFR_AF=0.0424;EUR_AF=0.1193;SAS_AF=0.0777;AA=.|||;VT=SNP
15	84951940	rs145740559	C	T	100	PASS	AC=29;AF=0.00579073;AN=5008;NS=2504;DP=21240;EAS_AF=0;AMR_AF=0.0101;AFR_AF=0.0008;EUR_AF=0.0179;SAS_AF=0.0031;AA=.|||;VT=SNP
15	84951958	rs145489610	T	C	100	PASS	AC=56;AF=0.0111821;AN=5008;NS=2504;DP=20839;EAS_AF=0;AMR_AF=0.0072;AFR_AF=0;EUR_AF=0.0258;SAS_AF=0.0256;AA=.|||;VT=SNP
15	84951992	rs12911783	T	C	100	PASS	AC=4421;AF=0.882788;AN=5008;NS=2504;DP=20359;EAS_AF=0.9554;AMR_AF=0.8401;AFR_AF=0.9614;EUR_AF=0.7674;SAS_AF=0.8507;AA=.|||;VT=SNP
15	84952006	rs116037038	C	T	100	PASS	AC=80;AF=0.0159744;AN=5008;NS=2504;DP=19703;EAS_AF=0.001;AMR_AF=0.0144;AFR_AF=0.0356;EUR_AF=0.0179;SAS_AF=0.0041;AA=.|||;VT=SNP
15	84952634	rs4842947	A	G	100	PASS	AC=4340;AF=0.866613;AN=5008;NS=2504;DP=16926;EAS_AF=0.9554;AMR_AF=0.8429;AFR_AF=0.9614;EUR_AF=0.7674;SAS_AF=0.7658;AA=.|||;VT=SNP
15	84953374	rs28654520	C	T	100	PASS	AC=441;AF=0.0880591;AN=5008;NS=2504;DP=12319;EAS_AF=0.001;AMR_AF=0.0605;AFR_AF=0.2042;EUR_AF=0.0915;SAS_AF=0.0368;AA=.|||;VT=SNP
15	84953950	rs149952549	C	T	100	PASS	AC=32;AF=0.00638978;AN=5008;NS=2504;DP=12561;EAS_AF=0;AMR_AF=0.0101;AFR_AF=0.0008;EUR_AF=0.0099;SAS_AF=0.0143;AA=.|||;VT=SNP
15	84954069	rs8041752	C	T	100	PASS	AC=2197;AF=0.438698;AN=5008;NS=2504;DP=13175;EAS_AF=0.503;AMR_AF=0.1988;AFR_AF=0.6589;EUR_AF=0.2167;SAS_AF=0.4734;AA=.|||;VT=SNP
15	84954258	rs62029589	A	G	100	PASS	AC=485;AF=0.096845;AN=5008;NS=2504;DP=18077;EAS_AF=0.1815;AMR_AF=0.0735;AFR_AF=0.0416;EUR_AF=0.1193;SAS_AF=0.0777;AA=.|||;VT=SNP
15	84954430	rs12903946	T	C	100	PASS	AC=745;AF=0.148762;AN=5008;NS=2504;DP=18839;EAS_AF=0.125;AMR_AF=0.183;AFR_AF=0.0121;EUR_AF=0.2843;SAS_AF=0.1943;AA=.|||;VT=SNP
15	84954655	rs75661318	C	T	100	PASS	AC=276;AF=0.0551118;AN=5008;NS=2504;DP=21583;EAS_AF=0.1409;AMR_AF=0.0548;AFR_AF=0.0166;EUR_AF=0.0606;SAS_AF=0.0133;AA=.|||;VT=SNP
15	84954680	rs74026674	G	A	100	PASS	AC=220;AF=0.0439297;AN=5008;NS=2504;DP=21379;EAS_AF=0.001;AMR_AF=0.0663;AFR_AF=0.028;EUR_AF=0.1183;SAS_AF=0.0174;AA=.|||;VT=SNP
15	84954685	rs140237330	G	C	100	PASS	AC=87;AF=0.0173722;AN=5008;NS=2504;DP=21436;EAS_AF=0.002;AMR_AF=0.0346;AFR_AF=0.0015;EUR_AF=0.0527;SAS_AF=0.0061;AA=.|||;VT=SNP
15	84954730	rs8031662	T	C	100	PASS	AC=4385;AF=0.875599;AN=5008;NS=2504;DP=20546;EAS_AF=0.9554;AMR_AF=0.8516;AFR_AF=0.9902;EUR_AF=0.7684;SAS_AF=0.7658;AA=.|||;VT=SNP
15	84954741	rs8025335	G	C	100	PASS	AC=4385;AF=0.875599;AN=5008;NS=2504;DP=20371;EAS_AF=0.9554;AMR_AF=0.8516;AFR_AF=0.9902;EUR_AF=0.7684;SAS_AF=0.7658;AA=.|||;VT=SNP
15	84954775	rs111765714	C	G	100	PASS	AC=215;AF=0.0429313;AN=5008;NS=2504;DP=19826;EAS_AF=0.001;AMR_AF=0.0447;AFR_AF=0.0469;EUR_AF=0.0875;SAS_AF=0.0337;AA=.|||;VT=SNP
15	84954791	rs10796329	G	A	100	PASS	AC=4272;AF=0.853035;AN=5008;NS=2504;DP=19002;EAS_AF=0.9554;AMR_AF=0.8329;AFR_AF=0.9153;EUR_AF=0.7674;SAS_AF=0.7658;AA=.|||;VT=SNP
15	84954985	rs11259942	C	T	100	PASS	AC=484;AF=0.0966454;AN=5008;NS=2504;DP=21272;EAS_AF=0.1806;AMR_AF=0.0735;AFR_AF=0.0416;EUR_AF=0.1193;SAS_AF=0.0777;AA=.|||;VT=SNP
15	84955080	rs62029591	A	C	100	PASS	AC=486;AF=0.0970447;AN=5008;NS=2504;DP=20186;EAS_AF=0.1815;AMR_AF=0.0735;AFR_AF=0.0416;EUR_AF=0.1193;SAS_AF=0.0787;AA=.|||;VT=SNP
15	84955107	rs35986397	G	A	100	PASS	AC=763;AF=0.152356;AN=5008;NS=2504;DP=19957;EAS_AF=0.125;AMR_AF=0.183;AFR_AF=0.0129;EUR_AF=0.2853;SAS_AF=0.2106;AA=.|||;VT=SNP
15	84955180	rs62029593	A	G	100	PASS	AC=745;AF=0.148762;AN=5008;NS=2504;DP=18238;EAS_AF=0.125;AMR_AF=0.183;AFR_AF=0.0121;EUR_AF=0.2843;SAS_AF=0.1943;AA=.|||;VT=SNP
15	84955252	rs62029594	T	C	100	PASS	AC=745;AF=0.148762;AN=5008;NS=2504;DP=19049;EAS_AF=0.125;AMR_AF=0.183;AFR_AF=0.0121;EUR_AF=0.2843;SAS_AF=0.1943;AA=.|||;VT=SNP
15	84955301	rs62029595	C	T	100	PASS	AC=749;AF=0.149561;AN=5008;NS=2504;DP=19255;EAS_AF=0.127;AMR_AF=0.1816;AFR_AF=0.0136;EUR_AF=0.2843;SAS_AF=0.1953;AA=.|||;VT=SNP
15	84955331	rs117856133	T	A	100	PASS	AC=179;AF=0.0357428;AN=5008;NS=2504;DP=19478;EAS_AF=0;AMR_AF=0.0216;AFR_AF=0.0015;EUR_AF=0.0596;SAS_AF=0.1043;AA=.|||;VT=SNP
15	84955348	rs146914216	G	A	100	PASS	AC=32;AF=0.00638978;AN=5008;NS=2504;DP=19366;EAS_AF=0;AMR_AF=0.0144;AFR_AF=0.0015;EUR_AF=0.0169;SAS_AF=0.0031;AA=.|||;VT=SNP
15	84955434	rs62029596	A	G	100	PASS	AC=745;AF=0.148762;AN=5008;NS=2504;DP=19002;EAS_AF=0.125;AMR_AF=0.183;AFR_AF=0.0121;EUR_AF=0.2843;SAS_AF=0.1943;AA=.|||;VT=SNP
15	84955456	rs4842951	G	A	100	PASS	AC=780;AF=0.155751;AN=5008;NS=2504;DP=19122;EAS_AF=0.1508;AMR_AF=0.3818;AFR_AF=0.1316;EUR_AF=0.1581;SAS_AF=0.0307;AA=.|||;VT=SNP
15	84955734	rs4842952	G	A	100	PASS	AC=4371;AF=0.872804;AN=5008;NS=2504;DP=18311;EAS_AF=0.9464;AMR_AF=0.8501;AFR_AF=0.9864;EUR_AF=0.7684;SAS_AF=0.7669;AA=.|||;VT=SNP
15	84955821	rs11852295	G	A	100	PASS	AC=2265;AF=0.452276;AN=5008;NS=2504;DP=18759;EAS_AF=0.498;AMR_AF=0.1945;AFR_AF=0.7315;EUR_AF=0.2058;SAS_AF=0.4642;AA=.|||;VT=SNP
15	84955859	rs56082641	C	T	100	PASS	AC=2163;AF=0.431909;AN=5008;NS=2504;DP=19539;EAS_AF=0.498;AMR_AF=0.1931;AFR_AF=0.6566;EUR_AF=0.2038;SAS_AF=0.4642;AA=.|||;VT=SNP
15	84955932	rs4842954	A	C	100	PASS	AC=2580;AF=0.515176;AN=5008;NS=2504;DP=20353;EAS_AF=0.4385;AMR_AF=0.7767;AFR_AF=0.2126;EUR_AF=0.7903;SAS_AF=0.5348;AA=.|||;VT=SNP
15	84956235	rs4081123	A	G	100	PASS	AC=745;AF=0.148762;AN=5008;NS=2504;DP=19722;EAS_AF=0.125;AMR_AF=0.183;AFR_AF=0.0121;EUR_AF=0.2843;SAS_AF=0.1943;AA=.|||;VT=SNP
15	84956479	rs62029597	G	A	100	PASS	AC=744;AF=0.148562;AN=5008;NS=2504;DP=18411;EAS_AF=0.125;AMR_AF=0.183;AFR_AF=0.0121;EUR_AF=0.2833;SAS_AF=0.1943;AA=.|||;VT=SNP
15	84956557	rs10152179	G	A	100	PASS	AC=1675;AF=0.334465;AN=5008;NS=2504;DP=20385;EAS_AF=0.497;AMR_AF=0.1326;AFR_AF=0.4123;EUR_AF=0.1153;SAS_AF=0.4305;AA=.|||;VT=SNP
15	84956565	rs62029599	A	C	100	PASS	AC=745;AF=0.148762;AN=5008;NS=2504;DP=20771;EAS_AF=0.125;AMR_AF=0.183;AFR_AF=0.0121;EUR_AF=0.2843;SAS_AF=0.1943;AA=.|||;VT=SNP
15	84956641	rs116642008	A	C	100	PASS	AC=102;AF=0.0203674;AN=5008;NS=2504;DP=20483;EAS_AF=0;AMR_AF=0.049;AFR_AF=0.0008;EUR_AF=0.0616;SAS_AF=0.0051;AA=.|||;VT=SNP
15	84956894	rs4099846	C	G	100	PASS	AC=745;AF=0.148762;AN=5008;NS=2504;DP=17969;EAS_AF=0.125;AMR_AF=0.183;AFR_AF=0.0121;EUR_AF=0.2843;SAS_AF=0.1943;AA=.|||;VT=SNP
15	84957125	rs2401427	T	G	100	PASS	AC=319;AF=0.0636981;AN=5008;NS=2504;DP=20003;EAS_AF=0.006;AMR_AF=0.1902;AFR_AF=0.0477;EUR_AF=0.1014;SAS_AF=0.0164;AA=.|||;VT=SNP
15	84957148	rs72750825	C	T	100	PASS	AC=29;AF=0.00579073;AN=5008;NS=2504;DP=19972;EAS_AF=0;AMR_AF=0.0058;AFR_AF=0.0008;EUR_AF=0.0119;SAS_AF=0.0123;AA=.|||;VT=SNP
15	84957149	rs146260511	C	A	100	PASS	AC=59;AF=0.0117812;AN=5008;NS=2504;DP=20068;EAS_AF=0.004;AMR_AF=0.0058;AFR_AF=0.0068;EUR_AF=0.0258;SAS_AF=0.0164;AA=.|||;VT=SNP
15	84957252	rs34432900	G	A	100	PASS	AC=1691;AF=0.33766;AN=5008;NS=2504;DP=20173;EAS_AF=0.497;AMR_AF=0.134;AFR_AF=0.4221;EUR_AF=0.1173;SAS_AF=0.4305;AA=.|||;VT=SNP
15	84958026	rs138870600	G	C	100	PASS	AC=178;AF=0.0355431;AN=5008;NS=2504;DP=24638;EAS_AF=0;AMR_AF=0.0216;AFR_AF=0.0015;EUR_AF=0.0596;SAS_AF=0.1033;AA=.|||;VT=SNP
15	84958034	rs145447002	G	T	100	PASS	AC=298;AF=0.0595048;AN=5008;NS=2504;DP=24619;EAS_AF=0.005;AMR_AF=0.1902;AFR_AF=0.0318;EUR_AF=0.1014;SAS_AF=0.0174;AA=.|||;VT=SNP
15	84958078	rs8034390	C	T	100	PASS	AC=2939;AF=0.586861;AN=5008;NS=2504;DP=24039;EAS_AF=0.6508;AMR_AF=0.572;AFR_AF=0.7844;EUR_AF=0.3628;SAS_AF=0.4949;AA=.|||;VT=SNP
15	84958239	rs139563192	C	T	100	PASS	AC=62;AF=0.0123802;AN=5008;NS=2504;DP=24580;EAS_AF=0.004;AMR_AF=0.0202;AFR_AF=0.0068;EUR_AF=0.0278;SAS_AF=0.0072;AA=.|||;VT=SNP
15	84958243	rs145181071	A	T	100	PASS	AC=56;AF=0.0111821;AN=5008;NS=2504;DP=24643;EAS_AF=0.004;AMR_AF=0.0202;AFR_AF=0.0023;EUR_AF=0.0278;SAS_AF=0.0072;AA=.|||;VT=SNP
15	84958278	rs8035359	A	G	100	PASS	AC=4336;AF=0.865815;AN=5008;NS=2504;DP=24079;EAS_AF=0.9544;AMR_AF=0.8386;AFR_AF=0.9614;EUR_AF=0.7674;SAS_AF=0.7658;AA=.|||;VT=SNP
15	84958318	rs12910334	G	A	100	PASS	AC=743;AF=0.148363;AN=5008;NS=2504;DP=22508;EAS_AF=0.123;AMR_AF=0.1844;AFR_AF=0.0121;EUR_AF=0.2843;SAS_AF=0.1933;AA=.|||;VT=SNP
15	85060496	rs143057502	G	A	100	PASS	AC=313;AF=0.0625;AN=5008;NS=2504;DP=15620;EAS_AF=0.005;AMR_AF=0.1902;AFR_AF=0.0469;EUR_AF=0.0974;SAS_AF=0.0164;AA=.|||;VT=SNP
15	85069496	rs61352356	T	C	100	PASS	AC=4560;AF=0.910543;AN=5008;NS=2504;DP=17299;EAS_AF=0.9563;AMR_AF=0.8991;AFR_AF=0.9887;EUR_AF=0.8628;SAS_AF=0.8149;AA=.|||;VT=SNP
15	85070379	rs150613369	G	C	100	PASS	AC=30;AF=0.00599042;AN=5008;NS=2504;DP=18010;EAS_AF=0;AMR_AF=0.0014;AFR_AF=0;EUR_AF=0.0229;SAS_AF=0.0061;AA=.|||;VT=SNP
15	85070931	rs17596327	T	C	100	PASS	AC=256;AF=0.0511182;AN=5008;NS=2504;DP=17249;EAS_AF=0.002;AMR_AF=0.0476;AFR_AF=0.059;EUR_AF=0.0845;SAS_AF=0.0593;AA=.|||;VT=SNP
15	85072528	rs62029646	T	C	100	PASS	AC=897;AF=0.179113;AN=5008;NS=2504;DP=21073;EAS_AF=0.3214;AMR_AF=0.1744;AFR_AF=0.0477;EUR_AF=0.2773;SAS_AF=0.1125;AA=.|||;VT=SNP
15	85072558	rs62029647	C	T	100	PASS	AC=743;AF=0.148363;AN=5008;NS=2504;DP=21734;EAS_AF=0.3214;AMR_AF=0.1268;AFR_AF=0.0446;EUR_AF=0.1789;SAS_AF=0.0941;AA=.|||;VT=SNP
15	85072875	rs145793141	C	T	100	PASS	AC=57;AF=0.0113818;AN=5008;NS=2504;DP=18797;EAS_AF=0;AMR_AF=0.0115;AFR_AF=0.0008;EUR_AF=0.0239;SAS_AF=0.0245;AA=.|||;VT=SNP
15	85073443	rs62029648	T	C	100	PASS	AC=743;AF=0.148363;AN=5008;NS=2504;DP=19000;EAS_AF=0.3214;AMR_AF=0.1268;AFR_AF=0.0446;EUR_AF=0.1789;SAS_AF=0.0941;AA=.|||;VT=SNP
15	85074334	rs62029649	C	T	100	PASS	AC=744;AF=0.148562;AN=5008;NS=2504;DP=16156;EAS_AF=0.3224;AMR_AF=0.1268;AFR_AF=0.0446;EUR_AF=0.1789;SAS_AF=0.0941;AA=.|||;VT=SNP
15	85074976	rs116163737	A	G	100	PASS	AC=355;AF=0.0708866;AN=5008;NS=2504;DP=16979;EAS_AF=0.005;AMR_AF=0.1931;AFR_AF=0.0764;EUR_AF=0.0984;SAS_AF=0.0164;AA=.|||;VT=SNP
15	85075711	rs143991533	C	T	100	PASS	AC=29;AF=0.00579073;AN=5008;NS=2504;DP=18653;EAS_AF=0;AMR_AF=0.0101;AFR_AF=0.0008;EUR_AF=0.0179;SAS_AF=0.0031;AA=.|||;VT=SNP
15	85075866	rs150968	G	T	100	PASS	AC=4354;AF=0.869409;AN=5008;NS=2504;DP=16177;EAS_AF=0.9563;AMR_AF=0.8458;AFR_AF=0.9455;EUR_AF=0.7704;SAS_AF=0.7955;AA=.|||;VT=SNP
15	85076793	rs4090999	A	G	100	PASS	AC=260;AF=0.0519169;AN=5008;NS=2504;DP=16883;EAS_AF=0.002;AMR_AF=0.0504;AFR_AF=0.059;EUR_AF=0.0855;SAS_AF=0.0603;AA=.|||;VT=SNP
15	85076953	rs13379732	G	A	100	PASS	AC=1653;AF=0.330072;AN=5008;NS=2504;DP=16695;EAS_AF=0.4871;AMR_AF=0.1297;AFR_AF=0.4107;EUR_AF=0.1113;SAS_AF=0.4264;AA=.|||;VT=SNP
15	85077058	rs138945003	A	G	100	PASS	AC=315;AF=0.0628994;AN=5008;NS=2504;DP=16143;EAS_AF=0.005;AMR_AF=0.1916;AFR_AF=0.0477;EUR_AF=0.0974;SAS_AF=0.0164;AA=.|||;VT=SNP
15	85077738	rs41430751	G	A	100	PASS	AC=299;AF=0.0597045;AN=5008;NS=2504;DP=17952;EAS_AF=0.126;AMR_AF=0.0187;AFR_AF=0.0023;EUR_AF=0.0547;SAS_AF=0.1033;AA=.|||;VT=SNP
15	85078143	rs150967	G	A	100	PASS	AC=763;AF=0.152356;AN=5008;NS=2504;DP=19528;EAS_AF=0.1319;AMR_AF=0.1844;AFR_AF=0.0129;EUR_AF=0.2903;SAS_AF=0.1973;AA=.|||;VT=SNP
15	85078876	rs4842987	A	G	100	PASS	AC=88;AF=0.0175719;AN=5008;NS=2504;DP=19821;EAS_AF=0;AMR_AF=0.0432;AFR_AF=0.0038;EUR_AF=0.0457;SAS_AF=0.0072;AA=.|||;VT=SNP
15	85080110	rs58886379	A	G	100	PASS	AC=980;AF=0.195687;AN=5008;NS=2504;DP=19415;EAS_AF=0.3244;AMR_AF=0.1859;AFR_AF=0.0492;EUR_AF=0.3091;SAS_AF=0.1513;AA=.|||;VT=SNP
15	85080527	rs150965	T	G	100	PASS	AC=769;AF=0.153554;AN=5008;NS=2504;DP=20686;EAS_AF=0.1319;AMR_AF=0.183;AFR_AF=0.0212;EUR_AF=0.2853;SAS_AF=0.1984;AA=.|||;VT=SNP
15	85080662	rs11073840	T	C	100	PASS	AC=977;AF=0.195088;AN=5008;NS=2504;DP=17002;EAS_AF=0.3214;AMR_AF=0.1859;AFR_AF=0.0492;EUR_AF=0.3091;SAS_AF=0.1513;AA=.|||;VT=SNP
15	85081832	rs150964	A	G	100	PASS	AC=4583;AF=0.915136;AN=5008;NS=2504;DP=16130;EAS_AF=0.9573;AMR_AF=0.902;AFR_AF=0.9501;EUR_AF=0.8946;SAS_AF=0.8548;AA=.|||;VT=SNP;EX_TARGET
15	85082321	rs79416421	C	T	100	PASS	AC=310;AF=0.061901;AN=5008;NS=2504;DP=16011;EAS_AF=0.005;AMR_AF=0.1888;AFR_AF=0.0454;EUR_AF=0.0974;SAS_AF=0.0164;AA=.|||;VT=SNP
15	85082398	rs3870213	G	A	100	PASS	AC=1613;AF=0.322085;AN=5008;NS=2504;DP=15314;EAS_AF=0.4891;AMR_AF=0.1254;AFR_AF=0.3828;EUR_AF=0.1103;SAS_AF=0.4254;AA=.|||;VT=SNP
15	85083041	rs11073859	T	C	100	PASS	AC=823;AF=0.164337;AN=5008;NS=2504;DP=19392;EAS_AF=0.3214;AMR_AF=0.1383;AFR_AF=0.0469;EUR_AF=0.2097;SAS_AF=0.1329;AA=.|||;VT=SNP
15	85083606	rs150963	C	T	100	PASS	AC=4414;AF=0.88139;AN=5008;NS=2504;DP=18002;EAS_AF=0.9563;AMR_AF=0.8545;AFR_AF=0.9387;EUR_AF=0.7962;SAS_AF=0.8333;AA=.|||;VT=SNP
15	85083619	rs150730626	G	T	100	PASS	AC=52;AF=0.0103834;AN=5008;NS=2504;DP=18091;EAS_AF=0;AMR_AF=0.0144;AFR_AF=0.0008;EUR_AF=0.0388;SAS_AF=0.002;AA=.|||;VT=SNP
15	85083922	rs118119200	A	C	100	PASS	AC=16;AF=0.00319489;AN=5008;NS=2504;DP=16506;EAS_AF=0;AMR_AF=0.0029;AFR_AF=0;EUR_AF=0.0119;SAS_AF=0.002;AA=.|||;VT=SNP
15	85084383	rs62029652	C	T	100	PASS	AC=822;AF=0.164137;AN=5008;NS=2504;DP=17759;EAS_AF=0.3214;AMR_AF=0.1383;AFR_AF=0.0469;EUR_AF=0.2097;SAS_AF=0.1319;AA=.|||;VT=SNP
15	85085297	rs112729623	G	C	100	PASS	AC=91;AF=0.0181709;AN=5008;NS=2504;DP=21426;EAS_AF=0;AMR_AF=0.0288;AFR_AF=0.0023;EUR_AF=0.0577;SAS_AF=0.0102;AA=.|||;VT=SNP
15	85086532	rs59281450	G	C	100	PASS	AC=301;AF=0.0601038;AN=5008;NS=2504;DP=18384;EAS_AF=0.126;AMR_AF=0.0216;AFR_AF=0.0023;EUR_AF=0.0557;SAS_AF=0.1022;AA=.|||;VT=SNP
15	85086958	rs4125566	T	C	100	PASS	AC=842;AF=0.168131;AN=5008;NS=2504;DP=18549;EAS_AF=0.3214;AMR_AF=0.1441;AFR_AF=0.0514;EUR_AF=0.2197;SAS_AF=0.1319;AA=.|||;VT=SNP
15	85086986	rs609513	G	A	100	PASS	AC=1509;AF=0.301318;AN=5008;NS=2504;DP=18470;EAS_AF=0.3512;AMR_AF=0.33;AFR_AF=0.0658;EUR_AF=0.501;SAS_AF=0.3425;AA=.|||;VT=SNP
15	85086988	rs609515	C	T	100	PASS	AC=4417;AF=0.881989;AN=5008;NS=2504;DP=18520;EAS_AF=0.9563;AMR_AF=0.8559;AFR_AF=0.9387;EUR_AF=0.7972;SAS_AF=0.8344;AA=.|||;VT=SNP
15	85087259	rs12591311	C	T	100	PASS	AC=294;AF=0.0587061;AN=5008;NS=2504;DP=26248;EAS_AF=0.125;AMR_AF=0.0187;AFR_AF=0.0023;EUR_AF=0.0547;SAS_AF=0.0992;AA=.|||;VT=SNP
15	85088079	rs366717	G	A	100	PASS	AC=833;AF=0.166334;AN=5008;NS=2504;DP=12761;EAS_AF=0.3224;AMR_AF=0.1427;AFR_AF=0.0514;EUR_AF=0.2107;SAS_AF=0.1319;AA=.|||;VT=SNP
15	85089320	rs193243426	G	A	100	PASS	AC=14;AF=0.00279553;AN=5008;NS=2504;DP=13257;EAS_AF=0;AMR_AF=0.0043;AFR_AF=0;EUR_AF=0.0109;SAS_AF=0;AA=.|||;VT=SNP
15	85089351	rs60602924	G	A	100	PASS	AC=465;AF=0.0928514;AN=5008;NS=2504;DP=13631;EAS_AF=0.002;AMR_AF=0.0605;AFR_AF=0.2088;EUR_AF=0.0855;SAS_AF=0.0603;AA=.|||;VT=SNP
15	85089705	rs144205215	A	G	100	PASS	AC=313;AF=0.0625;AN=5008;NS=2504;DP=16615;EAS_AF=0.005;AMR_AF=0.1888;AFR_AF=0.0477;EUR_AF=0.0974;SAS_AF=0.0164;AA=.|||;VT=SNP
15	85090232	rs141288982	A	T	100	PASS	AC=74;AF=0.0147764;AN=5008;NS=2504;DP=17489;EAS_AF=0;AMR_AF=0.0317;AFR_AF=0.0038;EUR_AF=0.0388;SAS_AF=0.0082;AA=.|||;VT=SNP
15	85090584	rs117682697	C	T	100	PASS	AC=58;AF=0.0115815;AN=5008;NS=2504;DP=18994;EAS_AF=0;AMR_AF=0.0115;AFR_AF=0.0182;EUR_AF=0.0119;SAS_AF=0.0143;AA=.|||;VT=SNP
15	85090683	rs3994541	A	G	100	PASS	AC=752;AF=0.15016;AN=5008;NS=2504;DP=19602;EAS_AF=0.1329;AMR_AF=0.1801;AFR_AF=0.0136;EUR_AF=0.2813;SAS_AF=0.1963;AA=.|||;VT=SNP
15	85091075	rs72750829	G	C	100	PASS	AC=254;AF=0.0507188;AN=5008;NS=2504;DP=20795;EAS_AF=0.002;AMR_AF=0.0504;AFR_AF=0.0552;EUR_AF=0.0855;SAS_AF=0.0593;AA=.|||;VT=SNP
15	85091133	rs220333	C	T	100	PASS	AC=763;AF=0.152356;AN=5008;NS=2504;DP=19633;EAS_AF=0.131;AMR_AF=0.1873;AFR_AF=0.0151;EUR_AF=0.2853;SAS_AF=0.1984;AA=.|||;VT=SNP
15	85091174	rs113900391	G	T	100	PASS	AC=180;AF=0.0359425;AN=5008;NS=2504;DP=19603;EAS_AF=0.002;AMR_AF=0.0418;AFR_AF=0.0038;EUR_AF=0.0855;SAS_AF=0.0593;AA=.|||;VT=SNP
15	85091287	rs11638788	T	C	100	PASS	AC=992;AF=0.198083;AN=5008;NS=2504;DP=21108;EAS_AF=0.3214;AMR_AF=0.1902;AFR_AF=0.0545;EUR_AF=0.3101;SAS_AF=0.1554;AA=.|||;VT=SNP
15	85091770	rs1828571	A	G	100	PASS	AC=993;AF=0.198283;AN=5008;NS=2504;DP=17804;EAS_AF=0.3254;AMR_AF=0.1902;AFR_AF=0.0545;EUR_AF=0.3111;SAS_AF=0.1513;AA=.|||;VT=SNP
15	85092654	rs34921234	A	C	100	PASS	AC=762;AF=0.152157;AN=5008;NS=2504;DP=22668;EAS_AF=0.131;AMR_AF=0.1873;AFR_AF=0.0129;EUR_AF=0.2853;SAS_AF=0.2004;AA=.|||;VT=SNP
15	85092754	rs118074205	A	G	100	PASS	AC=36;AF=0.0071885;AN=5008;NS=2504;DP=21254;EAS_AF=0;AMR_AF=0.0115;AFR_AF=0.0015;EUR_AF=0.0119;SAS_AF=0.0143;AA=.|||;VT=SNP
15	85093191	rs35614403	A	G	100	PASS	AC=1757;AF=0.350839;AN=5008;NS=2504;DP=15784;EAS_AF=0.4573;AMR_AF=0.379;AFR_AF=0.0673;EUR_AF=0.5964;SAS_AF=0.3517;AA=.|||;VT=SNP
15	85093700	rs138631939	A	G	100	PASS	AC=41;AF=0.0081869;AN=5008;NS=2504;DP=19684;EAS_AF=0;AMR_AF=0.0144;AFR_AF=0.0008;EUR_AF=0.0239;SAS_AF=0.0061;AA=.|||;VT=SNP
15	85094318	rs117994748	C	T	100	PASS	AC=15;AF=0.00299521;AN=5008;NS=2504;DP=17850;EAS_AF=0;AMR_AF=0.0058;AFR_AF=0;EUR_AF=0.0109;SAS_AF=0;AA=.|||;VT=SNP
15	85094666	rs12914048	C	G	100	PASS	AC=3708;AF=0.740415;AN=5008;NS=2504;DP=16512;EAS_AF=0.8224;AMR_AF=0.6859;AFR_AF=0.7012;EUR_AF=0.7674;SAS_AF=0.7198;AA=.|||;VT=SNP
15	85095725	rs11630507	A	G	100	PASS	AC=762;AF=0.152157;AN=5008;NS=2504;DP=18990;EAS_AF=0.1319;AMR_AF=0.1873;AFR_AF=0.0129;EUR_AF=0.2853;SAS_AF=0.1994;AA=.|||;VT=SNP
15	85096076	rs55691725	A	G	100	PASS	AC=496;AF=0.0990415;AN=5008;NS=2504;DP=18235;EAS_AF=0.1448;AMR_AF=0.1138;AFR_AF=0.0076;EUR_AF=0.1918;SAS_AF=0.0695;AA=.|||;VT=SNP
15	85096278	rs72750833	T	C	100	PASS	AC=41;AF=0.0081869;AN=5008;NS=2504;DP=18898;EAS_AF=0;AMR_AF=0.0144;AFR_AF=0.0008;EUR_AF=0.0239;SAS_AF=0.0061;AA=.|||;VT=SNP
15	85096514	rs55794612	T	C	100	PASS	AC=162;AF=0.0323482;AN=5008;NS=2504;DP=19355;EAS_AF=0;AMR_AF=0.049;AFR_AF=0.003;EUR_AF=0.1034;SAS_AF=0.0204;AA=.|||;VT=SNP
15	85097034	rs11635505	G	T	100	PASS	AC=756;AF=0.150958;AN=5008;NS=2504;DP=22013;EAS_AF=0.131;AMR_AF=0.1873;AFR_AF=0.0136;EUR_AF=0.2833;SAS_AF=0.1953;AA=.|||;VT=SNP
15	85097729	rs116665699	T	C	100	PASS	AC=311;AF=0.0621006;AN=5008;NS=2504;DP=18261;EAS_AF=0.002;AMR_AF=0.1888;AFR_AF=0.0477;EUR_AF=0.0984;SAS_AF=0.0164;AA=.|||;VT=SNP
15	85099237	rs35478610	G	T	100	PASS	AC=762;AF=0.152157;AN=5008;NS=2504;DP=20440;EAS_AF=0.1319;AMR_AF=0.1873;AFR_AF=0.0129;EUR_AF=0.2853;SAS_AF=0.1994;AA=.|||;VT=SNP
15	85100929	rs11631096	G	C	100	PASS	AC=760;AF=0.151757;AN=5008;NS=2504;DP=19067;EAS_AF=0.1319;AMR_AF=0.1873;AFR_AF=0.0129;EUR_AF=0.2833;SAS_AF=0.1994;AA=.|||;VT=SNP
15	85101311	rs146838886	G	C	100	PASS	AC=55;AF=0.0109824;AN=5008;NS=2504;DP=19439;EAS_AF=0.003;AMR_AF=0.0187;AFR_AF=0.0008;EUR_AF=0.0318;SAS_AF=0.0061;AA=.|||;VT=SNP
15	85102042	rs76604220	T	C	100	PASS	AC=66;AF=0.0131789;AN=5008;NS=2504;DP=17545;EAS_AF=0;AMR_AF=0.0058;AFR_AF=0.0015;EUR_AF=0.0278;SAS_AF=0.0327;AA=.|||;VT=SNP
15	85102142	rs62019457	T	C	100	PASS	AC=779;AF=0.155551;AN=5008;NS=2504;DP=16132;EAS_AF=0.1319;AMR_AF=0.1888;AFR_AF=0.0265;EUR_AF=0.2843;SAS_AF=0.1984;AA=.|||;VT=SNP
15	85102760	rs117325744	C	T	100	PASS	AC=87;AF=0.0173722;AN=5008;NS=2504;DP=18843;EAS_AF=0;AMR_AF=0.0432;AFR_AF=0.0038;EUR_AF=0.0457;SAS_AF=0.0061;AA=.|||;VT=SNP
15	85102964	rs143089708	A	G	100	PASS	AC=31;AF=0.0061901;AN=5008;NS=2504;DP=17735;EAS_AF=0;AMR_AF=0.0014;AFR_AF=0;EUR_AF=0.0239;SAS_AF=0.0061;AA=.|||;VT=SNP
15	85103053	rs12900316	C	T	100	PASS	AC=4408;AF=0.880192;AN=5008;NS=2504;DP=17716;EAS_AF=0.9554;AMR_AF=0.853;AFR_AF=0.9849;EUR_AF=0.7664;SAS_AF=0.7975;AA=.|||;VT=SNP
15	85103071	rs1849287	G	C	100	PASS	AC=4413;AF=0.88119;AN=5008;NS=2504;DP=17660;EAS_AF=0.9554;AMR_AF=0.853;AFR_AF=0.9894;EUR_AF=0.7664;SAS_AF=0.7965;AA=.|||;VT=SNP
15	85103124	rs62019458	T	G	100	PASS	AC=49;AF=0.00978435;AN=5008;NS=2504;DP=17234;EAS_AF=0;AMR_AF=0.0231;AFR_AF=0.0015;EUR_AF=0.0288;SAS_AF=0.002;AA=.|||;VT=SNP
15	85103708	rs190957220	A	C	100	PASS	AC=180;AF=0.0359425;AN=5008;NS=2504;DP=15580;EAS_AF=0.002;AMR_AF=0.0418;AFR_AF=0.0038;EUR_AF=0.0855;SAS_AF=0.0593;AA=.|||;VT=SNP
15	85104030	rs67804993	T	G	100	PASS	AC=760;AF=0.151757;AN=5008;NS=2504;DP=14451;EAS_AF=0.1319;AMR_AF=0.1873;AFR_AF=0.0129;EUR_AF=0.2843;SAS_AF=0.1984;AA=.|||;VT=SNP
15	85104237	rs191432293	A	C	100	PASS	AC=23;AF=0.00459265;AN=5008;NS=2504;DP=15888;EAS_AF=0;AMR_AF=0.0072;AFR_AF=0.0008;EUR_AF=0.0169;SAS_AF=0;AA=.|||;VT=SNP
15	85104250	rs182802628	G	C	100	PASS	AC=23;AF=0.00459265;AN=5008;NS=2504;DP=15457;EAS_AF=0;AMR_AF=0.0072;AFR_AF=0.0008;EUR_AF=0.0169;SAS_AF=0;AA=.|||;VT=SNP
15	85104346	rs12902143	G	T	100	PASS	AC=759;AF=0.151558;AN=5008;NS=2504;DP=13875;EAS_AF=0.1319;AMR_AF=0.1873;AFR_AF=0.0129;EUR_AF=0.2833;SAS_AF=0.1984;AA=.|||;VT=SNP
15	85104378	rs146456358	C	G	100	PASS	AC=55;AF=0.0109824;AN=5008;NS=2504;DP=14303;EAS_AF=0;AMR_AF=0.0274;AFR_AF=0.003;EUR_AF=0.0249;SAS_AF=0.0072;AA=.|||;VT=SNP
15	85105200	rs11633606	T	G	100	PASS	AC=1758;AF=0.351038;AN=5008;NS=2504;DP=19168;EAS_AF=0.4573;AMR_AF=0.3746;AFR_AF=0.1248;EUR_AF=0.5636;SAS_AF=0.3119;AA=.|||;VT=SNP
15	85105686	rs2341203	T	C	100	PASS	AC=4569;AF=0.91234;AN=5008;NS=2504;DP=18831;EAS_AF=0.9554;AMR_AF=0.9006;AFR_AF=0.9924;EUR_AF=0.8648;SAS_AF=0.817;AA=.|||;VT=SNP
15	85105982	rs12902973	G	C	100	PASS	AC=759;AF=0.151558;AN=5008;NS=2504;DP=18520;EAS_AF=0.1319;AMR_AF=0.1873;AFR_AF=0.0129;EUR_AF=0.2833;SAS_AF=0.1984;AA=.|||;VT=SNP
15	85106505	rs12148368	C	G	100	PASS	AC=913;AF=0.182308;AN=5008;NS=2504;DP=15089;EAS_AF=0.3244;AMR_AF=0.1787;AFR_AF=0.053;EUR_AF=0.2793;SAS_AF=0.1135;AA=.|||;VT=SNP
15	85106528	rs67669752	G	A	100	PASS	AC=333;AF=0.0664936;AN=5008;NS=2504;DP=14393;EAS_AF=0.002;AMR_AF=0.0519;AFR_AF=0.1142;EUR_AF=0.0855;SAS_AF=0.0593;AA=.|||;VT=SNP
15	85106999	rs6496862	A	C	100	PASS	AC=4503;AF=0.899161;AN=5008;NS=2504;DP=14287;EAS_AF=0.9554;AMR_AF=0.8905;AFR_AF=0.9486;EUR_AF=0.8638;SAS_AF=0.817;AA=.|||;VT=SNP
15	85108443	rs34117475	T	C	100	PASS	AC=760;AF=0.151757;AN=5008;NS=2504;DP=18625;EAS_AF=0.1319;AMR_AF=0.1873;AFR_AF=0.0129;EUR_AF=0.2843;SAS_AF=0.1984;AA=.|||;VT=SNP
15	85108755	rs145329226	G	A	100	PASS	AC=165;AF=0.0329473;AN=5008;NS=2504;DP=17123;EAS_AF=0.001;AMR_AF=0.0821;AFR_AF=0.0045;EUR_AF=0.0875;SAS_AF=0.0133;AA=.|||;VT=SNP
15	85108833	rs62021162	C	T	100	PASS	AC=760;AF=0.151757;AN=5008;NS=2504;DP=18546;EAS_AF=0.3264;AMR_AF=0.1311;AFR_AF=0.0492;EUR_AF=0.1809;SAS_AF=0.0951;AA=.|||;VT=SNP
15	85109116	rs12593780	G	T	100	PASS	AC=1598;AF=0.319089;AN=5008;NS=2504;DP=17114;EAS_AF=0.4871;AMR_AF=0.1239;AFR_AF=0.3707;EUR_AF=0.1133;SAS_AF=0.4264;AA=.|||;VT=SNP
15	85109578	rs2879976	G	A	100	PASS	AC=778;AF=0.155351;AN=5008;NS=2504;DP=21164;EAS_AF=0.1319;AMR_AF=0.1888;AFR_AF=0.0257;EUR_AF=0.2843;SAS_AF=0.1984;AA=.|||;VT=SNP
15	85109718	rs4360908	G	C	100	PASS	AC=772;AF=0.154153;AN=5008;NS=2504;DP=17110;EAS_AF=0.1329;AMR_AF=0.1873;AFR_AF=0.0129;EUR_AF=0.2952;SAS_AF=0.1984;AA=.|||;VT=SNP
15	85109830	rs59495507	A	G	100	PASS	AC=759;AF=0.151558;AN=5008;NS=2504;DP=16919;EAS_AF=0.3254;AMR_AF=0.1311;AFR_AF=0.0492;EUR_AF=0.1809;SAS_AF=0.0951;AA=.|||;VT=SNP
15	85109876	rs138567963	G	T	100	PASS	AC=327;AF=0.0652955;AN=5008;NS=2504;DP=17204;EAS_AF=0.127;AMR_AF=0.0159;AFR_AF=0.0303;EUR_AF=0.0497;SAS_AF=0.1002;AA=.|||;VT=SNP
15	85110509	rs11638630	C	T	100	PASS	AC=760;AF=0.151757;AN=5008;NS=2504;DP=16380;EAS_AF=0.1319;AMR_AF=0.1873;AFR_AF=0.0129;EUR_AF=0.2843;SAS_AF=0.1984;AA=.|||;VT=SNP
15	85110943	rs34302901	C	G	100	PASS	AC=841;AF=0.167931;AN=5008;NS=2504;DP=17145;EAS_AF=0.1319;AMR_AF=0.196;AFR_AF=0.0696;EUR_AF=0.2843;SAS_AF=0.1984;AA=.|||;VT=SNP
15	85111457	rs12915832	C	T	100	PASS	AC=761;AF=0.151957;AN=5008;NS=2504;DP=14134;EAS_AF=0.1319;AMR_AF=0.1873;AFR_AF=0.0129;EUR_AF=0.2843;SAS_AF=0.1994;AA=.|||;VT=SNP
15	85112069	rs4125577	G	A	100	PASS	AC=2146;AF=0.428514;AN=5008;NS=2504;DP=18578;EAS_AF=0.4653;AMR_AF=0.6527;AFR_AF=0.2655;EUR_AF=0.5646;SAS_AF=0.3119;AA=.|||;VT=SNP
15	85112461	rs2879974	C	A	100	PASS	AC=4338;AF=0.866214;AN=5008;NS=2504;DP=19062;EAS_AF=0.9554;AMR_AF=0.8429;AFR_AF=0.938;EUR_AF=0.7644;SAS_AF=0.7986;AA=.|||;VT=SNP
15	85112536	rs34395289	T	G	100	PASS	AC=763;AF=0.152356;AN=5008;NS=2504;DP=19411;EAS_AF=0.1319;AMR_AF=0.1873;AFR_AF=0.0129;EUR_AF=0.2863;SAS_AF=0.1994;AA=.|||;VT=SNP
15	85113337	rs11630760	G	T	100	PASS	AC=764;AF=0.152556;AN=5008;NS=2504;DP=15236;EAS_AF=0.1319;AMR_AF=0.1873;AFR_AF=0.0129;EUR_AF=0.2863;SAS_AF=0.2004;AA=.|||;VT=SNP
15	85113429	rs8032964	C	A	100	PASS	AC=1595;AF=0.31849;AN=5008;NS=2504;DP=13127;EAS_AF=0.4881;AMR_AF=0.1254;AFR_AF=0.3676;EUR_AF=0.1123;SAS_AF=0.4264;AA=.|||;VT=SNP
15	85113490	rs71395453	G	C	100	PASS	AC=764;AF=0.152556;AN=5008;NS=2504;DP=13241;EAS_AF=0.1319;AMR_AF=0.1888;AFR_AF=0.0129;EUR_AF=0.2863;SAS_AF=0.1994;AA=.|||;VT=SNP
15	85113542	rs142537265	G	A	100	PASS	AC=153;AF=0.0305511;AN=5008;NS=2504;DP=10751;EAS_AF=0;AMR_AF=0.0476;AFR_AF=0.003;EUR_AF=0.0974;SAS_AF=0.0184;AA=.|||;VT=SNP
15	85113662	rs62021164	C	T	100	PASS	AC=203;AF=0.0405351;AN=5008;NS=2504;DP=12067;EAS_AF=0.001;AMR_AF=0.0648;AFR_AF=0.0182;EUR_AF=0.1173;SAS_AF=0.0153;AA=.|||;VT=SNP
15	85113740	rs79424432	C	G	100	PASS	AC=66;AF=0.0131789;AN=5008;NS=2504;DP=11757;EAS_AF=0;AMR_AF=0.0058;AFR_AF=0.0015;EUR_AF=0.0278;SAS_AF=0.0327;AA=.|||;VT=SNP
15	85113972	rs11633075	C	A	100	PASS	AC=763;AF=0.152356;AN=5008;NS=2504;DP=10520;EAS_AF=0.1319;AMR_AF=0.1873;AFR_AF=0.0129;EUR_AF=0.2863;SAS_AF=0.1994;AA=.|||;VT=SNP
15	85114237	rs62021165	G	C	100	PASS	AC=758;AF=0.151358;AN=5008;NS=2504;DP=12224;EAS_AF=0.3254;AMR_AF=0.1311;AFR_AF=0.0492;EUR_AF=0.1799;SAS_AF=0.0951;AA=.|||;VT=SNP
15	85114268	rs12905223	T	C	100	PASS	AC=844;AF=0.16853;AN=5008;NS=2504;DP=11994;EAS_AF=0.1329;AMR_AF=0.196;AFR_AF=0.0688;EUR_AF=0.2863;SAS_AF=0.1994;AA=.|||;VT=SNP
15	85114447	rs12912934	C	T	100	PASS	AC=764;AF=0.152556;AN=5008;NS=2504;DP=12698;EAS_AF=0.1319;AMR_AF=0.1873;AFR_AF=0.0129;EUR_AF=0.2873;SAS_AF=0.1994;AA=.|||;VT=SNP
15	85115210	rs116935008	A	G	100	PASS	AC=49;AF=0.00978435;AN=5008;NS=2504;DP=19098;EAS_AF=0;AMR_AF=0.0101;AFR_AF=0.0023;EUR_AF=0.0388;SAS_AF=0;AA=.|||;VT=SNP
15	85115641	rs72750837	C	G	100	PASS	AC=233;AF=0.0465256;AN=5008;NS=2504;DP=18168;EAS_AF=0.002;AMR_AF=0.0504;AFR_AF=0.0378;EUR_AF=0.0865;SAS_AF=0.0603;AA=.|||;VT=SNP
15	85115935	rs17597076	A	G	100	PASS	AC=308;AF=0.0615016;AN=5008;NS=2504;DP=19340;EAS_AF=0.002;AMR_AF=0.1873;AFR_AF=0.0469;EUR_AF=0.0974;SAS_AF=0.0164;AA=.|||;VT=SNP
15	85116294	rs7180051	C	T	100	PASS	AC=1592;AF=0.317891;AN=5008;NS=2504;DP=19880;EAS_AF=0.4891;AMR_AF=0.1268;AFR_AF=0.3646;EUR_AF=0.1113;SAS_AF=0.4264;AA=.|||;VT=SNP
15	85116522	rs71395454	G	T	100	PASS	AC=19;AF=0.00379393;AN=5008;NS=2504;DP=20487;EAS_AF=0;AMR_AF=0.0029;AFR_AF=0.0008;EUR_AF=0.0119;SAS_AF=0.0041;AA=.|||;VT=SNP
15	85116794	rs62021166	G	A	100	PASS	AC=763;AF=0.152356;AN=5008;NS=2504;DP=15708;EAS_AF=0.1329;AMR_AF=0.1873;AFR_AF=0.0129;EUR_AF=0.2873;SAS_AF=0.1973;AA=.|||;VT=SNP
15	85117153	rs895571	A	C	100	PASS	AC=912;AF=0.182109;AN=5008;NS=2504;DP=21723;EAS_AF=0.3264;AMR_AF=0.1787;AFR_AF=0.0522;EUR_AF=0.2773;SAS_AF=0.1135;AA=.|||;VT=SNP
15	85117468	rs2879971	T	C	100	PASS	AC=4569;AF=0.91234;AN=5008;NS=2504;DP=20539;EAS_AF=0.9563;AMR_AF=0.9006;AFR_AF=0.9924;EUR_AF=0.8638;SAS_AF=0.817;AA=.|||;VT=SNP
15	85118051	rs62021167	T	A	100	PASS	AC=783;AF=0.15635;AN=5008;NS=2504;DP=18298;EAS_AF=0.1329;AMR_AF=0.1888;AFR_AF=0.0265;EUR_AF=0.2873;SAS_AF=0.1984;AA=.|||;VT=SNP
15	85118093	rs112353795	T	C	100	PASS	AC=35;AF=0.00698882;AN=5008;NS=2504;DP=18695;EAS_AF=0;AMR_AF=0.0144;AFR_AF=0.0008;EUR_AF=0.0199;SAS_AF=0.0041;AA=.|||;VT=SNP
15	85118128	rs2341186	A	G	100	PASS	AC=1628;AF=0.32508;AN=5008;NS=2504;DP=18731;EAS_AF=0.4891;AMR_AF=0.1354;AFR_AF=0.3843;EUR_AF=0.1143;SAS_AF=0.4274;AA=.|||;VT=SNP
15	85118307	rs36090723	C	G	100	PASS	AC=764;AF=0.152556;AN=5008;NS=2504;DP=16125;EAS_AF=0.1329;AMR_AF=0.1873;AFR_AF=0.0129;EUR_AF=0.2873;SAS_AF=0.1984;AA=.|||;VT=SNP
15	85119086	rs2020365	T	C	100	PASS	AC=1756;AF=0.350639;AN=5008;NS=2504;DP=13179;EAS_AF=0.4583;AMR_AF=0.3746;AFR_AF=0.121;EUR_AF=0.5646;SAS_AF=0.3129;AA=.|||;VT=SNP
15	85120402	rs62021169	G	A	100	PASS	AC=42;AF=0.00838658;AN=5008;NS=2504;DP=19598;EAS_AF=0;AMR_AF=0.0202;AFR_AF=0.0015;EUR_AF=0.0239;SAS_AF=0.002;AA=.|||;VT=SNP
15	85122620	rs2019611	C	A	100	PASS	AC=735;AF=0.146765;AN=5008;NS=2504;DP=22542;EAS_AF=0.1329;AMR_AF=0.1801;AFR_AF=0.0121;EUR_AF=0.2694;SAS_AF=0.1933;AA=.|||;VT=SNP
15	85123516	rs2002375	T	C	100	PASS	AC=772;AF=0.154153;AN=5008;NS=2504;DP=22161;EAS_AF=0.1329;AMR_AF=0.1873;AFR_AF=0.0257;EUR_AF=0.2793;SAS_AF=0.1973;AA=.|||;VT=SNP
15	85123543	rs1809033	T	G	100	PASS	AC=4552;AF=0.908946;AN=5008;NS=2504;DP=20874;EAS_AF=0.9534;AMR_AF=0.9006;AFR_AF=0.9849;EUR_AF=0.8618;SAS_AF=0.8149;AA=.|||;VT=SNP
15	85124642	rs11633534	C	T	100	PASS	AC=769;AF=0.153554;AN=5008;NS=2504;DP=19917;EAS_AF=0.1329;AMR_AF=0.1873;AFR_AF=0.025;EUR_AF=0.2793;SAS_AF=0.1953;AA=.|||;VT=SNP
15	85126047	rs34973912	G	C	100	PASS	AC=773;AF=0.154353;AN=5008;NS=2504;DP=19505;EAS_AF=0.1329;AMR_AF=0.1873;AFR_AF=0.0265;EUR_AF=0.2793;SAS_AF=0.1973;AA=.|||;VT=SNP
15	85126944	rs147625842	G	A	100	PASS	AC=43;AF=0.00858626;AN=5008;NS=2504;DP=19093;EAS_AF=0;AMR_AF=0.0043;AFR_AF=0;EUR_AF=0.0249;SAS_AF=0.0153;AA=.|||;VT=SNP
15	85127399	rs77171777	C	G	100	PASS	AC=271;AF=0.0541134;AN=5008;NS=2504;DP=15957;EAS_AF=0.002;AMR_AF=0.1787;AFR_AF=0.0129;EUR_AF=0.1093;SAS_AF=0.0184;AA=.|||;VT=SNP
15	85128550	rs62021171	G	A	100	PASS	AC=814;AF=0.16254;AN=5008;NS=2504;DP=13093;EAS_AF=0.3214;AMR_AF=0.1398;AFR_AF=0.0893;EUR_AF=0.1809;SAS_AF=0.0951;AA=.|||;VT=SNP
15	85129486	rs8023310	G	T	100	PASS	AC=4407;AF=0.879992;AN=5008;NS=2504;DP=19071;EAS_AF=0.9544;AMR_AF=0.8545;AFR_AF=0.9834;EUR_AF=0.7644;SAS_AF=0.8006;AA=.|||;VT=SNP
15	85131257	rs56130099	A	C	100	PASS	AC=418;AF=0.0834665;AN=5008;NS=2504;DP=11290;EAS_AF=0.1448;AMR_AF=0.1023;AFR_AF=0.0083;EUR_AF=0.1581;SAS_AF=0.0317;AA=.|||;VT=SNP
15	85131417	rs309427	T	G	100	PASS	AC=16;AF=0.00319489;AN=5008;NS=2504;DP=11880;EAS_AF=0;AMR_AF=0.0014;AFR_AF=0.0008;EUR_AF=0.0109;SAS_AF=0.0031;AA=.|||;VT=SNP
15	85132449	rs17531523	C	G	100	PASS	AC=752;AF=0.15016;AN=5008;NS=2504;DP=18951;EAS_AF=0.1319;AMR_AF=0.1859;AFR_AF=0.0113;EUR_AF=0.2813;SAS_AF=0.1963;AA=.|||;VT=SNP
15	85134089	rs58759099	G	A	100	PASS	AC=327;AF=0.0652955;AN=5008;NS=2504;DP=18429;EAS_AF=0.002;AMR_AF=0.0519;AFR_AF=0.1089;EUR_AF=0.0855;SAS_AF=0.0603;AA=.|||;VT=SNP
15	85135783	rs72750843	C	T	100	PASS	AC=741;AF=0.147963;AN=5008;NS=2504;DP=18835;EAS_AF=0.1329;AMR_AF=0.183;AFR_AF=0.0136;EUR_AF=0.2664;SAS_AF=0.1984;AA=.|||;VT=SNP
15	85136250	rs57319053	C	G	100	PASS	AC=351;AF=0.0700879;AN=5008;NS=2504;DP=20595;EAS_AF=0.122;AMR_AF=0.0274;AFR_AF=0.0303;EUR_AF=0.0656;SAS_AF=0.1053;AA=.|||;VT=SNP
15	85136684	rs11637026	C	T	100	PASS	AC=723;AF=0.144369;AN=5008;NS=2504;DP=18707;EAS_AF=0.1329;AMR_AF=0.1801;AFR_AF=0.0106;EUR_AF=0.2575;SAS_AF=0.1953;AA=.|||;VT=SNP
15	85137187	rs11633344	G	T	100	PASS	AC=1675;AF=0.334465;AN=5008;NS=2504;DP=21626;EAS_AF=0.4494;AMR_AF=0.366;AFR_AF=0.0991;EUR_AF=0.5348;SAS_AF=0.3057;AA=.|||;VT=SNP
15	85137694	rs11638445	C	A	100	PASS	AC=734;AF=0.146565;AN=5008;NS=2504;DP=21269;EAS_AF=0.13;AMR_AF=0.1816;AFR_AF=0.0129;EUR_AF=0.2684;SAS_AF=0.1943;AA=.|||;VT=SNP
15	85138014	rs72750845	C	T	100	PASS	AC=776;AF=0.154952;AN=5008;NS=2504;DP=20651;EAS_AF=0.3254;AMR_AF=0.1441;AFR_AF=0.0477;EUR_AF=0.1879;SAS_AF=0.0982;AA=.|||;VT=SNP
15	85138983	rs78756746	C	A	100	PASS	AC=33;AF=0.00658946;AN=5008;NS=2504;DP=21202;EAS_AF=0;AMR_AF=0.0144;AFR_AF=0.0008;EUR_AF=0.0219;SAS_AF=0;AA=.|||;VT=SNP
15	85139125	rs142402520	G	A	100	PASS	AC=21;AF=0.00419329;AN=5008;NS=2504;DP=22404;EAS_AF=0;AMR_AF=0.0115;AFR_AF=0.0008;EUR_AF=0.0119;SAS_AF=0;AA=.|||;VT=SNP
15	85139810	rs111263111	C	A	100	PASS	AC=88;AF=0.0175719;AN=5008;NS=2504;DP=18440;EAS_AF=0;AMR_AF=0.0288;AFR_AF=0.0015;EUR_AF=0.0517;SAS_AF=0.0143;AA=.|||;VT=SNP
15	85140350	rs57465407	A	G	100	PASS	AC=1530;AF=0.305511;AN=5008;NS=2504;DP=16302;EAS_AF=0.4841;AMR_AF=0.1369;AFR_AF=0.3064;EUR_AF=0.1252;SAS_AF=0.4254;AA=.|||;VT=SNP
15	85140587	rs6496090	G	A	100	PASS	AC=4408;AF=0.880192;AN=5008;NS=2504;DP=19518;EAS_AF=0.9524;AMR_AF=0.8501;AFR_AF=0.9894;EUR_AF=0.7614;SAS_AF=0.8016;AA=.|||;VT=SNP
15	85140794	rs7176527	C	T	100	PASS	AC=778;AF=0.155351;AN=5008;NS=2504;DP=20559;EAS_AF=0.3165;AMR_AF=0.1297;AFR_AF=0.0885;EUR_AF=0.1581;SAS_AF=0.0951;AA=.|||;VT=SNP
15	85141959	rs3762169	G	A	100	PASS	AC=804;AF=0.160543;AN=5008;NS=2504;DP=21001;EAS_AF=0.3165;AMR_AF=0.1297;AFR_AF=0.1082;EUR_AF=0.1581;SAS_AF=0.0951;AA=.|||;VT=SNP
15	85142647	rs3762168	A	C	100	PASS	AC=902;AF=0.180112;AN=5008;NS=2504;DP=17530;EAS_AF=0.4018;AMR_AF=0.1326;AFR_AF=0.115;EUR_AF=0.1581;SAS_AF=0.0961;AA=.|||;VT=SNP
15	85143277	rs11631921	G	A	100	PASS	AC=860;AF=0.171725;AN=5008;NS=2504;DP=13289;EAS_AF=0.1359;AMR_AF=0.2046;AFR_AF=0.0151;EUR_AF=0.327;SAS_AF=0.2372;AA=.|||;VT=SNP
15	85143490	rs7181273	A	T	100	PASS	AC=4330;AF=0.864617;AN=5008;NS=2504;DP=12270;EAS_AF=0.9405;AMR_AF=0.7608;AFR_AF=0.9228;EUR_AF=0.835;SAS_AF=0.8119;AA=.|||;VT=SNP
15	85144747	rs17597517	G	A	100	PASS	AC=337;AF=0.0672923;AN=5008;NS=2504;DP=17843;EAS_AF=0.002;AMR_AF=0.0504;AFR_AF=0.1241;EUR_AF=0.0755;SAS_AF=0.0613;AA=.|||;VT=SNP
15	85144791	rs17531768	C	G	100	PASS	AC=170;AF=0.0339457;AN=5008;NS=2504;DP=18025;EAS_AF=0.002;AMR_AF=0.0418;AFR_AF=0.0038;EUR_AF=0.0746;SAS_AF=0.0603;AA=.|||;VT=SNP
15	85145067	rs28612692	G	A	100	PASS	AC=351;AF=0.0700879;AN=5008;NS=2504;DP=13644;EAS_AF=0.002;AMR_AF=0.1859;AFR_AF=0.0605;EUR_AF=0.1183;SAS_AF=0.0215;AA=.|||;VT=SNP
15	85146420	rs67152013	G	C	100	PASS	AC=316;AF=0.063099;AN=5008;NS=2504;DP=16348;EAS_AF=0.002;AMR_AF=0.0504;AFR_AF=0.1089;EUR_AF=0.0746;SAS_AF=0.0613;AA=.|||;VT=SNP
15	85147910	rs7169769	G	C	100	PASS	AC=2237;AF=0.446685;AN=5008;NS=2504;DP=21247;EAS_AF=0.4395;AMR_AF=0.3862;AFR_AF=0.5386;EUR_AF=0.3559;SAS_AF=0.4663;AA=g|||;VT=SNP
15	85148231	rs11638554	T	G	100	PASS	AC=782;AF=0.15615;AN=5008;NS=2504;DP=17323;EAS_AF=0.1369;AMR_AF=0.1988;AFR_AF=0.0151;EUR_AF=0.2922;SAS_AF=0.1963;AA=T|||;VT=SNP
15	85149575	rs748455	T	C	100	PASS	AC=773;AF=0.154353;AN=5008;NS=2504;DP=19597;EAS_AF=0.1359;AMR_AF=0.1974;AFR_AF=0.0144;EUR_AF=0.2903;SAS_AF=0.1922;AA=T|||;VT=SNP
15	85149771	rs2271433	G	T	100	PASS	AC=4533;AF=0.905152;AN=5008;NS=2504;DP=22300;EAS_AF=0.9494;AMR_AF=0.9035;AFR_AF=0.9871;EUR_AF=0.8459;SAS_AF=0.8108;AA=T|||;VT=SNP;EX_TARGET
15	85150902	rs147294178	G	A	100	PASS	AC=14;AF=0.00279553;AN=5008;NS=2504;DP=18449;EAS_AF=0;AMR_AF=0;AFR_AF=0;EUR_AF=0.0129;SAS_AF=0.001;AA=G|||;VT=SNP
15	85151496	rs57455980	C	T	100	PASS	AC=1447;AF=0.288938;AN=5008;NS=2504;DP=15609;EAS_AF=0.4345;AMR_AF=0.1383;AFR_AF=0.2852;EUR_AF=0.1193;SAS_AF=0.4254;AA=C|||;VT=SNP
15	85151589	rs7181779	T	C	100	PASS	AC=4332;AF=0.865016;AN=5008;NS=2504;DP=16004;EAS_AF=0.9425;AMR_AF=0.7579;AFR_AF=0.9236;EUR_AF=0.835;SAS_AF=0.8129;AA=C|||;VT=SNP
15	85151625	rs6496164	A	G	100	PASS	AC=4332;AF=0.865016;AN=5008;NS=2504;DP=16315;EAS_AF=0.9425;AMR_AF=0.7579;AFR_AF=0.9236;EUR_AF=0.835;SAS_AF=0.8129;AA=G|||;VT=SNP
15	85151820	rs118055229	A	G	100	PASS	AC=14;AF=0.00279553;AN=5008;NS=2504;DP=14864;EAS_AF=0;AMR_AF=0.0058;AFR_AF=0;EUR_AF=0.0099;SAS_AF=0;AA=A|||;VT=SNP
15	85153179	rs12593423	A	G	100	PASS	AC=4475;AF=0.89357;AN=5008;NS=2504;DP=22032;EAS_AF=0.9494;AMR_AF=0.8948;AFR_AF=0.9463;EUR_AF=0.8449;SAS_AF=0.8139;AA=G|||;VT=SNP
15	85153184	rs12913702	G	A	100	PASS	AC=768;AF=0.153355;AN=5008;NS=2504;DP=21932;EAS_AF=0.1359;AMR_AF=0.196;AFR_AF=0.0136;EUR_AF=0.2873;SAS_AF=0.1922;AA=G|||;VT=SNP
15	85153804	rs71395455	A	G	100	PASS	AC=769;AF=0.153554;AN=5008;NS=2504;DP=14682;EAS_AF=0.1359;AMR_AF=0.196;AFR_AF=0.0136;EUR_AF=0.2883;SAS_AF=0.1922;AA=a|||;VT=SNP
15	85154117	rs16974946	T	C	100	PASS	AC=1157;AF=0.23103;AN=5008;NS=2504;DP=18456;EAS_AF=0.3294;AMR_AF=0.147;AFR_AF=0.1785;EUR_AF=0.1531;SAS_AF=0.3405;AA=T|||;VT=SNP
15	85154137	rs150606231	A	G	100	PASS	AC=30;AF=0.00599042;AN=5008;NS=2504;DP=18353;EAS_AF=0;AMR_AF=0.0086;AFR_AF=0.0015;EUR_AF=0.0139;SAS_AF=0.0082;AA=A|||;VT=SNP
15	85156574	rs10852053	C	T	100	PASS	AC=3050;AF=0.609026;AN=5008;NS=2504;DP=17846;EAS_AF=0.8036;AMR_AF=0.3718;AFR_AF=0.7481;EUR_AF=0.4235;SAS_AF=0.5798;AA=C|||;VT=SNP
15	85156819	rs12594450	G	A	100	PASS	AC=715;AF=0.142772;AN=5008;NS=2504;DP=17814;EAS_AF=0.3641;AMR_AF=0.1066;AFR_AF=0.0363;EUR_AF=0.1312;SAS_AF=0.0961;AA=G|||;VT=SNP
15	85156972	rs149633049	C	T	100	PASS	AC=118;AF=0.0235623;AN=5008;NS=2504;DP=15903;EAS_AF=0;AMR_AF=0.036;AFR_AF=0.0015;EUR_AF=0.0765;SAS_AF=0.0143;AA=C|||;VT=SNP
15	85157657	rs116861726	A	G	100	PASS	AC=46;AF=0.0091853;AN=5008;NS=2504;DP=17973;EAS_AF=0;AMR_AF=0.0115;AFR_AF=0.0015;EUR_AF=0.0338;SAS_AF=0.002;AA=A|||;VT=SNP
15	85157720	rs7180895	A	T	100	PASS	AC=431;AF=0.0860623;AN=5008;NS=2504;DP=18177;EAS_AF=0.002;AMR_AF=0.1888;AFR_AF=0.1195;EUR_AF=0.1183;SAS_AF=0.0215;AA=A|||;VT=SNP
15	85158656	rs72630460	G	T	100	PASS	AC=715;AF=0.142772;AN=5008;NS=2504;DP=18086;EAS_AF=0.3641;AMR_AF=0.1066;AFR_AF=0.0363;EUR_AF=0.1312;SAS_AF=0.0961;AA=G|||;VT=SNP
15	85159119	rs150974287	A	G	100	PASS	AC=18;AF=0.00359425;AN=5008;NS=2504;DP=19425;EAS_AF=0;AMR_AF=0.0101;AFR_AF=0;EUR_AF=0.0109;SAS_AF=0;AA=A|||;VT=SNP
15	85159397	rs10083683	C	G	100	PASS	AC=4328;AF=0.864217;AN=5008;NS=2504;DP=17674;EAS_AF=0.9415;AMR_AF=0.7594;AFR_AF=0.9236;EUR_AF=0.834;SAS_AF=0.8098;AA=G|||;VT=SNP
15	85159995	rs3817193	T	C	100	PASS	AC=4328;AF=0.864217;AN=5008;NS=2504;DP=18019;EAS_AF=0.9415;AMR_AF=0.7608;AFR_AF=0.9236;EUR_AF=0.833;SAS_AF=0.8098;AA=C|||;VT=SNP
15	85160333	rs28708599	A	G	100	PASS	AC=2209;AF=0.441094;AN=5008;NS=2504;DP=16207;EAS_AF=0.4405;AMR_AF=0.3919;AFR_AF=0.5371;EUR_AF=0.331;SAS_AF=0.4601;AA=A|||;VT=SNP
15	85161272	rs16974951	C	T	100	PASS	AC=712;AF=0.142173;AN=5008;NS=2504;DP=19692;EAS_AF=0.3631;AMR_AF=0.1066;AFR_AF=0.0363;EUR_AF=0.1312;SAS_AF=0.0941;AA=C|||;VT=SNP
15	85161281	rs78525387	G	A	100	PASS	AC=21;AF=0.00419329;AN=5008;NS=2504;DP=19110;EAS_AF=0;AMR_AF=0.0058;AFR_AF=0;EUR_AF=0.0159;SAS_AF=0.001;AA=G|||;VT=SNP
15	85162429	rs7181035	G	A	100	PASS	AC=4470;AF=0.892572;AN=5008;NS=2504;DP=14862;EAS_AF=0.9474;AMR_AF=0.8934;AFR_AF=0.9894;EUR_AF=0.8181;SAS_AF=0.7812;AA=A|||;VT=SNP
15	85162551	rs7180952	C	T	100	PASS	AC=3294;AF=0.657748;AN=5008;NS=2504;DP=14120;EAS_AF=0.8046;AMR_AF=0.5548;AFR_AF=0.7156;EUR_AF=0.5437;SAS_AF=0.6186;AA=C|||;VT=SNP
15	85162553	rs7180956	C	T	100	PASS	AC=3153;AF=0.629593;AN=5008;NS=2504;DP=14323;EAS_AF=0.8046;AMR_AF=0.5476;AFR_AF=0.6127;EUR_AF=0.5437;SAS_AF=0.6186;AA=C|||;VT=SNP
15	85163605	rs2036949	T	C	100	PASS	AC=703;AF=0.140375;AN=5008;NS=2504;DP=20359;EAS_AF=0.1359;AMR_AF=0.1859;AFR_AF=0.0144;EUR_AF=0.2624;SAS_AF=0.1575;AA=T|||;VT=SNP
15	85163638	rs61322921	T	C	100	PASS	AC=3432;AF=0.685304;AN=5008;NS=2504;DP=18988;EAS_AF=0.8065;AMR_AF=0.5562;AFR_AF=0.8071;EUR_AF=0.5437;SAS_AF=0.6329;AA=T|||;VT=SNP
15	85163998	rs2044502	G	C	100	PASS	AC=4413;AF=0.88119;AN=5008;NS=2504;DP=16002;EAS_AF=0.9484;AMR_AF=0.8818;AFR_AF=0.9455;EUR_AF=0.8161;SAS_AF=0.7914;AA=C|||;VT=SNP;EX_TARGET
15	85165699	rs11635597	C	T	100	PASS	AC=702;AF=0.140176;AN=5008;NS=2504;DP=20091;EAS_AF=0.1359;AMR_AF=0.1859;AFR_AF=0.0136;EUR_AF=0.2624;SAS_AF=0.1575;AA=C|||;VT=SNP
15	85167756	rs56267093	T	C	100	PASS	AC=428;AF=0.0854633;AN=5008;NS=2504;DP=17142;EAS_AF=0.002;AMR_AF=0.0418;AFR_AF=0.2103;EUR_AF=0.0616;SAS_AF=0.0583;AA=T|||;VT=SNP
15	85167814	rs12440488	G	C	100	PASS	AC=4481;AF=0.894768;AN=5008;NS=2504;DP=17857;EAS_AF=0.9494;AMR_AF=0.8919;AFR_AF=0.9902;EUR_AF=0.8171;SAS_AF=0.7914;AA=C|||;VT=SNP
15	85167868	rs12438739	T	C	100	PASS	AC=4416;AF=0.881789;AN=5008;NS=2504;DP=18863;EAS_AF=0.9494;AMR_AF=0.8833;AFR_AF=0.9463;EUR_AF=0.8161;SAS_AF=0.7914;AA=C|||;VT=SNP
15	85167932	rs56104862	A	G	100	PASS	AC=428;AF=0.0854633;AN=5008;NS=2504;DP=20776;EAS_AF=0.004;AMR_AF=0.0749;AFR_AF=0.0348;EUR_AF=0.1352;SAS_AF=0.1943;AA=A|||;VT=SNP
15	85168176	rs11858419	C	T	100	PASS	AC=1740;AF=0.347444;AN=5008;NS=2504;DP=19444;EAS_AF=0.4385;AMR_AF=0.2046;AFR_AF=0.3654;EUR_AF=0.2266;SAS_AF=0.455;AA=C|||;VT=SNP
15	85168786	rs907551	T	C	100	PASS	AC=4460;AF=0.890575;AN=5008;NS=2504;DP=15385;EAS_AF=0.9494;AMR_AF=0.8905;AFR_AF=0.975;EUR_AF=0.8171;SAS_AF=0.7914;AA=C|||;VT=SNP
15	85169865	rs117805003	T	G	100	PASS	AC=41;AF=0.0081869;AN=5008;NS=2504;DP=19085;EAS_AF=0;AMR_AF=0.0115;AFR_AF=0.0008;EUR_AF=0.0298;SAS_AF=0.002;AA=T|||;VT=SNP
15	85170174	rs61394864	T	C	100	PASS	AC=3373;AF=0.673522;AN=5008;NS=2504;DP=13604;EAS_AF=0.8065;AMR_AF=0.549;AFR_AF=0.7685;EUR_AF=0.5408;SAS_AF=0.6329;AA=T|||;VT=SNP
15	85170583	rs62021193	C	G	100	PASS	AC=703;AF=0.140375;AN=5008;NS=2504;DP=13640;EAS_AF=0.1359;AMR_AF=0.1859;AFR_AF=0.0136;EUR_AF=0.2634;SAS_AF=0.1575;AA=C|||;VT=SNP
15	85171317	rs17598114	C	T	100	PASS	AC=707;AF=0.141174;AN=5008;NS=2504;DP=19134;EAS_AF=0.1359;AMR_AF=0.1859;AFR_AF=0.0136;EUR_AF=0.2634;SAS_AF=0.1616;AA=C|||;VT=SNP
15	85171495	rs17532346	A	C	100	PASS	AC=707;AF=0.141174;AN=5008;NS=2504;DP=18936;EAS_AF=0.1359;AMR_AF=0.1859;AFR_AF=0.0136;EUR_AF=0.2634;SAS_AF=0.1616;AA=A|||;VT=SNP
15	85172183	rs11634320	C	A	100	PASS	AC=781;AF=0.15595;AN=5008;NS=2504;DP=12862;EAS_AF=0.1359;AMR_AF=0.1902;AFR_AF=0.0696;EUR_AF=0.2644;SAS_AF=0.1575;AA=A|||;VT=SNP
15	85172209	rs11634322	C	T	100	PASS	AC=703;AF=0.140375;AN=5008;NS=2504;DP=12395;EAS_AF=0.1359;AMR_AF=0.1859;AFR_AF=0.0136;EUR_AF=0.2634;SAS_AF=0.1575;AA=C|||;VT=SNP
15	85173872	rs4603535	C	T	100	PASS	AC=703;AF=0.140375;AN=5008;NS=2504;DP=20451;EAS_AF=0.1359;AMR_AF=0.1859;AFR_AF=0.0136;EUR_AF=0.2634;SAS_AF=0.1575;AA=C|||;VT=SNP
15	85173963	rs67504883	T	C	100	PASS	AC=342;AF=0.0682907;AN=5008;NS=2504;DP=17664;EAS_AF=0.002;AMR_AF=0.0274;AFR_AF=0.1884;EUR_AF=0.0249;SAS_AF=0.0481;AA=T|||;VT=SNP
15	85174600	rs4842977	G	T	100	PASS	AC=4480;AF=0.894569;AN=5008;NS=2504;DP=14855;EAS_AF=0.9494;AMR_AF=0.8934;AFR_AF=0.9871;EUR_AF=0.8191;SAS_AF=0.7914;AA=T|||;VT=SNP
15	85174631	rs3825877	G	A	100	PASS	AC=3637;AF=0.726238;AN=5008;NS=2504;DP=15659;EAS_AF=0.8125;AMR_AF=0.6945;AFR_AF=0.8767;EUR_AF=0.5537;SAS_AF=0.6339;AA=G|||;VT=SNP
15	85174755	rs3825878	C	T	100	PASS	AC=3637;AF=0.726238;AN=5008;NS=2504;DP=17447;EAS_AF=0.8125;AMR_AF=0.6945;AFR_AF=0.8767;EUR_AF=0.5537;SAS_AF=0.6339;AA=C|||;VT=SNP
15	85175102	rs2121452	G	A	100	PASS	AC=4485;AF=0.895567;AN=5008;NS=2504;DP=20974;EAS_AF=0.9494;AMR_AF=0.8934;AFR_AF=0.9909;EUR_AF=0.8191;SAS_AF=0.7914;AA=A|||;VT=SNP
15	85175750	rs2292463	A	G	100	PASS	AC=3639;AF=0.726637;AN=5008;NS=2504;DP=20015;EAS_AF=0.8125;AMR_AF=0.6945;AFR_AF=0.8782;EUR_AF=0.5537;SAS_AF=0.6339;AA=A|||;VT=SNP
15	85175940	rs56747535	G	A	100	PASS	AC=745;AF=0.148762;AN=5008;NS=2504;DP=17155;EAS_AF=0.3621;AMR_AF=0.111;AFR_AF=0.0537;EUR_AF=0.1352;SAS_AF=0.0982;AA=G|||;VT=SNP
15	85176465	rs8040066	G	C	100	PASS	AC=3374;AF=0.673722;AN=5008;NS=2504;DP=17071;EAS_AF=0.8056;AMR_AF=0.5504;AFR_AF=0.767;EUR_AF=0.5437;SAS_AF=0.6329;AA=G|||;VT=SNP
15	85177208	rs698620	G	A	100	PASS	AC=3371;AF=0.673123;AN=5008;NS=2504;DP=13392;EAS_AF=0.8056;AMR_AF=0.549;AFR_AF=0.7655;EUR_AF=0.5437;SAS_AF=0.6329;AA=G|||;VT=SNP;EX_TARGET
15	85177297	rs10795	G	A	100	PASS	AC=705;AF=0.140775;AN=5008;NS=2504;DP=11293;EAS_AF=0.1369;AMR_AF=0.1859;AFR_AF=0.0144;EUR_AF=0.2634;SAS_AF=0.1575;AA=G|||;VT=SNP;EX_TARGET
15	85177464	rs75762958	C	T	100	PASS	AC=289;AF=0.0577077;AN=5008;NS=2504;DP=11545;EAS_AF=0.002;AMR_AF=0.0375;AFR_AF=0.1074;EUR_AF=0.0616;SAS_AF=0.0583;AA=C|||;VT=SNP;EX_TARGET
15	85177723	rs36126054	T	G	100	PASS	AC=705;AF=0.140775;AN=5008;NS=2504;DP=19874;EAS_AF=0.1369;AMR_AF=0.1859;AFR_AF=0.0144;EUR_AF=0.2634;SAS_AF=0.1575;AA=T|||;VT=SNP
15	85177898	rs12442117	A	G	100	PASS	AC=426;AF=0.0850639;AN=5008;NS=2504;DP=21414;EAS_AF=0.002;AMR_AF=0.1931;AFR_AF=0.112;EUR_AF=0.1203;SAS_AF=0.0215;AA=A|||;VT=SNP
15	85178270	rs6496284	A	G	100	PASS	AC=3663;AF=0.73143;AN=5008;NS=2504;DP=16521;EAS_AF=0.8125;AMR_AF=0.7262;AFR_AF=0.879;EUR_AF=0.5547;SAS_AF=0.6339;AA=A|||;VT=SNP
15	85178308	rs76106987	A	G	100	PASS	AC=29;AF=0.00579073;AN=5008;NS=2504;DP=15914;EAS_AF=0;AMR_AF=0.0101;AFR_AF=0;EUR_AF=0.0199;SAS_AF=0.002;AA=A|||;VT=SNP
15	85180160	rs113081579	T	C	100	PASS	AC=389;AF=0.0776757;AN=5008;NS=2504;DP=14374;EAS_AF=0.002;AMR_AF=0.0418;AFR_AF=0.18;EUR_AF=0.0626;SAS_AF=0.0583;AA=T|||;VT=SNP
15	85180800	rs72750865	T	A	100	PASS	AC=289;AF=0.0577077;AN=5008;NS=2504;DP=15518;EAS_AF=0.002;AMR_AF=0.0375;AFR_AF=0.1074;EUR_AF=0.0616;SAS_AF=0.0583;AA=t|||;VT=SNP
15	85182622	rs117447476	C	G	100	PASS	AC=79;AF=0.0157748;AN=5008;NS=2504;DP=15344;EAS_AF=0;AMR_AF=0.0072;AFR_AF=0.0015;EUR_AF=0.0338;SAS_AF=0.0389;AA=C|||;VT=SNP
15	85182786	rs1057946	G	T	100	PASS	AC=743;AF=0.148363;AN=5008;NS=2504;DP=17826;EAS_AF=0.3611;AMR_AF=0.111;AFR_AF=0.0537;EUR_AF=0.1352;SAS_AF=0.0971;AA=G|||;VT=SNP
15	85183790	rs1061737	G	C	100	PASS	AC=704;AF=0.140575;AN=5008;NS=2504;DP=13943;EAS_AF=0.1349;AMR_AF=0.1888;AFR_AF=0.0144;EUR_AF=0.2624;SAS_AF=0.1575;AA=G|||;VT=SNP
15	85184243	rs3748374	A	G	100	PASS	AC=788;AF=0.157348;AN=5008;NS=2504;DP=18445;EAS_AF=0.373;AMR_AF=0.1455;AFR_AF=0.0598;EUR_AF=0.1362;SAS_AF=0.0971;AA=A|||;VT=SNP
15	85184554	rs3748373	G	A	100	PASS	AC=555;AF=0.110823;AN=5008;NS=2504;DP=15899;EAS_AF=0.3026;AMR_AF=0.0605;AFR_AF=0.0197;EUR_AF=0.0278;SAS_AF=0.1575;AA=G|||;VT=SNP
15	85184963	rs12914433	G	A	100	PASS	AC=684;AF=0.136581;AN=5008;NS=2504;DP=13410;EAS_AF=0.1379;AMR_AF=0.1571;AFR_AF=0.0136;EUR_AF=0.2624;SAS_AF=0.1575;AA=G|||;VT=SNP
15	85185225	rs78784443	T	C	100	PASS	AC=37;AF=0.00738818;AN=5008;NS=2504;DP=15205;EAS_AF=0;AMR_AF=0.013;AFR_AF=0.0008;EUR_AF=0.0239;SAS_AF=0.0031;AA=T|||;VT=SNP
15	85185893	rs11073613	G	A	100	PASS	AC=3490;AF=0.696885;AN=5008;NS=2504;DP=19152;EAS_AF=0.8075;AMR_AF=0.6599;AFR_AF=0.8828;EUR_AF=0.4881;SAS_AF=0.5726;AA=G|||;VT=SNP
15	85186577	rs7237	C	T	100	PASS	AC=736;AF=0.146965;AN=5008;NS=2504;DP=21480;EAS_AF=0.1111;AMR_AF=0.1888;AFR_AF=0.1059;EUR_AF=0.2376;SAS_AF=0.1166;AA=T|||;VT=SNP
15	85186637	rs510875	G	C	100	PASS	AC=3276;AF=0.654153;AN=5008;NS=2504;DP=18297;EAS_AF=0.5734;AMR_AF=0.6715;AFR_AF=0.5575;EUR_AF=0.8221;SAS_AF=0.683;AA=C|||;VT=SNP
15	85186837	rs72750868	T	C	100	PASS	AC=222;AF=0.0443291;AN=5008;NS=2504;DP=18533;EAS_AF=0.001;AMR_AF=0.0375;AFR_AF=0.0348;EUR_AF=0.0954;SAS_AF=0.0542;AA=T|||;VT=SNP;EX_TARGET
15	85187103	rs11630487	C	T	100	PASS	AC=701;AF=0.139976;AN=5008;NS=2504;DP=17726;EAS_AF=0.1409;AMR_AF=0.1873;AFR_AF=0.0136;EUR_AF=0.2614;SAS_AF=0.1513;AA=C|||;VT=SNP
15	85187152	rs11633762	T	C	100	PASS	AC=703;AF=0.140375;AN=5008;NS=2504;DP=16303;EAS_AF=0.1429;AMR_AF=0.1859;AFR_AF=0.0136;EUR_AF=0.2614;SAS_AF=0.1524;AA=T|||;VT=SNP
15	85187555	rs2137270	A	G	100	PASS	AC=4466;AF=0.891773;AN=5008;NS=2504;DP=17619;EAS_AF=0.9494;AMR_AF=0.8934;AFR_AF=0.9766;EUR_AF=0.8181;SAS_AF=0.7924;AA=G|||;VT=SNP
15	85188839	rs11073619	C	T	100	PASS	AC=408;AF=0.0814696;AN=5008;NS=2504;DP=16265;EAS_AF=0.002;AMR_AF=0.1902;AFR_AF=0.1097;EUR_AF=0.1074;SAS_AF=0.0215;AA=C|||;VT=SNP;EX_TARGET
15	85188994	rs2271432	T	C	100	PASS	AC=4484;AF=0.895367;AN=5008;NS=2504;DP=18946;EAS_AF=0.9494;AMR_AF=0.8934;AFR_AF=0.9909;EUR_AF=0.8191;SAS_AF=0.7904;AA=t|||;VT=SNP;EX_TARGET
15	85189464	rs2271431	T	G	100	PASS	AC=737;AF=0.147165;AN=5008;NS=2504;DP=17725;EAS_AF=0.1379;AMR_AF=0.1902;AFR_AF=0.0287;EUR_AF=0.2734;SAS_AF=0.1564;AA=G|||;VT=SNP;EX_TARGET
15	85189879	rs79886065	G	T	100	PASS	AC=71;AF=0.0141773;AN=5008;NS=2504;DP=20862;EAS_AF=0;AMR_AF=0.0288;AFR_AF=0.0008;EUR_AF=0.0408;SAS_AF=0.0092;AA=G|||;VT=SNP
15	85190470	rs4842981	G	T	100	PASS	AC=4483;AF=0.895168;AN=5008;NS=2504;DP=19553;EAS_AF=0.9494;AMR_AF=0.8934;AFR_AF=0.9909;EUR_AF=0.8181;SAS_AF=0.7904;AA=C|||;VT=SNP
15	85190780	rs12916712	T	C	100	PASS	AC=716;AF=0.142971;AN=5008;NS=2504;DP=17144;EAS_AF=0.1379;AMR_AF=0.1888;AFR_AF=0.0144;EUR_AF=0.2724;SAS_AF=0.1564;AA=T|||;VT=SNP
15	85191274	rs7169629	C	G	100	PASS	AC=2905;AF=0.580072;AN=5008;NS=2504;DP=22394;EAS_AF=0.8026;AMR_AF=0.5043;AFR_AF=0.5386;EUR_AF=0.4692;SAS_AF=0.5746;AA=C|||;VT=SNP
15	85193015	rs11630887	A	T	100	PASS	AC=717;AF=0.143171;AN=5008;NS=2504;DP=18092;EAS_AF=0.1379;AMR_AF=0.1888;AFR_AF=0.0144;EUR_AF=0.2614;SAS_AF=0.1687;AA=A|||;VT=SNP
15	85193115	rs7181896	C	T	100	PASS	AC=4443;AF=0.887181;AN=5008;NS=2504;DP=20897;EAS_AF=0.9494;AMR_AF=0.8934;AFR_AF=0.9599;EUR_AF=0.8181;SAS_AF=0.7914;AA=c|||;VT=SNP
15	85193262	rs72750873	G	C	100	PASS	AC=146;AF=0.0291534;AN=5008;NS=2504;DP=19370;EAS_AF=0.002;AMR_AF=0.0476;AFR_AF=0.0023;EUR_AF=0.0915;SAS_AF=0.0164;AA=G|||;VT=SNP
15	85193554	rs11636189	G	A	100	PASS	AC=704;AF=0.140575;AN=5008;NS=2504;DP=18334;EAS_AF=0.1379;AMR_AF=0.1888;AFR_AF=0.0144;EUR_AF=0.2614;SAS_AF=0.1554;AA=G|||;VT=SNP
15	85193727	rs28565484	T	G	100	PASS	AC=4483;AF=0.895168;AN=5008;NS=2504;DP=15851;EAS_AF=0.9494;AMR_AF=0.8934;AFR_AF=0.9909;EUR_AF=0.8181;SAS_AF=0.7904;AA=G|||;VT=SNP
15	85193869	rs62021197	T	C	100	PASS	AC=725;AF=0.144768;AN=5008;NS=2504;DP=15163;EAS_AF=0.1379;AMR_AF=0.1902;AFR_AF=0.0287;EUR_AF=0.2614;SAS_AF=0.1564;AA=C|||;VT=SNP
15	85193916	rs192484563	G	C	100	PASS	AC=59;AF=0.0117812;AN=5008;NS=2504;DP=14999;EAS_AF=0;AMR_AF=0.0072;AFR_AF=0.0015;EUR_AF=0.0209;SAS_AF=0.0317;AA=G|||;VT=SNP
15	85193937	rs62021198	G	A	100	PASS	AC=704;AF=0.140575;AN=5008;NS=2504;DP=15972;EAS_AF=0.1379;AMR_AF=0.1888;AFR_AF=0.0144;EUR_AF=0.2614;SAS_AF=0.1554;AA=G|||;VT=SNP
15	85194038	rs9744239	C	T	100	PASS	AC=4441;AF=0.886781;AN=5008;NS=2504;DP=16451;EAS_AF=0.9494;AMR_AF=0.8934;AFR_AF=0.9592;EUR_AF=0.8181;SAS_AF=0.7904;AA=T|||;VT=SNP
15	85194355	rs188085666	A	T	100	PASS	AC=330;AF=0.0658946;AN=5008;NS=2504;DP=15912;EAS_AF=0.0159;AMR_AF=0.1801;AFR_AF=0.0514;EUR_AF=0.0984;SAS_AF=0.0225;AA=A|||;VT=SNP
15	85195430	rs35516100	C	T	100	PASS	AC=704;AF=0.140575;AN=5008;NS=2504;DP=19014;EAS_AF=0.1379;AMR_AF=0.1888;AFR_AF=0.0144;EUR_AF=0.2614;SAS_AF=0.1554;AA=C|||;VT=SNP
15	85195659	rs7180849	T	C	100	PASS	AC=4442;AF=0.886981;AN=5008;NS=2504;DP=18519;EAS_AF=0.9494;AMR_AF=0.8934;AFR_AF=0.9599;EUR_AF=0.8181;SAS_AF=0.7904;AA=C|||;VT=SNP
15	85195862	rs145079583	A	G	100	PASS	AC=38;AF=0.00758786;AN=5008;NS=2504;DP=18959;EAS_AF=0;AMR_AF=0.0101;AFR_AF=0.0008;EUR_AF=0.0278;SAS_AF=0.002;AA=A|||;VT=SNP
15	85196244	rs62021208	G	A	100	PASS	AC=704;AF=0.140575;AN=5008;NS=2504;DP=18930;EAS_AF=0.1379;AMR_AF=0.1888;AFR_AF=0.0144;EUR_AF=0.2614;SAS_AF=0.1554;AA=G|||;VT=SNP
15	85197203	rs147776100	C	T	100	PASS	AC=27;AF=0.00539137;AN=5008;NS=2504;DP=21085;EAS_AF=0;AMR_AF=0.0058;AFR_AF=0.0015;EUR_AF=0.0159;SAS_AF=0.0051;AA=C|||;VT=SNP
15	85197253	rs4842978	T	C	100	PASS	AC=3636;AF=0.726038;AN=5008;NS=2504;DP=19010;EAS_AF=0.8115;AMR_AF=0.6902;AFR_AF=0.8797;EUR_AF=0.5537;SAS_AF=0.6329;AA=T|||;VT=SNP
15	85198350	rs66810580	G	C	100	PASS	AC=291;AF=0.058107;AN=5008;NS=2504;DP=20073;EAS_AF=0.002;AMR_AF=0.0389;AFR_AF=0.1082;EUR_AF=0.0616;SAS_AF=0.0583;AA=G|||;VT=SNP
15	85198362	rs1107179	G	T	100	PASS	AC=3639;AF=0.726637;AN=5008;NS=2504;DP=20386;EAS_AF=0.8115;AMR_AF=0.6902;AFR_AF=0.8812;EUR_AF=0.5527;SAS_AF=0.635;AA=G|||;VT=SNP
15	85198606	rs17598561	C	T	100	PASS	AC=291;AF=0.058107;AN=5008;NS=2504;DP=20122;EAS_AF=0.002;AMR_AF=0.0375;AFR_AF=0.1082;EUR_AF=0.0626;SAS_AF=0.0583;AA=C|||;VT=SNP;EX_TARGET
15	85198676	rs117966434	G	A	100	PASS	AC=37;AF=0.00738818;AN=5008;NS=2504;DP=18904;EAS_AF=0;AMR_AF=0.013;AFR_AF=0.0008;EUR_AF=0.0239;SAS_AF=0.0031;AA=G|||;VT=SNP;EX_TARGET
15	85198891	rs3809508	T	C	100	PASS	AC=4362;AF=0.871006;AN=5008;NS=2504;DP=19647;EAS_AF=0.9494;AMR_AF=0.8804;AFR_AF=0.9077;EUR_AF=0.8151;SAS_AF=0.7914;AA=C|||;VT=SNP
15	85199582	rs117836980	C	G	100	PASS	AC=17;AF=0.00339457;AN=5008;NS=2504;DP=21189;EAS_AF=0;AMR_AF=0.0014;AFR_AF=0;EUR_AF=0.0139;SAS_AF=0.002;AA=C|||;VT=SNP
15	85199921	rs77523699	C	T	100	PASS	AC=123;AF=0.0245607;AN=5008;NS=2504;DP=22583;EAS_AF=0;AMR_AF=0.036;AFR_AF=0.0008;EUR_AF=0.0815;SAS_AF=0.0153;AA=C|||;VT=SNP
15	85200211	rs17598603	C	G	100	PASS	AC=695;AF=0.138778;AN=5008;NS=2504;DP=21704;EAS_AF=0.1379;AMR_AF=0.1816;AFR_AF=0.0136;EUR_AF=0.2584;SAS_AF=0.1554;AA=C|||;VT=SNP
15	85200520	rs1051168	G	T	100	PASS	AC=693;AF=0.138379;AN=5008;NS=2504;DP=18979;EAS_AF=0.1359;AMR_AF=0.1816;AFR_AF=0.0136;EUR_AF=0.2584;SAS_AF=0.1554;AA=G|||;VT=SNP;EX_TARGET
15	85200754	rs2292462	G	T	100	PASS	AC=3374;AF=0.673722;AN=5008;NS=2504;DP=20377;EAS_AF=0.8056;AMR_AF=0.5519;AFR_AF=0.7648;EUR_AF=0.5447;SAS_AF=0.6339;AA=G|||;VT=SNP
15	85200946	rs2175567	G	C	100	PASS	AC=694;AF=0.138578;AN=5008;NS=2504;DP=18335;EAS_AF=0.1379;AMR_AF=0.1816;AFR_AF=0.0136;EUR_AF=0.2575;SAS_AF=0.1554;AA=G|||;VT=SNP
15	85201419	rs12904605	T	C	100	PASS	AC=696;AF=0.138978;AN=5008;NS=2504;DP=8873;EAS_AF=0.1389;AMR_AF=0.1816;AFR_AF=0.0136;EUR_AF=0.2584;SAS_AF=0.1554;AA=T|||;VT=SNP
15	85203070	rs309430	A	G	100	PASS	AC=427;AF=0.0852636;AN=5008;NS=2504;DP=20411;EAS_AF=0.2401;AMR_AF=0.0317;AFR_AF=0.0492;EUR_AF=0.0477;SAS_AF=0.0511;AA=A|||;VT=SNP
15	85203392	rs11637728	A	T	100	PASS	AC=725;AF=0.144768;AN=5008;NS=2504;DP=18626;EAS_AF=0.1419;AMR_AF=0.1888;AFR_AF=0.028;EUR_AF=0.2604;SAS_AF=0.1554;AA=T|||;VT=SNP
15	85203704	rs62021209	G	C	100	PASS	AC=572;AF=0.114217;AN=5008;NS=2504;DP=16903;EAS_AF=0.0595;AMR_AF=0.1686;AFR_AF=0.0129;EUR_AF=0.2356;SAS_AF=0.1442;AA=G|||;VT=SNP
15	85203792	rs73449350	C	A	100	PASS	AC=234;AF=0.0467252;AN=5008;NS=2504;DP=18202;EAS_AF=0.002;AMR_AF=0.0231;AFR_AF=0.0908;EUR_AF=0.0427;SAS_AF=0.0542;AA=C|||;VT=SNP
15	85203796	rs78936773	C	T	100	PASS	AC=120;AF=0.0239617;AN=5008;NS=2504;DP=18297;EAS_AF=0;AMR_AF=0.0346;AFR_AF=0.0008;EUR_AF=0.0785;SAS_AF=0.0164;AA=C|||;VT=SNP
15	85204073	rs66830741	G	T	100	PASS	AC=281;AF=0.0561102;AN=5008;NS=2504;DP=18519;EAS_AF=0.002;AMR_AF=0.0317;AFR_AF=0.1014;EUR_AF=0.0577;SAS_AF=0.0665;AA=G|||;VT=SNP
15	85204441	rs8034278	C	G	100	PASS	AC=4336;AF=0.865815;AN=5008;NS=2504;DP=14669;EAS_AF=0.9484;AMR_AF=0.8689;AFR_AF=0.9107;EUR_AF=0.8032;SAS_AF=0.7822;AA=G|||;VT=SNP
15	85205454	rs8042926	T	A	100	PASS	AC=3083;AF=0.615615;AN=5008;NS=2504;DP=12764;EAS_AF=0.8046;AMR_AF=0.4986;AFR_AF=0.6944;EUR_AF=0.4592;SAS_AF=0.5583;AA=T|||;VT=SNP
15	85206525	rs74631124	C	G	100	PASS	AC=17;AF=0.00339457;AN=5008;NS=2504;DP=18745;EAS_AF=0;AMR_AF=0.0014;AFR_AF=0;EUR_AF=0.0139;SAS_AF=0.002;AA=C|||;VT=SNP
15	85207048	rs8024567	G	A	100	PASS	AC=590;AF=0.117812;AN=5008;NS=2504;DP=16175;EAS_AF=0.252;AMR_AF=0.0461;AFR_AF=0.1051;EUR_AF=0.0696;SAS_AF=0.0971;AA=G|||;VT=SNP
15	85207087	rs6496313	G	C	100	PASS	AC=4322;AF=0.863019;AN=5008;NS=2504;DP=15578;EAS_AF=0.9484;AMR_AF=0.7378;AFR_AF=0.9849;EUR_AF=0.7823;SAS_AF=0.7822;AA=C|||;VT=SNP
15	85207627	rs17533006	T	C	100	PASS	AC=75;AF=0.014976;AN=5008;NS=2504;DP=17333;EAS_AF=0;AMR_AF=0.0245;AFR_AF=0.0008;EUR_AF=0.0477;SAS_AF=0.0092;AA=T|||;VT=SNP
15	85207825	rs12908161	A	G	100	PASS	AC=705;AF=0.140775;AN=5008;NS=2504;DP=17927;EAS_AF=0.1379;AMR_AF=0.1859;AFR_AF=0.0144;EUR_AF=0.2644;SAS_AF=0.1554;AA=A|||;VT=SNP
15	85208061	rs113039459	G	A	100	PASS	AC=314;AF=0.0626997;AN=5008;NS=2504;DP=17941;EAS_AF=0.001;AMR_AF=0.1196;AFR_AF=0.0091;EUR_AF=0.1829;SAS_AF=0.0348;AA=G|||;VT=SNP
15	85208302	rs8026505	C	T	100	PASS	AC=4283;AF=0.855232;AN=5008;NS=2504;DP=19418;EAS_AF=0.9484;AMR_AF=0.7363;AFR_AF=0.9561;EUR_AF=0.7823;SAS_AF=0.7822;AA=T|||;VT=SNP
15	85208497	rs116910511	G	T	100	PASS	AC=14;AF=0.00279553;AN=5008;NS=2504;DP=16683;EAS_AF=0;AMR_AF=0.0043;AFR_AF=0;EUR_AF=0.006;SAS_AF=0.0051;AA=G|||;VT=SNP
15	85208522	rs17598814	A	G	100	PASS	AC=228;AF=0.0455272;AN=5008;NS=2504;DP=15586;EAS_AF=0.0387;AMR_AF=0.0317;AFR_AF=0.0318;EUR_AF=0.0606;SAS_AF=0.0654;AA=A|||;VT=SNP
15	85208932	rs57160224	A	G	100	PASS	AC=286;AF=0.0571086;AN=5008;NS=2504;DP=20213;EAS_AF=0.002;AMR_AF=0.0331;AFR_AF=0.1051;EUR_AF=0.0577;SAS_AF=0.0654;AA=A|||;VT=SNP
15	85209295	rs17598860	A	G	100	PASS	AC=285;AF=0.0569089;AN=5008;NS=2504;DP=21703;EAS_AF=0.002;AMR_AF=0.0331;AFR_AF=0.1044;EUR_AF=0.0577;SAS_AF=0.0654;AA=A|||;VT=SNP
15	85209456	rs17533139	G	A	100	PASS	AC=285;AF=0.0569089;AN=5008;NS=2504;DP=21597;EAS_AF=0.002;AMR_AF=0.0331;AFR_AF=0.1044;EUR_AF=0.0577;SAS_AF=0.0654;AA=G|||;VT=SNP
15	85210765	rs12905057	A	G	100	PASS	AC=713;AF=0.142372;AN=5008;NS=2504;DP=21011;EAS_AF=0.1379;AMR_AF=0.1931;AFR_AF=0.0151;EUR_AF=0.2664;SAS_AF=0.1554;AA=A|||;VT=SNP
15	85211258	rs1374463	T	C	100	PASS	AC=433;AF=0.0864617;AN=5008;NS=2504;DP=17089;EAS_AF=0.1032;AMR_AF=0.1066;AFR_AF=0.0681;EUR_AF=0.1392;SAS_AF=0.0256;AA=T|||;VT=SNP
15	85213891	rs113664362	T	G	100	PASS	AC=308;AF=0.0615016;AN=5008;NS=2504;DP=15497;EAS_AF=0.002;AMR_AF=0.0346;AFR_AF=0.121;EUR_AF=0.0577;SAS_AF=0.0654;AA=g|||;VT=SNP
15	85215229	rs6496318	C	T	100	PASS	AC=3227;AF=0.644369;AN=5008;NS=2504;DP=15175;EAS_AF=0.8075;AMR_AF=0.5101;AFR_AF=0.7943;EUR_AF=0.4573;SAS_AF=0.5613;AA=C|||;VT=SNP
15	85215383	rs7176522	C	G	100	PASS	AC=2975;AF=0.59405;AN=5008;NS=2504;DP=13747;EAS_AF=0.8046;AMR_AF=0.4914;AFR_AF=0.6089;EUR_AF=0.4672;SAS_AF=0.5603;AA=C|||;VT=SNP
15	85216738	rs118057636	G	A	100	PASS	AC=34;AF=0.00678914;AN=5008;NS=2504;DP=16264;EAS_AF=0;AMR_AF=0.013;AFR_AF=0;EUR_AF=0.0219;SAS_AF=0.0031;AA=G|||;VT=SNP
15	85217216	rs59078443	G	A	100	PASS	AC=286;AF=0.0571086;AN=5008;NS=2504;DP=11142;EAS_AF=0.002;AMR_AF=0.0331;AFR_AF=0.1051;EUR_AF=0.0577;SAS_AF=0.0654;AA=G|||;VT=SNP
15	85217326	rs61298723	C	T	100	PASS	AC=286;AF=0.0571086;AN=5008;NS=2504;DP=9020;EAS_AF=0.002;AMR_AF=0.0331;AFR_AF=0.1051;EUR_AF=0.0577;SAS_AF=0.0654;AA=C|||;VT=SNP
15	85219452	rs60772425	A	C	100	PASS	AC=500;AF=0.0998403;AN=5008;NS=2504;DP=14164;EAS_AF=0.25;AMR_AF=0.036;AFR_AF=0.0484;EUR_AF=0.0666;SAS_AF=0.0941;AA=A|||;VT=SNP
15	85219638	rs8023276	C	T	100	PASS	AC=3229;AF=0.644768;AN=5008;NS=2504;DP=11855;EAS_AF=0.8085;AMR_AF=0.5101;AFR_AF=0.7943;EUR_AF=0.4583;SAS_AF=0.5613;AA=C|||;VT=SNP
15	85220113	rs55945116	G	C	100	PASS	AC=1759;AF=0.351238;AN=5008;NS=2504;DP=20952;EAS_AF=0.4524;AMR_AF=0.33;AFR_AF=0.3086;EUR_AF=0.2356;SAS_AF=0.4387;AA=G|||;VT=SNP
15	85220209	rs117890238	C	T	100	PASS	AC=20;AF=0.00399361;AN=5008;NS=2504;DP=18998;EAS_AF=0;AMR_AF=0.0058;AFR_AF=0;EUR_AF=0.0139;SAS_AF=0.002;AA=C|||;VT=SNP
15	85221289	rs67752071	A	G	100	PASS	AC=308;AF=0.0615016;AN=5008;NS=2504;DP=17962;EAS_AF=0.002;AMR_AF=0.0346;AFR_AF=0.121;EUR_AF=0.0577;SAS_AF=0.0654;AA=G|||;VT=SNP
15	85221653	rs79817680	T	A	100	PASS	AC=30;AF=0.00599042;AN=5008;NS=2504;DP=18636;EAS_AF=0;AMR_AF=0.0014;AFR_AF=0;EUR_AF=0.0229;SAS_AF=0.0061;AA=T|||;VT=SNP
15	85221993	rs34452033	A	G	100	PASS	AC=726;AF=0.144968;AN=5008;NS=2504;DP=18312;EAS_AF=0.1379;AMR_AF=0.1974;AFR_AF=0.0151;EUR_AF=0.2753;SAS_AF=0.1564;AA=A|||;VT=SNP
15	85224154	rs66516446	C	A	100	PASS	AC=285;AF=0.0569089;AN=5008;NS=2504;DP=18002;EAS_AF=0.003;AMR_AF=0.0331;AFR_AF=0.1036;EUR_AF=0.0577;SAS_AF=0.0654;AA=C|||;VT=SNP
15	85224185	rs17533454	G	A	100	PASS	AC=77;AF=0.0153754;AN=5008;NS=2504;DP=18068;EAS_AF=0.003;AMR_AF=0.0231;AFR_AF=0.0008;EUR_AF=0.0477;SAS_AF=0.0092;AA=G|||;VT=SNP
15	85225765	rs113374918	T	C	100	PASS	AC=318;AF=0.0634984;AN=5008;NS=2504;DP=14675;EAS_AF=0.002;AMR_AF=0.0346;AFR_AF=0.1286;EUR_AF=0.0577;SAS_AF=0.0654;AA=C|||;VT=SNP
15	85226746	rs142349820	T	C	100	PASS	AC=62;AF=0.0123802;AN=5008;NS=2504;DP=18784;EAS_AF=0;AMR_AF=0.0144;AFR_AF=0.0008;EUR_AF=0.0278;SAS_AF=0.0235;AA=T|||;VT=SNP
15	85226810	rs11854597	G	A	100	PASS	AC=1728;AF=0.345048;AN=5008;NS=2504;DP=15937;EAS_AF=0.4534;AMR_AF=0.3256;AFR_AF=0.2874;EUR_AF=0.2356;SAS_AF=0.4376;AA=G|||;VT=SNP
15	85226931	rs150660411	T	G	100	PASS	AC=80;AF=0.0159744;AN=5008;NS=2504;DP=16103;EAS_AF=0;AMR_AF=0.0086;AFR_AF=0.0008;EUR_AF=0.0318;SAS_AF=0.0419;AA=T|||;VT=SNP
15	85227407	rs17533573	A	G	100	PASS	AC=287;AF=0.0573083;AN=5008;NS=2504;DP=19628;EAS_AF=0.002;AMR_AF=0.0331;AFR_AF=0.1059;EUR_AF=0.0577;SAS_AF=0.0654;AA=A|||;VT=SNP
15	85227636	rs11638290	C	T	100	PASS	AC=711;AF=0.141973;AN=5008;NS=2504;DP=19137;EAS_AF=0.1369;AMR_AF=0.1931;AFR_AF=0.0144;EUR_AF=0.2664;SAS_AF=0.1554;AA=C|||;VT=SNP
15	85227771	rs117200332	T	G	100	PASS	AC=60;AF=0.0119808;AN=5008;NS=2504;DP=21101;EAS_AF=0;AMR_AF=0.0058;AFR_AF=0.0015;EUR_AF=0.0189;SAS_AF=0.0358;AA=T|||;VT=SNP
15	85229745	rs150079613	G	A	100	PASS	AC=351;AF=0.0700879;AN=5008;NS=2504;DP=17531;EAS_AF=0.119;AMR_AF=0.0331;AFR_AF=0.025;EUR_AF=0.0676;SAS_AF=0.1094;AA=G|||;VT=SNP
15	85230126	rs8023611	T	C	100	PASS	AC=4281;AF=0.854832;AN=5008;NS=2504;DP=14400;EAS_AF=0.9484;AMR_AF=0.7378;AFR_AF=0.9554;EUR_AF=0.7813;SAS_AF=0.7812;AA=C|||;VT=SNP
15	85230199	rs111905148	G	A	100	PASS	AC=287;AF=0.0573083;AN=5008;NS=2504;DP=14561;EAS_AF=0.002;AMR_AF=0.0331;AFR_AF=0.1059;EUR_AF=0.0577;SAS_AF=0.0654;AA=G|||;VT=SNP
15	85230235	rs112297596	C	A	100	PASS	AC=287;AF=0.0573083;AN=5008;NS=2504;DP=14864;EAS_AF=0.002;AMR_AF=0.0331;AFR_AF=0.1059;EUR_AF=0.0577;SAS_AF=0.0654;AA=C|||;VT=SNP
15	85231144	rs16974494	G	C	100	PASS	AC=1394;AF=0.278355;AN=5008;NS=2504;DP=19007;EAS_AF=0.4395;AMR_AF=0.3401;AFR_AF=0.1127;EUR_AF=0.2276;SAS_AF=0.3446;AA=G|||;VT=SNP
15	85231408	rs17533603	T	C	100	PASS	AC=289;AF=0.0577077;AN=5008;NS=2504;DP=18260;EAS_AF=0.003;AMR_AF=0.0331;AFR_AF=0.1059;EUR_AF=0.0586;SAS_AF=0.0654;AA=T|||;VT=SNP
15	85231460	rs59867363	T	A	100	PASS	AC=287;AF=0.0573083;AN=5008;NS=2504;DP=19115;EAS_AF=0.002;AMR_AF=0.0331;AFR_AF=0.1059;EUR_AF=0.0577;SAS_AF=0.0654;AA=T|||;VT=SNP
15	85231585	rs34028043	G	A	100	PASS	AC=712;AF=0.142173;AN=5008;NS=2504;DP=17280;EAS_AF=0.1369;AMR_AF=0.1931;AFR_AF=0.0151;EUR_AF=0.2664;SAS_AF=0.1554;AA=G|||;VT=SNP
15	85231906	rs34784022	T	C	100	PASS	AC=712;AF=0.142173;AN=5008;NS=2504;DP=16321;EAS_AF=0.1369;AMR_AF=0.1931;AFR_AF=0.0151;EUR_AF=0.2664;SAS_AF=0.1554;AA=T|||;VT=SNP
15	85232503	rs116896350	G	C	100	PASS	AC=15;AF=0.00299521;AN=5008;NS=2504;DP=15212;EAS_AF=0;AMR_AF=0.0058;AFR_AF=0;EUR_AF=0.0109;SAS_AF=0;AA=G|||;VT=SNP
15	85232617	rs111357263	A	G	100	PASS	AC=86;AF=0.0171725;AN=5008;NS=2504;DP=15848;EAS_AF=0;AMR_AF=0.0375;AFR_AF=0.0045;EUR_AF=0.0477;SAS_AF=0.0061;AA=A|||;VT=SNP
15	85235375	rs149628116	C	T	100	PASS	AC=35;AF=0.00698882;AN=5008;NS=2504;DP=15582;EAS_AF=0;AMR_AF=0.013;AFR_AF=0;EUR_AF=0.0229;SAS_AF=0.0031;AA=C|||;VT=SNP
15	85235757	rs12900890	C	T	100	PASS	AC=4327;AF=0.864018;AN=5008;NS=2504;DP=17237;EAS_AF=0.9484;AMR_AF=0.7421;AFR_AF=0.9856;EUR_AF=0.7833;SAS_AF=0.7822;AA=T|||;VT=SNP
15	85235950	rs67598809	G	C	100	PASS	AC=287;AF=0.0573083;AN=5008;NS=2504;DP=18142;EAS_AF=0.002;AMR_AF=0.0331;AFR_AF=0.1059;EUR_AF=0.0577;SAS_AF=0.0654;AA=G|||;VT=SNP
15	85237084	rs72750891	T	C	100	PASS	AC=37;AF=0.00738818;AN=5008;NS=2504;DP=19286;EAS_AF=0;AMR_AF=0.0029;AFR_AF=0;EUR_AF=0.0239;SAS_AF=0.0112;AA=T|||;VT=SNP
15	85237295	rs67175503	T	A	100	PASS	AC=307;AF=0.0613019;AN=5008;NS=2504;DP=17064;EAS_AF=0.002;AMR_AF=0.0346;AFR_AF=0.1203;EUR_AF=0.0577;SAS_AF=0.0654;AA=A|||;VT=SNP
15	85237518	rs111783599	G	A	100	PASS	AC=1732;AF=0.345847;AN=5008;NS=2504;DP=15918;EAS_AF=0.4534;AMR_AF=0.3256;AFR_AF=0.2897;EUR_AF=0.2366;SAS_AF=0.4376;AA=G|||;VT=SNP
15	85238203	rs8031332	T	C	100	PASS	AC=4212;AF=0.841054;AN=5008;NS=2504;DP=13269;EAS_AF=0.9484;AMR_AF=0.7262;AFR_AF=0.91;EUR_AF=0.7803;SAS_AF=0.7812;AA=C|||;VT=SNP
15	85238276	rs12917049	G	A	100	PASS	AC=1718;AF=0.343051;AN=5008;NS=2504;DP=11788;EAS_AF=0.4524;AMR_AF=0.3228;AFR_AF=0.2821;EUR_AF=0.2356;SAS_AF=0.4376;AA=G|||;VT=SNP
15	85238778	rs113115311	C	A	100	PASS	AC=324;AF=0.0646965;AN=5008;NS=2504;DP=17623;EAS_AF=0.1042;AMR_AF=0.0764;AFR_AF=0.0726;EUR_AF=0.0586;SAS_AF=0.0112;AA=C|||;VT=SNP
15	85238969	rs80165358	G	A	100	PASS	AC=44;AF=0.00878594;AN=5008;NS=2504;DP=18956;EAS_AF=0;AMR_AF=0.0072;AFR_AF=0.0015;EUR_AF=0.0258;SAS_AF=0.0112;AA=G|||;VT=SNP
15	85239123	rs7171167	A	T	100	PASS	AC=2872;AF=0.573482;AN=5008;NS=2504;DP=18888;EAS_AF=0.8056;AMR_AF=0.4841;AFR_AF=0.5522;EUR_AF=0.4443;SAS_AF=0.5593;AA=A|||;VT=SNP
15	85239209	rs7162474	C	T	100	PASS	AC=4328;AF=0.864217;AN=5008;NS=2504;DP=19998;EAS_AF=0.9484;AMR_AF=0.7421;AFR_AF=0.9871;EUR_AF=0.7833;SAS_AF=0.7812;AA=T|||;VT=SNP
15	85240008	rs12911736	A	G	100	PASS	AC=732;AF=0.146166;AN=5008;NS=2504;DP=16938;EAS_AF=0.1369;AMR_AF=0.1945;AFR_AF=0.0295;EUR_AF=0.2664;SAS_AF=0.1554;AA=G|||;VT=SNP
15	85240144	rs72630461	T	G	100	PASS	AC=464;AF=0.0926518;AN=5008;NS=2504;DP=14549;EAS_AF=0.1042;AMR_AF=0.1138;AFR_AF=0.0862;EUR_AF=0.1392;SAS_AF=0.0266;AA=T|||;VT=SNP
15	85240403	rs12908699	G	T	100	PASS	AC=712;AF=0.142173;AN=5008;NS=2504;DP=14311;EAS_AF=0.1369;AMR_AF=0.1931;AFR_AF=0.0151;EUR_AF=0.2664;SAS_AF=0.1554;AA=G|||;VT=SNP
15	85241214	rs142826642	T	C	100	PASS	AC=38;AF=0.00758786;AN=5008;NS=2504;DP=15472;EAS_AF=0;AMR_AF=0.013;AFR_AF=0.0015;EUR_AF=0.0219;SAS_AF=0.0051;AA=T|||;VT=SNP
15	85242363	rs113288365	T	C	100	PASS	AC=287;AF=0.0573083;AN=5008;NS=2504;DP=17596;EAS_AF=0.002;AMR_AF=0.0331;AFR_AF=0.1059;EUR_AF=0.0577;SAS_AF=0.0654;AA=T|||;VT=SNP
15	85242529	rs8029660	G	A	100	PASS	AC=3198;AF=0.638578;AN=5008;NS=2504;DP=12190;EAS_AF=0.8095;AMR_AF=0.4986;AFR_AF=0.7791;EUR_AF=0.4563;SAS_AF=0.5593;AA=G|||;VT=SNP
15	85242597	rs117364174	T	C	100	PASS	AC=46;AF=0.0091853;AN=5008;NS=2504;DP=18686;EAS_AF=0;AMR_AF=0.0115;AFR_AF=0.0015;EUR_AF=0.0338;SAS_AF=0.002;AA=T|||;VT=SNP
15	85243681	rs11636499	C	T	100	PASS	AC=715;AF=0.142772;AN=5008;NS=2504;DP=13099;EAS_AF=0.1369;AMR_AF=0.1945;AFR_AF=0.0151;EUR_AF=0.2684;SAS_AF=0.1554;AA=C|||;VT=SNP
15	85243978	rs140580063	G	A	100	PASS	AC=57;AF=0.0113818;AN=5008;NS=2504;DP=13707;EAS_AF=0;AMR_AF=0.0058;AFR_AF=0.0015;EUR_AF=0.0169;SAS_AF=0.0348;AA=G|||;VT=SNP
15	85244588	rs113191259	T	C	100	PASS	AC=287;AF=0.0573083;AN=5008;NS=2504;DP=13797;EAS_AF=0.002;AMR_AF=0.0331;AFR_AF=0.1059;EUR_AF=0.0577;SAS_AF=0.0654;AA=T|||;VT=SNP
15	85245018	rs138788563	T	G	100	PASS	AC=61;AF=0.0121805;AN=5008;NS=2504;DP=15223;EAS_AF=0;AMR_AF=0.013;AFR_AF=0.0008;EUR_AF=0.0278;SAS_AF=0.0235;AA=T|||;VT=SNP
15	85245449	rs62021217	T	C	100	PASS	AC=110;AF=0.0219649;AN=5008;NS=2504;DP=14091;EAS_AF=0;AMR_AF=0.0331;AFR_AF=0.0053;EUR_AF=0.0586;SAS_AF=0.0215;AA=T|||;VT=SNP
15	85247519	rs67307573	G	C	100	PASS	AC=288;AF=0.057508;AN=5008;NS=2504;DP=22771;EAS_AF=0.002;AMR_AF=0.0331;AFR_AF=0.1059;EUR_AF=0.0577;SAS_AF=0.0665;AA=G|||;VT=SNP
15	85247697	rs118073455	G	A	100	PASS	AC=46;AF=0.0091853;AN=5008;NS=2504;DP=22516;EAS_AF=0;AMR_AF=0.0115;AFR_AF=0.0015;EUR_AF=0.0338;SAS_AF=0.002;AA=G|||;VT=SNP
15	85248133	rs35316992	A	G	100	PASS	AC=713;AF=0.142372;AN=5008;NS=2504;DP=19351;EAS_AF=0.1369;AMR_AF=0.1945;AFR_AF=0.0151;EUR_AF=0.2664;SAS_AF=0.1554;AA=A|||;VT=SNP
15	85248216	rs12912342	T	C	100	PASS	AC=1000;AF=0.199681;AN=5008;NS=2504;DP=17581;EAS_AF=0.1389;AMR_AF=0.2277;AFR_AF=0.121;EUR_AF=0.3241;SAS_AF=0.2209;AA=C|||;VT=SNP
15	85249807	rs150853616	T	G	100	PASS	AC=24;AF=0.00479233;AN=5008;NS=2504;DP=20628;EAS_AF=0;AMR_AF=0.0072;AFR_AF=0;EUR_AF=0.0179;SAS_AF=0.001;AA=T|||;VT=SNP
15	85250022	rs921094	G	C	100	PASS	AC=4321;AF=0.862819;AN=5008;NS=2504;DP=21584;EAS_AF=0.9484;AMR_AF=0.7378;AFR_AF=0.9849;EUR_AF=0.7813;SAS_AF=0.7822;AA=C|||;VT=SNP
15	85250117	rs72630462	G	A	100	PASS	AC=452;AF=0.0902556;AN=5008;NS=2504;DP=20256;EAS_AF=0.0923;AMR_AF=0.1138;AFR_AF=0.0862;EUR_AF=0.1392;SAS_AF=0.0266;AA=G|||;VT=SNP
15	85250132	rs117598979	G	C	100	PASS	AC=46;AF=0.0091853;AN=5008;NS=2504;DP=19755;EAS_AF=0;AMR_AF=0.0115;AFR_AF=0.0015;EUR_AF=0.0338;SAS_AF=0.002;AA=G|||;VT=SNP
15	85250196	rs68108526	C	A	100	PASS	AC=287;AF=0.0573083;AN=5008;NS=2504;DP=17663;EAS_AF=0.002;AMR_AF=0.0331;AFR_AF=0.1059;EUR_AF=0.0577;SAS_AF=0.0654;AA=C|||;VT=SNP
15	85250253	rs4643294	C	T	100	PASS	AC=712;AF=0.142173;AN=5008;NS=2504;DP=17862;EAS_AF=0.1369;AMR_AF=0.1931;AFR_AF=0.0151;EUR_AF=0.2664;SAS_AF=0.1554;AA=C|||;VT=SNP
15	85250860	rs68032966	G	T	100	PASS	AC=287;AF=0.0573083;AN=5008;NS=2504;DP=16717;EAS_AF=0.002;AMR_AF=0.0331;AFR_AF=0.1059;EUR_AF=0.0577;SAS_AF=0.0654;AA=T|||;VT=SNP
15	85251535	rs11636294	G	A	100	PASS	AC=69;AF=0.013778;AN=5008;NS=2504;DP=15953;EAS_AF=0;AMR_AF=0.0043;AFR_AF=0.0008;EUR_AF=0.0308;SAS_AF=0.0348;AA=G|||;VT=SNP
15	85251713	rs1984829	C	A	100	PASS	AC=4321;AF=0.862819;AN=5008;NS=2504;DP=16991;EAS_AF=0.9484;AMR_AF=0.7378;AFR_AF=0.9849;EUR_AF=0.7813;SAS_AF=0.7822;AA=A|||;VT=SNP
15	85253258	rs8033459	C	T	100	PASS	AC=3219;AF=0.642772;AN=5008;NS=2504;DP=15157;EAS_AF=0.8095;AMR_AF=0.5;AFR_AF=0.7935;EUR_AF=0.4563;SAS_AF=0.5603;AA=C|||;VT=SNP
15	85253725	rs112189499	G	A	100	PASS	AC=289;AF=0.0577077;AN=5008;NS=2504;DP=12466;EAS_AF=0.002;AMR_AF=0.0331;AFR_AF=0.1067;EUR_AF=0.0586;SAS_AF=0.0654;AA=g|||;VT=SNP
15	85254225	rs143680795	C	T	100	PASS	AC=40;AF=0.00798722;AN=5008;NS=2504;DP=14168;EAS_AF=0;AMR_AF=0.0101;AFR_AF=0.0015;EUR_AF=0.0288;SAS_AF=0.002;AA=C|||;VT=SNP
15	85255385	rs8027779	T	C	100	PASS	AC=3074;AF=0.613818;AN=5008;NS=2504;DP=17004;EAS_AF=0.8056;AMR_AF=0.4885;AFR_AF=0.7035;EUR_AF=0.4443;SAS_AF=0.5583;AA=T|||;VT=SNP
15	85255929	rs142851467	C	T	100	PASS	AC=29;AF=0.00579073;AN=5008;NS=2504;DP=15170;EAS_AF=0.001;AMR_AF=0.0014;AFR_AF=0;EUR_AF=0.0229;SAS_AF=0.0041;AA=C|||;VT=SNP
15	85255997	rs8027776	A	G	100	PASS	AC=4253;AF=0.849241;AN=5008;NS=2504;DP=17217;EAS_AF=0.9474;AMR_AF=0.7277;AFR_AF=0.9402;EUR_AF=0.7803;SAS_AF=0.7822;AA=a|||;VT=SNP
15	85256159	rs62021219	C	T	100	PASS	AC=713;AF=0.142372;AN=5008;NS=2504;DP=15565;EAS_AF=0.1369;AMR_AF=0.1931;AFR_AF=0.0159;EUR_AF=0.2664;SAS_AF=0.1554;AA=c|||;VT=SNP
15	85257039	rs142425261	G	A	100	PASS	AC=61;AF=0.0121805;AN=5008;NS=2504;DP=20066;EAS_AF=0;AMR_AF=0.013;AFR_AF=0.0008;EUR_AF=0.0278;SAS_AF=0.0235;AA=G|||;VT=SNP
15	85257339	rs151324957	A	G	100	PASS	AC=30;AF=0.00599042;AN=5008;NS=2504;DP=17190;EAS_AF=0;AMR_AF=0.0014;AFR_AF=0;EUR_AF=0.0229;SAS_AF=0.0061;AA=A|||;VT=SNP
15	85257478	rs55731561	A	C	100	PASS	AC=265;AF=0.0529153;AN=5008;NS=2504;DP=16668;EAS_AF=0.002;AMR_AF=0.0331;AFR_AF=0.0885;EUR_AF=0.0577;SAS_AF=0.0665;AA=C|||;VT=SNP
15	85257599	rs34900908	G	A	100	PASS	AC=712;AF=0.142173;AN=5008;NS=2504;DP=19130;EAS_AF=0.1369;AMR_AF=0.1931;AFR_AF=0.0151;EUR_AF=0.2664;SAS_AF=0.1554;AA=G|||;VT=SNP
15	85257618	rs67480959	T	C	100	PASS	AC=288;AF=0.057508;AN=5008;NS=2504;DP=20197;EAS_AF=0.002;AMR_AF=0.0331;AFR_AF=0.1059;EUR_AF=0.0577;SAS_AF=0.0665;AA=T|||;VT=SNP
15	85258203	rs35524990	T	C	100	PASS	AC=712;AF=0.142173;AN=5008;NS=2504;DP=19921;EAS_AF=0.1369;AMR_AF=0.1931;AFR_AF=0.0151;EUR_AF=0.2664;SAS_AF=0.1554;AA=T|||;VT=SNP
15	85259454	rs149297329	A	T	100	PASS	AC=68;AF=0.0135783;AN=5008;NS=2504;DP=14018;EAS_AF=0;AMR_AF=0.0144;AFR_AF=0.0015;EUR_AF=0.0388;SAS_AF=0.0174;AA=A|||;VT=SNP
15	85259977	rs117206986	C	T	100	PASS	AC=98;AF=0.0195687;AN=5008;NS=2504;DP=18112;EAS_AF=0;AMR_AF=0.0303;AFR_AF=0.0008;EUR_AF=0.0557;SAS_AF=0.0204;AA=C|||;VT=SNP
15	85260268	rs11073663	A	G	100	PASS	AC=3175;AF=0.633986;AN=5008;NS=2504;DP=18463;EAS_AF=0.8115;AMR_AF=0.4957;AFR_AF=0.7625;EUR_AF=0.4543;SAS_AF=0.5603;AA=A|||;VT=SNP
15	85260311	rs11073664	C	A	100	PASS	AC=4253;AF=0.849241;AN=5008;NS=2504;DP=18993;EAS_AF=0.9494;AMR_AF=0.7262;AFR_AF=0.9402;EUR_AF=0.7803;SAS_AF=0.7812;AA=A|||;VT=SNP
15	85260329	rs56141917	G	C	100	PASS	AC=264;AF=0.0527157;AN=5008;NS=2504;DP=19133;EAS_AF=0.002;AMR_AF=0.0331;AFR_AF=0.0877;EUR_AF=0.0577;SAS_AF=0.0665;AA=G|||;VT=SNP
15	85260839	rs185285564	G	A	100	PASS	AC=14;AF=0.00279553;AN=5008;NS=2504;DP=17304;EAS_AF=0;AMR_AF=0.0072;AFR_AF=0;EUR_AF=0.007;SAS_AF=0.002;AA=G|||;VT=SNP
15	85262561	rs10468100	T	C	100	PASS	AC=284;AF=0.0567093;AN=5008;NS=2504;DP=19685;EAS_AF=0.002;AMR_AF=0.0418;AFR_AF=0.0991;EUR_AF=0.0586;SAS_AF=0.0644;AA=C|||;VT=SNP
15	85264067	rs11633185	T	C	100	PASS	AC=4331;AF=0.864816;AN=5008;NS=2504;DP=12028;EAS_AF=0.9484;AMR_AF=0.7435;AFR_AF=0.9879;EUR_AF=0.7833;SAS_AF=0.7822;AA=C|||;VT=SNP
15	85264323	rs67672893	A	G	100	PASS	AC=262;AF=0.0523163;AN=5008;NS=2504;DP=13782;EAS_AF=0.002;AMR_AF=0.0331;AFR_AF=0.0877;EUR_AF=0.0577;SAS_AF=0.0644;AA=A|||;VT=SNP
15	85264461	rs58416181	G	A	100	PASS	AC=710;AF=0.141773;AN=5008;NS=2504;DP=15467;EAS_AF=0.131;AMR_AF=0.196;AFR_AF=0.0159;EUR_AF=0.2664;SAS_AF=0.1564;AA=G|||;VT=SNP
15	85265310	rs57891344	C	T	100	PASS	AC=262;AF=0.0523163;AN=5008;NS=2504;DP=20335;EAS_AF=0.002;AMR_AF=0.0331;AFR_AF=0.0877;EUR_AF=0.0577;SAS_AF=0.0644;AA=C|||;VT=SNP
15	85265719	rs72753004	T	C	100	PASS	AC=53;AF=0.0105831;AN=5008;NS=2504;DP=20608;EAS_AF=0;AMR_AF=0.0086;AFR_AF=0;EUR_AF=0.0278;SAS_AF=0.0194;AA=T|||;VT=SNP
15	85266645	rs7175725	G	A	100	PASS	AC=4321;AF=0.862819;AN=5008;NS=2504;DP=17946;EAS_AF=0.9484;AMR_AF=0.7378;AFR_AF=0.9856;EUR_AF=0.7813;SAS_AF=0.7812;AA=A|||;VT=SNP
15	85266774	rs35641144	C	T	100	PASS	AC=449;AF=0.0896565;AN=5008;NS=2504;DP=19263;EAS_AF=0.0913;AMR_AF=0.1138;AFR_AF=0.087;EUR_AF=0.1372;SAS_AF=0.0256;AA=C|||;VT=SNP
15	85267909	rs113826655	C	T	100	PASS	AC=300;AF=0.0599042;AN=5008;NS=2504;DP=15037;EAS_AF=0.002;AMR_AF=0.1974;AFR_AF=0.0053;EUR_AF=0.1312;SAS_AF=0.0225;AA=C|||;VT=SNP
15	85268036	rs62021226	T	C	100	PASS	AC=713;AF=0.142372;AN=5008;NS=2504;DP=17828;EAS_AF=0.1339;AMR_AF=0.196;AFR_AF=0.0159;EUR_AF=0.2664;SAS_AF=0.1564;AA=T|||;VT=SNP
15	85268752	rs8027118	G	A	100	PASS	AC=4321;AF=0.862819;AN=5008;NS=2504;DP=19234;EAS_AF=0.9484;AMR_AF=0.7378;AFR_AF=0.9856;EUR_AF=0.7813;SAS_AF=0.7812;AA=A|||;VT=SNP
15	85270275	rs12916867	T	C	100	PASS	AC=720;AF=0.14377;AN=5008;NS=2504;DP=18739;EAS_AF=0.1329;AMR_AF=0.1974;AFR_AF=0.0159;EUR_AF=0.2664;SAS_AF=0.1636;AA=T|||;VT=SNP
15	85271027	rs456151	T	C	100	PASS	AC=4328;AF=0.864217;AN=5008;NS=2504;DP=18655;EAS_AF=0.9484;AMR_AF=0.7421;AFR_AF=0.9864;EUR_AF=0.7833;SAS_AF=0.7822;AA=C|||;VT=SNP
15	85271413	rs67609176	A	T	100	PASS	AC=262;AF=0.0523163;AN=5008;NS=2504;DP=16539;EAS_AF=0.002;AMR_AF=0.0331;AFR_AF=0.0877;EUR_AF=0.0577;SAS_AF=0.0644;AA=A|||;VT=SNP
15	85271767	rs112514022	A	T	100	PASS	AC=546;AF=0.109026;AN=5008;NS=2504;DP=18127;EAS_AF=0.0119;AMR_AF=0.2061;AFR_AF=0.0401;EUR_AF=0.1531;SAS_AF=0.1881;AA=A|||;VT=SNP
15	85272956	rs72753007	T	C	100	PASS	AC=40;AF=0.00798722;AN=5008;NS=2504;DP=20059;EAS_AF=0;AMR_AF=0.0043;AFR_AF=0;EUR_AF=0.0239;SAS_AF=0.0133;AA=T|||;VT=SNP
15	85273706	rs139296232	C	T	100	PASS	AC=46;AF=0.0091853;AN=5008;NS=2504;DP=13038;EAS_AF=0;AMR_AF=0.0115;AFR_AF=0.0015;EUR_AF=0.0338;SAS_AF=0.002;AA=C|||;VT=SNP
15	85273880	rs12592554	G	A	100	PASS	AC=2872;AF=0.573482;AN=5008;NS=2504;DP=14636;EAS_AF=0.8095;AMR_AF=0.5101;AFR_AF=0.5371;EUR_AF=0.4414;SAS_AF=0.5603;AA=G|||;VT=SNP
15	85274788	rs8040206	T	C	100	PASS	AC=4328;AF=0.864217;AN=5008;NS=2504;DP=12675;EAS_AF=0.9484;AMR_AF=0.7421;AFR_AF=0.9864;EUR_AF=0.7833;SAS_AF=0.7822;AA=C|||;VT=SNP
15	85275041	rs117145514	C	T	100	PASS	AC=15;AF=0.00299521;AN=5008;NS=2504;DP=19710;EAS_AF=0;AMR_AF=0.0058;AFR_AF=0;EUR_AF=0.0109;SAS_AF=0;AA=C|||;VT=SNP
15	85275463	rs111321230	G	C	100	PASS	AC=260;AF=0.0519169;AN=5008;NS=2504;DP=17438;EAS_AF=0.002;AMR_AF=0.0331;AFR_AF=0.0877;EUR_AF=0.0577;SAS_AF=0.0624;AA=G|||;VT=SNP
15	85276101	rs28423065	G	T	100	PASS	AC=4284;AF=0.855431;AN=5008;NS=2504;DP=18122;EAS_AF=0.9484;AMR_AF=0.7392;AFR_AF=0.9546;EUR_AF=0.7833;SAS_AF=0.7822;AA=T|||;VT=SNP
15	85276399	rs113199263	T	A	100	PASS	AC=260;AF=0.0519169;AN=5008;NS=2504;DP=16612;EAS_AF=0.002;AMR_AF=0.0331;AFR_AF=0.0877;EUR_AF=0.0577;SAS_AF=0.0624;AA=T|||;VT=SNP
15	85276523	rs72753010	T	C	100	PASS	AC=77;AF=0.0153754;AN=5008;NS=2504;DP=18044;EAS_AF=0;AMR_AF=0.0317;AFR_AF=0.0015;EUR_AF=0.0457;SAS_AF=0.0072;AA=T|||;VT=SNP
15	85277486	rs2059927	T	C	100	PASS	AC=4188;AF=0.836262;AN=5008;NS=2504;DP=17520;EAS_AF=0.9444;AMR_AF=0.7262;AFR_AF=0.9024;EUR_AF=0.7704;SAS_AF=0.7812;AA=C|||;VT=SNP
15	85277745	rs57111049	C	T	100	PASS	AC=486;AF=0.0970447;AN=5008;NS=2504;DP=16944;EAS_AF=0.2371;AMR_AF=0.036;AFR_AF=0.0484;EUR_AF=0.0656;SAS_AF=0.0941;AA=C|||;VT=SNP
15	85277888	rs8028490	G	A	100	PASS	AC=3176;AF=0.634185;AN=5008;NS=2504;DP=17611;EAS_AF=0.8095;AMR_AF=0.5259;AFR_AF=0.7564;EUR_AF=0.4453;SAS_AF=0.5593;AA=G|||;VT=SNP
15	85278142	rs142100321	C	T	100	PASS	AC=46;AF=0.0091853;AN=5008;NS=2504;DP=17903;EAS_AF=0;AMR_AF=0.0115;AFR_AF=0.0015;EUR_AF=0.0338;SAS_AF=0.002;AA=c|||;VT=SNP
15	85278404	rs16974510	T	C	100	PASS	AC=300;AF=0.0599042;AN=5008;NS=2504;DP=19583;EAS_AF=0.119;AMR_AF=0.0231;AFR_AF=0.0023;EUR_AF=0.0636;SAS_AF=0.0992;AA=t|||;VT=SNP
15	85278668	rs17599905	A	G	100	PASS	AC=274;AF=0.0547125;AN=5008;NS=2504;DP=20238;EAS_AF=0.0149;AMR_AF=0.0331;AFR_AF=0.0877;EUR_AF=0.0577;SAS_AF=0.0634;AA=A|||;VT=SNP
15	85279765	rs66828879	T	A	100	PASS	AC=273;AF=0.0545128;AN=5008;NS=2504;DP=18568;EAS_AF=0.0149;AMR_AF=0.0331;AFR_AF=0.0877;EUR_AF=0.0577;SAS_AF=0.0624;AA=T|||;VT=SNP
15	85280212	rs34570071	T	A	100	PASS	AC=696;AF=0.138978;AN=5008;NS=2504;DP=12307;EAS_AF=0.1329;AMR_AF=0.1657;AFR_AF=0.0159;EUR_AF=0.2694;SAS_AF=0.1585;AA=T|||;VT=SNP
15	85280792	rs60957376	T	G	100	PASS	AC=692;AF=0.138179;AN=5008;NS=2504;DP=19075;EAS_AF=0.1329;AMR_AF=0.1657;AFR_AF=0.0159;EUR_AF=0.2664;SAS_AF=0.1575;AA=T|||;VT=SNP
15	85280864	rs10220733	G	A	100	PASS	AC=2913;AF=0.581669;AN=5008;NS=2504;DP=20099;EAS_AF=0.7956;AMR_AF=0.513;AFR_AF=0.5756;EUR_AF=0.4423;SAS_AF=0.5613;AA=G|||;VT=SNP
15	85281310	rs113210390	C	G	100	PASS	AC=274;AF=0.0547125;AN=5008;NS=2504;DP=15022;EAS_AF=0.0149;AMR_AF=0.0331;AFR_AF=0.0877;EUR_AF=0.0586;SAS_AF=0.0624;AA=-|||;VT=SNP
15	85281914	rs145010546	G	A	100	PASS	AC=30;AF=0.00599042;AN=5008;NS=2504;DP=17765;EAS_AF=0;AMR_AF=0.0014;AFR_AF=0;EUR_AF=0.0229;SAS_AF=0.0061;AA=G|||;VT=SNP
15	85282045	rs11632465	A	T	100	PASS	AC=690;AF=0.13778;AN=5008;NS=2504;DP=17659;EAS_AF=0.1319;AMR_AF=0.1657;AFR_AF=0.0159;EUR_AF=0.2654;SAS_AF=0.1575;AA=A|||;VT=SNP
15	85282071	rs11630416	C	G	100	PASS	AC=381;AF=0.0760783;AN=5008;NS=2504;DP=17360;EAS_AF=0;AMR_AF=0.1441;AFR_AF=0.0136;EUR_AF=0.2266;SAS_AF=0.0358;AA=C|||;VT=SNP
15	85282284	rs58971990	A	C	100	PASS	AC=274;AF=0.0547125;AN=5008;NS=2504;DP=20274;EAS_AF=0.0149;AMR_AF=0.0331;AFR_AF=0.0877;EUR_AF=0.0586;SAS_AF=0.0624;AA=A|||;VT=SNP
15	85282536	rs72753018	T	C	100	PASS	AC=144;AF=0.028754;AN=5008;NS=2504;DP=16081;EAS_AF=0.002;AMR_AF=0.0245;AFR_AF=0.0045;EUR_AF=0.0586;SAS_AF=0.0613;AA=T|||;VT=SNP
15	85282635	rs1030863	C	T	100	PASS	AC=2917;AF=0.582468;AN=5008;NS=2504;DP=16348;EAS_AF=0.7986;AMR_AF=0.513;AFR_AF=0.5764;EUR_AF=0.4423;SAS_AF=0.5613;AA=C|||;VT=SNP
15	85283272	rs150215973	T	C	100	PASS	AC=315;AF=0.0628994;AN=5008;NS=2504;DP=10624;EAS_AF=0.0149;AMR_AF=0.0346;AFR_AF=0.1172;EUR_AF=0.0586;SAS_AF=0.0634;AA=C|||;VT=SNP
15	85283309	rs2340654	T	C	100	PASS	AC=4329;AF=0.864417;AN=5008;NS=2504;DP=10332;EAS_AF=0.9494;AMR_AF=0.7421;AFR_AF=0.9864;EUR_AF=0.7833;SAS_AF=0.7822;AA=C|||;VT=SNP
15	85283392	rs149291365	T	A	100	PASS	AC=27;AF=0.00539137;AN=5008;NS=2504;DP=12502;EAS_AF=0;AMR_AF=0.0072;AFR_AF=0.0008;EUR_AF=0.0209;SAS_AF=0;AA=T|||;VT=SNP
15	85283724	rs9744499	T	C	100	PASS	AC=4239;AF=0.846446;AN=5008;NS=2504;DP=17986;EAS_AF=0.9484;AMR_AF=0.7334;AFR_AF=0.9834;EUR_AF=0.7803;SAS_AF=0.7045;AA=-|||;VT=SNP
15	85284565	rs1429445	T	C	100	PASS	AC=4330;AF=0.864617;AN=5008;NS=2504;DP=21337;EAS_AF=0.9494;AMR_AF=0.7421;AFR_AF=0.9864;EUR_AF=0.7833;SAS_AF=0.7832;AA=C|||;VT=SNP
15	85284686	rs11073686	A	T	100	PASS	AC=1816;AF=0.36262;AN=5008;NS=2504;DP=20083;EAS_AF=0.4821;AMR_AF=0.3559;AFR_AF=0.3162;EUR_AF=0.2356;SAS_AF=0.4376;AA=A|||;VT=SNP
15	85284721	rs148614154	T	G	100	PASS	AC=17;AF=0.00339457;AN=5008;NS=2504;DP=20120;EAS_AF=0;AMR_AF=0.0014;AFR_AF=0.0023;EUR_AF=0.0109;SAS_AF=0.002;AA=T|||;VT=SNP
15	85285421	rs112041999	G	C	100	PASS	AC=84;AF=0.0167732;AN=5008;NS=2504;DP=15513;EAS_AF=0;AMR_AF=0.0418;AFR_AF=0.003;EUR_AF=0.0447;SAS_AF=0.0061;AA=G|||;VT=SNP
15	85285536	rs17599989	T	C	100	PASS	AC=693;AF=0.138379;AN=5008;NS=2504;DP=19434;EAS_AF=0.1329;AMR_AF=0.1671;AFR_AF=0.0159;EUR_AF=0.2644;SAS_AF=0.1595;AA=T|||;VT=SNP
15	85285725	rs66857148	G	T	100	PASS	AC=259;AF=0.0517173;AN=5008;NS=2504;DP=18926;EAS_AF=0.002;AMR_AF=0.0317;AFR_AF=0.087;EUR_AF=0.0586;SAS_AF=0.0624;AA=G|||;VT=SNP
15	85285974	rs17534234	G	A	100	PASS	AC=4284;AF=0.855431;AN=5008;NS=2504;DP=22632;EAS_AF=0.9494;AMR_AF=0.7392;AFR_AF=0.9546;EUR_AF=0.7833;SAS_AF=0.7812;AA=A|||;VT=SNP
15	85287017	rs8025289	C	T	100	PASS	AC=4284;AF=0.855431;AN=5008;NS=2504;DP=20578;EAS_AF=0.9494;AMR_AF=0.7392;AFR_AF=0.9546;EUR_AF=0.7833;SAS_AF=0.7812;AA=T|||;VT=SNP
15	85287372	rs17600128	T	C	100	PASS	AC=455;AF=0.0908546;AN=5008;NS=2504;DP=18730;EAS_AF=0.0903;AMR_AF=0.1138;AFR_AF=0.0877;EUR_AF=0.1402;SAS_AF=0.0286;AA=T|||;VT=SNP
15	85287891	rs79326640	A	G	100	PASS	AC=662;AF=0.132188;AN=5008;NS=2504;DP=16524;EAS_AF=0.2401;AMR_AF=0.0403;AFR_AF=0.1044;EUR_AF=0.0656;SAS_AF=0.1922;AA=A|||;VT=SNP
15	85288087	rs62019463	G	A	100	PASS	AC=693;AF=0.138379;AN=5008;NS=2504;DP=18816;EAS_AF=0.1329;AMR_AF=0.1671;AFR_AF=0.0159;EUR_AF=0.2664;SAS_AF=0.1575;AA=G|||;VT=SNP
15	85289921	rs140678565	C	T	100	PASS	AC=453;AF=0.0904553;AN=5008;NS=2504;DP=16231;EAS_AF=0.0903;AMR_AF=0.1138;AFR_AF=0.0877;EUR_AF=0.1392;SAS_AF=0.0276;AA=C|||;VT=SNP
15	85290020	rs61125394	G	C	100	PASS	AC=2459;AF=0.491014;AN=5008;NS=2504;DP=16880;EAS_AF=0.7192;AMR_AF=0.3991;AFR_AF=0.4788;EUR_AF=0.3022;SAS_AF=0.5317;AA=g|||;VT=SNP
15	85290248	rs111542984	G	C	100	PASS	AC=261;AF=0.0521166;AN=5008;NS=2504;DP=10136;EAS_AF=0.002;AMR_AF=0.0317;AFR_AF=0.087;EUR_AF=0.0586;SAS_AF=0.0644;AA=G|||;VT=SNP
15	85290642	rs73455511	T	C	100	PASS	AC=259;AF=0.0517173;AN=5008;NS=2504;DP=21578;EAS_AF=0.002;AMR_AF=0.0303;AFR_AF=0.0862;EUR_AF=0.0586;SAS_AF=0.0644;AA=T|||;VT=SNP
15	85292312	rs115447152	A	G	100	PASS	AC=564;AF=0.11262;AN=5008;NS=2504;DP=11604;EAS_AF=0.2371;AMR_AF=0.0389;AFR_AF=0.1044;EUR_AF=0.0676;SAS_AF=0.0941;AA=A|||;VT=SNP
15	85293001	rs34003212	T	C	100	PASS	AC=4327;AF=0.864018;AN=5008;NS=2504;DP=19403;EAS_AF=0.9494;AMR_AF=0.7421;AFR_AF=0.9864;EUR_AF=0.7833;SAS_AF=0.7802;AA=C|||;VT=SNP
15	85293930	rs72630463	G	A	100	PASS	AC=445;AF=0.0888578;AN=5008;NS=2504;DP=17020;EAS_AF=0.0893;AMR_AF=0.1095;AFR_AF=0.087;EUR_AF=0.1352;SAS_AF=0.0286;AA=G|||;VT=SNP
15	85294180	rs113736895	T	G	100	PASS	AC=24;AF=0.00479233;AN=5008;NS=2504;DP=19343;EAS_AF=0;AMR_AF=0.0072;AFR_AF=0;EUR_AF=0.0119;SAS_AF=0.0072;AA=T|||;VT=SNP
15	85294469	rs62019464	T	A	100	PASS	AC=693;AF=0.138379;AN=5008;NS=2504;DP=19767;EAS_AF=0.1339;AMR_AF=0.1671;AFR_AF=0.0159;EUR_AF=0.2664;SAS_AF=0.1564;AA=T|||;VT=SNP
15	85294892	rs7163355	G	T	100	PASS	AC=4280;AF=0.854633;AN=5008;NS=2504;DP=12034;EAS_AF=0.9484;AMR_AF=0.7392;AFR_AF=0.9531;EUR_AF=0.7833;SAS_AF=0.7802;AA=T|||;VT=SNP
15	85295927	rs11637142	A	G	100	PASS	AC=714;AF=0.142572;AN=5008;NS=2504;DP=21317;EAS_AF=0.1339;AMR_AF=0.1686;AFR_AF=0.031;EUR_AF=0.2664;SAS_AF=0.1564;AA=G|||;VT=SNP
15	85297786	rs55939547	C	G	100	PASS	AC=270;AF=0.0539137;AN=5008;NS=2504;DP=16785;EAS_AF=0.0139;AMR_AF=0.0317;AFR_AF=0.0855;EUR_AF=0.0586;SAS_AF=0.0634;AA=C|||;VT=SNP
15	85297793	rs6496401	A	T	100	PASS	AC=2928;AF=0.584665;AN=5008;NS=2504;DP=16749;EAS_AF=0.7966;AMR_AF=0.513;AFR_AF=0.5885;EUR_AF=0.4414;SAS_AF=0.5593;AA=A|||;VT=SNP
15	85297862	rs55633599	T	C	100	PASS	AC=271;AF=0.0541134;AN=5008;NS=2504;DP=16332;EAS_AF=0.0139;AMR_AF=0.0317;AFR_AF=0.0862;EUR_AF=0.0586;SAS_AF=0.0634;AA=T|||;VT=SNP
15	85298126	rs72630464	G	A	100	PASS	AC=444;AF=0.0886581;AN=5008;NS=2504;DP=16918;EAS_AF=0.0774;AMR_AF=0.1153;AFR_AF=0.0877;EUR_AF=0.1402;SAS_AF=0.0297;AA=G|||;VT=SNP
15	85298432	rs138565163	A	G	100	PASS	AC=60;AF=0.0119808;AN=5008;NS=2504;DP=12336;EAS_AF=0;AMR_AF=0.0058;AFR_AF=0.0015;EUR_AF=0.0189;SAS_AF=0.0358;AA=A|||;VT=SNP
15	85298662	rs12910012	T	C	100	PASS	AC=692;AF=0.138179;AN=5008;NS=2504;DP=12204;EAS_AF=0.1329;AMR_AF=0.1671;AFR_AF=0.0159;EUR_AF=0.2664;SAS_AF=0.1564;AA=T|||;VT=SNP
15	85298952	rs67759205	A	T	100	PASS	AC=308;AF=0.0615016;AN=5008;NS=2504;DP=20016;EAS_AF=0.0139;AMR_AF=0.0317;AFR_AF=0.1142;EUR_AF=0.0586;SAS_AF=0.0634;AA=A|||;VT=SNP
15	85300017	rs113253702	C	T	100	PASS	AC=100;AF=0.0199681;AN=5008;NS=2504;DP=15154;EAS_AF=0.002;AMR_AF=0.0303;AFR_AF=0.003;EUR_AF=0.0547;SAS_AF=0.0184;AA=C|||;VT=SNP
15	85300051	rs118182884	A	C	100	PASS	AC=15;AF=0.00299521;AN=5008;NS=2504;DP=14871;EAS_AF=0;AMR_AF=0.0058;AFR_AF=0;EUR_AF=0.0109;SAS_AF=0;AA=A|||;VT=SNP
15	85300195	rs11857312	G	A	100	PASS	AC=559;AF=0.111621;AN=5008;NS=2504;DP=14151;EAS_AF=0.2371;AMR_AF=0.0389;AFR_AF=0.1044;EUR_AF=0.0666;SAS_AF=0.09;AA=G|||;VT=SNP
15	85300854	rs66607970	G	A	100	PASS	AC=260;AF=0.0519169;AN=5008;NS=2504;DP=15906;EAS_AF=0.002;AMR_AF=0.0317;AFR_AF=0.087;EUR_AF=0.0586;SAS_AF=0.0634;AA=G|||;VT=SNP
15	85301273	rs190847933	G	A	100	PASS	AC=21;AF=0.00419329;AN=5008;NS=2504;DP=13658;EAS_AF=0;AMR_AF=0.0043;AFR_AF=0;EUR_AF=0.0119;SAS_AF=0.0061;AA=G|||;VT=SNP
15	85301836	rs8024090	G	T	100	PASS	AC=4322;AF=0.863019;AN=5008;NS=2504;DP=14877;EAS_AF=0.9484;AMR_AF=0.7406;AFR_AF=0.9864;EUR_AF=0.7803;SAS_AF=0.7802;AA=T|||;VT=SNP
15	85301893	rs146513489	A	G	100	PASS	AC=26;AF=0.00519169;AN=5008;NS=2504;DP=16943;EAS_AF=0;AMR_AF=0.0101;AFR_AF=0.0023;EUR_AF=0.0149;SAS_AF=0.001;AA=A|||;VT=SNP
15	85302373	rs12899981	G	A	100	PASS	AC=693;AF=0.138379;AN=5008;NS=2504;DP=18015;EAS_AF=0.1339;AMR_AF=0.1671;AFR_AF=0.0159;EUR_AF=0.2664;SAS_AF=0.1564;AA=G|||;VT=SNP
15	85302571	rs75740860	A	G	100	PASS	AC=340;AF=0.0678914;AN=5008;NS=2504;DP=19120;EAS_AF=0.122;AMR_AF=0.0274;AFR_AF=0.0295;EUR_AF=0.0616;SAS_AF=0.0992;AA=A|||;VT=SNP
15	85302582	rs17534409	T	G	100	PASS	AC=123;AF=0.0245607;AN=5008;NS=2504;DP=19304;EAS_AF=0;AMR_AF=0.0346;AFR_AF=0.0008;EUR_AF=0.0815;SAS_AF=0.0164;AA=T|||;VT=SNP
15	85304048	rs11854313	G	C	100	PASS	AC=2912;AF=0.58147;AN=5008;NS=2504;DP=18477;EAS_AF=0.7976;AMR_AF=0.5144;AFR_AF=0.5779;EUR_AF=0.4414;SAS_AF=0.5552;AA=G|||;VT=SNP
15	85304446	rs34162609	C	T	100	PASS	AC=694;AF=0.138578;AN=5008;NS=2504;DP=19331;EAS_AF=0.1339;AMR_AF=0.1671;AFR_AF=0.0166;EUR_AF=0.2664;SAS_AF=0.1564;AA=C|||;VT=SNP
15	85305142	rs11633788	T	A	100	PASS	AC=1067;AF=0.213059;AN=5008;NS=2504;DP=20713;EAS_AF=0.1478;AMR_AF=0.2032;AFR_AF=0.1778;EUR_AF=0.325;SAS_AF=0.2198;AA=A|||;VT=SNP
15	85305270	rs2008262	C	T	100	PASS	AC=2356;AF=0.470447;AN=5008;NS=2504;DP=18154;EAS_AF=0.5575;AMR_AF=0.4755;AFR_AF=0.4773;EUR_AF=0.3738;SAS_AF=0.4673;AA=C|||;VT=SNP
15	85306520	rs140090499	C	G	100	PASS	AC=60;AF=0.0119808;AN=5008;NS=2504;DP=22103;EAS_AF=0;AMR_AF=0.013;AFR_AF=0.0008;EUR_AF=0.0268;SAS_AF=0.0235;AA=C|||;VT=SNP
15	85307287	rs11633450	C	T	100	PASS	AC=686;AF=0.136981;AN=5008;NS=2504;DP=15027;EAS_AF=0.1339;AMR_AF=0.1571;AFR_AF=0.0159;EUR_AF=0.2674;SAS_AF=0.1554;AA=C|||;VT=SNP
15	85307292	rs72753029	C	G	100	PASS	AC=48;AF=0.00958466;AN=5008;NS=2504;DP=14788;EAS_AF=0;AMR_AF=0.0202;AFR_AF=0;EUR_AF=0.0318;SAS_AF=0.002;AA=C|||;VT=SNP
15	85308538	rs75510472	T	C	100	PASS	AC=124;AF=0.0247604;AN=5008;NS=2504;DP=20066;EAS_AF=0;AMR_AF=0.0346;AFR_AF=0.0008;EUR_AF=0.0825;SAS_AF=0.0164;AA=T|||;VT=SNP
15	85308686	rs56342609	A	G	100	PASS	AC=275;AF=0.0549121;AN=5008;NS=2504;DP=19325;EAS_AF=0.0139;AMR_AF=0.0317;AFR_AF=0.0893;EUR_AF=0.0586;SAS_AF=0.0634;AA=A|||;VT=SNP
15	85309284	rs191936568	A	G	100	PASS	AC=38;AF=0.00758786;AN=5008;NS=2504;DP=15930;EAS_AF=0;AMR_AF=0.0159;AFR_AF=0.0008;EUR_AF=0.0159;SAS_AF=0.0102;AA=A|||;VT=SNP
15	85309354	rs7169806	C	T	100	PASS	AC=564;AF=0.11262;AN=5008;NS=2504;DP=17459;EAS_AF=0.2371;AMR_AF=0.0389;AFR_AF=0.1059;EUR_AF=0.0676;SAS_AF=0.092;AA=C|||;VT=SNP
15	85309650	rs6496404	C	T	100	PASS	AC=4321;AF=0.862819;AN=5008;NS=2504;DP=21231;EAS_AF=0.9494;AMR_AF=0.7421;AFR_AF=0.9811;EUR_AF=0.7833;SAS_AF=0.7812;AA=T|||;VT=SNP
15	85310071	rs11073702	G	A	100	PASS	AC=2921;AF=0.583267;AN=5008;NS=2504;DP=17820;EAS_AF=0.8095;AMR_AF=0.513;AFR_AF=0.5719;EUR_AF=0.4423;SAS_AF=0.5603;AA=G|||;VT=SNP
15	85310617	rs67784785	G	A	100	PASS	AC=261;AF=0.0521166;AN=5008;NS=2504;DP=16175;EAS_AF=0.002;AMR_AF=0.0317;AFR_AF=0.0877;EUR_AF=0.0586;SAS_AF=0.0634;AA=G|||;VT=SNP
15	85311252	rs60039139	C	A	100	PASS	AC=485;AF=0.096845;AN=5008;NS=2504;DP=13096;EAS_AF=0.2371;AMR_AF=0.036;AFR_AF=0.0484;EUR_AF=0.0666;SAS_AF=0.092;AA=C|||;VT=SNP
15	85311382	rs35758837	C	T	100	PASS	AC=691;AF=0.137979;AN=5008;NS=2504;DP=10838;EAS_AF=0.1329;AMR_AF=0.1671;AFR_AF=0.0159;EUR_AF=0.2654;SAS_AF=0.1564;AA=C|||;VT=SNP
15	85312758	rs2028111	G	A	100	PASS	AC=4318;AF=0.86222;AN=5008;NS=2504;DP=16631;EAS_AF=0.9494;AMR_AF=0.7421;AFR_AF=0.9796;EUR_AF=0.7823;SAS_AF=0.7812;AA=A|||;VT=SNP
15	85313495	rs67804735	C	G	100	PASS	AC=262;AF=0.0523163;AN=5008;NS=2504;DP=20063;EAS_AF=0.002;AMR_AF=0.0317;AFR_AF=0.0885;EUR_AF=0.0586;SAS_AF=0.0634;AA=C|||;VT=SNP
15	85314054	rs12443381	G	A	100	PASS	AC=184;AF=0.0367412;AN=5008;NS=2504;DP=18488;EAS_AF=0.002;AMR_AF=0.1556;AFR_AF=0.0038;EUR_AF=0.0656;SAS_AF=0.0031;AA=G|||;VT=SNP
15	85314147	rs140092522	A	G	100	PASS	AC=24;AF=0.00479233;AN=5008;NS=2504;DP=18622;EAS_AF=0;AMR_AF=0.0014;AFR_AF=0;EUR_AF=0.0229;SAS_AF=0;AA=A|||;VT=SNP
15	85314397	rs17534709	G	C	100	PASS	AC=680;AF=0.135783;AN=5008;NS=2504;DP=19862;EAS_AF=0.1319;AMR_AF=0.1628;AFR_AF=0.0159;EUR_AF=0.2584;SAS_AF=0.1564;AA=G|||;VT=SNP
15	85316528	rs563015997	C	T	100	PASS	AC=27;AF=0.00539137;AN=5008;NS=2504;DP=11271;EAS_AF=0;AMR_AF=0.0029;AFR_AF=0.0008;EUR_AF=0.0169;SAS_AF=0.0072;AA=c|||;VT=SNP
15	85318065	rs11633377	A	G	100	PASS	AC=712;AF=0.142173;AN=5008;NS=2504;DP=18827;EAS_AF=0.1319;AMR_AF=0.1715;AFR_AF=0.0303;EUR_AF=0.2654;SAS_AF=0.1564;AA=G|||;VT=SNP
15	85318080	rs9788687	C	T	100	PASS	AC=2910;AF=0.58107;AN=5008;NS=2504;DP=18815;EAS_AF=0.7996;AMR_AF=0.5101;AFR_AF=0.5734;EUR_AF=0.4414;SAS_AF=0.5603;AA=C|||;VT=SNP
15	85318159	rs11633413	A	G	100	PASS	AC=710;AF=0.141773;AN=5008;NS=2504;DP=17360;EAS_AF=0.1319;AMR_AF=0.1686;AFR_AF=0.0303;EUR_AF=0.2654;SAS_AF=0.1564;AA=G|||;VT=SNP
15	85318939	rs149486622	G	A	100	PASS	AC=143;AF=0.0285543;AN=5008;NS=2504;DP=16618;EAS_AF=0;AMR_AF=0.0375;AFR_AF=0.0144;EUR_AF=0.0825;SAS_AF=0.0153;AA=G|||;VT=SNP
15	85319218	rs919437	A	G	100	PASS	AC=4328;AF=0.864217;AN=5008;NS=2504;DP=20131;EAS_AF=0.9504;AMR_AF=0.7421;AFR_AF=0.9864;EUR_AF=0.7823;SAS_AF=0.7812;AA=G|||;VT=SNP
15	85319258	rs17600551	A	G	100	PASS	AC=710;AF=0.141773;AN=5008;NS=2504;DP=18959;EAS_AF=0.1319;AMR_AF=0.1686;AFR_AF=0.0303;EUR_AF=0.2654;SAS_AF=0.1564;AA=G|||;VT=SNP
15	85319570	rs9920528	T	C	100	PASS	AC=4328;AF=0.864217;AN=5008;NS=2504;DP=21880;EAS_AF=0.9504;AMR_AF=0.7406;AFR_AF=0.9879;EUR_AF=0.7823;SAS_AF=0.7802;AA=C|||;VT=SNP
15	85319692	rs36033486	A	G	100	PASS	AC=690;AF=0.13778;AN=5008;NS=2504;DP=20411;EAS_AF=0.1319;AMR_AF=0.1671;AFR_AF=0.0159;EUR_AF=0.2654;SAS_AF=0.1564;AA=A|||;VT=SNP
15	85320370	rs7183448	C	T	100	PASS	AC=4326;AF=0.863818;AN=5008;NS=2504;DP=12051;EAS_AF=0.9504;AMR_AF=0.7406;AFR_AF=0.9864;EUR_AF=0.7823;SAS_AF=0.7802;AA=T|||;VT=SNP
15	85320632	rs370640227	G	A	100	PASS	AC=10;AF=0.00199681;AN=5008;NS=2504;DP=10766;EAS_AF=0;AMR_AF=0.0058;AFR_AF=0;EUR_AF=0.006;SAS_AF=0;AA=G|||;VT=SNP
15	85321220	rs62019469	T	C	100	PASS	AC=709;AF=0.141573;AN=5008;NS=2504;DP=14621;EAS_AF=0.1319;AMR_AF=0.1671;AFR_AF=0.0303;EUR_AF=0.2654;SAS_AF=0.1564;AA=C|||;VT=SNP
15	85322335	rs117521140	G	A	100	PASS	AC=40;AF=0.00798722;AN=5008;NS=2504;DP=17728;EAS_AF=0;AMR_AF=0.0101;AFR_AF=0.0015;EUR_AF=0.0119;SAS_AF=0.0194;AA=G|||;VT=SNP
15	85322351	rs12908549	C	G	100	PASS	AC=689;AF=0.13758;AN=5008;NS=2504;DP=17233;EAS_AF=0.1319;AMR_AF=0.1657;AFR_AF=0.0159;EUR_AF=0.2654;SAS_AF=0.1564;AA=C|||;VT=SNP
15	85322750	rs1469905	C	T	100	PASS	AC=4318;AF=0.86222;AN=5008;NS=2504;DP=12782;EAS_AF=0.9494;AMR_AF=0.7421;AFR_AF=0.9796;EUR_AF=0.7833;SAS_AF=0.7802;AA=T|||;VT=SNP
15	85322772	rs117594401	A	T	100	PASS	AC=29;AF=0.00579073;AN=5008;NS=2504;DP=13830;EAS_AF=0;AMR_AF=0.0014;AFR_AF=0;EUR_AF=0.0229;SAS_AF=0.0051;AA=a|||;VT=SNP
15	85322895	rs55738308	A	G	100	PASS	AC=111;AF=0.0221645;AN=5008;NS=2504;DP=13967;EAS_AF=0;AMR_AF=0.0432;AFR_AF=0.0008;EUR_AF=0.0646;SAS_AF=0.0153;AA=A|||;VT=SNP
15	85323470	rs55953445	A	G	100	PASS	AC=2467;AF=0.492612;AN=5008;NS=2504;DP=18268;EAS_AF=0.7212;AMR_AF=0.4006;AFR_AF=0.4818;EUR_AF=0.3022;SAS_AF=0.5327;AA=a|||;VT=SNP
15	85323568	rs55646601	G	T	100	PASS	AC=3004;AF=0.59984;AN=5008;NS=2504;DP=19067;EAS_AF=0.8006;AMR_AF=0.5159;AFR_AF=0.6399;EUR_AF=0.4423;SAS_AF=0.5603;AA=G|||;VT=SNP
15	85324467	rs11633267	T	C	100	PASS	AC=709;AF=0.141573;AN=5008;NS=2504;DP=12233;EAS_AF=0.1319;AMR_AF=0.1671;AFR_AF=0.0303;EUR_AF=0.2654;SAS_AF=0.1564;AA=t|||;VT=SNP
15	85328352	rs3748376	C	T	100	PASS	AC=687;AF=0.137181;AN=5008;NS=2504;DP=21085;EAS_AF=0.1319;AMR_AF=0.1628;AFR_AF=0.0159;EUR_AF=0.2584;SAS_AF=0.1636;AA=C|||;VT=SNP
15	85328499	rs891289	C	G	100	PASS	AC=4323;AF=0.863219;AN=5008;NS=2504;DP=19713;EAS_AF=0.9484;AMR_AF=0.7421;AFR_AF=0.9849;EUR_AF=0.7823;SAS_AF=0.7802;AA=G|||;VT=SNP
15	85329026	rs79740321	C	T	100	PASS	AC=559;AF=0.111621;AN=5008;NS=2504;DP=17652;EAS_AF=0.2381;AMR_AF=0.0389;AFR_AF=0.1021;EUR_AF=0.0666;SAS_AF=0.092;AA=C|||;VT=SNP
15	85329421	rs12906348	A	C	100	PASS	AC=701;AF=0.139976;AN=5008;NS=2504;DP=18911;EAS_AF=0.1329;AMR_AF=0.1643;AFR_AF=0.0303;EUR_AF=0.2584;SAS_AF=0.1564;AA=C|||;VT=SNP
15	85329558	rs1975277	C	T	100	PASS	AC=3305;AF=0.659944;AN=5008;NS=2504;DP=21325;EAS_AF=0.8026;AMR_AF=0.5432;AFR_AF=0.8343;EUR_AF=0.4642;SAS_AF=0.5613;AA=C|||;VT=SNP
15	85329846	rs56385235	C	T	100	PASS	AC=1636;AF=0.326677;AN=5008;NS=2504;DP=16620;EAS_AF=0.4802;AMR_AF=0.3357;AFR_AF=0.1936;EUR_AF=0.2316;SAS_AF=0.4397;AA=C|||;VT=SNP
15	85330216	rs8029167	C	G	100	PASS	AC=4332;AF=0.865016;AN=5008;NS=2504;DP=15205;EAS_AF=0.9484;AMR_AF=0.755;AFR_AF=0.9811;EUR_AF=0.7863;SAS_AF=0.7812;AA=G|||;VT=SNP
15	85330745	rs10438428	C	T	100	PASS	AC=3259;AF=0.650759;AN=5008;NS=2504;DP=20316;EAS_AF=0.8026;AMR_AF=0.5403;AFR_AF=0.8011;EUR_AF=0.4642;SAS_AF=0.5613;AA=C|||;VT=SNP
15	85330889	rs117955738	G	A	100	PASS	AC=30;AF=0.00599042;AN=5008;NS=2504;DP=21142;EAS_AF=0;AMR_AF=0.0014;AFR_AF=0.0038;EUR_AF=0.0229;SAS_AF=0.001;AA=G|||;VT=SNP
15	85331269	rs12595321	G	A	100	PASS	AC=2336;AF=0.466454;AN=5008;NS=2504;DP=19681;EAS_AF=0.5585;AMR_AF=0.4741;AFR_AF=0.4576;EUR_AF=0.3797;SAS_AF=0.4673;AA=G|||;VT=SNP
15	85331271	rs34342559	A	G	100	PASS	AC=680;AF=0.135783;AN=5008;NS=2504;DP=19615;EAS_AF=0.1319;AMR_AF=0.1628;AFR_AF=0.0159;EUR_AF=0.2584;SAS_AF=0.1564;AA=A|||;VT=SNP
15	85331493	rs62019472	A	G	100	PASS	AC=681;AF=0.135982;AN=5008;NS=2504;DP=18562;EAS_AF=0.1319;AMR_AF=0.1628;AFR_AF=0.0159;EUR_AF=0.2584;SAS_AF=0.1575;AA=A|||;VT=SNP
15	85331629	rs35557864	A	G	100	PASS	AC=680;AF=0.135783;AN=5008;NS=2504;DP=18160;EAS_AF=0.1319;AMR_AF=0.1628;AFR_AF=0.0159;EUR_AF=0.2584;SAS_AF=0.1564;AA=A|||;VT=SNP
15	85331831	rs56083611	A	G	100	PASS	AC=275;AF=0.0549121;AN=5008;NS=2504;DP=17364;EAS_AF=0.0139;AMR_AF=0.0331;AFR_AF=0.0877;EUR_AF=0.0596;SAS_AF=0.0634;AA=A|||;VT=SNP
15	85332208	rs10162762	A	G	100	PASS	AC=4319;AF=0.86242;AN=5008;NS=2504;DP=17331;EAS_AF=0.9494;AMR_AF=0.7421;AFR_AF=0.9796;EUR_AF=0.7833;SAS_AF=0.7812;AA=G|||;VT=SNP
15	85332633	rs75274999	A	C	100	PASS	AC=77;AF=0.0153754;AN=5008;NS=2504;DP=19577;EAS_AF=0;AMR_AF=0.0245;AFR_AF=0.0008;EUR_AF=0.0487;SAS_AF=0.0102;AA=A|||;VT=SNP
15	85333396	rs61074241	C	T	100	PASS	AC=657;AF=0.13119;AN=5008;NS=2504;DP=11643;EAS_AF=0.1329;AMR_AF=0.1542;AFR_AF=0.0159;EUR_AF=0.2416;SAS_AF=0.1554;AA=C|||;VT=SNP
15	85333953	rs2241645	A	G	100	PASS	AC=3926;AF=0.783946;AN=5008;NS=2504;DP=19845;EAS_AF=0.9435;AMR_AF=0.7176;AFR_AF=0.798;EUR_AF=0.7167;SAS_AF=0.7168;AA=G|||;VT=SNP;EX_TARGET
15	85334332	rs2241644	G	A	100	PASS	AC=4335;AF=0.865615;AN=5008;NS=2504;DP=17069;EAS_AF=0.9484;AMR_AF=0.7579;AFR_AF=0.9811;EUR_AF=0.7873;SAS_AF=0.7812;AA=A|||;VT=SNP
15	85334839	rs8043333	G	A	100	PASS	AC=4322;AF=0.863019;AN=5008;NS=2504;DP=19792;EAS_AF=0.9494;AMR_AF=0.7421;AFR_AF=0.9818;EUR_AF=0.7833;SAS_AF=0.7812;AA=A|||;VT=SNP
15	85334952	rs28595395	T	C	100	PASS	AC=2956;AF=0.590256;AN=5008;NS=2504;DP=19644;EAS_AF=0.7996;AMR_AF=0.5317;AFR_AF=0.5847;EUR_AF=0.4563;SAS_AF=0.5613;AA=T|||;VT=SNP
15	85335080	rs68007905	T	C	100	PASS	AC=276;AF=0.0551118;AN=5008;NS=2504;DP=20857;EAS_AF=0.0139;AMR_AF=0.0331;AFR_AF=0.0885;EUR_AF=0.0596;SAS_AF=0.0634;AA=T|||;VT=SNP
15	85335240	rs74390640	C	T	100	PASS	AC=534;AF=0.106629;AN=5008;NS=2504;DP=22122;EAS_AF=0.0119;AMR_AF=0.2089;AFR_AF=0.0371;EUR_AF=0.1521;SAS_AF=0.1789;AA=C|||;VT=SNP
15	85335725	rs191441905	A	C	100	PASS	AC=20;AF=0.00399361;AN=5008;NS=2504;DP=20009;EAS_AF=0;AMR_AF=0.0058;AFR_AF=0;EUR_AF=0.0139;SAS_AF=0.002;AA=A|||;VT=SNP
15	85335774	rs11073716	C	T	100	PASS	AC=2372;AF=0.473642;AN=5008;NS=2504;DP=19692;EAS_AF=0.5585;AMR_AF=0.4899;AFR_AF=0.4788;EUR_AF=0.3767;SAS_AF=0.4673;AA=C|||;VT=SNP
15	85335828	rs3851678	T	C	100	PASS	AC=4343;AF=0.867212;AN=5008;NS=2504;DP=18237;EAS_AF=0.9494;AMR_AF=0.7579;AFR_AF=0.9856;EUR_AF=0.7883;SAS_AF=0.7812;AA=C|||;VT=SNP
15	85336157	rs117463830	C	T	100	PASS	AC=76;AF=0.0151757;AN=5008;NS=2504;DP=18165;EAS_AF=0;AMR_AF=0.0159;AFR_AF=0.0023;EUR_AF=0.0447;SAS_AF=0.0174;AA=C|||;VT=SNP
15	85336670	rs12595786	T	C	100	PASS	AC=3024;AF=0.603834;AN=5008;NS=2504;DP=20199;EAS_AF=0.7996;AMR_AF=0.5317;AFR_AF=0.6415;EUR_AF=0.4503;SAS_AF=0.5603;AA=T|||;VT=SNP
15	85336806	rs41492149	G	A	100	PASS	AC=351;AF=0.0700879;AN=5008;NS=2504;DP=19067;EAS_AF=0.006;AMR_AF=0.0389;AFR_AF=0.1392;EUR_AF=0.0706;SAS_AF=0.0644;AA=G|||;VT=SNP
15	85336949	rs56194751	C	T	100	PASS	AC=172;AF=0.034345;AN=5008;NS=2504;DP=19508;EAS_AF=0.0119;AMR_AF=0.0274;AFR_AF=0.0318;EUR_AF=0.0547;SAS_AF=0.045;AA=C|||;VT=SNP
15	85337699	rs12903134	T	A	100	PASS	AC=691;AF=0.137979;AN=5008;NS=2504;DP=17737;EAS_AF=0.1319;AMR_AF=0.1657;AFR_AF=0.0159;EUR_AF=0.2654;SAS_AF=0.1585;AA=T|||;VT=SNP
15	85337800	rs35726233	C	T	100	PASS	AC=689;AF=0.13758;AN=5008;NS=2504;DP=17873;EAS_AF=0.1319;AMR_AF=0.1657;AFR_AF=0.0159;EUR_AF=0.2654;SAS_AF=0.1564;AA=c|||;VT=SNP
15	85338472	rs145438513	G	A	100	PASS	AC=40;AF=0.00798722;AN=5008;NS=2504;DP=13556;EAS_AF=0;AMR_AF=0.0115;AFR_AF=0;EUR_AF=0.0298;SAS_AF=0.002;AA=G|||;VT=SNP
15	85338766	rs72753043	A	G	100	PASS	AC=34;AF=0.00678914;AN=5008;NS=2504;DP=19572;EAS_AF=0;AMR_AF=0.0072;AFR_AF=0.0015;EUR_AF=0.0149;SAS_AF=0.0123;AA=G|||;VT=SNP
15	85339036	rs9806472	T	C	100	PASS	AC=3939;AF=0.786542;AN=5008;NS=2504;DP=17644;EAS_AF=0.9435;AMR_AF=0.7233;AFR_AF=0.7965;EUR_AF=0.7266;SAS_AF=0.7178;AA=C|||;VT=SNP
15	85339127	rs151075339	C	G	100	PASS	AC=25;AF=0.00499201;AN=5008;NS=2504;DP=14422;EAS_AF=0;AMR_AF=0.0086;AFR_AF=0;EUR_AF=0.0179;SAS_AF=0.001;AA=C|||;VT=SNP
15	85339219	rs113397299	G	A	100	PASS	AC=258;AF=0.0515176;AN=5008;NS=2504;DP=11716;EAS_AF=0.002;AMR_AF=0.0317;AFR_AF=0.0855;EUR_AF=0.0586;SAS_AF=0.0634;AA=G|||;VT=SNP
15	85340200	rs75894809	C	T	100	PASS	AC=26;AF=0.00519169;AN=5008;NS=2504;DP=17036;EAS_AF=0;AMR_AF=0.0086;AFR_AF=0;EUR_AF=0.0169;SAS_AF=0.0031;AA=C|||;VT=SNP
15	85341072	rs56410875	A	G	100	PASS	AC=263;AF=0.052516;AN=5008;NS=2504;DP=21048;EAS_AF=0.002;AMR_AF=0.0331;AFR_AF=0.0877;EUR_AF=0.0596;SAS_AF=0.0634;AA=A|||;VT=SNP;EX_TARGET
15	85341859	rs8182086	G	A	100	PASS	AC=1895;AF=0.378395;AN=5008;NS=2504;DP=19325;EAS_AF=0.4782;AMR_AF=0.3602;AFR_AF=0.3775;EUR_AF=0.2326;SAS_AF=0.4397;AA=G|||;VT=SNP;EX_TARGET
15	85343658	rs3748375	A	G	100	PASS	AC=563;AF=0.11242;AN=5008;NS=2504;DP=20187;EAS_AF=0.2391;AMR_AF=0.0389;AFR_AF=0.1021;EUR_AF=0.0686;SAS_AF=0.093;AA=A|||;VT=SNP
15	85343878	rs8037997	A	C	100	PASS	AC=3954;AF=0.789537;AN=5008;NS=2504;DP=22821;EAS_AF=0.9315;AMR_AF=0.7205;AFR_AF=0.8275;EUR_AF=0.7167;SAS_AF=0.7157;AA=C|||;VT=SNP
15	85343980	rs35960805	T	G	100	PASS	AC=691;AF=0.137979;AN=5008;NS=2504;DP=21762;EAS_AF=0.1329;AMR_AF=0.1657;AFR_AF=0.0159;EUR_AF=0.2664;SAS_AF=0.1564;AA=T|||;VT=SNP
15	85344013	rs150097784	A	G	100	PASS	AC=32;AF=0.00638978;AN=5008;NS=2504;DP=20850;EAS_AF=0;AMR_AF=0.0101;AFR_AF=0.0015;EUR_AF=0.0139;SAS_AF=0.0092;AA=A|||;VT=SNP
15	85344268	rs55698868	T	C	100	PASS	AC=317;AF=0.0632987;AN=5008;NS=2504;DP=21685;EAS_AF=0;AMR_AF=0.1239;AFR_AF=0.0106;EUR_AF=0.1829;SAS_AF=0.0337;AA=T|||;VT=SNP
15	85344290	rs68097191	G	A	100	PASS	AC=274;AF=0.0547125;AN=5008;NS=2504;DP=21793;EAS_AF=0.0139;AMR_AF=0.0331;AFR_AF=0.0877;EUR_AF=0.0586;SAS_AF=0.0634;AA=G|||;VT=SNP
15	85344550	rs12912388	T	A	100	PASS	AC=691;AF=0.137979;AN=5008;NS=2504;DP=19073;EAS_AF=0.1329;AMR_AF=0.1657;AFR_AF=0.0159;EUR_AF=0.2664;SAS_AF=0.1564;AA=T|||;VT=SNP
15	85345686	rs150620103	G	A	100	PASS	AC=24;AF=0.00479233;AN=5008;NS=2504;DP=18900;EAS_AF=0;AMR_AF=0.0086;AFR_AF=0;EUR_AF=0.0169;SAS_AF=0.001;AA=G|||;VT=SNP
15	85347114	rs9806315	T	C	100	PASS	AC=4342;AF=0.867013;AN=5008;NS=2504;DP=15215;EAS_AF=0.9494;AMR_AF=0.7622;AFR_AF=0.9811;EUR_AF=0.7913;SAS_AF=0.7802;AA=C|||;VT=SNP
15	85347709	rs17601029	A	G	100	PASS	AC=700;AF=0.139776;AN=5008;NS=2504;DP=20567;EAS_AF=0.1319;AMR_AF=0.1715;AFR_AF=0.0159;EUR_AF=0.2714;SAS_AF=0.1575;AA=A|||;VT=SNP
15	85348172	rs1719	G	T	100	PASS	AC=293;AF=0.0585064;AN=5008;NS=2504;DP=21101;EAS_AF=0.002;AMR_AF=0.0331;AFR_AF=0.1112;EUR_AF=0.0586;SAS_AF=0.0634;AA=G|||;VT=SNP
15	85349231	rs35630683	T	C	100	PASS	AC=680;AF=0.135783;AN=5008;NS=2504;DP=16264;EAS_AF=0.1319;AMR_AF=0.1585;AFR_AF=0.0151;EUR_AF=0.2614;SAS_AF=0.1575;AA=T|||;VT=SNP
15	85349792	rs75315863	T	C	100	PASS	AC=30;AF=0.00599042;AN=5008;NS=2504;DP=19593;EAS_AF=0;AMR_AF=0.0014;AFR_AF=0;EUR_AF=0.0229;SAS_AF=0.0061;AA=T|||;VT=SNP
15	85350081	rs11073729	T	C	100	PASS	AC=3232;AF=0.645367;AN=5008;NS=2504;DP=19416;EAS_AF=0.7996;AMR_AF=0.5605;AFR_AF=0.7791;EUR_AF=0.4573;SAS_AF=0.5593;AA=T|||;VT=SNP
15	85351924	rs4456483	A	C	100	PASS	AC=4335;AF=0.865615;AN=5008;NS=2504;DP=17256;EAS_AF=0.9494;AMR_AF=0.7594;AFR_AF=0.9788;EUR_AF=0.7893;SAS_AF=0.7802;AA=C|||;VT=SNP
15	85352915	rs142674392	G	T	100	PASS	AC=123;AF=0.0245607;AN=5008;NS=2504;DP=13898;EAS_AF=0;AMR_AF=0.0346;AFR_AF=0.0008;EUR_AF=0.0815;SAS_AF=0.0164;AA=G|||;VT=SNP
15	85353603	rs8023889	A	G	100	PASS	AC=1830;AF=0.365415;AN=5008;NS=2504;DP=19507;EAS_AF=0.4871;AMR_AF=0.3559;AFR_AF=0.3207;EUR_AF=0.2356;SAS_AF=0.4407;AA=A|||;VT=SNP
15	85354070	rs75314237	A	T	100	PASS	AC=159;AF=0.0317492;AN=5008;NS=2504;DP=21891;EAS_AF=0;AMR_AF=0.0519;AFR_AF=0.0151;EUR_AF=0.0865;SAS_AF=0.0164;AA=A|||;VT=SNP
15	85354328	rs2340651	G	A	100	PASS	AC=273;AF=0.0545128;AN=5008;NS=2504;DP=20042;EAS_AF=0.0139;AMR_AF=0.0331;AFR_AF=0.087;EUR_AF=0.0586;SAS_AF=0.0634;AA=G|||;VT=SNP
15	85354596	rs11073730	C	T	100	PASS	AC=2905;AF=0.580072;AN=5008;NS=2504;DP=18185;EAS_AF=0.7976;AMR_AF=0.5245;AFR_AF=0.5613;EUR_AF=0.4473;SAS_AF=0.5573;AA=C|||;VT=SNP
15	85354804	rs113698933	G	T	100	PASS	AC=38;AF=0.00758786;AN=5008;NS=2504;DP=16601;EAS_AF=0;AMR_AF=0.0159;AFR_AF=0.0008;EUR_AF=0.0159;SAS_AF=0.0102;AA=G|||;VT=SNP
15	85355494	rs8037423	C	T	100	PASS	AC=3153;AF=0.629593;AN=5008;NS=2504;DP=21402;EAS_AF=0.7976;AMR_AF=0.5461;AFR_AF=0.7315;EUR_AF=0.4553;SAS_AF=0.5573;AA=C|||;VT=SNP
15	85355653	rs67320428	C	T	100	PASS	AC=273;AF=0.0545128;AN=5008;NS=2504;DP=19223;EAS_AF=0.0139;AMR_AF=0.0331;AFR_AF=0.087;EUR_AF=0.0586;SAS_AF=0.0634;AA=C|||;VT=SNP
15	85355805	rs72753050	C	T	100	PASS	AC=309;AF=0.0617013;AN=5008;NS=2504;DP=15886;EAS_AF=0.0139;AMR_AF=0.0331;AFR_AF=0.1142;EUR_AF=0.0586;SAS_AF=0.0634;AA=C|||;VT=SNP
15	85355841	rs35828350	G	A	100	PASS	AC=680;AF=0.135783;AN=5008;NS=2504;DP=16127;EAS_AF=0.1319;AMR_AF=0.1585;AFR_AF=0.0151;EUR_AF=0.2614;SAS_AF=0.1575;AA=G|||;VT=SNP
15	85355927	rs72630465	C	T	100	PASS	AC=428;AF=0.0854633;AN=5008;NS=2504;DP=14656;EAS_AF=0.0754;AMR_AF=0.1254;AFR_AF=0.0726;EUR_AF=0.1421;SAS_AF=0.0266;AA=C|||;VT=SNP
15	85357396	rs11856496	G	T	100	PASS	AC=569;AF=0.113618;AN=5008;NS=2504;DP=21611;EAS_AF=0.2381;AMR_AF=0.0461;AFR_AF=0.1029;EUR_AF=0.0706;SAS_AF=0.092;AA=G|||;VT=SNP
15	85357649	rs56864281	C	A	100	PASS	AC=680;AF=0.135783;AN=5008;NS=2504;DP=19950;EAS_AF=0.131;AMR_AF=0.1585;AFR_AF=0.0151;EUR_AF=0.2624;SAS_AF=0.1575;AA=C|||;VT=SNP
15	85357727	rs4445878	C	T	100	PASS	AC=3836;AF=0.765974;AN=5008;NS=2504;DP=16655;EAS_AF=0.9306;AMR_AF=0.7061;AFR_AF=0.7466;EUR_AF=0.7157;SAS_AF=0.7168;AA=C|||;VT=SNP
15	85360004	rs55736017	A	C	100	PASS	AC=1894;AF=0.378195;AN=5008;NS=2504;DP=15538;EAS_AF=0.4851;AMR_AF=0.3905;AFR_AF=0.2912;EUR_AF=0.2992;SAS_AF=0.4581;AA=A|||;VT=SNP
15	85360101	rs11857356	T	C	100	PASS	AC=4331;AF=0.864816;AN=5008;NS=2504;DP=12995;EAS_AF=0.9494;AMR_AF=0.7579;AFR_AF=0.9766;EUR_AF=0.7883;SAS_AF=0.7812;AA=C|||;VT=SNP;EX_TARGET
15	85361042	rs7179643	T	G	100	PASS	AC=3983;AF=0.795327;AN=5008;NS=2504;DP=14354;EAS_AF=0.9355;AMR_AF=0.7233;AFR_AF=0.8336;EUR_AF=0.7306;SAS_AF=0.7168;AA=G|||;VT=SNP
15	85361644	rs8039472	A	G	100	PASS	AC=3454;AF=0.689696;AN=5008;NS=2504;DP=21254;EAS_AF=0.8125;AMR_AF=0.585;AFR_AF=0.8351;EUR_AF=0.5119;SAS_AF=0.6237;AA=A|||;VT=SNP
15	85361960	rs4633690	C	T	100	PASS	AC=3026;AF=0.604233;AN=5008;NS=2504;DP=20342;EAS_AF=0.7986;AMR_AF=0.5389;AFR_AF=0.6377;EUR_AF=0.4533;SAS_AF=0.5603;AA=C|||;VT=SNP
15	85361977	rs2879828	G	T	100	PASS	AC=3091;AF=0.617212;AN=5008;NS=2504;DP=20720;EAS_AF=0.7976;AMR_AF=0.5447;AFR_AF=0.6853;EUR_AF=0.4523;SAS_AF=0.5603;AA=G|||;VT=SNP
15	85362058	rs141198397	G	A	100	PASS	AC=40;AF=0.00798722;AN=5008;NS=2504;DP=21747;EAS_AF=0;AMR_AF=0.0173;AFR_AF=0.0015;EUR_AF=0.0239;SAS_AF=0.002;AA=g|||;VT=SNP
15	85362797	rs6496439	C	T	100	PASS	AC=4327;AF=0.864018;AN=5008;NS=2504;DP=19249;EAS_AF=0.9494;AMR_AF=0.755;AFR_AF=0.9781;EUR_AF=0.7883;SAS_AF=0.7771;AA=T|||;VT=SNP
15	85363348	rs6496441	A	G	100	PASS	AC=3205;AF=0.639976;AN=5008;NS=2504;DP=20826;EAS_AF=0.8006;AMR_AF=0.5519;AFR_AF=0.764;EUR_AF=0.4543;SAS_AF=0.5603;AA=A|||;VT=SNP
15	85363708	rs11854291	T	C	100	PASS	AC=3199;AF=0.638778;AN=5008;NS=2504;DP=16841;EAS_AF=0.7976;AMR_AF=0.5504;AFR_AF=0.7632;EUR_AF=0.4533;SAS_AF=0.5603;AA=T|||;VT=SNP
15	85364516	rs2115630	C	T	100	PASS	AC=2889;AF=0.576877;AN=5008;NS=2504;DP=18850;EAS_AF=0.7966;AMR_AF=0.5375;AFR_AF=0.5393;EUR_AF=0.4493;SAS_AF=0.5603;AA=c|||;VT=SNP
15	85365416	rs11073739	A	G	100	PASS	AC=562;AF=0.11222;AN=5008;NS=2504;DP=19954;EAS_AF=0.244;AMR_AF=0.0245;AFR_AF=0.1528;EUR_AF=0.0249;SAS_AF=0.0736;AA=A|||;VT=SNP
15	85365664	rs16974536	T	C	100	PASS	AC=305;AF=0.0609026;AN=5008;NS=2504;DP=19367;EAS_AF=0.0139;AMR_AF=0.0346;AFR_AF=0.1097;EUR_AF=0.0596;SAS_AF=0.0634;AA=T|||;VT=SNP
15	85367538	rs2007616	G	T	100	PASS	AC=4244;AF=0.847444;AN=5008;NS=2504;DP=21061;EAS_AF=0.9494;AMR_AF=0.7522;AFR_AF=0.916;EUR_AF=0.7873;SAS_AF=0.7791;AA=T|||;VT=SNP
15	85367920	rs55874951	G	C	100	PASS	AC=281;AF=0.0561102;AN=5008;NS=2504;DP=23734;EAS_AF=0.0139;AMR_AF=0.0331;AFR_AF=0.0923;EUR_AF=0.0596;SAS_AF=0.0634;AA=G|||;VT=SNP
15	85368051	rs17601226	T	C	100	PASS	AC=42;AF=0.00838658;AN=5008;NS=2504;DP=21672;EAS_AF=0;AMR_AF=0.0202;AFR_AF=0;EUR_AF=0.0258;SAS_AF=0.002;AA=T|||;VT=SNP
15	85369218	rs6496443	A	G	100	PASS	AC=4336;AF=0.865815;AN=5008;NS=2504;DP=20792;EAS_AF=0.9524;AMR_AF=0.7608;AFR_AF=0.9773;EUR_AF=0.7883;SAS_AF=0.7802;AA=G|||;VT=SNP
15	85369577	rs959181	A	G	100	PASS	AC=4338;AF=0.866214;AN=5008;NS=2504;DP=21184;EAS_AF=0.9524;AMR_AF=0.7608;AFR_AF=0.9788;EUR_AF=0.7883;SAS_AF=0.7802;AA=G|||;VT=SNP
15	85370467	rs79825359	C	G	100	PASS	AC=24;AF=0.00479233;AN=5008;NS=2504;DP=20596;EAS_AF=0;AMR_AF=0.0043;AFR_AF=0.0023;EUR_AF=0.0149;SAS_AF=0.0031;AA=C|||;VT=SNP
15	85370597	rs891286	C	G	100	PASS	AC=4321;AF=0.862819;AN=5008;NS=2504;DP=21050;EAS_AF=0.9524;AMR_AF=0.745;AFR_AF=0.9781;EUR_AF=0.7843;SAS_AF=0.7791;AA=G|||;VT=SNP
15	85371669	rs72630466	G	A	100	PASS	AC=181;AF=0.0361422;AN=5008;NS=2504;DP=17071;EAS_AF=0.0724;AMR_AF=0.0576;AFR_AF=0.0045;EUR_AF=0.0517;SAS_AF=0.0102;AA=G|||;VT=SNP
15	85371831	rs78466706	C	T	100	PASS	AC=41;AF=0.0081869;AN=5008;NS=2504;DP=21212;EAS_AF=0;AMR_AF=0.0086;AFR_AF=0.0023;EUR_AF=0.0278;SAS_AF=0.0041;AA=C|||;VT=SNP
15	85371944	rs7183401	G	T	100	PASS	AC=3004;AF=0.59984;AN=5008;NS=2504;DP=21780;EAS_AF=0.8026;AMR_AF=0.5187;AFR_AF=0.649;EUR_AF=0.4414;SAS_AF=0.545;AA=G|||;VT=SNP
15	85371959	rs75783811	C	T	100	PASS	AC=125;AF=0.0249601;AN=5008;NS=2504;DP=21514;EAS_AF=0;AMR_AF=0.0346;AFR_AF=0.0008;EUR_AF=0.0835;SAS_AF=0.0164;AA=C|||;VT=SNP
15	85372475	rs28363946	A	C	100	PASS	AC=444;AF=0.0886581;AN=5008;NS=2504;DP=18248;EAS_AF=0.0724;AMR_AF=0.1167;AFR_AF=0.0938;EUR_AF=0.1392;SAS_AF=0.0266;AA=A|||;VT=SNP
15	85372645	rs6496452	A	T	100	PASS	AC=3065;AF=0.612021;AN=5008;NS=2504;DP=21313;EAS_AF=0.8036;AMR_AF=0.5259;AFR_AF=0.6868;EUR_AF=0.4443;SAS_AF=0.547;AA=A|||;VT=SNP
15	85374584	rs73437930	A	G	100	PASS	AC=308;AF=0.0615016;AN=5008;NS=2504;DP=17003;EAS_AF=0.0119;AMR_AF=0.0346;AFR_AF=0.1142;EUR_AF=0.0586;SAS_AF=0.0634;AA=G|||;VT=SNP
15	85375845	rs73437935	C	T	100	PASS	AC=300;AF=0.0599042;AN=5008;NS=2504;DP=20946;EAS_AF=0.0119;AMR_AF=0.0346;AFR_AF=0.1082;EUR_AF=0.0586;SAS_AF=0.0634;AA=C|||;VT=SNP
15	85375880	rs73437937	C	G	100	PASS	AC=300;AF=0.0599042;AN=5008;NS=2504;DP=22192;EAS_AF=0.0119;AMR_AF=0.0346;AFR_AF=0.1082;EUR_AF=0.0586;SAS_AF=0.0634;AA=G|||;VT=SNP
15	85376738	rs73437938	A	C	100	PASS	AC=300;AF=0.0599042;AN=5008;NS=2504;DP=20543;EAS_AF=0.0119;AMR_AF=0.0346;AFR_AF=0.1082;EUR_AF=0.0586;SAS_AF=0.0634;AA=A|||;VT=SNP
15	85376761	rs10775243	C	G	100	PASS	AC=4100;AF=0.81869;AN=5008;NS=2504;DP=21456;EAS_AF=0.9494;AMR_AF=0.7363;AFR_AF=0.8238;EUR_AF=0.7724;SAS_AF=0.7832;AA=G|||;VT=SNP
15	85376828	rs73437941	C	T	100	PASS	AC=300;AF=0.0599042;AN=5008;NS=2504;DP=21091;EAS_AF=0.0119;AMR_AF=0.0346;AFR_AF=0.1082;EUR_AF=0.0586;SAS_AF=0.0634;AA=C|||;VT=SNP
15	85377441	rs35808647	G	A	100	PASS	AC=701;AF=0.139976;AN=5008;NS=2504;DP=18731;EAS_AF=0.1339;AMR_AF=0.1643;AFR_AF=0.0151;EUR_AF=0.2684;SAS_AF=0.1656;AA=G|||;VT=SNP
15	85377772	rs73437942	C	T	100	PASS	AC=297;AF=0.0593051;AN=5008;NS=2504;DP=21785;EAS_AF=0.0119;AMR_AF=0.0331;AFR_AF=0.1074;EUR_AF=0.0577;SAS_AF=0.0634;AA=C|||;VT=SNP
15	85377931	rs114010582	C	T	100	PASS	AC=28;AF=0.00559105;AN=5008;NS=2504;DP=17575;EAS_AF=0;AMR_AF=0.0014;AFR_AF=0;EUR_AF=0.0239;SAS_AF=0.0031;AA=C|||;VT=SNP
15	85378020	rs1429443	A	G	100	PASS	AC=4017;AF=0.802117;AN=5008;NS=2504;DP=17730;EAS_AF=0.9474;AMR_AF=0.6888;AFR_AF=0.8699;EUR_AF=0.6859;SAS_AF=0.7607;AA=G|||;VT=SNP
15	85379278	rs1429444	T	C	100	PASS	AC=4024;AF=0.803514;AN=5008;NS=2504;DP=22177;EAS_AF=0.9464;AMR_AF=0.6888;AFR_AF=0.8707;EUR_AF=0.6879;SAS_AF=0.7658;AA=C|||;VT=SNP
15	85379415	rs75315275	A	G	100	PASS	AC=165;AF=0.0329473;AN=5008;NS=2504;DP=18417;EAS_AF=0;AMR_AF=0.0533;AFR_AF=0.0189;EUR_AF=0.0865;SAS_AF=0.0164;AA=A|||;VT=SNP
15	85379478	rs7177454	G	A	100	PASS	AC=2963;AF=0.591653;AN=5008;NS=2504;DP=19634;EAS_AF=0.8016;AMR_AF=0.4856;AFR_AF=0.7035;EUR_AF=0.3618;SAS_AF=0.5358;AA=G|||;VT=SNP
15	85379496	rs7164787	T	C	100	PASS	AC=2973;AF=0.59365;AN=5008;NS=2504;DP=20560;EAS_AF=0.8026;AMR_AF=0.4885;AFR_AF=0.7073;EUR_AF=0.3628;SAS_AF=0.5368;AA=T|||;VT=SNP
15	85379544	rs7164817	T	C	100	PASS	AC=3022;AF=0.603435;AN=5008;NS=2504;DP=22293;EAS_AF=0.8016;AMR_AF=0.4899;AFR_AF=0.7451;EUR_AF=0.3618;SAS_AF=0.5368;AA=C|||;VT=SNP
15	85379641	rs56082456	A	G	100	PASS	AC=2968;AF=0.592652;AN=5008;NS=2504;DP=22320;EAS_AF=0.8026;AMR_AF=0.4856;AFR_AF=0.7065;EUR_AF=0.3608;SAS_AF=0.5368;AA=A|||;VT=SNP
15	85380552	rs6496458	T	C	100	PASS	AC=3644;AF=0.727636;AN=5008;NS=2504;DP=19909;EAS_AF=0.9345;AMR_AF=0.6513;AFR_AF=0.7042;EUR_AF=0.6282;SAS_AF=0.7025;AA=T|||;VT=SNP
15	85381935	rs10852091	C	T	100	PASS	AC=2892;AF=0.577476;AN=5008;NS=2504;DP=11281;EAS_AF=0.8006;AMR_AF=0.4827;AFR_AF=0.6452;EUR_AF=0.3698;SAS_AF=0.5368;AA=C|||;VT=SNP
15	85381954	rs184001384	G	A	100	PASS	AC=25;AF=0.00499201;AN=5008;NS=2504;DP=11648;EAS_AF=0;AMR_AF=0.0072;AFR_AF=0.0023;EUR_AF=0.0159;SAS_AF=0.001;AA=G|||;VT=SNP
15	85382193	rs1896864	C	A	100	PASS	AC=3635;AF=0.725839;AN=5008;NS=2504;DP=16837;EAS_AF=0.9345;AMR_AF=0.6499;AFR_AF=0.7005;EUR_AF=0.6262;SAS_AF=0.7014;AA=C|||;VT=SNP;EX_TARGET
15	85382307	rs34407151	G	A	100	PASS	AC=27;AF=0.00539137;AN=5008;NS=2504;DP=16839;EAS_AF=0;AMR_AF=0.0058;AFR_AF=0.0015;EUR_AF=0.0129;SAS_AF=0.0082;AA=G|||;VT=SNP;EX_TARGET
15	85383145	rs3803403	C	G	100	PASS	AC=683;AF=0.136382;AN=5008;NS=2504;DP=16453;EAS_AF=0.1329;AMR_AF=0.1628;AFR_AF=0.0159;EUR_AF=0.2575;SAS_AF=0.1595;AA=C|||;VT=SNP;EX_TARGET
15	85383640	rs3803405	G	A	100	PASS	AC=691;AF=0.137979;AN=5008;NS=2504;DP=14771;EAS_AF=0.1329;AMR_AF=0.1643;AFR_AF=0.0159;EUR_AF=0.2575;SAS_AF=0.1667;AA=G|||;VT=SNP;EX_TARGET
15	85383709	rs55702300	A	G	100	PASS	AC=63;AF=0.0125799;AN=5008;NS=2504;DP=17394;EAS_AF=0;AMR_AF=0.0303;AFR_AF=0.0008;EUR_AF=0.0318;SAS_AF=0.0092;AA=A|||;VT=SNP;EX_TARGET
15	85383839	rs3803406	G	A	100	PASS	AC=3724;AF=0.74361;AN=5008;NS=2504;DP=16670;EAS_AF=0.9355;AMR_AF=0.6571;AFR_AF=0.761;EUR_AF=0.6272;SAS_AF=0.7035;AA=A|||;VT=SNP;EX_TARGET
15	85384431	rs7163882	A	G	100	PASS	AC=4326;AF=0.863818;AN=5008;NS=2504;DP=18776;EAS_AF=0.9524;AMR_AF=0.7435;AFR_AF=0.9796;EUR_AF=0.7853;SAS_AF=0.7822;AA=G|||;VT=SNP
15	85385066	rs306201	T	A	100	PASS	AC=4380;AF=0.874601;AN=5008;NS=2504;DP=18654;EAS_AF=0.9494;AMR_AF=0.7651;AFR_AF=0.9902;EUR_AF=0.8062;SAS_AF=0.7894;AA=A|||;VT=SNP
15	85385202	rs73437951	A	G	100	PASS	AC=890;AF=0.177716;AN=5008;NS=2504;DP=19928;EAS_AF=0.1865;AMR_AF=0.0908;AFR_AF=0.146;EUR_AF=0.1799;SAS_AF=0.271;AA=A|||;VT=SNP
15	85385357	rs12441936	C	T	100	PASS	AC=1837;AF=0.366813;AN=5008;NS=2504;DP=18714;EAS_AF=0.4375;AMR_AF=0.402;AFR_AF=0.4395;EUR_AF=0.2227;SAS_AF=0.319;AA=C|||;VT=SNP
15	85385555	rs112403084	G	A	100	PASS	AC=292;AF=0.0583067;AN=5008;NS=2504;DP=20709;EAS_AF=0.0337;AMR_AF=0.0331;AFR_AF=0.0877;EUR_AF=0.0577;SAS_AF=0.0624;AA=G|||;VT=SNP
15	85385672	rs60645432	C	T	100	PASS	AC=520;AF=0.103834;AN=5008;NS=2504;DP=21503;EAS_AF=0.002;AMR_AF=0.0821;AFR_AF=0.093;EUR_AF=0.1988;SAS_AF=0.1411;AA=C|||;VT=SNP
15	85386290	rs28477805	G	A	100	PASS	AC=309;AF=0.0617013;AN=5008;NS=2504;DP=20978;EAS_AF=0.0704;AMR_AF=0.085;AFR_AF=0.0749;EUR_AF=0.0696;SAS_AF=0.0102;AA=G|||;VT=SNP
15	85387281	rs150713218	G	A	100	PASS	AC=149;AF=0.0297524;AN=5008;NS=2504;DP=19336;EAS_AF=0;AMR_AF=0.0375;AFR_AF=0.0174;EUR_AF=0.0835;SAS_AF=0.0164;AA=N|||;VT=SNP
15	85387740	rs306202	C	T	100	PASS	AC=1701;AF=0.339657;AN=5008;NS=2504;DP=19018;EAS_AF=0.2986;AMR_AF=0.3674;AFR_AF=0.2625;EUR_AF=0.501;SAS_AF=0.3006;AA=T|||;VT=SNP
15	85388050	rs306203	C	T	100	PASS	AC=1711;AF=0.341653;AN=5008;NS=2504;DP=14979;EAS_AF=0.3016;AMR_AF=0.3674;AFR_AF=0.2678;EUR_AF=0.501;SAS_AF=0.3006;AA=T|||;VT=SNP
15	85388376	rs306204	C	T	100	PASS	AC=4382;AF=0.875;AN=5008;NS=2504;DP=16208;EAS_AF=0.9563;AMR_AF=0.7622;AFR_AF=0.9849;EUR_AF=0.8052;SAS_AF=0.7945;AA=T|||;VT=SNP
15	85388604	rs306205	T	C	100	PASS	AC=4363;AF=0.871206;AN=5008;NS=2504;DP=16104;EAS_AF=0.9563;AMR_AF=0.7622;AFR_AF=0.9697;EUR_AF=0.8062;SAS_AF=0.7945;AA=C|||;VT=SNP
15	85388653	rs306206	A	G	100	PASS	AC=721;AF=0.14397;AN=5008;NS=2504;DP=15770;EAS_AF=0.1409;AMR_AF=0.245;AFR_AF=0.0174;EUR_AF=0.2584;SAS_AF=0.1288;AA=A|||;VT=SNP
15	85388669	rs379031	C	G	100	PASS	AC=1706;AF=0.340655;AN=5008;NS=2504;DP=15678;EAS_AF=0.3026;AMR_AF=0.3689;AFR_AF=0.2632;EUR_AF=0.499;SAS_AF=0.3016;AA=G|||;VT=SNP
15	85388670	rs434334	A	T	100	PASS	AC=1706;AF=0.340655;AN=5008;NS=2504;DP=15679;EAS_AF=0.3026;AMR_AF=0.3689;AFR_AF=0.2632;EUR_AF=0.499;SAS_AF=0.3016;AA=T|||;VT=SNP
15	85388935	rs74415035	A	G	100	PASS	AC=516;AF=0.103035;AN=5008;NS=2504;DP=16999;EAS_AF=0.2133;AMR_AF=0.0245;AFR_AF=0.118;EUR_AF=0.0378;SAS_AF=0.092;AA=A|||;VT=SNP
15	85389016	rs115389728	G	T	100	PASS	AC=473;AF=0.0944489;AN=5008;NS=2504;DP=16141;EAS_AF=0.2113;AMR_AF=0.0216;AFR_AF=0.0885;EUR_AF=0.0378;SAS_AF=0.092;AA=G|||;VT=SNP
15	85389481	rs76213193	A	T	100	PASS	AC=214;AF=0.0427316;AN=5008;NS=2504;DP=18894;EAS_AF=0;AMR_AF=0.0548;AFR_AF=0.0545;EUR_AF=0.0865;SAS_AF=0.0174;AA=A|||;VT=SNP
15	85389542	rs75075964	G	T	100	PASS	AC=31;AF=0.0061901;AN=5008;NS=2504;DP=21358;EAS_AF=0;AMR_AF=0.0086;AFR_AF=0;EUR_AF=0.0219;SAS_AF=0.0031;AA=g|||;VT=SNP
15	85389629	rs76873480	C	T	100	PASS	AC=33;AF=0.00658946;AN=5008;NS=2504;DP=19146;EAS_AF=0;AMR_AF=0.0115;AFR_AF=0.0015;EUR_AF=0.0179;SAS_AF=0.0051;AA=C|||;VT=SNP
15	85389631	rs182517	G	A	100	PASS	AC=721;AF=0.14397;AN=5008;NS=2504;DP=19054;EAS_AF=0.1399;AMR_AF=0.2435;AFR_AF=0.0174;EUR_AF=0.2584;SAS_AF=0.1309;AA=G|||;VT=SNP
15	85390346	rs306207	A	T	100	PASS	AC=1814;AF=0.36222;AN=5008;NS=2504;DP=20422;EAS_AF=0.2887;AMR_AF=0.389;AFR_AF=0.3185;EUR_AF=0.5278;SAS_AF=0.3078;AA=T|||;VT=SNP
15	85390913	rs77566474	A	G	100	PASS	AC=312;AF=0.0623003;AN=5008;NS=2504;DP=18515;EAS_AF=0.006;AMR_AF=0.0634;AFR_AF=0.1089;EUR_AF=0.1004;SAS_AF=0.0174;AA=A|||;VT=SNP
15	85391063	rs146799894	G	A	100	PASS	AC=64;AF=0.0127796;AN=5008;NS=2504;DP=15675;EAS_AF=0;AMR_AF=0.0216;AFR_AF=0.0008;EUR_AF=0.0258;SAS_AF=0.0225;AA=G|||;VT=SNP
15	85391233	rs61063411	T	C	100	PASS	AC=1082;AF=0.216054;AN=5008;NS=2504;DP=14423;EAS_AF=0.1597;AMR_AF=0.1441;AFR_AF=0.2844;EUR_AF=0.2694;SAS_AF=0.1779;AA=C|||;VT=SNP
15	85392022	rs56156667	A	C	100	PASS	AC=1366;AF=0.272764;AN=5008;NS=2504;DP=16793;EAS_AF=0.3849;AMR_AF=0.2421;AFR_AF=0.202;EUR_AF=0.168;SAS_AF=0.3824;AA=A|||;VT=SNP
15	85392298	rs306209	G	A	100	PASS	AC=736;AF=0.146965;AN=5008;NS=2504;DP=17318;EAS_AF=0.1399;AMR_AF=0.2536;AFR_AF=0.0174;EUR_AF=0.2644;SAS_AF=0.1329;AA=G|||;VT=SNP
15	85392313	rs117657361	C	T	100	PASS	AC=309;AF=0.0617013;AN=5008;NS=2504;DP=16570;EAS_AF=0.006;AMR_AF=0.062;AFR_AF=0.1089;EUR_AF=0.0994;SAS_AF=0.0164;AA=C|||;VT=SNP
15	85392737	rs139368271	C	G	100	PASS	AC=65;AF=0.0129792;AN=5008;NS=2504;DP=16365;EAS_AF=0;AMR_AF=0.0288;AFR_AF=0.0008;EUR_AF=0.0348;SAS_AF=0.0092;AA=C|||;VT=SNP
15	85393424	rs66907169	A	C	100	PASS	AC=354;AF=0.0706869;AN=5008;NS=2504;DP=3125;EAS_AF=0.0437;AMR_AF=0.0504;AFR_AF=0.0915;EUR_AF=0.0855;SAS_AF=0.0695;AA=A|||;VT=SNP
15	85393674	rs66551613	T	G	100	PASS	AC=698;AF=0.139377;AN=5008;NS=2504;DP=17329;EAS_AF=0.0496;AMR_AF=0.1153;AFR_AF=0.2254;EUR_AF=0.1849;SAS_AF=0.0859;AA=G|||;VT=SNP
15	85394560	rs8038225	C	T	100	PASS	AC=380;AF=0.0758786;AN=5008;NS=2504;DP=17640;EAS_AF=0.1111;AMR_AF=0.0274;AFR_AF=0.059;EUR_AF=0.0835;SAS_AF=0.089;AA=C|||;VT=SNP
15	85395355	rs78987195	A	G	100	PASS	AC=384;AF=0.0766773;AN=5008;NS=2504;DP=19440;EAS_AF=0.1121;AMR_AF=0.0274;AFR_AF=0.059;EUR_AF=0.0835;SAS_AF=0.092;AA=A|||;VT=SNP
15	85396839	rs139303169	C	A	100	PASS	AC=45;AF=0.00898562;AN=5008;NS=2504;DP=17668;EAS_AF=0;AMR_AF=0.0173;AFR_AF=0.0023;EUR_AF=0.0249;SAS_AF=0.0051;AA=C|||;VT=SNP
15	85397374	rs16974567	G	A	100	PASS	AC=285;AF=0.0569089;AN=5008;NS=2504;DP=11432;EAS_AF=0.006;AMR_AF=0.0461;AFR_AF=0.1014;EUR_AF=0.0954;SAS_AF=0.0174;AA=G|||;VT=SNP
15	85397609	rs112878346	C	T	100	PASS	AC=129;AF=0.0257588;AN=5008;NS=2504;DP=15020;EAS_AF=0;AMR_AF=0.036;AFR_AF=0.0015;EUR_AF=0.0845;SAS_AF=0.0174;AA=C|||;VT=SNP
15	85397664	rs61412906	G	A	100	PASS	AC=351;AF=0.0700879;AN=5008;NS=2504;DP=15953;EAS_AF=0.0437;AMR_AF=0.0504;AFR_AF=0.0908;EUR_AF=0.0845;SAS_AF=0.0685;AA=G|||;VT=SNP
15	85398365	rs72753065	C	G	100	PASS	AC=27;AF=0.00539137;AN=5008;NS=2504;DP=19032;EAS_AF=0;AMR_AF=0.0014;AFR_AF=0;EUR_AF=0.0229;SAS_AF=0.0031;AA=C|||;VT=SNP
15	85399449	rs73437960	T	C	100	PASS	AC=725;AF=0.144768;AN=5008;NS=2504;DP=20505;EAS_AF=0.1538;AMR_AF=0.0663;AFR_AF=0.2103;EUR_AF=0.1282;SAS_AF=0.1196;AA=T|||;VT=SNP
15	85399542	rs80014104	C	T	100	PASS	AC=284;AF=0.0567093;AN=5008;NS=2504;DP=22753;EAS_AF=0.0675;AMR_AF=0.0793;AFR_AF=0.0658;EUR_AF=0.0596;SAS_AF=0.0143;AA=C|||;VT=SNP
15	85400780	rs35621845	C	G	100	PASS	AC=31;AF=0.0061901;AN=5008;NS=2504;DP=18994;EAS_AF=0;AMR_AF=0.0086;AFR_AF=0;EUR_AF=0.0219;SAS_AF=0.0031;AA=C|||;VT=SNP;EX_TARGET
15	85401259	rs306197	C	T	100	PASS	AC=4030;AF=0.804712;AN=5008;NS=2504;DP=15913;EAS_AF=0.8591;AMR_AF=0.6974;AFR_AF=0.8994;EUR_AF=0.7425;SAS_AF=0.7607;AA=T|||;VT=SNP;EX_TARGET
15	85401419	rs167379	T	C	100	PASS	AC=4246;AF=0.847843;AN=5008;NS=2504;DP=16006;EAS_AF=0.9554;AMR_AF=0.7637;AFR_AF=0.8729;EUR_AF=0.8131;SAS_AF=0.7986;AA=t|||;VT=SNP;EX_TARGET
15	85401597	rs55752937	C	T	100	PASS	AC=112;AF=0.0223642;AN=5008;NS=2504;DP=16013;EAS_AF=0.006;AMR_AF=0.0086;AFR_AF=0.0673;EUR_AF=0.0109;SAS_AF=0;AA=c|||;VT=SNP;EX_TARGET
15	85401680	rs35931910	C	T	100	PASS	AC=287;AF=0.0573083;AN=5008;NS=2504;DP=15929;EAS_AF=0.0675;AMR_AF=0.0807;AFR_AF=0.0666;EUR_AF=0.0606;SAS_AF=0.0143;AA=C|||;VT=SNP;EX_TARGET
15	85402239	rs59475469	C	T	100	PASS	AC=245;AF=0.0489217;AN=5008;NS=2504;DP=20345;EAS_AF=0.0308;AMR_AF=0.0288;AFR_AF=0.0885;EUR_AF=0.0447;SAS_AF=0.0327;AA=C|||;VT=SNP
15	85402431	rs2289141	G	A	100	PASS	AC=1462;AF=0.291933;AN=5008;NS=2504;DP=19717;EAS_AF=0.3829;AMR_AF=0.268;AFR_AF=0.2723;EUR_AF=0.167;SAS_AF=0.3701;AA=G|||;VT=SNP;EX_TARGET
15	85402610	rs34122391	G	A	100	PASS	AC=466;AF=0.0930511;AN=5008;NS=2504;DP=19824;EAS_AF=0.1994;AMR_AF=0.0216;AFR_AF=0.0893;EUR_AF=0.0378;SAS_AF=0.0961;AA=G|||;VT=SNP;EX_TARGET
15	85402795	rs186266	A	G	100	PASS	AC=763;AF=0.152356;AN=5008;NS=2504;DP=21169;EAS_AF=0.1429;AMR_AF=0.2248;AFR_AF=0.0136;EUR_AF=0.2753;SAS_AF=0.1718;AA=A|||;VT=SNP
15	85402912	rs75346033	T	C	100	PASS	AC=355;AF=0.0708866;AN=5008;NS=2504;DP=17577;EAS_AF=0.0843;AMR_AF=0.0821;AFR_AF=0.1036;EUR_AF=0.0606;SAS_AF=0.0153;AA=T|||;VT=SNP
15	85403105	rs34775428	C	A	100	PASS	AC=38;AF=0.00758786;AN=5008;NS=2504;DP=16975;EAS_AF=0;AMR_AF=0.013;AFR_AF=0;EUR_AF=0.0229;SAS_AF=0.0061;AA=C|||;VT=SNP;EX_TARGET
15	85403340	rs2289140	C	T	100	PASS	AC=369;AF=0.0736821;AN=5008;NS=2504;DP=20491;EAS_AF=0.1101;AMR_AF=0.0274;AFR_AF=0.0507;EUR_AF=0.0845;SAS_AF=0.089;AA=C|||;VT=SNP;EX_TARGET
15	85403496	rs12907646	G	A	100	PASS	AC=659;AF=0.131589;AN=5008;NS=2504;DP=19328;EAS_AF=0.1389;AMR_AF=0.2003;AFR_AF=0.0129;EUR_AF=0.2356;SAS_AF=0.1288;AA=G|||;VT=SNP
15	85403818	rs11853985	G	A	100	PASS	AC=2060;AF=0.411342;AN=5008;NS=2504;DP=22437;EAS_AF=0.5843;AMR_AF=0.3026;AFR_AF=0.4523;EUR_AF=0.2068;SAS_AF=0.4652;AA=G|||;VT=SNP
15	85404102	rs78688447	C	G	100	PASS	AC=351;AF=0.0700879;AN=5008;NS=2504;DP=18450;EAS_AF=0.0843;AMR_AF=0.0821;AFR_AF=0.1006;EUR_AF=0.0606;SAS_AF=0.0153;AA=C|||;VT=SNP
15	85404238	rs17536107	T	A	100	PASS	AC=352;AF=0.0702875;AN=5008;NS=2504;DP=19973;EAS_AF=0.0843;AMR_AF=0.0821;AFR_AF=0.1014;EUR_AF=0.0606;SAS_AF=0.0153;AA=T|||;VT=SNP
15	85404620	rs72753067	A	G	100	PASS	AC=88;AF=0.0175719;AN=5008;NS=2504;DP=17654;EAS_AF=0;AMR_AF=0.0418;AFR_AF=0.0015;EUR_AF=0.0537;SAS_AF=0.0031;AA=A|||;VT=SNP
15	85404969	rs9944229	A	G	100	PASS	AC=844;AF=0.16853;AN=5008;NS=2504;DP=19083;EAS_AF=0.1151;AMR_AF=0.1182;AFR_AF=0.2458;EUR_AF=0.2097;SAS_AF=0.1125;AA=A|||;VT=SNP
15	85405369	rs306198	A	G	100	PASS	AC=758;AF=0.151358;AN=5008;NS=2504;DP=19110;EAS_AF=0.1399;AMR_AF=0.2233;AFR_AF=0.0136;EUR_AF=0.2763;SAS_AF=0.1697;AA=A|||;VT=SNP
15	85405656	rs11857540	G	C	100	PASS	AC=464;AF=0.0926518;AN=5008;NS=2504;DP=18895;EAS_AF=0.1974;AMR_AF=0.0216;AFR_AF=0.09;EUR_AF=0.0378;SAS_AF=0.0951;AA=G|||;VT=SNP
15	85405995	rs187316	T	C	100	PASS	AC=753;AF=0.150359;AN=5008;NS=2504;DP=18170;EAS_AF=0.1438;AMR_AF=0.2219;AFR_AF=0.0129;EUR_AF=0.2714;SAS_AF=0.1677;AA=T|||;VT=SNP;EX_TARGET
15	85406494	rs306199	A	C	100	PASS	AC=4316;AF=0.861821;AN=5008;NS=2504;DP=17457;EAS_AF=0.9563;AMR_AF=0.7709;AFR_AF=0.9289;EUR_AF=0.8042;SAS_AF=0.7975;AA=C|||;VT=SNP
15	85407210	rs427564	A	C	100	PASS	AC=2235;AF=0.446286;AN=5008;NS=2504;DP=21329;EAS_AF=0.381;AMR_AF=0.4683;AFR_AF=0.4599;EUR_AF=0.5934;SAS_AF=0.3282;AA=C|||;VT=SNP
15	85407472	rs77303431	A	G	100	PASS	AC=374;AF=0.0746805;AN=5008;NS=2504;DP=21449;EAS_AF=0.1081;AMR_AF=0.0274;AFR_AF=0.0545;EUR_AF=0.0845;SAS_AF=0.091;AA=A|||;VT=SNP
15	85407564	rs2289138	A	C	100	PASS	AC=4369;AF=0.872404;AN=5008;NS=2504;DP=22589;EAS_AF=0.9573;AMR_AF=0.7752;AFR_AF=0.9675;EUR_AF=0.8032;SAS_AF=0.7965;AA=C|||;VT=SNP
15	85408305	rs2289137	A	T	100	PASS	AC=653;AF=0.130391;AN=5008;NS=2504;DP=20633;EAS_AF=0.1081;AMR_AF=0.1182;AFR_AF=0.1135;EUR_AF=0.2028;SAS_AF=0.1104;AA=A|||;VT=SNP
15	85408745	rs59035842	A	T	100	PASS	AC=366;AF=0.0730831;AN=5008;NS=2504;DP=19245;EAS_AF=0.1081;AMR_AF=0.0274;AFR_AF=0.0507;EUR_AF=0.0845;SAS_AF=0.0879;AA=A|||;VT=SNP
15	85409367	rs7172470	G	A	100	PASS	AC=4188;AF=0.836262;AN=5008;NS=2504;DP=17892;EAS_AF=0.9137;AMR_AF=0.7277;AFR_AF=0.8979;EUR_AF=0.7952;SAS_AF=0.7924;AA=A|||;VT=SNP
15	85409722	rs11636954	C	T	100	PASS	AC=194;AF=0.038738;AN=5008;NS=2504;DP=21192;EAS_AF=0;AMR_AF=0.0706;AFR_AF=0.0068;EUR_AF=0.1143;SAS_AF=0.0215;AA=C|||;VT=SNP
15	85409940	rs7182119	A	C	100	PASS	AC=350;AF=0.0698882;AN=5008;NS=2504;DP=21414;EAS_AF=0.0893;AMR_AF=0.0821;AFR_AF=0.0953;EUR_AF=0.0616;SAS_AF=0.0153;AA=A|||;VT=SNP
15	85410904	rs59022852	C	T	100	PASS	AC=366;AF=0.0730831;AN=5008;NS=2504;DP=20970;EAS_AF=0.1081;AMR_AF=0.0274;AFR_AF=0.0507;EUR_AF=0.0845;SAS_AF=0.0879;AA=C|||;VT=SNP
15	85411692	rs3748380	C	T	100	PASS	AC=1978;AF=0.394968;AN=5008;NS=2504;DP=18917;EAS_AF=0.5823;AMR_AF=0.2997;AFR_AF=0.3896;EUR_AF=0.2078;SAS_AF=0.4693;AA=C|||;VT=SNP;EX_TARGET
15	85411941	rs7172412	A	G	100	PASS	AC=4073;AF=0.813299;AN=5008;NS=2504;DP=18926;EAS_AF=0.9573;AMR_AF=0.7608;AFR_AF=0.7557;EUR_AF=0.7992;SAS_AF=0.7945;AA=G|||;VT=SNP
15	85412320	rs3748379	C	T	100	PASS	AC=251;AF=0.0501198;AN=5008;NS=2504;DP=20812;EAS_AF=0.0437;AMR_AF=0.0274;AFR_AF=0.0862;EUR_AF=0.0408;SAS_AF=0.0337;AA=T|||;VT=SNP
15	85412406	rs77564042	C	G	100	PASS	AC=38;AF=0.00758786;AN=5008;NS=2504;DP=20127;EAS_AF=0;AMR_AF=0.0058;AFR_AF=0.0015;EUR_AF=0.0229;SAS_AF=0.0092;AA=C|||;VT=SNP
15	85412417	rs1437033	C	T	100	PASS	AC=334;AF=0.0666933;AN=5008;NS=2504;DP=20328;EAS_AF=0.0704;AMR_AF=0.0807;AFR_AF=0.1021;EUR_AF=0.0606;SAS_AF=0.0112;AA=C|||;VT=SNP
15	85412455	rs3748377	C	T	100	PASS	AC=344;AF=0.0686901;AN=5008;NS=2504;DP=19385;EAS_AF=0.0446;AMR_AF=0.0476;AFR_AF=0.087;EUR_AF=0.0795;SAS_AF=0.0726;AA=C|||;VT=SNP
15	85413620	rs117364699	A	G	100	PASS	AC=31;AF=0.0061901;AN=5008;NS=2504;DP=21391;EAS_AF=0;AMR_AF=0.0014;AFR_AF=0;EUR_AF=0.0239;SAS_AF=0.0061;AA=A|||;VT=SNP
15	85413831	rs881733	C	T	100	PASS	AC=4037;AF=0.80611;AN=5008;NS=2504;DP=21013;EAS_AF=0.9554;AMR_AF=0.7406;AFR_AF=0.7458;EUR_AF=0.7932;SAS_AF=0.7935;AA=T|||;VT=SNP
15	85414219	rs893162	A	G	100	PASS	AC=2030;AF=0.405351;AN=5008;NS=2504;DP=20829;EAS_AF=0.5903;AMR_AF=0.3098;AFR_AF=0.416;EUR_AF=0.2107;SAS_AF=0.4683;AA=A|||;VT=SNP
15	85414251	rs17602074	A	C	100	PASS	AC=366;AF=0.0730831;AN=5008;NS=2504;DP=21152;EAS_AF=0.0913;AMR_AF=0.0821;AFR_AF=0.1044;EUR_AF=0.0616;SAS_AF=0.0174;AA=A|||;VT=SNP
15	85415044	rs8040247	A	C	100	PASS	AC=4080;AF=0.814696;AN=5008;NS=2504;DP=21953;EAS_AF=0.9563;AMR_AF=0.7579;AFR_AF=0.7602;EUR_AF=0.8022;SAS_AF=0.7955;AA=C|||;VT=SNP
15	85415371	rs12101610	G	A	100	PASS	AC=2014;AF=0.402157;AN=5008;NS=2504;DP=20762;EAS_AF=0.5813;AMR_AF=0.3069;AFR_AF=0.4145;EUR_AF=0.2087;SAS_AF=0.4673;AA=G|||;VT=SNP
15	85415386	rs12900463	T	C	100	PASS	AC=662;AF=0.132188;AN=5008;NS=2504;DP=20810;EAS_AF=0.1429;AMR_AF=0.1974;AFR_AF=0.0136;EUR_AF=0.2336;SAS_AF=0.1309;AA=C|||;VT=SNP
15	85415552	rs12324363	G	A	100	PASS	AC=458;AF=0.0914537;AN=5008;NS=2504;DP=22606;EAS_AF=0.1925;AMR_AF=0.0216;AFR_AF=0.09;EUR_AF=0.0378;SAS_AF=0.0941;AA=G|||;VT=SNP
15	85415580	rs12915656	G	C	100	PASS	AC=662;AF=0.132188;AN=5008;NS=2504;DP=22234;EAS_AF=0.1429;AMR_AF=0.1974;AFR_AF=0.0136;EUR_AF=0.2336;SAS_AF=0.1309;AA=G|||;VT=SNP
15	85415720	rs10852094	T	C	100	PASS	AC=4305;AF=0.859625;AN=5008;NS=2504;DP=21805;EAS_AF=0.9563;AMR_AF=0.7651;AFR_AF=0.9289;EUR_AF=0.8002;SAS_AF=0.7945;AA=C|||;VT=SNP
15	85415745	rs12904777	T	G	100	PASS	AC=1020;AF=0.203674;AN=5008;NS=2504;DP=22401;EAS_AF=0.2321;AMR_AF=0.2781;AFR_AF=0.115;EUR_AF=0.2942;SAS_AF=0.1483;AA=T|||;VT=SNP
15	85415799	rs4842994	C	T	100	PASS	AC=658;AF=0.13139;AN=5008;NS=2504;DP=21778;EAS_AF=0.1399;AMR_AF=0.1974;AFR_AF=0.0136;EUR_AF=0.2326;SAS_AF=0.1309;AA=C|||;VT=SNP
15	85415867	rs72753071	T	C	100	PASS	AC=37;AF=0.00738818;AN=5008;NS=2504;DP=21518;EAS_AF=0;AMR_AF=0.0014;AFR_AF=0;EUR_AF=0.0229;SAS_AF=0.0133;AA=T|||;VT=SNP
15	85415977	rs12324387	G	A	100	PASS	AC=462;AF=0.0922524;AN=5008;NS=2504;DP=22118;EAS_AF=0.1925;AMR_AF=0.0216;AFR_AF=0.093;EUR_AF=0.0378;SAS_AF=0.0941;AA=g|||;VT=SNP
15	85416399	rs67395065	G	A	100	PASS	AC=345;AF=0.0688898;AN=5008;NS=2504;DP=17813;EAS_AF=0.0446;AMR_AF=0.0476;AFR_AF=0.087;EUR_AF=0.0805;SAS_AF=0.0726;AA=G|||;VT=SNP
15	85416478	rs67677438	G	T	100	PASS	AC=345;AF=0.0688898;AN=5008;NS=2504;DP=18359;EAS_AF=0.0446;AMR_AF=0.0476;AFR_AF=0.087;EUR_AF=0.0805;SAS_AF=0.0726;AA=G|||;VT=SNP
15	85416740	rs74249897	G	T	100	PASS	AC=340;AF=0.0678914;AN=5008;NS=2504;DP=16452;EAS_AF=0.0754;AMR_AF=0.0807;AFR_AF=0.1006;EUR_AF=0.0606;SAS_AF=0.0143;AA=G|||;VT=SNP
15	85416811	rs11856279	G	A	100	PASS	AC=455;AF=0.0908546;AN=5008;NS=2504;DP=14835;EAS_AF=0.1895;AMR_AF=0.0216;AFR_AF=0.09;EUR_AF=0.0378;SAS_AF=0.0941;AA=G|||;VT=SNP
15	85417076	rs78674711	T	G	100	PASS	AC=63;AF=0.0125799;AN=5008;NS=2504;DP=16807;EAS_AF=0;AMR_AF=0.0303;AFR_AF=0.0008;EUR_AF=0.0318;SAS_AF=0.0092;AA=T|||;VT=SNP
15	85417155	rs11632830	T	G	100	PASS	AC=746;AF=0.148962;AN=5008;NS=2504;DP=14538;EAS_AF=0.1151;AMR_AF=0.1254;AFR_AF=0.1626;EUR_AF=0.2157;SAS_AF=0.1135;AA=T|||;VT=SNP
15	85417192	rs148802279	G	A	100	PASS	AC=459;AF=0.0916534;AN=5008;NS=2504;DP=15166;EAS_AF=0.1895;AMR_AF=0.0216;AFR_AF=0.093;EUR_AF=0.0378;SAS_AF=0.0941;AA=G|||;VT=SNP
15	85417301	rs11631654	A	G	100	PASS	AC=700;AF=0.139776;AN=5008;NS=2504;DP=10884;EAS_AF=0.1091;AMR_AF=0.121;AFR_AF=0.1437;EUR_AF=0.2048;SAS_AF=0.1125;AA=A|||;VT=SNP
15	85418175	rs57769495	C	G	100	PASS	AC=377;AF=0.0752796;AN=5008;NS=2504;DP=22126;EAS_AF=0.1062;AMR_AF=0.0288;AFR_AF=0.056;EUR_AF=0.0865;SAS_AF=0.091;AA=C|||;VT=SNP
15	85418485	rs117270542	C	T	100	PASS	AC=47;AF=0.00938498;AN=5008;NS=2504;DP=18791;EAS_AF=0;AMR_AF=0.0115;AFR_AF=0;EUR_AF=0.0348;SAS_AF=0.0041;AA=C|||;VT=SNP
15	85418870	rs76595773	C	T	100	PASS	AC=387;AF=0.0772764;AN=5008;NS=2504;DP=17044;EAS_AF=0.0942;AMR_AF=0.0951;AFR_AF=0.1127;EUR_AF=0.0646;SAS_AF=0.0123;AA=C|||;VT=SNP
15	85419112	rs55901504	C	G	100	PASS	AC=776;AF=0.154952;AN=5008;NS=2504;DP=15992;EAS_AF=0.1091;AMR_AF=0.1268;AFR_AF=0.1929;EUR_AF=0.2058;SAS_AF=0.1186;AA=c|||;VT=SNP
15	85419415	rs11858372	G	A	100	PASS	AC=3155;AF=0.629992;AN=5008;NS=2504;DP=15480;EAS_AF=0.6905;AMR_AF=0.6153;AFR_AF=0.5537;EUR_AF=0.5616;SAS_AF=0.7515;AA=G|||;VT=SNP
15	85419498	rs4842996	C	T	100	PASS	AC=4301;AF=0.858826;AN=5008;NS=2504;DP=15959;EAS_AF=0.8512;AMR_AF=0.7882;AFR_AF=0.9856;EUR_AF=0.7465;SAS_AF=0.8609;AA=T|||;VT=SNP
15	85419838	rs8024197	G	A	100	PASS	AC=230;AF=0.0459265;AN=5008;NS=2504;DP=17997;EAS_AF=0.0536;AMR_AF=0.0245;AFR_AF=0.0666;EUR_AF=0.0427;SAS_AF=0.0286;AA=g|||;VT=SNP
15	85420160	rs79582867	A	G	100	PASS	AC=780;AF=0.155751;AN=5008;NS=2504;DP=18006;EAS_AF=0.1101;AMR_AF=0.1282;AFR_AF=0.1936;EUR_AF=0.2058;SAS_AF=0.1196;AA=A|||;VT=SNP
15	85420363	rs11629950	G	A	100	PASS	AC=656;AF=0.13099;AN=5008;NS=2504;DP=20024;EAS_AF=0.0546;AMR_AF=0.0778;AFR_AF=0.2474;EUR_AF=0.1252;SAS_AF=0.0961;AA=G|||;VT=SNP
15	85420507	rs77437085	C	A	100	PASS	AC=400;AF=0.0798722;AN=5008;NS=2504;DP=20849;EAS_AF=0.1062;AMR_AF=0.0951;AFR_AF=0.1127;EUR_AF=0.0646;SAS_AF=0.0133;AA=C|||;VT=SNP
15	85421248	rs11631301	G	A	100	PASS	AC=175;AF=0.0349441;AN=5008;NS=2504;DP=17581;EAS_AF=0.0536;AMR_AF=0.0216;AFR_AF=0.025;EUR_AF=0.0427;SAS_AF=0.0307;AA=G|||;VT=SNP
15	85421283	rs111765629	A	T	100	PASS	AC=405;AF=0.0808706;AN=5008;NS=2504;DP=17041;EAS_AF=0.1101;AMR_AF=0.0951;AFR_AF=0.1135;EUR_AF=0.0646;SAS_AF=0.0133;AA=A|||;VT=SNP
15	85421834	rs76109651	T	G	100	PASS	AC=431;AF=0.0860623;AN=5008;NS=2504;DP=18884;EAS_AF=0.1141;AMR_AF=0.0965;AFR_AF=0.1241;EUR_AF=0.0656;SAS_AF=0.0194;AA=T|||;VT=SNP
15	85423183	rs12912222	C	T	100	PASS	AC=552;AF=0.110224;AN=5008;NS=2504;DP=17452;EAS_AF=0.1012;AMR_AF=0.1138;AFR_AF=0.0129;EUR_AF=0.2465;SAS_AF=0.1084;AA=C|||;VT=SNP
15	85423553	rs11631158	A	G	100	PASS	AC=2939;AF=0.586861;AN=5008;NS=2504;DP=16464;EAS_AF=0.6478;AMR_AF=0.5461;AFR_AF=0.6558;EUR_AF=0.4235;SAS_AF=0.6278;AA=A|||;VT=SNP
15	85423857	rs12917054	C	T	100	PASS	AC=621;AF=0.124002;AN=5008;NS=2504;DP=16787;EAS_AF=0.1419;AMR_AF=0.2003;AFR_AF=0.0121;EUR_AF=0.2207;SAS_AF=0.1033;AA=C|||;VT=SNP
15	85423879	rs12441036	G	A	100	PASS	AC=1750;AF=0.349441;AN=5008;NS=2504;DP=16763;EAS_AF=0.2986;AMR_AF=0.4337;AFR_AF=0.1989;EUR_AF=0.3449;SAS_AF=0.5501;AA=G|||;VT=SNP
15	85423905	rs149375237	C	T	100	PASS	AC=32;AF=0.00638978;AN=5008;NS=2504;DP=18261;EAS_AF=0;AMR_AF=0.0029;AFR_AF=0.0008;EUR_AF=0.0159;SAS_AF=0.0133;AA=C|||;VT=SNP
15	85423958	rs11073778	C	T	100	PASS	AC=233;AF=0.0465256;AN=5008;NS=2504;DP=18391;EAS_AF=0.0575;AMR_AF=0.0303;AFR_AF=0.056;EUR_AF=0.0447;SAS_AF=0.0358;AA=C|||;VT=SNP
15	85424331	rs11629531	C	T	100	PASS	AC=158;AF=0.0315495;AN=5008;NS=2504;DP=20203;EAS_AF=0.0625;AMR_AF=0.0231;AFR_AF=0.0023;EUR_AF=0.0398;SAS_AF=0.0368;AA=C|||;VT=SNP
15	85424421	rs12592661	T	G	100	PASS	AC=1024;AF=0.204473;AN=5008;NS=2504;DP=21596;EAS_AF=0.3849;AMR_AF=0.0764;AFR_AF=0.2564;EUR_AF=0.0905;SAS_AF=0.1564;AA=G|||;VT=SNP
15	85424630	rs60380117	A	G	100	PASS	AC=665;AF=0.132788;AN=5008;NS=2504;DP=20928;EAS_AF=0.0962;AMR_AF=0.1182;AFR_AF=0.1543;EUR_AF=0.1551;SAS_AF=0.1288;AA=A|||;VT=SNP
15	85424885	rs72753078	G	A	100	PASS	AC=648;AF=0.129393;AN=5008;NS=2504;DP=20960;EAS_AF=0.0962;AMR_AF=0.1182;AFR_AF=0.146;EUR_AF=0.1551;SAS_AF=0.1227;AA=G|||;VT=SNP
15	85425097	rs12917429	G	T	100	PASS	AC=607;AF=0.121206;AN=5008;NS=2504;DP=21135;EAS_AF=0.1181;AMR_AF=0.1974;AFR_AF=0.0113;EUR_AF=0.2157;SAS_AF=0.1217;AA=G|||;VT=SNP
15	85425306	rs146662153	C	T	100	PASS	AC=58;AF=0.0115815;AN=5008;NS=2504;DP=19810;EAS_AF=0.0069;AMR_AF=0.0187;AFR_AF=0.0182;EUR_AF=0.0139;SAS_AF=0;AA=C|||;VT=SNP
15	85425468	rs12906879	T	C	100	PASS	AC=1481;AF=0.295727;AN=5008;NS=2504;DP=20083;EAS_AF=0.5317;AMR_AF=0.2651;AFR_AF=0.1339;EUR_AF=0.3121;SAS_AF=0.2761;AA=C|||;VT=SNP
15	85426175	rs58948471	G	A	100	PASS	AC=617;AF=0.123203;AN=5008;NS=2504;DP=16730;EAS_AF=0.0942;AMR_AF=0.111;AFR_AF=0.1415;EUR_AF=0.1511;SAS_AF=0.1084;AA=G|||;VT=SNP
15	85426621	rs896359	T	C	100	PASS	AC=270;AF=0.0539137;AN=5008;NS=2504;DP=18712;EAS_AF=0.0605;AMR_AF=0.0317;AFR_AF=0.0817;EUR_AF=0.0437;SAS_AF=0.0358;AA=T|||;VT=SNP
15	85427670	rs1451537	A	G	100	PASS	AC=246;AF=0.0491214;AN=5008;NS=2504;DP=19462;EAS_AF=0.0605;AMR_AF=0.0288;AFR_AF=0.0666;EUR_AF=0.0417;SAS_AF=0.0358;AA=A|||;VT=SNP
15	85427743	rs60945984	C	T	100	PASS	AC=28;AF=0.00559105;AN=5008;NS=2504;DP=21977;EAS_AF=0.0069;AMR_AF=0.0115;AFR_AF=0;EUR_AF=0.0129;SAS_AF=0;AA=C|||;VT=SNP
15	85428103	rs12910396	C	T	100	PASS	AC=2147;AF=0.428714;AN=5008;NS=2504;DP=20074;EAS_AF=0.3204;AMR_AF=0.3631;AFR_AF=0.6573;EUR_AF=0.4264;SAS_AF=0.2802;AA=T|||;VT=SNP
15	85428178	rs140778834	G	A	100	PASS	AC=29;AF=0.00579073;AN=5008;NS=2504;DP=20053;EAS_AF=0.0069;AMR_AF=0.0115;AFR_AF=0;EUR_AF=0.0139;SAS_AF=0;AA=A|||;VT=SNP
15	85428604	rs73437980	C	G	100	PASS	AC=928;AF=0.185304;AN=5008;NS=2504;DP=18545;EAS_AF=0.2669;AMR_AF=0.0793;AFR_AF=0.3064;EUR_AF=0.0875;SAS_AF=0.1135;AA=c|||;VT=SNP
15	85428650	rs12915107	C	T	100	PASS	AC=2173;AF=0.433906;AN=5008;NS=2504;DP=16917;EAS_AF=0.5268;AMR_AF=0.3804;AFR_AF=0.4667;EUR_AF=0.4453;SAS_AF=0.32;AA=T|||;VT=SNP
15	85428845	rs113028994	A	C	100	PASS	AC=614;AF=0.122604;AN=5008;NS=2504;DP=13653;EAS_AF=0.1111;AMR_AF=0.0922;AFR_AF=0.1717;EUR_AF=0.1143;SAS_AF=0.0982;AA=a|||;VT=SNP
15	85428894	rs143656353	G	A	100	PASS	AC=107;AF=0.0213658;AN=5008;NS=2504;DP=13891;EAS_AF=0.003;AMR_AF=0.0144;AFR_AF=0.0076;EUR_AF=0.0457;SAS_AF=0.0389;AA=g|||;VT=SNP
15	85429312	rs74934947	G	A	100	PASS	AC=161;AF=0.0321486;AN=5008;NS=2504;DP=18587;EAS_AF=0.0079;AMR_AF=0.0144;AFR_AF=0.0976;EUR_AF=0.0139;SAS_AF=0;AA=G|||;VT=SNP
15	85429356	rs12909280	T	G	100	PASS	AC=644;AF=0.128594;AN=5008;NS=2504;DP=19392;EAS_AF=0.1468;AMR_AF=0.2032;AFR_AF=0.0121;EUR_AF=0.2276;SAS_AF=0.1125;AA=T|||;VT=SNP
15	85429541	rs7173860	A	C	100	PASS	AC=2127;AF=0.42472;AN=5008;NS=2504;DP=20880;EAS_AF=0.5258;AMR_AF=0.366;AFR_AF=0.469;EUR_AF=0.4125;SAS_AF=0.3149;AA=C|||;VT=SNP
15	85429608	rs12592396	A	G	100	PASS	AC=4636;AF=0.925719;AN=5008;NS=2504;DP=19559;EAS_AF=0.9425;AMR_AF=0.9611;AFR_AF=0.8404;EUR_AF=0.9583;SAS_AF=0.9652;AA=G|||;VT=SNP
15	85430370	rs149866107	T	C	100	PASS	AC=30;AF=0.00599042;AN=5008;NS=2504;DP=22894;EAS_AF=0.0079;AMR_AF=0.0115;AFR_AF=0;EUR_AF=0.0139;SAS_AF=0;AA=T|||;VT=SNP
15	85430648	rs117178003	C	T	100	PASS	AC=31;AF=0.0061901;AN=5008;NS=2504;DP=18012;EAS_AF=0.0079;AMR_AF=0.0115;AFR_AF=0;EUR_AF=0.0149;SAS_AF=0;AA=C|||;VT=SNP
15	85430775	rs3743160	A	G	100	PASS	AC=1134;AF=0.226438;AN=5008;NS=2504;DP=18348;EAS_AF=0.2192;AMR_AF=0.3718;AFR_AF=0.0166;EUR_AF=0.2624;SAS_AF=0.3773;AA=A|||;VT=SNP
15	85430805	rs76138273	G	C	100	PASS	AC=291;AF=0.058107;AN=5008;NS=2504;DP=18222;EAS_AF=0;AMR_AF=0.0965;AFR_AF=0.0091;EUR_AF=0.174;SAS_AF=0.0378;AA=G|||;VT=SNP
15	85430838	rs3743161	G	T	100	PASS	AC=678;AF=0.135383;AN=5008;NS=2504;DP=17834;EAS_AF=0.1429;AMR_AF=0.2061;AFR_AF=0.0454;EUR_AF=0.2266;SAS_AF=0.1053;AA=G|||;VT=SNP
15	85430954	rs8187736	C	T	100	PASS	AC=84;AF=0.0167732;AN=5008;NS=2504;DP=18615;EAS_AF=0;AMR_AF=0.0346;AFR_AF=0.0015;EUR_AF=0.0527;SAS_AF=0.0051;AA=C|||;VT=SNP
15	85430969	rs3743162	C	T	100	PASS	AC=634;AF=0.126597;AN=5008;NS=2504;DP=19218;EAS_AF=0.1448;AMR_AF=0.2046;AFR_AF=0.0121;EUR_AF=0.2256;SAS_AF=0.1053;AA=C|||;VT=SNP
15	85431144	rs12442557	G	A	100	PASS	AC=634;AF=0.126597;AN=5008;NS=2504;DP=17849;EAS_AF=0.1458;AMR_AF=0.2046;AFR_AF=0.0129;EUR_AF=0.2266;SAS_AF=0.1022;AA=G|||;VT=SNP
15	85431428	rs80147108	G	T	100	PASS	AC=104;AF=0.0207668;AN=5008;NS=2504;DP=18684;EAS_AF=0;AMR_AF=0.036;AFR_AF=0.0053;EUR_AF=0.0626;SAS_AF=0.0092;AA=G|||;VT=SNP
15	85431566	rs34886124	C	T	100	PASS	AC=650;AF=0.129792;AN=5008;NS=2504;DP=17825;EAS_AF=0.1617;AMR_AF=0.2075;AFR_AF=0.0121;EUR_AF=0.2217;SAS_AF=0.1063;AA=C|||;VT=SNP
15	85431667	rs7164325	A	C	100	PASS	AC=3456;AF=0.690096;AN=5008;NS=2504;DP=17291;EAS_AF=0.8006;AMR_AF=0.6455;AFR_AF=0.6293;EUR_AF=0.5636;SAS_AF=0.82;AA=A|||;VT=SNP
15	85431934	rs17215920	A	C	100	PASS	AC=30;AF=0.00599042;AN=5008;NS=2504;DP=16997;EAS_AF=0.0079;AMR_AF=0.0115;AFR_AF=0;EUR_AF=0.0139;SAS_AF=0;AA=A|||;VT=SNP
15	85431960	rs17215899	G	A	100	PASS	AC=41;AF=0.0081869;AN=5008;NS=2504;DP=16396;EAS_AF=0;AMR_AF=0.0115;AFR_AF=0.0008;EUR_AF=0.0229;SAS_AF=0.0092;AA=G|||;VT=SNP
15	85432030	rs17222302	T	C	100	PASS	AC=37;AF=0.00738818;AN=5008;NS=2504;DP=16707;EAS_AF=0.0079;AMR_AF=0.0115;AFR_AF=0.0045;EUR_AF=0.0149;SAS_AF=0;AA=T|||;VT=SNP;EX_TARGET
15	85432117	rs8187746	G	A	100	PASS	AC=61;AF=0.0121805;AN=5008;NS=2504;DP=17243;EAS_AF=0;AMR_AF=0.0115;AFR_AF=0.0015;EUR_AF=0.0298;SAS_AF=0.0215;AA=G|||;VT=SNP
15	85432233	rs34130645	C	T	100	PASS	AC=754;AF=0.150559;AN=5008;NS=2504;DP=18951;EAS_AF=0.1468;AMR_AF=0.196;AFR_AF=0.1301;EUR_AF=0.1978;SAS_AF=0.1012;AA=C|||;VT=SNP
15	85432376	rs144549816	C	G	100	PASS	AC=29;AF=0.00579073;AN=5008;NS=2504;DP=17248;EAS_AF=0.0069;AMR_AF=0.0115;AFR_AF=0;EUR_AF=0.0139;SAS_AF=0;AA=C|||;VT=SNP
15	85432793	rs35280494	G	A	100	PASS	AC=218;AF=0.0435304;AN=5008;NS=2504;DP=15409;EAS_AF=0.0278;AMR_AF=0.0562;AFR_AF=0.0061;EUR_AF=0.0964;SAS_AF=0.047;AA=G|||;VT=SNP
15	85432880	rs10852100	C	T	100	PASS	AC=3569;AF=0.71266;AN=5008;NS=2504;DP=15766;EAS_AF=0.7302;AMR_AF=0.719;AFR_AF=0.6679;EUR_AF=0.671;SAS_AF=0.7935;AA=t|||;VT=SNP
15	85433458	rs35867121	G	A	100	PASS	AC=554;AF=0.110623;AN=5008;NS=2504;DP=18970;EAS_AF=0.1518;AMR_AF=0.183;AFR_AF=0.0098;EUR_AF=0.1829;SAS_AF=0.0787;AA=G|||;VT=SNP
15	85434859	rs76469708	C	T	100	PASS	AC=29;AF=0.00579073;AN=5008;NS=2504;DP=19701;EAS_AF=0;AMR_AF=0.0115;AFR_AF=0.0053;EUR_AF=0.0139;SAS_AF=0;AA=C|||;VT=SNP
15	85435076	rs7182385	G	A	100	PASS	AC=1305;AF=0.260583;AN=5008;NS=2504;DP=20471;EAS_AF=0.124;AMR_AF=0.3285;AFR_AF=0.2322;EUR_AF=0.4175;SAS_AF=0.2301;AA=G|||;VT=SNP
15	85435194	rs12148896	G	A	100	PASS	AC=2895;AF=0.578075;AN=5008;NS=2504;DP=15965;EAS_AF=0.7044;AMR_AF=0.5677;AFR_AF=0.4743;EUR_AF=0.5;SAS_AF=0.6759;AA=G|||;VT=SNP
15	85435868	rs3825876	G	A	100	PASS	AC=1254;AF=0.250399;AN=5008;NS=2504;DP=21271;EAS_AF=0.126;AMR_AF=0.3271;AFR_AF=0.1921;EUR_AF=0.4185;SAS_AF=0.2301;AA=G|||;VT=SNP
15	85435986	rs7342686	C	T	100	PASS	AC=1430;AF=0.285543;AN=5008;NS=2504;DP=17391;EAS_AF=0.126;AMR_AF=0.3357;AFR_AF=0.3192;EUR_AF=0.4205;SAS_AF=0.2301;AA=T|||;VT=SNP
15	85436109	rs7342687	C	G	100	PASS	AC=770;AF=0.153754;AN=5008;NS=2504;DP=17407;EAS_AF=0.0546;AMR_AF=0.1282;AFR_AF=0.2186;EUR_AF=0.2087;SAS_AF=0.1299;AA=C|||;VT=SNP
15	85436577	rs55832004	G	A	100	PASS	AC=33;AF=0.00658946;AN=5008;NS=2504;DP=14625;EAS_AF=0;AMR_AF=0.0101;AFR_AF=0.0023;EUR_AF=0.0139;SAS_AF=0.0092;AA=G|||;VT=SNP
15	85436616	rs11856397	C	T	100	PASS	AC=345;AF=0.0688898;AN=5008;NS=2504;DP=16512;EAS_AF=0.1329;AMR_AF=0.0663;AFR_AF=0.034;EUR_AF=0.0497;SAS_AF=0.0716;AA=c|||;VT=SNP
15	85437093	rs2007154	T	G	100	PASS	AC=4815;AF=0.961462;AN=5008;NS=2504;DP=17737;EAS_AF=0.9405;AMR_AF=0.9899;AFR_AF=0.9448;EUR_AF=0.9712;SAS_AF=0.9755;AA=G|||;VT=SNP
15	85437229	rs77546182	C	T	100	PASS	AC=143;AF=0.0285543;AN=5008;NS=2504;DP=19728;EAS_AF=0;AMR_AF=0.0403;AFR_AF=0.0038;EUR_AF=0.0885;SAS_AF=0.0215;AA=C|||;VT=SNP
15	85437286	rs8037320	A	G	100	PASS	AC=2146;AF=0.428514;AN=5008;NS=2504;DP=18787;EAS_AF=0.246;AMR_AF=0.4452;AFR_AF=0.5514;EUR_AF=0.5298;SAS_AF=0.3344;AA=G|||;VT=SNP
15	85437340	rs3899704	C	T	100	PASS	AC=1595;AF=0.31849;AN=5008;NS=2504;DP=17551;EAS_AF=0.125;AMR_AF=0.3401;AFR_AF=0.438;EUR_AF=0.4235;SAS_AF=0.2331;AA=C|||;VT=SNP
15	85437352	rs8029287	C	T	100	PASS	AC=2146;AF=0.428514;AN=5008;NS=2504;DP=17421;EAS_AF=0.251;AMR_AF=0.4424;AFR_AF=0.5514;EUR_AF=0.5268;SAS_AF=0.3344;AA=C|||;VT=SNP
15	85437378	rs112443887	G	A	100	PASS	AC=432;AF=0.086262;AN=5008;NS=2504;DP=16647;EAS_AF=0.125;AMR_AF=0.072;AFR_AF=0.1029;EUR_AF=0.0487;SAS_AF=0.0726;AA=g|||;VT=SNP
15	85437379	rs79753856	G	A	100	PASS	AC=2424;AF=0.484026;AN=5008;NS=2504;DP=16668;EAS_AF=0.6925;AMR_AF=0.5202;AFR_AF=0.2171;EUR_AF=0.4443;SAS_AF=0.6452;AA=G|||;VT=SNP
15	85437761	rs1545472	G	A	100	PASS	AC=2707;AF=0.540535;AN=5008;NS=2504;DP=19269;EAS_AF=0.7431;AMR_AF=0.4683;AFR_AF=0.3192;EUR_AF=0.4841;SAS_AF=0.7403;AA=G|||;VT=SNP
15	85437812	rs62020865	G	A	100	PASS	AC=370;AF=0.0738818;AN=5008;NS=2504;DP=18652;EAS_AF=0.0685;AMR_AF=0.1369;AFR_AF=0.0076;EUR_AF=0.1083;SAS_AF=0.089;AA=A|||;VT=SNP
15	85437979	rs1545471	C	A	100	PASS	AC=2230;AF=0.445288;AN=5008;NS=2504;DP=22166;EAS_AF=0.7123;AMR_AF=0.438;AFR_AF=0.1581;EUR_AF=0.3598;SAS_AF=0.6513;AA=C|||;VT=SNP
15	85438117	rs61602610	G	A	100	PASS	AC=593;AF=0.118411;AN=5008;NS=2504;DP=17516;EAS_AF=0.122;AMR_AF=0.17;AFR_AF=0.0651;EUR_AF=0.1849;SAS_AF=0.0818;AA=G|||;VT=SNP;EX_TARGET
15	85438118	rs7166433	T	G	100	PASS	AC=1984;AF=0.396166;AN=5008;NS=2504;DP=17453;EAS_AF=0.2192;AMR_AF=0.4942;AFR_AF=0.4357;EUR_AF=0.5666;SAS_AF=0.2802;AA=G|||;VT=SNP;EX_TARGET
15	85438132	rs7166440	T	C	100	PASS	AC=221;AF=0.0441294;AN=5008;NS=2504;DP=17117;EAS_AF=0.001;AMR_AF=0.0375;AFR_AF=0.0885;EUR_AF=0.0497;SAS_AF=0.0276;AA=T|||;VT=SNP;EX_TARGET
15	85438397	rs8187753	A	C	100	PASS	AC=2262;AF=0.451677;AN=5008;NS=2504;DP=17893;EAS_AF=0.6815;AMR_AF=0.4524;AFR_AF=0.1861;EUR_AF=0.3698;SAS_AF=0.6575;AA=A|||;VT=SNP
15	85438569	rs117958023	T	C	100	PASS	AC=21;AF=0.00419329;AN=5008;NS=2504;DP=19276;EAS_AF=0;AMR_AF=0.0043;AFR_AF=0;EUR_AF=0.0169;SAS_AF=0.001;AA=T|||;VT=SNP;EX_TARGET
15	85439048	rs114714246	A	G	100	PASS	AC=134;AF=0.0267572;AN=5008;NS=2504;DP=15159;EAS_AF=0;AMR_AF=0.013;AFR_AF=0.0219;EUR_AF=0.0258;SAS_AF=0.0716;AA=A|||;VT=SNP
15	85439313	rs35160698	C	T	100	PASS	AC=357;AF=0.0712859;AN=5008;NS=2504;DP=18803;EAS_AF=0.0665;AMR_AF=0.1398;AFR_AF=0.0053;EUR_AF=0.1133;SAS_AF=0.0736;AA=C|||;VT=SNP
15	85439799	rs12900152	C	T	100	PASS	AC=374;AF=0.0746805;AN=5008;NS=2504;DP=17739;EAS_AF=0.0714;AMR_AF=0.1398;AFR_AF=0.0061;EUR_AF=0.1133;SAS_AF=0.0849;AA=C|||;VT=SNP
15	85439826	rs2343679	T	C	100	PASS	AC=3973;AF=0.793331;AN=5008;NS=2504;DP=17437;EAS_AF=0.8948;AMR_AF=0.7695;AFR_AF=0.7829;EUR_AF=0.6521;SAS_AF=0.865;AA=C|||;VT=SNP
15	85440001	rs12900488	C	G	100	PASS	AC=391;AF=0.0780751;AN=5008;NS=2504;DP=19952;EAS_AF=0.0724;AMR_AF=0.1441;AFR_AF=0.0068;EUR_AF=0.1252;SAS_AF=0.0849;AA=C|||;VT=SNP
15	85440291	rs77705189	T	C	100	PASS	AC=331;AF=0.0660942;AN=5008;NS=2504;DP=18007;EAS_AF=0.001;AMR_AF=0.0807;AFR_AF=0.0635;EUR_AF=0.1481;SAS_AF=0.0419;AA=T|||;VT=SNP
15	85440486	rs62020867	A	T	100	PASS	AC=815;AF=0.16274;AN=5008;NS=2504;DP=13900;EAS_AF=0.0308;AMR_AF=0.2075;AFR_AF=0.1755;EUR_AF=0.2942;SAS_AF=0.1145;AA=A|||;VT=SNP
15	85440639	rs12913070	A	C	100	PASS	AC=391;AF=0.0780751;AN=5008;NS=2504;DP=17968;EAS_AF=0.0724;AMR_AF=0.1441;AFR_AF=0.0068;EUR_AF=0.1252;SAS_AF=0.0849;AA=A|||;VT=SNP
15	85440942	rs12913577	A	G	100	PASS	AC=559;AF=0.111621;AN=5008;NS=2504;DP=20066;EAS_AF=0.0714;AMR_AF=0.1628;AFR_AF=0.1241;EUR_AF=0.1262;SAS_AF=0.0849;AA=A|||;VT=SNP
15	85441001	rs73439904	A	G	100	PASS	AC=586;AF=0.117013;AN=5008;NS=2504;DP=18948;EAS_AF=0.001;AMR_AF=0.0922;AFR_AF=0.2496;EUR_AF=0.1491;SAS_AF=0.0419;AA=a|||;VT=SNP
15	85441113	rs12910245	G	T	100	PASS	AC=390;AF=0.0778754;AN=5008;NS=2504;DP=20258;EAS_AF=0.0714;AMR_AF=0.1441;AFR_AF=0.0068;EUR_AF=0.1252;SAS_AF=0.0849;AA=G|||;VT=SNP
15	85441434	rs72753095	G	A	100	PASS	AC=1458;AF=0.291134;AN=5008;NS=2504;DP=19621;EAS_AF=0.3125;AMR_AF=0.3573;AFR_AF=0.0779;EUR_AF=0.2555;SAS_AF=0.547;AA=G|||;VT=SNP
15	85441481	rs12898884	A	G	100	PASS	AC=390;AF=0.0778754;AN=5008;NS=2504;DP=19625;EAS_AF=0.0714;AMR_AF=0.1441;AFR_AF=0.0068;EUR_AF=0.1252;SAS_AF=0.0849;AA=G|||;VT=SNP
15	85441585	rs12899037	A	G	100	PASS	AC=2172;AF=0.433706;AN=5008;NS=2504;DP=18691;EAS_AF=0.3819;AMR_AF=0.5821;AFR_AF=0.1467;EUR_AF=0.5288;SAS_AF=0.6718;AA=G|||;VT=SNP
15	85441774	rs113705745	C	T	100	PASS	AC=330;AF=0.0658946;AN=5008;NS=2504;DP=13801;EAS_AF=0.001;AMR_AF=0.0807;AFR_AF=0.0635;EUR_AF=0.1471;SAS_AF=0.0419;AA=C|||;VT=SNP
15	85442312	rs12905008	T	A	100	PASS	AC=390;AF=0.0778754;AN=5008;NS=2504;DP=21477;EAS_AF=0.0714;AMR_AF=0.1441;AFR_AF=0.0068;EUR_AF=0.1252;SAS_AF=0.0849;AA=T|||;VT=SNP
15	85442597	rs896363	T	C	100	PASS	AC=1396;AF=0.278754;AN=5008;NS=2504;DP=7637;EAS_AF=0.3085;AMR_AF=0.3501;AFR_AF=0.0764;EUR_AF=0.2366;SAS_AF=0.5143;AA=T|||;VT=SNP
15	85442803	rs56690118	T	C	100	PASS	AC=584;AF=0.116613;AN=5008;NS=2504;DP=19171;EAS_AF=0.001;AMR_AF=0.0922;AFR_AF=0.2489;EUR_AF=0.1481;SAS_AF=0.0419;AA=T|||;VT=SNP
15	85442892	rs59574216	A	G	100	PASS	AC=585;AF=0.116813;AN=5008;NS=2504;DP=19368;EAS_AF=0.001;AMR_AF=0.0937;AFR_AF=0.2489;EUR_AF=0.1481;SAS_AF=0.0419;AA=A|||;VT=SNP
15	85442942	rs896362	T	C	100	PASS	AC=1730;AF=0.345447;AN=5008;NS=2504;DP=19073;EAS_AF=0.3095;AMR_AF=0.4323;AFR_AF=0.1422;EUR_AF=0.3837;SAS_AF=0.5562;AA=T|||;VT=SNP
15	85443269	rs140675912	C	T	100	PASS	AC=45;AF=0.00898562;AN=5008;NS=2504;DP=14284;EAS_AF=0;AMR_AF=0.013;AFR_AF=0;EUR_AF=0.0338;SAS_AF=0.002;AA=C|||;VT=SNP
15	85443392	rs4410049	A	G	100	PASS	AC=1763;AF=0.352037;AN=5008;NS=2504;DP=13341;EAS_AF=0.379;AMR_AF=0.4914;AFR_AF=0.0696;EUR_AF=0.3608;SAS_AF=0.5982;AA=A|||;VT=SNP
15	85443510	rs71408844	G	A	100	PASS	AC=386;AF=0.0770767;AN=5008;NS=2504;DP=13532;EAS_AF=0.0714;AMR_AF=0.1398;AFR_AF=0.0068;EUR_AF=0.1243;SAS_AF=0.0849;AA=G|||;VT=SNP
15	85444314	rs55986826	G	A	100	PASS	AC=1382;AF=0.275958;AN=5008;NS=2504;DP=17355;EAS_AF=0.3075;AMR_AF=0.3501;AFR_AF=0.0673;EUR_AF=0.2366;SAS_AF=0.5133;AA=G|||;VT=SNP
15	85444390	rs62020869	C	T	100	PASS	AC=816;AF=0.162939;AN=5008;NS=2504;DP=18820;EAS_AF=0.0347;AMR_AF=0.2075;AFR_AF=0.1717;EUR_AF=0.2952;SAS_AF=0.1155;AA=C|||;VT=SNP
15	85444694	rs4644833	T	C	100	PASS	AC=1791;AF=0.357628;AN=5008;NS=2504;DP=17343;EAS_AF=0.378;AMR_AF=0.4914;AFR_AF=0.0915;EUR_AF=0.3608;SAS_AF=0.5982;AA=C|||;VT=SNP
15	85444707	rs113290493	T	G	100	PASS	AC=577;AF=0.115216;AN=5008;NS=2504;DP=17637;EAS_AF=0.001;AMR_AF=0.0937;AFR_AF=0.2443;EUR_AF=0.1461;SAS_AF=0.0419;AA=T|||;VT=SNP
15	85444930	rs4248927	G	A	100	PASS	AC=4739;AF=0.946286;AN=5008;NS=2504;DP=19111;EAS_AF=0.9276;AMR_AF=0.9914;AFR_AF=0.8933;EUR_AF=0.9722;SAS_AF=0.9785;AA=A|||;VT=SNP
15	85445150	rs4842997	C	T	100	PASS	AC=2173;AF=0.433906;AN=5008;NS=2504;DP=17678;EAS_AF=0.3075;AMR_AF=0.4654;AFR_AF=0.4637;EUR_AF=0.3837;SAS_AF=0.5532;AA=C|||;VT=SNP
15	85445162	rs4842998	C	T	100	PASS	AC=1795;AF=0.358427;AN=5008;NS=2504;DP=17589;EAS_AF=0.378;AMR_AF=0.4928;AFR_AF=0.0953;EUR_AF=0.3608;SAS_AF=0.5961;AA=C|||;VT=SNP
15	85445317	rs35876677	C	T	100	PASS	AC=79;AF=0.0157748;AN=5008;NS=2504;DP=17036;EAS_AF=0.001;AMR_AF=0.0245;AFR_AF=0.0023;EUR_AF=0.0368;SAS_AF=0.0215;AA=C|||;VT=SNP
15	85445432	rs11631884	A	G	100	PASS	AC=2710;AF=0.541134;AN=5008;NS=2504;DP=15170;EAS_AF=0.7639;AMR_AF=0.6182;AFR_AF=0.2027;EUR_AF=0.498;SAS_AF=0.7587;AA=G|||;VT=SNP
15	85445634	rs6496504	C	G	100	PASS	AC=1474;AF=0.294329;AN=5008;NS=2504;DP=14565;EAS_AF=0.3879;AMR_AF=0.2176;AFR_AF=0.3351;EUR_AF=0.2843;SAS_AF=0.2076;AA=C|||;VT=SNP
15	85445744	rs79787553	G	C	100	PASS	AC=382;AF=0.076278;AN=5008;NS=2504;DP=15348;EAS_AF=0;AMR_AF=0.0879;AFR_AF=0.1157;EUR_AF=0.1382;SAS_AF=0.0297;AA=G|||;VT=SNP
15	85445768	rs12907945	G	A	100	PASS	AC=390;AF=0.0778754;AN=5008;NS=2504;DP=16770;EAS_AF=0.0714;AMR_AF=0.1412;AFR_AF=0.0091;EUR_AF=0.1243;SAS_AF=0.0849;AA=G|||;VT=SNP
15	85445814	rs12101446	C	T	100	PASS	AC=855;AF=0.170727;AN=5008;NS=2504;DP=18830;EAS_AF=0.0347;AMR_AF=0.2075;AFR_AF=0.2005;EUR_AF=0.2962;SAS_AF=0.1155;AA=C|||;VT=SNP
15	85445943	rs7177644	A	G	100	PASS	AC=1374;AF=0.274361;AN=5008;NS=2504;DP=17865;EAS_AF=0.3065;AMR_AF=0.3501;AFR_AF=0.0635;EUR_AF=0.2356;SAS_AF=0.5123;AA=A|||;VT=SNP
15	85446353	rs4842999	T	C	100	PASS	AC=3396;AF=0.678115;AN=5008;NS=2504;DP=22257;EAS_AF=0.8909;AMR_AF=0.7349;AFR_AF=0.4251;EUR_AF=0.6183;SAS_AF=0.8221;AA=C|||;VT=SNP
15	85446382	rs4843000	A	T	100	PASS	AC=1771;AF=0.353634;AN=5008;NS=2504;DP=21455;EAS_AF=0.379;AMR_AF=0.4899;AFR_AF=0.0787;EUR_AF=0.3598;SAS_AF=0.5961;AA=A|||;VT=SNP
15	85446616	rs72754904	T	C	100	PASS	AC=1808;AF=0.361022;AN=5008;NS=2504;DP=22752;EAS_AF=0.4345;AMR_AF=0.3948;AFR_AF=0.2141;EUR_AF=0.2495;SAS_AF=0.5746;AA=T|||;VT=SNP
15	85446666	rs12913378	G	A	100	PASS	AC=4821;AF=0.96266;AN=5008;NS=2504;DP=23927;EAS_AF=0.9276;AMR_AF=0.9928;AFR_AF=0.9546;EUR_AF=0.9722;SAS_AF=0.9785;AA=A|||;VT=SNP
15	85447060	rs11634491	A	G	100	PASS	AC=1991;AF=0.397564;AN=5008;NS=2504;DP=22816;EAS_AF=0.375;AMR_AF=0.5115;AFR_AF=0.211;EUR_AF=0.3857;SAS_AF=0.6043;AA=G|||;VT=SNP
15	85447079	rs12914194	G	A	100	PASS	AC=381;AF=0.0760783;AN=5008;NS=2504;DP=22590;EAS_AF=0.0685;AMR_AF=0.1383;AFR_AF=0.0068;EUR_AF=0.1243;SAS_AF=0.0838;AA=G|||;VT=SNP
15	85447220	rs1545470	C	T	100	PASS	AC=875;AF=0.17472;AN=5008;NS=2504;DP=19371;EAS_AF=0.129;AMR_AF=0.1527;AFR_AF=0.2262;EUR_AF=0.2127;SAS_AF=0.1288;AA=C|||;VT=SNP
15	85447431	rs2290272	G	A	100	PASS	AC=1919;AF=0.383187;AN=5008;NS=2504;DP=20264;EAS_AF=0.375;AMR_AF=0.5058;AFR_AF=0.1914;EUR_AF=0.3638;SAS_AF=0.5838;AA=A|||;VT=SNP;EX_TARGET
15	85447434	rs45523532	G	T	100	PASS	AC=41;AF=0.0081869;AN=5008;NS=2504;DP=20276;EAS_AF=0.001;AMR_AF=0.013;AFR_AF=0.0129;EUR_AF=0.0139;SAS_AF=0;AA=G|||;VT=SNP;EX_TARGET
15	85447635	rs2290271	A	C	100	PASS	AC=2195;AF=0.438299;AN=5008;NS=2504;DP=18828;EAS_AF=0.375;AMR_AF=0.5187;AFR_AF=0.388;EUR_AF=0.3618;SAS_AF=0.593;AA=C|||;VT=SNP
15	85447805	rs8040847	C	T	100	PASS	AC=2192;AF=0.4377;AN=5008;NS=2504;DP=19738;EAS_AF=0.375;AMR_AF=0.5187;AFR_AF=0.3858;EUR_AF=0.3618;SAS_AF=0.593;AA=T|||;VT=SNP
15	85448090	rs142116008	C	T	100	PASS	AC=64;AF=0.0127796;AN=5008;NS=2504;DP=19638;EAS_AF=0;AMR_AF=0.0115;AFR_AF=0.0008;EUR_AF=0.0219;SAS_AF=0.0337;AA=C|||;VT=SNP
15	85448132	rs72754907	T	C	100	PASS	AC=104;AF=0.0207668;AN=5008;NS=2504;DP=19675;EAS_AF=0;AMR_AF=0.0288;AFR_AF=0.003;EUR_AF=0.0517;SAS_AF=0.0286;AA=T|||;VT=SNP
15	85448502	rs8033895	A	G	100	PASS	AC=885;AF=0.176717;AN=5008;NS=2504;DP=19503;EAS_AF=0.13;AMR_AF=0.1527;AFR_AF=0.2322;EUR_AF=0.2127;SAS_AF=0.1299;AA=G|||;VT=SNP
15	85448684	rs2290270	G	C	100	PASS	AC=2701;AF=0.539337;AN=5008;NS=2504;DP=17425;EAS_AF=0.4385;AMR_AF=0.5331;AFR_AF=0.6135;EUR_AF=0.4503;SAS_AF=0.6391;AA=C|||;VT=SNP
15	85448875	rs8187758	C	A	100	PASS	AC=1505;AF=0.300519;AN=5008;NS=2504;DP=16768;EAS_AF=0.3075;AMR_AF=0.3646;AFR_AF=0.1573;EUR_AF=0.2366;SAS_AF=0.5072;AA=C|||;VT=SNP;EX_TARGET
15	85448906	rs2290269	C	T	100	PASS	AC=1739;AF=0.347244;AN=5008;NS=2504;DP=15461;EAS_AF=0.4206;AMR_AF=0.3213;AFR_AF=0.3336;EUR_AF=0.3986;SAS_AF=0.2556;AA=C|||;VT=SNP
15	85448992	rs67047009	G	T	100	PASS	AC=1810;AF=0.361422;AN=5008;NS=2504;DP=13567;EAS_AF=0.3075;AMR_AF=0.379;AFR_AF=0.3782;EUR_AF=0.2376;SAS_AF=0.5092;AA=G|||;VT=SNP
15	85449017	rs12905463	G	A	100	PASS	AC=381;AF=0.0760783;AN=5008;NS=2504;DP=12949;EAS_AF=0.0685;AMR_AF=0.1383;AFR_AF=0.0068;EUR_AF=0.1243;SAS_AF=0.0838;AA=G|||;VT=SNP
15	85449043	rs11073794	A	G	100	PASS	AC=3081;AF=0.615216;AN=5008;NS=2504;DP=12932;EAS_AF=0.5069;AMR_AF=0.6729;AFR_AF=0.6195;EUR_AF=0.5736;SAS_AF=0.7229;AA=G|||;VT=SNP
15	85449072	rs4247408	T	C	100	PASS	AC=3038;AF=0.606629;AN=5008;NS=2504;DP=15382;EAS_AF=0.5069;AMR_AF=0.67;AFR_AF=0.5885;EUR_AF=0.5736;SAS_AF=0.7229;AA=C|||;VT=SNP
15	85449324	rs2004742	T	C	100	PASS	AC=3080;AF=0.615016;AN=5008;NS=2504;DP=15809;EAS_AF=0.5069;AMR_AF=0.6715;AFR_AF=0.6195;EUR_AF=0.5736;SAS_AF=0.7229;AA=C|||;VT=SNP
15	85449397	rs12901949	C	G	100	PASS	AC=1265;AF=0.252596;AN=5008;NS=2504;DP=15495;EAS_AF=0.1994;AMR_AF=0.2911;AFR_AF=0.2383;EUR_AF=0.336;SAS_AF=0.2137;AA=C|||;VT=SNP
15	85449583	rs4076648	T	C	100	PASS	AC=2697;AF=0.538538;AN=5008;NS=2504;DP=18767;EAS_AF=0.4375;AMR_AF=0.5331;AFR_AF=0.612;EUR_AF=0.4493;SAS_AF=0.6391;AA=C|||;VT=SNP
15	85449629	rs62021369	G	C	100	PASS	AC=3080;AF=0.615016;AN=5008;NS=2504;DP=18899;EAS_AF=0.5069;AMR_AF=0.6715;AFR_AF=0.6195;EUR_AF=0.5736;SAS_AF=0.7229;AA=C|||;VT=SNP
15	85449712	rs66772726	C	T	100	PASS	AC=1808;AF=0.361022;AN=5008;NS=2504;DP=19127;EAS_AF=0.3075;AMR_AF=0.379;AFR_AF=0.3752;EUR_AF=0.2396;SAS_AF=0.5092;AA=C|||;VT=SNP
15	85449872	rs34001839	C	T	100	PASS	AC=1806;AF=0.360623;AN=5008;NS=2504;DP=13640;EAS_AF=0.3065;AMR_AF=0.379;AFR_AF=0.3797;EUR_AF=0.2376;SAS_AF=0.5041;AA=C|||;VT=SNP
15	85449925	rs4038083	G	T	100	PASS	AC=1574;AF=0.314297;AN=5008;NS=2504;DP=14742;EAS_AF=0.4206;AMR_AF=0.3141;AFR_AF=0.2126;EUR_AF=0.3986;SAS_AF=0.2556;AA=G|||;VT=SNP
15	85449947	rs113083375	T	G	100	PASS	AC=73;AF=0.0145767;AN=5008;NS=2504;DP=15403;EAS_AF=0;AMR_AF=0.0317;AFR_AF=0.0015;EUR_AF=0.0437;SAS_AF=0.0051;AA=T|||;VT=SNP
15	85450027	rs117246705	C	G	100	PASS	AC=30;AF=0.00599042;AN=5008;NS=2504;DP=17622;EAS_AF=0;AMR_AF=0.0014;AFR_AF=0;EUR_AF=0.0229;SAS_AF=0.0061;AA=C|||;VT=SNP
15	85450072	rs2343678	T	A	100	PASS	AC=3084;AF=0.615815;AN=5008;NS=2504;DP=19540;EAS_AF=0.5069;AMR_AF=0.6715;AFR_AF=0.6225;EUR_AF=0.5736;SAS_AF=0.7229;AA=G|||;VT=SNP
15	85450181	rs12914991	A	G	100	PASS	AC=1273;AF=0.254193;AN=5008;NS=2504;DP=18496;EAS_AF=0.1994;AMR_AF=0.2911;AFR_AF=0.2413;EUR_AF=0.336;SAS_AF=0.2178;AA=A|||;VT=SNP
15	85450195	rs4468584	G	A	100	PASS	AC=3086;AF=0.616214;AN=5008;NS=2504;DP=18366;EAS_AF=0.5089;AMR_AF=0.6715;AFR_AF=0.6225;EUR_AF=0.5736;SAS_AF=0.7229;AA=A|||;VT=SNP
15	85450214	rs2343677	T	C	100	PASS	AC=3082;AF=0.615415;AN=5008;NS=2504;DP=18196;EAS_AF=0.5079;AMR_AF=0.6715;AFR_AF=0.6203;EUR_AF=0.5736;SAS_AF=0.7229;AA=C|||;VT=SNP
15	85450587	rs56022784	T	G	100	PASS	AC=186;AF=0.0371406;AN=5008;NS=2504;DP=17518;EAS_AF=0;AMR_AF=0.0692;AFR_AF=0.0053;EUR_AF=0.1103;SAS_AF=0.0204;AA=T|||;VT=SNP
15	85450702	rs12911975	C	G	100	PASS	AC=373;AF=0.0744808;AN=5008;NS=2504;DP=16278;EAS_AF=0.0675;AMR_AF=0.134;AFR_AF=0.0076;EUR_AF=0.1213;SAS_AF=0.0818;AA=C|||;VT=SNP
15	85450918	rs4843002	C	A	100	PASS	AC=2697;AF=0.538538;AN=5008;NS=2504;DP=19272;EAS_AF=0.4375;AMR_AF=0.5331;AFR_AF=0.6142;EUR_AF=0.4463;SAS_AF=0.6391;AA=A|||;VT=SNP
15	85450936	rs4843003	A	G	100	PASS	AC=1812;AF=0.361821;AN=5008;NS=2504;DP=20240;EAS_AF=0.3075;AMR_AF=0.3804;AFR_AF=0.379;EUR_AF=0.2376;SAS_AF=0.5092;AA=A|||;VT=SNP
15	85451261	rs4843004	A	T	100	PASS	AC=1337;AF=0.266973;AN=5008;NS=2504;DP=16385;EAS_AF=0.3075;AMR_AF=0.3372;AFR_AF=0.0522;EUR_AF=0.2286;SAS_AF=0.5051;AA=A|||;VT=SNP
15	85451378	rs16974600	C	T	100	PASS	AC=1860;AF=0.371406;AN=5008;NS=2504;DP=16414;EAS_AF=0.3135;AMR_AF=0.3833;AFR_AF=0.3918;EUR_AF=0.2565;SAS_AF=0.5133;AA=C|||;VT=SNP
15	85451852	rs4980349	T	C	100	PASS	AC=1783;AF=0.35603;AN=5008;NS=2504;DP=13501;EAS_AF=0.3095;AMR_AF=0.3761;AFR_AF=0.3616;EUR_AF=0.2376;SAS_AF=0.5041;AA=T|||;VT=SNP
15	85452074	rs138954946	C	T	100	PASS	AC=31;AF=0.0061901;AN=5008;NS=2504;DP=13561;EAS_AF=0.001;AMR_AF=0.0014;AFR_AF=0;EUR_AF=0.0229;SAS_AF=0.0061;AA=C|||;VT=SNP
15	85452095	rs2305365	C	T	100	PASS	AC=1524;AF=0.304313;AN=5008;NS=2504;DP=13607;EAS_AF=0.3075;AMR_AF=0.3617;AFR_AF=0.1755;EUR_AF=0.2356;SAS_AF=0.5051;AA=C|||;VT=SNP
15	85452276	rs58205723	T	C	100	PASS	AC=3225;AF=0.64397;AN=5008;NS=2504;DP=18978;EAS_AF=0.504;AMR_AF=0.6787;AFR_AF=0.7322;EUR_AF=0.5686;SAS_AF=0.7219;AA=C|||;VT=SNP
15	85452309	rs2305363	G	A	100	PASS	AC=1594;AF=0.318291;AN=5008;NS=2504;DP=18416;EAS_AF=0.3085;AMR_AF=0.3775;AFR_AF=0.2088;EUR_AF=0.2495;SAS_AF=0.5051;AA=G|||;VT=SNP
15	85452549	rs148660508	C	T	100	PASS	AC=59;AF=0.0117812;AN=5008;NS=2504;DP=17845;EAS_AF=0;AMR_AF=0.0115;AFR_AF=0.0008;EUR_AF=0.0219;SAS_AF=0.0286;AA=C|||;VT=SNP
15	85452729	rs6496517	T	G	100	PASS	AC=3229;AF=0.644768;AN=5008;NS=2504;DP=20185;EAS_AF=0.504;AMR_AF=0.6772;AFR_AF=0.7345;EUR_AF=0.5686;SAS_AF=0.7239;AA=G|||;VT=SNP
15	85452820	rs12916177	T	G	100	PASS	AC=378;AF=0.0754792;AN=5008;NS=2504;DP=18766;EAS_AF=0.0665;AMR_AF=0.1354;AFR_AF=0.0083;EUR_AF=0.1213;SAS_AF=0.0859;AA=T|||;VT=SNP
15	85453038	rs80130805	C	T	100	PASS	AC=459;AF=0.0916534;AN=5008;NS=2504;DP=19229;EAS_AF=0.125;AMR_AF=0.0533;AFR_AF=0.1218;EUR_AF=0.0477;SAS_AF=0.089;AA=C|||;VT=SNP
15	85453554	rs72754920	T	C	100	PASS	AC=40;AF=0.00798722;AN=5008;NS=2504;DP=19001;EAS_AF=0;AMR_AF=0.0043;AFR_AF=0;EUR_AF=0.0258;SAS_AF=0.0112;AA=T|||;VT=SNP
15	85453697	rs12101889	T	C	100	PASS	AC=1830;AF=0.365415;AN=5008;NS=2504;DP=17608;EAS_AF=0.0685;AMR_AF=0.2925;AFR_AF=0.6195;EUR_AF=0.3519;SAS_AF=0.3937;AA=T|||;VT=SNP
15	85453831	rs113120479	T	C	100	PASS	AC=61;AF=0.0121805;AN=5008;NS=2504;DP=19493;EAS_AF=0.0188;AMR_AF=0.013;AFR_AF=0;EUR_AF=0.0308;SAS_AF=0.002;AA=T|||;VT=SNP
15	85454121	rs11858319	G	C	100	PASS	AC=263;AF=0.052516;AN=5008;NS=2504;DP=18988;EAS_AF=0;AMR_AF=0.0187;AFR_AF=0.177;EUR_AF=0.0159;SAS_AF=0;AA=G|||;VT=SNP
15	85454160	rs12917346	A	G	100	PASS	AC=478;AF=0.0954473;AN=5008;NS=2504;DP=19431;EAS_AF=0.0476;AMR_AF=0.1628;AFR_AF=0.0091;EUR_AF=0.1759;SAS_AF=0.1309;AA=a|||;VT=SNP
15	85454365	rs7403070	C	T	100	PASS	AC=828;AF=0.165335;AN=5008;NS=2504;DP=18147;EAS_AF=0.4077;AMR_AF=0.1153;AFR_AF=0.0734;EUR_AF=0.0934;SAS_AF=0.1493;AA=C|||;VT=SNP
15	85454407	rs12910112	C	A	100	PASS	AC=465;AF=0.0928514;AN=5008;NS=2504;DP=17962;EAS_AF=0.0516;AMR_AF=0.1599;AFR_AF=0.0091;EUR_AF=0.17;SAS_AF=0.1217;AA=C|||;VT=SNP
15	85454543	rs896361	A	G	100	PASS	AC=4190;AF=0.836661;AN=5008;NS=2504;DP=18717;EAS_AF=0.8125;AMR_AF=0.866;AFR_AF=0.7943;EUR_AF=0.8211;SAS_AF=0.9141;AA=G|||;VT=SNP
15	85454617	rs896360	C	G	100	PASS	AC=4088;AF=0.816294;AN=5008;NS=2504;DP=18326;EAS_AF=0.8115;AMR_AF=0.8617;AFR_AF=0.7489;EUR_AF=0.8211;SAS_AF=0.8753;AA=G|||;VT=SNP
15	85454648	rs4980348	T	A	100	PASS	AC=1766;AF=0.352636;AN=5008;NS=2504;DP=18441;EAS_AF=0.4683;AMR_AF=0.3127;AFR_AF=0.3979;EUR_AF=0.2833;SAS_AF=0.272;AA=T|||;VT=SNP
15	85454654	rs4980339	G	A	100	PASS	AC=1768;AF=0.353035;AN=5008;NS=2504;DP=18297;EAS_AF=0.4683;AMR_AF=0.3141;AFR_AF=0.3979;EUR_AF=0.2833;SAS_AF=0.273;AA=A|||;VT=SNP
15	85454657	rs12908708	G	A	100	PASS	AC=508;AF=0.101438;AN=5008;NS=2504;DP=18325;EAS_AF=0.0427;AMR_AF=0.1686;AFR_AF=0.0295;EUR_AF=0.1889;SAS_AF=0.1217;AA=G|||;VT=SNP
15	85454936	rs12912875	A	G	100	PASS	AC=1778;AF=0.355032;AN=5008;NS=2504;DP=15313;EAS_AF=0.4792;AMR_AF=0.3112;AFR_AF=0.4153;EUR_AF=0.2565;SAS_AF=0.2781;AA=A|||;VT=SNP
15	85454959	rs12909213	G	A	100	PASS	AC=407;AF=0.08127;AN=5008;NS=2504;DP=14819;EAS_AF=0.0427;AMR_AF=0.1427;AFR_AF=0.0098;EUR_AF=0.1372;SAS_AF=0.1166;AA=g|||;VT=SNP
15	85455043	rs112397651	C	G	100	PASS	AC=73;AF=0.0145767;AN=5008;NS=2504;DP=12889;EAS_AF=0.0069;AMR_AF=0.0086;AFR_AF=0.0303;EUR_AF=0.0199;SAS_AF=0;AA=c|||;VT=SNP
15	85455272	rs16974612	T	G	100	PASS	AC=1297;AF=0.258986;AN=5008;NS=2504;DP=16719;EAS_AF=0.2808;AMR_AF=0.1844;AFR_AF=0.1006;EUR_AF=0.2475;SAS_AF=0.5153;AA=T|||;VT=SNP
15	85455988	rs12437553	A	G	100	PASS	AC=446;AF=0.0890575;AN=5008;NS=2504;DP=17590;EAS_AF=0.0417;AMR_AF=0.1571;AFR_AF=0.0076;EUR_AF=0.1551;SAS_AF=0.1319;AA=G|||;VT=SNP
15	85455992	rs7162722	A	T	100	PASS	AC=1316;AF=0.26278;AN=5008;NS=2504;DP=17364;EAS_AF=0.2847;AMR_AF=0.1888;AFR_AF=0.1505;EUR_AF=0.2147;SAS_AF=0.4939;AA=A|||;VT=SNP
15	85456078	rs11073802	C	A	100	PASS	AC=1999;AF=0.399161;AN=5008;NS=2504;DP=17928;EAS_AF=0.5893;AMR_AF=0.4553;AFR_AF=0.3404;EUR_AF=0.4404;SAS_AF=0.2004;AA=A|||;VT=SNP
15	85456346	rs11853372	T	G	100	PASS	AC=3781;AF=0.754992;AN=5008;NS=2504;DP=20379;EAS_AF=0.8889;AMR_AF=0.732;AFR_AF=0.6747;EUR_AF=0.67;SAS_AF=0.8292;AA=G|||;VT=SNP
15	85457367	rs2343676	T	G	100	PASS	AC=4202;AF=0.839058;AN=5008;NS=2504;DP=17843;EAS_AF=0.9246;AMR_AF=0.8804;AFR_AF=0.6899;EUR_AF=0.8121;SAS_AF=0.9509;AA=G|||;VT=SNP
15	85457396	rs62021375	G	A	100	PASS	AC=652;AF=0.130192;AN=5008;NS=2504;DP=18381;EAS_AF=0.0397;AMR_AF=0.1859;AFR_AF=0.0189;EUR_AF=0.338;SAS_AF=0.1207;AA=G|||;VT=SNP
15	85457486	rs4318180	C	G	100	PASS	AC=4448;AF=0.888179;AN=5008;NS=2504;DP=19582;EAS_AF=0.9256;AMR_AF=0.9625;AFR_AF=0.702;EUR_AF=0.9563;SAS_AF=0.9785;AA=G|||;VT=SNP
15	85457699	rs57129316	G	A	100	PASS	AC=1313;AF=0.262181;AN=5008;NS=2504;DP=20107;EAS_AF=0.2837;AMR_AF=0.1888;AFR_AF=0.1498;EUR_AF=0.2147;SAS_AF=0.4928;AA=G|||;VT=SNP
15	85457841	rs4980347	A	G	100	PASS	AC=2874;AF=0.573882;AN=5008;NS=2504;DP=19817;EAS_AF=0.6409;AMR_AF=0.6916;AFR_AF=0.5287;EUR_AF=0.5974;SAS_AF=0.4581;AA=G|||;VT=SNP
15	85457975	rs4980346	C	T	100	PASS	AC=1145;AF=0.228634;AN=5008;NS=2504;DP=19615;EAS_AF=0.0536;AMR_AF=0.255;AFR_AF=0.2655;EUR_AF=0.4066;SAS_AF=0.1575;AA=C|||;VT=SNP
15	85457997	rs72754924	C	T	100	PASS	AC=1312;AF=0.261981;AN=5008;NS=2504;DP=19860;EAS_AF=0.2837;AMR_AF=0.1888;AFR_AF=0.149;EUR_AF=0.2147;SAS_AF=0.4928;AA=C|||;VT=SNP
15	85458151	rs7181193	T	C	100	PASS	AC=4782;AF=0.954872;AN=5008;NS=2504;DP=20109;EAS_AF=0.9325;AMR_AF=0.9856;AFR_AF=0.9281;EUR_AF=0.9682;SAS_AF=0.9785;AA=C|||;VT=SNP
15	85458581	rs34644808	G	A	100	PASS	AC=419;AF=0.0836661;AN=5008;NS=2504;DP=19144;EAS_AF=0.0407;AMR_AF=0.1499;AFR_AF=0.0076;EUR_AF=0.1451;SAS_AF=0.1207;AA=G|||;VT=SNP
15	85458599	rs12440771	T	C	100	PASS	AC=1035;AF=0.206669;AN=5008;NS=2504;DP=19506;EAS_AF=0.5427;AMR_AF=0.2738;AFR_AF=0.0605;EUR_AF=0.0447;SAS_AF=0.1769;AA=t|||;VT=SNP
15	85458703	rs55700704	G	C	100	PASS	AC=84;AF=0.0167732;AN=5008;NS=2504;DP=18491;EAS_AF=0;AMR_AF=0.0288;AFR_AF=0.0038;EUR_AF=0.0447;SAS_AF=0.0143;AA=G|||;VT=SNP
15	85458906	rs12438877	C	A	100	PASS	AC=1033;AF=0.20627;AN=5008;NS=2504;DP=18302;EAS_AF=0.5417;AMR_AF=0.2709;AFR_AF=0.062;EUR_AF=0.0447;SAS_AF=0.1759;AA=C|||;VT=SNP
15	85459848	rs12913097	C	G	100	PASS	AC=2582;AF=0.515575;AN=5008;NS=2504;DP=17820;EAS_AF=0.6369;AMR_AF=0.6801;AFR_AF=0.3094;EUR_AF=0.6064;SAS_AF=0.4591;AA=C|||;VT=SNP
15	85460367	rs2343671	G	A	100	PASS	AC=4781;AF=0.954673;AN=5008;NS=2504;DP=17936;EAS_AF=0.9325;AMR_AF=0.9856;AFR_AF=0.9274;EUR_AF=0.9682;SAS_AF=0.9785;AA=A|||;VT=SNP
15	85460736	rs56284711	C	T	100	PASS	AC=1160;AF=0.231629;AN=5008;NS=2504;DP=19727;EAS_AF=0.2887;AMR_AF=0.1859;AFR_AF=0.118;EUR_AF=0.2147;SAS_AF=0.3763;AA=C|||;VT=SNP
15	85460798	rs36057516	C	T	100	PASS	AC=425;AF=0.0848642;AN=5008;NS=2504;DP=20722;EAS_AF=0.0407;AMR_AF=0.1499;AFR_AF=0.0076;EUR_AF=0.1451;SAS_AF=0.1268;AA=C|||;VT=SNP
15	85460890	rs55779208	C	A	100	PASS	AC=1053;AF=0.210264;AN=5008;NS=2504;DP=21626;EAS_AF=0.5446;AMR_AF=0.2752;AFR_AF=0.0809;EUR_AF=0.0447;SAS_AF=0.1646;AA=C|||;VT=SNP
15	85460933	rs8024331	C	A	100	PASS	AC=1049;AF=0.209465;AN=5008;NS=2504;DP=22478;EAS_AF=0.0536;AMR_AF=0.2536;AFR_AF=0.1831;EUR_AF=0.4195;SAS_AF=0.1585;AA=C|||;VT=SNP
15	85461106	rs17536922	G	T	100	PASS	AC=365;AF=0.0728834;AN=5008;NS=2504;DP=21204;EAS_AF=0.0397;AMR_AF=0.1398;AFR_AF=0.0068;EUR_AF=0.1163;SAS_AF=0.1043;AA=G|||;VT=SNP
15	85461851	rs8187763	C	T	100	PASS	AC=252;AF=0.0503195;AN=5008;NS=2504;DP=20138;EAS_AF=0;AMR_AF=0.0821;AFR_AF=0.0121;EUR_AF=0.1501;SAS_AF=0.0286;AA=C|||;VT=SNP;EX_TARGET
15	85461898	rs1562885	G	C	100	PASS	AC=3225;AF=0.64397;AN=5008;NS=2504;DP=17981;EAS_AF=0.875;AMR_AF=0.634;AFR_AF=0.5477;EUR_AF=0.4085;SAS_AF=0.7853;AA=C|||;VT=SNP
15	85461971	rs1562884	G	A	100	PASS	AC=1804;AF=0.360224;AN=5008;NS=2504;DP=18496;EAS_AF=0.3343;AMR_AF=0.3386;AFR_AF=0.2882;EUR_AF=0.3529;SAS_AF=0.5072;AA=A|||;VT=SNP
15	85462316	rs4980345	C	T	100	PASS	AC=1329;AF=0.265375;AN=5008;NS=2504;DP=21799;EAS_AF=0.5367;AMR_AF=0.2939;AFR_AF=0.2368;EUR_AF=0.0517;SAS_AF=0.2239;AA=T|||;VT=SNP
15	85463734	rs75580907	G	C	100	PASS	AC=30;AF=0.00599042;AN=5008;NS=2504;DP=13196;EAS_AF=0;AMR_AF=0.0014;AFR_AF=0;EUR_AF=0.0229;SAS_AF=0.0061;AA=G|||;VT=SNP
15	85463861	rs12591784	A	T	100	PASS	AC=1404;AF=0.280351;AN=5008;NS=2504;DP=16857;EAS_AF=0.5367;AMR_AF=0.2954;AFR_AF=0.2534;EUR_AF=0.0517;SAS_AF=0.2771;AA=T|||;VT=SNP
15	85464498	rs17537076	G	A	100	PASS	AC=746;AF=0.148962;AN=5008;NS=2504;DP=19650;EAS_AF=0.0397;AMR_AF=0.2061;AFR_AF=0.0197;EUR_AF=0.3559;SAS_AF=0.183;AA=G|||;VT=SNP
15	85464511	rs16974622	A	G	100	PASS	AC=1142;AF=0.228035;AN=5008;NS=2504;DP=19469;EAS_AF=0.5387;AMR_AF=0.2767;AFR_AF=0.0628;EUR_AF=0.0507;SAS_AF=0.2791;AA=A|||;VT=SNP
15	85464630	rs1451538	T	C	100	PASS	AC=4781;AF=0.954673;AN=5008;NS=2504;DP=20723;EAS_AF=0.9365;AMR_AF=0.9856;AFR_AF=0.9236;EUR_AF=0.9672;SAS_AF=0.9806;AA=C|||;VT=SNP
15	85465510	rs28615345	A	G	100	PASS	AC=1633;AF=0.326078;AN=5008;NS=2504;DP=20785;EAS_AF=0.3175;AMR_AF=0.2305;AFR_AF=0.3185;EUR_AF=0.2435;SAS_AF=0.498;AA=A|||;VT=SNP
15	85465873	rs12901610	G	A	100	PASS	AC=985;AF=0.196685;AN=5008;NS=2504;DP=19259;EAS_AF=0.4851;AMR_AF=0.134;AFR_AF=0.0998;EUR_AF=0.0457;SAS_AF=0.2301;AA=a|||;VT=SNP
15	85466192	rs11630512	G	A	100	PASS	AC=777;AF=0.155152;AN=5008;NS=2504;DP=20038;EAS_AF=0.0437;AMR_AF=0.1974;AFR_AF=0.0719;EUR_AF=0.3201;SAS_AF=0.183;AA=G|||;VT=SNP
15	85466220	rs7184004	C	T	100	PASS	AC=822;AF=0.164137;AN=5008;NS=2504;DP=20130;EAS_AF=0.0367;AMR_AF=0.2262;AFR_AF=0.1649;EUR_AF=0.2992;SAS_AF=0.1115;AA=C|||;VT=SNP
15	85466286	rs35419229	A	G	100	PASS	AC=818;AF=0.163339;AN=5008;NS=2504;DP=20126;EAS_AF=0.0427;AMR_AF=0.2205;AFR_AF=0.1611;EUR_AF=0.2793;SAS_AF=0.1309;AA=A|||;VT=SNP
15	85466322	rs7166680	G	C	100	PASS	AC=3615;AF=0.721845;AN=5008;NS=2504;DP=18877;EAS_AF=0.6369;AMR_AF=0.7738;AFR_AF=0.8616;EUR_AF=0.7416;SAS_AF=0.5634;AA=C|||;VT=SNP
15	85466324	rs11636486	A	G	100	PASS	AC=1155;AF=0.230631;AN=5008;NS=2504;DP=18842;EAS_AF=0.0804;AMR_AF=0.3357;AFR_AF=0.0862;EUR_AF=0.4602;SAS_AF=0.2699;AA=A|||;VT=SNP
15	85466443	rs12438099	G	A	100	PASS	AC=704;AF=0.140575;AN=5008;NS=2504;DP=20560;EAS_AF=0.0893;AMR_AF=0.2032;AFR_AF=0.1619;EUR_AF=0.1779;SAS_AF=0.0818;AA=g|||;VT=SNP
15	85466473	rs117436140	C	G	100	PASS	AC=87;AF=0.0173722;AN=5008;NS=2504;DP=21382;EAS_AF=0;AMR_AF=0.0231;AFR_AF=0.0008;EUR_AF=0.0229;SAS_AF=0.0481;AA=C|||;VT=SNP
15	85466703	rs12910476	A	G	100	PASS	AC=4271;AF=0.852835;AN=5008;NS=2504;DP=18990;EAS_AF=0.8552;AMR_AF=0.8112;AFR_AF=0.8691;EUR_AF=0.8161;SAS_AF=0.8957;AA=A|||;VT=SNP
15	85466755	rs34770488	C	T	100	PASS	AC=54;AF=0.0107827;AN=5008;NS=2504;DP=18468;EAS_AF=0.001;AMR_AF=0.0303;AFR_AF=0;EUR_AF=0.0298;SAS_AF=0.002;AA=C|||;VT=SNP
15	85466795	rs34757170	C	G	100	PASS	AC=1631;AF=0.325679;AN=5008;NS=2504;DP=18311;EAS_AF=0.2698;AMR_AF=0.4928;AFR_AF=0.1762;EUR_AF=0.4622;SAS_AF=0.3262;AA=C|||;VT=SNP
15	85466880	rs4271567	A	T	100	PASS	AC=1881;AF=0.375599;AN=5008;NS=2504;DP=19973;EAS_AF=0.1349;AMR_AF=0.4914;AFR_AF=0.3638;EUR_AF=0.6153;SAS_AF=0.3108;AA=T|||;VT=SNP
15	85466971	rs7167591	C	T	100	PASS	AC=1162;AF=0.232029;AN=5008;NS=2504;DP=19938;EAS_AF=0.0456;AMR_AF=0.2435;AFR_AF=0.2534;EUR_AF=0.4036;SAS_AF=0.2106;AA=C|||;VT=SNP
15	85467070	rs12910991	A	G	100	PASS	AC=798;AF=0.159345;AN=5008;NS=2504;DP=17577;EAS_AF=0.1141;AMR_AF=0.1614;AFR_AF=0.0219;EUR_AF=0.336;SAS_AF=0.2086;AA=A|||;VT=SNP
15	85467207	rs3825875	T	C	100	PASS	AC=2030;AF=0.405351;AN=5008;NS=2504;DP=20635;EAS_AF=0.3075;AMR_AF=0.3314;AFR_AF=0.4251;EUR_AF=0.3877;SAS_AF=0.5501;AA=T|||;VT=SNP;EX_TARGET
15	85467275	rs3803390	C	T	100	PASS	AC=843;AF=0.168331;AN=5008;NS=2504;DP=21107;EAS_AF=0.5119;AMR_AF=0.2118;AFR_AF=0.0045;EUR_AF=0.0398;SAS_AF=0.137;AA=C|||;VT=SNP;EX_TARGET
15	85467511	rs3803389	G	A	100	PASS	AC=294;AF=0.0587061;AN=5008;NS=2504;DP=20109;EAS_AF=0.0317;AMR_AF=0.1182;AFR_AF=0.003;EUR_AF=0.1243;SAS_AF=0.0521;AA=g|||;VT=SNP
15	85467809	rs72754931	G	C	100	PASS	AC=1621;AF=0.323682;AN=5008;NS=2504;DP=17902;EAS_AF=0.2927;AMR_AF=0.268;AFR_AF=0.2073;EUR_AF=0.339;SAS_AF=0.5368;AA=G|||;VT=SNP
15	85467953	rs11637139	C	T	100	PASS	AC=259;AF=0.0517173;AN=5008;NS=2504;DP=18063;EAS_AF=0.0337;AMR_AF=0.0115;AFR_AF=0.1271;EUR_AF=0.0338;SAS_AF=0.0153;AA=C|||;VT=SNP
15	85468278	rs116191689	C	T	100	PASS	AC=136;AF=0.0271565;AN=5008;NS=2504;DP=9546;EAS_AF=0.0347;AMR_AF=0.0086;AFR_AF=0.0348;EUR_AF=0.0338;SAS_AF=0.0153;AA=C|||;VT=SNP
15	85468558	rs7165885	A	G	100	PASS	AC=2807;AF=0.560503;AN=5008;NS=2504;DP=15640;EAS_AF=0.63;AMR_AF=0.5951;AFR_AF=0.6596;EUR_AF=0.508;SAS_AF=0.3845;AA=A|||;VT=SNP
15	85469227	rs2343675	G	T	100	PASS	AC=4671;AF=0.932708;AN=5008;NS=2504;DP=9115;EAS_AF=0.9514;AMR_AF=0.8746;AFR_AF=0.9947;EUR_AF=0.8668;SAS_AF=0.9387;AA=T|||;VT=SNP
15	85469711	rs2343674	G	A	100	PASS	AC=2874;AF=0.573882;AN=5008;NS=2504;DP=12776;EAS_AF=0.6319;AMR_AF=0.6023;AFR_AF=0.6596;EUR_AF=0.5268;SAS_AF=0.4264;AA=G|||;VT=SNP
15	85470125	rs4513067	C	G	100	PASS	AC=1189;AF=0.23742;AN=5008;NS=2504;DP=13400;EAS_AF=0.2808;AMR_AF=0.2032;AFR_AF=0.0734;EUR_AF=0.2157;SAS_AF=0.4611;AA=C|||;VT=SNP
15	85470292	rs2122859	G	T	100	PASS	AC=1194;AF=0.238419;AN=5008;NS=2504;DP=13687;EAS_AF=0.2817;AMR_AF=0.2032;AFR_AF=0.0734;EUR_AF=0.2157;SAS_AF=0.4652;AA=G|||;VT=SNP
15	85470777	rs4248928	G	C	100	PASS	AC=922;AF=0.184105;AN=5008;NS=2504;DP=18344;EAS_AF=0.0169;AMR_AF=0.2536;AFR_AF=0.0371;EUR_AF=0.4433;SAS_AF=0.2393;AA=G|||;VT=SNP
15	85470908	rs4247409	T	C	100	PASS	AC=946;AF=0.188898;AN=5008;NS=2504;DP=18352;EAS_AF=0.0258;AMR_AF=0.2565;AFR_AF=0.0386;EUR_AF=0.4513;SAS_AF=0.2423;AA=T|||;VT=SNP
15	85471055	rs4980344	A	C	100	PASS	AC=2872;AF=0.573482;AN=5008;NS=2504;DP=17783;EAS_AF=0.6349;AMR_AF=0.5965;AFR_AF=0.6672;EUR_AF=0.5129;SAS_AF=0.4294;AA=C|||;VT=SNP
15	85471281	rs4980343	C	T	100	PASS	AC=1574;AF=0.314297;AN=5008;NS=2504;DP=18660;EAS_AF=0.0258;AMR_AF=0.3098;AFR_AF=0.4834;EUR_AF=0.4543;SAS_AF=0.2423;AA=C|||;VT=SNP
15	85471577	rs4843006	T	G	100	PASS	AC=4713;AF=0.941094;AN=5008;NS=2504;DP=18685;EAS_AF=0.9573;AMR_AF=0.8818;AFR_AF=0.997;EUR_AF=0.8926;SAS_AF=0.9407;AA=G|||;VT=SNP
15	85471940	rs112008279	C	T	100	PASS	AC=525;AF=0.104832;AN=5008;NS=2504;DP=14873;EAS_AF=0.0526;AMR_AF=0.1052;AFR_AF=0.1899;EUR_AF=0.1123;SAS_AF=0.0358;AA=C|||;VT=SNP
15	85472317	rs12915914	G	A	100	PASS	AC=3097;AF=0.618411;AN=5008;NS=2504;DP=14148;EAS_AF=0.9325;AMR_AF=0.5677;AFR_AF=0.4864;EUR_AF=0.4334;SAS_AF=0.6994;AA=G|||;VT=SNP
15	85472462	rs28375890	C	G	100	PASS	AC=1533;AF=0.30611;AN=5008;NS=2504;DP=13512;EAS_AF=0.0258;AMR_AF=0.304;AFR_AF=0.4705;EUR_AF=0.4374;SAS_AF=0.2393;AA=C|||;VT=SNP
15	85472504	rs75409430	G	A	100	PASS	AC=504;AF=0.100639;AN=5008;NS=2504;DP=13589;EAS_AF=0.0526;AMR_AF=0.1037;AFR_AF=0.1755;EUR_AF=0.1113;SAS_AF=0.0358;AA=G|||;VT=SNP
15	85472799	rs58848301	T	A	100	PASS	AC=1536;AF=0.306709;AN=5008;NS=2504;DP=13288;EAS_AF=0.0258;AMR_AF=0.304;AFR_AF=0.472;EUR_AF=0.4384;SAS_AF=0.2393;AA=A|||;VT=SNP
15	85473512	rs11073818	A	T	100	PASS	AC=1360;AF=0.271565;AN=5008;NS=2504;DP=18090;EAS_AF=0.0258;AMR_AF=0.2911;AFR_AF=0.3472;EUR_AF=0.4364;SAS_AF=0.2393;AA=A|||;VT=SNP
15	85473623	rs72754945	G	A	100	PASS	AC=107;AF=0.0213658;AN=5008;NS=2504;DP=17801;EAS_AF=0.0347;AMR_AF=0.0086;AFR_AF=0.003;EUR_AF=0.0477;SAS_AF=0.0143;AA=G|||;VT=SNP
15	85473890	rs112131391	C	T	100	PASS	AC=547;AF=0.109225;AN=5008;NS=2504;DP=10632;EAS_AF=0.0873;AMR_AF=0.1628;AFR_AF=0.0076;EUR_AF=0.162;SAS_AF=0.1769;AA=C|||;VT=SNP
15	85473997	rs11857765	A	G	100	PASS	AC=3238;AF=0.646565;AN=5008;NS=2504;DP=14043;EAS_AF=0.9325;AMR_AF=0.6311;AFR_AF=0.556;EUR_AF=0.4384;SAS_AF=0.6994;AA=A|||;VT=SNP
15	85474207	rs12915729	T	C	100	PASS	AC=3096;AF=0.618211;AN=5008;NS=2504;DP=15675;EAS_AF=0.9335;AMR_AF=0.572;AFR_AF=0.4644;EUR_AF=0.4553;SAS_AF=0.7014;AA=C|||;VT=SNP
15	85474216	rs6496528	C	T	100	PASS	AC=4634;AF=0.925319;AN=5008;NS=2504;DP=15516;EAS_AF=0.9593;AMR_AF=0.8732;AFR_AF=0.9576;EUR_AF=0.8718;SAS_AF=0.9387;AA=c|||;VT=SNP
15	85474281	rs77822354	T	C	100	PASS	AC=539;AF=0.107628;AN=5008;NS=2504;DP=14187;EAS_AF=0.0526;AMR_AF=0.1023;AFR_AF=0.1982;EUR_AF=0.1103;SAS_AF=0.0429;AA=T|||;VT=SNP
15	85474314	rs6496529	C	T	100	PASS	AC=4632;AF=0.92492;AN=5008;NS=2504;DP=12772;EAS_AF=0.9583;AMR_AF=0.8732;AFR_AF=0.9576;EUR_AF=0.8708;SAS_AF=0.9387;AA=T|||;VT=SNP
15	85474416	rs12594161	C	T	100	PASS	AC=2949;AF=0.588858;AN=5008;NS=2504;DP=12757;EAS_AF=0.8968;AMR_AF=0.5591;AFR_AF=0.4523;EUR_AF=0.3877;SAS_AF=0.684;AA=C|||;VT=SNP
15	85474439	rs7168054	C	T	100	PASS	AC=1701;AF=0.339657;AN=5008;NS=2504;DP=14062;EAS_AF=0.0605;AMR_AF=0.3156;AFR_AF=0.5197;EUR_AF=0.4831;SAS_AF=0.2536;AA=C|||;VT=SNP
15	85474807	rs12910911	T	C	100	PASS	AC=2958;AF=0.590655;AN=5008;NS=2504;DP=12595;EAS_AF=0.8978;AMR_AF=0.5605;AFR_AF=0.4569;EUR_AF=0.3877;SAS_AF=0.6851;AA=C|||;VT=SNP
15	85475016	rs141843497	C	T	100	PASS	AC=131;AF=0.0261581;AN=5008;NS=2504;DP=15273;EAS_AF=0;AMR_AF=0.0058;AFR_AF=0.0681;EUR_AF=0.0268;SAS_AF=0.0102;AA=C|||;VT=SNP
15	85475212	rs11073819	A	G	100	PASS	AC=2965;AF=0.592053;AN=5008;NS=2504;DP=16108;EAS_AF=0.8978;AMR_AF=0.5663;AFR_AF=0.4569;EUR_AF=0.3907;SAS_AF=0.6851;AA=G|||;VT=SNP
15	85475326	rs11629732	C	T	100	PASS	AC=909;AF=0.18151;AN=5008;NS=2504;DP=19927;EAS_AF=0.0258;AMR_AF=0.2507;AFR_AF=0.025;EUR_AF=0.4443;SAS_AF=0.2342;AA=C|||;VT=SNP
15	85475333	rs11073820	T	A	100	PASS	AC=2818;AF=0.5627;AN=5008;NS=2504;DP=19787;EAS_AF=0.8978;AMR_AF=0.5504;AFR_AF=0.3585;EUR_AF=0.3847;SAS_AF=0.6851;AA=T|||;VT=SNP
15	85476441	rs2305367	G	A	100	PASS	AC=2846;AF=0.568291;AN=5008;NS=2504;DP=19205;EAS_AF=0.8958;AMR_AF=0.5504;AFR_AF=0.3812;EUR_AF=0.3847;SAS_AF=0.6851;AA=G|||;VT=SNP;EX_TARGET
15	85476880	rs28407787	C	T	100	PASS	AC=4659;AF=0.930312;AN=5008;NS=2504;DP=17630;EAS_AF=0.9583;AMR_AF=0.8775;AFR_AF=0.9599;EUR_AF=0.8897;SAS_AF=0.9407;AA=C|||;VT=SNP
15	85477042	rs11635673	T	C	100	PASS	AC=4708;AF=0.940096;AN=5008;NS=2504;DP=19272;EAS_AF=0.9583;AMR_AF=0.8775;AFR_AF=0.997;EUR_AF=0.8897;SAS_AF=0.9407;AA=C|||;VT=SNP
15	85477226	rs11632593	C	A	100	PASS	AC=4659;AF=0.930312;AN=5008;NS=2504;DP=20553;EAS_AF=0.9583;AMR_AF=0.8761;AFR_AF=0.9607;EUR_AF=0.8897;SAS_AF=0.9407;AA=C|||;VT=SNP
15	85477284	rs11073822	C	A	100	PASS	AC=4627;AF=0.923922;AN=5008;NS=2504;DP=21477;EAS_AF=0.9583;AMR_AF=0.8703;AFR_AF=0.9584;EUR_AF=0.8668;SAS_AF=0.9387;AA=A|||;VT=SNP
15	85477430	rs1542283	C	T	100	PASS	AC=1014;AF=0.202476;AN=5008;NS=2504;DP=22658;EAS_AF=0.5347;AMR_AF=0.2392;AFR_AF=0.0915;EUR_AF=0.0547;SAS_AF=0.136;AA=C|||;VT=SNP
15	85477696	rs75039940	A	G	100	PASS	AC=332;AF=0.0662939;AN=5008;NS=2504;DP=20537;EAS_AF=0.0536;AMR_AF=0.0965;AFR_AF=0.0719;EUR_AF=0.0835;SAS_AF=0.0327;AA=A|||;VT=SNP
15	85477759	rs74680749	C	T	100	PASS	AC=78;AF=0.0155751;AN=5008;NS=2504;DP=20620;EAS_AF=0;AMR_AF=0.0072;AFR_AF=0.0008;EUR_AF=0.0388;SAS_AF=0.0337;AA=C|||;VT=SNP
15	85478038	rs7173463	T	C	100	PASS	AC=4713;AF=0.941094;AN=5008;NS=2504;DP=19649;EAS_AF=0.9583;AMR_AF=0.8833;AFR_AF=0.997;EUR_AF=0.8907;SAS_AF=0.9407;AA=C|||;VT=SNP
15	85478153	rs7163966	G	T	100	PASS	AC=4660;AF=0.930511;AN=5008;NS=2504;DP=18403;EAS_AF=0.9583;AMR_AF=0.8775;AFR_AF=0.9607;EUR_AF=0.8897;SAS_AF=0.9407;AA=G|||;VT=SNP
15	85478410	rs2242048	A	G	100	PASS	AC=4661;AF=0.930711;AN=5008;NS=2504;DP=19060;EAS_AF=0.9583;AMR_AF=0.8775;AFR_AF=0.9607;EUR_AF=0.8907;SAS_AF=0.9407;AA=A|||;VT=SNP;EX_TARGET
15	85478523	rs17216016	C	T	100	PASS	AC=53;AF=0.0105831;AN=5008;NS=2504;DP=16879;EAS_AF=0;AMR_AF=0.0187;AFR_AF=0.0015;EUR_AF=0.0318;SAS_AF=0.0061;AA=C|||;VT=SNP
15	85478696	rs2242047	C	T	100	PASS	AC=602;AF=0.120208;AN=5008;NS=2504;DP=21289;EAS_AF=0.3641;AMR_AF=0.0331;AFR_AF=0.0825;EUR_AF=0.0199;SAS_AF=0.0849;AA=C|||;VT=SNP;EX_TARGET
15	85478729	rs2242046	G	A	100	PASS	AC=1042;AF=0.208067;AN=5008;NS=2504;DP=21265;EAS_AF=0.0605;AMR_AF=0.2622;AFR_AF=0.0325;EUR_AF=0.503;SAS_AF=0.2556;AA=G|||;VT=SNP;EX_TARGET
15	85478918	rs7169869	G	A	100	PASS	AC=1706;AF=0.340655;AN=5008;NS=2504;DP=20057;EAS_AF=0.0625;AMR_AF=0.3156;AFR_AF=0.5023;EUR_AF=0.505;SAS_AF=0.2577;AA=G|||;VT=SNP
15	85479154	rs6496537	C	T	100	PASS	AC=4702;AF=0.938898;AN=5008;NS=2504;DP=16518;EAS_AF=0.9583;AMR_AF=0.8775;AFR_AF=0.9939;EUR_AF=0.8897;SAS_AF=0.9387;AA=T|||;VT=SNP
15	85479176	rs8031136	G	T	100	PASS	AC=4280;AF=0.854633;AN=5008;NS=2504;DP=19455;EAS_AF=0.9494;AMR_AF=0.8444;AFR_AF=0.8555;EUR_AF=0.8638;SAS_AF=0.7536;AA=G|||;VT=SNP
15	85479376	rs113259192	C	T	100	PASS	AC=1206;AF=0.240815;AN=5008;NS=2504;DP=15520;EAS_AF=0.3046;AMR_AF=0.2032;AFR_AF=0.0643;EUR_AF=0.2137;SAS_AF=0.4683;AA=C|||;VT=SNP
15	85479581	rs12906038	C	T	100	PASS	AC=2351;AF=0.469449;AN=5008;NS=2504;DP=16403;EAS_AF=0.8393;AMR_AF=0.4553;AFR_AF=0.2163;EUR_AF=0.2714;SAS_AF=0.6442;AA=C|||;VT=SNP
15	85479646	rs62021451	G	A	100	PASS	AC=1125;AF=0.224641;AN=5008;NS=2504;DP=15136;EAS_AF=0.0605;AMR_AF=0.2723;AFR_AF=0.0862;EUR_AF=0.505;SAS_AF=0.2587;AA=G|||;VT=SNP
15	85479667	rs34002693	T	C	100	PASS	AC=376;AF=0.0750799;AN=5008;NS=2504;DP=14975;EAS_AF=0.0516;AMR_AF=0.0951;AFR_AF=0.1074;EUR_AF=0.0835;SAS_AF=0.0327;AA=T|||;VT=SNP
15	85479823	rs6496541	G	A	100	PASS	AC=4706;AF=0.939696;AN=5008;NS=2504;DP=15822;EAS_AF=0.9583;AMR_AF=0.8775;AFR_AF=0.9955;EUR_AF=0.8897;SAS_AF=0.9407;AA=G|||;VT=SNP
15	85479971	rs16974632	A	G	100	PASS	AC=574;AF=0.114617;AN=5008;NS=2504;DP=17069;EAS_AF=0.0516;AMR_AF=0.1037;AFR_AF=0.2254;EUR_AF=0.1113;SAS_AF=0.0409;AA=A|||;VT=SNP
15	85480321	rs8025438	T	C	100	PASS	AC=2352;AF=0.469649;AN=5008;NS=2504;DP=18611;EAS_AF=0.8383;AMR_AF=0.4553;AFR_AF=0.2148;EUR_AF=0.2714;SAS_AF=0.6483;AA=T|||;VT=SNP
15	85480352	rs6496542	T	C	100	PASS	AC=4706;AF=0.939696;AN=5008;NS=2504;DP=19825;EAS_AF=0.9583;AMR_AF=0.8775;AFR_AF=0.9955;EUR_AF=0.8897;SAS_AF=0.9407;AA=T|||;VT=SNP
15	85480372	rs72754953	T	G	100	PASS	AC=57;AF=0.0113818;AN=5008;NS=2504;DP=20973;EAS_AF=0;AMR_AF=0.0187;AFR_AF=0.0015;EUR_AF=0.0318;SAS_AF=0.0102;AA=T|||;VT=SNP
15	85480453	rs146917477	G	A	100	PASS	AC=22;AF=0.00439297;AN=5008;NS=2504;DP=19402;EAS_AF=0;AMR_AF=0.0086;AFR_AF=0.0008;EUR_AF=0.0119;SAS_AF=0.0031;AA=G|||;VT=SNP
15	85480486	rs8029847	T	C	100	PASS	AC=4705;AF=0.939497;AN=5008;NS=2504;DP=17630;EAS_AF=0.9583;AMR_AF=0.8761;AFR_AF=0.9955;EUR_AF=0.8897;SAS_AF=0.9407;AA=T|||;VT=SNP
15	85480702	rs4843007	C	T	100	PASS	AC=2931;AF=0.585264;AN=5008;NS=2504;DP=19154;EAS_AF=0.8978;AMR_AF=0.5576;AFR_AF=0.4395;EUR_AF=0.3847;SAS_AF=0.6861;AA=C|||;VT=SNP
15	85480799	rs4843008	G	T	100	PASS	AC=4707;AF=0.939896;AN=5008;NS=2504;DP=18492;EAS_AF=0.9583;AMR_AF=0.8761;AFR_AF=0.997;EUR_AF=0.8897;SAS_AF=0.9407;AA=T|||;VT=SNP
15	85481006	rs4843009	T	C	100	PASS	AC=4707;AF=0.939896;AN=5008;NS=2504;DP=17795;EAS_AF=0.9583;AMR_AF=0.8761;AFR_AF=0.997;EUR_AF=0.8897;SAS_AF=0.9407;AA=C|||;VT=SNP
15	85481321	rs7178618	C	T	100	PASS	AC=4705;AF=0.939497;AN=5008;NS=2504;DP=15313;EAS_AF=0.9583;AMR_AF=0.8761;AFR_AF=0.9955;EUR_AF=0.8897;SAS_AF=0.9407;AA=C|||;VT=SNP
15	85482040	rs58715048	C	T	100	PASS	AC=567;AF=0.113219;AN=5008;NS=2504;DP=19069;EAS_AF=0.0516;AMR_AF=0.1037;AFR_AF=0.2216;EUR_AF=0.1103;SAS_AF=0.0399;AA=C|||;VT=SNP
15	85482049	rs79393267	G	A	100	PASS	AC=735;AF=0.146765;AN=5008;NS=2504;DP=18821;EAS_AF=0.2153;AMR_AF=0.0476;AFR_AF=0.1127;EUR_AF=0.0567;SAS_AF=0.2853;AA=G|||;VT=SNP
15	85482295	rs35914895	A	G	100	PASS	AC=425;AF=0.0848642;AN=5008;NS=2504;DP=18891;EAS_AF=0.1835;AMR_AF=0.2133;AFR_AF=0.0045;EUR_AF=0.0348;SAS_AF=0.0521;AA=A|||;VT=SNP
15	85482630	rs10438432	C	A	100	PASS	AC=4708;AF=0.940096;AN=5008;NS=2504;DP=17468;EAS_AF=0.9583;AMR_AF=0.8804;AFR_AF=0.9955;EUR_AF=0.8897;SAS_AF=0.9407;AA=c|||;VT=SNP
15	85482808	rs16974641	T	C	100	PASS	AC=1068;AF=0.213259;AN=5008;NS=2504;DP=16764;EAS_AF=0.5337;AMR_AF=0.2478;AFR_AF=0.0961;EUR_AF=0.0547;SAS_AF=0.18;AA=T|||;VT=SNP
15	85482888	rs116890805	G	A	100	PASS	AC=39;AF=0.00778754;AN=5008;NS=2504;DP=16005;EAS_AF=0;AMR_AF=0.0072;AFR_AF=0.0023;EUR_AF=0.0298;SAS_AF=0.001;AA=G|||;VT=SNP
15	85482989	rs28430562	A	G	100	PASS	AC=2413;AF=0.481829;AN=5008;NS=2504;DP=15307;EAS_AF=0.8403;AMR_AF=0.4625;AFR_AF=0.2564;EUR_AF=0.2714;SAS_AF=0.6472;AA=A|||;VT=SNP
15	85483149	rs2017046	A	G	100	PASS	AC=4712;AF=0.940895;AN=5008;NS=2504;DP=15596;EAS_AF=0.9583;AMR_AF=0.8862;AFR_AF=0.9947;EUR_AF=0.8907;SAS_AF=0.9407;AA=G|||;VT=SNP
15	85483923	rs4247410	G	T	100	PASS	AC=4705;AF=0.939497;AN=5008;NS=2504;DP=18471;EAS_AF=0.9583;AMR_AF=0.879;AFR_AF=0.9947;EUR_AF=0.8897;SAS_AF=0.9397;AA=G|||;VT=SNP
15	85483991	rs117679923	A	C	100	PASS	AC=80;AF=0.0159744;AN=5008;NS=2504;DP=19131;EAS_AF=0;AMR_AF=0.0072;AFR_AF=0.0008;EUR_AF=0.0388;SAS_AF=0.0358;AA=A|||;VT=SNP
15	85484002	rs4980342	C	T	100	PASS	AC=1186;AF=0.236821;AN=5008;NS=2504;DP=19658;EAS_AF=0.3046;AMR_AF=0.2032;AFR_AF=0.0499;EUR_AF=0.2147;SAS_AF=0.4663;AA=C|||;VT=SNP
15	85484537	rs62021452	C	T	100	PASS	AC=935;AF=0.186701;AN=5008;NS=2504;DP=11925;EAS_AF=0.0258;AMR_AF=0.255;AFR_AF=0.0295;EUR_AF=0.4533;SAS_AF=0.2423;AA=C|||;VT=SNP
15	85484597	rs6496545	C	T	100	PASS	AC=3016;AF=0.602236;AN=5008;NS=2504;DP=14771;EAS_AF=0.8978;AMR_AF=0.562;AFR_AF=0.5113;EUR_AF=0.3837;SAS_AF=0.6738;AA=c|||;VT=SNP
15	85484715	rs8030034	C	T	100	PASS	AC=1184;AF=0.236422;AN=5008;NS=2504;DP=15639;EAS_AF=0.3046;AMR_AF=0.2017;AFR_AF=0.0499;EUR_AF=0.2157;SAS_AF=0.4642;AA=C|||;VT=SNP
15	85484716	rs142111173	G	A	100	PASS	AC=140;AF=0.0279553;AN=5008;NS=2504;DP=15533;EAS_AF=0;AMR_AF=0.0591;AFR_AF=0.0023;EUR_AF=0.0815;SAS_AF=0.0143;AA=G|||;VT=SNP
15	85484731	rs8030045	C	T	100	PASS	AC=1197;AF=0.239018;AN=5008;NS=2504;DP=16092;EAS_AF=0.3056;AMR_AF=0.2017;AFR_AF=0.059;EUR_AF=0.2157;SAS_AF=0.4642;AA=C|||;VT=SNP
15	85484817	rs6496546	G	A	100	PASS	AC=4702;AF=0.938898;AN=5008;NS=2504;DP=17366;EAS_AF=0.9583;AMR_AF=0.8818;AFR_AF=0.9849;EUR_AF=0.8986;SAS_AF=0.9387;AA=G|||;VT=SNP
15	85485215	rs6496547	C	T	100	PASS	AC=4702;AF=0.938898;AN=5008;NS=2504;DP=15360;EAS_AF=0.9583;AMR_AF=0.879;AFR_AF=0.9924;EUR_AF=0.8907;SAS_AF=0.9387;AA=C|||;VT=SNP
15	85485345	rs75825317	G	C	100	PASS	AC=79;AF=0.0157748;AN=5008;NS=2504;DP=12638;EAS_AF=0;AMR_AF=0.0072;AFR_AF=0.0008;EUR_AF=0.0388;SAS_AF=0.0348;AA=G|||;VT=SNP
15	85485834	rs11852308	A	G	100	PASS	AC=4714;AF=0.941294;AN=5008;NS=2504;DP=18465;EAS_AF=0.9593;AMR_AF=0.8804;AFR_AF=0.997;EUR_AF=0.8907;SAS_AF=0.9427;AA=G|||;VT=SNP
15	85486064	rs28396854	G	T	100	PASS	AC=1317;AF=0.262979;AN=5008;NS=2504;DP=19836;EAS_AF=0.0605;AMR_AF=0.2925;AFR_AF=0.2247;EUR_AF=0.504;SAS_AF=0.2546;AA=G|||;VT=SNP
15	85486250	rs4843010	C	T	100	PASS	AC=3235;AF=0.645966;AN=5008;NS=2504;DP=17439;EAS_AF=0.6458;AMR_AF=0.6643;AFR_AF=0.7769;EUR_AF=0.67;SAS_AF=0.4315;AA=c|||;VT=SNP
15	85486413	rs4843011	G	A	100	PASS	AC=4703;AF=0.939097;AN=5008;NS=2504;DP=18918;EAS_AF=0.9583;AMR_AF=0.8804;AFR_AF=0.9924;EUR_AF=0.8907;SAS_AF=0.9387;AA=G|||;VT=SNP
15	85487596	rs7170348	G	A	100	PASS	AC=4704;AF=0.939297;AN=5008;NS=2504;DP=22164;EAS_AF=0.9583;AMR_AF=0.8833;AFR_AF=0.9909;EUR_AF=0.8917;SAS_AF=0.9387;AA=G|||;VT=SNP
15	85488128	rs2305366	G	A	100	PASS	AC=1488;AF=0.297125;AN=5008;NS=2504;DP=19467;EAS_AF=0.3115;AMR_AF=0.2205;AFR_AF=0.2322;EUR_AF=0.2217;SAS_AF=0.502;AA=G|||;VT=SNP
15	85488298	rs62021453	G	A	100	PASS	AC=439;AF=0.0876597;AN=5008;NS=2504;DP=19498;EAS_AF=0.001;AMR_AF=0.1023;AFR_AF=0.0121;EUR_AF=0.2227;SAS_AF=0.1299;AA=G|||;VT=SNP
15	85488572	rs8025045	T	G	100	PASS	AC=4546;AF=0.907748;AN=5008;NS=2504;DP=19870;EAS_AF=0.9583;AMR_AF=0.879;AFR_AF=0.8737;EUR_AF=0.8917;SAS_AF=0.9387;AA=G|||;VT=SNP
15	85489139	rs113386376	A	T	100	PASS	AC=92;AF=0.0183706;AN=5008;NS=2504;DP=9052;EAS_AF=0;AMR_AF=0.0072;AFR_AF=0.034;EUR_AF=0.0239;SAS_AF=0.0184;AA=A|||;VT=SNP
15	85489237	rs72754962	T	C	100	PASS	AC=1309;AF=0.261382;AN=5008;NS=2504;DP=9908;EAS_AF=0.2996;AMR_AF=0.2061;AFR_AF=0.1785;EUR_AF=0.2018;SAS_AF=0.4346;AA=C|||;VT=SNP
15	85489400	rs7403651	A	G	100	PASS	AC=4715;AF=0.941494;AN=5008;NS=2504;DP=7187;EAS_AF=0.9583;AMR_AF=0.8876;AFR_AF=0.997;EUR_AF=0.8917;SAS_AF=0.9387;AA=G|||;VT=SNP
15	85489721	rs55983432	G	A	100	PASS	AC=1199;AF=0.239417;AN=5008;NS=2504;DP=16667;EAS_AF=0.0665;AMR_AF=0.1974;AFR_AF=0.4236;EUR_AF=0.2783;SAS_AF=0.1585;AA=G|||;VT=SNP
15	85489933	rs11858906	G	T	100	PASS	AC=4482;AF=0.894968;AN=5008;NS=2504;DP=18208;EAS_AF=0.9306;AMR_AF=0.804;AFR_AF=0.9924;EUR_AF=0.8121;SAS_AF=0.8763;AA=T|||;VT=SNP
15	85490071	rs72754964	G	A	100	PASS	AC=1008;AF=0.201278;AN=5008;NS=2504;DP=20369;EAS_AF=0.2282;AMR_AF=0.1499;AFR_AF=0.0242;EUR_AF=0.1551;SAS_AF=0.4969;AA=g|||;VT=SNP
15	85490868	rs117000314	G	A	100	PASS	AC=15;AF=0.00299521;AN=5008;NS=2504;DP=19801;EAS_AF=0;AMR_AF=0.0043;AFR_AF=0.0008;EUR_AF=0.0089;SAS_AF=0.002;AA=G|||;VT=SNP
15	85491107	rs732633	A	G	100	PASS	AC=4547;AF=0.907947;AN=5008;NS=2504;DP=19752;EAS_AF=0.9613;AMR_AF=0.8775;AFR_AF=0.8759;EUR_AF=0.8867;SAS_AF=0.9397;AA=A|||;VT=SNP
15	85491312	rs732632	A	G	100	PASS	AC=4712;AF=0.940895;AN=5008;NS=2504;DP=17558;EAS_AF=0.9623;AMR_AF=0.8833;AFR_AF=0.997;EUR_AF=0.8867;SAS_AF=0.9397;AA=A|||;VT=SNP
15	85491553	rs896366	C	T	100	PASS	AC=1162;AF=0.232029;AN=5008;NS=2504;DP=22005;EAS_AF=0.0873;AMR_AF=0.2752;AFR_AF=0.0908;EUR_AF=0.5109;SAS_AF=0.2546;AA=C|||;VT=SNP
15	85492288	rs4247411	C	T	100	PASS	AC=1386;AF=0.276757;AN=5008;NS=2504;DP=19911;EAS_AF=0.0873;AMR_AF=0.2954;AFR_AF=0.2489;EUR_AF=0.5119;SAS_AF=0.2546;AA=C|||;VT=SNP
15	85492610	rs140555533	G	A	100	PASS	AC=27;AF=0.00539137;AN=5008;NS=2504;DP=19769;EAS_AF=0;AMR_AF=0.013;AFR_AF=0.0008;EUR_AF=0.0109;SAS_AF=0.0061;AA=G|||;VT=SNP
15	85492674	rs896367	T	C	100	PASS	AC=4618;AF=0.922125;AN=5008;NS=2504;DP=16164;EAS_AF=0.9623;AMR_AF=0.8833;AFR_AF=0.9266;EUR_AF=0.8857;SAS_AF=0.9397;AA=C|||;VT=SNP
15	85492860	rs2084745	G	T	100	PASS	AC=4619;AF=0.922324;AN=5008;NS=2504;DP=14155;EAS_AF=0.9623;AMR_AF=0.8833;AFR_AF=0.9266;EUR_AF=0.8867;SAS_AF=0.9397;AA=T|||;VT=SNP
15	85493132	rs896368	T	C	100	PASS	AC=4619;AF=0.922324;AN=5008;NS=2504;DP=19638;EAS_AF=0.9623;AMR_AF=0.8833;AFR_AF=0.9266;EUR_AF=0.8867;SAS_AF=0.9397;AA=C|||;VT=SNP
15	85493316	rs896369	C	A	100	PASS	AC=4617;AF=0.921925;AN=5008;NS=2504;DP=18413;EAS_AF=0.9623;AMR_AF=0.8818;AFR_AF=0.9259;EUR_AF=0.8867;SAS_AF=0.9397;AA=C|||;VT=SNP
15	85493363	rs896370	C	T	100	PASS	AC=4618;AF=0.922125;AN=5008;NS=2504;DP=18766;EAS_AF=0.9623;AMR_AF=0.8833;AFR_AF=0.9259;EUR_AF=0.8867;SAS_AF=0.9397;AA=C|||;VT=SNP
15	85493726	rs62022519	G	A	100	PASS	AC=954;AF=0.190495;AN=5008;NS=2504;DP=18027;EAS_AF=0.0863;AMR_AF=0.2147;AFR_AF=0.0825;EUR_AF=0.3807;SAS_AF=0.2311;AA=G|||;VT=SNP
15	85494062	rs4843012	T	G	100	PASS	AC=3032;AF=0.605431;AN=5008;NS=2504;DP=19664;EAS_AF=0.9048;AMR_AF=0.5706;AFR_AF=0.5174;EUR_AF=0.3728;SAS_AF=0.68;AA=T|||;VT=SNP
15	85494105	rs115865119	G	A	100	PASS	AC=69;AF=0.013778;AN=5008;NS=2504;DP=19681;EAS_AF=0;AMR_AF=0.0259;AFR_AF=0.0038;EUR_AF=0.0378;SAS_AF=0.0082;AA=G|||;VT=SNP
15	85494147	rs11073839	G	A	100	PASS	AC=1672;AF=0.333866;AN=5008;NS=2504;DP=19694;EAS_AF=0.5734;AMR_AF=0.3905;AFR_AF=0.3707;EUR_AF=0.1759;SAS_AF=0.1595;AA=G|||;VT=SNP
15	85494203	rs4842862	A	G	100	PASS	AC=4456;AF=0.889776;AN=5008;NS=2504;DP=19939;EAS_AF=0.9673;AMR_AF=0.8761;AFR_AF=0.8041;EUR_AF=0.8847;SAS_AF=0.9407;AA=A|||;VT=SNP
15	85495400	rs55935873	C	T	100	PASS	AC=1777;AF=0.354832;AN=5008;NS=2504;DP=21291;EAS_AF=0.4692;AMR_AF=0.3646;AFR_AF=0.3154;EUR_AF=0.1909;SAS_AF=0.4519;AA=C|||;VT=SNP
15	85495670	rs16974650	G	C	100	PASS	AC=2786;AF=0.55631;AN=5008;NS=2504;DP=19578;EAS_AF=0.4603;AMR_AF=0.5288;AFR_AF=0.3079;EUR_AF=0.7614;SAS_AF=0.7996;AA=G|||;VT=SNP
15	85495863	rs62022521	T	C	100	PASS	AC=210;AF=0.0419329;AN=5008;NS=2504;DP=15947;EAS_AF=0;AMR_AF=0.0764;AFR_AF=0.0083;EUR_AF=0.1203;SAS_AF=0.0256;AA=T|||;VT=SNP
15	85495950	rs11634324	C	T	100	PASS	AC=1510;AF=0.301518;AN=5008;NS=2504;DP=12341;EAS_AF=0.1141;AMR_AF=0.3674;AFR_AF=0.1528;EUR_AF=0.5855;SAS_AF=0.3569;AA=C|||;VT=SNP
15	85496846	rs4980351	A	G	100	PASS	AC=1106;AF=0.220847;AN=5008;NS=2504;DP=17360;EAS_AF=0.0466;AMR_AF=0.2421;AFR_AF=0.0968;EUR_AF=0.4662;SAS_AF=0.3006;AA=A|||;VT=SNP
15	85497019	rs78714861	C	T	100	PASS	AC=618;AF=0.123403;AN=5008;NS=2504;DP=21347;EAS_AF=0.1359;AMR_AF=0.2767;AFR_AF=0.1354;EUR_AF=0.0765;SAS_AF=0.0337;AA=T|||;VT=SNP
15	85497950	rs1868922	C	T	100	PASS	AC=670;AF=0.133786;AN=5008;NS=2504;DP=18794;EAS_AF=0;AMR_AF=0.085;AFR_AF=0.3737;EUR_AF=0.0845;SAS_AF=0.0327;AA=N|||;VT=SNP
15	85498209	rs896371	G	A	100	PASS	AC=3860;AF=0.770767;AN=5008;NS=2504;DP=16873;EAS_AF=0.6369;AMR_AF=0.7911;AFR_AF=0.854;EUR_AF=0.7376;SAS_AF=0.816;AA=A|||;VT=SNP
15	85498661	rs55990066	T	C	100	PASS	AC=388;AF=0.077476;AN=5008;NS=2504;DP=21193;EAS_AF=0;AMR_AF=0.0648;AFR_AF=0.177;EUR_AF=0.0815;SAS_AF=0.0276;AA=C|||;VT=SNP
15	85498904	rs56372967	T	G	100	PASS	AC=571;AF=0.114018;AN=5008;NS=2504;DP=18400;EAS_AF=0;AMR_AF=0.0793;AFR_AF=0.3124;EUR_AF=0.0755;SAS_AF=0.0276;AA=G|||;VT=SNP
15	85499112	rs72754971	T	C	100	PASS	AC=401;AF=0.0800719;AN=5008;NS=2504;DP=17776;EAS_AF=0;AMR_AF=0.0648;AFR_AF=0.1914;EUR_AF=0.0755;SAS_AF=0.0276;AA=T|||;VT=SNP
15	85500229	rs7164520	C	A	100	PASS	AC=790;AF=0.157748;AN=5008;NS=2504;DP=16258;EAS_AF=0.0446;AMR_AF=0.1427;AFR_AF=0.0832;EUR_AF=0.3062;SAS_AF=0.2331;AA=C|||;VT=SNP
15	85500247	rs58150236	G	T	100	PASS	AC=1141;AF=0.227835;AN=5008;NS=2504;DP=16177;EAS_AF=0.3552;AMR_AF=0.1628;AFR_AF=0.0272;EUR_AF=0.2038;SAS_AF=0.4387;AA=G|||;VT=SNP
15	85500752	rs71397833	C	A	100	PASS	AC=351;AF=0.0700879;AN=5008;NS=2504;DP=19245;EAS_AF=0.0645;AMR_AF=0.111;AFR_AF=0.0015;EUR_AF=0.1034;SAS_AF=0.1053;AA=C|||;VT=SNP
15	85500789	rs62022522	T	C	100	PASS	AC=1161;AF=0.231829;AN=5008;NS=2504;DP=18897;EAS_AF=0.371;AMR_AF=0.1643;AFR_AF=0.0272;EUR_AF=0.2038;SAS_AF=0.4417;AA=T|||;VT=SNP
15	85500823	rs79547601	T	C	100	PASS	AC=351;AF=0.0700879;AN=5008;NS=2504;DP=19901;EAS_AF=0.0645;AMR_AF=0.111;AFR_AF=0.0015;EUR_AF=0.1034;SAS_AF=0.1053;AA=T|||;VT=SNP
15	85500932	rs116852504	C	T	100	PASS	AC=27;AF=0.00539137;AN=5008;NS=2504;DP=20652;EAS_AF=0;AMR_AF=0.0029;AFR_AF=0.0008;EUR_AF=0.0229;SAS_AF=0.001;AA=C|||;VT=SNP
15	85501006	rs72754973	T	G	100	PASS	AC=572;AF=0.114217;AN=5008;NS=2504;DP=18379;EAS_AF=0.001;AMR_AF=0.0778;AFR_AF=0.3132;EUR_AF=0.0755;SAS_AF=0.0276;AA=T|||;VT=SNP
15	85501143	rs72754974	A	G	100	PASS	AC=573;AF=0.114417;AN=5008;NS=2504;DP=17129;EAS_AF=0.001;AMR_AF=0.0778;AFR_AF=0.3139;EUR_AF=0.0755;SAS_AF=0.0276;AA=A|||;VT=SNP
15	85501528	rs8040251	G	A	100	PASS	AC=2007;AF=0.400759;AN=5008;NS=2504;DP=16762;EAS_AF=0.3988;AMR_AF=0.3271;AFR_AF=0.1536;EUR_AF=0.5139;SAS_AF=0.6728;AA=G|||;VT=SNP
15	85503112	rs71397834	G	A	100	PASS	AC=346;AF=0.0690895;AN=5008;NS=2504;DP=19525;EAS_AF=0.0645;AMR_AF=0.1081;AFR_AF=0.0015;EUR_AF=0.1024;SAS_AF=0.1033;AA=G|||;VT=SNP
15	85503279	rs72754976	A	G	100	PASS	AC=421;AF=0.0840655;AN=5008;NS=2504;DP=15982;EAS_AF=0.001;AMR_AF=0.0677;AFR_AF=0.2042;EUR_AF=0.0755;SAS_AF=0.0276;AA=G|||;VT=SNP
15	85504172	rs11635705	C	T	100	PASS	AC=799;AF=0.159545;AN=5008;NS=2504;DP=20866;EAS_AF=0.0437;AMR_AF=0.1441;AFR_AF=0.0862;EUR_AF=0.3072;SAS_AF=0.2372;AA=C|||;VT=SNP
15	85504753	rs111460093	G	C	100	PASS	AC=406;AF=0.0810703;AN=5008;NS=2504;DP=18479;EAS_AF=0.001;AMR_AF=0.0663;AFR_AF=0.1944;EUR_AF=0.0746;SAS_AF=0.0276;AA=G|||;VT=SNP
15	85504762	rs112431612	A	T	100	PASS	AC=406;AF=0.0810703;AN=5008;NS=2504;DP=19209;EAS_AF=0.001;AMR_AF=0.0663;AFR_AF=0.1944;EUR_AF=0.0746;SAS_AF=0.0276;AA=A|||;VT=SNP
15	85505012	rs113489994	A	G	100	PASS	AC=44;AF=0.00878594;AN=5008;NS=2504;DP=18498;EAS_AF=0;AMR_AF=0.0086;AFR_AF=0;EUR_AF=0.0169;SAS_AF=0.0215;AA=A|||;VT=SNP
15	85505020	rs72754978	T	C	100	PASS	AC=408;AF=0.0814696;AN=5008;NS=2504;DP=18491;EAS_AF=0.001;AMR_AF=0.0663;AFR_AF=0.1959;EUR_AF=0.0746;SAS_AF=0.0276;AA=T|||;VT=SNP
15	85505400	rs112595560	A	G	100	PASS	AC=408;AF=0.0814696;AN=5008;NS=2504;DP=16458;EAS_AF=0.001;AMR_AF=0.0663;AFR_AF=0.1959;EUR_AF=0.0746;SAS_AF=0.0276;AA=G|||;VT=SNP
15	85505462	rs72754979	T	C	100	PASS	AC=408;AF=0.0814696;AN=5008;NS=2504;DP=15181;EAS_AF=0.001;AMR_AF=0.0663;AFR_AF=0.1959;EUR_AF=0.0746;SAS_AF=0.0276;AA=T|||;VT=SNP
15	85506317	rs72754980	G	A	100	PASS	AC=253;AF=0.0505192;AN=5008;NS=2504;DP=23119;EAS_AF=0.001;AMR_AF=0.062;AFR_AF=0.0908;EUR_AF=0.0696;SAS_AF=0.0194;AA=G|||;VT=SNP
15	85506456	rs72754981	C	T	100	PASS	AC=106;AF=0.0211661;AN=5008;NS=2504;DP=20712;EAS_AF=0;AMR_AF=0.0288;AFR_AF=0.0038;EUR_AF=0.0666;SAS_AF=0.0143;AA=C|||;VT=SNP
15	85506928	rs116936536	C	A	100	PASS	AC=62;AF=0.0123802;AN=5008;NS=2504;DP=21677;EAS_AF=0;AMR_AF=0.0259;AFR_AF=0.0053;EUR_AF=0.0338;SAS_AF=0.0031;AA=C|||;VT=SNP
15	85507192	rs12914025	G	A	100	PASS	AC=610;AF=0.121805;AN=5008;NS=2504;DP=20721;EAS_AF=0.0675;AMR_AF=0.1297;AFR_AF=0.1853;EUR_AF=0.1054;SAS_AF=0.1033;AA=G|||;VT=SNP
15	85507348	rs75401007	T	A	100	PASS	AC=382;AF=0.076278;AN=5008;NS=2504;DP=25030;EAS_AF=0.001;AMR_AF=0.0648;AFR_AF=0.1868;EUR_AF=0.0696;SAS_AF=0.0194;AA=T|||;VT=SNP
15	85507536	rs4980358	A	C	100	PASS	AC=2319;AF=0.463059;AN=5008;NS=2504;DP=22432;EAS_AF=0.4187;AMR_AF=0.4078;AFR_AF=0.1687;EUR_AF=0.6471;SAS_AF=0.7566;AA=A|||;VT=SNP
15	85507573	rs72754982	A	G	100	PASS	AC=382;AF=0.076278;AN=5008;NS=2504;DP=22075;EAS_AF=0.001;AMR_AF=0.0648;AFR_AF=0.1868;EUR_AF=0.0696;SAS_AF=0.0194;AA=a|||;VT=SNP
15	85507605	rs16974653	A	G	100	PASS	AC=382;AF=0.076278;AN=5008;NS=2504;DP=22695;EAS_AF=0.001;AMR_AF=0.0648;AFR_AF=0.1868;EUR_AF=0.0696;SAS_AF=0.0194;AA=G|||;VT=SNP
15	85508156	rs12441289	A	G	100	PASS	AC=1058;AF=0.211262;AN=5008;NS=2504;DP=14217;EAS_AF=0.1567;AMR_AF=0.3228;AFR_AF=0.3964;EUR_AF=0.1093;SAS_AF=0.0429;AA=G|||;VT=SNP
15	85508360	rs57795160	G	A	100	PASS	AC=350;AF=0.0698882;AN=5008;NS=2504;DP=20421;EAS_AF=0.0675;AMR_AF=0.111;AFR_AF=0.0015;EUR_AF=0.1014;SAS_AF=0.1033;AA=G|||;VT=SNP
15	85508733	rs11073849	A	G	100	PASS	AC=1217;AF=0.243011;AN=5008;NS=2504;DP=19330;EAS_AF=0.3244;AMR_AF=0.1744;AFR_AF=0.0703;EUR_AF=0.1998;SAS_AF=0.4857;AA=A|||;VT=SNP
15	85508773	rs12440846	C	G	100	PASS	AC=353;AF=0.0704872;AN=5008;NS=2504;DP=20234;EAS_AF=0.0675;AMR_AF=0.111;AFR_AF=0.0015;EUR_AF=0.1034;SAS_AF=0.1043;AA=C|||;VT=SNP
15	85508796	rs12438449	G	A	100	PASS	AC=1071;AF=0.213858;AN=5008;NS=2504;DP=20588;EAS_AF=0.2173;AMR_AF=0.3487;AFR_AF=0.2897;EUR_AF=0.1093;SAS_AF=0.1196;AA=A|||;VT=SNP
15	85508916	rs56119196	G	A	100	PASS	AC=643;AF=0.128395;AN=5008;NS=2504;DP=20131;EAS_AF=0.001;AMR_AF=0.0908;AFR_AF=0.3661;EUR_AF=0.0755;SAS_AF=0.0194;AA=G|||;VT=SNP
15	85509089	rs35881378	T	G	100	PASS	AC=348;AF=0.0694888;AN=5008;NS=2504;DP=14302;EAS_AF=0.0675;AMR_AF=0.1081;AFR_AF=0.0015;EUR_AF=0.1014;SAS_AF=0.1033;AA=T|||;VT=SNP
15	85509544	rs28541399	C	T	100	PASS	AC=1952;AF=0.389776;AN=5008;NS=2504;DP=18619;EAS_AF=0.3522;AMR_AF=0.3228;AFR_AF=0.1566;EUR_AF=0.504;SAS_AF=0.6738;AA=C|||;VT=SNP
15	85509642	rs72754983	G	A	100	PASS	AC=428;AF=0.0854633;AN=5008;NS=2504;DP=18375;EAS_AF=0.001;AMR_AF=0.0749;AFR_AF=0.2171;EUR_AF=0.0686;SAS_AF=0.0194;AA=G|||;VT=SNP
15	85510315	rs8032686	C	A	100	PASS	AC=269;AF=0.0537141;AN=5008;NS=2504;DP=17944;EAS_AF=0.001;AMR_AF=0.062;AFR_AF=0.0938;EUR_AF=0.0736;SAS_AF=0.0276;AA=C|||;VT=SNP
15	85511647	rs8026775	G	A	100	PASS	AC=425;AF=0.0848642;AN=5008;NS=2504;DP=21686;EAS_AF=0.001;AMR_AF=0.0749;AFR_AF=0.2156;EUR_AF=0.0676;SAS_AF=0.0194;AA=G|||;VT=SNP
15	85511812	rs11858930	C	T	100	PASS	AC=803;AF=0.160343;AN=5008;NS=2504;DP=22735;EAS_AF=0.0437;AMR_AF=0.1527;AFR_AF=0.0862;EUR_AF=0.3091;SAS_AF=0.2331;AA=C|||;VT=SNP
15	85511981	rs11073852	T	A	100	PASS	AC=1248;AF=0.249201;AN=5008;NS=2504;DP=24036;EAS_AF=0.3294;AMR_AF=0.2118;AFR_AF=0.0711;EUR_AF=0.1978;SAS_AF=0.4867;AA=T|||;VT=SNP
15	85512205	rs7166894	G	C	100	PASS	AC=3750;AF=0.748802;AN=5008;NS=2504;DP=19875;EAS_AF=0.5933;AMR_AF=0.8228;AFR_AF=0.6717;EUR_AF=0.8161;SAS_AF=0.8916;AA=C|||;VT=SNP
15	85512239	rs17537738	C	A	100	PASS	AC=288;AF=0.057508;AN=5008;NS=2504;DP=22118;EAS_AF=0.0238;AMR_AF=0.1037;AFR_AF=0.0015;EUR_AF=0.0964;SAS_AF=0.0951;AA=C|||;VT=SNP
15	85512342	rs12902629	G	C	100	PASS	AC=46;AF=0.0091853;AN=5008;NS=2504;DP=22278;EAS_AF=0;AMR_AF=0.013;AFR_AF=0.0015;EUR_AF=0.0308;SAS_AF=0.0041;AA=G|||;VT=SNP
15	85512481	rs150494901	G	A	100	PASS	AC=26;AF=0.00519169;AN=5008;NS=2504;DP=19357;EAS_AF=0;AMR_AF=0.0115;AFR_AF=0.0008;EUR_AF=0.0169;SAS_AF=0;AA=G|||;VT=SNP
15	85512661	rs72754984	C	A	100	PASS	AC=262;AF=0.0523163;AN=5008;NS=2504;DP=19950;EAS_AF=0.001;AMR_AF=0.062;AFR_AF=0.0885;EUR_AF=0.0736;SAS_AF=0.0276;AA=C|||;VT=SNP
15	85512706	rs4980355	G	C	100	PASS	AC=347;AF=0.0692891;AN=5008;NS=2504;DP=18256;EAS_AF=0.0665;AMR_AF=0.1052;AFR_AF=0.0015;EUR_AF=0.1024;SAS_AF=0.1043;AA=G|||;VT=SNP
15	85512726	rs4980354	T	C	100	PASS	AC=3543;AF=0.707468;AN=5008;NS=2504;DP=18287;EAS_AF=0.5933;AMR_AF=0.7406;AFR_AF=0.6702;EUR_AF=0.6928;SAS_AF=0.8671;AA=C|||;VT=SNP
15	85513033	rs59269598	T	C	100	PASS	AC=2681;AF=0.535343;AN=5008;NS=2504;DP=20663;EAS_AF=0.376;AMR_AF=0.415;AFR_AF=0.5219;EUR_AF=0.5885;SAS_AF=0.7485;AA=G|||;VT=SNP
15	85513091	rs59681713	C	T	100	PASS	AC=653;AF=0.130391;AN=5008;NS=2504;DP=18682;EAS_AF=0.001;AMR_AF=0.0908;AFR_AF=0.3646;EUR_AF=0.0795;SAS_AF=0.0276;AA=T|||;VT=SNP
15	85513267	rs11073854	A	C	100	PASS	AC=3563;AF=0.711462;AN=5008;NS=2504;DP=22108;EAS_AF=0.5962;AMR_AF=0.7435;AFR_AF=0.6815;EUR_AF=0.6928;SAS_AF=0.8671;AA=C|||;VT=SNP
15	85513561	rs4980352	T	C	100	PASS	AC=2893;AF=0.577676;AN=5008;NS=2504;DP=21412;EAS_AF=0.375;AMR_AF=0.4942;AFR_AF=0.5318;EUR_AF=0.7087;SAS_AF=0.773;AA=T|||;VT=SNP
15	85513645	rs35619798	A	C	100	PASS	AC=351;AF=0.0700879;AN=5008;NS=2504;DP=22825;EAS_AF=0.0694;AMR_AF=0.1052;AFR_AF=0.0015;EUR_AF=0.1034;SAS_AF=0.1043;AA=A|||;VT=SNP
15	85514039	rs8042711	A	G	100	PASS	AC=3737;AF=0.746206;AN=5008;NS=2504;DP=20633;EAS_AF=0.5942;AMR_AF=0.8213;AFR_AF=0.6619;EUR_AF=0.8151;SAS_AF=0.8926;AA=G|||;VT=SNP
15	85514579	rs62022524	A	G	100	PASS	AC=221;AF=0.0441294;AN=5008;NS=2504;DP=18881;EAS_AF=0;AMR_AF=0.0778;AFR_AF=0.0083;EUR_AF=0.1233;SAS_AF=0.0327;AA=A|||;VT=SNP
15	85514701	rs876802	A	G	100	PASS	AC=3768;AF=0.752396;AN=5008;NS=2504;DP=16354;EAS_AF=0.5933;AMR_AF=0.8199;AFR_AF=0.6876;EUR_AF=0.8141;SAS_AF=0.8926;AA=C|||;VT=SNP
15	85515596	rs1109066	A	T	100	PASS	AC=3701;AF=0.739018;AN=5008;NS=2504;DP=20888;EAS_AF=0.5744;AMR_AF=0.8184;AFR_AF=0.6672;EUR_AF=0.8091;SAS_AF=0.8773;AA=N|||;VT=SNP
15	85515625	rs1109065	C	T	100	PASS	AC=3157;AF=0.630391;AN=5008;NS=2504;DP=21283;EAS_AF=0.5694;AMR_AF=0.6744;AFR_AF=0.5219;EUR_AF=0.6153;SAS_AF=0.8241;AA=N|||;VT=SNP
15	85515908	rs58266050	A	G	100	PASS	AC=705;AF=0.140775;AN=5008;NS=2504;DP=18514;EAS_AF=0.0446;AMR_AF=0.1254;AFR_AF=0.1157;EUR_AF=0.2167;SAS_AF=0.2065;AA=C|||;VT=SNP
15	85515934	rs74024772	A	T	100	PASS	AC=344;AF=0.0686901;AN=5008;NS=2504;DP=18612;EAS_AF=0;AMR_AF=0.0447;AFR_AF=0.202;EUR_AF=0.0388;SAS_AF=0.0072;AA=A|||;VT=SNP
15	85516102	rs56263463	A	G	100	PASS	AC=611;AF=0.122005;AN=5008;NS=2504;DP=21072;EAS_AF=0.2917;AMR_AF=0.2853;AFR_AF=0.0106;EUR_AF=0.0795;SAS_AF=0.0256;AA=A|||;VT=SNP
15	85516225	rs75429994	T	C	100	PASS	AC=271;AF=0.0541134;AN=5008;NS=2504;DP=18687;EAS_AF=0.0466;AMR_AF=0.0317;AFR_AF=0.0681;EUR_AF=0.0388;SAS_AF=0.0746;AA=T|||;VT=SNP
15	85516994	rs75829038	G	A	100	PASS	AC=86;AF=0.0171725;AN=5008;NS=2504;DP=24017;EAS_AF=0;AMR_AF=0.0144;AFR_AF=0.0015;EUR_AF=0.0567;SAS_AF=0.0174;AA=G|||;VT=SNP
15	85517022	rs78648941	G	A	100	PASS	AC=551;AF=0.110024;AN=5008;NS=2504;DP=23532;EAS_AF=0.2222;AMR_AF=0.2594;AFR_AF=0.0401;EUR_AF=0.0567;SAS_AF=0.0378;AA=G|||;VT=SNP
15	85518062	rs7175160	A	C	100	PASS	AC=3843;AF=0.767372;AN=5008;NS=2504;DP=19833;EAS_AF=0.6052;AMR_AF=0.7882;AFR_AF=0.9092;EUR_AF=0.7674;SAS_AF=0.728;AA=A|||;VT=SNP
15	85518946	rs55664313	C	G	100	PASS	AC=423;AF=0.0844649;AN=5008;NS=2504;DP=20877;EAS_AF=0;AMR_AF=0.0303;AFR_AF=0.2965;EUR_AF=0.0099;SAS_AF=0;AA=C|||;VT=SNP
15	85519602	rs35966827	C	T	100	PASS	AC=47;AF=0.00938498;AN=5008;NS=2504;DP=19744;EAS_AF=0;AMR_AF=0.0115;AFR_AF=0.0015;EUR_AF=0.0328;SAS_AF=0.0041;AA=C|||;VT=SNP
15	85519657	rs896364	C	T	100	PASS	AC=1338;AF=0.267173;AN=5008;NS=2504;DP=19310;EAS_AF=0.0546;AMR_AF=0.1715;AFR_AF=0.6717;EUR_AF=0.173;SAS_AF=0.1043;AA=T|||;VT=SNP
15	85520329	rs12439802	C	G	100	PASS	AC=436;AF=0.0870607;AN=5008;NS=2504;DP=20181;EAS_AF=0.0575;AMR_AF=0.1398;AFR_AF=0.0083;EUR_AF=0.161;SAS_AF=0.1104;AA=C|||;VT=SNP
15	85521127	rs12899275	C	T	100	PASS	AC=105;AF=0.0209665;AN=5008;NS=2504;DP=16817;EAS_AF=0;AMR_AF=0.0173;AFR_AF=0.0038;EUR_AF=0.0686;SAS_AF=0.0194;AA=C|||;VT=SNP
15	85521723	rs77352294	A	C	100	PASS	AC=225;AF=0.0449281;AN=5008;NS=2504;DP=16041;EAS_AF=0.001;AMR_AF=0.0562;AFR_AF=0.0068;EUR_AF=0.1024;SAS_AF=0.0746;AA=A|||;VT=SNP
15	85521734	rs7173332	G	C	100	PASS	AC=807;AF=0.161142;AN=5008;NS=2504;DP=16109;EAS_AF=0.0496;AMR_AF=0.1571;AFR_AF=0.2799;EUR_AF=0.17;SAS_AF=0.1094;AA=G|||;VT=SNP
15	85521883	rs7177863	A	T	100	PASS	AC=3862;AF=0.771166;AN=5008;NS=2504;DP=17419;EAS_AF=0.5903;AMR_AF=0.7853;AFR_AF=0.9766;EUR_AF=0.7644;SAS_AF=0.6769;AA=T|||;VT=SNP
15	85522184	rs7178415	A	T	100	PASS	AC=275;AF=0.0549121;AN=5008;NS=2504;DP=19285;EAS_AF=0;AMR_AF=0.0216;AFR_AF=0.1914;EUR_AF=0.007;SAS_AF=0;AA=A|||;VT=SNP
15	85523678	rs62022525	G	T	100	PASS	AC=395;AF=0.0788738;AN=5008;NS=2504;DP=13423;EAS_AF=0.0466;AMR_AF=0.0965;AFR_AF=0.0083;EUR_AF=0.163;SAS_AF=0.1084;AA=G|||;VT=SNP
15	85523702	rs117149613	C	T	100	PASS	AC=46;AF=0.0091853;AN=5008;NS=2504;DP=13357;EAS_AF=0;AMR_AF=0.0115;AFR_AF=0.003;EUR_AF=0.0298;SAS_AF=0.0041;AA=C|||;VT=SNP
15	85523969	rs12900078	G	A	100	PASS	AC=381;AF=0.0760783;AN=5008;NS=2504;DP=14155;EAS_AF=0.0387;AMR_AF=0.0965;AFR_AF=0.0083;EUR_AF=0.163;SAS_AF=0.1022;AA=G|||;VT=SNP
15	85524628	rs116893322	G	A	100	PASS	AC=395;AF=0.0788738;AN=5008;NS=2504;DP=9674;EAS_AF=0.0466;AMR_AF=0.0965;AFR_AF=0.0083;EUR_AF=0.163;SAS_AF=0.1084;AA=G|||;VT=SNP
15	85525556	rs11540803	C	G	100	PASS	AC=187;AF=0.0373403;AN=5008;NS=2504;DP=8006;EAS_AF=0.001;AMR_AF=0.0461;AFR_AF=0.0061;EUR_AF=0.0815;SAS_AF=0.0654;AA=C|||;VT=SNP;EX_TARGET
15	85525791	rs117370946	G	A	100	PASS	AC=194;AF=0.038738;AN=5008;NS=2504;DP=13194;EAS_AF=0.001;AMR_AF=0.0548;AFR_AF=0.0045;EUR_AF=0.0835;SAS_AF=0.0665;AA=G|||;VT=SNP
15	85526906	rs117725683	A	G	100	PASS	AC=20;AF=0.00399361;AN=5008;NS=2504;DP=20832;EAS_AF=0;AMR_AF=0.0043;AFR_AF=0;EUR_AF=0.0149;SAS_AF=0.002;AA=A|||;VT=SNP
15	85527144	rs16974673	A	T	100	PASS	AC=416;AF=0.0830671;AN=5008;NS=2504;DP=17784;EAS_AF=0;AMR_AF=0.0317;AFR_AF=0.2897;EUR_AF=0.0109;SAS_AF=0;AA=A|||;VT=SNP
15	85528124	rs34585903	G	T	100	PASS	AC=395;AF=0.0788738;AN=5008;NS=2504;DP=18294;EAS_AF=0.0466;AMR_AF=0.0951;AFR_AF=0.0098;EUR_AF=0.162;SAS_AF=0.1084;AA=G|||;VT=SNP
15	85529772	rs67613323	T	C	100	PASS	AC=605;AF=0.120807;AN=5008;NS=2504;DP=18844;EAS_AF=0.0506;AMR_AF=0.1859;AFR_AF=0.0151;EUR_AF=0.2694;SAS_AF=0.137;AA=T|||;VT=SNP
15	85529865	rs58737779	A	G	100	PASS	AC=281;AF=0.0561102;AN=5008;NS=2504;DP=15664;EAS_AF=0;AMR_AF=0.0231;AFR_AF=0.1921;EUR_AF=0.0109;SAS_AF=0;AA=A|||;VT=SNP
15	85530028	rs11629962	C	T	100	PASS	AC=605;AF=0.120807;AN=5008;NS=2504;DP=17058;EAS_AF=0.0506;AMR_AF=0.1859;AFR_AF=0.0151;EUR_AF=0.2694;SAS_AF=0.137;AA=c|||;VT=SNP
15	85530039	rs11629963	C	G	100	PASS	AC=605;AF=0.120807;AN=5008;NS=2504;DP=17397;EAS_AF=0.0506;AMR_AF=0.1859;AFR_AF=0.0151;EUR_AF=0.2694;SAS_AF=0.137;AA=C|||;VT=SNP
15	85530071	rs7163965	C	T	100	PASS	AC=2773;AF=0.553714;AN=5008;NS=2504;DP=18445;EAS_AF=0.5585;AMR_AF=0.5951;AFR_AF=0.4902;EUR_AF=0.5885;SAS_AF=0.5695;AA=C|||;VT=SNP
15	85530343	rs75579900	C	G	100	PASS	AC=37;AF=0.00738818;AN=5008;NS=2504;DP=19344;EAS_AF=0;AMR_AF=0.0115;AFR_AF=0.0008;EUR_AF=0.0268;SAS_AF=0.001;AA=C|||;VT=SNP
15	85530531	rs117006206	T	G	100	PASS	AC=57;AF=0.0113818;AN=5008;NS=2504;DP=17151;EAS_AF=0;AMR_AF=0.0346;AFR_AF=0.0008;EUR_AF=0.0159;SAS_AF=0.0164;AA=T|||;VT=SNP
15	85530556	rs17610201	T	C	100	PASS	AC=43;AF=0.00858626;AN=5008;NS=2504;DP=16621;EAS_AF=0;AMR_AF=0.0231;AFR_AF=0;EUR_AF=0.0258;SAS_AF=0.001;AA=T|||;VT=SNP
15	85530763	rs189826733	T	C	100	PASS	AC=35;AF=0.00698882;AN=5008;NS=2504;DP=12554;EAS_AF=0;AMR_AF=0.0101;AFR_AF=0;EUR_AF=0.0258;SAS_AF=0.002;AA=T|||;VT=SNP
15	85530771	rs71397835	C	T	100	PASS	AC=424;AF=0.0846645;AN=5008;NS=2504;DP=13262;EAS_AF=0.0496;AMR_AF=0.1311;AFR_AF=0.0083;EUR_AF=0.162;SAS_AF=0.1115;AA=C|||;VT=SNP
15	85530933	rs141699744	C	G	100	PASS	AC=26;AF=0.00519169;AN=5008;NS=2504;DP=14008;EAS_AF=0;AMR_AF=0.0043;AFR_AF=0.0015;EUR_AF=0.0119;SAS_AF=0.0092;AA=C|||;VT=SNP
15	85530987	rs8023667	T	C	100	PASS	AC=3950;AF=0.788738;AN=5008;NS=2504;DP=13967;EAS_AF=0.619;AMR_AF=0.8156;AFR_AF=0.8684;EUR_AF=0.8698;SAS_AF=0.7536;AA=C|||;VT=SNP
15	85531120	rs8039116	A	G	100	PASS	AC=452;AF=0.0902556;AN=5008;NS=2504;DP=17898;EAS_AF=0.002;AMR_AF=0.0418;AFR_AF=0.2716;EUR_AF=0.0457;SAS_AF=0.0164;AA=A|||;VT=SNP
15	85531253	rs62022527	A	G	100	PASS	AC=665;AF=0.132788;AN=5008;NS=2504;DP=17813;EAS_AF=0.0506;AMR_AF=0.2219;AFR_AF=0.0159;EUR_AF=0.2873;SAS_AF=0.1534;AA=A|||;VT=SNP
15	85531839	rs117940958	G	A	100	PASS	AC=30;AF=0.00599042;AN=5008;NS=2504;DP=19860;EAS_AF=0;AMR_AF=0.0144;AFR_AF=0.0015;EUR_AF=0.0129;SAS_AF=0.0051;AA=G|||;VT=SNP
15	85532162	rs17610265	C	T	100	PASS	AC=55;AF=0.0109824;AN=5008;NS=2504;DP=22028;EAS_AF=0;AMR_AF=0.0086;AFR_AF=0.0008;EUR_AF=0.0417;SAS_AF=0.0061;AA=C|||;VT=SNP
15	85532241	rs930716	A	G	100	PASS	AC=2355;AF=0.470248;AN=5008;NS=2504;DP=21335;EAS_AF=0.5685;AMR_AF=0.5533;AFR_AF=0.1891;EUR_AF=0.5537;SAS_AF=0.6043;AA=A|||;VT=SNP
15	85533539	rs7174762	A	G	100	PASS	AC=2487;AF=0.496605;AN=5008;NS=2504;DP=15928;EAS_AF=0.5615;AMR_AF=0.5836;AFR_AF=0.2769;EUR_AF=0.5557;SAS_AF=0.6043;AA=A|||;VT=SNP
15	85533556	rs7170598	G	A	100	PASS	AC=3891;AF=0.776957;AN=5008;NS=2504;DP=15559;EAS_AF=0.6012;AMR_AF=0.755;AFR_AF=0.9697;EUR_AF=0.7634;SAS_AF=0.727;AA=A|||;VT=SNP
15	85534715	rs72754992	G	C	100	PASS	AC=59;AF=0.0117812;AN=5008;NS=2504;DP=18327;EAS_AF=0;AMR_AF=0.0144;AFR_AF=0.0295;EUR_AF=0.0099;SAS_AF=0;AA=G|||;VT=SNP
15	85535071	rs8028550	T	C	100	PASS	AC=2858;AF=0.570687;AN=5008;NS=2504;DP=16389;EAS_AF=0.5704;AMR_AF=0.5706;AFR_AF=0.5439;EUR_AF=0.5736;SAS_AF=0.6043;AA=T|||;VT=SNP
15	85535132	rs28523473	A	C	100	PASS	AC=422;AF=0.0842652;AN=5008;NS=2504;DP=15844;EAS_AF=0;AMR_AF=0.0317;AFR_AF=0.2943;EUR_AF=0.0109;SAS_AF=0;AA=A|||;VT=SNP
15	85535261	rs62022528	C	T	100	PASS	AC=636;AF=0.126997;AN=5008;NS=2504;DP=20219;EAS_AF=0.0476;AMR_AF=0.1859;AFR_AF=0.0159;EUR_AF=0.2863;SAS_AF=0.1534;AA=C|||;VT=SNP
15	85536402	rs145250838	T	C	100	PASS	AC=60;AF=0.0119808;AN=5008;NS=2504;DP=15941;EAS_AF=0.0258;AMR_AF=0.0115;AFR_AF=0.0083;EUR_AF=0.007;SAS_AF=0.0082;AA=T|||;VT=SNP
15	85536412	rs12909357	T	C	100	PASS	AC=319;AF=0.0636981;AN=5008;NS=2504;DP=15532;EAS_AF=0.0198;AMR_AF=0.0461;AFR_AF=0.0915;EUR_AF=0.1213;SAS_AF=0.0245;AA=T|||;VT=SNP
15	85536481	rs12913418	T	C	100	PASS	AC=294;AF=0.0587061;AN=5008;NS=2504;DP=13856;EAS_AF=0.001;AMR_AF=0.062;AFR_AF=0.0068;EUR_AF=0.1541;SAS_AF=0.0879;AA=T|||;VT=SNP
15	85536659	rs4843015	G	A	100	PASS	AC=2283;AF=0.455871;AN=5008;NS=2504;DP=9388;EAS_AF=0.4018;AMR_AF=0.6744;AFR_AF=0.2663;EUR_AF=0.6103;SAS_AF=0.454;AA=G|||;VT=SNP
15	85536877	rs7359256	A	G	100	PASS	AC=1172;AF=0.234026;AN=5008;NS=2504;DP=13278;EAS_AF=0.0506;AMR_AF=0.2738;AFR_AF=0.3185;EUR_AF=0.334;SAS_AF=0.1779;AA=A|||;VT=SNP
15	85537246	rs4980341	A	G	100	PASS	AC=734;AF=0.146565;AN=5008;NS=2504;DP=15642;EAS_AF=0.0476;AMR_AF=0.2421;AFR_AF=0.0166;EUR_AF=0.3231;SAS_AF=0.1748;AA=A|||;VT=SNP
15	85537392	rs79864017	T	C	100	PASS	AC=30;AF=0.00599042;AN=5008;NS=2504;DP=16975;EAS_AF=0;AMR_AF=0.0029;AFR_AF=0;EUR_AF=0.0239;SAS_AF=0.0041;AA=T|||;VT=SNP
15	85537912	rs11854452	G	A	100	PASS	AC=990;AF=0.197684;AN=5008;NS=2504;DP=18838;EAS_AF=0.002;AMR_AF=0.0764;AFR_AF=0.6604;EUR_AF=0.0467;SAS_AF=0.0153;AA=A|||;VT=SNP
15	85538331	rs28624247	A	G	100	PASS	AC=581;AF=0.116014;AN=5008;NS=2504;DP=19860;EAS_AF=0.002;AMR_AF=0.0447;AFR_AF=0.3684;EUR_AF=0.0457;SAS_AF=0.0153;AA=A|||;VT=SNP
15	85539398	rs2060785	G	A	100	PASS	AC=4021;AF=0.802915;AN=5008;NS=2504;DP=13182;EAS_AF=0.6032;AMR_AF=0.8026;AFR_AF=0.9826;EUR_AF=0.8648;SAS_AF=0.7025;AA=A|||;VT=SNP
15	85539424	rs115390088	A	C	100	PASS	AC=1002;AF=0.20008;AN=5008;NS=2504;DP=12046;EAS_AF=0.002;AMR_AF=0.0764;AFR_AF=0.6619;EUR_AF=0.0567;SAS_AF=0.0153;AA=A|||;VT=SNP
15	85539582	rs12324120	A	C	100	PASS	AC=297;AF=0.0593051;AN=5008;NS=2504;DP=11675;EAS_AF=0;AMR_AF=0.0231;AFR_AF=0.2042;EUR_AF=0.0109;SAS_AF=0;AA=A|||;VT=SNP
15	85539739	rs66550763	G	A	100	PASS	AC=706;AF=0.140974;AN=5008;NS=2504;DP=14029;EAS_AF=0.0466;AMR_AF=0.2046;AFR_AF=0.0166;EUR_AF=0.3211;SAS_AF=0.1759;AA=G|||;VT=SNP
15	85539887	rs12324252	T	C	100	PASS	AC=1002;AF=0.20008;AN=5008;NS=2504;DP=12786;EAS_AF=0.002;AMR_AF=0.0764;AFR_AF=0.6619;EUR_AF=0.0567;SAS_AF=0.0153;AA=C|||;VT=SNP
15	85539916	rs57753919	G	A	100	PASS	AC=704;AF=0.140575;AN=5008;NS=2504;DP=12892;EAS_AF=0.002;AMR_AF=0.0533;AFR_AF=0.4569;EUR_AF=0.0457;SAS_AF=0.0153;AA=G|||;VT=SNP
15	85540012	rs62021182	G	A	100	PASS	AC=733;AF=0.146366;AN=5008;NS=2504;DP=11515;EAS_AF=0.0466;AMR_AF=0.2061;AFR_AF=0.0371;EUR_AF=0.3201;SAS_AF=0.1759;AA=G|||;VT=SNP
15	85540268	rs77811661	G	A	100	PASS	AC=11;AF=0.00219649;AN=5008;NS=2504;DP=15608;EAS_AF=0;AMR_AF=0.0029;AFR_AF=0.0023;EUR_AF=0.005;SAS_AF=0.001;AA=G|||;VT=SNP
15	85540418	rs117537705	C	T	100	PASS	AC=44;AF=0.00878594;AN=5008;NS=2504;DP=18655;EAS_AF=0;AMR_AF=0.0072;AFR_AF=0.0015;EUR_AF=0.0328;SAS_AF=0.0041;AA=C|||;VT=SNP
15	85540705	rs2060784	A	G	100	PASS	AC=4106;AF=0.819888;AN=5008;NS=2504;DP=17980;EAS_AF=0.624;AMR_AF=0.8372;AFR_AF=0.9773;EUR_AF=0.8648;SAS_AF=0.7505;AA=G|||;VT=SNP
15	85540718	rs117821473	C	T	100	PASS	AC=139;AF=0.0277556;AN=5008;NS=2504;DP=18022;EAS_AF=0.001;AMR_AF=0.0331;AFR_AF=0.0053;EUR_AF=0.0567;SAS_AF=0.0521;AA=C|||;VT=SNP
15	85540767	rs6496586	G	A	100	PASS	AC=814;AF=0.16254;AN=5008;NS=2504;DP=20347;EAS_AF=0.2034;AMR_AF=0.0922;AFR_AF=0.0477;EUR_AF=0.1938;SAS_AF=0.2935;AA=A|||;VT=SNP
15	85540900	rs4980340	C	T	100	PASS	AC=733;AF=0.146366;AN=5008;NS=2504;DP=6064;EAS_AF=0.0506;AMR_AF=0.2392;AFR_AF=0.0166;EUR_AF=0.3201;SAS_AF=0.1759;AA=T|||;VT=SNP
15	85541014	rs62021183	C	T	100	PASS	AC=235;AF=0.0469249;AN=5008;NS=2504;DP=15572;EAS_AF=0.002;AMR_AF=0.0303;AFR_AF=0.112;EUR_AF=0.0477;SAS_AF=0.0164;AA=c|||;VT=SNP
15	85541533	rs113682160	T	C	100	PASS	AC=31;AF=0.0061901;AN=5008;NS=2504;DP=18695;EAS_AF=0;AMR_AF=0.0086;AFR_AF=0.0008;EUR_AF=0.0219;SAS_AF=0.002;AA=T|||;VT=SNP
15	85541709	rs62021184	T	C	100	PASS	AC=736;AF=0.146965;AN=5008;NS=2504;DP=22057;EAS_AF=0.0506;AMR_AF=0.2406;AFR_AF=0.0166;EUR_AF=0.3221;SAS_AF=0.1759;AA=T|||;VT=SNP
15	85541864	rs68088674	A	G	100	PASS	AC=421;AF=0.0840655;AN=5008;NS=2504;DP=19463;EAS_AF=0;AMR_AF=0.0317;AFR_AF=0.2927;EUR_AF=0.0119;SAS_AF=0;AA=A|||;VT=SNP
15	85543097	rs11629967	G	T	100	PASS	AC=649;AF=0.129593;AN=5008;NS=2504;DP=17076;EAS_AF=0.0476;AMR_AF=0.17;AFR_AF=0.0159;EUR_AF=0.3052;SAS_AF=0.1585;AA=G|||;VT=SNP
15	85543197	rs79772677	A	G	100	PASS	AC=64;AF=0.0127796;AN=5008;NS=2504;DP=18291;EAS_AF=0;AMR_AF=0.0288;AFR_AF=0.0038;EUR_AF=0.0358;SAS_AF=0.0031;AA=A|||;VT=SNP
15	85544050	rs2290273	C	T	100	PASS	AC=2191;AF=0.4375;AN=5008;NS=2504;DP=20880;EAS_AF=0.5595;AMR_AF=0.5187;AFR_AF=0.1876;EUR_AF=0.499;SAS_AF=0.5286;AA=C|||;VT=SNP
15	85544381	rs971804	T	G	100	PASS	AC=551;AF=0.110024;AN=5008;NS=2504;DP=17629;EAS_AF=0.25;AMR_AF=0.2738;AFR_AF=0.003;EUR_AF=0.0606;SAS_AF=0.045;AA=T|||;VT=SNP
15	85544887	rs11856097	G	A	100	PASS	AC=224;AF=0.0447284;AN=5008;NS=2504;DP=20527;EAS_AF=0.002;AMR_AF=0.0303;AFR_AF=0.1104;EUR_AF=0.0417;SAS_AF=0.0133;AA=G|||;VT=SNP
15	85545129	rs8026543	G	A	100	PASS	AC=3140;AF=0.626997;AN=5008;NS=2504;DP=23519;EAS_AF=0.5635;AMR_AF=0.5677;AFR_AF=0.8449;EUR_AF=0.5427;SAS_AF=0.5266;AA=A|||;VT=SNP
15	85545235	rs1023844	A	G	100	PASS	AC=3151;AF=0.629193;AN=5008;NS=2504;DP=19413;EAS_AF=0.5744;AMR_AF=0.5677;AFR_AF=0.8457;EUR_AF=0.5408;SAS_AF=0.5276;AA=A|||;VT=SNP
15	85545734	rs55967056	T	C	100	PASS	AC=424;AF=0.0846645;AN=5008;NS=2504;DP=18466;EAS_AF=0;AMR_AF=0.0317;AFR_AF=0.295;EUR_AF=0.0119;SAS_AF=0;AA=T|||;VT=SNP
15	85545916	rs79179383	A	G	100	PASS	AC=26;AF=0.00519169;AN=5008;NS=2504;DP=18320;EAS_AF=0;AMR_AF=0.0014;AFR_AF=0.0008;EUR_AF=0.0229;SAS_AF=0.001;AA=A|||;VT=SNP
15	85547259	rs1011437	A	T	100	PASS	AC=3724;AF=0.74361;AN=5008;NS=2504;DP=21007;EAS_AF=0.626;AMR_AF=0.7536;AFR_AF=0.8669;EUR_AF=0.7555;SAS_AF=0.6789;AA=T|||;VT=SNP
15	85547356	rs1011436	T	C	100	PASS	AC=3904;AF=0.779553;AN=5008;NS=2504;DP=17981;EAS_AF=0.626;AMR_AF=0.8098;AFR_AF=0.8737;EUR_AF=0.8628;SAS_AF=0.7035;AA=C|||;VT=SNP
15	85547706	rs1014543	T	C	100	PASS	AC=3904;AF=0.779553;AN=5008;NS=2504;DP=19783;EAS_AF=0.626;AMR_AF=0.8098;AFR_AF=0.8737;EUR_AF=0.8628;SAS_AF=0.7035;AA=C|||;VT=SNP
15	85547816	rs2122858	A	G	100	PASS	AC=3230;AF=0.644968;AN=5008;NS=2504;DP=19907;EAS_AF=0.5744;AMR_AF=0.5879;AFR_AF=0.8457;EUR_AF=0.5775;SAS_AF=0.5562;AA=A|||;VT=SNP
15	85548263	rs1868921	T	C	100	PASS	AC=3905;AF=0.779752;AN=5008;NS=2504;DP=17118;EAS_AF=0.627;AMR_AF=0.8098;AFR_AF=0.8737;EUR_AF=0.8628;SAS_AF=0.7035;AA=T|||;VT=SNP
15	85549235	rs12903975	G	C	100	PASS	AC=1216;AF=0.242812;AN=5008;NS=2504;DP=14799;EAS_AF=0.0526;AMR_AF=0.2305;AFR_AF=0.3835;EUR_AF=0.334;SAS_AF=0.1636;AA=C|||;VT=SNP
15	85549498	rs7183199	T	A	100	PASS	AC=3669;AF=0.732628;AN=5008;NS=2504;DP=12241;EAS_AF=0.62;AMR_AF=0.7536;AFR_AF=0.7716;EUR_AF=0.8231;SAS_AF=0.6881;AA=-|||;VT=SNP
15	85549722	rs12904615	C	T	100	PASS	AC=2218;AF=0.442891;AN=5008;NS=2504;DP=14797;EAS_AF=0.5625;AMR_AF=0.5101;AFR_AF=0.1899;EUR_AF=0.5169;SAS_AF=0.5378;AA=C|||;VT=SNP
15	85550656	rs7175477	C	T	100	PASS	AC=573;AF=0.114417;AN=5008;NS=2504;DP=20722;EAS_AF=0.002;AMR_AF=0.0447;AFR_AF=0.3638;EUR_AF=0.0457;SAS_AF=0.0133;AA=T|||;VT=SNP
15	85550870	rs10083650	C	T	100	PASS	AC=419;AF=0.0836661;AN=5008;NS=2504;DP=16531;EAS_AF=0;AMR_AF=0.0303;AFR_AF=0.2927;EUR_AF=0.0109;SAS_AF=0;AA=C|||;VT=SNP
15	85551001	rs3862411	G	C	100	PASS	AC=1724;AF=0.344249;AN=5008;NS=2504;DP=16228;EAS_AF=0.0536;AMR_AF=0.2824;AFR_AF=0.674;EUR_AF=0.3648;SAS_AF=0.2209;AA=C|||;VT=SNP
15	85551280	rs289381	T	A	100	PASS	AC=3900;AF=0.778754;AN=5008;NS=2504;DP=18163;EAS_AF=0.6161;AMR_AF=0.7709;AFR_AF=0.8669;EUR_AF=0.8628;SAS_AF=0.7464;AA=A|||;VT=SNP
15	85551515	rs289380	A	G	100	PASS	AC=3908;AF=0.780351;AN=5008;NS=2504;DP=21566;EAS_AF=0.6101;AMR_AF=0.7738;AFR_AF=0.8752;EUR_AF=0.8628;SAS_AF=0.7474;AA=G|||;VT=SNP
15	85552102	rs67161304	C	T	100	PASS	AC=419;AF=0.0836661;AN=5008;NS=2504;DP=19468;EAS_AF=0;AMR_AF=0.0303;AFR_AF=0.2927;EUR_AF=0.0109;SAS_AF=0;AA=C|||;VT=SNP
15	85553042	rs289379	G	A	100	PASS	AC=3235;AF=0.645966;AN=5008;NS=2504;DP=21025;EAS_AF=0.5992;AMR_AF=0.6844;AFR_AF=0.5651;EUR_AF=0.7425;SAS_AF=0.6769;AA=G|||;VT=SNP
15	85553781	rs35000527	A	G	100	PASS	AC=457;AF=0.091254;AN=5008;NS=2504;DP=20007;EAS_AF=0.0486;AMR_AF=0.1297;AFR_AF=0.0091;EUR_AF=0.1789;SAS_AF=0.1288;AA=A|||;VT=SNP
15	85553830	rs68115999	A	G	100	PASS	AC=150;AF=0.0299521;AN=5008;NS=2504;DP=21376;EAS_AF=0.002;AMR_AF=0.0259;AFR_AF=0.0567;EUR_AF=0.0417;SAS_AF=0.0133;AA=A|||;VT=SNP
15	85554656	rs289378	G	A	100	PASS	AC=3527;AF=0.704273;AN=5008;NS=2504;DP=17372;EAS_AF=0.6032;AMR_AF=0.7075;AFR_AF=0.761;EUR_AF=0.7545;SAS_AF=0.6779;AA=g|||;VT=SNP
15	85554833	rs289377	A	G	100	PASS	AC=3537;AF=0.70627;AN=5008;NS=2504;DP=19599;EAS_AF=0.6111;AMR_AF=0.7075;AFR_AF=0.7625;EUR_AF=0.7535;SAS_AF=0.6789;AA=A|||;VT=SNP
15	85555953	rs289376	A	G	100	PASS	AC=4020;AF=0.802716;AN=5008;NS=2504;DP=12499;EAS_AF=0.6032;AMR_AF=0.8026;AFR_AF=0.9826;EUR_AF=0.8648;SAS_AF=0.7014;AA=G|||;VT=SNP
15	85556320	rs289375	A	G	100	PASS	AC=3531;AF=0.705072;AN=5008;NS=2504;DP=17859;EAS_AF=0.6032;AMR_AF=0.7089;AFR_AF=0.7625;EUR_AF=0.7555;SAS_AF=0.6779;AA=A|||;VT=SNP
15	85556565	rs289374	T	A	100	PASS	AC=3530;AF=0.704872;AN=5008;NS=2504;DP=17993;EAS_AF=0.6032;AMR_AF=0.7089;AFR_AF=0.7625;EUR_AF=0.7555;SAS_AF=0.6769;AA=A|||;VT=SNP
15	85556884	rs185972	C	G	100	PASS	AC=794;AF=0.158546;AN=5008;NS=2504;DP=19753;EAS_AF=0.0913;AMR_AF=0.1354;AFR_AF=0.1014;EUR_AF=0.2445;SAS_AF=0.2331;AA=C|||;VT=SNP
15	85557666	rs289373	A	G	100	PASS	AC=3481;AF=0.695088;AN=5008;NS=2504;DP=18865;EAS_AF=0.6101;AMR_AF=0.7075;AFR_AF=0.7231;EUR_AF=0.7545;SAS_AF=0.6748;AA=A|||;VT=SNP
15	85557741	rs117111799	A	T	100	PASS	AC=52;AF=0.0103834;AN=5008;NS=2504;DP=18904;EAS_AF=0;AMR_AF=0.0274;AFR_AF=0.0008;EUR_AF=0.0159;SAS_AF=0.0164;AA=A|||;VT=SNP
15	85558140	rs12900736	C	T	100	PASS	AC=451;AF=0.0900559;AN=5008;NS=2504;DP=15263;EAS_AF=0.0456;AMR_AF=0.1297;AFR_AF=0.0091;EUR_AF=0.1779;SAS_AF=0.1268;AA=C|||;VT=SNP
15	85558187	rs12904958	G	C	100	PASS	AC=451;AF=0.0900559;AN=5008;NS=2504;DP=16752;EAS_AF=0.0456;AMR_AF=0.1297;AFR_AF=0.0091;EUR_AF=0.1779;SAS_AF=0.1268;AA=G|||;VT=SNP
15	85558376	rs289420	G	A	100	PASS	AC=3468;AF=0.692492;AN=5008;NS=2504;DP=19921;EAS_AF=0.6091;AMR_AF=0.7046;AFR_AF=0.7156;EUR_AF=0.7535;SAS_AF=0.6759;AA=G|||;VT=SNP
15	85558465	rs289419	G	C	100	PASS	AC=3482;AF=0.695288;AN=5008;NS=2504;DP=18956;EAS_AF=0.6091;AMR_AF=0.7075;AFR_AF=0.7231;EUR_AF=0.7555;SAS_AF=0.6759;AA=G|||;VT=SNP
15	85558770	rs34493704	A	G	100	PASS	AC=451;AF=0.0900559;AN=5008;NS=2504;DP=19772;EAS_AF=0.0456;AMR_AF=0.1297;AFR_AF=0.0091;EUR_AF=0.1779;SAS_AF=0.1268;AA=A|||;VT=SNP
15	85558816	rs117572558	T	G	100	PASS	AC=105;AF=0.0209665;AN=5008;NS=2504;DP=19402;EAS_AF=0;AMR_AF=0.0187;AFR_AF=0.0023;EUR_AF=0.0467;SAS_AF=0.0429;AA=T|||;VT=SNP
15	85558965	rs289418	A	G	100	PASS	AC=3004;AF=0.59984;AN=5008;NS=2504;DP=19143;EAS_AF=0.5645;AMR_AF=0.5778;AFR_AF=0.6929;EUR_AF=0.5775;SAS_AF=0.5491;AA=A|||;VT=SNP
15	85559617	rs208966	C	T	100	PASS	AC=1636;AF=0.326677;AN=5008;NS=2504;DP=15537;EAS_AF=0.3145;AMR_AF=0.2349;AFR_AF=0.1505;EUR_AF=0.4682;SAS_AF=0.4969;AA=c|||;VT=SNP
15	85559895	rs6496597	T	C	100	PASS	AC=3713;AF=0.741414;AN=5008;NS=2504;DP=16673;EAS_AF=0.6091;AMR_AF=0.7637;AFR_AF=0.7708;EUR_AF=0.8608;SAS_AF=0.6994;AA=C|||;VT=SNP
15	85559901	rs190840	G	C	100	PASS	AC=2788;AF=0.556709;AN=5008;NS=2504;DP=16397;EAS_AF=0.5635;AMR_AF=0.5576;AFR_AF=0.5499;EUR_AF=0.5646;SAS_AF=0.5501;AA=G|||;VT=SNP
15	85561320	rs59390017	T	C	100	PASS	AC=421;AF=0.0840655;AN=5008;NS=2504;DP=17485;EAS_AF=0;AMR_AF=0.0303;AFR_AF=0.2943;EUR_AF=0.0109;SAS_AF=0;AA=T|||;VT=SNP
15	85561443	rs59878814	G	T	100	PASS	AC=420;AF=0.0838658;AN=5008;NS=2504;DP=18826;EAS_AF=0;AMR_AF=0.0303;AFR_AF=0.2935;EUR_AF=0.0109;SAS_AF=0;AA=G|||;VT=SNP
15	85561714	rs289417	G	A	100	PASS	AC=3244;AF=0.647764;AN=5008;NS=2504;DP=18174;EAS_AF=0.5992;AMR_AF=0.6873;AFR_AF=0.5711;EUR_AF=0.7435;SAS_AF=0.6748;AA=G|||;VT=SNP
15	85561716	rs57450817	G	T	100	PASS	AC=420;AF=0.0838658;AN=5008;NS=2504;DP=18165;EAS_AF=0;AMR_AF=0.0303;AFR_AF=0.2935;EUR_AF=0.0109;SAS_AF=0;AA=G|||;VT=SNP
15	85561805	rs289416	C	T	100	PASS	AC=3241;AF=0.647165;AN=5008;NS=2504;DP=17566;EAS_AF=0.5982;AMR_AF=0.6859;AFR_AF=0.5711;EUR_AF=0.7425;SAS_AF=0.6748;AA=C|||;VT=SNP
15	85561953	rs289415	A	G	100	PASS	AC=320;AF=0.0638978;AN=5008;NS=2504;DP=17128;EAS_AF=0.002;AMR_AF=0.0389;AFR_AF=0.1505;EUR_AF=0.0746;SAS_AF=0.0174;AA=A|||;VT=SNP
15	85562162	rs289414	T	C	100	PASS	AC=3250;AF=0.648962;AN=5008;NS=2504;DP=17751;EAS_AF=0.6052;AMR_AF=0.6873;AFR_AF=0.5711;EUR_AF=0.7435;SAS_AF=0.6748;AA=T|||;VT=SNP
15	85562565	rs289413	C	T	100	PASS	AC=3841;AF=0.766973;AN=5008;NS=2504;DP=17390;EAS_AF=0.6062;AMR_AF=0.7478;AFR_AF=0.975;EUR_AF=0.7575;SAS_AF=0.6748;AA=T|||;VT=SNP
15	85563145	rs289412	C	T	100	PASS	AC=2220;AF=0.443291;AN=5008;NS=2504;DP=14010;EAS_AF=0.5585;AMR_AF=0.5101;AFR_AF=0.1952;EUR_AF=0.5199;SAS_AF=0.5337;AA=T|||;VT=SNP
15	85563381	rs289411	T	C	100	PASS	AC=3672;AF=0.733227;AN=5008;NS=2504;DP=16839;EAS_AF=0.6062;AMR_AF=0.7176;AFR_AF=0.8646;EUR_AF=0.7545;SAS_AF=0.6759;AA=C|||;VT=SNP
15	85563483	rs289410	G	A	100	PASS	AC=3212;AF=0.641374;AN=5008;NS=2504;DP=17383;EAS_AF=0.6052;AMR_AF=0.6787;AFR_AF=0.5703;EUR_AF=0.7316;SAS_AF=0.6554;AA=A|||;VT=SNP
15	85563561	rs71397837	G	A	100	PASS	AC=453;AF=0.0904553;AN=5008;NS=2504;DP=15097;EAS_AF=0.0456;AMR_AF=0.1297;AFR_AF=0.0091;EUR_AF=0.1779;SAS_AF=0.1288;AA=G|||;VT=SNP
15	85563760	rs55854726	G	A	100	PASS	AC=420;AF=0.0838658;AN=5008;NS=2504;DP=16341;EAS_AF=0;AMR_AF=0.0317;AFR_AF=0.2927;EUR_AF=0.0109;SAS_AF=0;AA=G|||;VT=SNP
15	85563766	rs188296	T	C	100	PASS	AC=3248;AF=0.648562;AN=5008;NS=2504;DP=16327;EAS_AF=0.6062;AMR_AF=0.6859;AFR_AF=0.5688;EUR_AF=0.7435;SAS_AF=0.6759;AA=C|||;VT=SNP
15	85563955	rs289409	C	T	100	PASS	AC=3248;AF=0.648562;AN=5008;NS=2504;DP=15920;EAS_AF=0.6052;AMR_AF=0.6859;AFR_AF=0.5696;EUR_AF=0.7435;SAS_AF=0.6759;AA=T|||;VT=SNP
15	85564077	rs62021203	C	T	100	PASS	AC=447;AF=0.0892572;AN=5008;NS=2504;DP=17991;EAS_AF=0.0427;AMR_AF=0.1297;AFR_AF=0.0091;EUR_AF=0.1779;SAS_AF=0.1258;AA=C|||;VT=SNP
15	85564374	rs56021902	C	T	100	PASS	AC=423;AF=0.0844649;AN=5008;NS=2504;DP=18742;EAS_AF=0;AMR_AF=0.0317;AFR_AF=0.295;EUR_AF=0.0109;SAS_AF=0;AA=C|||;VT=SNP
15	85564602	rs289408	G	A	100	PASS	AC=3247;AF=0.648363;AN=5008;NS=2504;DP=17487;EAS_AF=0.6052;AMR_AF=0.6859;AFR_AF=0.5688;EUR_AF=0.7435;SAS_AF=0.6759;AA=A|||;VT=SNP
15	85564764	rs289407	A	G	100	PASS	AC=3835;AF=0.765775;AN=5008;NS=2504;DP=17456;EAS_AF=0.6062;AMR_AF=0.7478;AFR_AF=0.9697;EUR_AF=0.7575;SAS_AF=0.6759;AA=G|||;VT=SNP
15	85564915	rs289406	A	G	100	PASS	AC=3842;AF=0.767173;AN=5008;NS=2504;DP=21509;EAS_AF=0.6052;AMR_AF=0.7478;AFR_AF=0.9758;EUR_AF=0.7575;SAS_AF=0.6759;AA=G|||;VT=SNP
15	85564975	rs67393789	A	T	100	PASS	AC=423;AF=0.0844649;AN=5008;NS=2504;DP=20677;EAS_AF=0;AMR_AF=0.0317;AFR_AF=0.295;EUR_AF=0.0109;SAS_AF=0;AA=A|||;VT=SNP
15	85565163	rs28483160	G	A	100	PASS	AC=274;AF=0.0547125;AN=5008;NS=2504;DP=20302;EAS_AF=0.002;AMR_AF=0.0317;AFR_AF=0.1475;EUR_AF=0.0417;SAS_AF=0.0133;AA=G|||;VT=SNP
15	85565903	rs34731527	C	T	100	PASS	AC=449;AF=0.0896565;AN=5008;NS=2504;DP=15300;EAS_AF=0.0456;AMR_AF=0.1297;AFR_AF=0.0091;EUR_AF=0.1779;SAS_AF=0.1247;AA=C|||;VT=SNP
15	85566273	rs289405	C	T	100	PASS	AC=781;AF=0.15595;AN=5008;NS=2504;DP=20643;EAS_AF=0.0526;AMR_AF=0.1398;AFR_AF=0.1021;EUR_AF=0.2604;SAS_AF=0.2393;AA=T|||;VT=SNP
15	85566317	rs289404	G	T	100	PASS	AC=3246;AF=0.648163;AN=5008;NS=2504;DP=21614;EAS_AF=0.6052;AMR_AF=0.6844;AFR_AF=0.5703;EUR_AF=0.7416;SAS_AF=0.6759;AA=T|||;VT=SNP
15	85566574	rs72757020	C	A	100	PASS	AC=425;AF=0.0848642;AN=5008;NS=2504;DP=21048;EAS_AF=0;AMR_AF=0.0317;AFR_AF=0.2965;EUR_AF=0.0109;SAS_AF=0;AA=C|||;VT=SNP
15	85566576	rs72757021	G	A	100	PASS	AC=425;AF=0.0848642;AN=5008;NS=2504;DP=21155;EAS_AF=0;AMR_AF=0.0317;AFR_AF=0.2965;EUR_AF=0.0109;SAS_AF=0;AA=G|||;VT=SNP
15	85566752	rs289403	C	T	100	PASS	AC=3430;AF=0.684904;AN=5008;NS=2504;DP=21529;EAS_AF=0.6062;AMR_AF=0.7406;AFR_AF=0.5794;EUR_AF=0.8499;SAS_AF=0.6994;AA=c|||;VT=SNP
15	85567015	rs68105649	T	C	100	PASS	AC=423;AF=0.0844649;AN=5008;NS=2504;DP=20162;EAS_AF=0;AMR_AF=0.0317;AFR_AF=0.295;EUR_AF=0.0109;SAS_AF=0;AA=T|||;VT=SNP
15	85567686	rs62021205	G	A	100	PASS	AC=139;AF=0.0277556;AN=5008;NS=2504;DP=19712;EAS_AF=0.002;AMR_AF=0.0245;AFR_AF=0.0567;EUR_AF=0.0318;SAS_AF=0.0133;AA=G|||;VT=SNP
15	85567817	rs148339443	G	T	100	PASS	AC=20;AF=0.00399361;AN=5008;NS=2504;DP=20132;EAS_AF=0;AMR_AF=0.0043;AFR_AF=0;EUR_AF=0.0149;SAS_AF=0.002;AA=G|||;VT=SNP
15	85567996	rs77356866	G	A	100	PASS	AC=70;AF=0.0139776;AN=5008;NS=2504;DP=19183;EAS_AF=0.001;AMR_AF=0.0793;AFR_AF=0.0008;EUR_AF=0.0099;SAS_AF=0.0031;AA=G|||;VT=SNP
15	85568005	rs78881830	C	T	100	PASS	AC=30;AF=0.00599042;AN=5008;NS=2504;DP=19199;EAS_AF=0;AMR_AF=0.0029;AFR_AF=0;EUR_AF=0.0239;SAS_AF=0.0041;AA=C|||;VT=SNP
15	85568067	rs55719004	T	G	100	PASS	AC=285;AF=0.0569089;AN=5008;NS=2504;DP=18985;EAS_AF=0;AMR_AF=0.0231;AFR_AF=0.1952;EUR_AF=0.0109;SAS_AF=0;AA=T|||;VT=SNP
15	85568434	rs289402	T	C	100	PASS	AC=3855;AF=0.769768;AN=5008;NS=2504;DP=16543;EAS_AF=0.6052;AMR_AF=0.7723;AFR_AF=0.8759;EUR_AF=0.8618;SAS_AF=0.6994;AA=C|||;VT=SNP
15	85568535	rs11631171	T	G	100	PASS	AC=194;AF=0.038738;AN=5008;NS=2504;DP=14923;EAS_AF=0;AMR_AF=0.062;AFR_AF=0.0068;EUR_AF=0.1183;SAS_AF=0.0235;AA=T|||;VT=SNP
15	85568579	rs289401	C	T	100	PASS	AC=3251;AF=0.649161;AN=5008;NS=2504;DP=14067;EAS_AF=0.6052;AMR_AF=0.6844;AFR_AF=0.5741;EUR_AF=0.7416;SAS_AF=0.6759;AA=T|||;VT=SNP
15	85568820	rs72757023	C	G	100	PASS	AC=51;AF=0.0101837;AN=5008;NS=2504;DP=15350;EAS_AF=0;AMR_AF=0.013;AFR_AF=0.0242;EUR_AF=0.0099;SAS_AF=0;AA=C|||;VT=SNP
15	85568882	rs59143550	T	C	100	PASS	AC=423;AF=0.0844649;AN=5008;NS=2504;DP=16511;EAS_AF=0;AMR_AF=0.0317;AFR_AF=0.295;EUR_AF=0.0109;SAS_AF=0;AA=T|||;VT=SNP
15	85568928	rs289400	G	T	100	PASS	AC=3248;AF=0.648562;AN=5008;NS=2504;DP=18355;EAS_AF=0.6052;AMR_AF=0.683;AFR_AF=0.5726;EUR_AF=0.7416;SAS_AF=0.6759;AA=G|||;VT=SNP
15	85568939	rs17611075	A	T	100	PASS	AC=209;AF=0.0417332;AN=5008;NS=2504;DP=18201;EAS_AF=0.001;AMR_AF=0.0576;AFR_AF=0.0053;EUR_AF=0.0924;SAS_AF=0.0695;AA=A|||;VT=SNP
15	85569237	rs289399	A	G	100	PASS	AC=3252;AF=0.649361;AN=5008;NS=2504;DP=21136;EAS_AF=0.6062;AMR_AF=0.6844;AFR_AF=0.5741;EUR_AF=0.7416;SAS_AF=0.6759;AA=A|||;VT=SNP
15	85569527	rs289398	A	G	100	PASS	AC=3432;AF=0.685304;AN=5008;NS=2504;DP=17461;EAS_AF=0.6062;AMR_AF=0.7406;AFR_AF=0.5809;EUR_AF=0.8499;SAS_AF=0.6994;AA=A|||;VT=SNP
15	85569533	rs289397	T	C	100	PASS	AC=3433;AF=0.685503;AN=5008;NS=2504;DP=17471;EAS_AF=0.6062;AMR_AF=0.7421;AFR_AF=0.5809;EUR_AF=0.8499;SAS_AF=0.6994;AA=C|||;VT=SNP
15	85569959	rs289396	G	A	100	PASS	AC=3250;AF=0.648962;AN=5008;NS=2504;DP=18140;EAS_AF=0.6062;AMR_AF=0.6844;AFR_AF=0.5726;EUR_AF=0.7416;SAS_AF=0.6759;AA=A|||;VT=SNP
15	85571629	rs289395	A	G	100	PASS	AC=2480;AF=0.495208;AN=5008;NS=2504;DP=13968;EAS_AF=0.5506;AMR_AF=0.5072;AFR_AF=0.3979;EUR_AF=0.5209;SAS_AF=0.5348;AA=A|||;VT=SNP
15	85571989	rs289394	G	T	100	PASS	AC=2061;AF=0.411542;AN=5008;NS=2504;DP=15135;EAS_AF=0.3333;AMR_AF=0.3718;AFR_AF=0.2784;EUR_AF=0.5477;SAS_AF=0.5603;AA=T|||;VT=SNP
15	85572219	rs11858363	G	A	100	PASS	AC=273;AF=0.0545128;AN=5008;NS=2504;DP=18299;EAS_AF=0.002;AMR_AF=0.0303;AFR_AF=0.1664;EUR_AF=0.0258;SAS_AF=0.0041;AA=G|||;VT=SNP
15	85572331	rs289393	A	G	100	PASS	AC=2744;AF=0.547923;AN=5008;NS=2504;DP=16036;EAS_AF=0.5605;AMR_AF=0.5476;AFR_AF=0.534;EUR_AF=0.5507;SAS_AF=0.5511;AA=A|||;VT=SNP
15	85572699	rs17611171	T	A	100	PASS	AC=656;AF=0.13099;AN=5008;NS=2504;DP=14495;EAS_AF=0.0456;AMR_AF=0.1931;AFR_AF=0.0166;EUR_AF=0.3022;SAS_AF=0.1534;AA=T|||;VT=SNP
15	85572756	rs12102045	T	C	100	PASS	AC=469;AF=0.0936502;AN=5008;NS=2504;DP=17236;EAS_AF=0.002;AMR_AF=0.0418;AFR_AF=0.2882;EUR_AF=0.0437;SAS_AF=0.0133;AA=T|||;VT=SNP
15	85572819	rs289392	A	G	100	PASS	AC=2738;AF=0.546725;AN=5008;NS=2504;DP=17553;EAS_AF=0.5615;AMR_AF=0.5432;AFR_AF=0.5356;EUR_AF=0.5487;SAS_AF=0.547;AA=A|||;VT=SNP
15	85573171	rs184298749	G	A	100	PASS	AC=13;AF=0.00259585;AN=5008;NS=2504;DP=17596;EAS_AF=0;AMR_AF=0.0058;AFR_AF=0.0015;EUR_AF=0.006;SAS_AF=0.001;AA=A|||;VT=SNP
15	85573176	rs12908400	T	G	100	PASS	AC=1092;AF=0.218051;AN=5008;NS=2504;DP=17773;EAS_AF=0.0446;AMR_AF=0.2262;AFR_AF=0.3207;EUR_AF=0.3141;SAS_AF=0.1534;AA=T|||;VT=SNP
15	85573200	rs61179859	G	T	100	PASS	AC=435;AF=0.086861;AN=5008;NS=2504;DP=18622;EAS_AF=0;AMR_AF=0.0331;AFR_AF=0.3033;EUR_AF=0.0109;SAS_AF=0;AA=G|||;VT=SNP
15	85573474	rs16974726	G	A	100	PASS	AC=436;AF=0.0870607;AN=5008;NS=2504;DP=20900;EAS_AF=0;AMR_AF=0.0331;AFR_AF=0.3041;EUR_AF=0.0109;SAS_AF=0;AA=G|||;VT=SNP
15	85573498	rs12912860	T	C	100	PASS	AC=658;AF=0.13139;AN=5008;NS=2504;DP=20642;EAS_AF=0.0456;AMR_AF=0.1931;AFR_AF=0.0166;EUR_AF=0.3022;SAS_AF=0.1554;AA=T|||;VT=SNP
15	85574015	rs289391	A	T	100	PASS	AC=2729;AF=0.544928;AN=5008;NS=2504;DP=18168;EAS_AF=0.5605;AMR_AF=0.5447;AFR_AF=0.5303;EUR_AF=0.5477;SAS_AF=0.546;AA=A|||;VT=SNP
15	85574419	rs17611290	A	G	100	PASS	AC=478;AF=0.0954473;AN=5008;NS=2504;DP=18326;EAS_AF=0.0446;AMR_AF=0.1369;AFR_AF=0.0098;EUR_AF=0.1948;SAS_AF=0.1319;AA=A|||;VT=SNP
15	85574798	rs289390	C	T	100	PASS	AC=2688;AF=0.536741;AN=5008;NS=2504;DP=22744;EAS_AF=0.5595;AMR_AF=0.5432;AFR_AF=0.5008;EUR_AF=0.5477;SAS_AF=0.546;AA=C|||;VT=SNP
15	85575044	rs289389	G	A	100	PASS	AC=2190;AF=0.4373;AN=5008;NS=2504;DP=20336;EAS_AF=0.5565;AMR_AF=0.4986;AFR_AF=0.1936;EUR_AF=0.503;SAS_AF=0.5327;AA=G|||;VT=SNP
15	85575833	rs289388	T	G	100	PASS	AC=2736;AF=0.546326;AN=5008;NS=2504;DP=16137;EAS_AF=0.5615;AMR_AF=0.5447;AFR_AF=0.5325;EUR_AF=0.5507;SAS_AF=0.546;AA=T|||;VT=SNP
15	85576063	rs12906544	G	A	100	PASS	AC=477;AF=0.0952476;AN=5008;NS=2504;DP=16037;EAS_AF=0.0446;AMR_AF=0.1369;AFR_AF=0.0098;EUR_AF=0.1938;SAS_AF=0.1319;AA=G|||;VT=SNP
15	85576074	rs28669942	T	C	100	PASS	AC=220;AF=0.0439297;AN=5008;NS=2504;DP=16243;EAS_AF=0.002;AMR_AF=0.0317;AFR_AF=0.1067;EUR_AF=0.0417;SAS_AF=0.0133;AA=T|||;VT=SNP
15	85576353	rs67184540	A	G	100	PASS	AC=469;AF=0.0936502;AN=5008;NS=2504;DP=20570;EAS_AF=0.002;AMR_AF=0.0418;AFR_AF=0.2874;EUR_AF=0.0437;SAS_AF=0.0143;AA=A|||;VT=SNP
15	85576968	rs544696030	C	G	100	PASS	AC=26;AF=0.00519169;AN=5008;NS=2504;DP=14904;EAS_AF=0;AMR_AF=0.0043;AFR_AF=0.0015;EUR_AF=0.0119;SAS_AF=0.0092;AA=C|||;VT=SNP
15	85577151	rs2599364	G	C	100	PASS	AC=3356;AF=0.670128;AN=5008;NS=2504;DP=19950;EAS_AF=0.6052;AMR_AF=0.6888;AFR_AF=0.6505;EUR_AF=0.7416;SAS_AF=0.6769;AA=C|||;VT=SNP
15	85577336	rs58711651	A	G	100	PASS	AC=467;AF=0.0932508;AN=5008;NS=2504;DP=15348;EAS_AF=0.002;AMR_AF=0.0418;AFR_AF=0.2867;EUR_AF=0.0437;SAS_AF=0.0133;AA=A|||;VT=SNP
15	85577799	rs117459642	T	G	100	PASS	AC=13;AF=0.00259585;AN=5008;NS=2504;DP=18409;EAS_AF=0;AMR_AF=0.0014;AFR_AF=0.0008;EUR_AF=0.0099;SAS_AF=0.001;AA=T|||;VT=SNP
15	85578348	rs72757038	T	C	100	PASS	AC=25;AF=0.00499201;AN=5008;NS=2504;DP=15882;EAS_AF=0;AMR_AF=0;AFR_AF=0.0008;EUR_AF=0.0119;SAS_AF=0.0123;AA=T|||;VT=SNP
15	85578496	rs439313	A	G	100	PASS	AC=2672;AF=0.533546;AN=5008;NS=2504;DP=10805;EAS_AF=0.5605;AMR_AF=0.5432;AFR_AF=0.4894;EUR_AF=0.5477;SAS_AF=0.544;AA=A|||;VT=SNP
15	85578501	rs439307	A	G	100	PASS	AC=3792;AF=0.757188;AN=5008;NS=2504;DP=10977;EAS_AF=0.6052;AMR_AF=0.745;AFR_AF=0.9418;EUR_AF=0.7555;SAS_AF=0.6748;AA=G|||;VT=SNP
15	85578693	rs289382	G	A	100	PASS	AC=2670;AF=0.533147;AN=5008;NS=2504;DP=13132;EAS_AF=0.5605;AMR_AF=0.5432;AFR_AF=0.4879;EUR_AF=0.5487;SAS_AF=0.5429;AA=G|||;VT=SNP
15	85579057	rs57480671	T	C	100	PASS	AC=434;AF=0.0866613;AN=5008;NS=2504;DP=17627;EAS_AF=0;AMR_AF=0.0331;AFR_AF=0.3026;EUR_AF=0.0109;SAS_AF=0;AA=T|||;VT=SNP
15	85579107	rs12899693	C	A	100	PASS	AC=714;AF=0.142572;AN=5008;NS=2504;DP=18109;EAS_AF=0.2143;AMR_AF=0.0764;AFR_AF=0.0454;EUR_AF=0.166;SAS_AF=0.2229;AA=C|||;VT=SNP
15	85579246	rs17611396	A	C	100	PASS	AC=400;AF=0.0798722;AN=5008;NS=2504;DP=21521;EAS_AF=0.0188;AMR_AF=0.0893;AFR_AF=0.0098;EUR_AF=0.1928;SAS_AF=0.1145;AA=a|||;VT=SNP
15	85579620	rs289383	G	A	100	PASS	AC=3632;AF=0.72524;AN=5008;NS=2504;DP=21383;EAS_AF=0.6052;AMR_AF=0.7133;AFR_AF=0.8396;EUR_AF=0.7535;SAS_AF=0.6738;AA=A|||;VT=SNP
15	85579759	rs289384	A	G	100	PASS	AC=3982;AF=0.795128;AN=5008;NS=2504;DP=21192;EAS_AF=0.6508;AMR_AF=0.8329;AFR_AF=0.9856;EUR_AF=0.7753;SAS_AF=0.68;AA=G|||;VT=SNP
15	85579765	rs289385	C	A	100	PASS	AC=3651;AF=0.729034;AN=5008;NS=2504;DP=21018;EAS_AF=0.6071;AMR_AF=0.7133;AFR_AF=0.8517;EUR_AF=0.7545;SAS_AF=0.6738;AA=A|||;VT=SNP
15	85580148	rs34978449	A	G	100	PASS	AC=487;AF=0.0972444;AN=5008;NS=2504;DP=16838;EAS_AF=0.0556;AMR_AF=0.1369;AFR_AF=0.0098;EUR_AF=0.1938;SAS_AF=0.1309;AA=A|||;VT=SNP
15	85580453	rs34787669	C	T	100	PASS	AC=707;AF=0.141174;AN=5008;NS=2504;DP=16183;EAS_AF=0.2073;AMR_AF=0.0764;AFR_AF=0.0454;EUR_AF=0.166;SAS_AF=0.2229;AA=C|||;VT=SNP
15	85580547	rs4296226	C	T	100	PASS	AC=2174;AF=0.434105;AN=5008;NS=2504;DP=16913;EAS_AF=0.5466;AMR_AF=0.4986;AFR_AF=0.1921;EUR_AF=0.502;SAS_AF=0.5297;AA=C|||;VT=SNP
15	85581389	rs289386	C	T	100	PASS	AC=2699;AF=0.538938;AN=5008;NS=2504;DP=16372;EAS_AF=0.5486;AMR_AF=0.5432;AFR_AF=0.5189;EUR_AF=0.5487;SAS_AF=0.5429;AA=C|||;VT=SNP
15	85581615	rs67853521	A	G	100	PASS	AC=433;AF=0.0864617;AN=5008;NS=2504;DP=18334;EAS_AF=0;AMR_AF=0.0331;AFR_AF=0.3018;EUR_AF=0.0109;SAS_AF=0;AA=G|||;VT=SNP
15	85581755	rs28583919	C	T	100	PASS	AC=218;AF=0.0435304;AN=5008;NS=2504;DP=17778;EAS_AF=0.002;AMR_AF=0.0317;AFR_AF=0.112;EUR_AF=0.0328;SAS_AF=0.0133;AA=C|||;VT=SNP
15	85583088	rs289387	A	G	100	PASS	AC=2725;AF=0.544129;AN=5008;NS=2504;DP=19316;EAS_AF=0.5605;AMR_AF=0.5432;AFR_AF=0.528;EUR_AF=0.5497;SAS_AF=0.544;AA=A|||;VT=SNP
15	85583405	rs73446132	G	C	100	PASS	AC=433;AF=0.0864617;AN=5008;NS=2504;DP=16788;EAS_AF=0;AMR_AF=0.0331;AFR_AF=0.3018;EUR_AF=0.0109;SAS_AF=0;AA=G|||;VT=SNP
15	85583952	rs62021230	C	T	100	PASS	AC=475;AF=0.0948482;AN=5008;NS=2504;DP=13757;EAS_AF=0.0446;AMR_AF=0.1369;AFR_AF=0.0098;EUR_AF=0.1938;SAS_AF=0.1299;AA=C|||;VT=SNP
15	85584804	rs12902942	C	T	100	PASS	AC=655;AF=0.130791;AN=5008;NS=2504;DP=23571;EAS_AF=0.0446;AMR_AF=0.1931;AFR_AF=0.0151;EUR_AF=0.3032;SAS_AF=0.1544;AA=T|||;VT=SNP
15	85585157	rs418676	G	T	100	PASS	AC=3648;AF=0.728435;AN=5008;NS=2504;DP=17057;EAS_AF=0.6121;AMR_AF=0.7176;AFR_AF=0.8336;EUR_AF=0.7674;SAS_AF=0.6738;AA=T|||;VT=SNP
15	85586678	rs77384300	G	A	100	PASS	AC=37;AF=0.00738818;AN=5008;NS=2504;DP=18170;EAS_AF=0;AMR_AF=0.0086;AFR_AF=0.0008;EUR_AF=0.0268;SAS_AF=0.0031;AA=G|||;VT=SNP
15	85586704	rs3850985	G	A	100	PASS	AC=435;AF=0.086861;AN=5008;NS=2504;DP=18504;EAS_AF=0;AMR_AF=0.0331;AFR_AF=0.3033;EUR_AF=0.0109;SAS_AF=0;AA=G|||;VT=SNP
15	85586820	rs1466166	A	G	100	PASS	AC=114;AF=0.0227636;AN=5008;NS=2504;DP=21728;EAS_AF=0.0288;AMR_AF=0.085;AFR_AF=0.0023;EUR_AF=0.0169;SAS_AF=0.0061;AA=A|||;VT=SNP
15	85586939	rs146180412	G	T	100	PASS	AC=72;AF=0.014377;AN=5008;NS=2504;DP=17860;EAS_AF=0;AMR_AF=0.0173;AFR_AF=0.0378;EUR_AF=0.0099;SAS_AF=0;AA=g|||;VT=SNP
15	85587150	rs190714750	G	A	100	PASS	AC=50;AF=0.00998403;AN=5008;NS=2504;DP=16161;EAS_AF=0;AMR_AF=0.0043;AFR_AF=0.0015;EUR_AF=0.0159;SAS_AF=0.0297;AA=G|||;VT=SNP
15	85587527	rs56833943	C	A	100	PASS	AC=435;AF=0.086861;AN=5008;NS=2504;DP=18513;EAS_AF=0;AMR_AF=0.0331;AFR_AF=0.3033;EUR_AF=0.0109;SAS_AF=0;AA=A|||;VT=SNP
15	85587770	rs76564153	A	G	100	PASS	AC=77;AF=0.0153754;AN=5008;NS=2504;DP=20884;EAS_AF=0;AMR_AF=0.0187;AFR_AF=0.0008;EUR_AF=0.0338;SAS_AF=0.0297;AA=A|||;VT=SNP
15	85588154	rs379799	G	A	100	PASS	AC=2639;AF=0.526957;AN=5008;NS=2504;DP=21374;EAS_AF=0.5278;AMR_AF=0.5447;AFR_AF=0.4811;EUR_AF=0.5596;SAS_AF=0.5419;AA=G|||;VT=SNP
15	85588664	rs7174722	G	A	100	PASS	AC=2683;AF=0.535743;AN=5008;NS=2504;DP=20775;EAS_AF=0.5665;AMR_AF=0.5447;AFR_AF=0.4834;EUR_AF=0.5606;SAS_AF=0.5429;AA=G|||;VT=SNP
15	85588937	rs79651625	T	C	100	PASS	AC=22;AF=0.00439297;AN=5008;NS=2504;DP=21057;EAS_AF=0.001;AMR_AF=0.0029;AFR_AF=0.0015;EUR_AF=0.0109;SAS_AF=0.0061;AA=T|||;VT=SNP
15	85588998	rs12909971	G	C	100	PASS	AC=657;AF=0.13119;AN=5008;NS=2504;DP=19230;EAS_AF=0.0466;AMR_AF=0.1916;AFR_AF=0.0166;EUR_AF=0.3032;SAS_AF=0.1534;AA=g|||;VT=SNP
15	85589005	rs72757047	C	T	100	PASS	AC=295;AF=0.0589058;AN=5008;NS=2504;DP=19563;EAS_AF=0;AMR_AF=0.0245;AFR_AF=0.202;EUR_AF=0.0109;SAS_AF=0;AA=C|||;VT=SNP
15	85589340	rs395573	C	T	100	PASS	AC=2688;AF=0.536741;AN=5008;NS=2504;DP=12343;EAS_AF=0.5665;AMR_AF=0.5447;AFR_AF=0.4879;EUR_AF=0.5596;SAS_AF=0.5429;AA=C|||;VT=SNP
15	85590186	rs12900012	A	G	100	PASS	AC=702;AF=0.140176;AN=5008;NS=2504;DP=14883;EAS_AF=0.0466;AMR_AF=0.1916;AFR_AF=0.0492;EUR_AF=0.3042;SAS_AF=0.1544;AA=A|||;VT=SNP
15	85590501	rs12909130	T	C	100	PASS	AC=659;AF=0.131589;AN=5008;NS=2504;DP=16083;EAS_AF=0.0466;AMR_AF=0.1916;AFR_AF=0.0166;EUR_AF=0.3042;SAS_AF=0.1544;AA=T|||;VT=SNP
15	85590642	rs409211	C	T	100	PASS	AC=3857;AF=0.770168;AN=5008;NS=2504;DP=14880;EAS_AF=0.6091;AMR_AF=0.7464;AFR_AF=0.9766;EUR_AF=0.7704;SAS_AF=0.6738;AA=T|||;VT=SNP
15	85590706	rs60043454	G	A	100	PASS	AC=434;AF=0.0866613;AN=5008;NS=2504;DP=16898;EAS_AF=0;AMR_AF=0.0331;AFR_AF=0.3026;EUR_AF=0.0109;SAS_AF=0;AA=G|||;VT=SNP
15	85591083	rs35885781	A	T	100	PASS	AC=478;AF=0.0954473;AN=5008;NS=2504;DP=17415;EAS_AF=0.0466;AMR_AF=0.1354;AFR_AF=0.0098;EUR_AF=0.1948;SAS_AF=0.1309;AA=A|||;VT=SNP
15	85591652	rs11856330	C	T	100	PASS	AC=2725;AF=0.544129;AN=5008;NS=2504;DP=16374;EAS_AF=0.5655;AMR_AF=0.5447;AFR_AF=0.5151;EUR_AF=0.5616;SAS_AF=0.5429;AA=C|||;VT=SNP
15	85591672	rs28438405	A	G	100	PASS	AC=434;AF=0.0866613;AN=5008;NS=2504;DP=15984;EAS_AF=0;AMR_AF=0.0331;AFR_AF=0.3026;EUR_AF=0.0109;SAS_AF=0;AA=A|||;VT=SNP
15	85591686	rs34105012	C	G	100	PASS	AC=478;AF=0.0954473;AN=5008;NS=2504;DP=15881;EAS_AF=0.0466;AMR_AF=0.1354;AFR_AF=0.0098;EUR_AF=0.1948;SAS_AF=0.1309;AA=C|||;VT=SNP
15	85591747	rs2923731	C	T	100	PASS	AC=3645;AF=0.727835;AN=5008;NS=2504;DP=16187;EAS_AF=0.6121;AMR_AF=0.7133;AFR_AF=0.8336;EUR_AF=0.7674;SAS_AF=0.6738;AA=T|||;VT=SNP
15	85592069	rs147962411	C	T	100	PASS	AC=41;AF=0.0081869;AN=5008;NS=2504;DP=16761;EAS_AF=0;AMR_AF=0.0144;AFR_AF=0.0008;EUR_AF=0.0229;SAS_AF=0.0072;AA=C|||;VT=SNP
15	85592160	rs2654915	C	T	100	PASS	AC=2724;AF=0.54393;AN=5008;NS=2504;DP=15263;EAS_AF=0.5645;AMR_AF=0.5447;AFR_AF=0.5151;EUR_AF=0.5616;SAS_AF=0.5429;AA=C|||;VT=SNP
15	85592204	rs2599366	A	G	100	PASS	AC=3646;AF=0.728035;AN=5008;NS=2504;DP=14077;EAS_AF=0.6121;AMR_AF=0.7133;AFR_AF=0.8343;EUR_AF=0.7674;SAS_AF=0.6738;AA=G|||;VT=SNP
15	85592290	rs111795587	G	A	100	PASS	AC=292;AF=0.0583067;AN=5008;NS=2504;DP=15251;EAS_AF=0;AMR_AF=0.0245;AFR_AF=0.1997;EUR_AF=0.0109;SAS_AF=0;AA=G|||;VT=SNP
15	85592500	rs2938354	A	G	100	PASS	AC=2721;AF=0.543331;AN=5008;NS=2504;DP=15845;EAS_AF=0.5675;AMR_AF=0.5447;AFR_AF=0.5106;EUR_AF=0.5616;SAS_AF=0.5429;AA=A|||;VT=SNP
15	85593178	rs67762593	T	C	100	PASS	AC=434;AF=0.0866613;AN=5008;NS=2504;DP=18738;EAS_AF=0;AMR_AF=0.0331;AFR_AF=0.3026;EUR_AF=0.0109;SAS_AF=0;AA=C|||;VT=SNP
15	85593703	rs11852878	A	C	100	PASS	AC=514;AF=0.102636;AN=5008;NS=2504;DP=17472;EAS_AF=0.002;AMR_AF=0.0432;AFR_AF=0.32;EUR_AF=0.0457;SAS_AF=0.0133;AA=A|||;VT=SNP
15	85594657	rs28836780	T	G	100	PASS	AC=1364;AF=0.272364;AN=5008;NS=2504;DP=17174;EAS_AF=0.3889;AMR_AF=0.2867;AFR_AF=0.1649;EUR_AF=0.2346;SAS_AF=0.3262;AA=T|||;VT=SNP
15	85595021	rs12913985	G	T	100	PASS	AC=2291;AF=0.457468;AN=5008;NS=2504;DP=17798;EAS_AF=0.4345;AMR_AF=0.4553;AFR_AF=0.4879;EUR_AF=0.4404;SAS_AF=0.4591;AA=T|||;VT=SNP
15	85595167	rs35843593	A	T	100	PASS	AC=478;AF=0.0954473;AN=5008;NS=2504;DP=15552;EAS_AF=0.0456;AMR_AF=0.1354;AFR_AF=0.0098;EUR_AF=0.1948;SAS_AF=0.1319;AA=A|||;VT=SNP
15	85595174	rs12593499	A	G	100	PASS	AC=2846;AF=0.568291;AN=5008;NS=2504;DP=14718;EAS_AF=0.4375;AMR_AF=0.4986;AFR_AF=0.8381;EUR_AF=0.4871;SAS_AF=0.4714;AA=G|||;VT=SNP
15	85595207	rs12592539	C	A	100	PASS	AC=1182;AF=0.236022;AN=5008;NS=2504;DP=13038;EAS_AF=0.3889;AMR_AF=0.2305;AFR_AF=0.1581;EUR_AF=0.1243;SAS_AF=0.3027;AA=C|||;VT=SNP
15	85596143	rs111614516	G	A	100	PASS	AC=436;AF=0.0870607;AN=5008;NS=2504;DP=20888;EAS_AF=0;AMR_AF=0.0331;AFR_AF=0.3018;EUR_AF=0.0139;SAS_AF=0;AA=G|||;VT=SNP
15	85596188	rs148707838	G	T	100	PASS	AC=588;AF=0.117412;AN=5008;NS=2504;DP=19930;EAS_AF=0.2421;AMR_AF=0.2738;AFR_AF=0.0424;EUR_AF=0.0596;SAS_AF=0.0389;AA=G|||;VT=SNP
15	85597593	rs141678143	T	C	100	PASS	AC=664;AF=0.132588;AN=5008;NS=2504;DP=20488;EAS_AF=0.0466;AMR_AF=0.196;AFR_AF=0.0166;EUR_AF=0.3052;SAS_AF=0.1554;AA=T|||;VT=SNP
15	85597637	rs55993465	C	T	100	PASS	AC=433;AF=0.0864617;AN=5008;NS=2504;DP=19647;EAS_AF=0;AMR_AF=0.0331;AFR_AF=0.3018;EUR_AF=0.0109;SAS_AF=0;AA=C|||;VT=SNP
15	85597768	rs35134026	A	G	100	PASS	AC=2328;AF=0.464856;AN=5008;NS=2504;DP=20730;EAS_AF=0.4355;AMR_AF=0.4553;AFR_AF=0.5166;EUR_AF=0.4394;SAS_AF=0.4581;AA=G|||;VT=SNP
15	85597858	rs56275167	C	T	100	PASS	AC=436;AF=0.0870607;AN=5008;NS=2504;DP=21348;EAS_AF=0.001;AMR_AF=0.0346;AFR_AF=0.3018;EUR_AF=0.0109;SAS_AF=0.001;AA=T|||;VT=SNP
15	85598222	rs10412396	C	T	100	PASS	AC=433;AF=0.0864617;AN=5008;NS=2504;DP=23150;EAS_AF=0;AMR_AF=0.0331;AFR_AF=0.3018;EUR_AF=0.0109;SAS_AF=0;AA=C|||;VT=SNP
15	85599660	rs7496012	A	G	100	PASS	AC=2810;AF=0.561102;AN=5008;NS=2504;DP=20869;EAS_AF=0.4375;AMR_AF=0.4899;AFR_AF=0.8336;EUR_AF=0.4682;SAS_AF=0.4663;AA=G|||;VT=SNP
15	85600065	rs56204314	C	T	100	PASS	AC=434;AF=0.0866613;AN=5008;NS=2504;DP=21928;EAS_AF=0;AMR_AF=0.0331;AFR_AF=0.3026;EUR_AF=0.0109;SAS_AF=0;AA=C|||;VT=SNP
15	85600485	rs72757052	G	T	100	PASS	AC=432;AF=0.086262;AN=5008;NS=2504;DP=20657;EAS_AF=0;AMR_AF=0.0331;AFR_AF=0.3011;EUR_AF=0.0109;SAS_AF=0;AA=G|||;VT=SNP
15	85600536	rs73446152	C	T	100	PASS	AC=432;AF=0.086262;AN=5008;NS=2504;DP=21612;EAS_AF=0;AMR_AF=0.0331;AFR_AF=0.3011;EUR_AF=0.0109;SAS_AF=0;AA=C|||;VT=SNP
15	85600701	rs56279648	T	G	100	PASS	AC=432;AF=0.086262;AN=5008;NS=2504;DP=17838;EAS_AF=0;AMR_AF=0.0331;AFR_AF=0.3011;EUR_AF=0.0109;SAS_AF=0;AA=T|||;VT=SNP
15	85600840	rs11632899	A	G	100	PASS	AC=1137;AF=0.227037;AN=5008;NS=2504;DP=19808;EAS_AF=0.0466;AMR_AF=0.2291;AFR_AF=0.3502;EUR_AF=0.3161;SAS_AF=0.1534;AA=G|||;VT=SNP
15	85601065	rs79773011	A	G	100	PASS	AC=73;AF=0.0145767;AN=5008;NS=2504;DP=21631;EAS_AF=0;AMR_AF=0.0346;AFR_AF=0.0076;EUR_AF=0.0358;SAS_AF=0.0031;AA=A|||;VT=SNP
15	85601346	rs34054841	C	G	100	PASS	AC=487;AF=0.0972444;AN=5008;NS=2504;DP=19750;EAS_AF=0.0466;AMR_AF=0.1398;AFR_AF=0.0166;EUR_AF=0.1948;SAS_AF=0.1278;AA=C|||;VT=SNP
15	85601391	rs111593003	A	G	100	PASS	AC=14;AF=0.00279553;AN=5008;NS=2504;DP=20041;EAS_AF=0;AMR_AF=0.0058;AFR_AF=0.0015;EUR_AF=0.007;SAS_AF=0.001;AA=A|||;VT=SNP
15	85601525	rs12908535	C	G	100	PASS	AC=478;AF=0.0954473;AN=5008;NS=2504;DP=18618;EAS_AF=0.0466;AMR_AF=0.1398;AFR_AF=0.0098;EUR_AF=0.1948;SAS_AF=0.1278;AA=C|||;VT=SNP
15	85601861	rs13380056	T	C	100	PASS	AC=1357;AF=0.270966;AN=5008;NS=2504;DP=16949;EAS_AF=0.3899;AMR_AF=0.2824;AFR_AF=0.1657;EUR_AF=0.2316;SAS_AF=0.3231;AA=T|||;VT=SNP
15	85601871	rs35127646	G	A	100	PASS	AC=911;AF=0.181909;AN=5008;NS=2504;DP=16903;EAS_AF=0.0466;AMR_AF=0.1729;AFR_AF=0.3116;EUR_AF=0.2058;SAS_AF=0.1278;AA=G|||;VT=SNP
15	85602142	rs11854185	C	T	100	PASS	AC=409;AF=0.0816693;AN=5008;NS=2504;DP=17241;EAS_AF=0.002;AMR_AF=0.0317;AFR_AF=0.2617;EUR_AF=0.0288;SAS_AF=0.0102;AA=C|||;VT=SNP
15	85602143	rs72757056	G	A	100	PASS	AC=446;AF=0.0890575;AN=5008;NS=2504;DP=17212;EAS_AF=0.0109;AMR_AF=0.0331;AFR_AF=0.3018;EUR_AF=0.0109;SAS_AF=0.002;AA=A|||;VT=SNP
15	85602238	rs68184328	T	C	100	PASS	AC=433;AF=0.0864617;AN=5008;NS=2504;DP=17692;EAS_AF=0;AMR_AF=0.0331;AFR_AF=0.3018;EUR_AF=0.0109;SAS_AF=0;AA=T|||;VT=SNP
15	85602479	rs7403474	C	T	100	PASS	AC=961;AF=0.191893;AN=5008;NS=2504;DP=19052;EAS_AF=0.3889;AMR_AF=0.1931;AFR_AF=0.0166;EUR_AF=0.1193;SAS_AF=0.2996;AA=C|||;VT=SNP
15	85602687	rs56080398	G	T	100	PASS	AC=433;AF=0.0864617;AN=5008;NS=2504;DP=17405;EAS_AF=0;AMR_AF=0.0331;AFR_AF=0.3018;EUR_AF=0.0109;SAS_AF=0;AA=G|||;VT=SNP
15	85602722	rs11856381	A	G	100	PASS	AC=451;AF=0.0900559;AN=5008;NS=2504;DP=17123;EAS_AF=0.002;AMR_AF=0.0346;AFR_AF=0.2927;EUR_AF=0.0278;SAS_AF=0.0102;AA=A|||;VT=SNP
15	85602957	rs57003909	A	G	100	PASS	AC=434;AF=0.0866613;AN=5008;NS=2504;DP=18215;EAS_AF=0.001;AMR_AF=0.0331;AFR_AF=0.3018;EUR_AF=0.0109;SAS_AF=0;AA=A|||;VT=SNP
15	85603149	rs72757059	C	T	100	PASS	AC=700;AF=0.139776;AN=5008;NS=2504;DP=16975;EAS_AF=0.0456;AMR_AF=0.1902;AFR_AF=0.0492;EUR_AF=0.3052;SAS_AF=0.1534;AA=C|||;VT=SNP
15	85603225	rs67703134	C	G	100	PASS	AC=418;AF=0.0834665;AN=5008;NS=2504;DP=17455;EAS_AF=0;AMR_AF=0.0331;AFR_AF=0.2905;EUR_AF=0.0109;SAS_AF=0;AA=C|||;VT=SNP
15	85603324	rs7403597	C	T	100	PASS	AC=2677;AF=0.534545;AN=5008;NS=2504;DP=19672;EAS_AF=0.4266;AMR_AF=0.4669;AFR_AF=0.7731;EUR_AF=0.4473;SAS_AF=0.4611;AA=T|||;VT=SNP
15	85603430	rs55988402	A	G	100	PASS	AC=433;AF=0.0864617;AN=5008;NS=2504;DP=17352;EAS_AF=0;AMR_AF=0.0331;AFR_AF=0.3018;EUR_AF=0.0109;SAS_AF=0;AA=A|||;VT=SNP
15	85603827	rs77255035	A	G	100	PASS	AC=401;AF=0.0800719;AN=5008;NS=2504;DP=17491;EAS_AF=0.0198;AMR_AF=0.0879;AFR_AF=0.0098;EUR_AF=0.1928;SAS_AF=0.1155;AA=A|||;VT=SNP
15	85604326	rs12909111	A	G	100	PASS	AC=1103;AF=0.220248;AN=5008;NS=2504;DP=14950;EAS_AF=0.0466;AMR_AF=0.2291;AFR_AF=0.3253;EUR_AF=0.3151;SAS_AF=0.1534;AA=G|||;VT=SNP
15	85604762	rs117367546	C	T	100	PASS	AC=73;AF=0.0145767;AN=5008;NS=2504;DP=16378;EAS_AF=0;AMR_AF=0.0173;AFR_AF=0.0015;EUR_AF=0.0338;SAS_AF=0.0256;AA=C|||;VT=SNP
15	85605305	rs72757060	A	G	100	PASS	AC=79;AF=0.0157748;AN=5008;NS=2504;DP=22258;EAS_AF=0;AMR_AF=0.013;AFR_AF=0.003;EUR_AF=0.0586;SAS_AF=0.0072;AA=A|||;VT=SNP
15	85605427	rs56046484	G	T	100	PASS	AC=917;AF=0.183107;AN=5008;NS=2504;DP=22818;EAS_AF=0.0456;AMR_AF=0.17;AFR_AF=0.3177;EUR_AF=0.2058;SAS_AF=0.1288;AA=T|||;VT=SNP
15	85605460	rs56850856	G	A	100	PASS	AC=434;AF=0.0866613;AN=5008;NS=2504;DP=22080;EAS_AF=0;AMR_AF=0.0331;AFR_AF=0.3026;EUR_AF=0.0109;SAS_AF=0;AA=G|||;VT=SNP
15	85605562	rs7403468	T	G	100	PASS	AC=1320;AF=0.263578;AN=5008;NS=2504;DP=23757;EAS_AF=0.377;AMR_AF=0.2622;AFR_AF=0.1641;EUR_AF=0.2247;SAS_AF=0.3221;AA=T|||;VT=SNP
15	85606213	rs11632658	A	G	100	PASS	AC=662;AF=0.132188;AN=5008;NS=2504;DP=19863;EAS_AF=0.0466;AMR_AF=0.196;AFR_AF=0.0166;EUR_AF=0.3042;SAS_AF=0.1544;AA=A|||;VT=SNP
15	85606445	rs11630697	C	G	100	PASS	AC=662;AF=0.132188;AN=5008;NS=2504;DP=20773;EAS_AF=0.0466;AMR_AF=0.196;AFR_AF=0.0166;EUR_AF=0.3042;SAS_AF=0.1544;AA=C|||;VT=SNP
15	85606478	rs11634975	T	C	100	PASS	AC=705;AF=0.140775;AN=5008;NS=2504;DP=21564;EAS_AF=0.0466;AMR_AF=0.196;AFR_AF=0.0492;EUR_AF=0.3042;SAS_AF=0.1544;AA=T|||;VT=SNP
15	85606774	rs11073915	G	A	100	PASS	AC=2264;AF=0.452077;AN=5008;NS=2504;DP=19468;EAS_AF=0.4137;AMR_AF=0.4366;AFR_AF=0.5068;EUR_AF=0.4284;SAS_AF=0.453;AA=A|||;VT=SNP
15	85607308	rs67428966	G	A	100	PASS	AC=432;AF=0.086262;AN=5008;NS=2504;DP=20062;EAS_AF=0;AMR_AF=0.0331;AFR_AF=0.3011;EUR_AF=0.0109;SAS_AF=0;AA=G|||;VT=SNP
15	85607563	rs11073916	G	A	100	PASS	AC=1130;AF=0.225639;AN=5008;NS=2504;DP=18070;EAS_AF=0.3671;AMR_AF=0.2075;AFR_AF=0.1558;EUR_AF=0.1173;SAS_AF=0.2986;AA=G|||;VT=SNP
15	85607670	rs11073917	G	T	100	PASS	AC=1089;AF=0.217452;AN=5008;NS=2504;DP=18410;EAS_AF=0.3671;AMR_AF=0.2075;AFR_AF=0.1248;EUR_AF=0.1173;SAS_AF=0.2986;AA=G|||;VT=SNP;EX_TARGET
15	85607802	rs8031544	T	C	100	PASS	AC=432;AF=0.086262;AN=5008;NS=2504;DP=21264;EAS_AF=0;AMR_AF=0.0331;AFR_AF=0.3011;EUR_AF=0.0109;SAS_AF=0;AA=T|||;VT=SNP
15	85607884	rs28674753	T	G	100	PASS	AC=437;AF=0.0872604;AN=5008;NS=2504;DP=21405;EAS_AF=0.002;AMR_AF=0.0317;AFR_AF=0.292;EUR_AF=0.0169;SAS_AF=0.0102;AA=T|||;VT=SNP
15	85608048	rs7402770	T	C	100	PASS	AC=2685;AF=0.536142;AN=5008;NS=2504;DP=18767;EAS_AF=0.4167;AMR_AF=0.4669;AFR_AF=0.7753;EUR_AF=0.4612;SAS_AF=0.4622;AA=t|||;VT=SNP
15	85608094	rs8032061	T	G	100	PASS	AC=432;AF=0.086262;AN=5008;NS=2504;DP=18099;EAS_AF=0;AMR_AF=0.0331;AFR_AF=0.3011;EUR_AF=0.0109;SAS_AF=0;AA=T|||;VT=SNP
15	85608109	rs4980357	G	T	100	PASS	AC=660;AF=0.131789;AN=5008;NS=2504;DP=18747;EAS_AF=0.0466;AMR_AF=0.1945;AFR_AF=0.0166;EUR_AF=0.3042;SAS_AF=0.1534;AA=G|||;VT=SNP
15	85608132	rs4980356	G	A	100	PASS	AC=660;AF=0.131789;AN=5008;NS=2504;DP=19046;EAS_AF=0.0466;AMR_AF=0.1945;AFR_AF=0.0166;EUR_AF=0.3042;SAS_AF=0.1534;AA=G|||;VT=SNP
15	85608398	rs67350026	T	C	100	PASS	AC=435;AF=0.086861;AN=5008;NS=2504;DP=15060;EAS_AF=0;AMR_AF=0.0331;AFR_AF=0.3033;EUR_AF=0.0109;SAS_AF=0;AA=T|||;VT=SNP
15	85608973	rs16974194	T	G	100	PASS	AC=432;AF=0.086262;AN=5008;NS=2504;DP=17483;EAS_AF=0;AMR_AF=0.0331;AFR_AF=0.3011;EUR_AF=0.0109;SAS_AF=0;AA=G|||;VT=SNP
15	85609118	rs16974197	G	A	100	PASS	AC=432;AF=0.086262;AN=5008;NS=2504;DP=14962;EAS_AF=0;AMR_AF=0.0331;AFR_AF=0.3011;EUR_AF=0.0109;SAS_AF=0;AA=G|||;VT=SNP
15	85609208	rs8032954	A	C	100	PASS	AC=112;AF=0.0223642;AN=5008;NS=2504;DP=18641;EAS_AF=0.002;AMR_AF=0.0159;AFR_AF=0.0567;EUR_AF=0.0139;SAS_AF=0.0102;AA=A|||;VT=SNP
15	85609398	rs7402179	C	T	100	PASS	AC=2682;AF=0.535543;AN=5008;NS=2504;DP=17502;EAS_AF=0.4266;AMR_AF=0.4669;AFR_AF=0.7731;EUR_AF=0.4503;SAS_AF=0.4632;AA=T|||;VT=SNP
15	85609686	rs150273749	C	G	100	PASS	AC=34;AF=0.00678914;AN=5008;NS=2504;DP=15633;EAS_AF=0;AMR_AF=0.0115;AFR_AF=0.0008;EUR_AF=0.0239;SAS_AF=0.001;AA=C|||;VT=SNP
15	85609770	rs12912134	A	G	100	PASS	AC=2281;AF=0.455471;AN=5008;NS=2504;DP=13729;EAS_AF=0.4236;AMR_AF=0.4366;AFR_AF=0.5083;EUR_AF=0.4334;SAS_AF=0.453;AA=G|||;VT=SNP
15	85609788	rs12904410	C	T	100	PASS	AC=519;AF=0.103634;AN=5008;NS=2504;DP=12661;EAS_AF=0.0456;AMR_AF=0.1354;AFR_AF=0.0424;EUR_AF=0.1948;SAS_AF=0.1299;AA=C|||;VT=SNP
15	85610044	rs113943946	C	T	100	PASS	AC=432;AF=0.086262;AN=5008;NS=2504;DP=16478;EAS_AF=0;AMR_AF=0.0331;AFR_AF=0.3011;EUR_AF=0.0109;SAS_AF=0;AA=C|||;VT=SNP
15	85610055	rs117395210	A	T	100	PASS	AC=119;AF=0.023762;AN=5008;NS=2504;DP=16592;EAS_AF=0.0337;AMR_AF=0.085;AFR_AF=0.0023;EUR_AF=0.0169;SAS_AF=0.0061;AA=A|||;VT=SNP
15	85610125	rs62019480	A	G	100	PASS	AC=2284;AF=0.45607;AN=5008;NS=2504;DP=17522;EAS_AF=0.4246;AMR_AF=0.4352;AFR_AF=0.5083;EUR_AF=0.4334;SAS_AF=0.456;AA=G|||;VT=SNP
15	85610349	rs35666574	C	T	100	PASS	AC=64;AF=0.0127796;AN=5008;NS=2504;DP=19685;EAS_AF=0;AMR_AF=0.0058;AFR_AF=0.0098;EUR_AF=0.0408;SAS_AF=0.0061;AA=C|||;VT=SNP;EX_TARGET
15	85610697	rs16974757	A	G	100	PASS	AC=432;AF=0.086262;AN=5008;NS=2504;DP=17764;EAS_AF=0;AMR_AF=0.0331;AFR_AF=0.3011;EUR_AF=0.0109;SAS_AF=0;AA=A|||;VT=SNP
15	85610939	rs12903145	T	C	100	PASS	AC=2730;AF=0.545128;AN=5008;NS=2504;DP=17065;EAS_AF=0.4266;AMR_AF=0.4697;AFR_AF=0.8041;EUR_AF=0.4523;SAS_AF=0.4663;AA=C|||;VT=SNP
15	85611013	rs59174275	T	C	100	PASS	AC=432;AF=0.086262;AN=5008;NS=2504;DP=18305;EAS_AF=0;AMR_AF=0.0331;AFR_AF=0.3011;EUR_AF=0.0109;SAS_AF=0;AA=T|||;VT=SNP
15	85611292	rs2015030	T	A	100	PASS	AC=3369;AF=0.672724;AN=5008;NS=2504;DP=18032;EAS_AF=0.6825;AMR_AF=0.7666;AFR_AF=0.848;EUR_AF=0.5288;SAS_AF=0.5072;AA=A|||;VT=SNP
15	85611448	rs2015233	T	G	100	PASS	AC=432;AF=0.086262;AN=5008;NS=2504;DP=18819;EAS_AF=0;AMR_AF=0.0331;AFR_AF=0.3011;EUR_AF=0.0109;SAS_AF=0;AA=G|||;VT=SNP
15	85611477	rs11634877	G	A	100	PASS	AC=661;AF=0.131989;AN=5008;NS=2504;DP=19076;EAS_AF=0.0466;AMR_AF=0.196;AFR_AF=0.0166;EUR_AF=0.3042;SAS_AF=0.1534;AA=G|||;VT=SNP
15	85611680	rs11632175	T	A	100	PASS	AC=658;AF=0.13139;AN=5008;NS=2504;DP=19212;EAS_AF=0.0437;AMR_AF=0.196;AFR_AF=0.0166;EUR_AF=0.3042;SAS_AF=0.1534;AA=T|||;VT=SNP
15	85611691	rs7402176	G	T	100	PASS	AC=1602;AF=0.319888;AN=5008;NS=2504;DP=19594;EAS_AF=0.4236;AMR_AF=0.3689;AFR_AF=0.0386;EUR_AF=0.4195;SAS_AF=0.456;AA=G|||;VT=SNP
15	85611712	rs7402932	T	C	100	PASS	AC=1637;AF=0.326877;AN=5008;NS=2504;DP=19921;EAS_AF=0.4246;AMR_AF=0.3689;AFR_AF=0.0643;EUR_AF=0.4195;SAS_AF=0.456;AA=T|||;VT=SNP
15	85611793	rs28540038	C	T	100	PASS	AC=201;AF=0.0401358;AN=5008;NS=2504;DP=20680;EAS_AF=0.002;AMR_AF=0.0216;AFR_AF=0.1127;EUR_AF=0.0249;SAS_AF=0.0102;AA=C|||;VT=SNP
15	85612036	rs28481453	C	T	100	PASS	AC=408;AF=0.0814696;AN=5008;NS=2504;DP=20287;EAS_AF=0.002;AMR_AF=0.0317;AFR_AF=0.2617;EUR_AF=0.0278;SAS_AF=0.0102;AA=C|||;VT=SNP
15	85612578	rs16974769	C	G	100	PASS	AC=432;AF=0.086262;AN=5008;NS=2504;DP=18934;EAS_AF=0;AMR_AF=0.0331;AFR_AF=0.3011;EUR_AF=0.0109;SAS_AF=0;AA=C|||;VT=SNP
15	85612684	rs143313729	G	A	100	PASS	AC=26;AF=0.00519169;AN=5008;NS=2504;DP=20491;EAS_AF=0;AMR_AF=0.0086;AFR_AF=0.0008;EUR_AF=0.0149;SAS_AF=0.0041;AA=G|||;VT=SNP
15	85613033	rs1973516	A	G	100	PASS	AC=1112;AF=0.222045;AN=5008;NS=2504;DP=20533;EAS_AF=0.379;AMR_AF=0.2277;AFR_AF=0.0219;EUR_AF=0.2227;SAS_AF=0.3262;AA=A|||;VT=SNP
15	85613701	rs16974775	G	A	100	PASS	AC=432;AF=0.086262;AN=5008;NS=2504;DP=17769;EAS_AF=0;AMR_AF=0.0331;AFR_AF=0.3011;EUR_AF=0.0109;SAS_AF=0;AA=G|||;VT=SNP
15	85613880	rs16974777	C	T	100	PASS	AC=432;AF=0.086262;AN=5008;NS=2504;DP=19818;EAS_AF=0;AMR_AF=0.0331;AFR_AF=0.3011;EUR_AF=0.0109;SAS_AF=0;AA=C|||;VT=SNP
15	85614345	rs55856604	C	T	100	PASS	AC=1184;AF=0.236422;AN=5008;NS=2504;DP=21340;EAS_AF=0.3899;AMR_AF=0.232;AFR_AF=0.1589;EUR_AF=0.1262;SAS_AF=0.2996;AA=C|||;VT=SNP
15	85614350	rs56123990	T	C	100	PASS	AC=968;AF=0.193291;AN=5008;NS=2504;DP=21299;EAS_AF=0.3899;AMR_AF=0.1974;AFR_AF=0.0166;EUR_AF=0.1223;SAS_AF=0.2996;AA=T|||;VT=SNP
15	85614601	rs56110732	C	A	100	PASS	AC=433;AF=0.0864617;AN=5008;NS=2504;DP=20130;EAS_AF=0;AMR_AF=0.0331;AFR_AF=0.3018;EUR_AF=0.0109;SAS_AF=0;AA=C|||;VT=SNP
15	85614924	rs62019481	G	A	100	PASS	AC=255;AF=0.0509185;AN=5008;NS=2504;DP=19339;EAS_AF=0.0228;AMR_AF=0.1052;AFR_AF=0.0068;EUR_AF=0.1123;SAS_AF=0.0378;AA=G|||;VT=SNP
15	85615027	rs62019482	A	C	100	PASS	AC=656;AF=0.13099;AN=5008;NS=2504;DP=19298;EAS_AF=0.0456;AMR_AF=0.1931;AFR_AF=0.0166;EUR_AF=0.3042;SAS_AF=0.1513;AA=A|||;VT=SNP
15	85615187	rs16974785	G	A	100	PASS	AC=394;AF=0.0786741;AN=5008;NS=2504;DP=20407;EAS_AF=0;AMR_AF=0.0317;AFR_AF=0.2731;EUR_AF=0.0109;SAS_AF=0;AA=g|||;VT=SNP
15	85615622	rs116861222	A	G	100	PASS	AC=46;AF=0.0091853;AN=5008;NS=2504;DP=20820;EAS_AF=0;AMR_AF=0.0101;AFR_AF=0.003;EUR_AF=0.0308;SAS_AF=0.0041;AA=a|||;VT=SNP
15	85615873	rs60210952	A	G	100	PASS	AC=432;AF=0.086262;AN=5008;NS=2504;DP=20101;EAS_AF=0;AMR_AF=0.0331;AFR_AF=0.3011;EUR_AF=0.0109;SAS_AF=0;AA=A|||;VT=SNP
15	85616009	rs55845542	A	G	100	PASS	AC=1778;AF=0.355032;AN=5008;NS=2504;DP=21782;EAS_AF=0.3879;AMR_AF=0.3156;AFR_AF=0.4569;EUR_AF=0.2435;SAS_AF=0.3262;AA=A|||;VT=SNP
15	85616523	rs12437935	A	G	100	PASS	AC=2322;AF=0.463658;AN=5008;NS=2504;DP=22641;EAS_AF=0.4345;AMR_AF=0.4582;AFR_AF=0.5136;EUR_AF=0.4394;SAS_AF=0.455;AA=G|||;VT=SNP
15	85616989	rs16974791	G	A	100	PASS	AC=1346;AF=0.26877;AN=5008;NS=2504;DP=24176;EAS_AF=0.3879;AMR_AF=0.2824;AFR_AF=0.1558;EUR_AF=0.2326;SAS_AF=0.3262;AA=G|||;VT=SNP
15	85617401	rs34072250	A	G	100	PASS	AC=220;AF=0.0439297;AN=5008;NS=2504;DP=21680;EAS_AF=0.0208;AMR_AF=0.0331;AFR_AF=0.003;EUR_AF=0.0835;SAS_AF=0.09;AA=A|||;VT=SNP
15	85617640	rs28522595	C	T	100	PASS	AC=432;AF=0.086262;AN=5008;NS=2504;DP=19984;EAS_AF=0;AMR_AF=0.0331;AFR_AF=0.3011;EUR_AF=0.0109;SAS_AF=0;AA=C|||;VT=SNP
15	85617810	rs28718705	G	C	100	PASS	AC=959;AF=0.191494;AN=5008;NS=2504;DP=19526;EAS_AF=0.0466;AMR_AF=0.1772;AFR_AF=0.3442;EUR_AF=0.2068;SAS_AF=0.1288;AA=C|||;VT=SNP
15	85618044	rs12438909	A	T	100	PASS	AC=2323;AF=0.463858;AN=5008;NS=2504;DP=22823;EAS_AF=0.4345;AMR_AF=0.4582;AFR_AF=0.5144;EUR_AF=0.4394;SAS_AF=0.455;AA=T|||;VT=SNP
15	85618069	rs28660426	T	C	100	PASS	AC=201;AF=0.0401358;AN=5008;NS=2504;DP=22460;EAS_AF=0.002;AMR_AF=0.0216;AFR_AF=0.1127;EUR_AF=0.0249;SAS_AF=0.0102;AA=T|||;VT=SNP
15	85618841	rs2304415	A	G	100	PASS	AC=958;AF=0.191294;AN=5008;NS=2504;DP=19198;EAS_AF=0.0466;AMR_AF=0.1758;AFR_AF=0.3434;EUR_AF=0.2078;SAS_AF=0.1288;AA=G|||;VT=SNP
15	85618882	rs2304416	A	G	100	PASS	AC=959;AF=0.191494;AN=5008;NS=2504;DP=17939;EAS_AF=0.0466;AMR_AF=0.1758;AFR_AF=0.3442;EUR_AF=0.2078;SAS_AF=0.1288;AA=G|||;VT=SNP
15	85619248	rs11631548	C	T	100	PASS	AC=657;AF=0.13119;AN=5008;NS=2504;DP=15885;EAS_AF=0.0466;AMR_AF=0.1931;AFR_AF=0.0166;EUR_AF=0.3032;SAS_AF=0.1524;AA=C|||;VT=SNP
15	85620719	rs55918335	G	A	100	PASS	AC=432;AF=0.086262;AN=5008;NS=2504;DP=19239;EAS_AF=0;AMR_AF=0.0331;AFR_AF=0.3011;EUR_AF=0.0109;SAS_AF=0;AA=G|||;VT=SNP
15	85620827	rs74024800	G	A	100	PASS	AC=1181;AF=0.235823;AN=5008;NS=2504;DP=16853;EAS_AF=0.3879;AMR_AF=0.2277;AFR_AF=0.1589;EUR_AF=0.1252;SAS_AF=0.3027;AA=G|||;VT=SNP
15	85620923	rs117874797	C	A	100	PASS	AC=65;AF=0.0129792;AN=5008;NS=2504;DP=18096;EAS_AF=0;AMR_AF=0.0115;AFR_AF=0.003;EUR_AF=0.0457;SAS_AF=0.0072;AA=C|||;VT=SNP
15	85622408	rs55939179	A	G	100	PASS	AC=422;AF=0.0842652;AN=5008;NS=2504;DP=17272;EAS_AF=0;AMR_AF=0.0331;AFR_AF=0.2935;EUR_AF=0.0109;SAS_AF=0;AA=A|||;VT=SNP
15	85622708	rs16974793	G	A	100	PASS	AC=428;AF=0.0854633;AN=5008;NS=2504;DP=18782;EAS_AF=0;AMR_AF=0.0331;AFR_AF=0.298;EUR_AF=0.0109;SAS_AF=0;AA=A|||;VT=SNP
15	85622856	rs1969101	G	T	100	PASS	AC=2285;AF=0.45627;AN=5008;NS=2504;DP=13141;EAS_AF=0.4345;AMR_AF=0.4582;AFR_AF=0.4879;EUR_AF=0.4394;SAS_AF=0.4519;AA=T|||;VT=SNP
15	85622925	rs112476171	C	T	100	PASS	AC=394;AF=0.0786741;AN=5008;NS=2504;DP=17298;EAS_AF=0;AMR_AF=0.0317;AFR_AF=0.2731;EUR_AF=0.0109;SAS_AF=0;AA=C|||;VT=SNP
15	85624614	rs1532776	C	T	100	PASS	AC=657;AF=0.13119;AN=5008;NS=2504;DP=19864;EAS_AF=0.0456;AMR_AF=0.1931;AFR_AF=0.0174;EUR_AF=0.3032;SAS_AF=0.1524;AA=C|||;VT=SNP
15	85624656	rs2174218	G	C	100	PASS	AC=479;AF=0.095647;AN=5008;NS=2504;DP=20651;EAS_AF=0.0456;AMR_AF=0.1412;AFR_AF=0.0098;EUR_AF=0.1948;SAS_AF=0.1288;AA=G|||;VT=SNP
15	85624731	rs10520586	G	A	100	PASS	AC=433;AF=0.0864617;AN=5008;NS=2504;DP=20931;EAS_AF=0;AMR_AF=0.0331;AFR_AF=0.3018;EUR_AF=0.0109;SAS_AF=0;AA=G|||;VT=SNP
15	85624850	rs58905233	T	C	100	PASS	AC=604;AF=0.120607;AN=5008;NS=2504;DP=19565;EAS_AF=0.25;AMR_AF=0.2738;AFR_AF=0.0446;EUR_AF=0.0626;SAS_AF=0.0409;AA=T|||;VT=SNP
15	85624988	rs66539648	A	C	100	PASS	AC=433;AF=0.0864617;AN=5008;NS=2504;DP=20454;EAS_AF=0;AMR_AF=0.0331;AFR_AF=0.3018;EUR_AF=0.0109;SAS_AF=0;AA=C|||;VT=SNP
15	85625131	rs12441196	T	C	100	PASS	AC=1350;AF=0.269569;AN=5008;NS=2504;DP=20572;EAS_AF=0.3909;AMR_AF=0.2853;AFR_AF=0.1536;EUR_AF=0.2336;SAS_AF=0.3272;AA=T|||;VT=SNP
15	85625286	rs16974804	A	G	100	PASS	AC=433;AF=0.0864617;AN=5008;NS=2504;DP=19273;EAS_AF=0;AMR_AF=0.0331;AFR_AF=0.3018;EUR_AF=0.0109;SAS_AF=0;AA=A|||;VT=SNP
15	85626368	rs3816103	A	C	100	PASS	AC=1365;AF=0.272564;AN=5008;NS=2504;DP=19396;EAS_AF=0.3909;AMR_AF=0.2853;AFR_AF=0.1641;EUR_AF=0.2336;SAS_AF=0.3282;AA=A|||;VT=SNP
15	85626388	rs3816104	C	A	100	PASS	AC=2322;AF=0.463658;AN=5008;NS=2504;DP=19178;EAS_AF=0.4365;AMR_AF=0.4553;AFR_AF=0.5129;EUR_AF=0.4394;SAS_AF=0.456;AA=A|||;VT=SNP
15	85626457	rs2304417	C	T	100	PASS	AC=1183;AF=0.236222;AN=5008;NS=2504;DP=18967;EAS_AF=0.3899;AMR_AF=0.2305;AFR_AF=0.1566;EUR_AF=0.1252;SAS_AF=0.3037;AA=C|||;VT=SNP
15	85626504	rs16974819	C	T	100	PASS	AC=433;AF=0.0864617;AN=5008;NS=2504;DP=18450;EAS_AF=0;AMR_AF=0.0331;AFR_AF=0.3018;EUR_AF=0.0109;SAS_AF=0;AA=C|||;VT=SNP
15	85627183	rs67693018	A	G	100	PASS	AC=433;AF=0.0864617;AN=5008;NS=2504;DP=17379;EAS_AF=0;AMR_AF=0.0331;AFR_AF=0.3018;EUR_AF=0.0109;SAS_AF=0;AA=A|||;VT=SNP
15	85627306	rs16974820	C	A	100	PASS	AC=918;AF=0.183307;AN=5008;NS=2504;DP=16081;EAS_AF=0.0456;AMR_AF=0.17;AFR_AF=0.3185;EUR_AF=0.2058;SAS_AF=0.1288;AA=A|||;VT=SNP
15	85627579	rs16974823	A	G	100	PASS	AC=436;AF=0.0870607;AN=5008;NS=2504;DP=19369;EAS_AF=0;AMR_AF=0.0331;AFR_AF=0.3033;EUR_AF=0.0109;SAS_AF=0.001;AA=A|||;VT=SNP
15	85627949	rs55666458	A	G	100	PASS	AC=433;AF=0.0864617;AN=5008;NS=2504;DP=23283;EAS_AF=0;AMR_AF=0.0331;AFR_AF=0.3018;EUR_AF=0.0109;SAS_AF=0;AA=A|||;VT=SNP
15	85627955	rs12910668	G	C	100	PASS	AC=2240;AF=0.447284;AN=5008;NS=2504;DP=23299;EAS_AF=0.4345;AMR_AF=0.4395;AFR_AF=0.4856;EUR_AF=0.4165;SAS_AF=0.4458;AA=C|||;VT=SNP
15	85628501	rs76562067	T	C	100	PASS	AC=37;AF=0.00738818;AN=5008;NS=2504;DP=20588;EAS_AF=0;AMR_AF=0.0115;AFR_AF=0;EUR_AF=0.0189;SAS_AF=0.0102;AA=T|||;VT=SNP
15	85628563	rs12904386	T	G	100	PASS	AC=2770;AF=0.553115;AN=5008;NS=2504;DP=21048;EAS_AF=0.4375;AMR_AF=0.4885;AFR_AF=0.8071;EUR_AF=0.4672;SAS_AF=0.4632;AA=G|||;VT=SNP
15	85628755	rs35845738	C	G	100	PASS	AC=656;AF=0.13099;AN=5008;NS=2504;DP=13848;EAS_AF=0.0466;AMR_AF=0.1916;AFR_AF=0.0166;EUR_AF=0.3032;SAS_AF=0.1524;AA=C|||;VT=SNP
15	85628765	rs12904766	T	C	100	PASS	AC=2727;AF=0.544529;AN=5008;NS=2504;DP=14224;EAS_AF=0.4375;AMR_AF=0.487;AFR_AF=0.7761;EUR_AF=0.4662;SAS_AF=0.4632;AA=C|||;VT=SNP
15	85628976	rs12912264	C	T	100	PASS	AC=476;AF=0.0950479;AN=5008;NS=2504;DP=13776;EAS_AF=0.0456;AMR_AF=0.1369;AFR_AF=0.0098;EUR_AF=0.1948;SAS_AF=0.1288;AA=C|||;VT=SNP
15	85629104	rs12440263	G	T	100	PASS	AC=1166;AF=0.232827;AN=5008;NS=2504;DP=15231;EAS_AF=0.3889;AMR_AF=0.2305;AFR_AF=0.1467;EUR_AF=0.1252;SAS_AF=0.3006;AA=G|||;VT=SNP
15	85629153	rs12438541	T	G	100	PASS	AC=1839;AF=0.367212;AN=5008;NS=2504;DP=15099;EAS_AF=0.4355;AMR_AF=0.4236;AFR_AF=0.1732;EUR_AF=0.4284;SAS_AF=0.456;AA=T|||;VT=SNP
15	85629174	rs145563490	C	T	100	PASS	AC=26;AF=0.00519169;AN=5008;NS=2504;DP=14201;EAS_AF=0;AMR_AF=0.0043;AFR_AF=0.0015;EUR_AF=0.0119;SAS_AF=0.0092;AA=C|||;VT=SNP
15	85629789	rs79347010	C	G	100	PASS	AC=1146;AF=0.228834;AN=5008;NS=2504;DP=15689;EAS_AF=0.3889;AMR_AF=0.2507;AFR_AF=0.0242;EUR_AF=0.2286;SAS_AF=0.3252;AA=C|||;VT=SNP
15	85630130	rs67881905	T	C	100	PASS	AC=433;AF=0.0864617;AN=5008;NS=2504;DP=13812;EAS_AF=0;AMR_AF=0.0331;AFR_AF=0.3018;EUR_AF=0.0109;SAS_AF=0;AA=t|||;VT=SNP
15	85630197	rs10852130	T	G	100	PASS	AC=2281;AF=0.455471;AN=5008;NS=2504;DP=15705;EAS_AF=0.4345;AMR_AF=0.4568;AFR_AF=0.4841;EUR_AF=0.4394;SAS_AF=0.454;AA=G|||;VT=SNP
15	85630334	rs12911330	T	G	100	PASS	AC=476;AF=0.0950479;AN=5008;NS=2504;DP=16889;EAS_AF=0.0456;AMR_AF=0.1369;AFR_AF=0.0098;EUR_AF=0.1948;SAS_AF=0.1288;AA=T|||;VT=SNP
15	85631297	rs28614128	T	C	100	PASS	AC=486;AF=0.0970447;AN=5008;NS=2504;DP=17134;EAS_AF=0.002;AMR_AF=0.0331;AFR_AF=0.3192;EUR_AF=0.0288;SAS_AF=0.0102;AA=T|||;VT=SNP
15	85631299	rs12916821	T	G	100	PASS	AC=2287;AF=0.456669;AN=5008;NS=2504;DP=17088;EAS_AF=0.4335;AMR_AF=0.4553;AFR_AF=0.4879;EUR_AF=0.4394;SAS_AF=0.4571;AA=G|||;VT=SNP
15	85631536	rs12916129	A	G	100	PASS	AC=2284;AF=0.45607;AN=5008;NS=2504;DP=18484;EAS_AF=0.4335;AMR_AF=0.4553;AFR_AF=0.4879;EUR_AF=0.4394;SAS_AF=0.454;AA=a|||;VT=SNP
15	85631604	rs67186978	C	T	100	PASS	AC=431;AF=0.0860623;AN=5008;NS=2504;DP=20730;EAS_AF=0;AMR_AF=0.0331;AFR_AF=0.3003;EUR_AF=0.0109;SAS_AF=0;AA=C|||;VT=SNP
15	85631807	rs10852131	C	T	100	PASS	AC=2770;AF=0.553115;AN=5008;NS=2504;DP=18118;EAS_AF=0.4355;AMR_AF=0.4885;AFR_AF=0.8071;EUR_AF=0.4682;SAS_AF=0.4642;AA=T|||;VT=SNP
15	85631906	rs34919315	C	A	100	PASS	AC=476;AF=0.0950479;AN=5008;NS=2504;DP=17734;EAS_AF=0.0456;AMR_AF=0.1369;AFR_AF=0.0098;EUR_AF=0.1948;SAS_AF=0.1288;AA=C|||;VT=SNP
15	85632381	rs744422	G	A	100	PASS	AC=1900;AF=0.379393;AN=5008;NS=2504;DP=16582;EAS_AF=0.4722;AMR_AF=0.4251;AFR_AF=0.1868;EUR_AF=0.4274;SAS_AF=0.4622;AA=A|||;VT=SNP
15	85632728	rs77156949	A	G	100	PASS	AC=11;AF=0.00219649;AN=5008;NS=2504;DP=15853;EAS_AF=0;AMR_AF=0;AFR_AF=0;EUR_AF=0.0099;SAS_AF=0.001;AA=A|||;VT=SNP
15	85633435	rs67698215	A	C	100	PASS	AC=452;AF=0.0902556;AN=5008;NS=2504;DP=19934;EAS_AF=0;AMR_AF=0.0331;AFR_AF=0.3139;EUR_AF=0.0139;SAS_AF=0;AA=A|||;VT=SNP
15	85633573	rs28599738	T	C	100	PASS	AC=444;AF=0.0886581;AN=5008;NS=2504;DP=20967;EAS_AF=0.002;AMR_AF=0.0317;AFR_AF=0.2867;EUR_AF=0.0278;SAS_AF=0.0133;AA=T|||;VT=SNP
15	85633845	rs17540307	A	G	100	PASS	AC=670;AF=0.133786;AN=5008;NS=2504;DP=18521;EAS_AF=0.0466;AMR_AF=0.1974;AFR_AF=0.0234;EUR_AF=0.3042;SAS_AF=0.1524;AA=A|||;VT=SNP
15	85633868	rs8029977	G	A	100	PASS	AC=443;AF=0.0884585;AN=5008;NS=2504;DP=17632;EAS_AF=0.002;AMR_AF=0.0317;AFR_AF=0.2874;EUR_AF=0.0288;SAS_AF=0.0102;AA=G|||;VT=SNP
15	85634551	rs28401313	T	C	100	PASS	AC=237;AF=0.0473243;AN=5008;NS=2504;DP=19631;EAS_AF=0.002;AMR_AF=0.0216;AFR_AF=0.1377;EUR_AF=0.0249;SAS_AF=0.0133;AA=T|||;VT=SNP
15	85634883	rs75678757	A	T	100	PASS	AC=965;AF=0.192692;AN=5008;NS=2504;DP=18489;EAS_AF=0.3869;AMR_AF=0.1916;AFR_AF=0.0174;EUR_AF=0.1203;SAS_AF=0.3047;AA=A|||;VT=SNP
15	85635528	rs72630468	A	T	100	PASS	AC=686;AF=0.136981;AN=5008;NS=2504;DP=20464;EAS_AF=0.2679;AMR_AF=0.072;AFR_AF=0.0045;EUR_AF=0.1392;SAS_AF=0.2249;AA=A|||;VT=SNP
15	85635890	rs8032301	T	C	100	PASS	AC=2496;AF=0.498403;AN=5008;NS=2504;DP=20706;EAS_AF=0.4325;AMR_AF=0.4669;AFR_AF=0.6392;EUR_AF=0.4414;SAS_AF=0.4571;AA=C|||;VT=SNP
15	85636107	rs734495	G	A	100	PASS	AC=2531;AF=0.505391;AN=5008;NS=2504;DP=19352;EAS_AF=0.4325;AMR_AF=0.4669;AFR_AF=0.6626;EUR_AF=0.4414;SAS_AF=0.4611;AA=A|||;VT=SNP
15	85636405	rs66810534	A	G	100	PASS	AC=450;AF=0.0898562;AN=5008;NS=2504;DP=18463;EAS_AF=0;AMR_AF=0.0331;AFR_AF=0.3124;EUR_AF=0.0139;SAS_AF=0;AA=A|||;VT=SNP
15	85637304	rs139642117	G	C	100	PASS	AC=13;AF=0.00259585;AN=5008;NS=2504;DP=18575;EAS_AF=0;AMR_AF=0.0029;AFR_AF=0.0008;EUR_AF=0.0089;SAS_AF=0.001;AA=G|||;VT=SNP
15	85637429	rs77718466	C	T	100	PASS	AC=43;AF=0.00858626;AN=5008;NS=2504;DP=19550;EAS_AF=0;AMR_AF=0.0058;AFR_AF=0;EUR_AF=0.0249;SAS_AF=0.0143;AA=C|||;VT=SNP
15	85637788	rs12905036	C	T	100	PASS	AC=657;AF=0.13119;AN=5008;NS=2504;DP=22113;EAS_AF=0.0456;AMR_AF=0.1945;AFR_AF=0.0166;EUR_AF=0.3032;SAS_AF=0.1524;AA=c|||;VT=SNP
15	85637914	rs55699332	T	C	100	PASS	AC=1377;AF=0.27496;AN=5008;NS=2504;DP=22734;EAS_AF=0.3879;AMR_AF=0.2406;AFR_AF=0.2988;EUR_AF=0.1252;SAS_AF=0.3047;AA=t|||;VT=SNP
15	85637996	rs12591070	T	C	100	PASS	AC=1363;AF=0.272165;AN=5008;NS=2504;DP=22365;EAS_AF=0.3879;AMR_AF=0.2406;AFR_AF=0.289;EUR_AF=0.1252;SAS_AF=0.3037;AA=t|||;VT=SNP
15	85638101	rs17540501	C	G	100	PASS	AC=474;AF=0.0946486;AN=5008;NS=2504;DP=23956;EAS_AF=0.0427;AMR_AF=0.1383;AFR_AF=0.0098;EUR_AF=0.1948;SAS_AF=0.1288;AA=c|||;VT=SNP
15	85638418	rs12913859	A	G	100	PASS	AC=655;AF=0.130791;AN=5008;NS=2504;DP=18250;EAS_AF=0.0456;AMR_AF=0.1931;AFR_AF=0.0166;EUR_AF=0.3022;SAS_AF=0.1524;AA=A|||;VT=SNP
15	85638580	rs141149945	A	T	100	PASS	AC=15;AF=0.00299521;AN=5008;NS=2504;DP=16102;EAS_AF=0.001;AMR_AF=0.0043;AFR_AF=0.0015;EUR_AF=0.007;SAS_AF=0.002;AA=A|||;VT=SNP
15	85638728	rs8040352	G	C	100	PASS	AC=2774;AF=0.553914;AN=5008;NS=2504;DP=13078;EAS_AF=0.4365;AMR_AF=0.4899;AFR_AF=0.8079;EUR_AF=0.4672;SAS_AF=0.4663;AA=C|||;VT=SNP
15	85638924	rs2342974	T	A	100	PASS	AC=4208;AF=0.840256;AN=5008;NS=2504;DP=10550;EAS_AF=0.9494;AMR_AF=0.8559;AFR_AF=0.8964;EUR_AF=0.7266;SAS_AF=0.7577;AA=A|||;VT=SNP
15	85639152	rs2005228	C	T	100	PASS	AC=1376;AF=0.27476;AN=5008;NS=2504;DP=10032;EAS_AF=0.3879;AMR_AF=0.2406;AFR_AF=0.2988;EUR_AF=0.1252;SAS_AF=0.3037;AA=C|||;VT=SNP
15	85639459	rs905600	C	T	100	PASS	AC=1362;AF=0.271965;AN=5008;NS=2504;DP=16589;EAS_AF=0.3879;AMR_AF=0.2406;AFR_AF=0.2882;EUR_AF=0.1252;SAS_AF=0.3037;AA=C|||;VT=SNP
15	85639841	rs12904238	A	T	100	PASS	AC=666;AF=0.132987;AN=5008;NS=2504;DP=20784;EAS_AF=0.0466;AMR_AF=0.1974;AFR_AF=0.0212;EUR_AF=0.3032;SAS_AF=0.1524;AA=A|||;VT=SNP
15	85640042	rs16974842	G	A	100	PASS	AC=90;AF=0.0179712;AN=5008;NS=2504;DP=20084;EAS_AF=0;AMR_AF=0.0159;AFR_AF=0.053;EUR_AF=0.0089;SAS_AF=0;AA=G|||;VT=SNP
15	85640257	rs62019507	A	G	100	PASS	AC=10;AF=0.00199681;AN=5008;NS=2504;DP=19048;EAS_AF=0;AMR_AF=0;AFR_AF=0;EUR_AF=0.0099;SAS_AF=0;AA=A|||;VT=SNP
15	85640282	rs17612860	C	A	100	PASS	AC=751;AF=0.14996;AN=5008;NS=2504;DP=19112;EAS_AF=0.2232;AMR_AF=0.0807;AFR_AF=0.0454;EUR_AF=0.1879;SAS_AF=0.226;AA=C|||;VT=SNP
15	85640437	rs34376876	C	T	100	PASS	AC=21;AF=0.00419329;AN=5008;NS=2504;DP=19074;EAS_AF=0;AMR_AF=0.0043;AFR_AF=0.0008;EUR_AF=0.0169;SAS_AF=0;AA=T|||;VT=SNP
15	85640911	rs3816105	G	A	100	PASS	AC=662;AF=0.132188;AN=5008;NS=2504;DP=19132;EAS_AF=0.0466;AMR_AF=0.1974;AFR_AF=0.0166;EUR_AF=0.3052;SAS_AF=0.1524;AA=G|||;VT=SNP
15	85640983	rs2304418	T	C	100	PASS	AC=662;AF=0.132188;AN=5008;NS=2504;DP=20757;EAS_AF=0.0466;AMR_AF=0.1974;AFR_AF=0.0166;EUR_AF=0.3052;SAS_AF=0.1524;AA=T|||;VT=SNP
15	85641995	rs75937725	C	T	100	PASS	AC=82;AF=0.0163738;AN=5008;NS=2504;DP=16798;EAS_AF=0.001;AMR_AF=0.085;AFR_AF=0.0023;EUR_AF=0.0149;SAS_AF=0.0041;AA=C|||;VT=SNP
15	85642200	rs56068820	A	T	100	PASS	AC=642;AF=0.128195;AN=5008;NS=2504;DP=21214;EAS_AF=0.005;AMR_AF=0.0432;AFR_AF=0.4486;EUR_AF=0.0139;SAS_AF=0;AA=A|||;VT=SNP
15	85642265	rs8038149	G	C	100	PASS	AC=2718;AF=0.542732;AN=5008;NS=2504;DP=23400;EAS_AF=0.4365;AMR_AF=0.487;AFR_AF=0.7753;EUR_AF=0.4573;SAS_AF=0.4652;AA=C|||;VT=SNP
15	85642278	rs76827804	C	T	100	PASS	AC=961;AF=0.191893;AN=5008;NS=2504;DP=23356;EAS_AF=0.3879;AMR_AF=0.1916;AFR_AF=0.0159;EUR_AF=0.1213;SAS_AF=0.3006;AA=C|||;VT=SNP
15	85642392	rs16974844	G	C	100	PASS	AC=393;AF=0.0784744;AN=5008;NS=2504;DP=18240;EAS_AF=0;AMR_AF=0.0317;AFR_AF=0.2723;EUR_AF=0.0109;SAS_AF=0;AA=C|||;VT=SNP
15	85642524	rs74027408	G	A	100	PASS	AC=1368;AF=0.273163;AN=5008;NS=2504;DP=18553;EAS_AF=0.3879;AMR_AF=0.2363;AFR_AF=0.2965;EUR_AF=0.1262;SAS_AF=0.3006;AA=G|||;VT=SNP
15	85642699	rs28408242	A	G	100	PASS	AC=229;AF=0.0457268;AN=5008;NS=2504;DP=20433;EAS_AF=0.002;AMR_AF=0.0216;AFR_AF=0.1392;EUR_AF=0.0149;SAS_AF=0.0133;AA=A|||;VT=SNP
15	85643942	rs16974846	G	A	100	PASS	AC=427;AF=0.0852636;AN=5008;NS=2504;DP=21557;EAS_AF=0;AMR_AF=0.0331;AFR_AF=0.2973;EUR_AF=0.0109;SAS_AF=0;AA=G|||;VT=SNP
15	85644014	rs9920027	C	G	100	PASS	AC=4157;AF=0.830072;AN=5008;NS=2504;DP=19462;EAS_AF=0.9504;AMR_AF=0.8458;AFR_AF=0.8941;EUR_AF=0.7068;SAS_AF=0.7352;AA=G|||;VT=SNP
15	85644213	rs12440719	C	T	100	PASS	AC=2756;AF=0.550319;AN=5008;NS=2504;DP=24531;EAS_AF=0.4365;AMR_AF=0.4899;AFR_AF=0.8048;EUR_AF=0.4563;SAS_AF=0.4632;AA=c|||;VT=SNP
15	85644459	rs4843019	T	G	100	PASS	AC=659;AF=0.131589;AN=5008;NS=2504;DP=19149;EAS_AF=0.0466;AMR_AF=0.196;AFR_AF=0.0166;EUR_AF=0.3022;SAS_AF=0.1534;AA=T|||;VT=SNP
15	85644546	rs4842864	C	A	100	PASS	AC=1091;AF=0.217851;AN=5008;NS=2504;DP=21646;EAS_AF=0.0466;AMR_AF=0.2291;AFR_AF=0.3185;EUR_AF=0.3131;SAS_AF=0.1524;AA=G|||;VT=SNP
15	85645073	rs34345801	C	G	100	PASS	AC=915;AF=0.182708;AN=5008;NS=2504;DP=21537;EAS_AF=0.0466;AMR_AF=0.1744;AFR_AF=0.3132;EUR_AF=0.2058;SAS_AF=0.1288;AA=G|||;VT=SNP
15	85645452	rs8041380	C	G	100	PASS	AC=4748;AF=0.948083;AN=5008;NS=2504;DP=18176;EAS_AF=0.998;AMR_AF=0.9467;AFR_AF=0.9947;EUR_AF=0.8718;SAS_AF=0.9131;AA=G|||;VT=SNP
15	85645626	rs12232314	G	A	100	PASS	AC=960;AF=0.191693;AN=5008;NS=2504;DP=19361;EAS_AF=0.3879;AMR_AF=0.1916;AFR_AF=0.0159;EUR_AF=0.1203;SAS_AF=0.3006;AA=G|||;VT=SNP
15	85645894	rs28432948	A	T	100	PASS	AC=202;AF=0.0403355;AN=5008;NS=2504;DP=15879;EAS_AF=0.002;AMR_AF=0.0216;AFR_AF=0.1135;EUR_AF=0.0249;SAS_AF=0.0102;AA=A|||;VT=SNP
15	85645900	rs62019508	G	A	100	PASS	AC=16;AF=0.00319489;AN=5008;NS=2504;DP=15697;EAS_AF=0;AMR_AF=0.0029;AFR_AF=0.0008;EUR_AF=0.0129;SAS_AF=0;AA=G|||;VT=SNP
15	85646288	rs113715684	C	T	100	PASS	AC=180;AF=0.0359425;AN=5008;NS=2504;DP=16556;EAS_AF=0;AMR_AF=0.0562;AFR_AF=0.0068;EUR_AF=0.1083;SAS_AF=0.0235;AA=C|||;VT=SNP
15	85646351	rs72759070	G	A	100	PASS	AC=447;AF=0.0892572;AN=5008;NS=2504;DP=18812;EAS_AF=0;AMR_AF=0.0331;AFR_AF=0.3109;EUR_AF=0.0129;SAS_AF=0;AA=G|||;VT=SNP
15	85646407	rs56005972	C	T	100	PASS	AC=1367;AF=0.272963;AN=5008;NS=2504;DP=18548;EAS_AF=0.3879;AMR_AF=0.2363;AFR_AF=0.2973;EUR_AF=0.1243;SAS_AF=0.3006;AA=c|||;VT=SNP
15	85646661	rs66586912	C	T	100	PASS	AC=446;AF=0.0890575;AN=5008;NS=2504;DP=18913;EAS_AF=0;AMR_AF=0.0331;AFR_AF=0.3101;EUR_AF=0.0129;SAS_AF=0;AA=C|||;VT=SNP
15	85647188	rs140222450	C	T	100	PASS	AC=69;AF=0.013778;AN=5008;NS=2504;DP=22632;EAS_AF=0.001;AMR_AF=0.0793;AFR_AF=0.0008;EUR_AF=0.0089;SAS_AF=0.0031;AA=C|||;VT=SNP
15	85647379	rs60000029	A	C	100	PASS	AC=1572;AF=0.313898;AN=5008;NS=2504;DP=23049;EAS_AF=0.3889;AMR_AF=0.2925;AFR_AF=0.3177;EUR_AF=0.2356;SAS_AF=0.3272;AA=A|||;VT=SNP
15	85647801	rs56884884	A	T	100	PASS	AC=566;AF=0.113019;AN=5008;NS=2504;DP=22300;EAS_AF=0.2421;AMR_AF=0.2738;AFR_AF=0.0257;EUR_AF=0.0596;SAS_AF=0.0389;AA=A|||;VT=SNP
```
