## Supplementary material for "Characterization of shared and ancestry-specific signals driving complex traits using multi-ancestry fine-mapping": mesusieoutput

```
                 eur          afr      eur_afr
   [1,] 0.0002309112 0.0002309113 7.697041e-05
   [2,] 0.0002309112 0.0002309113 7.697041e-05
   [3,] 0.0002426924 0.0002309113 1.028954e-04
   [4,] 0.0002309112 0.0002309113 7.697041e-05
   [5,] 0.0002309112 0.0002309113 7.697041e-05
   [6,] 0.0002309112 0.0002309113 7.697041e-05
   [7,] 0.0002309112 0.0002309113 7.697041e-05
   [8,] 0.0002309112 0.0002309113 7.697041e-05
   [9,] 0.0002309112 0.0002309113 7.697041e-05
  [10,] 0.0002309112 0.0002309113 7.697041e-05
  [11,] 0.0002309112 0.0002309113 7.697041e-05
  [12,] 0.0002309112 0.0002309113 7.697041e-05
  [13,] 0.0002309112 0.0002309113 7.697041e-05
  [14,] 0.0002309113 0.0002309113 8.409283e-05
  [15,] 0.0002309112 0.0002309113 7.697041e-05
  [16,] 0.0002309112 0.0002309113 7.697041e-05
  [17,] 0.0002309112 0.0002309113 7.697041e-05
  [18,] 0.0002309113 0.0002309113 7.697043e-05
  [19,] 0.0002309113 0.0002309113 7.697043e-05
  [20,] 0.0002309113 0.0002309113 8.422502e-05
  [21,] 0.0002309113 0.0002309113 7.697042e-05
  [22,] 0.0002309112 0.0002535745 7.697041e-05
  [23,] 0.0002309113 0.0002309113 7.697042e-05
  [24,] 0.0002309112 0.0002309113 7.697039e-05
  [25,] 0.0002309112 0.0002309113 7.697039e-05
  [26,] 0.0002309112 0.0002309113 7.697039e-05
  [27,] 0.0002309112 0.0002309113 7.697039e-05
  [28,] 0.0002309112 0.0002309113 7.697039e-05
  [29,] 0.0002309112 0.0002309113 7.697039e-05
  [30,] 0.0002309112 0.0002309113 7.697039e-05
  [31,] 0.0002309112 0.0002309113 7.697040e-05
  [32,] 0.0002309112 0.0002309113 7.697039e-05
  [33,] 0.0002309112 0.0002309113 7.697039e-05
  [34,] 0.0002309112 0.0002779888 7.697041e-05
  [35,] 0.0002309112 0.0002309113 7.697039e-05
  [36,] 0.0002309112 0.0002309113 7.697039e-05
  [37,] 0.0002309112 0.0002309113 7.697039e-05
  [38,] 0.0002309112 0.0002309113 7.697039e-05
  [39,] 0.0002309112 0.0002309113 7.697039e-05
  [40,] 0.0002309112 0.0002309113 7.697039e-05
  [41,] 0.0002309112 0.0002309113 7.697039e-05
  [42,] 0.0002309112 0.0002309113 7.697039e-05
  [43,] 0.0002309112 0.0002309113 7.697039e-05
  [44,] 0.0002309112 0.0002309113 7.697039e-05
  [45,] 0.0002309112 0.0002309113 7.697039e-05
  [46,] 0.0002309112 0.0002309113 7.697039e-05
  [47,] 0.0002309112 0.0002309113 7.697039e-05
  [48,] 0.0002309112 0.0002309113 7.697039e-05
  [49,] 0.0002309112 0.0002309113 7.697039e-05
  [50,] 0.0002309112 0.0002309113 7.697039e-05
  [51,] 0.0002309112 0.0002309113 7.697040e-05
  [52,] 0.0002309112 0.0002309113 7.697039e-05
  [53,] 0.0002309111 0.0002309113 7.697038e-05
  [54,] 0.0002309112 0.0002309113 7.697039e-05
  [55,] 0.0002309112 0.0002309113 7.697039e-05
  [56,] 0.0002309112 0.0002309113 7.697039e-05
  [57,] 0.0002309112 0.0002877932 8.748885e-05
  [58,] 0.0002309112 0.0002309113 7.697039e-05
  [59,] 0.0002309112 0.0002309113 7.697039e-05
  [60,] 0.0002309112 0.0002309113 7.697039e-05
  [61,] 0.0002309112 0.0002309113 7.697039e-05
  [62,] 0.0002309112 0.0002309113 7.697039e-05
  [63,] 0.0002309112 0.0002763544 7.697041e-05
  [64,] 0.0002309112 0.0002309113 7.697039e-05
  [65,] 0.0002309112 0.0002309113 7.697039e-05
  [66,] 0.0002309112 0.0002677253 7.697041e-05
  [67,] 0.0002309112 0.0002309113 7.697039e-05
  [68,] 0.0002309112 0.0002309113 7.697039e-05
  [69,] 0.0002309112 0.0002309113 7.697039e-05
  [70,] 0.0002309112 0.0002309113 7.697039e-05
  [71,] 0.0002309112 0.0002309113 7.697039e-05
  [72,] 0.0002309112 0.0002309113 7.697039e-05
  [73,] 0.0002309112 0.0002309113 7.697039e-05
  [74,] 0.0002309112 0.0002309113 7.697039e-05
  [75,] 0.0002309112 0.0002309113 7.697039e-05
  [76,] 0.0002309112 0.0002309113 7.697039e-05
  [77,] 0.0002309111 0.0002309113 7.697038e-05
  [78,] 0.0002309113 0.0002309113 7.697042e-05
  [79,] 0.0002309114 0.0002309113 7.697046e-05
  [80,] 0.0002309113 0.0002309113 7.697043e-05
  [81,] 0.0002309112 0.0002309113 7.697039e-05
  [82,] 0.0002309112 0.0002309113 7.697039e-05
  [83,] 0.0002309111 0.0002309113 7.697038e-05
  [84,] 0.0002309113 0.0002352814 8.266531e-05
  [85,] 0.0002309113 0.0002459760 8.470096e-05
  [86,] 0.0002309113 0.0003263672 1.246954e-04
  [87,] 0.0002309113 0.0002309113 7.697044e-05
  [88,] 0.0002309113 0.0002309113 7.823616e-05
  [89,] 0.0002309111 0.0002309113 7.697038e-05
  [90,] 0.0002309113 0.0002309113 7.697044e-05
  [91,] 0.0002309112 0.0002454893 7.697039e-05
  [92,] 0.0002309112 0.0002364817 7.697038e-05
  [93,] 0.0002309112 0.0002309113 7.697041e-05
  [94,] 0.0002309111 0.0002309113 7.697037e-05
  [95,] 0.0002309111 0.0002309113 7.697037e-05
  [96,] 0.0002309111 0.0002309113 7.697038e-05
  [97,] 0.0002309113 0.0002309113 7.697042e-05
  [98,] 0.0002309112 0.0002309113 7.697042e-05
  [99,] 0.0002309111 0.0002309113 7.697038e-05
 [100,] 0.0002309112 0.0002501012 7.697041e-05
 [101,] 0.0002309113 0.0002309113 7.697042e-05
 [102,] 0.0002309111 0.0002309113 7.697037e-05
 [103,] 0.0002309111 0.0002463003 7.697037e-05
 [104,] 0.0002309113 0.0002309113 8.712719e-05
 [105,] 0.0002309111 0.0002309113 7.697037e-05
 [106,] 0.0002309112 0.0002309113 7.697040e-05
 [107,] 0.0002309113 0.0003110464 1.193419e-04
 [108,] 0.0002309112 0.0002309113 7.697041e-05
 [109,] 0.0002309112 0.0002309113 7.697041e-05
 [110,] 0.0002309112 0.0002309113 7.697042e-05
 [111,] 0.0002309113 0.0003494400 1.130795e-04
 [112,] 0.0002309112 0.0002309113 7.697041e-05
 [113,] 0.0002309112 0.0002309113 7.697041e-05
 [114,] 0.0002309113 0.0003575487 1.439784e-04
 [115,] 0.0002309111 0.0002309113 7.697038e-05
 [116,] 0.0002309112 0.0002309113 7.697041e-05
 [117,] 0.0002309113 0.0004159684 1.601192e-04
 [118,] 0.0002309111 0.0002309113 7.697037e-05
 [119,] 0.0002309113 0.0003673547 1.388859e-04
 [120,] 0.0002309113 0.0003544613 1.305891e-04
 [121,] 0.0002309113 0.0003670856 1.335991e-04
 [122,] 0.0002309113 0.0003513589 1.334614e-04
 [123,] 0.0002309111 0.0002309113 7.697038e-05
 [124,] 0.0002309113 0.0003362885 1.259926e-04
 [125,] 0.0002309113 0.0003744207 1.425530e-04
 [126,] 0.0002309113 0.0003188464 1.176725e-04
 [127,] 0.0002309113 0.0003071368 1.190908e-04
 [128,] 0.0002309113 0.0002309113 7.951173e-05
 [129,] 0.0002309113 0.0002839418 9.470250e-05
 [130,] 0.0002309113 0.0003262481 1.078310e-04
 [131,] 0.0002309113 0.0002732134 9.259515e-05
 [132,] 0.0002309113 0.0002963198 1.039979e-04
 [133,] 0.0002309113 0.0002309113 7.697042e-05
 [134,] 0.0002309111 0.0002309113 7.697037e-05
 [135,] 0.0002309111 0.0002309113 7.697037e-05
 [136,] 0.0002309111 0.0002309113 7.697037e-05
 [137,] 0.0002309111 0.0002309113 7.697037e-05
 [138,] 0.0002309112 0.0002339701 7.697041e-05
 [139,] 0.0002309113 0.0002309113 7.697042e-05
 [140,] 0.0002309111 0.0002309113 7.697037e-05
 [141,] 0.0002309113 0.0002497946 7.697043e-05
 [142,] 0.0002309111 0.0002309113 7.697037e-05
 [143,] 0.0002309113 0.0004096643 2.076651e-04
 [144,] 0.0002309111 0.0002309113 7.697038e-05
 [145,] 0.0002309111 0.0002309113 7.697037e-05
 [146,] 0.0002309113 0.0002309113 7.697044e-05
 [147,] 0.0002309113 0.0002309113 8.438703e-05
 [148,] 0.0002309111 0.0002309113 7.697038e-05
 [149,] 0.0002309112 0.0002443890 7.697041e-05
 [150,] 0.0002309113 0.0002309113 8.096932e-05
 [151,] 0.0002309112 0.0002754651 7.697041e-05
 [152,] 0.0002309113 0.0003760778 1.389000e-04
 [153,] 0.0002309113 0.0002309113 8.774832e-05
 [154,] 0.0002309113 0.0002309113 7.697044e-05
 [155,] 0.0002309113 0.0002309113 8.370532e-05
 [156,] 0.0002309111 0.0002309113 7.697037e-05
 [157,] 0.0002309111 0.0002309113 7.697037e-05
 [158,] 0.0002309111 0.0002309113 7.697037e-05
 [159,] 0.0002309111 0.0002309113 7.697037e-05
 [160,] 0.0002309113 0.0002309113 7.697043e-05
 [161,] 0.0002309111 0.0002309113 7.697038e-05
 [162,] 0.0002309111 0.0002309113 7.697037e-05
 [163,] 0.0002309112 0.0002309113 7.697042e-05
 [164,] 0.0002309112 0.0002309113 7.697041e-05
 [165,] 0.0002309112 0.0002309113 7.697040e-05
 [166,] 0.0002309112 0.0002309113 7.697041e-05
 [167,] 0.0002309111 0.0002309113 7.697037e-05
 [168,] 0.0002309112 0.0002309113 7.697042e-05
 [169,] 0.0002309112 0.0002309113 7.697042e-05
 [170,] 0.0002309113 0.0002309113 7.697042e-05
 [171,] 0.0002309111 0.0002309113 7.697037e-05
 [172,] 0.0002309112 0.0002309113 7.697041e-05
 [173,] 0.0002309111 0.0002309113 7.697037e-05
 [174,] 0.0002309113 0.0002309113 8.425416e-05
 [175,] 0.0002309112 0.0002309113 7.697041e-05
 [176,] 0.0002309112 0.0002309113 7.697041e-05
 [177,] 0.0002309112 0.0002309113 7.697042e-05
 [178,] 0.0002309113 0.0002309113 8.913463e-05
 [179,] 0.0002309112 0.0002309113 7.697041e-05
 [180,] 0.0002309113 0.0002309113 7.697042e-05
 [181,] 0.0002309112 0.0002309113 7.697040e-05
 [182,] 0.0002309111 0.0002309113 7.697037e-05
 [183,] 0.0002309113 0.0002491049 1.134377e-04
 [184,] 0.0002309113 0.0002711231 1.304712e-04
 [185,] 0.0002309113 0.0003110642 7.697042e-05
 [186,] 0.0002309114 0.0003769658 1.395788e-04
 [187,] 0.0002309113 0.0002388665 1.176309e-04
 [188,] 0.0002309111 0.0002309113 7.697037e-05
 [189,] 0.0002309111 0.0002309113 7.697037e-05
 [190,] 0.0002309113 0.0002309113 8.193700e-05
 [191,] 0.0002309113 0.0002450847 7.697042e-05
 [192,] 0.0002309113 0.0002309113 7.697043e-05
 [193,] 0.0002309112 0.0002309113 7.697039e-05
 [194,] 0.0002309113 0.0002309113 7.697043e-05
 [195,] 0.0002309114 0.0002309113 7.697047e-05
 [196,] 0.0002309111 0.0002309113 7.697037e-05
 [197,] 0.0002309113 0.0002309113 9.614091e-05
 [198,] 0.0002309112 0.0002309113 7.697040e-05
 [199,] 0.0002309113 0.0002309113 7.697043e-05
 [200,] 0.0002309113 0.0002309113 7.697042e-05
 [201,] 0.0002309113 0.0002309113 7.697042e-05
 [202,] 0.0002309113 0.0002309113 7.697042e-05
 [203,] 0.0002309111 0.0002309113 7.697037e-05
 [204,] 0.0002309112 0.0002309113 7.697041e-05
 [205,] 0.0002309113 0.0002309113 7.697043e-05
 [206,] 0.0002309112 0.0002309113 7.697039e-05
 [207,] 0.0002309111 0.0004580617 7.697038e-05
 [208,] 0.0002309112 0.0002309113 7.697040e-05
 [209,] 0.0002309112 0.0002945518 7.697039e-05
 [210,] 0.0002309112 0.0002862815 7.697039e-05
 [211,] 0.0002309112 0.0005198093 7.697038e-05
 [212,] 0.0002309112 0.0002786202 7.697040e-05
 [213,] 0.0002309112 0.0002309113 7.697041e-05
 [214,] 0.0002309112 0.0002309113 7.697041e-05
 [215,] 0.0002309112 0.0002309113 7.697042e-05
 [216,] 0.0002309115 0.0007046168 3.764830e-04
 [217,] 0.0002309112 0.0002309113 7.697041e-05
 [218,] 0.0002309112 0.0002309113 7.697041e-05
 [219,] 0.0002309112 0.0002309113 7.697041e-05
 [220,] 0.0002309112 0.0002309113 7.697041e-05
 [221,] 0.0002309112 0.0002309113 7.697041e-05
 [222,] 0.0002309114 0.0002309113 7.697046e-05
 [223,] 0.0002309114 0.0002309113 7.697046e-05
 [224,] 0.0002309112 0.0002309113 7.697041e-05
 [225,] 0.0002309112 0.0002309113 7.697040e-05
 [226,] 0.0002309112 0.0002309113 7.697041e-05
 [227,] 0.0002309113 0.0002309113 7.697045e-05
 [228,] 0.0002309114 0.0002309113 7.697045e-05
 [229,] 0.0002309114 0.0003568863 1.495506e-04
 [230,] 0.0002309112 0.0002309113 7.697040e-05
 [231,] 0.0002309112 0.0002309113 7.697041e-05
 [232,] 0.0002309114 0.0002309113 7.697046e-05
 [233,] 0.0002309114 0.0002309113 7.697046e-05
 [234,] 0.0002309114 0.0002309113 7.697046e-05
 [235,] 0.0002309114 0.0002309113 7.697046e-05
 [236,] 0.0002309112 0.0002379175 7.697040e-05
 [237,] 0.0002309112 0.0002309113 7.697040e-05
 [238,] 0.0002309114 0.0002309113 7.697046e-05
 [239,] 0.0002309114 0.0002309113 7.697045e-05
 [240,] 0.0003144204 0.0002309113 7.697053e-05
 [241,] 0.0002768112 0.0002309113 7.697051e-05
 [242,] 0.0002309111 0.0002342815 7.697038e-05
 [243,] 0.0003520493 0.0002309113 9.876188e-05
 [244,] 0.0003711027 0.0002309113 1.068163e-04
 [245,] 0.0003510105 0.0004590900 7.697056e-05
 [246,] 0.0003542664 0.0002309113 9.777407e-05
 [247,] 0.0004267393 0.0002309113 1.203353e-04
 [248,] 0.0003828727 0.0002309113 1.058094e-04
 [249,] 0.0004207696 0.0002309113 1.207630e-04
 [250,] 0.0004021719 0.0002309113 1.156189e-04
 [251,] 0.0004059181 0.0002309113 1.183423e-04
 [252,] 0.0002309112 0.0003984937 7.697039e-05
 [253,] 0.0004130495 0.0002309113 1.151436e-04
 [254,] 0.0004230025 0.0002309113 1.225658e-04
 [255,] 0.0002309112 0.0003425936 7.697039e-05
 [256,] 0.0004695799 0.0002653138 9.361052e-05
 [257,] 0.0002309112 0.0003469685 7.697039e-05
 [258,] 0.0004105644 0.0002309113 1.172967e-04
 [259,] 0.0004154567 0.0002309113 1.198183e-04
 [260,] 0.0004142958 0.0002309113 1.187641e-04
 [261,] 0.0004160961 0.0002309113 1.184023e-04
 [262,] 0.0004224512 0.0002309113 1.205512e-04
 [263,] 0.0005880977 0.0002309113 1.190407e-04
 [264,] 0.0002309112 0.0002309113 7.697041e-05
 [265,] 0.0002309112 0.0002600908 7.697039e-05
 [266,] 0.0003824339 0.0002309113 1.110679e-04
 [267,] 0.0003982913 0.0002309113 1.167299e-04
 [268,] 0.0004836300 0.0002309113 1.784136e-04
 [269,] 0.0003516313 0.0002309113 1.047006e-04
 [270,] 0.0004189028 0.0002309113 1.218757e-04
 [271,] 0.0002309112 0.0002309113 7.697041e-05
 [272,] 0.0005022881 0.0002309113 3.198843e-04
 [273,] 0.0003557312 0.0002309113 1.208997e-04
 [274,] 0.0003723679 0.0002309113 1.258776e-04
 [275,] 0.0003856133 0.0002309113 1.297992e-04
 [276,] 0.0003495793 0.0003412755 7.697056e-05
 [277,] 0.0003606174 0.0003416794 7.697056e-05
 [278,] 0.0003703676 0.0002309113 1.243465e-04
 [279,] 0.0005072338 0.0002309113 1.187174e-04
 [280,] 0.0003787448 0.0002309113 1.306625e-04
 [281,] 0.0003785179 0.0002309113 1.325186e-04
 [282,] 0.0003940264 0.0003308248 7.784067e-05
 [283,] 0.0003753142 0.0002309113 1.294519e-04
 [284,] 0.0004140024 0.0002309113 1.425147e-04
 [285,] 0.0003644699 0.0002309113 1.254624e-04
 [286,] 0.0003122944 0.0002309113 1.182627e-04
 [287,] 0.0003013260 0.0002309113 1.202419e-04
 [288,] 0.0003061437 0.0002309113 1.211824e-04
 [289,] 0.0002309112 0.0005341165 7.697039e-05
 [290,] 0.0003623505 0.0002309113 1.311732e-04
 [291,] 0.0002309112 0.0002309113 7.697041e-05
 [292,] 0.0003279986 0.0002309113 1.849892e-04
 [293,] 0.0002309112 0.0004225715 7.697039e-05
 [294,] 0.0002309112 0.0002309113 7.697041e-05
 [295,] 0.0003120989 0.0002309113 1.102837e-04
 [296,] 0.0002984839 0.0002309113 9.586243e-05
 [297,] 0.0003120448 0.0002309113 1.622159e-04
 [298,] 0.0002309115 0.0002309113 7.697049e-05
 [299,] 0.0002309112 0.0004026443 7.697039e-05
 [300,] 0.0006233123 0.0002680041 1.238803e-04
 [301,] 0.0002309112 0.0004093671 7.697039e-05
 [302,] 0.0004618493 0.0002309113 1.885962e-04
 [303,] 0.0002309112 0.0004111615 7.697039e-05
 [304,] 0.0002309112 0.0004125370 7.697039e-05
 [305,] 0.0004981226 0.0002309113 1.682013e-04
 [306,] 0.0003923867 0.0002309113 1.327330e-04
 [307,] 0.0004448152 0.0002309113 1.491724e-04
 [308,] 0.0004011909 0.0002309113 1.400644e-04
 [309,] 0.0004929546 0.0002309113 1.662781e-04
 [310,] 0.0005084720 0.0002309113 1.734926e-04
 [311,] 0.0004435143 0.0002309113 1.496081e-04
 [312,] 0.0004936533 0.0002309113 1.662040e-04
 [313,] 0.0002309112 0.0004888752 7.697039e-05
 [314,] 0.0005352525 0.0002309113 1.812256e-04
 [315,] 0.0006777964 0.0002309113 1.356395e-04
 [316,] 0.0004447326 0.0002309113 1.512757e-04
 [317,] 0.0005068106 0.0002309113 2.424801e-04
 [318,] 0.0003628695 0.0002309113 1.138543e-04
 [319,] 0.0003753032 0.0002309113 1.178495e-04
 [320,] 0.0003914306 0.0002309113 1.225778e-04
 [321,] 0.0005150509 0.0002309113 1.769981e-04
 [322,] 0.0003858144 0.0002309113 1.192627e-04
 [323,] 0.0003836969 0.0002309113 1.205131e-04
 [324,] 0.0003838648 0.0002309113 1.196194e-04
 [325,] 0.0003839445 0.0002309113 1.198921e-04
 [326,] 0.0004539449 0.0002309113 1.378244e-04
 [327,] 0.0004859974 0.0002309113 1.502455e-04
 [328,] 0.0003482824 0.0002309113 1.537325e-04
 [329,] 0.0002309112 0.0002309113 7.697042e-05
 [330,] 0.0005354597 0.0002309113 1.605748e-04
 [331,] 0.0004611429 0.0002309113 1.407451e-04
 [332,] 0.0004078776 0.0002309113 1.303957e-04
 [333,] 0.0004420428 0.0002309113 1.393050e-04
 [334,] 0.0003177463 0.0002309113 1.584085e-04
 [335,] 0.0004519840 0.0002309113 1.467071e-04
 [336,] 0.0002309112 0.0004112190 7.697039e-05
 [337,] 0.0002309112 0.0002309113 7.697039e-05
 [338,] 0.0007453214 0.0002309113 2.548687e-04
 [339,] 0.0003726555 0.0002309113 2.084939e-04
 [340,] 0.0002309112 0.0002309113 7.697042e-05
 [341,] 0.0004238466 0.0002395214 2.799191e-04
 [342,] 0.0004599235 0.0004956257 6.910231e-04
 [343,] 0.0005050939 0.0004077422 6.331459e-04
 [344,] 0.0005912940 0.0002963644 5.368952e-04
 [345,] 0.0002309112 0.0002309113 7.697039e-05
 [346,] 0.0002309112 0.0002309113 7.697040e-05
 [347,] 0.0008205345 0.0002309113 2.661536e-04
 [348,] 0.0002309112 0.0002394103 7.697039e-05
 [349,] 0.0005765339 0.0002814063 4.995147e-04
 [350,] 0.0002309112 0.0002309113 7.697041e-05
 [351,] 0.0002309112 0.0002309113 7.697039e-05
 [352,] 0.0004347072 0.0002309113 1.205830e-04
 [353,] 0.0005221037 0.0002309113 1.124918e-04
 [354,] 0.0003713639 0.0002309113 1.105298e-04
 [355,] 0.0002392494 0.0002309113 7.697051e-05
 [356,] 0.0002629657 0.0002309113 7.697050e-05
 [357,] 0.0003147191 0.0002309113 9.367989e-05
 [358,] 0.0002309112 0.0002309113 7.697040e-05
 [359,] 0.0002932324 0.0002309113 9.273776e-05
 [360,] 0.0002994962 0.0002309113 9.488818e-05
 [361,] 0.0003224352 0.0002309113 1.451287e-04
 [362,] 0.0003847302 0.0002399552 2.511182e-04
 [363,] 0.0003093370 0.0002309113 1.677294e-04
 [364,] 0.0003122158 0.0002309113 1.822708e-04
 [365,] 0.0002309112 0.0002309113 7.697041e-05
 [366,] 0.0002309112 0.0002309113 7.697041e-05
 [367,] 0.0002309112 0.0002309113 7.697041e-05
 [368,] 0.0004925975 0.0002312667 3.178766e-04
 [369,] 0.0002309112 0.0002309113 7.697041e-05
 [370,] 0.0009456560 0.0002309113 2.913719e-04
 [371,] 0.0002309112 0.0002309113 7.697041e-05
 [372,] 0.0004235067 0.0002309113 1.807780e-04
 [373,] 0.0004917019 0.0002309113 1.684117e-04
 [374,] 0.0004692892 0.0002309113 1.832829e-04
 [375,] 0.0004803304 0.0002309113 1.645513e-04
 [376,] 0.0004698555 0.0002309113 1.730349e-04
 [377,] 0.0004884535 0.0002309113 1.644689e-04
 [378,] 0.0002309112 0.0002309113 7.697042e-05
 [379,] 0.0004187819 0.0002309113 1.614006e-04
 [380,] 0.0002309112 0.0002309113 7.697042e-05
 [381,] 0.0005626692 0.0002309113 2.738677e-04
 [382,] 0.0004771533 0.0002309113 1.832662e-04
 [383,] 0.0004688398 0.0002309113 1.966938e-04
 [384,] 0.0004451965 0.0002309113 1.980228e-04
 [385,] 0.0004985003 0.0002309113 1.861926e-04
 [386,] 0.0004752501 0.0002309113 1.809844e-04
 [387,] 0.0004483462 0.0002309113 1.681636e-04
 [388,] 0.0004676239 0.0002309113 1.814049e-04
 [389,] 0.0004024703 0.0002309113 1.751220e-04
 [390,] 0.0005087283 0.0002309113 2.532672e-04
 [391,] 0.0005406200 0.0002309113 1.944310e-04
 [392,] 0.0005319780 0.0002309113 1.911406e-04
 [393,] 0.0005604012 0.0002309113 2.006692e-04
 [394,] 0.0002309113 0.0002309113 7.697042e-05
 [395,] 0.0002309112 0.0002309113 7.697042e-05
 [396,] 0.0005313384 0.0002309113 1.894886e-04
 [397,] 0.0005297670 0.0002309113 1.892723e-04
 [398,] 0.0007676181 0.0003034031 7.675264e-04
 [399,] 0.0005156527 0.0002309113 2.114573e-04
 [400,] 0.0005588226 0.0002309113 2.011009e-04
 [401,] 0.0005024340 0.0002309113 1.784416e-04
 [402,] 0.0004339186 0.0002309113 1.746161e-04
 [403,] 0.0002309112 0.0002309113 7.697041e-05
 [404,] 0.0005339974 0.0002309113 1.943310e-04
 [405,] 0.0004880286 0.0002309113 1.737541e-04
 [406,] 0.0005415304 0.0002309113 1.866999e-04
 [407,] 0.0005472526 0.0002309113 1.691192e-04
 [408,] 0.0004744191 0.0002309113 1.514171e-04
 [409,] 0.0004733145 0.0002309113 1.499179e-04
 [410,] 0.0003581114 0.0002309113 1.090319e-04
 [411,] 0.0012950073 0.0002309113 8.634345e-04
 [412,] 0.0006517325 0.0002309113 2.046377e-04
 [413,] 0.0007703922 0.0002309113 2.490837e-04
 [414,] 0.0006893880 0.0002309113 2.162032e-04
 [415,] 0.0006688793 0.0002309113 2.091784e-04
 [416,] 0.0005459987 0.0002309113 1.706663e-04
 [417,] 0.0006521714 0.0002309113 1.961736e-04
 [418,] 0.0006289795 0.0002309113 1.825852e-04
 [419,] 0.0009194434 0.0002309113 2.648553e-04
 [420,] 0.0005936064 0.0002309113 1.499396e-04
 [421,] 0.0005383375 0.0002309113 1.562350e-04
 [422,] 0.0002309112 0.0002309113 7.697041e-05
 [423,] 0.0010628198 0.0002309113 3.478993e-04
 [424,] 0.0002309113 0.0002309113 7.697042e-05
 [425,] 0.0009519801 0.0002309113 2.750245e-04
 [426,] 0.0009398838 0.0002309113 4.460075e-04
 [427,] 0.0009654313 0.0002309113 2.978260e-04
 [428,] 0.0011247544 0.0002309113 6.643867e-04
 [429,] 0.0010117681 0.0002309113 3.244137e-04
 [430,] 0.0010600130 0.0002309113 5.876301e-04
 [431,] 0.0002309112 0.0002309113 7.697042e-05
 [432,] 0.0011313513 0.0002309113 3.449792e-04
 [433,] 0.0010233089 0.0002309113 6.120965e-04
 [434,] 0.0012549953 0.0002309113 6.486706e-04
 [435,] 0.0011980554 0.0002309113 3.651165e-04
 [436,] 0.0011742280 0.0002309113 3.418812e-04
 [437,] 0.0011196084 0.0002309113 3.267872e-04
 [438,] 0.0009881400 0.0002309113 2.730698e-04
 [439,] 0.0008226507 0.0002309113 3.953293e-04
 [440,] 0.0002309112 0.0002309113 7.697042e-05
 [441,] 0.0010143038 0.0002309113 2.756392e-04
 [442,] 0.0011989526 0.0002309113 8.391131e-04
 [443,] 0.0012728252 0.0002309113 3.784085e-04
 [444,] 0.0012101687 0.0002309113 3.588611e-04
 [445,] 0.0011075401 0.0002309113 3.120148e-04
 [446,] 0.0005232287 0.0002309113 2.112184e-04
 [447,] 0.0015807880 0.0002309113 3.351022e-04
 [448,] 0.0002309112 0.0002309113 7.697042e-05
 [449,] 0.0022176736 0.0002309113 4.862349e-04
 [450,] 0.0002309113 0.0002309113 7.697042e-05
 [451,] 0.0002309113 0.0002309113 7.697042e-05
 [452,] 0.0002309113 0.0002309113 7.697042e-05
 [453,] 0.0003505877 0.0002309113 9.821496e-05
 [454,] 0.0002309112 0.0002309113 7.697041e-05
 [455,] 0.0002309112 0.0002309113 7.697041e-05
 [456,] 0.0003364197 0.0002309113 7.697057e-05
 [457,] 0.0004514256 0.0002309113 1.259027e-04
 [458,] 0.0004523910 0.0002309113 1.902260e-04
 [459,] 0.0002309112 0.0002309113 7.697041e-05
 [460,] 0.0003775601 0.0002309113 1.311703e-04
 [461,] 0.0002309113 0.0002309113 7.697042e-05
 [462,] 0.0007139667 0.0002309113 1.465265e-04
 [463,] 0.0014661546 0.0002309113 3.168310e-04
 [464,] 0.0002309113 0.0002309113 7.697043e-05
 [465,] 0.0002309112 0.0002309113 7.697039e-05
 [466,] 0.0002309112 0.0002309113 7.697039e-05
 [467,] 0.0005140568 0.0002309113 2.087107e-04
 [468,] 0.0019643655 0.0002309113 4.339574e-04
 [469,] 0.0018255057 0.0002309113 4.064237e-04
 [470,] 0.0004624151 0.0002309113 1.279412e-04
 [471,] 0.0002309112 0.0002309113 7.697040e-05
 [472,] 0.0011200003 0.0002309113 2.366626e-04
 [473,] 0.0002309113 0.0002309113 7.697044e-05
 [474,] 0.0004331852 0.0002309113 1.095041e-04
 [475,] 0.0004170816 0.0002309113 1.067955e-04
 [476,] 0.0003950821 0.0002309113 1.026043e-04
 [477,] 0.0002309112 0.0002309113 7.697040e-05
 [478,] 0.0004933421 0.0002309113 1.094769e-04
 [479,] 0.0004620267 0.0002309113 1.046724e-04
 [480,] 0.0004078238 0.0002309113 1.050288e-04
 [481,] 0.0005377448 0.0002309113 1.189748e-04
 [482,] 0.0022049953 0.0002309113 4.924395e-04
 [483,] 0.0003546804 0.0002309113 9.470756e-05
 [484,] 0.0003469812 0.0002309113 8.382310e-05
 [485,] 0.0009510769 0.0002309113 2.036530e-04
 [486,] 0.0008388086 0.0002309113 1.811688e-04
 [487,] 0.0003801014 0.0002309113 9.108372e-05
 [488,] 0.0002309113 0.0002309113 7.697043e-05
 [489,] 0.0005280471 0.0002309113 1.166137e-04
 [490,] 0.0004855827 0.0002309113 1.293104e-04
 [491,] 0.0005110071 0.0002309113 1.043102e-04
 [492,] 0.0005467296 0.0002309113 1.120918e-04
 [493,] 0.0005990821 0.0002309113 1.235188e-04
 [494,] 0.0002309112 0.0002309113 7.697040e-05
 [495,] 0.0006078184 0.0002309113 1.400261e-04
 [496,] 0.0005223911 0.0002309113 1.210945e-04
 [497,] 0.0005604079 0.0002309113 1.525506e-04
 [498,] 0.0005492558 0.0002309113 1.454494e-04
 [499,] 0.0004107508 0.0002309113 9.653894e-05
 [500,] 0.0005808568 0.0002309113 1.638034e-04
 [501,] 0.0004727790 0.0002309113 1.477111e-04
 [502,] 0.0003691089 0.0002309113 8.454879e-05
 [503,] 0.0002309114 0.0002309113 7.697047e-05
 [504,] 0.0006137326 0.0002309113 2.296528e-04
 [505,] 0.0006612989 0.0002309113 2.444725e-04
 [506,] 0.0002309114 0.0002309113 7.697047e-05
 [507,] 0.0002309114 0.0002309113 7.697046e-05
 [508,] 0.0004235117 0.0002309113 1.193708e-04
 [509,] 0.0002309112 0.0002309113 7.697041e-05
 [510,] 0.0002309111 0.0002309113 7.697037e-05
 [511,] 0.0002309112 0.0002309113 7.697042e-05
 [512,] 0.0002309112 0.0002309113 7.697041e-05
 [513,] 0.0002309113 0.0002309113 7.697043e-05
 [514,] 0.0002309112 0.0002309113 7.697041e-05
 [515,] 0.0002309113 0.0002309113 7.697042e-05
 [516,] 0.0002309113 0.0002309113 7.956771e-05
 [517,] 0.0002309113 0.0002309113 7.697042e-05
 [518,] 0.0002309112 0.0002309113 7.697041e-05
 [519,] 0.0002309112 0.0002309113 7.697041e-05
 [520,] 0.0002309113 0.0002309113 7.697042e-05
 [521,] 0.0002309113 0.0002812716 1.020480e-04
 [522,] 0.0002309112 0.0002309113 7.697042e-05
 [523,] 0.0002309113 0.0002309113 7.697042e-05
 [524,] 0.0002309112 0.0002309113 7.697040e-05
 [525,] 0.0002309112 0.0002309113 7.697041e-05
 [526,] 0.0002309113 0.0002309113 7.697042e-05
 [527,] 0.0002309111 0.0002309113 7.697038e-05
 [528,] 0.0002309113 0.0002309113 7.697043e-05
 [529,] 0.0002309112 0.0002309113 7.697039e-05
 [530,] 0.0002309112 0.0002309113 7.697039e-05
 [531,] 0.0002309115 0.0002309113 7.697049e-05
 [532,] 0.0002309112 0.0002309113 7.697039e-05
 [533,] 0.0002309113 0.0002309113 7.697044e-05
 [534,] 0.0002309113 0.0002309113 7.697042e-05
 [535,] 0.0002309113 0.0002309113 7.697043e-05
 [536,] 0.0002309113 0.0002309113 7.697045e-05
 [537,] 0.0002309112 0.0002309113 7.697041e-05
 [538,] 0.0002309112 0.0002309113 7.697041e-05
 [539,] 0.0002309112 0.0002309113 7.697040e-05
 [540,] 0.0002309113 0.0002309113 7.697045e-05
 [541,] 0.0002309112 0.0002309113 7.697039e-05
 [542,] 0.0002309112 0.0002309113 7.697041e-05
 [543,] 0.0002309113 0.0002309113 7.697044e-05
 [544,] 0.0002309113 0.0002309113 7.697043e-05
 [545,] 0.0002309112 0.0002309113 7.697040e-05
 [546,] 0.0002309113 0.0002357513 7.697044e-05
 [547,] 0.0002309113 0.0002309113 7.697044e-05
 [548,] 0.0002531329 0.0002309113 7.970576e-05
 [549,] 0.0002309114 0.0002309113 7.697046e-05
 [550,] 0.0002309112 0.0002309113 7.697041e-05
 [551,] 0.0002309112 0.0002309113 7.697041e-05
 [552,] 0.0002309113 0.0002309113 7.697045e-05
 [553,] 0.0002309114 0.0002309113 8.580063e-05
 [554,] 0.0002309111 0.0002309113 7.697037e-05
 [555,] 0.0002309111 0.0003033947 7.697038e-05
 [556,] 0.0002309112 0.0002309113 7.697039e-05
 [557,] 0.0002309112 0.0002309113 7.697038e-05
 [558,] 0.0002309112 0.0002309113 7.697038e-05
 [559,] 0.0002309113 0.0004503714 7.697043e-05
 [560,] 0.0002309113 0.0003624427 7.697045e-05
 [561,] 0.0002309113 0.0004877899 7.697043e-05
 [562,] 0.0002309113 0.0002309113 7.697042e-05
 [563,] 0.0002309113 0.0002309113 7.697042e-05
 [564,] 0.0002309114 0.0002309113 7.697045e-05
 [565,] 0.0002309114 0.0002460195 7.697045e-05
 [566,] 0.0002309114 0.0002309113 7.697046e-05
 [567,] 0.0002309113 0.0003473088 7.697043e-05
 [568,] 0.0002309113 0.0002309113 7.697042e-05
 [569,] 0.0002309112 0.0002309113 7.697038e-05
 [570,] 0.0002526501 0.0002309113 7.697050e-05
 [571,] 0.0003155449 0.0002309113 7.794701e-05
 [572,] 0.0002678679 0.0002367250 7.697051e-05
 [573,] 0.0002309114 0.0002309113 7.697047e-05
 [574,] 0.0002309114 0.0002309113 7.697047e-05
 [575,] 0.0002309114 0.0002309113 7.697046e-05
 [576,] 0.0002390450 0.0003646490 7.697049e-05
 [577,] 0.0002455390 0.0003620325 7.697050e-05
 [578,] 0.0002309112 0.0002309113 7.697039e-05
 [579,] 0.0002309112 0.0002309113 7.697039e-05
 [580,] 0.0002309112 0.0002309113 7.697039e-05
 [581,] 0.0002309112 0.0002309113 7.697038e-05
 [582,] 0.0002309114 0.0002309113 7.697048e-05
 [583,] 0.0002309112 0.0002309113 7.697039e-05
 [584,] 0.0002309112 0.0002309113 7.697039e-05
 [585,] 0.0002477460 0.0003331936 7.697050e-05
 [586,] 0.0002431178 0.0002309113 7.697052e-05
 [587,] 0.0002334792 0.0003581334 7.697049e-05
 [588,] 0.0002309114 0.0003628606 7.697048e-05
 [589,] 0.0002309115 0.0002309113 7.697048e-05
 [590,] 0.0002359801 0.0003589303 7.697049e-05
 [591,] 0.0002309111 0.0002309113 7.697038e-05
 [592,] 0.0002309115 0.0002309113 7.697048e-05
 [593,] 0.0002309112 0.0002309113 7.697041e-05
 [594,] 0.0002309111 0.0002309113 7.697038e-05
 [595,] 0.0002309115 0.0002309113 7.697049e-05
 [596,] 0.0002309115 0.0002309113 7.697050e-05
 [597,] 0.0002309111 0.0002309113 7.697038e-05
 [598,] 0.0002309111 0.0002309113 7.697038e-05
 [599,] 0.0002309114 0.0003472552 7.697048e-05
 [600,] 0.0002309111 0.0002309113 7.697038e-05
 [601,] 0.0002309114 0.0003214437 7.697046e-05
 [602,] 0.0002309112 0.0002309113 7.697039e-05
 [603,] 0.0002309112 0.0002309113 7.697039e-05
 [604,] 0.0002309115 0.0003395464 7.697049e-05
 [605,] 0.0002309113 0.0002309113 7.697044e-05
 [606,] 0.0002309113 0.0002334195 7.697044e-05
 [607,] 0.0002309114 0.0002309113 7.697045e-05
 [608,] 0.0002309112 0.0002309113 7.697041e-05
 [609,] 0.0002309111 0.0002309113 7.697038e-05
 [610,] 0.0002309114 0.0002309113 7.697045e-05
 [611,] 0.0002309113 0.0002309113 7.697042e-05
 [612,] 0.0002309111 0.0002309113 7.697038e-05
 [613,] 0.0002309114 0.0003453485 7.697046e-05
 [614,] 0.0002309111 0.0002309113 7.697038e-05
 [615,] 0.0002309112 0.0002309113 7.697041e-05
 [616,] 0.0002309112 0.0002309113 7.697041e-05
 [617,] 0.0002309114 0.0003410941 7.697047e-05
 [618,] 0.0002309112 0.0002309113 7.697040e-05
 [619,] 0.0002309112 0.0002309113 7.697040e-05
 [620,] 0.0002309113 0.0002309113 7.697043e-05
 [621,] 0.0002309112 0.0002309113 7.697041e-05
 [622,] 0.0002309113 0.0002309113 7.697042e-05
 [623,] 0.0002309114 0.0002309113 7.697046e-05
 [624,] 0.0002646116 0.0002800231 7.697050e-05
 [625,] 0.0002732786 0.0003043037 7.697051e-05
 [626,] 0.0002994801 0.0002990420 7.697052e-05
 [627,] 0.0002309113 0.0002309113 7.697042e-05
 [628,] 0.0002309112 0.0002309113 7.697041e-05
 [629,] 0.0002561857 0.0002825851 7.697050e-05
 [630,] 0.0002398300 0.0002754618 7.697049e-05
 [631,] 0.0002521056 0.0002309113 7.697050e-05
 [632,] 0.0002309112 0.0002309113 7.697038e-05
 [633,] 0.0002309112 0.0002309113 7.697038e-05
 [634,] 0.0002309112 0.0002309113 7.697039e-05
 [635,] 0.0002309112 0.0002309113 7.697041e-05
 [636,] 0.0002309113 0.0002309113 7.697042e-05
 [637,] 0.0002309112 0.0002309113 7.697040e-05
 [638,] 0.0002309113 0.0002309113 7.697045e-05
 [639,] 0.0002309111 0.0002309113 7.697038e-05
 [640,] 0.0002309114 0.0004397592 7.697047e-05
 [641,] 0.0002309114 0.0004000278 7.697048e-05
 [642,] 0.0002309114 0.0003705598 7.697047e-05
 [643,] 0.0002941653 0.0002309113 9.207268e-05
 [644,] 0.0002309113 0.0002309113 7.697042e-05
 [645,] 0.0002309113 0.0002309113 7.697042e-05
 [646,] 0.0002309111 0.0002309113 7.697038e-05
 [647,] 0.0002309112 0.0002309113 7.697041e-05
 [648,] 0.0002309112 0.0002309113 7.697039e-05
 [649,] 0.0002309112 0.0002309113 7.697039e-05
 [650,] 0.0002309112 0.0002309113 7.697039e-05
 [651,] 0.0002309112 0.0002309113 7.697039e-05
 [652,] 0.0002309112 0.0002309113 7.697041e-05
 [653,] 0.0002309112 0.0002309113 7.697040e-05
 [654,] 0.0002309112 0.0002309113 7.697038e-05
 [655,] 0.0002309112 0.0002309113 7.697039e-05
 [656,] 0.0002309112 0.0002309113 7.697039e-05
 [657,] 0.0002309112 0.0002309113 7.697038e-05
 [658,] 0.0002309112 0.0002309113 7.697039e-05
 [659,] 0.0002309112 0.0002309113 7.697041e-05
 [660,] 0.0002309112 0.0002309113 7.697039e-05
 [661,] 0.0002309111 0.0002309113 7.697038e-05
 [662,] 0.0002309111 0.0002309113 7.697038e-05
 [663,] 0.0002309111 0.0002309113 7.697038e-05
 [664,] 0.0002309113 0.0002309113 7.697042e-05
 [665,] 0.0002309113 0.0002309113 7.697042e-05
 [666,] 0.0002309111 0.0002309113 7.697038e-05
 [667,] 0.0002309111 0.0002309113 7.697038e-05
 [668,] 0.0002309111 0.0002309113 7.697038e-05
 [669,] 0.0002309111 0.0002309113 7.697038e-05
 [670,] 0.0002309111 0.0002309113 7.697038e-05
 [671,] 0.0002309111 0.0002309113 7.697038e-05
 [672,] 0.0002309111 0.0002309113 7.697038e-05
 [673,] 0.0002309111 0.0002309113 7.697038e-05
 [674,] 0.0002309112 0.0002309113 7.697038e-05
 [675,] 0.0002309113 0.0002309113 7.697043e-05
 [676,] 0.0002309111 0.0002309113 7.697038e-05
 [677,] 0.0002309111 0.0002309113 7.697038e-05
 [678,] 0.0002309111 0.0002309113 7.697038e-05
 [679,] 0.0002309112 0.0002309113 7.697041e-05
 [680,] 0.0002309111 0.0002998710 7.697038e-05
 [681,] 0.0002309112 0.0002648109 7.697038e-05
 [682,] 0.0002309112 0.0002309113 7.697041e-05
 [683,] 0.0002309112 0.0002309113 7.697041e-05
 [684,] 0.0002528020 0.0002309113 7.697049e-05
 [685,] 0.0002309112 0.0003480376 7.697038e-05
 [686,] 0.0002309112 0.0003770468 7.697041e-05
 [687,] 0.0002309112 0.0002309113 7.697040e-05
 [688,] 0.0002309113 0.0002309113 7.697043e-05
 [689,] 0.0002693907 0.0002309113 7.697050e-05
 [690,] 0.0002309112 0.0002309113 7.697039e-05
 [691,] 0.0002548190 0.0002309113 7.697050e-05
 [692,] 0.0002473599 0.0002438379 7.697049e-05
 [693,] 0.0002309113 0.0002309113 7.697042e-05
 [694,] 0.0002309111 0.0002309113 7.697037e-05
 [695,] 0.0002309113 0.0003046019 7.697044e-05
 [696,] 0.0002309114 0.0002309113 7.697047e-05
 [697,] 0.0002309112 0.0002309113 7.697040e-05
 [698,] 0.0002309113 0.0002309113 7.697042e-05
 [699,] 0.0002596894 0.0002309113 7.697050e-05
 [700,] 0.0002453951 0.0002372361 7.697049e-05
 [701,] 0.0002764802 0.0002309113 7.697050e-05
 [702,] 0.0002309113 0.0002309113 7.697042e-05
 [703,] 0.0002309112 0.0002309113 7.697041e-05
 [704,] 0.0002309112 0.0002309113 7.697040e-05
 [705,] 0.0002309112 0.0002309113 7.697040e-05
 [706,] 0.0002309112 0.0002309113 7.697039e-05
 [707,] 0.0002309112 0.0002309113 7.697040e-05
 [708,] 0.0002309113 0.0002309113 7.697043e-05
 [709,] 0.0002309113 0.0002309113 7.697044e-05
 [710,] 0.0002309111 0.0002309113 7.697037e-05
 [711,] 0.0002309114 0.0002309113 7.697046e-05
 [712,] 0.0002309114 0.0002309113 7.697046e-05
 [713,] 0.0002309114 0.0002309113 7.697047e-05
 [714,] 0.0002309112 0.0002309113 7.697041e-05
 [715,] 0.0002309113 0.0002309113 7.697045e-05
 [716,] 0.0002309114 0.0002309113 7.697047e-05
 [717,] 0.0002309113 0.0002309113 7.697042e-05
 [718,] 0.0002309113 0.0002800153 7.697043e-05
 [719,] 0.0002309113 0.0002309113 7.697042e-05
 [720,] 0.0002309112 0.0002309113 7.697042e-05
 [721,] 0.0002309113 0.0002309113 7.697042e-05
 [722,] 0.0002309113 0.0002309113 7.786081e-05
 [723,] 0.0002309113 0.0002309113 9.188748e-05
 [724,] 0.0002309113 0.0002309113 8.418558e-05
 [725,] 0.0002309112 0.0002309113 7.697042e-05
 [726,] 0.0002309112 0.0002309113 7.697042e-05
 [727,] 0.0002309113 0.0002309113 7.697042e-05
 [728,] 0.0002309112 0.0002309113 7.697041e-05
 [729,] 0.0002309112 0.0002309113 7.697042e-05
 [730,] 0.0002309113 0.0004491829 1.790429e-04
 [731,] 0.0002309113 0.0002309113 7.697042e-05
 [732,] 0.0002309113 0.0002309113 7.697042e-05
 [733,] 0.0002309113 0.0002309113 7.697042e-05
 [734,] 0.0002309113 0.0002309113 7.697042e-05
 [735,] 0.0002309113 0.0003070183 8.946599e-05
 [736,] 0.0002309113 0.0002309113 7.697042e-05
 [737,] 0.0002309113 0.0002309113 7.697042e-05
 [738,] 0.0002309113 0.0002309113 7.697042e-05
 [739,] 0.0002309113 0.0002309113 7.697042e-05
 [740,] 0.0002309113 0.0002309113 7.697042e-05
 [741,] 0.0002309113 0.0002309113 7.697042e-05
 [742,] 0.0002309113 0.0002309113 7.697042e-05
 [743,] 0.0002309113 0.0002309113 7.697042e-05
 [744,] 0.0002309113 0.0002309113 7.697043e-05
 [745,] 0.0002309113 0.0002309113 7.697042e-05
 [746,] 0.0002309112 0.0002309113 7.697041e-05
 [747,] 0.0002309113 0.0002309113 7.697042e-05
 [748,] 0.0002309113 0.0002309113 7.697042e-05
 [749,] 0.0002309113 0.0002309113 7.697043e-05
 [750,] 0.0002309113 0.0002309113 7.697042e-05
 [751,] 0.0002309113 0.0002309113 7.697042e-05
 [752,] 0.0002309113 0.0002309113 7.697042e-05
 [753,] 0.0002309113 0.0002309113 7.697042e-05
 [754,] 0.0002309113 0.0002309113 7.697042e-05
 [755,] 0.0002309113 0.0002309113 7.697042e-05
 [756,] 0.0002309113 0.0002309113 7.697042e-05
 [757,] 0.0002309113 0.0002309113 7.697042e-05
 [758,] 0.0002309113 0.0002309113 7.697043e-05
 [759,] 0.0002309113 0.0002309113 7.697042e-05
 [760,] 0.0002309113 0.0002309113 7.697042e-05
 [761,] 0.0002309113 0.0002309113 7.697042e-05
 [762,] 0.0002309113 0.0002309113 7.697042e-05
 [763,] 0.0002309113 0.0002309113 7.697042e-05
 [764,] 0.0002309113 0.0002309113 7.697043e-05
 [765,] 0.0002309113 0.0002309113 7.697043e-05
 [766,] 0.0002309113 0.0002309113 7.697042e-05
 [767,] 0.0002309113 0.0002309113 7.697043e-05
 [768,] 0.0002309113 0.0002309113 7.697043e-05
 [769,] 0.0002309113 0.0002309113 7.697043e-05
 [770,] 0.0002309113 0.0002309113 7.697042e-05
 [771,] 0.0002309113 0.0002309113 7.697043e-05
 [772,] 0.0002309113 0.0002309113 7.697043e-05
 [773,] 0.0002309113 0.0002309113 7.697042e-05
 [774,] 0.0002309113 0.0002309113 7.697043e-05
 [775,] 0.0003701726 0.0002309113 1.453324e-04
 [776,] 0.0002309113 0.0002309113 7.697042e-05
 [777,] 0.0002309113 0.0002309113 7.697042e-05
 [778,] 0.0002309113 0.0002309113 7.697042e-05
 [779,] 0.0002309113 0.0002309113 7.697042e-05
 [780,] 0.0002309113 0.0002309113 7.697042e-05
 [781,] 0.0002309113 0.0002309113 7.697042e-05
 [782,] 0.0002309113 0.0002309113 7.697043e-05
 [783,] 0.0002309113 0.0002309113 7.697043e-05
 [784,] 0.0002309113 0.0002309113 7.697043e-05
 [785,] 0.0002309113 0.0002309113 7.697042e-05
 [786,] 0.0002309113 0.0002309113 7.697043e-05
 [787,] 0.0002309112 0.0002309113 7.697041e-05
 [788,] 0.0002309113 0.0002577409 7.697043e-05
 [789,] 0.0002898841 0.0002309113 9.529214e-05
 [790,] 0.0002309112 0.0002309113 7.697041e-05
 [791,] 0.0002309113 0.0002309113 7.697042e-05
 [792,] 0.0002309113 0.0002365762 7.697042e-05
 [793,] 0.0002309112 0.0002309113 7.697039e-05
 [794,] 0.0002582894 0.0002309113 8.460761e-05
 [795,] 0.0002309113 0.0002309113 7.697042e-05
 [796,] 0.0002309113 0.0002309113 7.697042e-05
 [797,] 0.0002309111 0.0002309113 7.697038e-05
 [798,] 0.0002309113 0.0002309113 7.697042e-05
 [799,] 0.0002309113 0.0002309113 7.697042e-05
 [800,] 0.0002309113 0.0002309113 7.697042e-05
 [801,] 0.0002309113 0.0002309113 7.697042e-05
 [802,] 0.0002309113 0.0002309113 7.697042e-05
 [803,] 0.0002309113 0.0002309113 7.697042e-05
 [804,] 0.0002309111 0.0002309113 7.697037e-05
 [805,] 0.0002309111 0.0002309113 7.697037e-05
 [806,] 0.0002309111 0.0002309113 7.697037e-05
 [807,] 0.0002309113 0.0002309113 7.697042e-05
 [808,] 0.0002309111 0.0002309113 7.697037e-05
 [809,] 0.0002309111 0.0002309113 7.697038e-05
 [810,] 0.0002309111 0.0002309113 7.697038e-05
 [811,] 0.0002309111 0.0002309113 7.697038e-05
 [812,] 0.0002309111 0.0002309113 7.697037e-05
 [813,] 0.0002309111 0.0002309113 7.697037e-05
 [814,] 0.0002309111 0.0002309113 7.697038e-05
 [815,] 0.0002309111 0.0002309113 7.697037e-05
 [816,] 0.0002309111 0.0002309113 7.697037e-05
 [817,] 0.0002309111 0.0002309113 7.697037e-05
 [818,] 0.0002309112 0.0002309113 7.697039e-05
 [819,] 0.0002309112 0.0002309113 7.697039e-05
 [820,] 0.0002309112 0.0002309113 7.697038e-05
 [821,] 0.0002309112 0.0002309113 7.697039e-05
 [822,] 0.0002309112 0.0002309113 7.697038e-05
 [823,] 0.0002309112 0.0002309113 7.697038e-05
 [824,] 0.0002309112 0.0002309113 7.697040e-05
 [825,] 0.0002309112 0.0002309113 7.697039e-05
 [826,] 0.0002309112 0.0002309113 7.697040e-05
 [827,] 0.0002309113 0.0003767486 1.613875e-04
 [828,] 0.0002309113 0.0002309113 7.697042e-05
 [829,] 0.0002309114 0.0002309113 7.697048e-05
 [830,] 0.0002309111 0.0002309113 7.697038e-05
 [831,] 0.0002741177 0.0002309113 8.642302e-05
 [832,] 0.0002309113 0.0002309113 7.697042e-05
 [833,] 0.0002309111 0.0002309113 7.697038e-05
 [834,] 0.0002309112 0.0002309113 7.697039e-05
 [835,] 0.0002309113 0.0002309113 7.697044e-05
 [836,] 0.0002309112 0.0002309113 7.697040e-05
 [837,] 0.0002309112 0.0002309113 7.697039e-05
 [838,] 0.0002309113 0.0002309113 7.697042e-05
 [839,] 0.0002309113 0.0002309113 7.697042e-05
 [840,] 0.0002309111 0.0002309113 7.697038e-05
 [841,] 0.0002309112 0.0002309113 7.697040e-05
 [842,] 0.0002309112 0.0002309113 7.697039e-05
 [843,] 0.0002309113 0.0002309113 7.697042e-05
 [844,] 0.0002309112 0.0002309113 7.697041e-05
 [845,] 0.0002309112 0.0002309113 7.697040e-05
 [846,] 0.0002309112 0.0002309113 7.697040e-05
 [847,] 0.0002309112 0.0002309113 7.697040e-05
 [848,] 0.0002309112 0.0002309113 7.697040e-05
 [849,] 0.0002309113 0.0002309113 7.697044e-05
 [850,] 0.0002309113 0.0002309113 7.697042e-05
 [851,] 0.0002309112 0.0002309113 7.697039e-05
 [852,] 0.0002309112 0.0002309113 7.697040e-05
 [853,] 0.0002309111 0.0002309113 7.697038e-05
 [854,] 0.0002309112 0.0002309113 7.697040e-05
 [855,] 0.0002309111 0.0002309113 7.697037e-05
 [856,] 0.0002309113 0.0002309113 7.697043e-05
 [857,] 0.0002309111 0.0002309113 7.697037e-05
 [858,] 0.0002309113 0.0002309113 7.697043e-05
 [859,] 0.0002309113 0.0002309113 7.697042e-05
 [860,] 0.0002309113 0.0002309113 7.697043e-05
 [861,] 0.0002309113 0.0002309113 7.697042e-05
 [862,] 0.0002309112 0.0002309113 7.697040e-05
 [863,] 0.0002309111 0.0002309113 7.697037e-05
 [864,] 0.0002309111 0.0002309113 7.697037e-05
 [865,] 0.0002309112 0.0002309113 7.697040e-05
 [866,] 0.0002309111 0.0002309113 7.697038e-05
 [867,] 0.0002309113 0.0002309113 7.697042e-05
 [868,] 0.0002309113 0.0002309113 7.697045e-05
 [869,] 0.0002309113 0.0002309113 7.697043e-05
 [870,] 0.0002309112 0.0002309113 7.697039e-05
 [871,] 0.0002309111 0.0002309113 7.697038e-05
 [872,] 0.0002309112 0.0002309113 7.697040e-05
 [873,] 0.0002309112 0.0002309113 7.697042e-05
 [874,] 0.0002309112 0.0002309113 7.697041e-05
 [875,] 0.0002309113 0.0002309113 7.697042e-05
 [876,] 0.0002309113 0.0002309113 7.697042e-05
 [877,] 0.0002309113 0.0002309113 7.697044e-05
 [878,] 0.0002309113 0.0002309113 7.697042e-05
 [879,] 0.0002309113 0.0002309113 7.697042e-05
 [880,] 0.0002309113 0.0002309113 7.697042e-05
 [881,] 0.0002309113 0.0002309113 7.697042e-05
 [882,] 0.0002309113 0.0002309113 7.697042e-05
 [883,] 0.0002309113 0.0002309113 7.697042e-05
 [884,] 0.0002309113 0.0002309113 7.697042e-05
 [885,] 0.0002309113 0.0002309113 7.697042e-05
 [886,] 0.0002309113 0.0002309113 7.697042e-05
 [887,] 0.0002309113 0.0002309113 7.697044e-05
 [888,] 0.0002309113 0.0002309113 7.697042e-05
 [889,] 0.0002309113 0.0002309113 7.697043e-05
 [890,] 0.0002309113 0.0002309113 7.697043e-05
 [891,] 0.0002309113 0.0002309113 7.697042e-05
 [892,] 0.0002309112 0.0002309113 7.697039e-05
 [893,] 0.0002309113 0.0002309113 8.112570e-05
 [894,] 0.0002309112 0.0002309113 7.697040e-05
 [895,] 0.0002309113 0.0002309113 7.697043e-05
 [896,] 0.0002309113 0.0002309113 7.697045e-05
 [897,] 0.0002309113 0.0002309113 7.697042e-05
 [898,] 0.0002309113 0.0002717617 8.961501e-05
 [899,] 0.0002309112 0.0002309113 7.697039e-05
 [900,] 0.0002309113 0.0002309113 7.697044e-05
 [901,] 0.0002309113 0.0002588536 8.931939e-05
 [902,] 0.0002309113 0.0002309113 7.697042e-05
 [903,] 0.0002309113 0.0002309113 7.697042e-05
 [904,] 0.0002309113 0.0002309113 7.697043e-05
 [905,] 0.0002309113 0.0002309113 7.697042e-05
 [906,] 0.0002309113 0.0002309113 7.697042e-05
 [907,] 0.0002986779 0.0002309113 9.486571e-05
 [908,] 0.0002309113 0.0002309113 7.697042e-05
 [909,] 0.0002309113 0.0002309113 7.697042e-05
 [910,] 0.0002309113 0.0002309113 7.697042e-05
 [911,] 0.0002309111 0.0002309113 7.697038e-05
 [912,] 0.0002309113 0.0002309113 7.697042e-05
 [913,] 0.0002309111 0.0002309113 7.697038e-05
 [914,] 0.0002309113 0.0002309113 7.697042e-05
 [915,] 0.0002309111 0.0002309113 7.697038e-05
 [916,] 0.0002309111 0.0002309113 7.697038e-05
 [917,] 0.0002309111 0.0002309113 7.697038e-05
 [918,] 0.0002309112 0.0002309113 7.697039e-05
 [919,] 0.0002309112 0.0002309113 7.697039e-05
 [920,] 0.0002309113 0.0002309113 7.697045e-05
 [921,] 0.0002309114 0.0002309113 7.697046e-05
 [922,] 0.0002309115 0.0002309113 7.697048e-05
 [923,] 0.0002732611 0.0002309113 1.190074e-04
 [924,] 0.0032814214 0.0002309113 1.007762e-03
 [925,] 0.0002309113 0.0002309113 7.697042e-05
 [926,] 0.0002817589 0.0002309113 1.190066e-04
 [927,] 0.0002309113 0.0002309113 7.697042e-05
 [928,] 0.0002309113 0.0002309113 7.697042e-05
 [929,] 0.0002309112 0.0002309113 7.697042e-05
 [930,] 0.0002309113 0.0002309113 7.697042e-05
 [931,] 0.0002309113 0.0002309113 7.697042e-05
 [932,] 0.0002309113 0.0002309113 7.697042e-05
 [933,] 0.0002309113 0.0002309113 7.697042e-05
 [934,] 0.0002309113 0.0002309113 7.697042e-05
 [935,] 0.0004791915 0.0002309113 1.391235e-04
 [936,] 0.0002309115 0.0002309113 8.412743e-05
 [937,] 0.0002309114 0.0002687099 1.375334e-04
 [938,] 0.0002309114 0.0002309113 7.753418e-05
 [939,] 0.0004756304 0.0002309113 1.523745e-04
 [940,] 0.0002309113 0.0002309113 7.697042e-05
 [941,] 0.0002309112 0.0002309113 7.697041e-05
 [942,] 0.0002309112 0.0002309113 7.697039e-05
 [943,] 0.0002309112 0.0002309113 7.697039e-05
 [944,] 0.0002309112 0.0002309113 7.697039e-05
 [945,] 0.0002309112 0.0002309113 7.697038e-05
 [946,] 0.0002309112 0.0002309113 7.697038e-05
 [947,] 0.0002309112 0.0002309113 7.697039e-05
 [948,] 0.0002309112 0.0002309113 7.697039e-05
 [949,] 0.0002309112 0.0002309113 7.697039e-05
 [950,] 0.0002309112 0.0002309113 7.697039e-05
 [951,] 0.0002309112 0.0002309113 7.697039e-05
 [952,] 0.0002309111 0.0002309113 7.697038e-05
 [953,] 0.0002309111 0.0002309113 7.697038e-05
 [954,] 0.0002309112 0.0002309113 7.697038e-05
 [955,] 0.0002309112 0.0002309113 7.697039e-05
 [956,] 0.0002309112 0.0002309113 7.697038e-05
 [957,] 0.0002309111 0.0002309113 7.697038e-05
 [958,] 0.0002309113 0.0002309113 7.697044e-05
 [959,] 0.0002309111 0.0002309113 7.697038e-05
 [960,] 0.0002309111 0.0002309113 7.697038e-05
 [961,] 0.0002309112 0.0002339107 7.697041e-05
 [962,] 0.0002309113 0.0002309113 7.697043e-05
 [963,] 0.0002309112 0.0002309113 7.697041e-05
 [964,] 0.0002309111 0.0002309113 7.697038e-05
 [965,] 0.0002309113 0.0002309113 7.697042e-05
 [966,] 0.0002309113 0.0002309113 7.697042e-05
 [967,] 0.0002309112 0.0002309113 7.697040e-05
 [968,] 0.0002309113 0.0002309113 7.697042e-05
 [969,] 0.0002309111 0.0002309113 7.697038e-05
 [970,] 0.0002309112 0.0002309113 7.697040e-05
 [971,] 0.0002309113 0.0002309113 7.697043e-05
 [972,] 0.0002309113 0.0002309113 7.697043e-05
 [973,] 0.0002309112 0.0002309113 7.697040e-05
 [974,] 0.0002309113 0.0002586638 1.114475e-04
 [975,] 0.0002309111 0.0002309113 7.697037e-05
 [976,] 0.0002309113 0.0002309113 8.944918e-05
 [977,] 0.0002309112 0.0002309113 7.697039e-05
 [978,] 0.0002309112 0.0002309113 7.697039e-05
 [979,] 0.0002309112 0.0002309113 7.697041e-05
 [980,] 0.0002309112 0.0002309113 7.697039e-05
 [981,] 0.0002309112 0.0002309113 7.697039e-05
 [982,] 0.0002309112 0.0002309113 7.697039e-05
 [983,] 0.0002309113 0.0002309113 9.018489e-05
 [984,] 0.0002309112 0.0002309113 7.697041e-05
 [985,] 0.0002309112 0.0002309113 7.697041e-05
 [986,] 0.0002309113 0.0002309113 8.109188e-05
 [987,] 0.0002309112 0.0002309113 7.697039e-05
 [988,] 0.0002309113 0.0002309113 8.610716e-05
 [989,] 0.0002309112 0.0002309113 7.697040e-05
 [990,] 0.0002309112 0.0002309113 7.697040e-05
 [991,] 0.0002309112 0.0002309113 7.697040e-05
 [992,] 0.0002309112 0.0002309113 7.697039e-05
 [993,] 0.0002309111 0.0002309113 7.697038e-05
 [994,] 0.0002309113 0.0002309113 7.745192e-05
 [995,] 0.0002309113 0.0002309113 7.697042e-05
 [996,] 0.0002309112 0.0002309113 7.697041e-05
 [997,] 0.0002309112 0.0002309113 7.697041e-05
 [998,] 0.0002309112 0.0002309113 7.697041e-05
 [999,] 0.0002309112 0.0002309113 7.697041e-05
[1000,] 0.0002309113 0.0002309113 7.697042e-05
[1001,] 0.0002309112 0.0002309113 7.697041e-05
[1002,] 0.0002309113 0.0002309113 8.420791e-05
[1003,] 0.0002309112 0.0002309113 7.697041e-05
[1004,] 0.0002309113 0.0002309113 7.697042e-05
[1005,] 0.0002309112 0.0002309113 7.697042e-05
[1006,] 0.0002309112 0.0002309113 7.697040e-05
[1007,] 0.0002309112 0.0002309113 7.697040e-05
[1008,] 0.0002309113 0.0002309113 7.697042e-05
[1009,] 0.0002309111 0.0002309113 7.697038e-05
[1010,] 0.0002309111 0.0002309113 7.697038e-05
[1011,] 0.0002309112 0.0002309113 7.697038e-05
[1012,] 0.0002309111 0.0002309113 7.697038e-05
[1013,] 0.0002309111 0.0002309113 7.697038e-05
[1014,] 0.0002309112 0.0002309113 7.697039e-05
[1015,] 0.0002309112 0.0002309113 7.697039e-05
[1016,] 0.0002309111 0.0002309113 7.697038e-05
[1017,] 0.0002309111 0.0002309113 7.697038e-05
[1018,] 0.0002309113 0.0002309113 7.697042e-05
[1019,] 0.0002309112 0.0002309113 7.697039e-05
[1020,] 0.0002309113 0.0002309113 7.697042e-05
[1021,] 0.0002309111 0.0002309113 7.697038e-05
[1022,] 0.0002309111 0.0002309113 7.697038e-05
[1023,] 0.0002309111 0.0002309113 7.697038e-05
[1024,] 0.0002309112 0.0002309113 7.697039e-05
[1025,] 0.0002309112 0.0002389836 7.697039e-05
[1026,] 0.0002309112 0.0002321989 7.697039e-05
[1027,] 0.0002309112 0.0002309113 7.697041e-05
[1028,] 0.0002891791 0.0002309113 9.915105e-05
[1029,] 0.0002309113 0.0002309113 7.697044e-05
[1030,] 0.0002309113 0.0002309113 7.697042e-05
[1031,] 0.0002309113 0.0002309113 7.697042e-05
[1032,] 0.0002309113 0.0002309113 7.697042e-05
[1033,] 0.0002309113 0.0002309113 7.697042e-05
[1034,] 0.0002309112 0.0002309113 7.697041e-05
[1035,] 0.0002309113 0.0002309113 7.697042e-05
[1036,] 0.0002309113 0.0002309113 7.697042e-05
[1037,] 0.0002309112 0.0002309113 7.697041e-05
[1038,] 0.0002309112 0.0002309113 7.697041e-05
[1039,] 0.0002309112 0.0002309113 7.697039e-05
[1040,] 0.0002309112 0.0002309113 7.697042e-05
[1041,] 0.0002487182 0.0002309113 9.145792e-05
[1042,] 0.0002309113 0.0002309113 7.697042e-05
[1043,] 0.0002309112 0.0002309113 7.697041e-05
[1044,] 0.0002309113 0.0002309113 7.697042e-05
[1045,] 0.0002309113 0.0002309113 7.697042e-05
[1046,] 0.0002309113 0.0002309113 7.697042e-05
[1047,] 0.0002309113 0.0002309113 7.697042e-05
[1048,] 0.0002309112 0.0002309113 7.697039e-05
[1049,] 0.0002309112 0.0002765648 7.697040e-05
[1050,] 0.0002309112 0.0002309113 7.697039e-05
[1051,] 0.0002556487 0.0002309113 7.800001e-05
[1052,] 0.0002309111 0.0002309113 7.697038e-05
[1053,] 0.0002518540 0.0002309113 8.390385e-05
[1054,] 0.0002827289 0.0002309113 9.407722e-05
[1055,] 0.0002309112 0.0002309113 7.697039e-05
[1056,] 0.0002309112 0.0002309113 7.697039e-05
[1057,] 0.0002309112 0.0002309113 7.697041e-05
[1058,] 0.0002309111 0.0002309113 7.697037e-05
[1059,] 0.0002309112 0.0003586581 7.697039e-05
[1060,] 0.0002309111 0.0002309113 7.697037e-05
[1061,] 0.0002309112 0.0002309113 7.697040e-05
[1062,] 0.0002309113 0.0002309113 7.697042e-05
[1063,] 0.0002309111 0.0002836683 7.697037e-05
[1064,] 0.0002309111 0.0002309113 7.697037e-05
[1065,] 0.0002309111 0.0002735841 7.697037e-05
[1066,] 0.0002309113 0.0002309113 7.697043e-05
[1067,] 0.0003702178 0.0002309113 1.231010e-04
[1068,] 0.0004189447 0.0002309113 1.394162e-04
[1069,] 0.0002309111 0.0002309113 7.697038e-05
[1070,] 0.0002309113 0.0002309113 7.697043e-05
[1071,] 0.0003089243 0.0002309113 8.927192e-05
[1072,] 0.0002309113 0.0002309113 7.697043e-05
[1073,] 0.0002392159 0.0002309113 9.354204e-05
[1074,] 0.0002309113 0.0002309113 7.697042e-05
[1075,] 0.0002309113 0.0002309113 7.697043e-05
[1076,] 0.0002309113 0.0002309113 7.697043e-05
[1077,] 0.0002309113 0.0002309113 7.697043e-05
[1078,] 0.0002309112 0.0002309113 7.697041e-05
[1079,] 0.0004005900 0.0002309113 1.399189e-04
[1080,] 0.0005973497 0.0002309113 1.988609e-04
[1081,] 0.0002309112 0.0002309113 7.697040e-05
[1082,] 0.0002309113 0.0002309113 7.697044e-05
[1083,] 0.0002309113 0.0002309113 7.697044e-05
[1084,] 0.0002419106 0.0002309113 7.703838e-05
[1085,] 0.0002907418 0.0002309113 9.676639e-05
[1086,] 0.0002845996 0.0002309113 9.491097e-05
[1087,] 0.0002309112 0.0002309113 7.697042e-05
[1088,] 0.0002309112 0.0002309113 7.697041e-05
[1089,] 0.0002309113 0.0002309113 7.697042e-05
[1090,] 0.0002309113 0.0002309113 7.697042e-05
[1091,] 0.0002309113 0.0002309113 7.697042e-05
[1092,] 0.0002309113 0.0002309113 7.697042e-05
[1093,] 0.0002957635 0.0002309113 8.572585e-05
[1094,] 0.0002309113 0.0002309113 7.697044e-05
[1095,] 0.0002309112 0.0002309113 7.697042e-05
[1096,] 0.0003190281 0.0002309113 9.411568e-05
[1097,] 0.0002309113 0.0002309113 7.697042e-05
[1098,] 0.0002309113 0.0002309113 7.697043e-05
[1099,] 0.0002309113 0.0002309113 7.697042e-05
[1100,] 0.0002309113 0.0002309113 7.697042e-05
[1101,] 0.0002309112 0.0002309113 7.697041e-05
[1102,] 0.0003432817 0.0002309113 1.020967e-04
[1103,] 0.0004790391 0.0002309113 1.593658e-04
[1104,] 0.0002819958 0.0002309113 9.396188e-05
[1105,] 0.0003296261 0.0002309113 9.730066e-05
[1106,] 0.0002309114 0.0002309113 7.697045e-05
[1107,] 0.0002747387 0.0002309113 9.153499e-05
[1108,] 0.0002309112 0.0002309113 7.697041e-05
[1109,] 0.0002969131 0.0002309113 8.626605e-05
[1110,] 0.0002309112 0.0002309113 7.697041e-05
[1111,] 0.0002309112 0.0002309113 7.697041e-05
[1112,] 0.0002309113 0.0002309113 7.697044e-05
[1113,] 0.0003019061 0.0002309113 8.808593e-05
[1114,] 0.0003721221 0.0002309113 1.240722e-04
[1115,] 0.0002682134 0.0002309113 7.697053e-05
[1116,] 0.0003005996 0.0002309113 1.002422e-04
[1117,] 0.0002865700 0.0002309113 9.557033e-05
[1118,] 0.0002309113 0.0002772010 7.697043e-05
[1119,] 0.0002309112 0.0002309113 7.697041e-05
[1120,] 0.0004679481 0.0002309113 1.559327e-04
[1121,] 0.0002309113 0.0002309113 7.697042e-05
[1122,] 0.0002309113 0.0002701260 7.697043e-05
[1123,] 0.0002309113 0.0002698356 7.697044e-05
[1124,] 0.0002789399 0.0002309113 9.303375e-05
[1125,] 0.0002309113 0.0002309113 7.697042e-05
[1126,] 0.0006642165 0.0002309113 2.212999e-04
[1127,] 0.0002309113 0.0002309113 7.697044e-05
[1128,] 0.0004258556 0.0002309113 1.418566e-04
[1129,] 0.0003418797 0.0002309113 1.141184e-04
[1130,] 0.0002309112 0.0002309113 7.697039e-05
[1131,] 0.0002309112 0.0002309113 7.697039e-05
[1132,] 0.0002309113 0.0002309113 7.697042e-05
[1133,] 0.0002309112 0.0002309113 7.697041e-05
[1134,] 0.0002309112 0.0002309113 7.697042e-05
[1135,] 0.0002309112 0.0002309113 7.697039e-05
[1136,] 0.0002309112 0.0002309113 7.697039e-05
[1137,] 0.0002309113 0.0002309113 7.697042e-05
[1138,] 0.0002309113 0.0002309113 7.697043e-05
[1139,] 0.0003479402 0.0002309113 1.160163e-04
[1140,] 0.0002309113 0.0002309113 7.697042e-05
[1141,] 0.0002309113 0.0002309113 7.697043e-05
[1142,] 0.0002309112 0.0002309113 7.697039e-05
[1143,] 0.0002309112 0.0002483470 7.697039e-05
[1144,] 0.0002309113 0.0002309113 7.697043e-05
[1145,] 0.0002309113 0.0002309113 7.697043e-05
[1146,] 0.0002309113 0.0002309113 7.697043e-05
[1147,] 0.0002309114 0.0002309113 7.697046e-05
[1148,] 0.0002309112 0.0002309113 7.697041e-05
[1149,] 0.0002309112 0.0002309113 7.697041e-05
[1150,] 0.0002309112 0.0002309113 7.697040e-05
[1151,] 0.0002309112 0.0002309113 7.697041e-05
[1152,] 0.0003138469 0.0002309113 1.046635e-04
[1153,] 0.0002309112 0.0002309113 7.697041e-05
[1154,] 0.0002309113 0.0002309113 7.697042e-05
[1155,] 0.0002309113 0.0002309113 7.697042e-05
[1156,] 0.0002309112 0.0002309113 7.697042e-05
[1157,] 0.0003001799 0.0002309113 1.000877e-04
[1158,] 0.0002309112 0.0002309113 7.697041e-05
[1159,] 0.0002309113 0.0002309113 7.867747e-05
[1160,] 0.0002309112 0.0002309113 7.697040e-05
[1161,] 0.0002309112 0.0002309113 7.697040e-05
[1162,] 0.0002309112 0.0002309113 7.697039e-05
[1163,] 0.0002309112 0.0002309113 7.697041e-05
[1164,] 0.0002309114 0.0002585228 1.166942e-04
[1165,] 0.0002309112 0.0002309113 7.697039e-05
[1166,] 0.0003382699 0.0002309113 1.128173e-04
[1167,] 0.0004018370 0.0002309113 1.341137e-04
[1168,] 0.0002309112 0.0002309113 7.697039e-05
[1169,] 0.0002309112 0.0002309113 7.697041e-05
[1170,] 0.0002309112 0.0002309113 7.697040e-05
[1171,] 0.0002309112 0.0002309113 7.697040e-05
[1172,] 0.0002309112 0.0002309113 7.697040e-05
[1173,] 0.0002309113 0.0002309113 7.697042e-05
[1174,] 0.0027081211 0.0002309113 9.028125e-04
[1175,] 0.0003780489 0.0002309113 1.261940e-04
[1176,] 0.0010406082 0.0002309113 3.464004e-04
[1177,] 0.0025043265 0.0002309113 8.354328e-04
[1178,] 0.0028399413 0.0002309113 9.473761e-04
[1179,] 0.0004686560 0.0002309113 1.564418e-04
[1180,] 0.0002309112 0.0002309113 7.697040e-05
[1181,] 0.0040313765 0.0002309113 1.345689e-03
[1182,] 0.0002309112 0.0002309113 7.697039e-05
[1183,] 0.0002309112 0.0002309113 7.697040e-05
[1184,] 0.0038398068 0.0002309113 1.283682e-03
[1185,] 0.0005278070 0.0002309113 1.761925e-04
[1186,] 0.0026952868 0.0002309113 9.011324e-04
[1187,] 0.0002309112 0.0002309113 7.697039e-05
[1188,] 0.0040627536 0.0002309113 1.358299e-03
[1189,] 0.0048749081 0.0002309113 1.627837e-03
[1190,] 0.0004982845 0.0002309113 1.663286e-04
[1191,] 0.0050522634 0.0002309113 1.687968e-03
[1192,] 0.0037767115 0.0002309113 1.262131e-03
[1193,] 0.0002309112 0.0002309113 7.697039e-05
[1194,] 0.0043594316 0.0002309113 1.459782e-03
[1195,] 0.0041373180 0.0002309113 1.382055e-03
[1196,] 0.0004068027 0.0002309113 1.358089e-04
[1197,] 0.0002309112 0.0002309113 7.697040e-05
[1198,] 0.0002309112 0.0002309113 7.697039e-05
[1199,] 0.0004119719 0.0002309113 1.374464e-04
[1200,] 0.0002309112 0.0002309113 7.697040e-05
[1201,] 0.0002309112 0.0002309113 7.697040e-05
[1202,] 0.0002309113 0.0002309113 7.697042e-05
[1203,] 0.0012761150 0.0002309113 4.248641e-04
[1204,] 0.0002309112 0.0002309113 7.697040e-05
[1205,] 0.0002309112 0.0002311600 7.697039e-05
[1206,] 0.0002309112 0.0002309113 7.697039e-05
[1207,] 0.0002309112 0.0002309113 7.697040e-05
[1208,] 0.0002309112 0.0004772331 7.697040e-05
[1209,] 0.0058520778 0.0002309113 1.952463e-03
[1210,] 0.0002309112 0.0002309113 7.697041e-05
[1211,] 0.0002309114 0.0002309113 7.697045e-05
[1212,] 0.0016076556 0.0002309113 7.764356e-04
[1213,] 0.0016631752 0.0002309113 7.302904e-04
[1214,] 0.0011713807 0.0002309113 3.914947e-04
[1215,] 0.0010343297 0.0002309113 3.455708e-04
[1216,] 0.0049816043 0.0002309113 1.663605e-03
[1217,] 0.0002309112 0.0002309113 7.697040e-05
[1218,] 0.0002309112 0.0002309113 7.697040e-05
[1219,] 0.0002309112 0.0002309113 7.697040e-05
[1220,] 0.0067826434 0.0002309113 2.267045e-03
[1221,] 0.0002309113 0.0002309113 7.697042e-05
[1222,] 0.0040937955 0.0002309113 1.362310e-03
[1223,] 0.0002309112 0.0002309113 7.697040e-05
[1224,] 0.0034759688 0.0002309113 1.162582e-03
[1225,] 0.0031251560 0.0002309113 1.040360e-03
[1226,] 0.0030648470 0.0002309113 1.020214e-03
[1227,] 0.0028825030 0.0002309113 9.596606e-04
[1228,] 0.0024190852 0.0002309113 8.088193e-04
[1229,] 0.0022108417 0.0002309113 7.392589e-04
[1230,] 0.0019313760 0.0002309113 6.428162e-04
[1231,] 0.0002309112 0.0002309113 7.697040e-05
[1232,] 0.0002309112 0.0002309113 7.697039e-05
[1233,] 0.0002309113 0.0002735901 7.697042e-05
[1234,] 0.0002309112 0.0002309113 7.697039e-05
[1235,] 0.0002309112 0.0002309113 7.697040e-05
[1236,] 0.0012069107 0.0002309113 4.021400e-04
[1237,] 0.0002309113 0.0002751967 7.697042e-05
[1238,] 0.0034794306 0.0002309113 1.159980e-03
[1239,] 0.0029282644 0.0002309113 9.740888e-04
[1240,] 0.0002309112 0.0002309113 7.697040e-05
[1241,] 0.0002309112 0.0002309113 7.697040e-05
[1242,] 0.0021786202 0.0002309113 9.819025e-04
[1243,] 0.0018086758 0.0002309113 6.020603e-04
[1244,] 0.0009172564 0.0002309113 5.910016e-04
[1245,] 0.0010169414 0.0002309113 3.632573e-04
[1246,] 0.0002309113 0.0002309113 7.697042e-05
[1247,] 0.0002309113 0.0002309113 7.697043e-05
[1248,] 0.0002451852 0.0002309113 8.162297e-05
[1249,] 0.0002309112 0.0002309113 7.697041e-05
[1250,] 0.0009042271 0.0002309113 3.016390e-04
[1251,] 0.0002330644 0.0002318490 7.697044e-05
[1252,] 0.0002309114 0.0002309113 8.520526e-05
[1253,] 0.0085160851 0.0002309113 2.840402e-03
[1254,] 0.0002309113 0.0002309113 7.697042e-05
[1255,] 0.0002309114 0.0002309113 7.697046e-05
[1256,] 0.0002309113 0.0002309113 7.697044e-05
[1257,] 0.0018084220 0.0002309113 6.033700e-04
[1258,] 0.0002309113 0.0002309113 7.697042e-05
[1259,] 0.0002309114 0.0002309113 7.697046e-05
[1260,] 0.0002309113 0.0002309113 7.697043e-05
[1261,] 0.0002309113 0.0002309113 7.697043e-05
[1262,] 0.0002309112 0.0002309113 7.697041e-05
[1263,] 0.0002309112 0.0002309113 7.697040e-05
[1264,] 0.0002309112 0.0002309113 7.697040e-05
[1265,] 0.0002309113 0.0002309113 7.697043e-05
[1266,] 0.0002309112 0.0002309113 7.697038e-05
[1267,] 0.0002309112 0.0002309113 7.697041e-05
[1268,] 0.0002309112 0.0002309113 7.697040e-05
[1269,] 0.0013030455 0.0002309113 4.346328e-04
[1270,] 0.0002309112 0.0002309113 7.697041e-05
[1271,] 0.0002309112 0.0002309113 7.697041e-05
[1272,] 0.0002309112 0.0002309113 7.697041e-05
[1273,] 0.0002309112 0.0002309113 7.697041e-05
[1274,] 0.0002309112 0.0002309113 7.697041e-05
[1275,] 0.0044485948 0.0002309113 1.484785e-03
[1276,] 0.0002309114 0.0002309113 7.697046e-05
[1277,] 0.0002309112 0.0002309113 7.697041e-05
[1278,] 0.0070974630 0.0002309113 2.360037e-03
[1279,] 0.0002309112 0.0002309113 7.697041e-05
[1280,] 0.0008986427 0.0002309113 2.993193e-04
[1281,] 0.0027479383 0.0002638096 9.120450e-04
[1282,] 0.0002309112 0.0002309113 7.697041e-05
[1283,] 0.0031027678 0.0002865124 1.029274e-03
[1284,] 0.0002309112 0.0003807444 7.697040e-05
[1285,] 0.0033315443 0.0002309113 1.112027e-03
[1286,] 0.0020929162 0.0002309113 6.961086e-04
[1287,] 0.0044578496 0.0002309113 1.483452e-03
[1288,] 0.0037353658 0.0002309113 1.246622e-03
[1289,] 0.0035615189 0.0002309113 1.188736e-03
[1290,] 0.0002309112 0.0002309113 7.697040e-05
[1291,] 0.0002309112 0.0002344518 7.697040e-05
[1292,] 0.0002309112 0.0002309113 7.697041e-05
[1293,] 0.0090884085 0.0002309113 3.030410e-03
[1294,] 0.0034286911 0.0002309113 1.144681e-03
[1295,] 0.0015617275 0.0002309113 5.214445e-04
[1296,] 0.0013036905 0.0002309113 4.340166e-04
[1297,] 0.0002309112 0.0002309113 7.697040e-05
[1298,] 0.0018273796 0.0002309113 6.087108e-04
[1299,] 0.0020602815 0.0002309113 6.862316e-04
[1300,] 0.0027204537 0.0002309113 9.063163e-04
[1301,] 0.0030888779 0.0003140538 1.024384e-03
[1302,] 0.0018518961 0.0002309113 6.159061e-04
[1303,] 0.0002309111 0.0002309113 7.697038e-05
[1304,] 0.0027365370 0.0002309113 9.115090e-04
[1305,] 0.0019347364 0.0002309113 6.431475e-04
[1306,] 0.0021670276 0.0002309113 7.204442e-04
[1307,] 0.0020642785 0.0002309113 6.862427e-04
[1308,] 0.0015195630 0.0002309113 5.052881e-04
[1309,] 0.0019078328 0.0002309113 6.346204e-04
[1310,] 0.0017463644 0.0002309113 5.811141e-04
[1311,] 0.0017433497 0.0002309113 5.796816e-04
[1312,] 0.0019696888 0.0002309113 6.549810e-04
[1313,] 0.0018435186 0.0002309113 6.130368e-04
[1314,] 0.0002309112 0.0002329109 7.697040e-05
[1315,] 0.0089122044 0.0002309113 2.972276e-03
[1316,] 0.0019124000 0.0002573705 6.347266e-04
[1317,] 0.0002309112 0.0002360761 7.697040e-05
[1318,] 0.0021218056 0.0002309113 7.068054e-04
[1319,] 0.0018420386 0.0002309113 6.135858e-04
[1320,] 0.0012436863 0.0002309113 4.144030e-04
[1321,] 0.0002309113 0.0002309113 7.697042e-05
[1322,] 0.0002309112 0.0002440626 7.697040e-05
[1323,] 0.0019585561 0.0002309113 6.523453e-04
[1324,] 0.0020071656 0.0002309113 6.685565e-04
[1325,] 0.0020679597 0.0002309113 6.886208e-04
[1326,] 0.0021685778 0.0002309113 7.223466e-04
[1327,] 0.0019685628 0.0002309113 6.557319e-04
[1328,] 0.0005927638 0.0002309113 1.977459e-04
[1329,] 0.0002309112 0.0002309113 7.697041e-05
[1330,] 0.0003555325 0.0002309113 1.182888e-04
[1331,] 0.0002309112 0.0002309113 7.697041e-05
[1332,] 0.0002309113 0.0002309113 7.697043e-05
[1333,] 0.0002309112 0.0002309113 7.697039e-05
[1334,] 0.0082678681 0.0002309113 2.758317e-03
[1335,] 0.0025948789 0.0002309113 8.644414e-04
[1336,] 0.0002309112 0.0002309113 7.697041e-05
[1337,] 0.0049235159 0.0002309113 1.639928e-03
[1338,] 0.0064663797 0.0002309113 2.157735e-03
[1339,] 0.0019868468 0.0002420758 6.593576e-04
[1340,] 0.0004489905 0.0002309113 1.494355e-04
[1341,] 0.0046464191 0.0002555463 1.541292e-03
[1342,] 0.0024710761 0.0002309113 8.221052e-04
[1343,] 0.0002309112 0.0002831447 8.094842e-05
[1344,] 0.0002309112 0.0002309113 7.697038e-05
[1345,] 0.0002309112 0.0002309113 7.697039e-05
[1346,] 0.0002309113 0.0002309113 7.697042e-05
[1347,] 0.0002309113 0.0002309113 7.697043e-05
[1348,] 0.0002309112 0.0002309113 7.697041e-05
[1349,] 0.0002309112 0.0002309113 7.697039e-05
[1350,] 0.0002309112 0.0002309113 7.697040e-05
[1351,] 0.0002309112 0.0002309113 7.697040e-05
[1352,] 0.0002309112 0.0002309113 7.697040e-05
[1353,] 0.0002309112 0.0002309113 7.697039e-05
[1354,] 0.0002309115 0.0002309113 8.529740e-05
[1355,] 0.0002309114 0.0002309113 7.697047e-05
[1356,] 0.0002309112 0.0002309113 7.697040e-05
[1357,] 0.0002309113 0.0002309113 7.697042e-05
[1358,] 0.0002309112 0.0002309113 7.697041e-05
[1359,] 0.0002309114 0.0002309113 7.697048e-05
[1360,] 0.0002309113 0.0002753007 8.636214e-05
[1361,] 0.0002309112 0.0002309113 7.697038e-05
[1362,] 0.0002309112 0.0002309113 7.697041e-05
[1363,] 0.0002309112 0.0002309113 7.697041e-05
[1364,] 0.0002309112 0.0002346455 7.697039e-05
[1365,] 0.0002309112 0.0002309113 7.697041e-05
[1366,] 0.0002309113 0.0002309113 7.697044e-05
[1367,] 0.0002309113 0.0002309113 7.697042e-05
[1368,] 0.0002309112 0.0002309113 7.697040e-05
[1369,] 0.0002309113 0.0002309113 7.697042e-05
[1370,] 0.0002309113 0.0002309113 7.697042e-05
[1371,] 0.0002309113 0.0002309113 7.697042e-05
[1372,] 0.0002309112 0.0002309113 7.697040e-05
[1373,] 0.0002309113 0.0002868612 7.697043e-05
[1374,] 0.0002309113 0.0002867089 7.697044e-05
[1375,] 0.0002309113 0.0002309113 7.697042e-05
[1376,] 0.0002374853 0.0002309113 7.900526e-05
[1377,] 0.0024612206 0.0002309113 8.207666e-04
[1378,] 0.0002309112 0.0002309113 7.697039e-05
[1379,] 0.0002309112 0.0002309113 7.697041e-05
[1380,] 0.0002309112 0.0002309113 7.697040e-05
[1381,] 0.0014094616 0.0002309113 4.691728e-04
[1382,] 0.0002565725 0.0002309113 8.260767e-05
[1383,] 0.0003238130 0.0002309113 1.006108e-04
[1384,] 0.0002309112 0.0002309113 7.697040e-05
[1385,] 0.0002309112 0.0002309113 7.697039e-05
[1386,] 0.0009221808 0.0002309113 3.071593e-04
[1387,] 0.0009294599 0.0002309113 3.095893e-04
[1388,] 0.0002309112 0.0002309113 7.697040e-05
[1389,] 0.0028162712 0.0002309113 9.389234e-04
[1390,] 0.0002309112 0.0002309113 7.697040e-05
[1391,] 0.0002309112 0.0002309113 7.697040e-05
[1392,] 0.0006277935 0.0002309113 2.090276e-04
[1393,] 0.0002309112 0.0002309113 7.697039e-05
[1394,] 0.0002309112 0.0002309113 7.697039e-05
[1395,] 0.0034219028 0.0002309113 1.140281e-03
[1396,] 0.0002309113 0.0002309113 7.697042e-05
[1397,] 0.0002309112 0.0002309113 7.697039e-05
[1398,] 0.0002309112 0.0002309113 7.697041e-05
[1399,] 0.0002309112 0.0002309113 7.697040e-05
[1400,] 0.0002309112 0.0002309113 7.697040e-05
[1401,] 0.0002309113 0.0002309113 7.697042e-05
[1402,] 0.0002309112 0.0002309113 7.697041e-05
[1403,] 0.0002309112 0.0002309113 7.697041e-05
[1404,] 0.0002309112 0.0002309113 7.697041e-05
[1405,] 0.0002309112 0.0002309113 7.697040e-05
[1406,] 0.0002309112 0.0002309113 7.697041e-05
[1407,] 0.0002309112 0.0002309113 7.697041e-05
[1408,] 0.0002309112 0.0002309113 7.697040e-05
[1409,] 0.0002309112 0.0002696887 7.697041e-05
[1410,] 0.0002309112 0.0002626811 7.697040e-05
[1411,] 0.0002309112 0.0002309113 7.697041e-05
[1412,] 0.0002309112 0.0002729930 7.697040e-05
[1413,] 0.0002309111 0.0002338695 7.697038e-05
[1414,] 0.0002309112 0.0003113615 7.697040e-05
[1415,] 0.0002309112 0.0003533481 7.697040e-05
[1416,] 0.0002309112 0.0002309113 7.697039e-05
[1417,] 0.0002309112 0.0002309113 7.697039e-05
[1418,] 0.0002309111 0.0002309113 7.697037e-05
[1419,] 0.0002309112 0.0002717825 7.697040e-05
[1420,] 0.0002309111 0.0002309113 7.697038e-05
[1421,] 0.0002309112 0.0002309113 7.697039e-05
[1422,] 0.0002309111 0.0002309113 7.697038e-05
[1423,] 0.0002309111 0.0002309113 7.697038e-05
[1424,] 0.0002309112 0.0002816931 7.697040e-05
[1425,] 0.0002309112 0.0002309113 7.697039e-05
[1426,] 0.0002309111 0.0002309113 7.697038e-05
[1427,] 0.0002309112 0.0002432056 7.697040e-05
[1428,] 0.0002309111 0.0002309113 7.697038e-05
[1429,] 0.0002309111 0.0002309113 7.697038e-05
[1430,] 0.0002309111 0.0002309113 7.697038e-05
[1431,] 0.0002309111 0.0002309113 7.697038e-05
[1432,] 0.0002309112 0.0002309113 7.697039e-05
[1433,] 0.0002309111 0.0002309113 7.697038e-05
[1434,] 0.0002309112 0.0002309113 7.697039e-05
[1435,] 0.0002309111 0.0002309113 7.697038e-05
[1436,] 0.0002309111 0.0002309113 7.697038e-05
[1437,] 0.0002309112 0.0002331525 7.697039e-05
[1438,] 0.0002309112 0.0002309113 7.697039e-05
[1439,] 0.0002309112 0.0002309113 7.697039e-05
[1440,] 0.0002309111 0.0002309113 7.697037e-05
[1441,] 0.0002309112 0.0003141920 7.697039e-05
[1442,] 0.0002309112 0.0002309113 7.697039e-05
[1443,] 0.0002309111 0.0002309113 7.697037e-05
[1444,] 0.0002309111 0.0002309113 7.697037e-05
[1445,] 0.0002309111 0.0002309113 7.697037e-05
[1446,] 0.0002309112 0.0002339381 7.697039e-05
[1447,] 0.0002309112 0.0002319374 7.697039e-05
[1448,] 0.0002309111 0.0002309113 7.697038e-05
[1449,] 0.0002309112 0.0002353111 7.697039e-05
[1450,] 0.0002309112 0.0003505594 7.697040e-05
[1451,] 0.0002309111 0.0002309113 7.697038e-05
[1452,] 0.0002309111 0.0002309113 7.697038e-05
[1453,] 0.0002309111 0.0002309113 7.697037e-05
[1454,] 0.0002309111 0.0002309113 7.697037e-05
[1455,] 0.0002309111 0.0002309113 7.697037e-05
[1456,] 0.0002309111 0.0002309113 7.697037e-05
[1457,] 0.0002309112 0.0002309113 7.697039e-05
[1458,] 0.0002309111 0.0002309113 7.697037e-05
[1459,] 0.0002309112 0.0002363086 7.697040e-05
[1460,] 0.0002309111 0.0002309113 7.697038e-05
[1461,] 0.0002309111 0.0002309113 7.697038e-05
[1462,] 0.0002309111 0.0002309113 7.697038e-05
[1463,] 0.0002309111 0.0002309113 7.697038e-05
[1464,] 0.0002309111 0.0002309113 7.697037e-05
[1465,] 0.0002309111 0.0002309113 7.697038e-05
[1466,] 0.0002309112 0.0002401379 7.697039e-05
[1467,] 0.0002309111 0.0002309113 7.697038e-05
[1468,] 0.0002309111 0.0002309113 7.697038e-05
[1469,] 0.0002309112 0.0002790475 7.697040e-05
[1470,] 0.0002309111 0.0002309113 7.697038e-05
[1471,] 0.0002309112 0.0002309113 7.697039e-05
[1472,] 0.0002309112 0.0002788182 7.697040e-05
[1473,] 0.0002309112 0.0002309113 7.697039e-05
[1474,] 0.0002309112 0.0002309113 7.697039e-05
[1475,] 0.0002309111 0.0002309113 7.697038e-05
[1476,] 0.0002309112 0.0002309113 7.697039e-05
[1477,] 0.0002309112 0.0002309113 7.697039e-05
[1478,] 0.0002309112 0.0002309113 7.697039e-05
[1479,] 0.0002309111 0.0002309113 7.697038e-05
[1480,] 0.0002309112 0.0002309113 7.697039e-05
[1481,] 0.0002309112 0.0002309113 7.697039e-05
[1482,] 0.0002309112 0.0002994385 7.697040e-05
[1483,] 0.0002309112 0.0002309113 7.697039e-05
[1484,] 0.0002309112 0.0002309113 7.697039e-05
[1485,] 0.0002309112 0.0002309113 7.697039e-05
[1486,] 0.0002309112 0.0003016463 7.697040e-05
[1487,] 0.0002309112 0.0002309113 7.697039e-05
[1488,] 0.0002309112 0.0002747605 7.697040e-05
[1489,] 0.0002309112 0.0002309113 7.697039e-05
[1490,] 0.0002309112 0.0002309113 7.697039e-05
[1491,] 0.0002309112 0.0002309113 7.697039e-05
[1492,] 0.0002309112 0.0002309113 7.697039e-05
[1493,] 0.0002309112 0.0002309113 7.697039e-05
[1494,] 0.0002309112 0.0002309113 7.697039e-05
[1495,] 0.0002309112 0.0002309113 7.697039e-05
[1496,] 0.0002309112 0.0002681832 7.697040e-05
[1497,] 0.0002309112 0.0002309113 7.697039e-05
[1498,] 0.0002309112 0.0002309113 7.697039e-05
[1499,] 0.0002309112 0.0002309113 7.697039e-05
[1500,] 0.0002309112 0.0002309113 7.697041e-05
[1501,] 0.0002309112 0.0002309113 7.697039e-05
[1502,] 0.0002309112 0.0002309113 7.697039e-05
[1503,] 0.0002309112 0.0002309113 7.697039e-05
[1504,] 0.0002309112 0.0002309113 7.697039e-05
[1505,] 0.0002309112 0.0002523079 7.697040e-05
[1506,] 0.0002309112 0.0002525917 7.697040e-05
[1507,] 0.0002309111 0.0002309113 7.697038e-05
[1508,] 0.0002309112 0.0002309113 7.697039e-05
[1509,] 0.0002309112 0.0002401168 7.697039e-05
[1510,] 0.0002309111 0.0002309113 7.697038e-05
[1511,] 0.0002309113 0.0002309113 7.697043e-05
[1512,] 0.0002309112 0.0002309113 7.697039e-05
[1513,] 0.0004482623 0.0002309113 1.494273e-04
[1514,] 0.0002402356 0.0002309113 7.697051e-05
[1515,] 0.0002309112 0.0002309113 7.697039e-05
[1516,] 0.0002309112 0.0002309113 7.697040e-05
[1517,] 0.0002309112 0.0002309113 7.697039e-05
[1518,] 0.0002309112 0.0002309113 7.697039e-05
[1519,] 0.0006759921 0.0002309113 2.253714e-04
[1520,] 0.0002309112 0.0002309113 7.697039e-05
[1521,] 0.0002309112 0.0002309113 7.697039e-05
[1522,] 0.0002309112 0.0002309113 7.697039e-05
[1523,] 0.0002309112 0.0002309113 7.697039e-05
[1524,] 0.0002309113 0.0002309113 7.697042e-05
[1525,] 0.0003007185 0.0002309113 1.090101e-04
[1526,] 0.0002309113 0.0002309113 7.697042e-05
[1527,] 0.0002309112 0.0002309113 7.697039e-05
[1528,] 0.0002309112 0.0002309113 7.697039e-05
[1529,] 0.0002309112 0.0002309113 7.697041e-05
[1530,] 0.0004468938 0.0002309113 1.489338e-04
[1531,] 0.0005991336 0.0002309113 1.997533e-04
[1532,] 0.0003762249 0.0002309113 1.838079e-04
[1533,] 0.0003339810 0.0002392051 1.884433e-04
[1534,] 0.0002309112 0.0002309113 7.697039e-05
[1535,] 0.0002759471 0.0002309113 9.207029e-05
[1536,] 0.0002309112 0.0002309113 7.697039e-05
[1537,] 0.0002309112 0.0002309113 7.697039e-05
[1538,] 0.0002309112 0.0002309113 7.697039e-05
[1539,] 0.0002309112 0.0002309113 7.697039e-05
[1540,] 0.0002309112 0.0002309113 7.697039e-05
[1541,] 0.0002309112 0.0002309113 7.697039e-05
[1542,] 0.0002309112 0.0002309113 7.697039e-05
[1543,] 0.0003889981 0.0002497077 2.289055e-04
[1544,] 0.0002309112 0.0002309113 7.697039e-05
[1545,] 0.0002309112 0.0002309113 7.697039e-05
[1546,] 0.0002309113 0.0002309113 7.697044e-05
[1547,] 0.0002309112 0.0002309113 7.697039e-05
[1548,] 0.0005322531 0.0002309113 1.775435e-04
[1549,] 0.0002309112 0.0002309113 7.697039e-05
[1550,] 0.0004851568 0.0002326223 2.497768e-04
[1551,] 0.0002309113 0.0002309113 7.697042e-05
[1552,] 0.0002309113 0.0002309113 7.697042e-05
[1553,] 0.0002309112 0.0002309113 7.697041e-05
[1554,] 0.0004600216 0.0002309113 2.331196e-04
[1555,] 0.0002309113 0.0002309113 7.697042e-05
[1556,] 0.0002309112 0.0002309113 7.697041e-05
[1557,] 0.0004520620 0.0002309113 2.093956e-04
[1558,] 0.0002309112 0.0002309113 7.697039e-05
[1559,] 0.0005040657 0.0002424030 2.748888e-04
[1560,] 0.0002309113 0.0002309113 7.697042e-05
[1561,] 0.0002309113 0.0002309113 7.697042e-05
[1562,] 0.0002989161 0.0002309113 9.965730e-05
[1563,] 0.0002309113 0.0002309113 7.697042e-05
[1564,] 0.0002309112 0.0002309113 7.697040e-05
[1565,] 0.0002309112 0.0002309113 7.697040e-05
[1566,] 0.0002309112 0.0002309113 7.697040e-05
[1567,] 0.0002309113 0.0002309113 7.697042e-05
[1568,] 0.0002309113 0.0002309113 7.697042e-05
[1569,] 0.0002309113 0.0002309113 7.697042e-05
[1570,] 0.0002309113 0.0002309113 7.697042e-05
[1571,] 0.0002309112 0.0002309113 7.697040e-05
[1572,] 0.0002309113 0.0002309113 7.697042e-05
[1573,] 0.0003680707 0.0002995404 2.870322e-04
[1574,] 0.0002848796 0.0002475487 1.721419e-04
[1575,] 0.0002309112 0.0002309113 7.697041e-05
[1576,] 0.0002309112 0.0002309113 7.697041e-05
[1577,] 0.0003925403 0.0002309113 1.276604e-04
[1578,] 0.0003274725 0.0002909968 2.489689e-04
[1579,] 0.0002309112 0.0002309113 7.697041e-05
[1580,] 0.0004624947 0.0002309113 1.900409e-04
[1581,] 0.0003801368 0.0002309113 1.712899e-04
[1582,] 0.0009520382 0.0002309113 3.173387e-04
[1583,] 0.0009506064 0.0002309113 3.168809e-04
[1584,] 0.0008957512 0.0002309113 3.187398e-04
[1585,] 0.0002309114 0.0002527857 1.449320e-04
[1586,] 0.0008053893 0.0002309113 2.991343e-04
[1587,] 0.0003918976 0.0002309113 1.700100e-04
[1588,] 0.0002309115 0.0002309113 1.003155e-04
[1589,] 0.0002309113 0.0002309113 7.697044e-05
[1590,] 0.0004426899 0.0002309113 1.965546e-04
[1591,] 0.0002309112 0.0002309113 7.697041e-05
[1592,] 0.0002309112 0.0002309113 7.697041e-05
[1593,] 0.0012283617 0.0002309113 4.093957e-04
[1594,] 0.0008185943 0.0002309113 3.147844e-04
[1595,] 0.0008162541 0.0002309113 3.151236e-04
[1596,] 0.0003452486 0.0002377221 2.222345e-04
[1597,] 0.0002309112 0.0002309113 7.697041e-05
[1598,] 0.0002309114 0.0002525313 1.332735e-04
[1599,] 0.0008774329 0.0002309113 3.331493e-04
[1600,] 0.0002309114 0.0002544988 1.361373e-04
[1601,] 0.0008453450 0.0002309113 3.320500e-04
[1602,] 0.0002309113 0.0002309113 7.697042e-05
[1603,] 0.0002309113 0.0002309113 7.697042e-05
[1604,] 0.0002309114 0.0002309113 8.968822e-05
[1605,] 0.0002309112 0.0002309113 7.697041e-05
[1606,] 0.0002309112 0.0002309113 7.697041e-05
[1607,] 0.0002309113 0.0002309113 7.697043e-05
[1608,] 0.0002309112 0.0002309113 7.697042e-05
[1609,] 0.0002309114 0.0002309113 8.533250e-05
[1610,] 0.0002309112 0.0002309113 7.697041e-05
[1611,] 0.0010016903 0.0002309113 3.337774e-04
[1612,] 0.0002309114 0.0002309113 7.697047e-05
[1613,] 0.0002309115 0.0002309113 7.697048e-05
[1614,] 0.0003003698 0.0002309113 9.594458e-05
[1615,] 0.0002309113 0.0002309113 7.697042e-05
[1616,] 0.0002309112 0.0002309113 7.697039e-05
[1617,] 0.0002309113 0.0002309113 7.697042e-05
[1618,] 0.0002309112 0.0002309113 7.697039e-05
[1619,] 0.0002309113 0.0002309113 7.697042e-05
[1620,] 0.0002309114 0.0002309113 7.697048e-05
[1621,] 0.0002309114 0.0002309113 7.697046e-05
[1622,] 0.0002309114 0.0002309113 7.697046e-05
[1623,] 0.0002488573 0.0002309113 7.697052e-05
[1624,] 0.0002309112 0.0002309113 7.697040e-05
[1625,] 0.0002309112 0.0002309113 7.697039e-05
[1626,] 0.0002309113 0.0002309113 7.697042e-05
[1627,] 0.0002309112 0.0002309113 7.697040e-05
[1628,] 0.0004178873 0.0002309113 1.391621e-04
[1629,] 0.0002309113 0.0002309113 7.697043e-05
[1630,] 0.0002309113 0.0002309113 7.697043e-05
[1631,] 0.0002309112 0.0002309113 7.697040e-05
[1632,] 0.0002309112 0.0002309113 7.697040e-05
[1633,] 0.0002309112 0.0002309113 7.697040e-05
[1634,] 0.0002309114 0.0002309113 7.697047e-05
[1635,] 0.0002309112 0.0002309113 7.697039e-05
[1636,] 0.0002309112 0.0002309113 7.697040e-05
[1637,] 0.0002309112 0.0002309113 7.697040e-05
[1638,] 0.0002309113 0.0002309113 7.697042e-05
[1639,] 0.0002309112 0.0002309113 7.697040e-05
[1640,] 0.0002309112 0.0002309113 7.697041e-05
[1641,] 0.0002309112 0.0002309113 7.697040e-05
[1642,] 0.0002556763 0.0002309113 7.918197e-05
[1643,] 0.0002309112 0.0002309113 7.697041e-05
[1644,] 0.0002309112 0.0002309113 7.697041e-05
[1645,] 0.0002309112 0.0002309113 7.697040e-05
[1646,] 0.0002309112 0.0002309113 7.697040e-05
[1647,] 0.0002309112 0.0002309113 7.697041e-05
[1648,] 0.0002403428 0.0002309113 7.697051e-05
[1649,] 0.0002486055 0.0002309113 7.697052e-05
[1650,] 0.0002309113 0.0002309113 7.697042e-05
[1651,] 0.0002309113 0.0002309113 7.697043e-05
[1652,] 0.0002309112 0.0002309113 7.697041e-05
[1653,] 0.0002309114 0.0002309113 7.697046e-05
[1654,] 0.0002309113 0.0002309113 7.697044e-05
[1655,] 0.0002309113 0.0002309113 7.697045e-05
[1656,] 0.0002309113 0.0002309113 7.697045e-05
[1657,] 0.0002309112 0.0002309113 7.697040e-05
[1658,] 0.0002309112 0.0002461840 7.697041e-05
[1659,] 0.0002309112 0.0002309113 7.697041e-05
[1660,] 0.0002309112 0.0002564848 7.697041e-05
[1661,] 0.0002309113 0.0002575244 7.697042e-05
[1662,] 0.0002309112 0.0002309113 7.697040e-05
[1663,] 0.0002309112 0.0002539605 7.697041e-05
[1664,] 0.0002309112 0.0002345666 7.697041e-05
[1665,] 0.0003249583 0.0002309113 1.068253e-04
[1666,] 0.0002975979 0.0002309113 9.646034e-05
[1667,] 0.0002309112 0.0002309113 7.697041e-05
[1668,] 0.0006786857 0.0002309113 2.261880e-04
[1669,] 0.0002309114 0.0002309113 7.697046e-05
[1670,] 0.0002309112 0.0003286969 7.697040e-05
[1671,] 0.0002309112 0.0002309113 7.697041e-05
[1672,] 0.0002309114 0.0002309113 7.697047e-05
[1673,] 0.0002309112 0.0002529056 7.697041e-05
[1674,] 0.0002309112 0.0003137907 7.697040e-05
[1675,] 0.0002309112 0.0002309113 7.697041e-05
[1676,] 0.0003186195 0.0002309113 1.050481e-04
[1677,] 0.0002535669 0.0002309113 1.273505e-04
[1678,] 0.0002309112 0.0003256197 7.697040e-05
[1679,] 0.0002309112 0.0003118445 7.697040e-05
[1680,] 0.0002309112 0.0003232306 7.697040e-05
[1681,] 0.0002929199 0.0002309113 9.392222e-05
[1682,] 0.0002309112 0.0003452473 7.697040e-05
[1683,] 0.0002876928 0.0002309113 9.221066e-05
[1684,] 0.0002738604 0.0002309113 8.702512e-05
[1685,] 0.0002309112 0.0002492133 7.697040e-05
[1686,] 0.0002309112 0.0002309113 7.697041e-05
[1687,] 0.0002388872 0.0002309113 7.800203e-05
[1688,] 0.0002309112 0.0002535748 7.697041e-05
[1689,] 0.0003199934 0.0002309113 1.048601e-04
[1690,] 0.0002309112 0.0002309113 7.697042e-05
[1691,] 0.0002309113 0.0002616787 7.697042e-05
[1692,] 0.0002309113 0.0002309113 7.697042e-05
[1693,] 0.0002309112 0.0002309113 7.697040e-05
[1694,] 0.0003537007 0.0002309113 1.178718e-04
[1695,] 0.0002309112 0.0002309113 7.697041e-05
[1696,] 0.0002309112 0.0002309113 7.697041e-05
[1697,] 0.0002309112 0.0002309113 7.697041e-05
[1698,] 0.0002309114 0.0002309113 7.697047e-05
[1699,] 0.0002309112 0.0002309113 7.697041e-05
[1700,] 0.0002309112 0.0002309113 7.697041e-05
[1701,] 0.0002309113 0.0002309113 7.697043e-05
[1702,] 0.0002309115 0.0002309113 7.697049e-05
[1703,] 0.0003930852 0.0002309113 1.309602e-04
[1704,] 0.0002309114 0.0002309113 7.697048e-05
[1705,] 0.0002309114 0.0002309113 7.697047e-05
[1706,] 0.0002309112 0.0002309113 7.697041e-05
[1707,] 0.0002309114 0.0002309113 7.697047e-05
[1708,] 0.0004289371 0.0002309113 1.429368e-04
[1709,] 0.0004093201 0.0002309113 1.363651e-04
[1710,] 0.0002309112 0.0002309113 7.697039e-05
[1711,] 0.0002309112 0.0002309113 7.697041e-05
[1712,] 0.0002309112 0.0002309113 7.697041e-05
[1713,] 0.0004086501 0.0002309113 1.361466e-04
[1714,] 0.0002309115 0.0002457367 7.697049e-05
[1715,] 0.0002309112 0.0002309113 7.697041e-05
[1716,] 0.0002309112 0.0002309113 7.697041e-05
[1717,] 0.0002309112 0.0002309113 7.697041e-05
[1718,] 0.0002309112 0.0002309113 7.697041e-05
[1719,] 0.0002309112 0.0002309113 7.697041e-05
[1720,] 0.0003664213 0.0002309113 1.220746e-04
[1721,] 0.0002309113 0.0002309113 7.697042e-05
[1722,] 0.0002309114 0.0002309113 7.697047e-05
[1723,] 0.0002309113 0.0002323665 7.697042e-05
[1724,] 0.0002309113 0.0002594480 9.610035e-05
[1725,] 0.0002309112 0.0002309113 7.697041e-05
[1726,] 0.0002309112 0.0002309113 7.697041e-05
[1727,] 0.0002309114 0.0002309113 7.697047e-05
[1728,] 0.0002309114 0.0002309113 7.697047e-05
[1729,] 0.0006869662 0.0002309113 2.288998e-04
[1730,] 0.0002309113 0.0002810815 7.697044e-05
[1731,] 0.0002309113 0.0002768349 7.697044e-05
[1732,] 0.0002309113 0.0002309113 7.697042e-05
[1733,] 0.0002309113 0.0002835605 7.697044e-05
[1734,] 0.0002309113 0.0002309113 7.697042e-05
[1735,] 0.0002309112 0.0002309113 7.697041e-05
[1736,] 0.0002309112 0.0002453932 7.697041e-05
[1737,] 0.0002309113 0.0002725959 7.697043e-05
[1738,] 0.0002309113 0.0002674014 7.697043e-05
[1739,] 0.0002309113 0.0002309113 7.697042e-05
[1740,] 0.0002309113 0.0002309113 7.697042e-05
[1741,] 0.0002309114 0.0002357809 7.697045e-05
[1742,] 0.0002309112 0.0002309113 7.697041e-05
[1743,] 0.0002309113 0.0002669334 7.697045e-05
[1744,] 0.0002309112 0.0002309113 7.697041e-05
[1745,] 0.0002309112 0.0002309113 7.697041e-05
[1746,] 0.0002309112 0.0002309113 7.697041e-05
[1747,] 0.0002309113 0.0002321233 7.697045e-05
[1748,] 0.0002309113 0.0002574621 7.697045e-05
[1749,] 0.0002309112 0.0002309113 7.697041e-05
[1750,] 0.0002309113 0.0002309113 7.697042e-05
[1751,] 0.0002309113 0.0002309113 7.697045e-05
[1752,] 0.0002309112 0.0002309113 7.697041e-05
[1753,] 0.0002309112 0.0002309113 7.697041e-05
[1754,] 0.0002309113 0.0003029375 7.697043e-05
[1755,] 0.0002309112 0.0002309113 7.697041e-05
[1756,] 0.0002309112 0.0002309113 7.697042e-05
[1757,] 0.0002309112 0.0002309113 7.697041e-05
[1758,] 0.0002309112 0.0002309113 7.697041e-05
[1759,] 0.0002309113 0.0002309113 7.697043e-05
[1760,] 0.0002309113 0.0002309113 7.697042e-05
[1761,] 0.0002309112 0.0002309113 7.697040e-05
[1762,] 0.0005640760 0.0002309113 1.879690e-04
[1763,] 0.0005808730 0.0002309113 1.936026e-04
[1764,] 0.0002309114 0.0002309113 7.697045e-05
[1765,] 0.0007038174 0.0002309113 2.384210e-04
[1766,] 0.0003781957 0.0002309113 1.242177e-04
[1767,] 0.0002309112 0.0002476738 7.697041e-05
[1768,] 0.0002309113 0.0002309113 7.697042e-05
[1769,] 0.0002309113 0.0002309113 7.697042e-05
[1770,] 0.0002309112 0.0002453522 7.697041e-05
[1771,] 0.0002309113 0.0002309113 7.697043e-05
[1772,] 0.0002309114 0.0002309113 7.697048e-05
[1773,] 0.0002309113 0.0002309113 7.697042e-05
[1774,] 0.0002309112 0.0002407385 7.697040e-05
[1775,] 0.0004088614 0.0002309113 1.362456e-04
[1776,] 0.0002309113 0.0002656525 1.258016e-04
[1777,] 0.0002309113 0.0002653255 1.218018e-04
[1778,] 0.0005389136 0.0002309113 1.798104e-04
[1779,] 0.0004794658 0.0002309113 1.638035e-04
[1780,] 0.0002309112 0.0002309113 7.697040e-05
[1781,] 0.0002309113 0.0002309113 7.697042e-05
[1782,] 0.0002309113 0.0002551414 1.116510e-04
[1783,] 0.0004840774 0.0002309113 1.612838e-04
[1784,] 0.0004528429 0.0002309113 1.509267e-04
[1785,] 0.0002309113 0.0002309113 7.697043e-05
[1786,] 0.0002309112 0.0002309113 7.697040e-05
[1787,] 0.0004951619 0.0002309113 1.759636e-04
[1788,] 0.0008323046 0.0002309113 2.778143e-04
[1789,] 0.0005250923 0.0002309113 1.750019e-04
[1790,] 0.0005224601 0.0002309113 1.741022e-04
[1791,] 0.0002309113 0.0002309113 7.697043e-05
[1792,] 0.0002309112 0.0002309113 7.697040e-05
[1793,] 0.0002309112 0.0002309113 7.697040e-05
[1794,] 0.0002309112 0.0002309113 7.697040e-05
[1795,] 0.0004915517 0.0002309113 1.770732e-04
[1796,] 0.0002309112 0.0002309113 7.697040e-05
[1797,] 0.0002309113 0.0002710390 8.424257e-05
[1798,] 0.0004353639 0.0002309113 1.451360e-04
[1799,] 0.0002309114 0.0002718337 1.434136e-04
[1800,] 0.0002309112 0.0002309113 7.697039e-05
[1801,] 0.0002309112 0.0002309113 7.697042e-05
[1802,] 0.0005660626 0.0002309113 1.886570e-04
[1803,] 0.0003699915 0.0002309113 1.233459e-04
[1804,] 0.0003534569 0.0002309113 1.245936e-04
[1805,] 0.0002309112 0.0002309113 7.697041e-05
[1806,] 0.0003498376 0.0002309113 1.250288e-04
[1807,] 0.0003349155 0.0002309113 1.108700e-04
[1808,] 0.0002309112 0.0002309113 7.697041e-05
[1809,] 0.0002309112 0.0002309113 7.697042e-05
[1810,] 0.0002309112 0.0002309113 7.697042e-05
[1811,] 0.0003466283 0.0002309113 1.194451e-04
[1812,] 0.0003852122 0.0002309113 1.283836e-04
[1813,] 0.0002309112 0.0002309113 7.697041e-05
[1814,] 0.0002309114 0.0002309113 7.697046e-05
[1815,] 0.0002309114 0.0002309113 7.697046e-05
[1816,] 0.0002309112 0.0002309113 7.697041e-05
[1817,] 0.0002309112 0.0002309113 7.697041e-05
[1818,] 0.0002309112 0.0002309113 7.697040e-05
[1819,] 0.0002309114 0.0002309113 7.697046e-05
[1820,] 0.0002309113 0.0002309113 1.035216e-04
[1821,] 0.0002309112 0.0002309113 7.697041e-05
[1822,] 0.0002309113 0.0002309113 7.697045e-05
[1823,] 0.0004956252 0.0002309113 1.653384e-04
[1824,] 0.0002309113 0.0002602260 8.175018e-05
[1825,] 0.0002309112 0.0002309113 7.697040e-05
[1826,] 0.0002309112 0.0002363976 7.697040e-05
[1827,] 0.0002309112 0.0002543052 7.697039e-05
[1828,] 0.0002309113 0.0002309113 7.697042e-05
[1829,] 0.0002939013 0.0002309113 9.433463e-05
[1830,] 0.0002309113 0.0002309113 7.697042e-05
[1831,] 0.0002309112 0.0002309113 7.697040e-05
[1832,] 0.0002309113 0.0002309113 7.697043e-05
[1833,] 0.0002309112 0.0002309113 7.697041e-05
[1834,] 0.0002309113 0.0002309113 7.697042e-05
[1835,] 0.0002309114 0.0002309113 7.697048e-05
[1836,] 0.0002309113 0.0002309113 7.697043e-05
[1837,] 0.0002309112 0.0002309113 7.697040e-05
[1838,] 0.0002309112 0.0002309113 7.697040e-05
[1839,] 0.0002309113 0.0002309113 7.697045e-05
[1840,] 0.0002309112 0.0002309113 7.697041e-05
[1841,] 0.0002309113 0.0002309113 7.697043e-05
[1842,] 0.0002309113 0.0002315114 8.224751e-05
[1843,] 0.0004448365 0.0002309113 1.482188e-04
[1844,] 0.0002309112 0.0002309113 7.697040e-05
[1845,] 0.0002309113 0.0002595937 1.073411e-04
[1846,] 0.0002309112 0.0002595057 7.697041e-05
[1847,] 0.0002309112 0.0002776141 7.697041e-05
[1848,] 0.0002309115 0.0002309113 7.697048e-05
[1849,] 0.0002328733 0.0002309113 7.697049e-05
[1850,] 0.0003670355 0.0002309113 1.222073e-04
[1851,] 0.0002309112 0.0003052988 7.697041e-05
[1852,] 0.0002309113 0.0003051375 1.091879e-04
[1853,] 0.0003709683 0.0002309113 1.234229e-04
[1854,] 0.0003218805 0.0002309113 1.047720e-04
[1855,] 0.0002309112 0.0002309113 7.697041e-05
[1856,] 0.0002309113 0.0002309113 7.697044e-05
```
