## Supplementary material for "Characterization of shared and ancestry-specific signals driving complex traits using multi-ancestry fine-mapping": s1_data.bim

```
15	chr15:89542282:C:T	0	89542282	T	C
15	chr15:89542896:G:A	0	89542896	A	G
15	chr15:89545295:A:G	0	89545295	G	A
15	chr15:89545456:T:G	0	89545456	G	T
15	chr15:89545466:T:G	0	89545466	G	T
15	chr15:89545507:A:T	0	89545507	T	A
15	chr15:89546598:G:A	0	89546598	A	G
15	chr15:89547401:G:A	0	89547401	A	G
15	chr15:89547448:A:C	0	89547448	C	A
15	chr15:89548828:G:A	0	89548828	A	G
15	chr15:89549176:G:A	0	89549176	A	G
15	chr15:89549707:T:C	0	89549707	C	T
15	chr15:89550363:C:T	0	89550363	T	C
15	chr15:89550469:C:T	0	89550469	T	C
15	chr15:89550486:A:T	0	89550486	T	A
15	chr15:89550496:C:CA	0	89550496	CA	C
15	chr15:89552546:A:C	0	89552546	C	A
15	chr15:89553232:C:A	0	89553232	A	C
15	chr15:89554175:GAGA:G	0	89554175	G	GAGA
15	chr15:89554261:G:A	0	89554261	A	G
15	chr15:89554477:T:C	0	89554477	C	T
15	chr15:89554919:A:G	0	89554919	G	A
15	chr15:89555049:G:A	0	89555049	A	G
15	chr15:89555680:A:G	0	89555680	G	A
15	chr15:89555919:C:A	0	89555919	A	C
15	chr15:89556232:G:A	0	89556232	A	G
15	chr15:89556398:G:A	0	89556398	A	G
15	chr15:89556427:C:A	0	89556427	A	C
15	chr15:89556519:G:A	0	89556519	A	G
15	chr15:89556701:A:G	0	89556701	G	A
15	chr15:89556779:A:G	0	89556779	G	A
15	chr15:89556869:G:T	0	89556869	T	G
15	chr15:89556903:G:C	0	89556903	C	G
15	chr15:89557892:T:C	0	89557892	C	T
15	chr15:89557936:C:T	0	89557936	T	C
15	chr15:89558020:C:T	0	89558020	T	C
15	chr15:89558375:T:C	0	89558375	C	T
15	chr15:89558386:G:C	0	89558386	C	G
15	chr15:89558528:C:T	0	89558528	T	C
15	chr15:89558686:C:T	0	89558686	T	C
15	chr15:89558885:G:A	0	89558885	A	G
15	chr15:89559285:C:A	0	89559285	A	C
15	chr15:89559301:G:A	0	89559301	A	G
15	chr15:89559560:C:A	0	89559560	A	C
15	chr15:89560653:C:T	0	89560653	T	C
15	chr15:89561070:A:G	0	89561070	G	A
15	chr15:89561337:A:G	0	89561337	G	A
15	chr15:89561714:A:T	0	89561714	T	A
15	chr15:89561840:A:G	0	89561840	G	A
15	chr15:89562175:T:C	0	89562175	C	T
15	chr15:89562345:G:A	0	89562345	A	G
15	chr15:89562450:C:A	0	89562450	A	C
15	chr15:89562452:G:C	0	89562452	C	G
15	chr15:89562546:C:T	0	89562546	T	C
15	chr15:89562594:T:A	0	89562594	A	T
15	chr15:89562834:C:T	0	89562834	T	C
15	chr15:89562859:C:A	0	89562859	A	C
15	chr15:89562914:T:C	0	89562914	C	T
15	chr15:89563344:C:T	0	89563344	T	C
15	chr15:89563363:C:T	0	89563363	T	C
15	chr15:89563623:T:C	0	89563623	C	T
15	chr15:89563752:G:C	0	89563752	C	G
15	chr15:89564000:A:G	0	89564000	G	A
15	chr15:89564021:A:G	0	89564021	G	A
15	chr15:89564085:A:G	0	89564085	G	A
15	chr15:89564108:G:A	0	89564108	A	G
15	chr15:89564416:C:T	0	89564416	T	C
15	chr15:89564495:T:C	0	89564495	C	T
15	chr15:89564567:G:A	0	89564567	A	G
15	chr15:89564715:T:G	0	89564715	G	T
15	chr15:89564842:T:C	0	89564842	C	T
15	chr15:89564860:T:G	0	89564860	G	T
15	chr15:89564969:T:C	0	89564969	C	T
15	chr15:89565220:T:C	0	89565220	C	T
15	chr15:89565902:A:G	0	89565902	G	A
15	chr15:89566503:T:C	0	89566503	C	T
15	chr15:89566690:A:G	0	89566690	G	A
15	chr15:89566813:A:G	0	89566813	G	A
15	chr15:89566954:T:C	0	89566954	C	T
15	chr15:89567719:C:T	0	89567719	T	C
15	chr15:89568003:G:A	0	89568003	A	G
15	chr15:89568033:T:TG	0	89568033	TG	T
15	chr15:89568276:T:C	0	89568276	C	T
15	chr15:89568515:G:A	0	89568515	A	G
15	chr15:89568528:C:T	0	89568528	T	C
15	chr15:89569096:T:C	0	89569096	C	T
15	chr15:89569125:G:A	0	89569125	A	G
15	chr15:89570427:A:G	0	89570427	G	A
15	chr15:89570517:T:A	0	89570517	A	T
15	chr15:89571078:G:A	0	89571078	A	G
15	chr15:89571831:T:C	0	89571831	C	T
15	chr15:89571989:G:A	0	89571989	A	G
15	chr15:89572685:C:T	0	89572685	T	C
15	chr15:89575536:G:A	0	89575536	A	G
15	chr15:89578197:A:G	0	89578197	G	A
15	chr15:89578309:G:A	0	89578309	A	G
15	chr15:89578831:T:C	0	89578831	C	T
15	chr15:89579983:C:T	0	89579983	T	C
15	chr15:89580381:G:T	0	89580381	T	G
15	chr15:89580760:C:T	0	89580760	T	C
15	chr15:89582890:C:T	0	89582890	T	C
15	chr15:89583834:G:GA	0	89583834	GA	G
15	chr15:89584992:A:C	0	89584992	C	A
15	chr15:89585568:T:A	0	89585568	A	T
15	chr15:89585679:T:C	0	89585679	C	T
15	chr15:89585735:C:T	0	89585735	T	C
15	chr15:89586216:G:A	0	89586216	A	G
15	chr15:89586638:G:C	0	89586638	C	G
15	chr15:89586945:A:T	0	89586945	T	A
15	chr15:89591941:C:T	0	89591941	T	C
15	chr15:89592201:A:G	0	89592201	G	A
15	chr15:89592652:AAC:A	0	89592652	A	AAC
15	chr15:89593589:C:T	0	89593589	T	C
15	chr15:89593650:C:A	0	89593650	A	C
15	chr15:89594719:A:T	0	89594719	T	A
15	chr15:89594961:A:G	0	89594961	G	A
15	chr15:89595439:C:T	0	89595439	T	C
15	chr15:89595695:A:G	0	89595695	G	A
15	chr15:89598117:C:T	0	89598117	T	C
15	chr15:89598215:T:C	0	89598215	C	T
15	chr15:89598249:A:G	0	89598249	G	A
15	chr15:89598431:T:C	0	89598431	C	T
15	chr15:89598512:G:A	0	89598512	A	G
15	chr15:89598641:G:A	0	89598641	A	G
15	chr15:89598690:A:C	0	89598690	C	A
15	chr15:89598839:T:C	0	89598839	C	T
15	chr15:89598975:C:A	0	89598975	A	C
15	chr15:89599056:G:A	0	89599056	A	G
15	chr15:89599830:A:G	0	89599830	G	A
15	chr15:89600336:A:G	0	89600336	G	A
15	chr15:89601620:T:C	0	89601620	C	T
15	chr15:89601663:T:C	0	89601663	C	T
15	chr15:89601713:G:A	0	89601713	A	G
15	chr15:89604356:G:A	0	89604356	A	G
15	chr15:89605709:TAATC:T	0	89605709	T	TAATC
15	chr15:89607491:T:C	0	89607491	C	T
15	chr15:89607712:C:T	0	89607712	T	C
15	chr15:89609283:A:T	0	89609283	T	A
15	chr15:89609455:T:A	0	89609455	A	T
15	chr15:89609918:C:T	0	89609918	T	C
15	chr15:89611464:A:T	0	89611464	T	A
15	chr15:89613238:C:T	0	89613238	T	C
15	chr15:89613395:T:G	0	89613395	G	T
15	chr15:89614949:A:T	0	89614949	T	A
15	chr15:89614995:C:T	0	89614995	T	C
15	chr15:89615016:C:T	0	89615016	T	C
15	chr15:89615098:A:G	0	89615098	G	A
15	chr15:89616344:T:C	0	89616344	C	T
15	chr15:89617655:T:TG	0	89617655	TG	T
15	chr15:89618124:G:A	0	89618124	A	G
15	chr15:89619258:C:T	0	89619258	T	C
15	chr15:89620108:A:T	0	89620108	T	A
15	chr15:89620954:T:C	0	89620954	C	T
15	chr15:89621679:C:G	0	89621679	G	C
15	chr15:89624877:C:T	0	89624877	T	C
15	chr15:89625462:T:A	0	89625462	A	T
15	chr15:89626100:A:G	0	89626100	G	A
15	chr15:89627006:C:T	0	89627006	T	C
15	chr15:89628075:A:G	0	89628075	G	A
15	chr15:89628902:C:G	0	89628902	G	C
15	chr15:89629369:G:A	0	89629369	A	G
15	chr15:89629603:T:G	0	89629603	G	T
15	chr15:89631040:G:A	0	89631040	A	G
15	chr15:89631558:C:T	0	89631558	T	C
15	chr15:89631724:C:T	0	89631724	T	C
15	chr15:89631884:G:A	0	89631884	A	G
15	chr15:89632020:G:A	0	89632020	A	G
15	chr15:89632144:C:T	0	89632144	T	C
15	chr15:89632259:G:A	0	89632259	A	G
15	chr15:89632842:C:A	0	89632842	A	C
15	chr15:89633926:C:T	0	89633926	T	C
15	chr15:89634486:G:A	0	89634486	A	G
15	chr15:89635028:C:T	0	89635028	T	C
15	chr15:89635701:C:T	0	89635701	T	C
15	chr15:89635709:C:T	0	89635709	T	C
15	chr15:89638068:T:C	0	89638068	C	T
15	chr15:89638163:G:A	0	89638163	A	G
15	chr15:89640082:G:A	0	89640082	A	G
15	chr15:89640171:C:T	0	89640171	T	C
15	chr15:89642817:C:T	0	89642817	T	C
15	chr15:89643840:G:A	0	89643840	A	G
15	chr15:89644320:T:A	0	89644320	A	T
15	chr15:89644437:C:G	0	89644437	G	C
15	chr15:89646527:A:C	0	89646527	C	A
15	chr15:89646817:A:G	0	89646817	G	A
15	chr15:89648124:T:C	0	89648124	C	T
15	chr15:89649674:T:C	0	89649674	C	T
15	chr15:89650455:G:A	0	89650455	A	G
15	chr15:89650550:T:C	0	89650550	C	T
15	chr15:89651340:T:C	0	89651340	C	T
15	chr15:89652481:G:A	0	89652481	A	G
15	chr15:89652535:A:G	0	89652535	G	A
15	chr15:89652777:C:T	0	89652777	T	C
15	chr15:89653902:C:G	0	89653902	G	C
15	chr15:89654095:T:C	0	89654095	C	T
15	chr15:89654298:C:CGCA	0	89654298	CGCA	C
15	chr15:89654808:C:T	0	89654808	T	C
15	chr15:89657504:T:C	0	89657504	C	T
15	chr15:89658327:G:C	0	89658327	C	G
15	chr15:89660205:C:T	0	89660205	T	C
15	chr15:89660540:G:C	0	89660540	C	G
15	chr15:89661423:A:C	0	89661423	C	A
15	chr15:89665079:A:T	0	89665079	T	A
15	chr15:89667026:G:A	0	89667026	A	G
15	chr15:89667253:G:T	0	89667253	T	G
15	chr15:89667897:G:A	0	89667897	A	G
15	chr15:89668592:C:T	0	89668592	T	C
15	chr15:89668913:T:C	0	89668913	C	T
15	chr15:89673865:C:T	0	89673865	T	C
15	chr15:89674066:C:T	0	89674066	T	C
15	chr15:89675041:G:A	0	89675041	A	G
15	chr15:89675109:C:T	0	89675109	T	C
15	chr15:89675538:C:T	0	89675538	T	C
15	chr15:89676317:A:G	0	89676317	G	A
15	chr15:89676440:G:T	0	89676440	T	G
15	chr15:89676715:T:A	0	89676715	A	T
15	chr15:89677642:G:A	0	89677642	A	G
15	chr15:89678236:G:A	0	89678236	A	G
15	chr15:89679632:G:T	0	89679632	T	G
15	chr15:89680315:TGTTGACTC:T	0	89680315	T	TGTTGACTC
15	chr15:89682512:T:C	0	89682512	C	T
15	chr15:89683716:C:A	0	89683716	A	C
15	chr15:89686847:CTG:C	0	89686847	C	CTG
15	chr15:89686924:T:C	0	89686924	C	T
15	chr15:89688239:G:A	0	89688239	A	G
15	chr15:89689084:C:T	0	89689084	T	C
15	chr15:89689212:T:G	0	89689212	G	T
15	chr15:89689863:G:T	0	89689863	T	G
15	chr15:89689914:T:C	0	89689914	C	T
15	chr15:89690322:T:C	0	89690322	C	T
15	chr15:89691228:A:G	0	89691228	G	A
15	chr15:89691394:A:C	0	89691394	C	A
15	chr15:89691667:C:T	0	89691667	T	C
15	chr15:89691880:A:T	0	89691880	T	A
15	chr15:89692000:T:C	0	89692000	C	T
15	chr15:89692339:C:T	0	89692339	T	C
15	chr15:89693413:C:T	0	89693413	T	C
15	chr15:89693537:C:T	0	89693537	T	C
15	chr15:89693848:G:A	0	89693848	A	G
15	chr15:89694421:G:A	0	89694421	A	G
15	chr15:89694425:T:C	0	89694425	C	T
15	chr15:89694587:A:C	0	89694587	C	A
15	chr15:89695081:A:G	0	89695081	G	A
15	chr15:89695227:A:T	0	89695227	T	A
15	chr15:89695776:G:A	0	89695776	A	G
15	chr15:89696224:T:C	0	89696224	C	T
15	chr15:89696456:G:T	0	89696456	T	G
15	chr15:89696498:T:A	0	89696498	A	T
15	chr15:89697073:A:G	0	89697073	G	A
15	chr15:89697651:A:G	0	89697651	G	A
15	chr15:89697750:A:G	0	89697750	G	A
15	chr15:89697919:G:A	0	89697919	A	G
15	chr15:89698028:T:C	0	89698028	C	T
15	chr15:89698071:G:A	0	89698071	A	G
15	chr15:89698571:C:T	0	89698571	T	C
15	chr15:89698662:A:G	0	89698662	G	A
15	chr15:89699014:C:T	0	89699014	T	C
15	chr15:89699421:TTTC:T	0	89699421	T	TTTC
15	chr15:89699497:C:T	0	89699497	T	C
15	chr15:89699599:A:T	0	89699599	T	A
15	chr15:89699616:A:G	0	89699616	G	A
15	chr15:89699622:GTTC:G	0	89699622	G	GTTC
15	chr15:89699804:G:A	0	89699804	A	G
15	chr15:89700078:G:A	0	89700078	A	G
15	chr15:89701168:G:A	0	89701168	A	G
15	chr15:89701229:C:T	0	89701229	T	C
15	chr15:89701943:T:A	0	89701943	A	T
15	chr15:89702022:C:T	0	89702022	T	C
15	chr15:89702067:G:C	0	89702067	C	G
15	chr15:89703105:A:G	0	89703105	G	A
15	chr15:89703530:T:C	0	89703530	C	T
15	chr15:89703786:G:A	0	89703786	A	G
15	chr15:89704147:A:G	0	89704147	G	A
15	chr15:89704787:T:A	0	89704787	A	T
15	chr15:89705144:G:C	0	89705144	C	G
15	chr15:89705588:A:T	0	89705588	T	A
15	chr15:89706728:A:C	0	89706728	C	A
15	chr15:89706759:T:C	0	89706759	C	T
15	chr15:89707087:A:G	0	89707087	G	A
15	chr15:89707248:A:G	0	89707248	G	A
15	chr15:89707403:T:C	0	89707403	C	T
15	chr15:89708437:T:C	0	89708437	C	T
15	chr15:89708855:A:G	0	89708855	G	A
15	chr15:89709007:C:T	0	89709007	T	C
15	chr15:89709167:A:G	0	89709167	G	A
15	chr15:89710024:C:G	0	89710024	G	C
15	chr15:89710146:T:C	0	89710146	C	T
15	chr15:89710151:C:T	0	89710151	T	C
15	chr15:89710354:A:C	0	89710354	C	A
15	chr15:89710390:T:C	0	89710390	C	T
15	chr15:89710597:C:T	0	89710597	T	C
15	chr15:89710769:T:C	0	89710769	C	T
15	chr15:89711010:A:G	0	89711010	G	A
15	chr15:89711831:C:T	0	89711831	T	C
15	chr15:89711868:T:C	0	89711868	C	T
15	chr15:89712212:C:G	0	89712212	G	C
15	chr15:89712324:T:C	0	89712324	C	T
15	chr15:89712530:G:C	0	89712530	C	G
15	chr15:89713164:G:A	0	89713164	A	G
15	chr15:89713245:G:T	0	89713245	T	G
15	chr15:89713267:T:G	0	89713267	G	T
15	chr15:89713790:A:T	0	89713790	T	A
15	chr15:89714913:C:G	0	89714913	G	C
15	chr15:89716033:G:A	0	89716033	A	G
15	chr15:89716131:G:C	0	89716131	C	G
15	chr15:89716248:A:G	0	89716248	G	A
15	chr15:89716426:T:A	0	89716426	A	T
15	chr15:89717845:A:G	0	89717845	G	A
15	chr15:89717883:G:A	0	89717883	A	G
15	chr15:89718726:C:T	0	89718726	T	C
15	chr15:89718802:A:G	0	89718802	G	A
15	chr15:89718963:G:A	0	89718963	A	G
15	chr15:89719009:C:T	0	89719009	T	C
15	chr15:89719384:C:T	0	89719384	T	C
15	chr15:89720376:A:G	0	89720376	G	A
15	chr15:89720382:C:T	0	89720382	T	C
15	chr15:89720512:T:C	0	89720512	C	T
15	chr15:89720957:C:CA	0	89720957	CA	C
15	chr15:89721488:C:A	0	89721488	A	C
15	chr15:89721532:T:A	0	89721532	A	T
15	chr15:89722905:T:C	0	89722905	C	T
15	chr15:89724051:A:G	0	89724051	G	A
15	chr15:89724155:A:G	0	89724155	G	A
15	chr15:89724277:A:G	0	89724277	G	A
15	chr15:89724337:A:C	0	89724337	C	A
15	chr15:89724933:G:A	0	89724933	A	G
15	chr15:89725232:G:A	0	89725232	A	G
15	chr15:89725265:A:G	0	89725265	G	A
15	chr15:89725389:A:G	0	89725389	G	A
15	chr15:89726213:A:G	0	89726213	G	A
15	chr15:89726574:T:A	0	89726574	A	T
15	chr15:89727336:T:C	0	89727336	C	T
15	chr15:89727428:T:C	0	89727428	C	T
15	chr15:89727901:G:A	0	89727901	A	G
15	chr15:89727958:G:T	0	89727958	T	G
15	chr15:89729809:C:G	0	89729809	G	C
15	chr15:89729839:A:G	0	89729839	G	A
15	chr15:89730312:A:C	0	89730312	C	A
15	chr15:89730911:C:T	0	89730911	T	C
15	chr15:89731578:C:T	0	89731578	T	C
15	chr15:89731975:G:A	0	89731975	A	G
15	chr15:89732829:G:A	0	89732829	A	G
15	chr15:89733369:A:T	0	89733369	T	A
15	chr15:89736707:G:A	0	89736707	A	G
15	chr15:89737007:G:A	0	89737007	A	G
15	chr15:89737814:C:G	0	89737814	G	C
15	chr15:89742031:A:G	0	89742031	G	A
15	chr15:89743663:C:T	0	89743663	T	C
15	chr15:89743789:C:A	0	89743789	A	C
15	chr15:89744839:C:T	0	89744839	T	C
15	chr15:89745293:G:A	0	89745293	A	G
15	chr15:89747500:A:G	0	89747500	G	A
15	chr15:89747863:G:A	0	89747863	A	G
15	chr15:89749380:A:C	0	89749380	C	A
15	chr15:89750545:A:C	0	89750545	C	A
15	chr15:89751050:A:C	0	89751050	C	A
15	chr15:89751058:T:G	0	89751058	G	T
15	chr15:89751444:G:C	0	89751444	C	G
15	chr15:89751516:G:T	0	89751516	T	G
15	chr15:89751636:T:A	0	89751636	A	T
15	chr15:89751967:T:C	0	89751967	C	T
15	chr15:89752352:C:T	0	89752352	T	C
15	chr15:89752873:T:TC	0	89752873	TC	T
15	chr15:89752945:T:C	0	89752945	C	T
15	chr15:89753181:G:A	0	89753181	A	G
15	chr15:89753755:G:A	0	89753755	A	G
15	chr15:89753777:C:T	0	89753777	T	C
15	chr15:89754007:G:T	0	89754007	T	G
15	chr15:89754215:C:T	0	89754215	T	C
15	chr15:89754355:G:T	0	89754355	T	G
15	chr15:89754614:C:T	0	89754614	T	C
15	chr15:89754997:A:G	0	89754997	G	A
15	chr15:89756283:C:T	0	89756283	T	C
15	chr15:89756305:A:G	0	89756305	G	A
15	chr15:89756310:C:T	0	89756310	T	C
15	chr15:89756311:A:G	0	89756311	G	A
15	chr15:89756459:G:A	0	89756459	A	G
15	chr15:89756574:G:A	0	89756574	A	G
15	chr15:89756642:C:T	0	89756642	T	C
15	chr15:89756875:G:T	0	89756875	T	G
15	chr15:89757041:G:A	0	89757041	A	G
15	chr15:89757247:A:G	0	89757247	G	A
15	chr15:89757389:C:T	0	89757389	T	C
15	chr15:89758112:G:A	0	89758112	A	G
15	chr15:89758208:C:T	0	89758208	T	C
15	chr15:89758287:G:A	0	89758287	A	G
15	chr15:89758768:G:A	0	89758768	A	G
15	chr15:89759168:G:T	0	89759168	T	G
15	chr15:89759272:T:C	0	89759272	C	T
15	chr15:89759398:A:G	0	89759398	G	A
15	chr15:89760836:A:G	0	89760836	G	A
15	chr15:89760844:C:T	0	89760844	T	C
15	chr15:89761005:T:G	0	89761005	G	T
15	chr15:89761023:C:G	0	89761023	G	C
15	chr15:89761024:C:A	0	89761024	A	C
15	chr15:89761038:T:C	0	89761038	C	T
15	chr15:89761145:G:A	0	89761145	A	G
15	chr15:89761171:G:A	0	89761171	A	G
15	chr15:89761240:T:G	0	89761240	G	T
15	chr15:89761413:C:T	0	89761413	T	C
15	chr15:89761733:T:C	0	89761733	C	T
15	chr15:89762162:T:C	0	89762162	C	T
15	chr15:89762665:C:T	0	89762665	T	C
15	chr15:89763191:G:C	0	89763191	C	G
15	chr15:89763501:T:C	0	89763501	C	T
15	chr15:89764211:T:C	0	89764211	C	T
15	chr15:89764830:T:G	0	89764830	G	T
15	chr15:89764879:A:G	0	89764879	G	A
15	chr15:89764935:A:C	0	89764935	C	A
15	chr15:89765280:AT:A	0	89765280	A	AT
15	chr15:89766274:C:T	0	89766274	T	C
15	chr15:89766921:T:C	0	89766921	C	T
15	chr15:89767063:A:G	0	89767063	G	A
15	chr15:89767306:C:T	0	89767306	T	C
15	chr15:89767654:GA:G	0	89767654	G	GA
15	chr15:89768179:T:C	0	89768179	C	T
15	chr15:89768349:CCT:C	0	89768349	C	CCT
15	chr15:89768414:G:A	0	89768414	A	G
15	chr15:89768518:C:T	0	89768518	T	C
15	chr15:89768633:C:T	0	89768633	T	C
15	chr15:89768710:C:T	0	89768710	T	C
15	chr15:89768887:G:A	0	89768887	A	G
15	chr15:89769826:T:C	0	89769826	C	T
15	chr15:89770245:T:C	0	89770245	C	T
15	chr15:89770551:C:T	0	89770551	T	C
15	chr15:89771159:A:G	0	89771159	G	A
15	chr15:89771559:T:C	0	89771559	C	T
15	chr15:89772149:T:C	0	89772149	C	T
15	chr15:89772168:A:G	0	89772168	G	A
15	chr15:89772285:C:T	0	89772285	T	C
15	chr15:89772302:T:A	0	89772302	A	T
15	chr15:89772526:A:G	0	89772526	G	A
15	chr15:89773096:AAAAAG:A	0	89773096	A	AAAAAG
15	chr15:89773713:A:G	0	89773713	G	A
15	chr15:89773771:C:CA	0	89773771	CA	C
15	chr15:89774463:C:T	0	89774463	T	C
15	chr15:89774566:A:G	0	89774566	G	A
15	chr15:89775110:T:C	0	89775110	C	T
15	chr15:89775215:C:G	0	89775215	G	C
15	chr15:89775391:A:G	0	89775391	G	A
15	chr15:89775413:T:C	0	89775413	C	T
15	chr15:89775653:C:T	0	89775653	T	C
15	chr15:89775864:C:T	0	89775864	T	C
15	chr15:89776020:T:A	0	89776020	A	T
15	chr15:89776082:T:C	0	89776082	C	T
15	chr15:89777808:A:G	0	89777808	G	A
15	chr15:89779480:A:G	0	89779480	G	A
15	chr15:89779567:T:C	0	89779567	C	T
15	chr15:89780133:A:G	0	89780133	G	A
15	chr15:89780143:G:T	0	89780143	T	G
15	chr15:89780144:A:T	0	89780144	T	A
15	chr15:89781830:C:T	0	89781830	T	C
15	chr15:89783043:C:T	0	89783043	T	C
15	chr15:89783507:G:C	0	89783507	C	G
15	chr15:89783726:C:A	0	89783726	A	C
15	chr15:89783995:C:T	0	89783995	T	C
15	chr15:89784179:T:C	0	89784179	C	T
15	chr15:89784576:A:G	0	89784576	G	A
15	chr15:89784748:G:T	0	89784748	T	G
15	chr15:89784754:C:A	0	89784754	A	C
15	chr15:89785074:T:C	0	89785074	C	T
15	chr15:89785961:A:G	0	89785961	G	A
15	chr15:89786154:T:G	0	89786154	G	T
15	chr15:89786180:T:C	0	89786180	C	T
15	chr15:89786235:A:T	0	89786235	T	A
15	chr15:89786236:A:T	0	89786236	T	A
15	chr15:89787649:C:G	0	89787649	G	C
15	chr15:89788342:C:T	0	89788342	T	C
15	chr15:89788383:G:A	0	89788383	A	G
15	chr15:89788400:A:G	0	89788400	G	A
15	chr15:89789279:A:G	0	89789279	G	A
15	chr15:89789638:G:T	0	89789638	T	G
15	chr15:89790092:A:G	0	89790092	G	A
15	chr15:89790287:A:T	0	89790287	T	A
15	chr15:89790334:G:A	0	89790334	A	G
15	chr15:89790423:A:T	0	89790423	T	A
15	chr15:89790620:G:A	0	89790620	A	G
15	chr15:89790749:A:C	0	89790749	C	A
15	chr15:89791009:A:G	0	89791009	G	A
15	chr15:89791114:C:G	0	89791114	G	C
15	chr15:89791184:A:G	0	89791184	G	A
15	chr15:89791246:A:G	0	89791246	G	A
15	chr15:89791511:T:C	0	89791511	C	T
15	chr15:89791696:A:G	0	89791696	G	A
15	chr15:89791705:A:G	0	89791705	G	A
15	chr15:89792012:A:G	0	89792012	G	A
15	chr15:89792020:C:T	0	89792020	T	C
15	chr15:89792025:T:C	0	89792025	C	T
15	chr15:89792557:C:T	0	89792557	T	C
15	chr15:89792742:T:C	0	89792742	C	T
15	chr15:89792757:C:T	0	89792757	T	C
15	chr15:89792795:C:A	0	89792795	A	C
15	chr15:89793142:T:C	0	89793142	C	T
15	chr15:89794313:G:A	0	89794313	A	G
15	chr15:89794408:T:C	0	89794408	C	T
15	chr15:89794654:A:AC	0	89794654	AC	A
15	chr15:89794798:T:C	0	89794798	C	T
15	chr15:89794862:T:G	0	89794862	G	T
15	chr15:89794962:A:G	0	89794962	G	A
15	chr15:89795015:C:T	0	89795015	T	C
15	chr15:89795378:A:C	0	89795378	C	A
15	chr15:89795957:A:G	0	89795957	G	A
15	chr15:89796284:A:C	0	89796284	C	A
15	chr15:89796685:C:T	0	89796685	T	C
15	chr15:89796696:C:T	0	89796696	T	C
15	chr15:89797303:G:C	0	89797303	C	G
15	chr15:89797488:G:A	0	89797488	A	G
15	chr15:89797494:A:C	0	89797494	C	A
15	chr15:89798751:C:T	0	89798751	T	C
15	chr15:89799122:G:A	0	89799122	A	G
15	chr15:89800805:G:A	0	89800805	A	G
15	chr15:89801035:C:G	0	89801035	G	C
15	chr15:89801122:A:T	0	89801122	T	A
15	chr15:89801835:T:C	0	89801835	C	T
15	chr15:89802104:G:A	0	89802104	A	G
15	chr15:89802693:A:G	0	89802693	G	A
15	chr15:89803104:A:G	0	89803104	G	A
15	chr15:89804107:T:C	0	89804107	C	T
15	chr15:89804552:C:T	0	89804552	T	C
15	chr15:89804561:C:A	0	89804561	A	C
15	chr15:89804583:G:A	0	89804583	A	G
15	chr15:89804689:G:A	0	89804689	A	G
15	chr15:89806230:G:A	0	89806230	A	G
15	chr15:89806327:C:T	0	89806327	T	C
15	chr15:89806729:A:G	0	89806729	G	A
15	chr15:89807999:C:T	0	89807999	T	C
15	chr15:89808343:G:A	0	89808343	A	G
15	chr15:89808838:G:A	0	89808838	A	G
15	chr15:89809380:A:G	0	89809380	G	A
15	chr15:89810622:A:G	0	89810622	G	A
15	chr15:89811249:C:T	0	89811249	T	C
15	chr15:89811796:A:G	0	89811796	G	A
15	chr15:89812770:C:T	0	89812770	T	C
15	chr15:89812869:G:A	0	89812869	A	G
15	chr15:89813708:C:T	0	89813708	T	C
15	chr15:89814387:C:G	0	89814387	G	C
15	chr15:89814887:A:G	0	89814887	G	A
15	chr15:89815403:C:G	0	89815403	G	C
15	chr15:89815844:AAG:A	0	89815844	A	AAG
15	chr15:89816806:A:G	0	89816806	G	A
15	chr15:89817508:A:G	0	89817508	G	A
15	chr15:89817721:A:T	0	89817721	T	A
15	chr15:89817821:C:T	0	89817821	T	C
15	chr15:89818151:G:A	0	89818151	A	G
15	chr15:89818473:G:A	0	89818473	A	G
15	chr15:89818872:A:G	0	89818872	G	A
15	chr15:89818878:C:G	0	89818878	G	C
15	chr15:89819043:A:G	0	89819043	G	A
15	chr15:89819060:C:T	0	89819060	T	C
15	chr15:89819952:G:C	0	89819952	C	G
15	chr15:89819988:T:A	0	89819988	A	T
15	chr15:89820763:A:C	0	89820763	C	A
15	chr15:89821865:G:A	0	89821865	A	G
15	chr15:89822190:C:T	0	89822190	T	C
15	chr15:89822225:CCTT:C	0	89822225	C	CCTT
15	chr15:89822343:C:T	0	89822343	T	C
15	chr15:89822800:C:T	0	89822800	T	C
15	chr15:89824728:C:A	0	89824728	A	C
15	chr15:89824835:G:A	0	89824835	A	G
15	chr15:89824939:T:C	0	89824939	C	T
15	chr15:89825041:T:C	0	89825041	C	T
15	chr15:89825203:C:A	0	89825203	A	C
15	chr15:89825207:G:A	0	89825207	A	G
15	chr15:89825916:T:G	0	89825916	G	T
15	chr15:89825972:C:T	0	89825972	T	C
15	chr15:89826450:C:T	0	89826450	T	C
15	chr15:89826522:T:C	0	89826522	C	T
15	chr15:89827939:G:A	0	89827939	A	G
15	chr15:89828316:G:A	0	89828316	A	G
15	chr15:89828358:CG:C	0	89828358	C	CG
15	chr15:89828835:G:C	0	89828835	C	G
15	chr15:89829233:C:T	0	89829233	T	C
15	chr15:89829391:G:A	0	89829391	A	G
15	chr15:89829875:A:G	0	89829875	G	A
15	chr15:89830207:A:G	0	89830207	G	A
15	chr15:89830641:T:C	0	89830641	C	T
15	chr15:89831025:C:A	0	89831025	A	C
15	chr15:89831549:G:A	0	89831549	A	G
15	chr15:89832216:G:A	0	89832216	A	G
15	chr15:89832226:C:T	0	89832226	T	C
15	chr15:89833227:G:A	0	89833227	A	G
15	chr15:89833568:G:A	0	89833568	A	G
15	chr15:89835776:C:T	0	89835776	T	C
15	chr15:89836807:G:A	0	89836807	A	G
15	chr15:89838046:C:T	0	89838046	T	C
15	chr15:89839388:C:T	0	89839388	T	C
15	chr15:89840075:A:G	0	89840075	G	A
15	chr15:89840813:C:T	0	89840813	T	C
15	chr15:89840834:G:A	0	89840834	A	G
15	chr15:89840883:A:G	0	89840883	G	A
15	chr15:89842079:C:T	0	89842079	T	C
15	chr15:89842636:C:T	0	89842636	T	C
15	chr15:89842906:C:T	0	89842906	T	C
15	chr15:89843100:T:TGAGAGAATCC	0	89843100	TGAGAGAATCC	T
15	chr15:89844114:G:A	0	89844114	A	G
15	chr15:89845611:G:A	0	89845611	A	G
15	chr15:89846231:G:C	0	89846231	C	G
15	chr15:89846590:G:A	0	89846590	A	G
15	chr15:89848038:T:C	0	89848038	C	T
15	chr15:89848689:A:G	0	89848689	G	A
15	chr15:89849428:A:G	0	89849428	G	A
15	chr15:89849829:GC:G	0	89849829	G	GC
15	chr15:89851031:AC:A	0	89851031	A	AC
15	chr15:89851124:C:T	0	89851124	T	C
15	chr15:89851399:T:G	0	89851399	G	T
15	chr15:89851621:G:A	0	89851621	A	G
15	chr15:89851966:G:A	0	89851966	A	G
15	chr15:89852047:A:G	0	89852047	G	A
15	chr15:89852068:A:T	0	89852068	T	A
15	chr15:89852745:C:A	0	89852745	A	C
15	chr15:89857947:T:C	0	89857947	C	T
15	chr15:89859503:C:T	0	89859503	T	C
15	chr15:89859803:A:G	0	89859803	G	A
15	chr15:89859966:G:A	0	89859966	A	G
15	chr15:89860891:C:A	0	89860891	A	C
15	chr15:89863305:C:G	0	89863305	G	C
15	chr15:89863887:C:T	0	89863887	T	C
15	chr15:89864201:T:C	0	89864201	C	T
15	chr15:89865838:T:C	0	89865838	C	T
15	chr15:89867425:G:A	0	89867425	A	G
15	chr15:89869110:C:T	0	89869110	T	C
15	chr15:89870800:G:C	0	89870800	C	G
15	chr15:89872349:T:G	0	89872349	G	T
15	chr15:89873508:T:C	0	89873508	C	T
15	chr15:89874767:C:G	0	89874767	G	C
15	chr15:89875181:T:A	0	89875181	A	T
15	chr15:89877502:C:T	0	89877502	T	C
15	chr15:89878838:C:T	0	89878838	T	C
15	chr15:89879433:A:T	0	89879433	T	A
15	chr15:89879754:T:C	0	89879754	C	T
15	chr15:89880061:T:C	0	89880061	C	T
15	chr15:89881620:TG:T	0	89881620	T	TG
15	chr15:89881770:C:A	0	89881770	A	C
15	chr15:89882091:G:T	0	89882091	T	G
15	chr15:89882441:C:T	0	89882441	T	C
15	chr15:89882449:G:A	0	89882449	A	G
15	chr15:89882866:T:C	0	89882866	C	T
15	chr15:89883457:A:G	0	89883457	G	A
15	chr15:89884709:G:A	0	89884709	A	G
15	chr15:89884840:A:G	0	89884840	G	A
15	chr15:89885311:T:C	0	89885311	C	T
15	chr15:89885523:C:T	0	89885523	T	C
15	chr15:89885662:A:C	0	89885662	C	A
15	chr15:89885711:G:T	0	89885711	T	G
15	chr15:89885970:T:A	0	89885970	A	T
15	chr15:89887232:C:T	0	89887232	T	C
15	chr15:89887378:TA:T	0	89887378	T	TA
15	chr15:89887728:T:C	0	89887728	C	T
15	chr15:89890152:C:T	0	89890152	T	C
15	chr15:89890242:G:T	0	89890242	T	G
15	chr15:89890246:C:T	0	89890246	T	C
15	chr15:89890449:G:A	0	89890449	A	G
15	chr15:89890558:T:C	0	89890558	C	T
15	chr15:89890681:T:G	0	89890681	G	T
15	chr15:89890726:T:C	0	89890726	C	T
15	chr15:89891347:A:G	0	89891347	G	A
15	chr15:89891396:C:T	0	89891396	T	C
15	chr15:89891456:C:T	0	89891456	T	C
15	chr15:89891486:C:G	0	89891486	G	C
15	chr15:89891645:T:C	0	89891645	C	T
15	chr15:89891946:T:G	0	89891946	G	T
15	chr15:89892368:C:T	0	89892368	T	C
15	chr15:89892653:T:C	0	89892653	C	T
15	chr15:89893236:C:T	0	89893236	T	C
15	chr15:89894061:G:C	0	89894061	C	G
15	chr15:89894069:C:T	0	89894069	T	C
15	chr15:89894138:G:A	0	89894138	A	G
15	chr15:89894406:A:T	0	89894406	T	A
15	chr15:89894626:T:C	0	89894626	C	T
15	chr15:89894825:A:C	0	89894825	C	A
15	chr15:89894893:T:A	0	89894893	A	T
15	chr15:89894933:CCA:C	0	89894933	C	CCA
15	chr15:89894981:TATATATAA:T	0	89894981	T	TATATATAA
15	chr15:89895063:G:C	0	89895063	C	G
15	chr15:89895169:T:G	0	89895169	G	T
15	chr15:89896521:G:A	0	89896521	A	G
15	chr15:89896728:G:A	0	89896728	A	G
15	chr15:89897257:T:G	0	89897257	G	T
15	chr15:89897776:T:C	0	89897776	C	T
15	chr15:89898026:A:T	0	89898026	T	A
15	chr15:89898336:A:G	0	89898336	G	A
15	chr15:89898479:T:G	0	89898479	G	T
15	chr15:89898574:T:G	0	89898574	G	T
15	chr15:89898638:A:G	0	89898638	G	A
15	chr15:89898719:CT:C	0	89898719	C	CT
15	chr15:89899908:T:C	0	89899908	C	T
15	chr15:89900196:G:C	0	89900196	C	G
15	chr15:89900488:T:G	0	89900488	G	T
15	chr15:89900515:A:G	0	89900515	G	A
15	chr15:89900547:G:C	0	89900547	C	G
15	chr15:89900894:AT:A	0	89900894	A	AT
15	chr15:89901407:A:G	0	89901407	G	A
15	chr15:89902214:A:G	0	89902214	G	A
15	chr15:89904714:A:G	0	89904714	G	A
15	chr15:89905144:T:C	0	89905144	C	T
15	chr15:89905903:A:G	0	89905903	G	A
15	chr15:89906039:C:T	0	89906039	T	C
15	chr15:89906052:G:A	0	89906052	A	G
15	chr15:89906244:C:T	0	89906244	T	C
15	chr15:89906291:T:C	0	89906291	C	T
15	chr15:89907587:T:C	0	89907587	C	T
15	chr15:89909028:G:T	0	89909028	T	G
15	chr15:89909650:A:G	0	89909650	G	A
15	chr15:89910887:CTATTTACCCAGCCCTGAGAAGGCTGGG:C	0	89910887	C	CTATTTACCCAGCCCTGAGAAGGCTGGG
15	chr15:89911847:GAC:G	0	89911847	G	GAC
15	chr15:89912708:G:C	0	89912708	C	G
15	chr15:89912947:G:A	0	89912947	A	G
15	chr15:89917897:C:A	0	89917897	A	C
15	chr15:89923415:A:G	0	89923415	G	A
15	chr15:89924262:G:A	0	89924262	A	G
15	chr15:89924560:A:G	0	89924560	G	A
15	chr15:89924855:TG:T	0	89924855	T	TG
15	chr15:89928685:G:T	0	89928685	T	G
15	chr15:89930025:C:T	0	89930025	T	C
15	chr15:89930458:T:C	0	89930458	C	T
15	chr15:89931884:T:C	0	89931884	C	T
15	chr15:89933386:T:C	0	89933386	C	T
15	chr15:89940310:T:C	0	89940310	C	T
15	chr15:89942148:C:A	0	89942148	A	C
15	chr15:89944645:T:C	0	89944645	C	T
15	chr15:89944755:A:G	0	89944755	G	A
15	chr15:89946389:C:G	0	89946389	G	C
15	chr15:89947138:T:A	0	89947138	A	T
15	chr15:89947483:A:G	0	89947483	G	A
15	chr15:89948634:T:C	0	89948634	C	T
15	chr15:89950866:G:A	0	89950866	A	G
15	chr15:89950875:A:G	0	89950875	G	A
15	chr15:89952277:A:G	0	89952277	G	A
15	chr15:89952421:T:C	0	89952421	C	T
15	chr15:89952531:T:A	0	89952531	A	T
15	chr15:89952809:T:C	0	89952809	C	T
15	chr15:89952951:A:T	0	89952951	T	A
15	chr15:89953108:A:C	0	89953108	C	A
15	chr15:89954267:G:A	0	89954267	A	G
15	chr15:89955488:T:C	0	89955488	C	T
15	chr15:89955547:C:T	0	89955547	T	C
15	chr15:89956106:G:T	0	89956106	T	G
15	chr15:89958077:T:C	0	89958077	C	T
15	chr15:89958395:T:C	0	89958395	C	T
15	chr15:89958502:T:G	0	89958502	G	T
15	chr15:89959034:G:A	0	89959034	A	G
15	chr15:89962096:C:T	0	89962096	T	C
15	chr15:89962425:T:G	0	89962425	G	T
15	chr15:89962747:G:A	0	89962747	A	G
15	chr15:89962944:G:A	0	89962944	A	G
15	chr15:89963229:T:A	0	89963229	A	T
15	chr15:89963573:T:A	0	89963573	A	T
15	chr15:89964158:C:T	0	89964158	T	C
15	chr15:89965576:C:A	0	89965576	A	C
15	chr15:89966278:T:C	0	89966278	C	T
15	chr15:89966315:A:C	0	89966315	C	A
15	chr15:89966362:T:A	0	89966362	A	T
15	chr15:89966420:C:A	0	89966420	A	C
15	chr15:89966652:C:T	0	89966652	T	C
15	chr15:89966791:C:T	0	89966791	T	C
15	chr15:89967446:C:T	0	89967446	T	C
15	chr15:89967944:G:A	0	89967944	A	G
15	chr15:89967987:G:A	0	89967987	A	G
15	chr15:89968001:T:C	0	89968001	C	T
15	chr15:89968017:G:C	0	89968017	C	G
15	chr15:89968031:C:T	0	89968031	T	C
15	chr15:89968862:C:G	0	89968862	G	C
15	chr15:89969550:T:C	0	89969550	C	T
15	chr15:89970110:C:T	0	89970110	T	C
15	chr15:89970806:A:G	0	89970806	G	A
15	chr15:89971658:A:G	0	89971658	G	A
15	chr15:89971662:A:G	0	89971662	G	A
15	chr15:89971715:T:C	0	89971715	C	T
15	chr15:89972455:T:C	0	89972455	C	T
15	chr15:89975127:A:G	0	89975127	G	A
15	chr15:89975519:A:C	0	89975519	C	A
15	chr15:89976385:G:A	0	89976385	A	G
15	chr15:89976584:C:T	0	89976584	T	C
15	chr15:89976588:A:G	0	89976588	G	A
15	chr15:89977279:C:T	0	89977279	T	C
15	chr15:89980202:A:G	0	89980202	G	A
15	chr15:89980326:G:A	0	89980326	A	G
15	chr15:89981033:C:T	0	89981033	T	C
15	chr15:89981182:G:A	0	89981182	A	G
15	chr15:89983236:C:G	0	89983236	G	C
15	chr15:89986477:C:T	0	89986477	T	C
15	chr15:89990574:T:C	0	89990574	C	T
15	chr15:89990738:A:G	0	89990738	G	A
15	chr15:89992500:A:G	0	89992500	G	A
15	chr15:89994931:T:C	0	89994931	C	T
15	chr15:89997351:T:C	0	89997351	C	T
15	chr15:89998281:T:C	0	89998281	C	T
15	chr15:89999254:G:GC	0	89999254	GC	G
15	chr15:89999358:G:A	0	89999358	A	G
15	chr15:89999457:G:A	0	89999457	A	G
15	chr15:90001254:A:G	0	90001254	G	A
15	chr15:90002518:G:T	0	90002518	T	G
15	chr15:90002858:G:A	0	90002858	A	G
15	chr15:90005073:G:A	0	90005073	A	G
15	chr15:90005594:A:G	0	90005594	G	A
15	chr15:90005777:A:G	0	90005777	G	A
15	chr15:90007771:G:A	0	90007771	A	G
15	chr15:90009644:C:G	0	90009644	G	C
15	chr15:90011252:T:A	0	90011252	A	T
15	chr15:90013666:C:T	0	90013666	T	C
15	chr15:90013782:T:C	0	90013782	C	T
15	chr15:90013906:A:G	0	90013906	G	A
15	chr15:90015118:T:C	0	90015118	C	T
15	chr15:90017650:T:C	0	90017650	C	T
15	chr15:90019645:G:A	0	90019645	A	G
15	chr15:90019703:G:A	0	90019703	A	G
15	chr15:90019909:A:G	0	90019909	G	A
15	chr15:90019989:G:C	0	90019989	C	G
15	chr15:90020486:CCG:C	0	90020486	C	CCG
15	chr15:90021392:A:G	0	90021392	G	A
15	chr15:90021482:A:G	0	90021482	G	A
15	chr15:90023092:G:A	0	90023092	A	G
15	chr15:90023272:A:G	0	90023272	G	A
15	chr15:90023287:C:G	0	90023287	G	C
15	chr15:90024124:C:T	0	90024124	T	C
15	chr15:90024337:C:T	0	90024337	T	C
15	chr15:90024559:C:T	0	90024559	T	C
15	chr15:90025728:A:G	0	90025728	G	A
15	chr15:90026040:A:G	0	90026040	G	A
15	chr15:90026144:C:T	0	90026144	T	C
15	chr15:90026339:C:T	0	90026339	T	C
15	chr15:90026837:C:T	0	90026837	T	C
15	chr15:90027303:T:C	0	90027303	C	T
15	chr15:90030459:T:C	0	90030459	C	T
15	chr15:90030770:T:A	0	90030770	A	T
15	chr15:90031359:A:G	0	90031359	G	A
15	chr15:90034423:A:G	0	90034423	G	A
15	chr15:90034945:A:G	0	90034945	G	A
15	chr15:90035960:G:A	0	90035960	A	G
15	chr15:90036346:T:C	0	90036346	C	T
15	chr15:90036431:C:T	0	90036431	T	C
15	chr15:90036776:T:C	0	90036776	C	T
15	chr15:90037261:T:C	0	90037261	C	T
15	chr15:90037784:T:G	0	90037784	G	T
15	chr15:90039446:T:C	0	90039446	C	T
15	chr15:90042627:T:C	0	90042627	C	T
15	chr15:90043119:G:A	0	90043119	A	G
15	chr15:90043298:A:G	0	90043298	G	A
15	chr15:90044417:CAG:C	0	90044417	C	CAG
15	chr15:90045777:C:T	0	90045777	T	C
15	chr15:90046283:C:T	0	90046283	T	C
15	chr15:90046425:G:A	0	90046425	A	G
15	chr15:90046769:C:T	0	90046769	T	C
15	chr15:90047091:A:G	0	90047091	G	A
15	chr15:90047165:C:T	0	90047165	T	C
15	chr15:90048239:C:T	0	90048239	T	C
15	chr15:90048452:T:C	0	90048452	C	T
15	chr15:90049165:C:T	0	90049165	T	C
15	chr15:90049197:T:C	0	90049197	C	T
15	chr15:90050082:G:A	0	90050082	A	G
15	chr15:90050287:G:A	0	90050287	A	G
15	chr15:90050691:C:T	0	90050691	T	C
15	chr15:90050715:T:C	0	90050715	C	T
15	chr15:90051033:G:A	0	90051033	A	G
15	chr15:90051195:T:C	0	90051195	C	T
15	chr15:90052258:TG:T	0	90052258	T	TG
15	chr15:90052825:T:C	0	90052825	C	T
15	chr15:90053007:T:TC	0	90053007	TC	T
15	chr15:90053125:T:C	0	90053125	C	T
15	chr15:90053391:C:T	0	90053391	T	C
15	chr15:90053540:A:G	0	90053540	G	A
15	chr15:90053615:T:C	0	90053615	C	T
15	chr15:90053839:C:T	0	90053839	T	C
15	chr15:90054939:T:G	0	90054939	G	T
15	chr15:90055003:T:C	0	90055003	C	T
15	chr15:90055277:T:A	0	90055277	A	T
15	chr15:90055342:G:A	0	90055342	A	G
15	chr15:90055520:G:A	0	90055520	A	G
15	chr15:90055569:A:G	0	90055569	G	A
15	chr15:90055756:T:C	0	90055756	C	T
15	chr15:90055818:A:G	0	90055818	G	A
15	chr15:90056443:G:C	0	90056443	C	G
15	chr15:90056677:A:C	0	90056677	C	A
15	chr15:90056817:C:T	0	90056817	T	C
15	chr15:90057307:G:A	0	90057307	A	G
15	chr15:90057619:G:C	0	90057619	C	G
15	chr15:90057801:A:C	0	90057801	C	A
15	chr15:90057957:A:T	0	90057957	T	A
15	chr15:90058032:A:G	0	90058032	G	A
15	chr15:90058089:G:C	0	90058089	C	G
15	chr15:90058335:C:A	0	90058335	A	C
15	chr15:90058653:G:T	0	90058653	T	G
15	chr15:90059004:T:C	0	90059004	C	T
15	chr15:90059039:C:T	0	90059039	T	C
15	chr15:90059211:G:A	0	90059211	A	G
15	chr15:90059331:G:A	0	90059331	A	G
15	chr15:90059645:G:A	0	90059645	A	G
15	chr15:90060036:G:A	0	90060036	A	G
15	chr15:90061154:C:T	0	90061154	T	C
15	chr15:90061572:C:T	0	90061572	T	C
15	chr15:90061946:G:A	0	90061946	A	G
15	chr15:90062921:A:G	0	90062921	G	A
15	chr15:90063014:A:G	0	90063014	G	A
15	chr15:90063193:A:G	0	90063193	G	A
15	chr15:90063712:G:C	0	90063712	C	G
15	chr15:90064204:C:T	0	90064204	T	C
15	chr15:90064544:A:G	0	90064544	G	A
15	chr15:90065050:G:T	0	90065050	T	G
15	chr15:90065815:A:G	0	90065815	G	A
15	chr15:90067575:C:A	0	90067575	A	C
15	chr15:90068367:C:T	0	90068367	T	C
15	chr15:90068586:C:A	0	90068586	A	C
15	chr15:90068998:C:T	0	90068998	T	C
15	chr15:90069055:C:T	0	90069055	T	C
15	chr15:90069451:G:A	0	90069451	A	G
15	chr15:90070732:T:C	0	90070732	C	T
15	chr15:90070832:G:A	0	90070832	A	G
15	chr15:90071055:G:C	0	90071055	C	G
15	chr15:90072666:G:A	0	90072666	A	G
15	chr15:90072964:G:C	0	90072964	C	G
15	chr15:90073385:T:C	0	90073385	C	T
15	chr15:90073997:AAAC:A	0	90073997	A	AAAC
15	chr15:90074307:C:T	0	90074307	T	C
15	chr15:90075161:G:A	0	90075161	A	G
15	chr15:90075849:C:T	0	90075849	T	C
15	chr15:90075922:A:G	0	90075922	G	A
15	chr15:90076130:T:C	0	90076130	C	T
15	chr15:90077876:C:T	0	90077876	T	C
15	chr15:90077974:G:A	0	90077974	A	G
15	chr15:90078953:T:C	0	90078953	C	T
15	chr15:90079272:C:T	0	90079272	T	C
15	chr15:90079820:T:C	0	90079820	C	T
15	chr15:90081048:C:G	0	90081048	G	C
15	chr15:90081289:GA:G	0	90081289	G	GA
15	chr15:90083459:T:C	0	90083459	C	T
15	chr15:90084384:T:C	0	90084384	C	T
15	chr15:90085305:G:A	0	90085305	A	G
15	chr15:90085359:G:A	0	90085359	A	G
15	chr15:90085545:T:C	0	90085545	C	T
15	chr15:90086018:C:T	0	90086018	T	C
15	chr15:90086232:T:G	0	90086232	G	T
15	chr15:90086304:C:T	0	90086304	T	C
15	chr15:90086305:A:G	0	90086305	G	A
15	chr15:90086415:C:T	0	90086415	T	C
15	chr15:90088023:G:A	0	90088023	A	G
15	chr15:90089488:C:T	0	90089488	T	C
15	chr15:90089927:A:G	0	90089927	G	A
15	chr15:90090184:A:G	0	90090184	G	A
15	chr15:90093210:AG:A	0	90093210	A	AG
15	chr15:90093530:A:G	0	90093530	G	A
15	chr15:90093606:A:AT	0	90093606	AT	A
15	chr15:90093904:GCCA:G	0	90093904	G	GCCA
15	chr15:90094091:C:T	0	90094091	T	C
15	chr15:90094218:T:A	0	90094218	A	T
15	chr15:90094601:A:T	0	90094601	T	A
15	chr15:90094763:A:G	0	90094763	G	A
15	chr15:90094927:A:G	0	90094927	G	A
15	chr15:90094960:T:C	0	90094960	C	T
15	chr15:90095161:G:A	0	90095161	A	G
15	chr15:90095540:T:G	0	90095540	G	T
15	chr15:90096057:A:G	0	90096057	G	A
15	chr15:90096493:G:A	0	90096493	A	G
15	chr15:90097680:AG:A	0	90097680	A	AG
15	chr15:90097954:C:T	0	90097954	T	C
15	chr15:90099474:G:T	0	90099474	T	G
15	chr15:90100372:A:G	0	90100372	G	A
15	chr15:90102033:G:A	0	90102033	A	G
15	chr15:90102589:T:A	0	90102589	A	T
15	chr15:90102985:G:T	0	90102985	T	G
15	chr15:90102986:C:T	0	90102986	T	C
15	chr15:90103115:A:G	0	90103115	G	A
15	chr15:90103502:A:AAGTT	0	90103502	AAGTT	A
15	chr15:90103707:A:G	0	90103707	G	A
15	chr15:90104021:C:T	0	90104021	T	C
15	chr15:90104814:C:A	0	90104814	A	C
15	chr15:90105294:C:T	0	90105294	T	C
15	chr15:90105824:A:G	0	90105824	G	A
15	chr15:90105840:C:T	0	90105840	T	C
15	chr15:90106141:G:C	0	90106141	C	G
15	chr15:90106171:A:G	0	90106171	G	A
15	chr15:90107780:G:A	0	90107780	A	G
15	chr15:90108469:T:G	0	90108469	G	T
15	chr15:90108875:T:C	0	90108875	C	T
15	chr15:90108878:A:T	0	90108878	T	A
15	chr15:90108929:A:G	0	90108929	G	A
15	chr15:90109441:A:G	0	90109441	G	A
15	chr15:90109624:C:T	0	90109624	T	C
15	chr15:90109897:C:T	0	90109897	T	C
15	chr15:90109962:G:A	0	90109962	A	G
15	chr15:90109989:G:A	0	90109989	A	G
15	chr15:90110262:T:C	0	90110262	C	T
15	chr15:90110337:A:AAAG	0	90110337	AAAG	A
15	chr15:90110901:T:TA	0	90110901	TA	T
15	chr15:90111094:G:A	0	90111094	A	G
15	chr15:90111344:G:A	0	90111344	A	G
15	chr15:90111369:C:T	0	90111369	T	C
15	chr15:90111388:T:C	0	90111388	C	T
15	chr15:90111397:G:A	0	90111397	A	G
15	chr15:90111513:T:C	0	90111513	C	T
15	chr15:90111578:G:A	0	90111578	A	G
15	chr15:90111807:C:G	0	90111807	G	C
15	chr15:90112341:C:T	0	90112341	T	C
15	chr15:90112365:A:G	0	90112365	G	A
15	chr15:90112613:T:G	0	90112613	G	T
15	chr15:90112828:T:C	0	90112828	C	T
15	chr15:90112851:G:C	0	90112851	C	G
15	chr15:90113078:C:T	0	90113078	T	C
15	chr15:90113417:C:T	0	90113417	T	C
15	chr15:90113548:A:G	0	90113548	G	A
15	chr15:90113589:C:T	0	90113589	T	C
15	chr15:90113675:T:C	0	90113675	C	T
15	chr15:90113765:A:G	0	90113765	G	A
15	chr15:90113781:G:A	0	90113781	A	G
15	chr15:90114069:G:A	0	90114069	A	G
15	chr15:90114608:T:C	0	90114608	C	T
15	chr15:90114740:T:A	0	90114740	A	T
15	chr15:90114812:T:C	0	90114812	C	T
15	chr15:90115369:C:T	0	90115369	T	C
15	chr15:90115447:G:A	0	90115447	A	G
15	chr15:90116431:A:G	0	90116431	G	A
15	chr15:90116619:A:C	0	90116619	C	A
15	chr15:90117127:G:A	0	90117127	A	G
15	chr15:90117698:C:T	0	90117698	T	C
15	chr15:90117730:T:C	0	90117730	C	T
15	chr15:90118925:G:A	0	90118925	A	G
15	chr15:90120533:G:A	0	90120533	A	G
15	chr15:90120659:A:G	0	90120659	G	A
15	chr15:90120822:A:C	0	90120822	C	A
15	chr15:90123559:T:A	0	90123559	A	T
15	chr15:90124566:T:C	0	90124566	C	T
15	chr15:90125298:C:A	0	90125298	A	C
15	chr15:90125747:C:T	0	90125747	T	C
15	chr15:90126636:T:C	0	90126636	C	T
15	chr15:90126990:C:A	0	90126990	A	C
15	chr15:90129213:A:G	0	90129213	G	A
15	chr15:90129238:AAC:A	0	90129238	A	AAC
15	chr15:90130096:T:C	0	90130096	C	T
15	chr15:90130556:C:A	0	90130556	A	C
15	chr15:90131134:T:C	0	90131134	C	T
15	chr15:90131179:C:T	0	90131179	T	C
15	chr15:90131180:A:G	0	90131180	G	A
15	chr15:90131413:C:T	0	90131413	T	C
15	chr15:90131566:A:G	0	90131566	G	A
15	chr15:90131659:G:T	0	90131659	T	G
15	chr15:90131699:A:G	0	90131699	G	A
15	chr15:90132032:A:G	0	90132032	G	A
15	chr15:90132200:T:A	0	90132200	A	T
15	chr15:90132487:T:C	0	90132487	C	T
15	chr15:90132532:G:T	0	90132532	T	G
15	chr15:90132586:G:A	0	90132586	A	G
15	chr15:90132699:C:T	0	90132699	T	C
15	chr15:90132751:G:A	0	90132751	A	G
15	chr15:90132768:A:G	0	90132768	G	A
15	chr15:90133156:A:G	0	90133156	G	A
15	chr15:90133191:G:A	0	90133191	A	G
15	chr15:90133756:C:G	0	90133756	G	C
15	chr15:90133809:A:G	0	90133809	G	A
15	chr15:90134230:A:T	0	90134230	T	A
15	chr15:90134480:C:A	0	90134480	A	C
15	chr15:90134538:C:A	0	90134538	A	C
15	chr15:90134815:T:G	0	90134815	G	T
15	chr15:90135260:T:C	0	90135260	C	T
15	chr15:90136178:G:A	0	90136178	A	G
15	chr15:90136460:G:A	0	90136460	A	G
15	chr15:90136627:C:T	0	90136627	T	C
15	chr15:90136630:T:A	0	90136630	A	T
15	chr15:90136822:A:G	0	90136822	G	A
15	chr15:90136904:G:A	0	90136904	A	G
15	chr15:90137150:G:A	0	90137150	A	G
15	chr15:90137332:T:C	0	90137332	C	T
15	chr15:90138031:A:T	0	90138031	T	A
15	chr15:90138953:G:A	0	90138953	A	G
15	chr15:90139071:A:C	0	90139071	C	A
15	chr15:90140017:A:T	0	90140017	T	A
15	chr15:90140361:A:G	0	90140361	G	A
15	chr15:90140399:G:A	0	90140399	A	G
15	chr15:90140852:T:C	0	90140852	C	T
15	chr15:90141466:A:G	0	90141466	G	A
15	chr15:90141724:A:G	0	90141724	G	A
15	chr15:90142274:TAAG:T	0	90142274	T	TAAG
15	chr15:90142360:G:A	0	90142360	A	G
15	chr15:90143004:G:C	0	90143004	C	G
15	chr15:90143642:T:C	0	90143642	C	T
15	chr15:90144553:C:A	0	90144553	A	C
15	chr15:90144769:G:A	0	90144769	A	G
15	chr15:90145545:G:A	0	90145545	A	G
15	chr15:90145848:G:A	0	90145848	A	G
15	chr15:90145918:TC:T	0	90145918	T	TC
15	chr15:90147569:A:G	0	90147569	G	A
15	chr15:90148512:T:C	0	90148512	C	T
15	chr15:90148775:G:C	0	90148775	C	G
15	chr15:90148883:G:A	0	90148883	A	G
15	chr15:90149566:C:T	0	90149566	T	C
15	chr15:90149821:A:G	0	90149821	G	A
15	chr15:90149856:A:G	0	90149856	G	A
15	chr15:90150219:T:C	0	90150219	C	T
15	chr15:90151068:TTTTATTTATA:T	0	90151068	T	TTTTATTTATA
15	chr15:90151252:T:C	0	90151252	C	T
15	chr15:90151274:T:C	0	90151274	C	T
15	chr15:90151628:G:A	0	90151628	A	G
15	chr15:90152200:C:A	0	90152200	A	C
15	chr15:90152278:TAAAC:T	0	90152278	T	TAAAC
15	chr15:90152580:A:T	0	90152580	T	A
15	chr15:90152967:G:A	0	90152967	A	G
15	chr15:90153412:T:C	0	90153412	C	T
15	chr15:90154903:A:G	0	90154903	G	A
15	chr15:90154936:T:C	0	90154936	C	T
15	chr15:90155803:A:G	0	90155803	G	A
15	chr15:90156590:G:A	0	90156590	A	G
15	chr15:90157239:A:C	0	90157239	C	A
15	chr15:90158422:G:A	0	90158422	A	G
15	chr15:90158464:G:A	0	90158464	A	G
15	chr15:90158521:A:C	0	90158521	C	A
15	chr15:90158672:T:C	0	90158672	C	T
15	chr15:90158680:A:G	0	90158680	G	A
15	chr15:90158897:A:G	0	90158897	G	A
15	chr15:90159402:A:G	0	90159402	G	A
15	chr15:90160040:TTGAGACGGCATCTCA:T	0	90160040	T	TTGAGACGGCATCTCA
15	chr15:90160339:T:C	0	90160339	C	T
15	chr15:90160885:G:A	0	90160885	A	G
15	chr15:90161274:A:G	0	90161274	G	A
15	chr15:90162077:G:A	0	90162077	A	G
15	chr15:90162097:T:C	0	90162097	C	T
15	chr15:90162825:C:G	0	90162825	G	C
15	chr15:90163006:A:C	0	90163006	C	A
15	chr15:90163252:A:G	0	90163252	G	A
15	chr15:90164595:A:T	0	90164595	T	A
15	chr15:90165342:C:T	0	90165342	T	C
15	chr15:90165457:G:A	0	90165457	A	G
15	chr15:90165965:G:A	0	90165965	A	G
15	chr15:90166144:T:A	0	90166144	A	T
15	chr15:90166313:G:A	0	90166313	A	G
15	chr15:90166719:G:A	0	90166719	A	G
15	chr15:90166762:G:C	0	90166762	C	G
15	chr15:90166820:C:T	0	90166820	T	C
15	chr15:90167422:A:C	0	90167422	C	A
15	chr15:90168750:C:T	0	90168750	T	C
15	chr15:90169140:C:G	0	90169140	G	C
15	chr15:90169323:C:T	0	90169323	T	C
15	chr15:90170136:AGTC:A	0	90170136	A	AGTC
15	chr15:90170174:C:T	0	90170174	T	C
15	chr15:90170374:C:A	0	90170374	A	C
15	chr15:90170395:A:G	0	90170395	G	A
15	chr15:90170416:A:G	0	90170416	G	A
15	chr15:90170507:C:T	0	90170507	T	C
15	chr15:90170718:G:A	0	90170718	A	G
15	chr15:90170880:GC:G	0	90170880	G	GC
15	chr15:90170936:G:A	0	90170936	A	G
15	chr15:90171150:T:A	0	90171150	A	T
15	chr15:90171363:G:A	0	90171363	A	G
15	chr15:90171459:G:A	0	90171459	A	G
15	chr15:90173422:C:T	0	90173422	T	C
15	chr15:90173738:TC:T	0	90173738	T	TC
15	chr15:90174343:C:G	0	90174343	G	C
15	chr15:90175309:G:A	0	90175309	A	G
15	chr15:90175507:A:G	0	90175507	G	A
15	chr15:90175653:G:A	0	90175653	A	G
15	chr15:90175670:T:C	0	90175670	C	T
15	chr15:90176168:C:A	0	90176168	A	C
15	chr15:90176919:C:G	0	90176919	G	C
15	chr15:90177047:A:G	0	90177047	G	A
15	chr15:90180317:T:C	0	90180317	C	T
15	chr15:90181282:C:T	0	90181282	T	C
15	chr15:90182235:C:T	0	90182235	T	C
15	chr15:90182503:A:G	0	90182503	G	A
15	chr15:90182782:T:C	0	90182782	C	T
15	chr15:90184460:C:T	0	90184460	T	C
15	chr15:90185661:G:A	0	90185661	A	G
15	chr15:90186557:T:A	0	90186557	A	T
15	chr15:90186939:T:A	0	90186939	A	T
15	chr15:90187131:G:A	0	90187131	A	G
15	chr15:90187549:C:T	0	90187549	T	C
15	chr15:90188176:G:A	0	90188176	A	G
15	chr15:90188824:C:T	0	90188824	T	C
15	chr15:90188917:C:T	0	90188917	T	C
15	chr15:90189410:G:T	0	90189410	T	G
15	chr15:90189459:G:C	0	90189459	C	G
15	chr15:90189710:G:T	0	90189710	T	G
15	chr15:90191069:G:T	0	90191069	T	G
15	chr15:90191194:C:T	0	90191194	T	C
15	chr15:90191395:C:T	0	90191395	T	C
15	chr15:90191804:G:A	0	90191804	A	G
15	chr15:90191936:C:T	0	90191936	T	C
15	chr15:90192370:C:T	0	90192370	T	C
15	chr15:90193034:A:G	0	90193034	G	A
15	chr15:90194024:A:G	0	90194024	G	A
15	chr15:90194858:G:C	0	90194858	C	G
15	chr15:90195110:T:C	0	90195110	C	T
15	chr15:90196322:A:T	0	90196322	T	A
15	chr15:90196738:C:T	0	90196738	T	C
15	chr15:90197053:C:T	0	90197053	T	C
15	chr15:90197078:A:G	0	90197078	G	A
15	chr15:90197355:A:T	0	90197355	T	A
15	chr15:90197412:G:C	0	90197412	C	G
15	chr15:90197661:G:T	0	90197661	T	G
15	chr15:90198647:C:G	0	90198647	G	C
15	chr15:90198938:G:A	0	90198938	A	G
15	chr15:90199067:A:T	0	90199067	T	A
15	chr15:90199277:C:G	0	90199277	G	C
15	chr15:90199511:G:C	0	90199511	C	G
15	chr15:90199607:A:C	0	90199607	C	A
15	chr15:90200654:C:T	0	90200654	T	C
15	chr15:90201728:G:A	0	90201728	A	G
15	chr15:90202924:C:T	0	90202924	T	C
15	chr15:90202971:A:G	0	90202971	G	A
15	chr15:90203058:T:A	0	90203058	A	T
15	chr15:90203626:T:C	0	90203626	C	T
15	chr15:90203761:A:G	0	90203761	G	A
15	chr15:90203784:G:A	0	90203784	A	G
15	chr15:90203999:T:TA	0	90203999	TA	T
15	chr15:90204745:G:A	0	90204745	A	G
15	chr15:90205196:G:C	0	90205196	C	G
15	chr15:90205974:T:C	0	90205974	C	T
15	chr15:90206697:A:C	0	90206697	C	A
15	chr15:90209098:C:G	0	90209098	G	C
15	chr15:90209433:C:T	0	90209433	T	C
15	chr15:90209666:G:A	0	90209666	A	G
15	chr15:90209720:C:T	0	90209720	T	C
15	chr15:90210002:G:T	0	90210002	T	G
15	chr15:90210721:C:T	0	90210721	T	C
15	chr15:90210732:A:AG	0	90210732	AG	A
15	chr15:90210811:A:G	0	90210811	G	A
15	chr15:90211168:T:G	0	90211168	G	T
15	chr15:90211624:C:T	0	90211624	T	C
15	chr15:90211722:A:G	0	90211722	G	A
15	chr15:90212269:G:A	0	90212269	A	G
15	chr15:90212385:G:A	0	90212385	A	G
15	chr15:90212393:G:A	0	90212393	A	G
15	chr15:90212700:C:T	0	90212700	T	C
15	chr15:90213060:A:G	0	90213060	G	A
15	chr15:90214091:C:T	0	90214091	T	C
15	chr15:90215565:A:C	0	90215565	C	A
15	chr15:90215782:T:A	0	90215782	A	T
15	chr15:90216617:G:A	0	90216617	A	G
15	chr15:90216763:G:C	0	90216763	C	G
15	chr15:90216826:A:G	0	90216826	G	A
15	chr15:90216942:C:G	0	90216942	G	C
15	chr15:90217035:T:C	0	90217035	C	T
15	chr15:90217759:T:C	0	90217759	C	T
15	chr15:90217904:G:A	0	90217904	A	G
15	chr15:90218419:C:T	0	90218419	T	C
15	chr15:90218806:A:G	0	90218806	G	A
15	chr15:90219363:T:G	0	90219363	G	T
15	chr15:90219473:G:T	0	90219473	T	G
15	chr15:90219554:A:G	0	90219554	G	A
15	chr15:90219555:AG:A	0	90219555	A	AG
15	chr15:90219646:C:T	0	90219646	T	C
15	chr15:90220439:C:T	0	90220439	T	C
15	chr15:90220659:G:A	0	90220659	A	G
15	chr15:90220729:G:A	0	90220729	A	G
15	chr15:90220987:G:A	0	90220987	A	G
15	chr15:90221116:C:G	0	90221116	G	C
15	chr15:90221125:G:A	0	90221125	A	G
15	chr15:90221127:T:G	0	90221127	G	T
15	chr15:90221872:A:G	0	90221872	G	A
15	chr15:90223051:C:T	0	90223051	T	C
15	chr15:90223369:T:C	0	90223369	C	T
15	chr15:90224257:T:C	0	90224257	C	T
15	chr15:90224628:C:T	0	90224628	T	C
15	chr15:90224643:G:C	0	90224643	C	G
15	chr15:90224784:G:A	0	90224784	A	G
15	chr15:90225039:C:T	0	90225039	T	C
15	chr15:90225088:C:T	0	90225088	T	C
15	chr15:90226364:G:T	0	90226364	T	G
15	chr15:90226589:C:T	0	90226589	T	C
15	chr15:90228924:A:G	0	90228924	G	A
15	chr15:90228968:G:A	0	90228968	A	G
15	chr15:90229150:G:C	0	90229150	C	G
15	chr15:90229827:C:T	0	90229827	T	C
15	chr15:90229910:G:A	0	90229910	A	G
15	chr15:90230550:C:T	0	90230550	T	C
15	chr15:90231215:TAGAG:T	0	90231215	T	TAGAG
15	chr15:90232165:G:A	0	90232165	A	G
15	chr15:90232411:G:A	0	90232411	A	G
15	chr15:90232468:G:A	0	90232468	A	G
15	chr15:90232681:C:T	0	90232681	T	C
15	chr15:90232687:T:A	0	90232687	A	T
15	chr15:90233143:T:C	0	90233143	C	T
15	chr15:90233500:G:A	0	90233500	A	G
15	chr15:90234089:G:A	0	90234089	A	G
15	chr15:90234211:A:G	0	90234211	G	A
15	chr15:90235099:C:G	0	90235099	G	C
15	chr15:90235158:T:C	0	90235158	C	T
15	chr15:90235419:A:T	0	90235419	T	A
15	chr15:90236999:A:G	0	90236999	G	A
15	chr15:90237085:A:T	0	90237085	T	A
15	chr15:90237386:A:G	0	90237386	G	A
15	chr15:90238864:A:C	0	90238864	C	A
15	chr15:90241828:C:T	0	90241828	T	C
15	chr15:90242317:G:A	0	90242317	A	G
15	chr15:90242580:CTA:C	0	90242580	C	CTA
15	chr15:90243119:A:G	0	90243119	G	A
15	chr15:90244670:A:G	0	90244670	G	A
15	chr15:90244680:G:A	0	90244680	A	G
15	chr15:90244704:A:T	0	90244704	T	A
15	chr15:90245652:A:G	0	90245652	G	A
15	chr15:90245676:T:C	0	90245676	C	T
15	chr15:90245911:G:A	0	90245911	A	G
15	chr15:90246056:C:T	0	90246056	T	C
15	chr15:90246438:C:T	0	90246438	T	C
15	chr15:90247323:G:C	0	90247323	C	G
15	chr15:90247420:G:A	0	90247420	A	G
15	chr15:90248586:G:A	0	90248586	A	G
15	chr15:90248883:T:C	0	90248883	C	T
15	chr15:90249442:A:G	0	90249442	G	A
15	chr15:90249708:C:A	0	90249708	A	C
15	chr15:90250070:C:T	0	90250070	T	C
15	chr15:90250433:A:T	0	90250433	T	A
15	chr15:90250956:C:T	0	90250956	T	C
15	chr15:90251216:C:A	0	90251216	A	C
15	chr15:90251525:T:G	0	90251525	G	T
15	chr15:90251613:G:A	0	90251613	A	G
15	chr15:90251906:G:A	0	90251906	A	G
15	chr15:90251967:C:T	0	90251967	T	C
15	chr15:90252228:A:G	0	90252228	G	A
15	chr15:90252621:A:G	0	90252621	G	A
15	chr15:90253472:C:T	0	90253472	T	C
15	chr15:90253635:C:T	0	90253635	T	C
15	chr15:90253644:G:A	0	90253644	A	G
15	chr15:90253861:C:T	0	90253861	T	C
15	chr15:90254269:C:T	0	90254269	T	C
15	chr15:90254573:GCT:G	0	90254573	G	GCT
15	chr15:90254734:C:T	0	90254734	T	C
15	chr15:90254824:C:T	0	90254824	T	C
15	chr15:90254834:A:G	0	90254834	G	A
15	chr15:90255040:G:A	0	90255040	A	G
15	chr15:90255328:T:C	0	90255328	C	T
15	chr15:90255721:C:T	0	90255721	T	C
15	chr15:90256050:A:G	0	90256050	G	A
15	chr15:90256652:C:T	0	90256652	T	C
15	chr15:90256801:C:T	0	90256801	T	C
15	chr15:90256845:G:A	0	90256845	A	G
15	chr15:90256877:G:A	0	90256877	A	G
15	chr15:90256894:G:A	0	90256894	A	G
15	chr15:90257176:C:G	0	90257176	G	C
15	chr15:90257217:C:T	0	90257217	T	C
15	chr15:90258016:C:A	0	90258016	A	C
15	chr15:90258352:G:C	0	90258352	C	G
15	chr15:90258995:G:T	0	90258995	T	G
15	chr15:90261852:A:G	0	90261852	G	A
15	chr15:90262797:T:C	0	90262797	C	T
15	chr15:90262908:G:T	0	90262908	T	G
15	chr15:90263316:G:A	0	90263316	A	G
15	chr15:90265275:C:A	0	90265275	A	C
15	chr15:90272055:T:C	0	90272055	C	T
15	chr15:90273107:C:T	0	90273107	T	C
15	chr15:90275168:A:T	0	90275168	T	A
15	chr15:90275237:C:T	0	90275237	T	C
15	chr15:90275595:G:A	0	90275595	A	G
15	chr15:90276644:T:C	0	90276644	C	T
15	chr15:90276831:T:C	0	90276831	C	T
15	chr15:90277489:C:T	0	90277489	T	C
15	chr15:90278782:C:G	0	90278782	G	C
15	chr15:90279807:A:G	0	90279807	G	A
15	chr15:90280302:G:T	0	90280302	T	G
15	chr15:90281674:C:T	0	90281674	T	C
15	chr15:90282201:A:G	0	90282201	G	A
15	chr15:90283068:T:C	0	90283068	C	T
15	chr15:90283390:T:C	0	90283390	C	T
15	chr15:90285248:G:A	0	90285248	A	G
15	chr15:90285298:C:T	0	90285298	T	C
15	chr15:90287198:T:C	0	90287198	C	T
15	chr15:90287924:A:C	0	90287924	C	A
15	chr15:90288531:C:G	0	90288531	G	C
15	chr15:90289439:T:G	0	90289439	G	T
15	chr15:90290928:A:T	0	90290928	T	A
15	chr15:90291836:G:A	0	90291836	A	G
15	chr15:90292512:G:A	0	90292512	A	G
15	chr15:90293144:G:A	0	90293144	A	G
15	chr15:90294406:G:A	0	90294406	A	G
15	chr15:90294489:T:C	0	90294489	C	T
15	chr15:90295021:G:A	0	90295021	A	G
15	chr15:90295118:C:T	0	90295118	T	C
15	chr15:90295161:C:T	0	90295161	T	C
15	chr15:90295527:G:A	0	90295527	A	G
15	chr15:90296738:T:C	0	90296738	C	T
15	chr15:90296985:G:A	0	90296985	A	G
15	chr15:90297591:T:A	0	90297591	A	T
15	chr15:90299153:A:G	0	90299153	G	A
15	chr15:90299350:C:T	0	90299350	T	C
15	chr15:90299351:T:C	0	90299351	C	T
15	chr15:90299893:G:A	0	90299893	A	G
15	chr15:90300202:A:G	0	90300202	G	A
15	chr15:90300239:T:C	0	90300239	C	T
15	chr15:90300477:G:A	0	90300477	A	G
15	chr15:90301380:C:T	0	90301380	T	C
15	chr15:90302268:G:T	0	90302268	T	G
15	chr15:90307141:C:T	0	90307141	T	C
15	chr15:90307611:G:A	0	90307611	A	G
15	chr15:90309205:T:C	0	90309205	C	T
15	chr15:90310105:A:G	0	90310105	G	A
15	chr15:90310701:G:A	0	90310701	A	G
15	chr15:90311204:G:T	0	90311204	T	G
15	chr15:90311487:T:G	0	90311487	G	T
15	chr15:90312789:A:C	0	90312789	C	A
15	chr15:90313730:G:A	0	90313730	A	G
15	chr15:90313782:G:A	0	90313782	A	G
15	chr15:90314179:G:A	0	90314179	A	G
15	chr15:90314649:G:A	0	90314649	A	G
15	chr15:90314773:AAAAAAC:A	0	90314773	A	AAAAAAC
15	chr15:90314788:G:A	0	90314788	A	G
15	chr15:90314951:A:G	0	90314951	G	A
15	chr15:90315742:C:A	0	90315742	A	C
15	chr15:90315863:A:G	0	90315863	G	A
15	chr15:90317045:C:T	0	90317045	T	C
15	chr15:90317305:A:G	0	90317305	G	A
15	chr15:90318173:C:T	0	90318173	T	C
15	chr15:90320597:A:G	0	90320597	G	A
15	chr15:90321966:A:G	0	90321966	G	A
15	chr15:90322248:GGA:G	0	90322248	G	GGA
15	chr15:90322465:A:AT	0	90322465	AT	A
15	chr15:90323447:C:T	0	90323447	T	C
15	chr15:90323620:G:A	0	90323620	A	G
15	chr15:90324029:G:A	0	90324029	A	G
15	chr15:90324134:T:C	0	90324134	C	T
15	chr15:90324539:G:A	0	90324539	A	G
15	chr15:90324913:C:A	0	90324913	A	C
15	chr15:90326377:G:A	0	90326377	A	G
15	chr15:90326967:G:A	0	90326967	A	G
15	chr15:90327437:CAG:C	0	90327437	C	CAG
15	chr15:90327657:A:G	0	90327657	G	A
15	chr15:90328077:T:C	0	90328077	C	T
15	chr15:90329025:G:T	0	90329025	T	G
15	chr15:90329724:A:C	0	90329724	C	A
15	chr15:90330017:G:A	0	90330017	A	G
15	chr15:90330032:C:T	0	90330032	T	C
15	chr15:90330269:A:C	0	90330269	C	A
15	chr15:90332039:A:G	0	90332039	G	A
15	chr15:90332059:G:T	0	90332059	T	G
15	chr15:90332681:T:G	0	90332681	G	T
15	chr15:90332689:G:A	0	90332689	A	G
15	chr15:90332703:A:G	0	90332703	G	A
15	chr15:90332765:A:G	0	90332765	G	A
15	chr15:90332767:G:A	0	90332767	A	G
15	chr15:90332781:G:A	0	90332781	A	G
15	chr15:90332998:G:A	0	90332998	A	G
15	chr15:90333139:A:G	0	90333139	G	A
15	chr15:90333478:G:A	0	90333478	A	G
15	chr15:90333576:C:T	0	90333576	T	C
15	chr15:90333781:G:A	0	90333781	A	G
15	chr15:90334116:G:A	0	90334116	A	G
15	chr15:90334252:C:T	0	90334252	T	C
15	chr15:90334328:T:G	0	90334328	G	T
15	chr15:90334359:T:C	0	90334359	C	T
15	chr15:90335090:A:T	0	90335090	T	A
15	chr15:90335185:A:G	0	90335185	G	A
15	chr15:90335246:G:A	0	90335246	A	G
15	chr15:90335408:T:C	0	90335408	C	T
15	chr15:90335428:C:T	0	90335428	T	C
15	chr15:90335461:A:C	0	90335461	C	A
15	chr15:90335609:T:C	0	90335609	C	T
15	chr15:90335755:C:T	0	90335755	T	C
15	chr15:90336313:C:T	0	90336313	T	C
15	chr15:90336352:A:T	0	90336352	T	A
15	chr15:90336551:A:T	0	90336551	T	A
15	chr15:90336578:C:T	0	90336578	T	C
15	chr15:90337206:C:T	0	90337206	T	C
15	chr15:90337211:A:G	0	90337211	G	A
15	chr15:90337370:G:A	0	90337370	A	G
15	chr15:90337378:G:A	0	90337378	A	G
15	chr15:90337405:G:A	0	90337405	A	G
15	chr15:90337408:C:T	0	90337408	T	C
15	chr15:90337668:A:T	0	90337668	T	A
15	chr15:90337770:G:A	0	90337770	A	G
15	chr15:90338036:G:T	0	90338036	T	G
15	chr15:90338077:A:G	0	90338077	G	A
15	chr15:90338164:A:C	0	90338164	C	A
15	chr15:90338208:A:G	0	90338208	G	A
15	chr15:90338325:G:T	0	90338325	T	G
15	chr15:90338358:G:A	0	90338358	A	G
15	chr15:90338501:T:C	0	90338501	C	T
15	chr15:90338560:T:G	0	90338560	G	T
15	chr15:90338649:G:A	0	90338649	A	G
15	chr15:90338766:T:C	0	90338766	C	T
15	chr15:90338826:T:C	0	90338826	C	T
15	chr15:90339102:G:A	0	90339102	A	G
15	chr15:90339169:C:T	0	90339169	T	C
15	chr15:90339408:A:G	0	90339408	G	A
15	chr15:90339411:C:G	0	90339411	G	C
15	chr15:90339627:G:A	0	90339627	A	G
15	chr15:90339907:A:G	0	90339907	G	A
15	chr15:90340047:A:T	0	90340047	T	A
15	chr15:90340073:C:T	0	90340073	T	C
15	chr15:90340262:C:A	0	90340262	A	C
15	chr15:90340501:G:T	0	90340501	T	G
15	chr15:90340705:C:G	0	90340705	G	C
15	chr15:90340730:C:T	0	90340730	T	C
15	chr15:90340777:G:A	0	90340777	A	G
15	chr15:90340873:A:G	0	90340873	G	A
15	chr15:90341062:T:C	0	90341062	C	T
15	chr15:90341256:G:A	0	90341256	A	G
15	chr15:90341319:A:G	0	90341319	G	A
15	chr15:90341335:C:T	0	90341335	T	C
15	chr15:90341402:G:A	0	90341402	A	G
15	chr15:90341559:T:C	0	90341559	C	T
15	chr15:90341732:T:A	0	90341732	A	T
15	chr15:90341891:G:A	0	90341891	A	G
15	chr15:90341994:C:T	0	90341994	T	C
15	chr15:90342086:G:T	0	90342086	T	G
15	chr15:90342129:T:G	0	90342129	G	T
15	chr15:90342142:T:G	0	90342142	G	T
15	chr15:90342249:C:T	0	90342249	T	C
15	chr15:90342441:C:T	0	90342441	T	C
15	chr15:90342451:T:C	0	90342451	C	T
15	chr15:90342574:T:C	0	90342574	C	T
15	chr15:90342590:T:C	0	90342590	C	T
15	chr15:90342634:T:C	0	90342634	C	T
15	chr15:90342638:A:G	0	90342638	G	A
15	chr15:90343219:A:G	0	90343219	G	A
15	chr15:90344352:A:C	0	90344352	C	A
15	chr15:90344375:A:G	0	90344375	G	A
15	chr15:90344533:A:T	0	90344533	T	A
15	chr15:90344728:C:A	0	90344728	A	C
15	chr15:90344817:C:G	0	90344817	G	C
15	chr15:90344939:G:T	0	90344939	T	G
15	chr15:90344941:C:T	0	90344941	T	C
15	chr15:90345329:A:G	0	90345329	G	A
15	chr15:90345730:A:G	0	90345730	G	A
15	chr15:90345879:C:T	0	90345879	T	C
15	chr15:90346091:A:G	0	90346091	G	A
15	chr15:90346766:C:CA	0	90346766	CA	C
15	chr15:90346819:A:G	0	90346819	G	A
15	chr15:90347115:C:T	0	90347115	T	C
15	chr15:90347208:C:T	0	90347208	T	C
15	chr15:90347604:G:C	0	90347604	C	G
15	chr15:90347806:CCTTT:C	0	90347806	C	CCTTT
15	chr15:90347885:A:C	0	90347885	C	A
15	chr15:90348122:A:G	0	90348122	G	A
15	chr15:90348334:T:C	0	90348334	C	T
15	chr15:90348383:G:A	0	90348383	A	G
15	chr15:90348430:T:C	0	90348430	C	T
15	chr15:90348539:T:C	0	90348539	C	T
15	chr15:90348750:A:G	0	90348750	G	A
15	chr15:90349014:G:C	0	90349014	C	G
15	chr15:90349061:C:T	0	90349061	T	C
15	chr15:90349180:C:T	0	90349180	T	C
15	chr15:90349996:A:C	0	90349996	C	A
15	chr15:90350472:A:T	0	90350472	T	A
15	chr15:90350667:A:G	0	90350667	G	A
15	chr15:90351052:T:C	0	90351052	C	T
15	chr15:90351251:T:C	0	90351251	C	T
15	chr15:90351459:C:A	0	90351459	A	C
15	chr15:90351651:C:T	0	90351651	T	C
15	chr15:90352033:G:A	0	90352033	A	G
15	chr15:90352235:T:C	0	90352235	C	T
15	chr15:90353826:C:T	0	90353826	T	C
15	chr15:90353877:G:A	0	90353877	A	G
15	chr15:90354031:CCACTTT:C	0	90354031	C	CCACTTT
15	chr15:90354218:G:C	0	90354218	C	G
15	chr15:90354219:C:T	0	90354219	T	C
15	chr15:90354222:C:T	0	90354222	T	C
15	chr15:90354241:A:G	0	90354241	G	A
15	chr15:90354362:A:C	0	90354362	C	A
15	chr15:90354720:C:T	0	90354720	T	C
15	chr15:90355827:G:A	0	90355827	A	G
15	chr15:90356157:C:T	0	90356157	T	C
15	chr15:90357365:G:A	0	90357365	A	G
15	chr15:90357378:C:T	0	90357378	T	C
15	chr15:90357401:G:A	0	90357401	A	G
15	chr15:90357516:C:A	0	90357516	A	C
15	chr15:90357731:G:A	0	90357731	A	G
15	chr15:90358018:C:T	0	90358018	T	C
15	chr15:90358279:C:T	0	90358279	T	C
15	chr15:90358393:C:T	0	90358393	T	C
15	chr15:90358940:C:T	0	90358940	T	C
15	chr15:90359104:C:T	0	90359104	T	C
15	chr15:90359228:G:A	0	90359228	A	G
15	chr15:90359318:C:T	0	90359318	T	C
15	chr15:90359364:G:A	0	90359364	A	G
15	chr15:90359667:T:C	0	90359667	C	T
15	chr15:90359715:G:A	0	90359715	A	G
15	chr15:90359831:A:AT	0	90359831	AT	A
15	chr15:90359972:G:T	0	90359972	T	G
15	chr15:90360270:G:A	0	90360270	A	G
15	chr15:90361509:G:A	0	90361509	A	G
15	chr15:90361626:G:A	0	90361626	A	G
15	chr15:90361673:A:G	0	90361673	G	A
15	chr15:90361683:G:A	0	90361683	A	G
15	chr15:90362015:G:A	0	90362015	A	G
15	chr15:90362168:G:C	0	90362168	C	G
15	chr15:90362248:C:T	0	90362248	T	C
15	chr15:90362321:A:G	0	90362321	G	A
15	chr15:90364968:C:T	0	90364968	T	C
15	chr15:90365170:C:T	0	90365170	T	C
15	chr15:90365549:C:T	0	90365549	T	C
15	chr15:90365965:G:A	0	90365965	A	G
15	chr15:90367208:T:C	0	90367208	C	T
15	chr15:90369335:G:A	0	90369335	A	G
15	chr15:90369666:G:A	0	90369666	A	G
15	chr15:90369682:C:T	0	90369682	T	C
15	chr15:90370658:T:C	0	90370658	C	T
15	chr15:90371896:T:C	0	90371896	C	T
15	chr15:90372434:A:G	0	90372434	G	A
15	chr15:90372800:C:T	0	90372800	T	C
15	chr15:90373155:A:G	0	90373155	G	A
15	chr15:90373608:G:A	0	90373608	A	G
15	chr15:90375709:T:C	0	90375709	C	T
15	chr15:90375761:G:A	0	90375761	A	G
15	chr15:90376550:A:G	0	90376550	G	A
15	chr15:90376934:G:A	0	90376934	A	G
15	chr15:90377777:T:C	0	90377777	C	T
15	chr15:90378426:C:T	0	90378426	T	C
15	chr15:90378806:C:T	0	90378806	T	C
15	chr15:90379443:A:G	0	90379443	G	A
15	chr15:90379525:A:G	0	90379525	G	A
15	chr15:90379675:C:A	0	90379675	A	C
15	chr15:90380345:G:A	0	90380345	A	G
15	chr15:90380793:T:C	0	90380793	C	T
15	chr15:90380815:C:T	0	90380815	T	C
15	chr15:90380927:C:G	0	90380927	G	C
15	chr15:90381470:C:T	0	90381470	T	C
15	chr15:90382314:G:A	0	90382314	A	G
15	chr15:90382440:A:G	0	90382440	G	A
15	chr15:90382489:T:G	0	90382489	G	T
15	chr15:90383325:G:A	0	90383325	A	G
15	chr15:90383567:C:T	0	90383567	T	C
15	chr15:90383898:C:T	0	90383898	T	C
15	chr15:90384652:C:T	0	90384652	T	C
15	chr15:90384707:C:T	0	90384707	T	C
15	chr15:90385007:C:T	0	90385007	T	C
15	chr15:90385297:G:A	0	90385297	A	G
15	chr15:90387227:T:C	0	90387227	C	T
15	chr15:90387401:C:G	0	90387401	G	C
15	chr15:90387643:C:T	0	90387643	T	C
15	chr15:90390293:C:T	0	90390293	T	C
15	chr15:90390451:T:C	0	90390451	C	T
15	chr15:90390513:C:T	0	90390513	T	C
15	chr15:90391099:A:G	0	90391099	G	A
15	chr15:90391949:T:C	0	90391949	C	T
15	chr15:90392993:T:C	0	90392993	C	T
15	chr15:90393646:T:C	0	90393646	C	T
15	chr15:90393652:G:T	0	90393652	T	G
15	chr15:90395000:G:A	0	90395000	A	G
15	chr15:90395419:A:C	0	90395419	C	A
15	chr15:90395488:T:C	0	90395488	C	T
15	chr15:90395536:A:G	0	90395536	G	A
15	chr15:90396062:G:C	0	90396062	C	G
15	chr15:90396827:C:A	0	90396827	A	C
15	chr15:90397099:C:T	0	90397099	T	C
15	chr15:90397607:C:T	0	90397607	T	C
15	chr15:90397812:G:A	0	90397812	A	G
15	chr15:90401954:C:T	0	90401954	T	C
15	chr15:90402075:A:T	0	90402075	T	A
15	chr15:90402643:A:G	0	90402643	G	A
15	chr15:90403876:T:C	0	90403876	C	T
15	chr15:90404221:C:T	0	90404221	T	C
15	chr15:90404610:T:G	0	90404610	G	T
15	chr15:90405964:G:A	0	90405964	A	G
15	chr15:90406171:C:T	0	90406171	T	C
15	chr15:90407162:T:C	0	90407162	C	T
15	chr15:90407402:T:TA	0	90407402	TA	T
15	chr15:90407558:G:A	0	90407558	A	G
15	chr15:90408109:G:A	0	90408109	A	G
15	chr15:90408284:T:C	0	90408284	C	T
15	chr15:90408407:C:T	0	90408407	T	C
15	chr15:90408817:G:T	0	90408817	T	G
15	chr15:90409095:A:G	0	90409095	G	A
15	chr15:90409333:C:G	0	90409333	G	C
15	chr15:90409836:A:G	0	90409836	G	A
15	chr15:90410359:T:C	0	90410359	C	T
15	chr15:90410808:T:C	0	90410808	C	T
15	chr15:90413569:G:T	0	90413569	T	G
15	chr15:90414768:C:T	0	90414768	T	C
15	chr15:90414821:G:A	0	90414821	A	G
15	chr15:90414897:T:G	0	90414897	G	T
15	chr15:90415160:T:C	0	90415160	C	T
15	chr15:90415313:A:G	0	90415313	G	A
15	chr15:90415352:G:C	0	90415352	C	G
15	chr15:90416357:G:A	0	90416357	A	G
15	chr15:90416558:C:T	0	90416558	T	C
15	chr15:90416883:T:C	0	90416883	C	T
15	chr15:90417061:T:A	0	90417061	A	T
15	chr15:90417488:G:T	0	90417488	T	G
15	chr15:90418272:A:G	0	90418272	G	A
15	chr15:90418581:A:G	0	90418581	G	A
15	chr15:90419394:C:T	0	90419394	T	C
15	chr15:90419739:G:A	0	90419739	A	G
15	chr15:90420903:A:G	0	90420903	G	A
15	chr15:90420961:C:T	0	90420961	T	C
15	chr15:90420973:C:T	0	90420973	T	C
15	chr15:90421062:G:A	0	90421062	A	G
15	chr15:90422423:C:T	0	90422423	T	C
15	chr15:90422852:C:T	0	90422852	T	C
15	chr15:90423286:T:C	0	90423286	C	T
15	chr15:90423917:C:G	0	90423917	G	C
15	chr15:90424281:G:C	0	90424281	C	G
15	chr15:90424479:A:T	0	90424479	T	A
15	chr15:90424517:C:G	0	90424517	G	C
15	chr15:90425166:T:G	0	90425166	G	T
15	chr15:90425963:A:T	0	90425963	T	A
15	chr15:90426103:G:T	0	90426103	T	G
15	chr15:90427549:G:A	0	90427549	A	G
15	chr15:90427804:T:C	0	90427804	C	T
15	chr15:90428099:A:T	0	90428099	T	A
15	chr15:90428506:G:C	0	90428506	C	G
15	chr15:90431680:CA:C	0	90431680	C	CA
15	chr15:90432285:A:G	0	90432285	G	A
15	chr15:90432874:C:T	0	90432874	T	C
15	chr15:90434101:G:T	0	90434101	T	G
15	chr15:90435889:A:C	0	90435889	C	A
15	chr15:90437088:ACCT:A	0	90437088	A	ACCT
15	chr15:90437748:C:T	0	90437748	T	C
15	chr15:90439250:A:T	0	90439250	T	A
15	chr15:90439691:C:T	0	90439691	T	C
15	chr15:90439868:A:G	0	90439868	G	A
15	chr15:90440474:T:C	0	90440474	C	T
15	chr15:90442171:G:T	0	90442171	T	G
15	chr15:90442364:C:G	0	90442364	G	C
15	chr15:90443069:C:T	0	90443069	T	C
15	chr15:90444530:C:T	0	90444530	T	C
15	chr15:90445152:A:T	0	90445152	T	A
15	chr15:90447126:A:G	0	90447126	G	A
15	chr15:90447550:G:T	0	90447550	T	G
15	chr15:90447963:A:T	0	90447963	T	A
15	chr15:90448184:C:T	0	90448184	T	C
15	chr15:90449455:A:G	0	90449455	G	A
15	chr15:90449983:G:A	0	90449983	A	G
15	chr15:90451267:T:C	0	90451267	C	T
15	chr15:90452003:C:T	0	90452003	T	C
15	chr15:90452239:C:T	0	90452239	T	C
15	chr15:90454832:A:G	0	90454832	G	A
15	chr15:90455198:G:C	0	90455198	C	G
15	chr15:90456483:A:T	0	90456483	T	A
15	chr15:90456974:C:T	0	90456974	T	C
15	chr15:90457213:T:A	0	90457213	A	T
15	chr15:90458068:C:G	0	90458068	G	C
15	chr15:90460034:GT:G	0	90460034	G	GT
15	chr15:90460123:CAG:C	0	90460123	C	CAG
15	chr15:90460835:C:T	0	90460835	T	C
15	chr15:90461905:T:C	0	90461905	C	T
15	chr15:90462506:G:A	0	90462506	A	G
15	chr15:90463063:GGT:G	0	90463063	G	GGT
15	chr15:90463757:T:C	0	90463757	C	T
15	chr15:90465304:T:C	0	90465304	C	T
15	chr15:90465915:T:G	0	90465915	G	T
15	chr15:90465945:A:G	0	90465945	G	A
15	chr15:90465960:T:C	0	90465960	C	T
15	chr15:90466149:G:A	0	90466149	A	G
15	chr15:90466252:G:A	0	90466252	A	G
15	chr15:90467544:T:C	0	90467544	C	T
15	chr15:90468030:A:G	0	90468030	G	A
15	chr15:90468473:C:G	0	90468473	G	C
15	chr15:90469717:G:A	0	90469717	A	G
15	chr15:90471461:CT:C	0	90471461	C	CT
15	chr15:90471560:C:T	0	90471560	T	C
15	chr15:90471714:G:A	0	90471714	A	G
15	chr15:90471889:G:GT	0	90471889	GT	G
15	chr15:90472334:G:C	0	90472334	C	G
15	chr15:90472575:A:G	0	90472575	G	A
15	chr15:90473510:C:T	0	90473510	T	C
15	chr15:90475143:C:T	0	90475143	T	C
15	chr15:90475397:A:T	0	90475397	T	A
15	chr15:90478180:T:A	0	90478180	A	T
15	chr15:90478486:C:T	0	90478486	T	C
15	chr15:90478903:C:T	0	90478903	T	C
15	chr15:90478907:A:G	0	90478907	G	A
15	chr15:90479107:G:A	0	90479107	A	G
15	chr15:90479462:C:G	0	90479462	G	C
15	chr15:90481111:C:G	0	90481111	G	C
15	chr15:90481664:C:A	0	90481664	A	C
15	chr15:90483245:T:C	0	90483245	C	T
15	chr15:90483741:A:T	0	90483741	T	A
15	chr15:90483952:G:C	0	90483952	C	G
15	chr15:90485169:G:A	0	90485169	A	G
15	chr15:90485224:C:T	0	90485224	T	C
15	chr15:90487889:A:G	0	90487889	G	A
15	chr15:90488291:G:A	0	90488291	A	G
15	chr15:90488771:G:A	0	90488771	A	G
15	chr15:90491327:C:G	0	90491327	G	C
15	chr15:90491832:G:A	0	90491832	A	G
15	chr15:90491852:A:C	0	90491852	C	A
15	chr15:90493228:A:G	0	90493228	G	A
15	chr15:90493337:G:A	0	90493337	A	G
15	chr15:90493623:A:G	0	90493623	G	A
15	chr15:90493809:C:T	0	90493809	T	C
15	chr15:90494302:G:GTATT	0	90494302	GTATT	G
15	chr15:90494522:G:A	0	90494522	A	G
15	chr15:90495245:T:C	0	90495245	C	T
15	chr15:90495587:A:G	0	90495587	G	A
15	chr15:90495788:C:T	0	90495788	T	C
15	chr15:90496984:G:T	0	90496984	T	G
15	chr15:90499167:A:C	0	90499167	C	A
15	chr15:90499575:T:G	0	90499575	G	T
15	chr15:90499689:A:T	0	90499689	T	A
15	chr15:90500533:C:G	0	90500533	G	C
15	chr15:90501155:T:TG	0	90501155	TG	T
15	chr15:90501176:T:A	0	90501176	A	T
15	chr15:90502187:G:T	0	90502187	T	G
15	chr15:90502307:T:A	0	90502307	A	T
15	chr15:90502519:G:A	0	90502519	A	G
15	chr15:90502522:G:A	0	90502522	A	G
15	chr15:90502696:T:C	0	90502696	C	T
15	chr15:90502724:A:G	0	90502724	G	A
15	chr15:90503025:CAT:C	0	90503025	C	CAT
15	chr15:90503306:T:C	0	90503306	C	T
15	chr15:90503499:T:C	0	90503499	C	T
15	chr15:90504237:G:A	0	90504237	A	G
15	chr15:90504780:G:A	0	90504780	A	G
15	chr15:90504792:C:T	0	90504792	T	C
15	chr15:90504869:C:T	0	90504869	T	C
15	chr15:90504873:G:A	0	90504873	A	G
15	chr15:90505908:T:G	0	90505908	G	T
15	chr15:90506441:A:G	0	90506441	G	A
15	chr15:90506728:C:T	0	90506728	T	C
15	chr15:90507039:T:C	0	90507039	C	T
15	chr15:90507335:C:A	0	90507335	A	C
15	chr15:90507779:C:T	0	90507779	T	C
15	chr15:90509053:C:T	0	90509053	T	C
15	chr15:90509441:A:G	0	90509441	G	A
15	chr15:90509699:CA:C	0	90509699	C	CA
15	chr15:90509766:C:T	0	90509766	T	C
15	chr15:90509893:G:A	0	90509893	A	G
15	chr15:90510351:T:C	0	90510351	C	T
15	chr15:90513449:G:A	0	90513449	A	G
15	chr15:90513566:C:G	0	90513566	G	C
15	chr15:90514225:C:G	0	90514225	G	C
15	chr15:90514255:G:A	0	90514255	A	G
15	chr15:90514335:A:G	0	90514335	G	A
15	chr15:90514685:C:T	0	90514685	T	C
15	chr15:90515154:C:T	0	90515154	T	C
15	chr15:90515219:C:A	0	90515219	A	C
15	chr15:90515785:T:C	0	90515785	C	T
15	chr15:90515958:C:T	0	90515958	T	C
15	chr15:90516803:A:G	0	90516803	G	A
15	chr15:90516816:T:C	0	90516816	C	T
15	chr15:90516977:GA:G	0	90516977	G	GA
15	chr15:90517357:G:A	0	90517357	A	G
15	chr15:90517498:C:T	0	90517498	T	C
15	chr15:90517889:G:T	0	90517889	T	G
15	chr15:90519724:C:G	0	90519724	G	C
15	chr15:90519754:C:A	0	90519754	A	C
15	chr15:90521301:A:G	0	90521301	G	A
15	chr15:90521458:C:T	0	90521458	T	C
15	chr15:90521678:C:T	0	90521678	T	C
15	chr15:90521976:G:A	0	90521976	A	G
15	chr15:90523116:C:T	0	90523116	T	C
15	chr15:90523539:C:G	0	90523539	G	C
15	chr15:90523629:G:T	0	90523629	T	G
15	chr15:90523683:C:T	0	90523683	T	C
15	chr15:90523697:A:G	0	90523697	G	A
15	chr15:90523774:G:A	0	90523774	A	G
15	chr15:90524249:C:T	0	90524249	T	C
15	chr15:90524507:C:A	0	90524507	A	C
15	chr15:90524690:A:G	0	90524690	G	A
15	chr15:90525650:T:C	0	90525650	C	T
15	chr15:90525782:AC:A	0	90525782	A	AC
15	chr15:90525998:TTAAA:T	0	90525998	T	TTAAA
15	chr15:90526409:C:T	0	90526409	T	C
15	chr15:90527277:T:C	0	90527277	C	T
15	chr15:90527733:A:G	0	90527733	G	A
15	chr15:90528361:G:T	0	90528361	T	G
15	chr15:90528542:T:C	0	90528542	C	T
15	chr15:90528544:T:C	0	90528544	C	T
15	chr15:90528623:C:T	0	90528623	T	C
15	chr15:90529730:A:G	0	90529730	G	A
15	chr15:90530232:GCGGCCA:G	0	90530232	G	GCGGCCA
15	chr15:90530635:G:A	0	90530635	A	G
15	chr15:90531821:C:T	0	90531821	T	C
15	chr15:90531883:A:T	0	90531883	T	A
15	chr15:90531897:G:A	0	90531897	A	G
15	chr15:90532143:C:T	0	90532143	T	C
15	chr15:90532282:G:A	0	90532282	A	G
15	chr15:90532303:C:T	0	90532303	T	C
15	chr15:90532796:G:A	0	90532796	A	G
15	chr15:90533523:C:T	0	90533523	T	C
15	chr15:90534590:G:A	0	90534590	A	G
```
