## Supplementary material for "Characterization of shared and ancestry-specific signals driving complex traits using multi-ancestry fine-mapping": mesusieoutput

```
                 eur          afr      eur_afr
   [1,] 0.0001293263 0.0001457734 3.777030e-05
   [2,] 0.0001506012 0.0001355891 3.841413e-05
   [3,] 0.0002135342 0.0002247485 1.181741e-04
   [4,] 0.0002064155 0.0002263016 1.138436e-04
   [5,] 0.0001518984 0.0001351320 3.939762e-05
   [6,] 0.0001346837 0.0001455564 3.882056e-05
   [7,] 0.0003057340 0.0001531356 1.117679e-04
   [8,] 0.0003568852 0.0001656699 1.389755e-04
   [9,] 0.0002056494 0.0001347761 4.750581e-05
  [10,] 0.0004583353 0.0001659176 1.796916e-04
  [11,] 0.0004505894 0.0001667228 1.789337e-04
  [12,] 0.0004505894 0.0001667228 1.789337e-04
  [13,] 0.0001387229 0.0001460938 3.903622e-05
  [14,] 0.0001360295 0.0001461190 3.842140e-05
  [15,] 0.0006250188 0.0001961885 3.576642e-04
  [16,] 0.0002076611 0.0002443963 1.261192e-04
  [17,] 0.0001273723 0.0001464454 3.618256e-05
  [18,] 0.0002175228 0.0002417047 1.346076e-04
  [19,] 0.0001305156 0.0001463395 3.692420e-05
  [20,] 0.0003456502 0.0001373098 8.172236e-05
  [21,] 0.0002153960 0.0002254639 1.289643e-04
  [22,] 0.0006321764 0.0002104246 4.117682e-04
  [23,] 0.0005696351 0.0001779581 2.789015e-04
  [24,] 0.0005451840 0.0001779581 2.670586e-04
  [25,] 0.0006367145 0.0002114383 4.185144e-04
  [26,] 0.0006945713 0.0001954396 4.091417e-04
  [27,] 0.0001411611 0.0001880873 4.374203e-05
  [28,] 0.0002674175 0.0001406519 7.179277e-05
  [29,] 0.0001462130 0.0001457415 4.091385e-05
  [30,] 0.0005856609 0.0001966702 3.459307e-04
  [31,] 0.0002933332 0.0001383864 7.515629e-05
  [32,] 0.0001427856 0.0001454392 4.013635e-05
  [33,] 0.0001416937 0.0001454578 4.011600e-05
  [34,] 0.0001648831 0.0001540429 6.063485e-05
  [35,] 0.0001324834 0.0001454964 3.817252e-05
  [36,] 0.0001329054 0.0001454964 3.827091e-05
  [37,] 0.0003307530 0.0001386592 8.287170e-05
  [38,] 0.0003282031 0.0001394785 8.450438e-05
  [39,] 0.0002889516 0.0001425342 8.511373e-05
  [40,] 0.0001373694 0.0001451997 3.929010e-05
  [41,] 0.0001348135 0.0001451528 3.852915e-05
  [42,] 0.0001499705 0.0001824653 5.849778e-05
  [43,] 0.0001373622 0.0001451528 3.909904e-05
  [44,] 0.0001373694 0.0001456174 3.802155e-05
  [45,] 0.0003119114 0.0001423756 9.123674e-05
  [46,] 0.0003376845 0.0001392052 8.570745e-05
  [47,] 0.0001576884 0.0002325033 7.725865e-05
  [48,] 0.0001344165 0.0001454757 3.856004e-05
  [49,] 0.0001340272 0.0001455163 3.791891e-05
  [50,] 0.0001472890 0.0001843327 5.752079e-05
  [51,] 0.0001468814 0.0001837494 5.705794e-05
  [52,] 0.0001571596 0.0002347977 7.760587e-05
  [53,] 0.0004965971 0.0002348571 3.753463e-04
  [54,] 0.0001477029 0.0001837494 5.758594e-05
  [55,] 0.0001601730 0.0002400137 8.220070e-05
  [56,] 0.0001336457 0.0001461471 3.752309e-05
  [57,] 0.0001332717 0.0001470611 3.701144e-05
  [58,] 0.0003476557 0.0001488374 1.098287e-04
  [59,] 0.0001570529 0.0002387087 7.867413e-05
  [60,] 0.0004579247 0.0002307196 3.329815e-04
  [61,] 0.0004481421 0.0002313585 3.261173e-04
  [62,] 0.0001753480 0.0001984176 5.766191e-05
  [63,] 0.0003424516 0.0001481475 1.070327e-04
  [64,] 0.0001320916 0.0001468818 3.685874e-05
  [65,] 0.0003187134 0.0001446215 9.934307e-05
  [66,] 0.0003532658 0.0001484132 1.105174e-04
  [67,] 0.0001452337 0.0001478361 4.950607e-05
  [68,] 0.0003748975 0.0001475411 1.144481e-04
  [69,] 0.0003081901 0.0001440746 9.477311e-05
  [70,] 0.0001486620 0.0001586463 5.447693e-05
  [71,] 0.0004356449 0.0001488911 1.336648e-04
  [72,] 0.0003184330 0.0001878478 1.669857e-04
  [73,] 0.0003292821 0.0001433582 9.889215e-05
  [74,] 0.0001298255 0.0001465742 3.646874e-05
  [75,] 0.0001303278 0.0001457447 3.753746e-05
  [76,] 0.0003992594 0.0001436909 1.111893e-04
  [77,] 0.0001528292 0.0001779432 5.846800e-05
  [78,] 0.0001289183 0.0001457485 3.724549e-05
  [79,] 0.0005013677 0.0002249424 3.553923e-04
  [80,] 0.0001413776 0.0001576670 5.262511e-05
  [81,] 0.0001312177 0.0001461506 3.838457e-05
  [82,] 0.0001811389 0.0001440397 4.497454e-05
  [83,] 0.0001295159 0.0001460810 3.790024e-05
  [84,] 0.0004061995 0.0001389419 9.979589e-05
  [85,] 0.0005064035 0.0002182658 3.427758e-04
  [86,] 0.0005182815 0.0002199094 3.560506e-04
  [87,] 0.0002997158 0.0001434801 9.122809e-05
  [88,] 0.0003037209 0.0001443661 9.413404e-05
  [89,] 0.0005962911 0.0001702800 1.803476e-04
  [90,] 0.0003334934 0.0001433543 9.999965e-05
  [91,] 0.0001350091 0.0001471798 4.058412e-05
  [92,] 0.0001523408 0.0001742352 5.672785e-05
  [93,] 0.0003969299 0.0001356719 8.598881e-05
  [94,] 0.0003326737 0.0001437075 1.006125e-04
  [95,] 0.0001307648 0.0001473415 3.935162e-05
  [96,] 0.0001351929 0.0001471798 4.063973e-05
  [97,] 0.0005873820 0.0002202716 4.105865e-04
  [98,] 0.0005730165 0.0001721111 2.625978e-04
  [99,] 0.0001351929 0.0001477918 4.100260e-05
 [100,] 0.0001318023 0.0001477918 3.991404e-05
 [101,] 0.0005711819 0.0001736886 2.667761e-04
 [102,] 0.0001351929 0.0001476136 4.090028e-05
 [103,] 0.0005766526 0.0002219508 4.072428e-04
 [104,] 0.0005296171 0.0002213684 3.686719e-04
 [105,] 0.0001343590 0.0001476136 4.063948e-05
 [106,] 0.0005983714 0.0002207896 4.207564e-04
 [107,] 0.0003568926 0.0001360478 8.110549e-05
 [108,] 0.0001324502 0.0001480178 4.034107e-05
 [109,] 0.0004533284 0.0002268042 3.208401e-04
 [110,] 0.0003831073 0.0002299976 2.695994e-04
 [111,] 0.0001320836 0.0001478210 4.012373e-05
 [112,] 0.0001331001 0.0001479189 4.050895e-05
 [113,] 0.0001301104 0.0001484223 3.971316e-05
 [114,] 0.0003096605 0.0001366064 7.472323e-05
 [115,] 0.0001298255 0.0001489769 3.983337e-05
 [116,] 0.0003913494 0.0002371076 2.888640e-04
 [117,] 0.0001451723 0.0001668182 5.838953e-05
 [118,] 0.0003447972 0.0001478652 1.133014e-04
 [119,] 0.0001292135 0.0001489769 3.960459e-05
 [120,] 0.0001292135 0.0001490811 3.964408e-05
 [121,] 0.0004961678 0.0002345027 3.741296e-04
 [122,] 0.0001588355 0.0002229117 7.503023e-05
 [123,] 0.0001478683 0.0001760836 5.489479e-05
 [124,] 0.0001354864 0.0001585917 4.397601e-05
 [125,] 0.0003299864 0.0001366142 7.745171e-05
 [126,] 0.0001516842 0.0001747075 5.657121e-05
 [127,] 0.0001344252 0.0001671787 5.289443e-05
 [128,] 0.0004019105 0.0002301684 2.852503e-04
 [129,] 0.0001479820 0.0001747075 5.454361e-05
 [130,] 0.0001331680 0.0001476171 4.026487e-05
 [131,] 0.0001311031 0.0001477953 3.968519e-05
 [132,] 0.0001284523 0.0001470845 3.824073e-05
 [133,] 0.0002813577 0.0001447837 8.862209e-05
 [134,] 0.0003540245 0.0001351429 7.669904e-05
 [135,] 0.0001635097 0.0002333859 8.283520e-05
 [136,] 0.0003802193 0.0001352690 8.138544e-05
 [137,] 0.0001509631 0.0001782736 5.759326e-05
 [138,] 0.0001467746 0.0001496182 4.503930e-05
 [139,] 0.0001637965 0.0001686424 6.817769e-05
 [140,] 0.0003278177 0.0001365154 7.785280e-05
 [141,] 0.0003235531 0.0001455391 1.021400e-04
 [142,] 0.0004636001 0.0002337404 3.443038e-04
 [143,] 0.0003432626 0.0001371035 8.157188e-05
 [144,] 0.0003248562 0.0001455391 1.025116e-04
 [145,] 0.0003248562 0.0001453373 1.020836e-04
 [146,] 0.0003705714 0.0001371612 8.743638e-05
 [147,] 0.0001318023 0.0001465524 3.923502e-05
 [148,] 0.0003621926 0.0001376369 8.744532e-05
 [149,] 0.0003307248 0.0001461032 1.053917e-04
 [150,] 0.0003615841 0.0001370444 8.544384e-05
 [151,] 0.0001573514 0.0002402024 7.963753e-05
 [152,] 0.0004836605 0.0002354161 3.653932e-04
 [153,] 0.0003370533 0.0001376691 8.284319e-05
 [154,] 0.0004610622 0.0002392764 3.539936e-04
 [155,] 0.0003759320 0.0001408663 9.311871e-05
 [156,] 0.0001283133 0.0002259516 6.338971e-05
 [157,] 0.0004075906 0.0001598327 1.516155e-04
 [158,] 0.0001321632 0.0001468711 3.953492e-05
 [159,] 0.0001321632 0.0001468711 3.953492e-05
 [160,] 0.0003705714 0.0001374581 8.841418e-05
 [161,] 0.0001318023 0.0001468711 3.942482e-05
 [162,] 0.0001499425 0.0002358043 7.126675e-05
 [163,] 0.0004099133 0.0002480712 3.242436e-04
 [164,] 0.0001325318 0.0001462512 3.924951e-05
 [165,] 0.0001304339 0.0001459844 3.846676e-05
 [166,] 0.0003913856 0.0001407339 1.023454e-04
 [167,] 0.0003592453 0.0001414458 9.711061e-05
 [168,] 0.0001555389 0.0002350778 7.638212e-05
 [169,] 0.0001444064 0.0001782376 5.368967e-05
 [170,] 0.0003565507 0.0002402194 2.627646e-04
 [171,] 0.0001332122 0.0001457577 3.904753e-05
 [172,] 0.0002983498 0.0002484919 2.209192e-04
 [173,] 0.0001286302 0.0001455600 3.765004e-05
 [174,] 0.0001442947 0.0001767040 5.311287e-05
 [175,] 0.0001292135 0.0001455250 3.777607e-05
 [176,] 0.0001756495 0.0001883113 5.674950e-05
 [177,] 0.0001977820 0.0001418111 5.948952e-05
 [178,] 0.0001311031 0.0001453282 3.804791e-05
 [179,] 0.0001307648 0.0001453530 3.799594e-05
 [180,] 0.0002824228 0.0001512778 9.944161e-05
 [181,] 0.0002719174 0.0001493173 9.298712e-05
 [182,] 0.0001771141 0.0002376785 1.057513e-04
 [183,] 0.0001614894 0.0002391781 8.324057e-05
 [184,] 0.0001434885 0.0001517033 5.098758e-05
 [185,] 0.0001449915 0.0001504871 5.100827e-05
 [186,] 0.0001688617 0.0002390314 8.999388e-05
 [187,] 0.0001459857 0.0001529674 5.261689e-05
 [188,] 0.0001643742 0.0002437680 8.775499e-05
 [189,] 0.0001430586 0.0001524791 5.117228e-05
 [190,] 0.0001681778 0.0002411983 9.028332e-05
 [191,] 0.0003047094 0.0001462090 9.374635e-05
 [192,] 0.0001669018 0.0002473662 9.162490e-05
 [193,] 0.0001516683 0.0001751328 6.363895e-05
 [194,] 0.0001289183 0.0001451820 3.688983e-05
 [195,] 0.0001495883 0.0001721688 6.124876e-05
 [196,] 0.0001781030 0.0001904855 5.644499e-05
 [197,] 0.0001360983 0.0001631620 5.225817e-05
 [198,] 0.0001278667 0.0001451356 3.681918e-05
 [199,] 0.0001281352 0.0001451382 3.685502e-05
 [200,] 0.0001278667 0.0001451382 3.679732e-05
 [201,] 0.0001335611 0.0001526426 4.712187e-05
 [202,] 0.0001335611 0.0001529583 4.724437e-05
 [203,] 0.0001284176 0.0001452032 3.720419e-05
 [204,] 0.0001516797 0.0001791426 5.847409e-05
 [205,] 0.0001618127 0.0002427862 8.516292e-05
 [206,] 0.0001287003 0.0001452348 3.732469e-05
 [207,] 0.0001516797 0.0001801374 5.886626e-05
 [208,] 0.0001514384 0.0002437934 7.522009e-05
 [209,] 0.0001323881 0.0001556336 4.772616e-05
 [210,] 0.0001323667 0.0001554631 4.765401e-05
 [211,] 0.0001309162 0.0001570793 4.755503e-05
 [212,] 0.0001270490 0.0001451398 3.672395e-05
 [213,] 0.0001278083 0.0001456666 3.730025e-05
 [214,] 0.0001358681 0.0001558795 4.940277e-05
 [215,] 0.0001461242 0.0001814908 5.596218e-05
 [216,] 0.0001512440 0.0001778544 5.753753e-05
 [217,] 0.0001600623 0.0002275468 7.800264e-05
 [218,] 0.0001499024 0.0001793237 5.751355e-05
 [219,] 0.0001459844 0.0001790716 5.508999e-05
 [220,] 0.0001491492 0.0001782417 5.666586e-05
 [221,] 0.0001328545 0.0001459220 3.883792e-05
 [222,] 0.0001409040 0.0001454294 4.693629e-05
 [223,] 0.0001688676 0.0002346036 8.821897e-05
 [224,] 0.0001464622 0.0001770725 5.467395e-05
 [225,] 0.0001287175 0.0001451008 3.619458e-05
 [226,] 0.0004570252 0.0002227568 3.124579e-04
 [227,] 0.0004898247 0.0002227568 3.381487e-04
 [228,] 0.0001365280 0.0001463432 4.565200e-05
 [229,] 0.0004417686 0.0002242733 3.036663e-04
 [230,] 0.0004327164 0.0002237832 2.955384e-04
 [231,] 0.0004400510 0.0002253714 3.045531e-04
 [232,] 0.0001336389 0.0001464177 3.950896e-05
 [233,] 0.0003913305 0.0001404746 1.014084e-04
 [234,] 0.0001457372 0.0001765132 5.405226e-05
 [235,] 0.0001288865 0.0001465288 3.821519e-05
 [236,] 0.0001630083 0.0002322114 8.208770e-05
 [237,] 0.0001289430 0.0001465867 3.826546e-05
 [238,] 0.0001559009 0.0001767222 5.975341e-05
 [239,] 0.0004088935 0.0002401028 3.085170e-04
 [240,] 0.0001611193 0.0002372276 8.251232e-05
 [241,] 0.0001352018 0.0001472404 4.033702e-05
 [242,] 0.0001500079 0.0001743494 5.558850e-05
 [243,] 0.0004550593 0.0002398536 3.492882e-04
 [244,] 0.0005058866 0.0002413157 3.985651e-04
 [245,] 0.0005086148 0.0002362553 3.886607e-04
 [246,] 0.0003229251 0.0001473230 1.049038e-04
 [247,] 0.0001478137 0.0001774857 5.556226e-05
 [248,] 0.0001318415 0.0001478147 3.971916e-05
 [249,] 0.0005976936 0.0002442428 4.917651e-04
 [250,] 0.0003917187 0.0001412924 1.031121e-04
 [251,] 0.0001550851 0.0001804349 6.945539e-05
 [252,] 0.0005854688 0.0002546028 5.109904e-04
 [253,] 0.0001349079 0.0001461511 3.937004e-05
 [254,] 0.0001527978 0.0001802465 5.950658e-05
 [255,] 0.0005190354 0.0002523052 4.380042e-04
 [256,] 0.0003820175 0.0001418985 1.020583e-04
 [257,] 0.0005122467 0.0002503696 4.265829e-04
 [258,] 0.0001538209 0.0002107385 7.146225e-05
 [259,] 0.0001522971 0.0001620601 4.949316e-05
 [260,] 0.0005727194 0.0003283811 7.024113e-04
 [261,] 0.0001307648 0.0001756271 4.838671e-05
 [262,] 0.0005444272 0.0003264717 6.549802e-04
 [263,] 0.0005328183 0.0003135575 6.057001e-04
 [264,] 0.0005167335 0.0003221170 6.037261e-04
 [265,] 0.0005091136 0.0003221170 5.926959e-04
 [266,] 0.0005798187 0.0003221170 6.958771e-04
 [267,] 0.0005179629 0.0003198453 6.001682e-04
 [268,] 0.0001552439 0.0001628085 5.089308e-05
 [269,] 0.0004956950 0.0003165393 5.610166e-04
 [270,] 0.0001306010 0.0001926662 5.177824e-05
 [271,] 0.0002091878 0.0002062640 9.273812e-05
 [272,] 0.0001303225 0.0002050279 5.423984e-05
 [273,] 0.0006070417 0.0004220153 1.041558e-03
 [274,] 0.0001288791 0.0002054895 5.283155e-05
 [275,] 0.0003822984 0.0001362058 8.148124e-05
 [276,] 0.0003792372 0.0001361517 8.068618e-05
 [277,] 0.0004771919 0.0003157374 5.330441e-04
 [278,] 0.0001757253 0.0002211999 8.752106e-05
 [279,] 0.0004027979 0.0003567831 4.959505e-04
 [280,] 0.0003504730 0.0001374047 8.173256e-05
 [281,] 0.0001764737 0.0002190765 8.698377e-05
 [282,] 0.0003686819 0.0003338495 4.101442e-04
 [283,] 0.0004256180 0.0003311284 4.884611e-04
 [284,] 0.0003029025 0.0001371433 6.765045e-05
 [285,] 0.0003760961 0.0003154064 3.953468e-04
 [286,] 0.0004749527 0.0004558357 8.339603e-04
 [287,] 0.0001261527 0.0002033974 5.167068e-05
 [288,] 0.0001775021 0.0002174051 8.687829e-05
 [289,] 0.0003634657 0.0003122314 3.738881e-04
 [290,] 0.0003745975 0.0003059397 3.793733e-04
 [291,] 0.0004726927 0.0004569565 8.302328e-04
 [292,] 0.0001299944 0.0002316101 6.089170e-05
 [293,] 0.0004905254 0.0004475313 8.516487e-04
 [294,] 0.0003759886 0.0003124588 3.905303e-04
 [295,] 0.0001258543 0.0002367866 5.746080e-05
 [296,] 0.0003142210 0.0001369604 6.080831e-05
 [297,] 0.0003265463 0.0001371684 6.129467e-05
 [298,] 0.0001775021 0.0002174051 8.687829e-05
 [299,] 0.0001785675 0.0002253785 9.182128e-05
 [300,] 0.0003759886 0.0003041769 3.782420e-04
 [301,] 0.0003759886 0.0003012128 3.738224e-04
 [302,] 0.0001255637 0.0002406665 5.776438e-05
 [303,] 0.0003122711 0.0001371281 5.979949e-05
 [304,] 0.0001832281 0.0002172473 9.097148e-05
 [305,] 0.0001250051 0.0002445935 5.767980e-05
 [306,] 0.0001808517 0.0001721781 7.524578e-05
 [307,] 0.0001848869 0.0002171975 9.212076e-05
 [308,] 0.0002537713 0.0001489834 5.155098e-05
 [309,] 0.0001892644 0.0001649240 7.426069e-05
 [310,] 0.0003144763 0.0001528430 8.395450e-05
 [311,] 0.0001905206 0.0002173543 9.627195e-05
 [312,] 0.0001602576 0.0001599953 5.877996e-05
 [313,] 0.0003702011 0.0002833694 3.402831e-04
 [314,] 0.0002341302 0.0002227077 1.329990e-04
 [315,] 0.0002724870 0.0001618108 9.529679e-05
 [316,] 0.0001239908 0.0001443744 3.815950e-05
 [317,] 0.0002405533 0.0002228847 1.380697e-04
 [318,] 0.0001230630 0.0001428747 3.730591e-05
 [319,] 0.0001228536 0.0001428747 3.720099e-05
 [320,] 0.0001226514 0.0001427706 3.707170e-05
 [321,] 0.0002405533 0.0002217638 1.369790e-04
 [322,] 0.0004393676 0.0002729672 4.008155e-04
 [323,] 0.0002405533 0.0002225042 1.376999e-04
 [324,] 0.0001241583 0.0001424436 3.770850e-05
 [325,] 0.0002357060 0.0002226807 1.341748e-04
 [326,] 0.0002389173 0.0002226807 1.366233e-04
 [327,] 0.0001533180 0.0001591288 5.545607e-05
 [328,] 0.0001223903 0.0001413825 3.658899e-05
 [329,] 0.0002187473 0.0002264556 1.243080e-04
 [330,] 0.0001697539 0.0001583744 6.153463e-05
 [331,] 0.0003746613 0.0002777694 3.369427e-04
 [332,] 0.0002245903 0.0002293848 1.313579e-04
 [333,] 0.0003170435 0.0001669130 1.200921e-04
 [334,] 0.0004253040 0.0002702123 3.801532e-04
 [335,] 0.0001191126 0.0001348820 3.358165e-05
 [336,] 0.0002260481 0.0002317990 1.345658e-04
 [337,] 0.0003014679 0.0001677963 1.159433e-04
 [338,] 0.0003669852 0.0002777694 3.283580e-04
 [339,] 0.0003960999 0.0002769475 3.596678e-04
 [340,] 0.0001215320 0.0001449381 3.700101e-05
 [341,] 0.0002285220 0.0001392041 5.333491e-05
 [342,] 0.0001400990 0.0002282403 7.218809e-05
 [343,] 0.0004399779 0.0001701472 1.955784e-04
 [344,] 0.0004343662 0.0001715350 1.963173e-04
 [345,] 0.0003968631 0.0002920992 3.841173e-04
 [346,] 0.0001216971 0.0001441424 3.718954e-05
 [347,] 0.0002762023 0.0001557654 8.804359e-05
 [348,] 0.0004258512 0.0002865240 4.093231e-04
 [349,] 0.0003784315 0.0002902201 3.590387e-04
 [350,] 0.0001524883 0.0001561376 5.356510e-05
 [351,] 0.0003372117 0.0002586342 2.698226e-04
 [352,] 0.0001453815 0.0001581261 5.170446e-05
 [353,] 0.0002219827 0.0002126721 1.117025e-04
 [354,] 0.0003113591 0.0002773111 2.658001e-04
 [355,] 0.0001499766 0.0001559337 5.248165e-05
 [356,] 0.0001489487 0.0001561376 5.219626e-05
 [357,] 0.0002137078 0.0002307735 1.235319e-04
 [358,] 0.0002150308 0.0002299767 1.240069e-04
 [359,] 0.0003122338 0.0002738682 2.628234e-04
 [360,] 0.0003180427 0.0002601750 2.527726e-04
 [361,] 0.0002722533 0.0001573657 8.923218e-05
 [362,] 0.0001211434 0.0001452152 3.709934e-05
 [363,] 0.0001441701 0.0001559337 5.022589e-05
 [364,] 0.0001460674 0.0001557316 5.086070e-05
 [365,] 0.0001460107 0.0001545224 5.007693e-05
 [366,] 0.0002391428 0.0001626037 8.518429e-05
 [367,] 0.0002007908 0.0001404047 5.141909e-05
 [368,] 0.0001236586 0.0001444805 3.830775e-05
 [369,] 0.0003390460 0.0002656668 2.809185e-04
 [370,] 0.0003465487 0.0002790610 3.070914e-04
 [371,] 0.0002023255 0.0001406440 4.729219e-05
 [372,] 0.0002255678 0.0002428433 1.432142e-04
 [373,] 0.0002687007 0.0001505062 7.577431e-05
 [374,] 0.0002270162 0.0002416786 1.435348e-04
 [375,] 0.0003386560 0.0001683959 1.390980e-04
 [376,] 0.0001768223 0.0002292284 1.075967e-04
 [377,] 0.0001243568 0.0001363551 3.527931e-05
 [378,] 0.0001557890 0.0003159501 9.610608e-05
 [379,] 0.0002792943 0.0001467279 6.432795e-05
 [380,] 0.0002388161 0.0001683437 5.152838e-05
 [381,] 0.0001267790 0.0006037911 1.263850e-04
 [382,] 0.0001242719 0.0007528203 1.323521e-04
 [383,] 0.0014590890 0.0001546101 5.107344e-04
 [384,] 0.0021301394 0.0001558023 7.556280e-04
 [385,] 0.0010217371 0.0001590570 4.016828e-04
 [386,] 0.0003416543 0.0003554003 3.988542e-04
 [387,] 0.0003125858 0.0003032330 2.955106e-04
 [388,] 0.0023598828 0.0001638068 9.845078e-04
 [389,] 0.0023598828 0.0001618164 9.488612e-04
 [390,] 0.0002834444 0.0001652926 6.431448e-05
 [391,] 0.0019693892 0.0001588117 7.463445e-04
 [392,] 0.0025130726 0.0001626673 1.024436e-03
 [393,] 0.0002938677 0.0001671638 6.843775e-05
 [394,] 0.0016746865 0.0001612591 6.723061e-04
 [395,] 0.0002866728 0.0001668725 6.634926e-05
 [396,] 0.0002687640 0.0001772678 6.608290e-05
 [397,] 0.0002782529 0.0001659198 6.229593e-05
 [398,] 0.0002805471 0.0001619114 6.108285e-05
 [399,] 0.0002332691 0.0001671474 8.274384e-05
 [400,] 0.0011874281 0.0001577545 4.493580e-04
 [401,] 0.0006790455 0.0001628335 3.004342e-04
 [402,] 0.0002173919 0.0001605511 4.187349e-05
 [403,] 0.0002382102 0.0001595202 4.610036e-05
 [404,] 0.0001926608 0.0001659760 4.957831e-05
 [405,] 0.0010844731 0.0001553728 4.257916e-04
 [406,] 0.0013353832 0.0001559414 4.884480e-04
 [407,] 0.0002425553 0.0001582549 4.677947e-05
 [408,] 0.0011909387 0.0001652231 5.169624e-04
 [409,] 0.0011018989 0.0001555927 4.051128e-04
 [410,] 0.0002084474 0.0001570170 3.809686e-05
 [411,] 0.0002327468 0.0001595389 4.398476e-05
 [412,] 0.0002022986 0.0001702258 3.994283e-05
 [413,] 0.0002263726 0.0001760499 4.838946e-05
 [414,] 0.0002040665 0.0001708912 4.068256e-05
 [415,] 0.0001906719 0.0001658508 3.827798e-05
 [416,] 0.0002263726 0.0001715433 4.688622e-05
 [417,] 0.0002064077 0.0001631874 3.756183e-05
 [418,] 0.0002213515 0.0001671523 4.157993e-05
 [419,] 0.0002057243 0.0001669360 3.854622e-05
 [420,] 0.0002334808 0.0001700836 4.577033e-05
 [421,] 0.0002107097 0.0001664574 3.960893e-05
 [422,] 0.0001177529 0.0001639036 3.487594e-05
 [423,] 0.0002418841 0.0001960849 5.459208e-05
 [424,] 0.0002368040 0.0001945250 5.240571e-05
 [425,] 0.0001797503 0.0001999018 3.479119e-05
 [426,] 0.0005265040 0.0002139819 2.382537e-04
 [427,] 0.0001895935 0.0001599018 5.587838e-05
 [428,] 0.0001812998 0.0001599393 5.378927e-05
 [429,] 0.0002022734 0.0001600961 5.961899e-05
 [430,] 0.0002042683 0.0001596622 5.949600e-05
 [431,] 0.0001476219 0.0001705816 3.770284e-05
 [432,] 0.0002199895 0.0001591673 6.033586e-05
 [433,] 0.0001996249 0.0001591673 5.581827e-05
 [434,] 0.0001249191 0.0001708093 3.286316e-05
 [435,] 0.0002133435 0.0001840174 4.577503e-05
 [436,] 0.0001970603 0.0004107965 2.209364e-04
 [437,] 0.0002139757 0.0001592035 5.931660e-05
 [438,] 0.0001409756 0.0002196540 3.994163e-05
 [439,] 0.0001442023 0.0003703823 1.057174e-04
 [440,] 0.0001280695 0.0001723169 3.290417e-05
 [441,] 0.0001995598 0.0001592383 5.631107e-05
 [442,] 0.0002191951 0.0001592651 6.091492e-05
 [443,] 0.0001965885 0.0001595878 5.692591e-05
 [444,] 0.0001245908 0.0001774901 3.280165e-05
 [445,] 0.0001268570 0.0001749040 3.286216e-05
 [446,] 0.0001274541 0.0001749040 3.287928e-05
 [447,] 0.0009790773 0.0001618231 4.037179e-04
 [448,] 0.0010567136 0.0001612967 4.309662e-04
 [449,] 0.0010353698 0.0001612967 4.224951e-04
 [450,] 0.0001843124 0.0001628689 3.537928e-05
 [451,] 0.0001789885 0.0001881544 3.600990e-05
 [452,] 0.0010167013 0.0001563124 3.780267e-04
 [453,] 0.0009787503 0.0001591702 3.852048e-04
 [454,] 0.0007855888 0.0001560066 2.939562e-04
 [455,] 0.0002489264 0.0002192129 1.026759e-04
 [456,] 0.0002054199 0.0001615498 6.310552e-05
 [457,] 0.0001679245 0.0001590810 3.469780e-05
 [458,] 0.0006572810 0.0001548829 2.411020e-04
 [459,] 0.0008932238 0.0001528228 3.097443e-04
 [460,] 0.0001559968 0.0001626136 3.379515e-05
 [461,] 0.0002173761 0.0001977286 6.309587e-05
 [462,] 0.0002237190 0.0002011319 6.950432e-05
 [463,] 0.0002161228 0.0002017189 6.410028e-05
 [464,] 0.0002063923 0.0001939066 5.383435e-05
 [465,] 0.0001180156 0.0001386530 3.278319e-05
 [466,] 0.0001468822 0.0001418138 3.740866e-05
 [467,] 0.0001128720 0.0001391422 3.327587e-05
 [468,] 0.0001130624 0.0001386891 3.324135e-05
 [469,] 0.0001127575 0.0001405526 3.341652e-05
 [470,] 0.0001552362 0.0001721100 5.496888e-05
 [471,] 0.0001127144 0.0001392580 3.316884e-05
 [472,] 0.0001127891 0.0001383809 3.308234e-05
 [473,] 0.0001127144 0.0001388081 3.309518e-05
 [474,] 0.0001202097 0.0001378861 3.282387e-05
 [475,] 0.0001126478 0.0001388326 3.304063e-05
 [476,] 0.0001422296 0.0001421704 3.659476e-05
 [477,] 0.0001475331 0.0001635121 3.784592e-05
 [478,] 0.0001125391 0.0001392837 3.299609e-05
 [479,] 0.0001416369 0.0001648378 3.702673e-05
 [480,] 0.0001124370 0.0001391308 3.281531e-05
 [481,] 0.0001124629 0.0001395971 3.293064e-05
 [482,] 0.0001124200 0.0001401860 3.272929e-05
 [483,] 0.0001132101 0.0001389437 3.346612e-05
 [484,] 0.0001144975 0.0001381136 3.340801e-05
 [485,] 0.0001433825 0.0001449408 3.666379e-05
 [486,] 0.0001200317 0.0001825063 3.644430e-05
 [487,] 0.0001998128 0.0001882932 4.770585e-05
 [488,] 0.0001205400 0.0001850325 3.642439e-05
 [489,] 0.0001145375 0.0001455645 3.489779e-05
 [490,] 0.0001204027 0.0002364027 5.840816e-05
 [491,] 0.0001219587 0.0001867119 3.616625e-05
 [492,] 0.0001212381 0.0001826273 3.613637e-05
 [493,] 0.0001205894 0.0001834800 3.633201e-05
 [494,] 0.0001219587 0.0001834800 3.603281e-05
 [495,] 0.0001217392 0.0001829197 3.604965e-05
 [496,] 0.0001219587 0.0001834800 3.603281e-05
 [497,] 0.0001219587 0.0001834800 3.603281e-05
 [498,] 0.0001217109 0.0001855708 3.616729e-05
 [499,] 0.0001223257 0.0001849856 3.602900e-05
 [500,] 0.0001219587 0.0001826273 3.599867e-05
 [501,] 0.0001225786 0.0001820827 3.619118e-05
 [502,] 0.0001137444 0.0001384166 3.318992e-05
 [503,] 0.0001228284 0.0001818242 3.613854e-05
 [504,] 0.0001236688 0.0001826273 3.604463e-05
 [505,] 0.0001141405 0.0001432204 3.413980e-05
 [506,] 0.0001146853 0.0001430607 3.430619e-05
 [507,] 0.0001160060 0.0001424690 3.455820e-05
 [508,] 0.0001143136 0.0001428323 3.409725e-05
 [509,] 0.0002034133 0.0001710664 5.000714e-05
 [510,] 0.0001144952 0.0001437237 3.442047e-05
 [511,] 0.0002324739 0.0001957802 8.927769e-05
 [512,] 0.0002052849 0.0001793564 4.888146e-05
 [513,] 0.0002071292 0.0001793564 4.902886e-05
 [514,] 0.0002052849 0.0001796271 4.884192e-05
 [515,] 0.0001137500 0.0001384707 3.321060e-05
 [516,] 0.0001292564 0.0001855291 5.392396e-05
 [517,] 0.0001147695 0.0001420155 3.397463e-05
 [518,] 0.0001207472 0.0001793799 3.608359e-05
 [519,] 0.0001131821 0.0001388041 3.304372e-05
 [520,] 0.0001224490 0.0001585017 3.498750e-05
 [521,] 0.0001225867 0.0001544401 4.207055e-05
 [522,] 0.0001207155 0.0001796605 3.610398e-05
 [523,] 0.0001143013 0.0001433293 3.404390e-05
 [524,] 0.0001126050 0.0001390212 3.284341e-05
 [525,] 0.0001155998 0.0001395414 3.403632e-05
 [526,] 0.0001660207 0.0001411618 4.582941e-05
 [527,] 0.0001240096 0.0001508963 3.706399e-05
 [528,] 0.0001353408 0.0001391406 3.629622e-05
 [529,] 0.0001341893 0.0001393009 3.598690e-05
 [530,] 0.0001243810 0.0001714873 4.071689e-05
 [531,] 0.0001261660 0.0001753129 4.325241e-05
 [532,] 0.0001235928 0.0001558946 3.813503e-05
 [533,] 0.0001246319 0.0001558499 3.903880e-05
 [534,] 0.0001252367 0.0001767425 4.259857e-05
 [535,] 0.0001240360 0.0001554530 3.848901e-05
 [536,] 0.0001287441 0.0001741621 4.504266e-05
 [537,] 0.0001263399 0.0001738669 4.312867e-05
 [538,] 0.0001266764 0.0001757297 4.377769e-05
 [539,] 0.0001260452 0.0001551544 3.980768e-05
 [540,] 0.0001289956 0.0001754596 4.551557e-05
 [541,] 0.0001246626 0.0001565283 3.919884e-05
 [542,] 0.0002198272 0.0001838380 5.828936e-05
 [543,] 0.0001507568 0.0002429823 8.611541e-05
 [544,] 0.0001239583 0.0001572508 3.874818e-05
 [545,] 0.0001276898 0.0001751373 4.434952e-05
 [546,] 0.0002407275 0.0001863735 1.107450e-04
 [547,] 0.0001275466 0.0001763621 4.461944e-05
 [548,] 0.0001282193 0.0001745642 4.477951e-05
 [549,] 0.0001442972 0.0001376358 3.758087e-05
 [550,] 0.0001385189 0.0001370830 3.739464e-05
 [551,] 0.0001277224 0.0001745342 4.437361e-05
 [552,] 0.0001245196 0.0001560647 3.899780e-05
 [553,] 0.0001994236 0.0001923559 6.529558e-05
 [554,] 0.0001391571 0.0001385474 3.670398e-05
 [555,] 0.0002128098 0.0001768737 4.966774e-05
 [556,] 0.0001242733 0.0001548876 3.857535e-05
 [557,] 0.0001272063 0.0001682864 4.265584e-05
 [558,] 0.0001719511 0.0002791972 1.197546e-04
 [559,] 0.0001242733 0.0001542068 3.844126e-05
 [560,] 0.0001241595 0.0001538552 3.828469e-05
 [561,] 0.0001258819 0.0001691513 4.183235e-05
 [562,] 0.0002118598 0.0001750259 4.988495e-05
 [563,] 0.0001242733 0.0001518917 3.797219e-05
 [564,] 0.0001270054 0.0001685058 4.256085e-05
 [565,] 0.0001235337 0.0001525149 3.749171e-05
 [566,] 0.0001240517 0.0001523564 3.790783e-05
 [567,] 0.0001254083 0.0001519187 3.870237e-05
 [568,] 0.0001387160 0.0001367157 3.735146e-05
 [569,] 0.0001282308 0.0001708008 4.381329e-05
 [570,] 0.0001284683 0.0001705778 4.392134e-05
 [571,] 0.0001735368 0.0001630807 5.050978e-05
 [572,] 0.0001277755 0.0001687170 4.303496e-05
 [573,] 0.0001278475 0.0001681175 4.294592e-05
 [574,] 0.0002381114 0.0001776115 9.948818e-05
 [575,] 0.0001279999 0.0001679137 4.299791e-05
 [576,] 0.0001255412 0.0001691380 4.146501e-05
 [577,] 0.0001239956 0.0001520546 3.776412e-05
 [578,] 0.0002156006 0.0001762379 5.100620e-05
 [579,] 0.0001405853 0.0001371620 3.759049e-05
 [580,] 0.0003643502 0.0001377650 7.393161e-05
 [581,] 0.0002099345 0.0001818402 5.161704e-05
 [582,] 0.0001545515 0.0001413638 4.343251e-05
 [583,] 0.0001517188 0.0001373907 4.065110e-05
 [584,] 0.0001317182 0.0001843961 4.917100e-05
 [585,] 0.0002580483 0.0001835328 8.296052e-05
 [586,] 0.0004800933 0.0001641464 1.267380e-04
 [587,] 0.0001697988 0.0001948034 7.571364e-05
 [588,] 0.0001498633 0.0002014629 6.337009e-05
 [589,] 0.0001992894 0.0001396466 5.533331e-05
 [590,] 0.0002146347 0.0001382249 5.578030e-05
 [591,] 0.0002085257 0.0001733826 4.945482e-05
 [592,] 0.0001334157 0.0001846972 5.077110e-05
 [593,] 0.0001333000 0.0001843794 5.060849e-05
 [594,] 0.0001297935 0.0001859516 4.836877e-05
 [595,] 0.0001535913 0.0001387015 4.419072e-05
 [596,] 0.0001292569 0.0001879352 4.835690e-05
 [597,] 0.0001298273 0.0001874721 4.875815e-05
 [598,] 0.0001959039 0.0001725945 4.831374e-05
 [599,] 0.0001301066 0.0001881538 4.913462e-05
 [600,] 0.0001411206 0.0001392472 4.170231e-05
 [601,] 0.0001278084 0.0001661335 4.346129e-05
 [602,] 0.0001932842 0.0001735718 4.792475e-05
 [603,] 0.0001940309 0.0001734486 4.800582e-05
 [604,] 0.0001273348 0.0001653307 4.295405e-05
 [605,] 0.0001289704 0.0001908935 4.875504e-05
 [606,] 0.0001390676 0.0001390398 4.098337e-05
 [607,] 0.0001273624 0.0001686957 4.369625e-05
 [608,] 0.0001269140 0.0001684008 4.330174e-05
 [609,] 0.0001315747 0.0001901786 5.076735e-05
 [610,] 0.0001415414 0.0001478491 4.538524e-05
 [611,] 0.0001841243 0.0001729304 4.730036e-05
 [612,] 0.0001889078 0.0001709199 4.478315e-05
 [613,] 0.0002051568 0.0001741196 4.870189e-05
 [614,] 0.0001889078 0.0001711195 4.477244e-05
 [615,] 0.0001846436 0.0001730165 4.462695e-05
 [616,] 0.0001982683 0.0001770512 4.785920e-05
 [617,] 0.0001339673 0.0001918099 5.297454e-05
 [618,] 0.0001839984 0.0001723649 4.463034e-05
 [619,] 0.0001753981 0.0001717923 4.486597e-05
 [620,] 0.0001833627 0.0001864092 4.486559e-05
 [621,] 0.0001852655 0.0001825896 4.482912e-05
 [622,] 0.0001852655 0.0001837567 4.483766e-05
 [623,] 0.0001332473 0.0002007207 5.455772e-05
 [624,] 0.0001966912 0.0001781000 4.769196e-05
 [625,] 0.0001852655 0.0001845711 4.484584e-05
 [626,] 0.0001852655 0.0001851305 4.485246e-05
 [627,] 0.0001852655 0.0001845711 4.484584e-05
 [628,] 0.0001846436 0.0001843069 4.485016e-05
 [629,] 0.0001470801 0.0001404907 4.366029e-05
 [630,] 0.0001485227 0.0001571819 4.382565e-05
 [631,] 0.0001955871 0.0001782619 4.769796e-05
 [632,] 0.0001789640 0.0001846927 4.503358e-05
 [633,] 0.0001889695 0.0001839110 4.487488e-05
 [634,] 0.0001354567 0.0002079093 5.809100e-05
 [635,] 0.0001545619 0.0001421923 4.774705e-05
 [636,] 0.0001617774 0.0001419979 4.950288e-05
 [637,] 0.0001923142 0.0001811288 4.722278e-05
 [638,] 0.0002243090 0.0001817608 5.914190e-05
 [639,] 0.0002141121 0.0001760863 5.145915e-05
 [640,] 0.0002252320 0.0001854576 6.242961e-05
 [641,] 0.0001266644 0.0001970340 4.756936e-05
 [642,] 0.0002111171 0.0001888264 5.444029e-05
 [643,] 0.0001710043 0.0001392751 4.666589e-05
 [644,] 0.0002332654 0.0001893005 7.054712e-05
 [645,] 0.0002328198 0.0001877136 6.923552e-05
 [646,] 0.0002378726 0.0001848648 7.121840e-05
 [647,] 0.0002378726 0.0001848648 7.121840e-05
 [648,] 0.0002378726 0.0001850274 7.135245e-05
 [649,] 0.0002276227 0.0001857509 6.412122e-05
 [650,] 0.0002281992 0.0001864382 6.499019e-05
 [651,] 0.0001705289 0.0001392162 4.424244e-05
 [652,] 0.0001647245 0.0001395782 4.196135e-05
 [653,] 0.0001280865 0.0001826087 4.708055e-05
 [654,] 0.0001850467 0.0001925575 4.783269e-05
 [655,] 0.0001198346 0.0001548816 3.825138e-05
 [656,] 0.0001188312 0.0001546162 3.764173e-05
 [657,] 0.0001388594 0.0001757226 4.209105e-05
 [658,] 0.0002370031 0.0001826946 7.393806e-05
 [659,] 0.0002487716 0.0001831737 7.385649e-05
 [660,] 0.0002480274 0.0001833533 7.306185e-05
 [661,] 0.0001389126 0.0001893956 5.530212e-05
 [662,] 0.0002359866 0.0001835536 7.027362e-05
 [663,] 0.0001393625 0.0001984197 5.817566e-05
 [664,] 0.0001371146 0.0001670278 4.675319e-05
 [665,] 0.0002309977 0.0001833416 6.987420e-05
 [666,] 0.0001321199 0.0001749552 3.259696e-05
 [667,] 0.0001951702 0.0002268836 4.184930e-05
 [668,] 0.0002029152 0.0002435078 4.706207e-05
 [669,] 0.0002060001 0.0002269393 4.567035e-05
 [670,] 0.0002147809 0.0002473710 5.223141e-05
 [671,] 0.0002057240 0.0002415651 4.769608e-05
 [672,] 0.0001988004 0.0002270841 4.276630e-05
 [673,] 0.0001482655 0.0002199272 3.448219e-05
 [674,] 0.0002129483 0.0002436396 5.091064e-05
 [675,] 0.0002098531 0.0002396813 4.939118e-05
 [676,] 0.0001335550 0.0001945399 4.131825e-05
 [677,] 0.0001801368 0.0002256628 3.573158e-05
 [678,] 0.0002060001 0.0002360161 4.704796e-05
 [679,] 0.0001835473 0.0002424264 3.875402e-05
 [680,] 0.0001419425 0.0001908695 4.870014e-05
 [681,] 0.0001849841 0.0002394165 3.895217e-05
 [682,] 0.0001849841 0.0002394165 3.895217e-05
 [683,] 0.0001772499 0.0002352081 3.558410e-05
 [684,] 0.0001885675 0.0002410900 4.051276e-05
 [685,] 0.0002124680 0.0002528800 5.219087e-05
 [686,] 0.0001757728 0.0002389491 3.543382e-05
 [687,] 0.0002112971 0.0002432976 4.996866e-05
 [688,] 0.0001799459 0.0002512238 3.883082e-05
 [689,] 0.0001914781 0.0002467287 4.297125e-05
 [690,] 0.0002003659 0.0001769721 6.411830e-05
 [691,] 0.0001690981 0.0001869886 5.335894e-05
 [692,] 0.0002707243 0.0001611237 6.276470e-05
 [693,] 0.0001651052 0.0004482795 4.769554e-05
 [694,] 0.0001383546 0.0001454523 4.212330e-05
 [695,] 0.0001476274 0.0001427445 4.332615e-05
 [696,] 0.0001433280 0.0001436995 4.227685e-05
 [697,] 0.0001472290 0.0001420794 4.221295e-05
 [698,] 0.0001433625 0.0001449441 4.307034e-05
 [699,] 0.0001458094 0.0001451187 4.385270e-05
 [700,] 0.0001458094 0.0001453684 4.403707e-05
 [701,] 0.0001177671 0.0001889745 4.352474e-05
 [702,] 0.0002990067 0.0001406285 6.804945e-05
 [703,] 0.0002271106 0.0001408357 5.265529e-05
 [704,] 0.0002515140 0.0001443779 7.671341e-05
 [705,] 0.0001281812 0.0001657274 4.353335e-05
 [706,] 0.0001279716 0.0001724292 4.490369e-05
 [707,] 0.0001287914 0.0001753006 4.618629e-05
 [708,] 0.0001524156 0.0001374222 4.095165e-05
 [709,] 0.0001517053 0.0001383766 4.229988e-05
 [710,] 0.0001509369 0.0001383544 4.209018e-05
 [711,] 0.0001540856 0.0001381400 4.241256e-05
 [712,] 0.0001524862 0.0001378901 4.145905e-05
 [713,] 0.0002557328 0.0001662494 1.073584e-04
 [714,] 0.0001312674 0.0001603311 4.674407e-05
 [715,] 0.0002002038 0.0002298453 7.389108e-05
 [716,] 0.0001994233 0.0002267920 7.125436e-05
 [717,] 0.0002522278 0.0001715552 1.117375e-04
 [718,] 0.0001956789 0.0002168893 6.143393e-05
 [719,] 0.0001322268 0.0001829167 5.059323e-05
 [720,] 0.0001322549 0.0001751484 4.865063e-05
 [721,] 0.0001339904 0.0001865640 5.276478e-05
 [722,] 0.0001364823 0.0001811736 3.719018e-05
 [723,] 0.0001758598 0.0002087134 5.560649e-05
 [724,] 0.0001263369 0.0001666293 3.813815e-05
 [725,] 0.0001261862 0.0001677330 3.840356e-05
 [726,] 0.0001261862 0.0001668233 3.830327e-05
 [727,] 0.0001861868 0.0001939695 5.838399e-05
 [728,] 0.0001731733 0.0002401847 6.004521e-05
 [729,] 0.0001146773 0.0003515028 6.482828e-05
 [730,] 0.0001389239 0.0001817953 3.268397e-05
 [731,] 0.0001284624 0.0001539703 3.607560e-05
 [732,] 0.0001278866 0.0001522695 3.605921e-05
 [733,] 0.0001278866 0.0001527789 3.608210e-05
 [734,] 0.0001227925 0.0002078929 4.938241e-05
 [735,] 0.0001496505 0.0001382684 4.389497e-05
 [736,] 0.0001282517 0.0001506508 3.590120e-05
 [737,] 0.0001738395 0.0001455252 3.838070e-05
 [738,] 0.0001221639 0.0001541109 3.828690e-05
 [739,] 0.0001552702 0.0001915606 4.697448e-05
 [740,] 0.0001289054 0.0001514652 3.635751e-05
 [741,] 0.0001550725 0.0001552434 5.599075e-05
 [742,] 0.0001733834 0.0001841004 5.158292e-05
 [743,] 0.0001731427 0.0001662106 7.014963e-05
 [744,] 0.0001451629 0.0001669838 4.489101e-05
 [745,] 0.0001484100 0.0001575078 3.511618e-05
 [746,] 0.0001733837 0.0001944515 5.284465e-05
 [747,] 0.0001710572 0.0001946925 5.361432e-05
 [748,] 0.0001471938 0.0001546623 3.878621e-05
 [749,] 0.0001758243 0.0002219704 3.810830e-05
 [750,] 0.0001676799 0.0001683393 5.059068e-05
 [751,] 0.0001731454 0.0001941997 5.287368e-05
 [752,] 0.0001389756 0.0001544984 3.468074e-05
 [753,] 0.0001718505 0.0001925644 5.321282e-05
 [754,] 0.0001710316 0.0001777462 5.096714e-05
 [755,] 0.0001425042 0.0001557458 3.786579e-05
 [756,] 0.0001310989 0.0001422880 3.642428e-05
 [757,] 0.0001737122 0.0001766601 5.076495e-05
 [758,] 0.0001490906 0.0001616324 3.762032e-05
 [759,] 0.0001143826 0.0002029508 4.698501e-05
 [760,] 0.0001510872 0.0001629499 3.766113e-05
 [761,] 0.0001552952 0.0001618186 3.820001e-05
 [762,] 0.0001510872 0.0001625601 3.770343e-05
 [763,] 0.0001721723 0.0001793078 5.131991e-05
 [764,] 0.0001178537 0.0002780209 5.969774e-05
 [765,] 0.0002455340 0.0002698705 1.920893e-04
 [766,] 0.0001357084 0.0001443623 3.600052e-05
 [767,] 0.0001517513 0.0001606005 3.800696e-05
 [768,] 0.0002576462 0.0005285355 1.360879e-04
 [769,] 0.0001726243 0.0001717455 5.059614e-05
 [770,] 0.0001510872 0.0001613118 3.784905e-05
 [771,] 0.0001703450 0.0001717622 5.041283e-05
 [772,] 0.0001397790 0.0001591323 3.695779e-05
 [773,] 0.0001176926 0.0001423870 3.351041e-05
 [774,] 0.0001524253 0.0001581121 3.836629e-05
 [775,] 0.0001538737 0.0001576530 3.861383e-05
 [776,] 0.0001524253 0.0001581020 3.836804e-05
 [777,] 0.0001531094 0.0001581754 3.843231e-05
 [778,] 0.0001717206 0.0001727702 5.060967e-05
 [779,] 0.0001716577 0.0001734602 5.062211e-05
 [780,] 0.0001538737 0.0001584797 3.846552e-05
 [781,] 0.0001465000 0.0001634803 3.930872e-05
 [782,] 0.0001712847 0.0001740001 5.095007e-05
 [783,] 0.0001532354 0.0001576530 3.854002e-05
 [784,] 0.0001100589 0.0001895351 4.109112e-05
 [785,] 0.0001102787 0.0001836135 4.050499e-05
 [786,] 0.0001721786 0.0001717840 5.048003e-05
 [787,] 0.0001315093 0.0001792188 3.265022e-05
 [788,] 0.0001245506 0.0001438351 3.410571e-05
 [789,] 0.0001538118 0.0001710122 4.505989e-05
 [790,] 0.0001243383 0.0001442340 3.404428e-05
 [791,] 0.0001554261 0.0001596117 3.844789e-05
 [792,] 0.0001525497 0.0001597835 3.811651e-05
 [793,] 0.0001308977 0.0001816316 3.266759e-05
 [794,] 0.0001532354 0.0001596117 3.821397e-05
 [795,] 0.0001540813 0.0001599372 3.830617e-05
 [796,] 0.0001547723 0.0001602706 3.832878e-05
 [797,] 0.0001518741 0.0001594223 3.809845e-05
 [798,] 0.0001512084 0.0001599569 3.795360e-05
 [799,] 0.0001512084 0.0001599569 3.795360e-05
 [800,] 0.0001525497 0.0001599569 3.809156e-05
 [801,] 0.0001532354 0.0001599569 3.816280e-05
 [802,] 0.0001477807 0.0001945644 3.257271e-05
 [803,] 0.0001532354 0.0001601318 3.813750e-05
 [804,] 0.0001532354 0.0001597835 3.818829e-05
 [805,] 0.0001532354 0.0001598245 3.809228e-05
 [806,] 0.0001532354 0.0001598245 3.809228e-05
 [807,] 0.0001539313 0.0001600018 3.813842e-05
 [808,] 0.0001699366 0.0001696816 5.020070e-05
 [809,] 0.0001395160 0.0001680575 4.300190e-05
 [810,] 0.0001547086 0.0001565217 3.883081e-05
 [811,] 0.0001547086 0.0001596487 3.827162e-05
 [812,] 0.0001505220 0.0001692757 4.499470e-05
 [813,] 0.0001500458 0.0001687008 4.494553e-05
 [814,] 0.0001496981 0.0001976501 3.257692e-05
 [815,] 0.0001568929 0.0001598245 3.847501e-05
 [816,] 0.0001506823 0.0001951479 3.262894e-05
 [817,] 0.0001568929 0.0001592827 3.856349e-05
 [818,] 0.0001584793 0.0001592727 3.884006e-05
 [819,] 0.0001716440 0.0001697995 5.054037e-05
 [820,] 0.0001711924 0.0001697995 5.050466e-05
 [821,] 0.0001400450 0.0001684577 4.328077e-05
 [822,] 0.0001584793 0.0001599677 3.871926e-05
 [823,] 0.0001576423 0.0001599677 3.862879e-05
 [824,] 0.0001568929 0.0001598386 3.847277e-05
 [825,] 0.0001568929 0.0001599677 3.854819e-05
 [826,] 0.0001576423 0.0001601429 3.860015e-05
 [827,] 0.0001576423 0.0001601429 3.860015e-05
 [828,] 0.0001701173 0.0001695568 5.022103e-05
 [829,] 0.0001473486 0.0001492936 3.584048e-05
 [830,] 0.0001715605 0.0001694940 5.037972e-05
 [831,] 0.0001602184 0.0001596035 3.897373e-05
 [832,] 0.0001583173 0.0001585960 3.894700e-05
 [833,] 0.0001709114 0.0001687674 5.078703e-05
 [834,] 0.0001700084 0.0001688905 5.055475e-05
 [835,] 0.0001606936 0.0001573338 3.949137e-05
 [836,] 0.0001616321 0.0001581002 3.943347e-05
 [837,] 0.0001114490 0.0004170804 4.073749e-05
 [838,] 0.0001670908 0.0001546945 4.160741e-05
 [839,] 0.0001709803 0.0001687009 5.088469e-05
 [840,] 0.0001600351 0.0001551125 3.998320e-05
 [841,] 0.0001600351 0.0001582581 3.921244e-05
 [842,] 0.0001608299 0.0001584014 3.927570e-05
 [843,] 0.0001608299 0.0001584014 3.927570e-05
 [844,] 0.0001608299 0.0001582581 3.930544e-05
 [845,] 0.0001608299 0.0001584014 3.927570e-05
 [846,] 0.0001608299 0.0001584014 3.927570e-05
 [847,] 0.0001608299 0.0001584014 3.927570e-05
 [848,] 0.0001608299 0.0001584014 3.927570e-05
 [849,] 0.0001608299 0.0001584014 3.927570e-05
 [850,] 0.0001603659 0.0001584014 3.922167e-05
 [851,] 0.0001616360 0.0001585621 3.933639e-05
 [852,] 0.0001608299 0.0001585621 3.924285e-05
 [853,] 0.0001608299 0.0001587244 3.921020e-05
 [854,] 0.0001578767 0.0001585621 3.890309e-05
 [855,] 0.0001699543 0.0001684040 5.079681e-05
 [856,] 0.0001616360 0.0001585621 3.933639e-05
 [857,] 0.0001616360 0.0001585621 3.933639e-05
 [858,] 0.0001616360 0.0001585621 3.933639e-05
 [859,] 0.0001608299 0.0001589173 3.906408e-05
 [860,] 0.0001616360 0.0001587244 3.930316e-05
 [861,] 0.0001209184 0.0005700210 5.737524e-05
 [862,] 0.0001625359 0.0001585836 3.932378e-05
 [863,] 0.0001625359 0.0001587497 3.929015e-05
 [864,] 0.0001633663 0.0001587497 3.938500e-05
 [865,] 0.0001078272 0.0004688358 4.973361e-05
 [866,] 0.0001175656 0.0004242294 7.610981e-05
 [867,] 0.0001102207 0.0004415544 4.265982e-05
 [868,] 0.0001633663 0.0001587497 3.938500e-05
 [869,] 0.0001699543 0.0001685557 5.052905e-05
 [870,] 0.0001699011 0.0001685668 5.051342e-05
 [871,] 0.0001699960 0.0001686998 5.043630e-05
 [872,] 0.0001650625 0.0001587497 3.957968e-05
 [873,] 0.0001650625 0.0001590865 3.950947e-05
 [874,] 0.0001668954 0.0001589173 3.975481e-05
 [875,] 0.0001659286 0.0001589173 3.964370e-05
 [876,] 0.0001290412 0.0004310451 3.646360e-05
 [877,] 0.0001668954 0.0001592573 3.968249e-05
 [878,] 0.0001736070 0.0001590865 4.049320e-05
 [879,] 0.0001493591 0.0002027487 3.549986e-05
 [880,] 0.0001450701 0.0002050245 3.513714e-05
 [881,] 0.0001715605 0.0001685193 5.084948e-05
 [882,] 0.0001700631 0.0001686533 5.059735e-05
 [883,] 0.0001374826 0.0004508433 3.383108e-05
 [884,] 0.0001389977 0.0004712457 3.342043e-05
 [885,] 0.0001222969 0.0004329949 8.699829e-05
 [886,] 0.0001687460 0.0001607870 3.958242e-05
 [887,] 0.0001687460 0.0001606210 3.961432e-05
 [888,] 0.0001686159 0.0001606210 3.960011e-05
 [889,] 0.0001085876 0.0005497135 5.886224e-05
 [890,] 0.0001194258 0.0005187132 1.011972e-04
 [891,] 0.0001848950 0.0004430256 2.007024e-04
 [892,] 0.0001639515 0.0001615385 3.904051e-05
 [893,] 0.0002345026 0.0002630390 1.717659e-04
 [894,] 0.0001395111 0.0001686685 4.314130e-05
 [895,] 0.0001846429 0.0004234965 1.929563e-04
 [896,] 0.0001551071 0.0004238950 1.426858e-04
 [897,] 0.0001132179 0.0002134407 4.377193e-05
 [898,] 0.0001768014 0.0001607764 4.046962e-05
 [899,] 0.0001107915 0.0004760141 7.378736e-05
 [900,] 0.0001107758 0.0004662880 7.286819e-05
 [901,] 0.0001709520 0.0001685260 5.103739e-05
 [902,] 0.0001838857 0.0002326621 1.069992e-04
 [903,] 0.0001781417 0.0001585391 4.116616e-05
 [904,] 0.0001819486 0.0002244495 1.012940e-04
 [905,] 0.0001116910 0.0004188022 7.080674e-05
 [906,] 0.0001786281 0.0001580505 4.150403e-05
 [907,] 0.0001698354 0.0001685843 5.060765e-05
 [908,] 0.0001717750 0.0001686561 5.118843e-05
 [909,] 0.0001792249 0.0004056631 1.766269e-04
 [910,] 0.0001735859 0.0001689012 5.182954e-05
 [911,] 0.0001799321 0.0001573021 4.189431e-05
 [912,] 0.0001999803 0.0003604923 1.897845e-04
 [913,] 0.0001254830 0.0003747977 8.558434e-05
 [914,] 0.0002336560 0.0001527446 4.435253e-05
 [915,] 0.0001739554 0.0001713598 5.348454e-05
 [916,] 0.0001326028 0.0003093527 8.901853e-05
 [917,] 0.0003222800 0.0002771850 2.787292e-04
 [918,] 0.0003266674 0.0002709365 2.757045e-04
 [919,] 0.0003103771 0.0001836236 1.426464e-04
 [920,] 0.0002790634 0.0003107029 2.640527e-04
 [921,] 0.0001735889 0.0001702155 5.341378e-05
 [922,] 0.0003048387 0.0002319902 2.042116e-04
 [923,] 0.0003008672 0.0002319902 2.009606e-04
 [924,] 0.0001273444 0.0002991045 7.979504e-05
 [925,] 0.0001503134 0.0001565414 3.454415e-05
 [926,] 0.0001740293 0.0001525775 5.284076e-05
 [927,] 0.0001771834 0.0001533398 5.469737e-05
 [928,] 0.0002536568 0.0003556263 2.723555e-04
 [929,] 0.0003237779 0.0002123793 1.932810e-04
 [930,] 0.0001429638 0.0002414230 8.323045e-05
 [931,] 0.0001714733 0.0001544447 5.420796e-05
 [932,] 0.0001281115 0.0002417170 6.875554e-05
 [933,] 0.0001745785 0.0001713406 5.442308e-05
 [934,] 0.0001832303 0.0001507780 4.332024e-05
 [935,] 0.0001509187 0.0002341124 8.792208e-05
 [936,] 0.0001763538 0.0001491507 4.370350e-05
 [937,] 0.0001747188 0.0001712927 5.408503e-05
 [938,] 0.0001337347 0.0002334284 7.188394e-05
 [939,] 0.0001558941 0.0002280469 8.997554e-05
 [940,] 0.0001755364 0.0001568327 5.719562e-05
 [941,] 0.0001801346 0.0001490722 4.439724e-05
 [942,] 0.0001823454 0.0001575591 6.012528e-05
 [943,] 0.0001775948 0.0001492611 4.413708e-05
 [944,] 0.0001660580 0.0002693147 1.157370e-04
 [945,] 0.0001646561 0.0001469341 3.837746e-05
 [946,] 0.0001727494 0.0002148453 8.918625e-05
 [947,] 0.0001728958 0.0002188309 7.383752e-05
 [948,] 0.0001555101 0.0001450169 4.612816e-05
 [949,] 0.0001434764 0.0002348225 8.038645e-05
 [950,] 0.0001785349 0.0001743181 5.774630e-05
 [951,] 0.0001770364 0.0001706827 5.477478e-05
 [952,] 0.0002075985 0.0001628935 7.429104e-05
 [953,] 0.0001773700 0.0001741206 5.705896e-05
 [954,] 0.0001777069 0.0001735833 5.682136e-05
 [955,] 0.0001565039 0.0002334581 9.177528e-05
 [956,] 0.0002014879 0.0001627319 7.186031e-05
 [957,] 0.0001788760 0.0001743980 5.779184e-05
 [958,] 0.0004074946 0.0002203212 2.661479e-04
 [959,] 0.0005545333 0.0002268909 4.063873e-04
 [960,] 0.0001664419 0.0001469307 3.945937e-05
 [961,] 0.0001799441 0.0001739312 5.779231e-05
 [962,] 0.0001800706 0.0001748282 5.849354e-05
 [963,] 0.0001674921 0.0001471175 3.952504e-05
 [964,] 0.0002100119 0.0001683757 8.017207e-05
 [965,] 0.0001814519 0.0001742464 5.857713e-05
 [966,] 0.0001807934 0.0001740346 5.809357e-05
 [967,] 0.0001674921 0.0001464703 4.001494e-05
 [968,] 0.0001685584 0.0001467175 4.005047e-05
 [969,] 0.0001820577 0.0001742042 5.866321e-05
 [970,] 0.0001815861 0.0001741100 5.841976e-05
 [971,] 0.0001823305 0.0001744900 5.900053e-05
 [972,] 0.0001817211 0.0001749489 5.917059e-05
 [973,] 0.0001791650 0.0001747368 5.785345e-05
 [974,] 0.0001813901 0.0001743297 5.843981e-05
 [975,] 0.0001815220 0.0001769190 6.027670e-05
 [976,] 0.0001816547 0.0001743564 5.851577e-05
 [977,] 0.0001842104 0.0001745883 5.970956e-05
 [978,] 0.0001615980 0.0002432365 9.959880e-05
 [979,] 0.0001995639 0.0001905881 9.124761e-05
 [980,] 0.0006577986 0.0002129716 4.274133e-04
 [981,] 0.0001799396 0.0002002423 6.948670e-05
 [982,] 0.0001797975 0.0002012461 6.979590e-05
 [983,] 0.0001831895 0.0001959782 7.003275e-05
 [984,] 0.0001819790 0.0001954071 6.879512e-05
 [985,] 0.0001820776 0.0001958393 6.907497e-05
 [986,] 0.0001661378 0.0002110735 8.927614e-05
 [987,] 0.0002806628 0.0002087430 1.464051e-04
 [988,] 0.0002006509 0.0001468816 4.992379e-05
 [989,] 0.0001854456 0.0001917692 6.919993e-05
 [990,] 0.0001855606 0.0001944582 7.077771e-05
 [991,] 0.0001272471 0.0001533741 4.185095e-05
 [992,] 0.0001286087 0.0001515556 3.794891e-05
 [993,] 0.0001156850 0.0001846417 3.303372e-05
 [994,] 0.0001417280 0.0001910785 4.791423e-05
 [995,] 0.0002653308 0.0004091776 3.337097e-04
 [996,] 0.0002051788 0.0002636577 1.508859e-04
 [997,] 0.0001926297 0.0001464767 4.311018e-05
 [998,] 0.0001115052 0.0002520095 4.035412e-05
 [999,] 0.0001924084 0.0001880012 5.806017e-05
[1000,] 0.0001659425 0.0001801817 6.343773e-05
[1001,] 0.0001448030 0.0001821703 5.206403e-05
[1002,] 0.0001833574 0.0001944786 5.696706e-05
[1003,] 0.0001858638 0.0001929950 5.872939e-05
[1004,] 0.0001315669 0.0001544634 3.916788e-05
[1005,] 0.0001324401 0.0001520973 4.084532e-05
[1006,] 0.0001388856 0.0001571153 4.146201e-05
[1007,] 0.0001350364 0.0001764991 4.288714e-05
[1008,] 0.0001913177 0.0001773961 5.796446e-05
[1009,] 0.0001299499 0.0001525064 4.025394e-05
[1010,] 0.0001405348 0.0001804966 4.536868e-05
[1011,] 0.0001469733 0.0001938238 5.165943e-05
[1012,] 0.0002746955 0.0001924577 7.690733e-05
[1013,] 0.0001229980 0.0001594429 3.731214e-05
[1014,] 0.0001660293 0.0001720644 6.402424e-05
[1015,] 0.0001895995 0.0002167145 1.003602e-04
[1016,] 0.0002591480 0.0002415589 1.926561e-04
[1017,] 0.0001146222 0.0002402944 3.884278e-05
[1018,] 0.0001124094 0.0001626002 3.515319e-05
[1019,] 0.0001449500 0.0001477293 4.237178e-05
[1020,] 0.0001635270 0.0001734328 5.616612e-05
[1021,] 0.0006169177 0.0001913810 2.100156e-04
[1022,] 0.0005595157 0.0002509905 4.736457e-04
[1023,] 0.0006389423 0.0001715469 2.684705e-04
[1024,] 0.0006499117 0.0001782781 3.001131e-04
[1025,] 0.0001391998 0.0001669451 3.992716e-05
[1026,] 0.0001504375 0.0001736287 3.988430e-05
[1027,] 0.0001321571 0.0001601960 4.400777e-05
[1028,] 0.0002500505 0.0001911015 9.253866e-05
[1029,] 0.0002445465 0.0001928457 9.366877e-05
[1030,] 0.0004941965 0.0001739968 2.120850e-04
[1031,] 0.0004771904 0.0001724639 2.005625e-04
[1032,] 0.0001419876 0.0001683799 5.174105e-05
[1033,] 0.0001973536 0.0001748347 7.138569e-05
[1034,] 0.0001990505 0.0002122340 6.483965e-05
[1035,] 0.0005334206 0.0001709900 2.196477e-04
[1036,] 0.0001495154 0.0001678944 5.470901e-05
[1037,] 0.0004419797 0.0001666325 1.700457e-04
[1038,] 0.0001576068 0.0001730421 6.089848e-05
[1039,] 0.0001242387 0.0001997219 5.269888e-05
[1040,] 0.0001945624 0.0001710297 5.359523e-05
[1041,] 0.0002280008 0.0001760469 8.406350e-05
[1042,] 0.0001966207 0.0001759706 7.168348e-05
[1043,] 0.0001864554 0.0001821552 5.150798e-05
[1044,] 0.0002455796 0.0001768034 9.175604e-05
[1045,] 0.0001888437 0.0001666065 5.255227e-05
[1046,] 0.0002865955 0.0001674317 7.249784e-05
[1047,] 0.0001140822 0.0002300157 5.003719e-05
[1048,] 0.0001277456 0.0002395231 6.408387e-05
[1049,] 0.0001873585 0.0002546709 5.702458e-05
[1050,] 0.0002171256 0.0001427682 6.091452e-05
[1051,] 0.0002390190 0.0001799410 9.367565e-05
[1052,] 0.0149400365 0.0001398170 9.848469e-01
[1053,] 0.0001840466 0.0002550522 5.804921e-05
[1054,] 0.0002061142 0.0001662028 5.974343e-05
[1055,] 0.0001334821 0.0002644154 7.534963e-05
[1056,] 0.0001264535 0.0002599020 6.743331e-05
[1057,] 0.0001287412 0.0003754699 9.099249e-05
[1058,] 0.0001316292 0.0004393903 1.061711e-04
[1059,] 0.0002188596 0.0001661607 6.336291e-05
[1060,] 0.0001370585 0.0002984536 8.698173e-05
[1061,] 0.0002282617 0.0001661328 6.710986e-05
[1062,] 0.0001790367 0.0002815164 6.306600e-05
[1063,] 0.0002128129 0.0001662800 6.221377e-05
[1064,] 0.0001801749 0.0002691444 6.110388e-05
[1065,] 0.0001887289 0.0002549574 5.627311e-05
[1066,] 0.0001805884 0.0002507830 5.873174e-05
[1067,] 0.0001155237 0.0003234608 6.292338e-05
[1068,] 0.0001937255 0.0001894604 5.479417e-05
[1069,] 0.0001133849 0.0003448440 6.161149e-05
[1070,] 0.0001175973 0.0003488645 6.930376e-05
[1071,] 0.0001175973 0.0003488645 6.930376e-05
[1072,] 0.0001179931 0.0003529104 7.044738e-05
[1073,] 0.0001832374 0.0001900643 5.242239e-05
[1074,] 0.0001235343 0.0003641541 8.077207e-05
[1075,] 0.0001946671 0.0001982314 6.134566e-05
[1076,] 0.0001085593 0.0004626439 5.122504e-05
[1077,] 0.0001084337 0.0004665613 5.353952e-05
[1078,] 0.0002495444 0.0001910472 1.143965e-04
[1079,] 0.0001098325 0.0004977607 6.701431e-05
[1080,] 0.0001146373 0.0002321637 4.951235e-05
[1081,] 0.0001089402 0.0004962411 6.380485e-05
[1082,] 0.0001085068 0.0005028870 6.236953e-05
[1083,] 0.0001085068 0.0004785254 6.083172e-05
[1084,] 0.0001086464 0.0004785254 6.143245e-05
[1085,] 0.0001085068 0.0004903217 6.154547e-05
[1086,] 0.0001152474 0.0002261917 4.930888e-05
[1087,] 0.0001726714 0.0001891287 5.099214e-05
[1088,] 0.0001129634 0.0002202430 4.592190e-05
[1089,] 0.0002556188 0.0001981931 1.034399e-04
[1090,] 0.0001341046 0.0001794907 4.116672e-05
[1091,] 0.0001475805 0.0001849938 4.424457e-05
[1092,] 0.0099678897 0.0002261010 7.388720e-03
[1093,] 0.0001460633 0.0001530876 4.280473e-05
[1094,] 0.0001851755 0.0001614271 6.445046e-05
[1095,] 0.0029819784 0.0001798324 8.478747e-04
[1096,] 0.0114016320 0.0001827716 3.538124e-03
[1097,] 0.0075916684 0.0001887462 1.550135e-03
[1098,] 0.0001844316 0.0001794211 8.435092e-05
[1099,] 0.0001761814 0.0001779331 7.892354e-05
[1100,] 0.0001807568 0.0001569802 5.087718e-05
[1101,] 0.0001747755 0.0001892708 5.643246e-05
[1102,] 0.0001764852 0.0001835607 8.245349e-05
[1103,] 0.0001805926 0.0001553990 4.984584e-05
[1104,] 0.0001805906 0.0001553990 4.928847e-05
[1105,] 0.0001805970 0.0001573130 4.980235e-05
[1106,] 0.0001812799 0.0001632353 5.635874e-05
[1107,] 0.0001561486 0.0001878852 7.246995e-05
[1108,] 0.0035609735 0.0001808845 1.084053e-03
[1109,] 0.0001805474 0.0001654560 5.202532e-05
[1110,] 0.0001831095 0.0001909378 7.490651e-05
[1111,] 0.0001864282 0.0001912607 7.673979e-05
[1112,] 0.0001980841 0.0002235727 1.215225e-04
[1113,] 0.0001846752 0.0001932610 7.735339e-05
[1114,] 0.0058322798 0.0001905033 1.171212e-03
[1115,] 0.0001627935 0.0002251264 9.336198e-05
[1116,] 0.0001882043 0.0001843446 7.108968e-05
[1117,] 0.0001744164 0.0001888259 5.623334e-05
[1118,] 0.0001912499 0.0002124674 1.092201e-04
[1119,] 0.0001631731 0.0001873320 6.310809e-05
[1120,] 0.0535063828 0.0001848821 1.521921e-02
[1121,] 0.0001832168 0.0001907829 5.528016e-05
[1122,] 0.0001827272 0.0001915084 5.638668e-05
[1123,] 0.0037017270 0.0001905614 7.521367e-04
[1124,] 0.0001793884 0.0001889461 6.521984e-05
[1125,] 0.0001828975 0.0001851305 5.458898e-05
[1126,] 0.0001812755 0.0001866972 5.771284e-05
[1127,] 0.0048686974 0.0002646858 7.773412e-04
[1128,] 0.0001651141 0.0002512900 1.057839e-04
[1129,] 0.0042509972 0.0001929930 8.249437e-04
[1130,] 0.0037818099 0.0001913254 7.554561e-04
[1131,] 0.0001654695 0.0002071968 8.709530e-05
[1132,] 0.0001560537 0.0001847174 5.857386e-05
[1133,] 0.0001771289 0.0002897505 1.363846e-04
[1134,] 0.0001718551 0.0002787989 1.253108e-04
[1135,] 0.0001716050 0.0002773839 1.244880e-04
[1136,] 0.0013166751 0.0002035818 8.973118e-04
[1137,] 0.0010958052 0.0001983099 7.098869e-04
[1138,] 0.0012408621 0.0001834551 6.794116e-04
[1139,] 0.0028160075 0.0001987911 5.304303e-04
[1140,] 0.0009929281 0.0002033682 6.740588e-04
[1141,] 0.0046373751 0.0002765361 7.978032e-04
[1142,] 0.0001571963 0.0002833084 1.102968e-04
[1143,] 0.0024322203 0.0003275245 6.709083e-04
[1144,] 0.0008342949 0.0001917537 5.031682e-04
[1145,] 0.0001728684 0.0001926889 5.579789e-05
[1146,] 0.0022277229 0.0001942029 4.471993e-04
[1147,] 0.0009025495 0.0002009940 5.982774e-04
[1148,] 0.0006522320 0.0002029668 4.367573e-04
[1149,] 0.0001863096 0.0002166291 7.818699e-05
[1150,] 0.0001825090 0.0002079716 6.616892e-05
[1151,] 0.0066163403 0.0001853095 1.936553e-03
[1152,] 0.0041368996 0.0001853330 1.223412e-03
[1153,] 0.0001667649 0.0003187633 1.360981e-04
[1154,] 0.0001870303 0.0002532233 9.711690e-05
[1155,] 0.0001769989 0.0001709351 4.604183e-05
[1156,] 0.0102589471 0.0001833353 3.248481e-03
[1157,] 0.0001703880 0.0001934425 5.638692e-05
[1158,] 0.0001535034 0.0001907450 7.167362e-05
[1159,] 0.0015887816 0.0001719663 7.718789e-04
[1160,] 0.0001683184 0.0001775931 4.439831e-05
[1161,] 0.0001434813 0.0001943763 6.640233e-05
[1162,] 0.0001483746 0.0001908256 6.829512e-05
[1163,] 0.0001527133 0.0001988916 4.431658e-05
[1164,] 0.0019480289 0.0001685089 8.964016e-04
[1165,] 0.0001483746 0.0001843553 6.580706e-05
[1166,] 0.0001705788 0.0001788676 4.390693e-05
[1167,] 0.0001676935 0.0001757836 4.430593e-05
[1168,] 0.0001735536 0.0001910568 5.527227e-05
[1169,] 0.0001734108 0.0001919976 5.521844e-05
[1170,] 0.0016293046 0.0001695051 7.656750e-04
[1171,] 0.0001765375 0.0001829057 4.732048e-05
[1172,] 0.0001710765 0.0001929333 5.557428e-05
[1173,] 0.0001700084 0.0001889005 5.682726e-05
[1174,] 0.0001738633 0.0001900592 5.517353e-05
[1175,] 0.0072840374 0.0001848914 2.470004e-03
[1176,] 0.0001450016 0.0002042136 7.033355e-05
[1177,] 0.0010360530 0.0001834617 5.868693e-04
[1178,] 0.0001646904 0.0001745180 4.505453e-05
[1179,] 0.0001719086 0.0001876538 5.488762e-05
[1180,] 0.0001748241 0.0001880187 5.495019e-05
[1181,] 0.0001427624 0.0002120662 7.125694e-05
[1182,] 0.0001224678 0.0002002841 5.102260e-05
[1183,] 0.0001221433 0.0002034307 5.131334e-05
[1184,] 0.0001255002 0.0002041454 5.501840e-05
[1185,] 0.0018866588 0.0001849049 6.376916e-04
[1186,] 0.0019086116 0.0001847491 6.348613e-04
[1187,] 0.0020325718 0.0001847682 6.778465e-04
[1188,] 0.0001202139 0.0001937760 4.654395e-05
[1189,] 0.0001229007 0.0001899227 4.967948e-05
[1190,] 0.0001210818 0.0001919171 4.801894e-05
[1191,] 0.0004732263 0.0002126203 3.314544e-04
[1192,] 0.0001330503 0.0002366393 6.694407e-05
[1193,] 0.0001359722 0.0001950761 5.854738e-05
[1194,] 0.0001505676 0.0001827102 4.366776e-05
[1195,] 0.0002200649 0.0002498067 1.576890e-04
[1196,] 0.0032092931 0.0001841873 1.058466e-03
[1197,] 0.0001594944 0.0002308996 8.423122e-05
[1198,] 0.0001937921 0.0002237979 1.141822e-04
[1199,] 0.0001745146 0.0002240437 9.799605e-05
[1200,] 0.0001263902 0.0001859241 3.953478e-05
[1201,] 0.0030213286 0.0001846347 1.049651e-03
[1202,] 0.0031125249 0.0001845944 1.078284e-03
[1203,] 0.0001519303 0.0002366294 6.290956e-05
[1204,] 0.0001491160 0.0002481751 7.775749e-05
[1205,] 0.0001664794 0.0002329600 9.496352e-05
[1206,] 0.0001757309 0.0002302784 1.020213e-04
[1207,] 0.0003653545 0.0001857058 1.298264e-04
[1208,] 0.0001617566 0.0002320494 8.963088e-05
[1209,] 0.0026424159 0.0001847118 9.243285e-04
[1210,] 0.0003107812 0.0001857167 1.107208e-04
[1211,] 0.0001641365 0.0002023245 7.925702e-05
[1212,] 0.0003873839 0.0001871152 1.435756e-04
[1213,] 0.0001135409 0.0001891839 3.833687e-05
[1214,] 0.0002154251 0.0001874140 7.655573e-05
[1215,] 0.0004945907 0.0001867418 1.816410e-04
[1216,] 0.0093891192 0.0002840013 1.265702e-03
[1217,] 0.0001645399 0.0002610619 1.048755e-04
[1218,] 0.0001668304 0.0002665197 1.098425e-04
[1219,] 0.0001511366 0.0003218566 6.897887e-05
[1220,] 0.0001334920 0.0002726418 7.327780e-05
[1221,] 0.0033398370 0.0001859691 1.237488e-03
[1222,] 0.0001507223 0.0003088234 6.868724e-05
[1223,] 0.0033905378 0.0001859189 1.256569e-03
[1224,] 0.0001757718 0.0001849235 5.598925e-05
[1225,] 0.0001335284 0.0002624734 7.105628e-05
[1226,] 0.0001669747 0.0001863742 5.419777e-05
[1227,] 0.0001507665 0.0003005795 6.710930e-05
[1228,] 0.0001710747 0.0001857362 5.426791e-05
[1229,] 0.0030897534 0.0001859691 1.144236e-03
[1230,] 0.0001523744 0.0002995216 6.261013e-05
[1231,] 0.0041032205 0.0001857062 1.505599e-03
[1232,] 0.0032237630 0.0001857461 1.183404e-03
[1233,] 0.0001302571 0.0002938250 7.220157e-05
[1234,] 0.0022065336 0.0003101758 6.020161e-04
[1235,] 0.0033315424 0.0001855375 1.212123e-03
[1236,] 0.0001561548 0.0002493990 9.104151e-05
[1237,] 0.0034329947 0.0001849861 1.212679e-03
[1238,] 0.0001452470 0.0002337665 7.300593e-05
[1239,] 0.0012124699 0.0002856783 3.733645e-04
[1240,] 0.0021326155 0.0001864929 8.073960e-04
[1241,] 0.0036579315 0.0001853201 1.319565e-03
[1242,] 0.0033315424 0.0001853800 1.204866e-03
[1243,] 0.0001698447 0.0001871851 5.362456e-05
[1244,] 0.0001511366 0.0003296609 7.021256e-05
[1245,] 0.0020014447 0.0003167087 5.783055e-04
[1246,] 0.0001766543 0.0001673142 6.751509e-05
[1247,] 0.0001491848 0.0002460405 8.161375e-05
[1248,] 0.0001718220 0.0001882253 5.393886e-05
[1249,] 0.0023520976 0.0003167087 6.390299e-04
[1250,] 0.0001308200 0.0002910120 7.279745e-05
[1251,] 0.0001699763 0.0001887556 5.361001e-05
[1252,] 0.0015636770 0.0003339047 5.635304e-04
[1253,] 0.0001697480 0.0001881801 5.346864e-05
[1254,] 0.0001730666 0.0001881695 5.392762e-05
[1255,] 0.0001326145 0.0002970948 7.713228e-05
[1256,] 0.0001295007 0.0002877161 6.976856e-05
[1257,] 0.0001297467 0.0002986608 7.220368e-05
[1258,] 0.0001513078 0.0002621860 8.940024e-05
[1259,] 0.0030922233 0.0001854261 1.118967e-03
[1260,] 0.0001531256 0.0002672623 9.337696e-05
[1261,] 0.0001297467 0.0003182651 7.567297e-05
[1262,] 0.0001732291 0.0001891339 5.402604e-05
[1263,] 0.0001297467 0.0003199205 7.596217e-05
[1264,] 0.0001526729 0.0002652496 9.203528e-05
[1265,] 0.0022851599 0.0003575917 7.376844e-04
[1266,] 0.0001339574 0.0003301868 8.625205e-05
[1267,] 0.0026563915 0.0003717121 8.570921e-04
[1268,] 0.0001343020 0.0003384022 8.845230e-05
[1269,] 0.0001505335 0.0003860438 8.209150e-05
[1270,] 0.0001603412 0.0002747813 1.051618e-04
[1271,] 0.0001346534 0.0003460668 9.069698e-05
[1272,] 0.0001314262 0.0003295030 8.105126e-05
[1273,] 0.0001702917 0.0001884726 5.355573e-05
[1274,] 0.0001380088 0.0003505435 9.809489e-05
[1275,] 0.0001375551 0.0003371265 9.423875e-05
[1276,] 0.0001513958 0.0003887529 7.770546e-05
[1277,] 0.0001621907 0.0002791727 1.092195e-04
[1278,] 0.0001674680 0.0001879017 5.503707e-05
[1279,] 0.0001692635 0.0001885366 5.345915e-05
[1280,] 0.0001390434 0.0003445643 9.863925e-05
[1281,] 0.0039381219 0.0001848869 1.390343e-03
[1282,] 0.0001699794 0.0001893722 5.374045e-05
[1283,] 0.0001673091 0.0001876109 5.479235e-05
[1284,] 0.0001517945 0.0004429139 8.520571e-05
[1285,] 0.0001643314 0.0002785280 1.113722e-04
[1286,] 0.0034139008 0.0001915558 1.429693e-03
[1287,] 0.0001504730 0.0004087927 8.613319e-05
[1288,] 0.0002033439 0.0001877393 5.887998e-05
[1289,] 0.0001509122 0.0004300446 8.578030e-05
[1290,] 0.0112069815 0.0004039128 2.497064e-02
[1291,] 0.0001504730 0.0004438415 9.148837e-05
[1292,] 0.0001673161 0.0001875541 5.453735e-05
[1293,] 0.0039545138 0.0001918784 1.669993e-03
[1294,] 0.0453316465 0.0001860459 2.004975e-02
[1295,] 0.0001970098 0.0001872349 5.784166e-05
[1296,] 0.0001516830 0.0004336837 8.261666e-05
[1297,] 0.0001510665 0.0003954170 8.235465e-05
[1298,] 0.0001505335 0.0004268411 8.823526e-05
[1299,] 0.0001505022 0.0004241950 8.816697e-05
[1300,] 0.0001501439 0.0004245893 9.808671e-05
[1301,] 0.0039713339 0.0001894215 1.585705e-03
[1302,] 0.0057573315 0.0001897714 2.335182e-03
[1303,] 0.0001502921 0.0003790076 8.586942e-05
[1304,] 0.0047546500 0.0001905627 1.959377e-03
[1305,] 0.0002020796 0.0002597622 1.453012e-04
[1306,] 0.0001502921 0.0003655264 8.354591e-05
[1307,] 0.0045970549 0.0003429294 7.569314e-03
[1308,] 0.0001503028 0.0003636848 8.170757e-05
[1309,] 0.0001886126 0.0002800255 1.422801e-04
[1310,] 0.0005193262 0.0001839158 1.498569e-04
[1311,] 0.0001558727 0.0003433984 1.015386e-04
[1312,] 0.0001567461 0.0003360783 1.008095e-04
[1313,] 0.0001660715 0.0001850530 5.293966e-05
[1314,] 0.0012469471 0.0001879178 4.732027e-04
[1315,] 0.0001687034 0.0001864228 5.479197e-05
[1316,] 0.0001602711 0.0001854640 5.076995e-05
[1317,] 0.0001216469 0.0002444752 5.086979e-05
[1318,] 0.0001454631 0.0002741615 8.313480e-05
[1319,] 0.0001715124 0.0001864859 5.597672e-05
[1320,] 0.0001576178 0.0003124170 9.773557e-05
[1321,] 0.0001595038 0.0002981677 9.771923e-05
[1322,] 0.0001197353 0.0002733888 5.406963e-05
[1323,] 0.0001567519 0.0001855082 4.981094e-05
[1324,] 0.0001498876 0.0002713867 8.893032e-05
[1325,] 0.0019358056 0.0001852469 6.689323e-04
[1326,] 0.0001199395 0.0002838364 5.603566e-05
[1327,] 0.0020166272 0.0001860552 7.277171e-04
[1328,] 0.0001713065 0.0001864810 5.587541e-05
[1329,] 0.0020779620 0.0001851121 7.123425e-04
[1330,] 0.0001204435 0.0002616026 5.462731e-05
[1331,] 0.0025081414 0.0001859368 9.012396e-04
[1332,] 0.0024250666 0.0001861664 8.802190e-04
[1333,] 0.0001548887 0.0001853191 4.959969e-05
[1334,] 0.0001578804 0.0002667511 8.411998e-05
[1335,] 0.0001201327 0.0002882273 5.705469e-05
[1336,] 0.0031250958 0.0001856500 1.101724e-03
[1337,] 0.0030421998 0.0001843942 9.504306e-04
[1338,] 0.0002573224 0.0001512660 8.398458e-05
[1339,] 0.0001607071 0.0001877438 5.192404e-05
[1340,] 0.0001263992 0.0001784893 4.108064e-05
[1341,] 0.0001336719 0.0001876678 4.636788e-05
[1342,] 0.0001274994 0.0001787357 4.182359e-05
[1343,] 0.0001173159 0.0001775598 3.831976e-05
[1344,] 0.0001573763 0.0001565167 4.358611e-05
[1345,] 0.0001628426 0.0001564217 4.352445e-05
[1346,] 0.0001645386 0.0001682591 4.340615e-05
[1347,] 0.0001920350 0.0001681756 6.528711e-05
[1348,] 0.0001535372 0.0001828014 5.007856e-05
[1349,] 0.0001300403 0.0001709215 4.059074e-05
[1350,] 0.0001248937 0.0001813038 3.953965e-05
[1351,] 0.0001560779 0.0001866538 5.621716e-05
[1352,] 0.0001349898 0.0001847627 4.399940e-05
[1353,] 0.0001892625 0.0001603519 5.856922e-05
[1354,] 0.0001857233 0.0001701315 6.465145e-05
[1355,] 0.0001301677 0.0001670316 3.486401e-05
[1356,] 0.0001607997 0.0001770146 5.737701e-05
[1357,] 0.0001822739 0.0001771789 6.890617e-05
[1358,] 0.0001570819 0.0001680091 3.880358e-05
[1359,] 0.0001289232 0.0001869910 4.550681e-05
[1360,] 0.0001463414 0.0001968166 4.697350e-05
[1361,] 0.0002121112 0.0001895831 7.891947e-05
[1362,] 0.0001360463 0.0001868189 4.945072e-05
[1363,] 0.0001394727 0.0001792825 5.466335e-05
[1364,] 0.0001833965 0.0002050585 9.231317e-05
[1365,] 0.0001889786 0.0001906198 6.153267e-05
[1366,] 0.0003926146 0.0001810488 1.812200e-04
[1367,] 0.0003827759 0.0001798321 1.738990e-04
[1368,] 0.0001722320 0.0002093107 7.161542e-05
[1369,] 0.0003940437 0.0001800685 1.798113e-04
[1370,] 0.0001739708 0.0002187445 7.739307e-05
[1371,] 0.0003575314 0.0002284719 2.389274e-04
[1372,] 0.0002065441 0.0001690757 6.405313e-05
[1373,] 0.0001538274 0.0001909043 5.001776e-05
[1374,] 0.0001551452 0.0001707616 4.935354e-05
[1375,] 0.0001582288 0.0001851588 5.415485e-05
[1376,] 0.0001577334 0.0001850190 5.389201e-05
[1377,] 0.0001574341 0.0001864252 5.457820e-05
[1378,] 0.0001601151 0.0001853718 5.515975e-05
[1379,] 0.0001675467 0.0002154097 6.715906e-05
[1380,] 0.0001580226 0.0001900855 5.433322e-05
[1381,] 0.0001558879 0.0001884562 5.242293e-05
[1382,] 0.0001564587 0.0001838270 5.253644e-05
[1383,] 0.0001555805 0.0001718072 5.326170e-05
[1384,] 0.0001612208 0.0001840351 5.445662e-05
[1385,] 0.0001577992 0.0001843257 5.336812e-05
[1386,] 0.0001597219 0.0001840414 5.393977e-05
[1387,] 0.0001584691 0.0001875982 5.350408e-05
[1388,] 0.0001694150 0.0002279765 7.418924e-05
[1389,] 0.0001528458 0.0001821365 4.884851e-05
[1390,] 0.0001153803 0.0001861807 3.581043e-05
[1391,] 0.0001389521 0.0001903698 4.649936e-05
[1392,] 0.0002076998 0.0002258432 7.311704e-05
[1393,] 0.0001700524 0.0002182375 4.615088e-05
[1394,] 0.0002408305 0.0001904599 1.020934e-04
[1395,] 0.0001456123 0.0001974064 5.567748e-05
[1396,] 0.0002656029 0.0002626605 2.017952e-04
[1397,] 0.0002644242 0.0002663574 2.035270e-04
[1398,] 0.0001079745 0.0002985208 4.589700e-05
[1399,] 0.0002537976 0.0002233613 1.463565e-04
[1400,] 0.0002421377 0.0002265354 1.044003e-04
[1401,] 0.0002567150 0.0002309746 1.566294e-04
[1402,] 0.0002659688 0.0002518984 1.924090e-04
[1403,] 0.0001944667 0.0001979106 8.267887e-05
[1404,] 0.0003253699 0.0002313182 2.233826e-04
[1405,] 0.0002315941 0.0001838168 8.201817e-05
[1406,] 0.0001680683 0.0002233259 7.741712e-05
[1407,] 0.0001707843 0.0001810912 6.344194e-05
[1408,] 0.0001491226 0.0002106727 5.590197e-05
[1409,] 0.0001490831 0.0001711520 4.743435e-05
[1410,] 0.0001171153 0.0002547653 5.060381e-05
[1411,] 0.0001681285 0.0001476495 4.745875e-05
[1412,] 0.0001084370 0.0003709190 4.990304e-05
[1413,] 0.0001142321 0.0003191823 6.106965e-05
[1414,] 0.0001112695 0.0003848063 6.348520e-05
[1415,] 0.0001159583 0.0002616222 4.913723e-05
[1416,] 0.0001447516 0.0002304719 5.881592e-05
[1417,] 0.0001149840 0.0002923295 5.363465e-05
[1418,] 0.0001568991 0.0002188806 5.156007e-05
[1419,] 0.0001351286 0.0001923438 3.988763e-05
[1420,] 0.0001975105 0.0001753886 8.361526e-05
[1421,] 0.0001343829 0.0001822110 4.499032e-05
[1422,] 0.0001170910 0.0001388442 3.367952e-05
[1423,] 0.0001227496 0.0001395836 3.409892e-05
[1424,] 0.0001546660 0.0001877549 4.851462e-05
[1425,] 0.0001700637 0.0001741869 7.122314e-05
[1426,] 0.0001684980 0.0001739379 7.042231e-05
[1427,] 0.0001749453 0.0001720272 7.242834e-05
[1428,] 0.0001502470 0.0001633425 5.653785e-05
[1429,] 0.0001629994 0.0001675734 6.446656e-05
[1430,] 0.0001622210 0.0001608467 6.041850e-05
[1431,] 0.0001656590 0.0001616849 6.235612e-05
[1432,] 0.0001443481 0.0001588394 5.200575e-05
[1433,] 0.0001337732 0.0001339509 3.668139e-05
[1434,] 0.0001453129 0.0001418521 3.475568e-05
[1435,] 0.0001191093 0.0002052338 5.317170e-05
[1436,] 0.0001204010 0.0002045163 5.409692e-05
[1437,] 0.0001481231 0.0001664164 5.320252e-05
[1438,] 0.0001476677 0.0001669842 5.319235e-05
[1439,] 0.0001495307 0.0001637296 5.279820e-05
[1440,] 0.0001560611 0.0001658506 5.685950e-05
[1441,] 0.0001459143 0.0001649674 5.157483e-05
[1442,] 0.0001432000 0.0001663672 5.066072e-05
[1443,] 0.0001472192 0.0001652428 5.234364e-05
[1444,] 0.0001472192 0.0001652428 5.234364e-05
[1445,] 0.0001495568 0.0001480789 4.765815e-05
[1446,] 0.0001467776 0.0001646941 5.190619e-05
[1447,] 0.0001454927 0.0001682741 5.258705e-05
[1448,] 0.0001463426 0.0001633874 5.117825e-05
[1449,] 0.0001442671 0.0001626424 4.986600e-05
[1450,] 0.0001438714 0.0001631567 4.985914e-05
[1451,] 0.0001442671 0.0001627408 4.990289e-05
[1452,] 0.0001459143 0.0001623885 5.057686e-05
[1453,] 0.0001383491 0.0001539029 4.393318e-05
[1454,] 0.0001444956 0.0001573479 4.790394e-05
[1455,] 0.0001156602 0.0001392911 3.238654e-05
[1456,] 0.0001172728 0.0001383567 3.232290e-05
[1457,] 0.0001170457 0.0001382059 3.232172e-05
[1458,] 0.0001463418 0.0001365509 4.339894e-05
[1459,] 0.0001164226 0.0001383091 3.227906e-05
[1460,] 0.0001164226 0.0001384694 3.228161e-05
[1461,] 0.0001164226 0.0001384694 3.228161e-05
[1462,] 0.0001168578 0.0001379963 3.226962e-05
[1463,] 0.0001162282 0.0001386322 3.229212e-05
[1464,] 0.0001162282 0.0001379963 3.227978e-05
[1465,] 0.0001844805 0.0001489624 3.612927e-05
[1466,] 0.0001172265 0.0001387976 3.227034e-05
[1467,] 0.0001164226 0.0001387976 3.228760e-05
[1468,] 0.0001166253 0.0001395120 3.229420e-05
[1469,] 0.0001386112 0.0001569484 4.331646e-05
[1470,] 0.0002139769 0.0001508068 4.012174e-05
[1471,] 0.0001190417 0.0001389912 3.229293e-05
[1472,] 0.0001185055 0.0001382358 3.229365e-05
[1473,] 0.0001185055 0.0001380793 3.229756e-05
[1474,] 0.0001225160 0.0001447081 3.585429e-05
[1475,] 0.0001178748 0.0001479792 3.304381e-05
[1476,] 0.0001928725 0.0001508590 3.650211e-05
[1477,] 0.0001207066 0.0001385249 3.245930e-05
[1478,] 0.0001351531 0.0001721582 4.384313e-05
[1479,] 0.0001812361 0.0001542267 3.515506e-05
[1480,] 0.0001449992 0.0001356826 4.195284e-05
[1481,] 0.0001409264 0.0001358035 4.109215e-05
[1482,] 0.0002194479 0.0001440320 6.578272e-05
[1483,] 0.0001190763 0.0001436497 3.299035e-05
[1484,] 0.0001685968 0.0001911920 4.969970e-05
[1485,] 0.0001520199 0.0001926835 4.460904e-05
[1486,] 0.0001161831 0.0001416885 3.380810e-05
[1487,] 0.0001484120 0.0001916181 4.432682e-05
[1488,] 0.0002358841 0.0001405649 5.930672e-05
[1489,] 0.0001231023 0.0001895024 3.880380e-05
[1490,] 0.0001141653 0.0001416600 3.322873e-05
[1491,] 0.0001142261 0.0001419620 3.306299e-05
[1492,] 0.0001493278 0.0001605998 3.837712e-05
[1493,] 0.0001100212 0.0001580667 3.261679e-05
[1494,] 0.0001173719 0.0001870824 3.712130e-05
[1495,] 0.0001277932 0.0001372485 3.629825e-05
[1496,] 0.0001243252 0.0001343570 3.439815e-05
[1497,] 0.0001128837 0.0001343592 3.234156e-05
[1498,] 0.0001177644 0.0001495107 3.629423e-05
[1499,] 0.0001475618 0.0001563776 4.370307e-05
[1500,] 0.0001416432 0.0001478098 4.105398e-05
[1501,] 0.0001298420 0.0001489756 3.907961e-05
[1502,] 0.0001494958 0.0001518758 4.319804e-05
[1503,] 0.0001284055 0.0001479395 3.652570e-05
[1504,] 0.0001465004 0.0001469734 4.225572e-05
[1505,] 0.0001061207 0.0001902063 3.458744e-05
[1506,] 0.0001475950 0.0001521739 4.275828e-05
[1507,] 0.0001378664 0.0001473389 3.902454e-05
[1508,] 0.0001378664 0.0001473307 3.904651e-05
[1509,] 0.0001453436 0.0001358106 3.619770e-05
[1510,] 0.0001315255 0.0001475851 3.882306e-05
[1511,] 0.0002077667 0.0001469674 5.483504e-05
[1512,] 0.0002126835 0.0001469925 5.564438e-05
[1513,] 0.0001667502 0.0001354479 3.930032e-05
[1514,] 0.0001696456 0.0001355381 3.965447e-05
[1515,] 0.0001435707 0.0001403960 3.757374e-05
[1516,] 0.0001457049 0.0001523526 4.179600e-05
[1517,] 0.0001465489 0.0001508824 4.204247e-05
[1518,] 0.0001594012 0.0001479480 4.388569e-05
[1519,] 0.0002096877 0.0001348339 4.628685e-05
[1520,] 0.0001801245 0.0001509847 4.955867e-05
[1521,] 0.0001809440 0.0001514117 5.026831e-05
[1522,] 0.0002063001 0.0001477596 5.336047e-05
[1523,] 0.0001878771 0.0001477880 4.944426e-05
[1524,] 0.0001259623 0.0001426066 3.627973e-05
[1525,] 0.0001909332 0.0001483161 5.045516e-05
[1526,] 0.0001831336 0.0001477990 5.072875e-05
[1527,] 0.0001751156 0.0001965664 5.596253e-05
[1528,] 0.0001753531 0.0001525248 5.015558e-05
[1529,] 0.0002091042 0.0001861462 5.876715e-05
[1530,] 0.0005892065 0.0001484570 1.228689e-04
[1531,] 0.0006450094 0.0001484393 1.323963e-04
[1532,] 0.0002749238 0.0001500801 9.066905e-05
[1533,] 0.0004873787 0.0001478859 1.174356e-04
[1534,] 0.0004340621 0.0001480741 1.028151e-04
[1535,] 0.0002097734 0.0001874803 6.056119e-05
[1536,] 0.0004073818 0.0001482798 9.299993e-05
[1537,] 0.0003796461 0.0001481946 8.884996e-05
[1538,] 0.0004073818 0.0001482798 9.299993e-05
[1539,] 0.0003680212 0.0001480891 8.872149e-05
[1540,] 0.0004340621 0.0001482574 9.817693e-05
[1541,] 0.0003945680 0.0001485085 8.864457e-05
[1542,] 0.0004048038 0.0001485099 9.046972e-05
[1543,] 0.0005239763 0.0001484701 1.116617e-04
[1544,] 0.0001679259 0.0001882619 4.822332e-05
[1545,] 0.0001879744 0.0001689206 6.302398e-05
[1546,] 0.0001965006 0.0001520896 5.495181e-05
[1547,] 0.0003611804 0.0001444908 1.010493e-04
[1548,] 0.0001930390 0.0001692444 6.538109e-05
[1549,] 0.0004476099 0.0001442947 1.194970e-04
[1550,] 0.0001696357 0.0001790330 4.862598e-05
[1551,] 0.0001664382 0.0001758348 4.834496e-05
[1552,] 0.0001731336 0.0001553729 4.398775e-05
[1553,] 0.0002258082 0.0001661439 7.007565e-05
[1554,] 0.0002403987 0.0001653010 7.147081e-05
[1555,] 0.0002258082 0.0001660271 6.954898e-05
[1556,] 0.0002324865 0.0001660769 7.001633e-05
[1557,] 0.0001749570 0.0001868063 4.828325e-05
[1558,] 0.0001699891 0.0001778952 6.477744e-05
[1559,] 0.0001758336 0.0001841874 4.881658e-05
[1560,] 0.0001892531 0.0001600607 5.185086e-05
[1561,] 0.0001804596 0.0001849400 4.908326e-05
[1562,] 0.0001767669 0.0001891744 4.855168e-05
[1563,] 0.0001750275 0.0001894844 4.861846e-05
[1564,] 0.0002344325 0.0001868217 7.176925e-05
[1565,] 0.0003523714 0.0001491988 9.536626e-05
[1566,] 0.0001587859 0.0001715469 4.761790e-05
[1567,] 0.0001964236 0.0001729222 5.669905e-05
[1568,] 0.0001295586 0.0001403247 3.752168e-05
[1569,] 0.0001550200 0.0001721457 5.049992e-05
[1570,] 0.0001291709 0.0001397416 3.735373e-05
[1571,] 0.0001139599 0.0001476999 3.626029e-05
[1572,] 0.0002792315 0.0001718041 7.711121e-05
[1573,] 0.0002939414 0.0001712297 7.960330e-05
[1574,] 0.0002995363 0.0001710092 8.222614e-05
[1575,] 0.0001465182 0.0001715974 4.974881e-05
[1576,] 0.0001244421 0.0001474148 3.301257e-05
[1577,] 0.0002506459 0.0001497993 4.879220e-05
[1578,] 0.0003130477 0.0001736135 8.508106e-05
[1579,] 0.0002375666 0.0001469913 4.834715e-05
[1580,] 0.0001470258 0.0001717103 4.993946e-05
[1581,] 0.0001440878 0.0001734603 5.053933e-05
[1582,] 0.0002229806 0.0001534316 4.340396e-05
[1583,] 0.0001329036 0.0001569296 3.266469e-05
[1584,] 0.0001689753 0.0001735965 6.020216e-05
[1585,] 0.0001562929 0.0001561255 3.509907e-05
[1586,] 0.0002556669 0.0001728211 6.644872e-05
[1587,] 0.0002266513 0.0001742547 5.855167e-05
[1588,] 0.0002630041 0.0001726418 6.827425e-05
[1589,] 0.0002398621 0.0001724825 6.369383e-05
[1590,] 0.0002398621 0.0001726282 6.341814e-05
[1591,] 0.0001089685 0.0001698776 3.535809e-05
[1592,] 0.0001074577 0.0001683860 3.587728e-05
[1593,] 0.0001516949 0.0001687516 3.353596e-05
[1594,] 0.0001602519 0.0001731795 3.374674e-05
[1595,] 0.0007535424 0.0001727806 2.300690e-04
[1596,] 0.0002845832 0.0001700114 8.020898e-05
[1597,] 0.0001700028 0.0001898438 5.567705e-05
[1598,] 0.0001326275 0.0001561269 3.234546e-05
[1599,] 0.0001274519 0.0001588644 3.211107e-05
[1600,] 0.0002493647 0.0001707155 6.824061e-05
[1601,] 0.0001526839 0.0001588291 3.403525e-05
[1602,] 0.0001072610 0.0001501905 3.184157e-05
[1603,] 0.0002407369 0.0001704594 6.807314e-05
[1604,] 0.0001274129 0.0001567246 4.580686e-05
[1605,] 0.0002249295 0.0001702098 6.457081e-05
[1606,] 0.0001068610 0.0001496193 3.218915e-05
[1607,] 0.0001076558 0.0001549047 3.443966e-05
[1608,] 0.0001074166 0.0001556453 3.429603e-05
[1609,] 0.0001075314 0.0001536641 3.414870e-05
[1610,] 0.0001068790 0.0001478788 3.200260e-05
[1611,] 0.0002181156 0.0001703220 6.297836e-05
[1612,] 0.0001074166 0.0001536641 3.403332e-05
[1613,] 0.0001067839 0.0001543203 3.284844e-05
[1614,] 0.0001072157 0.0001536641 3.381062e-05
[1615,] 0.0001361060 0.0001481305 3.294732e-05
[1616,] 0.0001076558 0.0001536641 3.426678e-05
[1617,] 0.0001368577 0.0001496995 3.287468e-05
[1618,] 0.0001660179 0.0001580918 3.527186e-05
[1619,] 0.0001069646 0.0001545317 3.356362e-05
[1620,] 0.0001229021 0.0001535604 4.273855e-05
[1621,] 0.0001069100 0.0001530510 3.329325e-05
[1622,] 0.0001071022 0.0001565995 3.402527e-05
[1623,] 0.0001246619 0.0001568866 4.461711e-05
[1624,] 0.0001229021 0.0001535281 4.272787e-05
[1625,] 0.0001229021 0.0001544820 4.304095e-05
[1626,] 0.0002304465 0.0001706419 6.696485e-05
[1627,] 0.0002296230 0.0001715761 6.104414e-05
[1628,] 0.0001368577 0.0001479325 3.302477e-05
[1629,] 0.0001597907 0.0001586949 3.465117e-05
[1630,] 0.0001229021 0.0001541060 4.291818e-05
[1631,] 0.0002399061 0.0001706546 6.974516e-05
[1632,] 0.0001229021 0.0001546359 4.309099e-05
[1633,] 0.0001077788 0.0001476800 3.145564e-05
[1634,] 0.0001072080 0.0001486707 3.176944e-05
[1635,] 0.0001071225 0.0001486707 3.182709e-05
[1636,] 0.0001531244 0.0001587480 3.418016e-05
[1637,] 0.0001070466 0.0001489251 3.190737e-05
[1638,] 0.0002331162 0.0001708849 6.834125e-05
[1639,] 0.0002450751 0.0001708939 7.153725e-05
[1640,] 0.0001539075 0.0001582422 3.429979e-05
[1641,] 0.0001527968 0.0001585589 3.417158e-05
[1642,] 0.0003001836 0.0001704886 8.381190e-05
[1643,] 0.0001280461 0.0001548437 4.532745e-05
[1644,] 0.0002314333 0.0001710399 6.853337e-05
[1645,] 0.0002345365 0.0001710328 6.924780e-05
[1646,] 0.0001474078 0.0001693938 4.454986e-05
[1647,] 0.0001104656 0.0001685754 3.492432e-05
[1648,] 0.0001105920 0.0001687885 3.519628e-05
[1649,] 0.0002971669 0.0001594520 5.396182e-05
[1650,] 0.0001148241 0.0001693914 3.606983e-05
[1651,] 0.0002122855 0.0001721843 6.386445e-05
[1652,] 0.0001443192 0.0001706714 4.393470e-05
[1653,] 0.0001600274 0.0001705209 4.739706e-05
[1654,] 0.0001959484 0.0001739004 6.320298e-05
[1655,] 0.0002002305 0.0001735406 6.382816e-05
[1656,] 0.0001584034 0.0001741651 5.089465e-05
[1657,] 0.0001084317 0.0002000078 3.650154e-05
[1658,] 0.0001162721 0.0001680782 3.742937e-05
[1659,] 0.0001137536 0.0001689476 3.620185e-05
[1660,] 0.0003155385 0.0001742352 8.001928e-05
[1661,] 0.0003011061 0.0001728177 8.070751e-05
[1662,] 0.0002114158 0.0001758606 5.598124e-05
[1663,] 0.0002404064 0.0001693292 7.405336e-05
[1664,] 0.0002448562 0.0001693266 7.603817e-05
[1665,] 0.0002422006 0.0001694657 7.540877e-05
[1666,] 0.0001733160 0.0001695000 5.412003e-05
[1667,] 0.0001733160 0.0001694584 5.389513e-05
[1668,] 0.0001751328 0.0001695104 5.470096e-05
[1669,] 0.0001986196 0.0001695432 6.086553e-05
[1670,] 0.0002005603 0.0001695346 6.132132e-05
[1671,] 0.0003664064 0.0001749003 9.026772e-05
[1672,] 0.0002070729 0.0001695628 6.427892e-05
[1673,] 0.0001094071 0.0001432835 3.269262e-05
[1674,] 0.0001093054 0.0001425595 3.249420e-05
[1675,] 0.0001094349 0.0001428889 3.267511e-05
[1676,] 0.0001092608 0.0001422358 3.238852e-05
[1677,] 0.0001092840 0.0001423449 3.244442e-05
[1678,] 0.0001093573 0.0001432992 3.266653e-05
[1679,] 0.0001094661 0.0001423449 3.263627e-05
[1680,] 0.0001093162 0.0001421197 3.245922e-05
[1681,] 0.0001093162 0.0001425246 3.251301e-05
[1682,] 0.0001974182 0.0001459076 4.908899e-05
[1683,] 0.0001093573 0.0001392725 3.204006e-05
[1684,] 0.0001092608 0.0001393311 3.201167e-05
[1685,] 0.0001092840 0.0001388852 3.196553e-05
[1686,] 0.0001093162 0.0001388430 3.195231e-05
[1687,] 0.0003205685 0.0001700703 9.888033e-05
[1688,] 0.0001969146 0.0001457684 5.315331e-05
[1689,] 0.0001093162 0.0001392746 3.202565e-05
[1690,] 0.0003257240 0.0001711367 1.060757e-04
[1691,] 0.0001104417 0.0001397809 3.214674e-05
[1692,] 0.0002799109 0.0001722906 9.513444e-05
[1693,] 0.0002157041 0.0001457833 5.744659e-05
[1694,] 0.0002134359 0.0001458227 5.733545e-05
[1695,] 0.0001095385 0.0001398027 3.202399e-05
[1696,] 0.0001098282 0.0001400471 3.211061e-05
[1697,] 0.0001104827 0.0001401541 3.218650e-05
[1698,] 0.0001115311 0.0001401541 3.236024e-05
[1699,] 0.0002148879 0.0001461029 5.373639e-05
[1700,] 0.0001115311 0.0001401246 3.237145e-05
[1701,] 0.0001072796 0.0001410478 3.164970e-05
[1702,] 0.0001095605 0.0001406108 3.209594e-05
[1703,] 0.0001839900 0.0001694512 5.798556e-05
[1704,] 0.0001902962 0.0001487501 4.679251e-05
[1705,] 0.0002024164 0.0001494689 5.494962e-05
[1706,] 0.0003460199 0.0001478361 7.732037e-05
[1707,] 0.0001989233 0.0001746173 5.306897e-05
[1708,] 0.0002632869 0.0001528221 5.446498e-05
[1709,] 0.0001609472 0.0001787318 5.216759e-05
[1710,] 0.0001084608 0.0001539728 3.346721e-05
[1711,] 0.0001092500 0.0001462084 3.279121e-05
[1712,] 0.0002593914 0.0001515508 5.352248e-05
[1713,] 0.0003018617 0.0001579297 5.418227e-05
[1714,] 0.0003636401 0.0001546857 6.417510e-05
[1715,] 0.0003582732 0.0001532234 6.483996e-05
[1716,] 0.0002777739 0.0001697903 5.068720e-05
[1717,] 0.0003128142 0.0001686360 5.907061e-05
[1718,] 0.0002645957 0.0001647962 5.107488e-05
[1719,] 0.0006262541 0.0001779772 1.775451e-04
[1720,] 0.0001368496 0.0001645935 3.555093e-05
[1721,] 0.0001715197 0.0001968252 5.012550e-05
[1722,] 0.0001918186 0.0001974947 5.456529e-05
[1723,] 0.0001735835 0.0001888443 7.322389e-05
[1724,] 0.0002780782 0.0002145393 1.733899e-04
[1725,] 0.0004042529 0.0002245757 3.100795e-04
[1726,] 0.0004464674 0.0002229987 3.413049e-04
[1727,] 0.0001398677 0.0002091784 5.598166e-05
[1728,] 0.0004693057 0.0002203780 3.512530e-04
[1729,] 0.0001422028 0.0001891953 4.832617e-05
[1730,] 0.0001420323 0.0001907668 4.935408e-05
[1731,] 0.0001389476 0.0001862416 4.611877e-05
[1732,] 0.0003288857 0.0001759767 1.141509e-04
[1733,] 0.0003828079 0.0001749508 1.259925e-04
[1734,] 0.0011552255 0.0001744487 3.413277e-04
[1735,] 0.0003574168 0.0001816810 1.673065e-04
[1736,] 0.0002644806 0.0001928558 1.135888e-04
[1737,] 0.0009815929 0.0001741687 2.663009e-04
[1738,] 0.0001259013 0.0001503603 4.143850e-05
[1739,] 0.0009592537 0.0001741341 2.708264e-04
[1740,] 0.0008982730 0.0001747558 2.564137e-04
[1741,] 0.0003217680 0.0001858619 1.567295e-04
[1742,] 0.0003292539 0.0002051894 1.914929e-04
[1743,] 0.0003423582 0.0001822885 1.370802e-04
[1744,] 0.0003711496 0.0001987177 2.076795e-04
[1745,] 0.0001648866 0.0001996847 7.777153e-05
[1746,] 0.0001743027 0.0001807414 6.409278e-05
[1747,] 0.0001634207 0.0001984912 7.636671e-05
[1748,] 0.0006826952 0.0001747020 2.241575e-04
[1749,] 0.0003519142 0.0001743075 1.201161e-04
[1750,] 0.0003430925 0.0001742766 1.170318e-04
[1751,] 0.0003130903 0.0001830027 1.484420e-04
[1752,] 0.0003430925 0.0001743552 1.173273e-04
[1753,] 0.0003228334 0.0001748180 1.122807e-04
[1754,] 0.0003472531 0.0001745982 1.196382e-04
[1755,] 0.0003519142 0.0001740815 1.192190e-04
[1756,] 0.0003747364 0.0001785137 1.402088e-04
[1757,] 0.0003696397 0.0001784576 1.380882e-04
[1758,] 0.0003650911 0.0001786267 1.368703e-04
[1759,] 0.0003403330 0.0001940303 1.802843e-04
[1760,] 0.0001598492 0.0001929169 7.143177e-05
[1761,] 0.0003562299 0.0001786209 1.332508e-04
[1762,] 0.0001490674 0.0001889107 6.305079e-05
[1763,] 0.0008011464 0.0001766917 2.756443e-04
[1764,] 0.0003557668 0.0001798557 1.364033e-04
[1765,] 0.0002986296 0.0001790154 1.119028e-04
[1766,] 0.0001807273 0.0001805498 6.664074e-05
[1767,] 0.0001252121 0.0001616166 3.877721e-05
[1768,] 0.0002761851 0.0001637289 1.002775e-04
[1769,] 0.0001245141 0.0001721878 3.916848e-05
[1770,] 0.0001252791 0.0001739497 3.927974e-05
[1771,] 0.0001258454 0.0001755048 4.094860e-05
[1772,] 0.0001252486 0.0001736804 3.930434e-05
[1773,] 0.0003060616 0.0001790419 1.137345e-04
[1774,] 0.0001251515 0.0001709195 3.995896e-05
[1775,] 0.0001251289 0.0001709195 3.987128e-05
[1776,] 0.0001245086 0.0001715371 3.985261e-05
[1777,] 0.0001252527 0.0001694858 4.002676e-05
[1778,] 0.0003132095 0.0001782361 1.141899e-04
[1779,] 0.0001625942 0.0001679531 6.029338e-05
[1780,] 0.0004007251 0.0001793877 1.511956e-04
[1781,] 0.0001250965 0.0001679881 3.928007e-05
[1782,] 0.0001464041 0.0001681702 5.149977e-05
[1783,] 0.0001540000 0.0001778924 5.233797e-05
[1784,] 0.0002003542 0.0001673314 5.124741e-05
[1785,] 0.0001565003 0.0001777019 5.324682e-05
[1786,] 0.0002844032 0.0001727779 8.822200e-05
[1787,] 0.0001299100 0.0001724125 4.224219e-05
[1788,] 0.0001199481 0.0001749035 3.743026e-05
[1789,] 0.0002785410 0.0001777536 9.981507e-05
[1790,] 0.0001251394 0.0001664626 4.384452e-05
[1791,] 0.0001137786 0.0001673645 3.501315e-05
[1792,] 0.0001280249 0.0001670070 4.569906e-05
[1793,] 0.0001176926 0.0001611902 3.914195e-05
[1794,] 0.0001538352 0.0001769533 5.159662e-05
[1795,] 0.0001519843 0.0001700695 5.354562e-05
[1796,] 0.0001181716 0.0001683323 3.545766e-05
[1797,] 0.0001138508 0.0001681132 3.454309e-05
[1798,] 0.0001811816 0.0001946273 6.950899e-05
[1799,] 0.0001198051 0.0001690969 3.526973e-05
[1800,] 0.0001177042 0.0001662896 3.512270e-05
[1801,] 0.0001100653 0.0001651591 3.455838e-05
[1802,] 0.0001109030 0.0001727637 3.543271e-05
[1803,] 0.0001104387 0.0001653296 3.412834e-05
[1804,] 0.0002868026 0.0001801906 1.086468e-04
[1805,] 0.0001257988 0.0001677188 4.524318e-05
[1806,] 0.0001253648 0.0001709634 4.591436e-05
[1807,] 0.0002739743 0.0001790112 1.008782e-04
[1808,] 0.0001166576 0.0001697288 4.069859e-05
[1809,] 0.0001225407 0.0001724894 4.505503e-05
[1810,] 0.0001270336 0.0001846705 5.020298e-05
[1811,] 0.0001835133 0.0001775979 5.660698e-05
[1812,] 0.0001199449 0.0001745186 4.399844e-05
[1813,] 0.0001349541 0.0001469869 3.662028e-05
[1814,] 0.0001649644 0.0001778731 5.102510e-05
[1815,] 0.0001648451 0.0001797956 5.175311e-05
[1816,] 0.0001209270 0.0001852509 4.085672e-05
[1817,] 0.0003748829 0.0002245063 2.550574e-04
[1818,] 0.0001195080 0.0001990704 4.635751e-05
[1819,] 0.0001690891 0.0001868259 4.362190e-05
[1820,] 0.0004387164 0.0001963111 2.172309e-04
[1821,] 0.0004371399 0.0001986497 2.225019e-04
[1822,] 0.0004223542 0.0001900771 1.897820e-04
[1823,] 0.0003714884 0.0001777448 1.365967e-04
[1824,] 0.0001294762 0.0001773660 4.843661e-05
[1825,] 0.0028886095 0.0001856980 1.087812e-03
[1826,] 0.0001664523 0.0001678073 4.576575e-05
[1827,] 0.0005638960 0.0001746488 1.812808e-04
[1828,] 0.0008467986 0.0001747622 2.700221e-04
[1829,] 0.0008818061 0.0001747856 2.811605e-04
[1830,] 0.0001331860 0.0001823038 4.748331e-05
[1831,] 0.0001630950 0.0001850602 6.187837e-05
[1832,] 0.0001550608 0.0001837223 5.751658e-05
[1833,] 0.0005444672 0.0001843600 2.650875e-04
[1834,] 0.0002573352 0.0001881193 1.095912e-04
[1835,] 0.0001084285 0.0001797997 3.543857e-05
[1836,] 0.0002544899 0.0001806216 9.676238e-05
[1837,] 0.0001074236 0.0001804216 3.710496e-05
[1838,] 0.0001092730 0.0001835976 3.574495e-05
[1839,] 0.0001092623 0.0001846448 3.587891e-05
[1840,] 0.0001092418 0.0001838509 3.611678e-05
[1841,] 0.0001147750 0.0001507333 3.479288e-05
[1842,] 0.0001494957 0.0001720562 5.712311e-05
[1843,] 0.0002459467 0.0001817535 9.513224e-05
[1844,] 0.0001154949 0.0001586336 3.591308e-05
[1845,] 0.0001463955 0.0001715066 5.545834e-05
[1846,] 0.0002506246 0.0001807718 9.564409e-05
[1847,] 0.0001677912 0.0001737030 5.571760e-05
[1848,] 0.0001389014 0.0001762017 5.301984e-05
[1849,] 0.0002266816 0.0001884795 8.021943e-05
[1850,] 0.0004327746 0.0001778645 1.923758e-04
[1851,] 0.0002145106 0.0001750681 8.722962e-05
[1852,] 0.0001641019 0.0001808578 5.587286e-05
[1853,] 0.0001289962 0.0001710809 3.707074e-05
[1854,] 0.0001295959 0.0001725833 3.709632e-05
[1855,] 0.0001497250 0.0001782613 3.803406e-05
[1856,] 0.0001521381 0.0001879971 4.515150e-05
[1857,] 0.0001514435 0.0001810022 4.734757e-05
[1858,] 0.0001508437 0.0001827378 4.810223e-05
[1859,] 0.0001885754 0.0002253042 4.033601e-05
[1860,] 0.0001983896 0.0002585695 6.640452e-05
[1861,] 0.0002687216 0.0001918469 7.121727e-05
[1862,] 0.0001877194 0.0001927306 5.735424e-05
[1863,] 0.0002259950 0.0002643501 1.065674e-04
[1864,] 0.0001307206 0.0002383721 3.379962e-05
[1865,] 0.0001746640 0.0002135335 7.970681e-05
[1866,] 0.0002157947 0.0001781422 7.505778e-05
[1867,] 0.0001544228 0.0003979156 7.409995e-05
[1868,] 0.0001538394 0.0004063872 7.725912e-05
[1869,] 0.0001530597 0.0004399744 8.820205e-05
[1870,] 0.0001543964 0.0004299639 7.636961e-05
[1871,] 0.0002005197 0.0002943813 5.189165e-05
[1872,] 0.0002012985 0.0003192114 5.080140e-05
[1873,] 0.0001527148 0.0004159306 8.530903e-05
[1874,] 0.0008801320 0.0003496838 4.935616e-04
[1875,] 0.0001523745 0.0003909122 8.205106e-05
[1876,] 0.0002987762 0.0001419606 7.060637e-05
[1877,] 0.0001531089 0.0003968929 7.624545e-05
[1878,] 0.0002789101 0.0001416787 7.835550e-05
[1879,] 0.0002267431 0.0001424783 4.915717e-05
[1880,] 0.0001186147 0.0001570215 3.909925e-05
[1881,] 0.0003054610 0.0001489347 5.303177e-05
[1882,] 0.0001528578 0.0004337104 7.988716e-05
[1883,] 0.0001175541 0.0001501210 3.130285e-05
[1884,] 0.0001267403 0.0001487224 3.233776e-05
[1885,] 0.0001066060 0.0001956862 3.854054e-05
[1886,] 0.0001075224 0.0001787114 3.763834e-05
[1887,] 0.0001071768 0.0001433556 3.088674e-05
[1888,] 0.0001109422 0.0002188522 4.691342e-05
[1889,] 0.0001108983 0.0001754523 3.961368e-05
[1890,] 0.0001075007 0.0002785303 4.991420e-05
[1891,] 0.0001528409 0.0004413316 8.085065e-05
[1892,] 0.0001062005 0.0001426232 3.094766e-05
[1893,] 0.0001063230 0.0002168135 4.101046e-05
[1894,] 0.0001166423 0.0002610958 5.948170e-05
[1895,] 0.0001072296 0.0003031516 5.119340e-05
[1896,] 0.0001071467 0.0002305713 4.351245e-05
[1897,] 0.0001151248 0.0001464952 3.142195e-05
[1898,] 0.0001079108 0.0002172040 4.256603e-05
[1899,] 0.0001891717 0.0006102246 1.394683e-04
[1900,] 0.0001124104 0.0002128948 4.762411e-05
[1901,] 0.0001116547 0.0001621157 3.092110e-05
[1902,] 0.0001123574 0.0001598999 3.085300e-05
[1903,] 0.0001152891 0.0001833620 3.123753e-05
[1904,] 0.0001893101 0.0006037292 1.391388e-04
[1905,] 0.0003203667 0.0001621785 6.454313e-05
[1906,] 0.0001268922 0.0001440837 3.283634e-05
[1907,] 0.0001366145 0.0001407420 3.519961e-05
[1908,] 0.0001216259 0.0001832154 4.745927e-05
[1909,] 0.0001437944 0.0002730135 6.768026e-05
[1910,] 0.0001629352 0.0002723774 5.504770e-05
[1911,] 0.0001744747 0.0002683858 5.032878e-05
[1912,] 0.0001735014 0.0002732607 6.385916e-05
[1913,] 0.0001188602 0.0001803741 4.609878e-05
[1914,] 0.0001637597 0.0002822599 5.560089e-05
[1915,] 0.0001717663 0.0001807451 5.590259e-05
[1916,] 0.0001242356 0.0001374470 3.381310e-05
[1917,] 0.0001251818 0.0001414242 3.258197e-05
[1918,] 0.0001482389 0.0001750891 5.917996e-05
[1919,] 0.0001541849 0.0001858486 3.187975e-05
[1920,] 0.0001157636 0.0002048196 3.125407e-05
[1921,] 0.0001108080 0.0002064591 3.202275e-05
[1922,] 0.0001221763 0.0002114765 3.118646e-05
[1923,] 0.0001638556 0.0005032978 1.323763e-04
[1924,] 0.0001743971 0.0002043381 8.652464e-05
[1925,] 0.0001648052 0.0004325156 1.061624e-04
[1926,] 0.0001659524 0.0004650491 1.226996e-04
[1927,] 0.0001511414 0.0001708051 5.847522e-05
[1928,] 0.0001226719 0.0002473141 3.197868e-05
[1929,] 0.0001345209 0.0001663967 4.852371e-05
[1930,] 0.0001434919 0.0001639863 5.109220e-05
[1931,] 0.0001393015 0.0001658304 5.044723e-05
[1932,] 0.0001391934 0.0002053872 6.456548e-05
[1933,] 0.0001252240 0.0002160935 3.205624e-05
[1934,] 0.0001307274 0.0001937619 5.456483e-05
[1935,] 0.0001363173 0.0002154634 3.172793e-05
[1936,] 0.0001642311 0.0001909774 5.257295e-05
[1937,] 0.0001248930 0.0002147741 4.320743e-05
[1938,] 0.0001560745 0.0001920544 4.986226e-05
[1939,] 0.0002679212 0.0001853911 9.431321e-05
[1940,] 0.0001560745 0.0001921050 4.977199e-05
[1941,] 0.0001240124 0.0002094446 4.146035e-05
[1942,] 0.0001616811 0.0001921968 5.107308e-05
[1943,] 0.0004589299 0.0002916894 4.801817e-04
[1944,] 0.0001241702 0.0002146857 4.174514e-05
[1945,] 0.0001537938 0.0001929480 4.893571e-05
[1946,] 0.0001866832 0.0001405764 5.021919e-05
[1947,] 0.0001538965 0.0001921830 4.918341e-05
[1948,] 0.0004482515 0.0002777584 4.389273e-04
[1949,] 0.0004359605 0.0002750049 4.189980e-04
[1950,] 0.0003493613 0.0001516922 1.060297e-04
[1951,] 0.0002856179 0.0002826472 2.588409e-04
[1952,] 0.0002958069 0.0002616373 2.539734e-04
[1953,] 0.0001317259 0.0001796015 5.264333e-05
[1954,] 0.0002194164 0.0001507570 4.553307e-05
[1955,] 0.0001522382 0.0001928426 4.870815e-05
[1956,] 0.0001579416 0.0001682256 6.503323e-05
[1957,] 0.0002976854 0.0002580080 2.500826e-04
[1958,] 0.0002976854 0.0002561649 2.469365e-04
[1959,] 0.0005603254 0.0001763222 2.403488e-04
[1960,] 0.0001338345 0.0002616297 6.841033e-05
[1961,] 0.0001884868 0.0001644186 4.267006e-05
[1962,] 0.0001379596 0.0001644684 4.006344e-05
[1963,] 0.0001312943 0.0001693403 3.637692e-05
[1964,] 0.0001303354 0.0001673819 3.642919e-05
[1965,] 0.0001310442 0.0001665726 3.622865e-05
[1966,] 0.0001903265 0.0001753682 3.439709e-05
[1967,] 0.0001238179 0.0001350169 3.515835e-05
[1968,] 0.0007697680 0.0001801853 3.627913e-04
[1969,] 0.0001232171 0.0001353697 3.501779e-05
[1970,] 0.0001220356 0.0001350502 3.452003e-05
[1971,] 0.0002058134 0.0001561611 7.336070e-05
[1972,] 0.0001341572 0.0002057890 3.701238e-05
[1973,] 0.0002248772 0.0001457709 7.030984e-05
[1974,] 0.0001997110 0.0001364230 4.486743e-05
[1975,] 0.0002075251 0.0001361460 4.641581e-05
[1976,] 0.0002741858 0.0001472580 8.633931e-05
[1977,] 0.0003470914 0.0001419665 1.006030e-04
[1978,] 0.0003980798 0.0002399479 3.133959e-04
[1979,] 0.0001897558 0.0002653226 1.236716e-04
[1980,] 0.0002128686 0.0001437189 6.468230e-05
[1981,] 0.0003768226 0.0002334304 2.827635e-04
[1982,] 0.0001531053 0.0002659812 7.491984e-05
[1983,] 0.0002061793 0.0001464520 6.512599e-05
[1984,] 0.0002724747 0.0001428107 8.302761e-05
[1985,] 0.0001793067 0.0001357297 4.384209e-05
```
