## Supplementary material for "Characterization of shared and ancestry-specific signals driving complex traits using multi-ancestry fine-mapping": s1_data_1kg.pvar

```
##FILTER=<ID=PASS,Description="All filters passed">
##reference=ftp://ftp.1000genomes.ebi.ac.uk//vol1/ftp/technical/reference/phase2_reference_assembly_sequence/hs37d5.fa.gz
##contig=<ID=15,assembly=b37,length=102531392>
##ALT=<ID=CNV,Description="Copy Number Polymorphism">
##ALT=<ID=DEL,Description="Deletion">
##ALT=<ID=DUP,Description="Duplication">
##ALT=<ID=INS:ME:ALU,Description="Insertion of ALU element">
##ALT=<ID=INS:ME:LINE1,Description="Insertion of LINE1 element">
##ALT=<ID=INS:ME:SVA,Description="Insertion of SVA element">
##ALT=<ID=INS:MT,Description="Nuclear Mitochondrial Insertion">
##ALT=<ID=INV,Description="Inversion">
##ALT=<ID=CN0,Description="Copy number allele: 0 copies">
##ALT=<ID=CN1,Description="Copy number allele: 1 copy">
##ALT=<ID=CN2,Description="Copy number allele: 2 copies">
##ALT=<ID=CN3,Description="Copy number allele: 3 copies">
##ALT=<ID=CN4,Description="Copy number allele: 4 copies">
##ALT=<ID=CN5,Description="Copy number allele: 5 copies">
##ALT=<ID=CN6,Description="Copy number allele: 6 copies">
##ALT=<ID=CN7,Description="Copy number allele: 7 copies">
##ALT=<ID=CN8,Description="Copy number allele: 8 copies">
##ALT=<ID=CN9,Description="Copy number allele: 9 copies">
##ALT=<ID=CN10,Description="Copy number allele: 10 copies">
##ALT=<ID=CN11,Description="Copy number allele: 11 copies">
##ALT=<ID=CN12,Description="Copy number allele: 12 copies">
##ALT=<ID=CN13,Description="Copy number allele: 13 copies">
##ALT=<ID=CN14,Description="Copy number allele: 14 copies">
##ALT=<ID=CN15,Description="Copy number allele: 15 copies">
##ALT=<ID=CN16,Description="Copy number allele: 16 copies">
##ALT=<ID=CN17,Description="Copy number allele: 17 copies">
##ALT=<ID=CN18,Description="Copy number allele: 18 copies">
##ALT=<ID=CN19,Description="Copy number allele: 19 copies">
##ALT=<ID=CN20,Description="Copy number allele: 20 copies">
##ALT=<ID=CN21,Description="Copy number allele: 21 copies">
##ALT=<ID=CN22,Description="Copy number allele: 22 copies">
##ALT=<ID=CN23,Description="Copy number allele: 23 copies">
##ALT=<ID=CN24,Description="Copy number allele: 24 copies">
##ALT=<ID=CN25,Description="Copy number allele: 25 copies">
##ALT=<ID=CN26,Description="Copy number allele: 26 copies">
##ALT=<ID=CN27,Description="Copy number allele: 27 copies">
##ALT=<ID=CN28,Description="Copy number allele: 28 copies">
##ALT=<ID=CN29,Description="Copy number allele: 29 copies">
##ALT=<ID=CN30,Description="Copy number allele: 30 copies">
##ALT=<ID=CN31,Description="Copy number allele: 31 copies">
##ALT=<ID=CN32,Description="Copy number allele: 32 copies">
##ALT=<ID=CN33,Description="Copy number allele: 33 copies">
##ALT=<ID=CN34,Description="Copy number allele: 34 copies">
##ALT=<ID=CN35,Description="Copy number allele: 35 copies">
##ALT=<ID=CN36,Description="Copy number allele: 36 copies">
##ALT=<ID=CN37,Description="Copy number allele: 37 copies">
##ALT=<ID=CN38,Description="Copy number allele: 38 copies">
##ALT=<ID=CN39,Description="Copy number allele: 39 copies">
##ALT=<ID=CN40,Description="Copy number allele: 40 copies">
##ALT=<ID=CN41,Description="Copy number allele: 41 copies">
##ALT=<ID=CN42,Description="Copy number allele: 42 copies">
##ALT=<ID=CN43,Description="Copy number allele: 43 copies">
##ALT=<ID=CN44,Description="Copy number allele: 44 copies">
##ALT=<ID=CN45,Description="Copy number allele: 45 copies">
##ALT=<ID=CN46,Description="Copy number allele: 46 copies">
##ALT=<ID=CN47,Description="Copy number allele: 47 copies">
##ALT=<ID=CN48,Description="Copy number allele: 48 copies">
##ALT=<ID=CN49,Description="Copy number allele: 49 copies">
##ALT=<ID=CN50,Description="Copy number allele: 50 copies">
##ALT=<ID=CN51,Description="Copy number allele: 51 copies">
##ALT=<ID=CN52,Description="Copy number allele: 52 copies">
##ALT=<ID=CN53,Description="Copy number allele: 53 copies">
##ALT=<ID=CN54,Description="Copy number allele: 54 copies">
##ALT=<ID=CN55,Description="Copy number allele: 55 copies">
##ALT=<ID=CN56,Description="Copy number allele: 56 copies">
##ALT=<ID=CN57,Description="Copy number allele: 57 copies">
##ALT=<ID=CN58,Description="Copy number allele: 58 copies">
##ALT=<ID=CN59,Description="Copy number allele: 59 copies">
##ALT=<ID=CN60,Description="Copy number allele: 60 copies">
##ALT=<ID=CN61,Description="Copy number allele: 61 copies">
##ALT=<ID=CN62,Description="Copy number allele: 62 copies">
##ALT=<ID=CN63,Description="Copy number allele: 63 copies">
##ALT=<ID=CN64,Description="Copy number allele: 64 copies">
##ALT=<ID=CN65,Description="Copy number allele: 65 copies">
##ALT=<ID=CN66,Description="Copy number allele: 66 copies">
##ALT=<ID=CN67,Description="Copy number allele: 67 copies">
##ALT=<ID=CN68,Description="Copy number allele: 68 copies">
##ALT=<ID=CN69,Description="Copy number allele: 69 copies">
##ALT=<ID=CN70,Description="Copy number allele: 70 copies">
##ALT=<ID=CN71,Description="Copy number allele: 71 copies">
##ALT=<ID=CN72,Description="Copy number allele: 72 copies">
##ALT=<ID=CN73,Description="Copy number allele: 73 copies">
##ALT=<ID=CN74,Description="Copy number allele: 74 copies">
##ALT=<ID=CN75,Description="Copy number allele: 75 copies">
##ALT=<ID=CN76,Description="Copy number allele: 76 copies">
##ALT=<ID=CN77,Description="Copy number allele: 77 copies">
##ALT=<ID=CN78,Description="Copy number allele: 78 copies">
##ALT=<ID=CN79,Description="Copy number allele: 79 copies">
##ALT=<ID=CN80,Description="Copy number allele: 80 copies">
##ALT=<ID=CN81,Description="Copy number allele: 81 copies">
##ALT=<ID=CN82,Description="Copy number allele: 82 copies">
##ALT=<ID=CN83,Description="Copy number allele: 83 copies">
##ALT=<ID=CN84,Description="Copy number allele: 84 copies">
##ALT=<ID=CN85,Description="Copy number allele: 85 copies">
##ALT=<ID=CN86,Description="Copy number allele: 86 copies">
##ALT=<ID=CN87,Description="Copy number allele: 87 copies">
##ALT=<ID=CN88,Description="Copy number allele: 88 copies">
##ALT=<ID=CN89,Description="Copy number allele: 89 copies">
##ALT=<ID=CN90,Description="Copy number allele: 90 copies">
##ALT=<ID=CN91,Description="Copy number allele: 91 copies">
##ALT=<ID=CN92,Description="Copy number allele: 92 copies">
##ALT=<ID=CN93,Description="Copy number allele: 93 copies">
##ALT=<ID=CN94,Description="Copy number allele: 94 copies">
##ALT=<ID=CN95,Description="Copy number allele: 95 copies">
##ALT=<ID=CN96,Description="Copy number allele: 96 copies">
##ALT=<ID=CN97,Description="Copy number allele: 97 copies">
##ALT=<ID=CN98,Description="Copy number allele: 98 copies">
##ALT=<ID=CN99,Description="Copy number allele: 99 copies">
##ALT=<ID=CN100,Description="Copy number allele: 100 copies">
##ALT=<ID=CN101,Description="Copy number allele: 101 copies">
##ALT=<ID=CN102,Description="Copy number allele: 102 copies">
##ALT=<ID=CN103,Description="Copy number allele: 103 copies">
##ALT=<ID=CN104,Description="Copy number allele: 104 copies">
##ALT=<ID=CN105,Description="Copy number allele: 105 copies">
##ALT=<ID=CN106,Description="Copy number allele: 106 copies">
##ALT=<ID=CN107,Description="Copy number allele: 107 copies">
##ALT=<ID=CN108,Description="Copy number allele: 108 copies">
##ALT=<ID=CN109,Description="Copy number allele: 109 copies">
##ALT=<ID=CN110,Description="Copy number allele: 110 copies">
##ALT=<ID=CN111,Description="Copy number allele: 111 copies">
##ALT=<ID=CN112,Description="Copy number allele: 112 copies">
##ALT=<ID=CN113,Description="Copy number allele: 113 copies">
##ALT=<ID=CN114,Description="Copy number allele: 114 copies">
##ALT=<ID=CN115,Description="Copy number allele: 115 copies">
##ALT=<ID=CN116,Description="Copy number allele: 116 copies">
##ALT=<ID=CN117,Description="Copy number allele: 117 copies">
##ALT=<ID=CN118,Description="Copy number allele: 118 copies">
##ALT=<ID=CN119,Description="Copy number allele: 119 copies">
##ALT=<ID=CN120,Description="Copy number allele: 120 copies">
##ALT=<ID=CN121,Description="Copy number allele: 121 copies">
##ALT=<ID=CN122,Description="Copy number allele: 122 copies">
##ALT=<ID=CN123,Description="Copy number allele: 123 copies">
##ALT=<ID=CN124,Description="Copy number allele: 124 copies">
##INFO=<ID=CIEND,Number=2,Type=Integer,Description="Confidence interval around END for imprecise variants">
##INFO=<ID=CIPOS,Number=2,Type=Integer,Description="Confidence interval around POS for imprecise variants">
##INFO=<ID=CS,Number=1,Type=String,Description="Source call set.">
##INFO=<ID=END,Number=1,Type=Integer,Description="End coordinate of this variant">
##INFO=<ID=IMPRECISE,Number=0,Type=Flag,Description="Imprecise structural variation">
##INFO=<ID=MC,Number=.,Type=String,Description="Merged calls.">
##INFO=<ID=MEINFO,Number=4,Type=String,Description="Mobile element info of the form NAME,START,END<POLARITY; If there is only 5' OR 3' support for this call, will be NULL NULL for START and END">
##INFO=<ID=MEND,Number=1,Type=Integer,Description="Mitochondrial end coordinate of inserted sequence">
##INFO=<ID=MLEN,Number=1,Type=Integer,Description="Estimated length of mitochondrial insert">
##INFO=<ID=MSTART,Number=1,Type=Integer,Description="Mitochondrial start coordinate of inserted sequence">
##INFO=<ID=SVLEN,Number=.,Type=Integer,Description="SV length. It is only calculated for structural variation MEIs. For other types of SVs; one may calculate the SV length by INFO:END-START+1, or by finding the difference between lengthes of REF and ALT alleles">
##INFO=<ID=SVTYPE,Number=1,Type=String,Description="Type of structural variant">
##INFO=<ID=TSD,Number=1,Type=String,Description="Precise Target Site Duplication for bases, if unknown, value will be NULL">
##INFO=<ID=AC,Number=A,Type=Integer,Description="Total number of alternate alleles in called genotypes">
##INFO=<ID=AF,Number=A,Type=Float,Description="Estimated allele frequency in the range (0,1)">
##INFO=<ID=NS,Number=1,Type=Integer,Description="Number of samples with data">
##INFO=<ID=AN,Number=1,Type=Integer,Description="Total number of alleles in called genotypes">
##INFO=<ID=EAS_AF,Number=A,Type=Float,Description="Allele frequency in the EAS populations calculated from AC and AN, in the range (0,1)">
##INFO=<ID=EUR_AF,Number=A,Type=Float,Description="Allele frequency in the EUR populations calculated from AC and AN, in the range (0,1)">
##INFO=<ID=AFR_AF,Number=A,Type=Float,Description="Allele frequency in the AFR populations calculated from AC and AN, in the range (0,1)">
##INFO=<ID=AMR_AF,Number=A,Type=Float,Description="Allele frequency in the AMR populations calculated from AC and AN, in the range (0,1)">
##INFO=<ID=SAS_AF,Number=A,Type=Float,Description="Allele frequency in the SAS populations calculated from AC and AN, in the range (0,1)">
##INFO=<ID=DP,Number=1,Type=Integer,Description="Total read depth; only low coverage data were counted towards the DP, exome data were not used">
##INFO=<ID=AA,Number=1,Type=String,Description="Ancestral Allele. Format: AA|REF|ALT|IndelType. AA: Ancestral allele, REF:Reference Allele, ALT:Alternate Allele, IndelType:Type of Indel (REF, ALT and IndelType are only defined for indels)">
##INFO=<ID=VT,Number=.,Type=String,Description="indicates what type of variant the line represents">
##INFO=<ID=EX_TARGET,Number=0,Type=Flag,Description="indicates whether a variant is within the exon pull down target boundaries">
##INFO=<ID=MULTI_ALLELIC,Number=0,Type=Flag,Description="indicates whether a site is multi-allelic">
#CHROM	POS	ID	REF	ALT	QUAL	FILTER	INFO
15	90926799	rs7178103	C	T	100	PASS	AC=796;AF=0.158946;AN=5008;NS=2504;DP=19151;EAS_AF=0.2093;AMR_AF=0.1153;AFR_AF=0.0809;EUR_AF=0.17;SAS_AF=0.2321;AA=.|||;VT=SNP
15	90926921	rs2601186	A	G	100	PASS	AC=1396;AF=0.278754;AN=5008;NS=2504;DP=20183;EAS_AF=0.4306;AMR_AF=0.3963;AFR_AF=0.2239;EUR_AF=0.1133;SAS_AF=0.2832;AA=.|||;VT=SNP
15	90927130	rs12912856	C	T	100	PASS	AC=947;AF=0.189097;AN=5008;NS=2504;DP=17436;EAS_AF=0.0427;AMR_AF=0.134;AFR_AF=0.4569;EUR_AF=0.1571;SAS_AF=0.0501;AA=.|||;VT=SNP
15	90927884	rs76568403	C	T	100	PASS	AC=549;AF=0.109625;AN=5008;NS=2504;DP=10727;EAS_AF=0.0417;AMR_AF=0.111;AFR_AF=0.1679;EUR_AF=0.1581;SAS_AF=0.0501;AA=.|||;VT=SNP
15	90927939	rs9796504	C	T	100	PASS	AC=1393;AF=0.278155;AN=5008;NS=2504;DP=11098;EAS_AF=0.4315;AMR_AF=0.3963;AFR_AF=0.2216;EUR_AF=0.1133;SAS_AF=0.2822;AA=.|||;VT=SNP
15	90928239	rs142635762	C	T	100	PASS	AC=785;AF=0.156749;AN=5008;NS=2504;DP=7055;EAS_AF=0.2063;AMR_AF=0.1153;AFR_AF=0.0764;EUR_AF=0.168;SAS_AF=0.2321;AA=.|||;VT=SNP
15	90929177	rs72762375	A	T	100	PASS	AC=36;AF=0.0071885;AN=5008;NS=2504;DP=13942;EAS_AF=0;AMR_AF=0.0043;AFR_AF=0.0023;EUR_AF=0.0288;SAS_AF=0.001;AA=.|||;VT=SNP
15	90929388	rs2601187	A	G	100	PASS	AC=1716;AF=0.342652;AN=5008;NS=2504;DP=16505;EAS_AF=0.4911;AMR_AF=0.4798;AFR_AF=0.2247;EUR_AF=0.2634;SAS_AF=0.3333;AA=.|||;VT=SNP
15	90929563	rs2601188	C	T	100	PASS	AC=3374;AF=0.673722;AN=5008;NS=2504;DP=16141;EAS_AF=0.8185;AMR_AF=0.6614;AFR_AF=0.7844;EUR_AF=0.4443;SAS_AF=0.6196;AA=.|||;VT=SNP
15	90929874	rs2601189	G	A	100	PASS	AC=1449;AF=0.289337;AN=5008;NS=2504;DP=18438;EAS_AF=0.4494;AMR_AF=0.389;AFR_AF=0.2534;EUR_AF=0.1133;SAS_AF=0.2832;AA=.|||;VT=SNP
15	90930875	rs2589939	C	T	100	PASS	AC=3371;AF=0.673123;AN=5008;NS=2504;DP=15928;EAS_AF=0.8194;AMR_AF=0.6585;AFR_AF=0.7859;EUR_AF=0.4414;SAS_AF=0.6186;AA=.|||;VT=SNP
15	90931363	rs2589940	C	T	100	PASS	AC=3394;AF=0.677716;AN=5008;NS=2504;DP=6919;EAS_AF=0.8204;AMR_AF=0.6599;AFR_AF=0.8018;EUR_AF=0.4414;SAS_AF=0.6186;AA=.|||;VT=SNP
15	90931457	rs2589941	C	T	100	PASS	AC=3394;AF=0.677716;AN=5008;NS=2504;DP=6317;EAS_AF=0.8204;AMR_AF=0.6599;AFR_AF=0.8026;EUR_AF=0.4414;SAS_AF=0.6176;AA=.|||;VT=SNP
15	90931720	rs111592783	G	A	100	PASS	AC=807;AF=0.161142;AN=5008;NS=2504;DP=6122;EAS_AF=0.2004;AMR_AF=0.1383;AFR_AF=0.0794;EUR_AF=0.168;SAS_AF=0.2403;AA=.|||;VT=SNP
15	90931815	rs7170385	T	A	100	PASS	AC=831;AF=0.165935;AN=5008;NS=2504;DP=5834;EAS_AF=0.1994;AMR_AF=0.1383;AFR_AF=0.0991;EUR_AF=0.168;SAS_AF=0.2393;AA=.|||;VT=SNP
15	90932665	rs148260841	C	T	100	PASS	AC=23;AF=0.00459265;AN=5008;NS=2504;DP=15237;EAS_AF=0;AMR_AF=0.0043;AFR_AF=0.0008;EUR_AF=0.0179;SAS_AF=0.001;AA=.|||;VT=SNP
15	90932884	rs141358900	T	C	100	PASS	AC=60;AF=0.0119808;AN=5008;NS=2504;DP=17062;EAS_AF=0;AMR_AF=0.0101;AFR_AF=0;EUR_AF=0.0457;SAS_AF=0.0072;AA=.|||;VT=SNP
15	90932966	rs2601190	A	C	100	PASS	AC=3382;AF=0.675319;AN=5008;NS=2504;DP=13791;EAS_AF=0.8056;AMR_AF=0.6571;AFR_AF=0.8033;EUR_AF=0.4433;SAS_AF=0.6196;AA=.|||;VT=SNP
15	90933525	rs113642408	C	T	100	PASS	AC=289;AF=0.0577077;AN=5008;NS=2504;DP=19359;EAS_AF=0.0397;AMR_AF=0.0403;AFR_AF=0.1029;EUR_AF=0.0487;SAS_AF=0.0368;AA=.|||;VT=SNP
15	90933683	rs62019353	T	C	100	PASS	AC=973;AF=0.194289;AN=5008;NS=2504;DP=21647;EAS_AF=0.2014;AMR_AF=0.1931;AFR_AF=0.1014;EUR_AF=0.2594;SAS_AF=0.2464;AA=.|||;VT=SNP
15	90933745	rs28432211	C	T	100	PASS	AC=715;AF=0.142772;AN=5008;NS=2504;DP=20693;EAS_AF=0.0397;AMR_AF=0.0648;AFR_AF=0.4085;EUR_AF=0.0537;SAS_AF=0.0368;AA=.|||;VT=SNP
15	90934331	rs3743418	A	G	100	PASS	AC=969;AF=0.19349;AN=5008;NS=2504;DP=17672;EAS_AF=0.1994;AMR_AF=0.1931;AFR_AF=0.1006;EUR_AF=0.2584;SAS_AF=0.2464;AA=.|||;VT=SNP
15	90935181	rs2589942	T	C	100	PASS	AC=1452;AF=0.289936;AN=5008;NS=2504;DP=21323;EAS_AF=0.4365;AMR_AF=0.3919;AFR_AF=0.2519;EUR_AF=0.1223;SAS_AF=0.2904;AA=.|||;VT=SNP
15	90935866	rs147165247	C	G	100	PASS	AC=25;AF=0.00499201;AN=5008;NS=2504;DP=16749;EAS_AF=0;AMR_AF=0.0058;AFR_AF=0.0015;EUR_AF=0.0159;SAS_AF=0.0031;AA=.|||;VT=SNP
15	90936225	rs2601191	T	C	100	PASS	AC=3799;AF=0.758586;AN=5008;NS=2504;DP=15685;EAS_AF=0.8056;AMR_AF=0.7565;AFR_AF=0.9803;EUR_AF=0.5378;SAS_AF=0.6391;AA=.|||;VT=SNP
15	90936704	rs2601192	G	A	100	PASS	AC=3377;AF=0.674321;AN=5008;NS=2504;DP=16938;EAS_AF=0.8056;AMR_AF=0.6787;AFR_AF=0.7882;EUR_AF=0.4423;SAS_AF=0.6207;AA=.|||;VT=SNP
15	90936878	rs2601193	T	C	100	PASS	AC=2316;AF=0.46246;AN=5008;NS=2504;DP=16548;EAS_AF=0.4752;AMR_AF=0.536;AFR_AF=0.6604;EUR_AF=0.2654;SAS_AF=0.3323;AA=.|||;VT=SNP
15	90936884	rs2589943	G	T	100	PASS	AC=2314;AF=0.462061;AN=5008;NS=2504;DP=16718;EAS_AF=0.4752;AMR_AF=0.536;AFR_AF=0.6604;EUR_AF=0.2634;SAS_AF=0.3323;AA=.|||;VT=SNP
15	90937051	rs2601194	T	A	100	PASS	AC=3437;AF=0.686302;AN=5008;NS=2504;DP=16251;EAS_AF=0.8056;AMR_AF=0.6787;AFR_AF=0.8328;EUR_AF=0.4433;SAS_AF=0.6207;AA=.|||;VT=SNP
15	90937262	rs187552556	G	A	100	PASS	AC=36;AF=0.0071885;AN=5008;NS=2504;DP=13048;EAS_AF=0;AMR_AF=0.0187;AFR_AF=0.0038;EUR_AF=0.0139;SAS_AF=0.0041;AA=.|||;VT=SNP
15	90937465	rs76623813	C	T	100	PASS	AC=177;AF=0.0353435;AN=5008;NS=2504;DP=13244;EAS_AF=0;AMR_AF=0.062;AFR_AF=0.0227;EUR_AF=0.0885;SAS_AF=0.0153;AA=.|||;VT=SNP
15	90938232	rs2601195	G	A	100	PASS	AC=3143;AF=0.627596;AN=5008;NS=2504;DP=17127;EAS_AF=0.6746;AMR_AF=0.6729;AFR_AF=0.7557;EUR_AF=0.4344;SAS_AF=0.5726;AA=.|||;VT=SNP
15	90938493	rs142275524	C	T	100	PASS	AC=23;AF=0.00459265;AN=5008;NS=2504;DP=19183;EAS_AF=0;AMR_AF=0.0043;AFR_AF=0.0008;EUR_AF=0.0179;SAS_AF=0.001;AA=.|||;VT=SNP
15	90938651	rs28372225	A	C	100	PASS	AC=346;AF=0.0690895;AN=5008;NS=2504;DP=16498;EAS_AF=0.006;AMR_AF=0.0764;AFR_AF=0.0106;EUR_AF=0.1461;SAS_AF=0.1288;AA=.|||;VT=SNP
15	90938720	rs2589944	T	C	100	PASS	AC=1685;AF=0.336462;AN=5008;NS=2504;DP=15333;EAS_AF=0.5585;AMR_AF=0.304;AFR_AF=0.3207;EUR_AF=0.1362;SAS_AF=0.3579;AA=.|||;VT=SNP
15	90939294	rs10220750	G	C	100	PASS	AC=815;AF=0.16274;AN=5008;NS=2504;DP=21753;EAS_AF=0.2073;AMR_AF=0.1383;AFR_AF=0.0825;EUR_AF=0.165;SAS_AF=0.2403;AA=.|||;VT=SNP
15	90940059	rs2601197	C	A	100	PASS	AC=3127;AF=0.624401;AN=5008;NS=2504;DP=16678;EAS_AF=0.6855;AMR_AF=0.6729;AFR_AF=0.73;EUR_AF=0.4414;SAS_AF=0.5726;AA=.|||;VT=SNP
15	90940331	rs2589945	C	T	100	PASS	AC=1131;AF=0.225839;AN=5008;NS=2504;DP=15245;EAS_AF=0.4375;AMR_AF=0.3718;AFR_AF=0.0151;EUR_AF=0.1302;SAS_AF=0.2873;AA=.|||;VT=SNP
15	90940910	rs142233586	G	C	100	PASS	AC=45;AF=0.00898562;AN=5008;NS=2504;DP=12969;EAS_AF=0;AMR_AF=0.0202;AFR_AF=0.0008;EUR_AF=0.0239;SAS_AF=0.0061;AA=.|||;VT=SNP
15	90941044	rs3826002	G	A	100	PASS	AC=814;AF=0.16254;AN=5008;NS=2504;DP=15095;EAS_AF=0.2083;AMR_AF=0.1369;AFR_AF=0.0809;EUR_AF=0.165;SAS_AF=0.2413;AA=.|||;VT=SNP
15	90942364	rs560676016	A	T	100	PASS	AC=58;AF=0.0115815;AN=5008;NS=2504;DP=14715;EAS_AF=0.0089;AMR_AF=0.0101;AFR_AF=0.003;EUR_AF=0.0288;SAS_AF=0.0092;AA=.|||;VT=SNP
15	90943065	rs7168898	G	A	100	PASS	AC=817;AF=0.163139;AN=5008;NS=2504;DP=15477;EAS_AF=0.2073;AMR_AF=0.1369;AFR_AF=0.0809;EUR_AF=0.169;SAS_AF=0.2413;AA=.|||;VT=SNP
15	90943471	rs8030390	G	A	100	PASS	AC=1954;AF=0.390176;AN=5008;NS=2504;DP=18294;EAS_AF=0.38;AMR_AF=0.2608;AFR_AF=0.5613;EUR_AF=0.3191;SAS_AF=0.3344;AA=.|||;VT=SNP
15	90945186	rs8032687	C	T	100	PASS	AC=815;AF=0.16274;AN=5008;NS=2504;DP=21028;EAS_AF=0.2083;AMR_AF=0.1383;AFR_AF=0.0756;EUR_AF=0.17;SAS_AF=0.2434;AA=.|||;VT=SNP
15	90945307	rs8033512	A	T	100	PASS	AC=814;AF=0.16254;AN=5008;NS=2504;DP=18906;EAS_AF=0.2083;AMR_AF=0.1398;AFR_AF=0.0756;EUR_AF=0.169;SAS_AF=0.2423;AA=.|||;VT=SNP
15	90945443	rs2601198	C	G	100	PASS	AC=1453;AF=0.290136;AN=5008;NS=2504;DP=20523;EAS_AF=0.4385;AMR_AF=0.3847;AFR_AF=0.2579;EUR_AF=0.1243;SAS_AF=0.2843;AA=.|||;VT=SNP
15	90945759	rs2253425	G	A	100	PASS	AC=1464;AF=0.292332;AN=5008;NS=2504;DP=16636;EAS_AF=0.4375;AMR_AF=0.389;AFR_AF=0.2632;EUR_AF=0.1243;SAS_AF=0.2863;AA=G|||;VT=SNP
15	90945875	rs2253419	A	G	100	PASS	AC=2276;AF=0.454473;AN=5008;NS=2504;DP=17955;EAS_AF=0.6448;AMR_AF=0.5288;AFR_AF=0.3396;EUR_AF=0.2922;SAS_AF=0.5276;AA=A|||;VT=SNP
15	90946757	rs34090687	A	G	100	PASS	AC=204;AF=0.0407348;AN=5008;NS=2504;DP=17674;EAS_AF=0;AMR_AF=0.0663;AFR_AF=0.0045;EUR_AF=0.1421;SAS_AF=0.0092;AA=A|||;VT=SNP
15	90947108	rs1963478	T	C	100	PASS	AC=864;AF=0.172524;AN=5008;NS=2504;DP=19280;EAS_AF=0.2073;AMR_AF=0.1398;AFR_AF=0.1127;EUR_AF=0.171;SAS_AF=0.2423;AA=T|||;VT=SNP
15	90947453	rs8024110	C	T	100	PASS	AC=815;AF=0.16274;AN=5008;NS=2504;DP=19059;EAS_AF=0.2083;AMR_AF=0.1383;AFR_AF=0.0749;EUR_AF=0.169;SAS_AF=0.2454;AA=C|||;VT=SNP
15	90947691	rs28592701	A	T	100	PASS	AC=1088;AF=0.217252;AN=5008;NS=2504;DP=18558;EAS_AF=0.1706;AMR_AF=0.1225;AFR_AF=0.4486;EUR_AF=0.1481;SAS_AF=0.091;AA=A|||;VT=SNP
15	90947842	rs8033897	T	G	100	PASS	AC=814;AF=0.16254;AN=5008;NS=2504;DP=16635;EAS_AF=0.2083;AMR_AF=0.1398;AFR_AF=0.0756;EUR_AF=0.169;SAS_AF=0.2423;AA=T|||;VT=SNP
15	90947899	rs8034045	T	C	100	PASS	AC=870;AF=0.173722;AN=5008;NS=2504;DP=16356;EAS_AF=0.2133;AMR_AF=0.1398;AFR_AF=0.1127;EUR_AF=0.171;SAS_AF=0.2423;AA=C|||;VT=SNP
15	90948617	rs2657948	G	A	100	PASS	AC=2330;AF=0.465256;AN=5008;NS=2504;DP=20883;EAS_AF=0.6448;AMR_AF=0.5274;AFR_AF=0.3797;EUR_AF=0.2942;SAS_AF=0.5276;AA=A|||;VT=SNP
15	90949177	rs2589947	G	A	100	PASS	AC=1457;AF=0.290935;AN=5008;NS=2504;DP=16019;EAS_AF=0.4375;AMR_AF=0.3876;AFR_AF=0.2602;EUR_AF=0.1233;SAS_AF=0.2853;AA=g|||;VT=SNP
15	90949196	rs16944355	G	A	100	PASS	AC=823;AF=0.164337;AN=5008;NS=2504;DP=15934;EAS_AF=0.0407;AMR_AF=0.1167;AFR_AF=0.3911;EUR_AF=0.1431;SAS_AF=0.0409;AA=G|||;VT=SNP
15	90949403	rs7175440	C	T	100	PASS	AC=811;AF=0.161941;AN=5008;NS=2504;DP=18834;EAS_AF=0.2073;AMR_AF=0.1383;AFR_AF=0.0756;EUR_AF=0.169;SAS_AF=0.2413;AA=C|||;VT=SNP
15	90949480	rs6496670	A	G	100	PASS	AC=809;AF=0.161542;AN=5008;NS=2504;DP=17515;EAS_AF=0.2054;AMR_AF=0.1383;AFR_AF=0.0756;EUR_AF=0.169;SAS_AF=0.2413;AA=A|||;VT=SNP
15	90949756	rs149095335	A	G	100	PASS	AC=21;AF=0.00419329;AN=5008;NS=2504;DP=19721;EAS_AF=0;AMR_AF=0.0014;AFR_AF=0;EUR_AF=0.0199;SAS_AF=0;AA=A|||;VT=SNP
15	90949904	rs11852549	T	G	100	PASS	AC=1112;AF=0.222045;AN=5008;NS=2504;DP=19759;EAS_AF=0.1716;AMR_AF=0.147;AFR_AF=0.4516;EUR_AF=0.1491;SAS_AF=0.092;AA=T|||;VT=SNP
15	90950061	rs16944362	T	C	100	PASS	AC=1114;AF=0.222444;AN=5008;NS=2504;DP=21347;EAS_AF=0.1716;AMR_AF=0.147;AFR_AF=0.4531;EUR_AF=0.1491;SAS_AF=0.092;AA=T|||;VT=SNP
15	90950358	rs10520689	C	T	100	PASS	AC=871;AF=0.173922;AN=5008;NS=2504;DP=19832;EAS_AF=0.0417;AMR_AF=0.1167;AFR_AF=0.4251;EUR_AF=0.1431;SAS_AF=0.0429;AA=C|||;VT=SNP
15	90950394	rs77315628	T	C	100	PASS	AC=157;AF=0.0313498;AN=5008;NS=2504;DP=20258;EAS_AF=0;AMR_AF=0.0562;AFR_AF=0.0189;EUR_AF=0.0785;SAS_AF=0.0143;AA=T|||;VT=SNP
15	90950790	rs2657949	G	A	100	PASS	AC=3418;AF=0.682508;AN=5008;NS=2504;DP=17418;EAS_AF=0.8155;AMR_AF=0.6499;AFR_AF=0.829;EUR_AF=0.4433;SAS_AF=0.6166;AA=A|||;VT=SNP
15	90951341	rs28667854	G	A	100	PASS	AC=1094;AF=0.21845;AN=5008;NS=2504;DP=20144;EAS_AF=0.1716;AMR_AF=0.1239;AFR_AF=0.4508;EUR_AF=0.1491;SAS_AF=0.091;AA=G|||;VT=SNP
15	90951516	rs10520688	T	C	100	PASS	AC=649;AF=0.129593;AN=5008;NS=2504;DP=18585;EAS_AF=0.0417;AMR_AF=0.1239;AFR_AF=0.2542;EUR_AF=0.1412;SAS_AF=0.044;AA=T|||;VT=SNP
15	90951639	rs7170480	C	T	100	PASS	AC=809;AF=0.161542;AN=5008;NS=2504;DP=19683;EAS_AF=0.2063;AMR_AF=0.1398;AFR_AF=0.0741;EUR_AF=0.169;SAS_AF=0.2413;AA=C|||;VT=SNP
15	90952049	rs7169914	G	T	100	PASS	AC=808;AF=0.161342;AN=5008;NS=2504;DP=17766;EAS_AF=0.2063;AMR_AF=0.1383;AFR_AF=0.0741;EUR_AF=0.169;SAS_AF=0.2413;AA=G|||;VT=SNP
15	90952232	rs2589948	G	A	100	PASS	AC=1456;AF=0.290735;AN=5008;NS=2504;DP=16454;EAS_AF=0.4405;AMR_AF=0.3876;AFR_AF=0.2602;EUR_AF=0.1223;SAS_AF=0.2822;AA=g|||;VT=SNP
15	90952327	rs17176399	A	G	100	PASS	AC=434;AF=0.0866613;AN=5008;NS=2504;DP=17124;EAS_AF=0.0417;AMR_AF=0.0965;AFR_AF=0.1089;EUR_AF=0.1382;SAS_AF=0.0429;AA=A|||;VT=SNP
15	90952565	rs2601199	C	G	100	PASS	AC=3378;AF=0.674521;AN=5008;NS=2504;DP=12892;EAS_AF=0.8175;AMR_AF=0.6499;AFR_AF=0.7995;EUR_AF=0.4423;SAS_AF=0.6145;AA=N|||;VT=SNP
15	90953068	rs2657950	A	G	100	PASS	AC=3463;AF=0.691494;AN=5008;NS=2504;DP=20988;EAS_AF=0.8175;AMR_AF=0.6801;AFR_AF=0.8464;EUR_AF=0.4443;SAS_AF=0.6145;AA=A|||;VT=SNP
15	90953387	rs139569201	G	A	100	PASS	AC=32;AF=0.00638978;AN=5008;NS=2504;DP=21546;EAS_AF=0;AMR_AF=0.0058;AFR_AF=0.0008;EUR_AF=0.0199;SAS_AF=0.0072;AA=G|||;VT=SNP
15	90953591	rs144053010	T	C	100	PASS	AC=64;AF=0.0127796;AN=5008;NS=2504;DP=19774;EAS_AF=0.0109;AMR_AF=0.0159;AFR_AF=0.0129;EUR_AF=0.0119;SAS_AF=0.0133;AA=T|||;VT=SNP
15	90954131	rs28545005	A	G	100	PASS	AC=1450;AF=0.289537;AN=5008;NS=2504;DP=13450;EAS_AF=0.4385;AMR_AF=0.3876;AFR_AF=0.2572;EUR_AF=0.1223;SAS_AF=0.2822;AA=A|||;VT=SNP
15	90954235	rs76662718	C	A	100	PASS	AC=16;AF=0.00319489;AN=5008;NS=2504;DP=14033;EAS_AF=0;AMR_AF=0.0086;AFR_AF=0;EUR_AF=0.007;SAS_AF=0.0031;AA=C|||;VT=SNP
15	90954396	rs62020687	C	T	100	PASS	AC=808;AF=0.161342;AN=5008;NS=2504;DP=18741;EAS_AF=0.2063;AMR_AF=0.1383;AFR_AF=0.0741;EUR_AF=0.169;SAS_AF=0.2413;AA=C|||;VT=SNP
15	90955015	rs2589949	G	A	100	PASS	AC=2321;AF=0.463458;AN=5008;NS=2504;DP=17729;EAS_AF=0.6448;AMR_AF=0.5245;AFR_AF=0.3782;EUR_AF=0.2932;SAS_AF=0.5235;AA=A|||;VT=SNP
15	90955177	rs2601200	C	T	100	PASS	AC=1451;AF=0.289736;AN=5008;NS=2504;DP=17634;EAS_AF=0.4385;AMR_AF=0.3876;AFR_AF=0.2579;EUR_AF=0.1223;SAS_AF=0.2822;AA=C|||;VT=SNP
15	90956801	rs7167704	G	T	100	PASS	AC=1955;AF=0.390375;AN=5008;NS=2504;DP=20161;EAS_AF=0.374;AMR_AF=0.2622;AFR_AF=0.5681;EUR_AF=0.3201;SAS_AF=0.3303;AA=T|||;VT=SNP
15	90957179	rs2589950	C	T	100	PASS	AC=1451;AF=0.289736;AN=5008;NS=2504;DP=18610;EAS_AF=0.4395;AMR_AF=0.3862;AFR_AF=0.2587;EUR_AF=0.1213;SAS_AF=0.2822;AA=C|||;VT=SNP
15	90958000	rs2601201	C	T	100	PASS	AC=2251;AF=0.449481;AN=5008;NS=2504;DP=19541;EAS_AF=0.6448;AMR_AF=0.5259;AFR_AF=0.3283;EUR_AF=0.2903;SAS_AF=0.5215;AA=c|||;VT=SNP
15	90958053	rs60825716	G	A	100	PASS	AC=1629;AF=0.32528;AN=5008;NS=2504;DP=18746;EAS_AF=0.25;AMR_AF=0.2579;AFR_AF=0.4584;EUR_AF=0.3141;SAS_AF=0.2822;AA=g|||;VT=SNP
15	90958089	rs2601202	G	A	100	PASS	AC=1504;AF=0.300319;AN=5008;NS=2504;DP=18755;EAS_AF=0.4415;AMR_AF=0.3876;AFR_AF=0.2935;EUR_AF=0.1243;SAS_AF=0.2832;AA=N|||;VT=SNP
15	90958129	rs2601203	T	G	100	PASS	AC=2511;AF=0.501398;AN=5008;NS=2504;DP=19635;EAS_AF=0.6875;AMR_AF=0.5331;AFR_AF=0.475;EUR_AF=0.2962;SAS_AF=0.5337;AA=N|||;VT=SNP
15	90958392	rs2589951	T	C	100	PASS	AC=2325;AF=0.464257;AN=5008;NS=2504;DP=16167;EAS_AF=0.6448;AMR_AF=0.5259;AFR_AF=0.3805;EUR_AF=0.2922;SAS_AF=0.5245;AA=N|||;VT=SNP
15	90958545	rs8041401	A	G	100	PASS	AC=996;AF=0.198882;AN=5008;NS=2504;DP=15510;EAS_AF=0.2054;AMR_AF=0.1513;AFR_AF=0.2057;EUR_AF=0.173;SAS_AF=0.2434;AA=a|||;VT=SNP
15	90958584	rs8039719	G	C	100	PASS	AC=969;AF=0.19349;AN=5008;NS=2504;DP=15296;EAS_AF=0.2024;AMR_AF=0.1196;AFR_AF=0.2057;EUR_AF=0.174;SAS_AF=0.2403;AA=g|||;VT=SNP
15	90959319	rs142610209	T	C	100	PASS	AC=76;AF=0.0151757;AN=5008;NS=2504;DP=19808;EAS_AF=0;AMR_AF=0.0058;AFR_AF=0.0015;EUR_AF=0.0189;SAS_AF=0.0521;AA=t|||;VT=SNP
15	90959585	rs2589952	T	C	100	PASS	AC=1296;AF=0.258786;AN=5008;NS=2504;DP=20729;EAS_AF=0.4444;AMR_AF=0.4063;AFR_AF=0.1271;EUR_AF=0.1173;SAS_AF=0.2863;AA=N|||;VT=SNP
15	90959589	rs8025048	G	A	100	PASS	AC=1093;AF=0.218251;AN=5008;NS=2504;DP=20772;EAS_AF=0.1706;AMR_AF=0.1268;AFR_AF=0.4493;EUR_AF=0.1491;SAS_AF=0.091;AA=N|||;VT=SNP
15	90959790	rs60792326	C	T	100	PASS	AC=962;AF=0.192093;AN=5008;NS=2504;DP=17162;EAS_AF=0.2024;AMR_AF=0.1182;AFR_AF=0.2027;EUR_AF=0.173;SAS_AF=0.2393;AA=N|||;VT=SNP
15	90959954	rs2589953	T	C	100	PASS	AC=3457;AF=0.690296;AN=5008;NS=2504;DP=16377;EAS_AF=0.8165;AMR_AF=0.6801;AFR_AF=0.8449;EUR_AF=0.4423;SAS_AF=0.6135;AA=T|||;VT=SNP
15	90960115	rs11857092	T	C	100	PASS	AC=2135;AF=0.426318;AN=5008;NS=2504;DP=19200;EAS_AF=0.372;AMR_AF=0.268;AFR_AF=0.6997;EUR_AF=0.3241;SAS_AF=0.3303;AA=C|||;VT=SNP
15	90960293	rs113212493	T	A	100	PASS	AC=761;AF=0.151957;AN=5008;NS=2504;DP=20127;EAS_AF=0.2014;AMR_AF=0.1052;AFR_AF=0.062;EUR_AF=0.169;SAS_AF=0.2382;AA=T|||;VT=SNP
15	90961055	rs74359821	T	G	100	PASS	AC=618;AF=0.123403;AN=5008;NS=2504;DP=23074;EAS_AF=0.3532;AMR_AF=0.1801;AFR_AF=0.0023;EUR_AF=0.0109;SAS_AF=0.1258;AA=T|||;VT=SNP
15	90961504	rs62020693	A	G	100	PASS	AC=964;AF=0.192492;AN=5008;NS=2504;DP=16899;EAS_AF=0.2024;AMR_AF=0.1182;AFR_AF=0.2027;EUR_AF=0.173;SAS_AF=0.2413;AA=A|||;VT=SNP
15	90961518	rs2601204	G	A	100	PASS	AC=1293;AF=0.258187;AN=5008;NS=2504;DP=16693;EAS_AF=0.4435;AMR_AF=0.4063;AFR_AF=0.1271;EUR_AF=0.1203;SAS_AF=0.2812;AA=G|||;VT=SNP
15	90961813	rs2601205	A	G	100	PASS	AC=3416;AF=0.682109;AN=5008;NS=2504;DP=17354;EAS_AF=0.8175;AMR_AF=0.6513;AFR_AF=0.8275;EUR_AF=0.4443;SAS_AF=0.6125;AA=G|||;VT=SNP
15	90962626	rs2526000	C	T	100	PASS	AC=3431;AF=0.685104;AN=5008;NS=2504;DP=16638;EAS_AF=0.8175;AMR_AF=0.6758;AFR_AF=0.8275;EUR_AF=0.4423;SAS_AF=0.6125;AA=T|||;VT=SNP
15	90962699	rs2601206	G	A	100	PASS	AC=2255;AF=0.45028;AN=5008;NS=2504;DP=16015;EAS_AF=0.6468;AMR_AF=0.5245;AFR_AF=0.3298;EUR_AF=0.2913;SAS_AF=0.5215;AA=G|||;VT=SNP
15	90962821	rs116938864	G	C	100	PASS	AC=14;AF=0.00279553;AN=5008;NS=2504;DP=16877;EAS_AF=0;AMR_AF=0;AFR_AF=0.0015;EUR_AF=0.0119;SAS_AF=0;AA=G|||;VT=SNP
15	90962971	rs17176602	G	A	100	PASS	AC=236;AF=0.0471246;AN=5008;NS=2504;DP=17873;EAS_AF=0;AMR_AF=0.0648;AFR_AF=0.056;EUR_AF=0.0974;SAS_AF=0.0194;AA=G|||;VT=SNP
15	90963371	rs150553145	T	C	100	PASS	AC=19;AF=0.00379393;AN=5008;NS=2504;DP=21550;EAS_AF=0;AMR_AF=0.0043;AFR_AF=0.0008;EUR_AF=0.0139;SAS_AF=0.001;AA=T|||;VT=SNP
15	90963542	rs2601207	G	C	100	PASS	AC=2324;AF=0.464058;AN=5008;NS=2504;DP=18815;EAS_AF=0.6468;AMR_AF=0.5303;AFR_AF=0.3782;EUR_AF=0.2932;SAS_AF=0.5204;AA=C|||;VT=SNP
15	90964135	rs2589954	A	G	100	PASS	AC=486;AF=0.0970447;AN=5008;NS=2504;DP=16586;EAS_AF=0.0962;AMR_AF=0.2205;AFR_AF=0.0083;EUR_AF=0.0964;SAS_AF=0.1309;AA=A|||;VT=SNP
15	90964193	rs2526001	C	T	100	PASS	AC=2318;AF=0.462859;AN=5008;NS=2504;DP=15622;EAS_AF=0.6448;AMR_AF=0.5274;AFR_AF=0.3775;EUR_AF=0.2922;SAS_AF=0.5204;AA=T|||;VT=SNP
15	90964205	rs55978751	C	T	100	PASS	AC=1031;AF=0.205871;AN=5008;NS=2504;DP=14985;EAS_AF=0.2044;AMR_AF=0.121;AFR_AF=0.2504;EUR_AF=0.175;SAS_AF=0.2393;AA=T|||;VT=SNP
15	90964294	rs115460785	G	A	100	PASS	AC=158;AF=0.0315495;AN=5008;NS=2504;DP=16743;EAS_AF=0;AMR_AF=0.0576;AFR_AF=0.0189;EUR_AF=0.0785;SAS_AF=0.0143;AA=G|||;VT=SNP
15	90964323	rs11636205	C	T	100	PASS	AC=1094;AF=0.21845;AN=5008;NS=2504;DP=17533;EAS_AF=0.1716;AMR_AF=0.1239;AFR_AF=0.4501;EUR_AF=0.1491;SAS_AF=0.092;AA=C|||;VT=SNP
15	90964891	rs2905963	C	T	100	PASS	AC=1287;AF=0.256989;AN=5008;NS=2504;DP=18663;EAS_AF=0.4405;AMR_AF=0.4063;AFR_AF=0.1263;EUR_AF=0.1183;SAS_AF=0.2812;AA=C|||;VT=SNP
15	90965655	rs2526002	C	T	100	PASS	AC=2319;AF=0.463059;AN=5008;NS=2504;DP=12204;EAS_AF=0.6448;AMR_AF=0.5274;AFR_AF=0.3767;EUR_AF=0.2932;SAS_AF=0.5215;AA=T|||;VT=SNP
15	90966084	rs62020696	C	T	100	PASS	AC=976;AF=0.194888;AN=5008;NS=2504;DP=8981;EAS_AF=0.2044;AMR_AF=0.121;AFR_AF=0.2095;EUR_AF=0.173;SAS_AF=0.2403;AA=C|||;VT=SNP
15	90966518	rs7181256	T	C	100	PASS	AC=1032;AF=0.20607;AN=5008;NS=2504;DP=19987;EAS_AF=0.2044;AMR_AF=0.1225;AFR_AF=0.2496;EUR_AF=0.175;SAS_AF=0.2403;AA=T|||;VT=SNP
15	90966831	rs112871898	C	G	100	PASS	AC=188;AF=0.0375399;AN=5008;NS=2504;DP=21969;EAS_AF=0;AMR_AF=0.0648;AFR_AF=0.0234;EUR_AF=0.0954;SAS_AF=0.0164;AA=C|||;VT=SNP
15	90966936	rs1145323	G	A	100	PASS	AC=4918;AF=0.982029;AN=5008;NS=2504;DP=18632;EAS_AF=1;AMR_AF=0.964;AFR_AF=1;EUR_AF=0.9483;SAS_AF=0.9867;AA=A|||;VT=SNP
15	90967149	rs74947679	C	G	100	PASS	AC=187;AF=0.0373403;AN=5008;NS=2504;DP=17982;EAS_AF=0;AMR_AF=0.0634;AFR_AF=0.0234;EUR_AF=0.0954;SAS_AF=0.0164;AA=C|||;VT=SNP
15	90967513	rs2657946	G	C	100	PASS	AC=3432;AF=0.685304;AN=5008;NS=2504;DP=18982;EAS_AF=0.8185;AMR_AF=0.6744;AFR_AF=0.8275;EUR_AF=0.4423;SAS_AF=0.6135;AA=C|||;VT=SNP
15	90967711	rs2526003	A	T	100	PASS	AC=2128;AF=0.42492;AN=5008;NS=2504;DP=19806;EAS_AF=0.4861;AMR_AF=0.5461;AFR_AF=0.5136;EUR_AF=0.2634;SAS_AF=0.3221;AA=a|||;VT=SNP
15	90967749	rs10520687	C	G	100	PASS	AC=1050;AF=0.209665;AN=5008;NS=2504;DP=18328;EAS_AF=0.2034;AMR_AF=0.1225;AFR_AF=0.261;EUR_AF=0.175;SAS_AF=0.2444;AA=G|||;VT=SNP
15	90968264	rs8041764	G	A	100	PASS	AC=969;AF=0.19349;AN=5008;NS=2504;DP=15735;EAS_AF=0.2034;AMR_AF=0.1196;AFR_AF=0.2042;EUR_AF=0.173;SAS_AF=0.2423;AA=G|||;VT=SNP
15	90968316	rs1993161	C	T	100	PASS	AC=1924;AF=0.384185;AN=5008;NS=2504;DP=14662;EAS_AF=0.4861;AMR_AF=0.5303;AFR_AF=0.3714;EUR_AF=0.2584;SAS_AF=0.3221;AA=C|||;VT=SNP
15	90968398	rs8027919	T	G	100	PASS	AC=1032;AF=0.20607;AN=5008;NS=2504;DP=15754;EAS_AF=0.2034;AMR_AF=0.121;AFR_AF=0.2496;EUR_AF=0.175;SAS_AF=0.2423;AA=T|||;VT=SNP
15	90968514	rs1993162	G	C	100	PASS	AC=3414;AF=0.681709;AN=5008;NS=2504;DP=16733;EAS_AF=0.8185;AMR_AF=0.6744;AFR_AF=0.8147;EUR_AF=0.4423;SAS_AF=0.6125;AA=C|||;VT=SNP
15	90968977	rs2657947	T	C	100	PASS	AC=3415;AF=0.681909;AN=5008;NS=2504;DP=17655;EAS_AF=0.8185;AMR_AF=0.6729;AFR_AF=0.8147;EUR_AF=0.4433;SAS_AF=0.6135;AA=C|||;VT=SNP
15	90969137	rs1206680	T	C	100	PASS	AC=4987;AF=0.995807;AN=5008;NS=2504;DP=17497;EAS_AF=1;AMR_AF=0.987;AFR_AF=1;EUR_AF=0.9881;SAS_AF=1;AA=C|||;VT=SNP
15	90969195	rs2301827	A	T	100	PASS	AC=1031;AF=0.205871;AN=5008;NS=2504;DP=21111;EAS_AF=0.2034;AMR_AF=0.1196;AFR_AF=0.2496;EUR_AF=0.175;SAS_AF=0.2423;AA=T|||;VT=SNP
15	90969335	rs2256388	G	T	100	PASS	AC=3396;AF=0.678115;AN=5008;NS=2504;DP=19138;EAS_AF=0.8185;AMR_AF=0.6484;AFR_AF=0.8147;EUR_AF=0.4423;SAS_AF=0.6125;AA=T|||;VT=SNP;EX_TARGET
15	90970571	rs2525999	A	G	100	PASS	AC=1280;AF=0.255591;AN=5008;NS=2504;DP=21316;EAS_AF=0.4425;AMR_AF=0.4049;AFR_AF=0.115;EUR_AF=0.1213;SAS_AF=0.2853;AA=A|||;VT=SNP
15	90970781	rs2283441	G	A	100	PASS	AC=1033;AF=0.20627;AN=5008;NS=2504;DP=14024;EAS_AF=0.2044;AMR_AF=0.1196;AFR_AF=0.2504;EUR_AF=0.175;SAS_AF=0.2423;AA=G|||;VT=SNP
15	90971036	rs2256110	T	C	100	PASS	AC=3390;AF=0.676917;AN=5008;NS=2504;DP=17752;EAS_AF=0.8185;AMR_AF=0.67;AFR_AF=0.7958;EUR_AF=0.4463;SAS_AF=0.6125;AA=C|||;VT=SNP
15	90971331	rs2256097	A	T	100	PASS	AC=3388;AF=0.676518;AN=5008;NS=2504;DP=15412;EAS_AF=0.8165;AMR_AF=0.67;AFR_AF=0.795;EUR_AF=0.4423;SAS_AF=0.6176;AA=T|||;VT=SNP
15	90971478	rs2283442	C	G	100	PASS	AC=978;AF=0.195288;AN=5008;NS=2504;DP=15414;EAS_AF=0.2054;AMR_AF=0.121;AFR_AF=0.2073;EUR_AF=0.175;SAS_AF=0.2423;AA=C|||;VT=SNP
15	90971738	rs62020723	G	C	100	PASS	AC=993;AF=0.198283;AN=5008;NS=2504;DP=13172;EAS_AF=0.2054;AMR_AF=0.1196;AFR_AF=0.2186;EUR_AF=0.1759;SAS_AF=0.2423;AA=C|||;VT=SNP
15	90972441	rs2238320	G	A	100	PASS	AC=990;AF=0.197684;AN=5008;NS=2504;DP=21721;EAS_AF=0.2054;AMR_AF=0.121;AFR_AF=0.2201;EUR_AF=0.173;SAS_AF=0.2393;AA=G|||;VT=SNP
15	90974057	rs12595061	A	T	100	PASS	AC=1282;AF=0.25599;AN=5008;NS=2504;DP=10319;EAS_AF=0.4425;AMR_AF=0.4035;AFR_AF=0.121;EUR_AF=0.1203;SAS_AF=0.2812;AA=A|||;VT=SNP
15	90974327	rs8035817	G	A	100	PASS	AC=966;AF=0.192891;AN=5008;NS=2504;DP=9628;EAS_AF=0.2054;AMR_AF=0.1196;AFR_AF=0.2027;EUR_AF=0.173;SAS_AF=0.2393;AA=G|||;VT=SNP
15	90974390	rs8035980	G	C	100	PASS	AC=3365;AF=0.671925;AN=5008;NS=2504;DP=12727;EAS_AF=0.8185;AMR_AF=0.6455;AFR_AF=0.7965;EUR_AF=0.4384;SAS_AF=0.6115;AA=g|||;VT=SNP
15	90974920	rs8030722	G	A	100	PASS	AC=2113;AF=0.421925;AN=5008;NS=2504;DP=18632;EAS_AF=0.376;AMR_AF=0.2435;AFR_AF=0.6936;EUR_AF=0.3221;SAS_AF=0.3313;AA=A|||;VT=SNP
15	90975517	rs16944405	A	G	100	PASS	AC=2268;AF=0.452875;AN=5008;NS=2504;DP=20361;EAS_AF=0.6478;AMR_AF=0.5288;AFR_AF=0.3343;EUR_AF=0.2922;SAS_AF=0.5235;AA=A|||;VT=SNP
15	90976106	rs6496673	C	T	100	PASS	AC=969;AF=0.19349;AN=5008;NS=2504;DP=20369;EAS_AF=0.2054;AMR_AF=0.1196;AFR_AF=0.2027;EUR_AF=0.173;SAS_AF=0.2423;AA=C|||;VT=SNP
15	90976340	rs6496674	G	T	100	PASS	AC=966;AF=0.192891;AN=5008;NS=2504;DP=21132;EAS_AF=0.2054;AMR_AF=0.1196;AFR_AF=0.2027;EUR_AF=0.173;SAS_AF=0.2393;AA=G|||;VT=SNP
15	90977333	rs8042861	G	T	100	PASS	AC=3444;AF=0.6877;AN=5008;NS=2504;DP=16734;EAS_AF=0.8185;AMR_AF=0.6556;AFR_AF=0.8434;EUR_AF=0.4473;SAS_AF=0.6125;AA=T|||;VT=SNP
15	90978080	rs78032540	T	C	100	PASS	AC=64;AF=0.0127796;AN=5008;NS=2504;DP=18468;EAS_AF=0;AMR_AF=0.0216;AFR_AF=0.0015;EUR_AF=0.0447;SAS_AF=0.002;AA=T|||;VT=SNP
15	90978961	rs113549378	C	T	100	PASS	AC=21;AF=0.00419329;AN=5008;NS=2504;DP=20779;EAS_AF=0;AMR_AF=0.0029;AFR_AF=0.0015;EUR_AF=0.0129;SAS_AF=0.0041;AA=C|||;VT=SNP
15	90979121	rs16944414	A	C	100	PASS	AC=848;AF=0.169329;AN=5008;NS=2504;DP=21426;EAS_AF=0.0427;AMR_AF=0.1427;AFR_AF=0.3933;EUR_AF=0.1431;SAS_AF=0.0429;AA=A|||;VT=SNP
15	90979410	rs2238321	C	T	100	PASS	AC=1059;AF=0.211462;AN=5008;NS=2504;DP=20234;EAS_AF=0.1667;AMR_AF=0.147;AFR_AF=0.4153;EUR_AF=0.1491;SAS_AF=0.092;AA=C|||;VT=SNP
15	90979619	rs62020724	A	T	100	PASS	AC=63;AF=0.0125799;AN=5008;NS=2504;DP=19245;EAS_AF=0;AMR_AF=0.0216;AFR_AF=0.0015;EUR_AF=0.0437;SAS_AF=0.002;AA=A|||;VT=SNP
15	90980980	rs62020725	C	T	100	PASS	AC=652;AF=0.130192;AN=5008;NS=2504;DP=12985;EAS_AF=0.1964;AMR_AF=0.0821;AFR_AF=0.0144;EUR_AF=0.1581;SAS_AF=0.2239;AA=C|||;VT=SNP
15	90981420	rs75045594	A	G	100	PASS	AC=1139;AF=0.227436;AN=5008;NS=2504;DP=15368;EAS_AF=0.4415;AMR_AF=0.3934;AFR_AF=0.0174;EUR_AF=0.1213;SAS_AF=0.2822;AA=A|||;VT=SNP
15	90982482	rs7177137	A	T	100	PASS	AC=1171;AF=0.233826;AN=5008;NS=2504;DP=19730;EAS_AF=0.1716;AMR_AF=0.1484;AFR_AF=0.4924;EUR_AF=0.1531;SAS_AF=0.092;AA=T|||;VT=SNP
15	90982756	rs6496675	C	T	100	PASS	AC=2134;AF=0.426118;AN=5008;NS=2504;DP=17874;EAS_AF=0.377;AMR_AF=0.268;AFR_AF=0.6936;EUR_AF=0.325;SAS_AF=0.3313;AA=T|||;VT=SNP
15	90982923	rs4932342	C	T	100	PASS	AC=3462;AF=0.691294;AN=5008;NS=2504;DP=18532;EAS_AF=0.8185;AMR_AF=0.6787;AFR_AF=0.8434;EUR_AF=0.4473;SAS_AF=0.6145;AA=T|||;VT=SNP
15	90983100	rs16944421	A	G	100	PASS	AC=1076;AF=0.214856;AN=5008;NS=2504;DP=17368;EAS_AF=0.1716;AMR_AF=0.1484;AFR_AF=0.4221;EUR_AF=0.1511;SAS_AF=0.092;AA=A|||;VT=SNP
15	90983465	rs16944424	A	G	100	PASS	AC=1047;AF=0.209065;AN=5008;NS=2504;DP=19386;EAS_AF=0.2054;AMR_AF=0.1196;AFR_AF=0.2625;EUR_AF=0.175;SAS_AF=0.2393;AA=a|||;VT=SNP
15	90983706	rs8027211	T	C	100	PASS	AC=953;AF=0.190296;AN=5008;NS=2504;DP=20404;EAS_AF=0.2054;AMR_AF=0.1196;AFR_AF=0.1929;EUR_AF=0.173;SAS_AF=0.2393;AA=T|||;VT=SNP
15	90984854	rs12324924	T	G	100	PASS	AC=11;AF=0.00219649;AN=5008;NS=2504;DP=18030;EAS_AF=0;AMR_AF=0;AFR_AF=0;EUR_AF=0.008;SAS_AF=0.0031;AA=T|||;VT=SNP;EX_TARGET
15	90985403	rs16944431	G	T	100	PASS	AC=940;AF=0.1877;AN=5008;NS=2504;DP=17762;EAS_AF=0.2044;AMR_AF=0.1095;AFR_AF=0.202;EUR_AF=0.168;SAS_AF=0.227;AA=G|||;VT=SNP
15	90985596	rs57962570	C	G	100	PASS	AC=2354;AF=0.470048;AN=5008;NS=2504;DP=16602;EAS_AF=0.6458;AMR_AF=0.5274;AFR_AF=0.3994;EUR_AF=0.2962;SAS_AF=0.5225;AA=G|||;VT=SNP
15	90985742	rs2238322	A	G	100	PASS	AC=1313;AF=0.262181;AN=5008;NS=2504;DP=21118;EAS_AF=0.4425;AMR_AF=0.4078;AFR_AF=0.1399;EUR_AF=0.1213;SAS_AF=0.2832;AA=A|||;VT=SNP
15	90986301	rs62020727	C	T	100	PASS	AC=643;AF=0.128395;AN=5008;NS=2504;DP=19849;EAS_AF=0.0427;AMR_AF=0.1009;AFR_AF=0.2625;EUR_AF=0.1402;SAS_AF=0.0429;AA=C|||;VT=SNP
15	90986403	rs2238323	G	A	100	PASS	AC=1279;AF=0.255391;AN=5008;NS=2504;DP=21743;EAS_AF=0.4425;AMR_AF=0.4063;AFR_AF=0.1157;EUR_AF=0.1203;SAS_AF=0.2832;AA=G|||;VT=SNP
15	90986902	rs139851358	G	A	100	PASS	AC=40;AF=0.00798722;AN=5008;NS=2504;DP=21659;EAS_AF=0;AMR_AF=0.0101;AFR_AF=0.0023;EUR_AF=0.0249;SAS_AF=0.0051;AA=G|||;VT=SNP
15	90987226	rs189187005	G	A	100	PASS	AC=10;AF=0.00199681;AN=5008;NS=2504;DP=14631;EAS_AF=0;AMR_AF=0.0043;AFR_AF=0;EUR_AF=0.005;SAS_AF=0.002;AA=G|||;VT=SNP
15	90987762	rs11857598	C	T	100	PASS	AC=1067;AF=0.213059;AN=5008;NS=2504;DP=14842;EAS_AF=0.1716;AMR_AF=0.1239;AFR_AF=0.4319;EUR_AF=0.1491;SAS_AF=0.089;AA=C|||;VT=SNP
15	90988371	rs56337344	A	T	100	PASS	AC=925;AF=0.184704;AN=5008;NS=2504;DP=14678;EAS_AF=0.1984;AMR_AF=0.1182;AFR_AF=0.1899;EUR_AF=0.165;SAS_AF=0.2311;AA=A|||;VT=SNP
15	90988384	rs6496676	A	T	100	PASS	AC=1856;AF=0.370607;AN=5008;NS=2504;DP=15035;EAS_AF=0.369;AMR_AF=0.2205;AFR_AF=0.5212;EUR_AF=0.3171;SAS_AF=0.3303;AA=T|||;VT=SNP
15	90989720	rs12594457	T	G	100	PASS	AC=1290;AF=0.257588;AN=5008;NS=2504;DP=18136;EAS_AF=0.4435;AMR_AF=0.4063;AFR_AF=0.1195;EUR_AF=0.1252;SAS_AF=0.2832;AA=T|||;VT=SNP
15	90990254	rs117121928	A	G	100	PASS	AC=26;AF=0.00519169;AN=5008;NS=2504;DP=16791;EAS_AF=0;AMR_AF=0.0058;AFR_AF=0.0008;EUR_AF=0.0209;SAS_AF=0;AA=A|||;VT=SNP
15	90990358	rs6496677	A	G	100	PASS	AC=2350;AF=0.469249;AN=5008;NS=2504;DP=16967;EAS_AF=0.6468;AMR_AF=0.5303;AFR_AF=0.3926;EUR_AF=0.2962;SAS_AF=0.5245;AA=G|||;VT=SNP
15	90990782	rs4031431	G	T	100	PASS	AC=3415;AF=0.681909;AN=5008;NS=2504;DP=14939;EAS_AF=0.8194;AMR_AF=0.6513;AFR_AF=0.8245;EUR_AF=0.4443;SAS_AF=0.6135;AA=T|||;VT=SNP
15	90990958	rs12595115	T	G	100	PASS	AC=1302;AF=0.259984;AN=5008;NS=2504;DP=17070;EAS_AF=0.4415;AMR_AF=0.4078;AFR_AF=0.1278;EUR_AF=0.1252;SAS_AF=0.2853;AA=T|||;VT=SNP
15	90991195	rs7173201	A	T	100	PASS	AC=2313;AF=0.461861;AN=5008;NS=2504;DP=17860;EAS_AF=0.6468;AMR_AF=0.5303;AFR_AF=0.3654;EUR_AF=0.2952;SAS_AF=0.5245;AA=T|||;VT=SNP
15	90991416	rs7172909	C	T	100	PASS	AC=2312;AF=0.461661;AN=5008;NS=2504;DP=21798;EAS_AF=0.6468;AMR_AF=0.5303;AFR_AF=0.3646;EUR_AF=0.2952;SAS_AF=0.5245;AA=T|||;VT=SNP
15	90991456	rs75240462	T	G	100	PASS	AC=55;AF=0.0109824;AN=5008;NS=2504;DP=21339;EAS_AF=0;AMR_AF=0.0115;AFR_AF=0.0023;EUR_AF=0.0378;SAS_AF=0.0061;AA=T|||;VT=SNP
15	90992654	rs2301828	G	T	100	PASS	AC=1295;AF=0.258586;AN=5008;NS=2504;DP=18486;EAS_AF=0.4425;AMR_AF=0.4078;AFR_AF=0.1278;EUR_AF=0.1193;SAS_AF=0.2832;AA=G|||;VT=SNP
15	90992687	rs2301829	A	G	100	PASS	AC=1005;AF=0.200679;AN=5008;NS=2504;DP=19181;EAS_AF=0.2054;AMR_AF=0.1225;AFR_AF=0.2292;EUR_AF=0.173;SAS_AF=0.2413;AA=A|||;VT=SNP
15	90993016	rs78896416	G	A	100	PASS	AC=1293;AF=0.258187;AN=5008;NS=2504;DP=20067;EAS_AF=0.4425;AMR_AF=0.4049;AFR_AF=0.1271;EUR_AF=0.1203;SAS_AF=0.2832;AA=G|||;VT=SNP
15	90993215	rs886491	G	A	100	PASS	AC=2310;AF=0.461262;AN=5008;NS=2504;DP=22945;EAS_AF=0.6478;AMR_AF=0.5303;AFR_AF=0.3631;EUR_AF=0.2942;SAS_AF=0.5245;AA=A|||;VT=SNP
15	90993295	rs79900358	A	G	100	PASS	AC=1277;AF=0.254992;AN=5008;NS=2504;DP=20010;EAS_AF=0.4425;AMR_AF=0.4063;AFR_AF=0.115;EUR_AF=0.1193;SAS_AF=0.2832;AA=A|||;VT=SNP
15	90993349	rs62020730	C	T	100	PASS	AC=404;AF=0.0806709;AN=5008;NS=2504;DP=17610;EAS_AF=0.0446;AMR_AF=0.0908;AFR_AF=0.0862;EUR_AF=0.1382;SAS_AF=0.044;AA=C|||;VT=SNP
15	90994499	rs2158406	T	C	100	PASS	AC=3448;AF=0.688498;AN=5008;NS=2504;DP=18796;EAS_AF=0.8214;AMR_AF=0.6571;AFR_AF=0.8434;EUR_AF=0.4453;SAS_AF=0.6145;AA=C|||;VT=SNP
15	90994633	rs2107435	T	C	100	PASS	AC=1281;AF=0.255791;AN=5008;NS=2504;DP=18819;EAS_AF=0.4435;AMR_AF=0.4078;AFR_AF=0.1165;EUR_AF=0.1193;SAS_AF=0.2832;AA=T|||;VT=SNP
15	90995235	rs8025487	C	T	100	PASS	AC=3431;AF=0.685104;AN=5008;NS=2504;DP=20078;EAS_AF=0.8214;AMR_AF=0.6729;AFR_AF=0.8238;EUR_AF=0.4433;SAS_AF=0.6145;AA=T|||;VT=SNP
15	90995250	rs150395534	C	T	100	PASS	AC=31;AF=0.0061901;AN=5008;NS=2504;DP=20576;EAS_AF=0;AMR_AF=0.013;AFR_AF=0;EUR_AF=0.0119;SAS_AF=0.0102;AA=C|||;VT=SNP
15	90995287	rs62020733	C	T	100	PASS	AC=1636;AF=0.326677;AN=5008;NS=2504;DP=20850;EAS_AF=0.2946;AMR_AF=0.3458;AFR_AF=0.3192;EUR_AF=0.2823;SAS_AF=0.4018;AA=C|||;VT=SNP
15	90995471	rs8025842	C	T	100	PASS	AC=2727;AF=0.544529;AN=5008;NS=2504;DP=22668;EAS_AF=0.7242;AMR_AF=0.4452;AFR_AF=0.6974;EUR_AF=0.334;SAS_AF=0.4397;AA=T|||;VT=SNP
15	90997429	rs10520686	C	G	100	PASS	AC=1327;AF=0.264976;AN=5008;NS=2504;DP=21920;EAS_AF=0.4732;AMR_AF=0.4078;AFR_AF=0.1256;EUR_AF=0.1213;SAS_AF=0.2853;AA=C|||;VT=SNP
15	90998064	rs719473	A	G	100	PASS	AC=1004;AF=0.200479;AN=5008;NS=2504;DP=19577;EAS_AF=0.2073;AMR_AF=0.1196;AFR_AF=0.2277;EUR_AF=0.173;SAS_AF=0.2423;AA=A|||;VT=SNP
15	90998430	rs62020734	G	C	100	PASS	AC=956;AF=0.190895;AN=5008;NS=2504;DP=20651;EAS_AF=0.2073;AMR_AF=0.1196;AFR_AF=0.1914;EUR_AF=0.173;SAS_AF=0.2423;AA=G|||;VT=SNP
15	90998905	rs16944453	G	A	100	PASS	AC=1322;AF=0.263978;AN=5008;NS=2504;DP=19565;EAS_AF=0.4415;AMR_AF=0.4078;AFR_AF=0.149;EUR_AF=0.1193;SAS_AF=0.2832;AA=G|||;VT=SNP
15	90999128	rs3213649	A	C	100	PASS	AC=960;AF=0.191693;AN=5008;NS=2504;DP=18379;EAS_AF=0.2073;AMR_AF=0.1196;AFR_AF=0.1936;EUR_AF=0.173;SAS_AF=0.2434;AA=A|||;VT=SNP
15	90999706	rs76489431	G	A	100	PASS	AC=519;AF=0.103634;AN=5008;NS=2504;DP=18797;EAS_AF=0.0427;AMR_AF=0.1167;AFR_AF=0.1566;EUR_AF=0.1441;SAS_AF=0.044;AA=G|||;VT=SNP
15	90999715	rs8033813	A	T	100	PASS	AC=3441;AF=0.687101;AN=5008;NS=2504;DP=18838;EAS_AF=0.8224;AMR_AF=0.6744;AFR_AF=0.8245;EUR_AF=0.4493;SAS_AF=0.6155;AA=T|||;VT=SNP
15	91000445	rs8039288	T	A	100	PASS	AC=959;AF=0.191494;AN=5008;NS=2504;DP=16702;EAS_AF=0.2083;AMR_AF=0.1196;AFR_AF=0.1929;EUR_AF=0.173;SAS_AF=0.2423;AA=T|||;VT=SNP
15	91001300	rs2283443	C	G	100	PASS	AC=1002;AF=0.20008;AN=5008;NS=2504;DP=19220;EAS_AF=0.2083;AMR_AF=0.1196;AFR_AF=0.2254;EUR_AF=0.173;SAS_AF=0.2423;AA=C|||;VT=SNP
15	91002201	rs2283444	G	A	100	PASS	AC=1353;AF=0.270168;AN=5008;NS=2504;DP=19683;EAS_AF=0.4405;AMR_AF=0.4092;AFR_AF=0.171;EUR_AF=0.1213;SAS_AF=0.2832;AA=A|||;VT=SNP
15	91002657	rs12594352	A	G	100	PASS	AC=1293;AF=0.258187;AN=5008;NS=2504;DP=20534;EAS_AF=0.4415;AMR_AF=0.4078;AFR_AF=0.1256;EUR_AF=0.1203;SAS_AF=0.2843;AA=A|||;VT=SNP
15	91003125	rs79513439	G	A	100	PASS	AC=17;AF=0.00339457;AN=5008;NS=2504;DP=17301;EAS_AF=0;AMR_AF=0.0058;AFR_AF=0.0008;EUR_AF=0.0099;SAS_AF=0.002;AA=G|||;VT=SNP
15	91003986	rs28863184	G	A	100	PASS	AC=646;AF=0.128994;AN=5008;NS=2504;DP=17460;EAS_AF=0.0427;AMR_AF=0.0994;AFR_AF=0.2617;EUR_AF=0.1451;SAS_AF=0.0429;AA=G|||;VT=SNP
15	91004067	rs28782602	C	T	100	PASS	AC=1066;AF=0.212859;AN=5008;NS=2504;DP=15709;EAS_AF=0.1726;AMR_AF=0.1239;AFR_AF=0.4251;EUR_AF=0.1541;SAS_AF=0.091;AA=C|||;VT=SNP
15	91004093	rs12592611	C	T	100	PASS	AC=3459;AF=0.690695;AN=5008;NS=2504;DP=14938;EAS_AF=0.8194;AMR_AF=0.6585;AFR_AF=0.8472;EUR_AF=0.4493;SAS_AF=0.6176;AA=T|||;VT=SNP
15	91004365	rs2040808	T	C	100	PASS	AC=1020;AF=0.203674;AN=5008;NS=2504;DP=15316;EAS_AF=0.2093;AMR_AF=0.1225;AFR_AF=0.236;EUR_AF=0.1759;SAS_AF=0.2403;AA=C|||;VT=SNP
15	91005137	rs1847858	T	C	100	PASS	AC=3423;AF=0.683506;AN=5008;NS=2504;DP=16928;EAS_AF=0.8194;AMR_AF=0.6542;AFR_AF=0.8238;EUR_AF=0.4473;SAS_AF=0.6176;AA=C|||;VT=SNP
15	91005365	rs1145324	A	G	100	PASS	AC=67;AF=0.0133786;AN=5008;NS=2504;DP=14871;EAS_AF=0;AMR_AF=0.0187;AFR_AF=0.0023;EUR_AF=0.0457;SAS_AF=0.0051;AA=A|||;VT=SNP
15	91005738	rs59814752	G	A	100	PASS	AC=956;AF=0.190895;AN=5008;NS=2504;DP=19587;EAS_AF=0.2093;AMR_AF=0.1196;AFR_AF=0.1914;EUR_AF=0.173;SAS_AF=0.2403;AA=G|||;VT=SNP
15	91005977	rs28702574	A	T	100	PASS	AC=1108;AF=0.221246;AN=5008;NS=2504;DP=15804;EAS_AF=0.1706;AMR_AF=0.1225;AFR_AF=0.4592;EUR_AF=0.1531;SAS_AF=0.092;AA=A|||;VT=SNP
15	91006989	rs2238324	T	C	100	PASS	AC=964;AF=0.192492;AN=5008;NS=2504;DP=21345;EAS_AF=0.2093;AMR_AF=0.1196;AFR_AF=0.1921;EUR_AF=0.173;SAS_AF=0.2474;AA=T|||;VT=SNP
15	91008266	rs77222074	T	C	100	PASS	AC=44;AF=0.00878594;AN=5008;NS=2504;DP=20049;EAS_AF=0.0119;AMR_AF=0.013;AFR_AF=0;EUR_AF=0.0129;SAS_AF=0.0102;AA=T|||;VT=SNP
15	91008536	rs12912995	T	C	100	PASS	AC=1426;AF=0.284744;AN=5008;NS=2504;DP=21317;EAS_AF=0.4653;AMR_AF=0.4308;AFR_AF=0.1316;EUR_AF=0.17;SAS_AF=0.32;AA=T|||;VT=SNP
15	91009147	rs2074581	T	G	100	PASS	AC=996;AF=0.198882;AN=5008;NS=2504;DP=21383;EAS_AF=0.2063;AMR_AF=0.1225;AFR_AF=0.2179;EUR_AF=0.173;SAS_AF=0.2464;AA=T|||;VT=SNP
15	91009177	rs2074582	A	G	100	PASS	AC=1002;AF=0.20008;AN=5008;NS=2504;DP=21085;EAS_AF=0.2063;AMR_AF=0.1225;AFR_AF=0.2224;EUR_AF=0.173;SAS_AF=0.2464;AA=A|||;VT=SNP
15	91009192	rs2074583	T	C	100	PASS	AC=2324;AF=0.464058;AN=5008;NS=2504;DP=20759;EAS_AF=0.6488;AMR_AF=0.5331;AFR_AF=0.3661;EUR_AF=0.2932;SAS_AF=0.5327;AA=C|||;VT=SNP
15	91009381	rs2074584	G	A	100	PASS	AC=2317;AF=0.46266;AN=5008;NS=2504;DP=21006;EAS_AF=0.6468;AMR_AF=0.5317;AFR_AF=0.3646;EUR_AF=0.2922;SAS_AF=0.5317;AA=A|||;VT=SNP
15	91009484	rs2074585	G	A	100	PASS	AC=3802;AF=0.759185;AN=5008;NS=2504;DP=21753;EAS_AF=0.8194;AMR_AF=0.7435;AFR_AF=0.9818;EUR_AF=0.5338;SAS_AF=0.6391;AA=A|||;VT=SNP;EX_TARGET
15	91009814	rs62020738	C	G	100	PASS	AC=518;AF=0.103435;AN=5008;NS=2504;DP=16327;EAS_AF=0.0427;AMR_AF=0.1182;AFR_AF=0.1573;EUR_AF=0.1421;SAS_AF=0.0429;AA=C|||;VT=SNP
15	91010776	rs1505936	T	C	100	PASS	AC=2184;AF=0.436102;AN=5008;NS=2504;DP=18199;EAS_AF=0.377;AMR_AF=0.2695;AFR_AF=0.7239;EUR_AF=0.328;SAS_AF=0.3374;AA=C|||;VT=SNP;EX_TARGET
15	91011262	rs2238325	A	G	100	PASS	AC=2185;AF=0.436302;AN=5008;NS=2504;DP=20832;EAS_AF=0.377;AMR_AF=0.2695;AFR_AF=0.7239;EUR_AF=0.327;SAS_AF=0.3395;AA=G|||;VT=SNP
15	91011705	rs16944473	C	G	100	PASS	AC=871;AF=0.173922;AN=5008;NS=2504;DP=21463;EAS_AF=0.0437;AMR_AF=0.1398;AFR_AF=0.4077;EUR_AF=0.1461;SAS_AF=0.045;AA=C|||;VT=SNP
15	91012166	rs77536163	A	G	100	PASS	AC=36;AF=0.0071885;AN=5008;NS=2504;DP=20183;EAS_AF=0;AMR_AF=0.013;AFR_AF=0.0023;EUR_AF=0.0219;SAS_AF=0.002;AA=A|||;VT=SNP
15	91012949	rs2238327	G	A	100	PASS	AC=2162;AF=0.431709;AN=5008;NS=2504;DP=21362;EAS_AF=0.374;AMR_AF=0.2478;AFR_AF=0.7231;EUR_AF=0.327;SAS_AF=0.3354;AA=A|||;VT=SNP
15	91012981	rs143687115	G	A	100	PASS	AC=44;AF=0.00878594;AN=5008;NS=2504;DP=21759;EAS_AF=0;AMR_AF=0.0072;AFR_AF=0;EUR_AF=0.0338;SAS_AF=0.0051;AA=G|||;VT=SNP
15	91014792	rs150175757	C	T	100	PASS	AC=142;AF=0.0283546;AN=5008;NS=2504;DP=15755;EAS_AF=0;AMR_AF=0.0562;AFR_AF=0.003;EUR_AF=0.0924;SAS_AF=0.0061;AA=C|||;VT=SNP
15	91014946	rs62021772	G	A	100	PASS	AC=501;AF=0.10004;AN=5008;NS=2504;DP=17897;EAS_AF=0.0427;AMR_AF=0.0965;AFR_AF=0.1551;EUR_AF=0.1421;SAS_AF=0.044;AA=G|||;VT=SNP
15	91015566	rs4031435	G	C	100	PASS	AC=2170;AF=0.433307;AN=5008;NS=2504;DP=19744;EAS_AF=0.376;AMR_AF=0.2478;AFR_AF=0.7224;EUR_AF=0.327;SAS_AF=0.3425;AA=C|||;VT=SNP
15	91015807	rs2158407	A	G	100	PASS	AC=853;AF=0.170327;AN=5008;NS=2504;DP=21380;EAS_AF=0.0437;AMR_AF=0.1182;AFR_AF=0.4062;EUR_AF=0.1461;SAS_AF=0.044;AA=A|||;VT=SNP
15	91015901	rs16974212	C	T	100	PASS	AC=1263;AF=0.252196;AN=5008;NS=2504;DP=22380;EAS_AF=0.4454;AMR_AF=0.4078;AFR_AF=0.1014;EUR_AF=0.1203;SAS_AF=0.2822;AA=C|||;VT=SNP
15	91016742	rs1008507	C	T	100	PASS	AC=843;AF=0.168331;AN=5008;NS=2504;DP=18343;EAS_AF=0.0456;AMR_AF=0.1153;AFR_AF=0.3986;EUR_AF=0.1461;SAS_AF=0.044;AA=C|||;VT=SNP
15	91017232	rs1145325	G	A	100	PASS	AC=4922;AF=0.982827;AN=5008;NS=2504;DP=20298;EAS_AF=1;AMR_AF=0.9669;AFR_AF=1;EUR_AF=0.9503;SAS_AF=0.9867;AA=A|||;VT=SNP
15	91017983	rs78029681	C	T	100	PASS	AC=31;AF=0.0061901;AN=5008;NS=2504;DP=18971;EAS_AF=0;AMR_AF=0.013;AFR_AF=0;EUR_AF=0.0119;SAS_AF=0.0102;AA=C|||;VT=SNP
15	91018375	rs11857774	C	T	100	PASS	AC=1870;AF=0.373403;AN=5008;NS=2504;DP=14762;EAS_AF=0.247;AMR_AF=0.2378;AFR_AF=0.6445;EUR_AF=0.3211;SAS_AF=0.2873;AA=c|||;VT=SNP
15	91018629	rs78593480	A	T	100	PASS	AC=999;AF=0.199481;AN=5008;NS=2504;DP=15178;EAS_AF=0.2044;AMR_AF=0.1225;AFR_AF=0.2247;EUR_AF=0.173;SAS_AF=0.2423;AA=a|||;VT=SNP
15	91018748	rs191955220	C	T	100	PASS	AC=16;AF=0.00319489;AN=5008;NS=2504;DP=13246;EAS_AF=0;AMR_AF=0.0043;AFR_AF=0;EUR_AF=0.0129;SAS_AF=0;AA=c|||;VT=SNP
15	91019248	rs7182658	A	T	100	PASS	AC=1845;AF=0.368411;AN=5008;NS=2504;DP=14396;EAS_AF=0.247;AMR_AF=0.2378;AFR_AF=0.6263;EUR_AF=0.3211;SAS_AF=0.2863;AA=a|||;VT=SNP
15	91019452	rs117555778	C	T	100	PASS	AC=68;AF=0.0135783;AN=5008;NS=2504;DP=15372;EAS_AF=0.0139;AMR_AF=0.0159;AFR_AF=0.0136;EUR_AF=0.0119;SAS_AF=0.0133;AA=C|||;VT=SNP
15	91021412	rs28539372	T	A	100	PASS	AC=2122;AF=0.423722;AN=5008;NS=2504;DP=16584;EAS_AF=0.374;AMR_AF=0.2666;AFR_AF=0.6891;EUR_AF=0.3191;SAS_AF=0.3354;AA=A|||;VT=SNP
15	91021718	rs28651333	C	T	100	PASS	AC=998;AF=0.199281;AN=5008;NS=2504;DP=19824;EAS_AF=0.2024;AMR_AF=0.1225;AFR_AF=0.2254;EUR_AF=0.172;SAS_AF=0.2434;AA=C|||;VT=SNP
15	91022135	rs10083670	C	T	100	PASS	AC=999;AF=0.199481;AN=5008;NS=2504;DP=23889;EAS_AF=0.2024;AMR_AF=0.1225;AFR_AF=0.2262;EUR_AF=0.172;SAS_AF=0.2434;AA=C|||;VT=SNP
15	91022139	rs10083679	A	G	100	PASS	AC=998;AF=0.199281;AN=5008;NS=2504;DP=23964;EAS_AF=0.2024;AMR_AF=0.1225;AFR_AF=0.2254;EUR_AF=0.172;SAS_AF=0.2434;AA=A|||;VT=SNP
15	91022147	rs78128146	C	A	100	PASS	AC=15;AF=0.00299521;AN=5008;NS=2504;DP=24146;EAS_AF=0;AMR_AF=0;AFR_AF=0.0015;EUR_AF=0.0129;SAS_AF=0;AA=C|||;VT=SNP
15	91022339	rs10083661	G	A	100	PASS	AC=2117;AF=0.422724;AN=5008;NS=2504;DP=19554;EAS_AF=0.373;AMR_AF=0.2464;AFR_AF=0.6929;EUR_AF=0.3241;SAS_AF=0.3354;AA=g|||;VT=SNP
15	91022694	rs12440447	C	G	100	PASS	AC=2108;AF=0.420927;AN=5008;NS=2504;DP=17809;EAS_AF=0.373;AMR_AF=0.2464;AFR_AF=0.6853;EUR_AF=0.3241;SAS_AF=0.3364;AA=G|||;VT=SNP
15	91023147	rs8042913	G	C	100	PASS	AC=1016;AF=0.202875;AN=5008;NS=2504;DP=17138;EAS_AF=0.2024;AMR_AF=0.1239;AFR_AF=0.2352;EUR_AF=0.175;SAS_AF=0.2444;AA=G|||;VT=SNP
15	91023600	rs16944485	C	A	100	PASS	AC=1105;AF=0.220647;AN=5008;NS=2504;DP=13165;EAS_AF=0.1706;AMR_AF=0.1239;AFR_AF=0.4561;EUR_AF=0.1521;SAS_AF=0.093;AA=C|||;VT=SNP
15	91024146	rs182741348	C	T	100	PASS	AC=12;AF=0.00239617;AN=5008;NS=2504;DP=16763;EAS_AF=0;AMR_AF=0.0029;AFR_AF=0;EUR_AF=0.0089;SAS_AF=0.001;AA=C|||;VT=SNP
15	91024196	rs28691618	G	C	100	PASS	AC=860;AF=0.171725;AN=5008;NS=2504;DP=16543;EAS_AF=0.0437;AMR_AF=0.1369;AFR_AF=0.4024;EUR_AF=0.1451;SAS_AF=0.044;AA=g|||;VT=SNP
15	91024343	rs7169182	C	G	100	PASS	AC=1004;AF=0.200479;AN=5008;NS=2504;DP=17874;EAS_AF=0.2024;AMR_AF=0.1239;AFR_AF=0.2262;EUR_AF=0.175;SAS_AF=0.2444;AA=C|||;VT=SNP
15	91024896	rs11629883	C	A	100	PASS	AC=1071;AF=0.213858;AN=5008;NS=2504;DP=20929;EAS_AF=0.1726;AMR_AF=0.1239;AFR_AF=0.4297;EUR_AF=0.1521;SAS_AF=0.092;AA=C|||;VT=SNP
15	91025813	rs62021773	G	T	100	PASS	AC=464;AF=0.0926518;AN=5008;NS=2504;DP=21843;EAS_AF=0.0437;AMR_AF=0.1153;AFR_AF=0.1172;EUR_AF=0.1412;SAS_AF=0.044;AA=G|||;VT=SNP
15	91025830	rs11853271	G	A	100	PASS	AC=2143;AF=0.427915;AN=5008;NS=2504;DP=21505;EAS_AF=0.375;AMR_AF=0.2695;AFR_AF=0.6936;EUR_AF=0.325;SAS_AF=0.3415;AA=A|||;VT=SNP
15	91026254	rs145204917	T	C	100	PASS	AC=23;AF=0.00459265;AN=5008;NS=2504;DP=20811;EAS_AF=0;AMR_AF=0.0058;AFR_AF=0;EUR_AF=0.0179;SAS_AF=0.001;AA=T|||;VT=SNP
15	91026459	rs8030299	G	A	100	PASS	AC=2125;AF=0.424321;AN=5008;NS=2504;DP=22213;EAS_AF=0.374;AMR_AF=0.2493;AFR_AF=0.6929;EUR_AF=0.326;SAS_AF=0.3384;AA=A|||;VT=SNP
15	91026477	rs8040585	T	C	100	PASS	AC=2129;AF=0.42512;AN=5008;NS=2504;DP=21923;EAS_AF=0.374;AMR_AF=0.2695;AFR_AF=0.6846;EUR_AF=0.326;SAS_AF=0.3395;AA=T|||;VT=SNP
15	91026973	rs16944500	A	T	100	PASS	AC=1000;AF=0.199681;AN=5008;NS=2504;DP=20228;EAS_AF=0.2024;AMR_AF=0.1239;AFR_AF=0.2247;EUR_AF=0.173;SAS_AF=0.2444;AA=A|||;VT=SNP
15	91027184	rs7175476	G	C	100	PASS	AC=996;AF=0.198882;AN=5008;NS=2504;DP=20591;EAS_AF=0.1994;AMR_AF=0.1225;AFR_AF=0.2247;EUR_AF=0.173;SAS_AF=0.2444;AA=G|||;VT=SNP
15	91028401	rs2238329	G	A	100	PASS	AC=2167;AF=0.432708;AN=5008;NS=2504;DP=18501;EAS_AF=0.373;AMR_AF=0.2695;AFR_AF=0.7133;EUR_AF=0.326;SAS_AF=0.3405;AA=A|||;VT=SNP
15	91028456	rs9944285	C	T	100	PASS	AC=1098;AF=0.219249;AN=5008;NS=2504;DP=19873;EAS_AF=0.1706;AMR_AF=0.1455;AFR_AF=0.4387;EUR_AF=0.1511;SAS_AF=0.0951;AA=C|||;VT=SNP
15	91029817	rs10852132	A	G	100	PASS	AC=1164;AF=0.232428;AN=5008;NS=2504;DP=13099;EAS_AF=0.1726;AMR_AF=0.1484;AFR_AF=0.4864;EUR_AF=0.1531;SAS_AF=0.092;AA=G|||;VT=SNP
15	91029828	rs11073928	G	A	100	PASS	AC=830;AF=0.165735;AN=5008;NS=2504;DP=13715;EAS_AF=0.0466;AMR_AF=0.1153;AFR_AF=0.3888;EUR_AF=0.1451;SAS_AF=0.044;AA=G|||;VT=SNP
15	91031048	rs16974215	C	T	100	PASS	AC=1165;AF=0.232628;AN=5008;NS=2504;DP=18247;EAS_AF=0.1716;AMR_AF=0.147;AFR_AF=0.4871;EUR_AF=0.1551;SAS_AF=0.092;AA=T|||;VT=SNP
15	91031121	rs28685205	A	G	100	PASS	AC=1101;AF=0.219848;AN=5008;NS=2504;DP=16844;EAS_AF=0.1716;AMR_AF=0.1455;AFR_AF=0.441;EUR_AF=0.1531;SAS_AF=0.092;AA=A|||;VT=SNP
15	91031523	rs28629981	G	A	100	PASS	AC=1163;AF=0.232228;AN=5008;NS=2504;DP=12019;EAS_AF=0.1716;AMR_AF=0.147;AFR_AF=0.4871;EUR_AF=0.1531;SAS_AF=0.092;AA=A|||;VT=SNP
15	91031553	rs12899260	A	G	100	PASS	AC=22;AF=0.00439297;AN=5008;NS=2504;DP=12793;EAS_AF=0;AMR_AF=0.0029;AFR_AF=0;EUR_AF=0.0149;SAS_AF=0.0051;AA=A|||;VT=SNP
15	91032003	rs16944509	G	A	100	PASS	AC=746;AF=0.148962;AN=5008;NS=2504;DP=19174;EAS_AF=0.2004;AMR_AF=0.1023;AFR_AF=0.0499;EUR_AF=0.168;SAS_AF=0.2434;AA=G|||;VT=SNP
15	91033849	rs12914981	T	G	100	PASS	AC=38;AF=0.00758786;AN=5008;NS=2504;DP=20481;EAS_AF=0;AMR_AF=0.0072;AFR_AF=0;EUR_AF=0.0249;SAS_AF=0.0082;AA=T|||;VT=SNP
15	91034456	rs6496678	A	G	100	PASS	AC=2236;AF=0.446486;AN=5008;NS=2504;DP=21030;EAS_AF=0.3948;AMR_AF=0.2983;AFR_AF=0.7315;EUR_AF=0.329;SAS_AF=0.3405;AA=G|||;VT=SNP
15	91034559	rs6496679	C	G	100	PASS	AC=855;AF=0.170727;AN=5008;NS=2504;DP=20333;EAS_AF=0.0446;AMR_AF=0.1369;AFR_AF=0.3949;EUR_AF=0.1491;SAS_AF=0.044;AA=C|||;VT=SNP;EX_TARGET
15	91035064	rs8041397	G	A	100	PASS	AC=1087;AF=0.217053;AN=5008;NS=2504;DP=19801;EAS_AF=0.1736;AMR_AF=0.1239;AFR_AF=0.4418;EUR_AF=0.1511;SAS_AF=0.092;AA=G|||;VT=SNP
15	91035084	rs16944518	A	C	100	PASS	AC=1061;AF=0.211861;AN=5008;NS=2504;DP=19878;EAS_AF=0.2212;AMR_AF=0.1744;AFR_AF=0.2269;EUR_AF=0.174;SAS_AF=0.2474;AA=A|||;VT=SNP
15	91036223	rs138128745	C	A	100	PASS	AC=15;AF=0.00299521;AN=5008;NS=2504;DP=16630;EAS_AF=0;AMR_AF=0;AFR_AF=0.0015;EUR_AF=0.0129;SAS_AF=0;AA=C|||;VT=SNP
15	91036460	rs1974519	A	G	100	PASS	AC=3462;AF=0.691294;AN=5008;NS=2504;DP=15849;EAS_AF=0.8363;AMR_AF=0.6729;AFR_AF=0.8298;EUR_AF=0.4473;SAS_AF=0.6186;AA=G|||;VT=SNP
15	91036569	rs4620932	G	A	100	PASS	AC=3464;AF=0.691693;AN=5008;NS=2504;DP=16776;EAS_AF=0.8363;AMR_AF=0.6729;AFR_AF=0.8306;EUR_AF=0.4483;SAS_AF=0.6186;AA=A|||;VT=SNP
15	91036855	rs7173724	A	G	100	PASS	AC=2140;AF=0.427316;AN=5008;NS=2504;DP=20420;EAS_AF=0.3948;AMR_AF=0.2968;AFR_AF=0.6634;EUR_AF=0.326;SAS_AF=0.3384;AA=A|||;VT=SNP
15	91036976	rs1978149	A	G	100	PASS	AC=3386;AF=0.676118;AN=5008;NS=2504;DP=18942;EAS_AF=0.8363;AMR_AF=0.6715;AFR_AF=0.7731;EUR_AF=0.4473;SAS_AF=0.6186;AA=A|||;VT=SNP
15	91037041	rs1978150	C	T	100	PASS	AC=3385;AF=0.675919;AN=5008;NS=2504;DP=19067;EAS_AF=0.8363;AMR_AF=0.6715;AFR_AF=0.7731;EUR_AF=0.4463;SAS_AF=0.6186;AA=T|||;VT=SNP
15	91037300	rs1978151	G	A	100	PASS	AC=3433;AF=0.685503;AN=5008;NS=2504;DP=20619;EAS_AF=0.8363;AMR_AF=0.6715;AFR_AF=0.8094;EUR_AF=0.4463;SAS_AF=0.6186;AA=g|||;VT=SNP
15	91037754	rs28516870	G	A	100	PASS	AC=1000;AF=0.199681;AN=5008;NS=2504;DP=19611;EAS_AF=0.2024;AMR_AF=0.121;AFR_AF=0.2194;EUR_AF=0.174;SAS_AF=0.2526;AA=G|||;VT=SNP
15	91038294	rs16944523	T	C	100	PASS	AC=1256;AF=0.250799;AN=5008;NS=2504;DP=17501;EAS_AF=0.4474;AMR_AF=0.4049;AFR_AF=0.1029;EUR_AF=0.1203;SAS_AF=0.273;AA=T|||;VT=SNP
15	91038477	rs6496680	T	C	100	PASS	AC=1106;AF=0.220847;AN=5008;NS=2504;DP=13524;EAS_AF=0.1746;AMR_AF=0.1441;AFR_AF=0.444;EUR_AF=0.1521;SAS_AF=0.092;AA=T|||;VT=SNP
15	91038620	rs7163560	A	T	100	PASS	AC=1009;AF=0.201478;AN=5008;NS=2504;DP=13737;EAS_AF=0.2024;AMR_AF=0.121;AFR_AF=0.2262;EUR_AF=0.174;SAS_AF=0.2526;AA=A|||;VT=SNP
15	91038819	rs11073929	A	G	100	PASS	AC=654;AF=0.130591;AN=5008;NS=2504;DP=10256;EAS_AF=0.0446;AMR_AF=0.1225;AFR_AF=0.2549;EUR_AF=0.1431;SAS_AF=0.044;AA=A|||;VT=SNP
15	91039020	rs7163632	C	T	100	PASS	AC=998;AF=0.199281;AN=5008;NS=2504;DP=7728;EAS_AF=0.2024;AMR_AF=0.121;AFR_AF=0.2186;EUR_AF=0.173;SAS_AF=0.2526;AA=C|||;VT=SNP
15	91039374	rs11631269	T	C	100	PASS	AC=1190;AF=0.23762;AN=5008;NS=2504;DP=12689;EAS_AF=0.1736;AMR_AF=0.147;AFR_AF=0.5045;EUR_AF=0.1551;SAS_AF=0.092;AA=C|||;VT=SNP
15	91039527	rs11636089	C	T	100	PASS	AC=3368;AF=0.672524;AN=5008;NS=2504;DP=11424;EAS_AF=0.8204;AMR_AF=0.6715;AFR_AF=0.7731;EUR_AF=0.4453;SAS_AF=0.6186;AA=T|||;VT=SNP
15	91039596	rs62021775	T	C	100	PASS	AC=852;AF=0.170128;AN=5008;NS=2504;DP=10286;EAS_AF=0.0476;AMR_AF=0.1369;AFR_AF=0.3926;EUR_AF=0.1461;SAS_AF=0.044;AA=T|||;VT=SNP
15	91039929	rs7169787	C	T	100	PASS	AC=810;AF=0.161741;AN=5008;NS=2504;DP=18926;EAS_AF=0.2024;AMR_AF=0.1066;AFR_AF=0.0862;EUR_AF=0.17;SAS_AF=0.2526;AA=C|||;VT=SNP
15	91040216	rs16944527	G	T	100	PASS	AC=1090;AF=0.217652;AN=5008;NS=2504;DP=18475;EAS_AF=0.1716;AMR_AF=0.1239;AFR_AF=0.444;EUR_AF=0.1521;SAS_AF=0.093;AA=G|||;VT=SNP
15	91040725	rs2301832	A	T	100	PASS	AC=1572;AF=0.313898;AN=5008;NS=2504;DP=18839;EAS_AF=0.1776;AMR_AF=0.3487;AFR_AF=0.1679;EUR_AF=0.5527;SAS_AF=0.3814;AA=A|||;VT=SNP
15	91040996	rs144520677	T	C	100	PASS	AC=71;AF=0.0141773;AN=5008;NS=2504;DP=16703;EAS_AF=0;AMR_AF=0.0058;AFR_AF=0.0023;EUR_AF=0.0149;SAS_AF=0.0501;AA=T|||;VT=SNP
15	91041238	rs142490393	G	A	100	PASS	AC=54;AF=0.0107827;AN=5008;NS=2504;DP=10943;EAS_AF=0;AMR_AF=0.0101;AFR_AF=0.0008;EUR_AF=0.0249;SAS_AF=0.0215;AA=G|||;VT=SNP
15	91041896	rs11638780	G	T	100	PASS	AC=1656;AF=0.330671;AN=5008;NS=2504;DP=12182;EAS_AF=0.1796;AMR_AF=0.3501;AFR_AF=0.2269;EUR_AF=0.5537;SAS_AF=0.3834;AA=G|||;VT=SNP
15	91042071	rs11639150	C	G	100	PASS	AC=1661;AF=0.331669;AN=5008;NS=2504;DP=12736;EAS_AF=0.1796;AMR_AF=0.3501;AFR_AF=0.2277;EUR_AF=0.5567;SAS_AF=0.3845;AA=C|||;VT=SNP
15	91042399	rs10459677	A	C	100	PASS	AC=2751;AF=0.549321;AN=5008;NS=2504;DP=18003;EAS_AF=0.3532;AMR_AF=0.4741;AFR_AF=0.6717;EUR_AF=0.7087;SAS_AF=0.4755;AA=C|||;VT=SNP
15	91042807	rs16944529	T	G	100	PASS	AC=1091;AF=0.217851;AN=5008;NS=2504;DP=21053;EAS_AF=0.1736;AMR_AF=0.1239;AFR_AF=0.444;EUR_AF=0.1521;SAS_AF=0.092;AA=T|||;VT=SNP
15	91042921	rs2107436	A	T	100	PASS	AC=995;AF=0.198682;AN=5008;NS=2504;DP=21250;EAS_AF=0.2024;AMR_AF=0.121;AFR_AF=0.2171;EUR_AF=0.173;SAS_AF=0.2515;AA=A|||;VT=SNP
15	91043765	rs11609	C	G	100	PASS	AC=1578;AF=0.315096;AN=5008;NS=2504;DP=20214;EAS_AF=0.1806;AMR_AF=0.3487;AFR_AF=0.1687;EUR_AF=0.5527;SAS_AF=0.3834;AA=C|||;VT=SNP
15	91044408	rs1042538	T	A	100	PASS	AC=3783;AF=0.755391;AN=5008;NS=2504;DP=16357;EAS_AF=0.5585;AMR_AF=0.6254;AFR_AF=0.8986;EUR_AF=0.8817;SAS_AF=0.727;AA=A|||;VT=SNP
15	91045408	rs3540	G	A	100	PASS	AC=2186;AF=0.436502;AN=5008;NS=2504;DP=23480;EAS_AF=0.381;AMR_AF=0.2752;AFR_AF=0.7171;EUR_AF=0.327;SAS_AF=0.3415;AA=A|||;VT=SNP
15	91045419	rs3539	G	T	100	PASS	AC=1652;AF=0.329872;AN=5008;NS=2504;DP=23254;EAS_AF=0.1776;AMR_AF=0.3501;AFR_AF=0.2247;EUR_AF=0.5547;SAS_AF=0.3834;AA=G|||;VT=SNP
15	91045751	rs58438191	G	A	100	PASS	AC=1019;AF=0.203474;AN=5008;NS=2504;DP=20314;EAS_AF=0.2063;AMR_AF=0.1513;AFR_AF=0.2171;EUR_AF=0.173;SAS_AF=0.2505;AA=G|||;VT=SNP
15	91045754	rs28672102	G	A	100	PASS	AC=1088;AF=0.217252;AN=5008;NS=2504;DP=20226;EAS_AF=0.1726;AMR_AF=0.1239;AFR_AF=0.4425;EUR_AF=0.1531;SAS_AF=0.091;AA=G|||;VT=SNP
15	91045835	rs137965999	G	A	100	PASS	AC=32;AF=0.00638978;AN=5008;NS=2504;DP=20651;EAS_AF=0;AMR_AF=0.0187;AFR_AF=0.0038;EUR_AF=0.0109;SAS_AF=0.0031;AA=G|||;VT=SNP
15	91045851	rs12907587	G	C	100	PASS	AC=1654;AF=0.330272;AN=5008;NS=2504;DP=20168;EAS_AF=0.1776;AMR_AF=0.3487;AFR_AF=0.2277;EUR_AF=0.5547;SAS_AF=0.3824;AA=C|||;VT=SNP
15	91045928	rs12913819	T	C	100	PASS	AC=3771;AF=0.752995;AN=5008;NS=2504;DP=8047;EAS_AF=0.5565;AMR_AF=0.6239;AFR_AF=0.8941;EUR_AF=0.8817;SAS_AF=0.7239;AA=C|||;VT=SNP
15	91045956	rs12909560	A	G	100	PASS	AC=1586;AF=0.316693;AN=5008;NS=2504;DP=12855;EAS_AF=0.1796;AMR_AF=0.3473;AFR_AF=0.1747;EUR_AF=0.5557;SAS_AF=0.3824;AA=A|||;VT=SNP
15	91046309	rs28534079	A	T	100	PASS	AC=1084;AF=0.216454;AN=5008;NS=2504;DP=20569;EAS_AF=0.1677;AMR_AF=0.1239;AFR_AF=0.4433;EUR_AF=0.1531;SAS_AF=0.091;AA=A|||;VT=SNP
15	91046538	rs28377586	T	C	100	PASS	AC=1048;AF=0.209265;AN=5008;NS=2504;DP=19546;EAS_AF=0.1319;AMR_AF=0.1239;AFR_AF=0.4433;EUR_AF=0.1531;SAS_AF=0.091;AA=t|||;VT=SNP
15	91046712	rs11073930	G	C	100	PASS	AC=1674;AF=0.334265;AN=5008;NS=2504;DP=16190;EAS_AF=0.1865;AMR_AF=0.3516;AFR_AF=0.2368;EUR_AF=0.5537;SAS_AF=0.3804;AA=C|||;VT=SNP
15	91046731	rs56397130	T	C	100	PASS	AC=1079;AF=0.215455;AN=5008;NS=2504;DP=15987;EAS_AF=0.2758;AMR_AF=0.1513;AFR_AF=0.2095;EUR_AF=0.173;SAS_AF=0.2505;AA=T|||;VT=SNP
15	91047334	rs10152928	C	T	100	PASS	AC=1659;AF=0.33127;AN=5008;NS=2504;DP=19699;EAS_AF=0.1815;AMR_AF=0.3473;AFR_AF=0.2292;EUR_AF=0.5547;SAS_AF=0.3824;AA=C|||;VT=SNP
15	91047469	rs10152871	G	A	100	PASS	AC=1645;AF=0.328474;AN=5008;NS=2504;DP=19283;EAS_AF=0.1825;AMR_AF=0.3487;AFR_AF=0.2292;EUR_AF=0.5537;SAS_AF=0.3671;AA=A|||;VT=SNP
15	91047664	rs10152221	A	G	100	PASS	AC=1662;AF=0.331869;AN=5008;NS=2504;DP=16980;EAS_AF=0.1825;AMR_AF=0.3487;AFR_AF=0.2292;EUR_AF=0.5547;SAS_AF=0.3834;AA=A|||;VT=SNP
15	91048012	rs4932343	G	A	100	PASS	AC=1665;AF=0.332468;AN=5008;NS=2504;DP=14964;EAS_AF=0.1825;AMR_AF=0.3501;AFR_AF=0.2292;EUR_AF=0.5557;SAS_AF=0.3845;AA=G|||;VT=SNP
15	91048024	rs4932344	C	T	100	PASS	AC=1582;AF=0.315895;AN=5008;NS=2504;DP=14768;EAS_AF=0.1825;AMR_AF=0.3487;AFR_AF=0.1687;EUR_AF=0.5537;SAS_AF=0.3845;AA=C|||;VT=SNP
15	91048045	rs534841592	C	T	100	PASS	AC=12;AF=0.00239617;AN=5008;NS=2504;DP=13837;EAS_AF=0;AMR_AF=0.0058;AFR_AF=0;EUR_AF=0.006;SAS_AF=0.002;AA=C|||;VT=SNP
15	91048101	rs4932345	C	T	100	PASS	AC=1588;AF=0.317093;AN=5008;NS=2504;DP=11707;EAS_AF=0.1825;AMR_AF=0.3487;AFR_AF=0.1717;EUR_AF=0.5557;SAS_AF=0.3845;AA=C|||;VT=SNP
15	91048105	rs28644306	G	A	100	PASS	AC=1028;AF=0.205272;AN=5008;NS=2504;DP=11809;EAS_AF=0.1329;AMR_AF=0.1225;AFR_AF=0.4304;EUR_AF=0.1521;SAS_AF=0.089;AA=G|||;VT=SNP
15	91048991	rs4932346	T	C	100	PASS	AC=1585;AF=0.316494;AN=5008;NS=2504;DP=13756;EAS_AF=0.1825;AMR_AF=0.3487;AFR_AF=0.1725;EUR_AF=0.5537;SAS_AF=0.3824;AA=T|||;VT=SNP
15	91049140	rs7176776	T	G	100	PASS	AC=1021;AF=0.203874;AN=5008;NS=2504;DP=16817;EAS_AF=0.2331;AMR_AF=0.121;AFR_AF=0.2156;EUR_AF=0.173;SAS_AF=0.2485;AA=T|||;VT=SNP
15	91049673	rs12911824	A	G	100	PASS	AC=206;AF=0.0411342;AN=5008;NS=2504;DP=17642;EAS_AF=0.002;AMR_AF=0.072;AFR_AF=0.0061;EUR_AF=0.1252;SAS_AF=0.0204;AA=A|||;VT=SNP
15	91049960	rs8037260	C	T	100	PASS	AC=1034;AF=0.20647;AN=5008;NS=2504;DP=14723;EAS_AF=0.2351;AMR_AF=0.121;AFR_AF=0.2239;EUR_AF=0.173;SAS_AF=0.2485;AA=C|||;VT=SNP
15	91050271	rs12708583	T	C	100	PASS	AC=1882;AF=0.375799;AN=5008;NS=2504;DP=15867;EAS_AF=0.2688;AMR_AF=0.3588;AFR_AF=0.2867;EUR_AF=0.5596;SAS_AF=0.4294;AA=C|||;VT=SNP
15	91050567	rs7182671	C	A	100	PASS	AC=1022;AF=0.204073;AN=5008;NS=2504;DP=17166;EAS_AF=0.2351;AMR_AF=0.1196;AFR_AF=0.2156;EUR_AF=0.173;SAS_AF=0.2485;AA=C|||;VT=SNP
15	91050771	rs7181764	G	A	100	PASS	AC=3741;AF=0.747005;AN=5008;NS=2504;DP=16398;EAS_AF=0.5496;AMR_AF=0.5937;AFR_AF=0.8964;EUR_AF=0.8797;SAS_AF=0.7209;AA=A|||;VT=SNP
15	91051011	rs6496681	C	T	100	PASS	AC=3755;AF=0.7498;AN=5008;NS=2504;DP=17929;EAS_AF=0.5496;AMR_AF=0.5951;AFR_AF=0.907;EUR_AF=0.8797;SAS_AF=0.7198;AA=T|||;VT=SNP
15	91051192	rs7498113	C	G	100	PASS	AC=1587;AF=0.316893;AN=5008;NS=2504;DP=12974;EAS_AF=0.1825;AMR_AF=0.3487;AFR_AF=0.1702;EUR_AF=0.5557;SAS_AF=0.3855;AA=C|||;VT=SNP
15	91051248	rs75869077	A	T	100	PASS	AC=38;AF=0.00758786;AN=5008;NS=2504;DP=13702;EAS_AF=0;AMR_AF=0.0101;AFR_AF=0.0023;EUR_AF=0.0239;SAS_AF=0.0041;AA=A|||;VT=SNP
15	91051736	rs12050766	C	T	100	PASS	AC=928;AF=0.185304;AN=5008;NS=2504;DP=16016;EAS_AF=0.0456;AMR_AF=0.1239;AFR_AF=0.4584;EUR_AF=0.1461;SAS_AF=0.044;AA=C|||;VT=SNP
15	91052285	rs12708585	C	T	100	PASS	AC=1612;AF=0.321885;AN=5008;NS=2504;DP=13061;EAS_AF=0.1825;AMR_AF=0.3487;AFR_AF=0.1914;EUR_AF=0.5547;SAS_AF=0.3834;AA=C|||;VT=SNP
15	91052673	rs7496610	A	G	100	PASS	AC=3752;AF=0.749201;AN=5008;NS=2504;DP=10169;EAS_AF=0.5516;AMR_AF=0.6239;AFR_AF=0.888;EUR_AF=0.8787;SAS_AF=0.7209;AA=G|||;VT=SNP
15	91052998	rs1876132	C	T	100	PASS	AC=644;AF=0.128594;AN=5008;NS=2504;DP=16329;EAS_AF=0.0456;AMR_AF=0.1009;AFR_AF=0.2587;EUR_AF=0.1431;SAS_AF=0.0429;AA=C|||;VT=SNP
15	91053080	rs1876131	C	A	100	PASS	AC=239;AF=0.0477236;AN=5008;NS=2504;DP=15036;EAS_AF=0;AMR_AF=0.0648;AFR_AF=0.0688;EUR_AF=0.0954;SAS_AF=0.0072;AA=C|||;VT=SNP
15	91053125	rs2352601	G	A	100	PASS	AC=1589;AF=0.317292;AN=5008;NS=2504;DP=13667;EAS_AF=0.1815;AMR_AF=0.3487;AFR_AF=0.174;EUR_AF=0.5557;SAS_AF=0.3834;AA=G|||;VT=SNP
15	91053583	rs937793	T	C	100	PASS	AC=1614;AF=0.322284;AN=5008;NS=2504;DP=19205;EAS_AF=0.1806;AMR_AF=0.3487;AFR_AF=0.1936;EUR_AF=0.5557;SAS_AF=0.3834;AA=C|||;VT=SNP
15	91054215	rs6496682	A	G	100	PASS	AC=3828;AF=0.764377;AN=5008;NS=2504;DP=12249;EAS_AF=0.5714;AMR_AF=0.6398;AFR_AF=0.9002;EUR_AF=0.8996;SAS_AF=0.729;AA=G|||;VT=SNP
15	91054525	rs7497528	T	G	100	PASS	AC=1554;AF=0.310304;AN=5008;NS=2504;DP=16029;EAS_AF=0.1796;AMR_AF=0.3473;AFR_AF=0.1505;EUR_AF=0.5537;SAS_AF=0.3845;AA=T|||;VT=SNP
15	91054593	rs7497550	T	G	100	PASS	AC=1837;AF=0.366813;AN=5008;NS=2504;DP=16365;EAS_AF=0.2708;AMR_AF=0.3602;AFR_AF=0.2489;EUR_AF=0.5596;SAS_AF=0.4315;AA=G|||;VT=SNP
15	91054934	rs8036202	A	C	100	PASS	AC=1153;AF=0.230232;AN=5008;NS=2504;DP=21119;EAS_AF=0.2401;AMR_AF=0.1671;AFR_AF=0.2663;EUR_AF=0.1938;SAS_AF=0.2536;AA=A|||;VT=SNP
15	91055198	rs11632380	G	A	100	PASS	AC=827;AF=0.165136;AN=5008;NS=2504;DP=21267;EAS_AF=0.0456;AMR_AF=0.1138;AFR_AF=0.3865;EUR_AF=0.1471;SAS_AF=0.044;AA=G|||;VT=SNP
15	91056043	rs11633692	G	A	100	PASS	AC=1521;AF=0.303714;AN=5008;NS=2504;DP=19997;EAS_AF=0.1796;AMR_AF=0.3458;AFR_AF=0.1271;EUR_AF=0.5527;SAS_AF=0.3845;AA=G|||;VT=SNP
15	91056259	rs12916560	A	C	100	PASS	AC=1526;AF=0.304712;AN=5008;NS=2504;DP=19095;EAS_AF=0.1796;AMR_AF=0.3458;AFR_AF=0.1309;EUR_AF=0.5527;SAS_AF=0.3845;AA=A|||;VT=SNP
15	91056681	rs7495080	G	A	100	PASS	AC=1824;AF=0.364217;AN=5008;NS=2504;DP=19341;EAS_AF=0.2698;AMR_AF=0.3573;AFR_AF=0.2413;EUR_AF=0.5586;SAS_AF=0.4325;AA=A|||;VT=SNP
15	91056798	rs58218975	C	G	100	PASS	AC=849;AF=0.169529;AN=5008;NS=2504;DP=18013;EAS_AF=0.2351;AMR_AF=0.1167;AFR_AF=0.0696;EUR_AF=0.1899;SAS_AF=0.2536;AA=C|||;VT=SNP
15	91057457	rs28726086	C	G	100	PASS	AC=1826;AF=0.364617;AN=5008;NS=2504;DP=8992;EAS_AF=0.2698;AMR_AF=0.3573;AFR_AF=0.2421;EUR_AF=0.5596;SAS_AF=0.4325;AA=G|||;VT=SNP
15	91057487	rs36158120	G	A	100	PASS	AC=1548;AF=0.309105;AN=5008;NS=2504;DP=9179;EAS_AF=0.1796;AMR_AF=0.3458;AFR_AF=0.1467;EUR_AF=0.5537;SAS_AF=0.3845;AA=G|||;VT=SNP
15	91057629	rs58328011	C	A	100	PASS	AC=1126;AF=0.22484;AN=5008;NS=2504;DP=13121;EAS_AF=0.2351;AMR_AF=0.1369;AFR_AF=0.2655;EUR_AF=0.1938;SAS_AF=0.2536;AA=C|||;VT=SNP
15	91057735	rs11073932	G	A	100	PASS	AC=3798;AF=0.758387;AN=5008;NS=2504;DP=13157;EAS_AF=0.5506;AMR_AF=0.6095;AFR_AF=0.9077;EUR_AF=0.9006;SAS_AF=0.7301;AA=A|||;VT=SNP
15	91057773	rs11073933	C	T	100	PASS	AC=3799;AF=0.758586;AN=5008;NS=2504;DP=13622;EAS_AF=0.5506;AMR_AF=0.6095;AFR_AF=0.9077;EUR_AF=0.9006;SAS_AF=0.7311;AA=T|||;VT=SNP
15	91057917	rs11636731	C	T	100	PASS	AC=827;AF=0.165136;AN=5008;NS=2504;DP=12744;EAS_AF=0.0456;AMR_AF=0.1138;AFR_AF=0.3865;EUR_AF=0.1471;SAS_AF=0.044;AA=C|||;VT=SNP
15	91058386	rs7172859	C	T	100	PASS	AC=857;AF=0.171126;AN=5008;NS=2504;DP=17768;EAS_AF=0.0476;AMR_AF=0.1153;AFR_AF=0.4054;EUR_AF=0.1481;SAS_AF=0.045;AA=C|||;VT=SNP
15	91058451	rs11073934	C	A	100	PASS	AC=1651;AF=0.329673;AN=5008;NS=2504;DP=15934;EAS_AF=0.1796;AMR_AF=0.3501;AFR_AF=0.2231;EUR_AF=0.5537;SAS_AF=0.3834;AA=A|||;VT=SNP
15	91059017	rs34650360	T	C	100	PASS	AC=1526;AF=0.304712;AN=5008;NS=2504;DP=15412;EAS_AF=0.1796;AMR_AF=0.3458;AFR_AF=0.1309;EUR_AF=0.5537;SAS_AF=0.3834;AA=T|||;VT=SNP
15	91059190	rs10152831	C	T	100	PASS	AC=1117;AF=0.223043;AN=5008;NS=2504;DP=15152;EAS_AF=0.2351;AMR_AF=0.1369;AFR_AF=0.2579;EUR_AF=0.1938;SAS_AF=0.2546;AA=C|||;VT=SNP
15	91059224	rs9672149	T	A	100	PASS	AC=3785;AF=0.755791;AN=5008;NS=2504;DP=16683;EAS_AF=0.5516;AMR_AF=0.6081;AFR_AF=0.8979;EUR_AF=0.9006;SAS_AF=0.7301;AA=A|||;VT=SNP
15	91060589	rs8027565	G	A	100	PASS	AC=854;AF=0.170527;AN=5008;NS=2504;DP=14622;EAS_AF=0.0456;AMR_AF=0.1153;AFR_AF=0.4062;EUR_AF=0.1471;SAS_AF=0.044;AA=g|||;VT=SNP
15	91060730	rs62019394	C	T	100	PASS	AC=1116;AF=0.222843;AN=5008;NS=2504;DP=13834;EAS_AF=0.2351;AMR_AF=0.1369;AFR_AF=0.2579;EUR_AF=0.1938;SAS_AF=0.2536;AA=C|||;VT=SNP
15	91060955	rs149586097	G	A	100	PASS	AC=70;AF=0.0139776;AN=5008;NS=2504;DP=16411;EAS_AF=0;AMR_AF=0.0303;AFR_AF=0;EUR_AF=0.0398;SAS_AF=0.0092;AA=G|||;VT=SNP
15	91061121	rs12903058	G	T	100	PASS	AC=2497;AF=0.498602;AN=5008;NS=2504;DP=21545;EAS_AF=0.2183;AMR_AF=0.4654;AFR_AF=0.6286;EUR_AF=0.7008;SAS_AF=0.4274;AA=T|||;VT=SNP
15	91061469	rs7169522	C	G	100	PASS	AC=635;AF=0.126797;AN=5008;NS=2504;DP=18435;EAS_AF=0.0456;AMR_AF=0.1009;AFR_AF=0.2504;EUR_AF=0.1441;SAS_AF=0.044;AA=C|||;VT=SNP
15	91061493	rs139592553	G	A	100	PASS	AC=38;AF=0.00758786;AN=5008;NS=2504;DP=19420;EAS_AF=0;AMR_AF=0.013;AFR_AF=0.0023;EUR_AF=0.0249;SAS_AF=0.001;AA=G|||;VT=SNP
15	91062280	rs28711568	G	C	100	PASS	AC=3900;AF=0.778754;AN=5008;NS=2504;DP=2601;EAS_AF=0.7014;AMR_AF=0.7723;AFR_AF=0.8154;EUR_AF=0.8986;SAS_AF=0.6902;AA=G|||;VT=SNP
15	91062623	rs11638839	A	G	100	PASS	AC=20;AF=0.00399361;AN=5008;NS=2504;DP=17120;EAS_AF=0;AMR_AF=0.0072;AFR_AF=0;EUR_AF=0.0149;SAS_AF=0;AA=A|||;VT=SNP
15	91062901	rs1973537	T	C	100	PASS	AC=2377;AF=0.474641;AN=5008;NS=2504;DP=15761;EAS_AF=0.2242;AMR_AF=0.4582;AFR_AF=0.5401;EUR_AF=0.7008;SAS_AF=0.4233;AA=C|||;VT=SNP
15	91062956	rs6496683	C	G	100	PASS	AC=4187;AF=0.836062;AN=5008;NS=2504;DP=16869;EAS_AF=0.8016;AMR_AF=0.7824;AFR_AF=0.9123;EUR_AF=0.9036;SAS_AF=0.7372;AA=G|||;VT=SNP
15	91062986	rs28630708	C	A	100	PASS	AC=818;AF=0.163339;AN=5008;NS=2504;DP=18454;EAS_AF=0.0456;AMR_AF=0.1095;AFR_AF=0.3835;EUR_AF=0.1451;SAS_AF=0.044;AA=C|||;VT=SNP
15	91064464	rs4347600	G	T	100	PASS	AC=28;AF=0.00559105;AN=5008;NS=2504;DP=16680;EAS_AF=0;AMR_AF=0.0086;AFR_AF=0.0008;EUR_AF=0.0199;SAS_AF=0.001;AA=G|||;VT=SNP
15	91064533	rs4031382	A	G	100	PASS	AC=2446;AF=0.488419;AN=5008;NS=2504;DP=14453;EAS_AF=0.2242;AMR_AF=0.4669;AFR_AF=0.5401;EUR_AF=0.7177;SAS_AF=0.4703;AA=G|||;VT=SNP
15	91064690	rs12443252	C	T	100	PASS	AC=1553;AF=0.310104;AN=5008;NS=2504;DP=10353;EAS_AF=0.1786;AMR_AF=0.3487;AFR_AF=0.1543;EUR_AF=0.5527;SAS_AF=0.3793;AA=C|||;VT=SNP
15	91064749	rs7165454	T	C	100	PASS	AC=890;AF=0.177716;AN=5008;NS=2504;DP=15478;EAS_AF=0.0456;AMR_AF=0.1182;AFR_AF=0.3858;EUR_AF=0.162;SAS_AF=0.091;AA=T|||;VT=SNP
15	91064910	rs7182610	C	T	100	PASS	AC=4193;AF=0.83726;AN=5008;NS=2504;DP=17616;EAS_AF=0.7609;AMR_AF=0.7622;AFR_AF=0.9115;EUR_AF=0.9195;SAS_AF=0.7843;AA=T|||;VT=SNP
15	91065208	rs12148876	G	A	100	PASS	AC=1472;AF=0.29393;AN=5008;NS=2504;DP=21653;EAS_AF=0.4415;AMR_AF=0.2824;AFR_AF=0.2814;EUR_AF=0.1978;SAS_AF=0.2658;AA=G|||;VT=SNP
15	91065927	rs11852792	G	C	100	PASS	AC=908;AF=0.18131;AN=5008;NS=2504;DP=15168;EAS_AF=0.0456;AMR_AF=0.1225;AFR_AF=0.3971;EUR_AF=0.162;SAS_AF=0.091;AA=G|||;VT=SNP
15	91066309	rs62019395	G	T	100	PASS	AC=1452;AF=0.289936;AN=5008;NS=2504;DP=12780;EAS_AF=0.4266;AMR_AF=0.2795;AFR_AF=0.2791;EUR_AF=0.1968;SAS_AF=0.2669;AA=G|||;VT=SNP
15	91066348	rs56804919	C	T	100	PASS	AC=1452;AF=0.289936;AN=5008;NS=2504;DP=13537;EAS_AF=0.4266;AMR_AF=0.2795;AFR_AF=0.2791;EUR_AF=0.1968;SAS_AF=0.2669;AA=C|||;VT=SNP
15	91066409	rs186715491	A	G	100	PASS	AC=27;AF=0.00539137;AN=5008;NS=2504;DP=13561;EAS_AF=0;AMR_AF=0.0072;AFR_AF=0.0015;EUR_AF=0.0159;SAS_AF=0.0041;AA=A|||;VT=SNP
15	91066771	rs60597654	C	G	100	PASS	AC=1460;AF=0.291534;AN=5008;NS=2504;DP=13417;EAS_AF=0.4345;AMR_AF=0.2795;AFR_AF=0.2791;EUR_AF=0.1968;SAS_AF=0.2669;AA=C|||;VT=SNP
15	91066861	rs4441248	G	T	100	PASS	AC=908;AF=0.18131;AN=5008;NS=2504;DP=17051;EAS_AF=0.0466;AMR_AF=0.1196;AFR_AF=0.3979;EUR_AF=0.162;SAS_AF=0.091;AA=G|||;VT=SNP
15	91066915	rs4244879	C	T	100	PASS	AC=1528;AF=0.305112;AN=5008;NS=2504;DP=18239;EAS_AF=0.1786;AMR_AF=0.3487;AFR_AF=0.1369;EUR_AF=0.5537;SAS_AF=0.3763;AA=C|||;VT=SNP
15	91066929	rs4280212	A	G	100	PASS	AC=908;AF=0.18131;AN=5008;NS=2504;DP=18303;EAS_AF=0.0466;AMR_AF=0.1196;AFR_AF=0.3979;EUR_AF=0.162;SAS_AF=0.091;AA=A|||;VT=SNP
15	91067006	rs8032431	G	A	100	PASS	AC=1156;AF=0.230831;AN=5008;NS=2504;DP=15996;EAS_AF=0.4266;AMR_AF=0.2522;AFR_AF=0.0726;EUR_AF=0.1928;SAS_AF=0.2669;AA=G|||;VT=SNP
15	91067481	rs58714003	C	T	100	PASS	AC=908;AF=0.18131;AN=5008;NS=2504;DP=17041;EAS_AF=0.0466;AMR_AF=0.1196;AFR_AF=0.3979;EUR_AF=0.162;SAS_AF=0.091;AA=C|||;VT=SNP
15	91067922	rs12161988	A	G	100	PASS	AC=915;AF=0.182708;AN=5008;NS=2504;DP=20323;EAS_AF=0.0466;AMR_AF=0.1196;AFR_AF=0.4017;EUR_AF=0.162;SAS_AF=0.093;AA=A|||;VT=SNP
15	91068882	rs7495784	T	C	100	PASS	AC=2532;AF=0.505591;AN=5008;NS=2504;DP=14285;EAS_AF=0.2252;AMR_AF=0.4712;AFR_AF=0.6029;EUR_AF=0.7177;SAS_AF=0.4693;AA=C|||;VT=SNP
15	91069641	rs62019399	C	T	100	PASS	AC=1453;AF=0.290136;AN=5008;NS=2504;DP=12091;EAS_AF=0.4286;AMR_AF=0.2795;AFR_AF=0.2776;EUR_AF=0.1958;SAS_AF=0.2689;AA=C|||;VT=SNP
15	91070109	rs67409214	C	G	100	PASS	AC=1026;AF=0.204872;AN=5008;NS=2504;DP=12047;EAS_AF=0.0446;AMR_AF=0.1225;AFR_AF=0.4879;EUR_AF=0.161;SAS_AF=0.091;AA=c|||;VT=SNP
15	91070509	rs11633723	T	C	100	PASS	AC=2559;AF=0.510982;AN=5008;NS=2504;DP=15903;EAS_AF=0.2232;AMR_AF=0.4697;AFR_AF=0.6271;EUR_AF=0.7167;SAS_AF=0.4683;AA=t|||;VT=SNP
15	91070544	rs11632673	A	G	100	PASS	AC=1625;AF=0.324481;AN=5008;NS=2504;DP=17444;EAS_AF=0.1786;AMR_AF=0.3516;AFR_AF=0.2057;EUR_AF=0.5567;SAS_AF=0.3773;AA=A|||;VT=SNP
15	91070965	rs62019400	A	G	100	PASS	AC=215;AF=0.0429313;AN=5008;NS=2504;DP=19181;EAS_AF=0;AMR_AF=0.0663;AFR_AF=0.003;EUR_AF=0.1103;SAS_AF=0.0552;AA=A|||;VT=SNP
15	91071259	rs189221035	G	C	100	PASS	AC=18;AF=0.00359425;AN=5008;NS=2504;DP=12728;EAS_AF=0;AMR_AF=0.0058;AFR_AF=0.0015;EUR_AF=0.0119;SAS_AF=0;AA=G|||;VT=SNP
15	91071593	rs11638617	G	T	100	PASS	AC=1018;AF=0.203275;AN=5008;NS=2504;DP=17918;EAS_AF=0.0446;AMR_AF=0.1225;AFR_AF=0.4826;EUR_AF=0.16;SAS_AF=0.091;AA=T|||;VT=SNP
15	91071774	rs11635252	T	C	100	PASS	AC=4112;AF=0.821086;AN=5008;NS=2504;DP=15829;EAS_AF=0.754;AMR_AF=0.7565;AFR_AF=0.8593;EUR_AF=0.9195;SAS_AF=0.7832;AA=C|||;VT=SNP
15	91071776	rs12900987	T	C	100	PASS	AC=1512;AF=0.301917;AN=5008;NS=2504;DP=15881;EAS_AF=0.1786;AMR_AF=0.3473;AFR_AF=0.1241;EUR_AF=0.5557;SAS_AF=0.3763;AA=T|||;VT=SNP
15	91071855	rs62019401	C	T	100	PASS	AC=1627;AF=0.32488;AN=5008;NS=2504;DP=17182;EAS_AF=0.5288;AMR_AF=0.2882;AFR_AF=0.289;EUR_AF=0.2028;SAS_AF=0.3149;AA=C|||;VT=SNP
15	91072000	rs62019402	T	G	100	PASS	AC=916;AF=0.182907;AN=5008;NS=2504;DP=17753;EAS_AF=0.0456;AMR_AF=0.1182;AFR_AF=0.4062;EUR_AF=0.16;SAS_AF=0.092;AA=T|||;VT=SNP
15	91072962	rs56402930	A	G	100	PASS	AC=4217;AF=0.842053;AN=5008;NS=2504;DP=7536;EAS_AF=0.754;AMR_AF=0.7954;AFR_AF=0.9183;EUR_AF=0.9195;SAS_AF=0.7832;AA=G|||;VT=SNP
15	91072990	rs113942266	A	G	100	PASS	AC=1850;AF=0.369409;AN=5008;NS=2504;DP=6960;EAS_AF=0.1786;AMR_AF=0.366;AFR_AF=0.3638;EUR_AF=0.5606;SAS_AF=0.3793;AA=G|||;VT=SNP
15	91073153	rs111742752	C	G	100	PASS	AC=1836;AF=0.366613;AN=5008;NS=2504;DP=3733;EAS_AF=0.1786;AMR_AF=0.3646;AFR_AF=0.3555;EUR_AF=0.5606;SAS_AF=0.3773;AA=C|||;VT=SNP
15	91073867	rs9806361	G	A	100	PASS	AC=1460;AF=0.291534;AN=5008;NS=2504;DP=10894;EAS_AF=0.4335;AMR_AF=0.2824;AFR_AF=0.2481;EUR_AF=0.1958;SAS_AF=0.3088;AA=G|||;VT=SNP
15	91074176	rs117119665	A	G	100	PASS	AC=44;AF=0.00878594;AN=5008;NS=2504;DP=12952;EAS_AF=0;AMR_AF=0.0115;AFR_AF=0.0015;EUR_AF=0.0308;SAS_AF=0.0031;AA=A|||;VT=SNP
15	91074300	rs143314553	C	T	100	PASS	AC=72;AF=0.014377;AN=5008;NS=2504;DP=12558;EAS_AF=0;AMR_AF=0.0216;AFR_AF=0.003;EUR_AF=0.0338;SAS_AF=0.0194;AA=C|||;VT=SNP
15	91074531	rs7496379	T	C	100	PASS	AC=3793;AF=0.757388;AN=5008;NS=2504;DP=13104;EAS_AF=0.6528;AMR_AF=0.7334;AFR_AF=0.7209;EUR_AF=0.9105;SAS_AF=0.774;AA=C|||;VT=SNP
15	91074786	rs7496461	T	G	100	PASS	AC=2313;AF=0.461861;AN=5008;NS=2504;DP=16203;EAS_AF=0.1925;AMR_AF=0.4496;AFR_AF=0.4796;EUR_AF=0.7137;SAS_AF=0.4652;AA=t|||;VT=SNP
15	91075053	rs3862432	C	T	100	PASS	AC=3063;AF=0.611621;AN=5008;NS=2504;DP=18957;EAS_AF=0.6032;AMR_AF=0.6268;AFR_AF=0.4501;EUR_AF=0.7525;SAS_AF=0.683;AA=C|||;VT=SNP
15	91075115	rs9806295	A	T	100	PASS	AC=3065;AF=0.612021;AN=5008;NS=2504;DP=18210;EAS_AF=0.6032;AMR_AF=0.6268;AFR_AF=0.4516;EUR_AF=0.7525;SAS_AF=0.683;AA=A|||;VT=SNP
15	91075129	rs3930162	G	A	100	PASS	AC=1612;AF=0.321885;AN=5008;NS=2504;DP=18593;EAS_AF=0.1746;AMR_AF=0.353;AFR_AF=0.1982;EUR_AF=0.5596;SAS_AF=0.3742;AA=G|||;VT=SNP
15	91075375	rs3902286	C	T	100	PASS	AC=1454;AF=0.290335;AN=5008;NS=2504;DP=18358;EAS_AF=0.4286;AMR_AF=0.2795;AFR_AF=0.2526;EUR_AF=0.1928;SAS_AF=0.3067;AA=C|||;VT=SNP
15	91075514	rs6496684	G	A	100	PASS	AC=4147;AF=0.828075;AN=5008;NS=2504;DP=19820;EAS_AF=0.747;AMR_AF=0.7565;AFR_AF=0.8933;EUR_AF=0.9185;SAS_AF=0.7812;AA=A|||;VT=SNP
15	91075535	rs8033818	C	T	100	PASS	AC=1560;AF=0.311502;AN=5008;NS=2504;DP=19750;EAS_AF=0.1746;AMR_AF=0.3501;AFR_AF=0.1619;EUR_AF=0.5577;SAS_AF=0.3742;AA=C|||;VT=SNP
15	91076028	rs3862433	G	A	100	PASS	AC=1860;AF=0.371406;AN=5008;NS=2504;DP=16790;EAS_AF=0.1746;AMR_AF=0.3674;AFR_AF=0.3759;EUR_AF=0.5626;SAS_AF=0.3742;AA=A|||;VT=SNP
15	91076755	rs75570877	C	T	100	PASS	AC=179;AF=0.0357428;AN=5008;NS=2504;DP=19030;EAS_AF=0;AMR_AF=0.0605;AFR_AF=0.0227;EUR_AF=0.0944;SAS_AF=0.0123;AA=C|||;VT=SNP
15	91077146	rs62019405	C	A	100	PASS	AC=128;AF=0.0255591;AN=5008;NS=2504;DP=19820;EAS_AF=0;AMR_AF=0.0317;AFR_AF=0.003;EUR_AF=0.0775;SAS_AF=0.0245;AA=C|||;VT=SNP
15	91077822	rs11852389	G	A	100	PASS	AC=2569;AF=0.512979;AN=5008;NS=2504;DP=19692;EAS_AF=0.2232;AMR_AF=0.4683;AFR_AF=0.6399;EUR_AF=0.7147;SAS_AF=0.4642;AA=G|||;VT=SNP
15	91078803	rs17263706	A	C	100	PASS	AC=1524;AF=0.304313;AN=5008;NS=2504;DP=22940;EAS_AF=0.1786;AMR_AF=0.3429;AFR_AF=0.1384;EUR_AF=0.5557;SAS_AF=0.3722;AA=A|||;VT=SNP
15	91079465	rs6496685	G	C	100	PASS	AC=2551;AF=0.509385;AN=5008;NS=2504;DP=17956;EAS_AF=0.2153;AMR_AF=0.4712;AFR_AF=0.6286;EUR_AF=0.7177;SAS_AF=0.4642;AA=C|||;VT=SNP
15	91079584	rs117456071	A	G	100	PASS	AC=135;AF=0.0269569;AN=5008;NS=2504;DP=14222;EAS_AF=0.0446;AMR_AF=0.0259;AFR_AF=0.0015;EUR_AF=0.0457;SAS_AF=0.0245;AA=A|||;VT=SNP
15	91079637	rs7176518	C	T	100	PASS	AC=1863;AF=0.372005;AN=5008;NS=2504;DP=15326;EAS_AF=0.1786;AMR_AF=0.3631;AFR_AF=0.3707;EUR_AF=0.5606;SAS_AF=0.3855;AA=C|||;VT=SNP
15	91079863	rs11637971	A	C	100	PASS	AC=2581;AF=0.515375;AN=5008;NS=2504;DP=19072;EAS_AF=0.2232;AMR_AF=0.4726;AFR_AF=0.6422;EUR_AF=0.7197;SAS_AF=0.4652;AA=A|||;VT=SNP
15	91079920	rs11638010	A	G	100	PASS	AC=2582;AF=0.515575;AN=5008;NS=2504;DP=18686;EAS_AF=0.2232;AMR_AF=0.4741;AFR_AF=0.6422;EUR_AF=0.7197;SAS_AF=0.4652;AA=A|||;VT=SNP
15	91080001	rs149756518	G	A	100	PASS	AC=12;AF=0.00239617;AN=5008;NS=2504;DP=19158;EAS_AF=0;AMR_AF=0.0058;AFR_AF=0;EUR_AF=0.006;SAS_AF=0.002;AA=G|||;VT=SNP
15	91080108	rs11632722	G	A	100	PASS	AC=691;AF=0.137979;AN=5008;NS=2504;DP=21820;EAS_AF=0.0446;AMR_AF=0.1052;AFR_AF=0.2542;EUR_AF=0.1581;SAS_AF=0.0798;AA=G|||;VT=SNP
15	91080303	rs16944545	G	A	100	PASS	AC=692;AF=0.138179;AN=5008;NS=2504;DP=20692;EAS_AF=0.0446;AMR_AF=0.1052;AFR_AF=0.2549;EUR_AF=0.1581;SAS_AF=0.0798;AA=G|||;VT=SNP
15	91080387	rs3862434	A	G	100	PASS	AC=1874;AF=0.374201;AN=5008;NS=2504;DP=21060;EAS_AF=0.1786;AMR_AF=0.3674;AFR_AF=0.3775;EUR_AF=0.5616;SAS_AF=0.3834;AA=A|||;VT=SNP
15	91080512	rs11633872	G	A	100	PASS	AC=1533;AF=0.30611;AN=5008;NS=2504;DP=19729;EAS_AF=0.1786;AMR_AF=0.3429;AFR_AF=0.1392;EUR_AF=0.5557;SAS_AF=0.3804;AA=G|||;VT=SNP
15	91080553	rs8040876	G	A	100	PASS	AC=4176;AF=0.833866;AN=5008;NS=2504;DP=19816;EAS_AF=0.751;AMR_AF=0.7896;AFR_AF=0.8949;EUR_AF=0.9195;SAS_AF=0.7802;AA=A|||;VT=SNP
15	91080751	rs62019422	G	C	100	PASS	AC=1506;AF=0.300719;AN=5008;NS=2504;DP=17008;EAS_AF=0.4395;AMR_AF=0.3112;AFR_AF=0.264;EUR_AF=0.1938;SAS_AF=0.3098;AA=G|||;VT=SNP
15	91080776	rs8027179	T	C	100	PASS	AC=2580;AF=0.515176;AN=5008;NS=2504;DP=16980;EAS_AF=0.2232;AMR_AF=0.4726;AFR_AF=0.6415;EUR_AF=0.7207;SAS_AF=0.4642;AA=t|||;VT=SNP
15	91081021	rs8027581	T	C	100	PASS	AC=2581;AF=0.515375;AN=5008;NS=2504;DP=19247;EAS_AF=0.2232;AMR_AF=0.4726;AFR_AF=0.6422;EUR_AF=0.7207;SAS_AF=0.4642;AA=C|||;VT=SNP
15	91081791	rs11635361	G	T	100	PASS	AC=2572;AF=0.513578;AN=5008;NS=2504;DP=17647;EAS_AF=0.2133;AMR_AF=0.4726;AFR_AF=0.6422;EUR_AF=0.7197;SAS_AF=0.4663;AA=T|||;VT=SNP
15	91082532	rs3862435	A	G	100	PASS	AC=4186;AF=0.835863;AN=5008;NS=2504;DP=18149;EAS_AF=0.7609;AMR_AF=0.7896;AFR_AF=0.8926;EUR_AF=0.9205;SAS_AF=0.7822;AA=G|||;VT=SNP
15	91082869	rs3862436	T	C	100	PASS	AC=4074;AF=0.813498;AN=5008;NS=2504;DP=20824;EAS_AF=0.6696;AMR_AF=0.7839;AFR_AF=0.8911;EUR_AF=0.9145;SAS_AF=0.774;AA=T|||;VT=SNP
15	91083186	rs7174198	C	T	100	PASS	AC=1443;AF=0.288139;AN=5008;NS=2504;DP=20652;EAS_AF=0.4306;AMR_AF=0.2795;AFR_AF=0.2398;EUR_AF=0.1958;SAS_AF=0.3078;AA=C|||;VT=SNP
15	91083353	rs8033595	G	A	100	PASS	AC=1871;AF=0.373602;AN=5008;NS=2504;DP=17461;EAS_AF=0.1786;AMR_AF=0.3674;AFR_AF=0.3729;EUR_AF=0.5626;SAS_AF=0.3855;AA=G|||;VT=SNP;EX_TARGET
15	91084509	rs35346715	C	T	100	PASS	AC=23;AF=0.00459265;AN=5008;NS=2504;DP=20076;EAS_AF=0;AMR_AF=0.0029;AFR_AF=0;EUR_AF=0.0159;SAS_AF=0.0051;AA=C|||;VT=SNP
15	91084632	rs3862437	A	G	100	PASS	AC=1657;AF=0.330871;AN=5008;NS=2504;DP=18888;EAS_AF=0.1746;AMR_AF=0.3559;AFR_AF=0.2201;EUR_AF=0.5596;SAS_AF=0.3885;AA=A|||;VT=SNP
15	91085641	rs145778816	C	T	100	PASS	AC=43;AF=0.00858626;AN=5008;NS=2504;DP=19507;EAS_AF=0;AMR_AF=0.0086;AFR_AF=0.0008;EUR_AF=0.0358;SAS_AF=0;AA=C|||;VT=SNP
15	91086304	rs6496687	A	G	100	PASS	AC=4069;AF=0.8125;AN=5008;NS=2504;DP=15189;EAS_AF=0.6627;AMR_AF=0.7839;AFR_AF=0.8926;EUR_AF=0.9145;SAS_AF=0.774;AA=a|||;VT=SNP
15	91086306	rs11639199	A	C	100	PASS	AC=650;AF=0.129792;AN=5008;NS=2504;DP=14909;EAS_AF=0.0486;AMR_AF=0.1023;AFR_AF=0.2216;EUR_AF=0.1571;SAS_AF=0.0808;AA=A|||;VT=SNP
15	91086484	rs6416551	C	G	100	PASS	AC=4195;AF=0.83766;AN=5008;NS=2504;DP=11418;EAS_AF=0.751;AMR_AF=0.7579;AFR_AF=0.9236;EUR_AF=0.9205;SAS_AF=0.7822;AA=G|||;VT=SNP
15	91086868	rs11853611	T	G	100	PASS	AC=696;AF=0.138978;AN=5008;NS=2504;DP=13491;EAS_AF=0.0486;AMR_AF=0.1066;AFR_AF=0.2542;EUR_AF=0.1571;SAS_AF=0.0808;AA=T|||;VT=SNP
15	91087372	rs4932347	T	C	100	PASS	AC=1954;AF=0.390176;AN=5008;NS=2504;DP=21639;EAS_AF=0.2014;AMR_AF=0.3718;AFR_AF=0.4153;EUR_AF=0.5636;SAS_AF=0.3855;AA=C|||;VT=SNP
15	91088596	rs72748119	G	A	100	PASS	AC=193;AF=0.0385383;AN=5008;NS=2504;DP=18969;EAS_AF=0;AMR_AF=0.0562;AFR_AF=0.0038;EUR_AF=0.1372;SAS_AF=0.0112;AA=G|||;VT=SNP
15	91088768	rs28787997	T	A	100	PASS	AC=2574;AF=0.513978;AN=5008;NS=2504;DP=15260;EAS_AF=0.5;AMR_AF=0.4107;AFR_AF=0.7746;EUR_AF=0.3698;SAS_AF=0.3978;AA=A|||;VT=SNP
15	91088884	rs74997893	C	G	100	PASS	AC=1556;AF=0.310703;AN=5008;NS=2504;DP=15584;EAS_AF=0.4613;AMR_AF=0.2954;AFR_AF=0.2791;EUR_AF=0.2087;SAS_AF=0.3139;AA=C|||;VT=SNP
15	91089257	rs62019424	G	A	100	PASS	AC=479;AF=0.095647;AN=5008;NS=2504;DP=15669;EAS_AF=0.0476;AMR_AF=0.0937;AFR_AF=0.1415;EUR_AF=0.1103;SAS_AF=0.0695;AA=G|||;VT=SNP
15	91089633	rs7162041	A	G	100	PASS	AC=3249;AF=0.648762;AN=5008;NS=2504;DP=17071;EAS_AF=0.751;AMR_AF=0.6888;AFR_AF=0.3918;EUR_AF=0.7724;SAS_AF=0.7352;AA=A|||;VT=SNP
15	91089945	rs7494813	C	G	100	PASS	AC=3047;AF=0.608427;AN=5008;NS=2504;DP=15870;EAS_AF=0.6161;AMR_AF=0.6081;AFR_AF=0.3956;EUR_AF=0.7654;SAS_AF=0.727;AA=C|||;VT=SNP
15	91090039	rs11635792	T	G	100	PASS	AC=1471;AF=0.29373;AN=5008;NS=2504;DP=14254;EAS_AF=0.4444;AMR_AF=0.2839;AFR_AF=0.1135;EUR_AF=0.33;SAS_AF=0.3517;AA=T|||;VT=SNP
15	91090135	rs60885454	G	A	100	PASS	AC=1450;AF=0.289537;AN=5008;NS=2504;DP=15047;EAS_AF=0.4415;AMR_AF=0.268;AFR_AF=0.143;EUR_AF=0.2952;SAS_AF=0.3405;AA=G|||;VT=SNP
15	91090344	rs4363847	T	C	100	PASS	AC=42;AF=0.00838658;AN=5008;NS=2504;DP=14993;EAS_AF=0;AMR_AF=0.0086;AFR_AF=0.0008;EUR_AF=0.0129;SAS_AF=0.0225;AA=T|||;VT=SNP
15	91090381	rs6496688	G	A	100	PASS	AC=4049;AF=0.808506;AN=5008;NS=2504;DP=15777;EAS_AF=0.7282;AMR_AF=0.7061;AFR_AF=0.9145;EUR_AF=0.8797;SAS_AF=0.7474;AA=A|||;VT=SNP
15	91090394	rs7494949	C	G	100	PASS	AC=3974;AF=0.79353;AN=5008;NS=2504;DP=16401;EAS_AF=0.7262;AMR_AF=0.7046;AFR_AF=0.8661;EUR_AF=0.8767;SAS_AF=0.7423;AA=G|||;VT=SNP
15	91090768	rs13313427	G	A	100	PASS	AC=3951;AF=0.788938;AN=5008;NS=2504;DP=21779;EAS_AF=0.7242;AMR_AF=0.696;AFR_AF=0.8646;EUR_AF=0.8648;SAS_AF=0.7413;AA=A|||;VT=SNP
15	91090886	rs7167015	G	T	100	PASS	AC=566;AF=0.113019;AN=5008;NS=2504;DP=19418;EAS_AF=0;AMR_AF=0.0821;AFR_AF=0.298;EUR_AF=0.1054;SAS_AF=0.0092;AA=G|||;VT=SNP
15	91090887	rs7168378	C	A	100	PASS	AC=566;AF=0.113019;AN=5008;NS=2504;DP=19455;EAS_AF=0;AMR_AF=0.0821;AFR_AF=0.298;EUR_AF=0.1054;SAS_AF=0.0092;AA=C|||;VT=SNP
15	91091022	rs7169230	A	G	100	PASS	AC=570;AF=0.113818;AN=5008;NS=2504;DP=20650;EAS_AF=0;AMR_AF=0.0821;AFR_AF=0.3011;EUR_AF=0.1054;SAS_AF=0.0092;AA=A|||;VT=SNP
15	91091993	rs4350549	A	T	100	PASS	AC=1582;AF=0.315895;AN=5008;NS=2504;DP=18520;EAS_AF=0.1716;AMR_AF=0.33;AFR_AF=0.2716;EUR_AF=0.4513;SAS_AF=0.3753;AA=A|||;VT=SNP
15	91092481	rs143798041	C	A	100	PASS	AC=41;AF=0.0081869;AN=5008;NS=2504;DP=14979;EAS_AF=0;AMR_AF=0.0202;AFR_AF=0;EUR_AF=0.0258;SAS_AF=0.001;AA=C|||;VT=SNP
15	91092704	rs76165895	C	T	100	PASS	AC=564;AF=0.11262;AN=5008;NS=2504;DP=12669;EAS_AF=0;AMR_AF=0.0821;AFR_AF=0.2965;EUR_AF=0.1054;SAS_AF=0.0092;AA=C|||;VT=SNP
15	91094064	rs4349125	T	C	100	PASS	AC=1563;AF=0.312101;AN=5008;NS=2504;DP=18260;EAS_AF=0.1657;AMR_AF=0.3256;AFR_AF=0.2799;EUR_AF=0.4334;SAS_AF=0.3722;AA=G|||;VT=SNP
15	91094289	rs62019426	G	C	100	PASS	AC=66;AF=0.0131789;AN=5008;NS=2504;DP=21153;EAS_AF=0;AMR_AF=0.0216;AFR_AF=0.0015;EUR_AF=0.0467;SAS_AF=0.002;AA=G|||;VT=SNP
15	91094790	rs7182899	A	G	100	PASS	AC=570;AF=0.113818;AN=5008;NS=2504;DP=15427;EAS_AF=0;AMR_AF=0.0807;AFR_AF=0.3011;EUR_AF=0.1064;SAS_AF=0.0092;AA=A|||;VT=SNP
15	91095032	rs7183319	A	T	100	PASS	AC=4016;AF=0.801917;AN=5008;NS=2504;DP=19204;EAS_AF=0.7351;AMR_AF=0.732;AFR_AF=0.879;EUR_AF=0.8767;SAS_AF=0.7393;AA=T|||;VT=SNP
15	91095151	rs4404047	A	G	100	PASS	AC=4016;AF=0.801917;AN=5008;NS=2504;DP=14485;EAS_AF=0.7351;AMR_AF=0.732;AFR_AF=0.879;EUR_AF=0.8767;SAS_AF=0.7393;AA=A|||;VT=SNP
15	91096206	rs113642170	C	T	100	PASS	AC=118;AF=0.0235623;AN=5008;NS=2504;DP=18372;EAS_AF=0;AMR_AF=0.0173;AFR_AF=0.0015;EUR_AF=0.0447;SAS_AF=0.0603;AA=C|||;VT=SNP
15	91096787	rs149322872	A	C	100	PASS	AC=12;AF=0.00239617;AN=5008;NS=2504;DP=19753;EAS_AF=0;AMR_AF=0.0043;AFR_AF=0;EUR_AF=0.007;SAS_AF=0.002;AA=A|||;VT=SNP
15	91096915	rs6496689	T	C	100	PASS	AC=3255;AF=0.64996;AN=5008;NS=2504;DP=19871;EAS_AF=0.7351;AMR_AF=0.647;AFR_AF=0.4342;EUR_AF=0.7714;SAS_AF=0.7311;AA=C|||;VT=SNP
15	91097161	rs75249485	A	G	100	PASS	AC=94;AF=0.01877;AN=5008;NS=2504;DP=20543;EAS_AF=0;AMR_AF=0.0447;AFR_AF=0.0038;EUR_AF=0.0497;SAS_AF=0.0082;AA=A|||;VT=SNP
15	91097401	rs6496690	T	C	100	PASS	AC=4100;AF=0.81869;AN=5008;NS=2504;DP=19475;EAS_AF=0.7381;AMR_AF=0.7334;AFR_AF=0.9281;EUR_AF=0.8797;SAS_AF=0.7515;AA=C|||;VT=SNP
15	91097964	rs4566137	A	G	100	PASS	AC=4015;AF=0.801717;AN=5008;NS=2504;DP=18851;EAS_AF=0.7351;AMR_AF=0.732;AFR_AF=0.8782;EUR_AF=0.8767;SAS_AF=0.7393;AA=G|||;VT=SNP
15	91098079	rs78670554	G	T	100	PASS	AC=13;AF=0.00259585;AN=5008;NS=2504;DP=20313;EAS_AF=0;AMR_AF=0.0086;AFR_AF=0;EUR_AF=0.006;SAS_AF=0.001;AA=G|||;VT=SNP
15	91098715	rs10852133	C	T	100	PASS	AC=3181;AF=0.635184;AN=5008;NS=2504;DP=18828;EAS_AF=0.7351;AMR_AF=0.6441;AFR_AF=0.3812;EUR_AF=0.7704;SAS_AF=0.7301;AA=C|||;VT=SNP
15	91099000	rs7168764	T	C	100	PASS	AC=4100;AF=0.81869;AN=5008;NS=2504;DP=16159;EAS_AF=0.7381;AMR_AF=0.7334;AFR_AF=0.9281;EUR_AF=0.8797;SAS_AF=0.7515;AA=C|||;VT=SNP
15	91099156	rs10775250	T	C	100	PASS	AC=3192;AF=0.63738;AN=5008;NS=2504;DP=16262;EAS_AF=0.7351;AMR_AF=0.6455;AFR_AF=0.388;EUR_AF=0.7714;SAS_AF=0.7301;AA=T|||;VT=SNP
15	91099216	rs10852134	G	T	100	PASS	AC=3086;AF=0.616214;AN=5008;NS=2504;DP=14709;EAS_AF=0.623;AMR_AF=0.6412;AFR_AF=0.41;EUR_AF=0.7634;SAS_AF=0.7188;AA=G|||;VT=SNP
15	91099614	rs56852223	A	G	100	PASS	AC=596;AF=0.11901;AN=5008;NS=2504;DP=16591;EAS_AF=0;AMR_AF=0.0807;AFR_AF=0.3215;EUR_AF=0.1054;SAS_AF=0.0092;AA=A|||;VT=SNP
15	91099638	rs11073935	A	G	100	PASS	AC=3233;AF=0.645567;AN=5008;NS=2504;DP=16831;EAS_AF=0.7351;AMR_AF=0.6484;AFR_AF=0.4175;EUR_AF=0.7714;SAS_AF=0.7301;AA=A|||;VT=SNP
15	91100101	rs144763397	A	G	100	PASS	AC=19;AF=0.00379393;AN=5008;NS=2504;DP=10932;EAS_AF=0;AMR_AF=0.0058;AFR_AF=0;EUR_AF=0.0149;SAS_AF=0;AA=A|||;VT=SNP
15	91102145	rs8040777	G	A	100	PASS	AC=594;AF=0.11861;AN=5008;NS=2504;DP=12340;EAS_AF=0;AMR_AF=0.0807;AFR_AF=0.32;EUR_AF=0.1054;SAS_AF=0.0092;AA=G|||;VT=SNP
15	91103000	rs113447518	G	T	100	PASS	AC=41;AF=0.0081869;AN=5008;NS=2504;DP=15608;EAS_AF=0;AMR_AF=0.0231;AFR_AF=0.0015;EUR_AF=0.0199;SAS_AF=0.0031;AA=G|||;VT=SNP
15	91103096	rs11635656	A	G	100	PASS	AC=3235;AF=0.645966;AN=5008;NS=2504;DP=17595;EAS_AF=0.7341;AMR_AF=0.6513;AFR_AF=0.4198;EUR_AF=0.7704;SAS_AF=0.729;AA=A|||;VT=SNP
15	91103299	rs12907173	T	G	100	PASS	AC=22;AF=0.00439297;AN=5008;NS=2504;DP=20810;EAS_AF=0;AMR_AF=0.0029;AFR_AF=0;EUR_AF=0.0139;SAS_AF=0.0061;AA=T|||;VT=SNP
15	91103686	rs17264145	C	T	100	PASS	AC=44;AF=0.00878594;AN=5008;NS=2504;DP=21439;EAS_AF=0;AMR_AF=0.0086;AFR_AF=0.0008;EUR_AF=0.0338;SAS_AF=0.0031;AA=C|||;VT=SNP
15	91104346	rs11853755	G	A	100	PASS	AC=588;AF=0.117412;AN=5008;NS=2504;DP=20075;EAS_AF=0;AMR_AF=0.0793;AFR_AF=0.3169;EUR_AF=0.1044;SAS_AF=0.0092;AA=G|||;VT=SNP
15	91105152	rs12903971	A	T	100	PASS	AC=469;AF=0.0936502;AN=5008;NS=2504;DP=20087;EAS_AF=0.1617;AMR_AF=0.0303;AFR_AF=0.0023;EUR_AF=0.0586;SAS_AF=0.228;AA=A|||;VT=SNP
15	91105869	rs77472222	G	A	100	PASS	AC=205;AF=0.0409345;AN=5008;NS=2504;DP=18072;EAS_AF=0.001;AMR_AF=0.0447;AFR_AF=0.0076;EUR_AF=0.0706;SAS_AF=0.0941;AA=G|||;VT=SNP
15	91105964	rs11857213	G	C	100	PASS	AC=803;AF=0.160343;AN=5008;NS=2504;DP=17691;EAS_AF=0.003;AMR_AF=0.0821;AFR_AF=0.4629;EUR_AF=0.1074;SAS_AF=0.0235;AA=C|||;VT=SNP
15	91106412	rs10852135	T	C	100	PASS	AC=4092;AF=0.817093;AN=5008;NS=2504;DP=12874;EAS_AF=0.7331;AMR_AF=0.7305;AFR_AF=0.9281;EUR_AF=0.8777;SAS_AF=0.7526;AA=C|||;VT=SNP
15	91107067	rs8024734	T	C	100	PASS	AC=4038;AF=0.80631;AN=5008;NS=2504;DP=21954;EAS_AF=0.627;AMR_AF=0.732;AFR_AF=0.9766;EUR_AF=0.8718;SAS_AF=0.7464;AA=C|||;VT=SNP
15	91108674	rs8031453	A	C	100	PASS	AC=318;AF=0.0634984;AN=5008;NS=2504;DP=22471;EAS_AF=0;AMR_AF=0.0605;AFR_AF=0.1293;EUR_AF=0.0964;SAS_AF=0.0082;AA=A|||;VT=SNP
15	91109081	rs35750622	C	T	100	PASS	AC=3128;AF=0.624601;AN=5008;NS=2504;DP=20579;EAS_AF=0.5982;AMR_AF=0.6455;AFR_AF=0.4561;EUR_AF=0.7614;SAS_AF=0.7239;AA=C|||;VT=SNP
15	91109110	rs12148672	A	G	100	PASS	AC=3255;AF=0.64996;AN=5008;NS=2504;DP=20267;EAS_AF=0.7143;AMR_AF=0.6527;AFR_AF=0.4508;EUR_AF=0.7684;SAS_AF=0.729;AA=A|||;VT=SNP
15	91109131	rs117405298	T	C	100	PASS	AC=331;AF=0.0660942;AN=5008;NS=2504;DP=20330;EAS_AF=0.1687;AMR_AF=0.0086;AFR_AF=0;EUR_AF=0.0119;SAS_AF=0.1462;AA=T|||;VT=SNP
15	91109374	rs8030799	G	C	100	PASS	AC=3801;AF=0.758986;AN=5008;NS=2504;DP=20670;EAS_AF=0.5972;AMR_AF=0.7176;AFR_AF=0.8487;EUR_AF=0.8588;SAS_AF=0.7311;AA=C|||;VT=SNP
15	91109611	rs6496691	G	A	100	PASS	AC=4155;AF=0.829673;AN=5008;NS=2504;DP=18470;EAS_AF=0.7123;AMR_AF=0.7378;AFR_AF=0.9962;EUR_AF=0.8718;SAS_AF=0.7474;AA=A|||;VT=SNP
15	91109626	rs6496692	A	G	100	PASS	AC=3253;AF=0.649561;AN=5008;NS=2504;DP=17979;EAS_AF=0.7133;AMR_AF=0.6527;AFR_AF=0.4508;EUR_AF=0.7684;SAS_AF=0.728;AA=A|||;VT=SNP
15	91110087	rs11073937	T	C	100	PASS	AC=4167;AF=0.832069;AN=5008;NS=2504;DP=15239;EAS_AF=0.7272;AMR_AF=0.7378;AFR_AF=0.9939;EUR_AF=0.8718;SAS_AF=0.7474;AA=C|||;VT=SNP
15	91110331	rs8042497	T	A	100	PASS	AC=4157;AF=0.830072;AN=5008;NS=2504;DP=20057;EAS_AF=0.7143;AMR_AF=0.7378;AFR_AF=0.9962;EUR_AF=0.8718;SAS_AF=0.7474;AA=A|||;VT=SNP
15	91110671	rs35635063	C	T	100	PASS	AC=3107;AF=0.620407;AN=5008;NS=2504;DP=14735;EAS_AF=0.5972;AMR_AF=0.6455;AFR_AF=0.4418;EUR_AF=0.7614;SAS_AF=0.7229;AA=C|||;VT=SNP
15	91110711	rs34641633	C	G	100	PASS	AC=3253;AF=0.649561;AN=5008;NS=2504;DP=14223;EAS_AF=0.7133;AMR_AF=0.6527;AFR_AF=0.4531;EUR_AF=0.7654;SAS_AF=0.728;AA=G|||;VT=SNP
15	91111393	rs12437503	A	G	100	PASS	AC=3138;AF=0.626597;AN=5008;NS=2504;DP=19894;EAS_AF=0.6101;AMR_AF=0.6455;AFR_AF=0.4561;EUR_AF=0.7604;SAS_AF=0.7229;AA=A|||;VT=SNP
15	91111549	rs113788766	A	C	100	PASS	AC=315;AF=0.0628994;AN=5008;NS=2504;DP=20788;EAS_AF=0;AMR_AF=0.0591;AFR_AF=0.1271;EUR_AF=0.0974;SAS_AF=0.0082;AA=A|||;VT=SNP
15	91111627	rs7171953	T	C	100	PASS	AC=3285;AF=0.65595;AN=5008;NS=2504;DP=16877;EAS_AF=0.7262;AMR_AF=0.6527;AFR_AF=0.466;EUR_AF=0.7674;SAS_AF=0.728;AA=C|||;VT=SNP
15	91111708	rs7165376	G	C	100	PASS	AC=253;AF=0.0505192;AN=5008;NS=2504;DP=18953;EAS_AF=0.001;AMR_AF=0.0576;AFR_AF=0.0083;EUR_AF=0.0805;SAS_AF=0.1227;AA=G|||;VT=SNP
15	91111723	rs7166749	C	T	100	PASS	AC=3139;AF=0.626797;AN=5008;NS=2504;DP=18366;EAS_AF=0.6091;AMR_AF=0.6455;AFR_AF=0.4576;EUR_AF=0.7604;SAS_AF=0.7229;AA=C|||;VT=SNP
15	91112166	rs7166173	G	A	100	PASS	AC=3854;AF=0.769569;AN=5008;NS=2504;DP=18183;EAS_AF=0.7262;AMR_AF=0.6787;AFR_AF=0.8691;EUR_AF=0.7744;SAS_AF=0.7393;AA=A|||;VT=SNP
15	91112256	rs7173175	T	G	100	PASS	AC=3284;AF=0.655751;AN=5008;NS=2504;DP=12586;EAS_AF=0.7252;AMR_AF=0.6527;AFR_AF=0.466;EUR_AF=0.7674;SAS_AF=0.728;AA=G|||;VT=SNP
15	91114376	rs12915189	A	G	100	PASS	AC=2997;AF=0.598442;AN=5008;NS=2504;DP=20366;EAS_AF=0.6091;AMR_AF=0.5836;AFR_AF=0.4546;EUR_AF=0.67;SAS_AF=0.7188;AA=A|||;VT=SNP
15	91114735	rs7180053	T	G	100	PASS	AC=3141;AF=0.627196;AN=5008;NS=2504;DP=20478;EAS_AF=0.7252;AMR_AF=0.5908;AFR_AF=0.4614;EUR_AF=0.6769;SAS_AF=0.7249;AA=G|||;VT=SNP
15	91114748	rs118011960	C	T	100	PASS	AC=18;AF=0.00359425;AN=5008;NS=2504;DP=20518;EAS_AF=0;AMR_AF=0;AFR_AF=0;EUR_AF=0.0169;SAS_AF=0.001;AA=C|||;VT=SNP
15	91115872	rs4352025	A	G	100	PASS	AC=2993;AF=0.597644;AN=5008;NS=2504;DP=18295;EAS_AF=0.6081;AMR_AF=0.5836;AFR_AF=0.4523;EUR_AF=0.669;SAS_AF=0.7198;AA=A|||;VT=SNP
15	91116163	rs4352026	A	C	100	PASS	AC=3195;AF=0.637979;AN=5008;NS=2504;DP=19887;EAS_AF=0.7262;AMR_AF=0.5937;AFR_AF=0.4818;EUR_AF=0.6769;SAS_AF=0.7495;AA=C|||;VT=SNP
15	91116173	rs4454948	T	G	100	PASS	AC=3019;AF=0.602835;AN=5008;NS=2504;DP=20133;EAS_AF=0.6091;AMR_AF=0.5836;AFR_AF=0.4523;EUR_AF=0.67;SAS_AF=0.7444;AA=T|||;VT=SNP
15	91116232	rs11858728	A	T	100	PASS	AC=710;AF=0.141773;AN=5008;NS=2504;DP=19067;EAS_AF=0;AMR_AF=0.072;AFR_AF=0.4221;EUR_AF=0.0934;SAS_AF=0.0082;AA=A|||;VT=SNP
15	91116364	rs117327775	G	C	100	PASS	AC=39;AF=0.00778754;AN=5008;NS=2504;DP=18905;EAS_AF=0;AMR_AF=0.0202;AFR_AF=0;EUR_AF=0.0239;SAS_AF=0.001;AA=A|||;VT=SNP
15	91116386	rs12901150	T	G	100	PASS	AC=3300;AF=0.658946;AN=5008;NS=2504;DP=18982;EAS_AF=0.7262;AMR_AF=0.6138;AFR_AF=0.4629;EUR_AF=0.7356;SAS_AF=0.8078;AA=t|||;VT=SNP
15	91116532	rs79876813	C	T	100	PASS	AC=32;AF=0.00638978;AN=5008;NS=2504;DP=19276;EAS_AF=0;AMR_AF=0.013;AFR_AF=0;EUR_AF=0.0149;SAS_AF=0.0082;AA=C|||;VT=SNP
15	91118303	rs7497204	T	C	100	PASS	AC=3310;AF=0.660942;AN=5008;NS=2504;DP=15862;EAS_AF=0.7758;AMR_AF=0.5879;AFR_AF=0.4531;EUR_AF=0.675;SAS_AF=0.8609;AA=C|||;VT=SNP
15	91118379	rs8033053	C	T	100	PASS	AC=305;AF=0.0609026;AN=5008;NS=2504;DP=15237;EAS_AF=0;AMR_AF=0.0562;AFR_AF=0.1248;EUR_AF=0.0924;SAS_AF=0.0082;AA=C|||;VT=SNP
15	91119014	rs7498042	T	G	100	PASS	AC=3307;AF=0.660343;AN=5008;NS=2504;DP=16884;EAS_AF=0.7768;AMR_AF=0.5879;AFR_AF=0.4501;EUR_AF=0.675;SAS_AF=0.8609;AA=T|||;VT=SNP
15	91122524	rs35110627	T	C	100	PASS	AC=3330;AF=0.664936;AN=5008;NS=2504;DP=17336;EAS_AF=0.7808;AMR_AF=0.5836;AFR_AF=0.4644;EUR_AF=0.67;SAS_AF=0.8691;AA=T|||;VT=SNP
15	91122913	rs4932349	A	G	100	PASS	AC=4338;AF=0.866214;AN=5008;NS=2504;DP=11669;EAS_AF=0.8978;AMR_AF=0.6772;AFR_AF=0.9917;EUR_AF=0.7813;SAS_AF=0.8855;AA=G|||;VT=SNP
15	91122971	rs8025115	T	C	100	PASS	AC=678;AF=0.135383;AN=5008;NS=2504;DP=14479;EAS_AF=0.1171;AMR_AF=0.0764;AFR_AF=0.2874;EUR_AF=0.1103;SAS_AF=0.0164;AA=T|||;VT=SNP
15	91123231	rs8041663	A	G	100	PASS	AC=680;AF=0.135783;AN=5008;NS=2504;DP=19214;EAS_AF=0.1171;AMR_AF=0.0764;AFR_AF=0.289;EUR_AF=0.1103;SAS_AF=0.0164;AA=A|||;VT=SNP
15	91123791	rs74864795	T	C	100	PASS	AC=872;AF=0.174121;AN=5008;NS=2504;DP=17307;EAS_AF=0.1181;AMR_AF=0.0865;AFR_AF=0.4281;EUR_AF=0.1103;SAS_AF=0.0164;AA=C|||;VT=SNP
15	91124834	rs6496694	C	T	100	PASS	AC=854;AF=0.170527;AN=5008;NS=2504;DP=15001;EAS_AF=0.1181;AMR_AF=0.0879;AFR_AF=0.4138;EUR_AF=0.1103;SAS_AF=0.0164;AA=T|||;VT=SNP
15	91125487	rs11635448	A	G	100	PASS	AC=3943;AF=0.78734;AN=5008;NS=2504;DP=18278;EAS_AF=0.7619;AMR_AF=0.7205;AFR_AF=0.7474;EUR_AF=0.8191;SAS_AF=0.8824;AA=A|||;VT=SNP
15	91126727	rs77238363	G	A	100	PASS	AC=614;AF=0.122604;AN=5008;NS=2504;DP=18467;EAS_AF=0.1181;AMR_AF=0.0821;AFR_AF=0.2398;EUR_AF=0.1083;SAS_AF=0.0123;AA=A|||;VT=SNP
15	91127232	rs75378962	C	T	100	PASS	AC=318;AF=0.0634984;AN=5008;NS=2504;DP=15736;EAS_AF=0;AMR_AF=0.062;AFR_AF=0.1278;EUR_AF=0.0974;SAS_AF=0.0082;AA=C|||;VT=SNP
15	91127314	rs12438950	C	T	100	PASS	AC=615;AF=0.122804;AN=5008;NS=2504;DP=15688;EAS_AF=0.1181;AMR_AF=0.0821;AFR_AF=0.2421;EUR_AF=0.1083;SAS_AF=0.0102;AA=C|||;VT=SNP
15	91127551	rs56206947	C	T	100	PASS	AC=133;AF=0.0265575;AN=5008;NS=2504;DP=15886;EAS_AF=0;AMR_AF=0.0346;AFR_AF=0.0023;EUR_AF=0.0507;SAS_AF=0.0562;AA=C|||;VT=SNP
15	91127715	rs8038442	C	T	100	PASS	AC=3535;AF=0.705871;AN=5008;NS=2504;DP=17295;EAS_AF=0.7758;AMR_AF=0.5807;AFR_AF=0.6392;EUR_AF=0.669;SAS_AF=0.8507;AA=C|||;VT=SNP
15	91128085	rs76373694	C	G	100	PASS	AC=79;AF=0.0157748;AN=5008;NS=2504;DP=19841;EAS_AF=0;AMR_AF=0.0159;AFR_AF=0;EUR_AF=0.0626;SAS_AF=0.0051;AA=C|||;VT=SNP
15	91128189	rs7178220	G	A	100	PASS	AC=4205;AF=0.839657;AN=5008;NS=2504;DP=19763;EAS_AF=0.8879;AMR_AF=0.6427;AFR_AF=0.9531;EUR_AF=0.7584;SAS_AF=0.8599;AA=A|||;VT=SNP
15	91128237	rs16944586	A	G	100	PASS	AC=979;AF=0.195487;AN=5008;NS=2504;DP=21099;EAS_AF=0.4464;AMR_AF=0.1643;AFR_AF=0.1483;EUR_AF=0.0547;SAS_AF=0.1677;AA=A|||;VT=SNP
15	91128453	rs111289797	T	G	100	PASS	AC=489;AF=0.0976438;AN=5008;NS=2504;DP=17583;EAS_AF=0.1181;AMR_AF=0.0706;AFR_AF=0.1543;EUR_AF=0.1064;SAS_AF=0.0102;AA=T|||;VT=SNP
15	91128686	rs6496695	C	T	100	PASS	AC=4478;AF=0.894169;AN=5008;NS=2504;DP=17270;EAS_AF=0.8929;AMR_AF=0.7003;AFR_AF=0.9962;EUR_AF=0.8449;SAS_AF=0.9458;AA=c|||;VT=SNP
15	91128888	rs55912922	G	T	100	PASS	AC=1259;AF=0.251398;AN=5008;NS=2504;DP=16997;EAS_AF=0.4415;AMR_AF=0.2046;AFR_AF=0.2413;EUR_AF=0.1481;SAS_AF=0.2086;AA=G|||;VT=SNP
15	91129108	rs6496696	C	T	100	PASS	AC=3532;AF=0.705272;AN=5008;NS=2504;DP=19089;EAS_AF=0.7728;AMR_AF=0.5807;AFR_AF=0.6392;EUR_AF=0.668;SAS_AF=0.8517;AA=C|||;VT=SNP
15	91129304	rs8024877	C	A	100	PASS	AC=707;AF=0.141174;AN=5008;NS=2504;DP=18911;EAS_AF=0.1181;AMR_AF=0.0893;AFR_AF=0.3064;EUR_AF=0.1103;SAS_AF=0.0102;AA=A|||;VT=SNP
15	91129630	rs113846303	G	A	100	PASS	AC=490;AF=0.0978435;AN=5008;NS=2504;DP=12272;EAS_AF=0.1181;AMR_AF=0.072;AFR_AF=0.1543;EUR_AF=0.1064;SAS_AF=0.0102;AA=G|||;VT=SNP
15	91130596	rs7180428	T	A	100	PASS	AC=840;AF=0.167732;AN=5008;NS=2504;DP=21822;EAS_AF=0.1181;AMR_AF=0.0937;AFR_AF=0.4054;EUR_AF=0.1093;SAS_AF=0.0102;AA=T|||;VT=SNP
15	91130629	rs7175707	A	G	100	PASS	AC=319;AF=0.0636981;AN=5008;NS=2504;DP=22187;EAS_AF=0;AMR_AF=0.0634;AFR_AF=0.1271;EUR_AF=0.0984;SAS_AF=0.0082;AA=A|||;VT=SNP
15	91130649	rs7175054	C	T	100	PASS	AC=319;AF=0.0636981;AN=5008;NS=2504;DP=22047;EAS_AF=0;AMR_AF=0.0634;AFR_AF=0.1271;EUR_AF=0.0984;SAS_AF=0.0082;AA=C|||;VT=SNP
15	91130981	rs7496662	G	T	100	PASS	AC=3401;AF=0.679113;AN=5008;NS=2504;DP=17666;EAS_AF=0.7768;AMR_AF=0.5764;AFR_AF=0.5371;EUR_AF=0.67;SAS_AF=0.8528;AA=G|||;VT=SNP
15	91130990	rs7496865	C	A	100	PASS	AC=3402;AF=0.679313;AN=5008;NS=2504;DP=17224;EAS_AF=0.7778;AMR_AF=0.5764;AFR_AF=0.5371;EUR_AF=0.67;SAS_AF=0.8528;AA=C|||;VT=SNP
15	91130992	rs7497700	T	C	100	PASS	AC=3402;AF=0.679313;AN=5008;NS=2504;DP=17210;EAS_AF=0.7778;AMR_AF=0.5764;AFR_AF=0.5371;EUR_AF=0.67;SAS_AF=0.8528;AA=T|||;VT=SNP
15	91131587	rs11855992	T	C	100	PASS	AC=327;AF=0.0652955;AN=5008;NS=2504;DP=19349;EAS_AF=0;AMR_AF=0.0648;AFR_AF=0.1324;EUR_AF=0.0984;SAS_AF=0.0082;AA=T|||;VT=SNP
15	91131832	rs6496697	A	G	100	PASS	AC=4111;AF=0.820887;AN=5008;NS=2504;DP=22430;EAS_AF=0.7173;AMR_AF=0.7378;AFR_AF=0.9592;EUR_AF=0.8718;SAS_AF=0.7474;AA=A|||;VT=SNP
15	91132111	rs6416552	T	C	100	PASS	AC=4111;AF=0.820887;AN=5008;NS=2504;DP=19611;EAS_AF=0.7173;AMR_AF=0.7378;AFR_AF=0.9599;EUR_AF=0.8718;SAS_AF=0.7464;AA=t|||;VT=SNP
15	91133088	rs7171629	T	A	100	PASS	AC=4120;AF=0.822684;AN=5008;NS=2504;DP=16223;EAS_AF=0.7173;AMR_AF=0.7378;AFR_AF=0.9667;EUR_AF=0.8728;SAS_AF=0.7454;AA=A|||;VT=SNP
15	91133861	rs55767443	G	A	100	PASS	AC=3117;AF=0.622404;AN=5008;NS=2504;DP=15492;EAS_AF=0.5972;AMR_AF=0.6398;AFR_AF=0.4463;EUR_AF=0.7604;SAS_AF=0.7321;AA=G|||;VT=SNP
15	91134063	rs8031714	G	C	100	PASS	AC=3490;AF=0.696885;AN=5008;NS=2504;DP=18750;EAS_AF=0.7758;AMR_AF=0.6441;AFR_AF=0.4924;EUR_AF=0.7644;SAS_AF=0.8599;AA=G|||;VT=SNP
15	91135332	rs17264460	C	G	100	PASS	AC=160;AF=0.0319489;AN=5008;NS=2504;DP=18147;EAS_AF=0;AMR_AF=0.0447;AFR_AF=0.0061;EUR_AF=0.1123;SAS_AF=0.0082;AA=C|||;VT=SNP
15	91135411	rs6416553	C	T	100	PASS	AC=4138;AF=0.826278;AN=5008;NS=2504;DP=18954;EAS_AF=0.7173;AMR_AF=0.7378;AFR_AF=0.9803;EUR_AF=0.8728;SAS_AF=0.7454;AA=T|||;VT=SNP
15	91135558	rs6496698	A	G	100	PASS	AC=4125;AF=0.823682;AN=5008;NS=2504;DP=21114;EAS_AF=0.7163;AMR_AF=0.7378;AFR_AF=0.9713;EUR_AF=0.8728;SAS_AF=0.7454;AA=G|||;VT=SNP
15	91135689	rs118138191	C	T	100	PASS	AC=54;AF=0.0107827;AN=5008;NS=2504;DP=20480;EAS_AF=0;AMR_AF=0.0173;AFR_AF=0.0023;EUR_AF=0.0308;SAS_AF=0.0082;AA=C|||;VT=SNP
15	91136254	rs150198490	G	A	100	PASS	AC=33;AF=0.00658946;AN=5008;NS=2504;DP=17952;EAS_AF=0.001;AMR_AF=0.0043;AFR_AF=0.0068;EUR_AF=0.0159;SAS_AF=0.0041;AA=G|||;VT=SNP
15	91137783	rs75447871	C	T	100	PASS	AC=320;AF=0.0638978;AN=5008;NS=2504;DP=16002;EAS_AF=0;AMR_AF=0.0634;AFR_AF=0.1278;EUR_AF=0.0984;SAS_AF=0.0082;AA=C|||;VT=SNP
15	91137831	rs74520220	A	G	100	PASS	AC=229;AF=0.0457268;AN=5008;NS=2504;DP=17210;EAS_AF=0.001;AMR_AF=0.0533;AFR_AF=0.0083;EUR_AF=0.0775;SAS_AF=0.1043;AA=A|||;VT=SNP
15	91138290	rs6416554	T	C	100	PASS	AC=4108;AF=0.820288;AN=5008;NS=2504;DP=20072;EAS_AF=0.7183;AMR_AF=0.7378;AFR_AF=0.9576;EUR_AF=0.8708;SAS_AF=0.7464;AA=C|||;VT=SNP
15	91138666	rs6496699	C	T	100	PASS	AC=4637;AF=0.925919;AN=5008;NS=2504;DP=15219;EAS_AF=0.8938;AMR_AF=0.7709;AFR_AF=0.9992;EUR_AF=0.9423;SAS_AF=0.953;AA=T|||;VT=SNP
15	91138898	rs7162010	A	G	100	PASS	AC=317;AF=0.0632987;AN=5008;NS=2504;DP=18629;EAS_AF=0;AMR_AF=0.0634;AFR_AF=0.1256;EUR_AF=0.0984;SAS_AF=0.0082;AA=A|||;VT=SNP
15	91139083	rs7162382	A	G	100	PASS	AC=993;AF=0.198283;AN=5008;NS=2504;DP=20129;EAS_AF=0.119;AMR_AF=0.0994;AFR_AF=0.5159;EUR_AF=0.1103;SAS_AF=0.0112;AA=A|||;VT=SNP
15	91139098	rs16944613	A	G	100	PASS	AC=3099;AF=0.61881;AN=5008;NS=2504;DP=20132;EAS_AF=0.5982;AMR_AF=0.6369;AFR_AF=0.4349;EUR_AF=0.7584;SAS_AF=0.7321;AA=A|||;VT=SNP
15	91139244	rs12438183	T	C	100	PASS	AC=4128;AF=0.824281;AN=5008;NS=2504;DP=20576;EAS_AF=0.7183;AMR_AF=0.7378;AFR_AF=0.972;EUR_AF=0.8718;SAS_AF=0.7464;AA=C|||;VT=SNP
15	91139798	rs10852136	T	G	100	PASS	AC=4125;AF=0.823682;AN=5008;NS=2504;DP=20985;EAS_AF=0.7163;AMR_AF=0.7378;AFR_AF=0.9713;EUR_AF=0.8728;SAS_AF=0.7454;AA=G|||;VT=SNP
15	91140051	rs8028854	C	T	100	PASS	AC=3111;AF=0.621206;AN=5008;NS=2504;DP=20152;EAS_AF=0.5982;AMR_AF=0.6383;AFR_AF=0.4395;EUR_AF=0.7604;SAS_AF=0.7352;AA=C|||;VT=SNP
15	91141175	rs7175350	A	G	100	PASS	AC=4637;AF=0.925919;AN=5008;NS=2504;DP=22055;EAS_AF=0.8968;AMR_AF=0.7695;AFR_AF=0.9985;EUR_AF=0.9433;SAS_AF=0.9509;AA=G|||;VT=SNP
15	91141240	rs7175391	A	C	100	PASS	AC=4616;AF=0.921725;AN=5008;NS=2504;DP=19892;EAS_AF=0.8988;AMR_AF=0.7666;AFR_AF=0.9826;EUR_AF=0.9433;SAS_AF=0.9509;AA=C|||;VT=SNP
15	91141302	rs6496700	C	T	100	PASS	AC=4637;AF=0.925919;AN=5008;NS=2504;DP=19203;EAS_AF=0.8968;AMR_AF=0.7695;AFR_AF=0.9985;EUR_AF=0.9433;SAS_AF=0.9509;AA=T|||;VT=SNP
15	91141810	rs7180867	A	C	100	PASS	AC=4512;AF=0.900958;AN=5008;NS=2504;DP=19494;EAS_AF=0.8978;AMR_AF=0.7637;AFR_AF=0.9062;EUR_AF=0.9433;SAS_AF=0.9509;AA=C|||;VT=SNP
15	91142885	rs8026105	A	G	100	PASS	AC=3255;AF=0.64996;AN=5008;NS=2504;DP=17066;EAS_AF=0.5933;AMR_AF=0.6369;AFR_AF=0.531;EUR_AF=0.7416;SAS_AF=0.7843;AA=A|||;VT=SNP
15	91143048	rs7163189	G	A	100	PASS	AC=1301;AF=0.259784;AN=5008;NS=2504;DP=19418;EAS_AF=0.3026;AMR_AF=0.1412;AFR_AF=0.3722;EUR_AF=0.2386;SAS_AF=0.1697;AA=A|||;VT=SNP
15	91143072	rs8030781	T	C	100	PASS	AC=3204;AF=0.639776;AN=5008;NS=2504;DP=19230;EAS_AF=0.5942;AMR_AF=0.6239;AFR_AF=0.5295;EUR_AF=0.7038;SAS_AF=0.7812;AA=T|||;VT=SNP
15	91143253	rs8026682	A	C	100	PASS	AC=3368;AF=0.672524;AN=5008;NS=2504;DP=17062;EAS_AF=0.5933;AMR_AF=0.7392;AFR_AF=0.5938;EUR_AF=0.7038;SAS_AF=0.7812;AA=C|||;VT=SNP
15	91143438	rs4932350	A	G	100	PASS	AC=3224;AF=0.64377;AN=5008;NS=2504;DP=19994;EAS_AF=0.5923;AMR_AF=0.6239;AFR_AF=0.5454;EUR_AF=0.7048;SAS_AF=0.7812;AA=A|||;VT=SNP
15	91143594	rs71407313	C	T	100	PASS	AC=457;AF=0.091254;AN=5008;NS=2504;DP=17741;EAS_AF=0.1835;AMR_AF=0.0346;AFR_AF=0.0023;EUR_AF=0.0954;SAS_AF=0.1524;AA=C|||;VT=SNP
15	91143720	rs4932351	C	G	100	PASS	AC=3201;AF=0.639177;AN=5008;NS=2504;DP=18826;EAS_AF=0.5923;AMR_AF=0.6239;AFR_AF=0.5287;EUR_AF=0.7038;SAS_AF=0.7812;AA=C|||;VT=SNP
15	91143801	rs76029207	C	T	100	PASS	AC=37;AF=0.00738818;AN=5008;NS=2504;DP=18766;EAS_AF=0.001;AMR_AF=0.0072;AFR_AF=0.0008;EUR_AF=0.0298;SAS_AF=0;AA=C|||;VT=SNP
15	91143805	rs11631439	C	A	100	PASS	AC=3201;AF=0.639177;AN=5008;NS=2504;DP=18615;EAS_AF=0.5923;AMR_AF=0.6239;AFR_AF=0.5287;EUR_AF=0.7038;SAS_AF=0.7812;AA=C|||;VT=SNP
15	91143857	rs11636571	A	G	100	PASS	AC=3201;AF=0.639177;AN=5008;NS=2504;DP=19006;EAS_AF=0.5923;AMR_AF=0.6239;AFR_AF=0.5287;EUR_AF=0.7038;SAS_AF=0.7812;AA=A|||;VT=SNP
15	91143909	rs11631150	G	C	100	PASS	AC=3261;AF=0.651158;AN=5008;NS=2504;DP=20547;EAS_AF=0.5903;AMR_AF=0.6369;AFR_AF=0.5386;EUR_AF=0.7406;SAS_AF=0.7843;AA=G|||;VT=SNP
15	91144292	rs111982632	G	A	100	PASS	AC=26;AF=0.00519169;AN=5008;NS=2504;DP=20870;EAS_AF=0;AMR_AF=0.0101;AFR_AF=0.0015;EUR_AF=0.0139;SAS_AF=0.0031;AA=G|||;VT=SNP
15	91144486	rs7163773	G	C	100	PASS	AC=3199;AF=0.638778;AN=5008;NS=2504;DP=19297;EAS_AF=0.5913;AMR_AF=0.6239;AFR_AF=0.5287;EUR_AF=0.7038;SAS_AF=0.7802;AA=C|||;VT=SNP
15	91144587	rs9652517	A	G	100	PASS	AC=1324;AF=0.264377;AN=5008;NS=2504;DP=16330;EAS_AF=0.3036;AMR_AF=0.1441;AFR_AF=0.388;EUR_AF=0.2376;SAS_AF=0.1697;AA=A|||;VT=SNP
15	91144603	rs9652518	C	T	100	PASS	AC=989;AF=0.197484;AN=5008;NS=2504;DP=16253;EAS_AF=0.1855;AMR_AF=0.1282;AFR_AF=0.2405;EUR_AF=0.2296;SAS_AF=0.1677;AA=C|||;VT=SNP
15	91144624	rs6496702	C	G	100	PASS	AC=3184;AF=0.635783;AN=5008;NS=2504;DP=17035;EAS_AF=0.5913;AMR_AF=0.6225;AFR_AF=0.5182;EUR_AF=0.7038;SAS_AF=0.7802;AA=G|||;VT=SNP
15	91144697	rs12324504	C	T	100	PASS	AC=909;AF=0.18151;AN=5008;NS=2504;DP=16724;EAS_AF=0.1845;AMR_AF=0.121;AFR_AF=0.1853;EUR_AF=0.2286;SAS_AF=0.1677;AA=C|||;VT=SNP
15	91144903	rs6496703	G	A	100	PASS	AC=3187;AF=0.636382;AN=5008;NS=2504;DP=18453;EAS_AF=0.5913;AMR_AF=0.6225;AFR_AF=0.5204;EUR_AF=0.7038;SAS_AF=0.7802;AA=A|||;VT=SNP
15	91145265	rs8026218	G	A	100	PASS	AC=3180;AF=0.634984;AN=5008;NS=2504;DP=18791;EAS_AF=0.5913;AMR_AF=0.6225;AFR_AF=0.531;EUR_AF=0.7038;SAS_AF=0.7587;AA=A|||;VT=SNP
15	91145800	rs4932352	C	T	100	PASS	AC=3195;AF=0.637979;AN=5008;NS=2504;DP=17484;EAS_AF=0.5952;AMR_AF=0.6268;AFR_AF=0.5197;EUR_AF=0.7048;SAS_AF=0.7812;AA=C|||;VT=SNP
15	91145838	rs4932353	T	C	100	PASS	AC=3201;AF=0.639177;AN=5008;NS=2504;DP=18001;EAS_AF=0.5933;AMR_AF=0.6282;AFR_AF=0.5204;EUR_AF=0.7097;SAS_AF=0.7822;AA=T|||;VT=SNP
15	91145960	rs4641716	C	T	100	PASS	AC=3409;AF=0.680711;AN=5008;NS=2504;DP=19663;EAS_AF=0.6171;AMR_AF=0.6369;AFR_AF=0.6505;EUR_AF=0.7187;SAS_AF=0.7791;AA=T|||;VT=SNP
15	91146035	rs4352027	G	A	100	PASS	AC=1213;AF=0.242212;AN=5008;NS=2504;DP=16925;EAS_AF=0.3026;AMR_AF=0.1297;AFR_AF=0.3336;EUR_AF=0.2097;SAS_AF=0.1697;AA=G|||;VT=SNP
15	91146910	rs34358242	C	T	100	PASS	AC=919;AF=0.183506;AN=5008;NS=2504;DP=16504;EAS_AF=0.1865;AMR_AF=0.1225;AFR_AF=0.1952;EUR_AF=0.2276;SAS_AF=0.1626;AA=c|||;VT=SNP
15	91146911	rs6416555	A	G	100	PASS	AC=4648;AF=0.928115;AN=5008;NS=2504;DP=16491;EAS_AF=0.8968;AMR_AF=0.7767;AFR_AF=0.997;EUR_AF=0.9513;SAS_AF=0.9509;AA=G|||;VT=SNP
15	91147182	rs4454949	C	T	100	PASS	AC=1003;AF=0.20028;AN=5008;NS=2504;DP=19252;EAS_AF=0.1845;AMR_AF=0.1282;AFR_AF=0.2564;EUR_AF=0.2286;SAS_AF=0.1626;AA=C|||;VT=SNP
15	91147214	rs4476150	G	A	100	PASS	AC=3488;AF=0.696486;AN=5008;NS=2504;DP=19380;EAS_AF=0.7083;AMR_AF=0.6427;AFR_AF=0.6278;EUR_AF=0.7207;SAS_AF=0.7904;AA=G|||;VT=SNP
15	91147512	rs1104880	A	G	100	PASS	AC=1613;AF=0.322085;AN=5008;NS=2504;DP=20353;EAS_AF=0.1855;AMR_AF=0.3069;AFR_AF=0.177;EUR_AF=0.498;SAS_AF=0.4888;AA=A|||;VT=SNP
15	91147799	rs181732067	C	T	100	PASS	AC=12;AF=0.00239617;AN=5008;NS=2504;DP=21145;EAS_AF=0;AMR_AF=0.0058;AFR_AF=0;EUR_AF=0.006;SAS_AF=0.002;AA=C|||;VT=SNP
15	91148274	rs12904055	T	C	100	PASS	AC=1075;AF=0.214657;AN=5008;NS=2504;DP=18000;EAS_AF=0.1865;AMR_AF=0.1311;AFR_AF=0.3079;EUR_AF=0.2286;SAS_AF=0.1626;AA=C|||;VT=SNP
15	91148626	rs34759713	G	A	100	PASS	AC=1073;AF=0.214257;AN=5008;NS=2504;DP=18211;EAS_AF=0.1855;AMR_AF=0.1311;AFR_AF=0.3071;EUR_AF=0.2286;SAS_AF=0.1626;AA=A|||;VT=SNP
15	91148630	rs12903655	C	T	100	PASS	AC=915;AF=0.182708;AN=5008;NS=2504;DP=18441;EAS_AF=0.1855;AMR_AF=0.1225;AFR_AF=0.1936;EUR_AF=0.2266;SAS_AF=0.1626;AA=C|||;VT=SNP
15	91149077	rs4244880	G	A	100	PASS	AC=1060;AF=0.211661;AN=5008;NS=2504;DP=21329;EAS_AF=0.1855;AMR_AF=0.1311;AFR_AF=0.2973;EUR_AF=0.2286;SAS_AF=0.1626;AA=A|||;VT=SNP
15	91149079	rs4244881	T	G	100	PASS	AC=1001;AF=0.19988;AN=5008;NS=2504;DP=21388;EAS_AF=0.1855;AMR_AF=0.1282;AFR_AF=0.2557;EUR_AF=0.2266;SAS_AF=0.1626;AA=T|||;VT=SNP
15	91149177	rs4244882	G	C	100	PASS	AC=1057;AF=0.211062;AN=5008;NS=2504;DP=18584;EAS_AF=0.1855;AMR_AF=0.1311;AFR_AF=0.295;EUR_AF=0.2286;SAS_AF=0.1626;AA=G|||;VT=SNP
15	91149190	rs4932175	C	T	100	PASS	AC=1056;AF=0.210863;AN=5008;NS=2504;DP=18209;EAS_AF=0.1855;AMR_AF=0.1311;AFR_AF=0.2943;EUR_AF=0.2286;SAS_AF=0.1626;AA=T|||;VT=SNP
15	91149434	rs4609824	A	G	100	PASS	AC=1059;AF=0.211462;AN=5008;NS=2504;DP=18119;EAS_AF=0.1855;AMR_AF=0.1326;AFR_AF=0.2943;EUR_AF=0.2286;SAS_AF=0.1646;AA=G|||;VT=SNP
15	91149600	rs4609825	C	G	100	PASS	AC=1061;AF=0.211861;AN=5008;NS=2504;DP=15210;EAS_AF=0.1855;AMR_AF=0.1311;AFR_AF=0.2958;EUR_AF=0.2296;SAS_AF=0.1646;AA=C|||;VT=SNP
15	91149795	rs4377136	G	A	100	PASS	AC=1042;AF=0.208067;AN=5008;NS=2504;DP=13138;EAS_AF=0.1855;AMR_AF=0.1311;AFR_AF=0.2821;EUR_AF=0.2286;SAS_AF=0.1646;AA=A|||;VT=SNP
15	91149938	rs150458114	C	T	100	PASS	AC=24;AF=0.00479233;AN=5008;NS=2504;DP=14860;EAS_AF=0;AMR_AF=0.0072;AFR_AF=0.0008;EUR_AF=0.0179;SAS_AF=0;AA=C|||;VT=SNP
15	91150079	rs7175560	C	T	100	PASS	AC=925;AF=0.184704;AN=5008;NS=2504;DP=14622;EAS_AF=0.1845;AMR_AF=0.1254;AFR_AF=0.1997;EUR_AF=0.2256;SAS_AF=0.1646;AA=C|||;VT=SNP
15	91150084	rs8035793	C	T	100	PASS	AC=3306;AF=0.660144;AN=5008;NS=2504;DP=14438;EAS_AF=0.6607;AMR_AF=0.6297;AFR_AF=0.5386;EUR_AF=0.7177;SAS_AF=0.7863;AA=C|||;VT=SNP
15	91150090	rs7174232	G	C	100	PASS	AC=995;AF=0.198682;AN=5008;NS=2504;DP=14786;EAS_AF=0.1845;AMR_AF=0.1282;AFR_AF=0.2511;EUR_AF=0.2256;SAS_AF=0.1646;AA=G|||;VT=SNP
15	91150111	rs7176303	A	G	100	PASS	AC=1054;AF=0.210463;AN=5008;NS=2504;DP=15442;EAS_AF=0.1855;AMR_AF=0.1311;AFR_AF=0.2905;EUR_AF=0.2286;SAS_AF=0.1656;AA=A|||;VT=SNP
15	91150295	rs77028588	G	A	100	PASS	AC=26;AF=0.00519169;AN=5008;NS=2504;DP=15883;EAS_AF=0;AMR_AF=0.0115;AFR_AF=0;EUR_AF=0.0149;SAS_AF=0.0031;AA=G|||;VT=SNP
15	91151276	rs4261511	C	G	100	PASS	AC=3523;AF=0.703474;AN=5008;NS=2504;DP=12934;EAS_AF=0.7073;AMR_AF=0.6427;AFR_AF=0.6551;EUR_AF=0.7227;SAS_AF=0.7883;AA=G|||;VT=SNP
15	91151609	rs111276475	C	T	100	PASS	AC=27;AF=0.00539137;AN=5008;NS=2504;DP=16035;EAS_AF=0.001;AMR_AF=0.0086;AFR_AF=0.0015;EUR_AF=0.0139;SAS_AF=0.0041;AA=C|||;VT=SNP
15	91151881	rs7165429	C	T	100	PASS	AC=3492;AF=0.697284;AN=5008;NS=2504;DP=18196;EAS_AF=0.7063;AMR_AF=0.6427;AFR_AF=0.6324;EUR_AF=0.7227;SAS_AF=0.7883;AA=C|||;VT=SNP
15	91151948	rs7165476	C	T	100	PASS	AC=3361;AF=0.671126;AN=5008;NS=2504;DP=19299;EAS_AF=0.7054;AMR_AF=0.6369;AFR_AF=0.5371;EUR_AF=0.7227;SAS_AF=0.7883;AA=C|||;VT=SNP
15	91152085	rs7171218	T	G	100	PASS	AC=3501;AF=0.699081;AN=5008;NS=2504;DP=19002;EAS_AF=0.7063;AMR_AF=0.6427;AFR_AF=0.6399;EUR_AF=0.7227;SAS_AF=0.7873;AA=T|||;VT=SNP
15	91152345	rs10520693	C	T	100	PASS	AC=4557;AF=0.909944;AN=5008;NS=2504;DP=19616;EAS_AF=0.8869;AMR_AF=0.7709;AFR_AF=0.9372;EUR_AF=0.9513;SAS_AF=0.953;AA=T|||;VT=SNP
15	91152911	rs11636695	C	G	100	PASS	AC=3505;AF=0.69988;AN=5008;NS=2504;DP=20276;EAS_AF=0.7073;AMR_AF=0.6441;AFR_AF=0.6415;EUR_AF=0.7227;SAS_AF=0.7873;AA=C|||;VT=SNP
15	91152959	rs144181162	A	C	100	PASS	AC=18;AF=0.00359425;AN=5008;NS=2504;DP=21698;EAS_AF=0;AMR_AF=0;AFR_AF=0;EUR_AF=0.0179;SAS_AF=0;AA=A|||;VT=SNP
15	91153063	rs35795957	C	A	100	PASS	AC=139;AF=0.0277556;AN=5008;NS=2504;DP=20632;EAS_AF=0.003;AMR_AF=0.0461;AFR_AF=0.0038;EUR_AF=0.0567;SAS_AF=0.0429;AA=C|||;VT=SNP
15	91153940	rs7183485	T	A	100	PASS	AC=4634;AF=0.925319;AN=5008;NS=2504;DP=21582;EAS_AF=0.8948;AMR_AF=0.7738;AFR_AF=0.9887;EUR_AF=0.9503;SAS_AF=0.953;AA=A|||;VT=SNP
15	91154024	rs11633340	A	T	100	PASS	AC=4589;AF=0.916334;AN=5008;NS=2504;DP=19255;EAS_AF=0.8948;AMR_AF=0.7738;AFR_AF=0.9554;EUR_AF=0.9493;SAS_AF=0.953;AA=T|||;VT=SNP
15	91154183	rs11638226	C	G	100	PASS	AC=4537;AF=0.90595;AN=5008;NS=2504;DP=20374;EAS_AF=0.8948;AMR_AF=0.768;AFR_AF=0.9183;EUR_AF=0.9503;SAS_AF=0.953;AA=G|||;VT=SNP
15	91154471	rs10520692	A	G	100	PASS	AC=3247;AF=0.648363;AN=5008;NS=2504;DP=19377;EAS_AF=0.6597;AMR_AF=0.6282;AFR_AF=0.4977;EUR_AF=0.7167;SAS_AF=0.7843;AA=A|||;VT=SNP
15	91154921	rs150956146	C	G	100	PASS	AC=23;AF=0.00459265;AN=5008;NS=2504;DP=16954;EAS_AF=0;AMR_AF=0.0043;AFR_AF=0.0008;EUR_AF=0.0179;SAS_AF=0.001;AA=C|||;VT=SNP
15	91155454	rs56668844	C	G	100	PASS	AC=1693;AF=0.338059;AN=5008;NS=2504;DP=15548;EAS_AF=0.5079;AMR_AF=0.3357;AFR_AF=0.2345;EUR_AF=0.3052;SAS_AF=0.3384;AA=C|||;VT=SNP
15	91155834	rs17180057	G	A	100	PASS	AC=3727;AF=0.744209;AN=5008;NS=2504;DP=22081;EAS_AF=0.7054;AMR_AF=0.6542;AFR_AF=0.8041;EUR_AF=0.7247;SAS_AF=0.7873;AA=A|||;VT=SNP
15	91155985	rs10438437	C	T	100	PASS	AC=918;AF=0.183307;AN=5008;NS=2504;DP=19095;EAS_AF=0.1855;AMR_AF=0.1225;AFR_AF=0.1929;EUR_AF=0.2276;SAS_AF=0.1656;AA=C|||;VT=SNP
15	91156241	rs117670291	G	A	100	PASS	AC=23;AF=0.00459265;AN=5008;NS=2504;DP=16662;EAS_AF=0;AMR_AF=0.0043;AFR_AF=0.0008;EUR_AF=0.0179;SAS_AF=0.001;AA=G|||;VT=SNP
15	91157231	rs117153222	T	C	100	PASS	AC=23;AF=0.00459265;AN=5008;NS=2504;DP=16930;EAS_AF=0;AMR_AF=0.0043;AFR_AF=0.0008;EUR_AF=0.0179;SAS_AF=0.001;AA=T|||;VT=SNP
15	91158157	rs4932355	G	A	100	PASS	AC=3225;AF=0.64397;AN=5008;NS=2504;DP=12453;EAS_AF=0.6538;AMR_AF=0.6225;AFR_AF=0.4917;EUR_AF=0.7137;SAS_AF=0.7832;AA=G|||;VT=SNP
15	91158220	rs113291249	C	T	100	PASS	AC=39;AF=0.00778754;AN=5008;NS=2504;DP=15192;EAS_AF=0;AMR_AF=0.0086;AFR_AF=0.0113;EUR_AF=0.0139;SAS_AF=0.0041;AA=C|||;VT=SNP
15	91158316	rs35565856	A	T	100	PASS	AC=1291;AF=0.257788;AN=5008;NS=2504;DP=11899;EAS_AF=0.2867;AMR_AF=0.1772;AFR_AF=0.351;EUR_AF=0.2406;SAS_AF=0.1769;AA=a|||;VT=SNP
15	91158678	rs187442083	G	C	100	PASS	AC=12;AF=0.00239617;AN=5008;NS=2504;DP=17206;EAS_AF=0;AMR_AF=0.0058;AFR_AF=0;EUR_AF=0.006;SAS_AF=0.002;AA=G|||;VT=SNP
15	91160200	rs3809583	A	G	100	PASS	AC=1675;AF=0.334465;AN=5008;NS=2504;DP=19259;EAS_AF=0.5238;AMR_AF=0.3386;AFR_AF=0.1823;EUR_AF=0.326;SAS_AF=0.3507;AA=A|||;VT=SNP
15	91160439	rs116955918	T	G	100	PASS	AC=49;AF=0.00978435;AN=5008;NS=2504;DP=18177;EAS_AF=0;AMR_AF=0.0187;AFR_AF=0.0023;EUR_AF=0.0298;SAS_AF=0.0031;AA=T|||;VT=SNP
15	91160507	rs4932356	T	A	100	PASS	AC=938;AF=0.1873;AN=5008;NS=2504;DP=18993;EAS_AF=0.1885;AMR_AF=0.1239;AFR_AF=0.1929;EUR_AF=0.2396;SAS_AF=0.1697;AA=T|||;VT=SNP
15	91160768	rs9888660	C	T	100	PASS	AC=3633;AF=0.725439;AN=5008;NS=2504;DP=20447;EAS_AF=0.7044;AMR_AF=0.6542;AFR_AF=0.736;EUR_AF=0.7256;SAS_AF=0.7832;AA=T|||;VT=SNP
15	91160884	rs4932357	C	A	100	PASS	AC=3429;AF=0.684704;AN=5008;NS=2504;DP=14750;EAS_AF=0.6528;AMR_AF=0.6354;AFR_AF=0.6362;EUR_AF=0.7207;SAS_AF=0.7812;AA=C|||;VT=SNP
15	91161548	rs3743406	A	G	100	PASS	AC=3470;AF=0.692891;AN=5008;NS=2504;DP=17642;EAS_AF=0.6587;AMR_AF=0.6354;AFR_AF=0.6596;EUR_AF=0.7217;SAS_AF=0.7843;AA=A|||;VT=SNP
15	91162945	rs147910113	A	T	100	PASS	AC=14;AF=0.00279553;AN=5008;NS=2504;DP=18601;EAS_AF=0;AMR_AF=0.0058;AFR_AF=0;EUR_AF=0.0089;SAS_AF=0.001;AA=A|||;VT=SNP;EX_TARGET
15	91165807	rs117369338	G	A	100	PASS	AC=14;AF=0.00279553;AN=5008;NS=2504;DP=18427;EAS_AF=0;AMR_AF=0;AFR_AF=0.0015;EUR_AF=0.0119;SAS_AF=0;AA=G|||;VT=SNP
15	91166058	rs183671664	G	A	100	PASS	AC=24;AF=0.00479233;AN=5008;NS=2504;DP=18151;EAS_AF=0;AMR_AF=0.013;AFR_AF=0;EUR_AF=0.0089;SAS_AF=0.0061;AA=G|||;VT=SNP
15	91166061	rs188326913	C	T	100	PASS	AC=24;AF=0.00479233;AN=5008;NS=2504;DP=18098;EAS_AF=0;AMR_AF=0.013;AFR_AF=0;EUR_AF=0.0089;SAS_AF=0.0061;AA=C|||;VT=SNP
15	91166364	rs11630272	C	A	100	PASS	AC=3065;AF=0.612021;AN=5008;NS=2504;DP=16799;EAS_AF=0.6319;AMR_AF=0.5793;AFR_AF=0.4955;EUR_AF=0.6769;SAS_AF=0.7055;AA=C|||;VT=SNP
15	91166494	rs5011653	A	C	100	PASS	AC=1172;AF=0.234026;AN=5008;NS=2504;DP=21251;EAS_AF=0.2817;AMR_AF=0.232;AFR_AF=0.2693;EUR_AF=0.1909;SAS_AF=0.183;AA=C|||;VT=SNP
15	91166608	rs5011652	G	C	100	PASS	AC=3331;AF=0.665136;AN=5008;NS=2504;DP=19976;EAS_AF=0.6419;AMR_AF=0.6383;AFR_AF=0.5461;EUR_AF=0.7545;SAS_AF=0.7771;AA=C|||;VT=SNP
15	91166613	rs5011651	G	A	100	PASS	AC=3330;AF=0.664936;AN=5008;NS=2504;DP=19942;EAS_AF=0.6419;AMR_AF=0.6383;AFR_AF=0.5454;EUR_AF=0.7545;SAS_AF=0.7771;AA=A|||;VT=SNP
15	91166836	rs10048037	T	C	100	PASS	AC=1313;AF=0.262181;AN=5008;NS=2504;DP=18064;EAS_AF=0.2093;AMR_AF=0.1297;AFR_AF=0.4871;EUR_AF=0.1918;SAS_AF=0.1789;AA=t|||;VT=SNP
15	91167407	rs56961537	C	T	100	PASS	AC=927;AF=0.185104;AN=5008;NS=2504;DP=19490;EAS_AF=0.2054;AMR_AF=0.1138;AFR_AF=0.2179;EUR_AF=0.1899;SAS_AF=0.1656;AA=C|||;VT=SNP
15	91167417	rs8031293	G	A	100	PASS	AC=1398;AF=0.279153;AN=5008;NS=2504;DP=19510;EAS_AF=0.254;AMR_AF=0.1398;AFR_AF=0.5159;EUR_AF=0.1978;SAS_AF=0.1677;AA=A|||;VT=SNP
15	91167494	rs8041597	T	G	100	PASS	AC=1384;AF=0.276358;AN=5008;NS=2504;DP=19082;EAS_AF=0.255;AMR_AF=0.1369;AFR_AF=0.503;EUR_AF=0.1988;SAS_AF=0.1708;AA=G|||;VT=SNP
15	91168261	rs79027527	A	G	100	PASS	AC=164;AF=0.0327476;AN=5008;NS=2504;DP=21039;EAS_AF=0;AMR_AF=0.0519;AFR_AF=0.0197;EUR_AF=0.0934;SAS_AF=0.0082;AA=A|||;VT=SNP
15	91168976	rs3743405	T	C	100	PASS	AC=898;AF=0.179313;AN=5008;NS=2504;DP=21637;EAS_AF=0.2073;AMR_AF=0.111;AFR_AF=0.1936;EUR_AF=0.1918;SAS_AF=0.1667;AA=T|||;VT=SNP;EX_TARGET
15	91169886	rs6496711	T	C	100	PASS	AC=1406;AF=0.280751;AN=5008;NS=2504;DP=13253;EAS_AF=0.2589;AMR_AF=0.1398;AFR_AF=0.5166;EUR_AF=0.1988;SAS_AF=0.1687;AA=C|||;VT=SNP
15	91170368	rs11856388	G	C	100	PASS	AC=1046;AF=0.208866;AN=5008;NS=2504;DP=19199;EAS_AF=0.2083;AMR_AF=0.1196;AFR_AF=0.3011;EUR_AF=0.1909;SAS_AF=0.1667;AA=G|||;VT=SNP
15	91170719	rs12908911	A	G	100	PASS	AC=899;AF=0.179513;AN=5008;NS=2504;DP=17271;EAS_AF=0.2093;AMR_AF=0.111;AFR_AF=0.1944;EUR_AF=0.1909;SAS_AF=0.1656;AA=A|||;VT=SNP
15	91170928	rs12909246	A	T	100	PASS	AC=897;AF=0.179113;AN=5008;NS=2504;DP=11290;EAS_AF=0.2083;AMR_AF=0.111;AFR_AF=0.1944;EUR_AF=0.1899;SAS_AF=0.1656;AA=A|||;VT=SNP
15	91171323	rs12909338	C	G	100	PASS	AC=1316;AF=0.26278;AN=5008;NS=2504;DP=9201;EAS_AF=0.2569;AMR_AF=0.134;AFR_AF=0.4546;EUR_AF=0.1978;SAS_AF=0.1677;AA=C|||;VT=SNP
15	91171436	rs12908296	G	A	100	PASS	AC=973;AF=0.194289;AN=5008;NS=2504;DP=10060;EAS_AF=0.2083;AMR_AF=0.1167;AFR_AF=0.2481;EUR_AF=0.1909;SAS_AF=0.1656;AA=G|||;VT=SNP
15	91171454	rs9972482	A	T	100	PASS	AC=1280;AF=0.255591;AN=5008;NS=2504;DP=11088;EAS_AF=0.255;AMR_AF=0.1326;AFR_AF=0.4312;EUR_AF=0.1958;SAS_AF=0.1677;AA=T|||;VT=SNP
15	91171560	rs6416556	G	A	100	PASS	AC=4581;AF=0.914736;AN=5008;NS=2504;DP=17269;EAS_AF=0.8879;AMR_AF=0.7738;AFR_AF=0.9523;EUR_AF=0.9523;SAS_AF=0.953;AA=A|||;VT=SNP
15	91172033	rs11638324	G	A	100	PASS	AC=1329;AF=0.265375;AN=5008;NS=2504;DP=18708;EAS_AF=0.4504;AMR_AF=0.2536;AFR_AF=0.1626;EUR_AF=0.2087;SAS_AF=0.2802;AA=G|||;VT=SNP
15	91172099	rs4932358	C	A	100	PASS	AC=1189;AF=0.23742;AN=5008;NS=2504;DP=17863;EAS_AF=0.2579;AMR_AF=0.1297;AFR_AF=0.3616;EUR_AF=0.1958;SAS_AF=0.1677;AA=A|||;VT=SNP
15	91172224	rs4932359	G	A	100	PASS	AC=912;AF=0.182109;AN=5008;NS=2504;DP=19441;EAS_AF=0.1935;AMR_AF=0.1124;AFR_AF=0.2171;EUR_AF=0.1899;SAS_AF=0.1646;AA=A|||;VT=SNP
15	91172901	rs7495132	C	T	100	PASS	AC=734;AF=0.146565;AN=5008;NS=2504;DP=24158;EAS_AF=0.2093;AMR_AF=0.0591;AFR_AF=0.1755;EUR_AF=0.0964;SAS_AF=0.1564;AA=C|||;VT=SNP
15	91172977	rs74497428	A	G	100	PASS	AC=1017;AF=0.203075;AN=5008;NS=2504;DP=20111;EAS_AF=0.2093;AMR_AF=0.1196;AFR_AF=0.2776;EUR_AF=0.1918;SAS_AF=0.1667;AA=A|||;VT=SNP
15	91173626	rs28621895	T	C	100	PASS	AC=1017;AF=0.203075;AN=5008;NS=2504;DP=20941;EAS_AF=0.2103;AMR_AF=0.1196;AFR_AF=0.2776;EUR_AF=0.1918;SAS_AF=0.1656;AA=T|||;VT=SNP
15	91173701	rs6496712	G	T	100	PASS	AC=3242;AF=0.647364;AN=5008;NS=2504;DP=18370;EAS_AF=0.6319;AMR_AF=0.6398;AFR_AF=0.4803;EUR_AF=0.7535;SAS_AF=0.7853;AA=G|||;VT=SNP
15	91173799	rs6496713	T	C	100	PASS	AC=3173;AF=0.633586;AN=5008;NS=2504;DP=16585;EAS_AF=0.6339;AMR_AF=0.634;AFR_AF=0.4281;EUR_AF=0.7555;SAS_AF=0.7853;AA=T|||;VT=SNP
15	91174415	rs16944683	C	G	100	PASS	AC=976;AF=0.194888;AN=5008;NS=2504;DP=19329;EAS_AF=0.2113;AMR_AF=0.1167;AFR_AF=0.2474;EUR_AF=0.1899;SAS_AF=0.1677;AA=C|||;VT=SNP
15	91174904	rs6496714	T	C	100	PASS	AC=1372;AF=0.273962;AN=5008;NS=2504;DP=13173;EAS_AF=0.2579;AMR_AF=0.1383;AFR_AF=0.4939;EUR_AF=0.1968;SAS_AF=0.1687;AA=T|||;VT=SNP
15	91175899	rs112064139	C	T	100	PASS	AC=60;AF=0.0119808;AN=5008;NS=2504;DP=18430;EAS_AF=0.003;AMR_AF=0.0288;AFR_AF=0;EUR_AF=0.0338;SAS_AF=0.0031;AA=C|||;VT=SNP
15	91176026	rs6416557	A	G	100	PASS	AC=3185;AF=0.635982;AN=5008;NS=2504;DP=18910;EAS_AF=0.6448;AMR_AF=0.6354;AFR_AF=0.4244;EUR_AF=0.7565;SAS_AF=0.7894;AA=A|||;VT=SNP
15	91176306	rs117328778	A	G	100	PASS	AC=31;AF=0.0061901;AN=5008;NS=2504;DP=20417;EAS_AF=0;AMR_AF=0.0072;AFR_AF=0.0015;EUR_AF=0.0179;SAS_AF=0.0061;AA=A|||;VT=SNP
15	91176645	rs78207489	T	C	100	PASS	AC=160;AF=0.0319489;AN=5008;NS=2504;DP=18526;EAS_AF=0;AMR_AF=0.0519;AFR_AF=0.0174;EUR_AF=0.0924;SAS_AF=0.0082;AA=T|||;VT=SNP
15	91176998	rs7178587	C	T	100	PASS	AC=4615;AF=0.921526;AN=5008;NS=2504;DP=7424;EAS_AF=0.8929;AMR_AF=0.7781;AFR_AF=0.9743;EUR_AF=0.9533;SAS_AF=0.9489;AA=T|||;VT=SNP
15	91177195	rs11073941	G	C	100	PASS	AC=1244;AF=0.248403;AN=5008;NS=2504;DP=16974;EAS_AF=0.2579;AMR_AF=0.134;AFR_AF=0.4002;EUR_AF=0.1968;SAS_AF=0.1677;AA=G|||;VT=SNP
15	91177469	rs10852137	C	T	100	PASS	AC=1092;AF=0.218051;AN=5008;NS=2504;DP=14867;EAS_AF=0.2093;AMR_AF=0.1254;AFR_AF=0.3328;EUR_AF=0.1909;SAS_AF=0.1656;AA=C|||;VT=SNP
15	91177563	rs6496715	T	C	100	PASS	AC=1580;AF=0.315495;AN=5008;NS=2504;DP=15328;EAS_AF=0.1776;AMR_AF=0.3804;AFR_AF=0.0393;EUR_AF=0.5885;SAS_AF=0.5041;AA=T|||;VT=SNP
15	91177566	rs10852138	A	C	100	PASS	AC=1449;AF=0.289337;AN=5008;NS=2504;DP=15353;EAS_AF=0.2569;AMR_AF=0.1441;AFR_AF=0.5507;EUR_AF=0.1968;SAS_AF=0.1677;AA=G|||;VT=SNP
15	91177634	rs11073942	C	T	100	PASS	AC=1449;AF=0.289337;AN=5008;NS=2504;DP=17824;EAS_AF=0.2569;AMR_AF=0.1441;AFR_AF=0.5507;EUR_AF=0.1968;SAS_AF=0.1677;AA=C|||;VT=SNP
15	91177782	rs35977271	C	G	100	PASS	AC=895;AF=0.178714;AN=5008;NS=2504;DP=19338;EAS_AF=0.2093;AMR_AF=0.111;AFR_AF=0.1929;EUR_AF=0.1889;SAS_AF=0.1656;AA=C|||;VT=SNP
15	91177939	rs6496716	A	T	100	PASS	AC=4618;AF=0.922125;AN=5008;NS=2504;DP=16897;EAS_AF=0.8938;AMR_AF=0.7781;AFR_AF=0.9743;EUR_AF=0.9533;SAS_AF=0.9509;AA=T|||;VT=SNP
15	91178278	rs7163000	C	T	100	PASS	AC=1450;AF=0.289537;AN=5008;NS=2504;DP=18745;EAS_AF=0.2579;AMR_AF=0.1441;AFR_AF=0.5507;EUR_AF=0.1968;SAS_AF=0.1677;AA=T|||;VT=SNP
15	91178310	rs57373970	C	T	100	PASS	AC=1011;AF=0.201877;AN=5008;NS=2504;DP=18117;EAS_AF=0.2093;AMR_AF=0.1196;AFR_AF=0.2746;EUR_AF=0.1909;SAS_AF=0.1656;AA=C|||;VT=SNP
15	91178648	rs7166787	G	A	100	PASS	AC=1314;AF=0.26238;AN=5008;NS=2504;DP=16979;EAS_AF=0.2579;AMR_AF=0.1398;AFR_AF=0.4478;EUR_AF=0.1968;SAS_AF=0.1708;AA=A|||;VT=SNP
15	91178705	rs148372609	C	T	100	PASS	AC=48;AF=0.00958466;AN=5008;NS=2504;DP=17397;EAS_AF=0.001;AMR_AF=0.0173;AFR_AF=0.0015;EUR_AF=0.0159;SAS_AF=0.0174;AA=C|||;VT=SNP
15	91178839	rs4932360	T	C	100	PASS	AC=1446;AF=0.288738;AN=5008;NS=2504;DP=18188;EAS_AF=0.2579;AMR_AF=0.1441;AFR_AF=0.5469;EUR_AF=0.1968;SAS_AF=0.1687;AA=T|||;VT=SNP
15	91181489	rs7165170	A	C	100	PASS	AC=1322;AF=0.263978;AN=5008;NS=2504;DP=18853;EAS_AF=0.2609;AMR_AF=0.1369;AFR_AF=0.4539;EUR_AF=0.1968;SAS_AF=0.1697;AA=A|||;VT=SNP
15	91181567	rs6496717	C	T	100	PASS	AC=3154;AF=0.629792;AN=5008;NS=2504;DP=19074;EAS_AF=0.631;AMR_AF=0.634;AFR_AF=0.4198;EUR_AF=0.7545;SAS_AF=0.7812;AA=C|||;VT=SNP
15	91183336	rs62025066	G	C	100	PASS	AC=130;AF=0.0259585;AN=5008;NS=2504;DP=13499;EAS_AF=0;AMR_AF=0.0303;AFR_AF=0.003;EUR_AF=0.0755;SAS_AF=0.0297;AA=G|||;VT=SNP
15	91183629	rs35696015	G	A	100	PASS	AC=914;AF=0.182508;AN=5008;NS=2504;DP=14868;EAS_AF=0.1964;AMR_AF=0.1124;AFR_AF=0.2156;EUR_AF=0.1889;SAS_AF=0.1667;AA=G|||;VT=SNP
15	91183861	rs71407319	C	A	100	PASS	AC=994;AF=0.198482;AN=5008;NS=2504;DP=18618;EAS_AF=0.1964;AMR_AF=0.1153;AFR_AF=0.2746;EUR_AF=0.1889;SAS_AF=0.1667;AA=C|||;VT=SNP
15	91184174	rs117829269	C	T	100	PASS	AC=310;AF=0.061901;AN=5008;NS=2504;DP=21363;EAS_AF=0.1954;AMR_AF=0.013;AFR_AF=0;EUR_AF=0.0139;SAS_AF=0.092;AA=C|||;VT=SNP
15	91184658	rs7171177	G	A	100	PASS	AC=948;AF=0.189297;AN=5008;NS=2504;DP=14878;EAS_AF=0.1974;AMR_AF=0.1124;AFR_AF=0.2428;EUR_AF=0.1889;SAS_AF=0.1636;AA=G|||;VT=SNP
15	91184793	rs7173624	A	G	100	PASS	AC=1293;AF=0.258187;AN=5008;NS=2504;DP=14501;EAS_AF=0.1974;AMR_AF=0.1297;AFR_AF=0.4932;EUR_AF=0.1909;SAS_AF=0.1636;AA=G|||;VT=SNP
15	91184798	rs7171533	G	A	100	PASS	AC=724;AF=0.144569;AN=5008;NS=2504;DP=13755;EAS_AF=0.1974;AMR_AF=0.0591;AFR_AF=0.1762;EUR_AF=0.0984;SAS_AF=0.1554;AA=G|||;VT=SNP
15	91184999	rs7178774	T	C	100	PASS	AC=994;AF=0.198482;AN=5008;NS=2504;DP=20095;EAS_AF=0.1974;AMR_AF=0.1153;AFR_AF=0.2761;EUR_AF=0.1889;SAS_AF=0.1636;AA=T|||;VT=SNP
15	91185291	rs71407320	C	T	100	PASS	AC=159;AF=0.0317492;AN=5008;NS=2504;DP=19468;EAS_AF=0;AMR_AF=0.0274;AFR_AF=0.0023;EUR_AF=0.0785;SAS_AF=0.0593;AA=C|||;VT=SNP;EX_TARGET
15	91185485	rs2286287	A	G	100	PASS	AC=1126;AF=0.22484;AN=5008;NS=2504;DP=20337;EAS_AF=0.1974;AMR_AF=0.1254;AFR_AF=0.3707;EUR_AF=0.1889;SAS_AF=0.1636;AA=A|||;VT=SNP
15	91185842	rs3743403	A	G	100	PASS	AC=1440;AF=0.28754;AN=5008;NS=2504;DP=15579;EAS_AF=0.246;AMR_AF=0.1412;AFR_AF=0.5522;EUR_AF=0.1978;SAS_AF=0.1687;AA=G|||;VT=SNP
15	91185971	rs3743402	G	A	100	PASS	AC=360;AF=0.071885;AN=5008;NS=2504;DP=20147;EAS_AF=0.1062;AMR_AF=0.2219;AFR_AF=0.003;EUR_AF=0.0487;SAS_AF=0.047;AA=G|||;VT=SNP
15	91185994	rs3743401	C	T	100	PASS	AC=1754;AF=0.35024;AN=5008;NS=2504;DP=21127;EAS_AF=0.3522;AMR_AF=0.3617;AFR_AF=0.5265;EUR_AF=0.2425;SAS_AF=0.2127;AA=T|||;VT=SNP
15	91186227	rs112031461	G	A	100	PASS	AC=11;AF=0.00219649;AN=5008;NS=2504;DP=17567;EAS_AF=0;AMR_AF=0.0058;AFR_AF=0;EUR_AF=0.005;SAS_AF=0.002;AA=G|||;VT=SNP
15	91186382	rs80120194	C	G	100	PASS	AC=164;AF=0.0327476;AN=5008;NS=2504;DP=23321;EAS_AF=0;AMR_AF=0.0519;AFR_AF=0.0197;EUR_AF=0.0934;SAS_AF=0.0082;AA=C|||;VT=SNP
15	91186461	rs7179095	G	A	100	PASS	AC=1383;AF=0.276158;AN=5008;NS=2504;DP=19325;EAS_AF=0.3482;AMR_AF=0.3012;AFR_AF=0.3555;EUR_AF=0.1521;SAS_AF=0.2045;AA=G|||;VT=SNP
15	91186950	rs35388689	C	T	100	PASS	AC=45;AF=0.00898562;AN=5008;NS=2504;DP=13967;EAS_AF=0;AMR_AF=0.0115;AFR_AF=0.0008;EUR_AF=0.0328;SAS_AF=0.0031;AA=C|||;VT=SNP
15	91187490	rs3803565	C	A	100	PASS	AC=364;AF=0.0726837;AN=5008;NS=2504;DP=16523;EAS_AF=0.1081;AMR_AF=0.2219;AFR_AF=0.003;EUR_AF=0.0507;SAS_AF=0.047;AA=C|||;VT=SNP
15	91187576	rs118186983	A	G	100	PASS	AC=21;AF=0.00419329;AN=5008;NS=2504;DP=17545;EAS_AF=0;AMR_AF=0.0029;AFR_AF=0.0008;EUR_AF=0.0179;SAS_AF=0;AA=A|||;VT=SNP
15	91189024	rs12909526	G	T	100	PASS	AC=1310;AF=0.261581;AN=5008;NS=2504;DP=19203;EAS_AF=0.3065;AMR_AF=0.3329;AFR_AF=0.2421;EUR_AF=0.2366;SAS_AF=0.2168;AA=g|||;VT=SNP
15	91189315	rs35248424	A	G	100	PASS	AC=1761;AF=0.351637;AN=5008;NS=2504;DP=16723;EAS_AF=0.3591;AMR_AF=0.3703;AFR_AF=0.5008;EUR_AF=0.2535;SAS_AF=0.2301;AA=a|||;VT=SNP
15	91189400	rs62025068	C	T	100	PASS	AC=51;AF=0.0101837;AN=5008;NS=2504;DP=19293;EAS_AF=0;AMR_AF=0.0115;AFR_AF=0.0008;EUR_AF=0.0288;SAS_AF=0.0133;AA=c|||;VT=SNP
15	91189892	rs12916672	A	G	100	PASS	AC=1031;AF=0.205871;AN=5008;NS=2504;DP=15538;EAS_AF=0.2054;AMR_AF=0.121;AFR_AF=0.2648;EUR_AF=0.1889;SAS_AF=0.2045;AA=a|||;VT=SNP
15	91189903	rs74943499	C	G	100	PASS	AC=422;AF=0.0842652;AN=5008;NS=2504;DP=14918;EAS_AF=0.1081;AMR_AF=0.2291;AFR_AF=0.0371;EUR_AF=0.0577;SAS_AF=0.0481;AA=c|||;VT=SNP
15	91191441	rs79973254	T	A	100	PASS	AC=412;AF=0.0822684;AN=5008;NS=2504;DP=19317;EAS_AF=0.1954;AMR_AF=0.0173;AFR_AF=0.0015;EUR_AF=0.0577;SAS_AF=0.1462;AA=-|||;VT=SNP
15	91191954	rs150911973	A	C	100	PASS	AC=40;AF=0.00798722;AN=5008;NS=2504;DP=20077;EAS_AF=0;AMR_AF=0.0086;AFR_AF=0;EUR_AF=0.0258;SAS_AF=0.0082;AA=A|||;VT=SNP
15	91192349	rs12908226	C	T	100	PASS	AC=721;AF=0.14397;AN=5008;NS=2504;DP=12606;EAS_AF=0.1974;AMR_AF=0.0778;AFR_AF=0.1445;EUR_AF=0.1183;SAS_AF=0.1616;AA=C|||;VT=SNP
15	91192408	rs12908364	C	G	100	PASS	AC=760;AF=0.151757;AN=5008;NS=2504;DP=17032;EAS_AF=0.1974;AMR_AF=0.0836;AFR_AF=0.1755;EUR_AF=0.1163;SAS_AF=0.1575;AA=G|||;VT=SNP
15	91192713	rs16944699	C	G	100	PASS	AC=1489;AF=0.297324;AN=5008;NS=2504;DP=16433;EAS_AF=0.3532;AMR_AF=0.3256;AFR_AF=0.3873;EUR_AF=0.174;SAS_AF=0.2249;AA=G|||;VT=SNP
15	91192738	rs16944702	A	G	100	PASS	AC=1453;AF=0.290136;AN=5008;NS=2504;DP=16154;EAS_AF=0.3185;AMR_AF=0.3199;AFR_AF=0.3926;EUR_AF=0.169;SAS_AF=0.226;AA=a|||;VT=SNP
15	91193766	rs17180345	T	C	100	PASS	AC=421;AF=0.0840655;AN=5008;NS=2504;DP=21502;EAS_AF=0.1091;AMR_AF=0.219;AFR_AF=0.0348;EUR_AF=0.0507;SAS_AF=0.0634;AA=C|||;VT=SNP
15	91194284	rs34935401	C	T	100	PASS	AC=689;AF=0.13758;AN=5008;NS=2504;DP=18692;EAS_AF=0.1984;AMR_AF=0.0965;AFR_AF=0.0552;EUR_AF=0.1849;SAS_AF=0.1667;AA=C|||;VT=SNP
15	91194427	rs35392347	C	G	100	PASS	AC=685;AF=0.136781;AN=5008;NS=2504;DP=18189;EAS_AF=0.1974;AMR_AF=0.0965;AFR_AF=0.0537;EUR_AF=0.1839;SAS_AF=0.1667;AA=C|||;VT=SNP
15	91194691	rs35907368	C	T	100	PASS	AC=827;AF=0.165136;AN=5008;NS=2504;DP=18068;EAS_AF=0.1974;AMR_AF=0.1052;AFR_AF=0.1551;EUR_AF=0.1849;SAS_AF=0.1677;AA=c|||;VT=SNP
15	91195039	rs13379889	A	G	100	PASS	AC=1410;AF=0.28155;AN=5008;NS=2504;DP=17481;EAS_AF=0.3512;AMR_AF=0.3329;AFR_AF=0.2648;EUR_AF=0.2386;SAS_AF=0.2403;AA=A|||;VT=SNP
15	91195733	rs11852380	G	A	100	PASS	AC=846;AF=0.16893;AN=5008;NS=2504;DP=17395;EAS_AF=0.1964;AMR_AF=0.1052;AFR_AF=0.1702;EUR_AF=0.1849;SAS_AF=0.1677;AA=G|||;VT=SNP
15	91195781	rs79874982	G	A	100	PASS	AC=19;AF=0.00379393;AN=5008;NS=2504;DP=18052;EAS_AF=0;AMR_AF=0.0014;AFR_AF=0;EUR_AF=0.0179;SAS_AF=0;AA=G|||;VT=SNP
15	91195807	rs78490676	C	T	100	PASS	AC=50;AF=0.00998403;AN=5008;NS=2504;DP=17906;EAS_AF=0;AMR_AF=0.0173;AFR_AF=0.0015;EUR_AF=0.0338;SAS_AF=0.002;AA=C|||;VT=SNP
15	91196101	rs71407321	C	T	100	PASS	AC=686;AF=0.136981;AN=5008;NS=2504;DP=18246;EAS_AF=0.1974;AMR_AF=0.0965;AFR_AF=0.0537;EUR_AF=0.1849;SAS_AF=0.1667;AA=C|||;VT=SNP
15	91196122	rs79461862	C	T	100	PASS	AC=553;AF=0.110423;AN=5008;NS=2504;DP=17775;EAS_AF=0.1081;AMR_AF=0.2248;AFR_AF=0.1324;EUR_AF=0.0497;SAS_AF=0.0644;AA=C|||;VT=SNP
15	91196151	rs35583150	C	T	100	PASS	AC=737;AF=0.147165;AN=5008;NS=2504;DP=17775;EAS_AF=0.1974;AMR_AF=0.0965;AFR_AF=0.0923;EUR_AF=0.1849;SAS_AF=0.1667;AA=C|||;VT=SNP
15	91196201	rs76750851	C	T	100	PASS	AC=1591;AF=0.317692;AN=5008;NS=2504;DP=16757;EAS_AF=0.3522;AMR_AF=0.3429;AFR_AF=0.3994;EUR_AF=0.2406;SAS_AF=0.2331;AA=T|||;VT=SNP
15	91196217	rs71407322	T	A	100	PASS	AC=1038;AF=0.207268;AN=5008;NS=2504;DP=17285;EAS_AF=0.244;AMR_AF=0.1182;AFR_AF=0.267;EUR_AF=0.1909;SAS_AF=0.1687;AA=T|||;VT=SNP
15	91196238	rs16944705	T	C	100	PASS	AC=552;AF=0.110224;AN=5008;NS=2504;DP=17968;EAS_AF=0.1081;AMR_AF=0.2248;AFR_AF=0.1316;EUR_AF=0.0497;SAS_AF=0.0644;AA=T|||;VT=SNP
15	91196271	rs77169783	C	T	100	PASS	AC=553;AF=0.110423;AN=5008;NS=2504;DP=17998;EAS_AF=0.1081;AMR_AF=0.2248;AFR_AF=0.1324;EUR_AF=0.0497;SAS_AF=0.0644;AA=C|||;VT=SNP
15	91196367	rs4516207	A	G	100	PASS	AC=1022;AF=0.204073;AN=5008;NS=2504;DP=16967;EAS_AF=0.244;AMR_AF=0.1182;AFR_AF=0.2549;EUR_AF=0.1909;SAS_AF=0.1687;AA=G|||;VT=SNP
15	91196423	rs4404048	T	C	100	PASS	AC=813;AF=0.16234;AN=5008;NS=2504;DP=16499;EAS_AF=0.1974;AMR_AF=0.1052;AFR_AF=0.1445;EUR_AF=0.1859;SAS_AF=0.1667;AA=T|||;VT=SNP
15	91197016	rs12592070	C	A	100	PASS	AC=1483;AF=0.296126;AN=5008;NS=2504;DP=21848;EAS_AF=0.3522;AMR_AF=0.3372;AFR_AF=0.3222;EUR_AF=0.2406;SAS_AF=0.2311;AA=A|||;VT=SNP
15	91197247	rs62025073	G	T	100	PASS	AC=795;AF=0.158746;AN=5008;NS=2504;DP=17241;EAS_AF=0.244;AMR_AF=0.1037;AFR_AF=0.0915;EUR_AF=0.1899;SAS_AF=0.1687;AA=T|||;VT=SNP
15	91197250	rs62025074	T	C	100	PASS	AC=802;AF=0.160144;AN=5008;NS=2504;DP=17280;EAS_AF=0.244;AMR_AF=0.1037;AFR_AF=0.0968;EUR_AF=0.1899;SAS_AF=0.1687;AA=T|||;VT=SNP
15	91197475	rs60433006	C	T	100	PASS	AC=949;AF=0.189497;AN=5008;NS=2504;DP=15158;EAS_AF=0.1974;AMR_AF=0.1066;AFR_AF=0.2474;EUR_AF=0.1849;SAS_AF=0.1667;AA=C|||;VT=SNP
15	91197544	rs34601005	T	G	100	PASS	AC=1485;AF=0.296526;AN=5008;NS=2504;DP=14126;EAS_AF=0.3065;AMR_AF=0.3329;AFR_AF=0.3669;EUR_AF=0.2356;SAS_AF=0.228;AA=T|||;VT=SNP
15	91197581	rs111410149	A	G	100	PASS	AC=553;AF=0.110423;AN=5008;NS=2504;DP=13429;EAS_AF=0.1111;AMR_AF=0.2262;AFR_AF=0.1256;EUR_AF=0.0557;SAS_AF=0.0634;AA=G|||;VT=SNP
15	91198193	rs4506872	C	T	100	PASS	AC=478;AF=0.0954473;AN=5008;NS=2504;DP=20179;EAS_AF=0.1558;AMR_AF=0.2248;AFR_AF=0.0356;EUR_AF=0.0547;SAS_AF=0.0644;AA=C|||;VT=SNP
15	91198256	rs4534817	C	T	100	PASS	AC=425;AF=0.0848642;AN=5008;NS=2504;DP=20763;EAS_AF=0.1091;AMR_AF=0.2205;AFR_AF=0.0348;EUR_AF=0.0517;SAS_AF=0.0654;AA=C|||;VT=SNP
15	91198415	rs4343256	A	G	100	PASS	AC=478;AF=0.0954473;AN=5008;NS=2504;DP=19818;EAS_AF=0.1558;AMR_AF=0.2248;AFR_AF=0.0356;EUR_AF=0.0547;SAS_AF=0.0644;AA=A|||;VT=SNP
15	91198928	rs118076493	A	G	100	PASS	AC=478;AF=0.0954473;AN=5008;NS=2504;DP=19301;EAS_AF=0.1558;AMR_AF=0.2248;AFR_AF=0.0356;EUR_AF=0.0547;SAS_AF=0.0644;AA=a|||;VT=SNP
15	91199000	rs77778067	A	G	100	PASS	AC=418;AF=0.0834665;AN=5008;NS=2504;DP=17996;EAS_AF=0.1091;AMR_AF=0.2176;AFR_AF=0.0348;EUR_AF=0.0497;SAS_AF=0.0624;AA=a|||;VT=SNP
15	91199025	rs12915979	G	A	100	PASS	AC=957;AF=0.191094;AN=5008;NS=2504;DP=17123;EAS_AF=0.1984;AMR_AF=0.1066;AFR_AF=0.2526;EUR_AF=0.1849;SAS_AF=0.1667;AA=g|||;VT=SNP
15	91199081	rs117711411	G	A	100	PASS	AC=477;AF=0.0952476;AN=5008;NS=2504;DP=16771;EAS_AF=0.1558;AMR_AF=0.2233;AFR_AF=0.0356;EUR_AF=0.0547;SAS_AF=0.0644;AA=g|||;VT=SNP
15	91199379	rs117234857	C	A	100	PASS	AC=578;AF=0.115415;AN=5008;NS=2504;DP=14733;EAS_AF=0.1637;AMR_AF=0.2334;AFR_AF=0.0605;EUR_AF=0.0905;SAS_AF=0.0818;AA=A|||;VT=SNP
15	91199692	rs78501944	C	T	100	PASS	AC=469;AF=0.0936502;AN=5008;NS=2504;DP=16623;EAS_AF=0.1478;AMR_AF=0.2248;AFR_AF=0.0348;EUR_AF=0.0547;SAS_AF=0.0644;AA=c|||;VT=SNP
15	91199777	rs71407323	C	T	100	PASS	AC=34;AF=0.00678914;AN=5008;NS=2504;DP=16377;EAS_AF=0.001;AMR_AF=0.0086;AFR_AF=0.0008;EUR_AF=0.0258;SAS_AF=0;AA=C|||;VT=SNP
15	91199817	rs80061339	A	G	100	PASS	AC=470;AF=0.0938498;AN=5008;NS=2504;DP=15508;EAS_AF=0.1488;AMR_AF=0.2248;AFR_AF=0.0348;EUR_AF=0.0547;SAS_AF=0.0644;AA=A|||;VT=SNP
15	91199839	rs78746358	A	G	100	PASS	AC=469;AF=0.0936502;AN=5008;NS=2504;DP=15429;EAS_AF=0.1478;AMR_AF=0.2248;AFR_AF=0.0348;EUR_AF=0.0547;SAS_AF=0.0644;AA=G|||;VT=SNP
15	91200058	rs149611315	C	T	100	PASS	AC=84;AF=0.0167732;AN=5008;NS=2504;DP=15283;EAS_AF=0;AMR_AF=0.036;AFR_AF=0.0023;EUR_AF=0.0517;SAS_AF=0.0041;AA=C|||;VT=SNP
15	91200070	rs62025076	C	T	100	PASS	AC=685;AF=0.136781;AN=5008;NS=2504;DP=14143;EAS_AF=0.1974;AMR_AF=0.0965;AFR_AF=0.0545;EUR_AF=0.1849;SAS_AF=0.1646;AA=C|||;VT=SNP
15	91200084	rs117197587	G	A	100	PASS	AC=402;AF=0.0802716;AN=5008;NS=2504;DP=13884;EAS_AF=0.1091;AMR_AF=0.2133;AFR_AF=0.025;EUR_AF=0.0497;SAS_AF=0.0624;AA=G|||;VT=SNP
15	91200241	rs7495772	A	C	100	PASS	AC=469;AF=0.0936502;AN=5008;NS=2504;DP=15281;EAS_AF=0.1478;AMR_AF=0.2233;AFR_AF=0.034;EUR_AF=0.0547;SAS_AF=0.0665;AA=C|||;VT=SNP
15	91200275	rs117864767	C	G	100	PASS	AC=468;AF=0.0934505;AN=5008;NS=2504;DP=15516;EAS_AF=0.1478;AMR_AF=0.2233;AFR_AF=0.034;EUR_AF=0.0547;SAS_AF=0.0654;AA=G|||;VT=SNP
15	91200733	rs12439713	T	G	100	PASS	AC=467;AF=0.0932508;AN=5008;NS=2504;DP=19933;EAS_AF=0.1478;AMR_AF=0.2233;AFR_AF=0.034;EUR_AF=0.0547;SAS_AF=0.0644;AA=T|||;VT=SNP
15	91201111	rs12442167	C	T	100	PASS	AC=466;AF=0.0930511;AN=5008;NS=2504;DP=19400;EAS_AF=0.1478;AMR_AF=0.2233;AFR_AF=0.0333;EUR_AF=0.0547;SAS_AF=0.0644;AA=T|||;VT=SNP
15	91201285	rs2010673	C	T	100	PASS	AC=1556;AF=0.310703;AN=5008;NS=2504;DP=14483;EAS_AF=0.3462;AMR_AF=0.3401;AFR_AF=0.3805;EUR_AF=0.2406;SAS_AF=0.2311;AA=T|||;VT=SNP
15	91201561	rs4442782	C	G	100	PASS	AC=862;AF=0.172125;AN=5008;NS=2504;DP=17945;EAS_AF=0.4712;AMR_AF=0.1715;AFR_AF=0.0106;EUR_AF=0.0974;SAS_AF=0.1595;AA=C|||;VT=SNP
15	91201630	rs12595333	C	G	100	PASS	AC=370;AF=0.0738818;AN=5008;NS=2504;DP=15508;EAS_AF=0.1091;AMR_AF=0.2133;AFR_AF=0.0015;EUR_AF=0.0487;SAS_AF=0.0624;AA=C|||;VT=SNP
15	91201771	rs12593600	T	C	100	PASS	AC=457;AF=0.091254;AN=5008;NS=2504;DP=17977;EAS_AF=0.1478;AMR_AF=0.2233;AFR_AF=0.0257;EUR_AF=0.0557;SAS_AF=0.0644;AA=T|||;VT=SNP
15	91201938	rs12593637	T	C	100	PASS	AC=554;AF=0.110623;AN=5008;NS=2504;DP=17461;EAS_AF=0.1478;AMR_AF=0.2277;AFR_AF=0.0976;EUR_AF=0.0547;SAS_AF=0.0644;AA=C|||;VT=SNP
15	91202103	rs62025077	G	A	100	PASS	AC=722;AF=0.144169;AN=5008;NS=2504;DP=13945;EAS_AF=0.2004;AMR_AF=0.0965;AFR_AF=0.0794;EUR_AF=0.1839;SAS_AF=0.1667;AA=G|||;VT=SNP
15	91202504	rs10083558	C	A	100	PASS	AC=1657;AF=0.330871;AN=5008;NS=2504;DP=20385;EAS_AF=0.374;AMR_AF=0.3415;AFR_AF=0.4342;EUR_AF=0.2396;SAS_AF=0.2331;AA=A|||;VT=SNP
15	91202601	rs12593759	A	G	100	PASS	AC=1610;AF=0.321486;AN=5008;NS=2504;DP=20380;EAS_AF=0.376;AMR_AF=0.3473;AFR_AF=0.3941;EUR_AF=0.2416;SAS_AF=0.2311;AA=G|||;VT=SNP
15	91202665	rs10083547	G	C	100	PASS	AC=638;AF=0.127396;AN=5008;NS=2504;DP=20890;EAS_AF=0.1111;AMR_AF=0.2248;AFR_AF=0.1959;EUR_AF=0.0497;SAS_AF=0.0624;AA=C|||;VT=SNP
15	91203393	rs79722842	G	C	100	PASS	AC=378;AF=0.0754792;AN=5008;NS=2504;DP=21425;EAS_AF=0.1131;AMR_AF=0.2147;AFR_AF=0.003;EUR_AF=0.0497;SAS_AF=0.0624;AA=G|||;VT=SNP
15	91205037	rs141264522	G	A	100	PASS	AC=24;AF=0.00479233;AN=5008;NS=2504;DP=18747;EAS_AF=0;AMR_AF=0.0058;AFR_AF=0.0008;EUR_AF=0.0169;SAS_AF=0.002;AA=G|||;VT=SNP
15	91206164	rs112130295	G	T	100	PASS	AC=1024;AF=0.204473;AN=5008;NS=2504;DP=14880;EAS_AF=0.1518;AMR_AF=0.2522;AFR_AF=0.4365;EUR_AF=0.0557;SAS_AF=0.0644;AA=T|||;VT=SNP
15	91208279	rs78192818	G	T	100	PASS	AC=379;AF=0.0756789;AN=5008;NS=2504;DP=15263;EAS_AF=0.1101;AMR_AF=0.2133;AFR_AF=0.0008;EUR_AF=0.0487;SAS_AF=0.0716;AA=G|||;VT=SNP
15	91208418	rs62025078	T	G	100	PASS	AC=740;AF=0.147764;AN=5008;NS=2504;DP=13052;EAS_AF=0.2034;AMR_AF=0.1095;AFR_AF=0.0847;EUR_AF=0.1909;SAS_AF=0.1585;AA=T|||;VT=SNP
15	91209147	rs74605151	G	C	100	PASS	AC=606;AF=0.121006;AN=5008;NS=2504;DP=15529;EAS_AF=0.1091;AMR_AF=0.219;AFR_AF=0.171;EUR_AF=0.0477;SAS_AF=0.0716;AA=C|||;VT=SNP
15	91209378	rs12438266	G	T	100	PASS	AC=1639;AF=0.327276;AN=5008;NS=2504;DP=17220;EAS_AF=0.3571;AMR_AF=0.3386;AFR_AF=0.441;EUR_AF=0.2366;SAS_AF=0.228;AA=T|||;VT=SNP
15	91209443	rs77293449	T	G	100	PASS	AC=448;AF=0.0894569;AN=5008;NS=2504;DP=17109;EAS_AF=0.1101;AMR_AF=0.2147;AFR_AF=0.0507;EUR_AF=0.0487;SAS_AF=0.0736;AA=T|||;VT=SNP
15	91209444	rs140678639	A	T	100	PASS	AC=46;AF=0.0091853;AN=5008;NS=2504;DP=17108;EAS_AF=0;AMR_AF=0.0173;AFR_AF=0.0023;EUR_AF=0.0278;SAS_AF=0.0031;AA=T|||;VT=SNP
15	91209758	rs115384790	C	T	100	PASS	AC=418;AF=0.0834665;AN=5008;NS=2504;DP=6900;EAS_AF=0.1091;AMR_AF=0.2147;AFR_AF=0.0363;EUR_AF=0.0487;SAS_AF=0.0634;AA=c|||;VT=SNP
15	91209903	rs140741927	G	A	100	PASS	AC=424;AF=0.0846645;AN=5008;NS=2504;DP=19658;EAS_AF=0.1111;AMR_AF=0.2089;AFR_AF=0.0363;EUR_AF=0.0487;SAS_AF=0.0716;AA=G|||;VT=SNP
15	91209904	rs149608710	G	T	100	PASS	AC=425;AF=0.0848642;AN=5008;NS=2504;DP=19571;EAS_AF=0.1111;AMR_AF=0.2089;AFR_AF=0.0363;EUR_AF=0.0487;SAS_AF=0.0726;AA=G|||;VT=SNP
15	91209907	rs147457408	G	A	100	PASS	AC=424;AF=0.0846645;AN=5008;NS=2504;DP=19452;EAS_AF=0.1111;AMR_AF=0.2089;AFR_AF=0.0363;EUR_AF=0.0487;SAS_AF=0.0716;AA=G|||;VT=SNP
15	91210722	rs4306478	A	C	100	PASS	AC=381;AF=0.0760783;AN=5008;NS=2504;DP=21477;EAS_AF=0.1091;AMR_AF=0.2133;AFR_AF=0.0008;EUR_AF=0.0487;SAS_AF=0.0746;AA=A|||;VT=SNP
15	91210904	rs7495138	T	A	100	PASS	AC=411;AF=0.0820687;AN=5008;NS=2504;DP=15890;EAS_AF=0.1091;AMR_AF=0.2147;AFR_AF=0.0227;EUR_AF=0.0487;SAS_AF=0.0746;AA=T|||;VT=SNP
15	91211342	rs7497923	A	G	100	PASS	AC=1646;AF=0.328674;AN=5008;NS=2504;DP=15745;EAS_AF=0.3562;AMR_AF=0.3444;AFR_AF=0.447;EUR_AF=0.2336;SAS_AF=0.227;AA=G|||;VT=SNP
15	91211544	rs4482257	C	G	100	PASS	AC=1886;AF=0.376597;AN=5008;NS=2504;DP=18125;EAS_AF=0.3611;AMR_AF=0.366;AFR_AF=0.5862;EUR_AF=0.2624;SAS_AF=0.2342;AA=G|||;VT=SNP
15	91211701	rs1125280	C	T	100	PASS	AC=716;AF=0.142971;AN=5008;NS=2504;DP=17722;EAS_AF=0.2103;AMR_AF=0.1037;AFR_AF=0.0514;EUR_AF=0.2078;SAS_AF=0.1585;AA=C|||;VT=SNP
15	91211776	rs79908821	A	G	100	PASS	AC=480;AF=0.0958466;AN=5008;NS=2504;DP=17816;EAS_AF=0.1081;AMR_AF=0.219;AFR_AF=0.0719;EUR_AF=0.0457;SAS_AF=0.0798;AA=A|||;VT=SNP
15	91212279	rs4932388	T	C	100	PASS	AC=1554;AF=0.310304;AN=5008;NS=2504;DP=16114;EAS_AF=0.2817;AMR_AF=0.1988;AFR_AF=0.4652;EUR_AF=0.2684;SAS_AF=0.2526;AA=C|||;VT=SNP
15	91212280	rs4932389	G	A	100	PASS	AC=1503;AF=0.30012;AN=5008;NS=2504;DP=16130;EAS_AF=0.2788;AMR_AF=0.1916;AFR_AF=0.4448;EUR_AF=0.2674;SAS_AF=0.2372;AA=A|||;VT=SNP
15	91212443	rs73491571	A	G	100	PASS	AC=678;AF=0.135383;AN=5008;NS=2504;DP=19743;EAS_AF=0.0774;AMR_AF=0.1081;AFR_AF=0.2186;EUR_AF=0.1451;SAS_AF=0.092;AA=A|||;VT=SNP
15	91214309	rs11855570	T	C	100	PASS	AC=764;AF=0.152556;AN=5008;NS=2504;DP=15062;EAS_AF=0.0337;AMR_AF=0.0793;AFR_AF=0.4077;EUR_AF=0.0527;SAS_AF=0.0849;AA=C|||;VT=SNP
15	91214318	rs138212618	G	C	100	PASS	AC=11;AF=0.00219649;AN=5008;NS=2504;DP=14406;EAS_AF=0;AMR_AF=0.0072;AFR_AF=0;EUR_AF=0.005;SAS_AF=0.001;AA=G|||;VT=SNP
15	91214515	rs113027802	A	T	100	PASS	AC=348;AF=0.0694888;AN=5008;NS=2504;DP=13224;EAS_AF=0.0337;AMR_AF=0.0548;AFR_AF=0.1097;EUR_AF=0.0507;SAS_AF=0.0818;AA=A|||;VT=SNP
15	91214814	rs60126983	C	A	100	PASS	AC=343;AF=0.0684904;AN=5008;NS=2504;DP=15251;EAS_AF=0.0327;AMR_AF=0.0548;AFR_AF=0.1067;EUR_AF=0.0507;SAS_AF=0.0818;AA=C|||;VT=SNP
15	91214878	rs17180842	C	A	100	PASS	AC=797;AF=0.159145;AN=5008;NS=2504;DP=16961;EAS_AF=0.1964;AMR_AF=0.0937;AFR_AF=0.1611;EUR_AF=0.1859;SAS_AF=0.137;AA=C|||;VT=SNP
15	91217142	rs62025080	G	A	100	PASS	AC=62;AF=0.0123802;AN=5008;NS=2504;DP=15274;EAS_AF=0;AMR_AF=0.0086;AFR_AF=0.0015;EUR_AF=0.0338;SAS_AF=0.0204;AA=G|||;VT=SNP
15	91219971	rs62025081	A	G	100	PASS	AC=349;AF=0.0696885;AN=5008;NS=2504;DP=19095;EAS_AF=0.0337;AMR_AF=0.0548;AFR_AF=0.1112;EUR_AF=0.0497;SAS_AF=0.0818;AA=A|||;VT=SNP
15	91220842	rs78609837	T	C	100	PASS	AC=701;AF=0.139976;AN=5008;NS=2504;DP=16928;EAS_AF=0.2024;AMR_AF=0.0879;AFR_AF=0.0862;EUR_AF=0.1849;SAS_AF=0.1391;AA=T|||;VT=SNP
15	91221307	rs724925	C	T	100	PASS	AC=625;AF=0.1248;AN=5008;NS=2504;DP=23290;EAS_AF=0.1677;AMR_AF=0.0879;AFR_AF=0.0537;EUR_AF=0.1859;SAS_AF=0.1401;AA=C|||;VT=SNP
15	91221504	rs75893366	T	C	100	PASS	AC=316;AF=0.063099;AN=5008;NS=2504;DP=23784;EAS_AF=0.0397;AMR_AF=0.049;AFR_AF=0.0832;EUR_AF=0.0487;SAS_AF=0.0849;AA=T|||;VT=SNP
15	91225503	rs75101601	C	A	100	PASS	AC=52;AF=0.0103834;AN=5008;NS=2504;DP=16513;EAS_AF=0;AMR_AF=0.0159;AFR_AF=0.0008;EUR_AF=0.0338;SAS_AF=0.0061;AA=C|||;VT=SNP
15	91226586	rs965372	G	A	100	PASS	AC=2983;AF=0.595647;AN=5008;NS=2504;DP=14625;EAS_AF=0.624;AMR_AF=0.415;AFR_AF=0.8548;EUR_AF=0.499;SAS_AF=0.4438;AA=A|||;VT=SNP
15	91227039	rs12906556	A	G	100	PASS	AC=1960;AF=0.391374;AN=5008;NS=2504;DP=13504;EAS_AF=0.6131;AMR_AF=0.2637;AFR_AF=0.5144;EUR_AF=0.2316;SAS_AF=0.2515;AA=G|||;VT=SNP
15	91227472	rs34776072	C	A	100	PASS	AC=1349;AF=0.269369;AN=5008;NS=2504;DP=16471;EAS_AF=0.5655;AMR_AF=0.2277;AFR_AF=0.1278;EUR_AF=0.2207;SAS_AF=0.2352;AA=C|||;VT=SNP
15	91227580	rs77814296	C	A	100	PASS	AC=177;AF=0.0353435;AN=5008;NS=2504;DP=22035;EAS_AF=0;AMR_AF=0.036;AFR_AF=0.0068;EUR_AF=0.0706;SAS_AF=0.0736;AA=C|||;VT=SNP
15	91228236	rs7403304	A	G	100	PASS	AC=1959;AF=0.391174;AN=5008;NS=2504;DP=19308;EAS_AF=0.6121;AMR_AF=0.2637;AFR_AF=0.5144;EUR_AF=0.2316;SAS_AF=0.2515;AA=G|||;VT=SNP
15	91228388	rs139951546	G	A	100	PASS	AC=50;AF=0.00998403;AN=5008;NS=2504;DP=19319;EAS_AF=0;AMR_AF=0.0187;AFR_AF=0.0008;EUR_AF=0.0318;SAS_AF=0.0041;AA=G|||;VT=SNP
15	91229140	rs12917203	C	T	100	PASS	AC=1349;AF=0.269369;AN=5008;NS=2504;DP=17817;EAS_AF=0.5655;AMR_AF=0.2277;AFR_AF=0.1278;EUR_AF=0.2207;SAS_AF=0.2352;AA=C|||;VT=SNP
15	91229436	rs12902848	T	C	100	PASS	AC=1267;AF=0.252995;AN=5008;NS=2504;DP=18246;EAS_AF=0.5675;AMR_AF=0.219;AFR_AF=0.0666;EUR_AF=0.2207;SAS_AF=0.2382;AA=T|||;VT=SNP
15	91230970	rs117663785	T	C	100	PASS	AC=59;AF=0.0117812;AN=5008;NS=2504;DP=16788;EAS_AF=0;AMR_AF=0.0202;AFR_AF=0.0038;EUR_AF=0.0368;SAS_AF=0.0031;AA=T|||;VT=SNP
15	91231122	rs12908656	C	G	100	PASS	AC=1838;AF=0.367013;AN=5008;NS=2504;DP=17170;EAS_AF=0.6111;AMR_AF=0.2594;AFR_AF=0.4281;EUR_AF=0.2306;SAS_AF=0.2495;AA=G|||;VT=SNP
15	91233117	rs12437718	C	T	100	PASS	AC=3514;AF=0.701677;AN=5008;NS=2504;DP=12147;EAS_AF=0.6498;AMR_AF=0.5447;AFR_AF=0.9735;EUR_AF=0.6402;SAS_AF=0.5624;AA=T|||;VT=SNP
15	91234024	rs10431841	G	C	100	PASS	AC=1262;AF=0.251997;AN=5008;NS=2504;DP=17275;EAS_AF=0.5645;AMR_AF=0.219;AFR_AF=0.0658;EUR_AF=0.2207;SAS_AF=0.2372;AA=G|||;VT=SNP
15	91234565	rs55690209	C	T	100	PASS	AC=37;AF=0.00738818;AN=5008;NS=2504;DP=16640;EAS_AF=0.001;AMR_AF=0.0173;AFR_AF=0;EUR_AF=0.0229;SAS_AF=0.001;AA=C|||;VT=SNP
15	91235390	rs2611651	C	T	100	PASS	AC=33;AF=0.00658946;AN=5008;NS=2504;DP=20332;EAS_AF=0;AMR_AF=0.0072;AFR_AF=0.0015;EUR_AF=0.0229;SAS_AF=0.0031;AA=C|||;VT=SNP
15	91236235	rs148946593	C	T	100	PASS	AC=80;AF=0.0159744;AN=5008;NS=2504;DP=17149;EAS_AF=0;AMR_AF=0.0187;AFR_AF=0;EUR_AF=0.0557;SAS_AF=0.0112;AA=C|||;VT=SNP
15	91236354	rs35267722	G	A	100	PASS	AC=1362;AF=0.271965;AN=5008;NS=2504;DP=13926;EAS_AF=0.5635;AMR_AF=0.2147;AFR_AF=0.1437;EUR_AF=0.2217;SAS_AF=0.2372;AA=G|||;VT=SNP
15	91237231	rs8030486	C	T	100	PASS	AC=648;AF=0.129393;AN=5008;NS=2504;DP=14743;EAS_AF=0.0119;AMR_AF=0.1052;AFR_AF=0.1021;EUR_AF=0.2396;SAS_AF=0.1912;AA=C|||;VT=SNP
15	91237523	rs189465770	T	A	100	PASS	AC=48;AF=0.00958466;AN=5008;NS=2504;DP=14873;EAS_AF=0;AMR_AF=0.0187;AFR_AF=0.0023;EUR_AF=0.0288;SAS_AF=0.0031;AA=T|||;VT=SNP
15	91237524	rs148472341	C	G	100	PASS	AC=48;AF=0.00958466;AN=5008;NS=2504;DP=14935;EAS_AF=0;AMR_AF=0.0187;AFR_AF=0.0023;EUR_AF=0.0288;SAS_AF=0.0031;AA=C|||;VT=SNP
15	91237604	rs7180339	T	C	100	PASS	AC=2028;AF=0.404952;AN=5008;NS=2504;DP=16024;EAS_AF=0.6111;AMR_AF=0.268;AFR_AF=0.5393;EUR_AF=0.2604;SAS_AF=0.2566;AA=C|||;VT=SNP
15	91237939	rs140501690	T	C	100	PASS	AC=49;AF=0.00978435;AN=5008;NS=2504;DP=20122;EAS_AF=0;AMR_AF=0.0202;AFR_AF=0.0023;EUR_AF=0.0288;SAS_AF=0.0031;AA=T|||;VT=SNP
15	91239193	rs28410880	A	G	100	PASS	AC=1981;AF=0.395567;AN=5008;NS=2504;DP=16768;EAS_AF=0.6111;AMR_AF=0.2493;AFR_AF=0.5386;EUR_AF=0.2316;SAS_AF=0.2526;AA=G|||;VT=SNP
15	91239423	rs62025085	T	A	100	PASS	AC=51;AF=0.0101837;AN=5008;NS=2504;DP=20871;EAS_AF=0;AMR_AF=0.0086;AFR_AF=0.0015;EUR_AF=0.0249;SAS_AF=0.0184;AA=T|||;VT=SNP
15	91240044	rs3213191	T	C	100	PASS	AC=1570;AF=0.313498;AN=5008;NS=2504;DP=16075;EAS_AF=0.5605;AMR_AF=0.2421;AFR_AF=0.2632;EUR_AF=0.2515;SAS_AF=0.2413;AA=C|||;VT=SNP
15	91240315	rs12593852	G	A	100	PASS	AC=720;AF=0.14377;AN=5008;NS=2504;DP=17763;EAS_AF=0.3869;AMR_AF=0.1124;AFR_AF=0.0061;EUR_AF=0.1083;SAS_AF=0.138;AA=G|||;VT=SNP
15	91241037	rs34781821	C	T	100	PASS	AC=1528;AF=0.305112;AN=5008;NS=2504;DP=15942;EAS_AF=0.5605;AMR_AF=0.2406;AFR_AF=0.2322;EUR_AF=0.2515;SAS_AF=0.2413;AA=C|||;VT=SNP
15	91241135	rs57556579	C	T	100	PASS	AC=1533;AF=0.30611;AN=5008;NS=2504;DP=17266;EAS_AF=0.5605;AMR_AF=0.2406;AFR_AF=0.2352;EUR_AF=0.2515;SAS_AF=0.2423;AA=C|||;VT=SNP
15	91241316	rs34346248	T	G	100	PASS	AC=2000;AF=0.399361;AN=5008;NS=2504;DP=13928;EAS_AF=0.6052;AMR_AF=0.2666;AFR_AF=0.5227;EUR_AF=0.2614;SAS_AF=0.2566;AA=G|||;VT=SNP
15	91241740	rs35386084	T	C	100	PASS	AC=1646;AF=0.328674;AN=5008;NS=2504;DP=18887;EAS_AF=0.5675;AMR_AF=0.2421;AFR_AF=0.3139;EUR_AF=0.2525;SAS_AF=0.2423;AA=T|||;VT=SNP
15	91243791	rs16944736	T	C	100	PASS	AC=1622;AF=0.323882;AN=5008;NS=2504;DP=19051;EAS_AF=0.5605;AMR_AF=0.2248;AFR_AF=0.3321;EUR_AF=0.2237;SAS_AF=0.2423;AA=T|||;VT=SNP
15	91244343	rs71407327	A	G	100	PASS	AC=1999;AF=0.399161;AN=5008;NS=2504;DP=13880;EAS_AF=0.6052;AMR_AF=0.2651;AFR_AF=0.5219;EUR_AF=0.2614;SAS_AF=0.2577;AA=a|||;VT=SNP
15	91244579	rs144790302	C	T	100	PASS	AC=38;AF=0.00758786;AN=5008;NS=2504;DP=20896;EAS_AF=0;AMR_AF=0.0072;AFR_AF=0;EUR_AF=0.0258;SAS_AF=0.0072;AA=C|||;VT=SNP
15	91244766	rs4932392	C	T	100	PASS	AC=1931;AF=0.385583;AN=5008;NS=2504;DP=17829;EAS_AF=0.6052;AMR_AF=0.2406;AFR_AF=0.5076;EUR_AF=0.2326;SAS_AF=0.2546;AA=T|||;VT=SNP
15	91245935	rs12441424	G	A	100	PASS	AC=1919;AF=0.383187;AN=5008;NS=2504;DP=23180;EAS_AF=0.6042;AMR_AF=0.2392;AFR_AF=0.5045;EUR_AF=0.2276;SAS_AF=0.2536;AA=G|||;VT=SNP
15	91246051	rs12441449	G	A	100	PASS	AC=1507;AF=0.300919;AN=5008;NS=2504;DP=19775;EAS_AF=0.5595;AMR_AF=0.2118;AFR_AF=0.2602;EUR_AF=0.2177;SAS_AF=0.2382;AA=G|||;VT=SNP
15	91247185	rs12911517	C	T	100	PASS	AC=27;AF=0.00539137;AN=5008;NS=2504;DP=14724;EAS_AF=0;AMR_AF=0.0086;AFR_AF=0;EUR_AF=0.0189;SAS_AF=0.002;AA=C|||;VT=SNP
15	91247853	rs66503621	C	T	100	PASS	AC=1910;AF=0.38139;AN=5008;NS=2504;DP=18796;EAS_AF=0.6032;AMR_AF=0.2378;AFR_AF=0.4992;EUR_AF=0.2276;SAS_AF=0.2536;AA=c|||;VT=SNP
15	91247899	rs2520089	A	C	100	PASS	AC=486;AF=0.0970447;AN=5008;NS=2504;DP=16849;EAS_AF=0.0208;AMR_AF=0.0821;AFR_AF=0.0514;EUR_AF=0.174;SAS_AF=0.1687;AA=a|||;VT=SNP
15	91251884	rs146112642	C	G	100	PASS	AC=37;AF=0.00738818;AN=5008;NS=2504;DP=17483;EAS_AF=0;AMR_AF=0.0072;AFR_AF=0;EUR_AF=0.0249;SAS_AF=0.0072;AA=C|||;VT=SNP
15	91252625	rs12909306	T	C	100	PASS	AC=430;AF=0.0858626;AN=5008;NS=2504;DP=20213;EAS_AF=0.1766;AMR_AF=0.0533;AFR_AF=0.0061;EUR_AF=0.1113;SAS_AF=0.0971;AA=T|||;VT=SNP
15	91253347	rs74392418	C	T	100	PASS	AC=154;AF=0.0307508;AN=5008;NS=2504;DP=18221;EAS_AF=0;AMR_AF=0.0389;AFR_AF=0.0098;EUR_AF=0.0905;SAS_AF=0.0235;AA=C|||;VT=SNP
15	91253593	rs118187473	C	T	100	PASS	AC=154;AF=0.0307508;AN=5008;NS=2504;DP=17354;EAS_AF=0;AMR_AF=0.0389;AFR_AF=0.0098;EUR_AF=0.0905;SAS_AF=0.0235;AA=C|||;VT=SNP
15	91254625	rs16944739	C	T	100	PASS	AC=1257;AF=0.250998;AN=5008;NS=2504;DP=20080;EAS_AF=0.5595;AMR_AF=0.2334;AFR_AF=0.0371;EUR_AF=0.2445;SAS_AF=0.2413;AA=C|||;VT=SNP
15	91255422	rs145066420	C	T	100	PASS	AC=45;AF=0.00898562;AN=5008;NS=2504;DP=18905;EAS_AF=0;AMR_AF=0.0058;AFR_AF=0;EUR_AF=0.0388;SAS_AF=0.002;AA=C|||;VT=SNP
15	91256699	rs77301244	G	A	100	PASS	AC=42;AF=0.00838658;AN=5008;NS=2504;DP=23319;EAS_AF=0;AMR_AF=0.0144;AFR_AF=0;EUR_AF=0.0258;SAS_AF=0.0061;AA=G|||;VT=SNP
15	91256755	rs62025086	T	C	100	PASS	AC=54;AF=0.0107827;AN=5008;NS=2504;DP=21944;EAS_AF=0;AMR_AF=0.0086;AFR_AF=0.0015;EUR_AF=0.0258;SAS_AF=0.0204;AA=T|||;VT=SNP
15	91258170	rs72751822	G	A	100	PASS	AC=53;AF=0.0105831;AN=5008;NS=2504;DP=17063;EAS_AF=0;AMR_AF=0.0187;AFR_AF=0.0008;EUR_AF=0.0348;SAS_AF=0.0041;AA=G|||;VT=SNP
15	91260100	rs28364254	C	T	100	PASS	AC=26;AF=0.00519169;AN=5008;NS=2504;DP=15465;EAS_AF=0;AMR_AF=0.0058;AFR_AF=0.0015;EUR_AF=0.0089;SAS_AF=0.0112;AA=C|||;VT=SNP
15	91265842	rs186163349	A	T	100	PASS	AC=27;AF=0.00539137;AN=5008;NS=2504;DP=14500;EAS_AF=0;AMR_AF=0.0187;AFR_AF=0.0015;EUR_AF=0.0119;SAS_AF=0;AA=T|||;VT=SNP
15	91266867	rs143405639	G	A	100	PASS	AC=35;AF=0.00698882;AN=5008;NS=2504;DP=15548;EAS_AF=0;AMR_AF=0.0058;AFR_AF=0;EUR_AF=0.0239;SAS_AF=0.0072;AA=G|||;VT=SNP
15	91274512	rs7163604	A	G	100	PASS	AC=1674;AF=0.334265;AN=5008;NS=2504;DP=18498;EAS_AF=0.4335;AMR_AF=0.2118;AFR_AF=0.4788;EUR_AF=0.2396;SAS_AF=0.2209;AA=A|||;VT=SNP
15	91274575	rs7184015	G	T	100	PASS	AC=2092;AF=0.417732;AN=5008;NS=2504;DP=18958;EAS_AF=0.4752;AMR_AF=0.245;AFR_AF=0.7292;EUR_AF=0.2475;SAS_AF=0.2352;AA=T|||;VT=SNP
15	91275068	rs7164628	A	G	100	PASS	AC=1413;AF=0.282149;AN=5008;NS=2504;DP=11893;EAS_AF=0.4385;AMR_AF=0.2003;AFR_AF=0.2844;EUR_AF=0.2376;SAS_AF=0.2219;AA=A|||;VT=SNP
15	91275654	rs8030253	C	A	100	PASS	AC=2057;AF=0.410743;AN=5008;NS=2504;DP=14008;EAS_AF=0.4831;AMR_AF=0.2406;AFR_AF=0.702;EUR_AF=0.2465;SAS_AF=0.2321;AA=A|||;VT=SNP
15	91275740	rs76555133	C	T	100	PASS	AC=124;AF=0.0247604;AN=5008;NS=2504;DP=14651;EAS_AF=0.0089;AMR_AF=0.0303;AFR_AF=0.0492;EUR_AF=0.0109;SAS_AF=0.0184;AA=C|||;VT=SNP
15	91277022	rs62025088	T	G	100	PASS	AC=22;AF=0.00439297;AN=5008;NS=2504;DP=16567;EAS_AF=0;AMR_AF=0.0144;AFR_AF=0;EUR_AF=0.0109;SAS_AF=0.001;AA=T|||;VT=SNP
15	91279053	rs78203773	T	G	100	PASS	AC=144;AF=0.028754;AN=5008;NS=2504;DP=16344;EAS_AF=0.001;AMR_AF=0.0216;AFR_AF=0.0053;EUR_AF=0.0457;SAS_AF=0.0767;AA=T|||;VT=SNP
15	91279407	rs12907903	T	A	100	PASS	AC=1236;AF=0.246805;AN=5008;NS=2504;DP=19438;EAS_AF=0.4444;AMR_AF=0.1844;AFR_AF=0.1589;EUR_AF=0.2346;SAS_AF=0.2188;AA=T|||;VT=SNP
15	91280670	rs12898228	T	G	100	PASS	AC=1428;AF=0.285144;AN=5008;NS=2504;DP=17047;EAS_AF=0.4435;AMR_AF=0.1988;AFR_AF=0.2943;EUR_AF=0.2366;SAS_AF=0.2209;AA=T|||;VT=SNP
15	91281111	rs62025089	G	A	100	PASS	AC=97;AF=0.019369;AN=5008;NS=2504;DP=18011;EAS_AF=0;AMR_AF=0.0231;AFR_AF=0.0015;EUR_AF=0.0408;SAS_AF=0.0389;AA=G|||;VT=SNP
15	91281211	rs35787687	T	C	100	PASS	AC=1469;AF=0.293331;AN=5008;NS=2504;DP=18446;EAS_AF=0.4444;AMR_AF=0.2061;AFR_AF=0.326;EUR_AF=0.2366;SAS_AF=0.2137;AA=T|||;VT=SNP
15	91283743	rs28745020	G	A	100	PASS	AC=2249;AF=0.449081;AN=5008;NS=2504;DP=23096;EAS_AF=0.4732;AMR_AF=0.5908;AFR_AF=0.2163;EUR_AF=0.498;SAS_AF=0.5879;AA=G|||;VT=SNP
15	91285839	rs2238331	T	C	100	PASS	AC=1861;AF=0.371605;AN=5008;NS=2504;DP=19037;EAS_AF=0.3175;AMR_AF=0.2695;AFR_AF=0.6241;EUR_AF=0.3211;SAS_AF=0.2106;AA=t|||;VT=SNP
15	91286013	rs2238332	T	C	100	PASS	AC=2079;AF=0.415136;AN=5008;NS=2504;DP=14553;EAS_AF=0.3373;AMR_AF=0.2839;AFR_AF=0.7511;EUR_AF=0.34;SAS_AF=0.2117;AA=t|||;VT=SNP
15	91286359	rs2238333	T	C	100	PASS	AC=2084;AF=0.416134;AN=5008;NS=2504;DP=15088;EAS_AF=0.3442;AMR_AF=0.2839;AFR_AF=0.7095;EUR_AF=0.3588;SAS_AF=0.2464;AA=C|||;VT=SNP
15	91286491	rs2238334	T	C	100	PASS	AC=818;AF=0.163339;AN=5008;NS=2504;DP=17183;EAS_AF=0.2391;AMR_AF=0.1542;AFR_AF=0.1672;EUR_AF=0.161;SAS_AF=0.089;AA=T|||;VT=SNP
15	91286957	rs76838462	C	T	100	PASS	AC=898;AF=0.179313;AN=5008;NS=2504;DP=21306;EAS_AF=0.2401;AMR_AF=0.1556;AFR_AF=0.2254;EUR_AF=0.164;SAS_AF=0.0869;AA=C|||;VT=SNP
15	91287076	rs7184002	C	T	100	PASS	AC=920;AF=0.183706;AN=5008;NS=2504;DP=20608;EAS_AF=0.2401;AMR_AF=0.1571;AFR_AF=0.2413;EUR_AF=0.164;SAS_AF=0.0869;AA=C|||;VT=SNP
15	91287412	rs7162960	A	G	100	PASS	AC=1643;AF=0.328075;AN=5008;NS=2504;DP=18422;EAS_AF=0.3204;AMR_AF=0.2133;AFR_AF=0.6346;EUR_AF=0.2058;SAS_AF=0.1288;AA=a|||;VT=SNP
15	91288355	rs8034371	T	A	100	PASS	AC=1548;AF=0.309105;AN=5008;NS=2504;DP=19073;EAS_AF=0.3214;AMR_AF=0.183;AFR_AF=0.5787;EUR_AF=0.2048;SAS_AF=0.1288;AA=N|||;VT=SNP
15	91288608	rs56087533	G	A	100	PASS	AC=1548;AF=0.309105;AN=5008;NS=2504;DP=18417;EAS_AF=0.3214;AMR_AF=0.183;AFR_AF=0.5787;EUR_AF=0.2048;SAS_AF=0.1288;AA=a|||;VT=SNP
15	91289099	rs6496721	A	C	100	PASS	AC=1551;AF=0.309704;AN=5008;NS=2504;DP=19284;EAS_AF=0.3234;AMR_AF=0.183;AFR_AF=0.5794;EUR_AF=0.2048;SAS_AF=0.1288;AA=A|||;VT=SNP
15	91289405	rs6496722	T	C	100	PASS	AC=1575;AF=0.314497;AN=5008;NS=2504;DP=23604;EAS_AF=0.3254;AMR_AF=0.2089;AFR_AF=0.5825;EUR_AF=0.2048;SAS_AF=0.1288;AA=T|||;VT=SNP
15	91289428	rs62025112	G	A	100	PASS	AC=107;AF=0.0213658;AN=5008;NS=2504;DP=22484;EAS_AF=0;AMR_AF=0.0115;AFR_AF=0.0166;EUR_AF=0.0328;SAS_AF=0.045;AA=G|||;VT=SNP
15	91289553	rs6496723	G	A	100	PASS	AC=2047;AF=0.408746;AN=5008;NS=2504;DP=19853;EAS_AF=0.3472;AMR_AF=0.2522;AFR_AF=0.702;EUR_AF=0.3509;SAS_AF=0.2464;AA=A|||;VT=SNP
15	91289730	rs6496724	A	C	100	PASS	AC=1855;AF=0.370407;AN=5008;NS=2504;DP=21047;EAS_AF=0.3522;AMR_AF=0.2349;AFR_AF=0.6672;EUR_AF=0.2594;SAS_AF=0.1984;AA=C|||;VT=SNP
15	91289835	rs28384969	C	T	100	PASS	AC=68;AF=0.0135783;AN=5008;NS=2504;DP=20679;EAS_AF=0.0169;AMR_AF=0.0115;AFR_AF=0;EUR_AF=0.0149;SAS_AF=0.0286;AA=C|||;VT=SNP
15	91290366	rs2238335	G	C	100	PASS	AC=479;AF=0.095647;AN=5008;NS=2504;DP=17455;EAS_AF=0.0823;AMR_AF=0.0346;AFR_AF=0.2209;EUR_AF=0.0398;SAS_AF=0.0409;AA=G|||;VT=SNP
15	91291229	rs57993389	G	A	100	PASS	AC=477;AF=0.0952476;AN=5008;NS=2504;DP=15153;EAS_AF=0.0813;AMR_AF=0.0331;AFR_AF=0.2209;EUR_AF=0.0398;SAS_AF=0.0409;AA=G|||;VT=SNP
15	91291247	rs111560806	A	G	100	PASS	AC=242;AF=0.0483227;AN=5008;NS=2504;DP=15968;EAS_AF=0;AMR_AF=0.0432;AFR_AF=0.053;EUR_AF=0.0934;SAS_AF=0.0491;AA=A|||;VT=SNP
15	91291585	rs8031428	A	G	100	PASS	AC=2104;AF=0.420128;AN=5008;NS=2504;DP=14835;EAS_AF=0.3492;AMR_AF=0.255;AFR_AF=0.7398;EUR_AF=0.3529;SAS_AF=0.2474;AA=G|||;VT=SNP
15	91293809	rs28745026	A	G	100	PASS	AC=64;AF=0.0127796;AN=5008;NS=2504;DP=18794;EAS_AF=0;AMR_AF=0.0317;AFR_AF=0.0023;EUR_AF=0.0318;SAS_AF=0.0072;AA=A|||;VT=SNP
15	91294274	rs16944775	G	A	100	PASS	AC=461;AF=0.0920527;AN=5008;NS=2504;DP=18238;EAS_AF=0.0754;AMR_AF=0.0331;AFR_AF=0.2156;EUR_AF=0.0398;SAS_AF=0.0378;AA=G|||;VT=SNP
15	91294897	rs7183841	T	C	100	PASS	AC=979;AF=0.195487;AN=5008;NS=2504;DP=19339;EAS_AF=0.2421;AMR_AF=0.1643;AFR_AF=0.2791;EUR_AF=0.165;SAS_AF=0.0879;AA=T|||;VT=SNP
15	91295363	rs28384993	C	T	100	PASS	AC=149;AF=0.0297524;AN=5008;NS=2504;DP=15640;EAS_AF=0;AMR_AF=0.0187;AFR_AF=0.0333;EUR_AF=0.0467;SAS_AF=0.046;AA=C|||;VT=SNP
15	91295829	rs28384995	A	T	100	PASS	AC=300;AF=0.0599042;AN=5008;NS=2504;DP=19840;EAS_AF=0;AMR_AF=0.0879;AFR_AF=0.0045;EUR_AF=0.1471;SAS_AF=0.0869;AA=A|||;VT=SNP
15	91295960	rs6496725	T	C	100	PASS	AC=903;AF=0.180312;AN=5008;NS=2504;DP=18757;EAS_AF=0.2391;AMR_AF=0.1585;AFR_AF=0.2262;EUR_AF=0.166;SAS_AF=0.0879;AA=T|||;VT=SNP
15	91296919	rs28384998	C	T	100	PASS	AC=42;AF=0.00838658;AN=5008;NS=2504;DP=14674;EAS_AF=0;AMR_AF=0.0086;AFR_AF=0.0008;EUR_AF=0.0258;SAS_AF=0.0092;AA=C|||;VT=SNP
15	91297456	rs2285460	T	A	100	PASS	AC=962;AF=0.192093;AN=5008;NS=2504;DP=16348;EAS_AF=0.2411;AMR_AF=0.1412;AFR_AF=0.2784;EUR_AF=0.166;SAS_AF=0.0879;AA=T|||;VT=SNP
15	91298766	rs28385008	G	T	100	PASS	AC=41;AF=0.0081869;AN=5008;NS=2504;DP=15668;EAS_AF=0;AMR_AF=0.0115;AFR_AF=0;EUR_AF=0.0119;SAS_AF=0.0215;AA=G|||;VT=SNP
15	91299524	rs2283447	A	G	100	PASS	AC=829;AF=0.165535;AN=5008;NS=2504;DP=17703;EAS_AF=0.2698;AMR_AF=0.1297;AFR_AF=0.1679;EUR_AF=0.169;SAS_AF=0.0767;AA=A|||;VT=SNP
15	91299594	rs62025113	A	G	100	PASS	AC=112;AF=0.0223642;AN=5008;NS=2504;DP=18348;EAS_AF=0;AMR_AF=0.0159;AFR_AF=0.0333;EUR_AF=0.0189;SAS_AF=0.0389;AA=A|||;VT=SNP
15	91299613	rs56145643	G	A	100	PASS	AC=399;AF=0.0796725;AN=5008;NS=2504;DP=17966;EAS_AF=0.0754;AMR_AF=0.0375;AFR_AF=0.1596;EUR_AF=0.0487;SAS_AF=0.0378;AA=G|||;VT=SNP
15	91299840	rs35163648	C	G	100	PASS	AC=143;AF=0.0285543;AN=5008;NS=2504;DP=21094;EAS_AF=0;AMR_AF=0.0504;AFR_AF=0.0068;EUR_AF=0.0795;SAS_AF=0.0194;AA=C|||;VT=SNP
15	91301081	rs57007536	C	T	100	PASS	AC=768;AF=0.153355;AN=5008;NS=2504;DP=21109;EAS_AF=0.2391;AMR_AF=0.1066;AFR_AF=0.1732;EUR_AF=0.1541;SAS_AF=0.0706;AA=C|||;VT=SNP
15	91302011	rs3784784	G	A	100	PASS	AC=765;AF=0.152756;AN=5008;NS=2504;DP=17855;EAS_AF=0.2411;AMR_AF=0.1052;AFR_AF=0.1702;EUR_AF=0.1541;SAS_AF=0.0706;AA=G|||;VT=SNP
15	91302248	rs3784782	C	G	100	PASS	AC=765;AF=0.152756;AN=5008;NS=2504;DP=17434;EAS_AF=0.2411;AMR_AF=0.1052;AFR_AF=0.1702;EUR_AF=0.1541;SAS_AF=0.0706;AA=C|||;VT=SNP
15	91304873	rs28385015	C	T	100	PASS	AC=164;AF=0.0327476;AN=5008;NS=2504;DP=19218;EAS_AF=0;AMR_AF=0.0432;AFR_AF=0.003;EUR_AF=0.0825;SAS_AF=0.0481;AA=C|||;VT=SNP
15	91306067	rs28385019	A	C	100	PASS	AC=108;AF=0.0215655;AN=5008;NS=2504;DP=20136;EAS_AF=0.0208;AMR_AF=0.013;AFR_AF=0.003;EUR_AF=0.0298;SAS_AF=0.045;AA=A|||;VT=SNP
15	91306667	rs28385022	G	A	100	PASS	AC=187;AF=0.0373403;AN=5008;NS=2504;DP=19696;EAS_AF=0;AMR_AF=0.0432;AFR_AF=0.0197;EUR_AF=0.0825;SAS_AF=0.0491;AA=A|||;VT=SNP
15	91306740	rs28385023	G	A	100	PASS	AC=497;AF=0.0992412;AN=5008;NS=2504;DP=20628;EAS_AF=0.0754;AMR_AF=0.0432;AFR_AF=0.2239;EUR_AF=0.0487;SAS_AF=0.047;AA=G|||;VT=SNP
15	91307410	rs2518968	C	G	100	PASS	AC=2302;AF=0.459665;AN=5008;NS=2504;DP=10549;EAS_AF=0.373;AMR_AF=0.3718;AFR_AF=0.5068;EUR_AF=0.5209;SAS_AF=0.4847;AA=G|||;VT=SNP
15	91307677	rs464822	A	C	100	PASS	AC=1636;AF=0.326677;AN=5008;NS=2504;DP=9051;EAS_AF=0.3562;AMR_AF=0.2968;AFR_AF=0.2405;EUR_AF=0.3887;SAS_AF=0.3701;AA=A|||;VT=SNP
15	91308241	rs28385024	G	C	100	PASS	AC=187;AF=0.0373403;AN=5008;NS=2504;DP=18272;EAS_AF=0;AMR_AF=0.0447;AFR_AF=0.0189;EUR_AF=0.0825;SAS_AF=0.0491;AA=G|||;VT=SNP
15	91308350	rs28385025	A	G	100	PASS	AC=193;AF=0.0385383;AN=5008;NS=2504;DP=20322;EAS_AF=0;AMR_AF=0.0476;AFR_AF=0.0189;EUR_AF=0.0855;SAS_AF=0.0501;AA=A|||;VT=SNP
15	91308705	rs28385029	G	C	100	PASS	AC=245;AF=0.0489217;AN=5008;NS=2504;DP=18479;EAS_AF=0;AMR_AF=0.0447;AFR_AF=0.0598;EUR_AF=0.0865;SAS_AF=0.0491;AA=G|||;VT=SNP
15	91308728	rs17181698	C	T	100	PASS	AC=245;AF=0.0489217;AN=5008;NS=2504;DP=19012;EAS_AF=0;AMR_AF=0.0447;AFR_AF=0.0598;EUR_AF=0.0865;SAS_AF=0.0491;AA=C|||;VT=SNP
15	91309080	rs62025114	T	C	100	PASS	AC=40;AF=0.00798722;AN=5008;NS=2504;DP=19665;EAS_AF=0;AMR_AF=0.0072;AFR_AF=0.0023;EUR_AF=0.0139;SAS_AF=0.0184;AA=T|||;VT=SNP
15	91309324	rs3784781	G	A	100	PASS	AC=809;AF=0.161542;AN=5008;NS=2504;DP=18482;EAS_AF=0.2381;AMR_AF=0.1081;AFR_AF=0.2042;EUR_AF=0.1521;SAS_AF=0.0726;AA=G|||;VT=SNP
15	91309475	rs3784780	G	A	100	PASS	AC=807;AF=0.161142;AN=5008;NS=2504;DP=17809;EAS_AF=0.2371;AMR_AF=0.1081;AFR_AF=0.2035;EUR_AF=0.1521;SAS_AF=0.0726;AA=G|||;VT=SNP
15	91309993	rs62025115	G	A	100	PASS	AC=45;AF=0.00898562;AN=5008;NS=2504;DP=18554;EAS_AF=0;AMR_AF=0.0072;AFR_AF=0.0061;EUR_AF=0.0139;SAS_AF=0.0184;AA=G|||;VT=SNP
15	91310531	rs77547928	C	T	100	PASS	AC=19;AF=0.00379393;AN=5008;NS=2504;DP=18934;EAS_AF=0;AMR_AF=0.0014;AFR_AF=0.0008;EUR_AF=0.0159;SAS_AF=0.001;AA=C|||;VT=SNP
15	91310732	rs77156184	A	C	100	PASS	AC=191;AF=0.038139;AN=5008;NS=2504;DP=21947;EAS_AF=0;AMR_AF=0.0461;AFR_AF=0.0174;EUR_AF=0.0865;SAS_AF=0.0501;AA=C|||;VT=SNP
15	91310843	rs77039044	C	T	100	PASS	AC=771;AF=0.153954;AN=5008;NS=2504;DP=20077;EAS_AF=0.2391;AMR_AF=0.1066;AFR_AF=0.1762;EUR_AF=0.1521;SAS_AF=0.0716;AA=C|||;VT=SNP
15	91310964	rs117583797	C	T	100	PASS	AC=190;AF=0.0379393;AN=5008;NS=2504;DP=18756;EAS_AF=0;AMR_AF=0.0461;AFR_AF=0.0174;EUR_AF=0.0855;SAS_AF=0.0501;AA=C|||;VT=SNP
15	91311017	rs2518967	C	T	100	PASS	AC=3508;AF=0.700479;AN=5008;NS=2504;DP=18419;EAS_AF=0.4613;AMR_AF=0.5663;AFR_AF=0.9766;EUR_AF=0.7614;SAS_AF=0.6063;AA=T|||;VT=SNP
15	91311326	rs7162918	T	C	100	PASS	AC=2102;AF=0.419728;AN=5008;NS=2504;DP=16266;EAS_AF=0.3472;AMR_AF=0.2651;AFR_AF=0.7685;EUR_AF=0.339;SAS_AF=0.2157;AA=C|||;VT=SNP
15	91311758	rs28385037	C	T	100	PASS	AC=109;AF=0.0217652;AN=5008;NS=2504;DP=18208;EAS_AF=0;AMR_AF=0.0159;AFR_AF=0.0227;EUR_AF=0.0427;SAS_AF=0.0256;AA=C|||;VT=SNP
15	91312313	rs17273206	G	A	100	PASS	AC=806;AF=0.160942;AN=5008;NS=2504;DP=19758;EAS_AF=0.244;AMR_AF=0.1326;AFR_AF=0.1853;EUR_AF=0.1521;SAS_AF=0.0716;AA=A|||;VT=SNP
15	91312823	rs3815003	T	C	100	PASS	AC=1836;AF=0.366613;AN=5008;NS=2504;DP=13857;EAS_AF=0.3185;AMR_AF=0.2435;AFR_AF=0.6747;EUR_AF=0.2913;SAS_AF=0.1646;AA=T|||;VT=SNP;EX_TARGET
15	91313224	rs8031341	A	G	100	PASS	AC=1578;AF=0.315096;AN=5008;NS=2504;DP=13419;EAS_AF=0.3254;AMR_AF=0.2118;AFR_AF=0.5968;EUR_AF=0.2018;SAS_AF=0.1135;AA=A|||;VT=SNP
15	91313245	rs28385042	C	G	100	PASS	AC=27;AF=0.00539137;AN=5008;NS=2504;DP=13913;EAS_AF=0;AMR_AF=0.0058;AFR_AF=0;EUR_AF=0.0219;SAS_AF=0.001;AA=C|||;VT=SNP
15	91313316	rs28385043	T	C	100	PASS	AC=147;AF=0.029353;AN=5008;NS=2504;DP=14039;EAS_AF=0.0198;AMR_AF=0.0274;AFR_AF=0.0053;EUR_AF=0.0706;SAS_AF=0.0307;AA=T|||;VT=SNP
15	91313553	rs2238336	C	T	100	PASS	AC=839;AF=0.167532;AN=5008;NS=2504;DP=13307;EAS_AF=0.2431;AMR_AF=0.134;AFR_AF=0.2141;EUR_AF=0.1491;SAS_AF=0.0695;AA=c|||;VT=SNP
15	91313628	rs28385048	G	A	100	PASS	AC=24;AF=0.00479233;AN=5008;NS=2504;DP=14150;EAS_AF=0;AMR_AF=0.0086;AFR_AF=0.0008;EUR_AF=0.0159;SAS_AF=0.001;AA=G|||;VT=SNP
15	91314460	rs145663563	T	C	100	PASS	AC=27;AF=0.00539137;AN=5008;NS=2504;DP=17323;EAS_AF=0;AMR_AF=0.0086;AFR_AF=0.0023;EUR_AF=0.0179;SAS_AF=0;AA=T|||;VT=SNP
15	91314750	rs117988672	T	C	100	PASS	AC=191;AF=0.038139;AN=5008;NS=2504;DP=17451;EAS_AF=0;AMR_AF=0.0461;AFR_AF=0.0189;EUR_AF=0.0855;SAS_AF=0.0491;AA=T|||;VT=SNP
15	91314959	rs7170919	C	T	100	PASS	AC=1879;AF=0.3752;AN=5008;NS=2504;DP=14733;EAS_AF=0.3274;AMR_AF=0.2363;AFR_AF=0.6732;EUR_AF=0.2903;SAS_AF=0.2076;AA=T|||;VT=SNP
15	91315353	rs16944798	A	G	100	PASS	AC=541;AF=0.108027;AN=5008;NS=2504;DP=17887;EAS_AF=0.0833;AMR_AF=0.0663;AFR_AF=0.2247;EUR_AF=0.0507;SAS_AF=0.0644;AA=A|||;VT=SNP
15	91315498	rs8036601	C	T	100	PASS	AC=1992;AF=0.397764;AN=5008;NS=2504;DP=18879;EAS_AF=0.3185;AMR_AF=0.2493;AFR_AF=0.7065;EUR_AF=0.334;SAS_AF=0.2331;AA=T|||;VT=SNP
15	91315709	rs60909729	T	A	100	PASS	AC=1079;AF=0.215455;AN=5008;NS=2504;DP=21515;EAS_AF=0.1002;AMR_AF=0.1095;AFR_AF=0.497;EUR_AF=0.1034;SAS_AF=0.1442;AA=A|||;VT=SNP
15	91316224	rs6496726	A	G	100	PASS	AC=1783;AF=0.35603;AN=5008;NS=2504;DP=14563;EAS_AF=0.3145;AMR_AF=0.2262;AFR_AF=0.7035;EUR_AF=0.2217;SAS_AF=0.1595;AA=G|||;VT=SNP
15	91316425	rs8036974	G	A	100	PASS	AC=643;AF=0.128395;AN=5008;NS=2504;DP=16261;EAS_AF=0.0734;AMR_AF=0.072;AFR_AF=0.3064;EUR_AF=0.0527;SAS_AF=0.0624;AA=G|||;VT=SNP
15	91316433	rs112892868	T	A	100	PASS	AC=698;AF=0.139377;AN=5008;NS=2504;DP=16408;EAS_AF=0.0734;AMR_AF=0.0735;AFR_AF=0.3464;EUR_AF=0.0537;SAS_AF=0.0624;AA=T|||;VT=SNP
15	91316878	rs72751834	A	T	100	PASS	AC=773;AF=0.154353;AN=5008;NS=2504;DP=17029;EAS_AF=0.1855;AMR_AF=0.1153;AFR_AF=0.2095;EUR_AF=0.162;SAS_AF=0.0675;AA=A|||;VT=SNP
15	91316943	rs2611649	A	G	100	PASS	AC=1076;AF=0.214856;AN=5008;NS=2504;DP=17016;EAS_AF=0.1369;AMR_AF=0.1974;AFR_AF=0.1755;EUR_AF=0.2952;SAS_AF=0.2781;AA=A|||;VT=SNP
15	91317368	rs146845689	A	G	100	PASS	AC=91;AF=0.0181709;AN=5008;NS=2504;DP=12411;EAS_AF=0;AMR_AF=0.0159;AFR_AF=0.0106;EUR_AF=0.0408;SAS_AF=0.0256;AA=a|||;VT=SNP
15	91317430	rs73498481	A	G	100	PASS	AC=890;AF=0.177716;AN=5008;NS=2504;DP=14181;EAS_AF=0.0982;AMR_AF=0.0807;AFR_AF=0.4455;EUR_AF=0.0586;SAS_AF=0.089;AA=a|||;VT=SNP
15	91317571	rs146554863	G	T	100	PASS	AC=31;AF=0.0061901;AN=5008;NS=2504;DP=12514;EAS_AF=0;AMR_AF=0.0159;AFR_AF=0.0015;EUR_AF=0.0149;SAS_AF=0.0031;AA=g|||;VT=SNP
15	91317876	rs138622274	C	T	100	PASS	AC=653;AF=0.130391;AN=5008;NS=2504;DP=12603;EAS_AF=0.0734;AMR_AF=0.0735;AFR_AF=0.3132;EUR_AF=0.0527;SAS_AF=0.0624;AA=C|||;VT=SNP
15	91318158	rs16944803	A	G	100	PASS	AC=1664;AF=0.332268;AN=5008;NS=2504;DP=21188;EAS_AF=0.2837;AMR_AF=0.1988;AFR_AF=0.6528;EUR_AF=0.2227;SAS_AF=0.1564;AA=G|||;VT=SNP
15	91318590	rs56364330	A	G	100	PASS	AC=588;AF=0.117412;AN=5008;NS=2504;DP=15724;EAS_AF=0.0734;AMR_AF=0.0692;AFR_AF=0.2678;EUR_AF=0.0507;SAS_AF=0.0624;AA=A|||;VT=SNP
15	91318730	rs55788089	T	A	100	PASS	AC=664;AF=0.132588;AN=5008;NS=2504;DP=9517;EAS_AF=0.0843;AMR_AF=0.0793;AFR_AF=0.3064;EUR_AF=0.0577;SAS_AF=0.0624;AA=A|||;VT=SNP
15	91319246	rs72751835	C	A	100	PASS	AC=772;AF=0.154153;AN=5008;NS=2504;DP=17743;EAS_AF=0.1865;AMR_AF=0.1182;AFR_AF=0.2065;EUR_AF=0.164;SAS_AF=0.0654;AA=C|||;VT=SNP
15	91319875	rs143889958	C	T	100	PASS	AC=32;AF=0.00638978;AN=5008;NS=2504;DP=18490;EAS_AF=0;AMR_AF=0.0115;AFR_AF=0.003;EUR_AF=0.0199;SAS_AF=0;AA=C|||;VT=SNP
15	91320022	rs73498494	G	A	100	PASS	AC=1537;AF=0.306909;AN=5008;NS=2504;DP=18761;EAS_AF=0.2669;AMR_AF=0.196;AFR_AF=0.5968;EUR_AF=0.2167;SAS_AF=0.1278;AA=G|||;VT=SNP
15	91320531	rs56729168	G	A	100	PASS	AC=661;AF=0.131989;AN=5008;NS=2504;DP=16865;EAS_AF=0.0804;AMR_AF=0.0735;AFR_AF=0.3139;EUR_AF=0.0527;SAS_AF=0.0624;AA=G|||;VT=SNP
15	91321200	rs7164724	C	G	100	PASS	AC=764;AF=0.152556;AN=5008;NS=2504;DP=19262;EAS_AF=0.1875;AMR_AF=0.1124;AFR_AF=0.2027;EUR_AF=0.164;SAS_AF=0.0654;AA=G|||;VT=SNP
15	91321435	rs7165790	A	G	100	PASS	AC=2175;AF=0.434305;AN=5008;NS=2504;DP=17446;EAS_AF=0.2956;AMR_AF=0.2709;AFR_AF=0.8427;EUR_AF=0.3459;SAS_AF=0.2321;AA=G|||;VT=SNP
15	91321482	rs72751839	T	C	100	PASS	AC=768;AF=0.153355;AN=5008;NS=2504;DP=16593;EAS_AF=0.1875;AMR_AF=0.1153;AFR_AF=0.2042;EUR_AF=0.164;SAS_AF=0.0654;AA=T|||;VT=SNP
15	91321603	rs72751840	C	T	100	PASS	AC=698;AF=0.139377;AN=5008;NS=2504;DP=18387;EAS_AF=0.1875;AMR_AF=0.1081;AFR_AF=0.1551;EUR_AF=0.164;SAS_AF=0.0654;AA=C|||;VT=SNP
15	91321781	rs72751843	C	T	100	PASS	AC=761;AF=0.151957;AN=5008;NS=2504;DP=16800;EAS_AF=0.1875;AMR_AF=0.1138;AFR_AF=0.1997;EUR_AF=0.164;SAS_AF=0.0654;AA=C|||;VT=SNP
15	91322358	rs58601563	G	A	100	PASS	AC=538;AF=0.107428;AN=5008;NS=2504;DP=15868;EAS_AF=0.0734;AMR_AF=0.0648;AFR_AF=0.2322;EUR_AF=0.0507;SAS_AF=0.0624;AA=G|||;VT=SNP
15	91322837	rs10220853	A	G	100	PASS	AC=108;AF=0.0215655;AN=5008;NS=2504;DP=18431;EAS_AF=0;AMR_AF=0.0159;AFR_AF=0.0189;EUR_AF=0.0467;SAS_AF=0.0256;AA=A|||;VT=SNP
15	91323101	rs4932363	G	A	100	PASS	AC=88;AF=0.0175719;AN=5008;NS=2504;DP=18484;EAS_AF=0.001;AMR_AF=0.0245;AFR_AF=0.0015;EUR_AF=0.0616;SAS_AF=0.0061;AA=G|||;VT=SNP
15	91323270	rs8037430	C	T	100	PASS	AC=1481;AF=0.295727;AN=5008;NS=2504;DP=17617;EAS_AF=0.2113;AMR_AF=0.1916;AFR_AF=0.5159;EUR_AF=0.2873;SAS_AF=0.1677;AA=T|||;VT=SNP
15	91323357	rs55968354	C	A	100	PASS	AC=446;AF=0.0890575;AN=5008;NS=2504;DP=14087;EAS_AF=0.0248;AMR_AF=0.0519;AFR_AF=0.1732;EUR_AF=0.0805;SAS_AF=0.0767;AA=C|||;VT=SNP
15	91324491	rs7182908	T	C	100	PASS	AC=1472;AF=0.29393;AN=5008;NS=2504;DP=16948;EAS_AF=0.2718;AMR_AF=0.1888;AFR_AF=0.5461;EUR_AF=0.2187;SAS_AF=0.1278;AA=C|||;VT=SNP
15	91324595	rs10220860	C	G	100	PASS	AC=108;AF=0.0215655;AN=5008;NS=2504;DP=17849;EAS_AF=0;AMR_AF=0.0159;AFR_AF=0.0189;EUR_AF=0.0467;SAS_AF=0.0256;AA=C|||;VT=SNP
15	91324603	rs28385050	C	T	100	PASS	AC=692;AF=0.138179;AN=5008;NS=2504;DP=18110;EAS_AF=0.1865;AMR_AF=0.1052;AFR_AF=0.1528;EUR_AF=0.164;SAS_AF=0.0654;AA=C|||;VT=SNP
15	91325622	rs453052	A	C	100	PASS	AC=1648;AF=0.329073;AN=5008;NS=2504;DP=20883;EAS_AF=0.5863;AMR_AF=0.4784;AFR_AF=0.0605;EUR_AF=0.2495;SAS_AF=0.4029;AA=A|||;VT=SNP
15	91325761	rs28385054	T	G	100	PASS	AC=661;AF=0.131989;AN=5008;NS=2504;DP=18684;EAS_AF=0.0823;AMR_AF=0.0749;AFR_AF=0.3109;EUR_AF=0.0537;SAS_AF=0.0624;AA=T|||;VT=SNP
15	91325922	rs28385056	C	T	100	PASS	AC=698;AF=0.139377;AN=5008;NS=2504;DP=17713;EAS_AF=0.1845;AMR_AF=0.1052;AFR_AF=0.1589;EUR_AF=0.164;SAS_AF=0.0654;AA=C|||;VT=SNP
15	91326099	rs2227935	C	T	100	PASS	AC=257;AF=0.0513179;AN=5008;NS=2504;DP=18265;EAS_AF=0;AMR_AF=0.049;AFR_AF=0.0749;EUR_AF=0.0736;SAS_AF=0.0511;AA=C|||;VT=SNP;EX_TARGET
15	91327243	rs28385061	A	G	100	PASS	AC=549;AF=0.109625;AN=5008;NS=2504;DP=16928;EAS_AF=0.0813;AMR_AF=0.0648;AFR_AF=0.2337;EUR_AF=0.0517;SAS_AF=0.0624;AA=a|||;VT=SNP
15	91327841	rs28385062	C	T	100	PASS	AC=757;AF=0.151158;AN=5008;NS=2504;DP=16996;EAS_AF=0.1855;AMR_AF=0.1138;AFR_AF=0.1974;EUR_AF=0.165;SAS_AF=0.0654;AA=C|||;VT=SNP
15	91328932	rs7179921	G	C	100	PASS	AC=1526;AF=0.304712;AN=5008;NS=2504;DP=15300;EAS_AF=0.2579;AMR_AF=0.2032;AFR_AF=0.5401;EUR_AF=0.2594;SAS_AF=0.1534;AA=C|||;VT=SNP
15	91328983	rs28745031	G	A	100	PASS	AC=747;AF=0.149161;AN=5008;NS=2504;DP=15611;EAS_AF=0.1835;AMR_AF=0.1095;AFR_AF=0.1944;EUR_AF=0.164;SAS_AF=0.0654;AA=G|||;VT=SNP
15	91329029	rs28745032	C	T	100	PASS	AC=692;AF=0.138179;AN=5008;NS=2504;DP=17601;EAS_AF=0.1845;AMR_AF=0.1037;AFR_AF=0.1551;EUR_AF=0.164;SAS_AF=0.0654;AA=C|||;VT=SNP
15	91329290	rs28745033	A	G	100	PASS	AC=61;AF=0.0121805;AN=5008;NS=2504;DP=14403;EAS_AF=0;AMR_AF=0.0274;AFR_AF=0.0023;EUR_AF=0.0308;SAS_AF=0.0082;AA=A|||;VT=SNP
15	91329375	rs28745034	G	A	100	PASS	AC=749;AF=0.149561;AN=5008;NS=2504;DP=16592;EAS_AF=0.1845;AMR_AF=0.1095;AFR_AF=0.1952;EUR_AF=0.164;SAS_AF=0.0654;AA=G|||;VT=SNP
15	91329514	rs62025119	G	A	100	PASS	AC=101;AF=0.0201677;AN=5008;NS=2504;DP=19238;EAS_AF=0.001;AMR_AF=0.0159;AFR_AF=0.0174;EUR_AF=0.0408;SAS_AF=0.0256;AA=G|||;VT=SNP
15	91329566	rs72751852	G	T	100	PASS	AC=694;AF=0.138578;AN=5008;NS=2504;DP=20061;EAS_AF=0.1855;AMR_AF=0.1052;AFR_AF=0.1543;EUR_AF=0.164;SAS_AF=0.0665;AA=G|||;VT=SNP
15	91329819	rs80146586	T	C	100	PASS	AC=43;AF=0.00858626;AN=5008;NS=2504;DP=19962;EAS_AF=0;AMR_AF=0.0072;AFR_AF=0.0008;EUR_AF=0.0368;SAS_AF=0;AA=T|||;VT=SNP
15	91330078	rs112928522	C	T	100	PASS	AC=551;AF=0.110024;AN=5008;NS=2504;DP=14827;EAS_AF=0.0804;AMR_AF=0.0663;AFR_AF=0.2352;EUR_AF=0.0517;SAS_AF=0.0624;AA=C|||;VT=SNP
15	91330095	rs113381368	A	G	100	PASS	AC=552;AF=0.110224;AN=5008;NS=2504;DP=15244;EAS_AF=0.0813;AMR_AF=0.0663;AFR_AF=0.2352;EUR_AF=0.0517;SAS_AF=0.0624;AA=A|||;VT=SNP
15	91330390	rs78791431	C	T	100	PASS	AC=91;AF=0.0181709;AN=5008;NS=2504;DP=12663;EAS_AF=0;AMR_AF=0.0159;AFR_AF=0.0106;EUR_AF=0.0408;SAS_AF=0.0256;AA=C|||;VT=SNP
15	91330436	rs113324048	C	T	100	PASS	AC=752;AF=0.15016;AN=5008;NS=2504;DP=12245;EAS_AF=0.1855;AMR_AF=0.111;AFR_AF=0.1959;EUR_AF=0.164;SAS_AF=0.0654;AA=C|||;VT=SNP
15	91330525	rs112868764	C	T	100	PASS	AC=686;AF=0.136981;AN=5008;NS=2504;DP=12874;EAS_AF=0.1845;AMR_AF=0.0879;AFR_AF=0.1959;EUR_AF=0.1203;SAS_AF=0.0603;AA=C|||;VT=SNP
15	91330529	rs140945543	C	T	100	PASS	AC=412;AF=0.0822684;AN=5008;NS=2504;DP=13665;EAS_AF=0.0804;AMR_AF=0.0576;AFR_AF=0.1362;EUR_AF=0.0497;SAS_AF=0.0624;AA=C|||;VT=SNP
15	91330983	rs111362737	C	T	100	PASS	AC=751;AF=0.14996;AN=5008;NS=2504;DP=16326;EAS_AF=0.1845;AMR_AF=0.111;AFR_AF=0.1952;EUR_AF=0.165;SAS_AF=0.0654;AA=C|||;VT=SNP
15	91331405	rs7178014	T	C	100	PASS	AC=2076;AF=0.414537;AN=5008;NS=2504;DP=17103;EAS_AF=0.2897;AMR_AF=0.2637;AFR_AF=0.7769;EUR_AF=0.3469;SAS_AF=0.2301;AA=C|||;VT=SNP
15	91331546	rs7175811	G	A	100	PASS	AC=2077;AF=0.414736;AN=5008;NS=2504;DP=15640;EAS_AF=0.2897;AMR_AF=0.2651;AFR_AF=0.7769;EUR_AF=0.3469;SAS_AF=0.2301;AA=A|||;VT=SNP
15	91331678	rs28692593	T	A	100	PASS	AC=106;AF=0.0211661;AN=5008;NS=2504;DP=13494;EAS_AF=0;AMR_AF=0.0159;AFR_AF=0.0174;EUR_AF=0.0467;SAS_AF=0.0256;AA=T|||;VT=SNP
15	91332096	rs113628089	G	A	100	PASS	AC=194;AF=0.038738;AN=5008;NS=2504;DP=14031;EAS_AF=0;AMR_AF=0.0245;AFR_AF=0.0779;EUR_AF=0.0487;SAS_AF=0.0256;AA=G|||;VT=SNP
15	91332308	rs139700179	T	C	100	PASS	AC=30;AF=0.00599042;AN=5008;NS=2504;DP=11714;EAS_AF=0;AMR_AF=0.0101;AFR_AF=0.003;EUR_AF=0.0189;SAS_AF=0;AA=T|||;VT=SNP
15	91333409	rs28385071	A	T	100	PASS	AC=234;AF=0.0467252;AN=5008;NS=2504;DP=18094;EAS_AF=0;AMR_AF=0.0476;AFR_AF=0.0598;EUR_AF=0.0726;SAS_AF=0.0501;AA=A|||;VT=SNP
15	91333475	rs2380163	G	A	100	PASS	AC=651;AF=0.129992;AN=5008;NS=2504;DP=17970;EAS_AF=0.0794;AMR_AF=0.0764;AFR_AF=0.3056;EUR_AF=0.0537;SAS_AF=0.0613;AA=G|||;VT=SNP
15	91334179	rs2072352	G	A	100	PASS	AC=1723;AF=0.34405;AN=5008;NS=2504;DP=20012;EAS_AF=0.2897;AMR_AF=0.2118;AFR_AF=0.6309;EUR_AF=0.2734;SAS_AF=0.1789;AA=A|||;VT=SNP
15	91334258	rs2072351	T	A	100	PASS	AC=1594;AF=0.318291;AN=5008;NS=2504;DP=18975;EAS_AF=0.2649;AMR_AF=0.2118;AFR_AF=0.5764;EUR_AF=0.2674;SAS_AF=0.1524;AA=A|||;VT=SNP
15	91334517	rs28385078	C	T	100	PASS	AC=194;AF=0.038738;AN=5008;NS=2504;DP=16426;EAS_AF=0;AMR_AF=0.0447;AFR_AF=0.031;EUR_AF=0.0726;SAS_AF=0.0501;AA=C|||;VT=SNP
15	91334730	rs4932364	G	A	100	PASS	AC=840;AF=0.167732;AN=5008;NS=2504;DP=16961;EAS_AF=0.0804;AMR_AF=0.0994;AFR_AF=0.3797;EUR_AF=0.1024;SAS_AF=0.0869;AA=A|||;VT=SNP
15	91334859	rs28385080	G	A	100	PASS	AC=1596;AF=0.31869;AN=5008;NS=2504;DP=17536;EAS_AF=0.2649;AMR_AF=0.2118;AFR_AF=0.5772;EUR_AF=0.2674;SAS_AF=0.1534;AA=g|||;VT=SNP
15	91334886	rs72751857	C	T	100	PASS	AC=755;AF=0.150759;AN=5008;NS=2504;DP=17356;EAS_AF=0.1845;AMR_AF=0.1124;AFR_AF=0.1967;EUR_AF=0.165;SAS_AF=0.0665;AA=T|||;VT=SNP
15	91335073	rs138492132	G	T	100	PASS	AC=754;AF=0.150559;AN=5008;NS=2504;DP=15106;EAS_AF=0.1845;AMR_AF=0.1124;AFR_AF=0.1959;EUR_AF=0.165;SAS_AF=0.0665;AA=T|||;VT=SNP
15	91335112	rs62025120	C	T	100	PASS	AC=106;AF=0.0211661;AN=5008;NS=2504;DP=15135;EAS_AF=0;AMR_AF=0.0159;AFR_AF=0.0174;EUR_AF=0.0467;SAS_AF=0.0256;AA=C|||;VT=SNP
15	91335433	rs7176548	G	T	100	PASS	AC=1732;AF=0.345847;AN=5008;NS=2504;DP=16401;EAS_AF=0.2897;AMR_AF=0.2133;AFR_AF=0.6362;EUR_AF=0.2734;SAS_AF=0.18;AA=T|||;VT=SNP
15	91335601	rs8026723	T	G	100	PASS	AC=765;AF=0.152756;AN=5008;NS=2504;DP=17639;EAS_AF=0.1845;AMR_AF=0.1138;AFR_AF=0.2035;EUR_AF=0.165;SAS_AF=0.0665;AA=G|||;VT=SNP
15	91335670	rs8042743	A	T	100	PASS	AC=761;AF=0.151957;AN=5008;NS=2504;DP=20269;EAS_AF=0.1855;AMR_AF=0.1124;AFR_AF=0.2005;EUR_AF=0.165;SAS_AF=0.0665;AA=T|||;VT=SNP
15	91335672	rs8026761	T	A	100	PASS	AC=761;AF=0.151957;AN=5008;NS=2504;DP=20240;EAS_AF=0.1855;AMR_AF=0.1124;AFR_AF=0.2005;EUR_AF=0.165;SAS_AF=0.0665;AA=A|||;VT=SNP
15	91335806	rs17273528	A	G	100	PASS	AC=760;AF=0.151757;AN=5008;NS=2504;DP=19987;EAS_AF=0.1855;AMR_AF=0.1124;AFR_AF=0.1997;EUR_AF=0.165;SAS_AF=0.0665;AA=A|||;VT=SNP
15	91336265	rs72751858	C	G	100	PASS	AC=760;AF=0.151757;AN=5008;NS=2504;DP=13135;EAS_AF=0.1845;AMR_AF=0.1124;AFR_AF=0.2005;EUR_AF=0.165;SAS_AF=0.0665;AA=C|||;VT=SNP
15	91336298	rs72751859	G	A	100	PASS	AC=760;AF=0.151757;AN=5008;NS=2504;DP=14263;EAS_AF=0.1845;AMR_AF=0.1124;AFR_AF=0.2005;EUR_AF=0.165;SAS_AF=0.0665;AA=A|||;VT=SNP
15	91336351	rs72751860	T	G	100	PASS	AC=759;AF=0.151558;AN=5008;NS=2504;DP=14278;EAS_AF=0.1845;AMR_AF=0.1124;AFR_AF=0.1997;EUR_AF=0.165;SAS_AF=0.0665;AA=T|||;VT=SNP
15	91336405	rs28385090	A	G	100	PASS	AC=759;AF=0.151558;AN=5008;NS=2504;DP=11878;EAS_AF=0.1845;AMR_AF=0.1124;AFR_AF=0.1997;EUR_AF=0.165;SAS_AF=0.0665;AA=G|||;VT=SNP
15	91336443	rs3213194	A	G	100	PASS	AC=1770;AF=0.353435;AN=5008;NS=2504;DP=12804;EAS_AF=0.2907;AMR_AF=0.2291;AFR_AF=0.6415;EUR_AF=0.2883;SAS_AF=0.184;AA=G|||;VT=SNP
15	91336742	rs28385093	C	A	100	PASS	AC=756;AF=0.150958;AN=5008;NS=2504;DP=21937;EAS_AF=0.1845;AMR_AF=0.1124;AFR_AF=0.1974;EUR_AF=0.165;SAS_AF=0.0665;AA=A|||;VT=SNP
15	91336744	rs28385094	A	T	100	PASS	AC=697;AF=0.139177;AN=5008;NS=2504;DP=21843;EAS_AF=0.1845;AMR_AF=0.1066;AFR_AF=0.1558;EUR_AF=0.165;SAS_AF=0.0665;AA=A|||;VT=SNP
15	91336813	rs28385095	G	C	100	PASS	AC=756;AF=0.150958;AN=5008;NS=2504;DP=22075;EAS_AF=0.1845;AMR_AF=0.1124;AFR_AF=0.1974;EUR_AF=0.165;SAS_AF=0.0665;AA=C|||;VT=SNP
15	91336852	rs28385096	G	C	100	PASS	AC=756;AF=0.150958;AN=5008;NS=2504;DP=22191;EAS_AF=0.1845;AMR_AF=0.1124;AFR_AF=0.1974;EUR_AF=0.165;SAS_AF=0.0665;AA=G|||;VT=SNP
15	91336989	rs28385099	C	T	100	PASS	AC=756;AF=0.150958;AN=5008;NS=2504;DP=17996;EAS_AF=0.1845;AMR_AF=0.1124;AFR_AF=0.1974;EUR_AF=0.165;SAS_AF=0.0665;AA=c|||;VT=SNP
15	91337086	rs8027126	G	T	100	PASS	AC=701;AF=0.139976;AN=5008;NS=2504;DP=18767;EAS_AF=0.0794;AMR_AF=0.0764;AFR_AF=0.3419;EUR_AF=0.0547;SAS_AF=0.0624;AA=G|||;VT=SNP
15	91337208	rs10083584	G	A	100	PASS	AC=924;AF=0.184505;AN=5008;NS=2504;DP=18233;EAS_AF=0.0804;AMR_AF=0.1153;AFR_AF=0.4191;EUR_AF=0.1183;SAS_AF=0.092;AA=A|||;VT=SNP
15	91337479	rs2227933	G	A	100	PASS	AC=757;AF=0.151158;AN=5008;NS=2504;DP=13066;EAS_AF=0.1855;AMR_AF=0.1124;AFR_AF=0.1974;EUR_AF=0.165;SAS_AF=0.0665;AA=G|||;VT=SNP;EX_TARGET
15	91337796	rs6496727	A	G	100	PASS	AC=187;AF=0.0373403;AN=5008;NS=2504;DP=8874;EAS_AF=0;AMR_AF=0.0231;AFR_AF=0.0734;EUR_AF=0.0487;SAS_AF=0.0256;AA=A|||;VT=SNP
15	91338023	rs28385106	T	C	100	PASS	AC=756;AF=0.150958;AN=5008;NS=2504;DP=7703;EAS_AF=0.1845;AMR_AF=0.1124;AFR_AF=0.1974;EUR_AF=0.165;SAS_AF=0.0665;AA=T|||;VT=SNP
15	91338077	rs7173846	C	T	100	PASS	AC=889;AF=0.177516;AN=5008;NS=2504;DP=10672;EAS_AF=0.0804;AMR_AF=0.0994;AFR_AF=0.4153;EUR_AF=0.1034;SAS_AF=0.0879;AA=T|||;VT=SNP
15	91338160	rs7179346	T	G	100	PASS	AC=894;AF=0.178514;AN=5008;NS=2504;DP=12728;EAS_AF=0.0804;AMR_AF=0.0994;AFR_AF=0.4191;EUR_AF=0.1034;SAS_AF=0.0879;AA=T|||;VT=SNP
15	91338756	rs2283448	A	G	100	PASS	AC=1771;AF=0.353634;AN=5008;NS=2504;DP=19063;EAS_AF=0.2937;AMR_AF=0.2291;AFR_AF=0.6392;EUR_AF=0.2883;SAS_AF=0.1851;AA=G|||;VT=SNP
15	91338936	rs28385109	G	T	100	PASS	AC=753;AF=0.150359;AN=5008;NS=2504;DP=20229;EAS_AF=0.1845;AMR_AF=0.1124;AFR_AF=0.1952;EUR_AF=0.165;SAS_AF=0.0665;AA=T|||;VT=SNP
15	91339012	rs2283449	A	G	100	PASS	AC=1773;AF=0.354034;AN=5008;NS=2504;DP=21004;EAS_AF=0.2946;AMR_AF=0.2291;AFR_AF=0.6399;EUR_AF=0.2883;SAS_AF=0.1851;AA=G|||;VT=SNP
15	91339018	rs28385111	G	A	100	PASS	AC=754;AF=0.150559;AN=5008;NS=2504;DP=21047;EAS_AF=0.1855;AMR_AF=0.1124;AFR_AF=0.1952;EUR_AF=0.165;SAS_AF=0.0665;AA=G|||;VT=SNP
15	91339157	rs28385112	G	A	100	PASS	AC=693;AF=0.138379;AN=5008;NS=2504;DP=19661;EAS_AF=0.1845;AMR_AF=0.1066;AFR_AF=0.1528;EUR_AF=0.165;SAS_AF=0.0665;AA=G|||;VT=SNP
15	91339662	rs11855811	C	T	100	PASS	AC=698;AF=0.139377;AN=5008;NS=2504;DP=21273;EAS_AF=0.0794;AMR_AF=0.0735;AFR_AF=0.3411;EUR_AF=0.0547;SAS_AF=0.0624;AA=C|||;VT=SNP
15	91339664	rs28385115	C	T	100	PASS	AC=698;AF=0.139377;AN=5008;NS=2504;DP=21527;EAS_AF=0.0794;AMR_AF=0.0735;AFR_AF=0.3411;EUR_AF=0.0547;SAS_AF=0.0624;AA=C|||;VT=SNP
15	91339782	rs28385116	T	C	100	PASS	AC=851;AF=0.169928;AN=5008;NS=2504;DP=23035;EAS_AF=0.0784;AMR_AF=0.1066;AFR_AF=0.3714;EUR_AF=0.1163;SAS_AF=0.092;AA=T|||;VT=SNP
15	91340251	rs72751868	C	T	100	PASS	AC=720;AF=0.14377;AN=5008;NS=2504;DP=22999;EAS_AF=0.1855;AMR_AF=0.111;AFR_AF=0.171;EUR_AF=0.165;SAS_AF=0.0654;AA=T|||;VT=SNP
15	91340331	rs72751869	G	A	100	PASS	AC=721;AF=0.14397;AN=5008;NS=2504;DP=21195;EAS_AF=0.1855;AMR_AF=0.111;AFR_AF=0.1717;EUR_AF=0.165;SAS_AF=0.0654;AA=A|||;VT=SNP
15	91340472	rs112045165	C	T	100	PASS	AC=723;AF=0.144369;AN=5008;NS=2504;DP=17369;EAS_AF=0.1855;AMR_AF=0.111;AFR_AF=0.1732;EUR_AF=0.165;SAS_AF=0.0654;AA=C|||;VT=SNP
15	91340493	rs113768250	C	A	100	PASS	AC=723;AF=0.144369;AN=5008;NS=2504;DP=16583;EAS_AF=0.1855;AMR_AF=0.111;AFR_AF=0.1732;EUR_AF=0.165;SAS_AF=0.0654;AA=A|||;VT=SNP
15	91340516	rs62025121	G	C	100	PASS	AC=149;AF=0.0297524;AN=5008;NS=2504;DP=15681;EAS_AF=0;AMR_AF=0.0317;AFR_AF=0.028;EUR_AF=0.0616;SAS_AF=0.0286;AA=G|||;VT=SNP
15	91340595	rs113378500	A	G	100	PASS	AC=723;AF=0.144369;AN=5008;NS=2504;DP=14662;EAS_AF=0.1855;AMR_AF=0.111;AFR_AF=0.1732;EUR_AF=0.165;SAS_AF=0.0654;AA=G|||;VT=SNP
15	91340681	rs8031049	A	G	100	PASS	AC=723;AF=0.144369;AN=5008;NS=2504;DP=15574;EAS_AF=0.1855;AMR_AF=0.111;AFR_AF=0.1732;EUR_AF=0.165;SAS_AF=0.0654;AA=a|||;VT=SNP
15	91340941	rs16944831	C	T	100	PASS	AC=700;AF=0.139776;AN=5008;NS=2504;DP=19662;EAS_AF=0.0784;AMR_AF=0.0749;AFR_AF=0.3427;EUR_AF=0.0547;SAS_AF=0.0624;AA=C|||;VT=SNP
15	91340995	rs2380165	A	G	100	PASS	AC=1697;AF=0.338858;AN=5008;NS=2504;DP=20838;EAS_AF=0.2649;AMR_AF=0.2277;AFR_AF=0.6286;EUR_AF=0.2813;SAS_AF=0.1616;AA=G|||;VT=SNP
15	91341057	rs28385117	G	A	100	PASS	AC=652;AF=0.130192;AN=5008;NS=2504;DP=21668;EAS_AF=0.0784;AMR_AF=0.0749;AFR_AF=0.3071;EUR_AF=0.0537;SAS_AF=0.0624;AA=G|||;VT=SNP
15	91341067	rs4514654	G	A	100	PASS	AC=71;AF=0.0141773;AN=5008;NS=2504;DP=21607;EAS_AF=0;AMR_AF=0.0173;AFR_AF=0.0015;EUR_AF=0.0268;SAS_AF=0.0307;AA=G|||;VT=SNP
15	91341075	rs3213195	C	G	100	PASS	AC=735;AF=0.146765;AN=5008;NS=2504;DP=21425;EAS_AF=0.1865;AMR_AF=0.111;AFR_AF=0.1732;EUR_AF=0.166;SAS_AF=0.0757;AA=C|||;VT=SNP
15	91341599	rs17273842	T	G	100	PASS	AC=725;AF=0.144768;AN=5008;NS=2504;DP=17208;EAS_AF=0.1855;AMR_AF=0.111;AFR_AF=0.1717;EUR_AF=0.166;SAS_AF=0.0685;AA=G|||;VT=SNP;EX_TARGET
15	91341736	rs7176753	A	C	100	PASS	AC=665;AF=0.132788;AN=5008;NS=2504;DP=17439;EAS_AF=0.0774;AMR_AF=0.0735;AFR_AF=0.3185;EUR_AF=0.0537;SAS_AF=0.0624;AA=A|||;VT=SNP
15	91341977	rs7176619	C	T	100	PASS	AC=606;AF=0.121006;AN=5008;NS=2504;DP=16714;EAS_AF=0.0734;AMR_AF=0.0692;AFR_AF=0.2806;EUR_AF=0.0517;SAS_AF=0.0624;AA=C|||;VT=SNP
15	91342131	rs112691277	A	T	100	PASS	AC=669;AF=0.133586;AN=5008;NS=2504;DP=19789;EAS_AF=0.1875;AMR_AF=0.1052;AFR_AF=0.1309;EUR_AF=0.167;SAS_AF=0.0675;AA=T|||;VT=SNP
15	91342150	rs113440200	C	T	100	PASS	AC=668;AF=0.133387;AN=5008;NS=2504;DP=19544;EAS_AF=0.1875;AMR_AF=0.1052;AFR_AF=0.1309;EUR_AF=0.166;SAS_AF=0.0675;AA=T|||;VT=SNP
15	91342206	rs1269997	T	C	100	PASS	AC=2055;AF=0.410343;AN=5008;NS=2504;DP=18169;EAS_AF=0.5486;AMR_AF=0.5764;AFR_AF=0.1263;EUR_AF=0.4274;SAS_AF=0.5164;AA=T|||;VT=SNP
15	91342236	rs72751872	C	A	100	PASS	AC=667;AF=0.133187;AN=5008;NS=2504;DP=16852;EAS_AF=0.1875;AMR_AF=0.1052;AFR_AF=0.1309;EUR_AF=0.165;SAS_AF=0.0675;AA=A|||;VT=SNP
15	91342266	rs112354618	G	C	100	PASS	AC=669;AF=0.133586;AN=5008;NS=2504;DP=16153;EAS_AF=0.0764;AMR_AF=0.0735;AFR_AF=0.323;EUR_AF=0.0537;SAS_AF=0.0613;AA=G|||;VT=SNP
15	91342540	rs7165074	T	G	100	PASS	AC=668;AF=0.133387;AN=5008;NS=2504;DP=14110;EAS_AF=0.1895;AMR_AF=0.1052;AFR_AF=0.1301;EUR_AF=0.165;SAS_AF=0.0675;AA=G|||;VT=SNP
15	91342955	rs28385124	A	G	100	PASS	AC=128;AF=0.0255591;AN=5008;NS=2504;DP=18207;EAS_AF=0;AMR_AF=0.0317;AFR_AF=0.0121;EUR_AF=0.0616;SAS_AF=0.0286;AA=A|||;VT=SNP
15	91343156	rs28385125	T	G	100	PASS	AC=667;AF=0.133187;AN=5008;NS=2504;DP=18168;EAS_AF=0.1875;AMR_AF=0.1052;AFR_AF=0.1309;EUR_AF=0.165;SAS_AF=0.0675;AA=T|||;VT=SNP
15	91343456	rs62025122	C	T	100	PASS	AC=128;AF=0.0255591;AN=5008;NS=2504;DP=19405;EAS_AF=0;AMR_AF=0.0317;AFR_AF=0.0121;EUR_AF=0.0616;SAS_AF=0.0286;AA=C|||;VT=SNP
15	91343604	rs17273891	T	C	100	PASS	AC=667;AF=0.133187;AN=5008;NS=2504;DP=18418;EAS_AF=0.1875;AMR_AF=0.1052;AFR_AF=0.1309;EUR_AF=0.165;SAS_AF=0.0675;AA=C|||;VT=SNP
15	91343636	rs112344256	G	T	100	PASS	AC=667;AF=0.133187;AN=5008;NS=2504;DP=18104;EAS_AF=0.1875;AMR_AF=0.1052;AFR_AF=0.1309;EUR_AF=0.165;SAS_AF=0.0675;AA=G|||;VT=SNP
15	91343734	rs113653448	A	G	100	PASS	AC=667;AF=0.133187;AN=5008;NS=2504;DP=16168;EAS_AF=0.1875;AMR_AF=0.1052;AFR_AF=0.1309;EUR_AF=0.165;SAS_AF=0.0675;AA=A|||;VT=SNP
15	91343803	rs111753293	G	A	100	PASS	AC=667;AF=0.133187;AN=5008;NS=2504;DP=18385;EAS_AF=0.1875;AMR_AF=0.1052;AFR_AF=0.1309;EUR_AF=0.165;SAS_AF=0.0675;AA=G|||;VT=SNP
15	91344071	rs17273905	T	A	100	PASS	AC=667;AF=0.133187;AN=5008;NS=2504;DP=18074;EAS_AF=0.1875;AMR_AF=0.1052;AFR_AF=0.1309;EUR_AF=0.165;SAS_AF=0.0675;AA=T|||;VT=SNP
15	91344175	rs112885704	T	C	100	PASS	AC=667;AF=0.133187;AN=5008;NS=2504;DP=17302;EAS_AF=0.1875;AMR_AF=0.1052;AFR_AF=0.1309;EUR_AF=0.165;SAS_AF=0.0675;AA=C|||;VT=SNP
15	91344246	rs114665443	T	G	100	PASS	AC=667;AF=0.133187;AN=5008;NS=2504;DP=17268;EAS_AF=0.1875;AMR_AF=0.1052;AFR_AF=0.1309;EUR_AF=0.165;SAS_AF=0.0675;AA=G|||;VT=SNP
15	91344287	rs113712978	A	G	100	PASS	AC=667;AF=0.133187;AN=5008;NS=2504;DP=19313;EAS_AF=0.1875;AMR_AF=0.1052;AFR_AF=0.1309;EUR_AF=0.165;SAS_AF=0.0675;AA=G|||;VT=SNP
15	91344334	rs2677725	G	A	100	PASS	AC=144;AF=0.028754;AN=5008;NS=2504;DP=16548;EAS_AF=0;AMR_AF=0.0375;AFR_AF=0.0023;EUR_AF=0.0785;SAS_AF=0.0368;AA=G|||;VT=SNP
15	91344666	rs7182287	G	A	100	PASS	AC=668;AF=0.133387;AN=5008;NS=2504;DP=20763;EAS_AF=0.1875;AMR_AF=0.1052;AFR_AF=0.1309;EUR_AF=0.166;SAS_AF=0.0675;AA=A|||;VT=SNP
15	91344728	rs7162087	A	G	100	PASS	AC=667;AF=0.133187;AN=5008;NS=2504;DP=19417;EAS_AF=0.1875;AMR_AF=0.1052;AFR_AF=0.1309;EUR_AF=0.165;SAS_AF=0.0675;AA=A|||;VT=SNP
15	91345140	rs28385129	A	G	100	PASS	AC=667;AF=0.133187;AN=5008;NS=2504;DP=18113;EAS_AF=0.1875;AMR_AF=0.1052;AFR_AF=0.1309;EUR_AF=0.165;SAS_AF=0.0675;AA=G|||;VT=SNP
15	91345156	rs7162199	C	T	100	PASS	AC=668;AF=0.133387;AN=5008;NS=2504;DP=17461;EAS_AF=0.1875;AMR_AF=0.1052;AFR_AF=0.1309;EUR_AF=0.165;SAS_AF=0.0685;AA=C|||;VT=SNP
15	91345206	rs28385130	C	T	100	PASS	AC=669;AF=0.133586;AN=5008;NS=2504;DP=15225;EAS_AF=0.1875;AMR_AF=0.1066;AFR_AF=0.1309;EUR_AF=0.166;SAS_AF=0.0675;AA=C|||;VT=SNP
15	91345348	rs16944840	A	C	100	PASS	AC=548;AF=0.109425;AN=5008;NS=2504;DP=19623;EAS_AF=0.0774;AMR_AF=0.0648;AFR_AF=0.2345;EUR_AF=0.0517;SAS_AF=0.0644;AA=A|||;VT=SNP
15	91345473	rs28385131	G	T	100	PASS	AC=667;AF=0.133187;AN=5008;NS=2504;DP=18215;EAS_AF=0.1875;AMR_AF=0.1052;AFR_AF=0.1309;EUR_AF=0.165;SAS_AF=0.0675;AA=T|||;VT=SNP
15	91345524	rs17274032	G	A	100	PASS	AC=667;AF=0.133187;AN=5008;NS=2504;DP=18084;EAS_AF=0.1875;AMR_AF=0.1052;AFR_AF=0.1309;EUR_AF=0.165;SAS_AF=0.0675;AA=A|||;VT=SNP
15	91345873	rs17274074	C	T	100	PASS	AC=667;AF=0.133187;AN=5008;NS=2504;DP=15230;EAS_AF=0.1875;AMR_AF=0.1052;AFR_AF=0.1309;EUR_AF=0.165;SAS_AF=0.0675;AA=T|||;VT=SNP
15	91345927	rs28385132	C	G	100	PASS	AC=737;AF=0.147165;AN=5008;NS=2504;DP=15458;EAS_AF=0.1875;AMR_AF=0.1124;AFR_AF=0.18;EUR_AF=0.165;SAS_AF=0.0675;AA=G|||;VT=SNP
15	91346085	rs28385135	G	A	100	PASS	AC=667;AF=0.133187;AN=5008;NS=2504;DP=16376;EAS_AF=0.1875;AMR_AF=0.1052;AFR_AF=0.1309;EUR_AF=0.165;SAS_AF=0.0675;AA=G|||;VT=SNP
15	91346251	rs387833	G	A	100	PASS	AC=1565;AF=0.3125;AN=5008;NS=2504;DP=14652;EAS_AF=0.5417;AMR_AF=0.4697;AFR_AF=0.0219;EUR_AF=0.2425;SAS_AF=0.4294;AA=G|||;VT=SNP
15	91346378	rs28385136	G	A	100	PASS	AC=667;AF=0.133187;AN=5008;NS=2504;DP=10459;EAS_AF=0.1875;AMR_AF=0.1052;AFR_AF=0.1309;EUR_AF=0.165;SAS_AF=0.0675;AA=G|||;VT=SNP
15	91346923	rs2227934	C	A	100	PASS	AC=667;AF=0.133187;AN=5008;NS=2504;DP=18805;EAS_AF=0.1875;AMR_AF=0.1052;AFR_AF=0.1309;EUR_AF=0.165;SAS_AF=0.0675;AA=C|||;VT=SNP;EX_TARGET
15	91347135	rs28385139	C	A	100	PASS	AC=667;AF=0.133187;AN=5008;NS=2504;DP=18010;EAS_AF=0.1875;AMR_AF=0.1052;AFR_AF=0.1309;EUR_AF=0.165;SAS_AF=0.0675;AA=C|||;VT=SNP
15	91347302	rs2301602	G	A	100	PASS	AC=3357;AF=0.670327;AN=5008;NS=2504;DP=16800;EAS_AF=0.8095;AMR_AF=0.745;AFR_AF=0.5809;EUR_AF=0.6243;SAS_AF=0.6421;AA=A|||;VT=SNP
15	91347755	rs454060	A	G	100	PASS	AC=3464;AF=0.691693;AN=5008;NS=2504;DP=16263;EAS_AF=0.8115;AMR_AF=0.755;AFR_AF=0.6339;EUR_AF=0.6461;SAS_AF=0.6483;AA=G|||;VT=SNP
15	91347784	rs405610	C	T	100	PASS	AC=2040;AF=0.407348;AN=5008;NS=2504;DP=16745;EAS_AF=0.5446;AMR_AF=0.5735;AFR_AF=0.1203;EUR_AF=0.4264;SAS_AF=0.5164;AA=C|||;VT=SNP
15	91347941	rs28745035	T	C	100	PASS	AC=667;AF=0.133187;AN=5008;NS=2504;DP=17361;EAS_AF=0.1875;AMR_AF=0.1052;AFR_AF=0.1309;EUR_AF=0.165;SAS_AF=0.0675;AA=C|||;VT=SNP
15	91347960	rs28745036	G	T	100	PASS	AC=540;AF=0.107827;AN=5008;NS=2504;DP=17775;EAS_AF=0.0764;AMR_AF=0.0648;AFR_AF=0.2307;EUR_AF=0.0517;SAS_AF=0.0624;AA=G|||;VT=SNP
15	91347961	rs28745037	C	T	100	PASS	AC=540;AF=0.107827;AN=5008;NS=2504;DP=17850;EAS_AF=0.0764;AMR_AF=0.0648;AFR_AF=0.2307;EUR_AF=0.0517;SAS_AF=0.0624;AA=C|||;VT=SNP
15	91348208	rs7403638	A	T	100	PASS	AC=750;AF=0.14976;AN=5008;NS=2504;DP=13517;EAS_AF=0.0774;AMR_AF=0.0749;AFR_AF=0.3805;EUR_AF=0.0547;SAS_AF=0.0634;AA=A|||;VT=SNP
15	91348275	rs28385143	A	C	100	PASS	AC=667;AF=0.133187;AN=5008;NS=2504;DP=15124;EAS_AF=0.1875;AMR_AF=0.1052;AFR_AF=0.1309;EUR_AF=0.165;SAS_AF=0.0675;AA=A|||;VT=SNP
15	91348570	rs142786301	G	A	100	PASS	AC=45;AF=0.00898562;AN=5008;NS=2504;DP=14766;EAS_AF=0;AMR_AF=0.0187;AFR_AF=0;EUR_AF=0.0268;SAS_AF=0.0051;AA=G|||;VT=SNP
15	91348768	rs111385769	A	C	100	PASS	AC=730;AF=0.145767;AN=5008;NS=2504;DP=15181;EAS_AF=0.1875;AMR_AF=0.111;AFR_AF=0.1755;EUR_AF=0.165;SAS_AF=0.0675;AA=C|||;VT=SNP
15	91349061	rs72753645	G	A	100	PASS	AC=666;AF=0.132987;AN=5008;NS=2504;DP=16016;EAS_AF=0.1875;AMR_AF=0.1052;AFR_AF=0.1301;EUR_AF=0.165;SAS_AF=0.0675;AA=g|||;VT=SNP
15	91349263	rs2283450	T	C	100	PASS	AC=666;AF=0.132987;AN=5008;NS=2504;DP=16783;EAS_AF=0.1875;AMR_AF=0.1052;AFR_AF=0.1301;EUR_AF=0.165;SAS_AF=0.0675;AA=t|||;VT=SNP
15	91349470	rs416014	G	A	100	PASS	AC=1781;AF=0.355631;AN=5008;NS=2504;DP=17193;EAS_AF=0.5417;AMR_AF=0.536;AFR_AF=0.0265;EUR_AF=0.3559;SAS_AF=0.4806;AA=G|||;VT=SNP
15	91349626	rs113043713	G	A	100	PASS	AC=49;AF=0.00978435;AN=5008;NS=2504;DP=14423;EAS_AF=0;AMR_AF=0.0202;AFR_AF=0;EUR_AF=0.0298;SAS_AF=0.0051;AA=G|||;VT=SNP
15	91349726	rs112816216	G	T	100	PASS	AC=666;AF=0.132987;AN=5008;NS=2504;DP=12693;EAS_AF=0.1875;AMR_AF=0.1052;AFR_AF=0.1301;EUR_AF=0.165;SAS_AF=0.0675;AA=G|||;VT=SNP
15	91349957	rs72753646	C	A	100	PASS	AC=103;AF=0.0205671;AN=5008;NS=2504;DP=17072;EAS_AF=0;AMR_AF=0.0274;AFR_AF=0.0015;EUR_AF=0.0328;SAS_AF=0.0501;AA=C|||;VT=SNP
15	91350039	rs17274116	G	A	100	PASS	AC=668;AF=0.133387;AN=5008;NS=2504;DP=18401;EAS_AF=0.1875;AMR_AF=0.1066;AFR_AF=0.1301;EUR_AF=0.166;SAS_AF=0.0675;AA=G|||;VT=SNP
15	91350160	rs2283451	A	G	100	PASS	AC=3978;AF=0.794329;AN=5008;NS=2504;DP=20542;EAS_AF=0.8313;AMR_AF=0.8084;AFR_AF=0.8843;EUR_AF=0.7048;SAS_AF=0.7168;AA=g|||;VT=SNP
15	91350167	rs2283452	G	T	100	PASS	AC=3785;AF=0.755791;AN=5008;NS=2504;DP=20605;EAS_AF=0.8313;AMR_AF=0.7954;AFR_AF=0.7466;EUR_AF=0.7038;SAS_AF=0.7157;AA=T|||;VT=SNP
15	91350871	rs60932573	C	T	100	PASS	AC=662;AF=0.132188;AN=5008;NS=2504;DP=22099;EAS_AF=0.0754;AMR_AF=0.0749;AFR_AF=0.3177;EUR_AF=0.0537;SAS_AF=0.0613;AA=C|||;VT=SNP
15	91350934	rs56742304	A	C	100	PASS	AC=566;AF=0.113019;AN=5008;NS=2504;DP=22749;EAS_AF=0.0754;AMR_AF=0.0648;AFR_AF=0.2519;EUR_AF=0.0517;SAS_AF=0.0613;AA=A|||;VT=SNP
15	91351102	rs4932365	C	A	100	PASS	AC=98;AF=0.0195687;AN=5008;NS=2504;DP=22192;EAS_AF=0.001;AMR_AF=0.0303;AFR_AF=0.0015;EUR_AF=0.0656;SAS_AF=0.0082;AA=C|||;VT=SNP
15	91351868	rs2270132	A	C	100	PASS	AC=1962;AF=0.391773;AN=5008;NS=2504;DP=21485;EAS_AF=0.5466;AMR_AF=0.562;AFR_AF=0.0855;EUR_AF=0.4066;SAS_AF=0.5102;AA=A|||;VT=SNP
15	91351930	rs389480	G	A	100	PASS	AC=2667;AF=0.532548;AN=5008;NS=2504;DP=22251;EAS_AF=0.621;AMR_AF=0.6354;AFR_AF=0.441;EUR_AF=0.4592;SAS_AF=0.5675;AA=A|||;VT=SNP
15	91352158	rs17182722	G	A	100	PASS	AC=58;AF=0.0115815;AN=5008;NS=2504;DP=19245;EAS_AF=0;AMR_AF=0.0202;AFR_AF=0;EUR_AF=0.0298;SAS_AF=0.0143;AA=G|||;VT=SNP
15	91352197	rs28385150	C	T	100	PASS	AC=89;AF=0.0177716;AN=5008;NS=2504;DP=19566;EAS_AF=0;AMR_AF=0.0144;AFR_AF=0.0106;EUR_AF=0.0447;SAS_AF=0.0204;AA=C|||;VT=SNP
15	91352774	rs436723	A	G	100	PASS	AC=3453;AF=0.689497;AN=5008;NS=2504;DP=19464;EAS_AF=0.8145;AMR_AF=0.7579;AFR_AF=0.6225;EUR_AF=0.6471;SAS_AF=0.6462;AA=G|||;VT=SNP
15	91352927	rs2270131	G	A	100	PASS	AC=671;AF=0.133986;AN=5008;NS=2504;DP=24140;EAS_AF=0.1895;AMR_AF=0.1037;AFR_AF=0.1309;EUR_AF=0.167;SAS_AF=0.0685;AA=G|||;VT=SNP
15	91353029	rs9282612	C	G	100	PASS	AC=672;AF=0.134185;AN=5008;NS=2504;DP=21742;EAS_AF=0.1895;AMR_AF=0.1052;AFR_AF=0.1309;EUR_AF=0.167;SAS_AF=0.0685;AA=C|||;VT=SNP
15	91353119	rs2073919	G	A	100	PASS	AC=672;AF=0.134185;AN=5008;NS=2504;DP=20810;EAS_AF=0.1895;AMR_AF=0.1066;AFR_AF=0.1309;EUR_AF=0.166;SAS_AF=0.0685;AA=G|||;VT=SNP
15	91353584	rs11073953	C	T	100	PASS	AC=1711;AF=0.341653;AN=5008;NS=2504;DP=20532;EAS_AF=0.5506;AMR_AF=0.5231;AFR_AF=0.0287;EUR_AF=0.3211;SAS_AF=0.4417;AA=C|||;VT=SNP
15	91353604	rs12592875	T	C	100	PASS	AC=1866;AF=0.372604;AN=5008;NS=2504;DP=20016;EAS_AF=0.5526;AMR_AF=0.5476;AFR_AF=0.1127;EUR_AF=0.3439;SAS_AF=0.4438;AA=T|||;VT=SNP
15	91353763	rs116412934	G	A	100	PASS	AC=226;AF=0.0451278;AN=5008;NS=2504;DP=19000;EAS_AF=0;AMR_AF=0.0476;AFR_AF=0.053;EUR_AF=0.0746;SAS_AF=0.0491;AA=G|||;VT=SNP
15	91353769	rs7172314	G	C	100	PASS	AC=3362;AF=0.671326;AN=5008;NS=2504;DP=19170;EAS_AF=0.8115;AMR_AF=0.7421;AFR_AF=0.6233;EUR_AF=0.6123;SAS_AF=0.6022;AA=C|||;VT=SNP
15	91354094	rs7179911	T	C	100	PASS	AC=129;AF=0.0257588;AN=5008;NS=2504;DP=18380;EAS_AF=0;AMR_AF=0.0317;AFR_AF=0.0121;EUR_AF=0.0626;SAS_AF=0.0286;AA=t|||;VT=SNP
15	91354505	rs1063147	C	T	100	PASS	AC=665;AF=0.132788;AN=5008;NS=2504;DP=17547;EAS_AF=0.1875;AMR_AF=0.1037;AFR_AF=0.1278;EUR_AF=0.167;SAS_AF=0.0685;AA=C|||;VT=SNP;EX_TARGET
15	91354521	rs7167216	G	A	100	PASS	AC=336;AF=0.0670927;AN=5008;NS=2504;DP=17172;EAS_AF=0.0238;AMR_AF=0.0461;AFR_AF=0.0953;EUR_AF=0.0795;SAS_AF=0.0757;AA=G|||;VT=SNP;EX_TARGET
15	91354782	rs16944863	A	G	100	PASS	AC=831;AF=0.165935;AN=5008;NS=2504;DP=19968;EAS_AF=0.0694;AMR_AF=0.1081;AFR_AF=0.3623;EUR_AF=0.1153;SAS_AF=0.093;AA=A|||;VT=SNP
15	91355181	rs28385163	C	T	100	PASS	AC=129;AF=0.0257588;AN=5008;NS=2504;DP=20722;EAS_AF=0;AMR_AF=0.0317;AFR_AF=0.0121;EUR_AF=0.0626;SAS_AF=0.0286;AA=C|||;VT=SNP
15	91355244	rs145288264	T	C	100	PASS	AC=24;AF=0.00479233;AN=5008;NS=2504;DP=22884;EAS_AF=0;AMR_AF=0.0086;AFR_AF=0;EUR_AF=0.0149;SAS_AF=0.0031;AA=T|||;VT=SNP
15	91355422	rs7170872	A	G	100	PASS	AC=3396;AF=0.678115;AN=5008;NS=2504;DP=18551;EAS_AF=0.8125;AMR_AF=0.7464;AFR_AF=0.6437;EUR_AF=0.6113;SAS_AF=0.6063;AA=G|||;VT=SNP
15	91355485	rs2532105	G	A	100	PASS	AC=332;AF=0.0662939;AN=5008;NS=2504;DP=16663;EAS_AF=0;AMR_AF=0.0965;AFR_AF=0.0068;EUR_AF=0.1581;SAS_AF=0.0992;AA=G|||;VT=SNP
15	91355608	rs11637590	A	T	100	PASS	AC=78;AF=0.0155751;AN=5008;NS=2504;DP=19835;EAS_AF=0;AMR_AF=0.0202;AFR_AF=0.0023;EUR_AF=0.0278;SAS_AF=0.0337;AA=A|||;VT=SNP
15	91355732	rs2238337	T	C	100	PASS	AC=3365;AF=0.671925;AN=5008;NS=2504;DP=19635;EAS_AF=0.8105;AMR_AF=0.7378;AFR_AF=0.6392;EUR_AF=0.5994;SAS_AF=0.6012;AA=t|||;VT=SNP
15	91356006	rs28385166	C	T	100	PASS	AC=99;AF=0.0197684;AN=5008;NS=2504;DP=20359;EAS_AF=0;AMR_AF=0.0159;AFR_AF=0.0106;EUR_AF=0.0477;SAS_AF=0.0266;AA=C|||;VT=SNP
15	91356089	rs28385167	G	A	100	PASS	AC=50;AF=0.00998403;AN=5008;NS=2504;DP=22035;EAS_AF=0;AMR_AF=0.013;AFR_AF=0.0015;EUR_AF=0.0328;SAS_AF=0.0061;AA=G|||;VT=SNP
15	91356253	rs414634	A	C	100	PASS	AC=3757;AF=0.7502;AN=5008;NS=2504;DP=18138;EAS_AF=0.8373;AMR_AF=0.7882;AFR_AF=0.7685;EUR_AF=0.6789;SAS_AF=0.682;AA=C|||;VT=SNP
15	91356380	rs17183237	T	C	100	PASS	AC=748;AF=0.149361;AN=5008;NS=2504;DP=20021;EAS_AF=0.1875;AMR_AF=0.111;AFR_AF=0.1876;EUR_AF=0.166;SAS_AF=0.0685;AA=T|||;VT=SNP
15	91356504	rs401549	T	C	100	PASS	AC=1832;AF=0.365815;AN=5008;NS=2504;DP=22522;EAS_AF=0.5556;AMR_AF=0.5375;AFR_AF=0.0953;EUR_AF=0.333;SAS_AF=0.4479;AA=T|||;VT=SNP
15	91356528	rs28385170	A	G	100	PASS	AC=113;AF=0.0225639;AN=5008;NS=2504;DP=22915;EAS_AF=0;AMR_AF=0.0173;AFR_AF=0.0212;EUR_AF=0.0477;SAS_AF=0.0256;AA=A|||;VT=SNP
15	91356772	rs28385173	C	T	100	PASS	AC=308;AF=0.0615016;AN=5008;NS=2504;DP=19729;EAS_AF=0.001;AMR_AF=0.0605;AFR_AF=0.1021;EUR_AF=0.0855;SAS_AF=0.045;AA=C|||;VT=SNP
15	91356885	rs374678	T	C	100	PASS	AC=1864;AF=0.372204;AN=5008;NS=2504;DP=20723;EAS_AF=0.5546;AMR_AF=0.5403;AFR_AF=0.1188;EUR_AF=0.333;SAS_AF=0.4479;AA=T|||;VT=SNP
15	91356963	rs9282616	T	G	100	PASS	AC=544;AF=0.108626;AN=5008;NS=2504;DP=20610;EAS_AF=0.0704;AMR_AF=0.0663;AFR_AF=0.236;EUR_AF=0.0517;SAS_AF=0.0644;AA=T|||;VT=SNP
15	91357028	rs9282615	T	A	100	PASS	AC=113;AF=0.0225639;AN=5008;NS=2504;DP=19891;EAS_AF=0;AMR_AF=0.0173;AFR_AF=0.0212;EUR_AF=0.0477;SAS_AF=0.0256;AA=T|||;VT=SNP
15	91357029	rs374294	G	C	100	PASS	AC=3463;AF=0.691494;AN=5008;NS=2504;DP=19904;EAS_AF=0.8353;AMR_AF=0.7406;AFR_AF=0.6649;EUR_AF=0.6044;SAS_AF=0.6339;AA=C|||;VT=SNP
15	91357039	rs9282613	G	A	100	PASS	AC=31;AF=0.0061901;AN=5008;NS=2504;DP=19443;EAS_AF=0;AMR_AF=0.0159;AFR_AF=0.0015;EUR_AF=0.0149;SAS_AF=0.0031;AA=G|||;VT=SNP
15	91357488	rs17183344	C	T	100	PASS	AC=859;AF=0.171526;AN=5008;NS=2504;DP=18311;EAS_AF=0.1875;AMR_AF=0.1153;AFR_AF=0.267;EUR_AF=0.168;SAS_AF=0.0695;AA=C|||;VT=SNP
15	91357554	rs28363369	A	C	100	PASS	AC=32;AF=0.00638978;AN=5008;NS=2504;DP=19198;EAS_AF=0;AMR_AF=0.0173;AFR_AF=0;EUR_AF=0.0199;SAS_AF=0;AA=A|||;VT=SNP
15	91357587	rs439554	T	C	100	PASS	AC=3478;AF=0.694489;AN=5008;NS=2504;DP=19621;EAS_AF=0.8363;AMR_AF=0.7406;AFR_AF=0.6762;EUR_AF=0.6044;SAS_AF=0.6329;AA=C|||;VT=SNP
15	91357926	rs2239291	G	A	100	PASS	AC=1827;AF=0.364816;AN=5008;NS=2504;DP=18675;EAS_AF=0.5516;AMR_AF=0.5375;AFR_AF=0.0953;EUR_AF=0.332;SAS_AF=0.4479;AA=G|||;VT=SNP
15	91357933	rs2239292	G	A	100	PASS	AC=835;AF=0.166733;AN=5008;NS=2504;DP=18585;EAS_AF=0.1875;AMR_AF=0.1153;AFR_AF=0.2504;EUR_AF=0.167;SAS_AF=0.0685;AA=G|||;VT=SNP
15	91358202	rs7165117	G	A	100	PASS	AC=544;AF=0.108626;AN=5008;NS=2504;DP=18893;EAS_AF=0.0714;AMR_AF=0.0663;AFR_AF=0.2368;EUR_AF=0.0517;SAS_AF=0.0624;AA=G|||;VT=SNP
15	91359263	rs191591515	A	G	100	PASS	AC=51;AF=0.0101837;AN=5008;NS=2504;DP=15615;EAS_AF=0;AMR_AF=0.013;AFR_AF=0.0015;EUR_AF=0.0338;SAS_AF=0.0061;AA=A|||;VT=SNP
15	91359265	rs13380207	C	T	100	PASS	AC=129;AF=0.0257588;AN=5008;NS=2504;DP=15387;EAS_AF=0;AMR_AF=0.0317;AFR_AF=0.0121;EUR_AF=0.0626;SAS_AF=0.0286;AA=C|||;VT=SNP
15	91359640	rs16944884	T	A	100	PASS	AC=524;AF=0.104633;AN=5008;NS=2504;DP=19325;EAS_AF=0.0714;AMR_AF=0.0663;AFR_AF=0.2216;EUR_AF=0.0517;SAS_AF=0.0624;AA=T|||;VT=SNP
15	91359755	rs431691	A	G	100	PASS	AC=3358;AF=0.670527;AN=5008;NS=2504;DP=19307;EAS_AF=0.8125;AMR_AF=0.7406;AFR_AF=0.6286;EUR_AF=0.5984;SAS_AF=0.6053;AA=G|||;VT=SNP
15	91359767	rs28363379	G	A	100	PASS	AC=159;AF=0.0317492;AN=5008;NS=2504;DP=19016;EAS_AF=0;AMR_AF=0.0159;AFR_AF=0.0552;EUR_AF=0.0487;SAS_AF=0.0266;AA=A|||;VT=SNP
15	91360522	rs16944888	C	G	100	PASS	AC=473;AF=0.0944489;AN=5008;NS=2504;DP=19973;EAS_AF=0.0704;AMR_AF=0.062;AFR_AF=0.1868;EUR_AF=0.0497;SAS_AF=0.0634;AA=C|||;VT=SNP
15	91361016	rs17274947	G	A	100	PASS	AC=669;AF=0.133586;AN=5008;NS=2504;DP=20897;EAS_AF=0.1875;AMR_AF=0.1052;AFR_AF=0.1309;EUR_AF=0.166;SAS_AF=0.0685;AA=G|||;VT=SNP
15	91361135	rs62025147	C	T	100	PASS	AC=131;AF=0.0261581;AN=5008;NS=2504;DP=20872;EAS_AF=0;AMR_AF=0.0317;AFR_AF=0.0136;EUR_AF=0.0626;SAS_AF=0.0286;AA=C|||;VT=SNP
15	91361681	rs62025148	C	T	100	PASS	AC=129;AF=0.0257588;AN=5008;NS=2504;DP=18380;EAS_AF=0;AMR_AF=0.0317;AFR_AF=0.0121;EUR_AF=0.0626;SAS_AF=0.0286;AA=C|||;VT=SNP
15	91361874	rs9282618	C	T	100	PASS	AC=86;AF=0.0171725;AN=5008;NS=2504;DP=15310;EAS_AF=0;AMR_AF=0.0303;AFR_AF=0.0023;EUR_AF=0.0527;SAS_AF=0.0092;AA=C|||;VT=SNP
15	91361909	rs9282619	G	A	100	PASS	AC=129;AF=0.0257588;AN=5008;NS=2504;DP=14516;EAS_AF=0;AMR_AF=0.0317;AFR_AF=0.0121;EUR_AF=0.0626;SAS_AF=0.0286;AA=G|||;VT=SNP
15	91361910	rs9282620	C	T	100	PASS	AC=130;AF=0.0259585;AN=5008;NS=2504;DP=14718;EAS_AF=0.001;AMR_AF=0.0317;AFR_AF=0.0121;EUR_AF=0.0626;SAS_AF=0.0286;AA=C|||;VT=SNP
15	91361936	rs447804	G	C	100	PASS	AC=3371;AF=0.673123;AN=5008;NS=2504;DP=15940;EAS_AF=0.8085;AMR_AF=0.7421;AFR_AF=0.6369;EUR_AF=0.6004;SAS_AF=0.6084;AA=C|||;VT=SNP
15	91362001	rs393974	C	A	100	PASS	AC=3279;AF=0.654752;AN=5008;NS=2504;DP=16803;EAS_AF=0.8085;AMR_AF=0.7248;AFR_AF=0.5946;EUR_AF=0.5785;SAS_AF=0.6063;AA=A|||;VT=SNP
15	91362421	rs8029249	G	A	100	PASS	AC=101;AF=0.0201677;AN=5008;NS=2504;DP=18911;EAS_AF=0;AMR_AF=0.0159;AFR_AF=0.0121;EUR_AF=0.0477;SAS_AF=0.0266;AA=G|||;VT=SNP
15	91363303	rs16944894	A	G	100	PASS	AC=1334;AF=0.266374;AN=5008;NS=2504;DP=18526;EAS_AF=0.2639;AMR_AF=0.1772;AFR_AF=0.4743;EUR_AF=0.1849;SAS_AF=0.135;AA=G|||;VT=SNP
15	91363365	rs16944896	C	T	100	PASS	AC=461;AF=0.0920527;AN=5008;NS=2504;DP=18480;EAS_AF=0.0704;AMR_AF=0.0605;AFR_AF=0.1838;EUR_AF=0.0378;SAS_AF=0.0685;AA=C|||;VT=SNP
15	91364015	rs444325	G	T	100	PASS	AC=1839;AF=0.367212;AN=5008;NS=2504;DP=17851;EAS_AF=0.5496;AMR_AF=0.5245;AFR_AF=0.0983;EUR_AF=0.328;SAS_AF=0.4714;AA=G|||;VT=SNP
15	91364027	rs384079	T	C	100	PASS	AC=3403;AF=0.679513;AN=5008;NS=2504;DP=17762;EAS_AF=0.8115;AMR_AF=0.732;AFR_AF=0.6407;EUR_AF=0.6004;SAS_AF=0.6401;AA=C|||;VT=SNP
15	91364063	rs371402	C	T	100	PASS	AC=3405;AF=0.679912;AN=5008;NS=2504;DP=17976;EAS_AF=0.8135;AMR_AF=0.732;AFR_AF=0.6407;EUR_AF=0.6004;SAS_AF=0.6401;AA=C|||;VT=SNP
15	91364286	rs79814880	G	T	100	PASS	AC=313;AF=0.0625;AN=5008;NS=2504;DP=17544;EAS_AF=0.001;AMR_AF=0.0634;AFR_AF=0.1021;EUR_AF=0.0865;SAS_AF=0.047;AA=g|||;VT=SNP
15	91364483	rs382457	T	C	100	PASS	AC=3517;AF=0.702276;AN=5008;NS=2504;DP=17316;EAS_AF=0.8482;AMR_AF=0.732;AFR_AF=0.677;EUR_AF=0.6064;SAS_AF=0.6636;AA=t|||;VT=SNP
15	91364599	rs6416558	C	G	100	PASS	AC=3408;AF=0.680511;AN=5008;NS=2504;DP=15309;EAS_AF=0.7976;AMR_AF=0.7305;AFR_AF=0.6589;EUR_AF=0.6004;SAS_AF=0.636;AA=G|||;VT=SNP
15	91364868	rs2380167	A	C	100	PASS	AC=558;AF=0.111422;AN=5008;NS=2504;DP=16005;EAS_AF=0.0714;AMR_AF=0.0677;AFR_AF=0.2383;EUR_AF=0.0497;SAS_AF=0.0757;AA=A|||;VT=SNP
15	91364995	rs117123469	C	A	100	PASS	AC=212;AF=0.0423323;AN=5008;NS=2504;DP=19005;EAS_AF=0;AMR_AF=0.0447;AFR_AF=0.0431;EUR_AF=0.0765;SAS_AF=0.0481;AA=c|||;VT=SNP
15	91365165	rs372098	T	C	100	PASS	AC=3433;AF=0.685503;AN=5008;NS=2504;DP=20808;EAS_AF=0.8224;AMR_AF=0.732;AFR_AF=0.6362;EUR_AF=0.6044;SAS_AF=0.6616;AA=C|||;VT=SNP
15	91365169	rs372088	T	C	100	PASS	AC=3437;AF=0.686302;AN=5008;NS=2504;DP=20873;EAS_AF=0.8224;AMR_AF=0.732;AFR_AF=0.6384;EUR_AF=0.6044;SAS_AF=0.6626;AA=C|||;VT=SNP
15	91365342	rs439188	C	T	100	PASS	AC=1853;AF=0.370008;AN=5008;NS=2504;DP=19316;EAS_AF=0.5625;AMR_AF=0.5274;AFR_AF=0.1067;EUR_AF=0.328;SAS_AF=0.4591;AA=C|||;VT=SNP
15	91365477	rs8041787	C	T	100	PASS	AC=1447;AF=0.288938;AN=5008;NS=2504;DP=20317;EAS_AF=0.2589;AMR_AF=0.1974;AFR_AF=0.4365;EUR_AF=0.2734;SAS_AF=0.2014;AA=T|||;VT=SNP
15	91365968	rs72753669	C	T	100	PASS	AC=650;AF=0.129792;AN=5008;NS=2504;DP=16702;EAS_AF=0.1627;AMR_AF=0.1009;AFR_AF=0.143;EUR_AF=0.1571;SAS_AF=0.0706;AA=C|||;VT=SNP
15	91366130	rs17183763	G	C	100	PASS	AC=652;AF=0.130192;AN=5008;NS=2504;DP=20570;EAS_AF=0.1627;AMR_AF=0.1009;AFR_AF=0.143;EUR_AF=0.1581;SAS_AF=0.0716;AA=G|||;VT=SNP
15	91366222	rs441399	G	A	100	PASS	AC=2648;AF=0.528754;AN=5008;NS=2504;DP=18244;EAS_AF=0.7252;AMR_AF=0.6383;AFR_AF=0.3404;EUR_AF=0.502;SAS_AF=0.5307;AA=G|||;VT=SNP
15	91366430	rs77675713	G	A	100	PASS	AC=102;AF=0.0203674;AN=5008;NS=2504;DP=16716;EAS_AF=0;AMR_AF=0.0159;AFR_AF=0.0129;EUR_AF=0.0487;SAS_AF=0.0256;AA=G|||;VT=SNP
15	91366755	rs424634	A	G	100	PASS	AC=3461;AF=0.691094;AN=5008;NS=2504;DP=18767;EAS_AF=0.8224;AMR_AF=0.7349;AFR_AF=0.6452;EUR_AF=0.6183;SAS_AF=0.6616;AA=G|||;VT=SNP
15	91366933	rs62025149	C	T	100	PASS	AC=101;AF=0.0201677;AN=5008;NS=2504;DP=21003;EAS_AF=0;AMR_AF=0.0159;AFR_AF=0.0121;EUR_AF=0.0487;SAS_AF=0.0256;AA=C|||;VT=SNP
15	91367014	rs424002	A	G	100	PASS	AC=1927;AF=0.384784;AN=5008;NS=2504;DP=20279;EAS_AF=0.5675;AMR_AF=0.5432;AFR_AF=0.1263;EUR_AF=0.3559;SAS_AF=0.4632;AA=G|||;VT=SNP
15	91367234	rs112543789	G	A	100	PASS	AC=857;AF=0.171126;AN=5008;NS=2504;DP=18236;EAS_AF=0.1637;AMR_AF=0.111;AFR_AF=0.292;EUR_AF=0.159;SAS_AF=0.0706;AA=G|||;VT=SNP
15	91367271	rs404623	C	G	100	PASS	AC=2496;AF=0.498403;AN=5008;NS=2504;DP=18724;EAS_AF=0.6607;AMR_AF=0.6124;AFR_AF=0.3555;EUR_AF=0.4056;SAS_AF=0.5389;AA=C|||;VT=SNP
15	91367647	rs55636022	C	G	100	PASS	AC=546;AF=0.109026;AN=5008;NS=2504;DP=17611;EAS_AF=0.0714;AMR_AF=0.0663;AFR_AF=0.23;EUR_AF=0.0497;SAS_AF=0.0757;AA=C|||;VT=SNP
15	91367718	rs75670921	G	A	100	PASS	AC=160;AF=0.0319489;AN=5008;NS=2504;DP=19300;EAS_AF=0;AMR_AF=0.0418;AFR_AF=0.0038;EUR_AF=0.0755;SAS_AF=0.0511;AA=G|||;VT=SNP
15	91367727	rs8038275	T	C	100	PASS	AC=135;AF=0.0269569;AN=5008;NS=2504;DP=19643;EAS_AF=0.001;AMR_AF=0.0274;AFR_AF=0.0189;EUR_AF=0.0616;SAS_AF=0.0286;AA=T|||;VT=SNP
15	91368042	rs3213196	C	T	100	PASS	AC=905;AF=0.180711;AN=5008;NS=2504;DP=20036;EAS_AF=0.1885;AMR_AF=0.111;AFR_AF=0.2859;EUR_AF=0.164;SAS_AF=0.0971;AA=C|||;VT=SNP
15	91368775	rs8037996	G	C	100	PASS	AC=1910;AF=0.38139;AN=5008;NS=2504;DP=14673;EAS_AF=0.5665;AMR_AF=0.5432;AFR_AF=0.1172;EUR_AF=0.3549;SAS_AF=0.4601;AA=G|||;VT=SNP
15	91368962	rs12439832	C	T	100	PASS	AC=1014;AF=0.202476;AN=5008;NS=2504;DP=15735;EAS_AF=0.1885;AMR_AF=0.1268;AFR_AF=0.3041;EUR_AF=0.2127;SAS_AF=0.1227;AA=C|||;VT=SNP
15	91368993	rs7179769	C	A	100	PASS	AC=542;AF=0.108227;AN=5008;NS=2504;DP=15941;EAS_AF=0.0685;AMR_AF=0.0677;AFR_AF=0.23;EUR_AF=0.0497;SAS_AF=0.0736;AA=C|||;VT=SNP
15	91369012	rs385143	C	T	100	PASS	AC=1889;AF=0.377196;AN=5008;NS=2504;DP=16034;EAS_AF=0.5694;AMR_AF=0.5331;AFR_AF=0.1142;EUR_AF=0.3419;SAS_AF=0.4601;AA=C|||;VT=SNP
15	91369048	rs11854746	G	A	100	PASS	AC=243;AF=0.0485224;AN=5008;NS=2504;DP=15886;EAS_AF=0;AMR_AF=0.0447;AFR_AF=0.0666;EUR_AF=0.0755;SAS_AF=0.0491;AA=G|||;VT=SNP
15	91369098	rs447723	G	A	100	PASS	AC=1916;AF=0.382588;AN=5008;NS=2504;DP=16525;EAS_AF=0.5694;AMR_AF=0.5447;AFR_AF=0.115;EUR_AF=0.3569;SAS_AF=0.4632;AA=G|||;VT=SNP
15	91369128	rs116569123	C	G	100	PASS	AC=643;AF=0.128395;AN=5008;NS=2504;DP=17502;EAS_AF=0.1627;AMR_AF=0.098;AFR_AF=0.1392;EUR_AF=0.1571;SAS_AF=0.0706;AA=C|||;VT=SNP
15	91369131	rs78295041	G	A	100	PASS	AC=104;AF=0.0207668;AN=5008;NS=2504;DP=17815;EAS_AF=0.004;AMR_AF=0.0159;AFR_AF=0.0106;EUR_AF=0.0487;SAS_AF=0.0266;AA=G|||;VT=SNP
15	91369134	rs12439690	G	C	100	PASS	AC=1011;AF=0.201877;AN=5008;NS=2504;DP=17616;EAS_AF=0.1885;AMR_AF=0.1239;AFR_AF=0.3033;EUR_AF=0.2127;SAS_AF=0.1227;AA=C|||;VT=SNP
15	91369240	rs59615244	C	G	100	PASS	AC=712;AF=0.142173;AN=5008;NS=2504;DP=21371;EAS_AF=0.1637;AMR_AF=0.1023;AFR_AF=0.1868;EUR_AF=0.159;SAS_AF=0.0706;AA=C|||;VT=SNP
15	91369273	rs72753676	C	A	100	PASS	AC=1014;AF=0.202476;AN=5008;NS=2504;DP=22177;EAS_AF=0.1885;AMR_AF=0.1268;AFR_AF=0.3041;EUR_AF=0.2127;SAS_AF=0.1227;AA=C|||;VT=SNP
15	91369534	rs395184	T	C	100	PASS	AC=68;AF=0.0135783;AN=5008;NS=2504;DP=20840;EAS_AF=0;AMR_AF=0.0231;AFR_AF=0.0053;EUR_AF=0.0408;SAS_AF=0.0041;AA=T|||;VT=SNP
15	91369631	rs3940300	A	C	100	PASS	AC=1802;AF=0.359824;AN=5008;NS=2504;DP=18883;EAS_AF=0.5804;AMR_AF=0.5346;AFR_AF=0.0295;EUR_AF=0.3539;SAS_AF=0.4611;AA=A|||;VT=SNP
15	91369705	rs2079769	C	T	100	PASS	AC=1614;AF=0.322284;AN=5008;NS=2504;DP=19741;EAS_AF=0.2649;AMR_AF=0.2061;AFR_AF=0.5454;EUR_AF=0.2833;SAS_AF=0.2025;AA=C|||;VT=SNP
15	91369856	rs426015	G	C	100	PASS	AC=3872;AF=0.773163;AN=5008;NS=2504;DP=16697;EAS_AF=0.8264;AMR_AF=0.7911;AFR_AF=0.8283;EUR_AF=0.6968;SAS_AF=0.7096;AA=C|||;VT=SNP
15	91369883	rs112285691	G	A	100	PASS	AC=44;AF=0.00878594;AN=5008;NS=2504;DP=17469;EAS_AF=0;AMR_AF=0.0101;AFR_AF=0.0008;EUR_AF=0.0258;SAS_AF=0.0102;AA=G|||;VT=SNP
15	91370366	rs57690203	G	A	100	PASS	AC=613;AF=0.122404;AN=5008;NS=2504;DP=18187;EAS_AF=0.0972;AMR_AF=0.0692;AFR_AF=0.2368;EUR_AF=0.0547;SAS_AF=0.1012;AA=A|||;VT=SNP
15	91370378	rs62025150	A	T	100	PASS	AC=113;AF=0.0225639;AN=5008;NS=2504;DP=17744;EAS_AF=0;AMR_AF=0.0159;AFR_AF=0.0212;EUR_AF=0.0487;SAS_AF=0.0256;AA=A|||;VT=SNP
15	91370505	rs62025151	C	G	100	PASS	AC=99;AF=0.0197684;AN=5008;NS=2504;DP=15372;EAS_AF=0;AMR_AF=0.0159;AFR_AF=0.0106;EUR_AF=0.0487;SAS_AF=0.0256;AA=C|||;VT=SNP
15	91370603	rs16944902	G	A	100	PASS	AC=1559;AF=0.311302;AN=5008;NS=2504;DP=17156;EAS_AF=0.2401;AMR_AF=0.2061;AFR_AF=0.5454;EUR_AF=0.2793;SAS_AF=0.1759;AA=A|||;VT=SNP
15	91370640	rs72753679	T	G	100	PASS	AC=32;AF=0.00638978;AN=5008;NS=2504;DP=18459;EAS_AF=0;AMR_AF=0.0058;AFR_AF=0.0015;EUR_AF=0.0169;SAS_AF=0.0092;AA=T|||;VT=SNP
15	91370701	rs378996	C	T	100	PASS	AC=1875;AF=0.374401;AN=5008;NS=2504;DP=19242;EAS_AF=0.5625;AMR_AF=0.5331;AFR_AF=0.112;EUR_AF=0.334;SAS_AF=0.4642;AA=C|||;VT=SNP
15	91371447	rs16944906	C	A	100	PASS	AC=511;AF=0.102037;AN=5008;NS=2504;DP=17034;EAS_AF=0.0724;AMR_AF=0.0692;AFR_AF=0.1967;EUR_AF=0.0497;SAS_AF=0.0818;AA=C|||;VT=SNP
15	91371609	rs10400851	G	A	100	PASS	AC=635;AF=0.126797;AN=5008;NS=2504;DP=13898;EAS_AF=0.0942;AMR_AF=0.072;AFR_AF=0.27;EUR_AF=0.0497;SAS_AF=0.0849;AA=A|||;VT=SNP
15	91371816	rs111762823	T	C	100	PASS	AC=750;AF=0.14976;AN=5008;NS=2504;DP=14649;EAS_AF=0.1677;AMR_AF=0.1095;AFR_AF=0.1899;EUR_AF=0.1789;SAS_AF=0.0757;AA=T|||;VT=SNP
15	91371830	rs10400855	G	T	100	PASS	AC=597;AF=0.119209;AN=5008;NS=2504;DP=15114;EAS_AF=0.0724;AMR_AF=0.072;AFR_AF=0.2602;EUR_AF=0.0497;SAS_AF=0.0818;AA=T|||;VT=SNP
15	91371928	rs113497996	C	T	100	PASS	AC=522;AF=0.104233;AN=5008;NS=2504;DP=16543;EAS_AF=0.0704;AMR_AF=0.0706;AFR_AF=0.205;EUR_AF=0.0497;SAS_AF=0.0828;AA=C|||;VT=SNP
15	91372054	rs376612	A	G	100	PASS	AC=1765;AF=0.352436;AN=5008;NS=2504;DP=16106;EAS_AF=0.5635;AMR_AF=0.5274;AFR_AF=0.0287;EUR_AF=0.332;SAS_AF=0.4693;AA=A|||;VT=SNP
15	91372284	rs61684626	A	C	100	PASS	AC=918;AF=0.183307;AN=5008;NS=2504;DP=16014;EAS_AF=0.1677;AMR_AF=0.1182;AFR_AF=0.3109;EUR_AF=0.1809;SAS_AF=0.0757;AA=A|||;VT=SNP
15	91373132	rs58095361	C	T	100	PASS	AC=522;AF=0.104233;AN=5008;NS=2504;DP=19780;EAS_AF=0.0704;AMR_AF=0.0706;AFR_AF=0.205;EUR_AF=0.0497;SAS_AF=0.0828;AA=C|||;VT=SNP
15	91373498	rs365931	A	G	100	PASS	AC=3470;AF=0.692891;AN=5008;NS=2504;DP=19508;EAS_AF=0.8284;AMR_AF=0.7305;AFR_AF=0.6921;EUR_AF=0.5706;SAS_AF=0.6534;AA=G|||;VT=SNP
15	91373613	rs7495370	C	G	100	PASS	AC=2879;AF=0.57488;AN=5008;NS=2504;DP=15459;EAS_AF=0.756;AMR_AF=0.6585;AFR_AF=0.4357;EUR_AF=0.5209;SAS_AF=0.5726;AA=C|||;VT=SNP
15	91374563	rs12443483	A	G	100	PASS	AC=1562;AF=0.311901;AN=5008;NS=2504;DP=13018;EAS_AF=0.2639;AMR_AF=0.1902;AFR_AF=0.5635;EUR_AF=0.2356;SAS_AF=0.1861;AA=a|||;VT=SNP
15	91374720	rs61112792	C	T	100	PASS	AC=523;AF=0.104433;AN=5008;NS=2504;DP=13900;EAS_AF=0.0714;AMR_AF=0.0706;AFR_AF=0.205;EUR_AF=0.0497;SAS_AF=0.0828;AA=c|||;VT=SNP
15	91374905	rs113241870	C	G	100	PASS	AC=527;AF=0.105232;AN=5008;NS=2504;DP=12718;EAS_AF=0.0744;AMR_AF=0.0706;AFR_AF=0.2057;EUR_AF=0.0497;SAS_AF=0.0828;AA=C|||;VT=SNP
15	91375010	rs113924677	C	T	100	PASS	AC=1494;AF=0.298323;AN=5008;NS=2504;DP=11828;EAS_AF=0.2629;AMR_AF=0.1888;AFR_AF=0.5136;EUR_AF=0.2356;SAS_AF=0.1861;AA=C|||;VT=SNP
15	91375065	rs112121326	G	A	100	PASS	AC=781;AF=0.15595;AN=5008;NS=2504;DP=13318;EAS_AF=0.1647;AMR_AF=0.111;AFR_AF=0.2148;EUR_AF=0.1789;SAS_AF=0.0757;AA=G|||;VT=SNP
15	91375198	rs55974716	C	T	100	PASS	AC=523;AF=0.104433;AN=5008;NS=2504;DP=15682;EAS_AF=0.0714;AMR_AF=0.0706;AFR_AF=0.205;EUR_AF=0.0497;SAS_AF=0.0828;AA=C|||;VT=SNP
15	91375199	rs147975533	G	A	100	PASS	AC=61;AF=0.0121805;AN=5008;NS=2504;DP=15613;EAS_AF=0;AMR_AF=0.0115;AFR_AF=0.0136;EUR_AF=0.0278;SAS_AF=0.0072;AA=G|||;VT=SNP
15	91375611	rs59835648	C	T	100	PASS	AC=524;AF=0.104633;AN=5008;NS=2504;DP=17207;EAS_AF=0.0714;AMR_AF=0.0706;AFR_AF=0.2057;EUR_AF=0.0497;SAS_AF=0.0828;AA=C|||;VT=SNP
15	91375626	rs12101430	A	G	100	PASS	AC=1562;AF=0.311901;AN=5008;NS=2504;DP=15201;EAS_AF=0.2639;AMR_AF=0.1902;AFR_AF=0.5628;EUR_AF=0.2356;SAS_AF=0.1871;AA=G|||;VT=SNP
15	91375627	rs12101885	G	C	100	PASS	AC=1562;AF=0.311901;AN=5008;NS=2504;DP=15138;EAS_AF=0.2639;AMR_AF=0.1902;AFR_AF=0.5628;EUR_AF=0.2356;SAS_AF=0.1871;AA=C|||;VT=SNP
15	91375793	rs148919292	A	T	100	PASS	AC=523;AF=0.104433;AN=5008;NS=2504;DP=17051;EAS_AF=0.0714;AMR_AF=0.0706;AFR_AF=0.205;EUR_AF=0.0497;SAS_AF=0.0828;AA=A|||;VT=SNP
15	91376083	rs142270994	G	C	100	PASS	AC=209;AF=0.0417332;AN=5008;NS=2504;DP=12393;EAS_AF=0;AMR_AF=0.0447;AFR_AF=0.053;EUR_AF=0.0785;SAS_AF=0.0297;AA=G|||;VT=SNP
15	91376161	rs4932366	C	T	100	PASS	AC=629;AF=0.125599;AN=5008;NS=2504;DP=14054;EAS_AF=0.0714;AMR_AF=0.0735;AFR_AF=0.2837;EUR_AF=0.0497;SAS_AF=0.0828;AA=c|||;VT=SNP
15	91376277	rs73505649	A	C	100	PASS	AC=524;AF=0.104633;AN=5008;NS=2504;DP=14624;EAS_AF=0.0714;AMR_AF=0.0706;AFR_AF=0.205;EUR_AF=0.0497;SAS_AF=0.0838;AA=A|||;VT=SNP
15	91376409	rs73491628	A	C	100	PASS	AC=592;AF=0.118211;AN=5008;NS=2504;DP=13858;EAS_AF=0.0734;AMR_AF=0.072;AFR_AF=0.2542;EUR_AF=0.0497;SAS_AF=0.0838;AA=A|||;VT=SNP
15	91376668	rs7173820	C	T	100	PASS	AC=591;AF=0.118011;AN=5008;NS=2504;DP=16724;EAS_AF=0.0714;AMR_AF=0.0735;AFR_AF=0.2542;EUR_AF=0.0497;SAS_AF=0.0838;AA=C|||;VT=SNP
15	91376751	rs7174679	A	G	100	PASS	AC=589;AF=0.117612;AN=5008;NS=2504;DP=17371;EAS_AF=0.0704;AMR_AF=0.072;AFR_AF=0.2542;EUR_AF=0.0497;SAS_AF=0.0838;AA=G|||;VT=SNP
15	91376940	rs7174413	C	T	100	PASS	AC=589;AF=0.117612;AN=5008;NS=2504;DP=16701;EAS_AF=0.0704;AMR_AF=0.072;AFR_AF=0.2542;EUR_AF=0.0497;SAS_AF=0.0838;AA=T|||;VT=SNP
15	91376957	rs7179843	T	C	100	PASS	AC=589;AF=0.117612;AN=5008;NS=2504;DP=17187;EAS_AF=0.0704;AMR_AF=0.072;AFR_AF=0.2542;EUR_AF=0.0497;SAS_AF=0.0838;AA=C|||;VT=SNP
15	91376978	rs56368738	C	T	100	PASS	AC=532;AF=0.10623;AN=5008;NS=2504;DP=16624;EAS_AF=0.0704;AMR_AF=0.0735;AFR_AF=0.2103;EUR_AF=0.0497;SAS_AF=0.0838;AA=T|||;VT=SNP
15	91377250	rs2532103	C	G	100	PASS	AC=210;AF=0.0419329;AN=5008;NS=2504;DP=18134;EAS_AF=0;AMR_AF=0.0692;AFR_AF=0.0038;EUR_AF=0.0974;SAS_AF=0.0603;AA=C|||;VT=SNP
15	91377320	rs76240640	C	G	100	PASS	AC=64;AF=0.0127796;AN=5008;NS=2504;DP=18187;EAS_AF=0;AMR_AF=0.0202;AFR_AF=0.0008;EUR_AF=0.0338;SAS_AF=0.0153;AA=C|||;VT=SNP
15	91377856	rs7179164	G	A	100	PASS	AC=1909;AF=0.38119;AN=5008;NS=2504;DP=18573;EAS_AF=0.5565;AMR_AF=0.5389;AFR_AF=0.1316;EUR_AF=0.333;SAS_AF=0.4755;AA=G|||;VT=SNP
15	91377860	rs7179166	G	A	100	PASS	AC=3634;AF=0.725639;AN=5008;NS=2504;DP=18760;EAS_AF=0.8264;AMR_AF=0.7709;AFR_AF=0.7148;EUR_AF=0.6312;SAS_AF=0.7014;AA=A|||;VT=SNP
15	91378034	rs7181502	A	G	100	PASS	AC=3577;AF=0.714257;AN=5008;NS=2504;DP=18981;EAS_AF=0.8472;AMR_AF=0.7334;AFR_AF=0.7579;EUR_AF=0.5596;SAS_AF=0.6636;AA=G|||;VT=SNP
15	91378285	rs73491635	G	A	100	PASS	AC=568;AF=0.113419;AN=5008;NS=2504;DP=21821;EAS_AF=0.0575;AMR_AF=0.0476;AFR_AF=0.2716;EUR_AF=0.0408;SAS_AF=0.0787;AA=G|||;VT=SNP
15	91378412	rs111989724	A	G	100	PASS	AC=568;AF=0.113419;AN=5008;NS=2504;DP=14791;EAS_AF=0.0575;AMR_AF=0.0476;AFR_AF=0.2723;EUR_AF=0.0398;SAS_AF=0.0787;AA=G|||;VT=SNP
15	91378630	rs113652477	A	G	100	PASS	AC=569;AF=0.113618;AN=5008;NS=2504;DP=17443;EAS_AF=0.0575;AMR_AF=0.0476;AFR_AF=0.2731;EUR_AF=0.0398;SAS_AF=0.0787;AA=G|||;VT=SNP
15	91379000	rs8030991	T	C	100	PASS	AC=564;AF=0.11262;AN=5008;NS=2504;DP=15679;EAS_AF=0.0575;AMR_AF=0.0476;AFR_AF=0.2731;EUR_AF=0.0398;SAS_AF=0.0736;AA=C|||;VT=SNP
15	91379070	rs73491636	C	T	100	PASS	AC=471;AF=0.0940495;AN=5008;NS=2504;DP=16261;EAS_AF=0.0575;AMR_AF=0.0461;AFR_AF=0.2035;EUR_AF=0.0398;SAS_AF=0.0736;AA=C|||;VT=SNP
15	91379999	rs7171099	C	T	100	PASS	AC=1913;AF=0.381989;AN=5008;NS=2504;DP=17975;EAS_AF=0.5625;AMR_AF=0.5375;AFR_AF=0.1354;EUR_AF=0.33;SAS_AF=0.4724;AA=C|||;VT=SNP
15	91380250	rs78938562	T	C	100	PASS	AC=255;AF=0.0509185;AN=5008;NS=2504;DP=20121;EAS_AF=0.0258;AMR_AF=0.0403;AFR_AF=0.0613;EUR_AF=0.0736;SAS_AF=0.047;AA=T|||;VT=SNP
15	91380333	rs73491640	A	G	100	PASS	AC=1642;AF=0.327875;AN=5008;NS=2504;DP=20903;EAS_AF=0.25;AMR_AF=0.2219;AFR_AF=0.6369;EUR_AF=0.2286;SAS_AF=0.1677;AA=G|||;VT=SNP
15	91380431	rs116449376	C	G	100	PASS	AC=182;AF=0.0363419;AN=5008;NS=2504;DP=20119;EAS_AF=0;AMR_AF=0.0403;AFR_AF=0.0514;EUR_AF=0.0686;SAS_AF=0.0174;AA=C|||;VT=SNP
15	91380434	rs73491644	C	T	100	PASS	AC=475;AF=0.0948482;AN=5008;NS=2504;DP=20184;EAS_AF=0.0575;AMR_AF=0.0447;AFR_AF=0.2057;EUR_AF=0.0398;SAS_AF=0.0757;AA=C|||;VT=SNP
15	91380471	rs73491646	A	G	100	PASS	AC=475;AF=0.0948482;AN=5008;NS=2504;DP=18972;EAS_AF=0.0575;AMR_AF=0.0447;AFR_AF=0.2065;EUR_AF=0.0398;SAS_AF=0.0746;AA=A|||;VT=SNP
15	91380614	rs8182056	C	G	100	PASS	AC=1937;AF=0.386781;AN=5008;NS=2504;DP=21284;EAS_AF=0.2887;AMR_AF=0.2651;AFR_AF=0.7209;EUR_AF=0.3052;SAS_AF=0.2065;AA=G|||;VT=SNP
15	91380786	rs74661121	T	G	100	PASS	AC=1050;AF=0.209665;AN=5008;NS=2504;DP=21270;EAS_AF=0.2192;AMR_AF=0.1715;AFR_AF=0.3064;EUR_AF=0.1899;SAS_AF=0.1166;AA=T|||;VT=SNP
15	91380882	rs2532102	G	A	100	PASS	AC=3073;AF=0.613618;AN=5008;NS=2504;DP=17025;EAS_AF=0.6905;AMR_AF=0.6657;AFR_AF=0.621;EUR_AF=0.4881;SAS_AF=0.6166;AA=G|||;VT=SNP
15	91381031	rs56079832	A	C	100	PASS	AC=270;AF=0.0539137;AN=5008;NS=2504;DP=17210;EAS_AF=0.002;AMR_AF=0.072;AFR_AF=0.0053;EUR_AF=0.162;SAS_AF=0.0491;AA=A|||;VT=SNP
15	91381359	rs112369416	C	T	100	PASS	AC=41;AF=0.0081869;AN=5008;NS=2504;DP=16056;EAS_AF=0;AMR_AF=0.0086;AFR_AF=0.0008;EUR_AF=0.0249;SAS_AF=0.0092;AA=C|||;VT=SNP
15	91381621	rs11073954	A	G	100	PASS	AC=2351;AF=0.469449;AN=5008;NS=2504;DP=17754;EAS_AF=0.7768;AMR_AF=0.6441;AFR_AF=0.1467;EUR_AF=0.3917;SAS_AF=0.545;AA=A|||;VT=SNP
15	91381917	rs4932368	G	A	100	PASS	AC=137;AF=0.0273562;AN=5008;NS=2504;DP=17964;EAS_AF=0;AMR_AF=0.0389;AFR_AF=0.0045;EUR_AF=0.0825;SAS_AF=0.0215;AA=G|||;VT=SNP
15	91381944	rs138259291	C	T	100	PASS	AC=18;AF=0.00359425;AN=5008;NS=2504;DP=15809;EAS_AF=0;AMR_AF=0.0058;AFR_AF=0;EUR_AF=0.0139;SAS_AF=0;AA=C|||;VT=SNP
15	91382348	rs11634558	C	A	100	PASS	AC=1731;AF=0.345647;AN=5008;NS=2504;DP=19061;EAS_AF=0.5486;AMR_AF=0.5187;AFR_AF=0.0371;EUR_AF=0.3111;SAS_AF=0.4663;AA=C|||;VT=SNP
15	91382915	rs2532101	G	A	100	PASS	AC=1636;AF=0.326677;AN=5008;NS=2504;DP=15654;EAS_AF=0.4613;AMR_AF=0.5187;AFR_AF=0.0477;EUR_AF=0.3698;SAS_AF=0.3845;AA=G|||;VT=SNP
15	91382995	rs7402445	C	T	100	PASS	AC=1844;AF=0.368211;AN=5008;NS=2504;DP=15118;EAS_AF=0.5179;AMR_AF=0.5576;AFR_AF=0.0991;EUR_AF=0.3608;SAS_AF=0.4509;AA=c|||;VT=SNP
15	91383142	rs16944918	C	T	100	PASS	AC=558;AF=0.111422;AN=5008;NS=2504;DP=17599;EAS_AF=0.0238;AMR_AF=0.0461;AFR_AF=0.27;EUR_AF=0.0616;SAS_AF=0.0849;AA=T|||;VT=SNP
15	91383607	rs28563082	G	A	100	PASS	AC=709;AF=0.141573;AN=5008;NS=2504;DP=21549;EAS_AF=0.1806;AMR_AF=0.1095;AFR_AF=0.1732;EUR_AF=0.1312;SAS_AF=0.092;AA=G|||;VT=SNP
15	91383766	rs16944923	G	C	100	PASS	AC=589;AF=0.117612;AN=5008;NS=2504;DP=20133;EAS_AF=0.2093;AMR_AF=0.098;AFR_AF=0.0356;EUR_AF=0.1203;SAS_AF=0.1452;AA=G|||;VT=SNP
15	91384632	rs144009289	A	G	100	PASS	AC=38;AF=0.00758786;AN=5008;NS=2504;DP=20100;EAS_AF=0;AMR_AF=0.0086;AFR_AF=0.003;EUR_AF=0.0278;SAS_AF=0;AA=A|||;VT=SNP
15	91384978	rs144884425	T	G	100	PASS	AC=233;AF=0.0465256;AN=5008;NS=2504;DP=18428;EAS_AF=0.003;AMR_AF=0.0447;AFR_AF=0.0219;EUR_AF=0.0736;SAS_AF=0.0982;AA=T|||;VT=SNP
15	91385701	rs142497074	A	G	100	PASS	AC=279;AF=0.0557109;AN=5008;NS=2504;DP=20019;EAS_AF=0.003;AMR_AF=0.049;AFR_AF=0.0537;EUR_AF=0.0736;SAS_AF=0.0992;AA=A|||;VT=SNP
15	91386009	rs2532100	A	G	100	PASS	AC=3555;AF=0.709864;AN=5008;NS=2504;DP=19719;EAS_AF=0.7728;AMR_AF=0.7233;AFR_AF=0.6505;EUR_AF=0.6342;SAS_AF=0.7935;AA=G|||;VT=SNP
15	91386301	rs2532099	A	G	100	PASS	AC=2894;AF=0.577875;AN=5008;NS=2504;DP=19174;EAS_AF=0.6815;AMR_AF=0.6398;AFR_AF=0.4531;EUR_AF=0.5209;SAS_AF=0.6544;AA=G|||;VT=SNP
15	91386854	rs75984477	A	G	100	PASS	AC=28;AF=0.00559105;AN=5008;NS=2504;DP=19514;EAS_AF=0;AMR_AF=0.0086;AFR_AF=0.0008;EUR_AF=0.0209;SAS_AF=0;AA=A|||;VT=SNP
15	91387074	rs6496730	T	G	100	PASS	AC=3909;AF=0.780551;AN=5008;NS=2504;DP=16300;EAS_AF=0.7738;AMR_AF=0.7579;AFR_AF=0.8464;EUR_AF=0.6909;SAS_AF=0.8067;AA=G|||;VT=SNP
15	91387084	rs57194486	C	G	100	PASS	AC=712;AF=0.142173;AN=5008;NS=2504;DP=16159;EAS_AF=0.1071;AMR_AF=0.0965;AFR_AF=0.1785;EUR_AF=0.169;SAS_AF=0.1339;AA=C|||;VT=SNP
15	91387114	rs74356419	G	T	100	PASS	AC=419;AF=0.0836661;AN=5008;NS=2504;DP=15304;EAS_AF=0.1022;AMR_AF=0.0476;AFR_AF=0.1142;EUR_AF=0.0964;SAS_AF=0.0358;AA=G|||;VT=SNP
15	91387220	rs11639226	A	C	100	PASS	AC=2646;AF=0.528355;AN=5008;NS=2504;DP=12964;EAS_AF=0.6667;AMR_AF=0.6239;AFR_AF=0.2912;EUR_AF=0.5149;SAS_AF=0.6524;AA=A|||;VT=SNP
15	91387379	rs74874915	A	T	100	PASS	AC=683;AF=0.136382;AN=5008;NS=2504;DP=13431;EAS_AF=0.1052;AMR_AF=0.0951;AFR_AF=0.1884;EUR_AF=0.1461;SAS_AF=0.1176;AA=A|||;VT=SNP
15	91388648	rs56079360	C	T	100	PASS	AC=60;AF=0.0119808;AN=5008;NS=2504;DP=19035;EAS_AF=0;AMR_AF=0.013;AFR_AF=0.0008;EUR_AF=0.0318;SAS_AF=0.0184;AA=C|||;VT=SNP
15	91389939	rs116325325	T	C	100	PASS	AC=422;AF=0.0842652;AN=5008;NS=2504;DP=18662;EAS_AF=0.006;AMR_AF=0.0807;AFR_AF=0.028;EUR_AF=0.161;SAS_AF=0.1646;AA=t|||;VT=SNP
15	91390400	rs2532110	G	A	100	PASS	AC=415;AF=0.0828674;AN=5008;NS=2504;DP=16221;EAS_AF=0.0079;AMR_AF=0.0994;AFR_AF=0.0378;EUR_AF=0.163;SAS_AF=0.1268;AA=G|||;VT=SNP
15	91390454	rs2677727	G	A	100	PASS	AC=3587;AF=0.716254;AN=5008;NS=2504;DP=16610;EAS_AF=0.7748;AMR_AF=0.6931;AFR_AF=0.7042;EUR_AF=0.6243;SAS_AF=0.7832;AA=G|||;VT=SNP
15	91390651	rs12917588	C	T	100	PASS	AC=225;AF=0.0449281;AN=5008;NS=2504;DP=16348;EAS_AF=0.004;AMR_AF=0.0259;AFR_AF=0.0242;EUR_AF=0.0795;SAS_AF=0.093;AA=C|||;VT=SNP
15	91390686	rs2532109	T	C	100	PASS	AC=2688;AF=0.536741;AN=5008;NS=2504;DP=16535;EAS_AF=0.6964;AMR_AF=0.5807;AFR_AF=0.3003;EUR_AF=0.5278;SAS_AF=0.6697;AA=C|||;VT=SNP
15	91390702	rs78571877	A	G	100	PASS	AC=44;AF=0.00878594;AN=5008;NS=2504;DP=17141;EAS_AF=0;AMR_AF=0.013;AFR_AF=0;EUR_AF=0.0249;SAS_AF=0.0102;AA=A|||;VT=SNP
15	91391082	rs11639374	G	C	100	PASS	AC=902;AF=0.180112;AN=5008;NS=2504;DP=17377;EAS_AF=0.1706;AMR_AF=0.1282;AFR_AF=0.1717;EUR_AF=0.2187;SAS_AF=0.1984;AA=C|||;VT=SNP
15	91391264	rs143919862	A	G	100	PASS	AC=553;AF=0.110423;AN=5008;NS=2504;DP=13289;EAS_AF=0.0962;AMR_AF=0.1787;AFR_AF=0.1921;EUR_AF=0.0467;SAS_AF=0.0317;AA=A|||;VT=SNP
15	91392036	rs138800142	C	T	100	PASS	AC=38;AF=0.00758786;AN=5008;NS=2504;DP=15662;EAS_AF=0;AMR_AF=0.0101;AFR_AF=0.0008;EUR_AF=0.0268;SAS_AF=0.0031;AA=C|||;VT=SNP
15	91392256	rs12185121	A	G	100	PASS	AC=2950;AF=0.589058;AN=5008;NS=2504;DP=16599;EAS_AF=0.7302;AMR_AF=0.5115;AFR_AF=0.3896;EUR_AF=0.6004;SAS_AF=0.7566;AA=A|||;VT=SNP
15	91394671	rs10083700	T	G	100	PASS	AC=2570;AF=0.513179;AN=5008;NS=2504;DP=20913;EAS_AF=0.2837;AMR_AF=0.5317;AFR_AF=0.8132;EUR_AF=0.4771;SAS_AF=0.3681;AA=.|||;VT=SNP
15	91395480	rs7402264	T	A	100	PASS	AC=3539;AF=0.706669;AN=5008;NS=2504;DP=21540;EAS_AF=0.496;AMR_AF=0.6599;AFR_AF=0.9781;EUR_AF=0.6948;SAS_AF=0.6022;AA=.|||;VT=SNP
15	91396633	rs146542762	G	A	100	PASS	AC=56;AF=0.0111821;AN=5008;NS=2504;DP=14414;EAS_AF=0;AMR_AF=0.0245;AFR_AF=0.0008;EUR_AF=0.0308;SAS_AF=0.0072;AA=G|||;VT=SNP
15	91397346	rs150160013	T	C	100	PASS	AC=53;AF=0.0105831;AN=5008;NS=2504;DP=17170;EAS_AF=0;AMR_AF=0.0187;AFR_AF=0.0015;EUR_AF=0.0348;SAS_AF=0.0031;AA=T|||;VT=SNP
15	91397387	rs185320770	A	G	100	PASS	AC=13;AF=0.00259585;AN=5008;NS=2504;DP=16672;EAS_AF=0;AMR_AF=0.0014;AFR_AF=0;EUR_AF=0.0099;SAS_AF=0.002;AA=A|||;VT=SNP
15	91397673	rs11631655	G	T	100	PASS	AC=464;AF=0.0926518;AN=5008;NS=2504;DP=15710;EAS_AF=0.1964;AMR_AF=0.0648;AFR_AF=0.0098;EUR_AF=0.1093;SAS_AF=0.1002;AA=G|||;VT=SNP
15	91397733	rs34688434	C	A	100	PASS	AC=308;AF=0.0615016;AN=5008;NS=2504;DP=13769;EAS_AF=0.002;AMR_AF=0.0432;AFR_AF=0.0484;EUR_AF=0.0915;SAS_AF=0.1227;AA=C|||;VT=SNP
15	91397771	rs77003790	C	T	100	PASS	AC=303;AF=0.0605032;AN=5008;NS=2504;DP=12203;EAS_AF=0.002;AMR_AF=0.0418;AFR_AF=0.0499;EUR_AF=0.0875;SAS_AF=0.1207;AA=C|||;VT=SNP
15	91398600	rs34050628	C	T	100	PASS	AC=304;AF=0.0607029;AN=5008;NS=2504;DP=18940;EAS_AF=0.002;AMR_AF=0.0548;AFR_AF=0.0083;EUR_AF=0.1233;SAS_AF=0.1319;AA=C|||;VT=SNP
15	91399124	rs139884433	C	G	100	PASS	AC=86;AF=0.0171725;AN=5008;NS=2504;DP=15822;EAS_AF=0;AMR_AF=0.0303;AFR_AF=0.003;EUR_AF=0.0467;SAS_AF=0.0143;AA=C|||;VT=SNP
15	91399143	rs117721646	G	A	100	PASS	AC=39;AF=0.00778754;AN=5008;NS=2504;DP=15793;EAS_AF=0;AMR_AF=0.0231;AFR_AF=0.0008;EUR_AF=0.0199;SAS_AF=0.002;AA=G|||;VT=SNP
15	91400208	rs11853441	T	G	100	PASS	AC=2433;AF=0.485823;AN=5008;NS=2504;DP=16231;EAS_AF=0.1647;AMR_AF=0.4409;AFR_AF=0.8033;EUR_AF=0.4692;SAS_AF=0.4366;AA=G|||;VT=SNP
15	91401330	rs117789387	C	T	100	PASS	AC=17;AF=0.00339457;AN=5008;NS=2504;DP=23558;EAS_AF=0;AMR_AF=0.0043;AFR_AF=0;EUR_AF=0.0139;SAS_AF=0;AA=C|||;VT=SNP
15	91401467	rs12904679	G	T	100	PASS	AC=302;AF=0.0603035;AN=5008;NS=2504;DP=20226;EAS_AF=0.002;AMR_AF=0.0548;AFR_AF=0.0068;EUR_AF=0.1233;SAS_AF=0.1319;AA=G|||;VT=SNP
15	91402803	rs11855381	A	G	100	PASS	AC=2455;AF=0.490216;AN=5008;NS=2504;DP=19027;EAS_AF=0.1915;AMR_AF=0.4409;AFR_AF=0.8003;EUR_AF=0.4811;SAS_AF=0.4233;AA=G|||;VT=SNP
15	91403052	rs74869799	G	A	100	PASS	AC=322;AF=0.0642971;AN=5008;NS=2504;DP=18399;EAS_AF=0;AMR_AF=0.1167;AFR_AF=0.0136;EUR_AF=0.1511;SAS_AF=0.0726;AA=G|||;VT=SNP
15	91403646	rs7171165	T	C	100	PASS	AC=2461;AF=0.491414;AN=5008;NS=2504;DP=16991;EAS_AF=0.1954;AMR_AF=0.4452;AFR_AF=0.8003;EUR_AF=0.4811;SAS_AF=0.4223;AA=C|||;VT=SNP
15	91403674	rs7166599	A	G	100	PASS	AC=966;AF=0.192891;AN=5008;NS=2504;DP=16356;EAS_AF=0.1062;AMR_AF=0.196;AFR_AF=0.1142;EUR_AF=0.337;SAS_AF=0.2382;AA=A|||;VT=SNP
15	91404705	rs4932370	G	A	100	PASS	AC=1570;AF=0.313498;AN=5008;NS=2504;DP=19901;EAS_AF=0.0952;AMR_AF=0.2262;AFR_AF=0.5628;EUR_AF=0.3419;SAS_AF=0.2342;AA=A|||;VT=SNP
15	91404788	rs4932371	T	C	100	PASS	AC=2001;AF=0.399561;AN=5008;NS=2504;DP=19795;EAS_AF=0.1696;AMR_AF=0.2464;AFR_AF=0.7837;EUR_AF=0.3588;SAS_AF=0.2679;AA=C|||;VT=SNP
15	91405041	rs151180249	G	A	100	PASS	AC=91;AF=0.0181709;AN=5008;NS=2504;DP=17521;EAS_AF=0;AMR_AF=0.0461;AFR_AF=0.0008;EUR_AF=0.0497;SAS_AF=0.0082;AA=G|||;VT=SNP
15	91405684	rs12903530	A	G	100	PASS	AC=702;AF=0.140176;AN=5008;NS=2504;DP=19229;EAS_AF=0.0079;AMR_AF=0.1023;AFR_AF=0.1248;EUR_AF=0.2336;SAS_AF=0.228;AA=A|||;VT=SNP
15	91405752	rs12907779	T	A	100	PASS	AC=533;AF=0.10643;AN=5008;NS=2504;DP=18842;EAS_AF=0.004;AMR_AF=0.0937;AFR_AF=0.0197;EUR_AF=0.2326;SAS_AF=0.2086;AA=T|||;VT=SNP
15	91406146	rs7168951	A	C	100	PASS	AC=2310;AF=0.461262;AN=5008;NS=2504;DP=19913;EAS_AF=0.1706;AMR_AF=0.3213;AFR_AF=0.6112;EUR_AF=0.5915;SAS_AF=0.5235;AA=C|||;VT=SNP
15	91406188	rs7167085	G	A	100	PASS	AC=2575;AF=0.514177;AN=5008;NS=2504;DP=18934;EAS_AF=0.1706;AMR_AF=0.3401;AFR_AF=0.8026;EUR_AF=0.5905;SAS_AF=0.5235;AA=A|||;VT=SNP
15	91407197	rs4932177	T	G	100	PASS	AC=1503;AF=0.30012;AN=5008;NS=2504;DP=20522;EAS_AF=0.1627;AMR_AF=0.2147;AFR_AF=0.4107;EUR_AF=0.3559;SAS_AF=0.2955;AA=T|||;VT=SNP
15	91407275	rs4932372	A	C	100	PASS	AC=774;AF=0.154553;AN=5008;NS=2504;DP=22123;EAS_AF=0.0625;AMR_AF=0.183;AFR_AF=0.0227;EUR_AF=0.335;SAS_AF=0.2219;AA=A|||;VT=SNP
15	91407618	rs56340611	T	C	100	PASS	AC=93;AF=0.0185703;AN=5008;NS=2504;DP=21449;EAS_AF=0;AMR_AF=0.0216;AFR_AF=0.0015;EUR_AF=0.0626;SAS_AF=0.0133;AA=T|||;VT=SNP
15	91407740	rs75554891	G	A	100	PASS	AC=300;AF=0.0599042;AN=5008;NS=2504;DP=20517;EAS_AF=0.0685;AMR_AF=0.0115;AFR_AF=0.115;EUR_AF=0.0169;SAS_AF=0.0552;AA=G|||;VT=SNP
15	91407994	rs7497418	G	A	100	PASS	AC=2481;AF=0.495407;AN=5008;NS=2504;DP=17764;EAS_AF=0.1687;AMR_AF=0.3343;AFR_AF=0.7337;EUR_AF=0.5924;SAS_AF=0.5245;AA=A|||;VT=SNP
15	91409514	rs8029440	G	A	100	PASS	AC=1342;AF=0.267971;AN=5008;NS=2504;DP=18485;EAS_AF=0.1627;AMR_AF=0.2118;AFR_AF=0.2958;EUR_AF=0.3559;SAS_AF=0.2883;AA=G|||;VT=SNP
15	91409622	rs62026672	A	G	100	PASS	AC=16;AF=0.00319489;AN=5008;NS=2504;DP=20172;EAS_AF=0;AMR_AF=0.0014;AFR_AF=0.0023;EUR_AF=0.006;SAS_AF=0.0061;AA=A|||;VT=SNP
15	91409905	rs79742014	C	T	100	PASS	AC=95;AF=0.0189696;AN=5008;NS=2504;DP=17226;EAS_AF=0;AMR_AF=0.0216;AFR_AF=0.0015;EUR_AF=0.0378;SAS_AF=0.0409;AA=C|||;VT=SNP
15	91410009	rs3759929	G	T	100	PASS	AC=2599;AF=0.51897;AN=5008;NS=2504;DP=18447;EAS_AF=0.1677;AMR_AF=0.3386;AFR_AF=0.8139;EUR_AF=0.5905;SAS_AF=0.5368;AA=T|||;VT=SNP
15	91411656	rs4932178	C	T	100	PASS	AC=1324;AF=0.264377;AN=5008;NS=2504;DP=19606;EAS_AF=0.1597;AMR_AF=0.2089;AFR_AF=0.2874;EUR_AF=0.3559;SAS_AF=0.2863;AA=C|||;VT=SNP
15	91415633	rs78569252	C	G	100	PASS	AC=223;AF=0.0445288;AN=5008;NS=2504;DP=12902;EAS_AF=0.002;AMR_AF=0.0389;AFR_AF=0.0174;EUR_AF=0.1014;SAS_AF=0.0706;AA=C|||;VT=SNP
15	91416550	rs17514846	C	A	100	PASS	AC=2377;AF=0.474641;AN=5008;NS=2504;DP=16518;EAS_AF=0.1587;AMR_AF=0.2954;AFR_AF=0.8828;EUR_AF=0.4612;SAS_AF=0.3896;AA=A|||;VT=SNP
15	91416565	rs80291522	C	T	100	PASS	AC=237;AF=0.0473243;AN=5008;NS=2504;DP=16730;EAS_AF=0.002;AMR_AF=0.0418;AFR_AF=0.0265;EUR_AF=0.1014;SAS_AF=0.0706;AA=C|||;VT=SNP
15	91416605	rs1981458	T	C	100	PASS	AC=590;AF=0.117812;AN=5008;NS=2504;DP=16297;EAS_AF=0.005;AMR_AF=0.0663;AFR_AF=0.2617;EUR_AF=0.1034;SAS_AF=0.091;AA=T|||;VT=SNP
15	91416872	rs113579461	G	T	100	PASS	AC=238;AF=0.047524;AN=5008;NS=2504;DP=13339;EAS_AF=0.002;AMR_AF=0.0389;AFR_AF=0.0287;EUR_AF=0.1014;SAS_AF=0.0706;AA=G|||;VT=SNP
15	91417330	rs75000622	C	T	100	PASS	AC=235;AF=0.0469249;AN=5008;NS=2504;DP=17754;EAS_AF=0.002;AMR_AF=0.0389;AFR_AF=0.0265;EUR_AF=0.1014;SAS_AF=0.0706;AA=C|||;VT=SNP
15	91417850	rs111239956	C	T	100	PASS	AC=32;AF=0.00638978;AN=5008;NS=2504;DP=18639;EAS_AF=0;AMR_AF=0.0072;AFR_AF=0.0023;EUR_AF=0.0209;SAS_AF=0.0031;AA=C|||;VT=SNP
15	91418237	rs59596774	T	G	100	PASS	AC=381;AF=0.0760783;AN=5008;NS=2504;DP=14353;EAS_AF=0.12;AMR_AF=0.0187;AFR_AF=0.1127;EUR_AF=0.0368;SAS_AF=0.0624;AA=T|||;VT=SNP
15	91418297	rs8032315	T	A	100	PASS	AC=1183;AF=0.236222;AN=5008;NS=2504;DP=12280;EAS_AF=0.0595;AMR_AF=0.2032;AFR_AF=0.323;EUR_AF=0.3241;SAS_AF=0.2342;AA=T|||;VT=SNP
15	91418394	rs8027450	C	T	100	PASS	AC=977;AF=0.195088;AN=5008;NS=2504;DP=15458;EAS_AF=0.0595;AMR_AF=0.1931;AFR_AF=0.1732;EUR_AF=0.3231;SAS_AF=0.2342;AA=C|||;VT=SNP
15	91418544	rs4405529	G	T	100	PASS	AC=239;AF=0.0477236;AN=5008;NS=2504;DP=17454;EAS_AF=0.002;AMR_AF=0.0389;AFR_AF=0.0287;EUR_AF=0.1024;SAS_AF=0.0706;AA=G|||;VT=SNP
15	91418591	rs4526996	A	G	100	PASS	AC=235;AF=0.0469249;AN=5008;NS=2504;DP=17693;EAS_AF=0.002;AMR_AF=0.0389;AFR_AF=0.025;EUR_AF=0.1024;SAS_AF=0.0716;AA=A|||;VT=SNP
15	91418723	rs60994696	A	G	100	PASS	AC=456;AF=0.0910543;AN=5008;NS=2504;DP=17171;EAS_AF=0.1042;AMR_AF=0.0259;AFR_AF=0.1755;EUR_AF=0.0388;SAS_AF=0.0634;AA=A|||;VT=SNP
15	91420552	rs12917264	C	T	100	PASS	AC=93;AF=0.0185703;AN=5008;NS=2504;DP=19852;EAS_AF=0;AMR_AF=0.0288;AFR_AF=0.0008;EUR_AF=0.0686;SAS_AF=0.0031;AA=C|||;VT=SNP
15	91420940	rs2071410	C	G	100	PASS	AC=954;AF=0.190495;AN=5008;NS=2504;DP=19575;EAS_AF=0.0585;AMR_AF=0.1945;AFR_AF=0.1672;EUR_AF=0.3231;SAS_AF=0.2188;AA=C|||;VT=SNP
15	91420973	rs1573643	T	C	100	PASS	AC=1358;AF=0.271166;AN=5008;NS=2504;DP=19412;EAS_AF=0.0863;AMR_AF=0.2176;AFR_AF=0.4054;EUR_AF=0.334;SAS_AF=0.2536;AA=T|||;VT=SNP
15	91421010	rs72755373	G	C	100	PASS	AC=24;AF=0.00479233;AN=5008;NS=2504;DP=18720;EAS_AF=0;AMR_AF=0.0101;AFR_AF=0;EUR_AF=0.0169;SAS_AF=0;AA=G|||;VT=SNP
15	91421283	rs1573644	T	C	100	PASS	AC=1298;AF=0.259185;AN=5008;NS=2504;DP=19291;EAS_AF=0.0863;AMR_AF=0.219;AFR_AF=0.3434;EUR_AF=0.3469;SAS_AF=0.2618;AA=T|||;VT=SNP
15	91421806	rs28402904	C	T	100	PASS	AC=236;AF=0.0471246;AN=5008;NS=2504;DP=18952;EAS_AF=0.002;AMR_AF=0.0375;AFR_AF=0.0272;EUR_AF=0.1024;SAS_AF=0.0706;AA=C|||;VT=SNP
15	91422521	rs78164913	T	G	100	PASS	AC=101;AF=0.0201677;AN=5008;NS=2504;DP=16460;EAS_AF=0;AMR_AF=0.0231;AFR_AF=0.0015;EUR_AF=0.0417;SAS_AF=0.0419;AA=T|||;VT=SNP
15	91422543	rs8039305	T	C	100	PASS	AC=2402;AF=0.479633;AN=5008;NS=2504;DP=15833;EAS_AF=0.1587;AMR_AF=0.304;AFR_AF=0.8752;EUR_AF=0.4742;SAS_AF=0.4059;AA=C|||;VT=SNP
15	91423339	rs6225	G	T	100	PASS	AC=35;AF=0.00698882;AN=5008;NS=2504;DP=18165;EAS_AF=0;AMR_AF=0.0101;AFR_AF=0;EUR_AF=0.0149;SAS_AF=0.0133;AA=G|||;VT=SNP;EX_TARGET
15	91423543	rs6224	G	T	100	PASS	AC=2354;AF=0.470048;AN=5008;NS=2504;DP=15883;EAS_AF=0.1558;AMR_AF=0.2954;AFR_AF=0.8661;EUR_AF=0.4712;SAS_AF=0.3814;AA=T|||;VT=SNP
15	91423825	rs75493298	G	T	100	PASS	AC=252;AF=0.0503195;AN=5008;NS=2504;DP=17513;EAS_AF=0.0665;AMR_AF=0.0144;AFR_AF=0.0605;EUR_AF=0.0378;SAS_AF=0.0583;AA=G|||;VT=SNP
15	91424574	rs6226	G	C	100	PASS	AC=3615;AF=0.721845;AN=5008;NS=2504;DP=18766;EAS_AF=0.5357;AMR_AF=0.6556;AFR_AF=0.9735;EUR_AF=0.6958;SAS_AF=0.6472;AA=C|||;VT=SNP;EX_TARGET
15	91425232	rs6227	C	T	100	PASS	AC=1072;AF=0.214058;AN=5008;NS=2504;DP=15657;EAS_AF=0.0615;AMR_AF=0.196;AFR_AF=0.2542;EUR_AF=0.3241;SAS_AF=0.2168;AA=C|||;VT=SNP
15	91426560	rs4702	G	A	100	PASS	AC=3236;AF=0.646166;AN=5008;NS=2504;DP=17496;EAS_AF=0.5248;AMR_AF=0.5893;AFR_AF=0.941;EUR_AF=0.5626;SAS_AF=0.499;AA=A|||;VT=SNP
15	91426687	rs78192020	G	C	100	PASS	AC=239;AF=0.0477236;AN=5008;NS=2504;DP=18732;EAS_AF=0.002;AMR_AF=0.036;AFR_AF=0.0265;EUR_AF=0.1034;SAS_AF=0.0746;AA=G|||;VT=SNP
15	91426733	rs79596457	G	C	100	PASS	AC=239;AF=0.0477236;AN=5008;NS=2504;DP=17777;EAS_AF=0.002;AMR_AF=0.0375;AFR_AF=0.0257;EUR_AF=0.1034;SAS_AF=0.0746;AA=G|||;VT=SNP
15	91426816	rs79865852	G	A	100	PASS	AC=262;AF=0.0523163;AN=5008;NS=2504;DP=15821;EAS_AF=0.0665;AMR_AF=0.0173;AFR_AF=0.0681;EUR_AF=0.0378;SAS_AF=0.0562;AA=G|||;VT=SNP
15	91426976	rs117634758	G	A	100	PASS	AC=18;AF=0.00359425;AN=5008;NS=2504;DP=17657;EAS_AF=0;AMR_AF=0.0115;AFR_AF=0.0008;EUR_AF=0.0089;SAS_AF=0;AA=g|||;VT=SNP
15	91427481	rs112565281	G	A	100	PASS	AC=58;AF=0.0115815;AN=5008;NS=2504;DP=10207;EAS_AF=0.001;AMR_AF=0.0086;AFR_AF=0.0015;EUR_AF=0.0388;SAS_AF=0.0102;AA=G|||;VT=SNP
15	91427692	rs138682554	G	A	100	PASS	AC=43;AF=0.00858626;AN=5008;NS=2504;DP=10232;EAS_AF=0;AMR_AF=0.0058;AFR_AF=0.0015;EUR_AF=0.0298;SAS_AF=0.0072;AA=G|||;VT=SNP
15	91427872	rs35346340	G	C	100	PASS	AC=1128;AF=0.22524;AN=5008;NS=2504;DP=11487;EAS_AF=0.0853;AMR_AF=0.1988;AFR_AF=0.2579;EUR_AF=0.325;SAS_AF=0.2413;AA=G|||;VT=SNP
15	91428188	rs76642265	A	G	100	PASS	AC=351;AF=0.0700879;AN=5008;NS=2504;DP=17105;EAS_AF=0.003;AMR_AF=0.0519;AFR_AF=0.1029;EUR_AF=0.1044;SAS_AF=0.0726;AA=A|||;VT=SNP
15	91428197	rs2071382	T	C	100	PASS	AC=3208;AF=0.640575;AN=5008;NS=2504;DP=17467;EAS_AF=0.8105;AMR_AF=0.7392;AFR_AF=0.5651;EUR_AF=0.5288;SAS_AF=0.6125;AA=C|||;VT=SNP
15	91428290	rs11539637	C	T	100	PASS	AC=2942;AF=0.58746;AN=5008;NS=2504;DP=19330;EAS_AF=0.8065;AMR_AF=0.7277;AFR_AF=0.382;EUR_AF=0.5258;SAS_AF=0.6033;AA=C|||;VT=SNP;EX_TARGET
15	91428589	rs7183988	T	G	100	PASS	AC=2965;AF=0.592053;AN=5008;NS=2504;DP=17069;EAS_AF=0.8085;AMR_AF=0.6398;AFR_AF=0.441;EUR_AF=0.5258;SAS_AF=0.6074;AA=G|||;VT=SNP;EX_TARGET
15	91428636	rs7177338	G	A	100	PASS	AC=2944;AF=0.587859;AN=5008;NS=2504;DP=17373;EAS_AF=0.8006;AMR_AF=0.6369;AFR_AF=0.4349;EUR_AF=0.5239;SAS_AF=0.6063;AA=g|||;VT=SNP;EX_TARGET
15	91428955	rs1894400	C	T	100	PASS	AC=1093;AF=0.218251;AN=5008;NS=2504;DP=20551;EAS_AF=0.0853;AMR_AF=0.1916;AFR_AF=0.233;EUR_AF=0.3221;SAS_AF=0.2474;AA=C|||;VT=SNP
15	91429042	rs1894401	G	A	100	PASS	AC=2969;AF=0.592851;AN=5008;NS=2504;DP=20479;EAS_AF=0.8036;AMR_AF=0.7262;AFR_AF=0.4039;EUR_AF=0.5308;SAS_AF=0.6002;AA=A|||;VT=SNP
15	91429176	rs7497304	G	T	100	PASS	AC=1089;AF=0.217452;AN=5008;NS=2504;DP=16765;EAS_AF=0.0853;AMR_AF=0.1916;AFR_AF=0.2345;EUR_AF=0.3191;SAS_AF=0.2444;AA=G|||;VT=SNP
15	91429237	rs6496735	T	C	100	PASS	AC=4692;AF=0.936901;AN=5008;NS=2504;DP=16736;EAS_AF=0.8938;AMR_AF=0.9841;AFR_AF=0.9251;EUR_AF=0.9563;SAS_AF=0.9438;AA=C|||;VT=SNP
15	91429287	rs4932373	A	C	100	PASS	AC=916;AF=0.182907;AN=5008;NS=2504;DP=18199;EAS_AF=0.0853;AMR_AF=0.183;AFR_AF=0.1082;EUR_AF=0.3191;SAS_AF=0.2444;AA=A|||;VT=SNP
15	91429519	rs7402461	T	C	100	PASS	AC=4697;AF=0.937899;AN=5008;NS=2504;DP=20000;EAS_AF=0.8929;AMR_AF=0.9841;AFR_AF=0.9251;EUR_AF=0.9563;SAS_AF=0.9499;AA=C|||;VT=SNP
15	91429979	rs7402187	A	G	100	PASS	AC=4688;AF=0.936102;AN=5008;NS=2504;DP=18933;EAS_AF=0.8909;AMR_AF=0.9798;AFR_AF=0.9266;EUR_AF=0.9513;SAS_AF=0.9489;AA=G|||;VT=SNP
15	91430406	rs72755383	C	G	100	PASS	AC=26;AF=0.00519169;AN=5008;NS=2504;DP=18559;EAS_AF=0;AMR_AF=0.0101;AFR_AF=0;EUR_AF=0.0189;SAS_AF=0;AA=C|||;VT=SNP;EX_TARGET
15	91430436	rs2071383	T	C	100	PASS	AC=4696;AF=0.9377;AN=5008;NS=2504;DP=18321;EAS_AF=0.8909;AMR_AF=0.9841;AFR_AF=0.9259;EUR_AF=0.9563;SAS_AF=0.9499;AA=C|||;VT=SNP;EX_TARGET
15	91430617	rs2071384	G	A	100	PASS	AC=2272;AF=0.453674;AN=5008;NS=2504;DP=14325;EAS_AF=0.7817;AMR_AF=0.5764;AFR_AF=0.1278;EUR_AF=0.3748;SAS_AF=0.5501;AA=g|||;VT=SNP;EX_TARGET
15	91430647	rs28438927	A	C	100	PASS	AC=767;AF=0.153155;AN=5008;NS=2504;DP=15192;EAS_AF=0.006;AMR_AF=0.1859;AFR_AF=0.1589;EUR_AF=0.2644;SAS_AF=0.1595;AA=A|||;VT=SNP
15	91430907	rs4932179	G	A	100	PASS	AC=2240;AF=0.447284;AN=5008;NS=2504;DP=19771;EAS_AF=0.7808;AMR_AF=0.5749;AFR_AF=0.1036;EUR_AF=0.3757;SAS_AF=0.5511;AA=G|||;VT=SNP
15	91430992	rs62026673	T	C	100	PASS	AC=57;AF=0.0113818;AN=5008;NS=2504;DP=17977;EAS_AF=0;AMR_AF=0.0086;AFR_AF=0.0023;EUR_AF=0.0229;SAS_AF=0.0256;AA=T|||;VT=SNP
15	91431255	rs4932374	G	A	100	PASS	AC=2659;AF=0.53095;AN=5008;NS=2504;DP=19605;EAS_AF=0.7817;AMR_AF=0.5994;AFR_AF=0.4047;EUR_AF=0.3787;SAS_AF=0.5511;AA=G|||;VT=SNP
15	91431461	rs144979467	G	A	100	PASS	AC=80;AF=0.0159744;AN=5008;NS=2504;DP=17325;EAS_AF=0;AMR_AF=0.0159;AFR_AF=0.0015;EUR_AF=0.0537;SAS_AF=0.0133;AA=G|||;VT=SNP
15	91431470	rs4548831	G	A	100	PASS	AC=2659;AF=0.53095;AN=5008;NS=2504;DP=17139;EAS_AF=0.7817;AMR_AF=0.5994;AFR_AF=0.4047;EUR_AF=0.3787;SAS_AF=0.5511;AA=G|||;VT=SNP
15	91431524	rs4533264	T	C	100	PASS	AC=2664;AF=0.531949;AN=5008;NS=2504;DP=18139;EAS_AF=0.7827;AMR_AF=0.5994;AFR_AF=0.407;EUR_AF=0.3797;SAS_AF=0.5511;AA=T|||;VT=SNP
15	91431856	rs76792278	A	C	100	PASS	AC=573;AF=0.114417;AN=5008;NS=2504;DP=11255;EAS_AF=0.002;AMR_AF=0.17;AFR_AF=0.0378;EUR_AF=0.2575;SAS_AF=0.1472;AA=A|||;VT=SNP
15	91432707	rs111693762	G	T	100	PASS	AC=57;AF=0.0113818;AN=5008;NS=2504;DP=19827;EAS_AF=0;AMR_AF=0.0101;AFR_AF=0.0015;EUR_AF=0.0378;SAS_AF=0.0102;AA=G|||;VT=SNP;EX_TARGET
15	91433265	rs4932376	C	G	100	PASS	AC=2266;AF=0.452476;AN=5008;NS=2504;DP=10205;EAS_AF=0.7897;AMR_AF=0.5778;AFR_AF=0.1097;EUR_AF=0.3748;SAS_AF=0.5593;AA=C|||;VT=SNP
15	91433954	rs199942096	G	T	100	PASS	AC=3120;AF=0.623003;AN=5008;NS=2504;DP=16710;EAS_AF=0.8641;AMR_AF=0.7565;AFR_AF=0.441;EUR_AF=0.9364;SAS_AF=0.2035;AA=G|||;VT=SNP
15	91435002	rs55670715	G	A	100	PASS	AC=98;AF=0.0195687;AN=5008;NS=2504;DP=20272;EAS_AF=0;AMR_AF=0.0504;AFR_AF=0.0008;EUR_AF=0.0517;SAS_AF=0.0102;AA=G|||;VT=SNP
15	91435422	rs12909124	G	A	100	PASS	AC=2289;AF=0.457069;AN=5008;NS=2504;DP=14506;EAS_AF=0.7887;AMR_AF=0.5893;AFR_AF=0.1157;EUR_AF=0.3936;SAS_AF=0.5481;AA=G|||;VT=SNP
15	91435516	rs11638635	C	G	100	PASS	AC=2345;AF=0.468251;AN=5008;NS=2504;DP=14819;EAS_AF=0.7887;AMR_AF=0.5893;AFR_AF=0.1581;EUR_AF=0.3936;SAS_AF=0.5481;AA=C|||;VT=SNP
15	91437388	rs2521501	A	T	100	PASS	AC=1066;AF=0.212859;AN=5008;NS=2504;DP=20648;EAS_AF=0.0952;AMR_AF=0.183;AFR_AF=0.2231;EUR_AF=0.3191;SAS_AF=0.2321;AA=A|||;VT=SNP
15	91439168	rs146949209	C	T	100	PASS	AC=19;AF=0.00379393;AN=5008;NS=2504;DP=14729;EAS_AF=0;AMR_AF=0.0058;AFR_AF=0;EUR_AF=0.0149;SAS_AF=0;AA=C|||;VT=SNP
15	91440926	rs8182016	G	C	100	PASS	AC=3051;AF=0.609225;AN=5008;NS=2504;DP=17007;EAS_AF=0.7986;AMR_AF=0.6239;AFR_AF=0.6566;EUR_AF=0.3797;SAS_AF=0.5757;AA=C|||;VT=SNP
15	91441086	rs1029420	T	C	100	PASS	AC=1658;AF=0.33107;AN=5008;NS=2504;DP=19401;EAS_AF=0.0942;AMR_AF=0.3602;AFR_AF=0.2663;EUR_AF=0.5755;SAS_AF=0.3906;AA=T|||;VT=SNP
15	91441207	rs2677737	C	T	100	PASS	AC=2878;AF=0.574681;AN=5008;NS=2504;DP=19062;EAS_AF=0.7946;AMR_AF=0.6196;AFR_AF=0.5477;EUR_AF=0.3787;SAS_AF=0.5542;AA=C|||;VT=SNP
15	91441383	rs2521500	A	G	100	PASS	AC=2880;AF=0.57508;AN=5008;NS=2504;DP=18773;EAS_AF=0.7946;AMR_AF=0.6196;AFR_AF=0.5492;EUR_AF=0.3787;SAS_AF=0.5542;AA=A|||;VT=SNP
15	91441673	rs2677738	G	A	100	PASS	AC=2881;AF=0.57528;AN=5008;NS=2504;DP=19070;EAS_AF=0.7956;AMR_AF=0.6196;AFR_AF=0.5492;EUR_AF=0.3787;SAS_AF=0.5542;AA=A|||;VT=SNP
15	91441678	rs2677739	G	T	100	PASS	AC=2881;AF=0.57528;AN=5008;NS=2504;DP=18944;EAS_AF=0.7956;AMR_AF=0.6196;AFR_AF=0.5492;EUR_AF=0.3787;SAS_AF=0.5542;AA=G|||;VT=SNP
15	91441729	rs2521499	G	A	100	PASS	AC=2881;AF=0.57528;AN=5008;NS=2504;DP=19011;EAS_AF=0.7946;AMR_AF=0.6196;AFR_AF=0.5492;EUR_AF=0.3787;SAS_AF=0.5552;AA=A|||;VT=SNP
15	91442152	rs2521498	A	T	100	PASS	AC=1629;AF=0.32528;AN=5008;NS=2504;DP=21567;EAS_AF=0.1012;AMR_AF=0.3573;AFR_AF=0.2655;EUR_AF=0.5746;SAS_AF=0.3579;AA=A|||;VT=SNP
15	91442215	rs78861158	G	C	100	PASS	AC=525;AF=0.104832;AN=5008;NS=2504;DP=20323;EAS_AF=0.002;AMR_AF=0.1729;AFR_AF=0.0257;EUR_AF=0.2565;SAS_AF=0.1135;AA=G|||;VT=SNP
15	91443059	rs10744971	T	C	100	PASS	AC=3388;AF=0.676518;AN=5008;NS=2504;DP=18593;EAS_AF=0.8988;AMR_AF=0.6455;AFR_AF=0.7352;EUR_AF=0.4274;SAS_AF=0.6462;AA=C|||;VT=SNP
15	91443525	rs7164582	A	T	100	PASS	AC=777;AF=0.155152;AN=5008;NS=2504;DP=15088;EAS_AF=0.003;AMR_AF=0.2032;AFR_AF=0.1581;EUR_AF=0.3002;SAS_AF=0.1247;AA=A|||;VT=SNP
15	91443960	rs72755399	G	A	100	PASS	AC=1468;AF=0.293131;AN=5008;NS=2504;DP=17054;EAS_AF=0.0437;AMR_AF=0.2695;AFR_AF=0.4614;EUR_AF=0.3748;SAS_AF=0.2556;AA=g|||;VT=SNP
15	91443992	rs113405020	G	A	100	PASS	AC=1474;AF=0.294329;AN=5008;NS=2504;DP=17045;EAS_AF=0.0228;AMR_AF=0.2695;AFR_AF=0.4198;EUR_AF=0.4016;SAS_AF=0.3119;AA=A|||;VT=SNP
15	91444046	rs12441618	T	C	100	PASS	AC=3117;AF=0.622404;AN=5008;NS=2504;DP=13003;EAS_AF=0.9851;AMR_AF=0.6513;AFR_AF=0.3442;EUR_AF=0.502;SAS_AF=0.728;AA=C|||;VT=SNP
15	91444188	rs11635388	A	G	100	PASS	AC=3377;AF=0.674321;AN=5008;NS=2504;DP=13816;EAS_AF=0.5119;AMR_AF=0.5749;AFR_AF=0.8026;EUR_AF=0.668;SAS_AF=0.7454;AA=G|||;VT=SNP
15	91444340	rs34128242	A	G	100	PASS	AC=131;AF=0.0261581;AN=5008;NS=2504;DP=15292;EAS_AF=0;AMR_AF=0.0115;AFR_AF=0.003;EUR_AF=0.0388;SAS_AF=0.0818;AA=A|||;VT=SNP
15	91444375	rs11856281	A	G	100	PASS	AC=2193;AF=0.437899;AN=5008;NS=2504;DP=14750;EAS_AF=0.7034;AMR_AF=0.4395;AFR_AF=0.3782;EUR_AF=0.3121;SAS_AF=0.3732;AA=A|||;VT=SNP
15	91444476	rs12437758	T	C	100	PASS	AC=3170;AF=0.632987;AN=5008;NS=2504;DP=16937;EAS_AF=0.9762;AMR_AF=0.6527;AFR_AF=0.5408;EUR_AF=0.3926;SAS_AF=0.637;AA=T|||;VT=SNP
15	91444573	rs11073957	T	G	100	PASS	AC=3433;AF=0.685503;AN=5008;NS=2504;DP=18388;EAS_AF=0.9921;AMR_AF=0.6484;AFR_AF=0.6891;EUR_AF=0.3996;SAS_AF=0.6851;AA=T|||;VT=SNP
15	91445234	rs71407343	T	C	100	PASS	AC=211;AF=0.0421326;AN=5008;NS=2504;DP=15967;EAS_AF=0;AMR_AF=0.0115;AFR_AF=0.003;EUR_AF=0.0616;SAS_AF=0.1401;AA=T|||;VT=SNP
15	91445276	rs116299775	T	C	100	PASS	AC=84;AF=0.0167732;AN=5008;NS=2504;DP=16754;EAS_AF=0.003;AMR_AF=0.0101;AFR_AF=0.0378;EUR_AF=0.0129;SAS_AF=0.0112;AA=T|||;VT=SNP
15	91446145	rs578110396	G	A	100	PASS	AC=66;AF=0.0131789;AN=5008;NS=2504;DP=4525;EAS_AF=0;AMR_AF=0.0259;AFR_AF=0.0008;EUR_AF=0.0388;SAS_AF=0.0082;AA=G|||;VT=SNP
15	91446472	rs734252	T	C	100	PASS	AC=3523;AF=0.703474;AN=5008;NS=2504;DP=12692;EAS_AF=0.9683;AMR_AF=0.6628;AFR_AF=0.8343;EUR_AF=0.3628;SAS_AF=0.6329;AA=C|||;VT=SNP
15	91446922	rs112194177	A	G	100	PASS	AC=87;AF=0.0173722;AN=5008;NS=2504;DP=20535;EAS_AF=0.004;AMR_AF=0.0115;AFR_AF=0.0386;EUR_AF=0.0129;SAS_AF=0.0112;AA=A|||;VT=SNP
15	91447686	rs2238340	G	A	100	PASS	AC=1703;AF=0.340056;AN=5008;NS=2504;DP=8828;EAS_AF=0.5843;AMR_AF=0.3718;AFR_AF=0.2708;EUR_AF=0.2654;SAS_AF=0.2362;AA=G|||;VT=SNP
15	91447867	rs7184022	T	G	100	PASS	AC=1717;AF=0.342851;AN=5008;NS=2504;DP=11418;EAS_AF=0.5843;AMR_AF=0.3732;AFR_AF=0.2761;EUR_AF=0.2674;SAS_AF=0.2403;AA=T|||;VT=SNP
15	91447899	rs12439805	A	C	100	PASS	AC=867;AF=0.173123;AN=5008;NS=2504;DP=12653;EAS_AF=0.3829;AMR_AF=0.2334;AFR_AF=0.0696;EUR_AF=0.0089;SAS_AF=0.2229;AA=A|||;VT=SNP
15	91448005	rs113584386	A	C	100	PASS	AC=125;AF=0.0249601;AN=5008;NS=2504;DP=15362;EAS_AF=0.0238;AMR_AF=0.0159;AFR_AF=0.003;EUR_AF=0.0338;SAS_AF=0.0532;AA=A|||;VT=SNP
15	91448166	rs71407345	T	C	100	PASS	AC=270;AF=0.0539137;AN=5008;NS=2504;DP=21798;EAS_AF=0;AMR_AF=0.0303;AFR_AF=0.0045;EUR_AF=0.0785;SAS_AF=0.1677;AA=T|||;VT=SNP
15	91449015	rs2072078	A	G	100	PASS	AC=1810;AF=0.361422;AN=5008;NS=2504;DP=19089;EAS_AF=0.6002;AMR_AF=0.3905;AFR_AF=0.3109;EUR_AF=0.2763;SAS_AF=0.2505;AA=A|||;VT=SNP
15	91449654	rs2072077	T	C	100	PASS	AC=807;AF=0.161142;AN=5008;NS=2504;DP=21681;EAS_AF=0.3879;AMR_AF=0.2277;AFR_AF=0.0242;EUR_AF=0.008;SAS_AF=0.2229;AA=T|||;VT=SNP;EX_TARGET
15	91449702	rs12594307	A	T	100	PASS	AC=806;AF=0.160942;AN=5008;NS=2504;DP=21311;EAS_AF=0.3879;AMR_AF=0.2277;AFR_AF=0.0242;EUR_AF=0.008;SAS_AF=0.2219;AA=A|||;VT=SNP;EX_TARGET
15	91449760	rs12591833	C	G	100	PASS	AC=805;AF=0.160743;AN=5008;NS=2504;DP=20238;EAS_AF=0.3869;AMR_AF=0.2277;AFR_AF=0.0242;EUR_AF=0.008;SAS_AF=0.2219;AA=C|||;VT=SNP;EX_TARGET
15	91449810	rs11630752	G	A	100	PASS	AC=34;AF=0.00678914;AN=5008;NS=2504;DP=18968;EAS_AF=0;AMR_AF=0.0043;AFR_AF=0;EUR_AF=0.0249;SAS_AF=0.0061;AA=G|||;VT=SNP
15	91449962	rs75521846	C	T	100	PASS	AC=57;AF=0.0113818;AN=5008;NS=2504;DP=18328;EAS_AF=0;AMR_AF=0.0173;AFR_AF=0.0008;EUR_AF=0.0358;SAS_AF=0.0082;AA=C|||;VT=SNP;EX_TARGET
15	91450236	rs74470807	G	A	100	PASS	AC=74;AF=0.0147764;AN=5008;NS=2504;DP=21296;EAS_AF=0;AMR_AF=0.0259;AFR_AF=0.0008;EUR_AF=0.0437;SAS_AF=0.0112;AA=G|||;VT=SNP
15	91450248	rs2239294	A	T	100	PASS	AC=1445;AF=0.288538;AN=5008;NS=2504;DP=21396;EAS_AF=0.3869;AMR_AF=0.2565;AFR_AF=0.4894;EUR_AF=0.0129;SAS_AF=0.2219;AA=a|||;VT=SNP
15	91450350	rs2239293	G	A	100	PASS	AC=1704;AF=0.340256;AN=5008;NS=2504;DP=20021;EAS_AF=0.5794;AMR_AF=0.3689;AFR_AF=0.2731;EUR_AF=0.2724;SAS_AF=0.2342;AA=G|||;VT=SNP
15	91450441	rs2677744	G	A	100	PASS	AC=3538;AF=0.70647;AN=5008;NS=2504;DP=20941;EAS_AF=0.9851;AMR_AF=0.6657;AFR_AF=0.8313;EUR_AF=0.3658;SAS_AF=0.6299;AA=A|||;VT=SNP
15	91450524	rs11073958	G	A	100	PASS	AC=803;AF=0.160343;AN=5008;NS=2504;DP=21003;EAS_AF=0.3839;AMR_AF=0.2291;AFR_AF=0.0242;EUR_AF=0.008;SAS_AF=0.2219;AA=G|||;VT=SNP;EX_TARGET
15	91451497	rs1057105	G	A	100	PASS	AC=943;AF=0.188299;AN=5008;NS=2504;DP=16813;EAS_AF=0;AMR_AF=0.0591;AFR_AF=0.497;EUR_AF=0.0825;SAS_AF=0.1656;AA=G|||;VT=SNP
15	91451919	rs150063647	C	T	100	PASS	AC=38;AF=0.00758786;AN=5008;NS=2504;DP=13866;EAS_AF=0;AMR_AF=0.0058;AFR_AF=0.0015;EUR_AF=0.0239;SAS_AF=0.0082;AA=C|||;VT=SNP
15	91451966	rs12915571	C	T	100	PASS	AC=13;AF=0.00259585;AN=5008;NS=2504;DP=12687;EAS_AF=0;AMR_AF=0.0014;AFR_AF=0.0015;EUR_AF=0.0099;SAS_AF=0;AA=C|||;VT=SNP
15	91452106	rs2002739	C	T	100	PASS	AC=2511;AF=0.501398;AN=5008;NS=2504;DP=16333;EAS_AF=0.9673;AMR_AF=0.6052;AFR_AF=0.2912;EUR_AF=0.2833;SAS_AF=0.456;AA=C|||;VT=SNP
15	91452204	rs877285	A	G	100	PASS	AC=2563;AF=0.511781;AN=5008;NS=2504;DP=18600;EAS_AF=0.9673;AMR_AF=0.6066;AFR_AF=0.3283;EUR_AF=0.2833;SAS_AF=0.4581;AA=G|||;VT=SNP
15	91452294	rs7183098	A	G	100	PASS	AC=1729;AF=0.345248;AN=5008;NS=2504;DP=16987;EAS_AF=0.5853;AMR_AF=0.3862;AFR_AF=0.2753;EUR_AF=0.2763;SAS_AF=0.2342;AA=A|||;VT=SNP
15	91452595	rs2106673	A	G	100	PASS	AC=2562;AF=0.511581;AN=5008;NS=2504;DP=17237;EAS_AF=0.9673;AMR_AF=0.6066;AFR_AF=0.3275;EUR_AF=0.2833;SAS_AF=0.4581;AA=G|||;VT=SNP;EX_TARGET
15	91452865	rs2677749	A	G	100	PASS	AC=3484;AF=0.695687;AN=5008;NS=2504;DP=11034;EAS_AF=0.9673;AMR_AF=0.6671;AFR_AF=0.8026;EUR_AF=0.3678;SAS_AF=0.6288;AA=a|||;VT=SNP
15	91453131	rs3784779	C	T	100	PASS	AC=2362;AF=0.471645;AN=5008;NS=2504;DP=16577;EAS_AF=0.5774;AMR_AF=0.4121;AFR_AF=0.7345;EUR_AF=0.2823;SAS_AF=0.2444;AA=C|||;VT=SNP
15	91453186	rs55689110	A	C	100	PASS	AC=76;AF=0.0151757;AN=5008;NS=2504;DP=16203;EAS_AF=0;AMR_AF=0.0288;AFR_AF=0.0008;EUR_AF=0.0437;SAS_AF=0.0112;AA=A|||;VT=SNP
15	91453860	rs139860103	C	T	100	PASS	AC=32;AF=0.00638978;AN=5008;NS=2504;DP=18554;EAS_AF=0.004;AMR_AF=0.0058;AFR_AF=0.0008;EUR_AF=0.0119;SAS_AF=0.0112;AA=C|||;VT=SNP;EX_TARGET
15	91454571	rs1266495	T	C	100	PASS	AC=1393;AF=0.278155;AN=5008;NS=2504;DP=19993;EAS_AF=0.3889;AMR_AF=0.2478;AFR_AF=0.4576;EUR_AF=0.0139;SAS_AF=0.2147;AA=C|||;VT=SNP
15	91454837	rs71407346	C	T	100	PASS	AC=268;AF=0.0535144;AN=5008;NS=2504;DP=14593;EAS_AF=0;AMR_AF=0.0303;AFR_AF=0.0061;EUR_AF=0.0805;SAS_AF=0.1616;AA=C|||;VT=SNP
15	91455455	rs140404658	C	T	100	PASS	AC=29;AF=0.00579073;AN=5008;NS=2504;DP=22039;EAS_AF=0;AMR_AF=0.013;AFR_AF=0;EUR_AF=0.0189;SAS_AF=0.001;AA=C|||;VT=SNP;EX_TARGET
15	91455458	rs80163910	C	T	100	PASS	AC=148;AF=0.0295527;AN=5008;NS=2504;DP=22136;EAS_AF=0.0238;AMR_AF=0.0159;AFR_AF=0.0197;EUR_AF=0.0348;SAS_AF=0.0532;AA=C|||;VT=SNP;EX_TARGET
15	91455618	rs6496737	C	T	100	PASS	AC=1744;AF=0.348243;AN=5008;NS=2504;DP=18502;EAS_AF=0.5813;AMR_AF=0.3746;AFR_AF=0.3003;EUR_AF=0.2694;SAS_AF=0.2352;AA=C|||;VT=SNP
15	91455960	rs71407347	G	T	100	PASS	AC=263;AF=0.052516;AN=5008;NS=2504;DP=19772;EAS_AF=0;AMR_AF=0.0288;AFR_AF=0.0045;EUR_AF=0.0785;SAS_AF=0.1616;AA=G|||;VT=SNP
15	91456102	rs1266492	T	C	100	PASS	AC=3203;AF=0.639577;AN=5008;NS=2504;DP=20495;EAS_AF=0.9673;AMR_AF=0.6311;AFR_AF=0.798;EUR_AF=0.2843;SAS_AF=0.4591;AA=C|||;VT=SNP
15	91456607	rs148391309	A	G	100	PASS	AC=22;AF=0.00439297;AN=5008;NS=2504;DP=20186;EAS_AF=0;AMR_AF=0.013;AFR_AF=0.0008;EUR_AF=0.0109;SAS_AF=0.001;AA=A|||;VT=SNP;EX_TARGET
15	91457220	rs1266490	G	C	100	PASS	AC=3610;AF=0.720847;AN=5008;NS=2504;DP=19960;EAS_AF=0.995;AMR_AF=0.6902;AFR_AF=0.7761;EUR_AF=0.4155;SAS_AF=0.6994;AA=C|||;VT=SNP
15	91457810	rs2009105	T	G	100	PASS	AC=935;AF=0.186701;AN=5008;NS=2504;DP=16843;EAS_AF=0.3988;AMR_AF=0.2291;AFR_AF=0.1104;EUR_AF=0.0089;SAS_AF=0.2239;AA=T|||;VT=SNP
15	91458406	rs72630484	C	G	100	PASS	AC=790;AF=0.157748;AN=5008;NS=2504;DP=21055;EAS_AF=0.3958;AMR_AF=0.2277;AFR_AF=0.0091;EUR_AF=0.008;SAS_AF=0.2178;AA=c|||;VT=SNP
15	91458485	rs1266489	G	A	100	PASS	AC=3529;AF=0.704673;AN=5008;NS=2504;DP=21717;EAS_AF=0.9673;AMR_AF=0.6585;AFR_AF=0.8601;EUR_AF=0.3439;SAS_AF=0.6278;AA=a|||;VT=SNP
15	91458552	rs1266488	T	C	100	PASS	AC=1609;AF=0.321286;AN=5008;NS=2504;DP=20990;EAS_AF=0.3948;AMR_AF=0.268;AFR_AF=0.6014;EUR_AF=0.0169;SAS_AF=0.2178;AA=T|||;VT=SNP
15	91458985	rs117550559	G	A	100	PASS	AC=111;AF=0.0221645;AN=5008;NS=2504;DP=21229;EAS_AF=0;AMR_AF=0.0029;AFR_AF=0;EUR_AF=0.0229;SAS_AF=0.0879;AA=G|||;VT=SNP
15	91459475	rs12909056	G	A	100	PASS	AC=694;AF=0.138578;AN=5008;NS=2504;DP=17889;EAS_AF=0;AMR_AF=0.0548;AFR_AF=0.3139;EUR_AF=0.0785;SAS_AF=0.1656;AA=G|||;VT=SNP;EX_TARGET
15	91459657	rs34141725	C	T	100	PASS	AC=260;AF=0.0519169;AN=5008;NS=2504;DP=17180;EAS_AF=0;AMR_AF=0.0288;AFR_AF=0.0045;EUR_AF=0.0765;SAS_AF=0.1605;AA=C|||;VT=SNP
15	91459925	rs4932377	G	A	100	PASS	AC=788;AF=0.157348;AN=5008;NS=2504;DP=16186;EAS_AF=0.3671;AMR_AF=0.2205;AFR_AF=0.0333;EUR_AF=0.008;SAS_AF=0.2178;AA=G|||;VT=SNP
15	91459981	rs4932180	G	A	100	PASS	AC=795;AF=0.158746;AN=5008;NS=2504;DP=19837;EAS_AF=0.3671;AMR_AF=0.2219;AFR_AF=0.0363;EUR_AF=0.0089;SAS_AF=0.2188;AA=g|||;VT=SNP
15	91460284	rs1266486	T	C	100	PASS	AC=2633;AF=0.525759;AN=5008;NS=2504;DP=20966;EAS_AF=0.5992;AMR_AF=0.4395;AFR_AF=0.7474;EUR_AF=0.331;SAS_AF=0.4121;AA=C|||;VT=SNP
15	91460302	rs17635872	T	C	100	PASS	AC=1688;AF=0.337061;AN=5008;NS=2504;DP=21613;EAS_AF=0.6002;AMR_AF=0.3674;AFR_AF=0.2549;EUR_AF=0.2485;SAS_AF=0.2464;AA=T|||;VT=SNP
15	91460629	rs1266485	G	A	100	PASS	AC=402;AF=0.0802716;AN=5008;NS=2504;DP=22024;EAS_AF=0;AMR_AF=0.0403;AFR_AF=0.1029;EUR_AF=0.0805;SAS_AF=0.1605;AA=G|||;VT=SNP
15	91461154	rs17593311	G	C	100	PASS	AC=42;AF=0.00838658;AN=5008;NS=2504;DP=21778;EAS_AF=0;AMR_AF=0.0159;AFR_AF=0;EUR_AF=0.0229;SAS_AF=0.0082;AA=G|||;VT=SNP
15	91461545	rs52828316	G	A	100	PASS	AC=149;AF=0.0297524;AN=5008;NS=2504;DP=21223;EAS_AF=0;AMR_AF=0.0259;AFR_AF=0.0045;EUR_AF=0.0537;SAS_AF=0.0726;AA=G|||;VT=SNP;EX_TARGET
15	91461824	rs35968052	C	T	100	PASS	AC=264;AF=0.0527157;AN=5008;NS=2504;DP=21717;EAS_AF=0;AMR_AF=0.0288;AFR_AF=0.0045;EUR_AF=0.0765;SAS_AF=0.1646;AA=C|||;VT=SNP
15	91462406	rs1266483	A	G	100	PASS	AC=3477;AF=0.694289;AN=5008;NS=2504;DP=17668;EAS_AF=0.9653;AMR_AF=0.6571;AFR_AF=0.8154;EUR_AF=0.3479;SAS_AF=0.6339;AA=G|||;VT=SNP
15	91463352	rs1266482	T	A	100	PASS	AC=858;AF=0.171326;AN=5008;NS=2504;DP=21056;EAS_AF=0;AMR_AF=0.072;AFR_AF=0.4228;EUR_AF=0.0805;SAS_AF=0.1718;AA=A|||;VT=SNP
15	91463561	rs1266481	G	A	100	PASS	AC=701;AF=0.139976;AN=5008;NS=2504;DP=21260;EAS_AF=0;AMR_AF=0.0562;AFR_AF=0.3132;EUR_AF=0.0795;SAS_AF=0.1718;AA=A|||;VT=SNP
15	91463684	rs77517333	A	G	100	PASS	AC=112;AF=0.0223642;AN=5008;NS=2504;DP=20248;EAS_AF=0;AMR_AF=0.0029;AFR_AF=0;EUR_AF=0.0229;SAS_AF=0.089;AA=A|||;VT=SNP
15	91463842	rs4773	G	A	100	PASS	AC=3460;AF=0.690895;AN=5008;NS=2504;DP=18874;EAS_AF=0.9643;AMR_AF=0.6527;AFR_AF=0.8086;EUR_AF=0.3439;SAS_AF=0.6339;AA=A|||;VT=SNP
15	91464141	rs144216634	G	A	100	PASS	AC=30;AF=0.00599042;AN=5008;NS=2504;DP=20452;EAS_AF=0;AMR_AF=0.0159;AFR_AF=0.0008;EUR_AF=0.0149;SAS_AF=0.0031;AA=G|||;VT=SNP
15	91464169	rs1059891	A	C	100	PASS	AC=267;AF=0.0533147;AN=5008;NS=2504;DP=20468;EAS_AF=0;AMR_AF=0.0303;AFR_AF=0.0045;EUR_AF=0.0765;SAS_AF=0.1667;AA=A|||;VT=SNP
15	91464832	rs1266479	C	T	100	PASS	AC=715;AF=0.142772;AN=5008;NS=2504;DP=20120;EAS_AF=0;AMR_AF=0.0562;AFR_AF=0.3275;EUR_AF=0.0805;SAS_AF=0.1656;AA=T|||;VT=SNP
15	91464975	rs10048033	C	G	100	PASS	AC=1557;AF=0.310903;AN=5008;NS=2504;DP=18024;EAS_AF=0.5823;AMR_AF=0.3631;AFR_AF=0.1664;EUR_AF=0.2654;SAS_AF=0.2362;AA=C|||;VT=SNP
15	91465224	rs61746323	T	C	100	PASS	AC=630;AF=0.125799;AN=5008;NS=2504;DP=19382;EAS_AF=0;AMR_AF=0.0605;AFR_AF=0.2557;EUR_AF=0.0815;SAS_AF=0.1718;AA=T|||;VT=SNP
15	91465649	rs34970738	C	T	100	PASS	AC=20;AF=0.00399361;AN=5008;NS=2504;DP=19673;EAS_AF=0.002;AMR_AF=0.0029;AFR_AF=0.0023;EUR_AF=0.0129;SAS_AF=0;AA=C|||;VT=SNP
15	91465770	rs113316526	G	A	100	PASS	AC=43;AF=0.00858626;AN=5008;NS=2504;DP=21213;EAS_AF=0;AMR_AF=0.0144;AFR_AF=0;EUR_AF=0.0249;SAS_AF=0.0082;AA=G|||;VT=SNP
15	91466040	rs145783595	G	A	100	PASS	AC=156;AF=0.0311502;AN=5008;NS=2504;DP=17509;EAS_AF=0;AMR_AF=0.036;AFR_AF=0.0015;EUR_AF=0.0984;SAS_AF=0.0307;AA=G|||;VT=SNP
15	91466054	rs34663407	C	T	100	PASS	AC=269;AF=0.0537141;AN=5008;NS=2504;DP=17764;EAS_AF=0;AMR_AF=0.0303;AFR_AF=0.0045;EUR_AF=0.0775;SAS_AF=0.1677;AA=C|||;VT=SNP
15	91466158	rs71407348	G	A	100	PASS	AC=126;AF=0.0251597;AN=5008;NS=2504;DP=19321;EAS_AF=0;AMR_AF=0.0259;AFR_AF=0.0045;EUR_AF=0.0477;SAS_AF=0.0552;AA=G|||;VT=SNP
15	91466262	rs35831960	C	T	100	PASS	AC=850;AF=0.169728;AN=5008;NS=2504;DP=22395;EAS_AF=0;AMR_AF=0.0706;AFR_AF=0.4191;EUR_AF=0.0815;SAS_AF=0.1687;AA=T|||;VT=SNP
15	91467502	rs12904457	G	A	100	PASS	AC=683;AF=0.136382;AN=5008;NS=2504;DP=21352;EAS_AF=0;AMR_AF=0.0562;AFR_AF=0.2943;EUR_AF=0.0835;SAS_AF=0.1748;AA=A|||;VT=SNP
15	91467516	rs71407349	T	C	100	PASS	AC=693;AF=0.138379;AN=5008;NS=2504;DP=21398;EAS_AF=0;AMR_AF=0.0576;AFR_AF=0.3011;EUR_AF=0.0835;SAS_AF=0.1748;AA=-|||;VT=SNP
15	91468232	rs35354063	C	T	100	PASS	AC=296;AF=0.0591054;AN=5008;NS=2504;DP=15656;EAS_AF=0;AMR_AF=0.0331;AFR_AF=0.0189;EUR_AF=0.0775;SAS_AF=0.1738;AA=C|||;VT=SNP
15	91468657	rs8035950	G	A	100	PASS	AC=679;AF=0.135583;AN=5008;NS=2504;DP=14505;EAS_AF=0;AMR_AF=0.0562;AFR_AF=0.2935;EUR_AF=0.0815;SAS_AF=0.1738;AA=A|||;VT=SNP
15	91468800	rs76998504	T	C	100	PASS	AC=115;AF=0.0229633;AN=5008;NS=2504;DP=18187;EAS_AF=0;AMR_AF=0.0029;AFR_AF=0;EUR_AF=0.0239;SAS_AF=0.091;AA=T|||;VT=SNP
15	91469074	rs79682784	C	T	100	PASS	AC=115;AF=0.0229633;AN=5008;NS=2504;DP=16015;EAS_AF=0;AMR_AF=0.0029;AFR_AF=0;EUR_AF=0.0239;SAS_AF=0.091;AA=C|||;VT=SNP
15	91469319	rs12913188	A	T	100	PASS	AC=296;AF=0.0591054;AN=5008;NS=2504;DP=15516;EAS_AF=0;AMR_AF=0.0331;AFR_AF=0.0189;EUR_AF=0.0775;SAS_AF=0.1738;AA=A|||;VT=SNP
15	91469846	rs12902422	T	C	100	PASS	AC=2801;AF=0.559305;AN=5008;NS=2504;DP=17585;EAS_AF=0.9663;AMR_AF=0.6009;AFR_AF=0.5204;EUR_AF=0.2694;SAS_AF=0.4611;AA=C|||;VT=SNP
15	91470273	rs112666806	C	T	100	PASS	AC=104;AF=0.0207668;AN=5008;NS=2504;DP=19649;EAS_AF=0.001;AMR_AF=0.0144;AFR_AF=0.0038;EUR_AF=0.0368;SAS_AF=0.0521;AA=C|||;VT=SNP
15	91471277	rs116946744	C	T	100	PASS	AC=139;AF=0.0277556;AN=5008;NS=2504;DP=15094;EAS_AF=0;AMR_AF=0.0086;AFR_AF=0.0166;EUR_AF=0.0239;SAS_AF=0.089;AA=C|||;VT=SNP
15	91472024	rs142660697	A	G	100	PASS	AC=115;AF=0.0229633;AN=5008;NS=2504;DP=17862;EAS_AF=0;AMR_AF=0.0029;AFR_AF=0;EUR_AF=0.0239;SAS_AF=0.091;AA=A|||;VT=SNP
15	91473957	rs71407350	G	A	100	PASS	AC=268;AF=0.0535144;AN=5008;NS=2504;DP=17658;EAS_AF=0;AMR_AF=0.0288;AFR_AF=0.0045;EUR_AF=0.0775;SAS_AF=0.1677;AA=G|||;VT=SNP
15	91474236	rs1052532	T	C	100	PASS	AC=1659;AF=0.33127;AN=5008;NS=2504;DP=19423;EAS_AF=0.5942;AMR_AF=0.3617;AFR_AF=0.2209;EUR_AF=0.2674;SAS_AF=0.2536;AA=T|||;VT=SNP
15	91474738	rs1052535	G	C	100	PASS	AC=1698;AF=0.339058;AN=5008;NS=2504;DP=19750;EAS_AF=0.5933;AMR_AF=0.3689;AFR_AF=0.2481;EUR_AF=0.2664;SAS_AF=0.2536;AA=G|||;VT=SNP;EX_TARGET
15	91475274	rs34967259	G	A	100	PASS	AC=277;AF=0.0553115;AN=5008;NS=2504;DP=18915;EAS_AF=0;AMR_AF=0.0288;AFR_AF=0.0045;EUR_AF=0.0775;SAS_AF=0.1769;AA=G|||;VT=SNP;EX_TARGET
15	91476055	rs11073959	C	T	100	PASS	AC=1685;AF=0.336462;AN=5008;NS=2504;DP=17605;EAS_AF=0.5704;AMR_AF=0.3573;AFR_AF=0.27;EUR_AF=0.2575;SAS_AF=0.2515;AA=C|||;VT=SNP
15	91476150	rs7166420	C	T	100	PASS	AC=1297;AF=0.258986;AN=5008;NS=2504;DP=18448;EAS_AF=0.3948;AMR_AF=0.2709;AFR_AF=0.1861;EUR_AF=0.0845;SAS_AF=0.3885;AA=T|||;VT=SNP
15	91476198	rs12902179	C	A	100	PASS	AC=1294;AF=0.258387;AN=5008;NS=2504;DP=18422;EAS_AF=0.3929;AMR_AF=0.2709;AFR_AF=0.1823;EUR_AF=0.0885;SAS_AF=0.3885;AA=A|||;VT=SNP
15	91476399	rs75937020	G	T	100	PASS	AC=93;AF=0.0185703;AN=5008;NS=2504;DP=20076;EAS_AF=0.001;AMR_AF=0.0159;AFR_AF=0.003;EUR_AF=0.0348;SAS_AF=0.0429;AA=G|||;VT=SNP
15	91476455	rs2269902	T	C	100	PASS	AC=1130;AF=0.225639;AN=5008;NS=2504;DP=20031;EAS_AF=0.3948;AMR_AF=0.2579;AFR_AF=0.0605;EUR_AF=0.0835;SAS_AF=0.3978;AA=T|||;VT=SNP
15	91477461	rs1550636	A	G	100	PASS	AC=3524;AF=0.703674;AN=5008;NS=2504;DP=18302;EAS_AF=0.9663;AMR_AF=0.6628;AFR_AF=0.8359;EUR_AF=0.3579;SAS_AF=0.6391;AA=G|||;VT=SNP
15	91477651	rs2004840	G	A	100	PASS	AC=1260;AF=0.251597;AN=5008;NS=2504;DP=18447;EAS_AF=0.373;AMR_AF=0.2651;AFR_AF=0.177;EUR_AF=0.0875;SAS_AF=0.3865;AA=C|||;VT=SNP
15	91478050	rs871078	G	T	100	PASS	AC=2400;AF=0.479233;AN=5008;NS=2504;DP=18478;EAS_AF=0.5724;AMR_AF=0.4222;AFR_AF=0.5764;EUR_AF=0.3479;SAS_AF=0.4274;AA=T|||;VT=SNP
15	91478306	rs113028104	G	A	100	PASS	AC=29;AF=0.00579073;AN=5008;NS=2504;DP=13037;EAS_AF=0;AMR_AF=0.0043;AFR_AF=0.0008;EUR_AF=0.0179;SAS_AF=0.0072;AA=G|||;VT=SNP
15	91478544	rs17635974	A	C	100	PASS	AC=1680;AF=0.335463;AN=5008;NS=2504;DP=10963;EAS_AF=0.5962;AMR_AF=0.3689;AFR_AF=0.2315;EUR_AF=0.2684;SAS_AF=0.2526;AA=A|||;VT=SNP;EX_TARGET
15	91479054	rs2289619	T	C	100	PASS	AC=2614;AF=0.521965;AN=5008;NS=2504;DP=16384;EAS_AF=0.5933;AMR_AF=0.4352;AFR_AF=0.708;EUR_AF=0.3539;SAS_AF=0.4315;AA=C|||;VT=SNP
15	91479971	rs8034780	T	C	100	PASS	AC=751;AF=0.14996;AN=5008;NS=2504;DP=18926;EAS_AF=0;AMR_AF=0.0591;AFR_AF=0.348;EUR_AF=0.0795;SAS_AF=0.1738;AA=C|||;VT=SNP
15	91480010	rs12904445	C	A	100	PASS	AC=1330;AF=0.265575;AN=5008;NS=2504;DP=19503;EAS_AF=0.3819;AMR_AF=0.2695;AFR_AF=0.2231;EUR_AF=0.0835;SAS_AF=0.3875;AA=A|||;VT=SNP
15	91480307	rs34127963	G	T	100	PASS	AC=274;AF=0.0547125;AN=5008;NS=2504;DP=21149;EAS_AF=0;AMR_AF=0.0303;AFR_AF=0.0045;EUR_AF=0.0775;SAS_AF=0.1728;AA=G|||;VT=SNP
15	91480313	rs28439737	T	C	100	PASS	AC=235;AF=0.0469249;AN=5008;NS=2504;DP=20949;EAS_AF=0.0268;AMR_AF=0.0274;AFR_AF=0.0802;EUR_AF=0.0388;SAS_AF=0.045;AA=T|||;VT=SNP
15	91480720	rs8034014	G	T	100	PASS	AC=3499;AF=0.698682;AN=5008;NS=2504;DP=14374;EAS_AF=0.9663;AMR_AF=0.6585;AFR_AF=0.82;EUR_AF=0.3549;SAS_AF=0.6411;AA=A|||;VT=SNP
15	91480802	rs58890022	T	C	100	PASS	AC=1624;AF=0.324281;AN=5008;NS=2504;DP=9573;EAS_AF=0.3929;AMR_AF=0.2968;AFR_AF=0.4221;EUR_AF=0.0835;SAS_AF=0.3885;AA=C|||;VT=SNP
15	91480822	rs8034159	G	T	100	PASS	AC=1674;AF=0.334265;AN=5008;NS=2504;DP=9932;EAS_AF=0.3929;AMR_AF=0.2954;AFR_AF=0.4599;EUR_AF=0.0855;SAS_AF=0.3875;AA=T|||;VT=SNP
15	91480878	rs113945836	G	A	100	PASS	AC=1108;AF=0.221246;AN=5008;NS=2504;DP=9745;EAS_AF=0.3899;AMR_AF=0.2493;AFR_AF=0.2481;EUR_AF=0.005;SAS_AF=0.2137;AA=G|||;VT=SNP
15	91481646	rs61485016	A	G	100	PASS	AC=874;AF=0.174521;AN=5008;NS=2504;DP=16523;EAS_AF=0.3958;AMR_AF=0.2349;AFR_AF=0.0734;EUR_AF=0.006;SAS_AF=0.2137;AA=A|||;VT=SNP
15	91482048	rs140644358	C	T	100	PASS	AC=20;AF=0.00399361;AN=5008;NS=2504;DP=13685;EAS_AF=0;AMR_AF=0.0029;AFR_AF=0.0008;EUR_AF=0.0129;SAS_AF=0.0041;AA=c|||;VT=SNP
15	91482153	rs181103618	C	T	100	PASS	AC=58;AF=0.0115815;AN=5008;NS=2504;DP=16375;EAS_AF=0;AMR_AF=0.0173;AFR_AF=0.003;EUR_AF=0.0328;SAS_AF=0.0092;AA=c|||;VT=SNP
15	91482198	rs142310905	G	A	100	PASS	AC=271;AF=0.0541134;AN=5008;NS=2504;DP=15864;EAS_AF=0;AMR_AF=0.0303;AFR_AF=0.0045;EUR_AF=0.0795;SAS_AF=0.1677;AA=g|||;VT=SNP
15	91482524	rs74683759	A	T	100	PASS	AC=271;AF=0.0541134;AN=5008;NS=2504;DP=18012;EAS_AF=0;AMR_AF=0.0303;AFR_AF=0.0045;EUR_AF=0.0795;SAS_AF=0.1677;AA=A|||;VT=SNP
15	91482719	rs71409368	C	G	100	PASS	AC=276;AF=0.0551118;AN=5008;NS=2504;DP=19330;EAS_AF=0;AMR_AF=0.0303;AFR_AF=0.0045;EUR_AF=0.0795;SAS_AF=0.1728;AA=A|||;VT=SNP
15	91482935	rs12440774	G	C	100	PASS	AC=3836;AF=0.765974;AN=5008;NS=2504;DP=23377;EAS_AF=0.995;AMR_AF=0.6902;AFR_AF=0.9599;EUR_AF=0.4006;SAS_AF=0.6973;AA=C|||;VT=SNP;EX_TARGET
15	91483169	rs66515583	C	T	100	PASS	AC=756;AF=0.150958;AN=5008;NS=2504;DP=19456;EAS_AF=0;AMR_AF=0.0605;AFR_AF=0.3457;EUR_AF=0.0835;SAS_AF=0.1769;AA=T|||;VT=SNP
15	91483208	rs77514896	C	T	100	PASS	AC=89;AF=0.0177716;AN=5008;NS=2504;DP=19955;EAS_AF=0;AMR_AF=0.0274;AFR_AF=0.003;EUR_AF=0.0477;SAS_AF=0.0184;AA=C|||;VT=SNP
15	91483257	rs11073960	C	G	100	PASS	AC=3852;AF=0.769169;AN=5008;NS=2504;DP=20412;EAS_AF=0.995;AMR_AF=0.7017;AFR_AF=0.9607;EUR_AF=0.4066;SAS_AF=0.6984;AA=G|||;VT=SNP
15	91483392	rs11073961	A	G	100	PASS	AC=1633;AF=0.326078;AN=5008;NS=2504;DP=21867;EAS_AF=0.5903;AMR_AF=0.3631;AFR_AF=0.2035;EUR_AF=0.2674;SAS_AF=0.2536;AA=A|||;VT=SNP
15	91483520	rs72630486	G	A	100	PASS	AC=1292;AF=0.257987;AN=5008;NS=2504;DP=21247;EAS_AF=0.374;AMR_AF=0.2565;AFR_AF=0.3956;EUR_AF=0.0089;SAS_AF=0.2096;AA=A|||;VT=SNP;EX_TARGET
15	91483531	rs17593423	C	T	100	PASS	AC=553;AF=0.110423;AN=5008;NS=2504;DP=20938;EAS_AF=0;AMR_AF=0.1556;AFR_AF=0.0204;EUR_AF=0.3002;SAS_AF=0.1186;AA=C|||;VT=SNP;EX_TARGET
15	91484033	rs71409369	C	T	100	PASS	AC=270;AF=0.0539137;AN=5008;NS=2504;DP=18656;EAS_AF=0;AMR_AF=0.0303;AFR_AF=0.0045;EUR_AF=0.0746;SAS_AF=0.1718;AA=C|||;VT=SNP
15	91484259	rs62026692	G	A	100	PASS	AC=89;AF=0.0177716;AN=5008;NS=2504;DP=22133;EAS_AF=0;AMR_AF=0.0274;AFR_AF=0.003;EUR_AF=0.0477;SAS_AF=0.0184;AA=G|||;VT=SNP
15	91484717	rs12902285	C	T	100	PASS	AC=275;AF=0.0549121;AN=5008;NS=2504;DP=21200;EAS_AF=0;AMR_AF=0.0303;AFR_AF=0.0045;EUR_AF=0.0746;SAS_AF=0.1769;AA=C|||;VT=SNP
15	91484923	rs34713051	C	G	100	PASS	AC=274;AF=0.0547125;AN=5008;NS=2504;DP=15537;EAS_AF=0;AMR_AF=0.0303;AFR_AF=0.0045;EUR_AF=0.0736;SAS_AF=0.1769;AA=C|||;VT=SNP
15	91485049	rs34789563	T	C	100	PASS	AC=390;AF=0.0778754;AN=5008;NS=2504;DP=14437;EAS_AF=0;AMR_AF=0.0317;AFR_AF=0.0893;EUR_AF=0.0765;SAS_AF=0.1769;AA=C|||;VT=SNP
15	91485582	rs12907667	C	T	100	PASS	AC=276;AF=0.0551118;AN=5008;NS=2504;DP=21161;EAS_AF=0.001;AMR_AF=0.0303;AFR_AF=0.0053;EUR_AF=0.0736;SAS_AF=0.1769;AA=C|||;VT=SNP
15	91485663	rs113435518	C	A	100	PASS	AC=38;AF=0.00758786;AN=5008;NS=2504;DP=19370;EAS_AF=0;AMR_AF=0.0144;AFR_AF=0;EUR_AF=0.0199;SAS_AF=0.0082;AA=C|||;VT=SNP;EX_TARGET
15	91486305	rs8034551	C	T	100	PASS	AC=293;AF=0.0585064;AN=5008;NS=2504;DP=19221;EAS_AF=0;AMR_AF=0.0331;AFR_AF=0.0045;EUR_AF=0.0915;SAS_AF=0.1759;AA=T|||;VT=SNP;EX_TARGET
15	91486853	rs12913674	C	T	100	PASS	AC=278;AF=0.0555112;AN=5008;NS=2504;DP=19641;EAS_AF=0.004;AMR_AF=0.0317;AFR_AF=0.0038;EUR_AF=0.0746;SAS_AF=0.1759;AA=T|||;VT=SNP
15	91486886	rs12913811	C	T	100	PASS	AC=153;AF=0.0305511;AN=5008;NS=2504;DP=18484;EAS_AF=0;AMR_AF=0.0288;AFR_AF=0.0038;EUR_AF=0.0507;SAS_AF=0.0787;AA=C|||;VT=SNP
15	91487678	rs71409370	A	G	100	PASS	AC=391;AF=0.0780751;AN=5008;NS=2504;DP=19254;EAS_AF=0;AMR_AF=0.0346;AFR_AF=0.0885;EUR_AF=0.0785;SAS_AF=0.1748;AA=A|||;VT=SNP
15	91488472	rs57350755	C	T	100	PASS	AC=1013;AF=0.202276;AN=5008;NS=2504;DP=19337;EAS_AF=0.374;AMR_AF=0.2464;AFR_AF=0.1672;EUR_AF=0.0328;SAS_AF=0.2157;AA=C|||;VT=SNP
15	91488676	rs4932379	T	C	100	PASS	AC=3674;AF=0.733626;AN=5008;NS=2504;DP=18193;EAS_AF=0.994;AMR_AF=0.6787;AFR_AF=0.8691;EUR_AF=0.3867;SAS_AF=0.6779;AA=C|||;VT=SNP
15	91489051	rs112135144	T	C	100	PASS	AC=436;AF=0.0870607;AN=5008;NS=2504;DP=10871;EAS_AF=0.0278;AMR_AF=0.0403;AFR_AF=0.2239;EUR_AF=0.0378;SAS_AF=0.047;AA=t|||;VT=SNP
15	91489134	rs77706404	T	C	100	PASS	AC=1567;AF=0.312899;AN=5008;NS=2504;DP=14833;EAS_AF=0.5883;AMR_AF=0.3386;AFR_AF=0.2027;EUR_AF=0.2425;SAS_AF=0.2321;AA=t|||;VT=SNP
15	91489222	rs111925238	G	A	100	PASS	AC=1315;AF=0.26258;AN=5008;NS=2504;DP=15395;EAS_AF=0.378;AMR_AF=0.2867;AFR_AF=0.1725;EUR_AF=0.1243;SAS_AF=0.3906;AA=g|||;VT=SNP
15	91489452	rs67373863	C	A	100	PASS	AC=1039;AF=0.207468;AN=5008;NS=2504;DP=10725;EAS_AF=0.375;AMR_AF=0.255;AFR_AF=0.1694;EUR_AF=0.0497;SAS_AF=0.2147;AA=C|||;VT=SNP
15	91489685	rs11854429	A	G	100	PASS	AC=1574;AF=0.314297;AN=5008;NS=2504;DP=19302;EAS_AF=0.5903;AMR_AF=0.3415;AFR_AF=0.1989;EUR_AF=0.2495;SAS_AF=0.2331;AA=A|||;VT=SNP
15	91489705	rs11857545	G	A	100	PASS	AC=1559;AF=0.311302;AN=5008;NS=2504;DP=19523;EAS_AF=0.5893;AMR_AF=0.3343;AFR_AF=0.1982;EUR_AF=0.2416;SAS_AF=0.2331;AA=G|||;VT=SNP
15	91489802	rs2304939	A	G	100	PASS	AC=1914;AF=0.382188;AN=5008;NS=2504;DP=18506;EAS_AF=0.4048;AMR_AF=0.3228;AFR_AF=0.7035;EUR_AF=0.0895;SAS_AF=0.2679;AA=A|||;VT=SNP
15	91489919	rs12911432	A	G	100	PASS	AC=274;AF=0.0547125;AN=5008;NS=2504;DP=19077;EAS_AF=0.001;AMR_AF=0.0317;AFR_AF=0.0038;EUR_AF=0.0746;SAS_AF=0.1748;AA=A|||;VT=SNP;EX_TARGET
15	91490797	rs10459678	C	T	100	PASS	AC=1349;AF=0.269369;AN=5008;NS=2504;DP=20297;EAS_AF=0.376;AMR_AF=0.2896;AFR_AF=0.1936;EUR_AF=0.1262;SAS_AF=0.3947;AA=T|||;VT=SNP
15	91490874	rs34169934	G	A	100	PASS	AC=275;AF=0.0549121;AN=5008;NS=2504;DP=19583;EAS_AF=0.001;AMR_AF=0.0317;AFR_AF=0.0038;EUR_AF=0.0755;SAS_AF=0.1748;AA=G|||;VT=SNP
15	91490894	rs12915155	G	T	100	PASS	AC=1532;AF=0.305911;AN=5008;NS=2504;DP=18735;EAS_AF=0.5873;AMR_AF=0.3271;AFR_AF=0.1868;EUR_AF=0.2416;SAS_AF=0.228;AA=G|||;VT=SNP
15	91491216	rs2304940	T	C	100	PASS	AC=1047;AF=0.209065;AN=5008;NS=2504;DP=18185;EAS_AF=0.378;AMR_AF=0.2579;AFR_AF=0.1687;EUR_AF=0.0507;SAS_AF=0.2178;AA=T|||;VT=SNP
15	91491692	rs117918230	C	T	100	PASS	AC=24;AF=0.00479233;AN=5008;NS=2504;DP=17955;EAS_AF=0;AMR_AF=0.0043;AFR_AF=0.0008;EUR_AF=0.0159;SAS_AF=0.0041;AA=c|||;VT=SNP
15	91491760	rs2304941	C	T	100	PASS	AC=1045;AF=0.208666;AN=5008;NS=2504;DP=17288;EAS_AF=0.377;AMR_AF=0.255;AFR_AF=0.1687;EUR_AF=0.0497;SAS_AF=0.2198;AA=T|||;VT=SNP
15	91492034	rs28406911	C	T	100	PASS	AC=202;AF=0.0403355;AN=5008;NS=2504;DP=15880;EAS_AF=0.0268;AMR_AF=0.0245;AFR_AF=0.0575;EUR_AF=0.0358;SAS_AF=0.047;AA=C|||;VT=SNP;EX_TARGET
15	91492100	rs2001749	C	T	100	PASS	AC=377;AF=0.0752796;AN=5008;NS=2504;DP=14657;EAS_AF=0.0268;AMR_AF=0.036;AFR_AF=0.1831;EUR_AF=0.0368;SAS_AF=0.047;AA=C|||;VT=SNP
15	91492231	rs3759927	C	T	100	PASS	AC=274;AF=0.0547125;AN=5008;NS=2504;DP=16265;EAS_AF=0.001;AMR_AF=0.0317;AFR_AF=0.0038;EUR_AF=0.0746;SAS_AF=0.1748;AA=C|||;VT=SNP
15	91492877	rs749938	C	T	100	PASS	AC=1357;AF=0.270966;AN=5008;NS=2504;DP=19871;EAS_AF=0.379;AMR_AF=0.2882;AFR_AF=0.1989;EUR_AF=0.1252;SAS_AF=0.3947;AA=C|||;VT=SNP;EX_TARGET
15	91493059	rs17636026	T	C	100	PASS	AC=1326;AF=0.264776;AN=5008;NS=2504;DP=21043;EAS_AF=0.3849;AMR_AF=0.2738;AFR_AF=0.3381;EUR_AF=0.0487;SAS_AF=0.2577;AA=T|||;VT=SNP
15	91493207	rs7173521	C	T	100	PASS	AC=432;AF=0.086262;AN=5008;NS=2504;DP=20569;EAS_AF=0.0268;AMR_AF=0.0375;AFR_AF=0.2231;EUR_AF=0.0378;SAS_AF=0.047;AA=C|||;VT=SNP
15	91493334	rs8032947	G	C	100	PASS	AC=844;AF=0.16853;AN=5008;NS=2504;DP=18363;EAS_AF=0.0288;AMR_AF=0.0648;AFR_AF=0.5053;EUR_AF=0.0388;SAS_AF=0.0644;AA=G|||;VT=SNP
15	91493589	rs35389361	T	C	100	PASS	AC=245;AF=0.0489217;AN=5008;NS=2504;DP=16708;EAS_AF=0.001;AMR_AF=0.0303;AFR_AF=0.0038;EUR_AF=0.0586;SAS_AF=0.1626;AA=T|||;VT=SNP
15	91493687	rs150705326	G	A	100	PASS	AC=22;AF=0.00439297;AN=5008;NS=2504;DP=15734;EAS_AF=0;AMR_AF=0.0029;AFR_AF=0;EUR_AF=0.0159;SAS_AF=0.0041;AA=G|||;VT=SNP
15	91493972	rs78738339	G	A	100	PASS	AC=163;AF=0.0325479;AN=5008;NS=2504;DP=18541;EAS_AF=0.0268;AMR_AF=0.0202;AFR_AF=0.0325;EUR_AF=0.0358;SAS_AF=0.044;AA=G|||;VT=SNP
15	91494460	rs6496740	C	T	100	PASS	AC=3629;AF=0.724641;AN=5008;NS=2504;DP=19513;EAS_AF=0.996;AMR_AF=0.683;AFR_AF=0.8207;EUR_AF=0.4026;SAS_AF=0.6759;AA=T|||;VT=SNP
15	91494471	rs8038738	G	A	100	PASS	AC=1856;AF=0.370607;AN=5008;NS=2504;DP=19614;EAS_AF=0.5774;AMR_AF=0.3487;AFR_AF=0.4297;EUR_AF=0.2386;SAS_AF=0.229;AA=G|||;VT=SNP
15	91494924	rs58739094	C	T	100	PASS	AC=543;AF=0.108427;AN=5008;NS=2504;DP=23191;EAS_AF=0.0069;AMR_AF=0.049;AFR_AF=0.3631;EUR_AF=0.0199;SAS_AF=0.002;AA=C|||;VT=SNP
15	91495001	rs10852139	T	A	100	PASS	AC=2048;AF=0.408946;AN=5008;NS=2504;DP=20838;EAS_AF=0.4077;AMR_AF=0.3444;AFR_AF=0.6029;EUR_AF=0.163;SAS_AF=0.4468;AA=A|||;VT=SNP
15	91495264	rs12442304	C	T	100	PASS	AC=1383;AF=0.276158;AN=5008;NS=2504;DP=23572;EAS_AF=0.376;AMR_AF=0.2767;AFR_AF=0.4175;EUR_AF=0.0487;SAS_AF=0.2157;AA=C|||;VT=SNP
15	91495632	rs117564299	C	T	100	PASS	AC=275;AF=0.0549121;AN=5008;NS=2504;DP=17024;EAS_AF=0.001;AMR_AF=0.0317;AFR_AF=0.0038;EUR_AF=0.0755;SAS_AF=0.1748;AA=C|||;VT=SNP
15	91496126	rs8039664	G	A	100	PASS	AC=637;AF=0.127196;AN=5008;NS=2504;DP=21613;EAS_AF=0.0268;AMR_AF=0.0562;AFR_AF=0.3691;EUR_AF=0.0368;SAS_AF=0.047;AA=g|||;VT=SNP
15	91496242	rs8041035	C	T	100	PASS	AC=330;AF=0.0658946;AN=5008;NS=2504;DP=22470;EAS_AF=0.0268;AMR_AF=0.0303;AFR_AF=0.1505;EUR_AF=0.0368;SAS_AF=0.047;AA=c|||;VT=SNP;EX_TARGET
15	91497239	rs11207	C	T	100	PASS	AC=1608;AF=0.321086;AN=5008;NS=2504;DP=20693;EAS_AF=0.5744;AMR_AF=0.3372;AFR_AF=0.2458;EUR_AF=0.2386;SAS_AF=0.2352;AA=C|||;VT=SNP
15	91497515	rs3743452	A	G	100	PASS	AC=1659;AF=0.33127;AN=5008;NS=2504;DP=15485;EAS_AF=0.5823;AMR_AF=0.3545;AFR_AF=0.2617;EUR_AF=0.2475;SAS_AF=0.2362;AA=A|||;VT=SNP
15	91498127	rs867468	G	A	100	PASS	AC=1691;AF=0.33766;AN=5008;NS=2504;DP=14949;EAS_AF=0.5833;AMR_AF=0.353;AFR_AF=0.2852;EUR_AF=0.2475;SAS_AF=0.2372;AA=G|||;VT=SNP
15	91498130	rs2001216	T	C	100	PASS	AC=1746;AF=0.348642;AN=5008;NS=2504;DP=14845;EAS_AF=0.5833;AMR_AF=0.353;AFR_AF=0.326;EUR_AF=0.2485;SAS_AF=0.2372;AA=T|||;VT=SNP
15	91498246	rs2001217	A	C	100	PASS	AC=3602;AF=0.719249;AN=5008;NS=2504;DP=13761;EAS_AF=0.996;AMR_AF=0.6888;AFR_AF=0.7912;EUR_AF=0.4115;SAS_AF=0.6748;AA=A|||;VT=SNP
15	91498281	rs4381579	C	T	100	PASS	AC=3600;AF=0.71885;AN=5008;NS=2504;DP=14061;EAS_AF=0.996;AMR_AF=0.6873;AFR_AF=0.7897;EUR_AF=0.4125;SAS_AF=0.6748;AA=C|||;VT=SNP
15	91498293	rs4505290	G	A	100	PASS	AC=3600;AF=0.71885;AN=5008;NS=2504;DP=14090;EAS_AF=0.996;AMR_AF=0.6873;AFR_AF=0.7897;EUR_AF=0.4125;SAS_AF=0.6748;AA=G|||;VT=SNP
15	91498429	rs12905855	G	C	100	PASS	AC=1674;AF=0.334265;AN=5008;NS=2504;DP=13367;EAS_AF=0.5843;AMR_AF=0.353;AFR_AF=0.2685;EUR_AF=0.2495;SAS_AF=0.2393;AA=G|||;VT=SNP
15	91498760	rs868547	G	A	100	PASS	AC=1987;AF=0.396765;AN=5008;NS=2504;DP=14064;EAS_AF=0.5843;AMR_AF=0.3718;AFR_AF=0.4955;EUR_AF=0.2505;SAS_AF=0.2382;AA=A|||;VT=SNP
15	91499081	rs16945091	A	T	100	PASS	AC=1978;AF=0.394968;AN=5008;NS=2504;DP=16622;EAS_AF=0.5863;AMR_AF=0.3718;AFR_AF=0.4924;EUR_AF=0.2465;SAS_AF=0.2352;AA=A|||;VT=SNP
15	91499328	rs1550638	C	T	100	PASS	AC=1830;AF=0.365415;AN=5008;NS=2504;DP=19466;EAS_AF=0.375;AMR_AF=0.3631;AFR_AF=0.4902;EUR_AF=0.165;SAS_AF=0.3947;AA=T|||;VT=SNP
15	91499346	rs1550637	G	A	100	PASS	AC=2220;AF=0.443291;AN=5008;NS=2504;DP=18820;EAS_AF=0.5933;AMR_AF=0.3329;AFR_AF=0.7254;EUR_AF=0.2117;SAS_AF=0.2239;AA=A|||;VT=SNP
15	91499427	rs12911444	G	C	100	PASS	AC=269;AF=0.0537141;AN=5008;NS=2504;DP=17969;EAS_AF=0.001;AMR_AF=0.0317;AFR_AF=0.0038;EUR_AF=0.0755;SAS_AF=0.1687;AA=G|||;VT=SNP
15	91499813	rs8041774	G	A	100	PASS	AC=1548;AF=0.309105;AN=5008;NS=2504;DP=14987;EAS_AF=0.5635;AMR_AF=0.2925;AFR_AF=0.2655;EUR_AF=0.2038;SAS_AF=0.226;AA=A|||;VT=SNP
15	91499986	rs4932380	G	T	100	PASS	AC=951;AF=0.189896;AN=5008;NS=2504;DP=8275;EAS_AF=0.3819;AMR_AF=0.2954;AFR_AF=0.0469;EUR_AF=0.0835;SAS_AF=0.2198;AA=G|||;VT=SNP;EX_TARGET
15	91500260	rs11073963	A	G	100	PASS	AC=1738;AF=0.347045;AN=5008;NS=2504;DP=6950;EAS_AF=0.5665;AMR_AF=0.3199;AFR_AF=0.382;EUR_AF=0.2018;SAS_AF=0.2423;AA=A|||;VT=SNP
15	91500296	rs10852140	T	C	100	PASS	AC=3808;AF=0.760383;AN=5008;NS=2504;DP=6007;EAS_AF=0.995;AMR_AF=0.683;AFR_AF=0.9637;EUR_AF=0.4145;SAS_AF=0.6544;AA=C|||;VT=SNP
15	91500554	rs146488462	C	T	100	PASS	AC=21;AF=0.00419329;AN=5008;NS=2504;DP=10131;EAS_AF=0;AMR_AF=0.0086;AFR_AF=0;EUR_AF=0.0149;SAS_AF=0;AA=C|||;VT=SNP;EX_TARGET
15	91502355	rs1105292	C	T	100	PASS	AC=1775;AF=0.354433;AN=5008;NS=2504;DP=16773;EAS_AF=0.4831;AMR_AF=0.3444;AFR_AF=0.4818;EUR_AF=0.1143;SAS_AF=0.3037;AA=C|||;VT=SNP
15	91502383	rs1105291	C	T	100	PASS	AC=1054;AF=0.210463;AN=5008;NS=2504;DP=17390;EAS_AF=0.5099;AMR_AF=0.245;AFR_AF=0.0159;EUR_AF=0.1441;SAS_AF=0.2086;AA=C|||;VT=SNP
15	91502660	rs71409373	G	A	100	PASS	AC=366;AF=0.0730831;AN=5008;NS=2504;DP=16773;EAS_AF=0.002;AMR_AF=0.0346;AFR_AF=0.0734;EUR_AF=0.0765;SAS_AF=0.1697;AA=G|||;VT=SNP
15	91502849	rs8038661	G	A	100	PASS	AC=1415;AF=0.282548;AN=5008;NS=2504;DP=19813;EAS_AF=0.5079;AMR_AF=0.2651;AFR_AF=0.2753;EUR_AF=0.1451;SAS_AF=0.2137;AA=G|||;VT=SNP
15	91503049	rs6496741	A	G	100	PASS	AC=3185;AF=0.635982;AN=5008;NS=2504;DP=18931;EAS_AF=0.994;AMR_AF=0.611;AFR_AF=0.7572;EUR_AF=0.2545;SAS_AF=0.5133;AA=A|||;VT=SNP
15	91503058	rs71409374	G	A	100	PASS	AC=169;AF=0.033746;AN=5008;NS=2504;DP=19256;EAS_AF=0.002;AMR_AF=0.0288;AFR_AF=0.0219;EUR_AF=0.0487;SAS_AF=0.0706;AA=G|||;VT=SNP
15	91503752	rs1867220	T	C	100	PASS	AC=3714;AF=0.741613;AN=5008;NS=2504;DP=19973;EAS_AF=0.996;AMR_AF=0.647;AFR_AF=0.9539;EUR_AF=0.331;SAS_AF=0.682;AA=t|||;VT=SNP;EX_TARGET
15	91503871	rs1867219	T	G	100	PASS	AC=3715;AF=0.741813;AN=5008;NS=2504;DP=20626;EAS_AF=0.996;AMR_AF=0.6484;AFR_AF=0.9539;EUR_AF=0.331;SAS_AF=0.682;AA=G|||;VT=SNP
15	91504181	rs3743451	G	A	100	PASS	AC=1107;AF=0.221046;AN=5008;NS=2504;DP=18428;EAS_AF=0.4534;AMR_AF=0.2795;AFR_AF=0.1331;EUR_AF=0.0616;SAS_AF=0.2229;AA=G|||;VT=SNP
15	91504665	rs12914031	G	C	100	PASS	AC=263;AF=0.052516;AN=5008;NS=2504;DP=17007;EAS_AF=0.002;AMR_AF=0.0317;AFR_AF=0.0038;EUR_AF=0.0755;SAS_AF=0.1616;AA=G|||;VT=SNP
15	91505447	rs14484	C	G	100	PASS	AC=261;AF=0.0521166;AN=5008;NS=2504;DP=24236;EAS_AF=0.002;AMR_AF=0.0317;AFR_AF=0.0038;EUR_AF=0.0746;SAS_AF=0.1605;AA=C|||;VT=SNP
15	91505716	rs7166130	A	T	100	PASS	AC=1770;AF=0.353435;AN=5008;NS=2504;DP=22098;EAS_AF=0.4772;AMR_AF=0.3401;AFR_AF=0.4871;EUR_AF=0.1103;SAS_AF=0.3047;AA=A|||;VT=SNP
15	91505779	rs79548680	G	C	100	PASS	AC=1237;AF=0.247005;AN=5008;NS=2504;DP=21494;EAS_AF=0.5179;AMR_AF=0.2608;AFR_AF=0.1339;EUR_AF=0.1471;SAS_AF=0.2137;AA=G|||;VT=SNP
15	91505827	rs79840930	A	G	100	PASS	AC=89;AF=0.0177716;AN=5008;NS=2504;DP=20557;EAS_AF=0;AMR_AF=0.0389;AFR_AF=0.003;EUR_AF=0.0417;SAS_AF=0.0164;AA=A|||;VT=SNP
15	91506368	rs78514188	G	T	100	PASS	AC=27;AF=0.00539137;AN=5008;NS=2504;DP=21762;EAS_AF=0;AMR_AF=0.0058;AFR_AF=0.0008;EUR_AF=0.0209;SAS_AF=0.001;AA=G|||;VT=SNP
15	91506422	rs8028409	A	T	100	PASS	AC=1246;AF=0.248802;AN=5008;NS=2504;DP=21532;EAS_AF=0.5188;AMR_AF=0.2579;AFR_AF=0.1475;EUR_AF=0.1392;SAS_AF=0.2137;AA=A|||;VT=SNP
15	91506452	rs2034085	T	C	100	PASS	AC=3700;AF=0.738818;AN=5008;NS=2504;DP=19989;EAS_AF=0.996;AMR_AF=0.6484;AFR_AF=0.9024;EUR_AF=0.3728;SAS_AF=0.6933;AA=C|||;VT=SNP
15	91506518	rs80068698	T	C	100	PASS	AC=24;AF=0.00479233;AN=5008;NS=2504;DP=20323;EAS_AF=0;AMR_AF=0.0029;AFR_AF=0.0015;EUR_AF=0.0189;SAS_AF=0.001;AA=T|||;VT=SNP
15	91506637	rs8037137	T	C	100	PASS	AC=1414;AF=0.282348;AN=5008;NS=2504;DP=23460;EAS_AF=0.5188;AMR_AF=0.2651;AFR_AF=0.2708;EUR_AF=0.1392;SAS_AF=0.2137;AA=T|||;VT=SNP
15	91506739	rs2034084	C	G	100	PASS	AC=3631;AF=0.72504;AN=5008;NS=2504;DP=23360;EAS_AF=0.996;AMR_AF=0.6369;AFR_AF=0.9002;EUR_AF=0.3241;SAS_AF=0.684;AA=G|||;VT=SNP
15	91507202	rs7171333	G	C	100	PASS	AC=3776;AF=0.753994;AN=5008;NS=2504;DP=18847;EAS_AF=0.9931;AMR_AF=0.6599;AFR_AF=0.9523;EUR_AF=0.3807;SAS_AF=0.6902;AA=C|||;VT=SNP
15	91507495	rs112770790	G	A	100	PASS	AC=1269;AF=0.253395;AN=5008;NS=2504;DP=22426;EAS_AF=0.5288;AMR_AF=0.2594;AFR_AF=0.1543;EUR_AF=0.1412;SAS_AF=0.2147;AA=G|||;VT=SNP
15	91508028	rs76400732	A	G	100	PASS	AC=258;AF=0.0515176;AN=5008;NS=2504;DP=11045;EAS_AF=0.002;AMR_AF=0.0317;AFR_AF=0.0038;EUR_AF=0.0746;SAS_AF=0.1575;AA=A|||;VT=SNP
15	91508422	rs139241557	C	G	100	PASS	AC=160;AF=0.0319489;AN=5008;NS=2504;DP=17429;EAS_AF=0;AMR_AF=0.0288;AFR_AF=0.0038;EUR_AF=0.0527;SAS_AF=0.0838;AA=C|||;VT=SNP
15	91508772	rs34797143	C	T	100	PASS	AC=160;AF=0.0319489;AN=5008;NS=2504;DP=16270;EAS_AF=0;AMR_AF=0.0288;AFR_AF=0.0038;EUR_AF=0.0527;SAS_AF=0.0838;AA=C|||;VT=SNP
15	91508803	rs4932182	C	A	100	PASS	AC=3600;AF=0.71885;AN=5008;NS=2504;DP=16237;EAS_AF=0.996;AMR_AF=0.6484;AFR_AF=0.8306;EUR_AF=0.3708;SAS_AF=0.6902;AA=A|||;VT=SNP
15	91509592	rs7601	T	C	100	PASS	AC=3283;AF=0.655551;AN=5008;NS=2504;DP=19429;EAS_AF=0.9931;AMR_AF=0.6153;AFR_AF=0.7829;EUR_AF=0.2982;SAS_AF=0.5317;AA=T|||;VT=SNP
15	91509734	rs14280	A	G	100	PASS	AC=328;AF=0.0654952;AN=5008;NS=2504;DP=23679;EAS_AF=0.0208;AMR_AF=0.0389;AFR_AF=0.0825;EUR_AF=0.0954;SAS_AF=0.0767;AA=A|||;VT=SNP
15	91509858	rs79383275	A	T	100	PASS	AC=26;AF=0.00519169;AN=5008;NS=2504;DP=21408;EAS_AF=0;AMR_AF=0.0115;AFR_AF=0;EUR_AF=0.0169;SAS_AF=0.001;AA=A|||;VT=SNP
15	91509920	rs3743450	G	T	100	PASS	AC=294;AF=0.0587061;AN=5008;NS=2504;DP=22415;EAS_AF=0.002;AMR_AF=0.0303;AFR_AF=0.0295;EUR_AF=0.0755;SAS_AF=0.1595;AA=G|||;VT=SNP
15	91510282	rs11540565	G	A	100	PASS	AC=293;AF=0.0585064;AN=5008;NS=2504;DP=19860;EAS_AF=0.002;AMR_AF=0.0303;AFR_AF=0.0295;EUR_AF=0.0755;SAS_AF=0.1585;AA=G|||;VT=SNP
15	91511260	rs12910825	A	G	100	PASS	AC=3783;AF=0.755391;AN=5008;NS=2504;DP=22009;EAS_AF=0.997;AMR_AF=0.6499;AFR_AF=0.9561;EUR_AF=0.3807;SAS_AF=0.6953;AA=G|||;VT=SNP
15	91511684	rs144254909	A	C	100	PASS	AC=33;AF=0.00658946;AN=5008;NS=2504;DP=23772;EAS_AF=0;AMR_AF=0.013;AFR_AF=0;EUR_AF=0.0199;SAS_AF=0.0041;AA=A|||;VT=SNP
15	91511749	rs75581761	T	C	100	PASS	AC=16;AF=0.00319489;AN=5008;NS=2504;DP=23533;EAS_AF=0;AMR_AF=0.0043;AFR_AF=0.0008;EUR_AF=0.0119;SAS_AF=0;AA=T|||;VT=SNP
15	91512019	rs150296002	C	T	100	PASS	AC=25;AF=0.00499201;AN=5008;NS=2504;DP=19241;EAS_AF=0;AMR_AF=0.0086;AFR_AF=0;EUR_AF=0.0189;SAS_AF=0;AA=C|||;VT=SNP
15	91512067	rs2290203	G	A	100	PASS	AC=1879;AF=0.3752;AN=5008;NS=2504;DP=21050;EAS_AF=0.5129;AMR_AF=0.2954;AFR_AF=0.4365;EUR_AF=0.2147;SAS_AF=0.3722;AA=A|||;VT=SNP
15	91512267	rs2290202	G	T	100	PASS	AC=1235;AF=0.246605;AN=5008;NS=2504;DP=20575;EAS_AF=0.5129;AMR_AF=0.255;AFR_AF=0.1437;EUR_AF=0.1402;SAS_AF=0.2147;AA=G|||;VT=SNP
15	91513100	rs35309300	G	A	100	PASS	AC=300;AF=0.0599042;AN=5008;NS=2504;DP=10369;EAS_AF=0.002;AMR_AF=0.0331;AFR_AF=0.0272;EUR_AF=0.0755;SAS_AF=0.1667;AA=G|||;VT=SNP
15	91513157	rs2890156	T	A	100	PASS	AC=1258;AF=0.251198;AN=5008;NS=2504;DP=11462;EAS_AF=0.5188;AMR_AF=0.2608;AFR_AF=0.152;EUR_AF=0.1412;SAS_AF=0.2157;AA=T|||;VT=SNP
15	91513325	rs34185899	C	T	100	PASS	AC=301;AF=0.0601038;AN=5008;NS=2504;DP=15678;EAS_AF=0.002;AMR_AF=0.0331;AFR_AF=0.028;EUR_AF=0.0755;SAS_AF=0.1667;AA=C|||;VT=SNP
15	91513674	rs12911192	T	C	100	PASS	AC=265;AF=0.0529153;AN=5008;NS=2504;DP=21738;EAS_AF=0.002;AMR_AF=0.0317;AFR_AF=0.0038;EUR_AF=0.0746;SAS_AF=0.1646;AA=T|||;VT=SNP;EX_TARGET
15	91514035	rs4517768	C	T	100	PASS	AC=1040;AF=0.207668;AN=5008;NS=2504;DP=20992;EAS_AF=0.4563;AMR_AF=0.281;AFR_AF=0.0772;EUR_AF=0.0666;SAS_AF=0.2209;AA=A|||;VT=SNP
15	91514707	rs59278520	G	A	100	PASS	AC=2074;AF=0.414137;AN=5008;NS=2504;DP=13588;EAS_AF=0.5317;AMR_AF=0.3271;AFR_AF=0.6256;EUR_AF=0.1918;SAS_AF=0.2975;AA=G|||;VT=SNP
15	91514721	rs4508401	T	A	100	PASS	AC=3682;AF=0.735224;AN=5008;NS=2504;DP=14966;EAS_AF=0.996;AMR_AF=0.6398;AFR_AF=0.9274;EUR_AF=0.334;SAS_AF=0.6871;AA=A|||;VT=SNP
15	91514760	rs11852999	C	T	100	PASS	AC=1025;AF=0.204673;AN=5008;NS=2504;DP=14957;EAS_AF=0.4623;AMR_AF=0.2738;AFR_AF=0.0651;EUR_AF=0.0666;SAS_AF=0.2209;AA=C|||;VT=SNP
15	91514797	rs11853024	C	A	100	PASS	AC=3477;AF=0.694289;AN=5008;NS=2504;DP=11178;EAS_AF=0.996;AMR_AF=0.6369;AFR_AF=0.7723;EUR_AF=0.336;SAS_AF=0.6871;AA=C|||;VT=SNP
15	91515263	rs28405499	A	C	100	PASS	AC=344;AF=0.0686901;AN=5008;NS=2504;DP=17629;EAS_AF=0.0258;AMR_AF=0.0389;AFR_AF=0.1271;EUR_AF=0.0477;SAS_AF=0.0767;AA=A|||;VT=SNP
15	91515489	rs59902579	C	T	100	PASS	AC=2065;AF=0.41234;AN=5008;NS=2504;DP=12329;EAS_AF=0.5119;AMR_AF=0.3285;AFR_AF=0.6331;EUR_AF=0.1909;SAS_AF=0.2986;AA=T|||;VT=SNP
15	91515638	rs28393051	A	G	100	PASS	AC=298;AF=0.0595048;AN=5008;NS=2504;DP=17432;EAS_AF=0.0228;AMR_AF=0.0317;AFR_AF=0.1059;EUR_AF=0.0447;SAS_AF=0.0695;AA=A|||;VT=SNP
15	91515740	rs4932381	A	G	100	PASS	AC=1045;AF=0.208666;AN=5008;NS=2504;DP=17732;EAS_AF=0.4821;AMR_AF=0.2738;AFR_AF=0.0651;EUR_AF=0.0666;SAS_AF=0.2209;AA=A|||;VT=SNP
15	91516004	rs28687863	A	G	100	PASS	AC=724;AF=0.144569;AN=5008;NS=2504;DP=19792;EAS_AF=0.0248;AMR_AF=0.0706;AFR_AF=0.3911;EUR_AF=0.0507;SAS_AF=0.0838;AA=A|||;VT=SNP
15	91516015	rs1443256	T	C	100	PASS	AC=3681;AF=0.735024;AN=5008;NS=2504;DP=20581;EAS_AF=0.996;AMR_AF=0.6398;AFR_AF=0.9274;EUR_AF=0.333;SAS_AF=0.6871;AA=C|||;VT=SNP
15	91516737	rs35521046	A	C	100	PASS	AC=269;AF=0.0537141;AN=5008;NS=2504;DP=18943;EAS_AF=0.002;AMR_AF=0.0317;AFR_AF=0.0038;EUR_AF=0.0746;SAS_AF=0.1687;AA=A|||;VT=SNP
15	91516821	rs145858971	C	T	100	PASS	AC=27;AF=0.00539137;AN=5008;NS=2504;DP=21664;EAS_AF=0;AMR_AF=0.0043;AFR_AF=0.0008;EUR_AF=0.0169;SAS_AF=0.0061;AA=C|||;VT=SNP
15	91517479	rs17636091	G	A	100	PASS	AC=984;AF=0.196486;AN=5008;NS=2504;DP=17007;EAS_AF=0.4534;AMR_AF=0.2752;AFR_AF=0.0386;EUR_AF=0.0686;SAS_AF=0.2209;AA=G|||;VT=SNP;EX_TARGET
15	91517780	rs12898311	G	C	100	PASS	AC=3721;AF=0.743011;AN=5008;NS=2504;DP=16596;EAS_AF=0.996;AMR_AF=0.6427;AFR_AF=0.9554;EUR_AF=0.332;SAS_AF=0.6892;AA=C|||;VT=SNP;EX_TARGET
15	91517796	rs12899496	C	T	100	PASS	AC=271;AF=0.0541134;AN=5008;NS=2504;DP=17913;EAS_AF=0.002;AMR_AF=0.0317;AFR_AF=0.0038;EUR_AF=0.0746;SAS_AF=0.1708;AA=C|||;VT=SNP;EX_TARGET
15	91519291	rs8031915	A	G	100	PASS	AC=3713;AF=0.741414;AN=5008;NS=2504;DP=20953;EAS_AF=0.996;AMR_AF=0.6412;AFR_AF=0.9516;EUR_AF=0.331;SAS_AF=0.6881;AA=G|||;VT=SNP
15	91519642	rs8035844	C	T	100	PASS	AC=2064;AF=0.412141;AN=5008;NS=2504;DP=17429;EAS_AF=0.5327;AMR_AF=0.3228;AFR_AF=0.6225;EUR_AF=0.1889;SAS_AF=0.2965;AA=C|||;VT=SNP
15	91519649	rs112458643	T	C	100	PASS	AC=271;AF=0.0541134;AN=5008;NS=2504;DP=17392;EAS_AF=0.002;AMR_AF=0.0317;AFR_AF=0.0038;EUR_AF=0.0746;SAS_AF=0.1708;AA=T|||;VT=SNP
15	91519660	rs8036430	A	C	100	PASS	AC=2673;AF=0.533746;AN=5008;NS=2504;DP=17944;EAS_AF=0.5367;AMR_AF=0.3602;AFR_AF=0.8759;EUR_AF=0.2654;SAS_AF=0.4673;AA=C|||;VT=SNP
15	91519846	rs72759311	C	T	100	PASS	AC=80;AF=0.0159744;AN=5008;NS=2504;DP=18076;EAS_AF=0;AMR_AF=0.0159;AFR_AF=0.0015;EUR_AF=0.0537;SAS_AF=0.0133;AA=C|||;VT=SNP
15	91520099	rs8037254	A	G	100	PASS	AC=3680;AF=0.734824;AN=5008;NS=2504;DP=15294;EAS_AF=0.996;AMR_AF=0.6398;AFR_AF=0.9274;EUR_AF=0.331;SAS_AF=0.6881;AA=G|||;VT=SNP
15	91520131	rs12595025	C	T	100	PASS	AC=1366;AF=0.272764;AN=5008;NS=2504;DP=15618;EAS_AF=0.5089;AMR_AF=0.2565;AFR_AF=0.2474;EUR_AF=0.1382;SAS_AF=0.2137;AA=C|||;VT=SNP
15	91520150	rs77871209	C	T	100	PASS	AC=271;AF=0.0541134;AN=5008;NS=2504;DP=15487;EAS_AF=0.002;AMR_AF=0.0317;AFR_AF=0.0038;EUR_AF=0.0746;SAS_AF=0.1708;AA=C|||;VT=SNP
15	91520159	rs12595029	C	G	100	PASS	AC=3710;AF=0.740815;AN=5008;NS=2504;DP=15374;EAS_AF=0.995;AMR_AF=0.6412;AFR_AF=0.9501;EUR_AF=0.331;SAS_AF=0.6881;AA=G|||;VT=SNP
15	91520287	rs12594925	G	A	100	PASS	AC=1238;AF=0.247204;AN=5008;NS=2504;DP=13697;EAS_AF=0.5089;AMR_AF=0.2493;AFR_AF=0.1551;EUR_AF=0.1382;SAS_AF=0.2127;AA=G|||;VT=SNP
15	91520308	rs12595052	C	T	100	PASS	AC=2642;AF=0.527556;AN=5008;NS=2504;DP=12143;EAS_AF=0.5367;AMR_AF=0.3602;AFR_AF=0.851;EUR_AF=0.2674;SAS_AF=0.4673;AA=T|||;VT=SNP
15	91520319	rs12593261	T	C	100	PASS	AC=3638;AF=0.726438;AN=5008;NS=2504;DP=11661;EAS_AF=0.996;AMR_AF=0.6354;AFR_AF=0.8956;EUR_AF=0.334;SAS_AF=0.6881;AA=C|||;VT=SNP
15	91521337	rs8042680	C	A	100	PASS	AC=3715;AF=0.741813;AN=5008;NS=2504;DP=18638;EAS_AF=0.996;AMR_AF=0.6412;AFR_AF=0.9539;EUR_AF=0.331;SAS_AF=0.6871;AA=A|||;VT=SNP
15	91521898	rs7167128	A	G	100	PASS	AC=3685;AF=0.735823;AN=5008;NS=2504;DP=17796;EAS_AF=0.996;AMR_AF=0.6398;AFR_AF=0.9312;EUR_AF=0.331;SAS_AF=0.6881;AA=G|||;VT=SNP
15	91521938	rs28708411	G	A	100	PASS	AC=694;AF=0.138578;AN=5008;NS=2504;DP=14081;EAS_AF=0.0258;AMR_AF=0.0648;AFR_AF=0.3707;EUR_AF=0.0507;SAS_AF=0.0838;AA=G|||;VT=SNP
15	91522022	rs60640465	G	T	100	PASS	AC=1041;AF=0.207867;AN=5008;NS=2504;DP=13446;EAS_AF=0.4593;AMR_AF=0.2795;AFR_AF=0.0764;EUR_AF=0.0666;SAS_AF=0.2209;AA=G|||;VT=SNP
15	91522070	rs8032722	T	C	100	PASS	AC=2643;AF=0.527756;AN=5008;NS=2504;DP=14800;EAS_AF=0.5367;AMR_AF=0.3602;AFR_AF=0.8533;EUR_AF=0.2644;SAS_AF=0.4683;AA=T|||;VT=SNP
15	91522092	rs113343095	G	A	100	PASS	AC=835;AF=0.166733;AN=5008;NS=2504;DP=15077;EAS_AF=0.3958;AMR_AF=0.1369;AFR_AF=0.0091;EUR_AF=0.1372;SAS_AF=0.1953;AA=G|||;VT=SNP
15	91522253	rs8026714	G	A	100	PASS	AC=1348;AF=0.269169;AN=5008;NS=2504;DP=18347;EAS_AF=0.5079;AMR_AF=0.2579;AFR_AF=0.236;EUR_AF=0.1382;SAS_AF=0.2106;AA=G|||;VT=SNP
15	91522597	rs28384140	T	G	100	PASS	AC=343;AF=0.0684904;AN=5008;NS=2504;DP=19541;EAS_AF=0.0258;AMR_AF=0.0389;AFR_AF=0.1271;EUR_AF=0.0467;SAS_AF=0.0767;AA=T|||;VT=SNP
15	91522966	rs10520699	G	A	100	PASS	AC=192;AF=0.0383387;AN=5008;NS=2504;DP=20664;EAS_AF=0;AMR_AF=0.0663;AFR_AF=0.0129;EUR_AF=0.1143;SAS_AF=0.0143;AA=G|||;VT=SNP
15	91523036	rs6496742	C	T	100	PASS	AC=2480;AF=0.495208;AN=5008;NS=2504;DP=20399;EAS_AF=0.5367;AMR_AF=0.3602;AFR_AF=0.7307;EUR_AF=0.2644;SAS_AF=0.4673;AA=T|||;VT=SNP
15	91523222	rs78074442	T	C	100	PASS	AC=53;AF=0.0105831;AN=5008;NS=2504;DP=22871;EAS_AF=0;AMR_AF=0.0159;AFR_AF=0.0008;EUR_AF=0.0338;SAS_AF=0.0072;AA=T|||;VT=SNP
15	91523713	rs1867226	C	G	100	PASS	AC=2060;AF=0.411342;AN=5008;NS=2504;DP=15503;EAS_AF=0.5347;AMR_AF=0.3228;AFR_AF=0.6203;EUR_AF=0.1889;SAS_AF=0.2935;AA=C|||;VT=SNP
15	91524546	rs11854833	T	C	100	PASS	AC=517;AF=0.103235;AN=5008;NS=2504;DP=19134;EAS_AF=0.0268;AMR_AF=0.049;AFR_AF=0.2474;EUR_AF=0.0467;SAS_AF=0.0838;AA=T|||;VT=SNP
15	91525197	rs2301826	C	T	100	PASS	AC=2357;AF=0.470647;AN=5008;NS=2504;DP=22656;EAS_AF=0.5109;AMR_AF=0.3271;AFR_AF=0.767;EUR_AF=0.2147;SAS_AF=0.3937;AA=T|||;VT=SNP;EX_TARGET
15	91525318	rs11857612	C	T	100	PASS	AC=848;AF=0.169329;AN=5008;NS=2504;DP=20409;EAS_AF=0.0258;AMR_AF=0.0735;AFR_AF=0.4826;EUR_AF=0.0507;SAS_AF=0.0838;AA=C|||;VT=SNP
15	91525414	rs11855081	T	C	100	PASS	AC=686;AF=0.136981;AN=5008;NS=2504;DP=20374;EAS_AF=0.0258;AMR_AF=0.0648;AFR_AF=0.3654;EUR_AF=0.0507;SAS_AF=0.0828;AA=T|||;VT=SNP
15	91526275	rs7180016	G	A	100	PASS	AC=2195;AF=0.438299;AN=5008;NS=2504;DP=21662;EAS_AF=0.5337;AMR_AF=0.3256;AFR_AF=0.7231;EUR_AF=0.1889;SAS_AF=0.2914;AA=A|||;VT=SNP
15	91527152	rs2285937	A	G	100	PASS	AC=2122;AF=0.423722;AN=5008;NS=2504;DP=18479;EAS_AF=0.5417;AMR_AF=0.3285;AFR_AF=0.6566;EUR_AF=0.1889;SAS_AF=0.2965;AA=A|||;VT=SNP
15	91527451	rs8031684	T	A	100	PASS	AC=2114;AF=0.422125;AN=5008;NS=2504;DP=20113;EAS_AF=0.5347;AMR_AF=0.3285;AFR_AF=0.6558;EUR_AF=0.1889;SAS_AF=0.2965;AA=T|||;VT=SNP
15	91528070	rs2301825	C	G	100	PASS	AC=1241;AF=0.247804;AN=5008;NS=2504;DP=19893;EAS_AF=0.5089;AMR_AF=0.2507;AFR_AF=0.1573;EUR_AF=0.1382;SAS_AF=0.2117;AA=C|||;VT=SNP;EX_TARGET
15	91528358	rs6496743	G	A	100	PASS	AC=3677;AF=0.734225;AN=5008;NS=2504;DP=17746;EAS_AF=0.996;AMR_AF=0.6398;AFR_AF=0.9274;EUR_AF=0.332;SAS_AF=0.684;AA=A|||;VT=SNP
15	91528703	rs144802245	C	T	100	PASS	AC=27;AF=0.00539137;AN=5008;NS=2504;DP=14588;EAS_AF=0;AMR_AF=0.0086;AFR_AF=0.0023;EUR_AF=0.0149;SAS_AF=0.0031;AA=C|||;VT=SNP
15	91528823	rs34881088	C	T	100	PASS	AC=266;AF=0.053115;AN=5008;NS=2504;DP=12373;EAS_AF=0.002;AMR_AF=0.0317;AFR_AF=0.0038;EUR_AF=0.0746;SAS_AF=0.1656;AA=C|||;VT=SNP
15	91528875	rs150333865	G	A	100	PASS	AC=1393;AF=0.278155;AN=5008;NS=2504;DP=12749;EAS_AF=0.5089;AMR_AF=0.2594;AFR_AF=0.267;EUR_AF=0.1382;SAS_AF=0.2127;AA=G|||;VT=SNP
15	91528961	rs8036115	G	A	100	PASS	AC=2059;AF=0.411142;AN=5008;NS=2504;DP=12779;EAS_AF=0.5347;AMR_AF=0.3228;AFR_AF=0.618;EUR_AF=0.1889;SAS_AF=0.2955;AA=G|||;VT=SNP
15	91529039	rs8037460	C	T	100	PASS	AC=322;AF=0.0642971;AN=5008;NS=2504;DP=15756;EAS_AF=0.0258;AMR_AF=0.0331;AFR_AF=0.115;EUR_AF=0.0467;SAS_AF=0.0757;AA=C|||;VT=SNP
15	91529122	rs8042518	T	C	100	PASS	AC=2059;AF=0.411142;AN=5008;NS=2504;DP=17390;EAS_AF=0.5347;AMR_AF=0.3228;AFR_AF=0.618;EUR_AF=0.1889;SAS_AF=0.2955;AA=-|||;VT=SNP
15	91529452	rs60290423	T	C	100	PASS	AC=1376;AF=0.27476;AN=5008;NS=2504;DP=22251;EAS_AF=0.5099;AMR_AF=0.2594;AFR_AF=0.2534;EUR_AF=0.1382;SAS_AF=0.2127;AA=T|||;VT=SNP
15	91530158	rs11853073	T	C	100	PASS	AC=2628;AF=0.52476;AN=5008;NS=2504;DP=15191;EAS_AF=0.5367;AMR_AF=0.3617;AFR_AF=0.8442;EUR_AF=0.2644;SAS_AF=0.4642;AA=C|||;VT=SNP
15	91530379	rs77332486	C	T	100	PASS	AC=89;AF=0.0177716;AN=5008;NS=2504;DP=14185;EAS_AF=0.001;AMR_AF=0.0303;AFR_AF=0.003;EUR_AF=0.0557;SAS_AF=0.0072;AA=C|||;VT=SNP
15	91530675	rs8026781	G	A	100	PASS	AC=1968;AF=0.392971;AN=5008;NS=2504;DP=17484;EAS_AF=0.5337;AMR_AF=0.317;AFR_AF=0.5537;EUR_AF=0.1889;SAS_AF=0.2945;AA=G|||;VT=SNP
15	91530820	rs8028856	A	G	100	PASS	AC=2427;AF=0.484625;AN=5008;NS=2504;DP=18214;EAS_AF=0.5357;AMR_AF=0.3573;AFR_AF=0.6967;EUR_AF=0.2624;SAS_AF=0.4642;AA=A|||;VT=SNP
15	91531352	rs3803563	C	A	100	PASS	AC=2054;AF=0.410144;AN=5008;NS=2504;DP=19362;EAS_AF=0.5317;AMR_AF=0.3242;AFR_AF=0.618;EUR_AF=0.1889;SAS_AF=0.2924;AA=C|||;VT=SNP
15	91531798	rs17692742	C	G	100	PASS	AC=1055;AF=0.210663;AN=5008;NS=2504;DP=20945;EAS_AF=0.4603;AMR_AF=0.281;AFR_AF=0.0847;EUR_AF=0.0666;SAS_AF=0.2219;AA=C|||;VT=SNP
15	91531995	rs12594752	C	T	100	PASS	AC=1229;AF=0.245407;AN=5008;NS=2504;DP=19472;EAS_AF=0.5079;AMR_AF=0.2507;AFR_AF=0.1505;EUR_AF=0.1382;SAS_AF=0.2096;AA=C|||;VT=SNP
15	91532630	rs6496745	C	T	100	PASS	AC=2061;AF=0.411542;AN=5008;NS=2504;DP=13381;EAS_AF=0.5317;AMR_AF=0.3242;AFR_AF=0.6225;EUR_AF=0.1889;SAS_AF=0.2935;AA=C|||;VT=SNP
15	91532772	rs78128561	G	A	100	PASS	AC=30;AF=0.00599042;AN=5008;NS=2504;DP=13992;EAS_AF=0;AMR_AF=0.0029;AFR_AF=0.0015;EUR_AF=0.0239;SAS_AF=0.002;AA=g|||;VT=SNP
15	91532869	rs6496746	C	A	100	PASS	AC=2361;AF=0.471446;AN=5008;NS=2504;DP=17621;EAS_AF=0.5337;AMR_AF=0.33;AFR_AF=0.8442;EUR_AF=0.1899;SAS_AF=0.2935;AA=A|||;VT=SNP
15	91533068	rs12899639	T	C	100	PASS	AC=160;AF=0.0319489;AN=5008;NS=2504;DP=17350;EAS_AF=0;AMR_AF=0.0288;AFR_AF=0.0038;EUR_AF=0.0527;SAS_AF=0.0838;AA=T|||;VT=SNP
15	91533296	rs13329634	C	T	100	PASS	AC=702;AF=0.140176;AN=5008;NS=2504;DP=12741;EAS_AF=0.0258;AMR_AF=0.0663;AFR_AF=0.3767;EUR_AF=0.0507;SAS_AF=0.0828;AA=C|||;VT=SNP
15	91533816	rs8025699	A	G	100	PASS	AC=2074;AF=0.414137;AN=5008;NS=2504;DP=9546;EAS_AF=0.5327;AMR_AF=0.3242;AFR_AF=0.6309;EUR_AF=0.1899;SAS_AF=0.2935;AA=a|||;VT=SNP
15	91534106	rs12905197	T	A	100	PASS	AC=270;AF=0.0539137;AN=5008;NS=2504;DP=12734;EAS_AF=0.002;AMR_AF=0.0317;AFR_AF=0.0038;EUR_AF=0.0746;SAS_AF=0.1697;AA=t|||;VT=SNP
15	91534294	rs112553294	A	G	100	PASS	AC=2092;AF=0.417732;AN=5008;NS=2504;DP=13240;EAS_AF=0.5327;AMR_AF=0.33;AFR_AF=0.6415;EUR_AF=0.1899;SAS_AF=0.2935;AA=A|||;VT=SNP
15	91534373	rs72630488	C	T	100	PASS	AC=955;AF=0.190695;AN=5008;NS=2504;DP=13348;EAS_AF=0.4613;AMR_AF=0.2695;AFR_AF=0.0151;EUR_AF=0.0666;SAS_AF=0.2209;AA=C|||;VT=SNP
15	91534869	rs34210112	G	C	100	PASS	AC=160;AF=0.0319489;AN=5008;NS=2504;DP=15087;EAS_AF=0;AMR_AF=0.0288;AFR_AF=0.0038;EUR_AF=0.0527;SAS_AF=0.0838;AA=G|||;VT=SNP
15	91535329	rs76119208	G	T	100	PASS	AC=1220;AF=0.24361;AN=5008;NS=2504;DP=17710;EAS_AF=0.5069;AMR_AF=0.2507;AFR_AF=0.1437;EUR_AF=0.1392;SAS_AF=0.2096;AA=G|||;VT=SNP
15	91536110	rs74037604	T	A	100	PASS	AC=251;AF=0.0501198;AN=5008;NS=2504;DP=14919;EAS_AF=0.0238;AMR_AF=0.0274;AFR_AF=0.0726;EUR_AF=0.0447;SAS_AF=0.0685;AA=T|||;VT=SNP
15	91536179	rs11855755	T	C	100	PASS	AC=718;AF=0.143371;AN=5008;NS=2504;DP=12501;EAS_AF=0.0258;AMR_AF=0.0663;AFR_AF=0.388;EUR_AF=0.0507;SAS_AF=0.0838;AA=T|||;VT=SNP
15	91536225	rs73502775	G	A	100	PASS	AC=2074;AF=0.414137;AN=5008;NS=2504;DP=12744;EAS_AF=0.5327;AMR_AF=0.3242;AFR_AF=0.6301;EUR_AF=0.1909;SAS_AF=0.2935;AA=G|||;VT=SNP
15	91536627	rs6496747	A	G	100	PASS	AC=3683;AF=0.735423;AN=5008;NS=2504;DP=15369;EAS_AF=0.996;AMR_AF=0.6412;AFR_AF=0.9312;EUR_AF=0.333;SAS_AF=0.683;AA=G|||;VT=SNP
15	91537070	rs12101952	T	C	100	PASS	AC=364;AF=0.0726837;AN=5008;NS=2504;DP=13813;EAS_AF=0.0258;AMR_AF=0.0375;AFR_AF=0.143;EUR_AF=0.0477;SAS_AF=0.0767;AA=T|||;VT=SNP
15	91537136	rs12101302	G	A	100	PASS	AC=302;AF=0.0603035;AN=5008;NS=2504;DP=15216;EAS_AF=0.0238;AMR_AF=0.0317;AFR_AF=0.1089;EUR_AF=0.0447;SAS_AF=0.0685;AA=G|||;VT=SNP
15	91537406	rs72630489	G	A	100	PASS	AC=1052;AF=0.210064;AN=5008;NS=2504;DP=8217;EAS_AF=0.4633;AMR_AF=0.2781;AFR_AF=0.0825;EUR_AF=0.0666;SAS_AF=0.2209;AA=G|||;VT=SNP
15	91537820	rs113028686	G	A	100	PASS	AC=27;AF=0.00539137;AN=5008;NS=2504;DP=14177;EAS_AF=0;AMR_AF=0.0058;AFR_AF=0.0008;EUR_AF=0.0169;SAS_AF=0.0051;AA=G|||;VT=SNP
15	91538767	rs2218342	A	T	100	PASS	AC=64;AF=0.0127796;AN=5008;NS=2504;DP=20522;EAS_AF=0;AMR_AF=0.0202;AFR_AF=0.0015;EUR_AF=0.0408;SAS_AF=0.0072;AA=A|||;VT=SNP
15	91538907	rs34315029	G	A	100	PASS	AC=22;AF=0.00439297;AN=5008;NS=2504;DP=20776;EAS_AF=0;AMR_AF=0.0029;AFR_AF=0.0015;EUR_AF=0.0149;SAS_AF=0.0031;AA=G|||;VT=SNP
15	91538920	rs78029804	C	T	100	PASS	AC=1209;AF=0.241414;AN=5008;NS=2504;DP=20764;EAS_AF=0.504;AMR_AF=0.2493;AFR_AF=0.1346;EUR_AF=0.1402;SAS_AF=0.2137;AA=C|||;VT=SNP
15	91539572	rs2386584	T	G	100	PASS	AC=3845;AF=0.767772;AN=5008;NS=2504;DP=19423;EAS_AF=0.996;AMR_AF=0.67;AFR_AF=0.9607;EUR_AF=0.3976;SAS_AF=0.7219;AA=G|||;VT=SNP
15	91540013	rs8042416	A	G	100	PASS	AC=1195;AF=0.238618;AN=5008;NS=2504;DP=14201;EAS_AF=0.4623;AMR_AF=0.2781;AFR_AF=0.1952;EUR_AF=0.0666;SAS_AF=0.2157;AA=A|||;VT=SNP
15	91540326	rs112792074	C	G	100	PASS	AC=468;AF=0.0934505;AN=5008;NS=2504;DP=13870;EAS_AF=0.0258;AMR_AF=0.0562;AFR_AF=0.1543;EUR_AF=0.0885;SAS_AF=0.1125;AA=C|||;VT=SNP
15	91540777	rs34835304	C	G	100	PASS	AC=301;AF=0.0601038;AN=5008;NS=2504;DP=21069;EAS_AF=0.002;AMR_AF=0.0418;AFR_AF=0.0045;EUR_AF=0.0984;SAS_AF=0.1687;AA=C|||;VT=SNP
15	91540864	rs4932184	T	G	100	PASS	AC=1073;AF=0.214257;AN=5008;NS=2504;DP=20531;EAS_AF=0.4613;AMR_AF=0.2781;AFR_AF=0.1036;EUR_AF=0.0666;SAS_AF=0.2157;AA=T|||;VT=SNP
15	91541648	rs12907381	A	G	100	PASS	AC=310;AF=0.061901;AN=5008;NS=2504;DP=22125;EAS_AF=0.002;AMR_AF=0.0418;AFR_AF=0.0113;EUR_AF=0.0984;SAS_AF=0.1687;AA=A|||;VT=SNP
15	91541735	rs876874	A	T	100	PASS	AC=1530;AF=0.305511;AN=5008;NS=2504;DP=19501;EAS_AF=0.4613;AMR_AF=0.3242;AFR_AF=0.2254;EUR_AF=0.165;SAS_AF=0.3845;AA=T|||;VT=SNP
15	91542337	rs3743449	C	T	100	PASS	AC=1184;AF=0.236422;AN=5008;NS=2504;DP=20032;EAS_AF=0.4593;AMR_AF=0.2824;AFR_AF=0.1868;EUR_AF=0.0666;SAS_AF=0.2157;AA=C|||;VT=SNP
15	91542795	rs147817266	C	T	100	PASS	AC=141;AF=0.028155;AN=5008;NS=2504;DP=20738;EAS_AF=0.002;AMR_AF=0.013;AFR_AF=0.0008;EUR_AF=0.0457;SAS_AF=0.0849;AA=C|||;VT=SNP
15	91543407	rs11858306	C	T	100	PASS	AC=290;AF=0.0579073;AN=5008;NS=2504;DP=18430;EAS_AF=0.0248;AMR_AF=0.0303;AFR_AF=0.1006;EUR_AF=0.0457;SAS_AF=0.0665;AA=C|||;VT=SNP
15	91543520	rs112551166	C	T	100	PASS	AC=302;AF=0.0603035;AN=5008;NS=2504;DP=20042;EAS_AF=0.002;AMR_AF=0.0418;AFR_AF=0.0045;EUR_AF=0.0984;SAS_AF=0.1697;AA=G|||;VT=SNP
15	91543761	rs11073964	C	T	100	PASS	AC=3845;AF=0.767772;AN=5008;NS=2504;DP=20263;EAS_AF=0.996;AMR_AF=0.6686;AFR_AF=0.9607;EUR_AF=0.3986;SAS_AF=0.7219;AA=T|||;VT=SNP;EX_TARGET
15	91544076	rs12899811	A	G	100	PASS	AC=3184;AF=0.635783;AN=5008;NS=2504;DP=19294;EAS_AF=0.9702;AMR_AF=0.5965;AFR_AF=0.6702;EUR_AF=0.3062;SAS_AF=0.6115;AA=G|||;VT=SNP
15	91544185	rs16945157	A	G	100	PASS	AC=470;AF=0.0938498;AN=5008;NS=2504;DP=20475;EAS_AF=0.0258;AMR_AF=0.0576;AFR_AF=0.1543;EUR_AF=0.0885;SAS_AF=0.1135;AA=G|||;VT=SNP
15	91544417	rs72759321	A	G	100	PASS	AC=1067;AF=0.213059;AN=5008;NS=2504;DP=15757;EAS_AF=0.4563;AMR_AF=0.2781;AFR_AF=0.1036;EUR_AF=0.0676;SAS_AF=0.2137;AA=A|||;VT=SNP
15	91544831	rs12439887	C	T	100	PASS	AC=945;AF=0.188698;AN=5008;NS=2504;DP=15610;EAS_AF=0.4593;AMR_AF=0.2666;AFR_AF=0.0159;EUR_AF=0.0666;SAS_AF=0.2137;AA=C|||;VT=SNP
15	91544845	rs11073965	C	T	100	PASS	AC=1163;AF=0.232228;AN=5008;NS=2504;DP=15365;EAS_AF=0.4593;AMR_AF=0.2839;AFR_AF=0.1717;EUR_AF=0.0666;SAS_AF=0.2137;AA=C|||;VT=SNP
15	91544900	rs35290216	C	T	100	PASS	AC=302;AF=0.0603035;AN=5008;NS=2504;DP=17071;EAS_AF=0.002;AMR_AF=0.0418;AFR_AF=0.0045;EUR_AF=0.0984;SAS_AF=0.1697;AA=C|||;VT=SNP
15	91545211	rs3743448	C	T	100	PASS	AC=1163;AF=0.232228;AN=5008;NS=2504;DP=20256;EAS_AF=0.4593;AMR_AF=0.2839;AFR_AF=0.1717;EUR_AF=0.0666;SAS_AF=0.2137;AA=C|||;VT=SNP
15	91545904	rs3784776	A	T	100	PASS	AC=1352;AF=0.269968;AN=5008;NS=2504;DP=17174;EAS_AF=0.4603;AMR_AF=0.2911;AFR_AF=0.3079;EUR_AF=0.0686;SAS_AF=0.2147;AA=A|||;VT=SNP
15	91546497	rs4244883	T	G	100	PASS	AC=3837;AF=0.766174;AN=5008;NS=2504;DP=18152;EAS_AF=0.996;AMR_AF=0.6671;AFR_AF=0.9561;EUR_AF=0.3986;SAS_AF=0.7209;AA=G|||;VT=SNP
15	91546711	rs4522397	T	C	100	PASS	AC=3626;AF=0.724042;AN=5008;NS=2504;DP=17895;EAS_AF=0.996;AMR_AF=0.6513;AFR_AF=0.8048;EUR_AF=0.3956;SAS_AF=0.7239;AA=C|||;VT=SNP
15	91546751	rs35949207	C	A	100	PASS	AC=302;AF=0.0603035;AN=5008;NS=2504;DP=16892;EAS_AF=0.002;AMR_AF=0.0418;AFR_AF=0.0045;EUR_AF=0.0984;SAS_AF=0.1697;AA=C|||;VT=SNP
15	91546755	rs7170130	C	T	100	PASS	AC=1163;AF=0.232228;AN=5008;NS=2504;DP=17136;EAS_AF=0.4573;AMR_AF=0.2867;AFR_AF=0.1687;EUR_AF=0.0676;SAS_AF=0.2168;AA=C|||;VT=SNP
15	91546936	rs6496748	A	G	100	PASS	AC=3848;AF=0.768371;AN=5008;NS=2504;DP=16974;EAS_AF=0.996;AMR_AF=0.6686;AFR_AF=0.9607;EUR_AF=0.3996;SAS_AF=0.7239;AA=G|||;VT=SNP
15	91547497	rs35096138	G	A	100	PASS	AC=307;AF=0.0613019;AN=5008;NS=2504;DP=18068;EAS_AF=0.002;AMR_AF=0.0432;AFR_AF=0.0061;EUR_AF=0.0984;SAS_AF=0.1718;AA=G|||;VT=SNP
15	91547732	rs71409378	C	T	100	PASS	AC=302;AF=0.0603035;AN=5008;NS=2504;DP=17705;EAS_AF=0.002;AMR_AF=0.0418;AFR_AF=0.0045;EUR_AF=0.0984;SAS_AF=0.1697;AA=C|||;VT=SNP
15	91548601	rs3826033	G	A	100	PASS	AC=1042;AF=0.208067;AN=5008;NS=2504;DP=17447;EAS_AF=0.5089;AMR_AF=0.2378;AFR_AF=0.0091;EUR_AF=0.1382;SAS_AF=0.2178;AA=G|||;VT=SNP;EX_TARGET
15	91549822	rs3826032	G	C	100	PASS	AC=1190;AF=0.23762;AN=5008;NS=2504;DP=22351;EAS_AF=0.4573;AMR_AF=0.2867;AFR_AF=0.1952;EUR_AF=0.0676;SAS_AF=0.2086;AA=G|||;VT=SNP
15	91550953	rs3743447	C	G	100	PASS	AC=1793;AF=0.358027;AN=5008;NS=2504;DP=22216;EAS_AF=0.4633;AMR_AF=0.3501;AFR_AF=0.4047;EUR_AF=0.172;SAS_AF=0.3834;AA=C|||;VT=SNP
15	91551639	rs66571706	T	G	100	PASS	AC=716;AF=0.142971;AN=5008;NS=2504;DP=17989;EAS_AF=0.002;AMR_AF=0.072;AFR_AF=0.295;EUR_AF=0.1024;SAS_AF=0.1748;AA=T|||;VT=SNP
15	91551686	rs67082128	G	A	100	PASS	AC=716;AF=0.142971;AN=5008;NS=2504;DP=18778;EAS_AF=0.002;AMR_AF=0.072;AFR_AF=0.2943;EUR_AF=0.1034;SAS_AF=0.1748;AA=G|||;VT=SNP
15	91551714	rs12439788	C	G	100	PASS	AC=1163;AF=0.232228;AN=5008;NS=2504;DP=19272;EAS_AF=0.4583;AMR_AF=0.2853;AFR_AF=0.1687;EUR_AF=0.0676;SAS_AF=0.2168;AA=C|||;VT=SNP
15	91551876	rs79253100	C	T	100	PASS	AC=1221;AF=0.24381;AN=5008;NS=2504;DP=20800;EAS_AF=0.505;AMR_AF=0.2507;AFR_AF=0.1369;EUR_AF=0.1402;SAS_AF=0.2209;AA=C|||;VT=SNP
15	91552003	rs6496749	C	T	100	PASS	AC=1161;AF=0.231829;AN=5008;NS=2504;DP=18654;EAS_AF=0.0288;AMR_AF=0.1153;AFR_AF=0.4395;EUR_AF=0.1879;SAS_AF=0.2883;AA=C|||;VT=SNP
15	91552679	rs35441561	A	G	100	PASS	AC=736;AF=0.146965;AN=5008;NS=2504;DP=13794;EAS_AF=0.002;AMR_AF=0.0692;AFR_AF=0.3094;EUR_AF=0.1034;SAS_AF=0.1769;AA=a|||;VT=SNP
15	91553382	rs12148524	G	C	100	PASS	AC=328;AF=0.0654952;AN=5008;NS=2504;DP=20971;EAS_AF=0.002;AMR_AF=0.0476;AFR_AF=0.0061;EUR_AF=0.1173;SAS_AF=0.1708;AA=G|||;VT=SNP
15	91553612	rs57486507	C	T	100	PASS	AC=1080;AF=0.215655;AN=5008;NS=2504;DP=20008;EAS_AF=0.4206;AMR_AF=0.2839;AFR_AF=0.143;EUR_AF=0.0636;SAS_AF=0.2106;AA=C|||;VT=SNP
15	91553954	rs56838761	T	C	100	PASS	AC=945;AF=0.188698;AN=5008;NS=2504;DP=20613;EAS_AF=0.4216;AMR_AF=0.2723;AFR_AF=0.0469;EUR_AF=0.0616;SAS_AF=0.2117;AA=T|||;VT=SNP
15	91554148	rs76935633	T	C	100	PASS	AC=461;AF=0.0920527;AN=5008;NS=2504;DP=22450;EAS_AF=0.0268;AMR_AF=0.0576;AFR_AF=0.1505;EUR_AF=0.0835;SAS_AF=0.1135;AA=T|||;VT=SNP
15	91554198	rs12148648	C	A	100	PASS	AC=669;AF=0.133586;AN=5008;NS=2504;DP=22107;EAS_AF=0.002;AMR_AF=0.0533;AFR_AF=0.2753;EUR_AF=0.1034;SAS_AF=0.1656;AA=A|||;VT=SNP
15	91554425	rs10775251	T	G	100	PASS	AC=3832;AF=0.765176;AN=5008;NS=2504;DP=22561;EAS_AF=0.996;AMR_AF=0.6643;AFR_AF=0.9599;EUR_AF=0.3817;SAS_AF=0.7301;AA=G|||;VT=SNP
15	91554813	rs79529701	T	G	100	PASS	AC=152;AF=0.0303514;AN=5008;NS=2504;DP=19016;EAS_AF=0.0248;AMR_AF=0.0202;AFR_AF=0.0045;EUR_AF=0.0408;SAS_AF=0.0675;AA=T|||;VT=SNP
15	91554854	rs34734460	T	C	100	PASS	AC=300;AF=0.0599042;AN=5008;NS=2504;DP=19445;EAS_AF=0.002;AMR_AF=0.0432;AFR_AF=0.0045;EUR_AF=0.0994;SAS_AF=0.1656;AA=T|||;VT=SNP
15	91555077	rs6496750	C	G	100	PASS	AC=812;AF=0.162141;AN=5008;NS=2504;DP=15702;EAS_AF=0.002;AMR_AF=0.0605;AFR_AF=0.3797;EUR_AF=0.1034;SAS_AF=0.1656;AA=G|||;VT=SNP
15	91555287	rs12148592	A	G	100	PASS	AC=688;AF=0.13738;AN=5008;NS=2504;DP=16631;EAS_AF=0.002;AMR_AF=0.0548;AFR_AF=0.289;EUR_AF=0.1034;SAS_AF=0.1656;AA=G|||;VT=SNP
15	91556937	rs77477989	G	T	100	PASS	AC=451;AF=0.0900559;AN=5008;NS=2504;DP=20008;EAS_AF=0.0268;AMR_AF=0.0548;AFR_AF=0.1452;EUR_AF=0.0835;SAS_AF=0.1125;AA=G|||;VT=SNP
15	91557186	rs1972926	C	T	100	PASS	AC=1747;AF=0.348842;AN=5008;NS=2504;DP=16918;EAS_AF=0.5635;AMR_AF=0.3098;AFR_AF=0.3222;EUR_AF=0.2078;SAS_AF=0.3364;AA=C|||;VT=SNP
15	91558165	rs117741099	A	G	100	PASS	AC=142;AF=0.0283546;AN=5008;NS=2504;DP=17152;EAS_AF=0;AMR_AF=0.0461;AFR_AF=0.0023;EUR_AF=0.0944;SAS_AF=0.0123;AA=A|||;VT=SNP
15	91558457	rs7183740	G	A	100	PASS	AC=1325;AF=0.264577;AN=5008;NS=2504;DP=11926;EAS_AF=0.5377;AMR_AF=0.255;AFR_AF=0.1899;EUR_AF=0.1312;SAS_AF=0.228;AA=N|||;VT=SNP
15	91558553	rs112369229	C	T	100	PASS	AC=333;AF=0.0664936;AN=5008;NS=2504;DP=12765;EAS_AF=0.0248;AMR_AF=0.0375;AFR_AF=0.1331;EUR_AF=0.0408;SAS_AF=0.0665;AA=C|||;VT=SNP
15	91558570	rs12438273	A	T	100	PASS	AC=1159;AF=0.23143;AN=5008;NS=2504;DP=10948;EAS_AF=0.4276;AMR_AF=0.2853;AFR_AF=0.1906;EUR_AF=0.0636;SAS_AF=0.2188;AA=A|||;VT=SNP
15	91558772	rs71409379	A	T	100	PASS	AC=640;AF=0.127796;AN=5008;NS=2504;DP=9034;EAS_AF=0.002;AMR_AF=0.0533;AFR_AF=0.2534;EUR_AF=0.1004;SAS_AF=0.1687;AA=T|||;VT=SNP
15	91560025	rs78153571	A	G	100	PASS	AC=124;AF=0.0247604;AN=5008;NS=2504;DP=19945;EAS_AF=0.002;AMR_AF=0.0202;AFR_AF=0.0151;EUR_AF=0.0427;SAS_AF=0.046;AA=A|||;VT=SNP
15	91560078	rs873130	T	C	100	PASS	AC=1158;AF=0.23123;AN=5008;NS=2504;DP=18249;EAS_AF=0.4276;AMR_AF=0.2853;AFR_AF=0.1899;EUR_AF=0.0636;SAS_AF=0.2188;AA=T|||;VT=SNP
15	91560133	rs67954926	G	A	100	PASS	AC=638;AF=0.127396;AN=5008;NS=2504;DP=17213;EAS_AF=0.002;AMR_AF=0.0533;AFR_AF=0.2542;EUR_AF=0.1004;SAS_AF=0.1656;AA=A|||;VT=SNP
15	91560367	rs11857433	G	T	100	PASS	AC=1786;AF=0.356629;AN=5008;NS=2504;DP=14851;EAS_AF=0.5665;AMR_AF=0.3127;AFR_AF=0.3374;EUR_AF=0.2147;SAS_AF=0.3436;AA=G|||;VT=SNP
15	91560860	rs7179329	G	C	100	PASS	AC=636;AF=0.126997;AN=5008;NS=2504;DP=10977;EAS_AF=0.002;AMR_AF=0.0533;AFR_AF=0.2519;EUR_AF=0.1014;SAS_AF=0.1656;AA=C|||;VT=SNP
15	91561061	rs11542638	G	T	100	PASS	AC=457;AF=0.091254;AN=5008;NS=2504;DP=19872;EAS_AF=0.0268;AMR_AF=0.0576;AFR_AF=0.149;EUR_AF=0.0835;SAS_AF=0.1115;AA=G|||;VT=SNP;EX_TARGET
15	91561182	rs3743445	C	T	100	PASS	AC=1308;AF=0.261182;AN=5008;NS=2504;DP=20301;EAS_AF=0.5377;AMR_AF=0.2536;AFR_AF=0.18;EUR_AF=0.1312;SAS_AF=0.2249;AA=C|||;VT=SNP
15	91561446	rs7164916	T	C	100	PASS	AC=3820;AF=0.76278;AN=5008;NS=2504;DP=21383;EAS_AF=0.995;AMR_AF=0.6643;AFR_AF=0.9592;EUR_AF=0.3817;SAS_AF=0.7198;AA=C|||;VT=SNP
15	91561586	rs12161921	C	T	100	PASS	AC=1804;AF=0.360224;AN=5008;NS=2504;DP=21740;EAS_AF=0.5655;AMR_AF=0.3141;AFR_AF=0.357;EUR_AF=0.2147;SAS_AF=0.3354;AA=C|||;VT=SNP
15	91562005	rs8026678	A	G	100	PASS	AC=3662;AF=0.73123;AN=5008;NS=2504;DP=19659;EAS_AF=0.996;AMR_AF=0.6571;AFR_AF=0.8389;EUR_AF=0.3797;SAS_AF=0.727;AA=G|||;VT=SNP
15	91562106	rs111321156	C	T	100	PASS	AC=338;AF=0.067492;AN=5008;NS=2504;DP=17697;EAS_AF=0.0248;AMR_AF=0.0389;AFR_AF=0.1369;EUR_AF=0.0408;SAS_AF=0.0654;AA=C|||;VT=SNP
15	91562279	rs11073966	A	G	100	PASS	AC=3661;AF=0.73103;AN=5008;NS=2504;DP=15236;EAS_AF=0.995;AMR_AF=0.6571;AFR_AF=0.8442;EUR_AF=0.3797;SAS_AF=0.7198;AA=G|||;VT=SNP
15	91562676	rs76814764	G	C	100	PASS	AC=20;AF=0.00399361;AN=5008;NS=2504;DP=18350;EAS_AF=0;AMR_AF=0.0014;AFR_AF=0.0008;EUR_AF=0.0159;SAS_AF=0.002;AA=G|||;VT=SNP
15	91562937	rs1108351	C	A	100	PASS	AC=1809;AF=0.361222;AN=5008;NS=2504;DP=18532;EAS_AF=0.5665;AMR_AF=0.3141;AFR_AF=0.3563;EUR_AF=0.2147;SAS_AF=0.3405;AA=C|||;VT=SNP
15	91563154	rs143409785	G	A	100	PASS	AC=45;AF=0.00898562;AN=5008;NS=2504;DP=17154;EAS_AF=0;AMR_AF=0.0072;AFR_AF=0.0008;EUR_AF=0.0368;SAS_AF=0.002;AA=G|||;VT=SNP
15	91563513	rs12595616	T	C	100	PASS	AC=3639;AF=0.726637;AN=5008;NS=2504;DP=19743;EAS_AF=0.996;AMR_AF=0.6556;AFR_AF=0.8215;EUR_AF=0.3797;SAS_AF=0.728;AA=C|||;VT=SNP
15	91563829	rs1867225	A	G	100	PASS	AC=3639;AF=0.726637;AN=5008;NS=2504;DP=17468;EAS_AF=0.996;AMR_AF=0.6556;AFR_AF=0.8215;EUR_AF=0.3797;SAS_AF=0.728;AA=G|||;VT=SNP
15	91563927	rs111554382	A	C	100	PASS	AC=498;AF=0.0994409;AN=5008;NS=2504;DP=16551;EAS_AF=0.0268;AMR_AF=0.0591;AFR_AF=0.1778;EUR_AF=0.0845;SAS_AF=0.1125;AA=A|||;VT=SNP
15	91564453	rs68102919	C	T	100	PASS	AC=950;AF=0.189696;AN=5008;NS=2504;DP=18846;EAS_AF=0.4266;AMR_AF=0.2738;AFR_AF=0.0469;EUR_AF=0.0616;SAS_AF=0.2106;AA=C|||;VT=SNP
15	91564756	rs28478359	C	T	100	PASS	AC=1835;AF=0.366414;AN=5008;NS=2504;DP=20741;EAS_AF=0.5585;AMR_AF=0.3156;AFR_AF=0.3873;EUR_AF=0.2177;SAS_AF=0.3292;AA=C|||;VT=SNP
15	91564808	rs7177975	T	A	100	PASS	AC=784;AF=0.15655;AN=5008;NS=2504;DP=20325;EAS_AF=0.002;AMR_AF=0.062;AFR_AF=0.354;EUR_AF=0.1014;SAS_AF=0.1728;AA=t|||;VT=SNP
15	91565804	rs11073967	A	G	100	PASS	AC=3789;AF=0.756589;AN=5008;NS=2504;DP=16443;EAS_AF=0.995;AMR_AF=0.6628;AFR_AF=0.9274;EUR_AF=0.3857;SAS_AF=0.728;AA=G|||;VT=SNP
15	91566224	rs12148829	C	T	100	PASS	AC=302;AF=0.0603035;AN=5008;NS=2504;DP=17292;EAS_AF=0.002;AMR_AF=0.0418;AFR_AF=0.0045;EUR_AF=0.0994;SAS_AF=0.1687;AA=C|||;VT=SNP
15	91566505	rs12148902	G	A	100	PASS	AC=303;AF=0.0605032;AN=5008;NS=2504;DP=19091;EAS_AF=0.002;AMR_AF=0.0418;AFR_AF=0.0045;EUR_AF=0.0994;SAS_AF=0.1697;AA=G|||;VT=SNP
15	91566862	rs7162685	C	T	100	PASS	AC=3736;AF=0.746006;AN=5008;NS=2504;DP=18161;EAS_AF=0.995;AMR_AF=0.6599;AFR_AF=0.8949;EUR_AF=0.3837;SAS_AF=0.7219;AA=C|||;VT=SNP
15	91567729	rs73497966	C	T	100	PASS	AC=610;AF=0.121805;AN=5008;NS=2504;DP=14324;EAS_AF=0.002;AMR_AF=0.0591;AFR_AF=0.2201;EUR_AF=0.0984;SAS_AF=0.181;AA=C|||;VT=SNP
15	91567781	rs59940905	C	T	100	PASS	AC=728;AF=0.145367;AN=5008;NS=2504;DP=15259;EAS_AF=0.002;AMR_AF=0.0519;AFR_AF=0.3222;EUR_AF=0.0885;SAS_AF=0.1789;AA=T|||;VT=SNP
15	91567789	rs139975367	C	A	100	PASS	AC=48;AF=0.00958466;AN=5008;NS=2504;DP=15715;EAS_AF=0.001;AMR_AF=0.0144;AFR_AF=0.0015;EUR_AF=0.0268;SAS_AF=0.0082;AA=C|||;VT=SNP
15	91567985	rs4932382	C	A	100	PASS	AC=1708;AF=0.341054;AN=5008;NS=2504;DP=17539;EAS_AF=0.3512;AMR_AF=0.5274;AFR_AF=0.1044;EUR_AF=0.5318;SAS_AF=0.3221;AA=C|||;VT=SNP
15	91568020	rs113006694	G	A	100	PASS	AC=159;AF=0.0317492;AN=5008;NS=2504;DP=19317;EAS_AF=0;AMR_AF=0.0288;AFR_AF=0.003;EUR_AF=0.0537;SAS_AF=0.0828;AA=G|||;VT=SNP
15	91568285	rs113637295	T	C	100	PASS	AC=261;AF=0.0521166;AN=5008;NS=2504;DP=19262;EAS_AF=0.0218;AMR_AF=0.0303;AFR_AF=0.059;EUR_AF=0.0626;SAS_AF=0.0787;AA=T|||;VT=SNP
15	91568988	rs71409380	C	G	100	PASS	AC=156;AF=0.0311502;AN=5008;NS=2504;DP=14539;EAS_AF=0.001;AMR_AF=0.0274;AFR_AF=0.003;EUR_AF=0.0507;SAS_AF=0.0828;AA=C|||;VT=SNP
15	91569154	rs7181393	T	C	100	PASS	AC=1940;AF=0.38738;AN=5008;NS=2504;DP=14230;EAS_AF=0.0288;AMR_AF=0.379;AFR_AF=0.4508;EUR_AF=0.6431;SAS_AF=0.4141;AA=t|||;VT=SNP
15	91569281	rs7175023	G	C	100	PASS	AC=936;AF=0.186901;AN=5008;NS=2504;DP=10214;EAS_AF=0.004;AMR_AF=0.2896;AFR_AF=0.0378;EUR_AF=0.5258;SAS_AF=0.1554;AA=g|||;VT=SNP
15	91569298	rs7177049	A	C	100	PASS	AC=1947;AF=0.388778;AN=5008;NS=2504;DP=11137;EAS_AF=0.0288;AMR_AF=0.3804;AFR_AF=0.4546;EUR_AF=0.6431;SAS_AF=0.4151;AA=a|||;VT=SNP
15	91569886	rs116879965	G	A	100	PASS	AC=101;AF=0.0201677;AN=5008;NS=2504;DP=13560;EAS_AF=0;AMR_AF=0.0159;AFR_AF=0.003;EUR_AF=0.0427;SAS_AF=0.044;AA=g|||;VT=SNP
15	91570109	rs111665100	T	C	100	PASS	AC=234;AF=0.0467252;AN=5008;NS=2504;DP=12353;EAS_AF=0.002;AMR_AF=0.0259;AFR_AF=0.0998;EUR_AF=0.0437;SAS_AF=0.0389;AA=T|||;VT=SNP
15	91570362	rs148370586	C	T	100	PASS	AC=69;AF=0.013778;AN=5008;NS=2504;DP=12102;EAS_AF=0;AMR_AF=0.0259;AFR_AF=0.0015;EUR_AF=0.0427;SAS_AF=0.0061;AA=C|||;VT=SNP
15	91570377	rs113361242	C	G	100	PASS	AC=308;AF=0.0615016;AN=5008;NS=2504;DP=13074;EAS_AF=0.002;AMR_AF=0.0375;AFR_AF=0.1649;EUR_AF=0.0427;SAS_AF=0.0194;AA=C|||;VT=SNP
15	91570627	rs34864584	A	G	100	PASS	AC=1828;AF=0.365016;AN=5008;NS=2504;DP=14382;EAS_AF=0.0298;AMR_AF=0.3905;AFR_AF=0.2943;EUR_AF=0.6889;SAS_AF=0.455;AA=A|||;VT=SNP
15	91570683	rs79487369	G	A	100	PASS	AC=252;AF=0.0503195;AN=5008;NS=2504;DP=14550;EAS_AF=0.003;AMR_AF=0.0274;AFR_AF=0.003;EUR_AF=0.0497;SAS_AF=0.18;AA=G|||;VT=SNP
15	91570743	rs12593877	C	T	100	PASS	AC=569;AF=0.113618;AN=5008;NS=2504;DP=17432;EAS_AF=0.1974;AMR_AF=0.1916;AFR_AF=0.003;EUR_AF=0.0676;SAS_AF=0.1687;AA=C|||;VT=SNP
15	91570879	rs76447756	C	T	100	PASS	AC=46;AF=0.0091853;AN=5008;NS=2504;DP=20890;EAS_AF=0;AMR_AF=0.0086;AFR_AF=0.0023;EUR_AF=0.0298;SAS_AF=0.0072;AA=C|||;VT=SNP
15	91571086	rs4101133	C	A	100	PASS	AC=623;AF=0.124401;AN=5008;NS=2504;DP=18801;EAS_AF=0.1964;AMR_AF=0.1988;AFR_AF=0.0408;EUR_AF=0.0676;SAS_AF=0.1687;AA=C|||;VT=SNP
15	91572014	rs113200426	T	C	100	PASS	AC=632;AF=0.126198;AN=5008;NS=2504;DP=18946;EAS_AF=0.2054;AMR_AF=0.1988;AFR_AF=0.0393;EUR_AF=0.0676;SAS_AF=0.1708;AA=T|||;VT=SNP
15	91572189	rs35388628	G	A	100	PASS	AC=255;AF=0.0509185;AN=5008;NS=2504;DP=21174;EAS_AF=0.003;AMR_AF=0.0288;AFR_AF=0.0038;EUR_AF=0.0517;SAS_AF=0.1789;AA=G|||;VT=SNP
15	91572275	rs71409381	A	G	100	PASS	AC=257;AF=0.0513179;AN=5008;NS=2504;DP=22186;EAS_AF=0.003;AMR_AF=0.0274;AFR_AF=0.0068;EUR_AF=0.0497;SAS_AF=0.18;AA=A|||;VT=SNP
15	91573286	rs4273013	A	G	100	PASS	AC=261;AF=0.0521166;AN=5008;NS=2504;DP=18417;EAS_AF=0.003;AMR_AF=0.0259;AFR_AF=0.0121;EUR_AF=0.0497;SAS_AF=0.1779;AA=A|||;VT=SNP
15	91573419	rs17692802	G	T	100	PASS	AC=739;AF=0.147564;AN=5008;NS=2504;DP=17406;EAS_AF=0.1885;AMR_AF=0.1888;AFR_AF=0.1702;EUR_AF=0.0487;SAS_AF=0.1472;AA=G|||;VT=SNP
15	91573449	rs1972927	C	T	100	PASS	AC=3999;AF=0.798522;AN=5008;NS=2504;DP=19605;EAS_AF=0.996;AMR_AF=0.7032;AFR_AF=0.9584;EUR_AF=0.4463;SAS_AF=0.8088;AA=T|||;VT=SNP
15	91573504	rs17515485	T	G	100	PASS	AC=144;AF=0.028754;AN=5008;NS=2504;DP=19996;EAS_AF=0;AMR_AF=0.036;AFR_AF=0.0045;EUR_AF=0.0964;SAS_AF=0.0164;AA=T|||;VT=SNP
15	91573717	rs35538153	G	A	100	PASS	AC=573;AF=0.114417;AN=5008;NS=2504;DP=16267;EAS_AF=0.003;AMR_AF=0.0389;AFR_AF=0.2428;EUR_AF=0.0507;SAS_AF=0.1748;AA=A|||;VT=SNP
15	91573790	rs143766807	G	C	100	PASS	AC=15;AF=0.00299521;AN=5008;NS=2504;DP=18279;EAS_AF=0;AMR_AF=0;AFR_AF=0.0008;EUR_AF=0.0119;SAS_AF=0.002;AA=G|||;VT=SNP
15	91574405	rs12437470	G	A	100	PASS	AC=1651;AF=0.329673;AN=5008;NS=2504;DP=16839;EAS_AF=0.7589;AMR_AF=0.3501;AFR_AF=0.0968;EUR_AF=0.1779;SAS_AF=0.3436;AA=G|||;VT=SNP
15	91574757	rs1443253	G	C	100	PASS	AC=3164;AF=0.631789;AN=5008;NS=2504;DP=19481;EAS_AF=0.994;AMR_AF=0.6484;AFR_AF=0.5287;EUR_AF=0.3897;SAS_AF=0.635;AA=G|||;VT=SNP
15	91574940	rs71409383	T	C	100	PASS	AC=249;AF=0.0497204;AN=5008;NS=2504;DP=21133;EAS_AF=0.003;AMR_AF=0.0288;AFR_AF=0.003;EUR_AF=0.0507;SAS_AF=0.1748;AA=T|||;VT=SNP
15	91575297	rs11629955	T	C	100	PASS	AC=3802;AF=0.759185;AN=5008;NS=2504;DP=18558;EAS_AF=0.996;AMR_AF=0.719;AFR_AF=0.7663;EUR_AF=0.4642;SAS_AF=0.8374;AA=T|||;VT=SNP
15	91575366	rs12913602	G	T	100	PASS	AC=248;AF=0.0495208;AN=5008;NS=2504;DP=20732;EAS_AF=0.003;AMR_AF=0.0288;AFR_AF=0.003;EUR_AF=0.0507;SAS_AF=0.1738;AA=G|||;VT=SNP
15	91575419	rs9920813	G	A	100	PASS	AC=646;AF=0.128994;AN=5008;NS=2504;DP=20623;EAS_AF=0.0248;AMR_AF=0.1037;AFR_AF=0.2057;EUR_AF=0.1561;SAS_AF=0.1227;AA=G|||;VT=SNP
15	91576037	rs8025949	A	G	100	PASS	AC=494;AF=0.0986422;AN=5008;NS=2504;DP=19566;EAS_AF=0;AMR_AF=0.0605;AFR_AF=0.3124;EUR_AF=0.0338;SAS_AF=0.0051;AA=A|||;VT=SNP
15	91576063	rs112704080	A	T	100	PASS	AC=53;AF=0.0105831;AN=5008;NS=2504;DP=19798;EAS_AF=0.001;AMR_AF=0.0202;AFR_AF=0.0023;EUR_AF=0.0258;SAS_AF=0.0092;AA=a|||;VT=SNP
15	91576065	rs28463966	T	C	100	PASS	AC=752;AF=0.15016;AN=5008;NS=2504;DP=19894;EAS_AF=0.2282;AMR_AF=0.196;AFR_AF=0.1891;EUR_AF=0.0785;SAS_AF=0.0583;AA=T|||;VT=SNP
15	91576909	rs112882739	C	T	100	PASS	AC=248;AF=0.0495208;AN=5008;NS=2504;DP=22748;EAS_AF=0.003;AMR_AF=0.0288;AFR_AF=0.003;EUR_AF=0.0487;SAS_AF=0.1759;AA=C|||;VT=SNP
15	91576946	rs11632664	T	G	100	PASS	AC=965;AF=0.192692;AN=5008;NS=2504;DP=20606;EAS_AF=0.002;AMR_AF=0.0865;AFR_AF=0.6362;EUR_AF=0.0457;SAS_AF=0.0164;AA=G|||;VT=SNP
15	91577230	rs112788623	C	T	100	PASS	AC=602;AF=0.120208;AN=5008;NS=2504;DP=18752;EAS_AF=0;AMR_AF=0.0706;AFR_AF=0.3843;EUR_AF=0.0388;SAS_AF=0.0061;AA=C|||;VT=SNP
15	91577311	rs77552372	G	A	100	PASS	AC=602;AF=0.120208;AN=5008;NS=2504;DP=18578;EAS_AF=0;AMR_AF=0.0663;AFR_AF=0.3858;EUR_AF=0.0398;SAS_AF=0.0061;AA=G|||;VT=SNP
15	91577336	rs75829532	C	T	100	PASS	AC=601;AF=0.120008;AN=5008;NS=2504;DP=17703;EAS_AF=0.001;AMR_AF=0.0663;AFR_AF=0.385;EUR_AF=0.0388;SAS_AF=0.0061;AA=C|||;VT=SNP
15	91577446	rs62621079	G	A	100	PASS	AC=266;AF=0.053115;AN=5008;NS=2504;DP=16407;EAS_AF=0.003;AMR_AF=0.0288;AFR_AF=0.0045;EUR_AF=0.0487;SAS_AF=0.1922;AA=G|||;VT=SNP
15	91577731	rs113374200	C	T	100	PASS	AC=600;AF=0.119808;AN=5008;NS=2504;DP=19025;EAS_AF=0;AMR_AF=0.0663;AFR_AF=0.385;EUR_AF=0.0388;SAS_AF=0.0061;AA=C|||;VT=SNP
15	91577747	rs72759398	G	A	100	PASS	AC=503;AF=0.100439;AN=5008;NS=2504;DP=19273;EAS_AF=0.249;AMR_AF=0.1801;AFR_AF=0.0038;EUR_AF=0.0577;SAS_AF=0.0654;AA=G|||;VT=SNP
15	91577975	rs12910000	G	A	100	PASS	AC=267;AF=0.0533147;AN=5008;NS=2504;DP=21437;EAS_AF=0.003;AMR_AF=0.0288;AFR_AF=0.0053;EUR_AF=0.0487;SAS_AF=0.1922;AA=G|||;VT=SNP
15	91578240	rs11073968	G	A	100	PASS	AC=2318;AF=0.462859;AN=5008;NS=2504;DP=21724;EAS_AF=0.7421;AMR_AF=0.3631;AFR_AF=0.3608;EUR_AF=0.2843;SAS_AF=0.5675;AA=G|||;VT=SNP
15	91578850	rs7182701	C	T	100	PASS	AC=4860;AF=0.970447;AN=5008;NS=2504;DP=15977;EAS_AF=1;AMR_AF=0.9452;AFR_AF=0.9932;EUR_AF=0.9423;SAS_AF=0.956;AA=T|||;VT=SNP
15	91579417	rs17692820	A	G	100	PASS	AC=672;AF=0.134185;AN=5008;NS=2504;DP=20788;EAS_AF=0.249;AMR_AF=0.2046;AFR_AF=0.0998;EUR_AF=0.0825;SAS_AF=0.0654;AA=A|||;VT=SNP
15	91579581	rs28673416	T	C	100	PASS	AC=664;AF=0.132588;AN=5008;NS=2504;DP=17855;EAS_AF=0.249;AMR_AF=0.2032;AFR_AF=0.0976;EUR_AF=0.0785;SAS_AF=0.0654;AA=T|||;VT=SNP
15	91580027	rs138949040	A	G	100	PASS	AC=68;AF=0.0135783;AN=5008;NS=2504;DP=15504;EAS_AF=0;AMR_AF=0.0317;AFR_AF=0.0015;EUR_AF=0.0378;SAS_AF=0.0061;AA=A|||;VT=SNP
15	91580593	rs4932383	C	A	100	PASS	AC=1449;AF=0.289337;AN=5008;NS=2504;DP=11468;EAS_AF=0.7212;AMR_AF=0.2363;AFR_AF=0.0106;EUR_AF=0.1421;SAS_AF=0.41;AA=C|||;VT=SNP
15	91580961	rs12908102	C	T	100	PASS	AC=3640;AF=0.726837;AN=5008;NS=2504;DP=16427;EAS_AF=0.998;AMR_AF=0.6398;AFR_AF=0.6823;EUR_AF=0.4692;SAS_AF=0.8344;AA=T|||;VT=SNP
15	91580974	rs113025169	C	G	100	PASS	AC=356;AF=0.0710863;AN=5008;NS=2504;DP=16168;EAS_AF=0.0169;AMR_AF=0.0605;AFR_AF=0.0408;EUR_AF=0.1113;SAS_AF=0.1339;AA=C|||;VT=SNP
15	91581086	rs1443252	G	A	100	PASS	AC=4240;AF=0.846645;AN=5008;NS=2504;DP=21782;EAS_AF=0.9861;AMR_AF=0.8905;AFR_AF=0.7005;EUR_AF=0.8668;SAS_AF=0.8487;AA=A|||;VT=SNP
15	91581269	rs7179335	T	G	100	PASS	AC=3519;AF=0.702676;AN=5008;NS=2504;DP=17357;EAS_AF=0.9831;AMR_AF=0.6499;AFR_AF=0.6725;EUR_AF=0.503;SAS_AF=0.6973;AA=G|||;VT=SNP
15	91581429	rs12908917	C	G	100	PASS	AC=2090;AF=0.417332;AN=5008;NS=2504;DP=21926;EAS_AF=0.8284;AMR_AF=0.4107;AFR_AF=0.1014;EUR_AF=0.335;SAS_AF=0.5102;AA=C|||;VT=SNP
15	91581490	rs12911825	G	C	100	PASS	AC=1959;AF=0.391174;AN=5008;NS=2504;DP=24176;EAS_AF=0.8234;AMR_AF=0.3948;AFR_AF=0.0303;EUR_AF=0.3111;SAS_AF=0.5133;AA=C|||;VT=SNP
15	91581656	rs7179039	C	T	100	PASS	AC=479;AF=0.095647;AN=5008;NS=2504;DP=20042;EAS_AF=0.0139;AMR_AF=0.0403;AFR_AF=0.298;EUR_AF=0.0159;SAS_AF=0.0276;AA=C|||;VT=SNP
15	91582079	rs2892067	T	C	100	PASS	AC=2413;AF=0.481829;AN=5008;NS=2504;DP=17887;EAS_AF=0.8353;AMR_AF=0.4669;AFR_AF=0.2769;EUR_AF=0.3608;SAS_AF=0.5297;AA=C|||;VT=SNP
15	91582217	rs4932384	C	T	100	PASS	AC=2241;AF=0.447484;AN=5008;NS=2504;DP=21953;EAS_AF=0.8343;AMR_AF=0.4539;AFR_AF=0.1581;EUR_AF=0.3569;SAS_AF=0.5286;AA=c|||;VT=SNP
15	91582257	rs4331318	C	T	100	PASS	AC=612;AF=0.122204;AN=5008;NS=2504;DP=22137;EAS_AF=0.1181;AMR_AF=0.0548;AFR_AF=0.2398;EUR_AF=0.0467;SAS_AF=0.093;AA=C|||;VT=SNP
15	91582276	rs4932385	C	A	100	PASS	AC=2243;AF=0.447883;AN=5008;NS=2504;DP=21462;EAS_AF=0.8343;AMR_AF=0.4539;AFR_AF=0.1566;EUR_AF=0.3569;SAS_AF=0.5327;AA=C|||;VT=SNP
15	91582496	rs61692854	C	T	100	PASS	AC=708;AF=0.141374;AN=5008;NS=2504;DP=18160;EAS_AF=0.124;AMR_AF=0.0605;AFR_AF=0.3048;EUR_AF=0.0467;SAS_AF=0.093;AA=C|||;VT=SNP
15	91582778	rs7161892	G	A	100	PASS	AC=2834;AF=0.565895;AN=5008;NS=2504;DP=16699;EAS_AF=0.8681;AMR_AF=0.5706;AFR_AF=0.4054;EUR_AF=0.4314;SAS_AF=0.6063;AA=A|||;VT=SNP
15	91583024	rs1978957	T	C	100	PASS	AC=2788;AF=0.556709;AN=5008;NS=2504;DP=18823;EAS_AF=0.9425;AMR_AF=0.5072;AFR_AF=0.3669;EUR_AF=0.4056;SAS_AF=0.6063;AA=T|||;VT=SNP
15	91583103	rs113597974	A	G	100	PASS	AC=325;AF=0.0648962;AN=5008;NS=2504;DP=17651;EAS_AF=0.0367;AMR_AF=0.1052;AFR_AF=0.0295;EUR_AF=0.0835;SAS_AF=0.0941;AA=A|||;VT=SNP
15	91583204	rs75873986	C	A	100	PASS	AC=357;AF=0.0712859;AN=5008;NS=2504;DP=16615;EAS_AF=0.0079;AMR_AF=0.0432;AFR_AF=0.118;EUR_AF=0.0328;SAS_AF=0.1329;AA=C|||;VT=SNP
15	91583305	rs11073969	C	G	100	PASS	AC=2936;AF=0.586262;AN=5008;NS=2504;DP=16861;EAS_AF=0.9544;AMR_AF=0.4741;AFR_AF=0.5106;EUR_AF=0.3708;SAS_AF=0.6104;AA=G|||;VT=SNP
15	91583432	rs11856007	C	T	100	PASS	AC=1038;AF=0.207268;AN=5008;NS=2504;DP=15026;EAS_AF=0.0446;AMR_AF=0.183;AFR_AF=0.41;EUR_AF=0.1143;SAS_AF=0.2137;AA=C|||;VT=SNP
15	91583629	rs11856726	C	T	100	PASS	AC=1037;AF=0.207069;AN=5008;NS=2504;DP=19834;EAS_AF=0.0446;AMR_AF=0.183;AFR_AF=0.4092;EUR_AF=0.1143;SAS_AF=0.2137;AA=T|||;VT=SNP
15	91583779	rs7170305	A	G	100	PASS	AC=3971;AF=0.792931;AN=5008;NS=2504;DP=19446;EAS_AF=0.999;AMR_AF=0.6571;AFR_AF=0.9198;EUR_AF=0.4841;SAS_AF=0.8231;AA=G|||;VT=SNP
15	91583951	rs72761305	C	T	100	PASS	AC=362;AF=0.0722843;AN=5008;NS=2504;DP=18823;EAS_AF=0.0079;AMR_AF=0.0447;AFR_AF=0.118;EUR_AF=0.0328;SAS_AF=0.137;AA=C|||;VT=SNP
15	91583977	rs113353477	G	C	100	PASS	AC=1037;AF=0.207069;AN=5008;NS=2504;DP=19561;EAS_AF=0.0446;AMR_AF=0.183;AFR_AF=0.4092;EUR_AF=0.1143;SAS_AF=0.2137;AA=C|||;VT=SNP
15	91584172	rs13329485	C	A	100	PASS	AC=1039;AF=0.207468;AN=5008;NS=2504;DP=18266;EAS_AF=0.0446;AMR_AF=0.183;AFR_AF=0.41;EUR_AF=0.1153;SAS_AF=0.2137;AA=C|||;VT=SNP
15	91584219	rs72761306	G	A	100	PASS	AC=281;AF=0.0561102;AN=5008;NS=2504;DP=16529;EAS_AF=0.1052;AMR_AF=0.0432;AFR_AF=0.0212;EUR_AF=0.0457;SAS_AF=0.0726;AA=G|||;VT=SNP
15	91584382	rs76259145	T	C	100	PASS	AC=154;AF=0.0307508;AN=5008;NS=2504;DP=17927;EAS_AF=0;AMR_AF=0.0403;AFR_AF=0.0643;EUR_AF=0.0318;SAS_AF=0.0092;AA=T|||;VT=SNP
15	91584404	rs17515520	A	G	100	PASS	AC=412;AF=0.0822684;AN=5008;NS=2504;DP=17362;EAS_AF=0.0367;AMR_AF=0.1124;AFR_AF=0.1097;EUR_AF=0.0765;SAS_AF=0.0767;AA=A|||;VT=SNP
15	91584655	rs13329081	G	A	100	PASS	AC=670;AF=0.133786;AN=5008;NS=2504;DP=16797;EAS_AF=0.0367;AMR_AF=0.1383;AFR_AF=0.2874;EUR_AF=0.0815;SAS_AF=0.0767;AA=G|||;VT=SNP
15	91584796	rs13329425	A	G	100	PASS	AC=1196;AF=0.238818;AN=5008;NS=2504;DP=16298;EAS_AF=0.0456;AMR_AF=0.1859;AFR_AF=0.5265;EUR_AF=0.1153;SAS_AF=0.2137;AA=G|||;VT=SNP
15	91584845	rs12708586	C	T	100	PASS	AC=2711;AF=0.541334;AN=5008;NS=2504;DP=16265;EAS_AF=0.9395;AMR_AF=0.4827;AFR_AF=0.3616;EUR_AF=0.3668;SAS_AF=0.5951;AA=T|||;VT=SNP
15	91584875	rs113319726	A	C	100	PASS	AC=884;AF=0.176518;AN=5008;NS=2504;DP=14658;EAS_AF=0.0446;AMR_AF=0.1571;AFR_AF=0.3101;EUR_AF=0.1103;SAS_AF=0.2137;AA=A|||;VT=SNP
15	91584924	rs28600015	T	G	100	PASS	AC=1056;AF=0.210863;AN=5008;NS=2504;DP=16947;EAS_AF=0.0446;AMR_AF=0.1816;AFR_AF=0.4228;EUR_AF=0.1163;SAS_AF=0.2137;AA=G|||;VT=SNP
15	91584945	rs28491439	C	A	100	PASS	AC=1055;AF=0.210663;AN=5008;NS=2504;DP=17866;EAS_AF=0.0446;AMR_AF=0.1816;AFR_AF=0.4228;EUR_AF=0.1153;SAS_AF=0.2137;AA=C|||;VT=SNP
15	91585411	rs77455556	T	C	100	PASS	AC=300;AF=0.0599042;AN=5008;NS=2504;DP=21629;EAS_AF=0.0367;AMR_AF=0.0994;AFR_AF=0.0303;EUR_AF=0.0765;SAS_AF=0.0787;AA=T|||;VT=SNP
15	91585877	rs115873335	A	G	100	PASS	AC=159;AF=0.0317492;AN=5008;NS=2504;DP=15085;EAS_AF=0;AMR_AF=0.0432;AFR_AF=0.0666;EUR_AF=0.0318;SAS_AF=0.0092;AA=a|||;VT=SNP
15	91585983	rs13379689	C	A	100	PASS	AC=638;AF=0.127396;AN=5008;NS=2504;DP=13130;EAS_AF=0.0079;AMR_AF=0.0749;AFR_AF=0.3101;EUR_AF=0.0318;SAS_AF=0.1391;AA=A|||;VT=SNP
15	91586005	rs13379662	G	A	100	PASS	AC=643;AF=0.128395;AN=5008;NS=2504;DP=11578;EAS_AF=0.0079;AMR_AF=0.0749;AFR_AF=0.3132;EUR_AF=0.0318;SAS_AF=0.1401;AA=G|||;VT=SNP
15	91586112	rs56364844	T	C	100	PASS	AC=374;AF=0.0746805;AN=5008;NS=2504;DP=17227;EAS_AF=0.128;AMR_AF=0.0576;AFR_AF=0.062;EUR_AF=0.0477;SAS_AF=0.0767;AA=T|||;VT=SNP
15	91586210	rs4932386	C	G	100	PASS	AC=626;AF=0.125;AN=5008;NS=2504;DP=13500;EAS_AF=0.0377;AMR_AF=0.1282;AFR_AF=0.2088;EUR_AF=0.1282;SAS_AF=0.0961;AA=C|||;VT=SNP
15	91586237	rs8032568	C	T	100	PASS	AC=2945;AF=0.588059;AN=5008;NS=2504;DP=12902;EAS_AF=0.9415;AMR_AF=0.598;AFR_AF=0.3351;EUR_AF=0.5368;SAS_AF=0.6115;AA=T|||;VT=SNP
15	91586580	rs7175820	G	A	100	PASS	AC=829;AF=0.165535;AN=5008;NS=2504;DP=3237;EAS_AF=0.0218;AMR_AF=0.1182;AFR_AF=0.3805;EUR_AF=0.1312;SAS_AF=0.092;AA=A|||;VT=SNP
15	91586775	rs7182870	T	C	100	PASS	AC=2043;AF=0.407947;AN=5008;NS=2504;DP=17849;EAS_AF=0.1587;AMR_AF=0.2305;AFR_AF=0.8086;EUR_AF=0.2306;SAS_AF=0.4315;AA=C|||;VT=SNP
15	91586876	rs7183058	T	C	100	PASS	AC=1959;AF=0.391174;AN=5008;NS=2504;DP=18720;EAS_AF=0.1776;AMR_AF=0.232;AFR_AF=0.8003;EUR_AF=0.2346;SAS_AF=0.3323;AA=C|||;VT=SNP
15	91586988	rs12916927	T	C	100	PASS	AC=851;AF=0.169928;AN=5008;NS=2504;DP=17987;EAS_AF=0.129;AMR_AF=0.1052;AFR_AF=0.2731;EUR_AF=0.1372;SAS_AF=0.1524;AA=C|||;VT=SNP
15	91587713	rs13379582	T	C	100	PASS	AC=1122;AF=0.224042;AN=5008;NS=2504;DP=20705;EAS_AF=0.0208;AMR_AF=0.1729;AFR_AF=0.4909;EUR_AF=0.2197;SAS_AF=0.1135;AA=T|||;VT=SNP
15	91588006	rs12916522	G	A	100	PASS	AC=480;AF=0.0958466;AN=5008;NS=2504;DP=20857;EAS_AF=0.0873;AMR_AF=0.049;AFR_AF=0.1104;EUR_AF=0.0885;SAS_AF=0.1258;AA=G|||;VT=SNP
15	91588040	rs12916539	G	A	100	PASS	AC=502;AF=0.10024;AN=5008;NS=2504;DP=22458;EAS_AF=0.0903;AMR_AF=0.049;AFR_AF=0.1248;EUR_AF=0.0885;SAS_AF=0.1258;AA=A|||;VT=SNP
15	91588547	rs1005060	T	C	100	PASS	AC=2474;AF=0.49401;AN=5008;NS=2504;DP=23210;EAS_AF=0.8552;AMR_AF=0.5403;AFR_AF=0.1982;EUR_AF=0.4334;SAS_AF=0.5511;AA=T|||;VT=SNP
15	91588698	rs12907910	T	G	100	PASS	AC=504;AF=0.100639;AN=5008;NS=2504;DP=19594;EAS_AF=0.1359;AMR_AF=0.0692;AFR_AF=0.0855;EUR_AF=0.0885;SAS_AF=0.1196;AA=T|||;VT=SNP
15	91589221	rs12904572	A	G	100	PASS	AC=1213;AF=0.242212;AN=5008;NS=2504;DP=18745;EAS_AF=0.1429;AMR_AF=0.1441;AFR_AF=0.4357;EUR_AF=0.1292;SAS_AF=0.2689;AA=G|||;VT=SNP
15	91589625	rs12913355	T	A	100	PASS	AC=506;AF=0.101038;AN=5008;NS=2504;DP=19341;EAS_AF=0.1339;AMR_AF=0.0663;AFR_AF=0.0862;EUR_AF=0.0875;SAS_AF=0.1258;AA=T|||;VT=SNP
15	91590252	rs139722671	G	A	100	PASS	AC=97;AF=0.019369;AN=5008;NS=2504;DP=18034;EAS_AF=0.001;AMR_AF=0.013;AFR_AF=0.0023;EUR_AF=0.0189;SAS_AF=0.0665;AA=G|||;VT=SNP
15	91590259	rs12910149	A	G	100	PASS	AC=453;AF=0.0904553;AN=5008;NS=2504;DP=18043;EAS_AF=0.0903;AMR_AF=0.0548;AFR_AF=0.0862;EUR_AF=0.0885;SAS_AF=0.1237;AA=A|||;VT=SNP
15	91590266	rs8034041	G	T	100	PASS	AC=323;AF=0.0644968;AN=5008;NS=2504;DP=18396;EAS_AF=0.005;AMR_AF=0.049;AFR_AF=0.1785;EUR_AF=0.0388;SAS_AF=0.0092;AA=G|||;VT=SNP
15	91590570	rs117343863	T	C	100	PASS	AC=118;AF=0.0235623;AN=5008;NS=2504;DP=20569;EAS_AF=0;AMR_AF=0.0432;AFR_AF=0.003;EUR_AF=0.0716;SAS_AF=0.0123;AA=T|||;VT=SNP
15	91590585	rs1550639	A	G	100	PASS	AC=3589;AF=0.716653;AN=5008;NS=2504;DP=20487;EAS_AF=0.996;AMR_AF=0.6873;AFR_AF=0.5265;EUR_AF=0.5994;SAS_AF=0.8272;AA=A|||;VT=SNP
15	91590587	rs12912907	G	T	100	PASS	AC=464;AF=0.0926518;AN=5008;NS=2504;DP=20549;EAS_AF=0.0804;AMR_AF=0.0548;AFR_AF=0.084;EUR_AF=0.0865;SAS_AF=0.1503;AA=G|||;VT=SNP
15	91590730	rs11073970	G	C	100	PASS	AC=4144;AF=0.827476;AN=5008;NS=2504;DP=19001;EAS_AF=0.999;AMR_AF=0.7161;AFR_AF=0.913;EUR_AF=0.6054;SAS_AF=0.8425;AA=C|||;VT=SNP
15	91590752	rs11073971	G	A	100	PASS	AC=4001;AF=0.798922;AN=5008;NS=2504;DP=18277;EAS_AF=0.999;AMR_AF=0.7147;AFR_AF=0.7905;EUR_AF=0.6223;SAS_AF=0.8456;AA=G|||;VT=SNP
15	91590851	rs11073972	G	A	100	PASS	AC=4123;AF=0.823283;AN=5008;NS=2504;DP=17663;EAS_AF=0.998;AMR_AF=0.683;AFR_AF=0.9039;EUR_AF=0.6213;SAS_AF=0.8415;AA=g|||;VT=SNP
15	91591074	rs3892339	G	T	100	PASS	AC=3606;AF=0.720048;AN=5008;NS=2504;DP=11580;EAS_AF=0.627;AMR_AF=0.7579;AFR_AF=0.5658;EUR_AF=0.9374;SAS_AF=0.774;AA=t|||;VT=SNP
15	91591163	rs9708159	G	C	100	PASS	AC=795;AF=0.158746;AN=5008;NS=2504;DP=5103;EAS_AF=0;AMR_AF=0.0778;AFR_AF=0.5053;EUR_AF=0.0467;SAS_AF=0.0266;AA=C|||;VT=SNP
15	91591577	rs7495901	T	A	100	PASS	AC=4111;AF=0.820887;AN=5008;NS=2504;DP=11251;EAS_AF=0.6111;AMR_AF=0.7695;AFR_AF=0.9395;EUR_AF=0.9463;SAS_AF=0.7843;AA=A|||;VT=SNP
15	91591582	rs7494896	G	A	100	PASS	AC=3192;AF=0.63738;AN=5008;NS=2504;DP=11433;EAS_AF=0.6111;AMR_AF=0.6945;AFR_AF=0.3306;EUR_AF=0.9056;SAS_AF=0.7628;AA=G|||;VT=SNP
15	91591801	rs7495967	T	C	100	PASS	AC=3567;AF=0.71226;AN=5008;NS=2504;DP=17370;EAS_AF=0.6458;AMR_AF=0.7983;AFR_AF=0.5295;EUR_AF=0.9076;SAS_AF=0.7658;AA=C|||;VT=SNP
15	91592185	rs4353459	G	A	100	PASS	AC=1091;AF=0.217851;AN=5008;NS=2504;DP=20114;EAS_AF=0.1518;AMR_AF=0.2695;AFR_AF=0.1241;EUR_AF=0.2903;SAS_AF=0.3016;AA=g|||;VT=SNP
15	91592269	rs2386586	C	G	100	PASS	AC=4233;AF=0.845248;AN=5008;NS=2504;DP=18459;EAS_AF=0.6379;AMR_AF=0.8617;AFR_AF=0.9629;EUR_AF=0.9473;SAS_AF=0.7832;AA=G|||;VT=SNP
15	91592297	rs2386587	G	T	100	PASS	AC=2244;AF=0.448083;AN=5008;NS=2504;DP=19239;EAS_AF=0.4841;AMR_AF=0.5187;AFR_AF=0.2451;EUR_AF=0.6163;SAS_AF=0.4622;AA=G|||;VT=SNP
15	91592332	rs2386588	G	A	100	PASS	AC=2774;AF=0.553914;AN=5008;NS=2504;DP=20234;EAS_AF=0.4841;AMR_AF=0.5764;AFR_AF=0.5787;EUR_AF=0.6561;SAS_AF=0.4714;AA=G|||;VT=SNP
15	91592668	rs56303839	G	T	100	PASS	AC=2240;AF=0.447284;AN=5008;NS=2504;DP=21072;EAS_AF=0.4841;AMR_AF=0.5173;AFR_AF=0.2443;EUR_AF=0.6143;SAS_AF=0.4622;AA=G|||;VT=SNP
15	91592717	rs12906332	A	G	100	PASS	AC=933;AF=0.186302;AN=5008;NS=2504;DP=20203;EAS_AF=0.1528;AMR_AF=0.2493;AFR_AF=0.1044;EUR_AF=0.2903;SAS_AF=0.18;AA=A|||;VT=SNP
15	91592893	rs12906053	C	T	100	PASS	AC=632;AF=0.126198;AN=5008;NS=2504;DP=20341;EAS_AF=0.127;AMR_AF=0.1527;AFR_AF=0.0461;EUR_AF=0.0915;SAS_AF=0.2505;AA=C|||;VT=SNP
15	91593190	rs4932396	A	G	100	PASS	AC=1484;AF=0.296326;AN=5008;NS=2504;DP=19236;EAS_AF=0.1429;AMR_AF=0.3112;AFR_AF=0.4599;EUR_AF=0.327;SAS_AF=0.1912;AA=A|||;VT=SNP
15	91593224	rs116344362	C	T	100	PASS	AC=123;AF=0.0245607;AN=5008;NS=2504;DP=19373;EAS_AF=0;AMR_AF=0.0418;AFR_AF=0.0401;EUR_AF=0.0318;SAS_AF=0.0092;AA=C|||;VT=SNP
15	91593235	rs115026818	C	T	100	PASS	AC=123;AF=0.0245607;AN=5008;NS=2504;DP=19519;EAS_AF=0;AMR_AF=0.0418;AFR_AF=0.0401;EUR_AF=0.0318;SAS_AF=0.0092;AA=C|||;VT=SNP
15	91593512	rs12439400	C	T	100	PASS	AC=432;AF=0.086262;AN=5008;NS=2504;DP=14266;EAS_AF=0.128;AMR_AF=0.1326;AFR_AF=0.0053;EUR_AF=0.0646;SAS_AF=0.1421;AA=C|||;VT=SNP
15	91593736	rs17515533	G	C	100	PASS	AC=923;AF=0.184305;AN=5008;NS=2504;DP=13178;EAS_AF=0.004;AMR_AF=0.3156;AFR_AF=0.0817;EUR_AF=0.4433;SAS_AF=0.1493;AA=G|||;VT=SNP
15	91593843	rs74039245	A	G	100	PASS	AC=1277;AF=0.254992;AN=5008;NS=2504;DP=11237;EAS_AF=0.4444;AMR_AF=0.2233;AFR_AF=0.1195;EUR_AF=0.1769;SAS_AF=0.3456;AA=A|||;VT=SNP
15	91593988	rs11632734	G	C	100	PASS	AC=1236;AF=0.246805;AN=5008;NS=2504;DP=4496;EAS_AF=0.004;AMR_AF=0.2839;AFR_AF=0.2746;EUR_AF=0.495;SAS_AF=0.1779;AA=G|||;VT=SNP
15	91594316	rs7178704	A	G	100	PASS	AC=2812;AF=0.561502;AN=5008;NS=2504;DP=13517;EAS_AF=0.5675;AMR_AF=0.6729;AFR_AF=0.3457;EUR_AF=0.7286;SAS_AF=0.5961;AA=A|||;VT=SNP
15	91594325	rs2197238	G	A	100	PASS	AC=3327;AF=0.664337;AN=5008;NS=2504;DP=13059;EAS_AF=0.5714;AMR_AF=0.6945;AFR_AF=0.6725;EUR_AF=0.6948;SAS_AF=0.6963;AA=A|||;VT=SNP
15	91594709	rs76099252	G	T	100	PASS	AC=845;AF=0.16873;AN=5008;NS=2504;DP=14807;EAS_AF=0.004;AMR_AF=0.2334;AFR_AF=0.0976;EUR_AF=0.4105;SAS_AF=0.1401;AA=A|||;VT=SNP
15	91594721	rs6496751	T	C	100	PASS	AC=2273;AF=0.453874;AN=5008;NS=2504;DP=14520;EAS_AF=0.2024;AMR_AF=0.4683;AFR_AF=0.6505;EUR_AF=0.5726;SAS_AF=0.3149;AA=C|||;VT=SNP
15	91594726	rs6496752	C	T	100	PASS	AC=2273;AF=0.453874;AN=5008;NS=2504;DP=14503;EAS_AF=0.2024;AMR_AF=0.4683;AFR_AF=0.6505;EUR_AF=0.5726;SAS_AF=0.3149;AA=C|||;VT=SNP
15	91594746	rs6496753	C	T	100	PASS	AC=2265;AF=0.452276;AN=5008;NS=2504;DP=14847;EAS_AF=0.2024;AMR_AF=0.4697;AFR_AF=0.6437;EUR_AF=0.5726;SAS_AF=0.3149;AA=C|||;VT=SNP
15	91594882	rs6496754	A	T	100	PASS	AC=2621;AF=0.523363;AN=5008;NS=2504;DP=18908;EAS_AF=0.2083;AMR_AF=0.4798;AFR_AF=0.8298;EUR_AF=0.5736;SAS_AF=0.4131;AA=T|||;VT=SNP
15	91594955	rs6496755	C	T	100	PASS	AC=2270;AF=0.453275;AN=5008;NS=2504;DP=20889;EAS_AF=0.2024;AMR_AF=0.4669;AFR_AF=0.6505;EUR_AF=0.5696;SAS_AF=0.316;AA=C|||;VT=SNP
15	91595082	rs6496757	C	T	100	PASS	AC=2581;AF=0.515375;AN=5008;NS=2504;DP=18895;EAS_AF=0.2073;AMR_AF=0.4669;AFR_AF=0.8268;EUR_AF=0.5497;SAS_AF=0.411;AA=T|||;VT=SNP
15	91595128	rs6496758	G	T	100	PASS	AC=2215;AF=0.442292;AN=5008;NS=2504;DP=20596;EAS_AF=0.2024;AMR_AF=0.4524;AFR_AF=0.6362;EUR_AF=0.5467;SAS_AF=0.3129;AA=G|||;VT=SNP
15	91595479	rs12911097	G	A	100	PASS	AC=2261;AF=0.451478;AN=5008;NS=2504;DP=20738;EAS_AF=0.2044;AMR_AF=0.451;AFR_AF=0.6581;EUR_AF=0.5457;SAS_AF=0.3303;AA=A|||;VT=SNP
15	91595505	rs10152752	G	T	100	PASS	AC=3541;AF=0.707069;AN=5008;NS=2504;DP=20989;EAS_AF=0.5903;AMR_AF=0.7133;AFR_AF=0.8154;EUR_AF=0.6928;SAS_AF=0.6912;AA=T|||;VT=SNP
15	91595612	rs10152760	G	C	100	PASS	AC=3101;AF=0.619209;AN=5008;NS=2504;DP=21718;EAS_AF=0.5843;AMR_AF=0.6614;AFR_AF=0.6778;EUR_AF=0.6044;SAS_AF=0.5613;AA=C|||;VT=SNP
15	91596017	rs10852141	T	C	100	PASS	AC=2571;AF=0.513379;AN=5008;NS=2504;DP=21007;EAS_AF=0.3919;AMR_AF=0.5447;AFR_AF=0.5045;EUR_AF=0.6113;SAS_AF=0.5276;AA=C|||;VT=SNP
15	91596122	rs10852142	C	T	100	PASS	AC=2378;AF=0.47484;AN=5008;NS=2504;DP=18342;EAS_AF=0.3919;AMR_AF=0.5274;AFR_AF=0.3691;EUR_AF=0.6093;SAS_AF=0.5276;AA=C|||;VT=SNP
15	91596371	rs1443254	C	A	100	PASS	AC=1192;AF=0.238019;AN=5008;NS=2504;DP=20348;EAS_AF=0.2004;AMR_AF=0.2161;AFR_AF=0.3714;EUR_AF=0.1551;SAS_AF=0.1973;AA=A|||;VT=SNP
15	91596397	rs9920001	T	C	100	PASS	AC=1192;AF=0.238019;AN=5008;NS=2504;DP=19299;EAS_AF=0.2004;AMR_AF=0.2161;AFR_AF=0.3714;EUR_AF=0.1551;SAS_AF=0.1973;AA=T|||;VT=SNP
15	91596456	rs1838098	A	G	100	PASS	AC=1197;AF=0.239018;AN=5008;NS=2504;DP=18029;EAS_AF=0.1994;AMR_AF=0.2161;AFR_AF=0.3714;EUR_AF=0.1551;SAS_AF=0.2035;AA=a|||;VT=SNP
15	91596578	rs80064599	T	C	100	PASS	AC=133;AF=0.0265575;AN=5008;NS=2504;DP=15125;EAS_AF=0;AMR_AF=0.0288;AFR_AF=0.0234;EUR_AF=0.0765;SAS_AF=0.0051;AA=T|||;VT=SNP
15	91596579	rs1838097	C	T	100	PASS	AC=1033;AF=0.20627;AN=5008;NS=2504;DP=15171;EAS_AF=0.1994;AMR_AF=0.1974;AFR_AF=0.2587;EUR_AF=0.1531;SAS_AF=0.2035;AA=C|||;VT=SNP
15	91596690	rs1838096	C	A	100	PASS	AC=1197;AF=0.239018;AN=5008;NS=2504;DP=17736;EAS_AF=0.1994;AMR_AF=0.2161;AFR_AF=0.3714;EUR_AF=0.1551;SAS_AF=0.2035;AA=A|||;VT=SNP
15	91596901	rs4594240	T	C	100	PASS	AC=1200;AF=0.239617;AN=5008;NS=2504;DP=16727;EAS_AF=0.1994;AMR_AF=0.2176;AFR_AF=0.3714;EUR_AF=0.1561;SAS_AF=0.2045;AA=C|||;VT=SNP
15	91596953	rs12899605	A	T	100	PASS	AC=1195;AF=0.238618;AN=5008;NS=2504;DP=16624;EAS_AF=0.1994;AMR_AF=0.2161;AFR_AF=0.3691;EUR_AF=0.1551;SAS_AF=0.2045;AA=A|||;VT=SNP
15	91597040	rs12903780	T	A	100	PASS	AC=1198;AF=0.239217;AN=5008;NS=2504;DP=18529;EAS_AF=0.1994;AMR_AF=0.2176;AFR_AF=0.3714;EUR_AF=0.1551;SAS_AF=0.2035;AA=T|||;VT=SNP
15	91597071	rs12903797	T	C	100	PASS	AC=2141;AF=0.427516;AN=5008;NS=2504;DP=19604;EAS_AF=0.2073;AMR_AF=0.4568;AFR_AF=0.4629;EUR_AF=0.5666;SAS_AF=0.4427;AA=C|||;VT=SNP
15	91597072	rs12917461	G	A	100	PASS	AC=1198;AF=0.239217;AN=5008;NS=2504;DP=19618;EAS_AF=0.1994;AMR_AF=0.2176;AFR_AF=0.3714;EUR_AF=0.1551;SAS_AF=0.2035;AA=A|||;VT=SNP
15	91597275	rs7162047	G	T	100	PASS	AC=1198;AF=0.239217;AN=5008;NS=2504;DP=19314;EAS_AF=0.1984;AMR_AF=0.219;AFR_AF=0.3714;EUR_AF=0.1551;SAS_AF=0.2035;AA=G|||;VT=SNP
15	91597310	rs58481941	C	T	100	PASS	AC=835;AF=0.166733;AN=5008;NS=2504;DP=19011;EAS_AF=0.004;AMR_AF=0.2363;AFR_AF=0.0998;EUR_AF=0.3956;SAS_AF=0.1401;AA=C|||;VT=SNP
15	91597326	rs7169000	T	A	100	PASS	AC=1198;AF=0.239217;AN=5008;NS=2504;DP=18997;EAS_AF=0.1994;AMR_AF=0.2176;AFR_AF=0.3714;EUR_AF=0.1551;SAS_AF=0.2035;AA=T|||;VT=SNP
15	91597561	rs7167011	G	A	100	PASS	AC=1189;AF=0.23742;AN=5008;NS=2504;DP=21953;EAS_AF=0.2004;AMR_AF=0.2205;AFR_AF=0.3623;EUR_AF=0.1551;SAS_AF=0.2035;AA=A|||;VT=SNP
15	91597602	rs7169180	A	G	100	PASS	AC=1138;AF=0.227236;AN=5008;NS=2504;DP=21014;EAS_AF=0.2004;AMR_AF=0.219;AFR_AF=0.3245;EUR_AF=0.1551;SAS_AF=0.2035;AA=A|||;VT=SNP
15	91597696	rs7168710	C	T	100	PASS	AC=1187;AF=0.237021;AN=5008;NS=2504;DP=20734;EAS_AF=0.1994;AMR_AF=0.2205;AFR_AF=0.3616;EUR_AF=0.1551;SAS_AF=0.2035;AA=T|||;VT=SNP
15	91597783	rs72761402	C	G	100	PASS	AC=824;AF=0.164537;AN=5008;NS=2504;DP=21148;EAS_AF=0.004;AMR_AF=0.2349;AFR_AF=0.0923;EUR_AF=0.3956;SAS_AF=0.1401;AA=c|||;VT=SNP
15	91597885	rs16945189	T	G	100	PASS	AC=1202;AF=0.240016;AN=5008;NS=2504;DP=21121;EAS_AF=0.2004;AMR_AF=0.2205;AFR_AF=0.3722;EUR_AF=0.1551;SAS_AF=0.2035;AA=T|||;VT=SNP
15	91598250	rs12909705	T	C	100	PASS	AC=1411;AF=0.281749;AN=5008;NS=2504;DP=20436;EAS_AF=0.2034;AMR_AF=0.2248;AFR_AF=0.4508;EUR_AF=0.1551;SAS_AF=0.3047;AA=C|||;VT=SNP
15	91598441	rs12905289	C	G	100	PASS	AC=1192;AF=0.238019;AN=5008;NS=2504;DP=21211;EAS_AF=0.2024;AMR_AF=0.2205;AFR_AF=0.3631;EUR_AF=0.1561;SAS_AF=0.2025;AA=C|||;VT=SNP
15	91599312	rs881431	C	T	100	PASS	AC=2202;AF=0.439696;AN=5008;NS=2504;DP=19851;EAS_AF=0.5486;AMR_AF=0.4582;AFR_AF=0.4675;EUR_AF=0.2853;SAS_AF=0.4356;AA=C|||;VT=SNP
15	91599511	rs1609450	G	A	100	PASS	AC=2071;AF=0.413538;AN=5008;NS=2504;DP=21129;EAS_AF=0.5496;AMR_AF=0.4409;AFR_AF=0.379;EUR_AF=0.2833;SAS_AF=0.4346;AA=G|||;VT=SNP
15	91599522	rs117443645	A	T	100	PASS	AC=23;AF=0.00459265;AN=5008;NS=2504;DP=21725;EAS_AF=0;AMR_AF=0.0043;AFR_AF=0;EUR_AF=0.0089;SAS_AF=0.0112;AA=G|||;VT=SNP
15	91599600	rs998434	C	T	100	PASS	AC=2071;AF=0.413538;AN=5008;NS=2504;DP=20874;EAS_AF=0.5496;AMR_AF=0.4395;AFR_AF=0.379;EUR_AF=0.2833;SAS_AF=0.4356;AA=C|||;VT=SNP
15	91599620	rs11630026	T	C	100	PASS	AC=836;AF=0.166933;AN=5008;NS=2504;DP=20174;EAS_AF=0.004;AMR_AF=0.2435;AFR_AF=0.093;EUR_AF=0.3986;SAS_AF=0.1421;AA=T|||;VT=SNP
15	91599958	rs11630140	T	C	100	PASS	AC=842;AF=0.168131;AN=5008;NS=2504;DP=20265;EAS_AF=0.004;AMR_AF=0.2406;AFR_AF=0.0953;EUR_AF=0.4056;SAS_AF=0.1401;AA=t|||;VT=SNP
15	91601045	rs28624702	C	G	100	PASS	AC=457;AF=0.091254;AN=5008;NS=2504;DP=20279;EAS_AF=0;AMR_AF=0.0548;AFR_AF=0.2126;EUR_AF=0.0855;SAS_AF=0.0532;AA=C|||;VT=SNP
15	91601075	rs2386589	C	G	100	PASS	AC=2253;AF=0.44988;AN=5008;NS=2504;DP=21395;EAS_AF=0.5536;AMR_AF=0.4784;AFR_AF=0.3979;EUR_AF=0.3569;SAS_AF=0.4888;AA=C|||;VT=SNP
15	91601184	rs1530356	A	G	100	PASS	AC=2099;AF=0.419129;AN=5008;NS=2504;DP=25449;EAS_AF=0.5536;AMR_AF=0.4452;AFR_AF=0.3994;EUR_AF=0.2763;SAS_AF=0.4356;AA=G|||;VT=SNP
15	91601250	rs1968575	C	T	100	PASS	AC=2098;AF=0.41893;AN=5008;NS=2504;DP=21769;EAS_AF=0.5536;AMR_AF=0.4452;AFR_AF=0.3986;EUR_AF=0.2763;SAS_AF=0.4356;AA=T|||;VT=SNP
15	91601264	rs2386590	T	G	100	PASS	AC=2098;AF=0.41893;AN=5008;NS=2504;DP=21400;EAS_AF=0.5536;AMR_AF=0.4452;AFR_AF=0.3986;EUR_AF=0.2763;SAS_AF=0.4356;AA=T|||;VT=SNP
15	91601381	rs17593891	A	G	100	PASS	AC=838;AF=0.167332;AN=5008;NS=2504;DP=19881;EAS_AF=0.004;AMR_AF=0.2406;AFR_AF=0.0923;EUR_AF=0.4046;SAS_AF=0.1411;AA=A|||;VT=SNP
15	91601429	rs1530355	G	C	100	PASS	AC=2026;AF=0.404553;AN=5008;NS=2504;DP=19001;EAS_AF=0.5536;AMR_AF=0.4395;AFR_AF=0.348;EUR_AF=0.2763;SAS_AF=0.4346;AA=G|||;VT=SNP
15	91601687	rs62026720	T	C	100	PASS	AC=144;AF=0.028754;AN=5008;NS=2504;DP=22526;EAS_AF=0;AMR_AF=0.0288;AFR_AF=0.031;EUR_AF=0.0775;SAS_AF=0.0051;AA=T|||;VT=SNP
15	91601718	rs12907204	A	G	100	PASS	AC=2098;AF=0.41893;AN=5008;NS=2504;DP=21061;EAS_AF=0.5536;AMR_AF=0.4452;AFR_AF=0.3994;EUR_AF=0.2763;SAS_AF=0.4346;AA=G|||;VT=SNP
15	91601831	rs12905656	G	A	100	PASS	AC=1950;AF=0.389377;AN=5008;NS=2504;DP=20173;EAS_AF=0.5536;AMR_AF=0.438;AFR_AF=0.2912;EUR_AF=0.2763;SAS_AF=0.4346;AA=g|||;VT=SNP
15	91601963	rs12905835	G	C	100	PASS	AC=2954;AF=0.589856;AN=5008;NS=2504;DP=22362;EAS_AF=0.5565;AMR_AF=0.6816;AFR_AF=0.5144;EUR_AF=0.675;SAS_AF=0.5736;AA=C|||;VT=SNP
15	91602013	rs2120186	C	T	100	PASS	AC=826;AF=0.164936;AN=5008;NS=2504;DP=23446;EAS_AF=0.004;AMR_AF=0.2363;AFR_AF=0.0915;EUR_AF=0.3986;SAS_AF=0.1391;AA=C|||;VT=SNP
15	91602284	rs12912474	T	C	100	PASS	AC=2150;AF=0.429313;AN=5008;NS=2504;DP=20819;EAS_AF=0.5536;AMR_AF=0.4524;AFR_AF=0.4342;EUR_AF=0.2773;SAS_AF=0.4346;AA=T|||;VT=SNP
15	91602313	rs12441987	C	A	100	PASS	AC=2095;AF=0.418331;AN=5008;NS=2504;DP=20835;EAS_AF=0.5536;AMR_AF=0.4452;AFR_AF=0.3971;EUR_AF=0.2763;SAS_AF=0.4346;AA=C|||;VT=SNP
15	91602447	rs11073974	G	C	100	PASS	AC=2097;AF=0.41873;AN=5008;NS=2504;DP=20214;EAS_AF=0.5526;AMR_AF=0.4452;AFR_AF=0.3994;EUR_AF=0.2763;SAS_AF=0.4346;AA=C|||;VT=SNP
15	91602603	rs11073975	G	A	100	PASS	AC=984;AF=0.196486;AN=5008;NS=2504;DP=19689;EAS_AF=0.3681;AMR_AF=0.3429;AFR_AF=0.0166;EUR_AF=0.1243;SAS_AF=0.2331;AA=G|||;VT=SNP
15	91603372	rs7179789	A	G	100	PASS	AC=2937;AF=0.586462;AN=5008;NS=2504;DP=22529;EAS_AF=0.5565;AMR_AF=0.6859;AFR_AF=0.4924;EUR_AF=0.6809;SAS_AF=0.5767;AA=A|||;VT=SNP
15	91603399	rs7177990	G	A	100	PASS	AC=2101;AF=0.419529;AN=5008;NS=2504;DP=21994;EAS_AF=0.5526;AMR_AF=0.4452;AFR_AF=0.4002;EUR_AF=0.2793;SAS_AF=0.4346;AA=A|||;VT=SNP
15	91603533	rs138204948	T	G	100	PASS	AC=26;AF=0.00519169;AN=5008;NS=2504;DP=19386;EAS_AF=0;AMR_AF=0.0101;AFR_AF=0;EUR_AF=0.0139;SAS_AF=0.0051;AA=T|||;VT=SNP
15	91603888	rs113658474	G	A	100	PASS	AC=823;AF=0.164337;AN=5008;NS=2504;DP=7188;EAS_AF=0.004;AMR_AF=0.2363;AFR_AF=0.0915;EUR_AF=0.3956;SAS_AF=0.1391;AA=G|||;VT=SNP
15	91603965	rs8024267	A	G	100	PASS	AC=2100;AF=0.419329;AN=5008;NS=2504;DP=7496;EAS_AF=0.5526;AMR_AF=0.4438;AFR_AF=0.4009;EUR_AF=0.2783;SAS_AF=0.4346;AA=A|||;VT=SNP
15	91603972	rs8023704	C	G	100	PASS	AC=2101;AF=0.419529;AN=5008;NS=2504;DP=7935;EAS_AF=0.5526;AMR_AF=0.4452;AFR_AF=0.4009;EUR_AF=0.2783;SAS_AF=0.4346;AA=C|||;VT=SNP
15	91604000	rs8024404	A	C	100	PASS	AC=1964;AF=0.392173;AN=5008;NS=2504;DP=11150;EAS_AF=0.5516;AMR_AF=0.4164;AFR_AF=0.3759;EUR_AF=0.2008;SAS_AF=0.4294;AA=C|||;VT=SNP
15	91604374	rs8029458	T	G	100	PASS	AC=3672;AF=0.733227;AN=5008;NS=2504;DP=20841;EAS_AF=0.5605;AMR_AF=0.7522;AFR_AF=0.8328;EUR_AF=0.7664;SAS_AF=0.729;AA=G|||;VT=SNP
15	91604402	rs116908496	G	A	100	PASS	AC=19;AF=0.00379393;AN=5008;NS=2504;DP=22237;EAS_AF=0;AMR_AF=0.0014;AFR_AF=0;EUR_AF=0.0149;SAS_AF=0.0031;AA=G|||;VT=SNP
15	91604722	rs8038073	G	T	100	PASS	AC=2918;AF=0.582668;AN=5008;NS=2504;DP=16143;EAS_AF=0.5556;AMR_AF=0.6816;AFR_AF=0.4879;EUR_AF=0.675;SAS_AF=0.5736;AA=G|||;VT=SNP
15	91605112	rs1867227	T	A	100	PASS	AC=34;AF=0.00678914;AN=5008;NS=2504;DP=7821;EAS_AF=0.001;AMR_AF=0.0014;AFR_AF=0.0008;EUR_AF=0.0219;SAS_AF=0.0092;AA=t|||;VT=SNP
15	91605459	rs17515658	C	A	100	PASS	AC=852;AF=0.170128;AN=5008;NS=2504;DP=14011;EAS_AF=0.004;AMR_AF=0.2406;AFR_AF=0.1082;EUR_AF=0.3996;SAS_AF=0.1391;AA=A|||;VT=SNP
15	91605521	rs8043449	G	A	100	PASS	AC=1929;AF=0.385184;AN=5008;NS=2504;DP=17385;EAS_AF=0.5506;AMR_AF=0.438;AFR_AF=0.2746;EUR_AF=0.2813;SAS_AF=0.4335;AA=G|||;VT=SNP
15	91605788	rs146635529	G	A	100	PASS	AC=63;AF=0.0125799;AN=5008;NS=2504;DP=14705;EAS_AF=0;AMR_AF=0.0231;AFR_AF=0.0008;EUR_AF=0.0417;SAS_AF=0.0041;AA=G|||;VT=SNP
15	91605822	rs17593961	T	C	100	PASS	AC=850;AF=0.169728;AN=5008;NS=2504;DP=14832;EAS_AF=0.004;AMR_AF=0.2392;AFR_AF=0.1059;EUR_AF=0.3996;SAS_AF=0.1411;AA=C|||;VT=SNP
15	91605903	rs78437790	A	G	100	PASS	AC=193;AF=0.0385383;AN=5008;NS=2504;DP=15039;EAS_AF=0.001;AMR_AF=0.0331;AFR_AF=0.0234;EUR_AF=0.0805;SAS_AF=0.0583;AA=A|||;VT=SNP
15	91605910	rs72763111	G	A	100	PASS	AC=1079;AF=0.215455;AN=5008;NS=2504;DP=15036;EAS_AF=0.371;AMR_AF=0.3473;AFR_AF=0.0741;EUR_AF=0.1352;SAS_AF=0.2352;AA=G|||;VT=SNP
15	91606155	rs11852711	A	T	100	PASS	AC=3055;AF=0.610024;AN=5008;NS=2504;DP=14852;EAS_AF=0.5575;AMR_AF=0.6816;AFR_AF=0.5159;EUR_AF=0.6759;SAS_AF=0.6728;AA=T|||;VT=SNP
15	91606169	rs11634737	G	A	100	PASS	AC=832;AF=0.166134;AN=5008;NS=2504;DP=14200;EAS_AF=0.004;AMR_AF=0.2392;AFR_AF=0.0938;EUR_AF=0.3996;SAS_AF=0.1391;AA=G|||;VT=SNP
15	91607247	rs12904713	G	T	100	PASS	AC=2208;AF=0.440895;AN=5008;NS=2504;DP=21392;EAS_AF=0.5506;AMR_AF=0.4755;AFR_AF=0.3676;EUR_AF=0.3579;SAS_AF=0.4877;AA=G|||;VT=SNP
15	91607304	rs11636513	C	T	100	PASS	AC=847;AF=0.169129;AN=5008;NS=2504;DP=20678;EAS_AF=0.004;AMR_AF=0.2392;AFR_AF=0.1044;EUR_AF=0.3996;SAS_AF=0.1401;AA=C|||;VT=SNP
15	91607594	rs80331223	G	A	100	PASS	AC=63;AF=0.0125799;AN=5008;NS=2504;DP=21786;EAS_AF=0;AMR_AF=0.0144;AFR_AF=0;EUR_AF=0.0408;SAS_AF=0.0123;AA=G|||;VT=SNP
15	91607711	rs62025199	G	A	100	PASS	AC=145;AF=0.0289537;AN=5008;NS=2504;DP=21827;EAS_AF=0;AMR_AF=0.0288;AFR_AF=0.031;EUR_AF=0.0785;SAS_AF=0.0051;AA=G|||;VT=SNP
15	91607981	rs142339226	A	T	100	PASS	AC=28;AF=0.00559105;AN=5008;NS=2504;DP=20674;EAS_AF=0;AMR_AF=0.0086;AFR_AF=0.0023;EUR_AF=0.0169;SAS_AF=0.002;AA=A|||;VT=SNP
15	91608447	rs149301573	C	T	100	PASS	AC=32;AF=0.00638978;AN=5008;NS=2504;DP=19027;EAS_AF=0;AMR_AF=0.0086;AFR_AF=0;EUR_AF=0.0258;SAS_AF=0;AA=C|||;VT=SNP
15	91608934	rs7183383	A	G	100	PASS	AC=1008;AF=0.201278;AN=5008;NS=2504;DP=19536;EAS_AF=0.004;AMR_AF=0.2666;AFR_AF=0.2057;EUR_AF=0.4076;SAS_AF=0.1401;AA=A|||;VT=SNP
15	91608959	rs77232286	C	A	100	PASS	AC=50;AF=0.00998403;AN=5008;NS=2504;DP=18681;EAS_AF=0;AMR_AF=0.013;AFR_AF=0;EUR_AF=0.0119;SAS_AF=0.0297;AA=C|||;VT=SNP
15	91609153	rs117203682	G	A	100	PASS	AC=46;AF=0.0091853;AN=5008;NS=2504;DP=19761;EAS_AF=0;AMR_AF=0.0245;AFR_AF=0.0015;EUR_AF=0.0209;SAS_AF=0.0061;AA=G|||;VT=SNP
15	91609255	rs12441109	T	G	100	PASS	AC=2289;AF=0.457069;AN=5008;NS=2504;DP=18185;EAS_AF=0.5565;AMR_AF=0.4712;AFR_AF=0.4228;EUR_AF=0.3598;SAS_AF=0.4908;AA=G|||;VT=SNP
15	91609463	rs12441151	T	C	100	PASS	AC=1236;AF=0.246805;AN=5008;NS=2504;DP=18313;EAS_AF=0.372;AMR_AF=0.3804;AFR_AF=0.0779;EUR_AF=0.2078;SAS_AF=0.2914;AA=T|||;VT=SNP
15	91609508	rs7166672	A	G	100	PASS	AC=1045;AF=0.208666;AN=5008;NS=2504;DP=18723;EAS_AF=0.004;AMR_AF=0.268;AFR_AF=0.233;EUR_AF=0.4076;SAS_AF=0.1401;AA=A|||;VT=SNP
15	91609674	rs11635637	A	G	100	PASS	AC=1219;AF=0.243411;AN=5008;NS=2504;DP=18831;EAS_AF=0.0069;AMR_AF=0.2738;AFR_AF=0.2852;EUR_AF=0.4076;SAS_AF=0.2403;AA=G|||;VT=SNP
15	91609872	rs189232863	C	T	100	PASS	AC=10;AF=0.00199681;AN=5008;NS=2504;DP=19856;EAS_AF=0;AMR_AF=0.0029;AFR_AF=0.0015;EUR_AF=0.006;SAS_AF=0;AA=C|||;VT=SNP
15	91610206	rs10152367	A	G	100	PASS	AC=3692;AF=0.73722;AN=5008;NS=2504;DP=23421;EAS_AF=0.5645;AMR_AF=0.7579;AFR_AF=0.8404;EUR_AF=0.7674;SAS_AF=0.7301;AA=G|||;VT=SNP
15	91610234	rs28653132	G	A	100	PASS	AC=1220;AF=0.24361;AN=5008;NS=2504;DP=23370;EAS_AF=0.0069;AMR_AF=0.2738;AFR_AF=0.2859;EUR_AF=0.4076;SAS_AF=0.2403;AA=A|||;VT=SNP
15	91610731	rs11631982	C	T	100	PASS	AC=1024;AF=0.204473;AN=5008;NS=2504;DP=19808;EAS_AF=0.004;AMR_AF=0.2594;AFR_AF=0.2216;EUR_AF=0.4076;SAS_AF=0.1401;AA=C|||;VT=SNP
15	91611049	rs7173977	A	G	100	PASS	AC=1156;AF=0.230831;AN=5008;NS=2504;DP=21217;EAS_AF=0.0069;AMR_AF=0.2622;AFR_AF=0.2436;EUR_AF=0.4076;SAS_AF=0.2403;AA=A|||;VT=SNP
15	91611191	rs6496759	T	C	100	PASS	AC=3564;AF=0.711661;AN=5008;NS=2504;DP=15737;EAS_AF=0.5605;AMR_AF=0.7464;AFR_AF=0.7617;EUR_AF=0.7684;SAS_AF=0.7168;AA=C|||;VT=SNP
15	91611435	rs7174718	A	G	100	PASS	AC=1134;AF=0.226438;AN=5008;NS=2504;DP=18377;EAS_AF=0.0069;AMR_AF=0.2579;AFR_AF=0.2436;EUR_AF=0.4076;SAS_AF=0.2209;AA=A|||;VT=SNP
15	91611496	rs41389645	C	T	100	PASS	AC=1108;AF=0.221246;AN=5008;NS=2504;DP=18957;EAS_AF=0.3313;AMR_AF=0.389;AFR_AF=0.025;EUR_AF=0.1928;SAS_AF=0.2832;AA=C|||;VT=SNP
15	91612257	rs41527751	G	T	100	PASS	AC=207;AF=0.0413339;AN=5008;NS=2504;DP=20823;EAS_AF=0;AMR_AF=0.0331;AFR_AF=0.0756;EUR_AF=0.0785;SAS_AF=0.0051;AA=G|||;VT=SNP
15	91612282	rs62025201	T	C	100	PASS	AC=206;AF=0.0411342;AN=5008;NS=2504;DP=20570;EAS_AF=0;AMR_AF=0.0331;AFR_AF=0.0749;EUR_AF=0.0785;SAS_AF=0.0051;AA=C|||;VT=SNP
15	91612404	rs72763120	T	C	100	PASS	AC=935;AF=0.186701;AN=5008;NS=2504;DP=19076;EAS_AF=0.004;AMR_AF=0.2406;AFR_AF=0.1694;EUR_AF=0.3996;SAS_AF=0.1411;AA=T|||;VT=SNP
15	91612816	rs72763122	C	T	100	PASS	AC=27;AF=0.00539137;AN=5008;NS=2504;DP=19173;EAS_AF=0;AMR_AF=0.0043;AFR_AF=0.0008;EUR_AF=0.0159;SAS_AF=0.0072;AA=C|||;VT=SNP
15	91613047	rs10152123	G	C	100	PASS	AC=3346;AF=0.668131;AN=5008;NS=2504;DP=19373;EAS_AF=0.6429;AMR_AF=0.7118;AFR_AF=0.6641;EUR_AF=0.6799;SAS_AF=0.6564;AA=G|||;VT=SNP
15	91613100	rs1314056	G	C	100	PASS	AC=4970;AF=0.992412;AN=5008;NS=2504;DP=20627;EAS_AF=1;AMR_AF=0.987;AFR_AF=0.9992;EUR_AF=0.9871;SAS_AF=0.9847;AA=C|||;VT=SNP
15	91613289	rs10152205	C	T	100	PASS	AC=3663;AF=0.73143;AN=5008;NS=2504;DP=17628;EAS_AF=0.6121;AMR_AF=0.7478;AFR_AF=0.8177;EUR_AF=0.7386;SAS_AF=0.7188;AA=T|||;VT=SNP
15	91613294	rs35070340	A	G	100	PASS	AC=785;AF=0.156749;AN=5008;NS=2504;DP=17726;EAS_AF=0.248;AMR_AF=0.0908;AFR_AF=0.0643;EUR_AF=0.164;SAS_AF=0.227;AA=A|||;VT=SNP
15	91613331	rs11855751	G	A	100	PASS	AC=1962;AF=0.391773;AN=5008;NS=2504;DP=18057;EAS_AF=0.2083;AMR_AF=0.3588;AFR_AF=0.3336;EUR_AF=0.6213;SAS_AF=0.4468;AA=G|||;VT=SNP
15	91613364	rs35025483	T	A	100	PASS	AC=1211;AF=0.241813;AN=5008;NS=2504;DP=18694;EAS_AF=0.0069;AMR_AF=0.2839;AFR_AF=0.1793;EUR_AF=0.5229;SAS_AF=0.2495;AA=T|||;VT=SNP
15	91613817	rs12708587	G	T	100	PASS	AC=1861;AF=0.371605;AN=5008;NS=2504;DP=11684;EAS_AF=0.5575;AMR_AF=0.4135;AFR_AF=0.2579;EUR_AF=0.2147;SAS_AF=0.4652;AA=G|||;VT=SNP
15	91614301	rs28391699	A	G	100	PASS	AC=454;AF=0.090655;AN=5008;NS=2504;DP=17210;EAS_AF=0.004;AMR_AF=0.0303;AFR_AF=0.2027;EUR_AF=0.0547;SAS_AF=0.1084;AA=A|||;VT=SNP
15	91614480	rs11636210	T	C	100	PASS	AC=1309;AF=0.261382;AN=5008;NS=2504;DP=17764;EAS_AF=0.0099;AMR_AF=0.2695;AFR_AF=0.3215;EUR_AF=0.4423;SAS_AF=0.2474;AA=C|||;VT=SNP
15	91614527	rs11073976	C	A	100	PASS	AC=3376;AF=0.674121;AN=5008;NS=2504;DP=16203;EAS_AF=0.5813;AMR_AF=0.7003;AFR_AF=0.705;EUR_AF=0.7068;SAS_AF=0.6759;AA=A|||;VT=SNP
15	91614718	rs11073977	C	A	100	PASS	AC=2722;AF=0.54353;AN=5008;NS=2504;DP=16727;EAS_AF=0.5794;AMR_AF=0.6513;AFR_AF=0.3585;EUR_AF=0.6511;SAS_AF=0.5695;AA=A|||;VT=SNP
15	91614897	rs11073978	G	A	100	PASS	AC=1817;AF=0.362819;AN=5008;NS=2504;DP=16822;EAS_AF=0.1895;AMR_AF=0.3098;AFR_AF=0.3918;EUR_AF=0.5249;SAS_AF=0.3732;AA=A|||;VT=SNP
15	91615255	rs12901849	A	C	100	PASS	AC=634;AF=0.126597;AN=5008;NS=2504;DP=18524;EAS_AF=0.1806;AMR_AF=0.0519;AFR_AF=0.1483;EUR_AF=0.0825;SAS_AF=0.1401;AA=A|||;VT=SNP
15	91615818	rs28588020	A	G	100	PASS	AC=2233;AF=0.445887;AN=5008;NS=2504;DP=15717;EAS_AF=0.1944;AMR_AF=0.353;AFR_AF=0.6316;EUR_AF=0.5805;SAS_AF=0.3814;AA=G|||;VT=SNP
15	91616368	rs11857235	A	G	100	PASS	AC=1565;AF=0.3125;AN=5008;NS=2504;DP=16903;EAS_AF=0.1865;AMR_AF=0.3069;AFR_AF=0.2738;EUR_AF=0.5258;SAS_AF=0.2791;AA=A|||;VT=SNP
15	91617293	rs17692973	A	G	100	PASS	AC=760;AF=0.151757;AN=5008;NS=2504;DP=17834;EAS_AF=0.1905;AMR_AF=0.072;AFR_AF=0.2186;EUR_AF=0.0825;SAS_AF=0.1493;AA=A|||;VT=SNP
15	91617539	rs77605602	C	T	100	PASS	AC=44;AF=0.00878594;AN=5008;NS=2504;DP=14990;EAS_AF=0.001;AMR_AF=0.0086;AFR_AF=0.0008;EUR_AF=0.0239;SAS_AF=0.0123;AA=C|||;VT=SNP
15	91617756	rs28626807	T	C	100	PASS	AC=463;AF=0.0924521;AN=5008;NS=2504;DP=17439;EAS_AF=0;AMR_AF=0.0403;AFR_AF=0.2814;EUR_AF=0.0547;SAS_AF=0.0082;AA=C|||;VT=SNP
15	91617765	rs8023256	A	G	100	PASS	AC=1799;AF=0.359225;AN=5008;NS=2504;DP=17515;EAS_AF=0.1984;AMR_AF=0.3271;AFR_AF=0.3502;EUR_AF=0.5278;SAS_AF=0.3865;AA=A|||;VT=SNP
15	91617831	rs8023408	A	G	100	PASS	AC=2280;AF=0.455272;AN=5008;NS=2504;DP=17201;EAS_AF=0.1974;AMR_AF=0.366;AFR_AF=0.6467;EUR_AF=0.5815;SAS_AF=0.3957;AA=G|||;VT=SNP
15	91617856	rs28690806	A	G	100	PASS	AC=434;AF=0.0866613;AN=5008;NS=2504;DP=17001;EAS_AF=0;AMR_AF=0.0375;AFR_AF=0.2617;EUR_AF=0.0537;SAS_AF=0.0082;AA=A|||;VT=SNP
15	91621356	rs28817309	T	C	100	PASS	AC=613;AF=0.122404;AN=5008;NS=2504;DP=15605;EAS_AF=0.002;AMR_AF=0.0418;AFR_AF=0.3207;EUR_AF=0.0547;SAS_AF=0.1053;AA=C|||;VT=SNP
15	91621499	rs112113568	T	C	100	PASS	AC=370;AF=0.0738818;AN=5008;NS=2504;DP=17876;EAS_AF=0.002;AMR_AF=0.0288;AFR_AF=0.146;EUR_AF=0.0517;SAS_AF=0.1053;AA=T|||;VT=SNP
15	91621526	rs73500906	T	C	100	PASS	AC=369;AF=0.0736821;AN=5008;NS=2504;DP=17535;EAS_AF=0.002;AMR_AF=0.0288;AFR_AF=0.1452;EUR_AF=0.0517;SAS_AF=0.1053;AA=C|||;VT=SNP
15	91621914	rs76260894	A	G	100	PASS	AC=369;AF=0.0736821;AN=5008;NS=2504;DP=18257;EAS_AF=0.002;AMR_AF=0.0288;AFR_AF=0.1452;EUR_AF=0.0517;SAS_AF=0.1053;AA=A|||;VT=SNP
15	91621922	rs7164433	C	G	100	PASS	AC=1016;AF=0.202875;AN=5008;NS=2504;DP=18359;EAS_AF=0.006;AMR_AF=0.2911;AFR_AF=0.1044;EUR_AF=0.5249;SAS_AF=0.1452;AA=C|||;VT=SNP
15	91621924	rs12905142	T	C	100	PASS	AC=723;AF=0.144369;AN=5008;NS=2504;DP=18421;EAS_AF=0.1885;AMR_AF=0.0706;AFR_AF=0.1921;EUR_AF=0.0825;SAS_AF=0.1503;AA=T|||;VT=SNP
15	91621988	rs57067281	C	G	100	PASS	AC=367;AF=0.0732827;AN=5008;NS=2504;DP=19932;EAS_AF=0;AMR_AF=0.0288;AFR_AF=0.1452;EUR_AF=0.0517;SAS_AF=0.1053;AA=C|||;VT=SNP
15	91621992	rs60439892	A	G	100	PASS	AC=367;AF=0.0732827;AN=5008;NS=2504;DP=19990;EAS_AF=0;AMR_AF=0.0288;AFR_AF=0.1452;EUR_AF=0.0517;SAS_AF=0.1053;AA=A|||;VT=SNP
15	91622044	rs58834554	T	C	100	PASS	AC=369;AF=0.0736821;AN=5008;NS=2504;DP=20743;EAS_AF=0.002;AMR_AF=0.0288;AFR_AF=0.1452;EUR_AF=0.0517;SAS_AF=0.1053;AA=C|||;VT=SNP
15	91622130	rs57868778	A	C	100	PASS	AC=367;AF=0.0732827;AN=5008;NS=2504;DP=19953;EAS_AF=0;AMR_AF=0.0288;AFR_AF=0.1452;EUR_AF=0.0517;SAS_AF=0.1053;AA=C|||;VT=SNP
15	91622201	rs74825772	C	G	100	PASS	AC=60;AF=0.0119808;AN=5008;NS=2504;DP=19599;EAS_AF=0;AMR_AF=0.0144;AFR_AF=0.0015;EUR_AF=0.0427;SAS_AF=0.0051;AA=C|||;VT=SNP
15	91622244	rs59109315	A	G	100	PASS	AC=241;AF=0.048123;AN=5008;NS=2504;DP=18838;EAS_AF=0;AMR_AF=0.0259;AFR_AF=0.1241;EUR_AF=0.0507;SAS_AF=0.0082;AA=A|||;VT=SNP
15	91622281	rs10852143	C	T	100	PASS	AC=2367;AF=0.472644;AN=5008;NS=2504;DP=19261;EAS_AF=0.1935;AMR_AF=0.3963;AFR_AF=0.6558;EUR_AF=0.6501;SAS_AF=0.3845;AA=T|||;VT=SNP
15	91622404	rs10852144	G	A	100	PASS	AC=2372;AF=0.473642;AN=5008;NS=2504;DP=18880;EAS_AF=0.1944;AMR_AF=0.3977;AFR_AF=0.6581;EUR_AF=0.6501;SAS_AF=0.3845;AA=A|||;VT=SNP
15	91622472	rs73500909	C	T	100	PASS	AC=367;AF=0.0732827;AN=5008;NS=2504;DP=17987;EAS_AF=0;AMR_AF=0.0288;AFR_AF=0.1452;EUR_AF=0.0517;SAS_AF=0.1053;AA=C|||;VT=SNP
15	91622507	rs12102092	T	A	100	PASS	AC=486;AF=0.0970447;AN=5008;NS=2504;DP=16851;EAS_AF=0;AMR_AF=0.0331;AFR_AF=0.2307;EUR_AF=0.0547;SAS_AF=0.1053;AA=A|||;VT=SNP
15	91622661	rs76814004	A	G	100	PASS	AC=367;AF=0.0732827;AN=5008;NS=2504;DP=15240;EAS_AF=0;AMR_AF=0.0288;AFR_AF=0.1452;EUR_AF=0.0517;SAS_AF=0.1053;AA=G|||;VT=SNP
15	91623345	rs60539380	G	A	100	PASS	AC=364;AF=0.0726837;AN=5008;NS=2504;DP=19525;EAS_AF=0;AMR_AF=0.0288;AFR_AF=0.143;EUR_AF=0.0517;SAS_AF=0.1053;AA=G|||;VT=SNP
15	91623466	rs59361303	A	G	100	PASS	AC=364;AF=0.0726837;AN=5008;NS=2504;DP=20592;EAS_AF=0;AMR_AF=0.0288;AFR_AF=0.143;EUR_AF=0.0517;SAS_AF=0.1053;AA=G|||;VT=SNP
15	91623631	rs78808336	C	T	100	PASS	AC=79;AF=0.0157748;AN=5008;NS=2504;DP=17418;EAS_AF=0;AMR_AF=0.0187;AFR_AF=0.0023;EUR_AF=0.0557;SAS_AF=0.0072;AA=C|||;VT=SNP
15	91623661	rs58931806	G	T	100	PASS	AC=364;AF=0.0726837;AN=5008;NS=2504;DP=17956;EAS_AF=0;AMR_AF=0.0288;AFR_AF=0.143;EUR_AF=0.0517;SAS_AF=0.1053;AA=G|||;VT=SNP
15	91623738	rs58439155	T	A	100	PASS	AC=364;AF=0.0726837;AN=5008;NS=2504;DP=18022;EAS_AF=0;AMR_AF=0.0288;AFR_AF=0.143;EUR_AF=0.0517;SAS_AF=0.1053;AA=T|||;VT=SNP
15	91623828	rs57459485	C	T	100	PASS	AC=364;AF=0.0726837;AN=5008;NS=2504;DP=17980;EAS_AF=0;AMR_AF=0.0288;AFR_AF=0.143;EUR_AF=0.0517;SAS_AF=0.1053;AA=T|||;VT=SNP
15	91623959	rs76413357	C	T	100	PASS	AC=243;AF=0.0485224;AN=5008;NS=2504;DP=16123;EAS_AF=0;AMR_AF=0.0274;AFR_AF=0.1241;EUR_AF=0.0517;SAS_AF=0.0082;AA=T|||;VT=SNP
15	91624006	rs12101592	G	A	100	PASS	AC=3503;AF=0.699481;AN=5008;NS=2504;DP=16499;EAS_AF=0.5843;AMR_AF=0.7147;AFR_AF=0.7814;EUR_AF=0.7058;SAS_AF=0.6902;AA=g|||;VT=SNP
15	91624172	rs73500911	C	A	100	PASS	AC=364;AF=0.0726837;AN=5008;NS=2504;DP=12407;EAS_AF=0;AMR_AF=0.0288;AFR_AF=0.143;EUR_AF=0.0517;SAS_AF=0.1053;AA=C|||;VT=SNP
15	91624597	rs113632776	G	A	100	PASS	AC=364;AF=0.0726837;AN=5008;NS=2504;DP=13150;EAS_AF=0;AMR_AF=0.0288;AFR_AF=0.143;EUR_AF=0.0517;SAS_AF=0.1053;AA=G|||;VT=SNP
15	91624707	rs113553620	T	G	100	PASS	AC=364;AF=0.0726837;AN=5008;NS=2504;DP=14177;EAS_AF=0;AMR_AF=0.0288;AFR_AF=0.143;EUR_AF=0.0517;SAS_AF=0.1053;AA=G|||;VT=SNP
15	91625153	rs60651474	T	C	100	PASS	AC=364;AF=0.0726837;AN=5008;NS=2504;DP=16282;EAS_AF=0;AMR_AF=0.0288;AFR_AF=0.143;EUR_AF=0.0517;SAS_AF=0.1053;AA=T|||;VT=SNP
15	91625334	rs117578997	T	C	100	PASS	AC=359;AF=0.0716853;AN=5008;NS=2504;DP=13750;EAS_AF=0;AMR_AF=0.0288;AFR_AF=0.1415;EUR_AF=0.0517;SAS_AF=0.1022;AA=C|||;VT=SNP
15	91625335	rs146649879	T	C	100	PASS	AC=359;AF=0.0716853;AN=5008;NS=2504;DP=13865;EAS_AF=0;AMR_AF=0.0288;AFR_AF=0.1415;EUR_AF=0.0517;SAS_AF=0.1022;AA=t|||;VT=SNP
15	91625473	rs12912722	A	G	100	PASS	AC=1651;AF=0.329673;AN=5008;NS=2504;DP=14622;EAS_AF=0.1954;AMR_AF=0.3271;AFR_AF=0.3132;EUR_AF=0.5249;SAS_AF=0.2914;AA=A|||;VT=SNP
15	91625543	rs73501149	T	C	100	PASS	AC=362;AF=0.0722843;AN=5008;NS=2504;DP=17606;EAS_AF=0;AMR_AF=0.0288;AFR_AF=0.143;EUR_AF=0.0517;SAS_AF=0.1033;AA=C|||;VT=SNP
15	91625567	rs73501150	A	C	100	PASS	AC=362;AF=0.0722843;AN=5008;NS=2504;DP=18009;EAS_AF=0;AMR_AF=0.0288;AFR_AF=0.143;EUR_AF=0.0517;SAS_AF=0.1033;AA=A|||;VT=SNP
15	91625625	rs138846619	T	C	100	PASS	AC=62;AF=0.0123802;AN=5008;NS=2504;DP=19252;EAS_AF=0;AMR_AF=0.0144;AFR_AF=0.0015;EUR_AF=0.0427;SAS_AF=0.0072;AA=T|||;VT=SNP
15	91626250	rs1609891	C	G	100	PASS	AC=484;AF=0.0966454;AN=5008;NS=2504;DP=16921;EAS_AF=0;AMR_AF=0.0331;AFR_AF=0.2307;EUR_AF=0.0547;SAS_AF=0.1033;AA=G|||;VT=SNP
15	91626263	rs11634620	T	C	100	PASS	AC=45;AF=0.00898562;AN=5008;NS=2504;DP=16737;EAS_AF=0;AMR_AF=0.013;AFR_AF=0.0023;EUR_AF=0.0278;SAS_AF=0.0051;AA=T|||;VT=SNP
15	91626291	rs1609892	C	T	100	PASS	AC=363;AF=0.072484;AN=5008;NS=2504;DP=16386;EAS_AF=0;AMR_AF=0.0288;AFR_AF=0.1437;EUR_AF=0.0517;SAS_AF=0.1033;AA=T|||;VT=SNP
15	91626456	rs1609893	G	C	100	PASS	AC=362;AF=0.0722843;AN=5008;NS=2504;DP=15963;EAS_AF=0;AMR_AF=0.0288;AFR_AF=0.143;EUR_AF=0.0517;SAS_AF=0.1033;AA=G|||;VT=SNP
15	91626496	rs1609751	G	A	100	PASS	AC=360;AF=0.071885;AN=5008;NS=2504;DP=16153;EAS_AF=0;AMR_AF=0.0274;AFR_AF=0.143;EUR_AF=0.0507;SAS_AF=0.1033;AA=A|||;VT=SNP
15	91626561	rs1971628	A	G	100	PASS	AC=362;AF=0.0722843;AN=5008;NS=2504;DP=16534;EAS_AF=0;AMR_AF=0.0288;AFR_AF=0.143;EUR_AF=0.0517;SAS_AF=0.1033;AA=A|||;VT=SNP
15	91626760	rs1609750	G	A	100	PASS	AC=2216;AF=0.442492;AN=5008;NS=2504;DP=14395;EAS_AF=0.1925;AMR_AF=0.3545;AFR_AF=0.6354;EUR_AF=0.5626;SAS_AF=0.3783;AA=A|||;VT=SNP
15	91626824	rs1609749	C	T	100	PASS	AC=610;AF=0.121805;AN=5008;NS=2504;DP=15607;EAS_AF=0;AMR_AF=0.0418;AFR_AF=0.3215;EUR_AF=0.0547;SAS_AF=0.1033;AA=T|||;VT=SNP
15	91627063	rs12903637	T	C	100	PASS	AC=2289;AF=0.457069;AN=5008;NS=2504;DP=15367;EAS_AF=0.1944;AMR_AF=0.3588;AFR_AF=0.6868;EUR_AF=0.5626;SAS_AF=0.3783;AA=C|||;VT=SNP
15	91627635	rs184745494	C	T	100	PASS	AC=77;AF=0.0153754;AN=5008;NS=2504;DP=14545;EAS_AF=0;AMR_AF=0.0115;AFR_AF=0;EUR_AF=0.0437;SAS_AF=0.0256;AA=C|||;VT=SNP
15	91627919	rs8029674	C	A	100	PASS	AC=884;AF=0.176518;AN=5008;NS=2504;DP=16107;EAS_AF=0.006;AMR_AF=0.2493;AFR_AF=0.0991;EUR_AF=0.4374;SAS_AF=0.137;AA=C|||;VT=SNP
15	91628206	rs8035224	T	C	100	PASS	AC=3532;AF=0.705272;AN=5008;NS=2504;DP=18395;EAS_AF=0.5883;AMR_AF=0.7248;AFR_AF=0.7897;EUR_AF=0.7107;SAS_AF=0.6922;AA=C|||;VT=SNP
15	91628236	rs8030866	A	C	100	PASS	AC=891;AF=0.177915;AN=5008;NS=2504;DP=17817;EAS_AF=0.006;AMR_AF=0.2536;AFR_AF=0.0998;EUR_AF=0.4404;SAS_AF=0.137;AA=A|||;VT=SNP
15	91628638	rs2106537	C	T	100	PASS	AC=3522;AF=0.703275;AN=5008;NS=2504;DP=18086;EAS_AF=0.5853;AMR_AF=0.7219;AFR_AF=0.7874;EUR_AF=0.7078;SAS_AF=0.6933;AA=T|||;VT=SNP
15	91630242	rs1314055	A	G	100	PASS	AC=3930;AF=0.784744;AN=5008;NS=2504;DP=18211;EAS_AF=0.6071;AMR_AF=0.6542;AFR_AF=0.997;EUR_AF=0.8608;SAS_AF=0.6953;AA=G|||;VT=SNP
15	91630397	rs112642829	C	A	100	PASS	AC=780;AF=0.155751;AN=5008;NS=2504;DP=20340;EAS_AF=0.006;AMR_AF=0.2363;AFR_AF=0.0318;EUR_AF=0.4334;SAS_AF=0.135;AA=C|||;VT=SNP
15	91630527	rs12900674	C	T	100	PASS	AC=835;AF=0.166733;AN=5008;NS=2504;DP=19753;EAS_AF=0.1845;AMR_AF=0.072;AFR_AF=0.2746;EUR_AF=0.0875;SAS_AF=0.1513;AA=C|||;VT=SNP
15	91630708	rs12901537	A	C	100	PASS	AC=1044;AF=0.208466;AN=5008;NS=2504;DP=20287;EAS_AF=0.1865;AMR_AF=0.0807;AFR_AF=0.3548;EUR_AF=0.0875;SAS_AF=0.2485;AA=A|||;VT=SNP
15	91631301	rs16945219	G	A	100	PASS	AC=321;AF=0.0640974;AN=5008;NS=2504;DP=20975;EAS_AF=0;AMR_AF=0.0331;AFR_AF=0.18;EUR_AF=0.0507;SAS_AF=0.0092;AA=g|||;VT=SNP
15	91631489	rs7169677	G	A	100	PASS	AC=1715;AF=0.342452;AN=5008;NS=2504;DP=21463;EAS_AF=0.1925;AMR_AF=0.3156;AFR_AF=0.3964;EUR_AF=0.5089;SAS_AF=0.272;AA=G|||;VT=SNP
15	91631651	rs77404990	T	C	100	PASS	AC=61;AF=0.0121805;AN=5008;NS=2504;DP=21299;EAS_AF=0;AMR_AF=0.0202;AFR_AF=0;EUR_AF=0.0417;SAS_AF=0.0051;AA=T|||;VT=SNP
15	91632229	rs1314054	T	C	100	PASS	AC=1483;AF=0.296126;AN=5008;NS=2504;DP=21563;EAS_AF=0.4812;AMR_AF=0.2695;AFR_AF=0.1694;EUR_AF=0.2863;SAS_AF=0.3057;AA=T|||;VT=SNP
15	91632709	rs11858035	C	T	100	PASS	AC=806;AF=0.160942;AN=5008;NS=2504;DP=14630;EAS_AF=0.1875;AMR_AF=0.0648;AFR_AF=0.2746;EUR_AF=0.0746;SAS_AF=0.137;AA=C|||;VT=SNP
15	91632862	rs151148571	C	T	100	PASS	AC=29;AF=0.00579073;AN=5008;NS=2504;DP=15377;EAS_AF=0;AMR_AF=0.0115;AFR_AF=0.0008;EUR_AF=0.008;SAS_AF=0.0123;AA=C|||;VT=SNP
15	91637119	rs75448720	G	T	100	PASS	AC=807;AF=0.161142;AN=5008;NS=2504;DP=23142;EAS_AF=0.1855;AMR_AF=0.0634;AFR_AF=0.2769;EUR_AF=0.0746;SAS_AF=0.138;AA=g|||;VT=SNP
15	91637123	rs12148894	G	A	100	PASS	AC=317;AF=0.0632987;AN=5008;NS=2504;DP=23310;EAS_AF=0;AMR_AF=0.0331;AFR_AF=0.177;EUR_AF=0.0517;SAS_AF=0.0082;AA=G|||;VT=SNP
15	91638268	rs12148148	G	A	100	PASS	AC=187;AF=0.0373403;AN=5008;NS=2504;DP=17050;EAS_AF=0;AMR_AF=0.0245;AFR_AF=0.0832;EUR_AF=0.0517;SAS_AF=0.0082;AA=G|||;VT=SNP
15	91638361	rs7168252	C	G	100	PASS	AC=2240;AF=0.447284;AN=5008;NS=2504;DP=17518;EAS_AF=0.1915;AMR_AF=0.3545;AFR_AF=0.6551;EUR_AF=0.5626;SAS_AF=0.3773;AA=G|||;VT=SNP
15	91639061	rs12148260	G	A	100	PASS	AC=2171;AF=0.433506;AN=5008;NS=2504;DP=20674;EAS_AF=0.1935;AMR_AF=0.3516;AFR_AF=0.6036;EUR_AF=0.5616;SAS_AF=0.3773;AA=A|||;VT=SNP
15	91639344	rs191067290	G	T	100	PASS	AC=49;AF=0.00978435;AN=5008;NS=2504;DP=14729;EAS_AF=0;AMR_AF=0.0101;AFR_AF=0;EUR_AF=0.0109;SAS_AF=0.0317;AA=G|||;VT=SNP
15	91639497	rs28821916	C	T	100	PASS	AC=1766;AF=0.352636;AN=5008;NS=2504;DP=17106;EAS_AF=0.3244;AMR_AF=0.4107;AFR_AF=0.413;EUR_AF=0.1988;SAS_AF=0.4172;AA=T|||;VT=SNP
15	91640469	rs79495298	A	G	100	PASS	AC=187;AF=0.0373403;AN=5008;NS=2504;DP=18876;EAS_AF=0;AMR_AF=0.0245;AFR_AF=0.0832;EUR_AF=0.0517;SAS_AF=0.0082;AA=A|||;VT=SNP
15	91641492	rs72763148	T	C	100	PASS	AC=897;AF=0.179113;AN=5008;NS=2504;DP=20879;EAS_AF=0.006;AMR_AF=0.255;AFR_AF=0.0998;EUR_AF=0.4404;SAS_AF=0.1421;AA=T|||;VT=SNP
15	91641596	rs1314051	G	A	100	PASS	AC=3252;AF=0.649361;AN=5008;NS=2504;DP=22378;EAS_AF=0.8056;AMR_AF=0.67;AFR_AF=0.593;EUR_AF=0.4831;SAS_AF=0.7209;AA=A|||;VT=SNP
15	91642886	rs145924797	G	A	100	PASS	AC=28;AF=0.00559105;AN=5008;NS=2504;DP=19890;EAS_AF=0;AMR_AF=0.0159;AFR_AF=0.0015;EUR_AF=0.0129;SAS_AF=0.002;AA=G|||;VT=SNP
15	91643385	rs2520607	T	C	100	PASS	AC=77;AF=0.0153754;AN=5008;NS=2504;DP=10067;EAS_AF=0;AMR_AF=0.0245;AFR_AF=0.0061;EUR_AF=0.0378;SAS_AF=0.0143;AA=T|||;VT=SNP
15	91643435	rs6496760	G	C	100	PASS	AC=2279;AF=0.455072;AN=5008;NS=2504;DP=8336;EAS_AF=0.1835;AMR_AF=0.3746;AFR_AF=0.6437;EUR_AF=0.5924;SAS_AF=0.3957;AA=C|||;VT=SNP
15	91643486	rs12915905	C	G	100	PASS	AC=92;AF=0.0183706;AN=5008;NS=2504;DP=9221;EAS_AF=0.002;AMR_AF=0.0101;AFR_AF=0.0023;EUR_AF=0.0318;SAS_AF=0.0491;AA=C|||;VT=SNP
15	91644590	rs11854586	C	A	100	PASS	AC=793;AF=0.158347;AN=5008;NS=2504;DP=20938;EAS_AF=0.1756;AMR_AF=0.0634;AFR_AF=0.2716;EUR_AF=0.0746;SAS_AF=0.1411;AA=C|||;VT=SNP
15	91644607	rs75954521	T	C	100	PASS	AC=191;AF=0.038139;AN=5008;NS=2504;DP=21619;EAS_AF=0.0615;AMR_AF=0.0447;AFR_AF=0.0189;EUR_AF=0.0219;SAS_AF=0.0521;AA=T|||;VT=SNP
15	91644981	rs11854736	C	G	100	PASS	AC=2113;AF=0.421925;AN=5008;NS=2504;DP=18634;EAS_AF=0.1825;AMR_AF=0.3516;AFR_AF=0.5825;EUR_AF=0.5388;SAS_AF=0.3814;AA=C|||;VT=SNP
15	91645122	rs4423396	C	G	100	PASS	AC=2254;AF=0.45008;AN=5008;NS=2504;DP=20867;EAS_AF=0.1825;AMR_AF=0.3602;AFR_AF=0.6861;EUR_AF=0.5378;SAS_AF=0.3804;AA=G|||;VT=SNP
15	91645274	rs12913734	A	G	100	PASS	AC=2528;AF=0.504792;AN=5008;NS=2504;DP=18264;EAS_AF=0.246;AMR_AF=0.4352;AFR_AF=0.7073;EUR_AF=0.6123;SAS_AF=0.4366;AA=G|||;VT=SNP
15	91645411	rs12913299	C	A	100	PASS	AC=2279;AF=0.455072;AN=5008;NS=2504;DP=19105;EAS_AF=0.1845;AMR_AF=0.3862;AFR_AF=0.6483;EUR_AF=0.5905;SAS_AF=0.3824;AA=A|||;VT=SNP
15	91645528	rs11634420	C	T	100	PASS	AC=906;AF=0.180911;AN=5008;NS=2504;DP=19019;EAS_AF=0.006;AMR_AF=0.268;AFR_AF=0.0991;EUR_AF=0.4453;SAS_AF=0.138;AA=C|||;VT=SNP
15	91645757	rs186632749	G	A	100	PASS	AC=14;AF=0.00279553;AN=5008;NS=2504;DP=17902;EAS_AF=0;AMR_AF=0.0014;AFR_AF=0.0008;EUR_AF=0.0089;SAS_AF=0.0031;AA=G|||;VT=SNP
15	91646049	rs80209009	G	A	100	PASS	AC=25;AF=0.00499201;AN=5008;NS=2504;DP=18996;EAS_AF=0;AMR_AF=0.0115;AFR_AF=0;EUR_AF=0.0169;SAS_AF=0;AA=G|||;VT=SNP
15	91646050	rs2023714	G	A	100	PASS	AC=2304;AF=0.460064;AN=5008;NS=2504;DP=19028;EAS_AF=0.1825;AMR_AF=0.3919;AFR_AF=0.6649;EUR_AF=0.5905;SAS_AF=0.3834;AA=A|||;VT=SNP
15	91646199	rs76068675	A	G	100	PASS	AC=122;AF=0.024361;AN=5008;NS=2504;DP=19041;EAS_AF=0;AMR_AF=0.0245;AFR_AF=0.0204;EUR_AF=0.0696;SAS_AF=0.0082;AA=A|||;VT=SNP
15	91646733	rs77643232	A	T	100	PASS	AC=186;AF=0.0371406;AN=5008;NS=2504;DP=23115;EAS_AF=0.0595;AMR_AF=0.0447;AFR_AF=0.0166;EUR_AF=0.0219;SAS_AF=0.0521;AA=A|||;VT=SNP
15	91647194	rs12903174	G	A	100	PASS	AC=2216;AF=0.442492;AN=5008;NS=2504;DP=19313;EAS_AF=0.1806;AMR_AF=0.3847;AFR_AF=0.6036;EUR_AF=0.5905;SAS_AF=0.3834;AA=A|||;VT=SNP
15	91647440	rs2023713	T	G	100	PASS	AC=1799;AF=0.359225;AN=5008;NS=2504;DP=24408;EAS_AF=0.1815;AMR_AF=0.3617;AFR_AF=0.3684;EUR_AF=0.5895;SAS_AF=0.2914;AA=T|||;VT=SNP
15	91647790	rs4587951	C	T	100	PASS	AC=2261;AF=0.451478;AN=5008;NS=2504;DP=23142;EAS_AF=0.1806;AMR_AF=0.3847;AFR_AF=0.6399;EUR_AF=0.5905;SAS_AF=0.3804;AA=T|||;VT=SNP
15	91647804	rs4577064	G	A	100	PASS	AC=1787;AF=0.356829;AN=5008;NS=2504;DP=22991;EAS_AF=0.1806;AMR_AF=0.3617;AFR_AF=0.3638;EUR_AF=0.5895;SAS_AF=0.2863;AA=G|||;VT=SNP
15	91648185	rs11073980	G	A	100	PASS	AC=2320;AF=0.463259;AN=5008;NS=2504;DP=18579;EAS_AF=0.1806;AMR_AF=0.389;AFR_AF=0.6823;EUR_AF=0.5905;SAS_AF=0.3804;AA=A|||;VT=SNP
15	91648208	rs11073981	C	T	100	PASS	AC=2188;AF=0.436901;AN=5008;NS=2504;DP=19123;EAS_AF=0.1806;AMR_AF=0.3804;AFR_AF=0.587;EUR_AF=0.5905;SAS_AF=0.3804;AA=T|||;VT=SNP
15	91648764	rs12913562	G	C	100	PASS	AC=2193;AF=0.437899;AN=5008;NS=2504;DP=21611;EAS_AF=0.1825;AMR_AF=0.3804;AFR_AF=0.587;EUR_AF=0.5915;SAS_AF=0.3824;AA=G|||;VT=SNP
15	91648988	rs75139284	C	T	100	PASS	AC=806;AF=0.160942;AN=5008;NS=2504;DP=19944;EAS_AF=0.006;AMR_AF=0.2565;AFR_AF=0.031;EUR_AF=0.4433;SAS_AF=0.138;AA=C|||;VT=SNP
15	91650402	rs9672566	T	C	100	PASS	AC=2330;AF=0.465256;AN=5008;NS=2504;DP=14237;EAS_AF=0.1855;AMR_AF=0.3905;AFR_AF=0.6823;EUR_AF=0.5924;SAS_AF=0.3824;AA=C|||;VT=SNP
15	91650699	rs58722282	C	T	100	PASS	AC=294;AF=0.0587061;AN=5008;NS=2504;DP=12840;EAS_AF=0.0575;AMR_AF=0.0605;AFR_AF=0.025;EUR_AF=0.0706;SAS_AF=0.092;AA=C|||;VT=SNP
15	91650732	rs12372945	G	A	100	PASS	AC=832;AF=0.166134;AN=5008;NS=2504;DP=13984;EAS_AF=0.006;AMR_AF=0.2579;AFR_AF=0.0477;EUR_AF=0.4433;SAS_AF=0.1411;AA=G|||;VT=SNP
15	91651105	rs78477827	G	C	100	PASS	AC=106;AF=0.0211661;AN=5008;NS=2504;DP=19297;EAS_AF=0;AMR_AF=0.0259;AFR_AF=0.0076;EUR_AF=0.0696;SAS_AF=0.0082;AA=G|||;VT=SNP
15	91652590	rs77618734	T	C	100	PASS	AC=159;AF=0.0317492;AN=5008;NS=2504;DP=19768;EAS_AF=0;AMR_AF=0.0245;AFR_AF=0.0477;EUR_AF=0.0706;SAS_AF=0.0082;AA=T|||;VT=SNP
15	91653042	rs55667733	T	G	100	PASS	AC=1999;AF=0.399161;AN=5008;NS=2504;DP=19676;EAS_AF=0.0585;AMR_AF=0.3862;AFR_AF=0.5477;EUR_AF=0.5875;SAS_AF=0.365;AA=T|||;VT=SNP
15	91653111	rs2520606	G	A	100	PASS	AC=659;AF=0.131589;AN=5008;NS=2504;DP=16978;EAS_AF=0.1806;AMR_AF=0.072;AFR_AF=0.1551;EUR_AF=0.0795;SAS_AF=0.1452;AA=G|||;VT=SNP
15	91653491	rs146511751	A	G	100	PASS	AC=66;AF=0.0131789;AN=5008;NS=2504;DP=19766;EAS_AF=0;AMR_AF=0.0202;AFR_AF=0.0053;EUR_AF=0.0298;SAS_AF=0.0153;AA=A|||;VT=SNP
15	91653821	rs56339858	C	T	100	PASS	AC=41;AF=0.0081869;AN=5008;NS=2504;DP=18891;EAS_AF=0;AMR_AF=0.0101;AFR_AF=0.0015;EUR_AF=0.0288;SAS_AF=0.0031;AA=C|||;VT=SNP
15	91653999	rs8029048	C	T	100	PASS	AC=1322;AF=0.263978;AN=5008;NS=2504;DP=18086;EAS_AF=0.006;AMR_AF=0.3026;AFR_AF=0.3321;EUR_AF=0.5129;SAS_AF=0.1544;AA=C|||;VT=SNP
15	91654035	rs2520605	A	G	100	PASS	AC=2674;AF=0.533946;AN=5008;NS=2504;DP=19739;EAS_AF=0.2391;AMR_AF=0.4582;AFR_AF=0.7201;EUR_AF=0.665;SAS_AF=0.5051;AA=G|||;VT=SNP
15	91654229	rs117038101	T	G	100	PASS	AC=70;AF=0.0139776;AN=5008;NS=2504;DP=18397;EAS_AF=0;AMR_AF=0.0159;AFR_AF=0.0015;EUR_AF=0.0517;SAS_AF=0.0051;AA=T|||;VT=SNP
15	91654346	rs8029605	C	G	100	PASS	AC=1991;AF=0.397564;AN=5008;NS=2504;DP=15183;EAS_AF=0.0565;AMR_AF=0.3862;AFR_AF=0.5484;EUR_AF=0.5865;SAS_AF=0.3589;AA=G|||;VT=SNP
15	91655120	rs2520604	T	C	100	PASS	AC=2670;AF=0.533147;AN=5008;NS=2504;DP=16111;EAS_AF=0.2371;AMR_AF=0.4568;AFR_AF=0.7201;EUR_AF=0.666;SAS_AF=0.5031;AA=C|||;VT=SNP
15	91655161	rs77403698	C	A	100	PASS	AC=431;AF=0.0860623;AN=5008;NS=2504;DP=15791;EAS_AF=0.0516;AMR_AF=0.0648;AFR_AF=0.0469;EUR_AF=0.0716;SAS_AF=0.2045;AA=C|||;VT=SNP
15	91655953	rs17594138	A	T	100	PASS	AC=77;AF=0.0153754;AN=5008;NS=2504;DP=18803;EAS_AF=0;AMR_AF=0.0115;AFR_AF=0;EUR_AF=0.0437;SAS_AF=0.0256;AA=A|||;VT=SNP
15	91656488	rs77521015	G	A	100	PASS	AC=29;AF=0.00579073;AN=5008;NS=2504;DP=17939;EAS_AF=0;AMR_AF=0.0159;AFR_AF=0;EUR_AF=0.0169;SAS_AF=0.001;AA=G|||;VT=SNP
15	91657071	rs76362541	A	G	100	PASS	AC=155;AF=0.0309505;AN=5008;NS=2504;DP=17762;EAS_AF=0;AMR_AF=0.0245;AFR_AF=0.0446;EUR_AF=0.0706;SAS_AF=0.0082;AA=A|||;VT=SNP
15	91657730	rs75243781	G	A	100	PASS	AC=133;AF=0.0265575;AN=5008;NS=2504;DP=19525;EAS_AF=0;AMR_AF=0.0245;AFR_AF=0.028;EUR_AF=0.0706;SAS_AF=0.0082;AA=G|||;VT=SNP
15	91657788	rs78710420	T	C	100	PASS	AC=154;AF=0.0307508;AN=5008;NS=2504;DP=19452;EAS_AF=0;AMR_AF=0.0245;AFR_AF=0.0439;EUR_AF=0.0706;SAS_AF=0.0082;AA=T|||;VT=SNP
15	91659842	rs8031636	G	A	100	PASS	AC=1290;AF=0.257588;AN=5008;NS=2504;DP=19519;EAS_AF=0.006;AMR_AF=0.3012;AFR_AF=0.3101;EUR_AF=0.5109;SAS_AF=0.1544;AA=G|||;VT=SNP
15	91660076	rs8032126	G	A	100	PASS	AC=1576;AF=0.314696;AN=5008;NS=2504;DP=20956;EAS_AF=0.006;AMR_AF=0.3112;AFR_AF=0.4486;EUR_AF=0.5119;SAS_AF=0.2515;AA=A|||;VT=SNP
15	91660936	rs78800797	A	G	100	PASS	AC=409;AF=0.0816693;AN=5008;NS=2504;DP=23035;EAS_AF=0.0615;AMR_AF=0.0663;AFR_AF=0.0885;EUR_AF=0.0716;SAS_AF=0.1145;AA=A|||;VT=SNP
15	91661719	rs2597909	C	T	100	PASS	AC=652;AF=0.130192;AN=5008;NS=2504;DP=20924;EAS_AF=0.1776;AMR_AF=0.0735;AFR_AF=0.1581;EUR_AF=0.0805;SAS_AF=0.135;AA=C|||;VT=SNP
15	91661923	rs72764718	T	G	100	PASS	AC=1808;AF=0.361022;AN=5008;NS=2504;DP=17282;EAS_AF=0.0675;AMR_AF=0.3732;AFR_AF=0.4773;EUR_AF=0.5835;SAS_AF=0.2689;AA=G|||;VT=SNP
15	91662418	rs8024928	C	T	100	PASS	AC=872;AF=0.174121;AN=5008;NS=2504;DP=20679;EAS_AF=0.006;AMR_AF=0.2637;AFR_AF=0.0749;EUR_AF=0.4374;SAS_AF=0.1472;AA=c|||;VT=SNP
15	91662716	rs8034560	T	C	100	PASS	AC=1990;AF=0.397364;AN=5008;NS=2504;DP=19227;EAS_AF=0.0675;AMR_AF=0.3833;AFR_AF=0.5431;EUR_AF=0.5845;SAS_AF=0.3579;AA=C|||;VT=SNP
15	91662852	rs8028497	G	A	100	PASS	AC=1701;AF=0.339657;AN=5008;NS=2504;DP=19238;EAS_AF=0.0675;AMR_AF=0.366;AFR_AF=0.4002;EUR_AF=0.5835;SAS_AF=0.2689;AA=G|||;VT=SNP
15	91663116	rs2597908	A	G	100	PASS	AC=14;AF=0.00279553;AN=5008;NS=2504;DP=18952;EAS_AF=0;AMR_AF=0.0029;AFR_AF=0.0015;EUR_AF=0.008;SAS_AF=0.002;AA=A|||;VT=SNP
15	91663356	rs8035623	T	C	100	PASS	AC=1706;AF=0.340655;AN=5008;NS=2504;DP=18853;EAS_AF=0.0675;AMR_AF=0.366;AFR_AF=0.4032;EUR_AF=0.5845;SAS_AF=0.2689;AA=T|||;VT=SNP
15	91663477	rs6496761	G	A	100	PASS	AC=1340;AF=0.267572;AN=5008;NS=2504;DP=18526;EAS_AF=0.006;AMR_AF=0.3012;AFR_AF=0.3442;EUR_AF=0.5119;SAS_AF=0.1585;AA=G|||;VT=SNP
15	91664327	rs16945236	G	T	100	PASS	AC=350;AF=0.0698882;AN=5008;NS=2504;DP=17934;EAS_AF=0;AMR_AF=0.0346;AFR_AF=0.1838;EUR_AF=0.0746;SAS_AF=0.0082;AA=G|||;VT=SNP
15	91664657	rs17641976	G	A	100	PASS	AC=458;AF=0.0914537;AN=5008;NS=2504;DP=16250;EAS_AF=0.0556;AMR_AF=0.0692;AFR_AF=0.1384;EUR_AF=0.0696;SAS_AF=0.1033;AA=G|||;VT=SNP
15	91664874	rs16945239	T	A	100	PASS	AC=484;AF=0.0966454;AN=5008;NS=2504;DP=13807;EAS_AF=0;AMR_AF=0.049;AFR_AF=0.2738;EUR_AF=0.0795;SAS_AF=0.0082;AA=A|||;VT=SNP
15	91664969	rs56725913	G	A	100	PASS	AC=488;AF=0.0974441;AN=5008;NS=2504;DP=13937;EAS_AF=0;AMR_AF=0.0504;AFR_AF=0.2738;EUR_AF=0.0825;SAS_AF=0.0082;AA=A|||;VT=SNP
15	91665048	rs60491380	A	G	100	PASS	AC=489;AF=0.0976438;AN=5008;NS=2504;DP=11763;EAS_AF=0;AMR_AF=0.0504;AFR_AF=0.2746;EUR_AF=0.0825;SAS_AF=0.0082;AA=A|||;VT=SNP
15	91665392	rs17515887	T	C	100	PASS	AC=2012;AF=0.401757;AN=5008;NS=2504;DP=21176;EAS_AF=0.0615;AMR_AF=0.3963;AFR_AF=0.6392;EUR_AF=0.5736;SAS_AF=0.2587;AA=C|||;VT=SNP
15	91665685	rs16974233	C	A	100	PASS	AC=256;AF=0.0511182;AN=5008;NS=2504;DP=18955;EAS_AF=0;AMR_AF=0.036;AFR_AF=0.112;EUR_AF=0.0746;SAS_AF=0.0082;AA=C|||;VT=SNP
15	91666238	rs72764719	C	T	100	PASS	AC=955;AF=0.190695;AN=5008;NS=2504;DP=22241;EAS_AF=0.006;AMR_AF=0.2608;AFR_AF=0.1483;EUR_AF=0.4245;SAS_AF=0.1483;AA=C|||;VT=SNP
15	91666449	rs56017302	G	A	100	PASS	AC=336;AF=0.0670927;AN=5008;NS=2504;DP=17986;EAS_AF=0.0506;AMR_AF=0.072;AFR_AF=0.0492;EUR_AF=0.0696;SAS_AF=0.1022;AA=G|||;VT=SNP
15	91667890	rs2520603	A	T	100	PASS	AC=851;AF=0.169928;AN=5008;NS=2504;DP=18453;EAS_AF=0.1607;AMR_AF=0.0735;AFR_AF=0.2693;EUR_AF=0.0646;SAS_AF=0.2219;AA=T|||;VT=SNP
15	91667987	rs55886708	G	A	100	PASS	AC=397;AF=0.0792732;AN=5008;NS=2504;DP=18095;EAS_AF=0.0506;AMR_AF=0.0749;AFR_AF=0.0938;EUR_AF=0.0696;SAS_AF=0.1022;AA=G|||;VT=SNP
15	91668312	rs76490697	C	G	100	PASS	AC=399;AF=0.0796725;AN=5008;NS=2504;DP=19704;EAS_AF=0.0516;AMR_AF=0.0749;AFR_AF=0.0946;EUR_AF=0.0696;SAS_AF=0.1022;AA=C|||;VT=SNP
15	91668584	rs142797658	C	A	100	PASS	AC=43;AF=0.00858626;AN=5008;NS=2504;DP=20791;EAS_AF=0.001;AMR_AF=0.0101;AFR_AF=0.0023;EUR_AF=0.0268;SAS_AF=0.0051;AA=C|||;VT=SNP
15	91668591	rs74038060	C	T	100	PASS	AC=361;AF=0.0720847;AN=5008;NS=2504;DP=20878;EAS_AF=0.0506;AMR_AF=0.0677;AFR_AF=0.0711;EUR_AF=0.0686;SAS_AF=0.1022;AA=C|||;VT=SNP
15	91668642	rs17594201	G	C	100	PASS	AC=1282;AF=0.25599;AN=5008;NS=2504;DP=20883;EAS_AF=0.006;AMR_AF=0.2983;AFR_AF=0.3086;EUR_AF=0.506;SAS_AF=0.1554;AA=G|||;VT=SNP
15	91668855	rs117597915	A	G	100	PASS	AC=18;AF=0.00359425;AN=5008;NS=2504;DP=17858;EAS_AF=0;AMR_AF=0.0072;AFR_AF=0;EUR_AF=0.0099;SAS_AF=0.0031;AA=A|||;VT=SNP
15	91669696	rs2051719	G	C	100	PASS	AC=963;AF=0.192292;AN=5008;NS=2504;DP=19964;EAS_AF=0.4802;AMR_AF=0.1412;AFR_AF=0.0877;EUR_AF=0.1282;SAS_AF=0.1391;AA=G|||;VT=SNP
15	91669778	rs28642316	C	T	100	PASS	AC=313;AF=0.0625;AN=5008;NS=2504;DP=18359;EAS_AF=0;AMR_AF=0.0605;AFR_AF=0.0885;EUR_AF=0.1362;SAS_AF=0.0174;AA=C|||;VT=SNP
15	91670208	rs73503181	T	C	100	PASS	AC=503;AF=0.100439;AN=5008;NS=2504;DP=20111;EAS_AF=0.1151;AMR_AF=0.0677;AFR_AF=0.09;EUR_AF=0.0805;SAS_AF=0.1431;AA=T|||;VT=SNP
15	91670958	rs72764720	A	G	100	PASS	AC=289;AF=0.0577077;AN=5008;NS=2504;DP=16330;EAS_AF=0;AMR_AF=0.0663;AFR_AF=0.0598;EUR_AF=0.1451;SAS_AF=0.0184;AA=A|||;VT=SNP
15	91671076	rs8024171	G	A	100	PASS	AC=4278;AF=0.854233;AN=5008;NS=2504;DP=19524;EAS_AF=0.9405;AMR_AF=0.8977;AFR_AF=0.7655;EUR_AF=0.9076;SAS_AF=0.7996;AA=A|||;VT=SNP
15	91671352	rs146774908	C	A	100	PASS	AC=20;AF=0.00399361;AN=5008;NS=2504;DP=18806;EAS_AF=0;AMR_AF=0.0101;AFR_AF=0.0008;EUR_AF=0.008;SAS_AF=0.0041;AA=C|||;VT=SNP
15	91674891	rs72764722	A	C	100	PASS	AC=251;AF=0.0501198;AN=5008;NS=2504;DP=18804;EAS_AF=0;AMR_AF=0.0605;AFR_AF=0.0363;EUR_AF=0.1421;SAS_AF=0.0184;AA=N|||;VT=SNP
15	91675359	rs11852252	T	G	100	PASS	AC=1474;AF=0.294329;AN=5008;NS=2504;DP=21738;EAS_AF=0;AMR_AF=0.2435;AFR_AF=0.6059;EUR_AF=0.4006;SAS_AF=0.1033;AA=G|||;VT=SNP
15	91675447	rs111347634	A	G	100	PASS	AC=253;AF=0.0505192;AN=5008;NS=2504;DP=18980;EAS_AF=0;AMR_AF=0.0605;AFR_AF=0.0371;EUR_AF=0.1431;SAS_AF=0.0184;AA=A|||;VT=SNP
15	91676166	rs1000641	G	A	100	PASS	AC=736;AF=0.146965;AN=5008;NS=2504;DP=23022;EAS_AF=0;AMR_AF=0.1556;AFR_AF=0.2209;EUR_AF=0.2485;SAS_AF=0.0879;AA=G|||;VT=SNP
15	91676168	rs1984873	A	G	100	PASS	AC=1532;AF=0.305911;AN=5008;NS=2504;DP=23076;EAS_AF=0.6379;AMR_AF=0.3545;AFR_AF=0.0484;EUR_AF=0.2773;SAS_AF=0.3067;AA=A|||;VT=SNP
15	91676518	rs17594236	G	T	100	PASS	AC=248;AF=0.0495208;AN=5008;NS=2504;DP=19525;EAS_AF=0;AMR_AF=0.0605;AFR_AF=0.0333;EUR_AF=0.1431;SAS_AF=0.0184;AA=G|||;VT=SNP
15	91677062	rs78550693	C	A	100	PASS	AC=469;AF=0.0936502;AN=5008;NS=2504;DP=19339;EAS_AF=0;AMR_AF=0.1354;AFR_AF=0.0424;EUR_AF=0.2515;SAS_AF=0.0675;AA=C|||;VT=SNP
15	91677494	rs11637140	C	T	100	PASS	AC=249;AF=0.0497204;AN=5008;NS=2504;DP=17944;EAS_AF=0;AMR_AF=0.0605;AFR_AF=0.034;EUR_AF=0.1421;SAS_AF=0.0194;AA=C|||;VT=SNP
15	91677557	rs1003759	T	C	100	PASS	AC=1503;AF=0.30012;AN=5008;NS=2504;DP=18746;EAS_AF=0;AMR_AF=0.255;AFR_AF=0.5983;EUR_AF=0.4145;SAS_AF=0.1207;AA=C|||;VT=SNP
15	91677777	rs11637280	C	T	100	PASS	AC=352;AF=0.0702875;AN=5008;NS=2504;DP=18676;EAS_AF=0;AMR_AF=0.0677;AFR_AF=0.1074;EUR_AF=0.1431;SAS_AF=0.0194;AA=C|||;VT=SNP
15	91677993	rs11633643	T	C	100	PASS	AC=26;AF=0.00519169;AN=5008;NS=2504;DP=17988;EAS_AF=0;AMR_AF=0.0058;AFR_AF=0.003;EUR_AF=0.0139;SAS_AF=0.0041;AA=T|||;VT=SNP
15	91678297	rs6496762	A	C	100	PASS	AC=3688;AF=0.736422;AN=5008;NS=2504;DP=16650;EAS_AF=0.9365;AMR_AF=0.8242;AFR_AF=0.5144;EUR_AF=0.7654;SAS_AF=0.7382;AA=A|||;VT=SNP
15	91678502	rs4932575	C	T	100	PASS	AC=1446;AF=0.288738;AN=5008;NS=2504;DP=20887;EAS_AF=0.6329;AMR_AF=0.3271;AFR_AF=0.0461;EUR_AF=0.2555;SAS_AF=0.2689;AA=C|||;VT=SNP
15	91679365	rs74808347	A	G	100	PASS	AC=504;AF=0.100639;AN=5008;NS=2504;DP=20057;EAS_AF=0;AMR_AF=0.1513;AFR_AF=0.0386;EUR_AF=0.2664;SAS_AF=0.0818;AA=A|||;VT=SNP
15	91680665	rs28478878	A	G	100	PASS	AC=402;AF=0.0802716;AN=5008;NS=2504;DP=10173;EAS_AF=0;AMR_AF=0.0692;AFR_AF=0.1278;EUR_AF=0.1461;SAS_AF=0.0389;AA=G|||;VT=SNP
15	91680915	rs79491027	C	T	100	PASS	AC=430;AF=0.0858626;AN=5008;NS=2504;DP=10122;EAS_AF=0;AMR_AF=0.0735;AFR_AF=0.149;EUR_AF=0.1431;SAS_AF=0.0389;AA=T|||;VT=SNP
15	91681434	rs72764724	A	T	100	PASS	AC=244;AF=0.048722;AN=5008;NS=2504;DP=18488;EAS_AF=0;AMR_AF=0.0605;AFR_AF=0.031;EUR_AF=0.1421;SAS_AF=0.0184;AA=A|||;VT=SNP
15	91681481	rs72764726	C	T	100	PASS	AC=399;AF=0.0796725;AN=5008;NS=2504;DP=19414;EAS_AF=0;AMR_AF=0.0706;AFR_AF=0.1278;EUR_AF=0.1431;SAS_AF=0.0378;AA=C|||;VT=SNP
15	91681546	rs72764728	C	T	100	PASS	AC=399;AF=0.0796725;AN=5008;NS=2504;DP=19302;EAS_AF=0;AMR_AF=0.0706;AFR_AF=0.1278;EUR_AF=0.1431;SAS_AF=0.0378;AA=T|||;VT=SNP
15	91681754	rs57245562	A	C	100	PASS	AC=431;AF=0.0860623;AN=5008;NS=2504;DP=18005;EAS_AF=0;AMR_AF=0.0735;AFR_AF=0.1505;EUR_AF=0.1431;SAS_AF=0.0378;AA=C|||;VT=SNP
15	91681794	rs56986708	A	T	100	PASS	AC=430;AF=0.0858626;AN=5008;NS=2504;DP=18001;EAS_AF=0;AMR_AF=0.0735;AFR_AF=0.1498;EUR_AF=0.1431;SAS_AF=0.0378;AA=T|||;VT=SNP
15	91682308	rs74577788	T	C	100	PASS	AC=427;AF=0.0852636;AN=5008;NS=2504;DP=19977;EAS_AF=0;AMR_AF=0.0735;AFR_AF=0.1475;EUR_AF=0.1431;SAS_AF=0.0378;AA=T|||;VT=SNP
15	91682418	rs77127879	G	T	100	PASS	AC=408;AF=0.0814696;AN=5008;NS=2504;DP=18785;EAS_AF=0;AMR_AF=0.0735;AFR_AF=0.1475;EUR_AF=0.1431;SAS_AF=0.0184;AA=T|||;VT=SNP
15	91682535	rs72764730	C	T	100	PASS	AC=427;AF=0.0852636;AN=5008;NS=2504;DP=20778;EAS_AF=0;AMR_AF=0.0735;AFR_AF=0.1475;EUR_AF=0.1431;SAS_AF=0.0378;AA=C|||;VT=SNP
15	91682883	rs72764731	T	C	100	PASS	AC=427;AF=0.0852636;AN=5008;NS=2504;DP=22425;EAS_AF=0;AMR_AF=0.0735;AFR_AF=0.1475;EUR_AF=0.1431;SAS_AF=0.0378;AA=T|||;VT=SNP
15	91683020	rs72764732	C	A	100	PASS	AC=396;AF=0.0790735;AN=5008;NS=2504;DP=25244;EAS_AF=0;AMR_AF=0.0706;AFR_AF=0.1248;EUR_AF=0.1441;SAS_AF=0.0378;AA=A|||;VT=SNP
15	91683127	rs79977430	G	T	100	PASS	AC=395;AF=0.0788738;AN=5008;NS=2504;DP=22089;EAS_AF=0;AMR_AF=0.0706;AFR_AF=0.1248;EUR_AF=0.1431;SAS_AF=0.0378;AA=G|||;VT=SNP
15	91683250	rs7162013	C	A	100	PASS	AC=3165;AF=0.631989;AN=5008;NS=2504;DP=19901;EAS_AF=0.6855;AMR_AF=0.5202;AFR_AF=0.8306;EUR_AF=0.4881;SAS_AF=0.5358;AA=A|||;VT=SNP
15	91683281	rs117676316	G	A	100	PASS	AC=27;AF=0.00539137;AN=5008;NS=2504;DP=18817;EAS_AF=0;AMR_AF=0.0086;AFR_AF=0;EUR_AF=0.0189;SAS_AF=0.002;AA=G|||;VT=SNP
15	91683551	rs72764733	T	A	100	PASS	AC=233;AF=0.0465256;AN=5008;NS=2504;DP=19763;EAS_AF=0;AMR_AF=0.0605;AFR_AF=0.0227;EUR_AF=0.1421;SAS_AF=0.0184;AA=T|||;VT=SNP
15	91683875	rs72764734	A	G	100	PASS	AC=495;AF=0.0988419;AN=5008;NS=2504;DP=21628;EAS_AF=0;AMR_AF=0.0764;AFR_AF=0.1967;EUR_AF=0.1441;SAS_AF=0.0378;AA=G|||;VT=SNP
15	91683947	rs72764735	C	T	100	PASS	AC=295;AF=0.0589058;AN=5008;NS=2504;DP=22741;EAS_AF=0;AMR_AF=0.0634;AFR_AF=0.0537;EUR_AF=0.1421;SAS_AF=0.0378;AA=c|||;VT=SNP
15	91684287	rs16945255	A	G	100	PASS	AC=492;AF=0.0982428;AN=5008;NS=2504;DP=21932;EAS_AF=0;AMR_AF=0.0764;AFR_AF=0.1967;EUR_AF=0.1412;SAS_AF=0.0378;AA=A|||;VT=SNP
15	91684406	rs72764736	C	T	100	PASS	AC=242;AF=0.0483227;AN=5008;NS=2504;DP=20126;EAS_AF=0;AMR_AF=0.062;AFR_AF=0.0303;EUR_AF=0.1402;SAS_AF=0.0184;AA=C|||;VT=SNP
15	91684697	rs11639373	G	C	100	PASS	AC=492;AF=0.0982428;AN=5008;NS=2504;DP=18450;EAS_AF=0;AMR_AF=0.0764;AFR_AF=0.1967;EUR_AF=0.1412;SAS_AF=0.0378;AA=C|||;VT=SNP
15	91684770	rs7163341	A	T	100	PASS	AC=1236;AF=0.246805;AN=5008;NS=2504;DP=18566;EAS_AF=0;AMR_AF=0.2349;AFR_AF=0.4092;EUR_AF=0.4125;SAS_AF=0.1196;AA=T|||;VT=SNP
15	91685009	rs7163914	A	C	100	PASS	AC=802;AF=0.160144;AN=5008;NS=2504;DP=17825;EAS_AF=0;AMR_AF=0.0908;AFR_AF=0.413;EUR_AF=0.1461;SAS_AF=0.047;AA=A|||;VT=SNP
15	91685417	rs74038062	C	T	100	PASS	AC=680;AF=0.135783;AN=5008;NS=2504;DP=21679;EAS_AF=0.0496;AMR_AF=0.0865;AFR_AF=0.1967;EUR_AF=0.0825;SAS_AF=0.2321;AA=C|||;VT=SNP
15	91685519	rs17594278	T	C	100	PASS	AC=1052;AF=0.210064;AN=5008;NS=2504;DP=21459;EAS_AF=0;AMR_AF=0.2305;AFR_AF=0.2753;EUR_AF=0.4085;SAS_AF=0.1196;AA=T|||;VT=SNP
15	91685523	rs72764737	T	C	100	PASS	AC=1051;AF=0.209864;AN=5008;NS=2504;DP=21597;EAS_AF=0;AMR_AF=0.2305;AFR_AF=0.2753;EUR_AF=0.4085;SAS_AF=0.1186;AA=T|||;VT=SNP
15	91685592	rs12148632	A	G	100	PASS	AC=1053;AF=0.210264;AN=5008;NS=2504;DP=21864;EAS_AF=0;AMR_AF=0.2305;AFR_AF=0.2761;EUR_AF=0.4085;SAS_AF=0.1196;AA=A|||;VT=SNP
15	91685622	rs12148191	C	G	100	PASS	AC=696;AF=0.138978;AN=5008;NS=2504;DP=20949;EAS_AF=0;AMR_AF=0.1643;AFR_AF=0.1762;EUR_AF=0.2674;SAS_AF=0.0818;AA=C|||;VT=SNP
15	91685704	rs12148633	A	G	100	PASS	AC=1054;AF=0.210463;AN=5008;NS=2504;DP=22142;EAS_AF=0;AMR_AF=0.2305;AFR_AF=0.2769;EUR_AF=0.4085;SAS_AF=0.1196;AA=A|||;VT=SNP
15	91686041	rs7170234	A	G	100	PASS	AC=1042;AF=0.208067;AN=5008;NS=2504;DP=19487;EAS_AF=0;AMR_AF=0.2291;AFR_AF=0.2685;EUR_AF=0.4085;SAS_AF=0.1196;AA=A|||;VT=SNP
15	91686147	rs7169775	C	T	100	PASS	AC=1044;AF=0.208466;AN=5008;NS=2504;DP=19368;EAS_AF=0.001;AMR_AF=0.2291;AFR_AF=0.2685;EUR_AF=0.4095;SAS_AF=0.1196;AA=T|||;VT=SNP
15	91686195	rs72764739	C	T	100	PASS	AC=1042;AF=0.208067;AN=5008;NS=2504;DP=19634;EAS_AF=0;AMR_AF=0.2291;AFR_AF=0.2685;EUR_AF=0.4085;SAS_AF=0.1196;AA=C|||;VT=SNP
15	91686239	rs77573390	T	G	100	PASS	AC=1042;AF=0.208067;AN=5008;NS=2504;DP=17740;EAS_AF=0;AMR_AF=0.2291;AFR_AF=0.2685;EUR_AF=0.4085;SAS_AF=0.1196;AA=T|||;VT=SNP
15	91686253	rs76763960	C	G	100	PASS	AC=1042;AF=0.208067;AN=5008;NS=2504;DP=16902;EAS_AF=0;AMR_AF=0.2291;AFR_AF=0.2685;EUR_AF=0.4085;SAS_AF=0.1196;AA=C|||;VT=SNP
15	91686262	rs75958546	C	T	100	PASS	AC=1042;AF=0.208067;AN=5008;NS=2504;DP=16649;EAS_AF=0;AMR_AF=0.2291;AFR_AF=0.2685;EUR_AF=0.4085;SAS_AF=0.1196;AA=T|||;VT=SNP
15	91686312	rs72764740	G	C	100	PASS	AC=1042;AF=0.208067;AN=5008;NS=2504;DP=15711;EAS_AF=0;AMR_AF=0.2291;AFR_AF=0.2685;EUR_AF=0.4085;SAS_AF=0.1196;AA=C|||;VT=SNP
15	91686453	rs17516032	A	G	100	PASS	AC=990;AF=0.197684;AN=5008;NS=2504;DP=18482;EAS_AF=0;AMR_AF=0.2262;AFR_AF=0.2443;EUR_AF=0.4095;SAS_AF=0.1002;AA=A|||;VT=SNP
15	91686653	rs77286987	C	T	100	PASS	AC=249;AF=0.0497204;AN=5008;NS=2504;DP=19056;EAS_AF=0;AMR_AF=0.0634;AFR_AF=0.0356;EUR_AF=0.1392;SAS_AF=0.0184;AA=C|||;VT=SNP
15	91687159	rs16945257	C	G	100	PASS	AC=910;AF=0.181709;AN=5008;NS=2504;DP=18686;EAS_AF=0.0516;AMR_AF=0.1052;AFR_AF=0.3533;EUR_AF=0.0855;SAS_AF=0.2372;AA=C|||;VT=SNP
15	91687671	rs55697176	A	G	100	PASS	AC=945;AF=0.188698;AN=5008;NS=2504;DP=18828;EAS_AF=0.0536;AMR_AF=0.1052;AFR_AF=0.3767;EUR_AF=0.0855;SAS_AF=0.2393;AA=A|||;VT=SNP
15	91688097	rs72764741	G	C	100	PASS	AC=208;AF=0.0415335;AN=5008;NS=2504;DP=17779;EAS_AF=0;AMR_AF=0.0605;AFR_AF=0.0045;EUR_AF=0.1412;SAS_AF=0.0184;AA=G|||;VT=SNP
15	91688541	rs74381521	G	A	100	PASS	AC=108;AF=0.0215655;AN=5008;NS=2504;DP=22512;EAS_AF=0.001;AMR_AF=0.0144;AFR_AF=0.0008;EUR_AF=0.0427;SAS_AF=0.0542;AA=G|||;VT=SNP
15	91688613	rs76700998	G	C	100	PASS	AC=1741;AF=0.347644;AN=5008;NS=2504;DP=22341;EAS_AF=0.0556;AMR_AF=0.2752;AFR_AF=0.6021;EUR_AF=0.3539;SAS_AF=0.3497;AA=C|||;VT=SNP
15	91689209	rs111681086	T	C	100	PASS	AC=535;AF=0.106829;AN=5008;NS=2504;DP=20018;EAS_AF=0;AMR_AF=0.1571;AFR_AF=0.0575;EUR_AF=0.2684;SAS_AF=0.0818;AA=T|||;VT=SNP
15	91689720	rs12905734	G	A	100	PASS	AC=1555;AF=0.310503;AN=5008;NS=2504;DP=16322;EAS_AF=0.6359;AMR_AF=0.3357;AFR_AF=0.0825;EUR_AF=0.2535;SAS_AF=0.3241;AA=G|||;VT=SNP
15	91689835	rs28421189	G	A	100	PASS	AC=1743;AF=0.348043;AN=5008;NS=2504;DP=18186;EAS_AF=0.3006;AMR_AF=0.3862;AFR_AF=0.3139;EUR_AF=0.3867;SAS_AF=0.3763;AA=G|||;VT=SNP
15	91690321	rs16945263	T	C	100	PASS	AC=635;AF=0.126797;AN=5008;NS=2504;DP=23685;EAS_AF=0.0546;AMR_AF=0.0865;AFR_AF=0.202;EUR_AF=0.0845;SAS_AF=0.1718;AA=T|||;VT=SNP
15	91690612	rs7498036	T	C	100	PASS	AC=3706;AF=0.740016;AN=5008;NS=2504;DP=19595;EAS_AF=0.7054;AMR_AF=0.683;AFR_AF=0.8661;EUR_AF=0.7535;SAS_AF=0.6319;AA=C|||;VT=SNP
15	91691040	rs16945265	T	C	100	PASS	AC=1418;AF=0.283147;AN=5008;NS=2504;DP=14402;EAS_AF=0.0556;AMR_AF=0.2608;AFR_AF=0.4153;EUR_AF=0.3539;SAS_AF=0.2822;AA=C|||;VT=SNP
15	91691601	rs11635739	T	C	100	PASS	AC=1893;AF=0.377995;AN=5008;NS=2504;DP=16055;EAS_AF=0.0546;AMR_AF=0.3372;AFR_AF=0.6142;EUR_AF=0.496;SAS_AF=0.2996;AA=C|||;VT=SNP
15	91692221	rs9672243	A	G	100	PASS	AC=3479;AF=0.694688;AN=5008;NS=2504;DP=19576;EAS_AF=0.7073;AMR_AF=0.6744;AFR_AF=0.6974;EUR_AF=0.7485;SAS_AF=0.637;AA=G|||;VT=SNP
15	91692274	rs17516053	A	G	100	PASS	AC=221;AF=0.0441294;AN=5008;NS=2504;DP=21407;EAS_AF=0;AMR_AF=0.062;AFR_AF=0.0136;EUR_AF=0.1412;SAS_AF=0.0184;AA=A|||;VT=SNP
15	91692344	rs2214075	A	G	100	PASS	AC=1789;AF=0.357228;AN=5008;NS=2504;DP=20293;EAS_AF=0.6548;AMR_AF=0.3617;AFR_AF=0.1982;EUR_AF=0.2724;SAS_AF=0.3497;AA=A|||;VT=SNP
15	91693462	rs2188461	C	G	100	PASS	AC=2936;AF=0.586262;AN=5008;NS=2504;DP=17830;EAS_AF=0.9415;AMR_AF=0.6542;AFR_AF=0.267;EUR_AF=0.496;SAS_AF=0.6963;AA=C|||;VT=SNP
15	91694413	rs12915458	T	C	100	PASS	AC=67;AF=0.0133786;AN=5008;NS=2504;DP=20342;EAS_AF=0;AMR_AF=0.0101;AFR_AF=0.0015;EUR_AF=0.0338;SAS_AF=0.0245;AA=T|||;VT=SNP
15	91695065	rs8031361	C	T	100	PASS	AC=3545;AF=0.707867;AN=5008;NS=2504;DP=19063;EAS_AF=0.7004;AMR_AF=0.6556;AFR_AF=0.8192;EUR_AF=0.6978;SAS_AF=0.6125;AA=T|||;VT=SNP
15	91695171	rs9672495	G	A	100	PASS	AC=790;AF=0.157748;AN=5008;NS=2504;DP=18204;EAS_AF=0.0595;AMR_AF=0.0965;AFR_AF=0.3169;EUR_AF=0.0805;SAS_AF=0.1667;AA=G|||;VT=SNP
15	91695362	rs9672505	G	A	100	PASS	AC=1073;AF=0.214257;AN=5008;NS=2504;DP=15184;EAS_AF=0.0595;AMR_AF=0.1066;AFR_AF=0.5023;EUR_AF=0.0835;SAS_AF=0.1953;AA=A|||;VT=SNP
15	91695396	rs9672512	G	A	100	PASS	AC=753;AF=0.150359;AN=5008;NS=2504;DP=16819;EAS_AF=0.0565;AMR_AF=0.0937;AFR_AF=0.2927;EUR_AF=0.0805;SAS_AF=0.1667;AA=G|||;VT=SNP
15	91695442	rs111283367	C	T	100	PASS	AC=63;AF=0.0125799;AN=5008;NS=2504;DP=16945;EAS_AF=0;AMR_AF=0.0231;AFR_AF=0.0015;EUR_AF=0.0398;SAS_AF=0.0051;AA=C|||;VT=SNP
15	91695726	rs59134725	A	C	100	PASS	AC=925;AF=0.184704;AN=5008;NS=2504;DP=18753;EAS_AF=0.0595;AMR_AF=0.0994;AFR_AF=0.4145;EUR_AF=0.0835;SAS_AF=0.1677;AA=A|||;VT=SNP
15	91695745	rs55917369	C	G	100	PASS	AC=925;AF=0.184704;AN=5008;NS=2504;DP=19096;EAS_AF=0.0595;AMR_AF=0.0994;AFR_AF=0.4145;EUR_AF=0.0835;SAS_AF=0.1677;AA=G|||;VT=SNP
15	91695901	rs10520697	T	A	100	PASS	AC=864;AF=0.172524;AN=5008;NS=2504;DP=19771;EAS_AF=0;AMR_AF=0.1916;AFR_AF=0.208;EUR_AF=0.3479;SAS_AF=0.1084;AA=A|||;VT=SNP
15	91696326	rs11637978	C	G	100	PASS	AC=1762;AF=0.351837;AN=5008;NS=2504;DP=22265;EAS_AF=0.0595;AMR_AF=0.2867;AFR_AF=0.556;EUR_AF=0.4284;SAS_AF=0.3446;AA=G|||;VT=SNP
15	91696344	rs11637698	G	A	100	PASS	AC=845;AF=0.16873;AN=5008;NS=2504;DP=21876;EAS_AF=0;AMR_AF=0.1873;AFR_AF=0.2171;EUR_AF=0.3479;SAS_AF=0.0798;AA=A|||;VT=SNP
15	91696439	rs7498001	T	C	100	PASS	AC=2712;AF=0.541534;AN=5008;NS=2504;DP=23012;EAS_AF=0.7103;AMR_AF=0.4697;AFR_AF=0.5946;EUR_AF=0.3499;SAS_AF=0.544;AA=T|||;VT=SNP
15	91696459	rs7498005	T	C	100	PASS	AC=3638;AF=0.726438;AN=5008;NS=2504;DP=23295;EAS_AF=0.7103;AMR_AF=0.6628;AFR_AF=0.8676;EUR_AF=0.6988;SAS_AF=0.6258;AA=C|||;VT=SNP
15	91696799	rs72764745	T	A	100	PASS	AC=626;AF=0.125;AN=5008;NS=2504;DP=21070;EAS_AF=0;AMR_AF=0.1787;AFR_AF=0.0378;EUR_AF=0.3439;SAS_AF=0.1084;AA=A|||;VT=SNP
15	91697711	rs2040579	T	C	100	PASS	AC=3625;AF=0.723842;AN=5008;NS=2504;DP=15266;EAS_AF=0.7093;AMR_AF=0.6628;AFR_AF=0.8608;EUR_AF=0.6988;SAS_AF=0.6227;AA=t|||;VT=SNP
15	91698668	rs2214074	T	C	100	PASS	AC=214;AF=0.0427316;AN=5008;NS=2504;DP=20892;EAS_AF=0;AMR_AF=0.0418;AFR_AF=0.0575;EUR_AF=0.0954;SAS_AF=0.0133;AA=T|||;VT=SNP
15	91698850	rs2188460	T	C	100	PASS	AC=921;AF=0.183906;AN=5008;NS=2504;DP=17667;EAS_AF=0;AMR_AF=0.1988;AFR_AF=0.2511;EUR_AF=0.3429;SAS_AF=0.1084;AA=C|||;VT=SNP
15	91698922	rs12148251	G	A	100	PASS	AC=909;AF=0.18151;AN=5008;NS=2504;DP=18601;EAS_AF=0;AMR_AF=0.1931;AFR_AF=0.2489;EUR_AF=0.338;SAS_AF=0.1084;AA=A|||;VT=SNP
15	91698948	rs2040578	T	C	100	PASS	AC=2150;AF=0.429313;AN=5008;NS=2504;DP=19038;EAS_AF=0.6498;AMR_AF=0.4942;AFR_AF=0.2186;EUR_AF=0.5169;SAS_AF=0.3507;AA=T|||;VT=SNP
15	91699075	rs6416561	G	A	100	PASS	AC=4021;AF=0.802915;AN=5008;NS=2504;DP=18976;EAS_AF=0.9395;AMR_AF=0.8631;AFR_AF=0.7171;EUR_AF=0.8211;SAS_AF=0.7168;AA=A|||;VT=SNP
15	91699218	rs17594412	A	G	100	PASS	AC=146;AF=0.0291534;AN=5008;NS=2504;DP=19413;EAS_AF=0;AMR_AF=0.0389;AFR_AF=0.0091;EUR_AF=0.0934;SAS_AF=0.0133;AA=A|||;VT=SNP
15	91699438	rs4932594	A	G	100	PASS	AC=85;AF=0.0169728;AN=5008;NS=2504;DP=20177;EAS_AF=0.002;AMR_AF=0.0101;AFR_AF=0.003;EUR_AF=0.0368;SAS_AF=0.0358;AA=A|||;VT=SNP
15	91699547	rs16945273	G	T	100	PASS	AC=215;AF=0.0429313;AN=5008;NS=2504;DP=19255;EAS_AF=0;AMR_AF=0.0432;AFR_AF=0.0582;EUR_AF=0.0944;SAS_AF=0.0133;AA=T|||;VT=SNP
15	91699672	rs2073987	C	T	100	PASS	AC=1537;AF=0.306909;AN=5008;NS=2504;DP=21291;EAS_AF=0.6349;AMR_AF=0.3501;AFR_AF=0.0847;EUR_AF=0.2694;SAS_AF=0.2771;AA=c|||;VT=SNP
15	91701104	rs2892181	T	C	100	PASS	AC=1634;AF=0.326278;AN=5008;NS=2504;DP=21859;EAS_AF=0.6438;AMR_AF=0.353;AFR_AF=0.1475;EUR_AF=0.2644;SAS_AF=0.2853;AA=T|||;VT=SNP
15	91701308	rs17594433	G	T	100	PASS	AC=147;AF=0.029353;AN=5008;NS=2504;DP=13234;EAS_AF=0;AMR_AF=0.0389;AFR_AF=0.0091;EUR_AF=0.0944;SAS_AF=0.0133;AA=G|||;VT=SNP
15	91701451	rs74038081	T	C	100	PASS	AC=725;AF=0.144768;AN=5008;NS=2504;DP=20927;EAS_AF=0.0595;AMR_AF=0.0879;AFR_AF=0.2224;EUR_AF=0.0765;SAS_AF=0.2382;AA=T|||;VT=SNP
15	91701583	rs62025204	G	T	100	PASS	AC=3222;AF=0.643371;AN=5008;NS=2504;DP=19762;EAS_AF=0.6925;AMR_AF=0.6311;AFR_AF=0.593;EUR_AF=0.6899;SAS_AF=0.6217;AA=T|||;VT=SNP
15	91701602	rs79864850	G	A	100	PASS	AC=147;AF=0.029353;AN=5008;NS=2504;DP=19493;EAS_AF=0;AMR_AF=0.0389;AFR_AF=0.0091;EUR_AF=0.0944;SAS_AF=0.0133;AA=G|||;VT=SNP
15	91701707	rs17516129	A	G	100	PASS	AC=440;AF=0.0878594;AN=5008;NS=2504;DP=17757;EAS_AF=0;AMR_AF=0.1311;AFR_AF=0.0234;EUR_AF=0.2475;SAS_AF=0.0706;AA=A|||;VT=SNP
15	91702198	rs6496764	T	G	100	PASS	AC=1926;AF=0.384585;AN=5008;NS=2504;DP=17855;EAS_AF=0.6349;AMR_AF=0.402;AFR_AF=0.2466;EUR_AF=0.3658;SAS_AF=0.32;AA=T|||;VT=SNP
15	91702229	rs74038083	C	T	100	PASS	AC=724;AF=0.144569;AN=5008;NS=2504;DP=18404;EAS_AF=0.0585;AMR_AF=0.0879;AFR_AF=0.2224;EUR_AF=0.0765;SAS_AF=0.2382;AA=C|||;VT=SNP
15	91702387	rs6496765	G	T	100	PASS	AC=2650;AF=0.529153;AN=5008;NS=2504;DP=19507;EAS_AF=0.6935;AMR_AF=0.4899;AFR_AF=0.469;EUR_AF=0.4423;SAS_AF=0.5583;AA=T|||;VT=SNP
15	91702472	rs8030384	G	A	100	PASS	AC=798;AF=0.159345;AN=5008;NS=2504;DP=20442;EAS_AF=0.0575;AMR_AF=0.0922;AFR_AF=0.261;EUR_AF=0.0775;SAS_AF=0.2587;AA=A|||;VT=SNP
15	91702513	rs7497672	T	C	100	PASS	AC=1848;AF=0.36901;AN=5008;NS=2504;DP=19796;EAS_AF=0.6349;AMR_AF=0.3977;AFR_AF=0.208;EUR_AF=0.3648;SAS_AF=0.2965;AA=T|||;VT=SNP
15	91703286	rs11855328	T	C	100	PASS	AC=2431;AF=0.485423;AN=5008;NS=2504;DP=13791;EAS_AF=0.6935;AMR_AF=0.4452;AFR_AF=0.407;EUR_AF=0.3479;SAS_AF=0.547;AA=T|||;VT=SNP
15	91703434	rs11857735	G	A	100	PASS	AC=2432;AF=0.485623;AN=5008;NS=2504;DP=16871;EAS_AF=0.6944;AMR_AF=0.4452;AFR_AF=0.407;EUR_AF=0.3479;SAS_AF=0.547;AA=G|||;VT=SNP
15	91703543	rs7497920	A	G	100	PASS	AC=2430;AF=0.485224;AN=5008;NS=2504;DP=16987;EAS_AF=0.6925;AMR_AF=0.4452;AFR_AF=0.407;EUR_AF=0.3479;SAS_AF=0.547;AA=A|||;VT=SNP
15	91703562	rs3862440	T	G	100	PASS	AC=1847;AF=0.36881;AN=5008;NS=2504;DP=17010;EAS_AF=0.6359;AMR_AF=0.3977;AFR_AF=0.2073;EUR_AF=0.3638;SAS_AF=0.2965;AA=T|||;VT=SNP
15	91703627	rs10152960	C	T	100	PASS	AC=113;AF=0.0225639;AN=5008;NS=2504;DP=16495;EAS_AF=0;AMR_AF=0.0173;AFR_AF=0.0008;EUR_AF=0.0368;SAS_AF=0.0644;AA=C|||;VT=SNP
15	91703634	rs149421068	T	G	100	PASS	AC=147;AF=0.029353;AN=5008;NS=2504;DP=16167;EAS_AF=0;AMR_AF=0.0389;AFR_AF=0.0098;EUR_AF=0.0944;SAS_AF=0.0123;AA=T|||;VT=SNP
15	91703911	rs2078879	G	A	100	PASS	AC=803;AF=0.160343;AN=5008;NS=2504;DP=19720;EAS_AF=0.0565;AMR_AF=0.0922;AFR_AF=0.261;EUR_AF=0.0795;SAS_AF=0.2628;AA=A|||;VT=SNP
15	91703983	rs2078878	A	G	100	PASS	AC=2430;AF=0.485224;AN=5008;NS=2504;DP=17084;EAS_AF=0.6925;AMR_AF=0.4452;AFR_AF=0.407;EUR_AF=0.3479;SAS_AF=0.547;AA=A|||;VT=SNP
15	91704121	rs2028023	A	C	100	PASS	AC=2386;AF=0.476438;AN=5008;NS=2504;DP=18315;EAS_AF=0.6806;AMR_AF=0.4438;AFR_AF=0.3986;EUR_AF=0.34;SAS_AF=0.5348;AA=C|||;VT=SNP
15	91704124	rs2028022	G	A	100	PASS	AC=2429;AF=0.485024;AN=5008;NS=2504;DP=18349;EAS_AF=0.6925;AMR_AF=0.4452;AFR_AF=0.4062;EUR_AF=0.3479;SAS_AF=0.547;AA=A|||;VT=SNP
15	91704167	rs75680058	C	T	100	PASS	AC=16;AF=0.00319489;AN=5008;NS=2504;DP=18766;EAS_AF=0;AMR_AF=0.0014;AFR_AF=0;EUR_AF=0.0119;SAS_AF=0.0031;AA=C|||;VT=SNP
15	91704492	rs719987	A	G	100	PASS	AC=1630;AF=0.325479;AN=5008;NS=2504;DP=17439;EAS_AF=0.6359;AMR_AF=0.353;AFR_AF=0.1475;EUR_AF=0.2694;SAS_AF=0.2843;AA=A|||;VT=SNP
15	91704597	rs719986	G	A	100	PASS	AC=2503;AF=0.4998;AN=5008;NS=2504;DP=17177;EAS_AF=0.6925;AMR_AF=0.451;AFR_AF=0.4592;EUR_AF=0.3479;SAS_AF=0.547;AA=A|||;VT=SNP
15	91704651	rs719985	A	G	100	PASS	AC=1627;AF=0.32488;AN=5008;NS=2504;DP=18234;EAS_AF=0.6359;AMR_AF=0.353;AFR_AF=0.1452;EUR_AF=0.2694;SAS_AF=0.2843;AA=A|||;VT=SNP
15	91704782	rs2007573	G	A	100	PASS	AC=146;AF=0.0291534;AN=5008;NS=2504;DP=19724;EAS_AF=0;AMR_AF=0.0389;AFR_AF=0.0098;EUR_AF=0.0944;SAS_AF=0.0112;AA=G|||;VT=SNP
15	91704996	rs72764752	G	T	100	PASS	AC=147;AF=0.029353;AN=5008;NS=2504;DP=19958;EAS_AF=0;AMR_AF=0.0389;AFR_AF=0.0098;EUR_AF=0.0944;SAS_AF=0.0123;AA=G|||;VT=SNP
15	91705151	rs187171325	T	C	100	PASS	AC=15;AF=0.00299521;AN=5008;NS=2504;DP=20888;EAS_AF=0;AMR_AF=0;AFR_AF=0.0008;EUR_AF=0.0089;SAS_AF=0.0051;AA=T|||;VT=SNP
15	91705286	rs117932772	A	G	100	PASS	AC=35;AF=0.00698882;AN=5008;NS=2504;DP=19783;EAS_AF=0;AMR_AF=0.0101;AFR_AF=0;EUR_AF=0.0268;SAS_AF=0.001;AA=A|||;VT=SNP
15	91705337	rs11858243	A	G	100	PASS	AC=3605;AF=0.719848;AN=5008;NS=2504;DP=19303;EAS_AF=0.6935;AMR_AF=0.6513;AFR_AF=0.8623;EUR_AF=0.6938;SAS_AF=0.6299;AA=G|||;VT=SNP
15	91705442	rs11858273	A	G	100	PASS	AC=2435;AF=0.486222;AN=5008;NS=2504;DP=16543;EAS_AF=0.6944;AMR_AF=0.4452;AFR_AF=0.4085;EUR_AF=0.3489;SAS_AF=0.547;AA=A|||;VT=SNP
15	91705959	rs12591682	T	C	100	PASS	AC=2654;AF=0.529952;AN=5008;NS=2504;DP=20213;EAS_AF=0.6935;AMR_AF=0.4899;AFR_AF=0.4705;EUR_AF=0.4433;SAS_AF=0.5593;AA=C|||;VT=SNP
15	91706026	rs12593338	G	A	100	PASS	AC=2434;AF=0.486022;AN=5008;NS=2504;DP=21755;EAS_AF=0.6935;AMR_AF=0.4452;AFR_AF=0.4085;EUR_AF=0.3489;SAS_AF=0.547;AA=G|||;VT=SNP
15	91706137	rs12593523	C	T	100	PASS	AC=2434;AF=0.486022;AN=5008;NS=2504;DP=18031;EAS_AF=0.6935;AMR_AF=0.4452;AFR_AF=0.4085;EUR_AF=0.3489;SAS_AF=0.547;AA=C|||;VT=SNP
15	91706143	rs113252802	C	A	100	PASS	AC=220;AF=0.0439297;AN=5008;NS=2504;DP=17635;EAS_AF=0;AMR_AF=0.0447;AFR_AF=0.062;EUR_AF=0.0944;SAS_AF=0.0123;AA=C|||;VT=SNP
15	91706150	rs12591161	A	C	100	PASS	AC=2653;AF=0.529752;AN=5008;NS=2504;DP=17348;EAS_AF=0.6935;AMR_AF=0.4899;AFR_AF=0.4705;EUR_AF=0.4423;SAS_AF=0.5593;AA=C|||;VT=SNP
15	91706385	rs12591767	T	G	100	PASS	AC=2652;AF=0.529553;AN=5008;NS=2504;DP=24049;EAS_AF=0.6915;AMR_AF=0.4899;AFR_AF=0.4705;EUR_AF=0.4433;SAS_AF=0.5593;AA=G|||;VT=SNP
15	91706456	rs139346643	G	A	100	PASS	AC=36;AF=0.0071885;AN=5008;NS=2504;DP=24846;EAS_AF=0;AMR_AF=0.0029;AFR_AF=0;EUR_AF=0.0129;SAS_AF=0.0215;AA=G|||;VT=SNP
15	91706487	rs76342490	T	G	100	PASS	AC=2653;AF=0.529752;AN=5008;NS=2504;DP=23472;EAS_AF=0.6925;AMR_AF=0.4899;AFR_AF=0.4705;EUR_AF=0.4433;SAS_AF=0.5593;AA=G|||;VT=SNP
15	91706501	rs55932911	G	A	100	PASS	AC=728;AF=0.145367;AN=5008;NS=2504;DP=22697;EAS_AF=0.0585;AMR_AF=0.0879;AFR_AF=0.2239;EUR_AF=0.0785;SAS_AF=0.2382;AA=A|||;VT=SNP
15	91706820	rs148472235	C	T	100	PASS	AC=739;AF=0.147564;AN=5008;NS=2504;DP=22590;EAS_AF=0.0685;AMR_AF=0.0879;AFR_AF=0.2239;EUR_AF=0.0785;SAS_AF=0.2393;AA=C|||;VT=SNP
15	91706922	rs148761946	A	T	100	PASS	AC=1627;AF=0.32488;AN=5008;NS=2504;DP=19989;EAS_AF=0.6349;AMR_AF=0.353;AFR_AF=0.146;EUR_AF=0.2694;SAS_AF=0.2843;AA=A|||;VT=SNP
15	91706938	rs112299524	A	T	100	PASS	AC=3603;AF=0.719449;AN=5008;NS=2504;DP=19824;EAS_AF=0.6935;AMR_AF=0.6513;AFR_AF=0.8623;EUR_AF=0.6918;SAS_AF=0.6299;AA=T|||;VT=SNP
15	91707242	rs4332726	A	G	100	PASS	AC=2654;AF=0.529952;AN=5008;NS=2504;DP=18980;EAS_AF=0.6935;AMR_AF=0.4899;AFR_AF=0.4705;EUR_AF=0.4433;SAS_AF=0.5593;AA=A|||;VT=SNP
15	91707460	rs111917749	G	A	100	PASS	AC=730;AF=0.145767;AN=5008;NS=2504;DP=20239;EAS_AF=0.0585;AMR_AF=0.0879;AFR_AF=0.2239;EUR_AF=0.0795;SAS_AF=0.2393;AA=A|||;VT=SNP
15	91707667	rs4932520	C	G	100	PASS	AC=2649;AF=0.528954;AN=5008;NS=2504;DP=19141;EAS_AF=0.6935;AMR_AF=0.4899;AFR_AF=0.4667;EUR_AF=0.4433;SAS_AF=0.5593;AA=G|||;VT=SNP
15	91707786	rs4932521	T	C	100	PASS	AC=1920;AF=0.383387;AN=5008;NS=2504;DP=20144;EAS_AF=0.6349;AMR_AF=0.402;AFR_AF=0.2428;EUR_AF=0.3648;SAS_AF=0.32;AA=T|||;VT=SNP
15	91708237	rs994652	G	A	100	PASS	AC=1838;AF=0.367013;AN=5008;NS=2504;DP=18452;EAS_AF=0.6349;AMR_AF=0.3991;AFR_AF=0.1823;EUR_AF=0.3648;SAS_AF=0.32;AA=G|||;VT=SNP
15	91708262	rs994651	T	C	100	PASS	AC=1838;AF=0.367013;AN=5008;NS=2504;DP=17659;EAS_AF=0.6349;AMR_AF=0.3991;AFR_AF=0.1823;EUR_AF=0.3648;SAS_AF=0.32;AA=C|||;VT=SNP
15	91708286	rs147644181	G	A	100	PASS	AC=146;AF=0.0291534;AN=5008;NS=2504;DP=16810;EAS_AF=0;AMR_AF=0.0389;AFR_AF=0.0091;EUR_AF=0.0944;SAS_AF=0.0123;AA=G|||;VT=SNP
15	91708396	rs7496913	A	G	100	PASS	AC=3603;AF=0.719449;AN=5008;NS=2504;DP=14839;EAS_AF=0.6935;AMR_AF=0.6513;AFR_AF=0.8616;EUR_AF=0.6928;SAS_AF=0.6299;AA=a|||;VT=SNP
15	91708421	rs139110013	G	T	100	PASS	AC=147;AF=0.029353;AN=5008;NS=2504;DP=14458;EAS_AF=0;AMR_AF=0.0403;AFR_AF=0.0091;EUR_AF=0.0944;SAS_AF=0.0123;AA=G|||;VT=SNP
15	91708489	rs2006849	T	C	100	PASS	AC=1838;AF=0.367013;AN=5008;NS=2504;DP=16419;EAS_AF=0.6349;AMR_AF=0.3991;AFR_AF=0.1823;EUR_AF=0.3648;SAS_AF=0.32;AA=C|||;VT=SNP
15	91708516	rs59119768	G	A	100	PASS	AC=645;AF=0.128794;AN=5008;NS=2504;DP=16056;EAS_AF=0.0585;AMR_AF=0.0821;AFR_AF=0.1641;EUR_AF=0.0775;SAS_AF=0.2393;AA=G|||;VT=SNP
15	91709776	rs57374761	C	T	100	PASS	AC=726;AF=0.144968;AN=5008;NS=2504;DP=11491;EAS_AF=0.0585;AMR_AF=0.0879;AFR_AF=0.2224;EUR_AF=0.0775;SAS_AF=0.2393;AA=C|||;VT=SNP
15	91709953	rs150943310	A	G	100	PASS	AC=50;AF=0.00998403;AN=5008;NS=2504;DP=14507;EAS_AF=0;AMR_AF=0.0144;AFR_AF=0.0008;EUR_AF=0.0318;SAS_AF=0.0072;AA=A|||;VT=SNP
15	91710038	rs12899732	G	C	100	PASS	AC=3599;AF=0.71865;AN=5008;NS=2504;DP=14824;EAS_AF=0.6915;AMR_AF=0.6513;AFR_AF=0.8608;EUR_AF=0.6918;SAS_AF=0.6299;AA=C|||;VT=SNP
15	91710125	rs12899894	G	A	100	PASS	AC=3599;AF=0.71865;AN=5008;NS=2504;DP=12639;EAS_AF=0.6925;AMR_AF=0.6513;AFR_AF=0.8601;EUR_AF=0.6918;SAS_AF=0.6299;AA=A|||;VT=SNP
15	91710338	rs75193159	C	T	100	PASS	AC=153;AF=0.0305511;AN=5008;NS=2504;DP=15116;EAS_AF=0;AMR_AF=0.0389;AFR_AF=0.0098;EUR_AF=0.0994;SAS_AF=0.0133;AA=C|||;VT=SNP
15	91710377	rs74800409	C	T	100	PASS	AC=146;AF=0.0291534;AN=5008;NS=2504;DP=16079;EAS_AF=0;AMR_AF=0.0389;AFR_AF=0.0091;EUR_AF=0.0944;SAS_AF=0.0123;AA=T|||;VT=SNP
15	91710476	rs114334675	C	G	100	PASS	AC=214;AF=0.0427316;AN=5008;NS=2504;DP=16440;EAS_AF=0;AMR_AF=0.0447;AFR_AF=0.0575;EUR_AF=0.0944;SAS_AF=0.0123;AA=G|||;VT=SNP
15	91710665	rs72764756	A	G	100	PASS	AC=146;AF=0.0291534;AN=5008;NS=2504;DP=17743;EAS_AF=0;AMR_AF=0.0389;AFR_AF=0.0091;EUR_AF=0.0944;SAS_AF=0.0123;AA=A|||;VT=SNP
15	91710667	rs72764757	G	T	100	PASS	AC=1175;AF=0.234625;AN=5008;NS=2504;DP=17684;EAS_AF=0.0585;AMR_AF=0.147;AFR_AF=0.4312;EUR_AF=0.173;SAS_AF=0.2761;AA=T|||;VT=SNP
15	91710801	rs11631514	C	A	100	PASS	AC=140;AF=0.0279553;AN=5008;NS=2504;DP=17083;EAS_AF=0;AMR_AF=0.0389;AFR_AF=0.0045;EUR_AF=0.0944;SAS_AF=0.0123;AA=C|||;VT=SNP
15	91710911	rs11073983	C	T	100	PASS	AC=237;AF=0.0473243;AN=5008;NS=2504;DP=18267;EAS_AF=0;AMR_AF=0.0447;AFR_AF=0.0575;EUR_AF=0.0944;SAS_AF=0.0358;AA=C|||;VT=SNP
15	91710914	rs11073984	T	C	100	PASS	AC=237;AF=0.0473243;AN=5008;NS=2504;DP=18313;EAS_AF=0;AMR_AF=0.0447;AFR_AF=0.0575;EUR_AF=0.0944;SAS_AF=0.0358;AA=C|||;VT=SNP
15	91711209	rs12905479	G	A	100	PASS	AC=2588;AF=0.516773;AN=5008;NS=2504;DP=16559;EAS_AF=0.6925;AMR_AF=0.4856;AFR_AF=0.4251;EUR_AF=0.4414;SAS_AF=0.5593;AA=A|||;VT=SNP
15	91711353	rs72764759	C	T	100	PASS	AC=169;AF=0.033746;AN=5008;NS=2504;DP=19115;EAS_AF=0;AMR_AF=0.0389;AFR_AF=0.0091;EUR_AF=0.0944;SAS_AF=0.0358;AA=C|||;VT=SNP
15	91711475	rs72764760	T	C	100	PASS	AC=170;AF=0.0339457;AN=5008;NS=2504;DP=17018;EAS_AF=0;AMR_AF=0.0389;AFR_AF=0.0091;EUR_AF=0.0944;SAS_AF=0.0368;AA=T|||;VT=SNP
15	91711748	rs72764761	C	T	100	PASS	AC=146;AF=0.0291534;AN=5008;NS=2504;DP=14675;EAS_AF=0;AMR_AF=0.0389;AFR_AF=0.0091;EUR_AF=0.0944;SAS_AF=0.0123;AA=C|||;VT=SNP
15	91711883	rs74038091	G	A	100	PASS	AC=727;AF=0.145168;AN=5008;NS=2504;DP=12691;EAS_AF=0.0585;AMR_AF=0.0893;AFR_AF=0.2224;EUR_AF=0.0775;SAS_AF=0.2393;AA=G|||;VT=SNP
15	91711936	rs72764762	T	C	100	PASS	AC=168;AF=0.0335463;AN=5008;NS=2504;DP=14696;EAS_AF=0;AMR_AF=0.0389;AFR_AF=0.0091;EUR_AF=0.0944;SAS_AF=0.0348;AA=T|||;VT=SNP
15	91712074	rs11638187	A	G	100	PASS	AC=168;AF=0.0335463;AN=5008;NS=2504;DP=15966;EAS_AF=0;AMR_AF=0.0389;AFR_AF=0.0091;EUR_AF=0.0944;SAS_AF=0.0348;AA=A|||;VT=SNP
15	91712169	rs11638199	A	T	100	PASS	AC=168;AF=0.0335463;AN=5008;NS=2504;DP=16800;EAS_AF=0;AMR_AF=0.0389;AFR_AF=0.0091;EUR_AF=0.0944;SAS_AF=0.0348;AA=T|||;VT=SNP
15	91712410	rs59677390	G	A	100	PASS	AC=700;AF=0.139776;AN=5008;NS=2504;DP=17702;EAS_AF=0.0585;AMR_AF=0.0865;AFR_AF=0.2012;EUR_AF=0.0805;SAS_AF=0.2393;AA=G|||;VT=SNP
15	91712420	rs57102165	C	T	100	PASS	AC=1317;AF=0.262979;AN=5008;NS=2504;DP=17477;EAS_AF=0.0585;AMR_AF=0.2291;AFR_AF=0.3555;EUR_AF=0.3231;SAS_AF=0.3108;AA=T|||;VT=SNP
15	91712437	rs11633199	C	T	100	PASS	AC=2128;AF=0.42492;AN=5008;NS=2504;DP=17559;EAS_AF=0.0585;AMR_AF=0.3098;AFR_AF=0.8268;EUR_AF=0.4225;SAS_AF=0.3436;AA=T|||;VT=SNP
15	91712789	rs17594552	G	A	100	PASS	AC=1554;AF=0.310304;AN=5008;NS=2504;DP=17682;EAS_AF=0.0585;AMR_AF=0.2752;AFR_AF=0.4145;EUR_AF=0.4165;SAS_AF=0.3446;AA=g|||;VT=SNP
15	91712804	rs72764763	G	A	100	PASS	AC=145;AF=0.0289537;AN=5008;NS=2504;DP=17477;EAS_AF=0;AMR_AF=0.0389;AFR_AF=0.0083;EUR_AF=0.0944;SAS_AF=0.0123;AA=g|||;VT=SNP
15	91713116	rs12902702	T	C	100	PASS	AC=3712;AF=0.741214;AN=5008;NS=2504;DP=17361;EAS_AF=0.6935;AMR_AF=0.6758;AFR_AF=0.8911;EUR_AF=0.7396;SAS_AF=0.636;AA=C|||;VT=SNP
15	91713175	rs183551499	A	G	100	PASS	AC=38;AF=0.00758786;AN=5008;NS=2504;DP=16669;EAS_AF=0;AMR_AF=0.0029;AFR_AF=0.0008;EUR_AF=0.0129;SAS_AF=0.0225;AA=A|||;VT=SNP
15	91713321	rs72764764	T	A	100	PASS	AC=2078;AF=0.414936;AN=5008;NS=2504;DP=14731;EAS_AF=0.0585;AMR_AF=0.3098;AFR_AF=0.8275;EUR_AF=0.4195;SAS_AF=0.2945;AA=A|||;VT=SNP
15	91713459	rs75859643	C	T	100	PASS	AC=643;AF=0.128395;AN=5008;NS=2504;DP=16680;EAS_AF=0.0585;AMR_AF=0.0937;AFR_AF=0.2194;EUR_AF=0.0716;SAS_AF=0.1605;AA=C|||;VT=SNP
15	91713611	rs112396280	G	A	100	PASS	AC=1095;AF=0.21865;AN=5008;NS=2504;DP=16270;EAS_AF=0.0585;AMR_AF=0.2219;AFR_AF=0.2557;EUR_AF=0.3171;SAS_AF=0.2301;AA=A|||;VT=SNP
15	91713953	rs77803198	A	G	100	PASS	AC=66;AF=0.0131789;AN=5008;NS=2504;DP=17461;EAS_AF=0.001;AMR_AF=0.0086;AFR_AF=0.0008;EUR_AF=0.0338;SAS_AF=0.0245;AA=A|||;VT=SNP
15	91714616	rs11634757	A	C	100	PASS	AC=142;AF=0.0283546;AN=5008;NS=2504;DP=23392;EAS_AF=0;AMR_AF=0.0389;AFR_AF=0.0061;EUR_AF=0.0944;SAS_AF=0.0123;AA=A|||;VT=SNP
15	91715178	rs74038094	A	G	100	PASS	AC=1895;AF=0.378395;AN=5008;NS=2504;DP=21049;EAS_AF=0.0595;AMR_AF=0.2695;AFR_AF=0.8185;EUR_AF=0.3221;SAS_AF=0.2474;AA=G|||;VT=SNP
15	91715408	rs74038095	C	A	100	PASS	AC=654;AF=0.130591;AN=5008;NS=2504;DP=19405;EAS_AF=0.0595;AMR_AF=0.0937;AFR_AF=0.2277;EUR_AF=0.0716;SAS_AF=0.1595;AA=C|||;VT=SNP
15	91715492	rs76480488	C	T	100	PASS	AC=182;AF=0.0363419;AN=5008;NS=2504;DP=21320;EAS_AF=0.001;AMR_AF=0.036;AFR_AF=0.003;EUR_AF=0.0676;SAS_AF=0.0859;AA=C|||;VT=SNP
15	91715496	rs75082574	T	A	100	PASS	AC=182;AF=0.0363419;AN=5008;NS=2504;DP=21369;EAS_AF=0.001;AMR_AF=0.036;AFR_AF=0.003;EUR_AF=0.0676;SAS_AF=0.0859;AA=T|||;VT=SNP
15	91715511	rs11856697	A	G	100	PASS	AC=625;AF=0.1248;AN=5008;NS=2504;DP=21493;EAS_AF=0.0595;AMR_AF=0.0879;AFR_AF=0.2088;EUR_AF=0.0716;SAS_AF=0.1595;AA=G|||;VT=SNP
15	91715848	rs1467928	G	A	100	PASS	AC=415;AF=0.0828674;AN=5008;NS=2504;DP=18896;EAS_AF=0;AMR_AF=0.1282;AFR_AF=0.0098;EUR_AF=0.2445;SAS_AF=0.0685;AA=G|||;VT=SNP
15	91716130	rs2157908	G	A	100	PASS	AC=499;AF=0.0996406;AN=5008;NS=2504;DP=19442;EAS_AF=0;AMR_AF=0.1354;AFR_AF=0.0703;EUR_AF=0.2445;SAS_AF=0.0675;AA=g|||;VT=SNP
15	91716455	rs148987425	C	T	100	PASS	AC=65;AF=0.0129792;AN=5008;NS=2504;DP=17623;EAS_AF=0;AMR_AF=0.013;AFR_AF=0.0166;EUR_AF=0.0318;SAS_AF=0.002;AA=C|||;VT=SNP
15	91717145	rs730617	T	C	100	PASS	AC=490;AF=0.0978435;AN=5008;NS=2504;DP=20545;EAS_AF=0.0794;AMR_AF=0.0663;AFR_AF=0.1029;EUR_AF=0.0676;SAS_AF=0.1636;AA=T|||;VT=SNP
15	91717237	rs756874	A	G	100	PASS	AC=1196;AF=0.238818;AN=5008;NS=2504;DP=21426;EAS_AF=0.002;AMR_AF=0.2089;AFR_AF=0.3941;EUR_AF=0.3559;SAS_AF=0.1738;AA=A|||;VT=SNP
15	91717328	rs756873	C	T	100	PASS	AC=1749;AF=0.349241;AN=5008;NS=2504;DP=22103;EAS_AF=0.0655;AMR_AF=0.2579;AFR_AF=0.6959;EUR_AF=0.341;SAS_AF=0.2464;AA=C|||;VT=SNP
15	91717352	rs886144	C	T	100	PASS	AC=1445;AF=0.288538;AN=5008;NS=2504;DP=22182;EAS_AF=0.0645;AMR_AF=0.219;AFR_AF=0.4902;EUR_AF=0.339;SAS_AF=0.2444;AA=T|||;VT=SNP
15	91717593	rs2012517	T	C	100	PASS	AC=1227;AF=0.245008;AN=5008;NS=2504;DP=19676;EAS_AF=0.0615;AMR_AF=0.2017;AFR_AF=0.4115;EUR_AF=0.334;SAS_AF=0.1483;AA=T|||;VT=SNP
15	91717772	rs2012503	C	T	100	PASS	AC=1137;AF=0.227037;AN=5008;NS=2504;DP=18946;EAS_AF=0.0585;AMR_AF=0.1729;AFR_AF=0.4221;EUR_AF=0.2584;SAS_AF=0.1431;AA=T|||;VT=SNP
15	91717996	rs730616	C	T	100	PASS	AC=715;AF=0.142772;AN=5008;NS=2504;DP=19539;EAS_AF=0.0585;AMR_AF=0.147;AFR_AF=0.0961;EUR_AF=0.2873;SAS_AF=0.1411;AA=c|||;VT=SNP
15	91718129	rs28479583	G	A	100	PASS	AC=1903;AF=0.379992;AN=5008;NS=2504;DP=17191;EAS_AF=0.0595;AMR_AF=0.2738;AFR_AF=0.7693;EUR_AF=0.3897;SAS_AF=0.2495;AA=A|||;VT=SNP
15	91718192	rs11858835	A	G	100	PASS	AC=1996;AF=0.398562;AN=5008;NS=2504;DP=17731;EAS_AF=0.0595;AMR_AF=0.2752;AFR_AF=0.826;EUR_AF=0.3907;SAS_AF=0.2658;AA=G|||;VT=SNP
15	91718245	rs41376547	C	T	100	PASS	AC=447;AF=0.0892572;AN=5008;NS=2504;DP=18296;EAS_AF=0.001;AMR_AF=0.049;AFR_AF=0.1959;EUR_AF=0.0557;SAS_AF=0.0992;AA=C|||;VT=SNP
15	91718329	rs77031540	G	T	100	PASS	AC=114;AF=0.0227636;AN=5008;NS=2504;DP=18969;EAS_AF=0;AMR_AF=0.0274;AFR_AF=0.0348;EUR_AF=0.0437;SAS_AF=0.0051;AA=G|||;VT=SNP
15	91718355	rs75770669	C	G	100	PASS	AC=431;AF=0.0860623;AN=5008;NS=2504;DP=18366;EAS_AF=0.001;AMR_AF=0.1297;AFR_AF=0.0151;EUR_AF=0.2505;SAS_AF=0.0695;AA=C|||;VT=SNP
15	91718667	rs11852888	A	G	100	PASS	AC=1984;AF=0.396166;AN=5008;NS=2504;DP=13333;EAS_AF=0.0595;AMR_AF=0.2752;AFR_AF=0.8162;EUR_AF=0.3907;SAS_AF=0.2669;AA=G|||;VT=SNP
15	91718694	rs11856151	C	T	100	PASS	AC=1564;AF=0.3123;AN=5008;NS=2504;DP=13299;EAS_AF=0.0595;AMR_AF=0.2233;AFR_AF=0.5749;EUR_AF=0.3469;SAS_AF=0.2454;AA=C|||;VT=SNP
15	91718726	rs7165426	C	T	100	PASS	AC=1565;AF=0.3125;AN=5008;NS=2504;DP=14007;EAS_AF=0.0595;AMR_AF=0.2233;AFR_AF=0.5756;EUR_AF=0.3469;SAS_AF=0.2454;AA=C|||;VT=SNP
15	91719059	rs7166009	C	T	100	PASS	AC=1563;AF=0.312101;AN=5008;NS=2504;DP=10072;EAS_AF=0.0595;AMR_AF=0.2233;AFR_AF=0.5749;EUR_AF=0.3459;SAS_AF=0.2454;AA=c|||;VT=SNP
15	91720141	rs28877973	C	T	100	PASS	AC=1618;AF=0.323083;AN=5008;NS=2504;DP=18797;EAS_AF=0.0605;AMR_AF=0.2291;AFR_AF=0.612;EUR_AF=0.3469;SAS_AF=0.2454;AA=C|||;VT=SNP
15	91720158	rs28782496	G	C	100	PASS	AC=1617;AF=0.322883;AN=5008;NS=2504;DP=19528;EAS_AF=0.0595;AMR_AF=0.2291;AFR_AF=0.612;EUR_AF=0.3469;SAS_AF=0.2454;AA=G|||;VT=SNP
15	91722604	rs147201008	T	A	100	PASS	AC=94;AF=0.01877;AN=5008;NS=2504;DP=20688;EAS_AF=0;AMR_AF=0.0115;AFR_AF=0.0393;EUR_AF=0.0328;SAS_AF=0.001;AA=T|||;VT=SNP
15	91723744	rs143770404	G	A	100	PASS	AC=636;AF=0.126997;AN=5008;NS=2504;DP=20359;EAS_AF=0.0585;AMR_AF=0.1383;AFR_AF=0.0666;EUR_AF=0.2545;SAS_AF=0.1401;AA=G|||;VT=SNP
15	91724460	rs112692111	T	A	100	PASS	AC=1618;AF=0.323083;AN=5008;NS=2504;DP=20726;EAS_AF=0.0595;AMR_AF=0.2291;AFR_AF=0.6135;EUR_AF=0.3459;SAS_AF=0.2454;AA=T|||;VT=SNP
15	91724488	rs12439167	T	C	100	PASS	AC=1974;AF=0.394169;AN=5008;NS=2504;DP=20215;EAS_AF=0.6974;AMR_AF=0.4251;AFR_AF=0.1846;EUR_AF=0.327;SAS_AF=0.4121;AA=T|||;VT=SNP
15	91724986	rs12594268	G	A	100	PASS	AC=1923;AF=0.383986;AN=5008;NS=2504;DP=14551;EAS_AF=0.6954;AMR_AF=0.4236;AFR_AF=0.1596;EUR_AF=0.328;SAS_AF=0.3957;AA=g|||;VT=SNP
15	91725082	rs12594296	G	C	100	PASS	AC=2168;AF=0.432907;AN=5008;NS=2504;DP=14452;EAS_AF=0.6954;AMR_AF=0.4424;AFR_AF=0.3222;EUR_AF=0.328;SAS_AF=0.4131;AA=C|||;VT=SNP
15	91725595	rs2013065	G	A	100	PASS	AC=1951;AF=0.389577;AN=5008;NS=2504;DP=21253;EAS_AF=0.6954;AMR_AF=0.4236;AFR_AF=0.1694;EUR_AF=0.327;SAS_AF=0.4121;AA=A|||;VT=SNP
15	91725982	rs2028021	G	A	100	PASS	AC=1947;AF=0.388778;AN=5008;NS=2504;DP=20610;EAS_AF=0.6954;AMR_AF=0.4236;AFR_AF=0.1657;EUR_AF=0.327;SAS_AF=0.4131;AA=g|||;VT=SNP
15	91726181	rs2028020	A	C	100	PASS	AC=2193;AF=0.437899;AN=5008;NS=2504;DP=18685;EAS_AF=0.6984;AMR_AF=0.4438;AFR_AF=0.3389;EUR_AF=0.327;SAS_AF=0.4131;AA=C|||;VT=SNP
15	91726281	rs8037378	C	A	100	PASS	AC=2168;AF=0.432907;AN=5008;NS=2504;DP=19262;EAS_AF=0.6954;AMR_AF=0.4424;AFR_AF=0.323;EUR_AF=0.327;SAS_AF=0.4131;AA=A|||;VT=SNP
15	91726468	rs9806585	A	C	100	PASS	AC=1940;AF=0.38738;AN=5008;NS=2504;DP=20761;EAS_AF=0.6984;AMR_AF=0.4251;AFR_AF=0.1694;EUR_AF=0.327;SAS_AF=0.3967;AA=A|||;VT=SNP
15	91726967	rs2028019	A	G	100	PASS	AC=2245;AF=0.448283;AN=5008;NS=2504;DP=20526;EAS_AF=0.6964;AMR_AF=0.4496;AFR_AF=0.3767;EUR_AF=0.327;SAS_AF=0.4131;AA=G|||;VT=SNP
15	91727125	rs7497813	G	A	100	PASS	AC=3851;AF=0.76897;AN=5008;NS=2504;DP=19964;EAS_AF=0.755;AMR_AF=0.6758;AFR_AF=0.9796;EUR_AF=0.675;SAS_AF=0.6616;AA=A|||;VT=SNP
15	91727549	rs62025249	C	T	100	PASS	AC=15;AF=0.00299521;AN=5008;NS=2504;DP=19995;EAS_AF=0.001;AMR_AF=0.0029;AFR_AF=0.0015;EUR_AF=0.0089;SAS_AF=0.001;AA=T|||;VT=SNP
15	91727575	rs8032314	T	G	100	PASS	AC=1937;AF=0.386781;AN=5008;NS=2504;DP=20100;EAS_AF=0.7093;AMR_AF=0.4251;AFR_AF=0.1589;EUR_AF=0.327;SAS_AF=0.3967;AA=T|||;VT=SNP
15	91727637	rs4322639	A	G	100	PASS	AC=2258;AF=0.450879;AN=5008;NS=2504;DP=21278;EAS_AF=0.7093;AMR_AF=0.4496;AFR_AF=0.3767;EUR_AF=0.327;SAS_AF=0.4131;AA=G|||;VT=SNP
15	91727917	rs4502199	G	A	100	PASS	AC=1964;AF=0.392173;AN=5008;NS=2504;DP=19956;EAS_AF=0.7093;AMR_AF=0.4236;AFR_AF=0.1679;EUR_AF=0.327;SAS_AF=0.4131;AA=A|||;VT=SNP
15	91728221	rs9806253	C	A	100	PASS	AC=1964;AF=0.392173;AN=5008;NS=2504;DP=19413;EAS_AF=0.7083;AMR_AF=0.4251;AFR_AF=0.1679;EUR_AF=0.327;SAS_AF=0.4131;AA=C|||;VT=SNP
15	91728343	rs9646229	T	G	100	PASS	AC=1192;AF=0.238019;AN=5008;NS=2504;DP=17161;EAS_AF=0.0595;AMR_AF=0.1931;AFR_AF=0.3343;EUR_AF=0.3141;SAS_AF=0.2454;AA=T|||;VT=SNP
15	91728501	rs8031740	G	C	100	PASS	AC=3877;AF=0.774161;AN=5008;NS=2504;DP=18549;EAS_AF=0.7718;AMR_AF=0.6772;AFR_AF=0.9834;EUR_AF=0.6759;SAS_AF=0.6636;AA=C|||;VT=SNP
15	91728564	rs12912255	T	C	100	PASS	AC=1967;AF=0.392772;AN=5008;NS=2504;DP=22024;EAS_AF=0.7123;AMR_AF=0.4236;AFR_AF=0.1679;EUR_AF=0.327;SAS_AF=0.4131;AA=T|||;VT=SNP
15	91728761	rs137870238	G	T	100	PASS	AC=21;AF=0.00419329;AN=5008;NS=2504;DP=19065;EAS_AF=0;AMR_AF=0.0058;AFR_AF=0.0008;EUR_AF=0.0109;SAS_AF=0.0051;AA=G|||;VT=SNP
15	91729126	rs17516375	G	A	100	PASS	AC=1112;AF=0.222045;AN=5008;NS=2504;DP=20467;EAS_AF=0.0595;AMR_AF=0.1931;AFR_AF=0.27;EUR_AF=0.3211;SAS_AF=0.2434;AA=G|||;VT=SNP
15	91729476	rs12898212	T	A	100	PASS	AC=2017;AF=0.402756;AN=5008;NS=2504;DP=16550;EAS_AF=0.7143;AMR_AF=0.4251;AFR_AF=0.1679;EUR_AF=0.328;SAS_AF=0.4601;AA=T|||;VT=SNP
15	91729615	rs144295476	A	G	100	PASS	AC=42;AF=0.00838658;AN=5008;NS=2504;DP=16106;EAS_AF=0;AMR_AF=0.0086;AFR_AF=0.0015;EUR_AF=0.0328;SAS_AF=0.001;AA=A|||;VT=SNP
15	91729782	rs16945290	G	A	100	PASS	AC=445;AF=0.0888578;AN=5008;NS=2504;DP=17464;EAS_AF=0.001;AMR_AF=0.049;AFR_AF=0.1959;EUR_AF=0.0557;SAS_AF=0.0971;AA=g|||;VT=SNP
15	91729887	rs11858387	A	C	100	PASS	AC=1478;AF=0.295128;AN=5008;NS=2504;DP=16157;EAS_AF=0.0595;AMR_AF=0.2205;AFR_AF=0.5348;EUR_AF=0.3181;SAS_AF=0.2434;AA=A|||;VT=SNP
15	91730042	rs11073985	T	C	100	PASS	AC=3831;AF=0.764976;AN=5008;NS=2504;DP=16613;EAS_AF=0.7688;AMR_AF=0.6729;AFR_AF=0.9546;EUR_AF=0.6759;SAS_AF=0.6616;AA=T|||;VT=SNP
15	91730241	rs8038612	G	A	100	PASS	AC=3743;AF=0.747404;AN=5008;NS=2504;DP=16843;EAS_AF=0.7688;AMR_AF=0.67;AFR_AF=0.8926;EUR_AF=0.6759;SAS_AF=0.6575;AA=A|||;VT=SNP
15	91730329	rs12592874	G	A	100	PASS	AC=1959;AF=0.391174;AN=5008;NS=2504;DP=17048;EAS_AF=0.7083;AMR_AF=0.4207;AFR_AF=0.1672;EUR_AF=0.326;SAS_AF=0.4131;AA=G|||;VT=SNP
15	91731446	rs2106481	T	A	100	PASS	AC=1987;AF=0.396765;AN=5008;NS=2504;DP=11870;EAS_AF=0.7083;AMR_AF=0.4265;AFR_AF=0.1702;EUR_AF=0.328;SAS_AF=0.4315;AA=T|||;VT=SNP
15	91731905	rs7495949	C	T	100	PASS	AC=2214;AF=0.442093;AN=5008;NS=2504;DP=14066;EAS_AF=0.7083;AMR_AF=0.4424;AFR_AF=0.3245;EUR_AF=0.325;SAS_AF=0.4468;AA=T|||;VT=SNP
15	91731958	rs7495738	G	C	100	PASS	AC=2020;AF=0.403355;AN=5008;NS=2504;DP=16358;EAS_AF=0.7083;AMR_AF=0.4265;AFR_AF=0.1861;EUR_AF=0.325;SAS_AF=0.4468;AA=C|||;VT=SNP
15	91732192	rs8031077	C	G	100	PASS	AC=3803;AF=0.759385;AN=5008;NS=2504;DP=14660;EAS_AF=0.7679;AMR_AF=0.6715;AFR_AF=0.9523;EUR_AF=0.671;SAS_AF=0.6431;AA=G|||;VT=SNP
15	91732319	rs8029994	G	A	100	PASS	AC=2020;AF=0.403355;AN=5008;NS=2504;DP=16730;EAS_AF=0.7083;AMR_AF=0.4265;AFR_AF=0.1861;EUR_AF=0.325;SAS_AF=0.4468;AA=G|||;VT=SNP
15	91733625	rs115759999	T	A	100	PASS	AC=88;AF=0.0175719;AN=5008;NS=2504;DP=17298;EAS_AF=0;AMR_AF=0.0101;AFR_AF=0.0348;EUR_AF=0.0328;SAS_AF=0.002;AA=T|||;VT=SNP
15	91733709	rs6496769	G	T	100	PASS	AC=2664;AF=0.531949;AN=5008;NS=2504;DP=18391;EAS_AF=0.7103;AMR_AF=0.4928;AFR_AF=0.5431;EUR_AF=0.3817;SAS_AF=0.5153;AA=T|||;VT=SNP
15	91733923	rs60336190	T	G	100	PASS	AC=392;AF=0.0782748;AN=5008;NS=2504;DP=18961;EAS_AF=0.001;AMR_AF=0.0447;AFR_AF=0.1944;EUR_AF=0.0527;SAS_AF=0.0511;AA=T|||;VT=SNP
15	91734073	rs7498035	A	G	100	PASS	AC=1936;AF=0.386581;AN=5008;NS=2504;DP=10327;EAS_AF=0.7093;AMR_AF=0.4236;AFR_AF=0.1203;EUR_AF=0.328;SAS_AF=0.4479;AA=A|||;VT=SNP
15	91734381	rs113473179	C	T	100	PASS	AC=390;AF=0.0778754;AN=5008;NS=2504;DP=13141;EAS_AF=0.001;AMR_AF=0.0447;AFR_AF=0.1944;EUR_AF=0.0537;SAS_AF=0.0481;AA=C|||;VT=SNP
15	91734427	rs58276564	T	C	100	PASS	AC=1900;AF=0.379393;AN=5008;NS=2504;DP=13563;EAS_AF=0.0744;AMR_AF=0.2507;AFR_AF=0.823;EUR_AF=0.3469;SAS_AF=0.2188;AA=C|||;VT=SNP
15	91734430	rs12440457	A	G	100	PASS	AC=3853;AF=0.769369;AN=5008;NS=2504;DP=13502;EAS_AF=0.7857;AMR_AF=0.6729;AFR_AF=0.9531;EUR_AF=0.6759;SAS_AF=0.6687;AA=G|||;VT=SNP
15	91734565	rs138517739	C	A	100	PASS	AC=48;AF=0.00958466;AN=5008;NS=2504;DP=17288;EAS_AF=0;AMR_AF=0.0101;AFR_AF=0.0015;EUR_AF=0.0358;SAS_AF=0.0031;AA=C|||;VT=SNP
15	91734624	rs7173731	T	C	100	PASS	AC=3131;AF=0.6252;AN=5008;NS=2504;DP=17608;EAS_AF=0.7728;AMR_AF=0.6657;AFR_AF=0.4274;EUR_AF=0.7177;SAS_AF=0.6166;AA=C|||;VT=SNP
15	91734660	rs74741146	A	G	100	PASS	AC=169;AF=0.033746;AN=5008;NS=2504;DP=18061;EAS_AF=0;AMR_AF=0.0159;AFR_AF=0.09;EUR_AF=0.0358;SAS_AF=0.0031;AA=A|||;VT=SNP
15	91734807	rs7167305	G	T	100	PASS	AC=3735;AF=0.745807;AN=5008;NS=2504;DP=16208;EAS_AF=0.7877;AMR_AF=0.6326;AFR_AF=0.9266;EUR_AF=0.6461;SAS_AF=0.6411;AA=T|||;VT=SNP
15	91734876	rs11853445	A	G	100	PASS	AC=1219;AF=0.243411;AN=5008;NS=2504;DP=16362;EAS_AF=0.0734;AMR_AF=0.1816;AFR_AF=0.4327;EUR_AF=0.2932;SAS_AF=0.1554;AA=A|||;VT=SNP
15	91734963	rs12904818	A	G	100	PASS	AC=16;AF=0.00319489;AN=5008;NS=2504;DP=17733;EAS_AF=0;AMR_AF=0.0029;AFR_AF=0.0015;EUR_AF=0.0119;SAS_AF=0;AA=A|||;VT=SNP
15	91735215	rs12903449	G	A	100	PASS	AC=2562;AF=0.511581;AN=5008;NS=2504;DP=14038;EAS_AF=0.7827;AMR_AF=0.5389;AFR_AF=0.1793;EUR_AF=0.5815;SAS_AF=0.59;AA=G|||;VT=SNP
15	91735222	rs17693330	C	A	100	PASS	AC=294;AF=0.0587061;AN=5008;NS=2504;DP=13898;EAS_AF=0.1042;AMR_AF=0.0548;AFR_AF=0.0083;EUR_AF=0.0656;SAS_AF=0.0757;AA=C|||;VT=SNP
15	91736401	rs1476078	G	A	100	PASS	AC=866;AF=0.172923;AN=5008;NS=2504;DP=18355;EAS_AF=0.001;AMR_AF=0.0764;AFR_AF=0.5;EUR_AF=0.0895;SAS_AF=0.0624;AA=G|||;VT=SNP
15	91736465	rs1476077	G	A	100	PASS	AC=744;AF=0.148562;AN=5008;NS=2504;DP=18272;EAS_AF=0.001;AMR_AF=0.0677;AFR_AF=0.4402;EUR_AF=0.0557;SAS_AF=0.0593;AA=A|||;VT=SNP
15	91736818	rs113015746	C	T	100	PASS	AC=20;AF=0.00399361;AN=5008;NS=2504;DP=17448;EAS_AF=0;AMR_AF=0.0058;AFR_AF=0.0008;EUR_AF=0.0139;SAS_AF=0.001;AA=C|||;VT=SNP
15	91737234	rs7180671	G	T	100	PASS	AC=1095;AF=0.21865;AN=5008;NS=2504;DP=19128;EAS_AF=0.006;AMR_AF=0.0951;AFR_AF=0.6604;EUR_AF=0.0865;SAS_AF=0.0644;AA=G|||;VT=SNP
15	91739682	rs8038237	A	G	100	PASS	AC=1031;AF=0.205871;AN=5008;NS=2504;DP=19285;EAS_AF=0.001;AMR_AF=0.0951;AFR_AF=0.6044;EUR_AF=0.0944;SAS_AF=0.0716;AA=A|||;VT=SNP
15	91739918	rs78058433	A	G	100	PASS	AC=126;AF=0.0251597;AN=5008;NS=2504;DP=21864;EAS_AF=0;AMR_AF=0.013;AFR_AF=0.059;EUR_AF=0.0358;SAS_AF=0.0031;AA=A|||;VT=SNP
15	91740103	rs8038323	C	A	100	PASS	AC=2701;AF=0.539337;AN=5008;NS=2504;DP=19634;EAS_AF=0.2629;AMR_AF=0.4784;AFR_AF=0.7322;EUR_AF=0.6362;SAS_AF=0.5072;AA=A|||;VT=SNP
15	91741080	rs111491001	A	C	100	PASS	AC=932;AF=0.186102;AN=5008;NS=2504;DP=14584;EAS_AF=0.001;AMR_AF=0.0879;AFR_AF=0.5514;EUR_AF=0.0934;SAS_AF=0.0481;AA=A|||;VT=SNP
15	91741162	rs149053118	G	A	100	PASS	AC=90;AF=0.0179712;AN=5008;NS=2504;DP=17178;EAS_AF=0;AMR_AF=0.0115;AFR_AF=0.0325;EUR_AF=0.0358;SAS_AF=0.0031;AA=G|||;VT=SNP
15	91741176	rs74454900	A	T	100	PASS	AC=955;AF=0.190695;AN=5008;NS=2504;DP=17733;EAS_AF=0.001;AMR_AF=0.0879;AFR_AF=0.5582;EUR_AF=0.0934;SAS_AF=0.0624;AA=A|||;VT=SNP
15	91741276	rs75770815	A	G	100	PASS	AC=950;AF=0.189696;AN=5008;NS=2504;DP=18401;EAS_AF=0.001;AMR_AF=0.0879;AFR_AF=0.5545;EUR_AF=0.0934;SAS_AF=0.0624;AA=A|||;VT=SNP
15	91741725	rs539161853	G	A	100	PASS	AC=108;AF=0.0215655;AN=5008;NS=2504;DP=13653;EAS_AF=0;AMR_AF=0.0173;AFR_AF=0.0015;EUR_AF=0.0358;SAS_AF=0.0593;AA=G|||;VT=SNP
15	91742077	rs76246778	C	G	100	PASS	AC=515;AF=0.102835;AN=5008;NS=2504;DP=13845;EAS_AF=0;AMR_AF=0.0432;AFR_AF=0.3359;EUR_AF=0.0378;SAS_AF=0.0031;AA=C|||;VT=SNP
15	91742084	rs2285531	G	A	100	PASS	AC=2098;AF=0.41893;AN=5008;NS=2504;DP=14199;EAS_AF=0.7411;AMR_AF=0.402;AFR_AF=0.1974;EUR_AF=0.3648;SAS_AF=0.454;AA=g|||;VT=SNP
15	91742174	rs16945332	C	T	100	PASS	AC=349;AF=0.0696885;AN=5008;NS=2504;DP=17674;EAS_AF=0.001;AMR_AF=0.0403;AFR_AF=0.1702;EUR_AF=0.0537;SAS_AF=0.0419;AA=C|||;VT=SNP
15	91742369	rs2285530	C	A	100	PASS	AC=3715;AF=0.741813;AN=5008;NS=2504;DP=14741;EAS_AF=0.7887;AMR_AF=0.6254;AFR_AF=0.9009;EUR_AF=0.672;SAS_AF=0.6329;AA=A|||;VT=SNP
15	91742578	rs2285529	A	G	100	PASS	AC=3721;AF=0.743011;AN=5008;NS=2504;DP=16385;EAS_AF=0.7887;AMR_AF=0.6225;AFR_AF=0.8994;EUR_AF=0.671;SAS_AF=0.6442;AA=G|||;VT=SNP
15	91742669	rs2285528	C	T	100	PASS	AC=3004;AF=0.59984;AN=5008;NS=2504;DP=17705;EAS_AF=0.7877;AMR_AF=0.5706;AFR_AF=0.4365;EUR_AF=0.6292;SAS_AF=0.6176;AA=T|||;VT=SNP
15	91742800	rs2285527	C	A	100	PASS	AC=2917;AF=0.582468;AN=5008;NS=2504;DP=19538;EAS_AF=0.7887;AMR_AF=0.5663;AFR_AF=0.3744;EUR_AF=0.6292;SAS_AF=0.6145;AA=C|||;VT=SNP
15	91743776	rs11858470	C	G	100	PASS	AC=2204;AF=0.440096;AN=5008;NS=2504;DP=20001;EAS_AF=0.2153;AMR_AF=0.3804;AFR_AF=0.7194;EUR_AF=0.4016;SAS_AF=0.3763;AA=C|||;VT=SNP
15	91743859	rs8039294	G	T	100	PASS	AC=1042;AF=0.208067;AN=5008;NS=2504;DP=19091;EAS_AF=0.002;AMR_AF=0.0937;AFR_AF=0.615;EUR_AF=0.0924;SAS_AF=0.0706;AA=G|||;VT=SNP
15	91744030	rs8040825	C	A	100	PASS	AC=2298;AF=0.458866;AN=5008;NS=2504;DP=18348;EAS_AF=0.2153;AMR_AF=0.3847;AFR_AF=0.7943;EUR_AF=0.4036;SAS_AF=0.3661;AA=A|||;VT=SNP
15	91744088	rs80289545	C	T	100	PASS	AC=454;AF=0.090655;AN=5008;NS=2504;DP=20088;EAS_AF=0.001;AMR_AF=0.0447;AFR_AF=0.2383;EUR_AF=0.0557;SAS_AF=0.0521;AA=C|||;VT=SNP
15	91744194	rs16945351	T	C	100	PASS	AC=457;AF=0.091254;AN=5008;NS=2504;DP=24438;EAS_AF=0.001;AMR_AF=0.0447;AFR_AF=0.2405;EUR_AF=0.0557;SAS_AF=0.0521;AA=T|||;VT=SNP
15	91744509	rs8040569	T	C	100	PASS	AC=2136;AF=0.426518;AN=5008;NS=2504;DP=22377;EAS_AF=0.2143;AMR_AF=0.3746;AFR_AF=0.674;EUR_AF=0.4046;SAS_AF=0.3701;AA=T|||;VT=SNP
15	91744542	rs60591252	G	A	100	PASS	AC=425;AF=0.0848642;AN=5008;NS=2504;DP=23814;EAS_AF=0.001;AMR_AF=0.0432;AFR_AF=0.2163;EUR_AF=0.0567;SAS_AF=0.0521;AA=G|||;VT=SNP
15	91744815	rs77948771	C	T	100	PASS	AC=558;AF=0.111422;AN=5008;NS=2504;DP=21217;EAS_AF=0.0645;AMR_AF=0.1052;AFR_AF=0.087;EUR_AF=0.1829;SAS_AF=0.1237;AA=C|||;VT=SNP
15	91745246	rs11854467	C	G	100	PASS	AC=1555;AF=0.310503;AN=5008;NS=2504;DP=21196;EAS_AF=0.2054;AMR_AF=0.3156;AFR_AF=0.3812;EUR_AF=0.3131;SAS_AF=0.317;AA=C|||;VT=SNP
15	91745278	rs7182325	T	G	100	PASS	AC=193;AF=0.0385383;AN=5008;NS=2504;DP=20448;EAS_AF=0;AMR_AF=0.0173;AFR_AF=0.1074;EUR_AF=0.0358;SAS_AF=0.0031;AA=T|||;VT=SNP
15	91749626	rs2892184	A	G	100	PASS	AC=663;AF=0.132388;AN=5008;NS=2504;DP=17548;EAS_AF=0.0119;AMR_AF=0.0836;AFR_AF=0.2897;EUR_AF=0.1252;SAS_AF=0.0859;AA=A|||;VT=SNP
15	91750577	rs79000402	G	A	100	PASS	AC=146;AF=0.0291534;AN=5008;NS=2504;DP=17526;EAS_AF=0;AMR_AF=0.0159;AFR_AF=0.0787;EUR_AF=0.0288;SAS_AF=0.002;AA=A|||;VT=SNP
15	91750729	rs11073986	T	C	100	PASS	AC=928;AF=0.185304;AN=5008;NS=2504;DP=16738;EAS_AF=0.0079;AMR_AF=0.1009;AFR_AF=0.4622;EUR_AF=0.1382;SAS_AF=0.1022;AA=T|||;VT=SNP
15	91750737	rs11073987	G	T	100	PASS	AC=1356;AF=0.270767;AN=5008;NS=2504;DP=16890;EAS_AF=0.123;AMR_AF=0.1124;AFR_AF=0.6641;EUR_AF=0.1421;SAS_AF=0.136;AA=T|||;VT=SNP
15	91751605	rs77737759	C	T	100	PASS	AC=202;AF=0.0403355;AN=5008;NS=2504;DP=21165;EAS_AF=0;AMR_AF=0.0692;AFR_AF=0.0008;EUR_AF=0.1252;SAS_AF=0.0276;AA=C|||;VT=SNP
15	91753224	rs79958190	A	G	100	PASS	AC=437;AF=0.0872604;AN=5008;NS=2504;DP=17856;EAS_AF=0.12;AMR_AF=0.0259;AFR_AF=0.1717;EUR_AF=0.0298;SAS_AF=0.0419;AA=G|||;VT=SNP
15	91753375	rs113648862	A	T	100	PASS	AC=38;AF=0.00758786;AN=5008;NS=2504;DP=17228;EAS_AF=0;AMR_AF=0.013;AFR_AF=0;EUR_AF=0.0229;SAS_AF=0.0061;AA=A|||;VT=SNP
15	91753505	rs146136679	C	T	100	PASS	AC=98;AF=0.0195687;AN=5008;NS=2504;DP=14800;EAS_AF=0;AMR_AF=0.0216;AFR_AF=0.0038;EUR_AF=0.0626;SAS_AF=0.0153;AA=C|||;VT=SNP
15	91753540	rs7170681	T	C	100	PASS	AC=878;AF=0.175319;AN=5008;NS=2504;DP=15612;EAS_AF=0.12;AMR_AF=0.0533;AFR_AF=0.4796;EUR_AF=0.0348;SAS_AF=0.0521;AA=T|||;VT=SNP
15	91753863	rs72748102	C	T	100	PASS	AC=55;AF=0.0109824;AN=5008;NS=2504;DP=17927;EAS_AF=0;AMR_AF=0.0173;AFR_AF=0.0023;EUR_AF=0.0338;SAS_AF=0.0061;AA=C|||;VT=SNP
15	91754096	rs7171800	T	G	100	PASS	AC=835;AF=0.166733;AN=5008;NS=2504;DP=19639;EAS_AF=0.12;AMR_AF=0.0533;AFR_AF=0.4569;EUR_AF=0.0328;SAS_AF=0.0409;AA=T|||;VT=SNP
15	91754236	rs11853803	T	C	100	PASS	AC=1433;AF=0.286142;AN=5008;NS=2504;DP=19056;EAS_AF=0.1379;AMR_AF=0.1138;AFR_AF=0.7269;EUR_AF=0.1252;SAS_AF=0.1309;AA=T|||;VT=SNP
15	91754438	rs117887116	G	A	100	PASS	AC=15;AF=0.00299521;AN=5008;NS=2504;DP=20695;EAS_AF=0;AMR_AF=0.0058;AFR_AF=0;EUR_AF=0.0109;SAS_AF=0;AA=G|||;VT=SNP
15	91755636	rs112352950	C	A	100	PASS	AC=42;AF=0.00838658;AN=5008;NS=2504;DP=18699;EAS_AF=0;AMR_AF=0.0144;AFR_AF=0.0008;EUR_AF=0.0249;SAS_AF=0.0061;AA=C|||;VT=SNP
15	91755854	rs17594915	G	A	100	PASS	AC=38;AF=0.00758786;AN=5008;NS=2504;DP=16340;EAS_AF=0;AMR_AF=0.0115;AFR_AF=0.0008;EUR_AF=0.0249;SAS_AF=0.0041;AA=G|||;VT=SNP
15	91755911	rs116902473	C	T	100	PASS	AC=37;AF=0.00738818;AN=5008;NS=2504;DP=13117;EAS_AF=0;AMR_AF=0.0115;AFR_AF=0.0083;EUR_AF=0.0169;SAS_AF=0.001;AA=C|||;VT=SNP
15	91756128	rs146963253	A	C	100	PASS	AC=34;AF=0.00678914;AN=5008;NS=2504;DP=15282;EAS_AF=0;AMR_AF=0.0173;AFR_AF=0;EUR_AF=0.0209;SAS_AF=0.001;AA=a|||;VT=SNP
15	91756134	rs112933294	C	G	100	PASS	AC=888;AF=0.177316;AN=5008;NS=2504;DP=14852;EAS_AF=0.12;AMR_AF=0.0519;AFR_AF=0.4985;EUR_AF=0.0328;SAS_AF=0.0399;AA=G|||;VT=SNP
15	91756835	rs143100214	T	G	100	PASS	AC=17;AF=0.00339457;AN=5008;NS=2504;DP=19039;EAS_AF=0;AMR_AF=0.0043;AFR_AF=0.0008;EUR_AF=0.008;SAS_AF=0.0051;AA=T|||;VT=SNP
15	91757035	rs76726857	G	A	100	PASS	AC=34;AF=0.00678914;AN=5008;NS=2504;DP=18018;EAS_AF=0;AMR_AF=0.0173;AFR_AF=0;EUR_AF=0.0209;SAS_AF=0.001;AA=G|||;VT=SNP
15	91757488	rs75951885	G	A	100	PASS	AC=52;AF=0.0103834;AN=5008;NS=2504;DP=18473;EAS_AF=0;AMR_AF=0.013;AFR_AF=0.0091;EUR_AF=0.0288;SAS_AF=0.002;AA=G|||;VT=SNP
15	91760353	rs145173060	C	T	100	PASS	AC=82;AF=0.0163738;AN=5008;NS=2504;DP=17398;EAS_AF=0;AMR_AF=0.0144;AFR_AF=0.0303;EUR_AF=0.0258;SAS_AF=0.0061;AA=C|||;VT=SNP
15	91760825	rs16945369	C	T	100	PASS	AC=1324;AF=0.264377;AN=5008;NS=2504;DP=18921;EAS_AF=0.0149;AMR_AF=0.1138;AFR_AF=0.77;EUR_AF=0.1262;SAS_AF=0.0869;AA=T|||;VT=SNP
15	91761333	rs113179732	A	G	100	PASS	AC=45;AF=0.00898562;AN=5008;NS=2504;DP=19901;EAS_AF=0;AMR_AF=0.0144;AFR_AF=0.0023;EUR_AF=0.0258;SAS_AF=0.0061;AA=A|||;VT=SNP
15	91761554	rs6496772	A	G	100	PASS	AC=1254;AF=0.250399;AN=5008;NS=2504;DP=17628;EAS_AF=0.0179;AMR_AF=0.111;AFR_AF=0.7141;EUR_AF=0.1252;SAS_AF=0.091;AA=A|||;VT=SNP
15	91761568	rs6496773	T	C	100	PASS	AC=1271;AF=0.253794;AN=5008;NS=2504;DP=17732;EAS_AF=0.0179;AMR_AF=0.1124;AFR_AF=0.7262;EUR_AF=0.1262;SAS_AF=0.09;AA=T|||;VT=SNP
15	91762000	rs8043369	A	G	100	PASS	AC=1556;AF=0.310703;AN=5008;NS=2504;DP=17829;EAS_AF=0.0575;AMR_AF=0.1671;AFR_AF=0.7874;EUR_AF=0.2087;SAS_AF=0.1339;AA=G|||;VT=SNP
15	91762287	rs73517605	C	T	100	PASS	AC=1324;AF=0.264377;AN=5008;NS=2504;DP=20518;EAS_AF=0.0546;AMR_AF=0.1556;AFR_AF=0.621;EUR_AF=0.2087;SAS_AF=0.1329;AA=C|||;VT=SNP
15	91762463	rs75024219	G	A	100	PASS	AC=77;AF=0.0153754;AN=5008;NS=2504;DP=19331;EAS_AF=0;AMR_AF=0.0144;AFR_AF=0.028;EUR_AF=0.0239;SAS_AF=0.0061;AA=G|||;VT=SNP
15	91762834	rs7165564	G	A	100	PASS	AC=573;AF=0.114417;AN=5008;NS=2504;DP=16958;EAS_AF=0.0546;AMR_AF=0.1009;AFR_AF=0.1142;EUR_AF=0.1789;SAS_AF=0.1196;AA=G|||;VT=SNP
15	91763148	rs7166153	G	A	100	PASS	AC=1492;AF=0.297923;AN=5008;NS=2504;DP=21163;EAS_AF=0.1736;AMR_AF=0.1571;AFR_AF=0.6377;EUR_AF=0.2117;SAS_AF=0.1554;AA=A|||;VT=SNP
15	91763472	rs78996014	T	C	100	PASS	AC=74;AF=0.0147764;AN=5008;NS=2504;DP=20404;EAS_AF=0;AMR_AF=0.0144;AFR_AF=0.0257;EUR_AF=0.0239;SAS_AF=0.0061;AA=T|||;VT=SNP
15	91764781	rs73517609	C	A	100	PASS	AC=873;AF=0.174321;AN=5008;NS=2504;DP=18216;EAS_AF=0.119;AMR_AF=0.0548;AFR_AF=0.4894;EUR_AF=0.0328;SAS_AF=0.0358;AA=C|||;VT=SNP
15	91764988	rs17594929	T	A	100	PASS	AC=621;AF=0.124002;AN=5008;NS=2504;DP=16538;EAS_AF=0.0536;AMR_AF=0.1023;AFR_AF=0.149;EUR_AF=0.1799;SAS_AF=0.1207;AA=T|||;VT=SNP
15	91764992	rs74587705	C	T	100	PASS	AC=134;AF=0.0267572;AN=5008;NS=2504;DP=16810;EAS_AF=0;AMR_AF=0.0202;AFR_AF=0.0681;EUR_AF=0.0239;SAS_AF=0.0061;AA=C|||;VT=SNP
15	91765519	rs117887940	G	A	100	PASS	AC=32;AF=0.00638978;AN=5008;NS=2504;DP=21697;EAS_AF=0;AMR_AF=0.0115;AFR_AF=0.0038;EUR_AF=0.0179;SAS_AF=0.001;AA=g|||;VT=SNP
15	91765766	rs7496780	A	G	100	PASS	AC=1761;AF=0.351637;AN=5008;NS=2504;DP=20302;EAS_AF=0.5714;AMR_AF=0.4323;AFR_AF=0.0257;EUR_AF=0.4284;SAS_AF=0.4294;AA=A|||;VT=SNP
15	91765920	rs79019892	C	G	100	PASS	AC=597;AF=0.119209;AN=5008;NS=2504;DP=22117;EAS_AF=0.0546;AMR_AF=0.1009;AFR_AF=0.1241;EUR_AF=0.1819;SAS_AF=0.1278;AA=C|||;VT=SNP
15	91768400	rs11630131	G	A	100	PASS	AC=543;AF=0.108427;AN=5008;NS=2504;DP=18433;EAS_AF=0.0536;AMR_AF=0.0908;AFR_AF=0.1195;EUR_AF=0.159;SAS_AF=0.1104;AA=G|||;VT=SNP
15	91768511	rs57288276	G	A	100	PASS	AC=622;AF=0.124201;AN=5008;NS=2504;DP=15344;EAS_AF=0;AMR_AF=0.049;AFR_AF=0.4168;EUR_AF=0.0298;SAS_AF=0.0072;AA=G|||;VT=SNP
15	91768838	rs2028018	T	C	100	PASS	AC=419;AF=0.0836661;AN=5008;NS=2504;DP=16258;EAS_AF=0;AMR_AF=0.0375;AFR_AF=0.267;EUR_AF=0.0368;SAS_AF=0.0031;AA=T|||;VT=SNP
15	91769465	rs2073967	G	A	100	PASS	AC=1841;AF=0.367612;AN=5008;NS=2504;DP=23554;EAS_AF=0.1716;AMR_AF=0.1801;AFR_AF=0.8828;EUR_AF=0.2256;SAS_AF=0.1524;AA=A|||;VT=SNP
15	91770251	rs7179149	A	G	100	PASS	AC=1517;AF=0.302915;AN=5008;NS=2504;DP=22793;EAS_AF=0.1726;AMR_AF=0.1585;AFR_AF=0.6543;EUR_AF=0.2107;SAS_AF=0.1595;AA=A|||;VT=SNP
15	91770370	rs62026588	G	C	100	PASS	AC=51;AF=0.0101837;AN=5008;NS=2504;DP=22019;EAS_AF=0;AMR_AF=0.0159;AFR_AF=0;EUR_AF=0.0378;SAS_AF=0.002;AA=G|||;VT=SNP
15	91770647	rs6496774	A	G	100	PASS	AC=1322;AF=0.263978;AN=5008;NS=2504;DP=23285;EAS_AF=0.0546;AMR_AF=0.1585;AFR_AF=0.621;EUR_AF=0.2078;SAS_AF=0.1299;AA=A|||;VT=SNP
15	91771148	rs57173318	C	G	100	PASS	AC=590;AF=0.117812;AN=5008;NS=2504;DP=18927;EAS_AF=0;AMR_AF=0.0576;AFR_AF=0.3608;EUR_AF=0.0636;SAS_AF=0.0092;AA=C|||;VT=SNP
15	91771509	rs11853906	T	C	100	PASS	AC=550;AF=0.109824;AN=5008;NS=2504;DP=15924;EAS_AF=0;AMR_AF=0.0548;AFR_AF=0.3321;EUR_AF=0.0636;SAS_AF=0.0092;AA=T|||;VT=SNP
15	91771597	rs8029075	A	G	100	PASS	AC=1855;AF=0.370407;AN=5008;NS=2504;DP=16365;EAS_AF=0.1726;AMR_AF=0.1888;AFR_AF=0.8623;EUR_AF=0.2485;SAS_AF=0.1636;AA=G|||;VT=SNP
15	91772565	rs8034168	C	T	100	PASS	AC=1759;AF=0.351238;AN=5008;NS=2504;DP=25268;EAS_AF=0.1706;AMR_AF=0.1585;AFR_AF=0.8525;EUR_AF=0.1968;SAS_AF=0.1554;AA=C|||;VT=SNP
15	91772726	rs8034482	C	T	100	PASS	AC=1551;AF=0.309704;AN=5008;NS=2504;DP=21577;EAS_AF=0.0536;AMR_AF=0.1571;AFR_AF=0.8101;EUR_AF=0.1938;SAS_AF=0.1247;AA=C|||;VT=SNP
15	91772793	rs8035254	A	G	100	PASS	AC=1760;AF=0.351438;AN=5008;NS=2504;DP=20481;EAS_AF=0.1706;AMR_AF=0.1585;AFR_AF=0.8525;EUR_AF=0.1968;SAS_AF=0.1564;AA=G|||;VT=SNP
15	91773107	rs117515292	C	T	100	PASS	AC=53;AF=0.0105831;AN=5008;NS=2504;DP=19605;EAS_AF=0;AMR_AF=0.0086;AFR_AF=0;EUR_AF=0.0437;SAS_AF=0.0031;AA=C|||;VT=SNP
15	91774883	rs1002556	A	C	100	PASS	AC=756;AF=0.150958;AN=5008;NS=2504;DP=19074;EAS_AF=0.0575;AMR_AF=0.1095;AFR_AF=0.2345;EUR_AF=0.1869;SAS_AF=0.1268;AA=A|||;VT=SNP
15	91775481	rs9673021	C	T	100	PASS	AC=991;AF=0.197883;AN=5008;NS=2504;DP=20495;EAS_AF=0;AMR_AF=0.0865;AFR_AF=0.6467;EUR_AF=0.0656;SAS_AF=0.0102;AA=C|||;VT=SNP
15	91776094	rs114410985	C	T	100	PASS	AC=34;AF=0.00678914;AN=5008;NS=2504;DP=19223;EAS_AF=0;AMR_AF=0.0144;AFR_AF=0.0083;EUR_AF=0.0099;SAS_AF=0.0031;AA=C|||;VT=SNP
15	91776331	rs7183676	A	G	100	PASS	AC=1669;AF=0.333267;AN=5008;NS=2504;DP=20342;EAS_AF=0.0595;AMR_AF=0.1945;AFR_AF=0.8245;EUR_AF=0.2485;SAS_AF=0.137;AA=A|||;VT=SNP
15	91776744	rs11631668	T	C	100	PASS	AC=1680;AF=0.335463;AN=5008;NS=2504;DP=21231;EAS_AF=0.0585;AMR_AF=0.196;AFR_AF=0.8328;EUR_AF=0.2485;SAS_AF=0.137;AA=C|||;VT=SNP
15	91776802	rs11631712	T	C	100	PASS	AC=1912;AF=0.381789;AN=5008;NS=2504;DP=21297;EAS_AF=0.1736;AMR_AF=0.1974;AFR_AF=0.8949;EUR_AF=0.2515;SAS_AF=0.1677;AA=C|||;VT=SNP
15	91776828	rs11631720	T	C	100	PASS	AC=1681;AF=0.335663;AN=5008;NS=2504;DP=21752;EAS_AF=0.0585;AMR_AF=0.196;AFR_AF=0.8328;EUR_AF=0.2485;SAS_AF=0.138;AA=C|||;VT=SNP
15	91777099	rs62026591	C	T	100	PASS	AC=245;AF=0.0489217;AN=5008;NS=2504;DP=21723;EAS_AF=0.001;AMR_AF=0.0677;AFR_AF=0.0023;EUR_AF=0.1362;SAS_AF=0.0583;AA=C|||;VT=SNP
15	91777154	rs8028331	A	G	100	PASS	AC=1688;AF=0.337061;AN=5008;NS=2504;DP=21355;EAS_AF=0.0585;AMR_AF=0.1974;AFR_AF=0.8328;EUR_AF=0.2565;SAS_AF=0.136;AA=A|||;VT=SNP
15	91777225	rs6496776	C	A	100	PASS	AC=1675;AF=0.334465;AN=5008;NS=2504;DP=21833;EAS_AF=0.0585;AMR_AF=0.196;AFR_AF=0.829;EUR_AF=0.2485;SAS_AF=0.137;AA=A|||;VT=SNP
15	91777407	rs6496777	G	A	100	PASS	AC=1677;AF=0.334864;AN=5008;NS=2504;DP=22249;EAS_AF=0.0585;AMR_AF=0.196;AFR_AF=0.8328;EUR_AF=0.2485;SAS_AF=0.1339;AA=G|||;VT=SNP
15	91777776	rs2214076	A	G	100	PASS	AC=1675;AF=0.334465;AN=5008;NS=2504;DP=20238;EAS_AF=0.0546;AMR_AF=0.196;AFR_AF=0.8321;EUR_AF=0.2485;SAS_AF=0.137;AA=A|||;VT=SNP
15	91778108	rs2188462	C	G	100	PASS	AC=1665;AF=0.332468;AN=5008;NS=2504;DP=20749;EAS_AF=0.0546;AMR_AF=0.1945;AFR_AF=0.8253;EUR_AF=0.2485;SAS_AF=0.137;AA=C|||;VT=SNP
15	91778715	rs8038425	C	T	100	PASS	AC=1676;AF=0.334665;AN=5008;NS=2504;DP=17939;EAS_AF=0.0546;AMR_AF=0.196;AFR_AF=0.8328;EUR_AF=0.2485;SAS_AF=0.137;AA=C|||;VT=SNP
15	91779152	rs3784773	C	A	100	PASS	AC=1898;AF=0.378994;AN=5008;NS=2504;DP=19756;EAS_AF=0.1696;AMR_AF=0.1974;AFR_AF=0.8873;EUR_AF=0.2515;SAS_AF=0.1677;AA=A|||;VT=SNP
15	91779204	rs3784772	C	A	100	PASS	AC=1822;AF=0.363818;AN=5008;NS=2504;DP=18635;EAS_AF=0.1696;AMR_AF=0.17;AFR_AF=0.8858;EUR_AF=0.2028;SAS_AF=0.1616;AA=A|||;VT=SNP
15	91779592	rs6496778	A	G	100	PASS	AC=1677;AF=0.334864;AN=5008;NS=2504;DP=18154;EAS_AF=0.0546;AMR_AF=0.196;AFR_AF=0.8336;EUR_AF=0.2485;SAS_AF=0.137;AA=A|||;VT=SNP
15	91779785	rs76522880	A	G	100	PASS	AC=79;AF=0.0157748;AN=5008;NS=2504;DP=17565;EAS_AF=0;AMR_AF=0.0173;AFR_AF=0.028;EUR_AF=0.0239;SAS_AF=0.0061;AA=A|||;VT=SNP
15	91779814	rs16945403	A	G	100	PASS	AC=653;AF=0.130391;AN=5008;NS=2504;DP=17969;EAS_AF=0;AMR_AF=0.049;AFR_AF=0.4334;EUR_AF=0.0417;SAS_AF=0.0041;AA=A|||;VT=SNP
15	91782095	rs62026592	C	G	100	PASS	AC=282;AF=0.0563099;AN=5008;NS=2504;DP=18960;EAS_AF=0.001;AMR_AF=0.0865;AFR_AF=0.003;EUR_AF=0.1581;SAS_AF=0.0593;AA=C|||;VT=SNP
15	91782259	rs977681	T	A	100	PASS	AC=1810;AF=0.361422;AN=5008;NS=2504;DP=21291;EAS_AF=0.1716;AMR_AF=0.17;AFR_AF=0.8812;EUR_AF=0.2008;SAS_AF=0.1554;AA=A|||;VT=SNP
15	91782834	rs72655642	A	G	100	PASS	AC=616;AF=0.123003;AN=5008;NS=2504;DP=19427;EAS_AF=0.0546;AMR_AF=0.1037;AFR_AF=0.1377;EUR_AF=0.1819;SAS_AF=0.1268;AA=A|||;VT=SNP
15	91783311	rs3784768	A	C	100	PASS	AC=1610;AF=0.321486;AN=5008;NS=2504;DP=21431;EAS_AF=0.0546;AMR_AF=0.1888;AFR_AF=0.7776;EUR_AF=0.2455;SAS_AF=0.1524;AA=A|||;VT=SNP
15	91783403	rs6496779	A	G	100	PASS	AC=1693;AF=0.338059;AN=5008;NS=2504;DP=20694;EAS_AF=0.0546;AMR_AF=0.1974;AFR_AF=0.8495;EUR_AF=0.2445;SAS_AF=0.135;AA=G|||;VT=SNP
15	91783717	rs56325903	C	T	100	PASS	AC=162;AF=0.0323482;AN=5008;NS=2504;DP=18779;EAS_AF=0.001;AMR_AF=0.0331;AFR_AF=0.0045;EUR_AF=0.0865;SAS_AF=0.046;AA=C|||;VT=SNP
15	91783807	rs8026662	C	T	100	PASS	AC=1441;AF=0.28774;AN=5008;NS=2504;DP=18904;EAS_AF=0.0546;AMR_AF=0.1614;AFR_AF=0.7005;EUR_AF=0.2187;SAS_AF=0.1309;AA=C|||;VT=SNP
15	91783874	rs118049527	C	T	100	PASS	AC=18;AF=0.00359425;AN=5008;NS=2504;DP=20064;EAS_AF=0;AMR_AF=0.0072;AFR_AF=0;EUR_AF=0.0119;SAS_AF=0.001;AA=C|||;VT=SNP
15	91783985	rs1005143	T	C	100	PASS	AC=1654;AF=0.330272;AN=5008;NS=2504;DP=21680;EAS_AF=0.1538;AMR_AF=0.147;AFR_AF=0.8298;EUR_AF=0.169;SAS_AF=0.1329;AA=C|||;VT=SNP
15	91784007	rs1005142	A	G	100	PASS	AC=881;AF=0.175919;AN=5008;NS=2504;DP=21613;EAS_AF=0;AMR_AF=0.0793;AFR_AF=0.5764;EUR_AF=0.0537;SAS_AF=0.0102;AA=G|||;VT=SNP
15	91784428	rs76297582	C	T	100	PASS	AC=78;AF=0.0155751;AN=5008;NS=2504;DP=24119;EAS_AF=0;AMR_AF=0.0173;AFR_AF=0.028;EUR_AF=0.0229;SAS_AF=0.0061;AA=C|||;VT=SNP
15	91784477	rs1005141	T	G	100	PASS	AC=1592;AF=0.317891;AN=5008;NS=2504;DP=22487;EAS_AF=0.1567;AMR_AF=0.17;AFR_AF=0.6558;EUR_AF=0.2664;SAS_AF=0.1851;AA=T|||;VT=SNP
15	91784528	rs117239529	T	C	100	PASS	AC=28;AF=0.00559105;AN=5008;NS=2504;DP=21374;EAS_AF=0;AMR_AF=0.0101;AFR_AF=0.0008;EUR_AF=0.0189;SAS_AF=0.001;AA=T|||;VT=SNP
15	91784856	rs8027320	T	C	100	PASS	AC=1666;AF=0.332668;AN=5008;NS=2504;DP=21445;EAS_AF=0.1498;AMR_AF=0.147;AFR_AF=0.8268;EUR_AF=0.17;SAS_AF=0.1524;AA=C|||;VT=SNP
15	91784904	rs994778	C	A	100	PASS	AC=1397;AF=0.278954;AN=5008;NS=2504;DP=21169;EAS_AF=0.1498;AMR_AF=0.1326;AFR_AF=0.6309;EUR_AF=0.17;SAS_AF=0.1524;AA=C|||;VT=SNP
15	91784934	rs11638996	G	A	100	PASS	AC=1388;AF=0.277157;AN=5008;NS=2504;DP=20928;EAS_AF=0.1488;AMR_AF=0.1326;AFR_AF=0.6263;EUR_AF=0.168;SAS_AF=0.1524;AA=A|||;VT=SNP
15	91785293	rs719176	G	A	100	PASS	AC=1391;AF=0.277756;AN=5008;NS=2504;DP=22873;EAS_AF=0.1498;AMR_AF=0.1326;AFR_AF=0.6263;EUR_AF=0.168;SAS_AF=0.1544;AA=G|||;VT=SNP
15	91785562	rs7172040	T	G	100	PASS	AC=483;AF=0.0964457;AN=5008;NS=2504;DP=22950;EAS_AF=0.0565;AMR_AF=0.0821;AFR_AF=0.0862;EUR_AF=0.1581;SAS_AF=0.0982;AA=T|||;VT=SNP
15	91785573	rs112643138	C	T	100	PASS	AC=76;AF=0.0151757;AN=5008;NS=2504;DP=22539;EAS_AF=0;AMR_AF=0.0173;AFR_AF=0.0265;EUR_AF=0.0229;SAS_AF=0.0061;AA=C|||;VT=SNP
15	91785937	rs16945424	A	T	100	PASS	AC=352;AF=0.0702875;AN=5008;NS=2504;DP=20635;EAS_AF=0;AMR_AF=0.0317;AFR_AF=0.2254;EUR_AF=0.0288;SAS_AF=0.0031;AA=A|||;VT=SNP
15	91785958	rs16945429	C	T	100	PASS	AC=1395;AF=0.278554;AN=5008;NS=2504;DP=20554;EAS_AF=0.1498;AMR_AF=0.1326;AFR_AF=0.6293;EUR_AF=0.168;SAS_AF=0.1544;AA=T|||;VT=SNP
15	91785992	rs11853153	C	T	100	PASS	AC=1395;AF=0.278554;AN=5008;NS=2504;DP=20357;EAS_AF=0.1498;AMR_AF=0.1326;AFR_AF=0.6293;EUR_AF=0.168;SAS_AF=0.1544;AA=C|||;VT=SNP
15	91786286	rs8027716	G	T	100	PASS	AC=1419;AF=0.283347;AN=5008;NS=2504;DP=20350;EAS_AF=0.1498;AMR_AF=0.134;AFR_AF=0.646;EUR_AF=0.169;SAS_AF=0.1544;AA=G|||;VT=SNP
15	91786707	rs8033801	C	T	100	PASS	AC=1400;AF=0.279553;AN=5008;NS=2504;DP=20913;EAS_AF=0.1498;AMR_AF=0.1326;AFR_AF=0.6286;EUR_AF=0.168;SAS_AF=0.1605;AA=T|||;VT=SNP
15	91786881	rs17516708	A	T	100	PASS	AC=536;AF=0.107029;AN=5008;NS=2504;DP=20625;EAS_AF=0.0565;AMR_AF=0.0821;AFR_AF=0.1263;EUR_AF=0.1541;SAS_AF=0.1022;AA=A|||;VT=SNP
15	91787150	rs11073988	G	A	100	PASS	AC=1477;AF=0.294928;AN=5008;NS=2504;DP=18921;EAS_AF=0.1498;AMR_AF=0.1628;AFR_AF=0.6293;EUR_AF=0.2167;SAS_AF=0.1667;AA=G|||;VT=SNP
15	91787404	rs11637499	A	C	100	PASS	AC=558;AF=0.111422;AN=5008;NS=2504;DP=20677;EAS_AF=0.0565;AMR_AF=0.0836;AFR_AF=0.1241;EUR_AF=0.163;SAS_AF=0.1176;AA=A|||;VT=SNP
15	91788205	rs79863589	T	C	100	PASS	AC=76;AF=0.0151757;AN=5008;NS=2504;DP=20461;EAS_AF=0;AMR_AF=0.0173;AFR_AF=0.0265;EUR_AF=0.0229;SAS_AF=0.0061;AA=t|||;VT=SNP
15	91788348	rs7179469	G	A	100	PASS	AC=1419;AF=0.283347;AN=5008;NS=2504;DP=19025;EAS_AF=0.1498;AMR_AF=0.134;AFR_AF=0.643;EUR_AF=0.167;SAS_AF=0.1605;AA=G|||;VT=SNP
15	91789091	rs992748	T	A	100	PASS	AC=1320;AF=0.263578;AN=5008;NS=2504;DP=16251;EAS_AF=0.1498;AMR_AF=0.1153;AFR_AF=0.5998;EUR_AF=0.1441;SAS_AF=0.1544;AA=T|||;VT=SNP
15	91789347	rs992747	G	A	100	PASS	AC=464;AF=0.0926518;AN=5008;NS=2504;DP=14473;EAS_AF=0.0565;AMR_AF=0.0576;AFR_AF=0.1248;EUR_AF=0.1064;SAS_AF=0.0971;AA=G|||;VT=SNP
15	91790251	rs8031572	C	T	100	PASS	AC=1104;AF=0.220447;AN=5008;NS=2504;DP=18923;EAS_AF=0.0933;AMR_AF=0.0893;AFR_AF=0.621;EUR_AF=0.0636;SAS_AF=0.0644;AA=C|||;VT=SNP
15	91790302	rs17595027	C	T	100	PASS	AC=462;AF=0.0922524;AN=5008;NS=2504;DP=19214;EAS_AF=0.0565;AMR_AF=0.0548;AFR_AF=0.1263;EUR_AF=0.1044;SAS_AF=0.0971;AA=C|||;VT=SNP
15	91790619	rs60116180	A	G	100	PASS	AC=75;AF=0.014976;AN=5008;NS=2504;DP=20363;EAS_AF=0;AMR_AF=0.0173;AFR_AF=0.0257;EUR_AF=0.0229;SAS_AF=0.0061;AA=A|||;VT=SNP
15	91791462	rs2078877	G	A	100	PASS	AC=769;AF=0.153554;AN=5008;NS=2504;DP=13851;EAS_AF=0.0575;AMR_AF=0.0965;AFR_AF=0.264;EUR_AF=0.1799;SAS_AF=0.1166;AA=g|||;VT=SNP
15	91791468	rs2078876	G	A	100	PASS	AC=937;AF=0.187101;AN=5008;NS=2504;DP=13688;EAS_AF=0.0575;AMR_AF=0.1772;AFR_AF=0.1914;EUR_AF=0.3231;SAS_AF=0.182;AA=G|||;VT=SNP
15	91791639	rs2078875	C	T	100	PASS	AC=972;AF=0.194089;AN=5008;NS=2504;DP=19240;EAS_AF=0.0575;AMR_AF=0.1427;AFR_AF=0.2988;EUR_AF=0.2495;SAS_AF=0.1728;AA=C|||;VT=SNP
15	91791692	rs2078874	A	G	100	PASS	AC=582;AF=0.116214;AN=5008;NS=2504;DP=17087;EAS_AF=0.0565;AMR_AF=0.0706;AFR_AF=0.1649;EUR_AF=0.1541;SAS_AF=0.1053;AA=A|||;VT=SNP
15	91792067	rs8042596	C	T	100	PASS	AC=1507;AF=0.300919;AN=5008;NS=2504;DP=20766;EAS_AF=0.1488;AMR_AF=0.1902;AFR_AF=0.5257;EUR_AF=0.3082;SAS_AF=0.2249;AA=T|||;VT=SNP
15	91792146	rs62026593	G	A	100	PASS	AC=442;AF=0.0882588;AN=5008;NS=2504;DP=19681;EAS_AF=0.001;AMR_AF=0.0922;AFR_AF=0.1225;EUR_AF=0.1441;SAS_AF=0.0716;AA=G|||;VT=SNP
15	91792178	rs8041730	G	C	100	PASS	AC=1858;AF=0.371006;AN=5008;NS=2504;DP=18793;EAS_AF=0.1488;AMR_AF=0.2075;AFR_AF=0.7995;EUR_AF=0.2913;SAS_AF=0.2188;AA=C|||;VT=SNP
15	91792215	rs144618127	A	C	100	PASS	AC=49;AF=0.00978435;AN=5008;NS=2504;DP=18091;EAS_AF=0;AMR_AF=0.0144;AFR_AF=0.0045;EUR_AF=0.0298;SAS_AF=0.0031;AA=A|||;VT=SNP
15	91792237	rs74040150	C	A	100	PASS	AC=422;AF=0.0842652;AN=5008;NS=2504;DP=17525;EAS_AF=0;AMR_AF=0.036;AFR_AF=0.2746;EUR_AF=0.0308;SAS_AF=0.0031;AA=C|||;VT=SNP
15	91792339	rs8027769	T	C	100	PASS	AC=642;AF=0.128195;AN=5008;NS=2504;DP=16126;EAS_AF=0.0645;AMR_AF=0.0807;AFR_AF=0.1846;EUR_AF=0.174;SAS_AF=0.1043;AA=C|||;VT=SNP
15	91792444	rs8042096	G	A	100	PASS	AC=1931;AF=0.385583;AN=5008;NS=2504;DP=21082;EAS_AF=0.1488;AMR_AF=0.2262;AFR_AF=0.8011;EUR_AF=0.34;SAS_AF=0.228;AA=A|||;VT=SNP
15	91792751	rs56303595	A	C	100	PASS	AC=1542;AF=0.307907;AN=5008;NS=2504;DP=20164;EAS_AF=0.1488;AMR_AF=0.2061;AFR_AF=0.5265;EUR_AF=0.33;SAS_AF=0.226;AA=C|||;VT=SNP
15	91793112	rs200296317	G	A	100	PASS	AC=439;AF=0.0876597;AN=5008;NS=2504;DP=19774;EAS_AF=0.0565;AMR_AF=0.049;AFR_AF=0.1104;EUR_AF=0.1054;SAS_AF=0.0982;AA=G|||;VT=SNP
15	91793114	rs11853103	C	T	100	PASS	AC=937;AF=0.187101;AN=5008;NS=2504;DP=19896;EAS_AF=0.1478;AMR_AF=0.0735;AFR_AF=0.3631;EUR_AF=0.1143;SAS_AF=0.1452;AA=C|||;VT=SNP
15	91793330	rs62026595	A	T	100	PASS	AC=443;AF=0.0884585;AN=5008;NS=2504;DP=20163;EAS_AF=0.001;AMR_AF=0.0922;AFR_AF=0.1233;EUR_AF=0.1441;SAS_AF=0.0716;AA=A|||;VT=SNP
15	91793376	rs11853193	C	T	100	PASS	AC=1379;AF=0.275359;AN=5008;NS=2504;DP=20510;EAS_AF=0.1488;AMR_AF=0.1657;AFR_AF=0.4887;EUR_AF=0.2584;SAS_AF=0.2127;AA=C|||;VT=SNP
15	91793412	rs11853198	C	T	100	PASS	AC=1807;AF=0.360823;AN=5008;NS=2504;DP=21249;EAS_AF=0.1488;AMR_AF=0.2046;AFR_AF=0.7625;EUR_AF=0.2893;SAS_AF=0.2209;AA=T|||;VT=SNP
15	91794183	rs78413762	C	A	100	PASS	AC=354;AF=0.0706869;AN=5008;NS=2504;DP=18483;EAS_AF=0.0188;AMR_AF=0.0432;AFR_AF=0.1014;EUR_AF=0.0924;SAS_AF=0.0798;AA=C|||;VT=SNP
15	91794423	rs8034568	C	A	100	PASS	AC=1315;AF=0.26258;AN=5008;NS=2504;DP=20326;EAS_AF=0.1488;AMR_AF=0.1643;AFR_AF=0.4402;EUR_AF=0.2584;SAS_AF=0.2137;AA=A|||;VT=SNP
15	91794506	rs62026596	C	T	100	PASS	AC=417;AF=0.0832668;AN=5008;NS=2504;DP=21395;EAS_AF=0.001;AMR_AF=0.0821;AFR_AF=0.1082;EUR_AF=0.1441;SAS_AF=0.0726;AA=C|||;VT=SNP
15	91794634	rs8027498	G	A	100	PASS	AC=1409;AF=0.28135;AN=5008;NS=2504;DP=20291;EAS_AF=0.1488;AMR_AF=0.1657;AFR_AF=0.5045;EUR_AF=0.2604;SAS_AF=0.2198;AA=A|||;VT=SNP
15	91795173	rs12909119	T	A	100	PASS	AC=108;AF=0.0215655;AN=5008;NS=2504;DP=17991;EAS_AF=0;AMR_AF=0.0159;AFR_AF=0.0015;EUR_AF=0.0447;SAS_AF=0.0511;AA=T|||;VT=SNP;EX_TARGET
15	91795758	rs16945457	A	C	100	PASS	AC=1023;AF=0.204273;AN=5008;NS=2504;DP=16353;EAS_AF=0.001;AMR_AF=0.1556;AFR_AF=0.4697;EUR_AF=0.2048;SAS_AF=0.089;AA=A|||;VT=SNP;EX_TARGET
15	91795859	rs2074084	T	A	100	PASS	AC=1896;AF=0.378594;AN=5008;NS=2504;DP=21070;EAS_AF=0.1498;AMR_AF=0.2277;AFR_AF=0.7829;EUR_AF=0.3191;SAS_AF=0.2362;AA=T|||;VT=SNP
15	91795921	rs78068964	A	G	100	PASS	AC=58;AF=0.0115815;AN=5008;NS=2504;DP=21844;EAS_AF=0;AMR_AF=0.0173;AFR_AF=0;EUR_AF=0.0408;SAS_AF=0.0051;AA=A|||;VT=SNP
15	91796537	rs2285625	T	C	100	PASS	AC=1463;AF=0.292133;AN=5008;NS=2504;DP=20211;EAS_AF=0.0585;AMR_AF=0.2061;AFR_AF=0.5802;EUR_AF=0.3082;SAS_AF=0.1881;AA=T|||;VT=SNP
15	91796583	rs2269799	T	C	100	PASS	AC=2002;AF=0.39976;AN=5008;NS=2504;DP=20181;EAS_AF=0.1498;AMR_AF=0.2349;AFR_AF=0.8593;EUR_AF=0.3191;SAS_AF=0.2362;AA=C|||;VT=SNP
15	91797561	rs12101329	G	C	100	PASS	AC=471;AF=0.0940495;AN=5008;NS=2504;DP=17554;EAS_AF=0.001;AMR_AF=0.098;AFR_AF=0.1271;EUR_AF=0.1511;SAS_AF=0.0838;AA=G|||;VT=SNP
15	91797571	rs12101330	G	A	100	PASS	AC=474;AF=0.0946486;AN=5008;NS=2504;DP=18006;EAS_AF=0.001;AMR_AF=0.098;AFR_AF=0.1293;EUR_AF=0.1511;SAS_AF=0.0838;AA=A|||;VT=SNP
15	91797866	rs2269798	T	C	100	PASS	AC=538;AF=0.107428;AN=5008;NS=2504;DP=20072;EAS_AF=0.0575;AMR_AF=0.0735;AFR_AF=0.1324;EUR_AF=0.1561;SAS_AF=0.0992;AA=T|||;VT=SNP
15	91798199	rs72750207	C	T	100	PASS	AC=69;AF=0.013778;AN=5008;NS=2504;DP=20822;EAS_AF=0;AMR_AF=0.0245;AFR_AF=0.0008;EUR_AF=0.0408;SAS_AF=0.0102;AA=C|||;VT=SNP
15	91798222	rs2269797	A	G	100	PASS	AC=1992;AF=0.397764;AN=5008;NS=2504;DP=20800;EAS_AF=0.1498;AMR_AF=0.2478;AFR_AF=0.8041;EUR_AF=0.3688;SAS_AF=0.2403;AA=G|||;VT=SNP
15	91798573	rs62026598	G	T	100	PASS	AC=447;AF=0.0892572;AN=5008;NS=2504;DP=18550;EAS_AF=0.001;AMR_AF=0.0922;AFR_AF=0.1248;EUR_AF=0.1441;SAS_AF=0.0736;AA=T|||;VT=SNP
15	91799024	rs2269795	A	G	100	PASS	AC=1982;AF=0.395767;AN=5008;NS=2504;DP=17240;EAS_AF=0.1498;AMR_AF=0.245;AFR_AF=0.8026;EUR_AF=0.3688;SAS_AF=0.2342;AA=G|||;VT=SNP
15	91799643	rs2285624	T	A	100	PASS	AC=585;AF=0.116813;AN=5008;NS=2504;DP=16573;EAS_AF=0.0575;AMR_AF=0.0706;AFR_AF=0.1717;EUR_AF=0.1551;SAS_AF=0.0971;AA=T|||;VT=SNP
15	91799863	rs11073989	G	A	100	PASS	AC=1386;AF=0.276757;AN=5008;NS=2504;DP=19262;EAS_AF=0.1498;AMR_AF=0.1945;AFR_AF=0.407;EUR_AF=0.336;SAS_AF=0.229;AA=A|||;VT=SNP
15	91800046	rs1076179	T	C	100	PASS	AC=2058;AF=0.410942;AN=5008;NS=2504;DP=16706;EAS_AF=0.1498;AMR_AF=0.2522;AFR_AF=0.8578;EUR_AF=0.3688;SAS_AF=0.2321;AA=A|||;VT=SNP
15	91801266	rs1079535	C	A	100	PASS	AC=1885;AF=0.376398;AN=5008;NS=2504;DP=20642;EAS_AF=0.1488;AMR_AF=0.2205;AFR_AF=0.7769;EUR_AF=0.339;SAS_AF=0.2188;AA=A|||;VT=SNP
15	91801597	rs1075839	C	T	100	PASS	AC=285;AF=0.0569089;AN=5008;NS=2504;DP=18382;EAS_AF=0.0556;AMR_AF=0.0144;AFR_AF=0.1241;EUR_AF=0.0139;SAS_AF=0.0419;AA=C|||;VT=SNP
15	91801907	rs1075840	T	G	100	PASS	AC=2051;AF=0.409545;AN=5008;NS=2504;DP=19081;EAS_AF=0.1498;AMR_AF=0.2493;AFR_AF=0.8593;EUR_AF=0.3648;SAS_AF=0.229;AA=G|||;VT=SNP
15	91802567	rs10852146	A	G	100	PASS	AC=3879;AF=0.774561;AN=5008;NS=2504;DP=15370;EAS_AF=0.6587;AMR_AF=0.6527;AFR_AF=0.9871;EUR_AF=0.8231;SAS_AF=0.6431;AA=G|||;VT=SNP
15	91802782	rs11854154	A	G	100	PASS	AC=419;AF=0.0836661;AN=5008;NS=2504;DP=22469;EAS_AF=0;AMR_AF=0.0375;AFR_AF=0.2716;EUR_AF=0.0308;SAS_AF=0.0031;AA=A|||;VT=SNP
15	91803019	rs73520042	G	T	100	PASS	AC=820;AF=0.163738;AN=5008;NS=2504;DP=21259;EAS_AF=0.0913;AMR_AF=0.0533;AFR_AF=0.4539;EUR_AF=0.0408;SAS_AF=0.0511;AA=T|||;VT=SNP
15	91803109	rs12909322	C	T	100	PASS	AC=45;AF=0.00898562;AN=5008;NS=2504;DP=23016;EAS_AF=0;AMR_AF=0.013;AFR_AF=0.0015;EUR_AF=0.0298;SAS_AF=0.0041;AA=C|||;VT=SNP
15	91803214	rs16945465	C	T	100	PASS	AC=638;AF=0.127396;AN=5008;NS=2504;DP=23245;EAS_AF=0.001;AMR_AF=0.1081;AFR_AF=0.2489;EUR_AF=0.1521;SAS_AF=0.0818;AA=c|||;VT=SNP
15	91803254	rs16945469	C	A	100	PASS	AC=820;AF=0.163738;AN=5008;NS=2504;DP=24211;EAS_AF=0.0903;AMR_AF=0.0533;AFR_AF=0.4546;EUR_AF=0.0408;SAS_AF=0.0511;AA=A|||;VT=SNP
15	91803567	rs16945475	A	G	100	PASS	AC=450;AF=0.0898562;AN=5008;NS=2504;DP=19770;EAS_AF=0;AMR_AF=0.0375;AFR_AF=0.295;EUR_AF=0.0308;SAS_AF=0.0031;AA=A|||;VT=SNP;EX_TARGET
15	91803857	rs8038914	G	A	100	PASS	AC=278;AF=0.0555112;AN=5008;NS=2504;DP=18655;EAS_AF=0;AMR_AF=0.0274;AFR_AF=0.171;EUR_AF=0.0298;SAS_AF=0.0031;AA=g|||;VT=SNP
15	91803891	rs8040924	A	G	100	PASS	AC=307;AF=0.0613019;AN=5008;NS=2504;DP=18308;EAS_AF=0;AMR_AF=0.0274;AFR_AF=0.1929;EUR_AF=0.0298;SAS_AF=0.0031;AA=a|||;VT=SNP
15	91804778	rs62026599	C	T	100	PASS	AC=628;AF=0.125399;AN=5008;NS=2504;DP=19114;EAS_AF=0.001;AMR_AF=0.1066;AFR_AF=0.2428;EUR_AF=0.1501;SAS_AF=0.0828;AA=T|||;VT=SNP
15	91804842	rs12908998	G	A	100	PASS	AC=93;AF=0.0185703;AN=5008;NS=2504;DP=18598;EAS_AF=0;AMR_AF=0.0144;AFR_AF=0.0015;EUR_AF=0.0517;SAS_AF=0.0297;AA=G|||;VT=SNP
15	91804948	rs12910392	C	G	100	PASS	AC=18;AF=0.00359425;AN=5008;NS=2504;DP=21501;EAS_AF=0;AMR_AF=0.0029;AFR_AF=0.0015;EUR_AF=0.0139;SAS_AF=0;AA=C|||;VT=SNP
15	91805060	rs16945481	T	C	100	PASS	AC=494;AF=0.0986422;AN=5008;NS=2504;DP=20813;EAS_AF=0.001;AMR_AF=0.1023;AFR_AF=0.143;EUR_AF=0.1501;SAS_AF=0.0838;AA=T|||;VT=SNP
15	91805261	rs16945485	A	G	100	PASS	AC=510;AF=0.101837;AN=5008;NS=2504;DP=19454;EAS_AF=0.001;AMR_AF=0.1023;AFR_AF=0.1558;EUR_AF=0.1511;SAS_AF=0.0818;AA=A|||;VT=SNP
15	91805589	rs59347374	A	C	100	PASS	AC=460;AF=0.091853;AN=5008;NS=2504;DP=16616;EAS_AF=0;AMR_AF=0.0331;AFR_AF=0.3048;EUR_AF=0.0308;SAS_AF=0.0031;AA=A|||;VT=SNP
15	91805716	rs77643373	C	T	100	PASS	AC=420;AF=0.0838658;AN=5008;NS=2504;DP=16157;EAS_AF=0.002;AMR_AF=0.0821;AFR_AF=0.1248;EUR_AF=0.1243;SAS_AF=0.0726;AA=C|||;VT=SNP
15	91805818	rs79884087	T	C	100	PASS	AC=67;AF=0.0133786;AN=5008;NS=2504;DP=14748;EAS_AF=0;AMR_AF=0.0187;AFR_AF=0.0159;EUR_AF=0.0298;SAS_AF=0.0031;AA=T|||;VT=SNP
15	91805865	rs11852740	T	C	100	PASS	AC=440;AF=0.0878594;AN=5008;NS=2504;DP=17422;EAS_AF=0;AMR_AF=0.036;AFR_AF=0.2882;EUR_AF=0.0308;SAS_AF=0.0031;AA=C|||;VT=SNP
15	91805874	rs11855090	G	A	100	PASS	AC=439;AF=0.0876597;AN=5008;NS=2504;DP=17803;EAS_AF=0;AMR_AF=0.036;AFR_AF=0.2874;EUR_AF=0.0308;SAS_AF=0.0031;AA=G|||;VT=SNP
15	91806171	rs62026600	C	T	100	PASS	AC=1042;AF=0.208067;AN=5008;NS=2504;DP=21432;EAS_AF=0.0526;AMR_AF=0.1441;AFR_AF=0.3752;EUR_AF=0.2316;SAS_AF=0.1636;AA=t|||;VT=SNP
15	91806310	rs17595167	A	G	100	PASS	AC=1097;AF=0.21905;AN=5008;NS=2504;DP=27763;EAS_AF=0.1379;AMR_AF=0.1268;AFR_AF=0.3858;EUR_AF=0.2107;SAS_AF=0.1513;AA=A|||;VT=SNP
15	91806560	rs62652916	A	G	100	PASS	AC=1832;AF=0.365815;AN=5008;NS=2504;DP=32446;EAS_AF=0.1379;AMR_AF=0.2017;AFR_AF=0.8003;EUR_AF=0.2763;SAS_AF=0.2219;AA=A|||;VT=SNP
15	91807442	rs57788091	C	A	100	PASS	AC=436;AF=0.0870607;AN=5008;NS=2504;DP=19694;EAS_AF=0;AMR_AF=0.036;AFR_AF=0.2852;EUR_AF=0.0308;SAS_AF=0.0031;AA=C|||;VT=SNP
15	91808322	rs148227062	G	A	100	PASS	AC=55;AF=0.0109824;AN=5008;NS=2504;DP=19856;EAS_AF=0;AMR_AF=0.0216;AFR_AF=0.0023;EUR_AF=0.0258;SAS_AF=0.0112;AA=G|||;VT=SNP
15	91808728	rs2239994	C	T	100	PASS	AC=781;AF=0.15595;AN=5008;NS=2504;DP=21634;EAS_AF=0.0863;AMR_AF=0.0937;AFR_AF=0.3011;EUR_AF=0.1163;SAS_AF=0.1166;AA=T|||;VT=SNP
15	91809240	rs78177478	G	A	100	PASS	AC=1076;AF=0.214856;AN=5008;NS=2504;DP=16357;EAS_AF=0.0526;AMR_AF=0.121;AFR_AF=0.4841;EUR_AF=0.1948;SAS_AF=0.1053;AA=G|||;VT=SNP
15	91809372	rs12914276	A	G	100	PASS	AC=1095;AF=0.21865;AN=5008;NS=2504;DP=18821;EAS_AF=0.0526;AMR_AF=0.1254;AFR_AF=0.4856;EUR_AF=0.2087;SAS_AF=0.1053;AA=A|||;VT=SNP
15	91810011	rs11629714	C	T	100	PASS	AC=603;AF=0.120407;AN=5008;NS=2504;DP=15864;EAS_AF=0.0486;AMR_AF=0.0807;AFR_AF=0.1808;EUR_AF=0.159;SAS_AF=0.1012;AA=C|||;VT=SNP
15	91810426	rs2301665	A	G	100	PASS	AC=1681;AF=0.335663;AN=5008;NS=2504;DP=18182;EAS_AF=0.0635;AMR_AF=0.2161;AFR_AF=0.6974;EUR_AF=0.333;SAS_AF=0.2147;AA=A|||;VT=SNP
15	91810997	rs56175742	G	A	100	PASS	AC=1919;AF=0.383187;AN=5008;NS=2504;DP=18612;EAS_AF=0.1349;AMR_AF=0.2075;AFR_AF=0.8616;EUR_AF=0.2913;SAS_AF=0.2117;AA=a|||;VT=SNP
15	91811278	rs62026602	C	T	100	PASS	AC=228;AF=0.0455272;AN=5008;NS=2504;DP=18951;EAS_AF=0.001;AMR_AF=0.062;AFR_AF=0.0212;EUR_AF=0.1272;SAS_AF=0.0286;AA=c|||;VT=SNP
15	91811384	rs11637525	T	C	100	PASS	AC=1128;AF=0.22524;AN=5008;NS=2504;DP=20610;EAS_AF=0.0506;AMR_AF=0.1268;AFR_AF=0.4592;EUR_AF=0.2127;SAS_AF=0.1718;AA=t|||;VT=SNP
15	91811749	rs3743444	G	A	100	PASS	AC=697;AF=0.139177;AN=5008;NS=2504;DP=21557;EAS_AF=0.0893;AMR_AF=0.0937;AFR_AF=0.2595;EUR_AF=0.1392;SAS_AF=0.0603;AA=A|||;VT=SNP;EX_TARGET
15	91811892	rs62026603	A	C	100	PASS	AC=310;AF=0.061901;AN=5008;NS=2504;DP=20120;EAS_AF=0.001;AMR_AF=0.0692;AFR_AF=0.0779;EUR_AF=0.1282;SAS_AF=0.0297;AA=C|||;VT=SNP
15	91812223	rs62026604	C	T	100	PASS	AC=247;AF=0.0493211;AN=5008;NS=2504;DP=19080;EAS_AF=0.001;AMR_AF=0.0504;AFR_AF=0.0575;EUR_AF=0.1064;SAS_AF=0.0286;AA=C|||;VT=SNP
15	91812453	rs6496780	A	G	100	PASS	AC=1428;AF=0.285144;AN=5008;NS=2504;DP=18904;EAS_AF=0.0516;AMR_AF=0.1916;AFR_AF=0.5287;EUR_AF=0.3439;SAS_AF=0.2025;AA=A|||;VT=SNP
15	91812545	rs62026605	A	C	100	PASS	AC=280;AF=0.0559105;AN=5008;NS=2504;DP=21131;EAS_AF=0.001;AMR_AF=0.0648;AFR_AF=0.0575;EUR_AF=0.1282;SAS_AF=0.0297;AA=A|||;VT=SNP
15	91812778	rs6496781	G	C	100	PASS	AC=1405;AF=0.280551;AN=5008;NS=2504;DP=19923;EAS_AF=0.0516;AMR_AF=0.1916;AFR_AF=0.5151;EUR_AF=0.341;SAS_AF=0.2004;AA=C|||;VT=SNP
15	91812780	rs6496782	A	G	100	PASS	AC=1405;AF=0.280551;AN=5008;NS=2504;DP=19836;EAS_AF=0.0516;AMR_AF=0.1888;AFR_AF=0.5166;EUR_AF=0.34;SAS_AF=0.2014;AA=A|||;VT=SNP
15	91813729	rs9302350	G	T	100	PASS	AC=1331;AF=0.265775;AN=5008;NS=2504;DP=21254;EAS_AF=0.0516;AMR_AF=0.1527;AFR_AF=0.5567;EUR_AF=0.2634;SAS_AF=0.1759;AA=T|||;VT=SNP
15	91814290	rs72478460	A	G	100	PASS	AC=1394;AF=0.278355;AN=5008;NS=2504;DP=21789;EAS_AF=0.0853;AMR_AF=0.1571;AFR_AF=0.5726;EUR_AF=0.2634;SAS_AF=0.181;AA=a|||;VT=SNP
15	91814460	rs62026608	C	T	100	PASS	AC=1327;AF=0.264976;AN=5008;NS=2504;DP=22145;EAS_AF=0.0516;AMR_AF=0.1542;AFR_AF=0.5545;EUR_AF=0.2604;SAS_AF=0.1769;AA=C|||;VT=SNP
15	91814588	rs10438438	A	C	100	PASS	AC=1759;AF=0.351238;AN=5008;NS=2504;DP=19478;EAS_AF=0.1399;AMR_AF=0.2061;AFR_AF=0.7171;EUR_AF=0.3191;SAS_AF=0.2106;AA=a|||;VT=SNP
15	91815768	rs62026609	A	G	100	PASS	AC=228;AF=0.0455272;AN=5008;NS=2504;DP=18915;EAS_AF=0.001;AMR_AF=0.049;AFR_AF=0.0424;EUR_AF=0.1064;SAS_AF=0.0307;AA=A|||;VT=SNP
15	91815971	rs2239993	A	G	100	PASS	AC=1196;AF=0.238818;AN=5008;NS=2504;DP=9506;EAS_AF=0.0585;AMR_AF=0.1744;AFR_AF=0.3979;EUR_AF=0.3012;SAS_AF=0.1912;AA=A|||;VT=SNP
15	91816024	rs116922550	C	G	100	PASS	AC=110;AF=0.0219649;AN=5008;NS=2504;DP=15684;EAS_AF=0;AMR_AF=0.0245;AFR_AF=0.003;EUR_AF=0.0755;SAS_AF=0.0133;AA=C|||;VT=SNP
15	91816143	rs2239992	G	A	100	PASS	AC=1765;AF=0.352436;AN=5008;NS=2504;DP=15889;EAS_AF=0.1399;AMR_AF=0.2291;AFR_AF=0.6437;EUR_AF=0.3708;SAS_AF=0.2464;AA=g|||;VT=SNP
15	91816196	rs72655644	G	A	100	PASS	AC=1187;AF=0.237021;AN=5008;NS=2504;DP=16116;EAS_AF=0.0496;AMR_AF=0.1744;AFR_AF=0.3979;EUR_AF=0.3012;SAS_AF=0.1912;AA=G|||;VT=SNP
15	91816218	rs59009172	A	G	100	PASS	AC=267;AF=0.0533147;AN=5008;NS=2504;DP=16147;EAS_AF=0.001;AMR_AF=0.0634;AFR_AF=0.0469;EUR_AF=0.1292;SAS_AF=0.0307;AA=A|||;VT=SNP
15	91816255	rs60665994	G	T	100	PASS	AC=215;AF=0.0429313;AN=5008;NS=2504;DP=16420;EAS_AF=0.001;AMR_AF=0.0476;AFR_AF=0.0363;EUR_AF=0.1044;SAS_AF=0.0286;AA=G|||;VT=SNP
15	91816343	rs61680841	A	T	100	PASS	AC=215;AF=0.0429313;AN=5008;NS=2504;DP=17793;EAS_AF=0.001;AMR_AF=0.0476;AFR_AF=0.0363;EUR_AF=0.1044;SAS_AF=0.0286;AA=A|||;VT=SNP
15	91816772	rs8032397	G	A	100	PASS	AC=2207;AF=0.440695;AN=5008;NS=2504;DP=18628;EAS_AF=0.1399;AMR_AF=0.2968;AFR_AF=0.8654;EUR_AF=0.4612;SAS_AF=0.2577;AA=A|||;VT=SNP
15	91817604	rs62026611	C	T	100	PASS	AC=1746;AF=0.348642;AN=5008;NS=2504;DP=16325;EAS_AF=0.1409;AMR_AF=0.2277;AFR_AF=0.6293;EUR_AF=0.3698;SAS_AF=0.2474;AA=T|||;VT=SNP
15	91817813	rs11854719	G	T	100	PASS	AC=1915;AF=0.382388;AN=5008;NS=2504;DP=17322;EAS_AF=0.1409;AMR_AF=0.2392;AFR_AF=0.7511;EUR_AF=0.3708;SAS_AF=0.2464;AA=T|||;VT=SNP
15	91817982	rs62026628	C	T	100	PASS	AC=214;AF=0.0427316;AN=5008;NS=2504;DP=16981;EAS_AF=0.001;AMR_AF=0.0476;AFR_AF=0.0363;EUR_AF=0.1044;SAS_AF=0.0276;AA=c|||;VT=SNP
15	91818020	rs57997226	A	C	100	PASS	AC=1952;AF=0.389776;AN=5008;NS=2504;DP=16414;EAS_AF=0.1409;AMR_AF=0.2406;AFR_AF=0.7731;EUR_AF=0.3738;SAS_AF=0.2505;AA=C|||;VT=SNP
15	91818278	rs61594879	A	G	100	PASS	AC=340;AF=0.0678914;AN=5008;NS=2504;DP=14784;EAS_AF=0.001;AMR_AF=0.0634;AFR_AF=0.1051;EUR_AF=0.1272;SAS_AF=0.0286;AA=A|||;VT=SNP
15	91818451	rs62026631	C	G	100	PASS	AC=205;AF=0.0409345;AN=5008;NS=2504;DP=16323;EAS_AF=0.001;AMR_AF=0.0605;AFR_AF=0.0038;EUR_AF=0.1272;SAS_AF=0.0297;AA=C|||;VT=SNP
15	91819232	rs62026632	G	A	100	PASS	AC=353;AF=0.0704872;AN=5008;NS=2504;DP=16248;EAS_AF=0.001;AMR_AF=0.0648;AFR_AF=0.1112;EUR_AF=0.1302;SAS_AF=0.0297;AA=A|||;VT=SNP
15	91819789	rs2106694	C	T	100	PASS	AC=1326;AF=0.264776;AN=5008;NS=2504;DP=13267;EAS_AF=0.4236;AMR_AF=0.2939;AFR_AF=0.0151;EUR_AF=0.2972;SAS_AF=0.3845;AA=C|||;VT=SNP
15	91819838	rs62026633	C	A	100	PASS	AC=1906;AF=0.380591;AN=5008;NS=2504;DP=12873;EAS_AF=0.1399;AMR_AF=0.2651;AFR_AF=0.6747;EUR_AF=0.4404;SAS_AF=0.2515;AA=A|||;VT=SNP
15	91819974	rs72750212	G	A	100	PASS	AC=1264;AF=0.252396;AN=5008;NS=2504;DP=11855;EAS_AF=0.0496;AMR_AF=0.1787;AFR_AF=0.4516;EUR_AF=0.3022;SAS_AF=0.1933;AA=G|||;VT=SNP
15	91819997	rs62026634	C	A	100	PASS	AC=250;AF=0.0499201;AN=5008;NS=2504;DP=10986;EAS_AF=0.001;AMR_AF=0.062;AFR_AF=0.0378;EUR_AF=0.1272;SAS_AF=0.0286;AA=C|||;VT=SNP
15	91820085	rs2892185	C	T	100	PASS	AC=1325;AF=0.264577;AN=5008;NS=2504;DP=11498;EAS_AF=0.4236;AMR_AF=0.2925;AFR_AF=0.0159;EUR_AF=0.2972;SAS_AF=0.3834;AA=C|||;VT=SNP
15	91820133	rs6496783	T	C	100	PASS	AC=1948;AF=0.388978;AN=5008;NS=2504;DP=13464;EAS_AF=0.1399;AMR_AF=0.2695;AFR_AF=0.7035;EUR_AF=0.4404;SAS_AF=0.2526;AA=C|||;VT=SNP
15	91820243	rs7169368	G	T	100	PASS	AC=1418;AF=0.283147;AN=5008;NS=2504;DP=13833;EAS_AF=0.0496;AMR_AF=0.1844;AFR_AF=0.5628;EUR_AF=0.3042;SAS_AF=0.1943;AA=G|||;VT=SNP
15	91820275	rs7176398	T	C	100	PASS	AC=1676;AF=0.334665;AN=5008;NS=2504;DP=14467;EAS_AF=0.0506;AMR_AF=0.2464;AFR_AF=0.6051;EUR_AF=0.4324;SAS_AF=0.2239;AA=C|||;VT=SNP
15	91821018	rs2106693	T	C	100	PASS	AC=348;AF=0.0694888;AN=5008;NS=2504;DP=18028;EAS_AF=0.001;AMR_AF=0.0634;AFR_AF=0.1051;EUR_AF=0.1312;SAS_AF=0.0327;AA=T|||;VT=SNP
15	91821157	rs2106692	G	A	100	PASS	AC=1601;AF=0.319688;AN=5008;NS=2504;DP=18228;EAS_AF=0.1399;AMR_AF=0.1902;AFR_AF=0.6278;EUR_AF=0.2962;SAS_AF=0.2045;AA=A|||;VT=SNP
15	91821201	rs2106691	A	G	100	PASS	AC=348;AF=0.0694888;AN=5008;NS=2504;DP=17084;EAS_AF=0.001;AMR_AF=0.0634;AFR_AF=0.1051;EUR_AF=0.1312;SAS_AF=0.0327;AA=A|||;VT=SNP
15	91821342	rs62026635	G	A	100	PASS	AC=390;AF=0.0778754;AN=5008;NS=2504;DP=17849;EAS_AF=0.001;AMR_AF=0.0677;AFR_AF=0.1346;EUR_AF=0.1312;SAS_AF=0.0327;AA=A|||;VT=SNP
15	91821703	rs12916045	C	T	100	PASS	AC=274;AF=0.0547125;AN=5008;NS=2504;DP=14630;EAS_AF=0.0228;AMR_AF=0.0317;AFR_AF=0.0038;EUR_AF=0.0815;SAS_AF=0.1452;AA=-|||;VT=SNP
15	91822074	rs8043200	A	G	100	PASS	AC=1974;AF=0.394169;AN=5008;NS=2504;DP=15492;EAS_AF=0.1419;AMR_AF=0.232;AFR_AF=0.8449;EUR_AF=0.3479;SAS_AF=0.2076;AA=G|||;VT=SNP
15	91822517	rs62026636	T	A	100	PASS	AC=256;AF=0.0511182;AN=5008;NS=2504;DP=20388;EAS_AF=0.001;AMR_AF=0.062;AFR_AF=0.0363;EUR_AF=0.1312;SAS_AF=0.0327;AA=T|||;VT=SNP
15	91822913	rs7167433	A	C	100	PASS	AC=4831;AF=0.964657;AN=5008;NS=2504;DP=17805;EAS_AF=0.999;AMR_AF=0.8991;AFR_AF=0.9955;EUR_AF=0.9433;SAS_AF=0.956;AA=C|||;VT=SNP
15	91823437	rs2239990	A	G	100	PASS	AC=1669;AF=0.333267;AN=5008;NS=2504;DP=18121;EAS_AF=0.1399;AMR_AF=0.1945;AFR_AF=0.705;EUR_AF=0.2694;SAS_AF=0.1943;AA=G|||;VT=SNP
15	91823828	rs78759129	G	A	100	PASS	AC=35;AF=0.00698882;AN=5008;NS=2504;DP=21656;EAS_AF=0;AMR_AF=0.0173;AFR_AF=0.0008;EUR_AF=0.0219;SAS_AF=0;AA=G|||;VT=SNP
15	91824744	rs10468143	T	A	100	PASS	AC=821;AF=0.163938;AN=5008;NS=2504;DP=18795;EAS_AF=0.0496;AMR_AF=0.0735;AFR_AF=0.3918;EUR_AF=0.0775;SAS_AF=0.1268;AA=T|||;VT=SNP
15	91824848	rs117151433	G	A	100	PASS	AC=18;AF=0.00359425;AN=5008;NS=2504;DP=20128;EAS_AF=0;AMR_AF=0.0101;AFR_AF=0.0008;EUR_AF=0.0099;SAS_AF=0;AA=G|||;VT=SNP
15	91825027	rs1117388	C	T	100	PASS	AC=1668;AF=0.333067;AN=5008;NS=2504;DP=23051;EAS_AF=0.1419;AMR_AF=0.1758;AFR_AF=0.7617;EUR_AF=0.2117;SAS_AF=0.1871;AA=T|||;VT=SNP;EX_TARGET
15	91825123	rs1117387	A	T	100	PASS	AC=1507;AF=0.300919;AN=5008;NS=2504;DP=22800;EAS_AF=0.1399;AMR_AF=0.1657;AFR_AF=0.6467;EUR_AF=0.2117;SAS_AF=0.1871;AA=T|||;VT=SNP;EX_TARGET
15	91825645	rs11854895	T	A	100	PASS	AC=1692;AF=0.337859;AN=5008;NS=2504;DP=18877;EAS_AF=0.1399;AMR_AF=0.1772;AFR_AF=0.7791;EUR_AF=0.2137;SAS_AF=0.1871;AA=A|||;VT=SNP
15	91827077	rs16945508	C	A	100	PASS	AC=997;AF=0.199081;AN=5008;NS=2504;DP=20373;EAS_AF=0.1399;AMR_AF=0.0879;AFR_AF=0.4183;EUR_AF=0.0875;SAS_AF=0.1575;AA=A|||;VT=SNP
15	91827264	rs2301664	C	T	100	PASS	AC=642;AF=0.128195;AN=5008;NS=2504;DP=19686;EAS_AF=0.0506;AMR_AF=0.062;AFR_AF=0.261;EUR_AF=0.0765;SAS_AF=0.1288;AA=T|||;VT=SNP;EX_TARGET
15	91827271	rs117361551	A	G	100	PASS	AC=56;AF=0.0111821;AN=5008;NS=2504;DP=19869;EAS_AF=0;AMR_AF=0.013;AFR_AF=0.0008;EUR_AF=0.0169;SAS_AF=0.0297;AA=A|||;VT=SNP;EX_TARGET
15	91827438	rs34715451	G	A	100	PASS	AC=105;AF=0.0209665;AN=5008;NS=2504;DP=20701;EAS_AF=0;AMR_AF=0.0245;AFR_AF=0.003;EUR_AF=0.0686;SAS_AF=0.0153;AA=G|||;VT=SNP;EX_TARGET
15	91827534	rs7169561	T	A	100	PASS	AC=162;AF=0.0323482;AN=5008;NS=2504;DP=18375;EAS_AF=0;AMR_AF=0.0432;AFR_AF=0.0015;EUR_AF=0.0915;SAS_AF=0.0389;AA=T|||;VT=SNP
15	91828691	rs11857061	A	T	100	PASS	AC=693;AF=0.138379;AN=5008;NS=2504;DP=20528;EAS_AF=0;AMR_AF=0.098;AFR_AF=0.3472;EUR_AF=0.1312;SAS_AF=0.0348;AA=T|||;VT=SNP
15	91830097	rs74038450	C	T	100	PASS	AC=476;AF=0.0950479;AN=5008;NS=2504;DP=18373;EAS_AF=0.0496;AMR_AF=0.0533;AFR_AF=0.1422;EUR_AF=0.0755;SAS_AF=0.1278;AA=C|||;VT=SNP
15	91830481	rs17516986	C	T	100	PASS	AC=203;AF=0.0405351;AN=5008;NS=2504;DP=20453;EAS_AF=0;AMR_AF=0.0648;AFR_AF=0.0038;EUR_AF=0.1233;SAS_AF=0.0297;AA=C|||;VT=SNP
15	91830931	rs12902496	T	C	100	PASS	AC=128;AF=0.0255591;AN=5008;NS=2504;DP=19820;EAS_AF=0;AMR_AF=0.0187;AFR_AF=0.003;EUR_AF=0.0567;SAS_AF=0.0552;AA=T|||;VT=SNP
15	91831977	rs141126955	G	C	100	PASS	AC=22;AF=0.00439297;AN=5008;NS=2504;DP=19217;EAS_AF=0;AMR_AF=0.0086;AFR_AF=0.0008;EUR_AF=0.0149;SAS_AF=0;AA=G|||;VT=SNP
15	91834178	rs12595353	G	A	100	PASS	AC=1872;AF=0.373802;AN=5008;NS=2504;DP=12316;EAS_AF=0.1161;AMR_AF=0.1916;AFR_AF=0.879;EUR_AF=0.2177;SAS_AF=0.2464;AA=A|||;VT=SNP
15	91834540	rs75669900	C	A	100	PASS	AC=142;AF=0.0283546;AN=5008;NS=2504;DP=12445;EAS_AF=0;AMR_AF=0.0418;AFR_AF=0.0008;EUR_AF=0.0875;SAS_AF=0.0245;AA=C|||;VT=SNP
15	91835070	rs72750218	T	C	100	PASS	AC=22;AF=0.00439297;AN=5008;NS=2504;DP=19344;EAS_AF=0;AMR_AF=0.0058;AFR_AF=0.0008;EUR_AF=0.0169;SAS_AF=0;AA=T|||;VT=SNP
15	91835351	rs80189677	A	G	100	PASS	AC=194;AF=0.038738;AN=5008;NS=2504;DP=18464;EAS_AF=0.0486;AMR_AF=0.0288;AFR_AF=0.0219;EUR_AF=0.0477;SAS_AF=0.0491;AA=A|||;VT=SNP
15	91836122	rs16945523	G	C	100	PASS	AC=858;AF=0.171326;AN=5008;NS=2504;DP=20188;EAS_AF=0.0486;AMR_AF=0.0793;AFR_AF=0.4478;EUR_AF=0.0934;SAS_AF=0.0695;AA=C|||;VT=SNP
15	91836373	rs16945529	A	G	100	PASS	AC=423;AF=0.0844649;AN=5008;NS=2504;DP=20027;EAS_AF=0;AMR_AF=0.0562;AFR_AF=0.2042;EUR_AF=0.0895;SAS_AF=0.0245;AA=A|||;VT=SNP
15	91836645	rs75467612	G	A	100	PASS	AC=103;AF=0.0205671;AN=5008;NS=2504;DP=21606;EAS_AF=0.0258;AMR_AF=0.0058;AFR_AF=0;EUR_AF=0.0179;SAS_AF=0.0562;AA=G|||;VT=SNP
15	91836812	rs150015551	C	T	100	PASS	AC=42;AF=0.00838658;AN=5008;NS=2504;DP=20771;EAS_AF=0;AMR_AF=0.0202;AFR_AF=0.003;EUR_AF=0.0229;SAS_AF=0.001;AA=C|||;VT=SNP
15	91836884	rs2188753	A	G	100	PASS	AC=425;AF=0.0848642;AN=5008;NS=2504;DP=22951;EAS_AF=0.0486;AMR_AF=0.0447;AFR_AF=0.1853;EUR_AF=0.0487;SAS_AF=0.0521;AA=G|||;VT=SNP
15	91838636	rs76527902	G	C	100	PASS	AC=141;AF=0.028155;AN=5008;NS=2504;DP=17690;EAS_AF=0;AMR_AF=0.0418;AFR_AF=0.0008;EUR_AF=0.0865;SAS_AF=0.0245;AA=G|||;VT=SNP
15	91839056	rs7169918	C	G	100	PASS	AC=2196;AF=0.438498;AN=5008;NS=2504;DP=19706;EAS_AF=0.4871;AMR_AF=0.4164;AFR_AF=0.3192;EUR_AF=0.504;SAS_AF=0.498;AA=G|||;VT=SNP
15	91842940	rs111777759	T	C	100	PASS	AC=140;AF=0.0279553;AN=5008;NS=2504;DP=18120;EAS_AF=0;AMR_AF=0.0418;AFR_AF=0.0008;EUR_AF=0.0855;SAS_AF=0.0245;AA=T|||;VT=SNP
15	91845819	rs2078961	G	T	100	PASS	AC=693;AF=0.138379;AN=5008;NS=2504;DP=19261;EAS_AF=0;AMR_AF=0.0591;AFR_AF=0.4554;EUR_AF=0.0408;SAS_AF=0.0092;AA=G|||;VT=SNP
15	91847999	rs11632812	T	G	100	PASS	AC=483;AF=0.0964457;AN=5008;NS=2504;DP=16242;EAS_AF=0.0506;AMR_AF=0.1081;AFR_AF=0.1286;EUR_AF=0.1243;SAS_AF=0.0634;AA=T|||;VT=SNP
15	91848169	rs74427091	C	T	100	PASS	AC=122;AF=0.024361;AN=5008;NS=2504;DP=20246;EAS_AF=0;AMR_AF=0.0245;AFR_AF=0.0144;EUR_AF=0.0537;SAS_AF=0.0327;AA=c|||;VT=SNP
15	91848736	rs145365621	C	T	100	PASS	AC=21;AF=0.00419329;AN=5008;NS=2504;DP=7162;EAS_AF=0;AMR_AF=0.0072;AFR_AF=0;EUR_AF=0.0149;SAS_AF=0.001;AA=C|||;VT=SNP
15	91849426	rs17517123	G	A	100	PASS	AC=385;AF=0.076877;AN=5008;NS=2504;DP=20854;EAS_AF=0;AMR_AF=0.0821;AFR_AF=0.1445;EUR_AF=0.0924;SAS_AF=0.045;AA=G|||;VT=SNP
15	91850029	rs55908413	C	T	100	PASS	AC=940;AF=0.1877;AN=5008;NS=2504;DP=19880;EAS_AF=0.0714;AMR_AF=0.1282;AFR_AF=0.3797;EUR_AF=0.1451;SAS_AF=0.1339;AA=C|||;VT=SNP
15	91850236	rs142412466	T	C	100	PASS	AC=77;AF=0.0153754;AN=5008;NS=2504;DP=20392;EAS_AF=0.001;AMR_AF=0.0086;AFR_AF=0.0015;EUR_AF=0.0219;SAS_AF=0.047;AA=T|||;VT=SNP
15	91851532	rs17595447	C	T	100	PASS	AC=32;AF=0.00638978;AN=5008;NS=2504;DP=18015;EAS_AF=0;AMR_AF=0.0072;AFR_AF=0.0008;EUR_AF=0.0249;SAS_AF=0.001;AA=C|||;VT=SNP
15	91851605	rs78566258	G	A	100	PASS	AC=68;AF=0.0135783;AN=5008;NS=2504;DP=19539;EAS_AF=0;AMR_AF=0.0389;AFR_AF=0.003;EUR_AF=0.0358;SAS_AF=0.001;AA=G|||;VT=SNP
15	91852286	rs36024313	A	G	100	PASS	AC=1226;AF=0.244808;AN=5008;NS=2504;DP=15207;EAS_AF=0.0734;AMR_AF=0.2061;AFR_AF=0.677;EUR_AF=0.0636;SAS_AF=0.0511;AA=G|||;VT=SNP
15	91852466	rs36031235	A	G	100	PASS	AC=1203;AF=0.240216;AN=5008;NS=2504;DP=15095;EAS_AF=0.0734;AMR_AF=0.2046;AFR_AF=0.6611;EUR_AF=0.0626;SAS_AF=0.0511;AA=A|||;VT=SNP
15	91852839	rs8039678	C	T	100	PASS	AC=853;AF=0.170327;AN=5008;NS=2504;DP=20393;EAS_AF=0.002;AMR_AF=0.0893;AFR_AF=0.5469;EUR_AF=0.0596;SAS_AF=0.0061;AA=C|||;VT=SNP
15	91852862	rs6496784	G	T	100	PASS	AC=1051;AF=0.209864;AN=5008;NS=2504;DP=19386;EAS_AF=0.0694;AMR_AF=0.1988;AFR_AF=0.5522;EUR_AF=0.0626;SAS_AF=0.0511;AA=G|||;VT=SNP
15	91853489	rs116919425	G	C	100	PASS	AC=75;AF=0.014976;AN=5008;NS=2504;DP=13342;EAS_AF=0.001;AMR_AF=0.0115;AFR_AF=0.0023;EUR_AF=0.0318;SAS_AF=0.0317;AA=g|||;VT=SNP
15	91853732	rs141339106	C	A	100	PASS	AC=15;AF=0.00299521;AN=5008;NS=2504;DP=17223;EAS_AF=0;AMR_AF=0.0029;AFR_AF=0.0008;EUR_AF=0.0089;SAS_AF=0.0031;AA=C|||;VT=SNP
15	91855042	rs12900791	T	C	100	PASS	AC=1137;AF=0.227037;AN=5008;NS=2504;DP=16607;EAS_AF=0.0694;AMR_AF=0.2334;AFR_AF=0.5983;EUR_AF=0.0636;SAS_AF=0.0511;AA=C|||;VT=SNP
15	91855581	rs8026639	A	G	100	PASS	AC=1401;AF=0.279752;AN=5008;NS=2504;DP=20081;EAS_AF=0.6131;AMR_AF=0.2277;AFR_AF=0.028;EUR_AF=0.2326;SAS_AF=0.362;AA=A|||;VT=SNP
15	91855708	rs117871283	A	G	100	PASS	AC=44;AF=0.00878594;AN=5008;NS=2504;DP=19487;EAS_AF=0;AMR_AF=0.0101;AFR_AF=0.0015;EUR_AF=0.0318;SAS_AF=0.0031;AA=A|||;VT=SNP
15	91855847	rs12900080	G	C	100	PASS	AC=29;AF=0.00579073;AN=5008;NS=2504;DP=19441;EAS_AF=0.002;AMR_AF=0.0029;AFR_AF=0;EUR_AF=0.0199;SAS_AF=0.0051;AA=G|||;VT=SNP
15	91856187	rs12902360	A	C	100	PASS	AC=2148;AF=0.428914;AN=5008;NS=2504;DP=18195;EAS_AF=0.6171;AMR_AF=0.3141;AFR_AF=0.4962;EUR_AF=0.2952;SAS_AF=0.363;AA=A|||;VT=SNP
15	91856421	rs148232630	A	G	100	PASS	AC=72;AF=0.014377;AN=5008;NS=2504;DP=20713;EAS_AF=0;AMR_AF=0.0014;AFR_AF=0;EUR_AF=0.0149;SAS_AF=0.0573;AA=A|||;VT=SNP
15	91857185	rs12912207	T	G	100	PASS	AC=1251;AF=0.2498;AN=5008;NS=2504;DP=10777;EAS_AF=0.0694;AMR_AF=0.2161;AFR_AF=0.6967;EUR_AF=0.0616;SAS_AF=0.0491;AA=G|||;VT=SNP
15	91857537	rs79737150	C	T	100	PASS	AC=179;AF=0.0357428;AN=5008;NS=2504;DP=17007;EAS_AF=0;AMR_AF=0.0274;AFR_AF=0.0038;EUR_AF=0.0746;SAS_AF=0.0818;AA=C|||;VT=SNP
15	91857951	rs17595461	A	G	100	PASS	AC=1882;AF=0.375799;AN=5008;NS=2504;DP=19936;EAS_AF=0.6101;AMR_AF=0.3285;AFR_AF=0.2534;EUR_AF=0.333;SAS_AF=0.3773;AA=A|||;VT=SNP
15	91857992	rs140473167	T	C	100	PASS	AC=64;AF=0.0127796;AN=5008;NS=2504;DP=18827;EAS_AF=0;AMR_AF=0.0043;AFR_AF=0;EUR_AF=0.0258;SAS_AF=0.0358;AA=T|||;VT=SNP
15	91858466	rs35660688	T	C	100	PASS	AC=255;AF=0.0509185;AN=5008;NS=2504;DP=19430;EAS_AF=0.002;AMR_AF=0.0159;AFR_AF=0.1641;EUR_AF=0.0199;SAS_AF=0.0051;AA=T|||;VT=SNP
15	91858658	rs143484277	T	C	100	PASS	AC=16;AF=0.00319489;AN=5008;NS=2504;DP=20147;EAS_AF=0;AMR_AF=0.0029;AFR_AF=0.0008;EUR_AF=0.0089;SAS_AF=0.0041;AA=T|||;VT=SNP
15	91858695	rs7183991	C	T	100	PASS	AC=481;AF=0.0960463;AN=5008;NS=2504;DP=19547;EAS_AF=0.002;AMR_AF=0.0259;AFR_AF=0.3298;EUR_AF=0.0199;SAS_AF=0.0051;AA=C|||;VT=SNP
15	91859298	rs7163567	A	G	100	PASS	AC=1256;AF=0.250799;AN=5008;NS=2504;DP=19133;EAS_AF=0.0754;AMR_AF=0.2133;AFR_AF=0.6967;EUR_AF=0.0606;SAS_AF=0.0511;AA=G|||;VT=SNP
15	91859668	rs75626193	C	A	100	PASS	AC=360;AF=0.071885;AN=5008;NS=2504;DP=20705;EAS_AF=0;AMR_AF=0.0605;AFR_AF=0.2118;EUR_AF=0.0368;SAS_AF=0.001;AA=C|||;VT=SNP
15	91860428	rs12904745	C	T	100	PASS	AC=253;AF=0.0505192;AN=5008;NS=2504;DP=18614;EAS_AF=0.002;AMR_AF=0.0187;AFR_AF=0.1611;EUR_AF=0.0199;SAS_AF=0.0051;AA=C|||;VT=SNP
15	91860733	rs74887829	A	G	100	PASS	AC=23;AF=0.00459265;AN=5008;NS=2504;DP=18135;EAS_AF=0;AMR_AF=0.0086;AFR_AF=0;EUR_AF=0.0169;SAS_AF=0;AA=A|||;VT=SNP
15	91862038	rs17595496	A	G	100	PASS	AC=24;AF=0.00479233;AN=5008;NS=2504;DP=18275;EAS_AF=0;AMR_AF=0.0086;AFR_AF=0.0008;EUR_AF=0.0169;SAS_AF=0;AA=A|||;VT=SNP
15	91862634	rs190909607	C	T	100	PASS	AC=12;AF=0.00239617;AN=5008;NS=2504;DP=19329;EAS_AF=0;AMR_AF=0.0043;AFR_AF=0.0008;EUR_AF=0.005;SAS_AF=0.0031;AA=C|||;VT=SNP
15	91863550	rs6496785	A	C	100	PASS	AC=2829;AF=0.564896;AN=5008;NS=2504;DP=19947;EAS_AF=0.6895;AMR_AF=0.5014;AFR_AF=0.7466;EUR_AF=0.3738;SAS_AF=0.4325;AA=C|||;VT=SNP
15	91863732	rs7176547	T	C	100	PASS	AC=149;AF=0.0297524;AN=5008;NS=2504;DP=18533;EAS_AF=0.002;AMR_AF=0.0101;AFR_AF=0.087;EUR_AF=0.0199;SAS_AF=0.0051;AA=T|||;VT=SNP
15	91864818	rs8026136	G	A	100	PASS	AC=1332;AF=0.265974;AN=5008;NS=2504;DP=18243;EAS_AF=0.0764;AMR_AF=0.2161;AFR_AF=0.7534;EUR_AF=0.0616;SAS_AF=0.0481;AA=A|||;VT=SNP
15	91864912	rs34794771	A	C	100	PASS	AC=29;AF=0.00579073;AN=5008;NS=2504;DP=17142;EAS_AF=0.002;AMR_AF=0.0029;AFR_AF=0;EUR_AF=0.0199;SAS_AF=0.0051;AA=A|||;VT=SNP
15	91866952	rs6496786	T	A	100	PASS	AC=2671;AF=0.533347;AN=5008;NS=2504;DP=16011;EAS_AF=0.5873;AMR_AF=0.4582;AFR_AF=0.7882;EUR_AF=0.3221;SAS_AF=0.4039;AA=A|||;VT=SNP
15	91867217	rs113455128	A	G	100	PASS	AC=166;AF=0.033147;AN=5008;NS=2504;DP=19484;EAS_AF=0;AMR_AF=0.0403;AFR_AF=0.0045;EUR_AF=0.0934;SAS_AF=0.0389;AA=A|||;VT=SNP
15	91868376	rs8030366	T	C	100	PASS	AC=2867;AF=0.572484;AN=5008;NS=2504;DP=20697;EAS_AF=0.6696;AMR_AF=0.5303;AFR_AF=0.7988;EUR_AF=0.3569;SAS_AF=0.4182;AA=t|||;VT=SNP
15	91868668	rs117471830	T	A	100	PASS	AC=32;AF=0.00638978;AN=5008;NS=2504;DP=19429;EAS_AF=0;AMR_AF=0.0072;AFR_AF=0.0008;EUR_AF=0.0249;SAS_AF=0.001;AA=T|||;VT=SNP
15	91869114	rs72750226	G	C	100	PASS	AC=75;AF=0.014976;AN=5008;NS=2504;DP=17234;EAS_AF=0;AMR_AF=0.0115;AFR_AF=0.003;EUR_AF=0.0567;SAS_AF=0.0061;AA=G|||;VT=SNP
15	91870100	rs12910718	C	A	100	PASS	AC=416;AF=0.0830671;AN=5008;NS=2504;DP=18277;EAS_AF=0.002;AMR_AF=0.062;AFR_AF=0.2315;EUR_AF=0.0586;SAS_AF=0.0061;AA=C|||;VT=SNP
15	91870233	rs1073167	T	C	100	PASS	AC=3856;AF=0.769968;AN=5008;NS=2504;DP=17223;EAS_AF=0.8313;AMR_AF=0.7133;AFR_AF=0.9849;EUR_AF=0.5875;SAS_AF=0.6442;AA=C|||;VT=SNP
15	91870332	rs79586007	C	T	100	PASS	AC=66;AF=0.0131789;AN=5008;NS=2504;DP=16280;EAS_AF=0;AMR_AF=0.0274;AFR_AF=0.0023;EUR_AF=0.0348;SAS_AF=0.0092;AA=C|||;VT=SNP
15	91870347	rs28819413	C	T	100	PASS	AC=146;AF=0.0291534;AN=5008;NS=2504;DP=15859;EAS_AF=0.003;AMR_AF=0.0418;AFR_AF=0.0393;EUR_AF=0.0477;SAS_AF=0.0143;AA=C|||;VT=SNP
15	91871204	rs2387110	A	G	100	PASS	AC=2886;AF=0.576278;AN=5008;NS=2504;DP=18604;EAS_AF=0.6806;AMR_AF=0.5029;AFR_AF=0.8003;EUR_AF=0.3698;SAS_AF=0.4305;AA=G|||;VT=SNP
15	91871553	rs8025209	G	C	100	PASS	AC=1317;AF=0.262979;AN=5008;NS=2504;DP=21269;EAS_AF=0.0784;AMR_AF=0.2176;AFR_AF=0.7383;EUR_AF=0.0626;SAS_AF=0.0491;AA=C|||;VT=SNP
15	91872037	rs74326558	C	A	100	PASS	AC=255;AF=0.0509185;AN=5008;NS=2504;DP=21379;EAS_AF=0;AMR_AF=0.0519;AFR_AF=0.1362;EUR_AF=0.0378;SAS_AF=0.001;AA=C|||;VT=SNP
15	91872711	rs7170688	G	T	100	PASS	AC=2252;AF=0.449681;AN=5008;NS=2504;DP=20323;EAS_AF=0.62;AMR_AF=0.3963;AFR_AF=0.2156;EUR_AF=0.492;SAS_AF=0.5849;AA=G|||;VT=SNP
15	91872722	rs7170695	G	C	100	PASS	AC=3002;AF=0.599441;AN=5008;NS=2504;DP=20746;EAS_AF=0.622;AMR_AF=0.4928;AFR_AF=0.6596;EUR_AF=0.5785;SAS_AF=0.592;AA=G|||;VT=SNP
15	91873086	rs80196221	G	T	100	PASS	AC=255;AF=0.0509185;AN=5008;NS=2504;DP=20564;EAS_AF=0;AMR_AF=0.0519;AFR_AF=0.1362;EUR_AF=0.0378;SAS_AF=0.001;AA=G|||;VT=SNP
15	91873427	rs138204367	C	T	100	PASS	AC=28;AF=0.00559105;AN=5008;NS=2504;DP=19765;EAS_AF=0;AMR_AF=0.0072;AFR_AF=0.0008;EUR_AF=0.0209;SAS_AF=0.001;AA=C|||;VT=SNP
15	91873590	rs2188752	C	A	100	PASS	AC=3589;AF=0.716653;AN=5008;NS=2504;DP=18388;EAS_AF=0.6776;AMR_AF=0.6527;AFR_AF=0.9592;EUR_AF=0.5646;SAS_AF=0.6309;AA=A|||;VT=SNP
15	91873725	rs7177108	G	C	100	PASS	AC=3671;AF=0.733027;AN=5008;NS=2504;DP=17263;EAS_AF=0.7401;AMR_AF=0.6758;AFR_AF=0.9592;EUR_AF=0.5666;SAS_AF=0.6319;AA=C|||;VT=SNP
15	91873887	rs7178775	C	T	100	PASS	AC=2273;AF=0.453874;AN=5008;NS=2504;DP=17972;EAS_AF=0.6081;AMR_AF=0.4193;AFR_AF=0.2231;EUR_AF=0.502;SAS_AF=0.5818;AA=C|||;VT=SNP
15	91874283	rs1079537	C	G	100	PASS	AC=3573;AF=0.713458;AN=5008;NS=2504;DP=17387;EAS_AF=0.6845;AMR_AF=0.6383;AFR_AF=0.9584;EUR_AF=0.5507;SAS_AF=0.6329;AA=G|||;VT=SNP
15	91874316	rs1079536	G	C	100	PASS	AC=3710;AF=0.740815;AN=5008;NS=2504;DP=17873;EAS_AF=0.753;AMR_AF=0.6873;AFR_AF=0.9599;EUR_AF=0.5795;SAS_AF=0.636;AA=C|||;VT=SNP
15	91875080	rs28386929	A	G	100	PASS	AC=149;AF=0.0297524;AN=5008;NS=2504;DP=17296;EAS_AF=0;AMR_AF=0.0461;AFR_AF=0.0378;EUR_AF=0.0517;SAS_AF=0.0153;AA=A|||;VT=SNP
15	91875630	rs1120074	C	T	100	PASS	AC=3430;AF=0.684904;AN=5008;NS=2504;DP=18449;EAS_AF=0.6369;AMR_AF=0.611;AFR_AF=0.9153;EUR_AF=0.5368;SAS_AF=0.6278;AA=T|||;VT=SNP
15	91875828	rs183685281	A	G	100	PASS	AC=14;AF=0.00279553;AN=5008;NS=2504;DP=19486;EAS_AF=0.001;AMR_AF=0.0029;AFR_AF=0;EUR_AF=0.0099;SAS_AF=0.001;AA=A|||;VT=SNP
15	91876227	rs7164009	T	G	100	PASS	AC=1348;AF=0.269169;AN=5008;NS=2504;DP=21798;EAS_AF=0.0794;AMR_AF=0.2161;AFR_AF=0.761;EUR_AF=0.0646;SAS_AF=0.0481;AA=G|||;VT=SNP
15	91877548	rs12903864	G	A	100	PASS	AC=399;AF=0.0796725;AN=5008;NS=2504;DP=19110;EAS_AF=0.002;AMR_AF=0.0605;AFR_AF=0.2201;EUR_AF=0.0577;SAS_AF=0.0061;AA=G|||;VT=SNP
15	91878532	rs12148732	G	T	100	PASS	AC=2320;AF=0.463259;AN=5008;NS=2504;DP=18859;EAS_AF=0.6875;AMR_AF=0.4164;AFR_AF=0.2239;EUR_AF=0.4742;SAS_AF=0.5777;AA=G|||;VT=SNP
15	91878664	rs8035347	G	C	100	PASS	AC=3728;AF=0.744409;AN=5008;NS=2504;DP=18339;EAS_AF=0.7907;AMR_AF=0.6844;AFR_AF=0.9856;EUR_AF=0.5378;SAS_AF=0.6258;AA=C|||;VT=SNP
15	91878677	rs186578766	A	G	100	PASS	AC=12;AF=0.00239617;AN=5008;NS=2504;DP=18509;EAS_AF=0;AMR_AF=0.0043;AFR_AF=0.0008;EUR_AF=0.005;SAS_AF=0.0031;AA=a|||;VT=SNP
15	91878867	rs7496820	G	A	100	PASS	AC=3674;AF=0.733626;AN=5008;NS=2504;DP=19320;EAS_AF=0.7669;AMR_AF=0.6556;AFR_AF=0.966;EUR_AF=0.5497;SAS_AF=0.6299;AA=A|||;VT=SNP
15	91878879	rs147881041	G	A	100	PASS	AC=28;AF=0.00559105;AN=5008;NS=2504;DP=19408;EAS_AF=0;AMR_AF=0.0072;AFR_AF=0.0008;EUR_AF=0.0209;SAS_AF=0.001;AA=G|||;VT=SNP
15	91879306	rs1120511	G	A	100	PASS	AC=3651;AF=0.729034;AN=5008;NS=2504;DP=19938;EAS_AF=0.7629;AMR_AF=0.6556;AFR_AF=0.9667;EUR_AF=0.5348;SAS_AF=0.6247;AA=A|||;VT=SNP
15	91879738	rs7181485	G	C	100	PASS	AC=3611;AF=0.721046;AN=5008;NS=2504;DP=18169;EAS_AF=0.7986;AMR_AF=0.6916;AFR_AF=0.8865;EUR_AF=0.5437;SAS_AF=0.6207;AA=G|||;VT=SNP
15	91880377	rs7161757	C	G	100	PASS	AC=2876;AF=0.574281;AN=5008;NS=2504;DP=17320;EAS_AF=0.7044;AMR_AF=0.5375;AFR_AF=0.5378;EUR_AF=0.5109;SAS_AF=0.5808;AA=C|||;VT=SNP
15	91880886	rs146223907	T	A	100	PASS	AC=71;AF=0.0141773;AN=5008;NS=2504;DP=9580;EAS_AF=0;AMR_AF=0.0346;AFR_AF=0.0045;EUR_AF=0.0398;SAS_AF=0.001;AA=T|||;VT=SNP
15	91881849	rs12908746	A	G	100	PASS	AC=30;AF=0.00599042;AN=5008;NS=2504;DP=16460;EAS_AF=0.002;AMR_AF=0.0029;AFR_AF=0.0008;EUR_AF=0.0199;SAS_AF=0.0051;AA=A|||;VT=SNP
15	91882084	rs28555604	G	A	100	PASS	AC=141;AF=0.028155;AN=5008;NS=2504;DP=19041;EAS_AF=0;AMR_AF=0.0403;AFR_AF=0.0386;EUR_AF=0.0487;SAS_AF=0.0133;AA=G|||;VT=SNP
15	91882374	rs1125314	T	A	100	PASS	AC=3723;AF=0.743411;AN=5008;NS=2504;DP=19437;EAS_AF=0.7679;AMR_AF=0.6787;AFR_AF=0.9811;EUR_AF=0.5646;SAS_AF=0.6268;AA=A|||;VT=SNP
15	91883115	rs62026640	C	G	100	PASS	AC=117;AF=0.0233626;AN=5008;NS=2504;DP=17921;EAS_AF=0;AMR_AF=0.0259;AFR_AF=0.003;EUR_AF=0.0716;SAS_AF=0.0235;AA=c|||;VT=SNP
15	91883593	rs16945630	T	C	100	PASS	AC=778;AF=0.155351;AN=5008;NS=2504;DP=19148;EAS_AF=0.1399;AMR_AF=0.2118;AFR_AF=0.3003;EUR_AF=0.0388;SAS_AF=0.0552;AA=t|||;VT=SNP
15	91883854	rs12899782	C	T	100	PASS	AC=83;AF=0.0165735;AN=5008;NS=2504;DP=16556;EAS_AF=0.002;AMR_AF=0.0043;AFR_AF=0.0401;EUR_AF=0.0199;SAS_AF=0.0051;AA=-|||;VT=SNP
15	91883935	rs7162374	G	A	100	PASS	AC=3572;AF=0.713259;AN=5008;NS=2504;DP=16203;EAS_AF=0.7619;AMR_AF=0.6556;AFR_AF=0.9251;EUR_AF=0.5159;SAS_AF=0.6207;AA=-|||;VT=SNP
15	91884024	rs28547455	G	A	100	PASS	AC=2247;AF=0.448682;AN=5008;NS=2504;DP=16481;EAS_AF=0.62;AMR_AF=0.379;AFR_AF=0.2769;EUR_AF=0.4374;SAS_AF=0.5654;AA=G|||;VT=SNP
15	91884200	rs28451850	T	A	100	PASS	AC=2292;AF=0.457668;AN=5008;NS=2504;DP=22101;EAS_AF=0.622;AMR_AF=0.3804;AFR_AF=0.326;EUR_AF=0.4364;SAS_AF=0.5429;AA=T|||;VT=SNP
15	91884382	rs79172133	G	C	100	PASS	AC=459;AF=0.0916534;AN=5008;NS=2504;DP=18260;EAS_AF=0;AMR_AF=0.0576;AFR_AF=0.2965;EUR_AF=0.0268;SAS_AF=0;AA=G|||;VT=SNP
15	91884730	rs28678705	G	C	100	PASS	AC=2266;AF=0.452476;AN=5008;NS=2504;DP=18635;EAS_AF=0.6607;AMR_AF=0.4135;AFR_AF=0.2209;EUR_AF=0.4831;SAS_AF=0.547;AA=G|||;VT=SNP
15	91885014	rs10520695	G	A	100	PASS	AC=597;AF=0.119209;AN=5008;NS=2504;DP=15764;EAS_AF=0.1399;AMR_AF=0.1974;AFR_AF=0.1551;EUR_AF=0.0388;SAS_AF=0.0767;AA=G|||;VT=SNP
15	91885310	rs28718817	G	T	100	PASS	AC=143;AF=0.0285543;AN=5008;NS=2504;DP=15807;EAS_AF=0;AMR_AF=0.0418;AFR_AF=0.0393;EUR_AF=0.0487;SAS_AF=0.0133;AA=G|||;VT=SNP
15	91885836	rs56855082	C	A	100	PASS	AC=1293;AF=0.258187;AN=5008;NS=2504;DP=17666;EAS_AF=0.5119;AMR_AF=0.2421;AFR_AF=0.0174;EUR_AF=0.2604;SAS_AF=0.3313;AA=C|||;VT=SNP
15	91886448	rs17643123	G	A	100	PASS	AC=2987;AF=0.596446;AN=5008;NS=2504;DP=18055;EAS_AF=0.6458;AMR_AF=0.4841;AFR_AF=0.7526;EUR_AF=0.4861;SAS_AF=0.5276;AA=A|||;VT=SNP
15	91886851	rs72750241	G	A	100	PASS	AC=72;AF=0.014377;AN=5008;NS=2504;DP=20814;EAS_AF=0;AMR_AF=0.0058;AFR_AF=0.0015;EUR_AF=0.0199;SAS_AF=0.047;AA=G|||;VT=SNP
15	91886993	rs117879635	C	T	100	PASS	AC=19;AF=0.00379393;AN=5008;NS=2504;DP=18907;EAS_AF=0;AMR_AF=0.0014;AFR_AF=0;EUR_AF=0.0169;SAS_AF=0.001;AA=C|||;VT=SNP
15	91887072	rs1858998	G	C	100	PASS	AC=2317;AF=0.46266;AN=5008;NS=2504;DP=20347;EAS_AF=0.6419;AMR_AF=0.4366;AFR_AF=0.2549;EUR_AF=0.496;SAS_AF=0.5429;AA=G|||;VT=SNP
15	91888186	rs6496787	T	G	100	PASS	AC=3716;AF=0.742013;AN=5008;NS=2504;DP=12140;EAS_AF=0.8532;AMR_AF=0.7046;AFR_AF=0.8752;EUR_AF=0.5755;SAS_AF=0.6452;AA=g|||;VT=SNP
15	91888242	rs7178608	C	T	100	PASS	AC=1283;AF=0.25619;AN=5008;NS=2504;DP=15639;EAS_AF=0.1885;AMR_AF=0.2723;AFR_AF=0.5333;EUR_AF=0.0994;SAS_AF=0.1012;AA=T|||;VT=SNP
15	91888417	rs8023468	T	C	100	PASS	AC=1078;AF=0.215256;AN=5008;NS=2504;DP=21106;EAS_AF=0.1875;AMR_AF=0.2334;AFR_AF=0.4289;EUR_AF=0.0616;SAS_AF=0.1002;AA=t|||;VT=SNP
15	91889307	rs7183633	G	A	100	PASS	AC=772;AF=0.154153;AN=5008;NS=2504;DP=20911;EAS_AF=0.1885;AMR_AF=0.2089;AFR_AF=0.2141;EUR_AF=0.0606;SAS_AF=0.0951;AA=T|||;VT=SNP
15	91889397	rs28431021	T	G	100	PASS	AC=171;AF=0.0341454;AN=5008;NS=2504;DP=22982;EAS_AF=0;AMR_AF=0.0476;AFR_AF=0.0424;EUR_AF=0.0706;SAS_AF=0.0112;AA=T|||;VT=SNP
15	91889460	rs76646445	T	C	100	PASS	AC=469;AF=0.0936502;AN=5008;NS=2504;DP=23095;EAS_AF=0.1865;AMR_AF=0.1945;AFR_AF=0.0106;EUR_AF=0.0398;SAS_AF=0.0941;AA=T|||;VT=SNP
15	91889538	rs12903595	A	G	100	PASS	AC=39;AF=0.00778754;AN=5008;NS=2504;DP=22319;EAS_AF=0.002;AMR_AF=0.0029;AFR_AF=0.0076;EUR_AF=0.0199;SAS_AF=0.0051;AA=A|||;VT=SNP
15	91889641	rs2188751	G	A	100	PASS	AC=3711;AF=0.741014;AN=5008;NS=2504;DP=20613;EAS_AF=0.7986;AMR_AF=0.6671;AFR_AF=0.972;EUR_AF=0.5348;SAS_AF=0.6339;AA=A|||;VT=SNP
15	91890189	rs7174357	T	C	100	PASS	AC=1194;AF=0.238419;AN=5008;NS=2504;DP=21343;EAS_AF=0.1885;AMR_AF=0.2378;AFR_AF=0.5136;EUR_AF=0.0616;SAS_AF=0.1002;AA=C|||;VT=SNP
15	91890739	rs72750243	G	A	100	PASS	AC=50;AF=0.00998403;AN=5008;NS=2504;DP=21446;EAS_AF=0;AMR_AF=0.0058;AFR_AF=0.0015;EUR_AF=0.0199;SAS_AF=0.0245;AA=G|||;VT=SNP
15	91892184	rs12915861	A	G	100	PASS	AC=39;AF=0.00778754;AN=5008;NS=2504;DP=23131;EAS_AF=0.002;AMR_AF=0.0029;AFR_AF=0.0076;EUR_AF=0.0199;SAS_AF=0.0051;AA=A|||;VT=SNP
15	91892205	rs117434713	A	G	100	PASS	AC=20;AF=0.00399361;AN=5008;NS=2504;DP=23369;EAS_AF=0;AMR_AF=0.0014;AFR_AF=0;EUR_AF=0.0179;SAS_AF=0.001;AA=A|||;VT=SNP
15	91892351	rs76516409	G	A	100	PASS	AC=183;AF=0.0365415;AN=5008;NS=2504;DP=20002;EAS_AF=0.0625;AMR_AF=0.0533;AFR_AF=0.0045;EUR_AF=0.0398;SAS_AF=0.0378;AA=G|||;VT=SNP
15	91892493	rs8024092	G	A	100	PASS	AC=162;AF=0.0323482;AN=5008;NS=2504;DP=20513;EAS_AF=0.002;AMR_AF=0.0187;AFR_AF=0.0893;EUR_AF=0.0249;SAS_AF=0.0041;AA=G|||;VT=SNP
15	91892774	rs11852456	G	A	100	PASS	AC=345;AF=0.0688898;AN=5008;NS=2504;DP=20950;EAS_AF=0.002;AMR_AF=0.0187;AFR_AF=0.2307;EUR_AF=0.0199;SAS_AF=0.0051;AA=A|||;VT=SNP
15	91893829	rs12904957	G	A	100	PASS	AC=41;AF=0.0081869;AN=5008;NS=2504;DP=19327;EAS_AF=0.002;AMR_AF=0.0029;AFR_AF=0.0091;EUR_AF=0.0199;SAS_AF=0.0051;AA=G|||;VT=SNP
15	91893855	rs79570411	G	A	100	PASS	AC=28;AF=0.00559105;AN=5008;NS=2504;DP=19432;EAS_AF=0;AMR_AF=0.0115;AFR_AF=0.0008;EUR_AF=0.0189;SAS_AF=0;AA=G|||;VT=SNP
15	91894353	rs12907538	A	G	100	PASS	AC=36;AF=0.0071885;AN=5008;NS=2504;DP=21653;EAS_AF=0.002;AMR_AF=0.0029;AFR_AF=0.0053;EUR_AF=0.0199;SAS_AF=0.0051;AA=A|||;VT=SNP
15	91894619	rs7165856	C	A	100	PASS	AC=45;AF=0.00898562;AN=5008;NS=2504;DP=19049;EAS_AF=0.002;AMR_AF=0.0029;AFR_AF=0.0121;EUR_AF=0.0199;SAS_AF=0.0051;AA=C|||;VT=SNP
15	91894756	rs7166063	C	T	100	PASS	AC=511;AF=0.102037;AN=5008;NS=2504;DP=20355;EAS_AF=0.002;AMR_AF=0.0245;AFR_AF=0.3525;EUR_AF=0.0209;SAS_AF=0.0051;AA=T|||;VT=SNP
15	91895076	rs1125458	G	A	100	PASS	AC=3030;AF=0.605032;AN=5008;NS=2504;DP=20018;EAS_AF=0.619;AMR_AF=0.4524;AFR_AF=0.8056;EUR_AF=0.497;SAS_AF=0.5389;AA=G|||;VT=SNP
15	91895484	rs7170577	G	A	100	PASS	AC=3049;AF=0.608826;AN=5008;NS=2504;DP=22295;EAS_AF=0.629;AMR_AF=0.4524;AFR_AF=0.8064;EUR_AF=0.498;SAS_AF=0.546;AA=G|||;VT=SNP
15	91896612	rs12912727	C	T	100	PASS	AC=3580;AF=0.714856;AN=5008;NS=2504;DP=19849;EAS_AF=0.8313;AMR_AF=0.6801;AFR_AF=0.8321;EUR_AF=0.5427;SAS_AF=0.638;AA=T|||;VT=SNP
15	91897601	rs7163044	A	G	100	PASS	AC=2447;AF=0.488618;AN=5008;NS=2504;DP=19116;EAS_AF=0.6696;AMR_AF=0.428;AFR_AF=0.351;EUR_AF=0.4692;SAS_AF=0.5511;AA=A|||;VT=SNP
15	91897748	rs12898915	C	T	100	PASS	AC=2511;AF=0.501398;AN=5008;NS=2504;DP=20581;EAS_AF=0.6617;AMR_AF=0.4308;AFR_AF=0.41;EUR_AF=0.4702;SAS_AF=0.5419;AA=C|||;VT=SNP
15	91897781	rs12899041	C	A	100	PASS	AC=2480;AF=0.495208;AN=5008;NS=2504;DP=19759;EAS_AF=0.6538;AMR_AF=0.428;AFR_AF=0.4077;EUR_AF=0.4553;SAS_AF=0.5389;AA=C|||;VT=SNP
15	91897862	rs112485216	C	T	100	PASS	AC=88;AF=0.0175719;AN=5008;NS=2504;DP=18221;EAS_AF=0;AMR_AF=0.0331;AFR_AF=0.003;EUR_AF=0.0388;SAS_AF=0.0225;AA=C|||;VT=SNP
15	91898319	rs74346843	C	T	100	PASS	AC=55;AF=0.0109824;AN=5008;NS=2504;DP=17731;EAS_AF=0;AMR_AF=0.0202;AFR_AF=0.0023;EUR_AF=0.0338;SAS_AF=0.0041;AA=C|||;VT=SNP
15	91898453	rs9302351	C	A	100	PASS	AC=2285;AF=0.45627;AN=5008;NS=2504;DP=19044;EAS_AF=0.6419;AMR_AF=0.415;AFR_AF=0.2988;EUR_AF=0.4334;SAS_AF=0.5307;AA=C|||;VT=SNP
15	91898943	rs1125976	T	C	100	PASS	AC=492;AF=0.0982428;AN=5008;NS=2504;DP=20989;EAS_AF=0.1935;AMR_AF=0.196;AFR_AF=0.0121;EUR_AF=0.0487;SAS_AF=0.0982;AA=T|||;VT=SNP
15	91899463	rs111703902	G	A	100	PASS	AC=23;AF=0.00459265;AN=5008;NS=2504;DP=22809;EAS_AF=0;AMR_AF=0.0144;AFR_AF=0;EUR_AF=0.0099;SAS_AF=0.0031;AA=G|||;VT=SNP
15	91900072	rs12915198	T	C	100	PASS	AC=403;AF=0.0804712;AN=5008;NS=2504;DP=20423;EAS_AF=0.002;AMR_AF=0.0216;AFR_AF=0.2723;EUR_AF=0.0209;SAS_AF=0.0051;AA=C|||;VT=SNP
15	91900301	rs7177152	A	G	100	PASS	AC=3929;AF=0.784545;AN=5008;NS=2504;DP=20538;EAS_AF=0.8532;AMR_AF=0.732;AFR_AF=0.9644;EUR_AF=0.6203;SAS_AF=0.6769;AA=G|||;VT=SNP
15	91900625	rs10520694	A	G	100	PASS	AC=657;AF=0.13119;AN=5008;NS=2504;DP=22052;EAS_AF=0.1915;AMR_AF=0.2248;AFR_AF=0.1301;EUR_AF=0.0467;SAS_AF=0.091;AA=A|||;VT=SNP
15	91900798	rs78771307	G	C	100	PASS	AC=39;AF=0.00778754;AN=5008;NS=2504;DP=20717;EAS_AF=0;AMR_AF=0.0173;AFR_AF=0.0008;EUR_AF=0.0239;SAS_AF=0.002;AA=G|||;VT=SNP
15	91901038	rs12439990	G	A	100	PASS	AC=476;AF=0.0950479;AN=5008;NS=2504;DP=20578;EAS_AF=0.1835;AMR_AF=0.2133;AFR_AF=0.0121;EUR_AF=0.0457;SAS_AF=0.0828;AA=A|||;VT=SNP
15	91902053	rs12441067	C	T	100	PASS	AC=3750;AF=0.748802;AN=5008;NS=2504;DP=16956;EAS_AF=0.8234;AMR_AF=0.6686;AFR_AF=0.9629;EUR_AF=0.5497;SAS_AF=0.6442;AA=T|||;VT=SNP
15	91902179	rs12438149	A	G	100	PASS	AC=2781;AF=0.555312;AN=5008;NS=2504;DP=16275;EAS_AF=0.7302;AMR_AF=0.4654;AFR_AF=0.4493;EUR_AF=0.5318;SAS_AF=0.6063;AA=a|||;VT=SNP
15	91902235	rs7166563	C	G	100	PASS	AC=3803;AF=0.759385;AN=5008;NS=2504;DP=14227;EAS_AF=0.8442;AMR_AF=0.6931;AFR_AF=0.9697;EUR_AF=0.5537;SAS_AF=0.6462;AA=G|||;VT=SNP
15	91902854	rs74541894	C	A	100	PASS	AC=21;AF=0.00419329;AN=5008;NS=2504;DP=15398;EAS_AF=0;AMR_AF=0.0029;AFR_AF=0.0008;EUR_AF=0.0139;SAS_AF=0.0041;AA=C|||;VT=SNP
15	91903137	rs1111187	C	T	100	PASS	AC=3710;AF=0.740815;AN=5008;NS=2504;DP=18098;EAS_AF=0.8413;AMR_AF=0.6816;AFR_AF=0.8986;EUR_AF=0.5477;SAS_AF=0.6646;AA=T|||;VT=SNP
15	91903314	rs117009807	A	C	100	PASS	AC=43;AF=0.00858626;AN=5008;NS=2504;DP=19684;EAS_AF=0;AMR_AF=0.0101;AFR_AF=0.0015;EUR_AF=0.0308;SAS_AF=0.0031;AA=A|||;VT=SNP
15	91903663	rs79141035	C	T	100	PASS	AC=277;AF=0.0553115;AN=5008;NS=2504;DP=19967;EAS_AF=0.001;AMR_AF=0.0504;AFR_AF=0.1528;EUR_AF=0.0378;SAS_AF=0.001;AA=C|||;VT=SNP
15	91904021	rs11073996	G	A	100	PASS	AC=3697;AF=0.738219;AN=5008;NS=2504;DP=20267;EAS_AF=0.8353;AMR_AF=0.6859;AFR_AF=0.91;EUR_AF=0.5477;SAS_AF=0.6391;AA=A|||;VT=SNP
15	91904138	rs55891363	A	G	100	PASS	AC=120;AF=0.0239617;AN=5008;NS=2504;DP=19363;EAS_AF=0;AMR_AF=0.0303;AFR_AF=0.0446;EUR_AF=0.0388;SAS_AF=0.001;AA=A|||;VT=SNP
15	91904287	rs117468415	C	T	100	PASS	AC=48;AF=0.00958466;AN=5008;NS=2504;DP=17157;EAS_AF=0.001;AMR_AF=0.013;AFR_AF=0;EUR_AF=0.0338;SAS_AF=0.0041;AA=C|||;VT=SNP
15	91904309	rs76105807	C	T	100	PASS	AC=103;AF=0.0205671;AN=5008;NS=2504;DP=17062;EAS_AF=0;AMR_AF=0.0231;AFR_AF=0.0023;EUR_AF=0.0567;SAS_AF=0.0276;AA=C|||;VT=SNP
15	91904560	rs80102616	G	T	100	PASS	AC=21;AF=0.00419329;AN=5008;NS=2504;DP=18947;EAS_AF=0;AMR_AF=0.0029;AFR_AF=0.0008;EUR_AF=0.0139;SAS_AF=0.0041;AA=G|||;VT=SNP
15	91905595	rs4486861	C	T	100	PASS	AC=3490;AF=0.696885;AN=5008;NS=2504;DP=16709;EAS_AF=0.8165;AMR_AF=0.6744;AFR_AF=0.8359;EUR_AF=0.5239;SAS_AF=0.5798;AA=C|||;VT=SNP
15	91905903	rs74651658	A	G	100	PASS	AC=341;AF=0.0680911;AN=5008;NS=2504;DP=15023;EAS_AF=0;AMR_AF=0.0504;AFR_AF=0.1997;EUR_AF=0.0398;SAS_AF=0.002;AA=A|||;VT=SNP
15	91906062	rs12899616	T	C	100	PASS	AC=211;AF=0.0421326;AN=5008;NS=2504;DP=16078;EAS_AF=0.002;AMR_AF=0.0159;AFR_AF=0.1135;EUR_AF=0.0229;SAS_AF=0.0256;AA=T|||;VT=SNP
15	91906182	rs28756010	C	T	100	PASS	AC=2584;AF=0.515974;AN=5008;NS=2504;DP=11759;EAS_AF=0.7192;AMR_AF=0.4726;AFR_AF=0.357;EUR_AF=0.5209;SAS_AF=0.547;AA=C|||;VT=SNP
15	91906902	rs12900694	A	G	100	PASS	AC=147;AF=0.029353;AN=5008;NS=2504;DP=19923;EAS_AF=0.002;AMR_AF=0.0101;AFR_AF=0.0688;EUR_AF=0.0229;SAS_AF=0.0245;AA=A|||;VT=SNP
15	91907565	rs150351242	C	A	100	PASS	AC=277;AF=0.0553115;AN=5008;NS=2504;DP=18446;EAS_AF=0;AMR_AF=0.0476;AFR_AF=0.152;EUR_AF=0.0408;SAS_AF=0.002;AA=C|||;VT=SNP
15	91907665	rs7170523	A	G	100	PASS	AC=3765;AF=0.751797;AN=5008;NS=2504;DP=18104;EAS_AF=0.8363;AMR_AF=0.7061;AFR_AF=0.9349;EUR_AF=0.5974;SAS_AF=0.6084;AA=G|||;VT=SNP
15	91908112	rs8036423	T	A	100	PASS	AC=3105;AF=0.620008;AN=5008;NS=2504;DP=17905;EAS_AF=0.6458;AMR_AF=0.4914;AFR_AF=0.7882;EUR_AF=0.5437;SAS_AF=0.5358;AA=A|||;VT=SNP
15	91909115	rs11634165	T	G	100	PASS	AC=799;AF=0.159545;AN=5008;NS=2504;DP=19774;EAS_AF=0.003;AMR_AF=0.0735;AFR_AF=0.4062;EUR_AF=0.0994;SAS_AF=0.1104;AA=T|||;VT=SNP
15	91909323	rs5021331	C	T	100	PASS	AC=1207;AF=0.241014;AN=5008;NS=2504;DP=19195;EAS_AF=0.3542;AMR_AF=0.17;AFR_AF=0.3268;EUR_AF=0.171;SAS_AF=0.1309;AA=C|||;VT=SNP
15	91909362	rs11637976	C	A	100	PASS	AC=223;AF=0.0445288;AN=5008;NS=2504;DP=19590;EAS_AF=0.003;AMR_AF=0.0447;AFR_AF=0.0038;EUR_AF=0.0964;SAS_AF=0.089;AA=C|||;VT=SNP
15	91909430	rs79405989	G	A	100	PASS	AC=208;AF=0.0415335;AN=5008;NS=2504;DP=19959;EAS_AF=0.0556;AMR_AF=0.0648;AFR_AF=0.0136;EUR_AF=0.0388;SAS_AF=0.0511;AA=G|||;VT=SNP
15	91909513	rs78241091	G	A	100	PASS	AC=270;AF=0.0539137;AN=5008;NS=2504;DP=18818;EAS_AF=0.004;AMR_AF=0.0461;AFR_AF=0.0393;EUR_AF=0.0964;SAS_AF=0.0869;AA=G|||;VT=SNP
15	91909875	rs12443360	C	T	100	PASS	AC=1041;AF=0.207867;AN=5008;NS=2504;DP=20886;EAS_AF=0.3472;AMR_AF=0.1571;AFR_AF=0.2171;EUR_AF=0.17;SAS_AF=0.1268;AA=C|||;VT=SNP
15	91910193	rs148056968	C	G	100	PASS	AC=243;AF=0.0485224;AN=5008;NS=2504;DP=19520;EAS_AF=0.003;AMR_AF=0.0447;AFR_AF=0.0038;EUR_AF=0.0974;SAS_AF=0.1084;AA=C|||;VT=SNP
15	91910321	rs34943288	T	C	100	PASS	AC=2456;AF=0.490415;AN=5008;NS=2504;DP=16716;EAS_AF=0.4732;AMR_AF=0.3761;AFR_AF=0.5113;EUR_AF=0.5606;SAS_AF=0.4888;AA=T|||;VT=SNP
15	91910626	rs7167175	A	T	100	PASS	AC=1196;AF=0.238818;AN=5008;NS=2504;DP=15126;EAS_AF=0.3552;AMR_AF=0.1527;AFR_AF=0.3298;EUR_AF=0.172;SAS_AF=0.1258;AA=A|||;VT=SNP
15	91911449	rs79229588	A	T	100	PASS	AC=424;AF=0.0846645;AN=5008;NS=2504;DP=18326;EAS_AF=0.004;AMR_AF=0.0548;AFR_AF=0.1505;EUR_AF=0.0964;SAS_AF=0.0879;AA=A|||;VT=SNP
15	91911474	rs8033124	C	A	100	PASS	AC=3154;AF=0.629792;AN=5008;NS=2504;DP=17845;EAS_AF=0.5308;AMR_AF=0.5965;AFR_AF=0.7118;EUR_AF=0.666;SAS_AF=0.6074;AA=A|||;VT=SNP
15	91911761	rs78153589	G	C	100	PASS	AC=81;AF=0.0161741;AN=5008;NS=2504;DP=18415;EAS_AF=0.001;AMR_AF=0.0245;AFR_AF=0.0023;EUR_AF=0.0417;SAS_AF=0.0184;AA=G|||;VT=SNP
15	91912081	rs8034737	A	G	100	PASS	AC=545;AF=0.108826;AN=5008;NS=2504;DP=16380;EAS_AF=0.003;AMR_AF=0.0663;AFR_AF=0.2368;EUR_AF=0.0964;SAS_AF=0.0879;AA=G|||;VT=SNP
15	91912124	rs9972541	T	C	100	PASS	AC=2198;AF=0.438898;AN=5008;NS=2504;DP=17308;EAS_AF=0.4722;AMR_AF=0.3934;AFR_AF=0.2799;EUR_AF=0.5895;SAS_AF=0.4969;AA=T|||;VT=SNP
15	91912289	rs151252766	G	A	100	PASS	AC=27;AF=0.00539137;AN=5008;NS=2504;DP=12095;EAS_AF=0;AMR_AF=0.0101;AFR_AF=0;EUR_AF=0.0119;SAS_AF=0.0082;AA=G|||;VT=SNP
15	91912757	rs12914041	A	G	100	PASS	AC=2323;AF=0.463858;AN=5008;NS=2504;DP=16931;EAS_AF=0.4623;AMR_AF=0.402;AFR_AF=0.3714;EUR_AF=0.5895;SAS_AF=0.5051;AA=A|||;VT=SNP
15	91912978	rs77415127	C	G	100	PASS	AC=59;AF=0.0117812;AN=5008;NS=2504;DP=19137;EAS_AF=0.001;AMR_AF=0.0086;AFR_AF=0.0015;EUR_AF=0.0378;SAS_AF=0.0123;AA=C|||;VT=SNP
15	91913946	rs12900377	A	G	100	PASS	AC=1775;AF=0.354433;AN=5008;NS=2504;DP=17434;EAS_AF=0.1637;AMR_AF=0.3386;AFR_AF=0.2859;EUR_AF=0.5408;SAS_AF=0.4632;AA=A|||;VT=SNP
15	91914708	rs117327685	C	A	100	PASS	AC=70;AF=0.0139776;AN=5008;NS=2504;DP=21264;EAS_AF=0;AMR_AF=0.0303;AFR_AF=0;EUR_AF=0.0437;SAS_AF=0.0051;AA=C|||;VT=SNP
15	91915136	rs6496789	A	G	100	PASS	AC=2350;AF=0.469249;AN=5008;NS=2504;DP=19601;EAS_AF=0.4653;AMR_AF=0.4308;AFR_AF=0.326;EUR_AF=0.6332;SAS_AF=0.5256;AA=A|||;VT=SNP
15	91915834	rs76548962	G	T	100	PASS	AC=313;AF=0.0625;AN=5008;NS=2504;DP=16480;EAS_AF=0.0813;AMR_AF=0.1758;AFR_AF=0.0121;EUR_AF=0.0398;SAS_AF=0.0542;AA=G|||;VT=SNP
15	91916266	rs11630057	G	A	100	PASS	AC=3105;AF=0.620008;AN=5008;NS=2504;DP=18802;EAS_AF=0.5456;AMR_AF=0.6499;AFR_AF=0.5575;EUR_AF=0.7376;SAS_AF=0.6391;AA=A|||;VT=SNP
15	91916506	rs76056705	A	G	100	PASS	AC=837;AF=0.167133;AN=5008;NS=2504;DP=18760;EAS_AF=0.3819;AMR_AF=0.2406;AFR_AF=0.0749;EUR_AF=0.0895;SAS_AF=0.0982;AA=G|||;VT=SNP
15	91916854	rs76644155	G	T	100	PASS	AC=217;AF=0.0433307;AN=5008;NS=2504;DP=20608;EAS_AF=0.003;AMR_AF=0.0447;AFR_AF=0.0038;EUR_AF=0.0984;SAS_AF=0.0808;AA=G|||;VT=SNP
15	91916944	rs7496004	G	A	100	PASS	AC=3030;AF=0.605032;AN=5008;NS=2504;DP=19567;EAS_AF=0.5417;AMR_AF=0.6138;AFR_AF=0.6747;EUR_AF=0.6362;SAS_AF=0.5378;AA=A|||;VT=SNP
15	91917978	rs58377354	T	C	100	PASS	AC=389;AF=0.0776757;AN=5008;NS=2504;DP=17743;EAS_AF=0.0804;AMR_AF=0.196;AFR_AF=0.0567;EUR_AF=0.0388;SAS_AF=0.0593;AA=G|||;VT=SNP
15	91918150	rs55888361	C	T	100	PASS	AC=327;AF=0.0652955;AN=5008;NS=2504;DP=19660;EAS_AF=0.0804;AMR_AF=0.1945;AFR_AF=0.0113;EUR_AF=0.0388;SAS_AF=0.0583;AA=C|||;VT=SNP
15	91918404	rs4932525	T	C	100	PASS	AC=1152;AF=0.230032;AN=5008;NS=2504;DP=17319;EAS_AF=0.1141;AMR_AF=0.2248;AFR_AF=0.0923;EUR_AF=0.3966;SAS_AF=0.3681;AA=T|||;VT=SNP
15	91919030	rs61310238	G	A	100	PASS	AC=1210;AF=0.241613;AN=5008;NS=2504;DP=14249;EAS_AF=0.3403;AMR_AF=0.1441;AFR_AF=0.3737;EUR_AF=0.162;SAS_AF=0.1125;AA=G|||;VT=SNP
15	91919538	rs12903434	A	G	100	PASS	AC=1680;AF=0.335463;AN=5008;NS=2504;DP=20471;EAS_AF=0.1706;AMR_AF=0.3876;AFR_AF=0.3381;EUR_AF=0.3628;SAS_AF=0.4366;AA=A|||;VT=SNP
15	91919792	rs11853306	A	G	100	PASS	AC=1647;AF=0.328874;AN=5008;NS=2504;DP=21117;EAS_AF=0.0942;AMR_AF=0.268;AFR_AF=0.4622;EUR_AF=0.4016;SAS_AF=0.3589;AA=A|||;VT=SNP
15	91920121	rs59467920	T	A	100	PASS	AC=1138;AF=0.227236;AN=5008;NS=2504;DP=19896;EAS_AF=0.3591;AMR_AF=0.1614;AFR_AF=0.2867;EUR_AF=0.165;SAS_AF=0.1217;AA=T|||;VT=SNP
15	91920132	rs60108296	G	A	100	PASS	AC=1135;AF=0.226637;AN=5008;NS=2504;DP=19642;EAS_AF=0.3591;AMR_AF=0.1614;AFR_AF=0.2859;EUR_AF=0.164;SAS_AF=0.1207;AA=A|||;VT=SNP
15	91920178	rs57508531	C	T	100	PASS	AC=1140;AF=0.227636;AN=5008;NS=2504;DP=18888;EAS_AF=0.3591;AMR_AF=0.1614;AFR_AF=0.2882;EUR_AF=0.165;SAS_AF=0.1217;AA=T|||;VT=SNP
15	91920206	rs7174162	T	C	100	PASS	AC=1820;AF=0.363419;AN=5008;NS=2504;DP=18527;EAS_AF=0.3611;AMR_AF=0.2867;AFR_AF=0.4826;EUR_AF=0.3857;SAS_AF=0.2362;AA=T|||;VT=SNP
15	91920522	rs7173692	C	T	100	PASS	AC=1714;AF=0.342252;AN=5008;NS=2504;DP=18314;EAS_AF=0.4365;AMR_AF=0.3602;AFR_AF=0.4448;EUR_AF=0.2087;SAS_AF=0.2311;AA=C|||;VT=SNP
15	91920641	rs34753425	T	C	100	PASS	AC=1421;AF=0.283746;AN=5008;NS=2504;DP=15011;EAS_AF=0.1468;AMR_AF=0.3401;AFR_AF=0.0825;EUR_AF=0.4761;SAS_AF=0.4591;AA=T|||;VT=SNP
15	91920743	rs55723424	G	T	100	PASS	AC=1955;AF=0.390375;AN=5008;NS=2504;DP=13505;EAS_AF=0.4335;AMR_AF=0.379;AFR_AF=0.6203;EUR_AF=0.2087;SAS_AF=0.2301;AA=G|||;VT=SNP
15	91921032	rs7174648	C	T	100	PASS	AC=1918;AF=0.382987;AN=5008;NS=2504;DP=14501;EAS_AF=0.4335;AMR_AF=0.3703;AFR_AF=0.5968;EUR_AF=0.2087;SAS_AF=0.2301;AA=c|||;VT=SNP
15	91921234	rs4586406	T	C	100	PASS	AC=4182;AF=0.835064;AN=5008;NS=2504;DP=19733;EAS_AF=0.5913;AMR_AF=0.8919;AFR_AF=0.9932;EUR_AF=0.8678;SAS_AF=0.7986;AA=t|||;VT=SNP
15	91921773	rs56412460	G	A	100	PASS	AC=946;AF=0.188898;AN=5008;NS=2504;DP=18704;EAS_AF=0.3601;AMR_AF=0.17;AFR_AF=0.1256;EUR_AF=0.1839;SAS_AF=0.1166;AA=g|||;VT=SNP
15	91921780	rs4932526	T	A	100	PASS	AC=3821;AF=0.762979;AN=5008;NS=2504;DP=18537;EAS_AF=0.5833;AMR_AF=0.8228;AFR_AF=0.7988;EUR_AF=0.8579;SAS_AF=0.7597;AA=A|||;VT=SNP
15	91922022	rs4932487	G	A	100	PASS	AC=301;AF=0.0601038;AN=5008;NS=2504;DP=13557;EAS_AF=0;AMR_AF=0.0807;AFR_AF=0.0061;EUR_AF=0.1302;SAS_AF=0.1084;AA=g|||;VT=SNP
15	91922209	rs7181278	C	A	100	PASS	AC=2419;AF=0.483027;AN=5008;NS=2504;DP=11523;EAS_AF=0.4206;AMR_AF=0.4827;AFR_AF=0.7179;EUR_AF=0.3936;SAS_AF=0.3221;AA=c|||;VT=SNP
15	91922212	rs7181954	A	G	100	PASS	AC=2426;AF=0.484425;AN=5008;NS=2504;DP=11477;EAS_AF=0.4226;AMR_AF=0.4827;AFR_AF=0.7209;EUR_AF=0.3946;SAS_AF=0.3221;AA=A|||;VT=SNP
15	91922739	rs7162929	G	T	100	PASS	AC=3967;AF=0.792133;AN=5008;NS=2504;DP=18297;EAS_AF=0.5833;AMR_AF=0.8156;AFR_AF=0.9274;EUR_AF=0.8529;SAS_AF=0.7454;AA=T|||;VT=SNP
15	91923337	rs7164154	G	T	100	PASS	AC=3609;AF=0.720647;AN=5008;NS=2504;DP=22879;EAS_AF=0.5784;AMR_AF=0.7565;AFR_AF=0.8192;EUR_AF=0.7237;SAS_AF=0.7055;AA=T|||;VT=SNP
15	91923606	rs141371674	C	A	100	PASS	AC=11;AF=0.00219649;AN=5008;NS=2504;DP=20755;EAS_AF=0;AMR_AF=0.0043;AFR_AF=0;EUR_AF=0.008;SAS_AF=0;AA=C|||;VT=SNP
15	91924246	rs12907208	A	G	100	PASS	AC=2264;AF=0.452077;AN=5008;NS=2504;DP=18931;EAS_AF=0.5228;AMR_AF=0.4899;AFR_AF=0.1543;EUR_AF=0.6312;SAS_AF=0.5706;AA=A|||;VT=SNP
15	91924296	rs9920435	C	T	100	PASS	AC=1347;AF=0.26897;AN=5008;NS=2504;DP=19952;EAS_AF=0.0605;AMR_AF=0.2781;AFR_AF=0.6309;EUR_AF=0.1282;SAS_AF=0.1329;AA=T|||;VT=SNP
15	91924569	rs9920122	C	A	100	PASS	AC=3824;AF=0.763578;AN=5008;NS=2504;DP=18062;EAS_AF=0.5833;AMR_AF=0.8156;AFR_AF=0.8026;EUR_AF=0.8559;SAS_AF=0.7648;AA=A|||;VT=SNP
15	91924607	rs80350156	T	C	100	PASS	AC=232;AF=0.0463259;AN=5008;NS=2504;DP=18817;EAS_AF=0.002;AMR_AF=0.0461;AFR_AF=0.0295;EUR_AF=0.0934;SAS_AF=0.0665;AA=T|||;VT=SNP
15	91924929	rs7402244	G	A	100	PASS	AC=2258;AF=0.450879;AN=5008;NS=2504;DP=14552;EAS_AF=0.5208;AMR_AF=0.4899;AFR_AF=0.1505;EUR_AF=0.6312;SAS_AF=0.5716;AA=G|||;VT=SNP
15	91925433	rs112277805	C	A	100	PASS	AC=1082;AF=0.216054;AN=5008;NS=2504;DP=20331;EAS_AF=0.0605;AMR_AF=0.2507;AFR_AF=0.4652;EUR_AF=0.0944;SAS_AF=0.1401;AA=C|||;VT=SNP
15	91925514	rs12911655	T	A	100	PASS	AC=4028;AF=0.804313;AN=5008;NS=2504;DP=21546;EAS_AF=0.5833;AMR_AF=0.8228;AFR_AF=0.9395;EUR_AF=0.8559;SAS_AF=0.7832;AA=A|||;VT=SNP
15	91925871	rs7173092	A	G	100	PASS	AC=3404;AF=0.679712;AN=5008;NS=2504;DP=21480;EAS_AF=0.5843;AMR_AF=0.7493;AFR_AF=0.6566;EUR_AF=0.7256;SAS_AF=0.7127;AA=A|||;VT=SNP
15	91926335	rs4589531	C	T	100	PASS	AC=1998;AF=0.398962;AN=5008;NS=2504;DP=15849;EAS_AF=0.4236;AMR_AF=0.4078;AFR_AF=0.6036;EUR_AF=0.2515;SAS_AF=0.2423;AA=T|||;VT=SNP
```
