## Supplementary material for "Characterization of shared and ancestry-specific signals driving complex traits using multi-ancestry fine-mapping": mesusieoutput

```
                 eur          afr      eur_afr
   [1,] 1.320202e-04 9.127815e-05 2.343921e-05
   [2,] 1.332718e-04 1.712493e-04 5.488737e-05
   [3,] 1.351571e-04 1.327231e-04 4.442399e-05
   [4,] 1.056308e-04 1.647007e-04 3.209268e-05
   [5,] 1.316440e-04 1.286552e-04 4.120914e-05
   [6,] 1.307795e-04 1.611021e-04 4.616126e-05
   [7,] 1.300734e-04 1.268651e-04 3.967446e-05
   [8,] 1.308835e-04 1.450693e-04 4.107965e-05
   [9,] 1.298895e-04 1.286779e-04 3.669497e-05
  [10,] 1.307582e-04 1.409162e-04 3.981833e-05
  [11,] 1.295913e-04 1.335222e-04 3.877372e-05
  [12,] 1.307210e-04 1.445064e-04 4.180555e-05
  [13,] 1.307611e-04 1.500760e-04 4.212513e-05
  [14,] 1.217528e-04 1.186009e-04 2.729883e-05
  [15,] 1.207275e-04 1.090306e-04 2.582800e-05
  [16,] 1.229296e-04 1.122048e-04 2.636361e-05
  [17,] 1.238465e-04 1.171910e-04 2.713184e-05
  [18,] 1.312381e-04 1.459004e-04 4.334661e-05
  [19,] 1.266544e-04 1.134460e-04 2.670048e-05
  [20,] 1.226856e-04 1.150047e-04 2.681268e-05
  [21,] 1.270491e-04 1.196037e-04 2.759809e-05
  [22,] 1.304992e-04 1.480975e-04 4.208479e-05
  [23,] 1.305100e-04 1.452742e-04 4.192581e-05
  [24,] 1.307493e-04 1.378197e-04 3.970848e-05
  [25,] 1.497182e-04 2.091484e-04 3.980666e-05
  [26,] 1.309372e-04 1.485988e-04 4.185796e-05
  [27,] 1.416803e-04 1.209572e-04 4.026326e-05
  [28,] 1.279037e-04 1.418005e-04 4.090030e-05
  [29,] 1.305123e-04 1.440372e-04 4.148811e-05
  [30,] 1.370504e-04 1.218443e-04 3.949689e-05
  [31,] 1.497017e-04 2.411064e-04 4.403005e-05
  [32,] 1.398782e-04 1.489360e-04 4.376005e-05
  [33,] 1.509412e-04 1.284630e-04 4.396498e-05
  [34,] 1.342882e-04 1.224296e-04 3.894827e-05
  [35,] 1.008410e-04 8.302750e-05 1.988329e-05
  [36,] 1.589519e-04 8.929654e-05 2.868424e-05
  [37,] 1.638491e-04 2.163473e-04 1.079234e-04
  [38,] 1.324198e-04 1.185529e-04 3.861954e-05
  [39,] 1.292213e-04 1.277091e-04 3.700704e-05
  [40,] 1.275741e-04 1.911751e-04 5.268442e-05
  [41,] 1.503733e-04 8.565968e-05 3.173147e-05
  [42,] 1.291756e-04 1.388792e-04 4.529127e-05
  [43,] 1.496637e-04 1.078667e-04 4.062735e-05
  [44,] 1.227380e-04 1.438137e-04 3.802945e-05
  [45,] 1.301480e-04 1.022744e-04 2.835747e-05
  [46,] 1.076141e-04 1.229359e-04 2.602632e-05
  [47,] 1.302460e-04 2.455033e-04 8.771820e-05
  [48,] 1.545804e-04 9.458009e-05 3.106843e-05
  [49,] 1.230962e-04 9.126559e-05 2.817682e-05
  [50,] 1.429403e-04 9.848175e-05 3.522979e-05
  [51,] 1.426763e-04 9.700785e-05 3.442503e-05
  [52,] 1.393934e-04 1.027726e-04 3.637752e-05
  [53,] 1.647455e-04 1.022027e-04 3.060675e-05
  [54,] 1.400086e-04 1.025250e-04 3.643445e-05
  [55,] 1.181937e-04 1.003644e-04 2.321025e-05
  [56,] 1.237341e-04 9.096026e-05 2.827162e-05
  [57,] 1.257013e-04 9.015386e-05 2.244394e-05
  [58,] 1.383062e-04 9.956529e-05 3.461032e-05
  [59,] 1.906311e-04 8.458912e-05 3.297525e-05
  [60,] 1.689168e-04 9.690532e-05 2.671420e-05
  [61,] 1.374352e-04 1.223229e-04 4.554766e-05
  [62,] 1.314714e-04 1.034928e-04 3.308871e-05
  [63,] 1.295422e-04 1.039030e-04 3.274772e-05
  [64,] 1.205662e-04 2.169254e-04 4.035778e-05
  [65,] 2.400994e-04 1.639889e-04 4.143716e-05
  [66,] 2.540006e-04 1.366221e-04 3.810440e-05
  [67,] 1.777985e-04 9.870257e-05 2.991640e-05
  [68,] 1.533932e-04 1.203128e-04 3.503621e-05
  [69,] 9.930275e-05 6.308922e-04 1.381177e-04
  [70,] 1.721843e-04 1.151489e-04 3.914335e-05
  [71,] 1.053605e-04 5.383098e-04 8.602289e-05
  [72,] 1.061587e-04 6.566992e-04 1.002358e-04
  [73,] 1.710392e-04 1.901842e-04 3.942437e-05
  [74,] 1.253872e-04 7.938402e-05 2.297993e-05
  [75,] 1.368186e-04 1.162375e-04 2.975354e-05
  [76,] 1.483941e-04 8.850084e-05 2.838241e-05
  [77,] 1.442304e-04 1.347720e-04 3.526034e-05
  [78,] 1.621415e-04 2.296869e-04 9.745485e-05
  [79,] 1.180226e-04 1.332654e-04 3.336179e-05
  [80,] 1.209869e-04 1.329658e-04 3.358330e-05
  [81,] 1.235704e-04 1.348102e-04 3.611252e-05
  [82,] 1.644804e-04 1.508199e-04 4.741085e-05
  [83,] 1.192223e-04 1.482326e-04 4.141619e-05
  [84,] 1.061065e-04 1.176289e-04 2.680348e-05
  [85,] 1.334851e-04 1.453001e-04 5.137710e-05
  [86,] 1.020794e-04 1.546009e-04 3.310967e-05
  [87,] 1.747207e-04 1.535530e-04 6.331761e-05
  [88,] 1.726210e-04 1.362931e-04 4.576854e-05
  [89,] 1.041721e-04 8.292741e-05 2.193138e-05
  [90,] 1.888961e-04 9.652655e-05 3.434581e-05
  [91,] 1.412753e-04 3.165501e-04 8.199824e-05
  [92,] 1.454371e-04 2.985455e-04 7.232181e-05
  [93,] 1.235277e-04 1.179899e-04 2.767308e-05
  [94,] 2.156978e-04 2.926084e-04 1.197201e-04
  [95,] 2.171842e-04 2.882108e-04 1.190184e-04
  [96,] 2.246366e-04 3.062155e-04 1.390893e-04
  [97,] 1.944501e-04 2.932987e-04 9.464055e-05
  [98,] 1.212355e-04 1.427695e-04 3.769857e-05
  [99,] 1.796652e-04 7.521479e-05 2.783644e-05
 [100,] 1.381813e-04 1.663777e-04 3.574600e-05
 [101,] 1.213494e-04 1.428143e-04 3.689596e-05
 [102,] 1.201987e-04 1.263157e-04 3.371663e-05
 [103,] 1.869501e-04 1.327958e-04 4.759300e-05
 [104,] 1.902518e-04 1.338427e-04 4.704210e-05
 [105,] 1.493842e-04 1.125211e-04 2.810711e-05
 [106,] 1.231466e-04 1.432873e-04 3.905170e-05
 [107,] 1.979056e-04 1.342185e-04 3.709467e-05
 [108,] 1.204380e-04 1.264864e-04 3.357692e-05
 [109,] 1.980983e-04 1.196004e-04 3.525713e-05
 [110,] 2.044525e-04 1.346046e-04 3.658989e-05
 [111,] 2.166155e-04 1.713883e-04 4.299177e-05
 [112,] 2.124859e-04 1.725002e-04 4.240405e-05
 [113,] 1.390637e-04 7.853197e-05 2.288797e-05
 [114,] 1.175192e-04 8.499151e-05 2.356260e-05
 [115,] 1.528869e-04 7.475637e-05 2.440445e-05
 [116,] 1.225195e-04 1.470286e-04 4.190230e-05
 [117,] 1.293108e-04 1.414560e-04 4.003999e-05
 [118,] 1.203213e-04 1.288317e-04 3.117036e-05
 [119,] 1.620622e-04 1.013752e-04 3.522212e-05
 [120,] 1.388179e-04 1.171991e-04 2.836006e-05
 [121,] 1.279277e-04 1.062612e-04 2.650712e-05
 [122,] 1.227529e-04 1.162672e-04 3.184465e-05
 [123,] 1.328686e-04 1.156416e-04 3.227519e-05
 [124,] 1.377158e-04 1.202454e-04 3.294274e-05
 [125,] 1.610198e-04 1.324352e-04 3.110801e-05
 [126,] 1.669775e-04 2.068546e-04 4.946639e-05
 [127,] 1.540252e-04 9.324813e-05 2.742634e-05
 [128,] 1.134239e-04 9.841709e-05 2.712261e-05
 [129,] 1.447612e-04 1.385612e-04 3.937573e-05
 [130,] 2.429098e-04 9.544533e-05 3.045501e-05
 [131,] 1.978961e-04 1.781730e-04 4.131489e-05
 [132,] 1.428077e-04 1.328915e-04 3.859918e-05
 [133,] 1.476325e-04 1.356399e-04 3.743716e-05
 [134,] 1.476756e-04 1.355287e-04 3.740275e-05
 [135,] 1.209134e-04 9.022607e-05 2.557442e-05
 [136,] 1.438745e-04 2.263635e-04 6.664388e-05
 [137,] 1.453505e-04 2.453531e-04 8.118946e-05
 [138,] 1.247973e-04 1.260457e-04 3.654323e-05
 [139,] 1.563736e-04 7.775786e-05 2.605479e-05
 [140,] 1.458487e-04 1.939685e-04 6.451614e-05
 [141,] 1.312122e-04 9.487253e-05 2.692191e-05
 [142,] 1.030313e-04 1.146059e-04 2.503879e-05
 [143,] 1.478460e-04 9.826338e-05 2.994489e-05
 [144,] 1.225826e-04 1.204056e-04 3.035136e-05
 [145,] 9.742539e-05 8.830526e-05 2.109606e-05
 [146,] 1.474743e-04 1.190916e-04 3.938173e-05
 [147,] 1.226352e-04 1.523991e-04 4.086012e-05
 [148,] 1.439779e-04 1.176301e-04 3.503607e-05
 [149,] 1.208934e-04 1.339502e-04 3.501105e-05
 [150,] 1.212421e-04 1.313456e-04 3.426747e-05
 [151,] 1.006299e-04 8.487970e-05 2.091080e-05
 [152,] 1.009598e-04 8.749168e-05 2.107488e-05
 [153,] 1.456277e-04 8.748756e-05 2.654886e-05
 [154,] 1.433929e-04 1.281851e-04 3.805836e-05
 [155,] 1.439766e-04 1.225286e-04 3.492346e-05
 [156,] 9.891031e-05 7.495190e-05 1.882051e-05
 [157,] 1.449768e-04 9.623012e-05 3.011608e-05
 [158,] 1.265660e-04 7.435345e-05 2.154048e-05
 [159,] 1.133175e-04 1.098834e-04 3.396594e-05
 [160,] 1.091697e-04 8.823097e-05 2.196383e-05
 [161,] 1.449206e-04 5.225199e-04 1.610963e-04
 [162,] 1.141272e-04 9.653859e-05 2.299046e-05
 [163,] 1.487784e-04 1.031301e-04 3.517301e-05
 [164,] 1.470081e-04 6.870569e-04 2.344643e-04
 [165,] 1.429387e-04 1.372443e-04 4.069399e-05
 [166,] 9.763220e-05 8.892014e-05 2.109993e-05
 [167,] 1.064474e-04 1.613224e-04 3.215601e-05
 [168,] 1.479209e-04 3.850655e-04 1.414199e-04
 [169,] 1.551237e-04 3.368542e-04 1.404700e-04
 [170,] 1.299174e-04 1.328438e-04 3.417807e-05
 [171,] 1.155917e-04 8.337922e-04 1.607022e-04
 [172,] 1.633630e-04 7.906070e-05 2.707192e-05
 [173,] 1.467730e-04 3.136270e-04 1.113138e-04
 [174,] 1.460706e-04 3.206966e-04 1.117729e-04
 [175,] 9.903757e-05 9.418946e-05 2.201634e-05
 [176,] 9.923545e-05 9.690125e-05 2.228042e-05
 [177,] 9.759637e-05 9.151653e-05 2.153526e-05
 [178,] 9.729741e-05 8.709459e-05 2.077198e-05
 [179,] 9.824258e-05 1.370089e-04 2.982311e-05
 [180,] 1.154125e-04 2.940197e-04 7.084584e-05
 [181,] 1.160613e-04 9.329831e-04 2.029031e-04
 [182,] 1.026293e-04 8.185906e-05 2.058769e-05
 [183,] 9.729007e-05 1.300775e-04 2.862232e-05
 [184,] 1.289776e-04 1.471070e-04 4.018868e-05
 [185,] 9.733397e-05 1.337676e-04 2.972804e-05
 [186,] 1.430603e-04 2.987283e-04 8.781444e-05
 [187,] 1.426410e-04 4.148568e-04 1.258043e-04
 [188,] 1.044958e-04 8.315373e-05 2.104321e-05
 [189,] 1.055073e-04 8.368690e-05 2.110537e-05
 [190,] 1.426818e-04 1.527615e-04 4.674229e-05
 [191,] 1.425401e-04 1.882458e-04 5.744759e-05
 [192,] 1.083853e-04 9.433602e-05 2.222478e-05
 [193,] 1.186148e-04 1.444697e-04 4.865039e-05
 [194,] 1.050099e-04 8.343101e-05 2.247448e-05
 [195,] 9.737155e-05 8.791024e-05 2.088661e-05
 [196,] 1.461563e-04 1.594877e-04 4.916079e-05
 [197,] 1.254859e-04 1.816213e-04 6.059335e-05
 [198,] 1.978735e-04 9.290992e-05 4.893860e-05
 [199,] 1.554617e-04 2.793946e-04 6.712084e-05
 [200,] 1.295562e-04 1.499451e-04 4.080404e-05
 [201,] 1.560388e-04 1.058547e-04 4.014029e-05
 [202,] 1.229593e-04 9.452724e-05 2.893920e-05
 [203,] 1.532939e-04 1.184460e-04 4.085554e-05
 [204,] 1.759954e-04 1.033482e-04 3.644356e-05
 [205,] 1.330057e-04 1.475413e-04 4.173256e-05
 [206,] 1.512576e-04 1.096843e-04 3.652617e-05
 [207,] 1.498047e-04 1.245715e-04 4.003374e-05
 [208,] 1.582172e-04 1.384826e-04 5.620390e-05
 [209,] 2.256525e-04 1.122898e-04 3.878331e-05
 [210,] 1.618991e-04 1.241172e-04 4.173771e-05
 [211,] 1.857661e-04 1.125542e-04 3.622138e-05
 [212,] 1.750037e-04 1.128013e-04 3.465836e-05
 [213,] 2.203805e-04 7.650830e-05 3.790191e-05
 [214,] 1.137253e-04 8.629770e-05 2.246989e-05
 [215,] 1.085211e-04 7.517860e-05 1.997467e-05
 [216,] 1.107719e-04 8.250001e-05 2.162464e-05
 [217,] 1.108655e-04 7.642505e-05 2.022604e-05
 [218,] 1.012689e-04 1.216569e-04 2.832365e-05
 [219,] 1.586227e-04 1.119360e-04 3.426609e-05
 [220,] 1.151970e-04 7.489966e-05 2.074507e-05
 [221,] 1.393937e-04 1.346908e-04 5.341945e-05
 [222,] 1.074957e-04 8.375316e-05 2.336207e-05
 [223,] 1.133025e-04 8.081716e-05 2.158621e-05
 [224,] 1.013898e-04 1.254066e-04 2.861029e-05
 [225,] 1.011940e-04 1.050129e-04 2.418339e-05
 [226,] 1.742552e-04 1.092735e-04 3.660620e-05
 [227,] 1.678852e-04 9.060682e-05 3.488858e-05
 [228,] 1.664821e-04 1.080978e-04 3.529346e-05
 [229,] 1.672293e-04 1.083378e-04 3.526926e-05
 [230,] 1.133782e-04 1.273838e-04 3.363080e-05
 [231,] 1.262503e-04 1.293397e-04 3.736851e-05
 [232,] 1.242109e-04 1.192734e-04 2.777514e-05
 [233,] 1.486946e-04 1.010357e-04 2.660707e-05
 [234,] 9.748297e-05 1.771613e-04 4.267158e-05
 [235,] 1.288402e-04 3.379566e-04 1.295105e-04
 [236,] 1.321923e-04 1.050835e-04 3.451071e-05
 [237,] 1.663449e-04 2.502517e-04 5.625308e-05
 [238,] 1.457852e-04 1.198148e-04 3.666715e-05
 [239,] 1.450434e-04 1.192900e-04 3.550825e-05
 [240,] 9.638730e-05 2.198209e-04 4.351070e-05
 [241,] 1.020818e-04 1.784336e-04 4.668501e-05
 [242,] 1.718781e-04 7.698540e-05 2.605393e-05
 [243,] 1.561248e-04 1.512048e-04 4.120699e-05
 [244,] 1.624859e-04 1.997328e-04 9.182078e-05
 [245,] 1.232886e-04 1.070602e-04 2.785650e-05
 [246,] 9.787341e-05 9.852503e-05 2.264168e-05
 [247,] 1.038559e-04 1.659635e-04 4.587123e-05
 [248,] 4.863995e-04 1.502775e-04 1.688246e-04
 [249,] 1.525900e-04 2.091155e-04 8.661698e-05
 [250,] 9.690175e-05 1.699667e-04 3.928901e-05
 [251,] 1.147745e-04 2.747839e-04 8.854268e-05
 [252,] 1.458139e-04 1.128077e-04 2.855589e-05
 [253,] 1.454946e-04 2.819994e-04 1.069449e-04
 [254,] 1.484341e-04 2.576072e-04 1.035312e-04
 [255,] 1.503526e-04 2.097668e-04 8.447000e-05
 [256,] 1.172146e-04 1.220683e-04 3.273463e-05
 [257,] 1.231009e-04 1.230027e-04 3.525965e-05
 [258,] 1.557388e-04 1.949601e-04 8.280609e-05
 [259,] 9.693484e-05 1.067018e-04 2.593224e-05
 [260,] 9.925552e-05 1.735061e-04 4.254449e-05
 [261,] 9.810927e-05 1.874678e-04 4.457722e-05
 [262,] 1.486482e-04 1.406137e-04 4.463260e-05
 [263,] 1.041848e-04 9.793901e-05 2.214713e-05
 [264,] 1.392638e-04 1.553167e-04 4.827157e-05
 [265,] 1.232088e-04 1.213880e-04 3.335140e-05
 [266,] 1.377195e-04 1.598088e-04 4.879297e-05
 [267,] 1.402859e-04 1.601570e-04 5.092322e-05
 [268,] 9.557492e-05 1.238557e-04 2.770156e-05
 [269,] 1.399667e-04 1.628171e-04 5.172664e-05
 [270,] 1.041866e-04 8.835829e-05 2.397200e-05
 [271,] 1.030988e-04 2.702078e-04 7.020885e-05
 [272,] 1.338520e-04 1.415151e-04 3.896152e-05
 [273,] 1.412275e-04 1.601306e-04 5.155676e-05
 [274,] 2.237470e-04 9.535492e-05 3.251953e-05
 [275,] 1.246733e-04 1.312476e-04 4.002382e-05
 [276,] 1.474546e-04 1.272231e-04 3.483038e-05
 [277,] 1.365657e-04 1.232196e-04 3.822840e-05
 [278,] 9.937703e-05 1.138737e-04 2.940935e-05
 [279,] 1.555097e-04 1.970968e-04 4.556046e-05
 [280,] 1.576118e-04 1.917111e-04 4.481799e-05
 [281,] 1.495177e-04 1.476513e-04 4.048969e-05
 [282,] 1.587711e-04 1.982122e-04 4.554579e-05
 [283,] 1.007442e-04 7.778262e-05 2.020041e-05
 [284,] 1.465254e-04 2.016377e-04 4.675424e-05
 [285,] 9.822752e-05 1.067148e-04 2.680996e-05
 [286,] 2.419735e-04 9.468948e-05 3.234438e-05
 [287,] 9.867149e-05 8.291352e-05 2.092989e-05
 [288,] 9.625867e-05 8.917168e-05 2.166770e-05
 [289,] 9.608102e-05 8.373426e-05 2.031001e-05
 [290,] 2.653088e-04 1.292473e-04 3.625050e-05
 [291,] 9.608663e-05 8.372823e-05 2.035862e-05
 [292,] 9.598300e-05 8.391299e-05 2.035324e-05
 [293,] 9.616383e-05 8.820113e-05 2.139509e-05
 [294,] 2.246750e-04 1.666192e-04 3.878329e-05
 [295,] 2.475605e-04 1.308521e-04 3.546250e-05
 [296,] 9.616094e-05 8.369725e-05 2.038410e-05
 [297,] 1.399306e-04 1.499978e-04 4.327672e-05
 [298,] 1.475670e-04 1.505660e-04 4.922063e-05
 [299,] 1.524324e-04 1.369509e-04 3.557040e-05
 [300,] 9.835789e-05 2.020255e-04 4.753341e-05
 [301,] 1.123092e-04 9.010946e-05 2.215466e-05
 [302,] 1.272753e-04 1.179849e-04 3.286594e-05
 [303,] 1.328083e-04 4.456440e-04 1.760473e-04
 [304,] 1.516442e-04 2.202102e-04 6.223142e-05
 [305,] 6.639836e-04 2.595679e-04 6.612022e-04
 [306,] 1.840359e-04 1.291048e-04 4.145621e-05
 [307,] 4.585924e-04 9.654384e-05 7.846871e-05
 [308,] 1.309207e-03 7.596730e-05 1.319744e-04
 [309,] 1.504198e-04 1.511473e-04 4.252576e-05
 [310,] 3.044391e-04 9.890582e-05 4.766257e-05
 [311,] 1.726707e-04 1.876386e-04 9.898842e-05
 [312,] 2.332431e-04 1.062145e-04 5.594730e-05
 [313,] 1.474145e-04 1.346473e-04 4.494773e-05
 [314,] 3.026383e-04 9.038353e-05 6.386094e-05
 [315,] 1.522881e-04 8.140354e-05 3.033738e-05
 [316,] 1.203980e-04 8.434925e-05 2.595342e-05
 [317,] 2.488231e-04 1.208789e-04 3.813972e-05
 [318,] 1.342268e-04 1.562277e-04 4.406645e-05
 [319,] 2.108024e-04 7.867119e-05 2.998729e-05
 [320,] 2.279995e-04 8.327979e-05 4.188928e-05
 [321,] 3.054612e-04 1.449136e-04 1.328616e-04
 [322,] 1.625549e-04 7.598830e-05 2.666705e-05
 [323,] 1.457515e-04 7.714600e-05 2.563914e-05
 [324,] 1.277792e-04 9.257898e-05 3.026462e-05
 [325,] 1.787906e-04 1.359605e-04 3.293490e-05
 [326,] 1.485894e-04 2.099411e-04 7.068396e-05
 [327,] 1.363391e-04 8.510596e-05 2.912117e-05
 [328,] 2.127282e-04 9.680806e-05 3.887102e-05
 [329,] 1.979434e-04 1.261161e-04 3.565447e-05
 [330,] 1.494044e-04 1.600131e-04 5.539198e-05
 [331,] 1.361694e-04 8.249803e-05 2.767833e-05
 [332,] 1.559263e-04 7.615722e-05 2.768542e-05
 [333,] 2.158233e-04 1.209167e-04 3.345169e-05
 [334,] 2.181203e-04 7.425807e-05 3.144732e-05
 [335,] 1.308409e-04 1.323705e-04 3.000006e-05
 [336,] 2.018341e-04 1.406359e-04 3.479132e-05
 [337,] 1.526092e-04 1.392701e-04 4.164130e-05
 [338,] 2.091706e-04 1.455803e-04 3.569007e-05
 [339,] 1.511252e-04 7.515488e-05 2.408872e-05
 [340,] 1.358519e-04 7.788688e-05 2.235135e-05
 [341,] 1.743873e-04 2.075255e-04 4.064117e-05
 [342,] 1.692599e-04 1.508927e-04 3.410480e-05
 [343,] 1.671048e-04 9.108007e-05 2.590566e-05
 [344,] 1.462217e-04 2.181172e-04 7.054121e-05
 [345,] 2.025527e-04 1.028560e-04 4.609851e-05
 [346,] 1.590177e-04 1.007268e-04 3.607613e-05
 [347,] 1.692307e-04 1.023772e-04 3.353726e-05
 [348,] 1.957008e-04 1.743573e-04 9.678857e-05
 [349,] 2.627120e-04 1.227164e-04 8.806563e-05
 [350,] 2.086673e-04 7.474211e-05 3.039662e-05
 [351,] 1.097992e-03 3.498329e-04 9.197580e-04
 [352,] 2.006208e-04 1.747807e-04 4.478758e-05
 [353,] 2.940896e-04 7.463830e-05 3.879107e-05
 [354,] 2.894469e-04 7.464704e-05 3.842313e-05
 [355,] 3.120535e-04 7.504445e-05 3.645397e-05
 [356,] 2.819830e-04 7.451232e-05 3.568373e-05
 [357,] 6.935940e-04 1.119619e-04 9.158976e-05
 [358,] 1.445919e-04 2.109743e-04 6.367530e-05
 [359,] 2.479899e-04 1.039125e-04 6.881136e-05
 [360,] 2.448924e-04 8.719547e-05 3.542643e-05
 [361,] 1.549295e-04 1.752694e-04 6.122922e-05
 [362,] 9.982047e-05 9.466319e-05 2.358998e-05
 [363,] 1.038978e-04 1.653718e-04 3.210943e-05
 [364,] 1.575352e-04 1.265169e-04 3.840494e-05
 [365,] 1.345760e-04 1.141652e-04 3.431920e-05
 [366,] 1.718295e-04 8.366227e-05 3.142260e-05
 [367,] 1.009011e-04 1.309467e-04 3.038640e-05
 [368,] 1.066962e-04 8.213646e-05 2.084701e-05
 [369,] 1.336421e-04 1.010393e-04 2.999712e-05
 [370,] 1.181187e-04 9.386926e-05 2.554466e-05
 [371,] 1.092673e-04 1.258545e-04 2.923286e-05
 [372,] 1.642989e-04 8.588766e-03 1.281021e-03
 [373,] 2.174339e-04 1.583230e-04 5.364752e-05
 [374,] 1.341403e-04 9.157166e-05 2.697952e-05
 [375,] 1.229593e-04 8.085275e-05 2.322666e-05
 [376,] 1.359297e-04 8.991392e-05 2.715226e-05
 [377,] 1.362914e-04 9.162444e-05 2.752119e-05
 [378,] 1.332435e-04 8.854232e-05 2.663580e-05
 [379,] 1.333002e-04 1.089861e-04 3.153870e-05
 [380,] 1.459954e-04 1.380048e-04 4.968139e-05
 [381,] 2.405385e-04 1.112708e-04 5.939032e-05
 [382,] 1.110623e-04 8.854699e-05 2.336087e-05
 [383,] 1.118396e-04 8.407727e-05 2.260026e-05
 [384,] 1.892295e-04 1.467069e-04 7.024177e-05
 [385,] 2.312317e-04 1.515255e-04 5.421360e-05
 [386,] 1.676900e-04 8.319946e-05 2.552727e-05
 [387,] 1.116229e-04 9.212472e-05 2.431651e-05
 [388,] 1.390434e-04 8.620472e-05 2.343236e-05
 [389,] 1.118478e-04 8.637394e-05 2.248131e-05
 [390,] 1.224993e-04 1.008317e-04 2.845166e-05
 [391,] 1.415779e-04 1.197201e-04 4.137534e-05
 [392,] 2.420228e-04 1.584069e-04 7.234378e-05
 [393,] 1.360633e-04 1.468246e-04 4.177205e-05
 [394,] 1.305858e-04 9.664278e-05 2.375674e-05
 [395,] 1.575565e-04 1.248731e-04 4.492227e-05
 [396,] 1.623597e-04 1.399939e-04 5.339892e-05
 [397,] 1.171078e-04 1.172103e-04 2.812983e-05
 [398,] 1.151965e-04 8.349810e-05 2.286394e-05
 [399,] 1.398003e-04 1.188695e-04 3.478108e-05
 [400,] 1.462788e-04 8.290315e-05 3.109324e-05
 [401,] 1.475592e-04 1.419985e-04 4.992667e-05
 [402,] 2.467955e-04 1.401864e-04 8.230111e-05
 [403,] 2.817369e-04 1.427420e-04 6.359890e-05
 [404,] 1.008944e-04 7.947242e-05 1.972209e-05
 [405,] 1.255216e-04 9.054293e-05 2.276727e-05
 [406,] 1.194336e-04 9.478982e-05 3.025627e-05
 [407,] 1.549393e-04 1.275786e-04 4.424701e-05
 [408,] 1.025610e-04 8.771777e-05 2.324667e-05
 [409,] 2.349175e-04 1.415438e-04 5.589724e-05
 [410,] 1.797454e-04 7.538996e-05 2.762679e-05
 [411,] 1.473941e-04 8.184909e-05 2.389679e-05
 [412,] 1.763116e-04 9.077136e-05 2.665782e-05
 [413,] 1.130189e-04 1.132580e-04 2.554825e-05
 [414,] 1.432092e-04 1.006796e-04 3.272840e-05
 [415,] 3.200683e-04 1.460948e-04 9.388246e-05
 [416,] 1.485816e-04 1.561713e-04 4.096112e-05
 [417,] 1.172889e-04 1.249433e-04 3.082376e-05
 [418,] 1.457262e-04 1.859659e-04 5.436701e-05
 [419,] 1.272628e-04 2.947868e-04 5.576045e-05
 [420,] 1.158437e-04 1.747175e-04 4.175017e-05
 [421,] 1.317327e-04 1.466607e-04 4.203497e-05
 [422,] 1.335630e-04 1.716332e-04 4.857954e-05
 [423,] 1.205679e-04 8.964657e-05 2.520236e-05
 [424,] 1.509503e-04 1.364985e-04 4.561529e-05
 [425,] 1.698759e-04 3.426759e-04 1.857544e-04
 [426,] 1.257551e-04 1.514985e-04 4.892229e-05
 [427,] 1.474224e-04 2.364644e-04 5.718088e-05
 [428,] 1.049542e-04 2.857344e-04 6.949729e-05
 [429,] 2.044546e-04 1.194076e-04 7.006657e-05
 [430,] 1.040861e-04 1.916501e-04 4.406062e-05
 [431,] 1.007737e-04 8.110717e-05 2.121912e-05
 [432,] 1.236001e-04 8.203278e-05 2.194353e-05
 [433,] 9.717801e-05 1.288891e-04 3.126570e-05
 [434,] 1.202468e-04 8.204931e-05 2.142272e-05
 [435,] 1.343549e-04 1.092564e-04 2.868591e-05
 [436,] 9.963640e-05 9.522525e-05 2.470353e-05
 [437,] 1.004100e-04 8.815294e-05 2.311251e-05
 [438,] 9.887803e-05 8.823041e-05 2.259492e-05
 [439,] 9.948150e-05 1.112147e-04 2.832065e-05
 [440,] 9.951285e-05 9.026162e-05 2.335258e-05
 [441,] 1.708924e-04 1.063870e-04 4.341582e-05
 [442,] 1.242130e-04 1.054497e-04 2.431147e-05
 [443,] 1.918078e-04 1.077350e-04 4.947939e-05
 [444,] 1.298408e-04 1.658168e-04 4.653771e-05
 [445,] 1.162685e-04 8.139581e-05 2.141084e-05
 [446,] 1.819567e-04 1.050163e-04 4.456726e-05
 [447,] 1.219367e-04 1.783948e-04 3.886148e-05
 [448,] 1.028324e-04 8.321853e-05 2.178363e-05
 [449,] 1.997656e-04 4.401030e-04 2.898975e-04
 [450,] 1.083626e-04 1.333408e-04 2.734095e-05
 [451,] 1.471827e-04 1.441780e-04 5.076408e-05
 [452,] 1.138749e-04 8.185162e-05 2.248102e-05
 [453,] 1.963813e-04 2.410732e-04 1.383694e-04
 [454,] 1.767781e-04 1.392723e-04 5.743304e-05
 [455,] 1.953298e-04 2.102810e-04 1.146171e-04
 [456,] 1.483314e-04 2.069383e-04 5.171040e-05
 [457,] 1.091409e-04 8.243453e-05 2.078199e-05
 [458,] 2.634504e-04 1.679044e-04 1.328212e-04
 [459,] 9.971405e-05 1.093053e-04 2.777895e-05
 [460,] 1.084830e-04 1.095709e-04 2.988605e-05
 [461,] 5.625219e-04 2.033154e-04 4.402030e-04
 [462,] 1.328189e-04 9.327122e-05 2.427286e-05
 [463,] 1.371106e-04 8.877497e-05 3.192724e-05
 [464,] 1.344731e-04 1.775624e-04 7.086626e-05
 [465,] 1.284477e-04 1.724502e-04 4.763893e-05
 [466,] 1.450133e-04 1.522687e-04 4.393885e-05
 [467,] 1.340388e-04 1.597065e-04 6.306733e-05
 [468,] 1.152633e-04 1.172355e-04 3.230968e-05
 [469,] 1.286008e-04 1.549185e-04 4.382341e-05
 [470,] 1.015133e-04 1.011304e-04 2.436179e-05
 [471,] 2.997316e-04 2.208309e-04 2.425323e-04
 [472,] 1.411546e-04 1.459325e-04 4.945993e-05
 [473,] 9.987934e-05 2.571767e-04 6.116649e-05
 [474,] 3.044849e-04 2.148034e-04 2.377315e-04
 [475,] 1.303619e-04 9.960958e-05 2.477655e-05
 [476,] 1.153650e-04 1.373996e-04 3.326886e-05
 [477,] 1.415925e-04 1.545352e-04 4.861266e-05
 [478,] 9.894251e-05 5.173134e-04 8.132875e-05
 [479,] 9.816395e-05 1.390109e-04 3.380901e-05
 [480,] 1.375498e-04 7.548363e-05 2.511660e-05
 [481,] 1.385301e-04 7.583544e-05 2.554459e-05
 [482,] 1.317419e-04 7.512943e-05 2.353548e-05
 [483,] 1.482244e-04 1.410365e-04 5.023804e-05
 [484,] 2.219244e-04 3.397325e-04 2.753172e-04
 [485,] 2.056175e-04 6.038005e-04 4.702250e-04
 [486,] 1.656049e-04 9.526676e-05 4.197426e-05
 [487,] 1.616717e-04 2.109786e-04 8.917379e-05
 [488,] 1.330475e-04 1.274620e-04 3.666348e-05
 [489,] 9.804848e-05 1.988276e-04 3.775297e-05
 [490,] 1.326733e-04 1.416070e-04 3.918576e-05
 [491,] 1.778769e-04 9.260805e-05 3.379477e-05
 [492,] 1.286401e-04 1.435844e-04 4.277497e-05
 [493,] 1.288906e-04 1.164672e-04 4.104380e-05
 [494,] 1.298148e-04 1.443776e-04 4.390279e-05
 [495,] 1.561627e-04 1.702039e-04 7.748063e-05
 [496,] 1.575971e-04 9.947833e-05 3.484613e-05
 [497,] 1.590022e-04 1.055036e-04 3.796469e-05
 [498,] 9.599064e-05 1.078198e-04 2.543760e-05
 [499,] 1.828194e-04 9.567824e-05 2.947371e-05
 [500,] 1.308079e-04 2.030635e-04 4.970383e-05
 [501,] 1.431937e-04 1.436914e-04 4.350619e-05
 [502,] 1.289089e-04 8.570275e-05 2.563221e-05
 [503,] 1.331078e-04 1.411397e-04 3.906429e-05
 [504,] 3.291026e-04 2.950753e-04 3.646107e-04
 [505,] 1.377708e-04 1.329691e-04 4.063007e-05
 [506,] 1.542593e-04 2.785233e-04 1.380072e-04
 [507,] 2.293805e-04 9.352472e-05 4.114868e-05
 [508,] 9.671212e-05 9.355620e-05 2.275860e-05
 [509,] 1.205645e-04 1.389115e-04 3.020133e-05
 [510,] 1.663638e-04 1.368131e-04 4.488012e-05
 [511,] 1.304878e-04 1.359943e-04 3.656324e-05
 [512,] 1.303504e-04 1.649067e-04 5.004803e-05
 [513,] 1.586495e-04 9.783316e-05 3.430480e-05
 [514,] 1.173030e-04 1.601579e-04 3.253226e-05
 [515,] 3.126553e-04 1.139355e-04 9.208089e-05
 [516,] 3.012171e-04 1.171852e-04 9.358670e-05
 [517,] 3.241121e-04 8.174095e-05 4.650891e-05
 [518,] 3.211831e-04 1.143254e-04 9.503808e-05
 [519,] 1.062177e-04 1.146285e-04 3.085618e-05
 [520,] 2.316805e-04 1.027401e-04 5.899312e-05
 [521,] 1.306882e-04 1.419660e-04 4.285098e-05
 [522,] 2.859301e-04 1.469124e-04 1.127798e-04
 [523,] 1.360855e-04 2.244048e-04 4.072761e-05
 [524,] 2.108426e-04 8.540416e-05 4.119937e-05
 [525,] 1.588862e-04 1.327886e-04 4.892328e-05
 [526,] 1.333952e-04 2.071561e-04 3.936940e-05
 [527,] 2.561543e-04 8.937887e-05 4.431501e-05
 [528,] 3.070070e-04 8.293193e-05 4.108083e-05
 [529,] 3.129432e-04 8.322942e-05 4.135157e-05
 [530,] 2.957166e-04 8.264591e-05 4.036176e-05
 [531,] 2.123095e-04 1.660514e-04 4.378417e-05
 [532,] 2.544659e-04 9.609799e-05 3.645487e-05
 [533,] 2.198941e-04 9.444401e-05 3.372295e-05
 [534,] 2.682282e-04 1.171735e-04 7.456070e-05
 [535,] 1.108317e-04 1.492679e-04 3.143443e-05
 [536,] 1.048846e-04 1.109924e-04 2.501705e-05
 [537,] 1.612347e-04 1.025850e-04 3.674938e-05
 [538,] 1.406282e-04 8.189327e-05 2.358273e-05
 [539,] 1.331729e-04 1.271894e-04 3.660755e-05
 [540,] 1.587769e-04 1.064115e-04 3.817376e-05
 [541,] 1.341570e-04 1.353383e-04 4.373927e-05
 [542,] 1.617616e-04 7.383897e-05 2.583080e-05
 [543,] 1.373262e-04 1.275503e-04 4.004307e-05
 [544,] 1.317301e-04 1.514285e-04 3.953868e-05
 [545,] 1.404447e-04 1.355146e-04 4.635601e-05
 [546,] 1.353442e-04 1.149668e-04 3.165229e-05
 [547,] 1.402470e-04 1.366976e-04 4.689665e-05
 [548,] 1.657790e-04 7.816133e-05 3.144758e-05
 [549,] 1.570042e-04 8.415452e-05 3.330700e-05
 [550,] 1.433662e-04 1.093160e-04 2.683934e-05
 [551,] 1.329249e-04 1.404914e-04 3.897352e-05
 [552,] 1.544242e-04 1.354548e-04 4.786195e-05
 [553,] 1.140211e-04 9.936915e-05 2.399586e-05
 [554,] 1.526583e-04 1.072481e-04 3.663883e-05
 [555,] 2.167756e-04 1.021784e-04 3.820457e-05
 [556,] 1.507088e-04 1.063331e-04 3.518064e-05
 [557,] 9.828157e-05 9.116119e-05 2.208748e-05
 [558,] 1.165734e-04 1.561210e-04 3.202900e-05
 [559,] 1.316760e-04 1.491473e-04 4.245015e-05
 [560,] 2.181614e-04 8.117496e-05 3.234151e-05
 [561,] 1.274532e-04 1.256739e-04 2.886188e-05
 [562,] 1.337562e-04 7.599983e-05 2.250200e-05
 [563,] 1.178499e-04 7.597582e-05 2.103624e-05
 [564,] 2.417987e-04 1.134582e-04 5.827228e-05
 [565,] 1.057993e-04 9.750103e-05 2.701512e-05
 [566,] 2.308109e-04 1.226664e-04 6.710042e-05
 [567,] 9.582678e-05 1.108784e-04 2.543286e-05
 [568,] 9.683372e-05 1.076834e-04 2.568697e-05
 [569,] 1.294789e-04 9.365550e-05 2.736453e-05
 [570,] 9.591474e-05 1.061783e-04 2.472638e-05
 [571,] 1.578339e-04 1.017611e-04 3.530210e-05
 [572,] 1.289619e-04 7.595224e-05 2.276554e-05
 [573,] 1.005739e-04 8.001226e-05 1.940729e-05
 [574,] 1.289686e-04 7.666544e-05 2.308647e-05
 [575,] 1.286080e-04 7.678353e-05 2.307904e-05
 [576,] 1.301379e-04 1.240140e-04 3.519910e-05
 [577,] 1.637941e-04 9.983370e-05 3.509291e-05
 [578,] 1.287452e-04 9.676340e-05 2.834472e-05
 [579,] 1.285441e-04 7.717237e-05 2.230270e-05
 [580,] 1.278274e-04 7.476202e-05 2.185996e-05
 [581,] 1.279861e-04 7.768410e-05 2.254383e-05
 [582,] 1.275788e-04 7.439460e-05 2.180437e-05
 [583,] 1.420456e-04 7.696703e-05 2.558954e-05
 [584,] 1.586181e-04 1.056319e-04 3.725963e-05
 [585,] 2.471583e-04 9.866122e-05 5.050555e-05
 [586,] 9.588580e-05 1.248993e-04 2.800096e-05
 [587,] 1.421518e-04 1.506699e-04 4.087984e-05
 [588,] 1.223990e-04 1.176581e-04 2.826979e-05
 [589,] 1.241970e-04 1.167523e-04 2.840134e-05
 [590,] 1.640268e-04 9.854224e-05 3.092843e-05
 [591,] 1.586721e-04 1.002216e-04 3.479956e-05
 [592,] 1.040386e-04 8.134866e-05 2.025965e-05
 [593,] 1.460818e-04 2.194615e-04 6.329830e-05
 [594,] 1.533817e-04 1.124552e-04 3.884978e-05
 [595,] 1.165180e-04 1.352820e-04 3.517035e-05
 [596,] 1.538866e-04 8.446114e-05 2.752540e-05
 [597,] 9.733889e-05 1.267170e-04 2.710189e-05
 [598,] 1.177389e-04 1.329992e-04 3.479059e-05
 [599,] 1.263830e-04 2.228514e-04 5.924154e-05
 [600,] 1.279998e-04 8.641290e-05 2.458686e-05
 [601,] 1.186636e-04 1.492793e-04 4.040444e-05
 [602,] 1.222173e-04 1.455493e-04 3.868207e-05
 [603,] 1.261440e-04 9.152523e-05 2.601482e-05
 [604,] 1.254876e-04 9.914917e-05 2.851597e-05
 [605,] 1.361147e-04 1.330007e-04 2.900480e-05
 [606,] 1.013769e-04 2.255330e-04 3.992129e-05
 [607,] 1.583790e-04 1.027814e-04 3.584540e-05
 [608,] 1.548368e-04 1.011273e-04 3.400882e-05
 [609,] 1.287477e-04 1.733017e-04 4.989116e-05
 [610,] 1.254845e-04 1.458764e-04 4.160211e-05
 [611,] 1.548024e-04 1.175851e-04 4.001489e-05
 [612,] 1.310270e-04 1.284824e-04 3.918068e-05
 [613,] 1.304763e-04 1.303508e-04 3.543955e-05
 [614,] 1.252357e-04 1.344355e-04 3.817385e-05
 [615,] 1.166168e-04 8.259912e-05 2.088179e-05
 [616,] 1.161252e-04 8.245999e-05 2.082481e-05
 [617,] 1.165583e-04 8.245203e-05 2.086203e-05
 [618,] 1.159001e-04 8.232837e-05 2.079217e-05
 [619,] 1.288792e-04 1.288302e-04 3.528484e-05
 [620,] 1.205249e-04 8.733660e-05 2.211170e-05
 [621,] 1.221939e-04 8.500755e-05 2.212464e-05
 [622,] 1.664596e-04 1.364730e-04 5.208641e-05
 [623,] 1.287477e-04 1.298979e-04 3.544254e-05
 [624,] 1.599080e-04 1.143291e-04 3.008842e-05
 [625,] 9.688490e-05 7.465770e-05 1.836046e-05
 [626,] 1.023110e-04 1.062910e-04 2.339117e-05
 [627,] 1.551584e-04 1.128069e-04 3.943027e-05
 [628,] 1.304662e-04 1.223914e-04 3.528035e-05
 [629,] 1.084062e-04 8.788976e-05 2.085738e-05
 [630,] 1.540658e-04 1.146448e-04 3.978996e-05
 [631,] 1.535499e-04 1.141888e-04 3.938324e-05
 [632,] 1.524282e-04 1.206121e-04 4.126780e-05
 [633,] 9.625136e-05 7.742997e-05 1.880658e-05
 [634,] 1.337813e-04 9.461626e-05 2.811147e-05
 [635,] 9.645602e-05 7.780639e-05 1.886711e-05
 [636,] 9.620431e-05 7.480489e-05 1.836910e-05
 [637,] 9.654865e-05 8.179364e-05 1.991044e-05
 [638,] 9.646087e-05 7.592315e-05 1.856478e-05
 [639,] 9.653622e-05 7.662241e-05 1.879359e-05
 [640,] 9.645073e-05 9.443725e-05 2.197610e-05
 [641,] 9.751658e-05 9.353023e-05 2.153596e-05
 [642,] 1.066665e-04 1.117874e-04 2.432220e-05
 [643,] 9.794367e-05 8.655229e-05 2.053546e-05
 [644,] 1.522553e-04 1.470815e-04 4.702453e-05
 [645,] 9.606004e-05 8.411724e-05 2.019233e-05
 [646,] 1.506424e-04 1.015239e-04 3.629223e-05
 [647,] 1.658794e-04 1.423869e-04 5.574290e-05
 [648,] 1.011597e-04 9.156507e-05 2.107237e-05
 [649,] 9.809462e-05 9.865171e-05 2.235006e-05
 [650,] 1.419193e-04 1.270548e-04 3.659108e-05
 [651,] 1.316441e-04 1.365543e-04 4.174625e-05
 [652,] 1.370434e-04 1.418062e-04 4.155576e-05
 [653,] 1.403996e-04 1.108894e-04 2.981727e-05
 [654,] 1.431689e-04 1.176258e-04 3.585573e-05
 [655,] 1.112602e-04 7.776770e-05 2.211717e-05
 [656,] 1.148306e-04 1.681796e-04 3.259440e-05
 [657,] 1.319063e-04 9.340710e-05 2.744446e-05
 [658,] 1.470948e-04 1.249358e-04 3.349541e-05
 [659,] 3.547286e-04 8.102800e-05 6.095485e-05
 [660,] 1.366961e-04 1.275584e-04 2.797996e-05
 [661,] 1.519940e-04 1.515329e-04 5.510197e-05
 [662,] 1.364773e-04 8.813095e-05 2.718616e-05
 [663,] 1.505343e-04 8.349350e-05 3.009904e-05
 [664,] 1.522297e-04 8.373374e-05 3.052446e-05
 [665,] 1.497084e-04 1.052608e-04 3.322173e-05
 [666,] 9.994088e-05 1.146993e-04 2.472975e-05
 [667,] 1.335524e-04 1.101771e-04 3.281842e-05
 [668,] 1.567108e-04 9.681041e-05 3.801132e-05
 [669,] 1.474838e-04 9.827648e-05 3.636232e-05
 [670,] 1.676217e-04 7.817645e-05 2.657899e-05
 [671,] 1.265563e-04 1.329332e-04 2.832973e-05
 [672,] 1.492813e-04 1.049665e-04 3.240344e-05
 [673,] 1.333565e-04 1.100715e-04 3.266245e-05
 [674,] 1.623421e-04 9.003948e-05 3.014072e-05
 [675,] 1.387701e-04 2.321060e-04 6.052716e-05
 [676,] 9.610452e-05 1.094734e-04 2.503550e-05
 [677,] 1.646915e-04 1.007086e-04 3.963671e-05
 [678,] 1.262515e-04 1.625993e-04 4.717212e-05
 [679,] 1.271942e-04 1.992348e-04 5.469831e-05
 [680,] 1.243528e-04 7.732660e-05 2.225191e-05
 [681,] 1.015648e-04 3.446712e-04 5.329103e-05
 [682,] 1.648801e-04 1.377426e-04 5.725988e-05
 [683,] 1.287308e-04 1.451647e-04 3.035323e-05
 [684,] 1.521579e-04 9.791964e-05 2.622372e-05
 [685,] 1.254776e-04 1.006146e-04 2.613656e-05
 [686,] 1.264766e-04 2.800527e-04 4.841973e-05
 [687,] 1.013716e-04 4.097164e-04 6.093825e-05
 [688,] 1.662798e-04 1.138583e-04 2.895258e-05
 [689,] 1.035116e-04 3.904162e-04 5.737621e-05
 [690,] 1.259727e-04 1.919647e-04 4.815814e-05
 [691,] 1.291355e-04 8.617164e-04 1.085742e-04
 [692,] 1.245505e-04 2.344974e-04 5.514819e-05
 [693,] 1.112944e-04 5.313929e-04 6.733260e-05
 [694,] 1.083068e-04 4.653697e-04 6.244994e-05
 [695,] 1.075642e-04 4.873888e-04 6.479586e-05
 [696,] 1.070397e-04 4.674521e-04 6.313242e-05
 [697,] 1.024259e-04 4.004762e-04 5.761366e-05
 [698,] 1.000367e-04 3.604079e-04 5.508987e-05
 [699,] 1.260972e-04 2.497532e-04 5.657496e-05
 [700,] 1.020742e-04 3.542256e-04 5.353573e-05
 [701,] 1.006773e-04 4.157468e-04 6.048222e-05
 [702,] 1.465448e-04 9.882784e-05 3.155543e-05
 [703,] 1.020589e-04 4.230242e-04 6.013223e-05
 [704,] 1.468641e-04 9.939262e-05 3.187147e-05
 [705,] 1.447660e-04 1.109764e-04 3.281331e-05
 [706,] 9.949970e-05 3.388739e-04 5.493804e-05
 [707,] 1.495741e-04 1.633511e-04 6.027386e-05
 [708,] 1.464537e-04 9.841207e-05 3.135151e-05
 [709,] 1.629362e-04 1.900198e-04 3.776350e-05
 [710,] 1.307232e-04 7.858782e-05 2.176607e-05
 [711,] 1.331393e-04 7.900007e-05 2.201114e-05
 [712,] 1.236942e-04 2.715509e-04 6.562873e-05
 [713,] 1.117973e-04 1.130336e-04 2.471969e-05
 [714,] 1.657827e-04 1.029065e-04 2.779748e-05
 [715,] 1.138216e-04 1.982248e-04 3.524753e-05
 [716,] 9.807206e-05 8.451797e-05 2.063724e-05
 [717,] 9.664794e-05 9.936792e-05 2.365086e-05
 [718,] 1.359478e-04 7.450520e-05 2.279446e-05
 [719,] 4.238814e-04 1.555526e-04 2.801844e-04
 [720,] 2.120640e-04 8.577049e-05 4.025510e-05
 [721,] 4.172696e-04 1.861820e-04 4.371156e-04
 [722,] 2.125802e-04 7.841296e-05 3.327321e-05
 [723,] 1.874489e-04 8.325313e-05 2.865810e-05
 [724,] 9.892993e-05 9.362521e-05 2.329378e-05
 [725,] 1.502720e-04 9.118404e-05 2.534273e-05
 [726,] 1.015449e-04 1.012842e-04 2.883879e-05
 [727,] 1.253312e-04 1.564410e-04 3.902838e-05
 [728,] 9.771169e-05 1.059047e-04 2.372381e-05
 [729,] 9.632325e-05 9.534079e-05 2.204032e-05
 [730,] 4.264813e-04 1.402288e-04 2.075883e-04
 [731,] 9.654143e-05 9.469235e-05 2.185001e-05
 [732,] 3.694712e-04 1.275341e-04 1.410811e-04
 [733,] 1.610422e-04 1.259051e-04 3.572610e-05
 [734,] 1.015270e-04 8.889025e-05 2.569342e-05
 [735,] 1.065337e-04 1.153376e-04 7.237569e-05
 [736,] 1.556825e-04 1.163962e-04 3.418243e-05
 [737,] 1.731873e-04 9.921099e-05 3.235709e-05
 [738,] 9.891915e-05 7.807320e-05 1.884804e-05
 [739,] 4.206908e-04 9.955368e-05 5.293248e-05
 [740,] 1.364542e-04 7.894630e-05 2.340618e-05
 [741,] 1.343620e-04 8.067467e-05 2.301293e-05
 [742,] 1.078855e-02 7.796306e-05 1.159534e-04
 [743,] 1.524198e-04 1.741033e-04 5.951834e-05
 [744,] 1.124332e-02 1.458007e-04 1.509785e-03
 [745,] 1.126273e-04 1.064211e-04 2.853021e-05
 [746,] 1.261773e-04 1.155150e-04 2.269710e-04
 [747,] 2.226787e-03 1.407181e-04 7.317066e-04
 [748,] 1.345118e-04 7.698916e-05 2.466788e-05
 [749,] 1.914104e-03 1.365143e-04 5.828890e-04
 [750,] 2.105176e-03 1.227796e-04 3.885512e-04
 [751,] 2.151326e-03 1.062216e-04 1.918196e-04
 [752,] 1.239102e-04 1.272444e-04 3.907021e-05
 [753,] 1.331470e-04 9.093352e-05 3.241662e-05
 [754,] 1.159920e-04 1.083829e-04 3.465573e-05
 [755,] 1.210760e-04 1.289697e-04 2.921631e-04
 [756,] 1.093877e-04 1.057708e-04 2.796373e-05
 [757,] 1.446920e-04 1.103270e-04 3.281454e-05
 [758,] 1.066176e-04 1.126381e-04 1.730155e-04
 [759,] 1.168830e-04 1.080462e-04 1.689504e-04
 [760,] 7.643870e-03 1.949391e-04 2.892262e-03
 [761,] 1.380846e-04 1.362191e-04 4.286229e-05
 [762,] 1.180642e-04 8.066372e-05 2.190897e-05
 [763,] 1.249182e-04 7.442755e-05 2.183204e-05
 [764,] 1.159316e-04 8.020034e-05 2.173010e-05
 [765,] 3.433784e-03 1.196883e-04 4.905087e-04
 [766,] 1.284839e-04 8.154172e-05 2.224537e-05
 [767,] 1.037296e-04 1.131336e-04 1.397804e-04
 [768,] 8.675392e-03 1.657718e-04 3.250763e-03
 [769,] 1.544380e-04 1.126609e-04 2.727807e-05
 [770,] 1.016503e-02 7.572732e-05 8.366236e-05
 [771,] 1.129466e-04 7.876077e-05 2.107962e-05
 [772,] 2.190425e-04 9.441890e-05 3.054989e-05
 [773,] 3.120861e-04 1.111086e-04 5.742325e-04
 [774,] 1.139034e-03 2.876543e-04 1.279057e-02
 [775,] 3.302001e-04 4.902561e-04 4.287852e-03
 [776,] 6.187318e-03 1.565634e-04 4.195943e-02
 [777,] 6.056126e-04 1.042578e-04 4.596597e-04
 [778,] 9.713536e-05 8.450819e-05 2.088317e-05
 [779,] 8.336154e-03 1.717686e-04 6.265757e-02
 [780,] 6.547710e-03 2.185197e-04 6.334448e-02
 [781,] 7.151759e-04 1.018207e-04 4.446395e-04
 [782,] 1.516675e-03 2.257869e-04 2.641912e-03
 [783,] 2.503661e-03 8.365352e-05 5.911871e-05
 [784,] 9.665005e-05 1.342430e-04 3.075346e-05
 [785,] 1.205711e-02 1.479882e-04 7.577429e-02
 [786,] 2.148267e-03 9.053826e-05 1.078636e-04
 [787,] 8.967556e-04 1.091230e-04 2.638175e-04
 [788,] 1.478862e-03 1.726724e-04 9.517462e-04
 [789,] 1.788090e-04 1.696531e-04 4.784770e-05
 [790,] 9.727132e-05 8.732578e-05 2.157973e-05
 [791,] 9.672679e-05 1.149541e-04 2.714130e-05
 [792,] 1.784761e-04 1.186458e-04 3.783914e-05
 [793,] 7.824474e-04 1.253792e-04 1.278529e-04
 [794,] 1.892932e-04 1.116804e-04 3.539494e-05
 [795,] 9.640608e-05 8.567132e-05 2.066292e-05
 [796,] 1.953192e-04 8.842933e-05 3.186781e-05
 [797,] 1.952212e-04 9.072513e-05 3.478708e-05
 [798,] 9.684085e-05 7.457875e-05 1.839218e-05
 [799,] 1.723577e-04 1.174497e-04 3.723786e-05
 [800,] 9.748403e-05 7.750727e-05 1.936223e-05
 [801,] 1.894324e-04 9.132852e-05 3.346151e-05
 [802,] 5.224430e-03 2.635992e-04 6.076694e-02
 [803,] 1.014139e-03 8.910184e-05 5.655663e-05
 [804,] 1.021405e-03 9.923604e-05 7.565082e-05
 [805,] 2.670897e-03 4.273403e-04 2.698251e-02
 [806,] 4.974463e-04 2.089462e-03 4.433078e-02
 [807,] 1.631395e-03 2.618024e-04 2.655531e-03
 [808,] 2.797665e-03 2.835090e-04 3.343867e-02
 [809,] 3.948391e-03 3.080227e-04 5.247815e-02
 [810,] 4.928317e-03 1.137480e-04 1.119577e-02
 [811,] 2.290504e-03 1.272291e-04 5.043146e-04
 [812,] 1.115005e-03 6.883485e-04 2.024417e-02
 [813,] 1.963281e-03 1.361408e-04 5.641931e-04
 [814,] 7.461656e-03 1.188945e-04 2.167522e-02
 [815,] 1.486973e-03 8.931523e-05 1.033364e-04
 [816,] 9.646216e-05 7.737509e-05 1.887274e-05
 [817,] 5.419344e-03 1.201460e-04 1.513376e-02
 [818,] 6.265208e-03 1.151260e-04 1.613691e-02
 [819,] 2.073790e-03 1.506786e-04 7.257072e-04
 [820,] 1.562171e-03 8.186098e-05 6.879411e-05
 [821,] 9.659122e-05 7.582528e-05 1.867978e-05
 [822,] 3.928831e-03 1.118719e-04 8.366232e-03
 [823,] 2.580020e-04 1.066106e-04 7.327107e-05
 [824,] 3.726143e-03 1.145690e-04 8.732937e-03
 [825,] 1.695225e-04 1.794505e-04 4.434791e-05
 [826,] 9.725332e-05 8.463662e-05 2.076066e-05
 [827,] 9.662088e-05 7.592377e-05 1.871327e-05
 [828,] 1.506240e-03 8.317330e-05 7.426662e-05
 [829,] 9.660420e-05 7.702563e-05 1.896045e-05
 [830,] 1.602647e-03 8.341025e-05 7.804271e-05
 [831,] 9.657878e-05 7.693968e-05 1.892409e-05
 [832,] 1.034200e-03 1.008350e-04 1.367368e-04
 [833,] 9.677015e-05 7.648894e-05 1.890597e-05
 [834,] 3.743436e-04 7.904662e-05 3.018907e-05
 [835,] 1.051142e-04 1.913707e-04 4.875240e-05
 [836,] 2.559642e-03 1.272338e-04 8.434030e-03
 [837,] 9.652180e-05 7.824607e-05 1.913555e-05
 [838,] 9.690731e-05 9.640036e-05 2.331621e-05
 [839,] 9.653838e-05 1.151348e-04 2.709995e-05
 [840,] 9.673967e-05 1.507932e-04 3.493239e-05
 [841,] 9.810267e-05 8.018267e-05 1.960386e-05
 [842,] 1.959009e-03 8.124995e-05 4.415789e-05
 [843,] 2.686692e-03 8.252334e-05 5.347961e-05
 [844,] 4.384160e-03 1.203196e-04 1.225846e-02
 [845,] 3.132922e-03 1.174388e-04 1.052732e-04
 [846,] 1.448178e-03 9.221926e-05 1.083748e-03
 [847,] 1.838831e-03 3.793660e-04 3.004168e-02
 [848,] 1.701724e-04 1.476741e-04 4.576250e-05
 [849,] 1.195495e-04 1.673508e-04 4.684562e-05
 [850,] 9.759053e-05 7.685824e-05 1.922728e-05
 [851,] 2.949118e-04 8.858899e-05 3.818072e-05
 [852,] 2.732564e-04 1.504937e-04 1.272019e-04
 [853,] 2.304270e-04 2.322065e-04 1.658728e-04
 [854,] 2.203775e-04 1.845925e-04 8.109877e-05
 [855,] 2.214921e-04 1.240596e-04 3.766214e-05
 [856,] 2.242446e-04 1.254997e-04 3.791060e-05
 [857,] 1.475826e-04 2.311476e-04 5.175068e-05
 [858,] 2.275596e-04 2.882530e-04 2.190797e-04
 [859,] 1.265647e-04 9.636943e-05 2.721629e-05
 [860,] 1.992072e-04 2.114394e-04 7.698892e-05
 [861,] 2.035057e-04 1.212845e-04 3.658162e-05
 [862,] 2.041560e-04 2.191962e-04 8.597603e-05
 [863,] 2.026241e-04 2.086372e-04 7.540046e-05
 [864,] 1.414613e-04 1.419495e-04 4.439486e-05
 [865,] 2.012768e-04 1.330448e-04 3.698000e-05
 [866,] 1.416264e-04 1.104908e-04 3.394314e-05
 [867,] 2.197983e-04 2.512737e-04 1.726483e-04
 [868,] 2.044818e-04 2.157021e-04 8.364389e-05
 [869,] 2.026416e-04 2.151433e-04 8.056744e-05
 [870,] 1.506756e-04 1.022234e-04 3.280275e-05
 [871,] 1.411961e-04 2.884471e-04 8.385172e-05
 [872,] 2.116591e-04 1.155718e-04 5.809704e-05
 [873,] 2.068624e-04 1.026125e-04 4.104346e-05
 [874,] 2.153858e-04 1.046050e-04 4.456958e-05
 [875,] 1.460630e-04 1.301629e-04 4.703531e-05
 [876,] 1.451770e-04 1.273799e-04 4.544066e-05
 [877,] 2.002872e-04 1.172045e-04 5.606065e-05
 [878,] 2.078617e-04 1.031076e-04 4.258243e-05
 [879,] 2.087410e-04 1.190792e-04 4.492171e-05
 [880,] 2.073860e-04 1.034649e-04 4.353914e-05
 [881,] 2.190478e-04 1.188964e-04 4.913609e-05
 [882,] 2.006859e-04 1.275241e-04 6.025828e-05
 [883,] 1.933499e-04 1.237545e-04 5.908603e-05
 [884,] 1.970232e-04 1.420132e-04 3.850928e-05
 [885,] 1.543049e-04 8.227953e-05 2.499549e-05
 [886,] 2.016191e-04 1.225634e-04 5.428427e-05
 [887,] 1.472175e-04 1.128604e-04 3.942991e-05
 [888,] 1.514107e-04 1.073793e-04 3.777204e-05
 [889,] 1.497348e-04 8.528098e-05 2.490876e-05
 [890,] 2.057417e-04 1.248872e-04 3.602182e-05
 [891,] 1.566136e-04 2.255154e-04 9.807594e-05
 [892,] 1.457232e-04 1.079809e-04 3.659709e-05
 [893,] 3.012731e-04 1.846569e-04 4.609271e-05
 [894,] 2.343247e-04 9.525448e-05 3.193215e-05
 [895,] 1.474885e-04 7.857645e-05 2.365402e-05
 [896,] 2.031466e-04 1.070557e-04 3.451259e-05
 [897,] 1.516552e-04 1.010374e-04 3.535449e-05
 [898,] 1.474451e-04 9.865973e-05 3.325622e-05
 [899,] 3.552260e-04 8.986125e-05 3.776952e-05
 [900,] 3.384654e-04 9.643135e-05 3.677692e-05
 [901,] 2.984687e-04 9.084328e-05 3.455991e-05
 [902,] 1.806865e-04 1.751872e-04 4.397854e-05
 [903,] 1.344269e-04 8.893763e-05 2.970318e-05
 [904,] 1.294093e-04 9.861836e-05 3.203109e-05
 [905,] 1.868263e-04 8.307361e-05 3.110998e-05
 [906,] 1.252998e-04 2.969758e-04 7.346163e-05
 [907,] 1.579415e-04 9.500869e-05 3.235938e-05
 [908,] 1.370258e-04 7.899487e-05 2.591461e-05
 [909,] 1.322712e-04 8.727412e-05 2.885137e-05
 [910,] 1.428789e-04 9.044141e-05 3.075701e-05
 [911,] 1.379749e-04 1.752210e-04 4.003433e-05
 [912,] 1.511091e-04 9.671675e-05 2.525674e-05
 [913,] 1.392595e-04 2.586284e-04 5.071576e-05
 [914,] 1.000941e-04 8.413110e-05 2.142296e-05
 [915,] 1.409909e-04 2.945559e-04 5.504502e-05
 [916,] 1.353026e-04 1.833603e-04 4.171993e-05
 [917,] 1.396843e-04 1.596217e-04 4.233840e-05
 [918,] 4.831957e-04 1.036865e-04 1.105689e-04
 [919,] 5.508946e-04 1.480527e-04 1.840213e-04
 [920,] 3.772434e-04 1.169920e-04 8.483183e-05
 [921,] 1.645656e-04 1.045996e-04 3.915209e-05
 [922,] 4.100739e-04 1.672977e-04 1.837276e-04
 [923,] 1.523292e-04 2.831728e-04 7.034824e-05
 [924,] 1.517061e-04 4.531614e-04 1.058813e-04
 [925,] 1.347529e-04 2.320349e-04 6.534438e-05
 [926,] 1.114509e-04 9.881540e-05 2.574741e-05
 [927,] 2.646539e-04 1.599252e-04 5.393384e-05
 [928,] 1.635080e-04 2.552721e-04 1.127559e-04
 [929,] 1.698500e-04 9.728586e-05 3.251783e-05
 [930,] 1.723947e-04 1.291956e-04 5.457855e-05
 [931,] 1.617824e-04 1.301065e-04 5.011380e-05
 [932,] 1.631156e-04 1.047481e-04 3.573970e-05
 [933,] 8.914684e-04 8.404245e-05 5.073501e-05
 [934,] 3.050495e-04 7.537205e-05 3.613129e-05
 [935,] 1.623991e-04 1.045555e-04 3.628666e-05
 [936,] 1.606011e-04 1.103606e-04 3.511770e-05
 [937,] 1.742351e-04 1.576111e-04 4.678790e-05
 [938,] 1.585598e-04 1.110933e-04 3.522076e-05
 [939,] 1.610588e-04 1.741674e-04 4.733681e-05
 [940,] 1.611462e-04 1.560452e-04 4.360212e-05
 [941,] 9.700489e-05 1.052786e-04 2.440708e-05
 [942,] 4.309032e-03 7.698496e-05 7.947161e-05
 [943,] 9.784478e-05 8.245324e-05 2.068471e-05
 [944,] 1.321155e-04 1.463065e-04 4.104656e-05
 [945,] 1.249659e-04 2.300753e-04 4.056721e-05
 [946,] 2.377532e-04 7.573625e-05 3.389544e-05
 [947,] 4.538294e-04 7.593069e-05 6.235797e-05
 [948,] 2.489444e-03 1.206794e-04 2.119173e-04
 [949,] 1.137948e-03 9.746696e-05 1.040787e-04
 [950,] 1.199363e-04 8.281024e-05 2.329653e-05
 [951,] 1.038261e-04 9.130588e-05 2.203466e-05
 [952,] 1.300637e-04 2.226868e-04 7.590871e-05
 [953,] 1.378239e-04 1.801712e-04 3.751576e-05
 [954,] 1.270923e-04 1.610610e-04 3.868277e-05
 [955,] 9.673234e-05 1.839695e-04 3.987921e-05
 [956,] 1.201715e-04 3.885010e-04 1.339929e-04
 [957,] 1.653866e-04 3.053251e-04 1.660435e-04
 [958,] 1.635749e-04 1.400954e-04 4.027700e-05
 [959,] 1.610756e-04 1.576598e-04 4.360043e-05
 [960,] 1.161520e-04 1.677842e-04 4.313524e-05
 [961,] 1.424305e-04 2.157952e-04 9.386038e-05
 [962,] 1.554512e-04 1.547295e-04 4.735436e-05
 [963,] 1.620303e-04 1.194034e-04 3.510340e-05
 [964,] 1.654225e-04 1.389233e-04 3.880034e-05
 [965,] 1.135747e-04 4.340977e-04 1.353528e-04
 [966,] 1.104672e-04 9.760372e-05 2.537975e-05
 [967,] 1.010502e-04 8.269972e-05 2.180829e-05
 [968,] 1.120268e-04 8.564769e-05 2.309332e-05
 [969,] 1.179556e-04 9.998433e-05 2.626038e-05
 [970,] 1.112281e-04 8.570736e-05 2.294135e-05
 [971,] 1.654177e-04 1.050429e-04 3.553724e-05
 [972,] 1.591224e-04 8.699960e-05 3.497184e-05
 [973,] 1.625834e-04 1.050232e-04 3.519526e-05
 [974,] 1.629764e-04 1.050709e-04 3.520557e-05
 [975,] 2.138082e-04 1.151118e-04 6.113546e-05
 [976,] 3.194315e-04 8.739061e-05 5.635819e-05
 [977,] 2.204138e-04 9.450631e-05 3.026480e-05
 [978,] 2.064240e-04 7.845511e-05 2.867697e-05
 [979,] 2.049657e-04 8.416695e-05 2.835690e-05
 [980,] 2.194442e-04 7.631922e-05 3.024953e-05
 [981,] 2.975576e-04 2.268533e-04 2.552521e-04
 [982,] 1.868895e-04 7.407558e-05 2.835583e-05
 [983,] 2.055235e-04 7.436491e-05 2.995333e-05
 [984,] 1.830798e-04 7.789095e-05 2.664872e-05
 [985,] 1.940849e-04 7.408734e-05 2.905568e-05
 [986,] 1.544321e-04 1.109513e-04 3.721310e-05
 [987,] 1.644591e-04 9.515972e-05 2.927781e-05
 [988,] 1.601048e-04 7.421040e-05 2.526087e-05
 [989,] 1.615822e-04 7.452205e-05 2.524839e-05
 [990,] 1.663909e-04 7.434303e-05 2.584011e-05
 [991,] 1.518594e-04 7.963504e-05 2.371714e-05
 [992,] 1.601482e-04 7.450345e-05 2.508480e-05
 [993,] 1.612979e-04 7.432472e-05 2.530808e-05
 [994,] 1.501472e-04 7.597223e-05 2.760961e-05
 [995,] 1.151668e-04 1.115328e-04 2.834605e-05
 [996,] 1.579862e-04 7.382760e-05 2.620409e-05
 [997,] 1.505332e-04 1.428527e-04 6.368852e-05
 [998,] 1.605275e-04 7.374920e-05 2.603326e-05
 [999,] 1.594916e-04 7.375029e-05 2.593777e-05
[1000,] 1.586698e-04 7.375202e-05 2.582019e-05
[1001,] 1.611408e-04 7.376943e-05 2.604675e-05
[1002,] 1.156523e-04 1.090407e-04 2.776127e-05
[1003,] 1.655280e-04 7.375065e-05 2.687259e-05
[1004,] 1.548565e-04 7.445196e-05 2.688736e-05
[1005,] 1.498854e-04 7.393075e-05 2.549711e-05
[1006,] 1.535739e-04 7.394157e-05 2.476455e-05
[1007,] 1.508487e-04 7.380641e-05 2.541579e-05
[1008,] 1.590175e-04 7.377905e-05 2.635650e-05
[1009,] 1.520799e-04 1.225549e-04 3.087690e-05
[1010,] 2.003119e-04 1.225070e-04 6.355711e-05
[1011,] 1.507073e-04 7.473881e-05 2.649275e-05
[1012,] 1.487387e-04 7.518131e-05 2.664636e-05
[1013,] 1.566309e-04 7.390216e-05 2.512923e-05
[1014,] 1.602157e-04 7.378970e-05 2.580291e-05
[1015,] 1.372155e-04 7.702232e-05 2.569530e-05
[1016,] 1.540959e-04 7.412298e-05 2.633936e-05
[1017,] 1.595268e-04 7.840800e-05 3.091750e-05
[1018,] 1.164061e-04 1.299303e-04 3.350622e-05
[1019,] 1.649835e-04 9.604146e-05 4.198780e-05
[1020,] 1.156679e-04 1.157109e-04 3.025278e-05
[1021,] 1.137008e-04 1.594747e-04 3.972546e-05
[1022,] 1.135984e-04 1.213872e-04 3.080668e-05
[1023,] 1.767539e-04 7.942256e-05 3.442417e-05
[1024,] 1.986132e-04 7.467399e-05 3.174482e-05
[1025,] 1.134452e-04 1.259414e-04 3.229929e-05
[1026,] 1.544636e-04 1.263763e-04 4.262959e-05
[1027,] 1.139788e-04 1.449178e-04 3.532361e-05
[1028,] 1.914671e-04 1.190196e-04 5.971295e-05
[1029,] 1.154730e-04 1.191171e-04 3.101095e-05
[1030,] 1.135172e-04 1.343814e-04 3.459630e-05
[1031,] 1.749038e-04 7.659704e-05 3.180917e-05
[1032,] 1.548616e-04 1.444791e-04 4.957303e-05
[1033,] 1.147362e-04 1.128491e-04 3.061270e-05
[1034,] 1.616752e-04 1.710892e-04 6.568156e-05
[1035,] 1.808766e-04 8.162786e-05 2.803139e-05
[1036,] 1.954356e-04 1.236027e-04 6.496668e-05
[1037,] 1.835727e-04 1.249571e-04 6.199028e-05
[1038,] 1.166713e-04 1.343402e-04 3.437680e-05
[1039,] 1.552258e-04 1.566524e-04 5.465956e-05
[1040,] 1.410344e-04 8.996331e-05 2.965759e-05
[1041,] 1.138250e-04 1.060024e-04 2.735818e-05
[1042,] 2.192009e-04 1.188967e-04 6.810585e-05
[1043,] 1.137516e-04 9.787579e-05 2.569614e-05
[1044,] 1.135711e-04 1.036399e-04 2.703852e-05
[1045,] 1.136481e-04 1.067516e-04 2.762064e-05
[1046,] 1.968046e-04 1.102515e-04 5.277384e-05
[1047,] 1.765275e-04 1.490861e-04 5.351880e-05
[1048,] 1.136542e-04 1.042371e-04 2.708419e-05
[1049,] 1.828173e-04 8.766341e-05 4.137887e-05
[1050,] 2.077848e-04 1.177397e-04 6.390216e-05
[1051,] 1.175743e-04 1.154806e-04 3.095325e-05
[1052,] 1.921789e-04 2.291214e-04 1.424882e-04
[1053,] 1.439762e-04 8.660784e-05 3.295037e-05
[1054,] 1.165632e-04 9.024380e-05 2.421726e-05
[1055,] 1.159289e-04 9.595684e-05 2.491539e-05
[1056,] 1.152714e-04 9.631772e-05 2.497641e-05
[1057,] 1.189540e-04 9.220294e-05 2.464933e-05
[1058,] 1.189353e-04 9.005886e-05 2.450902e-05
[1059,] 1.269710e-04 8.931946e-05 2.549906e-05
[1060,] 1.282584e-04 9.139184e-05 2.533888e-05
[1061,] 2.388562e-04 1.172917e-04 7.225716e-05
[1062,] 1.387920e-04 7.521707e-05 2.275798e-05
[1063,] 2.397900e-04 1.136482e-04 6.799010e-05
[1064,] 1.543465e-04 1.461607e-04 4.596076e-05
[1065,] 2.563030e-04 1.298292e-04 9.405610e-05
[1066,] 1.282864e-04 8.964883e-05 2.674865e-05
[1067,] 1.091199e-04 1.362562e-04 3.233516e-05
[1068,] 1.972263e-04 7.550094e-05 3.387266e-05
[1069,] 1.548315e-04 1.197145e-04 4.019942e-05
[1070,] 1.550335e-04 1.229413e-04 4.159346e-05
[1071,] 1.180120e-04 8.851071e-05 2.418217e-05
[1072,] 1.166447e-04 8.847356e-05 2.433012e-05
[1073,] 2.633395e-04 1.035846e-04 6.385729e-05
[1074,] 1.546833e-04 1.212610e-04 4.051323e-05
[1075,] 2.180733e-04 7.434113e-05 3.486494e-05
[1076,] 1.947109e-04 7.663771e-05 3.420438e-05
[1077,] 2.121810e-04 8.088903e-05 4.155178e-05
[1078,] 1.549064e-04 1.906836e-04 6.713387e-05
[1079,] 1.178533e-04 9.105061e-05 2.451569e-05
[1080,] 1.950035e-04 8.161635e-05 3.927675e-05
[1081,] 1.637362e-04 1.681552e-04 6.588371e-05
[1082,] 1.200306e-04 9.646207e-05 2.555426e-05
[1083,] 1.683523e-04 9.597479e-05 4.398106e-05
[1084,] 2.640643e-04 1.191322e-04 8.177947e-05
[1085,] 1.189490e-04 7.652894e-05 2.251700e-05
[1086,] 1.570833e-04 1.732268e-04 7.730102e-05
[1087,] 1.186614e-04 1.365649e-04 3.600382e-05
[1088,] 2.714189e-04 1.144999e-04 7.758365e-05
[1089,] 2.669847e-04 1.153473e-04 7.758893e-05
[1090,] 1.204209e-04 1.355836e-04 3.624145e-05
[1091,] 2.678456e-04 1.195642e-04 8.348871e-05
[1092,] 2.532086e-04 2.015121e-04 1.732743e-04
[1093,] 3.154702e-04 8.294501e-05 5.174557e-05
[1094,] 3.325291e-04 8.372201e-05 5.567316e-05
[1095,] 1.868214e-04 8.266902e-05 3.871011e-05
[1096,] 1.130674e-04 7.887100e-05 2.148801e-05
[1097,] 3.369819e-04 8.175286e-05 5.030326e-05
[1098,] 3.321295e-04 8.200037e-05 5.073085e-05
[1099,] 1.439561e-04 1.025066e-04 2.870280e-05
[1100,] 1.185627e-04 1.112210e-04 2.752832e-05
[1101,] 2.816096e-04 1.176245e-04 8.488716e-05
[1102,] 1.086486e-04 1.019988e-04 2.617185e-05
[1103,] 2.123538e-04 7.977616e-05 4.049870e-05
[1104,] 1.730285e-04 1.223164e-04 3.469933e-05
[1105,] 1.192427e-04 8.425409e-05 2.284443e-05
[1106,] 2.085958e-04 7.526367e-05 3.498605e-05
[1107,] 2.348545e-04 1.152466e-04 6.857643e-05
[1108,] 1.550000e-04 8.792445e-05 2.911440e-05
[1109,] 1.778411e-04 1.819801e-04 9.250797e-05
[1110,] 1.511203e-04 1.293694e-04 4.286906e-05
[1111,] 1.538342e-04 1.091723e-04 3.669952e-05
[1112,] 1.286178e-04 1.447129e-04 4.483777e-05
[1113,] 1.395501e-04 9.590742e-05 2.947631e-05
[1114,] 1.447488e-04 7.724897e-05 2.520975e-05
[1115,] 1.408644e-04 8.241574e-05 2.528936e-05
[1116,] 1.120009e-04 8.937233e-05 2.579763e-05
[1117,] 1.329150e-04 1.633047e-04 4.525090e-05
[1118,] 1.666933e-04 1.085408e-04 5.054697e-05
[1119,] 1.183098e-04 8.707502e-05 2.617213e-05
[1120,] 2.449152e-04 9.493741e-05 4.380470e-05
[1121,] 1.526736e-04 1.053567e-04 3.410102e-05
[1122,] 2.006733e-04 1.075679e-04 5.817537e-05
[1123,] 2.004032e-04 1.275698e-04 7.372234e-05
[1124,] 2.481151e-04 4.702588e-04 4.691594e-04
[1125,] 2.031915e-04 1.016689e-04 5.439360e-05
[1126,] 1.463306e-04 1.372226e-04 4.060914e-05
[1127,] 1.840712e-04 9.876623e-05 3.015921e-05
[1128,] 1.375423e-04 7.635687e-05 2.389448e-05
[1129,] 1.918747e-04 9.433818e-05 3.700617e-05
[1130,] 1.750600e-04 2.630358e-04 1.509813e-04
[1131,] 3.652031e-04 2.032916e-04 2.707655e-04
[1132,] 2.322224e-04 2.324589e-03 2.343071e-03
[1133,] 1.918072e-04 1.807130e-04 1.092795e-04
[1134,] 2.461002e-04 1.674568e-03 1.828938e-03
[1135,] 1.424468e-04 9.925410e-05 2.578538e-05
[1136,] 1.440652e-04 1.144438e-04 2.823508e-05
[1137,] 2.494283e-04 1.359136e-03 1.499124e-03
[1138,] 2.480819e-04 1.031722e-03 1.108124e-03
[1139,] 2.562784e-04 9.209264e-04 1.028193e-03
[1140,] 1.308908e-04 1.375908e-04 3.222766e-05
[1141,] 3.980157e-04 1.073602e-04 1.039214e-04
[1142,] 1.209517e-04 1.978768e-04 4.389697e-05
[1143,] 1.599338e-04 9.678228e-05 3.008311e-05
[1144,] 2.455391e-04 1.625894e-03 1.767796e-03
[1145,] 1.356626e-04 9.608777e-05 3.514922e-05
[1146,] 1.358087e-04 8.631590e-05 2.352588e-05
[1147,] 4.015093e-04 7.593565e-04 1.431701e-03
[1148,] 4.639753e-04 1.489555e-04 2.125171e-04
[1149,] 1.470881e-04 8.376410e-05 2.608239e-05
[1150,] 1.267681e-04 8.249141e-05 2.464859e-05
[1151,] 5.055597e-04 1.806456e-04 3.234195e-04
[1152,] 1.508857e-04 1.615162e-04 4.675400e-05
[1153,] 1.512169e-04 1.488806e-04 4.489812e-05
[1154,] 1.348622e-04 8.547252e-05 2.644166e-05
[1155,] 1.555445e-04 1.001893e-04 3.628091e-05
[1156,] 1.489483e-04 1.440047e-04 4.461287e-05
[1157,] 1.442325e-04 1.086654e-04 3.890991e-05
[1158,] 1.246964e-04 1.353346e-04 3.326881e-05
[1159,] 1.308995e-04 9.860662e-05 2.832736e-05
[1160,] 1.519500e-04 1.340112e-04 4.763089e-05
[1161,] 1.603569e-04 1.195004e-04 4.469963e-05
[1162,] 2.344933e-04 7.766398e-05 3.519156e-05
[1163,] 1.555868e-04 1.261104e-04 4.607027e-05
[1164,] 2.474383e-04 2.973380e-04 2.654122e-04
[1165,] 1.387949e-04 1.241995e-04 4.851662e-05
[1166,] 1.631288e-04 9.398621e-05 3.992249e-05
[1167,] 1.622942e-04 9.425180e-05 3.989439e-05
[1168,] 1.294630e-04 1.434373e-04 3.666547e-05
[1169,] 1.651543e-04 7.487483e-05 2.819387e-05
[1170,] 1.841351e-04 1.414657e-04 5.583291e-05
[1171,] 1.628140e-04 8.957243e-05 3.264329e-05
[1172,] 4.156551e-04 5.494415e-04 1.043597e-03
[1173,] 1.444242e-04 1.192523e-04 4.860136e-05
[1174,] 1.480554e-04 1.139466e-04 4.725100e-05
[1175,] 1.233360e-04 1.050498e-04 3.086630e-05
[1176,] 1.152732e-04 9.294720e-05 2.514325e-05
[1177,] 3.666071e-04 1.087617e-04 4.649880e-05
[1178,] 5.982907e-04 2.334702e-04 5.149563e-04
[1179,] 6.807780e-04 2.734900e-04 7.297201e-04
[1180,] 5.845354e-04 2.639974e-04 5.945851e-04
[1181,] 5.477359e-04 2.638120e-04 5.550808e-04
[1182,] 5.771118e-04 2.682868e-04 5.992616e-04
[1183,] 7.307694e-04 3.039580e-04 9.027022e-04
[1184,] 1.843102e-04 1.008713e-04 4.313834e-05
[1185,] 3.668112e-04 8.015581e-05 5.980655e-05
[1186,] 2.742980e-04 2.278030e-04 2.221815e-04
[1187,] 3.344414e-04 5.966011e-04 8.897425e-04
[1188,] 1.419140e-04 1.462958e-04 4.605979e-05
[1189,] 2.181544e-04 1.726009e-04 1.169286e-04
[1190,] 3.737344e-04 5.016585e-04 8.295632e-04
[1191,] 3.385482e-04 8.940942e-05 7.071680e-05
[1192,] 2.459061e-04 1.203144e-04 8.304393e-05
[1193,] 2.267854e-04 1.404577e-04 9.338347e-05
[1194,] 1.338703e-04 1.477432e-04 4.374791e-05
[1195,] 3.213575e-04 5.040359e-04 6.939375e-04
[1196,] 3.482445e-04 5.801987e-04 9.045247e-04
[1197,] 1.068758e-04 8.970266e-05 2.335491e-05
[1198,] 1.669224e-04 1.531263e-04 6.601934e-05
[1199,] 1.290432e-04 7.858429e-05 2.186173e-05
[1200,] 1.374014e-04 7.946666e-05 2.668814e-05
[1201,] 1.327877e-04 7.602788e-05 2.407228e-05
[1202,] 1.109416e-04 7.957225e-05 2.045433e-05
[1203,] 1.264156e-04 9.366532e-05 2.316836e-05
[1204,] 1.282435e-04 7.787224e-05 2.207741e-05
[1205,] 1.494622e-04 9.238191e-05 3.003997e-05
[1206,] 1.363042e-04 1.566601e-04 5.846132e-05
[1207,] 1.199441e-04 8.705584e-05 2.632277e-05
[1208,] 1.750103e-04 8.450637e-05 2.669696e-05
[1209,] 1.663263e-04 8.354133e-05 3.458976e-05
[1210,] 1.289891e-04 8.785114e-05 2.461703e-05
[1211,] 1.134531e-04 1.555443e-04 3.391233e-05
[1212,] 1.761777e-04 8.379891e-05 2.691199e-05
[1213,] 1.834517e-04 1.482707e-04 3.376300e-05
[1214,] 1.944575e-04 1.094859e-04 3.005825e-05
[1215,] 1.281032e-04 2.512035e-04 4.591809e-05
[1216,] 1.830648e-04 8.228312e-05 2.683706e-05
[1217,] 2.134197e-04 9.010185e-05 3.032294e-05
[1218,] 1.301775e-04 9.867893e-05 2.959620e-05
[1219,] 1.304617e-04 9.865416e-05 2.960892e-05
[1220,] 1.340530e-04 1.545831e-04 4.161798e-05
[1221,] 1.729967e-04 1.184818e-04 3.041247e-05
[1222,] 2.533136e-04 8.285142e-05 3.474997e-05
[1223,] 1.272242e-04 9.925140e-05 2.778241e-05
[1224,] 1.116894e-04 1.157673e-04 2.833687e-05
[1225,] 1.508389e-04 1.286479e-04 4.106421e-05
[1226,] 1.095338e-04 1.040900e-04 2.609206e-05
[1227,] 2.152362e-04 1.098264e-04 3.190457e-05
[1228,] 1.091391e-04 1.272114e-04 2.980543e-05
[1229,] 1.907019e-04 8.326787e-05 2.860836e-05
[1230,] 1.509051e-04 1.277115e-04 4.068556e-05
[1231,] 2.251068e-04 8.084532e-05 3.314440e-05
[1232,] 1.737213e-04 1.145930e-04 3.027615e-05
[1233,] 1.625846e-04 2.245457e-04 9.000532e-05
[1234,] 1.603162e-04 1.853808e-04 7.074860e-05
[1235,] 1.482931e-04 1.482424e-04 4.602848e-05
[1236,] 1.029464e-04 1.362770e-04 3.644707e-05
[1237,] 1.102323e-04 1.232278e-04 3.136666e-05
[1238,] 1.011610e-04 2.526855e-04 4.988166e-05
[1239,] 9.901956e-05 3.158511e-04 5.532439e-05
[1240,] 1.007448e-04 1.070663e-04 2.383631e-05
[1241,] 1.161926e-04 7.974109e-04 1.877167e-04
[1242,] 1.115741e-04 1.270806e-04 3.116539e-05
[1243,] 1.286103e-04 1.088154e-04 2.617478e-05
[1244,] 1.159917e-04 1.109256e-04 3.013164e-05
[1245,] 1.121665e-04 1.562937e-04 4.077683e-05
[1246,] 1.214116e-04 8.776252e-05 2.483572e-05
[1247,] 1.109793e-04 2.262803e-04 5.294230e-05
[1248,] 1.273319e-04 2.083402e-04 6.979219e-05
[1249,] 1.100488e-04 1.281796e-04 2.811543e-05
[1250,] 1.048489e-04 1.382045e-04 2.951351e-05
[1251,] 1.268765e-04 2.671524e-04 8.438604e-05
[1252,] 1.583931e-04 9.541336e-05 3.065332e-05
[1253,] 1.433594e-04 1.026816e-04 3.054653e-05
[1254,] 1.428127e-04 1.037038e-04 3.061245e-05
[1255,] 1.561784e-04 2.350019e-04 9.764077e-05
[1256,] 1.313122e-04 9.213673e-05 2.691464e-05
[1257,] 1.102841e-04 1.187572e-04 2.867737e-05
[1258,] 9.897617e-05 9.485411e-05 2.358598e-05
[1259,] 9.609641e-05 1.045419e-04 2.417100e-05
[1260,] 1.361697e-04 8.979994e-05 2.720821e-05
[1261,] 1.010046e-04 9.992412e-05 2.548830e-05
[1262,] 1.107493e-04 1.233428e-04 2.947088e-05
[1263,] 1.530936e-04 6.251778e-04 1.189733e-04
[1264,] 1.484169e-04 1.247569e-04 3.932268e-05
[1265,] 1.482339e-04 1.392546e-04 4.306504e-05
[1266,] 1.520018e-04 1.356247e-04 4.111079e-05
[1267,] 1.608503e-04 1.215358e-04 3.979683e-05
[1268,] 1.281668e-04 1.118859e-04 2.639611e-05
[1269,] 1.149372e-04 1.073861e-04 2.555904e-05
[1270,] 1.054170e-04 1.235178e-04 2.735187e-05
[1271,] 1.144127e-04 1.312606e-04 3.265846e-05
[1272,] 1.175459e-04 1.317922e-04 4.147346e-05
[1273,] 1.487624e-04 9.055342e-05 2.911686e-05
[1274,] 1.128082e-04 1.646198e-04 4.051407e-05
[1275,] 1.492477e-04 9.896765e-05 3.168065e-05
[1276,] 1.560968e-04 1.809265e-04 6.630363e-05
[1277,] 1.130531e-04 1.529938e-04 4.317997e-05
[1278,] 1.080779e-04 1.245910e-04 3.054114e-05
[1279,] 1.243960e-04 9.249351e-05 3.003213e-05
[1280,] 1.109190e-04 1.041965e-04 2.957653e-05
[1281,] 1.156178e-04 1.308801e-04 4.020390e-05
[1282,] 1.110740e-04 1.269589e-04 3.668079e-05
[1283,] 1.202742e-04 1.162099e-04 2.673448e-05
[1284,] 1.098182e-04 7.653457e-05 2.066757e-05
[1285,] 1.141996e-04 8.440762e-05 2.316747e-05
[1286,] 1.624912e-04 9.758829e-05 3.002730e-05
[1287,] 1.646526e-04 1.037693e-04 3.112092e-05
[1288,] 1.658248e-04 9.621019e-05 2.973482e-05
[1289,] 1.628421e-04 8.964014e-05 2.929420e-05
[1290,] 1.291913e-04 1.600453e-04 3.347691e-05
[1291,] 1.545803e-04 1.961000e-04 5.350265e-05
[1292,] 1.078686e-04 1.317983e-04 2.899360e-05
[1293,] 1.126060e-04 8.561373e-05 2.336593e-05
[1294,] 1.069513e-04 9.714791e-05 2.612767e-05
[1295,] 1.121394e-04 9.823251e-05 2.410362e-05
[1296,] 1.085988e-04 1.214667e-04 2.759472e-05
[1297,] 1.407441e-04 1.239304e-04 4.255974e-05
[1298,] 1.412451e-04 1.380901e-04 4.810779e-05
[1299,] 1.518791e-04 1.330913e-04 4.412940e-05
[1300,] 1.621252e-04 1.238112e-04 4.177179e-05
[1301,] 1.377423e-04 7.669379e-05 2.440093e-05
[1302,] 1.531244e-04 1.293749e-04 3.872191e-05
[1303,] 1.376695e-04 7.682377e-05 2.396287e-05
[1304,] 1.469915e-04 2.660984e-04 8.066079e-05
[1305,] 1.021201e-04 1.459848e-04 3.466117e-05
[1306,] 1.377691e-04 7.643069e-05 2.428258e-05
[1307,] 1.420026e-04 3.479430e-04 1.273405e-04
[1308,] 1.539444e-04 1.100210e-04 3.391100e-05
[1309,] 1.142049e-04 8.358649e-05 2.320718e-05
[1310,] 1.165124e-04 8.707444e-05 2.488667e-05
[1311,] 1.537025e-04 1.362282e-04 4.404844e-05
[1312,] 1.619659e-04 8.969230e-05 3.016405e-05
[1313,] 1.562731e-04 1.455891e-04 4.447868e-05
[1314,] 1.310923e-04 1.256376e-04 3.044927e-05
[1315,] 1.584835e-04 1.380299e-04 4.073892e-05
[1316,] 1.374321e-04 1.075226e-04 2.716677e-05
[1317,] 1.559540e-04 1.798066e-04 6.790615e-05
[1318,] 1.192841e-04 2.129456e-04 4.247419e-05
[1319,] 1.482479e-04 9.428879e-05 3.364795e-05
[1320,] 1.011515e-04 7.719896e-05 1.950101e-05
[1321,] 1.632604e-04 1.062442e-04 3.331853e-05
[1322,] 1.504797e-04 9.395447e-05 3.039958e-05
[1323,] 1.009451e-04 1.032168e-04 2.499167e-05
[1324,] 1.704006e-04 1.260865e-04 4.243898e-05
[1325,] 1.551932e-04 1.137108e-04 3.430431e-05
[1326,] 1.431061e-04 1.038515e-04 3.227326e-05
[1327,] 1.553254e-04 1.024150e-04 3.419435e-05
[1328,] 1.633607e-04 9.849729e-05 3.095843e-05
[1329,] 1.558564e-04 1.156895e-04 3.466483e-05
[1330,] 1.752258e-04 1.884325e-04 4.628971e-05
[1331,] 1.136783e-04 2.962826e-04 6.454255e-05
[1332,] 1.421235e-04 2.325357e-04 6.147273e-05
[1333,] 1.723510e-04 9.924955e-05 3.163422e-05
[1334,] 1.692817e-04 9.172400e-05 4.070913e-05
[1335,] 1.778751e-04 9.466663e-05 4.455936e-05
[1336,] 1.192802e-04 1.902956e-04 5.510401e-05
[1337,] 1.182353e-04 1.864328e-04 5.294454e-05
[1338,] 1.673071e-04 9.940278e-05 3.574917e-05
[1339,] 1.666423e-04 1.030053e-04 3.428341e-05
[1340,] 1.138252e-04 1.304025e-04 3.306704e-05
[1341,] 1.637501e-04 1.264917e-04 4.288192e-05
[1342,] 1.141671e-04 1.270880e-04 3.279310e-05
[1343,] 1.142733e-04 1.395802e-04 3.569720e-05
[1344,] 1.131742e-04 1.284801e-04 3.049474e-05
[1345,] 1.142763e-04 1.314232e-04 3.163206e-05
[1346,] 1.602927e-04 8.024730e-05 2.815782e-05
[1347,] 1.591145e-04 1.305259e-04 3.887560e-05
[1348,] 1.161269e-04 1.541600e-04 3.329360e-05
[1349,] 1.514589e-04 8.909302e-05 2.853365e-05
[1350,] 1.436262e-04 2.966027e-04 7.898721e-05
[1351,] 1.519254e-04 8.880981e-05 2.861274e-05
[1352,] 1.134296e-04 7.811020e-05 2.231796e-05
[1353,] 1.112253e-04 2.244001e-04 4.365123e-05
[1354,] 1.540330e-04 8.964516e-05 2.870033e-05
[1355,] 1.504559e-04 2.015757e-04 6.756403e-05
[1356,] 1.959662e-04 9.338228e-05 4.116348e-05
[1357,] 1.057837e-04 9.980061e-05 2.493573e-05
[1358,] 1.111342e-04 1.073721e-04 3.146836e-05
[1359,] 1.329596e-04 1.760876e-04 4.636559e-05
[1360,] 1.631409e-04 1.268711e-04 4.200572e-05
[1361,] 1.627817e-04 2.180582e-04 5.749091e-05
[1362,] 1.622505e-04 1.507172e-04 5.468808e-05
[1363,] 1.121686e-04 8.525588e-05 2.453578e-05
[1364,] 2.312903e-04 1.417935e-04 7.501727e-05
[1365,] 1.070455e-04 1.230051e-04 3.239619e-05
[1366,] 1.437087e-04 1.332263e-04 3.976145e-05
[1367,] 1.577250e-04 1.317236e-04 4.291087e-05
[1368,] 1.168559e-04 2.345381e-04 7.584946e-05
[1369,] 1.022746e-04 9.184921e-05 2.383322e-05
[1370,] 1.585050e-04 2.271786e-04 6.142639e-05
[1371,] 1.435435e-04 2.368979e-04 6.640842e-05
[1372,] 1.066073e-04 8.959291e-05 2.295116e-05
[1373,] 1.665179e-04 1.332440e-04 4.793676e-05
[1374,] 1.489892e-04 1.471467e-04 4.812339e-05
[1375,] 1.125075e-04 1.141084e-04 2.867103e-05
[1376,] 1.054999e-04 1.211977e-04 2.735983e-05
[1377,] 1.023608e-04 1.007163e-04 2.499875e-05
[1378,] 1.203748e-04 1.322805e-04 3.270981e-05
[1379,] 1.103753e-04 2.908417e-04 8.325660e-05
[1380,] 1.521353e-04 9.076215e-05 2.927570e-05
[1381,] 1.528250e-04 1.175478e-04 4.112897e-05
[1382,] 1.254825e-04 1.615327e-04 3.992520e-05
[1383,] 1.619708e-04 8.392412e-05 2.696943e-05
[1384,] 1.335417e-04 1.575657e-04 4.522347e-05
[1385,] 1.541658e-04 1.261006e-04 4.040622e-05
[1386,] 1.536970e-04 1.752887e-04 5.722819e-05
[1387,] 1.537242e-04 1.606492e-04 5.261782e-05
[1388,] 1.488592e-04 7.593204e-05 2.507536e-05
[1389,] 1.374645e-04 1.533776e-04 4.957538e-05
[1390,] 1.634851e-04 1.233088e-04 3.755896e-05
[1391,] 1.537979e-04 1.725538e-04 5.673710e-05
[1392,] 1.639103e-04 9.405110e-05 3.678353e-05
[1393,] 1.459175e-04 7.649792e-05 2.370693e-05
[1394,] 1.484060e-04 1.370779e-04 3.861666e-05
[1395,] 1.313149e-04 7.739724e-05 2.377596e-05
[1396,] 1.545274e-04 9.285717e-05 3.107282e-05
[1397,] 1.402314e-04 9.520736e-05 2.801212e-05
[1398,] 1.565850e-04 5.011400e-04 1.924579e-04
[1399,] 1.253968e-04 6.319114e-04 1.835477e-04
[1400,] 1.178272e-04 1.097528e-04 2.980524e-05
[1401,] 1.380011e-04 2.531918e-03 7.269330e-04
[1402,] 1.463794e-04 2.604627e-04 7.516063e-05
[1403,] 1.501140e-04 9.011730e-05 2.910714e-05
[1404,] 1.368575e-04 8.929237e-05 2.746418e-05
[1405,] 1.329698e-04 2.551415e-04 6.854916e-05
[1406,] 1.716472e-04 1.443757e-04 6.168996e-05
[1407,] 1.689090e-04 1.035283e-04 3.156780e-05
[1408,] 1.588221e-04 7.972319e-05 2.469236e-05
[1409,] 1.235681e-04 7.920178e-05 2.355035e-05
[1410,] 1.622613e-04 1.159293e-04 3.378863e-05
[1411,] 1.962662e-04 9.478709e-05 3.479736e-05
[1412,] 1.385734e-04 1.834376e-04 5.602182e-05
[1413,] 1.210951e-04 9.818162e-05 2.771298e-05
[1414,] 1.543733e-04 7.795955e-05 2.581761e-05
[1415,] 1.209939e-04 1.204270e-04 3.341814e-05
[1416,] 1.209131e-04 1.295926e-04 3.502342e-05
[1417,] 1.216669e-04 1.051166e-04 2.997498e-05
[1418,] 1.259606e-04 1.408493e-04 3.766128e-05
[1419,] 1.037206e-04 8.055222e-05 1.946762e-05
[1420,] 1.511937e-04 1.045667e-04 2.654595e-05
[1421,] 9.764142e-05 2.081956e-04 3.878027e-05
[1422,] 1.023591e-04 7.879659e-05 1.918253e-05
[1423,] 1.500419e-04 1.287829e-04 4.377957e-05
[1424,] 1.070481e-04 9.795210e-05 2.345618e-05
[1425,] 2.533764e-04 1.027118e-04 4.531399e-05
[1426,] 1.540660e-04 8.855444e-05 2.940788e-05
[1427,] 1.542645e-04 8.904668e-05 2.965735e-05
[1428,] 1.021554e-04 7.829381e-05 1.910497e-05
[1429,] 1.542507e-04 8.948275e-05 2.982811e-05
[1430,] 1.730710e-04 8.444020e-05 2.622472e-05
[1431,] 1.065981e-04 1.740410e-04 3.238068e-05
[1432,] 1.744487e-04 7.745374e-05 2.606887e-05
[1433,] 1.241856e-04 9.354613e-05 2.753732e-05
[1434,] 1.102072e-04 1.113750e-04 2.603788e-05
[1435,] 1.071460e-04 1.138406e-04 2.596231e-05
[1436,] 1.921989e-04 8.713300e-05 2.783853e-05
[1437,] 1.475247e-04 1.121140e-04 3.603376e-05
[1438,] 1.460499e-04 1.936235e-04 6.148196e-05
[1439,] 2.028093e-04 2.715927e-04 1.120335e-04
[1440,] 1.840466e-04 2.583947e-04 4.795005e-05
[1441,] 1.257151e-04 1.975722e-04 3.560288e-05
[1442,] 1.157490e-04 2.178917e-04 3.752321e-05
[1443,] 1.115778e-04 1.928368e-04 3.441498e-05
[1444,] 1.225704e-04 9.166490e-05 2.611752e-05
[1445,] 1.067988e-04 8.920563e-05 2.162380e-05
[1446,] 1.272135e-04 9.765278e-05 2.902615e-05
[1447,] 1.481921e-04 1.250564e-04 2.842525e-05
[1448,] 1.459417e-04 1.031021e-04 3.313696e-05
[1449,] 1.030352e-04 1.191825e-04 3.135497e-05
[1450,] 1.202019e-04 1.290483e-04 2.720543e-05
[1451,] 1.456365e-04 7.807863e-05 2.347210e-05
[1452,] 1.673096e-04 7.568664e-05 2.605860e-05
[1453,] 2.149247e-04 1.413570e-04 3.838454e-05
[1454,] 2.215277e-04 1.501471e-04 3.928160e-05
[1455,] 1.743367e-04 7.543913e-05 2.707585e-05
[1456,] 1.716090e-04 7.572657e-05 2.658031e-05
[1457,] 1.070040e-04 1.076853e-04 3.019931e-05
[1458,] 1.687963e-04 7.862444e-05 2.558768e-05
[1459,] 1.220989e-04 2.197299e-04 3.931625e-05
[1460,] 1.281947e-04 2.126007e-04 3.734574e-05
[1461,] 1.052334e-04 1.253049e-04 3.423812e-05
[1462,] 1.236112e-04 1.304796e-04 3.024702e-05
[1463,] 1.264681e-04 2.198273e-04 3.810003e-05
[1464,] 1.272592e-04 2.366766e-04 3.991569e-05
[1465,] 1.289631e-04 2.463224e-04 4.093730e-05
[1466,] 1.108566e-04 1.488486e-04 3.583789e-05
[1467,] 1.226381e-04 2.332624e-04 3.955339e-05
[1468,] 1.237223e-04 1.053220e-04 2.860505e-05
[1469,] 1.538927e-04 1.265442e-04 2.978878e-05
[1470,] 1.227491e-04 1.077551e-04 3.041197e-05
[1471,] 1.530955e-04 1.338499e-04 4.756061e-05
[1472,] 1.065406e-04 9.136509e-05 2.173724e-05
[1473,] 1.230173e-04 9.250506e-05 2.622003e-05
[1474,] 1.387793e-04 1.608690e-04 4.001254e-05
[1475,] 1.051654e-04 9.702304e-05 2.662431e-05
[1476,] 1.522524e-04 1.541629e-04 4.433155e-05
[1477,] 1.573496e-04 2.025830e-04 5.772427e-05
[1478,] 1.567856e-04 1.308235e-04 4.655075e-05
[1479,] 1.116182e-04 1.034756e-04 2.387222e-05
[1480,] 1.227946e-04 1.701897e-04 3.250283e-05
[1481,] 1.680946e-04 2.649755e-04 5.196773e-05
[1482,] 1.535219e-04 1.019417e-04 3.628729e-05
[1483,] 1.527839e-04 1.015104e-04 3.460561e-05
[1484,] 1.519741e-04 1.165725e-04 4.153159e-05
[1485,] 1.582716e-04 1.066040e-04 3.945859e-05
[1486,] 1.557130e-04 1.042876e-04 3.747010e-05
[1487,] 1.633983e-04 9.599830e-05 3.383742e-05
[1488,] 1.540020e-04 1.167771e-04 4.228091e-05
[1489,] 1.665937e-04 9.415077e-05 3.163044e-05
[1490,] 1.573563e-04 1.055770e-04 3.866861e-05
[1491,] 1.654161e-04 9.164372e-05 3.083762e-05
[1492,] 1.561701e-04 9.926013e-05 3.520160e-05
[1493,] 1.548000e-04 1.055591e-04 3.805796e-05
[1494,] 1.607935e-04 1.515210e-04 4.636476e-05
[1495,] 9.759657e-05 7.457796e-05 1.840770e-05
[1496,] 1.153918e-04 8.210070e-05 2.296723e-05
[1497,] 1.490249e-04 1.130726e-04 3.805734e-05
[1498,] 1.489107e-04 1.130726e-04 3.802919e-05
[1499,] 1.174083e-04 1.036703e-04 2.775863e-05
[1500,] 1.556923e-04 1.528615e-04 4.506800e-05
[1501,] 1.175604e-04 1.018457e-04 2.725831e-05
[1502,] 1.175324e-04 1.010191e-04 2.708931e-05
[1503,] 1.502606e-04 1.392655e-04 4.466981e-05
[1504,] 1.561363e-04 1.223385e-04 4.728575e-05
[1505,] 1.537295e-04 1.037468e-04 3.628510e-05
[1506,] 1.535018e-04 1.001731e-04 3.279049e-05
[1507,] 1.592707e-04 1.052483e-04 3.917968e-05
[1508,] 1.562121e-04 1.512607e-04 4.547922e-05
[1509,] 9.880464e-05 1.296747e-04 2.776656e-05
[1510,] 1.483752e-04 1.105449e-04 3.736760e-05
[1511,] 1.030098e-04 1.067530e-04 2.443890e-05
[1512,] 9.620462e-05 7.971485e-05 1.923293e-05
[1513,] 1.542874e-04 1.119110e-04 3.835741e-05
[1514,] 9.687514e-05 7.972729e-05 1.916288e-05
[1515,] 9.625868e-05 8.225784e-05 1.974057e-05
[1516,] 1.484169e-04 1.089432e-04 3.803002e-05
[1517,] 1.464156e-04 1.146400e-04 4.024248e-05
[1518,] 1.324549e-04 8.531483e-05 2.490870e-05
[1519,] 1.491343e-04 1.128952e-04 4.030303e-05
[1520,] 9.786204e-05 1.399559e-04 2.957713e-05
[1521,] 1.005245e-04 1.305386e-04 2.897159e-05
[1522,] 1.004444e-04 1.035442e-04 2.348779e-05
[1523,] 1.468729e-04 1.639722e-04 5.223971e-05
[1524,] 9.904841e-05 9.861513e-05 2.279689e-05
[1525,] 1.431876e-04 1.151101e-04 3.929694e-05
[1526,] 1.505160e-04 1.502761e-04 4.457518e-05
[1527,] 1.017027e-04 3.825758e-04 5.821965e-05
[1528,] 1.130573e-04 1.546980e-04 4.851522e-05
[1529,] 1.086682e-04 2.581581e-04 6.033770e-05
[1530,] 1.470449e-04 1.145480e-04 4.003223e-05
[1531,] 1.324105e-04 1.630766e-04 4.169388e-05
[1532,] 1.000271e-04 2.782076e-04 6.853237e-05
[1533,] 1.092334e-04 8.222569e-04 1.205725e-04
[1534,] 2.811099e-04 9.002715e-05 5.317514e-05
[1535,] 9.761600e-05 9.581790e-05 2.269058e-05
[1536,] 1.236694e-04 9.309220e-05 2.285947e-05
[1537,] 1.982265e-04 7.720405e-05 3.351126e-05
[1538,] 1.952428e-04 7.815665e-05 3.465064e-05
[1539,] 1.553024e-04 8.281844e-05 2.432425e-05
[1540,] 2.269593e-04 1.527376e-04 5.338917e-05
[1541,] 2.121249e-04 8.077682e-05 4.001449e-05
[1542,] 1.252502e-04 8.943579e-05 2.241008e-05
[1543,] 1.785222e-04 9.301848e-05 4.440243e-05
[1544,] 1.535649e-04 9.023994e-05 2.955405e-05
[1545,] 1.538283e-04 9.494926e-05 3.185288e-05
[1546,] 1.517255e-04 7.808672e-05 2.488541e-05
[1547,] 1.539279e-04 1.004042e-04 3.239918e-05
[1548,] 1.541002e-04 9.426711e-05 2.928866e-05
[1549,] 1.541398e-04 9.311473e-05 2.898559e-05
[1550,] 1.695611e-04 7.641295e-05 2.723303e-05
[1551,] 1.707809e-04 7.659230e-05 2.750720e-05
[1552,] 1.674234e-04 7.592983e-05 2.663384e-05
[1553,] 1.681762e-04 7.465588e-05 2.527590e-05
[1554,] 1.684173e-04 7.444582e-05 2.562568e-05
[1555,] 1.589353e-04 7.844088e-05 2.676234e-05
[1556,] 1.597919e-04 7.833411e-05 2.680163e-05
[1557,] 1.578178e-04 8.480543e-05 2.835117e-05
[1558,] 1.246223e-04 2.105546e-04 4.191017e-05
[1559,] 1.609776e-04 7.676383e-05 2.548700e-05
[1560,] 1.575664e-04 7.627984e-05 2.486389e-05
[1561,] 1.385923e-04 7.494868e-05 2.343443e-05
[1562,] 1.611975e-04 7.674432e-05 2.500000e-05
[1563,] 1.116830e-04 8.910848e-05 2.485688e-05
[1564,] 1.081436e-04 8.017054e-05 2.015097e-05
[1565,] 1.580047e-04 8.218192e-05 2.682427e-05
[1566,] 1.603531e-04 7.858011e-05 2.540363e-05
[1567,] 1.388980e-04 7.807902e-05 2.456673e-05
[1568,] 1.840220e-04 1.296905e-04 4.762136e-05
[1569,] 1.299715e-04 1.696333e-04 6.264549e-05
[1570,] 1.359207e-04 8.988643e-05 2.768465e-05
[1571,] 1.723774e-04 8.326837e-05 3.182637e-05
[1572,] 1.365895e-04 8.351617e-05 2.593695e-05
[1573,] 1.743235e-04 7.830067e-05 2.584825e-05
[1574,] 1.290282e-04 8.996664e-05 2.892947e-05
[1575,] 9.723600e-05 9.991168e-05 2.494333e-05
[1576,] 1.054910e-04 1.004678e-04 2.791748e-05
[1577,] 1.143981e-04 9.623882e-05 2.917647e-05
[1578,] 1.106543e-04 1.248298e-04 3.807906e-05
[1579,] 1.236789e-04 1.407956e-04 3.332850e-05
[1580,] 1.233816e-04 9.418419e-05 2.706483e-05
[1581,] 1.617171e-04 1.128583e-04 3.222348e-05
[1582,] 1.228975e-04 1.531987e-04 3.830212e-05
[1583,] 1.256219e-04 1.029261e-04 2.766902e-05
[1584,] 1.242346e-04 9.058073e-05 2.527984e-05
[1585,] 1.119056e-04 8.342222e-05 2.245258e-05
[1586,] 1.457497e-04 1.312188e-04 4.117623e-05
[1587,] 1.117510e-04 8.459197e-05 2.233493e-05
[1588,] 1.757263e-04 1.505248e-04 6.035490e-05
[1589,] 1.202135e-04 8.094217e-05 2.245084e-05
[1590,] 1.218270e-04 9.648540e-05 2.717771e-05
[1591,] 1.257856e-04 8.763407e-05 2.584626e-05
[1592,] 1.243105e-04 9.686094e-05 2.861494e-05
[1593,] 1.241244e-04 1.006982e-04 2.976879e-05
[1594,] 1.656471e-04 1.387400e-04 4.860776e-05
[1595,] 1.251184e-04 1.361632e-04 3.962002e-05
[1596,] 1.249958e-04 1.254965e-04 3.655874e-05
[1597,] 1.153711e-04 8.834021e-05 2.269863e-05
[1598,] 1.275674e-04 1.219583e-04 3.676022e-05
[1599,] 1.518435e-04 1.466442e-04 4.686040e-05
[1600,] 3.406983e-04 2.802206e-04 1.285782e-04
[1601,] 1.110730e-04 1.014706e-04 2.451329e-05
[1602,] 3.277170e-04 2.540354e-04 1.302051e-04
[1603,] 2.543058e-04 9.703816e-05 3.269077e-05
[1604,] 3.191536e-04 1.315310e-04 4.054885e-05
[1605,] 3.031607e-04 1.280881e-04 3.917494e-05
[1606,] 2.751309e-04 2.720982e-04 8.633809e-05
[1607,] 3.033292e-04 2.407248e-04 8.870731e-05
[1608,] 3.063981e-04 2.407343e-04 9.035035e-05
[1609,] 2.854023e-04 1.225494e-04 3.721061e-05
[1610,] 4.707947e-04 2.558443e-04 2.729357e-04
[1611,] 2.748307e-04 1.269250e-04 3.706468e-05
[1612,] 2.797910e-04 1.247314e-04 3.711574e-05
[1613,] 2.876648e-04 1.306469e-04 3.830257e-05
[1614,] 2.967924e-04 1.307752e-04 3.887521e-05
[1615,] 2.432779e-04 3.074571e-04 6.861443e-05
[1616,] 1.566065e-04 1.349453e-04 4.167974e-05
[1617,] 3.126691e-04 1.327914e-04 4.007378e-05
[1618,] 1.943806e-04 1.378563e-04 5.630210e-05
[1619,] 3.506210e-04 9.565002e-05 3.918745e-05
[1620,] 5.241590e-04 1.319639e-04 9.349569e-05
[1621,] 3.069220e-04 1.286459e-04 3.923083e-05
[1622,] 2.465877e-04 1.348129e-04 4.515655e-05
[1623,] 5.669269e-04 5.124951e-04 9.844428e-04
[1624,] 3.243374e-04 1.332247e-04 4.082178e-05
[1625,] 5.478820e-04 5.005928e-04 8.949690e-04
[1626,] 1.618344e-04 1.240294e-04 3.957803e-05
[1627,] 3.122000e-04 1.388952e-04 4.075755e-05
[1628,] 1.679356e-04 1.357664e-04 4.045435e-05
[1629,] 3.562852e-04 4.636604e-04 3.573203e-04
[1630,] 1.957108e-04 1.382429e-04 5.394513e-05
[1631,] 2.693004e-04 1.531858e-04 3.992803e-05
[1632,] 1.572492e-04 1.647247e-04 4.476788e-05
[1633,] 1.831123e-04 1.699397e-04 3.658262e-05
[1634,] 1.726363e-04 1.628707e-04 3.504712e-05
[1635,] 2.652122e-04 5.794900e-04 2.672652e-04
[1636,] 1.822355e-04 1.749270e-04 3.715771e-05
[1637,] 1.591995e-04 1.656669e-04 4.460064e-05
[1638,] 1.441973e-04 1.310145e-04 4.021449e-05
[1639,] 1.786823e-04 1.545754e-04 3.434630e-05
[1640,] 1.670100e-04 1.290114e-04 3.037199e-05
[1641,] 2.074095e-04 1.027446e-04 3.053684e-05
[1642,] 2.077808e-04 9.511544e-05 4.636131e-05
[1643,] 1.084633e-04 2.366067e-04 5.965819e-05
[1644,] 1.290003e-04 1.210552e-03 4.602591e-04
[1645,] 1.301691e-04 1.014222e-03 3.934694e-04
[1646,] 1.295075e-04 1.489364e-03 5.670663e-04
[1647,] 1.324192e-04 1.238347e-03 4.950474e-04
[1648,] 1.534815e-04 1.553915e-04 5.544955e-05
[1649,] 1.371131e-04 1.250315e-03 5.315168e-04
[1650,] 1.336861e-04 1.480120e-03 5.989455e-04
[1651,] 1.966830e-04 1.267375e-04 4.605253e-05
[1652,] 1.584234e-04 1.975167e-04 4.440867e-05
[1653,] 1.032035e-04 3.049145e-03 4.746091e-04
[1654,] 1.034117e-04 3.381570e-03 5.045219e-04
[1655,] 1.192624e-04 1.137155e-04 3.261284e-05
[1656,] 1.103709e-04 8.203491e-04 1.523722e-04
[1657,] 1.115821e-04 8.594598e-04 1.530203e-04
[1658,] 1.090292e-04 7.958547e-04 1.734287e-04
[1659,] 1.088903e-04 9.656246e-04 1.978809e-04
[1660,] 1.346545e-04 1.583096e-04 4.322855e-05
[1661,] 1.029576e-04 3.051993e-03 5.177635e-04
[1662,] 1.107680e-04 9.587394e-04 1.709660e-04
[1663,] 1.102643e-04 7.674140e-04 1.443256e-04
[1664,] 2.831844e-04 9.613460e-05 6.439511e-05
[1665,] 1.079020e-04 5.258283e-04 1.183169e-04
[1666,] 1.240915e-04 1.905961e-04 6.073996e-05
[1667,] 1.572800e-04 2.358101e-04 4.978018e-05
[1668,] 2.104943e-04 1.334862e-04 4.354702e-05
[1669,] 2.806556e-04 1.012669e-04 7.176704e-05
[1670,] 1.097660e-04 5.481770e-04 1.373456e-04
[1671,] 1.493028e-04 3.334437e-04 7.590803e-05
[1672,] 1.097995e-04 5.974847e-04 1.489411e-04
[1673,] 1.088845e-04 9.621299e-04 2.016804e-04
[1674,] 1.112131e-04 4.316784e-04 7.943287e-05
[1675,] 1.107943e-04 2.660643e-04 5.368053e-05
[1676,] 1.474331e-04 1.297462e-04 3.657795e-05
[1677,] 1.086736e-04 3.295463e-04 8.605162e-05
[1678,] 2.060283e-04 1.289879e-04 4.482332e-05
[1679,] 1.564662e-04 1.472277e-04 4.674369e-05
[1680,] 1.159791e-04 8.197300e-04 2.417329e-04
[1681,] 1.084718e-04 3.889366e-04 8.385261e-05
[1682,] 1.125340e-04 6.268779e-04 1.721663e-04
[1683,] 1.592309e-04 3.130923e-04 7.208994e-05
[1684,] 1.160896e-04 4.622439e-04 1.399149e-04
[1685,] 1.092761e-04 3.174525e-04 8.004993e-05
[1686,] 1.104844e-04 1.199745e-03 2.860865e-04
[1687,] 1.275702e-04 9.396001e-04 3.435890e-04
[1688,] 1.614224e-04 3.596201e-04 7.878603e-05
[1689,] 1.389174e-04 1.331437e-04 3.790261e-05
[1690,] 1.552743e-04 1.316992e-04 4.025545e-05
[1691,] 1.118109e-04 1.244010e-03 3.143257e-04
[1692,] 1.957869e-04 1.719254e-04 4.783708e-05
[1693,] 1.367293e-04 1.321416e-04 3.769118e-05
[1694,] 1.520719e-04 3.020823e-04 1.475995e-04
[1695,] 1.457324e-04 1.769578e-04 4.844369e-05
[1696,] 2.254695e-04 1.452657e-04 4.421536e-05
[1697,] 2.221184e-04 1.390695e-04 4.404332e-05
[1698,] 1.607811e-04 1.114934e-04 4.014439e-05
[1699,] 1.572089e-04 1.596262e-04 4.554170e-05
[1700,] 1.626528e-04 1.129499e-04 4.225965e-05
[1701,] 1.890490e-04 1.101970e-04 4.058733e-05
[1702,] 1.615370e-04 1.117310e-04 4.063992e-05
[1703,] 1.830386e-04 1.098262e-04 4.023207e-05
[1704,] 2.253929e-04 1.406116e-04 4.467271e-05
[1705,] 1.625944e-04 1.123635e-04 4.163171e-05
[1706,] 1.351435e-04 1.765452e-04 4.635033e-05
[1707,] 1.606339e-04 3.164614e-04 7.193601e-05
[1708,] 1.641124e-04 1.120167e-04 4.158062e-05
[1709,] 1.649860e-04 1.110419e-04 4.058102e-05
[1710,] 1.430009e-04 1.245424e-04 4.371065e-05
[1711,] 1.703304e-04 1.157354e-04 4.622070e-05
[1712,] 1.147774e-04 1.244841e-04 3.628839e-05
[1713,] 2.401085e-04 1.386993e-04 4.589259e-05
[1714,] 1.776077e-04 1.101881e-04 4.231265e-05
[1715,] 1.772766e-04 1.101918e-04 4.225579e-05
[1716,] 1.760868e-04 1.100631e-04 4.169448e-05
[1717,] 1.765638e-04 1.101918e-04 4.211655e-05
[1718,] 2.542467e-04 1.480614e-04 4.671852e-05
[1719,] 1.720978e-04 1.101569e-04 4.159179e-05
[1720,] 1.606810e-04 1.539572e-04 4.560054e-05
[1721,] 1.084344e-04 5.679539e-04 1.371187e-04
[1722,] 1.114777e-04 1.325903e-04 3.587931e-05
[1723,] 1.436712e-04 7.720766e-04 3.574963e-04
[1724,] 1.613261e-04 1.537898e-04 4.567842e-05
[1725,] 1.101423e-04 5.822560e-04 1.499109e-04
[1726,] 1.275521e-04 7.819425e-04 2.970135e-04
[1727,] 1.072103e-04 5.501510e-04 1.162787e-04
[1728,] 1.098181e-04 5.391934e-04 1.380926e-04
[1729,] 2.484820e-04 1.383540e-04 4.669300e-05
[1730,] 1.084232e-04 2.910845e-04 6.468605e-05
[1731,] 1.559872e-04 2.992485e-04 7.206863e-05
[1732,] 2.349656e-04 1.409813e-04 4.505097e-05
[1733,] 1.775813e-04 4.827154e-04 9.264030e-05
[1734,] 1.693624e-04 1.101827e-04 4.100183e-05
[1735,] 1.371897e-04 7.224990e-04 3.099582e-04
[1736,] 1.342267e-04 1.975666e-04 5.219770e-05
[1737,] 1.088571e-04 1.359384e-03 2.485384e-04
[1738,] 2.437325e-04 1.407775e-04 4.596511e-05
[1739,] 3.345298e-04 1.652343e-04 4.639485e-05
[1740,] 1.448730e-04 1.477738e-04 4.386713e-05
[1741,] 1.026074e-04 1.166625e-03 2.010440e-04
[1742,] 1.065441e-04 6.346426e-03 7.527051e-04
[1743,] 1.082094e-04 7.528649e-03 8.278842e-04
[1744,] 2.446422e-04 1.451844e-04 4.580323e-05
[1745,] 1.536768e-04 2.067386e-04 5.053747e-05
[1746,] 1.091083e-04 1.425730e-04 4.099547e-05
[1747,] 2.547424e-04 1.446960e-04 4.688103e-05
[1748,] 2.463223e-04 1.311030e-04 4.628940e-05
[1749,] 3.617797e-04 2.344084e-04 7.247877e-05
[1750,] 1.367302e-04 1.930112e-04 6.282655e-05
[1751,] 2.519374e-04 1.320997e-04 4.787558e-05
[1752,] 1.285287e-04 9.891604e-05 3.405352e-05
[1753,] 1.347933e-04 1.909838e-04 5.495061e-05
[1754,] 1.434490e-04 1.690495e-04 4.832788e-05
[1755,] 1.257854e-04 9.758925e-05 3.271495e-05
[1756,] 1.259127e-04 9.722480e-05 3.259452e-05
[1757,] 2.799291e-04 8.611818e-05 5.403615e-05
[1758,] 2.057731e-04 9.135708e-05 4.800622e-05
[1759,] 2.004312e-04 9.066665e-05 4.631466e-05
[1760,] 2.105199e-04 8.866220e-05 4.658419e-05
[1761,] 2.039357e-04 8.866408e-05 4.529369e-05
[1762,] 2.351484e-04 9.330680e-05 5.598350e-05
[1763,] 1.898913e-04 7.750215e-05 3.025921e-05
[1764,] 1.971754e-04 8.741235e-05 4.281863e-05
[1765,] 1.173566e-04 1.157223e-04 2.740105e-05
[1766,] 1.858609e-04 8.723484e-05 4.051871e-05
[1767,] 1.837616e-04 9.281834e-05 4.446467e-05
[1768,] 1.814537e-04 9.224566e-05 4.353268e-05
[1769,] 2.330194e-04 1.536260e-04 4.670210e-05
[1770,] 1.878928e-04 1.012454e-04 5.171512e-05
[1771,] 1.894543e-04 9.328941e-05 4.602005e-05
[1772,] 1.912410e-04 8.661684e-05 4.101593e-05
[1773,] 2.148043e-04 8.909367e-05 4.776519e-05
[1774,] 2.075325e-04 1.113964e-04 6.486176e-05
[1775,] 2.132316e-04 9.055916e-05 4.884193e-05
[1776,] 1.817676e-04 9.275859e-05 4.397773e-05
[1777,] 1.885312e-04 9.221816e-05 4.504265e-05
[1778,] 2.286435e-04 1.475272e-04 4.800817e-05
[1779,] 1.223652e-04 1.202507e-04 2.803497e-05
[1780,] 1.684749e-04 1.028299e-04 3.842114e-05
[1781,] 2.073269e-04 9.090490e-05 4.791803e-05
[1782,] 1.882449e-04 9.200815e-05 4.481711e-05
[1783,] 2.908913e-04 2.036789e-04 5.999772e-05
[1784,] 1.843298e-04 9.086049e-05 4.309925e-05
[1785,] 1.833369e-04 9.138620e-05 4.330812e-05
[1786,] 1.824711e-04 9.236157e-05 4.383707e-05
[1787,] 1.387170e-04 1.618504e-04 5.415227e-05
[1788,] 1.203546e-04 1.053948e-04 2.551578e-05
[1789,] 1.828752e-04 8.976201e-05 4.196190e-05
[1790,] 1.841341e-04 9.260440e-05 4.437990e-05
[1791,] 2.425935e-04 1.580403e-04 4.746516e-05
[1792,] 1.806458e-04 9.224482e-05 4.336039e-05
[1793,] 2.322243e-04 9.460812e-05 5.495161e-05
[1794,] 1.365915e-04 1.355250e-04 4.278902e-05
[1795,] 1.872190e-04 8.982147e-05 4.289755e-05
[1796,] 1.765168e-04 8.994221e-05 4.077586e-05
[1797,] 2.788989e-04 7.799842e-05 4.287737e-05
[1798,] 2.308536e-04 1.575387e-04 4.643211e-05
[1799,] 2.128865e-04 8.750595e-05 4.589203e-05
[1800,] 2.068273e-04 8.789616e-05 4.511768e-05
[1801,] 1.595261e-04 2.185946e-04 5.498062e-05
[1802,] 1.595212e-04 2.185707e-04 5.497785e-05
[1803,] 1.590040e-04 1.971740e-04 5.123385e-05
[1804,] 1.838656e-04 8.909714e-05 4.165031e-05
[1805,] 2.054395e-04 8.783500e-05 4.480095e-05
[1806,] 2.056314e-04 8.824468e-05 4.521244e-05
[1807,] 2.216400e-04 9.947193e-05 5.836585e-05
[1808,] 1.950293e-04 8.765438e-05 4.326167e-05
[1809,] 3.023943e-04 1.998052e-04 6.356188e-05
[1810,] 2.941381e-04 1.974485e-04 5.792017e-05
[1811,] 2.028636e-04 8.779204e-05 4.425275e-05
[1812,] 2.035069e-04 9.108317e-05 4.697750e-05
[1813,] 2.142016e-04 9.095327e-05 4.929570e-05
[1814,] 2.410289e-04 1.601330e-04 4.727586e-05
[1815,] 2.075275e-04 8.877608e-05 4.606138e-05
[1816,] 2.389668e-04 1.582847e-04 4.712707e-05
[1817,] 1.438707e-04 1.527467e-04 4.988739e-05
[1818,] 1.363496e-04 1.629489e-04 5.243376e-05
[1819,] 1.375142e-04 1.682172e-04 5.537710e-05
[1820,] 2.123430e-04 8.860802e-05 4.682214e-05
[1821,] 2.113663e-04 8.787396e-05 4.593631e-05
[1822,] 3.655412e-04 9.295793e-05 7.871308e-05
[1823,] 3.026801e-04 2.084320e-04 6.942130e-05
[1824,] 2.759564e-04 9.375756e-05 6.287710e-05
[1825,] 1.362855e-04 1.341660e-04 4.211737e-05
[1826,] 1.595453e-04 1.074512e-04 3.131665e-05
[1827,] 2.441558e-04 1.583318e-04 4.761365e-05
[1828,] 2.053677e-04 8.904832e-05 4.588312e-05
[1829,] 1.600813e-04 1.089135e-04 3.156664e-05
[1830,] 1.874321e-04 8.443687e-05 3.837986e-05
[1831,] 2.062456e-04 8.857346e-05 4.562662e-05
[1832,] 2.060563e-04 8.875164e-05 4.574887e-05
[1833,] 1.057538e-04 8.880716e-05 2.306011e-05
[1834,] 1.122420e-04 7.787742e-05 2.100522e-05
[1835,] 1.197926e-04 1.392046e-04 3.152455e-05
[1836,] 1.461787e-04 1.451238e-04 4.419584e-05
[1837,] 1.970724e-04 9.031506e-05 4.518215e-05
[1838,] 2.009860e-04 8.945877e-05 4.523413e-05
[1839,] 1.977260e-04 9.019978e-05 4.521772e-05
[1840,] 1.961716e-04 8.987705e-05 4.463583e-05
[1841,] 1.944143e-04 8.983058e-05 4.423886e-05
[1842,] 1.985796e-04 9.038271e-05 4.554711e-05
[1843,] 2.021496e-04 9.055112e-05 4.641751e-05
[1844,] 1.603410e-04 3.056048e-04 6.994989e-05
[1845,] 1.948480e-04 9.056441e-05 4.493398e-05
[1846,] 2.422818e-04 1.039271e-04 6.583178e-05
[1847,] 2.247809e-04 1.531289e-04 4.718324e-05
[1848,] 2.441365e-04 9.069602e-05 5.420129e-05
[1849,] 1.912764e-04 9.021103e-05 4.391121e-05
[1850,] 1.957983e-04 9.135152e-05 4.578090e-05
[1851,] 2.166826e-04 7.514601e-05 3.103543e-05
[1852,] 1.368165e-04 1.332785e-04 3.975434e-05
[1853,] 2.649643e-04 1.102159e-04 8.012405e-05
[1854,] 2.869697e-04 1.190117e-04 9.705636e-05
[1855,] 3.069148e-04 2.046061e-04 6.996167e-05
[1856,] 2.740999e-04 1.162603e-04 8.973430e-05
[1857,] 2.992236e-04 1.006640e-04 7.702842e-05
[1858,] 1.120789e-04 7.951020e-05 2.148264e-05
[1859,] 1.431762e-04 8.139456e-04 2.448501e-04
[1860,] 1.435166e-04 1.184425e-03 3.638241e-04
[1861,] 1.360104e-04 1.369627e-04 4.087192e-05
[1862,] 1.120685e-04 7.957243e-05 2.144834e-05
[1863,] 2.758409e-04 1.214312e-04 9.628982e-05
[1864,] 2.806729e-04 1.231010e-04 9.987474e-05
[1865,] 2.815772e-04 1.212605e-04 9.799802e-05
[1866,] 2.848623e-04 1.112285e-04 8.707701e-05
[1867,] 1.475249e-04 1.036039e-04 2.794812e-05
[1868,] 4.479916e-04 9.414373e-05 9.691842e-05
[1869,] 1.365188e-04 1.364062e-04 4.086089e-05
[1870,] 1.430421e-04 6.130981e-04 1.703066e-04
[1871,] 1.117839e-04 7.948454e-05 2.141775e-05
[1872,] 2.441536e-04 1.620531e-04 4.889529e-05
[1873,] 1.444267e-04 1.032417e-04 2.780189e-05
[1874,] 1.356328e-04 1.371558e-04 4.074482e-05
[1875,] 2.898020e-04 2.427094e-04 2.423021e-04
[1876,] 1.589271e-04 9.524337e-05 2.726052e-05
[1877,] 1.422649e-04 9.963355e-05 2.734808e-05
[1878,] 2.870179e-04 1.053856e-04 8.054687e-05
[1879,] 1.117561e-04 8.019532e-05 2.161724e-05
[1880,] 4.325544e-04 9.062534e-05 8.790732e-05
[1881,] 1.118358e-04 7.937804e-05 2.140742e-05
[1882,] 3.080012e-04 9.844234e-05 7.658500e-05
[1883,] 2.437352e-04 1.577583e-04 4.885076e-05
[1884,] 1.138266e-04 9.193748e-05 2.393053e-05
[1885,] 1.454187e-04 5.764641e-04 1.960727e-04
[1886,] 1.118165e-04 7.947776e-05 2.144404e-05
[1887,] 2.490150e-04 1.540544e-04 5.018283e-05
[1888,] 1.116634e-04 1.398839e-04 4.200729e-05
[1889,] 3.784222e-04 8.446659e-05 6.910851e-05
[1890,] 1.461610e-04 1.039419e-04 3.546664e-05
[1891,] 1.119787e-04 8.009372e-05 2.164910e-05
[1892,] 2.252432e-04 1.599636e-04 4.698641e-05
[1893,] 2.210921e-04 2.745571e-04 5.007848e-05
[1894,] 1.642884e-04 1.258183e-04 4.190854e-05
[1895,] 1.131340e-04 9.234714e-05 2.408341e-05
[1896,] 3.323518e-04 2.000332e-04 4.808676e-05
[1897,] 3.368969e-04 2.013298e-04 4.845296e-05
[1898,] 3.934576e-04 1.745709e-04 4.823275e-05
[1899,] 1.645877e-04 1.257953e-04 4.195951e-05
[1900,] 1.661983e-04 1.265838e-04 4.191956e-05
[1901,] 1.661864e-04 1.265838e-04 4.191769e-05
[1902,] 1.116573e-04 1.357242e-04 3.630323e-05
[1903,] 1.665680e-04 1.264633e-04 4.201611e-05
[1904,] 4.251082e-04 1.305147e-04 5.731364e-05
[1905,] 2.169965e-04 8.156302e-05 3.841306e-05
[1906,] 1.528489e-04 1.113453e-04 3.433359e-05
[1907,] 1.609887e-04 6.096521e-04 1.216125e-04
[1908,] 3.903409e-04 1.299650e-04 5.363237e-05
[1909,] 2.557277e-04 1.437438e-04 5.340589e-05
[1910,] 2.464417e-04 1.449216e-04 5.186602e-05
[1911,] 2.687762e-04 1.412281e-04 5.597339e-05
[1912,] 2.473359e-04 1.473346e-04 4.936518e-05
[1913,] 2.361873e-04 1.480976e-04 1.074833e-04
[1914,] 2.480446e-04 1.403246e-04 5.342898e-05
[1915,] 3.501479e-04 1.575031e-04 6.022704e-05
[1916,] 3.644189e-04 8.679026e-05 4.072792e-05
[1917,] 1.383294e-04 1.358904e-04 4.145026e-05
[1918,] 1.127872e-04 9.150167e-05 2.551711e-05
[1919,] 1.119432e-04 8.572549e-05 2.294238e-05
[1920,] 1.329134e-04 3.830473e-04 1.146288e-04
[1921,] 1.165853e-04 9.324082e-05 2.763565e-05
[1922,] 2.474703e-04 1.561230e-04 5.918032e-05
[1923,] 1.734761e-04 7.807537e-05 2.635617e-05
[1924,] 1.134128e-04 8.546866e-05 2.323041e-05
[1925,] 1.305360e-04 1.427598e-04 4.159475e-05
[1926,] 1.121886e-04 8.558239e-05 2.300743e-05
[1927,] 1.124872e-04 8.979472e-05 2.433383e-05
[1928,] 1.121404e-04 8.554492e-05 2.298449e-05
[1929,] 1.120329e-04 8.778349e-05 2.342601e-05
[1930,] 1.364711e-04 1.327009e-04 3.909620e-05
[1931,] 1.318760e-04 3.280993e-04 9.490733e-05
[1932,] 1.413215e-04 1.315637e-04 4.534356e-05
[1933,] 1.889583e-04 1.146796e-04 4.985776e-05
[1934,] 1.142492e-04 1.060663e-04 3.039417e-05
[1935,] 5.405317e-04 7.414283e-05 6.288938e-05
[1936,] 1.151888e-04 1.076979e-04 3.132334e-05
[1937,] 6.264489e-04 1.306219e-04 2.343865e-04
[1938,] 7.233583e-04 1.112624e-04 2.037404e-04
[1939,] 8.160266e-04 1.014454e-04 1.892950e-04
[1940,] 6.452918e-04 1.122394e-04 1.864356e-04
[1941,] 1.117428e-04 8.901091e-05 2.366287e-05
[1942,] 6.328935e-04 8.339446e-05 9.815937e-05
[1943,] 4.426620e-04 7.839539e-05 5.646510e-05
[1944,] 2.136093e-04 1.346414e-04 7.740149e-05
[1945,] 2.000602e-04 1.392089e-04 3.502970e-05
[1946,] 1.129537e-04 8.228548e-05 2.193735e-05
[1947,] 1.152306e-04 8.934120e-05 2.399823e-05
[1948,] 1.404567e-04 1.173553e-04 3.522341e-05
[1949,] 1.395683e-04 1.170811e-04 3.543696e-05
[1950,] 9.948085e-04 1.066415e-04 2.438739e-04
[1951,] 1.323692e-04 1.051410e-04 3.210870e-05
[1952,] 1.149597e-04 8.887373e-05 2.401085e-05
[1953,] 1.374043e-04 1.119492e-04 3.294483e-05
[1954,] 1.392101e-04 1.296508e-04 3.778897e-05
[1955,] 2.454574e-04 1.566061e-04 5.619819e-05
[1956,] 2.535983e-04 1.566061e-04 5.743647e-05
[1957,] 9.219541e-04 1.034617e-04 2.129782e-04
[1958,] 2.571539e-04 1.561792e-04 5.811952e-05
[1959,] 7.711591e-04 9.824560e-05 1.667207e-04
[1960,] 1.328093e-04 2.184580e-04 6.700480e-05
[1961,] 1.328562e-04 2.130280e-04 6.561402e-05
[1962,] 1.147398e-04 1.154613e-04 3.162265e-05
[1963,] 4.532581e-04 8.522820e-05 8.357981e-05
[1964,] 1.501888e-04 1.023137e-04 2.966973e-05
[1965,] 2.415222e-04 8.358722e-05 4.593363e-05
[1966,] 1.828263e-04 1.497031e-04 6.130503e-05
[1967,] 5.009920e-04 8.873984e-05 8.947641e-05
[1968,] 2.427156e-04 1.089338e-04 6.939204e-05
[1969,] 1.376771e-04 2.260509e-04 7.662007e-05
[1970,] 7.605556e-04 2.170365e-04 1.779446e-04
[1971,] 1.552543e-04 1.480009e-04 4.786853e-05
[1972,] 1.517510e-04 1.317374e-04 4.427928e-05
[1973,] 1.588030e-04 1.621125e-04 6.686117e-05
[1974,] 1.038083e-04 1.784888e-04 3.405836e-05
[1975,] 1.049971e-04 2.682525e-04 4.514237e-05
[1976,] 1.009873e-04 2.168645e-04 4.018185e-05
[1977,] 2.015607e-04 2.369412e-04 4.452069e-05
[1978,] 1.433798e-04 1.852036e-04 6.012073e-05
[1979,] 1.287430e-04 1.490741e-04 4.198735e-05
[1980,] 9.663017e-05 2.862844e-04 5.095229e-05
[1981,] 9.696255e-05 2.458721e-04 4.721602e-05
[1982,] 1.284595e-04 9.120200e-05 2.659569e-05
[1983,] 1.291319e-04 1.611082e-04 4.660523e-05
[1984,] 1.300758e-04 1.779306e-04 5.334739e-05
[1985,] 1.296726e-04 1.645325e-04 4.883952e-05
[1986,] 1.301771e-04 1.698402e-04 5.115956e-05
[1987,] 1.217858e-04 8.781695e-05 2.619222e-05
[1988,] 1.211402e-04 8.612913e-05 2.542827e-05
[1989,] 1.212377e-04 8.767462e-05 2.606890e-05
[1990,] 1.218623e-04 8.504867e-05 2.524793e-05
[1991,] 1.237490e-04 8.548584e-05 2.498307e-05
[1992,] 1.193991e-04 8.323700e-05 2.361866e-05
[1993,] 1.073978e-04 4.331246e-04 5.883197e-05
[1994,] 1.477790e-04 1.285820e-04 4.224267e-05
[1995,] 1.547285e-04 1.829029e-04 5.548860e-05
[1996,] 1.801895e-04 1.636776e-04 7.687201e-05
[1997,] 4.005625e-04 1.121299e-04 5.557792e-05
[1998,] 1.533140e-04 1.489275e-04 3.710600e-05
[1999,] 1.428078e-04 1.435256e-04 4.309606e-05
[2000,] 1.086395e-04 1.683698e-04 3.407163e-05
[2001,] 1.146186e-04 7.932732e-05 2.352968e-05
[2002,] 1.529002e-04 2.094850e-04 5.911575e-05
[2003,] 1.163208e-04 2.055664e-04 6.776523e-05
[2004,] 1.664859e-04 1.394955e-04 3.950999e-05
[2005,] 1.352918e-04 1.811422e-04 4.796237e-05
[2006,] 1.648977e-04 3.182552e-04 7.583043e-05
[2007,] 1.032205e-04 7.664432e-05 1.962398e-05
[2008,] 1.102264e-04 7.413396e-05 1.998597e-05
[2009,] 1.221678e-04 7.750996e-05 2.190669e-05
[2010,] 1.358831e-04 1.827548e-04 4.866704e-05
[2011,] 1.553979e-04 1.692250e-04 4.845956e-05
[2012,] 1.390293e-04 2.230078e-04 5.082841e-05
[2013,] 1.282743e-04 1.133681e-04 3.316089e-05
[2014,] 1.099555e-04 8.008657e-05 2.069036e-05
[2015,] 1.439049e-04 5.373961e-04 1.590259e-04
[2016,] 1.221787e-04 4.231004e-04 1.068934e-04
[2017,] 1.257694e-04 1.087464e-04 3.083484e-05
[2018,] 1.436592e-04 5.563509e-04 1.618057e-04
[2019,] 1.583029e-04 3.562892e-04 7.929823e-05
[2020,] 1.359209e-04 3.252088e-04 8.926136e-05
[2021,] 1.339448e-04 5.675113e-04 1.306771e-04
[2022,] 1.185893e-04 7.615274e-05 2.177487e-05
[2023,] 1.214152e-04 2.802050e-04 7.402222e-05
[2024,] 1.162724e-04 7.462545e-05 2.085565e-05
[2025,] 1.070464e-04 8.867562e-05 2.308466e-05
[2026,] 1.377029e-04 9.394330e-05 2.773053e-05
[2027,] 1.201999e-04 1.157808e-04 3.148941e-05
[2028,] 1.340393e-04 1.812712e-04 6.078847e-05
[2029,] 1.231156e-04 9.989443e-05 2.451776e-05
[2030,] 1.007012e-04 1.904908e-04 4.087344e-05
[2031,] 1.407193e-04 1.462087e-04 3.897069e-05
[2032,] 1.425798e-04 8.366272e-05 2.727235e-05
[2033,] 1.124359e-04 1.389047e-04 3.300768e-05
[2034,] 1.269823e-04 1.329898e-04 3.660674e-05
[2035,] 1.269731e-04 1.329536e-04 3.663433e-05
[2036,] 1.361592e-04 8.331803e-05 2.512955e-05
[2037,] 1.144861e-04 8.558335e-05 2.449186e-05
[2038,] 1.141552e-04 8.355806e-05 2.378667e-05
[2039,] 1.517667e-04 1.289002e-04 4.005110e-05
[2040,] 1.270120e-04 1.338234e-04 3.723692e-05
[2041,] 1.398128e-04 2.291676e-04 7.367169e-05
[2042,] 1.494034e-04 1.310414e-04 4.468228e-05
[2043,] 1.527864e-04 2.433276e-04 8.819801e-05
[2044,] 1.560680e-04 2.294381e-04 8.800481e-05
[2045,] 1.471865e-04 1.293552e-04 4.274361e-05
[2046,] 1.306896e-04 1.357865e-04 3.870804e-05
[2047,] 1.163678e-04 1.063167e-04 2.814659e-05
[2048,] 1.057766e-04 8.253453e-05 2.011194e-05
[2049,] 1.199441e-04 7.503788e-05 2.124063e-05
[2050,] 1.224545e-04 7.481367e-05 2.148520e-05
[2051,] 1.237337e-04 1.459122e-04 4.468398e-05
[2052,] 9.941843e-05 7.571247e-05 1.898321e-05
[2053,] 1.191010e-04 9.629117e-05 2.722622e-05
[2054,] 1.102171e-04 9.882752e-05 2.314021e-05
[2055,] 1.003492e-04 7.680777e-05 1.926375e-05
[2056,] 1.002204e-04 7.713605e-05 1.936523e-05
[2057,] 1.211498e-04 1.006535e-04 2.743279e-05
[2058,] 1.208982e-04 9.388759e-05 2.628523e-05
[2059,] 1.194719e-04 9.618760e-05 2.700985e-05
[2060,] 1.193375e-04 9.607577e-05 2.691498e-05
[2061,] 1.249241e-04 1.188872e-04 3.613779e-05
[2062,] 1.219543e-04 1.078024e-04 3.187078e-05
[2063,] 1.502368e-04 8.454401e-05 2.743293e-05
[2064,] 1.557715e-04 8.030101e-05 2.689426e-05
[2065,] 1.293411e-04 8.165231e-05 2.331774e-05
[2066,] 1.298296e-04 1.132836e-04 3.859542e-05
[2067,] 1.244293e-04 1.132100e-04 3.595538e-05
[2068,] 1.496414e-04 9.388461e-05 3.025896e-05
[2069,] 1.120852e-04 1.061477e-04 2.795512e-05
[2070,] 1.497028e-04 8.601134e-05 2.764513e-05
[2071,] 1.123511e-04 7.936004e-05 2.179654e-05
[2072,] 1.233743e-04 8.208363e-05 2.326950e-05
[2073,] 1.528633e-04 1.276680e-04 3.922020e-05
[2074,] 1.133523e-04 9.658108e-05 2.561068e-05
[2075,] 1.102561e-04 7.512500e-05 2.015654e-05
[2076,] 1.332688e-04 1.292983e-04 3.713056e-05
[2077,] 1.496096e-04 8.028329e-05 2.588900e-05
[2078,] 1.500104e-04 8.932053e-05 2.823264e-05
[2079,] 1.171638e-04 1.073028e-04 2.741133e-05
[2080,] 1.097114e-04 8.962939e-05 2.248496e-05
[2081,] 1.241502e-04 1.339669e-04 3.533859e-05
[2082,] 1.600200e-04 1.702542e-04 6.669260e-05
[2083,] 1.101973e-04 9.548504e-05 2.339584e-05
[2084,] 1.323029e-04 1.244022e-04 3.555262e-05
[2085,] 1.048421e-04 9.815299e-05 2.369307e-05
[2086,] 1.483488e-04 7.797744e-05 2.496469e-05
[2087,] 1.160011e-04 1.131557e-04 2.888325e-05
[2088,] 1.576814e-04 1.095261e-04 3.355509e-05
[2089,] 1.055648e-04 9.199708e-05 2.249503e-05
[2090,] 1.059275e-04 1.137039e-04 2.627949e-05
[2091,] 1.288289e-04 1.313473e-04 3.525481e-05
[2092,] 1.258665e-04 1.345345e-04 3.557443e-05
[2093,] 1.263105e-04 1.344491e-04 3.563601e-05
[2094,] 1.321545e-04 1.242369e-04 3.535722e-05
[2095,] 1.250503e-04 1.349357e-04 3.550593e-05
[2096,] 1.256544e-04 1.309799e-04 3.483064e-05
[2097,] 1.242607e-04 1.366165e-04 3.553856e-05
[2098,] 1.076700e-04 1.201177e-04 2.715730e-05
[2099,] 1.494270e-04 8.164607e-05 2.643045e-05
[2100,] 1.244082e-04 1.349860e-04 3.543032e-05
[2101,] 1.499335e-04 8.284911e-05 2.676914e-05
[2102,] 1.573912e-04 1.814184e-04 4.598170e-05
[2103,] 1.547310e-04 1.464672e-04 3.993719e-05
[2104,] 1.656980e-04 1.166425e-04 3.505971e-05
[2105,] 1.082769e-04 8.802069e-05 2.202179e-05
[2106,] 1.143903e-04 8.795661e-05 2.380694e-05
[2107,] 1.435265e-04 1.121868e-04 3.368183e-05
[2108,] 1.117715e-04 9.135680e-05 2.455548e-05
[2109,] 1.144304e-04 8.957153e-05 2.413046e-05
[2110,] 1.065218e-04 8.580314e-05 2.179440e-05
[2111,] 1.334705e-04 1.083724e-04 3.363141e-05
[2112,] 1.217796e-04 1.510326e-04 3.763376e-05
[2113,] 1.204792e-04 8.782583e-05 2.283557e-05
[2114,] 1.108429e-04 1.311099e-04 2.924237e-05
[2115,] 1.120202e-04 8.773909e-05 2.192773e-05
[2116,] 1.376018e-04 1.273190e-04 3.054662e-05
[2117,] 1.553173e-04 1.051396e-04 3.767408e-05
[2118,] 1.551281e-04 1.070408e-04 3.838444e-05
[2119,] 1.279798e-04 9.257660e-05 2.425088e-05
[2120,] 1.499881e-04 1.346071e-04 4.475725e-05
[2121,] 1.355579e-04 2.014713e-04 3.939218e-05
[2122,] 9.716127e-05 7.757804e-05 1.885613e-05
[2123,] 1.325587e-04 2.203611e-04 4.192003e-05
[2124,] 9.696964e-05 8.829508e-05 2.151357e-05
[2125,] 1.316742e-04 2.358786e-04 4.395063e-05
[2126,] 1.272618e-04 2.274503e-04 4.431915e-05
[2127,] 1.297883e-04 2.435699e-04 4.509912e-05
[2128,] 9.773233e-05 7.496482e-05 1.873274e-05
[2129,] 9.709434e-05 7.623630e-05 1.887788e-05
[2130,] 1.793425e-04 1.491868e-04 3.771117e-05
[2131,] 1.057272e-04 1.310528e-04 2.731498e-05
[2132,] 9.731108e-05 7.382199e-05 1.828885e-05
[2133,] 9.739800e-05 7.537544e-05 1.845919e-05
[2134,] 1.001726e-04 7.600069e-05 1.870241e-05
[2135,] 1.062314e-04 1.639696e-04 3.188614e-05
[2136,] 1.600509e-04 2.071919e-04 4.748544e-05
[2137,] 9.816367e-05 7.627817e-05 1.903140e-05
[2138,] 1.466012e-04 2.326252e-04 4.790370e-05
[2139,] 9.710991e-05 8.380845e-05 1.993857e-05
[2140,] 9.706578e-05 9.040717e-05 2.134483e-05
[2141,] 1.079628e-04 1.415506e-04 2.906543e-05
[2142,] 1.202338e-04 1.392799e-04 3.649082e-05
[2143,] 9.683481e-05 7.675340e-05 1.872026e-05
[2144,] 9.647804e-05 7.703643e-05 1.883712e-05
[2145,] 1.640419e-04 7.526542e-05 2.500619e-05
[2146,] 1.404131e-04 1.170034e-04 3.619833e-05
[2147,] 1.336836e-04 8.025198e-05 2.591909e-05
[2148,] 2.067378e-04 7.471618e-05 2.823811e-05
[2149,] 1.501225e-04 1.174476e-04 3.703810e-05
[2150,] 1.879899e-04 7.544757e-05 2.767748e-05
[2151,] 1.512926e-04 1.106864e-04 3.703179e-05
[2152,] 1.577246e-04 1.073132e-04 3.431645e-05
[2153,] 7.156128e-04 8.300109e-05 9.090947e-05
[2154,] 1.968867e-04 1.151511e-04 4.099171e-05
[2155,] 1.987108e-04 1.145564e-04 4.138404e-05
[2156,] 1.502607e-04 1.224928e-04 3.907424e-05
[2157,] 1.497814e-04 1.560665e-04 5.594603e-05
[2158,] 1.656114e-04 1.324068e-04 4.693542e-05
[2159,] 2.112710e-04 9.827287e-05 5.525896e-05
[2160,] 1.858513e-04 1.271831e-04 6.059760e-05
[2161,] 1.995817e-04 9.309401e-05 4.805207e-05
[2162,] 1.146973e-04 1.964561e-04 5.265651e-05
[2163,] 1.508585e-04 1.119866e-04 3.510165e-05
[2164,] 1.182601e-04 1.953176e-04 5.602614e-05
[2165,] 1.515506e-04 1.552237e-04 4.573557e-05
[2166,] 1.570401e-04 1.183141e-04 4.374772e-05
[2167,] 1.270714e-04 1.433950e-04 4.666103e-05
[2168,] 1.247014e-04 8.333476e-05 2.541889e-05
[2169,] 1.544959e-04 1.263268e-04 3.966970e-05
[2170,] 1.074481e-04 1.193193e-04 2.893884e-05
[2171,] 1.699655e-04 1.492386e-04 5.111451e-05
[2172,] 1.057230e-04 7.852155e-05 2.027206e-05
[2173,] 1.452748e-04 8.179820e-05 2.831692e-05
[2174,] 1.131894e-04 1.440397e-04 2.962605e-05
[2175,] 1.234973e-04 9.486969e-05 2.692344e-05
[2176,] 1.077087e-04 1.221500e-04 2.929776e-05
[2177,] 2.026993e-04 1.063717e-04 5.549694e-05
[2178,] 2.552127e-04 1.115275e-04 4.804134e-05
[2179,] 1.072368e-04 1.113907e-04 2.744063e-05
[2180,] 1.357724e-04 1.524067e-04 4.896409e-05
[2181,] 1.608981e-04 1.259164e-04 4.971636e-05
[2182,] 2.328246e-04 1.101100e-04 6.731863e-05
[2183,] 2.329836e-04 1.112945e-04 6.850908e-05
[2184,] 1.331317e-04 8.517074e-05 2.502715e-05
[2185,] 1.620541e-04 8.112543e-05 2.655866e-05
[2186,] 1.365299e-04 1.822045e-04 5.998703e-05
[2187,] 1.523492e-04 8.072776e-05 2.557916e-05
[2188,] 1.122256e-04 7.796616e-05 2.221823e-05
[2189,] 1.325732e-04 2.756892e-04 9.944212e-05
[2190,] 2.387238e-04 1.633980e-04 4.957951e-05
[2191,] 2.494104e-04 1.056969e-04 6.652138e-05
[2192,] 1.154975e-04 7.452191e-05 2.102802e-05
[2193,] 1.291995e-04 7.519387e-05 2.255898e-05
[2194,] 2.363494e-04 1.130698e-04 7.138798e-05
[2195,] 1.207029e-04 9.873778e-05 2.742031e-05
[2196,] 1.529673e-04 1.338477e-04 4.996645e-05
[2197,] 1.566890e-04 1.193125e-04 4.026876e-05
[2198,] 1.977623e-04 1.049436e-04 4.955771e-05
[2199,] 1.540532e-04 7.701509e-05 2.583313e-05
[2200,] 1.495742e-04 8.206741e-05 2.469044e-05
[2201,] 1.356807e-04 1.036064e-04 2.519417e-05
[2202,] 1.404878e-04 3.640243e-04 1.150450e-04
[2203,] 1.314960e-04 8.532715e-05 2.279699e-05
[2204,] 1.892741e-04 9.560826e-05 3.798540e-05
[2205,] 1.316144e-04 9.291355e-05 2.350961e-05
[2206,] 1.515212e-04 1.590500e-04 4.612430e-05
[2207,] 1.222224e-04 8.969903e-05 2.226451e-05
[2208,] 1.940428e-04 1.193586e-04 5.479549e-05
[2209,] 2.111620e-04 8.077237e-05 4.102912e-05
[2210,] 1.217675e-04 9.129508e-05 2.258648e-05
[2211,] 1.161861e-04 9.420947e-05 2.260626e-05
[2212,] 1.719032e-04 1.178927e-04 4.742987e-05
[2213,] 1.065816e-04 8.064118e-05 2.017830e-05
[2214,] 1.075745e-04 7.676312e-05 2.078679e-05
[2215,] 1.548411e-04 1.212593e-04 4.001829e-05
[2216,] 1.351604e-04 1.073977e-04 2.707458e-05
[2217,] 1.031825e-04 1.163727e-04 2.518001e-05
[2218,] 1.442732e-04 9.549537e-05 3.035654e-05
[2219,] 1.452374e-04 1.091737e-04 3.224973e-05
[2220,] 1.458309e-04 1.046023e-04 3.147950e-05
[2221,] 2.175870e-04 1.485231e-04 7.148346e-05
[2222,] 1.031745e-04 1.268712e-04 2.654992e-05
[2223,] 1.750244e-04 1.229049e-04 3.860159e-05
[2224,] 1.501871e-04 1.007134e-04 3.116959e-05
[2225,] 1.505121e-04 1.014451e-04 3.128671e-05
[2226,] 1.499256e-04 1.012644e-04 3.123537e-05
[2227,] 9.859583e-05 1.026480e-04 2.487883e-05
[2228,] 1.481384e-04 1.964519e-04 5.634620e-05
[2229,] 9.888483e-05 7.829534e-05 1.893840e-05
[2230,] 1.504362e-04 2.261581e-04 6.106504e-05
[2231,] 1.346740e-04 1.076793e-04 3.040776e-05
[2232,] 9.618734e-05 8.084127e-05 1.964234e-05
[2233,] 1.386256e-04 7.946303e-05 2.522263e-05
[2234,] 9.894911e-05 9.433066e-05 2.418908e-05
[2235,] 2.480482e-04 1.588950e-04 1.149574e-04
[2236,] 1.501709e-04 1.500491e-04 4.780442e-05
[2237,] 1.937870e-04 3.222709e-04 1.954064e-04
[2238,] 1.721411e-04 1.027300e-04 4.417888e-05
[2239,] 1.904434e-04 2.562390e-04 1.437961e-04
[2240,] 2.481151e-04 9.839614e-05 5.749329e-05
[2241,] 1.866667e-04 1.203162e-04 5.862760e-05
[2242,] 2.030406e-04 9.333205e-05 4.499694e-05
[2243,] 2.126258e-04 1.112975e-04 5.999558e-05
[2244,] 2.048484e-04 1.079209e-04 5.559700e-05
[2245,] 1.919401e-04 2.553990e-04 1.452816e-04
[2246,] 5.684034e-04 1.634977e-04 2.616785e-04
[2247,] 2.006621e-04 2.390944e-04 1.423753e-04
[2248,] 1.372886e-04 1.492944e-04 4.416746e-05
[2249,] 1.769074e-04 1.512762e-04 6.704833e-05
[2250,] 1.445369e-04 1.151647e-04 3.987989e-05
[2251,] 3.020853e-04 8.056151e-05 4.694571e-05
[2252,] 1.589540e-04 1.319831e-04 4.711185e-05
[2253,] 1.954057e-04 2.010400e-04 1.122650e-04
[2254,] 1.238152e-04 1.409360e-04 3.749361e-05
[2255,] 1.575254e-04 1.325828e-04 4.659378e-05
[2256,] 1.871814e-04 1.720774e-04 8.897922e-05
[2257,] 4.432673e-04 1.640277e-04 2.138072e-04
[2258,] 1.521313e-04 1.924185e-04 5.221427e-05
[2259,] 1.550745e-04 1.016259e-04 3.453631e-05
[2260,] 1.134674e-04 1.068524e-04 3.014614e-05
[2261,] 1.478563e-04 1.622897e-04 4.505374e-05
[2262,] 1.598059e-04 1.250219e-04 4.555377e-05
[2263,] 1.503697e-04 8.024149e-05 2.708565e-05
[2264,] 1.540472e-04 1.818152e-04 5.340399e-05
[2265,] 1.009187e-04 9.107868e-05 2.275705e-05
[2266,] 1.665482e-04 1.469269e-04 5.211188e-05
[2267,] 1.518776e-04 1.103727e-04 3.599830e-05
[2268,] 1.672727e-04 1.421114e-04 4.986019e-05
[2269,] 1.076734e-04 1.587808e-04 4.186019e-05
[2270,] 1.563427e-04 1.458192e-04 5.254671e-05
[2271,] 1.699313e-04 1.202927e-04 5.033741e-05
[2272,] 1.529465e-04 1.062514e-04 3.820135e-05
[2273,] 1.075808e-04 2.183934e-04 5.658792e-05
[2274,] 1.511407e-04 1.178906e-04 3.848244e-05
[2275,] 1.087415e-04 1.563223e-04 4.243836e-05
[2276,] 1.074951e-04 1.131468e-04 3.058007e-05
[2277,] 1.009030e-04 1.088974e-04 2.521346e-05
[2278,] 1.055449e-04 1.201936e-04 3.154873e-05
[2279,] 1.056000e-04 1.202061e-04 3.159406e-05
[2280,] 1.088390e-04 1.661373e-04 4.563298e-05
[2281,] 1.003911e-04 1.300182e-04 3.097237e-05
[2282,] 1.558723e-04 1.051670e-04 3.601713e-05
[2283,] 1.524583e-04 1.247836e-04 4.215455e-05
[2284,] 1.542447e-04 1.311105e-04 4.244909e-05
[2285,] 1.606463e-04 1.242594e-04 3.437391e-05
[2286,] 1.790787e-04 1.491601e-04 5.826158e-05
[2287,] 1.486190e-04 1.449649e-04 4.584160e-05
[2288,] 1.296564e-04 1.009171e-04 3.509337e-05
[2289,] 1.477594e-04 9.762769e-05 3.857114e-05
[2290,] 1.642075e-04 1.149543e-04 4.466786e-05
[2291,] 1.477053e-04 8.767812e-05 2.795020e-05
[2292,] 1.112294e-04 1.049873e-04 2.968009e-05
[2293,] 1.551643e-04 9.616478e-05 3.100991e-05
[2294,] 1.552545e-04 9.609473e-05 3.101550e-05
[2295,] 1.064153e-04 8.326365e-05 2.067303e-05
[2296,] 1.148651e-04 1.016214e-04 3.002652e-05
[2297,] 1.134009e-04 9.955928e-05 2.881059e-05
[2298,] 1.029014e-04 8.708329e-05 2.224195e-05
[2299,] 1.373094e-04 1.071023e-04 3.915805e-05
[2300,] 1.644794e-04 8.777564e-05 3.314668e-05
[2301,] 1.532001e-04 8.105042e-05 2.668768e-05
[2302,] 1.536276e-04 1.053129e-04 3.370045e-05
[2303,] 1.414887e-04 1.455363e-04 4.223584e-05
[2304,] 1.612937e-04 8.798890e-05 3.333812e-05
[2305,] 1.513722e-04 9.625846e-05 3.119970e-05
[2306,] 2.308375e-04 1.644764e-04 4.558594e-05
[2307,] 9.940197e-05 1.048029e-04 2.499127e-05
[2308,] 2.276949e-04 1.429609e-04 6.137760e-05
[2309,] 2.358758e-04 1.950420e-04 5.057098e-05
[2310,] 2.208334e-04 1.420938e-04 6.252685e-05
[2311,] 2.230655e-04 1.679201e-04 4.533704e-05
[2312,] 2.381083e-04 1.513649e-04 4.605973e-05
[2313,] 2.253755e-04 1.430524e-04 6.382900e-05
[2314,] 1.526740e-04 1.199230e-04 3.777750e-05
[2315,] 1.521797e-04 9.739468e-05 3.141161e-05
[2316,] 2.346385e-04 1.571964e-04 4.728518e-05
[2317,] 2.234128e-04 1.421513e-04 5.940385e-05
[2318,] 2.271337e-04 1.431037e-04 7.060986e-05
[2319,] 1.526878e-04 1.172250e-04 3.852645e-05
[2320,] 1.527439e-04 1.611522e-04 5.023124e-05
[2321,] 1.445859e-04 1.013909e-04 3.870112e-05
[2322,] 1.296650e-04 1.136231e-04 3.987814e-05
[2323,] 1.316040e-04 8.345180e-05 2.524024e-05
[2324,] 2.310420e-04 9.319257e-05 3.985433e-05
[2325,] 2.638832e-04 8.341698e-05 3.110107e-05
[2326,] 1.522256e-04 1.469618e-04 5.065012e-05
[2327,] 2.471219e-04 1.490168e-04 4.000733e-05
[2328,] 1.111292e-04 1.243070e-04 2.888625e-05
[2329,] 2.023699e-04 7.451458e-05 3.166961e-05
[2330,] 1.056983e-04 8.555735e-05 2.178295e-05
[2331,] 1.264294e-04 7.954298e-05 2.207364e-05
[2332,] 6.168362e-04 8.069008e-05 6.593884e-05
[2333,] 1.172661e-04 3.797723e-04 1.248938e-04
[2334,] 1.560599e-04 8.839279e-05 2.915795e-05
[2335,] 1.845046e-04 1.457903e-04 5.802809e-05
[2336,] 4.879176e-04 3.110171e-04 5.797697e-04
[2337,] 1.621834e-04 1.035837e-04 4.159503e-05
[2338,] 1.877261e-04 1.312734e-04 5.763412e-05
[2339,] 1.487027e-04 1.884469e-04 5.525857e-05
[2340,] 1.024225e-04 8.955385e-05 2.252818e-05
[2341,] 3.644371e-04 7.623050e-05 4.584748e-05
[2342,] 2.813127e-04 1.235012e-04 5.961402e-05
[2343,] 3.279133e-04 7.837811e-05 5.182267e-05
[2344,] 3.042849e-04 8.014979e-05 4.373439e-05
[2345,] 1.806469e-04 1.076814e-04 4.448051e-05
[2346,] 1.744847e-04 1.238027e-04 5.278893e-05
[2347,] 1.608085e-04 1.012422e-04 2.813649e-05
[2348,] 4.205213e-04 8.759600e-05 7.495472e-05
[2349,] 1.221623e-04 1.089838e-04 2.999385e-05
[2350,] 1.438838e-04 1.064854e-04 2.638972e-05
[2351,] 1.311748e-04 1.562332e-04 5.912342e-05
[2352,] 4.881687e-04 1.302345e-04 4.750533e-05
[2353,] 4.494276e-04 9.912173e-05 5.880552e-05
[2354,] 1.902257e-04 1.918920e-04 1.087468e-04
[2355,] 4.515272e-04 9.871795e-05 5.947168e-05
[2356,] 1.065290e-04 7.665611e-05 2.064177e-05
[2357,] 1.049949e-04 7.608425e-05 2.012008e-05
[2358,] 4.413165e-04 2.093668e-04 5.405350e-05
[2359,] 2.183819e-04 1.976847e-04 7.181148e-05
[2360,] 1.340495e-04 8.985032e-05 2.303470e-05
[2361,] 1.909233e-04 1.340342e-04 4.866448e-05
[2362,] 3.806854e-04 8.499729e-05 4.635478e-05
[2363,] 1.663980e-04 9.394709e-05 2.923623e-05
[2364,] 2.341182e-04 1.026177e-04 3.610687e-05
[2365,] 1.782599e-04 2.104217e-04 4.090443e-05
[2366,] 1.538872e-04 1.673434e-04 5.716340e-05
[2367,] 1.335713e-04 1.938472e-04 3.831099e-05
[2368,] 1.403224e-04 1.243580e-04 3.643388e-05
[2369,] 1.491634e-04 1.838769e-04 3.697241e-05
[2370,] 1.835216e-04 1.355173e-04 3.798091e-05
[2371,] 1.574462e-04 1.217777e-04 4.468484e-05
[2372,] 1.535715e-04 7.946031e-05 2.605442e-05
[2373,] 1.983533e-04 9.015758e-05 4.062312e-05
[2374,] 1.932035e-04 7.645220e-05 2.958590e-05
[2375,] 1.430638e-04 6.321568e-04 2.539289e-04
[2376,] 1.497479e-04 9.052901e-05 3.026843e-05
[2377,] 1.533543e-04 1.023819e-04 3.231929e-05
[2378,] 1.534672e-04 1.059124e-04 3.329126e-05
[2379,] 1.527052e-04 9.494148e-05 3.297292e-05
[2380,] 1.489242e-04 8.131409e-05 2.618410e-05
[2381,] 1.508103e-04 9.510762e-05 2.978399e-05
[2382,] 1.207786e-04 1.469597e-04 3.750511e-05
[2383,] 1.529259e-04 8.483498e-05 2.904568e-05
[2384,] 1.508191e-04 9.579705e-05 3.006067e-05
[2385,] 1.517679e-04 1.050019e-04 3.421860e-05
[2386,] 1.547768e-04 1.197233e-04 3.684323e-05
[2387,] 1.518413e-04 1.283735e-04 4.207699e-05
[2388,] 1.522039e-04 1.100134e-04 3.648345e-05
[2389,] 1.488241e-04 7.549845e-05 2.401183e-05
[2390,] 1.556679e-04 9.293413e-05 3.281891e-05
[2391,] 1.035780e-04 1.783918e-04 3.855588e-05
[2392,] 9.657419e-05 2.405019e-04 4.898941e-05
[2393,] 2.583554e-04 1.040441e-04 4.810656e-05
[2394,] 1.539267e-04 1.133546e-04 4.027794e-05
[2395,] 1.536391e-04 1.171540e-04 3.910771e-05
[2396,] 1.544408e-04 8.390123e-05 2.785749e-05
[2397,] 1.570154e-04 9.807701e-05 3.534390e-05
[2398,] 1.602936e-04 1.572788e-04 6.118586e-05
[2399,] 1.602772e-04 1.148544e-04 3.995914e-05
[2400,] 1.860579e-04 1.412666e-04 4.352673e-05
[2401,] 1.596226e-04 1.433146e-04 4.735861e-05
[2402,] 1.615876e-04 1.447076e-04 5.534114e-05
[2403,] 1.061332e-04 2.375124e-03 4.421333e-04
[2404,] 1.544899e-04 1.218346e-04 4.103216e-05
[2405,] 1.664676e-04 3.642893e-04 1.682628e-04
[2406,] 1.733716e-04 3.048031e-04 1.491051e-04
[2407,] 1.713378e-04 2.333012e-04 1.085596e-04
[2408,] 1.718984e-04 2.151347e-04 9.957320e-05
[2409,] 2.398848e-04 1.332346e-04 8.315041e-05
[2410,] 1.951801e-04 1.736537e-04 9.201961e-05
[2411,] 1.619667e-04 1.221276e-04 4.617802e-05
[2412,] 1.650721e-04 9.838182e-05 3.637645e-05
[2413,] 2.541918e-04 1.847057e-04 1.504844e-04
[2414,] 1.704833e-04 1.144246e-04 4.677649e-05
[2415,] 1.582853e-04 1.218660e-04 4.213232e-05
[2416,] 1.578622e-04 8.693301e-05 2.908620e-05
[2417,] 1.672018e-04 8.419005e-05 3.465902e-05
[2418,] 2.105340e-04 8.985150e-05 4.839706e-05
[2419,] 1.622868e-04 1.047892e-04 4.014157e-05
[2420,] 1.119310e-04 1.067353e-04 2.741603e-05
[2421,] 1.836029e-04 1.502479e-04 4.830702e-05
[2422,] 1.211956e-04 9.387080e-05 2.995086e-05
[2423,] 2.616807e-04 9.503632e-05 4.298906e-05
[2424,] 1.401903e-04 9.092270e-05 3.422310e-05
[2425,] 1.443431e-04 8.683637e-05 3.302855e-05
[2426,] 1.390402e-04 1.331323e-04 3.772218e-05
[2427,] 1.700206e-04 8.475438e-05 3.696423e-05
[2428,] 1.240346e-04 8.237079e-05 2.307644e-05
[2429,] 1.755832e-04 8.349458e-05 3.713426e-05
[2430,] 1.254529e-04 8.228883e-05 2.391981e-05
[2431,] 1.751708e-04 1.377173e-04 5.204266e-05
[2432,] 1.218373e-04 9.031003e-05 2.519558e-05
[2433,] 3.363524e-04 9.768262e-05 7.265201e-05
[2434,] 1.238683e-04 1.321099e-04 3.490442e-05
[2435,] 1.936441e-04 8.404917e-05 4.085161e-05
[2436,] 1.267235e-04 1.315749e-04 3.538737e-05
[2437,] 1.533935e-04 1.435234e-04 4.624610e-05
[2438,] 1.219749e-04 1.320668e-04 3.472899e-05
[2439,] 1.715884e-04 1.461896e-04 7.598656e-05
[2440,] 2.279842e-04 1.242457e-04 6.215658e-05
[2441,] 1.220640e-04 1.337942e-04 3.486859e-05
[2442,] 1.924022e-04 3.361523e-04 2.231253e-04
[2443,] 1.265132e-04 1.486511e-04 3.946907e-05
[2444,] 1.157845e-04 7.529678e-05 2.090147e-05
[2445,] 1.247091e-04 1.591903e-04 3.746692e-05
[2446,] 1.568370e-04 1.699041e-04 8.156073e-05
[2447,] 4.165890e-04 1.604196e-04 2.144871e-04
[2448,] 1.453599e-04 1.536913e-04 3.956220e-05
[2449,] 1.306268e-04 1.086933e-04 3.351552e-05
[2450,] 1.327905e-04 1.498696e-04 4.224966e-05
[2451,] 1.399543e-04 1.817296e-04 5.778504e-05
[2452,] 1.872532e-04 1.076440e-04 5.276312e-05
[2453,] 1.260390e-04 1.521934e-04 5.301649e-05
[2454,] 1.122248e-04 1.258053e-04 3.239128e-05
[2455,] 1.260870e-04 1.760042e-04 4.098805e-05
[2456,] 1.155129e-04 7.912537e-05 2.099020e-05
[2457,] 1.126899e-04 8.043254e-05 2.293177e-05
[2458,] 1.179306e-04 8.990321e-05 2.750368e-05
[2459,] 1.120767e-04 1.093579e-04 2.834983e-05
[2460,] 1.167422e-04 8.452303e-05 2.492564e-05
[2461,] 1.812498e-04 1.609557e-04 4.904757e-05
[2462,] 1.318618e-04 1.366327e-04 3.917626e-05
[2463,] 1.356674e-04 1.365856e-04 4.007733e-05
[2464,] 1.106862e-04 1.374596e-04 4.199717e-05
[2465,] 1.499709e-04 1.980187e-04 5.774619e-05
[2466,] 1.134443e-04 1.118261e-04 2.988633e-05
[2467,] 1.489658e-04 2.179928e-04 6.341048e-05
[2468,] 1.294335e-04 1.499589e-04 3.724453e-05
[2469,] 1.166458e-04 2.238783e-04 6.261691e-05
[2470,] 1.543538e-04 1.045541e-02 5.132020e-03
[2471,] 1.372574e-04 1.473383e-04 4.283455e-05
[2472,] 1.509479e-04 1.396225e-04 4.390262e-05
[2473,] 1.538966e-04 2.305652e-04 6.024498e-05
[2474,] 1.477960e-04 1.388058e-04 4.431413e-05
[2475,] 1.530895e-04 2.351800e-04 6.180594e-05
[2476,] 1.404191e-04 1.404738e-04 4.057946e-05
[2477,] 1.179682e-04 1.098984e-04 3.046067e-05
[2478,] 1.146871e-04 1.057213e-04 2.912380e-05
[2479,] 1.461599e-04 1.388732e-04 4.502634e-05
[2480,] 1.565918e-04 2.799873e-04 6.920116e-05
[2481,] 1.063862e-04 9.778724e-05 2.417667e-05
[2482,] 1.546121e-04 1.869177e-04 5.034477e-05
[2483,] 1.545125e-04 1.746688e-04 4.762105e-05
[2484,] 1.021714e-04 1.015358e-04 2.693278e-05
[2485,] 1.490098e-04 3.331333e-04 9.412781e-05
[2486,] 1.299571e-04 1.801957e-04 5.503000e-05
[2487,] 1.065806e-04 8.589720e-05 2.363869e-05
[2488,] 1.067986e-04 8.567656e-05 2.361411e-05
[2489,] 1.059047e-04 8.639688e-05 2.363801e-05
[2490,] 1.550395e-04 2.592947e-04 6.607192e-05
[2491,] 1.396312e-04 1.386092e-04 4.097965e-05
[2492,] 1.044982e-04 8.545920e-05 2.299325e-05
[2493,] 1.403456e-04 1.385216e-04 4.289377e-05
[2494,] 1.391200e-04 1.394591e-04 4.338181e-05
[2495,] 1.374111e-04 1.358595e-04 3.978993e-05
[2496,] 1.089423e-04 1.215211e-04 2.818147e-05
[2497,] 1.059877e-04 1.040496e-04 2.473923e-05
[2498,] 1.490471e-04 3.028605e-04 9.534251e-05
[2499,] 1.036878e-04 9.646086e-05 2.436761e-05
[2500,] 1.519167e-04 1.420935e-04 4.900380e-05
[2501,] 1.490603e-04 2.858169e-04 8.999759e-05
[2502,] 1.353558e-04 1.486356e-04 4.323948e-05
[2503,] 1.486969e-04 2.291439e-04 7.122114e-05
[2504,] 1.493760e-04 3.222476e-04 9.700284e-05
[2505,] 2.430200e-04 1.488970e-04 5.046238e-05
[2506,] 1.034004e-04 1.001124e-04 2.414182e-05
[2507,] 1.349461e-04 1.001634e-03 4.196205e-04
[2508,] 1.480581e-04 1.083534e-04 3.559412e-05
[2509,] 1.396854e-04 2.889230e-04 1.047925e-04
[2510,] 3.010707e-04 1.166594e-04 6.664697e-05
[2511,] 1.480577e-04 1.205504e-04 3.717679e-05
[2512,] 1.035067e-04 9.593408e-05 2.374140e-05
[2513,] 1.060191e-04 1.171373e-04 2.718480e-05
[2514,] 1.585662e-04 1.276658e-04 4.062249e-05
[2515,] 5.415667e-04 1.213982e-04 1.761802e-04
[2516,] 1.408785e-04 1.275760e-04 4.004596e-05
[2517,] 1.202404e-04 8.528158e-05 2.339979e-05
[2518,] 5.223679e-04 2.761609e-04 5.293826e-04
[2519,] 1.400842e-04 1.528102e-04 5.761891e-05
[2520,] 1.542696e-04 3.086190e-04 1.523426e-04
```
