## Supplementary material for "Characterization of shared and ancestry-specific signals driving complex traits using multi-ancestry fine-mapping": s1_data.bim

```
16	chr16:33629:C:A	0	33629	A	C
16	chr16:33802:G:A	0	33802	A	G
16	chr16:34053:C:T	0	34053	T	C
16	chr16:34170:C:T	0	34170	T	C
16	chr16:34373:G:A	0	34373	A	G
16	chr16:35065:G:A	0	35065	A	G
16	chr16:35149:G:A	0	35149	A	G
16	chr16:35561:C:T	0	35561	T	C
16	chr16:35658:G:A	0	35658	A	G
16	chr16:35957:C:T	0	35957	T	C
16	chr16:35995:G:C	0	35995	C	G
16	chr16:36361:G:A	0	36361	A	G
16	chr16:36671:T:C	0	36671	C	T
16	chr16:37217:A:G	0	37217	G	A
16	chr16:37321:G:A	0	37321	A	G
16	chr16:37376:C:A	0	37376	A	C
16	chr16:38245:C:T	0	38245	T	C
16	chr16:38366:G:A	0	38366	A	G
16	chr16:38543:G:C	0	38543	C	G
16	chr16:38544:G:A	0	38544	A	G
16	chr16:38552:C:T	0	38552	T	C
16	chr16:38974:A:G	0	38974	G	A
16	chr16:38997:A:G	0	38997	G	A
16	chr16:39077:G:A	0	39077	A	G
16	chr16:39279:C:G	0	39279	G	C
16	chr16:39561:G:A	0	39561	A	G
16	chr16:39992:G:A	0	39992	A	G
16	chr16:40024:A:G	0	40024	G	A
16	chr16:40031:T:C	0	40031	C	T
16	chr16:40138:T:C	0	40138	C	T
16	chr16:40538:T:C	0	40538	C	T
16	chr16:40876:T:TA	0	40876	TA	T
16	chr16:40879:T:A	0	40879	A	T
16	chr16:40914:G:A	0	40914	A	G
16	chr16:41309:C:T	0	41309	T	C
16	chr16:42070:G:A	0	42070	A	G
16	chr16:42160:A:G	0	42160	G	A
16	chr16:42310:G:A	0	42310	A	G
16	chr16:42391:G:A	0	42391	A	G
16	chr16:42559:T:G	0	42559	G	T
16	chr16:42843:A:G	0	42843	G	A
16	chr16:42901:T:C	0	42901	C	T
16	chr16:43392:T:C	0	43392	C	T
16	chr16:43507:G:A	0	43507	A	G
16	chr16:44205:A:G	0	44205	G	A
16	chr16:44535:G:A	0	44535	A	G
16	chr16:44585:AGATCAGGAGGCT:A	0	44585	A	AGATCAGGAGGCT
16	chr16:44919:G:A	0	44919	A	G
16	chr16:45254:C:T	0	45254	T	C
16	chr16:45722:A:T	0	45722	T	A
16	chr16:45845:A:T	0	45845	T	A
16	chr16:46313:G:C	0	46313	C	G
16	chr16:46405:C:T	0	46405	T	C
16	chr16:46650:G:C	0	46650	C	G
16	chr16:46987:C:G	0	46987	G	C
16	chr16:47354:A:G	0	47354	G	A
16	chr16:47610:G:A	0	47610	A	G
16	chr16:48170:A:G	0	48170	G	A
16	chr16:48678:T:G	0	48678	G	T
16	chr16:48860:AAGAAG:A	0	48860	A	AAGAAG
16	chr16:49353:A:G	0	49353	G	A
16	chr16:49743:G:A	0	49743	A	G
16	chr16:49988:C:T	0	49988	T	C
16	chr16:50024:T:A	0	50024	A	T
16	chr16:50147:T:C	0	50147	C	T
16	chr16:50654:T:C	0	50654	C	T
16	chr16:51263:G:A	0	51263	A	G
16	chr16:53009:A:T	0	53009	T	A
16	chr16:54874:C:T	0	54874	T	C
16	chr16:55320:A:G	0	55320	G	A
16	chr16:55325:G:A	0	55325	A	G
16	chr16:55444:C:T	0	55444	T	C
16	chr16:56777:G:C	0	56777	C	G
16	chr16:57162:C:G	0	57162	G	C
16	chr16:57275:T:G	0	57275	G	T
16	chr16:58409:C:T	0	58409	T	C
16	chr16:58586:T:C	0	58586	C	T
16	chr16:58910:G:A	0	58910	A	G
16	chr16:59673:A:G	0	59673	G	A
16	chr16:60167:T:C	0	60167	C	T
16	chr16:60829:T:A	0	60829	A	T
16	chr16:61249:C:T	0	61249	T	C
16	chr16:62114:G:A	0	62114	A	G
16	chr16:63495:G:C	0	63495	C	G
16	chr16:63926:A:G	0	63926	G	A
16	chr16:63972:T:C	0	63972	C	T
16	chr16:64091:C:T	0	64091	T	C
16	chr16:65187:C:T	0	65187	T	C
16	chr16:65659:C:A	0	65659	A	C
16	chr16:65819:C:T	0	65819	T	C
16	chr16:67196:G:A	0	67196	A	G
16	chr16:68749:G:C	0	68749	C	G
16	chr16:68811:C:G	0	68811	G	C
16	chr16:69021:G:A	0	69021	A	G
16	chr16:69280:A:G	0	69280	G	A
16	chr16:69471:A:G	0	69471	G	A
16	chr16:69731:G:T	0	69731	T	G
16	chr16:72784:T:C	0	72784	C	T
16	chr16:72884:T:A	0	72884	A	T
16	chr16:73898:A:T	0	73898	T	A
16	chr16:74142:A:G	0	74142	G	A
16	chr16:74473:T:C	0	74473	C	T
16	chr16:75232:G:A	0	75232	A	G
16	chr16:75286:C:T	0	75286	T	C
16	chr16:75343:C:G	0	75343	G	C
16	chr16:75463:C:T	0	75463	T	C
16	chr16:75562:C:T	0	75562	T	C
16	chr16:75758:T:C	0	75758	C	T
16	chr16:76220:G:A	0	76220	A	G
16	chr16:78512:G:A	0	78512	A	G
16	chr16:79026:A:G	0	79026	G	A
16	chr16:79267:G:GT	0	79267	GT	G
16	chr16:80664:C:G	0	80664	G	C
16	chr16:81110:C:T	0	81110	T	C
16	chr16:81470:G:A	0	81470	A	G
16	chr16:81553:CT:C	0	81553	C	CT
16	chr16:81566:C:A	0	81566	A	C
16	chr16:83614:T:A	0	83614	A	T
16	chr16:83879:A:G	0	83879	G	A
16	chr16:83947:G:A	0	83947	A	G
16	chr16:84458:A:G	0	84458	G	A
16	chr16:84746:T:C	0	84746	C	T
16	chr16:86143:C:T	0	86143	T	C
16	chr16:86259:A:G	0	86259	G	A
16	chr16:88020:C:T	0	88020	T	C
16	chr16:88366:T:C	0	88366	C	T
16	chr16:89088:T:C	0	89088	C	T
16	chr16:89369:G:A	0	89369	A	G
16	chr16:89439:G:C	0	89439	C	G
16	chr16:89603:C:G	0	89603	G	C
16	chr16:89636:C:T	0	89636	T	C
16	chr16:91661:C:T	0	91661	T	C
16	chr16:91707:C:A	0	91707	A	C
16	chr16:91708:T:G	0	91708	G	T
16	chr16:92827:T:C	0	92827	C	T
16	chr16:94596:T:G	0	94596	G	T
16	chr16:95284:C:T	0	95284	T	C
16	chr16:96489:G:C	0	96489	C	G
16	chr16:97525:T:C	0	97525	C	T
16	chr16:98533:C:T	0	98533	T	C
16	chr16:100697:C:T	0	100697	T	C
16	chr16:100706:AT:A	0	100706	A	AT
16	chr16:100744:C:T	0	100744	T	C
16	chr16:100766:G:A	0	100766	A	G
16	chr16:102222:G:A	0	102222	A	G
16	chr16:102474:A:T	0	102474	T	A
16	chr16:103235:A:G	0	103235	G	A
16	chr16:104846:C:T	0	104846	T	C
16	chr16:105322:A:G	0	105322	G	A
16	chr16:105891:A:C	0	105891	C	A
16	chr16:105968:C:G	0	105968	G	C
16	chr16:108326:A:T	0	108326	T	A
16	chr16:108439:T:C	0	108439	C	T
16	chr16:109020:G:A	0	109020	A	G
16	chr16:109213:C:G	0	109213	G	C
16	chr16:109712:C:A	0	109712	A	C
16	chr16:110670:T:C	0	110670	C	T
16	chr16:112999:G:A	0	112999	A	G
16	chr16:113086:GAAC:G	0	113086	G	GAAC
16	chr16:113599:G:A	0	113599	A	G
16	chr16:115359:T:C	0	115359	C	T
16	chr16:115782:G:A	0	115782	A	G
16	chr16:117051:A:G	0	117051	G	A
16	chr16:118184:T:C	0	118184	C	T
16	chr16:118847:C:A	0	118847	A	C
16	chr16:120329:C:T	0	120329	T	C
16	chr16:121835:C:T	0	121835	T	C
16	chr16:122017:C:T	0	122017	T	C
16	chr16:122026:C:T	0	122026	T	C
16	chr16:123184:G:A	0	123184	A	G
16	chr16:124170:G:A	0	124170	A	G
16	chr16:124197:A:G	0	124197	G	A
16	chr16:124411:A:G	0	124411	G	A
16	chr16:124744:T:C	0	124744	C	T
16	chr16:125727:G:A	0	125727	A	G
16	chr16:125728:C:T	0	125728	T	C
16	chr16:126158:C:T	0	126158	T	C
16	chr16:126377:C:T	0	126377	T	C
16	chr16:126744:A:G	0	126744	G	A
16	chr16:126842:G:A	0	126842	A	G
16	chr16:127003:A:T	0	127003	T	A
16	chr16:128052:C:T	0	128052	T	C
16	chr16:128544:G:A	0	128544	A	G
16	chr16:128736:C:G	0	128736	G	C
16	chr16:130407:AAAAC:A	0	130407	A	AAAAC
16	chr16:132468:C:T	0	132468	T	C
16	chr16:133783:C:T	0	133783	T	C
16	chr16:135103:G:C	0	135103	C	G
16	chr16:135124:A:G	0	135124	G	A
16	chr16:136721:G:A	0	136721	A	G
16	chr16:137135:C:T	0	137135	T	C
16	chr16:137510:A:G	0	137510	G	A
16	chr16:139972:T:C	0	139972	C	T
16	chr16:140238:C:T	0	140238	T	C
16	chr16:140969:A:G	0	140969	G	A
16	chr16:141111:G:A	0	141111	A	G
16	chr16:143587:G:A	0	143587	A	G
16	chr16:144846:G:A	0	144846	A	G
16	chr16:145571:G:A	0	145571	A	G
16	chr16:145727:C:T	0	145727	T	C
16	chr16:146072:A:G	0	146072	G	A
16	chr16:146219:T:A	0	146219	A	T
16	chr16:146470:A:G	0	146470	G	A
16	chr16:146498:G:T	0	146498	T	G
16	chr16:146991:G:A	0	146991	A	G
16	chr16:148836:T:C	0	148836	C	T
16	chr16:149541:G:A	0	149541	A	G
16	chr16:150074:A:G	0	150074	G	A
16	chr16:150629:C:T	0	150629	T	C
16	chr16:151390:C:A	0	151390	A	C
16	chr16:151703:C:T	0	151703	T	C
16	chr16:152033:A:C	0	152033	C	A
16	chr16:152050:C:A	0	152050	A	C
16	chr16:155036:G:A	0	155036	A	G
16	chr16:157018:C:T	0	157018	T	C
16	chr16:157219:G:A	0	157219	A	G
16	chr16:157451:A:C	0	157451	C	A
16	chr16:157612:T:C	0	157612	C	T
16	chr16:157732:C:G	0	157732	G	C
16	chr16:157910:C:G	0	157910	G	C
16	chr16:158040:C:G	0	158040	G	C
16	chr16:158086:C:T	0	158086	T	C
16	chr16:159002:G:A	0	159002	A	G
16	chr16:159052:A:G	0	159052	G	A
16	chr16:159817:T:C	0	159817	C	T
16	chr16:160895:A:C	0	160895	C	A
16	chr16:160978:T:C	0	160978	C	T
16	chr16:161040:AG:A	0	161040	A	AG
16	chr16:161091:G:A	0	161091	A	G
16	chr16:162056:T:C	0	162056	C	T
16	chr16:162650:C:T	0	162650	T	C
16	chr16:165380:G:A	0	165380	A	G
16	chr16:168533:T:C	0	168533	C	T
16	chr16:171058:T:C	0	171058	C	T
16	chr16:172141:C:T	0	172141	T	C
16	chr16:180579:A:G	0	180579	G	A
16	chr16:181168:C:T	0	181168	T	C
16	chr16:183115:G:A	0	183115	A	G
16	chr16:184010:G:A	0	184010	A	G
16	chr16:184633:G:C	0	184633	C	G
16	chr16:184792:C:CA	0	184792	CA	C
16	chr16:185491:C:T	0	185491	T	C
16	chr16:187454:A:G	0	187454	G	A
16	chr16:190339:T:C	0	190339	C	T
16	chr16:191211:G:T	0	191211	T	G
16	chr16:191618:A:G	0	191618	G	A
16	chr16:192771:A:G	0	192771	G	A
16	chr16:194786:G:A	0	194786	A	G
16	chr16:195065:T:C	0	195065	C	T
16	chr16:196523:TAACA:T	0	196523	T	TAACA
16	chr16:197889:A:G	0	197889	G	A
16	chr16:198006:C:T	0	198006	T	C
16	chr16:198148:A:G	0	198148	G	A
16	chr16:198152:A:G	0	198152	G	A
16	chr16:198326:T:C	0	198326	C	T
16	chr16:198419:T:C	0	198419	C	T
16	chr16:198738:A:G	0	198738	G	A
16	chr16:199023:C:T	0	199023	T	C
16	chr16:199465:C:T	0	199465	T	C
16	chr16:200443:T:C	0	200443	C	T
16	chr16:202245:AG:A	0	202245	A	AG
16	chr16:203485:T:C	0	203485	C	T
16	chr16:204551:A:G	0	204551	G	A
16	chr16:211690:CTCTCTA:C	0	211690	C	CTCTCTA
16	chr16:211867:T:A	0	211867	A	T
16	chr16:212801:A:G	0	212801	G	A
16	chr16:214298:G:C	0	214298	C	G
16	chr16:214643:C:T	0	214643	T	C
16	chr16:214794:T:A	0	214794	A	T
16	chr16:215160:C:T	0	215160	T	C
16	chr16:216251:C:T	0	216251	T	C
16	chr16:219034:G:A	0	219034	A	G
16	chr16:219068:A:G	0	219068	G	A
16	chr16:219907:A:G	0	219907	G	A
16	chr16:220289:C:A	0	220289	A	C
16	chr16:223296:T:C	0	223296	C	T
16	chr16:225250:G:A	0	225250	A	G
16	chr16:225997:TG:T	0	225997	T	TG
16	chr16:226188:G:A	0	226188	A	G
16	chr16:227007:A:C	0	227007	C	A
16	chr16:227065:C:G	0	227065	G	C
16	chr16:227125:A:C	0	227125	C	A
16	chr16:227459:G:A	0	227459	A	G
16	chr16:227913:A:G	0	227913	G	A
16	chr16:230861:T:C	0	230861	C	T
16	chr16:231300:G:A	0	231300	A	G
16	chr16:231886:G:A	0	231886	A	G
16	chr16:232574:GC:G	0	232574	G	GC
16	chr16:233228:G:A	0	233228	A	G
16	chr16:233233:T:C	0	233233	C	T
16	chr16:233330:A:G	0	233330	G	A
16	chr16:233402:T:A	0	233402	A	T
16	chr16:233489:C:T	0	233489	T	C
16	chr16:233492:G:A	0	233492	A	G
16	chr16:233885:A:C	0	233885	C	A
16	chr16:233911:G:A	0	233911	A	G
16	chr16:233956:T:G	0	233956	G	T
16	chr16:235118:G:A	0	235118	A	G
16	chr16:235300:G:A	0	235300	A	G
16	chr16:235314:C:T	0	235314	T	C
16	chr16:236009:T:C	0	236009	C	T
16	chr16:236983:T:C	0	236983	C	T
16	chr16:238010:ATTTATT:A	0	238010	A	ATTTATT
16	chr16:238583:A:G	0	238583	G	A
16	chr16:239695:T:C	0	239695	C	T
16	chr16:240305:C:T	0	240305	T	C
16	chr16:242773:T:C	0	242773	C	T
16	chr16:243563:T:C	0	243563	C	T
16	chr16:243916:G:A	0	243916	A	G
16	chr16:244244:A:G	0	244244	G	A
16	chr16:244750:A:G	0	244750	G	A
16	chr16:245118:A:G	0	245118	G	A
16	chr16:245715:A:C	0	245715	C	A
16	chr16:247511:C:A	0	247511	A	C
16	chr16:247672:C:A	0	247672	A	C
16	chr16:247751:T:C	0	247751	C	T
16	chr16:249981:T:C	0	249981	C	T
16	chr16:250007:G:A	0	250007	A	G
16	chr16:250178:A:G	0	250178	G	A
16	chr16:250389:T:C	0	250389	C	T
16	chr16:250400:T:C	0	250400	C	T
16	chr16:250642:G:A	0	250642	A	G
16	chr16:250697:T:A	0	250697	A	T
16	chr16:251942:A:G	0	251942	G	A
16	chr16:252033:C:CT	0	252033	CT	C
16	chr16:252433:G:A	0	252433	A	G
16	chr16:253664:T:C	0	253664	C	T
16	chr16:254515:C:T	0	254515	T	C
16	chr16:254804:A:T	0	254804	T	A
16	chr16:255139:C:T	0	255139	T	C
16	chr16:255269:T:C	0	255269	C	T
16	chr16:255378:G:C	0	255378	C	G
16	chr16:255829:A:G	0	255829	G	A
16	chr16:258501:CAGA:C	0	258501	C	CAGA
16	chr16:259156:C:A	0	259156	A	C
16	chr16:259721:C:T	0	259721	T	C
16	chr16:259951:C:T	0	259951	T	C
16	chr16:260244:G:A	0	260244	A	G
16	chr16:261854:A:G	0	261854	G	A
16	chr16:263407:A:G	0	263407	G	A
16	chr16:263849:C:T	0	263849	T	C
16	chr16:265437:G:A	0	265437	A	G
16	chr16:265558:C:G	0	265558	G	C
16	chr16:265840:G:A	0	265840	A	G
16	chr16:266778:CAT:C	0	266778	C	CAT
16	chr16:266804:A:G	0	266804	G	A
16	chr16:266847:A:T	0	266847	T	A
16	chr16:267059:T:C	0	267059	C	T
16	chr16:268475:C:G	0	268475	G	C
16	chr16:269512:A:G	0	269512	G	A
16	chr16:269859:T:C	0	269859	C	T
16	chr16:270106:G:A	0	270106	A	G
16	chr16:270148:C:T	0	270148	T	C
16	chr16:270149:T:G	0	270149	G	T
16	chr16:270160:G:A	0	270160	A	G
16	chr16:270206:G:A	0	270206	A	G
16	chr16:270760:C:T	0	270760	T	C
16	chr16:271876:T:G	0	271876	G	T
16	chr16:272935:C:T	0	272935	T	C
16	chr16:274479:C:G	0	274479	G	C
16	chr16:275873:C:T	0	275873	T	C
16	chr16:276040:A:T	0	276040	T	A
16	chr16:276138:A:G	0	276138	G	A
16	chr16:276164:TGGGCCGGGGGCCGAGGG:T	0	276164	T	TGGGCCGGGGGCCGAGGG
16	chr16:276576:G:C	0	276576	C	G
16	chr16:276743:C:G	0	276743	G	C
16	chr16:276826:C:G	0	276826	G	C
16	chr16:277015:T:C	0	277015	C	T
16	chr16:277060:T:C	0	277060	C	T
16	chr16:277699:A:G	0	277699	G	A
16	chr16:278365:A:G	0	278365	G	A
16	chr16:278540:C:T	0	278540	T	C
16	chr16:278916:C:G	0	278916	G	C
16	chr16:279138:G:T	0	279138	T	G
16	chr16:279211:T:C	0	279211	C	T
16	chr16:279578:G:A	0	279578	A	G
16	chr16:279671:T:C	0	279671	C	T
16	chr16:279768:C:T	0	279768	T	C
16	chr16:281151:G:A	0	281151	A	G
16	chr16:283030:T:A	0	283030	A	T
16	chr16:284732:C:T	0	284732	T	C
16	chr16:286396:G:A	0	286396	A	G
16	chr16:287017:G:A	0	287017	A	G
16	chr16:287691:C:T	0	287691	T	C
16	chr16:287987:G:A	0	287987	A	G
16	chr16:288332:A:AC	0	288332	AC	A
16	chr16:289080:TTC:T	0	289080	T	TTC
16	chr16:289291:G:C	0	289291	C	G
16	chr16:289415:G:T	0	289415	T	G
16	chr16:289727:C:T	0	289727	T	C
16	chr16:289894:C:T	0	289894	T	C
16	chr16:290403:C:T	0	290403	T	C
16	chr16:291120:C:T	0	291120	T	C
16	chr16:291476:T:C	0	291476	C	T
16	chr16:291500:G:A	0	291500	A	G
16	chr16:291664:G:A	0	291664	A	G
16	chr16:291885:C:T	0	291885	T	C
16	chr16:291988:C:T	0	291988	T	C
16	chr16:292035:G:A	0	292035	A	G
16	chr16:292191:A:G	0	292191	G	A
16	chr16:292437:T:C	0	292437	C	T
16	chr16:292771:C:T	0	292771	T	C
16	chr16:293307:G:A	0	293307	A	G
16	chr16:293905:T:C	0	293905	C	T
16	chr16:294659:A:G	0	294659	G	A
16	chr16:294879:G:A	0	294879	A	G
16	chr16:295266:G:A	0	295266	A	G
16	chr16:295485:A:G	0	295485	G	A
16	chr16:296142:C:T	0	296142	T	C
16	chr16:297326:G:A	0	297326	A	G
16	chr16:299047:A:G	0	299047	G	A
16	chr16:299221:T:C	0	299221	C	T
16	chr16:299293:A:G	0	299293	G	A
16	chr16:299331:G:A	0	299331	A	G
16	chr16:300025:C:T	0	300025	T	C
16	chr16:300455:C:T	0	300455	T	C
16	chr16:302736:G:A	0	302736	A	G
16	chr16:302823:C:A	0	302823	A	C
16	chr16:302943:A:C	0	302943	C	A
16	chr16:302992:C:T	0	302992	T	C
16	chr16:303122:A:G	0	303122	G	A
16	chr16:303457:C:T	0	303457	T	C
16	chr16:303582:A:C	0	303582	C	A
16	chr16:304493:C:T	0	304493	T	C
16	chr16:304649:C:T	0	304649	T	C
16	chr16:304917:C:T	0	304917	T	C
16	chr16:304943:G:A	0	304943	A	G
16	chr16:305457:A:G	0	305457	G	A
16	chr16:305870:G:C	0	305870	C	G
16	chr16:306105:C:T	0	306105	T	C
16	chr16:306689:G:A	0	306689	A	G
16	chr16:307140:T:C	0	307140	C	T
16	chr16:308773:G:A	0	308773	A	G
16	chr16:309567:G:A	0	309567	A	G
16	chr16:309953:A:G	0	309953	G	A
16	chr16:310317:A:G	0	310317	G	A
16	chr16:310888:A:G	0	310888	G	A
16	chr16:311321:C:T	0	311321	T	C
16	chr16:311326:A:G	0	311326	G	A
16	chr16:311703:G:A	0	311703	A	G
16	chr16:312459:G:A	0	312459	A	G
16	chr16:312638:T:G	0	312638	G	T
16	chr16:313091:C:T	0	313091	T	C
16	chr16:313213:A:G	0	313213	G	A
16	chr16:313415:C:T	0	313415	T	C
16	chr16:313600:G:A	0	313600	A	G
16	chr16:313816:T:C	0	313816	C	T
16	chr16:314128:C:T	0	314128	T	C
16	chr16:314329:C:A	0	314329	A	C
16	chr16:315024:C:A	0	315024	A	C
16	chr16:317242:G:A	0	317242	A	G
16	chr16:317516:C:T	0	317516	T	C
16	chr16:318956:G:A	0	318956	A	G
16	chr16:319139:G:C	0	319139	C	G
16	chr16:319140:G:A	0	319140	A	G
16	chr16:319226:G:A	0	319226	A	G
16	chr16:319562:G:A	0	319562	A	G
16	chr16:320067:C:T	0	320067	T	C
16	chr16:320484:T:C	0	320484	C	T
16	chr16:322597:A:G	0	322597	G	A
16	chr16:323001:A:C	0	323001	C	A
16	chr16:323817:C:A	0	323817	A	C
16	chr16:323951:A:G	0	323951	G	A
16	chr16:324617:C:T	0	324617	T	C
16	chr16:324646:T:C	0	324646	C	T
16	chr16:325198:C:T	0	325198	T	C
16	chr16:325782:C:T	0	325782	T	C
16	chr16:325900:A:G	0	325900	G	A
16	chr16:326583:C:T	0	326583	T	C
16	chr16:326781:G:A	0	326781	A	G
16	chr16:326836:C:T	0	326836	T	C
16	chr16:327090:C:T	0	327090	T	C
16	chr16:327623:A:G	0	327623	G	A
16	chr16:327644:C:G	0	327644	G	C
16	chr16:327794:G:A	0	327794	A	G
16	chr16:328758:C:T	0	328758	T	C
16	chr16:329249:C:G	0	329249	G	C
16	chr16:329526:T:C	0	329526	C	T
16	chr16:330425:C:A	0	330425	A	C
16	chr16:331141:C:T	0	331141	T	C
16	chr16:331562:G:C	0	331562	C	G
16	chr16:331589:T:C	0	331589	C	T
16	chr16:331716:G:C	0	331716	C	G
16	chr16:331825:C:T	0	331825	T	C
16	chr16:331927:C:A	0	331927	A	C
16	chr16:333039:T:G	0	333039	G	T
16	chr16:334926:A:G	0	334926	G	A
16	chr16:335717:A:AT	0	335717	AT	A
16	chr16:336179:A:G	0	336179	G	A
16	chr16:336423:G:A	0	336423	A	G
16	chr16:336550:G:A	0	336550	A	G
16	chr16:336749:G:A	0	336749	A	G
16	chr16:337867:C:T	0	337867	T	C
16	chr16:338879:C:T	0	338879	T	C
16	chr16:338967:ACAGAGTCCAGCAGAGCACCAG:A	0	338967	A	ACAGAGTCCAGCAGAGCACCAG
16	chr16:340368:C:G	0	340368	G	C
16	chr16:340729:A:G	0	340729	G	A
16	chr16:340780:A:G	0	340780	G	A
16	chr16:340886:A:G	0	340886	G	A
16	chr16:340944:C:T	0	340944	T	C
16	chr16:341479:T:A	0	341479	A	T
16	chr16:342102:G:C	0	342102	C	G
16	chr16:342108:A:G	0	342108	G	A
16	chr16:342137:G:A	0	342137	A	G
16	chr16:342166:C:T	0	342166	T	C
16	chr16:342318:A:G	0	342318	G	A
16	chr16:342373:C:T	0	342373	T	C
16	chr16:342461:C:T	0	342461	T	C
16	chr16:342485:G:A	0	342485	A	G
16	chr16:342703:G:A	0	342703	A	G
16	chr16:342784:C:T	0	342784	T	C
16	chr16:343342:T:C	0	343342	C	T
16	chr16:343821:C:T	0	343821	T	C
16	chr16:343948:C:T	0	343948	T	C
16	chr16:344475:TG:T	0	344475	T	TG
16	chr16:344483:T:G	0	344483	G	T
16	chr16:344768:T:C	0	344768	C	T
16	chr16:345396:G:A	0	345396	A	G
16	chr16:346264:A:G	0	346264	G	A
16	chr16:347044:G:T	0	347044	T	G
16	chr16:347269:A:T	0	347269	T	A
16	chr16:347820:G:A	0	347820	A	G
16	chr16:348643:A:C	0	348643	C	A
16	chr16:349054:C:T	0	349054	T	C
16	chr16:349330:G:A	0	349330	A	G
16	chr16:350245:T:C	0	350245	C	T
16	chr16:350475:C:T	0	350475	T	C
16	chr16:351209:T:C	0	351209	C	T
16	chr16:351296:C:CA	0	351296	CA	C
16	chr16:351385:A:G	0	351385	G	A
16	chr16:351753:T:A	0	351753	A	T
16	chr16:352065:A:G	0	352065	G	A
16	chr16:352078:C:T	0	352078	T	C
16	chr16:352901:G:A	0	352901	A	G
16	chr16:353289:G:T	0	353289	T	G
16	chr16:354750:T:C	0	354750	C	T
16	chr16:355255:C:T	0	355255	T	C
16	chr16:355866:C:T	0	355866	T	C
16	chr16:356457:G:A	0	356457	A	G
16	chr16:356464:G:T	0	356464	T	G
16	chr16:356568:T:A	0	356568	A	T
16	chr16:356828:A:T	0	356828	T	A
16	chr16:356908:G:T	0	356908	T	G
16	chr16:357138:C:A	0	357138	A	C
16	chr16:357330:G:C	0	357330	C	G
16	chr16:357388:G:A	0	357388	A	G
16	chr16:357554:A:G	0	357554	G	A
16	chr16:357598:A:G	0	357598	G	A
16	chr16:357604:A:C	0	357604	C	A
16	chr16:357723:G:A	0	357723	A	G
16	chr16:358198:C:T	0	358198	T	C
16	chr16:359415:C:T	0	359415	T	C
16	chr16:359790:G:A	0	359790	A	G
16	chr16:360291:C:T	0	360291	T	C
16	chr16:360459:C:T	0	360459	T	C
16	chr16:360551:C:T	0	360551	T	C
16	chr16:361092:T:C	0	361092	C	T
16	chr16:361678:G:A	0	361678	A	G
16	chr16:361869:T:C	0	361869	C	T
16	chr16:362370:A:G	0	362370	G	A
16	chr16:362447:G:A	0	362447	A	G
16	chr16:362827:C:T	0	362827	T	C
16	chr16:362830:C:T	0	362830	T	C
16	chr16:363215:A:G	0	363215	G	A
16	chr16:363523:T:G	0	363523	G	T
16	chr16:363716:C:T	0	363716	T	C
16	chr16:363747:A:G	0	363747	G	A
16	chr16:364374:A:T	0	364374	T	A
16	chr16:364590:A:G	0	364590	G	A
16	chr16:364608:T:G	0	364608	G	T
16	chr16:364920:G:A	0	364920	A	G
16	chr16:364930:T:C	0	364930	C	T
16	chr16:365078:C:T	0	365078	T	C
16	chr16:365135:A:G	0	365135	G	A
16	chr16:365232:T:C	0	365232	C	T
16	chr16:365317:G:A	0	365317	A	G
16	chr16:365395:A:G	0	365395	G	A
16	chr16:365565:C:T	0	365565	T	C
16	chr16:365648:T:C	0	365648	C	T
16	chr16:365886:T:C	0	365886	C	T
16	chr16:365955:G:A	0	365955	A	G
16	chr16:365994:C:T	0	365994	T	C
16	chr16:366146:A:C	0	366146	C	A
16	chr16:366195:C:A	0	366195	A	C
16	chr16:366211:G:A	0	366211	A	G
16	chr16:366663:C:G	0	366663	G	C
16	chr16:367099:G:A	0	367099	A	G
16	chr16:367281:G:A	0	367281	A	G
16	chr16:367289:C:T	0	367289	T	C
16	chr16:367691:C:G	0	367691	G	C
16	chr16:368147:G:A	0	368147	A	G
16	chr16:368429:A:G	0	368429	G	A
16	chr16:368597:G:C	0	368597	C	G
16	chr16:368681:A:G	0	368681	G	A
16	chr16:368882:C:T	0	368882	T	C
16	chr16:368938:C:T	0	368938	T	C
16	chr16:369092:A:G	0	369092	G	A
16	chr16:369154:G:A	0	369154	A	G
16	chr16:369733:A:C	0	369733	C	A
16	chr16:369805:A:C	0	369805	C	A
16	chr16:370140:G:A	0	370140	A	G
16	chr16:370179:G:A	0	370179	A	G
16	chr16:370645:T:G	0	370645	G	T
16	chr16:370673:A:G	0	370673	G	A
16	chr16:370678:C:T	0	370678	T	C
16	chr16:370907:T:C	0	370907	C	T
16	chr16:370914:C:T	0	370914	T	C
16	chr16:371387:G:A	0	371387	A	G
16	chr16:371723:A:C	0	371723	C	A
16	chr16:371912:G:A	0	371912	A	G
16	chr16:372158:G:A	0	372158	A	G
16	chr16:372516:T:G	0	372516	G	T
16	chr16:372544:A:AG	0	372544	AG	A
16	chr16:373394:C:A	0	373394	A	C
16	chr16:373420:C:T	0	373420	T	C
16	chr16:373423:A:G	0	373423	G	A
16	chr16:373619:C:T	0	373619	T	C
16	chr16:373696:C:T	0	373696	T	C
16	chr16:373775:T:C	0	373775	C	T
16	chr16:373828:CCA:C	0	373828	C	CCA
16	chr16:373842:C:A	0	373842	A	C
16	chr16:374288:G:A	0	374288	A	G
16	chr16:374695:A:G	0	374695	G	A
16	chr16:375277:C:T	0	375277	T	C
16	chr16:375605:T:C	0	375605	C	T
16	chr16:375785:C:T	0	375785	T	C
16	chr16:375937:C:T	0	375937	T	C
16	chr16:375942:A:G	0	375942	G	A
16	chr16:376004:CCT:C	0	376004	C	CCT
16	chr16:376029:G:A	0	376029	A	G
16	chr16:376095:G:A	0	376095	A	G
16	chr16:376184:G:A	0	376184	A	G
16	chr16:376432:T:C	0	376432	C	T
16	chr16:377010:C:T	0	377010	T	C
16	chr16:377309:G:A	0	377309	A	G
16	chr16:377349:C:A	0	377349	A	C
16	chr16:377516:T:C	0	377516	C	T
16	chr16:377657:G:A	0	377657	A	G
16	chr16:377866:T:C	0	377866	C	T
16	chr16:378001:A:C	0	378001	C	A
16	chr16:379059:C:T	0	379059	T	C
16	chr16:379129:C:T	0	379129	T	C
16	chr16:379198:C:T	0	379198	T	C
16	chr16:379926:C:T	0	379926	T	C
16	chr16:379951:T:C	0	379951	C	T
16	chr16:380011:C:T	0	380011	T	C
16	chr16:380153:C:T	0	380153	T	C
16	chr16:380304:T:C	0	380304	C	T
16	chr16:380842:C:G	0	380842	G	C
16	chr16:381209:G:A	0	381209	A	G
16	chr16:381303:C:T	0	381303	T	C
16	chr16:381609:A:C	0	381609	C	A
16	chr16:382922:AG:A	0	382922	A	AG
16	chr16:383538:A:G	0	383538	G	A
16	chr16:383552:T:C	0	383552	C	T
16	chr16:383843:GGGTTTAC:G	0	383843	G	GGGTTTAC
16	chr16:384376:G:A	0	384376	A	G
16	chr16:385183:T:C	0	385183	C	T
16	chr16:385528:G:T	0	385528	T	G
16	chr16:387494:G:A	0	387494	A	G
16	chr16:387534:A:G	0	387534	G	A
16	chr16:388721:A:G	0	388721	G	A
16	chr16:388986:T:C	0	388986	C	T
16	chr16:388996:T:C	0	388996	C	T
16	chr16:389112:TTTG:T	0	389112	T	TTTG
16	chr16:389550:T:C	0	389550	C	T
16	chr16:389728:C:T	0	389728	T	C
16	chr16:389966:T:C	0	389966	C	T
16	chr16:390335:A:G	0	390335	G	A
16	chr16:390550:A:G	0	390550	G	A
16	chr16:390563:C:T	0	390563	T	C
16	chr16:390608:A:G	0	390608	G	A
16	chr16:390944:G:A	0	390944	A	G
16	chr16:391018:ATTT:A	0	391018	A	ATTT
16	chr16:391395:G:A	0	391395	A	G
16	chr16:391710:T:C	0	391710	C	T
16	chr16:391809:C:T	0	391809	T	C
16	chr16:391833:G:A	0	391833	A	G
16	chr16:392014:G:A	0	392014	A	G
16	chr16:392459:C:T	0	392459	T	C
16	chr16:392657:A:C	0	392657	C	A
16	chr16:392744:C:T	0	392744	T	C
16	chr16:393220:C:T	0	393220	T	C
16	chr16:393996:G:A	0	393996	A	G
16	chr16:394004:T:C	0	394004	C	T
16	chr16:394095:G:A	0	394095	A	G
16	chr16:394276:C:T	0	394276	T	C
16	chr16:394348:G:A	0	394348	A	G
16	chr16:394505:T:C	0	394505	C	T
16	chr16:394605:AAAT:A	0	394605	A	AAAT
16	chr16:394814:C:T	0	394814	T	C
16	chr16:394870:A:G	0	394870	G	A
16	chr16:395021:C:T	0	395021	T	C
16	chr16:395053:G:A	0	395053	A	G
16	chr16:395102:G:A	0	395102	A	G
16	chr16:395124:C:CT	0	395124	CT	C
16	chr16:395418:T:C	0	395418	C	T
16	chr16:395734:G:C	0	395734	C	G
16	chr16:396025:A:T	0	396025	T	A
16	chr16:396095:T:G	0	396095	G	T
16	chr16:396187:G:A	0	396187	A	G
16	chr16:396200:C:G	0	396200	G	C
16	chr16:396362:A:C	0	396362	C	A
16	chr16:396555:C:G	0	396555	G	C
16	chr16:397366:C:T	0	397366	T	C
16	chr16:397416:A:G	0	397416	G	A
16	chr16:398172:A:G	0	398172	G	A
16	chr16:398479:C:T	0	398479	T	C
16	chr16:398561:A:T	0	398561	T	A
16	chr16:399162:T:C	0	399162	C	T
16	chr16:399178:T:G	0	399178	G	T
16	chr16:399554:G:C	0	399554	C	G
16	chr16:399934:T:C	0	399934	C	T
16	chr16:399979:A:G	0	399979	G	A
16	chr16:400165:T:C	0	400165	C	T
16	chr16:400759:C:G	0	400759	G	C
16	chr16:401306:T:C	0	401306	C	T
16	chr16:401487:G:A	0	401487	A	G
16	chr16:405497:G:C	0	405497	C	G
16	chr16:405646:A:G	0	405646	G	A
16	chr16:406429:G:A	0	406429	A	G
16	chr16:406483:T:C	0	406483	C	T
16	chr16:406701:C:T	0	406701	T	C
16	chr16:408556:C:T	0	408556	T	C
16	chr16:411697:C:T	0	411697	T	C
16	chr16:411762:T:C	0	411762	C	T
16	chr16:414015:A:C	0	414015	C	A
16	chr16:417585:T:C	0	417585	C	T
16	chr16:418055:G:A	0	418055	A	G
16	chr16:418353:G:A	0	418353	A	G
16	chr16:418450:C:T	0	418450	T	C
16	chr16:418964:G:A	0	418964	A	G
16	chr16:419241:T:G	0	419241	G	T
16	chr16:420233:A:AGT	0	420233	AGT	A
16	chr16:420297:AT:A	0	420297	A	AT
16	chr16:420624:G:A	0	420624	A	G
16	chr16:421561:T:A	0	421561	A	T
16	chr16:423723:C:T	0	423723	T	C
16	chr16:424180:G:A	0	424180	A	G
16	chr16:427407:A:G	0	427407	G	A
16	chr16:427619:C:G	0	427619	G	C
16	chr16:429010:A:G	0	429010	G	A
16	chr16:429315:T:G	0	429315	G	T
16	chr16:429602:C:T	0	429602	T	C
16	chr16:430096:T:C	0	430096	C	T
16	chr16:430875:A:G	0	430875	G	A
16	chr16:430921:A:C	0	430921	C	A
16	chr16:431553:T:G	0	431553	G	T
16	chr16:431871:C:T	0	431871	T	C
16	chr16:431881:T:C	0	431881	C	T
16	chr16:432376:G:A	0	432376	A	G
16	chr16:433332:A:G	0	433332	G	A
16	chr16:434103:A:G	0	434103	G	A
16	chr16:435555:T:C	0	435555	C	T
16	chr16:436223:T:C	0	436223	C	T
16	chr16:436312:G:A	0	436312	A	G
16	chr16:437444:C:T	0	437444	T	C
16	chr16:439131:G:A	0	439131	A	G
16	chr16:439603:A:C	0	439603	C	A
16	chr16:439985:A:G	0	439985	G	A
16	chr16:440267:T:A	0	440267	A	T
16	chr16:440645:A:G	0	440645	G	A
16	chr16:440835:A:G	0	440835	G	A
16	chr16:441188:T:C	0	441188	C	T
16	chr16:441405:C:T	0	441405	T	C
16	chr16:442368:C:G	0	442368	G	C
16	chr16:442529:C:T	0	442529	T	C
16	chr16:443781:A:G	0	443781	G	A
16	chr16:443844:A:G	0	443844	G	A
16	chr16:444929:A:G	0	444929	G	A
16	chr16:445405:T:C	0	445405	C	T
16	chr16:445538:C:T	0	445538	T	C
16	chr16:445662:T:C	0	445662	C	T
16	chr16:447990:AAG:A	0	447990	A	AAG
16	chr16:448906:ACT:A	0	448906	A	ACT
16	chr16:449531:A:G	0	449531	G	A
16	chr16:451155:A:T	0	451155	T	A
16	chr16:453947:AT:A	0	453947	A	AT
16	chr16:454921:G:A	0	454921	A	G
16	chr16:455006:C:T	0	455006	T	C
16	chr16:455432:C:G	0	455432	G	C
16	chr16:455605:T:C	0	455605	C	T
16	chr16:455612:T:G	0	455612	G	T
16	chr16:456612:A:G	0	456612	G	A
16	chr16:458119:G:A	0	458119	A	G
16	chr16:459463:T:G	0	459463	G	T
16	chr16:460417:C:T	0	460417	T	C
16	chr16:461080:C:T	0	461080	T	C
16	chr16:461103:C:T	0	461103	T	C
16	chr16:462995:C:G	0	462995	G	C
16	chr16:464407:A:C	0	464407	C	A
16	chr16:465221:A:T	0	465221	T	A
16	chr16:465267:C:T	0	465267	T	C
16	chr16:465322:C:T	0	465322	T	C
16	chr16:466922:T:G	0	466922	G	T
16	chr16:467183:T:C	0	467183	C	T
16	chr16:468828:G:A	0	468828	A	G
16	chr16:469394:G:T	0	469394	T	G
16	chr16:469686:G:A	0	469686	A	G
16	chr16:469712:T:C	0	469712	C	T
16	chr16:469989:C:T	0	469989	T	C
16	chr16:472672:C:T	0	472672	T	C
16	chr16:473120:C:T	0	473120	T	C
16	chr16:474305:T:G	0	474305	G	T
16	chr16:474961:CATT:C	0	474961	C	CATT
16	chr16:475812:A:T	0	475812	T	A
16	chr16:476435:C:T	0	476435	T	C
16	chr16:476865:C:T	0	476865	T	C
16	chr16:477961:A:G	0	477961	G	A
16	chr16:480386:A:G	0	480386	G	A
16	chr16:480658:C:G	0	480658	G	C
16	chr16:480720:G:A	0	480720	A	G
16	chr16:481121:TTTAA:T	0	481121	T	TTTAA
16	chr16:481243:G:C	0	481243	C	G
16	chr16:482196:A:G	0	482196	G	A
16	chr16:482248:A:G	0	482248	G	A
16	chr16:482279:C:G	0	482279	G	C
16	chr16:482968:CTG:C	0	482968	C	CTG
16	chr16:483465:C:G	0	483465	G	C
16	chr16:484033:A:C	0	484033	C	A
16	chr16:484582:G:A	0	484582	A	G
16	chr16:484613:G:A	0	484613	A	G
16	chr16:484642:C:T	0	484642	T	C
16	chr16:484765:C:T	0	484765	T	C
16	chr16:484849:C:T	0	484849	T	C
16	chr16:484954:A:G	0	484954	G	A
16	chr16:485136:A:G	0	485136	G	A
16	chr16:485138:C:A	0	485138	A	C
16	chr16:485746:T:A	0	485746	A	T
16	chr16:486090:G:C	0	486090	C	G
16	chr16:486116:T:C	0	486116	C	T
16	chr16:486631:G:A	0	486631	A	G
16	chr16:487321:A:G	0	487321	G	A
16	chr16:488119:G:A	0	488119	A	G
16	chr16:488279:T:C	0	488279	C	T
16	chr16:488331:T:G	0	488331	G	T
16	chr16:488565:T:C	0	488565	C	T
16	chr16:489140:C:A	0	489140	A	C
16	chr16:489429:A:G	0	489429	G	A
16	chr16:489882:A:G	0	489882	G	A
16	chr16:490137:T:C	0	490137	C	T
16	chr16:490221:G:A	0	490221	A	G
16	chr16:490258:G:C	0	490258	C	G
16	chr16:490421:G:T	0	490421	T	G
16	chr16:490468:T:C	0	490468	C	T
16	chr16:491671:A:T	0	491671	T	A
16	chr16:491679:C:T	0	491679	T	C
16	chr16:491818:C:T	0	491818	T	C
16	chr16:492029:C:T	0	492029	T	C
16	chr16:493357:T:C	0	493357	C	T
16	chr16:494479:G:A	0	494479	A	G
16	chr16:494664:G:A	0	494664	A	G
16	chr16:495465:G:A	0	495465	A	G
16	chr16:495786:T:C	0	495786	C	T
16	chr16:495923:A:T	0	495923	T	A
16	chr16:495944:T:G	0	495944	G	T
16	chr16:495996:C:T	0	495996	T	C
16	chr16:496321:T:C	0	496321	C	T
16	chr16:496426:C:G	0	496426	G	C
16	chr16:496688:C:T	0	496688	T	C
16	chr16:497010:A:G	0	497010	G	A
16	chr16:497108:G:A	0	497108	A	G
16	chr16:497207:C:T	0	497207	T	C
16	chr16:497297:T:C	0	497297	C	T
16	chr16:497458:T:C	0	497458	C	T
16	chr16:497530:C:T	0	497530	T	C
16	chr16:498633:C:T	0	498633	T	C
16	chr16:498895:T:G	0	498895	G	T
16	chr16:498938:T:TA	0	498938	TA	T
16	chr16:499161:G:A	0	499161	A	G
16	chr16:499754:C:T	0	499754	T	C
16	chr16:500337:T:C	0	500337	C	T
16	chr16:501226:C:T	0	501226	T	C
16	chr16:501361:A:C	0	501361	C	A
16	chr16:502448:G:A	0	502448	A	G
16	chr16:503116:G:A	0	503116	A	G
16	chr16:503945:G:A	0	503945	A	G
16	chr16:505505:G:T	0	505505	T	G
16	chr16:505816:C:T	0	505816	T	C
16	chr16:506375:G:A	0	506375	A	G
16	chr16:507399:C:T	0	507399	T	C
16	chr16:508449:C:T	0	508449	T	C
16	chr16:508669:T:C	0	508669	C	T
16	chr16:510274:C:T	0	510274	T	C
16	chr16:512417:A:T	0	512417	T	A
16	chr16:513936:G:A	0	513936	A	G
16	chr16:515371:G:A	0	515371	A	G
16	chr16:517086:C:T	0	517086	T	C
16	chr16:517395:T:C	0	517395	C	T
16	chr16:518363:A:G	0	518363	G	A
16	chr16:518516:G:A	0	518516	A	G
16	chr16:519118:G:A	0	519118	A	G
16	chr16:520454:T:C	0	520454	C	T
16	chr16:520623:G:A	0	520623	A	G
16	chr16:521904:T:C	0	521904	C	T
16	chr16:522788:G:C	0	522788	C	G
16	chr16:523694:C:T	0	523694	T	C
16	chr16:523827:C:T	0	523827	T	C
16	chr16:524661:A:G	0	524661	G	A
16	chr16:525312:A:G	0	525312	G	A
16	chr16:526495:A:G	0	526495	G	A
16	chr16:526662:C:T	0	526662	T	C
16	chr16:528190:C:T	0	528190	T	C
16	chr16:529900:A:G	0	529900	G	A
16	chr16:530296:T:C	0	530296	C	T
16	chr16:532668:C:T	0	532668	T	C
16	chr16:533237:A:C	0	533237	C	A
16	chr16:533360:T:C	0	533360	C	T
16	chr16:533530:T:C	0	533530	C	T
16	chr16:534351:A:G	0	534351	G	A
16	chr16:536144:T:C	0	536144	C	T
16	chr16:538054:C:G	0	538054	G	C
16	chr16:538284:A:C	0	538284	C	A
16	chr16:538305:TG:T	0	538305	T	TG
16	chr16:538512:C:A	0	538512	A	C
16	chr16:538587:C:T	0	538587	T	C
16	chr16:540086:T:C	0	540086	C	T
16	chr16:541586:T:C	0	541586	C	T
16	chr16:541691:A:G	0	541691	G	A
16	chr16:541727:C:A	0	541727	A	C
16	chr16:541855:C:T	0	541855	T	C
16	chr16:542174:G:A	0	542174	A	G
16	chr16:542342:T:C	0	542342	C	T
16	chr16:542365:C:T	0	542365	T	C
16	chr16:542712:C:T	0	542712	T	C
16	chr16:542974:T:C	0	542974	C	T
16	chr16:543277:T:G	0	543277	G	T
16	chr16:544000:C:T	0	544000	T	C
16	chr16:544159:C:G	0	544159	G	C
16	chr16:545136:G:A	0	545136	A	G
16	chr16:545713:G:A	0	545713	A	G
16	chr16:546233:A:G	0	546233	G	A
16	chr16:546442:G:C	0	546442	C	G
16	chr16:546605:T:C	0	546605	C	T
16	chr16:546607:A:G	0	546607	G	A
16	chr16:547764:G:A	0	547764	A	G
16	chr16:547918:C:T	0	547918	T	C
16	chr16:548118:T:C	0	548118	C	T
16	chr16:548778:C:T	0	548778	T	C
16	chr16:548954:A:G	0	548954	G	A
16	chr16:551632:T:C	0	551632	C	T
16	chr16:551870:G:A	0	551870	A	G
16	chr16:551892:T:C	0	551892	C	T
16	chr16:552046:T:C	0	552046	C	T
16	chr16:553471:A:G	0	553471	G	A
16	chr16:553884:C:G	0	553884	G	C
16	chr16:554554:T:C	0	554554	C	T
16	chr16:554814:A:G	0	554814	G	A
16	chr16:554887:C:T	0	554887	T	C
16	chr16:556326:T:C	0	556326	C	T
16	chr16:556897:T:C	0	556897	C	T
16	chr16:557113:A:G	0	557113	G	A
16	chr16:557373:T:C	0	557373	C	T
16	chr16:557616:T:C	0	557616	C	T
16	chr16:558264:G:A	0	558264	A	G
16	chr16:559106:A:G	0	559106	G	A
16	chr16:559130:A:G	0	559130	G	A
16	chr16:559657:A:G	0	559657	G	A
16	chr16:559949:G:T	0	559949	T	G
16	chr16:559981:T:G	0	559981	G	T
16	chr16:560162:T:G	0	560162	G	T
16	chr16:560300:G:A	0	560300	A	G
16	chr16:560796:A:G	0	560796	G	A
16	chr16:561037:TTCTCCCCCAGC:T	0	561037	T	TTCTCCCCCAGC
16	chr16:561635:G:T	0	561635	T	G
16	chr16:562506:C:CACA	0	562506	CACA	C
16	chr16:563168:A:G	0	563168	G	A
16	chr16:564445:C:T	0	564445	T	C
16	chr16:564658:A:G	0	564658	G	A
16	chr16:564821:A:G	0	564821	G	A
16	chr16:565095:G:A	0	565095	A	G
16	chr16:565326:T:C	0	565326	C	T
16	chr16:565506:A:G	0	565506	G	A
16	chr16:565606:G:A	0	565606	A	G
16	chr16:570709:C:T	0	570709	T	C
16	chr16:572211:T:C	0	572211	C	T
16	chr16:572234:T:A	0	572234	A	T
16	chr16:572325:A:G	0	572325	G	A
16	chr16:573082:A:G	0	573082	G	A
16	chr16:573238:T:C	0	573238	C	T
16	chr16:573613:A:G	0	573613	G	A
16	chr16:574114:A:G	0	574114	G	A
16	chr16:574713:C:T	0	574713	T	C
16	chr16:575384:T:C	0	575384	C	T
16	chr16:575388:C:T	0	575388	T	C
16	chr16:575670:C:T	0	575670	T	C
16	chr16:577344:A:G	0	577344	G	A
16	chr16:577920:T:C	0	577920	C	T
16	chr16:578130:A:G	0	578130	G	A
16	chr16:578302:A:G	0	578302	G	A
16	chr16:580089:C:T	0	580089	T	C
16	chr16:580367:C:T	0	580367	T	C
16	chr16:580405:T:G	0	580405	G	T
16	chr16:580665:G:A	0	580665	A	G
16	chr16:582011:C:T	0	582011	T	C
16	chr16:582115:G:A	0	582115	A	G
16	chr16:582138:C:T	0	582138	T	C
16	chr16:582180:G:C	0	582180	C	G
16	chr16:582198:T:A	0	582198	A	T
16	chr16:582225:T:C	0	582225	C	T
16	chr16:582233:T:C	0	582233	C	T
16	chr16:582283:G:A	0	582283	A	G
16	chr16:582728:T:C	0	582728	C	T
16	chr16:582736:T:C	0	582736	C	T
16	chr16:582767:A:G	0	582767	G	A
16	chr16:583125:T:C	0	583125	C	T
16	chr16:583353:T:C	0	583353	C	T
16	chr16:583354:G:A	0	583354	A	G
16	chr16:583706:C:T	0	583706	T	C
16	chr16:583764:G:A	0	583764	A	G
16	chr16:583843:A:G	0	583843	G	A
16	chr16:583851:T:C	0	583851	C	T
16	chr16:584260:G:A	0	584260	A	G
16	chr16:584313:AG:A	0	584313	A	AG
16	chr16:584791:CCT:C	0	584791	C	CCT
16	chr16:585525:C:T	0	585525	T	C
16	chr16:587212:T:C	0	587212	C	T
16	chr16:587727:CTTTG:C	0	587727	C	CTTTG
16	chr16:588323:T:A	0	588323	A	T
16	chr16:589042:G:A	0	589042	A	G
16	chr16:591260:G:A	0	591260	A	G
16	chr16:592222:C:T	0	592222	T	C
16	chr16:592249:T:C	0	592249	C	T
16	chr16:592610:T:C	0	592610	C	T
16	chr16:592910:T:A	0	592910	A	T
16	chr16:593027:C:T	0	593027	T	C
16	chr16:593064:G:A	0	593064	A	G
16	chr16:594048:C:T	0	594048	T	C
16	chr16:594393:G:A	0	594393	A	G
16	chr16:594824:T:TC	0	594824	TC	T
16	chr16:595968:C:T	0	595968	T	C
16	chr16:595997:G:A	0	595997	A	G
16	chr16:596246:G:A	0	596246	A	G
16	chr16:596257:A:G	0	596257	G	A
16	chr16:596421:A:G	0	596421	G	A
16	chr16:596571:A:G	0	596571	G	A
16	chr16:597006:G:A	0	597006	A	G
16	chr16:597094:A:G	0	597094	G	A
16	chr16:597752:G:C	0	597752	C	G
16	chr16:600440:T:TTA	0	600440	TTA	T
16	chr16:601113:T:C	0	601113	C	T
16	chr16:601517:C:T	0	601517	T	C
16	chr16:601538:G:A	0	601538	A	G
16	chr16:602045:C:G	0	602045	G	C
16	chr16:602941:G:A	0	602941	A	G
16	chr16:603051:A:G	0	603051	G	A
16	chr16:603298:A:AT	0	603298	AT	A
16	chr16:603739:T:C	0	603739	C	T
16	chr16:604224:G:A	0	604224	A	G
16	chr16:605262:T:G	0	605262	G	T
16	chr16:605686:T:C	0	605686	C	T
16	chr16:605809:G:A	0	605809	A	G
16	chr16:606033:T:C	0	606033	C	T
16	chr16:606985:G:A	0	606985	A	G
16	chr16:606997:C:G	0	606997	G	C
16	chr16:607073:G:C	0	607073	C	G
16	chr16:607466:A:G	0	607466	G	A
16	chr16:609469:C:T	0	609469	T	C
16	chr16:609543:A:G	0	609543	G	A
16	chr16:610362:AC:A	0	610362	A	AC
16	chr16:611142:T:C	0	611142	C	T
16	chr16:611335:T:C	0	611335	C	T
16	chr16:611451:A:G	0	611451	G	A
16	chr16:611631:GGACAGCCGCCCTGGCCTGTAGAATCAAGAGCAGA:G	0	611631	G	GGACAGCCGCCCTGGCCTGTAGAATCAAGAGCAGA
16	chr16:614802:G:A	0	614802	A	G
16	chr16:615323:A:G	0	615323	G	A
16	chr16:615886:C:T	0	615886	T	C
16	chr16:616517:T:G	0	616517	G	T
16	chr16:617311:A:G	0	617311	G	A
16	chr16:617396:C:G	0	617396	G	C
16	chr16:617490:A:G	0	617490	G	A
16	chr16:617513:A:G	0	617513	G	A
16	chr16:617628:AG:A	0	617628	A	AG
16	chr16:617799:C:T	0	617799	T	C
16	chr16:618443:A:G	0	618443	G	A
16	chr16:620117:T:C	0	620117	C	T
16	chr16:620168:A:G	0	620168	G	A
16	chr16:620964:G:T	0	620964	T	G
16	chr16:621245:G:A	0	621245	A	G
16	chr16:621682:A:G	0	621682	G	A
16	chr16:622469:G:A	0	622469	A	G
16	chr16:622627:G:C	0	622627	C	G
16	chr16:622799:T:C	0	622799	C	T
16	chr16:623277:C:T	0	623277	T	C
16	chr16:623430:G:A	0	623430	A	G
16	chr16:623454:C:T	0	623454	T	C
16	chr16:623577:C:A	0	623577	A	C
16	chr16:624024:T:C	0	624024	C	T
16	chr16:624029:C:T	0	624029	T	C
16	chr16:624601:C:T	0	624601	T	C
16	chr16:624737:G:A	0	624737	A	G
16	chr16:625067:C:A	0	625067	A	C
16	chr16:625087:AC:A	0	625087	A	AC
16	chr16:625215:G:A	0	625215	A	G
16	chr16:625680:T:C	0	625680	C	T
16	chr16:626989:C:T	0	626989	T	C
16	chr16:627629:T:C	0	627629	C	T
16	chr16:629274:G:A	0	629274	A	G
16	chr16:629412:C:T	0	629412	T	C
16	chr16:629953:C:T	0	629953	T	C
16	chr16:630574:G:A	0	630574	A	G
16	chr16:630666:T:C	0	630666	C	T
16	chr16:630695:A:G	0	630695	G	A
16	chr16:631088:G:A	0	631088	A	G
16	chr16:631587:TTAAGAA:T	0	631587	T	TTAAGAA
16	chr16:632250:C:T	0	632250	T	C
16	chr16:632566:T:C	0	632566	C	T
16	chr16:635813:T:C	0	635813	C	T
16	chr16:636337:G:A	0	636337	A	G
16	chr16:636398:A:G	0	636398	G	A
16	chr16:636929:C:G	0	636929	G	C
16	chr16:637071:G:C	0	637071	C	G
16	chr16:637414:C:T	0	637414	T	C
16	chr16:637619:A:G	0	637619	G	A
16	chr16:637814:C:A	0	637814	A	C
16	chr16:638557:A:C	0	638557	C	A
16	chr16:639013:G:A	0	639013	A	G
16	chr16:644174:T:C	0	644174	C	T
16	chr16:645287:T:C	0	645287	C	T
16	chr16:649019:G:A	0	649019	A	G
16	chr16:649384:G:A	0	649384	A	G
16	chr16:650970:C:T	0	650970	T	C
16	chr16:651296:G:C	0	651296	C	G
16	chr16:651303:C:T	0	651303	T	C
16	chr16:651656:C:T	0	651656	T	C
16	chr16:653738:G:A	0	653738	A	G
16	chr16:654307:A:G	0	654307	G	A
16	chr16:655795:C:T	0	655795	T	C
16	chr16:656267:G:A	0	656267	A	G
16	chr16:656534:G:A	0	656534	A	G
16	chr16:656668:G:A	0	656668	A	G
16	chr16:657748:C:T	0	657748	T	C
16	chr16:658071:G:C	0	658071	C	G
16	chr16:658275:C:A	0	658275	A	C
16	chr16:659152:G:A	0	659152	A	G
16	chr16:659789:C:T	0	659789	T	C
16	chr16:659826:C:T	0	659826	T	C
16	chr16:661572:C:T	0	661572	T	C
16	chr16:662154:G:A	0	662154	A	G
16	chr16:664944:G:T	0	664944	T	G
16	chr16:665847:A:G	0	665847	G	A
16	chr16:666273:T:C	0	666273	C	T
16	chr16:666287:C:A	0	666287	A	C
16	chr16:667085:C:T	0	667085	T	C
16	chr16:668514:C:G	0	668514	G	C
16	chr16:668862:G:A	0	668862	A	G
16	chr16:669326:AG:A	0	669326	A	AG
16	chr16:670041:C:T	0	670041	T	C
16	chr16:670071:G:A	0	670071	A	G
16	chr16:670960:C:T	0	670960	T	C
16	chr16:670986:G:A	0	670986	A	G
16	chr16:671536:C:T	0	671536	T	C
16	chr16:672288:A:G	0	672288	G	A
16	chr16:673238:G:A	0	673238	A	G
16	chr16:674307:G:A	0	674307	A	G
16	chr16:674368:C:T	0	674368	T	C
16	chr16:674633:C:T	0	674633	T	C
16	chr16:676907:C:T	0	676907	T	C
16	chr16:678514:G:A	0	678514	A	G
16	chr16:680074:G:A	0	680074	A	G
16	chr16:681771:C:T	0	681771	T	C
16	chr16:682287:GC:G	0	682287	G	GC
16	chr16:683604:G:A	0	683604	A	G
16	chr16:685794:A:G	0	685794	G	A
16	chr16:685921:T:C	0	685921	C	T
16	chr16:686438:C:T	0	686438	T	C
16	chr16:686447:A:C	0	686447	C	A
16	chr16:687269:C:T	0	687269	T	C
16	chr16:687793:G:A	0	687793	A	G
16	chr16:688477:G:A	0	688477	A	G
16	chr16:690466:A:G	0	690466	G	A
16	chr16:690682:C:T	0	690682	T	C
16	chr16:690868:T:C	0	690868	C	T
16	chr16:690881:A:T	0	690881	T	A
16	chr16:691688:A:G	0	691688	G	A
16	chr16:691837:G:A	0	691837	A	G
16	chr16:692049:G:GCCTC	0	692049	GCCTC	G
16	chr16:696488:G:T	0	696488	T	G
16	chr16:696611:G:T	0	696611	T	G
16	chr16:696914:G:A	0	696914	A	G
16	chr16:697454:T:C	0	697454	C	T
16	chr16:697738:T:C	0	697738	C	T
16	chr16:698954:AAAAAG:A	0	698954	A	AAAAAG
16	chr16:699201:C:T	0	699201	T	C
16	chr16:700107:C:T	0	700107	T	C
16	chr16:700762:C:T	0	700762	T	C
16	chr16:702237:C:T	0	702237	T	C
16	chr16:703720:G:A	0	703720	A	G
16	chr16:704083:T:C	0	704083	C	T
16	chr16:704314:C:T	0	704314	T	C
16	chr16:707166:T:C	0	707166	C	T
16	chr16:707459:A:C	0	707459	C	A
16	chr16:707891:T:C	0	707891	C	T
16	chr16:709547:T:C	0	709547	C	T
16	chr16:710161:G:C	0	710161	C	G
16	chr16:710298:A:G	0	710298	G	A
16	chr16:711236:C:A	0	711236	A	C
16	chr16:714040:G:A	0	714040	A	G
16	chr16:714520:G:C	0	714520	C	G
16	chr16:714826:C:T	0	714826	T	C
16	chr16:714901:G:A	0	714901	A	G
16	chr16:714948:A:G	0	714948	G	A
16	chr16:716001:T:G	0	716001	G	T
16	chr16:716078:A:G	0	716078	G	A
16	chr16:718985:G:A	0	718985	A	G
16	chr16:719538:G:A	0	719538	A	G
16	chr16:719926:C:G	0	719926	G	C
16	chr16:720983:G:A	0	720983	A	G
16	chr16:721108:C:A	0	721108	A	C
16	chr16:721181:C:G	0	721181	G	C
16	chr16:721234:C:T	0	721234	T	C
16	chr16:721750:T:C	0	721750	C	T
16	chr16:722061:C:T	0	722061	T	C
16	chr16:722842:T:C	0	722842	C	T
16	chr16:723367:G:T	0	723367	T	G
16	chr16:724520:C:T	0	724520	T	C
16	chr16:724692:A:G	0	724692	G	A
16	chr16:725954:C:A	0	725954	A	C
16	chr16:725955:C:A	0	725955	A	C
16	chr16:726239:C:T	0	726239	T	C
16	chr16:727121:T:C	0	727121	C	T
16	chr16:727129:A:G	0	727129	G	A
16	chr16:727627:C:T	0	727627	T	C
16	chr16:732397:C:T	0	732397	T	C
16	chr16:733069:A:G	0	733069	G	A
16	chr16:733967:C:T	0	733967	T	C
16	chr16:734920:A:G	0	734920	G	A
16	chr16:735279:A:G	0	735279	G	A
16	chr16:735717:T:C	0	735717	C	T
16	chr16:736444:T:G	0	736444	G	T
16	chr16:742034:T:C	0	742034	C	T
16	chr16:742038:A:G	0	742038	G	A
16	chr16:742193:T:A	0	742193	A	T
16	chr16:742280:C:T	0	742280	T	C
16	chr16:746675:G:GA	0	746675	GA	G
16	chr16:747321:G:C	0	747321	C	G
16	chr16:747522:C:T	0	747522	T	C
16	chr16:748071:C:T	0	748071	T	C
16	chr16:748229:G:A	0	748229	A	G
16	chr16:748419:C:T	0	748419	T	C
16	chr16:748489:T:C	0	748489	C	T
16	chr16:748622:A:G	0	748622	G	A
16	chr16:750821:A:G	0	750821	G	A
16	chr16:751627:G:A	0	751627	A	G
16	chr16:751796:T:A	0	751796	A	T
16	chr16:751922:G:A	0	751922	A	G
16	chr16:752234:A:G	0	752234	G	A
16	chr16:752726:G:A	0	752726	A	G
16	chr16:752842:C:A	0	752842	A	C
16	chr16:753110:C:T	0	753110	T	C
16	chr16:753310:C:T	0	753310	T	C
16	chr16:754760:C:T	0	754760	T	C
16	chr16:755526:G:T	0	755526	T	G
16	chr16:755835:G:C	0	755835	C	G
16	chr16:756286:T:A	0	756286	A	T
16	chr16:756287:T:A	0	756287	A	T
16	chr16:756655:T:C	0	756655	C	T
16	chr16:756935:C:T	0	756935	T	C
16	chr16:757347:C:T	0	757347	T	C
16	chr16:757672:T:C	0	757672	C	T
16	chr16:757749:C:T	0	757749	T	C
16	chr16:757953:T:C	0	757953	C	T
16	chr16:758761:G:A	0	758761	A	G
16	chr16:758770:C:T	0	758770	T	C
16	chr16:759330:C:T	0	759330	T	C
16	chr16:759582:T:G	0	759582	G	T
16	chr16:759688:C:T	0	759688	T	C
16	chr16:760039:A:C	0	760039	C	A
16	chr16:760655:A:G	0	760655	G	A
16	chr16:761433:A:G	0	761433	G	A
16	chr16:761746:C:T	0	761746	T	C
16	chr16:762273:A:G	0	762273	G	A
16	chr16:762539:C:T	0	762539	T	C
16	chr16:763650:G:A	0	763650	A	G
16	chr16:764058:C:T	0	764058	T	C
16	chr16:764275:C:T	0	764275	T	C
16	chr16:764295:A:G	0	764295	G	A
16	chr16:764354:T:A	0	764354	A	T
16	chr16:764494:A:G	0	764494	G	A
16	chr16:765370:T:C	0	765370	C	T
16	chr16:765379:T:C	0	765379	C	T
16	chr16:766294:T:G	0	766294	G	T
16	chr16:767016:AGCCAGGGAGTCCCTG:A	0	767016	A	AGCCAGGGAGTCCCTG
16	chr16:767213:G:A	0	767213	A	G
16	chr16:768802:G:A	0	768802	A	G
16	chr16:768807:C:T	0	768807	T	C
16	chr16:769008:T:C	0	769008	C	T
16	chr16:769034:C:G	0	769034	G	C
16	chr16:769434:C:T	0	769434	T	C
16	chr16:769719:T:C	0	769719	C	T
16	chr16:770215:T:A	0	770215	A	T
16	chr16:770328:A:C	0	770328	C	A
16	chr16:770622:G:A	0	770622	A	G
16	chr16:770888:T:C	0	770888	C	T
16	chr16:770944:T:A	0	770944	A	T
16	chr16:771589:G:A	0	771589	A	G
16	chr16:771961:G:A	0	771961	A	G
16	chr16:772150:G:A	0	772150	A	G
16	chr16:772306:G:A	0	772306	A	G
16	chr16:772510:G:C	0	772510	C	G
16	chr16:773094:A:G	0	773094	G	A
16	chr16:773153:A:G	0	773153	G	A
16	chr16:773446:T:C	0	773446	C	T
16	chr16:773753:T:C	0	773753	C	T
16	chr16:774098:T:G	0	774098	G	T
16	chr16:774141:T:C	0	774141	C	T
16	chr16:774284:C:T	0	774284	T	C
16	chr16:775120:C:A	0	775120	A	C
16	chr16:776916:G:A	0	776916	A	G
16	chr16:776978:C:T	0	776978	T	C
16	chr16:777385:C:T	0	777385	T	C
16	chr16:777756:C:G	0	777756	G	C
16	chr16:778080:C:T	0	778080	T	C
16	chr16:778319:T:C	0	778319	C	T
16	chr16:778323:C:T	0	778323	T	C
16	chr16:779583:G:A	0	779583	A	G
16	chr16:779920:G:A	0	779920	A	G
16	chr16:780953:G:A	0	780953	A	G
16	chr16:781173:G:A	0	781173	A	G
16	chr16:781496:A:G	0	781496	G	A
16	chr16:783167:C:T	0	783167	T	C
16	chr16:783185:C:G	0	783185	G	C
16	chr16:783291:C:G	0	783291	G	C
16	chr16:783326:C:T	0	783326	T	C
16	chr16:784865:C:T	0	784865	T	C
16	chr16:785508:G:A	0	785508	A	G
16	chr16:785850:G:A	0	785850	A	G
16	chr16:786483:G:A	0	786483	A	G
16	chr16:786793:G:A	0	786793	A	G
16	chr16:787055:G:A	0	787055	A	G
16	chr16:789084:A:C	0	789084	C	A
16	chr16:789269:G:A	0	789269	A	G
16	chr16:789600:G:A	0	789600	A	G
16	chr16:789996:T:C	0	789996	C	T
16	chr16:790378:A:G	0	790378	G	A
16	chr16:790409:T:C	0	790409	C	T
16	chr16:790769:A:G	0	790769	G	A
16	chr16:791175:C:T	0	791175	T	C
16	chr16:791617:C:T	0	791617	T	C
16	chr16:791625:A:G	0	791625	G	A
16	chr16:792288:C:T	0	792288	T	C
16	chr16:792450:C:T	0	792450	T	C
16	chr16:792686:C:T	0	792686	T	C
16	chr16:792826:A:G	0	792826	G	A
16	chr16:793445:G:A	0	793445	A	G
16	chr16:795819:A:G	0	795819	G	A
16	chr16:796478:C:T	0	796478	T	C
16	chr16:796652:C:T	0	796652	T	C
16	chr16:797136:T:C	0	797136	C	T
16	chr16:797207:T:G	0	797207	G	T
16	chr16:797388:G:A	0	797388	A	G
16	chr16:797597:T:C	0	797597	C	T
16	chr16:797743:C:T	0	797743	T	C
16	chr16:798013:G:A	0	798013	A	G
16	chr16:798755:G:A	0	798755	A	G
16	chr16:799679:T:C	0	799679	C	T
16	chr16:799894:C:T	0	799894	T	C
16	chr16:800205:T:C	0	800205	C	T
16	chr16:800465:G:A	0	800465	A	G
16	chr16:800711:C:T	0	800711	T	C
16	chr16:801456:T:C	0	801456	C	T
16	chr16:802116:G:A	0	802116	A	G
16	chr16:802137:T:C	0	802137	C	T
16	chr16:802598:T:C	0	802598	C	T
16	chr16:803169:C:T	0	803169	T	C
16	chr16:803362:C:T	0	803362	T	C
16	chr16:803515:A:T	0	803515	T	A
16	chr16:803728:A:C	0	803728	C	A
16	chr16:804689:G:C	0	804689	C	G
16	chr16:804728:G:A	0	804728	A	G
16	chr16:804800:C:T	0	804800	T	C
16	chr16:804840:G:A	0	804840	A	G
16	chr16:805885:A:G	0	805885	G	A
16	chr16:806052:T:C	0	806052	C	T
16	chr16:807673:G:A	0	807673	A	G
16	chr16:807697:C:A	0	807697	A	C
16	chr16:808094:A:G	0	808094	G	A
16	chr16:808408:C:G	0	808408	G	C
16	chr16:808723:C:T	0	808723	T	C
16	chr16:809361:A:G	0	809361	G	A
16	chr16:809848:G:C	0	809848	C	G
16	chr16:809937:G:T	0	809937	T	G
16	chr16:810258:A:G	0	810258	G	A
16	chr16:810560:C:T	0	810560	T	C
16	chr16:810688:G:A	0	810688	A	G
16	chr16:811148:T:C	0	811148	C	T
16	chr16:811774:C:T	0	811774	T	C
16	chr16:811996:T:C	0	811996	C	T
16	chr16:812060:G:A	0	812060	A	G
16	chr16:812507:G:A	0	812507	A	G
16	chr16:812640:T:A	0	812640	A	T
16	chr16:812656:C:T	0	812656	T	C
16	chr16:813192:T:C	0	813192	C	T
16	chr16:813201:C:T	0	813201	T	C
16	chr16:813355:AGGACGCCGGACCGACAC:A	0	813355	A	AGGACGCCGGACCGACAC
16	chr16:813869:C:T	0	813869	T	C
16	chr16:814700:T:C	0	814700	C	T
16	chr16:815740:G:A	0	815740	A	G
16	chr16:816225:A:G	0	816225	G	A
16	chr16:816351:G:A	0	816351	A	G
16	chr16:816889:T:G	0	816889	G	T
16	chr16:816930:C:T	0	816930	T	C
16	chr16:817216:C:T	0	817216	T	C
16	chr16:817242:A:G	0	817242	G	A
16	chr16:817460:A:G	0	817460	G	A
16	chr16:817583:A:G	0	817583	G	A
16	chr16:817594:C:T	0	817594	T	C
16	chr16:817937:C:T	0	817937	T	C
16	chr16:818205:A:G	0	818205	G	A
16	chr16:818506:C:T	0	818506	T	C
16	chr16:818556:A:C	0	818556	C	A
16	chr16:819672:G:C	0	819672	C	G
16	chr16:820568:C:T	0	820568	T	C
16	chr16:820569:G:A	0	820569	A	G
16	chr16:820616:C:T	0	820616	T	C
16	chr16:820628:G:A	0	820628	A	G
16	chr16:820681:G:A	0	820681	A	G
16	chr16:820711:T:C	0	820711	C	T
16	chr16:820735:T:C	0	820735	C	T
16	chr16:820988:C:T	0	820988	T	C
16	chr16:821092:A:G	0	821092	G	A
16	chr16:821323:G:GA	0	821323	GA	G
16	chr16:821756:C:T	0	821756	T	C
16	chr16:821951:C:T	0	821951	T	C
16	chr16:822138:G:A	0	822138	A	G
16	chr16:822170:C:T	0	822170	T	C
16	chr16:822186:G:C	0	822186	C	G
16	chr16:822247:A:T	0	822247	T	A
16	chr16:822272:T:A	0	822272	A	T
16	chr16:823003:G:A	0	823003	A	G
16	chr16:823141:A:G	0	823141	G	A
16	chr16:823157:T:C	0	823157	C	T
16	chr16:823308:G:C	0	823308	C	G
16	chr16:823312:C:T	0	823312	T	C
16	chr16:823448:T:C	0	823448	C	T
16	chr16:823494:A:C	0	823494	C	A
16	chr16:823553:C:T	0	823553	T	C
16	chr16:823863:C:A	0	823863	A	C
16	chr16:823990:A:G	0	823990	G	A
16	chr16:824169:G:A	0	824169	A	G
16	chr16:824641:G:A	0	824641	A	G
16	chr16:824933:C:T	0	824933	T	C
16	chr16:825050:T:C	0	825050	C	T
16	chr16:825708:C:T	0	825708	T	C
16	chr16:826296:C:T	0	826296	T	C
16	chr16:826484:G:A	0	826484	A	G
16	chr16:827115:G:T	0	827115	T	G
16	chr16:827166:C:T	0	827166	T	C
16	chr16:827174:A:G	0	827174	G	A
16	chr16:827241:T:C	0	827241	C	T
16	chr16:827371:G:A	0	827371	A	G
16	chr16:827723:T:C	0	827723	C	T
16	chr16:827727:A:G	0	827727	G	A
16	chr16:827774:C:T	0	827774	T	C
16	chr16:827789:G:A	0	827789	A	G
16	chr16:827846:G:A	0	827846	A	G
16	chr16:827956:C:T	0	827956	T	C
16	chr16:828223:C:T	0	828223	T	C
16	chr16:828324:C:T	0	828324	T	C
16	chr16:828362:G:A	0	828362	A	G
16	chr16:828448:G:A	0	828448	A	G
16	chr16:828474:T:C	0	828474	C	T
16	chr16:828494:G:A	0	828494	A	G
16	chr16:828554:T:C	0	828554	C	T
16	chr16:828634:T:G	0	828634	G	T
16	chr16:829033:C:T	0	829033	T	C
16	chr16:829065:T:C	0	829065	C	T
16	chr16:829314:C:T	0	829314	T	C
16	chr16:830431:C:T	0	830431	T	C
16	chr16:830626:G:A	0	830626	A	G
16	chr16:831380:T:C	0	831380	C	T
16	chr16:833130:T:G	0	833130	G	T
16	chr16:833639:C:T	0	833639	T	C
16	chr16:833851:C:T	0	833851	T	C
16	chr16:833856:A:G	0	833856	G	A
16	chr16:834269:A:T	0	834269	T	A
16	chr16:834298:T:A	0	834298	A	T
16	chr16:834318:C:T	0	834318	T	C
16	chr16:834510:G:A	0	834510	A	G
16	chr16:835032:A:G	0	835032	G	A
16	chr16:835115:C:T	0	835115	T	C
16	chr16:836049:T:A	0	836049	A	T
16	chr16:836232:G:C	0	836232	C	G
16	chr16:837920:A:C	0	837920	C	A
16	chr16:837945:C:T	0	837945	T	C
16	chr16:837953:A:C	0	837953	C	A
16	chr16:837957:A:G	0	837957	G	A
16	chr16:838029:C:T	0	838029	T	C
16	chr16:838131:A:G	0	838131	G	A
16	chr16:838512:T:A	0	838512	A	T
16	chr16:838725:T:G	0	838725	G	T
16	chr16:839087:T:C	0	839087	C	T
16	chr16:839253:C:T	0	839253	T	C
16	chr16:839369:C:T	0	839369	T	C
16	chr16:839509:G:A	0	839509	A	G
16	chr16:839656:T:G	0	839656	G	T
16	chr16:839759:T:G	0	839759	G	T
16	chr16:839767:G:A	0	839767	A	G
16	chr16:840155:G:A	0	840155	A	G
16	chr16:840251:C:T	0	840251	T	C
16	chr16:840260:C:T	0	840260	T	C
16	chr16:840327:G:A	0	840327	A	G
16	chr16:840374:C:T	0	840374	T	C
16	chr16:840525:C:T	0	840525	T	C
16	chr16:840643:G:A	0	840643	A	G
16	chr16:841006:C:T	0	841006	T	C
16	chr16:841050:A:G	0	841050	G	A
16	chr16:841432:G:C	0	841432	C	G
16	chr16:841497:T:C	0	841497	C	T
16	chr16:841666:C:T	0	841666	T	C
16	chr16:842018:C:A	0	842018	A	C
16	chr16:842742:T:A	0	842742	A	T
16	chr16:842815:G:T	0	842815	T	G
16	chr16:843181:G:A	0	843181	A	G
16	chr16:843491:G:A	0	843491	A	G
16	chr16:843614:G:A	0	843614	A	G
16	chr16:843693:C:T	0	843693	T	C
16	chr16:843829:T:C	0	843829	C	T
16	chr16:844152:G:A	0	844152	A	G
16	chr16:844182:A:G	0	844182	G	A
16	chr16:844583:C:T	0	844583	T	C
16	chr16:844640:T:C	0	844640	C	T
16	chr16:844978:T:C	0	844978	C	T
16	chr16:845079:A:C	0	845079	C	A
16	chr16:845197:C:T	0	845197	T	C
16	chr16:845359:T:C	0	845359	C	T
16	chr16:845372:T:C	0	845372	C	T
16	chr16:845686:C:T	0	845686	T	C
16	chr16:846287:C:T	0	846287	T	C
16	chr16:846494:T:C	0	846494	C	T
16	chr16:846516:G:A	0	846516	A	G
16	chr16:847305:T:C	0	847305	C	T
16	chr16:847566:G:A	0	847566	A	G
16	chr16:848055:C:T	0	848055	T	C
16	chr16:848328:A:G	0	848328	G	A
16	chr16:848469:A:G	0	848469	G	A
16	chr16:849483:C:T	0	849483	T	C
16	chr16:849863:A:T	0	849863	T	A
16	chr16:849974:G:A	0	849974	A	G
16	chr16:851119:C:T	0	851119	T	C
16	chr16:851174:G:A	0	851174	A	G
16	chr16:852172:T:C	0	852172	C	T
16	chr16:852322:C:T	0	852322	T	C
16	chr16:853638:C:T	0	853638	T	C
16	chr16:854871:G:A	0	854871	A	G
16	chr16:855031:A:G	0	855031	G	A
16	chr16:856225:G:T	0	856225	T	G
16	chr16:856373:A:G	0	856373	G	A
16	chr16:856374:A:G	0	856374	G	A
16	chr16:860394:T:C	0	860394	C	T
16	chr16:860601:A:G	0	860601	G	A
16	chr16:860950:T:C	0	860950	C	T
16	chr16:861690:A:G	0	861690	G	A
16	chr16:861717:G:A	0	861717	A	G
16	chr16:862137:A:G	0	862137	G	A
16	chr16:862160:G:C	0	862160	C	G
16	chr16:862290:G:C	0	862290	C	G
16	chr16:862453:A:G	0	862453	G	A
16	chr16:863305:C:A	0	863305	A	C
16	chr16:864426:C:T	0	864426	T	C
16	chr16:866723:A:C	0	866723	C	A
16	chr16:866890:A:G	0	866890	G	A
16	chr16:866911:C:T	0	866911	T	C
16	chr16:867767:C:T	0	867767	T	C
16	chr16:869596:G:T	0	869596	T	G
16	chr16:870310:C:G	0	870310	G	C
16	chr16:870416:T:C	0	870416	C	T
16	chr16:870870:C:T	0	870870	T	C
16	chr16:872134:T:C	0	872134	C	T
16	chr16:872158:A:G	0	872158	G	A
16	chr16:872577:T:C	0	872577	C	T
16	chr16:872872:T:C	0	872872	C	T
16	chr16:873249:A:G	0	873249	G	A
16	chr16:873505:A:G	0	873505	G	A
16	chr16:873842:A:G	0	873842	G	A
16	chr16:873995:C:T	0	873995	T	C
16	chr16:874591:G:A	0	874591	A	G
16	chr16:876273:C:T	0	876273	T	C
16	chr16:876431:A:G	0	876431	G	A
16	chr16:877275:C:A	0	877275	A	C
16	chr16:877695:T:C	0	877695	C	T
16	chr16:879319:G:A	0	879319	A	G
16	chr16:879428:C:T	0	879428	T	C
16	chr16:879711:C:T	0	879711	T	C
16	chr16:879844:AG:A	0	879844	A	AG
16	chr16:880010:G:C	0	880010	C	G
16	chr16:880180:G:A	0	880180	A	G
16	chr16:881605:G:C	0	881605	C	G
16	chr16:882087:A:G	0	882087	G	A
16	chr16:884180:T:C	0	884180	C	T
16	chr16:884980:C:T	0	884980	T	C
16	chr16:885560:A:G	0	885560	G	A
16	chr16:885918:C:T	0	885918	T	C
16	chr16:887032:CT:C	0	887032	C	CT
16	chr16:887413:G:A	0	887413	A	G
16	chr16:887421:G:A	0	887421	A	G
16	chr16:887486:C:G	0	887486	G	C
16	chr16:887762:G:C	0	887762	C	G
16	chr16:888324:T:C	0	888324	C	T
16	chr16:889551:T:C	0	889551	C	T
16	chr16:889637:C:A	0	889637	A	C
16	chr16:889717:T:C	0	889717	C	T
16	chr16:889962:G:T	0	889962	T	G
16	chr16:890115:C:T	0	890115	T	C
16	chr16:890248:G:A	0	890248	A	G
16	chr16:890353:T:C	0	890353	C	T
16	chr16:890705:T:C	0	890705	C	T
16	chr16:890713:A:G	0	890713	G	A
16	chr16:891329:G:A	0	891329	A	G
16	chr16:891332:T:C	0	891332	C	T
16	chr16:891344:C:T	0	891344	T	C
16	chr16:891351:T:C	0	891351	C	T
16	chr16:891429:A:G	0	891429	G	A
16	chr16:891445:A:T	0	891445	T	A
16	chr16:891458:C:T	0	891458	T	C
16	chr16:891580:G:A	0	891580	A	G
16	chr16:891738:G:A	0	891738	A	G
16	chr16:891885:CA:C	0	891885	C	CA
16	chr16:892204:A:G	0	892204	G	A
16	chr16:892268:A:G	0	892268	G	A
16	chr16:892312:C:T	0	892312	T	C
16	chr16:892329:G:A	0	892329	A	G
16	chr16:892989:G:C	0	892989	C	G
16	chr16:893107:A:G	0	893107	G	A
16	chr16:893361:T:C	0	893361	C	T
16	chr16:893656:T:C	0	893656	C	T
16	chr16:894433:C:T	0	894433	T	C
16	chr16:894568:G:A	0	894568	A	G
16	chr16:894712:T:C	0	894712	C	T
16	chr16:895027:G:A	0	895027	A	G
16	chr16:895051:G:A	0	895051	A	G
16	chr16:895236:GGGA:G	0	895236	G	GGGA
16	chr16:895284:G:A	0	895284	A	G
16	chr16:895461:T:C	0	895461	C	T
16	chr16:895612:T:C	0	895612	C	T
16	chr16:895806:C:T	0	895806	T	C
16	chr16:896654:T:C	0	896654	C	T
16	chr16:896692:T:C	0	896692	C	T
16	chr16:897817:C:T	0	897817	T	C
16	chr16:898086:A:G	0	898086	G	A
16	chr16:898966:C:T	0	898966	T	C
16	chr16:900007:T:C	0	900007	C	T
16	chr16:900028:G:A	0	900028	A	G
16	chr16:900434:T:C	0	900434	C	T
16	chr16:900446:A:G	0	900446	G	A
16	chr16:900922:G:A	0	900922	A	G
16	chr16:901045:C:T	0	901045	T	C
16	chr16:901424:C:T	0	901424	T	C
16	chr16:901567:G:A	0	901567	A	G
16	chr16:901598:C:T	0	901598	T	C
16	chr16:901682:C:T	0	901682	T	C
16	chr16:901881:G:C	0	901881	C	G
16	chr16:902432:G:A	0	902432	A	G
16	chr16:902559:G:T	0	902559	T	G
16	chr16:906347:G:A	0	906347	A	G
16	chr16:906519:G:A	0	906519	A	G
16	chr16:907278:G:A	0	907278	A	G
16	chr16:907885:A:G	0	907885	G	A
16	chr16:907999:G:A	0	907999	A	G
16	chr16:908358:C:A	0	908358	A	C
16	chr16:908506:A:G	0	908506	G	A
16	chr16:909738:G:C	0	909738	C	G
16	chr16:909774:C:T	0	909774	T	C
16	chr16:910725:G:A	0	910725	A	G
16	chr16:911051:C:T	0	911051	T	C
16	chr16:911054:C:T	0	911054	T	C
16	chr16:911375:C:T	0	911375	T	C
16	chr16:911924:C:T	0	911924	T	C
16	chr16:912154:T:C	0	912154	C	T
16	chr16:912946:A:G	0	912946	G	A
16	chr16:913101:C:T	0	913101	T	C
16	chr16:913337:G:A	0	913337	A	G
16	chr16:913708:C:T	0	913708	T	C
16	chr16:913828:A:AAG	0	913828	AAG	A
16	chr16:913843:A:G	0	913843	G	A
16	chr16:914212:C:A	0	914212	A	C
16	chr16:914363:C:T	0	914363	T	C
16	chr16:914417:G:A	0	914417	A	G
16	chr16:914456:C:T	0	914456	T	C
16	chr16:915679:C:T	0	915679	T	C
16	chr16:915798:C:T	0	915798	T	C
16	chr16:916335:A:C	0	916335	C	A
16	chr16:916402:G:A	0	916402	A	G
16	chr16:916462:A:G	0	916462	G	A
16	chr16:917241:A:G	0	917241	G	A
16	chr16:917494:CCCA:C	0	917494	C	CCCA
16	chr16:918292:G:A	0	918292	A	G
16	chr16:918636:G:C	0	918636	C	G
16	chr16:918644:G:A	0	918644	A	G
16	chr16:919008:G:T	0	919008	T	G
16	chr16:919319:G:A	0	919319	A	G
16	chr16:919918:C:T	0	919918	T	C
16	chr16:920564:G:A	0	920564	A	G
16	chr16:920598:C:A	0	920598	A	C
16	chr16:920607:G:A	0	920607	A	G
16	chr16:920803:G:A	0	920803	A	G
16	chr16:921343:T:C	0	921343	C	T
16	chr16:921431:G:A	0	921431	A	G
16	chr16:921461:C:T	0	921461	T	C
16	chr16:921688:A:G	0	921688	G	A
16	chr16:921775:C:T	0	921775	T	C
16	chr16:921787:C:T	0	921787	T	C
16	chr16:922001:T:C	0	922001	C	T
16	chr16:922084:C:T	0	922084	T	C
16	chr16:922100:A:G	0	922100	G	A
16	chr16:922265:C:T	0	922265	T	C
16	chr16:922270:C:T	0	922270	T	C
16	chr16:922458:T:C	0	922458	C	T
16	chr16:922522:C:T	0	922522	T	C
16	chr16:922543:T:C	0	922543	C	T
16	chr16:923150:G:A	0	923150	A	G
16	chr16:923196:G:A	0	923196	A	G
16	chr16:923204:T:C	0	923204	C	T
16	chr16:923230:C:CAG	0	923230	CAG	C
16	chr16:923242:GGA:G	0	923242	G	GGA
16	chr16:923333:A:G	0	923333	G	A
16	chr16:923604:A:G	0	923604	G	A
16	chr16:924376:G:A	0	924376	A	G
16	chr16:925145:T:C	0	925145	C	T
16	chr16:925749:T:C	0	925749	C	T
16	chr16:926554:G:A	0	926554	A	G
16	chr16:926891:G:A	0	926891	A	G
16	chr16:927160:T:C	0	927160	C	T
16	chr16:927669:G:A	0	927669	A	G
16	chr16:927944:A:G	0	927944	G	A
16	chr16:928206:C:A	0	928206	A	C
16	chr16:928210:C:T	0	928210	T	C
16	chr16:928371:A:G	0	928371	G	A
16	chr16:928772:C:T	0	928772	T	C
16	chr16:929006:G:A	0	929006	A	G
16	chr16:929424:G:A	0	929424	A	G
16	chr16:929639:T:C	0	929639	C	T
16	chr16:930030:C:T	0	930030	T	C
16	chr16:931361:G:A	0	931361	A	G
16	chr16:931861:A:G	0	931861	G	A
16	chr16:931994:C:T	0	931994	T	C
16	chr16:932456:C:T	0	932456	T	C
16	chr16:932502:C:T	0	932502	T	C
16	chr16:932572:G:A	0	932572	A	G
16	chr16:932763:T:C	0	932763	C	T
16	chr16:932832:G:C	0	932832	C	G
16	chr16:933163:C:T	0	933163	T	C
16	chr16:933292:C:T	0	933292	T	C
16	chr16:933295:T:C	0	933295	C	T
16	chr16:933604:GAGGTCATGGAGAA:G	0	933604	G	GAGGTCATGGAGAA
16	chr16:934113:C:A	0	934113	A	C
16	chr16:934444:G:A	0	934444	A	G
16	chr16:934811:A:C	0	934811	C	A
16	chr16:935224:T:C	0	935224	C	T
16	chr16:935332:C:T	0	935332	T	C
16	chr16:935373:G:A	0	935373	A	G
16	chr16:935717:G:A	0	935717	A	G
16	chr16:935733:T:C	0	935733	C	T
16	chr16:935770:C:T	0	935770	T	C
16	chr16:936758:C:T	0	936758	T	C
16	chr16:936989:G:A	0	936989	A	G
16	chr16:937118:T:C	0	937118	C	T
16	chr16:937256:C:T	0	937256	T	C
16	chr16:937298:G:A	0	937298	A	G
16	chr16:937358:T:C	0	937358	C	T
16	chr16:937371:G:A	0	937371	A	G
16	chr16:937454:T:C	0	937454	C	T
16	chr16:937935:C:T	0	937935	T	C
16	chr16:937972:C:T	0	937972	T	C
16	chr16:937996:T:C	0	937996	C	T
16	chr16:938070:T:A	0	938070	A	T
16	chr16:938168:A:G	0	938168	G	A
16	chr16:938197:C:T	0	938197	T	C
16	chr16:938222:G:T	0	938222	T	G
16	chr16:938323:GGTGGCTCGCGGGGACA:G	0	938323	G	GGTGGCTCGCGGGGACA
16	chr16:938348:G:A	0	938348	A	G
16	chr16:938483:T:C	0	938483	C	T
16	chr16:938578:G:T	0	938578	T	G
16	chr16:938728:T:C	0	938728	C	T
16	chr16:938889:C:T	0	938889	T	C
16	chr16:938998:A:G	0	938998	G	A
16	chr16:939254:GT:G	0	939254	G	GT
16	chr16:939564:C:T	0	939564	T	C
16	chr16:939613:G:A	0	939613	A	G
16	chr16:939633:C:T	0	939633	T	C
16	chr16:939721:C:T	0	939721	T	C
16	chr16:939843:A:G	0	939843	G	A
16	chr16:940115:A:G	0	940115	G	A
16	chr16:940142:T:C	0	940142	C	T
16	chr16:940316:A:G	0	940316	G	A
16	chr16:940320:A:G	0	940320	G	A
16	chr16:940386:C:A	0	940386	A	C
16	chr16:940400:G:A	0	940400	A	G
16	chr16:940459:A:G	0	940459	G	A
16	chr16:940519:A:G	0	940519	G	A
16	chr16:940631:C:T	0	940631	T	C
16	chr16:940696:C:T	0	940696	T	C
16	chr16:940791:A:G	0	940791	G	A
16	chr16:940827:T:C	0	940827	C	T
16	chr16:941002:A:G	0	941002	G	A
16	chr16:941219:C:T	0	941219	T	C
16	chr16:941253:A:G	0	941253	G	A
16	chr16:941294:C:T	0	941294	T	C
16	chr16:941404:A:G	0	941404	G	A
16	chr16:941413:C:T	0	941413	T	C
16	chr16:941489:C:G	0	941489	G	C
16	chr16:941490:T:G	0	941490	G	T
16	chr16:941806:C:T	0	941806	T	C
16	chr16:941872:T:C	0	941872	C	T
16	chr16:942091:G:C	0	942091	C	G
16	chr16:942300:G:A	0	942300	A	G
16	chr16:942961:T:G	0	942961	G	T
16	chr16:943099:C:T	0	943099	T	C
16	chr16:943101:G:A	0	943101	A	G
16	chr16:943288:G:A	0	943288	A	G
16	chr16:943468:G:A	0	943468	A	G
16	chr16:943667:A:C	0	943667	C	A
16	chr16:943820:C:G	0	943820	G	C
16	chr16:943871:T:C	0	943871	C	T
16	chr16:944162:T:C	0	944162	C	T
16	chr16:944230:C:T	0	944230	T	C
16	chr16:944364:T:C	0	944364	C	T
16	chr16:944571:C:T	0	944571	T	C
16	chr16:944887:G:A	0	944887	A	G
16	chr16:945082:A:G	0	945082	G	A
16	chr16:945101:C:T	0	945101	T	C
16	chr16:945434:T:G	0	945434	G	T
16	chr16:945783:T:G	0	945783	G	T
16	chr16:946150:A:T	0	946150	T	A
16	chr16:946855:C:T	0	946855	T	C
16	chr16:947141:G:A	0	947141	A	G
16	chr16:947174:T:C	0	947174	C	T
16	chr16:947183:T:C	0	947183	C	T
16	chr16:947362:T:C	0	947362	C	T
16	chr16:947473:T:C	0	947473	C	T
16	chr16:947496:C:A	0	947496	A	C
16	chr16:947520:T:C	0	947520	C	T
16	chr16:947534:G:A	0	947534	A	G
16	chr16:947682:C:T	0	947682	T	C
16	chr16:949094:CAAT:C	0	949094	C	CAAT
16	chr16:950644:CAG:C	0	950644	C	CAG
16	chr16:951414:T:C	0	951414	C	T
16	chr16:951713:G:A	0	951713	A	G
16	chr16:951821:A:G	0	951821	G	A
16	chr16:951944:A:G	0	951944	G	A
16	chr16:951966:C:T	0	951966	T	C
16	chr16:952103:G:A	0	952103	A	G
16	chr16:952328:T:C	0	952328	C	T
16	chr16:952355:G:A	0	952355	A	G
16	chr16:952365:G:A	0	952365	A	G
16	chr16:952395:G:C	0	952395	C	G
16	chr16:952469:G:A	0	952469	A	G
16	chr16:952526:G:A	0	952526	A	G
16	chr16:952658:G:A	0	952658	A	G
16	chr16:952674:A:G	0	952674	G	A
16	chr16:954554:C:T	0	954554	T	C
16	chr16:954605:A:G	0	954605	G	A
16	chr16:954694:A:G	0	954694	G	A
16	chr16:954743:C:T	0	954743	T	C
16	chr16:954757:C:T	0	954757	T	C
16	chr16:954834:T:C	0	954834	C	T
16	chr16:955836:A:G	0	955836	G	A
16	chr16:956328:A:G	0	956328	G	A
16	chr16:956801:G:A	0	956801	A	G
16	chr16:956822:C:T	0	956822	T	C
16	chr16:956986:C:T	0	956986	T	C
16	chr16:957244:C:T	0	957244	T	C
16	chr16:957268:G:A	0	957268	A	G
16	chr16:957366:A:G	0	957366	G	A
16	chr16:957387:C:T	0	957387	T	C
16	chr16:957461:A:C	0	957461	C	A
16	chr16:957623:CAA:C	0	957623	C	CAA
16	chr16:957763:C:T	0	957763	T	C
16	chr16:957780:C:T	0	957780	T	C
16	chr16:957865:G:A	0	957865	A	G
16	chr16:958241:T:C	0	958241	C	T
16	chr16:958430:AG:A	0	958430	A	AG
16	chr16:958577:C:T	0	958577	T	C
16	chr16:958612:C:T	0	958612	T	C
16	chr16:958647:G:A	0	958647	A	G
16	chr16:958750:A:G	0	958750	G	A
16	chr16:958906:A:AAC	0	958906	AAC	A
16	chr16:959035:A:G	0	959035	G	A
16	chr16:959125:C:T	0	959125	T	C
16	chr16:959552:T:C	0	959552	C	T
16	chr16:959562:A:G	0	959562	G	A
16	chr16:959667:A:G	0	959667	G	A
16	chr16:959709:T:C	0	959709	C	T
16	chr16:959822:C:T	0	959822	T	C
16	chr16:959834:CTGGAATACACCGTGTGCCAGGACGGGAGGA:C	0	959834	C	CTGGAATACACCGTGTGCCAGGACGGGAGGA
16	chr16:960067:A:C	0	960067	C	A
16	chr16:962258:G:C	0	962258	C	G
16	chr16:962393:T:C	0	962393	C	T
16	chr16:962750:G:A	0	962750	A	G
16	chr16:963255:G:A	0	963255	A	G
16	chr16:963667:C:T	0	963667	T	C
16	chr16:964070:C:A	0	964070	A	C
16	chr16:964119:A:G	0	964119	G	A
16	chr16:964228:G:A	0	964228	A	G
16	chr16:964880:G:A	0	964880	A	G
16	chr16:964908:G:A	0	964908	A	G
16	chr16:964958:C:T	0	964958	T	C
16	chr16:965117:A:G	0	965117	G	A
16	chr16:965551:C:T	0	965551	T	C
16	chr16:965928:C:CAG	0	965928	CAG	C
16	chr16:965934:C:CTAG	0	965934	CTAG	C
16	chr16:966057:C:A	0	966057	A	C
16	chr16:966094:T:C	0	966094	C	T
16	chr16:966475:C:G	0	966475	G	C
16	chr16:966607:GATAT:G	0	966607	G	GATAT
16	chr16:967111:A:C	0	967111	C	A
16	chr16:967367:T:A	0	967367	A	T
16	chr16:967982:T:C	0	967982	C	T
16	chr16:967983:G:A	0	967983	A	G
16	chr16:968034:C:T	0	968034	T	C
16	chr16:968938:T:C	0	968938	C	T
16	chr16:969455:G:T	0	969455	T	G
16	chr16:970343:A:G	0	970343	G	A
16	chr16:970363:C:T	0	970363	T	C
16	chr16:970874:C:T	0	970874	T	C
16	chr16:971266:G:A	0	971266	A	G
16	chr16:971326:C:T	0	971326	T	C
16	chr16:972243:CCATTT:C	0	972243	C	CCATTT
16	chr16:972650:C:T	0	972650	T	C
16	chr16:972835:G:A	0	972835	A	G
16	chr16:973205:T:C	0	973205	C	T
16	chr16:973691:C:T	0	973691	T	C
16	chr16:973882:C:T	0	973882	T	C
16	chr16:973988:C:T	0	973988	T	C
16	chr16:974083:G:A	0	974083	A	G
16	chr16:974383:T:C	0	974383	C	T
16	chr16:974588:C:T	0	974588	T	C
16	chr16:974669:A:G	0	974669	G	A
16	chr16:974860:G:A	0	974860	A	G
16	chr16:975264:C:T	0	975264	T	C
16	chr16:975473:A:G	0	975473	G	A
16	chr16:975505:C:T	0	975505	T	C
16	chr16:976094:T:C	0	976094	C	T
16	chr16:976188:C:A	0	976188	A	C
16	chr16:976209:G:A	0	976209	A	G
16	chr16:976373:G:A	0	976373	A	G
16	chr16:976398:G:A	0	976398	A	G
16	chr16:977069:T:C	0	977069	C	T
16	chr16:977099:A:G	0	977099	G	A
16	chr16:977619:C:T	0	977619	T	C
16	chr16:978318:C:T	0	978318	T	C
16	chr16:978366:T:C	0	978366	C	T
16	chr16:978545:A:G	0	978545	G	A
16	chr16:979361:T:C	0	979361	C	T
16	chr16:979627:T:C	0	979627	C	T
16	chr16:980002:G:A	0	980002	A	G
16	chr16:980147:G:A	0	980147	A	G
16	chr16:980273:G:A	0	980273	A	G
16	chr16:980414:C:A	0	980414	A	C
16	chr16:980697:C:CG	0	980697	CG	C
16	chr16:980984:A:C	0	980984	C	A
16	chr16:980988:C:A	0	980988	A	C
16	chr16:981090:G:A	0	981090	A	G
16	chr16:981161:C:A	0	981161	A	C
16	chr16:982616:T:C	0	982616	C	T
16	chr16:982695:C:T	0	982695	T	C
16	chr16:982776:A:G	0	982776	G	A
16	chr16:982915:C:T	0	982915	T	C
16	chr16:984494:T:C	0	984494	C	T
16	chr16:984503:A:C	0	984503	C	A
16	chr16:984676:C:T	0	984676	T	C
16	chr16:985077:C:T	0	985077	T	C
16	chr16:985456:A:G	0	985456	G	A
16	chr16:985548:G:A	0	985548	A	G
16	chr16:985653:C:T	0	985653	T	C
16	chr16:986081:TAATG:T	0	986081	T	TAATG
16	chr16:986640:T:C	0	986640	C	T
16	chr16:987035:A:G	0	987035	G	A
16	chr16:987524:G:A	0	987524	A	G
16	chr16:987916:T:C	0	987916	C	T
16	chr16:988890:G:A	0	988890	A	G
16	chr16:989782:C:T	0	989782	T	C
16	chr16:990065:C:T	0	990065	T	C
16	chr16:990421:TGCTGTGTCTGGG:T	0	990421	T	TGCTGTGTCTGGG
16	chr16:990849:T:C	0	990849	C	T
16	chr16:990879:G:A	0	990879	A	G
16	chr16:991240:CA:C	0	991240	C	CA
16	chr16:991856:G:C	0	991856	C	G
16	chr16:991953:G:A	0	991953	A	G
16	chr16:992189:G:A	0	992189	A	G
16	chr16:992389:C:T	0	992389	T	C
16	chr16:993091:G:A	0	993091	A	G
16	chr16:993309:G:A	0	993309	A	G
16	chr16:995384:G:A	0	995384	A	G
16	chr16:995417:A:G	0	995417	G	A
16	chr16:995721:C:T	0	995721	T	C
16	chr16:995838:T:C	0	995838	C	T
16	chr16:995951:C:T	0	995951	T	C
16	chr16:996070:G:A	0	996070	A	G
16	chr16:996081:C:T	0	996081	T	C
16	chr16:996264:C:G	0	996264	G	C
16	chr16:996471:G:T	0	996471	T	G
16	chr16:996630:G:A	0	996630	A	G
16	chr16:997072:C:T	0	997072	T	C
16	chr16:997430:C:A	0	997430	A	C
16	chr16:997538:G:C	0	997538	C	G
16	chr16:997729:C:T	0	997729	T	C
16	chr16:998526:G:A	0	998526	A	G
16	chr16:998796:G:A	0	998796	A	G
16	chr16:998864:G:A	0	998864	A	G
16	chr16:999139:A:G	0	999139	G	A
16	chr16:999351:A:G	0	999351	G	A
16	chr16:999431:T:C	0	999431	C	T
16	chr16:1000199:G:A	0	1000199	A	G
16	chr16:1000338:G:A	0	1000338	A	G
16	chr16:1000847:G:A	0	1000847	A	G
16	chr16:1000877:T:C	0	1000877	C	T
16	chr16:1001520:A:G	0	1001520	G	A
16	chr16:1002399:G:A	0	1002399	A	G
16	chr16:1004485:C:T	0	1004485	T	C
16	chr16:1004797:G:A	0	1004797	A	G
16	chr16:1005808:T:G	0	1005808	G	T
16	chr16:1006111:G:A	0	1006111	A	G
16	chr16:1006547:A:G	0	1006547	G	A
16	chr16:1007737:G:A	0	1007737	A	G
16	chr16:1007850:A:C	0	1007850	C	A
16	chr16:1007965:A:C	0	1007965	C	A
16	chr16:1009264:T:A	0	1009264	A	T
16	chr16:1009649:C:T	0	1009649	T	C
16	chr16:1010360:C:T	0	1010360	T	C
16	chr16:1010686:T:C	0	1010686	C	T
16	chr16:1011805:C:G	0	1011805	G	C
16	chr16:1011970:A:G	0	1011970	G	A
16	chr16:1012428:C:T	0	1012428	T	C
16	chr16:1012447:C:G	0	1012447	G	C
16	chr16:1013319:G:A	0	1013319	A	G
16	chr16:1013457:T:C	0	1013457	C	T
16	chr16:1015270:A:G	0	1015270	G	A
16	chr16:1015433:T:C	0	1015433	C	T
16	chr16:1015837:G:A	0	1015837	A	G
16	chr16:1015859:C:T	0	1015859	T	C
16	chr16:1016396:G:A	0	1016396	A	G
16	chr16:1016415:C:G	0	1016415	G	C
16	chr16:1017289:G:T	0	1017289	T	G
16	chr16:1017292:A:G	0	1017292	G	A
16	chr16:1017466:C:T	0	1017466	T	C
16	chr16:1017832:G:T	0	1017832	T	G
16	chr16:1017895:T:C	0	1017895	C	T
16	chr16:1017955:C:T	0	1017955	T	C
16	chr16:1018267:T:C	0	1018267	C	T
16	chr16:1018514:C:T	0	1018514	T	C
16	chr16:1019127:T:G	0	1019127	G	T
16	chr16:1020198:T:C	0	1020198	C	T
16	chr16:1020738:G:T	0	1020738	T	G
16	chr16:1021174:G:A	0	1021174	A	G
16	chr16:1021584:C:T	0	1021584	T	C
16	chr16:1022470:G:A	0	1022470	A	G
16	chr16:1022889:T:C	0	1022889	C	T
16	chr16:1023146:C:G	0	1023146	G	C
16	chr16:1023149:G:A	0	1023149	A	G
16	chr16:1023372:C:T	0	1023372	T	C
16	chr16:1023515:T:A	0	1023515	A	T
16	chr16:1023552:A:G	0	1023552	G	A
16	chr16:1023782:A:G	0	1023782	G	A
16	chr16:1023849:C:G	0	1023849	G	C
16	chr16:1023957:CA:C	0	1023957	C	CA
16	chr16:1024280:G:A	0	1024280	A	G
16	chr16:1024443:G:A	0	1024443	A	G
16	chr16:1024526:T:G	0	1024526	G	T
16	chr16:1024581:C:T	0	1024581	T	C
16	chr16:1024931:G:A	0	1024931	A	G
16	chr16:1025205:AG:A	0	1025205	A	AG
16	chr16:1025956:T:G	0	1025956	G	T
16	chr16:1026601:G:A	0	1026601	A	G
16	chr16:1026660:T:C	0	1026660	C	T
16	chr16:1026701:A:G	0	1026701	G	A
16	chr16:1026821:C:CT	0	1026821	CT	C
16	chr16:1027531:G:A	0	1027531	A	G
16	chr16:1028084:C:T	0	1028084	T	C
16	chr16:1028212:G:C	0	1028212	C	G
16	chr16:1028763:C:T	0	1028763	T	C
16	chr16:1028798:T:C	0	1028798	C	T
16	chr16:1028811:G:A	0	1028811	A	G
16	chr16:1029479:A:G	0	1029479	G	A
16	chr16:1029582:A:G	0	1029582	G	A
16	chr16:1030554:C:T	0	1030554	T	C
16	chr16:1030758:C:T	0	1030758	T	C
16	chr16:1031151:C:T	0	1031151	T	C
16	chr16:1031175:A:G	0	1031175	G	A
16	chr16:1031348:A:G	0	1031348	G	A
16	chr16:1031790:G:A	0	1031790	A	G
16	chr16:1031818:G:A	0	1031818	A	G
16	chr16:1032561:G:A	0	1032561	A	G
16	chr16:1034440:C:T	0	1034440	T	C
16	chr16:1034906:A:G	0	1034906	G	A
16	chr16:1035129:C:T	0	1035129	T	C
16	chr16:1035168:GCACAATGC:G	0	1035168	G	GCACAATGC
16	chr16:1035314:A:T	0	1035314	T	A
16	chr16:1035335:T:C	0	1035335	C	T
16	chr16:1035393:A:C	0	1035393	C	A
16	chr16:1036007:A:G	0	1036007	G	A
16	chr16:1036034:T:C	0	1036034	C	T
16	chr16:1036064:T:C	0	1036064	C	T
16	chr16:1036120:T:C	0	1036120	C	T
16	chr16:1036167:G:A	0	1036167	A	G
16	chr16:1036467:G:A	0	1036467	A	G
16	chr16:1036530:C:T	0	1036530	T	C
16	chr16:1036769:A:G	0	1036769	G	A
16	chr16:1036855:C:T	0	1036855	T	C
16	chr16:1036911:C:G	0	1036911	G	C
16	chr16:1037468:C:T	0	1037468	T	C
16	chr16:1037781:C:T	0	1037781	T	C
16	chr16:1038449:G:A	0	1038449	A	G
16	chr16:1038921:C:T	0	1038921	T	C
16	chr16:1039488:A:G	0	1039488	G	A
16	chr16:1039949:G:A	0	1039949	A	G
16	chr16:1040129:A:AC	0	1040129	AC	A
16	chr16:1040190:G:A	0	1040190	A	G
16	chr16:1040234:A:G	0	1040234	G	A
16	chr16:1041944:T:C	0	1041944	C	T
16	chr16:1042101:A:G	0	1042101	G	A
16	chr16:1042676:C:T	0	1042676	T	C
16	chr16:1045063:T:C	0	1045063	C	T
16	chr16:1045745:T:C	0	1045745	C	T
16	chr16:1046075:A:G	0	1046075	G	A
16	chr16:1047140:G:A	0	1047140	A	G
16	chr16:1047314:A:T	0	1047314	T	A
16	chr16:1047449:C:T	0	1047449	T	C
16	chr16:1048009:A:G	0	1048009	G	A
16	chr16:1048729:C:T	0	1048729	T	C
16	chr16:1049671:G:A	0	1049671	A	G
16	chr16:1050064:A:G	0	1050064	G	A
16	chr16:1050506:G:A	0	1050506	A	G
16	chr16:1050633:G:A	0	1050633	A	G
16	chr16:1050776:C:T	0	1050776	T	C
16	chr16:1051872:G:A	0	1051872	A	G
16	chr16:1052089:C:T	0	1052089	T	C
16	chr16:1052190:G:C	0	1052190	C	G
16	chr16:1052701:C:T	0	1052701	T	C
16	chr16:1053095:A:G	0	1053095	G	A
16	chr16:1053154:T:C	0	1053154	C	T
16	chr16:1053316:C:T	0	1053316	T	C
16	chr16:1053391:AG:A	0	1053391	A	AG
16	chr16:1053758:A:C	0	1053758	C	A
16	chr16:1054606:A:G	0	1054606	G	A
16	chr16:1054759:C:A	0	1054759	A	C
16	chr16:1055604:A:G	0	1055604	G	A
16	chr16:1055638:C:T	0	1055638	T	C
16	chr16:1055760:G:A	0	1055760	A	G
16	chr16:1055783:G:A	0	1055783	A	G
16	chr16:1055819:T:C	0	1055819	C	T
16	chr16:1055873:G:A	0	1055873	A	G
16	chr16:1055919:T:C	0	1055919	C	T
16	chr16:1056064:A:G	0	1056064	G	A
16	chr16:1057640:C:CTG	0	1057640	CTG	C
16	chr16:1057865:G:A	0	1057865	A	G
16	chr16:1058485:C:T	0	1058485	T	C
16	chr16:1059435:C:T	0	1059435	T	C
16	chr16:1059609:G:A	0	1059609	A	G
16	chr16:1059653:C:T	0	1059653	T	C
16	chr16:1060629:G:A	0	1060629	A	G
16	chr16:1061302:G:A	0	1061302	A	G
16	chr16:1061384:A:G	0	1061384	G	A
16	chr16:1061401:C:T	0	1061401	T	C
16	chr16:1061425:C:G	0	1061425	G	C
16	chr16:1061710:G:A	0	1061710	A	G
16	chr16:1061860:T:C	0	1061860	C	T
16	chr16:1063537:C:T	0	1063537	T	C
16	chr16:1063622:G:A	0	1063622	A	G
16	chr16:1063695:G:T	0	1063695	T	G
16	chr16:1063747:G:A	0	1063747	A	G
16	chr16:1063859:TCA:T	0	1063859	T	TCA
16	chr16:1063924:C:T	0	1063924	T	C
16	chr16:1063933:ACG:A	0	1063933	A	ACG
16	chr16:1063993:G:T	0	1063993	T	G
16	chr16:1064107:T:G	0	1064107	G	T
16	chr16:1064258:A:G	0	1064258	G	A
16	chr16:1064458:G:A	0	1064458	A	G
16	chr16:1064588:T:C	0	1064588	C	T
16	chr16:1064853:T:C	0	1064853	C	T
16	chr16:1064913:G:A	0	1064913	A	G
16	chr16:1065495:T:C	0	1065495	C	T
16	chr16:1065904:G:A	0	1065904	A	G
16	chr16:1066169:A:G	0	1066169	G	A
16	chr16:1066243:C:T	0	1066243	T	C
16	chr16:1066567:C:A	0	1066567	A	C
16	chr16:1066912:C:G	0	1066912	G	C
16	chr16:1067030:GCTTTCCATATAGC:G	0	1067030	G	GCTTTCCATATAGC
16	chr16:1067325:G:T	0	1067325	T	G
16	chr16:1067345:G:A	0	1067345	A	G
16	chr16:1067662:G:A	0	1067662	A	G
16	chr16:1067737:G:A	0	1067737	A	G
16	chr16:1067780:GGTTTTT:G	0	1067780	G	GGTTTTT
16	chr16:1067854:T:C	0	1067854	C	T
16	chr16:1068064:C:T	0	1068064	T	C
16	chr16:1068087:A:G	0	1068087	G	A
16	chr16:1068135:C:T	0	1068135	T	C
16	chr16:1068403:T:TGTC	0	1068403	TGTC	T
16	chr16:1068643:G:A	0	1068643	A	G
16	chr16:1068849:G:A	0	1068849	A	G
16	chr16:1068938:G:A	0	1068938	A	G
16	chr16:1069946:G:C	0	1069946	C	G
16	chr16:1070145:A:G	0	1070145	G	A
16	chr16:1070213:G:A	0	1070213	A	G
16	chr16:1070326:C:T	0	1070326	T	C
16	chr16:1070645:T:C	0	1070645	C	T
16	chr16:1071371:C:T	0	1071371	T	C
16	chr16:1071428:G:A	0	1071428	A	G
16	chr16:1072170:G:A	0	1072170	A	G
16	chr16:1072655:C:G	0	1072655	G	C
16	chr16:1072857:G:A	0	1072857	A	G
16	chr16:1073237:A:G	0	1073237	G	A
16	chr16:1073374:G:C	0	1073374	C	G
16	chr16:1073557:C:T	0	1073557	T	C
16	chr16:1073784:C:G	0	1073784	G	C
16	chr16:1073809:G:T	0	1073809	T	G
16	chr16:1073883:A:G	0	1073883	G	A
16	chr16:1074086:A:G	0	1074086	G	A
16	chr16:1074274:A:T	0	1074274	T	A
16	chr16:1074377:G:A	0	1074377	A	G
16	chr16:1074507:G:A	0	1074507	A	G
16	chr16:1074747:G:A	0	1074747	A	G
16	chr16:1075099:T:C	0	1075099	C	T
16	chr16:1075386:A:G	0	1075386	G	A
16	chr16:1076546:G:T	0	1076546	T	G
16	chr16:1076607:C:T	0	1076607	T	C
16	chr16:1078406:C:T	0	1078406	T	C
16	chr16:1079023:C:T	0	1079023	T	C
16	chr16:1079193:C:T	0	1079193	T	C
16	chr16:1079384:G:A	0	1079384	A	G
16	chr16:1079501:C:T	0	1079501	T	C
16	chr16:1079872:C:T	0	1079872	T	C
16	chr16:1079912:A:G	0	1079912	G	A
16	chr16:1080151:A:G	0	1080151	G	A
16	chr16:1080927:C:T	0	1080927	T	C
16	chr16:1080929:G:A	0	1080929	A	G
16	chr16:1081181:C:T	0	1081181	T	C
16	chr16:1081388:C:A	0	1081388	A	C
16	chr16:1081393:A:G	0	1081393	G	A
16	chr16:1081618:C:T	0	1081618	T	C
16	chr16:1081879:G:C	0	1081879	C	G
16	chr16:1082015:C:G	0	1082015	G	C
16	chr16:1082258:G:C	0	1082258	C	G
16	chr16:1083049:G:A	0	1083049	A	G
16	chr16:1083192:G:C	0	1083192	C	G
16	chr16:1083398:A:G	0	1083398	G	A
16	chr16:1083779:G:A	0	1083779	A	G
16	chr16:1084267:T:C	0	1084267	C	T
16	chr16:1084292:G:A	0	1084292	A	G
16	chr16:1085403:A:G	0	1085403	G	A
16	chr16:1085582:T:A	0	1085582	A	T
16	chr16:1085768:C:G	0	1085768	G	C
16	chr16:1085912:G:A	0	1085912	A	G
16	chr16:1086677:G:A	0	1086677	A	G
16	chr16:1086699:G:A	0	1086699	A	G
16	chr16:1086772:A:G	0	1086772	G	A
16	chr16:1088076:G:A	0	1088076	A	G
16	chr16:1089446:G:T	0	1089446	T	G
16	chr16:1089734:G:A	0	1089734	A	G
16	chr16:1089954:C:G	0	1089954	G	C
16	chr16:1090020:G:A	0	1090020	A	G
16	chr16:1090359:C:T	0	1090359	T	C
16	chr16:1090589:G:A	0	1090589	A	G
16	chr16:1091198:G:A	0	1091198	A	G
16	chr16:1091820:AGCCACCACTAGAGCAGCCCCACCCTCCCGGCCACCGTGAGTGCTGGGT:A	0	1091820	A	AGCCACCACTAGAGCAGCCCCACCCTCCCGGCCACCGTGAGTGCTGGGT
16	chr16:1092114:C:T	0	1092114	T	C
16	chr16:1095283:A:G	0	1095283	G	A
16	chr16:1095451:C:T	0	1095451	T	C
16	chr16:1096094:A:C	0	1096094	C	A
16	chr16:1096254:G:C	0	1096254	C	G
16	chr16:1096598:A:T	0	1096598	T	A
16	chr16:1097122:A:G	0	1097122	G	A
16	chr16:1097809:G:A	0	1097809	A	G
16	chr16:1098022:G:A	0	1098022	A	G
16	chr16:1099064:T:C	0	1099064	C	T
16	chr16:1099322:C:T	0	1099322	T	C
16	chr16:1099336:C:T	0	1099336	T	C
16	chr16:1099366:T:C	0	1099366	C	T
16	chr16:1099637:G:T	0	1099637	T	G
16	chr16:1099678:C:T	0	1099678	T	C
16	chr16:1100311:G:A	0	1100311	A	G
16	chr16:1101322:C:T	0	1101322	T	C
16	chr16:1101323:G:A	0	1101323	A	G
16	chr16:1101342:G:A	0	1101342	A	G
16	chr16:1103058:C:T	0	1103058	T	C
16	chr16:1103429:G:A	0	1103429	A	G
16	chr16:1103499:G:C	0	1103499	C	G
16	chr16:1103597:T:G	0	1103597	G	T
16	chr16:1103598:C:T	0	1103598	T	C
16	chr16:1103881:G:C	0	1103881	C	G
16	chr16:1105025:C:T	0	1105025	T	C
16	chr16:1105316:G:A	0	1105316	A	G
16	chr16:1105979:A:G	0	1105979	G	A
16	chr16:1106102:G:A	0	1106102	A	G
16	chr16:1106287:A:C	0	1106287	C	A
16	chr16:1106662:C:T	0	1106662	T	C
16	chr16:1106920:A:G	0	1106920	G	A
16	chr16:1108684:A:G	0	1108684	G	A
16	chr16:1108702:G:A	0	1108702	A	G
16	chr16:1108836:G:C	0	1108836	C	G
16	chr16:1108980:A:G	0	1108980	G	A
16	chr16:1109731:A:G	0	1109731	G	A
16	chr16:1110107:T:C	0	1110107	C	T
16	chr16:1110109:A:G	0	1110109	G	A
16	chr16:1110414:A:T	0	1110414	T	A
16	chr16:1110460:A:G	0	1110460	G	A
16	chr16:1111148:C:T	0	1111148	T	C
16	chr16:1111810:T:C	0	1111810	C	T
16	chr16:1112013:C:A	0	1112013	A	C
16	chr16:1112184:T:C	0	1112184	C	T
16	chr16:1112438:G:A	0	1112438	A	G
16	chr16:1112443:G:A	0	1112443	A	G
16	chr16:1112979:G:A	0	1112979	A	G
16	chr16:1112993:A:G	0	1112993	G	A
16	chr16:1113413:G:C	0	1113413	C	G
16	chr16:1113603:T:G	0	1113603	G	T
16	chr16:1113779:A:G	0	1113779	G	A
16	chr16:1113795:G:A	0	1113795	A	G
16	chr16:1114379:A:C	0	1114379	C	A
16	chr16:1114498:T:C	0	1114498	C	T
16	chr16:1114640:T:G	0	1114640	G	T
16	chr16:1114897:T:G	0	1114897	G	T
16	chr16:1115111:G:C	0	1115111	C	G
16	chr16:1115749:G:A	0	1115749	A	G
16	chr16:1115805:G:A	0	1115805	A	G
16	chr16:1117530:A:G	0	1117530	G	A
16	chr16:1117799:G:A	0	1117799	A	G
16	chr16:1117815:C:T	0	1117815	T	C
16	chr16:1118455:G:A	0	1118455	A	G
16	chr16:1119116:G:A	0	1119116	A	G
16	chr16:1119707:T:G	0	1119707	G	T
16	chr16:1120512:A:G	0	1120512	G	A
16	chr16:1123451:G:A	0	1123451	A	G
16	chr16:1124220:T:G	0	1124220	G	T
16	chr16:1124306:A:G	0	1124306	G	A
16	chr16:1124849:G:A	0	1124849	A	G
16	chr16:1124930:G:A	0	1124930	A	G
16	chr16:1124996:C:T	0	1124996	T	C
16	chr16:1125783:C:G	0	1125783	G	C
16	chr16:1126132:C:T	0	1126132	T	C
16	chr16:1126214:A:T	0	1126214	T	A
16	chr16:1126410:T:C	0	1126410	C	T
16	chr16:1126884:T:C	0	1126884	C	T
16	chr16:1127601:G:C	0	1127601	C	G
16	chr16:1128619:G:A	0	1128619	A	G
16	chr16:1129309:A:T	0	1129309	T	A
16	chr16:1129683:A:G	0	1129683	G	A
16	chr16:1129985:T:C	0	1129985	C	T
16	chr16:1130163:TA:T	0	1130163	T	TA
16	chr16:1132025:C:T	0	1132025	T	C
16	chr16:1133677:G:A	0	1133677	A	G
16	chr16:1134311:C:T	0	1134311	T	C
16	chr16:1134911:G:A	0	1134911	A	G
16	chr16:1134967:G:A	0	1134967	A	G
16	chr16:1136297:C:T	0	1136297	T	C
16	chr16:1136299:G:A	0	1136299	A	G
16	chr16:1136731:T:C	0	1136731	C	T
16	chr16:1136978:T:C	0	1136978	C	T
16	chr16:1137185:C:T	0	1137185	T	C
16	chr16:1138066:T:C	0	1138066	C	T
16	chr16:1139321:T:A	0	1139321	A	T
16	chr16:1139489:A:G	0	1139489	G	A
16	chr16:1140143:A:G	0	1140143	G	A
16	chr16:1140310:G:A	0	1140310	A	G
16	chr16:1140695:T:C	0	1140695	C	T
16	chr16:1140774:G:A	0	1140774	A	G
16	chr16:1141876:C:T	0	1141876	T	C
16	chr16:1142543:G:A	0	1142543	A	G
16	chr16:1142949:G:A	0	1142949	A	G
16	chr16:1143226:C:T	0	1143226	T	C
16	chr16:1143554:C:G	0	1143554	G	C
16	chr16:1144437:G:A	0	1144437	A	G
16	chr16:1145545:A:C	0	1145545	C	A
16	chr16:1146809:A:G	0	1146809	G	A
16	chr16:1148938:G:A	0	1148938	A	G
16	chr16:1149938:T:C	0	1149938	C	T
16	chr16:1150237:G:A	0	1150237	A	G
16	chr16:1151390:G:A	0	1151390	A	G
16	chr16:1152336:G:C	0	1152336	C	G
16	chr16:1153156:G:A	0	1153156	A	G
16	chr16:1159177:A:G	0	1159177	G	A
16	chr16:1159454:C:T	0	1159454	T	C
16	chr16:1161035:T:C	0	1161035	C	T
16	chr16:1162523:A:T	0	1162523	T	A
16	chr16:1162889:A:T	0	1162889	T	A
16	chr16:1163122:T:C	0	1163122	C	T
16	chr16:1163174:G:A	0	1163174	A	G
16	chr16:1163235:G:A	0	1163235	A	G
16	chr16:1164180:T:C	0	1164180	C	T
16	chr16:1164262:G:A	0	1164262	A	G
16	chr16:1165681:T:A	0	1165681	A	T
16	chr16:1167364:G:A	0	1167364	A	G
16	chr16:1167549:T:C	0	1167549	C	T
16	chr16:1168321:A:G	0	1168321	G	A
16	chr16:1169065:A:G	0	1169065	G	A
16	chr16:1169535:C:T	0	1169535	T	C
16	chr16:1170238:T:C	0	1170238	C	T
16	chr16:1170480:A:G	0	1170480	G	A
16	chr16:1171829:A:C	0	1171829	C	A
16	chr16:1173774:T:C	0	1173774	C	T
16	chr16:1174109:T:C	0	1174109	C	T
16	chr16:1175060:A:T	0	1175060	T	A
16	chr16:1175628:A:G	0	1175628	G	A
16	chr16:1176198:T:C	0	1176198	C	T
16	chr16:1176457:C:T	0	1176457	T	C
16	chr16:1176476:G:T	0	1176476	T	G
16	chr16:1176866:T:C	0	1176866	C	T
16	chr16:1177272:A:G	0	1177272	G	A
16	chr16:1180036:G:A	0	1180036	A	G
16	chr16:1180674:C:T	0	1180674	T	C
16	chr16:1181239:G:A	0	1181239	A	G
16	chr16:1181586:C:T	0	1181586	T	C
16	chr16:1181987:G:A	0	1181987	A	G
16	chr16:1183151:A:C	0	1183151	C	A
16	chr16:1184139:A:G	0	1184139	G	A
16	chr16:1184582:A:G	0	1184582	G	A
16	chr16:1184842:G:A	0	1184842	A	G
16	chr16:1184871:A:G	0	1184871	G	A
16	chr16:1185162:T:C	0	1185162	C	T
16	chr16:1185194:C:T	0	1185194	T	C
16	chr16:1185462:G:A	0	1185462	A	G
16	chr16:1186758:C:T	0	1186758	T	C
16	chr16:1187181:G:A	0	1187181	A	G
16	chr16:1187356:T:C	0	1187356	C	T
16	chr16:1187616:C:G	0	1187616	G	C
16	chr16:1188939:A:G	0	1188939	G	A
16	chr16:1190778:GA:G	0	1190778	G	GA
16	chr16:1192300:T:C	0	1192300	C	T
16	chr16:1193194:T:C	0	1193194	C	T
16	chr16:1193557:T:C	0	1193557	C	T
16	chr16:1194376:C:T	0	1194376	T	C
16	chr16:1194380:C:T	0	1194380	T	C
16	chr16:1194631:C:T	0	1194631	T	C
16	chr16:1194887:T:A	0	1194887	A	T
16	chr16:1196255:A:C	0	1196255	C	A
16	chr16:1196747:C:A	0	1196747	A	C
16	chr16:1197337:T:C	0	1197337	C	T
16	chr16:1197482:T:C	0	1197482	C	T
16	chr16:1197606:G:A	0	1197606	A	G
16	chr16:1198371:C:T	0	1198371	T	C
16	chr16:1198890:C:T	0	1198890	T	C
16	chr16:1199521:T:C	0	1199521	C	T
16	chr16:1201203:A:G	0	1201203	G	A
16	chr16:1201281:G:A	0	1201281	A	G
16	chr16:1201562:G:A	0	1201562	A	G
16	chr16:1201803:C:T	0	1201803	T	C
16	chr16:1202114:C:T	0	1202114	T	C
16	chr16:1202118:C:T	0	1202118	T	C
16	chr16:1202259:A:G	0	1202259	G	A
16	chr16:1202441:T:C	0	1202441	C	T
16	chr16:1202599:C:T	0	1202599	T	C
16	chr16:1203529:T:C	0	1203529	C	T
16	chr16:1204369:C:T	0	1204369	T	C
16	chr16:1204577:T:C	0	1204577	C	T
16	chr16:1205277:C:T	0	1205277	T	C
16	chr16:1205545:T:C	0	1205545	C	T
16	chr16:1205832:C:T	0	1205832	T	C
16	chr16:1206085:C:T	0	1206085	T	C
16	chr16:1206839:T:C	0	1206839	C	T
16	chr16:1206902:C:G	0	1206902	G	C
16	chr16:1207634:C:T	0	1207634	T	C
16	chr16:1207731:G:A	0	1207731	A	G
16	chr16:1209746:G:A	0	1209746	A	G
16	chr16:1210481:T:C	0	1210481	C	T
16	chr16:1210969:G:A	0	1210969	A	G
16	chr16:1211024:C:T	0	1211024	T	C
16	chr16:1211119:G:A	0	1211119	A	G
16	chr16:1211222:A:G	0	1211222	G	A
16	chr16:1211282:T:C	0	1211282	C	T
16	chr16:1211377:G:A	0	1211377	A	G
16	chr16:1212858:C:G	0	1212858	G	C
16	chr16:1213004:G:A	0	1213004	A	G
16	chr16:1213196:T:C	0	1213196	C	T
16	chr16:1213510:G:A	0	1213510	A	G
16	chr16:1214009:T:C	0	1214009	C	T
16	chr16:1214302:C:T	0	1214302	T	C
16	chr16:1214483:G:A	0	1214483	A	G
16	chr16:1215600:G:A	0	1215600	A	G
16	chr16:1215720:C:T	0	1215720	T	C
16	chr16:1215854:C:T	0	1215854	T	C
16	chr16:1215891:G:A	0	1215891	A	G
16	chr16:1216020:G:T	0	1216020	T	G
16	chr16:1216161:A:G	0	1216161	G	A
16	chr16:1216400:G:A	0	1216400	A	G
16	chr16:1216436:T:TG	0	1216436	TG	T
16	chr16:1216676:G:A	0	1216676	A	G
16	chr16:1217380:C:G	0	1217380	G	C
16	chr16:1217656:C:G	0	1217656	G	C
16	chr16:1218485:C:T	0	1218485	T	C
16	chr16:1218542:G:A	0	1218542	A	G
16	chr16:1218758:A:G	0	1218758	G	A
16	chr16:1218829:G:A	0	1218829	A	G
16	chr16:1219003:A:G	0	1219003	G	A
16	chr16:1219029:T:C	0	1219029	C	T
16	chr16:1219143:G:A	0	1219143	A	G
16	chr16:1219145:TG:T	0	1219145	T	TG
16	chr16:1219680:G:A	0	1219680	A	G
16	chr16:1219740:A:G	0	1219740	G	A
16	chr16:1219789:TCA:T	0	1219789	T	TCA
16	chr16:1220055:T:C	0	1220055	C	T
16	chr16:1220111:G:A	0	1220111	A	G
16	chr16:1220162:G:A	0	1220162	A	G
16	chr16:1221095:C:T	0	1221095	T	C
16	chr16:1221471:C:T	0	1221471	T	C
16	chr16:1221597:A:T	0	1221597	T	A
16	chr16:1222038:G:A	0	1222038	A	G
16	chr16:1222472:C:T	0	1222472	T	C
16	chr16:1222722:C:T	0	1222722	T	C
16	chr16:1222865:G:A	0	1222865	A	G
16	chr16:1223025:C:T	0	1223025	T	C
16	chr16:1223062:C:T	0	1223062	T	C
16	chr16:1223346:A:C	0	1223346	C	A
16	chr16:1223391:T:C	0	1223391	C	T
16	chr16:1223444:G:T	0	1223444	T	G
16	chr16:1223490:C:T	0	1223490	T	C
16	chr16:1223638:A:G	0	1223638	G	A
16	chr16:1223982:C:T	0	1223982	T	C
16	chr16:1224401:A:G	0	1224401	G	A
16	chr16:1224718:G:A	0	1224718	A	G
16	chr16:1224826:C:T	0	1224826	T	C
16	chr16:1225775:T:C	0	1225775	C	T
16	chr16:1226553:T:C	0	1226553	C	T
16	chr16:1228063:T:C	0	1228063	C	T
16	chr16:1233477:T:G	0	1233477	G	T
16	chr16:1238131:T:C	0	1238131	C	T
16	chr16:1238454:G:A	0	1238454	A	G
16	chr16:1238560:C:A	0	1238560	A	C
16	chr16:1238792:CAT:C	0	1238792	C	CAT
16	chr16:1239085:G:A	0	1239085	A	G
16	chr16:1239542:G:C	0	1239542	C	G
```
