## Supplementary material for "Characterization of shared and ancestry-specific signals driving complex traits using multi-ancestry fine-mapping": s1_data.bim

```
16	chr16:8503326:C:T	0	8503326	T	C
16	chr16:8503440:T:C	0	8503440	C	T
16	chr16:8503597:A:G	0	8503597	G	A
16	chr16:8504248:C:T	0	8504248	T	C
16	chr16:8504552:C:T	0	8504552	T	C
16	chr16:8504568:A:C	0	8504568	C	A
16	chr16:8505872:G:A	0	8505872	A	G
16	chr16:8506615:AAGC:A	0	8506615	A	AAGC
16	chr16:8507694:G:A	0	8507694	A	G
16	chr16:8507965:G:T	0	8507965	T	G
16	chr16:8508350:T:C	0	8508350	C	T
16	chr16:8508668:G:A	0	8508668	A	G
16	chr16:8508778:A:T	0	8508778	T	A
16	chr16:8509067:T:A	0	8509067	A	T
16	chr16:8509097:G:T	0	8509097	T	G
16	chr16:8509686:A:G	0	8509686	G	A
16	chr16:8509832:C:T	0	8509832	T	C
16	chr16:8511337:G:C	0	8511337	C	G
16	chr16:8511805:T:A	0	8511805	A	T
16	chr16:8512092:A:G	0	8512092	G	A
16	chr16:8512759:T:C	0	8512759	C	T
16	chr16:8512984:C:G	0	8512984	G	C
16	chr16:8513093:A:C	0	8513093	C	A
16	chr16:8513828:G:T	0	8513828	T	G
16	chr16:8513845:G:A	0	8513845	A	G
16	chr16:8514315:T:A	0	8514315	A	T
16	chr16:8514316:C:A	0	8514316	A	C
16	chr16:8514370:T:C	0	8514370	C	T
16	chr16:8514486:C:T	0	8514486	T	C
16	chr16:8514495:G:A	0	8514495	A	G
16	chr16:8514573:A:C	0	8514573	C	A
16	chr16:8514594:C:T	0	8514594	T	C
16	chr16:8514814:T:C	0	8514814	C	T
16	chr16:8515104:A:G	0	8515104	G	A
16	chr16:8515108:T:G	0	8515108	G	T
16	chr16:8515510:T:A	0	8515510	A	T
16	chr16:8515819:T:A	0	8515819	A	T
16	chr16:8516299:T:G	0	8516299	G	T
16	chr16:8516350:A:T	0	8516350	T	A
16	chr16:8516628:G:A	0	8516628	A	G
16	chr16:8516670:C:A	0	8516670	A	C
16	chr16:8516736:A:G	0	8516736	G	A
16	chr16:8517395:C:G	0	8517395	G	C
16	chr16:8517849:G:A	0	8517849	A	G
16	chr16:8518163:G:A	0	8518163	A	G
16	chr16:8518678:G:T	0	8518678	T	G
16	chr16:8519046:T:C	0	8519046	C	T
16	chr16:8519601:C:G	0	8519601	G	C
16	chr16:8520179:G:C	0	8520179	C	G
16	chr16:8521186:T:C	0	8521186	C	T
16	chr16:8521348:G:C	0	8521348	C	G
16	chr16:8521387:G:A	0	8521387	A	G
16	chr16:8521681:C:T	0	8521681	T	C
16	chr16:8521970:A:G	0	8521970	G	A
16	chr16:8522156:C:A	0	8522156	A	C
16	chr16:8522244:C:T	0	8522244	T	C
16	chr16:8522555:T:C	0	8522555	C	T
16	chr16:8524775:T:C	0	8524775	C	T
16	chr16:8525441:AC:A	0	8525441	A	AC
16	chr16:8525792:C:T	0	8525792	T	C
16	chr16:8526090:G:T	0	8526090	T	G
16	chr16:8526640:G:C	0	8526640	C	G
16	chr16:8526668:T:C	0	8526668	C	T
16	chr16:8526775:C:T	0	8526775	T	C
16	chr16:8527161:C:G	0	8527161	G	C
16	chr16:8527804:A:G	0	8527804	G	A
16	chr16:8527814:T:C	0	8527814	C	T
16	chr16:8527815:G:A	0	8527815	A	G
16	chr16:8528248:A:G	0	8528248	G	A
16	chr16:8528328:G:A	0	8528328	A	G
16	chr16:8528343:C:T	0	8528343	T	C
16	chr16:8528532:A:G	0	8528532	G	A
16	chr16:8529544:T:C	0	8529544	C	T
16	chr16:8529955:A:G	0	8529955	G	A
16	chr16:8530754:T:C	0	8530754	C	T
16	chr16:8530980:T:C	0	8530980	C	T
16	chr16:8530999:A:G	0	8530999	G	A
16	chr16:8531482:G:C	0	8531482	C	G
16	chr16:8531574:T:C	0	8531574	C	T
16	chr16:8531797:C:T	0	8531797	T	C
16	chr16:8532902:T:C	0	8532902	C	T
16	chr16:8532941:T:G	0	8532941	G	T
16	chr16:8533484:C:A	0	8533484	A	C
16	chr16:8533763:T:C	0	8533763	C	T
16	chr16:8533901:T:C	0	8533901	C	T
16	chr16:8534133:C:T	0	8534133	T	C
16	chr16:8534231:C:T	0	8534231	T	C
16	chr16:8534381:T:C	0	8534381	C	T
16	chr16:8534602:A:G	0	8534602	G	A
16	chr16:8534663:T:C	0	8534663	C	T
16	chr16:8534789:C:T	0	8534789	T	C
16	chr16:8534836:G:C	0	8534836	C	G
16	chr16:8534844:T:C	0	8534844	C	T
16	chr16:8535079:G:C	0	8535079	C	G
16	chr16:8535085:G:A	0	8535085	A	G
16	chr16:8535236:TA:T	0	8535236	T	TA
16	chr16:8535308:C:T	0	8535308	T	C
16	chr16:8535418:C:T	0	8535418	T	C
16	chr16:8535801:G:A	0	8535801	A	G
16	chr16:8535868:G:T	0	8535868	T	G
16	chr16:8535953:C:T	0	8535953	T	C
16	chr16:8535991:C:T	0	8535991	T	C
16	chr16:8536243:T:C	0	8536243	C	T
16	chr16:8536899:C:G	0	8536899	G	C
16	chr16:8537686:G:A	0	8537686	A	G
16	chr16:8537705:C:T	0	8537705	T	C
16	chr16:8537742:C:T	0	8537742	T	C
16	chr16:8537925:C:T	0	8537925	T	C
16	chr16:8538024:C:T	0	8538024	T	C
16	chr16:8538121:T:A	0	8538121	A	T
16	chr16:8538295:A:T	0	8538295	T	A
16	chr16:8538468:A:G	0	8538468	G	A
16	chr16:8538712:T:C	0	8538712	C	T
16	chr16:8539715:G:T	0	8539715	T	G
16	chr16:8539808:T:C	0	8539808	C	T
16	chr16:8539819:T:A	0	8539819	A	T
16	chr16:8539945:A:G	0	8539945	G	A
16	chr16:8539965:A:G	0	8539965	G	A
16	chr16:8540019:C:T	0	8540019	T	C
16	chr16:8540446:T:A	0	8540446	A	T
16	chr16:8540730:G:A	0	8540730	A	G
16	chr16:8540871:G:A	0	8540871	A	G
16	chr16:8541126:T:G	0	8541126	G	T
16	chr16:8541234:G:A	0	8541234	A	G
16	chr16:8541271:T:A	0	8541271	A	T
16	chr16:8541820:G:A	0	8541820	A	G
16	chr16:8541983:G:T	0	8541983	T	G
16	chr16:8541994:C:T	0	8541994	T	C
16	chr16:8542356:A:T	0	8542356	T	A
16	chr16:8543312:C:T	0	8543312	T	C
16	chr16:8543440:ACTTGCGTCATGCAATGGTGCAC:A	0	8543440	A	ACTTGCGTCATGCAATGGTGCAC
16	chr16:8544006:A:G	0	8544006	G	A
16	chr16:8544054:C:A	0	8544054	A	C
16	chr16:8544222:G:T	0	8544222	T	G
16	chr16:8544862:G:T	0	8544862	T	G
16	chr16:8545171:C:T	0	8545171	T	C
16	chr16:8545492:T:G	0	8545492	G	T
16	chr16:8545733:T:G	0	8545733	G	T
16	chr16:8545757:T:A	0	8545757	A	T
16	chr16:8545854:C:T	0	8545854	T	C
16	chr16:8546003:T:A	0	8546003	A	T
16	chr16:8546034:G:C	0	8546034	C	G
16	chr16:8546105:C:A	0	8546105	A	C
16	chr16:8546302:C:T	0	8546302	T	C
16	chr16:8546469:C:T	0	8546469	T	C
16	chr16:8546629:C:T	0	8546629	T	C
16	chr16:8546998:G:A	0	8546998	A	G
16	chr16:8547080:C:T	0	8547080	T	C
16	chr16:8547157:G:A	0	8547157	A	G
16	chr16:8547310:T:C	0	8547310	C	T
16	chr16:8547393:TTTC:T	0	8547393	T	TTTC
16	chr16:8547699:C:T	0	8547699	T	C
16	chr16:8547726:G:A	0	8547726	A	G
16	chr16:8548027:G:A	0	8548027	A	G
16	chr16:8548049:A:C	0	8548049	C	A
16	chr16:8548051:A:G	0	8548051	G	A
16	chr16:8548545:G:C	0	8548545	C	G
16	chr16:8548610:G:C	0	8548610	C	G
16	chr16:8548649:T:C	0	8548649	C	T
16	chr16:8549138:T:C	0	8549138	C	T
16	chr16:8549242:A:G	0	8549242	G	A
16	chr16:8549617:G:A	0	8549617	A	G
16	chr16:8549653:T:C	0	8549653	C	T
16	chr16:8549995:G:T	0	8549995	T	G
16	chr16:8550010:T:G	0	8550010	G	T
16	chr16:8550127:C:A	0	8550127	A	C
16	chr16:8550467:TCA:T	0	8550467	T	TCA
16	chr16:8550835:T:C	0	8550835	C	T
16	chr16:8550859:C:A	0	8550859	A	C
16	chr16:8551087:G:A	0	8551087	A	G
16	chr16:8551157:A:G	0	8551157	G	A
16	chr16:8551607:A:G	0	8551607	G	A
16	chr16:8551722:A:G	0	8551722	G	A
16	chr16:8551763:C:T	0	8551763	T	C
16	chr16:8551795:A:T	0	8551795	T	A
16	chr16:8551816:A:T	0	8551816	T	A
16	chr16:8552076:A:G	0	8552076	G	A
16	chr16:8552196:A:T	0	8552196	T	A
16	chr16:8552201:C:G	0	8552201	G	C
16	chr16:8552255:G:A	0	8552255	A	G
16	chr16:8552486:T:A	0	8552486	A	T
16	chr16:8552746:AC:A	0	8552746	A	AC
16	chr16:8553397:C:T	0	8553397	T	C
16	chr16:8553744:G:A	0	8553744	A	G
16	chr16:8553778:C:G	0	8553778	G	C
16	chr16:8553972:A:G	0	8553972	G	A
16	chr16:8554154:G:A	0	8554154	A	G
16	chr16:8554175:C:T	0	8554175	T	C
16	chr16:8554268:G:T	0	8554268	T	G
16	chr16:8554284:A:C	0	8554284	C	A
16	chr16:8554323:A:T	0	8554323	T	A
16	chr16:8554477:A:C	0	8554477	C	A
16	chr16:8554501:A:G	0	8554501	G	A
16	chr16:8554766:T:C	0	8554766	C	T
16	chr16:8554853:A:G	0	8554853	G	A
16	chr16:8555368:G:A	0	8555368	A	G
16	chr16:8555472:G:A	0	8555472	A	G
16	chr16:8555514:T:C	0	8555514	C	T
16	chr16:8555624:T:C	0	8555624	C	T
16	chr16:8555740:C:T	0	8555740	T	C
16	chr16:8555900:T:C	0	8555900	C	T
16	chr16:8555906:C:A	0	8555906	A	C
16	chr16:8555975:G:A	0	8555975	A	G
16	chr16:8556090:T:C	0	8556090	C	T
16	chr16:8556647:A:G	0	8556647	G	A
16	chr16:8557062:A:G	0	8557062	G	A
16	chr16:8557191:A:T	0	8557191	T	A
16	chr16:8557324:A:C	0	8557324	C	A
16	chr16:8557612:T:C	0	8557612	C	T
16	chr16:8558006:C:G	0	8558006	G	C
16	chr16:8558020:A:G	0	8558020	G	A
16	chr16:8558294:G:A	0	8558294	A	G
16	chr16:8558504:G:A	0	8558504	A	G
16	chr16:8558912:T:G	0	8558912	G	T
16	chr16:8558990:A:G	0	8558990	G	A
16	chr16:8559146:G:A	0	8559146	A	G
16	chr16:8559967:T:C	0	8559967	C	T
16	chr16:8561374:C:G	0	8561374	G	C
16	chr16:8562010:G:T	0	8562010	T	G
16	chr16:8565284:A:T	0	8565284	T	A
16	chr16:8565343:G:A	0	8565343	A	G
16	chr16:8565608:C:T	0	8565608	T	C
16	chr16:8565616:G:T	0	8565616	T	G
16	chr16:8565738:T:A	0	8565738	A	T
16	chr16:8565747:C:A	0	8565747	A	C
16	chr16:8565776:T:C	0	8565776	C	T
16	chr16:8565982:A:G	0	8565982	G	A
16	chr16:8565983:C:G	0	8565983	G	C
16	chr16:8566569:C:T	0	8566569	T	C
16	chr16:8566627:T:A	0	8566627	A	T
16	chr16:8566986:C:G	0	8566986	G	C
16	chr16:8567079:T:G	0	8567079	G	T
16	chr16:8567100:G:C	0	8567100	C	G
16	chr16:8567711:G:A	0	8567711	A	G
16	chr16:8567749:A:C	0	8567749	C	A
16	chr16:8568053:C:T	0	8568053	T	C
16	chr16:8568509:C:T	0	8568509	T	C
16	chr16:8568754:T:C	0	8568754	C	T
16	chr16:8569213:C:T	0	8569213	T	C
16	chr16:8569289:T:C	0	8569289	C	T
16	chr16:8569297:C:T	0	8569297	T	C
16	chr16:8569748:C:T	0	8569748	T	C
16	chr16:8570012:G:C	0	8570012	C	G
16	chr16:8570124:T:A	0	8570124	A	T
16	chr16:8571087:G:C	0	8571087	C	G
16	chr16:8571768:C:T	0	8571768	T	C
16	chr16:8572883:G:A	0	8572883	A	G
16	chr16:8573090:C:G	0	8573090	G	C
16	chr16:8573814:G:A	0	8573814	A	G
16	chr16:8574026:G:C	0	8574026	C	G
16	chr16:8574055:C:A	0	8574055	A	C
16	chr16:8574116:G:A	0	8574116	A	G
16	chr16:8575803:C:G	0	8575803	G	C
16	chr16:8576080:A:G	0	8576080	G	A
16	chr16:8577134:C:A	0	8577134	A	C
16	chr16:8578097:G:T	0	8578097	T	G
16	chr16:8578804:C:T	0	8578804	T	C
16	chr16:8578832:A:G	0	8578832	G	A
16	chr16:8579548:A:G	0	8579548	G	A
16	chr16:8580106:C:T	0	8580106	T	C
16	chr16:8581061:G:A	0	8581061	A	G
16	chr16:8581125:A:G	0	8581125	G	A
16	chr16:8581775:T:A	0	8581775	A	T
16	chr16:8583640:T:C	0	8583640	C	T
16	chr16:8583701:T:C	0	8583701	C	T
16	chr16:8583709:C:A	0	8583709	A	C
16	chr16:8584778:C:T	0	8584778	T	C
16	chr16:8585091:G:A	0	8585091	A	G
16	chr16:8585199:T:C	0	8585199	C	T
16	chr16:8585447:A:G	0	8585447	G	A
16	chr16:8585654:G:T	0	8585654	T	G
16	chr16:8587757:T:C	0	8587757	C	T
16	chr16:8588369:C:T	0	8588369	T	C
16	chr16:8589347:C:A	0	8589347	A	C
16	chr16:8589862:G:A	0	8589862	A	G
16	chr16:8590096:G:A	0	8590096	A	G
16	chr16:8590205:G:A	0	8590205	A	G
16	chr16:8590742:G:T	0	8590742	T	G
16	chr16:8590786:C:T	0	8590786	T	C
16	chr16:8592286:G:A	0	8592286	A	G
16	chr16:8592718:G:A	0	8592718	A	G
16	chr16:8593835:C:T	0	8593835	T	C
16	chr16:8596547:G:A	0	8596547	A	G
16	chr16:8596682:A:G	0	8596682	G	A
16	chr16:8596737:A:G	0	8596737	G	A
16	chr16:8597000:A:G	0	8597000	G	A
16	chr16:8597475:A:G	0	8597475	G	A
16	chr16:8597560:G:A	0	8597560	A	G
16	chr16:8598881:G:C	0	8598881	C	G
16	chr16:8598971:C:T	0	8598971	T	C
16	chr16:8599753:C:G	0	8599753	G	C
16	chr16:8599806:G:A	0	8599806	A	G
16	chr16:8600002:C:T	0	8600002	T	C
16	chr16:8600777:T:C	0	8600777	C	T
16	chr16:8600912:G:A	0	8600912	A	G
16	chr16:8602094:A:G	0	8602094	G	A
16	chr16:8602521:A:G	0	8602521	G	A
16	chr16:8603219:A:G	0	8603219	G	A
16	chr16:8603448:C:T	0	8603448	T	C
16	chr16:8603487:C:T	0	8603487	T	C
16	chr16:8604118:G:A	0	8604118	A	G
16	chr16:8604532:A:G	0	8604532	G	A
16	chr16:8606254:A:T	0	8606254	T	A
16	chr16:8606671:C:T	0	8606671	T	C
16	chr16:8607779:G:A	0	8607779	A	G
16	chr16:8607870:G:A	0	8607870	A	G
16	chr16:8608079:C:T	0	8608079	T	C
16	chr16:8608974:G:A	0	8608974	A	G
16	chr16:8609290:C:T	0	8609290	T	C
16	chr16:8609400:C:T	0	8609400	T	C
16	chr16:8610007:G:A	0	8610007	A	G
16	chr16:8610131:T:C	0	8610131	C	T
16	chr16:8610222:C:T	0	8610222	T	C
16	chr16:8611690:G:A	0	8611690	A	G
16	chr16:8611807:A:G	0	8611807	G	A
16	chr16:8612512:G:A	0	8612512	A	G
16	chr16:8612834:T:A	0	8612834	A	T
16	chr16:8612989:C:A	0	8612989	A	C
16	chr16:8613518:C:T	0	8613518	T	C
16	chr16:8614526:T:C	0	8614526	C	T
16	chr16:8615005:G:A	0	8615005	A	G
16	chr16:8615411:G:T	0	8615411	T	G
16	chr16:8615563:A:G	0	8615563	G	A
16	chr16:8616027:C:T	0	8616027	T	C
16	chr16:8616164:A:G	0	8616164	G	A
16	chr16:8616228:A:G	0	8616228	G	A
16	chr16:8616428:G:A	0	8616428	A	G
16	chr16:8616735:A:C	0	8616735	C	A
16	chr16:8616899:AAAAT:A	0	8616899	A	AAAAT
16	chr16:8617110:G:A	0	8617110	A	G
16	chr16:8617318:A:G	0	8617318	G	A
16	chr16:8617433:T:G	0	8617433	G	T
16	chr16:8617691:T:C	0	8617691	C	T
16	chr16:8617811:A:C	0	8617811	C	A
16	chr16:8617826:C:T	0	8617826	T	C
16	chr16:8617874:C:T	0	8617874	T	C
16	chr16:8618806:A:G	0	8618806	G	A
16	chr16:8618842:G:A	0	8618842	A	G
16	chr16:8619468:T:G	0	8619468	G	T
16	chr16:8619519:G:A	0	8619519	A	G
16	chr16:8620305:A:C	0	8620305	C	A
16	chr16:8620729:C:T	0	8620729	T	C
16	chr16:8620917:T:C	0	8620917	C	T
16	chr16:8622184:G:T	0	8622184	T	G
16	chr16:8622250:A:C	0	8622250	C	A
16	chr16:8622271:A:G	0	8622271	G	A
16	chr16:8622442:A:G	0	8622442	G	A
16	chr16:8622641:A:G	0	8622641	G	A
16	chr16:8622752:T:C	0	8622752	C	T
16	chr16:8622767:C:T	0	8622767	T	C
16	chr16:8624050:G:A	0	8624050	A	G
16	chr16:8625528:T:C	0	8625528	C	T
16	chr16:8628195:A:G	0	8628195	G	A
16	chr16:8629418:C:G	0	8629418	G	C
16	chr16:8629776:A:G	0	8629776	G	A
16	chr16:8630200:GCAAA:G	0	8630200	G	GCAAA
16	chr16:8631942:T:G	0	8631942	G	T
16	chr16:8634907:C:G	0	8634907	G	C
16	chr16:8635267:G:A	0	8635267	A	G
16	chr16:8637384:T:C	0	8637384	C	T
16	chr16:8637874:A:G	0	8637874	G	A
16	chr16:8639518:C:G	0	8639518	G	C
16	chr16:8640496:G:A	0	8640496	A	G
16	chr16:8641263:T:C	0	8641263	C	T
16	chr16:8641724:G:A	0	8641724	A	G
16	chr16:8643874:A:C	0	8643874	C	A
16	chr16:8644179:T:C	0	8644179	C	T
16	chr16:8644356:G:C	0	8644356	C	G
16	chr16:8644493:C:T	0	8644493	T	C
16	chr16:8645253:G:A	0	8645253	A	G
16	chr16:8645503:C:T	0	8645503	T	C
16	chr16:8646294:G:A	0	8646294	A	G
16	chr16:8646378:T:C	0	8646378	C	T
16	chr16:8647063:C:T	0	8647063	T	C
16	chr16:8647408:T:C	0	8647408	C	T
16	chr16:8649158:G:A	0	8649158	A	G
16	chr16:8649370:T:C	0	8649370	C	T
16	chr16:8649612:T:C	0	8649612	C	T
16	chr16:8651113:C:T	0	8651113	T	C
16	chr16:8651141:A:G	0	8651141	G	A
16	chr16:8653970:C:T	0	8653970	T	C
16	chr16:8655947:A:C	0	8655947	C	A
16	chr16:8655958:A:T	0	8655958	T	A
16	chr16:8656071:T:A	0	8656071	A	T
16	chr16:8656160:G:A	0	8656160	A	G
16	chr16:8656752:G:C	0	8656752	C	G
16	chr16:8656824:A:G	0	8656824	G	A
16	chr16:8657366:A:G	0	8657366	G	A
16	chr16:8658042:C:T	0	8658042	T	C
16	chr16:8658164:T:C	0	8658164	C	T
16	chr16:8658176:A:G	0	8658176	G	A
16	chr16:8658690:T:G	0	8658690	G	T
16	chr16:8658709:G:T	0	8658709	T	G
16	chr16:8659097:A:G	0	8659097	G	A
16	chr16:8659229:G:T	0	8659229	T	G
16	chr16:8659286:G:A	0	8659286	A	G
16	chr16:8659291:T:A	0	8659291	A	T
16	chr16:8659322:A:G	0	8659322	G	A
16	chr16:8659533:A:C	0	8659533	C	A
16	chr16:8659716:C:T	0	8659716	T	C
16	chr16:8660109:AT:A	0	8660109	A	AT
16	chr16:8660163:T:G	0	8660163	G	T
16	chr16:8660645:T:C	0	8660645	C	T
16	chr16:8660960:A:C	0	8660960	C	A
16	chr16:8661101:T:A	0	8661101	A	T
16	chr16:8661104:C:T	0	8661104	T	C
16	chr16:8661105:T:C	0	8661105	C	T
16	chr16:8661229:TAC:T	0	8661229	T	TAC
16	chr16:8661277:C:T	0	8661277	T	C
16	chr16:8661290:C:T	0	8661290	T	C
16	chr16:8661299:G:A	0	8661299	A	G
16	chr16:8661303:G:C	0	8661303	C	G
16	chr16:8661363:T:A	0	8661363	A	T
16	chr16:8661413:A:G	0	8661413	G	A
16	chr16:8663006:G:A	0	8663006	A	G
16	chr16:8663064:C:T	0	8663064	T	C
16	chr16:8663078:G:A	0	8663078	A	G
16	chr16:8663234:A:T	0	8663234	T	A
16	chr16:8663873:T:C	0	8663873	C	T
16	chr16:8663923:G:A	0	8663923	A	G
16	chr16:8664223:A:G	0	8664223	G	A
16	chr16:8664719:C:G	0	8664719	G	C
16	chr16:8664753:G:A	0	8664753	A	G
16	chr16:8664918:T:C	0	8664918	C	T
16	chr16:8665382:G:A	0	8665382	A	G
16	chr16:8665970:T:G	0	8665970	G	T
16	chr16:8666457:A:G	0	8666457	G	A
16	chr16:8666847:T:C	0	8666847	C	T
16	chr16:8666907:C:T	0	8666907	T	C
16	chr16:8666918:C:T	0	8666918	T	C
16	chr16:8667417:G:A	0	8667417	A	G
16	chr16:8667479:C:T	0	8667479	T	C
16	chr16:8667587:G:A	0	8667587	A	G
16	chr16:8667835:G:A	0	8667835	A	G
16	chr16:8667892:A:T	0	8667892	T	A
16	chr16:8668469:C:T	0	8668469	T	C
16	chr16:8668509:C:A	0	8668509	A	C
16	chr16:8669106:T:G	0	8669106	G	T
16	chr16:8669373:A:AC	0	8669373	AC	A
16	chr16:8669431:T:C	0	8669431	C	T
16	chr16:8669555:G:A	0	8669555	A	G
16	chr16:8669574:C:T	0	8669574	T	C
16	chr16:8669751:C:T	0	8669751	T	C
16	chr16:8669829:C:T	0	8669829	T	C
16	chr16:8669858:T:C	0	8669858	C	T
16	chr16:8670282:G:A	0	8670282	A	G
16	chr16:8670287:A:C	0	8670287	C	A
16	chr16:8670342:C:T	0	8670342	T	C
16	chr16:8670461:C:T	0	8670461	T	C
16	chr16:8670571:T:C	0	8670571	C	T
16	chr16:8670696:C:A	0	8670696	A	C
16	chr16:8671218:A:T	0	8671218	T	A
16	chr16:8671243:C:T	0	8671243	T	C
16	chr16:8671796:C:T	0	8671796	T	C
16	chr16:8671883:C:T	0	8671883	T	C
16	chr16:8672282:T:C	0	8672282	C	T
16	chr16:8672372:T:G	0	8672372	G	T
16	chr16:8672852:A:G	0	8672852	G	A
16	chr16:8672917:A:G	0	8672917	G	A
16	chr16:8673136:G:A	0	8673136	A	G
16	chr16:8673229:A:C	0	8673229	C	A
16	chr16:8674021:G:A	0	8674021	A	G
16	chr16:8674465:C:T	0	8674465	T	C
16	chr16:8674944:T:C	0	8674944	C	T
16	chr16:8675710:C:A	0	8675710	A	C
16	chr16:8675711:A:C	0	8675711	C	A
16	chr16:8675769:G:A	0	8675769	A	G
16	chr16:8675776:G:A	0	8675776	A	G
16	chr16:8676172:G:A	0	8676172	A	G
16	chr16:8676245:G:A	0	8676245	A	G
16	chr16:8676335:A:T	0	8676335	T	A
16	chr16:8676995:A:T	0	8676995	T	A
16	chr16:8677470:C:T	0	8677470	T	C
16	chr16:8677592:G:A	0	8677592	A	G
16	chr16:8677911:C:T	0	8677911	T	C
16	chr16:8677938:A:G	0	8677938	G	A
16	chr16:8678720:T:C	0	8678720	C	T
16	chr16:8678756:G:A	0	8678756	A	G
16	chr16:8678936:A:C	0	8678936	C	A
16	chr16:8678938:A:G	0	8678938	G	A
16	chr16:8679092:C:G	0	8679092	G	C
16	chr16:8679454:C:A	0	8679454	A	C
16	chr16:8679485:A:T	0	8679485	T	A
16	chr16:8679828:G:A	0	8679828	A	G
16	chr16:8679883:T:C	0	8679883	C	T
16	chr16:8680302:T:C	0	8680302	C	T
16	chr16:8680721:C:T	0	8680721	T	C
16	chr16:8680928:G:A	0	8680928	A	G
16	chr16:8681604:T:C	0	8681604	C	T
16	chr16:8682224:CACAG:C	0	8682224	C	CACAG
16	chr16:8682245:G:C	0	8682245	C	G
16	chr16:8682403:T:C	0	8682403	C	T
16	chr16:8682487:G:C	0	8682487	C	G
16	chr16:8682552:C:G	0	8682552	G	C
16	chr16:8682699:C:T	0	8682699	T	C
16	chr16:8682700:A:G	0	8682700	G	A
16	chr16:8683127:G:A	0	8683127	A	G
16	chr16:8683260:C:A	0	8683260	A	C
16	chr16:8683564:G:A	0	8683564	A	G
16	chr16:8683600:T:A	0	8683600	A	T
16	chr16:8683623:T:C	0	8683623	C	T
16	chr16:8683706:G:T	0	8683706	T	G
16	chr16:8683750:A:G	0	8683750	G	A
16	chr16:8683770:C:A	0	8683770	A	C
16	chr16:8683787:T:G	0	8683787	G	T
16	chr16:8683803:A:G	0	8683803	G	A
16	chr16:8683822:T:C	0	8683822	C	T
16	chr16:8683824:A:G	0	8683824	G	A
16	chr16:8684230:C:G	0	8684230	G	C
16	chr16:8685384:T:C	0	8685384	C	T
16	chr16:8685633:G:A	0	8685633	A	G
16	chr16:8685663:A:G	0	8685663	G	A
16	chr16:8685733:C:A	0	8685733	A	C
16	chr16:8685828:C:G	0	8685828	G	C
16	chr16:8685940:A:C	0	8685940	C	A
16	chr16:8686287:A:G	0	8686287	G	A
16	chr16:8687165:G:C	0	8687165	C	G
16	chr16:8688379:C:G	0	8688379	G	C
16	chr16:8688568:A:G	0	8688568	G	A
16	chr16:8688713:G:A	0	8688713	A	G
16	chr16:8688721:G:A	0	8688721	A	G
16	chr16:8688971:T:A	0	8688971	A	T
16	chr16:8689100:T:C	0	8689100	C	T
16	chr16:8689114:G:A	0	8689114	A	G
16	chr16:8689167:T:C	0	8689167	C	T
16	chr16:8689634:T:C	0	8689634	C	T
16	chr16:8689660:G:C	0	8689660	C	G
16	chr16:8689741:A:C	0	8689741	C	A
16	chr16:8690609:C:T	0	8690609	T	C
16	chr16:8690904:T:C	0	8690904	C	T
16	chr16:8690990:C:T	0	8690990	T	C
16	chr16:8691604:A:T	0	8691604	T	A
16	chr16:8691704:GT:G	0	8691704	G	GT
16	chr16:8692273:C:T	0	8692273	T	C
16	chr16:8693104:C:T	0	8693104	T	C
16	chr16:8694553:T:C	0	8694553	C	T
16	chr16:8696067:G:A	0	8696067	A	G
16	chr16:8696342:G:A	0	8696342	A	G
16	chr16:8696518:T:G	0	8696518	G	T
16	chr16:8697027:C:T	0	8697027	T	C
16	chr16:8697569:C:A	0	8697569	A	C
16	chr16:8698055:C:T	0	8698055	T	C
16	chr16:8698200:G:A	0	8698200	A	G
16	chr16:8698735:A:G	0	8698735	G	A
16	chr16:8698822:T:G	0	8698822	G	T
16	chr16:8699322:TA:T	0	8699322	T	TA
16	chr16:8700153:C:T	0	8700153	T	C
16	chr16:8701127:G:A	0	8701127	A	G
16	chr16:8702072:A:C	0	8702072	C	A
16	chr16:8702505:G:A	0	8702505	A	G
16	chr16:8702532:C:A	0	8702532	A	C
16	chr16:8702715:T:TG	0	8702715	TG	T
16	chr16:8702759:T:C	0	8702759	C	T
16	chr16:8703339:C:T	0	8703339	T	C
16	chr16:8704588:TC:T	0	8704588	T	TC
16	chr16:8704671:C:A	0	8704671	A	C
16	chr16:8704680:A:G	0	8704680	G	A
16	chr16:8705344:T:G	0	8705344	G	T
16	chr16:8705546:T:C	0	8705546	C	T
16	chr16:8705615:G:C	0	8705615	C	G
16	chr16:8706240:T:A	0	8706240	A	T
16	chr16:8706486:G:T	0	8706486	T	G
16	chr16:8707235:T:G	0	8707235	G	T
16	chr16:8707315:T:C	0	8707315	C	T
16	chr16:8707702:A:C	0	8707702	C	A
16	chr16:8708187:T:A	0	8708187	A	T
16	chr16:8708240:G:C	0	8708240	C	G
16	chr16:8708530:A:G	0	8708530	G	A
16	chr16:8708590:C:T	0	8708590	T	C
16	chr16:8708895:C:T	0	8708895	T	C
16	chr16:8708926:A:G	0	8708926	G	A
16	chr16:8708975:C:T	0	8708975	T	C
16	chr16:8709147:A:G	0	8709147	G	A
16	chr16:8709208:C:T	0	8709208	T	C
16	chr16:8709238:C:CT	0	8709238	CT	C
16	chr16:8709282:T:C	0	8709282	C	T
16	chr16:8709447:C:T	0	8709447	T	C
16	chr16:8709526:A:T	0	8709526	T	A
16	chr16:8709764:A:C	0	8709764	C	A
16	chr16:8709885:G:A	0	8709885	A	G
16	chr16:8709888:A:G	0	8709888	G	A
16	chr16:8710032:T:C	0	8710032	C	T
16	chr16:8710332:T:C	0	8710332	C	T
16	chr16:8710472:T:C	0	8710472	C	T
16	chr16:8710510:G:A	0	8710510	A	G
16	chr16:8710565:C:T	0	8710565	T	C
16	chr16:8710814:A:T	0	8710814	T	A
16	chr16:8710826:C:T	0	8710826	T	C
16	chr16:8711011:A:G	0	8711011	G	A
16	chr16:8711579:T:A	0	8711579	A	T
16	chr16:8712564:T:C	0	8712564	C	T
16	chr16:8713065:A:G	0	8713065	G	A
16	chr16:8713211:T:C	0	8713211	C	T
16	chr16:8713458:C:T	0	8713458	T	C
16	chr16:8713714:C:T	0	8713714	T	C
16	chr16:8714331:T:C	0	8714331	C	T
16	chr16:8714413:C:A	0	8714413	A	C
16	chr16:8714495:T:A	0	8714495	A	T
16	chr16:8714618:G:C	0	8714618	C	G
16	chr16:8714803:G:A	0	8714803	A	G
16	chr16:8714875:C:T	0	8714875	T	C
16	chr16:8715088:A:G	0	8715088	G	A
16	chr16:8715142:A:G	0	8715142	G	A
16	chr16:8715210:T:G	0	8715210	G	T
16	chr16:8715442:A:T	0	8715442	T	A
16	chr16:8715524:G:A	0	8715524	A	G
16	chr16:8715575:A:G	0	8715575	G	A
16	chr16:8715845:T:C	0	8715845	C	T
16	chr16:8715856:A:G	0	8715856	G	A
16	chr16:8715897:GA:G	0	8715897	G	GA
16	chr16:8716466:A:G	0	8716466	G	A
16	chr16:8717107:T:C	0	8717107	C	T
16	chr16:8717223:A:G	0	8717223	G	A
16	chr16:8717582:A:T	0	8717582	T	A
16	chr16:8717783:G:A	0	8717783	A	G
16	chr16:8717918:A:G	0	8717918	G	A
16	chr16:8717985:C:T	0	8717985	T	C
16	chr16:8718129:C:T	0	8718129	T	C
16	chr16:8718957:A:G	0	8718957	G	A
16	chr16:8719430:G:T	0	8719430	T	G
16	chr16:8719684:T:C	0	8719684	C	T
16	chr16:8720065:G:A	0	8720065	A	G
16	chr16:8720315:T:C	0	8720315	C	T
16	chr16:8720370:T:C	0	8720370	C	T
16	chr16:8721081:A:G	0	8721081	G	A
16	chr16:8721143:G:A	0	8721143	A	G
16	chr16:8721401:C:G	0	8721401	G	C
16	chr16:8721553:C:A	0	8721553	A	C
16	chr16:8722105:T:C	0	8722105	C	T
16	chr16:8722278:C:T	0	8722278	T	C
16	chr16:8722590:C:T	0	8722590	T	C
16	chr16:8722955:C:G	0	8722955	G	C
16	chr16:8724585:G:A	0	8724585	A	G
16	chr16:8724860:C:G	0	8724860	G	C
16	chr16:8725070:C:T	0	8725070	T	C
16	chr16:8725418:T:C	0	8725418	C	T
16	chr16:8725511:A:G	0	8725511	G	A
16	chr16:8725620:C:T	0	8725620	T	C
16	chr16:8725915:A:G	0	8725915	G	A
16	chr16:8726310:G:A	0	8726310	A	G
16	chr16:8726441:T:TA	0	8726441	TA	T
16	chr16:8726452:T:A	0	8726452	A	T
16	chr16:8726480:T:G	0	8726480	G	T
16	chr16:8726645:A:G	0	8726645	G	A
16	chr16:8726760:A:G	0	8726760	G	A
16	chr16:8726797:C:T	0	8726797	T	C
16	chr16:8726845:C:T	0	8726845	T	C
16	chr16:8727160:G:A	0	8727160	A	G
16	chr16:8728122:G:C	0	8728122	C	G
16	chr16:8728164:A:G	0	8728164	G	A
16	chr16:8728187:G:A	0	8728187	A	G
16	chr16:8728207:G:C	0	8728207	C	G
16	chr16:8728665:G:A	0	8728665	A	G
16	chr16:8728695:A:G	0	8728695	G	A
16	chr16:8729086:T:C	0	8729086	C	T
16	chr16:8729148:A:AAT	0	8729148	AAT	A
16	chr16:8729267:G:A	0	8729267	A	G
16	chr16:8729311:A:ACAAAAT	0	8729311	ACAAAAT	A
16	chr16:8730293:T:C	0	8730293	C	T
16	chr16:8730686:G:C	0	8730686	C	G
16	chr16:8730833:C:T	0	8730833	T	C
16	chr16:8731670:G:C	0	8731670	C	G
16	chr16:8731825:C:T	0	8731825	T	C
16	chr16:8731906:T:G	0	8731906	G	T
16	chr16:8732025:T:TTA	0	8732025	TTA	T
16	chr16:8732680:T:G	0	8732680	G	T
16	chr16:8732698:G:A	0	8732698	A	G
16	chr16:8733714:G:A	0	8733714	A	G
16	chr16:8733938:T:C	0	8733938	C	T
16	chr16:8734676:T:A	0	8734676	A	T
16	chr16:8734826:G:A	0	8734826	A	G
16	chr16:8734842:G:A	0	8734842	A	G
16	chr16:8735006:A:G	0	8735006	G	A
16	chr16:8736165:A:G	0	8736165	G	A
16	chr16:8736261:T:C	0	8736261	C	T
16	chr16:8736363:A:G	0	8736363	G	A
16	chr16:8736969:A:G	0	8736969	G	A
16	chr16:8737461:G:A	0	8737461	A	G
16	chr16:8737853:A:G	0	8737853	G	A
16	chr16:8737900:C:T	0	8737900	T	C
16	chr16:8738124:C:T	0	8738124	T	C
16	chr16:8738658:C:T	0	8738658	T	C
16	chr16:8738830:A:T	0	8738830	T	A
16	chr16:8739095:C:T	0	8739095	T	C
16	chr16:8739335:T:G	0	8739335	G	T
16	chr16:8739357:T:G	0	8739357	G	T
16	chr16:8739547:G:A	0	8739547	A	G
16	chr16:8739762:AAACAG:A	0	8739762	A	AAACAG
16	chr16:8739780:T:A	0	8739780	A	T
16	chr16:8739985:G:A	0	8739985	A	G
16	chr16:8739988:T:C	0	8739988	C	T
16	chr16:8740063:T:G	0	8740063	G	T
16	chr16:8740959:T:C	0	8740959	C	T
16	chr16:8741594:T:C	0	8741594	C	T
16	chr16:8741698:G:A	0	8741698	A	G
16	chr16:8743288:T:C	0	8743288	C	T
16	chr16:8743645:TATA:T	0	8743645	T	TATA
16	chr16:8743684:GTTA:G	0	8743684	G	GTTA
16	chr16:8744023:G:A	0	8744023	A	G
16	chr16:8744974:G:A	0	8744974	A	G
16	chr16:8745013:C:T	0	8745013	T	C
16	chr16:8745798:T:G	0	8745798	G	T
16	chr16:8746168:C:T	0	8746168	T	C
16	chr16:8746452:C:G	0	8746452	G	C
16	chr16:8746692:G:A	0	8746692	A	G
16	chr16:8746770:C:A	0	8746770	A	C
16	chr16:8746822:T:C	0	8746822	C	T
16	chr16:8747145:C:A	0	8747145	A	C
16	chr16:8747452:G:A	0	8747452	A	G
16	chr16:8747690:G:C	0	8747690	C	G
16	chr16:8747937:T:G	0	8747937	G	T
16	chr16:8748030:G:A	0	8748030	A	G
16	chr16:8748103:T:C	0	8748103	C	T
16	chr16:8748297:A:G	0	8748297	G	A
16	chr16:8748598:C:G	0	8748598	G	C
16	chr16:8750202:A:AAAT	0	8750202	AAAT	A
16	chr16:8750532:C:T	0	8750532	T	C
16	chr16:8750744:C:T	0	8750744	T	C
16	chr16:8751240:T:C	0	8751240	C	T
16	chr16:8751647:C:T	0	8751647	T	C
16	chr16:8751661:G:A	0	8751661	A	G
16	chr16:8752594:A:G	0	8752594	G	A
16	chr16:8752835:G:A	0	8752835	A	G
16	chr16:8752876:A:G	0	8752876	G	A
16	chr16:8752885:T:G	0	8752885	G	T
16	chr16:8753286:G:A	0	8753286	A	G
16	chr16:8753431:C:T	0	8753431	T	C
16	chr16:8753645:A:G	0	8753645	G	A
16	chr16:8753803:G:C	0	8753803	C	G
16	chr16:8753806:G:C	0	8753806	C	G
16	chr16:8753815:G:A	0	8753815	A	G
16	chr16:8753897:T:C	0	8753897	C	T
16	chr16:8753993:A:G	0	8753993	G	A
16	chr16:8754099:C:G	0	8754099	G	C
16	chr16:8754248:G:A	0	8754248	A	G
16	chr16:8755264:T:G	0	8755264	G	T
16	chr16:8755469:C:G	0	8755469	G	C
16	chr16:8755574:T:G	0	8755574	G	T
16	chr16:8755599:A:T	0	8755599	T	A
16	chr16:8755634:G:A	0	8755634	A	G
16	chr16:8755761:A:G	0	8755761	G	A
16	chr16:8755877:G:A	0	8755877	A	G
16	chr16:8756431:G:A	0	8756431	A	G
16	chr16:8756790:G:C	0	8756790	C	G
16	chr16:8758724:G:A	0	8758724	A	G
16	chr16:8758755:T:A	0	8758755	A	T
16	chr16:8758861:G:C	0	8758861	C	G
16	chr16:8758886:G:A	0	8758886	A	G
16	chr16:8758952:G:A	0	8758952	A	G
16	chr16:8759043:A:G	0	8759043	G	A
16	chr16:8759763:C:T	0	8759763	T	C
16	chr16:8760086:A:G	0	8760086	G	A
16	chr16:8760130:T:C	0	8760130	C	T
16	chr16:8760550:T:C	0	8760550	C	T
16	chr16:8760663:C:G	0	8760663	G	C
16	chr16:8761216:G:C	0	8761216	C	G
16	chr16:8761316:C:T	0	8761316	T	C
16	chr16:8762319:C:G	0	8762319	G	C
16	chr16:8763605:T:C	0	8763605	C	T
16	chr16:8763849:A:T	0	8763849	T	A
16	chr16:8763892:A:G	0	8763892	G	A
16	chr16:8764723:T:A	0	8764723	A	T
16	chr16:8765225:A:G	0	8765225	G	A
16	chr16:8765418:C:G	0	8765418	G	C
16	chr16:8765421:C:T	0	8765421	T	C
16	chr16:8766273:G:A	0	8766273	A	G
16	chr16:8767043:A:G	0	8767043	G	A
16	chr16:8767226:A:G	0	8767226	G	A
16	chr16:8767385:G:A	0	8767385	A	G
16	chr16:8767809:A:G	0	8767809	G	A
16	chr16:8768355:C:T	0	8768355	T	C
16	chr16:8768375:CA:C	0	8768375	C	CA
16	chr16:8768414:G:T	0	8768414	T	G
16	chr16:8768439:A:G	0	8768439	G	A
16	chr16:8769099:G:T	0	8769099	T	G
16	chr16:8769133:G:A	0	8769133	A	G
16	chr16:8770200:C:T	0	8770200	T	C
16	chr16:8770238:T:C	0	8770238	C	T
16	chr16:8770298:C:T	0	8770298	T	C
16	chr16:8770383:C:T	0	8770383	T	C
16	chr16:8770831:G:A	0	8770831	A	G
16	chr16:8770948:G:A	0	8770948	A	G
16	chr16:8771023:C:T	0	8771023	T	C
16	chr16:8771181:G:A	0	8771181	A	G
16	chr16:8771210:A:G	0	8771210	G	A
16	chr16:8771316:C:A	0	8771316	A	C
16	chr16:8771364:G:A	0	8771364	A	G
16	chr16:8771402:T:C	0	8771402	C	T
16	chr16:8771561:T:C	0	8771561	C	T
16	chr16:8771962:G:A	0	8771962	A	G
16	chr16:8772106:C:A	0	8772106	A	C
16	chr16:8772184:G:A	0	8772184	A	G
16	chr16:8772579:C:G	0	8772579	G	C
16	chr16:8772725:G:A	0	8772725	A	G
16	chr16:8773263:T:C	0	8773263	C	T
16	chr16:8773542:T:C	0	8773542	C	T
16	chr16:8773551:T:A	0	8773551	A	T
16	chr16:8773566:A:T	0	8773566	T	A
16	chr16:8773700:T:A	0	8773700	A	T
16	chr16:8773739:G:A	0	8773739	A	G
16	chr16:8774523:T:C	0	8774523	C	T
16	chr16:8774919:C:A	0	8774919	A	C
16	chr16:8775280:C:CCTGTTT	0	8775280	CCTGTTT	C
16	chr16:8775508:C:T	0	8775508	T	C
16	chr16:8775519:T:C	0	8775519	C	T
16	chr16:8776905:C:T	0	8776905	T	C
16	chr16:8776999:G:A	0	8776999	A	G
16	chr16:8777224:T:A	0	8777224	A	T
16	chr16:8777515:T:C	0	8777515	C	T
16	chr16:8777531:T:C	0	8777531	C	T
16	chr16:8778434:C:T	0	8778434	T	C
16	chr16:8778599:A:AC	0	8778599	AC	A
16	chr16:8778965:C:G	0	8778965	G	C
16	chr16:8779085:A:G	0	8779085	G	A
16	chr16:8779265:G:T	0	8779265	T	G
16	chr16:8779475:A:G	0	8779475	G	A
16	chr16:8779599:T:C	0	8779599	C	T
16	chr16:8779719:C:G	0	8779719	G	C
16	chr16:8780103:G:A	0	8780103	A	G
16	chr16:8780640:G:A	0	8780640	A	G
16	chr16:8780650:A:G	0	8780650	G	A
16	chr16:8780767:A:T	0	8780767	T	A
16	chr16:8780823:T:TG	0	8780823	TG	T
16	chr16:8780922:T:C	0	8780922	C	T
16	chr16:8781728:C:T	0	8781728	T	C
16	chr16:8781942:G:A	0	8781942	A	G
16	chr16:8782001:A:C	0	8782001	C	A
16	chr16:8782004:A:G	0	8782004	G	A
16	chr16:8782345:C:G	0	8782345	G	C
16	chr16:8782420:G:C	0	8782420	C	G
16	chr16:8782640:T:C	0	8782640	C	T
16	chr16:8782835:C:T	0	8782835	T	C
16	chr16:8782931:A:G	0	8782931	G	A
16	chr16:8782988:G:A	0	8782988	A	G
16	chr16:8783005:A:G	0	8783005	G	A
16	chr16:8783363:T:C	0	8783363	C	T
16	chr16:8783734:T:A	0	8783734	A	T
16	chr16:8783975:C:T	0	8783975	T	C
16	chr16:8783997:C:G	0	8783997	G	C
16	chr16:8785008:C:G	0	8785008	G	C
16	chr16:8785189:C:T	0	8785189	T	C
16	chr16:8785335:C:T	0	8785335	T	C
16	chr16:8785549:G:C	0	8785549	C	G
16	chr16:8785739:G:A	0	8785739	A	G
16	chr16:8785808:G:A	0	8785808	A	G
16	chr16:8785890:A:G	0	8785890	G	A
16	chr16:8785905:G:A	0	8785905	A	G
16	chr16:8785967:G:A	0	8785967	A	G
16	chr16:8786089:G:A	0	8786089	A	G
16	chr16:8786126:A:C	0	8786126	C	A
16	chr16:8786428:G:A	0	8786428	A	G
16	chr16:8786786:C:T	0	8786786	T	C
16	chr16:8786898:A:G	0	8786898	G	A
16	chr16:8786902:A:G	0	8786902	G	A
16	chr16:8787009:C:T	0	8787009	T	C
16	chr16:8787132:A:G	0	8787132	G	A
16	chr16:8787263:G:A	0	8787263	A	G
16	chr16:8787471:G:A	0	8787471	A	G
16	chr16:8787790:A:G	0	8787790	G	A
16	chr16:8787950:G:A	0	8787950	A	G
16	chr16:8788298:T:C	0	8788298	C	T
16	chr16:8788313:T:A	0	8788313	A	T
16	chr16:8788795:C:T	0	8788795	T	C
16	chr16:8788980:C:T	0	8788980	T	C
16	chr16:8788982:G:A	0	8788982	A	G
16	chr16:8789580:A:C	0	8789580	C	A
16	chr16:8789826:A:C	0	8789826	C	A
16	chr16:8790484:G:C	0	8790484	C	G
16	chr16:8791165:C:A	0	8791165	A	C
16	chr16:8791588:C:T	0	8791588	T	C
16	chr16:8791935:G:A	0	8791935	A	G
16	chr16:8792271:G:A	0	8792271	A	G
16	chr16:8792414:A:C	0	8792414	C	A
16	chr16:8792552:G:T	0	8792552	T	G
16	chr16:8793009:C:CAG	0	8793009	CAG	C
16	chr16:8793016:G:A	0	8793016	A	G
16	chr16:8793394:T:C	0	8793394	C	T
16	chr16:8793655:TGAC:T	0	8793655	T	TGAC
16	chr16:8794173:T:G	0	8794173	G	T
16	chr16:8794180:C:T	0	8794180	T	C
16	chr16:8794447:A:G	0	8794447	G	A
16	chr16:8795032:A:G	0	8795032	G	A
16	chr16:8795088:A:G	0	8795088	G	A
16	chr16:8795326:C:T	0	8795326	T	C
16	chr16:8795610:C:T	0	8795610	T	C
16	chr16:8795771:T:C	0	8795771	C	T
16	chr16:8796717:G:A	0	8796717	A	G
16	chr16:8797195:G:A	0	8797195	A	G
16	chr16:8797345:C:G	0	8797345	G	C
16	chr16:8797454:CA:C	0	8797454	C	CA
16	chr16:8798128:G:C	0	8798128	C	G
16	chr16:8798157:C:T	0	8798157	T	C
16	chr16:8798297:A:G	0	8798297	G	A
16	chr16:8798614:C:T	0	8798614	T	C
16	chr16:8800175:A:G	0	8800175	G	A
16	chr16:8801131:C:G	0	8801131	G	C
16	chr16:8801499:A:T	0	8801499	T	A
16	chr16:8802052:C:A	0	8802052	A	C
16	chr16:8802209:G:C	0	8802209	C	G
16	chr16:8802237:G:A	0	8802237	A	G
16	chr16:8804601:A:G	0	8804601	G	A
16	chr16:8805383:A:T	0	8805383	T	A
16	chr16:8805621:A:G	0	8805621	G	A
16	chr16:8805762:G:A	0	8805762	A	G
16	chr16:8806958:C:T	0	8806958	T	C
16	chr16:8807141:C:T	0	8807141	T	C
16	chr16:8807254:A:G	0	8807254	G	A
16	chr16:8807374:C:T	0	8807374	T	C
16	chr16:8807383:C:A	0	8807383	A	C
16	chr16:8807695:G:A	0	8807695	A	G
16	chr16:8808554:A:G	0	8808554	G	A
16	chr16:8809013:G:C	0	8809013	C	G
16	chr16:8809542:TC:T	0	8809542	T	TC
16	chr16:8809906:G:A	0	8809906	A	G
16	chr16:8810358:A:G	0	8810358	G	A
16	chr16:8810464:G:A	0	8810464	A	G
16	chr16:8811325:A:G	0	8811325	G	A
16	chr16:8811365:A:C	0	8811365	C	A
16	chr16:8812590:G:A	0	8812590	A	G
16	chr16:8812682:C:A	0	8812682	A	C
16	chr16:8813168:C:T	0	8813168	T	C
16	chr16:8813607:G:A	0	8813607	A	G
16	chr16:8814270:C:T	0	8814270	T	C
16	chr16:8814680:A:G	0	8814680	G	A
16	chr16:8814954:G:A	0	8814954	A	G
16	chr16:8815000:G:A	0	8815000	A	G
16	chr16:8815096:C:G	0	8815096	G	C
16	chr16:8815341:C:G	0	8815341	G	C
16	chr16:8815344:C:T	0	8815344	T	C
16	chr16:8815488:C:T	0	8815488	T	C
16	chr16:8815575:CAT:C	0	8815575	C	CAT
16	chr16:8816578:CT:C	0	8816578	C	CT
16	chr16:8817687:CT:C	0	8817687	C	CT
16	chr16:8817883:A:G	0	8817883	G	A
16	chr16:8818203:AAAG:A	0	8818203	A	AAAG
16	chr16:8818736:T:C	0	8818736	C	T
16	chr16:8819257:G:C	0	8819257	C	G
16	chr16:8819451:G:A	0	8819451	A	G
16	chr16:8819917:G:A	0	8819917	A	G
16	chr16:8819947:C:A	0	8819947	A	C
16	chr16:8820415:G:A	0	8820415	A	G
16	chr16:8820460:C:A	0	8820460	A	C
16	chr16:8820600:C:T	0	8820600	T	C
16	chr16:8821011:TA:T	0	8821011	T	TA
16	chr16:8821048:A:T	0	8821048	T	A
16	chr16:8821253:G:C	0	8821253	C	G
16	chr16:8822484:T:G	0	8822484	G	T
16	chr16:8822721:G:C	0	8822721	C	G
16	chr16:8823019:TAGAC:T	0	8823019	T	TAGAC
16	chr16:8824057:C:T	0	8824057	T	C
16	chr16:8824139:G:A	0	8824139	A	G
16	chr16:8824998:C:T	0	8824998	T	C
16	chr16:8825558:T:A	0	8825558	A	T
16	chr16:8825691:G:A	0	8825691	A	G
16	chr16:8825893:C:T	0	8825893	T	C
16	chr16:8826046:A:G	0	8826046	G	A
16	chr16:8826198:T:TGTAG	0	8826198	TGTAG	T
16	chr16:8826286:A:T	0	8826286	T	A
16	chr16:8826430:T:G	0	8826430	G	T
16	chr16:8826628:C:T	0	8826628	T	C
16	chr16:8826667:A:C	0	8826667	C	A
16	chr16:8826828:C:T	0	8826828	T	C
16	chr16:8826905:C:T	0	8826905	T	C
16	chr16:8827024:C:T	0	8827024	T	C
16	chr16:8827545:G:A	0	8827545	A	G
16	chr16:8827616:G:C	0	8827616	C	G
16	chr16:8828181:A:G	0	8828181	G	A
16	chr16:8828465:G:C	0	8828465	C	G
16	chr16:8828529:T:C	0	8828529	C	T
16	chr16:8829137:G:A	0	8829137	A	G
16	chr16:8829358:A:C	0	8829358	C	A
16	chr16:8829638:C:G	0	8829638	G	C
16	chr16:8829978:G:C	0	8829978	C	G
16	chr16:8830423:A:G	0	8830423	G	A
16	chr16:8830789:G:C	0	8830789	C	G
16	chr16:8830898:A:G	0	8830898	G	A
16	chr16:8830939:C:G	0	8830939	G	C
16	chr16:8831077:T:G	0	8831077	G	T
16	chr16:8831376:T:C	0	8831376	C	T
16	chr16:8832741:C:T	0	8832741	T	C
16	chr16:8832746:A:C	0	8832746	C	A
16	chr16:8833247:T:C	0	8833247	C	T
16	chr16:8833267:A:T	0	8833267	T	A
16	chr16:8833367:T:C	0	8833367	C	T
16	chr16:8833736:C:G	0	8833736	G	C
16	chr16:8833863:T:C	0	8833863	C	T
16	chr16:8833868:A:G	0	8833868	G	A
16	chr16:8834278:C:T	0	8834278	T	C
16	chr16:8834279:T:G	0	8834279	G	T
16	chr16:8835001:A:G	0	8835001	G	A
16	chr16:8835183:T:C	0	8835183	C	T
16	chr16:8835349:G:A	0	8835349	A	G
16	chr16:8835946:G:A	0	8835946	A	G
16	chr16:8835948:T:C	0	8835948	C	T
16	chr16:8835987:G:A	0	8835987	A	G
16	chr16:8835992:A:G	0	8835992	G	A
16	chr16:8836053:A:G	0	8836053	G	A
16	chr16:8836167:TA:T	0	8836167	T	TA
16	chr16:8836170:C:T	0	8836170	T	C
16	chr16:8836407:A:G	0	8836407	G	A
16	chr16:8836809:G:T	0	8836809	T	G
16	chr16:8836907:A:G	0	8836907	G	A
16	chr16:8837384:T:A	0	8837384	A	T
16	chr16:8838247:C:T	0	8838247	T	C
16	chr16:8838347:T:C	0	8838347	C	T
16	chr16:8838485:C:G	0	8838485	G	C
16	chr16:8838633:A:T	0	8838633	T	A
16	chr16:8839826:G:A	0	8839826	A	G
16	chr16:8840354:C:T	0	8840354	T	C
16	chr16:8840488:T:C	0	8840488	C	T
16	chr16:8840516:G:A	0	8840516	A	G
16	chr16:8841064:A:G	0	8841064	G	A
16	chr16:8841121:A:AGG	0	8841121	AGG	A
16	chr16:8841126:TAC:T	0	8841126	T	TAC
16	chr16:8841168:T:C	0	8841168	C	T
16	chr16:8841175:C:T	0	8841175	T	C
16	chr16:8842151:G:T	0	8842151	T	G
16	chr16:8842184:A:C	0	8842184	C	A
16	chr16:8842244:A:G	0	8842244	G	A
16	chr16:8842774:T:C	0	8842774	C	T
16	chr16:8843085:G:A	0	8843085	A	G
16	chr16:8843118:A:T	0	8843118	T	A
16	chr16:8843155:G:A	0	8843155	A	G
16	chr16:8843187:A:C	0	8843187	C	A
16	chr16:8843513:GC:G	0	8843513	G	GC
16	chr16:8843521:A:G	0	8843521	G	A
16	chr16:8843696:G:A	0	8843696	A	G
16	chr16:8843746:G:A	0	8843746	A	G
16	chr16:8843864:G:C	0	8843864	C	G
16	chr16:8843870:AGG:A	0	8843870	A	AGG
16	chr16:8843945:G:A	0	8843945	A	G
16	chr16:8843952:G:A	0	8843952	A	G
16	chr16:8843954:G:A	0	8843954	A	G
16	chr16:8844114:G:A	0	8844114	A	G
16	chr16:8844450:G:A	0	8844450	A	G
16	chr16:8844937:G:A	0	8844937	A	G
16	chr16:8845212:G:A	0	8845212	A	G
16	chr16:8846359:C:T	0	8846359	T	C
16	chr16:8846524:G:A	0	8846524	A	G
16	chr16:8846599:A:C	0	8846599	C	A
16	chr16:8846710:G:C	0	8846710	C	G
16	chr16:8846715:G:C	0	8846715	C	G
16	chr16:8846847:A:T	0	8846847	T	A
16	chr16:8847282:G:A	0	8847282	A	G
16	chr16:8847961:A:C	0	8847961	C	A
16	chr16:8848000:G:A	0	8848000	A	G
16	chr16:8848822:A:G	0	8848822	G	A
16	chr16:8849420:A:G	0	8849420	G	A
16	chr16:8849595:T:G	0	8849595	G	T
16	chr16:8849694:C:T	0	8849694	T	C
16	chr16:8849987:A:G	0	8849987	G	A
16	chr16:8850602:T:TGG	0	8850602	TGG	T
16	chr16:8850949:A:G	0	8850949	G	A
16	chr16:8851351:A:C	0	8851351	C	A
16	chr16:8851402:C:T	0	8851402	T	C
16	chr16:8852629:G:A	0	8852629	A	G
16	chr16:8853179:T:C	0	8853179	C	T
16	chr16:8854576:C:T	0	8854576	T	C
16	chr16:8855330:C:T	0	8855330	T	C
16	chr16:8855598:T:A	0	8855598	A	T
16	chr16:8856232:T:G	0	8856232	G	T
16	chr16:8856416:T:C	0	8856416	C	T
16	chr16:8856638:GGA:G	0	8856638	G	GGA
16	chr16:8856890:C:T	0	8856890	T	C
16	chr16:8857706:C:T	0	8857706	T	C
16	chr16:8857857:G:A	0	8857857	A	G
16	chr16:8858063:C:T	0	8858063	T	C
16	chr16:8858667:A:G	0	8858667	G	A
16	chr16:8859407:C:T	0	8859407	T	C
16	chr16:8859792:A:C	0	8859792	C	A
16	chr16:8859819:A:T	0	8859819	T	A
16	chr16:8859843:T:C	0	8859843	C	T
16	chr16:8859967:ACT:A	0	8859967	A	ACT
16	chr16:8859989:C:T	0	8859989	T	C
16	chr16:8860201:C:A	0	8860201	A	C
16	chr16:8860712:C:T	0	8860712	T	C
16	chr16:8860969:G:C	0	8860969	C	G
16	chr16:8861055:AAAAT:A	0	8861055	A	AAAAT
16	chr16:8861613:T:G	0	8861613	G	T
16	chr16:8861770:C:A	0	8861770	A	C
16	chr16:8861878:G:T	0	8861878	T	G
16	chr16:8862776:G:A	0	8862776	A	G
16	chr16:8863268:G:A	0	8863268	A	G
16	chr16:8863633:G:A	0	8863633	A	G
16	chr16:8864751:G:A	0	8864751	A	G
16	chr16:8864954:A:G	0	8864954	G	A
16	chr16:8865051:T:C	0	8865051	C	T
16	chr16:8865498:C:T	0	8865498	T	C
16	chr16:8865832:A:G	0	8865832	G	A
16	chr16:8866204:C:T	0	8866204	T	C
16	chr16:8866468:G:A	0	8866468	A	G
16	chr16:8866643:C:T	0	8866643	T	C
16	chr16:8869050:G:A	0	8869050	A	G
16	chr16:8869288:C:G	0	8869288	G	C
16	chr16:8869332:C:T	0	8869332	T	C
16	chr16:8869644:G:A	0	8869644	A	G
16	chr16:8869647:C:T	0	8869647	T	C
16	chr16:8870368:C:T	0	8870368	T	C
16	chr16:8870852:G:A	0	8870852	A	G
16	chr16:8873100:C:T	0	8873100	T	C
16	chr16:8873232:ATG:A	0	8873232	A	ATG
16	chr16:8873400:T:C	0	8873400	C	T
16	chr16:8873405:T:C	0	8873405	C	T
16	chr16:8873478:T:C	0	8873478	C	T
16	chr16:8873826:T:TA	0	8873826	TA	T
16	chr16:8873932:G:A	0	8873932	A	G
16	chr16:8874027:C:T	0	8874027	T	C
16	chr16:8874210:C:G	0	8874210	G	C
16	chr16:8874737:C:T	0	8874737	T	C
16	chr16:8875014:C:A	0	8875014	A	C
16	chr16:8875419:C:T	0	8875419	T	C
16	chr16:8875647:G:A	0	8875647	A	G
16	chr16:8876036:G:A	0	8876036	A	G
16	chr16:8876191:T:C	0	8876191	C	T
16	chr16:8876229:T:G	0	8876229	G	T
16	chr16:8876856:G:T	0	8876856	T	G
16	chr16:8877122:C:T	0	8877122	T	C
16	chr16:8877234:G:A	0	8877234	A	G
16	chr16:8877814:G:C	0	8877814	C	G
16	chr16:8881200:G:A	0	8881200	A	G
16	chr16:8881542:A:C	0	8881542	C	A
16	chr16:8881728:C:G	0	8881728	G	C
16	chr16:8882697:G:A	0	8882697	A	G
16	chr16:8882731:C:T	0	8882731	T	C
16	chr16:8882758:C:T	0	8882758	T	C
16	chr16:8886234:C:T	0	8886234	T	C
16	chr16:8886918:G:A	0	8886918	A	G
16	chr16:8887095:G:A	0	8887095	A	G
16	chr16:8888098:G:A	0	8888098	A	G
16	chr16:8888298:G:A	0	8888298	A	G
16	chr16:8888785:T:C	0	8888785	C	T
16	chr16:8888803:T:C	0	8888803	C	T
16	chr16:8889535:G:C	0	8889535	C	G
16	chr16:8889878:T:A	0	8889878	A	T
16	chr16:8890016:C:T	0	8890016	T	C
16	chr16:8890272:G:A	0	8890272	A	G
16	chr16:8891127:C:A	0	8891127	A	C
16	chr16:8891235:T:C	0	8891235	C	T
16	chr16:8894331:A:G	0	8894331	G	A
16	chr16:8894920:C:G	0	8894920	G	C
16	chr16:8896382:T:C	0	8896382	C	T
16	chr16:8897333:G:A	0	8897333	A	G
16	chr16:8898485:G:A	0	8898485	A	G
16	chr16:8898971:G:T	0	8898971	T	G
16	chr16:8900035:T:A	0	8900035	A	T
16	chr16:8900706:C:T	0	8900706	T	C
16	chr16:8902779:T:C	0	8902779	C	T
16	chr16:8902931:C:T	0	8902931	T	C
16	chr16:8902981:A:T	0	8902981	T	A
16	chr16:8904696:A:C	0	8904696	C	A
16	chr16:8905499:G:A	0	8905499	A	G
16	chr16:8905691:C:T	0	8905691	T	C
16	chr16:8906872:A:C	0	8906872	C	A
16	chr16:8907957:A:G	0	8907957	G	A
16	chr16:8908815:C:A	0	8908815	A	C
16	chr16:8909393:T:G	0	8909393	G	T
16	chr16:8909671:T:C	0	8909671	C	T
16	chr16:8911210:T:C	0	8911210	C	T
16	chr16:8911783:A:G	0	8911783	G	A
16	chr16:8912864:A:G	0	8912864	G	A
16	chr16:8913653:T:C	0	8913653	C	T
16	chr16:8914180:A:G	0	8914180	G	A
16	chr16:8914398:A:ACAGG	0	8914398	ACAGG	A
16	chr16:8914618:G:A	0	8914618	A	G
16	chr16:8915429:A:G	0	8915429	G	A
16	chr16:8916234:C:A	0	8916234	A	C
16	chr16:8916356:T:G	0	8916356	G	T
16	chr16:8916403:ATTTTCTGAATTAGGTC:A	0	8916403	A	ATTTTCTGAATTAGGTC
16	chr16:8917926:A:G	0	8917926	G	A
16	chr16:8918829:G:A	0	8918829	A	G
16	chr16:8919178:A:G	0	8919178	G	A
16	chr16:8919839:G:A	0	8919839	A	G
16	chr16:8920528:G:A	0	8920528	A	G
16	chr16:8920803:C:T	0	8920803	T	C
16	chr16:8921401:T:C	0	8921401	C	T
16	chr16:8921902:T:A	0	8921902	A	T
16	chr16:8922675:C:A	0	8922675	A	C
16	chr16:8922767:C:T	0	8922767	T	C
16	chr16:8924808:T:G	0	8924808	G	T
16	chr16:8925559:C:T	0	8925559	T	C
16	chr16:8926199:C:T	0	8926199	T	C
16	chr16:8926952:T:G	0	8926952	G	T
16	chr16:8929018:CTA:C	0	8929018	C	CTA
16	chr16:8929298:T:C	0	8929298	C	T
16	chr16:8930707:G:A	0	8930707	A	G
16	chr16:8930900:C:T	0	8930900	T	C
16	chr16:8932543:G:A	0	8932543	A	G
16	chr16:8933494:A:G	0	8933494	G	A
16	chr16:8933584:T:G	0	8933584	G	T
16	chr16:8934788:A:C	0	8934788	C	A
16	chr16:8935151:T:C	0	8935151	C	T
16	chr16:8935403:G:T	0	8935403	T	G
16	chr16:8935942:A:T	0	8935942	T	A
16	chr16:8937059:C:G	0	8937059	G	C
16	chr16:8937136:G:C	0	8937136	C	G
16	chr16:8938372:T:C	0	8938372	C	T
16	chr16:8939107:A:G	0	8939107	G	A
16	chr16:8939733:T:C	0	8939733	C	T
16	chr16:8940859:A:G	0	8940859	G	A
16	chr16:8941527:T:C	0	8941527	C	T
16	chr16:8941610:C:T	0	8941610	T	C
16	chr16:8941924:T:C	0	8941924	C	T
16	chr16:8942424:C:G	0	8942424	G	C
16	chr16:8944047:G:A	0	8944047	A	G
16	chr16:8944904:T:TC	0	8944904	TC	T
16	chr16:8944922:A:G	0	8944922	G	A
16	chr16:8945025:A:G	0	8945025	G	A
16	chr16:8945111:C:T	0	8945111	T	C
16	chr16:8945477:T:G	0	8945477	G	T
16	chr16:8946160:G:A	0	8946160	A	G
16	chr16:8946413:T:A	0	8946413	A	T
16	chr16:8946444:T:G	0	8946444	G	T
16	chr16:8946462:T:C	0	8946462	C	T
16	chr16:8946560:T:C	0	8946560	C	T
16	chr16:8948774:A:C	0	8948774	C	A
16	chr16:8949328:A:C	0	8949328	C	A
16	chr16:8949358:T:C	0	8949358	C	T
16	chr16:8949631:T:C	0	8949631	C	T
16	chr16:8949685:T:G	0	8949685	G	T
16	chr16:8949882:A:C	0	8949882	C	A
16	chr16:8950305:T:C	0	8950305	C	T
16	chr16:8950819:T:C	0	8950819	C	T
16	chr16:8952465:T:C	0	8952465	C	T
16	chr16:8953341:C:T	0	8953341	T	C
16	chr16:8954472:C:G	0	8954472	G	C
16	chr16:8955237:T:C	0	8955237	C	T
16	chr16:8955253:C:T	0	8955253	T	C
16	chr16:8956474:C:A	0	8956474	A	C
16	chr16:8957090:T:C	0	8957090	C	T
16	chr16:8957470:GAGGTGGCTC:G	0	8957470	G	GAGGTGGCTC
16	chr16:8957496:T:C	0	8957496	C	T
16	chr16:8958591:C:T	0	8958591	T	C
16	chr16:8958616:C:A	0	8958616	A	C
16	chr16:8960390:A:G	0	8960390	G	A
16	chr16:8961222:A:G	0	8961222	G	A
16	chr16:8962374:T:C	0	8962374	C	T
16	chr16:8965256:G:T	0	8965256	T	G
16	chr16:8965345:A:G	0	8965345	G	A
16	chr16:8965384:T:A	0	8965384	A	T
16	chr16:8965492:G:C	0	8965492	C	G
16	chr16:8965769:A:G	0	8965769	G	A
16	chr16:8966136:G:A	0	8966136	A	G
16	chr16:8968833:C:G	0	8968833	G	C
16	chr16:8968965:C:A	0	8968965	A	C
16	chr16:8969071:A:G	0	8969071	G	A
16	chr16:8970738:C:T	0	8970738	T	C
16	chr16:8972017:C:G	0	8972017	G	C
16	chr16:8972133:T:A	0	8972133	A	T
16	chr16:8972626:G:T	0	8972626	T	G
16	chr16:8972899:C:G	0	8972899	G	C
16	chr16:8973808:A:T	0	8973808	T	A
16	chr16:8974445:C:T	0	8974445	T	C
16	chr16:8974580:C:T	0	8974580	T	C
16	chr16:8974873:A:G	0	8974873	G	A
16	chr16:8975054:C:T	0	8975054	T	C
16	chr16:8975117:C:T	0	8975117	T	C
16	chr16:8976236:C:T	0	8976236	T	C
16	chr16:8977726:T:A	0	8977726	A	T
16	chr16:8977758:C:T	0	8977758	T	C
16	chr16:8977858:G:A	0	8977858	A	G
16	chr16:8978468:C:A	0	8978468	A	C
16	chr16:8979203:T:C	0	8979203	C	T
16	chr16:8982379:A:G	0	8982379	G	A
16	chr16:8983079:A:G	0	8983079	G	A
16	chr16:8983366:A:G	0	8983366	G	A
16	chr16:8983582:A:T	0	8983582	T	A
16	chr16:8983583:G:C	0	8983583	C	G
16	chr16:8983628:G:C	0	8983628	C	G
16	chr16:8984905:C:T	0	8984905	T	C
16	chr16:8985240:A:G	0	8985240	G	A
16	chr16:8985265:C:A	0	8985265	A	C
16	chr16:8985395:C:T	0	8985395	T	C
16	chr16:8985594:A:G	0	8985594	G	A
16	chr16:8986304:G:A	0	8986304	A	G
16	chr16:8986772:G:A	0	8986772	A	G
16	chr16:8986950:G:A	0	8986950	A	G
16	chr16:8987133:C:T	0	8987133	T	C
16	chr16:8988361:G:C	0	8988361	C	G
16	chr16:8988376:A:G	0	8988376	G	A
16	chr16:8989079:T:A	0	8989079	A	T
16	chr16:8989510:T:C	0	8989510	C	T
16	chr16:8991081:A:T	0	8991081	T	A
16	chr16:8991120:G:A	0	8991120	A	G
16	chr16:8991217:T:C	0	8991217	C	T
16	chr16:8991373:C:A	0	8991373	A	C
16	chr16:8991548:G:A	0	8991548	A	G
16	chr16:8992130:T:C	0	8992130	C	T
16	chr16:8992321:C:T	0	8992321	T	C
16	chr16:8992347:G:A	0	8992347	A	G
16	chr16:8992738:A:G	0	8992738	G	A
16	chr16:8992915:GA:G	0	8992915	G	GA
16	chr16:8993119:G:A	0	8993119	A	G
16	chr16:8993163:G:A	0	8993163	A	G
16	chr16:8993184:T:C	0	8993184	C	T
16	chr16:8993415:T:C	0	8993415	C	T
16	chr16:8993521:A:T	0	8993521	T	A
16	chr16:8994158:T:C	0	8994158	C	T
16	chr16:8994295:G:A	0	8994295	A	G
16	chr16:8994338:C:T	0	8994338	T	C
16	chr16:8995045:T:C	0	8995045	C	T
16	chr16:8996129:C:T	0	8996129	T	C
16	chr16:8996473:G:A	0	8996473	A	G
16	chr16:8996988:A:G	0	8996988	G	A
16	chr16:8997616:T:A	0	8997616	A	T
16	chr16:8998088:A:T	0	8998088	T	A
16	chr16:8998897:A:C	0	8998897	C	A
16	chr16:8999232:C:T	0	8999232	T	C
16	chr16:8999853:G:A	0	8999853	A	G
16	chr16:9002494:G:A	0	9002494	A	G
16	chr16:9002689:G:A	0	9002689	A	G
16	chr16:9002866:A:G	0	9002866	G	A
16	chr16:9002914:G:A	0	9002914	A	G
16	chr16:9003261:A:G	0	9003261	G	A
16	chr16:9004905:T:C	0	9004905	C	T
16	chr16:9004959:G:A	0	9004959	A	G
16	chr16:9006012:AATTT:A	0	9006012	A	AATTT
16	chr16:9006131:C:T	0	9006131	T	C
16	chr16:9007392:C:T	0	9007392	T	C
16	chr16:9007687:G:A	0	9007687	A	G
16	chr16:9008531:G:A	0	9008531	A	G
16	chr16:9009074:C:T	0	9009074	T	C
16	chr16:9009125:T:A	0	9009125	A	T
16	chr16:9009485:G:A	0	9009485	A	G
16	chr16:9009597:C:T	0	9009597	T	C
16	chr16:9009961:T:G	0	9009961	G	T
16	chr16:9010751:A:T	0	9010751	T	A
16	chr16:9012525:G:A	0	9012525	A	G
16	chr16:9012830:T:C	0	9012830	C	T
16	chr16:9013074:G:C	0	9013074	C	G
16	chr16:9013430:A:G	0	9013430	G	A
16	chr16:9013697:G:A	0	9013697	A	G
16	chr16:9014241:T:C	0	9014241	C	T
16	chr16:9014826:C:T	0	9014826	T	C
16	chr16:9015180:C:T	0	9015180	T	C
16	chr16:9015221:A:G	0	9015221	G	A
16	chr16:9015226:C:A	0	9015226	A	C
16	chr16:9015271:A:G	0	9015271	G	A
16	chr16:9015298:A:G	0	9015298	G	A
16	chr16:9015309:A:C	0	9015309	C	A
16	chr16:9015407:TTA:T	0	9015407	T	TTA
16	chr16:9015461:G:C	0	9015461	C	G
16	chr16:9015534:G:A	0	9015534	A	G
16	chr16:9015704:G:A	0	9015704	A	G
16	chr16:9015883:A:G	0	9015883	G	A
16	chr16:9015911:C:T	0	9015911	T	C
16	chr16:9015926:A:G	0	9015926	G	A
16	chr16:9016119:A:G	0	9016119	G	A
16	chr16:9016385:G:C	0	9016385	C	G
16	chr16:9016446:G:T	0	9016446	T	G
16	chr16:9016538:C:T	0	9016538	T	C
16	chr16:9016554:T:C	0	9016554	C	T
16	chr16:9017006:AAGTCT:A	0	9017006	A	AAGTCT
16	chr16:9017280:T:C	0	9017280	C	T
16	chr16:9017529:A:G	0	9017529	G	A
16	chr16:9017572:C:T	0	9017572	T	C
16	chr16:9017598:C:T	0	9017598	T	C
16	chr16:9017649:T:C	0	9017649	C	T
16	chr16:9017666:G:A	0	9017666	A	G
16	chr16:9018042:T:C	0	9018042	C	T
16	chr16:9018682:G:C	0	9018682	C	G
16	chr16:9018709:G:A	0	9018709	A	G
16	chr16:9018742:A:T	0	9018742	T	A
16	chr16:9019500:G:A	0	9019500	A	G
16	chr16:9019503:G:A	0	9019503	A	G
16	chr16:9019655:T:A	0	9019655	A	T
16	chr16:9019741:C:T	0	9019741	T	C
16	chr16:9019810:C:T	0	9019810	T	C
16	chr16:9019830:C:T	0	9019830	T	C
16	chr16:9022882:T:A	0	9022882	A	T
16	chr16:9023395:A:G	0	9023395	G	A
16	chr16:9024054:GC:G	0	9024054	G	GC
16	chr16:9024239:A:G	0	9024239	G	A
16	chr16:9024451:C:T	0	9024451	T	C
16	chr16:9024532:G:C	0	9024532	C	G
16	chr16:9024742:T:A	0	9024742	A	T
16	chr16:9024779:G:C	0	9024779	C	G
16	chr16:9024958:A:G	0	9024958	G	A
16	chr16:9025091:G:A	0	9025091	A	G
16	chr16:9025098:G:A	0	9025098	A	G
16	chr16:9025298:C:T	0	9025298	T	C
16	chr16:9025392:G:C	0	9025392	C	G
16	chr16:9025500:C:T	0	9025500	T	C
16	chr16:9025546:T:C	0	9025546	C	T
16	chr16:9026952:A:G	0	9026952	G	A
16	chr16:9027089:C:T	0	9027089	T	C
16	chr16:9027781:T:C	0	9027781	C	T
16	chr16:9027896:C:T	0	9027896	T	C
16	chr16:9028246:A:G	0	9028246	G	A
16	chr16:9028557:C:T	0	9028557	T	C
16	chr16:9029951:C:T	0	9029951	T	C
16	chr16:9030068:A:G	0	9030068	G	A
16	chr16:9030201:G:A	0	9030201	A	G
16	chr16:9030668:A:G	0	9030668	G	A
16	chr16:9030906:G:A	0	9030906	A	G
16	chr16:9030914:T:C	0	9030914	C	T
16	chr16:9031778:T:C	0	9031778	C	T
16	chr16:9031879:G:A	0	9031879	A	G
16	chr16:9032945:C:T	0	9032945	T	C
16	chr16:9032976:C:A	0	9032976	A	C
16	chr16:9033649:G:T	0	9033649	T	G
16	chr16:9033658:A:T	0	9033658	T	A
16	chr16:9033848:C:T	0	9033848	T	C
16	chr16:9034062:T:C	0	9034062	C	T
16	chr16:9034079:C:T	0	9034079	T	C
16	chr16:9034306:C:T	0	9034306	T	C
16	chr16:9034311:G:A	0	9034311	A	G
16	chr16:9034341:C:G	0	9034341	G	C
16	chr16:9034694:G:A	0	9034694	A	G
16	chr16:9035586:G:A	0	9035586	A	G
16	chr16:9036256:T:C	0	9036256	C	T
16	chr16:9036519:A:G	0	9036519	G	A
16	chr16:9036869:C:T	0	9036869	T	C
16	chr16:9036886:A:C	0	9036886	C	A
16	chr16:9036916:T:C	0	9036916	C	T
16	chr16:9037139:T:C	0	9037139	C	T
16	chr16:9037159:T:A	0	9037159	A	T
16	chr16:9037169:A:G	0	9037169	G	A
16	chr16:9037204:G:A	0	9037204	A	G
16	chr16:9037229:C:G	0	9037229	G	C
16	chr16:9037308:C:G	0	9037308	G	C
16	chr16:9037500:A:C	0	9037500	C	A
16	chr16:9037631:A:G	0	9037631	G	A
16	chr16:9037706:C:T	0	9037706	T	C
16	chr16:9037769:A:AT	0	9037769	AT	A
16	chr16:9037894:G:A	0	9037894	A	G
16	chr16:9038134:A:G	0	9038134	G	A
16	chr16:9038301:G:A	0	9038301	A	G
16	chr16:9038579:G:C	0	9038579	C	G
16	chr16:9038632:AT:A	0	9038632	A	AT
16	chr16:9038811:A:G	0	9038811	G	A
16	chr16:9038956:G:A	0	9038956	A	G
16	chr16:9039134:G:A	0	9039134	A	G
16	chr16:9039271:T:G	0	9039271	G	T
16	chr16:9039492:T:C	0	9039492	C	T
16	chr16:9039652:T:G	0	9039652	G	T
16	chr16:9040317:G:C	0	9040317	C	G
16	chr16:9040357:C:G	0	9040357	G	C
16	chr16:9040459:C:T	0	9040459	T	C
16	chr16:9040485:T:C	0	9040485	C	T
16	chr16:9040584:A:C	0	9040584	C	A
16	chr16:9040679:A:G	0	9040679	G	A
16	chr16:9040962:T:C	0	9040962	C	T
16	chr16:9042200:C:G	0	9042200	G	C
16	chr16:9042256:A:AAAT	0	9042256	AAAT	A
16	chr16:9042800:A:C	0	9042800	C	A
16	chr16:9042988:C:T	0	9042988	T	C
16	chr16:9044295:A:G	0	9044295	G	A
16	chr16:9044460:C:CA	0	9044460	CA	C
16	chr16:9045221:T:C	0	9045221	C	T
16	chr16:9046083:G:A	0	9046083	A	G
16	chr16:9047194:C:T	0	9047194	T	C
16	chr16:9047419:C:T	0	9047419	T	C
16	chr16:9047777:C:G	0	9047777	G	C
16	chr16:9047794:G:A	0	9047794	A	G
16	chr16:9047983:T:C	0	9047983	C	T
16	chr16:9048446:A:G	0	9048446	G	A
16	chr16:9048558:G:T	0	9048558	T	G
16	chr16:9048833:C:A	0	9048833	A	C
16	chr16:9048853:C:A	0	9048853	A	C
16	chr16:9048868:T:C	0	9048868	C	T
16	chr16:9048869:G:A	0	9048869	A	G
16	chr16:9050143:G:A	0	9050143	A	G
16	chr16:9050899:C:T	0	9050899	T	C
16	chr16:9054510:T:A	0	9054510	A	T
16	chr16:9054825:C:A	0	9054825	A	C
16	chr16:9055792:A:G	0	9055792	G	A
16	chr16:9057175:C:G	0	9057175	G	C
16	chr16:9057501:C:T	0	9057501	T	C
16	chr16:9057946:A:T	0	9057946	T	A
16	chr16:9058682:T:C	0	9058682	C	T
16	chr16:9058806:G:A	0	9058806	A	G
16	chr16:9059430:TG:T	0	9059430	T	TG
16	chr16:9060567:A:G	0	9060567	G	A
16	chr16:9060937:G:A	0	9060937	A	G
16	chr16:9062322:T:C	0	9062322	C	T
16	chr16:9062470:A:G	0	9062470	G	A
16	chr16:9063045:A:G	0	9063045	G	A
16	chr16:9063227:A:G	0	9063227	G	A
16	chr16:9063632:A:G	0	9063632	G	A
16	chr16:9064207:C:G	0	9064207	G	C
16	chr16:9064463:C:T	0	9064463	T	C
16	chr16:9064503:C:T	0	9064503	T	C
16	chr16:9064572:G:A	0	9064572	A	G
16	chr16:9064587:C:T	0	9064587	T	C
16	chr16:9064773:G:A	0	9064773	A	G
16	chr16:9064791:A:G	0	9064791	G	A
16	chr16:9065019:A:G	0	9065019	G	A
16	chr16:9065040:A:G	0	9065040	G	A
16	chr16:9065428:C:T	0	9065428	T	C
16	chr16:9065451:A:G	0	9065451	G	A
16	chr16:9065473:G:A	0	9065473	A	G
16	chr16:9065608:G:A	0	9065608	A	G
16	chr16:9065649:C:T	0	9065649	T	C
16	chr16:9065714:G:A	0	9065714	A	G
16	chr16:9065760:C:T	0	9065760	T	C
16	chr16:9065794:A:C	0	9065794	C	A
16	chr16:9065795:G:A	0	9065795	A	G
16	chr16:9065872:A:G	0	9065872	G	A
16	chr16:9065917:C:T	0	9065917	T	C
16	chr16:9066186:C:T	0	9066186	T	C
16	chr16:9066268:T:C	0	9066268	C	T
16	chr16:9066413:T:G	0	9066413	G	T
16	chr16:9066482:G:T	0	9066482	T	G
16	chr16:9066719:A:G	0	9066719	G	A
16	chr16:9066731:T:C	0	9066731	C	T
16	chr16:9066734:C:T	0	9066734	T	C
16	chr16:9066774:G:T	0	9066774	T	G
16	chr16:9067204:C:G	0	9067204	G	C
16	chr16:9067596:C:T	0	9067596	T	C
16	chr16:9068227:T:C	0	9068227	C	T
16	chr16:9068452:C:T	0	9068452	T	C
16	chr16:9068850:A:G	0	9068850	G	A
16	chr16:9068995:G:T	0	9068995	T	G
16	chr16:9069125:C:G	0	9069125	G	C
16	chr16:9069434:A:G	0	9069434	G	A
16	chr16:9069451:T:C	0	9069451	C	T
16	chr16:9069452:G:C	0	9069452	C	G
16	chr16:9069676:A:G	0	9069676	G	A
16	chr16:9069921:C:T	0	9069921	T	C
16	chr16:9070082:A:G	0	9070082	G	A
16	chr16:9070154:C:T	0	9070154	T	C
16	chr16:9070507:G:A	0	9070507	A	G
16	chr16:9070707:T:C	0	9070707	C	T
16	chr16:9070988:A:C	0	9070988	C	A
16	chr16:9071197:A:G	0	9071197	G	A
16	chr16:9071401:C:A	0	9071401	A	C
16	chr16:9071903:C:T	0	9071903	T	C
16	chr16:9071982:A:AC	0	9071982	AC	A
16	chr16:9072689:T:C	0	9072689	C	T
16	chr16:9073040:T:C	0	9073040	C	T
16	chr16:9073657:A:G	0	9073657	G	A
16	chr16:9075002:A:G	0	9075002	G	A
16	chr16:9075469:C:G	0	9075469	G	C
16	chr16:9076652:A:G	0	9076652	G	A
16	chr16:9077177:A:T	0	9077177	T	A
16	chr16:9079286:C:T	0	9079286	T	C
16	chr16:9079305:G:A	0	9079305	A	G
16	chr16:9079622:C:T	0	9079622	T	C
16	chr16:9079839:C:T	0	9079839	T	C
16	chr16:9080230:T:C	0	9080230	C	T
16	chr16:9080324:A:T	0	9080324	T	A
16	chr16:9080642:C:T	0	9080642	T	C
16	chr16:9082814:C:T	0	9082814	T	C
16	chr16:9083037:A:G	0	9083037	G	A
16	chr16:9083382:G:T	0	9083382	T	G
16	chr16:9083450:C:T	0	9083450	T	C
16	chr16:9084063:G:A	0	9084063	A	G
16	chr16:9085475:G:T	0	9085475	T	G
16	chr16:9085948:G:A	0	9085948	A	G
16	chr16:9086048:C:T	0	9086048	T	C
16	chr16:9086609:T:C	0	9086609	C	T
16	chr16:9087522:G:A	0	9087522	A	G
16	chr16:9087833:T:C	0	9087833	C	T
16	chr16:9088396:A:G	0	9088396	G	A
16	chr16:9088411:T:C	0	9088411	C	T
16	chr16:9088583:G:A	0	9088583	A	G
16	chr16:9088597:T:C	0	9088597	C	T
16	chr16:9088720:C:T	0	9088720	T	C
16	chr16:9089009:G:A	0	9089009	A	G
16	chr16:9089913:A:G	0	9089913	G	A
16	chr16:9090043:C:G	0	9090043	G	C
16	chr16:9090872:C:G	0	9090872	G	C
16	chr16:9092562:C:G	0	9092562	G	C
16	chr16:9093399:C:T	0	9093399	T	C
16	chr16:9095667:C:T	0	9095667	T	C
16	chr16:9095878:TACTG:T	0	9095878	T	TACTG
16	chr16:9096390:TTCA:T	0	9096390	T	TTCA
16	chr16:9096547:G:C	0	9096547	C	G
16	chr16:9096892:A:T	0	9096892	T	A
16	chr16:9097933:C:T	0	9097933	T	C
16	chr16:9098173:A:C	0	9098173	C	A
16	chr16:9098441:G:A	0	9098441	A	G
16	chr16:9098759:T:C	0	9098759	C	T
16	chr16:9099139:AG:A	0	9099139	A	AG
16	chr16:9099866:T:G	0	9099866	G	T
16	chr16:9100967:C:G	0	9100967	G	C
16	chr16:9101106:T:C	0	9101106	C	T
16	chr16:9101193:T:C	0	9101193	C	T
16	chr16:9101247:G:A	0	9101247	A	G
16	chr16:9101846:T:G	0	9101846	G	T
16	chr16:9105109:A:G	0	9105109	G	A
16	chr16:9105130:G:C	0	9105130	C	G
16	chr16:9105356:C:G	0	9105356	G	C
16	chr16:9105995:C:T	0	9105995	T	C
16	chr16:9106375:GT:G	0	9106375	G	GT
16	chr16:9106871:G:A	0	9106871	A	G
16	chr16:9107334:T:A	0	9107334	A	T
16	chr16:9109737:T:A	0	9109737	A	T
16	chr16:9110014:A:G	0	9110014	G	A
16	chr16:9110042:G:A	0	9110042	A	G
16	chr16:9111050:C:CA	0	9111050	CA	C
16	chr16:9111506:T:C	0	9111506	C	T
16	chr16:9111907:AT:A	0	9111907	A	AT
16	chr16:9112125:C:G	0	9112125	G	C
16	chr16:9113672:A:T	0	9113672	T	A
16	chr16:9113896:T:C	0	9113896	C	T
16	chr16:9113959:T:C	0	9113959	C	T
16	chr16:9115265:T:A	0	9115265	A	T
16	chr16:9116073:T:C	0	9116073	C	T
16	chr16:9116217:C:T	0	9116217	T	C
16	chr16:9119130:T:C	0	9119130	C	T
16	chr16:9120511:GT:G	0	9120511	G	GT
16	chr16:9120974:G:T	0	9120974	T	G
16	chr16:9121083:A:G	0	9121083	G	A
16	chr16:9121208:C:T	0	9121208	T	C
16	chr16:9121286:T:C	0	9121286	C	T
16	chr16:9121624:A:T	0	9121624	T	A
16	chr16:9121781:C:T	0	9121781	T	C
16	chr16:9121918:G:A	0	9121918	A	G
16	chr16:9122215:A:G	0	9122215	G	A
16	chr16:9122564:G:C	0	9122564	C	G
16	chr16:9122882:A:T	0	9122882	T	A
16	chr16:9123040:T:C	0	9123040	C	T
16	chr16:9123121:T:C	0	9123121	C	T
16	chr16:9123149:C:T	0	9123149	T	C
16	chr16:9123262:T:C	0	9123262	C	T
16	chr16:9123715:C:T	0	9123715	T	C
16	chr16:9123915:G:C	0	9123915	C	G
16	chr16:9124023:G:A	0	9124023	A	G
16	chr16:9124413:A:G	0	9124413	G	A
16	chr16:9124461:A:C	0	9124461	C	A
16	chr16:9124463:A:C	0	9124463	C	A
16	chr16:9124844:T:C	0	9124844	C	T
16	chr16:9125330:G:A	0	9125330	A	G
16	chr16:9125699:G:C	0	9125699	C	G
16	chr16:9125713:C:T	0	9125713	T	C
16	chr16:9125813:C:T	0	9125813	T	C
16	chr16:9127031:C:T	0	9127031	T	C
16	chr16:9127118:T:C	0	9127118	C	T
16	chr16:9127168:C:A	0	9127168	A	C
16	chr16:9127243:C:T	0	9127243	T	C
16	chr16:9127398:T:C	0	9127398	C	T
16	chr16:9127434:C:T	0	9127434	T	C
16	chr16:9127892:C:G	0	9127892	G	C
16	chr16:9128017:A:G	0	9128017	G	A
16	chr16:9128386:G:A	0	9128386	A	G
16	chr16:9128477:G:T	0	9128477	T	G
16	chr16:9128486:A:T	0	9128486	T	A
16	chr16:9128554:A:G	0	9128554	G	A
16	chr16:9128707:T:C	0	9128707	C	T
16	chr16:9128750:T:C	0	9128750	C	T
16	chr16:9128814:C:T	0	9128814	T	C
16	chr16:9128921:G:T	0	9128921	T	G
16	chr16:9129182:C:A	0	9129182	A	C
16	chr16:9129926:A:G	0	9129926	G	A
16	chr16:9130016:A:G	0	9130016	G	A
16	chr16:9130365:A:G	0	9130365	G	A
16	chr16:9130462:G:A	0	9130462	A	G
16	chr16:9130710:G:C	0	9130710	C	G
16	chr16:9131257:T:A	0	9131257	A	T
16	chr16:9131376:A:G	0	9131376	G	A
16	chr16:9131637:A:G	0	9131637	G	A
16	chr16:9131876:A:G	0	9131876	G	A
16	chr16:9132095:G:A	0	9132095	A	G
16	chr16:9132528:C:T	0	9132528	T	C
16	chr16:9133535:G:A	0	9133535	A	G
16	chr16:9133754:A:G	0	9133754	G	A
16	chr16:9133829:A:G	0	9133829	G	A
16	chr16:9134885:C:T	0	9134885	T	C
16	chr16:9135063:T:C	0	9135063	C	T
16	chr16:9135088:G:A	0	9135088	A	G
16	chr16:9135634:C:T	0	9135634	T	C
16	chr16:9136105:G:A	0	9136105	A	G
16	chr16:9136450:T:G	0	9136450	G	T
16	chr16:9136681:A:G	0	9136681	G	A
16	chr16:9136715:T:G	0	9136715	G	T
16	chr16:9136857:A:C	0	9136857	C	A
16	chr16:9136959:G:A	0	9136959	A	G
16	chr16:9137051:G:T	0	9137051	T	G
16	chr16:9137083:C:T	0	9137083	T	C
16	chr16:9137292:A:C	0	9137292	C	A
16	chr16:9137396:C:T	0	9137396	T	C
16	chr16:9137772:C:T	0	9137772	T	C
16	chr16:9138417:T:A	0	9138417	A	T
16	chr16:9139434:C:A	0	9139434	A	C
16	chr16:9139667:A:G	0	9139667	G	A
16	chr16:9139681:C:T	0	9139681	T	C
16	chr16:9139747:C:T	0	9139747	T	C
16	chr16:9140493:C:T	0	9140493	T	C
16	chr16:9140722:CACAA:C	0	9140722	C	CACAA
16	chr16:9141045:A:T	0	9141045	T	A
16	chr16:9141207:A:G	0	9141207	G	A
16	chr16:9141811:C:T	0	9141811	T	C
16	chr16:9142738:T:C	0	9142738	C	T
16	chr16:9144525:G:A	0	9144525	A	G
16	chr16:9145275:T:C	0	9145275	C	T
16	chr16:9146129:C:T	0	9146129	T	C
16	chr16:9149076:C:T	0	9149076	T	C
16	chr16:9151947:C:T	0	9151947	T	C
16	chr16:9152198:T:C	0	9152198	C	T
16	chr16:9152590:C:T	0	9152590	T	C
16	chr16:9152843:A:T	0	9152843	T	A
16	chr16:9152849:C:T	0	9152849	T	C
16	chr16:9154086:T:C	0	9154086	C	T
16	chr16:9154121:T:C	0	9154121	C	T
16	chr16:9154462:A:AC	0	9154462	AC	A
16	chr16:9154579:C:T	0	9154579	T	C
16	chr16:9155089:G:A	0	9155089	A	G
16	chr16:9155394:A:C	0	9155394	C	A
16	chr16:9155737:G:A	0	9155737	A	G
16	chr16:9156159:T:G	0	9156159	G	T
16	chr16:9157148:G:T	0	9157148	T	G
16	chr16:9157195:A:G	0	9157195	G	A
16	chr16:9158107:C:G	0	9158107	G	C
16	chr16:9159124:G:A	0	9159124	A	G
16	chr16:9159244:C:T	0	9159244	T	C
16	chr16:9159396:T:C	0	9159396	C	T
16	chr16:9159882:C:T	0	9159882	T	C
16	chr16:9160304:G:A	0	9160304	A	G
16	chr16:9160795:A:G	0	9160795	G	A
16	chr16:9161249:A:G	0	9161249	G	A
16	chr16:9161613:C:A	0	9161613	A	C
16	chr16:9162474:A:G	0	9162474	G	A
16	chr16:9162657:A:G	0	9162657	G	A
16	chr16:9164076:T:C	0	9164076	C	T
16	chr16:9164970:C:T	0	9164970	T	C
16	chr16:9165753:G:T	0	9165753	T	G
16	chr16:9167602:G:A	0	9167602	A	G
16	chr16:9168427:G:A	0	9168427	A	G
16	chr16:9169400:A:C	0	9169400	C	A
16	chr16:9169880:C:T	0	9169880	T	C
16	chr16:9170040:C:G	0	9170040	G	C
16	chr16:9171346:G:T	0	9171346	T	G
16	chr16:9171395:GTAGA:G	0	9171395	G	GTAGA
16	chr16:9172232:G:C	0	9172232	C	G
16	chr16:9172321:T:G	0	9172321	G	T
16	chr16:9172508:TA:T	0	9172508	T	TA
16	chr16:9173021:A:G	0	9173021	G	A
16	chr16:9173329:G:A	0	9173329	A	G
16	chr16:9173412:C:T	0	9173412	T	C
16	chr16:9173798:T:C	0	9173798	C	T
16	chr16:9174550:C:T	0	9174550	T	C
16	chr16:9174739:T:C	0	9174739	C	T
16	chr16:9175872:G:C	0	9175872	C	G
16	chr16:9176154:G:A	0	9176154	A	G
16	chr16:9176393:TTTTTTTC:T	0	9176393	T	TTTTTTTC
16	chr16:9177223:G:A	0	9177223	A	G
16	chr16:9177736:C:T	0	9177736	T	C
16	chr16:9178115:G:T	0	9178115	T	G
16	chr16:9178158:T:C	0	9178158	C	T
16	chr16:9178683:C:T	0	9178683	T	C
16	chr16:9179075:T:C	0	9179075	C	T
16	chr16:9179228:C:T	0	9179228	T	C
16	chr16:9179803:C:G	0	9179803	G	C
16	chr16:9180406:C:T	0	9180406	T	C
16	chr16:9180560:C:G	0	9180560	G	C
16	chr16:9183141:G:A	0	9183141	A	G
16	chr16:9183652:C:T	0	9183652	T	C
16	chr16:9184446:T:G	0	9184446	G	T
16	chr16:9185495:C:T	0	9185495	T	C
16	chr16:9185751:T:C	0	9185751	C	T
16	chr16:9185813:G:A	0	9185813	A	G
16	chr16:9186569:G:T	0	9186569	T	G
16	chr16:9186576:T:G	0	9186576	G	T
16	chr16:9186812:C:T	0	9186812	T	C
16	chr16:9187768:A:G	0	9187768	G	A
16	chr16:9188081:C:G	0	9188081	G	C
16	chr16:9188198:T:A	0	9188198	A	T
16	chr16:9188249:A:G	0	9188249	G	A
16	chr16:9188267:A:G	0	9188267	G	A
16	chr16:9188376:G:C	0	9188376	C	G
16	chr16:9188603:G:A	0	9188603	A	G
16	chr16:9188654:G:A	0	9188654	A	G
16	chr16:9188904:C:T	0	9188904	T	C
16	chr16:9189046:C:T	0	9189046	T	C
16	chr16:9189527:A:C	0	9189527	C	A
16	chr16:9189730:A:G	0	9189730	G	A
16	chr16:9189889:A:G	0	9189889	G	A
16	chr16:9190007:C:T	0	9190007	T	C
16	chr16:9190399:T:C	0	9190399	C	T
16	chr16:9190697:A:T	0	9190697	T	A
16	chr16:9190914:A:G	0	9190914	G	A
16	chr16:9190947:G:T	0	9190947	T	G
16	chr16:9191383:GTGA:G	0	9191383	G	GTGA
16	chr16:9191428:T:C	0	9191428	C	T
16	chr16:9191517:TATG:T	0	9191517	T	TATG
16	chr16:9191896:A:G	0	9191896	G	A
16	chr16:9191924:TG:T	0	9191924	T	TG
16	chr16:9192061:C:T	0	9192061	T	C
16	chr16:9192368:G:T	0	9192368	T	G
16	chr16:9192701:T:C	0	9192701	C	T
16	chr16:9193003:G:A	0	9193003	A	G
16	chr16:9193621:C:T	0	9193621	T	C
16	chr16:9193766:T:C	0	9193766	C	T
16	chr16:9194596:C:T	0	9194596	T	C
16	chr16:9194671:T:C	0	9194671	C	T
16	chr16:9194698:TAAG:T	0	9194698	T	TAAG
16	chr16:9195381:C:T	0	9195381	T	C
16	chr16:9195458:T:C	0	9195458	C	T
16	chr16:9196892:T:G	0	9196892	G	T
16	chr16:9197379:A:T	0	9197379	T	A
16	chr16:9198065:T:A	0	9198065	A	T
16	chr16:9198236:G:A	0	9198236	A	G
16	chr16:9198493:C:G	0	9198493	G	C
16	chr16:9199311:T:C	0	9199311	C	T
16	chr16:9200124:A:G	0	9200124	G	A
16	chr16:9200633:A:G	0	9200633	G	A
16	chr16:9201791:A:C	0	9201791	C	A
16	chr16:9202999:C:T	0	9202999	T	C
16	chr16:9203318:AACT:A	0	9203318	A	AACT
16	chr16:9203485:T:C	0	9203485	C	T
16	chr16:9203949:C:T	0	9203949	T	C
16	chr16:9204047:C:G	0	9204047	G	C
16	chr16:9204331:G:C	0	9204331	C	G
16	chr16:9204572:C:G	0	9204572	G	C
16	chr16:9205723:A:G	0	9205723	G	A
16	chr16:9206374:C:G	0	9206374	G	C
16	chr16:9206451:C:G	0	9206451	G	C
16	chr16:9207476:A:T	0	9207476	T	A
16	chr16:9208224:T:A	0	9208224	A	T
16	chr16:9208551:A:T	0	9208551	T	A
16	chr16:9210352:C:G	0	9210352	G	C
16	chr16:9210584:C:G	0	9210584	G	C
16	chr16:9210876:T:A	0	9210876	A	T
16	chr16:9211304:C:G	0	9211304	G	C
16	chr16:9211810:G:A	0	9211810	A	G
16	chr16:9211900:A:G	0	9211900	G	A
16	chr16:9212279:C:A	0	9212279	A	C
16	chr16:9212810:G:A	0	9212810	A	G
16	chr16:9213507:A:G	0	9213507	G	A
16	chr16:9214224:A:C	0	9214224	C	A
16	chr16:9214313:T:G	0	9214313	G	T
16	chr16:9215057:C:T	0	9215057	T	C
16	chr16:9215690:T:C	0	9215690	C	T
16	chr16:9216105:A:G	0	9216105	G	A
16	chr16:9216132:G:A	0	9216132	A	G
16	chr16:9217156:G:C	0	9217156	C	G
16	chr16:9217291:G:A	0	9217291	A	G
16	chr16:9217555:C:T	0	9217555	T	C
16	chr16:9218558:A:G	0	9218558	G	A
16	chr16:9218925:G:A	0	9218925	A	G
16	chr16:9219100:A:G	0	9219100	G	A
16	chr16:9219400:G:A	0	9219400	A	G
16	chr16:9220454:G:A	0	9220454	A	G
16	chr16:9220647:A:G	0	9220647	G	A
16	chr16:9221694:G:A	0	9221694	A	G
16	chr16:9222955:A:G	0	9222955	G	A
16	chr16:9224489:A:G	0	9224489	G	A
16	chr16:9224764:G:A	0	9224764	A	G
16	chr16:9225773:G:C	0	9225773	C	G
16	chr16:9225935:G:C	0	9225935	C	G
16	chr16:9227280:T:G	0	9227280	G	T
16	chr16:9227406:G:A	0	9227406	A	G
16	chr16:9227713:G:A	0	9227713	A	G
16	chr16:9227992:T:C	0	9227992	C	T
16	chr16:9228025:GGT:G	0	9228025	G	GGT
16	chr16:9228506:G:A	0	9228506	A	G
16	chr16:9228561:C:T	0	9228561	T	C
16	chr16:9228662:T:C	0	9228662	C	T
16	chr16:9229151:A:C	0	9229151	C	A
16	chr16:9229233:C:G	0	9229233	G	C
16	chr16:9229786:G:A	0	9229786	A	G
16	chr16:9229976:C:A	0	9229976	A	C
16	chr16:9230095:A:T	0	9230095	T	A
16	chr16:9230563:A:G	0	9230563	G	A
16	chr16:9230819:T:C	0	9230819	C	T
16	chr16:9230833:ATATT:A	0	9230833	A	ATATT
16	chr16:9230967:C:T	0	9230967	T	C
16	chr16:9230970:C:T	0	9230970	T	C
16	chr16:9231318:G:A	0	9231318	A	G
16	chr16:9231442:G:A	0	9231442	A	G
16	chr16:9231672:C:G	0	9231672	G	C
16	chr16:9231987:A:G	0	9231987	G	A
16	chr16:9232008:T:G	0	9232008	G	T
16	chr16:9232066:G:A	0	9232066	A	G
16	chr16:9232154:A:G	0	9232154	G	A
16	chr16:9232537:G:A	0	9232537	A	G
16	chr16:9232681:G:A	0	9232681	A	G
16	chr16:9233249:A:G	0	9233249	G	A
16	chr16:9233307:A:G	0	9233307	G	A
16	chr16:9234406:C:G	0	9234406	G	C
16	chr16:9234917:G:A	0	9234917	A	G
16	chr16:9235022:T:C	0	9235022	C	T
16	chr16:9235184:C:T	0	9235184	T	C
16	chr16:9235710:A:G	0	9235710	G	A
16	chr16:9235827:G:A	0	9235827	A	G
16	chr16:9236000:C:G	0	9236000	G	C
16	chr16:9236264:G:A	0	9236264	A	G
16	chr16:9236394:C:T	0	9236394	T	C
16	chr16:9236443:TA:T	0	9236443	T	TA
16	chr16:9236737:G:A	0	9236737	A	G
16	chr16:9237118:CCTT:C	0	9237118	C	CCTT
16	chr16:9237212:T:C	0	9237212	C	T
16	chr16:9237456:T:C	0	9237456	C	T
16	chr16:9237689:A:G	0	9237689	G	A
16	chr16:9237927:T:C	0	9237927	C	T
16	chr16:9237973:A:C	0	9237973	C	A
16	chr16:9238005:A:G	0	9238005	G	A
16	chr16:9238255:G:A	0	9238255	A	G
16	chr16:9238659:T:C	0	9238659	C	T
16	chr16:9238868:A:G	0	9238868	G	A
16	chr16:9238888:C:T	0	9238888	T	C
16	chr16:9238959:T:C	0	9238959	C	T
16	chr16:9239155:A:G	0	9239155	G	A
16	chr16:9239350:G:C	0	9239350	C	G
16	chr16:9239454:A:G	0	9239454	G	A
16	chr16:9239528:C:T	0	9239528	T	C
16	chr16:9239610:T:TA	0	9239610	TA	T
16	chr16:9239791:G:A	0	9239791	A	G
16	chr16:9240045:A:T	0	9240045	T	A
16	chr16:9240203:TATCTTA:T	0	9240203	T	TATCTTA
16	chr16:9240891:G:A	0	9240891	A	G
16	chr16:9240950:T:C	0	9240950	C	T
16	chr16:9242039:T:C	0	9242039	C	T
16	chr16:9242086:T:C	0	9242086	C	T
16	chr16:9242139:G:A	0	9242139	A	G
16	chr16:9243005:C:T	0	9243005	T	C
16	chr16:9243098:T:G	0	9243098	G	T
16	chr16:9244702:T:G	0	9244702	G	T
16	chr16:9245569:A:G	0	9245569	G	A
16	chr16:9246135:C:T	0	9246135	T	C
16	chr16:9246438:C:T	0	9246438	T	C
16	chr16:9246927:T:C	0	9246927	C	T
16	chr16:9247239:G:A	0	9247239	A	G
16	chr16:9248390:T:C	0	9248390	C	T
16	chr16:9248423:C:G	0	9248423	G	C
16	chr16:9248496:G:T	0	9248496	T	G
16	chr16:9248856:G:A	0	9248856	A	G
16	chr16:9248981:A:G	0	9248981	G	A
16	chr16:9249490:G:A	0	9249490	A	G
16	chr16:9249510:G:A	0	9249510	A	G
16	chr16:9249910:G:A	0	9249910	A	G
16	chr16:9250539:A:C	0	9250539	C	A
16	chr16:9250622:A:T	0	9250622	T	A
16	chr16:9250781:AAAAC:A	0	9250781	A	AAAAC
16	chr16:9250829:TATCTATCTATCTATCTATCTATCC:T	0	9250829	T	TATCTATCTATCTATCTATCTATCC
16	chr16:9250921:T:A	0	9250921	A	T
16	chr16:9251964:A:G	0	9251964	G	A
16	chr16:9252416:C:G	0	9252416	G	C
16	chr16:9252930:G:A	0	9252930	A	G
16	chr16:9253271:T:C	0	9253271	C	T
16	chr16:9253628:T:C	0	9253628	C	T
16	chr16:9254007:G:C	0	9254007	C	G
16	chr16:9254065:CTTG:C	0	9254065	C	CTTG
16	chr16:9254264:A:G	0	9254264	G	A
16	chr16:9254898:C:T	0	9254898	T	C
16	chr16:9255397:C:A	0	9255397	A	C
16	chr16:9255422:T:C	0	9255422	C	T
16	chr16:9257188:T:C	0	9257188	C	T
16	chr16:9257401:T:G	0	9257401	G	T
16	chr16:9257454:T:C	0	9257454	C	T
16	chr16:9258287:C:T	0	9258287	T	C
16	chr16:9258671:A:G	0	9258671	G	A
16	chr16:9258687:T:C	0	9258687	C	T
16	chr16:9259189:T:C	0	9259189	C	T
16	chr16:9260647:G:T	0	9260647	T	G
16	chr16:9260747:C:T	0	9260747	T	C
16	chr16:9260775:G:T	0	9260775	T	G
16	chr16:9260899:C:T	0	9260899	T	C
16	chr16:9261054:G:A	0	9261054	A	G
16	chr16:9261116:G:T	0	9261116	T	G
16	chr16:9261916:T:A	0	9261916	A	T
16	chr16:9262454:T:G	0	9262454	G	T
16	chr16:9262644:C:T	0	9262644	T	C
16	chr16:9263088:T:C	0	9263088	C	T
16	chr16:9263928:G:T	0	9263928	T	G
16	chr16:9265623:C:T	0	9265623	T	C
16	chr16:9267885:G:T	0	9267885	T	G
16	chr16:9268886:A:G	0	9268886	G	A
16	chr16:9269832:A:T	0	9269832	T	A
16	chr16:9270726:A:G	0	9270726	G	A
16	chr16:9270803:G:A	0	9270803	A	G
16	chr16:9271343:T:G	0	9271343	G	T
16	chr16:9272502:A:G	0	9272502	G	A
16	chr16:9272944:T:C	0	9272944	C	T
16	chr16:9273408:C:T	0	9273408	T	C
16	chr16:9273645:C:T	0	9273645	T	C
16	chr16:9273758:G:A	0	9273758	A	G
16	chr16:9274270:A:C	0	9274270	C	A
16	chr16:9274385:C:T	0	9274385	T	C
16	chr16:9274537:C:T	0	9274537	T	C
16	chr16:9274783:C:T	0	9274783	T	C
16	chr16:9274839:C:T	0	9274839	T	C
16	chr16:9275386:C:G	0	9275386	G	C
16	chr16:9275437:C:T	0	9275437	T	C
16	chr16:9276833:A:C	0	9276833	C	A
16	chr16:9276864:A:AG	0	9276864	AG	A
16	chr16:9277353:G:A	0	9277353	A	G
16	chr16:9277729:A:T	0	9277729	T	A
16	chr16:9278535:G:T	0	9278535	T	G
16	chr16:9278807:G:C	0	9278807	C	G
16	chr16:9279310:T:C	0	9279310	C	T
16	chr16:9280510:A:C	0	9280510	C	A
16	chr16:9281463:G:A	0	9281463	A	G
16	chr16:9281464:G:C	0	9281464	C	G
16	chr16:9282056:A:G	0	9282056	G	A
16	chr16:9283775:G:A	0	9283775	A	G
16	chr16:9284278:G:A	0	9284278	A	G
16	chr16:9286851:C:T	0	9286851	T	C
16	chr16:9287296:G:A	0	9287296	A	G
16	chr16:9287387:G:T	0	9287387	T	G
16	chr16:9287914:C:G	0	9287914	G	C
16	chr16:9288098:G:C	0	9288098	C	G
16	chr16:9288396:T:G	0	9288396	G	T
16	chr16:9288447:T:G	0	9288447	G	T
16	chr16:9289318:A:G	0	9289318	G	A
16	chr16:9289920:A:C	0	9289920	C	A
16	chr16:9290415:G:A	0	9290415	A	G
16	chr16:9290433:C:T	0	9290433	T	C
16	chr16:9290705:C:T	0	9290705	T	C
16	chr16:9290934:G:A	0	9290934	A	G
16	chr16:9291226:C:T	0	9291226	T	C
16	chr16:9291922:C:G	0	9291922	G	C
16	chr16:9291936:G:A	0	9291936	A	G
16	chr16:9292061:G:A	0	9292061	A	G
16	chr16:9292076:T:C	0	9292076	C	T
16	chr16:9292157:A:G	0	9292157	G	A
16	chr16:9292439:C:G	0	9292439	G	C
16	chr16:9292899:C:T	0	9292899	T	C
16	chr16:9293591:A:T	0	9293591	T	A
16	chr16:9294594:T:G	0	9294594	G	T
16	chr16:9294635:C:T	0	9294635	T	C
16	chr16:9295008:C:T	0	9295008	T	C
16	chr16:9295291:G:T	0	9295291	T	G
16	chr16:9296039:A:G	0	9296039	G	A
16	chr16:9296565:T:G	0	9296565	G	T
16	chr16:9296795:T:G	0	9296795	G	T
16	chr16:9296836:A:AG	0	9296836	AG	A
16	chr16:9297403:T:G	0	9297403	G	T
16	chr16:9298166:G:A	0	9298166	A	G
16	chr16:9298708:C:T	0	9298708	T	C
16	chr16:9300193:C:T	0	9300193	T	C
16	chr16:9300201:G:C	0	9300201	C	G
16	chr16:9300355:G:C	0	9300355	C	G
16	chr16:9300877:G:A	0	9300877	A	G
16	chr16:9301482:T:C	0	9301482	C	T
16	chr16:9302030:C:T	0	9302030	T	C
16	chr16:9302975:A:G	0	9302975	G	A
16	chr16:9303183:C:G	0	9303183	G	C
16	chr16:9305396:G:A	0	9305396	A	G
16	chr16:9305492:G:A	0	9305492	A	G
16	chr16:9305652:C:T	0	9305652	T	C
16	chr16:9305854:C:T	0	9305854	T	C
16	chr16:9305939:G:A	0	9305939	A	G
16	chr16:9306825:A:G	0	9306825	G	A
16	chr16:9307150:G:GC	0	9307150	GC	G
16	chr16:9307229:A:G	0	9307229	G	A
16	chr16:9307611:A:G	0	9307611	G	A
16	chr16:9307815:C:T	0	9307815	T	C
16	chr16:9308043:A:G	0	9308043	G	A
16	chr16:9308110:C:A	0	9308110	A	C
16	chr16:9308122:C:T	0	9308122	T	C
16	chr16:9308325:C:T	0	9308325	T	C
16	chr16:9308356:T:C	0	9308356	C	T
16	chr16:9308361:T:A	0	9308361	A	T
16	chr16:9308666:C:T	0	9308666	T	C
16	chr16:9308754:G:A	0	9308754	A	G
16	chr16:9309191:C:T	0	9309191	T	C
16	chr16:9309292:C:T	0	9309292	T	C
16	chr16:9309725:C:T	0	9309725	T	C
16	chr16:9309756:A:G	0	9309756	G	A
16	chr16:9309999:C:T	0	9309999	T	C
16	chr16:9310809:A:G	0	9310809	G	A
16	chr16:9311977:G:A	0	9311977	A	G
16	chr16:9312028:A:G	0	9312028	G	A
16	chr16:9313267:T:G	0	9313267	G	T
16	chr16:9313961:C:T	0	9313961	T	C
16	chr16:9314514:G:A	0	9314514	A	G
16	chr16:9315247:G:C	0	9315247	C	G
16	chr16:9315453:A:G	0	9315453	G	A
16	chr16:9315608:A:G	0	9315608	G	A
16	chr16:9317066:C:T	0	9317066	T	C
16	chr16:9317174:T:G	0	9317174	G	T
16	chr16:9318410:T:C	0	9318410	C	T
16	chr16:9318947:C:T	0	9318947	T	C
16	chr16:9319353:C:G	0	9319353	G	C
16	chr16:9319430:T:C	0	9319430	C	T
16	chr16:9319461:C:T	0	9319461	T	C
16	chr16:9319747:G:T	0	9319747	T	G
16	chr16:9319765:C:T	0	9319765	T	C
16	chr16:9321494:A:G	0	9321494	G	A
16	chr16:9321908:C:T	0	9321908	T	C
16	chr16:9322780:T:C	0	9322780	C	T
16	chr16:9322785:C:T	0	9322785	T	C
16	chr16:9322833:C:T	0	9322833	T	C
16	chr16:9323563:G:A	0	9323563	A	G
16	chr16:9323638:T:C	0	9323638	C	T
16	chr16:9323924:C:T	0	9323924	T	C
16	chr16:9324326:A:G	0	9324326	G	A
16	chr16:9325420:A:G	0	9325420	G	A
16	chr16:9325941:T:G	0	9325941	G	T
16	chr16:9325977:T:C	0	9325977	C	T
16	chr16:9326251:A:C	0	9326251	C	A
16	chr16:9326362:C:A	0	9326362	A	C
16	chr16:9326547:G:C	0	9326547	C	G
16	chr16:9326622:G:A	0	9326622	A	G
16	chr16:9326778:T:C	0	9326778	C	T
16	chr16:9327614:G:A	0	9327614	A	G
16	chr16:9329129:C:T	0	9329129	T	C
16	chr16:9329347:T:C	0	9329347	C	T
16	chr16:9330085:TCTC:T	0	9330085	T	TCTC
16	chr16:9330317:T:C	0	9330317	C	T
16	chr16:9330881:C:A	0	9330881	A	C
16	chr16:9331119:T:C	0	9331119	C	T
16	chr16:9332034:C:T	0	9332034	T	C
16	chr16:9332104:C:T	0	9332104	T	C
16	chr16:9332272:C:T	0	9332272	T	C
16	chr16:9332299:G:C	0	9332299	C	G
16	chr16:9332526:A:G	0	9332526	G	A
16	chr16:9332922:A:T	0	9332922	T	A
16	chr16:9333342:C:G	0	9333342	G	C
16	chr16:9335169:T:C	0	9335169	C	T
16	chr16:9336059:A:G	0	9336059	G	A
16	chr16:9336439:A:G	0	9336439	G	A
16	chr16:9338148:C:T	0	9338148	T	C
16	chr16:9339462:C:T	0	9339462	T	C
16	chr16:9339600:A:G	0	9339600	G	A
16	chr16:9340162:G:C	0	9340162	C	G
16	chr16:9340615:A:T	0	9340615	T	A
16	chr16:9340936:GC:G	0	9340936	G	GC
16	chr16:9341102:G:A	0	9341102	A	G
16	chr16:9341580:CT:C	0	9341580	C	CT
16	chr16:9342107:T:C	0	9342107	C	T
16	chr16:9342148:G:A	0	9342148	A	G
16	chr16:9342421:A:G	0	9342421	G	A
16	chr16:9343058:T:C	0	9343058	C	T
16	chr16:9343193:G:T	0	9343193	T	G
16	chr16:9343403:T:C	0	9343403	C	T
16	chr16:9344250:A:G	0	9344250	G	A
16	chr16:9344506:G:C	0	9344506	C	G
16	chr16:9346055:C:T	0	9346055	T	C
16	chr16:9346318:TA:T	0	9346318	T	TA
16	chr16:9347329:C:G	0	9347329	G	C
16	chr16:9347361:G:A	0	9347361	A	G
16	chr16:9347896:A:G	0	9347896	G	A
16	chr16:9348740:T:C	0	9348740	C	T
16	chr16:9348944:C:G	0	9348944	G	C
16	chr16:9350236:G:A	0	9350236	A	G
16	chr16:9350811:G:T	0	9350811	T	G
16	chr16:9350928:G:T	0	9350928	T	G
16	chr16:9351730:C:T	0	9351730	T	C
16	chr16:9352605:A:G	0	9352605	G	A
16	chr16:9352882:G:A	0	9352882	A	G
16	chr16:9353219:T:C	0	9353219	C	T
16	chr16:9354254:C:T	0	9354254	T	C
16	chr16:9354688:C:T	0	9354688	T	C
16	chr16:9356264:G:A	0	9356264	A	G
16	chr16:9356266:A:G	0	9356266	G	A
16	chr16:9357400:C:A	0	9357400	A	C
16	chr16:9359287:A:G	0	9359287	G	A
16	chr16:9359631:G:T	0	9359631	T	G
16	chr16:9360588:C:T	0	9360588	T	C
16	chr16:9360601:A:G	0	9360601	G	A
16	chr16:9363743:C:T	0	9363743	T	C
16	chr16:9366329:C:T	0	9366329	T	C
16	chr16:9368094:T:C	0	9368094	C	T
16	chr16:9368148:C:T	0	9368148	T	C
16	chr16:9368200:C:T	0	9368200	T	C
16	chr16:9368353:T:C	0	9368353	C	T
16	chr16:9369099:A:G	0	9369099	G	A
16	chr16:9369530:T:C	0	9369530	C	T
16	chr16:9370619:G:C	0	9370619	C	G
16	chr16:9371113:C:T	0	9371113	T	C
16	chr16:9371525:G:A	0	9371525	A	G
16	chr16:9371573:A:G	0	9371573	G	A
16	chr16:9371953:T:G	0	9371953	G	T
16	chr16:9372305:C:T	0	9372305	T	C
16	chr16:9372575:C:T	0	9372575	T	C
16	chr16:9372633:G:A	0	9372633	A	G
16	chr16:9374297:T:C	0	9374297	C	T
16	chr16:9375368:C:G	0	9375368	G	C
16	chr16:9375895:T:C	0	9375895	C	T
16	chr16:9376050:T:A	0	9376050	A	T
16	chr16:9376074:T:C	0	9376074	C	T
16	chr16:9376763:T:C	0	9376763	C	T
16	chr16:9377030:A:C	0	9377030	C	A
16	chr16:9377897:T:C	0	9377897	C	T
16	chr16:9378956:A:G	0	9378956	G	A
16	chr16:9379171:A:G	0	9379171	G	A
16	chr16:9379464:A:G	0	9379464	G	A
16	chr16:9380199:A:G	0	9380199	G	A
16	chr16:9380680:C:T	0	9380680	T	C
16	chr16:9380692:T:G	0	9380692	G	T
16	chr16:9381910:C:T	0	9381910	T	C
16	chr16:9382362:A:C	0	9382362	C	A
16	chr16:9382475:A:G	0	9382475	G	A
16	chr16:9382488:G:C	0	9382488	C	G
16	chr16:9382853:G:T	0	9382853	T	G
16	chr16:9383320:G:T	0	9383320	T	G
16	chr16:9383482:G:A	0	9383482	A	G
16	chr16:9383590:A:G	0	9383590	G	A
16	chr16:9383906:G:C	0	9383906	C	G
16	chr16:9384521:C:G	0	9384521	G	C
16	chr16:9386109:A:G	0	9386109	G	A
16	chr16:9387084:AG:A	0	9387084	A	AG
16	chr16:9387179:T:C	0	9387179	C	T
16	chr16:9387851:G:A	0	9387851	A	G
16	chr16:9388261:C:G	0	9388261	G	C
16	chr16:9389086:G:A	0	9389086	A	G
16	chr16:9390111:A:T	0	9390111	T	A
16	chr16:9391179:G:A	0	9391179	A	G
16	chr16:9391391:C:T	0	9391391	T	C
16	chr16:9392387:T:G	0	9392387	G	T
16	chr16:9393365:A:T	0	9393365	T	A
16	chr16:9393439:AAT:A	0	9393439	A	AAT
16	chr16:9393769:T:C	0	9393769	C	T
16	chr16:9394784:C:T	0	9394784	T	C
16	chr16:9395190:C:T	0	9395190	T	C
16	chr16:9395354:T:C	0	9395354	C	T
16	chr16:9395440:T:A	0	9395440	A	T
16	chr16:9395833:AG:A	0	9395833	A	AG
16	chr16:9398536:T:C	0	9398536	C	T
16	chr16:9398589:C:T	0	9398589	T	C
16	chr16:9400841:A:G	0	9400841	G	A
16	chr16:9401737:A:G	0	9401737	G	A
16	chr16:9402086:G:C	0	9402086	C	G
16	chr16:9402244:A:G	0	9402244	G	A
16	chr16:9402329:A:G	0	9402329	G	A
16	chr16:9402482:T:G	0	9402482	G	T
16	chr16:9402803:A:C	0	9402803	C	A
16	chr16:9402986:T:G	0	9402986	G	T
16	chr16:9403451:G:A	0	9403451	A	G
16	chr16:9403863:C:A	0	9403863	A	C
16	chr16:9403971:A:G	0	9403971	G	A
16	chr16:9405493:T:C	0	9405493	C	T
16	chr16:9405965:A:G	0	9405965	G	A
16	chr16:9406053:C:G	0	9406053	G	C
16	chr16:9406229:T:A	0	9406229	A	T
16	chr16:9406377:T:C	0	9406377	C	T
16	chr16:9406552:G:A	0	9406552	A	G
16	chr16:9406652:C:T	0	9406652	T	C
16	chr16:9406925:A:G	0	9406925	G	A
16	chr16:9407044:C:T	0	9407044	T	C
16	chr16:9407776:TGA:T	0	9407776	T	TGA
16	chr16:9407792:G:C	0	9407792	C	G
16	chr16:9408424:A:G	0	9408424	G	A
16	chr16:9411241:G:A	0	9411241	A	G
16	chr16:9411774:G:A	0	9411774	A	G
16	chr16:9412291:G:A	0	9412291	A	G
16	chr16:9413079:C:T	0	9413079	T	C
16	chr16:9413361:TA:T	0	9413361	T	TA
16	chr16:9413744:T:A	0	9413744	A	T
16	chr16:9413756:T:C	0	9413756	C	T
16	chr16:9414190:C:T	0	9414190	T	C
16	chr16:9414241:T:C	0	9414241	C	T
16	chr16:9414864:C:T	0	9414864	T	C
16	chr16:9415340:C:T	0	9415340	T	C
16	chr16:9415993:A:G	0	9415993	G	A
16	chr16:9416304:T:C	0	9416304	C	T
16	chr16:9416902:G:T	0	9416902	T	G
16	chr16:9417845:C:A	0	9417845	A	C
16	chr16:9418361:G:A	0	9418361	A	G
16	chr16:9418403:T:C	0	9418403	C	T
16	chr16:9418805:C:A	0	9418805	A	C
16	chr16:9419930:T:G	0	9419930	G	T
16	chr16:9420061:GA:G	0	9420061	G	GA
16	chr16:9420212:A:G	0	9420212	G	A
16	chr16:9420218:G:A	0	9420218	A	G
16	chr16:9420461:C:G	0	9420461	G	C
16	chr16:9420748:T:G	0	9420748	G	T
16	chr16:9420801:G:A	0	9420801	A	G
16	chr16:9420850:C:T	0	9420850	T	C
16	chr16:9421581:A:G	0	9421581	G	A
16	chr16:9421821:T:C	0	9421821	C	T
16	chr16:9422013:T:A	0	9422013	A	T
16	chr16:9422233:T:C	0	9422233	C	T
16	chr16:9422255:C:G	0	9422255	G	C
16	chr16:9422358:T:C	0	9422358	C	T
16	chr16:9422359:A:G	0	9422359	G	A
16	chr16:9422709:T:C	0	9422709	C	T
16	chr16:9422783:C:T	0	9422783	T	C
16	chr16:9422790:C:T	0	9422790	T	C
16	chr16:9423135:A:G	0	9423135	G	A
16	chr16:9423597:C:T	0	9423597	T	C
16	chr16:9424292:C:T	0	9424292	T	C
16	chr16:9424294:C:T	0	9424294	T	C
16	chr16:9424514:T:C	0	9424514	C	T
16	chr16:9424636:T:C	0	9424636	C	T
16	chr16:9424817:C:T	0	9424817	T	C
16	chr16:9425216:GAGAA:G	0	9425216	G	GAGAA
16	chr16:9425368:A:G	0	9425368	G	A
16	chr16:9425751:G:A	0	9425751	A	G
16	chr16:9425978:C:G	0	9425978	G	C
16	chr16:9427377:G:A	0	9427377	A	G
16	chr16:9428195:C:A	0	9428195	A	C
16	chr16:9428403:C:G	0	9428403	G	C
16	chr16:9428732:G:C	0	9428732	C	G
16	chr16:9428803:A:G	0	9428803	G	A
16	chr16:9429037:T:G	0	9429037	G	T
16	chr16:9429360:C:T	0	9429360	T	C
16	chr16:9429717:C:T	0	9429717	T	C
16	chr16:9429946:T:G	0	9429946	G	T
16	chr16:9429981:C:T	0	9429981	T	C
16	chr16:9430092:G:C	0	9430092	C	G
16	chr16:9430168:G:A	0	9430168	A	G
16	chr16:9430254:C:A	0	9430254	A	C
16	chr16:9430969:A:T	0	9430969	T	A
16	chr16:9430979:G:A	0	9430979	A	G
16	chr16:9431199:C:T	0	9431199	T	C
16	chr16:9431350:C:T	0	9431350	T	C
16	chr16:9431557:C:A	0	9431557	A	C
16	chr16:9431797:G:A	0	9431797	A	G
16	chr16:9433129:C:T	0	9433129	T	C
16	chr16:9433378:TA:T	0	9433378	T	TA
16	chr16:9433621:A:G	0	9433621	G	A
16	chr16:9433654:A:T	0	9433654	T	A
16	chr16:9434420:A:G	0	9434420	G	A
16	chr16:9435089:G:A	0	9435089	A	G
16	chr16:9437084:G:A	0	9437084	A	G
16	chr16:9437550:G:A	0	9437550	A	G
16	chr16:9437639:A:G	0	9437639	G	A
16	chr16:9437782:C:T	0	9437782	T	C
16	chr16:9437830:G:A	0	9437830	A	G
16	chr16:9438061:C:T	0	9438061	T	C
16	chr16:9439121:C:T	0	9439121	T	C
16	chr16:9439797:G:A	0	9439797	A	G
16	chr16:9440342:G:A	0	9440342	A	G
16	chr16:9440548:C:A	0	9440548	A	C
16	chr16:9440802:G:C	0	9440802	C	G
16	chr16:9441524:A:C	0	9441524	C	A
16	chr16:9441661:G:T	0	9441661	T	G
16	chr16:9441858:C:T	0	9441858	T	C
16	chr16:9442254:GCA:G	0	9442254	G	GCA
16	chr16:9442386:C:T	0	9442386	T	C
16	chr16:9442614:G:A	0	9442614	A	G
16	chr16:9442774:A:G	0	9442774	G	A
16	chr16:9442990:G:C	0	9442990	C	G
16	chr16:9443364:C:T	0	9443364	T	C
16	chr16:9443469:A:T	0	9443469	T	A
16	chr16:9443508:C:T	0	9443508	T	C
16	chr16:9443528:G:A	0	9443528	A	G
16	chr16:9443826:C:T	0	9443826	T	C
16	chr16:9444023:T:G	0	9444023	G	T
16	chr16:9444402:T:C	0	9444402	C	T
16	chr16:9444828:G:T	0	9444828	T	G
16	chr16:9445576:G:A	0	9445576	A	G
16	chr16:9445729:G:A	0	9445729	A	G
16	chr16:9446244:T:C	0	9446244	C	T
16	chr16:9446905:G:A	0	9446905	A	G
16	chr16:9447860:A:G	0	9447860	G	A
16	chr16:9448403:A:G	0	9448403	G	A
16	chr16:9448451:G:C	0	9448451	C	G
16	chr16:9450476:G:A	0	9450476	A	G
16	chr16:9450666:T:G	0	9450666	G	T
16	chr16:9451202:C:T	0	9451202	T	C
16	chr16:9452209:A:T	0	9452209	T	A
16	chr16:9452225:T:C	0	9452225	C	T
16	chr16:9452675:A:G	0	9452675	G	A
16	chr16:9453028:A:G	0	9453028	G	A
16	chr16:9453408:C:T	0	9453408	T	C
16	chr16:9454107:G:A	0	9454107	A	G
16	chr16:9454189:C:T	0	9454189	T	C
16	chr16:9454614:G:A	0	9454614	A	G
16	chr16:9454806:A:C	0	9454806	C	A
16	chr16:9455081:A:G	0	9455081	G	A
16	chr16:9455102:C:T	0	9455102	T	C
16	chr16:9456118:C:T	0	9456118	T	C
16	chr16:9457009:G:A	0	9457009	A	G
16	chr16:9457267:A:G	0	9457267	G	A
16	chr16:9457312:T:C	0	9457312	C	T
16	chr16:9458995:T:C	0	9458995	C	T
16	chr16:9459015:G:A	0	9459015	A	G
16	chr16:9459970:G:A	0	9459970	A	G
16	chr16:9460244:A:C	0	9460244	C	A
16	chr16:9460963:G:A	0	9460963	A	G
16	chr16:9461512:T:A	0	9461512	A	T
16	chr16:9461632:C:T	0	9461632	T	C
16	chr16:9461847:C:G	0	9461847	G	C
16	chr16:9461896:G:A	0	9461896	A	G
16	chr16:9462012:A:G	0	9462012	G	A
16	chr16:9462158:G:C	0	9462158	C	G
16	chr16:9462253:T:A	0	9462253	A	T
16	chr16:9462292:C:G	0	9462292	G	C
16	chr16:9462886:C:T	0	9462886	T	C
16	chr16:9463056:A:C	0	9463056	C	A
16	chr16:9463150:T:C	0	9463150	C	T
16	chr16:9463210:T:C	0	9463210	C	T
16	chr16:9463383:A:G	0	9463383	G	A
16	chr16:9463504:A:T	0	9463504	T	A
16	chr16:9463685:A:G	0	9463685	G	A
16	chr16:9463872:T:A	0	9463872	A	T
16	chr16:9464182:T:C	0	9464182	C	T
16	chr16:9464299:A:G	0	9464299	G	A
16	chr16:9464357:T:C	0	9464357	C	T
16	chr16:9465063:A:G	0	9465063	G	A
16	chr16:9465550:A:G	0	9465550	G	A
16	chr16:9465861:A:T	0	9465861	T	A
16	chr16:9466079:A:G	0	9466079	G	A
16	chr16:9466400:T:G	0	9466400	G	T
16	chr16:9466417:G:GA	0	9466417	GA	G
16	chr16:9466729:A:G	0	9466729	G	A
16	chr16:9467108:T:G	0	9467108	G	T
16	chr16:9467459:A:T	0	9467459	T	A
16	chr16:9467927:T:C	0	9467927	C	T
16	chr16:9468114:A:T	0	9468114	T	A
16	chr16:9468145:T:G	0	9468145	G	T
16	chr16:9468485:GC:G	0	9468485	G	GC
16	chr16:9468511:G:A	0	9468511	A	G
16	chr16:9468667:C:T	0	9468667	T	C
16	chr16:9468725:A:C	0	9468725	C	A
16	chr16:9468732:C:T	0	9468732	T	C
16	chr16:9469668:A:T	0	9469668	T	A
16	chr16:9470318:G:A	0	9470318	A	G
16	chr16:9472217:G:A	0	9472217	A	G
16	chr16:9472254:G:C	0	9472254	C	G
16	chr16:9472936:C:T	0	9472936	T	C
16	chr16:9473322:G:A	0	9473322	A	G
16	chr16:9473636:A:G	0	9473636	G	A
16	chr16:9474400:G:A	0	9474400	A	G
16	chr16:9474702:T:C	0	9474702	C	T
16	chr16:9474792:C:T	0	9474792	T	C
16	chr16:9474948:G:T	0	9474948	T	G
16	chr16:9475469:G:C	0	9475469	C	G
16	chr16:9476758:C:G	0	9476758	G	C
16	chr16:9476809:A:G	0	9476809	G	A
16	chr16:9477332:A:G	0	9477332	G	A
16	chr16:9477981:G:A	0	9477981	A	G
16	chr16:9478613:A:G	0	9478613	G	A
16	chr16:9479369:A:T	0	9479369	T	A
16	chr16:9480174:G:A	0	9480174	A	G
16	chr16:9480234:A:G	0	9480234	G	A
16	chr16:9480473:G:A	0	9480473	A	G
16	chr16:9481307:G:A	0	9481307	A	G
16	chr16:9481847:A:G	0	9481847	G	A
16	chr16:9482755:G:A	0	9482755	A	G
16	chr16:9483252:G:A	0	9483252	A	G
16	chr16:9483456:T:C	0	9483456	C	T
16	chr16:9483649:A:G	0	9483649	G	A
16	chr16:9483783:A:G	0	9483783	G	A
16	chr16:9484008:A:G	0	9484008	G	A
16	chr16:9484152:C:T	0	9484152	T	C
16	chr16:9484397:A:G	0	9484397	G	A
16	chr16:9484789:C:T	0	9484789	T	C
16	chr16:9485857:G:A	0	9485857	A	G
16	chr16:9486946:A:G	0	9486946	G	A
16	chr16:9486975:G:A	0	9486975	A	G
16	chr16:9488209:C:T	0	9488209	T	C
16	chr16:9488931:G:C	0	9488931	C	G
16	chr16:9489621:G:A	0	9489621	A	G
16	chr16:9490632:A:C	0	9490632	C	A
16	chr16:9492171:C:T	0	9492171	T	C
16	chr16:9493169:G:C	0	9493169	C	G
16	chr16:9494358:A:T	0	9494358	T	A
16	chr16:9495009:C:T	0	9495009	T	C
16	chr16:9495769:CTAAT:C	0	9495769	C	CTAAT
16	chr16:9495996:C:T	0	9495996	T	C
16	chr16:9496169:G:C	0	9496169	C	G
16	chr16:9496205:T:C	0	9496205	C	T
16	chr16:9496960:A:T	0	9496960	T	A
16	chr16:9497062:G:C	0	9497062	C	G
16	chr16:9497847:G:A	0	9497847	A	G
16	chr16:9498039:C:G	0	9498039	G	C
16	chr16:9498815:A:G	0	9498815	G	A
16	chr16:9498899:G:A	0	9498899	A	G
16	chr16:9499318:A:T	0	9499318	T	A
16	chr16:9500815:T:G	0	9500815	G	T
16	chr16:9501550:G:A	0	9501550	A	G
16	chr16:9502858:G:A	0	9502858	A	G
```
