## Supplementary material for "Characterization of shared and ancestry-specific signals driving complex traits using multi-ancestry fine-mapping": mesusiecsinfo

```
*************************************************************

  Multiple Ancestry Sum of Single Effect Model (MESuSiE)          

   Visit http://www.xzlab.org/software.html For Update            

            (C) 2022 Boran Gao, Xiang Zhou                        

              GNU General Public License                          

*************************************************************
# Start data processing for sufficient statistics 
# Create MESuSiE object 
# Start data analysis 

# Data analysis is done, and now generates result 

Potential causal SNPs with PIP > 0.5:  

Credible sets for effects: 
$cs
$cs$L1
 [1] 1289 1290 1291 1292 1293 1294 1295 1296 1297 1298 1299 1300 1301 1302 1303
[16] 1304 1305 1306 1307 1308 1309 1310 1312 1313 1315 1318 1319 1322 1323 1324
[31] 1325 1327 1328 1329 1330 1331 1332 1333 1334 1335 1341 1342 1344 1345 1346
[46] 1347 1348 1349 1350 1351 1352 1353 1354 1355 1356 1359 1360 1361 1362 1363
[61] 1364 1365 1366 1369 1371 1372 1373 1374 1375 1376 1385 1389 1390 1391 1398
[76] 1399 1400 1401 1402 1404 1412 1415 1418 1420 1423 1432 1433 1434 1435 1436
[91] 1437 1438 1439 1442 1443


$cs_category
   L1 
"eur" 

$purity
   min.abs.corr mean.abs.corr median.abs.corr
L1     0.817212     0.9196068        0.912941

$cs_index
[1] 1

$coverage
[1] 0.9504345

$requested_coverage
[1] 0.95


 Use MESuSiE_Plot() for visualization
# Total time used for the analysis: 0.06 mins
```
