## Supplementary material for "Characterization of shared and ancestry-specific signals driving complex traits using multi-ancestry fine-mapping": mesusieoutput

```
                 eur          afr      eur_afr
   [1,] 9.768683e-05 6.669401e-05 1.846236e-05
   [2,] 1.463867e-04 1.399373e-04 9.316111e-05
   [3,] 2.699759e-04 1.280680e-04 1.561074e-04
   [4,] 9.808103e-05 6.502575e-05 1.855044e-05
   [5,] 1.450997e-04 1.371561e-04 9.007432e-05
   [6,] 1.022591e-04 1.271838e-04 3.512775e-05
   [7,] 1.451713e-04 1.452192e-04 9.655246e-05
   [8,] 1.414288e-04 1.510080e-04 9.834353e-05
   [9,] 1.414288e-04 1.431871e-04 9.232299e-05
  [10,] 1.446582e-04 1.504474e-04 1.003415e-04
  [11,] 1.420354e-04 1.439506e-04 9.333916e-05
  [12,] 1.396187e-04 1.439506e-04 9.162655e-05
  [13,] 2.691117e-04 1.463529e-04 1.883991e-04
  [14,] 1.531746e-04 1.451512e-04 1.020864e-04
  [15,] 9.546412e-05 6.442887e-05 1.854338e-05
  [16,] 9.655936e-05 6.360497e-05 1.866706e-05
  [17,] 9.519588e-05 6.383473e-05 1.858924e-05
  [18,] 1.506959e-04 1.372865e-04 9.377494e-05
  [19,] 1.732933e-04 1.807913e-04 1.521524e-04
  [20,] 1.500175e-04 1.290249e-04 8.646252e-05
  [21,] 1.450295e-04 1.154981e-04 7.307537e-05
  [22,] 1.376239e-04 1.289651e-04 7.909016e-05
  [23,] 2.286567e-04 7.775134e-04 1.147483e-03
  [24,] 1.389656e-04 7.201286e-04 5.236440e-04
  [25,] 9.617364e-05 6.341074e-05 1.869316e-05
  [26,] 2.473085e-04 1.125175e-03 1.889089e-03
  [27,] 1.468703e-04 5.950361e-04 4.667855e-04
  [28,] 9.263913e-05 6.355564e-05 1.855347e-05
  [29,] 1.468423e-04 6.122891e-04 4.809195e-04
  [30,] 9.214533e-05 6.334598e-05 1.866172e-05
  [31,] 1.506786e-04 4.781391e-04 3.851437e-04
  [32,] 1.468061e-04 6.909484e-04 5.445861e-04
  [33,] 9.207111e-05 6.760000e-05 1.882997e-05
  [34,] 1.515312e-04 6.758945e-04 5.578014e-04
  [35,] 1.560098e-04 4.445229e-04 3.729718e-04
  [36,] 8.989374e-05 1.360867e-04 3.401056e-05
  [37,] 1.560098e-04 6.478089e-04 5.565281e-04
  [38,] 2.190770e-04 8.724034e-04 1.211149e-03
  [39,] 2.170317e-04 1.096051e-03 1.515083e-03
  [40,] 9.265946e-05 6.658399e-05 1.862268e-05
  [41,] 9.316349e-05 6.556263e-05 2.149485e-05
  [42,] 9.069074e-05 6.528097e-05 2.081393e-05
  [43,] 9.193580e-05 1.265732e-04 3.495015e-05
  [44,] 9.015012e-05 6.541967e-05 2.072111e-05
  [45,] 8.505456e-05 6.523767e-05 1.977522e-05
  [46,] 8.170727e-05 6.383638e-05 1.821009e-05
  [47,] 1.241103e-04 8.706689e-05 3.073726e-05
  [48,] 9.060641e-05 6.573829e-05 2.047069e-05
  [49,] 8.169714e-05 9.809395e-05 2.571392e-05
  [50,] 1.040870e-04 6.310510e-05 2.152807e-05
  [51,] 1.310220e-04 8.947893e-05 3.621253e-05
  [52,] 9.690851e-05 1.594567e-04 4.644461e-05
  [53,] 2.542110e-04 1.098630e-04 1.160802e-04
  [54,] 1.485434e-04 1.267136e-04 8.352144e-05
  [55,] 1.085724e-04 6.024149e-05 1.978104e-05
  [56,] 1.093158e-04 6.047535e-05 1.921598e-05
  [57,] 1.647194e-04 1.115501e-04 7.873734e-05
  [58,] 2.493285e-04 1.028493e-04 1.019735e-04
  [59,] 1.015154e-04 1.778392e-04 5.845225e-05
  [60,] 1.418302e-04 6.488571e-05 2.334717e-05
  [61,] 1.215499e-04 8.140580e-05 2.711748e-05
  [62,] 1.009259e-04 1.846090e-04 5.956629e-05
  [63,] 1.009259e-04 1.901544e-04 6.120857e-05
  [64,] 9.948008e-05 1.916522e-04 5.898578e-05
  [65,] 2.360298e-04 1.056685e-04 1.016741e-04
  [66,] 9.915916e-05 1.871214e-04 5.713890e-05
  [67,] 1.433310e-04 6.466764e-05 2.330461e-05
  [68,] 1.021019e-04 8.169527e-05 2.308406e-05
  [69,] 1.123824e-04 5.921899e-05 1.898602e-05
  [70,] 1.132622e-04 5.915955e-05 1.963086e-05
  [71,] 1.154352e-04 5.917715e-05 1.923865e-05
  [72,] 6.088006e-04 1.020598e-04 2.403756e-04
  [73,] 1.104789e-04 5.918932e-05 1.893943e-05
  [74,] 1.753400e-04 8.892346e-05 5.792393e-05
  [75,] 1.013508e-04 6.105797e-05 1.804785e-05
  [76,] 1.873635e-04 8.168672e-05 3.418626e-05
  [77,] 9.489009e-05 1.707473e-04 4.892636e-05
  [78,] 1.087358e-04 5.915879e-05 1.893152e-05
  [79,] 1.795042e-04 8.120006e-05 3.439587e-05
  [80,] 4.063197e-04 1.012243e-04 1.512850e-04
  [81,] 1.982132e-04 9.798081e-05 6.788445e-05
  [82,] 1.020892e-04 1.115743e-04 3.961106e-05
  [83,] 1.427930e-04 5.940980e-05 2.249822e-05
  [84,] 1.061849e-04 7.143065e-05 2.684845e-05
  [85,] 1.474648e-04 1.982625e-04 1.423299e-04
  [86,] 1.951690e-04 9.618800e-05 7.389921e-05
  [87,] 1.488654e-04 6.561190e-05 2.081763e-05
  [88,] 1.175639e-04 6.524562e-05 1.921656e-05
  [89,] 1.865231e-04 9.634507e-05 7.095356e-05
  [90,] 4.018105e-04 8.556289e-05 1.047103e-04
  [91,] 5.917929e-04 8.651836e-05 1.266760e-04
  [92,] 1.180631e-04 6.984156e-05 2.842801e-05
  [93,] 2.934273e-04 1.095397e-04 1.326325e-04
  [94,] 2.221150e-04 8.569001e-05 5.850207e-05
  [95,] 2.293845e-04 8.463961e-05 5.820407e-05
  [96,] 1.041697e-04 6.088650e-05 2.070750e-05
  [97,] 1.293098e-04 1.228354e-04 6.919049e-05
  [98,] 1.057768e-04 8.550366e-05 2.884345e-05
  [99,] 2.096271e-04 8.008950e-05 4.019625e-05
 [100,] 1.181950e-04 1.199718e-04 6.044168e-05
 [101,] 2.118837e-04 7.999502e-05 3.825086e-05
 [102,] 2.532942e-04 1.307245e-04 1.515388e-04
 [103,] 2.348519e-04 8.077271e-05 4.348885e-05
 [104,] 1.550611e-04 7.543060e-05 2.478824e-05
 [105,] 1.182595e-04 7.363890e-05 2.227727e-05
 [106,] 1.114450e-04 1.997294e-04 8.056792e-05
 [107,] 1.198795e-04 1.968181e-04 1.004339e-04
 [108,] 8.481187e-05 8.316659e-05 2.403039e-05
 [109,] 8.523484e-05 8.608983e-05 2.512400e-05
 [110,] 8.524050e-05 1.979265e-04 3.707302e-05
 [111,] 1.214368e-04 7.235941e-05 2.262550e-05
 [112,] 1.254399e-04 7.221497e-05 2.282491e-05
 [113,] 8.416138e-05 1.262302e-04 2.946006e-05
 [114,] 8.484065e-05 1.147863e-04 3.358773e-05
 [115,] 8.491943e-05 1.145410e-04 3.362596e-05
 [116,] 1.167054e-04 7.290302e-05 2.152681e-05
 [117,] 8.390664e-05 1.251147e-04 3.003242e-05
 [118,] 1.107185e-04 7.879168e-05 2.013850e-05
 [119,] 8.633320e-05 6.235120e-05 1.766406e-05
 [120,] 1.116428e-04 7.237501e-05 2.800504e-05
 [121,] 1.475867e-04 7.656611e-05 2.871677e-05
 [122,] 8.565519e-05 1.140502e-04 2.911953e-05
 [123,] 9.227549e-05 1.027016e-04 2.614328e-05
 [124,] 8.927125e-05 1.195346e-04 2.477608e-05
 [125,] 7.669551e-05 6.333350e-05 1.743504e-05
 [126,] 1.099784e-04 1.052765e-04 1.988125e-05
 [127,] 1.245787e-04 1.310652e-04 2.483260e-05
 [128,] 9.819840e-05 1.350488e-04 2.411662e-05
 [129,] 2.171627e-04 1.175025e-04 6.818910e-05
 [130,] 1.290697e-04 1.120834e-04 4.485029e-05
 [131,] 1.100209e-04 7.725041e-05 1.844658e-05
 [132,] 1.237161e-04 6.186118e-05 1.767664e-05
 [133,] 1.931384e-04 6.638868e-05 2.922737e-05
 [134,] 9.457929e-05 1.676576e-04 2.616209e-05
 [135,] 9.457929e-05 1.673112e-04 2.614482e-05
 [136,] 1.762988e-04 1.044789e-04 4.120051e-05
 [137,] 9.110916e-05 9.193294e-05 2.053461e-05
 [138,] 9.967193e-05 6.064789e-05 1.730941e-05
 [139,] 1.405677e-04 7.903416e-05 2.979623e-05
 [140,] 1.197441e-04 6.638216e-05 2.531117e-05
 [141,] 1.200127e-04 1.321732e-04 4.381843e-05
 [142,] 9.341550e-05 6.554632e-05 1.837654e-05
 [143,] 1.279183e-04 6.406487e-05 2.234172e-05
 [144,] 1.701779e-04 6.440011e-05 2.676750e-05
 [145,] 3.067091e-04 8.934399e-05 1.608748e-04
 [146,] 1.181914e-04 7.997645e-05 2.531675e-05
 [147,] 2.685597e-03 1.124567e-04 1.952610e-03
 [148,] 1.214480e-04 8.017601e-05 2.532906e-05
 [149,] 2.810303e-04 6.818776e-05 8.722603e-05
 [150,] 1.543866e-04 6.541060e-05 2.340858e-05
 [151,] 8.744601e-05 9.305164e-05 2.719408e-05
 [152,] 3.264256e-04 1.215638e-04 2.670533e-04
 [153,] 4.381063e-03 1.195252e-04 3.624908e-03
 [154,] 7.853670e-03 1.175346e-04 6.315430e-03
 [155,] 1.202066e-04 7.793548e-05 2.545188e-05
 [156,] 3.607290e-03 1.436540e-04 3.810169e-03
 [157,] 1.200427e-04 8.441775e-05 2.760985e-05
 [158,] 8.305608e-03 1.058047e-04 5.619386e-03
 [159,] 8.305608e-03 1.053673e-04 5.579460e-03
 [160,] 8.918661e-03 1.058047e-04 6.023836e-03
 [161,] 9.598519e-03 1.128974e-04 7.306516e-03
 [162,] 3.541316e-04 1.357910e-04 3.273430e-04
 [163,] 1.175611e-04 8.373666e-05 2.765231e-05
 [164,] 2.879662e-04 1.270927e-04 2.474411e-04
 [165,] 2.095224e-02 9.760792e-05 1.203415e-02
 [166,] 9.355877e-03 8.977735e-05 4.705230e-03
 [167,] 4.580047e-04 1.264038e-04 3.909534e-04
 [168,] 1.270766e-02 9.456026e-05 6.977455e-03
 [169,] 3.010351e-04 1.386102e-04 2.834744e-04
 [170,] 2.951508e-04 2.996792e-04 5.624716e-04
 [171,] 2.835176e-04 9.318197e-05 1.649399e-04
 [172,] 5.520944e-03 1.298814e-04 5.102115e-03
 [173,] 4.069381e-03 1.323941e-04 3.846872e-03
 [174,] 1.041959e-04 1.242094e-04 4.089881e-05
 [175,] 1.038854e-04 1.257893e-04 4.133786e-05
 [176,] 9.296734e-05 1.239359e-04 3.371323e-05
 [177,] 9.537973e-05 1.197492e-04 3.439632e-05
 [178,] 4.991311e-03 1.172116e-04 4.018669e-03
 [179,] 9.620383e-05 1.191197e-04 3.472202e-05
 [180,] 9.449511e-05 1.207431e-04 3.407370e-05
 [181,] 8.027884e-03 1.070891e-04 5.593078e-03
 [182,] 6.362438e-04 1.205758e-04 5.170365e-04
 [183,] 1.324353e-04 6.654579e-05 2.565338e-05
 [184,] 1.126804e-04 7.010764e-05 2.539971e-05
 [185,] 1.203463e-04 7.445044e-05 2.438200e-05
 [186,] 1.129134e-04 7.051967e-05 2.565925e-05
 [187,] 1.527018e-04 6.792851e-05 3.520995e-05
 [188,] 1.150986e-04 8.264393e-05 3.215699e-05
 [189,] 1.190469e-04 8.036304e-05 2.307422e-05
 [190,] 1.045224e-04 6.877584e-05 1.640475e-05
 [191,] 1.018838e-04 6.475696e-05 2.102283e-05
 [192,] 1.023583e-04 6.492018e-05 2.118481e-05
 [193,] 1.202948e-04 7.406224e-05 2.422025e-05
 [194,] 1.294427e-04 7.753596e-05 2.680549e-05
 [195,] 1.039254e-04 7.346760e-05 2.504365e-05
 [196,] 1.211266e-04 7.343666e-05 2.880963e-05
 [197,] 1.236832e-04 7.090871e-05 2.771439e-05
 [198,] 1.337951e-04 1.108672e-04 4.589970e-05
 [199,] 6.915392e-04 1.259509e-04 6.294239e-04
 [200,] 1.135946e-04 6.711078e-05 1.801368e-05
 [201,] 1.662243e-04 1.075522e-04 1.109224e-04
 [202,] 9.799785e-05 6.890127e-05 1.913639e-05
 [203,] 1.151380e-04 7.015539e-05 1.925256e-05
 [204,] 1.383402e-04 6.715222e-05 2.896919e-05
 [205,] 1.252863e-04 6.638990e-05 2.302296e-05
 [206,] 1.049838e-04 7.113510e-05 2.128900e-05
 [207,] 1.740001e-04 6.911239e-05 2.759464e-05
 [208,] 1.258558e-04 7.038499e-05 2.011009e-05
 [209,] 1.234610e-04 7.021414e-05 1.907421e-05
 [210,] 9.352272e-05 6.717427e-05 1.932828e-05
 [211,] 9.922543e-05 7.073260e-05 1.772675e-05
 [212,] 9.539238e-05 6.617373e-05 1.898125e-05
 [213,] 1.252606e-04 7.004526e-05 1.943643e-05
 [214,] 1.222188e-04 7.038499e-05 1.847816e-05
 [215,] 1.303077e-04 6.887360e-05 2.056811e-05
 [216,] 1.234892e-04 6.898167e-05 1.835966e-05
 [217,] 1.206791e-04 6.978160e-05 1.785972e-05
 [218,] 9.253373e-05 6.665243e-05 1.947777e-05
 [219,] 1.216360e-04 6.989410e-05 1.815811e-05
 [220,] 9.271459e-05 6.709523e-05 1.950430e-05
 [221,] 2.137426e-02 1.036788e-04 1.419626e-02
 [222,] 1.668889e-04 6.853551e-05 4.455848e-05
 [223,] 1.224868e-04 7.584929e-05 2.491195e-05
 [224,] 1.211038e-04 6.750329e-05 1.797412e-05
 [225,] 9.290327e-05 6.318502e-05 1.887650e-05
 [226,] 9.257552e-05 6.459809e-05 1.896851e-05
 [227,] 9.253290e-05 6.424484e-05 1.891725e-05
 [228,] 1.374016e-04 9.614467e-05 6.282869e-05
 [229,] 9.226338e-05 6.316648e-05 1.876351e-05
 [230,] 4.153906e-02 2.265391e-04 7.078518e-02
 [231,] 9.228734e-05 6.338287e-05 1.890311e-05
 [232,] 1.211157e-04 6.839852e-05 2.090466e-05
 [233,] 1.187304e-04 6.605385e-05 1.893838e-05
 [234,] 1.269331e-04 8.948016e-05 4.417347e-05
 [235,] 1.181623e-04 8.796905e-05 3.621613e-05
 [236,] 9.486053e-05 6.417071e-05 1.964863e-05
 [237,] 9.494930e-05 6.433887e-05 1.975384e-05
 [238,] 2.952382e-03 1.090610e-04 2.221661e-03
 [239,] 9.976132e-05 7.318720e-05 1.654876e-05
 [240,] 1.018517e-04 7.357197e-05 1.651932e-05
 [241,] 1.014683e-04 7.412047e-05 1.654993e-05
 [242,] 9.847478e-05 7.468079e-05 1.665342e-05
 [243,] 1.011622e-04 7.528207e-05 1.660830e-05
 [244,] 9.460058e-05 7.646489e-05 1.690129e-05
 [245,] 1.011622e-04 7.586725e-05 1.663544e-05
 [246,] 1.011622e-04 7.613733e-05 1.661537e-05
 [247,] 1.011622e-04 7.644194e-05 1.663041e-05
 [248,] 1.019043e-04 7.644066e-05 1.660945e-05
 [249,] 8.688006e-05 7.553769e-05 1.718189e-05
 [250,] 8.651937e-05 7.740687e-05 1.737950e-05
 [251,] 1.062182e-04 6.372718e-05 1.846756e-05
 [252,] 9.513595e-05 6.315545e-05 1.942145e-05
 [253,] 8.624511e-05 7.738239e-05 1.740378e-05
 [254,] 1.111528e-04 6.306298e-05 1.894683e-05
 [255,] 1.461311e-03 1.167458e-04 1.221321e-03
 [256,] 1.033854e-04 7.899718e-05 1.807408e-05
 [257,] 8.704071e-05 7.706115e-05 1.730079e-05
 [258,] 2.623506e-04 1.315196e-04 2.402730e-04
 [259,] 2.942696e-04 1.329015e-04 2.751507e-04
 [260,] 2.942696e-04 1.344670e-04 2.786944e-04
 [261,] 2.886502e-04 1.314380e-04 2.663107e-04
 [262,] 1.080081e-04 7.521286e-05 1.636229e-05
 [263,] 1.088499e-04 7.550763e-05 1.635939e-05
 [264,] 8.710953e-05 6.878923e-05 1.797225e-05
 [265,] 1.048090e-04 7.700858e-05 1.651977e-05
 [266,] 9.122585e-05 6.866215e-05 1.784707e-05
 [267,] 9.208097e-05 6.798160e-05 1.782232e-05
 [268,] 9.089381e-05 6.852260e-05 1.784811e-05
 [269,] 9.034500e-05 6.560718e-05 1.776568e-05
 [270,] 1.053154e-04 7.684598e-05 1.650311e-05
 [271,] 1.056267e-04 7.684598e-05 1.649697e-05
 [272,] 1.828539e-03 1.198684e-04 1.579923e-03
 [273,] 1.074584e-04 7.684598e-05 1.646355e-05
 [274,] 1.075647e-04 6.753677e-05 2.162406e-05
 [275,] 9.483954e-05 7.855121e-05 2.343539e-05
 [276,] 1.066268e-04 7.419312e-05 1.639239e-05
 [277,] 1.016801e-04 7.506909e-05 1.650939e-05
 [278,] 1.019659e-04 7.506909e-05 1.650310e-05
 [279,] 1.038811e-04 7.475496e-05 1.645312e-05
 [280,] 1.088265e-04 6.374706e-05 1.856764e-05
 [281,] 1.036325e-04 7.654385e-05 1.652648e-05
 [282,] 9.454983e-05 7.687883e-05 1.683290e-05
 [283,] 1.126055e-03 1.088924e-04 8.470475e-04
 [284,] 9.398485e-05 7.749783e-05 1.689821e-05
 [285,] 9.435885e-05 7.718671e-05 1.686077e-05
 [286,] 9.343137e-05 7.624266e-05 1.684407e-05
 [287,] 9.219491e-05 7.594462e-05 1.688517e-05
 [288,] 9.475732e-05 6.535386e-05 1.976975e-05
 [289,] 9.526604e-05 7.656377e-05 1.678303e-05
 [290,] 9.116583e-05 7.619639e-05 1.698155e-05
 [291,] 9.169027e-05 7.693658e-05 1.698044e-05
 [292,] 8.797682e-05 7.518025e-05 1.710634e-05
 [293,] 8.896768e-05 7.519552e-05 1.704048e-05
 [294,] 8.841362e-05 7.576997e-05 1.712200e-05
 [295,] 3.026801e-03 1.146877e-04 2.443691e-03
 [296,] 1.077012e-04 8.516241e-05 1.966503e-05
 [297,] 3.065422e-03 1.223055e-04 2.734307e-03
 [298,] 1.756035e-04 7.022856e-05 3.429188e-05
 [299,] 9.236836e-05 6.581914e-05 1.929571e-05
 [300,] 1.870194e-04 6.839906e-05 5.828879e-05
 [301,] 9.123698e-05 9.199197e-05 2.226520e-05
 [302,] 1.375848e-04 7.270074e-05 3.842320e-05
 [303,] 1.237388e-04 1.129618e-04 4.341134e-05
 [304,] 1.722115e-04 6.922897e-05 4.360112e-05
 [305,] 5.733203e-04 7.360333e-05 2.365563e-04
 [306,] 1.565075e-04 6.711388e-05 2.662485e-05
 [307,] 1.058720e-04 7.915282e-05 1.837057e-05
 [308,] 1.331305e-04 7.375860e-05 2.834352e-05
 [309,] 1.254398e-04 1.136795e-04 4.489354e-05
 [310,] 9.211119e-05 7.229341e-05 2.065408e-05
 [311,] 1.896916e-03 1.153700e-04 1.562484e-03
 [312,] 1.261625e-04 1.132388e-04 4.482048e-05
 [313,] 1.271358e-04 1.123706e-04 4.446394e-05
 [314,] 1.304036e-04 6.707517e-05 2.390389e-05
 [315,] 1.258167e-04 1.124524e-04 4.402761e-05
 [316,] 1.563006e-04 7.104549e-05 3.856409e-05
 [317,] 2.526282e-04 7.168728e-05 1.031781e-04
 [318,] 1.028285e-04 8.084194e-05 1.692045e-05
 [319,] 9.169742e-05 7.078679e-05 2.066592e-05
 [320,] 9.168110e-05 7.063618e-05 2.066192e-05
 [321,] 8.955892e-05 7.171135e-05 2.205505e-05
 [322,] 1.508910e-02 1.812442e-04 1.815419e-02
 [323,] 1.542639e-04 1.192067e-04 6.357241e-05
 [324,] 1.548877e-04 1.191199e-04 6.370600e-05
 [325,] 1.200605e-04 8.013352e-05 2.005666e-05
 [326,] 1.298639e-04 1.214284e-04 5.311054e-05
 [327,] 1.566354e-03 1.279146e-04 1.477906e-03
 [328,] 1.770893e-04 1.184553e-04 7.328984e-05
 [329,] 1.579182e-04 1.194088e-04 6.603817e-05
 [330,] 1.298639e-04 1.187949e-04 5.121068e-05
 [331,] 1.592728e-04 1.198204e-04 6.717796e-05
 [332,] 1.592728e-04 1.196138e-04 6.693729e-05
 [333,] 1.374807e-04 6.669271e-05 2.498687e-05
 [334,] 1.291126e-04 1.190852e-04 5.107021e-05
 [335,] 1.258167e-04 1.223723e-04 5.169211e-05
 [336,] 1.291126e-04 1.191495e-04 5.111859e-05
 [337,] 1.287416e-04 1.191495e-04 5.092742e-05
 [338,] 1.291126e-04 1.191495e-04 5.111859e-05
 [339,] 1.291126e-04 1.237961e-04 5.445847e-05
 [340,] 9.212754e-05 1.259033e-04 3.139368e-05
 [341,] 8.096773e-05 6.318921e-05 1.681414e-05
 [342,] 1.592728e-04 1.229366e-04 7.068363e-05
 [343,] 1.283372e-04 1.224158e-04 5.302853e-05
 [344,] 1.216852e-04 1.191143e-04 4.610548e-05
 [345,] 1.294867e-04 1.226379e-04 5.383512e-05
 [346,] 1.291126e-04 1.225335e-04 5.356943e-05
 [347,] 1.181130e-04 7.945163e-05 2.548799e-05
 [348,] 1.283372e-04 1.225335e-04 5.313290e-05
 [349,] 9.172293e-05 1.391009e-04 3.516282e-05
 [350,] 1.108921e-04 6.962025e-05 2.170837e-05
 [351,] 1.294867e-04 1.231223e-04 5.422821e-05
 [352,] 1.592728e-04 1.230899e-04 7.094659e-05
 [353,] 1.029741e-04 5.958294e-05 1.722662e-05
 [354,] 1.150388e-04 1.149961e-04 4.151541e-05
 [355,] 1.355656e-04 1.170438e-04 5.329994e-05
 [356,] 1.688777e-04 1.248701e-04 7.841115e-05
 [357,] 1.259213e-04 5.853575e-05 1.879714e-05
 [358,] 1.285907e-04 1.252483e-04 5.513941e-05
 [359,] 1.271535e-04 1.237069e-04 5.310491e-05
 [360,] 2.224231e-04 6.405509e-05 3.830092e-05
 [361,] 9.874674e-05 5.946620e-05 1.762935e-05
 [362,] 8.582472e-05 1.066279e-04 2.206906e-05
 [363,] 1.285948e-04 9.317021e-05 2.347841e-05
 [364,] 1.665804e-04 6.094741e-05 2.032157e-05
 [365,] 1.000572e-04 1.074746e-04 2.115100e-05
 [366,] 9.557299e-05 1.099443e-04 2.128566e-05
 [367,] 9.983751e-05 1.061931e-04 2.114358e-05
 [368,] 1.121819e-04 9.242259e-05 2.259297e-05
 [369,] 9.785857e-05 8.866358e-05 2.299069e-05
 [370,] 1.656342e-04 6.361350e-05 1.924855e-05
 [371,] 9.593918e-05 9.035937e-05 2.367649e-05
 [372,] 3.164619e-04 6.168325e-05 7.280782e-05
 [373,] 1.058786e-04 9.381551e-05 2.570644e-05
 [374,] 9.727654e-05 9.106628e-05 2.349090e-05
 [375,] 1.070065e-04 9.900859e-05 2.262645e-05
 [376,] 9.849983e-05 1.060870e-04 2.149033e-05
 [377,] 9.557106e-05 1.029327e-04 2.149010e-05
 [378,] 9.960331e-05 1.051703e-04 2.149651e-05
 [379,] 4.315860e-04 7.820925e-05 1.886703e-04
 [380,] 1.086890e-04 9.518872e-05 2.283260e-05
 [381,] 1.735752e-04 6.215646e-05 1.981968e-05
 [382,] 1.059582e-04 9.604162e-05 2.251244e-05
 [383,] 1.287099e-04 9.187861e-05 2.415866e-05
 [384,] 1.251575e-04 9.410274e-05 2.358058e-05
 [385,] 1.305327e-04 9.168702e-05 2.431535e-05
 [386,] 1.703249e-04 6.094802e-05 2.043088e-05
 [387,] 1.268708e-04 9.410274e-05 2.367646e-05
 [388,] 1.314650e-04 9.198508e-05 2.431505e-05
 [389,] 1.082095e-04 9.490518e-05 2.265843e-05
 [390,] 1.372632e-04 9.169480e-05 2.467415e-05
 [391,] 1.612577e-04 7.110769e-05 2.907844e-05
 [392,] 1.019042e-04 6.101982e-05 1.794960e-05
 [393,] 1.543856e-04 7.284172e-05 2.766636e-05
 [394,] 1.019042e-04 6.095719e-05 1.796337e-05
 [395,] 1.342502e-04 9.171565e-05 2.439555e-05
 [396,] 1.092889e-04 9.527444e-05 2.259228e-05
 [397,] 1.632611e-04 7.382741e-05 2.901576e-05
 [398,] 1.361623e-04 9.713341e-05 2.321417e-05
 [399,] 1.324116e-04 9.303134e-05 2.354723e-05
 [400,] 9.420776e-05 1.034372e-04 2.125661e-05
 [401,] 1.217025e-04 9.603468e-05 2.265528e-05
 [402,] 1.295405e-04 9.485861e-05 2.310559e-05
 [403,] 9.644863e-05 1.234330e-04 3.126777e-05
 [404,] 1.295405e-04 9.581412e-05 2.300371e-05
 [405,] 1.260077e-04 9.383222e-05 2.305579e-05
 [406,] 3.057270e-04 7.137542e-05 1.102914e-04
 [407,] 1.268708e-04 9.554457e-05 2.291402e-05
 [408,] 2.937895e-04 6.607331e-05 8.788681e-05
 [409,] 3.034421e-04 6.645315e-05 9.374182e-05
 [410,] 1.227799e-04 9.554457e-05 2.273974e-05
 [411,] 3.031853e-04 7.032191e-05 9.455173e-05
 [412,] 1.272652e-04 8.310577e-05 2.132672e-05
 [413,] 1.528752e-04 6.833230e-05 2.686875e-05
 [414,] 1.702200e-04 6.159550e-05 2.152665e-05
 [415,] 1.125956e-04 8.404929e-05 2.074870e-05
 [416,] 1.096027e-04 8.950519e-05 2.056961e-05
 [417,] 2.776901e-04 7.617171e-05 1.052947e-04
 [418,] 2.581302e-04 7.530570e-05 9.255864e-05
 [419,] 1.920908e-04 6.904074e-05 3.090113e-05
 [420,] 1.110734e-04 8.733836e-05 2.066632e-05
 [421,] 9.054449e-05 1.193811e-04 3.745251e-05
 [422,] 1.746946e-04 6.091216e-05 2.095345e-05
 [423,] 1.029125e-04 8.684074e-05 2.052315e-05
 [424,] 2.077076e-04 6.040468e-05 2.280996e-05
 [425,] 1.521497e-04 6.149720e-05 1.990349e-05
 [426,] 1.030601e-04 9.794266e-05 2.211990e-05
 [427,] 1.030046e-04 8.775890e-05 2.049842e-05
 [428,] 1.635012e-04 6.512755e-05 1.929499e-05
 [429,] 1.065411e-04 9.573492e-05 2.618357e-05
 [430,] 2.799117e-04 8.070128e-05 8.663980e-05
 [431,] 2.456880e-04 8.138089e-05 6.976519e-05
 [432,] 2.604897e-04 8.102306e-05 7.696201e-05
 [433,] 9.579499e-05 8.879258e-05 2.068319e-05
 [434,] 1.012842e-04 9.683282e-05 2.208427e-05
 [435,] 2.479898e-04 6.981730e-05 6.768556e-05
 [436,] 9.993521e-05 8.634261e-05 2.050015e-05
 [437,] 2.591359e-04 6.911616e-05 7.178186e-05
 [438,] 2.718308e-04 6.905182e-05 7.213941e-05
 [439,] 1.571330e-04 6.073326e-05 2.037262e-05
 [440,] 2.776110e-04 6.698805e-05 5.646638e-05
 [441,] 2.335710e-04 7.072659e-05 6.984219e-05
 [442,] 1.453110e-04 1.226026e-04 6.086091e-05
 [443,] 9.667598e-05 2.076248e-04 4.222339e-05
 [444,] 9.508035e-05 2.090665e-04 4.658669e-05
 [445,] 1.004408e-04 1.013088e-04 2.211899e-05
 [446,] 3.006282e-04 5.761588e-05 4.559898e-05
 [447,] 1.460493e-04 1.277176e-04 6.546959e-05
 [448,] 9.519809e-05 1.014672e-04 2.849334e-05
 [449,] 9.539598e-05 1.886958e-04 4.324305e-05
 [450,] 1.012085e-04 9.833189e-05 2.773898e-05
 [451,] 2.556490e-04 6.027197e-05 3.475681e-05
 [452,] 2.330989e-04 6.065370e-05 2.284201e-05
 [453,] 2.453977e-04 5.929508e-05 3.158133e-05
 [454,] 1.209264e-04 1.243692e-04 5.042178e-05
 [455,] 3.544449e-04 6.541363e-05 1.147673e-04
 [456,] 4.461026e-04 6.677018e-05 1.484389e-04
 [457,] 2.654014e-04 5.787656e-05 5.091299e-05
 [458,] 2.197654e-04 6.003188e-05 2.297008e-05
 [459,] 3.332584e-04 5.981584e-05 4.061724e-05
 [460,] 3.427162e-04 6.523179e-05 1.105752e-04
 [461,] 3.693934e-04 6.017339e-05 4.634285e-05
 [462,] 3.523722e-04 5.979303e-05 7.021313e-05
 [463,] 1.416660e-04 9.586075e-05 3.931177e-05
 [464,] 3.409397e-04 6.210511e-05 7.528459e-05
 [465,] 3.257148e-04 6.072229e-05 6.636803e-05
 [466,] 3.564853e-04 6.030999e-05 5.650214e-05
 [467,] 2.717827e-04 6.213173e-05 2.851505e-05
 [468,] 1.828723e-04 7.239568e-05 2.263576e-05
 [469,] 2.009155e-04 7.351032e-05 2.806426e-05
 [470,] 1.959431e-04 7.496864e-05 2.751555e-05
 [471,] 1.119586e-04 9.942500e-05 2.911337e-05
 [472,] 3.010584e-04 5.834410e-05 4.696142e-05
 [473,] 2.378511e-04 5.820853e-05 3.588882e-05
 [474,] 2.378511e-04 5.822740e-05 3.606607e-05
 [475,] 2.665782e-04 5.810941e-05 4.081267e-05
 [476,] 9.608375e-05 1.380119e-04 3.223206e-05
 [477,] 9.653964e-05 1.420844e-04 3.228074e-05
 [478,] 9.655683e-05 1.429512e-04 3.239084e-05
 [479,] 9.647153e-05 1.429512e-04 3.248990e-05
 [480,] 9.655683e-05 1.433673e-04 3.245298e-05
 [481,] 3.777335e-04 7.386723e-05 1.399777e-04
 [482,] 3.652316e-04 7.119888e-05 1.241655e-04
 [483,] 9.759286e-05 1.451395e-04 3.171069e-05
 [484,] 1.165993e-04 1.213284e-04 4.707017e-05
 [485,] 3.025341e-04 7.119888e-05 1.090905e-04
 [486,] 2.214241e-04 5.832428e-05 2.923114e-05
 [487,] 1.168535e-04 1.194451e-04 4.615168e-05
 [488,] 2.272580e-04 5.879533e-05 3.860898e-05
 [489,] 2.471530e-04 6.013103e-05 2.366139e-05
 [490,] 9.615616e-05 9.884167e-05 2.589267e-05
 [491,] 9.627434e-05 1.454227e-04 3.310062e-05
 [492,] 9.635872e-05 1.191569e-04 2.888902e-05
 [493,] 9.623114e-05 9.965005e-05 2.597627e-05
 [494,] 9.623114e-05 1.481464e-04 3.357536e-05
 [495,] 9.615616e-05 1.256243e-04 3.013856e-05
 [496,] 3.429173e-04 7.054636e-05 1.088197e-04
 [497,] 9.151996e-05 1.058969e-04 2.698810e-05
 [498,] 2.170112e-04 7.434369e-05 4.849633e-05
 [499,] 9.132367e-05 1.043944e-04 2.720060e-05
 [500,] 2.572975e-04 5.948680e-05 3.307763e-05
 [501,] 2.572975e-04 5.896599e-05 4.235939e-05
 [502,] 2.572975e-04 5.886653e-05 4.192623e-05
 [503,] 2.596750e-04 5.881912e-05 4.338956e-05
 [504,] 2.572975e-04 5.881912e-05 4.171169e-05
 [505,] 2.538401e-04 5.877325e-05 4.061408e-05
 [506,] 2.428672e-04 5.963978e-05 2.553435e-05
 [507,] 9.236329e-04 8.615403e-05 2.218854e-04
 [508,] 2.470318e-04 6.540470e-05 4.281829e-05
 [509,] 9.430837e-05 1.020105e-04 2.440424e-05
 [510,] 1.961243e-04 5.938349e-05 2.372879e-05
 [511,] 1.979627e-04 5.938890e-05 2.400504e-05
 [512,] 2.086101e-04 5.938568e-05 2.442289e-05
 [513,] 2.246882e-04 5.909083e-05 2.676232e-05
 [514,] 2.691140e-04 7.071600e-05 8.068902e-05
 [515,] 9.402562e-05 9.861623e-05 2.092111e-05
 [516,] 9.069517e-05 9.664620e-05 2.111190e-05
 [517,] 9.118489e-05 1.011626e-04 2.031559e-05
 [518,] 2.101661e-04 6.838221e-05 3.653405e-05
 [519,] 2.094773e-04 6.854940e-05 3.653309e-05
 [520,] 2.220723e-04 6.754577e-05 3.784887e-05
 [521,] 2.673828e-04 7.121968e-05 8.216092e-05
 [522,] 1.019165e-04 9.754149e-05 1.984286e-05
 [523,] 2.707789e-04 7.865044e-05 9.806642e-05
 [524,] 1.644388e-04 5.933951e-05 2.062106e-05
 [525,] 1.649341e-04 5.930337e-05 2.069007e-05
 [526,] 1.638155e-04 5.923876e-05 2.074528e-05
 [527,] 1.659877e-04 5.926870e-05 2.078096e-05
 [528,] 2.538879e-04 7.194152e-05 7.771774e-05
 [529,] 2.299454e-04 7.453686e-05 6.736261e-05
 [530,] 1.177880e-04 1.014295e-04 2.908195e-05
 [531,] 1.343877e-04 5.963395e-05 1.923060e-05
 [532,] 1.622753e-04 7.453686e-05 2.889352e-05
 [533,] 8.647526e-05 1.020009e-04 2.625335e-05
 [534,] 2.859039e-04 7.301345e-05 9.602613e-05
 [535,] 2.271413e-04 7.453686e-05 6.719752e-05
 [536,] 1.018262e-04 9.488991e-05 1.980078e-05
 [537,] 1.594912e-04 5.945278e-05 2.029874e-05
 [538,] 2.694357e-04 6.792059e-05 7.621777e-05
 [539,] 1.605563e-04 5.917804e-05 2.149900e-05
 [540,] 1.114988e-04 1.006885e-04 2.837452e-05
 [541,] 1.442522e-04 6.503331e-05 1.702973e-05
 [542,] 1.276732e-04 9.701086e-05 4.200730e-05
 [543,] 8.653461e-05 1.010568e-04 2.544145e-05
 [544,] 2.656818e-04 5.927239e-05 4.899884e-05
 [545,] 1.073147e-04 9.323911e-05 3.299393e-05
 [546,] 8.949224e-05 6.286118e-05 1.845527e-05
 [547,] 2.505806e-04 7.480108e-05 5.529000e-05
 [548,] 8.962235e-05 6.212616e-05 1.831567e-05
 [549,] 1.759475e-04 5.890221e-05 2.209790e-05
 [550,] 9.096286e-05 9.014263e-05 2.450670e-05
 [551,] 1.281997e-04 9.183458e-05 3.859089e-05
 [552,] 1.312211e-04 9.175261e-05 3.944916e-05
 [553,] 1.582083e-04 5.860977e-05 1.920233e-05
 [554,] 3.497458e-04 5.694871e-05 5.370213e-05
 [555,] 2.892165e-04 5.690350e-05 3.282140e-05
 [556,] 1.272016e-04 9.143664e-05 3.822377e-05
 [557,] 2.349890e-04 5.682121e-05 2.638326e-05
 [558,] 2.228319e-04 5.684439e-05 2.485642e-05
 [559,] 1.272016e-04 9.155011e-05 3.830865e-05
 [560,] 2.335851e-04 5.692312e-05 2.732316e-05
 [561,] 1.118117e-04 5.945631e-05 1.730715e-05
 [562,] 2.154780e-04 6.018624e-05 2.666579e-05
 [563,] 1.737818e-04 6.071564e-05 2.567868e-05
 [564,] 1.787880e-04 6.060797e-05 2.580562e-05
 [565,] 1.833380e-04 6.045728e-05 2.579611e-05
 [566,] 1.972593e-04 5.960460e-05 3.155234e-05
 [567,] 7.969360e-05 7.077610e-05 2.031916e-05
 [568,] 1.085247e-04 7.311819e-05 2.819333e-05
 [569,] 9.374178e-05 7.326682e-05 2.525964e-05
 [570,] 2.522322e-04 5.709419e-05 2.897554e-05
 [571,] 1.686635e-04 6.054506e-05 2.045152e-05
 [572,] 2.309440e-04 5.868023e-05 3.241331e-05
 [573,] 3.810948e-04 5.759826e-05 4.613751e-05
 [574,] 4.111539e-04 5.863873e-05 4.372710e-05
 [575,] 2.928488e-04 6.402876e-05 4.827875e-05
 [576,] 3.214358e-04 7.030704e-05 6.341109e-05
 [577,] 1.267651e-04 6.781489e-05 2.205125e-05
 [578,] 1.547977e-04 6.113874e-05 1.926642e-05
 [579,] 3.527727e-04 6.325392e-05 5.193768e-05
 [580,] 3.157036e-04 6.232662e-05 4.685967e-05
 [581,] 3.028284e-04 6.341335e-05 4.799526e-05
 [582,] 2.850154e-04 6.407002e-05 4.742129e-05
 [583,] 2.850154e-04 6.374441e-05 4.680293e-05
 [584,] 1.210529e-04 6.301141e-05 1.841006e-05
 [585,] 2.895541e-04 5.979735e-05 3.903988e-05
 [586,] 1.283373e-04 6.262704e-05 1.841274e-05
 [587,] 1.677202e-04 5.887651e-05 2.744040e-05
 [588,] 7.895584e-05 1.414852e-04 2.604223e-05
 [589,] 1.070204e-04 7.586769e-05 1.863780e-05
 [590,] 9.445953e-05 6.521753e-05 2.370980e-05
 [591,] 1.236305e-04 6.186645e-05 1.837774e-05
 [592,] 9.555936e-05 7.567376e-05 2.926973e-05
 [593,] 7.775428e-05 1.415787e-04 2.787200e-05
 [594,] 7.765104e-05 1.374004e-04 2.755895e-05
 [595,] 7.713304e-05 1.367542e-04 2.943526e-05
 [596,] 1.443220e-04 8.373351e-05 2.005020e-05
 [597,] 1.437462e-04 1.113944e-04 6.137355e-05
 [598,] 7.714595e-05 1.438091e-04 3.093086e-05
 [599,] 9.945297e-05 6.213490e-05 1.950339e-05
 [600,] 9.469650e-05 1.391013e-04 5.251577e-05
 [601,] 1.546934e-04 1.728516e-04 1.293654e-04
 [602,] 9.787178e-05 6.215622e-05 1.923375e-05
 [603,] 1.277702e-04 6.202742e-05 2.277096e-05
 [604,] 1.460109e-04 1.728516e-04 1.208100e-04
 [605,] 1.285291e-04 1.658638e-04 9.839902e-05
 [606,] 1.367136e-04 1.614283e-04 1.030275e-04
 [607,] 1.261944e-04 6.177157e-05 2.036977e-05
 [608,] 1.177455e-04 6.179366e-05 1.947247e-05
 [609,] 1.215471e-04 6.115841e-05 1.864692e-05
 [610,] 1.827794e-04 1.290915e-04 4.442927e-05
 [611,] 1.546758e-04 8.285954e-05 4.977427e-05
 [612,] 1.224627e-04 6.215210e-05 1.921229e-05
 [613,] 1.245978e-04 6.126937e-05 2.010982e-05
 [614,] 1.298204e-04 6.399221e-05 1.907563e-05
 [615,] 9.349546e-05 1.043526e-04 2.751711e-05
 [616,] 1.067375e-04 6.245206e-05 1.743434e-05
 [617,] 1.116880e-04 8.660821e-05 2.646554e-05
 [618,] 1.152442e-04 6.288942e-05 1.764549e-05
 [619,] 1.202837e-04 6.350606e-05 1.768458e-05
 [620,] 1.160333e-04 6.384386e-05 1.748363e-05
 [621,] 9.297269e-05 9.629153e-05 2.631769e-05
 [622,] 1.187179e-04 6.405094e-05 1.764656e-05
 [623,] 1.250736e-04 6.360482e-05 1.795368e-05
 [624,] 1.262376e-04 6.289495e-05 1.833852e-05
 [625,] 1.580148e-04 6.597434e-05 2.014740e-05
 [626,] 1.260817e-04 6.433552e-05 1.822023e-05
 [627,] 9.440956e-05 9.621703e-05 2.645629e-05
 [628,] 8.461607e-05 8.645650e-05 2.064225e-05
 [629,] 1.237982e-04 7.784220e-05 3.146010e-05
 [630,] 1.043453e-04 1.227808e-04 3.747697e-05
 [631,] 1.428392e-04 1.189232e-04 2.386427e-05
 [632,] 9.862772e-05 1.334245e-04 4.376567e-05
 [633,] 1.053914e-04 1.409262e-04 5.248905e-05
 [634,] 9.984255e-05 1.412135e-04 4.783005e-05
 [635,] 1.053914e-04 1.412744e-04 5.267696e-05
 [636,] 1.022908e-04 1.435562e-04 5.085094e-05
 [637,] 1.011471e-04 1.418833e-04 4.919822e-05
 [638,] 8.235952e-05 7.693211e-05 2.108622e-05
 [639,] 9.895804e-05 7.299020e-05 2.044954e-05
 [640,] 1.006062e-04 8.990422e-05 3.318433e-05
 [641,] 1.088815e-04 9.074157e-05 3.784861e-05
 [642,] 1.021579e-04 1.042779e-04 3.056985e-05
 [643,] 8.682561e-05 7.015407e-05 2.363031e-05
 [644,] 9.652417e-05 8.410265e-05 3.024174e-05
 [645,] 8.085135e-05 8.292553e-05 2.287232e-05
 [646,] 9.714720e-05 8.087786e-05 2.919654e-05
 [647,] 9.396500e-05 7.777821e-05 2.672496e-05
 [648,] 8.609582e-05 6.549588e-05 2.116509e-05
 [649,] 8.047042e-05 6.622201e-05 1.997285e-05
 [650,] 1.621525e-04 6.876891e-05 2.014620e-05
 [651,] 9.260494e-05 1.018857e-04 2.637172e-05
 [652,] 8.685607e-05 6.285960e-05 1.989296e-05
 [653,] 1.209666e-04 5.945807e-05 1.953146e-05
 [654,] 1.497644e-04 1.098921e-04 4.740877e-05
 [655,] 8.052144e-05 5.943555e-05 1.759298e-05
 [656,] 1.649249e-04 1.095571e-04 5.004787e-05
 [657,] 1.497644e-04 1.111566e-04 4.989217e-05
 [658,] 1.334470e-04 1.108539e-04 4.362399e-05
 [659,] 9.733707e-05 6.127232e-05 1.774456e-05
 [660,] 1.305638e-04 5.892057e-05 1.935043e-05
 [661,] 9.199728e-05 5.827648e-05 1.732114e-05
 [662,] 7.835473e-05 5.882066e-05 1.718446e-05
 [663,] 9.293723e-05 5.883786e-05 1.722465e-05
 [664,] 7.829478e-05 5.860380e-05 1.709974e-05
 [665,] 8.125868e-05 5.841649e-05 1.685832e-05
 [666,] 8.125868e-05 5.835864e-05 1.685031e-05
 [667,] 8.063798e-05 5.746448e-05 1.708702e-05
 [668,] 8.104365e-05 5.779061e-05 1.724051e-05
 [669,] 8.245983e-05 5.805212e-05 1.755729e-05
 [670,] 1.146656e-04 5.816523e-05 1.842460e-05
 [671,] 1.372827e-04 1.074263e-04 4.187663e-05
 [672,] 8.385080e-05 6.084760e-05 1.656886e-05
 [673,] 1.315247e-04 8.961093e-05 3.171441e-05
 [674,] 8.411477e-05 6.133592e-05 1.886189e-05
 [675,] 1.505749e-04 1.158547e-04 5.831988e-05
 [676,] 1.395719e-04 7.169849e-05 1.766518e-05
 [677,] 1.536166e-04 5.981185e-05 2.004190e-05
 [678,] 1.310742e-04 7.622098e-05 1.770190e-05
 [679,] 1.249502e-04 7.468326e-05 1.770183e-05
 [680,] 1.121864e-04 6.765920e-05 1.772680e-05
 [681,] 1.623658e-04 6.990969e-05 1.927330e-05
 [682,] 1.298802e-04 7.742665e-05 1.761112e-05
 [683,] 1.146929e-04 6.849080e-05 1.772456e-05
 [684,] 7.748465e-05 1.118674e-04 2.650978e-05
 [685,] 1.517169e-04 6.944018e-05 1.771967e-05
 [686,] 2.106001e-04 1.009864e-04 2.460648e-05
 [687,] 1.552002e-04 6.782754e-05 1.793948e-05
 [688,] 9.716750e-05 1.068270e-04 2.157340e-05
 [689,] 2.052851e-04 9.964851e-05 2.348116e-05
 [690,] 9.631798e-05 1.087936e-04 2.170843e-05
 [691,] 2.509543e-04 9.795623e-05 3.158477e-05
 [692,] 1.101011e-04 7.360155e-05 1.826680e-05
 [693,] 1.131006e-04 1.301670e-04 3.109321e-05
 [694,] 2.107286e-04 1.061478e-04 2.539956e-05
 [695,] 1.092536e-04 1.269283e-04 3.488416e-05
 [696,] 9.306050e-05 9.162692e-05 2.411501e-05
 [697,] 1.102413e-04 1.269041e-04 3.979499e-05
 [698,] 1.532647e-04 9.710500e-05 1.641763e-05
 [699,] 1.549179e-04 9.823632e-05 1.642699e-05
 [700,] 1.492996e-04 1.146655e-04 3.684237e-05
 [701,] 1.100351e-04 1.270038e-04 3.961197e-05
 [702,] 1.120037e-04 7.179700e-05 1.808622e-05
 [703,] 1.583136e-04 6.362068e-05 1.862864e-05
 [704,] 1.555629e-04 6.829236e-05 1.779709e-05
 [705,] 1.422369e-04 9.187429e-05 3.718643e-05
 [706,] 8.813391e-05 8.729164e-05 2.422161e-05
 [707,] 2.643239e-04 6.091092e-05 2.343090e-05
 [708,] 1.916819e-04 8.813428e-05 1.851758e-05
 [709,] 1.333041e-04 1.108736e-04 3.712287e-05
 [710,] 2.464775e-04 6.245523e-05 2.225610e-05
 [711,] 1.208541e-04 6.271032e-05 1.749207e-05
 [712,] 9.695903e-05 1.232843e-04 2.367972e-05
 [713,] 1.111043e-04 1.331639e-04 4.286872e-05
 [714,] 8.796341e-05 8.525462e-05 2.362248e-05
 [715,] 5.795987e-04 6.235255e-05 6.801613e-05
 [716,] 9.648944e-05 1.245797e-04 2.362336e-05
 [717,] 8.805477e-05 8.429083e-05 2.344954e-05
 [718,] 8.805477e-05 8.426176e-05 2.345273e-05
 [719,] 1.336266e-04 1.104674e-04 3.832808e-05
 [720,] 1.361608e-04 1.056321e-04 5.171123e-05
 [721,] 1.105552e-04 1.352571e-04 4.295294e-05
 [722,] 1.088958e-04 1.363493e-04 3.707799e-05
 [723,] 2.220288e-04 6.169969e-05 2.180636e-05
 [724,] 1.353860e-04 1.106152e-04 3.786441e-05
 [725,] 1.324847e-04 1.106291e-04 3.718147e-05
 [726,] 8.700532e-05 8.609082e-05 2.353495e-05
 [727,] 1.090375e-04 1.366003e-04 3.657011e-05
 [728,] 2.014190e-04 6.120524e-05 2.156828e-05
 [729,] 1.719504e-04 8.523997e-05 1.636935e-05
 [730,] 5.865329e-04 6.097106e-05 6.239438e-05
 [731,] 1.338673e-04 1.114986e-04 3.626991e-05
 [732,] 1.095482e-04 1.325986e-04 3.538886e-05
 [733,] 2.068039e-04 6.349210e-05 2.054381e-05
 [734,] 1.156842e-04 1.430437e-04 3.526975e-05
 [735,] 1.982871e-04 6.566233e-05 1.935518e-05
 [736,] 1.373369e-04 1.114100e-04 3.724993e-05
 [737,] 1.208294e-04 1.007868e-04 3.949957e-05
 [738,] 1.653378e-04 9.510737e-05 4.670171e-05
 [739,] 1.072139e-04 8.907688e-05 1.711123e-05
 [740,] 1.597511e-04 9.459134e-05 4.507789e-05
 [741,] 1.301378e-04 1.129338e-04 3.423002e-05
 [742,] 1.257789e-04 9.446790e-05 1.683065e-05
 [743,] 1.138748e-04 1.364578e-04 3.516778e-05
 [744,] 1.109650e-04 1.488168e-04 3.201861e-05
 [745,] 1.300351e-04 8.798440e-05 1.658727e-05
 [746,] 1.130342e-04 1.345676e-04 3.543494e-05
 [747,] 1.116865e-04 1.199623e-04 3.506311e-05
 [748,] 8.345667e-05 7.898444e-05 2.186583e-05
 [749,] 1.187692e-04 1.199750e-04 3.634174e-05
 [750,] 1.316993e-04 6.633995e-05 2.886265e-05
 [751,] 1.359385e-04 6.312066e-05 2.653665e-05
 [752,] 8.970927e-05 5.919809e-05 1.923565e-05
 [753,] 1.140203e-04 8.259249e-05 2.436967e-05
 [754,] 1.162382e-04 8.175526e-05 2.436849e-05
 [755,] 8.832175e-05 5.758724e-05 1.757829e-05
 [756,] 9.730436e-05 5.705889e-05 1.816297e-05
 [757,] 1.456998e-04 6.041077e-05 1.961950e-05
 [758,] 8.404613e-05 5.703628e-05 1.659420e-05
 [759,] 8.513410e-05 5.723082e-05 1.656415e-05
 [760,] 1.194791e-04 5.940594e-05 1.991683e-05
 [761,] 1.305664e-04 5.938705e-05 2.104615e-05
 [762,] 1.006149e-04 1.231909e-04 3.209694e-05
 [763,] 1.149697e-04 1.220833e-04 3.409397e-05
 [764,] 1.182721e-04 6.000319e-05 1.970657e-05
 [765,] 1.241695e-04 7.860980e-05 2.525553e-05
 [766,] 1.241695e-04 7.870655e-05 2.513656e-05
 [767,] 1.160449e-04 9.311000e-05 2.823023e-05
 [768,] 1.089444e-04 8.959567e-05 2.573363e-05
 [769,] 9.157681e-05 6.929075e-05 2.056433e-05
 [770,] 9.672127e-05 7.419409e-05 2.275212e-05
 [771,] 7.673402e-05 5.939350e-05 1.694903e-05
 [772,] 1.046368e-04 5.915135e-05 1.951786e-05
 [773,] 1.038233e-04 6.054928e-05 1.971058e-05
 [774,] 9.839328e-05 7.378653e-05 2.316404e-05
 [775,] 1.075527e-04 5.892836e-05 1.973068e-05
 [776,] 9.419571e-05 5.876993e-05 1.864069e-05
 [777,] 1.201542e-04 5.901643e-05 2.117533e-05
 [778,] 1.034942e-04 6.110780e-05 2.077831e-05
 [779,] 1.098801e-04 6.026370e-05 2.043420e-05
 [780,] 1.232611e-04 5.867601e-05 2.121600e-05
 [781,] 1.124940e-04 6.015391e-05 2.077661e-05
 [782,] 1.135783e-04 5.986804e-05 2.043232e-05
 [783,] 1.197385e-04 6.053215e-05 2.163701e-05
 [784,] 1.007566e-04 6.153252e-05 2.093421e-05
 [785,] 1.199458e-04 6.205983e-05 2.329188e-05
 [786,] 9.471212e-05 6.280449e-05 2.123252e-05
 [787,] 9.238512e-05 8.323064e-05 2.355121e-05
 [788,] 1.405176e-04 6.231549e-05 2.320306e-05
 [789,] 1.175494e-04 6.296549e-05 2.467504e-05
 [790,] 8.847651e-05 6.463434e-05 2.099320e-05
 [791,] 9.296915e-05 6.170518e-05 2.036522e-05
 [792,] 1.023672e-04 5.962520e-05 2.088594e-05
 [793,] 1.308591e-04 5.980473e-05 2.428931e-05
 [794,] 1.004777e-04 6.006543e-05 2.114692e-05
 [795,] 1.023050e-04 5.997682e-05 2.132056e-05
 [796,] 8.802774e-05 6.312650e-05 2.041193e-05
 [797,] 1.019207e-04 5.948827e-05 2.101476e-05
 [798,] 1.031175e-04 5.947700e-05 2.115482e-05
 [799,] 1.037642e-04 5.939444e-05 2.116821e-05
 [800,] 1.041112e-04 6.369840e-05 2.364250e-05
 [801,] 8.306106e-05 6.193467e-05 1.692236e-05
 [802,] 9.919967e-05 5.893736e-05 2.025017e-05
 [803,] 9.359382e-05 5.946154e-05 1.915928e-05
 [804,] 1.652748e-04 6.882464e-05 2.546686e-05
 [805,] 1.007929e-04 6.522914e-05 2.385356e-05
 [806,] 1.021210e-04 6.360131e-05 2.356264e-05
 [807,] 8.606265e-05 7.258227e-05 2.436970e-05
 [808,] 1.336103e-04 6.419990e-05 2.972507e-05
 [809,] 1.528868e-04 6.485641e-05 3.314408e-05
 [810,] 1.077611e-04 7.044290e-05 2.295101e-05
 [811,] 8.611303e-05 6.593766e-05 1.921508e-05
 [812,] 1.072226e-04 7.044290e-05 2.288903e-05
 [813,] 8.297665e-05 6.604038e-05 1.869989e-05
 [814,] 2.537679e-04 7.621513e-05 5.025997e-05
 [815,] 9.509559e-05 7.031398e-05 2.043780e-05
 [816,] 9.697652e-05 6.594117e-05 2.173398e-05
 [817,] 9.784592e-05 7.036309e-05 2.089902e-05
 [818,] 1.251400e-04 7.036827e-05 2.413342e-05
 [819,] 1.035107e-04 6.334323e-05 2.429939e-05
 [820,] 9.006605e-05 6.586710e-05 2.171845e-05
 [821,] 9.840611e-05 7.082020e-05 2.077271e-05
 [822,] 9.151538e-05 6.680401e-05 1.912504e-05
 [823,] 1.301882e-04 1.003265e-04 3.322357e-05
 [824,] 1.087794e-04 7.036740e-05 2.267171e-05
 [825,] 8.780257e-05 6.848735e-05 2.195193e-05
 [826,] 1.121573e-04 6.649938e-05 1.849317e-05
 [827,] 1.227590e-04 7.015377e-05 2.399138e-05
 [828,] 1.260388e-04 7.018340e-05 2.464021e-05
 [829,] 1.515843e-04 8.679348e-05 3.886003e-05
 [830,] 8.780257e-05 6.931671e-05 2.223580e-05
 [831,] 1.125912e-04 6.689343e-05 2.846564e-05
 [832,] 8.800648e-05 7.549136e-05 2.438684e-05
 [833,] 1.224766e-04 7.036621e-05 2.399773e-05
 [834,] 1.135585e-04 6.603141e-05 2.096101e-05
 [835,] 1.066411e-04 7.201831e-05 2.400685e-05
 [836,] 9.480660e-05 6.622230e-05 1.985123e-05
 [837,] 9.643302e-05 6.618451e-05 1.968579e-05
 [838,] 9.356549e-05 9.136018e-05 3.259968e-05
 [839,] 8.307406e-05 7.209183e-05 2.127311e-05
 [840,] 1.068971e-04 7.503087e-05 1.890614e-05
 [841,] 1.332425e-04 1.240528e-04 4.457252e-05
 [842,] 8.422864e-05 8.884337e-05 2.663198e-05
 [843,] 1.192829e-04 7.832895e-05 3.759688e-05
 [844,] 1.080453e-04 7.525020e-05 1.887983e-05
 [845,] 9.583324e-05 7.712886e-05 1.935060e-05
 [846,] 1.147734e-04 6.645215e-05 2.105231e-05
 [847,] 1.016676e-04 6.684654e-05 2.127706e-05
 [848,] 9.303997e-05 8.522137e-05 2.094224e-05
 [849,] 1.147734e-04 6.641500e-05 2.110299e-05
 [850,] 2.225647e-04 7.475081e-05 4.382024e-05
 [851,] 2.384912e-04 7.407872e-05 3.922547e-05
 [852,] 1.109286e-04 6.698254e-05 2.056007e-05
 [853,] 8.984636e-05 1.460567e-04 4.292220e-05
 [854,] 8.974527e-05 1.465225e-04 4.284214e-05
 [855,] 2.334905e-04 7.722345e-05 5.100876e-05
 [856,] 1.035376e-04 1.146294e-04 5.110091e-05
 [857,] 2.014584e-04 7.739558e-05 4.592474e-05
 [858,] 2.014584e-04 7.748907e-05 4.608990e-05
 [859,] 9.027132e-05 6.981085e-05 1.961415e-05
 [860,] 1.591107e-04 9.029581e-05 1.900236e-05
 [861,] 2.225961e-04 7.722345e-05 4.933231e-05
 [862,] 1.943220e-04 7.847644e-05 4.655413e-05
 [863,] 1.184087e-04 6.602696e-05 2.832811e-05
 [864,] 1.744631e-04 7.705684e-05 4.105245e-05
 [865,] 8.817001e-05 1.212583e-04 3.234378e-05
 [866,] 1.937964e-04 8.260100e-05 2.407097e-05
 [867,] 8.815152e-05 1.240462e-04 3.260101e-05
 [868,] 1.955523e-04 8.342061e-05 2.474180e-05
 [869,] 1.991409e-04 8.488795e-05 2.606807e-05
 [870,] 1.953400e-04 8.488795e-05 2.478568e-05
 [871,] 1.528600e-04 8.835018e-05 1.632485e-05
 [872,] 9.033548e-05 6.758206e-05 1.908504e-05
 [873,] 1.527698e-04 8.056333e-05 1.626008e-05
 [874,] 1.656635e-04 8.467853e-05 1.625691e-05
 [875,] 8.735280e-05 6.738383e-05 1.904491e-05
 [876,] 1.834375e-04 8.671797e-05 2.309466e-05
 [877,] 8.911507e-05 1.240033e-04 3.596243e-05
 [878,] 1.820960e-04 8.640180e-05 2.304604e-05
 [879,] 8.913852e-05 6.940313e-05 1.838629e-05
 [880,] 1.502162e-04 9.830492e-05 5.346600e-05
 [881,] 8.139840e-05 6.840762e-05 1.882371e-05
 [882,] 9.656404e-05 9.994837e-05 1.897541e-05
 [883,] 8.934975e-05 9.207246e-05 2.490365e-05
 [884,] 1.094058e-04 9.076097e-05 2.523500e-05
 [885,] 9.600880e-05 9.150126e-05 2.679219e-05
 [886,] 9.709115e-05 9.124341e-05 2.680530e-05
 [887,] 1.136075e-04 6.645730e-05 2.518481e-05
 [888,] 1.218278e-04 1.178843e-04 2.171710e-05
 [889,] 9.527306e-05 9.133412e-05 2.646786e-05
 [890,] 9.071433e-05 9.153581e-05 2.507723e-05
 [891,] 1.130109e-04 8.991059e-05 2.584240e-05
 [892,] 9.055794e-05 9.153728e-05 2.525483e-05
 [893,] 1.104055e-04 8.874302e-05 2.606756e-05
 [894,] 1.117822e-04 9.098321e-05 3.068939e-05
 [895,] 1.076981e-04 6.472187e-05 2.296742e-05
 [896,] 1.843029e-04 8.774796e-05 3.684319e-05
 [897,] 1.405185e-04 8.780004e-05 3.101966e-05
 [898,] 1.129388e-04 9.138934e-05 3.134408e-05
 [899,] 2.354379e-04 8.754445e-05 5.108058e-05
 [900,] 1.921747e-04 8.736303e-05 3.793737e-05
 [901,] 1.851573e-04 8.740945e-05 3.742791e-05
 [902,] 1.874799e-04 8.748271e-05 3.747722e-05
 [903,] 1.851573e-04 8.742710e-05 3.736273e-05
 [904,] 1.004911e-04 9.271916e-05 2.869258e-05
 [905,] 1.484524e-04 8.752465e-05 3.298718e-05
 [906,] 1.768670e-04 9.046319e-05 3.275702e-05
 [907,] 1.768670e-04 9.064954e-05 3.238240e-05
 [908,] 1.848577e-04 9.058200e-05 3.372451e-05
 [909,] 1.892981e-04 9.063019e-05 3.415808e-05
 [910,] 1.128394e-04 9.140176e-05 2.565084e-05
 [911,] 1.269736e-04 1.008044e-04 3.452761e-05
 [912,] 1.323437e-04 9.468698e-05 2.983223e-05
 [913,] 1.821790e-04 1.016585e-04 2.828201e-05
 [914,] 1.956683e-04 9.811736e-05 3.081681e-05
 [915,] 1.276738e-04 9.586600e-05 3.113445e-05
 [916,] 1.099116e-04 9.912940e-05 3.106308e-05
 [917,] 1.087248e-04 9.937985e-05 2.949909e-05
 [918,] 1.256029e-04 9.752386e-05 2.961118e-05
 [919,] 1.017662e-04 9.968956e-05 2.874299e-05
 [920,] 1.094632e-04 1.027319e-04 2.787131e-05
 [921,] 9.651702e-05 1.010844e-04 2.729778e-05
 [922,] 1.037907e-04 7.756392e-05 2.332499e-05
 [923,] 9.534197e-05 8.155793e-05 2.659095e-05
 [924,] 1.014886e-04 9.322725e-05 2.143195e-05
 [925,] 8.525490e-05 7.266041e-05 1.932985e-05
 [926,] 9.794096e-05 8.119022e-05 2.152873e-05
 [927,] 8.810401e-05 7.393869e-05 2.144969e-05
 [928,] 9.747058e-05 1.050582e-04 2.851074e-05
 [929,] 7.778763e-05 9.561413e-05 2.351859e-05
 [930,] 7.936908e-05 6.559788e-05 1.995556e-05
 [931,] 1.145690e-04 9.665138e-05 4.075691e-05
 [932,] 7.673404e-05 6.359620e-05 1.802498e-05
 [933,] 8.183020e-05 8.345738e-05 2.353321e-05
 [934,] 1.209829e-04 1.056086e-04 3.374812e-05
 [935,] 8.032769e-04 6.282127e-05 6.330297e-05
 [936,] 1.216158e-04 1.110492e-04 3.750361e-05
 [937,] 1.210505e-04 1.078732e-04 3.597907e-05
 [938,] 8.274297e-05 8.696958e-05 2.198769e-05
 [939,] 8.048326e-05 8.929486e-05 2.346306e-05
 [940,] 7.718302e-05 6.121539e-05 1.739594e-05
 [941,] 8.123796e-05 1.210348e-04 3.340631e-05
 [942,] 2.739053e-04 1.051280e-04 8.132604e-05
 [943,] 8.108428e-05 1.209757e-04 3.319643e-05
 [944,] 1.206204e-04 1.095913e-04 3.658570e-05
 [945,] 1.211234e-04 1.089491e-04 3.668196e-05
 [946,] 1.202201e-04 1.094302e-04 3.618674e-05
 [947,] 1.202079e-04 1.123959e-04 3.724209e-05
 [948,] 1.212334e-04 1.127934e-04 3.858749e-05
 [949,] 1.127411e-04 1.778372e-04 7.886724e-05
 [950,] 7.969307e-05 6.149071e-05 1.831946e-05
 [951,] 1.081908e-04 1.864545e-04 7.700023e-05
 [952,] 1.017950e-04 1.411167e-04 5.893403e-05
 [953,] 1.018589e-04 1.439969e-04 6.029577e-05
 [954,] 1.202563e-04 1.084501e-04 3.597709e-05
 [955,] 1.018589e-04 1.488626e-04 6.239828e-05
 [956,] 1.018589e-04 1.622618e-04 6.813271e-05
 [957,] 1.097421e-04 1.451952e-04 6.782306e-05
 [958,] 9.740470e-05 1.458538e-04 5.684949e-05
 [959,] 1.012735e-04 1.577974e-04 6.562515e-05
 [960,] 1.006985e-04 1.596309e-04 6.578970e-05
 [961,] 1.200488e-04 1.085884e-04 3.583648e-05
 [962,] 1.198801e-04 1.084817e-04 3.561563e-05
 [963,] 1.012735e-04 1.529016e-04 6.355615e-05
 [964,] 1.006985e-04 1.596973e-04 6.581726e-05
 [965,] 7.663695e-05 6.783857e-05 1.832527e-05
 [966,] 8.256912e-05 1.182063e-04 2.977976e-05
 [967,] 1.200886e-04 1.085546e-04 3.594916e-05
 [968,] 7.667861e-05 6.728643e-05 1.816526e-05
 [969,] 9.792010e-05 1.568464e-04 6.185089e-05
 [970,] 1.005303e-04 1.551033e-04 6.385996e-05
 [971,] 9.813628e-05 1.586200e-04 6.277787e-05
 [972,] 8.092276e-05 1.717505e-04 4.560790e-05
 [973,] 9.756560e-05 1.612954e-04 6.319714e-05
 [974,] 1.204841e-04 1.081327e-04 3.611208e-05
 [975,] 9.862189e-05 1.706977e-04 6.839050e-05
 [976,] 9.818215e-05 1.706161e-04 6.783870e-05
 [977,] 9.818215e-05 1.727161e-04 6.865803e-05
 [978,] 9.749043e-05 1.727161e-04 6.782233e-05
 [979,] 9.862189e-05 1.727161e-04 6.918633e-05
 [980,] 8.304574e-05 1.794920e-04 5.121013e-05
 [981,] 7.920861e-05 6.703882e-05 1.730404e-05
 [982,] 1.999513e-04 9.166806e-05 4.450635e-05
 [983,] 1.229784e-04 1.115220e-04 3.952933e-05
 [984,] 7.969097e-05 6.507157e-05 1.698730e-05
 [985,] 1.207952e-04 1.103757e-04 3.732859e-05
 [986,] 9.303538e-05 1.513840e-04 5.455362e-05
 [987,] 7.838485e-05 1.321088e-04 2.803772e-05
 [988,] 7.834355e-05 1.332823e-04 2.835793e-05
 [989,] 7.739554e-05 6.357022e-05 1.716137e-05
 [990,] 8.254311e-05 1.354661e-04 3.290817e-05
 [991,] 7.852852e-05 1.577888e-04 3.088632e-05
 [992,] 7.922983e-05 6.017373e-05 1.655480e-05
 [993,] 7.825575e-05 1.624646e-04 3.287879e-05
 [994,] 1.200420e-04 1.097981e-04 3.646499e-05
 [995,] 9.615205e-05 1.711516e-04 3.690472e-05
 [996,] 7.912197e-05 6.210189e-05 1.671808e-05
 [997,] 7.912197e-05 6.209993e-05 1.671789e-05
 [998,] 8.331168e-05 1.366884e-04 3.776883e-05
 [999,] 8.409783e-05 1.389478e-04 3.936812e-05
[1000,] 7.827101e-05 1.395464e-04 2.961750e-05
[1001,] 9.404603e-05 1.393176e-04 3.332553e-05
[1002,] 9.012189e-05 6.652595e-05 1.652967e-05
[1003,] 8.466192e-05 1.347783e-04 3.910715e-05
[1004,] 9.012189e-05 6.705263e-05 1.659025e-05
[1005,] 9.343750e-05 1.791194e-04 4.194212e-05
[1006,] 9.343750e-05 1.804477e-04 4.219164e-05
[1007,] 8.470227e-05 1.313853e-04 3.947778e-05
[1008,] 8.133498e-05 1.200205e-04 3.122046e-05
[1009,] 8.716271e-05 7.119848e-05 1.690228e-05
[1010,] 8.259235e-05 1.163541e-04 2.953982e-05
[1011,] 8.281079e-05 1.168659e-04 3.018665e-05
[1012,] 8.559557e-05 1.238023e-04 3.831042e-05
[1013,] 8.559557e-05 1.198786e-04 3.720711e-05
[1014,] 8.529983e-05 1.238023e-04 3.803104e-05
[1015,] 8.470227e-05 1.222340e-04 3.703259e-05
[1016,] 9.341710e-05 1.837279e-04 4.286430e-05
[1017,] 9.395940e-05 1.614716e-04 3.754758e-05
[1018,] 8.529983e-05 1.248063e-04 3.830810e-05
[1019,] 8.144367e-05 1.123625e-04 2.980936e-05
[1020,] 8.155801e-05 1.123625e-04 2.997541e-05
[1021,] 8.155801e-05 1.123625e-04 2.997541e-05
[1022,] 8.529983e-05 1.222914e-04 3.761277e-05
[1023,] 9.100184e-05 6.188786e-05 1.654781e-05
[1024,] 9.362081e-05 1.286263e-04 3.189375e-05
[1025,] 8.529983e-05 1.218112e-04 3.747950e-05
[1026,] 8.529983e-05 1.203447e-04 3.707146e-05
[1027,] 9.028323e-05 6.200304e-05 1.653509e-05
[1028,] 8.620903e-05 1.199367e-04 3.772675e-05
[1029,] 9.389161e-05 1.610647e-04 3.837201e-05
[1030,] 8.589861e-05 1.209117e-04 3.773272e-05
[1031,] 8.274352e-05 1.121059e-04 2.906568e-05
[1032,] 8.620903e-05 1.209117e-04 3.800845e-05
[1033,] 8.652689e-05 1.207659e-04 3.824504e-05
[1034,] 8.207244e-05 1.088875e-04 2.985484e-05
[1035,] 8.685227e-05 1.185243e-04 3.786167e-05
[1036,] 8.652689e-05 1.154558e-04 3.664485e-05
[1037,] 8.843019e-05 7.160262e-05 1.697712e-05
[1038,] 8.306651e-05 1.207946e-04 3.131267e-05
[1039,] 9.051359e-05 6.612490e-05 1.673676e-05
[1040,] 8.784556e-05 1.209618e-04 3.912508e-05
[1041,] 8.244335e-05 1.084226e-04 2.751972e-05
[1042,] 8.131416e-05 1.117520e-04 2.865254e-05
[1043,] 1.207514e-04 1.123876e-04 3.681141e-05
[1044,] 8.233451e-05 6.528534e-05 1.706969e-05
[1045,] 8.048164e-05 6.671863e-05 1.732100e-05
[1046,] 1.486449e-04 9.150036e-05 2.193358e-05
[1047,] 8.791689e-05 2.188275e-04 2.860722e-05
[1048,] 8.701328e-05 2.529965e-04 3.198424e-05
[1049,] 1.543968e-04 2.221730e-04 3.245924e-05
[1050,] 8.510088e-05 2.356764e-04 3.249931e-05
[1051,] 8.819702e-05 1.052021e-04 2.212441e-05
[1052,] 8.753146e-05 1.114102e-04 2.227507e-05
[1053,] 8.788007e-05 1.114102e-04 2.220974e-05
[1054,] 8.100707e-05 1.980658e-04 3.260984e-05
[1055,] 8.730588e-05 1.129048e-04 2.243091e-05
[1056,] 1.312219e-04 1.160838e-04 2.107116e-05
[1057,] 8.730588e-05 1.094791e-04 2.217561e-05
[1058,] 8.654201e-05 1.067372e-04 2.211647e-05
[1059,] 7.928849e-05 1.120922e-04 2.609865e-05
[1060,] 1.295942e-04 1.101534e-04 2.104994e-05
[1061,] 8.251610e-05 1.881014e-04 3.020644e-05
[1062,] 8.758956e-05 1.042456e-04 2.173884e-05
[1063,] 8.782056e-05 1.105328e-04 2.215744e-05
[1064,] 8.812988e-05 1.025781e-04 2.173138e-05
[1065,] 1.021907e-04 8.830697e-05 3.677739e-05
[1066,] 8.575103e-05 8.143399e-05 2.264077e-05
[1067,] 8.669521e-05 7.224813e-05 2.056473e-05
[1068,] 1.271534e-04 7.158025e-05 2.590656e-05
[1069,] 8.344945e-05 7.619476e-05 2.154861e-05
[1070,] 8.389602e-05 8.462586e-05 2.292553e-05
[1071,] 3.890163e-04 7.751376e-05 5.097446e-05
[1072,] 8.876549e-05 2.236052e-04 5.488913e-05
[1073,] 1.180916e-04 1.300961e-04 2.105970e-05
[1074,] 1.018698e-04 1.113897e-04 2.154726e-05
[1075,] 9.825101e-05 8.719697e-05 3.429849e-05
[1076,] 1.076412e-04 7.921976e-05 3.381631e-05
[1077,] 9.500673e-05 7.103721e-05 2.415629e-05
[1078,] 9.088158e-05 7.074366e-05 2.309558e-05
[1079,] 9.696846e-05 6.796084e-05 2.233679e-05
[1080,] 1.118683e-04 6.932817e-05 2.601884e-05
[1081,] 9.587805e-05 6.885982e-05 2.299923e-05
[1082,] 9.793025e-05 6.977514e-05 2.180129e-05
[1083,] 9.395035e-05 8.297214e-05 2.474931e-05
[1084,] 1.015127e-04 6.933607e-05 2.210822e-05
[1085,] 9.217914e-05 7.750770e-05 2.164536e-05
[1086,] 1.008408e-04 6.931846e-05 2.142044e-05
[1087,] 2.843646e-04 1.125475e-04 7.481810e-05
[1088,] 9.342563e-05 7.436865e-05 2.046127e-05
[1089,] 8.689218e-05 6.987302e-05 2.200626e-05
[1090,] 8.617094e-05 7.027435e-05 2.202428e-05
[1091,] 8.995776e-05 6.730065e-05 1.992702e-05
[1092,] 1.178225e-04 7.213196e-05 1.974093e-05
[1093,] 9.381362e-05 7.252690e-05 1.988406e-05
[1094,] 9.406868e-05 7.337925e-05 1.997049e-05
[1095,] 8.423517e-05 6.538791e-05 1.917594e-05
[1096,] 8.248399e-05 6.817168e-05 2.031943e-05
[1097,] 8.248399e-05 6.809644e-05 2.028711e-05
[1098,] 8.274447e-05 6.809644e-05 2.034730e-05
[1099,] 8.382260e-05 6.817168e-05 2.062430e-05
[1100,] 8.248399e-05 6.802241e-05 2.025507e-05
[1101,] 8.248399e-05 6.794960e-05 2.022331e-05
[1102,] 2.580527e-04 1.231051e-04 4.976288e-05
[1103,] 9.384699e-05 6.613937e-05 1.882910e-05
[1104,] 1.047113e-04 6.865413e-05 2.174149e-05
[1105,] 8.174688e-05 6.641575e-05 1.923647e-05
[1106,] 8.174688e-05 6.632253e-05 1.917387e-05
[1107,] 8.158207e-05 6.635248e-05 1.916721e-05
[1108,] 8.151576e-05 6.607609e-05 1.907744e-05
[1109,] 8.438804e-05 6.625348e-05 1.966596e-05
[1110,] 8.413046e-05 6.609173e-05 1.949816e-05
[1111,] 8.383260e-05 6.603493e-05 1.940492e-05
[1112,] 8.413046e-05 6.598264e-05 1.940129e-05
[1113,] 8.413046e-05 6.598264e-05 1.940129e-05
[1114,] 1.027986e-04 7.123839e-05 1.899064e-05
[1115,] 7.891444e-05 6.822552e-05 1.874855e-05
[1116,] 1.392071e-04 1.335357e-04 3.185359e-05
[1117,] 9.039974e-05 6.434816e-05 2.226413e-05
[1118,] 1.698242e-04 1.050510e-04 4.978275e-05
[1119,] 1.709800e-04 1.050358e-04 5.003238e-05
[1120,] 1.686821e-04 1.051572e-04 5.014430e-05
[1121,] 1.697581e-04 1.050081e-04 5.103864e-05
[1122,] 1.683115e-04 1.048518e-04 5.027804e-05
[1123,] 1.696289e-04 1.046361e-04 5.001007e-05
[1124,] 1.683115e-04 1.048147e-04 5.017587e-05
[1125,] 7.865624e-05 6.658325e-05 1.948177e-05
[1126,] 8.096012e-05 7.919885e-05 2.121756e-05
[1127,] 1.638672e-04 1.058090e-04 5.130905e-05
[1128,] 8.813181e-05 6.797505e-05 2.351174e-05
[1129,] 8.948345e-05 6.914769e-05 2.438805e-05
[1130,] 1.661643e-04 1.060441e-04 5.258051e-05
[1131,] 1.009140e-04 7.471599e-05 1.904006e-05
[1132,] 8.953820e-05 6.692308e-05 2.342855e-05
[1133,] 9.248338e-05 6.839182e-05 2.485195e-05
[1134,] 1.710565e-04 1.062983e-04 5.456334e-05
[1135,] 9.358230e-05 6.883098e-05 2.534154e-05
[1136,] 9.300093e-05 6.772963e-05 2.466946e-05
[1137,] 1.650086e-04 1.059086e-04 5.196034e-05
[1138,] 1.650086e-04 1.060983e-04 5.234734e-05
[1139,] 1.638672e-04 1.058025e-04 5.140577e-05
[1140,] 1.638672e-04 1.057770e-04 5.135262e-05
[1141,] 1.638672e-04 1.056246e-04 5.103040e-05
[1142,] 1.638672e-04 1.055759e-04 5.092549e-05
[1143,] 1.686388e-04 1.054778e-04 5.206889e-05
[1144,] 1.638672e-04 1.053365e-04 5.039598e-05
[1145,] 8.729241e-05 6.677288e-05 2.282011e-05
[1146,] 1.661643e-04 1.045848e-04 4.877650e-05
[1147,] 9.196899e-05 6.836657e-05 2.475390e-05
[1148,] 9.147206e-05 6.883346e-05 2.483655e-05
[1149,] 9.357469e-05 6.811901e-05 2.504715e-05
[1150,] 9.421414e-05 6.641852e-05 1.726295e-05
[1151,] 1.674524e-04 1.044986e-04 4.864289e-05
[1152,] 1.686388e-04 1.044844e-04 4.889631e-05
[1153,] 1.710565e-04 1.044689e-04 4.945474e-05
[1154,] 1.710565e-04 1.046978e-04 5.021597e-05
[1155,] 1.540059e-04 1.047149e-04 4.563581e-05
[1156,] 1.529005e-04 1.044021e-04 4.442846e-05
[1157,] 1.509289e-04 1.044021e-04 4.392753e-05
[1158,] 7.738062e-05 6.583959e-05 1.824727e-05
[1159,] 7.738062e-05 6.585762e-05 1.825423e-05
[1160,] 1.024203e-04 6.861782e-05 1.823367e-05
[1161,] 1.018169e-04 7.015505e-05 1.840214e-05
[1162,] 1.034099e-04 6.935953e-05 1.825703e-05
[1163,] 7.798081e-05 6.580689e-05 1.834490e-05
[1164,] 7.783182e-05 6.583959e-05 1.833742e-05
[1165,] 1.296747e-04 7.040933e-05 2.043153e-05
[1166,] 9.440958e-05 5.845808e-05 1.981715e-05
[1167,] 2.078485e-04 1.244212e-04 4.298305e-05
[1168,] 2.114732e-04 1.247454e-04 4.337464e-05
[1169,] 2.114732e-04 1.244880e-04 4.352211e-05
[1170,] 2.183910e-04 1.245411e-04 4.444232e-05
[1171,] 2.203804e-04 1.244751e-04 4.475665e-05
[1172,] 7.975146e-05 6.591844e-05 1.868242e-05
[1173,] 2.185452e-04 1.237813e-04 4.535766e-05
[1174,] 2.164117e-04 1.238098e-04 4.503315e-05
[1175,] 2.185452e-04 1.272968e-04 4.366989e-05
[1176,] 1.847834e-04 8.262686e-05 2.482052e-05
[1177,] 2.203804e-04 1.254336e-04 4.415451e-05
[1178,] 2.112158e-04 1.249592e-04 4.318049e-05
[1179,] 2.203804e-04 1.246298e-04 4.462505e-05
[1180,] 9.621276e-05 5.910478e-05 2.040473e-05
[1181,] 2.148443e-04 1.241418e-04 4.415541e-05
[1182,] 9.211276e-05 6.547861e-05 1.845564e-05
[1183,] 9.673775e-05 6.512908e-05 1.833207e-05
[1184,] 9.300093e-05 6.751179e-05 2.456532e-05
[1185,] 2.316281e-04 1.213707e-04 4.899470e-05
[1186,] 2.335398e-04 1.218790e-04 4.888083e-05
[1187,] 7.972489e-05 6.593948e-05 1.827448e-05
[1188,] 8.817339e-05 6.599580e-05 2.267509e-05
[1189,] 9.243176e-05 6.352422e-05 1.845427e-05
[1190,] 9.032905e-05 5.925652e-05 1.784513e-05
[1191,] 9.498125e-05 5.968273e-05 2.067406e-05
[1192,] 9.572456e-05 5.957805e-05 2.080789e-05
[1193,] 9.397307e-05 5.947835e-05 2.048656e-05
[1194,] 9.597880e-05 6.295469e-05 1.787329e-05
[1195,] 9.224820e-05 5.893094e-05 1.988665e-05
[1196,] 2.699433e-04 1.118935e-04 7.433897e-05
[1197,] 1.294137e-04 9.744819e-05 2.906901e-05
[1198,] 3.108395e-04 1.212281e-04 1.477404e-04
[1199,] 8.190756e-05 8.158257e-05 2.217269e-05
[1200,] 1.110798e-04 5.996580e-05 2.295048e-05
[1201,] 2.904439e-04 1.116576e-04 7.577371e-05
[1202,] 1.140069e-04 5.886435e-05 2.243707e-05
[1203,] 3.128927e-04 1.117735e-04 8.289215e-05
[1204,] 1.137057e-04 5.916895e-05 2.254053e-05
[1205,] 1.003093e-04 7.000204e-05 2.373150e-05
[1206,] 9.416917e-05 6.221374e-05 1.804539e-05
[1207,] 9.943987e-05 6.519544e-05 2.472908e-05
[1208,] 9.204797e-05 6.723247e-05 1.955854e-05
[1209,] 1.045918e-04 6.142128e-05 2.327864e-05
[1210,] 1.313492e-04 7.156045e-05 3.036632e-05
[1211,] 1.031945e-04 7.393591e-05 3.044315e-05
[1212,] 8.710973e-05 7.903020e-05 2.295677e-05
[1213,] 1.102370e-04 6.236797e-05 2.472286e-05
[1214,] 1.508178e-04 7.007839e-05 3.114634e-05
[1215,] 9.693422e-05 6.844142e-05 1.889781e-05
[1216,] 1.082237e-04 8.603631e-05 2.829771e-05
[1217,] 1.299952e-04 6.908901e-05 2.693946e-05
[1218,] 1.120483e-04 6.253941e-05 2.502964e-05
[1219,] 1.120483e-04 6.250126e-05 2.500076e-05
[1220,] 9.549181e-05 7.090837e-05 1.916586e-05
[1221,] 1.119841e-04 6.131948e-05 2.407123e-05
[1222,] 8.047273e-05 6.960256e-05 1.847820e-05
[1223,] 1.201827e-04 1.301964e-04 4.154852e-05
[1224,] 9.588668e-05 5.930769e-05 1.715982e-05
[1225,] 2.548708e-04 1.139177e-04 6.745835e-05
[1226,] 1.344369e-04 5.694970e-05 1.968493e-05
[1227,] 1.308661e-04 5.679478e-05 2.013153e-05
[1228,] 1.247820e-04 5.682289e-05 1.954428e-05
[1229,] 1.200737e-04 5.728746e-05 1.838442e-05
[1230,] 9.383945e-05 5.959427e-05 1.804518e-05
[1231,] 1.253121e-04 9.338755e-05 2.946633e-05
[1232,] 1.046453e-04 5.734210e-05 1.892167e-05
[1233,] 1.215361e-04 6.687385e-05 2.282562e-05
[1234,] 1.354868e-04 6.741225e-05 2.556638e-05
[1235,] 2.783733e-04 1.144343e-04 8.925253e-05
[1236,] 1.128671e-04 5.779415e-05 2.062629e-05
[1237,] 1.187345e-04 5.783980e-05 2.122439e-05
[1238,] 1.162612e-04 6.707877e-05 2.286222e-05
[1239,] 1.052137e-04 5.764745e-05 1.918902e-05
[1240,] 1.409331e-04 1.229249e-04 5.232369e-05
[1241,] 9.206001e-05 5.927320e-05 1.808309e-05
[1242,] 3.408393e-04 1.141819e-04 1.058408e-04
[1243,] 1.343627e-04 6.813207e-05 2.697856e-05
[1244,] 9.300001e-05 6.011163e-05 1.860176e-05
[1245,] 9.292247e-05 5.957004e-05 1.830427e-05
[1246,] 9.277701e-05 5.959374e-05 1.829749e-05
[1247,] 1.357241e-04 6.842009e-05 2.771126e-05
[1248,] 1.343627e-04 7.038595e-05 3.036574e-05
[1249,] 1.398223e-04 7.070849e-05 3.160687e-05
[1250,] 1.377817e-04 7.111354e-05 3.177916e-05
[1251,] 9.674691e-05 7.701892e-05 2.510783e-05
[1252,] 1.134990e-04 7.991809e-05 3.644959e-05
[1253,] 2.556820e-04 6.116114e-05 2.865381e-05
[1254,] 9.276091e-05 7.337832e-05 2.098059e-05
[1255,] 1.095077e-04 7.539571e-05 1.782411e-05
[1256,] 1.214270e-04 8.739212e-05 4.373418e-05
[1257,] 9.359647e-05 7.531678e-05 2.036799e-05
[1258,] 3.867627e-04 1.173238e-04 1.439839e-04
[1259,] 1.281864e-04 9.430392e-05 5.122589e-05
[1260,] 9.776198e-05 8.898782e-05 1.932993e-05
[1261,] 9.896774e-05 8.930276e-05 1.923286e-05
[1262,] 1.294959e-04 9.292459e-05 5.073697e-05
[1263,] 9.815694e-05 7.573476e-05 1.795392e-05
[1264,] 9.855884e-05 8.542818e-05 1.887961e-05
[1265,] 9.661802e-05 8.825962e-05 1.938433e-05
[1266,] 1.294959e-04 8.448615e-05 4.464342e-05
[1267,] 1.307388e-04 9.509975e-05 5.273092e-05
[1268,] 9.824630e-05 8.019680e-05 1.838114e-05
[1269,] 9.866451e-05 7.430116e-05 1.778882e-05
[1270,] 9.707739e-05 7.704953e-05 1.816050e-05
[1271,] 9.864975e-05 7.674779e-05 1.801639e-05
[1272,] 1.061942e-04 7.800506e-05 1.771309e-05
[1273,] 1.061942e-04 7.674779e-05 1.761961e-05
[1274,] 1.067296e-04 7.735442e-05 1.764231e-05
[1275,] 3.006393e-04 6.422030e-05 3.256656e-05
[1276,] 9.244524e-05 7.800979e-05 1.848702e-05
[1277,] 1.406368e-04 7.566265e-05 3.716926e-05
[1278,] 8.996052e-05 7.774352e-05 2.337687e-05
[1279,] 1.012106e-04 1.257501e-04 2.892928e-05
[1280,] 3.183611e-04 6.110391e-05 2.169759e-05
[1281,] 1.177134e-03 6.068337e-05 7.434231e-05
[1282,] 9.839389e-04 6.066024e-05 7.449746e-05
[1283,] 6.950545e-04 6.042461e-05 4.663147e-05
[1284,] 7.110036e-04 6.067203e-05 4.997364e-05
[1285,] 6.166444e-04 6.065169e-05 4.577882e-05
[1286,] 2.171878e-04 6.192229e-05 2.867833e-05
[1287,] 2.476674e-04 6.167527e-05 3.126897e-05
[1288,] 1.895285e-03 6.445587e-05 2.500078e-04
[1289,] 3.820680e-03 6.565507e-05 5.598577e-04
[1290,] 4.049899e-03 7.272161e-05 1.061392e-03
[1291,] 4.049899e-03 7.272161e-05 1.061392e-03
[1292,] 3.820680e-03 7.219791e-05 9.733412e-04
[1293,] 4.049899e-03 7.019250e-05 9.008943e-04
[1294,] 3.820680e-03 6.989843e-05 8.355586e-04
[1295,] 3.820680e-03 7.012460e-05 8.640836e-04
[1296,] 3.320365e-03 6.962551e-05 7.194630e-04
[1297,] 3.379693e-03 7.050493e-05 7.827754e-04
[1298,] 3.916935e-03 6.465831e-05 4.937444e-04
[1299,] 4.513407e-03 6.290376e-05 4.594759e-04
[1300,] 3.564269e-03 6.286872e-05 3.783026e-04
[1301,] 3.361191e-03 6.238204e-05 3.190361e-04
[1302,] 3.258324e-03 6.221379e-05 2.651886e-04
[1303,] 3.900247e-03 6.236581e-05 3.504561e-04
[1304,] 3.477566e-03 6.213945e-05 2.585609e-04
[1305,] 4.238897e-03 6.228226e-05 3.497156e-04
[1306,] 4.035657e-03 6.227806e-05 3.352772e-04
[1307,] 4.035657e-03 6.224607e-05 3.279669e-04
[1308,] 4.035657e-03 6.215849e-05 3.048361e-04
[1309,] 4.459506e-03 6.214441e-05 3.258565e-04
[1310,] 4.571652e-03 6.221379e-05 3.584690e-04
[1311,] 1.262032e-04 9.010620e-05 2.586209e-05
[1312,] 4.309155e-03 6.228568e-05 2.611659e-04
[1313,] 4.176181e-03 6.213232e-05 2.946795e-04
[1314,] 2.002594e-03 6.213490e-05 1.531200e-04
[1315,] 3.163829e-03 6.284158e-05 1.718214e-04
[1316,] 2.012596e-03 6.290008e-05 1.134690e-04
[1317,] 3.219356e-04 8.524572e-05 1.151516e-04
[1318,] 3.190301e-03 6.449484e-05 1.495614e-04
[1319,] 3.564446e-03 6.563386e-05 1.337140e-04
[1320,] 2.339407e-03 6.444499e-05 1.024491e-04
[1321,] 3.869250e-04 8.786768e-05 1.576596e-04
[1322,] 6.970977e-03 6.360024e-05 3.322944e-04
[1323,] 6.103358e-03 6.375460e-05 5.582856e-04
[1324,] 3.817515e-03 6.396529e-05 3.667518e-04
[1325,] 3.376865e-03 6.371462e-05 2.089931e-04
[1326,] 2.646130e-03 6.378721e-05 1.644389e-04
[1327,] 3.941867e-03 6.377802e-05 2.348358e-04
[1328,] 4.458942e-03 6.310468e-05 3.253565e-04
[1329,] 4.458942e-03 6.388575e-05 2.792392e-04
[1330,] 4.615398e-03 6.416991e-05 2.595569e-04
[1331,] 4.783273e-02 6.491172e-05 1.773093e-03
[1332,] 3.873884e-03 6.378385e-05 2.515717e-04
[1333,] 8.452593e-02 6.424415e-05 3.881801e-03
[1334,] 4.275642e-02 6.430515e-05 2.070524e-03
[1335,] 1.465052e-02 6.457694e-05 8.979036e-04
[1336,] 1.116777e-04 7.522552e-05 2.637642e-05
[1337,] 1.004896e-04 1.274350e-04 1.231475e-04
[1338,] 2.068807e-04 1.465094e-04 3.362419e-04
[1339,] 2.257713e-04 1.441173e-04 3.571080e-04
[1340,] 3.282146e-04 1.395067e-04 4.957080e-04
[1341,] 3.224469e-03 1.354632e-04 4.774808e-03
[1342,] 3.126703e-03 1.506630e-04 5.747590e-03
[1343,] 5.008449e-04 1.693221e-04 1.073189e-03
[1344,] 4.061541e-03 1.593204e-04 8.330714e-03
[1345,] 4.061541e-03 1.631213e-04 8.695029e-03
[1346,] 3.734157e-03 1.571247e-04 7.408672e-03
[1347,] 1.583342e-03 1.550954e-04 3.016852e-03
[1348,] 1.592026e-03 1.535785e-04 2.979296e-03
[1349,] 3.972839e-03 1.563135e-04 7.817206e-03
[1350,] 4.442950e-03 1.508893e-04 8.196846e-03
[1351,] 3.782899e-03 1.546652e-04 7.310143e-03
[1352,] 4.570925e-03 1.258006e-04 5.773864e-03
[1353,] 4.295096e-03 1.501774e-04 7.847532e-03
[1354,] 1.946181e-03 1.462487e-04 3.342190e-03
[1355,] 3.304933e-03 1.402230e-04 5.239955e-03
[1356,] 6.820862e-03 1.421609e-04 1.124236e-02
[1357,] 7.147271e-04 1.530915e-04 1.297326e-03
[1358,] 6.048832e-04 1.345301e-04 8.594148e-04
[1359,] 5.097491e-03 1.261162e-04 6.414603e-03
[1360,] 4.555007e-03 1.275894e-04 5.909980e-03
[1361,] 4.023141e-03 1.330550e-04 5.725415e-03
[1362,] 5.097491e-03 1.336122e-04 7.342739e-03
[1363,] 4.788845e-03 1.339076e-04 6.925527e-03
[1364,] 3.935901e-03 1.283601e-04 5.175517e-03
[1365,] 3.544829e-03 1.318442e-04 4.960162e-03
[1366,] 3.987317e-03 1.329483e-04 5.689746e-03
[1367,] 3.619346e-04 1.380869e-04 5.348285e-04
[1368,] 1.059837e-04 8.324039e-05 2.893549e-05
[1369,] 2.804932e-03 1.357695e-04 4.164654e-03
[1370,] 5.703588e-04 1.385495e-04 8.563558e-04
[1371,] 4.145359e-03 1.292979e-04 5.559325e-03
[1372,] 3.100080e-03 1.282811e-04 4.070683e-03
[1373,] 3.262476e-03 1.280166e-04 4.266653e-03
[1374,] 1.966051e-03 1.334905e-04 2.817187e-03
[1375,] 4.127854e-03 1.277796e-04 5.390085e-03
[1376,] 2.523129e-03 1.284848e-04 3.336771e-03
[1377,] 9.930217e-05 1.311857e-04 1.302069e-04
[1378,] 1.126207e-04 1.410339e-04 1.671688e-04
[1379,] 9.293616e-05 1.209619e-04 9.623434e-05
[1380,] 1.290080e-04 8.276302e-05 2.450910e-05
[1381,] 8.952462e-05 1.183596e-04 3.009144e-05
[1382,] 1.245620e-04 9.356540e-05 2.683618e-05
[1383,] 9.422526e-05 7.293966e-05 2.271847e-05
[1384,] 4.113421e-04 1.271143e-04 5.148087e-04
[1385,] 2.111368e-03 1.383218e-04 3.247222e-03
[1386,] 1.049799e-03 1.293850e-04 1.390554e-03
[1387,] 8.807887e-05 1.152392e-04 3.567923e-05
[1388,] 1.308019e-04 8.423181e-05 2.491421e-05
[1389,] 3.889174e-03 1.479914e-04 6.898836e-03
[1390,] 8.170164e-03 1.483819e-04 1.464479e-02
[1391,] 6.279038e-03 1.480173e-04 1.120220e-02
[1392,] 7.938430e-05 1.224765e-04 2.615946e-05
[1393,] 7.929128e-05 1.300540e-04 4.559101e-05
[1394,] 9.840036e-05 1.122056e-04 1.131318e-04
[1395,] 9.963709e-05 6.690896e-05 2.083261e-05
[1396,] 1.201040e-04 1.104172e-04 1.332983e-04
[1397,] 9.924035e-05 6.663291e-05 2.060612e-05
[1398,] 1.816974e-02 1.174016e-04 2.304563e-02
[1399,] 1.451550e-03 1.329482e-04 2.018565e-03
[1400,] 1.700297e-02 1.166783e-04 2.108669e-02
[1401,] 1.534241e-02 1.135771e-04 1.796815e-02
[1402,] 2.962685e-03 1.154652e-04 3.663223e-03
[1403,] 1.858926e-04 1.297679e-04 2.365821e-04
[1404,] 2.476685e-03 1.177487e-04 3.209656e-03
[1405,] 1.233449e-04 9.783283e-05 3.265106e-05
[1406,] 1.654692e-04 1.284498e-04 2.050449e-04
[1407,] 1.688070e-04 1.381804e-04 2.410953e-04
[1408,] 1.232838e-04 9.779078e-05 3.257634e-05
[1409,] 1.235177e-04 9.784421e-05 3.270383e-05
[1410,] 1.235801e-04 9.787980e-05 3.276659e-05
[1411,] 1.222958e-04 9.765802e-05 3.213543e-05
[1412,] 1.605995e-03 1.305772e-04 2.142872e-03
[1413,] 1.226469e-04 9.766316e-05 3.221385e-05
[1414,] 1.204923e-04 1.354774e-04 4.273532e-05
[1415,] 1.681348e-02 1.159296e-04 2.055335e-02
[1416,] 1.232904e-04 9.750100e-05 3.213729e-05
[1417,] 1.223941e-04 9.747343e-05 3.182466e-05
[1418,] 1.763358e-03 1.082787e-04 1.846617e-03
[1419,] 1.224934e-04 9.757129e-05 3.180333e-05
[1420,] 2.450945e-03 1.117596e-04 2.777838e-03
[1421,] 1.225937e-04 9.757352e-05 3.179764e-05
[1422,] 1.947315e-04 1.345171e-04 2.640790e-04
[1423,] 1.714626e-03 1.166226e-04 2.154700e-03
[1424,] 1.238848e-04 9.778954e-05 3.268323e-05
[1425,] 8.942200e-05 8.443187e-05 2.885606e-05
[1426,] 8.085732e-05 1.525219e-04 1.164854e-04
[1427,] 9.402300e-04 1.241330e-04 1.340297e-03
[1428,] 1.089822e-03 1.382162e-04 1.930659e-03
[1429,] 1.057493e-03 1.347805e-04 1.792874e-03
[1430,] 1.189955e-03 1.366620e-04 2.077136e-03
[1431,] 1.086328e-03 1.380197e-04 1.936057e-03
[1432,] 2.403056e-03 1.262378e-04 3.569411e-03
[1433,] 2.892555e-03 1.247104e-04 4.188900e-03
[1434,] 2.713073e-03 1.250984e-04 3.954518e-03
[1435,] 1.903870e-03 1.279164e-04 2.871865e-03
[1436,] 1.949006e-03 1.318897e-04 3.134622e-03
[1437,] 2.194376e-03 1.373958e-04 3.838350e-03
[1438,] 2.713073e-03 1.252356e-04 3.973145e-03
[1439,] 3.141752e-03 1.349379e-04 5.376335e-03
[1440,] 1.221478e-04 9.767885e-05 3.214577e-05
[1441,] 1.222958e-04 9.770162e-05 3.221497e-05
[1442,] 2.713073e-03 1.287118e-04 4.210222e-03
[1443,] 2.499608e-03 1.392363e-04 4.550972e-03
[1444,] 8.026808e-05 1.097625e-04 3.061227e-05
[1445,] 1.237731e-04 9.960636e-05 3.450370e-05
[1446,] 8.560825e-05 1.566299e-04 4.885949e-05
[1447,] 8.375103e-05 1.772295e-04 3.819815e-05
[1448,] 8.394163e-05 1.645152e-04 3.690345e-05
[1449,] 1.206694e-04 9.779228e-05 3.225708e-05
[1450,] 8.663204e-05 1.102685e-04 2.694544e-05
[1451,] 1.207506e-04 9.777032e-05 3.225961e-05
[1452,] 1.205108e-04 9.855943e-05 3.286781e-05
[1453,] 8.408821e-05 1.658682e-04 3.753284e-05
[1454,] 8.432689e-05 1.661998e-04 3.818556e-05
[1455,] 8.423482e-05 1.669772e-04 3.808412e-05
[1456,] 8.423482e-05 1.665876e-04 3.802234e-05
[1457,] 8.413763e-05 1.674119e-04 3.790384e-05
[1458,] 8.413763e-05 1.674119e-04 3.790384e-05
[1459,] 8.423482e-05 1.678050e-04 3.821521e-05
[1460,] 8.405425e-05 1.074667e-04 3.395836e-05
[1461,] 8.423482e-05 1.674119e-04 3.815300e-05
[1462,] 8.423482e-05 1.681997e-04 3.827763e-05
[1463,] 8.423482e-05 1.678050e-04 3.821521e-05
[1464,] 8.423482e-05 1.698403e-04 3.853644e-05
[1465,] 8.489203e-05 1.722644e-04 4.043726e-05
[1466,] 8.477649e-05 1.714011e-04 4.004210e-05
[1467,] 8.477649e-05 1.743870e-04 4.053847e-05
[1468,] 8.489203e-05 1.757020e-04 4.101405e-05
[1469,] 8.477649e-05 1.748547e-04 4.061590e-05
[1470,] 8.432689e-05 1.690386e-04 3.864020e-05
[1471,] 8.413763e-05 1.698403e-04 3.828231e-05
[1472,] 8.423482e-05 1.690386e-04 3.841009e-05
[1473,] 8.682585e-05 1.730942e-04 7.230338e-05
[1474,] 1.207937e-04 9.871789e-05 3.289321e-05
[1475,] 8.607661e-05 1.636870e-04 5.854247e-05
[1476,] 8.243375e-05 9.904901e-05 2.699654e-05
[1477,] 8.232643e-05 9.991458e-05 2.462273e-05
[1478,] 8.207900e-05 9.577143e-05 2.593361e-05
[1479,] 8.207900e-05 9.598690e-05 2.598108e-05
[1480,] 8.232011e-05 9.692421e-05 2.639843e-05
[1481,] 8.219047e-05 9.692421e-05 2.627837e-05
[1482,] 8.219047e-05 9.692421e-05 2.627837e-05
[1483,] 8.444836e-05 1.459499e-04 3.843569e-05
[1484,] 8.187311e-05 9.937432e-05 2.648418e-05
[1485,] 8.273074e-05 9.618587e-05 2.656639e-05
[1486,] 8.273074e-05 9.618587e-05 2.656639e-05
[1487,] 8.207176e-05 1.000460e-04 2.684089e-05
[1488,] 8.184881e-05 9.714552e-05 2.598647e-05
[1489,] 8.207176e-05 1.002891e-04 2.689306e-05
[1490,] 8.243375e-05 1.009261e-04 2.739864e-05
[1491,] 8.432324e-05 1.634055e-04 3.772642e-05
[1492,] 8.447182e-05 1.649924e-04 3.834814e-05
[1493,] 1.208915e-04 1.006983e-04 3.405120e-05
[1494,] 8.721647e-05 1.070269e-04 3.618166e-05
[1495,] 8.413340e-05 1.758488e-04 3.924305e-05
[1496,] 8.185569e-05 1.082260e-04 2.597605e-05
[1497,] 8.396386e-05 1.710139e-04 3.801708e-05
[1498,] 8.396768e-05 1.595106e-04 3.624146e-05
[1499,] 8.397397e-05 1.896729e-04 4.082069e-05
[1500,] 8.365605e-05 1.895985e-04 3.960666e-05
[1501,] 7.963743e-05 1.424463e-04 3.510478e-05
[1502,] 8.417912e-05 1.908439e-04 4.162475e-05
[1503,] 8.415669e-05 1.654759e-04 3.766974e-05
[1504,] 8.390185e-05 1.654201e-04 3.696548e-05
[1505,] 8.372685e-05 1.642277e-04 3.624119e-05
[1506,] 8.379410e-05 1.642277e-04 3.645880e-05
[1507,] 8.388112e-05 1.795967e-04 3.901405e-05
[1508,] 8.362070e-05 1.976019e-04 4.050869e-05
[1509,] 8.106203e-05 1.355011e-04 3.794836e-05
[1510,] 8.379406e-05 2.101599e-04 4.298854e-05
[1511,] 8.372401e-05 2.132319e-04 4.308698e-05
[1512,] 8.361262e-05 2.180851e-04 4.313252e-05
[1513,] 8.351511e-05 1.837913e-04 3.806423e-05
[1514,] 8.347651e-05 2.196577e-04 4.250159e-05
[1515,] 8.387352e-05 1.735463e-04 3.627290e-05
[1516,] 8.097525e-05 1.315745e-04 3.679962e-05
[1517,] 8.347651e-05 2.329396e-04 4.409785e-05
[1518,] 8.347651e-05 2.364407e-04 4.452036e-05
[1519,] 8.347651e-05 2.301815e-04 4.376327e-05
[1520,] 8.343493e-05 2.315914e-04 4.361022e-05
[1521,] 8.262264e-05 1.272677e-04 2.726845e-05
[1522,] 8.329968e-05 2.274738e-04 4.027018e-05
[1523,] 8.356988e-05 2.336183e-04 4.481430e-05
[1524,] 8.392797e-05 2.157283e-04 3.774004e-05
[1525,] 8.388599e-05 2.400585e-04 4.048229e-05
[1526,] 8.356988e-05 2.274738e-04 4.404873e-05
[1527,] 8.334377e-05 2.198568e-04 4.129997e-05
[1528,] 8.347651e-05 2.223405e-04 4.277375e-05
[1529,] 8.343493e-05 2.249396e-04 4.277941e-05
[1530,] 8.339478e-05 1.999566e-04 3.939239e-05
[1531,] 8.329194e-05 2.144767e-04 3.967773e-05
[1532,] 1.184741e-04 1.158211e-04 3.647815e-05
[1533,] 8.329645e-05 2.075925e-04 3.813138e-05
[1534,] 8.330046e-05 2.106334e-04 3.945864e-05
[1535,] 8.328999e-05 2.095061e-04 3.857250e-05
[1536,] 8.330318e-05 2.100685e-04 3.945607e-05
[1537,] 8.335184e-05 2.129816e-04 4.050128e-05
[1538,] 8.336302e-05 2.245900e-04 3.897856e-05
[1539,] 8.332512e-05 2.065330e-04 3.749849e-05
[1540,] 8.328847e-05 2.427879e-04 4.236232e-05
[1541,] 8.330770e-05 2.134207e-04 3.988623e-05
[1542,] 8.330770e-05 2.182121e-04 4.043392e-05
[1543,] 8.329711e-05 2.194036e-04 4.031700e-05
[1544,] 8.378738e-05 1.945989e-04 3.653726e-05
[1545,] 8.382811e-05 1.986931e-04 3.656018e-05
[1546,] 8.401229e-05 1.978321e-04 3.540932e-05
[1547,] 8.388386e-05 2.184070e-04 3.817741e-05
[1548,] 8.397013e-05 1.749713e-04 3.085340e-05
[1549,] 8.376140e-05 1.832194e-04 3.608394e-05
[1550,] 8.376700e-05 1.845092e-04 3.643940e-05
[1551,] 8.381420e-05 2.054577e-04 3.737635e-05
[1552,] 8.379400e-05 1.827117e-04 3.663075e-05
[1553,] 8.381275e-05 1.840592e-04 3.700446e-05
[1554,] 1.224239e-04 1.195701e-04 3.664158e-05
[1555,] 1.215914e-04 1.378441e-04 4.820425e-05
[1556,] 1.269897e-04 2.047265e-04 2.213052e-05
[1557,] 1.257478e-04 1.468880e-04 2.072957e-05
[1558,] 1.207154e-04 7.305594e-05 1.836642e-05
[1559,] 8.376726e-05 9.310116e-05 2.375314e-05
[1560,] 9.289967e-05 1.050294e-04 3.069084e-05
[1561,] 1.263060e-04 8.099082e-04 3.406662e-04
[1562,] 1.172586e-04 2.393948e-04 2.263496e-05
[1563,] 8.678174e-05 1.079001e-04 2.720766e-05
[1564,] 1.182362e-04 2.937648e-04 2.408607e-05
[1565,] 1.122230e-04 5.219518e-04 3.584920e-05
[1566,] 8.860521e-05 4.977810e-04 5.437170e-05
[1567,] 1.278565e-04 4.311192e-04 1.893657e-04
[1568,] 9.439837e-05 3.141988e-04 3.479375e-05
[1569,] 1.388468e-04 3.119022e-04 2.273520e-05
[1570,] 1.010440e-04 9.844901e-05 2.944354e-05
[1571,] 9.970491e-05 9.832240e-05 2.903180e-05
[1572,] 1.086444e-04 9.832002e-05 3.140476e-05
[1573,] 1.609927e-04 1.989622e-04 2.356813e-05
[1574,] 9.863824e-05 1.858616e-04 2.511207e-05
[1575,] 9.809045e-05 9.795695e-05 2.822918e-05
[1576,] 1.153684e-04 9.951361e-05 3.186325e-05
[1577,] 9.341722e-05 1.009408e-04 2.651459e-05
[1578,] 1.402653e-04 2.478767e-04 2.112391e-05
[1579,] 1.333871e-04 1.840417e-04 2.061747e-05
[1580,] 8.616920e-05 9.851757e-05 2.514020e-05
[1581,] 1.232369e-04 2.412108e-04 2.205550e-05
[1582,] 8.652802e-05 9.842461e-05 2.520497e-05
[1583,] 8.652802e-05 9.845427e-05 2.509333e-05
[1584,] 8.692397e-05 9.856923e-05 2.511705e-05
[1585,] 1.186535e-04 2.302824e-04 4.005523e-05
[1586,] 1.226858e-04 5.449664e-04 1.524138e-04
[1587,] 8.461251e-05 2.588402e-04 4.046194e-05
[1588,] 9.719575e-05 9.717325e-05 2.598053e-05
[1589,] 1.311107e-04 2.682079e-04 2.215880e-05
[1590,] 9.781727e-05 2.737416e-04 3.015732e-05
[1591,] 1.160879e-04 2.912211e-04 2.414142e-05
[1592,] 1.030321e-04 9.541872e-05 2.774053e-05
[1593,] 8.681835e-05 9.820331e-05 2.500586e-05
[1594,] 8.527982e-05 2.171013e-04 3.534057e-05
[1595,] 9.841742e-05 3.606082e-04 8.026207e-05
[1596,] 8.248120e-05 2.776848e-04 6.321526e-05
[1597,] 9.632028e-05 5.087225e-04 8.494585e-05
[1598,] 1.235988e-04 9.597037e-05 3.121576e-05
[1599,] 9.137656e-05 2.614510e-04 3.052009e-05
[1600,] 1.066010e-04 4.269379e-04 2.976073e-05
[1601,] 9.445921e-05 9.576801e-05 2.538634e-05
[1602,] 9.015934e-05 1.007355e-04 2.484746e-05
[1603,] 1.046685e-04 2.747361e-04 2.532726e-05
[1604,] 8.665854e-05 8.722848e-05 2.309037e-05
[1605,] 1.120398e-04 1.067751e-04 4.145339e-05
[1606,] 8.290978e-05 8.881195e-05 2.219453e-05
[1607,] 1.227534e-04 2.373855e-04 2.199854e-05
[1608,] 9.280679e-05 2.049476e-04 2.633794e-05
[1609,] 8.422866e-05 1.904022e-04 2.831973e-05
[1610,] 8.422866e-05 1.881855e-04 2.814590e-05
[1611,] 8.101211e-05 2.013719e-04 3.175060e-05
[1612,] 9.218006e-05 2.550446e-04 2.934868e-05
[1613,] 1.108930e-04 7.646928e-05 3.080175e-05
[1614,] 9.093242e-05 2.582041e-04 3.007790e-05
[1615,] 8.715594e-05 9.984717e-05 2.593280e-05
[1616,] 8.500812e-05 9.548916e-05 2.448225e-05
[1617,] 8.390617e-05 9.730723e-05 2.333366e-05
[1618,] 1.305368e-04 2.219794e-04 2.279996e-05
[1619,] 9.762958e-05 2.097552e-04 2.540893e-05
[1620,] 1.396197e-04 2.111162e-04 2.525993e-05
[1621,] 8.632024e-05 9.706037e-05 2.363772e-05
[1622,] 8.589228e-05 9.692397e-05 2.361005e-05
[1623,] 8.724951e-05 9.688970e-05 2.382920e-05
[1624,] 9.443054e-05 9.766894e-05 2.467202e-05
[1625,] 8.356843e-05 9.447119e-05 3.112587e-05
[1626,] 8.662281e-05 9.605934e-05 2.402511e-05
[1627,] 8.344363e-05 1.077046e-04 3.519647e-05
[1628,] 1.459244e-04 1.155720e-04 6.954651e-05
[1629,] 9.680449e-05 9.770870e-05 2.520399e-05
[1630,] 9.535364e-05 9.770870e-05 2.499493e-05
[1631,] 8.724951e-05 9.688771e-05 2.400319e-05
[1632,] 7.901101e-05 9.409713e-05 2.762843e-05
[1633,] 8.790541e-05 9.690241e-05 2.414329e-05
[1634,] 1.264570e-04 3.112611e-04 1.266297e-04
[1635,] 8.894529e-05 9.711946e-05 2.422973e-05
[1636,] 8.934377e-05 9.684830e-05 2.443689e-05
[1637,] 8.971417e-05 9.701592e-05 2.448749e-05
[1638,] 8.474583e-05 9.637983e-05 2.451078e-05
[1639,] 1.567479e-04 1.732336e-04 2.875047e-05
[1640,] 9.484404e-05 9.745384e-05 2.523517e-05
[1641,] 8.455892e-05 9.172657e-05 2.357992e-05
[1642,] 1.014737e-04 9.271985e-05 2.519138e-05
[1643,] 8.406141e-05 9.177391e-05 2.355806e-05
[1644,] 1.194648e-04 1.063968e-04 4.246766e-05
[1645,] 8.533616e-05 9.516945e-05 2.510962e-05
[1646,] 1.004750e-04 8.433003e-05 2.362084e-05
[1647,] 1.167607e-04 8.358070e-05 2.857633e-05
[1648,] 9.186473e-05 1.446516e-03 4.488924e-04
[1649,] 2.046571e-04 2.920071e-04 3.056411e-04
[1650,] 1.136186e-04 2.031983e-03 9.982859e-04
[1651,] 2.232232e-04 4.384273e-04 5.592911e-04
[1652,] 9.741202e-05 2.071840e-03 7.184198e-04
[1653,] 9.868369e-05 2.305769e-03 8.154201e-04
[1654,] 9.940406e-05 2.407188e-03 8.623881e-04
[1655,] 8.734019e-05 8.642172e-04 1.370877e-04
[1656,] 7.713141e-05 1.132052e-03 1.525920e-04
[1657,] 8.310218e-05 1.049965e-04 2.140867e-05
[1658,] 9.282313e-05 6.517288e-04 2.172153e-04
[1659,] 9.792266e-05 1.140416e-04 3.501258e-05
[1660,] 2.183110e-04 1.487021e-04 1.374351e-04
[1661,] 9.872712e-05 7.585922e-05 1.762511e-05
[1662,] 7.794280e-05 1.182840e-04 2.597644e-05
[1663,] 1.228687e-04 1.253095e-04 4.128367e-05
[1664,] 1.768115e-04 1.627332e-04 1.275749e-04
[1665,] 1.146535e-04 1.191406e-04 4.495949e-05
[1666,] 1.724793e-04 1.289883e-04 8.996409e-05
[1667,] 1.082787e-04 7.521705e-05 1.746968e-05
[1668,] 1.082787e-04 7.678207e-05 1.744120e-05
[1669,] 7.882644e-05 2.638480e-04 5.044054e-05
[1670,] 1.631623e-04 1.215233e-04 7.870589e-05
[1671,] 1.094347e-04 7.582490e-05 1.746683e-05
[1672,] 9.782222e-05 3.703721e-04 4.701469e-05
[1673,] 1.219967e-04 9.994155e-05 3.267779e-05
[1674,] 1.210813e-04 7.589907e-05 1.761022e-05
[1675,] 1.380741e-04 1.177740e-04 5.719169e-05
[1676,] 7.869169e-05 1.155348e-04 2.449752e-05
[1677,] 1.800577e-04 9.635066e-05 2.865370e-05
[1678,] 8.092312e-05 1.007891e-04 2.276342e-05
[1679,] 1.891276e-04 1.083177e-04 7.699003e-05
[1680,] 8.983610e-05 1.172231e-04 2.100804e-05
[1681,] 9.729501e-05 1.418828e-04 5.532521e-05
[1682,] 1.967269e-04 1.355100e-04 1.084099e-04
[1683,] 1.420483e-04 4.387847e-04 3.904749e-05
[1684,] 1.846321e-04 8.633599e-05 1.892387e-05
[1685,] 1.929457e-04 1.545882e-04 1.270570e-04
[1686,] 1.048240e-04 1.342639e-04 4.709691e-05
[1687,] 1.451362e-04 9.341096e-04 5.915387e-05
[1688,] 1.454931e-04 4.348330e-04 3.814704e-05
[1689,] 1.361751e-04 1.011010e-04 2.915950e-05
[1690,] 1.481917e-04 8.437283e-04 5.463751e-05
[1691,] 1.347323e-04 1.318918e-04 3.143917e-05
[1692,] 1.190527e-04 1.249299e-04 5.306126e-05
[1693,] 1.989836e-04 8.494678e-05 2.069146e-05
[1694,] 1.380950e-04 9.910762e-05 3.007483e-05
[1695,] 2.146027e-04 8.108784e-05 2.185226e-05
[1696,] 2.041103e-04 8.640408e-05 2.187282e-05
[1697,] 2.067485e-04 8.605292e-05 2.221424e-05
[1698,] 9.451373e-05 1.295212e-04 4.718124e-05
[1699,] 1.989836e-04 9.352952e-05 2.244108e-05
[1700,] 1.454931e-04 1.005967e-03 6.200412e-05
[1701,] 1.380950e-04 9.979555e-05 2.992016e-05
[1702,] 1.396559e-04 7.832984e-04 5.520751e-05
[1703,] 8.454822e-05 9.534156e-05 2.202721e-05
[1704,] 9.306745e-05 1.132249e-04 2.028402e-05
[1705,] 1.218513e-04 8.670512e-05 3.104037e-05
[1706,] 1.289732e-04 1.122769e-03 7.541617e-05
[1707,] 1.613801e-04 9.155884e-05 1.723141e-05
[1708,] 1.969086e-04 1.250077e-04 9.731136e-05
[1709,] 1.283008e-04 1.211451e-03 7.923675e-05
[1710,] 9.181617e-05 1.207061e-04 2.094974e-05
[1711,] 2.035021e-04 1.199280e-04 9.425028e-05
[1712,] 1.256945e-04 1.003422e-03 7.240271e-05
[1713,] 1.958319e-04 1.116768e-04 8.251303e-05
[1714,] 8.800287e-05 5.932592e-04 9.053019e-05
[1715,] 8.764162e-05 5.181859e-04 8.381655e-05
[1716,] 1.270025e-04 1.488549e-04 3.599618e-05
[1717,] 8.819859e-05 5.272049e-04 8.181147e-05
[1718,] 1.946821e-04 1.143240e-04 9.421217e-05
[1719,] 1.027019e-04 1.141071e-04 1.919656e-05
[1720,] 1.905210e-04 1.195543e-04 9.827899e-05
[1721,] 8.779321e-05 6.054657e-04 9.328184e-05
[1722,] 3.509362e-04 1.392600e-04 1.802104e-04
[1723,] 1.023011e-04 1.148015e-04 1.926508e-05
[1724,] 3.311694e-04 1.403842e-04 1.744507e-04
[1725,] 1.030083e-04 1.448254e-04 2.060564e-05
[1726,] 8.749549e-05 5.534013e-04 9.004428e-05
[1727,] 1.067500e-04 1.442875e-04 2.026418e-05
[1728,] 1.040114e-04 1.582543e-04 2.113055e-05
[1729,] 9.164832e-05 1.132320e-04 4.262549e-05
[1730,] 1.039327e-04 3.564577e-04 1.629060e-04
[1731,] 8.866277e-05 1.171961e-03 1.515488e-04
[1732,] 9.443694e-05 1.342311e-04 2.849749e-05
[1733,] 1.176205e-04 7.961950e-05 1.936396e-05
[1734,] 3.911023e-04 4.709919e-04 1.051278e-03
[1735,] 8.866277e-05 1.226101e-03 1.568569e-04
[1736,] 3.888268e-04 4.955542e-04 1.116070e-03
[1737,] 8.866277e-05 1.240543e-03 1.582636e-04
[1738,] 1.277123e-04 1.024670e-04 3.884564e-05
[1739,] 4.401219e-04 1.156457e-03 3.626643e-03
[1740,] 4.319420e-04 1.150151e-03 3.531636e-03
[1741,] 3.964322e-04 1.233319e-03 3.506679e-03
[1742,] 8.878415e-05 1.447132e-03 1.764624e-04
[1743,] 1.221341e-04 1.026380e-04 3.669344e-05
[1744,] 8.903945e-05 9.247725e-04 1.235370e-04
[1745,] 1.156210e-04 1.327048e-04 2.761254e-05
[1746,] 9.941724e-05 3.140633e-04 1.331179e-04
[1747,] 8.903945e-05 9.499624e-04 1.255276e-04
[1748,] 8.781865e-05 1.701053e-03 2.169159e-04
[1749,] 1.190957e-04 1.248430e-04 2.211343e-05
[1750,] 1.171104e-04 1.248430e-04 2.205666e-05
[1751,] 1.037656e-04 4.255237e-04 1.915021e-04
[1752,] 8.781865e-05 1.697070e-03 2.154327e-04
[1753,] 1.114535e-04 1.732604e-04 8.777553e-05
[1754,] 1.088511e-04 1.492865e-04 7.248872e-05
[1755,] 1.120994e-04 1.247837e-04 2.743137e-05
[1756,] 1.259857e-04 1.319756e-04 3.853534e-05
[1757,] 9.089854e-05 3.030810e-04 1.000076e-04
[1758,] 1.147316e-04 1.248897e-04 2.745766e-05
[1759,] 1.135761e-04 1.251901e-04 2.744005e-05
[1760,] 1.139566e-04 1.252973e-04 2.744312e-05
[1761,] 9.033054e-05 3.336197e-04 1.075251e-04
[1762,] 2.795947e-04 3.149863e-04 4.553445e-04
[1763,] 1.096846e-04 1.264310e-04 2.743376e-05
[1764,] 9.003037e-05 3.316369e-04 1.059684e-04
[1765,] 4.320425e-04 1.965249e-04 3.526316e-04
[1766,] 1.118595e-04 1.285084e-04 2.751921e-05
[1767,] 9.123786e-05 3.336197e-04 1.104435e-04
[1768,] 9.123786e-05 3.310873e-04 1.096777e-04
[1769,] 1.118595e-04 1.295143e-04 2.752870e-05
[1770,] 9.067563e-05 3.418472e-04 1.110762e-04
[1771,] 1.115123e-04 1.304444e-04 2.754600e-05
[1772,] 9.067563e-05 3.438413e-04 1.116644e-04
[1773,] 8.996380e-05 3.608178e-04 1.141136e-04
[1774,] 9.127787e-05 3.536789e-04 1.166195e-04
[1775,] 1.207094e-04 1.255894e-04 2.219788e-05
[1776,] 1.141307e-04 1.902600e-04 1.001137e-04
[1777,] 2.415030e-04 3.434637e-04 4.374120e-04
[1778,] 1.228296e-04 1.251486e-04 2.227859e-05
[1779,] 2.393571e-04 3.434637e-04 4.333480e-04
[1780,] 1.132259e-04 1.963991e-04 1.023828e-04
[1781,] 8.706532e-05 1.305537e-04 2.284405e-05
[1782,] 1.082756e-04 1.302127e-04 2.764015e-05
[1783,] 9.155723e-05 4.293789e-04 1.402504e-04
[1784,] 2.299568e-04 3.721859e-04 4.579297e-04
[1785,] 2.261755e-04 3.756487e-04 4.548345e-04
[1786,] 7.709322e-05 3.302537e-03 4.178996e-04
[1787,] 1.850511e-04 1.025564e-03 1.128325e-03
[1788,] 1.250498e-04 1.288632e-04 3.834698e-05
[1789,] 1.877894e-04 8.686132e-04 9.587695e-04
[1790,] 1.124272e-04 1.329505e-04 2.762292e-05
[1791,] 1.103213e-04 1.333020e-04 2.767214e-05
[1792,] 2.173811e-04 3.854830e-04 4.491548e-04
[1793,] 8.732157e-05 1.833266e-03 2.298662e-04
[1794,] 2.051828e-04 1.203798e-03 1.555685e-03
[1795,] 2.192325e-04 3.976900e-04 4.706033e-04
[1796,] 1.107163e-04 1.292107e-04 2.188661e-05
[1797,] 2.192325e-04 4.130751e-04 4.923787e-04
[1798,] 1.120653e-04 1.302525e-04 2.760637e-05
[1799,] 1.095727e-04 1.280253e-04 2.188213e-05
[1800,] 2.168916e-04 4.408338e-04 5.254581e-04
[1801,] 2.185675e-04 4.452811e-04 5.364075e-04
[1802,] 1.247623e-04 1.403206e-04 4.131636e-05
[1803,] 2.202638e-04 4.452811e-04 5.411329e-04
[1804,] 1.805541e-04 1.259376e-03 1.362845e-03
[1805,] 2.168916e-04 4.548022e-04 5.451768e-04
[1806,] 1.742621e-04 1.255648e-03 1.289795e-03
[1807,] 1.246590e-04 1.411557e-04 4.162886e-05
[1808,] 1.792648e-04 1.213932e-03 1.296134e-03
[1809,] 8.729369e-05 2.736874e-03 3.148550e-04
[1810,] 1.767329e-04 1.245371e-03 1.305165e-03
[1811,] 1.259580e-04 1.396276e-04 4.005188e-05
[1812,] 1.742621e-04 1.245371e-03 1.278430e-03
[1813,] 1.080088e-04 1.331957e-04 2.180691e-05
[1814,] 9.005028e-05 4.823798e-04 1.484869e-04
[1815,] 8.558792e-05 8.186347e-04 1.469017e-04
[1816,] 1.266083e-04 8.330157e-05 2.947044e-05
[1817,] 2.185190e-04 4.719291e-04 5.743593e-04
[1818,] 1.833157e-04 9.240685e-05 5.222533e-05
[1819,] 2.168916e-04 4.719291e-04 5.694451e-04
[1820,] 2.168399e-04 4.571491e-04 5.483468e-04
[1821,] 4.570649e-04 4.237660e-04 1.040874e-03
[1822,] 2.134920e-04 4.820311e-04 5.732113e-04
[1823,] 2.134452e-04 4.772395e-04 5.663931e-04
[1824,] 1.122861e-04 1.292120e-04 2.188990e-05
[1825,] 4.400336e-04 4.324735e-04 1.032721e-03
[1826,] 1.235427e-04 1.384593e-04 4.163600e-05
[1827,] 8.558354e-05 9.898184e-04 1.695136e-04
[1828,] 8.037980e-05 8.579229e-05 2.046153e-05
[1829,] 8.654727e-05 4.042972e-03 4.900891e-04
[1830,] 8.704922e-05 5.196447e-04 1.414913e-04
[1831,] 8.013612e-05 8.621555e-05 2.046548e-05
[1832,] 8.795917e-05 5.196447e-04 1.469499e-04
[1833,] 2.118258e-04 4.874254e-04 5.754474e-04
[1834,] 2.085553e-04 4.466807e-04 5.101861e-04
[1835,] 8.652316e-05 3.485547e-03 4.401006e-04
[1836,] 2.134920e-04 4.318263e-04 5.036468e-04
[1837,] 8.996776e-05 1.563778e-04 2.269156e-05
[1838,] 1.020342e-04 9.003619e-05 2.735637e-05
[1839,] 2.085553e-04 4.888048e-04 5.669068e-04
[1840,] 2.134920e-04 4.411367e-04 5.164847e-04
[1841,] 7.995427e-05 8.812823e-05 2.052753e-05
[1842,] 2.071101e-04 4.625318e-04 5.271686e-04
[1843,] 2.061686e-04 2.206891e-04 2.139189e-04
[1844,] 2.071101e-04 4.782490e-04 5.481483e-04
[1845,] 9.078009e-05 1.705303e-04 2.302473e-05
[1846,] 1.036398e-04 8.834607e-05 2.628708e-05
[1847,] 8.653867e-05 3.877078e-03 4.757189e-04
[1848,] 1.974851e-04 4.682999e-04 5.055355e-04
[1849,] 2.071101e-04 4.682999e-04 5.348597e-04
[1850,] 8.651590e-05 3.877078e-03 4.807560e-04
[1851,] 2.039126e-04 4.586075e-04 5.125087e-04
[1852,] 2.071101e-04 4.631671e-04 5.280153e-04
[1853,] 8.663449e-05 3.334528e-03 4.062971e-04
[1854,] 1.021776e-04 8.847806e-05 2.612059e-05
[1855,] 1.993281e-04 4.176932e-04 4.474195e-04
[1856,] 1.026223e-04 8.879415e-05 2.579590e-05
[1857,] 1.993700e-04 4.041141e-04 4.314448e-04
[1858,] 1.993700e-04 4.079722e-04 4.362769e-04
[1859,] 1.993700e-04 4.041141e-04 4.314448e-04
[1860,] 1.965117e-04 3.998813e-04 4.190239e-04
[1861,] 8.659380e-05 3.300939e-03 4.079512e-04
[1862,] 1.195048e-04 1.261541e-04 2.791522e-05
[1863,] 1.871370e-04 4.252385e-04 4.254896e-04
[1864,] 1.861339e-04 4.386775e-04 4.390507e-04
[1865,] 1.246806e-04 1.298084e-04 3.843042e-05
[1866,] 1.883774e-04 4.252385e-04 4.289089e-04
[1867,] 1.871370e-04 4.207248e-04 4.202814e-04
[1868,] 1.871370e-04 4.209056e-04 4.204900e-04
[1869,] 1.871370e-04 4.209056e-04 4.204900e-04
[1870,] 7.805476e-05 9.061357e-05 2.084664e-05
[1871,] 1.871370e-04 4.167139e-04 4.156574e-04
[1872,] 1.382913e-04 9.863668e-05 3.846783e-05
[1873,] 7.822366e-05 8.898109e-05 2.072493e-05
[1874,] 1.871370e-04 3.879201e-04 3.825769e-04
[1875,] 1.871370e-04 3.879201e-04 3.825769e-04
[1876,] 1.831013e-04 3.902808e-04 3.753237e-04
[1877,] 1.929284e-04 3.779265e-04 3.847181e-04
[1878,] 1.831013e-04 4.053450e-04 3.920942e-04
[1879,] 1.831013e-04 4.027594e-04 3.892121e-04
[1880,] 8.914412e-05 1.942577e-04 2.436091e-05
[1881,] 8.749997e-05 1.821089e-03 2.094561e-04
[1882,] 1.012261e-04 9.319344e-05 2.654338e-05
[1883,] 8.419915e-05 1.788493e-03 4.049157e-04
[1884,] 8.818611e-05 1.969346e-04 2.466388e-05
[1885,] 8.561261e-05 1.729289e-03 4.160229e-04
[1886,] 1.058545e-04 9.395531e-05 2.669549e-05
[1887,] 1.776396e-04 2.088048e-04 2.503823e-05
[1888,] 8.210428e-05 1.023821e-03 2.058386e-04
[1889,] 8.421649e-05 2.089691e-03 1.621521e-04
[1890,] 8.514456e-05 3.200698e-04 8.628121e-05
[1891,] 8.477956e-05 3.172080e-04 8.413621e-05
[1892,] 8.460548e-05 3.203250e-04 8.410539e-05
[1893,] 1.278311e-04 1.342719e-04 3.802699e-05
[1894,] 8.460548e-05 3.234820e-04 8.481067e-05
[1895,] 1.892749e-04 3.641821e-04 3.608973e-04
[1896,] 1.250407e-04 1.274345e-04 3.752912e-05
[1897,] 8.495924e-05 3.113938e-04 8.353859e-05
[1898,] 8.495924e-05 2.983699e-04 8.053381e-05
[1899,] 1.268312e-04 1.328790e-04 3.823335e-05
[1900,] 8.390374e-05 1.529470e-04 3.044357e-05
[1901,] 9.134395e-05 2.106074e-04 2.447374e-05
[1902,] 1.781913e-04 1.348222e-04 4.223363e-05
[1903,] 1.041227e-04 1.815894e-04 2.348891e-05
[1904,] 1.270838e-04 1.287438e-04 3.730735e-05
[1905,] 2.528456e-04 3.169070e-04 6.329103e-05
[1906,] 8.764248e-05 7.217305e-04 7.557311e-05
[1907,] 1.238081e-04 1.308991e-04 1.980144e-05
[1908,] 2.578008e-04 1.830041e-04 2.041767e-04
[1909,] 7.832116e-05 1.241886e-04 2.351295e-05
[1910,] 1.282108e-04 1.310923e-04 1.971829e-05
[1911,] 1.259701e-04 1.318279e-04 1.975728e-05
[1912,] 1.266834e-04 1.396779e-04 3.899755e-05
[1913,] 7.888251e-05 1.300848e-04 2.371217e-05
[1914,] 1.330956e-04 1.378552e-04 1.976292e-05
[1915,] 8.072643e-05 1.319976e-04 2.305055e-05
[1916,] 8.132399e-05 8.621373e-05 2.125557e-05
[1917,] 8.022550e-05 1.171531e-04 2.208585e-05
[1918,] 7.721664e-05 1.157852e-04 2.339159e-05
[1919,] 1.420760e-04 1.208758e-04 1.958657e-05
[1920,] 1.422515e-04 1.195013e-04 1.978443e-05
[1921,] 1.052063e-04 1.886014e-04 2.285073e-05
[1922,] 7.762915e-05 1.028748e-04 2.420260e-05
[1923,] 1.172085e-04 1.167948e-04 3.630043e-05
[1924,] 9.648263e-05 3.916523e-04 9.116748e-05
[1925,] 1.067053e-04 1.525886e-04 2.307780e-05
[1926,] 2.113533e-04 2.438315e-04 3.970278e-05
[1927,] 8.287788e-05 1.448361e-03 3.171734e-04
[1928,] 1.258463e-04 1.174410e-04 3.491541e-05
[1929,] 8.484638e-05 1.546716e-04 3.590294e-05
[1930,] 8.498917e-05 1.573539e-04 3.663533e-05
[1931,] 2.659531e-04 1.260149e-04 3.757449e-05
[1932,] 1.261272e-04 1.238313e-04 3.607527e-05
[1933,] 1.083252e-04 1.140443e-04 2.715501e-05
[1934,] 1.271420e-04 1.251737e-04 3.594038e-05
[1935,] 3.980885e-04 1.227937e-04 1.638599e-04
[1936,] 1.173466e-04 2.341582e-04 2.251512e-05
[1937,] 1.499807e-04 4.812595e-04 2.390332e-05
[1938,] 1.267036e-04 1.307730e-04 3.724515e-05
[1939,] 9.745296e-05 1.844140e-04 2.447094e-05
[1940,] 9.396825e-05 1.862450e-04 5.320425e-05
[1941,] 1.160649e-04 1.167541e-04 3.594060e-05
[1942,] 1.264947e-04 1.284838e-04 3.689783e-05
[1943,] 8.367449e-05 2.896616e-04 7.900856e-05
[1944,] 9.261089e-05 1.740663e-04 4.884414e-05
[1945,] 1.168058e-04 1.169052e-04 3.617677e-05
[1946,] 1.265509e-04 1.117044e-04 3.375288e-05
[1947,] 1.265958e-04 3.085302e-04 2.279036e-05
[1948,] 3.616526e-04 3.591179e-04 1.299174e-04
[1949,] 3.566768e-04 3.483306e-04 1.244486e-04
[1950,] 3.596130e-04 3.628753e-04 1.300686e-04
[1951,] 2.328568e-04 3.582239e-04 6.060324e-05
[1952,] 2.505747e-04 3.316517e-04 6.280626e-05
[1953,] 1.248832e-04 1.098567e-04 3.407453e-05
[1954,] 1.022733e-04 3.432220e-04 2.635031e-05
[1955,] 2.092346e-04 3.062499e-04 3.807996e-05
[1956,] 1.244200e-04 1.141531e-04 3.580665e-05
[1957,] 1.146299e-04 2.334160e-04 2.324044e-05
[1958,] 8.499285e-04 8.174021e-05 1.041563e-04
[1959,] 9.040339e-05 2.631864e-04 4.489985e-05
[1960,] 9.134741e-05 2.991044e-04 4.852483e-05
[1961,] 1.653944e-04 1.253774e-04 9.293587e-05
[1962,] 1.957797e-04 1.289028e-04 8.733847e-05
[1963,] 1.934686e-04 1.281229e-04 8.451602e-05
[1964,] 8.825193e-05 1.280466e-04 4.047176e-05
[1965,] 8.953706e-05 1.172532e-04 3.824935e-05
[1966,] 1.351441e-04 1.651768e-04 9.420980e-05
[1967,] 1.710198e-04 1.568620e-04 1.278491e-04
[1968,] 8.971710e-05 1.121064e-04 3.685137e-05
[1969,] 8.861398e-05 1.248666e-04 3.999428e-05
[1970,] 2.864081e-04 6.884534e-05 4.739819e-05
[1971,] 1.882492e-04 1.316005e-04 8.832794e-05
[1972,] 8.444507e-05 6.321927e-05 1.940067e-05
[1973,] 9.031611e-05 1.232053e-04 4.125877e-05
[1974,] 1.937457e-04 1.589816e-04 1.432219e-04
[1975,] 7.870124e-05 2.001540e-04 3.875241e-05
[1976,] 1.872986e-04 1.320477e-04 8.860882e-05
[1977,] 8.566161e-05 1.056651e-04 2.877373e-05
[1978,] 8.561274e-05 1.075594e-04 2.890320e-05
[1979,] 1.510222e-04 1.255931e-04 1.853347e-05
[1980,] 8.739566e-05 1.543794e-04 4.673309e-05
[1981,] 8.195632e-05 2.081740e-04 2.944658e-05
[1982,] 1.025695e-04 1.150842e-04 2.821982e-05
[1983,] 1.947655e-04 1.353720e-04 9.912238e-05
[1984,] 1.018973e-04 1.103878e-04 2.795282e-05
[1985,] 1.589238e-04 1.223982e-04 6.395089e-05
[1986,] 8.831284e-05 1.802197e-04 5.550170e-05
[1987,] 8.831284e-05 1.831583e-04 5.632063e-05
[1988,] 1.585405e-04 2.653704e-04 2.191044e-04
[1989,] 8.871415e-05 1.867759e-04 5.819302e-05
[1990,] 9.938958e-05 1.177418e-04 2.632209e-05
[1991,] 8.569578e-05 1.776231e-04 4.098499e-05
[1992,] 9.412853e-05 1.200300e-04 3.037435e-05
[1993,] 1.606981e-04 2.726892e-04 2.295895e-04
[1994,] 8.810063e-05 1.867759e-04 5.698539e-05
[1995,] 1.268844e-04 4.616020e-04 2.938440e-04
[1996,] 1.600321e-04 1.229862e-04 6.533811e-05
[1997,] 9.005189e-05 1.932739e-04 6.260217e-05
[1998,] 1.569451e-04 1.238888e-04 6.507899e-05
[1999,] 1.579287e-04 1.238061e-04 6.544128e-05
[2000,] 8.568371e-05 1.857194e-04 4.247555e-05
[2001,] 8.563445e-05 1.857194e-04 4.295434e-05
[2002,] 1.953540e-04 1.220958e-04 8.020724e-05
[2003,] 1.953540e-04 1.219608e-04 8.000395e-05
[2004,] 2.476339e-04 1.225971e-04 1.051529e-04
[2005,] 2.469972e-04 1.323173e-04 1.337987e-04
[2006,] 1.969655e-04 1.220118e-04 8.083119e-05
[2007,] 2.476339e-04 1.227754e-04 1.056648e-04
[2008,] 2.725980e-04 1.208416e-04 1.080611e-04
[2009,] 2.775932e-04 1.208586e-04 1.101959e-04
[2010,] 2.725980e-04 1.205714e-04 1.070846e-04
[2011,] 2.414283e-04 1.225800e-04 1.023081e-04
[2012,] 1.939075e-04 1.225123e-04 8.044739e-05
[2013,] 2.535981e-04 1.226668e-04 1.081865e-04
[2014,] 2.535981e-04 1.226668e-04 1.081865e-04
[2015,] 2.456063e-04 1.227246e-04 1.045862e-04
[2016,] 2.456063e-04 1.229966e-04 1.053976e-04
[2017,] 2.355999e-04 7.038589e-05 4.533618e-05
[2018,] 2.476339e-04 1.219124e-04 1.032543e-04
[2019,] 1.042941e-04 1.139545e-04 2.780680e-05
[2020,] 1.993015e-04 2.258460e-04 2.352544e-04
[2021,] 2.311993e-04 7.059251e-05 4.511030e-05
[2022,] 1.169435e-04 3.903425e-04 2.192657e-04
[2023,] 8.791292e-05 1.622610e-04 4.984776e-05
[2024,] 1.029228e-04 1.120711e-04 2.780091e-05
[2025,] 1.553216e-04 2.441575e-04 1.946596e-04
[2026,] 1.504636e-04 2.279568e-04 1.735145e-04
[2027,] 8.491214e-05 1.505579e-04 4.063322e-05
[2028,] 1.521571e-04 2.298988e-04 1.775293e-04
[2029,] 1.597385e-04 2.441575e-04 2.012156e-04
[2030,] 1.581388e-04 2.484787e-04 2.028263e-04
[2031,] 1.615190e-04 2.484787e-04 2.079434e-04
[2032,] 1.598139e-04 2.418469e-04 1.991678e-04
[2033,] 1.211462e-04 5.349897e-04 3.167980e-04
[2034,] 1.615190e-04 2.601979e-04 2.190683e-04
[2035,] 1.218191e-04 4.886899e-04 2.925260e-04
[2036,] 1.078712e-04 1.134560e-04 2.758922e-05
[2037,] 1.596018e-04 2.651370e-04 2.205964e-04
[2038,] 1.186032e-04 4.621171e-04 2.652297e-04
[2039,] 1.196273e-04 4.674901e-04 2.719825e-04
[2040,] 8.133822e-05 2.127411e-04 4.676999e-05
[2041,] 7.965157e-05 4.358943e-04 5.708560e-05
[2042,] 8.528877e-05 1.595036e-04 4.471833e-05
[2043,] 7.957821e-05 3.696214e-04 5.160490e-05
[2044,] 1.186032e-04 7.373664e-04 4.185157e-04
[2045,] 8.484190e-05 1.725548e-04 4.664199e-05
[2046,] 1.234269e-04 7.466781e-04 4.532808e-04
[2047,] 1.591543e-04 7.427178e-05 2.606516e-05
[2048,] 8.135463e-05 2.232206e-04 4.930968e-05
[2049,] 1.632546e-04 2.794856e-04 2.405332e-04
[2050,] 8.455582e-05 1.783369e-04 4.696060e-05
[2051,] 1.708915e-04 2.822853e-04 2.568463e-04
[2052,] 1.626413e-04 2.877321e-04 2.473687e-04
[2053,] 1.651998e-04 2.848621e-04 2.492477e-04
[2054,] 1.651998e-04 2.877321e-04 2.520667e-04
[2055,] 8.136878e-05 2.451997e-04 5.331819e-05
[2056,] 8.553674e-05 1.789248e-04 4.895248e-05
[2057,] 1.670016e-04 2.908119e-04 2.584373e-04
[2058,] 1.055290e-04 1.153542e-04 2.777105e-05
[2059,] 1.234269e-04 5.899814e-04 3.596189e-04
[2060,] 1.670016e-04 2.992196e-04 2.668286e-04
[2061,] 1.651998e-04 2.964735e-04 2.606560e-04
[2062,] 1.727958e-04 2.916996e-04 2.700674e-04
[2063,] 1.630616e-04 2.964735e-04 2.565727e-04
[2064,] 1.670016e-04 2.933280e-04 2.610368e-04
[2065,] 1.632546e-04 2.933280e-04 2.539686e-04
[2066,] 7.937358e-05 1.942006e-04 3.291315e-05
[2067,] 1.598720e-04 7.535576e-05 2.434793e-05
[2068,] 9.512687e-05 2.493105e-04 9.238833e-05
[2069,] 8.925401e-05 1.826338e-04 5.792525e-05
[2070,] 9.435378e-05 3.052382e-04 1.098506e-04
[2071,] 2.624284e-04 3.872071e-04 6.002869e-04
[2072,] 2.663462e-04 3.793317e-04 5.952997e-04
[2073,] 1.650335e-04 3.668882e-04 3.296291e-04
[2074,] 1.284568e-04 7.439092e-04 4.815741e-04
[2075,] 2.663462e-04 3.948985e-04 6.244414e-04
[2076,] 8.810063e-05 1.973735e-04 5.970956e-05
[2077,] 9.399598e-05 2.640615e-04 9.489428e-05
[2078,] 9.399598e-05 2.687295e-04 9.647186e-05
[2079,] 2.278133e-04 1.278562e-04 1.134970e-04
[2080,] 2.592668e-04 4.852998e-04 7.717828e-04
[2081,] 1.922661e-04 2.850085e-04 2.960996e-04
[2082,] 9.403005e-05 2.587640e-04 9.317582e-05
[2083,] 9.440462e-05 2.662250e-04 9.656127e-05
[2084,] 9.513658e-05 2.418864e-04 8.966053e-05
[2085,] 2.247175e-04 1.269077e-04 1.097688e-04
[2086,] 8.810063e-05 2.027927e-04 6.117913e-05
[2087,] 9.440462e-05 2.623206e-04 9.522393e-05
[2088,] 9.403005e-05 2.623206e-04 9.438204e-05
[2089,] 2.017061e-04 9.990441e-05 7.457437e-05
[2090,] 9.399598e-05 2.989417e-04 1.066100e-04
[2091,] 8.884875e-05 2.168906e-04 6.588531e-05
[2092,] 9.364475e-05 2.933162e-04 1.038207e-04
[2093,] 8.192237e-05 2.742304e-04 5.452460e-05
[2094,] 1.021688e-04 2.144376e-04 3.205136e-05
[2095,] 8.190880e-05 2.527434e-04 5.555312e-05
[2096,] 8.186279e-05 2.674039e-04 5.717826e-05
[2097,] 7.821324e-05 5.933376e-05 1.662390e-05
[2098,] 8.186651e-05 2.772686e-04 5.877909e-05
[2099,] 8.183994e-05 2.772686e-04 5.785487e-05
[2100,] 8.475072e-05 2.156415e-04 5.391543e-05
[2101,] 8.185674e-05 2.922470e-04 5.837560e-05
[2102,] 8.529543e-05 1.208479e-04 3.552318e-05
[2103,] 1.070813e-04 1.899975e-04 9.213932e-05
[2104,] 8.747683e-05 2.594615e-04 3.360180e-05
[2105,] 8.413116e-05 1.350476e-04 2.798190e-05
[2106,] 9.196742e-05 1.138984e-04 4.008622e-05
[2107,] 1.229687e-04 1.370720e-04 7.754555e-05
[2108,] 1.217291e-04 1.003609e-04 4.747712e-05
[2109,] 8.732396e-05 7.304977e-05 2.288475e-05
[2110,] 2.534729e-04 8.823627e-05 8.033152e-05
[2111,] 3.442548e-04 8.851909e-05 1.005270e-04
[2112,] 2.806931e-04 8.894214e-05 8.767137e-05
[2113,] 2.890885e-04 8.762989e-05 8.732021e-05
[2114,] 1.445920e-04 1.207160e-04 7.932910e-05
[2115,] 1.030434e-04 1.062006e-04 2.682048e-05
[2116,] 1.029045e-04 1.076508e-04 2.698234e-05
[2117,] 1.034882e-04 1.071306e-04 2.681215e-05
[2118,] 1.128537e-04 8.075675e-05 2.592460e-05
[2119,] 1.033424e-04 1.065132e-04 2.677716e-05
[2120,] 1.036363e-04 1.071306e-04 2.678706e-05
[2121,] 8.907413e-05 8.578474e-05 2.217907e-05
[2122,] 9.079090e-05 8.695296e-05 2.162177e-05
[2123,] 1.031988e-04 1.064108e-04 2.679203e-05
[2124,] 1.056167e-04 1.078700e-04 2.666152e-05
[2125,] 9.778225e-05 8.069581e-05 3.114117e-05
[2126,] 1.337491e-04 1.107837e-04 4.693572e-05
[2127,] 1.041456e-04 1.094183e-04 2.702764e-05
[2128,] 1.026334e-04 1.070598e-04 2.696556e-05
[2129,] 1.029045e-04 1.071969e-04 2.692561e-05
[2130,] 1.027678e-04 1.070598e-04 2.693836e-05
[2131,] 1.037866e-04 1.070598e-04 2.675564e-05
[2132,] 1.041053e-04 1.074732e-04 2.674370e-05
[2133,] 1.034988e-04 1.074732e-04 2.684368e-05
[2134,] 1.037975e-04 1.071969e-04 2.676682e-05
[2135,] 1.034988e-04 1.073347e-04 2.683018e-05
[2136,] 1.020028e-04 1.075985e-04 2.716561e-05
[2137,] 1.014168e-04 1.082902e-04 2.740336e-05
[2138,] 1.045842e-04 1.087074e-04 2.678276e-05
[2139,] 1.045842e-04 1.073347e-04 2.666024e-05
[2140,] 1.044222e-04 1.073347e-04 2.668346e-05
[2141,] 1.044222e-04 1.073347e-04 2.668346e-05
[2142,] 8.598667e-05 8.116847e-05 2.171111e-05
[2143,] 1.042626e-04 1.077383e-04 2.674375e-05
[2144,] 8.582733e-05 8.295555e-05 2.226862e-05
[2145,] 1.419536e-04 1.023149e-04 5.101201e-05
[2146,] 1.128804e-04 1.311365e-04 5.881412e-05
[2147,] 1.047484e-04 1.084213e-04 2.673266e-05
[2148,] 1.061437e-04 1.111919e-04 2.687338e-05
[2149,] 1.047484e-04 1.082902e-04 2.672104e-05
[2150,] 1.063263e-04 1.105805e-04 2.679643e-05
[2151,] 1.052934e-04 1.088527e-04 2.669346e-05
[2152,] 1.068577e-04 1.111804e-04 2.668417e-05
[2153,] 7.928582e-05 1.132383e-04 3.323225e-05
[2154,] 1.036470e-04 1.089840e-04 2.696548e-05
[2155,] 8.736435e-05 8.047945e-05 2.046460e-05
[2156,] 1.036470e-04 1.089840e-04 2.696548e-05
[2157,] 1.036470e-04 1.089840e-04 2.696548e-05
[2158,] 1.037975e-04 1.089840e-04 2.693830e-05
[2159,] 8.153543e-05 1.182934e-04 3.693348e-05
[2160,] 1.037975e-04 1.091306e-04 2.695260e-05
[2161,] 1.037975e-04 1.083165e-04 2.686289e-05
[2162,] 1.036470e-04 1.084466e-04 2.690217e-05
[2163,] 8.722670e-05 7.979447e-05 2.040216e-05
[2164,] 1.042678e-04 1.100371e-04 2.694693e-05
[2165,] 8.573330e-05 1.221862e-04 2.344284e-05
[2166,] 1.063263e-04 1.121146e-04 2.692702e-05
[2167,] 8.573419e-05 1.147963e-04 2.257467e-05
[2168,] 8.234519e-05 1.191449e-04 3.796810e-05
[2169,] 9.490833e-05 8.578040e-05 3.325809e-05
[2170,] 9.084970e-05 1.146228e-04 3.377280e-05
[2171,] 8.564543e-05 8.875387e-05 2.387514e-05
[2172,] 9.014643e-05 1.142965e-04 3.323581e-05
[2173,] 1.429444e-04 1.098377e-04 5.373304e-05
[2174,] 9.014643e-05 1.127841e-04 3.275181e-05
[2175,] 1.187769e-04 8.520004e-05 2.807803e-05
[2176,] 1.170066e-04 1.219981e-04 2.602917e-05
[2177,] 1.170066e-04 1.229372e-04 2.599541e-05
[2178,] 1.094833e-04 1.128632e-04 4.232839e-05
[2179,] 8.676393e-05 9.272672e-05 2.281885e-05
[2180,] 1.164436e-04 1.236570e-04 2.595281e-05
[2181,] 1.164436e-04 1.230431e-04 2.597216e-05
[2182,] 1.121666e-04 1.242612e-04 2.582106e-05
[2183,] 1.027346e-04 1.124399e-04 3.896423e-05
[2184,] 8.157890e-05 9.676697e-05 2.190248e-05
[2185,] 1.425590e-04 1.142962e-04 7.083079e-05
[2186,] 1.020931e-04 1.175887e-04 2.900455e-05
[2187,] 1.017571e-04 1.176908e-04 2.910042e-05
[2188,] 1.024599e-04 1.184730e-04 2.900062e-05
[2189,] 1.024599e-04 1.183777e-04 2.899186e-05
[2190,] 1.028465e-04 1.184730e-04 2.891603e-05
[2191,] 1.175878e-04 9.710452e-05 3.276669e-05
[2192,] 8.029800e-05 6.648053e-05 1.896244e-05
[2193,] 7.912217e-05 7.444788e-05 2.063725e-05
[2194,] 9.982076e-05 1.199463e-04 3.073766e-05
[2195,] 1.227778e-04 1.507416e-04 7.766594e-05
[2196,] 1.181303e-04 1.918682e-04 9.618846e-05
[2197,] 1.006833e-04 1.231643e-04 3.030355e-05
[2198,] 1.181303e-04 2.089988e-04 1.054790e-04
[2199,] 1.234013e-04 2.048357e-04 1.100353e-04
[2200,] 1.006012e-04 1.201259e-04 2.996952e-05
[2201,] 9.287367e-05 1.307997e-04 2.672288e-05
[2202,] 1.213078e-04 9.875476e-05 4.940798e-05
[2203,] 7.885120e-05 7.652645e-05 2.008589e-05
[2204,] 1.005665e-04 1.210831e-04 3.010715e-05
[2205,] 8.785869e-05 1.122162e-04 2.081303e-05
[2206,] 1.143663e-04 1.632399e-04 7.046021e-05
[2207,] 9.921079e-05 1.251408e-04 3.191414e-05
[2208,] 1.187194e-04 9.067284e-05 4.433880e-05
[2209,] 9.915133e-05 1.214213e-04 3.143216e-05
[2210,] 8.187682e-05 8.410607e-05 2.248788e-05
[2211,] 9.726825e-05 1.438845e-04 3.552405e-05
[2212,] 9.980834e-05 1.278392e-04 3.121422e-05
[2213,] 1.154100e-04 1.068297e-04 5.243917e-05
[2214,] 8.117236e-05 8.357787e-05 2.204747e-05
[2215,] 7.739336e-05 8.875807e-05 2.319641e-05
[2216,] 9.921872e-05 1.262213e-04 3.210326e-05
[2217,] 1.271672e-04 1.148431e-04 6.373183e-05
[2218,] 7.606304e-05 1.142694e-04 2.503234e-05
[2219,] 1.153368e-04 4.034144e-04 1.924038e-04
[2220,] 1.001730e-04 1.268005e-04 3.079047e-05
[2221,] 1.172978e-04 2.072618e-04 9.488156e-05
[2222,] 1.229098e-04 1.028167e-04 5.350403e-05
[2223,] 9.852873e-05 1.167864e-04 2.578663e-05
[2224,] 1.201505e-04 4.944211e-04 2.734220e-04
[2225,] 7.692964e-05 1.100087e-04 2.308368e-05
[2226,] 7.813477e-05 9.190227e-05 2.141160e-05
[2227,] 7.662902e-05 9.471432e-05 2.232542e-05
[2228,] 9.715976e-05 1.161525e-04 2.587168e-05
[2229,] 9.905584e-05 1.257072e-04 3.174193e-05
[2230,] 7.686195e-05 8.908482e-05 2.135834e-05
[2231,] 7.628875e-05 1.074700e-04 2.354441e-05
[2232,] 9.901511e-05 1.232886e-04 3.141676e-05
[2233,] 7.734747e-05 8.673975e-05 2.131948e-05
[2234,] 7.760352e-05 8.655425e-05 2.121435e-05
[2235,] 7.729886e-05 9.065261e-05 2.177853e-05
[2236,] 7.742668e-05 8.619302e-05 2.123426e-05
[2237,] 1.238571e-04 1.090152e-04 5.767487e-05
[2238,] 7.716368e-05 8.633895e-05 2.141020e-05
[2239,] 7.736938e-05 8.683950e-05 2.131938e-05
[2240,] 9.738428e-05 1.181405e-04 3.054190e-05
[2241,] 9.767479e-05 1.211698e-04 3.113220e-05
[2242,] 7.736938e-05 8.665123e-05 2.130047e-05
[2243,] 9.770622e-05 1.197869e-04 3.029741e-05
[2244,] 7.638293e-05 1.132408e-04 2.409301e-05
[2245,] 1.126707e-04 1.050314e-04 3.442717e-05
[2246,] 7.744590e-05 8.633346e-05 2.124070e-05
[2247,] 7.737208e-05 9.629513e-05 2.235169e-05
[2248,] 1.119188e-04 9.343232e-05 4.292867e-05
[2249,] 9.730488e-05 1.250498e-04 3.193842e-05
[2250,] 1.117805e-04 3.166655e-04 1.435529e-04
[2251,] 9.702177e-05 1.678087e-04 6.816652e-05
[2252,] 9.744065e-05 1.210222e-04 3.089841e-05
[2253,] 1.146633e-04 3.223773e-04 1.643788e-04
[2254,] 1.156434e-04 3.938598e-04 2.031003e-04
[2255,] 7.715078e-05 1.053768e-04 2.389335e-05
[2256,] 7.731254e-05 1.074722e-04 2.370751e-05
[2257,] 9.560254e-05 1.531032e-04 6.182621e-05
[2258,] 7.887320e-05 1.039362e-04 2.614455e-05
[2259,] 7.714290e-05 1.074722e-04 2.420644e-05
[2260,] 9.797107e-05 1.323729e-04 2.577677e-05
[2261,] 1.048845e-04 9.222056e-05 3.910772e-05
[2262,] 7.720415e-05 1.058838e-04 2.376099e-05
[2263,] 9.757937e-05 1.195420e-04 3.042712e-05
[2264,] 9.646800e-05 1.169538e-04 4.652570e-05
[2265,] 9.595713e-05 1.162972e-04 4.589907e-05
[2266,] 9.545597e-05 1.114686e-04 4.357844e-05
[2267,] 9.642801e-05 1.178254e-04 4.685994e-05
[2268,] 7.621141e-05 1.811542e-04 3.217493e-05
[2269,] 1.065579e-04 6.576934e-05 2.531890e-05
[2270,] 1.119240e-04 6.353241e-05 2.472696e-05
[2271,] 7.775188e-05 1.051812e-04 2.381554e-05
[2272,] 7.692735e-05 1.511599e-04 2.720030e-05
[2273,] 1.011157e-04 1.278786e-04 3.852143e-05
[2274,] 1.059146e-04 7.342190e-05 2.967364e-05
[2275,] 7.886693e-05 1.030853e-04 2.256283e-05
[2276,] 8.134864e-05 9.078106e-05 2.633470e-05
[2277,] 8.180195e-05 7.935074e-05 2.397833e-05
[2278,] 8.051252e-05 9.081799e-05 2.247101e-05
[2279,] 7.745120e-05 1.040855e-04 2.613410e-05
[2280,] 7.738439e-05 1.064708e-04 2.647849e-05
[2281,] 8.005487e-05 8.057147e-05 2.294639e-05
[2282,] 1.135187e-04 8.406718e-05 1.995077e-05
[2283,] 8.134372e-05 9.830395e-05 2.865517e-05
[2284,] 8.100412e-05 7.834261e-05 2.317471e-05
[2285,] 8.184377e-05 8.946260e-05 2.678832e-05
[2286,] 7.726920e-05 1.234957e-04 2.931123e-05
[2287,] 8.206575e-05 9.534169e-05 2.855810e-05
[2288,] 1.000448e-04 1.278187e-04 3.813078e-05
[2289,] 7.915522e-05 1.165506e-04 3.062363e-05
[2290,] 8.045914e-05 9.771146e-05 2.526415e-05
[2291,] 8.008251e-05 9.736752e-05 2.438471e-05
[2292,] 9.480852e-05 3.396764e-04 1.211652e-04
[2293,] 9.632468e-05 3.285089e-04 1.218398e-04
[2294,] 8.164268e-05 1.095685e-04 3.187830e-05
[2295,] 9.537544e-05 1.605718e-04 5.794476e-05
[2296,] 9.518910e-05 1.583470e-04 5.693481e-05
[2297,] 9.628177e-05 3.621658e-04 1.032256e-04
[2298,] 8.206602e-05 9.329423e-05 2.508623e-05
[2299,] 9.085393e-05 1.660137e-04 6.042297e-05
[2300,] 9.667890e-05 3.520959e-04 1.029731e-04
[2301,] 9.129203e-05 1.459077e-04 5.382010e-05
[2302,] 9.129203e-05 1.448288e-04 5.343267e-05
[2303,] 8.963699e-05 1.459077e-04 5.207733e-05
[2304,] 9.849012e-05 1.163159e-04 3.008952e-05
[2305,] 1.006271e-04 1.138232e-04 3.026355e-05
[2306,] 8.206024e-05 9.121600e-05 2.475203e-05
[2307,] 9.564952e-05 2.453612e-04 9.099220e-05
[2308,] 8.254226e-05 9.033744e-05 2.475080e-05
[2309,] 8.406843e-05 1.646143e-04 5.134720e-05
[2310,] 8.410623e-05 1.659207e-04 5.176823e-05
[2311,] 8.352643e-05 1.659207e-04 5.089232e-05
[2312,] 8.410623e-05 1.658659e-04 5.175291e-05
[2313,] 8.381255e-05 1.641580e-04 5.084071e-05
[2314,] 8.544747e-05 1.902051e-04 6.009785e-05
[2315,] 1.010248e-04 1.068900e-04 2.857662e-05
[2316,] 7.992821e-05 9.570992e-05 2.533583e-05
[2317,] 8.359938e-05 1.361177e-04 4.220387e-05
[2318,] 8.369931e-05 1.251203e-04 3.921382e-05
[2319,] 1.007454e-04 1.171072e-04 3.067135e-05
[2320,] 8.810237e-05 2.147878e-04 6.623596e-05
[2321,] 9.662016e-05 1.061504e-04 2.973836e-05
[2322,] 9.647292e-05 1.057396e-04 2.937167e-05
[2323,] 1.229747e-04 1.104079e-04 3.407558e-05
[2324,] 8.100333e-05 9.157128e-05 2.407058e-05
[2325,] 1.097542e-04 1.477447e-04 5.174068e-05
[2326,] 7.986439e-05 1.156807e-04 2.745805e-05
[2327,] 9.768637e-05 1.059485e-04 2.788390e-05
[2328,] 8.002913e-05 8.916019e-05 2.306300e-05
[2329,] 8.043877e-05 8.898182e-05 2.325883e-05
[2330,] 8.374096e-05 3.160049e-04 7.113476e-05
[2331,] 8.124748e-05 8.941259e-05 2.376146e-05
[2332,] 8.063345e-05 8.928250e-05 2.343311e-05
[2333,] 7.694116e-05 9.301792e-05 2.352328e-05
[2334,] 8.072269e-05 8.941069e-05 2.351041e-05
[2335,] 8.072269e-05 8.941069e-05 2.351041e-05
[2336,] 8.051017e-05 8.934728e-05 2.338615e-05
[2337,] 8.043494e-05 8.995374e-05 2.347859e-05
[2338,] 1.102812e-04 1.315760e-04 2.577735e-05
[2339,] 8.526990e-05 2.462538e-04 6.488934e-05
[2340,] 8.028101e-05 9.028109e-05 2.346732e-05
[2341,] 1.132955e-04 1.341374e-04 2.565578e-05
[2342,] 8.012252e-05 9.028669e-05 2.337227e-05
[2343,] 8.032152e-05 9.028669e-05 2.349241e-05
[2344,] 8.051875e-05 9.050381e-05 2.365618e-05
[2345,] 8.022457e-05 9.057508e-05 2.349996e-05
[2346,] 8.022457e-05 9.067827e-05 2.351102e-05
[2347,] 8.020908e-05 9.090263e-05 2.355154e-05
[2348,] 8.028101e-05 9.105744e-05 2.363095e-05
[2349,] 8.040230e-05 9.121466e-05 2.374062e-05
[2350,] 8.028101e-05 9.128620e-05 2.368212e-05
[2351,] 8.040230e-05 9.128620e-05 2.375694e-05
[2352,] 9.811683e-05 1.051025e-04 2.737484e-05
[2353,] 7.671702e-05 9.385270e-05 2.325755e-05
[2354,] 7.999342e-05 9.129148e-05 2.349247e-05
[2355,] 8.028229e-05 9.113094e-05 2.364822e-05
[2356,] 8.022457e-05 9.147027e-05 2.368681e-05
[2357,] 8.004395e-05 9.086010e-05 2.342456e-05
[2358,] 7.991683e-05 9.078128e-05 2.332137e-05
[2359,] 7.933513e-05 9.063849e-05 2.273105e-05
[2360,] 8.034466e-05 8.986653e-05 2.315100e-05
[2361,] 7.666517e-05 9.014088e-05 2.249973e-05
[2362,] 9.725772e-05 1.047854e-04 2.802683e-05
[2363,] 9.828361e-05 1.030402e-04 2.710399e-05
[2364,] 9.141857e-05 9.687734e-05 2.878732e-05
[2365,] 8.861355e-05 9.711864e-05 2.784414e-05
[2366,] 9.333825e-05 9.839037e-05 3.026168e-05
[2367,] 9.140077e-05 9.846601e-05 2.965225e-05
[2368,] 9.140234e-05 9.728140e-05 2.906296e-05
[2369,] 9.141857e-05 9.854045e-05 2.961183e-05
[2370,] 9.848891e-05 1.036960e-04 2.711458e-05
[2371,] 9.848891e-05 1.037754e-04 2.712307e-05
[2372,] 9.254321e-05 9.132168e-05 2.541402e-05
[2373,] 9.161140e-05 9.727978e-05 2.907489e-05
[2374,] 9.766226e-05 1.054986e-04 2.761372e-05
[2375,] 9.584486e-05 9.774971e-05 3.092194e-05
[2376,] 9.929902e-05 1.033997e-04 2.693035e-05
[2377,] 9.907914e-05 1.038691e-04 2.703226e-05
[2378,] 9.890238e-05 1.021501e-04 2.695041e-05
[2379,] 9.865706e-05 1.037029e-04 2.712895e-05
[2380,] 1.005955e-04 1.029629e-04 2.687180e-05
[2381,] 1.130970e-04 9.750445e-05 3.525778e-05
[2382,] 9.952891e-05 1.056558e-04 2.731103e-05
[2383,] 9.931425e-05 1.037654e-04 2.721885e-05
[2384,] 9.921053e-05 1.058837e-04 2.741602e-05
[2385,] 9.866488e-05 1.062941e-04 2.760353e-05
[2386,] 9.086037e-05 1.152690e-04 2.708838e-05
[2387,] 9.178690e-05 1.148415e-04 2.687260e-05
[2388,] 1.109466e-04 1.036266e-04 1.980899e-05
[2389,] 7.804993e-05 9.222164e-05 2.457396e-05
[2390,] 1.000268e-04 9.182989e-05 2.117254e-05
[2391,] 8.708744e-05 9.623476e-05 2.330325e-05
[2392,] 8.038177e-05 1.421005e-04 2.841076e-05
[2393,] 1.043380e-04 1.105621e-04 2.689568e-05
[2394,] 8.896937e-05 1.118263e-04 2.646107e-05
[2395,] 8.025762e-05 1.357900e-04 2.774226e-05
[2396,] 7.742614e-05 1.242533e-04 3.300878e-05
[2397,] 8.906914e-05 1.067998e-04 2.606279e-05
[2398,] 8.075334e-05 1.402012e-04 2.780469e-05
[2399,] 7.628002e-05 8.811487e-05 2.146691e-05
[2400,] 1.044759e-04 1.025193e-04 2.767429e-05
[2401,] 7.658882e-05 8.851521e-05 2.232853e-05
[2402,] 8.880357e-05 9.099646e-05 1.871066e-05
[2403,] 8.752567e-05 9.190964e-05 1.897273e-05
[2404,] 8.791090e-05 9.154313e-05 1.888203e-05
[2405,] 8.870744e-05 8.803117e-05 1.845110e-05
[2406,] 1.192210e-04 8.031877e-05 1.824290e-05
[2407,] 9.328681e-05 1.173114e-04 2.638067e-05
[2408,] 1.067194e-04 2.006124e-04 3.273220e-05
[2409,] 1.109747e-04 6.394775e-05 1.765157e-05
[2410,] 1.003493e-04 1.684708e-04 2.584434e-05
[2411,] 7.658423e-05 9.655424e-05 2.283019e-05
[2412,] 7.998457e-05 1.668524e-04 2.581939e-05
[2413,] 9.940660e-05 1.810795e-04 2.624684e-05
[2414,] 1.300251e-04 1.847210e-04 2.513907e-05
[2415,] 1.281852e-04 1.790000e-04 2.515179e-05
[2416,] 1.281852e-04 1.785342e-04 2.515500e-05
[2417,] 1.302716e-04 1.792338e-04 2.518034e-05
[2418,] 1.330526e-04 1.723689e-04 2.575110e-05
[2419,] 1.144917e-04 1.558085e-04 3.657647e-05
[2420,] 1.309359e-04 1.692479e-04 2.525016e-05
[2421,] 8.206371e-05 9.862154e-05 2.344588e-05
[2422,] 1.273763e-04 1.503264e-04 2.553148e-05
[2423,] 1.402436e-04 1.417656e-04 2.618737e-05
[2424,] 1.220637e-04 1.623115e-04 4.091881e-05
[2425,] 1.158572e-04 1.541751e-04 2.541701e-05
[2426,] 8.557380e-05 1.708432e-04 2.437116e-05
[2427,] 1.073784e-04 6.541455e-05 2.039842e-05
[2428,] 1.341253e-04 1.416177e-04 2.651999e-05
[2429,] 1.055671e-04 9.762608e-05 2.415283e-05
[2430,] 1.163309e-04 1.424158e-04 2.558833e-05
[2431,] 8.482913e-05 1.766886e-04 2.437777e-05
[2432,] 8.518615e-05 1.721114e-04 2.418263e-05
[2433,] 8.617399e-05 1.721520e-04 2.402694e-05
[2434,] 8.502181e-05 1.699027e-04 2.414533e-05
[2435,] 8.502181e-05 1.696853e-04 2.413914e-05
[2436,] 1.711465e-04 1.679675e-04 1.377108e-04
[2437,] 1.632218e-04 1.719342e-04 1.295424e-04
[2438,] 8.617399e-05 1.709103e-04 2.399465e-05
[2439,] 1.818954e-04 1.724820e-04 1.506137e-04
[2440,] 9.922209e-05 9.765515e-05 2.347896e-05
[2441,] 9.976860e-05 9.757265e-05 2.353260e-05
[2442,] 1.653157e-04 1.668692e-04 1.303961e-04
[2443,] 1.750571e-04 1.621986e-04 1.365920e-04
[2444,] 1.832967e-04 1.617673e-04 1.432154e-04
[2445,] 1.655934e-04 1.478426e-04 1.174011e-04
[2446,] 1.001751e-04 7.561123e-05 1.979629e-05
[2447,] 1.166035e-04 1.293903e-04 2.616829e-05
[2448,] 2.783045e-04 1.368831e-04 1.942036e-04
[2449,] 1.125800e-04 9.406466e-05 2.549124e-05
[2450,] 8.617135e-05 1.547543e-04 2.384274e-05
[2451,] 2.728856e-04 1.293463e-04 1.794447e-04
[2452,] 3.087641e-04 1.263191e-04 1.994865e-04
[2453,] 2.700911e-04 1.220833e-04 1.667678e-04
[2454,] 8.732804e-05 1.402563e-04 2.344496e-05
[2455,] 2.834142e-04 1.201785e-04 1.720708e-04
[2456,] 7.992276e-05 1.482976e-04 2.494269e-05
[2457,] 7.915606e-05 1.467465e-04 2.519929e-05
[2458,] 1.173534e-04 1.317910e-04 3.597770e-05
[2459,] 1.366516e-04 1.210072e-04 3.160061e-05
[2460,] 2.854032e-03 9.724780e-05 1.300159e-03
[2461,] 1.625178e-04 6.668167e-05 3.064229e-05
[2462,] 2.180545e-02 9.172071e-05 8.377406e-03
[2463,] 1.539722e-02 9.206022e-05 6.019105e-03
[2464,] 2.010563e-04 9.199900e-05 6.254612e-05
[2465,] 7.703951e-04 1.030660e-04 3.866304e-04
[2466,] 1.560648e-02 9.040242e-05 5.814664e-03
[2467,] 2.959898e-04 8.331969e-05 5.999422e-05
[2468,] 1.046579e-04 1.196748e-04 3.338744e-05
[2469,] 6.366443e-04 9.676719e-05 2.906648e-04
[2470,] 7.996707e-03 9.037717e-05 2.933895e-03
[2471,] 7.558132e-03 9.623903e-05 3.115863e-03
[2472,] 1.043106e-04 1.194544e-04 3.320627e-05
[2473,] 1.350220e-02 9.673380e-05 5.561461e-03
[2474,] 7.632389e-03 9.821496e-05 3.278145e-03
[2475,] 1.308641e-02 1.009905e-04 5.959392e-03
[2476,] 1.046108e-04 1.193102e-04 3.319811e-05
[2477,] 1.046108e-04 1.193102e-04 3.319811e-05
[2478,] 1.371421e-02 1.085972e-04 7.410999e-03
[2479,] 2.022281e-02 9.950838e-05 8.900847e-03
[2480,] 2.180240e-02 9.730881e-05 9.041313e-03
[2481,] 1.200697e-04 1.148628e-04 3.561433e-05
[2482,] 1.201741e-04 1.124776e-04 3.513642e-05
[2483,] 8.171448e-04 1.197370e-04 5.006342e-04
[2484,] 1.042133e-04 1.187791e-04 3.307639e-05
[2485,] 1.410356e-04 7.341148e-05 2.409251e-05
[2486,] 1.050381e-04 1.188799e-04 3.321115e-05
[2487,] 1.039545e-04 1.200494e-04 3.340210e-05
[2488,] 9.066742e-03 9.403326e-05 3.481182e-03
[2489,] 9.457003e-03 9.531401e-05 3.966521e-03
[2490,] 1.024454e-02 9.531401e-05 4.291956e-03
[2491,] 1.038639e-04 1.198312e-04 3.351269e-05
[2492,] 1.039260e-04 1.197585e-04 3.356123e-05
[2493,] 1.186662e-04 1.080408e-04 3.148409e-05
[2494,] 1.040668e-04 1.196823e-04 3.366578e-05
[2495,] 3.234262e-04 9.262113e-05 1.318964e-04
[2496,] 1.040377e-04 1.197490e-04 3.366902e-05
[2497,] 1.040987e-04 1.196570e-04 3.351940e-05
[2498,] 1.039989e-04 1.192789e-04 3.349312e-05
[2499,] 1.039414e-04 1.204600e-04 3.340965e-05
[2500,] 1.039411e-04 1.195665e-04 3.324459e-05
[2501,] 1.092479e-02 9.315204e-05 4.242679e-03
[2502,] 8.541281e-03 9.190026e-05 2.981149e-03
[2503,] 1.175841e-04 7.205590e-05 2.898636e-05
[2504,] 3.213219e-04 9.367817e-05 1.265585e-04
[2505,] 1.052705e-04 1.194562e-04 3.304687e-05
[2506,] 1.042256e-04 1.206697e-04 3.335993e-05
[2507,] 1.822121e-04 9.449856e-05 7.298563e-05
[2508,] 1.505813e-04 7.415674e-05 2.522340e-05
[2509,] 1.041488e-04 1.206751e-04 3.353608e-05
[2510,] 1.067809e-04 1.185706e-04 3.323035e-05
[2511,] 1.404690e-04 1.144590e-04 3.716027e-05
[2512,] 1.370243e-04 1.144994e-04 3.648294e-05
[2513,] 1.055112e-04 1.192136e-04 3.318334e-05
[2514,] 2.139497e-04 8.823058e-05 7.299300e-05
[2515,] 2.001545e-04 8.732888e-05 6.534987e-05
[2516,] 2.078779e-04 8.554477e-05 5.944153e-05
[2517,] 1.254395e-04 1.325556e-04 3.792659e-05
[2518,] 1.235345e-04 9.735195e-05 2.661275e-05
[2519,] 1.608509e-04 7.402379e-05 2.697394e-05
[2520,] 1.204140e-04 7.143973e-05 2.344755e-05
[2521,] 1.209852e-04 7.873499e-05 2.303371e-05
[2522,] 9.353356e-05 8.421273e-05 2.578720e-05
[2523,] 7.774164e-05 9.978675e-05 2.528270e-05
[2524,] 7.908122e-05 9.379965e-05 2.680685e-05
[2525,] 1.045858e-04 1.017543e-04 2.880679e-05
[2526,] 1.144917e-04 1.063060e-04 2.308800e-05
[2527,] 2.219073e-04 7.976548e-05 4.750571e-05
[2528,] 1.224544e-04 1.019615e-04 3.504030e-05
[2529,] 1.190033e-04 8.302855e-05 2.649303e-05
[2530,] 8.392932e-05 1.007258e-04 2.742987e-05
[2531,] 8.184242e-05 9.340860e-05 2.283863e-05
[2532,] 1.319470e-04 9.966961e-05 3.307868e-05
[2533,] 2.549071e-04 8.868888e-05 3.999269e-05
[2534,] 1.993260e-04 6.973082e-05 2.538733e-05
[2535,] 1.101468e-04 6.770421e-05 1.977190e-05
[2536,] 1.075375e-04 6.943679e-05 1.911227e-05
[2537,] 1.478494e-04 6.503833e-05 2.089543e-05
[2538,] 1.524625e-04 9.270139e-05 2.201511e-05
[2539,] 1.521089e-04 7.040451e-05 3.041577e-05
[2540,] 9.963496e-05 1.143269e-04 3.446547e-05
[2541,] 9.231864e-05 6.754382e-05 2.290025e-05
[2542,] 8.498331e-05 7.473637e-05 2.068303e-05
[2543,] 9.629139e-05 6.150028e-05 1.867929e-05
[2544,] 9.374476e-05 6.222355e-05 2.025245e-05
[2545,] 1.088738e-04 8.392490e-05 2.924194e-05
[2546,] 9.103429e-05 6.702082e-05 2.199742e-05
[2547,] 9.617991e-05 8.613741e-05 2.894063e-05
[2548,] 1.301706e-04 8.034974e-05 2.790236e-05
[2549,] 1.054734e-04 1.068340e-04 3.790148e-05
[2550,] 8.887229e-05 8.030772e-05 2.485240e-05
[2551,] 9.423438e-05 1.340486e-04 4.015241e-05
[2552,] 2.455318e-04 1.117933e-04 8.513954e-05
[2553,] 9.951345e-05 1.682444e-04 5.536406e-05
[2554,] 1.362766e-04 1.350538e-04 8.000780e-05
[2555,] 2.124722e-04 1.087103e-04 6.969961e-05
[2556,] 3.101969e-04 1.187200e-04 1.448383e-04
[2557,] 1.052258e-04 1.126760e-04 3.784752e-05
[2558,] 1.976118e-04 1.124495e-04 7.063175e-05
[2559,] 9.702645e-05 8.032685e-05 2.703610e-05
[2560,] 2.102928e-04 2.376888e-04 2.744499e-04
[2561,] 8.882728e-05 7.396096e-05 2.184723e-05
[2562,] 9.186015e-05 1.268765e-04 2.858243e-05
[2563,] 8.423085e-05 7.131712e-05 1.947021e-05
[2564,] 1.533571e-04 7.508562e-05 3.079117e-05
[2565,] 1.138514e-04 1.231340e-04 2.875163e-05
[2566,] 1.672634e-04 7.921371e-05 3.727102e-05
[2567,] 1.167464e-04 1.532225e-04 2.891793e-05
[2568,] 9.465726e-05 1.586071e-04 4.900984e-05
[2569,] 1.518224e-04 7.938019e-05 3.497840e-05
[2570,] 9.824705e-05 1.096415e-04 3.656713e-05
[2571,] 1.143492e-04 7.969180e-05 2.071495e-05
[2572,] 8.703343e-05 1.385422e-04 2.545746e-05
[2573,] 1.103968e-04 1.017109e-04 2.337640e-05
[2574,] 1.056434e-04 1.392916e-04 5.819893e-05
[2575,] 1.104782e-04 7.954738e-05 2.843896e-05
[2576,] 1.706019e-04 8.119345e-05 4.046943e-05
[2577,] 1.106507e-04 1.040957e-04 2.363888e-05
[2578,] 1.738638e-04 7.932352e-05 3.922756e-05
[2579,] 1.020046e-04 1.207057e-04 4.346657e-05
[2580,] 9.895636e-05 1.179911e-04 3.216689e-05
[2581,] 1.099634e-04 9.470569e-05 2.244860e-05
[2582,] 9.289107e-05 2.386332e-04 4.817551e-05
[2583,] 9.273763e-05 2.373794e-04 4.871907e-05
[2584,] 1.435896e-04 7.707477e-05 3.661746e-05
[2585,] 1.091916e-04 7.667435e-05 2.044882e-05
[2586,] 9.398552e-05 9.604503e-05 2.118528e-05
[2587,] 1.738640e-04 7.584917e-05 3.525721e-05
[2588,] 9.214970e-05 1.225339e-04 3.086900e-05
[2589,] 9.882807e-05 1.178473e-04 4.061301e-05
[2590,] 9.206670e-05 9.563778e-05 2.152191e-05
[2591,] 9.200827e-05 1.306681e-04 3.353724e-05
[2592,] 1.743779e-04 7.735202e-05 3.725775e-05
[2593,] 1.111613e-04 7.260134e-05 2.007814e-05
[2594,] 8.384025e-05 7.943706e-05 2.136189e-05
[2595,] 1.087084e-04 7.289316e-05 2.016669e-05
[2596,] 9.206106e-05 1.215850e-04 3.244966e-05
[2597,] 9.529766e-05 2.127268e-04 7.823831e-05
[2598,] 9.577351e-05 2.065987e-04 7.688262e-05
[2599,] 9.174588e-05 1.243131e-04 3.319926e-05
[2600,] 9.165958e-05 1.229344e-04 3.229545e-05
[2601,] 1.080050e-04 7.130539e-05 2.011805e-05
[2602,] 1.095885e-04 7.004815e-05 2.001179e-05
[2603,] 1.088117e-04 6.952756e-05 2.000663e-05
[2604,] 1.109036e-04 1.136188e-04 2.456660e-05
[2605,] 8.270012e-05 2.459686e-04 3.779988e-05
[2606,] 1.140627e-04 1.263394e-04 2.098161e-05
[2607,] 1.037310e-04 1.206414e-04 3.377064e-05
[2608,] 1.131614e-04 8.370852e-05 2.083932e-05
[2609,] 1.003728e-04 1.069002e-04 2.285329e-05
[2610,] 1.330912e-04 1.145705e-04 1.884151e-05
[2611,] 9.979446e-05 1.099655e-04 2.997778e-05
[2612,] 1.330912e-04 1.113220e-04 1.866876e-05
[2613,] 1.249679e-04 1.106791e-04 1.896492e-05
[2614,] 9.229356e-05 1.279969e-04 4.073424e-05
[2615,] 9.118216e-05 1.207769e-04 4.332775e-05
[2616,] 1.439947e-04 6.552623e-05 2.895863e-05
[2617,] 1.369924e-04 6.638489e-05 2.894210e-05
[2618,] 8.855964e-05 1.451865e-04 2.347595e-05
[2619,] 1.609588e-04 8.353462e-05 1.773747e-05
[2620,] 8.930184e-05 1.250777e-04 2.160439e-05
[2621,] 1.072189e-04 6.524366e-05 2.118912e-05
[2622,] 1.360657e-04 8.274495e-05 1.720185e-05
[2623,] 9.475096e-05 1.195968e-04 3.523951e-05
[2624,] 1.025138e-04 1.169981e-04 3.514317e-05
[2625,] 1.239187e-04 9.435702e-05 1.723626e-05
[2626,] 9.407090e-05 2.706480e-04 4.056147e-05
[2627,] 9.411570e-05 2.854110e-04 4.202485e-05
[2628,] 9.491750e-05 2.868423e-04 4.145419e-05
[2629,] 9.928252e-05 1.198627e-04 4.009293e-05
[2630,] 2.149503e-04 7.111287e-05 2.121876e-05
[2631,] 8.586462e-05 1.415472e-04 2.603876e-05
[2632,] 1.083411e-04 1.529541e-04 6.649002e-05
[2633,] 2.831853e-04 7.182833e-05 2.786370e-05
[2634,] 1.019647e-04 1.319658e-04 2.108639e-05
[2635,] 1.013766e-04 1.363411e-04 2.147536e-05
[2636,] 1.375998e-04 7.453449e-05 1.749363e-05
[2637,] 8.769566e-05 2.440117e-04 4.166302e-05
[2638,] 1.033858e-04 1.386974e-04 2.031130e-05
[2639,] 1.012490e-04 1.381848e-04 2.050778e-05
[2640,] 2.109526e-04 8.752448e-05 2.393524e-05
[2641,] 9.789352e-05 1.280569e-04 4.206818e-05
[2642,] 1.956560e-04 8.984634e-05 2.195112e-05
[2643,] 1.068995e-04 6.687323e-05 2.238917e-05
[2644,] 4.166650e-04 8.567671e-05 5.139706e-05
[2645,] 1.463476e-04 1.309544e-04 7.618330e-05
[2646,] 1.070047e-04 6.587573e-05 2.199352e-05
[2647,] 1.071957e-04 6.510443e-05 2.172801e-05
[2648,] 1.662382e-04 2.091066e-04 1.723472e-04
[2649,] 1.430732e-04 1.330940e-04 7.584171e-05
[2650,] 1.712802e-04 8.435402e-05 5.337779e-05
[2651,] 1.473234e-04 1.311653e-04 7.707429e-05
[2652,] 1.502274e-04 1.259672e-04 7.434791e-05
[2653,] 1.407792e-04 1.323167e-04 7.366565e-05
[2654,] 1.407792e-04 1.323167e-04 7.366565e-05
[2655,] 1.686360e-04 8.823390e-05 5.630429e-05
[2656,] 1.480583e-04 1.340740e-04 8.007118e-05
[2657,] 1.483122e-04 1.341204e-04 8.032030e-05
[2658,] 1.502274e-04 1.347129e-04 8.215957e-05
[2659,] 1.503631e-04 1.337170e-04 8.137262e-05
[2660,] 1.455540e-04 1.313694e-04 7.608188e-05
[2661,] 1.506205e-04 1.339104e-04 8.171997e-05
[2662,] 1.483122e-04 1.339104e-04 8.013895e-05
[2663,] 8.620637e-05 1.680438e-04 3.509275e-05
[2664,] 1.492134e-04 1.331196e-04 8.006542e-05
[2665,] 3.738613e-04 6.456987e-05 4.066080e-05
[2666,] 1.483122e-04 1.351186e-04 8.118082e-05
[2667,] 1.483122e-04 1.345218e-04 8.066655e-05
[2668,] 1.418319e-04 1.357424e-04 7.713333e-05
[2669,] 1.483122e-04 1.344727e-04 8.058987e-05
[2670,] 1.436234e-04 1.321333e-04 7.543088e-05
[2671,] 1.427220e-04 1.327040e-04 7.528771e-05
[2672,] 1.394760e-04 1.327399e-04 7.314662e-05
[2673,] 1.473234e-04 1.337220e-04 7.929984e-05
[2674,] 9.577591e-05 1.218311e-04 3.683425e-05
[2675,] 1.503631e-04 1.333204e-04 8.102112e-05
[2676,] 1.522962e-04 1.335135e-04 8.250596e-05
[2677,] 1.390774e-04 1.260728e-04 6.783213e-05
[2678,] 1.374644e-04 1.313784e-04 7.074964e-05
[2679,] 1.427220e-04 1.311970e-04 7.410201e-05
[2680,] 1.492134e-04 1.314017e-04 7.859406e-05
[2681,] 1.287655e-04 1.472632e-04 7.403012e-05
[2682,] 1.473234e-04 1.387795e-04 8.362315e-05
[2683,] 1.473234e-04 1.387795e-04 8.362315e-05
[2684,] 1.463476e-04 1.383445e-04 8.254059e-05
[2685,] 1.187449e-04 6.459949e-05 2.326625e-05
[2686,] 1.387366e-04 1.372589e-04 7.611292e-05
[2687,] 1.399067e-04 1.387758e-04 7.812802e-05
[2688,] 5.516848e-04 6.446702e-05 4.993441e-05
[2689,] 8.633163e-05 2.932305e-04 5.297860e-05
[2690,] 1.387366e-04 1.400109e-04 7.815374e-05
[2691,] 1.310077e-04 1.382091e-04 7.166968e-05
[2692,] 2.069925e-04 1.473919e-04 1.395758e-04
[2693,] 2.069925e-04 1.480215e-04 1.404743e-04
[2694,] 1.211497e-04 6.250969e-05 2.182347e-05
[2695,] 1.135286e-04 6.255632e-05 2.115947e-05
[2696,] 1.352236e-04 1.452793e-04 7.966656e-05
[2697,] 8.677439e-05 1.313577e-04 2.300862e-05
[2698,] 1.184923e-04 6.237684e-05 2.055095e-05
[2699,] 1.141385e-04 6.848882e-05 2.460304e-05
[2700,] 9.012441e-05 1.330072e-04 2.313361e-05
[2701,] 8.783280e-05 1.359872e-04 2.373384e-05
[2702,] 1.037736e-04 1.720482e-04 2.309926e-05
[2703,] 8.720254e-05 1.376589e-04 2.391163e-05
[2704,] 1.071377e-04 7.227543e-05 2.426582e-05
[2705,] 8.149879e-05 1.385694e-04 2.585916e-05
[2706,] 1.077798e-04 7.101620e-05 2.383078e-05
[2707,] 8.462910e-05 1.312530e-04 2.412542e-05
[2708,] 9.141826e-05 2.451330e-04 3.391861e-05
[2709,] 1.031981e-04 1.531562e-04 6.378088e-05
[2710,] 8.333073e-05 2.654055e-04 6.179927e-05
[2711,] 9.252209e-05 2.226750e-03 3.700875e-04
[2712,] 8.358835e-05 1.293435e-04 2.429593e-05
[2713,] 9.259774e-05 2.168296e-03 3.657693e-04
[2714,] 1.198351e-04 1.405834e-04 6.296718e-05
[2715,] 8.623891e-05 3.325609e-04 9.220657e-05
[2716,] 1.043637e-04 1.443610e-04 5.154633e-05
[2717,] 1.049166e-04 1.451357e-04 5.236867e-05
[2718,] 1.484400e-04 9.773636e-05 2.376428e-05
[2719,] 8.633939e-05 1.247290e-04 2.354015e-05
[2720,] 1.092742e-04 1.453172e-04 5.643391e-05
[2721,] 7.952683e-05 2.482755e-04 4.901383e-05
[2722,] 8.085187e-05 2.333827e-04 5.096970e-05
[2723,] 8.096906e-05 2.352449e-04 5.156652e-05
[2724,] 7.932678e-05 2.168145e-04 4.533911e-05
[2725,] 9.593284e-05 8.711323e-03 1.557101e-03
[2726,] 7.899162e-05 2.226495e-04 4.516711e-05
[2727,] 7.912398e-05 2.159767e-04 4.468863e-05
[2728,] 8.918160e-05 2.103398e-04 6.327839e-05
[2729,] 8.047831e-05 1.222953e-04 2.609561e-05
[2730,] 8.035837e-05 1.213674e-04 2.636229e-05
[2731,] 1.081415e-04 8.833365e-05 2.708864e-05
[2732,] 1.093346e-04 1.446055e-04 5.644410e-05
[2733,] 8.966107e-05 2.150894e-04 6.530902e-05
[2734,] 8.966107e-05 2.079992e-04 6.350808e-05
[2735,] 8.943751e-05 2.103229e-04 6.381411e-05
[2736,] 8.904317e-05 2.209463e-04 6.588707e-05
[2737,] 9.125727e-05 2.602170e-04 3.368359e-05
[2738,] 8.926500e-05 2.135321e-04 6.483921e-05
[2739,] 8.958541e-05 2.151450e-04 6.569097e-05
[2740,] 8.670996e-05 2.103210e-04 5.946378e-05
[2741,] 8.044013e-05 1.133048e-04 2.521175e-05
[2742,] 1.125650e-04 1.416282e-04 5.789108e-05
[2743,] 8.072819e-05 1.104565e-04 2.455200e-05
[2744,] 1.554683e-04 2.507435e-04 1.937367e-04
[2745,] 1.454090e-04 2.321496e-04 1.626743e-04
[2746,] 1.214972e-04 4.062232e-04 2.351480e-04
[2747,] 1.090113e-04 8.606359e-05 2.567020e-05
[2748,] 1.391056e-04 2.038649e-04 1.326548e-04
[2749,] 8.033646e-05 1.091247e-04 2.503856e-05
[2750,] 1.666144e-04 2.393685e-04 1.962656e-04
[2751,] 1.462225e-04 2.224293e-04 1.589645e-04
[2752,] 1.028845e-04 1.677459e-03 3.472248e-04
[2753,] 7.929028e-05 1.121744e-04 2.517453e-05
[2754,] 1.708005e-04 4.863695e-04 4.668476e-04
[2755,] 7.951429e-05 1.061188e-04 2.515711e-05
[2756,] 7.931206e-05 1.030402e-04 2.431787e-05
[2757,] 1.028362e-04 1.451867e-03 2.418620e-04
[2758,] 8.418544e-05 1.108924e-04 2.829735e-05
```
