## Supplementary material for "Characterization of shared and ancestry-specific signals driving complex traits using multi-ancestry fine-mapping": s2_data_1kg.pvar

```
##FILTER=<ID=PASS,Description="All filters passed">
##reference=ftp://ftp.1000genomes.ebi.ac.uk//vol1/ftp/technical/reference/phase2_reference_assembly_sequence/hs37d5.fa.gz
##contig=<ID=16,assembly=b37,length=90354753>
##ALT=<ID=CNV,Description="Copy Number Polymorphism">
##ALT=<ID=DEL,Description="Deletion">
##ALT=<ID=DUP,Description="Duplication">
##ALT=<ID=INS:ME:ALU,Description="Insertion of ALU element">
##ALT=<ID=INS:ME:LINE1,Description="Insertion of LINE1 element">
##ALT=<ID=INS:ME:SVA,Description="Insertion of SVA element">
##ALT=<ID=INS:MT,Description="Nuclear Mitochondrial Insertion">
##ALT=<ID=INV,Description="Inversion">
##ALT=<ID=CN0,Description="Copy number allele: 0 copies">
##ALT=<ID=CN1,Description="Copy number allele: 1 copy">
##ALT=<ID=CN2,Description="Copy number allele: 2 copies">
##ALT=<ID=CN3,Description="Copy number allele: 3 copies">
##ALT=<ID=CN4,Description="Copy number allele: 4 copies">
##ALT=<ID=CN5,Description="Copy number allele: 5 copies">
##ALT=<ID=CN6,Description="Copy number allele: 6 copies">
##ALT=<ID=CN7,Description="Copy number allele: 7 copies">
##ALT=<ID=CN8,Description="Copy number allele: 8 copies">
##ALT=<ID=CN9,Description="Copy number allele: 9 copies">
##ALT=<ID=CN10,Description="Copy number allele: 10 copies">
##ALT=<ID=CN11,Description="Copy number allele: 11 copies">
##ALT=<ID=CN12,Description="Copy number allele: 12 copies">
##ALT=<ID=CN13,Description="Copy number allele: 13 copies">
##ALT=<ID=CN14,Description="Copy number allele: 14 copies">
##ALT=<ID=CN15,Description="Copy number allele: 15 copies">
##ALT=<ID=CN16,Description="Copy number allele: 16 copies">
##ALT=<ID=CN17,Description="Copy number allele: 17 copies">
##ALT=<ID=CN18,Description="Copy number allele: 18 copies">
##ALT=<ID=CN19,Description="Copy number allele: 19 copies">
##ALT=<ID=CN20,Description="Copy number allele: 20 copies">
##ALT=<ID=CN21,Description="Copy number allele: 21 copies">
##ALT=<ID=CN22,Description="Copy number allele: 22 copies">
##ALT=<ID=CN23,Description="Copy number allele: 23 copies">
##ALT=<ID=CN24,Description="Copy number allele: 24 copies">
##ALT=<ID=CN25,Description="Copy number allele: 25 copies">
##ALT=<ID=CN26,Description="Copy number allele: 26 copies">
##ALT=<ID=CN27,Description="Copy number allele: 27 copies">
##ALT=<ID=CN28,Description="Copy number allele: 28 copies">
##ALT=<ID=CN29,Description="Copy number allele: 29 copies">
##ALT=<ID=CN30,Description="Copy number allele: 30 copies">
##ALT=<ID=CN31,Description="Copy number allele: 31 copies">
##ALT=<ID=CN32,Description="Copy number allele: 32 copies">
##ALT=<ID=CN33,Description="Copy number allele: 33 copies">
##ALT=<ID=CN34,Description="Copy number allele: 34 copies">
##ALT=<ID=CN35,Description="Copy number allele: 35 copies">
##ALT=<ID=CN36,Description="Copy number allele: 36 copies">
##ALT=<ID=CN37,Description="Copy number allele: 37 copies">
##ALT=<ID=CN38,Description="Copy number allele: 38 copies">
##ALT=<ID=CN39,Description="Copy number allele: 39 copies">
##ALT=<ID=CN40,Description="Copy number allele: 40 copies">
##ALT=<ID=CN41,Description="Copy number allele: 41 copies">
##ALT=<ID=CN42,Description="Copy number allele: 42 copies">
##ALT=<ID=CN43,Description="Copy number allele: 43 copies">
##ALT=<ID=CN44,Description="Copy number allele: 44 copies">
##ALT=<ID=CN45,Description="Copy number allele: 45 copies">
##ALT=<ID=CN46,Description="Copy number allele: 46 copies">
##ALT=<ID=CN47,Description="Copy number allele: 47 copies">
##ALT=<ID=CN48,Description="Copy number allele: 48 copies">
##ALT=<ID=CN49,Description="Copy number allele: 49 copies">
##ALT=<ID=CN50,Description="Copy number allele: 50 copies">
##ALT=<ID=CN51,Description="Copy number allele: 51 copies">
##ALT=<ID=CN52,Description="Copy number allele: 52 copies">
##ALT=<ID=CN53,Description="Copy number allele: 53 copies">
##ALT=<ID=CN54,Description="Copy number allele: 54 copies">
##ALT=<ID=CN55,Description="Copy number allele: 55 copies">
##ALT=<ID=CN56,Description="Copy number allele: 56 copies">
##ALT=<ID=CN57,Description="Copy number allele: 57 copies">
##ALT=<ID=CN58,Description="Copy number allele: 58 copies">
##ALT=<ID=CN59,Description="Copy number allele: 59 copies">
##ALT=<ID=CN60,Description="Copy number allele: 60 copies">
##ALT=<ID=CN61,Description="Copy number allele: 61 copies">
##ALT=<ID=CN62,Description="Copy number allele: 62 copies">
##ALT=<ID=CN63,Description="Copy number allele: 63 copies">
##ALT=<ID=CN64,Description="Copy number allele: 64 copies">
##ALT=<ID=CN65,Description="Copy number allele: 65 copies">
##ALT=<ID=CN66,Description="Copy number allele: 66 copies">
##ALT=<ID=CN67,Description="Copy number allele: 67 copies">
##ALT=<ID=CN68,Description="Copy number allele: 68 copies">
##ALT=<ID=CN69,Description="Copy number allele: 69 copies">
##ALT=<ID=CN70,Description="Copy number allele: 70 copies">
##ALT=<ID=CN71,Description="Copy number allele: 71 copies">
##ALT=<ID=CN72,Description="Copy number allele: 72 copies">
##ALT=<ID=CN73,Description="Copy number allele: 73 copies">
##ALT=<ID=CN74,Description="Copy number allele: 74 copies">
##ALT=<ID=CN75,Description="Copy number allele: 75 copies">
##ALT=<ID=CN76,Description="Copy number allele: 76 copies">
##ALT=<ID=CN77,Description="Copy number allele: 77 copies">
##ALT=<ID=CN78,Description="Copy number allele: 78 copies">
##ALT=<ID=CN79,Description="Copy number allele: 79 copies">
##ALT=<ID=CN80,Description="Copy number allele: 80 copies">
##ALT=<ID=CN81,Description="Copy number allele: 81 copies">
##ALT=<ID=CN82,Description="Copy number allele: 82 copies">
##ALT=<ID=CN83,Description="Copy number allele: 83 copies">
##ALT=<ID=CN84,Description="Copy number allele: 84 copies">
##ALT=<ID=CN85,Description="Copy number allele: 85 copies">
##ALT=<ID=CN86,Description="Copy number allele: 86 copies">
##ALT=<ID=CN87,Description="Copy number allele: 87 copies">
##ALT=<ID=CN88,Description="Copy number allele: 88 copies">
##ALT=<ID=CN89,Description="Copy number allele: 89 copies">
##ALT=<ID=CN90,Description="Copy number allele: 90 copies">
##ALT=<ID=CN91,Description="Copy number allele: 91 copies">
##ALT=<ID=CN92,Description="Copy number allele: 92 copies">
##ALT=<ID=CN93,Description="Copy number allele: 93 copies">
##ALT=<ID=CN94,Description="Copy number allele: 94 copies">
##ALT=<ID=CN95,Description="Copy number allele: 95 copies">
##ALT=<ID=CN96,Description="Copy number allele: 96 copies">
##ALT=<ID=CN97,Description="Copy number allele: 97 copies">
##ALT=<ID=CN98,Description="Copy number allele: 98 copies">
##ALT=<ID=CN99,Description="Copy number allele: 99 copies">
##ALT=<ID=CN100,Description="Copy number allele: 100 copies">
##ALT=<ID=CN101,Description="Copy number allele: 101 copies">
##ALT=<ID=CN102,Description="Copy number allele: 102 copies">
##ALT=<ID=CN103,Description="Copy number allele: 103 copies">
##ALT=<ID=CN104,Description="Copy number allele: 104 copies">
##ALT=<ID=CN105,Description="Copy number allele: 105 copies">
##ALT=<ID=CN106,Description="Copy number allele: 106 copies">
##ALT=<ID=CN107,Description="Copy number allele: 107 copies">
##ALT=<ID=CN108,Description="Copy number allele: 108 copies">
##ALT=<ID=CN109,Description="Copy number allele: 109 copies">
##ALT=<ID=CN110,Description="Copy number allele: 110 copies">
##ALT=<ID=CN111,Description="Copy number allele: 111 copies">
##ALT=<ID=CN112,Description="Copy number allele: 112 copies">
##ALT=<ID=CN113,Description="Copy number allele: 113 copies">
##ALT=<ID=CN114,Description="Copy number allele: 114 copies">
##ALT=<ID=CN115,Description="Copy number allele: 115 copies">
##ALT=<ID=CN116,Description="Copy number allele: 116 copies">
##ALT=<ID=CN117,Description="Copy number allele: 117 copies">
##ALT=<ID=CN118,Description="Copy number allele: 118 copies">
##ALT=<ID=CN119,Description="Copy number allele: 119 copies">
##ALT=<ID=CN120,Description="Copy number allele: 120 copies">
##ALT=<ID=CN121,Description="Copy number allele: 121 copies">
##ALT=<ID=CN122,Description="Copy number allele: 122 copies">
##ALT=<ID=CN123,Description="Copy number allele: 123 copies">
##ALT=<ID=CN124,Description="Copy number allele: 124 copies">
##INFO=<ID=CIEND,Number=2,Type=Integer,Description="Confidence interval around END for imprecise variants">
##INFO=<ID=CIPOS,Number=2,Type=Integer,Description="Confidence interval around POS for imprecise variants">
##INFO=<ID=CS,Number=1,Type=String,Description="Source call set.">
##INFO=<ID=END,Number=1,Type=Integer,Description="End coordinate of this variant">
##INFO=<ID=IMPRECISE,Number=0,Type=Flag,Description="Imprecise structural variation">
##INFO=<ID=MC,Number=.,Type=String,Description="Merged calls.">
##INFO=<ID=MEINFO,Number=4,Type=String,Description="Mobile element info of the form NAME,START,END<POLARITY; If there is only 5' OR 3' support for this call, will be NULL NULL for START and END">
##INFO=<ID=MEND,Number=1,Type=Integer,Description="Mitochondrial end coordinate of inserted sequence">
##INFO=<ID=MLEN,Number=1,Type=Integer,Description="Estimated length of mitochondrial insert">
##INFO=<ID=MSTART,Number=1,Type=Integer,Description="Mitochondrial start coordinate of inserted sequence">
##INFO=<ID=SVLEN,Number=.,Type=Integer,Description="SV length. It is only calculated for structural variation MEIs. For other types of SVs; one may calculate the SV length by INFO:END-START+1, or by finding the difference between lengthes of REF and ALT alleles">
##INFO=<ID=SVTYPE,Number=1,Type=String,Description="Type of structural variant">
##INFO=<ID=TSD,Number=1,Type=String,Description="Precise Target Site Duplication for bases, if unknown, value will be NULL">
##INFO=<ID=AC,Number=A,Type=Integer,Description="Total number of alternate alleles in called genotypes">
##INFO=<ID=AF,Number=A,Type=Float,Description="Estimated allele frequency in the range (0,1)">
##INFO=<ID=NS,Number=1,Type=Integer,Description="Number of samples with data">
##INFO=<ID=AN,Number=1,Type=Integer,Description="Total number of alleles in called genotypes">
##INFO=<ID=EAS_AF,Number=A,Type=Float,Description="Allele frequency in the EAS populations calculated from AC and AN, in the range (0,1)">
##INFO=<ID=EUR_AF,Number=A,Type=Float,Description="Allele frequency in the EUR populations calculated from AC and AN, in the range (0,1)">
##INFO=<ID=AFR_AF,Number=A,Type=Float,Description="Allele frequency in the AFR populations calculated from AC and AN, in the range (0,1)">
##INFO=<ID=AMR_AF,Number=A,Type=Float,Description="Allele frequency in the AMR populations calculated from AC and AN, in the range (0,1)">
##INFO=<ID=SAS_AF,Number=A,Type=Float,Description="Allele frequency in the SAS populations calculated from AC and AN, in the range (0,1)">
##INFO=<ID=DP,Number=1,Type=Integer,Description="Total read depth; only low coverage data were counted towards the DP, exome data were not used">
##INFO=<ID=AA,Number=1,Type=String,Description="Ancestral Allele. Format: AA|REF|ALT|IndelType. AA: Ancestral allele, REF:Reference Allele, ALT:Alternate Allele, IndelType:Type of Indel (REF, ALT and IndelType are only defined for indels)">
##INFO=<ID=VT,Number=.,Type=String,Description="indicates what type of variant the line represents">
##INFO=<ID=EX_TARGET,Number=0,Type=Flag,Description="indicates whether a variant is within the exon pull down target boundaries">
##INFO=<ID=MULTI_ALLELIC,Number=0,Type=Flag,Description="indicates whether a site is multi-allelic">
#CHROM	POS	ID	REF	ALT	QUAL	FILTER	INFO
16	9400373	rs61194266	T	C	100	PASS	AC=212;AF=0.0423323;AN=5008;NS=2504;DP=20770;EAS_AF=0.0119;AMR_AF=0.0086;AFR_AF=0.0991;EUR_AF=0.001;SAS_AF=0.0634;AA=t|||;VT=SNP
16	9400682	rs1366526	A	G	100	PASS	AC=869;AF=0.173522;AN=5008;NS=2504;DP=22028;EAS_AF=0.245;AMR_AF=0.1801;AFR_AF=0.0726;EUR_AF=0.2028;SAS_AF=0.2014;AA=a|||;VT=SNP
16	9400995	rs502032	T	C	100	PASS	AC=3164;AF=0.631789;AN=5008;NS=2504;DP=21269;EAS_AF=0.505;AMR_AF=0.5893;AFR_AF=0.6445;EUR_AF=0.6978;SAS_AF=0.7076;AA=c|||;VT=SNP
16	9401041	rs12599624	G	C	100	PASS	AC=133;AF=0.0265575;AN=5008;NS=2504;DP=19844;EAS_AF=0.1121;AMR_AF=0.0187;AFR_AF=0;EUR_AF=0.001;SAS_AF=0.0061;AA=g|||;VT=SNP
16	9401086	rs647627	A	G	100	PASS	AC=1825;AF=0.364417;AN=5008;NS=2504;DP=20388;EAS_AF=0.248;AMR_AF=0.3862;AFR_AF=0.2973;EUR_AF=0.4831;SAS_AF=0.4376;AA=a|||;VT=SNP
16	9401170	rs2077437	C	T	100	PASS	AC=978;AF=0.195288;AN=5008;NS=2504;DP=18964;EAS_AF=0.245;AMR_AF=0.1859;AFR_AF=0.1536;EUR_AF=0.2008;SAS_AF=0.2014;AA=T|||;VT=SNP
16	9401222	rs751758	C	G	100	PASS	AC=212;AF=0.0423323;AN=5008;NS=2504;DP=19593;EAS_AF=0.0119;AMR_AF=0.0086;AFR_AF=0.0991;EUR_AF=0.001;SAS_AF=0.0634;AA=C|||;VT=SNP
16	9401468	rs649127	A	G	100	PASS	AC=3165;AF=0.631989;AN=5008;NS=2504;DP=18166;EAS_AF=0.505;AMR_AF=0.5893;AFR_AF=0.6452;EUR_AF=0.6978;SAS_AF=0.7076;AA=G|||;VT=SNP
16	9401672	rs660355	C	T	100	PASS	AC=157;AF=0.0313498;AN=5008;NS=2504;DP=19781;EAS_AF=0.003;AMR_AF=0.0663;AFR_AF=0.0045;EUR_AF=0.0706;SAS_AF=0.0317;AA=C|||;VT=SNP
16	9401900	rs891118	A	G	100	PASS	AC=3120;AF=0.623003;AN=5008;NS=2504;DP=22195;EAS_AF=0.505;AMR_AF=0.5879;AFR_AF=0.6127;EUR_AF=0.6968;SAS_AF=0.7076;AA=A|||;VT=SNP
16	9401967	rs1366527	C	A	100	PASS	AC=3162;AF=0.63139;AN=5008;NS=2504;DP=21342;EAS_AF=0.504;AMR_AF=0.5893;AFR_AF=0.6452;EUR_AF=0.6968;SAS_AF=0.7065;AA=C|||;VT=SNP
16	9401979	rs1366528	C	T	100	PASS	AC=3164;AF=0.631789;AN=5008;NS=2504;DP=21763;EAS_AF=0.505;AMR_AF=0.5893;AFR_AF=0.6452;EUR_AF=0.6968;SAS_AF=0.7076;AA=T|||;VT=SNP
16	9402182	rs4780321	C	T	100	PASS	AC=3121;AF=0.623203;AN=5008;NS=2504;DP=22957;EAS_AF=0.502;AMR_AF=0.5893;AFR_AF=0.6127;EUR_AF=0.6998;SAS_AF=0.7076;AA=C|||;VT=SNP
16	9402213	rs4780322	T	C	100	PASS	AC=3165;AF=0.631989;AN=5008;NS=2504;DP=22821;EAS_AF=0.502;AMR_AF=0.5908;AFR_AF=0.6452;EUR_AF=0.6998;SAS_AF=0.7076;AA=C|||;VT=SNP
16	9402218	rs4780992	T	A	100	PASS	AC=3165;AF=0.631989;AN=5008;NS=2504;DP=22772;EAS_AF=0.502;AMR_AF=0.5908;AFR_AF=0.6452;EUR_AF=0.6998;SAS_AF=0.7076;AA=A|||;VT=SNP
16	9402523	rs35317	C	T	100	PASS	AC=1836;AF=0.366613;AN=5008;NS=2504;DP=20070;EAS_AF=0.2401;AMR_AF=0.3876;AFR_AF=0.3132;EUR_AF=0.4821;SAS_AF=0.4356;AA=C|||;VT=SNP
16	9402611	rs35318	G	A	100	PASS	AC=3462;AF=0.691294;AN=5008;NS=2504;DP=19999;EAS_AF=0.5;AMR_AF=0.6009;AFR_AF=0.8669;EUR_AF=0.6988;SAS_AF=0.7076;AA=A|||;VT=SNP
16	9403093	rs17681488	A	G	100	PASS	AC=943;AF=0.188299;AN=5008;NS=2504;DP=21595;EAS_AF=0.246;AMR_AF=0.1844;AFR_AF=0.1263;EUR_AF=0.2008;SAS_AF=0.2025;AA=A|||;VT=SNP
16	9403149	rs35705628	C	T	100	PASS	AC=869;AF=0.173522;AN=5008;NS=2504;DP=21881;EAS_AF=0.244;AMR_AF=0.1816;AFR_AF=0.0734;EUR_AF=0.2008;SAS_AF=0.2025;AA=C|||;VT=SNP
16	9403582	rs3909919	C	T	100	PASS	AC=865;AF=0.172724;AN=5008;NS=2504;DP=23544;EAS_AF=0.2421;AMR_AF=0.1816;AFR_AF=0.0726;EUR_AF=0.2008;SAS_AF=0.2014;AA=C|||;VT=SNP
16	9403613	rs40425	A	G	100	PASS	AC=3125;AF=0.624002;AN=5008;NS=2504;DP=23489;EAS_AF=0.505;AMR_AF=0.5893;AFR_AF=0.615;EUR_AF=0.6978;SAS_AF=0.7076;AA=A|||;VT=SNP
16	9403856	rs522171	C	T	100	PASS	AC=2894;AF=0.577875;AN=5008;NS=2504;DP=23489;EAS_AF=0.4782;AMR_AF=0.5764;AFR_AF=0.4856;EUR_AF=0.6839;SAS_AF=0.6973;AA=C|||;VT=SNP
16	9404666	rs35319	A	G	100	PASS	AC=3477;AF=0.694289;AN=5008;NS=2504;DP=21215;EAS_AF=0.505;AMR_AF=0.6009;AFR_AF=0.8752;EUR_AF=0.6978;SAS_AF=0.7076;AA=G|||;VT=SNP
16	9404774	rs76485852	C	A	100	PASS	AC=210;AF=0.0419329;AN=5008;NS=2504;DP=22926;EAS_AF=0.0119;AMR_AF=0.0086;AFR_AF=0.0983;EUR_AF=0.001;SAS_AF=0.0624;AA=C|||;VT=SNP
16	9404815	rs74329776	G	A	100	PASS	AC=211;AF=0.0421326;AN=5008;NS=2504;DP=22082;EAS_AF=0.0119;AMR_AF=0.0086;AFR_AF=0.0983;EUR_AF=0.001;SAS_AF=0.0634;AA=G|||;VT=SNP
16	9405098	rs78748965	A	G	100	PASS	AC=16;AF=0.00319489;AN=5008;NS=2504;DP=22446;EAS_AF=0.0139;AMR_AF=0;AFR_AF=0;EUR_AF=0;SAS_AF=0.002;AA=A|||;VT=SNP
16	9405834	rs40511	G	A	100	PASS	AC=3419;AF=0.682708;AN=5008;NS=2504;DP=21407;EAS_AF=0.505;AMR_AF=0.598;AFR_AF=0.8427;EUR_AF=0.6849;SAS_AF=0.7076;AA=A|||;VT=SNP
16	9405885	rs629471	A	G	100	PASS	AC=3437;AF=0.686302;AN=5008;NS=2504;DP=20873;EAS_AF=0.505;AMR_AF=0.6009;AFR_AF=0.8427;EUR_AF=0.6978;SAS_AF=0.7106;AA=A|||;VT=SNP
16	9406522	rs141163044	A	G	100	PASS	AC=30;AF=0.00599042;AN=5008;NS=2504;DP=24764;EAS_AF=0.0268;AMR_AF=0;AFR_AF=0;EUR_AF=0;SAS_AF=0.0031;AA=A|||;VT=SNP
16	9406762	rs374743301	A	G	100	PASS	AC=15;AF=0.00299521;AN=5008;NS=2504;DP=27204;EAS_AF=0.0129;AMR_AF=0;AFR_AF=0;EUR_AF=0;SAS_AF=0.002;AA=A|||;VT=SNP
16	9407302	rs111165205	G	A	100	PASS	AC=1746;AF=0.348642;AN=5008;NS=2504;DP=31316;EAS_AF=0.2044;AMR_AF=0.379;AFR_AF=0.3064;EUR_AF=0.4513;SAS_AF=0.4274;AA=g|||;VT=SNP
16	9407381	rs111165207	G	A	100	PASS	AC=3345;AF=0.667931;AN=5008;NS=2504;DP=30065;EAS_AF=0.4474;AMR_AF=0.5994;AFR_AF=0.8457;EUR_AF=0.67;SAS_AF=0.7014;AA=a|||;VT=SNP
16	9407600	rs554397527	T	C	100	PASS	AC=251;AF=0.0501198;AN=5008;NS=2504;DP=28468;EAS_AF=0.0119;AMR_AF=0.0101;AFR_AF=0.1248;EUR_AF=0.002;SAS_AF=0.0665;AA=N|||;VT=SNP
16	9407637	rs116526207	A	G	100	PASS	AC=279;AF=0.0557109;AN=5008;NS=2504;DP=29371;EAS_AF=0.0119;AMR_AF=0.0159;AFR_AF=0.1384;EUR_AF=0.007;SAS_AF=0.0675;AA=a|||;VT=SNP
16	9407712	rs111063971	A	G	100	PASS	AC=1050;AF=0.209665;AN=5008;NS=2504;DP=27886;EAS_AF=0.2431;AMR_AF=0.1931;AFR_AF=0.2042;EUR_AF=0.2028;SAS_AF=0.2014;AA=N|||;VT=SNP
16	9408256	rs657663	A	G	100	PASS	AC=1781;AF=0.355631;AN=5008;NS=2504;DP=26674;EAS_AF=0.2073;AMR_AF=0.3847;AFR_AF=0.3116;EUR_AF=0.4682;SAS_AF=0.4315;AA=A|||;VT=SNP
16	9408371	rs35321	G	A	100	PASS	AC=3355;AF=0.669928;AN=5008;NS=2504;DP=25265;EAS_AF=0.4425;AMR_AF=0.598;AFR_AF=0.8457;EUR_AF=0.6839;SAS_AF=0.7035;AA=G|||;VT=SNP
16	9409104	rs1001897	G	C	100	PASS	AC=1037;AF=0.207069;AN=5008;NS=2504;DP=22335;EAS_AF=0.244;AMR_AF=0.1931;AFR_AF=0.1952;EUR_AF=0.2018;SAS_AF=0.2004;AA=G|||;VT=SNP
16	9409310	rs2162948	A	G	100	PASS	AC=3424;AF=0.683706;AN=5008;NS=2504;DP=20889;EAS_AF=0.4633;AMR_AF=0.6009;AFR_AF=0.8767;EUR_AF=0.6849;SAS_AF=0.7076;AA=G|||;VT=SNP
16	9409465	rs16965133	A	G	100	PASS	AC=1041;AF=0.207867;AN=5008;NS=2504;DP=20563;EAS_AF=0.245;AMR_AF=0.1931;AFR_AF=0.1959;EUR_AF=0.2028;SAS_AF=0.2014;AA=A|||;VT=SNP
16	9409646	rs79691105	C	G	100	PASS	AC=129;AF=0.0257588;AN=5008;NS=2504;DP=18658;EAS_AF=0.0119;AMR_AF=0.0014;AFR_AF=0.0401;EUR_AF=0.001;SAS_AF=0.0634;AA=C|||;VT=SNP
16	9410923	rs7500640	C	T	100	PASS	AC=3142;AF=0.627396;AN=5008;NS=2504;DP=11075;EAS_AF=0.4147;AMR_AF=0.5893;AFR_AF=0.7761;EUR_AF=0.67;SAS_AF=0.6288;AA=T|||;VT=SNP
16	9412222	rs249293	G	C	100	PASS	AC=3326;AF=0.664137;AN=5008;NS=2504;DP=22195;EAS_AF=0.4256;AMR_AF=0.598;AFR_AF=0.8434;EUR_AF=0.6839;SAS_AF=0.6943;AA=G|||;VT=SNP
16	9412267	rs12930801	T	C	100	PASS	AC=886;AF=0.176917;AN=5008;NS=2504;DP=21119;EAS_AF=0.2262;AMR_AF=0.1859;AFR_AF=0.0998;EUR_AF=0.1998;SAS_AF=0.2004;AA=T|||;VT=SNP
16	9412804	rs249292	C	T	100	PASS	AC=3326;AF=0.664137;AN=5008;NS=2504;DP=22502;EAS_AF=0.4256;AMR_AF=0.5965;AFR_AF=0.8442;EUR_AF=0.6839;SAS_AF=0.6943;AA=C|||;VT=SNP
16	9413210	rs39674	C	G	100	PASS	AC=3340;AF=0.666933;AN=5008;NS=2504;DP=19292;EAS_AF=0.4415;AMR_AF=0.5965;AFR_AF=0.8457;EUR_AF=0.6839;SAS_AF=0.6902;AA=G|||;VT=SNP
16	9413287	rs837345	T	C	100	PASS	AC=356;AF=0.0710863;AN=5008;NS=2504;DP=21398;EAS_AF=0.0268;AMR_AF=0.098;AFR_AF=0.0083;EUR_AF=0.1531;SAS_AF=0.0982;AA=T|||;VT=SNP
16	9413318	rs183658	C	T	100	PASS	AC=3325;AF=0.663938;AN=5008;NS=2504;DP=21914;EAS_AF=0.4236;AMR_AF=0.5965;AFR_AF=0.8449;EUR_AF=0.6839;SAS_AF=0.6943;AA=C|||;VT=SNP
16	9413353	rs837346	C	T	100	PASS	AC=1583;AF=0.316094;AN=5008;NS=2504;DP=22656;EAS_AF=0.1865;AMR_AF=0.3746;AFR_AF=0.1899;EUR_AF=0.4672;SAS_AF=0.4233;AA=C|||;VT=SNP
16	9413604	rs42309	G	T	100	PASS	AC=1774;AF=0.354233;AN=5008;NS=2504;DP=20332;EAS_AF=0.1974;AMR_AF=0.3804;AFR_AF=0.2761;EUR_AF=0.4672;SAS_AF=0.4867;AA=G|||;VT=SNP
16	9413622	rs12596734	C	T	100	PASS	AC=1557;AF=0.310903;AN=5008;NS=2504;DP=20285;EAS_AF=0.2252;AMR_AF=0.2161;AFR_AF=0.5756;EUR_AF=0.2157;SAS_AF=0.2065;AA=T|||;VT=SNP
16	9413818	rs61574110	A	T	100	PASS	AC=210;AF=0.0419329;AN=5008;NS=2504;DP=22016;EAS_AF=0.0119;AMR_AF=0.0072;AFR_AF=0.0983;EUR_AF=0.001;SAS_AF=0.0634;AA=A|||;VT=SNP
16	9415183	rs78562650	A	T	100	PASS	AC=211;AF=0.0421326;AN=5008;NS=2504;DP=18454;EAS_AF=0.0129;AMR_AF=0.0072;AFR_AF=0.0983;EUR_AF=0.001;SAS_AF=0.0634;AA=A|||;VT=SNP
16	9415351	rs718566	A	G	100	PASS	AC=1263;AF=0.252196;AN=5008;NS=2504;DP=19079;EAS_AF=0.2302;AMR_AF=0.2839;AFR_AF=0.205;EUR_AF=0.326;SAS_AF=0.2403;AA=A|||;VT=SNP
16	9415717	rs7188000	G	A	100	PASS	AC=210;AF=0.0419329;AN=5008;NS=2504;DP=22662;EAS_AF=0.0119;AMR_AF=0.0072;AFR_AF=0.0983;EUR_AF=0.001;SAS_AF=0.0634;AA=G|||;VT=SNP
16	9415765	rs12935363	C	T	100	PASS	AC=1162;AF=0.232029;AN=5008;NS=2504;DP=22576;EAS_AF=0.2312;AMR_AF=0.281;AFR_AF=0.1301;EUR_AF=0.326;SAS_AF=0.2393;AA=C|||;VT=SNP
16	9416637	rs61666746	T	C	100	PASS	AC=931;AF=0.185903;AN=5008;NS=2504;DP=18609;EAS_AF=0.0308;AMR_AF=0.1297;AFR_AF=0.4077;EUR_AF=0.166;SAS_AF=0.1063;AA=C|||;VT=SNP
16	9416642	rs1816272	C	T	100	PASS	AC=1157;AF=0.23103;AN=5008;NS=2504;DP=18886;EAS_AF=0.2321;AMR_AF=0.2781;AFR_AF=0.1278;EUR_AF=0.327;SAS_AF=0.2372;AA=c|||;VT=SNP
16	9416690	rs1835084	C	T	100	PASS	AC=1227;AF=0.245008;AN=5008;NS=2504;DP=19033;EAS_AF=0.2321;AMR_AF=0.2824;AFR_AF=0.1634;EUR_AF=0.34;SAS_AF=0.2444;AA=C|||;VT=SNP
16	9417288	rs12596722	A	C	100	PASS	AC=1414;AF=0.282348;AN=5008;NS=2504;DP=19660;EAS_AF=0.2381;AMR_AF=0.3127;AFR_AF=0.2761;EUR_AF=0.3509;SAS_AF=0.2444;AA=A|||;VT=SNP
16	9417420	rs73503260	G	A	100	PASS	AC=407;AF=0.08127;AN=5008;NS=2504;DP=18470;EAS_AF=0.2133;AMR_AF=0.0677;AFR_AF=0.0575;EUR_AF=0.0119;SAS_AF=0.0583;AA=A|||;VT=SNP
16	9417495	rs17681592	T	C	100	PASS	AC=1093;AF=0.218251;AN=5008;NS=2504;DP=18634;EAS_AF=0.2331;AMR_AF=0.2666;AFR_AF=0.0703;EUR_AF=0.339;SAS_AF=0.2444;AA=T|||;VT=SNP
16	9417781	rs12918413	C	T	100	PASS	AC=1392;AF=0.277955;AN=5008;NS=2504;DP=21079;EAS_AF=0.1151;AMR_AF=0.2594;AFR_AF=0.4811;EUR_AF=0.3211;SAS_AF=0.1401;AA=C|||;VT=SNP
16	9418463	rs4780332	T	C	100	PASS	AC=1424;AF=0.284345;AN=5008;NS=2504;DP=20892;EAS_AF=0.6647;AMR_AF=0.2392;AFR_AF=0.0772;EUR_AF=0.171;SAS_AF=0.3211;AA=T|||;VT=SNP
16	9419060	rs12931386	G	A	100	PASS	AC=519;AF=0.103634;AN=5008;NS=2504;DP=21007;EAS_AF=0.0774;AMR_AF=0.1412;AFR_AF=0.0113;EUR_AF=0.1988;SAS_AF=0.1309;AA=G|||;VT=SNP
16	9419277	rs77563086	A	G	100	PASS	AC=426;AF=0.0850639;AN=5008;NS=2504;DP=21800;EAS_AF=0.0774;AMR_AF=0.0937;AFR_AF=0.0061;EUR_AF=0.1342;SAS_AF=0.1431;AA=A|||;VT=SNP
16	9419798	rs28673481	T	G	100	PASS	AC=1654;AF=0.330272;AN=5008;NS=2504;DP=18452;EAS_AF=0.1538;AMR_AF=0.4294;AFR_AF=0.3192;EUR_AF=0.4095;SAS_AF=0.3753;AA=T|||;VT=SNP
16	9420108	rs62033590	A	C	100	PASS	AC=3470;AF=0.692891;AN=5008;NS=2504;DP=18792;EAS_AF=0.8393;AMR_AF=0.6888;AFR_AF=0.6641;EUR_AF=0.5944;SAS_AF=0.6851;AA=C|||;VT=SNP
16	9420219	rs72776982	C	A	100	PASS	AC=1395;AF=0.278554;AN=5008;NS=2504;DP=22272;EAS_AF=0.6647;AMR_AF=0.2363;AFR_AF=0.0734;EUR_AF=0.169;SAS_AF=0.3006;AA=C|||;VT=SNP
16	9420479	rs61408354	G	A	100	PASS	AC=1415;AF=0.282548;AN=5008;NS=2504;DP=18591;EAS_AF=0.6835;AMR_AF=0.2334;AFR_AF=0.0726;EUR_AF=0.169;SAS_AF=0.3047;AA=G|||;VT=SNP
16	9420635	rs1428806	T	C	100	PASS	AC=1884;AF=0.376198;AN=5008;NS=2504;DP=21871;EAS_AF=0.1558;AMR_AF=0.451;AFR_AF=0.4395;EUR_AF=0.4294;SAS_AF=0.41;AA=T|||;VT=SNP
16	9421427	rs78999733	C	G	100	PASS	AC=21;AF=0.00419329;AN=5008;NS=2504;DP=20517;EAS_AF=0.0208;AMR_AF=0;AFR_AF=0;EUR_AF=0;SAS_AF=0;AA=C|||;VT=SNP
16	9421834	rs192308522	A	G	100	PASS	AC=24;AF=0.00479233;AN=5008;NS=2504;DP=20380;EAS_AF=0.0218;AMR_AF=0;AFR_AF=0;EUR_AF=0;SAS_AF=0.002;AA=A|||;VT=SNP
16	9422113	rs140284200	T	C	100	PASS	AC=51;AF=0.0101837;AN=5008;NS=2504;DP=21284;EAS_AF=0.0347;AMR_AF=0.0202;AFR_AF=0.0015;EUR_AF=0;SAS_AF=0;AA=T|||;VT=SNP
16	9422986	rs74452656	C	T	100	PASS	AC=334;AF=0.0666933;AN=5008;NS=2504;DP=20146;EAS_AF=0.1964;AMR_AF=0.0749;AFR_AF=0.0136;EUR_AF=0.0119;SAS_AF=0.0552;AA=C|||;VT=SNP
16	9423061	rs9938076	C	G	100	PASS	AC=1436;AF=0.286741;AN=5008;NS=2504;DP=20601;EAS_AF=0.1498;AMR_AF=0.4135;AFR_AF=0.1974;EUR_AF=0.3966;SAS_AF=0.3456;AA=C|||;VT=SNP
16	9424174	rs76129007	T	C	100	PASS	AC=378;AF=0.0754792;AN=5008;NS=2504;DP=19019;EAS_AF=0.2034;AMR_AF=0.0764;AFR_AF=0.0393;EUR_AF=0.0119;SAS_AF=0.0573;AA=T|||;VT=SNP
16	9424463	rs74511896	A	T	100	PASS	AC=296;AF=0.0591054;AN=5008;NS=2504;DP=18053;EAS_AF=0.1389;AMR_AF=0.1916;AFR_AF=0.0038;EUR_AF=0;SAS_AF=0.0184;AA=A|||;VT=SNP
16	9424738	rs171602	C	A	100	PASS	AC=423;AF=0.0844649;AN=5008;NS=2504;DP=18765;EAS_AF=0.0744;AMR_AF=0.0937;AFR_AF=0.0166;EUR_AF=0.1312;SAS_AF=0.1319;AA=C|||;VT=SNP
16	9424925	rs166070	T	A	100	PASS	AC=1970;AF=0.393371;AN=5008;NS=2504;DP=15806;EAS_AF=0.2242;AMR_AF=0.5072;AFR_AF=0.2927;EUR_AF=0.5278;SAS_AF=0.4847;AA=T|||;VT=SNP
16	9424976	rs4780342	T	C	100	PASS	AC=792;AF=0.158147;AN=5008;NS=2504;DP=16899;EAS_AF=0.1032;AMR_AF=0.2003;AFR_AF=0.0764;EUR_AF=0.2734;SAS_AF=0.1769;AA=T|||;VT=SNP
16	9425362	rs249286	C	A	100	PASS	AC=423;AF=0.0844649;AN=5008;NS=2504;DP=17464;EAS_AF=0.0734;AMR_AF=0.0951;AFR_AF=0.0174;EUR_AF=0.1312;SAS_AF=0.1309;AA=C|||;VT=SNP
16	9425961	rs249284	C	T	100	PASS	AC=407;AF=0.08127;AN=5008;NS=2504;DP=16360;EAS_AF=0.0734;AMR_AF=0.0951;AFR_AF=0.0053;EUR_AF=0.1312;SAS_AF=0.1309;AA=C|||;VT=SNP
16	9426156	rs537918	G	C	100	PASS	AC=404;AF=0.0806709;AN=5008;NS=2504;DP=15371;EAS_AF=0.0734;AMR_AF=0.0922;AFR_AF=0.0053;EUR_AF=0.1302;SAS_AF=0.1309;AA=G|||;VT=SNP
16	9426174	rs56016480	G	A	100	PASS	AC=1437;AF=0.286941;AN=5008;NS=2504;DP=15665;EAS_AF=0.1488;AMR_AF=0.4107;AFR_AF=0.1952;EUR_AF=0.3966;SAS_AF=0.3528;AA=G|||;VT=SNP
16	9426404	rs837349	G	A	100	PASS	AC=422;AF=0.0842652;AN=5008;NS=2504;DP=13686;EAS_AF=0.0734;AMR_AF=0.0922;AFR_AF=0.0166;EUR_AF=0.1312;SAS_AF=0.1329;AA=G|||;VT=SNP
16	9426779	rs680590	A	T	100	PASS	AC=1935;AF=0.386382;AN=5008;NS=2504;DP=16616;EAS_AF=0.2222;AMR_AF=0.5072;AFR_AF=0.2663;EUR_AF=0.5288;SAS_AF=0.4857;AA=A|||;VT=SNP
16	9426921	rs74996870	T	G	100	PASS	AC=382;AF=0.076278;AN=5008;NS=2504;DP=19344;EAS_AF=0.2063;AMR_AF=0.0764;AFR_AF=0.0393;EUR_AF=0.0119;SAS_AF=0.0583;AA=T|||;VT=SNP
16	9427217	rs678434	T	C	100	PASS	AC=3810;AF=0.760783;AN=5008;NS=2504;DP=16521;EAS_AF=0.8958;AMR_AF=0.7767;AFR_AF=0.6399;EUR_AF=0.7117;SAS_AF=0.8241;AA=t|||;VT=SNP
16	9428626	rs1428808	A	G	100	PASS	AC=1474;AF=0.294329;AN=5008;NS=2504;DP=19877;EAS_AF=0.6766;AMR_AF=0.2493;AFR_AF=0.1021;EUR_AF=0.172;SAS_AF=0.318;AA=A|||;VT=SNP
16	9429026	rs8054181	T	C	100	PASS	AC=1496;AF=0.298722;AN=5008;NS=2504;DP=15744;EAS_AF=0.6766;AMR_AF=0.2493;AFR_AF=0.1188;EUR_AF=0.172;SAS_AF=0.318;AA=T|||;VT=SNP
16	9429916	rs1428809	A	G	100	PASS	AC=1495;AF=0.298522;AN=5008;NS=2504;DP=20757;EAS_AF=0.6766;AMR_AF=0.2493;AFR_AF=0.1195;EUR_AF=0.17;SAS_AF=0.318;AA=A|||;VT=SNP
16	9430296	rs11642423	A	G	100	PASS	AC=637;AF=0.127196;AN=5008;NS=2504;DP=20184;EAS_AF=0.0109;AMR_AF=0.1801;AFR_AF=0.0113;EUR_AF=0.335;SAS_AF=0.1524;AA=A|||;VT=SNP
16	9431474	rs1369932	A	T	100	PASS	AC=1437;AF=0.286941;AN=5008;NS=2504;DP=20790;EAS_AF=0.6696;AMR_AF=0.2435;AFR_AF=0.093;EUR_AF=0.171;SAS_AF=0.3047;AA=A|||;VT=SNP
16	9432005	rs11075294	C	T	100	PASS	AC=1392;AF=0.277955;AN=5008;NS=2504;DP=21968;EAS_AF=0.1508;AMR_AF=0.4121;AFR_AF=0.1755;EUR_AF=0.3847;SAS_AF=0.3425;AA=C|||;VT=SNP
16	9432022	rs118039009	A	G	100	PASS	AC=35;AF=0.00698882;AN=5008;NS=2504;DP=22256;EAS_AF=0.0317;AMR_AF=0.0014;AFR_AF=0;EUR_AF=0.001;SAS_AF=0.001;AA=A|||;VT=SNP
16	9432732	rs537966	A	G	100	PASS	AC=1990;AF=0.397364;AN=5008;NS=2504;DP=22121;EAS_AF=0.6875;AMR_AF=0.2738;AFR_AF=0.4576;EUR_AF=0.1899;SAS_AF=0.318;AA=A|||;VT=SNP
16	9433319	rs249274	C	T	100	PASS	AC=1031;AF=0.205871;AN=5008;NS=2504;DP=17424;EAS_AF=0.0992;AMR_AF=0.1888;AFR_AF=0.3169;EUR_AF=0.2207;SAS_AF=0.1626;AA=C|||;VT=SNP
16	9433422	rs193860	C	G	100	PASS	AC=4572;AF=0.912939;AN=5008;NS=2504;DP=21283;EAS_AF=0.9256;AMR_AF=0.8977;AFR_AF=0.9932;EUR_AF=0.8499;SAS_AF=0.8671;AA=G|||;VT=SNP
16	9433457	rs2314296	A	G	100	PASS	AC=1542;AF=0.307907;AN=5008;NS=2504;DP=21794;EAS_AF=0.6706;AMR_AF=0.2507;AFR_AF=0.1558;EUR_AF=0.175;SAS_AF=0.317;AA=A|||;VT=SNP
16	9433864	rs249275	C	T	100	PASS	AC=1394;AF=0.278355;AN=5008;NS=2504;DP=21709;EAS_AF=0.1022;AMR_AF=0.2133;AFR_AF=0.5545;EUR_AF=0.2316;SAS_AF=0.181;AA=T|||;VT=SNP
16	9434019	rs919369	G	C	100	PASS	AC=1477;AF=0.294928;AN=5008;NS=2504;DP=20286;EAS_AF=0.1558;AMR_AF=0.4222;AFR_AF=0.1891;EUR_AF=0.4274;SAS_AF=0.3548;AA=G|||;VT=SNP
16	9434959	rs489992	G	A	100	PASS	AC=1021;AF=0.203874;AN=5008;NS=2504;DP=20067;EAS_AF=0.0903;AMR_AF=0.1916;AFR_AF=0.3169;EUR_AF=0.2207;SAS_AF=0.1595;AA=G|||;VT=SNP
16	9435154	rs720033	T	G	100	PASS	AC=54;AF=0.0107827;AN=5008;NS=2504;DP=21866;EAS_AF=0.0347;AMR_AF=0.0202;AFR_AF=0.0015;EUR_AF=0.003;SAS_AF=0;AA=T|||;VT=SNP
16	9435412	rs1989263	G	T	100	PASS	AC=305;AF=0.0609026;AN=5008;NS=2504;DP=18917;EAS_AF=0.1399;AMR_AF=0.1988;AFR_AF=0.003;EUR_AF=0.004;SAS_AF=0.0184;AA=G|||;VT=SNP
16	9435702	rs12148932	A	C	100	PASS	AC=618;AF=0.123403;AN=5008;NS=2504;DP=18772;EAS_AF=0.0903;AMR_AF=0.1369;AFR_AF=0.0696;EUR_AF=0.1909;SAS_AF=0.1513;AA=a|||;VT=SNP
16	9436005	rs4781036	G	A	100	PASS	AC=3078;AF=0.614617;AN=5008;NS=2504;DP=19228;EAS_AF=0.6369;AMR_AF=0.6167;AFR_AF=0.6044;EUR_AF=0.5835;SAS_AF=0.636;AA=g|||;VT=SNP
16	9436278	rs1428810	A	G	100	PASS	AC=388;AF=0.077476;AN=5008;NS=2504;DP=18377;EAS_AF=0.1984;AMR_AF=0.0821;AFR_AF=0.0499;EUR_AF=0.0129;SAS_AF=0.0532;AA=A|||;VT=SNP
16	9436397	rs74358602	A	G	100	PASS	AC=38;AF=0.00758786;AN=5008;NS=2504;DP=20092;EAS_AF=0.0357;AMR_AF=0;AFR_AF=0;EUR_AF=0.001;SAS_AF=0.001;AA=A|||;VT=SNP
16	9436850	rs149566203	C	T	100	PASS	AC=10;AF=0.00199681;AN=5008;NS=2504;DP=20653;EAS_AF=0.005;AMR_AF=0;AFR_AF=0;EUR_AF=0.005;SAS_AF=0;AA=C|||;VT=SNP
16	9436915	rs8055270	T	C	100	PASS	AC=1165;AF=0.232628;AN=5008;NS=2504;DP=19125;EAS_AF=0.4851;AMR_AF=0.1671;AFR_AF=0.1021;EUR_AF=0.163;SAS_AF=0.2669;AA=T|||;VT=SNP
16	9437050	rs8061192	G	T	100	PASS	AC=3489;AF=0.696685;AN=5008;NS=2504;DP=20960;EAS_AF=0.8304;AMR_AF=0.696;AFR_AF=0.6725;EUR_AF=0.5974;SAS_AF=0.6943;AA=T|||;VT=SNP
16	9438107	rs17568098	A	G	100	PASS	AC=1524;AF=0.304313;AN=5008;NS=2504;DP=13994;EAS_AF=0.1637;AMR_AF=0.4222;AFR_AF=0.2352;EUR_AF=0.4006;SAS_AF=0.3599;AA=A|||;VT=SNP
16	9438363	rs42362	G	C	100	PASS	AC=2906;AF=0.580272;AN=5008;NS=2504;DP=16902;EAS_AF=0.7659;AMR_AF=0.4726;AFR_AF=0.671;EUR_AF=0.4404;SAS_AF=0.4867;AA=C|||;VT=SNP
16	9438692	rs40129	G	T	100	PASS	AC=2961;AF=0.591254;AN=5008;NS=2504;DP=18372;EAS_AF=0.7659;AMR_AF=0.4769;AFR_AF=0.6876;EUR_AF=0.4483;SAS_AF=0.5092;AA=T|||;VT=SNP
16	9439040	rs9925193	G	T	100	PASS	AC=1601;AF=0.319688;AN=5008;NS=2504;DP=21120;EAS_AF=0.1538;AMR_AF=0.4251;AFR_AF=0.3064;EUR_AF=0.3976;SAS_AF=0.3538;AA=G|||;VT=SNP
16	9439715	rs138748025	C	G	100	PASS	AC=13;AF=0.00259585;AN=5008;NS=2504;DP=21675;EAS_AF=0.0129;AMR_AF=0;AFR_AF=0;EUR_AF=0;SAS_AF=0;AA=C|||;VT=SNP
16	9439912	rs75780737	C	T	100	PASS	AC=333;AF=0.0664936;AN=5008;NS=2504;DP=20318;EAS_AF=0.1954;AMR_AF=0.0764;AFR_AF=0.0174;EUR_AF=0.0119;SAS_AF=0.0491;AA=C|||;VT=SNP
16	9439918	rs138457016	T	C	100	PASS	AC=127;AF=0.0253594;AN=5008;NS=2504;DP=19944;EAS_AF=0.002;AMR_AF=0.1758;AFR_AF=0.0023;EUR_AF=0;SAS_AF=0;AA=T|||;VT=SNP
16	9440249	rs6498605	T	C	100	PASS	AC=1565;AF=0.3125;AN=5008;NS=2504;DP=18205;EAS_AF=0.1567;AMR_AF=0.4337;AFR_AF=0.2375;EUR_AF=0.4304;SAS_AF=0.3671;AA=T|||;VT=SNP
16	9441753	rs9923329	A	G	100	PASS	AC=1387;AF=0.276957;AN=5008;NS=2504;DP=17453;EAS_AF=0.1558;AMR_AF=0.4049;AFR_AF=0.2284;EUR_AF=0.3608;SAS_AF=0.2904;AA=A|||;VT=SNP
16	9441821	rs78327846	C	T	100	PASS	AC=322;AF=0.0642971;AN=5008;NS=2504;DP=17523;EAS_AF=0.1865;AMR_AF=0.0735;AFR_AF=0.0159;EUR_AF=0.0119;SAS_AF=0.0511;AA=C|||;VT=SNP
16	9441951	rs8057806	T	C	100	PASS	AC=1110;AF=0.221645;AN=5008;NS=2504;DP=16340;EAS_AF=0.4821;AMR_AF=0.1614;AFR_AF=0.0651;EUR_AF=0.161;SAS_AF=0.2699;AA=T|||;VT=SNP
16	9443503	rs7201523	A	G	100	PASS	AC=3378;AF=0.674521;AN=5008;NS=2504;DP=17041;EAS_AF=0.8274;AMR_AF=0.6816;AFR_AF=0.6679;EUR_AF=0.5596;SAS_AF=0.6391;AA=A|||;VT=SNP
16	9444059	rs182842738	G	A	100	PASS	AC=26;AF=0.00519169;AN=5008;NS=2504;DP=12538;EAS_AF=0.0248;AMR_AF=0;AFR_AF=0;EUR_AF=0.001;SAS_AF=0;AA=G|||;VT=SNP
16	9444064	rs558210723	G	C	100	PASS	AC=10;AF=0.00199681;AN=5008;NS=2504;DP=12330;EAS_AF=0.005;AMR_AF=0;AFR_AF=0;EUR_AF=0.005;SAS_AF=0;AA=G|||;VT=SNP
16	9444103	rs56017818	G	A	100	PASS	AC=1250;AF=0.249601;AN=5008;NS=2504;DP=11086;EAS_AF=0.0794;AMR_AF=0.3761;AFR_AF=0.2262;EUR_AF=0.33;SAS_AF=0.2843;AA=-|||;VT=SNP
16	9444583	rs12447281	T	C	100	PASS	AC=1246;AF=0.248802;AN=5008;NS=2504;DP=14119;EAS_AF=0.0813;AMR_AF=0.3761;AFR_AF=0.2201;EUR_AF=0.331;SAS_AF=0.2853;AA=T|||;VT=SNP
16	9445361	rs143394888	A	G	100	PASS	AC=30;AF=0.00599042;AN=5008;NS=2504;DP=21086;EAS_AF=0.0288;AMR_AF=0;AFR_AF=0;EUR_AF=0;SAS_AF=0.001;AA=A|||;VT=SNP
16	9446547	rs148447080	G	A	100	PASS	AC=17;AF=0.00339457;AN=5008;NS=2504;DP=16083;EAS_AF=0.0169;AMR_AF=0;AFR_AF=0;EUR_AF=0;SAS_AF=0;AA=G|||;VT=SNP
16	9447076	rs12597225	T	C	100	PASS	AC=1238;AF=0.247204;AN=5008;NS=2504;DP=18362;EAS_AF=0.5565;AMR_AF=0.1859;AFR_AF=0.0968;EUR_AF=0.162;SAS_AF=0.2628;AA=T|||;VT=SNP
16	9447912	rs9925401	A	C	100	PASS	AC=3376;AF=0.674121;AN=5008;NS=2504;DP=13470;EAS_AF=0.8254;AMR_AF=0.6715;AFR_AF=0.7057;EUR_AF=0.5278;SAS_AF=0.6278;AA=C|||;VT=SNP
16	9448247	rs12934278	T	C	100	PASS	AC=562;AF=0.11222;AN=5008;NS=2504;DP=15527;EAS_AF=0.1032;AMR_AF=0.1398;AFR_AF=0.0106;EUR_AF=0.2028;SAS_AF=0.1462;AA=T|||;VT=SNP
16	9448545	rs11641033	C	T	100	PASS	AC=1209;AF=0.241414;AN=5008;NS=2504;DP=17692;EAS_AF=0.0784;AMR_AF=0.3703;AFR_AF=0.1952;EUR_AF=0.329;SAS_AF=0.2904;AA=C|||;VT=SNP
16	9448927	rs12599802	G	A	100	PASS	AC=295;AF=0.0589058;AN=5008;NS=2504;DP=16700;EAS_AF=0.1895;AMR_AF=0.0677;AFR_AF=0.0008;EUR_AF=0.0089;SAS_AF=0.0481;AA=A|||;VT=SNP
16	9449012	rs150306875	G	A	100	PASS	AC=10;AF=0.00199681;AN=5008;NS=2504;DP=18397;EAS_AF=0.0099;AMR_AF=0;AFR_AF=0;EUR_AF=0;SAS_AF=0;AA=G|||;VT=SNP
16	9450121	rs4780351	G	A	100	PASS	AC=3251;AF=0.649161;AN=5008;NS=2504;DP=16197;EAS_AF=0.8155;AMR_AF=0.6628;AFR_AF=0.6384;EUR_AF=0.5199;SAS_AF=0.6155;AA=A|||;VT=SNP
16	9450312	rs11643736	C	A	100	PASS	AC=1297;AF=0.258986;AN=5008;NS=2504;DP=17686;EAS_AF=0.0784;AMR_AF=0.3732;AFR_AF=0.2542;EUR_AF=0.328;SAS_AF=0.2996;AA=C|||;VT=SNP
16	9451257	rs75238409	C	A	100	PASS	AC=334;AF=0.0666933;AN=5008;NS=2504;DP=18204;EAS_AF=0.1865;AMR_AF=0.0764;AFR_AF=0.0242;EUR_AF=0.0119;SAS_AF=0.0501;AA=C|||;VT=SNP
16	9452788	rs2195435	G	C	100	PASS	AC=2948;AF=0.588658;AN=5008;NS=2504;DP=12766;EAS_AF=0.7976;AMR_AF=0.6124;AFR_AF=0.5991;EUR_AF=0.4195;SAS_AF=0.5164;AA=C|||;VT=SNP
16	9453114	rs1898231	C	T	100	PASS	AC=1222;AF=0.24401;AN=5008;NS=2504;DP=17055;EAS_AF=0.0744;AMR_AF=0.3689;AFR_AF=0.2413;EUR_AF=0.3181;SAS_AF=0.2577;AA=C|||;VT=SNP
16	9454445	rs7206503	C	T	100	PASS	AC=1197;AF=0.239018;AN=5008;NS=2504;DP=20567;EAS_AF=0.1438;AMR_AF=0.3862;AFR_AF=0.1445;EUR_AF=0.3231;SAS_AF=0.274;AA=C|||;VT=SNP
16	9456991	rs1896763	T	G	100	PASS	AC=1454;AF=0.290335;AN=5008;NS=2504;DP=19267;EAS_AF=0.1508;AMR_AF=0.4107;AFR_AF=0.3026;EUR_AF=0.337;SAS_AF=0.2843;AA=T|||;VT=SNP
16	9457330	rs72636272	G	C	100	PASS	AC=1078;AF=0.215256;AN=5008;NS=2504;DP=16105;EAS_AF=0.5843;AMR_AF=0.1888;AFR_AF=0.0598;EUR_AF=0.0905;SAS_AF=0.1922;AA=G|||;VT=SNP
16	9457915	rs193861	A	G	100	PASS	AC=4008;AF=0.800319;AN=5008;NS=2504;DP=19969;EAS_AF=0.873;AMR_AF=0.8256;AFR_AF=0.8994;EUR_AF=0.6859;SAS_AF=0.6912;AA=G|||;VT=SNP
16	9458323	rs184336190	G	A	100	PASS	AC=10;AF=0.00199681;AN=5008;NS=2504;DP=14728;EAS_AF=0.005;AMR_AF=0;AFR_AF=0;EUR_AF=0.005;SAS_AF=0;AA=G|||;VT=SNP
16	9459120	rs117576974	G	A	100	PASS	AC=24;AF=0.00479233;AN=5008;NS=2504;DP=18086;EAS_AF=0.0228;AMR_AF=0;AFR_AF=0.0008;EUR_AF=0;SAS_AF=0;AA=G|||;VT=SNP
16	9459307	rs4780361	C	A	100	PASS	AC=776;AF=0.154952;AN=5008;NS=2504;DP=17840;EAS_AF=0.1359;AMR_AF=0.2017;AFR_AF=0.0446;EUR_AF=0.2594;SAS_AF=0.183;AA=C|||;VT=SNP
16	9460186	rs4781064	C	T	100	PASS	AC=779;AF=0.155551;AN=5008;NS=2504;DP=20802;EAS_AF=0.1389;AMR_AF=0.2017;AFR_AF=0.0439;EUR_AF=0.2594;SAS_AF=0.184;AA=C|||;VT=SNP
16	9461040	rs142735343	G	C	100	PASS	AC=10;AF=0.00199681;AN=5008;NS=2504;DP=21946;EAS_AF=0.005;AMR_AF=0;AFR_AF=0;EUR_AF=0.005;SAS_AF=0;AA=G|||;VT=SNP
16	9461799	rs146712036	G	A	100	PASS	AC=25;AF=0.00499201;AN=5008;NS=2504;DP=11661;EAS_AF=0.0238;AMR_AF=0.0014;AFR_AF=0;EUR_AF=0;SAS_AF=0;AA=G|||;VT=SNP
16	9461951	rs183659	T	C	100	PASS	AC=4390;AF=0.876597;AN=5008;NS=2504;DP=13329;EAS_AF=0.9315;AMR_AF=0.8775;AFR_AF=0.9871;EUR_AF=0.7734;SAS_AF=0.7761;AA=C|||;VT=SNP
16	9462005	rs55883826	C	T	100	PASS	AC=1466;AF=0.292732;AN=5008;NS=2504;DP=12945;EAS_AF=0.1468;AMR_AF=0.415;AFR_AF=0.3177;EUR_AF=0.333;SAS_AF=0.2812;AA=c|||;VT=SNP
16	9462057	rs55840078	C	T	100	PASS	AC=1351;AF=0.269768;AN=5008;NS=2504;DP=11975;EAS_AF=0.1558;AMR_AF=0.4063;AFR_AF=0.2292;EUR_AF=0.332;SAS_AF=0.2812;AA=C|||;VT=SNP
16	9462210	rs57044375	T	C	100	PASS	AC=1626;AF=0.324681;AN=5008;NS=2504;DP=17088;EAS_AF=0.6498;AMR_AF=0.2939;AFR_AF=0.1475;EUR_AF=0.2445;SAS_AF=0.3333;AA=T|||;VT=SNP
16	9462956	rs8051532	A	G	100	PASS	AC=1656;AF=0.330671;AN=5008;NS=2504;DP=18627;EAS_AF=0.6548;AMR_AF=0.2939;AFR_AF=0.1498;EUR_AF=0.2624;SAS_AF=0.3374;AA=A|||;VT=SNP
16	9463387	rs7199233	T	C	100	PASS	AC=1672;AF=0.333866;AN=5008;NS=2504;DP=19775;EAS_AF=0.6508;AMR_AF=0.2954;AFR_AF=0.1694;EUR_AF=0.2575;SAS_AF=0.3354;AA=C|||;VT=SNP
16	9463433	rs11644725	C	A	100	PASS	AC=1478;AF=0.295128;AN=5008;NS=2504;DP=19525;EAS_AF=0.1448;AMR_AF=0.4164;AFR_AF=0.3268;EUR_AF=0.334;SAS_AF=0.2812;AA=C|||;VT=SNP
16	9463834	rs77837889	A	C	100	PASS	AC=20;AF=0.00399361;AN=5008;NS=2504;DP=19769;EAS_AF=0.0198;AMR_AF=0;AFR_AF=0;EUR_AF=0;SAS_AF=0;AA=A|||;VT=SNP
16	9464476	rs17681793	G	C	100	PASS	AC=1627;AF=0.32488;AN=5008;NS=2504;DP=19410;EAS_AF=0.6508;AMR_AF=0.2925;AFR_AF=0.149;EUR_AF=0.2455;SAS_AF=0.3313;AA=G|||;VT=SNP
16	9464970	rs4781071	C	T	100	PASS	AC=1184;AF=0.236422;AN=5008;NS=2504;DP=17730;EAS_AF=0.1389;AMR_AF=0.3934;AFR_AF=0.1415;EUR_AF=0.3231;SAS_AF=0.2648;AA=C|||;VT=SNP
16	9465382	rs12597661	G	A	100	PASS	AC=438;AF=0.0874601;AN=5008;NS=2504;DP=18468;EAS_AF=0.1508;AMR_AF=0.0836;AFR_AF=0.1316;EUR_AF=0.0119;SAS_AF=0.0429;AA=A|||;VT=SNP
16	9465430	rs12600318	A	G	100	PASS	AC=440;AF=0.0878594;AN=5008;NS=2504;DP=17908;EAS_AF=0.1538;AMR_AF=0.0821;AFR_AF=0.1316;EUR_AF=0.0119;SAS_AF=0.0429;AA=G|||;VT=SNP
16	9465711	rs17749326	G	A	100	PASS	AC=1227;AF=0.245008;AN=5008;NS=2504;DP=17643;EAS_AF=0.4831;AMR_AF=0.2104;AFR_AF=0.0416;EUR_AF=0.2296;SAS_AF=0.3149;AA=G|||;VT=SNP
16	9465810	rs12596422	T	G	100	PASS	AC=445;AF=0.0888578;AN=5008;NS=2504;DP=19080;EAS_AF=0.1567;AMR_AF=0.0821;AFR_AF=0.1316;EUR_AF=0.0119;SAS_AF=0.045;AA=G|||;VT=SNP
16	9465845	rs17681811	A	C	100	PASS	AC=919;AF=0.183506;AN=5008;NS=2504;DP=18819;EAS_AF=0.4365;AMR_AF=0.1657;AFR_AF=0.0189;EUR_AF=0.1471;SAS_AF=0.1953;AA=A|||;VT=SNP
16	9466162	rs74964581	C	T	100	PASS	AC=441;AF=0.0880591;AN=5008;NS=2504;DP=19287;EAS_AF=0.1548;AMR_AF=0.0821;AFR_AF=0.1316;EUR_AF=0.0119;SAS_AF=0.0429;AA=C|||;VT=SNP
16	9466432	rs591717	C	T	100	PASS	AC=950;AF=0.189696;AN=5008;NS=2504;DP=17589;EAS_AF=0.1339;AMR_AF=0.1585;AFR_AF=0.298;EUR_AF=0.1809;SAS_AF=0.1319;AA=C|||;VT=SNP
16	9466490	rs8045467	G	A	100	PASS	AC=436;AF=0.0870607;AN=5008;NS=2504;DP=16027;EAS_AF=0.1528;AMR_AF=0.0807;AFR_AF=0.1301;EUR_AF=0.0119;SAS_AF=0.0429;AA=G|||;VT=SNP
16	9466790	rs17681823	C	G	100	PASS	AC=246;AF=0.0491214;AN=5008;NS=2504;DP=18983;EAS_AF=0.0923;AMR_AF=0.2133;AFR_AF=0.0015;EUR_AF=0.001;SAS_AF=0.002;AA=C|||;VT=SNP
16	9467811	rs171603	G	A	100	PASS	AC=4351;AF=0.86881;AN=5008;NS=2504;DP=21630;EAS_AF=0.8958;AMR_AF=0.8746;AFR_AF=0.9871;EUR_AF=0.7714;SAS_AF=0.7771;AA=A|||;VT=SNP
16	9468154	rs76843325	T	C	100	PASS	AC=452;AF=0.0902556;AN=5008;NS=2504;DP=21997;EAS_AF=0.1567;AMR_AF=0.0836;AFR_AF=0.1331;EUR_AF=0.0119;SAS_AF=0.0491;AA=T|||;VT=SNP
16	9468329	rs1864157	A	G	100	PASS	AC=533;AF=0.10643;AN=5008;NS=2504;DP=21170;EAS_AF=0.1548;AMR_AF=0.0865;AFR_AF=0.1959;EUR_AF=0.0119;SAS_AF=0.047;AA=A|||;VT=SNP
16	9468783	rs249302	T	G	100	PASS	AC=4526;AF=0.903754;AN=5008;NS=2504;DP=17424;EAS_AF=0.9008;AMR_AF=0.9035;AFR_AF=0.9917;EUR_AF=0.8509;SAS_AF=0.8425;AA=G|||;VT=SNP
16	9469225	rs13335734	C	G	100	PASS	AC=1721;AF=0.34365;AN=5008;NS=2504;DP=13485;EAS_AF=0.6448;AMR_AF=0.268;AFR_AF=0.2148;EUR_AF=0.2326;SAS_AF=0.3753;AA=G|||;VT=SNP
16	9469386	rs11075301	G	A	100	PASS	AC=2980;AF=0.595048;AN=5008;NS=2504;DP=18244;EAS_AF=0.4087;AMR_AF=0.6657;AFR_AF=0.8661;EUR_AF=0.5239;SAS_AF=0.4438;AA=A|||;VT=SNP
16	9469388	rs78543959	A	G	100	PASS	AC=31;AF=0.0061901;AN=5008;NS=2504;DP=18377;EAS_AF=0.0288;AMR_AF=0;AFR_AF=0;EUR_AF=0;SAS_AF=0.002;AA=A|||;VT=SNP
16	9469752	rs9940332	T	C	100	PASS	AC=1718;AF=0.343051;AN=5008;NS=2504;DP=23058;EAS_AF=0.6746;AMR_AF=0.2666;AFR_AF=0.1982;EUR_AF=0.2296;SAS_AF=0.3681;AA=C|||;VT=SNP
16	9469907	rs249301	T	A	100	PASS	AC=4514;AF=0.901358;AN=5008;NS=2504;DP=18317;EAS_AF=0.9325;AMR_AF=0.8833;AFR_AF=0.9902;EUR_AF=0.834;SAS_AF=0.8313;AA=A|||;VT=SNP
16	9469931	rs249300	T	C	100	PASS	AC=4348;AF=0.868211;AN=5008;NS=2504;DP=18294;EAS_AF=0.9315;AMR_AF=0.8559;AFR_AF=0.9818;EUR_AF=0.7555;SAS_AF=0.774;AA=C|||;VT=SNP
16	9470037	rs249299	T	G	100	PASS	AC=2780;AF=0.555112;AN=5008;NS=2504;DP=15165;EAS_AF=0.7847;AMR_AF=0.4424;AFR_AF=0.5651;EUR_AF=0.4314;SAS_AF=0.5123;AA=G|||;VT=SNP
16	9470620	rs12596220	T	C	100	PASS	AC=496;AF=0.0990415;AN=5008;NS=2504;DP=17527;EAS_AF=0.1587;AMR_AF=0.0865;AFR_AF=0.1619;EUR_AF=0.0139;SAS_AF=0.0491;AA=C|||;VT=SNP
16	9470887	rs837356	A	C	100	PASS	AC=1504;AF=0.300319;AN=5008;NS=2504;DP=21290;EAS_AF=0.2728;AMR_AF=0.2622;AFR_AF=0.4781;EUR_AF=0.2237;SAS_AF=0.1943;AA=N|||;VT=SNP
16	9471268	rs8063998	G	C	100	PASS	AC=1250;AF=0.249601;AN=5008;NS=2504;DP=19662;EAS_AF=0.5149;AMR_AF=0.1844;AFR_AF=0.0567;EUR_AF=0.2157;SAS_AF=0.318;AA=g|||;VT=SNP
16	9471681	rs249287	T	G	100	PASS	AC=1833;AF=0.366014;AN=5008;NS=2504;DP=18786;EAS_AF=0.3274;AMR_AF=0.2997;AFR_AF=0.5333;EUR_AF=0.3072;SAS_AF=0.2873;AA=G|||;VT=SNP
16	9471754	rs78318748	T	C	100	PASS	AC=454;AF=0.090655;AN=5008;NS=2504;DP=17668;EAS_AF=0.1597;AMR_AF=0.0821;AFR_AF=0.1331;EUR_AF=0.0119;SAS_AF=0.0491;AA=T|||;VT=SNP
16	9472805	rs1864156	A	G	100	PASS	AC=4361;AF=0.870807;AN=5008;NS=2504;DP=21659;EAS_AF=0.9355;AMR_AF=0.8646;AFR_AF=0.9818;EUR_AF=0.7565;SAS_AF=0.7761;AA=G|||;VT=SNP
16	9472813	rs646085	A	G	100	PASS	AC=4325;AF=0.863618;AN=5008;NS=2504;DP=21595;EAS_AF=0.9355;AMR_AF=0.8631;AFR_AF=0.9546;EUR_AF=0.7565;SAS_AF=0.7771;AA=G|||;VT=SNP
16	9473028	rs185111	A	G	100	PASS	AC=2683;AF=0.535743;AN=5008;NS=2504;DP=20601;EAS_AF=0.7887;AMR_AF=0.4337;AFR_AF=0.4909;EUR_AF=0.4334;SAS_AF=0.5133;AA=G|||;VT=SNP
16	9473321	rs67498156	A	G	100	PASS	AC=1724;AF=0.344249;AN=5008;NS=2504;DP=24829;EAS_AF=0.6776;AMR_AF=0.2695;AFR_AF=0.18;EUR_AF=0.2425;SAS_AF=0.3804;AA=A|||;VT=SNP
16	9473496	rs79220306	C	T	100	PASS	AC=464;AF=0.0926518;AN=5008;NS=2504;DP=20400;EAS_AF=0.1567;AMR_AF=0.0807;AFR_AF=0.1437;EUR_AF=0.0119;SAS_AF=0.0491;AA=C|||;VT=SNP
16	9473635	rs77628546	T	A	100	PASS	AC=465;AF=0.0928514;AN=5008;NS=2504;DP=19265;EAS_AF=0.1567;AMR_AF=0.0807;AFR_AF=0.1445;EUR_AF=0.0119;SAS_AF=0.0491;AA=T|||;VT=SNP
16	9474019	rs140354023	C	T	100	PASS	AC=465;AF=0.0928514;AN=5008;NS=2504;DP=18802;EAS_AF=0.1567;AMR_AF=0.0807;AFR_AF=0.1445;EUR_AF=0.0119;SAS_AF=0.0491;AA=C|||;VT=SNP
16	9474056	rs12598159	A	G	100	PASS	AC=1285;AF=0.256589;AN=5008;NS=2504;DP=18604;EAS_AF=0.5208;AMR_AF=0.1888;AFR_AF=0.056;EUR_AF=0.2306;SAS_AF=0.3303;AA=A|||;VT=SNP
16	9474164	rs59552315	G	A	100	PASS	AC=465;AF=0.0928514;AN=5008;NS=2504;DP=21002;EAS_AF=0.1548;AMR_AF=0.0821;AFR_AF=0.1467;EUR_AF=0.0119;SAS_AF=0.047;AA=A|||;VT=SNP
16	9474186	rs249288	C	T	100	PASS	AC=955;AF=0.190695;AN=5008;NS=2504;DP=20458;EAS_AF=0.1121;AMR_AF=0.1599;AFR_AF=0.3116;EUR_AF=0.1869;SAS_AF=0.1339;AA=C|||;VT=SNP
16	9474537	rs60821400	C	T	100	PASS	AC=463;AF=0.0924521;AN=5008;NS=2504;DP=19946;EAS_AF=0.1567;AMR_AF=0.0807;AFR_AF=0.143;EUR_AF=0.0119;SAS_AF=0.0491;AA=C|||;VT=SNP
16	9474549	rs111333035	T	G	100	PASS	AC=403;AF=0.0804712;AN=5008;NS=2504;DP=19605;EAS_AF=0.1567;AMR_AF=0.0778;AFR_AF=0.0991;EUR_AF=0.0119;SAS_AF=0.0491;AA=T|||;VT=SNP
16	9474557	rs77575379	C	T	100	PASS	AC=448;AF=0.0894569;AN=5008;NS=2504;DP=19603;EAS_AF=0.1567;AMR_AF=0.0821;AFR_AF=0.1309;EUR_AF=0.0119;SAS_AF=0.0491;AA=C|||;VT=SNP
16	9475767	rs75839149	C	T	100	PASS	AC=407;AF=0.08127;AN=5008;NS=2504;DP=18557;EAS_AF=0.1944;AMR_AF=0.0893;AFR_AF=0.0681;EUR_AF=0.0099;SAS_AF=0.0501;AA=T|||;VT=SNP
16	9476332	rs62033597	A	G	100	PASS	AC=1279;AF=0.255391;AN=5008;NS=2504;DP=20866;EAS_AF=0.5843;AMR_AF=0.2161;AFR_AF=0.1339;EUR_AF=0.1541;SAS_AF=0.2127;AA=G|||;VT=SNP
16	9476345	rs8052081	G	C	100	PASS	AC=273;AF=0.0545128;AN=5008;NS=2504;DP=20699;EAS_AF=0.0585;AMR_AF=0.0173;AFR_AF=0.0877;EUR_AF=0.0348;SAS_AF=0.0521;AA=G|||;VT=SNP
16	9476710	rs249289	G	T	100	PASS	AC=2002;AF=0.39976;AN=5008;NS=2504;DP=18089;EAS_AF=0.3403;AMR_AF=0.3573;AFR_AF=0.5983;EUR_AF=0.3718;SAS_AF=0.2515;AA=T|||;VT=SNP
16	9477339	rs57981099	G	A	100	PASS	AC=864;AF=0.172524;AN=5008;NS=2504;DP=15839;EAS_AF=0.3462;AMR_AF=0.1138;AFR_AF=0.1536;EUR_AF=0.0746;SAS_AF=0.1616;AA=G|||;VT=SNP
16	9477431	rs249290	G	A	100	PASS	AC=2504;AF=0.5;AN=5008;NS=2504;DP=16346;EAS_AF=0.5387;AMR_AF=0.4597;AFR_AF=0.4766;EUR_AF=0.5139;SAS_AF=0.5061;AA=G|||;VT=SNP
16	9477447	rs249291	A	G	100	PASS	AC=3045;AF=0.608027;AN=5008;NS=2504;DP=16590;EAS_AF=0.6161;AMR_AF=0.4784;AFR_AF=0.7307;EUR_AF=0.5507;SAS_AF=0.5849;AA=G|||;VT=SNP
16	9478669	rs142096818	G	A	100	PASS	AC=9;AF=0.00179712;AN=5008;NS=2504;DP=18548;EAS_AF=0.0089;AMR_AF=0;AFR_AF=0;EUR_AF=0;SAS_AF=0;AA=G|||;VT=SNP
16	9479931	rs145617027	G	T	100	PASS	AC=72;AF=0.014377;AN=5008;NS=2504;DP=18717;EAS_AF=0.0476;AMR_AF=0.0259;AFR_AF=0.0023;EUR_AF=0.003;SAS_AF=0;AA=G|||;VT=SNP
16	9479966	rs117369421	A	G	100	PASS	AC=375;AF=0.0748802;AN=5008;NS=2504;DP=17565;EAS_AF=0.247;AMR_AF=0.0692;AFR_AF=0.0197;EUR_AF=0.0219;SAS_AF=0.0307;AA=A|||;VT=SNP
16	9481036	rs173613	T	C	100	PASS	AC=3910;AF=0.780751;AN=5008;NS=2504;DP=19866;EAS_AF=0.7788;AMR_AF=0.5879;AFR_AF=0.9879;EUR_AF=0.6928;SAS_AF=0.7301;AA=C|||;VT=SNP
16	9481708	rs80289363	G	A	100	PASS	AC=350;AF=0.0698882;AN=5008;NS=2504;DP=20799;EAS_AF=0.2341;AMR_AF=0.0634;AFR_AF=0.0189;EUR_AF=0.0149;SAS_AF=0.0307;AA=G|||;VT=SNP
16	9482118	rs249281	C	G	100	PASS	AC=2346;AF=0.46845;AN=5008;NS=2504;DP=19745;EAS_AF=0.3562;AMR_AF=0.3905;AFR_AF=0.6354;EUR_AF=0.4672;SAS_AF=0.4151;AA=G|||;VT=SNP
16	9482943	rs249280	G	A	100	PASS	AC=1498;AF=0.299121;AN=5008;NS=2504;DP=20021;EAS_AF=0.3313;AMR_AF=0.3516;AFR_AF=0.1831;EUR_AF=0.3956;SAS_AF=0.2863;AA=G|||;VT=SNP
16	9483202	rs11648011	C	G	100	PASS	AC=1521;AF=0.303714;AN=5008;NS=2504;DP=17439;EAS_AF=0.2014;AMR_AF=0.2277;AFR_AF=0.4985;EUR_AF=0.2803;SAS_AF=0.2239;AA=G|||;VT=SNP
16	9483968	rs837358	A	T	100	PASS	AC=2598;AF=0.51877;AN=5008;NS=2504;DP=21926;EAS_AF=0.6012;AMR_AF=0.3559;AFR_AF=0.4803;EUR_AF=0.5368;SAS_AF=0.5828;AA=A|||;VT=SNP
16	9484028	rs837359	T	C	100	PASS	AC=3290;AF=0.656949;AN=5008;NS=2504;DP=21863;EAS_AF=0.6091;AMR_AF=0.4539;AFR_AF=0.7587;EUR_AF=0.659;SAS_AF=0.7106;AA=T|||;VT=SNP
16	9485036	rs539300	G	A	100	PASS	AC=3861;AF=0.770966;AN=5008;NS=2504;DP=19266;EAS_AF=0.7748;AMR_AF=0.5418;AFR_AF=0.9841;EUR_AF=0.6829;SAS_AF=0.7321;AA=A|||;VT=SNP
16	9485248	rs77975924	C	T	100	PASS	AC=299;AF=0.0597045;AN=5008;NS=2504;DP=18416;EAS_AF=0.1657;AMR_AF=0.0648;AFR_AF=0.034;EUR_AF=0.0139;SAS_AF=0.0286;AA=C|||;VT=SNP
16	9486244	rs1561134	T	G	100	PASS	AC=3241;AF=0.647165;AN=5008;NS=2504;DP=20122;EAS_AF=0.6131;AMR_AF=0.4625;AFR_AF=0.6853;EUR_AF=0.6869;SAS_AF=0.7209;AA=T|||;VT=SNP
16	9488641	rs76694291	C	T	100	PASS	AC=399;AF=0.0796725;AN=5008;NS=2504;DP=8574;EAS_AF=0.1706;AMR_AF=0.0749;AFR_AF=0.0976;EUR_AF=0.0169;SAS_AF=0.0297;AA=C|||;VT=SNP
16	9488898	rs12444227	C	T	100	PASS	AC=1052;AF=0.210064;AN=5008;NS=2504;DP=10872;EAS_AF=0.2183;AMR_AF=0.4366;AFR_AF=0.0106;EUR_AF=0.2813;SAS_AF=0.2372;AA=C|||;VT=SNP
16	9488935	rs12445972	A	G	100	PASS	AC=157;AF=0.0313498;AN=5008;NS=2504;DP=9569;EAS_AF=0.0198;AMR_AF=0.1945;AFR_AF=0.0008;EUR_AF=0;SAS_AF=0.001;AA=A|||;VT=SNP
16	9488942	rs12444796	C	G	100	PASS	AC=1052;AF=0.210064;AN=5008;NS=2504;DP=9756;EAS_AF=0.2183;AMR_AF=0.4366;AFR_AF=0.0106;EUR_AF=0.2813;SAS_AF=0.2372;AA=C|||;VT=SNP
16	9489047	rs4781125	C	T	100	PASS	AC=1052;AF=0.210064;AN=5008;NS=2504;DP=14906;EAS_AF=0.2183;AMR_AF=0.4366;AFR_AF=0.0106;EUR_AF=0.2813;SAS_AF=0.2372;AA=C|||;VT=SNP
16	9491883	rs11645040	C	G	100	PASS	AC=1075;AF=0.214657;AN=5008;NS=2504;DP=19625;EAS_AF=0.2242;AMR_AF=0.4409;AFR_AF=0.0113;EUR_AF=0.2873;SAS_AF=0.2444;AA=C|||;VT=SNP
16	9493048	rs148252347	G	A	100	PASS	AC=29;AF=0.00579073;AN=5008;NS=2504;DP=20329;EAS_AF=0.0248;AMR_AF=0;AFR_AF=0;EUR_AF=0;SAS_AF=0.0041;AA=G|||;VT=SNP
16	9493967	rs12933414	C	T	100	PASS	AC=2575;AF=0.514177;AN=5008;NS=2504;DP=19821;EAS_AF=0.4008;AMR_AF=0.6527;AFR_AF=0.5477;EUR_AF=0.505;SAS_AF=0.4969;AA=T|||;VT=SNP
16	9494635	rs79147017	A	G	100	PASS	AC=32;AF=0.00638978;AN=5008;NS=2504;DP=21920;EAS_AF=0.0288;AMR_AF=0.0014;AFR_AF=0;EUR_AF=0;SAS_AF=0.002;AA=A|||;VT=SNP
16	9495594	rs76757810	A	G	100	PASS	AC=413;AF=0.0824681;AN=5008;NS=2504;DP=24305;EAS_AF=0.1696;AMR_AF=0.0836;AFR_AF=0.0991;EUR_AF=0.0229;SAS_AF=0.0307;AA=a|||;VT=SNP
16	9496101	rs486687	A	G	100	PASS	AC=2125;AF=0.424321;AN=5008;NS=2504;DP=21627;EAS_AF=0.6002;AMR_AF=0.3357;AFR_AF=0.23;EUR_AF=0.4911;SAS_AF=0.5;AA=a|||;VT=SNP
16	9496186	rs487592	A	G	100	PASS	AC=3837;AF=0.766174;AN=5008;NS=2504;DP=20077;EAS_AF=0.7808;AMR_AF=0.5418;AFR_AF=0.9304;EUR_AF=0.7068;SAS_AF=0.7495;AA=N|||;VT=SNP
16	9496251	rs1992073	T	C	100	PASS	AC=3853;AF=0.769369;AN=5008;NS=2504;DP=19332;EAS_AF=0.7768;AMR_AF=0.5562;AFR_AF=0.9236;EUR_AF=0.7177;SAS_AF=0.7577;AA=c|||;VT=SNP
16	9496339	rs4561465	T	G	100	PASS	AC=2514;AF=0.501997;AN=5008;NS=2504;DP=20342;EAS_AF=0.2619;AMR_AF=0.5879;AFR_AF=0.6664;EUR_AF=0.495;SAS_AF=0.4734;AA=g|||;VT=SNP
16	9496560	rs512304	G	A	100	PASS	AC=3841;AF=0.766973;AN=5008;NS=2504;DP=20066;EAS_AF=0.7768;AMR_AF=0.5548;AFR_AF=0.9228;EUR_AF=0.7087;SAS_AF=0.7566;AA=a|||;VT=SNP
16	9496660	rs11643994	A	C	100	PASS	AC=2152;AF=0.429712;AN=5008;NS=2504;DP=21791;EAS_AF=0.6002;AMR_AF=0.3386;AFR_AF=0.2496;EUR_AF=0.4891;SAS_AF=0.501;AA=a|||;VT=SNP
16	9497245	rs7189608	C	T	100	PASS	AC=1987;AF=0.396765;AN=5008;NS=2504;DP=20791;EAS_AF=0.5129;AMR_AF=0.3314;AFR_AF=0.1974;EUR_AF=0.4881;SAS_AF=0.499;AA=c|||;VT=SNP
16	9497663	rs1975271	C	T	100	PASS	AC=3503;AF=0.699481;AN=5008;NS=2504;DP=21286;EAS_AF=0.7679;AMR_AF=0.4683;AFR_AF=0.9365;EUR_AF=0.5457;SAS_AF=0.6309;AA=C|||;VT=SNP
16	9498732	rs142941178	C	T	100	PASS	AC=32;AF=0.00638978;AN=5008;NS=2504;DP=23094;EAS_AF=0.0298;AMR_AF=0;AFR_AF=0;EUR_AF=0;SAS_AF=0.002;AA=c|||;VT=SNP
16	9499543	rs180725142	A	C	100	PASS	AC=31;AF=0.0061901;AN=5008;NS=2504;DP=28998;EAS_AF=0.0288;AMR_AF=0;AFR_AF=0;EUR_AF=0;SAS_AF=0.002;AA=A|||;VT=SNP
16	9499910	rs9939972	C	G	100	PASS	AC=2145;AF=0.428315;AN=5008;NS=2504;DP=30795;EAS_AF=0.3879;AMR_AF=0.5504;AFR_AF=0.5091;EUR_AF=0.336;SAS_AF=0.3691;AA=C|||;VT=SNP
16	9500178	rs77611421	G	A	100	PASS	AC=37;AF=0.00738818;AN=5008;NS=2504;DP=23552;EAS_AF=0.0367;AMR_AF=0;AFR_AF=0;EUR_AF=0;SAS_AF=0;AA=G|||;VT=SNP
16	9500509	rs7186581	C	T	100	PASS	AC=1509;AF=0.301318;AN=5008;NS=2504;DP=16950;EAS_AF=0.3889;AMR_AF=0.5288;AFR_AF=0.1233;EUR_AF=0.3111;SAS_AF=0.2802;AA=T|||;VT=SNP
16	9500782	rs1991513	A	G	100	PASS	AC=468;AF=0.0934505;AN=5008;NS=2504;DP=19736;EAS_AF=0.0377;AMR_AF=0.098;AFR_AF=0.0507;EUR_AF=0.17;SAS_AF=0.1268;AA=A|||;VT=SNP
16	9501114	rs147345487	C	T	100	PASS	AC=31;AF=0.0061901;AN=5008;NS=2504;DP=17652;EAS_AF=0.0278;AMR_AF=0;AFR_AF=0;EUR_AF=0;SAS_AF=0.0031;AA=C|||;VT=SNP
16	9501236	rs79521687	C	G	100	PASS	AC=476;AF=0.0950479;AN=5008;NS=2504;DP=15512;EAS_AF=0.0367;AMR_AF=0.0994;AFR_AF=0.0567;EUR_AF=0.17;SAS_AF=0.1268;AA=C|||;VT=SNP
16	9501479	rs57267135	C	T	100	PASS	AC=769;AF=0.153554;AN=5008;NS=2504;DP=18624;EAS_AF=0.0367;AMR_AF=0.1052;AFR_AF=0.1936;EUR_AF=0.1928;SAS_AF=0.2137;AA=C|||;VT=SNP
16	9501649	rs55807290	G	C	100	PASS	AC=1010;AF=0.201677;AN=5008;NS=2504;DP=17291;EAS_AF=0.0367;AMR_AF=0.1182;AFR_AF=0.3676;EUR_AF=0.1938;SAS_AF=0.2147;AA=G|||;VT=SNP
16	9502281	rs930094	A	G	100	PASS	AC=1696;AF=0.338658;AN=5008;NS=2504;DP=19379;EAS_AF=0.3988;AMR_AF=0.5476;AFR_AF=0.2345;EUR_AF=0.325;SAS_AF=0.2832;AA=A|||;VT=SNP
16	9502503	rs9940196	G	C	100	PASS	AC=990;AF=0.197684;AN=5008;NS=2504;DP=20583;EAS_AF=0.0367;AMR_AF=0.1182;AFR_AF=0.3525;EUR_AF=0.1938;SAS_AF=0.2147;AA=G|||;VT=SNP
16	9502513	rs9927839	C	T	100	PASS	AC=987;AF=0.197085;AN=5008;NS=2504;DP=20783;EAS_AF=0.0367;AMR_AF=0.1182;AFR_AF=0.3525;EUR_AF=0.1948;SAS_AF=0.2106;AA=C|||;VT=SNP
16	9502985	rs11644154	C	G	100	PASS	AC=1610;AF=0.321486;AN=5008;NS=2504;DP=17879;EAS_AF=0.4335;AMR_AF=0.5303;AFR_AF=0.1762;EUR_AF=0.2982;SAS_AF=0.2781;AA=G|||;VT=SNP
16	9504240	rs12051502	T	A	100	PASS	AC=1307;AF=0.260982;AN=5008;NS=2504;DP=19373;EAS_AF=0.2629;AMR_AF=0.4813;AFR_AF=0.062;EUR_AF=0.3549;SAS_AF=0.2751;AA=T|||;VT=SNP
16	9504839	rs79691744	A	G	100	PASS	AC=33;AF=0.00658946;AN=5008;NS=2504;DP=19131;EAS_AF=0.0298;AMR_AF=0.0014;AFR_AF=0;EUR_AF=0;SAS_AF=0.002;AA=A|||;VT=SNP
16	9504917	rs35376	A	G	100	PASS	AC=3355;AF=0.669928;AN=5008;NS=2504;DP=19018;EAS_AF=0.5605;AMR_AF=0.6988;AFR_AF=0.7564;EUR_AF=0.6312;SAS_AF=0.6851;AA=G|||;VT=SNP
16	9505098	rs35377	G	A	100	PASS	AC=801;AF=0.159944;AN=5008;NS=2504;DP=21649;EAS_AF=0.2837;AMR_AF=0.0937;AFR_AF=0.1051;EUR_AF=0.1103;SAS_AF=0.2045;AA=G|||;VT=SNP
16	9505352	rs77269004	C	T	100	PASS	AC=390;AF=0.0778754;AN=5008;NS=2504;DP=19053;EAS_AF=0.1687;AMR_AF=0.0692;AFR_AF=0.0976;EUR_AF=0.0139;SAS_AF=0.0297;AA=C|||;VT=SNP
16	9505421	rs35378	C	T	100	PASS	AC=800;AF=0.159744;AN=5008;NS=2504;DP=19120;EAS_AF=0.2788;AMR_AF=0.0937;AFR_AF=0.1082;EUR_AF=0.1103;SAS_AF=0.2045;AA=C|||;VT=SNP
16	9505631	rs753408	G	A	100	PASS	AC=1647;AF=0.328874;AN=5008;NS=2504;DP=18437;EAS_AF=0.4395;AMR_AF=0.3026;AFR_AF=0.2428;EUR_AF=0.3668;SAS_AF=0.3108;AA=G|||;VT=SNP
16	9505855	rs149211197	G	A	100	PASS	AC=12;AF=0.00239617;AN=5008;NS=2504;DP=19522;EAS_AF=0.0119;AMR_AF=0;AFR_AF=0;EUR_AF=0;SAS_AF=0;AA=G|||;VT=SNP
16	9505986	rs35379	C	A	100	PASS	AC=760;AF=0.151757;AN=5008;NS=2504;DP=17229;EAS_AF=0.245;AMR_AF=0.0937;AFR_AF=0.1051;EUR_AF=0.1103;SAS_AF=0.2025;AA=C|||;VT=SNP
16	9506104	rs143402865	C	T	100	PASS	AC=93;AF=0.0185703;AN=5008;NS=2504;DP=20192;EAS_AF=0.0476;AMR_AF=0.0519;AFR_AF=0.0008;EUR_AF=0.003;SAS_AF=0.0051;AA=C|||;VT=SNP
16	9506445	rs77501219	T	A	100	PASS	AC=114;AF=0.0227636;AN=5008;NS=2504;DP=19134;EAS_AF=0.0417;AMR_AF=0;AFR_AF=0.0477;EUR_AF=0.002;SAS_AF=0.0072;AA=T|||;VT=SNP
16	9506804	rs17653013	A	G	100	PASS	AC=1245;AF=0.248602;AN=5008;NS=2504;DP=20088;EAS_AF=0.2728;AMR_AF=0.232;AFR_AF=0.1301;EUR_AF=0.3588;SAS_AF=0.2822;AA=A|||;VT=SNP
16	9506936	rs249294	C	T	100	PASS	AC=3288;AF=0.65655;AN=5008;NS=2504;DP=20071;EAS_AF=0.5516;AMR_AF=0.6772;AFR_AF=0.7519;EUR_AF=0.5974;SAS_AF=0.682;AA=T|||;VT=SNP
16	9507063	rs139459190	A	G	100	PASS	AC=34;AF=0.00678914;AN=5008;NS=2504;DP=20178;EAS_AF=0.0169;AMR_AF=0.0216;AFR_AF=0.0008;EUR_AF=0;SAS_AF=0.001;AA=a|||;VT=SNP
16	9507601	rs249295	T	A	100	PASS	AC=1071;AF=0.213858;AN=5008;NS=2504;DP=21798;EAS_AF=0.2758;AMR_AF=0.1124;AFR_AF=0.2897;EUR_AF=0.1233;SAS_AF=0.2127;AA=A|||;VT=SNP
16	9507613	rs249296	T	C	100	PASS	AC=1208;AF=0.241214;AN=5008;NS=2504;DP=21701;EAS_AF=0.2758;AMR_AF=0.1182;AFR_AF=0.3896;EUR_AF=0.1243;SAS_AF=0.2127;AA=G|||;VT=SNP
16	9507842	rs78745286	A	T	100	PASS	AC=396;AF=0.0790735;AN=5008;NS=2504;DP=18556;EAS_AF=0.1746;AMR_AF=0.0706;AFR_AF=0.0983;EUR_AF=0.0139;SAS_AF=0.0276;AA=A|||;VT=SNP
16	9508047	rs1545099	C	T	100	PASS	AC=1213;AF=0.242212;AN=5008;NS=2504;DP=18159;EAS_AF=0.2649;AMR_AF=0.2262;AFR_AF=0.1203;EUR_AF=0.3549;SAS_AF=0.2791;AA=C|||;VT=SNP
16	9508098	rs187486	T	C	100	PASS	AC=1157;AF=0.23103;AN=5008;NS=2504;DP=18024;EAS_AF=0.25;AMR_AF=0.0893;AFR_AF=0.388;EUR_AF=0.1203;SAS_AF=0.2137;AA=C|||;VT=SNP
16	9508332	rs249297	A	C	100	PASS	AC=746;AF=0.148962;AN=5008;NS=2504;DP=20034;EAS_AF=0.249;AMR_AF=0.0648;AFR_AF=0.1051;EUR_AF=0.1064;SAS_AF=0.2086;AA=a|||;VT=SNP
16	9508721	rs249298	C	T	100	PASS	AC=740;AF=0.147764;AN=5008;NS=2504;DP=19313;EAS_AF=0.248;AMR_AF=0.0648;AFR_AF=0.1021;EUR_AF=0.1064;SAS_AF=0.2076;AA=C|||;VT=SNP
16	9509850	rs12325488	A	G	100	PASS	AC=1281;AF=0.255791;AN=5008;NS=2504;DP=18888;EAS_AF=0.0377;AMR_AF=0.1182;AFR_AF=0.6051;EUR_AF=0.161;SAS_AF=0.2035;AA=G|||;VT=SNP
16	9510005	rs12928833	G	A	100	PASS	AC=1307;AF=0.260982;AN=5008;NS=2504;DP=19167;EAS_AF=0.2897;AMR_AF=0.5115;AFR_AF=0.025;EUR_AF=0.3549;SAS_AF=0.2761;AA=G|||;VT=SNP
16	9510354	rs168725	G	C	100	PASS	AC=3358;AF=0.670527;AN=5008;NS=2504;DP=22051;EAS_AF=0.5585;AMR_AF=0.6988;AFR_AF=0.7625;EUR_AF=0.6252;SAS_AF=0.6881;AA=C|||;VT=SNP
16	9511702	rs12931122	C	A	100	PASS	AC=2467;AF=0.492612;AN=5008;NS=2504;DP=19761;EAS_AF=0.2986;AMR_AF=0.5994;AFR_AF=0.6286;EUR_AF=0.4622;SAS_AF=0.4642;AA=A|||;VT=SNP
16	9511991	rs8047184	G	A	100	PASS	AC=167;AF=0.0333466;AN=5008;NS=2504;DP=18204;EAS_AF=0.0288;AMR_AF=0.0086;AFR_AF=0.0991;EUR_AF=0.001;SAS_AF=0;AA=G|||;VT=SNP
16	9512153	rs77358698	C	T	100	PASS	AC=7;AF=0.00139776;AN=5008;NS=2504;DP=20073;EAS_AF=0.0069;AMR_AF=0;AFR_AF=0;EUR_AF=0;SAS_AF=0;AA=C|||;VT=SNP
16	9512260	rs694773	T	C	100	PASS	AC=1005;AF=0.200679;AN=5008;NS=2504;DP=18872;EAS_AF=0.247;AMR_AF=0.1023;AFR_AF=0.2277;EUR_AF=0.166;SAS_AF=0.2219;AA=T|||;VT=SNP
16	9512662	rs11859090	C	A	100	PASS	AC=1452;AF=0.289936;AN=5008;NS=2504;DP=19510;EAS_AF=0.4454;AMR_AF=0.2767;AFR_AF=0.1195;EUR_AF=0.3449;SAS_AF=0.3129;AA=C|||;VT=SNP
16	9513787	rs4399531	T	G	100	PASS	AC=3341;AF=0.667133;AN=5008;NS=2504;DP=18513;EAS_AF=0.5556;AMR_AF=0.6974;AFR_AF=0.7451;EUR_AF=0.6332;SAS_AF=0.6902;AA=G|||;VT=SNP
16	9513930	rs76952208	A	G	100	PASS	AC=31;AF=0.0061901;AN=5008;NS=2504;DP=19534;EAS_AF=0.0308;AMR_AF=0;AFR_AF=0;EUR_AF=0;SAS_AF=0;AA=A|||;VT=SNP
16	9514069	rs4257206	A	G	100	PASS	AC=3356;AF=0.670128;AN=5008;NS=2504;DP=17554;EAS_AF=0.5546;AMR_AF=0.6974;AFR_AF=0.7587;EUR_AF=0.6342;SAS_AF=0.6871;AA=a|||;VT=SNP
16	9514075	rs11075312	G	A	100	PASS	AC=607;AF=0.121206;AN=5008;NS=2504;DP=17279;EAS_AF=0.2192;AMR_AF=0.2795;AFR_AF=0.0053;EUR_AF=0.0994;SAS_AF=0.0869;AA=G|||;VT=SNP
16	9514605	rs8048268	T	G	100	PASS	AC=4228;AF=0.844249;AN=5008;NS=2504;DP=17002;EAS_AF=0.8105;AMR_AF=0.8242;AFR_AF=0.9803;EUR_AF=0.7495;SAS_AF=0.8067;AA=G|||;VT=SNP
16	9515678	rs249279	T	C	100	PASS	AC=2084;AF=0.416134;AN=5008;NS=2504;DP=18622;EAS_AF=0.2569;AMR_AF=0.2133;AFR_AF=0.7133;EUR_AF=0.3231;SAS_AF=0.4182;AA=t|||;VT=SNP
16	9515870	rs249278	T	A	100	PASS	AC=1948;AF=0.388978;AN=5008;NS=2504;DP=19230;EAS_AF=0.2569;AMR_AF=0.2075;AFR_AF=0.6142;EUR_AF=0.3221;SAS_AF=0.4182;AA=T|||;VT=SNP
16	9516090	rs183657	T	C	100	PASS	AC=852;AF=0.170128;AN=5008;NS=2504;DP=21239;EAS_AF=0.25;AMR_AF=0.0965;AFR_AF=0.118;EUR_AF=0.163;SAS_AF=0.2178;AA=T|||;VT=SNP
16	9516112	rs8045718	C	G	100	PASS	AC=1753;AF=0.35004;AN=5008;NS=2504;DP=21246;EAS_AF=0.2569;AMR_AF=0.1931;AFR_AF=0.4864;EUR_AF=0.3101;SAS_AF=0.4141;AA=C|||;VT=SNP
16	9516115	rs62033618	A	T	100	PASS	AC=697;AF=0.139177;AN=5008;NS=2504;DP=21125;EAS_AF=0.25;AMR_AF=0.0821;AFR_AF=0.0106;EUR_AF=0.161;SAS_AF=0.2168;AA=A|||;VT=SNP
16	9516215	rs519934	T	C	100	PASS	AC=2131;AF=0.425519;AN=5008;NS=2504;DP=20084;EAS_AF=0.2569;AMR_AF=0.2161;AFR_AF=0.7466;EUR_AF=0.3241;SAS_AF=0.4182;AA=C|||;VT=SNP
16	9516216	rs646932	A	G	100	PASS	AC=2083;AF=0.415935;AN=5008;NS=2504;DP=20093;EAS_AF=0.2569;AMR_AF=0.2147;AFR_AF=0.711;EUR_AF=0.3241;SAS_AF=0.4182;AA=A|||;VT=SNP
16	9516315	rs8059436	T	C	100	PASS	AC=2087;AF=0.416733;AN=5008;NS=2504;DP=20938;EAS_AF=0.256;AMR_AF=0.2147;AFR_AF=0.7133;EUR_AF=0.325;SAS_AF=0.4192;AA=T|||;VT=SNP
16	9516566	rs8059935	T	C	100	PASS	AC=2084;AF=0.416134;AN=5008;NS=2504;DP=21219;EAS_AF=0.255;AMR_AF=0.2133;AFR_AF=0.7133;EUR_AF=0.325;SAS_AF=0.4182;AA=c|||;VT=SNP
16	9516640	rs249277	C	T	100	PASS	AC=2009;AF=0.401158;AN=5008;NS=2504;DP=21854;EAS_AF=0.253;AMR_AF=0.2334;AFR_AF=0.6498;EUR_AF=0.3241;SAS_AF=0.4162;AA=C|||;VT=SNP
16	9516647	rs190345	C	T	100	PASS	AC=842;AF=0.168131;AN=5008;NS=2504;DP=21918;EAS_AF=0.2421;AMR_AF=0.0965;AFR_AF=0.118;EUR_AF=0.163;SAS_AF=0.2157;AA=C|||;VT=SNP
16	9516684	rs249276	G	T	100	PASS	AC=2034;AF=0.40615;AN=5008;NS=2504;DP=21057;EAS_AF=0.254;AMR_AF=0.2118;AFR_AF=0.6793;EUR_AF=0.3241;SAS_AF=0.4162;AA=T|||;VT=SNP
16	9516992	rs837351	A	G	100	PASS	AC=850;AF=0.169728;AN=5008;NS=2504;DP=20236;EAS_AF=0.25;AMR_AF=0.0965;AFR_AF=0.1172;EUR_AF=0.163;SAS_AF=0.2168;AA=A|||;VT=SNP
16	9517053	rs4347627	T	A	100	PASS	AC=1227;AF=0.245008;AN=5008;NS=2504;DP=17484;EAS_AF=0.2927;AMR_AF=0.4683;AFR_AF=0.034;EUR_AF=0.3012;SAS_AF=0.2648;AA=t|||;VT=SNP
16	9517889	rs7187882	G	A	100	PASS	AC=1680;AF=0.335463;AN=5008;NS=2504;DP=16304;EAS_AF=0.4494;AMR_AF=0.304;AFR_AF=0.2564;EUR_AF=0.3668;SAS_AF=0.3149;AA=g|||;VT=SNP
16	9518149	rs139430937	C	T	100	PASS	AC=313;AF=0.0625;AN=5008;NS=2504;DP=15123;EAS_AF=0.1806;AMR_AF=0.0677;AFR_AF=0.0325;EUR_AF=0.008;SAS_AF=0.0337;AA=C|||;VT=SNP
16	9518151	rs8047309	C	T	100	PASS	AC=1956;AF=0.390575;AN=5008;NS=2504;DP=15148;EAS_AF=0.253;AMR_AF=0.2104;AFR_AF=0.6203;EUR_AF=0.3241;SAS_AF=0.4182;AA=c|||;VT=SNP
16	9518298	rs6498641	G	T	100	PASS	AC=842;AF=0.168131;AN=5008;NS=2504;DP=17606;EAS_AF=0.246;AMR_AF=0.0951;AFR_AF=0.1135;EUR_AF=0.164;SAS_AF=0.2178;AA=G|||;VT=SNP
16	9518371	rs837352	T	C	100	PASS	AC=942;AF=0.188099;AN=5008;NS=2504;DP=18747;EAS_AF=0.246;AMR_AF=0.0994;AFR_AF=0.1861;EUR_AF=0.165;SAS_AF=0.2178;AA=C|||;VT=SNP
16	9518493	rs837353	T	C	100	PASS	AC=848;AF=0.169329;AN=5008;NS=2504;DP=19373;EAS_AF=0.246;AMR_AF=0.0965;AFR_AF=0.1172;EUR_AF=0.164;SAS_AF=0.2178;AA=T|||;VT=SNP
16	9518674	rs9302526	C	T	100	PASS	AC=2492;AF=0.497604;AN=5008;NS=2504;DP=17550;EAS_AF=0.3026;AMR_AF=0.6066;AFR_AF=0.6331;EUR_AF=0.4722;SAS_AF=0.4642;AA=T|||;VT=SNP
16	9519225	rs17681985	A	G	100	PASS	AC=842;AF=0.168131;AN=5008;NS=2504;DP=19721;EAS_AF=0.246;AMR_AF=0.0951;AFR_AF=0.1135;EUR_AF=0.164;SAS_AF=0.2178;AA=A|||;VT=SNP
16	9519608	rs35382877	G	A	100	PASS	AC=579;AF=0.115615;AN=5008;NS=2504;DP=19545;EAS_AF=0.0754;AMR_AF=0.1931;AFR_AF=0.0068;EUR_AF=0.2008;SAS_AF=0.1616;AA=G|||;VT=SNP
16	9519927	rs837354	A	T	100	PASS	AC=848;AF=0.169329;AN=5008;NS=2504;DP=20040;EAS_AF=0.246;AMR_AF=0.0965;AFR_AF=0.1172;EUR_AF=0.164;SAS_AF=0.2178;AA=T|||;VT=SNP
16	9520906	rs80139873	C	T	100	PASS	AC=11;AF=0.00219649;AN=5008;NS=2504;DP=16104;EAS_AF=0.0109;AMR_AF=0;AFR_AF=0;EUR_AF=0;SAS_AF=0;AA=c|||;VT=SNP
16	9521234	rs560941	G	A	100	PASS	AC=3344;AF=0.667732;AN=5008;NS=2504;DP=19077;EAS_AF=0.5466;AMR_AF=0.7061;AFR_AF=0.7511;EUR_AF=0.6441;SAS_AF=0.6769;AA=G|||;VT=SNP
16	9521949	rs249282	G	A	100	PASS	AC=3318;AF=0.66254;AN=5008;NS=2504;DP=20111;EAS_AF=0.5427;AMR_AF=0.7032;AFR_AF=0.7496;EUR_AF=0.6392;SAS_AF=0.6636;AA=A|||;VT=SNP
16	9522052	rs2115409	C	A	100	PASS	AC=2476;AF=0.494409;AN=5008;NS=2504;DP=22122;EAS_AF=0.2946;AMR_AF=0.6095;AFR_AF=0.6377;EUR_AF=0.4761;SAS_AF=0.4438;AA=C|||;VT=SNP
16	9522260	rs930095	C	G	100	PASS	AC=2474;AF=0.49401;AN=5008;NS=2504;DP=18810;EAS_AF=0.2956;AMR_AF=0.6066;AFR_AF=0.6346;EUR_AF=0.4771;SAS_AF=0.4458;AA=G|||;VT=SNP
16	9522470	rs930096	A	G	100	PASS	AC=759;AF=0.151558;AN=5008;NS=2504;DP=18782;EAS_AF=0.248;AMR_AF=0.0821;AFR_AF=0.1104;EUR_AF=0.1292;SAS_AF=0.18;AA=A|||;VT=SNP
16	9522589	rs61186185	G	C	100	PASS	AC=749;AF=0.149561;AN=5008;NS=2504;DP=20177;EAS_AF=0.244;AMR_AF=0.0821;AFR_AF=0.1067;EUR_AF=0.1282;SAS_AF=0.18;AA=G|||;VT=SNP
16	9523217	rs12448098	C	T	100	PASS	AC=1226;AF=0.244808;AN=5008;NS=2504;DP=18764;EAS_AF=0.2877;AMR_AF=0.4827;AFR_AF=0.0318;EUR_AF=0.3052;SAS_AF=0.2577;AA=C|||;VT=SNP
16	9523574	rs9937597	C	T	100	PASS	AC=3320;AF=0.662939;AN=5008;NS=2504;DP=18025;EAS_AF=0.5337;AMR_AF=0.7118;AFR_AF=0.764;EUR_AF=0.6282;SAS_AF=0.6605;AA=C|||;VT=SNP
16	9523803	rs168723	T	G	100	PASS	AC=3328;AF=0.664537;AN=5008;NS=2504;DP=18099;EAS_AF=0.5357;AMR_AF=0.7133;AFR_AF=0.7678;EUR_AF=0.6272;SAS_AF=0.6616;AA=G|||;VT=SNP
16	9524025	rs552218	G	A	100	PASS	AC=3388;AF=0.676518;AN=5008;NS=2504;DP=15118;EAS_AF=0.5357;AMR_AF=0.7147;AFR_AF=0.8116;EUR_AF=0.6302;SAS_AF=0.6595;AA=A|||;VT=SNP
16	9524111	rs173614	C	A	100	PASS	AC=3323;AF=0.663538;AN=5008;NS=2504;DP=17083;EAS_AF=0.5357;AMR_AF=0.7133;AFR_AF=0.764;EUR_AF=0.6282;SAS_AF=0.6605;AA=A|||;VT=SNP
16	9524455	rs150502247	C	G	100	PASS	AC=32;AF=0.00638978;AN=5008;NS=2504;DP=19911;EAS_AF=0.0298;AMR_AF=0;AFR_AF=0;EUR_AF=0;SAS_AF=0.002;AA=C|||;VT=SNP
16	9524614	rs956441	G	A	100	PASS	AC=3321;AF=0.663139;AN=5008;NS=2504;DP=21873;EAS_AF=0.5357;AMR_AF=0.7133;AFR_AF=0.764;EUR_AF=0.6272;SAS_AF=0.6595;AA=A|||;VT=SNP
16	9524803	rs956442	T	G	100	PASS	AC=3406;AF=0.680112;AN=5008;NS=2504;DP=20408;EAS_AF=0.5357;AMR_AF=0.719;AFR_AF=0.8215;EUR_AF=0.6292;SAS_AF=0.6626;AA=G|||;VT=SNP
16	9524836	rs4781164	G	A	100	PASS	AC=3324;AF=0.663738;AN=5008;NS=2504;DP=20335;EAS_AF=0.5357;AMR_AF=0.7133;AFR_AF=0.764;EUR_AF=0.6272;SAS_AF=0.6626;AA=A|||;VT=SNP
16	9525056	rs168724	C	T	100	PASS	AC=3321;AF=0.663139;AN=5008;NS=2504;DP=18890;EAS_AF=0.5357;AMR_AF=0.7133;AFR_AF=0.764;EUR_AF=0.6272;SAS_AF=0.6595;AA=T|||;VT=SNP
16	9525207	rs183136	C	T	100	PASS	AC=3321;AF=0.663139;AN=5008;NS=2504;DP=20578;EAS_AF=0.5357;AMR_AF=0.7133;AFR_AF=0.764;EUR_AF=0.6272;SAS_AF=0.6595;AA=T|||;VT=SNP
16	9525414	rs183137	C	A	100	PASS	AC=3318;AF=0.66254;AN=5008;NS=2504;DP=19297;EAS_AF=0.5337;AMR_AF=0.7133;AFR_AF=0.764;EUR_AF=0.6262;SAS_AF=0.6595;AA=C|||;VT=SNP
16	9526951	rs171601	G	A	100	PASS	AC=3288;AF=0.65655;AN=5008;NS=2504;DP=16724;EAS_AF=0.5357;AMR_AF=0.6945;AFR_AF=0.7708;EUR_AF=0.6014;SAS_AF=0.6564;AA=A|||;VT=SNP
16	9526986	rs531909	C	T	100	PASS	AC=3288;AF=0.65655;AN=5008;NS=2504;DP=16878;EAS_AF=0.5357;AMR_AF=0.6945;AFR_AF=0.7708;EUR_AF=0.6014;SAS_AF=0.6564;AA=T|||;VT=SNP
16	9527454	rs117903925	G	T	100	PASS	AC=32;AF=0.00638978;AN=5008;NS=2504;DP=17790;EAS_AF=0.0317;AMR_AF=0;AFR_AF=0;EUR_AF=0;SAS_AF=0;AA=G|||;VT=SNP
16	9527478	rs9937817	A	G	100	PASS	AC=1951;AF=0.389577;AN=5008;NS=2504;DP=17500;EAS_AF=0.2431;AMR_AF=0.2161;AFR_AF=0.6225;EUR_AF=0.327;SAS_AF=0.4131;AA=A|||;VT=SNP
16	9527511	rs34498567	A	T	100	PASS	AC=741;AF=0.147963;AN=5008;NS=2504;DP=17291;EAS_AF=0.2371;AMR_AF=0.085;AFR_AF=0.1059;EUR_AF=0.1292;SAS_AF=0.1769;AA=A|||;VT=SNP
16	9528277	rs1594041	A	G	100	PASS	AC=1716;AF=0.342652;AN=5008;NS=2504;DP=18936;EAS_AF=0.4663;AMR_AF=0.304;AFR_AF=0.2277;EUR_AF=0.3976;SAS_AF=0.3415;AA=A|||;VT=SNP
16	9528424	rs9940644	A	C	100	PASS	AC=1955;AF=0.390375;AN=5008;NS=2504;DP=18122;EAS_AF=0.247;AMR_AF=0.2161;AFR_AF=0.6225;EUR_AF=0.327;SAS_AF=0.4131;AA=A|||;VT=SNP
16	9528946	rs66504909	G	A	100	PASS	AC=1153;AF=0.230232;AN=5008;NS=2504;DP=20899;EAS_AF=0.2887;AMR_AF=0.464;AFR_AF=0.0257;EUR_AF=0.2624;SAS_AF=0.2474;AA=G|||;VT=SNP
16	9529498	rs8060567	C	T	100	PASS	AC=2967;AF=0.592452;AN=5008;NS=2504;DP=17661;EAS_AF=0.5288;AMR_AF=0.634;AFR_AF=0.7595;EUR_AF=0.4692;SAS_AF=0.5297;AA=T|||;VT=SNP
16	9530490	rs4448937	C	G	100	PASS	AC=3347;AF=0.668331;AN=5008;NS=2504;DP=20267;EAS_AF=0.5367;AMR_AF=0.696;AFR_AF=0.8094;EUR_AF=0.6024;SAS_AF=0.6616;AA=G|||;VT=SNP
16	9530644	rs28742947	G	T	100	PASS	AC=1551;AF=0.309704;AN=5008;NS=2504;DP=20152;EAS_AF=0.2917;AMR_AF=0.4899;AFR_AF=0.3018;EUR_AF=0.2694;SAS_AF=0.2526;AA=T|||;VT=SNP
16	9530941	rs28573188	G	A	100	PASS	AC=1559;AF=0.311302;AN=5008;NS=2504;DP=22172;EAS_AF=0.2927;AMR_AF=0.4914;AFR_AF=0.3018;EUR_AF=0.2744;SAS_AF=0.2536;AA=A|||;VT=SNP
16	9531407	rs9937163	G	A	100	PASS	AC=1578;AF=0.315096;AN=5008;NS=2504;DP=22433;EAS_AF=0.2927;AMR_AF=0.4914;AFR_AF=0.3162;EUR_AF=0.2744;SAS_AF=0.2536;AA=G|||;VT=SNP
16	9531496	rs9928914	A	G	100	PASS	AC=1632;AF=0.325879;AN=5008;NS=2504;DP=22088;EAS_AF=0.2927;AMR_AF=0.4928;AFR_AF=0.3555;EUR_AF=0.2753;SAS_AF=0.2536;AA=G|||;VT=SNP
16	9531639	rs12325052	C	T	100	PASS	AC=3274;AF=0.653754;AN=5008;NS=2504;DP=20818;EAS_AF=0.5357;AMR_AF=0.6873;AFR_AF=0.7595;EUR_AF=0.5994;SAS_AF=0.6646;AA=T|||;VT=SNP
16	9531687	rs12325497	G	A	100	PASS	AC=3274;AF=0.653754;AN=5008;NS=2504;DP=20563;EAS_AF=0.5357;AMR_AF=0.6873;AFR_AF=0.7595;EUR_AF=0.5994;SAS_AF=0.6646;AA=A|||;VT=SNP
16	9531694	rs34024217	G	A	100	PASS	AC=1729;AF=0.345248;AN=5008;NS=2504;DP=20791;EAS_AF=0.2431;AMR_AF=0.196;AFR_AF=0.469;EUR_AF=0.325;SAS_AF=0.41;AA=A|||;VT=SNP
16	9531918	rs11075334	C	T	100	PASS	AC=3271;AF=0.653155;AN=5008;NS=2504;DP=22194;EAS_AF=0.5377;AMR_AF=0.6844;AFR_AF=0.7617;EUR_AF=0.5944;SAS_AF=0.6636;AA=T|||;VT=SNP
16	9532096	rs59600422	A	T	100	PASS	AC=1658;AF=0.33107;AN=5008;NS=2504;DP=21354;EAS_AF=0.2431;AMR_AF=0.1873;AFR_AF=0.4206;EUR_AF=0.3241;SAS_AF=0.41;AA=T|||;VT=SNP
16	9532192	rs62033622	C	T	100	PASS	AC=1395;AF=0.278554;AN=5008;NS=2504;DP=21703;EAS_AF=0.2431;AMR_AF=0.1744;AFR_AF=0.2307;EUR_AF=0.3211;SAS_AF=0.41;AA=T|||;VT=SNP
16	9532307	rs16965263	G	A	100	PASS	AC=1498;AF=0.299121;AN=5008;NS=2504;DP=23019;EAS_AF=0.2431;AMR_AF=0.1787;AFR_AF=0.3056;EUR_AF=0.3231;SAS_AF=0.409;AA=A|||;VT=SNP
16	9532978	rs16965266	C	T	100	PASS	AC=1468;AF=0.293131;AN=5008;NS=2504;DP=23140;EAS_AF=0.249;AMR_AF=0.1772;AFR_AF=0.2776;EUR_AF=0.3221;SAS_AF=0.4121;AA=C|||;VT=SNP
16	9534094	rs11075335	A	T	100	PASS	AC=3142;AF=0.627396;AN=5008;NS=2504;DP=16959;EAS_AF=0.5437;AMR_AF=0.6772;AFR_AF=0.6589;EUR_AF=0.5984;SAS_AF=0.6656;AA=G|||;VT=SNP
16	9534199	rs1019798	G	A	100	PASS	AC=3194;AF=0.63778;AN=5008;NS=2504;DP=18612;EAS_AF=0.5437;AMR_AF=0.6787;AFR_AF=0.6967;EUR_AF=0.5994;SAS_AF=0.6656;AA=A|||;VT=SNP
16	9534362	rs11647735	A	T	100	PASS	AC=1160;AF=0.231629;AN=5008;NS=2504;DP=17020;EAS_AF=0.2927;AMR_AF=0.4669;AFR_AF=0.0257;EUR_AF=0.2624;SAS_AF=0.2485;AA=A|||;VT=SNP
16	9534405	rs1962849	C	A	100	PASS	AC=3225;AF=0.64397;AN=5008;NS=2504;DP=16792;EAS_AF=0.5437;AMR_AF=0.6801;AFR_AF=0.7186;EUR_AF=0.6004;SAS_AF=0.6656;AA=A|||;VT=SNP
16	9534659	rs1561133	G	C	100	PASS	AC=4139;AF=0.826478;AN=5008;NS=2504;DP=18965;EAS_AF=0.7837;AMR_AF=0.8084;AFR_AF=0.9811;EUR_AF=0.7207;SAS_AF=0.7832;AA=g|||;VT=SNP
16	9535518	rs2304474	G	T	100	PASS	AC=661;AF=0.131989;AN=5008;NS=2504;DP=6199;EAS_AF=0.2093;AMR_AF=0.0778;AFR_AF=0.0741;EUR_AF=0.1292;SAS_AF=0.1718;AA=G|||;VT=SNP
16	9535715	rs1014568	C	T	100	PASS	AC=3139;AF=0.626797;AN=5008;NS=2504;DP=20522;EAS_AF=0.5456;AMR_AF=0.6758;AFR_AF=0.6551;EUR_AF=0.5984;SAS_AF=0.6667;AA=C|||;VT=SNP
16	9536243	rs1014569	C	T	100	PASS	AC=3140;AF=0.626997;AN=5008;NS=2504;DP=18826;EAS_AF=0.5456;AMR_AF=0.6758;AFR_AF=0.6551;EUR_AF=0.5994;SAS_AF=0.6667;AA=C|||;VT=SNP
16	9536471	rs9931240	G	A	100	PASS	AC=3189;AF=0.636781;AN=5008;NS=2504;DP=19875;EAS_AF=0.5456;AMR_AF=0.6772;AFR_AF=0.6906;EUR_AF=0.6004;SAS_AF=0.6667;AA=A|||;VT=SNP
16	9536631	rs11640563	A	G	100	PASS	AC=3138;AF=0.626597;AN=5008;NS=2504;DP=18239;EAS_AF=0.5456;AMR_AF=0.6715;AFR_AF=0.6558;EUR_AF=0.5994;SAS_AF=0.6667;AA=A|||;VT=SNP
16	9536847	rs1428795	G	C	100	PASS	AC=1734;AF=0.346246;AN=5008;NS=2504;DP=21114;EAS_AF=0.253;AMR_AF=0.1988;AFR_AF=0.4523;EUR_AF=0.333;SAS_AF=0.4172;AA=G|||;VT=SNP
16	9537221	rs1428796	C	T	100	PASS	AC=3271;AF=0.653155;AN=5008;NS=2504;DP=19295;EAS_AF=0.5456;AMR_AF=0.6816;AFR_AF=0.7496;EUR_AF=0.6014;SAS_AF=0.6667;AA=T|||;VT=SNP
16	9537326	rs1428797	A	T	100	PASS	AC=3180;AF=0.634984;AN=5008;NS=2504;DP=17875;EAS_AF=0.5456;AMR_AF=0.6859;AFR_AF=0.6717;EUR_AF=0.6034;SAS_AF=0.6738;AA=A|||;VT=SNP
16	9537365	rs12597132	C	T	100	PASS	AC=1184;AF=0.236422;AN=5008;NS=2504;DP=17476;EAS_AF=0.2927;AMR_AF=0.4769;AFR_AF=0.0287;EUR_AF=0.2684;SAS_AF=0.2556;AA=C|||;VT=SNP
16	9537385	rs12599915	G	A	100	PASS	AC=3156;AF=0.630192;AN=5008;NS=2504;DP=18666;EAS_AF=0.5456;AMR_AF=0.6844;AFR_AF=0.6543;EUR_AF=0.6034;SAS_AF=0.6738;AA=G|||;VT=SNP
16	9537509	rs11075336	G	C	100	PASS	AC=3241;AF=0.647165;AN=5008;NS=2504;DP=16814;EAS_AF=0.5456;AMR_AF=0.6888;AFR_AF=0.7148;EUR_AF=0.6054;SAS_AF=0.6738;AA=C|||;VT=SNP
16	9537683	rs9927088	C	T	100	PASS	AC=3155;AF=0.629992;AN=5008;NS=2504;DP=16906;EAS_AF=0.5456;AMR_AF=0.6844;AFR_AF=0.6536;EUR_AF=0.6034;SAS_AF=0.6738;AA=C|||;VT=SNP
16	9537880	rs9933849	T	G	100	PASS	AC=3178;AF=0.634585;AN=5008;NS=2504;DP=17529;EAS_AF=0.5456;AMR_AF=0.6859;AFR_AF=0.6672;EUR_AF=0.6054;SAS_AF=0.6759;AA=G|||;VT=SNP
16	9538050	rs79973959	G	T	100	PASS	AC=694;AF=0.138578;AN=5008;NS=2504;DP=19473;EAS_AF=0.2401;AMR_AF=0.0764;AFR_AF=0.0696;EUR_AF=0.1302;SAS_AF=0.18;AA=G|||;VT=SNP
16	9538061	rs2075152	C	T	100	PASS	AC=1757;AF=0.350839;AN=5008;NS=2504;DP=19788;EAS_AF=0.4544;AMR_AF=0.3112;AFR_AF=0.2791;EUR_AF=0.3946;SAS_AF=0.3241;AA=C|||;VT=SNP
16	9538259	rs2075153	T	C	100	PASS	AC=3160;AF=0.63099;AN=5008;NS=2504;DP=21807;EAS_AF=0.5486;AMR_AF=0.6844;AFR_AF=0.6536;EUR_AF=0.6034;SAS_AF=0.6759;AA=T|||;VT=SNP
16	9538361	rs586570	T	C	100	PASS	AC=134;AF=0.0267572;AN=5008;NS=2504;DP=21995;EAS_AF=0.0476;AMR_AF=0.0086;AFR_AF=0.053;EUR_AF=0.003;SAS_AF=0.0072;AA=T|||;VT=SNP
16	9538685	rs1898230	G	T	100	PASS	AC=3008;AF=0.600639;AN=5008;NS=2504;DP=19522;EAS_AF=0.5446;AMR_AF=0.6772;AFR_AF=0.5469;EUR_AF=0.6024;SAS_AF=0.6748;AA=T|||;VT=SNP
16	9539103	rs79368946	G	C	100	PASS	AC=32;AF=0.00638978;AN=5008;NS=2504;DP=18447;EAS_AF=0.0317;AMR_AF=0;AFR_AF=0;EUR_AF=0;SAS_AF=0;AA=G|||;VT=SNP
16	9539433	rs759316	G	A	100	PASS	AC=3194;AF=0.63778;AN=5008;NS=2504;DP=16337;EAS_AF=0.5456;AMR_AF=0.6844;AFR_AF=0.6876;EUR_AF=0.5994;SAS_AF=0.6718;AA=A|||;VT=SNP
16	9539438	rs759317	T	C	100	PASS	AC=3238;AF=0.646565;AN=5008;NS=2504;DP=17131;EAS_AF=0.5446;AMR_AF=0.6873;AFR_AF=0.7194;EUR_AF=0.6004;SAS_AF=0.6718;AA=C|||;VT=SNP
16	9539586	rs759318	G	A	100	PASS	AC=3143;AF=0.627596;AN=5008;NS=2504;DP=21327;EAS_AF=0.5446;AMR_AF=0.683;AFR_AF=0.652;EUR_AF=0.5974;SAS_AF=0.6718;AA=G|||;VT=SNP
16	9540506	rs8045165	T	C	100	PASS	AC=1380;AF=0.275559;AN=5008;NS=2504;DP=10300;EAS_AF=0.2887;AMR_AF=0.4971;AFR_AF=0.152;EUR_AF=0.2903;SAS_AF=0.2566;AA=T|||;VT=SNP
16	9540762	rs741249	G	A	100	PASS	AC=3298;AF=0.658546;AN=5008;NS=2504;DP=13659;EAS_AF=0.5536;AMR_AF=0.7075;AFR_AF=0.7088;EUR_AF=0.6412;SAS_AF=0.682;AA=A|||;VT=SNP
16	9542260	rs11641416	A	G	100	PASS	AC=1420;AF=0.283546;AN=5008;NS=2504;DP=18802;EAS_AF=0.2907;AMR_AF=0.5;AFR_AF=0.1551;EUR_AF=0.3052;SAS_AF=0.274;AA=A|||;VT=SNP
16	9542308	rs9933124	G	C	100	PASS	AC=4204;AF=0.839457;AN=5008;NS=2504;DP=17447;EAS_AF=0.7976;AMR_AF=0.83;AFR_AF=0.9818;EUR_AF=0.7475;SAS_AF=0.7914;AA=C|||;VT=SNP
16	9542750	rs35795077	A	G	100	PASS	AC=137;AF=0.0273562;AN=5008;NS=2504;DP=17144;EAS_AF=0.0486;AMR_AF=0.0101;AFR_AF=0.0537;EUR_AF=0.003;SAS_AF=0.0072;AA=a|||;VT=SNP
16	9543508	rs16965285	A	T	100	PASS	AC=831;AF=0.165935;AN=5008;NS=2504;DP=22380;EAS_AF=0.246;AMR_AF=0.0879;AFR_AF=0.0696;EUR_AF=0.166;SAS_AF=0.2689;AA=a|||;VT=SNP
16	9543921	rs139101827	G	C	100	PASS	AC=29;AF=0.00579073;AN=5008;NS=2504;DP=18231;EAS_AF=0.0288;AMR_AF=0;AFR_AF=0;EUR_AF=0;SAS_AF=0;AA=g|||;VT=SNP
16	9545916	rs1428798	G	T	100	PASS	AC=2325;AF=0.464257;AN=5008;NS=2504;DP=17100;EAS_AF=0.5387;AMR_AF=0.6095;AFR_AF=0.2564;EUR_AF=0.4722;SAS_AF=0.5573;AA=G|||;VT=SNP
16	9546065	rs12103097	A	T	100	PASS	AC=3363;AF=0.671526;AN=5008;NS=2504;DP=16529;EAS_AF=0.7073;AMR_AF=0.5029;AFR_AF=0.7511;EUR_AF=0.7237;SAS_AF=0.593;AA=T|||;VT=SNP
16	9546082	rs1835083	T	C	100	PASS	AC=2795;AF=0.558107;AN=5008;NS=2504;DP=17637;EAS_AF=0.4593;AMR_AF=0.4222;AFR_AF=0.7663;EUR_AF=0.5616;SAS_AF=0.4714;AA=C|||;VT=SNP
16	9547276	rs111482433	A	C	100	PASS	AC=353;AF=0.0704872;AN=5008;NS=2504;DP=21888;EAS_AF=0.0427;AMR_AF=0.049;AFR_AF=0.0287;EUR_AF=0.1183;SAS_AF=0.1217;AA=A|||;VT=SNP
16	9547964	rs1428799	G	A	100	PASS	AC=2881;AF=0.57528;AN=5008;NS=2504;DP=21090;EAS_AF=0.5347;AMR_AF=0.6412;AFR_AF=0.6452;EUR_AF=0.4911;SAS_AF=0.5624;AA=G|||;VT=SNP
16	9548446	rs34571815	C	G	100	PASS	AC=2298;AF=0.458866;AN=5008;NS=2504;DP=20976;EAS_AF=0.5357;AMR_AF=0.5893;AFR_AF=0.2731;EUR_AF=0.4662;SAS_AF=0.5307;AA=C|||;VT=SNP
16	9548471	rs4530135	G	A	100	PASS	AC=4134;AF=0.825479;AN=5008;NS=2504;DP=21093;EAS_AF=0.7798;AMR_AF=0.8314;AFR_AF=0.9818;EUR_AF=0.7465;SAS_AF=0.7382;AA=A|||;VT=SNP
16	9548663	rs765081	A	C	100	PASS	AC=3243;AF=0.647564;AN=5008;NS=2504;DP=20317;EAS_AF=0.5486;AMR_AF=0.7104;AFR_AF=0.6679;EUR_AF=0.6362;SAS_AF=0.6892;AA=C|||;VT=SNP
16	9548959	rs1428801	C	T	100	PASS	AC=1714;AF=0.342252;AN=5008;NS=2504;DP=21882;EAS_AF=0.4524;AMR_AF=0.2896;AFR_AF=0.2897;EUR_AF=0.3638;SAS_AF=0.3149;AA=C|||;VT=SNP
16	9549969	rs75834304	A	C	100	PASS	AC=398;AF=0.0794728;AN=5008;NS=2504;DP=18863;EAS_AF=0.0427;AMR_AF=0.049;AFR_AF=0.0628;EUR_AF=0.1183;SAS_AF=0.1217;AA=A|||;VT=SNP
16	9549975	rs62033625	C	T	100	PASS	AC=798;AF=0.159345;AN=5008;NS=2504;DP=18775;EAS_AF=0.2173;AMR_AF=0.0879;AFR_AF=0.0734;EUR_AF=0.161;SAS_AF=0.2648;AA=C|||;VT=SNP
16	9550666	rs139022534	C	T	100	PASS	AC=35;AF=0.00698882;AN=5008;NS=2504;DP=15499;EAS_AF=0.0337;AMR_AF=0;AFR_AF=0;EUR_AF=0;SAS_AF=0.001;AA=C|||;VT=SNP
16	9552263	rs11648190	A	G	100	PASS	AC=1250;AF=0.249601;AN=5008;NS=2504;DP=18829;EAS_AF=0.2877;AMR_AF=0.5058;AFR_AF=0.0265;EUR_AF=0.3111;SAS_AF=0.2669;AA=A|||;VT=SNP
16	9552469	rs78355663	C	A	100	PASS	AC=391;AF=0.0780751;AN=5008;NS=2504;DP=14815;EAS_AF=0.0427;AMR_AF=0.049;AFR_AF=0.059;EUR_AF=0.1183;SAS_AF=0.1196;AA=C|||;VT=SNP
16	9552796	rs78650957	C	G	100	PASS	AC=392;AF=0.0782748;AN=5008;NS=2504;DP=19575;EAS_AF=0.0427;AMR_AF=0.049;AFR_AF=0.059;EUR_AF=0.1183;SAS_AF=0.1207;AA=C|||;VT=SNP
16	9552811	rs61510925	A	G	100	PASS	AC=939;AF=0.1875;AN=5008;NS=2504;DP=19758;EAS_AF=0.2192;AMR_AF=0.1873;AFR_AF=0.0212;EUR_AF=0.2734;SAS_AF=0.2914;AA=A|||;VT=SNP
16	9552852	rs1476959	T	C	100	PASS	AC=392;AF=0.0782748;AN=5008;NS=2504;DP=20196;EAS_AF=0.0427;AMR_AF=0.049;AFR_AF=0.059;EUR_AF=0.1183;SAS_AF=0.1207;AA=T|||;VT=SNP
16	9553827	rs1428803	G	A	100	PASS	AC=2148;AF=0.428914;AN=5008;NS=2504;DP=19698;EAS_AF=0.5317;AMR_AF=0.5562;AFR_AF=0.2368;EUR_AF=0.4205;SAS_AF=0.501;AA=G|||;VT=SNP
16	9553843	rs144491311	C	G	100	PASS	AC=12;AF=0.00239617;AN=5008;NS=2504;DP=19770;EAS_AF=0.0119;AMR_AF=0;AFR_AF=0;EUR_AF=0;SAS_AF=0;AA=C|||;VT=SNP
16	9554101	rs1024783	A	C	100	PASS	AC=2669;AF=0.532947;AN=5008;NS=2504;DP=19474;EAS_AF=0.5337;AMR_AF=0.6383;AFR_AF=0.497;EUR_AF=0.5;SAS_AF=0.5399;AA=A|||;VT=SNP
16	9554345	rs1024784	A	C	100	PASS	AC=3277;AF=0.654353;AN=5008;NS=2504;DP=20298;EAS_AF=0.5486;AMR_AF=0.7061;AFR_AF=0.7224;EUR_AF=0.6243;SAS_AF=0.6656;AA=C|||;VT=SNP
16	9555369	rs7202570	T	A	100	PASS	AC=866;AF=0.172923;AN=5008;NS=2504;DP=21569;EAS_AF=0.2341;AMR_AF=0.0879;AFR_AF=0.0893;EUR_AF=0.159;SAS_AF=0.2975;AA=T|||;VT=SNP
16	9555464	rs7188066	C	T	100	PASS	AC=844;AF=0.16853;AN=5008;NS=2504;DP=18108;EAS_AF=0.2341;AMR_AF=0.0879;AFR_AF=0.0726;EUR_AF=0.159;SAS_AF=0.2975;AA=C|||;VT=SNP
16	9555489	rs1428804	C	T	100	PASS	AC=969;AF=0.19349;AN=5008;NS=2504;DP=20180;EAS_AF=0.2341;AMR_AF=0.121;AFR_AF=0.1036;EUR_AF=0.1938;SAS_AF=0.3241;AA=C|||;VT=SNP
16	9555704	rs2110610	C	G	100	PASS	AC=538;AF=0.107428;AN=5008;NS=2504;DP=20230;EAS_AF=0.0724;AMR_AF=0.1902;AFR_AF=0.0053;EUR_AF=0.1928;SAS_AF=0.135;AA=C|||;VT=SNP
16	9556742	rs60274122	C	G	100	PASS	AC=673;AF=0.134385;AN=5008;NS=2504;DP=13128;EAS_AF=0.0427;AMR_AF=0.0778;AFR_AF=0.2428;EUR_AF=0.1332;SAS_AF=0.1237;AA=G|||;VT=SNP
16	9556743	rs58759411	C	T	100	PASS	AC=674;AF=0.134585;AN=5008;NS=2504;DP=13230;EAS_AF=0.0427;AMR_AF=0.0778;AFR_AF=0.2436;EUR_AF=0.1332;SAS_AF=0.1237;AA=T|||;VT=SNP
16	9556913	rs9930055	A	C	100	PASS	AC=3324;AF=0.663738;AN=5008;NS=2504;DP=15958;EAS_AF=0.5506;AMR_AF=0.7032;AFR_AF=0.7405;EUR_AF=0.6243;SAS_AF=0.6892;AA=C|||;VT=SNP
16	9557361	rs17542333	A	T	100	PASS	AC=353;AF=0.0704872;AN=5008;NS=2504;DP=17392;EAS_AF=0.0427;AMR_AF=0.049;AFR_AF=0.0303;EUR_AF=0.1183;SAS_AF=0.1196;AA=A|||;VT=SNP
16	9557542	rs1035944	A	G	100	PASS	AC=1425;AF=0.284545;AN=5008;NS=2504;DP=14840;EAS_AF=0.3026;AMR_AF=0.4942;AFR_AF=0.1853;EUR_AF=0.2952;SAS_AF=0.2403;AA=A|||;VT=SNP
16	9557912	rs9746701	A	T	100	PASS	AC=653;AF=0.130391;AN=5008;NS=2504;DP=13204;EAS_AF=0.0427;AMR_AF=0.0764;AFR_AF=0.2277;EUR_AF=0.1322;SAS_AF=0.1258;AA=-|||;VT=SNP
16	9558039	rs7187171	T	C	100	PASS	AC=677;AF=0.135184;AN=5008;NS=2504;DP=15581;EAS_AF=0.0427;AMR_AF=0.0764;AFR_AF=0.2474;EUR_AF=0.1322;SAS_AF=0.1237;AA=C|||;VT=SNP
16	9558156	rs12448985	A	G	100	PASS	AC=363;AF=0.072484;AN=5008;NS=2504;DP=20157;EAS_AF=0.0427;AMR_AF=0.049;AFR_AF=0.0378;EUR_AF=0.1183;SAS_AF=0.1196;AA=A|||;VT=SNP
16	9558592	rs988319	C	G	100	PASS	AC=687;AF=0.137181;AN=5008;NS=2504;DP=18083;EAS_AF=0.0427;AMR_AF=0.0764;AFR_AF=0.2534;EUR_AF=0.1322;SAS_AF=0.1258;AA=C|||;VT=SNP
16	9558651	rs988320	A	G	100	PASS	AC=688;AF=0.13738;AN=5008;NS=2504;DP=18157;EAS_AF=0.0427;AMR_AF=0.0764;AFR_AF=0.2549;EUR_AF=0.1322;SAS_AF=0.1247;AA=A|||;VT=SNP
16	9558920	rs17445366	A	G	100	PASS	AC=950;AF=0.189696;AN=5008;NS=2504;DP=17562;EAS_AF=0.2202;AMR_AF=0.1801;AFR_AF=0.0847;EUR_AF=0.2584;SAS_AF=0.2362;AA=A|||;VT=SNP
16	9559060	rs17445394	C	A	100	PASS	AC=352;AF=0.0702875;AN=5008;NS=2504;DP=20748;EAS_AF=0.0427;AMR_AF=0.049;AFR_AF=0.0303;EUR_AF=0.1183;SAS_AF=0.1186;AA=C|||;VT=SNP
16	9559309	rs76126881	T	C	100	PASS	AC=31;AF=0.0061901;AN=5008;NS=2504;DP=19506;EAS_AF=0.0288;AMR_AF=0.0014;AFR_AF=0;EUR_AF=0;SAS_AF=0.001;AA=T|||;VT=SNP
16	9559338	rs76808503	C	T	100	PASS	AC=379;AF=0.0756789;AN=5008;NS=2504;DP=19547;EAS_AF=0.0437;AMR_AF=0.0504;AFR_AF=0.0484;EUR_AF=0.1183;SAS_AF=0.1196;AA=T|||;VT=SNP
16	9559407	rs77586709	A	G	100	PASS	AC=354;AF=0.0706869;AN=5008;NS=2504;DP=19361;EAS_AF=0.0427;AMR_AF=0.049;AFR_AF=0.0303;EUR_AF=0.1183;SAS_AF=0.1207;AA=A|||;VT=SNP
16	9559637	rs74373247	C	G	100	PASS	AC=353;AF=0.0704872;AN=5008;NS=2504;DP=17536;EAS_AF=0.0427;AMR_AF=0.049;AFR_AF=0.0303;EUR_AF=0.1183;SAS_AF=0.1196;AA=C|||;VT=SNP
16	9559718	rs12444157	A	T	100	PASS	AC=353;AF=0.0704872;AN=5008;NS=2504;DP=17040;EAS_AF=0.0427;AMR_AF=0.049;AFR_AF=0.0303;EUR_AF=0.1183;SAS_AF=0.1196;AA=A|||;VT=SNP
16	9559891	rs12444206	A	C	100	PASS	AC=362;AF=0.0722843;AN=5008;NS=2504;DP=18029;EAS_AF=0.0407;AMR_AF=0.0504;AFR_AF=0.0378;EUR_AF=0.1183;SAS_AF=0.1196;AA=A|||;VT=SNP
16	9559936	rs62033629	A	G	100	PASS	AC=877;AF=0.17512;AN=5008;NS=2504;DP=19092;EAS_AF=0.255;AMR_AF=0.0937;AFR_AF=0.0711;EUR_AF=0.164;SAS_AF=0.3027;AA=A|||;VT=SNP
16	9559957	rs9933831	G	C	100	PASS	AC=3200;AF=0.638978;AN=5008;NS=2504;DP=19865;EAS_AF=0.5933;AMR_AF=0.6628;AFR_AF=0.674;EUR_AF=0.5755;SAS_AF=0.6871;AA=C|||;VT=SNP
16	9559968	rs9928001	T	C	100	PASS	AC=680;AF=0.135783;AN=5008;NS=2504;DP=20171;EAS_AF=0.0407;AMR_AF=0.0764;AFR_AF=0.2511;EUR_AF=0.1322;SAS_AF=0.1237;AA=-|||;VT=SNP
16	9560240	rs12443739	C	T	100	PASS	AC=352;AF=0.0702875;AN=5008;NS=2504;DP=18884;EAS_AF=0.0407;AMR_AF=0.049;AFR_AF=0.0303;EUR_AF=0.1183;SAS_AF=0.1207;AA=C|||;VT=SNP
16	9560257	rs79491642	T	G	100	PASS	AC=166;AF=0.033147;AN=5008;NS=2504;DP=18756;EAS_AF=0.0317;AMR_AF=0.0389;AFR_AF=0.0045;EUR_AF=0.0835;SAS_AF=0.0174;AA=T|||;VT=SNP
16	9560523	rs80173747	C	G	100	PASS	AC=361;AF=0.0720847;AN=5008;NS=2504;DP=21020;EAS_AF=0.0407;AMR_AF=0.049;AFR_AF=0.0378;EUR_AF=0.1183;SAS_AF=0.1196;AA=C|||;VT=SNP
16	9560680	rs17445506	C	T	100	PASS	AC=361;AF=0.0720847;AN=5008;NS=2504;DP=20433;EAS_AF=0.0407;AMR_AF=0.049;AFR_AF=0.0378;EUR_AF=0.1183;SAS_AF=0.1196;AA=C|||;VT=SNP
16	9560852	rs74498180	G	A	100	PASS	AC=388;AF=0.077476;AN=5008;NS=2504;DP=21366;EAS_AF=0.1657;AMR_AF=0.0605;AFR_AF=0.0968;EUR_AF=0.0229;SAS_AF=0.0286;AA=G|||;VT=SNP
16	9560965	rs17445541	T	G	100	PASS	AC=338;AF=0.067492;AN=5008;NS=2504;DP=20451;EAS_AF=0.0407;AMR_AF=0.049;AFR_AF=0.0204;EUR_AF=0.1183;SAS_AF=0.1196;AA=T|||;VT=SNP
16	9560996	rs62033631	C	T	100	PASS	AC=849;AF=0.169529;AN=5008;NS=2504;DP=20473;EAS_AF=0.2351;AMR_AF=0.0893;AFR_AF=0.0711;EUR_AF=0.161;SAS_AF=0.3006;AA=C|||;VT=SNP
16	9561316	rs2075155	A	T	100	PASS	AC=863;AF=0.172324;AN=5008;NS=2504;DP=22977;EAS_AF=0.1954;AMR_AF=0.1816;AFR_AF=0.0189;EUR_AF=0.2823;SAS_AF=0.2362;AA=A|||;VT=SNP
16	9561442	rs76116141	A	C	100	PASS	AC=363;AF=0.072484;AN=5008;NS=2504;DP=20838;EAS_AF=0.0407;AMR_AF=0.049;AFR_AF=0.0378;EUR_AF=0.1183;SAS_AF=0.1217;AA=A|||;VT=SNP
16	9561806	rs9937439	G	A	100	PASS	AC=695;AF=0.138778;AN=5008;NS=2504;DP=18818;EAS_AF=0.0407;AMR_AF=0.0764;AFR_AF=0.2632;EUR_AF=0.1322;SAS_AF=0.1227;AA=A|||;VT=SNP
16	9561925	rs4780421	T	C	100	PASS	AC=2724;AF=0.54393;AN=5008;NS=2504;DP=18273;EAS_AF=0.5258;AMR_AF=0.5115;AFR_AF=0.6641;EUR_AF=0.4334;SAS_AF=0.5368;AA=C|||;VT=SNP
16	9561952	rs78581682	T	C	100	PASS	AC=364;AF=0.0726837;AN=5008;NS=2504;DP=18712;EAS_AF=0.0407;AMR_AF=0.0533;AFR_AF=0.0356;EUR_AF=0.1203;SAS_AF=0.1207;AA=T|||;VT=SNP
16	9561971	rs9931265	A	T	100	PASS	AC=703;AF=0.140375;AN=5008;NS=2504;DP=18952;EAS_AF=0.0417;AMR_AF=0.0807;AFR_AF=0.2632;EUR_AF=0.1342;SAS_AF=0.1247;AA=T|||;VT=SNP
16	9562002	rs13335962	T	G	100	PASS	AC=707;AF=0.141174;AN=5008;NS=2504;DP=18736;EAS_AF=0.0417;AMR_AF=0.0778;AFR_AF=0.27;EUR_AF=0.1332;SAS_AF=0.1227;AA=G|||;VT=SNP
16	9562368	rs887948	G	A	100	PASS	AC=2671;AF=0.533347;AN=5008;NS=2504;DP=18338;EAS_AF=0.5298;AMR_AF=0.5;AFR_AF=0.6362;EUR_AF=0.4245;SAS_AF=0.5337;AA=A|||;VT=SNP
16	9562524	rs4553629	C	T	100	PASS	AC=348;AF=0.0694888;AN=5008;NS=2504;DP=19497;EAS_AF=0.0417;AMR_AF=0.0504;AFR_AF=0.031;EUR_AF=0.1153;SAS_AF=0.1166;AA=C|||;VT=SNP
16	9562589	rs2872712	C	T	100	PASS	AC=344;AF=0.0686901;AN=5008;NS=2504;DP=20228;EAS_AF=0.0387;AMR_AF=0.0504;AFR_AF=0.031;EUR_AF=0.1153;SAS_AF=0.1155;AA=T|||;VT=SNP
16	9562745	rs759321	T	A	100	PASS	AC=2788;AF=0.556709;AN=5008;NS=2504;DP=21419;EAS_AF=0.5347;AMR_AF=0.5202;AFR_AF=0.6437;EUR_AF=0.4722;SAS_AF=0.5746;AA=A|||;VT=SNP
16	9562763	rs2872713	A	G	100	PASS	AC=1615;AF=0.322484;AN=5008;NS=2504;DP=21250;EAS_AF=0.5;AMR_AF=0.4063;AFR_AF=0.09;EUR_AF=0.2833;SAS_AF=0.4346;AA=A|||;VT=SNP
16	9563184	rs147744490	G	A	100	PASS	AC=27;AF=0.00539137;AN=5008;NS=2504;DP=21682;EAS_AF=0.0238;AMR_AF=0;AFR_AF=0;EUR_AF=0;SAS_AF=0.0031;AA=G|||;VT=SNP
16	9563373	rs78092611	A	G	100	PASS	AC=81;AF=0.0161741;AN=5008;NS=2504;DP=18418;EAS_AF=0.0764;AMR_AF=0;AFR_AF=0;EUR_AF=0;SAS_AF=0.0041;AA=A|||;VT=SNP
16	9563525	rs759322	A	T	100	PASS	AC=3275;AF=0.653954;AN=5008;NS=2504;DP=21743;EAS_AF=0.8889;AMR_AF=0.7219;AFR_AF=0.3918;EUR_AF=0.6451;SAS_AF=0.727;AA=A|||;VT=SNP
16	9564175	rs1076461	G	A	100	PASS	AC=3846;AF=0.767971;AN=5008;NS=2504;DP=14477;EAS_AF=0.8899;AMR_AF=0.7882;AFR_AF=0.6165;EUR_AF=0.7386;SAS_AF=0.863;AA=A|||;VT=SNP
16	9565084	rs2080276	A	G	100	PASS	AC=1214;AF=0.242412;AN=5008;NS=2504;DP=14898;EAS_AF=0.3304;AMR_AF=0.3458;AFR_AF=0.0877;EUR_AF=0.2276;SAS_AF=0.3027;AA=A|||;VT=SNP
16	9566074	rs720763	G	A	100	PASS	AC=3130;AF=0.625;AN=5008;NS=2504;DP=20036;EAS_AF=0.8899;AMR_AF=0.7176;AFR_AF=0.2882;EUR_AF=0.6521;SAS_AF=0.7137;AA=A|||;VT=SNP
16	9566111	rs12935313	G	C	100	PASS	AC=3383;AF=0.675519;AN=5008;NS=2504;DP=19438;EAS_AF=0.8899;AMR_AF=0.7233;AFR_AF=0.4766;EUR_AF=0.6541;SAS_AF=0.7117;AA=C|||;VT=SNP
16	9566546	rs4781217	G	A	100	PASS	AC=3132;AF=0.625399;AN=5008;NS=2504;DP=20966;EAS_AF=0.8899;AMR_AF=0.719;AFR_AF=0.2882;EUR_AF=0.6531;SAS_AF=0.7137;AA=A|||;VT=SNP
16	9566722	rs117361408	G	T	100	PASS	AC=39;AF=0.00778754;AN=5008;NS=2504;DP=20872;EAS_AF=0.0327;AMR_AF=0;AFR_AF=0;EUR_AF=0.001;SAS_AF=0.0051;AA=G|||;VT=SNP
16	9566793	rs4781219	C	T	100	PASS	AC=4205;AF=0.839657;AN=5008;NS=2504;DP=20746;EAS_AF=0.8909;AMR_AF=0.8026;AFR_AF=0.8752;EUR_AF=0.7455;SAS_AF=0.862;AA=T|||;VT=SNP
16	9566894	rs139330663	A	G	100	PASS	AC=16;AF=0.00319489;AN=5008;NS=2504;DP=19849;EAS_AF=0.0149;AMR_AF=0;AFR_AF=0;EUR_AF=0;SAS_AF=0.001;AA=A|||;VT=SNP
16	9566956	rs143785994	A	C	100	PASS	AC=133;AF=0.0265575;AN=5008;NS=2504;DP=19963;EAS_AF=0.004;AMR_AF=0.1844;AFR_AF=0;EUR_AF=0;SAS_AF=0.001;AA=A|||;VT=SNP
16	9567493	rs4780426	A	G	100	PASS	AC=3410;AF=0.680911;AN=5008;NS=2504;DP=18379;EAS_AF=0.9137;AMR_AF=0.7248;AFR_AF=0.4735;EUR_AF=0.6581;SAS_AF=0.7137;AA=G|||;VT=SNP
16	9568257	rs7185210	G	A	100	PASS	AC=1167;AF=0.233027;AN=5008;NS=2504;DP=19866;EAS_AF=0.3026;AMR_AF=0.3429;AFR_AF=0.0847;EUR_AF=0.2217;SAS_AF=0.2955;AA=G|||;VT=SNP
16	9568265	rs7195095	T	C	100	PASS	AC=3437;AF=0.686302;AN=5008;NS=2504;DP=19719;EAS_AF=0.9315;AMR_AF=0.7248;AFR_AF=0.4849;EUR_AF=0.6531;SAS_AF=0.7127;AA=C|||;VT=SNP
16	9568649	rs12933549	C	T	100	PASS	AC=1910;AF=0.38139;AN=5008;NS=2504;DP=18590;EAS_AF=0.6012;AMR_AF=0.3732;AFR_AF=0.1641;EUR_AF=0.4274;SAS_AF=0.407;AA=C|||;VT=SNP
16	9568909	rs7499839	T	G	100	PASS	AC=417;AF=0.0832668;AN=5008;NS=2504;DP=18120;EAS_AF=0.0625;AMR_AF=0.2882;AFR_AF=0.0204;EUR_AF=0.0964;SAS_AF=0.0307;AA=T|||;VT=SNP
16	9569245	rs2314671	A	G	100	PASS	AC=3147;AF=0.628395;AN=5008;NS=2504;DP=17781;EAS_AF=0.9276;AMR_AF=0.7133;AFR_AF=0.2746;EUR_AF=0.6511;SAS_AF=0.7147;AA=A|||;VT=SNP
16	9569326	rs2314672	G	C	100	PASS	AC=4223;AF=0.843251;AN=5008;NS=2504;DP=20414;EAS_AF=0.9038;AMR_AF=0.8026;AFR_AF=0.8782;EUR_AF=0.7445;SAS_AF=0.864;AA=C|||;VT=SNP
16	9570305	rs1861207	G	C	100	PASS	AC=3386;AF=0.676118;AN=5008;NS=2504;DP=18430;EAS_AF=0.9038;AMR_AF=0.7219;AFR_AF=0.4705;EUR_AF=0.6491;SAS_AF=0.7147;AA=C|||;VT=SNP
16	9570615	rs8052528	C	G	100	PASS	AC=3361;AF=0.671126;AN=5008;NS=2504;DP=20628;EAS_AF=0.9028;AMR_AF=0.7176;AFR_AF=0.4546;EUR_AF=0.6481;SAS_AF=0.7157;AA=C|||;VT=SNP
16	9570666	rs8060901	A	G	100	PASS	AC=3373;AF=0.673522;AN=5008;NS=2504;DP=22836;EAS_AF=0.9028;AMR_AF=0.719;AFR_AF=0.4546;EUR_AF=0.66;SAS_AF=0.7147;AA=A|||;VT=SNP
16	9571189	rs4780434	A	G	100	PASS	AC=1924;AF=0.384185;AN=5008;NS=2504;DP=20839;EAS_AF=0.6012;AMR_AF=0.3732;AFR_AF=0.1657;EUR_AF=0.4354;SAS_AF=0.411;AA=A|||;VT=SNP
16	9571387	rs9922015	A	C	100	PASS	AC=4225;AF=0.84365;AN=5008;NS=2504;DP=14598;EAS_AF=0.9038;AMR_AF=0.8026;AFR_AF=0.879;EUR_AF=0.7445;SAS_AF=0.865;AA=C|||;VT=SNP
16	9571489	rs144901027	A	T	100	PASS	AC=9;AF=0.00179712;AN=5008;NS=2504;DP=13143;EAS_AF=0.0089;AMR_AF=0;AFR_AF=0;EUR_AF=0;SAS_AF=0;AA=A|||;VT=SNP
16	9571838	rs12598028	G	A	100	PASS	AC=1171;AF=0.233826;AN=5008;NS=2504;DP=11504;EAS_AF=0.3036;AMR_AF=0.3372;AFR_AF=0.0862;EUR_AF=0.2127;SAS_AF=0.3098;AA=G|||;VT=SNP
16	9572382	rs7192625	A	G	100	PASS	AC=4227;AF=0.84405;AN=5008;NS=2504;DP=14340;EAS_AF=0.9018;AMR_AF=0.8069;AFR_AF=0.8797;EUR_AF=0.7445;SAS_AF=0.865;AA=G|||;VT=SNP
16	9572401	rs7192640	A	C	100	PASS	AC=3676;AF=0.734026;AN=5008;NS=2504;DP=14587;EAS_AF=0.9028;AMR_AF=0.7867;AFR_AF=0.4781;EUR_AF=0.7386;SAS_AF=0.864;AA=A|||;VT=SNP
16	9572470	rs7192794	A	G	100	PASS	AC=3922;AF=0.783147;AN=5008;NS=2504;DP=14860;EAS_AF=0.9028;AMR_AF=0.7925;AFR_AF=0.6596;EUR_AF=0.7396;SAS_AF=0.865;AA=G|||;VT=SNP
16	9572489	rs7192806	A	G	100	PASS	AC=3676;AF=0.734026;AN=5008;NS=2504;DP=15536;EAS_AF=0.9028;AMR_AF=0.7867;AFR_AF=0.4781;EUR_AF=0.7386;SAS_AF=0.864;AA=A|||;VT=SNP
16	9572608	rs4641741	C	T	100	PASS	AC=1182;AF=0.236022;AN=5008;NS=2504;DP=17340;EAS_AF=0.3046;AMR_AF=0.3401;AFR_AF=0.0862;EUR_AF=0.2197;SAS_AF=0.3108;AA=C|||;VT=SNP
16	9572902	rs2314673	T	C	100	PASS	AC=3919;AF=0.782548;AN=5008;NS=2504;DP=18346;EAS_AF=0.9028;AMR_AF=0.7925;AFR_AF=0.6589;EUR_AF=0.7396;SAS_AF=0.863;AA=C|||;VT=SNP
16	9573226	rs2314674	A	T	100	PASS	AC=3676;AF=0.734026;AN=5008;NS=2504;DP=16748;EAS_AF=0.9028;AMR_AF=0.7867;AFR_AF=0.4781;EUR_AF=0.7386;SAS_AF=0.864;AA=A|||;VT=SNP
16	9573449	rs2314675	C	T	100	PASS	AC=4227;AF=0.84405;AN=5008;NS=2504;DP=16625;EAS_AF=0.9028;AMR_AF=0.8069;AFR_AF=0.879;EUR_AF=0.7445;SAS_AF=0.865;AA=T|||;VT=SNP
16	9573773	rs7190819	C	A	100	PASS	AC=3675;AF=0.733826;AN=5008;NS=2504;DP=15624;EAS_AF=0.9028;AMR_AF=0.7853;AFR_AF=0.4781;EUR_AF=0.7386;SAS_AF=0.864;AA=C|||;VT=SNP
16	9574031	rs4780439	G	A	100	PASS	AC=1882;AF=0.375799;AN=5008;NS=2504;DP=17861;EAS_AF=0.5933;AMR_AF=0.3588;AFR_AF=0.1657;EUR_AF=0.4205;SAS_AF=0.4018;AA=G|||;VT=SNP
16	9574228	rs7201056	G	T	100	PASS	AC=1209;AF=0.241414;AN=5008;NS=2504;DP=17978;EAS_AF=0.3095;AMR_AF=0.353;AFR_AF=0.0877;EUR_AF=0.2276;SAS_AF=0.3139;AA=G|||;VT=SNP
16	9574330	rs4780440	G	A	100	PASS	AC=1882;AF=0.375799;AN=5008;NS=2504;DP=19812;EAS_AF=0.5923;AMR_AF=0.3588;AFR_AF=0.1657;EUR_AF=0.4215;SAS_AF=0.4018;AA=G|||;VT=SNP
16	9574375	rs12448567	G	T	100	PASS	AC=1209;AF=0.241414;AN=5008;NS=2504;DP=19618;EAS_AF=0.3095;AMR_AF=0.353;AFR_AF=0.0877;EUR_AF=0.2276;SAS_AF=0.3139;AA=G|||;VT=SNP
16	9574443	rs7196617	C	A	100	PASS	AC=3674;AF=0.733626;AN=5008;NS=2504;DP=18985;EAS_AF=0.9018;AMR_AF=0.7853;AFR_AF=0.4781;EUR_AF=0.7386;SAS_AF=0.864;AA=C|||;VT=SNP
16	9574513	rs9930665	A	G	100	PASS	AC=4223;AF=0.843251;AN=5008;NS=2504;DP=19799;EAS_AF=0.9028;AMR_AF=0.8055;AFR_AF=0.8782;EUR_AF=0.7425;SAS_AF=0.865;AA=G|||;VT=SNP
16	9575164	rs12918098	G	A	100	PASS	AC=1872;AF=0.373802;AN=5008;NS=2504;DP=19630;EAS_AF=0.5913;AMR_AF=0.3573;AFR_AF=0.1657;EUR_AF=0.4115;SAS_AF=0.4039;AA=G|||;VT=SNP
16	9575704	rs4781242	A	G	100	PASS	AC=3910;AF=0.780751;AN=5008;NS=2504;DP=17404;EAS_AF=0.8968;AMR_AF=0.7911;AFR_AF=0.6566;EUR_AF=0.7396;SAS_AF=0.864;AA=G|||;VT=SNP
16	9576196	rs4780442	G	A	100	PASS	AC=3661;AF=0.73103;AN=5008;NS=2504;DP=20316;EAS_AF=0.8978;AMR_AF=0.7839;AFR_AF=0.472;EUR_AF=0.7386;SAS_AF=0.864;AA=G|||;VT=SNP
16	9576612	rs7191811	G	A	100	PASS	AC=3092;AF=0.617412;AN=5008;NS=2504;DP=17823;EAS_AF=0.8978;AMR_AF=0.7133;AFR_AF=0.2504;EUR_AF=0.6531;SAS_AF=0.7198;AA=g|||;VT=SNP
16	9577109	rs9932006	G	A	100	PASS	AC=3916;AF=0.781949;AN=5008;NS=2504;DP=19878;EAS_AF=0.8968;AMR_AF=0.7911;AFR_AF=0.6604;EUR_AF=0.7406;SAS_AF=0.864;AA=A|||;VT=SNP
16	9577313	rs9926415	T	C	100	PASS	AC=3909;AF=0.780551;AN=5008;NS=2504;DP=19795;EAS_AF=0.8978;AMR_AF=0.7882;AFR_AF=0.6566;EUR_AF=0.7396;SAS_AF=0.864;AA=C|||;VT=SNP
16	9577506	rs62033633	A	G	100	PASS	AC=303;AF=0.0605032;AN=5008;NS=2504;DP=21038;EAS_AF=0.0496;AMR_AF=0.1182;AFR_AF=0.0091;EUR_AF=0.1193;SAS_AF=0.0399;AA=A|||;VT=SNP
16	9577640	rs11641141	A	G	100	PASS	AC=3883;AF=0.775359;AN=5008;NS=2504;DP=22562;EAS_AF=0.8978;AMR_AF=0.7882;AFR_AF=0.6369;EUR_AF=0.7396;SAS_AF=0.864;AA=A|||;VT=SNP
16	9577865	rs9924387	A	G	100	PASS	AC=3836;AF=0.765974;AN=5008;NS=2504;DP=19782;EAS_AF=0.8978;AMR_AF=0.7882;AFR_AF=0.6014;EUR_AF=0.7396;SAS_AF=0.864;AA=A|||;VT=SNP
16	9578254	rs4780443	A	G	100	PASS	AC=1841;AF=0.367612;AN=5008;NS=2504;DP=17441;EAS_AF=0.5863;AMR_AF=0.3646;AFR_AF=0.121;EUR_AF=0.4374;SAS_AF=0.4059;AA=A|||;VT=SNP
16	9578407	rs4780444	A	G	100	PASS	AC=3926;AF=0.783946;AN=5008;NS=2504;DP=21319;EAS_AF=0.8978;AMR_AF=0.7896;AFR_AF=0.6694;EUR_AF=0.7396;SAS_AF=0.863;AA=A|||;VT=SNP
16	9578557	rs737067	A	G	100	PASS	AC=1884;AF=0.376198;AN=5008;NS=2504;DP=19506;EAS_AF=0.5665;AMR_AF=0.3674;AFR_AF=0.1672;EUR_AF=0.4384;SAS_AF=0.4049;AA=A|||;VT=SNP
16	9578646	rs737068	C	T	100	PASS	AC=1885;AF=0.376398;AN=5008;NS=2504;DP=20358;EAS_AF=0.5675;AMR_AF=0.3674;AFR_AF=0.1679;EUR_AF=0.4374;SAS_AF=0.4049;AA=C|||;VT=SNP
16	9579411	rs9925721	C	G	100	PASS	AC=3803;AF=0.759385;AN=5008;NS=2504;DP=19605;EAS_AF=0.8978;AMR_AF=0.7867;AFR_AF=0.5787;EUR_AF=0.7386;SAS_AF=0.863;AA=C|||;VT=SNP
16	9579714	rs2075156	G	A	100	PASS	AC=1895;AF=0.378395;AN=5008;NS=2504;DP=20639;EAS_AF=0.5863;AMR_AF=0.3674;AFR_AF=0.1687;EUR_AF=0.4284;SAS_AF=0.4039;AA=G|||;VT=SNP
16	9579895	rs78331391	G	A	100	PASS	AC=32;AF=0.00638978;AN=5008;NS=2504;DP=18451;EAS_AF=0.0317;AMR_AF=0;AFR_AF=0;EUR_AF=0;SAS_AF=0;AA=G|||;VT=SNP
16	9580792	rs12708823	G	A	100	PASS	AC=3849;AF=0.76857;AN=5008;NS=2504;DP=21302;EAS_AF=0.8611;AMR_AF=0.7896;AFR_AF=0.6558;EUR_AF=0.7336;SAS_AF=0.8466;AA=A|||;VT=SNP
16	9580803	rs79078682	A	G	100	PASS	AC=655;AF=0.130791;AN=5008;NS=2504;DP=21358;EAS_AF=0.2143;AMR_AF=0.0519;AFR_AF=0.0174;EUR_AF=0.1203;SAS_AF=0.2648;AA=A|||;VT=SNP
16	9580832	rs62033635	G	A	100	PASS	AC=1133;AF=0.226238;AN=5008;NS=2504;DP=20973;EAS_AF=0.2758;AMR_AF=0.3444;AFR_AF=0.0855;EUR_AF=0.2087;SAS_AF=0.2996;AA=G|||;VT=SNP
16	9580865	rs12708824	A	G	100	PASS	AC=4105;AF=0.819688;AN=5008;NS=2504;DP=20577;EAS_AF=0.8611;AMR_AF=0.804;AFR_AF=0.8389;EUR_AF=0.7366;SAS_AF=0.8476;AA=A|||;VT=SNP
16	9582066	rs11075362	C	T	100	PASS	AC=4117;AF=0.822085;AN=5008;NS=2504;DP=19730;EAS_AF=0.8641;AMR_AF=0.8026;AFR_AF=0.8457;EUR_AF=0.7406;SAS_AF=0.8446;AA=T|||;VT=SNP
16	9582506	rs12923598	C	G	100	PASS	AC=1818;AF=0.363019;AN=5008;NS=2504;DP=19106;EAS_AF=0.5933;AMR_AF=0.3617;AFR_AF=0.1006;EUR_AF=0.4354;SAS_AF=0.407;AA=C|||;VT=SNP
16	9582788	rs12927892	G	C	100	PASS	AC=1979;AF=0.395168;AN=5008;NS=2504;DP=17143;EAS_AF=0.5923;AMR_AF=0.3674;AFR_AF=0.2231;EUR_AF=0.4334;SAS_AF=0.4049;AA=G|||;VT=SNP
16	9583478	rs1548855	G	A	100	PASS	AC=599;AF=0.119609;AN=5008;NS=2504;DP=19502;EAS_AF=0.2093;AMR_AF=0.0504;AFR_AF=0.0038;EUR_AF=0.1054;SAS_AF=0.2474;AA=G|||;VT=SNP
16	9583871	rs1548856	T	C	100	PASS	AC=4124;AF=0.823482;AN=5008;NS=2504;DP=18227;EAS_AF=0.8641;AMR_AF=0.8055;AFR_AF=0.8464;EUR_AF=0.7425;SAS_AF=0.8466;AA=C|||;VT=SNP
16	9584489	rs12922833	A	C	100	PASS	AC=728;AF=0.145367;AN=5008;NS=2504;DP=19827;EAS_AF=0.2768;AMR_AF=0.1311;AFR_AF=0.0129;EUR_AF=0.1809;SAS_AF=0.1626;AA=A|||;VT=SNP
16	9585097	rs8054451	A	G	100	PASS	AC=1163;AF=0.232228;AN=5008;NS=2504;DP=20187;EAS_AF=0.2946;AMR_AF=0.3473;AFR_AF=0.084;EUR_AF=0.2107;SAS_AF=0.3088;AA=A|||;VT=SNP
16	9585501	rs12445134	A	G	100	PASS	AC=4131;AF=0.82488;AN=5008;NS=2504;DP=21514;EAS_AF=0.8611;AMR_AF=0.8069;AFR_AF=0.848;EUR_AF=0.7435;SAS_AF=0.8528;AA=G|||;VT=SNP
16	9586028	rs9925203	C	T	100	PASS	AC=1531;AF=0.305711;AN=5008;NS=2504;DP=22061;EAS_AF=0.2946;AMR_AF=0.3718;AFR_AF=0.3517;EUR_AF=0.2127;SAS_AF=0.3037;AA=C|||;VT=SNP
16	9586679	rs11643865	A	G	100	PASS	AC=2273;AF=0.453874;AN=5008;NS=2504;DP=19521;EAS_AF=0.2956;AMR_AF=0.4424;AFR_AF=0.6982;EUR_AF=0.3042;SAS_AF=0.4489;AA=A|||;VT=SNP
16	9587026	rs2215922	G	C	100	PASS	AC=4176;AF=0.833866;AN=5008;NS=2504;DP=18995;EAS_AF=0.8968;AMR_AF=0.8055;AFR_AF=0.8472;EUR_AF=0.7435;SAS_AF=0.864;AA=C|||;VT=SNP
16	9588215	rs2872714	A	T	100	PASS	AC=4120;AF=0.822684;AN=5008;NS=2504;DP=17462;EAS_AF=0.8641;AMR_AF=0.8055;AFR_AF=0.8434;EUR_AF=0.7386;SAS_AF=0.8507;AA=T|||;VT=SNP
16	9589087	rs8055607	G	A	100	PASS	AC=1684;AF=0.336262;AN=5008;NS=2504;DP=20363;EAS_AF=0.2659;AMR_AF=0.4092;AFR_AF=0.4244;EUR_AF=0.2714;SAS_AF=0.3047;AA=A|||;VT=SNP
16	9589679	rs201950455	T	G	100	PASS	AC=54;AF=0.0107827;AN=5008;NS=2504;DP=15647;EAS_AF=0.0347;AMR_AF=0.0014;AFR_AF=0;EUR_AF=0.003;SAS_AF=0.0153;AA=T|||;VT=SNP
16	9589813	rs62033639	C	T	100	PASS	AC=406;AF=0.0810703;AN=5008;NS=2504;DP=15173;EAS_AF=0.0595;AMR_AF=0.2867;AFR_AF=0.0204;EUR_AF=0.0865;SAS_AF=0.0337;AA=C|||;VT=SNP
16	9589853	rs7194083	C	T	100	PASS	AC=2249;AF=0.449081;AN=5008;NS=2504;DP=16974;EAS_AF=0.5952;AMR_AF=0.3862;AFR_AF=0.2859;EUR_AF=0.4672;SAS_AF=0.545;AA=T|||;VT=SNP
16	9590026	rs7203808	G	C	100	PASS	AC=2399;AF=0.479034;AN=5008;NS=2504;DP=19149;EAS_AF=0.5952;AMR_AF=0.3905;AFR_AF=0.3964;EUR_AF=0.4682;SAS_AF=0.545;AA=G|||;VT=SNP
16	9590062	rs12708825	T	C	100	PASS	AC=2419;AF=0.483027;AN=5008;NS=2504;DP=17126;EAS_AF=0.5962;AMR_AF=0.3919;AFR_AF=0.4092;EUR_AF=0.4682;SAS_AF=0.546;AA=T|||;VT=SNP
16	9590817	rs7186587	A	T	100	PASS	AC=4120;AF=0.822684;AN=5008;NS=2504;DP=18237;EAS_AF=0.8611;AMR_AF=0.804;AFR_AF=0.8457;EUR_AF=0.7396;SAS_AF=0.8507;AA=T|||;VT=SNP
16	9590919	rs2215923	G	C	100	PASS	AC=4176;AF=0.833866;AN=5008;NS=2504;DP=18436;EAS_AF=0.8958;AMR_AF=0.8069;AFR_AF=0.8457;EUR_AF=0.7455;SAS_AF=0.864;AA=C|||;VT=SNP
16	9591143	rs77685483	C	G	100	PASS	AC=58;AF=0.0115815;AN=5008;NS=2504;DP=17161;EAS_AF=0.0546;AMR_AF=0;AFR_AF=0;EUR_AF=0;SAS_AF=0.0031;AA=C|||;VT=SNP
16	9591330	rs4780470	C	T	100	PASS	AC=1874;AF=0.374201;AN=5008;NS=2504;DP=15073;EAS_AF=0.5685;AMR_AF=0.3617;AFR_AF=0.1558;EUR_AF=0.4254;SAS_AF=0.4254;AA=C|||;VT=SNP
16	9591703	rs759324	T	C	100	PASS	AC=4122;AF=0.823083;AN=5008;NS=2504;DP=19973;EAS_AF=0.8611;AMR_AF=0.804;AFR_AF=0.8457;EUR_AF=0.7366;SAS_AF=0.8558;AA=C|||;VT=SNP
16	9591896	rs12917796	C	G	100	PASS	AC=1843;AF=0.368011;AN=5008;NS=2504;DP=19853;EAS_AF=0.5685;AMR_AF=0.3617;AFR_AF=0.1346;EUR_AF=0.4254;SAS_AF=0.4223;AA=C|||;VT=SNP
16	9592599	rs2192637	A	G	100	PASS	AC=2250;AF=0.449281;AN=5008;NS=2504;DP=20939;EAS_AF=0.5704;AMR_AF=0.3876;AFR_AF=0.298;EUR_AF=0.4751;SAS_AF=0.546;AA=A|||;VT=SNP
16	9592672	rs62033640	A	G	100	PASS	AC=1049;AF=0.209465;AN=5008;NS=2504;DP=19795;EAS_AF=0.2927;AMR_AF=0.3314;AFR_AF=0.093;EUR_AF=0.172;SAS_AF=0.2331;AA=A|||;VT=SNP
16	9592756	rs2192638	G	A	100	PASS	AC=2658;AF=0.530751;AN=5008;NS=2504;DP=20118;EAS_AF=0.5694;AMR_AF=0.4467;AFR_AF=0.4607;EUR_AF=0.5586;SAS_AF=0.6166;AA=G|||;VT=SNP
16	9593175	rs12934148	A	T	100	PASS	AC=1751;AF=0.349641;AN=5008;NS=2504;DP=17117;EAS_AF=0.5714;AMR_AF=0.3559;AFR_AF=0.059;EUR_AF=0.4324;SAS_AF=0.4243;AA=A|||;VT=SNP
16	9593966	rs78090231	A	G	100	PASS	AC=123;AF=0.0245607;AN=5008;NS=2504;DP=19398;EAS_AF=0.12;AMR_AF=0;AFR_AF=0;EUR_AF=0;SAS_AF=0.002;AA=A|||;VT=SNP
16	9594219	rs79742964	C	G	100	PASS	AC=105;AF=0.0209665;AN=5008;NS=2504;DP=22190;EAS_AF=0.0506;AMR_AF=0.0432;AFR_AF=0.0015;EUR_AF=0.0159;SAS_AF=0.0061;AA=C|||;VT=SNP
16	9594672	rs62033641	T	G	100	PASS	AC=315;AF=0.0628994;AN=5008;NS=2504;DP=24119;EAS_AF=0.0575;AMR_AF=0.1225;AFR_AF=0.0106;EUR_AF=0.1183;SAS_AF=0.0399;AA=T|||;VT=SNP
16	9595000	rs2192639	C	G	100	PASS	AC=4483;AF=0.895168;AN=5008;NS=2504;DP=21463;EAS_AF=0.9425;AMR_AF=0.8545;AFR_AF=0.8578;EUR_AF=0.8757;SAS_AF=0.9458;AA=G|||;VT=SNP
16	9595407	rs2314676	G	A	100	PASS	AC=4171;AF=0.832867;AN=5008;NS=2504;DP=19033;EAS_AF=0.8988;AMR_AF=0.804;AFR_AF=0.848;EUR_AF=0.7455;SAS_AF=0.8548;AA=A|||;VT=SNP
16	9596763	rs4468620	C	T	100	PASS	AC=2620;AF=0.523163;AN=5008;NS=2504;DP=15217;EAS_AF=0.373;AMR_AF=0.4856;AFR_AF=0.7133;EUR_AF=0.4473;SAS_AF=0.5256;AA=C|||;VT=SNP
16	9597049	rs74739353	C	T	100	PASS	AC=106;AF=0.0211661;AN=5008;NS=2504;DP=19432;EAS_AF=0.0516;AMR_AF=0.0432;AFR_AF=0.0015;EUR_AF=0.0159;SAS_AF=0.0061;AA=C|||;VT=SNP
16	9597412	rs9972667	G	C	100	PASS	AC=4444;AF=0.88738;AN=5008;NS=2504;DP=22679;EAS_AF=0.9137;AMR_AF=0.853;AFR_AF=0.8601;EUR_AF=0.8748;SAS_AF=0.9346;AA=C|||;VT=SNP
16	9598157	rs76311756	A	C	100	PASS	AC=58;AF=0.0115815;AN=5008;NS=2504;DP=16336;EAS_AF=0.0546;AMR_AF=0;AFR_AF=0;EUR_AF=0;SAS_AF=0.0031;AA=A|||;VT=SNP
16	9598471	rs4781320	T	G	100	PASS	AC=4498;AF=0.898163;AN=5008;NS=2504;DP=16703;EAS_AF=0.9425;AMR_AF=0.8559;AFR_AF=0.8616;EUR_AF=0.8787;SAS_AF=0.9519;AA=G|||;VT=SNP
16	9598990	rs9921975	A	G	100	PASS	AC=1125;AF=0.224641;AN=5008;NS=2504;DP=16298;EAS_AF=0.0526;AMR_AF=0.1282;AFR_AF=0.438;EUR_AF=0.2366;SAS_AF=0.1697;AA=A|||;VT=SNP
16	9599775	rs56064458	C	A	100	PASS	AC=2492;AF=0.497604;AN=5008;NS=2504;DP=21233;EAS_AF=0.3323;AMR_AF=0.4798;AFR_AF=0.6778;EUR_AF=0.4294;SAS_AF=0.5072;AA=A|||;VT=SNP
16	9600418	rs56256185	C	G	100	PASS	AC=1030;AF=0.205671;AN=5008;NS=2504;DP=18442;EAS_AF=0.2867;AMR_AF=0.3271;AFR_AF=0.1044;EUR_AF=0.1541;SAS_AF=0.226;AA=C|||;VT=SNP
16	9600894	rs4408544	C	T	100	PASS	AC=2497;AF=0.498602;AN=5008;NS=2504;DP=19081;EAS_AF=0.3333;AMR_AF=0.4798;AFR_AF=0.6808;EUR_AF=0.4294;SAS_AF=0.5072;AA=C|||;VT=SNP
16	9602728	rs13338752	G	A	100	PASS	AC=624;AF=0.124601;AN=5008;NS=2504;DP=21124;EAS_AF=0.0466;AMR_AF=0.0591;AFR_AF=0.2595;EUR_AF=0.1153;SAS_AF=0.0787;AA=G|||;VT=SNP
16	9603312	rs12599203	T	C	100	PASS	AC=1916;AF=0.382588;AN=5008;NS=2504;DP=20067;EAS_AF=0.5784;AMR_AF=0.3718;AFR_AF=0.1437;EUR_AF=0.4423;SAS_AF=0.4499;AA=T|||;VT=SNP
16	9603447	rs4781331	T	C	100	PASS	AC=2263;AF=0.451877;AN=5008;NS=2504;DP=21303;EAS_AF=0.5784;AMR_AF=0.3948;AFR_AF=0.2753;EUR_AF=0.4831;SAS_AF=0.5685;AA=T|||;VT=SNP
16	9604498	rs735758	A	G	100	PASS	AC=2354;AF=0.470048;AN=5008;NS=2504;DP=19296;EAS_AF=0.381;AMR_AF=0.4726;AFR_AF=0.5204;EUR_AF=0.4374;SAS_AF=0.5256;AA=A|||;VT=SNP
16	9604814	rs7202798	T	G	100	PASS	AC=995;AF=0.198682;AN=5008;NS=2504;DP=17866;EAS_AF=0.2907;AMR_AF=0.3285;AFR_AF=0.0719;EUR_AF=0.1561;SAS_AF=0.227;AA=T|||;VT=SNP
16	9605288	rs16965400	G	A	100	PASS	AC=2134;AF=0.426118;AN=5008;NS=2504;DP=20606;EAS_AF=0.3333;AMR_AF=0.4553;AFR_AF=0.5371;EUR_AF=0.3897;SAS_AF=0.3885;AA=G|||;VT=SNP
16	9605355	rs7185583	T	C	100	PASS	AC=1801;AF=0.359625;AN=5008;NS=2504;DP=21242;EAS_AF=0.5784;AMR_AF=0.3646;AFR_AF=0.062;EUR_AF=0.4414;SAS_AF=0.4489;AA=T|||;VT=SNP
16	9605709	rs9935776	C	T	100	PASS	AC=2140;AF=0.427316;AN=5008;NS=2504;DP=21792;EAS_AF=0.3333;AMR_AF=0.4568;AFR_AF=0.5378;EUR_AF=0.3907;SAS_AF=0.3916;AA=T|||;VT=SNP
16	9606677	rs56939980	A	G	100	PASS	AC=2186;AF=0.436502;AN=5008;NS=2504;DP=22444;EAS_AF=0.3562;AMR_AF=0.4597;AFR_AF=0.5408;EUR_AF=0.4046;SAS_AF=0.3947;AA=A|||;VT=SNP
16	9606916	rs140783922	C	G	100	PASS	AC=32;AF=0.00638978;AN=5008;NS=2504;DP=22639;EAS_AF=0.0248;AMR_AF=0;AFR_AF=0;EUR_AF=0.006;SAS_AF=0.001;AA=C|||;VT=SNP
16	9607980	rs75912681	G	C	100	PASS	AC=35;AF=0.00698882;AN=5008;NS=2504;DP=19487;EAS_AF=0.0317;AMR_AF=0.0014;AFR_AF=0;EUR_AF=0;SAS_AF=0.002;AA=G|||;VT=SNP
16	9608014	rs75218371	A	T	100	PASS	AC=141;AF=0.028155;AN=5008;NS=2504;DP=19025;EAS_AF=0.0833;AMR_AF=0.0432;AFR_AF=0.0015;EUR_AF=0.0169;SAS_AF=0.0082;AA=A|||;VT=SNP
16	9608178	rs9928697	C	T	100	PASS	AC=2188;AF=0.436901;AN=5008;NS=2504;DP=21924;EAS_AF=0.3522;AMR_AF=0.4553;AFR_AF=0.5386;EUR_AF=0.4036;SAS_AF=0.408;AA=T|||;VT=SNP
16	9608288	rs7187762	A	G	100	PASS	AC=2198;AF=0.438898;AN=5008;NS=2504;DP=18288;EAS_AF=0.3542;AMR_AF=0.4568;AFR_AF=0.5393;EUR_AF=0.4046;SAS_AF=0.4131;AA=A|||;VT=SNP
16	9608506	rs7201988	C	G	100	PASS	AC=1855;AF=0.370407;AN=5008;NS=2504;DP=17897;EAS_AF=0.3413;AMR_AF=0.4006;AFR_AF=0.4644;EUR_AF=0.2972;SAS_AF=0.3272;AA=C|||;VT=SNP
16	9608770	rs7202549	C	T	100	PASS	AC=975;AF=0.194688;AN=5008;NS=2504;DP=21255;EAS_AF=0.2996;AMR_AF=0.3256;AFR_AF=0.0499;EUR_AF=0.162;SAS_AF=0.2229;AA=C|||;VT=SNP
16	9608808	rs2160173	T	C	100	PASS	AC=2883;AF=0.575679;AN=5008;NS=2504;DP=21400;EAS_AF=0.62;AMR_AF=0.4611;AFR_AF=0.5325;EUR_AF=0.6054;SAS_AF=0.6391;AA=T|||;VT=SNP
16	9608879	rs2160174	T	C	100	PASS	AC=2886;AF=0.576278;AN=5008;NS=2504;DP=19572;EAS_AF=0.6181;AMR_AF=0.4611;AFR_AF=0.5333;EUR_AF=0.6054;SAS_AF=0.6431;AA=T|||;VT=SNP
16	9609053	rs4781336	G	A	100	PASS	AC=2887;AF=0.576478;AN=5008;NS=2504;DP=20478;EAS_AF=0.6181;AMR_AF=0.4611;AFR_AF=0.5378;EUR_AF=0.6054;SAS_AF=0.638;AA=G|||;VT=SNP
16	9609206	rs13334925	C	T	100	PASS	AC=678;AF=0.135383;AN=5008;NS=2504;DP=19387;EAS_AF=0.0526;AMR_AF=0.0677;AFR_AF=0.2595;EUR_AF=0.1322;SAS_AF=0.1043;AA=C|||;VT=SNP
16	9609762	rs7186189	C	A	100	PASS	AC=2230;AF=0.445288;AN=5008;NS=2504;DP=20751;EAS_AF=0.3472;AMR_AF=0.4611;AFR_AF=0.5673;EUR_AF=0.4046;SAS_AF=0.4121;AA=A|||;VT=SNP
16	9610082	rs9938435	A	G	100	PASS	AC=2701;AF=0.539337;AN=5008;NS=2504;DP=20629;EAS_AF=0.3472;AMR_AF=0.4914;AFR_AF=0.795;EUR_AF=0.4483;SAS_AF=0.5194;AA=A|||;VT=SNP
16	9610111	rs9938444	A	G	100	PASS	AC=2701;AF=0.539337;AN=5008;NS=2504;DP=21178;EAS_AF=0.3472;AMR_AF=0.4914;AFR_AF=0.795;EUR_AF=0.4483;SAS_AF=0.5194;AA=A|||;VT=SNP
16	9610326	rs8054911	G	A	100	PASS	AC=2699;AF=0.538938;AN=5008;NS=2504;DP=16323;EAS_AF=0.3462;AMR_AF=0.4914;AFR_AF=0.795;EUR_AF=0.4483;SAS_AF=0.5184;AA=G|||;VT=SNP
16	9610356	rs10431898	T	G	100	PASS	AC=4458;AF=0.890176;AN=5008;NS=2504;DP=16480;EAS_AF=0.9127;AMR_AF=0.8559;AFR_AF=0.8548;EUR_AF=0.8787;SAS_AF=0.9509;AA=G|||;VT=SNP
16	9610404	rs117630124	C	T	100	PASS	AC=16;AF=0.00319489;AN=5008;NS=2504;DP=18564;EAS_AF=0.0159;AMR_AF=0;AFR_AF=0;EUR_AF=0;SAS_AF=0;AA=C|||;VT=SNP
16	9610942	rs1548843	G	T	100	PASS	AC=4469;AF=0.892372;AN=5008;NS=2504;DP=23424;EAS_AF=0.9127;AMR_AF=0.8573;AFR_AF=0.8661;EUR_AF=0.8767;SAS_AF=0.9479;AA=G|||;VT=SNP
16	9610960	rs1548844	T	A	100	PASS	AC=4476;AF=0.89377;AN=5008;NS=2504;DP=22694;EAS_AF=0.9127;AMR_AF=0.8573;AFR_AF=0.8669;EUR_AF=0.8787;SAS_AF=0.9519;AA=A|||;VT=SNP
16	9611002	rs1548845	C	A	100	PASS	AC=4476;AF=0.89377;AN=5008;NS=2504;DP=21199;EAS_AF=0.9127;AMR_AF=0.8573;AFR_AF=0.8669;EUR_AF=0.8787;SAS_AF=0.9519;AA=A|||;VT=SNP
16	9611136	rs1548847	A	T	100	PASS	AC=4476;AF=0.89377;AN=5008;NS=2504;DP=19665;EAS_AF=0.9127;AMR_AF=0.8573;AFR_AF=0.8669;EUR_AF=0.8787;SAS_AF=0.9519;AA=A|||;VT=SNP
16	9611237	rs8043759	A	G	100	PASS	AC=2241;AF=0.447484;AN=5008;NS=2504;DP=19758;EAS_AF=0.5645;AMR_AF=0.3948;AFR_AF=0.295;EUR_AF=0.4831;SAS_AF=0.5337;AA=A|||;VT=SNP
16	9611422	rs4780479	G	A	100	PASS	AC=2231;AF=0.445487;AN=5008;NS=2504;DP=20325;EAS_AF=0.5625;AMR_AF=0.3948;AFR_AF=0.289;EUR_AF=0.4831;SAS_AF=0.5337;AA=G|||;VT=SNP
16	9611452	rs4781337	G	A	100	PASS	AC=4500;AF=0.898562;AN=5008;NS=2504;DP=19648;EAS_AF=0.9127;AMR_AF=0.8602;AFR_AF=0.8828;EUR_AF=0.8797;SAS_AF=0.9519;AA=A|||;VT=SNP
16	9611458	rs13333939	G	T	100	PASS	AC=872;AF=0.174121;AN=5008;NS=2504;DP=19388;EAS_AF=0.0476;AMR_AF=0.0764;AFR_AF=0.4047;EUR_AF=0.1342;SAS_AF=0.1033;AA=G|||;VT=SNP
16	9611783	rs138524351	C	A	100	PASS	AC=24;AF=0.00479233;AN=5008;NS=2504;DP=18843;EAS_AF=0.0119;AMR_AF=0.0159;AFR_AF=0;EUR_AF=0;SAS_AF=0.001;AA=C|||;VT=SNP
16	9612192	rs2215924	A	G	100	PASS	AC=1761;AF=0.351637;AN=5008;NS=2504;DP=21181;EAS_AF=0.5625;AMR_AF=0.366;AFR_AF=0.053;EUR_AF=0.4423;SAS_AF=0.4346;AA=A|||;VT=SNP
16	9612252	rs7186532	G	A	100	PASS	AC=2710;AF=0.541134;AN=5008;NS=2504;DP=22251;EAS_AF=0.3502;AMR_AF=0.4899;AFR_AF=0.8139;EUR_AF=0.4324;SAS_AF=0.5174;AA=G|||;VT=SNP
16	9612409	rs13331241	A	G	100	PASS	AC=851;AF=0.169928;AN=5008;NS=2504;DP=21087;EAS_AF=0.0476;AMR_AF=0.0735;AFR_AF=0.3896;EUR_AF=0.1352;SAS_AF=0.1033;AA=A|||;VT=SNP
16	9612510	rs8062600	C	G	100	PASS	AC=2704;AF=0.539936;AN=5008;NS=2504;DP=19016;EAS_AF=0.3452;AMR_AF=0.4899;AFR_AF=0.8139;EUR_AF=0.4324;SAS_AF=0.5164;AA=C|||;VT=SNP
16	9612528	rs61057575	T	C	100	PASS	AC=976;AF=0.194888;AN=5008;NS=2504;DP=19172;EAS_AF=0.3026;AMR_AF=0.3242;AFR_AF=0.0514;EUR_AF=0.1521;SAS_AF=0.2301;AA=T|||;VT=SNP
16	9612804	rs78473856	G	C	100	PASS	AC=27;AF=0.00539137;AN=5008;NS=2504;DP=19022;EAS_AF=0.0268;AMR_AF=0;AFR_AF=0;EUR_AF=0;SAS_AF=0;AA=G|||;VT=SNP
16	9612831	rs8050733	A	C	100	PASS	AC=4481;AF=0.894768;AN=5008;NS=2504;DP=18159;EAS_AF=0.9187;AMR_AF=0.8559;AFR_AF=0.8669;EUR_AF=0.8787;SAS_AF=0.9519;AA=T|||;VT=SNP
16	9612860	rs8063225	C	T	100	PASS	AC=4477;AF=0.89397;AN=5008;NS=2504;DP=16257;EAS_AF=0.9127;AMR_AF=0.8573;AFR_AF=0.8669;EUR_AF=0.8797;SAS_AF=0.9519;AA=T|||;VT=SNP
16	9613233	rs4781338	T	G	100	PASS	AC=4519;AF=0.902356;AN=5008;NS=2504;DP=19112;EAS_AF=0.9514;AMR_AF=0.8559;AFR_AF=0.8676;EUR_AF=0.8797;SAS_AF=0.955;AA=G|||;VT=SNP
16	9613309	rs4781339	A	C	100	PASS	AC=4482;AF=0.894968;AN=5008;NS=2504;DP=21282;EAS_AF=0.9187;AMR_AF=0.8559;AFR_AF=0.8676;EUR_AF=0.8787;SAS_AF=0.9519;AA=A|||;VT=SNP
16	9613342	rs79096811	C	T	100	PASS	AC=54;AF=0.0107827;AN=5008;NS=2504;DP=21673;EAS_AF=0.0506;AMR_AF=0;AFR_AF=0;EUR_AF=0;SAS_AF=0.0031;AA=C|||;VT=SNP
16	9614087	rs8061049	A	C	100	PASS	AC=4476;AF=0.89377;AN=5008;NS=2504;DP=19391;EAS_AF=0.9127;AMR_AF=0.8559;AFR_AF=0.8676;EUR_AF=0.8787;SAS_AF=0.9519;AA=A|||;VT=SNP
16	9614203	rs8052966	C	T	100	PASS	AC=4488;AF=0.896166;AN=5008;NS=2504;DP=18516;EAS_AF=0.9236;AMR_AF=0.8559;AFR_AF=0.8676;EUR_AF=0.8787;SAS_AF=0.953;AA=T|||;VT=SNP
16	9614357	rs8061545	A	G	100	PASS	AC=2231;AF=0.445487;AN=5008;NS=2504;DP=20212;EAS_AF=0.5635;AMR_AF=0.3963;AFR_AF=0.2905;EUR_AF=0.4841;SAS_AF=0.5286;AA=A|||;VT=SNP
16	9614807	rs75836303	A	G	100	PASS	AC=59;AF=0.0117812;AN=5008;NS=2504;DP=16862;EAS_AF=0.0556;AMR_AF=0;AFR_AF=0;EUR_AF=0;SAS_AF=0.0031;AA=A|||;VT=SNP
16	9615625	rs1016300	T	C	100	PASS	AC=4435;AF=0.885583;AN=5008;NS=2504;DP=18293;EAS_AF=0.9187;AMR_AF=0.8429;AFR_AF=0.8661;EUR_AF=0.8449;SAS_AF=0.9499;AA=C|||;VT=SNP
16	9615636	rs8064015	G	A	100	PASS	AC=1754;AF=0.35024;AN=5008;NS=2504;DP=18615;EAS_AF=0.5615;AMR_AF=0.3602;AFR_AF=0.0711;EUR_AF=0.4205;SAS_AF=0.4305;AA=G|||;VT=SNP
16	9615769	rs6498758	T	G	100	PASS	AC=4401;AF=0.878794;AN=5008;NS=2504;DP=19733;EAS_AF=0.9157;AMR_AF=0.8415;AFR_AF=0.8434;EUR_AF=0.8449;SAS_AF=0.9499;AA=T|||;VT=SNP
16	9616073	rs1548848	G	A	100	PASS	AC=2244;AF=0.448083;AN=5008;NS=2504;DP=23004;EAS_AF=0.3502;AMR_AF=0.4625;AFR_AF=0.5772;EUR_AF=0.3907;SAS_AF=0.4233;AA=C|||;VT=SNP
16	9616423	rs1548849	G	A	100	PASS	AC=2248;AF=0.448882;AN=5008;NS=2504;DP=20937;EAS_AF=0.3562;AMR_AF=0.4625;AFR_AF=0.5772;EUR_AF=0.3907;SAS_AF=0.4213;AA=A|||;VT=SNP
16	9616478	rs28533758	T	A	100	PASS	AC=2252;AF=0.449681;AN=5008;NS=2504;DP=19838;EAS_AF=0.3562;AMR_AF=0.4654;AFR_AF=0.5772;EUR_AF=0.3907;SAS_AF=0.4233;AA=A|||;VT=SNP
16	9616558	rs16965433	G	A	100	PASS	AC=2245;AF=0.448283;AN=5008;NS=2504;DP=20078;EAS_AF=0.3562;AMR_AF=0.4625;AFR_AF=0.5772;EUR_AF=0.3857;SAS_AF=0.4233;AA=A|||;VT=SNP
16	9616644	rs16965434	G	A	100	PASS	AC=2250;AF=0.449281;AN=5008;NS=2504;DP=16934;EAS_AF=0.3562;AMR_AF=0.4625;AFR_AF=0.5772;EUR_AF=0.3907;SAS_AF=0.4233;AA=G|||;VT=SNP
16	9616750	rs1157853	C	G	100	PASS	AC=2251;AF=0.449481;AN=5008;NS=2504;DP=19255;EAS_AF=0.3562;AMR_AF=0.4625;AFR_AF=0.5779;EUR_AF=0.3907;SAS_AF=0.4233;AA=C|||;VT=SNP
16	9617008	rs1157854	G	A	100	PASS	AC=976;AF=0.194888;AN=5008;NS=2504;DP=18472;EAS_AF=0.3026;AMR_AF=0.3271;AFR_AF=0.0477;EUR_AF=0.1521;SAS_AF=0.2331;AA=G|||;VT=SNP
16	9617285	rs72778454	G	A	100	PASS	AC=646;AF=0.128994;AN=5008;NS=2504;DP=15797;EAS_AF=0.1012;AMR_AF=0.1873;AFR_AF=0.0129;EUR_AF=0.2475;SAS_AF=0.1513;AA=G|||;VT=SNP
16	9617942	rs12922857	G	A	100	PASS	AC=2176;AF=0.434505;AN=5008;NS=2504;DP=16416;EAS_AF=0.5546;AMR_AF=0.379;AFR_AF=0.2897;EUR_AF=0.4513;SAS_AF=0.5286;AA=G|||;VT=SNP
16	9618064	rs7190669	G	C	100	PASS	AC=4409;AF=0.880391;AN=5008;NS=2504;DP=13750;EAS_AF=0.9147;AMR_AF=0.8343;AFR_AF=0.8638;EUR_AF=0.834;SAS_AF=0.9479;AA=C|||;VT=SNP
16	9618380	rs16965442	C	G	100	PASS	AC=973;AF=0.194289;AN=5008;NS=2504;DP=17183;EAS_AF=0.2986;AMR_AF=0.3069;AFR_AF=0.0492;EUR_AF=0.16;SAS_AF=0.2382;AA=C|||;VT=SNP
16	9618439	rs16965444	G	C	100	PASS	AC=989;AF=0.197484;AN=5008;NS=2504;DP=17529;EAS_AF=0.3016;AMR_AF=0.3069;AFR_AF=0.0582;EUR_AF=0.161;SAS_AF=0.2382;AA=G|||;VT=SNP
16	9618470	rs11864489	G	A	100	PASS	AC=1110;AF=0.221645;AN=5008;NS=2504;DP=17715;EAS_AF=0.3016;AMR_AF=0.3127;AFR_AF=0.1445;EUR_AF=0.163;SAS_AF=0.2393;AA=A|||;VT=SNP
16	9618594	rs11862184	T	A	100	PASS	AC=1907;AF=0.380791;AN=5008;NS=2504;DP=19495;EAS_AF=0.3611;AMR_AF=0.3847;AFR_AF=0.503;EUR_AF=0.2793;SAS_AF=0.3374;AA=T|||;VT=SNP
16	9618916	rs2080277	A	G	100	PASS	AC=1882;AF=0.375799;AN=5008;NS=2504;DP=24007;EAS_AF=0.5516;AMR_AF=0.3963;AFR_AF=0.118;EUR_AF=0.4652;SAS_AF=0.4366;AA=A|||;VT=SNP
16	9619181	rs12924552	C	T	100	PASS	AC=3243;AF=0.647564;AN=5008;NS=2504;DP=23202;EAS_AF=0.8591;AMR_AF=0.755;AFR_AF=0.2965;EUR_AF=0.7197;SAS_AF=0.7536;AA=T|||;VT=SNP
16	9619360	rs8055971	G	C	100	PASS	AC=3325;AF=0.663938;AN=5008;NS=2504;DP=22297;EAS_AF=0.8591;AMR_AF=0.7579;AFR_AF=0.3578;EUR_AF=0.7187;SAS_AF=0.7536;AA=C|||;VT=SNP
16	9619382	rs8059857	A	G	100	PASS	AC=2950;AF=0.589058;AN=5008;NS=2504;DP=23206;EAS_AF=0.8621;AMR_AF=0.7075;AFR_AF=0.2209;EUR_AF=0.6322;SAS_AF=0.6769;AA=A|||;VT=SNP
16	9619444	rs12149130	C	T	100	PASS	AC=2289;AF=0.457069;AN=5008;NS=2504;DP=22662;EAS_AF=0.5516;AMR_AF=0.4481;AFR_AF=0.2746;EUR_AF=0.5527;SAS_AF=0.5143;AA=T|||;VT=SNP
16	9619470	rs12149745	G	A	100	PASS	AC=2291;AF=0.457468;AN=5008;NS=2504;DP=22563;EAS_AF=0.5526;AMR_AF=0.4496;AFR_AF=0.2746;EUR_AF=0.5517;SAS_AF=0.5153;AA=A|||;VT=SNP
16	9620110	rs145893510	G	A	100	PASS	AC=8;AF=0.00159744;AN=5008;NS=2504;DP=19904;EAS_AF=0.0079;AMR_AF=0;AFR_AF=0;EUR_AF=0;SAS_AF=0;AA=G|||;VT=SNP
16	9620664	rs12930386	C	T	100	PASS	AC=2176;AF=0.434505;AN=5008;NS=2504;DP=20563;EAS_AF=0.5417;AMR_AF=0.4452;AFR_AF=0.202;EUR_AF=0.5567;SAS_AF=0.5051;AA=C|||;VT=SNP
16	9620869	rs12930687	C	T	100	PASS	AC=1891;AF=0.377596;AN=5008;NS=2504;DP=18694;EAS_AF=0.5427;AMR_AF=0.402;AFR_AF=0.1346;EUR_AF=0.4632;SAS_AF=0.4305;AA=C|||;VT=SNP
16	9621058	rs4781354	G	A	100	PASS	AC=3014;AF=0.601837;AN=5008;NS=2504;DP=20483;EAS_AF=0.8502;AMR_AF=0.7176;AFR_AF=0.2564;EUR_AF=0.6501;SAS_AF=0.681;AA=A|||;VT=SNP
16	9622151	rs75805919	C	T	100	PASS	AC=51;AF=0.0101837;AN=5008;NS=2504;DP=22381;EAS_AF=0.0476;AMR_AF=0;AFR_AF=0;EUR_AF=0;SAS_AF=0.0031;AA=C|||;VT=SNP
16	9622548	rs80236725	C	G	100	PASS	AC=60;AF=0.0119808;AN=5008;NS=2504;DP=20889;EAS_AF=0.0565;AMR_AF=0;AFR_AF=0;EUR_AF=0;SAS_AF=0.0031;AA=C|||;VT=SNP
16	9623071	rs141446991	G	A	100	PASS	AC=39;AF=0.00778754;AN=5008;NS=2504;DP=19843;EAS_AF=0.0357;AMR_AF=0.0014;AFR_AF=0;EUR_AF=0;SAS_AF=0.002;AA=G|||;VT=SNP
16	9623322	rs12927209	C	G	100	PASS	AC=1958;AF=0.390974;AN=5008;NS=2504;DP=17583;EAS_AF=0.5536;AMR_AF=0.4006;AFR_AF=0.174;EUR_AF=0.4622;SAS_AF=0.4366;AA=C|||;VT=SNP
16	9623547	rs12449102	A	G	100	PASS	AC=1020;AF=0.203674;AN=5008;NS=2504;DP=20109;EAS_AF=0.3095;AMR_AF=0.3098;AFR_AF=0.0651;EUR_AF=0.172;SAS_AF=0.2393;AA=G|||;VT=SNP
16	9623589	rs2872715	T	C	100	PASS	AC=997;AF=0.199081;AN=5008;NS=2504;DP=22193;EAS_AF=0.3095;AMR_AF=0.3069;AFR_AF=0.0477;EUR_AF=0.174;SAS_AF=0.2393;AA=T|||;VT=SNP
16	9623761	rs2314677	T	G	100	PASS	AC=1031;AF=0.205871;AN=5008;NS=2504;DP=22600;EAS_AF=0.3095;AMR_AF=0.3098;AFR_AF=0.0719;EUR_AF=0.174;SAS_AF=0.2393;AA=G|||;VT=SNP
16	9624419	rs56316309	G	C	100	PASS	AC=1020;AF=0.203674;AN=5008;NS=2504;DP=20738;EAS_AF=0.3095;AMR_AF=0.3084;AFR_AF=0.0643;EUR_AF=0.173;SAS_AF=0.2403;AA=C|||;VT=SNP
16	9624532	rs4780486	C	T	100	PASS	AC=1945;AF=0.388379;AN=5008;NS=2504;DP=19843;EAS_AF=0.5506;AMR_AF=0.3991;AFR_AF=0.1672;EUR_AF=0.4592;SAS_AF=0.4397;AA=C|||;VT=SNP
16	9625421	rs4781365	T	C	100	PASS	AC=2076;AF=0.414537;AN=5008;NS=2504;DP=16716;EAS_AF=0.5536;AMR_AF=0.4035;AFR_AF=0.2602;EUR_AF=0.4612;SAS_AF=0.4397;AA=T|||;VT=SNP
16	9625593	rs28413812	A	G	100	PASS	AC=571;AF=0.114018;AN=5008;NS=2504;DP=17586;EAS_AF=0.0556;AMR_AF=0.0865;AFR_AF=0.1732;EUR_AF=0.1312;SAS_AF=0.0961;AA=A|||;VT=SNP
16	9626079	rs55832974	A	C	100	PASS	AC=1129;AF=0.225439;AN=5008;NS=2504;DP=23799;EAS_AF=0.3095;AMR_AF=0.3156;AFR_AF=0.1195;EUR_AF=0.1938;SAS_AF=0.2505;AA=A|||;VT=SNP
16	9626107	rs12927860	G	A	100	PASS	AC=2025;AF=0.404353;AN=5008;NS=2504;DP=22679;EAS_AF=0.5536;AMR_AF=0.389;AFR_AF=0.2534;EUR_AF=0.4314;SAS_AF=0.4376;AA=G|||;VT=SNP
16	9626186	rs9924552	C	G	100	PASS	AC=3954;AF=0.789537;AN=5008;NS=2504;DP=21971;EAS_AF=0.9187;AMR_AF=0.8127;AFR_AF=0.6876;EUR_AF=0.7813;SAS_AF=0.7863;AA=g|||;VT=SNP
16	9626482	rs12928470	G	C	100	PASS	AC=1928;AF=0.384984;AN=5008;NS=2504;DP=21925;EAS_AF=0.5506;AMR_AF=0.402;AFR_AF=0.1543;EUR_AF=0.4612;SAS_AF=0.4356;AA=G|||;VT=SNP
16	9626594	rs12924805	C	T	100	PASS	AC=2230;AF=0.445288;AN=5008;NS=2504;DP=20594;EAS_AF=0.5536;AMR_AF=0.4107;AFR_AF=0.3744;EUR_AF=0.4602;SAS_AF=0.4387;AA=T|||;VT=SNP
16	9626736	rs12932123	A	G	100	PASS	AC=3177;AF=0.634385;AN=5008;NS=2504;DP=21861;EAS_AF=0.8621;AMR_AF=0.719;AFR_AF=0.3608;EUR_AF=0.6531;SAS_AF=0.6902;AA=A|||;VT=SNP
16	9626822	rs16965477	A	C	100	PASS	AC=1012;AF=0.202077;AN=5008;NS=2504;DP=21525;EAS_AF=0.3085;AMR_AF=0.3069;AFR_AF=0.0605;EUR_AF=0.173;SAS_AF=0.2393;AA=A|||;VT=SNP
16	9626961	rs12923763	G	A	100	PASS	AC=2000;AF=0.399361;AN=5008;NS=2504;DP=20568;EAS_AF=0.5625;AMR_AF=0.402;AFR_AF=0.1967;EUR_AF=0.4612;SAS_AF=0.4397;AA=G|||;VT=SNP
16	9627133	rs12444483	G	A	100	PASS	AC=982;AF=0.196086;AN=5008;NS=2504;DP=19981;EAS_AF=0.2996;AMR_AF=0.3055;AFR_AF=0.0461;EUR_AF=0.173;SAS_AF=0.2382;AA=G|||;VT=SNP
16	9627358	rs8054870	A	G	100	PASS	AC=868;AF=0.173323;AN=5008;NS=2504;DP=20962;EAS_AF=0.0565;AMR_AF=0.1023;AFR_AF=0.3646;EUR_AF=0.1511;SAS_AF=0.1084;AA=A|||;VT=SNP
16	9627486	rs8060304	T	C	100	PASS	AC=2839;AF=0.566893;AN=5008;NS=2504;DP=20268;EAS_AF=0.619;AMR_AF=0.5043;AFR_AF=0.5401;EUR_AF=0.6113;SAS_AF=0.5481;AA=C|||;VT=SNP
16	9627561	rs8047136	C	T	100	PASS	AC=824;AF=0.164537;AN=5008;NS=2504;DP=18528;EAS_AF=0.1181;AMR_AF=0.0937;AFR_AF=0.3101;EUR_AF=0.1322;SAS_AF=0.0992;AA=C|||;VT=SNP
16	9627681	rs4643316	A	G	100	PASS	AC=3952;AF=0.789137;AN=5008;NS=2504;DP=21765;EAS_AF=0.9187;AMR_AF=0.8156;AFR_AF=0.6815;EUR_AF=0.7853;SAS_AF=0.7863;AA=a|||;VT=SNP
16	9627761	rs4399532	C	A	100	PASS	AC=2284;AF=0.45607;AN=5008;NS=2504;DP=19243;EAS_AF=0.4891;AMR_AF=0.4193;AFR_AF=0.438;EUR_AF=0.4811;SAS_AF=0.4468;AA=A|||;VT=SNP
16	9628199	rs9939511	A	G	100	PASS	AC=952;AF=0.190096;AN=5008;NS=2504;DP=16167;EAS_AF=0.121;AMR_AF=0.1023;AFR_AF=0.3775;EUR_AF=0.1511;SAS_AF=0.1104;AA=G|||;VT=SNP
16	9628309	rs142840113	G	A	100	PASS	AC=13;AF=0.00259585;AN=5008;NS=2504;DP=16134;EAS_AF=0.0129;AMR_AF=0;AFR_AF=0;EUR_AF=0;SAS_AF=0;AA=G|||;VT=SNP
16	9628653	rs12926161	C	T	100	PASS	AC=1098;AF=0.219249;AN=5008;NS=2504;DP=15497;EAS_AF=0.3839;AMR_AF=0.1729;AFR_AF=0.1278;EUR_AF=0.1431;SAS_AF=0.2843;AA=C|||;VT=SNP
16	9629067	rs4141488	T	C	100	PASS	AC=3166;AF=0.632188;AN=5008;NS=2504;DP=21942;EAS_AF=0.8165;AMR_AF=0.5807;AFR_AF=0.6536;EUR_AF=0.4563;SAS_AF=0.6309;AA=C|||;VT=SNP
16	9629106	rs12934132	G	A	100	PASS	AC=1100;AF=0.219649;AN=5008;NS=2504;DP=22593;EAS_AF=0.3839;AMR_AF=0.1729;AFR_AF=0.1278;EUR_AF=0.1431;SAS_AF=0.2863;AA=G|||;VT=SNP
16	9630509	rs7198962	T	G	100	PASS	AC=1221;AF=0.24381;AN=5008;NS=2504;DP=20363;EAS_AF=0.3105;AMR_AF=0.3141;AFR_AF=0.2247;EUR_AF=0.164;SAS_AF=0.2331;AA=G|||;VT=SNP
16	9630723	rs7189658	G	A	100	PASS	AC=4375;AF=0.873602;AN=5008;NS=2504;DP=20187;EAS_AF=0.9206;AMR_AF=0.8314;AFR_AF=0.829;EUR_AF=0.841;SAS_AF=0.9489;AA=A|||;VT=SNP
16	9631181	rs7190188	C	T	100	PASS	AC=746;AF=0.148962;AN=5008;NS=2504;DP=19543;EAS_AF=0.1141;AMR_AF=0.0879;AFR_AF=0.2534;EUR_AF=0.1362;SAS_AF=0.1002;AA=C|||;VT=SNP
16	9631314	rs7195174	G	C	100	PASS	AC=739;AF=0.147564;AN=5008;NS=2504;DP=20576;EAS_AF=0.1131;AMR_AF=0.0879;AFR_AF=0.2489;EUR_AF=0.1362;SAS_AF=0.1002;AA=G|||;VT=SNP
16	9631362	rs4780490	C	G	100	PASS	AC=2949;AF=0.588858;AN=5008;NS=2504;DP=21061;EAS_AF=0.621;AMR_AF=0.5086;AFR_AF=0.6142;EUR_AF=0.6163;SAS_AF=0.5501;AA=G|||;VT=SNP
16	9631433	rs4780491	C	G	100	PASS	AC=1936;AF=0.386581;AN=5008;NS=2504;DP=20794;EAS_AF=0.506;AMR_AF=0.4078;AFR_AF=0.1876;EUR_AF=0.4632;SAS_AF=0.4387;AA=C|||;VT=SNP
16	9631887	rs12927565	G	C	100	PASS	AC=1831;AF=0.365615;AN=5008;NS=2504;DP=18729;EAS_AF=0.505;AMR_AF=0.3905;AFR_AF=0.1415;EUR_AF=0.4344;SAS_AF=0.4366;AA=G|||;VT=SNP
16	9631928	rs8062824	A	G	100	PASS	AC=748;AF=0.149361;AN=5008;NS=2504;DP=19175;EAS_AF=0.1161;AMR_AF=0.0879;AFR_AF=0.2534;EUR_AF=0.1362;SAS_AF=0.1002;AA=A|||;VT=SNP
16	9631973	rs12934593	A	T	100	PASS	AC=1893;AF=0.377995;AN=5008;NS=2504;DP=18941;EAS_AF=0.496;AMR_AF=0.3919;AFR_AF=0.1929;EUR_AF=0.4354;SAS_AF=0.4376;AA=A|||;VT=SNP
16	9632102	rs12931385	G	A	100	PASS	AC=1893;AF=0.377995;AN=5008;NS=2504;DP=14573;EAS_AF=0.496;AMR_AF=0.3919;AFR_AF=0.1929;EUR_AF=0.4344;SAS_AF=0.4387;AA=G|||;VT=SNP
16	9632213	rs12102932	T	C	100	PASS	AC=748;AF=0.149361;AN=5008;NS=2504;DP=12625;EAS_AF=0.1161;AMR_AF=0.0879;AFR_AF=0.2549;EUR_AF=0.1362;SAS_AF=0.0982;AA=T|||;VT=SNP
16	9632480	rs12921725	T	C	100	PASS	AC=1905;AF=0.380391;AN=5008;NS=2504;DP=16898;EAS_AF=0.505;AMR_AF=0.3919;AFR_AF=0.1929;EUR_AF=0.4364;SAS_AF=0.4397;AA=T|||;VT=SNP
16	9632583	rs12932112	G	C	100	PASS	AC=2913;AF=0.581669;AN=5008;NS=2504;DP=14249;EAS_AF=0.621;AMR_AF=0.4928;AFR_AF=0.6165;EUR_AF=0.5905;SAS_AF=0.5481;AA=C|||;VT=SNP
16	9632625	rs56410920	C	T	100	PASS	AC=914;AF=0.182508;AN=5008;NS=2504;DP=15188;EAS_AF=0.3006;AMR_AF=0.2925;AFR_AF=0.0439;EUR_AF=0.1332;SAS_AF=0.2209;AA=C|||;VT=SNP
16	9633268	rs12447102	A	G	100	PASS	AC=1205;AF=0.240615;AN=5008;NS=2504;DP=18701;EAS_AF=0.2996;AMR_AF=0.304;AFR_AF=0.2352;EUR_AF=0.1541;SAS_AF=0.2311;AA=G|||;VT=SNP
16	9633308	rs12443663	G	C	100	PASS	AC=1325;AF=0.264577;AN=5008;NS=2504;DP=18774;EAS_AF=0.2996;AMR_AF=0.3127;AFR_AF=0.3222;EUR_AF=0.1531;SAS_AF=0.2311;AA=C|||;VT=SNP
16	9633447	rs12443711	G	A	100	PASS	AC=1281;AF=0.255791;AN=5008;NS=2504;DP=23270;EAS_AF=0.2996;AMR_AF=0.3127;AFR_AF=0.2897;EUR_AF=0.1531;SAS_AF=0.2301;AA=A|||;VT=SNP
16	9634281	rs4781389	G	C	100	PASS	AC=1850;AF=0.369409;AN=5008;NS=2504;DP=17452;EAS_AF=0.498;AMR_AF=0.4063;AFR_AF=0.1475;EUR_AF=0.4384;SAS_AF=0.4397;AA=G|||;VT=SNP
16	9634630	rs2160170	C	G	100	PASS	AC=3365;AF=0.671925;AN=5008;NS=2504;DP=18912;EAS_AF=0.7996;AMR_AF=0.7262;AFR_AF=0.6218;EUR_AF=0.5924;SAS_AF=0.6513;AA=G|||;VT=SNP
16	9634889	rs2192633	T	G	100	PASS	AC=3132;AF=0.625399;AN=5008;NS=2504;DP=15622;EAS_AF=0.8016;AMR_AF=0.7277;AFR_AF=0.3858;EUR_AF=0.6451;SAS_AF=0.6748;AA=G|||;VT=SNP
16	9635308	rs80139562	G	A	100	PASS	AC=84;AF=0.0167732;AN=5008;NS=2504;DP=17101;EAS_AF=0.0595;AMR_AF=0.0216;AFR_AF=0;EUR_AF=0;SAS_AF=0.0092;AA=G|||;VT=SNP
16	9636476	rs4780501	T	C	100	PASS	AC=3035;AF=0.60603;AN=5008;NS=2504;DP=19937;EAS_AF=0.8016;AMR_AF=0.7233;AFR_AF=0.3427;EUR_AF=0.6163;SAS_AF=0.6667;AA=C|||;VT=SNP
16	9636750	rs4781399	C	T	100	PASS	AC=2008;AF=0.400958;AN=5008;NS=2504;DP=17750;EAS_AF=0.4921;AMR_AF=0.4121;AFR_AF=0.2738;EUR_AF=0.4503;SAS_AF=0.4202;AA=T|||;VT=SNP
16	9637229	rs16965532	T	A	100	PASS	AC=1024;AF=0.204473;AN=5008;NS=2504;DP=21823;EAS_AF=0.3065;AMR_AF=0.2939;AFR_AF=0.1067;EUR_AF=0.1491;SAS_AF=0.2249;AA=T|||;VT=SNP
16	9637271	rs4781403	G	C	100	PASS	AC=1893;AF=0.377995;AN=5008;NS=2504;DP=23479;EAS_AF=0.494;AMR_AF=0.4207;AFR_AF=0.152;EUR_AF=0.4672;SAS_AF=0.4417;AA=G|||;VT=SNP
16	9637516	rs9938381	G	C	100	PASS	AC=1936;AF=0.386581;AN=5008;NS=2504;DP=19787;EAS_AF=0.4474;AMR_AF=0.3948;AFR_AF=0.4516;EUR_AF=0.2674;SAS_AF=0.3528;AA=G|||;VT=SNP
16	9637519	rs9930062	A	G	100	PASS	AC=1935;AF=0.386382;AN=5008;NS=2504;DP=19776;EAS_AF=0.4474;AMR_AF=0.3934;AFR_AF=0.4516;EUR_AF=0.2674;SAS_AF=0.3528;AA=A|||;VT=SNP
16	9638312	rs4780504	C	G	100	PASS	AC=1753;AF=0.35004;AN=5008;NS=2504;DP=21884;EAS_AF=0.4722;AMR_AF=0.3876;AFR_AF=0.0855;EUR_AF=0.4652;SAS_AF=0.4366;AA=C|||;VT=SNP
16	9638318	rs4780505	A	G	100	PASS	AC=1763;AF=0.352037;AN=5008;NS=2504;DP=21820;EAS_AF=0.4812;AMR_AF=0.389;AFR_AF=0.0855;EUR_AF=0.4652;SAS_AF=0.4366;AA=A|||;VT=SNP
16	9638410	rs12447558	T	G	100	PASS	AC=516;AF=0.103035;AN=5008;NS=2504;DP=19562;EAS_AF=0.2431;AMR_AF=0.0677;AFR_AF=0.0053;EUR_AF=0.0656;SAS_AF=0.1544;AA=T|||;VT=SNP
16	9638456	rs12449266	G	C	100	PASS	AC=1039;AF=0.207468;AN=5008;NS=2504;DP=22105;EAS_AF=0.3294;AMR_AF=0.3228;AFR_AF=0.0666;EUR_AF=0.175;SAS_AF=0.2239;AA=G|||;VT=SNP
16	9638517	rs28599829	T	C	100	PASS	AC=2172;AF=0.433706;AN=5008;NS=2504;DP=20245;EAS_AF=0.4732;AMR_AF=0.4107;AFR_AF=0.3979;EUR_AF=0.4692;SAS_AF=0.4213;AA=T|||;VT=SNP
16	9638587	rs4781405	C	T	100	PASS	AC=2110;AF=0.421326;AN=5008;NS=2504;DP=20181;EAS_AF=0.4712;AMR_AF=0.4092;AFR_AF=0.3419;EUR_AF=0.4672;SAS_AF=0.4387;AA=C|||;VT=SNP
16	9638655	rs4780506	A	G	100	PASS	AC=2175;AF=0.434305;AN=5008;NS=2504;DP=18577;EAS_AF=0.4732;AMR_AF=0.4121;AFR_AF=0.388;EUR_AF=0.4682;SAS_AF=0.4376;AA=G|||;VT=SNP
16	9639287	rs8044432	C	G	100	PASS	AC=2160;AF=0.43131;AN=5008;NS=2504;DP=18590;EAS_AF=0.4702;AMR_AF=0.4107;AFR_AF=0.379;EUR_AF=0.4662;SAS_AF=0.4407;AA=C|||;VT=SNP
16	9639288	rs8044434	C	T	100	PASS	AC=2160;AF=0.43131;AN=5008;NS=2504;DP=18623;EAS_AF=0.4702;AMR_AF=0.4107;AFR_AF=0.379;EUR_AF=0.4662;SAS_AF=0.4407;AA=C|||;VT=SNP
16	9639478	rs12446581	C	T	100	PASS	AC=914;AF=0.182508;AN=5008;NS=2504;DP=16975;EAS_AF=0.3274;AMR_AF=0.3098;AFR_AF=0.0393;EUR_AF=0.1342;SAS_AF=0.1861;AA=C|||;VT=SNP
16	9640123	rs1861200	A	C	100	PASS	AC=1767;AF=0.352835;AN=5008;NS=2504;DP=21688;EAS_AF=0.4742;AMR_AF=0.3905;AFR_AF=0.0908;EUR_AF=0.4652;SAS_AF=0.4397;AA=A|||;VT=SNP
16	9640537	rs61269849	G	A	100	PASS	AC=76;AF=0.0151757;AN=5008;NS=2504;DP=20325;EAS_AF=0.0595;AMR_AF=0.0216;AFR_AF=0;EUR_AF=0;SAS_AF=0.001;AA=G|||;VT=SNP
16	9640737	rs12447454	C	G	100	PASS	AC=979;AF=0.195487;AN=5008;NS=2504;DP=17224;EAS_AF=0.3264;AMR_AF=0.3184;AFR_AF=0.0424;EUR_AF=0.1571;SAS_AF=0.2198;AA=C|||;VT=SNP
16	9640780	rs56905144	G	A	100	PASS	AC=1670;AF=0.333466;AN=5008;NS=2504;DP=18386;EAS_AF=0.4712;AMR_AF=0.3646;AFR_AF=0.0734;EUR_AF=0.4175;SAS_AF=0.4346;AA=G|||;VT=SNP
16	9641152	rs8055953	C	A	100	PASS	AC=3369;AF=0.672724;AN=5008;NS=2504;DP=20435;EAS_AF=0.8562;AMR_AF=0.7003;AFR_AF=0.593;EUR_AF=0.5934;SAS_AF=0.6534;AA=A|||;VT=SNP
16	9641385	rs12597733	G	A	100	PASS	AC=1095;AF=0.21865;AN=5008;NS=2504;DP=21427;EAS_AF=0.4196;AMR_AF=0.1686;AFR_AF=0.1074;EUR_AF=0.1252;SAS_AF=0.2935;AA=A|||;VT=SNP
16	9641789	rs16965555	G	A	100	PASS	AC=1690;AF=0.33746;AN=5008;NS=2504;DP=21759;EAS_AF=0.504;AMR_AF=0.353;AFR_AF=0.0734;EUR_AF=0.4354;SAS_AF=0.411;AA=G|||;VT=SNP
16	9642019	rs8054026	T	G	100	PASS	AC=1188;AF=0.23722;AN=5008;NS=2504;DP=20316;EAS_AF=0.3155;AMR_AF=0.3314;AFR_AF=0.1672;EUR_AF=0.1809;SAS_AF=0.2423;AA=T|||;VT=SNP
16	9642477	rs7190913	A	G	100	PASS	AC=1970;AF=0.393371;AN=5008;NS=2504;DP=20039;EAS_AF=0.5129;AMR_AF=0.3646;AFR_AF=0.2587;EUR_AF=0.4344;SAS_AF=0.4305;AA=A|||;VT=SNP
16	9642504	rs7196566	T	C	100	PASS	AC=3273;AF=0.653554;AN=5008;NS=2504;DP=19503;EAS_AF=0.8175;AMR_AF=0.6945;AFR_AF=0.5976;EUR_AF=0.5726;SAS_AF=0.6145;AA=T|||;VT=SNP
16	9642620	rs12598431	G	C	100	PASS	AC=3047;AF=0.608427;AN=5008;NS=2504;DP=17136;EAS_AF=0.8155;AMR_AF=0.6844;AFR_AF=0.4357;EUR_AF=0.5706;SAS_AF=0.6135;AA=G|||;VT=SNP
16	9642930	rs8050995	G	A	100	PASS	AC=2963;AF=0.591653;AN=5008;NS=2504;DP=15841;EAS_AF=0.8155;AMR_AF=0.6787;AFR_AF=0.3714;EUR_AF=0.5706;SAS_AF=0.6186;AA=g|||;VT=SNP
16	9643363	rs12447511	G	A	100	PASS	AC=1112;AF=0.222045;AN=5008;NS=2504;DP=16536;EAS_AF=0.2827;AMR_AF=0.2968;AFR_AF=0.2496;EUR_AF=0.1004;SAS_AF=0.1943;AA=G|||;VT=SNP
16	9643373	rs72778468	A	G	100	PASS	AC=655;AF=0.130791;AN=5008;NS=2504;DP=16860;EAS_AF=0.131;AMR_AF=0.0994;AFR_AF=0.0106;EUR_AF=0.1859;SAS_AF=0.2587;AA=A|||;VT=SNP
16	9643628	rs34593232	T	G	100	PASS	AC=2985;AF=0.596046;AN=5008;NS=2504;DP=16148;EAS_AF=0.8284;AMR_AF=0.6744;AFR_AF=0.357;EUR_AF=0.5795;SAS_AF=0.6411;AA=T|||;VT=SNP
16	9644891	rs740065	C	G	100	PASS	AC=1271;AF=0.253794;AN=5008;NS=2504;DP=22250;EAS_AF=0.2708;AMR_AF=0.2594;AFR_AF=0.09;EUR_AF=0.3708;SAS_AF=0.3333;AA=C|||;VT=SNP
16	9645166	rs79962182	C	A	100	PASS	AC=17;AF=0.00339457;AN=5008;NS=2504;DP=20582;EAS_AF=0.0169;AMR_AF=0;AFR_AF=0;EUR_AF=0;SAS_AF=0;AA=C|||;VT=SNP
16	9645225	rs9928458	C	G	100	PASS	AC=1930;AF=0.385383;AN=5008;NS=2504;DP=19669;EAS_AF=0.4573;AMR_AF=0.5274;AFR_AF=0.4682;EUR_AF=0.2604;SAS_AF=0.227;AA=G|||;VT=SNP
16	9645390	rs9932623	A	G	100	PASS	AC=3094;AF=0.617812;AN=5008;NS=2504;DP=21016;EAS_AF=0.7242;AMR_AF=0.781;AFR_AF=0.4818;EUR_AF=0.6282;SAS_AF=0.5654;AA=G|||;VT=SNP
16	9645424	rs17546809	G	A	100	PASS	AC=1320;AF=0.263578;AN=5008;NS=2504;DP=21450;EAS_AF=0.2659;AMR_AF=0.2637;AFR_AF=0.1263;EUR_AF=0.3708;SAS_AF=0.3364;AA=G|||;VT=SNP
16	9645458	rs74489268	C	G	100	PASS	AC=1312;AF=0.261981;AN=5008;NS=2504;DP=21327;EAS_AF=0.2669;AMR_AF=0.2767;AFR_AF=0.0908;EUR_AF=0.4006;SAS_AF=0.3354;AA=C|||;VT=SNP
16	9645677	rs9932870	A	G	100	PASS	AC=3167;AF=0.632388;AN=5008;NS=2504;DP=21463;EAS_AF=0.7242;AMR_AF=0.7853;AFR_AF=0.5333;EUR_AF=0.6302;SAS_AF=0.5654;AA=G|||;VT=SNP
16	9646218	rs759313	C	G	100	PASS	AC=3167;AF=0.632388;AN=5008;NS=2504;DP=18881;EAS_AF=0.7242;AMR_AF=0.781;AFR_AF=0.534;EUR_AF=0.6262;SAS_AF=0.5716;AA=G|||;VT=SNP
16	9646349	rs2110606	C	A	100	PASS	AC=3160;AF=0.63099;AN=5008;NS=2504;DP=19481;EAS_AF=0.7202;AMR_AF=0.7795;AFR_AF=0.5333;EUR_AF=0.6252;SAS_AF=0.5716;AA=A|||;VT=SNP
16	9646999	rs2314678	C	G	100	PASS	AC=1267;AF=0.252995;AN=5008;NS=2504;DP=15731;EAS_AF=0.2808;AMR_AF=0.2695;AFR_AF=0.0424;EUR_AF=0.4026;SAS_AF=0.3436;AA=C|||;VT=SNP
16	9647268	rs74432494	G	T	100	PASS	AC=34;AF=0.00678914;AN=5008;NS=2504;DP=17208;EAS_AF=0.0288;AMR_AF=0;AFR_AF=0;EUR_AF=0.004;SAS_AF=0.001;AA=G|||;VT=SNP
16	9647725	rs72778472	T	C	100	PASS	AC=1933;AF=0.385982;AN=5008;NS=2504;DP=17808;EAS_AF=0.4385;AMR_AF=0.4366;AFR_AF=0.2118;EUR_AF=0.4831;SAS_AF=0.4315;AA=T|||;VT=SNP
16	9648009	rs12443695	C	A	100	PASS	AC=2193;AF=0.437899;AN=5008;NS=2504;DP=20205;EAS_AF=0.6796;AMR_AF=0.621;AFR_AF=0.0938;EUR_AF=0.4553;SAS_AF=0.5061;AA=C|||;VT=SNP
16	9648327	rs75667642	T	G	100	PASS	AC=224;AF=0.0447284;AN=5008;NS=2504;DP=21834;EAS_AF=0.002;AMR_AF=0.0706;AFR_AF=0.003;EUR_AF=0.0994;SAS_AF=0.0706;AA=T|||;VT=SNP
16	9648807	rs77673224	C	T	100	PASS	AC=37;AF=0.00738818;AN=5008;NS=2504;DP=20959;EAS_AF=0.0357;AMR_AF=0;AFR_AF=0;EUR_AF=0;SAS_AF=0.001;AA=C|||;VT=SNP
16	9649596	rs76275355	A	G	100	PASS	AC=1647;AF=0.328874;AN=5008;NS=2504;DP=15151;EAS_AF=0.373;AMR_AF=0.3516;AFR_AF=0.1944;EUR_AF=0.4215;SAS_AF=0.3538;AA=G|||;VT=SNP
16	9650291	rs2192634	G	C	100	PASS	AC=1312;AF=0.261981;AN=5008;NS=2504;DP=19559;EAS_AF=0.2857;AMR_AF=0.2723;AFR_AF=0.0741;EUR_AF=0.3976;SAS_AF=0.3446;AA=G|||;VT=SNP
16	9650813	rs7191870	T	C	100	PASS	AC=1300;AF=0.259585;AN=5008;NS=2504;DP=21052;EAS_AF=0.2837;AMR_AF=0.2723;AFR_AF=0.0749;EUR_AF=0.3966;SAS_AF=0.3344;AA=T|||;VT=SNP
16	9651823	rs12149759	T	C	100	PASS	AC=1284;AF=0.25639;AN=5008;NS=2504;DP=21661;EAS_AF=0.2808;AMR_AF=0.2622;AFR_AF=0.0741;EUR_AF=0.3926;SAS_AF=0.3333;AA=T|||;VT=SNP
16	9652250	rs74250842	G	A	100	PASS	AC=290;AF=0.0579073;AN=5008;NS=2504;DP=18072;EAS_AF=0.0417;AMR_AF=0.0793;AFR_AF=0.0083;EUR_AF=0.1491;SAS_AF=0.0327;AA=G|||;VT=SNP
16	9652982	rs78245540	C	G	100	PASS	AC=74;AF=0.0147764;AN=5008;NS=2504;DP=19051;EAS_AF=0.0714;AMR_AF=0;AFR_AF=0;EUR_AF=0;SAS_AF=0.002;AA=C|||;VT=SNP
16	9653405	rs12149001	T	A	100	PASS	AC=2433;AF=0.485823;AN=5008;NS=2504;DP=19605;EAS_AF=0.6885;AMR_AF=0.6369;AFR_AF=0.2504;EUR_AF=0.4652;SAS_AF=0.5092;AA=A|||;VT=SNP
16	9653458	rs16965571	G	T	100	PASS	AC=348;AF=0.0694888;AN=5008;NS=2504;DP=20767;EAS_AF=0.0903;AMR_AF=0.2392;AFR_AF=0.0144;EUR_AF=0.0557;SAS_AF=0.0164;AA=G|||;VT=SNP
16	9653968	rs917955	A	C	100	PASS	AC=2341;AF=0.467452;AN=5008;NS=2504;DP=19251;EAS_AF=0.6905;AMR_AF=0.6326;AFR_AF=0.1747;EUR_AF=0.4662;SAS_AF=0.5174;AA=G|||;VT=SNP
16	9654056	rs1074042	C	T	100	PASS	AC=2859;AF=0.570887;AN=5008;NS=2504;DP=18074;EAS_AF=0.6885;AMR_AF=0.6643;AFR_AF=0.5514;EUR_AF=0.4732;SAS_AF=0.5102;AA=T|||;VT=SNP
16	9654287	rs56189750	C	A	100	PASS	AC=2312;AF=0.461661;AN=5008;NS=2504;DP=18000;EAS_AF=0.6885;AMR_AF=0.6239;AFR_AF=0.1702;EUR_AF=0.4622;SAS_AF=0.5061;AA=C|||;VT=SNP
16	9654353	rs12149023	A	T	100	PASS	AC=3610;AF=0.720847;AN=5008;NS=2504;DP=19335;EAS_AF=0.9673;AMR_AF=0.8862;AFR_AF=0.2587;EUR_AF=0.8529;SAS_AF=0.8384;AA=A|||;VT=SNP
16	9654667	rs11075405	G	C	100	PASS	AC=2380;AF=0.47524;AN=5008;NS=2504;DP=17649;EAS_AF=0.6885;AMR_AF=0.6354;AFR_AF=0.2057;EUR_AF=0.4702;SAS_AF=0.5112;AA=G|||;VT=SNP
16	9655194	rs12598738	G	A	100	PASS	AC=2442;AF=0.48762;AN=5008;NS=2504;DP=21565;EAS_AF=0.6885;AMR_AF=0.6455;AFR_AF=0.2458;EUR_AF=0.4722;SAS_AF=0.5112;AA=A|||;VT=SNP
16	9655344	rs140208481	G	C	100	PASS	AC=39;AF=0.00778754;AN=5008;NS=2504;DP=21062;EAS_AF=0.0377;AMR_AF=0.0014;AFR_AF=0;EUR_AF=0;SAS_AF=0;AA=A|||;VT=SNP
16	9655579	rs8045553	C	T	100	PASS	AC=2432;AF=0.485623;AN=5008;NS=2504;DP=21225;EAS_AF=0.6885;AMR_AF=0.6427;AFR_AF=0.2413;EUR_AF=0.4722;SAS_AF=0.5092;AA=T|||;VT=SNP
16	9655649	rs60813631	G	C	100	PASS	AC=1310;AF=0.261581;AN=5008;NS=2504;DP=21733;EAS_AF=0.2748;AMR_AF=0.2594;AFR_AF=0.1036;EUR_AF=0.3897;SAS_AF=0.3313;AA=G|||;VT=SNP
16	9655857	rs8054142	A	G	100	PASS	AC=2277;AF=0.454673;AN=5008;NS=2504;DP=21406;EAS_AF=0.6984;AMR_AF=0.6239;AFR_AF=0.1384;EUR_AF=0.4612;SAS_AF=0.5041;AA=A|||;VT=SNP
16	9655874	rs8046099	C	T	100	PASS	AC=4012;AF=0.801118;AN=5008;NS=2504;DP=20985;EAS_AF=0.9663;AMR_AF=0.915;AFR_AF=0.5416;EUR_AF=0.8608;SAS_AF=0.8395;AA=c|||;VT=SNP
16	9656057	rs9928358	A	G	100	PASS	AC=3392;AF=0.677316;AN=5008;NS=2504;DP=20404;EAS_AF=0.622;AMR_AF=0.7651;AFR_AF=0.6407;EUR_AF=0.7326;SAS_AF=0.6646;AA=G|||;VT=SNP
16	9656240	rs17547192	G	T	100	PASS	AC=1061;AF=0.211861;AN=5008;NS=2504;DP=20137;EAS_AF=0.128;AMR_AF=0.2522;AFR_AF=0.0348;EUR_AF=0.3877;SAS_AF=0.3282;AA=G|||;VT=SNP
16	9656430	rs62031774	T	C	100	PASS	AC=551;AF=0.110024;AN=5008;NS=2504;DP=20302;EAS_AF=0.1677;AMR_AF=0.3184;AFR_AF=0.0348;EUR_AF=0.0845;SAS_AF=0.0307;AA=T|||;VT=SNP
16	9656611	rs78144838	A	C	100	PASS	AC=749;AF=0.149561;AN=5008;NS=2504;DP=18732;EAS_AF=0.0794;AMR_AF=0.1715;AFR_AF=0.0121;EUR_AF=0.2296;SAS_AF=0.3098;AA=A|||;VT=SNP
16	9656746	rs16965580	G	A	100	PASS	AC=37;AF=0.00738818;AN=5008;NS=2504;DP=19710;EAS_AF=0.0268;AMR_AF=0.0115;AFR_AF=0;EUR_AF=0;SAS_AF=0.002;AA=G|||;VT=SNP
16	9657247	rs9932565	C	T	100	PASS	AC=803;AF=0.160343;AN=5008;NS=2504;DP=20494;EAS_AF=0.0456;AMR_AF=0.1441;AFR_AF=0.2958;EUR_AF=0.1958;SAS_AF=0.0706;AA=T|||;VT=SNP
16	9657770	rs9939589	T	C	100	PASS	AC=964;AF=0.192492;AN=5008;NS=2504;DP=19872;EAS_AF=0.0466;AMR_AF=0.1455;AFR_AF=0.4032;EUR_AF=0.1968;SAS_AF=0.0869;AA=T|||;VT=SNP
16	9657897	rs9939690	T	G	100	PASS	AC=967;AF=0.193091;AN=5008;NS=2504;DP=20089;EAS_AF=0.0466;AMR_AF=0.1484;AFR_AF=0.4039;EUR_AF=0.1968;SAS_AF=0.0869;AA=T|||;VT=SNP
16	9657958	rs9921476	T	C	100	PASS	AC=969;AF=0.19349;AN=5008;NS=2504;DP=20514;EAS_AF=0.0466;AMR_AF=0.1484;AFR_AF=0.4054;EUR_AF=0.1968;SAS_AF=0.0869;AA=T|||;VT=SNP
16	9658813	rs8045831	T	C	100	PASS	AC=3695;AF=0.737819;AN=5008;NS=2504;DP=19772;EAS_AF=0.9534;AMR_AF=0.8271;AFR_AF=0.3563;EUR_AF=0.7932;SAS_AF=0.911;AA=T|||;VT=SNP
16	9658861	rs11075406	C	T	100	PASS	AC=3679;AF=0.734625;AN=5008;NS=2504;DP=18929;EAS_AF=0.9524;AMR_AF=0.8213;AFR_AF=0.3487;EUR_AF=0.7932;SAS_AF=0.91;AA=C|||;VT=SNP
16	9659584	rs2080273	C	T	100	PASS	AC=1584;AF=0.316294;AN=5008;NS=2504;DP=18409;EAS_AF=0.2004;AMR_AF=0.2421;AFR_AF=0.4327;EUR_AF=0.3181;SAS_AF=0.3292;AA=T|||;VT=SNP
16	9659763	rs4322664	C	A	100	PASS	AC=1232;AF=0.246006;AN=5008;NS=2504;DP=20727;EAS_AF=0.2282;AMR_AF=0.3674;AFR_AF=0.1831;EUR_AF=0.2565;SAS_AF=0.2526;AA=A|||;VT=SNP
16	9660158	rs4781447	C	T	100	PASS	AC=75;AF=0.014976;AN=5008;NS=2504;DP=20148;EAS_AF=0.0565;AMR_AF=0.0187;AFR_AF=0.0008;EUR_AF=0.003;SAS_AF=0.001;AA=C|||;VT=SNP
16	9660233	rs741248	G	A	100	PASS	AC=1022;AF=0.204073;AN=5008;NS=2504;DP=19971;EAS_AF=0.4613;AMR_AF=0.1844;AFR_AF=0.0658;EUR_AF=0.1362;SAS_AF=0.2096;AA=G|||;VT=SNP
16	9661110	rs8048813	C	A	100	PASS	AC=1106;AF=0.220847;AN=5008;NS=2504;DP=21391;EAS_AF=0.4613;AMR_AF=0.1873;AFR_AF=0.0726;EUR_AF=0.161;SAS_AF=0.2587;AA=C|||;VT=SNP
16	9661244	rs12922619	C	T	100	PASS	AC=344;AF=0.0686901;AN=5008;NS=2504;DP=19469;EAS_AF=0.0407;AMR_AF=0.0793;AFR_AF=0.0212;EUR_AF=0.1193;SAS_AF=0.1022;AA=c|||;VT=SNP
16	9661713	rs17547339	T	C	100	PASS	AC=2088;AF=0.416933;AN=5008;NS=2504;DP=19808;EAS_AF=0.371;AMR_AF=0.5548;AFR_AF=0.3094;EUR_AF=0.492;SAS_AF=0.4346;AA=T|||;VT=SNP
16	9661845	rs79274787	A	G	100	PASS	AC=467;AF=0.0932508;AN=5008;NS=2504;DP=19026;EAS_AF=0.0377;AMR_AF=0.0418;AFR_AF=0.2995;EUR_AF=0.002;SAS_AF=0.002;AA=A|||;VT=SNP
16	9661861	rs16965604	T	C	100	PASS	AC=1155;AF=0.230631;AN=5008;NS=2504;DP=19096;EAS_AF=0.4821;AMR_AF=0.1988;AFR_AF=0.0809;EUR_AF=0.164;SAS_AF=0.2648;AA=T|||;VT=SNP
16	9662802	rs7197558	C	T	100	PASS	AC=1196;AF=0.238818;AN=5008;NS=2504;DP=17984;EAS_AF=0.1587;AMR_AF=0.2248;AFR_AF=0.1566;EUR_AF=0.3559;SAS_AF=0.3221;AA=C|||;VT=SNP
16	9662803	rs11864130	T	C	100	PASS	AC=1185;AF=0.236621;AN=5008;NS=2504;DP=17984;EAS_AF=0.4831;AMR_AF=0.2075;AFR_AF=0.0968;EUR_AF=0.164;SAS_AF=0.2669;AA=T|||;VT=SNP
16	9662814	rs184727884	T	A	100	PASS	AC=22;AF=0.00439297;AN=5008;NS=2504;DP=17707;EAS_AF=0.0208;AMR_AF=0;AFR_AF=0.0008;EUR_AF=0;SAS_AF=0;AA=T|||;VT=SNP
16	9662935	rs11075407	T	G	100	PASS	AC=1196;AF=0.238818;AN=5008;NS=2504;DP=18120;EAS_AF=0.4851;AMR_AF=0.2104;AFR_AF=0.1014;EUR_AF=0.165;SAS_AF=0.2669;AA=T|||;VT=SNP
16	9663255	rs117666389	C	T	100	PASS	AC=23;AF=0.00459265;AN=5008;NS=2504;DP=20335;EAS_AF=0.0228;AMR_AF=0;AFR_AF=0;EUR_AF=0;SAS_AF=0;AA=C|||;VT=SNP
16	9663275	rs1861201	A	C	100	PASS	AC=2695;AF=0.538139;AN=5008;NS=2504;DP=20086;EAS_AF=0.6399;AMR_AF=0.4452;AFR_AF=0.4758;EUR_AF=0.5239;SAS_AF=0.5982;AA=C|||;VT=SNP
16	9663655	rs1468769	C	T	100	PASS	AC=1889;AF=0.377196;AN=5008;NS=2504;DP=19869;EAS_AF=0.3581;AMR_AF=0.5346;AFR_AF=0.2269;EUR_AF=0.4612;SAS_AF=0.4018;AA=C|||;VT=SNP
16	9664529	rs1541555	A	T	100	PASS	AC=2459;AF=0.491014;AN=5008;NS=2504;DP=16160;EAS_AF=0.4802;AMR_AF=0.5908;AFR_AF=0.3616;EUR_AF=0.5378;SAS_AF=0.5583;AA=A|||;VT=SNP
16	9664731	rs16965625	A	C	100	PASS	AC=576;AF=0.115016;AN=5008;NS=2504;DP=18479;EAS_AF=0.0665;AMR_AF=0.1196;AFR_AF=0.0794;EUR_AF=0.1561;SAS_AF=0.1677;AA=A|||;VT=SNP
16	9665051	rs4781449	A	G	100	PASS	AC=2764;AF=0.551917;AN=5008;NS=2504;DP=18042;EAS_AF=0.5506;AMR_AF=0.6902;AFR_AF=0.3298;EUR_AF=0.672;SAS_AF=0.6319;AA=A|||;VT=SNP
16	9665743	rs74008632	T	C	100	PASS	AC=979;AF=0.195487;AN=5008;NS=2504;DP=16960;EAS_AF=0.4514;AMR_AF=0.1484;AFR_AF=0.1233;EUR_AF=0.1382;SAS_AF=0.1217;AA=T|||;VT=SNP
16	9665924	rs11862591	G	C	100	PASS	AC=462;AF=0.0922524;AN=5008;NS=2504;DP=17737;EAS_AF=0.0228;AMR_AF=0.1023;AFR_AF=0.084;EUR_AF=0.1262;SAS_AF=0.1329;AA=G|||;VT=SNP
16	9666134	rs2110607	A	G	100	PASS	AC=2672;AF=0.533546;AN=5008;NS=2504;DP=14146;EAS_AF=0.5288;AMR_AF=0.6628;AFR_AF=0.329;EUR_AF=0.6342;SAS_AF=0.6196;AA=A|||;VT=SNP
16	9666281	rs79223401	C	A	100	PASS	AC=454;AF=0.090655;AN=5008;NS=2504;DP=16455;EAS_AF=0.0228;AMR_AF=0.098;AFR_AF=0.0855;EUR_AF=0.1203;SAS_AF=0.1319;AA=A|||;VT=SNP
16	9666710	rs59723249	A	G	100	PASS	AC=460;AF=0.091853;AN=5008;NS=2504;DP=20336;EAS_AF=0.0228;AMR_AF=0.1023;AFR_AF=0.0825;EUR_AF=0.1262;SAS_AF=0.1329;AA=A|||;VT=SNP
16	9667058	rs6498771	A	G	100	PASS	AC=4240;AF=0.846645;AN=5008;NS=2504;DP=21143;EAS_AF=0.9782;AMR_AF=0.8833;AFR_AF=0.6989;EUR_AF=0.8638;SAS_AF=0.8671;AA=A|||;VT=SNP
16	9667367	rs7186821	T	C	100	PASS	AC=1493;AF=0.298123;AN=5008;NS=2504;DP=21608;EAS_AF=0.4603;AMR_AF=0.1801;AFR_AF=0.4607;EUR_AF=0.1511;SAS_AF=0.1462;AA=T|||;VT=SNP
16	9667629	rs12599746	G	T	100	PASS	AC=978;AF=0.195288;AN=5008;NS=2504;DP=26684;EAS_AF=0.4484;AMR_AF=0.1441;AFR_AF=0.1293;EUR_AF=0.1362;SAS_AF=0.1207;AA=g|||;VT=SNP
16	9668250	rs11862118	C	T	100	PASS	AC=1780;AF=0.355431;AN=5008;NS=2504;DP=15862;EAS_AF=0.4514;AMR_AF=0.2248;AFR_AF=0.5363;EUR_AF=0.2247;SAS_AF=0.2393;AA=C|||;VT=SNP
16	9668433	rs12925224	T	G	100	PASS	AC=2698;AF=0.538738;AN=5008;NS=2504;DP=19082;EAS_AF=0.5238;AMR_AF=0.6715;AFR_AF=0.3411;EUR_AF=0.6352;SAS_AF=0.6278;AA=T|||;VT=SNP
16	9668688	rs8064140	G	A	100	PASS	AC=1369;AF=0.273363;AN=5008;NS=2504;DP=19245;EAS_AF=0.4534;AMR_AF=0.2032;AFR_AF=0.236;EUR_AF=0.2237;SAS_AF=0.2393;AA=G|||;VT=SNP
16	9668884	rs11646897	T	G	100	PASS	AC=2916;AF=0.582268;AN=5008;NS=2504;DP=17781;EAS_AF=0.5238;AMR_AF=0.6873;AFR_AF=0.4977;EUR_AF=0.6362;SAS_AF=0.6268;AA=T|||;VT=SNP
16	9669993	rs8062972	T	C	100	PASS	AC=1428;AF=0.285144;AN=5008;NS=2504;DP=20434;EAS_AF=0.4752;AMR_AF=0.2493;AFR_AF=0.1899;EUR_AF=0.2714;SAS_AF=0.2577;AA=T|||;VT=SNP
16	9670009	rs8057776	A	G	100	PASS	AC=1428;AF=0.285144;AN=5008;NS=2504;DP=20057;EAS_AF=0.4752;AMR_AF=0.2493;AFR_AF=0.1899;EUR_AF=0.2714;SAS_AF=0.2577;AA=A|||;VT=SNP
16	9670669	rs12927978	G	A	100	PASS	AC=2696;AF=0.538339;AN=5008;NS=2504;DP=17451;EAS_AF=0.5228;AMR_AF=0.67;AFR_AF=0.3404;EUR_AF=0.6392;SAS_AF=0.6247;AA=G|||;VT=SNP
16	9670895	rs12924475	C	G	100	PASS	AC=2697;AF=0.538538;AN=5008;NS=2504;DP=12797;EAS_AF=0.5248;AMR_AF=0.67;AFR_AF=0.3404;EUR_AF=0.6392;SAS_AF=0.6237;AA=C|||;VT=SNP
16	9671495	rs7198062	C	T	100	PASS	AC=3088;AF=0.616613;AN=5008;NS=2504;DP=22045;EAS_AF=0.5238;AMR_AF=0.6931;AFR_AF=0.6097;EUR_AF=0.6541;SAS_AF=0.6288;AA=C|||;VT=SNP
16	9671534	rs55909009	T	C	100	PASS	AC=999;AF=0.199481;AN=5008;NS=2504;DP=21944;EAS_AF=0.4534;AMR_AF=0.1441;AFR_AF=0.1392;EUR_AF=0.1362;SAS_AF=0.1237;AA=T|||;VT=SNP
16	9672098	rs9931937	G	A	100	PASS	AC=788;AF=0.157348;AN=5008;NS=2504;DP=21412;EAS_AF=0.0228;AMR_AF=0.1614;AFR_AF=0.152;EUR_AF=0.2087;SAS_AF=0.2474;AA=g|||;VT=SNP
16	9672476	rs11649233	C	T	100	PASS	AC=2029;AF=0.405152;AN=5008;NS=2504;DP=22879;EAS_AF=0.4544;AMR_AF=0.5634;AFR_AF=0.1082;EUR_AF=0.5209;SAS_AF=0.5245;AA=C|||;VT=SNP
16	9672917	rs7191552	A	G	100	PASS	AC=734;AF=0.146565;AN=5008;NS=2504;DP=19414;EAS_AF=0.0704;AMR_AF=0.1037;AFR_AF=0.2814;EUR_AF=0.1143;SAS_AF=0.1063;AA=A|||;VT=SNP
16	9672935	rs7196163	A	C	100	PASS	AC=3366;AF=0.672125;AN=5008;NS=2504;DP=19788;EAS_AF=0.5248;AMR_AF=0.7464;AFR_AF=0.6407;EUR_AF=0.7386;SAS_AF=0.7454;AA=A|||;VT=SNP
16	9672998	rs1861202	G	A	100	PASS	AC=4457;AF=0.889976;AN=5008;NS=2504;DP=19862;EAS_AF=0.9653;AMR_AF=0.8876;AFR_AF=0.8676;EUR_AF=0.8708;SAS_AF=0.864;AA=A|||;VT=SNP
16	9673203	rs1861204	G	A	100	PASS	AC=1408;AF=0.28115;AN=5008;NS=2504;DP=19857;EAS_AF=0.3601;AMR_AF=0.3963;AFR_AF=0.1044;EUR_AF=0.2565;SAS_AF=0.3824;AA=G|||;VT=SNP
16	9673430	rs1861205	C	A	100	PASS	AC=2972;AF=0.59345;AN=5008;NS=2504;DP=20474;EAS_AF=0.4206;AMR_AF=0.7219;AFR_AF=0.4433;EUR_AF=0.7445;SAS_AF=0.728;AA=A|||;VT=SNP
16	9674366	rs16965714	G	A	100	PASS	AC=1378;AF=0.27516;AN=5008;NS=2504;DP=22050;EAS_AF=0.3452;AMR_AF=0.3905;AFR_AF=0.1384;EUR_AF=0.2316;SAS_AF=0.3507;AA=G|||;VT=SNP
16	9674681	rs11865912	G	C	100	PASS	AC=1404;AF=0.280351;AN=5008;NS=2504;DP=17944;EAS_AF=0.3552;AMR_AF=0.3934;AFR_AF=0.149;EUR_AF=0.2316;SAS_AF=0.3507;AA=G|||;VT=SNP
16	9675246	rs12325410	T	G	100	PASS	AC=1110;AF=0.221645;AN=5008;NS=2504;DP=19117;EAS_AF=0.5;AMR_AF=0.1455;AFR_AF=0.1952;EUR_AF=0.1203;SAS_AF=0.1288;AA=T|||;VT=SNP
16	9675268	rs74787028	C	T	100	PASS	AC=892;AF=0.178115;AN=5008;NS=2504;DP=19748;EAS_AF=0.4673;AMR_AF=0.1282;AFR_AF=0.0862;EUR_AF=0.1074;SAS_AF=0.1125;AA=C|||;VT=SNP
16	9675277	rs1035113	G	A	100	PASS	AC=1402;AF=0.279952;AN=5008;NS=2504;DP=19985;EAS_AF=0.3452;AMR_AF=0.3963;AFR_AF=0.1475;EUR_AF=0.2376;SAS_AF=0.3528;AA=G|||;VT=SNP
16	9675282	rs12325411	T	C	100	PASS	AC=1107;AF=0.221046;AN=5008;NS=2504;DP=20103;EAS_AF=0.499;AMR_AF=0.1455;AFR_AF=0.1944;EUR_AF=0.1203;SAS_AF=0.1278;AA=T|||;VT=SNP
16	9675308	rs11649432	G	A	100	PASS	AC=1375;AF=0.274561;AN=5008;NS=2504;DP=19803;EAS_AF=0.0744;AMR_AF=0.3127;AFR_AF=0.1717;EUR_AF=0.501;SAS_AF=0.3599;AA=A|||;VT=SNP
16	9676203	rs8051870	A	G	100	PASS	AC=1461;AF=0.291733;AN=5008;NS=2504;DP=16379;EAS_AF=0.3482;AMR_AF=0.4063;AFR_AF=0.1543;EUR_AF=0.2505;SAS_AF=0.3804;AA=A|||;VT=SNP
16	9676678	rs1014277	T	A	100	PASS	AC=1903;AF=0.379992;AN=5008;NS=2504;DP=16629;EAS_AF=0.5536;AMR_AF=0.33;AFR_AF=0.2867;EUR_AF=0.4652;SAS_AF=0.2751;AA=T|||;VT=SNP
16	9676689	rs16965717	G	A	100	PASS	AC=1447;AF=0.288938;AN=5008;NS=2504;DP=16440;EAS_AF=0.3482;AMR_AF=0.4049;AFR_AF=0.1513;EUR_AF=0.2475;SAS_AF=0.3742;AA=G|||;VT=SNP
16	9677078	rs4781492	C	T	100	PASS	AC=3360;AF=0.670927;AN=5008;NS=2504;DP=17627;EAS_AF=0.9018;AMR_AF=0.7421;AFR_AF=0.4228;EUR_AF=0.7286;SAS_AF=0.6585;AA=T|||;VT=SNP
16	9677083	rs6498785	A	G	100	PASS	AC=1881;AF=0.375599;AN=5008;NS=2504;DP=17575;EAS_AF=0.5536;AMR_AF=0.33;AFR_AF=0.2685;EUR_AF=0.4652;SAS_AF=0.2771;AA=A|||;VT=SNP
16	9677184	rs4781493	G	A	100	PASS	AC=3355;AF=0.669928;AN=5008;NS=2504;DP=21019;EAS_AF=0.9018;AMR_AF=0.7421;AFR_AF=0.4191;EUR_AF=0.7286;SAS_AF=0.6585;AA=g|||;VT=SNP
16	9677503	rs1006733	T	C	100	PASS	AC=1904;AF=0.380192;AN=5008;NS=2504;DP=19937;EAS_AF=0.5536;AMR_AF=0.3343;AFR_AF=0.2648;EUR_AF=0.4801;SAS_AF=0.2873;AA=C|||;VT=SNP
16	9677797	rs12444198	A	T	100	PASS	AC=1082;AF=0.216054;AN=5008;NS=2504;DP=18802;EAS_AF=0.499;AMR_AF=0.1441;AFR_AF=0.1755;EUR_AF=0.1203;SAS_AF=0.1288;AA=A|||;VT=SNP
16	9677897	rs9939858	C	T	100	PASS	AC=582;AF=0.116214;AN=5008;NS=2504;DP=19590;EAS_AF=0.0169;AMR_AF=0.1023;AFR_AF=0.2141;EUR_AF=0.0964;SAS_AF=0.1166;AA=C|||;VT=SNP
16	9678024	rs2024389	G	T	100	PASS	AC=1856;AF=0.370607;AN=5008;NS=2504;DP=16403;EAS_AF=0.5536;AMR_AF=0.3285;AFR_AF=0.2519;EUR_AF=0.4632;SAS_AF=0.2771;AA=G|||;VT=SNP
16	9678196	rs74008670	G	A	100	PASS	AC=317;AF=0.0632987;AN=5008;NS=2504;DP=13960;EAS_AF=0.0179;AMR_AF=0.0663;AFR_AF=0.1142;EUR_AF=0.0606;SAS_AF=0.0419;AA=G|||;VT=SNP
16	9678239	rs9673982	G	A	100	PASS	AC=3868;AF=0.772364;AN=5008;NS=2504;DP=10551;EAS_AF=0.9187;AMR_AF=0.8501;AFR_AF=0.5673;EUR_AF=0.834;SAS_AF=0.7802;AA=-|||;VT=SNP
16	9684173	rs145473911	C	T	100	PASS	AC=76;AF=0.0151757;AN=5008;NS=2504;DP=19554;EAS_AF=0.0714;AMR_AF=0;AFR_AF=0;EUR_AF=0;SAS_AF=0.0041;AA=-|||;VT=SNP
16	9684353	rs146485001	C	T	100	PASS	AC=312;AF=0.0623003;AN=5008;NS=2504;DP=19102;EAS_AF=0.0169;AMR_AF=0.0663;AFR_AF=0.112;EUR_AF=0.0606;SAS_AF=0.0409;AA=-|||;VT=SNP
16	9684354	rs2080274	T	C	100	PASS	AC=1865;AF=0.372404;AN=5008;NS=2504;DP=19173;EAS_AF=0.5387;AMR_AF=0.3285;AFR_AF=0.27;EUR_AF=0.4583;SAS_AF=0.2822;AA=-|||;VT=SNP
16	9684372	rs2080275	C	T	100	PASS	AC=1866;AF=0.372604;AN=5008;NS=2504;DP=19453;EAS_AF=0.5397;AMR_AF=0.3285;AFR_AF=0.27;EUR_AF=0.4583;SAS_AF=0.2822;AA=C|||;VT=SNP
16	9684712	rs7194473	T	C	100	PASS	AC=481;AF=0.0960463;AN=5008;NS=2504;DP=19809;EAS_AF=0.0218;AMR_AF=0.0994;AFR_AF=0.115;EUR_AF=0.1203;SAS_AF=0.1196;AA=T|||;VT=SNP
16	9684737	rs4514675	A	G	100	PASS	AC=295;AF=0.0589058;AN=5008;NS=2504;DP=19905;EAS_AF=0.0169;AMR_AF=0.0663;AFR_AF=0.0998;EUR_AF=0.0596;SAS_AF=0.0409;AA=A|||;VT=SNP
16	9684775	rs12921634	A	G	100	PASS	AC=972;AF=0.194089;AN=5008;NS=2504;DP=20187;EAS_AF=0.4891;AMR_AF=0.1354;AFR_AF=0.0998;EUR_AF=0.1193;SAS_AF=0.136;AA=A|||;VT=SNP
16	9684985	rs8052454	A	T	100	PASS	AC=1394;AF=0.278355;AN=5008;NS=2504;DP=19246;EAS_AF=0.3611;AMR_AF=0.3977;AFR_AF=0.1021;EUR_AF=0.2495;SAS_AF=0.3763;AA=A|||;VT=SNP
16	9685414	rs12919014	C	T	100	PASS	AC=887;AF=0.177117;AN=5008;NS=2504;DP=20182;EAS_AF=0.4544;AMR_AF=0.1254;AFR_AF=0.0908;EUR_AF=0.1054;SAS_AF=0.1186;AA=A|||;VT=SNP
16	9685760	rs10521036	A	C	100	PASS	AC=249;AF=0.0497204;AN=5008;NS=2504;DP=19317;EAS_AF=0.0625;AMR_AF=0.0461;AFR_AF=0.0008;EUR_AF=0.0547;SAS_AF=0.1002;AA=A|||;VT=SNP
16	9686052	rs1035114	C	G	100	PASS	AC=3728;AF=0.744409;AN=5008;NS=2504;DP=18927;EAS_AF=0.9167;AMR_AF=0.8184;AFR_AF=0.4985;EUR_AF=0.8101;SAS_AF=0.7791;AA=C|||;VT=SNP
16	9686343	rs1476958	G	A	100	PASS	AC=1353;AF=0.270168;AN=5008;NS=2504;DP=18771;EAS_AF=0.3254;AMR_AF=0.3963;AFR_AF=0.0998;EUR_AF=0.2535;SAS_AF=0.3712;AA=G|||;VT=SNP
16	9688055	rs11642070	A	G	100	PASS	AC=2065;AF=0.41234;AN=5008;NS=2504;DP=20621;EAS_AF=0.5655;AMR_AF=0.3588;AFR_AF=0.3071;EUR_AF=0.4881;SAS_AF=0.3569;AA=A|||;VT=SNP
16	9688479	rs78592683	C	G	100	PASS	AC=488;AF=0.0974441;AN=5008;NS=2504;DP=21115;EAS_AF=0.0218;AMR_AF=0.1066;AFR_AF=0.1104;EUR_AF=0.1252;SAS_AF=0.1227;AA=C|||;VT=SNP
16	9688487	rs9635472	A	G	100	PASS	AC=1357;AF=0.270966;AN=5008;NS=2504;DP=21212;EAS_AF=0.3442;AMR_AF=0.3963;AFR_AF=0.087;EUR_AF=0.2555;SAS_AF=0.3712;AA=A|||;VT=SNP
16	9688817	rs12445104	A	T	100	PASS	AC=1029;AF=0.205471;AN=5008;NS=2504;DP=22180;EAS_AF=0.5258;AMR_AF=0.1354;AFR_AF=0.1157;EUR_AF=0.1173;SAS_AF=0.137;AA=A|||;VT=SNP
16	9688820	rs17548402	C	T	100	PASS	AC=656;AF=0.13099;AN=5008;NS=2504;DP=22407;EAS_AF=0.0417;AMR_AF=0.1758;AFR_AF=0.0166;EUR_AF=0.329;SAS_AF=0.1421;AA=C|||;VT=SNP
16	9688985	rs16965745	A	T	100	PASS	AC=335;AF=0.066893;AN=5008;NS=2504;DP=23306;EAS_AF=0.0169;AMR_AF=0.0677;AFR_AF=0.1286;EUR_AF=0.0606;SAS_AF=0.0409;AA=A|||;VT=SNP
16	9689261	rs4141487	C	A	100	PASS	AC=3796;AF=0.757987;AN=5008;NS=2504;DP=24202;EAS_AF=0.9147;AMR_AF=0.8271;AFR_AF=0.5461;EUR_AF=0.8131;SAS_AF=0.7771;AA=A|||;VT=SNP
16	9689474	rs1468770	C	G	100	PASS	AC=1850;AF=0.369409;AN=5008;NS=2504;DP=20777;EAS_AF=0.3591;AMR_AF=0.5029;AFR_AF=0.2065;EUR_AF=0.3807;SAS_AF=0.4939;AA=C|||;VT=SNP
16	9689844	rs2314681	G	A	100	PASS	AC=746;AF=0.148962;AN=5008;NS=2504;DP=20668;EAS_AF=0.0446;AMR_AF=0.1772;AFR_AF=0.0794;EUR_AF=0.329;SAS_AF=0.1452;AA=G|||;VT=SNP
16	9689933	rs2215920	A	G	100	PASS	AC=3826;AF=0.763978;AN=5008;NS=2504;DP=19202;EAS_AF=0.9157;AMR_AF=0.8285;AFR_AF=0.5666;EUR_AF=0.8131;SAS_AF=0.7781;AA=G|||;VT=SNP
16	9690029	rs2192635	G	T	100	PASS	AC=3826;AF=0.763978;AN=5008;NS=2504;DP=21274;EAS_AF=0.9157;AMR_AF=0.83;AFR_AF=0.5658;EUR_AF=0.8131;SAS_AF=0.7781;AA=T|||;VT=SNP
16	9690209	rs16965760	A	G	100	PASS	AC=501;AF=0.10004;AN=5008;NS=2504;DP=22739;EAS_AF=0.0218;AMR_AF=0.1066;AFR_AF=0.1142;EUR_AF=0.1262;SAS_AF=0.1299;AA=G|||;VT=SNP
16	9690357	rs1468771	G	A	100	PASS	AC=3883;AF=0.775359;AN=5008;NS=2504;DP=21841;EAS_AF=0.9206;AMR_AF=0.8501;AFR_AF=0.503;EUR_AF=0.8628;SAS_AF=0.8507;AA=g|||;VT=SNP
16	9690464	rs58982799	T	C	100	PASS	AC=335;AF=0.066893;AN=5008;NS=2504;DP=22869;EAS_AF=0.0169;AMR_AF=0.0677;AFR_AF=0.1286;EUR_AF=0.0606;SAS_AF=0.0409;AA=T|||;VT=SNP
16	9690735	rs74008692	G	A	100	PASS	AC=321;AF=0.0640974;AN=5008;NS=2504;DP=17290;EAS_AF=0.0169;AMR_AF=0.0677;AFR_AF=0.1195;EUR_AF=0.0586;SAS_AF=0.0409;AA=G|||;VT=SNP
16	9691336	rs62031798	C	T	100	PASS	AC=1354;AF=0.270367;AN=5008;NS=2504;DP=11191;EAS_AF=0.3393;AMR_AF=0.3977;AFR_AF=0.0855;EUR_AF=0.2575;SAS_AF=0.3722;AA=C|||;VT=SNP
16	9691539	rs11074333	G	A	100	PASS	AC=494;AF=0.0986422;AN=5008;NS=2504;DP=10597;EAS_AF=0.0218;AMR_AF=0.1066;AFR_AF=0.1142;EUR_AF=0.1262;SAS_AF=0.1227;AA=G|||;VT=SNP
16	9691677	rs112886410	G	A	100	PASS	AC=496;AF=0.0990415;AN=5008;NS=2504;DP=14030;EAS_AF=0.0228;AMR_AF=0.1081;AFR_AF=0.1142;EUR_AF=0.1262;SAS_AF=0.1227;AA=G|||;VT=SNP
16	9691873	rs4265804	G	A	100	PASS	AC=3769;AF=0.752596;AN=5008;NS=2504;DP=21505;EAS_AF=0.9137;AMR_AF=0.8184;AFR_AF=0.5477;EUR_AF=0.7992;SAS_AF=0.7689;AA=A|||;VT=SNP
16	9691893	rs16965779	G	A	100	PASS	AC=334;AF=0.0666933;AN=5008;NS=2504;DP=21700;EAS_AF=0.0169;AMR_AF=0.0677;AFR_AF=0.1278;EUR_AF=0.0606;SAS_AF=0.0409;AA=A|||;VT=SNP
16	9691999	rs1035109	A	T	100	PASS	AC=1346;AF=0.26877;AN=5008;NS=2504;DP=21335;EAS_AF=0.3383;AMR_AF=0.3934;AFR_AF=0.0855;EUR_AF=0.2535;SAS_AF=0.3722;AA=A|||;VT=SNP
16	9692842	rs721843	G	C	100	PASS	AC=1689;AF=0.33726;AN=5008;NS=2504;DP=20326;EAS_AF=0.5595;AMR_AF=0.3156;AFR_AF=0.1415;EUR_AF=0.4463;SAS_AF=0.2761;AA=G|||;VT=SNP
16	9692894	rs11074334	C	G	100	PASS	AC=1841;AF=0.367612;AN=5008;NS=2504;DP=18891;EAS_AF=0.3601;AMR_AF=0.5014;AFR_AF=0.1997;EUR_AF=0.3807;SAS_AF=0.4939;AA=C|||;VT=SNP
16	9693074	rs145489511	G	T	100	PASS	AC=35;AF=0.00698882;AN=5008;NS=2504;DP=20453;EAS_AF=0.0308;AMR_AF=0;AFR_AF=0;EUR_AF=0;SAS_AF=0.0041;AA=G|||;VT=SNP
16	9693676	rs10521037	C	G	100	PASS	AC=508;AF=0.101438;AN=5008;NS=2504;DP=21903;EAS_AF=0.0208;AMR_AF=0.1081;AFR_AF=0.1263;EUR_AF=0.1243;SAS_AF=0.1227;AA=C|||;VT=SNP
16	9693730	rs74008693	G	A	100	PASS	AC=335;AF=0.066893;AN=5008;NS=2504;DP=20670;EAS_AF=0.0169;AMR_AF=0.0677;AFR_AF=0.1278;EUR_AF=0.0616;SAS_AF=0.0409;AA=G|||;VT=SNP
16	9693953	rs1035110	C	G	100	PASS	AC=1347;AF=0.26897;AN=5008;NS=2504;DP=19481;EAS_AF=0.3492;AMR_AF=0.3977;AFR_AF=0.0734;EUR_AF=0.2575;SAS_AF=0.3712;AA=C|||;VT=SNP
16	9693963	rs74008694	C	A	100	PASS	AC=331;AF=0.0660942;AN=5008;NS=2504;DP=20089;EAS_AF=0.0169;AMR_AF=0.0634;AFR_AF=0.1293;EUR_AF=0.0596;SAS_AF=0.0399;AA=C|||;VT=SNP
16	9693997	rs8044433	C	G	100	PASS	AC=1350;AF=0.269569;AN=5008;NS=2504;DP=21725;EAS_AF=0.3522;AMR_AF=0.3977;AFR_AF=0.0741;EUR_AF=0.2565;SAS_AF=0.3712;AA=C|||;VT=SNP
16	9694249	rs16965790	C	G	100	PASS	AC=507;AF=0.101238;AN=5008;NS=2504;DP=18893;EAS_AF=0.0208;AMR_AF=0.1081;AFR_AF=0.1248;EUR_AF=0.1243;SAS_AF=0.1237;AA=C|||;VT=SNP
16	9695066	rs193089991	A	G	100	PASS	AC=21;AF=0.00419329;AN=5008;NS=2504;DP=18353;EAS_AF=0.0208;AMR_AF=0;AFR_AF=0;EUR_AF=0;SAS_AF=0;AA=A|||;VT=SNP
16	9695723	rs716084	C	G	100	PASS	AC=3883;AF=0.775359;AN=5008;NS=2504;DP=15913;EAS_AF=0.9365;AMR_AF=0.8919;AFR_AF=0.4599;EUR_AF=0.9016;SAS_AF=0.8231;AA=G|||;VT=SNP
16	9695803	rs2315010	G	T	100	PASS	AC=4302;AF=0.859026;AN=5008;NS=2504;DP=16657;EAS_AF=0.9395;AMR_AF=0.928;AFR_AF=0.6717;EUR_AF=0.9364;SAS_AF=0.9008;AA=T|||;VT=SNP
16	9696079	rs62031799	C	T	100	PASS	AC=1630;AF=0.325479;AN=5008;NS=2504;DP=16766;EAS_AF=0.5437;AMR_AF=0.2882;AFR_AF=0.1399;EUR_AF=0.4016;SAS_AF=0.2996;AA=C|||;VT=SNP
16	9696632	rs8057992	A	G	100	PASS	AC=4178;AF=0.834265;AN=5008;NS=2504;DP=17196;EAS_AF=0.9375;AMR_AF=0.9222;AFR_AF=0.5915;EUR_AF=0.9284;SAS_AF=0.8967;AA=G|||;VT=SNP
16	9696840	rs79929907	A	G	100	PASS	AC=343;AF=0.0684904;AN=5008;NS=2504;DP=16257;EAS_AF=0.0208;AMR_AF=0.0994;AFR_AF=0.0091;EUR_AF=0.1203;SAS_AF=0.1227;AA=A|||;VT=SNP
16	9697333	rs2215921	G	A	100	PASS	AC=1660;AF=0.33147;AN=5008;NS=2504;DP=19671;EAS_AF=0.5456;AMR_AF=0.2925;AFR_AF=0.1543;EUR_AF=0.4056;SAS_AF=0.3016;AA=G|||;VT=SNP
16	9697501	rs9937082	A	T	100	PASS	AC=341;AF=0.0680911;AN=5008;NS=2504;DP=21475;EAS_AF=0.0169;AMR_AF=0.0648;AFR_AF=0.152;EUR_AF=0.0596;SAS_AF=0.0184;AA=A|||;VT=SNP
16	9697817	rs13332316	G	A	100	PASS	AC=769;AF=0.153554;AN=5008;NS=2504;DP=20429;EAS_AF=0.0159;AMR_AF=0.111;AFR_AF=0.3533;EUR_AF=0.1064;SAS_AF=0.1043;AA=A|||;VT=SNP
16	9697868	rs12928902	A	G	100	PASS	AC=1683;AF=0.336062;AN=5008;NS=2504;DP=21717;EAS_AF=0.5546;AMR_AF=0.2997;AFR_AF=0.1558;EUR_AF=0.4095;SAS_AF=0.3047;AA=A|||;VT=SNP
16	9698556	rs59090908	A	T	100	PASS	AC=256;AF=0.0511182;AN=5008;NS=2504;DP=16934;EAS_AF=0.0159;AMR_AF=0.0591;AFR_AF=0.0923;EUR_AF=0.0586;SAS_AF=0.0184;AA=A|||;VT=SNP
16	9699086	rs8062382	G	A	100	PASS	AC=296;AF=0.0591054;AN=5008;NS=2504;DP=21191;EAS_AF=0.0119;AMR_AF=0.0663;AFR_AF=0.1203;EUR_AF=0.0606;SAS_AF=0.0184;AA=T|||;VT=SNP
16	9699252	rs8062754	G	A	100	PASS	AC=3377;AF=0.674321;AN=5008;NS=2504;DP=18847;EAS_AF=0.878;AMR_AF=0.7695;AFR_AF=0.4402;EUR_AF=0.7078;SAS_AF=0.6789;AA=G|||;VT=SNP
16	9699631	rs8044547	A	T	100	PASS	AC=531;AF=0.10603;AN=5008;NS=2504;DP=17004;EAS_AF=0.0119;AMR_AF=0.0735;AFR_AF=0.2943;EUR_AF=0.0606;SAS_AF=0.0184;AA=A|||;VT=SNP
16	9699655	rs62031800	T	C	100	PASS	AC=1295;AF=0.258586;AN=5008;NS=2504;DP=16515;EAS_AF=0.2986;AMR_AF=0.4121;AFR_AF=0.0787;EUR_AF=0.2714;SAS_AF=0.3384;AA=T|||;VT=SNP
16	9699838	rs62031801	C	G	100	PASS	AC=1336;AF=0.266773;AN=5008;NS=2504;DP=13776;EAS_AF=0.3036;AMR_AF=0.4164;AFR_AF=0.0787;EUR_AF=0.3052;SAS_AF=0.3374;AA=C|||;VT=SNP
16	9699894	rs72778501	C	A	100	PASS	AC=1925;AF=0.384385;AN=5008;NS=2504;DP=12278;EAS_AF=0.5724;AMR_AF=0.3617;AFR_AF=0.2088;EUR_AF=0.4702;SAS_AF=0.3558;AA=C|||;VT=SNP
16	9700084	rs8053772	T	C	100	PASS	AC=4081;AF=0.814896;AN=5008;NS=2504;DP=16308;EAS_AF=0.8919;AMR_AF=0.8963;AFR_AF=0.6891;EUR_AF=0.8837;SAS_AF=0.7771;AA=C|||;VT=SNP
16	9700563	rs8049672	C	T	100	PASS	AC=4047;AF=0.808107;AN=5008;NS=2504;DP=15593;EAS_AF=0.8929;AMR_AF=0.889;AFR_AF=0.6876;EUR_AF=0.8618;SAS_AF=0.771;AA=T|||;VT=SNP
16	9700905	rs8050224	C	T	100	PASS	AC=1909;AF=0.38119;AN=5008;NS=2504;DP=15107;EAS_AF=0.5645;AMR_AF=0.3617;AFR_AF=0.2005;EUR_AF=0.4712;SAS_AF=0.3579;AA=C|||;VT=SNP
16	9701179	rs117523510	G	A	100	PASS	AC=15;AF=0.00299521;AN=5008;NS=2504;DP=17282;EAS_AF=0.0149;AMR_AF=0;AFR_AF=0;EUR_AF=0;SAS_AF=0;AA=G|||;VT=SNP
16	9702388	rs8061640	A	G	100	PASS	AC=2080;AF=0.415335;AN=5008;NS=2504;DP=22297;EAS_AF=0.5675;AMR_AF=0.3746;AFR_AF=0.2769;EUR_AF=0.507;SAS_AF=0.3804;AA=A|||;VT=SNP
16	9702917	rs8060684	G	A	100	PASS	AC=1563;AF=0.312101;AN=5008;NS=2504;DP=17286;EAS_AF=0.3333;AMR_AF=0.4683;AFR_AF=0.1861;EUR_AF=0.328;SAS_AF=0.3333;AA=A|||;VT=SNP
16	9702989	rs722008	C	T	100	PASS	AC=1919;AF=0.383187;AN=5008;NS=2504;DP=17660;EAS_AF=0.5585;AMR_AF=0.3501;AFR_AF=0.2057;EUR_AF=0.4811;SAS_AF=0.365;AA=C|||;VT=SNP
16	9703237	rs4780540	C	A	100	PASS	AC=2124;AF=0.424121;AN=5008;NS=2504;DP=20822;EAS_AF=0.5585;AMR_AF=0.3573;AFR_AF=0.3563;EUR_AF=0.4811;SAS_AF=0.3661;AA=c|||;VT=SNP
16	9703336	rs7187547	A	G	100	PASS	AC=1281;AF=0.255791;AN=5008;NS=2504;DP=20685;EAS_AF=0.3214;AMR_AF=0.4049;AFR_AF=0.0749;EUR_AF=0.2694;SAS_AF=0.3129;AA=A|||;VT=SNP
16	9703561	rs7192817	T	G	100	PASS	AC=1284;AF=0.25639;AN=5008;NS=2504;DP=19845;EAS_AF=0.3145;AMR_AF=0.4078;AFR_AF=0.0749;EUR_AF=0.2704;SAS_AF=0.32;AA=T|||;VT=SNP
16	9703656	rs8045440	G	A	100	PASS	AC=812;AF=0.162141;AN=5008;NS=2504;DP=20733;EAS_AF=0.0119;AMR_AF=0.1196;AFR_AF=0.4024;EUR_AF=0.1083;SAS_AF=0.0777;AA=A|||;VT=SNP
16	9704083	rs28462008	A	T	100	PASS	AC=440;AF=0.0878594;AN=5008;NS=2504;DP=21552;EAS_AF=0.0119;AMR_AF=0.0951;AFR_AF=0.1604;EUR_AF=0.0845;SAS_AF=0.0665;AA=A|||;VT=SNP
16	9704206	rs8052271	A	G	100	PASS	AC=1288;AF=0.257188;AN=5008;NS=2504;DP=21267;EAS_AF=0.3214;AMR_AF=0.4063;AFR_AF=0.0802;EUR_AF=0.2684;SAS_AF=0.3129;AA=A|||;VT=SNP
16	9704419	rs8050819	G	A	100	PASS	AC=3984;AF=0.795527;AN=5008;NS=2504;DP=19053;EAS_AF=0.8899;AMR_AF=0.866;AFR_AF=0.6914;EUR_AF=0.838;SAS_AF=0.7454;AA=A|||;VT=SNP
16	9704541	rs9939126	T	A	100	PASS	AC=3986;AF=0.795927;AN=5008;NS=2504;DP=21130;EAS_AF=0.8899;AMR_AF=0.8674;AFR_AF=0.6921;EUR_AF=0.838;SAS_AF=0.7454;AA=A|||;VT=SNP
16	9705354	rs118177752	A	G	100	PASS	AC=20;AF=0.00399361;AN=5008;NS=2504;DP=21655;EAS_AF=0.0198;AMR_AF=0;AFR_AF=0;EUR_AF=0;SAS_AF=0;AA=A|||;VT=SNP
16	9705361	rs13333400	G	A	100	PASS	AC=609;AF=0.121605;AN=5008;NS=2504;DP=21697;EAS_AF=0.0526;AMR_AF=0.0548;AFR_AF=0.2398;EUR_AF=0.0815;SAS_AF=0.1217;AA=G|||;VT=SNP
16	9705583	rs55893489	A	G	100	PASS	AC=579;AF=0.115615;AN=5008;NS=2504;DP=22840;EAS_AF=0.0605;AMR_AF=0.0951;AFR_AF=0.0968;EUR_AF=0.1421;SAS_AF=0.1851;AA=A|||;VT=SNP
16	9705606	rs4780542	A	C	100	PASS	AC=1310;AF=0.261581;AN=5008;NS=2504;DP=22503;EAS_AF=0.2341;AMR_AF=0.2176;AFR_AF=0.2005;EUR_AF=0.3519;SAS_AF=0.3108;AA=A|||;VT=SNP
16	9706289	rs184797594	C	A	100	PASS	AC=35;AF=0.00698882;AN=5008;NS=2504;DP=12568;EAS_AF=0.0317;AMR_AF=0;AFR_AF=0;EUR_AF=0;SAS_AF=0.0031;AA=C|||;VT=SNP
16	9706290	rs190719944	A	G	100	PASS	AC=35;AF=0.00698882;AN=5008;NS=2504;DP=12513;EAS_AF=0.0317;AMR_AF=0;AFR_AF=0;EUR_AF=0;SAS_AF=0.0031;AA=A|||;VT=SNP
16	9707265	rs12919665	T	C	100	PASS	AC=869;AF=0.173522;AN=5008;NS=2504;DP=17941;EAS_AF=0.1607;AMR_AF=0.1527;AFR_AF=0.0651;EUR_AF=0.2853;SAS_AF=0.2331;AA=T|||;VT=SNP
16	9707304	rs117888035	C	T	100	PASS	AC=79;AF=0.0157748;AN=5008;NS=2504;DP=18834;EAS_AF=0.0655;AMR_AF=0.0144;AFR_AF=0;EUR_AF=0.003;SAS_AF=0;AA=C|||;VT=SNP
16	9707444	rs12919967	T	C	100	PASS	AC=2856;AF=0.570288;AN=5008;NS=2504;DP=18499;EAS_AF=0.5357;AMR_AF=0.4236;AFR_AF=0.789;EUR_AF=0.4811;SAS_AF=0.5061;AA=C|||;VT=SNP
16	9707491	rs4781549	A	G	100	PASS	AC=1202;AF=0.240016;AN=5008;NS=2504;DP=16917;EAS_AF=0.4157;AMR_AF=0.2262;AFR_AF=0.1952;EUR_AF=0.1889;SAS_AF=0.182;AA=A|||;VT=SNP
16	9707856	rs4781550	C	G	100	PASS	AC=1119;AF=0.223442;AN=5008;NS=2504;DP=17281;EAS_AF=0.3313;AMR_AF=0.2176;AFR_AF=0.202;EUR_AF=0.1869;SAS_AF=0.183;AA=C|||;VT=SNP
16	9708039	rs144908926	C	T	100	PASS	AC=144;AF=0.028754;AN=5008;NS=2504;DP=18425;EAS_AF=0.003;AMR_AF=0.1988;AFR_AF=0.0023;EUR_AF=0;SAS_AF=0;AA=C|||;VT=SNP
16	9708268	rs718396	A	G	100	PASS	AC=799;AF=0.159545;AN=5008;NS=2504;DP=18993;EAS_AF=0.1637;AMR_AF=0.1513;AFR_AF=0.0083;EUR_AF=0.2873;SAS_AF=0.2342;AA=A|||;VT=SNP
16	9708708	rs60886290	G	T	100	PASS	AC=1201;AF=0.239816;AN=5008;NS=2504;DP=16227;EAS_AF=0.4107;AMR_AF=0.2277;AFR_AF=0.2012;EUR_AF=0.1839;SAS_AF=0.182;AA=G|||;VT=SNP
16	9709076	rs145035382	T	G	100	PASS	AC=30;AF=0.00599042;AN=5008;NS=2504;DP=7846;EAS_AF=0.0298;AMR_AF=0;AFR_AF=0;EUR_AF=0;SAS_AF=0;AA=T|||;VT=SNP
16	9709236	rs6497300	A	G	100	PASS	AC=1418;AF=0.283147;AN=5008;NS=2504;DP=10033;EAS_AF=0.4147;AMR_AF=0.2406;AFR_AF=0.3222;EUR_AF=0.2068;SAS_AF=0.2035;AA=G|||;VT=SNP
16	9709446	rs8049219	G	C	100	PASS	AC=1228;AF=0.245208;AN=5008;NS=2504;DP=12461;EAS_AF=0.4137;AMR_AF=0.2277;AFR_AF=0.2027;EUR_AF=0.1869;SAS_AF=0.2014;AA=G|||;VT=SNP
16	9709527	rs8051282	A	G	100	PASS	AC=997;AF=0.199081;AN=5008;NS=2504;DP=15289;EAS_AF=0.4127;AMR_AF=0.1585;AFR_AF=0.1331;EUR_AF=0.1312;SAS_AF=0.1667;AA=A|||;VT=SNP
16	9709811	rs12373038	C	G	100	PASS	AC=1112;AF=0.222045;AN=5008;NS=2504;DP=18896;EAS_AF=0.3284;AMR_AF=0.2147;AFR_AF=0.202;EUR_AF=0.1859;SAS_AF=0.182;AA=G|||;VT=SNP
16	9710361	rs12448543	A	C	100	PASS	AC=1231;AF=0.245807;AN=5008;NS=2504;DP=23546;EAS_AF=0.4137;AMR_AF=0.2277;AFR_AF=0.2035;EUR_AF=0.1879;SAS_AF=0.2025;AA=C|||;VT=SNP
16	9710505	rs12445455	G	A	100	PASS	AC=1111;AF=0.221845;AN=5008;NS=2504;DP=20730;EAS_AF=0.3284;AMR_AF=0.2161;AFR_AF=0.2005;EUR_AF=0.1859;SAS_AF=0.182;AA=G|||;VT=SNP
16	9710524	rs12445475	G	T	100	PASS	AC=1108;AF=0.221246;AN=5008;NS=2504;DP=20636;EAS_AF=0.3284;AMR_AF=0.2147;AFR_AF=0.2012;EUR_AF=0.1829;SAS_AF=0.182;AA=A|||;VT=SNP
16	9710798	rs146760323	C	A	100	PASS	AC=35;AF=0.00698882;AN=5008;NS=2504;DP=19534;EAS_AF=0.0317;AMR_AF=0;AFR_AF=0;EUR_AF=0;SAS_AF=0.0031;AA=C|||;VT=SNP
16	9712864	rs7194496	T	A	100	PASS	AC=1111;AF=0.221845;AN=5008;NS=2504;DP=20941;EAS_AF=0.3323;AMR_AF=0.2147;AFR_AF=0.2012;EUR_AF=0.1839;SAS_AF=0.18;AA=T|||;VT=SNP
16	9713129	rs188695355	G	A	100	PASS	AC=30;AF=0.00599042;AN=5008;NS=2504;DP=20501;EAS_AF=0.0298;AMR_AF=0;AFR_AF=0;EUR_AF=0;SAS_AF=0;AA=G|||;VT=SNP
16	9713194	rs12927792	C	T	100	PASS	AC=1596;AF=0.31869;AN=5008;NS=2504;DP=20642;EAS_AF=0.3601;AMR_AF=0.2594;AFR_AF=0.1505;EUR_AF=0.4364;SAS_AF=0.4243;AA=C|||;VT=SNP
16	9713204	rs6497311	C	T	100	PASS	AC=1108;AF=0.221246;AN=5008;NS=2504;DP=20656;EAS_AF=0.3323;AMR_AF=0.2133;AFR_AF=0.2012;EUR_AF=0.1829;SAS_AF=0.1789;AA=C|||;VT=SNP
16	9713228	rs4781557	G	A	100	PASS	AC=1452;AF=0.289936;AN=5008;NS=2504;DP=19769;EAS_AF=0.3304;AMR_AF=0.281;AFR_AF=0.2466;EUR_AF=0.3131;SAS_AF=0.2894;AA=A|||;VT=SNP
16	9713320	rs77845809	C	T	100	PASS	AC=44;AF=0.00878594;AN=5008;NS=2504;DP=20030;EAS_AF=0.0308;AMR_AF=0.0173;AFR_AF=0;EUR_AF=0;SAS_AF=0.001;AA=C|||;VT=SNP
16	9713331	rs71379029	C	T	100	PASS	AC=545;AF=0.108826;AN=5008;NS=2504;DP=20028;EAS_AF=0.0893;AMR_AF=0.0922;AFR_AF=0.0484;EUR_AF=0.1441;SAS_AF=0.1861;AA=C|||;VT=SNP
16	9713428	rs62031808	G	A	100	PASS	AC=991;AF=0.197883;AN=5008;NS=2504;DP=20855;EAS_AF=0.3075;AMR_AF=0.3761;AFR_AF=0.0129;EUR_AF=0.169;SAS_AF=0.2382;AA=G|||;VT=SNP
16	9713463	rs6497312	G	A	100	PASS	AC=1397;AF=0.278954;AN=5008;NS=2504;DP=20894;EAS_AF=0.3304;AMR_AF=0.2723;AFR_AF=0.2277;EUR_AF=0.2932;SAS_AF=0.2853;AA=g|||;VT=SNP
16	9713688	rs1990573	A	G	100	PASS	AC=3284;AF=0.655751;AN=5008;NS=2504;DP=16697;EAS_AF=0.6667;AMR_AF=0.719;AFR_AF=0.5643;EUR_AF=0.6859;SAS_AF=0.6922;AA=A|||;VT=SNP
16	9713889	rs117307442	G	A	100	PASS	AC=66;AF=0.0131789;AN=5008;NS=2504;DP=18736;EAS_AF=0.0625;AMR_AF=0;AFR_AF=0;EUR_AF=0;SAS_AF=0.0031;AA=G|||;VT=SNP
16	9714383	rs8057579	G	A	100	PASS	AC=1383;AF=0.276158;AN=5008;NS=2504;DP=16821;EAS_AF=0.3363;AMR_AF=0.2939;AFR_AF=0.1831;EUR_AF=0.3131;SAS_AF=0.2894;AA=A|||;VT=SNP
16	9714794	rs79931855	G	C	100	PASS	AC=1478;AF=0.295128;AN=5008;NS=2504;DP=15819;EAS_AF=0.4177;AMR_AF=0.3084;AFR_AF=0.1861;EUR_AF=0.3121;SAS_AF=0.2894;AA=T|||;VT=SNP
16	9715140	rs117935907	G	A	100	PASS	AC=26;AF=0.00519169;AN=5008;NS=2504;DP=18454;EAS_AF=0.0248;AMR_AF=0;AFR_AF=0;EUR_AF=0;SAS_AF=0.001;AA=G|||;VT=SNP
16	9715167	rs16965837	A	G	100	PASS	AC=1443;AF=0.288139;AN=5008;NS=2504;DP=18339;EAS_AF=0.4187;AMR_AF=0.2983;AFR_AF=0.1823;EUR_AF=0.2913;SAS_AF=0.2863;AA=A|||;VT=SNP
16	9715212	rs142328145	C	A	100	PASS	AC=35;AF=0.00698882;AN=5008;NS=2504;DP=19232;EAS_AF=0.0317;AMR_AF=0;AFR_AF=0;EUR_AF=0;SAS_AF=0.0031;AA=C|||;VT=SNP
16	9715460	rs7190267	T	C	100	PASS	AC=1574;AF=0.314297;AN=5008;NS=2504;DP=18846;EAS_AF=0.4187;AMR_AF=0.3112;AFR_AF=0.2405;EUR_AF=0.3131;SAS_AF=0.3098;AA=C|||;VT=SNP
16	9715712	rs7190668	T	C	100	PASS	AC=1548;AF=0.309105;AN=5008;NS=2504;DP=18591;EAS_AF=0.4187;AMR_AF=0.3112;AFR_AF=0.2352;EUR_AF=0.3131;SAS_AF=0.2904;AA=C|||;VT=SNP
16	9715727	rs76592603	T	C	100	PASS	AC=1162;AF=0.232029;AN=5008;NS=2504;DP=18688;EAS_AF=0.4117;AMR_AF=0.2363;AFR_AF=0.0461;EUR_AF=0.2555;SAS_AF=0.271;AA=T|||;VT=SNP
16	9716045	rs8048089	G	T	100	PASS	AC=1449;AF=0.289337;AN=5008;NS=2504;DP=16967;EAS_AF=0.4167;AMR_AF=0.3012;AFR_AF=0.1679;EUR_AF=0.3121;SAS_AF=0.2904;AA=T|||;VT=SNP
16	9716265	rs13336820	A	T	100	PASS	AC=98;AF=0.0195687;AN=5008;NS=2504;DP=19375;EAS_AF=0.0317;AMR_AF=0.0029;AFR_AF=0.0431;EUR_AF=0.004;SAS_AF=0.0031;AA=A|||;VT=SNP
16	9716381	rs6497315	A	T	100	PASS	AC=1475;AF=0.294529;AN=5008;NS=2504;DP=17299;EAS_AF=0.4187;AMR_AF=0.3055;AFR_AF=0.1838;EUR_AF=0.3121;SAS_AF=0.2904;AA=T|||;VT=SNP
16	9716408	rs6497316	A	C	100	PASS	AC=1476;AF=0.294728;AN=5008;NS=2504;DP=17223;EAS_AF=0.4187;AMR_AF=0.3055;AFR_AF=0.1846;EUR_AF=0.3121;SAS_AF=0.2904;AA=A|||;VT=SNP
16	9716865	rs12444815	C	G	100	PASS	AC=1127;AF=0.22504;AN=5008;NS=2504;DP=12908;EAS_AF=0.4117;AMR_AF=0.2277;AFR_AF=0.0431;EUR_AF=0.2346;SAS_AF=0.2669;AA=C|||;VT=SNP
16	9716899	rs9925666	C	T	100	PASS	AC=2013;AF=0.401957;AN=5008;NS=2504;DP=14105;EAS_AF=0.3998;AMR_AF=0.4568;AFR_AF=0.3956;EUR_AF=0.328;SAS_AF=0.4499;AA=C|||;VT=SNP
16	9717195	rs10444985	C	G	100	PASS	AC=3226;AF=0.644169;AN=5008;NS=2504;DP=15008;EAS_AF=0.5813;AMR_AF=0.6772;AFR_AF=0.6089;EUR_AF=0.6859;SAS_AF=0.6902;AA=C|||;VT=SNP
16	9717369	rs10444986	A	C	100	PASS	AC=3310;AF=0.660942;AN=5008;NS=2504;DP=18113;EAS_AF=0.6538;AMR_AF=0.6801;AFR_AF=0.6135;EUR_AF=0.6879;SAS_AF=0.6912;AA=A|||;VT=SNP
16	9718294	rs114757406	C	T	100	PASS	AC=104;AF=0.0207668;AN=5008;NS=2504;DP=17163;EAS_AF=0.0317;AMR_AF=0.0029;AFR_AF=0.0477;EUR_AF=0.004;SAS_AF=0.0031;AA=C|||;VT=SNP
16	9718608	rs7193592	A	G	100	PASS	AC=1105;AF=0.220647;AN=5008;NS=2504;DP=16485;EAS_AF=0.2212;AMR_AF=0.2017;AFR_AF=0.1475;EUR_AF=0.3211;SAS_AF=0.229;AA=A|||;VT=SNP
16	9718732	rs9935833	G	A	100	PASS	AC=4687;AF=0.935903;AN=5008;NS=2504;DP=14353;EAS_AF=0.9683;AMR_AF=0.9914;AFR_AF=0.792;EUR_AF=0.995;SAS_AF=0.9969;AA=A|||;VT=SNP
16	9720026	rs78901835	A	G	100	PASS	AC=1185;AF=0.236621;AN=5008;NS=2504;DP=17273;EAS_AF=0.4177;AMR_AF=0.232;AFR_AF=0.0817;EUR_AF=0.2376;SAS_AF=0.2618;AA=A|||;VT=SNP
16	9720130	rs8062638	C	A	100	PASS	AC=1557;AF=0.310903;AN=5008;NS=2504;DP=16582;EAS_AF=0.4038;AMR_AF=0.3127;AFR_AF=0.2534;EUR_AF=0.3121;SAS_AF=0.2904;AA=A|||;VT=SNP
16	9720346	rs8063583	A	G	100	PASS	AC=3234;AF=0.645767;AN=5008;NS=2504;DP=19898;EAS_AF=0.5923;AMR_AF=0.5461;AFR_AF=0.8283;EUR_AF=0.6173;SAS_AF=0.5542;AA=G|||;VT=SNP
16	9720593	rs79511307	C	T	100	PASS	AC=95;AF=0.0189696;AN=5008;NS=2504;DP=20982;EAS_AF=0.0317;AMR_AF=0.0014;AFR_AF=0.0416;EUR_AF=0.004;SAS_AF=0.0031;AA=c|||;VT=SNP
16	9720616	rs11074350	A	G	100	PASS	AC=1987;AF=0.396765;AN=5008;NS=2504;DP=21149;EAS_AF=0.4187;AMR_AF=0.513;AFR_AF=0.2148;EUR_AF=0.4602;SAS_AF=0.4724;AA=a|||;VT=SNP
16	9720874	rs16965852	C	G	100	PASS	AC=103;AF=0.0205671;AN=5008;NS=2504;DP=19481;EAS_AF=0.0308;AMR_AF=0.0014;AFR_AF=0.0484;EUR_AF=0.004;SAS_AF=0.0031;AA=C|||;VT=SNP
16	9720982	rs11646265	A	G	100	PASS	AC=1945;AF=0.388379;AN=5008;NS=2504;DP=19898;EAS_AF=0.4157;AMR_AF=0.5115;AFR_AF=0.1936;EUR_AF=0.4553;SAS_AF=0.4673;AA=A|||;VT=SNP
16	9721078	rs8046384	G	A	100	PASS	AC=985;AF=0.196685;AN=5008;NS=2504;DP=20391;EAS_AF=0.1558;AMR_AF=0.2046;AFR_AF=0.174;EUR_AF=0.2326;SAS_AF=0.227;AA=g|||;VT=SNP
16	9721301	rs11074352	A	C	100	PASS	AC=3192;AF=0.63738;AN=5008;NS=2504;DP=19687;EAS_AF=0.8145;AMR_AF=0.755;AFR_AF=0.3306;EUR_AF=0.6889;SAS_AF=0.7331;AA=A|||;VT=SNP
16	9721516	rs17452464	C	T	100	PASS	AC=993;AF=0.198283;AN=5008;NS=2504;DP=21279;EAS_AF=0.1558;AMR_AF=0.2061;AFR_AF=0.1785;EUR_AF=0.2326;SAS_AF=0.228;AA=C|||;VT=SNP
16	9722018	rs11642494	C	G	100	PASS	AC=3144;AF=0.627796;AN=5008;NS=2504;DP=19096;EAS_AF=0.8135;AMR_AF=0.7392;AFR_AF=0.3094;EUR_AF=0.6819;SAS_AF=0.7321;AA=C|||;VT=SNP
16	9722180	rs12928640	C	G	100	PASS	AC=868;AF=0.173323;AN=5008;NS=2504;DP=18537;EAS_AF=0.1438;AMR_AF=0.2017;AFR_AF=0.0227;EUR_AF=0.3171;SAS_AF=0.2393;AA=C|||;VT=SNP
16	9722367	rs12708620	C	A	100	PASS	AC=3330;AF=0.664936;AN=5008;NS=2504;DP=18846;EAS_AF=0.8403;AMR_AF=0.7493;AFR_AF=0.3759;EUR_AF=0.7048;SAS_AF=0.774;AA=A|||;VT=SNP
16	9722399	rs16965869	T	G	100	PASS	AC=970;AF=0.19369;AN=5008;NS=2504;DP=19643;EAS_AF=0.4008;AMR_AF=0.1758;AFR_AF=0.115;EUR_AF=0.1243;SAS_AF=0.1708;AA=T|||;VT=SNP
16	9723004	rs11074354	G	A	100	PASS	AC=3451;AF=0.689097;AN=5008;NS=2504;DP=16450;EAS_AF=0.8442;AMR_AF=0.7507;AFR_AF=0.4622;EUR_AF=0.7048;SAS_AF=0.7761;AA=A|||;VT=SNP
16	9723082	rs16965877	A	T	100	PASS	AC=157;AF=0.0313498;AN=5008;NS=2504;DP=15541;EAS_AF=0.0308;AMR_AF=0.0072;AFR_AF=0.0477;EUR_AF=0.0169;SAS_AF=0.0419;AA=A|||;VT=SNP
16	9723238	rs7200343	G	A	100	PASS	AC=920;AF=0.183706;AN=5008;NS=2504;DP=18240;EAS_AF=0.1558;AMR_AF=0.2032;AFR_AF=0.1634;EUR_AF=0.2217;SAS_AF=0.1871;AA=G|||;VT=SNP
16	9723576	rs13339396	A	G	100	PASS	AC=157;AF=0.0313498;AN=5008;NS=2504;DP=15919;EAS_AF=0.0308;AMR_AF=0.0072;AFR_AF=0.0477;EUR_AF=0.0169;SAS_AF=0.0419;AA=A|||;VT=SNP
16	9724532	rs11074357	T	C	100	PASS	AC=1916;AF=0.382588;AN=5008;NS=2504;DP=19908;EAS_AF=0.4127;AMR_AF=0.5115;AFR_AF=0.174;EUR_AF=0.4592;SAS_AF=0.4632;AA=T|||;VT=SNP
16	9724750	rs977540	A	G	100	PASS	AC=1236;AF=0.246805;AN=5008;NS=2504;DP=23781;EAS_AF=0.3988;AMR_AF=0.2349;AFR_AF=0.1331;EUR_AF=0.2276;SAS_AF=0.272;AA=A|||;VT=SNP
16	9725605	rs9926196	A	G	100	PASS	AC=3391;AF=0.677117;AN=5008;NS=2504;DP=22539;EAS_AF=0.8442;AMR_AF=0.7565;AFR_AF=0.413;EUR_AF=0.7058;SAS_AF=0.7761;AA=A|||;VT=SNP
16	9725805	rs117668330	C	T	100	PASS	AC=89;AF=0.0177716;AN=5008;NS=2504;DP=22581;EAS_AF=0.0317;AMR_AF=0.0043;AFR_AF=0;EUR_AF=0.0129;SAS_AF=0.0419;AA=C|||;VT=SNP
16	9726216	rs11863025	T	G	100	PASS	AC=3184;AF=0.635783;AN=5008;NS=2504;DP=20655;EAS_AF=0.8125;AMR_AF=0.7406;AFR_AF=0.3351;EUR_AF=0.6859;SAS_AF=0.7342;AA=T|||;VT=SNP
16	9726249	rs28361967	G	A	100	PASS	AC=164;AF=0.0327476;AN=5008;NS=2504;DP=20606;EAS_AF=0.0308;AMR_AF=0.0086;AFR_AF=0.0484;EUR_AF=0.0219;SAS_AF=0.0419;AA=G|||;VT=SNP
16	9726567	rs984265	A	G	100	PASS	AC=951;AF=0.189896;AN=5008;NS=2504;DP=20604;EAS_AF=0.1577;AMR_AF=0.2176;AFR_AF=0.1702;EUR_AF=0.2296;SAS_AF=0.1892;AA=A|||;VT=SNP
16	9727166	rs7198715	T	A	100	PASS	AC=1275;AF=0.254593;AN=5008;NS=2504;DP=20665;EAS_AF=0.3978;AMR_AF=0.232;AFR_AF=0.1626;EUR_AF=0.2296;SAS_AF=0.273;AA=T|||;VT=SNP
16	9727705	rs7404406	G	C	100	PASS	AC=4014;AF=0.801518;AN=5008;NS=2504;DP=20637;EAS_AF=0.7103;AMR_AF=0.6931;AFR_AF=0.944;EUR_AF=0.8449;SAS_AF=0.7352;AA=C|||;VT=SNP
16	9727952	rs182626	C	G	100	PASS	AC=1647;AF=0.328874;AN=5008;NS=2504;DP=21166;EAS_AF=0.1597;AMR_AF=0.245;AFR_AF=0.6271;EUR_AF=0.2763;SAS_AF=0.2137;AA=G|||;VT=SNP
16	9728066	rs36043600	C	T	100	PASS	AC=1045;AF=0.208666;AN=5008;NS=2504;DP=20670;EAS_AF=0.1577;AMR_AF=0.2104;AFR_AF=0.2534;EUR_AF=0.2207;SAS_AF=0.1871;AA=C|||;VT=SNP
16	9728129	rs11648880	A	T	100	PASS	AC=606;AF=0.121006;AN=5008;NS=2504;DP=18911;EAS_AF=0.0903;AMR_AF=0.1484;AFR_AF=0.0068;EUR_AF=0.2485;SAS_AF=0.1564;AA=A|||;VT=SNP
16	9728330	rs79560390	T	C	100	PASS	AC=1255;AF=0.250599;AN=5008;NS=2504;DP=19649;EAS_AF=0.3978;AMR_AF=0.232;AFR_AF=0.1467;EUR_AF=0.2296;SAS_AF=0.274;AA=T|||;VT=SNP
16	9728962	rs316369	T	C	100	PASS	AC=2960;AF=0.591054;AN=5008;NS=2504;DP=19286;EAS_AF=0.5575;AMR_AF=0.4827;AFR_AF=0.7912;EUR_AF=0.5268;SAS_AF=0.498;AA=C|||;VT=SNP
16	9729149	rs4780550	C	T	100	PASS	AC=1227;AF=0.245008;AN=5008;NS=2504;DP=20712;EAS_AF=0.3968;AMR_AF=0.2305;AFR_AF=0.1286;EUR_AF=0.2296;SAS_AF=0.272;AA=C|||;VT=SNP
16	9729771	rs7184492	C	T	100	PASS	AC=1046;AF=0.208866;AN=5008;NS=2504;DP=16715;EAS_AF=0.1597;AMR_AF=0.2104;AFR_AF=0.2526;EUR_AF=0.2197;SAS_AF=0.1881;AA=c|||;VT=SNP
16	9729988	rs35727059	A	G	100	PASS	AC=2274;AF=0.454073;AN=5008;NS=2504;DP=18446;EAS_AF=0.1905;AMR_AF=0.3199;AFR_AF=0.8162;EUR_AF=0.4165;SAS_AF=0.3701;AA=G|||;VT=SNP
16	9730250	rs75872820	C	G	100	PASS	AC=575;AF=0.114816;AN=5008;NS=2504;DP=21157;EAS_AF=0.1538;AMR_AF=0.1182;AFR_AF=0.0113;EUR_AF=0.1541;SAS_AF=0.1718;AA=C|||;VT=SNP
16	9730295	rs73508816	C	G	100	PASS	AC=1243;AF=0.248203;AN=5008;NS=2504;DP=21070;EAS_AF=0.1905;AMR_AF=0.2277;AFR_AF=0.2995;EUR_AF=0.2584;SAS_AF=0.2423;AA=G|||;VT=SNP
16	9730427	rs316370	A	G	100	PASS	AC=1878;AF=0.375;AN=5008;NS=2504;DP=18981;EAS_AF=0.1905;AMR_AF=0.2594;AFR_AF=0.7005;EUR_AF=0.3161;SAS_AF=0.2679;AA=G|||;VT=SNP
16	9730827	rs722875	C	T	100	PASS	AC=1167;AF=0.233027;AN=5008;NS=2504;DP=18788;EAS_AF=0.3581;AMR_AF=0.2305;AFR_AF=0.1172;EUR_AF=0.2247;SAS_AF=0.271;AA=C|||;VT=SNP
16	9731217	rs4780551	A	C	100	PASS	AC=1404;AF=0.280351;AN=5008;NS=2504;DP=15059;EAS_AF=0.3978;AMR_AF=0.245;AFR_AF=0.2307;EUR_AF=0.2505;SAS_AF=0.2822;AA=C|||;VT=SNP
16	9731243	rs172728	A	G	100	PASS	AC=4128;AF=0.824281;AN=5008;NS=2504;DP=15093;EAS_AF=0.7004;AMR_AF=0.7017;AFR_AF=0.9917;EUR_AF=0.8588;SAS_AF=0.7771;AA=G|||;VT=SNP
16	9731362	rs145739766	C	T	100	PASS	AC=64;AF=0.0127796;AN=5008;NS=2504;DP=14873;EAS_AF=0.002;AMR_AF=0.0173;AFR_AF=0.0008;EUR_AF=0.0417;SAS_AF=0.0072;AA=C|||;VT=SNP
16	9731366	rs7195203	G	A	100	PASS	AC=1299;AF=0.259385;AN=5008;NS=2504;DP=14857;EAS_AF=0.3581;AMR_AF=0.2435;AFR_AF=0.1838;EUR_AF=0.2475;SAS_AF=0.2832;AA=A|||;VT=SNP
16	9731843	rs7500146	A	G	100	PASS	AC=3056;AF=0.610224;AN=5008;NS=2504;DP=21776;EAS_AF=0.5506;AMR_AF=0.4942;AFR_AF=0.823;EUR_AF=0.5388;SAS_AF=0.5399;AA=G|||;VT=SNP
16	9731909	rs7499827	G	C	100	PASS	AC=4128;AF=0.824281;AN=5008;NS=2504;DP=21423;EAS_AF=0.7004;AMR_AF=0.7017;AFR_AF=0.9917;EUR_AF=0.8588;SAS_AF=0.7771;AA=C|||;VT=SNP
16	9732480	rs7201885	G	A	100	PASS	AC=3990;AF=0.796725;AN=5008;NS=2504;DP=20349;EAS_AF=0.6915;AMR_AF=0.6888;AFR_AF=0.9266;EUR_AF=0.835;SAS_AF=0.7669;AA=g|||;VT=SNP
16	9732549	rs7202071	G	A	100	PASS	AC=1076;AF=0.214856;AN=5008;NS=2504;DP=19583;EAS_AF=0.1885;AMR_AF=0.2133;AFR_AF=0.2489;EUR_AF=0.2197;SAS_AF=0.1922;AA=G|||;VT=SNP
16	9732749	rs12934393	G	C	100	PASS	AC=615;AF=0.122804;AN=5008;NS=2504;DP=16455;EAS_AF=0.1865;AMR_AF=0.1225;AFR_AF=0.0106;EUR_AF=0.1551;SAS_AF=0.1759;AA=G|||;VT=SNP
16	9732958	rs2908706	T	C	100	PASS	AC=4003;AF=0.799321;AN=5008;NS=2504;DP=18876;EAS_AF=0.6984;AMR_AF=0.6945;AFR_AF=0.9266;EUR_AF=0.837;SAS_AF=0.7669;AA=C|||;VT=SNP
16	9733198	rs34432608	G	A	100	PASS	AC=944;AF=0.188498;AN=5008;NS=2504;DP=18266;EAS_AF=0.1885;AMR_AF=0.2032;AFR_AF=0.1536;EUR_AF=0.2197;SAS_AF=0.1933;AA=G|||;VT=SNP
16	9733274	rs11640322	G	A	100	PASS	AC=998;AF=0.199281;AN=5008;NS=2504;DP=17238;EAS_AF=0.1518;AMR_AF=0.2003;AFR_AF=0.1142;EUR_AF=0.3181;SAS_AF=0.2403;AA=G|||;VT=SNP
16	9733731	rs35014268	A	C	100	PASS	AC=972;AF=0.194089;AN=5008;NS=2504;DP=17006;EAS_AF=0.1696;AMR_AF=0.1744;AFR_AF=0.115;EUR_AF=0.2952;SAS_AF=0.2362;AA=A|||;VT=SNP
16	9733853	rs7187670	C	A	100	PASS	AC=943;AF=0.188299;AN=5008;NS=2504;DP=16896;EAS_AF=0.1875;AMR_AF=0.2032;AFR_AF=0.1543;EUR_AF=0.2187;SAS_AF=0.1933;AA=C|||;VT=SNP
16	9733934	rs75559656	T	C	100	PASS	AC=1167;AF=0.233027;AN=5008;NS=2504;DP=17016;EAS_AF=0.3423;AMR_AF=0.1931;AFR_AF=0.2163;EUR_AF=0.17;SAS_AF=0.2362;AA=T|||;VT=SNP
16	9733967	rs77426694	A	C	100	PASS	AC=1169;AF=0.233427;AN=5008;NS=2504;DP=17814;EAS_AF=0.3442;AMR_AF=0.1931;AFR_AF=0.2163;EUR_AF=0.17;SAS_AF=0.2362;AA=A|||;VT=SNP
16	9734266	rs12102524	G	C	100	PASS	AC=1366;AF=0.272764;AN=5008;NS=2504;DP=18250;EAS_AF=0.1438;AMR_AF=0.2248;AFR_AF=0.3442;EUR_AF=0.335;SAS_AF=0.2791;AA=G|||;VT=SNP
16	9734312	rs7192950	C	T	100	PASS	AC=2102;AF=0.419728;AN=5008;NS=2504;DP=18196;EAS_AF=0.5317;AMR_AF=0.3963;AFR_AF=0.3616;EUR_AF=0.3897;SAS_AF=0.4305;AA=C|||;VT=SNP
16	9734491	rs1548850	C	T	100	PASS	AC=1361;AF=0.271765;AN=5008;NS=2504;DP=20295;EAS_AF=0.1429;AMR_AF=0.2219;AFR_AF=0.3434;EUR_AF=0.335;SAS_AF=0.2781;AA=T|||;VT=SNP
16	9734492	rs1548851	G	A	100	PASS	AC=1362;AF=0.271965;AN=5008;NS=2504;DP=20304;EAS_AF=0.1429;AMR_AF=0.2219;AFR_AF=0.3434;EUR_AF=0.335;SAS_AF=0.2791;AA=A|||;VT=SNP
16	9734551	rs12927348	C	T	100	PASS	AC=888;AF=0.177316;AN=5008;NS=2504;DP=21453;EAS_AF=0.1885;AMR_AF=0.1816;AFR_AF=0.149;EUR_AF=0.1839;SAS_AF=0.1943;AA=C|||;VT=SNP
16	9734564	rs2908707	G	C	100	PASS	AC=3901;AF=0.778954;AN=5008;NS=2504;DP=21334;EAS_AF=0.6756;AMR_AF=0.6513;AFR_AF=0.9327;EUR_AF=0.7972;SAS_AF=0.7495;AA=C|||;VT=SNP
16	9734654	rs1548852	G	A	100	PASS	AC=1366;AF=0.272764;AN=5008;NS=2504;DP=19576;EAS_AF=0.1438;AMR_AF=0.2248;AFR_AF=0.3442;EUR_AF=0.335;SAS_AF=0.2791;AA=A|||;VT=SNP
16	9734782	rs1548853	G	T	100	PASS	AC=1351;AF=0.269768;AN=5008;NS=2504;DP=20313;EAS_AF=0.1438;AMR_AF=0.2161;AFR_AF=0.3434;EUR_AF=0.328;SAS_AF=0.2781;AA=T|||;VT=SNP
16	9735840	rs117762469	G	A	100	PASS	AC=73;AF=0.0145767;AN=5008;NS=2504;DP=16296;EAS_AF=0.0417;AMR_AF=0.0389;AFR_AF=0.0015;EUR_AF=0;SAS_AF=0.002;AA=G|||;VT=SNP
16	9735857	rs316371	C	T	100	PASS	AC=2578;AF=0.514776;AN=5008;NS=2504;DP=16268;EAS_AF=0.3304;AMR_AF=0.4452;AFR_AF=0.6293;EUR_AF=0.6074;SAS_AF=0.5041;AA=C|||;VT=SNP
16	9736132	rs17453083	G	A	100	PASS	AC=1035;AF=0.206669;AN=5008;NS=2504;DP=16497;EAS_AF=0.1448;AMR_AF=0.2277;AFR_AF=0.1165;EUR_AF=0.335;SAS_AF=0.2454;AA=G|||;VT=SNP
16	9736148	rs16965952	C	G	100	PASS	AC=1146;AF=0.228834;AN=5008;NS=2504;DP=16835;EAS_AF=0.3849;AMR_AF=0.1902;AFR_AF=0.1694;EUR_AF=0.17;SAS_AF=0.2362;AA=C|||;VT=SNP
16	9736328	rs316372	G	A	100	PASS	AC=3939;AF=0.786542;AN=5008;NS=2504;DP=18783;EAS_AF=0.7153;AMR_AF=0.6542;AFR_AF=0.9281;EUR_AF=0.7982;SAS_AF=0.7505;AA=A|||;VT=SNP
16	9736623	rs8062835	G	T	100	PASS	AC=1133;AF=0.226238;AN=5008;NS=2504;DP=18301;EAS_AF=0.3839;AMR_AF=0.1916;AFR_AF=0.1596;EUR_AF=0.171;SAS_AF=0.2352;AA=T|||;VT=SNP
16	9736712	rs178400	C	G	100	PASS	AC=3953;AF=0.789337;AN=5008;NS=2504;DP=16422;EAS_AF=0.7153;AMR_AF=0.6527;AFR_AF=0.9395;EUR_AF=0.7982;SAS_AF=0.7505;AA=G|||;VT=SNP
16	9736756	rs170289	G	A	100	PASS	AC=3933;AF=0.785343;AN=5008;NS=2504;DP=14722;EAS_AF=0.7153;AMR_AF=0.6527;AFR_AF=0.9244;EUR_AF=0.7982;SAS_AF=0.7505;AA=A|||;VT=SNP
16	9736881	rs2908708	A	G	100	PASS	AC=3646;AF=0.728035;AN=5008;NS=2504;DP=18740;EAS_AF=0.7153;AMR_AF=0.6398;AFR_AF=0.7519;EUR_AF=0.7833;SAS_AF=0.7147;AA=A|||;VT=SNP
16	9736917	rs9796775	A	G	100	PASS	AC=2248;AF=0.448882;AN=5008;NS=2504;DP=16761;EAS_AF=0.5278;AMR_AF=0.4222;AFR_AF=0.3321;EUR_AF=0.507;SAS_AF=0.4847;AA=A|||;VT=SNP
16	9737027	rs7199126	G	A	100	PASS	AC=1139;AF=0.227436;AN=5008;NS=2504;DP=15805;EAS_AF=0.1875;AMR_AF=0.2161;AFR_AF=0.2685;EUR_AF=0.2425;SAS_AF=0.2055;AA=A|||;VT=SNP
16	9737880	rs11863767	T	A	100	PASS	AC=2113;AF=0.421925;AN=5008;NS=2504;DP=18715;EAS_AF=0.5278;AMR_AF=0.3862;AFR_AF=0.2731;EUR_AF=0.4821;SAS_AF=0.4775;AA=T|||;VT=SNP
16	9737921	rs11859195	G	A	100	PASS	AC=2246;AF=0.448482;AN=5008;NS=2504;DP=18807;EAS_AF=0.5278;AMR_AF=0.402;AFR_AF=0.3585;EUR_AF=0.4901;SAS_AF=0.4785;AA=A|||;VT=SNP
16	9738486	rs9922023	G	A	100	PASS	AC=1117;AF=0.223043;AN=5008;NS=2504;DP=19597;EAS_AF=0.1865;AMR_AF=0.2161;AFR_AF=0.2224;EUR_AF=0.2485;SAS_AF=0.2403;AA=A|||;VT=SNP
16	9738833	rs7498340	C	A	100	PASS	AC=3951;AF=0.788938;AN=5008;NS=2504;DP=20842;EAS_AF=0.7262;AMR_AF=0.6499;AFR_AF=0.9342;EUR_AF=0.7922;SAS_AF=0.7526;AA=A|||;VT=SNP
16	9738961	rs316374	C	A	100	PASS	AC=1203;AF=0.240216;AN=5008;NS=2504;DP=18568;EAS_AF=0.3829;AMR_AF=0.1916;AFR_AF=0.2171;EUR_AF=0.167;SAS_AF=0.2342;AA=C|||;VT=SNP
16	9739045	rs316375	T	G	100	PASS	AC=3953;AF=0.789337;AN=5008;NS=2504;DP=19820;EAS_AF=0.7262;AMR_AF=0.6499;AFR_AF=0.9342;EUR_AF=0.7932;SAS_AF=0.7536;AA=G|||;VT=SNP
16	9739204	rs316376	G	A	100	PASS	AC=3870;AF=0.772764;AN=5008;NS=2504;DP=21670;EAS_AF=0.6726;AMR_AF=0.6513;AFR_AF=0.9508;EUR_AF=0.7913;SAS_AF=0.7025;AA=A|||;VT=SNP
16	9739473	rs11074370	A	C	100	PASS	AC=907;AF=0.18111;AN=5008;NS=2504;DP=18416;EAS_AF=0.1081;AMR_AF=0.1888;AFR_AF=0.1694;EUR_AF=0.2734;SAS_AF=0.1718;AA=A|||;VT=SNP
16	9739502	rs1420041	C	A	100	PASS	AC=1622;AF=0.323882;AN=5008;NS=2504;DP=17483;EAS_AF=0.1925;AMR_AF=0.2421;AFR_AF=0.5242;EUR_AF=0.3032;SAS_AF=0.2679;AA=C|||;VT=SNP
16	9740239	rs2908709	G	A	100	PASS	AC=3482;AF=0.695288;AN=5008;NS=2504;DP=20021;EAS_AF=0.5754;AMR_AF=0.6916;AFR_AF=0.8548;EUR_AF=0.6412;SAS_AF=0.6616;AA=A|||;VT=SNP
16	9740421	rs72779817	C	T	100	PASS	AC=585;AF=0.116813;AN=5008;NS=2504;DP=18210;EAS_AF=0.0685;AMR_AF=0.1182;AFR_AF=0.0643;EUR_AF=0.1938;SAS_AF=0.1575;AA=C|||;VT=SNP
16	9740540	rs865670	G	A	100	PASS	AC=2298;AF=0.458866;AN=5008;NS=2504;DP=18814;EAS_AF=0.0704;AMR_AF=0.3271;AFR_AF=0.8941;EUR_AF=0.4642;SAS_AF=0.3589;AA=A|||;VT=SNP
16	9741343	rs17550406	T	C	100	PASS	AC=754;AF=0.150559;AN=5008;NS=2504;DP=20542;EAS_AF=0.0794;AMR_AF=0.1441;AFR_AF=0.1422;EUR_AF=0.2048;SAS_AF=0.184;AA=C|||;VT=SNP
16	9741412	rs16965984	G	C	100	PASS	AC=818;AF=0.163339;AN=5008;NS=2504;DP=19494;EAS_AF=0.0794;AMR_AF=0.1455;AFR_AF=0.1921;EUR_AF=0.2048;SAS_AF=0.181;AA=G|||;VT=SNP
16	9741773	rs16965986	C	T	100	PASS	AC=1047;AF=0.209065;AN=5008;NS=2504;DP=21823;EAS_AF=0.374;AMR_AF=0.3473;AFR_AF=0.0091;EUR_AF=0.164;SAS_AF=0.2577;AA=C|||;VT=SNP
16	9742298	rs316377	G	A	100	PASS	AC=4181;AF=0.834864;AN=5008;NS=2504;DP=21972;EAS_AF=0.6359;AMR_AF=0.8386;AFR_AF=0.9871;EUR_AF=0.8439;SAS_AF=0.8221;AA=g|||;VT=SNP
16	9742790	rs11642363	T	G	100	PASS	AC=755;AF=0.150759;AN=5008;NS=2504;DP=21333;EAS_AF=0.0794;AMR_AF=0.1441;AFR_AF=0.143;EUR_AF=0.2048;SAS_AF=0.184;AA=T|||;VT=SNP
16	9743117	rs11647032	G	A	100	PASS	AC=502;AF=0.10024;AN=5008;NS=2504;DP=17468;EAS_AF=0.0685;AMR_AF=0.1153;AFR_AF=0.0045;EUR_AF=0.1918;SAS_AF=0.1575;AA=G|||;VT=SNP
16	9743283	rs1080134	G	A	100	PASS	AC=2302;AF=0.459665;AN=5008;NS=2504;DP=15818;EAS_AF=0.0714;AMR_AF=0.3285;AFR_AF=0.8941;EUR_AF=0.4652;SAS_AF=0.3599;AA=A|||;VT=SNP
16	9743465	rs72779819	A	G	100	PASS	AC=615;AF=0.122804;AN=5008;NS=2504;DP=18623;EAS_AF=0.0794;AMR_AF=0.1167;AFR_AF=0.0779;EUR_AF=0.1928;SAS_AF=0.1605;AA=A|||;VT=SNP
16	9743499	rs1080133	A	G	100	PASS	AC=2140;AF=0.427316;AN=5008;NS=2504;DP=18772;EAS_AF=0.0823;AMR_AF=0.3228;AFR_AF=0.7655;EUR_AF=0.4642;SAS_AF=0.362;AA=G|||;VT=SNP
16	9743591	rs72779821	T	G	100	PASS	AC=678;AF=0.135383;AN=5008;NS=2504;DP=18487;EAS_AF=0.0794;AMR_AF=0.1369;AFR_AF=0.0809;EUR_AF=0.2296;SAS_AF=0.1687;AA=T|||;VT=SNP
16	9743787	rs62031825	C	T	100	PASS	AC=1048;AF=0.209265;AN=5008;NS=2504;DP=19682;EAS_AF=0.374;AMR_AF=0.3458;AFR_AF=0.0091;EUR_AF=0.164;SAS_AF=0.2597;AA=C|||;VT=SNP
16	9743858	rs2540160	C	G	100	PASS	AC=2187;AF=0.436701;AN=5008;NS=2504;DP=19847;EAS_AF=0.0823;AMR_AF=0.3415;AFR_AF=0.7572;EUR_AF=0.501;SAS_AF=0.3701;AA=G|||;VT=SNP
16	9744041	rs861389	C	G	100	PASS	AC=1984;AF=0.396166;AN=5008;NS=2504;DP=18879;EAS_AF=0.0823;AMR_AF=0.3156;AFR_AF=0.6437;EUR_AF=0.4891;SAS_AF=0.3466;AA=C|||;VT=SNP
16	9744095	rs17550532	A	G	100	PASS	AC=724;AF=0.144569;AN=5008;NS=2504;DP=20231;EAS_AF=0.0794;AMR_AF=0.1427;AFR_AF=0.1127;EUR_AF=0.2296;SAS_AF=0.1687;AA=A|||;VT=SNP
16	9744244	rs184354	A	G	100	PASS	AC=2088;AF=0.416933;AN=5008;NS=2504;DP=20395;EAS_AF=0.0823;AMR_AF=0.3357;AFR_AF=0.7254;EUR_AF=0.4692;SAS_AF=0.3487;AA=G|||;VT=SNP
16	9744496	rs172729	G	C	100	PASS	AC=2383;AF=0.475839;AN=5008;NS=2504;DP=20524;EAS_AF=0.0873;AMR_AF=0.3473;AFR_AF=0.8979;EUR_AF=0.5;SAS_AF=0.3722;AA=C|||;VT=SNP
16	9744511	rs316379	G	A	100	PASS	AC=2192;AF=0.4377;AN=5008;NS=2504;DP=21065;EAS_AF=0.0873;AMR_AF=0.3415;AFR_AF=0.7572;EUR_AF=0.499;SAS_AF=0.3722;AA=A|||;VT=SNP
16	9744538	rs2540161	T	A	100	PASS	AC=2178;AF=0.434904;AN=5008;NS=2504;DP=21353;EAS_AF=0.0873;AMR_AF=0.3415;AFR_AF=0.7466;EUR_AF=0.499;SAS_AF=0.3722;AA=T|||;VT=SNP
16	9744814	rs189778	G	C	100	PASS	AC=2192;AF=0.4377;AN=5008;NS=2504;DP=17562;EAS_AF=0.0873;AMR_AF=0.3415;AFR_AF=0.7572;EUR_AF=0.499;SAS_AF=0.3722;AA=C|||;VT=SNP
16	9744964	rs72779823	G	T	100	PASS	AC=565;AF=0.112819;AN=5008;NS=2504;DP=20041;EAS_AF=0.0843;AMR_AF=0.1282;AFR_AF=0.0076;EUR_AF=0.2177;SAS_AF=0.1656;AA=G|||;VT=SNP
16	9745154	rs167575	C	T	100	PASS	AC=1968;AF=0.392971;AN=5008;NS=2504;DP=18259;EAS_AF=0.0873;AMR_AF=0.3127;AFR_AF=0.6384;EUR_AF=0.4881;SAS_AF=0.3354;AA=T|||;VT=SNP
16	9746248	rs316380	C	A	100	PASS	AC=2181;AF=0.435503;AN=5008;NS=2504;DP=18191;EAS_AF=0.0764;AMR_AF=0.3429;AFR_AF=0.7564;EUR_AF=0.502;SAS_AF=0.3691;AA=A|||;VT=SNP
16	9746288	rs316381	A	G	100	PASS	AC=2184;AF=0.436102;AN=5008;NS=2504;DP=18065;EAS_AF=0.0764;AMR_AF=0.3429;AFR_AF=0.7572;EUR_AF=0.502;SAS_AF=0.3712;AA=A|||;VT=SNP
16	9746610	rs149011980	C	T	100	PASS	AC=24;AF=0.00479233;AN=5008;NS=2504;DP=17946;EAS_AF=0.0228;AMR_AF=0;AFR_AF=0;EUR_AF=0;SAS_AF=0.001;AA=C|||;VT=SNP
16	9746630	rs2540165	G	A	100	PASS	AC=2180;AF=0.435304;AN=5008;NS=2504;DP=18813;EAS_AF=0.0764;AMR_AF=0.3415;AFR_AF=0.7572;EUR_AF=0.5;SAS_AF=0.3701;AA=A|||;VT=SNP
16	9746855	rs2540162	C	A	100	PASS	AC=2165;AF=0.432308;AN=5008;NS=2504;DP=17106;EAS_AF=0.0764;AMR_AF=0.3415;AFR_AF=0.7458;EUR_AF=0.5;SAS_AF=0.3701;AA=A|||;VT=SNP
16	9747325	rs178401	C	G	100	PASS	AC=2117;AF=0.422724;AN=5008;NS=2504;DP=19253;EAS_AF=0.0764;AMR_AF=0.3213;AFR_AF=0.7534;EUR_AF=0.4642;SAS_AF=0.362;AA=C|||;VT=SNP
16	9749826	rs58919840	G	A	100	PASS	AC=183;AF=0.0365415;AN=5008;NS=2504;DP=22574;EAS_AF=0.0417;AMR_AF=0.0317;AFR_AF=0.0008;EUR_AF=0.0537;SAS_AF=0.0654;AA=G|||;VT=SNP
16	9750040	rs151251488	A	G	100	PASS	AC=22;AF=0.00439297;AN=5008;NS=2504;DP=22044;EAS_AF=0.0218;AMR_AF=0;AFR_AF=0;EUR_AF=0;SAS_AF=0;AA=A|||;VT=SNP
16	9752073	rs759319	T	G	100	PASS	AC=902;AF=0.180112;AN=5008;NS=2504;DP=13013;EAS_AF=0.0843;AMR_AF=0.1599;AFR_AF=0.2141;EUR_AF=0.2346;SAS_AF=0.1912;AA=T|||;VT=SNP
16	9752187	rs140297887	C	T	100	PASS	AC=24;AF=0.00479233;AN=5008;NS=2504;DP=16361;EAS_AF=0.0228;AMR_AF=0;AFR_AF=0;EUR_AF=0.001;SAS_AF=0;AA=C|||;VT=SNP
16	9752487	rs759320	C	G	100	PASS	AC=2371;AF=0.473442;AN=5008;NS=2504;DP=19936;EAS_AF=0.0873;AMR_AF=0.3501;AFR_AF=0.8843;EUR_AF=0.507;SAS_AF=0.3691;AA=G|||;VT=SNP
16	9752550	rs2908711	A	G	100	PASS	AC=2097;AF=0.41873;AN=5008;NS=2504;DP=22691;EAS_AF=0.0764;AMR_AF=0.3429;AFR_AF=0.7239;EUR_AF=0.493;SAS_AF=0.3364;AA=G|||;VT=SNP
16	9753113	rs316382	T	C	100	PASS	AC=1679;AF=0.335264;AN=5008;NS=2504;DP=20886;EAS_AF=0.0734;AMR_AF=0.2565;AFR_AF=0.584;EUR_AF=0.3847;SAS_AF=0.274;AA=C|||;VT=SNP
16	9753260	rs62031834	G	A	100	PASS	AC=781;AF=0.15595;AN=5008;NS=2504;DP=22001;EAS_AF=0.0734;AMR_AF=0.1455;AFR_AF=0.2035;EUR_AF=0.1958;SAS_AF=0.1431;AA=G|||;VT=SNP
16	9753323	rs72779827	G	A	100	PASS	AC=783;AF=0.15635;AN=5008;NS=2504;DP=22790;EAS_AF=0.0734;AMR_AF=0.1455;AFR_AF=0.2042;EUR_AF=0.1958;SAS_AF=0.1442;AA=A|||;VT=SNP
16	9753347	rs316383	G	A	100	PASS	AC=1648;AF=0.329073;AN=5008;NS=2504;DP=22130;EAS_AF=0.0734;AMR_AF=0.2565;AFR_AF=0.5605;EUR_AF=0.3847;SAS_AF=0.274;AA=A|||;VT=SNP
16	9753536	rs17568419	G	A	100	PASS	AC=561;AF=0.112021;AN=5008;NS=2504;DP=21494;EAS_AF=0.0734;AMR_AF=0.1095;AFR_AF=0.0885;EUR_AF=0.1809;SAS_AF=0.1145;AA=G|||;VT=SNP
16	9753777	rs62031836	T	A	100	PASS	AC=766;AF=0.152955;AN=5008;NS=2504;DP=18626;EAS_AF=0.0744;AMR_AF=0.1369;AFR_AF=0.2005;EUR_AF=0.1938;SAS_AF=0.1391;AA=A|||;VT=SNP
16	9753928	rs72779829	G	T	100	PASS	AC=569;AF=0.113618;AN=5008;NS=2504;DP=17727;EAS_AF=0.0645;AMR_AF=0.1023;AFR_AF=0.0915;EUR_AF=0.1849;SAS_AF=0.1288;AA=G|||;VT=SNP
16	9754054	rs34055979	A	T	100	PASS	AC=546;AF=0.109026;AN=5008;NS=2504;DP=14747;EAS_AF=0.1538;AMR_AF=0.098;AFR_AF=0.0076;EUR_AF=0.1193;SAS_AF=0.1973;AA=A|||;VT=SNP
16	9754061	rs28655074	C	T	100	PASS	AC=1422;AF=0.283946;AN=5008;NS=2504;DP=14774;EAS_AF=0.372;AMR_AF=0.3746;AFR_AF=0.2073;EUR_AF=0.2028;SAS_AF=0.316;AA=C|||;VT=SNP
16	9754138	rs35146603	C	T	100	PASS	AC=1680;AF=0.335463;AN=5008;NS=2504;DP=12932;EAS_AF=0.3968;AMR_AF=0.3948;AFR_AF=0.3843;EUR_AF=0.2038;SAS_AF=0.2996;AA=G|||;VT=SNP
16	9754332	rs316384	G	A	100	PASS	AC=1652;AF=0.329872;AN=5008;NS=2504;DP=17392;EAS_AF=0.4286;AMR_AF=0.2637;AFR_AF=0.239;EUR_AF=0.3579;SAS_AF=0.3691;AA=G|||;VT=SNP
16	9754369	rs167577	C	T	100	PASS	AC=1451;AF=0.289736;AN=5008;NS=2504;DP=17580;EAS_AF=0.2738;AMR_AF=0.2205;AFR_AF=0.3631;EUR_AF=0.2316;SAS_AF=0.316;AA=C|||;VT=SNP
16	9754379	rs167578	G	A	100	PASS	AC=3724;AF=0.74361;AN=5008;NS=2504;DP=17747;EAS_AF=0.748;AMR_AF=0.7824;AFR_AF=0.7436;EUR_AF=0.7614;SAS_AF=0.6933;AA=A|||;VT=SNP
16	9754737	rs1861193	G	A	100	PASS	AC=872;AF=0.174121;AN=5008;NS=2504;DP=20298;EAS_AF=0.0417;AMR_AF=0.1239;AFR_AF=0.3873;EUR_AF=0.1581;SAS_AF=0.0746;AA=A|||;VT=SNP
16	9754812	rs6416608	T	C	100	PASS	AC=2912;AF=0.58147;AN=5008;NS=2504;DP=20329;EAS_AF=0.4792;AMR_AF=0.6585;AFR_AF=0.6611;EUR_AF=0.6153;SAS_AF=0.4898;AA=C|||;VT=SNP
16	9754898	rs7186415	C	A	100	PASS	AC=2221;AF=0.44349;AN=5008;NS=2504;DP=21396;EAS_AF=0.4306;AMR_AF=0.5951;AFR_AF=0.3132;EUR_AF=0.5318;SAS_AF=0.4346;AA=C|||;VT=SNP
16	9755239	rs4781593	G	C	100	PASS	AC=3827;AF=0.764177;AN=5008;NS=2504;DP=18278;EAS_AF=0.6607;AMR_AF=0.8256;AFR_AF=0.7277;EUR_AF=0.8817;SAS_AF=0.7556;AA=C|||;VT=SNP
16	9755469	rs11646985	C	G	100	PASS	AC=1978;AF=0.394968;AN=5008;NS=2504;DP=17977;EAS_AF=0.4395;AMR_AF=0.5663;AFR_AF=0.1664;EUR_AF=0.508;SAS_AF=0.4202;AA=C|||;VT=SNP
16	9755481	rs17568440	G	C	100	PASS	AC=1461;AF=0.291733;AN=5008;NS=2504;DP=17467;EAS_AF=0.1835;AMR_AF=0.2161;AFR_AF=0.3646;EUR_AF=0.337;SAS_AF=0.3119;AA=C|||;VT=SNP
16	9755517	rs8049659	G	A	100	PASS	AC=483;AF=0.0964457;AN=5008;NS=2504;DP=16207;EAS_AF=0.0387;AMR_AF=0.0519;AFR_AF=0.2685;EUR_AF=0.0368;SAS_AF=0.0164;AA=G|||;VT=SNP
16	9757306	rs11642164	C	G	100	PASS	AC=1898;AF=0.378994;AN=5008;NS=2504;DP=17790;EAS_AF=0.5347;AMR_AF=0.4899;AFR_AF=0.1309;EUR_AF=0.4533;SAS_AF=0.3988;AA=C|||;VT=SNP
16	9757356	rs35393762	A	G	100	PASS	AC=233;AF=0.0465256;AN=5008;NS=2504;DP=17303;EAS_AF=0.0466;AMR_AF=0.0504;AFR_AF=0.0779;EUR_AF=0.0318;SAS_AF=0.0164;AA=A|||;VT=SNP
16	9757571	rs11865432	A	G	100	PASS	AC=516;AF=0.103035;AN=5008;NS=2504;DP=17528;EAS_AF=0.0466;AMR_AF=0.0548;AFR_AF=0.2859;EUR_AF=0.0368;SAS_AF=0.0164;AA=A|||;VT=SNP
16	9759204	rs142236313	G	A	100	PASS	AC=36;AF=0.0071885;AN=5008;NS=2504;DP=17346;EAS_AF=0.0317;AMR_AF=0.0014;AFR_AF=0;EUR_AF=0;SAS_AF=0.0031;AA=g|||;VT=SNP
16	9759488	rs17653172	C	T	100	PASS	AC=1319;AF=0.263379;AN=5008;NS=2504;DP=20559;EAS_AF=0.1815;AMR_AF=0.1744;AFR_AF=0.3321;EUR_AF=0.2843;SAS_AF=0.2965;AA=T|||;VT=SNP
16	9760163	rs11646070	G	A	100	PASS	AC=1366;AF=0.272764;AN=5008;NS=2504;DP=21197;EAS_AF=0.1845;AMR_AF=0.1931;AFR_AF=0.3207;EUR_AF=0.328;SAS_AF=0.2986;AA=A|||;VT=SNP
16	9760346	rs58585508	G	C	100	PASS	AC=1988;AF=0.396965;AN=5008;NS=2504;DP=20562;EAS_AF=0.4345;AMR_AF=0.5821;AFR_AF=0.149;EUR_AF=0.5199;SAS_AF=0.4356;AA=G|||;VT=SNP
16	9761770	rs4781605	C	T	100	PASS	AC=1987;AF=0.396765;AN=5008;NS=2504;DP=16610;EAS_AF=0.2361;AMR_AF=0.2622;AFR_AF=0.6415;EUR_AF=0.3887;SAS_AF=0.3354;AA=T|||;VT=SNP
16	9761813	rs72779836	C	T	100	PASS	AC=319;AF=0.0636981;AN=5008;NS=2504;DP=15871;EAS_AF=0.0357;AMR_AF=0.0764;AFR_AF=0.0045;EUR_AF=0.1034;SAS_AF=0.1227;AA=C|||;VT=SNP
16	9762185	rs9930663	A	C	100	PASS	AC=1953;AF=0.389976;AN=5008;NS=2504;DP=14113;EAS_AF=0.2371;AMR_AF=0.2723;AFR_AF=0.6127;EUR_AF=0.3877;SAS_AF=0.3323;AA=C|||;VT=SNP
16	9762190	rs9940563	C	T	100	PASS	AC=684;AF=0.136581;AN=5008;NS=2504;DP=14205;EAS_AF=0.0506;AMR_AF=0.0533;AFR_AF=0.41;EUR_AF=0.0378;SAS_AF=0.0164;AA=C|||;VT=SNP
16	9762297	rs9940642	C	T	100	PASS	AC=501;AF=0.10004;AN=5008;NS=2504;DP=17111;EAS_AF=0.0506;AMR_AF=0.049;AFR_AF=0.2738;EUR_AF=0.0378;SAS_AF=0.0164;AA=C|||;VT=SNP
16	9762983	rs9922961	C	T	100	PASS	AC=670;AF=0.133786;AN=5008;NS=2504;DP=20838;EAS_AF=0.0506;AMR_AF=0.0533;AFR_AF=0.3994;EUR_AF=0.0378;SAS_AF=0.0164;AA=C|||;VT=SNP
16	9763429	rs144994821	C	G	100	PASS	AC=37;AF=0.00738818;AN=5008;NS=2504;DP=21002;EAS_AF=0.0367;AMR_AF=0;AFR_AF=0;EUR_AF=0;SAS_AF=0;AA=C|||;VT=SNP
16	9763624	rs66756322	C	A	100	PASS	AC=660;AF=0.131789;AN=5008;NS=2504;DP=19493;EAS_AF=0.0516;AMR_AF=0.0519;AFR_AF=0.3918;EUR_AF=0.0378;SAS_AF=0.0164;AA=C|||;VT=SNP
16	9764365	rs9925504	G	A	100	PASS	AC=662;AF=0.132188;AN=5008;NS=2504;DP=20096;EAS_AF=0.0516;AMR_AF=0.0533;AFR_AF=0.3926;EUR_AF=0.0378;SAS_AF=0.0164;AA=G|||;VT=SNP
16	9764530	rs9925661	G	A	100	PASS	AC=3886;AF=0.775958;AN=5008;NS=2504;DP=15502;EAS_AF=0.6508;AMR_AF=0.8228;AFR_AF=0.7874;EUR_AF=0.8797;SAS_AF=0.7495;AA=A|||;VT=SNP
16	9764960	rs11074395	C	T	100	PASS	AC=1868;AF=0.373003;AN=5008;NS=2504;DP=12978;EAS_AF=0.4117;AMR_AF=0.5461;AFR_AF=0.1225;EUR_AF=0.4891;SAS_AF=0.4294;AA=C|||;VT=SNP
16	9765047	rs111404378	G	A	100	PASS	AC=4063;AF=0.811302;AN=5008;NS=2504;DP=13401;EAS_AF=0.6508;AMR_AF=0.8314;AFR_AF=0.916;EUR_AF=0.8807;SAS_AF=0.7495;AA=A|||;VT=SNP
16	9768196	rs28878619	T	C	100	PASS	AC=1796;AF=0.358626;AN=5008;NS=2504;DP=19437;EAS_AF=0.2391;AMR_AF=0.2392;AFR_AF=0.5681;EUR_AF=0.3479;SAS_AF=0.2945;AA=N|||;VT=SNP
16	9768604	rs11639966	G	C	100	PASS	AC=1794;AF=0.358227;AN=5008;NS=2504;DP=18538;EAS_AF=0.2391;AMR_AF=0.2392;AFR_AF=0.5666;EUR_AF=0.3479;SAS_AF=0.2945;AA=c|||;VT=SNP
16	9768723	rs137906819	G	A	100	PASS	AC=477;AF=0.0952476;AN=5008;NS=2504;DP=17550;EAS_AF=0.0526;AMR_AF=0.0476;AFR_AF=0.2542;EUR_AF=0.0388;SAS_AF=0.0164;AA=g|||;VT=SNP
16	9768750	rs11646718	T	C	100	PASS	AC=1801;AF=0.359625;AN=5008;NS=2504;DP=17808;EAS_AF=0.2401;AMR_AF=0.2406;AFR_AF=0.5703;EUR_AF=0.3479;SAS_AF=0.2945;AA=N|||;VT=SNP
16	9768940	rs12924780	C	T	100	PASS	AC=1803;AF=0.360024;AN=5008;NS=2504;DP=18856;EAS_AF=0.2421;AMR_AF=0.2406;AFR_AF=0.5703;EUR_AF=0.3479;SAS_AF=0.2945;AA=t|||;VT=SNP
16	9769042	rs12924924	C	T	100	PASS	AC=1746;AF=0.348642;AN=5008;NS=2504;DP=19742;EAS_AF=0.2401;AMR_AF=0.2421;AFR_AF=0.5272;EUR_AF=0.3489;SAS_AF=0.2945;AA=c|||;VT=SNP
16	9769466	rs55931449	G	A	100	PASS	AC=1740;AF=0.347444;AN=5008;NS=2504;DP=18268;EAS_AF=0.2411;AMR_AF=0.2392;AFR_AF=0.5242;EUR_AF=0.3479;SAS_AF=0.2945;AA=g|||;VT=SNP
16	9769579	rs62031854	C	T	100	PASS	AC=1800;AF=0.359425;AN=5008;NS=2504;DP=20179;EAS_AF=0.2411;AMR_AF=0.2406;AFR_AF=0.5688;EUR_AF=0.3479;SAS_AF=0.2945;AA=c|||;VT=SNP
16	9769657	rs56157128	C	T	100	PASS	AC=1800;AF=0.359425;AN=5008;NS=2504;DP=20669;EAS_AF=0.2401;AMR_AF=0.2421;AFR_AF=0.5688;EUR_AF=0.3479;SAS_AF=0.2945;AA=c|||;VT=SNP
16	9769674	rs112123778	G	C	100	PASS	AC=474;AF=0.0946486;AN=5008;NS=2504;DP=20389;EAS_AF=0.0536;AMR_AF=0.0461;AFR_AF=0.2519;EUR_AF=0.0388;SAS_AF=0.0164;AA=g|||;VT=SNP
16	9769687	rs113855112	G	A	100	PASS	AC=478;AF=0.0954473;AN=5008;NS=2504;DP=19651;EAS_AF=0.0536;AMR_AF=0.0476;AFR_AF=0.2534;EUR_AF=0.0398;SAS_AF=0.0164;AA=g|||;VT=SNP
16	9769729	rs57895900	A	T	100	PASS	AC=1796;AF=0.358626;AN=5008;NS=2504;DP=18057;EAS_AF=0.2391;AMR_AF=0.2406;AFR_AF=0.5681;EUR_AF=0.3479;SAS_AF=0.2935;AA=a|||;VT=SNP
16	9769758	rs57252432	C	G	100	PASS	AC=1796;AF=0.358626;AN=5008;NS=2504;DP=17371;EAS_AF=0.2391;AMR_AF=0.2406;AFR_AF=0.5681;EUR_AF=0.3479;SAS_AF=0.2935;AA=c|||;VT=SNP
16	9771126	rs11639502	A	G	100	PASS	AC=1903;AF=0.379992;AN=5008;NS=2504;DP=17715;EAS_AF=0.3601;AMR_AF=0.5519;AFR_AF=0.1732;EUR_AF=0.5099;SAS_AF=0.4243;AA=G|||;VT=SNP
16	9771275	rs60158444	A	T	100	PASS	AC=982;AF=0.196086;AN=5008;NS=2504;DP=18345;EAS_AF=0.1855;AMR_AF=0.1599;AFR_AF=0.1188;EUR_AF=0.2634;SAS_AF=0.2679;AA=A|||;VT=SNP
16	9771444	rs12918122	A	G	100	PASS	AC=476;AF=0.0950479;AN=5008;NS=2504;DP=14247;EAS_AF=0.0536;AMR_AF=0.0461;AFR_AF=0.2534;EUR_AF=0.0388;SAS_AF=0.0164;AA=a|||;VT=SNP
16	9771545	rs17653204	C	G	100	PASS	AC=1827;AF=0.364816;AN=5008;NS=2504;DP=14348;EAS_AF=0.3562;AMR_AF=0.5504;AFR_AF=0.1225;EUR_AF=0.508;SAS_AF=0.4223;AA=c|||;VT=SNP
16	9771686	rs63676160	T	G	100	PASS	AC=1802;AF=0.359824;AN=5008;NS=2504;DP=15297;EAS_AF=0.2391;AMR_AF=0.2406;AFR_AF=0.5719;EUR_AF=0.3479;SAS_AF=0.2945;AA=g|||;VT=SNP
16	9771732	rs11644374	G	A	100	PASS	AC=1766;AF=0.352636;AN=5008;NS=2504;DP=14709;EAS_AF=0.2391;AMR_AF=0.2363;AFR_AF=0.5477;EUR_AF=0.3469;SAS_AF=0.2945;AA=g|||;VT=SNP
16	9771901	rs11644717	C	G	100	PASS	AC=1762;AF=0.351837;AN=5008;NS=2504;DP=15406;EAS_AF=0.2391;AMR_AF=0.2363;AFR_AF=0.5439;EUR_AF=0.3479;SAS_AF=0.2945;AA=c|||;VT=SNP
16	9772106	rs11645816	C	T	100	PASS	AC=1961;AF=0.391573;AN=5008;NS=2504;DP=15241;EAS_AF=0.2391;AMR_AF=0.281;AFR_AF=0.5968;EUR_AF=0.4036;SAS_AF=0.3374;AA=c|||;VT=SNP
16	9772128	rs11645543	G	C	100	PASS	AC=1763;AF=0.352037;AN=5008;NS=2504;DP=14866;EAS_AF=0.2391;AMR_AF=0.2378;AFR_AF=0.5439;EUR_AF=0.3479;SAS_AF=0.2945;AA=g|||;VT=SNP
16	9772132	rs75919351	G	A	100	PASS	AC=441;AF=0.0880591;AN=5008;NS=2504;DP=14910;EAS_AF=0.0536;AMR_AF=0.0432;AFR_AF=0.2284;EUR_AF=0.0388;SAS_AF=0.0164;AA=g|||;VT=SNP
16	9772334	rs60736942	G	A	100	PASS	AC=1774;AF=0.354233;AN=5008;NS=2504;DP=16659;EAS_AF=0.2391;AMR_AF=0.2363;AFR_AF=0.553;EUR_AF=0.3479;SAS_AF=0.2945;AA=A|||;VT=SNP
16	9772425	rs16966096	A	G	100	PASS	AC=1775;AF=0.354433;AN=5008;NS=2504;DP=18794;EAS_AF=0.2401;AMR_AF=0.2349;AFR_AF=0.553;EUR_AF=0.3489;SAS_AF=0.2945;AA=G|||;VT=SNP
16	9772515	rs4483841	T	G	100	PASS	AC=1776;AF=0.354633;AN=5008;NS=2504;DP=17700;EAS_AF=0.2391;AMR_AF=0.2363;AFR_AF=0.5537;EUR_AF=0.3489;SAS_AF=0.2945;AA=T|||;VT=SNP
16	9772529	rs3968868	G	A	100	PASS	AC=1759;AF=0.351238;AN=5008;NS=2504;DP=18042;EAS_AF=0.2391;AMR_AF=0.2363;AFR_AF=0.5416;EUR_AF=0.3479;SAS_AF=0.2945;AA=A|||;VT=SNP
16	9772573	rs4063490	A	G	100	PASS	AC=1775;AF=0.354433;AN=5008;NS=2504;DP=18547;EAS_AF=0.2391;AMR_AF=0.2363;AFR_AF=0.5537;EUR_AF=0.3479;SAS_AF=0.2945;AA=G|||;VT=SNP
16	9772633	rs3968869	A	C	100	PASS	AC=1981;AF=0.395567;AN=5008;NS=2504;DP=18158;EAS_AF=0.2391;AMR_AF=0.2824;AFR_AF=0.6067;EUR_AF=0.4095;SAS_AF=0.3374;AA=C|||;VT=SNP
16	9772731	rs11642311	T	A	100	PASS	AC=1812;AF=0.361821;AN=5008;NS=2504;DP=18615;EAS_AF=0.3581;AMR_AF=0.5346;AFR_AF=0.1445;EUR_AF=0.4781;SAS_AF=0.4172;AA=T|||;VT=SNP
16	9773246	rs17682064	G	A	100	PASS	AC=409;AF=0.0816693;AN=5008;NS=2504;DP=19369;EAS_AF=0.0724;AMR_AF=0.2334;AFR_AF=0.0023;EUR_AF=0.0656;SAS_AF=0.1074;AA=G|||;VT=SNP
16	9773504	rs12708626	G	C	100	PASS	AC=501;AF=0.10004;AN=5008;NS=2504;DP=17362;EAS_AF=0.0536;AMR_AF=0.0476;AFR_AF=0.2708;EUR_AF=0.0398;SAS_AF=0.0164;AA=G|||;VT=SNP
16	9773954	rs12599805	G	A	100	PASS	AC=52;AF=0.0103834;AN=5008;NS=2504;DP=17410;EAS_AF=0.0506;AMR_AF=0;AFR_AF=0;EUR_AF=0;SAS_AF=0.001;AA=G|||;VT=SNP
16	9774211	rs55760802	G	A	100	PASS	AC=1901;AF=0.379593;AN=5008;NS=2504;DP=18802;EAS_AF=0.3552;AMR_AF=0.549;AFR_AF=0.1989;EUR_AF=0.4901;SAS_AF=0.4151;AA=G|||;VT=SNP
16	9774435	rs11866237	G	A	100	PASS	AC=441;AF=0.0880591;AN=5008;NS=2504;DP=21395;EAS_AF=0.0536;AMR_AF=0.0432;AFR_AF=0.2284;EUR_AF=0.0388;SAS_AF=0.0164;AA=G|||;VT=SNP
16	9774610	rs11074404	A	G	100	PASS	AC=1518;AF=0.303115;AN=5008;NS=2504;DP=21351;EAS_AF=0.2401;AMR_AF=0.2248;AFR_AF=0.3654;EUR_AF=0.3469;SAS_AF=0.2945;AA=A|||;VT=SNP
16	9774775	rs11645132	T	C	100	PASS	AC=1436;AF=0.286741;AN=5008;NS=2504;DP=21082;EAS_AF=0.1875;AMR_AF=0.2349;AFR_AF=0.3011;EUR_AF=0.3698;SAS_AF=0.3211;AA=C|||;VT=SNP
16	9774788	rs17568614	A	G	100	PASS	AC=1434;AF=0.286342;AN=5008;NS=2504;DP=21184;EAS_AF=0.1865;AMR_AF=0.2349;AFR_AF=0.3003;EUR_AF=0.3698;SAS_AF=0.3211;AA=G|||;VT=SNP
16	9774871	rs7201482	C	G	100	PASS	AC=1920;AF=0.383387;AN=5008;NS=2504;DP=21274;EAS_AF=0.3641;AMR_AF=0.5519;AFR_AF=0.2065;EUR_AF=0.492;SAS_AF=0.411;AA=C|||;VT=SNP
16	9775160	rs11639989	C	G	100	PASS	AC=1012;AF=0.202077;AN=5008;NS=2504;DP=21498;EAS_AF=0.1885;AMR_AF=0.1585;AFR_AF=0.1369;EUR_AF=0.2654;SAS_AF=0.2699;AA=C|||;VT=SNP
16	9775181	rs11639697	G	T	100	PASS	AC=1280;AF=0.255591;AN=5008;NS=2504;DP=21067;EAS_AF=0.1885;AMR_AF=0.2262;AFR_AF=0.1906;EUR_AF=0.3648;SAS_AF=0.3211;AA=G|||;VT=SNP
16	9775196	rs1420046	C	G	100	PASS	AC=1848;AF=0.36901;AN=5008;NS=2504;DP=21074;EAS_AF=0.3651;AMR_AF=0.5447;AFR_AF=0.1566;EUR_AF=0.4891;SAS_AF=0.4121;AA=C|||;VT=SNP
16	9775235	rs11645272	A	G	100	PASS	AC=1286;AF=0.256789;AN=5008;NS=2504;DP=21066;EAS_AF=0.1885;AMR_AF=0.2262;AFR_AF=0.1914;EUR_AF=0.3698;SAS_AF=0.3211;AA=A|||;VT=SNP
16	9775326	rs16966127	A	G	100	PASS	AC=589;AF=0.117612;AN=5008;NS=2504;DP=20226;EAS_AF=0.0536;AMR_AF=0.0504;AFR_AF=0.3366;EUR_AF=0.0388;SAS_AF=0.0164;AA=A|||;VT=SNP
16	9775703	rs11646563	T	A	100	PASS	AC=3400;AF=0.678914;AN=5008;NS=2504;DP=19440;EAS_AF=0.5496;AMR_AF=0.7839;AFR_AF=0.5499;EUR_AF=0.8598;SAS_AF=0.726;AA=A|||;VT=SNP
16	9776135	rs55692111	C	A	100	PASS	AC=2257;AF=0.450679;AN=5008;NS=2504;DP=17366;EAS_AF=0.3621;AMR_AF=0.5677;AFR_AF=0.4614;EUR_AF=0.4911;SAS_AF=0.4029;AA=C|||;VT=SNP
16	9776136	rs57135958	C	A	100	PASS	AC=2258;AF=0.450879;AN=5008;NS=2504;DP=17419;EAS_AF=0.3631;AMR_AF=0.5677;AFR_AF=0.4614;EUR_AF=0.4911;SAS_AF=0.4029;AA=C|||;VT=SNP
16	9776728	rs11646975	A	G	100	PASS	AC=1086;AF=0.216853;AN=5008;NS=2504;DP=21041;EAS_AF=0.1885;AMR_AF=0.1816;AFR_AF=0.1422;EUR_AF=0.3082;SAS_AF=0.2781;AA=A|||;VT=SNP
16	9777172	rs12325334	C	T	100	PASS	AC=1126;AF=0.22484;AN=5008;NS=2504;DP=18980;EAS_AF=0.1865;AMR_AF=0.1801;AFR_AF=0.1747;EUR_AF=0.3082;SAS_AF=0.2781;AA=T|||;VT=SNP
16	9777759	rs6497392	A	G	100	PASS	AC=1359;AF=0.271366;AN=5008;NS=2504;DP=18886;EAS_AF=0.1875;AMR_AF=0.2277;AFR_AF=0.2481;EUR_AF=0.3678;SAS_AF=0.3211;AA=A|||;VT=SNP
16	9778041	rs1894852	T	C	100	PASS	AC=3574;AF=0.713658;AN=5008;NS=2504;DP=12569;EAS_AF=0.5506;AMR_AF=0.7896;AFR_AF=0.671;EUR_AF=0.8638;SAS_AF=0.7311;AA=C|||;VT=SNP
16	9780993	rs10852232	G	A	100	PASS	AC=1882;AF=0.375799;AN=5008;NS=2504;DP=19012;EAS_AF=0.3601;AMR_AF=0.5562;AFR_AF=0.1641;EUR_AF=0.508;SAS_AF=0.4141;AA=G|||;VT=SNP
16	9781000	rs61276246	G	A	100	PASS	AC=1272;AF=0.253994;AN=5008;NS=2504;DP=18732;EAS_AF=0.1875;AMR_AF=0.1844;AFR_AF=0.2806;EUR_AF=0.3091;SAS_AF=0.2791;AA=G|||;VT=SNP
16	9781375	rs1362323	C	T	100	PASS	AC=1885;AF=0.376398;AN=5008;NS=2504;DP=19375;EAS_AF=0.3601;AMR_AF=0.5562;AFR_AF=0.1641;EUR_AF=0.508;SAS_AF=0.4172;AA=C|||;VT=SNP
16	9781428	rs1362324	T	A	100	PASS	AC=3360;AF=0.670927;AN=5008;NS=2504;DP=18059;EAS_AF=0.5446;AMR_AF=0.7795;AFR_AF=0.5212;EUR_AF=0.8618;SAS_AF=0.7301;AA=A|||;VT=SNP
16	9781473	rs1362325	T	A	100	PASS	AC=3360;AF=0.670927;AN=5008;NS=2504;DP=17971;EAS_AF=0.5446;AMR_AF=0.7795;AFR_AF=0.5212;EUR_AF=0.8618;SAS_AF=0.7301;AA=A|||;VT=SNP
16	9781846	rs1345290	G	A	100	PASS	AC=1475;AF=0.294529;AN=5008;NS=2504;DP=20106;EAS_AF=0.1865;AMR_AF=0.2233;AFR_AF=0.3548;EUR_AF=0.3539;SAS_AF=0.3139;AA=A|||;VT=SNP
16	9781848	rs72779846	C	T	100	PASS	AC=1328;AF=0.265176;AN=5008;NS=2504;DP=20285;EAS_AF=0.1865;AMR_AF=0.1988;AFR_AF=0.2965;EUR_AF=0.3111;SAS_AF=0.3037;AA=C|||;VT=SNP
16	9781899	rs11641351	C	G	100	PASS	AC=2013;AF=0.401957;AN=5008;NS=2504;DP=20007;EAS_AF=0.374;AMR_AF=0.562;AFR_AF=0.2474;EUR_AF=0.5089;SAS_AF=0.4162;AA=C|||;VT=SNP
16	9781940	rs72779848	A	G	100	PASS	AC=1007;AF=0.201078;AN=5008;NS=2504;DP=20292;EAS_AF=0.1875;AMR_AF=0.1585;AFR_AF=0.1346;EUR_AF=0.2654;SAS_AF=0.2689;AA=A|||;VT=SNP
16	9782136	rs17568718	T	A	100	PASS	AC=1154;AF=0.230431;AN=5008;NS=2504;DP=20699;EAS_AF=0.1865;AMR_AF=0.1643;AFR_AF=0.2428;EUR_AF=0.2664;SAS_AF=0.2689;AA=T|||;VT=SNP
16	9782928	rs4063479	A	G	100	PASS	AC=1473;AF=0.294129;AN=5008;NS=2504;DP=18009;EAS_AF=0.1875;AMR_AF=0.2233;AFR_AF=0.3548;EUR_AF=0.3539;SAS_AF=0.3108;AA=G|||;VT=SNP
16	9782945	rs4063480	C	G	100	PASS	AC=1473;AF=0.294129;AN=5008;NS=2504;DP=19511;EAS_AF=0.1875;AMR_AF=0.2233;AFR_AF=0.3548;EUR_AF=0.3539;SAS_AF=0.3108;AA=G|||;VT=SNP
16	9783169	rs4063481	G	C	100	PASS	AC=1473;AF=0.294129;AN=5008;NS=2504;DP=17193;EAS_AF=0.1875;AMR_AF=0.2233;AFR_AF=0.3548;EUR_AF=0.3539;SAS_AF=0.3108;AA=C|||;VT=SNP
16	9783290	rs4063482	A	C	100	PASS	AC=1474;AF=0.294329;AN=5008;NS=2504;DP=18472;EAS_AF=0.1885;AMR_AF=0.2233;AFR_AF=0.3548;EUR_AF=0.3539;SAS_AF=0.3108;AA=C|||;VT=SNP
16	9783361	rs1420047	C	T	100	PASS	AC=3375;AF=0.673922;AN=5008;NS=2504;DP=14361;EAS_AF=0.5595;AMR_AF=0.7795;AFR_AF=0.5212;EUR_AF=0.8628;SAS_AF=0.729;AA=T|||;VT=SNP
16	9784163	rs11644994	G	A	100	PASS	AC=3527;AF=0.704273;AN=5008;NS=2504;DP=21470;EAS_AF=0.5456;AMR_AF=0.7839;AFR_AF=0.6437;EUR_AF=0.8638;SAS_AF=0.729;AA=A|||;VT=SNP
16	9784183	rs11640400	A	G	100	PASS	AC=1475;AF=0.294529;AN=5008;NS=2504;DP=21338;EAS_AF=0.1875;AMR_AF=0.2233;AFR_AF=0.3533;EUR_AF=0.3539;SAS_AF=0.3149;AA=G|||;VT=SNP
16	9784426	rs11645129	G	A	100	PASS	AC=1327;AF=0.264976;AN=5008;NS=2504;DP=20703;EAS_AF=0.1875;AMR_AF=0.1988;AFR_AF=0.2965;EUR_AF=0.3111;SAS_AF=0.3016;AA=G|||;VT=SNP
16	9784445	rs11645442	C	G	100	PASS	AC=1330;AF=0.265575;AN=5008;NS=2504;DP=20585;EAS_AF=0.1875;AMR_AF=0.1988;AFR_AF=0.2988;EUR_AF=0.3111;SAS_AF=0.3016;AA=C|||;VT=SNP
16	9784522	rs11645485	C	T	100	PASS	AC=1327;AF=0.264976;AN=5008;NS=2504;DP=20359;EAS_AF=0.1875;AMR_AF=0.1988;AFR_AF=0.2965;EUR_AF=0.3111;SAS_AF=0.3016;AA=C|||;VT=SNP
16	9784720	rs2160167	G	T	100	PASS	AC=1471;AF=0.29373;AN=5008;NS=2504;DP=19136;EAS_AF=0.1875;AMR_AF=0.2233;AFR_AF=0.3533;EUR_AF=0.3539;SAS_AF=0.3108;AA=g|||;VT=SNP
16	9784803	rs2080270	G	A	100	PASS	AC=1888;AF=0.376997;AN=5008;NS=2504;DP=17909;EAS_AF=0.3591;AMR_AF=0.5562;AFR_AF=0.1657;EUR_AF=0.5089;SAS_AF=0.4182;AA=G|||;VT=SNP
16	9784877	rs1345291	G	T	100	PASS	AC=3248;AF=0.648562;AN=5008;NS=2504;DP=18306;EAS_AF=0.5476;AMR_AF=0.7752;AFR_AF=0.4365;EUR_AF=0.8628;SAS_AF=0.729;AA=T|||;VT=SNP
16	9784993	rs1345292	G	C	100	PASS	AC=1380;AF=0.275559;AN=5008;NS=2504;DP=17135;EAS_AF=0.1875;AMR_AF=0.2219;AFR_AF=0.2852;EUR_AF=0.3539;SAS_AF=0.3108;AA=C|||;VT=SNP
16	9785099	rs2160168	A	G	100	PASS	AC=1471;AF=0.29373;AN=5008;NS=2504;DP=16204;EAS_AF=0.1875;AMR_AF=0.2233;AFR_AF=0.3533;EUR_AF=0.3539;SAS_AF=0.3108;AA=G|||;VT=SNP
16	9785420	rs4781667	C	T	100	PASS	AC=1886;AF=0.376597;AN=5008;NS=2504;DP=16139;EAS_AF=0.3591;AMR_AF=0.5562;AFR_AF=0.1641;EUR_AF=0.508;SAS_AF=0.4192;AA=C|||;VT=SNP
16	9785722	rs8051221	C	T	100	PASS	AC=1472;AF=0.29393;AN=5008;NS=2504;DP=15891;EAS_AF=0.1875;AMR_AF=0.2233;AFR_AF=0.354;EUR_AF=0.3539;SAS_AF=0.3108;AA=T|||;VT=SNP
16	9786053	rs8056418	A	G	100	PASS	AC=3511;AF=0.701078;AN=5008;NS=2504;DP=16968;EAS_AF=0.5615;AMR_AF=0.7839;AFR_AF=0.615;EUR_AF=0.8628;SAS_AF=0.7362;AA=G|||;VT=SNP
16	9786170	rs8061088	T	C	100	PASS	AC=1473;AF=0.294129;AN=5008;NS=2504;DP=17380;EAS_AF=0.1875;AMR_AF=0.2233;AFR_AF=0.3548;EUR_AF=0.3539;SAS_AF=0.3108;AA=T|||;VT=SNP
16	9786359	rs12325557	C	G	100	PASS	AC=1063;AF=0.21226;AN=5008;NS=2504;DP=16596;EAS_AF=0.1885;AMR_AF=0.1643;AFR_AF=0.174;EUR_AF=0.2664;SAS_AF=0.2669;AA=C|||;VT=SNP
16	9786473	rs12325195	A	G	100	PASS	AC=1472;AF=0.29393;AN=5008;NS=2504;DP=17116;EAS_AF=0.1875;AMR_AF=0.2233;AFR_AF=0.354;EUR_AF=0.3539;SAS_AF=0.3108;AA=A|||;VT=SNP
16	9786482	rs12325270	T	C	100	PASS	AC=1474;AF=0.294329;AN=5008;NS=2504;DP=17034;EAS_AF=0.1885;AMR_AF=0.2233;AFR_AF=0.3548;EUR_AF=0.3539;SAS_AF=0.3108;AA=T|||;VT=SNP
16	9786740	rs72779853	C	G	100	PASS	AC=1326;AF=0.264776;AN=5008;NS=2504;DP=15247;EAS_AF=0.1875;AMR_AF=0.1988;AFR_AF=0.2958;EUR_AF=0.3111;SAS_AF=0.3016;AA=C|||;VT=SNP
16	9786977	rs55688657	G	A	100	PASS	AC=1470;AF=0.29353;AN=5008;NS=2504;DP=13547;EAS_AF=0.1875;AMR_AF=0.2233;AFR_AF=0.3525;EUR_AF=0.3539;SAS_AF=0.3108;AA=A|||;VT=SNP
16	9787937	rs12923310	G	T	100	PASS	AC=1394;AF=0.278355;AN=5008;NS=2504;DP=18292;EAS_AF=0.1875;AMR_AF=0.219;AFR_AF=0.2965;EUR_AF=0.3539;SAS_AF=0.3119;AA=G|||;VT=SNP
16	9788403	rs117416951	C	T	100	PASS	AC=42;AF=0.00838658;AN=5008;NS=2504;DP=18168;EAS_AF=0.0407;AMR_AF=0;AFR_AF=0;EUR_AF=0;SAS_AF=0.001;AA=c|||;VT=SNP
16	9788429	rs12925197	C	G	100	PASS	AC=1902;AF=0.379792;AN=5008;NS=2504;DP=18187;EAS_AF=0.377;AMR_AF=0.5562;AFR_AF=0.1596;EUR_AF=0.5139;SAS_AF=0.4172;AA=C|||;VT=SNP
16	9788725	rs8050921	A	G	100	PASS	AC=1285;AF=0.256589;AN=5008;NS=2504;DP=18615;EAS_AF=0.1786;AMR_AF=0.1945;AFR_AF=0.2958;EUR_AF=0.3002;SAS_AF=0.2832;AA=G|||;VT=SNP
16	9788880	rs137963459	T	C	100	PASS	AC=42;AF=0.00838658;AN=5008;NS=2504;DP=18880;EAS_AF=0.0407;AMR_AF=0;AFR_AF=0;EUR_AF=0;SAS_AF=0.001;AA=T|||;VT=SNP
16	9788904	rs35188800	C	G	100	PASS	AC=1881;AF=0.375599;AN=5008;NS=2504;DP=19824;EAS_AF=0.3621;AMR_AF=0.5591;AFR_AF=0.1581;EUR_AF=0.5089;SAS_AF=0.4162;AA=C|||;VT=SNP
16	9789066	rs8053582	G	C	100	PASS	AC=1427;AF=0.284944;AN=5008;NS=2504;DP=21012;EAS_AF=0.1875;AMR_AF=0.2161;AFR_AF=0.3328;EUR_AF=0.3469;SAS_AF=0.3057;AA=G|||;VT=SNP
16	9789248	rs1420048	C	T	100	PASS	AC=1151;AF=0.229832;AN=5008;NS=2504;DP=18244;EAS_AF=0.1875;AMR_AF=0.1614;AFR_AF=0.2436;EUR_AF=0.2644;SAS_AF=0.2679;AA=C|||;VT=SNP
16	9790691	rs8061848	C	T	100	PASS	AC=1160;AF=0.231629;AN=5008;NS=2504;DP=20481;EAS_AF=0.1865;AMR_AF=0.1873;AFR_AF=0.1861;EUR_AF=0.3032;SAS_AF=0.2975;AA=C|||;VT=SNP
16	9791358	rs13330694	G	A	100	PASS	AC=485;AF=0.096845;AN=5008;NS=2504;DP=21016;EAS_AF=0.0327;AMR_AF=0.0403;AFR_AF=0.2769;EUR_AF=0.0348;SAS_AF=0.0235;AA=G|||;VT=SNP
16	9792542	rs4781670	C	G	100	PASS	AC=1932;AF=0.385783;AN=5008;NS=2504;DP=20854;EAS_AF=0.371;AMR_AF=0.5634;AFR_AF=0.1687;EUR_AF=0.5179;SAS_AF=0.4325;AA=C|||;VT=SNP
16	9793382	rs1476954	A	G	100	PASS	AC=1947;AF=0.388778;AN=5008;NS=2504;DP=18827;EAS_AF=0.3879;AMR_AF=0.5648;AFR_AF=0.1604;EUR_AF=0.5229;SAS_AF=0.4356;AA=A|||;VT=SNP
16	9794943	rs4781671	A	T	100	PASS	AC=1610;AF=0.321486;AN=5008;NS=2504;DP=19163;EAS_AF=0.1161;AMR_AF=0.4207;AFR_AF=0.4145;EUR_AF=0.3181;SAS_AF=0.3405;AA=G|||;VT=SNP
16	9794960	rs1972577	G	A	100	PASS	AC=2437;AF=0.486621;AN=5008;NS=2504;DP=19731;EAS_AF=0.2877;AMR_AF=0.5216;AFR_AF=0.5424;EUR_AF=0.4821;SAS_AF=0.5961;AA=A|||;VT=SNP
16	9795074	rs1972578	A	G	100	PASS	AC=2828;AF=0.564696;AN=5008;NS=2504;DP=21048;EAS_AF=0.3046;AMR_AF=0.6023;AFR_AF=0.6566;EUR_AF=0.6243;SAS_AF=0.6207;AA=G|||;VT=SNP
16	9795084	rs77636953	A	G	100	PASS	AC=55;AF=0.0109824;AN=5008;NS=2504;DP=21568;EAS_AF=0.0387;AMR_AF=0.0216;AFR_AF=0;EUR_AF=0.001;SAS_AF=0;AA=A|||;VT=SNP
16	9795190	rs1107478	G	A	100	PASS	AC=2269;AF=0.453075;AN=5008;NS=2504;DP=21798;EAS_AF=0.2986;AMR_AF=0.5576;AFR_AF=0.329;EUR_AF=0.5905;SAS_AF=0.5644;AA=A|||;VT=SNP
16	9795387	rs1107477	G	C	100	PASS	AC=2706;AF=0.540335;AN=5008;NS=2504;DP=21656;EAS_AF=0.2946;AMR_AF=0.6037;AFR_AF=0.5658;EUR_AF=0.6312;SAS_AF=0.6207;AA=C|||;VT=SNP
16	9795522	rs11646319	G	C	100	PASS	AC=871;AF=0.173922;AN=5008;NS=2504;DP=21304;EAS_AF=0.1855;AMR_AF=0.1542;AFR_AF=0.0325;EUR_AF=0.2634;SAS_AF=0.2751;AA=G|||;VT=SNP
16	9795873	rs1861195	T	C	100	PASS	AC=1388;AF=0.277157;AN=5008;NS=2504;DP=17403;EAS_AF=0.1101;AMR_AF=0.4078;AFR_AF=0.261;EUR_AF=0.3181;SAS_AF=0.3364;AA=T|||;VT=SNP
16	9795888	rs1861196	C	G	100	PASS	AC=1387;AF=0.276957;AN=5008;NS=2504;DP=17163;EAS_AF=0.1101;AMR_AF=0.4078;AFR_AF=0.261;EUR_AF=0.3171;SAS_AF=0.3364;AA=C|||;VT=SNP
16	9796073	rs1861197	T	G	100	PASS	AC=2444;AF=0.488019;AN=5008;NS=2504;DP=13717;EAS_AF=0.2986;AMR_AF=0.598;AFR_AF=0.3585;EUR_AF=0.6392;SAS_AF=0.6247;AA=G|||;VT=SNP
16	9796344	rs7196544	C	T	100	PASS	AC=1386;AF=0.276757;AN=5008;NS=2504;DP=19733;EAS_AF=0.1101;AMR_AF=0.4092;AFR_AF=0.2617;EUR_AF=0.3171;SAS_AF=0.3333;AA=C|||;VT=SNP
16	9796479	rs12928901	G	T	100	PASS	AC=1350;AF=0.269569;AN=5008;NS=2504;DP=19375;EAS_AF=0.1101;AMR_AF=0.3991;AFR_AF=0.2617;EUR_AF=0.2962;SAS_AF=0.3252;AA=G|||;VT=SNP
16	9796727	rs12325509	G	A	100	PASS	AC=1387;AF=0.276957;AN=5008;NS=2504;DP=20271;EAS_AF=0.1111;AMR_AF=0.4107;AFR_AF=0.261;EUR_AF=0.3171;SAS_AF=0.3333;AA=G|||;VT=SNP
16	9797124	rs12325066	C	A	100	PASS	AC=1390;AF=0.277556;AN=5008;NS=2504;DP=18910;EAS_AF=0.1111;AMR_AF=0.4107;AFR_AF=0.2625;EUR_AF=0.3161;SAS_AF=0.3354;AA=C|||;VT=SNP
16	9797421	rs12930446	T	C	100	PASS	AC=1496;AF=0.298722;AN=5008;NS=2504;DP=16406;EAS_AF=0.1111;AMR_AF=0.4352;AFR_AF=0.2814;EUR_AF=0.3678;SAS_AF=0.3476;AA=C|||;VT=SNP
16	9797530	rs56064109	G	T	100	PASS	AC=1356;AF=0.270767;AN=5008;NS=2504;DP=16805;EAS_AF=0.1111;AMR_AF=0.4049;AFR_AF=0.261;EUR_AF=0.2952;SAS_AF=0.3282;AA=G|||;VT=SNP
16	9797569	rs1362326	C	T	100	PASS	AC=2624;AF=0.523962;AN=5008;NS=2504;DP=17828;EAS_AF=0.3006;AMR_AF=0.6009;AFR_AF=0.4992;EUR_AF=0.6302;SAS_AF=0.6237;AA=c|||;VT=SNP
16	9797639	rs1362327	C	T	100	PASS	AC=1391;AF=0.277756;AN=5008;NS=2504;DP=1628;EAS_AF=0.1121;AMR_AF=0.4092;AFR_AF=0.2587;EUR_AF=0.3171;SAS_AF=0.3405;AA=C|||;VT=SNP
16	9798087	rs1543889	T	C	100	PASS	AC=1397;AF=0.278954;AN=5008;NS=2504;DP=18307;EAS_AF=0.1141;AMR_AF=0.4107;AFR_AF=0.2602;EUR_AF=0.3181;SAS_AF=0.3405;AA=T|||;VT=SNP
16	9798173	rs1543890	C	G	100	PASS	AC=1398;AF=0.279153;AN=5008;NS=2504;DP=19413;EAS_AF=0.1131;AMR_AF=0.4107;AFR_AF=0.2648;EUR_AF=0.3171;SAS_AF=0.3374;AA=C|||;VT=SNP
16	9798539	rs8055473	G	T	100	PASS	AC=2653;AF=0.529752;AN=5008;NS=2504;DP=20133;EAS_AF=0.4663;AMR_AF=0.4164;AFR_AF=0.7156;EUR_AF=0.5427;SAS_AF=0.411;AA=T|||;VT=SNP
16	9798708	rs55988614	T	C	100	PASS	AC=696;AF=0.138978;AN=5008;NS=2504;DP=21850;EAS_AF=0.1548;AMR_AF=0.1196;AFR_AF=0.0068;EUR_AF=0.2177;SAS_AF=0.2342;AA=t|||;VT=SNP
16	9798986	rs7203936	C	G	100	PASS	AC=1603;AF=0.320088;AN=5008;NS=2504;DP=19225;EAS_AF=0.1845;AMR_AF=0.1816;AFR_AF=0.615;EUR_AF=0.2326;SAS_AF=0.2495;AA=C|||;VT=SNP
16	9799012	rs7202531	G	T	100	PASS	AC=1717;AF=0.342851;AN=5008;NS=2504;DP=19105;EAS_AF=0.1845;AMR_AF=0.1988;AFR_AF=0.6619;EUR_AF=0.2714;SAS_AF=0.2505;AA=G|||;VT=SNP
16	9799263	rs7204471	C	T	100	PASS	AC=1952;AF=0.389776;AN=5008;NS=2504;DP=18056;EAS_AF=0.1766;AMR_AF=0.2853;AFR_AF=0.6846;EUR_AF=0.3917;SAS_AF=0.2832;AA=T|||;VT=SNP
16	9799341	rs11074409	G	A	100	PASS	AC=1294;AF=0.258387;AN=5008;NS=2504;DP=18307;EAS_AF=0.2014;AMR_AF=0.2205;AFR_AF=0.2859;EUR_AF=0.3101;SAS_AF=0.2536;AA=A|||;VT=SNP
16	9799419	rs1968164	T	A	100	PASS	AC=1122;AF=0.224042;AN=5008;NS=2504;DP=17306;EAS_AF=0.3065;AMR_AF=0.2493;AFR_AF=0.09;EUR_AF=0.2674;SAS_AF=0.2577;AA=G|||;VT=SNP
16	9799641	rs1476955	A	G	100	PASS	AC=4079;AF=0.814497;AN=5008;NS=2504;DP=20670;EAS_AF=0.6032;AMR_AF=0.8862;AFR_AF=0.9856;EUR_AF=0.8131;SAS_AF=0.7515;AA=G|||;VT=SNP
16	9799697	rs1476956	G	C	100	PASS	AC=3734;AF=0.745607;AN=5008;NS=2504;DP=19565;EAS_AF=0.6369;AMR_AF=0.6571;AFR_AF=0.8759;EUR_AF=0.7525;SAS_AF=0.7372;AA=C|||;VT=SNP
16	9799707	rs1476957	T	C	100	PASS	AC=3849;AF=0.76857;AN=5008;NS=2504;DP=19132;EAS_AF=0.6835;AMR_AF=0.67;AFR_AF=0.8911;EUR_AF=0.7634;SAS_AF=0.7658;AA=C|||;VT=SNP
16	9800052	rs35842284	C	A	100	PASS	AC=2063;AF=0.411941;AN=5008;NS=2504;DP=20411;EAS_AF=0.4732;AMR_AF=0.3559;AFR_AF=0.2935;EUR_AF=0.4036;SAS_AF=0.5573;AA=A|||;VT=SNP
16	9800376	rs8048082	A	T	100	PASS	AC=2165;AF=0.432308;AN=5008;NS=2504;DP=21198;EAS_AF=0.4752;AMR_AF=0.366;AFR_AF=0.3707;EUR_AF=0.4026;SAS_AF=0.5491;AA=T|||;VT=SNP
16	9800444	rs4780572	T	C	100	PASS	AC=2532;AF=0.505591;AN=5008;NS=2504;DP=23425;EAS_AF=0.2183;AMR_AF=0.4409;AFR_AF=0.7231;EUR_AF=0.6133;SAS_AF=0.4427;AA=T|||;VT=SNP
16	9800497	rs4780573	T	A	100	PASS	AC=2523;AF=0.503794;AN=5008;NS=2504;DP=22291;EAS_AF=0.2103;AMR_AF=0.4409;AFR_AF=0.7224;EUR_AF=0.6133;SAS_AF=0.4427;AA=t|||;VT=SNP
16	9800554	rs4780574	C	T	100	PASS	AC=2469;AF=0.493011;AN=5008;NS=2504;DP=20882;EAS_AF=0.1895;AMR_AF=0.4323;AFR_AF=0.7224;EUR_AF=0.6054;SAS_AF=0.4233;AA=t|||;VT=SNP
16	9800580	rs4781675	A	G	100	PASS	AC=2570;AF=0.513179;AN=5008;NS=2504;DP=19889;EAS_AF=0.1895;AMR_AF=0.4409;AFR_AF=0.7784;EUR_AF=0.6193;SAS_AF=0.4305;AA=a|||;VT=SNP
16	9800774	rs4780575	C	T	100	PASS	AC=2464;AF=0.492013;AN=5008;NS=2504;DP=19762;EAS_AF=0.1895;AMR_AF=0.4323;AFR_AF=0.7209;EUR_AF=0.6024;SAS_AF=0.4233;AA=c|||;VT=SNP
16	9800807	rs4780576	G	A	100	PASS	AC=1518;AF=0.303115;AN=5008;NS=2504;DP=19390;EAS_AF=0.1528;AMR_AF=0.3084;AFR_AF=0.3669;EUR_AF=0.4294;SAS_AF=0.2382;AA=g|||;VT=SNP
16	9800846	rs7189919	A	G	100	PASS	AC=3852;AF=0.769169;AN=5008;NS=2504;DP=19463;EAS_AF=0.6567;AMR_AF=0.6931;AFR_AF=0.7935;EUR_AF=0.8489;SAS_AF=0.8241;AA=a|||;VT=SNP
16	9801034	rs76648256	A	G	100	PASS	AC=91;AF=0.0181709;AN=5008;NS=2504;DP=19888;EAS_AF=0.0218;AMR_AF=0.0043;AFR_AF=0.0061;EUR_AF=0.008;SAS_AF=0.0511;AA=A|||;VT=SNP
16	9801207	rs12928053	C	T	100	PASS	AC=1599;AF=0.319289;AN=5008;NS=2504;DP=19604;EAS_AF=0.1528;AMR_AF=0.3141;AFR_AF=0.4228;EUR_AF=0.4294;SAS_AF=0.2413;AA=C|||;VT=SNP
16	9801646	rs76564383	A	G	100	PASS	AC=102;AF=0.0203674;AN=5008;NS=2504;DP=20901;EAS_AF=0.0813;AMR_AF=0.0231;AFR_AF=0.0008;EUR_AF=0;SAS_AF=0.0031;AA=A|||;VT=SNP
16	9801864	rs7201288	T	A	100	PASS	AC=3821;AF=0.762979;AN=5008;NS=2504;DP=20855;EAS_AF=0.6538;AMR_AF=0.6888;AFR_AF=0.7935;EUR_AF=0.837;SAS_AF=0.8108;AA=A|||;VT=SNP
16	9801990	rs55818046	G	A	100	PASS	AC=1600;AF=0.319489;AN=5008;NS=2504;DP=19270;EAS_AF=0.1558;AMR_AF=0.3141;AFR_AF=0.4213;EUR_AF=0.4294;SAS_AF=0.2413;AA=G|||;VT=SNP
16	9802169	rs35786714	C	G	100	PASS	AC=490;AF=0.0978435;AN=5008;NS=2504;DP=19570;EAS_AF=0.0149;AMR_AF=0.0951;AFR_AF=0.0893;EUR_AF=0.162;SAS_AF=0.1309;AA=C|||;VT=SNP
16	9802251	rs11645057	T	G	100	PASS	AC=3974;AF=0.79353;AN=5008;NS=2504;DP=20530;EAS_AF=0.6548;AMR_AF=0.8573;AFR_AF=0.7943;EUR_AF=0.838;SAS_AF=0.8446;AA=G|||;VT=SNP
16	9802457	rs11645147	T	A	100	PASS	AC=2457;AF=0.490615;AN=5008;NS=2504;DP=18424;EAS_AF=0.1925;AMR_AF=0.4294;AFR_AF=0.7148;EUR_AF=0.5984;SAS_AF=0.4274;AA=A|||;VT=SNP
16	9802741	rs10852233	G	T	100	PASS	AC=2455;AF=0.490216;AN=5008;NS=2504;DP=19139;EAS_AF=0.1915;AMR_AF=0.4294;AFR_AF=0.7141;EUR_AF=0.5984;SAS_AF=0.4274;AA=T|||;VT=SNP
16	9802763	rs10852234	G	A	100	PASS	AC=2149;AF=0.429113;AN=5008;NS=2504;DP=18521;EAS_AF=0.1706;AMR_AF=0.4107;AFR_AF=0.5545;EUR_AF=0.5915;SAS_AF=0.3722;AA=G|||;VT=SNP
16	9803354	rs10852235	G	A	100	PASS	AC=1969;AF=0.393171;AN=5008;NS=2504;DP=19445;EAS_AF=0.1776;AMR_AF=0.3343;AFR_AF=0.6278;EUR_AF=0.4364;SAS_AF=0.2955;AA=G|||;VT=SNP
16	9803469	rs4063483	A	G	100	PASS	AC=3854;AF=0.769569;AN=5008;NS=2504;DP=18474;EAS_AF=0.6647;AMR_AF=0.6859;AFR_AF=0.8101;EUR_AF=0.837;SAS_AF=0.8129;AA=A|||;VT=SNP
16	9803601	rs2315083	T	G	100	PASS	AC=3864;AF=0.771565;AN=5008;NS=2504;DP=19045;EAS_AF=0.6657;AMR_AF=0.6888;AFR_AF=0.8154;EUR_AF=0.837;SAS_AF=0.8129;AA=T|||;VT=SNP
16	9803756	rs2315084	A	G	100	PASS	AC=2437;AF=0.486621;AN=5008;NS=2504;DP=19374;EAS_AF=0.2063;AMR_AF=0.4251;AFR_AF=0.6914;EUR_AF=0.5984;SAS_AF=0.4274;AA=A|||;VT=SNP
16	9803846	rs1833162	T	C	100	PASS	AC=2489;AF=0.497005;AN=5008;NS=2504;DP=18966;EAS_AF=0.1925;AMR_AF=0.4294;AFR_AF=0.739;EUR_AF=0.5994;SAS_AF=0.4264;AA=C|||;VT=SNP
16	9803848	rs1833163	G	A	100	PASS	AC=2489;AF=0.497005;AN=5008;NS=2504;DP=18943;EAS_AF=0.1925;AMR_AF=0.4294;AFR_AF=0.739;EUR_AF=0.5994;SAS_AF=0.4264;AA=A|||;VT=SNP
16	9803982	rs1833164	C	T	100	PASS	AC=2461;AF=0.491414;AN=5008;NS=2504;DP=19673;EAS_AF=0.1925;AMR_AF=0.4294;AFR_AF=0.7179;EUR_AF=0.5994;SAS_AF=0.4264;AA=C|||;VT=SNP
16	9804068	rs4063484	C	T	100	PASS	AC=2405;AF=0.480232;AN=5008;NS=2504;DP=20898;EAS_AF=0.1925;AMR_AF=0.4251;AFR_AF=0.677;EUR_AF=0.6004;SAS_AF=0.4264;AA=C|||;VT=SNP
16	9804132	rs4063485	T	C	100	PASS	AC=2490;AF=0.497204;AN=5008;NS=2504;DP=20972;EAS_AF=0.1925;AMR_AF=0.4294;AFR_AF=0.7398;EUR_AF=0.5994;SAS_AF=0.4264;AA=C|||;VT=SNP
16	9804133	rs4063486	A	G	100	PASS	AC=2490;AF=0.497204;AN=5008;NS=2504;DP=20919;EAS_AF=0.1925;AMR_AF=0.4294;AFR_AF=0.7398;EUR_AF=0.5994;SAS_AF=0.4264;AA=A|||;VT=SNP
16	9804340	rs8055120	T	A	100	PASS	AC=487;AF=0.0972444;AN=5008;NS=2504;DP=19444;EAS_AF=0.0139;AMR_AF=0.0951;AFR_AF=0.0877;EUR_AF=0.162;SAS_AF=0.1309;AA=T|||;VT=SNP
16	9804472	rs11648074	T	C	100	PASS	AC=3869;AF=0.772564;AN=5008;NS=2504;DP=20658;EAS_AF=0.6647;AMR_AF=0.6902;AFR_AF=0.8177;EUR_AF=0.838;SAS_AF=0.8139;AA=C|||;VT=SNP
16	9804576	rs74602942	G	T	100	PASS	AC=93;AF=0.0185703;AN=5008;NS=2504;DP=20476;EAS_AF=0.0218;AMR_AF=0.0029;AFR_AF=0.0076;EUR_AF=0.005;SAS_AF=0.0552;AA=G|||;VT=SNP
16	9804829	rs10852236	A	T	100	PASS	AC=1622;AF=0.323882;AN=5008;NS=2504;DP=17968;EAS_AF=0.1558;AMR_AF=0.317;AFR_AF=0.4357;EUR_AF=0.4304;SAS_AF=0.2413;AA=A|||;VT=SNP
16	9804915	rs7192944	A	C	100	PASS	AC=2487;AF=0.496605;AN=5008;NS=2504;DP=20010;EAS_AF=0.1915;AMR_AF=0.4294;AFR_AF=0.7383;EUR_AF=0.5994;SAS_AF=0.4264;AA=C|||;VT=SNP
16	9804925	rs7197528	A	G	100	PASS	AC=2487;AF=0.496605;AN=5008;NS=2504;DP=20102;EAS_AF=0.1915;AMR_AF=0.4294;AFR_AF=0.7383;EUR_AF=0.5994;SAS_AF=0.4264;AA=G|||;VT=SNP
16	9805108	rs7197096	C	T	100	PASS	AC=2487;AF=0.496605;AN=5008;NS=2504;DP=19251;EAS_AF=0.1915;AMR_AF=0.4294;AFR_AF=0.7383;EUR_AF=0.5984;SAS_AF=0.4274;AA=C|||;VT=SNP
16	9805130	rs7197938	A	C	100	PASS	AC=2490;AF=0.497204;AN=5008;NS=2504;DP=18472;EAS_AF=0.1925;AMR_AF=0.4294;AFR_AF=0.739;EUR_AF=0.5994;SAS_AF=0.4274;AA=C|||;VT=SNP
16	9805469	rs7198535	A	G	100	PASS	AC=2426;AF=0.484425;AN=5008;NS=2504;DP=19788;EAS_AF=0.1915;AMR_AF=0.4251;AFR_AF=0.6944;EUR_AF=0.5984;SAS_AF=0.4274;AA=G|||;VT=SNP
16	9805640	rs11649611	T	C	100	PASS	AC=2488;AF=0.496805;AN=5008;NS=2504;DP=19365;EAS_AF=0.1915;AMR_AF=0.4294;AFR_AF=0.7383;EUR_AF=0.5994;SAS_AF=0.4274;AA=T|||;VT=SNP
16	9805659	rs11643235	C	T	100	PASS	AC=2488;AF=0.496805;AN=5008;NS=2504;DP=18489;EAS_AF=0.1915;AMR_AF=0.4294;AFR_AF=0.7383;EUR_AF=0.5994;SAS_AF=0.4274;AA=C|||;VT=SNP
16	9805710	rs11642936	G	A	100	PASS	AC=2486;AF=0.496406;AN=5008;NS=2504;DP=16907;EAS_AF=0.1915;AMR_AF=0.4294;AFR_AF=0.7368;EUR_AF=0.5994;SAS_AF=0.4274;AA=A|||;VT=SNP
16	9805740	rs11643280	C	T	100	PASS	AC=2487;AF=0.496605;AN=5008;NS=2504;DP=16682;EAS_AF=0.1915;AMR_AF=0.4294;AFR_AF=0.7375;EUR_AF=0.5994;SAS_AF=0.4274;AA=T|||;VT=SNP
16	9805819	rs11642978	G	T	100	PASS	AC=1938;AF=0.386981;AN=5008;NS=2504;DP=19457;EAS_AF=0.1776;AMR_AF=0.33;AFR_AF=0.6059;EUR_AF=0.4374;SAS_AF=0.2955;AA=T|||;VT=SNP
16	9805836	rs114071256	A	C	100	PASS	AC=173;AF=0.0345447;AN=5008;NS=2504;DP=19656;EAS_AF=0.0218;AMR_AF=0.0058;AFR_AF=0.0651;EUR_AF=0.007;SAS_AF=0.0552;AA=A|||;VT=SNP
16	9805919	rs11639516	T	C	100	PASS	AC=1671;AF=0.333666;AN=5008;NS=2504;DP=20444;EAS_AF=0.1558;AMR_AF=0.3271;AFR_AF=0.4463;EUR_AF=0.4503;SAS_AF=0.2495;AA=T|||;VT=SNP
16	9805940	rs58924703	C	T	100	PASS	AC=470;AF=0.0938498;AN=5008;NS=2504;DP=21120;EAS_AF=0.0139;AMR_AF=0.0879;AFR_AF=0.0998;EUR_AF=0.1421;SAS_AF=0.1227;AA=C|||;VT=SNP
16	9806312	rs12934551	G	A	100	PASS	AC=2228;AF=0.444888;AN=5008;NS=2504;DP=22369;EAS_AF=0.497;AMR_AF=0.3703;AFR_AF=0.3812;EUR_AF=0.4056;SAS_AF=0.5706;AA=A|||;VT=SNP
16	9806362	rs12934700	G	T	100	PASS	AC=885;AF=0.176717;AN=5008;NS=2504;DP=20926;EAS_AF=0.0357;AMR_AF=0.1124;AFR_AF=0.3169;EUR_AF=0.169;SAS_AF=0.1861;AA=T|||;VT=SNP
16	9806364	rs12935821	C	G	100	PASS	AC=885;AF=0.176717;AN=5008;NS=2504;DP=21014;EAS_AF=0.0357;AMR_AF=0.1124;AFR_AF=0.3169;EUR_AF=0.169;SAS_AF=0.1861;AA=G|||;VT=SNP
16	9806375	rs12918151	A	C	100	PASS	AC=886;AF=0.176917;AN=5008;NS=2504;DP=20983;EAS_AF=0.0357;AMR_AF=0.1124;AFR_AF=0.3169;EUR_AF=0.169;SAS_AF=0.1871;AA=C|||;VT=SNP
16	9806465	rs12922253	T	G	100	PASS	AC=886;AF=0.176917;AN=5008;NS=2504;DP=22093;EAS_AF=0.0357;AMR_AF=0.1124;AFR_AF=0.3169;EUR_AF=0.169;SAS_AF=0.1871;AA=G|||;VT=SNP
16	9806501	rs80290405	A	G	100	PASS	AC=114;AF=0.0227636;AN=5008;NS=2504;DP=22472;EAS_AF=0.0466;AMR_AF=0.0461;AFR_AF=0.0008;EUR_AF=0.004;SAS_AF=0.0307;AA=A|||;VT=SNP
16	9806527	rs12917871	C	G	100	PASS	AC=894;AF=0.178514;AN=5008;NS=2504;DP=22460;EAS_AF=0.0357;AMR_AF=0.1124;AFR_AF=0.3238;EUR_AF=0.168;SAS_AF=0.1871;AA=G|||;VT=SNP
16	9806751	rs28372311	T	C	100	PASS	AC=879;AF=0.175519;AN=5008;NS=2504;DP=17880;EAS_AF=0.0357;AMR_AF=0.1124;AFR_AF=0.3124;EUR_AF=0.168;SAS_AF=0.1871;AA=C|||;VT=SNP
16	9806902	rs28648867	T	C	100	PASS	AC=879;AF=0.175519;AN=5008;NS=2504;DP=20292;EAS_AF=0.0357;AMR_AF=0.1124;AFR_AF=0.3124;EUR_AF=0.168;SAS_AF=0.1871;AA=C|||;VT=SNP
16	9807418	rs9939150	C	T	100	PASS	AC=348;AF=0.0694888;AN=5008;NS=2504;DP=18784;EAS_AF=0.0218;AMR_AF=0.013;AFR_AF=0.1936;EUR_AF=0.007;SAS_AF=0.0552;AA=C|||;VT=SNP
16	9807524	rs9938705	G	C	100	PASS	AC=2195;AF=0.438299;AN=5008;NS=2504;DP=17137;EAS_AF=0.495;AMR_AF=0.3602;AFR_AF=0.3828;EUR_AF=0.3867;SAS_AF=0.5634;AA=G|||;VT=SNP
16	9807577	rs11648730	C	T	100	PASS	AC=708;AF=0.141374;AN=5008;NS=2504;DP=18983;EAS_AF=0.1071;AMR_AF=0.1556;AFR_AF=0.0106;EUR_AF=0.3052;SAS_AF=0.1748;AA=C|||;VT=SNP
16	9807616	rs9939321	C	T	100	PASS	AC=807;AF=0.161142;AN=5008;NS=2504;DP=19687;EAS_AF=0.0357;AMR_AF=0.1081;AFR_AF=0.261;EUR_AF=0.167;SAS_AF=0.1871;AA=T|||;VT=SNP
16	9807787	rs17749681	T	C	100	PASS	AC=2229;AF=0.445088;AN=5008;NS=2504;DP=21522;EAS_AF=0.495;AMR_AF=0.3689;AFR_AF=0.3828;EUR_AF=0.4066;SAS_AF=0.5716;AA=C|||;VT=SNP
16	9807889	rs115667467	A	G	100	PASS	AC=93;AF=0.0185703;AN=5008;NS=2504;DP=19383;EAS_AF=0.0218;AMR_AF=0.0029;AFR_AF=0.0076;EUR_AF=0.005;SAS_AF=0.0552;AA=A|||;VT=SNP
16	9807991	rs11074416	A	C	100	PASS	AC=2291;AF=0.457468;AN=5008;NS=2504;DP=19408;EAS_AF=0.495;AMR_AF=0.3775;AFR_AF=0.4251;EUR_AF=0.4066;SAS_AF=0.5716;AA=C|||;VT=SNP
16	9808262	rs28645840	T	C	100	PASS	AC=949;AF=0.189497;AN=5008;NS=2504;DP=22082;EAS_AF=0.0357;AMR_AF=0.1196;AFR_AF=0.3616;EUR_AF=0.167;SAS_AF=0.1881;AA=C|||;VT=SNP
16	9808352	rs1833165	T	C	100	PASS	AC=4045;AF=0.807708;AN=5008;NS=2504;DP=19084;EAS_AF=0.6468;AMR_AF=0.7046;AFR_AF=0.944;EUR_AF=0.8241;SAS_AF=0.8456;AA=C|||;VT=SNP
16	9808382	rs1833166	T	G	100	PASS	AC=2296;AF=0.458466;AN=5008;NS=2504;DP=19172;EAS_AF=0.4921;AMR_AF=0.3775;AFR_AF=0.4319;EUR_AF=0.4056;SAS_AF=0.5716;AA=G|||;VT=SNP
16	9808429	rs3859122	G	T	100	PASS	AC=2293;AF=0.457867;AN=5008;NS=2504;DP=19361;EAS_AF=0.4921;AMR_AF=0.3775;AFR_AF=0.4319;EUR_AF=0.4036;SAS_AF=0.5706;AA=G|||;VT=SNP
16	9808497	rs8062216	G	C	100	PASS	AC=950;AF=0.189696;AN=5008;NS=2504;DP=20980;EAS_AF=0.0357;AMR_AF=0.1196;AFR_AF=0.3631;EUR_AF=0.167;SAS_AF=0.1871;AA=G|||;VT=SNP
16	9808819	rs3906323	C	T	100	PASS	AC=2291;AF=0.457468;AN=5008;NS=2504;DP=19483;EAS_AF=0.4921;AMR_AF=0.3761;AFR_AF=0.4319;EUR_AF=0.4036;SAS_AF=0.5695;AA=T|||;VT=SNP
16	9808827	rs3906324	C	T	100	PASS	AC=2293;AF=0.457867;AN=5008;NS=2504;DP=19969;EAS_AF=0.4931;AMR_AF=0.3775;AFR_AF=0.4319;EUR_AF=0.4036;SAS_AF=0.5695;AA=C|||;VT=SNP
16	9808900	rs6497419	C	T	100	PASS	AC=947;AF=0.189097;AN=5008;NS=2504;DP=21322;EAS_AF=0.0357;AMR_AF=0.1196;AFR_AF=0.3608;EUR_AF=0.167;SAS_AF=0.1871;AA=T|||;VT=SNP
16	9808954	rs6497420	A	G	100	PASS	AC=949;AF=0.189497;AN=5008;NS=2504;DP=22299;EAS_AF=0.0357;AMR_AF=0.1196;AFR_AF=0.3623;EUR_AF=0.167;SAS_AF=0.1871;AA=A|||;VT=SNP
16	9808976	rs6497421	G	A	100	PASS	AC=947;AF=0.189097;AN=5008;NS=2504;DP=22117;EAS_AF=0.0357;AMR_AF=0.1196;AFR_AF=0.3608;EUR_AF=0.167;SAS_AF=0.1871;AA=G|||;VT=SNP
16	9809020	rs6497422	A	G	100	PASS	AC=948;AF=0.189297;AN=5008;NS=2504;DP=20989;EAS_AF=0.0357;AMR_AF=0.1196;AFR_AF=0.3608;EUR_AF=0.167;SAS_AF=0.1881;AA=G|||;VT=SNP
16	9809110	rs6497423	C	T	100	PASS	AC=947;AF=0.189097;AN=5008;NS=2504;DP=18692;EAS_AF=0.0357;AMR_AF=0.1196;AFR_AF=0.3608;EUR_AF=0.167;SAS_AF=0.1871;AA=C|||;VT=SNP
16	9809135	rs6497424	A	G	100	PASS	AC=947;AF=0.189097;AN=5008;NS=2504;DP=18174;EAS_AF=0.0357;AMR_AF=0.1196;AFR_AF=0.3608;EUR_AF=0.167;SAS_AF=0.1871;AA=G|||;VT=SNP
16	9809151	rs6497425	A	G	100	PASS	AC=305;AF=0.0609026;AN=5008;NS=2504;DP=18270;EAS_AF=0.0218;AMR_AF=0.013;AFR_AF=0.1611;EUR_AF=0.007;SAS_AF=0.0552;AA=A|||;VT=SNP
16	9809230	rs6497426	C	A	100	PASS	AC=947;AF=0.189097;AN=5008;NS=2504;DP=19705;EAS_AF=0.0357;AMR_AF=0.1196;AFR_AF=0.3608;EUR_AF=0.167;SAS_AF=0.1871;AA=C|||;VT=SNP
16	9809356	rs6497429	A	G	100	PASS	AC=948;AF=0.189297;AN=5008;NS=2504;DP=22094;EAS_AF=0.0357;AMR_AF=0.1196;AFR_AF=0.3616;EUR_AF=0.167;SAS_AF=0.1871;AA=G|||;VT=SNP
16	9809395	rs8047193	G	A	100	PASS	AC=2290;AF=0.457268;AN=5008;NS=2504;DP=20833;EAS_AF=0.4921;AMR_AF=0.3761;AFR_AF=0.4319;EUR_AF=0.4036;SAS_AF=0.5685;AA=A|||;VT=SNP
16	9809923	rs1815981	G	A	100	PASS	AC=948;AF=0.189297;AN=5008;NS=2504;DP=20879;EAS_AF=0.0357;AMR_AF=0.1196;AFR_AF=0.3616;EUR_AF=0.167;SAS_AF=0.1871;AA=A|||;VT=SNP
16	9810103	rs1815982	G	C	100	PASS	AC=2296;AF=0.458466;AN=5008;NS=2504;DP=21437;EAS_AF=0.494;AMR_AF=0.3775;AFR_AF=0.4319;EUR_AF=0.4056;SAS_AF=0.5695;AA=G|||;VT=SNP
16	9810237	rs1815983	T	C	100	PASS	AC=2298;AF=0.458866;AN=5008;NS=2504;DP=20817;EAS_AF=0.494;AMR_AF=0.3775;AFR_AF=0.4319;EUR_AF=0.4056;SAS_AF=0.5716;AA=C|||;VT=SNP
16	9810614	rs9926943	G	C	100	PASS	AC=2204;AF=0.440096;AN=5008;NS=2504;DP=21230;EAS_AF=0.4861;AMR_AF=0.3732;AFR_AF=0.3691;EUR_AF=0.4056;SAS_AF=0.5716;AA=G|||;VT=SNP
16	9810636	rs12445226	G	C	100	PASS	AC=1355;AF=0.270567;AN=5008;NS=2504;DP=21120;EAS_AF=0.4573;AMR_AF=0.2594;AFR_AF=0.0749;EUR_AF=0.2386;SAS_AF=0.3834;AA=G|||;VT=SNP
16	9810664	rs74814436	C	T	100	PASS	AC=146;AF=0.0291534;AN=5008;NS=2504;DP=21109;EAS_AF=0.1419;AMR_AF=0.0014;AFR_AF=0;EUR_AF=0;SAS_AF=0.002;AA=C|||;VT=SNP
16	9810763	rs9927106	G	A	100	PASS	AC=949;AF=0.189497;AN=5008;NS=2504;DP=21886;EAS_AF=0.0357;AMR_AF=0.1196;AFR_AF=0.3623;EUR_AF=0.167;SAS_AF=0.1871;AA=G|||;VT=SNP
16	9810877	rs2110604	G	A	100	PASS	AC=949;AF=0.189497;AN=5008;NS=2504;DP=20666;EAS_AF=0.0357;AMR_AF=0.1196;AFR_AF=0.3623;EUR_AF=0.167;SAS_AF=0.1871;AA=A|||;VT=SNP
16	9810940	rs4063487	G	C	100	PASS	AC=949;AF=0.189497;AN=5008;NS=2504;DP=18645;EAS_AF=0.0357;AMR_AF=0.1196;AFR_AF=0.3623;EUR_AF=0.167;SAS_AF=0.1871;AA=C|||;VT=SNP
16	9811245	rs13334240	C	T	100	PASS	AC=339;AF=0.0676917;AN=5008;NS=2504;DP=20691;EAS_AF=0.0218;AMR_AF=0.013;AFR_AF=0.1868;EUR_AF=0.007;SAS_AF=0.0552;AA=C|||;VT=SNP
16	9811265	rs149808694	T	C	100	PASS	AC=141;AF=0.028155;AN=5008;NS=2504;DP=20545;EAS_AF=0.006;AMR_AF=0.1931;AFR_AF=0.0008;EUR_AF=0;SAS_AF=0;AA=T|||;VT=SNP
16	9811480	rs4327045	G	A	100	PASS	AC=950;AF=0.189696;AN=5008;NS=2504;DP=20246;EAS_AF=0.0357;AMR_AF=0.1196;AFR_AF=0.3623;EUR_AF=0.167;SAS_AF=0.1881;AA=G|||;VT=SNP
16	9811535	rs4404069	T	G	100	PASS	AC=952;AF=0.190096;AN=5008;NS=2504;DP=21705;EAS_AF=0.0357;AMR_AF=0.1196;AFR_AF=0.3638;EUR_AF=0.167;SAS_AF=0.1881;AA=G|||;VT=SNP
16	9811569	rs4356478	G	C	100	PASS	AC=950;AF=0.189696;AN=5008;NS=2504;DP=21847;EAS_AF=0.0357;AMR_AF=0.1196;AFR_AF=0.3623;EUR_AF=0.167;SAS_AF=0.1881;AA=C|||;VT=SNP
16	9811583	rs4587975	A	G	100	PASS	AC=950;AF=0.189696;AN=5008;NS=2504;DP=22080;EAS_AF=0.0357;AMR_AF=0.1196;AFR_AF=0.3623;EUR_AF=0.167;SAS_AF=0.1881;AA=G|||;VT=SNP
16	9811679	rs2215919	A	G	100	PASS	AC=2646;AF=0.528355;AN=5008;NS=2504;DP=23309;EAS_AF=0.1935;AMR_AF=0.4424;AFR_AF=0.8555;EUR_AF=0.5875;SAS_AF=0.4315;AA=G|||;VT=SNP
16	9811723	rs1420050	T	C	100	PASS	AC=2648;AF=0.528754;AN=5008;NS=2504;DP=23775;EAS_AF=0.1935;AMR_AF=0.4424;AFR_AF=0.8563;EUR_AF=0.5875;SAS_AF=0.4325;AA=C|||;VT=SNP
16	9811859	rs1420051	G	C	100	PASS	AC=3899;AF=0.778554;AN=5008;NS=2504;DP=22820;EAS_AF=0.6508;AMR_AF=0.696;AFR_AF=0.8585;EUR_AF=0.8241;SAS_AF=0.8139;AA=G|||;VT=SNP
16	9812065	rs1894853	T	C	100	PASS	AC=3877;AF=0.774161;AN=5008;NS=2504;DP=22968;EAS_AF=0.6508;AMR_AF=0.6916;AFR_AF=0.8442;EUR_AF=0.8241;SAS_AF=0.8139;AA=C|||;VT=SNP
16	9812077	rs7206827	G	C	100	PASS	AC=3992;AF=0.797125;AN=5008;NS=2504;DP=23171;EAS_AF=0.6508;AMR_AF=0.7003;AFR_AF=0.9266;EUR_AF=0.8241;SAS_AF=0.8139;AA=C|||;VT=SNP
16	9812111	rs1420052	G	C	100	PASS	AC=2533;AF=0.505791;AN=5008;NS=2504;DP=22718;EAS_AF=0.1935;AMR_AF=0.4352;AFR_AF=0.7738;EUR_AF=0.5885;SAS_AF=0.4305;AA=C|||;VT=SNP
16	9812126	rs9302383	A	C	100	PASS	AC=2533;AF=0.505791;AN=5008;NS=2504;DP=22376;EAS_AF=0.1935;AMR_AF=0.4352;AFR_AF=0.7738;EUR_AF=0.5875;SAS_AF=0.4315;AA=A|||;VT=SNP
16	9812286	rs10153090	T	G	100	PASS	AC=1804;AF=0.360224;AN=5008;NS=2504;DP=20299;EAS_AF=0.1796;AMR_AF=0.3256;AFR_AF=0.5121;EUR_AF=0.4254;SAS_AF=0.2986;AA=T|||;VT=SNP
16	9812292	rs1894854	G	C	100	PASS	AC=2092;AF=0.417732;AN=5008;NS=2504;DP=20060;EAS_AF=0.4732;AMR_AF=0.366;AFR_AF=0.3449;EUR_AF=0.3986;SAS_AF=0.5153;AA=G|||;VT=SNP
16	9812664	rs67526463	T	A	100	PASS	AC=705;AF=0.140775;AN=5008;NS=2504;DP=20351;EAS_AF=0.0139;AMR_AF=0.1124;AFR_AF=0.2436;EUR_AF=0.16;SAS_AF=0.1329;AA=A|||;VT=SNP
16	9812768	rs68065145	A	G	100	PASS	AC=626;AF=0.125;AN=5008;NS=2504;DP=18988;EAS_AF=0.0139;AMR_AF=0.1066;AFR_AF=0.1868;EUR_AF=0.16;SAS_AF=0.1329;AA=G|||;VT=SNP
16	9812780	rs66821934	C	A	100	PASS	AC=625;AF=0.1248;AN=5008;NS=2504;DP=18564;EAS_AF=0.0139;AMR_AF=0.1066;AFR_AF=0.1861;EUR_AF=0.16;SAS_AF=0.1329;AA=C|||;VT=SNP
16	9812832	rs66610576	G	A	100	PASS	AC=625;AF=0.1248;AN=5008;NS=2504;DP=18641;EAS_AF=0.0139;AMR_AF=0.1066;AFR_AF=0.1861;EUR_AF=0.16;SAS_AF=0.1329;AA=G|||;VT=SNP
16	9812847	rs71379048	C	A	100	PASS	AC=625;AF=0.1248;AN=5008;NS=2504;DP=18255;EAS_AF=0.0139;AMR_AF=0.1066;AFR_AF=0.1861;EUR_AF=0.16;SAS_AF=0.1329;AA=C|||;VT=SNP
16	9812996	rs6497432	A	G	100	PASS	AC=2683;AF=0.535743;AN=5008;NS=2504;DP=15989;EAS_AF=0.1935;AMR_AF=0.4481;AFR_AF=0.8661;EUR_AF=0.6004;SAS_AF=0.4376;AA=G|||;VT=SNP
16	9813052	rs8049359	G	A	100	PASS	AC=625;AF=0.1248;AN=5008;NS=2504;DP=15055;EAS_AF=0.0139;AMR_AF=0.1066;AFR_AF=0.1861;EUR_AF=0.16;SAS_AF=0.1329;AA=G|||;VT=SNP
16	9813072	rs8049376	G	A	100	PASS	AC=631;AF=0.125998;AN=5008;NS=2504;DP=15166;EAS_AF=0.0139;AMR_AF=0.1066;AFR_AF=0.1891;EUR_AF=0.161;SAS_AF=0.1339;AA=G|||;VT=SNP
16	9813115	rs8050652	C	T	100	PASS	AC=625;AF=0.1248;AN=5008;NS=2504;DP=15632;EAS_AF=0.0139;AMR_AF=0.1066;AFR_AF=0.1861;EUR_AF=0.16;SAS_AF=0.1329;AA=C|||;VT=SNP
16	9813134	rs8049527	G	A	100	PASS	AC=1615;AF=0.322484;AN=5008;NS=2504;DP=15336;EAS_AF=0.122;AMR_AF=0.2709;AFR_AF=0.41;EUR_AF=0.4583;SAS_AF=0.3078;AA=G|||;VT=SNP
16	9813247	rs8049726	G	A	100	PASS	AC=92;AF=0.0183706;AN=5008;NS=2504;DP=17659;EAS_AF=0.0218;AMR_AF=0.0029;AFR_AF=0.0068;EUR_AF=0.005;SAS_AF=0.0552;AA=G|||;VT=SNP
16	9813549	rs8051496	C	T	100	PASS	AC=624;AF=0.124601;AN=5008;NS=2504;DP=19722;EAS_AF=0.0139;AMR_AF=0.1066;AFR_AF=0.1853;EUR_AF=0.16;SAS_AF=0.1329;AA=C|||;VT=SNP
16	9813816	rs8050646	G	C	100	PASS	AC=699;AF=0.139577;AN=5008;NS=2504;DP=22288;EAS_AF=0.0139;AMR_AF=0.111;AFR_AF=0.2421;EUR_AF=0.16;SAS_AF=0.1299;AA=G|||;VT=SNP
16	9813906	rs8050824	G	A	100	PASS	AC=627;AF=0.1252;AN=5008;NS=2504;DP=19748;EAS_AF=0.0139;AMR_AF=0.1066;AFR_AF=0.1876;EUR_AF=0.16;SAS_AF=0.1329;AA=G|||;VT=SNP
16	9814314	rs12445772	A	T	100	PASS	AC=1952;AF=0.389776;AN=5008;NS=2504;DP=20570;EAS_AF=0.4623;AMR_AF=0.3646;AFR_AF=0.2496;EUR_AF=0.3946;SAS_AF=0.5174;AA=T|||;VT=SNP
16	9814388	rs13338492	C	T	100	PASS	AC=727;AF=0.145168;AN=5008;NS=2504;DP=19697;EAS_AF=0.0139;AMR_AF=0.1153;AFR_AF=0.2617;EUR_AF=0.16;SAS_AF=0.1288;AA=t|||;VT=SNP
16	9814482	rs7199691	A	T	100	PASS	AC=3907;AF=0.780152;AN=5008;NS=2504;DP=19299;EAS_AF=0.6478;AMR_AF=0.6916;AFR_AF=0.8759;EUR_AF=0.8161;SAS_AF=0.8129;AA=T|||;VT=SNP
16	9817830	rs8045024	A	G	100	PASS	AC=3946;AF=0.787939;AN=5008;NS=2504;DP=18657;EAS_AF=0.6478;AMR_AF=0.7017;AFR_AF=0.8812;EUR_AF=0.835;SAS_AF=0.819;AA=G|||;VT=SNP
16	9818792	rs56075304	G	C	100	PASS	AC=2259;AF=0.451078;AN=5008;NS=2504;DP=17376;EAS_AF=0.4901;AMR_AF=0.3775;AFR_AF=0.4092;EUR_AF=0.4036;SAS_AF=0.5685;AA=C|||;VT=SNP
16	9818859	rs66955308	G	A	100	PASS	AC=555;AF=0.110823;AN=5008;NS=2504;DP=18477;EAS_AF=0.0139;AMR_AF=0.1095;AFR_AF=0.1346;EUR_AF=0.159;SAS_AF=0.1299;AA=G|||;VT=SNP
16	9818927	rs116303209	C	G	100	PASS	AC=97;AF=0.019369;AN=5008;NS=2504;DP=18951;EAS_AF=0.0208;AMR_AF=0.0029;AFR_AF=0.0113;EUR_AF=0.005;SAS_AF=0.0552;AA=C|||;VT=SNP
16	9819020	rs74944331	A	T	100	PASS	AC=34;AF=0.00678914;AN=5008;NS=2504;DP=17722;EAS_AF=0.0317;AMR_AF=0;AFR_AF=0;EUR_AF=0.002;SAS_AF=0;AA=A|||;VT=SNP
16	9819036	rs71379050	C	T	100	PASS	AC=381;AF=0.0760783;AN=5008;NS=2504;DP=16569;EAS_AF=0.0139;AMR_AF=0.0937;AFR_AF=0.0151;EUR_AF=0.159;SAS_AF=0.1247;AA=C|||;VT=SNP
16	9819905	rs11647968	G	A	100	PASS	AC=2564;AF=0.511981;AN=5008;NS=2504;DP=16777;EAS_AF=0.1895;AMR_AF=0.4438;AFR_AF=0.792;EUR_AF=0.5944;SAS_AF=0.4294;AA=A|||;VT=SNP
16	9821070	rs8050823	T	G	100	PASS	AC=2214;AF=0.442093;AN=5008;NS=2504;DP=16862;EAS_AF=0.4901;AMR_AF=0.3746;AFR_AF=0.3775;EUR_AF=0.4056;SAS_AF=0.5654;AA=G|||;VT=SNP
16	9821373	rs1420053	G	C	100	PASS	AC=3901;AF=0.778954;AN=5008;NS=2504;DP=14298;EAS_AF=0.6429;AMR_AF=0.6931;AFR_AF=0.8646;EUR_AF=0.831;SAS_AF=0.8108;AA=C|||;VT=SNP
16	9821641	rs1833167	A	T	100	PASS	AC=3596;AF=0.718051;AN=5008;NS=2504;DP=17779;EAS_AF=0.624;AMR_AF=0.6816;AFR_AF=0.7042;EUR_AF=0.8241;SAS_AF=0.7505;AA=A|||;VT=SNP
16	9821903	rs1833168	G	C	100	PASS	AC=1983;AF=0.395966;AN=5008;NS=2504;DP=19774;EAS_AF=0.4653;AMR_AF=0.3674;AFR_AF=0.2693;EUR_AF=0.4006;SAS_AF=0.5112;AA=G|||;VT=SNP
16	9821938	rs1833169	T	C	100	PASS	AC=1900;AF=0.379393;AN=5008;NS=2504;DP=20150;EAS_AF=0.4722;AMR_AF=0.3646;AFR_AF=0.2042;EUR_AF=0.3986;SAS_AF=0.5112;AA=T|||;VT=SNP
16	9822011	rs1833170	G	A	100	PASS	AC=1898;AF=0.378994;AN=5008;NS=2504;DP=19152;EAS_AF=0.4722;AMR_AF=0.3631;AFR_AF=0.2042;EUR_AF=0.3976;SAS_AF=0.5112;AA=G|||;VT=SNP
16	9822300	rs8056965	T	G	100	PASS	AC=3859;AF=0.770567;AN=5008;NS=2504;DP=16971;EAS_AF=0.6458;AMR_AF=0.683;AFR_AF=0.8548;EUR_AF=0.8171;SAS_AF=0.7996;AA=G|||;VT=SNP
16	9822448	rs11642249	C	A	100	PASS	AC=1900;AF=0.379393;AN=5008;NS=2504;DP=13275;EAS_AF=0.4702;AMR_AF=0.3631;AFR_AF=0.205;EUR_AF=0.4006;SAS_AF=0.5112;AA=C|||;VT=SNP
16	9825827	rs8054816	T	A	100	PASS	AC=99;AF=0.0197684;AN=5008;NS=2504;DP=21515;EAS_AF=0.0208;AMR_AF=0.0029;AFR_AF=0.0129;EUR_AF=0.005;SAS_AF=0.0552;AA=T|||;VT=SNP
16	9826339	rs74211856	C	G	100	PASS	AC=33;AF=0.00658946;AN=5008;NS=2504;DP=19806;EAS_AF=0.0298;AMR_AF=0.0014;AFR_AF=0;EUR_AF=0;SAS_AF=0.002;AA=C|||;VT=SNP
16	9826830	rs75357107	C	G	100	PASS	AC=100;AF=0.0199681;AN=5008;NS=2504;DP=21131;EAS_AF=0.0238;AMR_AF=0.0029;AFR_AF=0.0113;EUR_AF=0.005;SAS_AF=0.0552;AA=C|||;VT=SNP
16	9826972	rs17749740	G	A	100	PASS	AC=40;AF=0.00798722;AN=5008;NS=2504;DP=20226;EAS_AF=0.0258;AMR_AF=0.0202;AFR_AF=0;EUR_AF=0;SAS_AF=0;AA=G|||;VT=SNP
16	9828007	rs36022447	G	A	100	PASS	AC=559;AF=0.111621;AN=5008;NS=2504;DP=20399;EAS_AF=0.0149;AMR_AF=0.111;AFR_AF=0.1256;EUR_AF=0.173;SAS_AF=0.1299;AA=G|||;VT=SNP
16	9828532	rs58945076	C	T	100	PASS	AC=182;AF=0.0363419;AN=5008;NS=2504;DP=21116;EAS_AF=0.1587;AMR_AF=0.0101;AFR_AF=0;EUR_AF=0.0099;SAS_AF=0.0051;AA=C|||;VT=SNP
16	9829030	rs7204549	A	G	100	PASS	AC=317;AF=0.0632987;AN=5008;NS=2504;DP=23069;EAS_AF=0.0228;AMR_AF=0.0115;AFR_AF=0.1702;EUR_AF=0.007;SAS_AF=0.0552;AA=G|||;VT=SNP
16	9829093	rs7202529	G	A	100	PASS	AC=316;AF=0.063099;AN=5008;NS=2504;DP=21247;EAS_AF=0.0228;AMR_AF=0.0115;AFR_AF=0.1694;EUR_AF=0.007;SAS_AF=0.0552;AA=A|||;VT=SNP
16	9829107	rs7204592	A	G	100	PASS	AC=102;AF=0.0203674;AN=5008;NS=2504;DP=21126;EAS_AF=0.0228;AMR_AF=0.0029;AFR_AF=0.0129;EUR_AF=0.005;SAS_AF=0.0562;AA=A|||;VT=SNP
16	9829454	rs7205350	A	G	100	PASS	AC=104;AF=0.0207668;AN=5008;NS=2504;DP=21964;EAS_AF=0.0228;AMR_AF=0.0029;AFR_AF=0.0151;EUR_AF=0.005;SAS_AF=0.0552;AA=A|||;VT=SNP
16	9829501	rs955743	C	T	100	PASS	AC=982;AF=0.196086;AN=5008;NS=2504;DP=19862;EAS_AF=0.0377;AMR_AF=0.1354;AFR_AF=0.3548;EUR_AF=0.1928;SAS_AF=0.1912;AA=T|||;VT=SNP
16	9829848	rs6497441	G	T	100	PASS	AC=681;AF=0.135982;AN=5008;NS=2504;DP=19288;EAS_AF=0.1052;AMR_AF=0.1556;AFR_AF=0.0113;EUR_AF=0.2853;SAS_AF=0.1687;AA=G|||;VT=SNP
16	9830040	rs1080205	G	T	100	PASS	AC=1945;AF=0.388379;AN=5008;NS=2504;DP=20103;EAS_AF=0.4524;AMR_AF=0.3617;AFR_AF=0.2572;EUR_AF=0.4026;SAS_AF=0.5041;AA=T|||;VT=SNP
16	9831031	rs1861189	G	C	100	PASS	AC=652;AF=0.130192;AN=5008;NS=2504;DP=22550;EAS_AF=0.0149;AMR_AF=0.1153;AFR_AF=0.1914;EUR_AF=0.1759;SAS_AF=0.1299;AA=C|||;VT=SNP
16	9831068	rs7193933	C	T	100	PASS	AC=99;AF=0.0197684;AN=5008;NS=2504;DP=22225;EAS_AF=0.0228;AMR_AF=0.0029;AFR_AF=0.0113;EUR_AF=0.005;SAS_AF=0.0552;AA=C|||;VT=SNP
16	9831143	rs1861190	T	G	100	PASS	AC=1998;AF=0.398962;AN=5008;NS=2504;DP=21309;EAS_AF=0.4732;AMR_AF=0.366;AFR_AF=0.2617;EUR_AF=0.4095;SAS_AF=0.5204;AA=G|||;VT=SNP
16	9831948	rs76603030	T	C	100	PASS	AC=493;AF=0.0984425;AN=5008;NS=2504;DP=18308;EAS_AF=0.0149;AMR_AF=0.1066;AFR_AF=0.0734;EUR_AF=0.173;SAS_AF=0.136;AA=T|||;VT=SNP
16	9832138	rs13338855	C	A	100	PASS	AC=1973;AF=0.39397;AN=5008;NS=2504;DP=18311;EAS_AF=0.4603;AMR_AF=0.3646;AFR_AF=0.2587;EUR_AF=0.4066;SAS_AF=0.5164;AA=A|||;VT=SNP
16	9832299	rs62034904	G	A	100	PASS	AC=1607;AF=0.320887;AN=5008;NS=2504;DP=13989;EAS_AF=0.1538;AMR_AF=0.3156;AFR_AF=0.4372;EUR_AF=0.4225;SAS_AF=0.2352;AA=G|||;VT=SNP
16	9832645	rs8043804	T	G	100	PASS	AC=3855;AF=0.769768;AN=5008;NS=2504;DP=18405;EAS_AF=0.6498;AMR_AF=0.6844;AFR_AF=0.8351;EUR_AF=0.8221;SAS_AF=0.8119;AA=G|||;VT=SNP
16	9832796	rs9930355	A	T	100	PASS	AC=2266;AF=0.452476;AN=5008;NS=2504;DP=18560;EAS_AF=0.494;AMR_AF=0.3732;AFR_AF=0.3979;EUR_AF=0.4145;SAS_AF=0.5787;AA=T|||;VT=SNP
16	9833154	rs6497442	G	C	100	PASS	AC=3801;AF=0.758986;AN=5008;NS=2504;DP=23250;EAS_AF=0.6468;AMR_AF=0.6873;AFR_AF=0.7829;EUR_AF=0.834;SAS_AF=0.816;AA=C|||;VT=SNP
16	9833193	rs17749793	T	G	100	PASS	AC=1989;AF=0.397165;AN=5008;NS=2504;DP=22365;EAS_AF=0.4673;AMR_AF=0.3646;AFR_AF=0.2602;EUR_AF=0.4085;SAS_AF=0.5215;AA=T|||;VT=SNP
16	9834471	rs7189902	G	A	100	PASS	AC=1456;AF=0.290735;AN=5008;NS=2504;DP=13655;EAS_AF=0.1518;AMR_AF=0.3012;AFR_AF=0.3411;EUR_AF=0.4095;SAS_AF=0.2362;AA=G|||;VT=SNP
16	9834697	rs140769310	G	T	100	PASS	AC=36;AF=0.0071885;AN=5008;NS=2504;DP=16939;EAS_AF=0.0337;AMR_AF=0;AFR_AF=0;EUR_AF=0.002;SAS_AF=0;AA=G|||;VT=SNP
16	9834731	rs7192527	A	G	100	PASS	AC=2109;AF=0.421126;AN=5008;NS=2504;DP=17420;EAS_AF=0.495;AMR_AF=0.3703;AFR_AF=0.2844;EUR_AF=0.4145;SAS_AF=0.5726;AA=G|||;VT=SNP
16	9836145	rs8060068	G	T	100	PASS	AC=3776;AF=0.753994;AN=5008;NS=2504;DP=20659;EAS_AF=0.6379;AMR_AF=0.6643;AFR_AF=0.8238;EUR_AF=0.7913;SAS_AF=0.8047;AA=T|||;VT=SNP
16	9836567	rs12148939	A	G	100	PASS	AC=1910;AF=0.38139;AN=5008;NS=2504;DP=20587;EAS_AF=0.4732;AMR_AF=0.3631;AFR_AF=0.2012;EUR_AF=0.4076;SAS_AF=0.5164;AA=A|||;VT=SNP
16	9838767	rs7184228	A	G	100	PASS	AC=1483;AF=0.296126;AN=5008;NS=2504;DP=19191;EAS_AF=0.1538;AMR_AF=0.3084;AFR_AF=0.3449;EUR_AF=0.4175;SAS_AF=0.2434;AA=A|||;VT=SNP
16	9839160	rs4122228	T	G	100	PASS	AC=4073;AF=0.813299;AN=5008;NS=2504;DP=19864;EAS_AF=0.6438;AMR_AF=0.7032;AFR_AF=0.9803;EUR_AF=0.84;SAS_AF=0.8129;AA=G|||;VT=SNP
16	9839821	rs11641150	G	C	100	PASS	AC=617;AF=0.123203;AN=5008;NS=2504;DP=18920;EAS_AF=0.0754;AMR_AF=0.1268;AFR_AF=0.112;EUR_AF=0.1451;SAS_AF=0.1626;AA=C|||;VT=SNP
16	9839986	rs112840149	C	T	100	PASS	AC=108;AF=0.0215655;AN=5008;NS=2504;DP=18797;EAS_AF=0.0218;AMR_AF=0.0029;AFR_AF=0.0219;EUR_AF=0.005;SAS_AF=0.0511;AA=C|||;VT=SNP
16	9841576	rs7203165	A	G	100	PASS	AC=98;AF=0.0195687;AN=5008;NS=2504;DP=18488;EAS_AF=0.0228;AMR_AF=0.0029;AFR_AF=0.0113;EUR_AF=0.005;SAS_AF=0.0542;AA=A|||;VT=SNP
16	9841660	rs75496581	A	C	100	PASS	AC=125;AF=0.0249601;AN=5008;NS=2504;DP=18542;EAS_AF=0.0228;AMR_AF=0.0029;AFR_AF=0.0318;EUR_AF=0.005;SAS_AF=0.0542;AA=A|||;VT=SNP
16	9841977	rs11074443	A	G	100	PASS	AC=1476;AF=0.294728;AN=5008;NS=2504;DP=20392;EAS_AF=0.1577;AMR_AF=0.304;AFR_AF=0.3525;EUR_AF=0.4115;SAS_AF=0.2311;AA=A|||;VT=SNP
16	9842072	rs58139995	C	G	100	PASS	AC=1895;AF=0.378395;AN=5008;NS=2504;DP=19453;EAS_AF=0.4673;AMR_AF=0.3617;AFR_AF=0.2027;EUR_AF=0.4036;SAS_AF=0.5102;AA=C|||;VT=SNP
16	9842084	rs59301504	C	G	100	PASS	AC=1895;AF=0.378395;AN=5008;NS=2504;DP=19287;EAS_AF=0.4663;AMR_AF=0.3602;AFR_AF=0.2042;EUR_AF=0.4036;SAS_AF=0.5102;AA=C|||;VT=SNP
16	9842606	rs74798113	G	A	100	PASS	AC=117;AF=0.0233626;AN=5008;NS=2504;DP=18268;EAS_AF=0.0476;AMR_AF=0.0447;AFR_AF=0.0038;EUR_AF=0.004;SAS_AF=0.0297;AA=G|||;VT=SNP
16	9842752	rs9925720	T	C	100	PASS	AC=4068;AF=0.8123;AN=5008;NS=2504;DP=17245;EAS_AF=0.6687;AMR_AF=0.7017;AFR_AF=0.9796;EUR_AF=0.8241;SAS_AF=0.8006;AA=C|||;VT=SNP
16	9844131	rs116976338	C	G	100	PASS	AC=14;AF=0.00279553;AN=5008;NS=2504;DP=19513;EAS_AF=0.0139;AMR_AF=0;AFR_AF=0;EUR_AF=0;SAS_AF=0;AA=C|||;VT=SNP
16	9844138	rs62034909	C	A	100	PASS	AC=1786;AF=0.356629;AN=5008;NS=2504;DP=19450;EAS_AF=0.4563;AMR_AF=0.353;AFR_AF=0.1362;EUR_AF=0.4026;SAS_AF=0.5072;AA=C|||;VT=SNP
16	9844685	rs1819823	C	T	100	PASS	AC=2143;AF=0.427915;AN=5008;NS=2504;DP=12040;EAS_AF=0.1548;AMR_AF=0.4121;AFR_AF=0.5847;EUR_AF=0.5805;SAS_AF=0.3517;AA=C|||;VT=SNP
16	9844757	rs60682140	G	T	100	PASS	AC=325;AF=0.0648962;AN=5008;NS=2504;DP=13366;EAS_AF=0.0238;AMR_AF=0.0245;AFR_AF=0.1536;EUR_AF=0.0179;SAS_AF=0.0644;AA=T|||;VT=SNP
16	9845006	rs11639519	C	A	100	PASS	AC=1386;AF=0.276757;AN=5008;NS=2504;DP=13148;EAS_AF=0.4325;AMR_AF=0.2594;AFR_AF=0.1203;EUR_AF=0.2346;SAS_AF=0.3834;AA=C|||;VT=SNP
16	9845741	rs117417352	C	T	100	PASS	AC=14;AF=0.00279553;AN=5008;NS=2504;DP=18814;EAS_AF=0.0139;AMR_AF=0;AFR_AF=0;EUR_AF=0;SAS_AF=0;AA=C|||;VT=SNP
16	9845944	rs75052339	G	A	100	PASS	AC=397;AF=0.0792732;AN=5008;NS=2504;DP=21732;EAS_AF=0.0149;AMR_AF=0.0937;AFR_AF=0.0144;EUR_AF=0.169;SAS_AF=0.1309;AA=G|||;VT=SNP
16	9847681	rs117836220	C	G	100	PASS	AC=14;AF=0.00279553;AN=5008;NS=2504;DP=19908;EAS_AF=0.0139;AMR_AF=0;AFR_AF=0;EUR_AF=0;SAS_AF=0;AA=C|||;VT=SNP
16	9850397	rs1420040	A	G	100	PASS	AC=2120;AF=0.423323;AN=5008;NS=2504;DP=19634;EAS_AF=0.4603;AMR_AF=0.3862;AFR_AF=0.3162;EUR_AF=0.4324;SAS_AF=0.547;AA=G|||;VT=SNP
16	9850461	rs59394706	G	T	100	PASS	AC=65;AF=0.0129792;AN=5008;NS=2504;DP=20947;EAS_AF=0.0605;AMR_AF=0.0029;AFR_AF=0;EUR_AF=0;SAS_AF=0.002;AA=G|||;VT=SNP
16	9850857	rs9940680	G	C	100	PASS	AC=2085;AF=0.416334;AN=5008;NS=2504;DP=20199;EAS_AF=0.4544;AMR_AF=0.3862;AFR_AF=0.2935;EUR_AF=0.4314;SAS_AF=0.5491;AA=C|||;VT=SNP
16	9850878	rs9933624	T	C	100	PASS	AC=2090;AF=0.417332;AN=5008;NS=2504;DP=20465;EAS_AF=0.4563;AMR_AF=0.3862;AFR_AF=0.2943;EUR_AF=0.4334;SAS_AF=0.5491;AA=C|||;VT=SNP
16	9851122	rs8045712	C	T	100	PASS	AC=1841;AF=0.367612;AN=5008;NS=2504;DP=16590;EAS_AF=0.4494;AMR_AF=0.3602;AFR_AF=0.1384;EUR_AF=0.4195;SAS_AF=0.545;AA=C|||;VT=SNP
16	9851188	rs8044472	G	A	100	PASS	AC=3767;AF=0.752196;AN=5008;NS=2504;DP=15336;EAS_AF=0.6399;AMR_AF=0.6873;AFR_AF=0.7474;EUR_AF=0.8419;SAS_AF=0.8282;AA=A|||;VT=SNP
16	9851230	rs78296872	T	A	100	PASS	AC=209;AF=0.0417332;AN=5008;NS=2504;DP=16855;EAS_AF=0.1627;AMR_AF=0.013;AFR_AF=0.0068;EUR_AF=0.0109;SAS_AF=0.0164;AA=T|||;VT=SNP
16	9854389	rs62034910	C	G	100	PASS	AC=1873;AF=0.374002;AN=5008;NS=2504;DP=18185;EAS_AF=0.4891;AMR_AF=0.3588;AFR_AF=0.1399;EUR_AF=0.4215;SAS_AF=0.5337;AA=C|||;VT=SNP
16	9855794	rs1014531	G	A	100	PASS	AC=1343;AF=0.268171;AN=5008;NS=2504;DP=21373;EAS_AF=0.1617;AMR_AF=0.2939;AFR_AF=0.2648;EUR_AF=0.4046;SAS_AF=0.2239;AA=G|||;VT=SNP
16	9859086	rs148657716	T	C	100	PASS	AC=104;AF=0.0207668;AN=5008;NS=2504;DP=20142;EAS_AF=0.0298;AMR_AF=0.0014;AFR_AF=0.0038;EUR_AF=0.005;SAS_AF=0.0644;AA=T|||;VT=SNP
16	9859416	rs7202950	G	A	100	PASS	AC=1542;AF=0.307907;AN=5008;NS=2504;DP=20113;EAS_AF=0.1577;AMR_AF=0.3012;AFR_AF=0.4123;EUR_AF=0.4085;SAS_AF=0.2229;AA=G|||;VT=SNP
16	9859692	rs12935281	G	A	100	PASS	AC=434;AF=0.0866613;AN=5008;NS=2504;DP=19281;EAS_AF=0.0139;AMR_AF=0.0965;AFR_AF=0.0151;EUR_AF=0.1789;SAS_AF=0.1564;AA=G|||;VT=SNP
16	9861330	rs12597176	A	G	100	PASS	AC=1881;AF=0.375599;AN=5008;NS=2504;DP=16021;EAS_AF=0.496;AMR_AF=0.3602;AFR_AF=0.1346;EUR_AF=0.4225;SAS_AF=0.5399;AA=A|||;VT=SNP
16	9861527	rs79228662	C	T	100	PASS	AC=23;AF=0.00459265;AN=5008;NS=2504;DP=19275;EAS_AF=0.0218;AMR_AF=0.0014;AFR_AF=0;EUR_AF=0;SAS_AF=0;AA=C|||;VT=SNP
16	9862236	rs2284236	T	C	100	PASS	AC=1904;AF=0.380192;AN=5008;NS=2504;DP=16353;EAS_AF=0.497;AMR_AF=0.3631;AFR_AF=0.1498;EUR_AF=0.4205;SAS_AF=0.5419;AA=T|||;VT=SNP
16	9862556	rs11866328	G	T	100	PASS	AC=1573;AF=0.314097;AN=5008;NS=2504;DP=19671;EAS_AF=0.1577;AMR_AF=0.3141;AFR_AF=0.416;EUR_AF=0.4165;SAS_AF=0.2321;AA=G|||;VT=SNP
16	9863193	rs2872825	G	T	100	PASS	AC=1972;AF=0.39377;AN=5008;NS=2504;DP=1821;EAS_AF=0.4732;AMR_AF=0.366;AFR_AF=0.2368;EUR_AF=0.4185;SAS_AF=0.5184;AA=G|||;VT=SNP
16	9863324	rs12708632	T	A	100	PASS	AC=1658;AF=0.33107;AN=5008;NS=2504;DP=10105;EAS_AF=0.1597;AMR_AF=0.2997;AFR_AF=0.5045;EUR_AF=0.4056;SAS_AF=0.2188;AA=T|||;VT=SNP
16	9863675	rs9922040	G	A	100	PASS	AC=3738;AF=0.746406;AN=5008;NS=2504;DP=19064;EAS_AF=0.6319;AMR_AF=0.6859;AFR_AF=0.7859;EUR_AF=0.834;SAS_AF=0.7638;AA=A|||;VT=SNP
16	9864286	rs142577669	C	T	100	PASS	AC=61;AF=0.0121805;AN=5008;NS=2504;DP=17883;EAS_AF=0.0228;AMR_AF=0;AFR_AF=0;EUR_AF=0;SAS_AF=0.0389;AA=C|||;VT=SNP
16	9864375	rs36001692	T	C	100	PASS	AC=432;AF=0.086262;AN=5008;NS=2504;DP=17670;EAS_AF=0.0139;AMR_AF=0.0994;AFR_AF=0.0144;EUR_AF=0.1769;SAS_AF=0.1554;AA=T|||;VT=SNP
16	9864418	rs7190895	C	T	100	PASS	AC=1477;AF=0.294928;AN=5008;NS=2504;DP=17100;EAS_AF=0.1587;AMR_AF=0.3084;AFR_AF=0.3419;EUR_AF=0.4304;SAS_AF=0.2229;AA=C|||;VT=SNP
16	9864495	rs7191784	A	G	100	PASS	AC=3732;AF=0.745208;AN=5008;NS=2504;DP=16126;EAS_AF=0.6369;AMR_AF=0.6873;AFR_AF=0.7746;EUR_AF=0.835;SAS_AF=0.7658;AA=G|||;VT=SNP
16	9864534	rs7191241	C	T	100	PASS	AC=3734;AF=0.745607;AN=5008;NS=2504;DP=16368;EAS_AF=0.6389;AMR_AF=0.6873;AFR_AF=0.7746;EUR_AF=0.835;SAS_AF=0.7658;AA=T|||;VT=SNP
16	9864557	rs7189899	G	C	100	PASS	AC=3734;AF=0.745607;AN=5008;NS=2504;DP=16910;EAS_AF=0.6389;AMR_AF=0.6873;AFR_AF=0.7746;EUR_AF=0.835;SAS_AF=0.7658;AA=C|||;VT=SNP
16	9864569	rs7196797	T	A	100	PASS	AC=1483;AF=0.296126;AN=5008;NS=2504;DP=16905;EAS_AF=0.1597;AMR_AF=0.3098;AFR_AF=0.3434;EUR_AF=0.4304;SAS_AF=0.2249;AA=T|||;VT=SNP
16	9864579	rs150840307	T	A	100	PASS	AC=35;AF=0.00698882;AN=5008;NS=2504;DP=16902;EAS_AF=0.0327;AMR_AF=0;AFR_AF=0;EUR_AF=0.002;SAS_AF=0;AA=T|||;VT=SNP
16	9865007	rs7197214	A	C	100	PASS	AC=1503;AF=0.30012;AN=5008;NS=2504;DP=14546;EAS_AF=0.1597;AMR_AF=0.3242;AFR_AF=0.3464;EUR_AF=0.4304;SAS_AF=0.2311;AA=A|||;VT=SNP
16	9865154	rs7196878	C	G	100	PASS	AC=1499;AF=0.299321;AN=5008;NS=2504;DP=14466;EAS_AF=0.1597;AMR_AF=0.3242;AFR_AF=0.3434;EUR_AF=0.4304;SAS_AF=0.2311;AA=C|||;VT=SNP
16	9865959	rs2267770	C	T	100	PASS	AC=1497;AF=0.298922;AN=5008;NS=2504;DP=19964;EAS_AF=0.1607;AMR_AF=0.3329;AFR_AF=0.3449;EUR_AF=0.4284;SAS_AF=0.2219;AA=C|||;VT=SNP
16	9866180	rs2267771	C	T	100	PASS	AC=140;AF=0.0279553;AN=5008;NS=2504;DP=20685;EAS_AF=0.006;AMR_AF=0.1916;AFR_AF=0.0008;EUR_AF=0;SAS_AF=0;AA=C|||;VT=SNP
16	9866186	rs11644075	G	A	100	PASS	AC=687;AF=0.137181;AN=5008;NS=2504;DP=20566;EAS_AF=0.1062;AMR_AF=0.1671;AFR_AF=0.0106;EUR_AF=0.2883;SAS_AF=0.1636;AA=G|||;VT=SNP
16	9866590	rs12598139	C	T	100	PASS	AC=1901;AF=0.379593;AN=5008;NS=2504;DP=18911;EAS_AF=0.5823;AMR_AF=0.3487;AFR_AF=0.1233;EUR_AF=0.3907;SAS_AF=0.5276;AA=C|||;VT=SNP
16	9867387	rs2267772	C	G	100	PASS	AC=3379;AF=0.67472;AN=5008;NS=2504;DP=19949;EAS_AF=0.7004;AMR_AF=0.6167;AFR_AF=0.7451;EUR_AF=0.6571;SAS_AF=0.6125;AA=G|||;VT=SNP
16	9867817	rs9938745	G	A	100	PASS	AC=3796;AF=0.757987;AN=5008;NS=2504;DP=19871;EAS_AF=0.7361;AMR_AF=0.7104;AFR_AF=0.7375;EUR_AF=0.834;SAS_AF=0.7638;AA=A|||;VT=SNP
16	9867842	rs2267774	G	A	100	PASS	AC=1411;AF=0.281749;AN=5008;NS=2504;DP=17095;EAS_AF=0.5625;AMR_AF=0.2507;AFR_AF=0.0666;EUR_AF=0.2147;SAS_AF=0.3742;AA=G|||;VT=SNP
16	9868034	rs11639614	C	T	100	PASS	AC=1842;AF=0.367812;AN=5008;NS=2504;DP=21294;EAS_AF=0.5744;AMR_AF=0.3458;AFR_AF=0.0855;EUR_AF=0.3917;SAS_AF=0.5276;AA=C|||;VT=SNP
16	9868364	rs4781787	A	G	100	PASS	AC=3472;AF=0.693291;AN=5008;NS=2504;DP=17672;EAS_AF=0.7421;AMR_AF=0.6859;AFR_AF=0.5136;EUR_AF=0.8221;SAS_AF=0.7587;AA=A|||;VT=SNP
16	9868758	rs10492827	A	G	100	PASS	AC=430;AF=0.0858626;AN=5008;NS=2504;DP=19323;EAS_AF=0.0139;AMR_AF=0.0965;AFR_AF=0.0151;EUR_AF=0.1769;SAS_AF=0.1544;AA=A|||;VT=SNP
16	9870086	rs1362319	A	C	100	PASS	AC=1892;AF=0.377796;AN=5008;NS=2504;DP=20165;EAS_AF=0.5724;AMR_AF=0.3588;AFR_AF=0.0938;EUR_AF=0.4195;SAS_AF=0.5317;AA=A|||;VT=SNP
16	9870199	rs1362320	G	C	100	PASS	AC=1485;AF=0.296526;AN=5008;NS=2504;DP=16823;EAS_AF=0.5595;AMR_AF=0.2637;AFR_AF=0.0976;EUR_AF=0.2396;SAS_AF=0.3763;AA=G|||;VT=SNP
16	9870244	rs1362321	G	A	100	PASS	AC=1502;AF=0.29992;AN=5008;NS=2504;DP=19762;EAS_AF=0.5565;AMR_AF=0.2637;AFR_AF=0.1127;EUR_AF=0.2396;SAS_AF=0.3763;AA=A|||;VT=SNP
16	9870433	rs75426353	G	T	100	PASS	AC=69;AF=0.013778;AN=5008;NS=2504;DP=19015;EAS_AF=0.0645;AMR_AF=0.0029;AFR_AF=0;EUR_AF=0;SAS_AF=0.002;AA=G|||;VT=SNP
16	9871035	rs2267776	T	C	100	PASS	AC=1895;AF=0.378395;AN=5008;NS=2504;DP=19924;EAS_AF=0.5774;AMR_AF=0.3588;AFR_AF=0.0946;EUR_AF=0.4175;SAS_AF=0.5307;AA=T|||;VT=SNP
16	9871068	rs61191505	A	G	100	PASS	AC=167;AF=0.0333466;AN=5008;NS=2504;DP=19452;EAS_AF=0.0526;AMR_AF=0.0591;AFR_AF=0.0318;EUR_AF=0.002;SAS_AF=0.0297;AA=A|||;VT=SNP
16	9871196	rs2267777	C	G	100	PASS	AC=1488;AF=0.297125;AN=5008;NS=2504;DP=17562;EAS_AF=0.5417;AMR_AF=0.2637;AFR_AF=0.1127;EUR_AF=0.2396;SAS_AF=0.3773;AA=c|||;VT=SNP
16	9871298	rs2267778	T	G	100	PASS	AC=1518;AF=0.303115;AN=5008;NS=2504;DP=18055;EAS_AF=0.5625;AMR_AF=0.2637;AFR_AF=0.1203;EUR_AF=0.2396;SAS_AF=0.3763;AA=T|||;VT=SNP
16	9871468	rs2267779	G	A	100	PASS	AC=1448;AF=0.289137;AN=5008;NS=2504;DP=18434;EAS_AF=0.5575;AMR_AF=0.2608;AFR_AF=0.0726;EUR_AF=0.2396;SAS_AF=0.3763;AA=G|||;VT=SNP
16	9871496	rs2267780	A	G	100	PASS	AC=1939;AF=0.387181;AN=5008;NS=2504;DP=19294;EAS_AF=0.5764;AMR_AF=0.3602;AFR_AF=0.1263;EUR_AF=0.4175;SAS_AF=0.5327;AA=A|||;VT=SNP
16	9871933	rs2267781	A	C	100	PASS	AC=2122;AF=0.423722;AN=5008;NS=2504;DP=19383;EAS_AF=0.5813;AMR_AF=0.3689;AFR_AF=0.2519;EUR_AF=0.4225;SAS_AF=0.5337;AA=A|||;VT=SNP
16	9872135	rs2267782	C	T	100	PASS	AC=57;AF=0.0113818;AN=5008;NS=2504;DP=18274;EAS_AF=0.0546;AMR_AF=0;AFR_AF=0;EUR_AF=0.001;SAS_AF=0.001;AA=C|||;VT=SNP
16	9872498	rs2267783	C	T	100	PASS	AC=1488;AF=0.297125;AN=5008;NS=2504;DP=20550;EAS_AF=0.5635;AMR_AF=0.2622;AFR_AF=0.0976;EUR_AF=0.2416;SAS_AF=0.3742;AA=T|||;VT=SNP
16	9872526	rs2267784	C	T	100	PASS	AC=1490;AF=0.297524;AN=5008;NS=2504;DP=19762;EAS_AF=0.5645;AMR_AF=0.2622;AFR_AF=0.0976;EUR_AF=0.2425;SAS_AF=0.3742;AA=C|||;VT=SNP
16	9872717	rs971034	C	A	100	PASS	AC=1483;AF=0.296126;AN=5008;NS=2504;DP=20607;EAS_AF=0.5585;AMR_AF=0.2622;AFR_AF=0.0976;EUR_AF=0.2416;SAS_AF=0.3742;AA=C|||;VT=SNP
16	9873117	rs971035	T	C	100	PASS	AC=1494;AF=0.298323;AN=5008;NS=2504;DP=20567;EAS_AF=0.5585;AMR_AF=0.2637;AFR_AF=0.1044;EUR_AF=0.2416;SAS_AF=0.3753;AA=C|||;VT=SNP
16	9873219	rs971036	C	T	100	PASS	AC=1462;AF=0.291933;AN=5008;NS=2504;DP=21727;EAS_AF=0.5585;AMR_AF=0.2594;AFR_AF=0.0885;EUR_AF=0.2386;SAS_AF=0.3701;AA=T|||;VT=SNP
16	9873264	rs2267786	G	A	100	PASS	AC=1473;AF=0.294129;AN=5008;NS=2504;DP=21746;EAS_AF=0.5585;AMR_AF=0.2594;AFR_AF=0.0976;EUR_AF=0.2386;SAS_AF=0.3691;AA=A|||;VT=SNP
16	9873319	rs11646587	G	A	100	PASS	AC=1475;AF=0.294529;AN=5008;NS=2504;DP=20332;EAS_AF=0.5585;AMR_AF=0.2608;AFR_AF=0.0976;EUR_AF=0.2386;SAS_AF=0.3701;AA=G|||;VT=SNP
16	9873386	rs139843674	G	C	100	PASS	AC=25;AF=0.00499201;AN=5008;NS=2504;DP=21020;EAS_AF=0.0248;AMR_AF=0;AFR_AF=0;EUR_AF=0;SAS_AF=0;AA=G|||;VT=SNP
16	9873465	rs7190785	G	A	100	PASS	AC=3330;AF=0.664936;AN=5008;NS=2504;DP=20302;EAS_AF=0.7192;AMR_AF=0.6124;AFR_AF=0.7057;EUR_AF=0.6541;SAS_AF=0.6022;AA=A|||;VT=SNP
16	9873612	rs55881913	G	C	100	PASS	AC=1694;AF=0.338259;AN=5008;NS=2504;DP=19395;EAS_AF=0.5595;AMR_AF=0.2824;AFR_AF=0.236;EUR_AF=0.2505;SAS_AF=0.3783;AA=C|||;VT=SNP
16	9873939	rs8060992	T	A	100	PASS	AC=2077;AF=0.414736;AN=5008;NS=2504;DP=21011;EAS_AF=0.1677;AMR_AF=0.3573;AFR_AF=0.7126;EUR_AF=0.4274;SAS_AF=0.2945;AA=A|||;VT=SNP
16	9874699	rs11648559	C	T	100	PASS	AC=1264;AF=0.252396;AN=5008;NS=2504;DP=17953;EAS_AF=0.121;AMR_AF=0.2983;AFR_AF=0.2882;EUR_AF=0.3131;SAS_AF=0.2444;AA=C|||;VT=SNP
16	9874911	rs28756835	C	T	100	PASS	AC=496;AF=0.0990415;AN=5008;NS=2504;DP=13935;EAS_AF=0.004;AMR_AF=0.1196;AFR_AF=0.062;EUR_AF=0.172;SAS_AF=0.1575;AA=C|||;VT=SNP
16	9875513	rs7205117	C	T	100	PASS	AC=1713;AF=0.342053;AN=5008;NS=2504;DP=17779;EAS_AF=0.2778;AMR_AF=0.3559;AFR_AF=0.3979;EUR_AF=0.3966;SAS_AF=0.2669;AA=C|||;VT=SNP
16	9875839	rs11859262	C	A	100	PASS	AC=2045;AF=0.408347;AN=5008;NS=2504;DP=15273;EAS_AF=0.2748;AMR_AF=0.379;AFR_AF=0.6445;EUR_AF=0.3897;SAS_AF=0.2669;AA=A|||;VT=SNP
16	9876122	rs1362322	G	C	100	PASS	AC=2042;AF=0.407748;AN=5008;NS=2504;DP=17280;EAS_AF=0.2688;AMR_AF=0.379;AFR_AF=0.6437;EUR_AF=0.3926;SAS_AF=0.2679;AA=G|||;VT=SNP
16	9876312	rs765288	T	G	100	PASS	AC=2060;AF=0.411342;AN=5008;NS=2504;DP=17320;EAS_AF=0.2798;AMR_AF=0.379;AFR_AF=0.6475;EUR_AF=0.3966;SAS_AF=0.2658;AA=G|||;VT=SNP
16	9876382	rs765287	G	A	100	PASS	AC=1919;AF=0.383187;AN=5008;NS=2504;DP=19620;EAS_AF=0.2679;AMR_AF=0.3732;AFR_AF=0.556;EUR_AF=0.3946;SAS_AF=0.2638;AA=G|||;VT=SNP
16	9876430	rs765286	A	G	100	PASS	AC=2048;AF=0.408946;AN=5008;NS=2504;DP=19510;EAS_AF=0.2698;AMR_AF=0.379;AFR_AF=0.6467;EUR_AF=0.3966;SAS_AF=0.2648;AA=G|||;VT=SNP
16	9877609	rs981880	G	A	100	PASS	AC=1952;AF=0.389776;AN=5008;NS=2504;DP=21073;EAS_AF=0.2857;AMR_AF=0.379;AFR_AF=0.5598;EUR_AF=0.4016;SAS_AF=0.2628;AA=A|||;VT=SNP
16	9877679	rs981881	T	G	100	PASS	AC=1956;AF=0.390575;AN=5008;NS=2504;DP=21480;EAS_AF=0.2897;AMR_AF=0.3804;AFR_AF=0.5575;EUR_AF=0.4036;SAS_AF=0.2628;AA=T|||;VT=SNP
16	9880294	rs16966327	T	C	100	PASS	AC=1340;AF=0.267572;AN=5008;NS=2504;DP=20078;EAS_AF=0.2599;AMR_AF=0.2392;AFR_AF=0.2693;EUR_AF=0.333;SAS_AF=0.226;AA=T|||;VT=SNP
16	9880658	rs76723385	T	C	100	PASS	AC=28;AF=0.00559105;AN=5008;NS=2504;DP=18984;EAS_AF=0.0238;AMR_AF=0.0014;AFR_AF=0;EUR_AF=0.003;SAS_AF=0;AA=T|||;VT=SNP
16	9880781	rs2077923	A	G	100	PASS	AC=1750;AF=0.349441;AN=5008;NS=2504;DP=18137;EAS_AF=0.2599;AMR_AF=0.2608;AFR_AF=0.5643;EUR_AF=0.338;SAS_AF=0.226;AA=G|||;VT=SNP
16	9881953	rs16966337	T	C	100	PASS	AC=1743;AF=0.348043;AN=5008;NS=2504;DP=20734;EAS_AF=0.251;AMR_AF=0.2622;AFR_AF=0.5673;EUR_AF=0.338;SAS_AF=0.2229;AA=C|||;VT=SNP
16	9882255	rs9938782	T	C	100	PASS	AC=1742;AF=0.347843;AN=5008;NS=2504;DP=17210;EAS_AF=0.251;AMR_AF=0.2622;AFR_AF=0.5666;EUR_AF=0.338;SAS_AF=0.2229;AA=C|||;VT=SNP
16	9882303	rs28510258	T	C	100	PASS	AC=1496;AF=0.298722;AN=5008;NS=2504;DP=17721;EAS_AF=0.251;AMR_AF=0.2507;AFR_AF=0.3865;EUR_AF=0.338;SAS_AF=0.2229;AA=T|||;VT=SNP
16	9882515	rs7193977	A	C	100	PASS	AC=1745;AF=0.348442;AN=5008;NS=2504;DP=18744;EAS_AF=0.25;AMR_AF=0.2637;AFR_AF=0.5681;EUR_AF=0.338;SAS_AF=0.2239;AA=C|||;VT=SNP
16	9882544	rs7194140	A	G	100	PASS	AC=1688;AF=0.337061;AN=5008;NS=2504;DP=17295;EAS_AF=0.25;AMR_AF=0.2622;AFR_AF=0.5257;EUR_AF=0.338;SAS_AF=0.2239;AA=A|||;VT=SNP
16	9882686	rs7192284	G	A	100	PASS	AC=1735;AF=0.346446;AN=5008;NS=2504;DP=16152;EAS_AF=0.246;AMR_AF=0.2622;AFR_AF=0.5651;EUR_AF=0.338;SAS_AF=0.2229;AA=G|||;VT=SNP
16	9882854	rs7194040	C	T	100	PASS	AC=1491;AF=0.297724;AN=5008;NS=2504;DP=16236;EAS_AF=0.25;AMR_AF=0.2507;AFR_AF=0.3843;EUR_AF=0.337;SAS_AF=0.2229;AA=C|||;VT=SNP
16	9882856	rs145245784	C	G	100	PASS	AC=43;AF=0.00858626;AN=5008;NS=2504;DP=16269;EAS_AF=0.0298;AMR_AF=0.0159;AFR_AF=0.0008;EUR_AF=0;SAS_AF=0.001;AA=C|||;VT=SNP
16	9883002	rs11639526	T	C	100	PASS	AC=1510;AF=0.301518;AN=5008;NS=2504;DP=19094;EAS_AF=0.249;AMR_AF=0.2507;AFR_AF=0.3986;EUR_AF=0.338;SAS_AF=0.2229;AA=T|||;VT=SNP
16	9883537	rs2267787	C	T	100	PASS	AC=1477;AF=0.294928;AN=5008;NS=2504;DP=20806;EAS_AF=0.2351;AMR_AF=0.245;AFR_AF=0.3903;EUR_AF=0.334;SAS_AF=0.2229;AA=C|||;VT=SNP
16	9884314	rs2299933	A	G	100	PASS	AC=1565;AF=0.3125;AN=5008;NS=2504;DP=20443;EAS_AF=0.2569;AMR_AF=0.2536;AFR_AF=0.4319;EUR_AF=0.338;SAS_AF=0.2239;AA=A|||;VT=SNP
16	9885027	rs1833161	T	C	100	PASS	AC=1772;AF=0.353834;AN=5008;NS=2504;DP=18174;EAS_AF=0.2599;AMR_AF=0.2651;AFR_AF=0.5802;EUR_AF=0.338;SAS_AF=0.2239;AA=C|||;VT=SNP
16	9885195	rs117085642	A	G	100	PASS	AC=25;AF=0.00499201;AN=5008;NS=2504;DP=18479;EAS_AF=0.0248;AMR_AF=0;AFR_AF=0;EUR_AF=0;SAS_AF=0;AA=A|||;VT=SNP
16	9885807	rs7195942	T	G	100	PASS	AC=1764;AF=0.352236;AN=5008;NS=2504;DP=18498;EAS_AF=0.2599;AMR_AF=0.2622;AFR_AF=0.5749;EUR_AF=0.338;SAS_AF=0.2249;AA=G|||;VT=SNP
16	9885832	rs7196095	T	C	100	PASS	AC=1523;AF=0.304113;AN=5008;NS=2504;DP=18736;EAS_AF=0.2599;AMR_AF=0.2522;AFR_AF=0.3994;EUR_AF=0.337;SAS_AF=0.2239;AA=T|||;VT=SNP
16	9886303	rs7195835	C	A	100	PASS	AC=1758;AF=0.351038;AN=5008;NS=2504;DP=15767;EAS_AF=0.251;AMR_AF=0.2637;AFR_AF=0.5772;EUR_AF=0.338;SAS_AF=0.2239;AA=A|||;VT=SNP
16	9886777	rs9972709	A	G	100	PASS	AC=1471;AF=0.29373;AN=5008;NS=2504;DP=17270;EAS_AF=0.2599;AMR_AF=0.2507;AFR_AF=0.3608;EUR_AF=0.337;SAS_AF=0.2239;AA=A|||;VT=SNP
16	9886831	rs7196962	C	G	100	PASS	AC=1763;AF=0.352037;AN=5008;NS=2504;DP=17144;EAS_AF=0.2599;AMR_AF=0.2622;AFR_AF=0.5741;EUR_AF=0.339;SAS_AF=0.2239;AA=G|||;VT=SNP
16	9886907	rs7197004	C	G	100	PASS	AC=1770;AF=0.353435;AN=5008;NS=2504;DP=19429;EAS_AF=0.2579;AMR_AF=0.2651;AFR_AF=0.5794;EUR_AF=0.338;SAS_AF=0.2249;AA=G|||;VT=SNP
16	9886960	rs7186955	T	C	100	PASS	AC=1763;AF=0.352037;AN=5008;NS=2504;DP=21073;EAS_AF=0.2609;AMR_AF=0.2622;AFR_AF=0.5741;EUR_AF=0.338;SAS_AF=0.2239;AA=C|||;VT=SNP
16	9886992	rs7202848	G	T	100	PASS	AC=1763;AF=0.352037;AN=5008;NS=2504;DP=20734;EAS_AF=0.2609;AMR_AF=0.2622;AFR_AF=0.5741;EUR_AF=0.338;SAS_AF=0.2239;AA=T|||;VT=SNP
16	9887111	rs9972744	C	A	100	PASS	AC=1472;AF=0.29393;AN=5008;NS=2504;DP=20878;EAS_AF=0.2599;AMR_AF=0.2507;AFR_AF=0.3616;EUR_AF=0.337;SAS_AF=0.2239;AA=C|||;VT=SNP
16	9887244	rs1544604	A	G	100	PASS	AC=1763;AF=0.352037;AN=5008;NS=2504;DP=19730;EAS_AF=0.2599;AMR_AF=0.2637;AFR_AF=0.5741;EUR_AF=0.338;SAS_AF=0.2239;AA=A|||;VT=SNP
16	9887431	rs72638270	T	C	100	PASS	AC=328;AF=0.0654952;AN=5008;NS=2504;DP=18520;EAS_AF=0.1587;AMR_AF=0.0303;AFR_AF=0.0514;EUR_AF=0.0298;SAS_AF=0.0501;AA=T|||;VT=SNP
16	9887455	rs1544605	T	G	100	PASS	AC=1749;AF=0.349241;AN=5008;NS=2504;DP=18467;EAS_AF=0.247;AMR_AF=0.2622;AFR_AF=0.5741;EUR_AF=0.338;SAS_AF=0.2239;AA=G|||;VT=SNP
16	9887653	rs1544606	A	G	100	PASS	AC=1486;AF=0.296725;AN=5008;NS=2504;DP=19194;EAS_AF=0.2599;AMR_AF=0.2507;AFR_AF=0.3722;EUR_AF=0.337;SAS_AF=0.2239;AA=A|||;VT=SNP
16	9889541	rs77419062	T	C	100	PASS	AC=19;AF=0.00379393;AN=5008;NS=2504;DP=20562;EAS_AF=0.0149;AMR_AF=0.0014;AFR_AF=0;EUR_AF=0.003;SAS_AF=0;AA=T|||;VT=SNP
16	9890717	rs2267790	T	G	100	PASS	AC=1326;AF=0.264776;AN=5008;NS=2504;DP=21414;EAS_AF=0.2579;AMR_AF=0.2435;AFR_AF=0.2481;EUR_AF=0.331;SAS_AF=0.2413;AA=T|||;VT=SNP
16	9890776	rs2267791	A	G	100	PASS	AC=1495;AF=0.298522;AN=5008;NS=2504;DP=22582;EAS_AF=0.256;AMR_AF=0.2565;AFR_AF=0.3669;EUR_AF=0.336;SAS_AF=0.2413;AA=A|||;VT=SNP
16	9890958	rs2267792	C	A	100	PASS	AC=1482;AF=0.295927;AN=5008;NS=2504;DP=22259;EAS_AF=0.254;AMR_AF=0.2536;AFR_AF=0.3631;EUR_AF=0.333;SAS_AF=0.2403;AA=C|||;VT=SNP
16	9891130	rs11640235	C	G	100	PASS	AC=684;AF=0.136581;AN=5008;NS=2504;DP=21094;EAS_AF=0.0952;AMR_AF=0.1988;AFR_AF=0.0174;EUR_AF=0.2982;SAS_AF=0.1299;AA=C|||;VT=SNP
16	9892800	rs11648283	T	A	100	PASS	AC=1517;AF=0.302915;AN=5008;NS=2504;DP=15435;EAS_AF=0.2331;AMR_AF=0.2594;AFR_AF=0.4145;EUR_AF=0.335;SAS_AF=0.2219;AA=T|||;VT=SNP
16	9892939	rs11642729	G	A	100	PASS	AC=1257;AF=0.250998;AN=5008;NS=2504;DP=18281;EAS_AF=0.25;AMR_AF=0.2378;AFR_AF=0.2073;EUR_AF=0.329;SAS_AF=0.2403;AA=G|||;VT=SNP
16	9893343	rs11643173	C	G	100	PASS	AC=1620;AF=0.323482;AN=5008;NS=2504;DP=19440;EAS_AF=0.252;AMR_AF=0.2651;AFR_AF=0.4728;EUR_AF=0.338;SAS_AF=0.2219;AA=G|||;VT=SNP
16	9893684	rs11643000	G	A	100	PASS	AC=676;AF=0.134984;AN=5008;NS=2504;DP=15037;EAS_AF=0.0893;AMR_AF=0.1931;AFR_AF=0.0174;EUR_AF=0.2982;SAS_AF=0.1319;AA=G|||;VT=SNP
16	9894133	rs6497517	G	A	100	PASS	AC=1762;AF=0.351837;AN=5008;NS=2504;DP=15586;EAS_AF=0.251;AMR_AF=0.2651;AFR_AF=0.5825;EUR_AF=0.336;SAS_AF=0.2219;AA=A|||;VT=SNP
16	9894522	rs16966381	C	A	100	PASS	AC=1521;AF=0.303714;AN=5008;NS=2504;DP=20503;EAS_AF=0.2331;AMR_AF=0.2565;AFR_AF=0.4221;EUR_AF=0.331;SAS_AF=0.2219;AA=C|||;VT=SNP
16	9895061	rs80098953	C	T	100	PASS	AC=95;AF=0.0189696;AN=5008;NS=2504;DP=23454;EAS_AF=0.0327;AMR_AF=0.0706;AFR_AF=0.0008;EUR_AF=0.0099;SAS_AF=0.002;AA=C|||;VT=SNP
16	9896348	rs8053689	A	T	100	PASS	AC=1578;AF=0.315096;AN=5008;NS=2504;DP=18398;EAS_AF=0.2331;AMR_AF=0.2666;AFR_AF=0.4584;EUR_AF=0.333;SAS_AF=0.2219;AA=A|||;VT=SNP
16	9896426	rs8053228	C	T	100	PASS	AC=1458;AF=0.291134;AN=5008;NS=2504;DP=17740;EAS_AF=0.2411;AMR_AF=0.2579;AFR_AF=0.3661;EUR_AF=0.333;SAS_AF=0.2219;AA=C|||;VT=SNP
16	9896460	rs2299934	G	A	100	PASS	AC=1538;AF=0.307109;AN=5008;NS=2504;DP=17023;EAS_AF=0.2421;AMR_AF=0.2622;AFR_AF=0.4228;EUR_AF=0.333;SAS_AF=0.2229;AA=G|||;VT=SNP
16	9896937	rs7188905	C	T	100	PASS	AC=1498;AF=0.299121;AN=5008;NS=2504;DP=17498;EAS_AF=0.2431;AMR_AF=0.2608;AFR_AF=0.3918;EUR_AF=0.335;SAS_AF=0.2219;AA=T|||;VT=SNP
16	9896990	rs2299935	A	G	100	PASS	AC=1492;AF=0.297923;AN=5008;NS=2504;DP=15765;EAS_AF=0.255;AMR_AF=0.2594;AFR_AF=0.379;EUR_AF=0.335;SAS_AF=0.2219;AA=a|||;VT=SNP
16	9897329	rs6497518	C	T	100	PASS	AC=1634;AF=0.326278;AN=5008;NS=2504;DP=19197;EAS_AF=0.2411;AMR_AF=0.2666;AFR_AF=0.4939;EUR_AF=0.335;SAS_AF=0.2209;AA=T|||;VT=SNP
16	9898450	rs2284237	A	G	100	PASS	AC=1486;AF=0.296725;AN=5008;NS=2504;DP=20769;EAS_AF=0.247;AMR_AF=0.2637;AFR_AF=0.3775;EUR_AF=0.336;SAS_AF=0.2219;AA=A|||;VT=SNP
16	9899226	rs9930307	C	G	100	PASS	AC=1483;AF=0.296126;AN=5008;NS=2504;DP=19855;EAS_AF=0.247;AMR_AF=0.2421;AFR_AF=0.3865;EUR_AF=0.3191;SAS_AF=0.2393;AA=C|||;VT=SNP
16	9899301	rs9940856	A	G	100	PASS	AC=1518;AF=0.303115;AN=5008;NS=2504;DP=18867;EAS_AF=0.248;AMR_AF=0.2622;AFR_AF=0.3888;EUR_AF=0.334;SAS_AF=0.2413;AA=A|||;VT=SNP
16	9900057	rs7191183	T	C	100	PASS	AC=1607;AF=0.320887;AN=5008;NS=2504;DP=15954;EAS_AF=0.249;AMR_AF=0.255;AFR_AF=0.4675;EUR_AF=0.3211;SAS_AF=0.2434;AA=C|||;VT=SNP
16	9900484	rs7191999	T	C	100	PASS	AC=1508;AF=0.301118;AN=5008;NS=2504;DP=17002;EAS_AF=0.248;AMR_AF=0.2421;AFR_AF=0.4039;EUR_AF=0.3201;SAS_AF=0.2393;AA=C|||;VT=SNP
16	9900846	rs34976363	G	T	100	PASS	AC=1309;AF=0.261382;AN=5008;NS=2504;DP=12438;EAS_AF=0.249;AMR_AF=0.2277;AFR_AF=0.2716;EUR_AF=0.3171;SAS_AF=0.227;AA=G|||;VT=SNP
16	9900914	rs62034938	A	G	100	PASS	AC=554;AF=0.110623;AN=5008;NS=2504;DP=12203;EAS_AF=0.2331;AMR_AF=0.0749;AFR_AF=0.0076;EUR_AF=0.1332;SAS_AF=0.1258;AA=A|||;VT=SNP
16	9902520	rs12932412	A	C	100	PASS	AC=1085;AF=0.216653;AN=5008;NS=2504;DP=18218;EAS_AF=0.0784;AMR_AF=0.2133;AFR_AF=0.2784;EUR_AF=0.2992;SAS_AF=0.1933;AA=A|||;VT=SNP
16	9902810	rs34606734	T	C	100	PASS	AC=1386;AF=0.276757;AN=5008;NS=2504;DP=16042;EAS_AF=0.0774;AMR_AF=0.2305;AFR_AF=0.5076;EUR_AF=0.3032;SAS_AF=0.1759;AA=C|||;VT=SNP
16	9903223	rs11649635	G	A	100	PASS	AC=1220;AF=0.24361;AN=5008;NS=2504;DP=17909;EAS_AF=0.0774;AMR_AF=0.2233;AFR_AF=0.3865;EUR_AF=0.3022;SAS_AF=0.1759;AA=G|||;VT=SNP
16	9903460	rs9932138	A	G	100	PASS	AC=1251;AF=0.2498;AN=5008;NS=2504;DP=17802;EAS_AF=0.0794;AMR_AF=0.2262;AFR_AF=0.4039;EUR_AF=0.3052;SAS_AF=0.1769;AA=A|||;VT=SNP
16	9903884	rs3765648	C	T	100	PASS	AC=131;AF=0.0261581;AN=5008;NS=2504;DP=20380;EAS_AF=0.125;AMR_AF=0;AFR_AF=0;EUR_AF=0;SAS_AF=0.0051;AA=C|||;VT=SNP
16	9904150	rs7188841	C	T	100	PASS	AC=1196;AF=0.238818;AN=5008;NS=2504;DP=19614;EAS_AF=0.0794;AMR_AF=0.2089;AFR_AF=0.3865;EUR_AF=0.2873;SAS_AF=0.1748;AA=C|||;VT=SNP
16	9904824	rs78151680	G	A	100	PASS	AC=153;AF=0.0305511;AN=5008;NS=2504;DP=19245;EAS_AF=0.0317;AMR_AF=0.072;AFR_AF=0.0446;EUR_AF=0.0099;SAS_AF=0.002;AA=G|||;VT=SNP
16	9905107	rs10468237	G	C	100	PASS	AC=1204;AF=0.240415;AN=5008;NS=2504;DP=21684;EAS_AF=0.0813;AMR_AF=0.2104;AFR_AF=0.3858;EUR_AF=0.2893;SAS_AF=0.1789;AA=G|||;VT=SNP
16	9905193	rs80049283	C	T	100	PASS	AC=92;AF=0.0183706;AN=5008;NS=2504;DP=23055;EAS_AF=0.0317;AMR_AF=0.0677;AFR_AF=0.0008;EUR_AF=0.0099;SAS_AF=0.002;AA=C|||;VT=SNP
16	9905841	rs9938265	A	G	100	PASS	AC=1510;AF=0.301518;AN=5008;NS=2504;DP=19426;EAS_AF=0.0813;AMR_AF=0.2363;AFR_AF=0.5787;EUR_AF=0.3062;SAS_AF=0.1953;AA=A|||;VT=SNP
16	9905982	rs7184107	T	A	100	PASS	AC=1469;AF=0.293331;AN=5008;NS=2504;DP=17232;EAS_AF=0.0813;AMR_AF=0.2219;AFR_AF=0.5696;EUR_AF=0.2893;SAS_AF=0.1933;AA=A|||;VT=SNP
16	9906082	rs7184325	T	C	100	PASS	AC=1499;AF=0.299321;AN=5008;NS=2504;DP=19753;EAS_AF=0.0813;AMR_AF=0.2233;AFR_AF=0.5915;EUR_AF=0.2893;SAS_AF=0.1933;AA=C|||;VT=SNP
16	9906218	rs6497520	G	A	100	PASS	AC=1219;AF=0.243411;AN=5008;NS=2504;DP=17837;EAS_AF=0.0804;AMR_AF=0.2133;AFR_AF=0.3865;EUR_AF=0.2883;SAS_AF=0.1933;AA=G|||;VT=SNP
16	9906483	rs34980400	A	C	100	PASS	AC=758;AF=0.151358;AN=5008;NS=2504;DP=17359;EAS_AF=0.0804;AMR_AF=0.183;AFR_AF=0.0582;EUR_AF=0.2823;SAS_AF=0.1933;AA=A|||;VT=SNP
16	9906519	rs116981317	A	G	100	PASS	AC=35;AF=0.00698882;AN=5008;NS=2504;DP=17119;EAS_AF=0.0327;AMR_AF=0;AFR_AF=0;EUR_AF=0.002;SAS_AF=0;AA=A|||;VT=SNP
16	9906856	rs17204778	C	G	100	PASS	AC=757;AF=0.151158;AN=5008;NS=2504;DP=19431;EAS_AF=0.0804;AMR_AF=0.1801;AFR_AF=0.0598;EUR_AF=0.2833;SAS_AF=0.1912;AA=C|||;VT=SNP
16	9907064	rs7197278	A	G	100	PASS	AC=1219;AF=0.243411;AN=5008;NS=2504;DP=19136;EAS_AF=0.0804;AMR_AF=0.2133;AFR_AF=0.3865;EUR_AF=0.2883;SAS_AF=0.1933;AA=A|||;VT=SNP
16	9907660	rs10468229	G	T	100	PASS	AC=1218;AF=0.243211;AN=5008;NS=2504;DP=16884;EAS_AF=0.0804;AMR_AF=0.2133;AFR_AF=0.3858;EUR_AF=0.2883;SAS_AF=0.1933;AA=G|||;VT=SNP
16	9908066	rs1861191	A	C	100	PASS	AC=1494;AF=0.298323;AN=5008;NS=2504;DP=20753;EAS_AF=0.0813;AMR_AF=0.2233;AFR_AF=0.5855;EUR_AF=0.2913;SAS_AF=0.1943;AA=C|||;VT=SNP
16	9908091	rs1861192	G	A	100	PASS	AC=1516;AF=0.302716;AN=5008;NS=2504;DP=21421;EAS_AF=0.0823;AMR_AF=0.2507;AFR_AF=0.5893;EUR_AF=0.2893;SAS_AF=0.1933;AA=A|||;VT=SNP
16	9908376	rs12934281	G	A	100	PASS	AC=1373;AF=0.274161;AN=5008;NS=2504;DP=20886;EAS_AF=0.0804;AMR_AF=0.2147;AFR_AF=0.5023;EUR_AF=0.2893;SAS_AF=0.1922;AA=G|||;VT=SNP
16	9908509	rs17793917	T	C	100	PASS	AC=762;AF=0.152157;AN=5008;NS=2504;DP=22384;EAS_AF=0.0813;AMR_AF=0.1816;AFR_AF=0.0613;EUR_AF=0.2813;SAS_AF=0.1943;AA=T|||;VT=SNP
16	9908808	rs11649466	G	T	100	PASS	AC=1151;AF=0.229832;AN=5008;NS=2504;DP=16688;EAS_AF=0.0804;AMR_AF=0.2046;AFR_AF=0.3389;EUR_AF=0.2893;SAS_AF=0.1933;AA=G|||;VT=SNP
16	9909123	rs9674103	T	A	100	PASS	AC=1187;AF=0.237021;AN=5008;NS=2504;DP=15465;EAS_AF=0.0804;AMR_AF=0.2032;AFR_AF=0.3714;EUR_AF=0.2833;SAS_AF=0.1933;AA=T|||;VT=SNP
16	9909934	rs7193625	A	C	100	PASS	AC=1450;AF=0.289537;AN=5008;NS=2504;DP=20017;EAS_AF=0.0813;AMR_AF=0.2334;AFR_AF=0.534;EUR_AF=0.3052;SAS_AF=0.1973;AA=C|||;VT=SNP
16	9910348	rs8052950	A	G	100	PASS	AC=1342;AF=0.267971;AN=5008;NS=2504;DP=17996;EAS_AF=0.0823;AMR_AF=0.2291;AFR_AF=0.4539;EUR_AF=0.3052;SAS_AF=0.1973;AA=A|||;VT=SNP
16	9911362	rs8058276	C	T	100	PASS	AC=1366;AF=0.272764;AN=5008;NS=2504;DP=21920;EAS_AF=0.0774;AMR_AF=0.2118;AFR_AF=0.5015;EUR_AF=0.2863;SAS_AF=0.1943;AA=T|||;VT=SNP
16	9911386	rs8058295	C	A	100	PASS	AC=1365;AF=0.272564;AN=5008;NS=2504;DP=22429;EAS_AF=0.0764;AMR_AF=0.2118;AFR_AF=0.5015;EUR_AF=0.2863;SAS_AF=0.1943;AA=A|||;VT=SNP
16	9912643	rs11645219	C	T	100	PASS	AC=1298;AF=0.259185;AN=5008;NS=2504;DP=17111;EAS_AF=0.0784;AMR_AF=0.2104;AFR_AF=0.4501;EUR_AF=0.2863;SAS_AF=0.1943;AA=C|||;VT=SNP
16	9913360	rs35788173	C	T	100	PASS	AC=1318;AF=0.263179;AN=5008;NS=2504;DP=13632;EAS_AF=0.0784;AMR_AF=0.2133;AFR_AF=0.4637;EUR_AF=0.2863;SAS_AF=0.1943;AA=C|||;VT=SNP
16	9913384	rs149294961	A	T	100	PASS	AC=73;AF=0.0145767;AN=5008;NS=2504;DP=15116;EAS_AF=0.0694;AMR_AF=0;AFR_AF=0;EUR_AF=0;SAS_AF=0.0031;AA=A|||;VT=SNP
16	9914014	rs1420042	A	G	100	PASS	AC=1334;AF=0.266374;AN=5008;NS=2504;DP=17016;EAS_AF=0.0784;AMR_AF=0.2147;AFR_AF=0.475;EUR_AF=0.2863;SAS_AF=0.1943;AA=A|||;VT=SNP
16	9914095	rs11647877	C	T	100	PASS	AC=1154;AF=0.230431;AN=5008;NS=2504;DP=20145;EAS_AF=0.0794;AMR_AF=0.2046;AFR_AF=0.3442;EUR_AF=0.2853;SAS_AF=0.1943;AA=C|||;VT=SNP
16	9914401	rs7196708	C	G	100	PASS	AC=1381;AF=0.275759;AN=5008;NS=2504;DP=22745;EAS_AF=0.0794;AMR_AF=0.2147;AFR_AF=0.5076;EUR_AF=0.2883;SAS_AF=0.1953;AA=G|||;VT=SNP
16	9914419	rs1420045	C	G	100	PASS	AC=1333;AF=0.266174;AN=5008;NS=2504;DP=23245;EAS_AF=0.0794;AMR_AF=0.2147;AFR_AF=0.4713;EUR_AF=0.2883;SAS_AF=0.1953;AA=G|||;VT=SNP
16	9915013	rs6497523	A	G	100	PASS	AC=1548;AF=0.309105;AN=5008;NS=2504;DP=17252;EAS_AF=0.0794;AMR_AF=0.2406;AFR_AF=0.6067;EUR_AF=0.3042;SAS_AF=0.1973;AA=G|||;VT=SNP
16	9915712	rs2072450	C	A	100	PASS	AC=478;AF=0.0954473;AN=5008;NS=2504;DP=19002;EAS_AF=0.1845;AMR_AF=0.0692;AFR_AF=0.0076;EUR_AF=0.1282;SAS_AF=0.1074;AA=C|||;VT=SNP
16	9916204	rs9806806	C	G	100	PASS	AC=1408;AF=0.28115;AN=5008;NS=2504;DP=20970;EAS_AF=0.0794;AMR_AF=0.2176;AFR_AF=0.5272;EUR_AF=0.2873;SAS_AF=0.1953;AA=C|||;VT=SNP;EX_TARGET
16	9919335	rs6497524	T	C	100	PASS	AC=1454;AF=0.290335;AN=5008;NS=2504;DP=20620;EAS_AF=0.0784;AMR_AF=0.2349;AFR_AF=0.5401;EUR_AF=0.3042;SAS_AF=0.1963;AA=C|||;VT=SNP
16	9920898	rs12708640	C	T	100	PASS	AC=1202;AF=0.240016;AN=5008;NS=2504;DP=22382;EAS_AF=0.0784;AMR_AF=0.2133;AFR_AF=0.3752;EUR_AF=0.2873;SAS_AF=0.1943;AA=C|||;VT=SNP
16	9921464	rs13336666	T	C	100	PASS	AC=1346;AF=0.26877;AN=5008;NS=2504;DP=21035;EAS_AF=0.0784;AMR_AF=0.2219;AFR_AF=0.4788;EUR_AF=0.2873;SAS_AF=0.1953;AA=T|||;VT=SNP
16	9921502	rs2284239	T	C	100	PASS	AC=1273;AF=0.254193;AN=5008;NS=2504;DP=19182;EAS_AF=0.0784;AMR_AF=0.219;AFR_AF=0.4244;EUR_AF=0.2883;SAS_AF=0.1953;AA=T|||;VT=SNP
16	9922503	rs2315271	A	G	100	PASS	AC=1126;AF=0.22484;AN=5008;NS=2504;DP=19382;EAS_AF=0.0774;AMR_AF=0.2104;AFR_AF=0.298;EUR_AF=0.2863;SAS_AF=0.2249;AA=A|||;VT=SNP
16	9922615	rs9938300	T	C	100	PASS	AC=1220;AF=0.24361;AN=5008;NS=2504;DP=19960;EAS_AF=0.0784;AMR_AF=0.2176;AFR_AF=0.379;EUR_AF=0.2893;SAS_AF=0.2025;AA=T|||;VT=SNP
16	9923179	rs11642764	G	A	100	PASS	AC=1173;AF=0.234225;AN=5008;NS=2504;DP=20707;EAS_AF=0.0774;AMR_AF=0.2104;AFR_AF=0.3502;EUR_AF=0.2873;SAS_AF=0.2014;AA=G|||;VT=SNP
16	9924797	rs16966448	C	T	100	PASS	AC=1626;AF=0.324681;AN=5008;NS=2504;DP=20025;EAS_AF=0.0774;AMR_AF=0.2723;AFR_AF=0.5998;EUR_AF=0.3579;SAS_AF=0.2106;AA=T|||;VT=SNP
16	9926348	rs7199910	T	G	100	PASS	AC=1689;AF=0.33726;AN=5008;NS=2504;DP=16894;EAS_AF=0.0794;AMR_AF=0.2839;AFR_AF=0.6165;EUR_AF=0.3638;SAS_AF=0.2362;AA=G|||;VT=SNP
16	9926966	rs11647445	T	G	100	PASS	AC=1363;AF=0.272165;AN=5008;NS=2504;DP=18995;EAS_AF=0.0784;AMR_AF=0.2752;AFR_AF=0.3865;EUR_AF=0.3728;SAS_AF=0.2117;AA=T|||;VT=SNP
16	9927016	rs57255286	A	G	100	PASS	AC=268;AF=0.0535144;AN=5008;NS=2504;DP=19233;EAS_AF=0.1657;AMR_AF=0.0317;AFR_AF=0.0008;EUR_AF=0.0318;SAS_AF=0.047;AA=A|||;VT=SNP
16	9927554	rs11646626	A	G	100	PASS	AC=431;AF=0.0860623;AN=5008;NS=2504;DP=22203;EAS_AF=0.005;AMR_AF=0.1239;AFR_AF=0.0068;EUR_AF=0.1869;SAS_AF=0.1462;AA=A|||;VT=SNP
16	9928329	rs79454775	C	T	100	PASS	AC=248;AF=0.0495208;AN=5008;NS=2504;DP=16393;EAS_AF=0.1548;AMR_AF=0.0259;AFR_AF=0.0008;EUR_AF=0.0288;SAS_AF=0.045;AA=C|||;VT=SNP
16	9928866	rs78174306	T	C	100	PASS	AC=131;AF=0.0261581;AN=5008;NS=2504;DP=17146;EAS_AF=0.126;AMR_AF=0;AFR_AF=0;EUR_AF=0;SAS_AF=0.0041;AA=T|||;VT=SNP
16	9930505	rs17205996	T	C	100	PASS	AC=859;AF=0.171526;AN=5008;NS=2504;DP=19856;EAS_AF=0.2183;AMR_AF=0.1124;AFR_AF=0.1377;EUR_AF=0.171;SAS_AF=0.2117;AA=T|||;VT=SNP
16	9930580	rs8050843	T	C	100	PASS	AC=1578;AF=0.315096;AN=5008;NS=2504;DP=21944;EAS_AF=0.0784;AMR_AF=0.2392;AFR_AF=0.6248;EUR_AF=0.3042;SAS_AF=0.2055;AA=C|||;VT=SNP
16	9931900	rs9936542	C	T	100	PASS	AC=1546;AF=0.308706;AN=5008;NS=2504;DP=19688;EAS_AF=0.0774;AMR_AF=0.2233;AFR_AF=0.6248;EUR_AF=0.2863;SAS_AF=0.2035;AA=T|||;VT=SNP
16	9932054	rs9938117	G	T	100	PASS	AC=1069;AF=0.213458;AN=5008;NS=2504;DP=17822;EAS_AF=0.0774;AMR_AF=0.1974;AFR_AF=0.2814;EUR_AF=0.2823;SAS_AF=0.2025;AA=G|||;VT=SNP
16	9933692	rs72481070	G	C	100	PASS	AC=141;AF=0.028155;AN=5008;NS=2504;DP=15123;EAS_AF=0.1042;AMR_AF=0.0159;AFR_AF=0.0008;EUR_AF=0.001;SAS_AF=0.0235;AA=G|||;VT=SNP
16	9935066	rs6497540	T	G	100	PASS	AC=1497;AF=0.298922;AN=5008;NS=2504;DP=20250;EAS_AF=0.0784;AMR_AF=0.2795;AFR_AF=0.4629;EUR_AF=0.3926;SAS_AF=0.2219;AA=T|||;VT=SNP
16	9936040	rs75339517	G	A	100	PASS	AC=261;AF=0.0521166;AN=5008;NS=2504;DP=18154;EAS_AF=0.1587;AMR_AF=0.0317;AFR_AF=0.0008;EUR_AF=0.0318;SAS_AF=0.047;AA=G|||;VT=SNP
16	9936781	rs55943631	C	T	100	PASS	AC=1289;AF=0.257388;AN=5008;NS=2504;DP=18125;EAS_AF=0.0774;AMR_AF=0.2133;AFR_AF=0.4372;EUR_AF=0.2873;SAS_AF=0.2004;AA=C|||;VT=SNP
16	9936852	rs55864908	G	A	100	PASS	AC=1281;AF=0.255791;AN=5008;NS=2504;DP=17484;EAS_AF=0.0794;AMR_AF=0.2133;AFR_AF=0.4327;EUR_AF=0.2843;SAS_AF=0.1994;AA=G|||;VT=SNP
16	9936860	rs60213435	C	G	100	PASS	AC=1431;AF=0.285743;AN=5008;NS=2504;DP=17370;EAS_AF=0.0774;AMR_AF=0.2176;AFR_AF=0.5431;EUR_AF=0.2863;SAS_AF=0.2004;AA=G|||;VT=SNP
16	9937268	rs8055791	A	C	100	PASS	AC=1387;AF=0.276957;AN=5008;NS=2504;DP=20241;EAS_AF=0.0764;AMR_AF=0.2378;AFR_AF=0.438;EUR_AF=0.331;SAS_AF=0.2382;AA=C|||;VT=SNP
16	9937578	rs11648156	C	G	100	PASS	AC=1631;AF=0.325679;AN=5008;NS=2504;DP=19718;EAS_AF=0.0754;AMR_AF=0.2435;AFR_AF=0.6316;EUR_AF=0.3231;SAS_AF=0.2311;AA=G|||;VT=SNP
16	9937980	rs12920919	T	C	100	PASS	AC=1321;AF=0.263778;AN=5008;NS=2504;DP=19048;EAS_AF=0.123;AMR_AF=0.2464;AFR_AF=0.3154;EUR_AF=0.3489;SAS_AF=0.2638;AA=T|||;VT=SNP
16	9938230	rs2267793	G	A	100	PASS	AC=846;AF=0.16893;AN=5008;NS=2504;DP=22084;EAS_AF=0.2302;AMR_AF=0.1066;AFR_AF=0.1354;EUR_AF=0.1551;SAS_AF=0.2096;AA=G|||;VT=SNP
16	9938796	rs2215718	C	T	100	PASS	AC=1598;AF=0.319089;AN=5008;NS=2504;DP=20077;EAS_AF=0.123;AMR_AF=0.2651;AFR_AF=0.5121;EUR_AF=0.3529;SAS_AF=0.2638;AA=T|||;VT=SNP
16	9939750	rs12596342	G	A	100	PASS	AC=844;AF=0.16853;AN=5008;NS=2504;DP=18800;EAS_AF=0.2282;AMR_AF=0.1066;AFR_AF=0.1362;EUR_AF=0.1561;SAS_AF=0.2076;AA=g|||;VT=SNP
16	9939960	rs9926049	C	A	100	PASS	AC=1696;AF=0.338658;AN=5008;NS=2504;DP=20062;EAS_AF=0.124;AMR_AF=0.2507;AFR_AF=0.6271;EUR_AF=0.3201;SAS_AF=0.2515;AA=A|||;VT=SNP
16	9939964	rs35440248	C	T	100	PASS	AC=1013;AF=0.202276;AN=5008;NS=2504;DP=19880;EAS_AF=0.0754;AMR_AF=0.1945;AFR_AF=0.2315;EUR_AF=0.2843;SAS_AF=0.2147;AA=C|||;VT=SNP
16	9940293	rs9926303	C	T	100	PASS	AC=1693;AF=0.338059;AN=5008;NS=2504;DP=21165;EAS_AF=0.123;AMR_AF=0.2507;AFR_AF=0.6256;EUR_AF=0.3201;SAS_AF=0.2515;AA=T|||;VT=SNP
16	9942377	rs4327046	G	A	100	PASS	AC=1626;AF=0.324681;AN=5008;NS=2504;DP=7584;EAS_AF=0.123;AMR_AF=0.2493;AFR_AF=0.5741;EUR_AF=0.3201;SAS_AF=0.2536;AA=A|||;VT=SNP
16	9943432	rs9934477	G	T	100	PASS	AC=1495;AF=0.298522;AN=5008;NS=2504;DP=15147;EAS_AF=0.122;AMR_AF=0.2522;AFR_AF=0.4614;EUR_AF=0.335;SAS_AF=0.2556;AA=T|||;VT=SNP
16	9943666	rs2229193	C	T	100	PASS	AC=1131;AF=0.225839;AN=5008;NS=2504;DP=18934;EAS_AF=0.0754;AMR_AF=0.2089;AFR_AF=0.2988;EUR_AF=0.2992;SAS_AF=0.2188;AA=C|||;VT=SNP;EX_TARGET
16	9943995	rs8054791	A	G	100	PASS	AC=1723;AF=0.34405;AN=5008;NS=2504;DP=21105;EAS_AF=0.123;AMR_AF=0.2608;AFR_AF=0.6278;EUR_AF=0.335;SAS_AF=0.2566;AA=G|||;VT=SNP
16	9944829	rs3785187	G	A	100	PASS	AC=49;AF=0.00978435;AN=5008;NS=2504;DP=17747;EAS_AF=0.0466;AMR_AF=0.0014;AFR_AF=0;EUR_AF=0;SAS_AF=0.001;AA=G|||;VT=SNP
16	9944836	rs80033244	T	C	100	PASS	AC=185;AF=0.0369409;AN=5008;NS=2504;DP=17636;EAS_AF=0.0476;AMR_AF=0.036;AFR_AF=0.031;EUR_AF=0.0348;SAS_AF=0.0368;AA=t|||;VT=SNP
16	9945139	rs35082360	A	C	100	PASS	AC=1143;AF=0.228235;AN=5008;NS=2504;DP=11549;EAS_AF=0.0744;AMR_AF=0.2205;AFR_AF=0.3011;EUR_AF=0.3002;SAS_AF=0.2198;AA=A|||;VT=SNP
16	9945240	rs9940694	C	T	100	PASS	AC=1550;AF=0.309505;AN=5008;NS=2504;DP=19336;EAS_AF=0.0744;AMR_AF=0.2363;AFR_AF=0.6006;EUR_AF=0.3012;SAS_AF=0.2188;AA=T|||;VT=SNP
16	9945378	rs74250849	A	G	100	PASS	AC=187;AF=0.0373403;AN=5008;NS=2504;DP=22265;EAS_AF=0.0476;AMR_AF=0.0375;AFR_AF=0.0318;EUR_AF=0.0348;SAS_AF=0.0368;AA=A|||;VT=SNP
16	9945628	rs56280857	A	G	100	PASS	AC=186;AF=0.0371406;AN=5008;NS=2504;DP=20308;EAS_AF=0.0476;AMR_AF=0.0375;AFR_AF=0.031;EUR_AF=0.0348;SAS_AF=0.0368;AA=A|||;VT=SNP
16	9945704	rs55861434	A	G	100	PASS	AC=186;AF=0.0371406;AN=5008;NS=2504;DP=21846;EAS_AF=0.0476;AMR_AF=0.0375;AFR_AF=0.031;EUR_AF=0.0348;SAS_AF=0.0368;AA=A|||;VT=SNP
16	9945720	rs55985649	G	C	100	PASS	AC=138;AF=0.0275559;AN=5008;NS=2504;DP=22025;EAS_AF=0.0476;AMR_AF=0.0274;AFR_AF=0.003;EUR_AF=0.0308;SAS_AF=0.0368;AA=G|||;VT=SNP
16	9945919	rs41356645	C	T	100	PASS	AC=1112;AF=0.222045;AN=5008;NS=2504;DP=22517;EAS_AF=0.0744;AMR_AF=0.2032;AFR_AF=0.3003;EUR_AF=0.2853;SAS_AF=0.2168;AA=C|||;VT=SNP
16	9946252	rs78790215	T	C	100	PASS	AC=149;AF=0.0297524;AN=5008;NS=2504;DP=22304;EAS_AF=0.0486;AMR_AF=0.0303;AFR_AF=0.0091;EUR_AF=0.0308;SAS_AF=0.0368;AA=T|||;VT=SNP
16	9946275	rs77335867	C	A	100	PASS	AC=239;AF=0.0477236;AN=5008;NS=2504;DP=22420;EAS_AF=0.0089;AMR_AF=0.0245;AFR_AF=0.0938;EUR_AF=0.0249;SAS_AF=0.0654;AA=C|||;VT=SNP
16	9946319	rs9922678	G	A	100	PASS	AC=1705;AF=0.340455;AN=5008;NS=2504;DP=21793;EAS_AF=0.123;AMR_AF=0.255;AFR_AF=0.6301;EUR_AF=0.3211;SAS_AF=0.2536;AA=A|||;VT=SNP
16	9946871	rs78511119	T	C	100	PASS	AC=251;AF=0.0501198;AN=5008;NS=2504;DP=22010;EAS_AF=0.0486;AMR_AF=0.0346;AFR_AF=0.084;EUR_AF=0.0308;SAS_AF=0.0368;AA=C|||;VT=SNP
16	9947474	rs74250850	G	A	100	PASS	AC=141;AF=0.028155;AN=5008;NS=2504;DP=17824;EAS_AF=0.0486;AMR_AF=0.0274;AFR_AF=0.0045;EUR_AF=0.0308;SAS_AF=0.0368;AA=G|||;VT=SNP
16	9947581	rs8063193	A	C	100	PASS	AC=1335;AF=0.266573;AN=5008;NS=2504;DP=17131;EAS_AF=0.124;AMR_AF=0.2594;AFR_AF=0.3336;EUR_AF=0.335;SAS_AF=0.2577;AA=A|||;VT=SNP
16	9948472	rs75006214	G	A	100	PASS	AC=141;AF=0.028155;AN=5008;NS=2504;DP=21448;EAS_AF=0.0486;AMR_AF=0.0274;AFR_AF=0.0045;EUR_AF=0.0308;SAS_AF=0.0368;AA=G|||;VT=SNP
16	9948634	rs9933832	G	A	100	PASS	AC=1715;AF=0.342452;AN=5008;NS=2504;DP=21999;EAS_AF=0.122;AMR_AF=0.2723;AFR_AF=0.6157;EUR_AF=0.336;SAS_AF=0.2566;AA=A|||;VT=SNP
16	9948997	rs74490183	T	C	100	PASS	AC=139;AF=0.0277556;AN=5008;NS=2504;DP=21035;EAS_AF=0.0486;AMR_AF=0.0274;AFR_AF=0.003;EUR_AF=0.0308;SAS_AF=0.0368;AA=T|||;VT=SNP
16	9949163	rs1004936	G	C	100	PASS	AC=1249;AF=0.249401;AN=5008;NS=2504;DP=22821;EAS_AF=0.0734;AMR_AF=0.2305;AFR_AF=0.3722;EUR_AF=0.3062;SAS_AF=0.2198;AA=G|||;VT=SNP
16	9949261	rs2267794	A	G	100	PASS	AC=57;AF=0.0113818;AN=5008;NS=2504;DP=22491;EAS_AF=0.0347;AMR_AF=0.0303;AFR_AF=0.0008;EUR_AF=0;SAS_AF=0;AA=A|||;VT=SNP
16	9949427	rs67346571	A	C	100	PASS	AC=1344;AF=0.268371;AN=5008;NS=2504;DP=20336;EAS_AF=0.124;AMR_AF=0.2594;AFR_AF=0.3389;EUR_AF=0.337;SAS_AF=0.2577;AA=A|||;VT=SNP
16	9950026	rs74857180	C	T	100	PASS	AC=248;AF=0.0495208;AN=5008;NS=2504;DP=19173;EAS_AF=0.0486;AMR_AF=0.0317;AFR_AF=0.0825;EUR_AF=0.0318;SAS_AF=0.0368;AA=T|||;VT=SNP
16	9950374	rs6497549	T	C	100	PASS	AC=3471;AF=0.693091;AN=5008;NS=2504;DP=13767;EAS_AF=0.4048;AMR_AF=0.7435;AFR_AF=0.9281;EUR_AF=0.6968;SAS_AF=0.6329;AA=C|||;VT=SNP
16	9953399	rs2010691	C	T	100	PASS	AC=821;AF=0.163938;AN=5008;NS=2504;DP=18781;EAS_AF=0.0724;AMR_AF=0.2075;AFR_AF=0.059;EUR_AF=0.3002;SAS_AF=0.229;AA=C|||;VT=SNP
16	9954384	rs76988395	G	A	100	PASS	AC=134;AF=0.0267572;AN=5008;NS=2504;DP=18777;EAS_AF=0.0496;AMR_AF=0.0058;AFR_AF=0.0371;EUR_AF=0.008;SAS_AF=0.0235;AA=G|||;VT=SNP
16	9954963	rs80161475	C	A	100	PASS	AC=56;AF=0.0111821;AN=5008;NS=2504;DP=19908;EAS_AF=0.0516;AMR_AF=0;AFR_AF=0;EUR_AF=0.001;SAS_AF=0.0031;AA=C|||;VT=SNP
16	9955564	rs727605	C	T	100	PASS	AC=1350;AF=0.269569;AN=5008;NS=2504;DP=21745;EAS_AF=0.124;AMR_AF=0.2637;AFR_AF=0.3359;EUR_AF=0.336;SAS_AF=0.2658;AA=C|||;VT=SNP
16	9955938	rs5003769	T	A	100	PASS	AC=1686;AF=0.336661;AN=5008;NS=2504;DP=19913;EAS_AF=0.123;AMR_AF=0.2752;AFR_AF=0.584;EUR_AF=0.337;SAS_AF=0.2658;AA=A|||;VT=SNP
16	9956191	rs7199375	T	C	100	PASS	AC=1372;AF=0.273962;AN=5008;NS=2504;DP=19952;EAS_AF=0.124;AMR_AF=0.2651;AFR_AF=0.3517;EUR_AF=0.336;SAS_AF=0.2658;AA=C|||;VT=SNP
16	9956519	rs2159908	T	C	100	PASS	AC=1375;AF=0.274561;AN=5008;NS=2504;DP=17454;EAS_AF=0.125;AMR_AF=0.2666;AFR_AF=0.3525;EUR_AF=0.336;SAS_AF=0.2658;AA=T|||;VT=SNP
16	9956524	rs2159909	T	G	100	PASS	AC=1375;AF=0.274561;AN=5008;NS=2504;DP=17411;EAS_AF=0.125;AMR_AF=0.2666;AFR_AF=0.3525;EUR_AF=0.336;SAS_AF=0.2658;AA=T|||;VT=SNP
16	9957256	rs55666830	G	T	100	PASS	AC=1380;AF=0.275559;AN=5008;NS=2504;DP=21373;EAS_AF=0.123;AMR_AF=0.2651;AFR_AF=0.3563;EUR_AF=0.337;SAS_AF=0.2679;AA=T|||;VT=SNP
16	9957410	rs7187984	G	A	100	PASS	AC=1360;AF=0.271565;AN=5008;NS=2504;DP=21285;EAS_AF=0.123;AMR_AF=0.2637;AFR_AF=0.3427;EUR_AF=0.337;SAS_AF=0.2669;AA=G|||;VT=SNP
16	9957680	rs7189901	C	T	100	PASS	AC=1365;AF=0.272564;AN=5008;NS=2504;DP=20887;EAS_AF=0.123;AMR_AF=0.2651;AFR_AF=0.3457;EUR_AF=0.337;SAS_AF=0.2669;AA=C|||;VT=SNP
16	9958107	rs35946436	T	C	100	PASS	AC=1362;AF=0.271965;AN=5008;NS=2504;DP=17861;EAS_AF=0.123;AMR_AF=0.2637;AFR_AF=0.3442;EUR_AF=0.336;SAS_AF=0.2679;AA=T|||;VT=SNP
16	9958109	rs9939815	T	C	100	PASS	AC=1756;AF=0.350639;AN=5008;NS=2504;DP=17927;EAS_AF=0.123;AMR_AF=0.2781;AFR_AF=0.6339;EUR_AF=0.337;SAS_AF=0.2679;AA=C|||;VT=SNP
16	9958112	rs9939817	T	G	100	PASS	AC=1757;AF=0.350839;AN=5008;NS=2504;DP=17887;EAS_AF=0.123;AMR_AF=0.2781;AFR_AF=0.6339;EUR_AF=0.338;SAS_AF=0.2679;AA=G|||;VT=SNP
16	9958189	rs7196023	A	G	100	PASS	AC=1365;AF=0.272564;AN=5008;NS=2504;DP=17888;EAS_AF=0.123;AMR_AF=0.2637;AFR_AF=0.3457;EUR_AF=0.337;SAS_AF=0.2679;AA=G|||;VT=SNP
16	9958655	rs7201930	T	C	100	PASS	AC=1773;AF=0.354034;AN=5008;NS=2504;DP=20201;EAS_AF=0.123;AMR_AF=0.2781;AFR_AF=0.6467;EUR_AF=0.338;SAS_AF=0.2669;AA=C|||;VT=SNP
16	9958823	rs56276962	G	C	100	PASS	AC=162;AF=0.0323482;AN=5008;NS=2504;DP=20043;EAS_AF=0.0496;AMR_AF=0.0303;AFR_AF=0.0182;EUR_AF=0.0308;SAS_AF=0.0368;AA=C|||;VT=SNP
16	9959007	rs56146838	A	T	100	PASS	AC=162;AF=0.0323482;AN=5008;NS=2504;DP=18946;EAS_AF=0.0496;AMR_AF=0.0303;AFR_AF=0.0182;EUR_AF=0.0308;SAS_AF=0.0368;AA=A|||;VT=SNP
16	9959121	rs16966529	G	A	100	PASS	AC=1361;AF=0.271765;AN=5008;NS=2504;DP=18881;EAS_AF=0.123;AMR_AF=0.2637;AFR_AF=0.3434;EUR_AF=0.337;SAS_AF=0.2669;AA=A|||;VT=SNP
16	9960149	rs77714230	A	T	100	PASS	AC=19;AF=0.00379393;AN=5008;NS=2504;DP=21374;EAS_AF=0.0149;AMR_AF=0.0014;AFR_AF=0;EUR_AF=0.003;SAS_AF=0;AA=A|||;VT=SNP
16	9960879	rs917834	T	C	100	PASS	AC=1750;AF=0.349441;AN=5008;NS=2504;DP=21580;EAS_AF=0.123;AMR_AF=0.2839;AFR_AF=0.6452;EUR_AF=0.34;SAS_AF=0.2393;AA=C|||;VT=SNP
16	9961397	rs2284240	T	C	100	PASS	AC=3330;AF=0.664936;AN=5008;NS=2504;DP=20462;EAS_AF=0.3849;AMR_AF=0.6945;AFR_AF=0.9251;EUR_AF=0.6471;SAS_AF=0.5992;AA=C|||;VT=SNP
16	9961623	rs79810256	C	T	100	PASS	AC=283;AF=0.0565096;AN=5008;NS=2504;DP=19776;EAS_AF=0.0486;AMR_AF=0.0432;AFR_AF=0.0998;EUR_AF=0.0358;SAS_AF=0.0368;AA=T|||;VT=SNP
16	9962679	rs7204928	T	C	100	PASS	AC=1634;AF=0.326278;AN=5008;NS=2504;DP=20773;EAS_AF=0.122;AMR_AF=0.2392;AFR_AF=0.643;EUR_AF=0.2883;SAS_AF=0.2096;AA=C|||;VT=SNP
16	9962899	rs7199724	C	T	100	PASS	AC=1175;AF=0.234625;AN=5008;NS=2504;DP=21528;EAS_AF=0.0724;AMR_AF=0.1787;AFR_AF=0.4206;EUR_AF=0.2545;SAS_AF=0.1697;AA=T|||;VT=SNP
16	9963016	rs7203082	G	A	100	PASS	AC=915;AF=0.182708;AN=5008;NS=2504;DP=21505;EAS_AF=0.0724;AMR_AF=0.1715;AFR_AF=0.2292;EUR_AF=0.2525;SAS_AF=0.1697;AA=G|||;VT=SNP
16	9964451	rs56301937	C	T	100	PASS	AC=142;AF=0.0283546;AN=5008;NS=2504;DP=17107;EAS_AF=0.0476;AMR_AF=0.0288;AFR_AF=0.0045;EUR_AF=0.0318;SAS_AF=0.0368;AA=c|||;VT=SNP
16	9964491	rs71379059	T	C	100	PASS	AC=419;AF=0.0836661;AN=5008;NS=2504;DP=17802;EAS_AF=0.002;AMR_AF=0.1268;AFR_AF=0.0068;EUR_AF=0.1779;SAS_AF=0.1442;AA=T|||;VT=SNP
16	9965410	rs78915678	G	T	100	PASS	AC=151;AF=0.0301518;AN=5008;NS=2504;DP=19139;EAS_AF=0.0486;AMR_AF=0.0303;AFR_AF=0.0098;EUR_AF=0.0318;SAS_AF=0.0368;AA=G|||;VT=SNP
16	9965554	rs77473744	G	A	100	PASS	AC=266;AF=0.053115;AN=5008;NS=2504;DP=19448;EAS_AF=0.0486;AMR_AF=0.0476;AFR_AF=0.0847;EUR_AF=0.0358;SAS_AF=0.0368;AA=G|||;VT=SNP
16	9965600	rs12929074	C	T	100	PASS	AC=937;AF=0.187101;AN=5008;NS=2504;DP=19883;EAS_AF=0.0734;AMR_AF=0.1772;AFR_AF=0.2436;EUR_AF=0.2535;SAS_AF=0.1667;AA=C|||;VT=SNP
16	9965659	rs12928163	G	A	100	PASS	AC=931;AF=0.185903;AN=5008;NS=2504;DP=19463;EAS_AF=0.0724;AMR_AF=0.1772;AFR_AF=0.239;EUR_AF=0.2545;SAS_AF=0.1667;AA=g|||;VT=SNP
16	9965712	rs12928192	G	A	100	PASS	AC=936;AF=0.186901;AN=5008;NS=2504;DP=20322;EAS_AF=0.0724;AMR_AF=0.1772;AFR_AF=0.2428;EUR_AF=0.2545;SAS_AF=0.1667;AA=A|||;VT=SNP
16	9966070	rs9989382	G	C	100	PASS	AC=926;AF=0.184904;AN=5008;NS=2504;DP=21040;EAS_AF=0.0724;AMR_AF=0.1758;AFR_AF=0.236;EUR_AF=0.2545;SAS_AF=0.1667;AA=C|||;VT=SNP
16	9966071	rs9989383	G	A	100	PASS	AC=927;AF=0.185104;AN=5008;NS=2504;DP=20777;EAS_AF=0.0724;AMR_AF=0.1758;AFR_AF=0.2368;EUR_AF=0.2545;SAS_AF=0.1667;AA=G|||;VT=SNP
16	9966139	rs9989388	C	T	100	PASS	AC=937;AF=0.187101;AN=5008;NS=2504;DP=19526;EAS_AF=0.0724;AMR_AF=0.1772;AFR_AF=0.2436;EUR_AF=0.2545;SAS_AF=0.1667;AA=C|||;VT=SNP
16	9966179	rs9989430	A	G	100	PASS	AC=938;AF=0.1873;AN=5008;NS=2504;DP=19447;EAS_AF=0.0724;AMR_AF=0.1787;AFR_AF=0.2436;EUR_AF=0.2545;SAS_AF=0.1667;AA=A|||;VT=SNP
16	9966207	rs1548808	T	C	100	PASS	AC=3330;AF=0.664936;AN=5008;NS=2504;DP=19218;EAS_AF=0.3829;AMR_AF=0.6931;AFR_AF=0.9259;EUR_AF=0.6481;SAS_AF=0.6002;AA=C|||;VT=SNP
16	9966348	rs9989389	C	T	100	PASS	AC=937;AF=0.187101;AN=5008;NS=2504;DP=20596;EAS_AF=0.0724;AMR_AF=0.1772;AFR_AF=0.2436;EUR_AF=0.2545;SAS_AF=0.1667;AA=T|||;VT=SNP
16	9966390	rs34004832	G	A	100	PASS	AC=937;AF=0.187101;AN=5008;NS=2504;DP=21624;EAS_AF=0.0724;AMR_AF=0.1772;AFR_AF=0.2436;EUR_AF=0.2545;SAS_AF=0.1667;AA=A|||;VT=SNP
16	9966418	rs35342588	C	T	100	PASS	AC=938;AF=0.1873;AN=5008;NS=2504;DP=22230;EAS_AF=0.0724;AMR_AF=0.1787;AFR_AF=0.2436;EUR_AF=0.2545;SAS_AF=0.1667;AA=C|||;VT=SNP
16	9966707	rs34030466	C	A	100	PASS	AC=936;AF=0.186901;AN=5008;NS=2504;DP=19626;EAS_AF=0.0724;AMR_AF=0.1772;AFR_AF=0.2428;EUR_AF=0.2545;SAS_AF=0.1667;AA=C|||;VT=SNP
16	9966773	rs68096450	T	G	100	PASS	AC=937;AF=0.187101;AN=5008;NS=2504;DP=20891;EAS_AF=0.0724;AMR_AF=0.1772;AFR_AF=0.2436;EUR_AF=0.2545;SAS_AF=0.1667;AA=G|||;VT=SNP
16	9966784	rs67763423	T	C	100	PASS	AC=937;AF=0.187101;AN=5008;NS=2504;DP=20977;EAS_AF=0.0724;AMR_AF=0.1772;AFR_AF=0.2436;EUR_AF=0.2545;SAS_AF=0.1667;AA=C|||;VT=SNP
16	9966867	rs34076677	T	A	100	PASS	AC=936;AF=0.186901;AN=5008;NS=2504;DP=20493;EAS_AF=0.0724;AMR_AF=0.1772;AFR_AF=0.2428;EUR_AF=0.2545;SAS_AF=0.1667;AA=A|||;VT=SNP
16	9966880	rs35999853	C	A	100	PASS	AC=936;AF=0.186901;AN=5008;NS=2504;DP=20918;EAS_AF=0.0724;AMR_AF=0.1772;AFR_AF=0.2428;EUR_AF=0.2545;SAS_AF=0.1667;AA=C|||;VT=SNP
16	9966910	rs34814878	G	A	100	PASS	AC=936;AF=0.186901;AN=5008;NS=2504;DP=21607;EAS_AF=0.0724;AMR_AF=0.1772;AFR_AF=0.2428;EUR_AF=0.2545;SAS_AF=0.1667;AA=A|||;VT=SNP
16	9967127	rs36021820	C	T	100	PASS	AC=936;AF=0.186901;AN=5008;NS=2504;DP=20286;EAS_AF=0.0724;AMR_AF=0.1772;AFR_AF=0.2428;EUR_AF=0.2545;SAS_AF=0.1667;AA=C|||;VT=SNP
16	9967152	rs35513489	A	G	100	PASS	AC=937;AF=0.187101;AN=5008;NS=2504;DP=21182;EAS_AF=0.0724;AMR_AF=0.1787;AFR_AF=0.2428;EUR_AF=0.2545;SAS_AF=0.1667;AA=A|||;VT=SNP
16	9967373	rs34635902	C	A	100	PASS	AC=936;AF=0.186901;AN=5008;NS=2504;DP=18951;EAS_AF=0.0724;AMR_AF=0.1772;AFR_AF=0.2428;EUR_AF=0.2545;SAS_AF=0.1667;AA=C|||;VT=SNP
16	9967646	rs9302396	G	C	100	PASS	AC=1608;AF=0.321086;AN=5008;NS=2504;DP=21128;EAS_AF=0.121;AMR_AF=0.2378;AFR_AF=0.6256;EUR_AF=0.2913;SAS_AF=0.2055;AA=C|||;VT=SNP
16	9967786	rs79880296	C	T	100	PASS	AC=144;AF=0.028754;AN=5008;NS=2504;DP=20767;EAS_AF=0.0476;AMR_AF=0.0288;AFR_AF=0.0045;EUR_AF=0.0318;SAS_AF=0.0389;AA=T|||;VT=SNP
16	9967827	rs9302397	G	A	100	PASS	AC=1512;AF=0.301917;AN=5008;NS=2504;DP=20866;EAS_AF=0.121;AMR_AF=0.2363;AFR_AF=0.5567;EUR_AF=0.2903;SAS_AF=0.2025;AA=A|||;VT=SNP
16	9968503	rs7204266	A	G	100	PASS	AC=1739;AF=0.347244;AN=5008;NS=2504;DP=22226;EAS_AF=0.131;AMR_AF=0.2622;AFR_AF=0.6309;EUR_AF=0.3211;SAS_AF=0.274;AA=G|||;VT=SNP
16	9968771	rs56218635	T	C	100	PASS	AC=1061;AF=0.211861;AN=5008;NS=2504;DP=19347;EAS_AF=0.0823;AMR_AF=0.2046;AFR_AF=0.2421;EUR_AF=0.2843;SAS_AF=0.2352;AA=T|||;VT=SNP
16	9969102	rs2315272	T	C	100	PASS	AC=1652;AF=0.329872;AN=5008;NS=2504;DP=20640;EAS_AF=0.131;AMR_AF=0.2622;AFR_AF=0.5658;EUR_AF=0.3201;SAS_AF=0.274;AA=T|||;VT=SNP
16	9969412	rs13337070	T	C	100	PASS	AC=1652;AF=0.329872;AN=5008;NS=2504;DP=19240;EAS_AF=0.131;AMR_AF=0.2622;AFR_AF=0.5658;EUR_AF=0.3201;SAS_AF=0.274;AA=C|||;VT=SNP
16	9969612	rs9934124	A	C	100	PASS	AC=1653;AF=0.330072;AN=5008;NS=2504;DP=22474;EAS_AF=0.131;AMR_AF=0.2622;AFR_AF=0.5666;EUR_AF=0.3201;SAS_AF=0.274;AA=C|||;VT=SNP
16	9969667	rs9934198	A	G	100	PASS	AC=1653;AF=0.330072;AN=5008;NS=2504;DP=21465;EAS_AF=0.131;AMR_AF=0.2622;AFR_AF=0.5666;EUR_AF=0.3201;SAS_AF=0.274;AA=A|||;VT=SNP
16	9969929	rs9925966	C	T	100	PASS	AC=1652;AF=0.329872;AN=5008;NS=2504;DP=18232;EAS_AF=0.131;AMR_AF=0.2608;AFR_AF=0.5666;EUR_AF=0.3201;SAS_AF=0.274;AA=C|||;VT=SNP
16	9970013	rs142297298	C	G	100	PASS	AC=55;AF=0.0109824;AN=5008;NS=2504;DP=19624;EAS_AF=0.0506;AMR_AF=0;AFR_AF=0;EUR_AF=0.001;SAS_AF=0.0031;AA=C|||;VT=SNP
16	9970227	rs7191799	G	A	100	PASS	AC=1088;AF=0.217252;AN=5008;NS=2504;DP=22085;EAS_AF=0.121;AMR_AF=0.2075;AFR_AF=0.2511;EUR_AF=0.2863;SAS_AF=0.2065;AA=G|||;VT=SNP
16	9970419	rs7198943	T	C	100	PASS	AC=1736;AF=0.346645;AN=5008;NS=2504;DP=19520;EAS_AF=0.131;AMR_AF=0.2608;AFR_AF=0.6286;EUR_AF=0.3221;SAS_AF=0.274;AA=C|||;VT=SNP
16	9970517	rs7194284	A	G	100	PASS	AC=1652;AF=0.329872;AN=5008;NS=2504;DP=20628;EAS_AF=0.131;AMR_AF=0.2608;AFR_AF=0.5666;EUR_AF=0.3201;SAS_AF=0.274;AA=A|||;VT=SNP
16	9970519	rs7199147	T	C	100	PASS	AC=1652;AF=0.329872;AN=5008;NS=2504;DP=20735;EAS_AF=0.131;AMR_AF=0.2608;AFR_AF=0.5666;EUR_AF=0.3201;SAS_AF=0.274;AA=C|||;VT=SNP
16	9970875	rs2267795	A	T	100	PASS	AC=1745;AF=0.348442;AN=5008;NS=2504;DP=19790;EAS_AF=0.131;AMR_AF=0.2622;AFR_AF=0.6354;EUR_AF=0.3211;SAS_AF=0.274;AA=T|||;VT=SNP
16	9971066	rs9928908	C	T	100	PASS	AC=1650;AF=0.329473;AN=5008;NS=2504;DP=19806;EAS_AF=0.131;AMR_AF=0.2608;AFR_AF=0.5635;EUR_AF=0.3201;SAS_AF=0.2761;AA=T|||;VT=SNP
16	9971184	rs9921420	T	C	100	PASS	AC=1733;AF=0.346046;AN=5008;NS=2504;DP=18272;EAS_AF=0.131;AMR_AF=0.2608;AFR_AF=0.6256;EUR_AF=0.3211;SAS_AF=0.2761;AA=c|||;VT=SNP
16	9971429	rs16951624	A	T	100	PASS	AC=1735;AF=0.346446;AN=5008;NS=2504;DP=13074;EAS_AF=0.1319;AMR_AF=0.2608;AFR_AF=0.6256;EUR_AF=0.3211;SAS_AF=0.2771;AA=T|||;VT=SNP
16	9971824	rs76122068	T	A	100	PASS	AC=78;AF=0.0155751;AN=5008;NS=2504;DP=14341;EAS_AF=0.0744;AMR_AF=0;AFR_AF=0;EUR_AF=0.001;SAS_AF=0.002;AA=T|||;VT=SNP
16	9972753	rs7184289	C	G	100	PASS	AC=926;AF=0.184904;AN=5008;NS=2504;DP=19192;EAS_AF=0.0724;AMR_AF=0.1772;AFR_AF=0.2337;EUR_AF=0.2555;SAS_AF=0.1677;AA=C|||;VT=SNP
16	9974025	rs143357649	C	T	100	PASS	AC=37;AF=0.00738818;AN=5008;NS=2504;DP=17664;EAS_AF=0.0357;AMR_AF=0.0014;AFR_AF=0;EUR_AF=0;SAS_AF=0;AA=C|||;VT=SNP
16	9974055	rs140160654	A	T	100	PASS	AC=36;AF=0.0071885;AN=5008;NS=2504;DP=18229;EAS_AF=0.0357;AMR_AF=0;AFR_AF=0;EUR_AF=0;SAS_AF=0;AA=A|||;VT=SNP
16	9974207	rs11643965	T	C	100	PASS	AC=926;AF=0.184904;AN=5008;NS=2504;DP=21830;EAS_AF=0.0734;AMR_AF=0.1772;AFR_AF=0.233;EUR_AF=0.2555;SAS_AF=0.1677;AA=T|||;VT=SNP
16	9974261	rs56088751	C	T	100	PASS	AC=178;AF=0.0355431;AN=5008;NS=2504;DP=20967;EAS_AF=0.0476;AMR_AF=0.036;AFR_AF=0.0242;EUR_AF=0.0348;SAS_AF=0.0389;AA=C|||;VT=SNP
16	9974366	rs968301	T	C	100	PASS	AC=3335;AF=0.665935;AN=5008;NS=2504;DP=17930;EAS_AF=0.3849;AMR_AF=0.6974;AFR_AF=0.9259;EUR_AF=0.6501;SAS_AF=0.5982;AA=C|||;VT=SNP
16	9975236	rs7203349	A	C	100	PASS	AC=1200;AF=0.239617;AN=5008;NS=2504;DP=21013;EAS_AF=0.0734;AMR_AF=0.2003;AFR_AF=0.4259;EUR_AF=0.2584;SAS_AF=0.1677;AA=A|||;VT=SNP
16	9975584	rs7203981	A	G	100	PASS	AC=1616;AF=0.322684;AN=5008;NS=2504;DP=20347;EAS_AF=0.0823;AMR_AF=0.2334;AFR_AF=0.6415;EUR_AF=0.2893;SAS_AF=0.2372;AA=a|||;VT=SNP
16	9975593	rs7203268	C	A	100	PASS	AC=1074;AF=0.214457;AN=5008;NS=2504;DP=20342;EAS_AF=0.0734;AMR_AF=0.1945;AFR_AF=0.3336;EUR_AF=0.2584;SAS_AF=0.1677;AA=C|||;VT=SNP
16	9976000	rs8043813	G	A	100	PASS	AC=930;AF=0.185703;AN=5008;NS=2504;DP=20779;EAS_AF=0.0744;AMR_AF=0.1715;AFR_AF=0.239;EUR_AF=0.2545;SAS_AF=0.1677;AA=g|||;VT=SNP
16	9976713	rs2267796	T	G	100	PASS	AC=1490;AF=0.297524;AN=5008;NS=2504;DP=21692;EAS_AF=0.0734;AMR_AF=0.2089;AFR_AF=0.6399;EUR_AF=0.2594;SAS_AF=0.1677;AA=G|||;VT=SNP
16	9976970	rs11863007	C	T	100	PASS	AC=1484;AF=0.296326;AN=5008;NS=2504;DP=21396;EAS_AF=0.0724;AMR_AF=0.2089;AFR_AF=0.6369;EUR_AF=0.2584;SAS_AF=0.1677;AA=T|||;VT=SNP
16	9977314	rs3785186	G	A	100	PASS	AC=3407;AF=0.680312;AN=5008;NS=2504;DP=21567;EAS_AF=0.375;AMR_AF=0.7032;AFR_AF=0.9826;EUR_AF=0.6581;SAS_AF=0.593;AA=A|||;VT=SNP
16	9978552	rs7189130	A	G	100	PASS	AC=1486;AF=0.296725;AN=5008;NS=2504;DP=14624;EAS_AF=0.0724;AMR_AF=0.2133;AFR_AF=0.6354;EUR_AF=0.2604;SAS_AF=0.1667;AA=G|||;VT=SNP
16	9980216	rs9931983	T	C	100	PASS	AC=1355;AF=0.270567;AN=5008;NS=2504;DP=20741;EAS_AF=0.0744;AMR_AF=0.2089;AFR_AF=0.5378;EUR_AF=0.2594;SAS_AF=0.1667;AA=C|||;VT=SNP
16	9980688	rs8060093	A	T	100	PASS	AC=1304;AF=0.260383;AN=5008;NS=2504;DP=19607;EAS_AF=0.0734;AMR_AF=0.2061;AFR_AF=0.5015;EUR_AF=0.2594;SAS_AF=0.1667;AA=T|||;VT=SNP
16	9980933	rs8062828	G	A	100	PASS	AC=1298;AF=0.259185;AN=5008;NS=2504;DP=17286;EAS_AF=0.0734;AMR_AF=0.2061;AFR_AF=0.4962;EUR_AF=0.2604;SAS_AF=0.1667;AA=G|||;VT=SNP
16	9981670	rs12920653	C	A	100	PASS	AC=1138;AF=0.227236;AN=5008;NS=2504;DP=16757;EAS_AF=0.0734;AMR_AF=0.196;AFR_AF=0.3812;EUR_AF=0.2584;SAS_AF=0.1677;AA=C|||;VT=SNP
16	9982868	rs77987099	T	C	100	PASS	AC=131;AF=0.0261581;AN=5008;NS=2504;DP=13593;EAS_AF=0.124;AMR_AF=0;AFR_AF=0;EUR_AF=0;SAS_AF=0.0061;AA=T|||;VT=SNP
16	9983194	rs117740669	G	A	100	PASS	AC=22;AF=0.00439297;AN=5008;NS=2504;DP=17184;EAS_AF=0.0218;AMR_AF=0;AFR_AF=0;EUR_AF=0;SAS_AF=0;AA=G|||;VT=SNP
16	9983617	rs12325652	T	C	100	PASS	AC=1302;AF=0.259984;AN=5008;NS=2504;DP=17852;EAS_AF=0.0734;AMR_AF=0.2075;AFR_AF=0.5008;EUR_AF=0.2575;SAS_AF=0.1667;AA=T|||;VT=SNP
16	9984523	rs9931155	C	T	100	PASS	AC=1487;AF=0.296925;AN=5008;NS=2504;DP=20726;EAS_AF=0.0734;AMR_AF=0.2147;AFR_AF=0.6362;EUR_AF=0.2584;SAS_AF=0.1667;AA=T|||;VT=SNP
16	9985421	rs8047589	A	G	100	PASS	AC=3192;AF=0.63738;AN=5008;NS=2504;DP=22003;EAS_AF=0.3383;AMR_AF=0.6671;AFR_AF=0.9244;EUR_AF=0.6153;SAS_AF=0.5593;AA=G|||;VT=SNP
16	9985464	rs8051986	T	A	100	PASS	AC=1489;AF=0.297324;AN=5008;NS=2504;DP=20938;EAS_AF=0.0744;AMR_AF=0.2161;AFR_AF=0.6354;EUR_AF=0.2594;SAS_AF=0.1667;AA=A|||;VT=SNP
16	9985813	rs9926546	T	C	100	PASS	AC=1489;AF=0.297324;AN=5008;NS=2504;DP=20884;EAS_AF=0.0744;AMR_AF=0.2161;AFR_AF=0.6354;EUR_AF=0.2594;SAS_AF=0.1667;AA=C|||;VT=SNP
16	9985854	rs141402252	G	C	100	PASS	AC=56;AF=0.0111821;AN=5008;NS=2504;DP=20371;EAS_AF=0.0516;AMR_AF=0;AFR_AF=0;EUR_AF=0.001;SAS_AF=0.0031;AA=G|||;VT=SNP
16	9986849	rs2052186	G	A	100	PASS	AC=1501;AF=0.29972;AN=5008;NS=2504;DP=17131;EAS_AF=0.0744;AMR_AF=0.2205;AFR_AF=0.6346;EUR_AF=0.2664;SAS_AF=0.1697;AA=A|||;VT=SNP
16	9986993	rs11640274	T	C	100	PASS	AC=961;AF=0.191893;AN=5008;NS=2504;DP=17729;EAS_AF=0.0734;AMR_AF=0.1844;AFR_AF=0.2648;EUR_AF=0.2535;SAS_AF=0.1575;AA=T|||;VT=SNP
16	9987342	rs9941069	A	G	100	PASS	AC=1486;AF=0.296725;AN=5008;NS=2504;DP=17207;EAS_AF=0.0734;AMR_AF=0.2161;AFR_AF=0.6346;EUR_AF=0.2584;SAS_AF=0.1667;AA=G|||;VT=SNP
16	9987615	rs11644368	C	T	100	PASS	AC=678;AF=0.135383;AN=5008;NS=2504;DP=17315;EAS_AF=0.0724;AMR_AF=0.1643;AFR_AF=0.0567;EUR_AF=0.2515;SAS_AF=0.1667;AA=C|||;VT=SNP
16	9988564	rs12922641	A	G	100	PASS	AC=3190;AF=0.636981;AN=5008;NS=2504;DP=22472;EAS_AF=0.3323;AMR_AF=0.6715;AFR_AF=0.9244;EUR_AF=0.6153;SAS_AF=0.5603;AA=G|||;VT=SNP
16	9989352	rs16966627	T	C	100	PASS	AC=1265;AF=0.252596;AN=5008;NS=2504;DP=23335;EAS_AF=0.0724;AMR_AF=0.2075;AFR_AF=0.4735;EUR_AF=0.2584;SAS_AF=0.1656;AA=C|||;VT=SNP
16	9989431	rs16966628	G	C	100	PASS	AC=1481;AF=0.295727;AN=5008;NS=2504;DP=22432;EAS_AF=0.0724;AMR_AF=0.2176;AFR_AF=0.6316;EUR_AF=0.2584;SAS_AF=0.1656;AA=C|||;VT=SNP
16	9989521	rs16966631	G	A	100	PASS	AC=1265;AF=0.252596;AN=5008;NS=2504;DP=20037;EAS_AF=0.0724;AMR_AF=0.2075;AFR_AF=0.4735;EUR_AF=0.2584;SAS_AF=0.1656;AA=A|||;VT=SNP
16	9989549	rs67368559	A	G	100	PASS	AC=1265;AF=0.252596;AN=5008;NS=2504;DP=20027;EAS_AF=0.0724;AMR_AF=0.2075;AFR_AF=0.4735;EUR_AF=0.2584;SAS_AF=0.1656;AA=G|||;VT=SNP
16	9989647	rs16966634	T	C	100	PASS	AC=1391;AF=0.277756;AN=5008;NS=2504;DP=18863;EAS_AF=0.0813;AMR_AF=0.232;AFR_AF=0.475;EUR_AF=0.2893;SAS_AF=0.2342;AA=T|||;VT=SNP
16	9989840	rs11647369	C	T	100	PASS	AC=1265;AF=0.252596;AN=5008;NS=2504;DP=20964;EAS_AF=0.0724;AMR_AF=0.2075;AFR_AF=0.4735;EUR_AF=0.2584;SAS_AF=0.1656;AA=C|||;VT=SNP
16	9989855	rs12927741	C	G	100	PASS	AC=1481;AF=0.295727;AN=5008;NS=2504;DP=19877;EAS_AF=0.0724;AMR_AF=0.2176;AFR_AF=0.6316;EUR_AF=0.2584;SAS_AF=0.1656;AA=G|||;VT=SNP
16	9989989	rs11648462	C	G	100	PASS	AC=1128;AF=0.22524;AN=5008;NS=2504;DP=17719;EAS_AF=0.0724;AMR_AF=0.2046;AFR_AF=0.3722;EUR_AF=0.2575;SAS_AF=0.1656;AA=C|||;VT=SNP
16	9989991	rs11644572	T	C	100	PASS	AC=1265;AF=0.252596;AN=5008;NS=2504;DP=17762;EAS_AF=0.0724;AMR_AF=0.2075;AFR_AF=0.4735;EUR_AF=0.2584;SAS_AF=0.1656;AA=C|||;VT=SNP
16	9990060	rs11648509	C	T	100	PASS	AC=1264;AF=0.252396;AN=5008;NS=2504;DP=17306;EAS_AF=0.0724;AMR_AF=0.2061;AFR_AF=0.4735;EUR_AF=0.2584;SAS_AF=0.1656;AA=C|||;VT=SNP
16	9990299	rs11648614	C	A	100	PASS	AC=1264;AF=0.252396;AN=5008;NS=2504;DP=20153;EAS_AF=0.0724;AMR_AF=0.2061;AFR_AF=0.4735;EUR_AF=0.2584;SAS_AF=0.1656;AA=C|||;VT=SNP
16	9990632	rs67502878	C	T	100	PASS	AC=1265;AF=0.252596;AN=5008;NS=2504;DP=17432;EAS_AF=0.0724;AMR_AF=0.2061;AFR_AF=0.4743;EUR_AF=0.2584;SAS_AF=0.1656;AA=T|||;VT=SNP
16	9990791	rs13338500	G	A	100	PASS	AC=1478;AF=0.295128;AN=5008;NS=2504;DP=15613;EAS_AF=0.0724;AMR_AF=0.2147;AFR_AF=0.6309;EUR_AF=0.2584;SAS_AF=0.1656;AA=A|||;VT=SNP
16	9990851	rs16966650	T	C	100	PASS	AC=1121;AF=0.223842;AN=5008;NS=2504;DP=14908;EAS_AF=0.0724;AMR_AF=0.2032;AFR_AF=0.3676;EUR_AF=0.2575;SAS_AF=0.1656;AA=T|||;VT=SNP
16	9991307	rs117569255	A	G	100	PASS	AC=21;AF=0.00419329;AN=5008;NS=2504;DP=11578;EAS_AF=0.0198;AMR_AF=0;AFR_AF=0;EUR_AF=0.001;SAS_AF=0;AA=A|||;VT=SNP
16	9991511	rs7188892	T	A	100	PASS	AC=1264;AF=0.252396;AN=5008;NS=2504;DP=14413;EAS_AF=0.0734;AMR_AF=0.2046;AFR_AF=0.4735;EUR_AF=0.2575;SAS_AF=0.1667;AA=T|||;VT=SNP
16	9991572	rs61569971	A	G	100	PASS	AC=314;AF=0.0626997;AN=5008;NS=2504;DP=14991;EAS_AF=0.0179;AMR_AF=0.0317;AFR_AF=0.0953;EUR_AF=0.0338;SAS_AF=0.1166;AA=A|||;VT=SNP
16	9991762	rs9921541	G	T	100	PASS	AC=1330;AF=0.265575;AN=5008;NS=2504;DP=14828;EAS_AF=0.0734;AMR_AF=0.2075;AFR_AF=0.5227;EUR_AF=0.2575;SAS_AF=0.1656;AA=G|||;VT=SNP
16	9991882	rs139445001	G	A	100	PASS	AC=30;AF=0.00599042;AN=5008;NS=2504;DP=13660;EAS_AF=0.0288;AMR_AF=0;AFR_AF=0;EUR_AF=0;SAS_AF=0.001;AA=G|||;VT=SNP
16	9992370	rs34764457	C	T	100	PASS	AC=1329;AF=0.265375;AN=5008;NS=2504;DP=18873;EAS_AF=0.0734;AMR_AF=0.2075;AFR_AF=0.5212;EUR_AF=0.2575;SAS_AF=0.1667;AA=C|||;VT=SNP
16	9992433	rs35467874	G	T	100	PASS	AC=1324;AF=0.264377;AN=5008;NS=2504;DP=18504;EAS_AF=0.0734;AMR_AF=0.2075;AFR_AF=0.5166;EUR_AF=0.2575;SAS_AF=0.1677;AA=G|||;VT=SNP
16	9992449	rs34795833	G	A	100	PASS	AC=1331;AF=0.265775;AN=5008;NS=2504;DP=18355;EAS_AF=0.0734;AMR_AF=0.2075;AFR_AF=0.5212;EUR_AF=0.2584;SAS_AF=0.1677;AA=G|||;VT=SNP
16	9992617	rs16966658	A	G	100	PASS	AC=1332;AF=0.265974;AN=5008;NS=2504;DP=18610;EAS_AF=0.0734;AMR_AF=0.2089;AFR_AF=0.5212;EUR_AF=0.2575;SAS_AF=0.1687;AA=A|||;VT=SNP
16	9993266	rs11649106	T	C	100	PASS	AC=1486;AF=0.296725;AN=5008;NS=2504;DP=11859;EAS_AF=0.0724;AMR_AF=0.219;AFR_AF=0.6316;EUR_AF=0.2584;SAS_AF=0.1697;AA=C|||;VT=SNP
16	9993394	rs8054982	A	G	100	PASS	AC=1197;AF=0.239018;AN=5008;NS=2504;DP=16849;EAS_AF=0.0724;AMR_AF=0.2104;AFR_AF=0.4191;EUR_AF=0.2565;SAS_AF=0.1697;AA=A|||;VT=SNP
16	9994288	rs7200835	G	C	100	PASS	AC=1483;AF=0.296126;AN=5008;NS=2504;DP=10780;EAS_AF=0.0744;AMR_AF=0.219;AFR_AF=0.6293;EUR_AF=0.2565;SAS_AF=0.1697;AA=C|||;VT=SNP
16	9994906	rs116970852	C	T	100	PASS	AC=62;AF=0.0123802;AN=5008;NS=2504;DP=21116;EAS_AF=0.0595;AMR_AF=0;AFR_AF=0;EUR_AF=0;SAS_AF=0.002;AA=T|||;VT=SNP
16	9994990	rs9925170	T	C	100	PASS	AC=1468;AF=0.293131;AN=5008;NS=2504;DP=19608;EAS_AF=0.0724;AMR_AF=0.2161;AFR_AF=0.621;EUR_AF=0.2565;SAS_AF=0.1697;AA=C|||;VT=SNP
16	9995057	rs9925243	T	C	100	PASS	AC=1481;AF=0.295727;AN=5008;NS=2504;DP=18357;EAS_AF=0.0724;AMR_AF=0.2176;AFR_AF=0.6301;EUR_AF=0.2565;SAS_AF=0.1697;AA=C|||;VT=SNP
16	9995177	rs9923240	A	C	100	PASS	AC=1481;AF=0.295727;AN=5008;NS=2504;DP=16929;EAS_AF=0.0724;AMR_AF=0.2176;AFR_AF=0.6301;EUR_AF=0.2565;SAS_AF=0.1697;AA=C|||;VT=SNP
16	9996060	rs2315274	T	C	100	PASS	AC=1348;AF=0.269169;AN=5008;NS=2504;DP=21253;EAS_AF=0.0724;AMR_AF=0.2104;AFR_AF=0.534;EUR_AF=0.2555;SAS_AF=0.1697;AA=C|||;VT=SNP
16	9996120	rs2872876	C	T	100	PASS	AC=1347;AF=0.26897;AN=5008;NS=2504;DP=19893;EAS_AF=0.0724;AMR_AF=0.2104;AFR_AF=0.5333;EUR_AF=0.2555;SAS_AF=0.1697;AA=T|||;VT=SNP
16	9996468	rs11642197	A	T	100	PASS	AC=1348;AF=0.269169;AN=5008;NS=2504;DP=16388;EAS_AF=0.0724;AMR_AF=0.2104;AFR_AF=0.5333;EUR_AF=0.2555;SAS_AF=0.1708;AA=A|||;VT=SNP
16	9996485	rs11643234	T	C	100	PASS	AC=1477;AF=0.294928;AN=5008;NS=2504;DP=15579;EAS_AF=0.0724;AMR_AF=0.2133;AFR_AF=0.6293;EUR_AF=0.2565;SAS_AF=0.1697;AA=C|||;VT=SNP
16	9996580	rs11642239	A	G	100	PASS	AC=1214;AF=0.242412;AN=5008;NS=2504;DP=12610;EAS_AF=0.0774;AMR_AF=0.2075;AFR_AF=0.4183;EUR_AF=0.2684;SAS_AF=0.1728;AA=A|||;VT=SNP
16	9996860	rs35971415	C	T	100	PASS	AC=1340;AF=0.267572;AN=5008;NS=2504;DP=5869;EAS_AF=0.0734;AMR_AF=0.2046;AFR_AF=0.531;EUR_AF=0.2565;SAS_AF=0.1677;AA=C|||;VT=SNP
16	9996990	rs10400978	T	C	100	PASS	AC=1337;AF=0.266973;AN=5008;NS=2504;DP=12451;EAS_AF=0.0724;AMR_AF=0.2046;AFR_AF=0.531;EUR_AF=0.2545;SAS_AF=0.1677;AA=T|||;VT=SNP
16	9997068	rs9923524	C	T	100	PASS	AC=1388;AF=0.277157;AN=5008;NS=2504;DP=14397;EAS_AF=0.0744;AMR_AF=0.2075;AFR_AF=0.5688;EUR_AF=0.2515;SAS_AF=0.1677;AA=C|||;VT=SNP
16	9997171	rs7192805	T	C	100	PASS	AC=1184;AF=0.236422;AN=5008;NS=2504;DP=16978;EAS_AF=0.0724;AMR_AF=0.2017;AFR_AF=0.4168;EUR_AF=0.2545;SAS_AF=0.1677;AA=T|||;VT=SNP
16	9997178	rs7187264	C	T	100	PASS	AC=1342;AF=0.267971;AN=5008;NS=2504;DP=17257;EAS_AF=0.0724;AMR_AF=0.2075;AFR_AF=0.5333;EUR_AF=0.2545;SAS_AF=0.1677;AA=T|||;VT=SNP
16	9997628	rs11074500	T	G	100	PASS	AC=155;AF=0.0309505;AN=5008;NS=2504;DP=21062;EAS_AF=0.1339;AMR_AF=0.0014;AFR_AF=0.0008;EUR_AF=0.0129;SAS_AF=0.0051;AA=T|||;VT=SNP
16	9999731	rs16966689	C	T	100	PASS	AC=199;AF=0.0397364;AN=5008;NS=2504;DP=19398;EAS_AF=0.0327;AMR_AF=0.2176;AFR_AF=0.0023;EUR_AF=0.0089;SAS_AF=0.0031;AA=C|||;VT=SNP
16	10000946	rs118052045	A	G	100	PASS	AC=129;AF=0.0257588;AN=5008;NS=2504;DP=20629;EAS_AF=0.0079;AMR_AF=0.0245;AFR_AF=0.0038;EUR_AF=0.0318;SAS_AF=0.0685;AA=A|||;VT=SNP
16	10002419	rs9938172	C	T	100	PASS	AC=1501;AF=0.29972;AN=5008;NS=2504;DP=18255;EAS_AF=0.0744;AMR_AF=0.2478;AFR_AF=0.531;EUR_AF=0.3797;SAS_AF=0.1738;AA=T|||;VT=SNP
16	10002809	rs17208905	A	G	100	PASS	AC=1478;AF=0.295128;AN=5008;NS=2504;DP=20597;EAS_AF=0.1121;AMR_AF=0.3501;AFR_AF=0.2708;EUR_AF=0.504;SAS_AF=0.2628;AA=A|||;VT=SNP
16	10002862	rs12598073	T	G	100	PASS	AC=1083;AF=0.216254;AN=5008;NS=2504;DP=22025;EAS_AF=0.4087;AMR_AF=0.1254;AFR_AF=0.0787;EUR_AF=0.2078;SAS_AF=0.2771;AA=T|||;VT=SNP
16	10003192	rs2008342	A	C	100	PASS	AC=1133;AF=0.226238;AN=5008;NS=2504;DP=19968;EAS_AF=0.0972;AMR_AF=0.1988;AFR_AF=0.3548;EUR_AF=0.2535;SAS_AF=0.1769;AA=A|||;VT=SNP
16	10004583	rs140758242	T	C	100	PASS	AC=34;AF=0.00678914;AN=5008;NS=2504;DP=16348;EAS_AF=0.0327;AMR_AF=0;AFR_AF=0.0008;EUR_AF=0;SAS_AF=0;AA=-|||;VT=SNP
16	10006134	rs57085415	G	T	100	PASS	AC=25;AF=0.00499201;AN=5008;NS=2504;DP=24275;EAS_AF=0.0248;AMR_AF=0;AFR_AF=0;EUR_AF=0;SAS_AF=0;AA=G|||;VT=SNP
16	10006967	rs4782039	T	C	100	PASS	AC=1077;AF=0.215056;AN=5008;NS=2504;DP=19817;EAS_AF=0.0317;AMR_AF=0.1729;AFR_AF=0.3737;EUR_AF=0.2525;SAS_AF=0.181;AA=C|||;VT=SNP
16	10007239	rs16966702	T	A	100	PASS	AC=271;AF=0.0541134;AN=5008;NS=2504;DP=16204;EAS_AF=0.1349;AMR_AF=0.0591;AFR_AF=0.0098;EUR_AF=0.0179;SAS_AF=0.0644;AA=T|||;VT=SNP
16	10008921	rs62034949	G	C	100	PASS	AC=1719;AF=0.343251;AN=5008;NS=2504;DP=11837;EAS_AF=0.1815;AMR_AF=0.4164;AFR_AF=0.4274;EUR_AF=0.4732;SAS_AF=0.2106;AA=G|||;VT=SNP
16	10009132	rs9921963	G	A	100	PASS	AC=821;AF=0.163938;AN=5008;NS=2504;DP=16644;EAS_AF=0.0298;AMR_AF=0.1441;AFR_AF=0.2685;EUR_AF=0.2117;SAS_AF=0.1258;AA=A|||;VT=SNP
16	10009791	rs12925829	T	C	100	PASS	AC=1722;AF=0.34385;AN=5008;NS=2504;DP=19909;EAS_AF=0.1815;AMR_AF=0.4164;AFR_AF=0.4289;EUR_AF=0.4732;SAS_AF=0.2117;AA=T|||;VT=SNP
16	10010123	rs4782040	A	G	100	PASS	AC=2900;AF=0.579073;AN=5008;NS=2504;DP=18120;EAS_AF=0.2123;AMR_AF=0.5893;AFR_AF=0.9297;EUR_AF=0.7107;SAS_AF=0.3405;AA=G|||;VT=SNP
16	10012792	rs7206115	A	G	100	PASS	AC=3041;AF=0.607228;AN=5008;NS=2504;DP=17052;EAS_AF=0.2153;AMR_AF=0.6081;AFR_AF=0.9539;EUR_AF=0.7485;SAS_AF=0.3967;AA=G|||;VT=SNP
16	10013493	rs61672049	A	G	100	PASS	AC=39;AF=0.00778754;AN=5008;NS=2504;DP=21298;EAS_AF=0.0377;AMR_AF=0;AFR_AF=0;EUR_AF=0;SAS_AF=0.001;AA=A|||;VT=SNP
16	10014551	rs117216007	G	A	100	PASS	AC=261;AF=0.0521166;AN=5008;NS=2504;DP=15207;EAS_AF=0.131;AMR_AF=0.0533;AFR_AF=0.0083;EUR_AF=0.0179;SAS_AF=0.0644;AA=G|||;VT=SNP
16	10016904	rs4782041	C	T	100	PASS	AC=2998;AF=0.598642;AN=5008;NS=2504;DP=16635;EAS_AF=0.2123;AMR_AF=0.5965;AFR_AF=0.9531;EUR_AF=0.7286;SAS_AF=0.3855;AA=T|||;VT=SNP
16	10017157	rs7203026	A	G	100	PASS	AC=1740;AF=0.347444;AN=5008;NS=2504;DP=16801;EAS_AF=0.1815;AMR_AF=0.4121;AFR_AF=0.444;EUR_AF=0.4722;SAS_AF=0.2137;AA=A|||;VT=SNP
16	10018335	rs36009301	A	G	100	PASS	AC=805;AF=0.160743;AN=5008;NS=2504;DP=16331;EAS_AF=0.0317;AMR_AF=0.1801;AFR_AF=0.1498;EUR_AF=0.2714;SAS_AF=0.181;AA=A|||;VT=SNP
16	10019884	rs4782042	T	C	100	PASS	AC=281;AF=0.0561102;AN=5008;NS=2504;DP=18311;EAS_AF=0.131;AMR_AF=0.2046;AFR_AF=0.0023;EUR_AF=0;SAS_AF=0.0041;AA=T|||;VT=SNP
16	10019899	rs11647336	C	T	100	PASS	AC=802;AF=0.160144;AN=5008;NS=2504;DP=17977;EAS_AF=0.0317;AMR_AF=0.1758;AFR_AF=0.1483;EUR_AF=0.2714;SAS_AF=0.183;AA=T|||;VT=SNP
16	10020380	rs13334810	T	C	100	PASS	AC=1075;AF=0.214657;AN=5008;NS=2504;DP=18474;EAS_AF=0.0317;AMR_AF=0.196;AFR_AF=0.3427;EUR_AF=0.2724;SAS_AF=0.184;AA=T|||;VT=SNP
16	10021650	rs143508514	G	A	100	PASS	AC=22;AF=0.00439297;AN=5008;NS=2504;DP=20148;EAS_AF=0.0109;AMR_AF=0.0043;AFR_AF=0.0053;EUR_AF=0.001;SAS_AF=0;AA=g|||;VT=SNP
16	10022683	rs17569226	C	T	100	PASS	AC=1708;AF=0.341054;AN=5008;NS=2504;DP=21928;EAS_AF=0.1776;AMR_AF=0.3905;AFR_AF=0.4546;EUR_AF=0.4523;SAS_AF=0.2065;AA=C|||;VT=SNP
16	10022719	rs11074502	C	T	100	PASS	AC=2856;AF=0.570288;AN=5008;NS=2504;DP=22446;EAS_AF=0.2073;AMR_AF=0.585;AFR_AF=0.8578;EUR_AF=0.7247;SAS_AF=0.3865;AA=T|||;VT=SNP
16	10022979	rs11074503	C	T	100	PASS	AC=774;AF=0.154553;AN=5008;NS=2504;DP=19845;EAS_AF=0.0317;AMR_AF=0.1729;AFR_AF=0.1309;EUR_AF=0.2714;SAS_AF=0.18;AA=C|||;VT=SNP
16	10024408	rs11649430	A	G	100	PASS	AC=622;AF=0.124201;AN=5008;NS=2504;DP=19693;EAS_AF=0.0278;AMR_AF=0.1499;AFR_AF=0.0696;EUR_AF=0.2336;SAS_AF=0.1667;AA=A|||;VT=SNP
16	10024957	rs35056140	C	A	100	PASS	AC=526;AF=0.105032;AN=5008;NS=2504;DP=17690;EAS_AF=0.0387;AMR_AF=0.1268;AFR_AF=0.0688;EUR_AF=0.1958;SAS_AF=0.1135;AA=C|||;VT=SNP
16	10025215	rs11645465	C	T	100	PASS	AC=1732;AF=0.345847;AN=5008;NS=2504;DP=18979;EAS_AF=0.1766;AMR_AF=0.4121;AFR_AF=0.4508;EUR_AF=0.4712;SAS_AF=0.2025;AA=C|||;VT=SNP
16	10025315	rs4782053	G	A	100	PASS	AC=2831;AF=0.565296;AN=5008;NS=2504;DP=19858;EAS_AF=0.2073;AMR_AF=0.572;AFR_AF=0.9115;EUR_AF=0.6899;SAS_AF=0.3333;AA=g|||;VT=SNP
16	10026868	rs7198814	T	A	100	PASS	AC=690;AF=0.13778;AN=5008;NS=2504;DP=18757;EAS_AF=0.0437;AMR_AF=0.1398;AFR_AF=0.1558;EUR_AF=0.2177;SAS_AF=0.1268;AA=T|||;VT=SNP
16	10027116	rs4628972	T	G	100	PASS	AC=1832;AF=0.365815;AN=5008;NS=2504;DP=19985;EAS_AF=0.1865;AMR_AF=0.4193;AFR_AF=0.5;EUR_AF=0.4831;SAS_AF=0.2106;AA=T|||;VT=SNP
16	10027281	rs4780717	C	T	100	PASS	AC=755;AF=0.150759;AN=5008;NS=2504;DP=19348;EAS_AF=0.0427;AMR_AF=0.1427;AFR_AF=0.2057;EUR_AF=0.2167;SAS_AF=0.1258;AA=C|||;VT=SNP
16	10028871	rs11861152	G	A	100	PASS	AC=707;AF=0.141174;AN=5008;NS=2504;DP=18835;EAS_AF=0.0427;AMR_AF=0.1427;AFR_AF=0.1687;EUR_AF=0.2167;SAS_AF=0.1268;AA=G|||;VT=SNP
16	10029479	rs12149367	C	T	100	PASS	AC=708;AF=0.141374;AN=5008;NS=2504;DP=16362;EAS_AF=0.0427;AMR_AF=0.1427;AFR_AF=0.1694;EUR_AF=0.2167;SAS_AF=0.1268;AA=C|||;VT=SNP
16	10029724	rs79742345	A	T	100	PASS	AC=783;AF=0.15635;AN=5008;NS=2504;DP=16723;EAS_AF=0.377;AMR_AF=0.0994;AFR_AF=0.0045;EUR_AF=0.0974;SAS_AF=0.2352;AA=A|||;VT=SNP
16	10031205	rs57834668	C	T	100	PASS	AC=34;AF=0.00678914;AN=5008;NS=2504;DP=16120;EAS_AF=0.0317;AMR_AF=0;AFR_AF=0;EUR_AF=0;SAS_AF=0.002;AA=C|||;VT=SNP
16	10031348	rs117950699	T	C	100	PASS	AC=142;AF=0.0283546;AN=5008;NS=2504;DP=15732;EAS_AF=0.124;AMR_AF=0.0014;AFR_AF=0.0008;EUR_AF=0.0089;SAS_AF=0.0061;AA=T|||;VT=SNP
16	10031388	rs1979849	G	C	100	PASS	AC=2981;AF=0.595248;AN=5008;NS=2504;DP=16032;EAS_AF=0.2212;AMR_AF=0.6023;AFR_AF=0.9092;EUR_AF=0.7475;SAS_AF=0.3947;AA=C|||;VT=SNP
16	10032502	rs78636937	C	T	100	PASS	AC=29;AF=0.00579073;AN=5008;NS=2504;DP=21877;EAS_AF=0.0198;AMR_AF=0.0101;AFR_AF=0.0008;EUR_AF=0;SAS_AF=0.001;AA=C|||;VT=SNP
16	10032717	rs11648171	C	T	100	PASS	AC=808;AF=0.161342;AN=5008;NS=2504;DP=20178;EAS_AF=0.0427;AMR_AF=0.1643;AFR_AF=0.1672;EUR_AF=0.2545;SAS_AF=0.1779;AA=C|||;VT=SNP
16	10034276	rs11074504	T	G	100	PASS	AC=1742;AF=0.347843;AN=5008;NS=2504;DP=18335;EAS_AF=0.1845;AMR_AF=0.3948;AFR_AF=0.472;EUR_AF=0.4473;SAS_AF=0.2127;AA=T|||;VT=SNP
16	10035240	rs12708644	A	G	100	PASS	AC=2879;AF=0.57488;AN=5008;NS=2504;DP=22889;EAS_AF=0.2232;AMR_AF=0.585;AFR_AF=0.9077;EUR_AF=0.7097;SAS_AF=0.3415;AA=G|||;VT=SNP
16	10036325	rs34761943	A	G	100	PASS	AC=1733;AF=0.346046;AN=5008;NS=2504;DP=21939;EAS_AF=0.1825;AMR_AF=0.4107;AFR_AF=0.4402;EUR_AF=0.4672;SAS_AF=0.2168;AA=A|||;VT=SNP
16	10037322	rs9937214	C	G	100	PASS	AC=1034;AF=0.20647;AN=5008;NS=2504;DP=22513;EAS_AF=0.0456;AMR_AF=0.1744;AFR_AF=0.3306;EUR_AF=0.2545;SAS_AF=0.1779;AA=G|||;VT=SNP
16	10037474	rs10500369	G	A	100	PASS	AC=703;AF=0.140375;AN=5008;NS=2504;DP=23863;EAS_AF=0.0446;AMR_AF=0.1427;AFR_AF=0.1664;EUR_AF=0.2167;SAS_AF=0.1237;AA=G|||;VT=SNP
16	10037652	rs74457674	T	C	100	PASS	AC=26;AF=0.00519169;AN=5008;NS=2504;DP=21360;EAS_AF=0.0238;AMR_AF=0.0014;AFR_AF=0;EUR_AF=0;SAS_AF=0.001;AA=T|||;VT=SNP
16	10038054	rs1875209	C	T	100	PASS	AC=2987;AF=0.596446;AN=5008;NS=2504;DP=22236;EAS_AF=0.2183;AMR_AF=0.5994;AFR_AF=0.9198;EUR_AF=0.7465;SAS_AF=0.3926;AA=c|||;VT=SNP
16	10038232	rs12598394	T	A	100	PASS	AC=930;AF=0.185703;AN=5008;NS=2504;DP=21233;EAS_AF=0.4206;AMR_AF=0.1052;AFR_AF=0.0083;EUR_AF=0.1044;SAS_AF=0.3241;AA=T|||;VT=SNP
16	10039337	rs9933069	A	G	100	PASS	AC=3006;AF=0.60024;AN=5008;NS=2504;DP=21301;EAS_AF=0.2242;AMR_AF=0.6037;AFR_AF=0.9319;EUR_AF=0.7386;SAS_AF=0.3947;AA=G|||;VT=SNP
16	10040459	rs55941262	G	A	100	PASS	AC=962;AF=0.192093;AN=5008;NS=2504;DP=19131;EAS_AF=0.4038;AMR_AF=0.134;AFR_AF=0.0076;EUR_AF=0.1322;SAS_AF=0.3262;AA=G|||;VT=SNP
16	10041823	rs17670276	C	A	100	PASS	AC=353;AF=0.0704872;AN=5008;NS=2504;DP=20139;EAS_AF=0.0437;AMR_AF=0.1153;AFR_AF=0.0098;EUR_AF=0.1491;SAS_AF=0.0675;AA=C|||;VT=SNP
16	10042401	rs12446245	G	A	100	PASS	AC=1348;AF=0.269169;AN=5008;NS=2504;DP=21876;EAS_AF=0.1845;AMR_AF=0.3357;AFR_AF=0.2897;EUR_AF=0.3479;SAS_AF=0.2004;AA=G|||;VT=SNP
16	10042761	rs141939995	C	T	100	PASS	AC=15;AF=0.00299521;AN=5008;NS=2504;DP=19705;EAS_AF=0.0139;AMR_AF=0.0014;AFR_AF=0;EUR_AF=0;SAS_AF=0;AA=C|||;VT=SNP
16	10043715	rs11646198	C	G	100	PASS	AC=2091;AF=0.417532;AN=5008;NS=2504;DP=21974;EAS_AF=0.1885;AMR_AF=0.4164;AFR_AF=0.7042;EUR_AF=0.4732;SAS_AF=0.2096;AA=G|||;VT=SNP
16	10044700	rs4782080	T	C	100	PASS	AC=792;AF=0.158147;AN=5008;NS=2504;DP=21679;EAS_AF=0.0456;AMR_AF=0.1628;AFR_AF=0.1543;EUR_AF=0.2555;SAS_AF=0.1759;AA=T|||;VT=SNP
16	10045317	rs78202005	A	T	100	PASS	AC=82;AF=0.0163738;AN=5008;NS=2504;DP=19915;EAS_AF=0.0526;AMR_AF=0.0418;AFR_AF=0;EUR_AF=0;SAS_AF=0;AA=a|||;VT=SNP
16	10046813	rs17569386	G	A	100	PASS	AC=592;AF=0.118211;AN=5008;NS=2504;DP=20384;EAS_AF=0.0427;AMR_AF=0.1484;AFR_AF=0.0681;EUR_AF=0.2326;SAS_AF=0.1247;AA=g|||;VT=SNP
16	10046968	rs1875210	A	G	100	PASS	AC=2225;AF=0.444289;AN=5008;NS=2504;DP=20456;EAS_AF=0.1935;AMR_AF=0.4265;AFR_AF=0.7935;EUR_AF=0.4742;SAS_AF=0.2127;AA=N|||;VT=SNP
16	10047212	rs35371822	C	T	100	PASS	AC=793;AF=0.158347;AN=5008;NS=2504;DP=19369;EAS_AF=0.0446;AMR_AF=0.2565;AFR_AF=0.0915;EUR_AF=0.3211;SAS_AF=0.1288;AA=C|||;VT=SNP
16	10047932	rs4782090	A	T	100	PASS	AC=4270;AF=0.852636;AN=5008;NS=2504;DP=19840;EAS_AF=0.6399;AMR_AF=0.7839;AFR_AF=0.9947;EUR_AF=0.9364;SAS_AF=0.8425;AA=T|||;VT=SNP
16	10051581	rs17569414	T	C	100	PASS	AC=853;AF=0.170327;AN=5008;NS=2504;DP=21052;EAS_AF=0.0456;AMR_AF=0.281;AFR_AF=0.1044;EUR_AF=0.339;SAS_AF=0.136;AA=T|||;VT=SNP
16	10052349	rs13331097	G	A	100	PASS	AC=2006;AF=0.400559;AN=5008;NS=2504;DP=22096;EAS_AF=0.1845;AMR_AF=0.4078;AFR_AF=0.6634;EUR_AF=0.4503;SAS_AF=0.2117;AA=G|||;VT=SNP
16	10052440	rs16966731	T	C	100	PASS	AC=1593;AF=0.318091;AN=5008;NS=2504;DP=22780;EAS_AF=0.1855;AMR_AF=0.3588;AFR_AF=0.4554;EUR_AF=0.3519;SAS_AF=0.2055;AA=T|||;VT=SNP
16	10052960	rs2133755	C	T	100	PASS	AC=1598;AF=0.319089;AN=5008;NS=2504;DP=20505;EAS_AF=0.1835;AMR_AF=0.3689;AFR_AF=0.4418;EUR_AF=0.3678;SAS_AF=0.2076;AA=C|||;VT=SNP
16	10053190	rs2173685	C	G	100	PASS	AC=1585;AF=0.316494;AN=5008;NS=2504;DP=18974;EAS_AF=0.1835;AMR_AF=0.3703;AFR_AF=0.4312;EUR_AF=0.3678;SAS_AF=0.2076;AA=C|||;VT=SNP
16	10053531	rs12928240	G	C	100	PASS	AC=1695;AF=0.338458;AN=5008;NS=2504;DP=18571;EAS_AF=0.1825;AMR_AF=0.379;AFR_AF=0.5083;EUR_AF=0.3688;SAS_AF=0.2096;AA=G|||;VT=SNP
16	10054773	rs34998449	G	A	100	PASS	AC=1368;AF=0.273163;AN=5008;NS=2504;DP=18923;EAS_AF=0.1835;AMR_AF=0.3444;AFR_AF=0.2973;EUR_AF=0.3489;SAS_AF=0.2045;AA=G|||;VT=SNP
16	10054912	rs2315511	A	G	100	PASS	AC=3919;AF=0.782548;AN=5008;NS=2504;DP=23686;EAS_AF=0.6379;AMR_AF=0.7305;AFR_AF=0.9713;EUR_AF=0.8449;SAS_AF=0.6493;AA=G|||;VT=SNP
16	10055353	rs60834670	G	A	100	PASS	AC=1555;AF=0.310503;AN=5008;NS=2504;DP=19696;EAS_AF=0.1865;AMR_AF=0.353;AFR_AF=0.4312;EUR_AF=0.3499;SAS_AF=0.2045;AA=G|||;VT=SNP
16	10055564	rs78186053	G	A	100	PASS	AC=49;AF=0.00978435;AN=5008;NS=2504;DP=20697;EAS_AF=0.0466;AMR_AF=0;AFR_AF=0;EUR_AF=0;SAS_AF=0.002;AA=G|||;VT=SNP
16	10057591	rs4782108	T	C	100	PASS	AC=624;AF=0.124601;AN=5008;NS=2504;DP=20897;EAS_AF=0.0466;AMR_AF=0.1369;AFR_AF=0.1354;EUR_AF=0.2068;SAS_AF=0.0971;AA=T|||;VT=SNP
16	10057710	rs4782109	C	T	100	PASS	AC=741;AF=0.147963;AN=5008;NS=2504;DP=21881;EAS_AF=0.0466;AMR_AF=0.1513;AFR_AF=0.1967;EUR_AF=0.2316;SAS_AF=0.0982;AA=C|||;VT=SNP
16	10058002	rs9926117	C	G	100	PASS	AC=1173;AF=0.234225;AN=5008;NS=2504;DP=23369;EAS_AF=0.0466;AMR_AF=0.2061;AFR_AF=0.4123;EUR_AF=0.332;SAS_AF=0.1063;AA=G|||;VT=SNP
16	10058350	rs11648615	T	C	100	PASS	AC=2870;AF=0.573083;AN=5008;NS=2504;DP=21744;EAS_AF=0.2361;AMR_AF=0.5735;AFR_AF=0.9349;EUR_AF=0.6869;SAS_AF=0.3139;AA=C|||;VT=SNP
16	10058574	rs11642346	C	T	100	PASS	AC=1414;AF=0.282348;AN=5008;NS=2504;DP=21381;EAS_AF=0.1845;AMR_AF=0.3487;AFR_AF=0.3275;EUR_AF=0.3509;SAS_AF=0.2045;AA=C|||;VT=SNP
16	10058650	rs1875208	A	C	100	PASS	AC=2822;AF=0.563498;AN=5008;NS=2504;DP=21212;EAS_AF=0.2331;AMR_AF=0.5692;AFR_AF=0.9002;EUR_AF=0.6859;SAS_AF=0.319;AA=c|||;VT=SNP
16	10058991	rs1875207	G	T	100	PASS	AC=1130;AF=0.225639;AN=5008;NS=2504;DP=20545;EAS_AF=0.0466;AMR_AF=0.2046;AFR_AF=0.3797;EUR_AF=0.333;SAS_AF=0.1063;AA=T|||;VT=SNP
16	10059007	rs1875206	A	G	100	PASS	AC=1132;AF=0.226038;AN=5008;NS=2504;DP=19940;EAS_AF=0.0466;AMR_AF=0.2046;AFR_AF=0.3812;EUR_AF=0.333;SAS_AF=0.1063;AA=a|||;VT=SNP
16	10059144	rs9939667	A	G	100	PASS	AC=1131;AF=0.225839;AN=5008;NS=2504;DP=20403;EAS_AF=0.0466;AMR_AF=0.2046;AFR_AF=0.3805;EUR_AF=0.333;SAS_AF=0.1063;AA=G|||;VT=SNP
16	10059165	rs9929154	C	T	100	PASS	AC=1096;AF=0.21885;AN=5008;NS=2504;DP=20224;EAS_AF=0.0466;AMR_AF=0.1888;AFR_AF=0.3782;EUR_AF=0.3151;SAS_AF=0.1033;AA=T|||;VT=SNP
16	10059779	rs884917	G	A	100	PASS	AC=2378;AF=0.47484;AN=5008;NS=2504;DP=821;EAS_AF=0.5843;AMR_AF=0.4899;AFR_AF=0.3238;EUR_AF=0.498;SAS_AF=0.5317;AA=g|||;VT=SNP
16	10059788	rs868398	A	C	100	PASS	AC=1155;AF=0.230631;AN=5008;NS=2504;DP=2774;EAS_AF=0.0466;AMR_AF=0.2032;AFR_AF=0.3994;EUR_AF=0.333;SAS_AF=0.1063;AA=c|||;VT=SNP
16	10059826	rs884918	T	C	100	PASS	AC=2499;AF=0.499002;AN=5008;NS=2504;DP=10340;EAS_AF=0.5903;AMR_AF=0.4957;AFR_AF=0.4054;EUR_AF=0.499;SAS_AF=0.5337;AA=t|||;VT=SNP
16	10060108	rs1875205	C	A	100	PASS	AC=3604;AF=0.719649;AN=5008;NS=2504;DP=18375;EAS_AF=0.6329;AMR_AF=0.696;AFR_AF=0.7738;EUR_AF=0.831;SAS_AF=0.638;AA=a|||;VT=SNP
16	10060254	rs1875204	C	G	100	PASS	AC=1096;AF=0.21885;AN=5008;NS=2504;DP=21671;EAS_AF=0.0466;AMR_AF=0.1859;AFR_AF=0.3797;EUR_AF=0.3151;SAS_AF=0.1033;AA=G|||;VT=SNP
16	10060294	rs1875203	C	A	100	PASS	AC=1095;AF=0.21865;AN=5008;NS=2504;DP=22606;EAS_AF=0.0466;AMR_AF=0.1859;AFR_AF=0.379;EUR_AF=0.3151;SAS_AF=0.1033;AA=A|||;VT=SNP
16	10060585	rs4273038	C	T	100	PASS	AC=1124;AF=0.224441;AN=5008;NS=2504;DP=21884;EAS_AF=0.0466;AMR_AF=0.2017;AFR_AF=0.3767;EUR_AF=0.333;SAS_AF=0.1063;AA=C|||;VT=SNP
16	10060750	rs9788880	G	C	100	PASS	AC=2357;AF=0.470647;AN=5008;NS=2504;DP=23279;EAS_AF=0.5863;AMR_AF=0.4971;AFR_AF=0.295;EUR_AF=0.503;SAS_AF=0.5368;AA=G|||;VT=SNP
16	10060795	rs7190175	T	A	100	PASS	AC=1124;AF=0.224441;AN=5008;NS=2504;DP=23682;EAS_AF=0.0466;AMR_AF=0.2017;AFR_AF=0.3767;EUR_AF=0.333;SAS_AF=0.1063;AA=A|||;VT=SNP
16	10060920	rs75695733	C	A	100	PASS	AC=284;AF=0.0567093;AN=5008;NS=2504;DP=21616;EAS_AF=0.1349;AMR_AF=0.0562;AFR_AF=0.0174;EUR_AF=0.0179;SAS_AF=0.0695;AA=C|||;VT=SNP
16	10060921	rs7188069	G	C	100	PASS	AC=1107;AF=0.221046;AN=5008;NS=2504;DP=21780;EAS_AF=0.0466;AMR_AF=0.2003;AFR_AF=0.3646;EUR_AF=0.333;SAS_AF=0.1063;AA=C|||;VT=SNP
16	10061287	rs12923508	G	A	100	PASS	AC=1105;AF=0.220647;AN=5008;NS=2504;DP=18591;EAS_AF=0.0466;AMR_AF=0.2003;AFR_AF=0.3631;EUR_AF=0.333;SAS_AF=0.1063;AA=G|||;VT=SNP
16	10061648	rs34310826	A	G	100	PASS	AC=1109;AF=0.221446;AN=5008;NS=2504;DP=16451;EAS_AF=0.0466;AMR_AF=0.2017;AFR_AF=0.3646;EUR_AF=0.333;SAS_AF=0.1074;AA=A|||;VT=SNP
16	10061711	rs34361031	A	G	100	PASS	AC=764;AF=0.152556;AN=5008;NS=2504;DP=16963;EAS_AF=0.0466;AMR_AF=0.1542;AFR_AF=0.211;EUR_AF=0.2326;SAS_AF=0.0992;AA=A|||;VT=SNP
16	10062231	rs12934062	T	C	100	PASS	AC=2687;AF=0.536542;AN=5008;NS=2504;DP=18974;EAS_AF=0.2312;AMR_AF=0.5605;AFR_AF=0.8139;EUR_AF=0.6849;SAS_AF=0.3067;AA=C|||;VT=SNP
16	10062558	rs2315512	G	A	100	PASS	AC=1159;AF=0.23143;AN=5008;NS=2504;DP=16104;EAS_AF=0.0456;AMR_AF=0.2061;AFR_AF=0.4009;EUR_AF=0.333;SAS_AF=0.1074;AA=g|||;VT=SNP
16	10062917	rs4780744	C	T	100	PASS	AC=1008;AF=0.201278;AN=5008;NS=2504;DP=19411;EAS_AF=0.0516;AMR_AF=0.183;AFR_AF=0.2481;EUR_AF=0.2694;SAS_AF=0.2352;AA=C|||;VT=SNP
16	10062924	rs4780745	T	C	100	PASS	AC=1404;AF=0.280351;AN=5008;NS=2504;DP=19171;EAS_AF=0.0516;AMR_AF=0.2349;AFR_AF=0.438;EUR_AF=0.3698;SAS_AF=0.2434;AA=C|||;VT=SNP
16	10062927	rs4782113	G	C	100	PASS	AC=1058;AF=0.211262;AN=5008;NS=2504;DP=19103;EAS_AF=0.0516;AMR_AF=0.1859;AFR_AF=0.2844;EUR_AF=0.2694;SAS_AF=0.2352;AA=G|||;VT=SNP
16	10063086	rs4780746	C	T	100	PASS	AC=857;AF=0.171126;AN=5008;NS=2504;DP=19052;EAS_AF=0.0437;AMR_AF=0.1556;AFR_AF=0.2496;EUR_AF=0.2863;SAS_AF=0.089;AA=T|||;VT=SNP
16	10063339	rs16966757	A	G	100	PASS	AC=1109;AF=0.221446;AN=5008;NS=2504;DP=22919;EAS_AF=0.0506;AMR_AF=0.1671;AFR_AF=0.3797;EUR_AF=0.2455;SAS_AF=0.1973;AA=A|||;VT=SNP
16	10063398	rs9933159	T	C	100	PASS	AC=1575;AF=0.314497;AN=5008;NS=2504;DP=21279;EAS_AF=0.0962;AMR_AF=0.2147;AFR_AF=0.587;EUR_AF=0.3469;SAS_AF=0.2086;AA=C|||;VT=SNP
16	10063593	rs12102827	A	G	100	PASS	AC=1486;AF=0.296725;AN=5008;NS=2504;DP=22958;EAS_AF=0.0962;AMR_AF=0.2046;AFR_AF=0.5454;EUR_AF=0.3231;SAS_AF=0.2055;AA=G|||;VT=SNP
16	10063966	rs3105686	C	G	100	PASS	AC=2524;AF=0.503994;AN=5008;NS=2504;DP=20068;EAS_AF=0.4534;AMR_AF=0.3602;AFR_AF=0.5711;EUR_AF=0.508;SAS_AF=0.5634;AA=G|||;VT=SNP
16	10063969	rs3105687	A	G	100	PASS	AC=4130;AF=0.824681;AN=5008;NS=2504;DP=20171;EAS_AF=0.6577;AMR_AF=0.745;AFR_AF=0.9834;EUR_AF=0.8777;SAS_AF=0.7843;AA=G|||;VT=SNP
16	10064780	rs3105688	G	A	100	PASS	AC=2423;AF=0.483826;AN=5008;NS=2504;DP=19315;EAS_AF=0.4534;AMR_AF=0.3329;AFR_AF=0.5461;EUR_AF=0.4632;SAS_AF=0.5593;AA=A|||;VT=SNP
16	10064786	rs3104702	T	C	100	PASS	AC=4084;AF=0.815495;AN=5008;NS=2504;DP=19245;EAS_AF=0.6567;AMR_AF=0.7334;AFR_AF=0.9773;EUR_AF=0.8499;SAS_AF=0.7832;AA=C|||;VT=SNP
16	10065136	rs3104703	T	G	100	PASS	AC=2487;AF=0.496605;AN=5008;NS=2504;DP=21413;EAS_AF=0.4494;AMR_AF=0.3487;AFR_AF=0.5734;EUR_AF=0.4811;SAS_AF=0.5624;AA=G|||;VT=SNP
16	10065140	rs79128520	T	C	100	PASS	AC=67;AF=0.0133786;AN=5008;NS=2504;DP=21318;EAS_AF=0.0526;AMR_AF=0.0187;AFR_AF=0;EUR_AF=0;SAS_AF=0.001;AA=T|||;VT=SNP
16	10065193	rs12927371	A	T	100	PASS	AC=2462;AF=0.491613;AN=5008;NS=2504;DP=18714;EAS_AF=0.4534;AMR_AF=0.3487;AFR_AF=0.5514;EUR_AF=0.4811;SAS_AF=0.5624;AA=A|||;VT=SNP
16	10065333	rs28402995	C	G	100	PASS	AC=2461;AF=0.491414;AN=5008;NS=2504;DP=19713;EAS_AF=0.4534;AMR_AF=0.3487;AFR_AF=0.5461;EUR_AF=0.4811;SAS_AF=0.5685;AA=G|||;VT=SNP
16	10065680	rs2650433	A	T	100	PASS	AC=1430;AF=0.285543;AN=5008;NS=2504;DP=17764;EAS_AF=0.4048;AMR_AF=0.1888;AFR_AF=0.177;EUR_AF=0.1958;SAS_AF=0.4703;AA=a|||;VT=SNP
16	10066021	rs12932206	A	G	100	PASS	AC=2138;AF=0.426917;AN=5008;NS=2504;DP=20142;EAS_AF=0.4534;AMR_AF=0.3141;AFR_AF=0.3865;EUR_AF=0.4066;SAS_AF=0.5552;AA=A|||;VT=SNP
16	10067000	rs12932095	T	G	100	PASS	AC=1491;AF=0.297724;AN=5008;NS=2504;DP=19276;EAS_AF=0.2054;AMR_AF=0.3948;AFR_AF=0.3033;EUR_AF=0.3877;SAS_AF=0.2239;AA=T|||;VT=SNP
16	10067039	rs3105689	G	C	100	PASS	AC=1788;AF=0.357029;AN=5008;NS=2504;DP=19342;EAS_AF=0.4087;AMR_AF=0.2363;AFR_AF=0.3245;EUR_AF=0.2962;SAS_AF=0.4959;AA=G|||;VT=SNP
16	10067543	rs12928694	C	A	100	PASS	AC=487;AF=0.0972444;AN=5008;NS=2504;DP=15991;EAS_AF=0.0437;AMR_AF=0.0908;AFR_AF=0.1165;EUR_AF=0.164;SAS_AF=0.0624;AA=C|||;VT=SNP
16	10067952	rs3104704	A	G	100	PASS	AC=4122;AF=0.823083;AN=5008;NS=2504;DP=18842;EAS_AF=0.6488;AMR_AF=0.745;AFR_AF=0.9834;EUR_AF=0.8777;SAS_AF=0.7853;AA=G|||;VT=SNP
16	10067989	rs4780751	T	A	100	PASS	AC=2032;AF=0.405751;AN=5008;NS=2504;DP=19632;EAS_AF=0.245;AMR_AF=0.4813;AFR_AF=0.4599;EUR_AF=0.5567;SAS_AF=0.2894;AA=T|||;VT=SNP
16	10068725	rs11644233	A	C	100	PASS	AC=1594;AF=0.318291;AN=5008;NS=2504;DP=16104;EAS_AF=0.2113;AMR_AF=0.4063;AFR_AF=0.3495;EUR_AF=0.4115;SAS_AF=0.228;AA=A|||;VT=SNP
16	10068934	rs78864487	A	C	100	PASS	AC=133;AF=0.0265575;AN=5008;NS=2504;DP=14562;EAS_AF=0.0516;AMR_AF=0.0173;AFR_AF=0;EUR_AF=0.0089;SAS_AF=0.0613;AA=A|||;VT=SNP
16	10069081	rs2650432	G	A	100	PASS	AC=4084;AF=0.815495;AN=5008;NS=2504;DP=18072;EAS_AF=0.6558;AMR_AF=0.7507;AFR_AF=0.9554;EUR_AF=0.8638;SAS_AF=0.7873;AA=A|||;VT=SNP
16	10069180	rs34888134	T	A	100	PASS	AC=302;AF=0.0603035;AN=5008;NS=2504;DP=18147;EAS_AF=0.0377;AMR_AF=0.0663;AFR_AF=0.034;EUR_AF=0.1223;SAS_AF=0.0511;AA=T|||;VT=SNP
16	10069290	rs3104705	A	G	100	PASS	AC=4162;AF=0.83107;AN=5008;NS=2504;DP=19342;EAS_AF=0.6558;AMR_AF=0.7622;AFR_AF=0.9834;EUR_AF=0.8917;SAS_AF=0.7924;AA=G|||;VT=SNP
16	10069793	rs6497599	G	A	100	PASS	AC=2048;AF=0.408946;AN=5008;NS=2504;DP=18250;EAS_AF=0.251;AMR_AF=0.487;AFR_AF=0.4614;EUR_AF=0.5547;SAS_AF=0.2955;AA=G|||;VT=SNP
16	10070285	rs12924396	G	C	100	PASS	AC=2053;AF=0.409944;AN=5008;NS=2504;DP=19934;EAS_AF=0.252;AMR_AF=0.4899;AFR_AF=0.4644;EUR_AF=0.5547;SAS_AF=0.2935;AA=G|||;VT=SNP
16	10070895	rs3859123	A	G	100	PASS	AC=1921;AF=0.383586;AN=5008;NS=2504;DP=19636;EAS_AF=0.4048;AMR_AF=0.268;AFR_AF=0.3797;EUR_AF=0.336;SAS_AF=0.498;AA=G|||;VT=SNP
16	10071193	rs3104708	A	G	100	PASS	AC=4129;AF=0.824481;AN=5008;NS=2504;DP=16624;EAS_AF=0.6577;AMR_AF=0.7622;AFR_AF=0.9569;EUR_AF=0.8907;SAS_AF=0.7935;AA=G|||;VT=SNP
16	10071498	rs3848323	C	T	100	PASS	AC=1995;AF=0.398363;AN=5008;NS=2504;DP=16028;EAS_AF=0.251;AMR_AF=0.4813;AFR_AF=0.4251;EUR_AF=0.5537;SAS_AF=0.2955;AA=C|||;VT=SNP
16	10071604	rs2650431	A	G	100	PASS	AC=1389;AF=0.277356;AN=5008;NS=2504;DP=18373;EAS_AF=0.4048;AMR_AF=0.1974;AFR_AF=0.1172;EUR_AF=0.2097;SAS_AF=0.4888;AA=A|||;VT=SNP
16	10071912	rs75689358	A	G	100	PASS	AC=95;AF=0.0189696;AN=5008;NS=2504;DP=18912;EAS_AF=0.0794;AMR_AF=0.0014;AFR_AF=0;EUR_AF=0.0099;SAS_AF=0.0041;AA=A|||;VT=SNP
16	10071972	rs3848324	C	G	100	PASS	AC=2074;AF=0.414137;AN=5008;NS=2504;DP=20586;EAS_AF=0.253;AMR_AF=0.4885;AFR_AF=0.4781;EUR_AF=0.5537;SAS_AF=0.2975;AA=C|||;VT=SNP
16	10072137	rs8045893	T	C	100	PASS	AC=357;AF=0.0712859;AN=5008;NS=2504;DP=23111;EAS_AF=0.0407;AMR_AF=0.0778;AFR_AF=0.0401;EUR_AF=0.1412;SAS_AF=0.0685;AA=T|||;VT=SNP
16	10072170	rs3848325	A	G	100	PASS	AC=1590;AF=0.317492;AN=5008;NS=2504;DP=23765;EAS_AF=0.2113;AMR_AF=0.4035;AFR_AF=0.3487;EUR_AF=0.4105;SAS_AF=0.228;AA=A|||;VT=SNP
16	10073412	rs11074516	C	T	100	PASS	AC=2852;AF=0.569489;AN=5008;NS=2504;DP=15612;EAS_AF=0.2976;AMR_AF=0.5879;AFR_AF=0.7511;EUR_AF=0.7097;SAS_AF=0.4468;AA=T|||;VT=SNP
16	10073767	rs11642373	T	C	100	PASS	AC=896;AF=0.178914;AN=5008;NS=2504;DP=10822;EAS_AF=0.0456;AMR_AF=0.2911;AFR_AF=0.112;EUR_AF=0.3549;SAS_AF=0.1462;AA=T|||;VT=SNP
16	10075795	rs148141710	C	A	100	PASS	AC=32;AF=0.00638978;AN=5008;NS=2504;DP=16905;EAS_AF=0.0179;AMR_AF=0.0202;AFR_AF=0;EUR_AF=0;SAS_AF=0;AA=c|||;VT=SNP
16	10075933	rs117531616	C	T	100	PASS	AC=32;AF=0.00638978;AN=5008;NS=2504;DP=17644;EAS_AF=0.0288;AMR_AF=0;AFR_AF=0.0023;EUR_AF=0;SAS_AF=0;AA=C|||;VT=SNP
16	10076313	rs3105690	C	T	100	PASS	AC=4108;AF=0.820288;AN=5008;NS=2504;DP=18228;EAS_AF=0.6587;AMR_AF=0.7579;AFR_AF=0.9501;EUR_AF=0.8926;SAS_AF=0.7812;AA=T|||;VT=SNP
16	10076318	rs138526355	A	G	100	PASS	AC=18;AF=0.00359425;AN=5008;NS=2504;DP=18395;EAS_AF=0.0159;AMR_AF=0;AFR_AF=0;EUR_AF=0;SAS_AF=0.002;AA=A|||;VT=SNP
16	10076656	rs11074517	G	A	100	PASS	AC=1340;AF=0.267572;AN=5008;NS=2504;DP=17863;EAS_AF=0.2093;AMR_AF=0.3703;AFR_AF=0.1959;EUR_AF=0.3887;SAS_AF=0.227;AA=G|||;VT=SNP
16	10076904	rs1213323	A	G	100	PASS	AC=3652;AF=0.729233;AN=5008;NS=2504;DP=21275;EAS_AF=0.6587;AMR_AF=0.6873;AFR_AF=0.7436;EUR_AF=0.7634;SAS_AF=0.7771;AA=A|||;VT=SNP
16	10077526	rs1213322	C	G	100	PASS	AC=4116;AF=0.821885;AN=5008;NS=2504;DP=17948;EAS_AF=0.6587;AMR_AF=0.7579;AFR_AF=0.9493;EUR_AF=0.8926;SAS_AF=0.7904;AA=G|||;VT=SNP
16	10077586	rs1213321	G	A	100	PASS	AC=1096;AF=0.21885;AN=5008;NS=2504;DP=18645;EAS_AF=0.3978;AMR_AF=0.1599;AFR_AF=0.059;EUR_AF=0.164;SAS_AF=0.3487;AA=G|||;VT=SNP
16	10077871	rs4782149	C	G	100	PASS	AC=2560;AF=0.511182;AN=5008;NS=2504;DP=17964;EAS_AF=0.2907;AMR_AF=0.5432;AFR_AF=0.6536;EUR_AF=0.5984;SAS_AF=0.4335;AA=C|||;VT=SNP
16	10078898	rs1213320	T	C	100	PASS	AC=4133;AF=0.82528;AN=5008;NS=2504;DP=18057;EAS_AF=0.6637;AMR_AF=0.7579;AFR_AF=0.9796;EUR_AF=0.8926;SAS_AF=0.7618;AA=t|||;VT=SNP
16	10078901	rs4782150	A	G	100	PASS	AC=548;AF=0.109425;AN=5008;NS=2504;DP=17736;EAS_AF=0.0437;AMR_AF=0.1167;AFR_AF=0.1362;EUR_AF=0.17;SAS_AF=0.0736;AA=A|||;VT=SNP
16	10079050	rs117568616	A	G	100	PASS	AC=38;AF=0.00758786;AN=5008;NS=2504;DP=20430;EAS_AF=0.0367;AMR_AF=0;AFR_AF=0;EUR_AF=0;SAS_AF=0.001;AA=A|||;VT=SNP
16	10079208	rs1213319	T	A	100	PASS	AC=1046;AF=0.208866;AN=5008;NS=2504;DP=19957;EAS_AF=0.369;AMR_AF=0.1455;AFR_AF=0.0734;EUR_AF=0.165;SAS_AF=0.317;AA=T|||;VT=SNP
16	10079528	rs3105691	G	C	100	PASS	AC=1090;AF=0.217652;AN=5008;NS=2504;DP=17914;EAS_AF=0.4008;AMR_AF=0.1614;AFR_AF=0.0726;EUR_AF=0.164;SAS_AF=0.32;AA=G|||;VT=SNP
16	10079897	rs55750638	G	A	100	PASS	AC=356;AF=0.0710863;AN=5008;NS=2504;DP=15495;EAS_AF=0.0446;AMR_AF=0.1225;AFR_AF=0.0098;EUR_AF=0.1501;SAS_AF=0.0634;AA=G|||;VT=SNP
16	10080362	rs1213318	C	T	100	PASS	AC=1031;AF=0.205871;AN=5008;NS=2504;DP=15486;EAS_AF=0.3571;AMR_AF=0.1455;AFR_AF=0.0726;EUR_AF=0.164;SAS_AF=0.316;AA=C|||;VT=SNP
16	10080748	rs1213317	A	G	100	PASS	AC=170;AF=0.0339457;AN=5008;NS=2504;DP=19350;EAS_AF=0.0823;AMR_AF=0.0086;AFR_AF=0.003;EUR_AF=0.0388;SAS_AF=0.0389;AA=A|||;VT=SNP
16	10080969	rs7203184	G	A	100	PASS	AC=620;AF=0.123802;AN=5008;NS=2504;DP=18797;EAS_AF=0.0437;AMR_AF=0.1254;AFR_AF=0.1241;EUR_AF=0.1889;SAS_AF=0.138;AA=G|||;VT=SNP
16	10081076	rs7204776	C	T	100	PASS	AC=2581;AF=0.515375;AN=5008;NS=2504;DP=21486;EAS_AF=0.3026;AMR_AF=0.5432;AFR_AF=0.6573;EUR_AF=0.5994;SAS_AF=0.4366;AA=C|||;VT=SNP
16	10081770	rs34278992	G	C	100	PASS	AC=356;AF=0.0710863;AN=5008;NS=2504;DP=19335;EAS_AF=0.0437;AMR_AF=0.1239;AFR_AF=0.0098;EUR_AF=0.1501;SAS_AF=0.0634;AA=G|||;VT=SNP
16	10081772	rs7188895	T	G	100	PASS	AC=2582;AF=0.515575;AN=5008;NS=2504;DP=19432;EAS_AF=0.3016;AMR_AF=0.5418;AFR_AF=0.6611;EUR_AF=0.5984;SAS_AF=0.4356;AA=T|||;VT=SNP
16	10081975	rs7186839	G	A	100	PASS	AC=2582;AF=0.515575;AN=5008;NS=2504;DP=17755;EAS_AF=0.3036;AMR_AF=0.5418;AFR_AF=0.6581;EUR_AF=0.5994;SAS_AF=0.4366;AA=G|||;VT=SNP
16	10081979	rs7193738	T	C	100	PASS	AC=2582;AF=0.515575;AN=5008;NS=2504;DP=17837;EAS_AF=0.3036;AMR_AF=0.5418;AFR_AF=0.6581;EUR_AF=0.5994;SAS_AF=0.4366;AA=T|||;VT=SNP
16	10082174	rs1532932	A	G	100	PASS	AC=3648;AF=0.728435;AN=5008;NS=2504;DP=16699;EAS_AF=0.6617;AMR_AF=0.696;AFR_AF=0.7337;EUR_AF=0.7853;SAS_AF=0.7546;AA=G|||;VT=SNP
16	10082751	rs11641062	G	C	100	PASS	AC=2570;AF=0.513179;AN=5008;NS=2504;DP=17563;EAS_AF=0.2966;AMR_AF=0.5418;AFR_AF=0.6566;EUR_AF=0.5994;SAS_AF=0.4335;AA=g|||;VT=SNP
16	10082866	rs2650434	C	G	100	PASS	AC=1042;AF=0.208067;AN=5008;NS=2504;DP=22786;EAS_AF=0.3651;AMR_AF=0.1455;AFR_AF=0.0734;EUR_AF=0.164;SAS_AF=0.318;AA=C|||;VT=SNP
16	10083033	rs12927298	G	A	100	PASS	AC=354;AF=0.0706869;AN=5008;NS=2504;DP=20241;EAS_AF=0.0427;AMR_AF=0.1225;AFR_AF=0.0098;EUR_AF=0.1501;SAS_AF=0.0634;AA=G|||;VT=SNP
16	10083883	rs28789085	C	T	100	PASS	AC=1030;AF=0.205671;AN=5008;NS=2504;DP=19494;EAS_AF=0.3552;AMR_AF=0.1441;AFR_AF=0.0734;EUR_AF=0.164;SAS_AF=0.317;AA=T|||;VT=SNP
16	10084086	rs12933451	C	G	100	PASS	AC=899;AF=0.179513;AN=5008;NS=2504;DP=21156;EAS_AF=0.0466;AMR_AF=0.3012;AFR_AF=0.1006;EUR_AF=0.3598;SAS_AF=0.1513;AA=C|||;VT=SNP
16	10085798	rs144364656	C	A	100	PASS	AC=179;AF=0.0357428;AN=5008;NS=2504;DP=19125;EAS_AF=0.0417;AMR_AF=0.1888;AFR_AF=0.0023;EUR_AF=0;SAS_AF=0.0031;AA=C|||;VT=SNP
16	10085830	rs12444835	T	C	100	PASS	AC=1398;AF=0.279153;AN=5008;NS=2504;DP=19599;EAS_AF=0.2133;AMR_AF=0.3804;AFR_AF=0.2231;EUR_AF=0.3877;SAS_AF=0.2393;AA=T|||;VT=SNP
16	10085883	rs2729592	A	C	100	PASS	AC=4922;AF=0.982827;AN=5008;NS=2504;DP=20453;EAS_AF=0.9196;AMR_AF=1;AFR_AF=0.9992;EUR_AF=1;SAS_AF=0.9959;AA=C|||;VT=SNP
16	10086241	rs141176803	T	C	100	PASS	AC=20;AF=0.00399361;AN=5008;NS=2504;DP=20631;EAS_AF=0.0188;AMR_AF=0.0014;AFR_AF=0;EUR_AF=0;SAS_AF=0;AA=T|||;VT=SNP
16	10087712	rs35872729	G	A	100	PASS	AC=1013;AF=0.202276;AN=5008;NS=2504;DP=17643;EAS_AF=0.0794;AMR_AF=0.1628;AFR_AF=0.3124;EUR_AF=0.2078;SAS_AF=0.2025;AA=G|||;VT=SNP
16	10087790	rs17750179	T	C	100	PASS	AC=1056;AF=0.210863;AN=5008;NS=2504;DP=20902;EAS_AF=0.373;AMR_AF=0.147;AFR_AF=0.0749;EUR_AF=0.165;SAS_AF=0.32;AA=T|||;VT=SNP
16	10088063	rs3859124	C	T	100	PASS	AC=2640;AF=0.527157;AN=5008;NS=2504;DP=22197;EAS_AF=0.2837;AMR_AF=0.5504;AFR_AF=0.7118;EUR_AF=0.5974;SAS_AF=0.4397;AA=C|||;VT=SNP
16	10088149	rs2243716	G	A	100	PASS	AC=3992;AF=0.797125;AN=5008;NS=2504;DP=20865;EAS_AF=0.6538;AMR_AF=0.7565;AFR_AF=0.8797;EUR_AF=0.8897;SAS_AF=0.7669;AA=A|||;VT=SNP
16	10088442	rs2729593	G	A	100	PASS	AC=1038;AF=0.207268;AN=5008;NS=2504;DP=22243;EAS_AF=0.3651;AMR_AF=0.1455;AFR_AF=0.0719;EUR_AF=0.165;SAS_AF=0.3149;AA=G|||;VT=SNP
16	10088447	rs8044744	A	T	100	PASS	AC=1466;AF=0.292732;AN=5008;NS=2504;DP=21977;EAS_AF=0.2054;AMR_AF=0.3804;AFR_AF=0.2821;EUR_AF=0.3887;SAS_AF=0.2362;AA=A|||;VT=SNP
16	10088460	rs2650422	G	C	100	PASS	AC=4050;AF=0.808706;AN=5008;NS=2504;DP=21713;EAS_AF=0.6538;AMR_AF=0.7579;AFR_AF=0.9244;EUR_AF=0.8897;SAS_AF=0.7648;AA=C|||;VT=SNP
16	10089000	rs117237190	A	C	100	PASS	AC=30;AF=0.00599042;AN=5008;NS=2504;DP=20060;EAS_AF=0.0159;AMR_AF=0.0202;AFR_AF=0;EUR_AF=0;SAS_AF=0;AA=A|||;VT=SNP
16	10090695	rs3913375	C	A	100	PASS	AC=1023;AF=0.204273;AN=5008;NS=2504;DP=18485;EAS_AF=0.3542;AMR_AF=0.1455;AFR_AF=0.0703;EUR_AF=0.165;SAS_AF=0.3129;AA=C|||;VT=SNP
16	10091159	rs2650423	C	A	100	PASS	AC=4125;AF=0.823682;AN=5008;NS=2504;DP=19031;EAS_AF=0.6538;AMR_AF=0.7608;AFR_AF=0.9834;EUR_AF=0.8917;SAS_AF=0.7577;AA=A|||;VT=SNP
16	10091753	rs2650424	T	A	100	PASS	AC=1126;AF=0.22484;AN=5008;NS=2504;DP=21550;EAS_AF=0.3532;AMR_AF=0.1671;AFR_AF=0.0787;EUR_AF=0.2058;SAS_AF=0.3507;AA=T|||;VT=SNP
16	10092002	rs17750208	G	A	100	PASS	AC=1110;AF=0.221645;AN=5008;NS=2504;DP=20114;EAS_AF=0.3423;AMR_AF=0.1643;AFR_AF=0.0787;EUR_AF=0.2038;SAS_AF=0.3497;AA=G|||;VT=SNP
16	10092187	rs34960573	T	G	100	PASS	AC=89;AF=0.0177716;AN=5008;NS=2504;DP=19965;EAS_AF=0.002;AMR_AF=0.0086;AFR_AF=0.003;EUR_AF=0.0388;SAS_AF=0.0389;AA=T|||;VT=SNP
16	10092549	rs3859125	T	C	100	PASS	AC=1189;AF=0.23742;AN=5008;NS=2504;DP=1206;EAS_AF=0.3472;AMR_AF=0.17;AFR_AF=0.1256;EUR_AF=0.2048;SAS_AF=0.3569;AA=T|||;VT=SNP
16	10094138	rs3105692	G	C	100	PASS	AC=3166;AF=0.632188;AN=5008;NS=2504;DP=20680;EAS_AF=0.5565;AMR_AF=0.6138;AFR_AF=0.6589;EUR_AF=0.7197;SAS_AF=0.5971;AA=C|||;VT=SNP
16	10094645	rs3848327	T	C	100	PASS	AC=1425;AF=0.284545;AN=5008;NS=2504;DP=17068;EAS_AF=0.2173;AMR_AF=0.3876;AFR_AF=0.2262;EUR_AF=0.4085;SAS_AF=0.2321;AA=T|||;VT=SNP
16	10095387	rs3848328	A	G	100	PASS	AC=3167;AF=0.632388;AN=5008;NS=2504;DP=20435;EAS_AF=0.5585;AMR_AF=0.6124;AFR_AF=0.6589;EUR_AF=0.7197;SAS_AF=0.5971;AA=G|||;VT=SNP
16	10095448	rs3859126	C	T	100	PASS	AC=1104;AF=0.220447;AN=5008;NS=2504;DP=20484;EAS_AF=0.3383;AMR_AF=0.1585;AFR_AF=0.0779;EUR_AF=0.2028;SAS_AF=0.3538;AA=C|||;VT=SNP
16	10096870	rs1237957	C	G	100	PASS	AC=4156;AF=0.829872;AN=5008;NS=2504;DP=21780;EAS_AF=0.6409;AMR_AF=0.7925;AFR_AF=0.9667;EUR_AF=0.8897;SAS_AF=0.8047;AA=G|||;VT=SNP
16	10097473	rs17670650	A	G	100	PASS	AC=1453;AF=0.290136;AN=5008;NS=2504;DP=21162;EAS_AF=0.2143;AMR_AF=0.428;AFR_AF=0.2315;EUR_AF=0.4076;SAS_AF=0.229;AA=G|||;VT=SNP
16	10097944	rs3104709	T	A	100	PASS	AC=4058;AF=0.810304;AN=5008;NS=2504;DP=18801;EAS_AF=0.6399;AMR_AF=0.7882;AFR_AF=0.8949;EUR_AF=0.8887;SAS_AF=0.8067;AA=A|||;VT=SNP
16	10098005	rs185862422	T	G	100	PASS	AC=19;AF=0.00379393;AN=5008;NS=2504;DP=18566;EAS_AF=0.0169;AMR_AF=0;AFR_AF=0;EUR_AF=0;SAS_AF=0.002;AA=T|||;VT=SNP
16	10098639	rs4580161	G	A	100	PASS	AC=1369;AF=0.273363;AN=5008;NS=2504;DP=20293;EAS_AF=0.2113;AMR_AF=0.4222;AFR_AF=0.1747;EUR_AF=0.4076;SAS_AF=0.227;AA=G|||;VT=SNP
16	10098932	rs1213316	T	G	100	PASS	AC=1177;AF=0.235024;AN=5008;NS=2504;DP=16499;EAS_AF=0.38;AMR_AF=0.1729;AFR_AF=0.0946;EUR_AF=0.2038;SAS_AF=0.3517;AA=T|||;VT=SNP
16	10099228	rs837687	C	T	100	PASS	AC=4980;AF=0.994409;AN=5008;NS=2504;DP=17949;EAS_AF=0.9742;AMR_AF=1;AFR_AF=1;EUR_AF=1;SAS_AF=0.998;AA=T|||;VT=SNP
16	10099265	rs149801010	T	A	100	PASS	AC=40;AF=0.00798722;AN=5008;NS=2504;DP=18127;EAS_AF=0.0278;AMR_AF=0.0144;AFR_AF=0;EUR_AF=0;SAS_AF=0.002;AA=T|||;VT=SNP
16	10099483	rs62033386	C	A	100	PASS	AC=1423;AF=0.284145;AN=5008;NS=2504;DP=18656;EAS_AF=0.2123;AMR_AF=0.4265;AFR_AF=0.211;EUR_AF=0.4076;SAS_AF=0.229;AA=C|||;VT=SNP
16	10099543	rs837688	A	C	100	PASS	AC=1634;AF=0.326278;AN=5008;NS=2504;DP=19206;EAS_AF=0.2123;AMR_AF=0.4395;AFR_AF=0.3585;EUR_AF=0.4095;SAS_AF=0.2342;AA=A|||;VT=SNP
16	10100369	rs837689	G	A	100	PASS	AC=2950;AF=0.589058;AN=5008;NS=2504;DP=19852;EAS_AF=0.5556;AMR_AF=0.6066;AFR_AF=0.5991;EUR_AF=0.6163;SAS_AF=0.5695;AA=A|||;VT=SNP
16	10102416	rs117490483	T	C	100	PASS	AC=37;AF=0.00738818;AN=5008;NS=2504;DP=22476;EAS_AF=0.0357;AMR_AF=0;AFR_AF=0;EUR_AF=0;SAS_AF=0.001;AA=T|||;VT=SNP
16	10102906	rs844395	T	C	100	PASS	AC=2913;AF=0.581669;AN=5008;NS=2504;DP=20438;EAS_AF=0.5238;AMR_AF=0.5793;AFR_AF=0.6051;EUR_AF=0.6173;SAS_AF=0.5746;AA=T|||;VT=SNP
16	10102969	rs10500370	G	A	100	PASS	AC=1136;AF=0.226837;AN=5008;NS=2504;DP=20364;EAS_AF=0.3442;AMR_AF=0.1571;AFR_AF=0.1089;EUR_AF=0.2038;SAS_AF=0.3384;AA=G|||;VT=SNP
16	10103058	rs7201574	A	G	100	PASS	AC=613;AF=0.122404;AN=5008;NS=2504;DP=20475;EAS_AF=0.0437;AMR_AF=0.111;AFR_AF=0.1437;EUR_AF=0.1561;SAS_AF=0.1483;AA=A|||;VT=SNP
16	10103158	rs3848329	C	G	100	PASS	AC=1303;AF=0.260184;AN=5008;NS=2504;DP=20307;EAS_AF=0.1786;AMR_AF=0.3934;AFR_AF=0.1626;EUR_AF=0.4105;SAS_AF=0.227;AA=C|||;VT=SNP
16	10103435	rs863283	A	G	100	PASS	AC=4079;AF=0.814497;AN=5008;NS=2504;DP=17311;EAS_AF=0.6081;AMR_AF=0.7637;AFR_AF=0.9516;EUR_AF=0.8887;SAS_AF=0.8016;AA=G|||;VT=SNP
16	10103689	rs17750303	C	A	100	PASS	AC=1166;AF=0.232827;AN=5008;NS=2504;DP=22696;EAS_AF=0.3452;AMR_AF=0.1599;AFR_AF=0.1233;EUR_AF=0.2038;SAS_AF=0.3466;AA=C|||;VT=SNP
16	10103724	rs837690	A	G	100	PASS	AC=4103;AF=0.819289;AN=5008;NS=2504;DP=21751;EAS_AF=0.6081;AMR_AF=0.7651;AFR_AF=0.9682;EUR_AF=0.8897;SAS_AF=0.8016;AA=G|||;VT=SNP
16	10103799	rs78151447	A	T	100	PASS	AC=29;AF=0.00579073;AN=5008;NS=2504;DP=20355;EAS_AF=0.0288;AMR_AF=0;AFR_AF=0;EUR_AF=0;SAS_AF=0;AA=A|||;VT=SNP
16	10103918	rs79270282	A	T	100	PASS	AC=1165;AF=0.232628;AN=5008;NS=2504;DP=20843;EAS_AF=0.3452;AMR_AF=0.1585;AFR_AF=0.1233;EUR_AF=0.2038;SAS_AF=0.3466;AA=A|||;VT=SNP
16	10104189	rs12920291	C	T	100	PASS	AC=922;AF=0.184105;AN=5008;NS=2504;DP=18128;EAS_AF=0.0109;AMR_AF=0.3256;AFR_AF=0.1082;EUR_AF=0.3926;SAS_AF=0.1503;AA=G|||;VT=SNP
16	10104243	rs865101	C	T	100	PASS	AC=3702;AF=0.739217;AN=5008;NS=2504;DP=17885;EAS_AF=0.4425;AMR_AF=0.6974;AFR_AF=0.8964;EUR_AF=0.8718;SAS_AF=0.726;AA=T|||;VT=SNP
16	10104257	rs3104710	T	G	100	PASS	AC=3702;AF=0.739217;AN=5008;NS=2504;DP=18094;EAS_AF=0.4435;AMR_AF=0.6974;AFR_AF=0.8949;EUR_AF=0.8718;SAS_AF=0.727;AA=G|||;VT=SNP
16	10105143	rs837691	G	C	100	PASS	AC=3721;AF=0.743011;AN=5008;NS=2504;DP=21031;EAS_AF=0.4415;AMR_AF=0.6974;AFR_AF=0.9115;EUR_AF=0.8718;SAS_AF=0.726;AA=C|||;VT=SNP
16	10105460	rs9788936	T	C	100	PASS	AC=1187;AF=0.237021;AN=5008;NS=2504;DP=22009;EAS_AF=0.3522;AMR_AF=0.1599;AFR_AF=0.1339;EUR_AF=0.2038;SAS_AF=0.3466;AA=T|||;VT=SNP
16	10105626	rs3905836	C	T	100	PASS	AC=947;AF=0.189097;AN=5008;NS=2504;DP=20931;EAS_AF=0.0109;AMR_AF=0.33;AFR_AF=0.1256;EUR_AF=0.3926;SAS_AF=0.1493;AA=C|||;VT=SNP
16	10105906	rs9788939	T	A	100	PASS	AC=1168;AF=0.233227;AN=5008;NS=2504;DP=21756;EAS_AF=0.3492;AMR_AF=0.1585;AFR_AF=0.1225;EUR_AF=0.2038;SAS_AF=0.3466;AA=T|||;VT=SNP
16	10106177	rs35317587	C	A	100	PASS	AC=372;AF=0.0742812;AN=5008;NS=2504;DP=20420;EAS_AF=0.0308;AMR_AF=0.0865;AFR_AF=0.0628;EUR_AF=0.1252;SAS_AF=0.0736;AA=C|||;VT=SNP
16	10106274	rs865678	A	G	100	PASS	AC=2596;AF=0.518371;AN=5008;NS=2504;DP=21159;EAS_AF=0.3968;AMR_AF=0.5403;AFR_AF=0.5522;EUR_AF=0.5994;SAS_AF=0.499;AA=G|||;VT=SNP
16	10106763	rs78852925	G	A	100	PASS	AC=1141;AF=0.227835;AN=5008;NS=2504;DP=19410;EAS_AF=0.3462;AMR_AF=0.1556;AFR_AF=0.1104;EUR_AF=0.2038;SAS_AF=0.3405;AA=G|||;VT=SNP
16	10107669	rs10500371	T	C	100	PASS	AC=971;AF=0.19389;AN=5008;NS=2504;DP=21026;EAS_AF=0.3532;AMR_AF=0.1484;AFR_AF=0.0136;EUR_AF=0.2008;SAS_AF=0.2986;AA=T|||;VT=SNP
16	10108658	rs11866385	C	G	100	PASS	AC=1050;AF=0.209665;AN=5008;NS=2504;DP=21325;EAS_AF=0.0476;AMR_AF=0.3588;AFR_AF=0.1218;EUR_AF=0.3996;SAS_AF=0.1943;AA=C|||;VT=SNP
16	10108744	rs11862557	A	T	100	PASS	AC=1065;AF=0.21266;AN=5008;NS=2504;DP=19917;EAS_AF=0.0476;AMR_AF=0.3602;AFR_AF=0.1324;EUR_AF=0.3996;SAS_AF=0.1943;AA=A|||;VT=SNP
16	10108788	rs837692	A	G	100	PASS	AC=2609;AF=0.520966;AN=5008;NS=2504;DP=17936;EAS_AF=0.3869;AMR_AF=0.5432;AFR_AF=0.562;EUR_AF=0.6064;SAS_AF=0.5;AA=G|||;VT=SNP
16	10108995	rs79123884	C	T	100	PASS	AC=953;AF=0.190296;AN=5008;NS=2504;DP=13831;EAS_AF=0.3373;AMR_AF=0.147;AFR_AF=0.0136;EUR_AF=0.2008;SAS_AF=0.2975;AA=C|||;VT=SNP
16	10109906	rs837693	G	A	100	PASS	AC=2727;AF=0.544529;AN=5008;NS=2504;DP=19143;EAS_AF=0.4345;AMR_AF=0.5605;AFR_AF=0.5454;EUR_AF=0.6223;SAS_AF=0.5654;AA=G|||;VT=SNP
16	10110040	rs837694	A	G	100	PASS	AC=2740;AF=0.547125;AN=5008;NS=2504;DP=17310;EAS_AF=0.4345;AMR_AF=0.5605;AFR_AF=0.5537;EUR_AF=0.6243;SAS_AF=0.5654;AA=G|||;VT=SNP
16	10110299	rs35719595	G	A	100	PASS	AC=376;AF=0.0750799;AN=5008;NS=2504;DP=21710;EAS_AF=0.0337;AMR_AF=0.0879;AFR_AF=0.0628;EUR_AF=0.1252;SAS_AF=0.0736;AA=G|||;VT=SNP
16	10110567	rs75076752	G	C	100	PASS	AC=156;AF=0.0311502;AN=5008;NS=2504;DP=22079;EAS_AF=0.0327;AMR_AF=0.0216;AFR_AF=0.0204;EUR_AF=0.0099;SAS_AF=0.0726;AA=g|||;VT=SNP
16	10110627	rs720717	G	A	100	PASS	AC=3113;AF=0.621605;AN=5008;NS=2504;DP=20488;EAS_AF=0.4673;AMR_AF=0.6484;AFR_AF=0.6165;EUR_AF=0.7475;SAS_AF=0.6391;AA=G|||;VT=SNP
16	10110691	rs12923661	G	T	100	PASS	AC=384;AF=0.0766773;AN=5008;NS=2504;DP=20368;EAS_AF=0.0337;AMR_AF=0.0865;AFR_AF=0.0696;EUR_AF=0.1252;SAS_AF=0.0736;AA=G|||;VT=SNP
16	10110901	rs34543204	G	C	100	PASS	AC=376;AF=0.0750799;AN=5008;NS=2504;DP=19487;EAS_AF=0.0337;AMR_AF=0.0879;AFR_AF=0.0628;EUR_AF=0.1252;SAS_AF=0.0736;AA=G|||;VT=SNP
16	10111134	rs68004512	G	A	100	PASS	AC=376;AF=0.0750799;AN=5008;NS=2504;DP=20486;EAS_AF=0.0337;AMR_AF=0.0879;AFR_AF=0.0628;EUR_AF=0.1252;SAS_AF=0.0736;AA=G|||;VT=SNP
16	10111206	rs706000	T	G	100	PASS	AC=3096;AF=0.618211;AN=5008;NS=2504;DP=19053;EAS_AF=0.4683;AMR_AF=0.6427;AFR_AF=0.6067;EUR_AF=0.7406;SAS_AF=0.6452;AA=G|||;VT=SNP
16	10111902	rs837696	T	C	100	PASS	AC=3426;AF=0.684105;AN=5008;NS=2504;DP=18237;EAS_AF=0.4683;AMR_AF=0.6974;AFR_AF=0.7405;EUR_AF=0.8449;SAS_AF=0.6554;AA=C|||;VT=SNP
16	10112025	rs12932835	G	A	100	PASS	AC=384;AF=0.0766773;AN=5008;NS=2504;DP=19716;EAS_AF=0.0337;AMR_AF=0.0879;AFR_AF=0.0688;EUR_AF=0.1252;SAS_AF=0.0736;AA=A|||;VT=SNP
16	10112199	rs837697	T	G	100	PASS	AC=3139;AF=0.626797;AN=5008;NS=2504;DP=18299;EAS_AF=0.4673;AMR_AF=0.6441;AFR_AF=0.6392;EUR_AF=0.7406;SAS_AF=0.6452;AA=G|||;VT=SNP
16	10112259	rs837698	A	C	100	PASS	AC=4216;AF=0.841853;AN=5008;NS=2504;DP=18509;EAS_AF=0.6508;AMR_AF=0.7954;AFR_AF=0.9939;EUR_AF=0.8976;SAS_AF=0.8088;AA=C|||;VT=SNP
16	10112512	rs55807912	T	C	100	PASS	AC=388;AF=0.077476;AN=5008;NS=2504;DP=18703;EAS_AF=0.0337;AMR_AF=0.0879;AFR_AF=0.0719;EUR_AF=0.1252;SAS_AF=0.0736;AA=T|||;VT=SNP
16	10112564	rs837701	T	C	100	PASS	AC=3095;AF=0.618011;AN=5008;NS=2504;DP=18437;EAS_AF=0.4683;AMR_AF=0.6427;AFR_AF=0.6059;EUR_AF=0.7406;SAS_AF=0.6452;AA=C|||;VT=SNP
16	10112640	rs837702	G	C	100	PASS	AC=3092;AF=0.617412;AN=5008;NS=2504;DP=19386;EAS_AF=0.4673;AMR_AF=0.6427;AFR_AF=0.6059;EUR_AF=0.7406;SAS_AF=0.6431;AA=C|||;VT=SNP
16	10112939	rs36169339	C	T	100	PASS	AC=377;AF=0.0752796;AN=5008;NS=2504;DP=17727;EAS_AF=0.0337;AMR_AF=0.0879;AFR_AF=0.0635;EUR_AF=0.1252;SAS_AF=0.0736;AA=C|||;VT=SNP
16	10113234	rs837703	A	C	100	PASS	AC=3057;AF=0.610423;AN=5008;NS=2504;DP=20046;EAS_AF=0.4673;AMR_AF=0.6412;AFR_AF=0.5809;EUR_AF=0.7386;SAS_AF=0.6442;AA=A|||;VT=SNP
16	10113281	rs35973694	G	T	100	PASS	AC=376;AF=0.0750799;AN=5008;NS=2504;DP=20898;EAS_AF=0.0337;AMR_AF=0.0879;AFR_AF=0.0628;EUR_AF=0.1252;SAS_AF=0.0736;AA=G|||;VT=SNP
16	10113313	rs837704	C	G	100	PASS	AC=3057;AF=0.610423;AN=5008;NS=2504;DP=19881;EAS_AF=0.4673;AMR_AF=0.6427;AFR_AF=0.5802;EUR_AF=0.7386;SAS_AF=0.6442;AA=C|||;VT=SNP
16	10113376	rs837705	C	A	100	PASS	AC=3055;AF=0.610024;AN=5008;NS=2504;DP=19465;EAS_AF=0.4683;AMR_AF=0.6441;AFR_AF=0.5794;EUR_AF=0.7376;SAS_AF=0.6421;AA=A|||;VT=SNP
16	10113741	rs837706	T	C	100	PASS	AC=3060;AF=0.611022;AN=5008;NS=2504;DP=20279;EAS_AF=0.4683;AMR_AF=0.6427;AFR_AF=0.5809;EUR_AF=0.7386;SAS_AF=0.6452;AA=C|||;VT=SNP
16	10113796	rs34413887	C	T	100	PASS	AC=1013;AF=0.202276;AN=5008;NS=2504;DP=21158;EAS_AF=0.0476;AMR_AF=0.3458;AFR_AF=0.1089;EUR_AF=0.3926;SAS_AF=0.1902;AA=C|||;VT=SNP
16	10113821	rs837707	C	T	100	PASS	AC=2665;AF=0.532149;AN=5008;NS=2504;DP=21919;EAS_AF=0.4345;AMR_AF=0.5548;AFR_AF=0.5053;EUR_AF=0.6133;SAS_AF=0.5695;AA=C|||;VT=SNP
16	10113858	rs837708	G	A	100	PASS	AC=3423;AF=0.683506;AN=5008;NS=2504;DP=21933;EAS_AF=0.4683;AMR_AF=0.696;AFR_AF=0.739;EUR_AF=0.8459;SAS_AF=0.6544;AA=A|||;VT=SNP
16	10113895	rs35724428	A	T	100	PASS	AC=1033;AF=0.20627;AN=5008;NS=2504;DP=21685;EAS_AF=0.0476;AMR_AF=0.3487;AFR_AF=0.121;EUR_AF=0.3926;SAS_AF=0.1922;AA=A|||;VT=SNP
16	10113952	rs837709	A	G	100	PASS	AC=3423;AF=0.683506;AN=5008;NS=2504;DP=19494;EAS_AF=0.4683;AMR_AF=0.696;AFR_AF=0.739;EUR_AF=0.8459;SAS_AF=0.6544;AA=G|||;VT=SNP
16	10114486	rs77403542	A	T	100	PASS	AC=31;AF=0.0061901;AN=5008;NS=2504;DP=20458;EAS_AF=0.0308;AMR_AF=0;AFR_AF=0;EUR_AF=0;SAS_AF=0;AA=A|||;VT=SNP
16	10114558	rs2650427	T	C	100	PASS	AC=2677;AF=0.534545;AN=5008;NS=2504;DP=21704;EAS_AF=0.4345;AMR_AF=0.5562;AFR_AF=0.5121;EUR_AF=0.6133;SAS_AF=0.5716;AA=T|||;VT=SNP
16	10114640	rs28678768	T	G	100	PASS	AC=992;AF=0.198083;AN=5008;NS=2504;DP=20832;EAS_AF=0.0476;AMR_AF=0.3415;AFR_AF=0.1112;EUR_AF=0.3757;SAS_AF=0.1861;AA=T|||;VT=SNP
16	10115101	rs34055325	G	C	100	PASS	AC=384;AF=0.0766773;AN=5008;NS=2504;DP=19725;EAS_AF=0.0337;AMR_AF=0.0865;AFR_AF=0.0688;EUR_AF=0.1262;SAS_AF=0.0736;AA=G|||;VT=SNP
16	10115488	rs8057394	C	G	100	PASS	AC=2860;AF=0.571086;AN=5008;NS=2504;DP=22130;EAS_AF=0.4673;AMR_AF=0.6282;AFR_AF=0.438;EUR_AF=0.7386;SAS_AF=0.6452;AA=G|||;VT=SNP
16	10115872	rs2937028	T	C	100	PASS	AC=3422;AF=0.683307;AN=5008;NS=2504;DP=23809;EAS_AF=0.4673;AMR_AF=0.6974;AFR_AF=0.7383;EUR_AF=0.8459;SAS_AF=0.6544;AA=C|||;VT=SNP
16	10116004	rs2937029	T	C	100	PASS	AC=3426;AF=0.684105;AN=5008;NS=2504;DP=23385;EAS_AF=0.4683;AMR_AF=0.6988;AFR_AF=0.7398;EUR_AF=0.8459;SAS_AF=0.6544;AA=C|||;VT=SNP
16	10116699	rs9921906	C	A	100	PASS	AC=1932;AF=0.385783;AN=5008;NS=2504;DP=18973;EAS_AF=0.379;AMR_AF=0.3127;AFR_AF=0.3865;EUR_AF=0.4384;SAS_AF=0.3896;AA=A|||;VT=SNP
16	10116705	rs78305124	A	C	100	PASS	AC=219;AF=0.04373;AN=5008;NS=2504;DP=18962;EAS_AF=0.0962;AMR_AF=0.1643;AFR_AF=0.0023;EUR_AF=0.001;SAS_AF=0.0041;AA=A|||;VT=SNP
16	10117070	rs2133754	A	G	100	PASS	AC=2976;AF=0.594249;AN=5008;NS=2504;DP=17317;EAS_AF=0.4365;AMR_AF=0.6614;AFR_AF=0.5083;EUR_AF=0.831;SAS_AF=0.5818;AA=G|||;VT=SNP
16	10117099	rs76339890	C	T	100	PASS	AC=168;AF=0.0335463;AN=5008;NS=2504;DP=18780;EAS_AF=0.0437;AMR_AF=0.0216;AFR_AF=0.0212;EUR_AF=0.0099;SAS_AF=0.0726;AA=C|||;VT=SNP
16	10117137	rs1969060	G	A	100	PASS	AC=2945;AF=0.588059;AN=5008;NS=2504;DP=19025;EAS_AF=0.4256;AMR_AF=0.6599;AFR_AF=0.4939;EUR_AF=0.831;SAS_AF=0.5818;AA=G|||;VT=SNP
16	10117537	rs3848332	G	C	100	PASS	AC=374;AF=0.0746805;AN=5008;NS=2504;DP=21346;EAS_AF=0.0308;AMR_AF=0.0865;AFR_AF=0.0628;EUR_AF=0.1262;SAS_AF=0.0746;AA=G|||;VT=SNP
16	10117555	rs3848333	G	A	100	PASS	AC=374;AF=0.0746805;AN=5008;NS=2504;DP=21712;EAS_AF=0.0308;AMR_AF=0.0865;AFR_AF=0.0628;EUR_AF=0.1262;SAS_AF=0.0746;AA=G|||;VT=SNP
16	10117680	rs2594541	C	T	100	PASS	AC=3419;AF=0.682708;AN=5008;NS=2504;DP=22471;EAS_AF=0.4692;AMR_AF=0.6988;AFR_AF=0.7337;EUR_AF=0.8459;SAS_AF=0.6544;AA=T|||;VT=SNP
16	10117992	rs4363863	G	C	100	PASS	AC=1101;AF=0.219848;AN=5008;NS=2504;DP=24070;EAS_AF=0.3482;AMR_AF=0.1657;AFR_AF=0.0946;EUR_AF=0.2087;SAS_AF=0.3067;AA=G|||;VT=SNP
16	10118108	rs2352750	C	G	100	PASS	AC=2936;AF=0.586262;AN=5008;NS=2504;DP=22407;EAS_AF=0.4187;AMR_AF=0.6599;AFR_AF=0.4932;EUR_AF=0.831;SAS_AF=0.5808;AA=C|||;VT=SNP
16	10118161	rs2594542	G	A	100	PASS	AC=3427;AF=0.684305;AN=5008;NS=2504;DP=22135;EAS_AF=0.4692;AMR_AF=0.6988;AFR_AF=0.7398;EUR_AF=0.8459;SAS_AF=0.6544;AA=A|||;VT=SNP
16	10118317	rs9932353	C	T	100	PASS	AC=1173;AF=0.234225;AN=5008;NS=2504;DP=22808;EAS_AF=0.0466;AMR_AF=0.3559;AFR_AF=0.2262;EUR_AF=0.3917;SAS_AF=0.1902;AA=C|||;VT=SNP
16	10118363	rs2650426	A	C	100	PASS	AC=3424;AF=0.683706;AN=5008;NS=2504;DP=23182;EAS_AF=0.4702;AMR_AF=0.6974;AFR_AF=0.7375;EUR_AF=0.8459;SAS_AF=0.6544;AA=C|||;VT=SNP
16	10118667	rs34824974	G	A	100	PASS	AC=379;AF=0.0756789;AN=5008;NS=2504;DP=19904;EAS_AF=0.0308;AMR_AF=0.0879;AFR_AF=0.0643;EUR_AF=0.1262;SAS_AF=0.0767;AA=G|||;VT=SNP
16	10118904	rs11863580	G	T	100	PASS	AC=1004;AF=0.200479;AN=5008;NS=2504;DP=16789;EAS_AF=0.0466;AMR_AF=0.3487;AFR_AF=0.1014;EUR_AF=0.3926;SAS_AF=0.1902;AA=G|||;VT=SNP
16	10119067	rs2937030	T	C	100	PASS	AC=3428;AF=0.684505;AN=5008;NS=2504;DP=17050;EAS_AF=0.4692;AMR_AF=0.6988;AFR_AF=0.7398;EUR_AF=0.8469;SAS_AF=0.6544;AA=t|||;VT=SNP
16	10119321	rs2937032	A	G	100	PASS	AC=3428;AF=0.684505;AN=5008;NS=2504;DP=15273;EAS_AF=0.4692;AMR_AF=0.6988;AFR_AF=0.7398;EUR_AF=0.8469;SAS_AF=0.6544;AA=G|||;VT=SNP
16	10119438	rs76506260	C	T	100	PASS	AC=146;AF=0.0291534;AN=5008;NS=2504;DP=17127;EAS_AF=0.0337;AMR_AF=0.0187;AFR_AF=0.0136;EUR_AF=0.0099;SAS_AF=0.0726;AA=C|||;VT=SNP
16	10119504	rs2937033	A	G	100	PASS	AC=3459;AF=0.690695;AN=5008;NS=2504;DP=19063;EAS_AF=0.4692;AMR_AF=0.7003;AFR_AF=0.7625;EUR_AF=0.8469;SAS_AF=0.6544;AA=N|||;VT=SNP
16	10119736	rs8050385	C	A	100	PASS	AC=2973;AF=0.59365;AN=5008;NS=2504;DP=19138;EAS_AF=0.4355;AMR_AF=0.6614;AFR_AF=0.5076;EUR_AF=0.832;SAS_AF=0.5798;AA=A|||;VT=SNP
16	10120023	rs2650428	T	G	100	PASS	AC=3425;AF=0.683906;AN=5008;NS=2504;DP=19826;EAS_AF=0.4692;AMR_AF=0.6974;AFR_AF=0.7375;EUR_AF=0.8469;SAS_AF=0.6554;AA=G|||;VT=SNP
16	10120121	rs4780762	C	G	100	PASS	AC=2977;AF=0.594449;AN=5008;NS=2504;DP=18966;EAS_AF=0.4365;AMR_AF=0.6614;AFR_AF=0.5083;EUR_AF=0.832;SAS_AF=0.5818;AA=C|||;VT=SNP
16	10120232	rs116809124	C	T	100	PASS	AC=146;AF=0.0291534;AN=5008;NS=2504;DP=20317;EAS_AF=0.0337;AMR_AF=0.0187;AFR_AF=0.0136;EUR_AF=0.0099;SAS_AF=0.0726;AA=C|||;VT=SNP
16	10120381	rs4780763	T	C	100	PASS	AC=2975;AF=0.59405;AN=5008;NS=2504;DP=19460;EAS_AF=0.4345;AMR_AF=0.6614;AFR_AF=0.5083;EUR_AF=0.832;SAS_AF=0.5818;AA=C|||;VT=SNP
16	10120473	rs17682922	T	A	100	PASS	AC=1117;AF=0.223043;AN=5008;NS=2504;DP=19329;EAS_AF=0.3532;AMR_AF=0.1671;AFR_AF=0.1014;EUR_AF=0.2097;SAS_AF=0.3067;AA=t|||;VT=SNP
16	10120713	rs3848334	G	C	100	PASS	AC=2976;AF=0.594249;AN=5008;NS=2504;DP=20767;EAS_AF=0.4345;AMR_AF=0.6614;AFR_AF=0.5091;EUR_AF=0.832;SAS_AF=0.5818;AA=C|||;VT=SNP
16	10120718	rs78713354	G	C	100	PASS	AC=192;AF=0.0383387;AN=5008;NS=2504;DP=20431;EAS_AF=0.0337;AMR_AF=0.0216;AFR_AF=0.0484;EUR_AF=0.0119;SAS_AF=0.0685;AA=G|||;VT=SNP
16	10120807	rs3905837	A	G	100	PASS	AC=2976;AF=0.594249;AN=5008;NS=2504;DP=20601;EAS_AF=0.4345;AMR_AF=0.6614;AFR_AF=0.5098;EUR_AF=0.832;SAS_AF=0.5808;AA=A|||;VT=SNP
16	10120890	rs11644461	T	C	100	PASS	AC=1175;AF=0.234625;AN=5008;NS=2504;DP=20241;EAS_AF=0.0466;AMR_AF=0.3545;AFR_AF=0.2277;EUR_AF=0.3926;SAS_AF=0.1902;AA=T|||;VT=SNP
16	10121193	rs12935101	C	A	100	PASS	AC=2874;AF=0.573882;AN=5008;NS=2504;DP=21397;EAS_AF=0.4663;AMR_AF=0.6311;AFR_AF=0.4486;EUR_AF=0.7396;SAS_AF=0.6431;AA=A|||;VT=SNP
16	10121726	rs17682940	C	T	100	PASS	AC=1272;AF=0.253994;AN=5008;NS=2504;DP=22337;EAS_AF=0.3869;AMR_AF=0.1873;AFR_AF=0.1203;EUR_AF=0.2187;SAS_AF=0.3814;AA=C|||;VT=SNP
16	10122145	rs80085879	T	C	100	PASS	AC=330;AF=0.0658946;AN=5008;NS=2504;DP=23207;EAS_AF=0.1687;AMR_AF=0.0634;AFR_AF=0.0129;EUR_AF=0.0179;SAS_AF=0.0828;AA=T|||;VT=SNP
16	10122379	rs2650429	C	T	100	PASS	AC=3307;AF=0.660343;AN=5008;NS=2504;DP=20735;EAS_AF=0.4673;AMR_AF=0.696;AFR_AF=0.6528;EUR_AF=0.8449;SAS_AF=0.6544;AA=C|||;VT=SNP
16	10122457	rs1868285	C	G	100	PASS	AC=4221;AF=0.842851;AN=5008;NS=2504;DP=19758;EAS_AF=0.6429;AMR_AF=0.8199;AFR_AF=0.8737;EUR_AF=0.9742;SAS_AF=0.8885;AA=G|||;VT=SNP
16	10122514	rs1868286	T	C	100	PASS	AC=3427;AF=0.684305;AN=5008;NS=2504;DP=19500;EAS_AF=0.4673;AMR_AF=0.6988;AFR_AF=0.7405;EUR_AF=0.8469;SAS_AF=0.6544;AA=t|||;VT=SNP
16	10122721	rs1868287	C	T	100	PASS	AC=1683;AF=0.336062;AN=5008;NS=2504;DP=17706;EAS_AF=0.5327;AMR_AF=0.3026;AFR_AF=0.3343;EUR_AF=0.1551;SAS_AF=0.3456;AA=T|||;VT=SNP
16	10123389	rs12596917	G	C	100	PASS	AC=1176;AF=0.234824;AN=5008;NS=2504;DP=19487;EAS_AF=0.5218;AMR_AF=0.2738;AFR_AF=0.0514;EUR_AF=0.1213;SAS_AF=0.2761;AA=G|||;VT=SNP
16	10123469	rs7192557	G	A	100	PASS	AC=1583;AF=0.316094;AN=5008;NS=2504;DP=19433;EAS_AF=0.5327;AMR_AF=0.3026;AFR_AF=0.2602;EUR_AF=0.1531;SAS_AF=0.3456;AA=g|||;VT=SNP
16	10123542	rs11642059	G	A	100	PASS	AC=1684;AF=0.336262;AN=5008;NS=2504;DP=14825;EAS_AF=0.5327;AMR_AF=0.304;AFR_AF=0.3343;EUR_AF=0.1551;SAS_AF=0.3456;AA=G|||;VT=SNP
16	10123843	rs11642181	G	C	100	PASS	AC=1013;AF=0.202276;AN=5008;NS=2504;DP=15042;EAS_AF=0.0466;AMR_AF=0.3487;AFR_AF=0.1089;EUR_AF=0.3926;SAS_AF=0.1892;AA=G|||;VT=SNP
16	10124456	rs11639850	T	C	100	PASS	AC=1175;AF=0.234625;AN=5008;NS=2504;DP=21241;EAS_AF=0.5218;AMR_AF=0.2709;AFR_AF=0.0514;EUR_AF=0.1213;SAS_AF=0.2771;AA=T|||;VT=SNP
16	10125032	rs147092904	A	G	100	PASS	AC=144;AF=0.028754;AN=5008;NS=2504;DP=20989;EAS_AF=0.0496;AMR_AF=0.0173;AFR_AF=0;EUR_AF=0.0099;SAS_AF=0.0736;AA=A|||;VT=SNP
16	10125046	rs10500372	A	G	100	PASS	AC=1285;AF=0.256589;AN=5008;NS=2504;DP=20780;EAS_AF=0.3899;AMR_AF=0.1888;AFR_AF=0.1248;EUR_AF=0.2187;SAS_AF=0.3845;AA=A|||;VT=SNP
16	10125302	rs1992893	C	A	100	PASS	AC=3435;AF=0.685903;AN=5008;NS=2504;DP=21075;EAS_AF=0.9226;AMR_AF=0.5504;AFR_AF=0.6967;EUR_AF=0.4781;SAS_AF=0.7372;AA=A|||;VT=SNP
16	10125355	rs75226848	G	A	100	PASS	AC=152;AF=0.0303514;AN=5008;NS=2504;DP=10289;EAS_AF=0.0437;AMR_AF=0.1484;AFR_AF=0.0015;EUR_AF=0;SAS_AF=0.0031;AA=G|||;VT=SNP
16	10125476	rs10500373	T	C	100	PASS	AC=1103;AF=0.220248;AN=5008;NS=2504;DP=20575;EAS_AF=0.3403;AMR_AF=0.1657;AFR_AF=0.0998;EUR_AF=0.2087;SAS_AF=0.3098;AA=T|||;VT=SNP
16	10125512	rs7184748	A	G	100	PASS	AC=1996;AF=0.398562;AN=5008;NS=2504;DP=21933;EAS_AF=0.5327;AMR_AF=0.3545;AFR_AF=0.4561;EUR_AF=0.2614;SAS_AF=0.3548;AA=G|||;VT=SNP
16	10125617	rs7205702	G	A	100	PASS	AC=3436;AF=0.686102;AN=5008;NS=2504;DP=21100;EAS_AF=0.9226;AMR_AF=0.5504;AFR_AF=0.6967;EUR_AF=0.4781;SAS_AF=0.7382;AA=A|||;VT=SNP
16	10125662	rs7189973	T	C	100	PASS	AC=1974;AF=0.394169;AN=5008;NS=2504;DP=21183;EAS_AF=0.5327;AMR_AF=0.353;AFR_AF=0.4418;EUR_AF=0.2594;SAS_AF=0.3548;AA=C|||;VT=SNP
16	10125665	rs7205861	G	T	100	PASS	AC=1585;AF=0.316494;AN=5008;NS=2504;DP=21123;EAS_AF=0.5327;AMR_AF=0.3012;AFR_AF=0.2625;EUR_AF=0.1531;SAS_AF=0.3456;AA=G|||;VT=SNP
16	10126382	rs2352752	C	G	100	PASS	AC=1587;AF=0.316893;AN=5008;NS=2504;DP=21696;EAS_AF=0.5317;AMR_AF=0.3012;AFR_AF=0.261;EUR_AF=0.1531;SAS_AF=0.3507;AA=C|||;VT=SNP
16	10126473	rs12599024	C	T	100	PASS	AC=1093;AF=0.218251;AN=5008;NS=2504;DP=20921;EAS_AF=0.3363;AMR_AF=0.1657;AFR_AF=0.0938;EUR_AF=0.2087;SAS_AF=0.3119;AA=T|||;VT=SNP
16	10126643	rs181401836	G	C	100	PASS	AC=11;AF=0.00219649;AN=5008;NS=2504;DP=20938;EAS_AF=0.0109;AMR_AF=0;AFR_AF=0;EUR_AF=0;SAS_AF=0;AA=G|||;VT=SNP
16	10126679	rs11074542	C	G	100	PASS	AC=1629;AF=0.32528;AN=5008;NS=2504;DP=21624;EAS_AF=0.5347;AMR_AF=0.3012;AFR_AF=0.2935;EUR_AF=0.1531;SAS_AF=0.3466;AA=G|||;VT=SNP
16	10126760	rs6497647	A	C	100	PASS	AC=3671;AF=0.733027;AN=5008;NS=2504;DP=22611;EAS_AF=0.9514;AMR_AF=0.6066;AFR_AF=0.7179;EUR_AF=0.5626;SAS_AF=0.7935;AA=C|||;VT=SNP
16	10126988	rs67182441	C	T	100	PASS	AC=403;AF=0.0804712;AN=5008;NS=2504;DP=21232;EAS_AF=0.0685;AMR_AF=0.0778;AFR_AF=0.0446;EUR_AF=0.0944;SAS_AF=0.1288;AA=C|||;VT=SNP
16	10127955	rs3743833	G	A	100	PASS	AC=1585;AF=0.316494;AN=5008;NS=2504;DP=20578;EAS_AF=0.5347;AMR_AF=0.3012;AFR_AF=0.2617;EUR_AF=0.1531;SAS_AF=0.3446;AA=A|||;VT=SNP
16	10128189	rs11648073	T	C	100	PASS	AC=1588;AF=0.317093;AN=5008;NS=2504;DP=18605;EAS_AF=0.5367;AMR_AF=0.3012;AFR_AF=0.2617;EUR_AF=0.1531;SAS_AF=0.3456;AA=C|||;VT=SNP
16	10128523	rs13338243	T	C	100	PASS	AC=3437;AF=0.686302;AN=5008;NS=2504;DP=16103;EAS_AF=0.9226;AMR_AF=0.5504;AFR_AF=0.6974;EUR_AF=0.4781;SAS_AF=0.7382;AA=C|||;VT=SNP
16	10129018	rs78001788	G	C	100	PASS	AC=1586;AF=0.316693;AN=5008;NS=2504;DP=19279;EAS_AF=0.5337;AMR_AF=0.3026;AFR_AF=0.2617;EUR_AF=0.1531;SAS_AF=0.3456;AA=G|||;VT=SNP
16	10129190	rs11648440	A	C	100	PASS	AC=1548;AF=0.309105;AN=5008;NS=2504;DP=21934;EAS_AF=0.5347;AMR_AF=0.2867;AFR_AF=0.261;EUR_AF=0.1412;SAS_AF=0.3303;AA=A|||;VT=SNP
16	10129265	rs144593551	G	A	100	PASS	AC=11;AF=0.00219649;AN=5008;NS=2504;DP=21959;EAS_AF=0.0109;AMR_AF=0;AFR_AF=0;EUR_AF=0;SAS_AF=0;AA=G|||;VT=SNP
16	10129306	rs7203745	T	C	100	PASS	AC=1585;AF=0.316494;AN=5008;NS=2504;DP=21803;EAS_AF=0.5347;AMR_AF=0.3012;AFR_AF=0.2617;EUR_AF=0.1531;SAS_AF=0.3446;AA=T|||;VT=SNP
16	10129434	rs7204100	T	C	100	PASS	AC=3670;AF=0.732827;AN=5008;NS=2504;DP=18439;EAS_AF=0.9514;AMR_AF=0.6066;AFR_AF=0.7179;EUR_AF=0.5616;SAS_AF=0.7935;AA=C|||;VT=SNP
16	10129731	rs34340658	C	T	100	PASS	AC=438;AF=0.0874601;AN=5008;NS=2504;DP=18827;EAS_AF=0.0774;AMR_AF=0.0793;AFR_AF=0.0628;EUR_AF=0.0954;SAS_AF=0.1288;AA=C|||;VT=SNP
16	10129800	rs111548831	C	T	100	PASS	AC=1102;AF=0.220048;AN=5008;NS=2504;DP=17743;EAS_AF=0.3393;AMR_AF=0.1657;AFR_AF=0.1014;EUR_AF=0.2078;SAS_AF=0.3088;AA=T|||;VT=SNP
16	10129861	rs7197846	G	A	100	PASS	AC=1587;AF=0.316893;AN=5008;NS=2504;DP=19691;EAS_AF=0.5347;AMR_AF=0.3012;AFR_AF=0.2617;EUR_AF=0.1551;SAS_AF=0.3446;AA=G|||;VT=SNP
16	10129866	rs7199239	C	G	100	PASS	AC=1583;AF=0.316094;AN=5008;NS=2504;DP=19539;EAS_AF=0.5347;AMR_AF=0.3012;AFR_AF=0.261;EUR_AF=0.1531;SAS_AF=0.3436;AA=C|||;VT=SNP
16	10129958	rs12598112	C	T	100	PASS	AC=1104;AF=0.220447;AN=5008;NS=2504;DP=20602;EAS_AF=0.3393;AMR_AF=0.1657;AFR_AF=0.1014;EUR_AF=0.2078;SAS_AF=0.3108;AA=C|||;VT=SNP
16	10130143	rs28627855	G	A	100	PASS	AC=1685;AF=0.336462;AN=5008;NS=2504;DP=15090;EAS_AF=0.5347;AMR_AF=0.3026;AFR_AF=0.3351;EUR_AF=0.1551;SAS_AF=0.3446;AA=A|||;VT=SNP
16	10130170	rs143348523	T	C	100	PASS	AC=19;AF=0.00379393;AN=5008;NS=2504;DP=15132;EAS_AF=0.0179;AMR_AF=0.0014;AFR_AF=0;EUR_AF=0;SAS_AF=0;AA=T|||;VT=SNP
16	10130257	rs76655943	T	C	100	PASS	AC=1587;AF=0.316893;AN=5008;NS=2504;DP=14450;EAS_AF=0.5347;AMR_AF=0.3012;AFR_AF=0.2617;EUR_AF=0.1531;SAS_AF=0.3466;AA=C|||;VT=SNP
16	10130385	rs12598055	G	A	100	PASS	AC=1099;AF=0.219449;AN=5008;NS=2504;DP=9993;EAS_AF=0.3383;AMR_AF=0.1657;AFR_AF=0.0991;EUR_AF=0.2078;SAS_AF=0.3098;AA=G|||;VT=SNP
16	10130528	rs34508555	C	G	100	PASS	AC=433;AF=0.0864617;AN=5008;NS=2504;DP=12560;EAS_AF=0.0774;AMR_AF=0.0807;AFR_AF=0.059;EUR_AF=0.0944;SAS_AF=0.1288;AA=C|||;VT=SNP
16	10130550	rs12443703	A	G	100	PASS	AC=1668;AF=0.333067;AN=5008;NS=2504;DP=14247;EAS_AF=0.5357;AMR_AF=0.3012;AFR_AF=0.3207;EUR_AF=0.1551;SAS_AF=0.3466;AA=G|||;VT=SNP
16	10130623	rs35050547	T	C	100	PASS	AC=414;AF=0.0826677;AN=5008;NS=2504;DP=16867;EAS_AF=0.0784;AMR_AF=0.0793;AFR_AF=0.0439;EUR_AF=0.0944;SAS_AF=0.1299;AA=T|||;VT=SNP
16	10130871	rs12444387	T	C	100	PASS	AC=1589;AF=0.317292;AN=5008;NS=2504;DP=19042;EAS_AF=0.5357;AMR_AF=0.3026;AFR_AF=0.2617;EUR_AF=0.1531;SAS_AF=0.3466;AA=C|||;VT=SNP
16	10130987	rs74008913	A	C	100	PASS	AC=1588;AF=0.317093;AN=5008;NS=2504;DP=20537;EAS_AF=0.5357;AMR_AF=0.3012;AFR_AF=0.2617;EUR_AF=0.1531;SAS_AF=0.3466;AA=A|||;VT=SNP
16	10131049	rs12447029	G	A	100	PASS	AC=1588;AF=0.317093;AN=5008;NS=2504;DP=21256;EAS_AF=0.5357;AMR_AF=0.3012;AFR_AF=0.2617;EUR_AF=0.1531;SAS_AF=0.3466;AA=g|||;VT=SNP
16	10131215	rs74008914	G	C	100	PASS	AC=1667;AF=0.332867;AN=5008;NS=2504;DP=18088;EAS_AF=0.5357;AMR_AF=0.3012;AFR_AF=0.32;EUR_AF=0.1551;SAS_AF=0.3466;AA=C|||;VT=SNP
16	10131239	rs12447252	C	T	100	PASS	AC=1091;AF=0.217851;AN=5008;NS=2504;DP=16567;EAS_AF=0.3363;AMR_AF=0.1657;AFR_AF=0.0946;EUR_AF=0.2087;SAS_AF=0.3088;AA=C|||;VT=SNP
16	10131303	rs149289425	C	T	100	PASS	AC=32;AF=0.00638978;AN=5008;NS=2504;DP=19125;EAS_AF=0.0288;AMR_AF=0;AFR_AF=0.0023;EUR_AF=0;SAS_AF=0;AA=C|||;VT=SNP
16	10131308	rs1868290	T	C	100	PASS	AC=4449;AF=0.888379;AN=5008;NS=2504;DP=19155;EAS_AF=0.9692;AMR_AF=0.8991;AFR_AF=0.8071;EUR_AF=0.8698;SAS_AF=0.9264;AA=C|||;VT=SNP
16	10131374	rs11641209	A	C	100	PASS	AC=1597;AF=0.31889;AN=5008;NS=2504;DP=19257;EAS_AF=0.5357;AMR_AF=0.3026;AFR_AF=0.2625;EUR_AF=0.159;SAS_AF=0.3476;AA=C|||;VT=SNP
16	10131540	rs34478079	C	T	100	PASS	AC=1686;AF=0.336661;AN=5008;NS=2504;DP=18856;EAS_AF=0.5357;AMR_AF=0.304;AFR_AF=0.3215;EUR_AF=0.166;SAS_AF=0.3507;AA=T|||;VT=SNP
16	10131925	rs80063661	C	T	100	PASS	AC=173;AF=0.0345447;AN=5008;NS=2504;DP=22804;EAS_AF=0.0486;AMR_AF=0.0216;AFR_AF=0.0204;EUR_AF=0.0099;SAS_AF=0.0736;AA=c|||;VT=SNP
16	10132170	rs12445241	A	G	100	PASS	AC=1597;AF=0.31889;AN=5008;NS=2504;DP=20192;EAS_AF=0.5357;AMR_AF=0.3026;AFR_AF=0.2625;EUR_AF=0.159;SAS_AF=0.3476;AA=a|||;VT=SNP
16	10132252	rs12445892	T	C	100	PASS	AC=1597;AF=0.31889;AN=5008;NS=2504;DP=19776;EAS_AF=0.5357;AMR_AF=0.3026;AFR_AF=0.2625;EUR_AF=0.159;SAS_AF=0.3476;AA=c|||;VT=SNP
16	10132311	rs12447852	G	C	100	PASS	AC=1598;AF=0.319089;AN=5008;NS=2504;DP=19156;EAS_AF=0.5367;AMR_AF=0.3026;AFR_AF=0.2625;EUR_AF=0.159;SAS_AF=0.3476;AA=g|||;VT=SNP
16	10132349	rs12448069	C	T	100	PASS	AC=1598;AF=0.319089;AN=5008;NS=2504;DP=19930;EAS_AF=0.5367;AMR_AF=0.3026;AFR_AF=0.2625;EUR_AF=0.159;SAS_AF=0.3476;AA=t|||;VT=SNP
16	10132380	rs8058457	T	C	100	PASS	AC=3449;AF=0.688698;AN=5008;NS=2504;DP=19049;EAS_AF=0.9226;AMR_AF=0.5548;AFR_AF=0.6997;EUR_AF=0.4831;SAS_AF=0.7393;AA=c|||;VT=SNP
16	10132423	rs79102236	A	G	100	PASS	AC=1597;AF=0.31889;AN=5008;NS=2504;DP=16523;EAS_AF=0.5357;AMR_AF=0.3026;AFR_AF=0.2625;EUR_AF=0.159;SAS_AF=0.3476;AA=g|||;VT=SNP
16	10132720	rs28610230	A	C	100	PASS	AC=1575;AF=0.314497;AN=5008;NS=2504;DP=16372;EAS_AF=0.5238;AMR_AF=0.3026;AFR_AF=0.2602;EUR_AF=0.159;SAS_AF=0.3405;AA=a|||;VT=SNP
16	10132789	rs8052800	G	C	100	PASS	AC=3450;AF=0.688898;AN=5008;NS=2504;DP=17442;EAS_AF=0.9236;AMR_AF=0.5533;AFR_AF=0.702;EUR_AF=0.4831;SAS_AF=0.7372;AA=g|||;VT=SNP
16	10132931	rs34042699	T	C	100	PASS	AC=1597;AF=0.31889;AN=5008;NS=2504;DP=16058;EAS_AF=0.5357;AMR_AF=0.3026;AFR_AF=0.2625;EUR_AF=0.159;SAS_AF=0.3476;AA=t|||;VT=SNP
16	10132963	rs12448791	C	T	100	PASS	AC=1597;AF=0.31889;AN=5008;NS=2504;DP=15697;EAS_AF=0.5357;AMR_AF=0.3026;AFR_AF=0.2625;EUR_AF=0.159;SAS_AF=0.3476;AA=c|||;VT=SNP
16	10133035	rs12448822	C	G	100	PASS	AC=1597;AF=0.31889;AN=5008;NS=2504;DP=15500;EAS_AF=0.5347;AMR_AF=0.304;AFR_AF=0.2625;EUR_AF=0.159;SAS_AF=0.3476;AA=c|||;VT=SNP
16	10133390	rs74008916	G	C	100	PASS	AC=1603;AF=0.320088;AN=5008;NS=2504;DP=10434;EAS_AF=0.5367;AMR_AF=0.3084;AFR_AF=0.2625;EUR_AF=0.16;SAS_AF=0.3476;AA=G|||;VT=SNP
16	10133439	rs74008917	C	A	100	PASS	AC=1600;AF=0.319489;AN=5008;NS=2504;DP=8590;EAS_AF=0.5367;AMR_AF=0.3055;AFR_AF=0.2625;EUR_AF=0.159;SAS_AF=0.3476;AA=C|||;VT=SNP
16	10133580	rs111997007	C	T	100	PASS	AC=1602;AF=0.319888;AN=5008;NS=2504;DP=5837;EAS_AF=0.5387;AMR_AF=0.3055;AFR_AF=0.2625;EUR_AF=0.159;SAS_AF=0.3476;AA=C|||;VT=SNP
16	10134311	rs111067690	T	C	100	PASS	AC=3703;AF=0.739417;AN=5008;NS=2504;DP=23623;EAS_AF=0.9514;AMR_AF=0.6095;AFR_AF=0.7398;EUR_AF=0.5646;SAS_AF=0.7924;AA=N|||;VT=SNP
16	10134586	rs74632430	C	T	100	PASS	AC=1300;AF=0.259585;AN=5008;NS=2504;DP=23431;EAS_AF=0.3393;AMR_AF=0.1744;AFR_AF=0.2451;EUR_AF=0.2097;SAS_AF=0.3088;AA=c|||;VT=SNP
16	10134592	rs72772352	C	A	100	PASS	AC=379;AF=0.0756789;AN=5008;NS=2504;DP=23320;EAS_AF=0.0605;AMR_AF=0.0735;AFR_AF=0.0408;EUR_AF=0.0924;SAS_AF=0.1227;AA=c|||;VT=SNP
16	10134637	rs60920123	G	A	100	PASS	AC=1987;AF=0.396765;AN=5008;NS=2504;DP=20028;EAS_AF=0.4028;AMR_AF=0.2997;AFR_AF=0.4032;EUR_AF=0.4076;SAS_AF=0.4397;AA=g|||;VT=SNP
16	10134722	rs11074544	C	T	100	PASS	AC=3599;AF=0.71865;AN=5008;NS=2504;DP=18812;EAS_AF=0.9514;AMR_AF=0.6066;AFR_AF=0.6641;EUR_AF=0.5626;SAS_AF=0.7924;AA=t|||;VT=SNP
16	10135052	rs9925118	C	T	100	PASS	AC=1980;AF=0.395367;AN=5008;NS=2504;DP=18962;EAS_AF=0.3998;AMR_AF=0.2997;AFR_AF=0.4024;EUR_AF=0.4046;SAS_AF=0.4397;AA=c|||;VT=SNP
16	10135196	rs72772356	G	A	100	PASS	AC=390;AF=0.0778754;AN=5008;NS=2504;DP=18463;EAS_AF=0.0605;AMR_AF=0.0735;AFR_AF=0.0401;EUR_AF=0.0924;SAS_AF=0.135;AA=g|||;VT=SNP
16	10136244	rs7197547	C	T	100	PASS	AC=3396;AF=0.678115;AN=5008;NS=2504;DP=16524;EAS_AF=0.9514;AMR_AF=0.5562;AFR_AF=0.6218;EUR_AF=0.4612;SAS_AF=0.7822;AA=T|||;VT=SNP
16	10136269	rs35467724	T	C	100	PASS	AC=2031;AF=0.405551;AN=5008;NS=2504;DP=14937;EAS_AF=0.5933;AMR_AF=0.4294;AFR_AF=0.2723;EUR_AF=0.325;SAS_AF=0.4581;AA=T|||;VT=SNP
16	10136324	rs7198417	A	C	100	PASS	AC=1709;AF=0.341254;AN=5008;NS=2504;DP=17076;EAS_AF=0.4038;AMR_AF=0.2507;AFR_AF=0.3033;EUR_AF=0.3012;SAS_AF=0.4335;AA=A|||;VT=SNP
16	10136842	rs11074546	G	T	100	PASS	AC=1998;AF=0.398962;AN=5008;NS=2504;DP=21222;EAS_AF=0.5516;AMR_AF=0.3602;AFR_AF=0.4334;EUR_AF=0.2634;SAS_AF=0.362;AA=T|||;VT=SNP
16	10136889	rs11074547	T	G	100	PASS	AC=2001;AF=0.399561;AN=5008;NS=2504;DP=21586;EAS_AF=0.5486;AMR_AF=0.3602;AFR_AF=0.4402;EUR_AF=0.2634;SAS_AF=0.3589;AA=G|||;VT=SNP
16	10136988	rs11074548	T	C	100	PASS	AC=1994;AF=0.398163;AN=5008;NS=2504;DP=20765;EAS_AF=0.5486;AMR_AF=0.3602;AFR_AF=0.4349;EUR_AF=0.2634;SAS_AF=0.3589;AA=C|||;VT=SNP
16	10137000	rs75541726	C	T	100	PASS	AC=152;AF=0.0303514;AN=5008;NS=2504;DP=20443;EAS_AF=0.0327;AMR_AF=0.0231;AFR_AF=0.0197;EUR_AF=0.0109;SAS_AF=0.0675;AA=c|||;VT=SNP
16	10137099	rs7190960	G	A	100	PASS	AC=1993;AF=0.397963;AN=5008;NS=2504;DP=20112;EAS_AF=0.5486;AMR_AF=0.3602;AFR_AF=0.4349;EUR_AF=0.2634;SAS_AF=0.3579;AA=G|||;VT=SNP
16	10137137	rs7191131	G	A	100	PASS	AC=1601;AF=0.319688;AN=5008;NS=2504;DP=19301;EAS_AF=0.5387;AMR_AF=0.3055;AFR_AF=0.261;EUR_AF=0.1581;SAS_AF=0.3497;AA=G|||;VT=SNP
16	10137468	rs76716732	C	G	100	PASS	AC=194;AF=0.038738;AN=5008;NS=2504;DP=19340;EAS_AF=0.0476;AMR_AF=0.0231;AFR_AF=0.0393;EUR_AF=0.0109;SAS_AF=0.0685;AA=C|||;VT=SNP
16	10137793	rs7199281	T	A	100	PASS	AC=1995;AF=0.398363;AN=5008;NS=2504;DP=15091;EAS_AF=0.5486;AMR_AF=0.3602;AFR_AF=0.4357;EUR_AF=0.2634;SAS_AF=0.3589;AA=T|||;VT=SNP
16	10138034	rs11074550	C	A	100	PASS	AC=1984;AF=0.396166;AN=5008;NS=2504;DP=12897;EAS_AF=0.5476;AMR_AF=0.3588;AFR_AF=0.4289;EUR_AF=0.2634;SAS_AF=0.3589;AA=A|||;VT=SNP
16	10138141	rs140125613	G	A	100	PASS	AC=153;AF=0.0305511;AN=5008;NS=2504;DP=14937;EAS_AF=0.0327;AMR_AF=0.0231;AFR_AF=0.0197;EUR_AF=0.0109;SAS_AF=0.0685;AA=G|||;VT=SNP
16	10139121	rs11074552	T	G	100	PASS	AC=3965;AF=0.791733;AN=5008;NS=2504;DP=20948;EAS_AF=0.9603;AMR_AF=0.7262;AFR_AF=0.711;EUR_AF=0.7326;SAS_AF=0.8344;AA=G|||;VT=SNP
16	10139756	rs6497658	G	A	100	PASS	AC=3716;AF=0.742013;AN=5008;NS=2504;DP=21606;EAS_AF=0.9514;AMR_AF=0.6167;AFR_AF=0.7398;EUR_AF=0.5716;SAS_AF=0.7935;AA=A|||;VT=SNP
16	10141286	rs72772368	C	T	100	PASS	AC=559;AF=0.111621;AN=5008;NS=2504;DP=20870;EAS_AF=0.0327;AMR_AF=0.0764;AFR_AF=0.2095;EUR_AF=0.1163;SAS_AF=0.0808;AA=T|||;VT=SNP
16	10142717	rs6416623	A	T	100	PASS	AC=3461;AF=0.691094;AN=5008;NS=2504;DP=19303;EAS_AF=0.9613;AMR_AF=0.6614;AFR_AF=0.4531;EUR_AF=0.6262;SAS_AF=0.8221;AA=A|||;VT=SNP
16	10143456	rs141505738	G	A	100	PASS	AC=148;AF=0.0295527;AN=5008;NS=2504;DP=16398;EAS_AF=0.0337;AMR_AF=0.0216;AFR_AF=0.0129;EUR_AF=0.0109;SAS_AF=0.0726;AA=G|||;VT=SNP
16	10143516	rs7186950	A	G	100	PASS	AC=3040;AF=0.607029;AN=5008;NS=2504;DP=17869;EAS_AF=0.9286;AMR_AF=0.536;AFR_AF=0.4274;EUR_AF=0.4642;SAS_AF=0.7157;AA=A|||;VT=SNP
16	10144889	rs11642357	A	G	100	PASS	AC=1167;AF=0.233027;AN=5008;NS=2504;DP=18214;EAS_AF=0.3522;AMR_AF=0.1844;AFR_AF=0.0151;EUR_AF=0.2763;SAS_AF=0.3947;AA=A|||;VT=SNP
16	10145293	rs1900719	G	A	100	PASS	AC=2721;AF=0.543331;AN=5008;NS=2504;DP=20724;EAS_AF=0.878;AMR_AF=0.4697;AFR_AF=0.3699;EUR_AF=0.3777;SAS_AF=0.6554;AA=G|||;VT=SNP
16	10146237	rs1448273	G	T	100	PASS	AC=1254;AF=0.250399;AN=5008;NS=2504;DP=19932;EAS_AF=0.5208;AMR_AF=0.2752;AFR_AF=0.1195;EUR_AF=0.1173;SAS_AF=0.2679;AA=G|||;VT=SNP
16	10146308	rs117653977	C	T	100	PASS	AC=32;AF=0.00638978;AN=5008;NS=2504;DP=20173;EAS_AF=0.0288;AMR_AF=0;AFR_AF=0.0023;EUR_AF=0;SAS_AF=0;AA=C|||;VT=SNP
16	10146436	rs7188307	T	A	100	PASS	AC=3303;AF=0.659545;AN=5008;NS=2504;DP=20443;EAS_AF=0.878;AMR_AF=0.5375;AFR_AF=0.6876;EUR_AF=0.4831;SAS_AF=0.6646;AA=A|||;VT=SNP
16	10146464	rs7188329	T	G	100	PASS	AC=2722;AF=0.54353;AN=5008;NS=2504;DP=19943;EAS_AF=0.879;AMR_AF=0.4712;AFR_AF=0.3684;EUR_AF=0.3777;SAS_AF=0.6564;AA=T|||;VT=SNP
16	10146570	rs7204413	G	C	100	PASS	AC=2719;AF=0.542931;AN=5008;NS=2504;DP=20480;EAS_AF=0.878;AMR_AF=0.4697;AFR_AF=0.3676;EUR_AF=0.3777;SAS_AF=0.6564;AA=G|||;VT=SNP
16	10147905	rs114447728	T	G	100	PASS	AC=165;AF=0.0329473;AN=5008;NS=2504;DP=17336;EAS_AF=0.0417;AMR_AF=0.0216;AFR_AF=0.0189;EUR_AF=0.0109;SAS_AF=0.0736;AA=N|||;VT=SNP
16	10147970	rs6497662	T	C	100	PASS	AC=3159;AF=0.630791;AN=5008;NS=2504;DP=17771;EAS_AF=0.88;AMR_AF=0.5331;AFR_AF=0.5794;EUR_AF=0.4831;SAS_AF=0.6646;AA=N|||;VT=SNP
16	10148181	rs1349083	A	T	100	PASS	AC=2723;AF=0.54373;AN=5008;NS=2504;DP=18527;EAS_AF=0.88;AMR_AF=0.4726;AFR_AF=0.3684;EUR_AF=0.3767;SAS_AF=0.6564;AA=A|||;VT=SNP
16	10149278	rs12447502	C	G	100	PASS	AC=3315;AF=0.661941;AN=5008;NS=2504;DP=18339;EAS_AF=0.8829;AMR_AF=0.5403;AFR_AF=0.6921;EUR_AF=0.4831;SAS_AF=0.6636;AA=G|||;VT=SNP
16	10150145	rs144438127	C	T	100	PASS	AC=40;AF=0.00798722;AN=5008;NS=2504;DP=22969;EAS_AF=0.0387;AMR_AF=0;AFR_AF=0;EUR_AF=0;SAS_AF=0.001;AA=C|||;VT=SNP
16	10150161	rs35096728	C	G	100	PASS	AC=3127;AF=0.624401;AN=5008;NS=2504;DP=22476;EAS_AF=0.9137;AMR_AF=0.5922;AFR_AF=0.3835;EUR_AF=0.5408;SAS_AF=0.7607;AA=C|||;VT=SNP
16	10150210	rs9937979	C	T	100	PASS	AC=3294;AF=0.657748;AN=5008;NS=2504;DP=19901;EAS_AF=0.87;AMR_AF=0.5403;AFR_AF=0.6853;EUR_AF=0.4831;SAS_AF=0.6646;AA=T|||;VT=SNP
16	10150568	rs7195982	G	C	100	PASS	AC=3118;AF=0.622604;AN=5008;NS=2504;DP=20597;EAS_AF=0.8859;AMR_AF=0.5346;AFR_AF=0.5189;EUR_AF=0.499;SAS_AF=0.681;AA=G|||;VT=SNP
16	10150671	rs7197538	C	T	100	PASS	AC=2717;AF=0.542532;AN=5008;NS=2504;DP=22293;EAS_AF=0.869;AMR_AF=0.4726;AFR_AF=0.3737;EUR_AF=0.3777;SAS_AF=0.6534;AA=C|||;VT=SNP
16	10151144	rs9940191	G	C	100	PASS	AC=2724;AF=0.54393;AN=5008;NS=2504;DP=19271;EAS_AF=0.875;AMR_AF=0.4712;AFR_AF=0.3752;EUR_AF=0.3767;SAS_AF=0.6544;AA=G|||;VT=SNP
16	10151303	rs8061676	A	G	100	PASS	AC=992;AF=0.198083;AN=5008;NS=2504;DP=17833;EAS_AF=0.0476;AMR_AF=0.3386;AFR_AF=0.1142;EUR_AF=0.3728;SAS_AF=0.1871;AA=A|||;VT=SNP
16	10151357	rs1448258	T	C	100	PASS	AC=3310;AF=0.660942;AN=5008;NS=2504;DP=16927;EAS_AF=0.9653;AMR_AF=0.611;AFR_AF=0.413;EUR_AF=0.5487;SAS_AF=0.8333;AA=T|||;VT=SNP
16	10151771	rs59861689	G	T	100	PASS	AC=374;AF=0.0746805;AN=5008;NS=2504;DP=20653;EAS_AF=0.0119;AMR_AF=0.0317;AFR_AF=0.1861;EUR_AF=0.0427;SAS_AF=0.0521;AA=G|||;VT=SNP
16	10156749	rs80216463	A	C	100	PASS	AC=611;AF=0.122005;AN=5008;NS=2504;DP=20209;EAS_AF=0.2034;AMR_AF=0.1009;AFR_AF=0.0106;EUR_AF=0.1382;SAS_AF=0.1871;AA=A|||;VT=SNP
16	10157081	rs2352740	T	C	100	PASS	AC=3354;AF=0.669728;AN=5008;NS=2504;DP=19470;EAS_AF=0.9494;AMR_AF=0.6571;AFR_AF=0.3903;EUR_AF=0.6223;SAS_AF=0.817;AA=T|||;VT=SNP
16	10157263	rs2034369	C	A	100	PASS	AC=2945;AF=0.588059;AN=5008;NS=2504;DP=18276;EAS_AF=0.9097;AMR_AF=0.5317;AFR_AF=0.3782;EUR_AF=0.4612;SAS_AF=0.7106;AA=C|||;VT=SNP
16	10158479	rs7190475	G	T	100	PASS	AC=2647;AF=0.528554;AN=5008;NS=2504;DP=22014;EAS_AF=0.4901;AMR_AF=0.3905;AFR_AF=0.6884;EUR_AF=0.4573;SAS_AF=0.5235;AA=T|||;VT=SNP
16	10160053	rs74979838	G	T	100	PASS	AC=148;AF=0.0295527;AN=5008;NS=2504;DP=18626;EAS_AF=0.1369;AMR_AF=0.0029;AFR_AF=0.0008;EUR_AF=0.002;SAS_AF=0.0051;AA=G|||;VT=SNP
16	10160145	rs117965943	G	A	100	PASS	AC=21;AF=0.00419329;AN=5008;NS=2504;DP=17446;EAS_AF=0.0188;AMR_AF=0;AFR_AF=0;EUR_AF=0;SAS_AF=0.002;AA=G|||;VT=SNP
16	10160439	rs74471380	T	C	100	PASS	AC=182;AF=0.0363419;AN=5008;NS=2504;DP=20899;EAS_AF=0.0536;AMR_AF=0.0216;AFR_AF=0.0219;EUR_AF=0.0109;SAS_AF=0.0746;AA=T|||;VT=SNP
16	10160788	rs1448259	T	G	100	PASS	AC=3935;AF=0.785743;AN=5008;NS=2504;DP=20907;EAS_AF=0.9514;AMR_AF=0.7219;AFR_AF=0.7042;EUR_AF=0.7316;SAS_AF=0.8262;AA=G|||;VT=SNP
16	10160812	rs1448260	C	G	100	PASS	AC=3734;AF=0.745607;AN=5008;NS=2504;DP=20853;EAS_AF=0.9514;AMR_AF=0.7118;AFR_AF=0.5598;EUR_AF=0.7296;SAS_AF=0.8252;AA=G|||;VT=SNP
16	10161429	rs7188387	C	T	100	PASS	AC=3034;AF=0.605831;AN=5008;NS=2504;DP=20459;EAS_AF=0.9425;AMR_AF=0.5519;AFR_AF=0.3812;EUR_AF=0.4642;SAS_AF=0.7464;AA=C|||;VT=SNP
16	10161882	rs115452788	A	G	100	PASS	AC=181;AF=0.0361422;AN=5008;NS=2504;DP=19825;EAS_AF=0.0526;AMR_AF=0.0216;AFR_AF=0.0219;EUR_AF=0.0109;SAS_AF=0.0746;AA=A|||;VT=SNP
16	10162105	rs34084099	C	T	100	PASS	AC=583;AF=0.116414;AN=5008;NS=2504;DP=21985;EAS_AF=0.0407;AMR_AF=0.0922;AFR_AF=0.2005;EUR_AF=0.1252;SAS_AF=0.089;AA=C|||;VT=SNP
16	10162284	rs140290535	G	C	100	PASS	AC=169;AF=0.033746;AN=5008;NS=2504;DP=19456;EAS_AF=0.0526;AMR_AF=0.0202;AFR_AF=0.0136;EUR_AF=0.0109;SAS_AF=0.0746;AA=G|||;VT=SNP
16	10162462	rs79262004	C	T	100	PASS	AC=1322;AF=0.263978;AN=5008;NS=2504;DP=20360;EAS_AF=0.5446;AMR_AF=0.2781;AFR_AF=0.1293;EUR_AF=0.1322;SAS_AF=0.2822;AA=C|||;VT=SNP
16	10162639	rs9302408	C	T	100	PASS	AC=3690;AF=0.736821;AN=5008;NS=2504;DP=21024;EAS_AF=0.9494;AMR_AF=0.6196;AFR_AF=0.7186;EUR_AF=0.5915;SAS_AF=0.7751;AA=T|||;VT=SNP
16	10163733	rs8044064	T	C	100	PASS	AC=3524;AF=0.703674;AN=5008;NS=2504;DP=21383;EAS_AF=0.9048;AMR_AF=0.6023;AFR_AF=0.6967;EUR_AF=0.5815;SAS_AF=0.7035;AA=C|||;VT=SNP
16	10164657	rs74817722	G	A	100	PASS	AC=140;AF=0.0279553;AN=5008;NS=2504;DP=20195;EAS_AF=0.0427;AMR_AF=0.0173;AFR_AF=0;EUR_AF=0.0109;SAS_AF=0.0757;AA=G|||;VT=SNP
16	10166373	rs11643092	C	T	100	PASS	AC=3383;AF=0.675519;AN=5008;NS=2504;DP=21070;EAS_AF=0.9425;AMR_AF=0.6844;AFR_AF=0.3684;EUR_AF=0.662;SAS_AF=0.8231;AA=C|||;VT=SNP
16	10167059	rs7197678	T	C	100	PASS	AC=4008;AF=0.800319;AN=5008;NS=2504;DP=20163;EAS_AF=0.9524;AMR_AF=0.7507;AFR_AF=0.7088;EUR_AF=0.7714;SAS_AF=0.8323;AA=t|||;VT=SNP
16	10167434	rs16956840	G	C	100	PASS	AC=303;AF=0.0605032;AN=5008;NS=2504;DP=19878;EAS_AF=0.0119;AMR_AF=0.0331;AFR_AF=0.1362;EUR_AF=0.0437;SAS_AF=0.045;AA=G|||;VT=SNP
16	10167872	rs79225924	C	T	100	PASS	AC=159;AF=0.0317492;AN=5008;NS=2504;DP=20060;EAS_AF=0.0427;AMR_AF=0.0202;AFR_AF=0.0136;EUR_AF=0.0109;SAS_AF=0.0746;AA=C|||;VT=SNP
16	10167897	rs12599320	C	T	100	PASS	AC=1689;AF=0.33726;AN=5008;NS=2504;DP=20235;EAS_AF=0.5903;AMR_AF=0.4323;AFR_AF=0.0605;EUR_AF=0.3231;SAS_AF=0.3978;AA=C|||;VT=SNP
16	10168119	rs10852253	C	T	100	PASS	AC=3995;AF=0.797724;AN=5008;NS=2504;DP=20702;EAS_AF=0.9425;AMR_AF=0.7507;AFR_AF=0.7073;EUR_AF=0.7714;SAS_AF=0.8313;AA=T|||;VT=SNP
16	10168486	rs78842582	G	A	100	PASS	AC=172;AF=0.034345;AN=5008;NS=2504;DP=21645;EAS_AF=0.0119;AMR_AF=0.0216;AFR_AF=0.0477;EUR_AF=0.0427;SAS_AF=0.0399;AA=G|||;VT=SNP
16	10168899	rs79479110	T	C	100	PASS	AC=169;AF=0.033746;AN=5008;NS=2504;DP=19048;EAS_AF=0.0516;AMR_AF=0.0202;AFR_AF=0.0136;EUR_AF=0.0109;SAS_AF=0.0757;AA=T|||;VT=SNP
16	10171111	rs7195159	C	T	100	PASS	AC=3486;AF=0.696086;AN=5008;NS=2504;DP=22251;EAS_AF=0.8938;AMR_AF=0.5937;AFR_AF=0.6944;EUR_AF=0.5726;SAS_AF=0.6943;AA=T|||;VT=SNP
16	10172430	rs118182419	G	A	100	PASS	AC=60;AF=0.0119808;AN=5008;NS=2504;DP=21463;EAS_AF=0.0565;AMR_AF=0;AFR_AF=0;EUR_AF=0;SAS_AF=0.0031;AA=G|||;VT=SNP
16	10172432	rs7500790	C	A	100	PASS	AC=2855;AF=0.570088;AN=5008;NS=2504;DP=21476;EAS_AF=0.8929;AMR_AF=0.5274;AFR_AF=0.3404;EUR_AF=0.4672;SAS_AF=0.684;AA=C|||;VT=SNP
16	10172524	rs1448267	C	A	100	PASS	AC=2847;AF=0.56849;AN=5008;NS=2504;DP=20469;EAS_AF=0.8929;AMR_AF=0.5274;AFR_AF=0.3359;EUR_AF=0.4662;SAS_AF=0.683;AA=C|||;VT=SNP
16	10172718	rs2352742	G	A	100	PASS	AC=2880;AF=0.57508;AN=5008;NS=2504;DP=21579;EAS_AF=0.8909;AMR_AF=0.5317;AFR_AF=0.3608;EUR_AF=0.4652;SAS_AF=0.683;AA=a|||;VT=SNP
16	10172768	rs2352743	C	T	100	PASS	AC=2907;AF=0.580471;AN=5008;NS=2504;DP=23688;EAS_AF=0.8919;AMR_AF=0.5331;AFR_AF=0.3714;EUR_AF=0.4732;SAS_AF=0.6861;AA=C|||;VT=SNP
16	10173053	rs2352744	C	A	100	PASS	AC=2903;AF=0.579673;AN=5008;NS=2504;DP=23611;EAS_AF=0.9067;AMR_AF=0.5375;AFR_AF=0.3502;EUR_AF=0.4751;SAS_AF=0.6902;AA=C|||;VT=SNP
16	10173140	rs75562646	A	G	100	PASS	AC=229;AF=0.0457268;AN=5008;NS=2504;DP=23438;EAS_AF=0.0536;AMR_AF=0.0245;AFR_AF=0.0552;EUR_AF=0.0109;SAS_AF=0.0757;AA=G|||;VT=SNP
16	10173496	rs1375073	C	T	100	PASS	AC=1542;AF=0.307907;AN=5008;NS=2504;DP=21651;EAS_AF=0.0804;AMR_AF=0.402;AFR_AF=0.3517;EUR_AF=0.4205;SAS_AF=0.3006;AA=T|||;VT=SNP
16	10173748	rs7192140	T	C	100	PASS	AC=3231;AF=0.645168;AN=5008;NS=2504;DP=21882;EAS_AF=0.9613;AMR_AF=0.5677;AFR_AF=0.4766;EUR_AF=0.4851;SAS_AF=0.7669;AA=T|||;VT=SNP
16	10174675	rs140613370	C	G	100	PASS	AC=162;AF=0.0323482;AN=5008;NS=2504;DP=19367;EAS_AF=0.0456;AMR_AF=0.0202;AFR_AF=0.0144;EUR_AF=0.0109;SAS_AF=0.0736;AA=C|||;VT=SNP
16	10175052	rs11648322	C	T	100	PASS	AC=945;AF=0.188698;AN=5008;NS=2504;DP=20740;EAS_AF=0.0377;AMR_AF=0.3343;AFR_AF=0.1036;EUR_AF=0.3579;SAS_AF=0.182;AA=A|||;VT=SNP
16	10176042	rs11074568	C	A	100	PASS	AC=797;AF=0.159145;AN=5008;NS=2504;DP=20085;EAS_AF=0.3323;AMR_AF=0.2147;AFR_AF=0.0068;EUR_AF=0.1153;SAS_AF=0.1922;AA=C|||;VT=SNP
16	10177289	rs75142508	C	T	100	PASS	AC=1159;AF=0.23143;AN=5008;NS=2504;DP=21895;EAS_AF=0.4048;AMR_AF=0.1902;AFR_AF=0.0567;EUR_AF=0.2117;SAS_AF=0.3384;AA=C|||;VT=SNP
16	10177401	rs76241812	C	T	100	PASS	AC=1120;AF=0.223642;AN=5008;NS=2504;DP=20734;EAS_AF=0.3829;AMR_AF=0.183;AFR_AF=0.0537;EUR_AF=0.2087;SAS_AF=0.3333;AA=C|||;VT=SNP
16	10177995	rs7206714	A	C	100	PASS	AC=1513;AF=0.302117;AN=5008;NS=2504;DP=21925;EAS_AF=0.4583;AMR_AF=0.2608;AFR_AF=0.121;EUR_AF=0.3539;SAS_AF=0.362;AA=A|||;VT=SNP
16	10178659	rs72774173	G	A	100	PASS	AC=298;AF=0.0595048;AN=5008;NS=2504;DP=13874;EAS_AF=0.006;AMR_AF=0.062;AFR_AF=0.0378;EUR_AF=0.1223;SAS_AF=0.0777;AA=A|||;VT=SNP
16	10179079	rs72774174	T	C	100	PASS	AC=259;AF=0.0517173;AN=5008;NS=2504;DP=19658;EAS_AF=0.006;AMR_AF=0.0576;AFR_AF=0.0106;EUR_AF=0.1223;SAS_AF=0.0777;AA=T|||;VT=SNP
16	10179147	rs7188616	G	C	100	PASS	AC=1389;AF=0.277356;AN=5008;NS=2504;DP=20309;EAS_AF=0.4514;AMR_AF=0.2176;AFR_AF=0.1505;EUR_AF=0.2356;SAS_AF=0.3548;AA=G|||;VT=SNP
16	10179238	rs76990086	C	T	100	PASS	AC=1264;AF=0.252396;AN=5008;NS=2504;DP=22933;EAS_AF=0.4464;AMR_AF=0.2118;AFR_AF=0.0651;EUR_AF=0.2356;SAS_AF=0.3517;AA=C|||;VT=SNP
16	10179274	rs72774175	G	C	100	PASS	AC=784;AF=0.15655;AN=5008;NS=2504;DP=22354;EAS_AF=0.1161;AMR_AF=0.219;AFR_AF=0.1422;EUR_AF=0.1909;SAS_AF=0.138;AA=G|||;VT=SNP
16	10180223	rs6497676	G	A	100	PASS	AC=2771;AF=0.553315;AN=5008;NS=2504;DP=19807;EAS_AF=0.5466;AMR_AF=0.6931;AFR_AF=0.4115;EUR_AF=0.6362;SAS_AF=0.5675;AA=G|||;VT=SNP
16	10180409	rs1530671	A	G	100	PASS	AC=1293;AF=0.258187;AN=5008;NS=2504;DP=16038;EAS_AF=0.4464;AMR_AF=0.2176;AFR_AF=0.0696;EUR_AF=0.2336;SAS_AF=0.3732;AA=A|||;VT=SNP
16	10180651	rs1530669	A	G	100	PASS	AC=1288;AF=0.257188;AN=5008;NS=2504;DP=18728;EAS_AF=0.4504;AMR_AF=0.2176;AFR_AF=0.0605;EUR_AF=0.2336;SAS_AF=0.3763;AA=A|||;VT=SNP
16	10181248	rs11649454	C	G	100	PASS	AC=1056;AF=0.210863;AN=5008;NS=2504;DP=18943;EAS_AF=0.3552;AMR_AF=0.2493;AFR_AF=0.1339;EUR_AF=0.1392;SAS_AF=0.2127;AA=C|||;VT=SNP
16	10181563	rs72774177	G	A	100	PASS	AC=239;AF=0.0477236;AN=5008;NS=2504;DP=18224;EAS_AF=0.006;AMR_AF=0.0576;AFR_AF=0.0113;EUR_AF=0.1223;SAS_AF=0.0562;AA=G|||;VT=SNP
16	10181636	rs4780790	G	T	100	PASS	AC=3330;AF=0.664936;AN=5008;NS=2504;DP=16990;EAS_AF=0.6389;AMR_AF=0.6715;AFR_AF=0.5794;EUR_AF=0.7366;SAS_AF=0.729;AA=T|||;VT=SNP
16	10181912	rs2034368	G	A	100	PASS	AC=3080;AF=0.615016;AN=5008;NS=2504;DP=20461;EAS_AF=0.5536;AMR_AF=0.7507;AFR_AF=0.4735;EUR_AF=0.7594;SAS_AF=0.6247;AA=G|||;VT=SNP
16	10182173	rs11640629	C	T	100	PASS	AC=745;AF=0.148762;AN=5008;NS=2504;DP=19902;EAS_AF=0.1131;AMR_AF=0.2104;AFR_AF=0.1437;EUR_AF=0.1859;SAS_AF=0.1104;AA=c|||;VT=SNP
16	10182484	rs4780793	T	A	100	PASS	AC=2504;AF=0.5;AN=5008;NS=2504;DP=20473;EAS_AF=0.5069;AMR_AF=0.6614;AFR_AF=0.2943;EUR_AF=0.6501;SAS_AF=0.502;AA=T|||;VT=SNP
16	10182606	rs79153367	C	T	100	PASS	AC=231;AF=0.0461262;AN=5008;NS=2504;DP=18075;EAS_AF=0.006;AMR_AF=0.0576;AFR_AF=0.0061;EUR_AF=0.1213;SAS_AF=0.0562;AA=C|||;VT=SNP
16	10183081	rs9926046	C	T	100	PASS	AC=1307;AF=0.260982;AN=5008;NS=2504;DP=18644;EAS_AF=0.4474;AMR_AF=0.2118;AFR_AF=0.0976;EUR_AF=0.2197;SAS_AF=0.3671;AA=c|||;VT=SNP
16	10183087	rs1463132	T	C	100	PASS	AC=3129;AF=0.6248;AN=5008;NS=2504;DP=18830;EAS_AF=0.5536;AMR_AF=0.7594;AFR_AF=0.4879;EUR_AF=0.7773;SAS_AF=0.6309;AA=C|||;VT=SNP
16	10183762	rs1448241	C	T	100	PASS	AC=2176;AF=0.434505;AN=5008;NS=2504;DP=16596;EAS_AF=0.8026;AMR_AF=0.4481;AFR_AF=0.1029;EUR_AF=0.3509;SAS_AF=0.5798;AA=C|||;VT=SNP
16	10184166	rs12597497	G	A	100	PASS	AC=1256;AF=0.250799;AN=5008;NS=2504;DP=18677;EAS_AF=0.4464;AMR_AF=0.2161;AFR_AF=0.0439;EUR_AF=0.2316;SAS_AF=0.3732;AA=G|||;VT=SNP
16	10184176	rs9928340	G	C	100	PASS	AC=933;AF=0.186302;AN=5008;NS=2504;DP=18784;EAS_AF=0.0377;AMR_AF=0.3012;AFR_AF=0.143;EUR_AF=0.338;SAS_AF=0.1605;AA=G|||;VT=SNP
16	10184251	rs140211467	A	G	100	PASS	AC=60;AF=0.0119808;AN=5008;NS=2504;DP=18786;EAS_AF=0.0565;AMR_AF=0;AFR_AF=0;EUR_AF=0;SAS_AF=0.0031;AA=A|||;VT=SNP
16	10184482	rs34343026	G	A	100	PASS	AC=269;AF=0.0537141;AN=5008;NS=2504;DP=17689;EAS_AF=0.0317;AMR_AF=0.062;AFR_AF=0.0068;EUR_AF=0.0984;SAS_AF=0.0879;AA=A|||;VT=SNP
16	10185191	rs72774179	C	T	100	PASS	AC=245;AF=0.0489217;AN=5008;NS=2504;DP=19840;EAS_AF=0.0069;AMR_AF=0.0576;AFR_AF=0.0129;EUR_AF=0.1213;SAS_AF=0.0603;AA=C|||;VT=SNP
16	10186066	rs35959454	T	C	100	PASS	AC=354;AF=0.0706869;AN=5008;NS=2504;DP=17050;EAS_AF=0.0327;AMR_AF=0.0735;AFR_AF=0.0628;EUR_AF=0.0994;SAS_AF=0.089;AA=T|||;VT=SNP
16	10186408	rs8053887	T	A	100	PASS	AC=844;AF=0.16853;AN=5008;NS=2504;DP=18131;EAS_AF=0.0169;AMR_AF=0.1225;AFR_AF=0.3601;EUR_AF=0.173;SAS_AF=0.0941;AA=T|||;VT=SNP
16	10186517	rs11074569	A	G	100	PASS	AC=1268;AF=0.253195;AN=5008;NS=2504;DP=17411;EAS_AF=0.4534;AMR_AF=0.2161;AFR_AF=0.0454;EUR_AF=0.2326;SAS_AF=0.3753;AA=A|||;VT=SNP
16	10186536	rs12597257	T	C	100	PASS	AC=1268;AF=0.253195;AN=5008;NS=2504;DP=17630;EAS_AF=0.4534;AMR_AF=0.2161;AFR_AF=0.0454;EUR_AF=0.2326;SAS_AF=0.3753;AA=T|||;VT=SNP
16	10186863	rs11642840	T	C	100	PASS	AC=2367;AF=0.472644;AN=5008;NS=2504;DP=16812;EAS_AF=0.5298;AMR_AF=0.6326;AFR_AF=0.2163;EUR_AF=0.5885;SAS_AF=0.5276;AA=T|||;VT=SNP
16	10187401	rs17683084	G	A	100	PASS	AC=1355;AF=0.270567;AN=5008;NS=2504;DP=22145;EAS_AF=0.4534;AMR_AF=0.2205;AFR_AF=0.1089;EUR_AF=0.2326;SAS_AF=0.3753;AA=G|||;VT=SNP
16	10187435	rs1448239	G	C	100	PASS	AC=951;AF=0.189896;AN=5008;NS=2504;DP=21201;EAS_AF=0.0476;AMR_AF=0.1369;AFR_AF=0.4039;EUR_AF=0.1511;SAS_AF=0.1247;AA=C|||;VT=SNP
16	10187817	rs17683096	G	A	100	PASS	AC=1333;AF=0.266174;AN=5008;NS=2504;DP=21181;EAS_AF=0.4524;AMR_AF=0.2133;AFR_AF=0.1127;EUR_AF=0.2167;SAS_AF=0.3701;AA=G|||;VT=SNP
16	10188060	rs7203315	G	T	100	PASS	AC=804;AF=0.160543;AN=5008;NS=2504;DP=19227;EAS_AF=0.0437;AMR_AF=0.1066;AFR_AF=0.3359;EUR_AF=0.1252;SAS_AF=0.1186;AA=G|||;VT=SNP
16	10188213	rs7205594	A	T	100	PASS	AC=2211;AF=0.441494;AN=5008;NS=2504;DP=19059;EAS_AF=0.4702;AMR_AF=0.3429;AFR_AF=0.4781;EUR_AF=0.4056;SAS_AF=0.4693;AA=T|||;VT=SNP
16	10188522	rs12149454	G	A	100	PASS	AC=1354;AF=0.270367;AN=5008;NS=2504;DP=15154;EAS_AF=0.4534;AMR_AF=0.2205;AFR_AF=0.1089;EUR_AF=0.2326;SAS_AF=0.3742;AA=G|||;VT=SNP
16	10188545	rs12917652	G	T	100	PASS	AC=2012;AF=0.401757;AN=5008;NS=2504;DP=15106;EAS_AF=0.497;AMR_AF=0.5576;AFR_AF=0.1528;EUR_AF=0.4891;SAS_AF=0.4397;AA=G|||;VT=SNP
16	10188582	rs150344545	T	C	100	PASS	AC=44;AF=0.00878594;AN=5008;NS=2504;DP=16280;EAS_AF=0.0218;AMR_AF=0.0303;AFR_AF=0;EUR_AF=0;SAS_AF=0.001;AA=T|||;VT=SNP
16	10189063	rs9934226	C	T	100	PASS	AC=845;AF=0.16873;AN=5008;NS=2504;DP=18004;EAS_AF=0.0169;AMR_AF=0.1225;AFR_AF=0.3601;EUR_AF=0.173;SAS_AF=0.0951;AA=C|||;VT=SNP
16	10189198	rs75526104	C	G	100	PASS	AC=215;AF=0.0429313;AN=5008;NS=2504;DP=18211;EAS_AF=0.1032;AMR_AF=0.0331;AFR_AF=0.0129;EUR_AF=0.0089;SAS_AF=0.0634;AA=C|||;VT=SNP
16	10189599	rs59867656	A	G	100	PASS	AC=1273;AF=0.254193;AN=5008;NS=2504;DP=17266;EAS_AF=0.4534;AMR_AF=0.2176;AFR_AF=0.0469;EUR_AF=0.2346;SAS_AF=0.3753;AA=A|||;VT=SNP
16	10190179	rs73512720	C	G	100	PASS	AC=846;AF=0.16893;AN=5008;NS=2504;DP=15357;EAS_AF=0.0169;AMR_AF=0.1225;AFR_AF=0.3608;EUR_AF=0.173;SAS_AF=0.0951;AA=C|||;VT=SNP
16	10190189	rs73512721	C	G	100	PASS	AC=847;AF=0.169129;AN=5008;NS=2504;DP=15422;EAS_AF=0.0169;AMR_AF=0.1225;AFR_AF=0.3608;EUR_AF=0.173;SAS_AF=0.0961;AA=G|||;VT=SNP
16	10190476	rs79115472	C	T	100	PASS	AC=1328;AF=0.265176;AN=5008;NS=2504;DP=17237;EAS_AF=0.4524;AMR_AF=0.2133;AFR_AF=0.1082;EUR_AF=0.2147;SAS_AF=0.3732;AA=C|||;VT=SNP
16	10190536	rs78867630	C	A	100	PASS	AC=1242;AF=0.248003;AN=5008;NS=2504;DP=18776;EAS_AF=0.4524;AMR_AF=0.2089;AFR_AF=0.0454;EUR_AF=0.2147;SAS_AF=0.3732;AA=C|||;VT=SNP
16	10191431	rs58142870	G	C	100	PASS	AC=830;AF=0.165735;AN=5008;NS=2504;DP=18683;EAS_AF=0.0169;AMR_AF=0.1282;AFR_AF=0.3389;EUR_AF=0.1819;SAS_AF=0.0951;AA=G|||;VT=SNP
16	10191735	rs55934774	A	C	100	PASS	AC=829;AF=0.165535;AN=5008;NS=2504;DP=21929;EAS_AF=0.0169;AMR_AF=0.1268;AFR_AF=0.3389;EUR_AF=0.1819;SAS_AF=0.0951;AA=C|||;VT=SNP
16	10192153	rs55875023	T	A	100	PASS	AC=819;AF=0.163538;AN=5008;NS=2504;DP=22213;EAS_AF=0.0169;AMR_AF=0.1268;AFR_AF=0.3374;EUR_AF=0.174;SAS_AF=0.0951;AA=t|||;VT=SNP
16	10192199	rs8044459	C	T	100	PASS	AC=3811;AF=0.760982;AN=5008;NS=2504;DP=22207;EAS_AF=0.9792;AMR_AF=0.8501;AFR_AF=0.3964;EUR_AF=0.8231;SAS_AF=0.9018;AA=T|||;VT=SNP
16	10192240	rs56343598	A	C	100	PASS	AC=827;AF=0.165136;AN=5008;NS=2504;DP=21959;EAS_AF=0.0169;AMR_AF=0.1268;AFR_AF=0.3374;EUR_AF=0.1819;SAS_AF=0.0951;AA=A|||;VT=SNP
16	10192256	rs55690106	A	T	100	PASS	AC=818;AF=0.163339;AN=5008;NS=2504;DP=21366;EAS_AF=0.0169;AMR_AF=0.1268;AFR_AF=0.3366;EUR_AF=0.174;SAS_AF=0.0951;AA=T|||;VT=SNP
16	10192285	rs150146155	T	C	100	PASS	AC=25;AF=0.00499201;AN=5008;NS=2504;DP=21036;EAS_AF=0.0238;AMR_AF=0;AFR_AF=0;EUR_AF=0;SAS_AF=0.001;AA=T|||;VT=SNP
16	10192388	rs116406752	A	T	100	PASS	AC=817;AF=0.163139;AN=5008;NS=2504;DP=22284;EAS_AF=0.0169;AMR_AF=0.1268;AFR_AF=0.3359;EUR_AF=0.174;SAS_AF=0.0951;AA=t|||;VT=SNP
16	10192390	rs60361910	G	A	100	PASS	AC=817;AF=0.163139;AN=5008;NS=2504;DP=22357;EAS_AF=0.0169;AMR_AF=0.1268;AFR_AF=0.3359;EUR_AF=0.174;SAS_AF=0.0951;AA=G|||;VT=SNP
16	10192404	rs56363031	T	C	100	PASS	AC=819;AF=0.163538;AN=5008;NS=2504;DP=22345;EAS_AF=0.0169;AMR_AF=0.1268;AFR_AF=0.3374;EUR_AF=0.174;SAS_AF=0.0951;AA=C|||;VT=SNP
16	10192464	rs117201595	C	T	100	PASS	AC=57;AF=0.0113818;AN=5008;NS=2504;DP=21378;EAS_AF=0.0516;AMR_AF=0;AFR_AF=0.0008;EUR_AF=0.001;SAS_AF=0.0031;AA=C|||;VT=SNP
16	10192467	rs60016073	T	C	100	PASS	AC=818;AF=0.163339;AN=5008;NS=2504;DP=21372;EAS_AF=0.0169;AMR_AF=0.1268;AFR_AF=0.3366;EUR_AF=0.174;SAS_AF=0.0951;AA=T|||;VT=SNP
16	10192514	rs57912738	C	G	100	PASS	AC=828;AF=0.165335;AN=5008;NS=2504;DP=20079;EAS_AF=0.0169;AMR_AF=0.1268;AFR_AF=0.3381;EUR_AF=0.1819;SAS_AF=0.0951;AA=G|||;VT=SNP
16	10192546	rs117487575	A	C	100	PASS	AC=218;AF=0.0435304;AN=5008;NS=2504;DP=19474;EAS_AF=0.1002;AMR_AF=0.0331;AFR_AF=0.0159;EUR_AF=0.0099;SAS_AF=0.0644;AA=A|||;VT=SNP
16	10192569	rs59892713	G	A	100	PASS	AC=813;AF=0.16234;AN=5008;NS=2504;DP=19002;EAS_AF=0.0169;AMR_AF=0.1239;AFR_AF=0.3366;EUR_AF=0.171;SAS_AF=0.0951;AA=A|||;VT=SNP
16	10192573	rs61189352	C	G	100	PASS	AC=813;AF=0.16234;AN=5008;NS=2504;DP=19021;EAS_AF=0.0169;AMR_AF=0.1239;AFR_AF=0.3366;EUR_AF=0.171;SAS_AF=0.0951;AA=C|||;VT=SNP
16	10192657	rs56940816	T	C	100	PASS	AC=818;AF=0.163339;AN=5008;NS=2504;DP=17307;EAS_AF=0.0169;AMR_AF=0.1268;AFR_AF=0.3366;EUR_AF=0.174;SAS_AF=0.0951;AA=C|||;VT=SNP
16	10192754	rs57251525	G	A	100	PASS	AC=818;AF=0.163339;AN=5008;NS=2504;DP=15922;EAS_AF=0.0169;AMR_AF=0.1268;AFR_AF=0.3366;EUR_AF=0.174;SAS_AF=0.0951;AA=A|||;VT=SNP
16	10192778	rs2352749	T	A	100	PASS	AC=978;AF=0.195288;AN=5008;NS=2504;DP=15349;EAS_AF=0.3532;AMR_AF=0.2349;AFR_AF=0.0772;EUR_AF=0.1441;SAS_AF=0.2168;AA=T|||;VT=SNP
16	10193022	rs56186846	G	A	100	PASS	AC=819;AF=0.163538;AN=5008;NS=2504;DP=15457;EAS_AF=0.0169;AMR_AF=0.1268;AFR_AF=0.3374;EUR_AF=0.174;SAS_AF=0.0951;AA=A|||;VT=SNP
16	10193097	rs71379069	T	A	100	PASS	AC=352;AF=0.0702875;AN=5008;NS=2504;DP=16945;EAS_AF=0.0317;AMR_AF=0.0764;AFR_AF=0.0628;EUR_AF=0.0994;SAS_AF=0.0859;AA=T|||;VT=SNP
16	10193417	rs9936140	A	G	100	PASS	AC=2182;AF=0.435703;AN=5008;NS=2504;DP=19223;EAS_AF=0.4752;AMR_AF=0.3473;AFR_AF=0.4402;EUR_AF=0.4145;SAS_AF=0.4734;AA=A|||;VT=SNP
16	10193448	rs8049630	G	A	100	PASS	AC=981;AF=0.195887;AN=5008;NS=2504;DP=19813;EAS_AF=0.3532;AMR_AF=0.2363;AFR_AF=0.0779;EUR_AF=0.1451;SAS_AF=0.2168;AA=G|||;VT=SNP
16	10193547	rs8049812	G	T	100	PASS	AC=2042;AF=0.407748;AN=5008;NS=2504;DP=20044;EAS_AF=0.494;AMR_AF=0.5562;AFR_AF=0.1778;EUR_AF=0.4901;SAS_AF=0.4397;AA=G|||;VT=SNP
16	10193580	rs79278022	C	T	100	PASS	AC=1277;AF=0.254992;AN=5008;NS=2504;DP=21390;EAS_AF=0.4583;AMR_AF=0.2161;AFR_AF=0.0461;EUR_AF=0.2326;SAS_AF=0.3783;AA=C|||;VT=SNP
16	10194004	rs8055814	C	G	100	PASS	AC=4209;AF=0.840455;AN=5008;NS=2504;DP=19824;EAS_AF=0.9683;AMR_AF=0.8991;AFR_AF=0.6172;EUR_AF=0.8946;SAS_AF=0.9131;AA=g|||;VT=SNP
16	10194125	rs11074572	A	G	100	PASS	AC=2166;AF=0.432508;AN=5008;NS=2504;DP=23087;EAS_AF=0.4752;AMR_AF=0.3429;AFR_AF=0.438;EUR_AF=0.4046;SAS_AF=0.4734;AA=A|||;VT=SNP
16	10194207	rs11074573	A	G	100	PASS	AC=2166;AF=0.432508;AN=5008;NS=2504;DP=23005;EAS_AF=0.4752;AMR_AF=0.3429;AFR_AF=0.438;EUR_AF=0.4046;SAS_AF=0.4734;AA=G|||;VT=SNP
16	10194215	rs74993838	G	A	100	PASS	AC=1236;AF=0.246805;AN=5008;NS=2504;DP=23050;EAS_AF=0.4583;AMR_AF=0.2118;AFR_AF=0.0121;EUR_AF=0.2396;SAS_AF=0.3783;AA=G|||;VT=SNP
16	10194235	rs9938927	A	T	100	PASS	AC=2166;AF=0.432508;AN=5008;NS=2504;DP=23229;EAS_AF=0.4752;AMR_AF=0.3429;AFR_AF=0.438;EUR_AF=0.4046;SAS_AF=0.4734;AA=T|||;VT=SNP
16	10194355	rs9928470	C	A	100	PASS	AC=2182;AF=0.435703;AN=5008;NS=2504;DP=21683;EAS_AF=0.4752;AMR_AF=0.3429;AFR_AF=0.4508;EUR_AF=0.4046;SAS_AF=0.4724;AA=A|||;VT=SNP
16	10194414	rs9927871	G	T	100	PASS	AC=2184;AF=0.436102;AN=5008;NS=2504;DP=22948;EAS_AF=0.4752;AMR_AF=0.3429;AFR_AF=0.4508;EUR_AF=0.4056;SAS_AF=0.4734;AA=G|||;VT=SNP
16	10194446	rs9927924	G	A	100	PASS	AC=2184;AF=0.436102;AN=5008;NS=2504;DP=22843;EAS_AF=0.4752;AMR_AF=0.3429;AFR_AF=0.4508;EUR_AF=0.4056;SAS_AF=0.4734;AA=A|||;VT=SNP
16	10194565	rs9921074	T	C	100	PASS	AC=2186;AF=0.436502;AN=5008;NS=2504;DP=22041;EAS_AF=0.4742;AMR_AF=0.3429;AFR_AF=0.4531;EUR_AF=0.4056;SAS_AF=0.4734;AA=T|||;VT=SNP
16	10194888	rs4324127	G	A	100	PASS	AC=2149;AF=0.429113;AN=5008;NS=2504;DP=20129;EAS_AF=0.4802;AMR_AF=0.5605;AFR_AF=0.2663;EUR_AF=0.4901;SAS_AF=0.4407;AA=G|||;VT=SNP
16	10194896	rs6497682	G	A	100	PASS	AC=2182;AF=0.435703;AN=5008;NS=2504;DP=20077;EAS_AF=0.4752;AMR_AF=0.3429;AFR_AF=0.4508;EUR_AF=0.4056;SAS_AF=0.4714;AA=G|||;VT=SNP
16	10194961	rs4552023	C	T	100	PASS	AC=2079;AF=0.415136;AN=5008;NS=2504;DP=18404;EAS_AF=0.4931;AMR_AF=0.562;AFR_AF=0.1929;EUR_AF=0.498;SAS_AF=0.4458;AA=C|||;VT=SNP
16	10195124	rs56987497	G	A	100	PASS	AC=406;AF=0.0810703;AN=5008;NS=2504;DP=20138;EAS_AF=0.0317;AMR_AF=0.0778;AFR_AF=0.1021;EUR_AF=0.1024;SAS_AF=0.0838;AA=G|||;VT=SNP
16	10195208	rs6497683	C	A	100	PASS	AC=2240;AF=0.447284;AN=5008;NS=2504;DP=20867;EAS_AF=0.4752;AMR_AF=0.3444;AFR_AF=0.4909;EUR_AF=0.4085;SAS_AF=0.4724;AA=A|||;VT=SNP
16	10195374	rs6497684	T	C	100	PASS	AC=2588;AF=0.516773;AN=5008;NS=2504;DP=18794;EAS_AF=0.5069;AMR_AF=0.4207;AFR_AF=0.553;EUR_AF=0.507;SAS_AF=0.5562;AA=T|||;VT=SNP
16	10195584	rs7205180	C	T	100	PASS	AC=2588;AF=0.516773;AN=5008;NS=2504;DP=19617;EAS_AF=0.5069;AMR_AF=0.4207;AFR_AF=0.553;EUR_AF=0.507;SAS_AF=0.5562;AA=T|||;VT=SNP
16	10195669	rs28437288	T	C	100	PASS	AC=1951;AF=0.389577;AN=5008;NS=2504;DP=20133;EAS_AF=0.4732;AMR_AF=0.2853;AFR_AF=0.438;EUR_AF=0.2913;SAS_AF=0.4131;AA=T|||;VT=SNP
16	10195687	rs12935686	G	A	100	PASS	AC=1048;AF=0.209265;AN=5008;NS=2504;DP=20041;EAS_AF=0.1329;AMR_AF=0.3199;AFR_AF=0.0961;EUR_AF=0.3439;SAS_AF=0.2239;AA=G|||;VT=SNP
16	10195797	rs77428777	G	C	100	PASS	AC=1281;AF=0.255791;AN=5008;NS=2504;DP=20737;EAS_AF=0.4554;AMR_AF=0.2161;AFR_AF=0.0477;EUR_AF=0.2406;SAS_AF=0.3753;AA=G|||;VT=SNP
16	10195929	rs28718954	C	G	100	PASS	AC=2339;AF=0.467053;AN=5008;NS=2504;DP=22783;EAS_AF=0.505;AMR_AF=0.3631;AFR_AF=0.5257;EUR_AF=0.3926;SAS_AF=0.499;AA=G|||;VT=SNP
16	10196102	rs9924125	A	G	100	PASS	AC=2598;AF=0.51877;AN=5008;NS=2504;DP=19367;EAS_AF=0.5149;AMR_AF=0.4207;AFR_AF=0.553;EUR_AF=0.507;SAS_AF=0.5583;AA=G|||;VT=SNP
16	10196105	rs79484368	C	A	100	PASS	AC=1284;AF=0.25639;AN=5008;NS=2504;DP=19394;EAS_AF=0.4583;AMR_AF=0.2161;AFR_AF=0.0461;EUR_AF=0.2406;SAS_AF=0.3773;AA=C|||;VT=SNP
16	10196184	rs11861175	T	C	100	PASS	AC=2023;AF=0.403954;AN=5008;NS=2504;DP=19768;EAS_AF=0.4851;AMR_AF=0.5562;AFR_AF=0.171;EUR_AF=0.4901;SAS_AF=0.4387;AA=T|||;VT=SNP
16	10196575	rs60150294	G	A	100	PASS	AC=374;AF=0.0746805;AN=5008;NS=2504;DP=19622;EAS_AF=0.2698;AMR_AF=0.0187;AFR_AF=0.0038;EUR_AF=0.0209;SAS_AF=0.0644;AA=G|||;VT=SNP
16	10196762	rs9302415	G	C	100	PASS	AC=1943;AF=0.387979;AN=5008;NS=2504;DP=21217;EAS_AF=0.4752;AMR_AF=0.2839;AFR_AF=0.4312;EUR_AF=0.2913;SAS_AF=0.4131;AA=G|||;VT=SNP
16	10196880	rs117410261	G	C	100	PASS	AC=51;AF=0.0101837;AN=5008;NS=2504;DP=21909;EAS_AF=0.0258;AMR_AF=0.0303;AFR_AF=0;EUR_AF=0.004;SAS_AF=0;AA=G|||;VT=SNP
16	10196923	rs7206256	A	G	100	PASS	AC=2184;AF=0.436102;AN=5008;NS=2504;DP=21341;EAS_AF=0.4772;AMR_AF=0.3429;AFR_AF=0.4501;EUR_AF=0.4056;SAS_AF=0.4724;AA=G|||;VT=SNP
16	10196975	rs58991479	G	A	100	PASS	AC=1377;AF=0.27496;AN=5008;NS=2504;DP=21701;EAS_AF=0.4603;AMR_AF=0.2205;AFR_AF=0.1127;EUR_AF=0.2406;SAS_AF=0.3773;AA=G|||;VT=SNP
16	10196982	rs7188343	T	C	100	PASS	AC=2184;AF=0.436102;AN=5008;NS=2504;DP=22092;EAS_AF=0.4772;AMR_AF=0.3429;AFR_AF=0.4501;EUR_AF=0.4056;SAS_AF=0.4724;AA=T|||;VT=SNP
16	10197042	rs12598826	T	G	100	PASS	AC=2191;AF=0.4375;AN=5008;NS=2504;DP=21541;EAS_AF=0.4772;AMR_AF=0.3429;AFR_AF=0.4523;EUR_AF=0.4066;SAS_AF=0.4755;AA=G|||;VT=SNP
16	10197068	rs7204412	G	A	100	PASS	AC=2184;AF=0.436102;AN=5008;NS=2504;DP=20329;EAS_AF=0.4772;AMR_AF=0.3429;AFR_AF=0.4501;EUR_AF=0.4056;SAS_AF=0.4724;AA=G|||;VT=SNP
16	10197349	rs8063758	C	T	100	PASS	AC=2184;AF=0.436102;AN=5008;NS=2504;DP=19755;EAS_AF=0.4772;AMR_AF=0.3429;AFR_AF=0.4501;EUR_AF=0.4056;SAS_AF=0.4724;AA=C|||;VT=SNP
16	10197862	rs11074576	A	G	100	PASS	AC=1939;AF=0.387181;AN=5008;NS=2504;DP=19149;EAS_AF=0.4702;AMR_AF=0.2839;AFR_AF=0.4319;EUR_AF=0.2913;SAS_AF=0.4131;AA=A|||;VT=SNP
16	10197870	rs12598973	T	G	100	PASS	AC=1284;AF=0.25639;AN=5008;NS=2504;DP=19331;EAS_AF=0.4583;AMR_AF=0.2161;AFR_AF=0.0461;EUR_AF=0.2406;SAS_AF=0.3773;AA=T|||;VT=SNP
16	10198160	rs9924590	C	T	100	PASS	AC=2182;AF=0.435703;AN=5008;NS=2504;DP=18390;EAS_AF=0.4762;AMR_AF=0.3429;AFR_AF=0.4493;EUR_AF=0.4056;SAS_AF=0.4724;AA=T|||;VT=SNP
16	10198187	rs8048653	C	T	100	PASS	AC=4232;AF=0.845048;AN=5008;NS=2504;DP=18388;EAS_AF=0.9683;AMR_AF=0.902;AFR_AF=0.6316;EUR_AF=0.8956;SAS_AF=0.9141;AA=T|||;VT=SNP
16	10198217	rs4780812	G	C	100	PASS	AC=2051;AF=0.409545;AN=5008;NS=2504;DP=18656;EAS_AF=0.497;AMR_AF=0.5591;AFR_AF=0.1785;EUR_AF=0.4901;SAS_AF=0.4427;AA=G|||;VT=SNP
16	10198269	rs9935144	A	G	100	PASS	AC=2182;AF=0.435703;AN=5008;NS=2504;DP=19226;EAS_AF=0.4762;AMR_AF=0.3415;AFR_AF=0.4501;EUR_AF=0.4056;SAS_AF=0.4724;AA=G|||;VT=SNP
16	10198336	rs9924142	G	A	100	PASS	AC=2182;AF=0.435703;AN=5008;NS=2504;DP=20115;EAS_AF=0.4762;AMR_AF=0.3415;AFR_AF=0.4501;EUR_AF=0.4056;SAS_AF=0.4724;AA=A|||;VT=SNP
16	10198435	rs9924226	G	C	100	PASS	AC=2182;AF=0.435703;AN=5008;NS=2504;DP=21974;EAS_AF=0.4752;AMR_AF=0.3415;AFR_AF=0.4501;EUR_AF=0.4056;SAS_AF=0.4734;AA=C|||;VT=SNP
16	10198517	rs4353478	G	A	100	PASS	AC=2183;AF=0.435903;AN=5008;NS=2504;DP=20835;EAS_AF=0.4762;AMR_AF=0.3415;AFR_AF=0.4501;EUR_AF=0.4066;SAS_AF=0.4724;AA=A|||;VT=SNP
16	10198567	rs4533282	C	G	100	PASS	AC=2183;AF=0.435903;AN=5008;NS=2504;DP=19163;EAS_AF=0.4772;AMR_AF=0.3415;AFR_AF=0.4501;EUR_AF=0.4056;SAS_AF=0.4724;AA=C|||;VT=SNP
16	10198627	rs1900721	G	C	100	PASS	AC=2183;AF=0.435903;AN=5008;NS=2504;DP=17648;EAS_AF=0.4772;AMR_AF=0.3415;AFR_AF=0.4501;EUR_AF=0.4056;SAS_AF=0.4724;AA=C|||;VT=SNP
16	10198631	rs4782252	A	T	100	PASS	AC=836;AF=0.166933;AN=5008;NS=2504;DP=17729;EAS_AF=0.0367;AMR_AF=0.2896;AFR_AF=0.0779;EUR_AF=0.335;SAS_AF=0.1616;AA=A|||;VT=SNP
16	10198659	rs60369057	G	A	100	PASS	AC=387;AF=0.0772764;AN=5008;NS=2504;DP=17946;EAS_AF=0.2778;AMR_AF=0.0187;AFR_AF=0.0038;EUR_AF=0.0219;SAS_AF=0.0685;AA=G|||;VT=SNP
16	10198850	rs4464076	C	A	100	PASS	AC=1687;AF=0.336861;AN=5008;NS=2504;DP=19849;EAS_AF=0.4722;AMR_AF=0.2435;AFR_AF=0.2874;EUR_AF=0.2584;SAS_AF=0.411;AA=C|||;VT=SNP
16	10198903	rs4354936	G	A	100	PASS	AC=1230;AF=0.245607;AN=5008;NS=2504;DP=18873;EAS_AF=0.4603;AMR_AF=0.2104;AFR_AF=0.0129;EUR_AF=0.2316;SAS_AF=0.3783;AA=G|||;VT=SNP
16	10199105	rs2352748	G	A	100	PASS	AC=1688;AF=0.337061;AN=5008;NS=2504;DP=16472;EAS_AF=0.4702;AMR_AF=0.2435;AFR_AF=0.289;EUR_AF=0.2584;SAS_AF=0.4121;AA=G|||;VT=SNP
16	10199419	rs2016627	A	C	100	PASS	AC=1935;AF=0.386382;AN=5008;NS=2504;DP=17695;EAS_AF=0.4712;AMR_AF=0.3026;AFR_AF=0.3071;EUR_AF=0.3807;SAS_AF=0.4714;AA=C|||;VT=SNP
16	10199916	rs3948098	C	T	100	PASS	AC=1935;AF=0.386382;AN=5008;NS=2504;DP=15843;EAS_AF=0.4712;AMR_AF=0.3026;AFR_AF=0.3071;EUR_AF=0.3807;SAS_AF=0.4714;AA=C|||;VT=SNP
16	10199955	rs2034365	T	C	100	PASS	AC=2273;AF=0.453874;AN=5008;NS=2504;DP=15112;EAS_AF=0.4742;AMR_AF=0.3429;AFR_AF=0.5144;EUR_AF=0.4095;SAS_AF=0.4755;AA=C|||;VT=SNP
16	10200164	rs144208005	A	G	100	PASS	AC=24;AF=0.00479233;AN=5008;NS=2504;DP=14579;EAS_AF=0.0238;AMR_AF=0;AFR_AF=0;EUR_AF=0;SAS_AF=0;AA=A|||;VT=SNP
16	10200310	rs12934614	C	A	100	PASS	AC=2013;AF=0.401957;AN=5008;NS=2504;DP=14066;EAS_AF=0.494;AMR_AF=0.5591;AFR_AF=0.1551;EUR_AF=0.4901;SAS_AF=0.4387;AA=C|||;VT=SNP
16	10200701	rs7203520	C	T	100	PASS	AC=1935;AF=0.386382;AN=5008;NS=2504;DP=21451;EAS_AF=0.4712;AMR_AF=0.3026;AFR_AF=0.3071;EUR_AF=0.3807;SAS_AF=0.4714;AA=T|||;VT=SNP
16	10201170	rs77019969	G	A	100	PASS	AC=1247;AF=0.249002;AN=5008;NS=2504;DP=21509;EAS_AF=0.4524;AMR_AF=0.2147;AFR_AF=0.0454;EUR_AF=0.2326;SAS_AF=0.3558;AA=G|||;VT=SNP
16	10201453	rs1375078	C	T	100	PASS	AC=1657;AF=0.330871;AN=5008;NS=2504;DP=22014;EAS_AF=0.4643;AMR_AF=0.2435;AFR_AF=0.2874;EUR_AF=0.2584;SAS_AF=0.3885;AA=c|||;VT=SNP
16	10201486	rs1375079	G	A	100	PASS	AC=1658;AF=0.33107;AN=5008;NS=2504;DP=21312;EAS_AF=0.4643;AMR_AF=0.2435;AFR_AF=0.2882;EUR_AF=0.2584;SAS_AF=0.3885;AA=G|||;VT=SNP
16	10201702	rs72776008	T	A	100	PASS	AC=292;AF=0.0583067;AN=5008;NS=2504;DP=23836;EAS_AF=0.0198;AMR_AF=0.0591;AFR_AF=0.0197;EUR_AF=0.1223;SAS_AF=0.0838;AA=T|||;VT=SNP
16	10201727	rs6497690	G	A	100	PASS	AC=2681;AF=0.535343;AN=5008;NS=2504;DP=24119;EAS_AF=0.5159;AMR_AF=0.6744;AFR_AF=0.4244;EUR_AF=0.6153;SAS_AF=0.5245;AA=G|||;VT=SNP
16	10201960	rs57655198	G	C	100	PASS	AC=1657;AF=0.330871;AN=5008;NS=2504;DP=23633;EAS_AF=0.4573;AMR_AF=0.2695;AFR_AF=0.1694;EUR_AF=0.3529;SAS_AF=0.4397;AA=G|||;VT=SNP
16	10202650	rs4782255	G	A	100	PASS	AC=2965;AF=0.592053;AN=5008;NS=2504;DP=21662;EAS_AF=0.5278;AMR_AF=0.7334;AFR_AF=0.4425;EUR_AF=0.7386;SAS_AF=0.6094;AA=A|||;VT=SNP
16	10202802	rs7192395	G	A	100	PASS	AC=2971;AF=0.593251;AN=5008;NS=2504;DP=17281;EAS_AF=0.5347;AMR_AF=0.7334;AFR_AF=0.4425;EUR_AF=0.7386;SAS_AF=0.6084;AA=G|||;VT=SNP
16	10202974	rs7199298	A	C	100	PASS	AC=2979;AF=0.594848;AN=5008;NS=2504;DP=16976;EAS_AF=0.5377;AMR_AF=0.7334;AFR_AF=0.4463;EUR_AF=0.7386;SAS_AF=0.6084;AA=C|||;VT=SNP
16	10203395	rs72776012	T	C	100	PASS	AC=293;AF=0.0585064;AN=5008;NS=2504;DP=17160;EAS_AF=0.0198;AMR_AF=0.0591;AFR_AF=0.0204;EUR_AF=0.1223;SAS_AF=0.0838;AA=T|||;VT=SNP
16	10203450	rs79546108	G	A	100	PASS	AC=1250;AF=0.249601;AN=5008;NS=2504;DP=14043;EAS_AF=0.4524;AMR_AF=0.2147;AFR_AF=0.0469;EUR_AF=0.2326;SAS_AF=0.3569;AA=G|||;VT=SNP
16	10203539	rs12931150	G	A	100	PASS	AC=2972;AF=0.59345;AN=5008;NS=2504;DP=13564;EAS_AF=0.5357;AMR_AF=0.7334;AFR_AF=0.4425;EUR_AF=0.7386;SAS_AF=0.6084;AA=-|||;VT=SNP
16	10203549	rs12918566	T	G	100	PASS	AC=2974;AF=0.59385;AN=5008;NS=2504;DP=13452;EAS_AF=0.5357;AMR_AF=0.7334;AFR_AF=0.444;EUR_AF=0.7386;SAS_AF=0.6084;AA=g|||;VT=SNP
16	10203857	rs140714747	A	G	100	PASS	AC=969;AF=0.19349;AN=5008;NS=2504;DP=11283;EAS_AF=0.3571;AMR_AF=0.2507;AFR_AF=0.053;EUR_AF=0.1451;SAS_AF=0.2239;AA=a|||;VT=SNP
16	10204169	rs74006707	C	T	100	PASS	AC=1656;AF=0.330671;AN=5008;NS=2504;DP=16401;EAS_AF=0.4643;AMR_AF=0.2435;AFR_AF=0.2874;EUR_AF=0.2584;SAS_AF=0.3875;AA=C|||;VT=SNP
16	10204177	rs74495883	T	C	100	PASS	AC=1245;AF=0.248602;AN=5008;NS=2504;DP=16139;EAS_AF=0.4514;AMR_AF=0.2147;AFR_AF=0.0461;EUR_AF=0.2316;SAS_AF=0.3548;AA=T|||;VT=SNP
16	10204360	rs7205866	C	T	100	PASS	AC=1660;AF=0.33147;AN=5008;NS=2504;DP=16817;EAS_AF=0.4643;AMR_AF=0.2435;AFR_AF=0.2905;EUR_AF=0.2584;SAS_AF=0.3875;AA=T|||;VT=SNP
16	10204659	rs137950317	T	C	100	PASS	AC=30;AF=0.00599042;AN=5008;NS=2504;DP=18514;EAS_AF=0.0278;AMR_AF=0;AFR_AF=0.0015;EUR_AF=0;SAS_AF=0;AA=T|||;VT=SNP
16	10204750	rs12447389	T	C	100	PASS	AC=1977;AF=0.394768;AN=5008;NS=2504;DP=18831;EAS_AF=0.4673;AMR_AF=0.2824;AFR_AF=0.4766;EUR_AF=0.2962;SAS_AF=0.3906;AA=N|||;VT=SNP
16	10205178	rs7189786	A	T	100	PASS	AC=1850;AF=0.369409;AN=5008;NS=2504;DP=16506;EAS_AF=0.4673;AMR_AF=0.2392;AFR_AF=0.4682;EUR_AF=0.2266;SAS_AF=0.3742;AA=A|||;VT=SNP
16	10205201	rs7187763	G	A	100	PASS	AC=1840;AF=0.367412;AN=5008;NS=2504;DP=12677;EAS_AF=0.4683;AMR_AF=0.2738;AFR_AF=0.3858;EUR_AF=0.2903;SAS_AF=0.3845;AA=G|||;VT=SNP
16	10205221	rs7187914	G	A	100	PASS	AC=1826;AF=0.364617;AN=5008;NS=2504;DP=13350;EAS_AF=0.4633;AMR_AF=0.2723;AFR_AF=0.3812;EUR_AF=0.2903;SAS_AF=0.3824;AA=G|||;VT=SNP
16	10205245	rs4782258	A	G	100	PASS	AC=2598;AF=0.51877;AN=5008;NS=2504;DP=14260;EAS_AF=0.5992;AMR_AF=0.5735;AFR_AF=0.3064;EUR_AF=0.6193;SAS_AF=0.5808;AA=G|||;VT=SNP
16	10205326	rs7189495	C	T	100	PASS	AC=1773;AF=0.354034;AN=5008;NS=2504;DP=17113;EAS_AF=0.4792;AMR_AF=0.2709;AFR_AF=0.326;EUR_AF=0.2932;SAS_AF=0.3845;AA=C|||;VT=SNP
16	10205327	rs7188108	G	T	100	PASS	AC=1773;AF=0.354034;AN=5008;NS=2504;DP=17181;EAS_AF=0.4792;AMR_AF=0.2709;AFR_AF=0.326;EUR_AF=0.2932;SAS_AF=0.3845;AA=T|||;VT=SNP
16	10205412	rs7188171	G	T	100	PASS	AC=1326;AF=0.264776;AN=5008;NS=2504;DP=21617;EAS_AF=0.4554;AMR_AF=0.2118;AFR_AF=0.1059;EUR_AF=0.2386;SAS_AF=0.3476;AA=G|||;VT=SNP
16	10205430	rs7190342	A	G	100	PASS	AC=1774;AF=0.354233;AN=5008;NS=2504;DP=21801;EAS_AF=0.4712;AMR_AF=0.268;AFR_AF=0.3336;EUR_AF=0.2922;SAS_AF=0.3865;AA=G|||;VT=SNP
16	10205656	rs7195607	T	A	100	PASS	AC=1561;AF=0.311701;AN=5008;NS=2504;DP=22033;EAS_AF=0.4534;AMR_AF=0.232;AFR_AF=0.2315;EUR_AF=0.2505;SAS_AF=0.3937;AA=T|||;VT=SNP
16	10205691	rs34393853	G	C	100	PASS	AC=2376;AF=0.474441;AN=5008;NS=2504;DP=21895;EAS_AF=0.4911;AMR_AF=0.3919;AFR_AF=0.5023;EUR_AF=0.4821;SAS_AF=0.4703;AA=C|||;VT=SNP
16	10205788	rs11646734	A	G	100	PASS	AC=2142;AF=0.427716;AN=5008;NS=2504;DP=24828;EAS_AF=0.4881;AMR_AF=0.3573;AFR_AF=0.3986;EUR_AF=0.3976;SAS_AF=0.4857;AA=a|||;VT=SNP
16	10205824	rs11641504	C	G	100	PASS	AC=1871;AF=0.373602;AN=5008;NS=2504;DP=24394;EAS_AF=0.4583;AMR_AF=0.2882;AFR_AF=0.3888;EUR_AF=0.3002;SAS_AF=0.4018;AA=G|||;VT=SNP
16	10206426	rs34819762	G	A	100	PASS	AC=1518;AF=0.303115;AN=5008;NS=2504;DP=20842;EAS_AF=0.4147;AMR_AF=0.2291;AFR_AF=0.2375;EUR_AF=0.2495;SAS_AF=0.3845;AA=G|||;VT=SNP
16	10206652	rs1900718	G	A	100	PASS	AC=2291;AF=0.457468;AN=5008;NS=2504;DP=21704;EAS_AF=0.5496;AMR_AF=0.5893;AFR_AF=0.2292;EUR_AF=0.5189;SAS_AF=0.5143;AA=G|||;VT=SNP
16	10206841	rs113629870	C	T	100	PASS	AC=913;AF=0.182308;AN=5008;NS=2504;DP=16330;EAS_AF=0.37;AMR_AF=0.2478;AFR_AF=0.0083;EUR_AF=0.1531;SAS_AF=0.2076;AA=C|||;VT=SNP
16	10207029	rs12924929	C	A	100	PASS	AC=1308;AF=0.261182;AN=5008;NS=2504;DP=14848;EAS_AF=0.1815;AMR_AF=0.3357;AFR_AF=0.1725;EUR_AF=0.3628;SAS_AF=0.3057;AA=C|||;VT=SNP
16	10207147	rs7190642	C	T	100	PASS	AC=1693;AF=0.338059;AN=5008;NS=2504;DP=14295;EAS_AF=0.4196;AMR_AF=0.2767;AFR_AF=0.2504;EUR_AF=0.3608;SAS_AF=0.3926;AA=C|||;VT=SNP
16	10207956	rs7197357	A	G	100	PASS	AC=1698;AF=0.339058;AN=5008;NS=2504;DP=17662;EAS_AF=0.4196;AMR_AF=0.2767;AFR_AF=0.2511;EUR_AF=0.3628;SAS_AF=0.3947;AA=G|||;VT=SNP
16	10208106	rs72776014	G	A	100	PASS	AC=1696;AF=0.338658;AN=5008;NS=2504;DP=18529;EAS_AF=0.4196;AMR_AF=0.2752;AFR_AF=0.2557;EUR_AF=0.3579;SAS_AF=0.3926;AA=A|||;VT=SNP
16	10208218	rs7195732	G	T	100	PASS	AC=1677;AF=0.334864;AN=5008;NS=2504;DP=16414;EAS_AF=0.4157;AMR_AF=0.2738;AFR_AF=0.2458;EUR_AF=0.3588;SAS_AF=0.3906;AA=G|||;VT=SNP
16	10208516	rs11644367	T	C	100	PASS	AC=2293;AF=0.457867;AN=5008;NS=2504;DP=18693;EAS_AF=0.5506;AMR_AF=0.5908;AFR_AF=0.2292;EUR_AF=0.5179;SAS_AF=0.5153;AA=T|||;VT=SNP
16	10210257	rs11646046	A	T	100	PASS	AC=4223;AF=0.843251;AN=5008;NS=2504;DP=21992;EAS_AF=0.9335;AMR_AF=0.9049;AFR_AF=0.646;EUR_AF=0.9056;SAS_AF=0.909;AA=A|||;VT=SNP
16	10210261	rs1550958	C	T	100	PASS	AC=4223;AF=0.843251;AN=5008;NS=2504;DP=22051;EAS_AF=0.9335;AMR_AF=0.9049;AFR_AF=0.646;EUR_AF=0.9056;SAS_AF=0.909;AA=C|||;VT=SNP
16	10210459	rs1550959	A	G	100	PASS	AC=4228;AF=0.844249;AN=5008;NS=2504;DP=18265;EAS_AF=0.9335;AMR_AF=0.9049;AFR_AF=0.6498;EUR_AF=0.9056;SAS_AF=0.909;AA=G|||;VT=SNP
16	10210585	rs79706203	C	T	100	PASS	AC=387;AF=0.0772764;AN=5008;NS=2504;DP=17820;EAS_AF=0.1339;AMR_AF=0.0447;AFR_AF=0.0174;EUR_AF=0.0447;SAS_AF=0.1564;AA=C|||;VT=SNP
16	10210614	rs11647290	T	G	100	PASS	AC=4224;AF=0.84345;AN=5008;NS=2504;DP=17861;EAS_AF=0.9335;AMR_AF=0.9049;AFR_AF=0.6467;EUR_AF=0.9056;SAS_AF=0.909;AA=G|||;VT=SNP
16	10210727	rs11647362	T	C	100	PASS	AC=4223;AF=0.843251;AN=5008;NS=2504;DP=19462;EAS_AF=0.9335;AMR_AF=0.9049;AFR_AF=0.646;EUR_AF=0.9056;SAS_AF=0.909;AA=T|||;VT=SNP
16	10211078	rs57504038	T	C	100	PASS	AC=1119;AF=0.223442;AN=5008;NS=2504;DP=18057;EAS_AF=0.3819;AMR_AF=0.1873;AFR_AF=0.0477;EUR_AF=0.1988;SAS_AF=0.3487;AA=T|||;VT=SNP
16	10211502	rs58261748	C	T	100	PASS	AC=1109;AF=0.221446;AN=5008;NS=2504;DP=17489;EAS_AF=0.38;AMR_AF=0.1888;AFR_AF=0.0401;EUR_AF=0.1998;SAS_AF=0.3487;AA=C|||;VT=SNP
16	10211503	rs9937210	A	G	100	PASS	AC=4227;AF=0.84405;AN=5008;NS=2504;DP=17451;EAS_AF=0.9345;AMR_AF=0.9049;AFR_AF=0.6483;EUR_AF=0.9056;SAS_AF=0.909;AA=N|||;VT=SNP
16	10211569	rs12927015	G	C	100	PASS	AC=421;AF=0.0840655;AN=5008;NS=2504;DP=18998;EAS_AF=0.0655;AMR_AF=0.0749;AFR_AF=0.0938;EUR_AF=0.0915;SAS_AF=0.089;AA=G|||;VT=SNP
16	10211676	rs9926837	C	G	100	PASS	AC=1637;AF=0.326877;AN=5008;NS=2504;DP=22488;EAS_AF=0.378;AMR_AF=0.2723;AFR_AF=0.2784;EUR_AF=0.3489;SAS_AF=0.3558;AA=G|||;VT=SNP
16	10211731	rs79474310	T	A	100	PASS	AC=232;AF=0.0463259;AN=5008;NS=2504;DP=21945;EAS_AF=0.0952;AMR_AF=0.0375;AFR_AF=0.0121;EUR_AF=0.0239;SAS_AF=0.0716;AA=T|||;VT=SNP
16	10212246	rs12932615	C	G	100	PASS	AC=417;AF=0.0832668;AN=5008;NS=2504;DP=15169;EAS_AF=0.0655;AMR_AF=0.0749;AFR_AF=0.0908;EUR_AF=0.0915;SAS_AF=0.089;AA=C|||;VT=SNP
16	10212345	rs8058537	C	T	100	PASS	AC=4226;AF=0.84385;AN=5008;NS=2504;DP=18192;EAS_AF=0.9345;AMR_AF=0.9049;AFR_AF=0.6475;EUR_AF=0.9056;SAS_AF=0.909;AA=T|||;VT=SNP
16	10212383	rs8058567	C	G	100	PASS	AC=4227;AF=0.84405;AN=5008;NS=2504;DP=18889;EAS_AF=0.9345;AMR_AF=0.9049;AFR_AF=0.6483;EUR_AF=0.9056;SAS_AF=0.909;AA=C|||;VT=SNP
16	10212500	rs4782262	C	T	100	PASS	AC=4227;AF=0.84405;AN=5008;NS=2504;DP=17803;EAS_AF=0.9345;AMR_AF=0.9049;AFR_AF=0.6483;EUR_AF=0.9056;SAS_AF=0.909;AA=C|||;VT=SNP
16	10212779	rs4782263	A	G	100	PASS	AC=4227;AF=0.84405;AN=5008;NS=2504;DP=20667;EAS_AF=0.9345;AMR_AF=0.9049;AFR_AF=0.6483;EUR_AF=0.9056;SAS_AF=0.909;AA=A|||;VT=SNP
16	10213406	rs9931751	G	A	100	PASS	AC=4221;AF=0.842851;AN=5008;NS=2504;DP=19188;EAS_AF=0.9345;AMR_AF=0.9035;AFR_AF=0.646;EUR_AF=0.9036;SAS_AF=0.909;AA=G|||;VT=SNP
16	10213508	rs11640305	A	C	100	PASS	AC=4232;AF=0.845048;AN=5008;NS=2504;DP=21232;EAS_AF=0.9345;AMR_AF=0.9035;AFR_AF=0.6543;EUR_AF=0.9036;SAS_AF=0.909;AA=A|||;VT=SNP
16	10213711	rs11640377	A	G	100	PASS	AC=4223;AF=0.843251;AN=5008;NS=2504;DP=18719;EAS_AF=0.9345;AMR_AF=0.9049;AFR_AF=0.6467;EUR_AF=0.9036;SAS_AF=0.909;AA=a|||;VT=SNP
16	10213729	rs11640415	A	C	100	PASS	AC=4222;AF=0.843051;AN=5008;NS=2504;DP=18608;EAS_AF=0.9345;AMR_AF=0.9049;AFR_AF=0.646;EUR_AF=0.9036;SAS_AF=0.909;AA=A|||;VT=SNP
16	10213757	rs11645334	C	T	100	PASS	AC=4223;AF=0.843251;AN=5008;NS=2504;DP=17934;EAS_AF=0.9345;AMR_AF=0.9049;AFR_AF=0.6467;EUR_AF=0.9036;SAS_AF=0.909;AA=C|||;VT=SNP
16	10213758	rs11640421	A	G	100	PASS	AC=4223;AF=0.843251;AN=5008;NS=2504;DP=18026;EAS_AF=0.9345;AMR_AF=0.9049;AFR_AF=0.6467;EUR_AF=0.9036;SAS_AF=0.909;AA=A|||;VT=SNP
16	10213788	rs11640425	A	G	100	PASS	AC=4137;AF=0.826078;AN=5008;NS=2504;DP=17394;EAS_AF=0.9345;AMR_AF=0.902;AFR_AF=0.5832;EUR_AF=0.9036;SAS_AF=0.909;AA=A|||;VT=SNP
16	10213840	rs11641560	T	C	100	PASS	AC=4222;AF=0.843051;AN=5008;NS=2504;DP=20076;EAS_AF=0.9345;AMR_AF=0.9035;AFR_AF=0.6467;EUR_AF=0.9036;SAS_AF=0.909;AA=T|||;VT=SNP
16	10213963	rs11074591	C	T	100	PASS	AC=4220;AF=0.842652;AN=5008;NS=2504;DP=17900;EAS_AF=0.9345;AMR_AF=0.9035;AFR_AF=0.6452;EUR_AF=0.9036;SAS_AF=0.909;AA=T|||;VT=SNP
16	10213978	rs11074592	A	G	100	PASS	AC=4220;AF=0.842652;AN=5008;NS=2504;DP=18041;EAS_AF=0.9345;AMR_AF=0.9035;AFR_AF=0.6452;EUR_AF=0.9036;SAS_AF=0.909;AA=G|||;VT=SNP
16	10214052	rs58926525	G	A	100	PASS	AC=1176;AF=0.234824;AN=5008;NS=2504;DP=16410;EAS_AF=0.4147;AMR_AF=0.2017;AFR_AF=0.0393;EUR_AF=0.2197;SAS_AF=0.3528;AA=G|||;VT=SNP
16	10214241	rs7195897	T	G	100	PASS	AC=4217;AF=0.842053;AN=5008;NS=2504;DP=17232;EAS_AF=0.9345;AMR_AF=0.9035;AFR_AF=0.6437;EUR_AF=0.9036;SAS_AF=0.908;AA=G|||;VT=SNP
16	10214268	rs58626002	T	C	100	PASS	AC=1199;AF=0.239417;AN=5008;NS=2504;DP=16932;EAS_AF=0.4187;AMR_AF=0.2017;AFR_AF=0.0401;EUR_AF=0.2197;SAS_AF=0.3712;AA=T|||;VT=SNP
16	10214306	rs11074593	G	A	100	PASS	AC=4055;AF=0.809704;AN=5008;NS=2504;DP=16957;EAS_AF=0.9345;AMR_AF=0.8602;AFR_AF=0.6316;EUR_AF=0.7942;SAS_AF=0.9018;AA=G|||;VT=SNP
16	10214535	rs72776035	C	A	100	PASS	AC=851;AF=0.169928;AN=5008;NS=2504;DP=16357;EAS_AF=0.3115;AMR_AF=0.2478;AFR_AF=0.0083;EUR_AF=0.1531;SAS_AF=0.2045;AA=C|||;VT=SNP
16	10214604	rs7191698	A	C	100	PASS	AC=4222;AF=0.843051;AN=5008;NS=2504;DP=16862;EAS_AF=0.9355;AMR_AF=0.9035;AFR_AF=0.646;EUR_AF=0.9036;SAS_AF=0.909;AA=A|||;VT=SNP
16	10214702	rs35102700	C	T	100	PASS	AC=422;AF=0.0842652;AN=5008;NS=2504;DP=14968;EAS_AF=0.0655;AMR_AF=0.0764;AFR_AF=0.0923;EUR_AF=0.0934;SAS_AF=0.089;AA=C|||;VT=SNP
16	10214772	rs2352753	A	T	100	PASS	AC=4220;AF=0.842652;AN=5008;NS=2504;DP=17050;EAS_AF=0.9345;AMR_AF=0.9035;AFR_AF=0.6452;EUR_AF=0.9036;SAS_AF=0.909;AA=A|||;VT=SNP
16	10214798	rs71379070	G	A	100	PASS	AC=422;AF=0.0842652;AN=5008;NS=2504;DP=17649;EAS_AF=0.0655;AMR_AF=0.0764;AFR_AF=0.0923;EUR_AF=0.0934;SAS_AF=0.089;AA=G|||;VT=SNP
16	10214872	rs1078693	T	C	100	PASS	AC=4222;AF=0.843051;AN=5008;NS=2504;DP=20156;EAS_AF=0.9345;AMR_AF=0.9035;AFR_AF=0.6452;EUR_AF=0.9056;SAS_AF=0.909;AA=C|||;VT=SNP
16	10214984	rs1078694	T	C	100	PASS	AC=4183;AF=0.835264;AN=5008;NS=2504;DP=18887;EAS_AF=0.9345;AMR_AF=0.8991;AFR_AF=0.6203;EUR_AF=0.9026;SAS_AF=0.909;AA=T|||;VT=SNP
16	10215071	rs1078695	T	C	100	PASS	AC=2396;AF=0.478435;AN=5008;NS=2504;DP=19184;EAS_AF=0.5228;AMR_AF=0.5346;AFR_AF=0.388;EUR_AF=0.4791;SAS_AF=0.5143;AA=T|||;VT=SNP
16	10215164	rs1078696	C	T	100	PASS	AC=4221;AF=0.842851;AN=5008;NS=2504;DP=20217;EAS_AF=0.9345;AMR_AF=0.9035;AFR_AF=0.646;EUR_AF=0.9036;SAS_AF=0.909;AA=C|||;VT=SNP
16	10215239	rs75194938	T	A	100	PASS	AC=1196;AF=0.238818;AN=5008;NS=2504;DP=21615;EAS_AF=0.4087;AMR_AF=0.2017;AFR_AF=0.0393;EUR_AF=0.2266;SAS_AF=0.3722;AA=T|||;VT=SNP
16	10215253	rs2352754	C	T	100	PASS	AC=4221;AF=0.842851;AN=5008;NS=2504;DP=21585;EAS_AF=0.9345;AMR_AF=0.9035;AFR_AF=0.646;EUR_AF=0.9036;SAS_AF=0.909;AA=A|||;VT=SNP
16	10215279	rs2352755	G	A	100	PASS	AC=4221;AF=0.842851;AN=5008;NS=2504;DP=20993;EAS_AF=0.9345;AMR_AF=0.9035;AFR_AF=0.646;EUR_AF=0.9036;SAS_AF=0.909;AA=A|||;VT=SNP
16	10215420	rs2352757	T	C	100	PASS	AC=4221;AF=0.842851;AN=5008;NS=2504;DP=18782;EAS_AF=0.9345;AMR_AF=0.9035;AFR_AF=0.646;EUR_AF=0.9036;SAS_AF=0.909;AA=C|||;VT=SNP
16	10215483	rs2352759	C	T	100	PASS	AC=2396;AF=0.478435;AN=5008;NS=2504;DP=18849;EAS_AF=0.5238;AMR_AF=0.5346;AFR_AF=0.3873;EUR_AF=0.4791;SAS_AF=0.5143;AA=C|||;VT=SNP
16	10215508	rs2352760	A	G	100	PASS	AC=4223;AF=0.843251;AN=5008;NS=2504;DP=19362;EAS_AF=0.9345;AMR_AF=0.9035;AFR_AF=0.6475;EUR_AF=0.9036;SAS_AF=0.909;AA=G|||;VT=SNP
16	10215512	rs1868288	G	C	100	PASS	AC=4223;AF=0.843251;AN=5008;NS=2504;DP=19263;EAS_AF=0.9345;AMR_AF=0.9035;AFR_AF=0.6475;EUR_AF=0.9036;SAS_AF=0.909;AA=G|||;VT=SNP
16	10215622	rs2352761	A	G	100	PASS	AC=4222;AF=0.843051;AN=5008;NS=2504;DP=19711;EAS_AF=0.9345;AMR_AF=0.9035;AFR_AF=0.6467;EUR_AF=0.9036;SAS_AF=0.909;AA=A|||;VT=SNP
16	10215641	rs1448247	C	T	100	PASS	AC=1204;AF=0.240415;AN=5008;NS=2504;DP=19717;EAS_AF=0.4167;AMR_AF=0.2017;AFR_AF=0.0393;EUR_AF=0.2266;SAS_AF=0.3722;AA=C|||;VT=SNP
16	10215701	rs1448248	T	G	100	PASS	AC=4218;AF=0.842252;AN=5008;NS=2504;DP=19392;EAS_AF=0.9345;AMR_AF=0.9035;AFR_AF=0.6452;EUR_AF=0.9026;SAS_AF=0.908;AA=T|||;VT=SNP
16	10215712	rs117504849	T	C	100	PASS	AC=50;AF=0.00998403;AN=5008;NS=2504;DP=19543;EAS_AF=0.0258;AMR_AF=0.0288;AFR_AF=0;EUR_AF=0.004;SAS_AF=0;AA=T|||;VT=SNP
16	10215813	rs1868289	G	T	100	PASS	AC=3023;AF=0.603634;AN=5008;NS=2504;DP=19229;EAS_AF=0.5238;AMR_AF=0.7017;AFR_AF=0.6067;EUR_AF=0.6769;SAS_AF=0.5368;AA=G|||;VT=SNP
16	10215890	rs35032885	C	G	100	PASS	AC=423;AF=0.0844649;AN=5008;NS=2504;DP=18243;EAS_AF=0.0655;AMR_AF=0.0764;AFR_AF=0.093;EUR_AF=0.0934;SAS_AF=0.089;AA=C|||;VT=SNP
16	10215934	rs55905124	G	A	100	PASS	AC=3030;AF=0.605032;AN=5008;NS=2504;DP=17737;EAS_AF=0.5258;AMR_AF=0.7046;AFR_AF=0.6074;EUR_AF=0.6769;SAS_AF=0.5389;AA=G|||;VT=SNP
16	10215937	rs62035769	C	A	100	PASS	AC=2425;AF=0.484225;AN=5008;NS=2504;DP=17918;EAS_AF=0.5238;AMR_AF=0.5375;AFR_AF=0.4085;EUR_AF=0.4781;SAS_AF=0.5143;AA=C|||;VT=SNP
16	10216024	rs12448926	G	A	100	PASS	AC=2837;AF=0.566494;AN=5008;NS=2504;DP=18424;EAS_AF=0.5863;AMR_AF=0.6095;AFR_AF=0.497;EUR_AF=0.5726;SAS_AF=0.6033;AA=G|||;VT=SNP
16	10217096	rs1375069	C	A	100	PASS	AC=3647;AF=0.728235;AN=5008;NS=2504;DP=18718;EAS_AF=0.9692;AMR_AF=0.7334;AFR_AF=0.4455;EUR_AF=0.6988;SAS_AF=0.8885;AA=A|||;VT=SNP
16	10217416	rs4454974	T	C	100	PASS	AC=1206;AF=0.240815;AN=5008;NS=2504;DP=20954;EAS_AF=0.4236;AMR_AF=0.2017;AFR_AF=0.0393;EUR_AF=0.2187;SAS_AF=0.3753;AA=T|||;VT=SNP
16	10217527	rs1448249	G	A	100	PASS	AC=3650;AF=0.728834;AN=5008;NS=2504;DP=20345;EAS_AF=0.9692;AMR_AF=0.7334;AFR_AF=0.447;EUR_AF=0.6988;SAS_AF=0.8896;AA=G|||;VT=SNP
16	10217536	rs1375070	T	C	100	PASS	AC=3950;AF=0.788738;AN=5008;NS=2504;DP=20182;EAS_AF=0.9712;AMR_AF=0.8473;AFR_AF=0.528;EUR_AF=0.7952;SAS_AF=0.9049;AA=C|||;VT=SNP
16	10217617	rs1448250	G	A	100	PASS	AC=3649;AF=0.728634;AN=5008;NS=2504;DP=20315;EAS_AF=0.9692;AMR_AF=0.7334;AFR_AF=0.4463;EUR_AF=0.6988;SAS_AF=0.8896;AA=G|||;VT=SNP
16	10217970	rs76790181	G	A	100	PASS	AC=323;AF=0.0644968;AN=5008;NS=2504;DP=21964;EAS_AF=0.1042;AMR_AF=0.0432;AFR_AF=0.0159;EUR_AF=0.0338;SAS_AF=0.136;AA=G|||;VT=SNP
16	10218725	rs4782267	C	G	100	PASS	AC=686;AF=0.136981;AN=5008;NS=2504;DP=21846;EAS_AF=0.0308;AMR_AF=0.1916;AFR_AF=0.174;EUR_AF=0.1909;SAS_AF=0.1022;AA=G|||;VT=SNP
16	10218774	rs4782268	A	G	100	PASS	AC=684;AF=0.136581;AN=5008;NS=2504;DP=21145;EAS_AF=0.0308;AMR_AF=0.1902;AFR_AF=0.1732;EUR_AF=0.1909;SAS_AF=0.1022;AA=G|||;VT=SNP
16	10218897	rs1448251	G	C	100	PASS	AC=3660;AF=0.730831;AN=5008;NS=2504;DP=21394;EAS_AF=0.9692;AMR_AF=0.7349;AFR_AF=0.4486;EUR_AF=0.7058;SAS_AF=0.8896;AA=G|||;VT=SNP
16	10218948	rs1448252	G	T	100	PASS	AC=1135;AF=0.226637;AN=5008;NS=2504;DP=22193;EAS_AF=0.3988;AMR_AF=0.1974;AFR_AF=0.0106;EUR_AF=0.2237;SAS_AF=0.365;AA=G|||;VT=SNP
16	10219178	rs144066599	C	T	100	PASS	AC=40;AF=0.00798722;AN=5008;NS=2504;DP=19969;EAS_AF=0.0169;AMR_AF=0.0317;AFR_AF=0;EUR_AF=0;SAS_AF=0.001;AA=C|||;VT=SNP
16	10219285	rs61364437	A	G	100	PASS	AC=685;AF=0.136781;AN=5008;NS=2504;DP=18636;EAS_AF=0.0308;AMR_AF=0.1902;AFR_AF=0.174;EUR_AF=0.1909;SAS_AF=0.1022;AA=A|||;VT=SNP
16	10219417	rs4782271	A	C	100	PASS	AC=685;AF=0.136781;AN=5008;NS=2504;DP=18941;EAS_AF=0.0317;AMR_AF=0.1902;AFR_AF=0.1732;EUR_AF=0.1909;SAS_AF=0.1022;AA=C|||;VT=SNP
16	10220611	rs4782275	T	C	100	PASS	AC=685;AF=0.136781;AN=5008;NS=2504;DP=19347;EAS_AF=0.0308;AMR_AF=0.1902;AFR_AF=0.1717;EUR_AF=0.1938;SAS_AF=0.1022;AA=C|||;VT=SNP
16	10220802	rs7195891	C	T	100	PASS	AC=3728;AF=0.744409;AN=5008;NS=2504;DP=18891;EAS_AF=0.9692;AMR_AF=0.7349;AFR_AF=0.5068;EUR_AF=0.6968;SAS_AF=0.8896;AA=C|||;VT=SNP
16	10221351	rs2121941	G	A	100	PASS	AC=2254;AF=0.45008;AN=5008;NS=2504;DP=18798;EAS_AF=0.4573;AMR_AF=0.5807;AFR_AF=0.2451;EUR_AF=0.6312;SAS_AF=0.4407;AA=G|||;VT=SNP
16	10221454	rs72776049	T	C	100	PASS	AC=1309;AF=0.261382;AN=5008;NS=2504;DP=18353;EAS_AF=0.381;AMR_AF=0.2406;AFR_AF=0.0514;EUR_AF=0.3181;SAS_AF=0.3783;AA=T|||;VT=SNP
16	10221511	rs71379071	C	G	100	PASS	AC=379;AF=0.0756789;AN=5008;NS=2504;DP=19793;EAS_AF=0.0288;AMR_AF=0.0778;AFR_AF=0.0908;EUR_AF=0.0905;SAS_AF=0.0869;AA=C|||;VT=SNP
16	10221878	rs35502861	T	C	100	PASS	AC=381;AF=0.0760783;AN=5008;NS=2504;DP=21143;EAS_AF=0.0288;AMR_AF=0.0778;AFR_AF=0.0923;EUR_AF=0.0905;SAS_AF=0.0869;AA=T|||;VT=SNP
16	10221948	rs35181140	C	A	100	PASS	AC=380;AF=0.0758786;AN=5008;NS=2504;DP=21657;EAS_AF=0.0288;AMR_AF=0.0778;AFR_AF=0.0908;EUR_AF=0.0905;SAS_AF=0.0879;AA=A|||;VT=SNP
16	10221951	rs34435939	C	T	100	PASS	AC=380;AF=0.0758786;AN=5008;NS=2504;DP=21655;EAS_AF=0.0288;AMR_AF=0.0778;AFR_AF=0.0908;EUR_AF=0.0905;SAS_AF=0.0879;AA=T|||;VT=SNP
16	10222005	rs35890930	G	A	100	PASS	AC=380;AF=0.0758786;AN=5008;NS=2504;DP=22157;EAS_AF=0.0288;AMR_AF=0.0778;AFR_AF=0.0908;EUR_AF=0.0905;SAS_AF=0.0879;AA=A|||;VT=SNP
16	10222360	rs77858670	C	T	100	PASS	AC=350;AF=0.0698882;AN=5008;NS=2504;DP=19649;EAS_AF=0.126;AMR_AF=0.0403;AFR_AF=0.0197;EUR_AF=0.0348;SAS_AF=0.137;AA=C|||;VT=SNP
16	10222585	rs11859727	C	A	100	PASS	AC=1830;AF=0.365415;AN=5008;NS=2504;DP=21811;EAS_AF=0.2133;AMR_AF=0.3991;AFR_AF=0.4607;EUR_AF=0.4115;SAS_AF=0.3221;AA=C|||;VT=SNP
16	10223380	rs77282668	C	T	100	PASS	AC=48;AF=0.00958466;AN=5008;NS=2504;DP=19519;EAS_AF=0.0446;AMR_AF=0.0029;AFR_AF=0;EUR_AF=0;SAS_AF=0.001;AA=C|||;VT=SNP
16	10223580	rs1375071	T	C	100	PASS	AC=1299;AF=0.259385;AN=5008;NS=2504;DP=22663;EAS_AF=0.2341;AMR_AF=0.2622;AFR_AF=0.2088;EUR_AF=0.3241;SAS_AF=0.2853;AA=T|||;VT=SNP
16	10223793	rs35602117	G	T	100	PASS	AC=378;AF=0.0754792;AN=5008;NS=2504;DP=21710;EAS_AF=0.0288;AMR_AF=0.0706;AFR_AF=0.0961;EUR_AF=0.0875;SAS_AF=0.0869;AA=G|||;VT=SNP
16	10225050	rs11644511	C	A	100	PASS	AC=963;AF=0.192292;AN=5008;NS=2504;DP=18405;EAS_AF=0.3562;AMR_AF=0.2536;AFR_AF=0.0408;EUR_AF=0.1551;SAS_AF=0.2229;AA=C|||;VT=SNP
16	10225152	rs11644255	G	C	100	PASS	AC=972;AF=0.194089;AN=5008;NS=2504;DP=18434;EAS_AF=0.3611;AMR_AF=0.2536;AFR_AF=0.0431;EUR_AF=0.1551;SAS_AF=0.2239;AA=G|||;VT=SNP
16	10225237	rs75144761	G	A	100	PASS	AC=382;AF=0.076278;AN=5008;NS=2504;DP=18485;EAS_AF=0.0298;AMR_AF=0.0764;AFR_AF=0.0961;EUR_AF=0.0895;SAS_AF=0.0838;AA=G|||;VT=SNP
16	10225242	rs11074603	G	C	100	PASS	AC=1085;AF=0.216653;AN=5008;NS=2504;DP=18341;EAS_AF=0.3641;AMR_AF=0.255;AFR_AF=0.1241;EUR_AF=0.1551;SAS_AF=0.226;AA=G|||;VT=SNP
16	10225735	rs11074604	T	C	100	PASS	AC=1030;AF=0.205671;AN=5008;NS=2504;DP=19619;EAS_AF=0.3651;AMR_AF=0.2536;AFR_AF=0.0832;EUR_AF=0.1551;SAS_AF=0.2249;AA=T|||;VT=SNP
16	10225994	rs35666563	G	C	100	PASS	AC=382;AF=0.076278;AN=5008;NS=2504;DP=15478;EAS_AF=0.0298;AMR_AF=0.0764;AFR_AF=0.0961;EUR_AF=0.0895;SAS_AF=0.0838;AA=G|||;VT=SNP
16	10226880	rs1420667	T	C	100	PASS	AC=1134;AF=0.226438;AN=5008;NS=2504;DP=19339;EAS_AF=0.376;AMR_AF=0.196;AFR_AF=0.0401;EUR_AF=0.2078;SAS_AF=0.365;AA=T|||;VT=SNP
16	10226975	rs1448264	T	C	100	PASS	AC=3308;AF=0.660543;AN=5008;NS=2504;DP=21210;EAS_AF=0.624;AMR_AF=0.6513;AFR_AF=0.6006;EUR_AF=0.7445;SAS_AF=0.6994;AA=T|||;VT=SNP
16	10227255	rs7206680	A	G	100	PASS	AC=1210;AF=0.241613;AN=5008;NS=2504;DP=16303;EAS_AF=0.2361;AMR_AF=0.2579;AFR_AF=0.1377;EUR_AF=0.328;SAS_AF=0.2873;AA=A|||;VT=SNP
16	10227703	rs35354878	A	T	100	PASS	AC=376;AF=0.0750799;AN=5008;NS=2504;DP=15441;EAS_AF=0.0298;AMR_AF=0.0764;AFR_AF=0.093;EUR_AF=0.0885;SAS_AF=0.0828;AA=A|||;VT=SNP
16	10228918	rs1071458	T	G	100	PASS	AC=3091;AF=0.617212;AN=5008;NS=2504;DP=21431;EAS_AF=0.627;AMR_AF=0.6095;AFR_AF=0.5371;EUR_AF=0.6441;SAS_AF=0.6933;AA=T|||;VT=SNP
16	10228991	rs75267051	G	T	100	PASS	AC=788;AF=0.157348;AN=5008;NS=2504;DP=20865;EAS_AF=0.3423;AMR_AF=0.2262;AFR_AF=0.0371;EUR_AF=0.0944;SAS_AF=0.1452;AA=G|||;VT=SNP
16	10229563	rs12929783	C	T	100	PASS	AC=395;AF=0.0788738;AN=5008;NS=2504;DP=20497;EAS_AF=0.0288;AMR_AF=0.0749;AFR_AF=0.1089;EUR_AF=0.0885;SAS_AF=0.0828;AA=C|||;VT=SNP
16	10229982	rs10775270	A	C	100	PASS	AC=3279;AF=0.654752;AN=5008;NS=2504;DP=21643;EAS_AF=0.5873;AMR_AF=0.7349;AFR_AF=0.6838;EUR_AF=0.6581;SAS_AF=0.6247;AA=C|||;VT=SNP
16	10230136	rs11862776	C	G	100	PASS	AC=396;AF=0.0790735;AN=5008;NS=2504;DP=21393;EAS_AF=0.0407;AMR_AF=0.0749;AFR_AF=0.0832;EUR_AF=0.0885;SAS_AF=0.1063;AA=C|||;VT=SNP
16	10230219	rs2442098	A	G	100	PASS	AC=3884;AF=0.775559;AN=5008;NS=2504;DP=20090;EAS_AF=0.9226;AMR_AF=0.7695;AFR_AF=0.6808;EUR_AF=0.6928;SAS_AF=0.8415;AA=G|||;VT=SNP
16	10230253	rs11074605	G	T	100	PASS	AC=823;AF=0.164337;AN=5008;NS=2504;DP=19828;EAS_AF=0.0526;AMR_AF=0.0994;AFR_AF=0.3646;EUR_AF=0.0994;SAS_AF=0.1217;AA=T|||;VT=SNP
16	10230610	rs34358230	G	C	100	PASS	AC=400;AF=0.0798722;AN=5008;NS=2504;DP=19361;EAS_AF=0.0407;AMR_AF=0.0749;AFR_AF=0.0862;EUR_AF=0.0895;SAS_AF=0.1053;AA=G|||;VT=SNP
16	10230651	rs1070481	T	G	100	PASS	AC=1359;AF=0.271366;AN=5008;NS=2504;DP=18822;EAS_AF=0.4196;AMR_AF=0.2363;AFR_AF=0.0613;EUR_AF=0.3241;SAS_AF=0.3732;AA=T|||;VT=SNP
16	10230908	rs1070482	C	A	100	PASS	AC=3795;AF=0.757788;AN=5008;NS=2504;DP=21152;EAS_AF=0.9236;AMR_AF=0.7637;AFR_AF=0.6172;EUR_AF=0.6928;SAS_AF=0.8395;AA=A|||;VT=SNP
16	10231227	rs1070483	T	C	100	PASS	AC=3276;AF=0.654153;AN=5008;NS=2504;DP=22953;EAS_AF=0.8829;AMR_AF=0.683;AFR_AF=0.4433;EUR_AF=0.6034;SAS_AF=0.7352;AA=T|||;VT=SNP
16	10231475	rs12922340	A	G	100	PASS	AC=396;AF=0.0790735;AN=5008;NS=2504;DP=22120;EAS_AF=0.0407;AMR_AF=0.0749;AFR_AF=0.0832;EUR_AF=0.0895;SAS_AF=0.1053;AA=A|||;VT=SNP
16	10231558	rs1070484	T	C	100	PASS	AC=1365;AF=0.272564;AN=5008;NS=2504;DP=23633;EAS_AF=0.4196;AMR_AF=0.2378;AFR_AF=0.0605;EUR_AF=0.326;SAS_AF=0.3773;AA=T|||;VT=SNP
16	10232086	rs1070485	A	C	100	PASS	AC=2575;AF=0.514177;AN=5008;NS=2504;DP=21852;EAS_AF=0.8591;AMR_AF=0.5202;AFR_AF=0.1188;EUR_AF=0.506;SAS_AF=0.6973;AA=A|||;VT=SNP
16	10232087	rs182067372	G	A	100	PASS	AC=100;AF=0.0199681;AN=5008;NS=2504;DP=21814;EAS_AF=0.0873;AMR_AF=0.0144;AFR_AF=0;EUR_AF=0;SAS_AF=0.002;AA=G|||;VT=SNP
16	10232212	rs68013133	G	A	100	PASS	AC=1216;AF=0.242812;AN=5008;NS=2504;DP=21469;EAS_AF=0.4474;AMR_AF=0.2752;AFR_AF=0.149;EUR_AF=0.1272;SAS_AF=0.2546;AA=G|||;VT=SNP
16	10232272	rs4782288	G	C	100	PASS	AC=390;AF=0.0778754;AN=5008;NS=2504;DP=21490;EAS_AF=0.0407;AMR_AF=0.0735;AFR_AF=0.0779;EUR_AF=0.0895;SAS_AF=0.1074;AA=G|||;VT=SNP
16	10232446	rs72776064	G	T	100	PASS	AC=740;AF=0.147764;AN=5008;NS=2504;DP=18938;EAS_AF=0.3304;AMR_AF=0.2219;AFR_AF=0.0098;EUR_AF=0.0934;SAS_AF=0.1493;AA=G|||;VT=SNP
16	10232537	rs1070486	T	C	100	PASS	AC=1361;AF=0.271765;AN=5008;NS=2504;DP=19941;EAS_AF=0.4196;AMR_AF=0.2378;AFR_AF=0.0605;EUR_AF=0.3241;SAS_AF=0.3753;AA=T|||;VT=SNP
16	10233128	rs17570500	A	C	100	PASS	AC=426;AF=0.0850639;AN=5008;NS=2504;DP=18899;EAS_AF=0.0407;AMR_AF=0.0836;AFR_AF=0.0053;EUR_AF=0.1451;SAS_AF=0.1779;AA=A|||;VT=SNP
16	10234622	rs12598874	T	C	100	PASS	AC=1300;AF=0.259585;AN=5008;NS=2504;DP=20132;EAS_AF=0.498;AMR_AF=0.2911;AFR_AF=0.0598;EUR_AF=0.1928;SAS_AF=0.3303;AA=T|||;VT=SNP
16	10234764	rs1103127	A	G	100	PASS	AC=2706;AF=0.540335;AN=5008;NS=2504;DP=18948;EAS_AF=0.871;AMR_AF=0.5375;AFR_AF=0.1997;EUR_AF=0.504;SAS_AF=0.6994;AA=A|||;VT=SNP
16	10235992	rs1070487	A	G	100	PASS	AC=3295;AF=0.657947;AN=5008;NS=2504;DP=22657;EAS_AF=0.9127;AMR_AF=0.6182;AFR_AF=0.4228;EUR_AF=0.5934;SAS_AF=0.8078;AA=a|||;VT=SNP
16	10236877	rs75586822	T	C	100	PASS	AC=24;AF=0.00479233;AN=5008;NS=2504;DP=20972;EAS_AF=0.0228;AMR_AF=0;AFR_AF=0;EUR_AF=0;SAS_AF=0.001;AA=T|||;VT=SNP
16	10237086	rs1070488	T	A	100	PASS	AC=3259;AF=0.650759;AN=5008;NS=2504;DP=17001;EAS_AF=0.9117;AMR_AF=0.6066;AFR_AF=0.4138;EUR_AF=0.5785;SAS_AF=0.8078;AA=A|||;VT=SNP
16	10237148	rs12929343	T	G	100	PASS	AC=532;AF=0.10623;AN=5008;NS=2504;DP=18149;EAS_AF=0.0417;AMR_AF=0.0922;AFR_AF=0.0779;EUR_AF=0.1461;SAS_AF=0.18;AA=T|||;VT=SNP
16	10237533	rs7191935	A	C	100	PASS	AC=391;AF=0.0780751;AN=5008;NS=2504;DP=16678;EAS_AF=0.0427;AMR_AF=0.072;AFR_AF=0.0779;EUR_AF=0.0895;SAS_AF=0.1074;AA=A|||;VT=SNP
16	10237995	rs10852261	C	G	100	PASS	AC=3243;AF=0.647564;AN=5008;NS=2504;DP=17793;EAS_AF=0.9117;AMR_AF=0.6066;AFR_AF=0.413;EUR_AF=0.5775;SAS_AF=0.7935;AA=G|||;VT=SNP
16	10237997	rs10852262	C	T	100	PASS	AC=2702;AF=0.539537;AN=5008;NS=2504;DP=17208;EAS_AF=0.87;AMR_AF=0.5288;AFR_AF=0.2239;EUR_AF=0.4881;SAS_AF=0.6861;AA=T|||;VT=SNP
16	10238532	rs79813895	G	C	100	PASS	AC=392;AF=0.0782748;AN=5008;NS=2504;DP=18389;EAS_AF=0.0417;AMR_AF=0.0735;AFR_AF=0.0787;EUR_AF=0.0905;SAS_AF=0.1063;AA=G|||;VT=SNP
16	10238742	rs6416624	T	C	100	PASS	AC=3540;AF=0.706869;AN=5008;NS=2504;DP=11989;EAS_AF=0.9266;AMR_AF=0.6441;AFR_AF=0.5726;EUR_AF=0.5915;SAS_AF=0.8252;AA=C|||;VT=SNP
16	10239360	rs1097787	C	G	100	PASS	AC=3523;AF=0.703474;AN=5008;NS=2504;DP=16750;EAS_AF=0.9266;AMR_AF=0.6354;AFR_AF=0.5643;EUR_AF=0.5915;SAS_AF=0.8252;AA=G|||;VT=SNP
16	10239733	rs1097735	G	C	100	PASS	AC=3534;AF=0.705671;AN=5008;NS=2504;DP=18194;EAS_AF=0.9246;AMR_AF=0.6326;AFR_AF=0.5756;EUR_AF=0.5915;SAS_AF=0.8252;AA=C|||;VT=SNP
16	10239794	rs1097734	T	G	100	PASS	AC=3455;AF=0.689896;AN=5008;NS=2504;DP=18850;EAS_AF=0.9266;AMR_AF=0.6225;AFR_AF=0.5189;EUR_AF=0.5924;SAS_AF=0.8252;AA=G|||;VT=SNP
16	10240054	rs1097733	A	G	100	PASS	AC=1443;AF=0.288139;AN=5008;NS=2504;DP=17701;EAS_AF=0.4256;AMR_AF=0.2493;AFR_AF=0.1263;EUR_AF=0.3062;SAS_AF=0.3742;AA=A|||;VT=SNP
16	10240949	rs1070476	T	A	100	PASS	AC=3542;AF=0.707268;AN=5008;NS=2504;DP=19794;EAS_AF=0.9256;AMR_AF=0.6441;AFR_AF=0.5756;EUR_AF=0.5915;SAS_AF=0.8241;AA=A|||;VT=SNP
16	10241362	rs1097732	A	G	100	PASS	AC=3516;AF=0.702077;AN=5008;NS=2504;DP=12398;EAS_AF=0.9256;AMR_AF=0.6441;AFR_AF=0.5552;EUR_AF=0.5924;SAS_AF=0.8241;AA=G|||;VT=SNP
16	10241414	rs12926569	G	A	100	PASS	AC=423;AF=0.0844649;AN=5008;NS=2504;DP=15175;EAS_AF=0.0407;AMR_AF=0.0764;AFR_AF=0.0961;EUR_AF=0.0934;SAS_AF=0.1104;AA=G|||;VT=SNP
16	10241454	rs12926704	G	A	100	PASS	AC=537;AF=0.107228;AN=5008;NS=2504;DP=11266;EAS_AF=0.0407;AMR_AF=0.0821;AFR_AF=0.1793;EUR_AF=0.0934;SAS_AF=0.1104;AA=G|||;VT=SNP
16	10241583	rs1097731	A	G	100	PASS	AC=3544;AF=0.707668;AN=5008;NS=2504;DP=19598;EAS_AF=0.9256;AMR_AF=0.6441;AFR_AF=0.5764;EUR_AF=0.5924;SAS_AF=0.8241;AA=a|||;VT=SNP
16	10241655	rs34348078	T	G	100	PASS	AC=542;AF=0.108227;AN=5008;NS=2504;DP=19963;EAS_AF=0.0417;AMR_AF=0.0836;AFR_AF=0.1815;EUR_AF=0.0934;SAS_AF=0.1104;AA=T|||;VT=SNP
16	10241739	rs1097730	A	G	100	PASS	AC=2652;AF=0.529553;AN=5008;NS=2504;DP=21476;EAS_AF=0.873;AMR_AF=0.5288;AFR_AF=0.1732;EUR_AF=0.4901;SAS_AF=0.6984;AA=A|||;VT=SNP
16	10242861	rs76358291	G	C	100	PASS	AC=372;AF=0.0742812;AN=5008;NS=2504;DP=19464;EAS_AF=0.1657;AMR_AF=0.0418;AFR_AF=0.0197;EUR_AF=0.0427;SAS_AF=0.1094;AA=G|||;VT=SNP
16	10242993	rs149119630	C	T	100	PASS	AC=30;AF=0.00599042;AN=5008;NS=2504;DP=20224;EAS_AF=0.0268;AMR_AF=0;AFR_AF=0;EUR_AF=0.002;SAS_AF=0.001;AA=c|||;VT=SNP
16	10243256	rs1070475	A	C	100	PASS	AC=3540;AF=0.706869;AN=5008;NS=2504;DP=17380;EAS_AF=0.9236;AMR_AF=0.6354;AFR_AF=0.5794;EUR_AF=0.5915;SAS_AF=0.8252;AA=C|||;VT=SNP
16	10243426	rs1070474	G	T	100	PASS	AC=3214;AF=0.641773;AN=5008;NS=2504;DP=18083;EAS_AF=0.9087;AMR_AF=0.598;AFR_AF=0.3843;EUR_AF=0.5795;SAS_AF=0.8098;AA=T|||;VT=SNP
16	10243791	rs1070473	C	G	100	PASS	AC=1322;AF=0.263978;AN=5008;NS=2504;DP=20615;EAS_AF=0.4127;AMR_AF=0.2305;AFR_AF=0.0635;EUR_AF=0.3052;SAS_AF=0.363;AA=C|||;VT=SNP
16	10243980	rs3885998	G	A	100	PASS	AC=323;AF=0.0644968;AN=5008;NS=2504;DP=19436;EAS_AF=0.0417;AMR_AF=0.0663;AFR_AF=0.025;EUR_AF=0.0924;SAS_AF=0.1115;AA=G|||;VT=SNP
16	10244620	rs9934711	G	C	100	PASS	AC=1480;AF=0.295527;AN=5008;NS=2504;DP=19902;EAS_AF=0.4732;AMR_AF=0.2968;AFR_AF=0.2995;EUR_AF=0.1372;SAS_AF=0.2689;AA=C|||;VT=SNP
16	10245375	rs117754358	A	G	100	PASS	AC=47;AF=0.00938498;AN=5008;NS=2504;DP=20820;EAS_AF=0.0218;AMR_AF=0.0346;AFR_AF=0;EUR_AF=0;SAS_AF=0.001;AA=A|||;VT=SNP
16	10245930	rs10438524	T	C	100	PASS	AC=1994;AF=0.398163;AN=5008;NS=2504;DP=18955;EAS_AF=0.5556;AMR_AF=0.3818;AFR_AF=0.3238;EUR_AF=0.2942;SAS_AF=0.455;AA=T|||;VT=SNP
16	10246337	rs12446356	A	T	100	PASS	AC=434;AF=0.0866613;AN=5008;NS=2504;DP=20356;EAS_AF=0.0427;AMR_AF=0.0764;AFR_AF=0.1006;EUR_AF=0.0934;SAS_AF=0.1135;AA=A|||;VT=SNP
16	10246344	rs7186062	T	C	100	PASS	AC=1664;AF=0.332268;AN=5008;NS=2504;DP=19834;EAS_AF=0.5129;AMR_AF=0.3141;AFR_AF=0.298;EUR_AF=0.2008;SAS_AF=0.3405;AA=C|||;VT=SNP
16	10246388	rs6497731	C	G	100	PASS	AC=1389;AF=0.277356;AN=5008;NS=2504;DP=19659;EAS_AF=0.5;AMR_AF=0.2882;AFR_AF=0.1301;EUR_AF=0.1918;SAS_AF=0.3272;AA=C|||;VT=SNP
16	10246481	rs6497732	A	T	100	PASS	AC=3531;AF=0.705072;AN=5008;NS=2504;DP=21350;EAS_AF=0.9256;AMR_AF=0.6311;AFR_AF=0.5741;EUR_AF=0.5905;SAS_AF=0.8252;AA=T|||;VT=SNP
16	10246667	rs3852744	T	C	100	PASS	AC=3359;AF=0.670727;AN=5008;NS=2504;DP=23254;EAS_AF=0.9236;AMR_AF=0.6182;AFR_AF=0.4516;EUR_AF=0.5905;SAS_AF=0.8262;AA=T|||;VT=SNP
16	10246995	rs1532933	A	G	100	PASS	AC=1836;AF=0.366613;AN=5008;NS=2504;DP=21379;EAS_AF=0.4137;AMR_AF=0.3199;AFR_AF=0.2489;EUR_AF=0.3907;SAS_AF=0.4857;AA=G|||;VT=SNP
16	10247026	rs1532934	T	G	100	PASS	AC=3741;AF=0.747005;AN=5008;NS=2504;DP=21247;EAS_AF=0.9236;AMR_AF=0.6671;AFR_AF=0.6914;EUR_AF=0.6193;SAS_AF=0.8282;AA=G|||;VT=SNP
16	10247248	rs1626306	C	T	100	PASS	AC=3521;AF=0.703075;AN=5008;NS=2504;DP=18098;EAS_AF=0.9236;AMR_AF=0.6297;AFR_AF=0.5681;EUR_AF=0.5915;SAS_AF=0.8252;AA=T|||;VT=SNP
16	10247304	rs10438517	A	G	100	PASS	AC=1021;AF=0.203874;AN=5008;NS=2504;DP=19540;EAS_AF=0.0546;AMR_AF=0.1369;AFR_AF=0.3918;EUR_AF=0.1581;SAS_AF=0.1984;AA=A|||;VT=SNP
16	10247400	rs1627364	C	G	100	PASS	AC=1391;AF=0.277756;AN=5008;NS=2504;DP=20548;EAS_AF=0.3641;AMR_AF=0.2349;AFR_AF=0.1589;EUR_AF=0.2942;SAS_AF=0.363;AA=C|||;VT=SNP
16	10247882	rs142107673	A	C	100	PASS	AC=23;AF=0.00459265;AN=5008;NS=2504;DP=22305;EAS_AF=0.0218;AMR_AF=0;AFR_AF=0;EUR_AF=0;SAS_AF=0.001;AA=A|||;VT=SNP
16	10248064	rs1345423	G	T	100	PASS	AC=3405;AF=0.679912;AN=5008;NS=2504;DP=22335;EAS_AF=0.9206;AMR_AF=0.6282;AFR_AF=0.4864;EUR_AF=0.5924;SAS_AF=0.82;AA=G|||;VT=SNP
16	10248272	rs35696239	T	C	100	PASS	AC=435;AF=0.086861;AN=5008;NS=2504;DP=23002;EAS_AF=0.0427;AMR_AF=0.0764;AFR_AF=0.1006;EUR_AF=0.0934;SAS_AF=0.1145;AA=T|||;VT=SNP
16	10248694	rs11074613	G	A	100	PASS	AC=1755;AF=0.350439;AN=5008;NS=2504;DP=21887;EAS_AF=0.5446;AMR_AF=0.3559;AFR_AF=0.1868;EUR_AF=0.2863;SAS_AF=0.4335;AA=G|||;VT=SNP
16	10248789	rs7501071	G	A	100	PASS	AC=1758;AF=0.351038;AN=5008;NS=2504;DP=21455;EAS_AF=0.5446;AMR_AF=0.3559;AFR_AF=0.1884;EUR_AF=0.2863;SAS_AF=0.4346;AA=A|||;VT=SNP
16	10248860	rs3852745	G	T	100	PASS	AC=1758;AF=0.351038;AN=5008;NS=2504;DP=20343;EAS_AF=0.5446;AMR_AF=0.3559;AFR_AF=0.1884;EUR_AF=0.2863;SAS_AF=0.4346;AA=G|||;VT=SNP
16	10249021	rs3852746	C	T	100	PASS	AC=1750;AF=0.349441;AN=5008;NS=2504;DP=20425;EAS_AF=0.5456;AMR_AF=0.3559;AFR_AF=0.1823;EUR_AF=0.2853;SAS_AF=0.4346;AA=T|||;VT=SNP
16	10249416	rs1097784	T	C	100	PASS	AC=2810;AF=0.561102;AN=5008;NS=2504;DP=23410;EAS_AF=0.8681;AMR_AF=0.5303;AFR_AF=0.298;EUR_AF=0.492;SAS_AF=0.6933;AA=T|||;VT=SNP
16	10249440	rs1097785	C	T	100	PASS	AC=1398;AF=0.279153;AN=5008;NS=2504;DP=22878;EAS_AF=0.3631;AMR_AF=0.2378;AFR_AF=0.1589;EUR_AF=0.2962;SAS_AF=0.3671;AA=C|||;VT=SNP
16	10249868	rs1102967	C	T	100	PASS	AC=1375;AF=0.274561;AN=5008;NS=2504;DP=20740;EAS_AF=0.3591;AMR_AF=0.2378;AFR_AF=0.149;EUR_AF=0.2962;SAS_AF=0.3609;AA=C|||;VT=SNP
16	10249882	rs1702265	C	T	100	PASS	AC=3733;AF=0.745407;AN=5008;NS=2504;DP=20422;EAS_AF=0.9216;AMR_AF=0.6614;AFR_AF=0.6936;EUR_AF=0.6203;SAS_AF=0.8221;AA=T|||;VT=SNP
16	10249971	rs1103651	A	C	100	PASS	AC=3033;AF=0.605631;AN=5008;NS=2504;DP=19021;EAS_AF=0.881;AMR_AF=0.5533;AFR_AF=0.4251;EUR_AF=0.501;SAS_AF=0.7106;AA=A|||;VT=SNP
16	10250639	rs7195491	C	G	100	PASS	AC=408;AF=0.0814696;AN=5008;NS=2504;DP=21694;EAS_AF=0.0397;AMR_AF=0.0663;AFR_AF=0.0938;EUR_AF=0.0934;SAS_AF=0.1063;AA=C|||;VT=SNP
16	10250659	rs1345424	T	C	100	PASS	AC=1545;AF=0.308506;AN=5008;NS=2504;DP=21338;EAS_AF=0.376;AMR_AF=0.2507;AFR_AF=0.2216;EUR_AF=0.2982;SAS_AF=0.408;AA=T|||;VT=SNP
16	10251010	rs1147993	C	T	100	PASS	AC=3565;AF=0.711861;AN=5008;NS=2504;DP=18439;EAS_AF=0.9216;AMR_AF=0.6427;AFR_AF=0.5794;EUR_AF=0.6143;SAS_AF=0.8241;AA=T|||;VT=SNP
16	10251791	rs194355	A	G	100	PASS	AC=1542;AF=0.307907;AN=5008;NS=2504;DP=15609;EAS_AF=0.3938;AMR_AF=0.3271;AFR_AF=0.1074;EUR_AF=0.3429;SAS_AF=0.4407;AA=A|||;VT=SNP
16	10252442	rs183161	G	A	100	PASS	AC=1554;AF=0.310304;AN=5008;NS=2504;DP=20623;EAS_AF=0.3919;AMR_AF=0.3285;AFR_AF=0.1218;EUR_AF=0.3449;SAS_AF=0.4325;AA=G|||;VT=SNP
16	10252565	rs11859693	C	T	100	PASS	AC=771;AF=0.153954;AN=5008;NS=2504;DP=19834;EAS_AF=0.0714;AMR_AF=0.2277;AFR_AF=0.1067;EUR_AF=0.3032;SAS_AF=0.0971;AA=C|||;VT=SNP
16	10252845	rs8045990	A	G	100	PASS	AC=1533;AF=0.30611;AN=5008;NS=2504;DP=21837;EAS_AF=0.1151;AMR_AF=0.3199;AFR_AF=0.4244;EUR_AF=0.4185;SAS_AF=0.2178;AA=A|||;VT=SNP
16	10252909	rs8050482	T	C	100	PASS	AC=1409;AF=0.28135;AN=5008;NS=2504;DP=19851;EAS_AF=0.1181;AMR_AF=0.3112;AFR_AF=0.3321;EUR_AF=0.4175;SAS_AF=0.2198;AA=T|||;VT=SNP
16	10253074	rs3911053	C	T	100	PASS	AC=3061;AF=0.611222;AN=5008;NS=2504;DP=22151;EAS_AF=0.6081;AMR_AF=0.6484;AFR_AF=0.5946;EUR_AF=0.6531;SAS_AF=0.5675;AA=T|||;VT=SNP
16	10253077	rs1097844	A	G	100	PASS	AC=1007;AF=0.201078;AN=5008;NS=2504;DP=22339;EAS_AF=0.3879;AMR_AF=0.1671;AFR_AF=0.0212;EUR_AF=0.1362;SAS_AF=0.3425;AA=A|||;VT=SNP
16	10253184	rs8050654	A	G	100	PASS	AC=2856;AF=0.570288;AN=5008;NS=2504;DP=21132;EAS_AF=0.5962;AMR_AF=0.6254;AFR_AF=0.4758;EUR_AF=0.6461;SAS_AF=0.5542;AA=A|||;VT=SNP
16	10253232	rs117669636	G	C	100	PASS	AC=66;AF=0.0131789;AN=5008;NS=2504;DP=20232;EAS_AF=0.0615;AMR_AF=0;AFR_AF=0;EUR_AF=0;SAS_AF=0.0041;AA=G|||;VT=SNP
16	10253235	rs1103655	G	A	100	PASS	AC=1555;AF=0.310503;AN=5008;NS=2504;DP=20045;EAS_AF=0.3929;AMR_AF=0.3285;AFR_AF=0.1218;EUR_AF=0.3449;SAS_AF=0.4325;AA=G|||;VT=SNP
16	10253636	rs6497738	G	C	100	PASS	AC=2823;AF=0.563698;AN=5008;NS=2504;DP=17464;EAS_AF=0.6022;AMR_AF=0.6225;AFR_AF=0.4501;EUR_AF=0.6441;SAS_AF=0.5532;AA=C|||;VT=SNP
16	10253856	rs168866	C	T	100	PASS	AC=3365;AF=0.671925;AN=5008;NS=2504;DP=17502;EAS_AF=0.873;AMR_AF=0.6729;AFR_AF=0.5076;EUR_AF=0.5805;SAS_AF=0.7802;AA=T|||;VT=SNP
16	10255223	rs1099402	T	A	100	PASS	AC=1572;AF=0.313898;AN=5008;NS=2504;DP=20515;EAS_AF=0.3948;AMR_AF=0.33;AFR_AF=0.1331;EUR_AF=0.3449;SAS_AF=0.4315;AA=T|||;VT=SNP
16	10255910	rs34834528	G	A	100	PASS	AC=336;AF=0.0670927;AN=5008;NS=2504;DP=20092;EAS_AF=0.0506;AMR_AF=0.0663;AFR_AF=0.0227;EUR_AF=0.1004;SAS_AF=0.1104;AA=G|||;VT=SNP
16	10256135	rs4587976	G	C	100	PASS	AC=1473;AF=0.294129;AN=5008;NS=2504;DP=18871;EAS_AF=0.126;AMR_AF=0.3501;AFR_AF=0.3585;EUR_AF=0.4175;SAS_AF=0.2137;AA=G|||;VT=SNP
16	10256342	rs75499250	G	A	100	PASS	AC=23;AF=0.00459265;AN=5008;NS=2504;DP=21225;EAS_AF=0.0218;AMR_AF=0;AFR_AF=0;EUR_AF=0;SAS_AF=0.001;AA=G|||;VT=SNP
16	10257419	rs146561923	G	A	100	PASS	AC=160;AF=0.0319489;AN=5008;NS=2504;DP=16628;EAS_AF=0.1478;AMR_AF=0.0101;AFR_AF=0.0008;EUR_AF=0;SAS_AF=0.0031;AA=G|||;VT=SNP
16	10258667	rs79624783	G	A	100	PASS	AC=100;AF=0.0199681;AN=5008;NS=2504;DP=16135;EAS_AF=0.0883;AMR_AF=0.013;AFR_AF=0;EUR_AF=0;SAS_AF=0.002;AA=G|||;VT=SNP
16	10259862	rs76738474	T	C	100	PASS	AC=110;AF=0.0219649;AN=5008;NS=2504;DP=13115;EAS_AF=0.0972;AMR_AF=0.0144;AFR_AF=0;EUR_AF=0;SAS_AF=0.002;AA=T|||;VT=SNP
16	10260414	rs9888961	G	A	100	PASS	AC=1110;AF=0.221645;AN=5008;NS=2504;DP=21851;EAS_AF=0.0744;AMR_AF=0.2594;AFR_AF=0.3132;EUR_AF=0.335;SAS_AF=0.1063;AA=G|||;VT=SNP
16	10260602	rs139619267	G	A	100	PASS	AC=28;AF=0.00559105;AN=5008;NS=2504;DP=20720;EAS_AF=0.0258;AMR_AF=0;AFR_AF=0.0008;EUR_AF=0;SAS_AF=0.001;AA=G|||;VT=SNP
16	10260951	rs34514934	C	G	100	PASS	AC=1097;AF=0.21905;AN=5008;NS=2504;DP=18460;EAS_AF=0.0744;AMR_AF=0.2522;AFR_AF=0.3238;EUR_AF=0.3171;SAS_AF=0.1022;AA=C|||;VT=SNP
16	10260980	rs2353434	G	C	100	PASS	AC=1329;AF=0.265375;AN=5008;NS=2504;DP=17725;EAS_AF=0.4841;AMR_AF=0.3084;AFR_AF=0.0499;EUR_AF=0.2286;SAS_AF=0.3384;AA=G|||;VT=SNP
16	10261308	rs1550961	C	G	100	PASS	AC=1329;AF=0.265375;AN=5008;NS=2504;DP=18084;EAS_AF=0.4841;AMR_AF=0.3084;AFR_AF=0.0492;EUR_AF=0.2286;SAS_AF=0.3395;AA=C|||;VT=SNP
16	10261812	rs1071502	T	C	100	PASS	AC=1735;AF=0.346446;AN=5008;NS=2504;DP=18321;EAS_AF=0.3968;AMR_AF=0.3458;AFR_AF=0.264;EUR_AF=0.3449;SAS_AF=0.408;AA=C|||;VT=SNP
16	10262594	rs186473536	G	A	100	PASS	AC=43;AF=0.00858626;AN=5008;NS=2504;DP=14881;EAS_AF=0.0407;AMR_AF=0.0014;AFR_AF=0;EUR_AF=0;SAS_AF=0.001;AA=G|||;VT=SNP
16	10263445	rs72776078	C	T	100	PASS	AC=1429;AF=0.285343;AN=5008;NS=2504;DP=21518;EAS_AF=0.4772;AMR_AF=0.3026;AFR_AF=0.1513;EUR_AF=0.2068;SAS_AF=0.3374;AA=C|||;VT=SNP
16	10263950	rs1366076	A	T	100	PASS	AC=1438;AF=0.287141;AN=5008;NS=2504;DP=22545;EAS_AF=0.4762;AMR_AF=0.3026;AFR_AF=0.1543;EUR_AF=0.2078;SAS_AF=0.3425;AA=A|||;VT=SNP
16	10264457	rs11074627	G	A	100	PASS	AC=1225;AF=0.244609;AN=5008;NS=2504;DP=18438;EAS_AF=0.4762;AMR_AF=0.2795;AFR_AF=0.146;EUR_AF=0.1203;SAS_AF=0.2423;AA=G|||;VT=SNP
16	10264598	rs8063971	A	G	100	PASS	AC=809;AF=0.161542;AN=5008;NS=2504;DP=16363;EAS_AF=0.0704;AMR_AF=0.245;AFR_AF=0.1195;EUR_AF=0.3131;SAS_AF=0.0971;AA=A|||;VT=SNP
16	10265157	rs1070502	G	T	100	PASS	AC=2835;AF=0.566094;AN=5008;NS=2504;DP=20040;EAS_AF=0.4653;AMR_AF=0.6052;AFR_AF=0.5726;EUR_AF=0.67;SAS_AF=0.5266;AA=T|||;VT=SNP
16	10265174	rs1070503	T	C	100	PASS	AC=3664;AF=0.731629;AN=5008;NS=2504;DP=20276;EAS_AF=0.5238;AMR_AF=0.7147;AFR_AF=0.7655;EUR_AF=0.8807;SAS_AF=0.7587;AA=C|||;VT=SNP
16	10265370	rs1070505	A	C	100	PASS	AC=2844;AF=0.567891;AN=5008;NS=2504;DP=20425;EAS_AF=0.4692;AMR_AF=0.6066;AFR_AF=0.5734;EUR_AF=0.67;SAS_AF=0.5297;AA=A|||;VT=SNP
16	10265596	rs1070548	A	G	100	PASS	AC=2843;AF=0.567692;AN=5008;NS=2504;DP=21826;EAS_AF=0.4692;AMR_AF=0.6052;AFR_AF=0.5734;EUR_AF=0.67;SAS_AF=0.5297;AA=A|||;VT=SNP
16	10265835	rs1097927	T	C	100	PASS	AC=2842;AF=0.567492;AN=5008;NS=2504;DP=20146;EAS_AF=0.4692;AMR_AF=0.6052;AFR_AF=0.5734;EUR_AF=0.671;SAS_AF=0.5276;AA=T|||;VT=SNP
16	10266115	rs35016816	T	C	100	PASS	AC=566;AF=0.113019;AN=5008;NS=2504;DP=21729;EAS_AF=0.0536;AMR_AF=0.0692;AFR_AF=0.177;EUR_AF=0.1004;SAS_AF=0.1319;AA=T|||;VT=SNP
16	10266882	rs35844408	C	T	100	PASS	AC=288;AF=0.057508;AN=5008;NS=2504;DP=18903;EAS_AF=0.0526;AMR_AF=0.049;AFR_AF=0.0038;EUR_AF=0.0875;SAS_AF=0.1104;AA=C|||;VT=SNP
16	10267120	rs8047898	G	A	100	PASS	AC=1158;AF=0.23123;AN=5008;NS=2504;DP=20889;EAS_AF=0.0754;AMR_AF=0.2594;AFR_AF=0.3381;EUR_AF=0.328;SAS_AF=0.1278;AA=G|||;VT=SNP
16	10267358	rs11074629	G	C	100	PASS	AC=1319;AF=0.263379;AN=5008;NS=2504;DP=21361;EAS_AF=0.4772;AMR_AF=0.3098;AFR_AF=0.0499;EUR_AF=0.2296;SAS_AF=0.3333;AA=G|||;VT=SNP
16	10267790	rs11642956	T	A	100	PASS	AC=1104;AF=0.220447;AN=5008;NS=2504;DP=17858;EAS_AF=0.0754;AMR_AF=0.255;AFR_AF=0.2995;EUR_AF=0.328;SAS_AF=0.1278;AA=A|||;VT=SNP
16	10268243	rs1104474	T	C	100	PASS	AC=2612;AF=0.521565;AN=5008;NS=2504;DP=21997;EAS_AF=0.4633;AMR_AF=0.5807;AFR_AF=0.4478;EUR_AF=0.666;SAS_AF=0.4908;AA=T|||;VT=SNP
16	10268330	rs1650420	T	C	100	PASS	AC=2608;AF=0.520767;AN=5008;NS=2504;DP=21016;EAS_AF=0.4633;AMR_AF=0.5807;AFR_AF=0.4455;EUR_AF=0.665;SAS_AF=0.4908;AA=C|||;VT=SNP
16	10268412	rs1104068	A	G	100	PASS	AC=2607;AF=0.520567;AN=5008;NS=2504;DP=17724;EAS_AF=0.4633;AMR_AF=0.5807;AFR_AF=0.4448;EUR_AF=0.665;SAS_AF=0.4908;AA=A|||;VT=SNP
16	10268446	rs8055598	C	A	100	PASS	AC=2607;AF=0.520567;AN=5008;NS=2504;DP=17786;EAS_AF=0.4643;AMR_AF=0.5793;AFR_AF=0.4455;EUR_AF=0.665;SAS_AF=0.4898;AA=C|||;VT=SNP
16	10268731	rs1102972	T	C	100	PASS	AC=2605;AF=0.520168;AN=5008;NS=2504;DP=16748;EAS_AF=0.4613;AMR_AF=0.5807;AFR_AF=0.4455;EUR_AF=0.665;SAS_AF=0.4898;AA=T|||;VT=SNP
16	10268744	rs1097928	C	T	100	PASS	AC=3055;AF=0.610024;AN=5008;NS=2504;DP=16619;EAS_AF=0.4623;AMR_AF=0.6138;AFR_AF=0.7436;EUR_AF=0.6759;SAS_AF=0.5112;AA=T|||;VT=SNP
16	10269198	rs1868291	C	T	100	PASS	AC=4579;AF=0.914337;AN=5008;NS=2504;DP=18935;EAS_AF=0.9435;AMR_AF=0.9452;AFR_AF=0.9002;EUR_AF=0.9095;SAS_AF=0.8865;AA=-|||;VT=SNP
16	10269351	rs148909764	T	C	100	PASS	AC=28;AF=0.00559105;AN=5008;NS=2504;DP=18901;EAS_AF=0.0258;AMR_AF=0;AFR_AF=0;EUR_AF=0;SAS_AF=0.002;AA=T|||;VT=SNP
16	10269941	rs1666857	A	C	100	PASS	AC=1434;AF=0.286342;AN=5008;NS=2504;DP=15557;EAS_AF=0.3938;AMR_AF=0.3213;AFR_AF=0.0915;EUR_AF=0.336;SAS_AF=0.363;AA=A|||;VT=SNP
16	10269995	rs191543621	T	C	100	PASS	AC=29;AF=0.00579073;AN=5008;NS=2504;DP=15708;EAS_AF=0.0278;AMR_AF=0;AFR_AF=0;EUR_AF=0;SAS_AF=0.001;AA=T|||;VT=SNP
16	10270058	rs1641791	A	C	100	PASS	AC=2800;AF=0.559105;AN=5008;NS=2504;DP=16499;EAS_AF=0.4702;AMR_AF=0.5965;AFR_AF=0.5764;EUR_AF=0.666;SAS_AF=0.4908;AA=C|||;VT=SNP
16	10270314	rs7499321	T	C	100	PASS	AC=2622;AF=0.523562;AN=5008;NS=2504;DP=19873;EAS_AF=0.4722;AMR_AF=0.5836;AFR_AF=0.4493;EUR_AF=0.664;SAS_AF=0.4898;AA=t|||;VT=SNP
16	10270667	rs4780865	G	A	100	PASS	AC=291;AF=0.058107;AN=5008;NS=2504;DP=17769;EAS_AF=0.0526;AMR_AF=0.049;AFR_AF=0.0038;EUR_AF=0.0875;SAS_AF=0.1135;AA=G|||;VT=SNP
16	10271164	rs11642171	C	A	100	PASS	AC=1350;AF=0.269569;AN=5008;NS=2504;DP=21488;EAS_AF=0.4692;AMR_AF=0.3156;AFR_AF=0.0424;EUR_AF=0.2346;SAS_AF=0.3742;AA=C|||;VT=SNP
16	10271352	rs190367674	C	T	100	PASS	AC=32;AF=0.00638978;AN=5008;NS=2504;DP=20845;EAS_AF=0.0308;AMR_AF=0;AFR_AF=0;EUR_AF=0;SAS_AF=0.001;AA=c|||;VT=SNP
16	10271895	rs4780867	C	G	100	PASS	AC=766;AF=0.152955;AN=5008;NS=2504;DP=22437;EAS_AF=0.0585;AMR_AF=0.0937;AFR_AF=0.3041;EUR_AF=0.1113;SAS_AF=0.1309;AA=C|||;VT=SNP
16	10272224	rs34963744	C	G	100	PASS	AC=767;AF=0.153155;AN=5008;NS=2504;DP=20227;EAS_AF=0.0585;AMR_AF=0.0937;AFR_AF=0.3041;EUR_AF=0.1123;SAS_AF=0.1309;AA=G|||;VT=SNP
16	10272741	rs117667245	G	T	100	PASS	AC=72;AF=0.014377;AN=5008;NS=2504;DP=20858;EAS_AF=0.0556;AMR_AF=0.0014;AFR_AF=0;EUR_AF=0.0119;SAS_AF=0.0031;AA=G|||;VT=SNP
16	10273296	rs11640125	A	G	100	PASS	AC=1164;AF=0.232428;AN=5008;NS=2504;DP=17231;EAS_AF=0.0754;AMR_AF=0.2536;AFR_AF=0.3759;EUR_AF=0.3161;SAS_AF=0.0992;AA=A|||;VT=SNP
16	10273536	rs80099381	G	T	100	PASS	AC=376;AF=0.0750799;AN=5008;NS=2504;DP=12458;EAS_AF=0.121;AMR_AF=0.0461;AFR_AF=0.0189;EUR_AF=0.0716;SAS_AF=0.1278;AA=G|||;VT=SNP
16	10275698	rs2302711	C	T	100	PASS	AC=3778;AF=0.754393;AN=5008;NS=2504;DP=16555;EAS_AF=0.9544;AMR_AF=0.768;AFR_AF=0.5416;EUR_AF=0.6849;SAS_AF=0.8978;AA=C|||;VT=SNP
16	10277263	rs117609472	C	T	100	PASS	AC=331;AF=0.0660942;AN=5008;NS=2504;DP=10411;EAS_AF=0.0595;AMR_AF=0.0605;AFR_AF=0.0045;EUR_AF=0.1113;SAS_AF=0.1135;AA=C|||;VT=SNP
16	10277534	rs3785185	G	A	100	PASS	AC=1127;AF=0.22504;AN=5008;NS=2504;DP=15715;EAS_AF=0.0685;AMR_AF=0.2536;AFR_AF=0.3502;EUR_AF=0.3181;SAS_AF=0.1012;AA=G|||;VT=SNP
16	10278080	rs143673370	G	C	100	PASS	AC=23;AF=0.00459265;AN=5008;NS=2504;DP=19920;EAS_AF=0.0198;AMR_AF=0;AFR_AF=0;EUR_AF=0;SAS_AF=0.0031;AA=G|||;VT=SNP
16	10278158	rs4780874	T	G	100	PASS	AC=3766;AF=0.751997;AN=5008;NS=2504;DP=22000;EAS_AF=0.9315;AMR_AF=0.7435;AFR_AF=0.5643;EUR_AF=0.6819;SAS_AF=0.8988;AA=T|||;VT=SNP
16	10278779	rs1118728	A	G	100	PASS	AC=1414;AF=0.282348;AN=5008;NS=2504;DP=18626;EAS_AF=0.4821;AMR_AF=0.317;AFR_AF=0.0628;EUR_AF=0.2336;SAS_AF=0.3988;AA=A|||;VT=SNP
16	10278903	rs149451873	G	A	100	PASS	AC=24;AF=0.00479233;AN=5008;NS=2504;DP=18824;EAS_AF=0.0208;AMR_AF=0;AFR_AF=0;EUR_AF=0;SAS_AF=0.0031;AA=G|||;VT=SNP
16	10279098	rs11864024	G	T	100	PASS	AC=1126;AF=0.22484;AN=5008;NS=2504;DP=20127;EAS_AF=0.0694;AMR_AF=0.2536;AFR_AF=0.3487;EUR_AF=0.3181;SAS_AF=0.1012;AA=G|||;VT=SNP
16	10279646	rs9926758	T	C	100	PASS	AC=1129;AF=0.225439;AN=5008;NS=2504;DP=15389;EAS_AF=0.0694;AMR_AF=0.2536;AFR_AF=0.3502;EUR_AF=0.3191;SAS_AF=0.1012;AA=t|||;VT=SNP
16	10279848	rs1420666	G	A	100	PASS	AC=2995;AF=0.598043;AN=5008;NS=2504;DP=19766;EAS_AF=0.87;AMR_AF=0.6527;AFR_AF=0.2511;EUR_AF=0.5676;SAS_AF=0.7791;AA=G|||;VT=SNP
16	10279937	rs1896579	G	A	100	PASS	AC=3752;AF=0.749201;AN=5008;NS=2504;DP=20851;EAS_AF=0.9306;AMR_AF=0.7406;AFR_AF=0.5575;EUR_AF=0.6799;SAS_AF=0.8988;AA=G|||;VT=SNP
16	10280016	rs1071504	C	T	100	PASS	AC=3752;AF=0.749201;AN=5008;NS=2504;DP=20821;EAS_AF=0.9306;AMR_AF=0.7406;AFR_AF=0.5575;EUR_AF=0.6799;SAS_AF=0.8988;AA=T|||;VT=SNP
16	10280126	rs7192971	G	A	100	PASS	AC=1129;AF=0.225439;AN=5008;NS=2504;DP=19375;EAS_AF=0.0694;AMR_AF=0.2536;AFR_AF=0.3502;EUR_AF=0.3191;SAS_AF=0.1012;AA=G|||;VT=SNP
16	10280389	rs140511409	T	C	100	PASS	AC=24;AF=0.00479233;AN=5008;NS=2504;DP=22514;EAS_AF=0.0208;AMR_AF=0;AFR_AF=0;EUR_AF=0;SAS_AF=0.0031;AA=T|||;VT=SNP
16	10280758	rs11647417	G	A	100	PASS	AC=1129;AF=0.225439;AN=5008;NS=2504;DP=16759;EAS_AF=0.0704;AMR_AF=0.2536;AFR_AF=0.3502;EUR_AF=0.3181;SAS_AF=0.1012;AA=G|||;VT=SNP
16	10281135	rs58655089	T	G	100	PASS	AC=998;AF=0.199281;AN=5008;NS=2504;DP=16115;EAS_AF=0.3899;AMR_AF=0.1859;AFR_AF=0.0182;EUR_AF=0.1521;SAS_AF=0.3057;AA=T|||;VT=SNP
16	10281150	rs12149871	C	T	100	PASS	AC=1361;AF=0.271765;AN=5008;NS=2504;DP=15631;EAS_AF=0.4742;AMR_AF=0.3141;AFR_AF=0.0416;EUR_AF=0.2276;SAS_AF=0.3896;AA=A|||;VT=SNP
16	10281285	rs1641793	A	G	100	PASS	AC=3753;AF=0.749401;AN=5008;NS=2504;DP=17325;EAS_AF=0.9306;AMR_AF=0.7406;AFR_AF=0.5575;EUR_AF=0.6809;SAS_AF=0.8988;AA=A|||;VT=SNP
16	10281293	rs1666851	G	A	100	PASS	AC=1039;AF=0.207468;AN=5008;NS=2504;DP=17601;EAS_AF=0.3869;AMR_AF=0.1931;AFR_AF=0.0514;EUR_AF=0.1521;SAS_AF=0.3006;AA=G|||;VT=SNP
16	10281466	rs7201428	C	T	100	PASS	AC=1128;AF=0.22524;AN=5008;NS=2504;DP=21785;EAS_AF=0.0694;AMR_AF=0.2536;AFR_AF=0.3502;EUR_AF=0.3181;SAS_AF=0.1012;AA=C|||;VT=SNP
16	10281654	rs7201823	C	T	100	PASS	AC=1128;AF=0.22524;AN=5008;NS=2504;DP=15481;EAS_AF=0.0694;AMR_AF=0.2536;AFR_AF=0.3502;EUR_AF=0.3181;SAS_AF=0.1012;AA=C|||;VT=SNP
16	10281759	rs2195261	A	C	100	PASS	AC=3753;AF=0.749401;AN=5008;NS=2504;DP=16033;EAS_AF=0.9306;AMR_AF=0.7406;AFR_AF=0.5575;EUR_AF=0.6809;SAS_AF=0.8988;AA=A|||;VT=SNP
16	10282036	rs7189818	T	C	100	PASS	AC=1128;AF=0.22524;AN=5008;NS=2504;DP=19912;EAS_AF=0.0694;AMR_AF=0.2536;AFR_AF=0.3502;EUR_AF=0.3181;SAS_AF=0.1012;AA=T|||;VT=SNP
16	10282065	rs7184990	A	G	100	PASS	AC=1128;AF=0.22524;AN=5008;NS=2504;DP=17986;EAS_AF=0.0694;AMR_AF=0.2536;AFR_AF=0.3502;EUR_AF=0.3181;SAS_AF=0.1012;AA=A|||;VT=SNP
16	10282176	rs1346430	C	A	100	PASS	AC=3749;AF=0.748602;AN=5008;NS=2504;DP=17006;EAS_AF=0.9306;AMR_AF=0.7406;AFR_AF=0.556;EUR_AF=0.6799;SAS_AF=0.8978;AA=C|||;VT=SNP
16	10282367	rs1097867	G	A	100	PASS	AC=3752;AF=0.749201;AN=5008;NS=2504;DP=17506;EAS_AF=0.9306;AMR_AF=0.7406;AFR_AF=0.5575;EUR_AF=0.6809;SAS_AF=0.8978;AA=G|||;VT=SNP
16	10282578	rs2909018	C	T	100	PASS	AC=3753;AF=0.749401;AN=5008;NS=2504;DP=15462;EAS_AF=0.9306;AMR_AF=0.7406;AFR_AF=0.5575;EUR_AF=0.6809;SAS_AF=0.8988;AA=C|||;VT=SNP
16	10282734	rs11074637	T	A	100	PASS	AC=3755;AF=0.7498;AN=5008;NS=2504;DP=12427;EAS_AF=0.9306;AMR_AF=0.7406;AFR_AF=0.559;EUR_AF=0.6809;SAS_AF=0.8988;AA=A|||;VT=SNP
16	10282921	rs1650395	G	A	100	PASS	AC=3748;AF=0.748403;AN=5008;NS=2504;DP=17343;EAS_AF=0.9306;AMR_AF=0.7406;AFR_AF=0.5545;EUR_AF=0.6809;SAS_AF=0.8978;AA=G|||;VT=SNP
16	10282975	rs28578260	T	C	100	PASS	AC=534;AF=0.106629;AN=5008;NS=2504;DP=16957;EAS_AF=0.0595;AMR_AF=0.072;AFR_AF=0.1498;EUR_AF=0.1103;SAS_AF=0.1176;AA=T|||;VT=SNP
16	10283119	rs11074638	G	A	100	PASS	AC=3172;AF=0.633387;AN=5008;NS=2504;DP=17735;EAS_AF=0.871;AMR_AF=0.6686;AFR_AF=0.3722;EUR_AF=0.5716;SAS_AF=0.7802;AA=G|||;VT=SNP
16	10283155	rs11074639	C	T	100	PASS	AC=1124;AF=0.224441;AN=5008;NS=2504;DP=18785;EAS_AF=0.0694;AMR_AF=0.2536;AFR_AF=0.3487;EUR_AF=0.3161;SAS_AF=0.1012;AA=C|||;VT=SNP
16	10283242	rs11074640	A	G	100	PASS	AC=1117;AF=0.223043;AN=5008;NS=2504;DP=20510;EAS_AF=0.0694;AMR_AF=0.2536;AFR_AF=0.3434;EUR_AF=0.3161;SAS_AF=0.1012;AA=A|||;VT=SNP
16	10283313	rs11074641	G	C	100	PASS	AC=1125;AF=0.224641;AN=5008;NS=2504;DP=19927;EAS_AF=0.0685;AMR_AF=0.2536;AFR_AF=0.3487;EUR_AF=0.3181;SAS_AF=0.1012;AA=G|||;VT=SNP
16	10283473	rs3865193	G	A	100	PASS	AC=3756;AF=0.75;AN=5008;NS=2504;DP=20741;EAS_AF=0.9306;AMR_AF=0.7406;AFR_AF=0.559;EUR_AF=0.6829;SAS_AF=0.8978;AA=G|||;VT=SNP
16	10283486	rs11641733	C	T	100	PASS	AC=1122;AF=0.224042;AN=5008;NS=2504;DP=20900;EAS_AF=0.0694;AMR_AF=0.2536;AFR_AF=0.348;EUR_AF=0.3151;SAS_AF=0.1012;AA=T|||;VT=SNP
16	10283595	rs11641781	C	A	100	PASS	AC=1119;AF=0.223442;AN=5008;NS=2504;DP=19611;EAS_AF=0.0694;AMR_AF=0.2493;AFR_AF=0.3487;EUR_AF=0.3141;SAS_AF=0.1012;AA=C|||;VT=SNP
16	10284151	rs28575121	G	A	100	PASS	AC=1110;AF=0.221645;AN=5008;NS=2504;DP=14918;EAS_AF=0.0685;AMR_AF=0.2536;AFR_AF=0.3374;EUR_AF=0.3181;SAS_AF=0.1012;AA=G|||;VT=SNP
16	10284156	rs1650396	C	T	100	PASS	AC=3168;AF=0.632588;AN=5008;NS=2504;DP=14498;EAS_AF=0.873;AMR_AF=0.6686;AFR_AF=0.3707;EUR_AF=0.5686;SAS_AF=0.7791;AA=C|||;VT=SNP
16	10284176	rs17671641	G	A	100	PASS	AC=330;AF=0.0658946;AN=5008;NS=2504;DP=16135;EAS_AF=0.0565;AMR_AF=0.0591;AFR_AF=0.0045;EUR_AF=0.1113;SAS_AF=0.1166;AA=G|||;VT=SNP
16	10284216	rs1070495	G	C	100	PASS	AC=4133;AF=0.82528;AN=5008;NS=2504;DP=17201;EAS_AF=0.9444;AMR_AF=0.9092;AFR_AF=0.6021;EUR_AF=0.8867;SAS_AF=0.8814;AA=C|||;VT=SNP
16	10284854	rs3865194	A	C	100	PASS	AC=3754;AF=0.749601;AN=5008;NS=2504;DP=13463;EAS_AF=0.9395;AMR_AF=0.7781;AFR_AF=0.5696;EUR_AF=0.7078;SAS_AF=0.82;AA=A|||;VT=SNP
16	10285079	rs1070496	C	G	100	PASS	AC=3751;AF=0.749002;AN=5008;NS=2504;DP=15972;EAS_AF=0.9395;AMR_AF=0.7767;AFR_AF=0.5643;EUR_AF=0.7127;SAS_AF=0.82;AA=G|||;VT=SNP
16	10285379	rs7202876	G	T	100	PASS	AC=1134;AF=0.226438;AN=5008;NS=2504;DP=19781;EAS_AF=0.0645;AMR_AF=0.2176;AFR_AF=0.3434;EUR_AF=0.2913;SAS_AF=0.1748;AA=G|||;VT=SNP
16	10285492	rs3865195	C	T	100	PASS	AC=3741;AF=0.747005;AN=5008;NS=2504;DP=21146;EAS_AF=0.9355;AMR_AF=0.7767;AFR_AF=0.5635;EUR_AF=0.7078;SAS_AF=0.82;AA=T|||;VT=SNP
16	10285537	rs4780886	G	A	100	PASS	AC=1145;AF=0.228634;AN=5008;NS=2504;DP=21479;EAS_AF=0.0655;AMR_AF=0.2176;AFR_AF=0.3472;EUR_AF=0.2922;SAS_AF=0.1789;AA=G|||;VT=SNP
16	10285569	rs1650397	G	A	100	PASS	AC=3741;AF=0.747005;AN=5008;NS=2504;DP=21563;EAS_AF=0.9355;AMR_AF=0.7767;AFR_AF=0.5635;EUR_AF=0.7078;SAS_AF=0.82;AA=G|||;VT=SNP
16	10285629	rs16957102	T	C	100	PASS	AC=584;AF=0.116613;AN=5008;NS=2504;DP=20009;EAS_AF=0.0605;AMR_AF=0.0735;AFR_AF=0.1853;EUR_AF=0.1113;SAS_AF=0.1176;AA=T|||;VT=SNP
16	10285700	rs71379076	T	A	100	PASS	AC=586;AF=0.117013;AN=5008;NS=2504;DP=20261;EAS_AF=0.0605;AMR_AF=0.0735;AFR_AF=0.1868;EUR_AF=0.1113;SAS_AF=0.1176;AA=T|||;VT=SNP
16	10285985	rs3909797	C	T	100	PASS	AC=1135;AF=0.226637;AN=5008;NS=2504;DP=21263;EAS_AF=0.0665;AMR_AF=0.2176;AFR_AF=0.3427;EUR_AF=0.2913;SAS_AF=0.1748;AA=C|||;VT=SNP
16	10286089	rs1070497	C	G	100	PASS	AC=3747;AF=0.748203;AN=5008;NS=2504;DP=20264;EAS_AF=0.9385;AMR_AF=0.7781;AFR_AF=0.5643;EUR_AF=0.7087;SAS_AF=0.82;AA=G|||;VT=SNP
16	10286631	rs1807353	C	T	100	PASS	AC=332;AF=0.0662939;AN=5008;NS=2504;DP=21678;EAS_AF=0.0595;AMR_AF=0.0591;AFR_AF=0.0045;EUR_AF=0.1093;SAS_AF=0.1176;AA=C|||;VT=SNP
16	10286633	rs2016202	A	G	100	PASS	AC=1283;AF=0.25619;AN=5008;NS=2504;DP=21567;EAS_AF=0.0635;AMR_AF=0.2233;AFR_AF=0.4433;EUR_AF=0.3002;SAS_AF=0.18;AA=A|||;VT=SNP
16	10286706	rs1807354	T	C	100	PASS	AC=584;AF=0.116613;AN=5008;NS=2504;DP=20411;EAS_AF=0.0595;AMR_AF=0.0735;AFR_AF=0.1868;EUR_AF=0.1103;SAS_AF=0.1176;AA=T|||;VT=SNP
16	10287091	rs3865196	T	G	100	PASS	AC=586;AF=0.117013;AN=5008;NS=2504;DP=19368;EAS_AF=0.0595;AMR_AF=0.0735;AFR_AF=0.1876;EUR_AF=0.1103;SAS_AF=0.1186;AA=T|||;VT=SNP
16	10287558	rs13332817	G	A	100	PASS	AC=580;AF=0.115815;AN=5008;NS=2504;DP=19430;EAS_AF=0.0546;AMR_AF=0.072;AFR_AF=0.1868;EUR_AF=0.1103;SAS_AF=0.1196;AA=A|||;VT=SNP
16	10287602	rs13333124	C	G	100	PASS	AC=810;AF=0.161741;AN=5008;NS=2504;DP=19990;EAS_AF=0.0556;AMR_AF=0.0893;AFR_AF=0.3502;EUR_AF=0.1113;SAS_AF=0.1196;AA=G|||;VT=SNP
16	10288184	rs9930500	C	T	100	PASS	AC=574;AF=0.114617;AN=5008;NS=2504;DP=20682;EAS_AF=0.0546;AMR_AF=0.072;AFR_AF=0.1831;EUR_AF=0.1103;SAS_AF=0.1186;AA=C|||;VT=SNP
16	10288251	rs75160553	T	C	100	PASS	AC=398;AF=0.0794728;AN=5008;NS=2504;DP=20614;EAS_AF=0.1458;AMR_AF=0.0461;AFR_AF=0.0189;EUR_AF=0.0706;SAS_AF=0.1258;AA=T|||;VT=SNP
16	10288512	rs9923162	T	C	100	PASS	AC=579;AF=0.115615;AN=5008;NS=2504;DP=18756;EAS_AF=0.0595;AMR_AF=0.072;AFR_AF=0.1831;EUR_AF=0.1093;SAS_AF=0.1196;AA=T|||;VT=SNP
16	10288573	rs9930833	C	T	100	PASS	AC=573;AF=0.114417;AN=5008;NS=2504;DP=19279;EAS_AF=0.0546;AMR_AF=0.072;AFR_AF=0.1831;EUR_AF=0.1093;SAS_AF=0.1186;AA=T|||;VT=SNP
16	10288630	rs8061486	C	T	100	PASS	AC=569;AF=0.113618;AN=5008;NS=2504;DP=17777;EAS_AF=0.0546;AMR_AF=0.0706;AFR_AF=0.1808;EUR_AF=0.1093;SAS_AF=0.1186;AA=T|||;VT=SNP
16	10288862	rs8046217	T	A	100	PASS	AC=580;AF=0.115815;AN=5008;NS=2504;DP=20585;EAS_AF=0.0585;AMR_AF=0.072;AFR_AF=0.1831;EUR_AF=0.1113;SAS_AF=0.1196;AA=T|||;VT=SNP
16	10289290	rs71379077	C	T	100	PASS	AC=513;AF=0.102436;AN=5008;NS=2504;DP=20876;EAS_AF=0.0595;AMR_AF=0.0865;AFR_AF=0.0537;EUR_AF=0.164;SAS_AF=0.1605;AA=C|||;VT=SNP
16	10289302	rs71379078	G	T	100	PASS	AC=466;AF=0.0930511;AN=5008;NS=2504;DP=20633;EAS_AF=0.0595;AMR_AF=0.085;AFR_AF=0.0197;EUR_AF=0.164;SAS_AF=0.1595;AA=G|||;VT=SNP
16	10289738	rs1097869	T	C	100	PASS	AC=1419;AF=0.283347;AN=5008;NS=2504;DP=18849;EAS_AF=0.5476;AMR_AF=0.2839;AFR_AF=0.031;EUR_AF=0.2356;SAS_AF=0.4008;AA=T|||;VT=SNP
16	10289857	rs1111421	G	A	100	PASS	AC=2351;AF=0.469449;AN=5008;NS=2504;DP=19033;EAS_AF=0.4206;AMR_AF=0.415;AFR_AF=0.5726;EUR_AF=0.3767;SAS_AF=0.5143;AA=A|||;VT=SNP
16	10290243	rs17750837	T	C	100	PASS	AC=1155;AF=0.230631;AN=5008;NS=2504;DP=18521;EAS_AF=0.4901;AMR_AF=0.1974;AFR_AF=0.0083;EUR_AF=0.1938;SAS_AF=0.3252;AA=T|||;VT=SNP
16	10290245	rs11647181	C	T	100	PASS	AC=612;AF=0.122204;AN=5008;NS=2504;DP=18434;EAS_AF=0.0456;AMR_AF=0.219;AFR_AF=0.025;EUR_AF=0.2753;SAS_AF=0.1063;AA=C|||;VT=SNP
16	10290575	rs1427858	A	G	100	PASS	AC=2591;AF=0.517372;AN=5008;NS=2504;DP=20211;EAS_AF=0.4712;AMR_AF=0.5418;AFR_AF=0.4554;EUR_AF=0.6322;SAS_AF=0.5133;AA=A|||;VT=SNP
16	10291080	rs11648582	C	G	100	PASS	AC=626;AF=0.125;AN=5008;NS=2504;DP=19015;EAS_AF=0.2847;AMR_AF=0.0922;AFR_AF=0.0053;EUR_AF=0.0865;SAS_AF=0.1851;AA=C|||;VT=SNP
16	10291108	rs35927639	C	T	100	PASS	AC=736;AF=0.146965;AN=5008;NS=2504;DP=20305;EAS_AF=0.0387;AMR_AF=0.1081;AFR_AF=0.1967;EUR_AF=0.1889;SAS_AF=0.1759;AA=C|||;VT=SNP
16	10291296	rs7200200	A	G	100	PASS	AC=2604;AF=0.519968;AN=5008;NS=2504;DP=19515;EAS_AF=0.4732;AMR_AF=0.5432;AFR_AF=0.4652;EUR_AF=0.6322;SAS_AF=0.5102;AA=G|||;VT=SNP
16	10291833	rs11648626	G	A	100	PASS	AC=1884;AF=0.376198;AN=5008;NS=2504;DP=20128;EAS_AF=0.4653;AMR_AF=0.3977;AFR_AF=0.1808;EUR_AF=0.4642;SAS_AF=0.4427;AA=G|||;VT=SNP
16	10291945	rs34901854	C	G	100	PASS	AC=745;AF=0.148762;AN=5008;NS=2504;DP=22475;EAS_AF=0.0437;AMR_AF=0.1081;AFR_AF=0.1997;EUR_AF=0.1889;SAS_AF=0.1759;AA=C|||;VT=SNP
16	10291974	rs11646060	T	G	100	PASS	AC=2593;AF=0.517772;AN=5008;NS=2504;DP=22114;EAS_AF=0.4732;AMR_AF=0.5432;AFR_AF=0.4599;EUR_AF=0.6332;SAS_AF=0.5051;AA=G|||;VT=SNP
16	10292499	rs8063807	C	T	100	PASS	AC=2019;AF=0.403155;AN=5008;NS=2504;DP=18844;EAS_AF=0.4395;AMR_AF=0.3963;AFR_AF=0.3275;EUR_AF=0.4463;SAS_AF=0.4284;AA=T|||;VT=SNP
16	10293085	rs78594968	C	T	100	PASS	AC=422;AF=0.0842652;AN=5008;NS=2504;DP=18710;EAS_AF=0.1399;AMR_AF=0.0562;AFR_AF=0.0197;EUR_AF=0.0825;SAS_AF=0.136;AA=C|||;VT=SNP
16	10293244	rs8047411	G	A	100	PASS	AC=2026;AF=0.404553;AN=5008;NS=2504;DP=16826;EAS_AF=0.4385;AMR_AF=0.3963;AFR_AF=0.3222;EUR_AF=0.4622;SAS_AF=0.4274;AA=G|||;VT=SNP
16	10293477	rs8049007	C	T	100	PASS	AC=2496;AF=0.498403;AN=5008;NS=2504;DP=19175;EAS_AF=0.4425;AMR_AF=0.5245;AFR_AF=0.4425;EUR_AF=0.6143;SAS_AF=0.4939;AA=C|||;VT=SNP
16	10293528	rs8049174	C	T	100	PASS	AC=2496;AF=0.498403;AN=5008;NS=2504;DP=20118;EAS_AF=0.4425;AMR_AF=0.5245;AFR_AF=0.4425;EUR_AF=0.6153;SAS_AF=0.4928;AA=T|||;VT=SNP
16	10293665	rs9924349	G	A	100	PASS	AC=2498;AF=0.498802;AN=5008;NS=2504;DP=17003;EAS_AF=0.4435;AMR_AF=0.5245;AFR_AF=0.4425;EUR_AF=0.6153;SAS_AF=0.4939;AA=G|||;VT=SNP
16	10293678	rs9937681	T	A	100	PASS	AC=2497;AF=0.498602;AN=5008;NS=2504;DP=16938;EAS_AF=0.4425;AMR_AF=0.5245;AFR_AF=0.4425;EUR_AF=0.6153;SAS_AF=0.4939;AA=T|||;VT=SNP
16	10294398	rs1097870	C	T	100	PASS	AC=1364;AF=0.272364;AN=5008;NS=2504;DP=15845;EAS_AF=0.5129;AMR_AF=0.3487;AFR_AF=0.0477;EUR_AF=0.2117;SAS_AF=0.3364;AA=C|||;VT=SNP
16	10294462	rs34168101	G	A	100	PASS	AC=700;AF=0.139776;AN=5008;NS=2504;DP=16078;EAS_AF=0.0387;AMR_AF=0.1037;AFR_AF=0.1747;EUR_AF=0.1879;SAS_AF=0.1728;AA=G|||;VT=SNP
16	10294652	rs9938370	A	G	100	PASS	AC=3677;AF=0.734225;AN=5008;NS=2504;DP=17868;EAS_AF=0.6181;AMR_AF=0.8487;AFR_AF=0.7073;EUR_AF=0.8569;SAS_AF=0.683;AA=G|||;VT=SNP
16	10294893	rs11074650	C	T	100	PASS	AC=3204;AF=0.639776;AN=5008;NS=2504;DP=21018;EAS_AF=0.4782;AMR_AF=0.6254;AFR_AF=0.652;EUR_AF=0.7744;SAS_AF=0.6616;AA=T|||;VT=SNP
16	10295011	rs17671830	C	T	100	PASS	AC=858;AF=0.171326;AN=5008;NS=2504;DP=22751;EAS_AF=0.0397;AMR_AF=0.121;AFR_AF=0.2148;EUR_AF=0.2227;SAS_AF=0.2311;AA=C|||;VT=SNP
16	10295273	rs1362617	T	G	100	PASS	AC=3484;AF=0.695687;AN=5008;NS=2504;DP=22006;EAS_AF=0.9454;AMR_AF=0.5994;AFR_AF=0.5719;EUR_AF=0.5507;SAS_AF=0.8231;AA=T|||;VT=SNP
16	10295325	rs1362618	A	T	100	PASS	AC=3497;AF=0.698283;AN=5008;NS=2504;DP=22460;EAS_AF=0.9563;AMR_AF=0.7478;AFR_AF=0.5356;EUR_AF=0.6074;SAS_AF=0.7106;AA=a|||;VT=SNP
16	10295357	rs4332745	C	T	100	PASS	AC=798;AF=0.159345;AN=5008;NS=2504;DP=22239;EAS_AF=0.0377;AMR_AF=0.1081;AFR_AF=0.1808;EUR_AF=0.2227;SAS_AF=0.227;AA=C|||;VT=SNP
16	10295626	rs142984583	C	T	100	PASS	AC=17;AF=0.00339457;AN=5008;NS=2504;DP=21392;EAS_AF=0.0169;AMR_AF=0;AFR_AF=0;EUR_AF=0;SAS_AF=0;AA=C|||;VT=SNP
16	10295966	rs7185554	C	T	100	PASS	AC=797;AF=0.159145;AN=5008;NS=2504;DP=16270;EAS_AF=0.0377;AMR_AF=0.1167;AFR_AF=0.1626;EUR_AF=0.2386;SAS_AF=0.228;AA=C|||;VT=SNP
16	10296251	rs4780285	C	T	100	PASS	AC=772;AF=0.154153;AN=5008;NS=2504;DP=11090;EAS_AF=0.0377;AMR_AF=0.1138;AFR_AF=0.146;EUR_AF=0.2386;SAS_AF=0.227;AA=C|||;VT=SNP
16	10296687	rs4780888	A	T	100	PASS	AC=796;AF=0.158946;AN=5008;NS=2504;DP=13347;EAS_AF=0.0377;AMR_AF=0.1167;AFR_AF=0.1626;EUR_AF=0.2386;SAS_AF=0.227;AA=A|||;VT=SNP
16	10296707	rs7186994	C	T	100	PASS	AC=805;AF=0.160743;AN=5008;NS=2504;DP=13861;EAS_AF=0.0377;AMR_AF=0.1167;AFR_AF=0.1634;EUR_AF=0.2396;SAS_AF=0.2342;AA=C|||;VT=SNP
16	10297097	rs149733691	A	G	100	PASS	AC=37;AF=0.00738818;AN=5008;NS=2504;DP=19187;EAS_AF=0.0208;AMR_AF=0.0231;AFR_AF=0;EUR_AF=0;SAS_AF=0;AA=A|||;VT=SNP
16	10297259	rs7204150	C	T	100	PASS	AC=834;AF=0.166534;AN=5008;NS=2504;DP=18173;EAS_AF=0.0377;AMR_AF=0.1167;AFR_AF=0.1626;EUR_AF=0.2396;SAS_AF=0.2648;AA=C|||;VT=SNP
16	10298577	rs1097859	C	A	100	PASS	AC=2498;AF=0.498802;AN=5008;NS=2504;DP=19612;EAS_AF=0.9058;AMR_AF=0.4755;AFR_AF=0.3048;EUR_AF=0.3101;SAS_AF=0.5521;AA=c|||;VT=SNP
16	10298931	rs4780889	A	T	100	PASS	AC=813;AF=0.16234;AN=5008;NS=2504;DP=18786;EAS_AF=0.0427;AMR_AF=0.1153;AFR_AF=0.1483;EUR_AF=0.2386;SAS_AF=0.2597;AA=a|||;VT=SNP
16	10299251	rs35989240	C	T	100	PASS	AC=774;AF=0.154553;AN=5008;NS=2504;DP=14277;EAS_AF=0.0486;AMR_AF=0.2579;AFR_AF=0.115;EUR_AF=0.2813;SAS_AF=0.1135;AA=c|||;VT=SNP
16	10299370	rs71379079	C	T	100	PASS	AC=796;AF=0.158946;AN=5008;NS=2504;DP=12288;EAS_AF=0.0417;AMR_AF=0.1138;AFR_AF=0.1445;EUR_AF=0.2366;SAS_AF=0.2515;AA=c|||;VT=SNP
16	10299457	rs7199927	T	A	100	PASS	AC=827;AF=0.165136;AN=5008;NS=2504;DP=12943;EAS_AF=0.0417;AMR_AF=0.1182;AFR_AF=0.1467;EUR_AF=0.2555;SAS_AF=0.2577;AA=t|||;VT=SNP
16	10299543	rs111910395	G	A	100	PASS	AC=294;AF=0.0587061;AN=5008;NS=2504;DP=16587;EAS_AF=0.128;AMR_AF=0.013;AFR_AF=0.0287;EUR_AF=0.0278;SAS_AF=0.092;AA=g|||;VT=SNP
16	10300276	rs7200416	C	G	100	PASS	AC=787;AF=0.157149;AN=5008;NS=2504;DP=23301;EAS_AF=0.0427;AMR_AF=0.111;AFR_AF=0.1437;EUR_AF=0.2227;SAS_AF=0.2587;AA=G|||;VT=SNP
16	10300931	rs11074655	T	C	100	PASS	AC=1683;AF=0.336062;AN=5008;NS=2504;DP=19412;EAS_AF=0.0446;AMR_AF=0.2738;AFR_AF=0.553;EUR_AF=0.3976;SAS_AF=0.3241;AA=C|||;VT=SNP
16	10301059	rs7189298	T	C	100	PASS	AC=3074;AF=0.613818;AN=5008;NS=2504;DP=18441;EAS_AF=0.2698;AMR_AF=0.5735;AFR_AF=0.8192;EUR_AF=0.7525;SAS_AF=0.5767;AA=C|||;VT=SNP
16	10301252	rs12918712	G	A	100	PASS	AC=755;AF=0.150759;AN=5008;NS=2504;DP=14973;EAS_AF=0.0427;AMR_AF=0.1138;AFR_AF=0.1437;EUR_AF=0.2217;SAS_AF=0.2249;AA=G|||;VT=SNP
16	10301539	rs2111222	G	A	100	PASS	AC=805;AF=0.160743;AN=5008;NS=2504;DP=20351;EAS_AF=0.0506;AMR_AF=0.2536;AFR_AF=0.1271;EUR_AF=0.2952;SAS_AF=0.1155;AA=G|||;VT=SNP
16	10302071	rs12149604	G	T	100	PASS	AC=814;AF=0.16254;AN=5008;NS=2504;DP=17973;EAS_AF=0.0427;AMR_AF=0.134;AFR_AF=0.1543;EUR_AF=0.2247;SAS_AF=0.2536;AA=G|||;VT=SNP
16	10302879	rs1834888	A	G	100	PASS	AC=1556;AF=0.310703;AN=5008;NS=2504;DP=17586;EAS_AF=0.0456;AMR_AF=0.2651;AFR_AF=0.4614;EUR_AF=0.3966;SAS_AF=0.3241;AA=a|||;VT=SNP
16	10303092	rs1834889	T	C	100	PASS	AC=1549;AF=0.309305;AN=5008;NS=2504;DP=17677;EAS_AF=0.0456;AMR_AF=0.2651;AFR_AF=0.4614;EUR_AF=0.3966;SAS_AF=0.317;AA=t|||;VT=SNP
16	10303648	rs9937873	G	A	100	PASS	AC=1510;AF=0.301518;AN=5008;NS=2504;DP=17007;EAS_AF=0.0456;AMR_AF=0.2622;AFR_AF=0.4342;EUR_AF=0.3956;SAS_AF=0.317;AA=G|||;VT=SNP
16	10303717	rs17571192	G	C	100	PASS	AC=1506;AF=0.300719;AN=5008;NS=2504;DP=17842;EAS_AF=0.0466;AMR_AF=0.2622;AFR_AF=0.4312;EUR_AF=0.3946;SAS_AF=0.317;AA=C|||;VT=SNP
16	10303734	rs9938544	C	A	100	PASS	AC=1510;AF=0.301518;AN=5008;NS=2504;DP=17935;EAS_AF=0.0456;AMR_AF=0.2622;AFR_AF=0.4342;EUR_AF=0.3946;SAS_AF=0.318;AA=C|||;VT=SNP
16	10303778	rs9928702	A	G	100	PASS	AC=2455;AF=0.490216;AN=5008;NS=2504;DP=17908;EAS_AF=0.0962;AMR_AF=0.5231;AFR_AF=0.6581;EUR_AF=0.6909;SAS_AF=0.4397;AA=G|||;VT=SNP
16	10303822	rs1820630	A	C	100	PASS	AC=2286;AF=0.45647;AN=5008;NS=2504;DP=18168;EAS_AF=0.0962;AMR_AF=0.5159;AFR_AF=0.5356;EUR_AF=0.6889;SAS_AF=0.4397;AA=C|||;VT=SNP
16	10303856	rs9938657	C	T	100	PASS	AC=1510;AF=0.301518;AN=5008;NS=2504;DP=17616;EAS_AF=0.0456;AMR_AF=0.2622;AFR_AF=0.4342;EUR_AF=0.3956;SAS_AF=0.317;AA=C|||;VT=SNP
16	10304121	rs4506897	C	G	100	PASS	AC=2504;AF=0.5;AN=5008;NS=2504;DP=20348;EAS_AF=0.0962;AMR_AF=0.5288;AFR_AF=0.6921;EUR_AF=0.6918;SAS_AF=0.4387;AA=G|||;VT=SNP
16	10304271	rs7186221	T	A	100	PASS	AC=726;AF=0.144968;AN=5008;NS=2504;DP=21080;EAS_AF=0.0506;AMR_AF=0.2522;AFR_AF=0.0688;EUR_AF=0.2932;SAS_AF=0.1166;AA=T|||;VT=SNP
16	10304290	rs7203633	C	A	100	PASS	AC=726;AF=0.144968;AN=5008;NS=2504;DP=20795;EAS_AF=0.0506;AMR_AF=0.2522;AFR_AF=0.0696;EUR_AF=0.2932;SAS_AF=0.1155;AA=C|||;VT=SNP
16	10304755	rs11866936	G	A	100	PASS	AC=2423;AF=0.483826;AN=5008;NS=2504;DP=20510;EAS_AF=0.0962;AMR_AF=0.5202;AFR_AF=0.6346;EUR_AF=0.6909;SAS_AF=0.4407;AA=A|||;VT=SNP
16	10305167	rs7186920	C	T	100	PASS	AC=2113;AF=0.421925;AN=5008;NS=2504;DP=16823;EAS_AF=0.0952;AMR_AF=0.5086;AFR_AF=0.413;EUR_AF=0.6889;SAS_AF=0.4346;AA=C|||;VT=SNP
16	10305496	rs7187626	C	G	100	PASS	AC=2246;AF=0.448482;AN=5008;NS=2504;DP=20018;EAS_AF=0.0982;AMR_AF=0.5144;AFR_AF=0.5076;EUR_AF=0.6899;SAS_AF=0.4346;AA=C|||;VT=SNP
16	10305898	rs11640755	G	A	100	PASS	AC=2258;AF=0.450879;AN=5008;NS=2504;DP=17615;EAS_AF=0.0972;AMR_AF=0.513;AFR_AF=0.5136;EUR_AF=0.6899;SAS_AF=0.4407;AA=A|||;VT=SNP
16	10306337	rs12444872	G	C	100	PASS	AC=2882;AF=0.575479;AN=5008;NS=2504;DP=19400;EAS_AF=0.1944;AMR_AF=0.5591;AFR_AF=0.7421;EUR_AF=0.7485;SAS_AF=0.5767;AA=C|||;VT=SNP
16	10307481	rs7189216	C	T	100	PASS	AC=811;AF=0.161941;AN=5008;NS=2504;DP=20824;EAS_AF=0.0427;AMR_AF=0.1182;AFR_AF=0.1732;EUR_AF=0.2247;SAS_AF=0.2362;AA=C|||;VT=SNP
16	10307538	rs7189897	A	G	100	PASS	AC=2499;AF=0.499002;AN=5008;NS=2504;DP=21569;EAS_AF=0.0982;AMR_AF=0.5259;AFR_AF=0.6876;EUR_AF=0.6909;SAS_AF=0.4407;AA=G|||;VT=SNP
16	10307792	rs11646455	C	A	100	PASS	AC=720;AF=0.14377;AN=5008;NS=2504;DP=20668;EAS_AF=0.0516;AMR_AF=0.2522;AFR_AF=0.0666;EUR_AF=0.2903;SAS_AF=0.1155;AA=C|||;VT=SNP
16	10308335	rs11074658	T	C	100	PASS	AC=1445;AF=0.288538;AN=5008;NS=2504;DP=16498;EAS_AF=0.0456;AMR_AF=0.2579;AFR_AF=0.3858;EUR_AF=0.3976;SAS_AF=0.317;AA=T|||;VT=SNP
16	10308450	rs11074659	G	A	100	PASS	AC=2287;AF=0.456669;AN=5008;NS=2504;DP=18500;EAS_AF=0.0972;AMR_AF=0.5144;AFR_AF=0.5424;EUR_AF=0.6879;SAS_AF=0.4325;AA=G|||;VT=SNP
16	10308466	rs11074660	G	A	100	PASS	AC=2483;AF=0.495807;AN=5008;NS=2504;DP=17884;EAS_AF=0.0972;AMR_AF=0.5259;AFR_AF=0.6793;EUR_AF=0.6918;SAS_AF=0.4356;AA=A|||;VT=SNP
16	10308714	rs7196659	A	T	100	PASS	AC=2386;AF=0.476438;AN=5008;NS=2504;DP=17217;EAS_AF=0.0992;AMR_AF=0.5144;AFR_AF=0.612;EUR_AF=0.6859;SAS_AF=0.4397;AA=T|||;VT=SNP
16	10308912	rs4780287	G	C	100	PASS	AC=1383;AF=0.276158;AN=5008;NS=2504;DP=16889;EAS_AF=0.0456;AMR_AF=0.2507;AFR_AF=0.3472;EUR_AF=0.3907;SAS_AF=0.318;AA=G|||;VT=SNP
16	10309092	rs1427859	C	T	100	PASS	AC=2341;AF=0.467452;AN=5008;NS=2504;DP=18333;EAS_AF=0.0972;AMR_AF=0.513;AFR_AF=0.5809;EUR_AF=0.6859;SAS_AF=0.4387;AA=T|||;VT=SNP
16	10309921	rs2353393	G	A	100	PASS	AC=1422;AF=0.283946;AN=5008;NS=2504;DP=21748;EAS_AF=0.0456;AMR_AF=0.2493;AFR_AF=0.3918;EUR_AF=0.3738;SAS_AF=0.316;AA=A|||;VT=SNP
16	10309954	rs2883153	G	A	100	PASS	AC=1423;AF=0.284145;AN=5008;NS=2504;DP=22008;EAS_AF=0.0456;AMR_AF=0.2507;AFR_AF=0.3896;EUR_AF=0.3748;SAS_AF=0.318;AA=G|||;VT=SNP
16	10310848	rs1097864	T	C	100	PASS	AC=102;AF=0.0203674;AN=5008;NS=2504;DP=21435;EAS_AF=0.0069;AMR_AF=0.0101;AFR_AF=0.0023;EUR_AF=0.0398;SAS_AF=0.046;AA=T|||;VT=SNP
16	10311992	rs78505244	G	A	100	PASS	AC=131;AF=0.0261581;AN=5008;NS=2504;DP=20580;EAS_AF=0.0486;AMR_AF=0.0072;AFR_AF=0;EUR_AF=0.0268;SAS_AF=0.0511;AA=G|||;VT=SNP
16	10313835	rs4780288	C	T	100	PASS	AC=1599;AF=0.319289;AN=5008;NS=2504;DP=17455;EAS_AF=0.0992;AMR_AF=0.3602;AFR_AF=0.2731;EUR_AF=0.5189;SAS_AF=0.3742;AA=T|||;VT=SNP
16	10314003	rs1074368	T	C	100	PASS	AC=2982;AF=0.595447;AN=5008;NS=2504;DP=18487;EAS_AF=0.2688;AMR_AF=0.5634;AFR_AF=0.7511;EUR_AF=0.7505;SAS_AF=0.5849;AA=C|||;VT=SNP
16	10314624	rs1073069	C	G	100	PASS	AC=1524;AF=0.304313;AN=5008;NS=2504;DP=20324;EAS_AF=0.0982;AMR_AF=0.3458;AFR_AF=0.2557;EUR_AF=0.493;SAS_AF=0.3589;AA=C|||;VT=SNP
16	10314830	rs7187966	G	C	100	PASS	AC=1517;AF=0.302915;AN=5008;NS=2504;DP=17672;EAS_AF=0.0982;AMR_AF=0.3473;AFR_AF=0.2496;EUR_AF=0.494;SAS_AF=0.3579;AA=G|||;VT=SNP
16	10314912	rs67858802	C	T	100	PASS	AC=699;AF=0.139577;AN=5008;NS=2504;DP=18095;EAS_AF=0.0556;AMR_AF=0.2435;AFR_AF=0.0484;EUR_AF=0.2913;SAS_AF=0.1196;AA=C|||;VT=SNP
16	10314925	rs7189534	C	G	100	PASS	AC=2019;AF=0.403155;AN=5008;NS=2504;DP=18236;EAS_AF=0.0992;AMR_AF=0.4769;AFR_AF=0.4168;EUR_AF=0.6262;SAS_AF=0.4162;AA=G|||;VT=SNP
16	10315254	rs7195284	A	G	100	PASS	AC=1843;AF=0.368011;AN=5008;NS=2504;DP=21221;EAS_AF=0.0982;AMR_AF=0.3602;AFR_AF=0.4811;EUR_AF=0.495;SAS_AF=0.3681;AA=A|||;VT=SNP
16	10315838	rs2081829	T	C	100	PASS	AC=3069;AF=0.612819;AN=5008;NS=2504;DP=17959;EAS_AF=0.255;AMR_AF=0.5807;AFR_AF=0.8253;EUR_AF=0.7256;SAS_AF=0.6012;AA=T|||;VT=SNP
16	10315905	rs76631202	C	T	100	PASS	AC=204;AF=0.0407348;AN=5008;NS=2504;DP=19918;EAS_AF=0.0952;AMR_AF=0.1412;AFR_AF=0.0008;EUR_AF=0.005;SAS_AF=0.0041;AA=C|||;VT=SNP
16	10316011	rs71379080	C	T	100	PASS	AC=134;AF=0.0267572;AN=5008;NS=2504;DP=21287;EAS_AF=0.004;AMR_AF=0.0432;AFR_AF=0.0045;EUR_AF=0.0596;SAS_AF=0.0348;AA=C|||;VT=SNP
16	10316178	rs1477118	A	G	100	PASS	AC=2547;AF=0.508586;AN=5008;NS=2504;DP=17679;EAS_AF=0.0972;AMR_AF=0.5346;AFR_AF=0.6921;EUR_AF=0.6909;SAS_AF=0.4785;AA=G|||;VT=SNP
16	10316465	rs4780893	A	G	100	PASS	AC=1452;AF=0.289936;AN=5008;NS=2504;DP=20987;EAS_AF=0.0764;AMR_AF=0.3372;AFR_AF=0.1997;EUR_AF=0.503;SAS_AF=0.3793;AA=A|||;VT=SNP
16	10316659	rs4780894	A	G	100	PASS	AC=1441;AF=0.28774;AN=5008;NS=2504;DP=21703;EAS_AF=0.0615;AMR_AF=0.3386;AFR_AF=0.2065;EUR_AF=0.501;SAS_AF=0.3753;AA=A|||;VT=SNP
16	10317056	rs4508419	G	T	100	PASS	AC=320;AF=0.0638978;AN=5008;NS=2504;DP=19308;EAS_AF=0.004;AMR_AF=0.0519;AFR_AF=0.1399;EUR_AF=0.0586;SAS_AF=0.0368;AA=G|||;VT=SNP
16	10317119	rs1111517	C	G	100	PASS	AC=1472;AF=0.29393;AN=5008;NS=2504;DP=20661;EAS_AF=0.0625;AMR_AF=0.3429;AFR_AF=0.2284;EUR_AF=0.5;SAS_AF=0.3742;AA=G|||;VT=SNP
16	10317253	rs12928398	G	A	100	PASS	AC=1422;AF=0.283946;AN=5008;NS=2504;DP=16395;EAS_AF=0.0625;AMR_AF=0.3372;AFR_AF=0.1952;EUR_AF=0.497;SAS_AF=0.3753;AA=G|||;VT=SNP
16	10317597	rs11649336	T	C	100	PASS	AC=1753;AF=0.35004;AN=5008;NS=2504;DP=16495;EAS_AF=0.0625;AMR_AF=0.3588;AFR_AF=0.4304;EUR_AF=0.502;SAS_AF=0.3753;AA=T|||;VT=SNP
16	10318104	rs77876828	C	T	100	PASS	AC=320;AF=0.0638978;AN=5008;NS=2504;DP=13682;EAS_AF=0.004;AMR_AF=0.0519;AFR_AF=0.1392;EUR_AF=0.0596;SAS_AF=0.0368;AA=C|||;VT=SNP
16	10318165	rs74780875	A	C	100	PASS	AC=326;AF=0.0650958;AN=5008;NS=2504;DP=15833;EAS_AF=0.004;AMR_AF=0.0519;AFR_AF=0.1437;EUR_AF=0.0596;SAS_AF=0.0368;AA=A|||;VT=SNP
16	10318324	rs4780895	G	A	100	PASS	AC=1977;AF=0.394768;AN=5008;NS=2504;DP=15535;EAS_AF=0.0645;AMR_AF=0.4049;AFR_AF=0.4992;EUR_AF=0.5596;SAS_AF=0.4172;AA=A|||;VT=SNP
16	10318531	rs4780896	C	T	100	PASS	AC=1537;AF=0.306909;AN=5008;NS=2504;DP=18497;EAS_AF=0.0615;AMR_AF=0.3473;AFR_AF=0.2731;EUR_AF=0.499;SAS_AF=0.3793;AA=C|||;VT=SNP
16	10318570	rs4780897	T	C	100	PASS	AC=1449;AF=0.289337;AN=5008;NS=2504;DP=26030;EAS_AF=0.0605;AMR_AF=0.3415;AFR_AF=0.2156;EUR_AF=0.497;SAS_AF=0.3742;AA=T|||;VT=SNP
16	10319355	rs111618689	C	A	100	PASS	AC=56;AF=0.0111821;AN=5008;NS=2504;DP=10617;EAS_AF=0.0317;AMR_AF=0.0043;AFR_AF=0;EUR_AF=0.0179;SAS_AF=0.0031;AA=C|||;VT=SNP
16	10319513	rs74882382	C	A	100	PASS	AC=56;AF=0.0111821;AN=5008;NS=2504;DP=13971;EAS_AF=0.0317;AMR_AF=0.0043;AFR_AF=0;EUR_AF=0.0179;SAS_AF=0.0031;AA=C|||;VT=SNP
16	10319613	rs1344689	T	C	100	PASS	AC=2496;AF=0.498403;AN=5008;NS=2504;DP=16880;EAS_AF=0.0685;AMR_AF=0.5346;AFR_AF=0.6808;EUR_AF=0.6849;SAS_AF=0.4775;AA=C|||;VT=SNP
16	10320742	rs34322382	G	A	100	PASS	AC=644;AF=0.128594;AN=5008;NS=2504;DP=17323;EAS_AF=0.003;AMR_AF=0.0735;AFR_AF=0.3676;EUR_AF=0.0616;SAS_AF=0.0429;AA=A|||;VT=SNP
16	10321520	rs72777827	G	A	100	PASS	AC=437;AF=0.0872604;AN=5008;NS=2504;DP=20891;EAS_AF=0.1984;AMR_AF=0.0735;AFR_AF=0.0023;EUR_AF=0.0646;SAS_AF=0.1207;AA=G|||;VT=SNP
16	10321743	rs16957183	T	C	100	PASS	AC=362;AF=0.0722843;AN=5008;NS=2504;DP=20784;EAS_AF=0.004;AMR_AF=0.0519;AFR_AF=0.1702;EUR_AF=0.0606;SAS_AF=0.0368;AA=T|||;VT=SNP
16	10322576	rs34224602	A	C	100	PASS	AC=193;AF=0.0385383;AN=5008;NS=2504;DP=20941;EAS_AF=0.004;AMR_AF=0.0461;AFR_AF=0.0454;EUR_AF=0.0606;SAS_AF=0.0368;AA=A|||;VT=SNP
16	10323473	rs4780289	G	A	100	PASS	AC=1294;AF=0.258387;AN=5008;NS=2504;DP=16841;EAS_AF=0.0615;AMR_AF=0.3314;AFR_AF=0.084;EUR_AF=0.498;SAS_AF=0.3988;AA=G|||;VT=SNP
16	10324147	rs7201055	T	C	100	PASS	AC=2048;AF=0.408946;AN=5008;NS=2504;DP=20729;EAS_AF=0.0655;AMR_AF=0.4078;AFR_AF=0.5333;EUR_AF=0.5666;SAS_AF=0.4335;AA=T|||;VT=SNP
16	10324233	rs7201275	T	C	100	PASS	AC=2048;AF=0.408946;AN=5008;NS=2504;DP=23088;EAS_AF=0.0655;AMR_AF=0.4078;AFR_AF=0.5333;EUR_AF=0.5666;SAS_AF=0.4335;AA=C|||;VT=SNP
16	10324807	rs7196794	C	T	100	PASS	AC=671;AF=0.133986;AN=5008;NS=2504;DP=19739;EAS_AF=0.003;AMR_AF=0.072;AFR_AF=0.3933;EUR_AF=0.0606;SAS_AF=0.0378;AA=c|||;VT=SNP
16	10324828	rs7202445	T	G	100	PASS	AC=704;AF=0.140575;AN=5008;NS=2504;DP=20891;EAS_AF=0.003;AMR_AF=0.072;AFR_AF=0.4183;EUR_AF=0.0606;SAS_AF=0.0378;AA=t|||;VT=SNP
16	10324874	rs1097860	G	A	100	PASS	AC=157;AF=0.0313498;AN=5008;NS=2504;DP=20753;EAS_AF=0.0506;AMR_AF=0.0173;AFR_AF=0.0023;EUR_AF=0.0437;SAS_AF=0.0481;AA=g|||;VT=SNP
16	10325125	rs28687957	C	A	100	PASS	AC=672;AF=0.134185;AN=5008;NS=2504;DP=18135;EAS_AF=0.003;AMR_AF=0.072;AFR_AF=0.3933;EUR_AF=0.0616;SAS_AF=0.0378;AA=a|||;VT=SNP
16	10325245	rs8060023	C	T	100	PASS	AC=2479;AF=0.495008;AN=5008;NS=2504;DP=15506;EAS_AF=0.0655;AMR_AF=0.5403;AFR_AF=0.6641;EUR_AF=0.6829;SAS_AF=0.4836;AA=t|||;VT=SNP
16	10325345	rs28703301	G	A	100	PASS	AC=664;AF=0.132588;AN=5008;NS=2504;DP=14179;EAS_AF=0.003;AMR_AF=0.0706;AFR_AF=0.388;EUR_AF=0.0616;SAS_AF=0.0378;AA=g|||;VT=SNP
16	10326235	rs28438952	G	A	100	PASS	AC=337;AF=0.0672923;AN=5008;NS=2504;DP=15229;EAS_AF=0.003;AMR_AF=0.0562;AFR_AF=0.1483;EUR_AF=0.0616;SAS_AF=0.0378;AA=G|||;VT=SNP
16	10326287	rs28693847	T	C	100	PASS	AC=673;AF=0.134385;AN=5008;NS=2504;DP=11818;EAS_AF=0.003;AMR_AF=0.072;AFR_AF=0.3933;EUR_AF=0.0626;SAS_AF=0.0378;AA=t|||;VT=SNP
16	10326457	rs35882777	G	A	100	PASS	AC=200;AF=0.0399361;AN=5008;NS=2504;DP=18987;EAS_AF=0.003;AMR_AF=0.0447;AFR_AF=0.0507;EUR_AF=0.0596;SAS_AF=0.0399;AA=G|||;VT=SNP
16	10326587	rs74250871	G	A	100	PASS	AC=223;AF=0.0445288;AN=5008;NS=2504;DP=17903;EAS_AF=0.003;AMR_AF=0.0504;AFR_AF=0.0643;EUR_AF=0.0606;SAS_AF=0.0399;AA=G|||;VT=SNP
16	10327072	rs7186110	T	C	100	PASS	AC=2037;AF=0.406749;AN=5008;NS=2504;DP=21974;EAS_AF=0.0625;AMR_AF=0.3977;AFR_AF=0.5378;EUR_AF=0.5616;SAS_AF=0.4315;AA=C|||;VT=SNP
16	10327125	rs7202167	G	A	100	PASS	AC=1310;AF=0.261581;AN=5008;NS=2504;DP=19967;EAS_AF=0.0565;AMR_AF=0.3228;AFR_AF=0.1195;EUR_AF=0.497;SAS_AF=0.3793;AA=G|||;VT=SNP
16	10327329	rs1097863	T	G	100	PASS	AC=1235;AF=0.246605;AN=5008;NS=2504;DP=21942;EAS_AF=0.5665;AMR_AF=0.3242;AFR_AF=0.0113;EUR_AF=0.1799;SAS_AF=0.2485;AA=T|||;VT=SNP
16	10327553	rs7202964	G	A	100	PASS	AC=1774;AF=0.354233;AN=5008;NS=2504;DP=19234;EAS_AF=0.0595;AMR_AF=0.4625;AFR_AF=0.2579;EUR_AF=0.6193;SAS_AF=0.4387;AA=A|||;VT=SNP
16	10327763	rs59661949	C	T	100	PASS	AC=713;AF=0.142372;AN=5008;NS=2504;DP=19254;EAS_AF=0.004;AMR_AF=0.072;AFR_AF=0.4183;EUR_AF=0.0606;SAS_AF=0.046;AA=T|||;VT=SNP
16	10328506	rs71379082	G	T	100	PASS	AC=135;AF=0.0269569;AN=5008;NS=2504;DP=20765;EAS_AF=0.003;AMR_AF=0.0418;AFR_AF=0.0045;EUR_AF=0.0596;SAS_AF=0.0378;AA=G|||;VT=SNP
16	10328558	rs12923462	A	G	100	PASS	AC=1895;AF=0.378395;AN=5008;NS=2504;DP=19271;EAS_AF=0.0615;AMR_AF=0.4712;AFR_AF=0.3336;EUR_AF=0.6282;SAS_AF=0.4427;AA=G|||;VT=SNP
16	10328560	rs12599290	T	A	100	PASS	AC=462;AF=0.0922524;AN=5008;NS=2504;DP=19209;EAS_AF=0.2212;AMR_AF=0.0764;AFR_AF=0.0023;EUR_AF=0.0686;SAS_AF=0.1166;AA=T|||;VT=SNP
16	10329510	rs35809230	T	C	100	PASS	AC=140;AF=0.0279553;AN=5008;NS=2504;DP=17456;EAS_AF=0.004;AMR_AF=0.0418;AFR_AF=0.0045;EUR_AF=0.0616;SAS_AF=0.0399;AA=T|||;VT=SNP
16	10329905	rs13332694	C	T	100	PASS	AC=590;AF=0.117812;AN=5008;NS=2504;DP=19350;EAS_AF=0.004;AMR_AF=0.0677;AFR_AF=0.3306;EUR_AF=0.0596;SAS_AF=0.0429;AA=T|||;VT=SNP
16	10330790	rs117868054	A	G	100	PASS	AC=33;AF=0.00658946;AN=5008;NS=2504;DP=18651;EAS_AF=0.0308;AMR_AF=0;AFR_AF=0;EUR_AF=0;SAS_AF=0.002;AA=A|||;VT=SNP
16	10331102	rs28524468	C	T	100	PASS	AC=1083;AF=0.216254;AN=5008;NS=2504;DP=17391;EAS_AF=0.006;AMR_AF=0.2046;AFR_AF=0.4924;EUR_AF=0.1819;SAS_AF=0.1033;AA=C|||;VT=SNP
16	10331145	rs7206543	C	T	100	PASS	AC=1085;AF=0.216653;AN=5008;NS=2504;DP=16146;EAS_AF=0.006;AMR_AF=0.2046;AFR_AF=0.4939;EUR_AF=0.1819;SAS_AF=0.1033;AA=C|||;VT=SNP
16	10331953	rs12708669	C	A	100	PASS	AC=574;AF=0.114617;AN=5008;NS=2504;DP=23506;EAS_AF=0.004;AMR_AF=0.0663;AFR_AF=0.323;EUR_AF=0.0577;SAS_AF=0.0399;AA=C|||;VT=SNP
16	10332071	rs6497811	T	G	100	PASS	AC=1777;AF=0.354832;AN=5008;NS=2504;DP=22208;EAS_AF=0.0615;AMR_AF=0.4654;AFR_AF=0.2368;EUR_AF=0.6302;SAS_AF=0.455;AA=T|||;VT=SNP
16	10332175	rs7188822	G	T	100	PASS	AC=1737;AF=0.346845;AN=5008;NS=2504;DP=19288;EAS_AF=0.0595;AMR_AF=0.4597;AFR_AF=0.2352;EUR_AF=0.6093;SAS_AF=0.4438;AA=G|||;VT=SNP
16	10333066	rs8053507	G	C	100	PASS	AC=2181;AF=0.435503;AN=5008;NS=2504;DP=17884;EAS_AF=0.0615;AMR_AF=0.4885;AFR_AF=0.5348;EUR_AF=0.6282;SAS_AF=0.4509;AA=N|||;VT=SNP
16	10334645	rs79162951	C	T	100	PASS	AC=149;AF=0.0297524;AN=5008;NS=2504;DP=21862;EAS_AF=0.0397;AMR_AF=0.0072;AFR_AF=0.0008;EUR_AF=0.0209;SAS_AF=0.0838;AA=C|||;VT=SNP
16	10335004	rs79693184	T	C	100	PASS	AC=1185;AF=0.236621;AN=5008;NS=2504;DP=23600;EAS_AF=0.5446;AMR_AF=0.2723;AFR_AF=0.1059;EUR_AF=0.0567;SAS_AF=0.2556;AA=T|||;VT=SNP
16	10336145	rs194347	C	G	100	PASS	AC=2439;AF=0.487021;AN=5008;NS=2504;DP=20034;EAS_AF=0.1022;AMR_AF=0.4352;AFR_AF=0.7436;EUR_AF=0.6014;SAS_AF=0.456;AA=G|||;VT=SNP
16	10336369	rs9926371	C	T	100	PASS	AC=839;AF=0.167532;AN=5008;NS=2504;DP=21100;EAS_AF=0.2837;AMR_AF=0.1138;AFR_AF=0.2201;EUR_AF=0.0368;SAS_AF=0.1493;AA=C|||;VT=SNP
16	10336503	rs11648669	T	C	100	PASS	AC=1452;AF=0.289936;AN=5008;NS=2504;DP=22027;EAS_AF=0.1389;AMR_AF=0.2738;AFR_AF=0.2761;EUR_AF=0.4235;SAS_AF=0.3384;AA=T|||;VT=SNP
16	10336665	rs8051514	G	A	100	PASS	AC=506;AF=0.101038;AN=5008;NS=2504;DP=19143;EAS_AF=0.0169;AMR_AF=0.062;AFR_AF=0.2708;EUR_AF=0.0089;SAS_AF=0.0808;AA=g|||;VT=SNP
16	10336730	rs194348	C	G	100	PASS	AC=1322;AF=0.263978;AN=5008;NS=2504;DP=21151;EAS_AF=0.0952;AMR_AF=0.3098;AFR_AF=0.4145;EUR_AF=0.2495;SAS_AF=0.2168;AA=C|||;VT=SNP
16	10336979	rs8047197	C	T	100	PASS	AC=2299;AF=0.459065;AN=5008;NS=2504;DP=19529;EAS_AF=0.3442;AMR_AF=0.4452;AFR_AF=0.621;EUR_AF=0.4453;SAS_AF=0.3824;AA=T|||;VT=SNP
16	10336997	rs8045955	G	A	100	PASS	AC=2265;AF=0.452276;AN=5008;NS=2504;DP=19955;EAS_AF=0.3423;AMR_AF=0.4496;AFR_AF=0.5688;EUR_AF=0.4702;SAS_AF=0.3916;AA=A|||;VT=SNP
16	10337494	rs11642454	T	C	100	PASS	AC=966;AF=0.192891;AN=5008;NS=2504;DP=15220;EAS_AF=0.005;AMR_AF=0.219;AFR_AF=0.2405;EUR_AF=0.3141;SAS_AF=0.1789;AA=T|||;VT=SNP
16	10337843	rs75752293	A	G	100	PASS	AC=1004;AF=0.200479;AN=5008;NS=2504;DP=17769;EAS_AF=0.3304;AMR_AF=0.196;AFR_AF=0.1785;EUR_AF=0.1252;SAS_AF=0.1769;AA=a|||;VT=SNP
16	10337876	rs3852747	C	A	100	PASS	AC=2194;AF=0.438099;AN=5008;NS=2504;DP=17437;EAS_AF=0.0883;AMR_AF=0.5159;AFR_AF=0.5991;EUR_AF=0.5875;SAS_AF=0.3722;AA=C|||;VT=SNP
16	10337879	rs11642614	T	C	100	PASS	AC=982;AF=0.196086;AN=5008;NS=2504;DP=17384;EAS_AF=0.005;AMR_AF=0.2133;AFR_AF=0.2474;EUR_AF=0.327;SAS_AF=0.1769;AA=T|||;VT=SNP
16	10338295	rs1097894	T	C	100	PASS	AC=4215;AF=0.841653;AN=5008;NS=2504;DP=15674;EAS_AF=0.6498;AMR_AF=0.8559;AFR_AF=0.848;EUR_AF=0.9692;SAS_AF=0.8896;AA=C|||;VT=SNP
16	10338520	rs9929744	T	C	100	PASS	AC=1455;AF=0.290535;AN=5008;NS=2504;DP=19614;EAS_AF=0.0099;AMR_AF=0.3156;AFR_AF=0.3775;EUR_AF=0.4543;SAS_AF=0.2761;AA=-|||;VT=SNP
16	10338786	rs8053153	G	A	100	PASS	AC=1547;AF=0.308906;AN=5008;NS=2504;DP=19358;EAS_AF=0.0089;AMR_AF=0.317;AFR_AF=0.4856;EUR_AF=0.4284;SAS_AF=0.2505;AA=A|||;VT=SNP
16	10338793	rs1097895	T	A	100	PASS	AC=453;AF=0.0904553;AN=5008;NS=2504;DP=19580;EAS_AF=0.0149;AMR_AF=0.1282;AFR_AF=0.0098;EUR_AF=0.1998;SAS_AF=0.138;AA=T|||;VT=SNP
16	10339548	rs1097897	T	C	100	PASS	AC=1329;AF=0.265375;AN=5008;NS=2504;DP=18649;EAS_AF=0.3681;AMR_AF=0.3631;AFR_AF=0.0688;EUR_AF=0.326;SAS_AF=0.2935;AA=T|||;VT=SNP
16	10340083	rs1097898	A	T	100	PASS	AC=3631;AF=0.72504;AN=5008;NS=2504;DP=16955;EAS_AF=0.6359;AMR_AF=0.804;AFR_AF=0.8011;EUR_AF=0.7396;SAS_AF=0.6431;AA=T|||;VT=SNP
16	10340781	rs1097899	T	C	100	PASS	AC=2207;AF=0.440695;AN=5008;NS=2504;DP=19645;EAS_AF=0.6319;AMR_AF=0.5014;AFR_AF=0.2905;EUR_AF=0.3738;SAS_AF=0.4724;AA=T|||;VT=SNP
16	10340864	rs1097900	A	T	100	PASS	AC=1968;AF=0.392971;AN=5008;NS=2504;DP=15094;EAS_AF=0.627;AMR_AF=0.4856;AFR_AF=0.1316;EUR_AF=0.3668;SAS_AF=0.4663;AA=A|||;VT=SNP
16	10341141	rs1077836	A	C	100	PASS	AC=1450;AF=0.289537;AN=5008;NS=2504;DP=20525;EAS_AF=0.3681;AMR_AF=0.4164;AFR_AF=0.1089;EUR_AF=0.3439;SAS_AF=0.3067;AA=A|||;VT=SNP
16	10341515	rs17603318	G	T	100	PASS	AC=1033;AF=0.20627;AN=5008;NS=2504;DP=21450;EAS_AF=0.2113;AMR_AF=0.2233;AFR_AF=0.1293;EUR_AF=0.2147;SAS_AF=0.2843;AA=G|||;VT=SNP
16	10341598	rs7192868	A	G	100	PASS	AC=1629;AF=0.32528;AN=5008;NS=2504;DP=18386;EAS_AF=0.2837;AMR_AF=0.3026;AFR_AF=0.3147;EUR_AF=0.3718;SAS_AF=0.3507;AA=A|||;VT=SNP
16	10342484	rs11074679	T	C	100	PASS	AC=1167;AF=0.233027;AN=5008;NS=2504;DP=19380;EAS_AF=0.0248;AMR_AF=0.1556;AFR_AF=0.5605;EUR_AF=0.1789;SAS_AF=0.1155;AA=T|||;VT=SNP
16	10342518	rs1103909	G	A	100	PASS	AC=1550;AF=0.309505;AN=5008;NS=2504;DP=19420;EAS_AF=0.5278;AMR_AF=0.4121;AFR_AF=0.0567;EUR_AF=0.2714;SAS_AF=0.3926;AA=G|||;VT=SNP
16	10342803	rs1104195	A	G	100	PASS	AC=3161;AF=0.63119;AN=5008;NS=2504;DP=15530;EAS_AF=0.7887;AMR_AF=0.6873;AFR_AF=0.5393;EUR_AF=0.5596;SAS_AF=0.6268;AA=G|||;VT=SNP
16	10342874	rs12597460	G	A	100	PASS	AC=1243;AF=0.248203;AN=5008;NS=2504;DP=14379;EAS_AF=0.4752;AMR_AF=0.2219;AFR_AF=0.0575;EUR_AF=0.2644;SAS_AF=0.274;AA=G|||;VT=SNP
16	10342899	rs12597609	C	G	100	PASS	AC=1549;AF=0.309305;AN=5008;NS=2504;DP=15128;EAS_AF=0.5317;AMR_AF=0.4063;AFR_AF=0.0598;EUR_AF=0.2734;SAS_AF=0.3855;AA=C|||;VT=SNP
16	10342944	rs111814624	G	A	100	PASS	AC=714;AF=0.142572;AN=5008;NS=2504;DP=15782;EAS_AF=0.253;AMR_AF=0.1369;AFR_AF=0.0605;EUR_AF=0.1412;SAS_AF=0.1452;AA=G|||;VT=SNP
16	10343038	rs1104039	C	G	100	PASS	AC=1724;AF=0.344249;AN=5008;NS=2504;DP=19872;EAS_AF=0.5248;AMR_AF=0.4193;AFR_AF=0.1846;EUR_AF=0.2753;SAS_AF=0.3916;AA=C|||;VT=SNP
16	10343109	rs112848012	C	T	100	PASS	AC=1044;AF=0.208466;AN=5008;NS=2504;DP=15761;EAS_AF=0.252;AMR_AF=0.2291;AFR_AF=0.1082;EUR_AF=0.2734;SAS_AF=0.2178;AA=C|||;VT=SNP
16	10343200	rs1734220	G	A	100	PASS	AC=3890;AF=0.776757;AN=5008;NS=2504;DP=15403;EAS_AF=0.8175;AMR_AF=0.7925;AFR_AF=0.8389;EUR_AF=0.6909;SAS_AF=0.728;AA=A|||;VT=SNP
16	10344326	rs77056145	A	G	100	PASS	AC=58;AF=0.0115815;AN=5008;NS=2504;DP=21738;EAS_AF=0.0556;AMR_AF=0.0029;AFR_AF=0;EUR_AF=0;SAS_AF=0;AA=A|||;VT=SNP
16	10344602	rs1079281	G	A	100	PASS	AC=478;AF=0.0954473;AN=5008;NS=2504;DP=19856;EAS_AF=0.1071;AMR_AF=0.1196;AFR_AF=0.0076;EUR_AF=0.1581;SAS_AF=0.1207;AA=g|||;VT=SNP
16	10344664	rs3852748	G	C	100	PASS	AC=1699;AF=0.339257;AN=5008;NS=2504;DP=22204;EAS_AF=0.2073;AMR_AF=0.4337;AFR_AF=0.3359;EUR_AF=0.4105;SAS_AF=0.3395;AA=G|||;VT=SNP
16	10344825	rs1065832	C	T	100	PASS	AC=523;AF=0.104433;AN=5008;NS=2504;DP=21539;EAS_AF=0.1022;AMR_AF=0.1297;AFR_AF=0.0061;EUR_AF=0.1958;SAS_AF=0.1278;AA=C|||;VT=SNP
16	10344850	rs76464256	T	C	100	PASS	AC=310;AF=0.061901;AN=5008;NS=2504;DP=21434;EAS_AF=0.0476;AMR_AF=0.0648;AFR_AF=0.0159;EUR_AF=0.0706;SAS_AF=0.1278;AA=T|||;VT=SNP
16	10345242	rs57083545	G	A	100	PASS	AC=61;AF=0.0121805;AN=5008;NS=2504;DP=22426;EAS_AF=0.0367;AMR_AF=0.0331;AFR_AF=0;EUR_AF=0;SAS_AF=0.001;AA=G|||;VT=SNP
16	10345282	rs1079135	C	T	100	PASS	AC=502;AF=0.10024;AN=5008;NS=2504;DP=22922;EAS_AF=0.1022;AMR_AF=0.121;AFR_AF=0.0061;EUR_AF=0.1849;SAS_AF=0.1237;AA=C|||;VT=SNP
16	10345668	rs3852749	G	A	100	PASS	AC=2455;AF=0.490216;AN=5008;NS=2504;DP=19603;EAS_AF=0.3502;AMR_AF=0.6268;AFR_AF=0.3986;EUR_AF=0.6183;SAS_AF=0.5297;AA=G|||;VT=SNP
16	10345749	rs8058947	T	C	100	PASS	AC=335;AF=0.066893;AN=5008;NS=2504;DP=15897;EAS_AF=0.0496;AMR_AF=0.0677;AFR_AF=0.0408;EUR_AF=0.0656;SAS_AF=0.1207;AA=T|||;VT=SNP
16	10345828	rs66550826	C	T	100	PASS	AC=730;AF=0.145767;AN=5008;NS=2504;DP=13964;EAS_AF=0.2044;AMR_AF=0.1513;AFR_AF=0.0182;EUR_AF=0.2008;SAS_AF=0.1973;AA=C|||;VT=SNP
16	10345849	rs66508177	T	C	100	PASS	AC=791;AF=0.157947;AN=5008;NS=2504;DP=14190;EAS_AF=0.2371;AMR_AF=0.147;AFR_AF=0.0847;EUR_AF=0.1491;SAS_AF=0.1922;AA=T|||;VT=SNP
16	10346332	rs79364939	C	T	100	PASS	AC=273;AF=0.0545128;AN=5008;NS=2504;DP=14933;EAS_AF=0.0466;AMR_AF=0.0303;AFR_AF=0.0182;EUR_AF=0.0666;SAS_AF=0.1166;AA=C|||;VT=SNP
16	10346479	rs8043680	T	G	100	PASS	AC=1872;AF=0.373802;AN=5008;NS=2504;DP=15526;EAS_AF=0.2748;AMR_AF=0.5101;AFR_AF=0.3434;EUR_AF=0.4384;SAS_AF=0.3538;AA=T|||;VT=SNP
16	10346512	rs6497829	G	C	100	PASS	AC=1084;AF=0.216454;AN=5008;NS=2504;DP=15541;EAS_AF=0.2014;AMR_AF=0.1744;AFR_AF=0.2874;EUR_AF=0.1998;SAS_AF=0.183;AA=G|||;VT=SNP
16	10346815	rs6497830	G	T	100	PASS	AC=2748;AF=0.548722;AN=5008;NS=2504;DP=16955;EAS_AF=0.6131;AMR_AF=0.4452;AFR_AF=0.6135;EUR_AF=0.499;SAS_AF=0.5194;AA=T|||;VT=SNP
16	10346880	rs11649275	C	G	100	PASS	AC=572;AF=0.114217;AN=5008;NS=2504;DP=17960;EAS_AF=0.0159;AMR_AF=0.1873;AFR_AF=0.0136;EUR_AF=0.2903;SAS_AF=0.1186;AA=C|||;VT=SNP
16	10347626	rs3852750	T	C	100	PASS	AC=1813;AF=0.362021;AN=5008;NS=2504;DP=11915;EAS_AF=0.3145;AMR_AF=0.4741;AFR_AF=0.1967;EUR_AF=0.5239;SAS_AF=0.3885;AA=T|||;VT=SNP
16	10347629	rs74985119	T	C	100	PASS	AC=642;AF=0.128195;AN=5008;NS=2504;DP=11936;EAS_AF=0.2907;AMR_AF=0.1599;AFR_AF=0.0582;EUR_AF=0.0666;SAS_AF=0.0961;AA=T|||;VT=SNP
16	10347651	rs3852751	C	A	100	PASS	AC=502;AF=0.10024;AN=5008;NS=2504;DP=11776;EAS_AF=0.0913;AMR_AF=0.0634;AFR_AF=0.0182;EUR_AF=0.0885;SAS_AF=0.2587;AA=C|||;VT=SNP
16	10347790	rs17762213	A	C	100	PASS	AC=651;AF=0.129992;AN=5008;NS=2504;DP=13883;EAS_AF=0.2946;AMR_AF=0.1628;AFR_AF=0.0552;EUR_AF=0.0706;SAS_AF=0.0992;AA=A|||;VT=SNP
16	10348192	rs3865197	A	T	100	PASS	AC=3685;AF=0.735823;AN=5008;NS=2504;DP=17400;EAS_AF=0.6091;AMR_AF=0.7983;AFR_AF=0.5832;EUR_AF=0.8757;SAS_AF=0.8845;AA=T|||;VT=SNP
16	10349007	rs79156558	A	G	100	PASS	AC=44;AF=0.00878594;AN=5008;NS=2504;DP=12707;EAS_AF=0.0397;AMR_AF=0;AFR_AF=0;EUR_AF=0.003;SAS_AF=0.001;AA=A|||;VT=SNP
16	10349311	rs171733	C	G	100	PASS	AC=3287;AF=0.65635;AN=5008;NS=2504;DP=16960;EAS_AF=0.373;AMR_AF=0.6499;AFR_AF=0.6483;EUR_AF=0.8101;SAS_AF=0.8057;AA=G|||;VT=SNP
16	10349493	rs79118815	G	A	100	PASS	AC=640;AF=0.127796;AN=5008;NS=2504;DP=20047;EAS_AF=0.2867;AMR_AF=0.1571;AFR_AF=0.0696;EUR_AF=0.0676;SAS_AF=0.0838;AA=g|||;VT=SNP
16	10349893	rs11074683	C	T	100	PASS	AC=1024;AF=0.204473;AN=5008;NS=2504;DP=21527;EAS_AF=0.0288;AMR_AF=0.2622;AFR_AF=0.1717;EUR_AF=0.3529;SAS_AF=0.2362;AA=C|||;VT=SNP
16	10349939	rs194346	C	G	100	PASS	AC=3855;AF=0.769768;AN=5008;NS=2504;DP=20281;EAS_AF=0.6409;AMR_AF=0.8026;AFR_AF=0.6823;EUR_AF=0.8777;SAS_AF=0.8865;AA=G|||;VT=SNP
16	10350137	rs4456502	A	G	100	PASS	AC=1496;AF=0.298722;AN=5008;NS=2504;DP=21737;EAS_AF=0.2113;AMR_AF=0.3213;AFR_AF=0.2943;EUR_AF=0.3797;SAS_AF=0.2955;AA=G|||;VT=SNP
16	10350560	rs2033188	A	G	100	PASS	AC=3883;AF=0.775359;AN=5008;NS=2504;DP=15945;EAS_AF=0.6071;AMR_AF=0.8069;AFR_AF=0.7262;EUR_AF=0.8787;SAS_AF=0.8865;AA=G|||;VT=SNP
16	10350648	rs6497845	C	G	100	PASS	AC=3016;AF=0.602236;AN=5008;NS=2504;DP=13004;EAS_AF=0.2927;AMR_AF=0.6066;AFR_AF=0.5862;EUR_AF=0.7485;SAS_AF=0.7894;AA=G|||;VT=SNP
16	10350712	rs78463945	C	T	100	PASS	AC=1038;AF=0.207268;AN=5008;NS=2504;DP=15189;EAS_AF=0.3671;AMR_AF=0.1758;AFR_AF=0.0726;EUR_AF=0.1024;SAS_AF=0.3548;AA=C|||;VT=SNP
16	10350784	rs77347897	T	C	100	PASS	AC=592;AF=0.118211;AN=5008;NS=2504;DP=13391;EAS_AF=0.3145;AMR_AF=0.1585;AFR_AF=0.0038;EUR_AF=0.0696;SAS_AF=0.092;AA=T|||;VT=SNP
16	10350855	rs6497846	C	G	100	PASS	AC=3883;AF=0.775359;AN=5008;NS=2504;DP=10789;EAS_AF=0.6062;AMR_AF=0.8069;AFR_AF=0.7269;EUR_AF=0.8787;SAS_AF=0.8865;AA=G|||;VT=SNP
16	10350984	rs75835903	G	T	100	PASS	AC=683;AF=0.136382;AN=5008;NS=2504;DP=18488;EAS_AF=0.3165;AMR_AF=0.1599;AFR_AF=0.0703;EUR_AF=0.0696;SAS_AF=0.092;AA=G|||;VT=SNP
16	10351673	rs9939359	C	T	100	PASS	AC=1003;AF=0.20028;AN=5008;NS=2504;DP=15460;EAS_AF=0.0288;AMR_AF=0.255;AFR_AF=0.1581;EUR_AF=0.3529;SAS_AF=0.2382;AA=c|||;VT=SNP
16	10351816	rs34502208	T	A	100	PASS	AC=415;AF=0.0828674;AN=5008;NS=2504;DP=13877;EAS_AF=0.0556;AMR_AF=0.0951;AFR_AF=0.0121;EUR_AF=0.1193;SAS_AF=0.1605;AA=t|||;VT=SNP
16	10351827	rs194344	T	C	100	PASS	AC=3878;AF=0.774361;AN=5008;NS=2504;DP=13682;EAS_AF=0.6002;AMR_AF=0.8069;AFR_AF=0.7269;EUR_AF=0.8777;SAS_AF=0.8885;AA=t|||;VT=SNP
16	10351895	rs194343	G	A	100	PASS	AC=863;AF=0.172324;AN=5008;NS=2504;DP=15399;EAS_AF=0.1577;AMR_AF=0.1816;AFR_AF=0.1989;EUR_AF=0.1909;SAS_AF=0.1258;AA=G|||;VT=SNP
16	10351953	rs194342	G	C	100	PASS	AC=850;AF=0.169728;AN=5008;NS=2504;DP=12087;EAS_AF=0.1577;AMR_AF=0.1816;AFR_AF=0.1891;EUR_AF=0.1909;SAS_AF=0.1258;AA=G|||;VT=SNP
16	10352191	rs17762231	A	G	100	PASS	AC=1269;AF=0.253395;AN=5008;NS=2504;DP=18574;EAS_AF=0.3591;AMR_AF=0.2565;AFR_AF=0.121;EUR_AF=0.2107;SAS_AF=0.365;AA=A|||;VT=SNP
16	10352295	rs194341	A	C	100	PASS	AC=3926;AF=0.783946;AN=5008;NS=2504;DP=18045;EAS_AF=0.6458;AMR_AF=0.8084;AFR_AF=0.7277;EUR_AF=0.8777;SAS_AF=0.8885;AA=C|||;VT=SNP
16	10352462	rs7206547	A	C	100	PASS	AC=3272;AF=0.653355;AN=5008;NS=2504;DP=16752;EAS_AF=0.5903;AMR_AF=0.6945;AFR_AF=0.5439;EUR_AF=0.7565;SAS_AF=0.7311;AA=A|||;VT=SNP
16	10352565	rs4780900	G	A	100	PASS	AC=568;AF=0.113419;AN=5008;NS=2504;DP=19840;EAS_AF=0.2976;AMR_AF=0.1657;AFR_AF=0.0038;EUR_AF=0.0696;SAS_AF=0.0798;AA=G|||;VT=SNP
16	10352623	rs194340	T	C	100	PASS	AC=897;AF=0.179113;AN=5008;NS=2504;DP=19718;EAS_AF=0.2044;AMR_AF=0.1816;AFR_AF=0.1884;EUR_AF=0.1909;SAS_AF=0.1268;AA=T|||;VT=SNP
16	10352643	rs28513159	G	T	100	PASS	AC=1016;AF=0.202875;AN=5008;NS=2504;DP=20579;EAS_AF=0.0288;AMR_AF=0.255;AFR_AF=0.1679;EUR_AF=0.3529;SAS_AF=0.2382;AA=G|||;VT=SNP
16	10352739	rs2162695	A	G	100	PASS	AC=3436;AF=0.686102;AN=5008;NS=2504;DP=20244;EAS_AF=0.5903;AMR_AF=0.7061;AFR_AF=0.6634;EUR_AF=0.7565;SAS_AF=0.729;AA=G|||;VT=SNP
16	10352873	rs11645234	A	G	100	PASS	AC=1106;AF=0.220847;AN=5008;NS=2504;DP=17352;EAS_AF=0.2044;AMR_AF=0.1931;AFR_AF=0.3389;EUR_AF=0.1928;SAS_AF=0.1268;AA=G|||;VT=SNP
16	10352909	rs2114937	C	T	100	PASS	AC=659;AF=0.131589;AN=5008;NS=2504;DP=18047;EAS_AF=0.3006;AMR_AF=0.1657;AFR_AF=0.0703;EUR_AF=0.0696;SAS_AF=0.0798;AA=c|||;VT=SNP
16	10352925	rs2114936	C	G	100	PASS	AC=3838;AF=0.766374;AN=5008;NS=2504;DP=18019;EAS_AF=0.6448;AMR_AF=0.7997;AFR_AF=0.6679;EUR_AF=0.8767;SAS_AF=0.8875;AA=G|||;VT=SNP
16	10352987	rs194339	A	G	100	PASS	AC=1499;AF=0.299321;AN=5008;NS=2504;DP=18306;EAS_AF=0.2599;AMR_AF=0.2824;AFR_AF=0.3381;EUR_AF=0.3121;SAS_AF=0.2863;AA=G|||;VT=SNP
16	10353107	rs2162694	A	G	100	PASS	AC=3931;AF=0.784944;AN=5008;NS=2504;DP=21751;EAS_AF=0.6458;AMR_AF=0.8069;AFR_AF=0.7322;EUR_AF=0.8777;SAS_AF=0.8885;AA=G|||;VT=SNP
16	10353347	rs194338	T	C	100	PASS	AC=1087;AF=0.217053;AN=5008;NS=2504;DP=15138;EAS_AF=0.2044;AMR_AF=0.1873;AFR_AF=0.3275;EUR_AF=0.1928;SAS_AF=0.1268;AA=C|||;VT=SNP
16	10353379	rs194337	A	G	100	PASS	AC=2094;AF=0.418131;AN=5008;NS=2504;DP=14645;EAS_AF=0.2331;AMR_AF=0.4424;AFR_AF=0.4871;EUR_AF=0.5467;SAS_AF=0.3661;AA=G|||;VT=SNP
16	10353663	rs173894	A	C	100	PASS	AC=2107;AF=0.420727;AN=5008;NS=2504;DP=12861;EAS_AF=0.2331;AMR_AF=0.451;AFR_AF=0.4894;EUR_AF=0.5507;SAS_AF=0.3661;AA=A|||;VT=SNP
16	10353940	rs2430649	C	T	100	PASS	AC=1079;AF=0.215455;AN=5008;NS=2504;DP=14085;EAS_AF=0.2044;AMR_AF=0.1873;AFR_AF=0.3222;EUR_AF=0.1918;SAS_AF=0.1268;AA=C|||;VT=SNP
16	10353972	rs2434207	G	A	100	PASS	AC=1087;AF=0.217053;AN=5008;NS=2504;DP=14747;EAS_AF=0.2044;AMR_AF=0.1873;AFR_AF=0.3283;EUR_AF=0.1918;SAS_AF=0.1268;AA=G|||;VT=SNP
16	10353975	rs2430648	T	C	100	PASS	AC=3929;AF=0.784545;AN=5008;NS=2504;DP=15042;EAS_AF=0.6438;AMR_AF=0.8069;AFR_AF=0.7322;EUR_AF=0.8777;SAS_AF=0.8885;AA=C|||;VT=SNP
16	10354082	rs147807456	T	C	100	PASS	AC=271;AF=0.0541134;AN=5008;NS=2504;DP=18320;EAS_AF=0.2222;AMR_AF=0.0403;AFR_AF=0;EUR_AF=0.004;SAS_AF=0.0153;AA=T|||;VT=SNP
16	10354564	rs194336	T	C	100	PASS	AC=3784;AF=0.755591;AN=5008;NS=2504;DP=17722;EAS_AF=0.6438;AMR_AF=0.7954;AFR_AF=0.6293;EUR_AF=0.8767;SAS_AF=0.8885;AA=T|||;VT=SNP
16	10354580	rs168864	C	A	100	PASS	AC=3783;AF=0.755391;AN=5008;NS=2504;DP=17572;EAS_AF=0.6438;AMR_AF=0.7939;AFR_AF=0.6293;EUR_AF=0.8767;SAS_AF=0.8885;AA=A|||;VT=SNP
16	10354879	rs194333	C	T	100	PASS	AC=3526;AF=0.704073;AN=5008;NS=2504;DP=20964;EAS_AF=0.5823;AMR_AF=0.7839;AFR_AF=0.4894;EUR_AF=0.8757;SAS_AF=0.8865;AA=C|||;VT=SNP
16	10354925	rs194332	G	A	100	PASS	AC=2496;AF=0.498403;AN=5008;NS=2504;DP=21484;EAS_AF=0.4792;AMR_AF=0.5994;AFR_AF=0.4138;EUR_AF=0.6163;SAS_AF=0.4397;AA=g|||;VT=SNP
16	10355200	rs4780902	G	A	100	PASS	AC=1314;AF=0.26238;AN=5008;NS=2504;DP=19316;EAS_AF=0.4494;AMR_AF=0.3444;AFR_AF=0.1225;EUR_AF=0.2604;SAS_AF=0.2025;AA=G|||;VT=SNP
16	10355510	rs147797602	G	A	100	PASS	AC=25;AF=0.00499201;AN=5008;NS=2504;DP=18424;EAS_AF=0.0228;AMR_AF=0.0014;AFR_AF=0.0008;EUR_AF=0;SAS_AF=0;AA=G|||;VT=SNP
16	10355514	rs56993078	G	A	100	PASS	AC=522;AF=0.104233;AN=5008;NS=2504;DP=18276;EAS_AF=0.0496;AMR_AF=0.0533;AFR_AF=0.062;EUR_AF=0.0805;SAS_AF=0.2781;AA=G|||;VT=SNP
16	10355517	rs194331	T	C	100	PASS	AC=3643;AF=0.727436;AN=5008;NS=2504;DP=18237;EAS_AF=0.5982;AMR_AF=0.7925;AFR_AF=0.5605;EUR_AF=0.8748;SAS_AF=0.8885;AA=T|||;VT=SNP
16	10355690	rs194330	C	G	100	PASS	AC=3317;AF=0.66234;AN=5008;NS=2504;DP=20314;EAS_AF=0.5853;AMR_AF=0.7478;AFR_AF=0.4002;EUR_AF=0.8131;SAS_AF=0.8804;AA=G|||;VT=SNP
16	10355717	rs168863	G	A	100	PASS	AC=1450;AF=0.289537;AN=5008;NS=2504;DP=21162;EAS_AF=0.4464;AMR_AF=0.3501;AFR_AF=0.1974;EUR_AF=0.2684;SAS_AF=0.2311;AA=G|||;VT=SNP
16	10355729	rs11862879	C	T	100	PASS	AC=368;AF=0.0734824;AN=5008;NS=2504;DP=21641;EAS_AF=0.0546;AMR_AF=0.0922;AFR_AF=0.0113;EUR_AF=0.1093;SAS_AF=0.1268;AA=C|||;VT=SNP
16	10355730	rs187648	G	A	100	PASS	AC=1447;AF=0.288938;AN=5008;NS=2504;DP=21561;EAS_AF=0.4464;AMR_AF=0.3501;AFR_AF=0.1959;EUR_AF=0.2684;SAS_AF=0.2301;AA=A|||;VT=SNP
16	10355745	rs2434209	G	A	100	PASS	AC=1449;AF=0.289337;AN=5008;NS=2504;DP=22111;EAS_AF=0.4464;AMR_AF=0.3501;AFR_AF=0.1974;EUR_AF=0.2664;SAS_AF=0.2321;AA=G|||;VT=SNP
16	10356216	rs13335305	G	A	100	PASS	AC=1161;AF=0.231829;AN=5008;NS=2504;DP=19828;EAS_AF=0.0288;AMR_AF=0.2939;AFR_AF=0.205;EUR_AF=0.4195;SAS_AF=0.2403;AA=G|||;VT=SNP
16	10357032	rs194329	A	C	100	PASS	AC=1998;AF=0.398962;AN=5008;NS=2504;DP=18376;EAS_AF=0.3234;AMR_AF=0.4741;AFR_AF=0.2307;EUR_AF=0.5825;SAS_AF=0.4622;AA=A|||;VT=SNP
16	10357081	rs10852285	G	C	100	PASS	AC=1741;AF=0.347644;AN=5008;NS=2504;DP=19177;EAS_AF=0.3373;AMR_AF=0.2522;AFR_AF=0.4539;EUR_AF=0.2485;SAS_AF=0.3845;AA=C|||;VT=SNP
16	10357140	rs10852286	A	G	100	PASS	AC=1769;AF=0.353235;AN=5008;NS=2504;DP=18252;EAS_AF=0.3294;AMR_AF=0.2406;AFR_AF=0.4947;EUR_AF=0.2475;SAS_AF=0.3753;AA=G|||;VT=SNP
16	10357226	rs9931105	A	G	100	PASS	AC=2810;AF=0.561102;AN=5008;NS=2504;DP=17352;EAS_AF=0.7738;AMR_AF=0.5764;AFR_AF=0.3714;EUR_AF=0.5547;SAS_AF=0.5941;AA=A|||;VT=SNP
16	10357230	rs67517156	T	C	100	PASS	AC=1345;AF=0.26857;AN=5008;NS=2504;DP=17688;EAS_AF=0.4276;AMR_AF=0.3602;AFR_AF=0.0885;EUR_AF=0.327;SAS_AF=0.2229;AA=T|||;VT=SNP
16	10357283	rs10852287	T	C	100	PASS	AC=2244;AF=0.448083;AN=5008;NS=2504;DP=19328;EAS_AF=0.4742;AMR_AF=0.4986;AFR_AF=0.4493;EUR_AF=0.495;SAS_AF=0.3354;AA=C|||;VT=SNP
16	10357401	rs17762273	T	G	100	PASS	AC=693;AF=0.138379;AN=5008;NS=2504;DP=20508;EAS_AF=0.3075;AMR_AF=0.0821;AFR_AF=0.0053;EUR_AF=0.0656;SAS_AF=0.2587;AA=T|||;VT=SNP
16	10357519	rs12449282	C	A	100	PASS	AC=2560;AF=0.511182;AN=5008;NS=2504;DP=16973;EAS_AF=0.6726;AMR_AF=0.4654;AFR_AF=0.5454;EUR_AF=0.3708;SAS_AF=0.4755;AA=A|||;VT=SNP
16	10357537	rs9940666	G	A	100	PASS	AC=678;AF=0.135383;AN=5008;NS=2504;DP=16524;EAS_AF=0.0446;AMR_AF=0.1311;AFR_AF=0.2103;EUR_AF=0.166;SAS_AF=0.0992;AA=G|||;VT=SNP
16	10357684	rs80337570	T	C	100	PASS	AC=282;AF=0.0563099;AN=5008;NS=2504;DP=20081;EAS_AF=0.0427;AMR_AF=0.0807;AFR_AF=0.0061;EUR_AF=0.1074;SAS_AF=0.0685;AA=T|||;VT=SNP
16	10357718	rs12443522	C	T	100	PASS	AC=2076;AF=0.414537;AN=5008;NS=2504;DP=20174;EAS_AF=0.4067;AMR_AF=0.5461;AFR_AF=0.2277;EUR_AF=0.5437;SAS_AF=0.4489;AA=C|||;VT=SNP
16	10357871	rs7498608	T	C	100	PASS	AC=3963;AF=0.791334;AN=5008;NS=2504;DP=15539;EAS_AF=0.7639;AMR_AF=0.8026;AFR_AF=0.7882;EUR_AF=0.7962;SAS_AF=0.8108;AA=T|||;VT=SNP
16	10358063	rs8044807	G	C	100	PASS	AC=1016;AF=0.202875;AN=5008;NS=2504;DP=18744;EAS_AF=0.2331;AMR_AF=0.1988;AFR_AF=0.1921;EUR_AF=0.2018;SAS_AF=0.1902;AA=G|||;VT=SNP
16	10358080	rs8051303	T	C	100	PASS	AC=1158;AF=0.23123;AN=5008;NS=2504;DP=18590;EAS_AF=0.2351;AMR_AF=0.2161;AFR_AF=0.2852;EUR_AF=0.2068;SAS_AF=0.1902;AA=T|||;VT=SNP
16	10358253	rs55973657	C	T	100	PASS	AC=682;AF=0.136182;AN=5008;NS=2504;DP=15365;EAS_AF=0.0456;AMR_AF=0.183;AFR_AF=0.0356;EUR_AF=0.2336;SAS_AF=0.2321;AA=C|||;VT=SNP
16	10358393	rs8046740	C	G	100	PASS	AC=1236;AF=0.246805;AN=5008;NS=2504;DP=14177;EAS_AF=0.3056;AMR_AF=0.3473;AFR_AF=0.1392;EUR_AF=0.2922;SAS_AF=0.2137;AA=C|||;VT=SNP
16	10358851	rs145684288	G	A	100	PASS	AC=25;AF=0.00499201;AN=5008;NS=2504;DP=17585;EAS_AF=0.0218;AMR_AF=0.0014;AFR_AF=0;EUR_AF=0.001;SAS_AF=0.001;AA=G|||;VT=SNP
16	10359191	rs168862	G	A	100	PASS	AC=2036;AF=0.40655;AN=5008;NS=2504;DP=18410;EAS_AF=0.5923;AMR_AF=0.3242;AFR_AF=0.3593;EUR_AF=0.3022;SAS_AF=0.4448;AA=G|||;VT=SNP
16	10359349	rs9925897	G	A	100	PASS	AC=1309;AF=0.261382;AN=5008;NS=2504;DP=19536;EAS_AF=0.0942;AMR_AF=0.3055;AFR_AF=0.202;EUR_AF=0.3996;SAS_AF=0.3405;AA=G|||;VT=SNP
16	10359521	rs194327	A	G	100	PASS	AC=3808;AF=0.760383;AN=5008;NS=2504;DP=19269;EAS_AF=0.6855;AMR_AF=0.6686;AFR_AF=0.8805;EUR_AF=0.7117;SAS_AF=0.7904;AA=G|||;VT=SNP
16	10359589	rs194326	G	C	100	PASS	AC=2514;AF=0.501997;AN=5008;NS=2504;DP=18799;EAS_AF=0.5903;AMR_AF=0.3674;AFR_AF=0.6846;EUR_AF=0.3161;SAS_AF=0.4509;AA=G|||;VT=SNP
16	10359599	rs117850393	A	T	100	PASS	AC=52;AF=0.0103834;AN=5008;NS=2504;DP=19558;EAS_AF=0.0248;AMR_AF=0.036;AFR_AF=0;EUR_AF=0;SAS_AF=0.002;AA=A|||;VT=SNP
16	10359780	rs60922721	A	G	100	PASS	AC=2516;AF=0.502396;AN=5008;NS=2504;DP=20655;EAS_AF=0.5913;AMR_AF=0.3674;AFR_AF=0.6853;EUR_AF=0.3161;SAS_AF=0.4509;AA=A|||;VT=SNP
16	10359865	rs77148779	G	A	100	PASS	AC=34;AF=0.00678914;AN=5008;NS=2504;DP=19817;EAS_AF=0.0327;AMR_AF=0;AFR_AF=0;EUR_AF=0;SAS_AF=0.001;AA=G|||;VT=SNP
16	10360250	rs8063169	T	G	100	PASS	AC=3042;AF=0.607428;AN=5008;NS=2504;DP=19835;EAS_AF=0.3254;AMR_AF=0.5692;AFR_AF=0.8752;EUR_AF=0.6332;SAS_AF=0.5368;AA=G|||;VT=SNP
16	10360274	rs194325	G	C	100	PASS	AC=1746;AF=0.348642;AN=5008;NS=2504;DP=20560;EAS_AF=0.2302;AMR_AF=0.2666;AFR_AF=0.6785;EUR_AF=0.2366;SAS_AF=0.1984;AA=G|||;VT=SNP
16	10360376	rs8058358	C	T	100	PASS	AC=3063;AF=0.611621;AN=5008;NS=2504;DP=17507;EAS_AF=0.5923;AMR_AF=0.4784;AFR_AF=0.8427;EUR_AF=0.4702;SAS_AF=0.5593;AA=T|||;VT=SNP
16	10360459	rs8063534	T	G	100	PASS	AC=3076;AF=0.614217;AN=5008;NS=2504;DP=17961;EAS_AF=0.5933;AMR_AF=0.4798;AFR_AF=0.8502;EUR_AF=0.4702;SAS_AF=0.5603;AA=G|||;VT=SNP
16	10360623	rs6497864	C	T	100	PASS	AC=3763;AF=0.751398;AN=5008;NS=2504;DP=17387;EAS_AF=0.6389;AMR_AF=0.6556;AFR_AF=0.8971;EUR_AF=0.7058;SAS_AF=0.7853;AA=T|||;VT=SNP
16	10360633	rs57165732	T	A	100	PASS	AC=678;AF=0.135383;AN=5008;NS=2504;DP=17189;EAS_AF=0.0476;AMR_AF=0.1772;AFR_AF=0.0371;EUR_AF=0.2356;SAS_AF=0.226;AA=T|||;VT=SNP
16	10360641	rs6497865	G	A	100	PASS	AC=3759;AF=0.750599;AN=5008;NS=2504;DP=17246;EAS_AF=0.6389;AMR_AF=0.6542;AFR_AF=0.8941;EUR_AF=0.7068;SAS_AF=0.7853;AA=G|||;VT=SNP
16	10361436	rs116930941	A	G	100	PASS	AC=36;AF=0.0071885;AN=5008;NS=2504;DP=16665;EAS_AF=0.0268;AMR_AF=0.0086;AFR_AF=0;EUR_AF=0.001;SAS_AF=0.002;AA=A|||;VT=SNP
16	10362599	rs112080943	C	T	100	PASS	AC=853;AF=0.170327;AN=5008;NS=2504;DP=12538;EAS_AF=0.3819;AMR_AF=0.0879;AFR_AF=0.0605;EUR_AF=0.0775;SAS_AF=0.2546;AA=C|||;VT=SNP
16	10362802	rs72777856	G	A	100	PASS	AC=678;AF=0.135383;AN=5008;NS=2504;DP=18980;EAS_AF=0.123;AMR_AF=0.2046;AFR_AF=0.0219;EUR_AF=0.2505;SAS_AF=0.1339;AA=g|||;VT=SNP
16	10363011	rs1102969	T	C	100	PASS	AC=4298;AF=0.858227;AN=5008;NS=2504;DP=19383;EAS_AF=0.9524;AMR_AF=0.8329;AFR_AF=0.8578;EUR_AF=0.7913;SAS_AF=0.8487;AA=T|||;VT=SNP
16	10363380	rs11865623	G	C	100	PASS	AC=900;AF=0.179712;AN=5008;NS=2504;DP=16440;EAS_AF=0.3909;AMR_AF=0.0893;AFR_AF=0.0893;EUR_AF=0.0775;SAS_AF=0.2536;AA=C|||;VT=SNP
16	10363422	rs1650409	C	T	100	PASS	AC=4038;AF=0.80631;AN=5008;NS=2504;DP=13463;EAS_AF=0.6151;AMR_AF=0.9063;AFR_AF=0.8578;EUR_AF=0.9195;SAS_AF=0.7464;AA=C|||;VT=SNP
16	10363708	rs6497870	G	C	100	PASS	AC=1519;AF=0.303315;AN=5008;NS=2504;DP=18251;EAS_AF=0.0982;AMR_AF=0.3069;AFR_AF=0.4365;EUR_AF=0.3708;SAS_AF=0.2628;AA=G|||;VT=SNP
16	10364256	rs67532882	T	C	100	PASS	AC=583;AF=0.116414;AN=5008;NS=2504;DP=20748;EAS_AF=0.0476;AMR_AF=0.1614;AFR_AF=0.0514;EUR_AF=0.2058;SAS_AF=0.1513;AA=T|||;VT=SNP
16	10364589	rs1641802	C	T	100	PASS	AC=3418;AF=0.682508;AN=5008;NS=2504;DP=21786;EAS_AF=0.5645;AMR_AF=0.7421;AFR_AF=0.7837;EUR_AF=0.7117;SAS_AF=0.5951;AA=C|||;VT=SNP
16	10364752	rs1641803	C	A	100	PASS	AC=4325;AF=0.863618;AN=5008;NS=2504;DP=21264;EAS_AF=0.9524;AMR_AF=0.8314;AFR_AF=0.879;EUR_AF=0.7913;SAS_AF=0.8487;AA=c|||;VT=SNP
16	10364872	rs1650408	C	T	100	PASS	AC=4293;AF=0.857228;AN=5008;NS=2504;DP=21590;EAS_AF=0.9524;AMR_AF=0.8314;AFR_AF=0.8555;EUR_AF=0.7913;SAS_AF=0.8476;AA=c|||;VT=SNP
16	10364966	rs56212304	A	C	100	PASS	AC=613;AF=0.122404;AN=5008;NS=2504;DP=17330;EAS_AF=0.0476;AMR_AF=0.1628;AFR_AF=0.0734;EUR_AF=0.2058;SAS_AF=0.1513;AA=a|||;VT=SNP
16	10364967	rs56188537	G	C	100	PASS	AC=613;AF=0.122404;AN=5008;NS=2504;DP=17297;EAS_AF=0.0476;AMR_AF=0.1628;AFR_AF=0.0734;EUR_AF=0.2058;SAS_AF=0.1513;AA=g|||;VT=SNP
16	10365025	rs1650407	C	T	100	PASS	AC=3455;AF=0.689896;AN=5008;NS=2504;DP=15219;EAS_AF=0.5645;AMR_AF=0.7435;AFR_AF=0.8079;EUR_AF=0.7147;SAS_AF=0.5961;AA=c|||;VT=SNP
16	10365131	rs1641804	G	A	100	PASS	AC=4326;AF=0.863818;AN=5008;NS=2504;DP=14697;EAS_AF=0.9524;AMR_AF=0.8314;AFR_AF=0.879;EUR_AF=0.7922;SAS_AF=0.8487;AA=g|||;VT=SNP
16	10365206	rs12920761	G	A	100	PASS	AC=4324;AF=0.863419;AN=5008;NS=2504;DP=17294;EAS_AF=0.9524;AMR_AF=0.8314;AFR_AF=0.8782;EUR_AF=0.7913;SAS_AF=0.8487;AA=g|||;VT=SNP
16	10365348	rs12926525	T	C	100	PASS	AC=4324;AF=0.863419;AN=5008;NS=2504;DP=12814;EAS_AF=0.9524;AMR_AF=0.8314;AFR_AF=0.8782;EUR_AF=0.7913;SAS_AF=0.8487;AA=t|||;VT=SNP
16	10365394	rs112582340	C	T	100	PASS	AC=618;AF=0.123403;AN=5008;NS=2504;DP=11162;EAS_AF=0.0476;AMR_AF=0.1657;AFR_AF=0.0741;EUR_AF=0.2068;SAS_AF=0.1524;AA=C|||;VT=SNP
16	10365523	rs111587032	C	T	100	PASS	AC=615;AF=0.122804;AN=5008;NS=2504;DP=13637;EAS_AF=0.0476;AMR_AF=0.1628;AFR_AF=0.0741;EUR_AF=0.2068;SAS_AF=0.1513;AA=C|||;VT=SNP
16	10365617	rs12926983	T	G	100	PASS	AC=4321;AF=0.862819;AN=5008;NS=2504;DP=14368;EAS_AF=0.9524;AMR_AF=0.8329;AFR_AF=0.8759;EUR_AF=0.7903;SAS_AF=0.8487;AA=G|||;VT=SNP
16	10365653	rs12921410	G	A	100	PASS	AC=4324;AF=0.863419;AN=5008;NS=2504;DP=16598;EAS_AF=0.9524;AMR_AF=0.8314;AFR_AF=0.8782;EUR_AF=0.7913;SAS_AF=0.8487;AA=G|||;VT=SNP
16	10365785	rs12922796	C	G	100	PASS	AC=978;AF=0.195288;AN=5008;NS=2504;DP=18154;EAS_AF=0.2024;AMR_AF=0.1556;AFR_AF=0.1861;EUR_AF=0.2256;SAS_AF=0.1973;AA=C|||;VT=SNP
16	10365870	rs9936524	T	G	100	PASS	AC=4328;AF=0.864217;AN=5008;NS=2504;DP=17927;EAS_AF=0.9524;AMR_AF=0.8329;AFR_AF=0.8782;EUR_AF=0.7913;SAS_AF=0.8517;AA=G|||;VT=SNP
16	10365983	rs35183637	G	A	100	PASS	AC=1624;AF=0.324281;AN=5008;NS=2504;DP=18228;EAS_AF=0.3115;AMR_AF=0.4409;AFR_AF=0.298;EUR_AF=0.326;SAS_AF=0.2883;AA=G|||;VT=SNP
16	10366008	rs1650406	A	G	100	PASS	AC=4324;AF=0.863419;AN=5008;NS=2504;DP=18406;EAS_AF=0.9524;AMR_AF=0.8314;AFR_AF=0.8782;EUR_AF=0.7913;SAS_AF=0.8487;AA=A|||;VT=SNP
16	10366100	rs1213726	G	T	100	PASS	AC=4324;AF=0.863419;AN=5008;NS=2504;DP=20028;EAS_AF=0.9524;AMR_AF=0.8314;AFR_AF=0.8782;EUR_AF=0.7913;SAS_AF=0.8487;AA=G|||;VT=SNP
16	10366190	rs112583212	G	A	100	PASS	AC=623;AF=0.124401;AN=5008;NS=2504;DP=21726;EAS_AF=0.0476;AMR_AF=0.1628;AFR_AF=0.0794;EUR_AF=0.2068;SAS_AF=0.1524;AA=G|||;VT=SNP
16	10366237	rs1213725	G	A	100	PASS	AC=4324;AF=0.863419;AN=5008;NS=2504;DP=20899;EAS_AF=0.9524;AMR_AF=0.8314;AFR_AF=0.8782;EUR_AF=0.7913;SAS_AF=0.8487;AA=G|||;VT=SNP
16	10366246	rs72481073	C	T	100	PASS	AC=615;AF=0.122804;AN=5008;NS=2504;DP=20713;EAS_AF=0.0476;AMR_AF=0.1628;AFR_AF=0.0741;EUR_AF=0.2068;SAS_AF=0.1513;AA=C|||;VT=SNP
16	10366265	rs66937074	A	G	100	PASS	AC=615;AF=0.122804;AN=5008;NS=2504;DP=20121;EAS_AF=0.0476;AMR_AF=0.1628;AFR_AF=0.0741;EUR_AF=0.2068;SAS_AF=0.1513;AA=G|||;VT=SNP
16	10366353	rs113462134	A	G	100	PASS	AC=584;AF=0.116613;AN=5008;NS=2504;DP=20698;EAS_AF=0.0476;AMR_AF=0.1614;AFR_AF=0.0522;EUR_AF=0.2058;SAS_AF=0.1513;AA=A|||;VT=SNP
16	10366385	rs1213724	T	A	100	PASS	AC=4324;AF=0.863419;AN=5008;NS=2504;DP=20083;EAS_AF=0.9524;AMR_AF=0.8314;AFR_AF=0.8782;EUR_AF=0.7913;SAS_AF=0.8487;AA=A|||;VT=SNP
16	10366659	rs8051351	G	A	100	PASS	AC=608;AF=0.121406;AN=5008;NS=2504;DP=19531;EAS_AF=0.0496;AMR_AF=0.1254;AFR_AF=0.149;EUR_AF=0.164;SAS_AF=0.1115;AA=G|||;VT=SNP
16	10366660	rs72777864	T	C	100	PASS	AC=615;AF=0.122804;AN=5008;NS=2504;DP=19542;EAS_AF=0.0476;AMR_AF=0.1628;AFR_AF=0.0741;EUR_AF=0.2068;SAS_AF=0.1513;AA=T|||;VT=SNP
16	10366698	rs1234927	C	T	100	PASS	AC=4324;AF=0.863419;AN=5008;NS=2504;DP=19445;EAS_AF=0.9524;AMR_AF=0.8314;AFR_AF=0.8782;EUR_AF=0.7913;SAS_AF=0.8487;AA=C|||;VT=SNP
16	10366713	rs1237211	A	G	100	PASS	AC=4322;AF=0.863019;AN=5008;NS=2504;DP=19716;EAS_AF=0.9504;AMR_AF=0.8314;AFR_AF=0.8782;EUR_AF=0.7913;SAS_AF=0.8487;AA=G|||;VT=SNP
16	10366871	rs73500593	C	T	100	PASS	AC=601;AF=0.120008;AN=5008;NS=2504;DP=19391;EAS_AF=0.0476;AMR_AF=0.1614;AFR_AF=0.0643;EUR_AF=0.2068;SAS_AF=0.1513;AA=C|||;VT=SNP
16	10366973	rs67235200	G	A	100	PASS	AC=615;AF=0.122804;AN=5008;NS=2504;DP=18616;EAS_AF=0.0476;AMR_AF=0.1628;AFR_AF=0.0741;EUR_AF=0.2068;SAS_AF=0.1513;AA=G|||;VT=SNP
16	10367291	rs1213723	G	C	100	PASS	AC=4293;AF=0.857228;AN=5008;NS=2504;DP=11916;EAS_AF=0.9524;AMR_AF=0.8314;AFR_AF=0.8548;EUR_AF=0.7913;SAS_AF=0.8487;AA=G|||;VT=SNP
16	10367328	rs1228154	C	A	100	PASS	AC=4338;AF=0.866214;AN=5008;NS=2504;DP=15042;EAS_AF=0.9524;AMR_AF=0.866;AFR_AF=0.8548;EUR_AF=0.8072;SAS_AF=0.8538;AA=C|||;VT=SNP
16	10367461	rs9806937	C	G	100	PASS	AC=4324;AF=0.863419;AN=5008;NS=2504;DP=15735;EAS_AF=0.9524;AMR_AF=0.8314;AFR_AF=0.8782;EUR_AF=0.7913;SAS_AF=0.8487;AA=C|||;VT=SNP
16	10367507	rs9806925	G	A	100	PASS	AC=4325;AF=0.863618;AN=5008;NS=2504;DP=16810;EAS_AF=0.9524;AMR_AF=0.8314;AFR_AF=0.879;EUR_AF=0.7913;SAS_AF=0.8487;AA=G|||;VT=SNP
16	10367581	rs9806829	A	C	100	PASS	AC=4324;AF=0.863419;AN=5008;NS=2504;DP=16017;EAS_AF=0.9524;AMR_AF=0.8314;AFR_AF=0.8782;EUR_AF=0.7913;SAS_AF=0.8487;AA=C|||;VT=SNP
16	10367619	rs11646281	C	G	100	PASS	AC=890;AF=0.177716;AN=5008;NS=2504;DP=17928;EAS_AF=0.3899;AMR_AF=0.1037;AFR_AF=0.0635;EUR_AF=0.0825;SAS_AF=0.2638;AA=C|||;VT=SNP
16	10367893	rs12447258	G	A	100	PASS	AC=603;AF=0.120407;AN=5008;NS=2504;DP=13036;EAS_AF=0.0476;AMR_AF=0.1614;AFR_AF=0.0643;EUR_AF=0.2087;SAS_AF=0.1513;AA=G|||;VT=SNP
16	10367912	rs12447259	G	A	100	PASS	AC=585;AF=0.116813;AN=5008;NS=2504;DP=12712;EAS_AF=0.0476;AMR_AF=0.1614;AFR_AF=0.0514;EUR_AF=0.2078;SAS_AF=0.1513;AA=g|||;VT=SNP
16	10367949	rs12924820	A	T	100	PASS	AC=1639;AF=0.327276;AN=5008;NS=2504;DP=14600;EAS_AF=0.3571;AMR_AF=0.4251;AFR_AF=0.2973;EUR_AF=0.3191;SAS_AF=0.2761;AA=A|||;VT=SNP
16	10368185	rs12928290	C	T	100	PASS	AC=893;AF=0.178315;AN=5008;NS=2504;DP=14965;EAS_AF=0.1558;AMR_AF=0.1499;AFR_AF=0.1649;EUR_AF=0.2207;SAS_AF=0.1963;AA=C|||;VT=SNP
16	10368346	rs7194915	C	T	100	PASS	AC=604;AF=0.120607;AN=5008;NS=2504;DP=16621;EAS_AF=0.0476;AMR_AF=0.1628;AFR_AF=0.0643;EUR_AF=0.2087;SAS_AF=0.1513;AA=C|||;VT=SNP
16	10369519	rs73502503	T	C	100	PASS	AC=756;AF=0.150958;AN=5008;NS=2504;DP=15395;EAS_AF=0.0476;AMR_AF=0.1931;AFR_AF=0.0847;EUR_AF=0.2425;SAS_AF=0.2229;AA=T|||;VT=SNP
16	10369706	rs66747989	G	A	100	PASS	AC=615;AF=0.122804;AN=5008;NS=2504;DP=18830;EAS_AF=0.0476;AMR_AF=0.1758;AFR_AF=0.0628;EUR_AF=0.2117;SAS_AF=0.1524;AA=G|||;VT=SNP
16	10369759	rs12598478	T	C	100	PASS	AC=615;AF=0.122804;AN=5008;NS=2504;DP=20514;EAS_AF=0.0476;AMR_AF=0.1758;AFR_AF=0.0628;EUR_AF=0.2117;SAS_AF=0.1524;AA=T|||;VT=SNP
16	10369917	rs4030594	T	C	100	PASS	AC=875;AF=0.17472;AN=5008;NS=2504;DP=19399;EAS_AF=0.373;AMR_AF=0.1066;AFR_AF=0.0628;EUR_AF=0.0825;SAS_AF=0.2648;AA=T|||;VT=SNP
16	10369989	rs4030595	C	G	100	PASS	AC=791;AF=0.157947;AN=5008;NS=2504;DP=20347;EAS_AF=0.374;AMR_AF=0.1023;AFR_AF=0.0038;EUR_AF=0.0785;SAS_AF=0.2648;AA=C|||;VT=SNP
16	10371059	rs1097876	G	A	100	PASS	AC=4232;AF=0.845048;AN=5008;NS=2504;DP=12851;EAS_AF=0.9524;AMR_AF=0.8112;AFR_AF=0.8949;EUR_AF=0.7555;SAS_AF=0.7832;AA=G|||;VT=SNP
16	10371136	rs1097875	C	T	100	PASS	AC=1522;AF=0.303914;AN=5008;NS=2504;DP=16902;EAS_AF=0.2063;AMR_AF=0.2767;AFR_AF=0.3321;EUR_AF=0.3877;SAS_AF=0.2996;AA=C|||;VT=SNP
16	10371702	rs78031098	C	A	100	PASS	AC=857;AF=0.171126;AN=5008;NS=2504;DP=18444;EAS_AF=0.3601;AMR_AF=0.1052;AFR_AF=0.062;EUR_AF=0.0825;SAS_AF=0.2618;AA=C|||;VT=SNP
16	10373345	rs4334294	G	C	100	PASS	AC=811;AF=0.161941;AN=5008;NS=2504;DP=16951;EAS_AF=0.3929;AMR_AF=0.1037;AFR_AF=0.0038;EUR_AF=0.0785;SAS_AF=0.2648;AA=G|||;VT=SNP
16	10373704	rs75658652	A	T	100	PASS	AC=28;AF=0.00559105;AN=5008;NS=2504;DP=17132;EAS_AF=0.0258;AMR_AF=0.0014;AFR_AF=0;EUR_AF=0;SAS_AF=0.001;AA=A|||;VT=SNP
16	10377202	rs55763802	A	G	100	PASS	AC=1073;AF=0.214257;AN=5008;NS=2504;DP=18887;EAS_AF=0.0407;AMR_AF=0.3775;AFR_AF=0.0961;EUR_AF=0.3926;SAS_AF=0.2536;AA=A|||;VT=SNP
16	10377593	rs62036369	A	C	100	PASS	AC=986;AF=0.196885;AN=5008;NS=2504;DP=17553;EAS_AF=0.0407;AMR_AF=0.3746;AFR_AF=0.0658;EUR_AF=0.3698;SAS_AF=0.2311;AA=-|||;VT=SNP
16	10377617	rs12929742	C	T	100	PASS	AC=2108;AF=0.420927;AN=5008;NS=2504;DP=17605;EAS_AF=0.4554;AMR_AF=0.366;AFR_AF=0.4614;EUR_AF=0.3956;SAS_AF=0.3957;AA=-|||;VT=SNP
16	10377631	rs62036370	C	G	100	PASS	AC=999;AF=0.199481;AN=5008;NS=2504;DP=17626;EAS_AF=0.0407;AMR_AF=0.3746;AFR_AF=0.0756;EUR_AF=0.3698;SAS_AF=0.2311;AA=-|||;VT=SNP
16	10377799	rs67717422	C	T	100	PASS	AC=4127;AF=0.824081;AN=5008;NS=2504;DP=14289;EAS_AF=0.6468;AMR_AF=0.9092;AFR_AF=0.8858;EUR_AF=0.9205;SAS_AF=0.7638;AA=-|||;VT=SNP
16	10378631	rs7185777	T	G	100	PASS	AC=3672;AF=0.733227;AN=5008;NS=2504;DP=17734;EAS_AF=0.9593;AMR_AF=0.6052;AFR_AF=0.6838;EUR_AF=0.6262;SAS_AF=0.7679;AA=-|||;VT=SNP
16	10379186	rs1650412	C	G	100	PASS	AC=4238;AF=0.846246;AN=5008;NS=2504;DP=17939;EAS_AF=0.6786;AMR_AF=0.9092;AFR_AF=0.9365;EUR_AF=0.9215;SAS_AF=0.7751;AA=-|||;VT=SNP
16	10379331	rs1641810	T	C	100	PASS	AC=1024;AF=0.204473;AN=5008;NS=2504;DP=19591;EAS_AF=0.0446;AMR_AF=0.3732;AFR_AF=0.087;EUR_AF=0.3698;SAS_AF=0.2382;AA=-|||;VT=SNP
16	10379574	rs2099033	A	C	100	PASS	AC=2445;AF=0.488219;AN=5008;NS=2504;DP=18976;EAS_AF=0.2718;AMR_AF=0.6398;AFR_AF=0.4266;EUR_AF=0.6899;SAS_AF=0.4796;AA=-|||;VT=SNP
16	10379750	rs2080494	T	G	100	PASS	AC=1466;AF=0.292732;AN=5008;NS=2504;DP=19540;EAS_AF=0.3681;AMR_AF=0.2233;AFR_AF=0.3427;EUR_AF=0.2435;SAS_AF=0.2474;AA=-|||;VT=SNP
16	10379807	rs11074704	T	C	100	PASS	AC=3324;AF=0.663738;AN=5008;NS=2504;DP=19730;EAS_AF=0.9137;AMR_AF=0.5;AFR_AF=0.6717;EUR_AF=0.4602;SAS_AF=0.7209;AA=-|||;VT=SNP
16	10379808	rs11642028	T	C	100	PASS	AC=907;AF=0.18111;AN=5008;NS=2504;DP=19770;EAS_AF=0.1954;AMR_AF=0.1383;AFR_AF=0.1755;EUR_AF=0.1879;SAS_AF=0.1973;AA=-|||;VT=SNP
16	10379888	rs1650413	T	G	100	PASS	AC=1003;AF=0.20028;AN=5008;NS=2504;DP=20313;EAS_AF=0.0446;AMR_AF=0.3746;AFR_AF=0.0711;EUR_AF=0.3688;SAS_AF=0.2382;AA=-|||;VT=SNP
16	10379992	rs11642024	A	G	100	PASS	AC=914;AF=0.182508;AN=5008;NS=2504;DP=20878;EAS_AF=0.1954;AMR_AF=0.1354;AFR_AF=0.1755;EUR_AF=0.1879;SAS_AF=0.2065;AA=-|||;VT=SNP
16	10380114	rs11861933	T	C	100	PASS	AC=565;AF=0.112819;AN=5008;NS=2504;DP=21187;EAS_AF=0.0427;AMR_AF=0.1196;AFR_AF=0.1672;EUR_AF=0.172;SAS_AF=0.046;AA=-|||;VT=SNP
16	10380258	rs11864821	G	A	100	PASS	AC=2052;AF=0.409744;AN=5008;NS=2504;DP=21676;EAS_AF=0.2341;AMR_AF=0.5173;AFR_AF=0.3601;EUR_AF=0.5577;SAS_AF=0.4294;AA=-|||;VT=SNP
16	10380449	rs13337129	C	T	100	PASS	AC=516;AF=0.103035;AN=5008;NS=2504;DP=17939;EAS_AF=0.0427;AMR_AF=0.1124;AFR_AF=0.1362;EUR_AF=0.169;SAS_AF=0.046;AA=-|||;VT=SNP
16	10380698	rs13336929	G	C	100	PASS	AC=531;AF=0.10603;AN=5008;NS=2504;DP=18510;EAS_AF=0.0437;AMR_AF=0.1138;AFR_AF=0.1467;EUR_AF=0.168;SAS_AF=0.046;AA=-|||;VT=SNP
16	10380869	rs60923927	T	A	100	PASS	AC=618;AF=0.123403;AN=5008;NS=2504;DP=21254;EAS_AF=0.1766;AMR_AF=0.1427;AFR_AF=0.0091;EUR_AF=0.167;SAS_AF=0.1646;AA=-|||;VT=SNP
16	10381701	rs151162072	G	T	100	PASS	AC=1006;AF=0.200879;AN=5008;NS=2504;DP=21326;EAS_AF=0.0397;AMR_AF=0.3732;AFR_AF=0.0885;EUR_AF=0.3598;SAS_AF=0.2331;AA=-|||;VT=SNP
16	10382483	rs13329728	G	T	100	PASS	AC=518;AF=0.103435;AN=5008;NS=2504;DP=23303;EAS_AF=0.0427;AMR_AF=0.1138;AFR_AF=0.1384;EUR_AF=0.167;SAS_AF=0.046;AA=-|||;VT=SNP
16	10383299	rs35398328	G	C	100	PASS	AC=1534;AF=0.30631;AN=5008;NS=2504;DP=20099;EAS_AF=0.0823;AMR_AF=0.487;AFR_AF=0.2368;EUR_AF=0.5249;SAS_AF=0.2781;AA=-|||;VT=SNP
16	10383498	rs150233021	A	G	100	PASS	AC=96;AF=0.0191693;AN=5008;NS=2504;DP=18889;EAS_AF=0.0883;AMR_AF=0;AFR_AF=0;EUR_AF=0.004;SAS_AF=0.0031;AA=-|||;VT=SNP
16	10385167	rs1103134	A	C	100	PASS	AC=3093;AF=0.617612;AN=5008;NS=2504;DP=20404;EAS_AF=0.9177;AMR_AF=0.4856;AFR_AF=0.4909;EUR_AF=0.4732;SAS_AF=0.7219;AA=-|||;VT=SNP
16	10385367	rs142465068	C	A	100	PASS	AC=21;AF=0.00419329;AN=5008;NS=2504;DP=21115;EAS_AF=0.0169;AMR_AF=0.0014;AFR_AF=0;EUR_AF=0;SAS_AF=0.0031;AA=-|||;VT=SNP
16	10385797	rs1102311	C	A	100	PASS	AC=3135;AF=0.625998;AN=5008;NS=2504;DP=21925;EAS_AF=0.9177;AMR_AF=0.4841;AFR_AF=0.5219;EUR_AF=0.4751;SAS_AF=0.7219;AA=-|||;VT=SNP
16	10386696	rs1097906	A	G	100	PASS	AC=3096;AF=0.618211;AN=5008;NS=2504;DP=21406;EAS_AF=0.9167;AMR_AF=0.4841;AFR_AF=0.4841;EUR_AF=0.4861;SAS_AF=0.7229;AA=-|||;VT=SNP
16	10386764	rs1097908	C	G	100	PASS	AC=940;AF=0.1877;AN=5008;NS=2504;DP=21117;EAS_AF=0.2153;AMR_AF=0.1931;AFR_AF=0.1543;EUR_AF=0.1829;SAS_AF=0.2055;AA=-|||;VT=SNP
16	10386876	rs1097909	C	T	100	PASS	AC=3092;AF=0.617412;AN=5008;NS=2504;DP=22657;EAS_AF=0.9167;AMR_AF=0.4856;AFR_AF=0.4826;EUR_AF=0.4861;SAS_AF=0.7198;AA=-|||;VT=SNP
16	10387481	rs1097911	G	A	100	PASS	AC=3091;AF=0.617212;AN=5008;NS=2504;DP=9673;EAS_AF=0.9167;AMR_AF=0.4784;AFR_AF=0.4841;EUR_AF=0.4861;SAS_AF=0.7219;AA=-|||;VT=SNP
16	10387619	rs12927496	G	T	100	PASS	AC=1396;AF=0.278754;AN=5008;NS=2504;DP=19892;EAS_AF=0.0833;AMR_AF=0.4611;AFR_AF=0.233;EUR_AF=0.4781;SAS_AF=0.2076;AA=-|||;VT=SNP
16	10387725	rs146392355	G	T	100	PASS	AC=25;AF=0.00499201;AN=5008;NS=2504;DP=20050;EAS_AF=0.0238;AMR_AF=0;AFR_AF=0;EUR_AF=0;SAS_AF=0.001;AA=-|||;VT=SNP
16	10388035	rs62036398	C	T	100	PASS	AC=829;AF=0.165535;AN=5008;NS=2504;DP=18102;EAS_AF=0.0407;AMR_AF=0.3473;AFR_AF=0.0575;EUR_AF=0.3111;SAS_AF=0.1616;AA=-|||;VT=SNP
16	10388117	rs62036399	A	G	100	PASS	AC=867;AF=0.173123;AN=5008;NS=2504;DP=19164;EAS_AF=0.0407;AMR_AF=0.3473;AFR_AF=0.0862;EUR_AF=0.3111;SAS_AF=0.1616;AA=-|||;VT=SNP
16	10388168	rs58399771	C	T	100	PASS	AC=542;AF=0.108227;AN=5008;NS=2504;DP=19082;EAS_AF=0.2173;AMR_AF=0.0476;AFR_AF=0.0333;EUR_AF=0.0765;SAS_AF=0.1728;AA=-|||;VT=SNP
16	10388189	rs56200381	C	T	100	PASS	AC=446;AF=0.0890575;AN=5008;NS=2504;DP=20138;EAS_AF=0.0427;AMR_AF=0.1124;AFR_AF=0.0847;EUR_AF=0.167;SAS_AF=0.046;AA=-|||;VT=SNP
16	10388262	rs7200736	C	T	100	PASS	AC=1393;AF=0.278155;AN=5008;NS=2504;DP=20168;EAS_AF=0.0833;AMR_AF=0.4625;AFR_AF=0.23;EUR_AF=0.4781;SAS_AF=0.2076;AA=-|||;VT=SNP
16	10388332	rs7199559	G	C	100	PASS	AC=1396;AF=0.278754;AN=5008;NS=2504;DP=20078;EAS_AF=0.0823;AMR_AF=0.4697;AFR_AF=0.2292;EUR_AF=0.4781;SAS_AF=0.2076;AA=-|||;VT=SNP
16	10388464	rs1099405	T	C	100	PASS	AC=3210;AF=0.640974;AN=5008;NS=2504;DP=18802;EAS_AF=0.9177;AMR_AF=0.5014;AFR_AF=0.4856;EUR_AF=0.5169;SAS_AF=0.7924;AA=-|||;VT=SNP
16	10388698	rs1103658	C	T	100	PASS	AC=3206;AF=0.640176;AN=5008;NS=2504;DP=18840;EAS_AF=0.9177;AMR_AF=0.5014;AFR_AF=0.4834;EUR_AF=0.5169;SAS_AF=0.7914;AA=-|||;VT=SNP
16	10389016	rs35522997	A	T	100	PASS	AC=2178;AF=0.434904;AN=5008;NS=2504;DP=17342;EAS_AF=0.6558;AMR_AF=0.2983;AFR_AF=0.2973;EUR_AF=0.333;SAS_AF=0.5951;AA=-|||;VT=SNP
16	10389412	rs1234923	G	T	100	PASS	AC=3203;AF=0.639577;AN=5008;NS=2504;DP=19288;EAS_AF=0.9177;AMR_AF=0.4942;AFR_AF=0.4871;EUR_AF=0.5169;SAS_AF=0.7883;AA=G|||;VT=SNP
16	10389726	rs4453489	A	G	100	PASS	AC=3215;AF=0.641973;AN=5008;NS=2504;DP=18181;EAS_AF=0.9177;AMR_AF=0.5029;AFR_AF=0.4887;EUR_AF=0.5179;SAS_AF=0.7914;AA=A|||;VT=SNP
16	10390573	rs143500278	A	C	100	PASS	AC=50;AF=0.00998403;AN=5008;NS=2504;DP=15797;EAS_AF=0.0456;AMR_AF=0;AFR_AF=0.0008;EUR_AF=0;SAS_AF=0.0031;AA=A|||;VT=SNP
16	10391300	rs1097916	C	A	100	PASS	AC=3151;AF=0.629193;AN=5008;NS=2504;DP=19698;EAS_AF=0.9177;AMR_AF=0.4841;AFR_AF=0.4887;EUR_AF=0.4901;SAS_AF=0.7679;AA=C|||;VT=SNP
16	10391670	rs12448307	G	T	100	PASS	AC=871;AF=0.173922;AN=5008;NS=2504;DP=18201;EAS_AF=0.0397;AMR_AF=0.3545;AFR_AF=0.0862;EUR_AF=0.3111;SAS_AF=0.1616;AA=G|||;VT=SNP
16	10392251	rs146591293	G	A	100	PASS	AC=22;AF=0.00439297;AN=5008;NS=2504;DP=18481;EAS_AF=0.0188;AMR_AF=0.0014;AFR_AF=0;EUR_AF=0;SAS_AF=0.002;AA=G|||;VT=SNP
16	10393021	rs17603500	G	A	100	PASS	AC=478;AF=0.0954473;AN=5008;NS=2504;DP=19697;EAS_AF=0.0427;AMR_AF=0.111;AFR_AF=0.1142;EUR_AF=0.161;SAS_AF=0.046;AA=G|||;VT=SNP
16	10394111	rs56739162	C	G	100	PASS	AC=953;AF=0.190296;AN=5008;NS=2504;DP=16381;EAS_AF=0.0397;AMR_AF=0.3559;AFR_AF=0.1422;EUR_AF=0.3141;SAS_AF=0.1656;AA=C|||;VT=SNP
16	10394152	rs12926371	G	A	100	PASS	AC=3437;AF=0.686302;AN=5008;NS=2504;DP=15753;EAS_AF=0.6012;AMR_AF=0.7666;AFR_AF=0.6256;EUR_AF=0.7734;SAS_AF=0.7096;AA=g|||;VT=SNP
16	10394282	rs8052574	C	T	100	PASS	AC=1162;AF=0.232029;AN=5008;NS=2504;DP=13530;EAS_AF=0.3601;AMR_AF=0.1988;AFR_AF=0.1165;EUR_AF=0.2237;SAS_AF=0.2883;AA=T|||;VT=SNP
16	10394383	rs34185528	C	T	100	PASS	AC=2337;AF=0.466653;AN=5008;NS=2504;DP=15583;EAS_AF=0.5992;AMR_AF=0.4107;AFR_AF=0.3427;EUR_AF=0.4592;SAS_AF=0.545;AA=C|||;VT=SNP
16	10394980	rs35386096	T	C	100	PASS	AC=576;AF=0.115016;AN=5008;NS=2504;DP=18101;EAS_AF=0.252;AMR_AF=0.1081;AFR_AF=0.0015;EUR_AF=0.0765;SAS_AF=0.1718;AA=T|||;VT=SNP
16	10395049	rs75581816	G	C	100	PASS	AC=95;AF=0.0189696;AN=5008;NS=2504;DP=18130;EAS_AF=0.0923;AMR_AF=0;AFR_AF=0;EUR_AF=0;SAS_AF=0.002;AA=G|||;VT=SNP
16	10395122	rs13333796	C	A	100	PASS	AC=1141;AF=0.227835;AN=5008;NS=2504;DP=18279;EAS_AF=0.3552;AMR_AF=0.1974;AFR_AF=0.1067;EUR_AF=0.2237;SAS_AF=0.2863;AA=C|||;VT=SNP
16	10395798	rs72777893	T	A	100	PASS	AC=1077;AF=0.215056;AN=5008;NS=2504;DP=13270;EAS_AF=0.0407;AMR_AF=0.3545;AFR_AF=0.2428;EUR_AF=0.3101;SAS_AF=0.1605;AA=t|||;VT=SNP
16	10395920	rs11640155	T	C	100	PASS	AC=1211;AF=0.241813;AN=5008;NS=2504;DP=15289;EAS_AF=0.4038;AMR_AF=0.1902;AFR_AF=0.1452;EUR_AF=0.2137;SAS_AF=0.271;AA=T|||;VT=SNP
16	10396097	rs8043853	A	G	100	PASS	AC=1513;AF=0.302117;AN=5008;NS=2504;DP=13844;EAS_AF=0.4077;AMR_AF=0.2392;AFR_AF=0.2814;EUR_AF=0.2813;SAS_AF=0.2873;AA=A|||;VT=SNP
16	10396503	rs1103659	T	C	100	PASS	AC=1173;AF=0.234225;AN=5008;NS=2504;DP=15778;EAS_AF=0.2798;AMR_AF=0.196;AFR_AF=0.3563;EUR_AF=0.1123;SAS_AF=0.1748;AA=C|||;VT=SNP
16	10398810	rs142308888	C	T	100	PASS	AC=863;AF=0.172324;AN=5008;NS=2504;DP=16840;EAS_AF=0.0417;AMR_AF=0.353;AFR_AF=0.0545;EUR_AF=0.337;SAS_AF=0.1687;AA=C|||;VT=SNP
16	10398937	rs194353	G	A	100	PASS	AC=2326;AF=0.464457;AN=5008;NS=2504;DP=17579;EAS_AF=0.5466;AMR_AF=0.389;AFR_AF=0.444;EUR_AF=0.3946;SAS_AF=0.5327;AA=g|||;VT=SNP
16	10399018	rs62036401	C	T	100	PASS	AC=1075;AF=0.214657;AN=5008;NS=2504;DP=17200;EAS_AF=0.0417;AMR_AF=0.3646;AFR_AF=0.1967;EUR_AF=0.338;SAS_AF=0.184;AA=C|||;VT=SNP
16	10399232	rs62036402	C	G	100	PASS	AC=1498;AF=0.299121;AN=5008;NS=2504;DP=15901;EAS_AF=0.0417;AMR_AF=0.3934;AFR_AF=0.5;EUR_AF=0.339;SAS_AF=0.1851;AA=C|||;VT=SNP
16	10399305	rs194354	A	G	100	PASS	AC=946;AF=0.188898;AN=5008;NS=2504;DP=17150;EAS_AF=0.2798;AMR_AF=0.1772;AFR_AF=0.1846;EUR_AF=0.1143;SAS_AF=0.1861;AA=A|||;VT=SNP
16	10399915	rs67598836	G	T	100	PASS	AC=1282;AF=0.25599;AN=5008;NS=2504;DP=13218;EAS_AF=0.0417;AMR_AF=0.379;AFR_AF=0.3328;EUR_AF=0.3519;SAS_AF=0.1871;AA=-|||;VT=SNP
```
