## Supplementary material for "Characterization of shared and ancestry-specific signals driving complex traits using multi-ancestry fine-mapping": mesusiecsinfo

```
*************************************************************

  Multiple Ancestry Sum of Single Effect Model (MESuSiE)          

   Visit http://www.xzlab.org/software.html For Update            

            (C) 2022 Boran Gao, Xiang Zhou                        

              GNU General Public License                          

*************************************************************
# Start data processing for sufficient statistics 
# Create MESuSiE object 
# Start data analysis 

# Data analysis is done, and now generates result 

Potential causal SNPs with PIP > 0.5:  chr16:11793674:A:T 

Credible sets for effects: 
$cs
$cs$L1
 [1] 1807 1809 1810 1811 1812 1813 1814 1815 1817 1821 1823 1824 1827 1828 1835
[16] 1836 1840 1841 1843 1844 1848 1849 1853 1854 1855 1857 1861 1865 1866 1867
[31] 1873 1879 1888 1889 1890 1891 1896 1897 1899 1902

$cs$L2
[1] 1972 1983 2002 2006 2021 2032 2040 2042


$cs_category
   L1    L2 
"eur" "eur" 

$purity
   min.abs.corr mean.abs.corr median.abs.corr
L1     0.583865     0.8483860       0.8511015
L2     0.806435     0.9359293       0.9467205

$cs_index
[1] 1 2

$coverage
[1] 0.9501340 0.9637243

$requested_coverage
[1] 0.95


 Use MESuSiE_Plot() for visualization
# Total time used for the analysis: 0.12 mins
```
