## Supplementary material for "Characterization of shared and ancestry-specific signals driving complex traits using multi-ancestry fine-mapping": mesusieoutput

```
                 eur          afr      eur_afr
   [1,] 1.248415e-04 1.196629e-04 3.661617e-05
   [2,] 1.249479e-04 1.406438e-04 4.511676e-05
   [3,] 9.608361e-05 1.128553e-04 3.128756e-05
   [4,] 1.336503e-04 1.033733e-04 3.395517e-05
   [5,] 1.278624e-04 1.260537e-04 3.985416e-05
   [6,] 1.275073e-04 1.259980e-04 3.963322e-05
   [7,] 1.053200e-04 7.454086e-05 2.214658e-05
   [8,] 1.759869e-04 1.440486e-04 3.655751e-05
   [9,] 1.021106e-04 6.739448e-05 1.949747e-05
  [10,] 1.022295e-04 6.635259e-05 1.922948e-05
  [11,] 1.008606e-04 7.667569e-05 2.483321e-05
  [12,] 1.282661e-04 1.322882e-04 4.996160e-05
  [13,] 1.045772e-04 8.824705e-05 2.711646e-05
  [14,] 1.048912e-04 8.686524e-05 2.526863e-05
  [15,] 8.406814e-05 4.337930e-04 4.716463e-05
  [16,] 1.052481e-04 7.287733e-05 2.113087e-05
  [17,] 1.035248e-04 5.818878e-05 1.804890e-05
  [18,] 1.241852e-04 1.174220e-04 3.525855e-05
  [19,] 1.240228e-04 1.174255e-04 3.523464e-05
  [20,] 1.024645e-04 1.036814e-04 3.123015e-05
  [21,] 1.315116e-04 1.255646e-04 3.993225e-05
  [22,] 8.359448e-05 8.434490e-05 1.970780e-05
  [23,] 8.287177e-05 9.473392e-05 2.115126e-05
  [24,] 8.301105e-05 7.803284e-05 1.962211e-05
  [25,] 1.339422e-04 1.211945e-04 3.132529e-05
  [26,] 8.339128e-05 1.088962e-04 3.160499e-05
  [27,] 8.590119e-05 6.239159e-05 1.768944e-05
  [28,] 8.203162e-05 6.389162e-05 1.805053e-05
  [29,] 8.310297e-05 6.416836e-05 1.832814e-05
  [30,] 8.224996e-05 6.443622e-05 1.843040e-05
  [31,] 8.285999e-05 6.750615e-05 1.960641e-05
  [32,] 9.746945e-05 1.096686e-04 2.772526e-05
  [33,] 8.351755e-05 9.484080e-05 2.910130e-05
  [34,] 9.619204e-05 6.753427e-05 1.633214e-05
  [35,] 8.987796e-05 1.009286e-04 3.613982e-05
  [36,] 8.979046e-05 1.294459e-04 4.605887e-05
  [37,] 9.154622e-05 6.360230e-05 1.672319e-05
  [38,] 9.753351e-05 1.215294e-04 2.919982e-05
  [39,] 9.007608e-05 6.474823e-05 1.778812e-05
  [40,] 1.400759e-04 7.444058e-05 2.264721e-05
  [41,] 9.063872e-05 6.540790e-05 1.928919e-05
  [42,] 9.612469e-05 1.160707e-04 2.858306e-05
  [43,] 1.136571e-04 3.856073e-04 1.271413e-04
  [44,] 1.247647e-04 9.885611e-05 2.619871e-05
  [45,] 1.259821e-04 8.798487e-05 3.157994e-05
  [46,] 1.216651e-04 8.560941e-05 2.502094e-05
  [47,] 1.443563e-04 7.596900e-05 2.734642e-05
  [48,] 1.203197e-04 6.369052e-05 2.061649e-05
  [49,] 1.561391e-04 6.011144e-05 2.760048e-05
  [50,] 3.907058e-04 5.440803e-05 1.776001e-05
  [51,] 2.202524e-04 5.403273e-05 1.746605e-05
  [52,] 1.980274e-04 5.375287e-05 1.712149e-05
  [53,] 1.189651e-04 1.046730e-04 3.315641e-05
  [54,] 1.161365e-04 6.562763e-05 2.611595e-05
  [55,] 1.180983e-04 1.144114e-04 3.413196e-05
  [56,] 1.258950e-04 1.261808e-04 4.829470e-05
  [57,] 1.207391e-04 1.038676e-04 3.309064e-05
  [58,] 1.367454e-04 1.065996e-04 4.074336e-05
  [59,] 1.335834e-04 1.066953e-04 3.991214e-05
  [60,] 8.872118e-05 9.437521e-05 2.362588e-05
  [61,] 9.515446e-05 6.168561e-05 2.051973e-05
  [62,] 1.497020e-04 4.923544e-05 1.650164e-05
  [63,] 1.539118e-04 4.962949e-05 1.624043e-05
  [64,] 1.490057e-04 5.470716e-05 2.557971e-05
  [65,] 1.986557e-04 6.071153e-05 1.499548e-05
  [66,] 9.130716e-05 5.179712e-05 1.470090e-05
  [67,] 1.315826e-04 1.628468e-04 3.083898e-05
  [68,] 1.618342e-04 6.579740e-05 3.175811e-05
  [69,] 2.924544e-04 5.618433e-05 2.144732e-05
  [70,] 8.124376e-05 5.831450e-05 1.572318e-05
  [71,] 1.576047e-04 6.826263e-05 3.365070e-05
  [72,] 1.378940e-04 5.839261e-05 1.743714e-05
  [73,] 8.252068e-05 6.830321e-05 1.695470e-05
  [74,] 8.484611e-05 6.225500e-05 1.456423e-05
  [75,] 9.533014e-05 7.001305e-05 2.114256e-05
  [76,] 8.021257e-05 5.500953e-05 1.534072e-05
  [77,] 9.718253e-05 6.738263e-05 1.859595e-05
  [78,] 1.122023e-04 1.594797e-04 3.512575e-05
  [79,] 3.257835e-04 5.850827e-05 1.957194e-05
  [80,] 9.659105e-05 5.674593e-05 2.090591e-05
  [81,] 9.041481e-05 5.940789e-05 1.806381e-05
  [82,] 1.094767e-04 5.196218e-05 1.986912e-05
  [83,] 9.657138e-05 6.424235e-05 1.951698e-05
  [84,] 9.628903e-05 6.406326e-05 1.917861e-05
  [85,] 1.134457e-04 1.253925e-04 5.336361e-05
  [86,] 9.490215e-05 6.408535e-05 1.909870e-05
  [87,] 8.660552e-05 6.643485e-05 1.923164e-05
  [88,] 9.986462e-05 5.222426e-05 1.917033e-05
  [89,] 9.797222e-05 6.508964e-05 1.892707e-05
  [90,] 9.838763e-05 6.415340e-05 1.927463e-05
  [91,] 1.756099e-04 8.309527e-05 3.502519e-05
  [92,] 1.353138e-04 8.306089e-05 2.878071e-05
  [93,] 1.159491e-04 1.059622e-04 3.109084e-05
  [94,] 3.959033e-04 5.721198e-05 3.250748e-05
  [95,] 1.125535e-04 5.907763e-05 1.815154e-05
  [96,] 8.363398e-05 1.227344e-04 3.172132e-05
  [97,] 1.195038e-04 1.055649e-04 3.144573e-05
  [98,] 8.316171e-05 5.788460e-05 1.700639e-05
  [99,] 9.508758e-05 1.122188e-04 2.016452e-05
 [100,] 8.377884e-05 1.008697e-04 2.342212e-05
 [101,] 1.438923e-04 1.129352e-04 4.853055e-05
 [102,] 8.287814e-05 6.328923e-05 1.786091e-05
 [103,] 7.321245e-05 7.694938e-05 2.092396e-05
 [104,] 8.741842e-05 6.422325e-05 2.081369e-05
 [105,] 8.216152e-05 6.405383e-05 1.926814e-05
 [106,] 8.963880e-05 5.589406e-05 1.810714e-05
 [107,] 1.200436e-04 1.667329e-04 5.413712e-05
 [108,] 1.241567e-04 9.510011e-05 3.293868e-05
 [109,] 1.242374e-04 8.464500e-05 3.724012e-05
 [110,] 9.212498e-05 7.049081e-05 2.188208e-05
 [111,] 7.745943e-05 5.055826e-05 1.427930e-05
 [112,] 8.389004e-05 8.099174e-05 2.241355e-05
 [113,] 1.293719e-04 6.753027e-05 2.047537e-05
 [114,] 1.586196e-04 8.797584e-05 1.450595e-05
 [115,] 1.111821e-04 5.193879e-05 1.896271e-05
 [116,] 1.500133e-04 1.383291e-04 6.143100e-05
 [117,] 1.057234e-04 8.543492e-05 1.863410e-05
 [118,] 8.800637e-05 1.199783e-04 2.375122e-05
 [119,] 1.286604e-04 8.097307e-05 2.409327e-05
 [120,] 1.237388e-04 6.828296e-05 2.050507e-05
 [121,] 9.295155e-05 7.966615e-05 1.827385e-05
 [122,] 1.968597e-04 8.257722e-05 5.201981e-05
 [123,] 1.025365e-04 1.203859e-04 2.296899e-05
 [124,] 2.089030e-04 8.849696e-05 1.439986e-05
 [125,] 1.168057e-04 1.559286e-04 7.560024e-05
 [126,] 1.032888e-04 1.252734e-04 2.325650e-05
 [127,] 1.209564e-04 6.801876e-05 2.100231e-05
 [128,] 1.252092e-04 1.318322e-04 3.494173e-05
 [129,] 8.363720e-05 1.001536e-04 2.298384e-05
 [130,] 9.263208e-05 9.910923e-05 2.400646e-05
 [131,] 1.131706e-04 8.719349e-05 1.570786e-05
 [132,] 1.032181e-04 1.031743e-04 2.380645e-05
 [133,] 1.190000e-04 8.667694e-05 3.002413e-05
 [134,] 1.113916e-04 1.169848e-04 4.970546e-05
 [135,] 1.067687e-04 9.272895e-05 1.933513e-05
 [136,] 1.090057e-04 1.500746e-04 6.301485e-05
 [137,] 1.233145e-04 6.599235e-05 2.021953e-05
 [138,] 1.237028e-04 6.563531e-05 2.047382e-05
 [139,] 1.256675e-04 1.103807e-04 3.246805e-05
 [140,] 1.029360e-04 1.010292e-04 2.070361e-05
 [141,] 1.236643e-04 6.563249e-05 2.048480e-05
 [142,] 2.259833e-04 1.383299e-04 1.295921e-04
 [143,] 1.111429e-04 9.376427e-05 3.899271e-05
 [144,] 1.599053e-04 6.147637e-05 2.748673e-05
 [145,] 8.402257e-05 9.823464e-05 2.275792e-05
 [146,] 1.232652e-04 6.618129e-05 2.011052e-05
 [147,] 1.023406e-04 8.952940e-05 1.950473e-05
 [148,] 2.060614e-04 6.767750e-05 4.228697e-05
 [149,] 1.270078e-04 6.656299e-05 2.061965e-05
 [150,] 8.377231e-05 1.006533e-04 2.293184e-05
 [151,] 2.372909e-04 1.507400e-04 1.533466e-04
 [152,] 1.302929e-04 9.159339e-05 3.753390e-05
 [153,] 1.302826e-04 9.332648e-05 3.858926e-05
 [154,] 8.417314e-05 1.110162e-04 2.395551e-05
 [155,] 1.065106e-04 6.777125e-05 1.697951e-05
 [156,] 1.213112e-04 6.620954e-05 2.019690e-05
 [157,] 3.294116e-04 1.543154e-04 2.268874e-04
 [158,] 1.209523e-04 6.649422e-05 2.002330e-05
 [159,] 3.092476e-04 1.808944e-04 2.605232e-04
 [160,] 1.211264e-04 9.443844e-05 3.647302e-05
 [161,] 1.230532e-04 9.293743e-05 3.621616e-05
 [162,] 1.365776e-04 9.071043e-05 4.437473e-05
 [163,] 1.393347e-04 1.225543e-04 6.441573e-05
 [164,] 1.001985e-04 6.792903e-05 1.654375e-05
 [165,] 1.269809e-04 1.030784e-04 3.267112e-05
 [166,] 1.382292e-04 7.106177e-05 3.632261e-05
 [167,] 1.166841e-04 9.561175e-05 4.204356e-05
 [168,] 1.051885e-04 6.210632e-05 1.662038e-05
 [169,] 1.656768e-04 1.085398e-04 4.561937e-05
 [170,] 1.080532e-04 6.411487e-05 1.674261e-05
 [171,] 1.044322e-04 6.026392e-05 1.656272e-05
 [172,] 9.272313e-05 1.018552e-04 2.781833e-05
 [173,] 9.426992e-05 9.137656e-05 2.393624e-05
 [174,] 1.427520e-04 1.145808e-04 6.071075e-05
 [175,] 1.217758e-04 8.576996e-05 3.189955e-05
 [176,] 1.030256e-04 6.063577e-05 1.657609e-05
 [177,] 9.887054e-05 9.532762e-05 1.959163e-05
 [178,] 1.470613e-04 5.880029e-04 2.684983e-04
 [179,] 1.249315e-04 1.147345e-04 4.655128e-05
 [180,] 1.087265e-04 7.179796e-05 2.126950e-05
 [181,] 1.458809e-04 7.514157e-04 3.412143e-04
 [182,] 2.946952e-04 6.897723e-05 3.604736e-05
 [183,] 1.258679e-04 1.122579e-04 4.565055e-05
 [184,] 1.264580e-04 6.584221e-05 2.074217e-05
 [185,] 1.145359e-04 6.661760e-05 2.053030e-05
 [186,] 8.593179e-05 2.673116e-04 5.463397e-05
 [187,] 1.036833e-04 9.302977e-05 2.630332e-05
 [188,] 1.078854e-04 7.085287e-05 2.215594e-05
 [189,] 1.239761e-04 7.191521e-05 2.194100e-05
 [190,] 1.323534e-04 8.200789e-05 2.659460e-05
 [191,] 1.258400e-04 6.674798e-05 2.065211e-05
 [192,] 3.620331e-04 9.654563e-05 1.200603e-04
 [193,] 1.393431e-04 5.245831e-05 1.520749e-05
 [194,] 1.451922e-04 7.832498e-05 3.271223e-05
 [195,] 9.521580e-05 6.701794e-05 1.785293e-05
 [196,] 8.696103e-05 1.097987e-04 2.522839e-05
 [197,] 1.079041e-04 6.948399e-05 2.152316e-05
 [198,] 1.265997e-04 6.062784e-05 1.985199e-05
 [199,] 1.334522e-04 6.014259e-05 1.443927e-05
 [200,] 1.356643e-04 5.763852e-05 1.453797e-05
 [201,] 1.440783e-04 1.441736e-04 5.775508e-05
 [202,] 1.042040e-04 7.753480e-05 1.874682e-05
 [203,] 1.190475e-04 2.366428e-04 1.302250e-04
 [204,] 2.512978e-04 8.230767e-05 7.068969e-05
 [205,] 9.705021e-05 1.574675e-04 5.951501e-05
 [206,] 1.305295e-04 6.687432e-05 2.263170e-05
 [207,] 9.289701e-05 1.766475e-04 6.158642e-05
 [208,] 1.058227e-04 1.887129e-04 8.114636e-05
 [209,] 2.159089e-04 9.153527e-05 7.480313e-05
 [210,] 1.214918e-04 8.473809e-05 4.148638e-05
 [211,] 9.157199e-05 2.425833e-04 9.016794e-05
 [212,] 8.830530e-05 9.636040e-05 2.444105e-05
 [213,] 1.015227e-04 7.546035e-05 1.795199e-05
 [214,] 8.902550e-05 2.688398e-04 9.379769e-05
 [215,] 1.019100e-04 7.267002e-05 1.759226e-05
 [216,] 1.126242e-04 9.529468e-05 2.779248e-05
 [217,] 1.786085e-04 6.819265e-05 2.481173e-05
 [218,] 1.069795e-04 6.658616e-05 2.054611e-05
 [219,] 1.034811e-04 5.537197e-05 1.428736e-05
 [220,] 1.009580e-04 6.502717e-05 1.564402e-05
 [221,] 1.070622e-04 1.317489e-04 3.521851e-05
 [222,] 1.062404e-04 6.657281e-05 2.048182e-05
 [223,] 1.398986e-04 2.178068e-04 1.450108e-04
 [224,] 1.380976e-04 1.958233e-03 1.192424e-03
 [225,] 9.508737e-05 7.139021e-05 1.601252e-05
 [226,] 1.642309e-04 8.790108e-05 4.060251e-05
 [227,] 1.621502e-04 9.934212e-05 6.720400e-05
 [228,] 1.441888e-04 1.448945e-04 6.376751e-05
 [229,] 1.667263e-04 7.074694e-05 2.896608e-05
 [230,] 1.272846e-04 1.111041e-04 5.733970e-05
 [231,] 1.253565e-04 8.716129e-05 4.242613e-05
 [232,] 1.850025e-04 1.053027e-04 7.489739e-05
 [233,] 9.959740e-05 6.597764e-05 2.036321e-05
 [234,] 1.040225e-04 7.375426e-05 2.457388e-05
 [235,] 1.080610e-04 7.157624e-05 2.457342e-05
 [236,] 1.029412e-04 6.230243e-05 2.441985e-05
 [237,] 1.056274e-04 6.630740e-05 1.898850e-05
 [238,] 1.019039e-04 8.420115e-05 2.843963e-05
 [239,] 9.298411e-05 6.410011e-05 2.057561e-05
 [240,] 1.502099e-04 1.092025e-04 7.116692e-05
 [241,] 1.171572e-04 8.614357e-05 4.186063e-05
 [242,] 1.078099e-04 6.676254e-05 2.081069e-05
 [243,] 1.067176e-04 7.668960e-05 2.386566e-05
 [244,] 1.068868e-04 7.443863e-05 2.321338e-05
 [245,] 1.112139e-04 2.903267e-04 1.219712e-04
 [246,] 1.065074e-04 7.613050e-05 2.359387e-05
 [247,] 1.461066e-04 2.254327e-04 1.581808e-04
 [248,] 1.583516e-04 3.061836e-04 2.407893e-04
 [249,] 1.057586e-04 7.260460e-05 2.185894e-05
 [250,] 1.154736e-04 7.735964e-05 3.124929e-05
 [251,] 1.047964e-04 6.869376e-05 2.709967e-05
 [252,] 1.024454e-04 7.839696e-05 3.079041e-05
 [253,] 1.130288e-04 3.749177e-04 1.617239e-04
 [254,] 1.075258e-04 7.005112e-05 2.179593e-05
 [255,] 1.109842e-04 7.042054e-05 2.252226e-05
 [256,] 1.074599e-04 7.121021e-05 2.228758e-05
 [257,] 1.434000e-04 2.579392e-04 1.781600e-04
 [258,] 1.101853e-04 1.309404e-04 5.381519e-05
 [259,] 1.074009e-04 1.620423e-04 6.402386e-05
 [260,] 1.067708e-04 7.203121e-05 2.232122e-05
 [261,] 1.126618e-04 6.320502e-05 2.407068e-05
 [262,] 1.079390e-04 1.249474e-04 4.938946e-05
 [263,] 1.066971e-04 9.388885e-05 2.853435e-05
 [264,] 1.563681e-04 1.247081e-04 4.571931e-05
 [265,] 1.072202e-04 9.419082e-05 2.903401e-05
 [266,] 9.961145e-05 9.371595e-05 2.675719e-05
 [267,] 1.070592e-04 5.895173e-05 2.385128e-05
 [268,] 1.340815e-04 3.100977e-04 1.983122e-04
 [269,] 1.436606e-04 8.891949e-05 3.346145e-05
 [270,] 2.961531e-04 1.546643e-04 2.026973e-04
 [271,] 1.059047e-04 6.879387e-05 2.106487e-05
 [272,] 2.679339e-04 1.419041e-04 1.624041e-04
 [273,] 1.276869e-04 3.553909e-04 1.828103e-04
 [274,] 1.058969e-04 6.901580e-05 2.098721e-05
 [275,] 1.250559e-04 1.139830e-04 5.301396e-05
 [276,] 1.439884e-04 2.286454e-04 1.579136e-04
 [277,] 1.052651e-04 7.028227e-05 2.136021e-05
 [278,] 1.092270e-04 1.065386e-04 4.104161e-05
 [279,] 1.302534e-04 3.977833e-04 2.132655e-04
 [280,] 1.496817e-04 6.632117e-05 1.974868e-05
 [281,] 1.507666e-04 1.813210e-04 1.290034e-04
 [282,] 1.448212e-04 1.873406e-04 1.280915e-04
 [283,] 1.054474e-04 6.650738e-05 2.161013e-05
 [284,] 1.261974e-04 9.646895e-05 4.390918e-05
 [285,] 1.649030e-04 1.063007e-04 6.093791e-05
 [286,] 1.602649e-04 1.264355e-04 5.064584e-05
 [287,] 1.089084e-04 6.722951e-05 2.252046e-05
 [288,] 1.285787e-04 1.878613e-04 9.500811e-05
 [289,] 8.637816e-05 1.028285e-04 2.492299e-05
 [290,] 1.791464e-04 2.391017e-04 2.108481e-04
 [291,] 9.220489e-05 5.896579e-05 1.747242e-05
 [292,] 1.569773e-04 9.248231e-05 3.234197e-05
 [293,] 8.804202e-05 9.650371e-05 2.382253e-05
 [294,] 1.086112e-04 5.892364e-05 2.137122e-05
 [295,] 1.398559e-04 2.303954e-04 1.538797e-04
 [296,] 1.818424e-04 1.269759e-04 5.897142e-05
 [297,] 1.060005e-04 6.524239e-05 1.935506e-05
 [298,] 1.752747e-04 5.154448e-05 2.474219e-05
 [299,] 1.944368e-04 1.048735e-04 8.407234e-05
 [300,] 1.691108e-04 5.086123e-05 2.338498e-05
 [301,] 1.472562e-04 6.896127e-05 3.205666e-05
 [302,] 8.813242e-05 8.093488e-05 2.644341e-05
 [303,] 1.014604e-04 1.393179e-04 4.085571e-05
 [304,] 1.033202e-04 1.038150e-04 2.828959e-05
 [305,] 1.793031e-04 6.558471e-05 2.613053e-05
 [306,] 1.799136e-04 6.623533e-05 2.754286e-05
 [307,] 9.438935e-05 7.602314e-05 2.729038e-05
 [308,] 1.781770e-04 1.079472e-04 5.622346e-05
 [309,] 1.566896e-04 8.984698e-05 3.993700e-05
 [310,] 1.122129e-04 2.122491e-04 1.063266e-04
 [311,] 9.419347e-05 1.937397e-04 7.633535e-05
 [312,] 8.992886e-05 1.797854e-04 6.597808e-05
 [313,] 8.927546e-05 1.738969e-04 6.317727e-05
 [314,] 8.438548e-05 6.931917e-05 1.815518e-05
 [315,] 9.019368e-05 7.745123e-05 2.057184e-05
 [316,] 9.032000e-05 7.718888e-05 2.059690e-05
 [317,] 8.439403e-05 2.958954e-04 9.219660e-05
 [318,] 1.307212e-04 1.182825e-04 3.873338e-05
 [319,] 8.009052e-05 5.471863e-05 1.718242e-05
 [320,] 8.481347e-05 1.632814e-04 5.440765e-05
 [321,] 1.304973e-04 1.037691e-04 3.382196e-05
 [322,] 1.332287e-04 9.139898e-05 2.962285e-05
 [323,] 1.455024e-04 9.976568e-05 4.654777e-05
 [324,] 2.483891e-04 3.597167e-04 4.730137e-04
 [325,] 8.719364e-05 1.945885e-04 6.746840e-05
 [326,] 8.681271e-05 8.322543e-05 2.120198e-05
 [327,] 1.691318e-04 1.980563e-04 1.579229e-04
 [328,] 9.019175e-05 8.333853e-05 2.131828e-05
 [329,] 1.632126e-04 7.440713e-05 1.952483e-05
 [330,] 1.970641e-04 1.055374e-04 8.373695e-05
 [331,] 1.680378e-04 1.327290e-04 9.995256e-05
 [332,] 1.722447e-04 1.350695e-04 1.044215e-04
 [333,] 1.061561e-04 8.782065e-05 2.568102e-05
 [334,] 1.070462e-04 8.651881e-05 2.560012e-05
 [335,] 1.597307e-04 1.188566e-04 8.343925e-05
 [336,] 1.067030e-04 8.556165e-05 2.489796e-05
 [337,] 1.090313e-04 1.571664e-04 5.324037e-05
 [338,] 1.364207e-04 9.038716e-05 2.923463e-05
 [339,] 1.070232e-04 8.640368e-05 2.550787e-05
 [340,] 1.102751e-04 1.619146e-04 4.084249e-05
 [341,] 1.761179e-04 1.429502e-04 9.310300e-05
 [342,] 1.070911e-04 8.606426e-05 2.486698e-05
 [343,] 1.544585e-04 8.390525e-05 2.734961e-05
 [344,] 1.504987e-04 1.955488e-04 1.406850e-04
 [345,] 8.032020e-05 5.493683e-05 1.740199e-05
 [346,] 1.496002e-04 1.646882e-04 1.151678e-04
 [347,] 1.495488e-04 6.458353e-05 1.849562e-05
 [348,] 9.593395e-05 8.380125e-05 2.161150e-05
 [349,] 1.447777e-04 1.552090e-04 1.041811e-04
 [350,] 1.598477e-04 7.968559e-05 2.640546e-05
 [351,] 1.728182e-04 6.895555e-05 1.736260e-05
 [352,] 8.074910e-05 5.018537e-05 1.474352e-05
 [353,] 1.500224e-04 7.722408e-05 4.527242e-05
 [354,] 8.316148e-05 8.848956e-05 2.252767e-05
 [355,] 1.240448e-04 5.134607e-05 2.083332e-05
 [356,] 1.229946e-04 6.073592e-05 2.794972e-05
 [357,] 8.533155e-05 4.967662e-05 1.455613e-05
 [358,] 1.787454e-04 7.100425e-05 3.465272e-05
 [359,] 1.413612e-04 5.606828e-05 2.671035e-05
 [360,] 1.432716e-04 8.516299e-05 1.930389e-05
 [361,] 1.129753e-04 8.737599e-05 2.016560e-05
 [362,] 1.351142e-04 1.841133e-04 1.110194e-04
 [363,] 9.788957e-05 1.050601e-04 2.894149e-05
 [364,] 1.538590e-04 7.227073e-05 1.981985e-05
 [365,] 1.518323e-04 1.376989e-04 9.466449e-05
 [366,] 1.167101e-04 5.187137e-05 1.658179e-05
 [367,] 1.417917e-04 6.971961e-05 2.688926e-05
 [368,] 1.508142e-04 8.372218e-05 2.751566e-05
 [369,] 7.804062e-05 5.509123e-05 1.578398e-05
 [370,] 1.223837e-04 5.586558e-05 2.439961e-05
 [371,] 7.801579e-05 5.522809e-05 1.597672e-05
 [372,] 1.627642e-04 8.508285e-05 3.150312e-05
 [373,] 1.767709e-04 1.966330e-04 1.666069e-04
 [374,] 1.690163e-04 8.218112e-05 1.921556e-05
 [375,] 1.940200e-04 6.025770e-05 1.912033e-05
 [376,] 1.593892e-04 7.768077e-05 1.807835e-05
 [377,] 1.703012e-04 1.034481e-04 7.402721e-05
 [378,] 8.754425e-05 1.026600e-04 2.369464e-05
 [379,] 8.096091e-05 5.514523e-05 1.484741e-05
 [380,] 1.948717e-04 8.501365e-05 3.559932e-05
 [381,] 1.469916e-04 5.730273e-05 2.843976e-05
 [382,] 1.352243e-04 5.487961e-05 1.570793e-05
 [383,] 1.091575e-04 1.117170e-04 3.799622e-05
 [384,] 1.127313e-04 8.709226e-05 2.642570e-05
 [385,] 1.119782e-04 9.428682e-05 3.084756e-05
 [386,] 1.380987e-04 5.460025e-05 1.479093e-05
 [387,] 8.450085e-05 5.349353e-05 1.415495e-05
 [388,] 3.070699e-04 1.926300e-04 2.745220e-04
 [389,] 1.621799e-04 7.415594e-05 3.352004e-05
 [390,] 9.047006e-05 8.566160e-05 1.739120e-05
 [391,] 1.607513e-04 7.375792e-05 3.176046e-05
 [392,] 9.926616e-05 9.130117e-05 3.843355e-05
 [393,] 8.245698e-05 9.404121e-05 2.235102e-05
 [394,] 1.996571e-04 1.838519e-04 3.403344e-05
 [395,] 1.825082e-04 7.359340e-05 3.375986e-05
 [396,] 1.812063e-04 7.358893e-05 3.353800e-05
 [397,] 1.613777e-04 1.119806e-04 1.579201e-05
 [398,] 1.653534e-04 7.144381e-05 3.059557e-05
 [399,] 1.670127e-04 9.053683e-05 1.493383e-05
 [400,] 1.705076e-04 7.712331e-05 1.538974e-05
 [401,] 1.065075e-04 8.518401e-05 2.542698e-05
 [402,] 1.247461e-04 1.265432e-04 2.104730e-05
 [403,] 9.469759e-05 4.886670e-05 1.556497e-05
 [404,] 9.795161e-05 5.084560e-05 1.706372e-05
 [405,] 1.373384e-04 1.289267e-04 2.245224e-05
 [406,] 1.041770e-04 9.588066e-05 2.605496e-05
 [407,] 1.594273e-04 5.292533e-05 1.996283e-05
 [408,] 1.173749e-04 1.252613e-04 3.323235e-05
 [409,] 1.343712e-04 9.580535e-05 3.206752e-05
 [410,] 1.499677e-04 5.289759e-05 2.048500e-05
 [411,] 1.487786e-04 9.472703e-05 3.673899e-05
 [412,] 1.917506e-04 1.089572e-04 7.703429e-05
 [413,] 8.058365e-05 9.916463e-05 2.308098e-05
 [414,] 9.448877e-05 5.005838e-05 1.648336e-05
 [415,] 1.846580e-04 1.188544e-04 8.479685e-05
 [416,] 8.065933e-05 9.923474e-05 2.308673e-05
 [417,] 1.492337e-04 9.205897e-05 3.341583e-05
 [418,] 8.068835e-05 1.266272e-04 3.141683e-05
 [419,] 1.508406e-04 1.323566e-04 3.727632e-05
 [420,] 2.071523e-04 6.956640e-05 3.199925e-05
 [421,] 8.135814e-05 1.311399e-04 3.379204e-05
 [422,] 1.584088e-04 1.032844e-04 5.865605e-05
 [423,] 1.045029e-04 5.203418e-05 1.824454e-05
 [424,] 1.396923e-04 5.854544e-05 1.666218e-05
 [425,] 1.052743e-04 1.035373e-04 2.960063e-05
 [426,] 8.047687e-05 9.910458e-05 2.327271e-05
 [427,] 2.406008e-04 8.029465e-05 5.391756e-05
 [428,] 1.061524e-04 1.070401e-04 3.112386e-05
 [429,] 1.184219e-04 1.242040e-04 2.144111e-05
 [430,] 1.308673e-04 9.605863e-05 4.673854e-05
 [431,] 1.958667e-04 1.044268e-04 6.672561e-05
 [432,] 1.411623e-04 2.074577e-04 2.538968e-05
 [433,] 9.439391e-05 1.018185e-04 3.993967e-05
 [434,] 8.097132e-05 1.005401e-04 2.365829e-05
 [435,] 1.400481e-04 5.804290e-05 1.707344e-05
 [436,] 2.754600e-04 7.105697e-05 3.988181e-05
 [437,] 1.420260e-04 7.647953e-05 3.438013e-05
 [438,] 8.167778e-05 1.057266e-04 2.494836e-05
 [439,] 1.490666e-04 8.403276e-05 4.362523e-05
 [440,] 8.030317e-05 7.240864e-05 1.937479e-05
 [441,] 1.389388e-04 1.301760e-04 5.528422e-05
 [442,] 2.913844e-04 6.097603e-05 1.540082e-05
 [443,] 1.318847e-04 9.507956e-05 2.438953e-05
 [444,] 1.728169e-04 7.688371e-05 3.980136e-05
 [445,] 1.016983e-04 9.253874e-05 2.710808e-05
 [446,] 7.857558e-05 5.131992e-05 1.452947e-05
 [447,] 1.700566e-04 1.577860e-04 1.098168e-04
 [448,] 1.480862e-04 5.466274e-05 2.079335e-05
 [449,] 1.487862e-04 5.458143e-05 2.027824e-05
 [450,] 3.521042e-04 6.022308e-05 4.437744e-05
 [451,] 1.021362e-04 9.558483e-05 2.805374e-05
 [452,] 1.003449e-04 7.980460e-05 2.304322e-05
 [453,] 1.542816e-04 7.012484e-05 2.828633e-05
 [454,] 1.523331e-04 1.131527e-04 6.480877e-05
 [455,] 1.563387e-04 7.025037e-05 2.898200e-05
 [456,] 1.865673e-04 6.992124e-05 3.065409e-05
 [457,] 1.810223e-04 6.707689e-05 2.059518e-05
 [458,] 1.007898e-04 4.908098e-05 1.530319e-05
 [459,] 1.971685e-04 7.089584e-05 2.674530e-05
 [460,] 1.025053e-04 5.389056e-05 1.838814e-05
 [461,] 1.037621e-04 8.194759e-05 2.433727e-05
 [462,] 1.031540e-04 5.421203e-05 1.852121e-05
 [463,] 2.313696e-04 6.689966e-05 3.210702e-05
 [464,] 3.158566e-04 1.210760e-04 1.525377e-04
 [465,] 2.159275e-04 6.776927e-05 3.323506e-05
 [466,] 1.317975e-04 1.382479e-04 6.945263e-05
 [467,] 1.200290e-04 1.668190e-04 7.338764e-05
 [468,] 1.138142e-04 1.561332e-04 6.351148e-05
 [469,] 1.377561e-04 1.896212e-04 1.194281e-04
 [470,] 1.399957e-04 1.372153e-04 7.499327e-05
 [471,] 1.239992e-04 5.825030e-05 1.989148e-05
 [472,] 1.556146e-04 1.158693e-04 3.856074e-05
 [473,] 1.228159e-04 2.892466e-04 1.421170e-04
 [474,] 1.048463e-04 6.562014e-05 1.884011e-05
 [475,] 1.996672e-04 7.324947e-05 2.895237e-05
 [476,] 1.135305e-04 8.510849e-05 2.585672e-05
 [477,] 1.109612e-04 8.511533e-05 2.541345e-05
 [478,] 7.878638e-05 4.926272e-05 1.430569e-05
 [479,] 1.375468e-04 5.224242e-05 1.822613e-05
 [480,] 8.713809e-05 5.260502e-05 1.693830e-05
 [481,] 1.388051e-04 5.809653e-05 2.461735e-05
 [482,] 1.017741e-04 8.586558e-05 2.404418e-05
 [483,] 1.111870e-04 1.442113e-04 2.805298e-05
 [484,] 1.557859e-04 1.203435e-04 6.541268e-05
 [485,] 9.155054e-05 1.611147e-04 4.257839e-05
 [486,] 1.327926e-04 6.758767e-05 2.371983e-05
 [487,] 9.608782e-05 9.827196e-05 3.450576e-05
 [488,] 9.096151e-05 7.302997e-05 2.084867e-05
 [489,] 9.148768e-05 6.251806e-05 1.682320e-05
 [490,] 8.443276e-05 5.379384e-05 1.413686e-05
 [491,] 8.279107e-05 5.203533e-05 1.408718e-05
 [492,] 8.579093e-05 5.277372e-05 1.409560e-05
 [493,] 8.665274e-05 5.111689e-05 1.409893e-05
 [494,] 1.333060e-04 7.458937e-05 2.611645e-05
 [495,] 1.084387e-04 1.098312e-04 3.236150e-05
 [496,] 1.020297e-04 1.906736e-04 6.154114e-05
 [497,] 7.530732e-05 5.092033e-05 1.492976e-05
 [498,] 7.403194e-05 5.074088e-05 1.458383e-05
 [499,] 8.421372e-05 8.140991e-05 2.260441e-05
 [500,] 7.573405e-05 4.986887e-05 1.453755e-05
 [501,] 7.589330e-05 4.985949e-05 1.454784e-05
 [502,] 1.291929e-04 7.262624e-05 2.466196e-05
 [503,] 7.847584e-05 5.041872e-05 1.432929e-05
 [504,] 8.441867e-05 5.411376e-05 1.420425e-05
 [505,] 8.314311e-05 5.121057e-05 1.572464e-05
 [506,] 8.242632e-05 5.063909e-05 1.568377e-05
 [507,] 9.740958e-05 7.427300e-05 2.476044e-05
 [508,] 8.402689e-05 5.640593e-05 1.649665e-05
 [509,] 8.605682e-05 5.557699e-05 1.876608e-05
 [510,] 1.192688e-04 4.178204e-04 1.660632e-04
 [511,] 8.327441e-05 1.136399e-04 2.328985e-05
 [512,] 1.587281e-04 8.955405e-05 4.044064e-05
 [513,] 1.200296e-04 2.052324e-04 8.548013e-05
 [514,] 7.722042e-05 7.040601e-05 2.231806e-05
 [515,] 1.203825e-04 4.445425e-04 1.778541e-04
 [516,] 8.502708e-05 5.740267e-05 1.685509e-05
 [517,] 7.814860e-05 7.219456e-05 2.210879e-05
 [518,] 1.169252e-04 3.794096e-04 1.462381e-04
 [519,] 1.160908e-04 3.379554e-04 1.308694e-04
 [520,] 8.571560e-05 5.748538e-05 1.675314e-05
 [521,] 8.541417e-05 6.801758e-05 2.101448e-05
 [522,] 8.605487e-05 7.074576e-05 2.209955e-05
 [523,] 7.834267e-05 6.243708e-05 1.924026e-05
 [524,] 7.731510e-05 6.234548e-05 1.883658e-05
 [525,] 7.204550e-05 5.304664e-05 1.484472e-05
 [526,] 1.014351e-04 7.170369e-05 2.258985e-05
 [527,] 7.954552e-05 1.718393e-04 4.105068e-05
 [528,] 7.944022e-05 1.621699e-04 3.824098e-05
 [529,] 1.574206e-04 1.178379e-04 2.325262e-05
 [530,] 1.686590e-04 1.217061e-04 7.541699e-05
 [531,] 1.247396e-04 1.191988e-04 2.293281e-05
 [532,] 8.277822e-05 6.796637e-05 2.068883e-05
 [533,] 7.962827e-05 1.943796e-04 5.669183e-05
 [534,] 8.230837e-05 8.889652e-05 2.434799e-05
 [535,] 8.166725e-05 1.295456e-04 2.836271e-05
 [536,] 1.331472e-04 8.759540e-05 2.647283e-05
 [537,] 8.280113e-05 1.193993e-04 2.855170e-05
 [538,] 8.083798e-05 7.741340e-05 2.001345e-05
 [539,] 7.946567e-05 8.951756e-05 2.184686e-05
 [540,] 1.124230e-04 1.233136e-04 3.328035e-05
 [541,] 1.638932e-04 2.480714e-04 4.865014e-05
 [542,] 1.329753e-04 1.250490e-04 5.967371e-05
 [543,] 7.437594e-05 5.670710e-05 1.576849e-05
 [544,] 8.676370e-05 9.956128e-05 2.585483e-05
 [545,] 2.101442e-04 5.039720e-04 2.313322e-05
 [546,] 7.315480e-05 5.315020e-05 1.455654e-05
 [547,] 9.007100e-05 1.962696e-04 2.995185e-05
 [548,] 1.016562e-04 1.110545e-04 1.756348e-05
 [549,] 1.036982e-04 5.174862e-05 1.562604e-05
 [550,] 7.445165e-05 6.134623e-05 1.706953e-05
 [551,] 8.005205e-05 9.918221e-05 2.289987e-05
 [552,] 1.515628e-04 1.604833e-04 3.152690e-05
 [553,] 7.197658e-05 1.241463e-04 2.603592e-05
 [554,] 1.196809e-04 2.713358e-04 1.358358e-04
 [555,] 1.002385e-04 3.471503e-04 3.488070e-05
 [556,] 1.067779e-04 8.698227e-05 2.376314e-05
 [557,] 8.101981e-05 9.837909e-05 2.331323e-05
 [558,] 8.273742e-05 1.062030e-04 2.666126e-05
 [559,] 1.136831e-04 1.138874e-04 1.641834e-05
 [560,] 1.069204e-04 3.776136e-04 2.914462e-05
 [561,] 8.580923e-05 2.027757e-04 2.757330e-05
 [562,] 1.172906e-04 1.020770e-04 1.680596e-05
 [563,] 2.204431e-04 7.596766e-05 1.482028e-05
 [564,] 1.160096e-04 1.395720e-04 1.932692e-05
 [565,] 1.084039e-04 1.836130e-04 2.298852e-05
 [566,] 1.130825e-04 1.979319e-04 7.319203e-05
 [567,] 1.113214e-04 8.730664e-05 2.369816e-05
 [568,] 1.420558e-04 1.148452e-04 4.116124e-05
 [569,] 9.228130e-05 1.524568e-04 2.319525e-05
 [570,] 8.126786e-05 9.837892e-05 2.339062e-05
 [571,] 8.184043e-05 9.713117e-05 2.325095e-05
 [572,] 1.043771e-04 1.287137e-04 5.510885e-05
 [573,] 1.055294e-04 1.618221e-04 7.095464e-05
 [574,] 1.337933e-04 8.744980e-05 4.825366e-05
 [575,] 7.838296e-05 5.186357e-05 1.461537e-05
 [576,] 8.504789e-05 1.061218e-04 3.406880e-05
 [577,] 8.122026e-05 5.046149e-05 1.455867e-05
 [578,] 8.615949e-05 7.724918e-05 2.190271e-05
 [579,] 7.332275e-05 4.929533e-05 1.419494e-05
 [580,] 7.335501e-05 4.942832e-05 1.420953e-05
 [581,] 7.344861e-05 4.929624e-05 1.422895e-05
 [582,] 1.105865e-04 1.509403e-04 7.334061e-05
 [583,] 8.402727e-05 9.915325e-05 2.318809e-05
 [584,] 1.205216e-04 1.857363e-04 7.813714e-05
 [585,] 8.791932e-05 9.773230e-05 2.569240e-05
 [586,] 8.463912e-05 9.759871e-05 2.432358e-05
 [587,] 8.351157e-05 8.657865e-05 2.155701e-05
 [588,] 7.332868e-05 5.067583e-05 1.454547e-05
 [589,] 7.386433e-05 5.388329e-05 1.570173e-05
 [590,] 7.735123e-05 5.453058e-05 1.685555e-05
 [591,] 7.721534e-05 5.450213e-05 1.681117e-05
 [592,] 8.301807e-05 1.002770e-04 2.504088e-05
 [593,] 7.404988e-05 5.091701e-05 1.452945e-05
 [594,] 1.161064e-04 1.627196e-04 6.381095e-05
 [595,] 7.372993e-05 7.610979e-05 2.060413e-05
 [596,] 8.575390e-05 1.948261e-04 5.489456e-05
 [597,] 7.639691e-05 6.633177e-05 1.946732e-05
 [598,] 9.799846e-05 6.326424e-05 2.160535e-05
 [599,] 9.320249e-05 6.641887e-05 2.441460e-05
 [600,] 9.284174e-05 6.403436e-05 2.138232e-05
 [601,] 9.316153e-05 6.380958e-05 2.128689e-05
 [602,] 8.217797e-05 4.653774e-04 4.194034e-05
 [603,] 9.235023e-05 6.727772e-05 2.329097e-05
 [604,] 1.325371e-04 1.267290e-04 4.147761e-05
 [605,] 9.251326e-05 6.416189e-05 2.131937e-05
 [606,] 9.353331e-05 6.886070e-05 2.430978e-05
 [607,] 9.524908e-05 6.436030e-05 2.188278e-05
 [608,] 7.610614e-05 1.283387e-04 2.510515e-05
 [609,] 9.653673e-05 6.365054e-05 2.163815e-05
 [610,] 8.504673e-05 6.580493e-05 2.143198e-05
 [611,] 1.123352e-04 1.869707e-04 5.844605e-05
 [612,] 1.309620e-04 6.916017e-05 2.155915e-05
 [613,] 8.116668e-05 1.128839e-04 2.492799e-05
 [614,] 9.585578e-05 5.735015e-05 1.947107e-05
 [615,] 1.238126e-04 2.175549e-04 8.371989e-05
 [616,] 8.049116e-05 6.924338e-05 1.919262e-05
 [617,] 8.399654e-05 5.272794e-05 1.730966e-05
 [618,] 9.686530e-05 1.512250e-04 6.345956e-05
 [619,] 1.112796e-04 3.091653e-04 1.583942e-04
 [620,] 7.679373e-05 2.799272e-04 4.579542e-05
 [621,] 9.437170e-05 2.632326e-04 8.586338e-05
 [622,] 1.275349e-03 8.027235e-04 5.959955e-03
 [623,] 9.012751e-05 5.719455e-04 1.505426e-04
 [624,] 1.931940e-04 2.128878e-04 1.707528e-04
 [625,] 1.768341e-04 2.224712e-04 1.582875e-04
 [626,] 9.932140e-05 1.949281e-04 6.594512e-05
 [627,] 1.031832e-04 1.483418e-04 3.891445e-05
 [628,] 1.356473e-03 1.294089e-03 1.017848e-02
 [629,] 9.359430e-05 4.978591e-04 1.548746e-04
 [630,] 1.005853e-04 7.822521e-05 3.334388e-05
 [631,] 9.596706e-05 8.663884e-04 2.512406e-04
 [632,] 1.058397e-04 1.304379e-04 6.185826e-05
 [633,] 9.237255e-05 1.988557e-04 5.797381e-05
 [634,] 2.826811e-04 7.958075e-04 1.305963e-03
 [635,] 1.101125e-04 1.818010e-04 9.169110e-05
 [636,] 1.752053e-04 2.055001e-03 1.704427e-03
 [637,] 7.102102e-04 4.292399e-03 2.141499e-02
 [638,] 9.892055e-05 1.971296e-04 6.551059e-05
 [639,] 1.088314e-04 1.372991e-04 6.742221e-05
 [640,] 9.277944e-05 6.172373e-04 1.828690e-04
 [641,] 9.280875e-05 6.172373e-04 1.830299e-04
 [642,] 9.533020e-05 5.831387e-04 1.860976e-04
 [643,] 1.390752e-04 2.398102e-03 1.509598e-03
 [644,] 9.778222e-05 1.980051e-04 6.441127e-05
 [645,] 1.221484e-04 1.302612e-04 7.208148e-05
 [646,] 6.315834e-04 1.284962e-02 6.223413e-02
 [647,] 1.291067e-04 2.651777e-04 1.635276e-04
 [648,] 1.103208e-03 1.561345e-03 1.022393e-02
 [649,] 1.225214e-04 8.453863e-05 4.364277e-05
 [650,] 1.179241e-04 9.243807e-05 4.692971e-05
 [651,] 1.359680e-04 2.772510e-03 1.670081e-03
 [652,] 9.576155e-04 1.095473e-03 5.813857e-03
 [653,] 1.043992e-04 1.070669e-04 4.915491e-05
 [654,] 1.252801e-04 2.737521e-03 1.423685e-03
 [655,] 1.218838e-04 1.037448e-04 5.568757e-05
 [656,] 1.161788e-04 9.989595e-05 5.093121e-05
 [657,] 1.337879e-04 2.594306e-03 1.520572e-03
 [658,] 1.951418e-04 3.952617e-04 3.688160e-04
 [659,] 6.204600e-04 1.662107e-02 8.083262e-02
 [660,] 1.008390e-04 1.102926e-04 4.863697e-05
 [661,] 9.869327e-05 1.360912e-03 4.168840e-04
 [662,] 9.620029e-05 1.552655e-03 4.356931e-04
 [663,] 2.914469e-04 1.269440e-04 1.048329e-04
 [664,] 9.703839e-05 1.802422e-03 5.090124e-04
 [665,] 7.693147e-05 1.359723e-04 3.628679e-05
 [666,] 8.585481e-05 7.488199e-05 1.898166e-05
 [667,] 8.600133e-05 7.477706e-05 1.898085e-05
 [668,] 1.250713e-04 1.309348e-04 5.330282e-05
 [669,] 1.197038e-04 1.308278e-04 5.037201e-05
 [670,] 7.523230e-05 7.869014e-05 2.019178e-05
 [671,] 1.353162e-04 1.267025e-03 7.431646e-04
 [672,] 3.332322e-04 7.816006e-05 3.329072e-05
 [673,] 9.275649e-05 2.045722e-03 4.950702e-04
 [674,] 1.346079e-04 9.358740e-04 5.470095e-04
 [675,] 8.631521e-05 7.429915e-05 1.892831e-05
 [676,] 1.267976e-04 8.640710e-04 4.570571e-04
 [677,] 9.350124e-05 2.706451e-03 6.602848e-04
 [678,] 8.642218e-05 7.699740e-05 1.912350e-05
 [679,] 7.515500e-05 4.907523e-05 1.429986e-05
 [680,] 1.311479e-04 5.465840e-04 3.051547e-04
 [681,] 8.802628e-05 7.208596e-05 1.899757e-05
 [682,] 1.344955e-04 5.277616e-04 3.064144e-04
 [683,] 7.533270e-05 6.182299e-05 1.668614e-05
 [684,] 7.520823e-05 5.794617e-05 1.605607e-05
 [685,] 9.516193e-05 1.600970e-03 4.343257e-04
 [686,] 2.815909e-04 1.397215e-03 2.420165e-03
 [687,] 1.213161e-04 1.277536e-04 4.973320e-05
 [688,] 1.350355e-04 6.943639e-04 4.065533e-04
 [689,] 9.153104e-05 7.286781e-05 2.717176e-05
 [690,] 1.239202e-04 1.330438e-04 5.381212e-05
 [691,] 1.329900e-04 8.796235e-04 4.996552e-04
 [692,] 9.407193e-05 7.218645e-04 2.210600e-04
 [693,] 1.066367e-04 5.421016e-05 1.718704e-05
 [694,] 7.814952e-05 7.777696e-05 2.130578e-05
 [695,] 3.204896e-04 7.768040e-05 3.173670e-05
 [696,] 3.599377e-04 7.770742e-05 3.314180e-05
 [697,] 7.870315e-05 4.908884e-05 1.439522e-05
 [698,] 7.521223e-05 7.614289e-05 1.952627e-05
 [699,] 1.273848e-04 1.024430e-03 5.364661e-04
 [700,] 1.212036e-04 9.258101e-04 4.283244e-04
 [701,] 1.162694e-04 1.241159e-04 4.536608e-05
 [702,] 9.456570e-05 4.904513e-05 1.608267e-05
 [703,] 8.246227e-05 1.346136e-04 3.173961e-05
 [704,] 8.823622e-05 5.500687e-05 1.913699e-05
 [705,] 2.091779e-04 1.393604e-04 9.625306e-05
 [706,] 8.214432e-05 1.221032e-04 2.906920e-05
 [707,] 8.095261e-05 6.221669e-05 1.685941e-05
 [708,] 9.053352e-05 9.640174e-05 3.330441e-05
 [709,] 7.987411e-05 8.841029e-05 2.646006e-05
 [710,] 8.040654e-05 9.698103e-04 2.354061e-04
 [711,] 1.215117e-04 3.397059e-04 1.558989e-04
 [712,] 9.412090e-05 5.113055e-04 1.587415e-04
 [713,] 1.180733e-04 3.414460e-04 1.487427e-04
 [714,] 7.936710e-05 1.164394e-03 2.628427e-04
 [715,] 1.194631e-04 7.746245e-04 3.527139e-04
 [716,] 7.554850e-05 5.131617e-05 1.490983e-05
 [717,] 7.805811e-05 1.053563e-04 2.452466e-05
 [718,] 1.931757e-04 7.474408e-05 2.737855e-05
 [719,] 1.176510e-04 2.464250e-04 1.078977e-04
 [720,] 1.161327e-04 2.486304e-04 1.064576e-04
 [721,] 7.912903e-05 1.054800e-04 2.563722e-05
 [722,] 8.283268e-05 1.454669e-04 4.825862e-05
 [723,] 8.081758e-05 1.422622e-04 4.513654e-05
 [724,] 8.370527e-05 9.983236e-05 3.410061e-05
 [725,] 7.884988e-05 2.001715e-04 5.679280e-05
 [726,] 8.135184e-05 1.787972e-04 5.585389e-05
 [727,] 8.408909e-05 1.300622e-04 4.462363e-05
 [728,] 1.091196e-04 1.648448e-04 6.519241e-05
 [729,] 9.027858e-05 6.280207e-04 1.673467e-04
 [730,] 8.294620e-05 1.250622e-04 3.040564e-05
 [731,] 1.266327e-04 1.829828e-04 8.967571e-05
 [732,] 8.165690e-05 1.158349e-04 2.815579e-05
 [733,] 8.175574e-05 1.553366e-04 3.397809e-05
 [734,] 1.108130e-04 1.584200e-04 5.516811e-05
 [735,] 1.213563e-04 1.734687e-04 7.972341e-05
 [736,] 1.141262e-04 1.156775e-04 4.867317e-05
 [737,] 1.201663e-04 1.277688e-04 5.797147e-05
 [738,] 1.549010e-04 4.959159e-04 3.442902e-04
 [739,] 1.695010e-04 2.041398e-04 1.351753e-04
 [740,] 1.827354e-04 1.478049e-04 1.071382e-04
 [741,] 1.548109e-04 2.020809e-04 1.285746e-04
 [742,] 1.469033e-04 1.181489e-04 5.284844e-05
 [743,] 8.741414e-05 7.196149e-05 1.661189e-05
 [744,] 9.514527e-05 4.403428e-04 1.440741e-04
 [745,] 1.717872e-04 2.167597e-04 1.591203e-04
 [746,] 1.435294e-04 1.185389e-04 5.189001e-05
 [747,] 8.644878e-05 6.053020e-05 1.707129e-05
 [748,] 1.427012e-04 1.147557e-03 6.829515e-04
 [749,] 1.594374e-04 1.625208e-04 1.029756e-04
 [750,] 1.698689e-04 3.868921e-04 3.010371e-04
 [751,] 8.642987e-05 6.744280e-05 1.640504e-05
 [752,] 8.542985e-05 7.013907e-05 1.671539e-05
 [753,] 1.378723e-04 2.198343e-03 1.176328e-03
 [754,] 1.581040e-04 1.314627e-04 7.269271e-05
 [755,] 7.644208e-05 1.885562e-04 3.892952e-05
 [756,] 1.574492e-04 4.697277e-04 3.348880e-04
 [757,] 1.260561e-04 1.805621e-03 8.307549e-04
 [758,] 1.283041e-04 1.227776e-03 6.104458e-04
 [759,] 8.266144e-05 9.784339e-05 2.527559e-05
 [760,] 1.125715e-04 1.442128e-04 7.277010e-05
 [761,] 1.086973e-04 1.013007e-04 4.742234e-05
 [762,] 1.008519e-04 1.141515e-04 4.977439e-05
 [763,] 7.861955e-05 8.066150e-05 2.037327e-05
 [764,] 1.402667e-04 1.157255e-04 4.891642e-05
 [765,] 8.841604e-05 7.417667e-04 1.862699e-04
 [766,] 8.885204e-05 4.232237e-04 1.152505e-04
 [767,] 8.886374e-05 4.210988e-04 1.148109e-04
 [768,] 8.651956e-05 1.028085e-03 2.233821e-04
 [769,] 8.859619e-05 1.073056e-03 2.537831e-04
 [770,] 8.812052e-05 1.088293e-03 2.516426e-04
 [771,] 8.778987e-05 9.923498e-04 2.279211e-04
 [772,] 8.837884e-05 1.020731e-03 2.394119e-04
 [773,] 8.158546e-05 5.110861e-05 1.489779e-05
 [774,] 1.402861e-04 1.170261e-04 4.999280e-05
 [775,] 1.043277e-04 1.243228e-04 3.202294e-05
 [776,] 1.387498e-04 1.231289e-04 5.346820e-05
 [777,] 1.391228e-04 1.252391e-04 5.513608e-05
 [778,] 8.056744e-05 1.068914e-04 2.623706e-05
 [779,] 8.640569e-05 6.223481e-04 1.439172e-04
 [780,] 8.211707e-05 5.457447e-05 1.543544e-05
 [781,] 8.193057e-05 4.942247e-05 1.458307e-05
 [782,] 8.295812e-05 5.437899e-05 1.673324e-05
 [783,] 8.348383e-05 4.917172e-05 1.499404e-05
 [784,] 7.569422e-05 5.041976e-05 1.500054e-05
 [785,] 1.444197e-04 6.641633e-05 2.787595e-05
 [786,] 1.645638e-04 1.444472e-04 7.854987e-05
 [787,] 7.968108e-05 1.041450e-04 2.493455e-05
 [788,] 8.259405e-05 1.184165e-04 4.029991e-05
 [789,] 1.368708e-04 1.226090e-04 5.478490e-05
 [790,] 8.685743e-05 6.446972e-05 2.298042e-05
 [791,] 8.583945e-05 5.160169e-05 1.610372e-05
 [792,] 1.812446e-04 6.742943e-05 3.026331e-05
 [793,] 8.067438e-05 1.029348e-04 2.544221e-05
 [794,] 8.835965e-05 7.321178e-05 2.421748e-05
 [795,] 1.025891e-04 5.176386e-05 1.505029e-05
 [796,] 9.558713e-05 5.659397e-05 1.485917e-05
 [797,] 8.095265e-05 9.792551e-05 2.067452e-05
 [798,] 7.867233e-05 5.754590e-05 1.609589e-05
 [799,] 9.481954e-05 6.314209e-04 1.949065e-04
 [800,] 8.238243e-05 9.789957e-05 3.324817e-05
 [801,] 7.859571e-05 1.907321e-04 4.262626e-05
 [802,] 1.023039e-04 5.550886e-05 1.984105e-05
 [803,] 7.779917e-05 1.018638e-04 2.590961e-05
 [804,] 7.789028e-05 1.286160e-04 3.155627e-05
 [805,] 1.026166e-04 5.423158e-05 1.911755e-05
 [806,] 7.841307e-05 1.139117e-04 2.991980e-05
 [807,] 9.627207e-05 5.241031e-05 1.739126e-05
 [808,] 8.437149e-05 6.530251e-05 1.521613e-05
 [809,] 7.782499e-05 5.869621e-04 9.057176e-05
 [810,] 7.851275e-05 3.257131e-04 6.198756e-05
 [811,] 8.104726e-05 2.789912e-04 8.341380e-05
 [812,] 1.426941e-04 1.347793e-04 6.452256e-05
 [813,] 9.150770e-05 5.616272e-04 1.602954e-04
 [814,] 7.906092e-05 4.002473e-04 7.453303e-05
 [815,] 7.866405e-05 7.437720e-05 1.677499e-05
 [816,] 9.245119e-05 7.342777e-04 2.076825e-04
 [817,] 7.695086e-05 1.431324e-04 3.371779e-05
 [818,] 9.384978e-05 7.205451e-04 2.130237e-04
 [819,] 8.667340e-05 4.919747e-05 1.545849e-05
 [820,] 9.312760e-05 2.284832e-03 7.291409e-04
 [821,] 8.745740e-05 2.211822e-03 6.063163e-04
 [822,] 7.995515e-05 9.068895e-05 2.042037e-05
 [823,] 7.515005e-05 1.728924e-04 3.037049e-05
 [824,] 7.945118e-05 1.039080e-04 2.470829e-05
 [825,] 1.633162e-04 2.020302e-04 1.387749e-04
 [826,] 7.924401e-05 9.171723e-05 2.318348e-05
 [827,] 1.076173e-04 6.571579e-05 2.734544e-05
 [828,] 7.944694e-05 8.985740e-05 2.297471e-05
 [829,] 1.052962e-04 7.032481e-05 2.756942e-05
 [830,] 2.725810e-04 2.128577e-04 2.608373e-04
 [831,] 9.234177e-05 6.362917e-04 1.827707e-04
 [832,] 1.393016e-04 3.261052e-04 1.895311e-04
 [833,] 9.975460e-05 7.278834e-05 2.737739e-05
 [834,] 1.732012e-04 3.040648e-03 2.393081e-03
 [835,] 9.377020e-05 2.971190e-03 6.861865e-04
 [836,] 2.659766e-04 3.554917e-04 4.811304e-04
 [837,] 1.081677e-04 1.116607e-04 5.283717e-05
 [838,] 8.171054e-05 1.026764e-04 2.737158e-05
 [839,] 9.124544e-05 4.408617e-04 1.305467e-04
 [840,] 9.221840e-05 4.600597e-04 1.393032e-04
 [841,] 1.423848e-04 1.220187e-04 7.720745e-05
 [842,] 9.039769e-05 8.190687e-04 2.234981e-04
 [843,] 1.619450e-04 1.101031e-04 7.563290e-05
 [844,] 1.748275e-04 1.961371e-03 1.609132e-03
 [845,] 1.008308e-04 2.993780e-04 1.023939e-04
 [846,] 2.070497e-04 2.752024e-04 2.801955e-04
 [847,] 1.188077e-04 5.194115e-04 2.494732e-04
 [848,] 9.928917e-05 2.745980e-04 9.148508e-05
 [849,] 9.625412e-05 5.039167e-05 1.629853e-05
 [850,] 1.046212e-04 2.715316e-03 8.379937e-04
 [851,] 9.140866e-05 5.315438e-04 1.542490e-04
 [852,] 1.023110e-04 3.239549e-04 1.136068e-04
 [853,] 9.273200e-05 6.336505e-04 1.870463e-04
 [854,] 1.049461e-04 3.113900e-04 1.154857e-04
 [855,] 1.037585e-04 2.912190e-04 1.060441e-04
 [856,] 1.040836e-04 2.918873e-04 1.069378e-04
 [857,] 1.123186e-04 3.525607e-04 1.443681e-04
 [858,] 1.011698e-04 1.711838e-04 6.254014e-05
 [859,] 1.764296e-04 2.212797e-03 1.837246e-03
 [860,] 1.160130e-04 6.451765e-05 2.900521e-05
 [861,] 1.412124e-04 1.947775e-03 1.066746e-03
 [862,] 9.142839e-05 7.136803e-05 1.704825e-05
 [863,] 9.819894e-05 2.557376e-03 9.023680e-04
 [864,] 1.413579e-04 9.495271e-04 5.330956e-04
 [865,] 1.126019e-04 2.338568e-02 8.694556e-03
 [866,] 9.435288e-05 6.684174e-05 1.619352e-05
 [867,] 8.636226e-05 6.417579e-05 1.842504e-05
 [868,] 1.702284e-04 1.158780e-04 5.026133e-05
 [869,] 1.244733e-04 4.003089e-04 2.313206e-04
 [870,] 9.147417e-05 1.209169e-04 3.176051e-05
 [871,] 1.476511e-04 3.230147e-04 2.290883e-04
 [872,] 8.545124e-05 3.320795e-03 5.446728e-04
 [873,] 8.323588e-05 2.738185e-04 5.879553e-05
 [874,] 1.325112e-04 2.506910e-02 1.208393e-02
 [875,] 1.347577e-04 1.771494e-04 4.652768e-05
 [876,] 1.818506e-04 8.487940e-05 4.885516e-05
 [877,] 1.269786e-04 1.015353e-04 2.791405e-05
 [878,] 8.290881e-05 9.529997e-05 2.317159e-05
 [879,] 1.151151e-04 1.545906e-02 5.993897e-03
 [880,] 8.253800e-05 8.609157e-05 2.269585e-05
 [881,] 9.772588e-05 8.511813e-05 1.651603e-05
 [882,] 1.187679e-04 2.662553e-04 4.154730e-05
 [883,] 9.765189e-05 2.719143e-04 2.663650e-05
 [884,] 8.829913e-05 6.728838e-04 9.481640e-05
 [885,] 1.347543e-04 1.436455e-04 6.459268e-05
 [886,] 7.957057e-05 7.565138e-05 1.925950e-05
 [887,] 9.012427e-05 1.125821e-04 2.867783e-05
 [888,] 8.805982e-05 6.130100e-04 8.266689e-05
 [889,] 8.744691e-05 7.814502e-04 1.714795e-04
 [890,] 8.797447e-05 8.298270e-05 2.532398e-05
 [891,] 1.845783e-04 2.167704e-03 2.120368e-03
 [892,] 1.504903e-04 7.558774e-05 3.986637e-05
 [893,] 1.335077e-04 1.469267e-04 4.841314e-05
 [894,] 9.499254e-05 1.335618e-04 3.344109e-05
 [895,] 1.119611e-04 7.190997e-05 2.515082e-05
 [896,] 7.445514e-05 8.616715e-05 2.235648e-05
 [897,] 7.453808e-05 9.224012e-05 2.368495e-05
 [898,] 8.910746e-05 8.543973e-05 2.413520e-05
 [899,] 7.977189e-05 8.037000e-05 1.950181e-05
 [900,] 9.976050e-05 2.608244e-04 4.459174e-05
 [901,] 1.036863e-04 1.060435e-04 2.859137e-05
 [902,] 9.978398e-05 1.384674e-04 3.075674e-05
 [903,] 1.000478e-04 4.082039e-04 6.410371e-05
 [904,] 7.334896e-05 3.687626e-04 6.516942e-05
 [905,] 7.530835e-05 8.540386e-05 2.509336e-05
 [906,] 9.248862e-05 6.942217e-05 2.013026e-05
 [907,] 7.506497e-05 8.730985e-05 2.539126e-05
 [908,] 7.483401e-05 9.189469e-05 2.636455e-05
 [909,] 7.337493e-05 1.747293e-04 4.093153e-05
 [910,] 1.325323e-04 1.271698e-04 4.288339e-05
 [911,] 9.728212e-05 1.458271e-04 3.103179e-05
 [912,] 7.511984e-05 6.149434e-05 1.805751e-05
 [913,] 9.253892e-05 5.527175e-05 1.644914e-05
 [914,] 7.439454e-05 5.626419e-05 1.569037e-05
 [915,] 7.353110e-05 5.803914e-05 1.691403e-05
 [916,] 8.663808e-05 6.383145e-05 1.824064e-05
 [917,] 7.620822e-05 6.241325e-05 1.908356e-05
 [918,] 7.561082e-05 1.822278e-04 4.211383e-05
 [919,] 7.512552e-05 2.040426e-04 4.421150e-05
 [920,] 7.671274e-05 1.823956e-04 4.524259e-05
 [921,] 8.859256e-05 5.443594e-05 1.573848e-05
 [922,] 9.075455e-05 8.417278e-05 2.163430e-05
 [923,] 8.005360e-05 8.757313e-05 2.026879e-05
 [924,] 8.174862e-05 5.800573e-05 1.552060e-05
 [925,] 8.112493e-05 6.690527e-05 1.697964e-05
 [926,] 1.335340e-04 1.377474e-04 4.160118e-05
 [927,] 7.841545e-05 1.298507e-04 3.669125e-05
 [928,] 7.430502e-05 5.839097e-05 1.569402e-05
 [929,] 1.124544e-04 1.917646e-04 7.100703e-05
 [930,] 7.475537e-05 5.517674e-05 1.557213e-05
 [931,] 1.406350e-04 1.291370e-04 4.787570e-05
 [932,] 7.516172e-05 6.650694e-05 1.625157e-05
 [933,] 1.097326e-04 1.510710e-04 6.964268e-05
 [934,] 9.522904e-05 6.999861e-05 2.455404e-05
 [935,] 8.339473e-05 5.901347e-05 1.516746e-05
 [936,] 1.068499e-04 1.951359e-04 5.385065e-05
 [937,] 1.191373e-04 1.099898e-04 3.159949e-05
 [938,] 8.838872e-05 2.042213e-04 5.361298e-05
 [939,] 1.325446e-04 5.621639e-05 1.529869e-05
 [940,] 9.404572e-05 5.930387e-05 1.928312e-05
 [941,] 1.084945e-04 2.063577e-04 6.200507e-05
 [942,] 1.514034e-04 5.583347e-05 1.551278e-05
 [943,] 1.496871e-04 7.082936e-05 1.545684e-05
 [944,] 1.400008e-04 1.442629e-04 5.400006e-05
 [945,] 1.118289e-04 6.055731e-05 1.863864e-05
 [946,] 1.411865e-04 1.362218e-04 5.118786e-05
 [947,] 1.490105e-04 9.115526e-05 2.219674e-05
 [948,] 1.579514e-04 1.119732e-04 2.153989e-05
 [949,] 1.437412e-04 7.208089e-05 1.555573e-05
 [950,] 2.217236e-04 5.038705e-05 1.667565e-05
 [951,] 1.941472e-04 6.202079e-05 1.503117e-05
 [952,] 1.311608e-04 1.104136e-04 1.881803e-05
 [953,] 1.006890e-04 2.082739e-04 5.355357e-05
 [954,] 8.793534e-05 7.213713e-05 1.522449e-05
 [955,] 1.051411e-04 7.889736e-05 2.144778e-05
 [956,] 1.068451e-04 8.272096e-05 2.176392e-05
 [957,] 1.222209e-04 1.277341e-04 3.927083e-05
 [958,] 1.033955e-04 8.444763e-05 2.281174e-05
 [959,] 1.375553e-04 1.262201e-04 4.444258e-05
 [960,] 8.749465e-05 9.288689e-05 3.409731e-05
 [961,] 1.223065e-04 5.315068e-05 1.934361e-05
 [962,] 7.703205e-05 6.057191e-05 1.745646e-05
 [963,] 1.303546e-04 1.847657e-04 8.635855e-05
 [964,] 7.687365e-05 5.876318e-05 1.718369e-05
 [965,] 8.863352e-05 1.232487e-04 4.606155e-05
 [966,] 7.665887e-05 5.871488e-05 1.706040e-05
 [967,] 1.212111e-04 1.694533e-04 6.412211e-05
 [968,] 8.943144e-05 1.082610e-04 4.103782e-05
 [969,] 8.983099e-05 1.142368e-04 4.353768e-05
 [970,] 7.752307e-05 7.074248e-05 2.051475e-05
 [971,] 1.404375e-04 1.389582e-04 5.003562e-05
 [972,] 7.707642e-05 6.162801e-05 1.801476e-05
 [973,] 7.865352e-05 6.139640e-05 1.874257e-05
 [974,] 7.764575e-05 5.204350e-05 1.517744e-05
 [975,] 9.347915e-05 8.142399e-05 1.653952e-05
 [976,] 8.564897e-05 5.505182e-05 1.663563e-05
 [977,] 8.148810e-05 5.535696e-05 1.746495e-05
 [978,] 1.382840e-04 8.882932e-05 2.997384e-05
 [979,] 1.064538e-04 1.393836e-04 3.273805e-05
 [980,] 8.922113e-05 6.899191e-05 1.757325e-05
 [981,] 1.381245e-04 5.178624e-05 1.803588e-05
 [982,] 8.405123e-05 5.294702e-05 1.566178e-05
 [983,] 9.005590e-05 5.988849e-05 1.822679e-05
 [984,] 8.818256e-05 5.122307e-05 1.600138e-05
 [985,] 7.632739e-05 5.351956e-05 1.530251e-05
 [986,] 8.166946e-05 4.920741e-05 1.467011e-05
 [987,] 8.419420e-05 5.278055e-05 1.622115e-05
 [988,] 1.349218e-04 1.007064e-04 3.373077e-05
 [989,] 1.358197e-04 8.965364e-05 2.995105e-05
 [990,] 1.151680e-04 1.770683e-04 5.868401e-05
 [991,] 8.792564e-05 5.187152e-05 1.609742e-05
 [992,] 8.771604e-05 4.954875e-05 1.506233e-05
 [993,] 8.053370e-05 7.659617e-05 1.680139e-05
 [994,] 1.354186e-04 9.135275e-05 3.057525e-05
 [995,] 1.169126e-04 2.186286e-04 7.438605e-05
 [996,] 8.292870e-05 7.668922e-05 1.667364e-05
 [997,] 9.047252e-05 7.130907e-05 2.215862e-05
 [998,] 8.815142e-05 5.241233e-05 1.636245e-05
 [999,] 1.318104e-04 6.591622e-05 2.141407e-05
[1000,] 8.661275e-05 5.260396e-05 1.633817e-05
[1001,] 1.355756e-04 9.073442e-05 3.034092e-05
[1002,] 8.482815e-05 6.286938e-05 1.595501e-05
[1003,] 9.577781e-05 9.792730e-05 2.995214e-05
[1004,] 8.769774e-05 5.391851e-05 1.592097e-05
[1005,] 9.932419e-05 9.096251e-05 2.263331e-05
[1006,] 1.165267e-04 1.920900e-04 6.555404e-05
[1007,] 7.552420e-05 6.342662e-05 1.630687e-05
[1008,] 8.319333e-05 8.665238e-05 2.801844e-05
[1009,] 1.975620e-04 6.795971e-05 3.809975e-05
[1010,] 1.428252e-04 6.607854e-05 2.298862e-05
[1011,] 2.615731e-04 5.787574e-05 2.359020e-05
[1012,] 1.035068e-04 1.003229e-04 2.828114e-05
[1013,] 1.244492e-04 8.514024e-05 2.598084e-05
[1014,] 1.032453e-04 1.481998e-04 3.585441e-05
[1015,] 1.138877e-04 1.401913e-04 4.557446e-05
[1016,] 9.087456e-05 1.031314e-04 2.695973e-05
[1017,] 1.380511e-04 9.581617e-05 3.554058e-05
[1018,] 1.381584e-04 9.216082e-05 3.406372e-05
[1019,] 8.668361e-05 9.394995e-05 2.293061e-05
[1020,] 8.307544e-05 9.240880e-05 2.283684e-05
[1021,] 7.690046e-05 7.945308e-05 2.464247e-05
[1022,] 9.634515e-05 8.308307e-05 2.596708e-05
[1023,] 9.240316e-05 5.473087e-05 1.760576e-05
[1024,] 8.648446e-05 9.863275e-05 2.816105e-05
[1025,] 1.111323e-04 1.045931e-04 2.384999e-05
[1026,] 1.044961e-04 1.389886e-04 3.754464e-05
[1027,] 8.305462e-05 5.133108e-05 1.554024e-05
[1028,] 8.538064e-05 6.075108e-05 1.799835e-05
[1029,] 1.184317e-04 1.596768e-04 6.354081e-05
[1030,] 7.375269e-05 6.918782e-05 1.947274e-05
[1031,] 1.568387e-04 1.418047e-04 3.060727e-05
[1032,] 1.586308e-04 1.451255e-04 3.089959e-05
[1033,] 7.983047e-05 9.634644e-05 2.270347e-05
[1034,] 8.584749e-05 6.798793e-05 1.600155e-05
[1035,] 9.177807e-05 8.850677e-05 2.210216e-05
[1036,] 1.556202e-04 1.470819e-04 3.176838e-05
[1037,] 8.077219e-05 9.685008e-05 2.255321e-05
[1038,] 1.135026e-04 1.718768e-04 4.928077e-05
[1039,] 1.228564e-04 7.667826e-05 2.121022e-05
[1040,] 7.854458e-05 6.991256e-05 2.261350e-05
[1041,] 7.797003e-05 5.384604e-05 1.614319e-05
[1042,] 1.142825e-04 1.137635e-04 3.308223e-05
[1043,] 7.470892e-05 6.640278e-05 1.816239e-05
[1044,] 8.001066e-05 1.580718e-04 2.674381e-05
[1045,] 1.334296e-04 1.201192e-04 4.370953e-05
[1046,] 1.610163e-04 1.518582e-04 3.184124e-05
[1047,] 7.826999e-05 5.508344e-05 1.676352e-05
[1048,] 8.527797e-05 6.304235e-05 1.989973e-05
[1049,] 7.429275e-05 6.835763e-05 1.755139e-05
[1050,] 1.526513e-04 3.707692e-04 6.420372e-05
[1051,] 1.141987e-04 1.050884e-04 3.092587e-05
[1052,] 1.549222e-04 1.076904e-04 2.527505e-05
[1053,] 7.491500e-05 5.886441e-05 1.579358e-05
[1054,] 7.699299e-05 5.892062e-05 1.520469e-05
[1055,] 1.284234e-04 1.255081e-04 3.643206e-05
[1056,] 7.439927e-05 5.931167e-05 1.602501e-05
[1057,] 8.841341e-05 5.399018e-05 1.552069e-05
[1058,] 1.159476e-04 1.041514e-04 3.354732e-05
[1059,] 1.291624e-04 1.246207e-04 3.693481e-05
[1060,] 8.922814e-05 6.763336e-05 2.033577e-05
[1061,] 2.053017e-04 2.971547e-04 2.476860e-05
[1062,] 3.460619e-04 1.586704e-04 1.724738e-05
[1063,] 9.508866e-05 8.106646e-05 2.923944e-05
[1064,] 1.104338e-04 3.283117e-04 1.606327e-04
[1065,] 1.340456e-04 7.688886e-05 3.712761e-05
[1066,] 2.322134e-04 7.149628e-05 2.110839e-05
[1067,] 1.879774e-04 2.977757e-04 3.325882e-05
[1068,] 1.374013e-04 9.276073e-05 4.506191e-05
[1069,] 2.213316e-04 1.675405e-04 2.232934e-05
[1070,] 7.369705e-05 5.816618e-05 1.510474e-05
[1071,] 1.904224e-04 9.283497e-04 6.512520e-05
[1072,] 7.374887e-05 6.404002e-05 1.587522e-05
[1073,] 2.062421e-04 6.818032e-04 5.156597e-05
[1074,] 8.298287e-05 9.764878e-05 1.802180e-05
[1075,] 7.515803e-05 2.748456e-04 5.094972e-05
[1076,] 1.172489e-04 4.972046e-05 1.769782e-05
[1077,] 2.401614e-04 1.066981e-04 1.814522e-05
[1078,] 2.395937e-04 1.333146e-04 1.977581e-05
[1079,] 1.358015e-04 8.763283e-05 2.501350e-05
[1080,] 2.471986e-04 1.026260e-04 1.778521e-05
[1081,] 2.445397e-04 7.104656e-05 3.558931e-05
[1082,] 2.491701e-04 7.080199e-05 3.542668e-05
[1083,] 2.634055e-04 9.180470e-05 1.714997e-05
[1084,] 2.565788e-04 1.042536e-04 1.783145e-05
[1085,] 2.734213e-04 3.747922e-04 3.085091e-05
[1086,] 2.677629e-04 1.761928e-04 2.161705e-05
[1087,] 2.744756e-04 9.387939e-05 1.717618e-05
[1088,] 2.590525e-04 9.220057e-05 1.730028e-05
[1089,] 2.876375e-04 9.586040e-05 1.718228e-05
[1090,] 1.331393e-04 8.911082e-05 1.807693e-05
[1091,] 2.684144e-04 1.785583e-04 2.171902e-05
[1092,] 2.900673e-04 1.049030e-04 1.758065e-05
[1093,] 2.831016e-04 1.061395e-04 1.769458e-05
[1094,] 2.604955e-04 1.822202e-04 2.207315e-05
[1095,] 2.610196e-04 8.122579e-05 3.345135e-05
[1096,] 2.661137e-04 1.806003e-04 2.186530e-05
[1097,] 2.866355e-04 9.581558e-05 1.721531e-05
[1098,] 1.497840e-04 7.993452e-05 3.761008e-05
[1099,] 1.426903e-04 8.789926e-05 2.532303e-05
[1100,] 1.439801e-04 8.789926e-05 2.536330e-05
[1101,] 7.986833e-05 9.805789e-05 2.764638e-05
[1102,] 1.833394e-04 5.382716e-05 1.515068e-05
[1103,] 7.860331e-05 1.181008e-04 2.845809e-05
[1104,] 7.653549e-05 1.991872e-04 3.474979e-05
[1105,] 2.835174e-04 1.679592e-04 2.093258e-05
[1106,] 2.916020e-04 1.670957e-04 2.076431e-05
[1107,] 3.168087e-04 1.493061e-04 1.950293e-05
[1108,] 7.347879e-05 7.041010e-04 1.193636e-04
[1109,] 7.968640e-05 1.254870e-04 3.332448e-05
[1110,] 2.849027e-04 1.314295e-04 1.900440e-05
[1111,] 9.524902e-05 3.748728e-04 1.487053e-04
[1112,] 2.622973e-04 8.130062e-05 3.415275e-05
[1113,] 1.441377e-04 8.732790e-05 2.552734e-05
[1114,] 1.389307e-04 7.210414e-05 2.360134e-05
[1115,] 7.753069e-05 1.456847e-04 2.614607e-05
[1116,] 2.018042e-04 1.973530e-04 2.240361e-05
[1117,] 7.695846e-05 9.856324e-05 2.215241e-05
[1118,] 1.456658e-04 9.017404e-05 4.391945e-05
[1119,] 1.010239e-04 1.685171e-04 6.737410e-05
[1120,] 9.539906e-05 1.628932e-04 5.974936e-05
[1121,] 8.202079e-05 6.847682e-05 1.611436e-05
[1122,] 3.654894e-04 8.599229e-05 1.804801e-05
[1123,] 7.814165e-05 1.057385e-04 2.189014e-05
[1124,] 1.009384e-04 5.640863e-05 1.799295e-05
[1125,] 1.596767e-04 5.015169e-05 1.577635e-05
[1126,] 1.395915e-04 5.050507e-05 1.576929e-05
[1127,] 1.490799e-04 5.069516e-05 1.909403e-05
[1128,] 3.044090e-04 1.025695e-04 3.024453e-05
[1129,] 1.114438e-04 5.009547e-05 1.606778e-05
[1130,] 1.114483e-04 5.160304e-05 1.649561e-05
[1131,] 1.117050e-04 5.017160e-05 1.612727e-05
[1132,] 1.206861e-04 1.674915e-04 4.274125e-05
[1133,] 3.349272e-04 8.834761e-05 3.363632e-05
[1134,] 1.162162e-04 5.424991e-05 1.732636e-05
[1135,] 1.113910e-04 5.074928e-05 1.612395e-05
[1136,] 1.344919e-04 1.033733e-04 3.308805e-05
[1137,] 1.126595e-04 5.124898e-05 1.617713e-05
[1138,] 1.074554e-04 1.778988e-04 4.583564e-05
[1139,] 1.176875e-04 1.610712e-04 4.440716e-05
[1140,] 1.180371e-04 6.299925e-05 1.899954e-05
[1141,] 7.607972e-05 2.060638e-04 2.613233e-05
[1142,] 7.843126e-05 1.573216e-04 2.257683e-05
[1143,] 1.096926e-04 5.437927e-05 1.685753e-05
[1144,] 9.525398e-05 6.775906e-05 1.542483e-05
[1145,] 1.093782e-04 9.066432e-05 1.610307e-05
[1146,] 1.044063e-04 1.013763e-04 1.680958e-05
[1147,] 1.391806e-04 1.330060e-04 1.647102e-05
[1148,] 7.241420e-05 9.533018e-05 2.239455e-05
[1149,] 1.206200e-04 7.716015e-05 1.726122e-05
[1150,] 7.520560e-05 4.932454e-05 1.468264e-05
[1151,] 7.219351e-05 4.986554e-05 1.426977e-05
[1152,] 2.334580e-04 6.053111e-05 2.066504e-05
[1153,] 7.214148e-05 5.252440e-05 1.457770e-05
[1154,] 7.220406e-05 6.169382e-05 1.674135e-05
[1155,] 7.299094e-05 7.494192e-05 1.760198e-05
[1156,] 7.682124e-05 5.901797e-05 1.846571e-05
[1157,] 1.226299e-04 6.254253e-05 2.079146e-05
[1158,] 1.213302e-04 6.127973e-05 2.001080e-05
[1159,] 1.354310e-04 1.003171e-04 3.365523e-05
[1160,] 1.220371e-04 6.393789e-05 2.143404e-05
[1161,] 7.276290e-05 5.504751e-05 1.599033e-05
[1162,] 1.581243e-04 7.619183e-05 2.206201e-05
[1163,] 1.350732e-04 1.868527e-04 3.760152e-05
[1164,] 7.223960e-05 1.022209e-04 2.173020e-05
[1165,] 8.256444e-05 5.028676e-05 1.412996e-05
[1166,] 8.187688e-05 4.983465e-05 1.417870e-05
[1167,] 7.321754e-05 7.018600e-05 1.689260e-05
[1168,] 7.324694e-05 5.127899e-05 1.500243e-05
[1169,] 7.575018e-05 6.006843e-05 1.851288e-05
[1170,] 8.883697e-05 6.619130e-05 1.454788e-05
[1171,] 1.458030e-04 1.249186e-04 4.491957e-05
[1172,] 7.266945e-05 7.197147e-05 1.720113e-05
[1173,] 1.398798e-04 9.451276e-05 2.452431e-05
[1174,] 7.294621e-05 2.026311e-04 3.054785e-05
[1175,] 1.290363e-04 1.319599e-04 4.461703e-05
[1176,] 8.012738e-05 5.838714e-05 1.435567e-05
[1177,] 1.402293e-04 8.488587e-05 2.343047e-05
[1178,] 1.410344e-04 1.043773e-04 3.201175e-05
[1179,] 2.646895e-04 6.708706e-05 4.502581e-05
[1180,] 1.235413e-04 1.086704e-04 4.595475e-05
[1181,] 2.680582e-04 5.923244e-05 3.467439e-05
[1182,] 2.580293e-04 6.487570e-05 4.160307e-05
[1183,] 2.745594e-04 6.718007e-05 4.617367e-05
[1184,] 2.708629e-04 6.651373e-05 4.496517e-05
[1185,] 2.670994e-04 6.454025e-05 4.206114e-05
[1186,] 1.644234e-04 9.553694e-05 5.568047e-05
[1187,] 8.008623e-05 7.359862e-04 5.000328e-05
[1188,] 2.369655e-04 7.556983e-05 5.063604e-05
[1189,] 2.411434e-04 7.036128e-05 4.375818e-05
[1190,] 1.351321e-04 1.217061e-04 4.478151e-05
[1191,] 1.062835e-04 1.074018e-04 3.859981e-05
[1192,] 1.088011e-04 3.923519e-04 2.649867e-05
[1193,] 1.356924e-04 1.177885e-04 4.040505e-05
[1194,] 2.516275e-04 6.139062e-05 3.596266e-05
[1195,] 1.214201e-04 6.359759e-05 2.532730e-05
[1196,] 1.320733e-04 5.888766e-05 1.616967e-05
[1197,] 1.612453e-04 7.903517e-05 1.508123e-05
[1198,] 1.202295e-04 5.951217e-05 2.232279e-05
[1199,] 7.755957e-05 5.510183e-05 1.605077e-05
[1200,] 7.610807e-05 1.068860e-04 2.084707e-05
[1201,] 7.315799e-05 9.820396e-05 2.129728e-05
[1202,] 8.718413e-05 8.619093e-05 2.875268e-05
[1203,] 1.158666e-04 7.393207e-05 1.988670e-05
[1204,] 7.322541e-05 1.458356e-04 2.854015e-05
[1205,] 7.285461e-05 1.396064e-04 2.855862e-05
[1206,] 9.049203e-05 6.175143e-05 2.012423e-05
[1207,] 1.077000e-04 6.703385e-05 2.441950e-05
[1208,] 7.267722e-05 1.428431e-04 2.980832e-05
[1209,] 7.292873e-05 1.405595e-04 2.851010e-05
[1210,] 8.601088e-05 9.311977e-05 3.059718e-05
[1211,] 7.323185e-05 1.252784e-04 2.464957e-05
[1212,] 7.296582e-05 1.247380e-04 2.620473e-05
[1213,] 9.584818e-05 6.585425e-05 2.298180e-05
[1214,] 7.278834e-05 9.507505e-05 2.199947e-05
[1215,] 7.333186e-05 9.023770e-05 2.355784e-05
[1216,] 7.273857e-05 1.187376e-04 2.514688e-05
[1217,] 9.487308e-05 1.137277e-04 4.278248e-05
[1218,] 9.724646e-05 6.129774e-05 2.106718e-05
[1219,] 1.003593e-04 9.631984e-05 3.847994e-05
[1220,] 1.056582e-04 5.816019e-05 2.012044e-05
[1221,] 1.077133e-04 1.742672e-04 3.240442e-05
[1222,] 9.749890e-05 5.846271e-05 1.945148e-05
[1223,] 9.891202e-05 5.781507e-05 1.913235e-05
[1224,] 9.918679e-05 5.828257e-05 1.949391e-05
[1225,] 9.803684e-05 5.810676e-05 1.924626e-05
[1226,] 7.331948e-05 7.430533e-05 2.075709e-05
[1227,] 1.002688e-04 5.765277e-05 1.915490e-05
[1228,] 9.541735e-05 9.299797e-05 3.609653e-05
[1229,] 1.008870e-04 1.158945e-04 4.722159e-05
[1230,] 9.231880e-05 7.688034e-05 2.835433e-05
[1231,] 7.289656e-05 9.597442e-05 2.365690e-05
[1232,] 9.227984e-05 5.436710e-05 1.669162e-05
[1233,] 1.031741e-04 8.970344e-05 3.682722e-05
[1234,] 9.029644e-05 1.239540e-04 4.629504e-05
[1235,] 9.382046e-05 1.637747e-04 6.438074e-05
[1236,] 1.290828e-04 7.473235e-05 2.531708e-05
[1237,] 1.358379e-04 1.224368e-04 3.844854e-05
[1238,] 9.167241e-05 8.556953e-05 3.207091e-05
[1239,] 1.240470e-04 5.342211e-05 2.048939e-05
[1240,] 1.678443e-04 1.217054e-04 4.126538e-05
[1241,] 9.314148e-05 1.238850e-04 4.818622e-05
[1242,] 8.587073e-05 8.412155e-05 2.886024e-05
[1243,] 9.735818e-05 9.220346e-05 3.746480e-05
[1244,] 8.476387e-05 1.493258e-04 4.892476e-05
[1245,] 8.346415e-05 5.742320e-05 1.858955e-05
[1246,] 8.353669e-05 8.346896e-05 2.753562e-05
[1247,] 8.216092e-05 8.847717e-05 2.831604e-05
[1248,] 8.409300e-05 7.087308e-05 2.363511e-05
[1249,] 8.483783e-05 9.024560e-05 3.042896e-05
[1250,] 7.315593e-05 7.207832e-05 1.733748e-05
[1251,] 7.322227e-05 7.607292e-05 1.779557e-05
[1252,] 1.116963e-04 6.522662e-05 2.565757e-05
[1253,] 1.389829e-04 1.798869e-04 1.028161e-04
[1254,] 8.507003e-05 8.066542e-05 2.735652e-05
[1255,] 1.328936e-04 1.005877e-04 3.232811e-05
[1256,] 1.338321e-04 1.266172e-04 6.615253e-05
[1257,] 9.557859e-05 1.073143e-04 3.361722e-05
[1258,] 7.364312e-05 1.712958e-04 2.691204e-05
[1259,] 1.332896e-04 9.930219e-05 3.187650e-05
[1260,] 1.026522e-04 6.248581e-05 2.457544e-05
[1261,] 9.881940e-05 6.160009e-05 2.341478e-05
[1262,] 1.509326e-04 8.737018e-05 4.349389e-05
[1263,] 7.241639e-05 5.433527e-05 1.514754e-05
[1264,] 7.244641e-05 1.192592e-04 2.330930e-05
[1265,] 9.878603e-05 5.836737e-05 2.159227e-05
[1266,] 1.287817e-04 9.797288e-05 3.327634e-05
[1267,] 1.064652e-04 5.650071e-05 2.065175e-05
[1268,] 1.331407e-04 1.005496e-04 3.189381e-05
[1269,] 1.039677e-04 5.013556e-05 1.676243e-05
[1270,] 1.052067e-04 5.424475e-05 1.797540e-05
[1271,] 1.005424e-04 5.836253e-05 2.183488e-05
[1272,] 1.076227e-04 1.230079e-04 3.267107e-05
[1273,] 1.334941e-04 9.913488e-05 3.194433e-05
[1274,] 1.041235e-04 5.107549e-05 1.605092e-05
[1275,] 9.936766e-05 5.102270e-05 1.610558e-05
[1276,] 1.290857e-04 9.466415e-05 3.227124e-05
[1277,] 1.172753e-04 7.756349e-05 3.181745e-05
[1278,] 1.285947e-04 9.867359e-05 3.332687e-05
[1279,] 8.682450e-05 5.219069e-05 1.661695e-05
[1280,] 1.023129e-04 5.129948e-05 1.648288e-05
[1281,] 1.113401e-04 6.672501e-05 2.424574e-05
[1282,] 1.354856e-04 1.299484e-04 4.778965e-05
[1283,] 1.334755e-04 9.962910e-05 3.200822e-05
[1284,] 7.383067e-05 1.131279e-04 2.131279e-05
[1285,] 9.888907e-05 5.346702e-05 1.651250e-05
[1286,] 1.333651e-04 1.029593e-04 3.253308e-05
[1287,] 1.350507e-04 1.217305e-04 4.379454e-05
[1288,] 1.222158e-04 1.744659e-04 5.653213e-05
[1289,] 1.247448e-04 1.657488e-04 6.157632e-05
[1290,] 8.848385e-05 5.236913e-05 1.720116e-05
[1291,] 1.269243e-04 1.284444e-04 4.798173e-05
[1292,] 1.266375e-04 1.276556e-04 4.743930e-05
[1293,] 8.888772e-05 5.214414e-05 1.714111e-05
[1294,] 8.930827e-05 5.221115e-05 1.722565e-05
[1295,] 1.077276e-04 1.565309e-04 7.331022e-05
[1296,] 9.471965e-05 1.035482e-04 4.073762e-05
[1297,] 1.242066e-04 1.191212e-04 4.232940e-05
[1298,] 9.010689e-05 5.256058e-05 1.750480e-05
[1299,] 1.134358e-04 7.978083e-05 3.218199e-05
[1300,] 1.221944e-04 1.288589e-04 4.519679e-05
[1301,] 1.237489e-04 9.785016e-05 3.440550e-05
[1302,] 1.244865e-04 1.088451e-04 3.807276e-05
[1303,] 1.244678e-04 1.106616e-04 3.871462e-05
[1304,] 1.249452e-04 1.603666e-04 5.683912e-05
[1305,] 7.422082e-05 6.312981e-05 1.776047e-05
[1306,] 7.234248e-05 7.425801e-05 1.954765e-05
[1307,] 1.111505e-04 9.424707e-05 3.583555e-05
[1308,] 9.401083e-05 5.057883e-05 1.520321e-05
[1309,] 1.133908e-04 2.021234e-04 4.422631e-05
[1310,] 9.435731e-05 5.155645e-05 1.757302e-05
[1311,] 7.416738e-05 1.166687e-04 2.848815e-05
[1312,] 1.091483e-04 5.865703e-05 1.559079e-05
[1313,] 9.885888e-05 4.947493e-05 1.598541e-05
[1314,] 9.140176e-05 5.352163e-05 1.636503e-05
[1315,] 1.100803e-04 1.384221e-04 4.505207e-05
[1316,] 9.638536e-05 4.925780e-05 1.572103e-05
[1317,] 8.832646e-05 5.762491e-05 1.546077e-05
[1318,] 9.135376e-05 5.350018e-05 1.629892e-05
[1319,] 1.113688e-04 2.243603e-04 9.507162e-05
[1320,] 1.333117e-04 1.330964e-04 4.568424e-05
[1321,] 1.336364e-04 1.418943e-04 4.541131e-05
[1322,] 1.185979e-04 6.841790e-05 2.824785e-05
[1323,] 9.315234e-05 5.235977e-05 1.672360e-05
[1324,] 1.367210e-04 1.207258e-04 4.411733e-05
[1325,] 9.480052e-05 5.220696e-05 1.674655e-05
[1326,] 1.105555e-04 5.934128e-05 1.511353e-05
[1327,] 1.445038e-04 7.785926e-05 1.623432e-05
[1328,] 9.748297e-05 6.735973e-05 2.349138e-05
[1329,] 1.204679e-04 4.902177e-04 1.401451e-04
[1330,] 1.126015e-04 3.181808e-04 7.527329e-05
[1331,] 1.069899e-04 7.877831e-04 1.547486e-04
[1332,] 1.113766e-04 5.575325e-04 2.138787e-04
[1333,] 1.044704e-04 1.823007e-04 4.668373e-05
[1334,] 1.184784e-04 7.955491e-05 2.294404e-05
[1335,] 1.164534e-04 7.083927e-05 2.143447e-05
[1336,] 1.162793e-04 8.162630e-05 2.398614e-05
[1337,] 1.068737e-04 1.158232e-04 3.389420e-05
[1338,] 8.426767e-05 5.710241e-05 1.504483e-05
[1339,] 8.861859e-05 5.647326e-05 1.512786e-05
[1340,] 1.249207e-04 1.571684e-04 5.326524e-05
[1341,] 9.943138e-05 1.603066e-04 2.146388e-05
[1342,] 1.188297e-04 5.356856e-05 1.834766e-05
[1343,] 8.932772e-05 5.592353e-05 1.514970e-05
[1344,] 9.042073e-05 6.736335e-05 1.532369e-05
[1345,] 8.899561e-05 5.747188e-05 1.470517e-05
[1346,] 1.255520e-04 1.578990e-04 5.414350e-05
[1347,] 8.900138e-05 5.618880e-05 1.465966e-05
[1348,] 1.257163e-04 1.578990e-04 5.430197e-05
[1349,] 1.248505e-04 1.569952e-04 5.311938e-05
[1350,] 1.261328e-04 1.578275e-04 5.466647e-05
[1351,] 9.063978e-05 5.194565e-05 1.520911e-05
[1352,] 8.774920e-05 5.677364e-05 1.500198e-05
[1353,] 8.860083e-05 1.196438e-04 2.361751e-05
[1354,] 8.264852e-05 5.548967e-05 1.500434e-05
[1355,] 8.745459e-05 5.313488e-05 1.471171e-05
[1356,] 1.240240e-04 1.638830e-04 5.492765e-05
[1357,] 1.027980e-04 5.239053e-05 1.618791e-05
[1358,] 9.275200e-05 4.931491e-05 1.587485e-05
[1359,] 1.410659e-04 1.808297e-04 7.448200e-05
[1360,] 1.390216e-04 1.538331e-04 5.673416e-05
[1361,] 8.166437e-05 5.043149e-05 1.556433e-05
[1362,] 1.319498e-04 6.891974e-05 2.278133e-05
[1363,] 9.620722e-05 1.189086e-04 2.869793e-05
[1364,] 9.798021e-05 5.922256e-05 2.189847e-05
[1365,] 9.455403e-05 5.642187e-05 1.992831e-05
[1366,] 1.180199e-04 1.376318e-04 3.199706e-05
[1367,] 1.319146e-04 8.728036e-05 2.868353e-05
[1368,] 1.340751e-04 1.490178e-04 4.420733e-05
[1369,] 8.579365e-05 5.460266e-05 1.814463e-05
[1370,] 9.334902e-05 1.984822e-04 2.392930e-05
[1371,] 8.018182e-05 7.676939e-05 2.475238e-05
[1372,] 1.220941e-04 1.826514e-04 5.862983e-05
[1373,] 1.330878e-04 1.286202e-04 3.942166e-05
[1374,] 1.329517e-04 1.311242e-04 4.041063e-05
[1375,] 8.237936e-05 7.784853e-05 2.606092e-05
[1376,] 1.330550e-04 1.330503e-04 4.076453e-05
[1377,] 1.330355e-04 1.293774e-04 3.972797e-05
[1378,] 1.330536e-04 1.311505e-04 4.021900e-05
[1379,] 1.330608e-04 1.344520e-04 4.115389e-05
[1380,] 8.962305e-05 5.565462e-05 1.701145e-05
[1381,] 1.340538e-04 2.049408e-04 6.901892e-05
[1382,] 1.330180e-04 1.312557e-04 4.031009e-05
[1383,] 1.115398e-04 6.312562e-05 1.978430e-05
[1384,] 1.249629e-04 1.246693e-04 4.113856e-05
[1385,] 1.348771e-04 1.424095e-04 4.830981e-05
[1386,] 1.332330e-04 6.966416e-05 2.281334e-05
[1387,] 1.330651e-04 6.008653e-05 1.989659e-05
[1388,] 1.308580e-04 5.363809e-05 1.754795e-05
[1389,] 8.049182e-05 5.615259e-05 1.583460e-05
[1390,] 1.316487e-04 5.538720e-05 1.789490e-05
[1391,] 1.324305e-04 7.964011e-05 2.810780e-05
[1392,] 1.326751e-04 7.945282e-05 2.812710e-05
[1393,] 1.328587e-04 7.897477e-05 2.800878e-05
[1394,] 1.320005e-04 7.534153e-05 2.432989e-05
[1395,] 1.326744e-04 6.572724e-05 2.117087e-05
[1396,] 1.396721e-04 2.421572e-04 9.811288e-05
[1397,] 8.863825e-05 5.607104e-05 1.442537e-05
[1398,] 8.363322e-05 5.141764e-05 1.671558e-05
[1399,] 7.914373e-05 4.728610e-05 1.397863e-05
[1400,] 8.043002e-05 6.566033e-05 2.182301e-05
[1401,] 7.844261e-05 4.702260e-05 1.408836e-05
[1402,] 8.240930e-05 4.761641e-05 1.492266e-05
[1403,] 9.196446e-05 5.265314e-05 1.847984e-05
[1404,] 9.362291e-05 5.107112e-05 1.773168e-05
[1405,] 9.157927e-05 5.069357e-05 1.727088e-05
[1406,] 9.434361e-05 5.155358e-05 1.811043e-05
[1407,] 8.685097e-05 5.831548e-05 2.034736e-05
[1408,] 8.318318e-05 5.107313e-05 1.646436e-05
[1409,] 8.405961e-05 5.027961e-05 1.618794e-05
[1410,] 8.299058e-05 4.993590e-05 1.583801e-05
[1411,] 8.519876e-05 5.054844e-05 1.645934e-05
[1412,] 7.756646e-05 5.539089e-05 1.657963e-05
[1413,] 8.375485e-05 5.032134e-05 1.618076e-05
[1414,] 8.701634e-05 5.141043e-05 1.715057e-05
[1415,] 8.782631e-05 5.146980e-05 1.727804e-05
[1416,] 8.522032e-05 5.109631e-05 1.674427e-05
[1417,] 8.606301e-05 5.120824e-05 1.689946e-05
[1418,] 1.415658e-04 3.183806e-04 1.483154e-04
[1419,] 8.966034e-05 5.544565e-05 1.948528e-05
[1420,] 8.694465e-05 5.139282e-05 1.712357e-05
[1421,] 9.108299e-05 5.227424e-05 1.809712e-05
[1422,] 9.381055e-05 6.758454e-05 2.596122e-05
[1423,] 9.459454e-05 6.487957e-05 2.487458e-05
[1424,] 8.356204e-05 5.238854e-05 1.714683e-05
[1425,] 8.670444e-05 4.999714e-05 1.629602e-05
[1426,] 1.295862e-04 3.073104e-04 1.060625e-04
[1427,] 8.521204e-05 4.953815e-05 1.585631e-05
[1428,] 9.159227e-05 4.956019e-05 1.645589e-05
[1429,] 8.552614e-05 5.504699e-05 1.644988e-05
[1430,] 8.180537e-05 8.432022e-05 2.732334e-05
[1431,] 9.706055e-05 1.018425e-04 3.995180e-05
[1432,] 7.550649e-05 5.300719e-05 1.516314e-05
[1433,] 9.965298e-05 9.408538e-05 3.848247e-05
[1434,] 1.345867e-04 5.313819e-05 1.760264e-05
[1435,] 1.536046e-04 1.050814e-04 3.718973e-05
[1436,] 1.084858e-04 5.069285e-05 1.603577e-05
[1437,] 1.168525e-04 1.267398e-04 3.695112e-05
[1438,] 7.832774e-05 5.421055e-05 1.714162e-05
[1439,] 1.103255e-04 1.293679e-04 3.234932e-05
[1440,] 1.070949e-04 2.163137e-04 5.766532e-05
[1441,] 8.061581e-05 5.274483e-05 1.437308e-05
[1442,] 8.861321e-05 5.919844e-05 1.651258e-05
[1443,] 7.963281e-05 5.533077e-05 1.563538e-05
[1444,] 1.038679e-04 5.900102e-05 1.951639e-05
[1445,] 7.917625e-05 4.916577e-05 1.482255e-05
[1446,] 1.043305e-04 5.564215e-05 1.769278e-05
[1447,] 9.141960e-05 5.899157e-05 1.627616e-05
[1448,] 8.919363e-05 5.059339e-05 1.594689e-05
[1449,] 8.806931e-05 7.471532e-05 1.555638e-05
[1450,] 7.445551e-05 6.806596e-05 1.660155e-05
[1451,] 1.068657e-04 1.016217e-04 2.958224e-05
[1452,] 1.067285e-04 1.093463e-04 3.098270e-05
[1453,] 1.066265e-04 1.015666e-04 2.869865e-05
[1454,] 1.067003e-04 1.020386e-04 2.914204e-05
[1455,] 1.037093e-04 7.465615e-05 2.385628e-05
[1456,] 7.591645e-05 1.634539e-04 3.088905e-05
[1457,] 1.073743e-04 2.616466e-04 6.879585e-05
[1458,] 1.086770e-04 9.770730e-05 3.032885e-05
[1459,] 4.665043e-04 1.055362e-04 9.833121e-05
[1460,] 1.014912e-04 1.081179e-04 3.107129e-05
[1461,] 1.038502e-04 7.242124e-05 2.062121e-05
[1462,] 1.044018e-04 9.623269e-05 2.630892e-05
[1463,] 1.066792e-04 6.984951e-05 2.075752e-05
[1464,] 1.081527e-04 9.525603e-05 2.644354e-05
[1465,] 1.029384e-04 9.688541e-05 2.551490e-05
[1466,] 1.066407e-04 7.894492e-05 2.257784e-05
[1467,] 1.056072e-04 1.366159e-04 3.659312e-05
[1468,] 1.088226e-04 9.072849e-05 2.428082e-05
[1469,] 1.399431e-04 9.562155e-05 3.503987e-05
[1470,] 1.078963e-04 9.485025e-05 2.657623e-05
[1471,] 7.660592e-05 5.027978e-05 1.451867e-05
[1472,] 7.718423e-05 4.933013e-05 1.456768e-05
[1473,] 7.641765e-05 5.142048e-05 1.486113e-05
[1474,] 7.696600e-05 5.060499e-05 1.452177e-05
[1475,] 1.280347e-04 1.561465e-04 4.778331e-05
[1476,] 7.678928e-05 7.996030e-05 2.104894e-05
[1477,] 1.023317e-04 8.052310e-05 2.304696e-05
[1478,] 7.653615e-05 5.023354e-05 1.451679e-05
[1479,] 7.648583e-05 4.905337e-05 1.426888e-05
[1480,] 9.753273e-05 1.310614e-04 2.652012e-05
[1481,] 7.744028e-05 4.979332e-05 1.482067e-05
[1482,] 7.712127e-05 5.034155e-05 1.492720e-05
[1483,] 7.772022e-05 4.916167e-05 1.462994e-05
[1484,] 7.721803e-05 4.983855e-05 1.479187e-05
[1485,] 7.837036e-05 5.146889e-05 1.575201e-05
[1486,] 7.780377e-05 5.102414e-05 1.548888e-05
[1487,] 7.705636e-05 5.131315e-05 1.544218e-05
[1488,] 7.749029e-05 5.088350e-05 1.537689e-05
[1489,] 1.032270e-04 8.200424e-05 2.309415e-05
[1490,] 7.775846e-05 5.106943e-05 1.549742e-05
[1491,] 7.607706e-05 5.815434e-05 1.706652e-05
[1492,] 1.533446e-04 7.389843e-05 2.590962e-05
[1493,] 7.629433e-05 5.655388e-05 1.673743e-05
[1494,] 1.024042e-04 8.057681e-05 2.302425e-05
[1495,] 7.736001e-05 5.961286e-05 1.799163e-05
[1496,] 7.767326e-05 5.690698e-05 1.732032e-05
[1497,] 7.176119e-05 7.278054e-05 1.891149e-05
[1498,] 1.159606e-04 9.971975e-05 2.940756e-05
[1499,] 9.296634e-05 6.329059e-05 1.940829e-05
[1500,] 7.818734e-05 6.638483e-05 2.006596e-05
[1501,] 7.578548e-05 5.245557e-05 1.538872e-05
[1502,] 7.539017e-05 9.750897e-05 2.489660e-05
[1503,] 7.552344e-05 8.892181e-05 2.224798e-05
[1504,] 1.158570e-04 1.015116e-04 3.046645e-05
[1505,] 7.606296e-05 9.507362e-05 2.602924e-05
[1506,] 7.244337e-05 6.151507e-05 1.661410e-05
[1507,] 7.281407e-05 6.156472e-05 1.614526e-05
[1508,] 1.162218e-04 9.274375e-05 2.819056e-05
[1509,] 9.631583e-05 6.148746e-05 1.938758e-05
[1510,] 1.545518e-04 7.152726e-05 2.589254e-05
[1511,] 1.553986e-04 8.011235e-05 3.272641e-05
[1512,] 1.089420e-04 8.330730e-05 2.671344e-05
[1513,] 7.348468e-05 4.962599e-05 1.435358e-05
[1514,] 1.561620e-04 1.163605e-04 6.682781e-05
[1515,] 2.037060e-04 1.441690e-04 1.080333e-04
[1516,] 1.897638e-04 7.284942e-05 2.548268e-05
[1517,] 1.140078e-04 1.100009e-04 4.317041e-05
[1518,] 7.844910e-05 6.271273e-05 1.913484e-05
[1519,] 1.109509e-04 7.978250e-05 2.942462e-05
[1520,] 7.674430e-05 6.739370e-05 1.954507e-05
[1521,] 1.382911e-04 9.163725e-05 3.359942e-05
[1522,] 1.395950e-04 1.016531e-04 3.829148e-05
[1523,] 1.400846e-04 9.923998e-05 3.746398e-05
[1524,] 1.138598e-04 9.061153e-05 2.801378e-05
[1525,] 1.173288e-04 1.286307e-04 5.553441e-05
[1526,] 1.193425e-04 8.152937e-05 2.330024e-05
[1527,] 9.552076e-05 1.622828e-04 5.143562e-05
[1528,] 8.464658e-05 9.045102e-05 2.229664e-05
[1529,] 1.449190e-04 7.329730e-05 2.423115e-05
[1530,] 1.209782e-04 7.301988e-05 2.377934e-05
[1531,] 1.779136e-04 6.073809e-05 3.092736e-05
[1532,] 7.186395e-05 5.069187e-05 1.444811e-05
[1533,] 1.855383e-04 5.514804e-05 2.324912e-05
[1534,] 7.211192e-05 5.048139e-05 1.438000e-05
[1535,] 1.885646e-04 5.586496e-05 2.455364e-05
[1536,] 1.041299e-04 7.324637e-05 2.197338e-05
[1537,] 1.073594e-04 5.779378e-05 2.040356e-05
[1538,] 1.074265e-04 9.585142e-05 2.687322e-05
[1539,] 8.653596e-05 5.335989e-05 1.539188e-05
[1540,] 1.063911e-04 1.247014e-04 2.950084e-05
[1541,] 8.258182e-05 5.272832e-05 1.643981e-05
[1542,] 1.066687e-04 1.251993e-04 2.957966e-05
[1543,] 7.441051e-04 2.149603e-04 9.661849e-04
[1544,] 1.103185e-04 9.671336e-05 2.787582e-05
[1545,] 8.656567e-04 9.634664e-05 1.868082e-04
[1546,] 1.166409e-04 8.039767e-05 2.742990e-05
[1547,] 1.275923e-04 6.359172e-05 1.515847e-05
[1548,] 1.136528e-04 7.000229e-05 1.499221e-05
[1549,] 1.114915e-04 9.697328e-05 2.837432e-05
[1550,] 1.189694e-04 5.185755e-05 1.581427e-05
[1551,] 1.076411e-04 5.233845e-05 1.494188e-05
[1552,] 5.646520e-04 7.384099e-05 8.242000e-05
[1553,] 6.052976e-04 9.818312e-05 1.565702e-04
[1554,] 1.449349e-04 2.514856e-04 2.206718e-05
[1555,] 1.307633e-04 6.526173e-05 2.089516e-05
[1556,] 1.044175e-04 8.172231e-05 1.878722e-05
[1557,] 5.502555e-04 5.607513e-05 4.977563e-05
[1558,] 5.817568e-04 5.074566e-05 3.619986e-05
[1559,] 9.787622e-05 9.156021e-05 2.443911e-05
[1560,] 9.994261e-05 9.248353e-05 2.502305e-05
[1561,] 1.229032e-04 5.023621e-05 1.620008e-05
[1562,] 9.620225e-05 1.024400e-04 2.924941e-05
[1563,] 1.522268e-04 1.145882e-04 4.498905e-05
[1564,] 1.103446e-04 1.168879e-04 2.228006e-05
[1565,] 9.233094e-05 7.262685e-05 1.570628e-05
[1566,] 1.112228e-04 1.150450e-04 2.214537e-05
[1567,] 3.360473e-04 6.338973e-05 1.865874e-05
[1568,] 7.889219e-05 8.968669e-05 1.772880e-05
[1569,] 1.355782e-04 1.738515e-04 4.122486e-05
[1570,] 1.038383e-04 7.846783e-05 1.588532e-05
[1571,] 1.053561e-04 8.006270e-05 2.927540e-05
[1572,] 1.094153e-04 6.260650e-05 1.551768e-05
[1573,] 8.497966e-05 8.194288e-05 2.449420e-05
[1574,] 9.578942e-05 8.197780e-05 2.774161e-05
[1575,] 8.238814e-05 8.363790e-05 2.403990e-05
[1576,] 8.110757e-05 8.100791e-05 2.277150e-05
[1577,] 8.861111e-05 1.419347e-04 4.307973e-05
[1578,] 9.854505e-05 7.496929e-05 2.020492e-05
[1579,] 9.882579e-05 8.354862e-05 1.923486e-05
[1580,] 1.100472e-04 1.196823e-04 2.144747e-05
[1581,] 9.476063e-05 1.147897e-04 3.675734e-05
[1582,] 1.206249e-04 1.180038e-04 5.111051e-05
[1583,] 1.223753e-04 6.346601e-05 2.041472e-05
[1584,] 1.389450e-04 1.753947e-04 8.007578e-05
[1585,] 1.047999e-04 8.437745e-05 1.910959e-05
[1586,] 1.170242e-04 1.246678e-04 2.139784e-05
[1587,] 1.247483e-04 1.039512e-04 3.080832e-05
[1588,] 1.113008e-04 8.354729e-05 2.325235e-05
[1589,] 1.038372e-04 9.247629e-05 1.981017e-05
[1590,] 1.263225e-04 8.720529e-05 2.567080e-05
[1591,] 1.165789e-04 1.317182e-04 2.182508e-05
[1592,] 1.219663e-04 1.462716e-04 2.223754e-05
[1593,] 1.042823e-04 9.428974e-05 1.992510e-05
[1594,] 1.031599e-04 9.146718e-05 1.978251e-05
[1595,] 1.034102e-04 9.220283e-05 1.982147e-05
[1596,] 1.158035e-04 1.343547e-04 2.202291e-05
[1597,] 1.044384e-04 9.106213e-05 1.964937e-05
[1598,] 1.049278e-04 9.154306e-05 1.965101e-05
[1599,] 1.128727e-04 1.391546e-04 2.256069e-05
[1600,] 1.144976e-04 1.386450e-04 2.235399e-05
[1601,] 1.144639e-04 1.386450e-04 2.235707e-05
[1602,] 1.035722e-04 9.339110e-05 1.989023e-05
[1603,] 1.015882e-04 9.527842e-05 2.023713e-05
[1604,] 1.020127e-04 8.692708e-05 1.946794e-05
[1605,] 7.543028e-05 5.167483e-05 1.503906e-05
[1606,] 9.981712e-05 8.037753e-05 1.927404e-05
[1607,] 1.090358e-04 8.735222e-05 2.642534e-05
[1608,] 7.694495e-05 5.663886e-05 1.623175e-05
[1609,] 1.060441e-04 8.482622e-05 2.421794e-05
[1610,] 1.362675e-04 5.630475e-05 1.571255e-05
[1611,] 1.022469e-04 8.526923e-05 2.352258e-05
[1612,] 1.096430e-04 8.459617e-05 2.266899e-05
[1613,] 9.814899e-05 7.040756e-05 1.987065e-05
[1614,] 9.740733e-05 6.979225e-05 2.006270e-05
[1615,] 9.760627e-05 6.924110e-05 2.053299e-05
[1616,] 9.806456e-05 6.943759e-05 2.028268e-05
[1617,] 4.405111e-04 6.029083e-05 1.655335e-05
[1618,] 3.765392e-04 6.615361e-05 1.691015e-05
[1619,] 1.033806e-04 8.321349e-05 2.185727e-05
[1620,] 9.709792e-05 7.394763e-05 2.272655e-05
[1621,] 9.847688e-05 7.258096e-05 2.212376e-05
[1622,] 1.091182e-04 8.827062e-05 2.782029e-05
[1623,] 1.222908e-04 8.768439e-05 2.894499e-05
[1624,] 1.082915e-04 9.037969e-05 2.911319e-05
[1625,] 1.011884e-04 8.059538e-05 3.220688e-05
[1626,] 1.039038e-04 8.164416e-05 3.361682e-05
[1627,] 1.014397e-04 7.234183e-05 2.769743e-05
[1628,] 8.306298e-05 7.769942e-05 2.001537e-05
[1629,] 9.207223e-05 1.897778e-04 5.814975e-05
[1630,] 8.646108e-05 6.825176e-05 2.070930e-05
[1631,] 8.825036e-05 2.438462e-04 5.691978e-05
[1632,] 8.745705e-05 2.482538e-04 4.849508e-05
[1633,] 8.964190e-05 9.201518e-05 2.685540e-05
[1634,] 1.805981e-04 4.950693e-05 1.841519e-05
[1635,] 1.383335e-04 5.053665e-05 1.973910e-05
[1636,] 9.847427e-05 1.307159e-04 3.551494e-05
[1637,] 1.617365e-04 4.997355e-05 2.114411e-05
[1638,] 1.296813e-04 9.284248e-05 3.053873e-05
[1639,] 1.361793e-04 5.055661e-05 1.962392e-05
[1640,] 1.434710e-04 5.044819e-05 1.988650e-05
[1641,] 1.396374e-04 5.030194e-05 1.938223e-05
[1642,] 1.308391e-04 5.015668e-05 1.863039e-05
[1643,] 1.325177e-04 5.077040e-05 1.974378e-05
[1644,] 9.329183e-05 2.915368e-04 7.409781e-05
[1645,] 1.351392e-04 5.042008e-05 1.935552e-05
[1646,] 1.377374e-04 5.004186e-05 1.864100e-05
[1647,] 9.180465e-05 5.937863e-05 1.769144e-05
[1648,] 9.267242e-05 3.092667e-04 7.645908e-05
[1649,] 1.198608e-04 5.559334e-05 2.166414e-05
[1650,] 1.302513e-04 5.067167e-05 1.945739e-05
[1651,] 1.307279e-04 5.059201e-05 1.936684e-05
[1652,] 1.279115e-04 5.054556e-05 1.912326e-05
[1653,] 9.282577e-05 2.883709e-04 7.269682e-05
[1654,] 1.594464e-04 4.959972e-05 2.036884e-05
[1655,] 1.344731e-04 5.013001e-05 1.875395e-05
[1656,] 1.110021e-04 8.344006e-05 3.494101e-05
[1657,] 8.698795e-05 8.748049e-05 2.361094e-05
[1658,] 1.472667e-04 5.068195e-05 2.043879e-05
[1659,] 9.783624e-05 1.130284e-04 2.907795e-05
[1660,] 1.377357e-04 5.058649e-05 1.979183e-05
[1661,] 9.177084e-05 8.784552e-05 2.502823e-05
[1662,] 1.537739e-04 5.053740e-05 2.176556e-05
[1663,] 9.920827e-05 1.152289e-04 3.056860e-05
[1664,] 1.011234e-04 5.421617e-05 1.550024e-05
[1665,] 8.751095e-05 1.457759e-04 3.468167e-05
[1666,] 8.721872e-05 1.570014e-04 3.111522e-05
[1667,] 7.507427e-05 8.702959e-05 2.207688e-05
[1668,] 1.342322e-04 8.508793e-05 2.783864e-05
[1669,] 7.425817e-05 8.330520e-05 2.021230e-05
[1670,] 1.372294e-04 1.289220e-04 4.793659e-05
[1671,] 1.108504e-04 5.601976e-05 2.304970e-05
[1672,] 7.811564e-05 4.997285e-05 1.401561e-05
[1673,] 7.395564e-05 5.268045e-05 1.440086e-05
[1674,] 1.230242e-04 5.130554e-05 2.055584e-05
[1675,] 1.538245e-04 1.075072e-04 4.306011e-05
[1676,] 8.139511e-05 6.529081e-05 2.019195e-05
[1677,] 7.300016e-05 7.102984e-05 1.763616e-05
[1678,] 1.474683e-04 1.806514e-04 1.002343e-04
[1679,] 1.117472e-04 5.922413e-05 2.285441e-05
[1680,] 1.218661e-04 6.107723e-05 2.688772e-05
[1681,] 1.054765e-04 1.243750e-04 3.987080e-05
[1682,] 1.275689e-04 7.777975e-05 4.082535e-05
[1683,] 9.784960e-05 4.993299e-05 1.640919e-05
[1684,] 1.180202e-04 1.311366e-04 5.157286e-05
[1685,] 3.714308e-04 6.480900e-05 5.488098e-05
[1686,] 1.074206e-04 9.367039e-05 2.971292e-05
[1687,] 3.201518e-04 5.885323e-05 2.849910e-05
[1688,] 1.154230e-04 1.196598e-04 3.264382e-05
[1689,] 1.267980e-04 1.115261e-04 2.426442e-05
[1690,] 1.244427e-04 1.101619e-04 2.436363e-05
[1691,] 3.244230e-04 7.971139e-05 7.775381e-05
[1692,] 9.693707e-05 5.370499e-05 1.498067e-05
[1693,] 1.150022e-04 1.030760e-04 4.021714e-05
[1694,] 5.045657e-04 7.951139e-05 8.042837e-05
[1695,] 1.042359e-04 2.620608e-04 6.145024e-05
[1696,] 1.913212e-04 6.287785e-05 2.391192e-05
[1697,] 1.634246e-04 6.120580e-05 1.958363e-05
[1698,] 1.785454e-04 6.270126e-05 2.361265e-05
[1699,] 1.447543e-04 6.302847e-05 1.792758e-05
[1700,] 1.596328e-04 6.084078e-05 1.966679e-05
[1701,] 1.712273e-04 6.060929e-05 2.021432e-05
[1702,] 2.296786e-04 1.050189e-04 1.881705e-05
[1703,] 4.474280e-04 7.959340e-05 7.461475e-05
[1704,] 1.093674e-04 9.431690e-05 2.491551e-05
[1705,] 1.089563e-04 9.811500e-05 2.488465e-05
[1706,] 1.392420e-04 5.604176e-05 1.568208e-05
[1707,] 1.062706e-04 1.045604e-04 2.285936e-05
[1708,] 1.050683e-04 5.078588e-05 1.509589e-05
[1709,] 1.566179e-04 8.500896e-05 3.545072e-05
[1710,] 1.190224e-04 5.461891e-05 2.118645e-05
[1711,] 1.465133e-04 8.723448e-05 3.542957e-05
[1712,] 8.870603e-05 5.027970e-05 1.496321e-05
[1713,] 3.425519e-04 8.138641e-05 4.465898e-05
[1714,] 1.075991e-04 2.237434e-04 7.540957e-05
[1715,] 1.282991e-04 7.015565e-05 2.385814e-05
[1716,] 8.982100e-05 5.168501e-05 1.507652e-05
[1717,] 1.317274e-04 7.956796e-05 2.642345e-05
[1718,] 1.058417e-04 1.109452e-04 3.983660e-05
[1719,] 9.066446e-05 5.840948e-05 1.603056e-05
[1720,] 1.350510e-04 6.670911e-05 2.389538e-05
[1721,] 9.101241e-05 9.465921e-05 2.526235e-05
[1722,] 1.381920e-04 6.687957e-05 1.452340e-05
[1723,] 1.219598e-04 5.305807e-05 1.505320e-05
[1724,] 8.998344e-05 1.104454e-04 2.927564e-05
[1725,] 1.502622e-04 6.097985e-05 1.996494e-05
[1726,] 9.414475e-05 1.099214e-04 3.128637e-05
[1727,] 1.775370e-04 7.698323e-05 4.465892e-05
[1728,] 4.981813e-04 6.450633e-05 4.327593e-05
[1729,] 1.450037e-04 1.421965e-04 6.557388e-05
[1730,] 1.431942e-04 7.416899e-05 2.315051e-05
[1731,] 3.032644e-04 5.155664e-05 2.245589e-05
[1732,] 2.212228e-04 5.132542e-05 2.059618e-05
[1733,] 7.901155e-05 5.322963e-05 1.563704e-05
[1734,] 7.800453e-05 1.144070e-04 3.006863e-05
[1735,] 7.779988e-05 1.305118e-04 3.287482e-05
[1736,] 8.001329e-05 1.419126e-04 3.120357e-05
[1737,] 7.834020e-05 1.361128e-04 3.561364e-05
[1738,] 7.768839e-05 1.284370e-04 3.238570e-05
[1739,] 1.268163e-04 1.610802e-04 5.286259e-05
[1740,] 7.851166e-05 5.023171e-05 1.471058e-05
[1741,] 1.145595e-04 6.585879e-05 2.390262e-05
[1742,] 1.106370e-04 8.715955e-05 3.524670e-05
[1743,] 1.278621e-04 3.450685e-04 9.473754e-05
[1744,] 8.019756e-05 5.122207e-05 1.529022e-05
[1745,] 1.013614e-04 7.499000e-05 2.500420e-05
[1746,] 8.776434e-05 5.711479e-05 1.820385e-05
[1747,] 7.931764e-05 6.462322e-05 1.932058e-05
[1748,] 7.916765e-05 6.460595e-05 1.923456e-05
[1749,] 7.928726e-05 7.240824e-05 2.140443e-05
[1750,] 7.943361e-05 5.119339e-05 1.518299e-05
[1751,] 8.031888e-05 5.099048e-05 1.513257e-05
[1752,] 8.003912e-05 6.550992e-05 1.991520e-05
[1753,] 7.945995e-05 5.100194e-05 1.509835e-05
[1754,] 8.704024e-05 5.792848e-05 1.807201e-05
[1755,] 1.028102e-04 7.555780e-05 2.564718e-05
[1756,] 1.073144e-04 5.565433e-05 1.965970e-05
[1757,] 1.085462e-04 5.536171e-05 1.952850e-05
[1758,] 1.023353e-04 1.375077e-04 6.163323e-05
[1759,] 7.880491e-05 5.123565e-05 1.513874e-05
[1760,] 1.110766e-04 5.560695e-05 1.996817e-05
[1761,] 1.145361e-04 5.396446e-05 1.803894e-05
[1762,] 9.635598e-05 1.400889e-04 5.811768e-05
[1763,] 9.649169e-05 7.956803e-05 2.712770e-05
[1764,] 9.464755e-05 1.309528e-04 5.148264e-05
[1765,] 1.269879e-04 2.048332e-04 5.810367e-05
[1766,] 1.012691e-04 7.299209e-05 2.273255e-05
[1767,] 1.273913e-04 1.138055e-04 3.392779e-05
[1768,] 7.902826e-05 5.158955e-05 1.491628e-05
[1769,] 7.851292e-05 5.159411e-05 1.493228e-05
[1770,] 1.111506e-04 7.113757e-05 3.003055e-05
[1771,] 9.469925e-05 6.498102e-05 2.469455e-05
[1772,] 7.825110e-05 5.168520e-05 1.494504e-05
[1773,] 8.688335e-05 9.188603e-05 3.239255e-05
[1774,] 1.044150e-04 5.411406e-05 1.775929e-05
[1775,] 8.147004e-05 5.693056e-05 1.629007e-05
[1776,] 7.923158e-05 8.909668e-05 2.770708e-05
[1777,] 8.026552e-05 5.239568e-05 1.540752e-05
[1778,] 8.703735e-05 8.229665e-05 2.890871e-05
[1779,] 8.029277e-05 7.763892e-05 2.206891e-05
[1780,] 8.558546e-05 8.297270e-05 2.858758e-05
[1781,] 8.017965e-05 5.191211e-05 1.525537e-05
[1782,] 1.066124e-04 8.078634e-05 2.841125e-05
[1783,] 1.229209e-04 1.295250e-04 3.409446e-05
[1784,] 8.238236e-05 6.655380e-05 2.023178e-05
[1785,] 9.459435e-05 8.172721e-05 2.773074e-05
[1786,] 1.022989e-04 5.628675e-05 1.693588e-05
[1787,] 9.607493e-05 7.266162e-05 2.235125e-05
[1788,] 8.169249e-05 6.374998e-05 1.988287e-05
[1789,] 1.318073e-04 9.418077e-05 2.690668e-05
[1790,] 8.383540e-05 5.076996e-05 1.573939e-05
[1791,] 1.065347e-04 6.465330e-05 2.455333e-05
[1792,] 9.860354e-05 5.547223e-05 1.906288e-05
[1793,] 8.279812e-05 5.053843e-05 1.549580e-05
[1794,] 9.862586e-05 7.322172e-05 2.271781e-05
[1795,] 1.372667e-04 8.246084e-05 2.472607e-05
[1796,] 1.474938e-04 8.877953e-05 3.259375e-05
[1797,] 1.316035e-04 1.091583e-04 3.122405e-05
[1798,] 1.116047e-04 6.588715e-05 2.631188e-05
[1799,] 1.404705e-04 8.225990e-05 2.463320e-05
[1800,] 8.500019e-05 7.354153e-05 2.090053e-05
[1801,] 1.318103e-04 6.947952e-05 2.447309e-05
[1802,] 1.466630e-04 8.456583e-05 2.548731e-05
[1803,] 1.361499e-04 7.449078e-05 2.187064e-05
[1804,] 1.508466e-04 8.091165e-05 4.819245e-05
[1805,] 1.268681e-04 8.346106e-05 2.691302e-05
[1806,] 7.452238e-05 5.107260e-05 1.438826e-05
[1807,] 3.924427e-02 7.500936e-05 1.958059e-02
[1808,] 1.120608e-04 8.824091e-05 2.214640e-05
[1809,] 1.281753e-02 5.635516e-05 4.859204e-03
[1810,] 5.720067e-03 1.018418e-04 2.475205e-03
[1811,] 2.244301e-02 5.704894e-05 8.748321e-03
[1812,] 1.322477e-02 5.866658e-05 5.294068e-03
[1813,] 1.360075e-02 5.918295e-05 5.491999e-03
[1814,] 1.218320e-02 5.906059e-05 4.908868e-03
[1815,] 8.714711e-03 6.067485e-05 3.596605e-03
[1816,] 1.298270e-04 1.406381e-04 3.787069e-05
[1817,] 1.031449e-02 5.894727e-05 4.103620e-03
[1818,] 1.959425e-03 1.142673e-04 8.290307e-04
[1819,] 1.073389e-04 7.589511e-05 2.065972e-05
[1820,] 1.036109e-04 9.336151e-05 2.612125e-05
[1821,] 1.641280e-02 6.202153e-05 6.969096e-03
[1822,] 1.085289e-04 1.316210e-04 3.743361e-05
[1823,] 5.510836e-02 5.579380e-05 2.039820e-02
[1824,] 9.572729e-03 5.063664e-05 2.704752e-03
[1825,] 1.026040e-04 1.080290e-04 2.974699e-05
[1826,] 1.045390e-04 1.027490e-04 2.660860e-05
[1827,] 4.315087e-03 1.026719e-04 1.834892e-03
[1828,] 1.815956e-02 5.298004e-05 5.972917e-03
[1829,] 1.048035e-04 1.102715e-04 2.995952e-05
[1830,] 1.017835e-04 7.187899e-05 2.202804e-05
[1831,] 1.059832e-04 1.221378e-04 3.013327e-05
[1832,] 1.108835e-04 1.349638e-04 3.983411e-05
[1833,] 1.046416e-04 1.112560e-04 3.034890e-05
[1834,] 1.050071e-04 6.534627e-05 1.892999e-05
[1835,] 7.363226e-03 9.610903e-05 3.119653e-03
[1836,] 1.398970e-02 7.090063e-05 6.404951e-03
[1837,] 1.374576e-03 9.017548e-05 5.443840e-04
[1838,] 1.040219e-04 8.630798e-05 2.401214e-05
[1839,] 1.120189e-04 1.251010e-04 3.291663e-05
[1840,] 1.998716e-02 9.321396e-05 8.444645e-03
[1841,] 4.961299e-02 4.889815e-05 1.495384e-02
[1842,] 1.041995e-04 1.015147e-04 2.667540e-05
[1843,] 1.920938e-02 9.674817e-05 8.225101e-03
[1844,] 4.711776e-03 9.042392e-05 1.891445e-03
[1845,] 1.234770e-04 7.161806e-05 2.163266e-05
[1846,] 1.231893e-04 7.949593e-05 2.375435e-05
[1847,] 1.238151e-04 7.846040e-05 2.328622e-05
[1848,] 6.619147e-02 4.878959e-05 1.980449e-02
[1849,] 2.503191e-02 9.283242e-05 1.046963e-02
[1850,] 1.269782e-04 1.466123e-04 3.878776e-05
[1851,] 1.274436e-04 1.316811e-04 3.522764e-05
[1852,] 1.294719e-04 1.580018e-04 3.977129e-05
[1853,] 1.232315e-02 9.023908e-05 6.802486e-03
[1854,] 3.772456e-02 1.042737e-04 1.890317e-02
[1855,] 4.347634e-02 6.514774e-05 8.708366e-03
[1856,] 1.325456e-04 1.388193e-04 3.484577e-05
[1857,] 1.932766e-02 1.088094e-04 9.752903e-03
[1858,] 1.270006e-04 1.029523e-04 2.912724e-05
[1859,] 1.324737e-04 1.423297e-04 3.559572e-05
[1860,] 1.227556e-04 8.701303e-05 2.548484e-05
[1861,] 6.189650e-02 6.641749e-05 1.236765e-02
[1862,] 1.326724e-04 1.397332e-04 3.499223e-05
[1863,] 1.321070e-04 1.285062e-04 3.281946e-05
[1864,] 1.253944e-04 1.581195e-04 4.157716e-05
[1865,] 2.653005e-02 8.712263e-05 1.193435e-02
[1866,] 1.236462e-02 5.262823e-05 3.037229e-03
[1867,] 2.770179e-03 5.882279e-05 1.138371e-03
[1868,] 1.056275e-03 1.357199e-04 5.110542e-04
[1869,] 1.070778e-04 1.219008e-04 3.103332e-05
[1870,] 1.066601e-04 1.213640e-04 3.108858e-05
[1871,] 1.056259e-04 8.028233e-05 2.382842e-05
[1872,] 7.929542e-05 9.968740e-05 2.458363e-05
[1873,] 4.764939e-03 5.287394e-05 1.194976e-03
[1874,] 1.802805e-03 5.635638e-05 4.316083e-04
[1875,] 8.102814e-05 1.048895e-04 2.671213e-05
[1876,] 1.358560e-04 1.190723e-04 3.332011e-05
[1877,] 1.949874e-03 6.697616e-05 4.052615e-04
[1878,] 1.086137e-04 9.022873e-05 2.436707e-05
[1879,] 2.484096e-03 6.552317e-05 5.302738e-04
[1880,] 2.068694e-03 7.406051e-05 4.298476e-04
[1881,] 2.429209e-03 7.501230e-05 4.795242e-04
[1882,] 1.070275e-04 1.192059e-04 3.058928e-05
[1883,] 1.068184e-04 1.192425e-04 3.063252e-05
[1884,] 1.066987e-04 1.191082e-04 3.064964e-05
[1885,] 9.750745e-05 1.070052e-04 3.758695e-05
[1886,] 1.646606e-03 5.638586e-05 3.893399e-04
[1887,] 1.798553e-03 5.731394e-05 4.420467e-04
[1888,] 2.594530e-03 5.432128e-05 6.302547e-04
[1889,] 2.491255e-03 5.270907e-05 6.254005e-04
[1890,] 2.963719e-03 5.468121e-05 7.125951e-04
[1891,] 2.673028e-03 5.351761e-05 6.581517e-04
[1892,] 1.025883e-03 5.389713e-05 3.482305e-04
[1893,] 7.873679e-04 5.789210e-05 2.229518e-04
[1894,] 1.320750e-03 9.490051e-05 5.143526e-04
[1895,] 1.059602e-04 8.301911e-05 2.339103e-05
[1896,] 4.050010e-03 8.568219e-05 1.505920e-03
[1897,] 6.087310e-03 4.882281e-05 1.899644e-03
[1898,] 1.894492e-03 5.735879e-05 4.383652e-04
[1899,] 3.058618e-03 5.444658e-05 7.378995e-04
[1900,] 1.074071e-04 1.204896e-04 3.078047e-05
[1901,] 1.013857e-03 5.403867e-05 3.458339e-04
[1902,] 2.597801e-03 5.511036e-05 6.209217e-04
[1903,] 1.079674e-04 1.325874e-04 3.106230e-05
[1904,] 1.119166e-03 5.351862e-05 3.637629e-04
[1905,] 1.067699e-04 1.223567e-04 3.113691e-05
[1906,] 1.995603e-03 5.555310e-05 4.757995e-04
[1907,] 9.121906e-04 5.194325e-05 3.025100e-04
[1908,] 1.386628e-03 5.618707e-05 3.297550e-04
[1909,] 1.404180e-03 5.742767e-05 3.277805e-04
[1910,] 1.612088e-03 5.640349e-05 3.810575e-04
[1911,] 7.837834e-05 1.281035e-04 2.999008e-05
[1912,] 7.689237e-05 1.035031e-04 2.374302e-05
[1913,] 1.242386e-03 7.242547e-05 2.600517e-04
[1914,] 1.098164e-03 5.486471e-05 3.215516e-04
[1915,] 1.021599e-04 1.751013e-04 4.472203e-05
[1916,] 8.481614e-04 5.359605e-05 2.779317e-04
[1917,] 1.780388e-03 7.648391e-05 5.975844e-04
[1918,] 3.762359e-04 5.366133e-05 1.185134e-04
[1919,] 3.065486e-04 5.401537e-05 9.357471e-05
[1920,] 1.034456e-03 5.767995e-05 2.452153e-04
[1921,] 1.002822e-04 1.110045e-04 2.360935e-05
[1922,] 1.076956e-04 1.207190e-04 3.064761e-05
[1923,] 1.045363e-04 1.312302e-04 3.351130e-05
[1924,] 1.019203e-04 1.265759e-04 3.008461e-05
[1925,] 8.663505e-05 5.641472e-05 3.304105e-05
[1926,] 1.122159e-04 1.189644e-04 3.034082e-05
[1927,] 1.130331e-04 1.337484e-04 3.133037e-05
[1928,] 1.162731e-04 6.772221e-05 2.612390e-05
[1929,] 1.431924e-04 6.909741e-05 3.164102e-05
[1930,] 1.107501e-04 1.328877e-04 3.141479e-05
[1931,] 1.108048e-04 1.185001e-04 3.030672e-05
[1932,] 1.032214e-04 9.260781e-05 2.607954e-05
[1933,] 7.688396e-05 1.223340e-04 2.213574e-05
[1934,] 7.603136e-05 5.722797e-05 1.511372e-05
[1935,] 8.486847e-05 5.175194e-05 1.616182e-05
[1936,] 1.096992e-04 1.428018e-04 3.234218e-05
[1937,] 1.046622e-04 9.174446e-05 2.594828e-05
[1938,] 7.344315e-05 7.541089e-05 1.848170e-05
[1939,] 1.047157e-04 9.626397e-05 2.694846e-05
[1940,] 1.044070e-04 9.376976e-05 2.765049e-05
[1941,] 7.301673e-05 5.201518e-05 1.559915e-05
[1942,] 1.855225e-04 5.126660e-05 5.858666e-05
[1943,] 9.667589e-05 1.151967e-04 3.116999e-05
[1944,] 1.044112e-04 1.182355e-04 3.657971e-05
[1945,] 2.728125e-04 5.469477e-05 8.184474e-05
[1946,] 1.796229e-04 1.205106e-04 5.336870e-05
[1947,] 9.394975e-05 1.542459e-04 5.647973e-05
[1948,] 1.527081e-04 5.076528e-05 4.886584e-05
[1949,] 8.728490e-05 8.935851e-05 2.697820e-05
[1950,] 9.120280e-05 9.903889e-05 3.167402e-05
[1951,] 9.990911e-05 1.319381e-04 5.304140e-05
[1952,] 9.907184e-05 7.351743e-05 1.963521e-05
[1953,] 9.959919e-05 1.439242e-04 5.757600e-05
[1954,] 9.113264e-05 7.410583e-05 2.726459e-05
[1955,] 1.033939e-04 5.050333e-05 1.593271e-05
[1956,] 1.028820e-04 5.048518e-05 1.611753e-05
[1957,] 8.875070e-05 6.901965e-05 2.545773e-05
[1958,] 9.864450e-05 8.005277e-05 2.513189e-05
[1959,] 9.494513e-05 8.799838e-05 2.870007e-05
[1960,] 9.022099e-05 8.286989e-05 3.084282e-05
[1961,] 1.249316e-04 5.014366e-05 1.704521e-05
[1962,] 9.391872e-05 6.852956e-05 2.555394e-05
[1963,] 1.036463e-04 1.488114e-04 3.744550e-05
[1964,] 1.019135e-04 7.766853e-05 3.165848e-05
[1965,] 1.196200e-04 1.370052e-04 3.212204e-05
[1966,] 7.766518e-05 5.963418e-05 1.479755e-05
[1967,] 8.364953e-05 6.138573e-05 1.728380e-05
[1968,] 1.592789e-04 1.409857e-04 6.853441e-05
[1969,] 9.177026e-05 1.406758e-04 3.443331e-05
[1970,] 1.127162e-04 5.906478e-05 1.754952e-05
[1971,] 4.353114e-04 1.231883e-04 1.438406e-04
[1972,] 4.602375e-02 5.512817e-05 1.738530e-02
[1973,] 8.514961e-05 7.596544e-05 2.134324e-05
[1974,] 7.702794e-05 9.978244e-05 2.602149e-05
[1975,] 1.402793e-04 6.930040e-05 2.089874e-05
[1976,] 8.646997e-05 1.001065e-04 2.722940e-05
[1977,] 8.017875e-05 5.924142e-05 1.690855e-05
[1978,] 8.646278e-05 1.043516e-04 2.826252e-05
[1979,] 1.389570e-04 8.880066e-05 2.315772e-05
[1980,] 8.380507e-05 5.782394e-05 1.723631e-05
[1981,] 1.385379e-04 8.127652e-05 2.259267e-05
[1982,] 7.687561e-05 6.930539e-05 2.050700e-05
[1983,] 3.730435e-02 5.071780e-05 1.300683e-02
[1984,] 7.427556e-05 6.180290e-05 1.704203e-05
[1985,] 8.068888e-05 2.196403e-04 4.237910e-05
[1986,] 1.345355e-04 7.528618e-05 2.346847e-05
[1987,] 1.315762e-04 7.281217e-05 2.097491e-05
[1988,] 1.672655e-04 1.513481e-04 8.276876e-05
[1989,] 8.416600e-05 1.392290e-04 3.151349e-05
[1990,] 1.339608e-04 7.684139e-05 2.326816e-05
[1991,] 1.057140e-04 1.473914e-04 3.570530e-05
[1992,] 8.431542e-05 2.373964e-04 4.604304e-05
[1993,] 1.284731e-04 7.909750e-05 2.119322e-05
[1994,] 1.380253e-04 7.731808e-05 2.300297e-05
[1995,] 1.284662e-04 7.837227e-05 2.111078e-05
[1996,] 8.550238e-05 1.104161e-04 2.865896e-05
[1997,] 7.782908e-05 5.975651e-05 1.717590e-05
[1998,] 7.851455e-05 5.944020e-05 1.700639e-05
[1999,] 1.469076e-04 7.093134e-05 2.006809e-05
[2000,] 8.465847e-05 1.500882e-04 3.623614e-05
[2001,] 7.594610e-05 6.010722e-05 1.719315e-05
[2002,] 4.013393e-02 5.028164e-05 1.373080e-02
[2003,] 1.235890e-04 2.247368e-04 1.097513e-04
[2004,] 1.826234e-04 1.501443e-04 9.153601e-05
[2005,] 8.040529e-04 5.019112e-05 2.688305e-04
[2006,] 5.194586e-01 4.969802e-05 1.801345e-01
[2007,] 7.531930e-05 6.219670e-05 2.558925e-05
[2008,] 1.000023e-04 5.518695e-05 1.875784e-05
[2009,] 1.281285e-04 7.152563e-05 4.959242e-05
[2010,] 8.083623e-05 1.247086e-04 2.709149e-05
[2011,] 1.317045e-04 1.075749e-04 3.889124e-05
[2012,] 8.037948e-05 6.967104e-05 1.886034e-05
[2013,] 1.207725e-04 5.152303e-05 3.832749e-05
[2014,] 7.215547e-05 5.169772e-05 1.466996e-05
[2015,] 7.215274e-05 5.174829e-05 1.468755e-05
[2016,] 7.245706e-05 5.210396e-05 1.472527e-05
[2017,] 1.273293e-04 5.111225e-05 4.058828e-05
[2018,] 1.050958e-04 1.275491e-04 3.128285e-05
[2019,] 7.465908e-05 8.781598e-05 2.207968e-05
[2020,] 1.152033e-04 5.144565e-05 3.659443e-05
[2021,] 1.876181e-02 5.012743e-05 6.144804e-03
[2022,] 1.214899e-04 5.089124e-05 3.882932e-05
[2023,] 1.124462e-04 5.072234e-05 3.603202e-05
[2024,] 7.266940e-05 5.115768e-05 1.443070e-05
[2025,] 8.048211e-05 1.117931e-04 2.558612e-05
[2026,] 8.060662e-05 7.017291e-05 1.885623e-05
[2027,] 1.474410e-04 5.057001e-05 4.727599e-05
[2028,] 1.484585e-04 5.057565e-05 4.759740e-05
[2029,] 7.544431e-05 1.179052e-04 2.977798e-05
[2030,] 8.116165e-05 7.739808e-05 1.948914e-05
[2031,] 7.210696e-05 5.123752e-05 1.450287e-05
[2032,] 2.684301e-02 5.039904e-05 8.609239e-03
[2033,] 7.201107e-05 5.294889e-05 1.480780e-05
[2034,] 7.668033e-05 7.180677e-05 1.998420e-05
[2035,] 8.103739e-05 6.946374e-05 1.870641e-05
[2036,] 7.240668e-05 1.765913e-04 3.338638e-05
[2037,] 8.079174e-05 1.147517e-04 2.680957e-05
[2038,] 8.187131e-05 1.048236e-04 2.601977e-05
[2039,] 8.106349e-05 6.940440e-05 1.878950e-05
[2040,] 1.511916e-02 5.017046e-05 4.956094e-03
[2041,] 1.204375e-04 7.926704e-05 2.760828e-05
[2042,] 1.208824e-02 5.014846e-05 3.989948e-03
[2043,] 8.280367e-05 1.113779e-04 2.816250e-05
[2044,] 8.279094e-05 5.197116e-05 2.554242e-05
[2045,] 1.053643e-04 2.549507e-04 5.298827e-05
[2046,] 1.051640e-04 8.071828e-05 2.386166e-05
[2047,] 1.285279e-04 4.913497e-05 4.297544e-05
[2048,] 8.319006e-05 4.945753e-05 2.167168e-05
[2049,] 1.449473e-04 5.055970e-05 4.657762e-05
[2050,] 1.032101e-04 5.309844e-05 3.251894e-05
[2051,] 9.232128e-05 4.948565e-05 3.067541e-05
[2052,] 1.051791e-04 2.150573e-04 5.013109e-05
[2053,] 1.369914e-04 4.958550e-05 4.478517e-05
[2054,] 7.571061e-05 8.629350e-05 1.923384e-05
[2055,] 1.051986e-04 2.049416e-04 4.536670e-05
[2056,] 7.679832e-05 5.401234e-05 1.551920e-05
[2057,] 9.260628e-05 6.956807e-05 1.745620e-05
[2058,] 5.381572e-03 6.083815e-05 1.681610e-03
[2059,] 7.912626e-05 9.469893e-05 2.069899e-05
[2060,] 3.859609e-04 5.339678e-05 1.213063e-04
[2061,] 9.431199e-05 7.792343e-05 2.991948e-05
[2062,] 1.108697e-04 5.486435e-05 1.793021e-05
[2063,] 3.717722e-03 6.099914e-05 1.161670e-03
[2064,] 1.422979e-04 6.350576e-05 2.070719e-05
[2065,] 3.267835e-03 6.072548e-05 1.012828e-03
[2066,] 1.148604e-04 1.324791e-04 3.577275e-05
[2067,] 1.148018e-04 1.325672e-04 3.587611e-05
[2068,] 9.837515e-05 1.445222e-04 5.338748e-05
[2069,] 1.131163e-04 9.492710e-05 2.815727e-05
[2070,] 1.316443e-04 6.585818e-05 2.156600e-05
[2071,] 1.247495e-04 5.488836e-05 1.490644e-05
[2072,] 1.298614e-04 5.656216e-05 1.478950e-05
[2073,] 1.247501e-04 7.353318e-05 3.498692e-05
[2074,] 1.593558e-04 1.929256e-04 3.410550e-05
[2075,] 1.594101e-04 7.068782e-05 3.946870e-05
[2076,] 1.323329e-04 7.213223e-05 2.378735e-05
[2077,] 1.357288e-04 1.978885e-04 6.978784e-05
[2078,] 1.215669e-04 5.315752e-05 1.626821e-05
[2079,] 1.189245e-04 5.272643e-05 1.640760e-05
[2080,] 1.252961e-04 6.062690e-05 1.599360e-05
[2081,] 1.129904e-04 8.581702e-05 2.606252e-05
[2082,] 2.032542e-04 5.790525e-05 1.492590e-05
[2083,] 2.053579e-04 6.094990e-05 1.473234e-05
[2084,] 1.123329e-04 8.570225e-05 2.579894e-05
[2085,] 2.240647e-04 5.917458e-05 1.517435e-05
[2086,] 2.359192e-04 5.407339e-05 1.677487e-05
[2087,] 1.331822e-04 1.570556e-04 6.348015e-05
[2088,] 1.143271e-04 1.138216e-04 3.630589e-05
[2089,] 1.940407e-04 6.684999e-05 1.482794e-05
[2090,] 2.405251e-04 8.217655e-05 6.840840e-05
[2091,] 1.137684e-04 1.207641e-04 3.780925e-05
[2092,] 1.448902e-04 5.963034e-05 1.680615e-05
[2093,] 1.669289e-04 5.096706e-05 2.341866e-05
[2094,] 2.091129e-04 6.558642e-05 3.172643e-05
[2095,] 1.134295e-04 1.209272e-04 3.753257e-05
[2096,] 2.250923e-04 6.530459e-05 3.137378e-05
[2097,] 2.276173e-04 6.546732e-05 3.260670e-05
[2098,] 1.856100e-04 9.660747e-05 1.461259e-05
[2099,] 1.133759e-04 1.090811e-04 3.398259e-05
```
