## Supplementary material for "Characterization of shared and ancestry-specific signals driving complex traits using multi-ancestry fine-mapping": s1_data.bim

```
16	chr16:10844177:C:T	0	10844177	T	C
16	chr16:10844245:G:A	0	10844245	A	G
16	chr16:10845152:T:C	0	10845152	C	T
16	chr16:10845631:A:G	0	10845631	G	A
16	chr16:10848954:T:C	0	10848954	C	T
16	chr16:10849255:G:T	0	10849255	T	G
16	chr16:10851649:C:T	0	10851649	T	C
16	chr16:10851963:A:T	0	10851963	T	A
16	chr16:10852123:TTTTTGTTTTG:T	0	10852123	T	TTTTTGTTTTG
16	chr16:10852134:AAATAACTG:A	0	10852134	A	AAATAACTG
16	chr16:10852663:A:G	0	10852663	G	A
16	chr16:10853883:T:C	0	10853883	C	T
16	chr16:10856214:A:G	0	10856214	G	A
16	chr16:10858191:T:G	0	10858191	G	T
16	chr16:10859262:G:A	0	10859262	A	G
16	chr16:10859742:G:A	0	10859742	A	G
16	chr16:10860706:T:A	0	10860706	A	T
16	chr16:10861199:C:T	0	10861199	T	C
16	chr16:10861374:GT:G	0	10861374	G	GT
16	chr16:10863824:T:C	0	10863824	C	T
16	chr16:10865071:G:A	0	10865071	A	G
16	chr16:10870261:G:T	0	10870261	T	G
16	chr16:10871269:G:A	0	10871269	A	G
16	chr16:10871744:G:T	0	10871744	T	G
16	chr16:10873227:G:A	0	10873227	A	G
16	chr16:10874615:C:T	0	10874615	T	C
16	chr16:10875425:A:T	0	10875425	T	A
16	chr16:10876619:A:G	0	10876619	G	A
16	chr16:10877617:A:G	0	10877617	G	A
16	chr16:10880566:G:C	0	10880566	C	G
16	chr16:10881043:G:A	0	10881043	A	G
16	chr16:10882696:G:A	0	10882696	A	G
16	chr16:10882709:G:A	0	10882709	A	G
16	chr16:10885583:C:T	0	10885583	T	C
16	chr16:10888059:G:A	0	10888059	A	G
16	chr16:10888488:G:C	0	10888488	C	G
16	chr16:10888750:G:A	0	10888750	A	G
16	chr16:10889076:G:A	0	10889076	A	G
16	chr16:10890609:C:T	0	10890609	T	C
16	chr16:10894292:G:A	0	10894292	A	G
16	chr16:10894539:G:T	0	10894539	T	G
16	chr16:10895101:T:C	0	10895101	C	T
16	chr16:10895146:A:G	0	10895146	G	A
16	chr16:10895913:C:T	0	10895913	T	C
16	chr16:10899909:G:A	0	10899909	A	G
16	chr16:10900946:T:C	0	10900946	C	T
16	chr16:10901378:C:T	0	10901378	T	C
16	chr16:10902592:G:T	0	10902592	T	G
16	chr16:10902825:G:A	0	10902825	A	G
16	chr16:10903278:G:T	0	10903278	T	G
16	chr16:10903311:G:T	0	10903311	T	G
16	chr16:10903432:A:G	0	10903432	G	A
16	chr16:10904032:G:A	0	10904032	A	G
16	chr16:10904625:T:C	0	10904625	C	T
16	chr16:10905000:C:T	0	10905000	T	C
16	chr16:10905138:A:T	0	10905138	T	A
16	chr16:10905589:C:T	0	10905589	T	C
16	chr16:10907834:C:T	0	10907834	T	C
16	chr16:10907837:T:C	0	10907837	C	T
16	chr16:10907886:G:A	0	10907886	A	G
16	chr16:10907913:G:T	0	10907913	T	G
16	chr16:10908769:G:A	0	10908769	A	G
16	chr16:10909047:G:A	0	10909047	A	G
16	chr16:10909771:T:C	0	10909771	C	T
16	chr16:10910293:C:T	0	10910293	T	C
16	chr16:10910471:G:C	0	10910471	C	G
16	chr16:10910692:C:G	0	10910692	G	C
16	chr16:10910875:C:T	0	10910875	T	C
16	chr16:10911034:C:T	0	10911034	T	C
16	chr16:10911048:T:C	0	10911048	C	T
16	chr16:10911540:CCTTTCCTTTT:C	0	10911540	C	CCTTTCCTTTT
16	chr16:10912154:A:G	0	10912154	G	A
16	chr16:10912405:T:C	0	10912405	C	T
16	chr16:10912686:A:G	0	10912686	G	A
16	chr16:10912764:G:A	0	10912764	A	G
16	chr16:10913336:G:A	0	10913336	A	G
16	chr16:10913505:G:A	0	10913505	A	G
16	chr16:10913875:A:G	0	10913875	G	A
16	chr16:10913964:AATAG:A	0	10913964	A	AATAG
16	chr16:10915396:A:G	0	10915396	G	A
16	chr16:10915730:C:A	0	10915730	A	C
16	chr16:10916769:T:C	0	10916769	C	T
16	chr16:10916787:C:T	0	10916787	T	C
16	chr16:10917722:C:T	0	10917722	T	C
16	chr16:10917852:G:A	0	10917852	A	G
16	chr16:10917871:G:A	0	10917871	A	G
16	chr16:10918312:A:G	0	10918312	G	A
16	chr16:10918693:G:C	0	10918693	C	G
16	chr16:10918822:G:A	0	10918822	A	G
16	chr16:10919298:G:A	0	10919298	A	G
16	chr16:10920218:G:A	0	10920218	A	G
16	chr16:10922188:C:T	0	10922188	T	C
16	chr16:10922651:G:A	0	10922651	A	G
16	chr16:10922834:T:C	0	10922834	C	T
16	chr16:10923201:G:A	0	10923201	A	G
16	chr16:10924765:T:C	0	10924765	C	T
16	chr16:10924766:G:A	0	10924766	A	G
16	chr16:10926398:A:G	0	10926398	G	A
16	chr16:10926974:A:G	0	10926974	G	A
16	chr16:10927390:C:T	0	10927390	T	C
16	chr16:10928165:C:T	0	10928165	T	C
16	chr16:10928792:C:G	0	10928792	G	C
16	chr16:10929351:T:C	0	10929351	C	T
16	chr16:10930011:A:C	0	10930011	C	A
16	chr16:10930248:C:T	0	10930248	T	C
16	chr16:10931197:A:G	0	10931197	G	A
16	chr16:10931438:CCA:C	0	10931438	C	CCA
16	chr16:10933811:G:C	0	10933811	C	G
16	chr16:10936885:C:A	0	10936885	A	C
16	chr16:10936978:G:A	0	10936978	A	G
16	chr16:10937299:C:T	0	10937299	T	C
16	chr16:10937884:A:G	0	10937884	G	A
16	chr16:10939545:C:G	0	10939545	G	C
16	chr16:10941102:A:G	0	10941102	G	A
16	chr16:10942767:A:G	0	10942767	G	A
16	chr16:10943028:T:C	0	10943028	C	T
16	chr16:10943474:C:G	0	10943474	G	C
16	chr16:10944967:C:T	0	10944967	T	C
16	chr16:10945345:A:G	0	10945345	G	A
16	chr16:10945778:C:A	0	10945778	A	C
16	chr16:10946334:A:G	0	10946334	G	A
16	chr16:10946622:G:A	0	10946622	A	G
16	chr16:10946683:C:G	0	10946683	G	C
16	chr16:10946685:A:G	0	10946685	G	A
16	chr16:10946769:A:T	0	10946769	T	A
16	chr16:10947476:G:A	0	10947476	A	G
16	chr16:10947858:T:G	0	10947858	G	T
16	chr16:10947962:T:C	0	10947962	C	T
16	chr16:10947987:G:A	0	10947987	A	G
16	chr16:10948337:A:G	0	10948337	G	A
16	chr16:10948382:G:A	0	10948382	A	G
16	chr16:10948537:G:A	0	10948537	A	G
16	chr16:10949093:A:G	0	10949093	G	A
16	chr16:10949556:C:T	0	10949556	T	C
16	chr16:10951076:A:T	0	10951076	T	A
16	chr16:10951421:A:T	0	10951421	T	A
16	chr16:10951483:AGTCCTAGAAGG:A	0	10951483	A	AGTCCTAGAAGG
16	chr16:10951572:C:T	0	10951572	T	C
16	chr16:10951736:T:A	0	10951736	A	T
16	chr16:10951862:A:G	0	10951862	G	A
16	chr16:10952135:C:T	0	10952135	T	C
16	chr16:10952969:A:G	0	10952969	G	A
16	chr16:10954417:T:A	0	10954417	A	T
16	chr16:10954493:A:G	0	10954493	G	A
16	chr16:10954517:A:G	0	10954517	G	A
16	chr16:10955262:T:C	0	10955262	C	T
16	chr16:10956404:G:A	0	10956404	A	G
16	chr16:10956823:C:G	0	10956823	G	C
16	chr16:10956933:G:A	0	10956933	A	G
16	chr16:10957186:A:G	0	10957186	G	A
16	chr16:10959067:T:C	0	10959067	C	T
16	chr16:10959438:C:T	0	10959438	T	C
16	chr16:10959492:A:C	0	10959492	C	A
16	chr16:10959572:AG:A	0	10959572	A	AG
16	chr16:10962115:T:C	0	10962115	C	T
16	chr16:10962521:C:T	0	10962521	T	C
16	chr16:10962761:A:G	0	10962761	G	A
16	chr16:10962907:A:G	0	10962907	G	A
16	chr16:10963412:C:G	0	10963412	G	C
16	chr16:10964016:C:T	0	10964016	T	C
16	chr16:10964707:C:G	0	10964707	G	C
16	chr16:10964896:C:A	0	10964896	A	C
16	chr16:10964900:G:T	0	10964900	T	G
16	chr16:10965506:C:G	0	10965506	G	C
16	chr16:10965919:C:G	0	10965919	G	C
16	chr16:10965980:G:A	0	10965980	A	G
16	chr16:10966294:A:G	0	10966294	G	A
16	chr16:10967348:C:T	0	10967348	T	C
16	chr16:10967811:G:A	0	10967811	A	G
16	chr16:10967872:C:T	0	10967872	T	C
16	chr16:10967933:GA:G	0	10967933	G	GA
16	chr16:10968140:G:A	0	10968140	A	G
16	chr16:10969079:C:T	0	10969079	T	C
16	chr16:10969154:C:T	0	10969154	T	C
16	chr16:10970061:G:A	0	10970061	A	G
16	chr16:10970946:CCTGTCCCTTT:C	0	10970946	C	CCTGTCCCTTT
16	chr16:10971450:T:C	0	10971450	C	T
16	chr16:10975201:C:T	0	10975201	T	C
16	chr16:10975570:C:T	0	10975570	T	C
16	chr16:10975574:C:T	0	10975574	T	C
16	chr16:10975874:A:T	0	10975874	T	A
16	chr16:10976432:A:G	0	10976432	G	A
16	chr16:10976466:C:T	0	10976466	T	C
16	chr16:10977116:C:T	0	10977116	T	C
16	chr16:10977938:C:T	0	10977938	T	C
16	chr16:10978668:T:C	0	10978668	C	T
16	chr16:10980884:T:C	0	10980884	C	T
16	chr16:10982419:C:T	0	10982419	T	C
16	chr16:10982439:T:A	0	10982439	A	T
16	chr16:10983230:C:T	0	10983230	T	C
16	chr16:10984224:C:T	0	10984224	T	C
16	chr16:10985165:T:A	0	10985165	A	T
16	chr16:10986391:G:A	0	10986391	A	G
16	chr16:10986513:A:G	0	10986513	G	A
16	chr16:10986892:C:T	0	10986892	T	C
16	chr16:10987392:C:G	0	10987392	G	C
16	chr16:10988383:C:T	0	10988383	T	C
16	chr16:10988835:C:T	0	10988835	T	C
16	chr16:10989011:C:T	0	10989011	T	C
16	chr16:10989254:G:A	0	10989254	A	G
16	chr16:10990387:T:A	0	10990387	A	T
16	chr16:10991873:T:C	0	10991873	C	T
16	chr16:10992111:C:T	0	10992111	T	C
16	chr16:10993045:C:T	0	10993045	T	C
16	chr16:10993239:C:T	0	10993239	T	C
16	chr16:10994788:G:T	0	10994788	T	G
16	chr16:10994837:C:T	0	10994837	T	C
16	chr16:10994951:G:A	0	10994951	A	G
16	chr16:10997269:G:C	0	10997269	C	G
16	chr16:10997502:A:T	0	10997502	T	A
16	chr16:10998462:C:A	0	10998462	A	C
16	chr16:10998531:C:T	0	10998531	T	C
16	chr16:10998621:G:A	0	10998621	A	G
16	chr16:10999322:T:C	0	10999322	C	T
16	chr16:10999417:A:G	0	10999417	G	A
16	chr16:11001371:C:T	0	11001371	T	C
16	chr16:11001649:C:G	0	11001649	G	C
16	chr16:11003696:G:A	0	11003696	A	G
16	chr16:11003992:G:A	0	11003992	A	G
16	chr16:11004522:C:G	0	11004522	G	C
16	chr16:11005321:C:T	0	11005321	T	C
16	chr16:11005342:C:T	0	11005342	T	C
16	chr16:11005850:A:G	0	11005850	G	A
16	chr16:11006476:C:G	0	11006476	G	C
16	chr16:11007307:C:CT	0	11007307	CT	C
16	chr16:11009118:A:G	0	11009118	G	A
16	chr16:11009303:G:A	0	11009303	A	G
16	chr16:11012201:G:A	0	11012201	A	G
16	chr16:11012538:T:C	0	11012538	C	T
16	chr16:11012850:C:T	0	11012850	T	C
16	chr16:11013063:T:C	0	11013063	C	T
16	chr16:11013635:A:G	0	11013635	G	A
16	chr16:11015168:T:G	0	11015168	G	T
16	chr16:11015480:G:A	0	11015480	A	G
16	chr16:11016136:A:AT	0	11016136	AT	A
16	chr16:11018255:G:C	0	11018255	C	G
16	chr16:11018374:A:C	0	11018374	C	A
16	chr16:11018550:C:G	0	11018550	G	C
16	chr16:11020149:G:A	0	11020149	A	G
16	chr16:11020982:C:T	0	11020982	T	C
16	chr16:11022414:C:G	0	11022414	G	C
16	chr16:11023451:A:G	0	11023451	G	A
16	chr16:11023512:G:A	0	11023512	A	G
16	chr16:11023592:T:A	0	11023592	A	T
16	chr16:11023634:A:G	0	11023634	G	A
16	chr16:11024614:G:A	0	11024614	A	G
16	chr16:11025629:T:G	0	11025629	G	T
16	chr16:11025796:A:G	0	11025796	G	A
16	chr16:11026936:G:A	0	11026936	A	G
16	chr16:11027199:A:C	0	11027199	C	A
16	chr16:11027408:C:A	0	11027408	A	C
16	chr16:11030439:C:T	0	11030439	T	C
16	chr16:11031457:A:G	0	11031457	G	A
16	chr16:11031803:G:A	0	11031803	A	G
16	chr16:11032046:G:A	0	11032046	A	G
16	chr16:11032759:A:G	0	11032759	G	A
16	chr16:11032878:C:T	0	11032878	T	C
16	chr16:11033198:T:C	0	11033198	C	T
16	chr16:11033718:C:A	0	11033718	A	C
16	chr16:11033778:G:A	0	11033778	A	G
16	chr16:11033893:C:T	0	11033893	T	C
16	chr16:11034208:A:G	0	11034208	G	A
16	chr16:11034328:C:T	0	11034328	T	C
16	chr16:11034416:G:A	0	11034416	A	G
16	chr16:11034666:G:T	0	11034666	T	G
16	chr16:11035460:G:A	0	11035460	A	G
16	chr16:11038007:G:C	0	11038007	C	G
16	chr16:11038776:G:T	0	11038776	T	G
16	chr16:11039666:T:G	0	11039666	G	T
16	chr16:11040807:T:C	0	11040807	C	T
16	chr16:11041046:G:A	0	11041046	A	G
16	chr16:11042191:C:G	0	11042191	G	C
16	chr16:11042931:A:G	0	11042931	G	A
16	chr16:11042942:G:T	0	11042942	T	G
16	chr16:11044121:A:G	0	11044121	G	A
16	chr16:11044955:G:A	0	11044955	A	G
16	chr16:11045140:C:T	0	11045140	T	C
16	chr16:11045737:A:G	0	11045737	G	A
16	chr16:11046280:T:C	0	11046280	C	T
16	chr16:11047464:T:C	0	11047464	C	T
16	chr16:11048863:T:C	0	11048863	C	T
16	chr16:11049272:G:C	0	11049272	C	G
16	chr16:11051105:T:C	0	11051105	C	T
16	chr16:11051791:C:T	0	11051791	T	C
16	chr16:11051862:T:C	0	11051862	C	T
16	chr16:11052027:C:G	0	11052027	G	C
16	chr16:11052774:A:G	0	11052774	G	A
16	chr16:11053863:A:G	0	11053863	G	A
16	chr16:11054156:C:T	0	11054156	T	C
16	chr16:11056241:G:C	0	11056241	C	G
16	chr16:11056391:G:A	0	11056391	A	G
16	chr16:11059640:G:C	0	11059640	C	G
16	chr16:11059795:G:A	0	11059795	A	G
16	chr16:11060333:A:AG	0	11060333	AG	A
16	chr16:11060913:G:A	0	11060913	A	G
16	chr16:11062955:G:A	0	11062955	A	G
16	chr16:11064375:G:A	0	11064375	A	G
16	chr16:11065828:C:T	0	11065828	T	C
16	chr16:11065981:T:C	0	11065981	C	T
16	chr16:11066062:A:C	0	11066062	C	A
16	chr16:11067072:G:T	0	11067072	T	G
16	chr16:11067109:A:C	0	11067109	C	A
16	chr16:11067138:TTTG:T	0	11067138	T	TTTG
16	chr16:11067321:A:G	0	11067321	G	A
16	chr16:11069069:A:G	0	11069069	G	A
16	chr16:11069469:C:G	0	11069469	G	C
16	chr16:11069759:A:G	0	11069759	G	A
16	chr16:11069817:TAACAA:T	0	11069817	T	TAACAA
16	chr16:11070455:T:C	0	11070455	C	T
16	chr16:11071685:G:C	0	11071685	C	G
16	chr16:11072145:G:A	0	11072145	A	G
16	chr16:11073601:C:G	0	11073601	G	C
16	chr16:11073746:T:C	0	11073746	C	T
16	chr16:11076084:GA:G	0	11076084	G	GA
16	chr16:11076598:T:C	0	11076598	C	T
16	chr16:11076904:C:T	0	11076904	T	C
16	chr16:11077745:A:G	0	11077745	G	A
16	chr16:11080355:G:A	0	11080355	A	G
16	chr16:11080508:G:A	0	11080508	A	G
16	chr16:11080795:G:A	0	11080795	A	G
16	chr16:11081662:C:T	0	11081662	T	C
16	chr16:11081743:G:A	0	11081743	A	G
16	chr16:11082811:A:T	0	11082811	T	A
16	chr16:11083944:A:G	0	11083944	G	A
16	chr16:11083967:C:T	0	11083967	T	C
16	chr16:11084213:C:G	0	11084213	G	C
16	chr16:11084388:A:G	0	11084388	G	A
16	chr16:11085448:C:T	0	11085448	T	C
16	chr16:11086905:C:G	0	11086905	G	C
16	chr16:11088277:C:G	0	11088277	G	C
16	chr16:11089706:T:C	0	11089706	C	T
16	chr16:11089769:T:C	0	11089769	C	T
16	chr16:11090495:G:A	0	11090495	A	G
16	chr16:11091588:G:A	0	11091588	A	G
16	chr16:11092016:A:G	0	11092016	G	A
16	chr16:11092220:T:A	0	11092220	A	T
16	chr16:11092322:C:T	0	11092322	T	C
16	chr16:11092754:G:T	0	11092754	T	G
16	chr16:11092760:C:T	0	11092760	T	C
16	chr16:11093103:G:A	0	11093103	A	G
16	chr16:11093558:C:T	0	11093558	T	C
16	chr16:11093640:G:A	0	11093640	A	G
16	chr16:11093879:T:C	0	11093879	C	T
16	chr16:11094005:T:C	0	11094005	C	T
16	chr16:11095073:A:C	0	11095073	C	A
16	chr16:11095291:G:C	0	11095291	C	G
16	chr16:11095399:C:A	0	11095399	A	C
16	chr16:11095760:C:T	0	11095760	T	C
16	chr16:11096031:T:C	0	11096031	C	T
16	chr16:11097073:T:C	0	11097073	C	T
16	chr16:11097362:A:T	0	11097362	T	A
16	chr16:11097543:G:A	0	11097543	A	G
16	chr16:11097715:G:A	0	11097715	A	G
16	chr16:11098642:T:A	0	11098642	A	T
16	chr16:11098930:A:G	0	11098930	G	A
16	chr16:11100073:A:G	0	11100073	G	A
16	chr16:11100223:C:T	0	11100223	T	C
16	chr16:11101896:A:G	0	11101896	G	A
16	chr16:11102184:G:A	0	11102184	A	G
16	chr16:11102829:A:G	0	11102829	G	A
16	chr16:11103406:C:G	0	11103406	G	C
16	chr16:11104978:T:C	0	11104978	C	T
16	chr16:11105081:G:A	0	11105081	A	G
16	chr16:11105495:T:C	0	11105495	C	T
16	chr16:11105590:T:C	0	11105590	C	T
16	chr16:11105821:C:T	0	11105821	T	C
16	chr16:11106309:G:T	0	11106309	T	G
16	chr16:11106630:G:A	0	11106630	A	G
16	chr16:11106941:C:T	0	11106941	T	C
16	chr16:11107571:T:C	0	11107571	C	T
16	chr16:11108881:C:T	0	11108881	T	C
16	chr16:11109818:C:T	0	11109818	T	C
16	chr16:11109873:A:G	0	11109873	G	A
16	chr16:11111882:A:G	0	11111882	G	A
16	chr16:11112719:C:T	0	11112719	T	C
16	chr16:11113614:G:A	0	11113614	A	G
16	chr16:11113760:A:G	0	11113760	G	A
16	chr16:11113960:T:G	0	11113960	G	T
16	chr16:11114037:T:C	0	11114037	C	T
16	chr16:11115419:C:T	0	11115419	T	C
16	chr16:11115882:T:C	0	11115882	C	T
16	chr16:11116590:G:A	0	11116590	A	G
16	chr16:11116736:C:T	0	11116736	T	C
16	chr16:11116828:A:G	0	11116828	G	A
16	chr16:11117015:T:A	0	11117015	A	T
16	chr16:11117021:G:A	0	11117021	A	G
16	chr16:11117067:G:A	0	11117067	A	G
16	chr16:11117168:T:G	0	11117168	G	T
16	chr16:11118197:A:T	0	11118197	T	A
16	chr16:11118282:C:T	0	11118282	T	C
16	chr16:11118682:T:C	0	11118682	C	T
16	chr16:11118824:AAG:GAG	0	11118824	GAG	AAG
16	chr16:11119164:T:A	0	11119164	A	T
16	chr16:11119300:G:C	0	11119300	C	G
16	chr16:11120094:C:T	0	11120094	T	C
16	chr16:11120203:C:T	0	11120203	T	C
16	chr16:11120259:C:T	0	11120259	T	C
16	chr16:11120798:T:G	0	11120798	G	T
16	chr16:11121547:G:A	0	11121547	A	G
16	chr16:11122201:A:G	0	11122201	G	A
16	chr16:11123192:G:A	0	11123192	A	G
16	chr16:11124377:A:G	0	11124377	G	A
16	chr16:11125464:G:A	0	11125464	A	G
16	chr16:11125562:A:G	0	11125562	G	A
16	chr16:11125581:C:T	0	11125581	T	C
16	chr16:11127198:A:G	0	11127198	G	A
16	chr16:11127727:G:T	0	11127727	T	G
16	chr16:11127739:G:T	0	11127739	T	G
16	chr16:11128114:C:T	0	11128114	T	C
16	chr16:11129464:A:G	0	11129464	G	A
16	chr16:11131437:CCTCA:C	0	11131437	C	CCTCA
16	chr16:11131658:A:G	0	11131658	G	A
16	chr16:11132922:A:G	0	11132922	G	A
16	chr16:11133582:T:C	0	11133582	C	T
16	chr16:11134057:A:G	0	11134057	G	A
16	chr16:11134855:C:T	0	11134855	T	C
16	chr16:11134894:G:A	0	11134894	A	G
16	chr16:11135271:G:T	0	11135271	T	G
16	chr16:11135428:G:T	0	11135428	T	G
16	chr16:11136255:G:A	0	11136255	A	G
16	chr16:11136846:T:C	0	11136846	C	T
16	chr16:11137483:T:C	0	11137483	C	T
16	chr16:11138000:G:A	0	11138000	A	G
16	chr16:11139322:C:T	0	11139322	T	C
16	chr16:11140988:C:T	0	11140988	T	C
16	chr16:11141266:A:G	0	11141266	G	A
16	chr16:11141273:T:G	0	11141273	G	T
16	chr16:11141347:G:A	0	11141347	A	G
16	chr16:11143102:G:A	0	11143102	A	G
16	chr16:11143327:T:A	0	11143327	A	T
16	chr16:11145832:C:G	0	11145832	G	C
16	chr16:11146701:G:T	0	11146701	T	G
16	chr16:11146997:A:T	0	11146997	T	A
16	chr16:11148049:A:G	0	11148049	G	A
16	chr16:11148957:G:A	0	11148957	A	G
16	chr16:11148980:A:T	0	11148980	T	A
16	chr16:11148990:G:A	0	11148990	A	G
16	chr16:11149598:C:A	0	11149598	A	C
16	chr16:11149645:T:C	0	11149645	C	T
16	chr16:11150337:T:G	0	11150337	G	T
16	chr16:11150381:A:G	0	11150381	G	A
16	chr16:11150801:G:C	0	11150801	C	G
16	chr16:11150933:T:C	0	11150933	C	T
16	chr16:11151542:T:C	0	11151542	C	T
16	chr16:11152515:A:G	0	11152515	G	A
16	chr16:11153774:G:A	0	11153774	A	G
16	chr16:11153920:T:C	0	11153920	C	T
16	chr16:11155062:G:A	0	11155062	A	G
16	chr16:11155472:G:A	0	11155472	A	G
16	chr16:11156388:C:A	0	11156388	A	C
16	chr16:11156494:C:T	0	11156494	T	C
16	chr16:11158532:T:G	0	11158532	G	T
16	chr16:11158660:T:C	0	11158660	C	T
16	chr16:11158875:A:G	0	11158875	G	A
16	chr16:11158972:C:T	0	11158972	T	C
16	chr16:11159626:G:A	0	11159626	A	G
16	chr16:11159818:T:C	0	11159818	C	T
16	chr16:11160031:A:G	0	11160031	G	A
16	chr16:11160474:G:A	0	11160474	A	G
16	chr16:11160621:G:C	0	11160621	C	G
16	chr16:11160721:T:C	0	11160721	C	T
16	chr16:11161397:A:T	0	11161397	T	A
16	chr16:11162219:G:A	0	11162219	A	G
16	chr16:11162735:C:G	0	11162735	G	C
16	chr16:11163262:A:G	0	11163262	G	A
16	chr16:11164978:A:G	0	11164978	G	A
16	chr16:11166583:A:G	0	11166583	G	A
16	chr16:11169999:T:G	0	11169999	G	T
16	chr16:11170755:G:A	0	11170755	A	G
16	chr16:11171264:A:G	0	11171264	G	A
16	chr16:11173493:AT:A	0	11173493	A	AT
16	chr16:11173584:T:C	0	11173584	C	T
16	chr16:11174574:A:G	0	11174574	G	A
16	chr16:11179602:C:T	0	11179602	T	C
16	chr16:11180222:C:T	0	11180222	T	C
16	chr16:11182056:C:T	0	11182056	T	C
16	chr16:11183261:C:T	0	11183261	T	C
16	chr16:11183501:C:T	0	11183501	T	C
16	chr16:11183832:C:G	0	11183832	G	C
16	chr16:11185302:G:A	0	11185302	A	G
16	chr16:11186056:G:A	0	11186056	A	G
16	chr16:11186687:C:G	0	11186687	G	C
16	chr16:11187235:C:T	0	11187235	T	C
16	chr16:11187866:T:A	0	11187866	A	T
16	chr16:11189982:TCTC:T	0	11189982	T	TCTC
16	chr16:11191665:A:G	0	11191665	G	A
16	chr16:11192298:A:G	0	11192298	G	A
16	chr16:11192299:C:G	0	11192299	G	C
16	chr16:11192381:G:A	0	11192381	A	G
16	chr16:11192572:G:A	0	11192572	A	G
16	chr16:11192808:C:A	0	11192808	A	C
16	chr16:11193117:G:A	0	11193117	A	G
16	chr16:11193122:A:G	0	11193122	G	A
16	chr16:11193151:T:C	0	11193151	C	T
16	chr16:11193371:C:T	0	11193371	T	C
16	chr16:11193433:T:A	0	11193433	A	T
16	chr16:11193439:T:C	0	11193439	C	T
16	chr16:11193463:T:C	0	11193463	C	T
16	chr16:11193539:A:G	0	11193539	G	A
16	chr16:11194025:G:A	0	11194025	A	G
16	chr16:11194044:T:C	0	11194044	C	T
16	chr16:11194195:T:A	0	11194195	A	T
16	chr16:11194297:C:T	0	11194297	T	C
16	chr16:11195078:G:C	0	11195078	C	G
16	chr16:11195242:G:C	0	11195242	C	G
16	chr16:11195259:T:A	0	11195259	A	T
16	chr16:11195285:G:A	0	11195285	A	G
16	chr16:11195659:A:G	0	11195659	G	A
16	chr16:11195755:C:A	0	11195755	A	C
16	chr16:11195853:A:G	0	11195853	G	A
16	chr16:11195915:G:A	0	11195915	A	G
16	chr16:11195948:C:G	0	11195948	G	C
16	chr16:11196128:TGTGGAAGCAATGATGTGTAACATCC:T	0	11196128	T	TGTGGAAGCAATGATGTGTAACATCC
16	chr16:11196361:G:A	0	11196361	A	G
16	chr16:11196377:A:G	0	11196377	G	A
16	chr16:11196393:C:T	0	11196393	T	C
16	chr16:11196550:C:G	0	11196550	G	C
16	chr16:11196635:A:T	0	11196635	T	A
16	chr16:11196882:A:G	0	11196882	G	A
16	chr16:11196915:A:G	0	11196915	G	A
16	chr16:11197383:G:A	0	11197383	A	G
16	chr16:11197656:G:A	0	11197656	A	G
16	chr16:11197963:A:G	0	11197963	G	A
16	chr16:11198022:G:C	0	11198022	C	G
16	chr16:11198617:A:G	0	11198617	G	A
16	chr16:11198624:C:T	0	11198624	T	C
16	chr16:11200868:A:G	0	11200868	G	A
16	chr16:11201290:T:C	0	11201290	C	T
16	chr16:11201540:C:T	0	11201540	T	C
16	chr16:11202115:G:A	0	11202115	A	G
16	chr16:11202428:G:A	0	11202428	A	G
16	chr16:11202935:G:A	0	11202935	A	G
16	chr16:11203880:T:G	0	11203880	G	T
16	chr16:11204057:C:T	0	11204057	T	C
16	chr16:11206044:G:A	0	11206044	A	G
16	chr16:11206324:C:T	0	11206324	T	C
16	chr16:11206359:G:A	0	11206359	A	G
16	chr16:11208249:G:T	0	11208249	T	G
16	chr16:11209664:G:T	0	11209664	T	G
16	chr16:11210463:C:T	0	11210463	T	C
16	chr16:11210996:C:T	0	11210996	T	C
16	chr16:11211935:A:T	0	11211935	T	A
16	chr16:11211979:A:G	0	11211979	G	A
16	chr16:11212118:A:G	0	11212118	G	A
16	chr16:11212380:A:C	0	11212380	C	A
16	chr16:11212540:T:C	0	11212540	C	T
16	chr16:11212779:C:T	0	11212779	T	C
16	chr16:11213301:C:G	0	11213301	G	C
16	chr16:11213877:T:C	0	11213877	C	T
16	chr16:11214242:A:C	0	11214242	C	A
16	chr16:11214298:A:T	0	11214298	T	A
16	chr16:11214481:A:C	0	11214481	C	A
16	chr16:11214986:G:A	0	11214986	A	G
16	chr16:11215894:G:A	0	11215894	A	G
16	chr16:11216176:AG:A	0	11216176	A	AG
16	chr16:11216850:A:C	0	11216850	C	A
16	chr16:11216926:A:T	0	11216926	T	A
16	chr16:11216959:A:G	0	11216959	G	A
16	chr16:11216979:C:A	0	11216979	A	C
16	chr16:11217210:G:A	0	11217210	A	G
16	chr16:11217529:G:C	0	11217529	C	G
16	chr16:11218316:C:A	0	11218316	A	C
16	chr16:11218542:C:G	0	11218542	G	C
16	chr16:11219043:A:T	0	11219043	T	A
16	chr16:11219048:G:A	0	11219048	A	G
16	chr16:11219057:T:C	0	11219057	C	T
16	chr16:11219194:A:T	0	11219194	T	A
16	chr16:11219658:A:G	0	11219658	G	A
16	chr16:11219907:A:G	0	11219907	G	A
16	chr16:11220436:G:A	0	11220436	A	G
16	chr16:11222805:T:C	0	11222805	C	T
16	chr16:11223808:A:G	0	11223808	G	A
16	chr16:11224136:G:A	0	11224136	A	G
16	chr16:11224680:A:G	0	11224680	G	A
16	chr16:11225188:G:A	0	11225188	A	G
16	chr16:11225500:C:T	0	11225500	T	C
16	chr16:11226805:G:A	0	11226805	A	G
16	chr16:11227134:C:T	0	11227134	T	C
16	chr16:11227841:GT:G	0	11227841	G	GT
16	chr16:11227866:G:C	0	11227866	C	G
16	chr16:11228034:T:C	0	11228034	C	T
16	chr16:11228135:G:A	0	11228135	A	G
16	chr16:11228961:C:T	0	11228961	T	C
16	chr16:11228969:C:T	0	11228969	T	C
16	chr16:11229777:G:T	0	11229777	T	G
16	chr16:11230123:G:A	0	11230123	A	G
16	chr16:11230495:C:T	0	11230495	T	C
16	chr16:11230714:AG:A	0	11230714	A	AG
16	chr16:11230942:T:C	0	11230942	C	T
16	chr16:11230986:T:C	0	11230986	C	T
16	chr16:11231358:A:G	0	11231358	G	A
16	chr16:11232090:G:A	0	11232090	A	G
16	chr16:11232928:G:A	0	11232928	A	G
16	chr16:11233471:G:T	0	11233471	T	G
16	chr16:11233797:C:T	0	11233797	T	C
16	chr16:11234392:T:C	0	11234392	C	T
16	chr16:11234742:G:A	0	11234742	A	G
16	chr16:11237519:G:C	0	11237519	C	G
16	chr16:11237652:A:G	0	11237652	G	A
16	chr16:11238944:A:G	0	11238944	G	A
16	chr16:11238948:A:G	0	11238948	G	A
16	chr16:11239992:T:C	0	11239992	C	T
16	chr16:11240385:G:A	0	11240385	A	G
16	chr16:11240647:C:T	0	11240647	T	C
16	chr16:11240961:C:T	0	11240961	T	C
16	chr16:11241235:C:T	0	11241235	T	C
16	chr16:11241534:C:T	0	11241534	T	C
16	chr16:11242142:A:G	0	11242142	G	A
16	chr16:11242334:G:A	0	11242334	A	G
16	chr16:11243864:G:T	0	11243864	T	G
16	chr16:11243948:A:G	0	11243948	G	A
16	chr16:11244229:T:A	0	11244229	A	T
16	chr16:11244535:G:T	0	11244535	T	G
16	chr16:11246271:G:T	0	11246271	T	G
16	chr16:11246473:T:C	0	11246473	C	T
16	chr16:11246664:A:G	0	11246664	G	A
16	chr16:11246722:G:A	0	11246722	A	G
16	chr16:11246813:G:C	0	11246813	C	G
16	chr16:11248115:T:C	0	11248115	C	T
16	chr16:11248437:A:G	0	11248437	G	A
16	chr16:11249690:C:T	0	11249690	T	C
16	chr16:11251046:C:T	0	11251046	T	C
16	chr16:11251842:G:C	0	11251842	C	G
16	chr16:11251897:C:T	0	11251897	T	C
16	chr16:11252729:A:G	0	11252729	G	A
16	chr16:11253342:A:G	0	11253342	G	A
16	chr16:11255747:G:A	0	11255747	A	G
16	chr16:11255821:C:T	0	11255821	T	C
16	chr16:11257108:G:A	0	11257108	A	G
16	chr16:11257134:C:T	0	11257134	T	C
16	chr16:11257354:A:G	0	11257354	G	A
16	chr16:11258456:A:T	0	11258456	T	A
16	chr16:11259073:G:A	0	11259073	A	G
16	chr16:11259207:G:A	0	11259207	A	G
16	chr16:11259447:A:G	0	11259447	G	A
16	chr16:11260273:T:G	0	11260273	G	T
16	chr16:11260640:T:C	0	11260640	C	T
16	chr16:11260963:C:T	0	11260963	T	C
16	chr16:11261113:A:G	0	11261113	G	A
16	chr16:11261245:G:T	0	11261245	T	G
16	chr16:11261247:A:T	0	11261247	T	A
16	chr16:11261365:C:T	0	11261365	T	C
16	chr16:11261416:G:C	0	11261416	C	G
16	chr16:11261507:C:T	0	11261507	T	C
16	chr16:11261593:G:A	0	11261593	A	G
16	chr16:11264161:G:A	0	11264161	A	G
16	chr16:11265818:C:T	0	11265818	T	C
16	chr16:11265823:C:T	0	11265823	T	C
16	chr16:11266072:A:G	0	11266072	G	A
16	chr16:11266844:C:T	0	11266844	T	C
16	chr16:11266992:A:G	0	11266992	G	A
16	chr16:11267345:A:G	0	11267345	G	A
16	chr16:11267676:GTGTGTCCACA:G	0	11267676	G	GTGTGTCCACA
16	chr16:11268872:G:A	0	11268872	A	G
16	chr16:11269835:A:G	0	11269835	G	A
16	chr16:11270222:A:T	0	11270222	T	A
16	chr16:11271247:G:A	0	11271247	A	G
16	chr16:11271559:G:A	0	11271559	A	G
16	chr16:11271643:C:T	0	11271643	T	C
16	chr16:11273620:G:A	0	11273620	A	G
16	chr16:11274759:T:A	0	11274759	A	T
16	chr16:11275571:C:T	0	11275571	T	C
16	chr16:11276596:C:T	0	11276596	T	C
16	chr16:11276741:C:G	0	11276741	G	C
16	chr16:11276759:G:A	0	11276759	A	G
16	chr16:11277422:T:C	0	11277422	C	T
16	chr16:11277453:C:T	0	11277453	T	C
16	chr16:11277902:C:T	0	11277902	T	C
16	chr16:11278345:A:G	0	11278345	G	A
16	chr16:11278470:G:A	0	11278470	A	G
16	chr16:11278799:G:A	0	11278799	A	G
16	chr16:11279166:C:T	0	11279166	T	C
16	chr16:11279444:C:T	0	11279444	T	C
16	chr16:11279463:C:T	0	11279463	T	C
16	chr16:11279479:T:C	0	11279479	C	T
16	chr16:11279548:G:T	0	11279548	T	G
16	chr16:11280355:G:T	0	11280355	T	G
16	chr16:11281429:G:T	0	11281429	T	G
16	chr16:11282172:C:T	0	11282172	T	C
16	chr16:11282589:A:G	0	11282589	G	A
16	chr16:11282883:A:G	0	11282883	G	A
16	chr16:11283377:G:A	0	11283377	A	G
16	chr16:11284294:G:A	0	11284294	A	G
16	chr16:11284502:C:T	0	11284502	T	C
16	chr16:11285050:G:A	0	11285050	A	G
16	chr16:11285516:C:T	0	11285516	T	C
16	chr16:11285918:T:C	0	11285918	C	T
16	chr16:11286081:A:G	0	11286081	G	A
16	chr16:11286284:G:A	0	11286284	A	G
16	chr16:11286813:C:G	0	11286813	G	C
16	chr16:11287088:C:T	0	11287088	T	C
16	chr16:11287179:A:G	0	11287179	G	A
16	chr16:11287639:C:T	0	11287639	T	C
16	chr16:11288099:T:C	0	11288099	C	T
16	chr16:11288144:C:G	0	11288144	G	C
16	chr16:11288158:G:A	0	11288158	A	G
16	chr16:11288645:T:C	0	11288645	C	T
16	chr16:11288668:T:C	0	11288668	C	T
16	chr16:11288838:C:T	0	11288838	T	C
16	chr16:11290972:C:T	0	11290972	T	C
16	chr16:11291154:C:T	0	11291154	T	C
16	chr16:11291247:G:C	0	11291247	C	G
16	chr16:11291472:C:T	0	11291472	T	C
16	chr16:11292107:C:A	0	11292107	A	C
16	chr16:11292595:T:C	0	11292595	C	T
16	chr16:11293272:C:A	0	11293272	A	C
16	chr16:11293307:T:C	0	11293307	C	T
16	chr16:11293718:A:G	0	11293718	G	A
16	chr16:11294794:A:G	0	11294794	G	A
16	chr16:11295623:C:T	0	11295623	T	C
16	chr16:11295732:G:A	0	11295732	A	G
16	chr16:11295917:C:T	0	11295917	T	C
16	chr16:11296129:C:T	0	11296129	T	C
16	chr16:11296227:G:A	0	11296227	A	G
16	chr16:11296588:T:C	0	11296588	C	T
16	chr16:11296871:G:C	0	11296871	C	G
16	chr16:11297333:G:C	0	11297333	C	G
16	chr16:11297618:T:TC	0	11297618	TC	T
16	chr16:11297853:G:A	0	11297853	A	G
16	chr16:11298241:C:T	0	11298241	T	C
16	chr16:11298915:C:T	0	11298915	T	C
16	chr16:11299350:G:A	0	11299350	A	G
16	chr16:11299761:C:G	0	11299761	G	C
16	chr16:11299828:A:G	0	11299828	G	A
16	chr16:11300030:G:C	0	11300030	C	G
16	chr16:11300271:A:G	0	11300271	G	A
16	chr16:11300545:T:A	0	11300545	A	T
16	chr16:11302922:G:A	0	11302922	A	G
16	chr16:11302983:T:C	0	11302983	C	T
16	chr16:11303226:T:C	0	11303226	C	T
16	chr16:11304408:T:G	0	11304408	G	T
16	chr16:11304610:C:G	0	11304610	G	C
16	chr16:11304634:GAA:G	0	11304634	G	GAA
16	chr16:11304643:T:C	0	11304643	C	T
16	chr16:11304941:A:T	0	11304941	T	A
16	chr16:11305681:T:A	0	11305681	A	T
16	chr16:11305746:C:A	0	11305746	A	C
16	chr16:11307043:C:G	0	11307043	G	C
16	chr16:11307622:C:T	0	11307622	T	C
16	chr16:11307646:A:C	0	11307646	C	A
16	chr16:11308009:G:T	0	11308009	T	G
16	chr16:11308493:G:A	0	11308493	A	G
16	chr16:11308511:G:A	0	11308511	A	G
16	chr16:11308542:C:T	0	11308542	T	C
16	chr16:11309051:G:A	0	11309051	A	G
16	chr16:11309156:G:A	0	11309156	A	G
16	chr16:11309613:A:G	0	11309613	G	A
16	chr16:11309998:A:T	0	11309998	T	A
16	chr16:11310036:C:T	0	11310036	T	C
16	chr16:11310106:G:T	0	11310106	T	G
16	chr16:11310896:A:G	0	11310896	G	A
16	chr16:11310905:T:C	0	11310905	C	T
16	chr16:11312161:C:G	0	11312161	G	C
16	chr16:11312935:C:A	0	11312935	A	C
16	chr16:11312946:C:T	0	11312946	T	C
16	chr16:11313423:G:A	0	11313423	A	G
16	chr16:11314152:G:A	0	11314152	A	G
16	chr16:11314189:C:A	0	11314189	A	C
16	chr16:11314835:C:A	0	11314835	A	C
16	chr16:11315434:G:T	0	11315434	T	G
16	chr16:11315632:G:A	0	11315632	A	G
16	chr16:11315984:C:T	0	11315984	T	C
16	chr16:11316179:C:T	0	11316179	T	C
16	chr16:11318310:G:A	0	11318310	A	G
16	chr16:11318591:A:G	0	11318591	G	A
16	chr16:11318659:C:T	0	11318659	T	C
16	chr16:11318766:G:A	0	11318766	A	G
16	chr16:11318966:G:C	0	11318966	C	G
16	chr16:11319070:G:A	0	11319070	A	G
16	chr16:11319417:G:A	0	11319417	A	G
16	chr16:11319436:G:A	0	11319436	A	G
16	chr16:11319732:A:C	0	11319732	C	A
16	chr16:11320209:C:A	0	11320209	A	C
16	chr16:11320901:C:T	0	11320901	T	C
16	chr16:11321041:G:A	0	11321041	A	G
16	chr16:11321260:C:T	0	11321260	T	C
16	chr16:11321432:C:T	0	11321432	T	C
16	chr16:11321736:A:G	0	11321736	G	A
16	chr16:11321738:A:G	0	11321738	G	A
16	chr16:11321782:G:A	0	11321782	A	G
16	chr16:11321927:AC:A	0	11321927	A	AC
16	chr16:11322822:A:G	0	11322822	G	A
16	chr16:11322982:T:C	0	11322982	C	T
16	chr16:11323512:T:G	0	11323512	G	T
16	chr16:11323825:T:C	0	11323825	C	T
16	chr16:11324355:G:GT	0	11324355	GT	G
16	chr16:11324456:C:T	0	11324456	T	C
16	chr16:11324471:C:T	0	11324471	T	C
16	chr16:11324621:C:T	0	11324621	T	C
16	chr16:11324796:C:G	0	11324796	G	C
16	chr16:11325161:C:T	0	11325161	T	C
16	chr16:11326285:C:G	0	11326285	G	C
16	chr16:11326328:A:G	0	11326328	G	A
16	chr16:11326482:G:T	0	11326482	T	G
16	chr16:11327238:G:A	0	11327238	A	G
16	chr16:11327656:G:T	0	11327656	T	G
16	chr16:11328388:A:C	0	11328388	C	A
16	chr16:11330497:G:A	0	11330497	A	G
16	chr16:11331154:T:G	0	11331154	G	T
16	chr16:11332474:A:G	0	11332474	G	A
16	chr16:11332684:G:A	0	11332684	A	G
16	chr16:11333100:C:T	0	11333100	T	C
16	chr16:11333115:G:C	0	11333115	C	G
16	chr16:11333249:C:T	0	11333249	T	C
16	chr16:11333336:C:T	0	11333336	T	C
16	chr16:11333569:C:G	0	11333569	G	C
16	chr16:11333891:A:G	0	11333891	G	A
16	chr16:11334244:G:T	0	11334244	T	G
16	chr16:11334515:A:G	0	11334515	G	A
16	chr16:11334681:G:A	0	11334681	A	G
16	chr16:11334770:C:T	0	11334770	T	C
16	chr16:11334786:C:G	0	11334786	G	C
16	chr16:11334905:G:A	0	11334905	A	G
16	chr16:11335048:T:A	0	11335048	A	T
16	chr16:11335497:C:A	0	11335497	A	C
16	chr16:11337051:C:T	0	11337051	T	C
16	chr16:11337607:C:A	0	11337607	A	C
16	chr16:11338062:T:C	0	11338062	C	T
16	chr16:11339246:G:C	0	11339246	C	G
16	chr16:11339785:A:G	0	11339785	G	A
16	chr16:11340985:C:G	0	11340985	G	C
16	chr16:11341084:C:G	0	11341084	G	C
16	chr16:11341497:A:C	0	11341497	C	A
16	chr16:11341998:C:T	0	11341998	T	C
16	chr16:11342133:T:C	0	11342133	C	T
16	chr16:11342772:G:A	0	11342772	A	G
16	chr16:11342839:C:T	0	11342839	T	C
16	chr16:11342898:T:C	0	11342898	C	T
16	chr16:11343726:G:C	0	11343726	C	G
16	chr16:11343750:A:C	0	11343750	C	A
16	chr16:11344112:G:A	0	11344112	A	G
16	chr16:11344164:G:T	0	11344164	T	G
16	chr16:11344364:T:A	0	11344364	A	T
16	chr16:11344844:C:G	0	11344844	G	C
16	chr16:11345639:G:A	0	11345639	A	G
16	chr16:11345782:T:C	0	11345782	C	T
16	chr16:11345946:G:C	0	11345946	C	G
16	chr16:11346175:C:T	0	11346175	T	C
16	chr16:11346901:A:G	0	11346901	G	A
16	chr16:11347004:C:T	0	11347004	T	C
16	chr16:11347641:T:C	0	11347641	C	T
16	chr16:11348171:T:C	0	11348171	C	T
16	chr16:11348225:C:T	0	11348225	T	C
16	chr16:11348843:GCT:G	0	11348843	G	GCT
16	chr16:11348853:G:A	0	11348853	A	G
16	chr16:11349326:A:G	0	11349326	G	A
16	chr16:11349567:C:A	0	11349567	A	C
16	chr16:11350546:T:C	0	11350546	C	T
16	chr16:11350568:C:T	0	11350568	T	C
16	chr16:11350612:C:T	0	11350612	T	C
16	chr16:11350869:C:T	0	11350869	T	C
16	chr16:11351183:G:A	0	11351183	A	G
16	chr16:11351739:C:T	0	11351739	T	C
16	chr16:11351783:G:A	0	11351783	A	G
16	chr16:11351961:T:C	0	11351961	C	T
16	chr16:11352366:G:A	0	11352366	A	G
16	chr16:11352623:T:G	0	11352623	G	T
16	chr16:11352790:A:G	0	11352790	G	A
16	chr16:11353376:C:T	0	11353376	T	C
16	chr16:11353415:C:T	0	11353415	T	C
16	chr16:11354063:C:T	0	11354063	T	C
16	chr16:11355919:G:A	0	11355919	A	G
16	chr16:11356005:C:T	0	11356005	T	C
16	chr16:11356630:C:T	0	11356630	T	C
16	chr16:11357444:A:G	0	11357444	G	A
16	chr16:11358978:G:A	0	11358978	A	G
16	chr16:11359404:G:A	0	11359404	A	G
16	chr16:11360590:G:A	0	11360590	A	G
16	chr16:11361312:C:G	0	11361312	G	C
16	chr16:11361319:CA:C	0	11361319	C	CA
16	chr16:11362136:T:C	0	11362136	C	T
16	chr16:11362409:C:T	0	11362409	T	C
16	chr16:11363670:C:T	0	11363670	T	C
16	chr16:11364212:C:T	0	11364212	T	C
16	chr16:11365288:C:T	0	11365288	T	C
16	chr16:11365648:T:C	0	11365648	C	T
16	chr16:11365818:A:T	0	11365818	T	A
16	chr16:11366082:C:T	0	11366082	T	C
16	chr16:11366415:T:C	0	11366415	C	T
16	chr16:11366735:CACTT:C	0	11366735	C	CACTT
16	chr16:11368136:G:C	0	11368136	C	G
16	chr16:11368547:G:A	0	11368547	A	G
16	chr16:11368607:G:C	0	11368607	C	G
16	chr16:11369507:G:A	0	11369507	A	G
16	chr16:11369747:G:A	0	11369747	A	G
16	chr16:11369855:A:G	0	11369855	G	A
16	chr16:11370227:G:A	0	11370227	A	G
16	chr16:11370468:C:T	0	11370468	T	C
16	chr16:11370475:G:C	0	11370475	C	G
16	chr16:11370598:G:A	0	11370598	A	G
16	chr16:11370639:A:G	0	11370639	G	A
16	chr16:11370693:C:G	0	11370693	G	C
16	chr16:11370743:T:G	0	11370743	G	T
16	chr16:11371485:G:C	0	11371485	C	G
16	chr16:11372164:G:A	0	11372164	A	G
16	chr16:11372654:T:C	0	11372654	C	T
16	chr16:11372742:T:C	0	11372742	C	T
16	chr16:11373920:G:A	0	11373920	A	G
16	chr16:11374410:C:T	0	11374410	T	C
16	chr16:11374417:G:C	0	11374417	C	G
16	chr16:11375579:C:G	0	11375579	G	C
16	chr16:11376757:C:T	0	11376757	T	C
16	chr16:11377072:G:T	0	11377072	T	G
16	chr16:11377557:C:G	0	11377557	G	C
16	chr16:11377947:T:A	0	11377947	A	T
16	chr16:11378308:G:A	0	11378308	A	G
16	chr16:11378394:A:G	0	11378394	G	A
16	chr16:11378612:A:C	0	11378612	C	A
16	chr16:11378785:T:A	0	11378785	A	T
16	chr16:11378985:C:T	0	11378985	T	C
16	chr16:11379875:C:A	0	11379875	A	C
16	chr16:11380348:A:G	0	11380348	G	A
16	chr16:11381310:C:G	0	11381310	G	C
16	chr16:11381471:A:G	0	11381471	G	A
16	chr16:11381719:A:G	0	11381719	G	A
16	chr16:11381995:T:C	0	11381995	C	T
16	chr16:11382294:A:G	0	11382294	G	A
16	chr16:11382368:T:C	0	11382368	C	T
16	chr16:11382382:T:C	0	11382382	C	T
16	chr16:11382410:C:CATTT	0	11382410	CATTT	C
16	chr16:11382457:C:T	0	11382457	T	C
16	chr16:11382468:C:G	0	11382468	G	C
16	chr16:11382586:A:G	0	11382586	G	A
16	chr16:11382772:T:C	0	11382772	C	T
16	chr16:11382962:T:C	0	11382962	C	T
16	chr16:11383032:G:A	0	11383032	A	G
16	chr16:11383173:C:G	0	11383173	G	C
16	chr16:11383588:C:G	0	11383588	G	C
16	chr16:11383900:C:T	0	11383900	T	C
16	chr16:11384022:T:C	0	11384022	C	T
16	chr16:11384121:A:G	0	11384121	G	A
16	chr16:11384291:A:G	0	11384291	G	A
16	chr16:11384414:G:C	0	11384414	C	G
16	chr16:11384777:C:T	0	11384777	T	C
16	chr16:11385027:A:G	0	11385027	G	A
16	chr16:11385229:G:T	0	11385229	T	G
16	chr16:11385853:A:G	0	11385853	G	A
16	chr16:11387116:C:G	0	11387116	G	C
16	chr16:11387468:C:G	0	11387468	G	C
16	chr16:11387496:A:G	0	11387496	G	A
16	chr16:11387769:G:A	0	11387769	A	G
16	chr16:11388041:A:G	0	11388041	G	A
16	chr16:11388391:C:T	0	11388391	T	C
16	chr16:11388462:G:A	0	11388462	A	G
16	chr16:11388671:A:T	0	11388671	T	A
16	chr16:11388864:G:C	0	11388864	C	G
16	chr16:11389045:G:C	0	11389045	C	G
16	chr16:11389136:A:G	0	11389136	G	A
16	chr16:11389349:G:A	0	11389349	A	G
16	chr16:11389504:G:A	0	11389504	A	G
16	chr16:11389618:A:G	0	11389618	G	A
16	chr16:11389794:A:G	0	11389794	G	A
16	chr16:11390194:T:G	0	11390194	G	T
16	chr16:11390336:T:A	0	11390336	A	T
16	chr16:11390450:T:C	0	11390450	C	T
16	chr16:11390580:G:A	0	11390580	A	G
16	chr16:11390692:T:C	0	11390692	C	T
16	chr16:11390744:G:A	0	11390744	A	G
16	chr16:11390755:A:G	0	11390755	G	A
16	chr16:11390787:T:C	0	11390787	C	T
16	chr16:11390873:C:A	0	11390873	A	C
16	chr16:11390934:C:T	0	11390934	T	C
16	chr16:11391230:C:T	0	11391230	T	C
16	chr16:11391258:C:A	0	11391258	A	C
16	chr16:11391266:T:C	0	11391266	C	T
16	chr16:11391295:T:C	0	11391295	C	T
16	chr16:11391476:A:T	0	11391476	T	A
16	chr16:11391480:A:G	0	11391480	G	A
16	chr16:11391499:C:G	0	11391499	G	C
16	chr16:11391532:A:G	0	11391532	G	A
16	chr16:11391657:C:T	0	11391657	T	C
16	chr16:11391784:C:T	0	11391784	T	C
16	chr16:11391955:T:C	0	11391955	C	T
16	chr16:11391974:A:C	0	11391974	C	A
16	chr16:11392177:T:A	0	11392177	A	T
16	chr16:11392443:C:T	0	11392443	T	C
16	chr16:11392461:A:G	0	11392461	G	A
16	chr16:11392635:A:G	0	11392635	G	A
16	chr16:11392690:C:T	0	11392690	T	C
16	chr16:11392805:A:G	0	11392805	G	A
16	chr16:11392811:C:T	0	11392811	T	C
16	chr16:11392884:C:T	0	11392884	T	C
16	chr16:11392923:G:A	0	11392923	A	G
16	chr16:11393011:T:C	0	11393011	C	T
16	chr16:11393487:G:A	0	11393487	A	G
16	chr16:11393782:T:A	0	11393782	A	T
16	chr16:11394069:G:T	0	11394069	T	G
16	chr16:11394231:G:C	0	11394231	C	G
16	chr16:11394259:A:G	0	11394259	G	A
16	chr16:11394587:G:A	0	11394587	A	G
16	chr16:11394757:T:C	0	11394757	C	T
16	chr16:11394872:A:C	0	11394872	C	A
16	chr16:11395015:C:T	0	11395015	T	C
16	chr16:11395092:G:C	0	11395092	C	G
16	chr16:11395117:A:T	0	11395117	T	A
16	chr16:11395161:G:A	0	11395161	A	G
16	chr16:11395200:G:A	0	11395200	A	G
16	chr16:11395274:C:G	0	11395274	G	C
16	chr16:11395317:C:A	0	11395317	A	C
16	chr16:11395399:G:A	0	11395399	A	G
16	chr16:11395462:G:T	0	11395462	T	G
16	chr16:11395688:T:C	0	11395688	C	T
16	chr16:11395829:C:T	0	11395829	T	C
16	chr16:11396141:C:T	0	11396141	T	C
16	chr16:11396294:C:T	0	11396294	T	C
16	chr16:11396768:C:T	0	11396768	T	C
16	chr16:11396913:G:A	0	11396913	A	G
16	chr16:11397150:C:G	0	11397150	G	C
16	chr16:11397479:T:C	0	11397479	C	T
16	chr16:11397522:A:G	0	11397522	G	A
16	chr16:11398121:T:A	0	11398121	A	T
16	chr16:11398303:G:A	0	11398303	A	G
16	chr16:11398526:T:C	0	11398526	C	T
16	chr16:11398782:C:A	0	11398782	A	C
16	chr16:11399250:G:A	0	11399250	A	G
16	chr16:11399409:G:A	0	11399409	A	G
16	chr16:11400937:T:C	0	11400937	C	T
16	chr16:11401460:T:C	0	11401460	C	T
16	chr16:11401687:G:T	0	11401687	T	G
16	chr16:11401704:C:T	0	11401704	T	C
16	chr16:11401720:C:T	0	11401720	T	C
16	chr16:11401998:A:G	0	11401998	G	A
16	chr16:11403019:T:C	0	11403019	C	T
16	chr16:11403605:C:T	0	11403605	T	C
16	chr16:11403660:A:C	0	11403660	C	A
16	chr16:11403888:G:A	0	11403888	A	G
16	chr16:11404611:G:T	0	11404611	T	G
16	chr16:11405316:T:C	0	11405316	C	T
16	chr16:11405588:C:T	0	11405588	T	C
16	chr16:11405845:A:G	0	11405845	G	A
16	chr16:11406445:C:T	0	11406445	T	C
16	chr16:11406482:C:G	0	11406482	G	C
16	chr16:11406684:G:A	0	11406684	A	G
16	chr16:11406705:T:G	0	11406705	G	T
16	chr16:11406773:C:T	0	11406773	T	C
16	chr16:11406885:T:C	0	11406885	C	T
16	chr16:11407034:GCAATAAATCCAGCT:G	0	11407034	G	GCAATAAATCCAGCT
16	chr16:11407576:T:C	0	11407576	C	T
16	chr16:11407816:T:A	0	11407816	A	T
16	chr16:11407818:C:T	0	11407818	T	C
16	chr16:11408132:A:G	0	11408132	G	A
16	chr16:11408315:C:T	0	11408315	T	C
16	chr16:11408438:T:C	0	11408438	C	T
16	chr16:11408634:T:G	0	11408634	G	T
16	chr16:11408685:ACTC:A	0	11408685	A	ACTC
16	chr16:11409036:A:G	0	11409036	G	A
16	chr16:11409129:T:C	0	11409129	C	T
16	chr16:11409145:C:G	0	11409145	G	C
16	chr16:11409332:A:G	0	11409332	G	A
16	chr16:11409704:A:C	0	11409704	C	A
16	chr16:11409716:G:C	0	11409716	C	G
16	chr16:11409816:G:A	0	11409816	A	G
16	chr16:11409875:C:CAT	0	11409875	CAT	C
16	chr16:11409952:A:G	0	11409952	G	A
16	chr16:11409975:A:C	0	11409975	C	A
16	chr16:11409983:A:G	0	11409983	G	A
16	chr16:11410038:A:G	0	11410038	G	A
16	chr16:11410134:AC:A	0	11410134	A	AC
16	chr16:11410183:G:C	0	11410183	C	G
16	chr16:11410264:G:C	0	11410264	C	G
16	chr16:11410850:G:C	0	11410850	C	G
16	chr16:11411409:G:T	0	11411409	T	G
16	chr16:11411709:T:C	0	11411709	C	T
16	chr16:11412043:T:C	0	11412043	C	T
16	chr16:11412452:G:A	0	11412452	A	G
16	chr16:11412845:C:T	0	11412845	T	C
16	chr16:11413062:T:C	0	11413062	C	T
16	chr16:11413169:T:C	0	11413169	C	T
16	chr16:11413334:G:A	0	11413334	A	G
16	chr16:11413704:C:T	0	11413704	T	C
16	chr16:11413885:C:T	0	11413885	T	C
16	chr16:11413996:G:A	0	11413996	A	G
16	chr16:11414099:G:A	0	11414099	A	G
16	chr16:11414716:G:T	0	11414716	T	G
16	chr16:11414866:T:C	0	11414866	C	T
16	chr16:11415212:A:G	0	11415212	G	A
16	chr16:11415532:T:C	0	11415532	C	T
16	chr16:11415696:A:G	0	11415696	G	A
16	chr16:11415758:T:A	0	11415758	A	T
16	chr16:11416124:A:T	0	11416124	T	A
16	chr16:11416174:T:A	0	11416174	A	T
16	chr16:11416183:C:T	0	11416183	T	C
16	chr16:11416227:T:G	0	11416227	G	T
16	chr16:11416230:A:G	0	11416230	G	A
16	chr16:11416772:A:G	0	11416772	G	A
16	chr16:11416918:C:T	0	11416918	T	C
16	chr16:11416938:T:C	0	11416938	C	T
16	chr16:11416947:A:C	0	11416947	C	A
16	chr16:11417063:C:T	0	11417063	T	C
16	chr16:11417164:A:C	0	11417164	C	A
16	chr16:11417469:A:AGTT	0	11417469	AGTT	A
16	chr16:11417483:C:T	0	11417483	T	C
16	chr16:11417528:A:G	0	11417528	G	A
16	chr16:11417538:A:G	0	11417538	G	A
16	chr16:11417577:C:T	0	11417577	T	C
16	chr16:11417617:C:T	0	11417617	T	C
16	chr16:11417853:A:G	0	11417853	G	A
16	chr16:11417869:A:G	0	11417869	G	A
16	chr16:11417897:C:T	0	11417897	T	C
16	chr16:11417899:A:G	0	11417899	G	A
16	chr16:11418042:T:C	0	11418042	C	T
16	chr16:11418510:T:C	0	11418510	C	T
16	chr16:11418591:C:T	0	11418591	T	C
16	chr16:11418621:T:C	0	11418621	C	T
16	chr16:11418731:G:T	0	11418731	T	G
16	chr16:11418747:G:T	0	11418747	T	G
16	chr16:11418915:C:T	0	11418915	T	C
16	chr16:11419295:G:A	0	11419295	A	G
16	chr16:11419355:T:C	0	11419355	C	T
16	chr16:11419481:TA:T	0	11419481	T	TA
16	chr16:11419988:T:C	0	11419988	C	T
16	chr16:11421194:C:G	0	11421194	G	C
16	chr16:11422305:G:A	0	11422305	A	G
16	chr16:11422652:G:A	0	11422652	A	G
16	chr16:11423077:C:T	0	11423077	T	C
16	chr16:11423214:A:G	0	11423214	G	A
16	chr16:11423234:G:A	0	11423234	A	G
16	chr16:11423313:C:T	0	11423313	T	C
16	chr16:11423963:C:T	0	11423963	T	C
16	chr16:11424270:A:G	0	11424270	G	A
16	chr16:11424689:C:T	0	11424689	T	C
16	chr16:11424918:C:T	0	11424918	T	C
16	chr16:11425350:C:T	0	11425350	T	C
16	chr16:11425894:A:G	0	11425894	G	A
16	chr16:11426930:GGAA:G	0	11426930	G	GGAA
16	chr16:11426939:T:C	0	11426939	C	T
16	chr16:11427390:A:C	0	11427390	C	A
16	chr16:11428353:T:C	0	11428353	C	T
16	chr16:11428408:G:A	0	11428408	A	G
16	chr16:11428449:C:T	0	11428449	T	C
16	chr16:11428563:A:G	0	11428563	G	A
16	chr16:11428617:C:T	0	11428617	T	C
16	chr16:11428817:T:C	0	11428817	C	T
16	chr16:11428960:G:A	0	11428960	A	G
16	chr16:11429220:T:C	0	11429220	C	T
16	chr16:11429253:G:A	0	11429253	A	G
16	chr16:11429721:G:A	0	11429721	A	G
16	chr16:11430262:G:A	0	11430262	A	G
16	chr16:11430315:G:A	0	11430315	A	G
16	chr16:11430784:G:A	0	11430784	A	G
16	chr16:11431018:C:T	0	11431018	T	C
16	chr16:11431263:G:C	0	11431263	C	G
16	chr16:11432066:G:T	0	11432066	T	G
16	chr16:11432668:A:C	0	11432668	C	A
16	chr16:11432703:G:C	0	11432703	C	G
16	chr16:11433077:T:A	0	11433077	A	T
16	chr16:11433322:G:T	0	11433322	T	G
16	chr16:11434572:C:A	0	11434572	A	C
16	chr16:11434695:T:C	0	11434695	C	T
16	chr16:11435037:C:A	0	11435037	A	C
16	chr16:11436139:T:C	0	11436139	C	T
16	chr16:11436286:G:C	0	11436286	C	G
16	chr16:11436923:T:C	0	11436923	C	T
16	chr16:11437868:C:T	0	11437868	T	C
16	chr16:11438864:T:G	0	11438864	G	T
16	chr16:11438972:T:C	0	11438972	C	T
16	chr16:11439187:A:G	0	11439187	G	A
16	chr16:11439381:C:T	0	11439381	T	C
16	chr16:11439768:G:A	0	11439768	A	G
16	chr16:11439888:C:G	0	11439888	G	C
16	chr16:11439936:G:A	0	11439936	A	G
16	chr16:11440045:C:G	0	11440045	G	C
16	chr16:11440492:C:T	0	11440492	T	C
16	chr16:11440651:T:C	0	11440651	C	T
16	chr16:11441626:TGAG:T	0	11441626	T	TGAG
16	chr16:11441720:C:T	0	11441720	T	C
16	chr16:11441932:T:G	0	11441932	G	T
16	chr16:11442083:C:A	0	11442083	A	C
16	chr16:11442384:C:T	0	11442384	T	C
16	chr16:11442573:A:C	0	11442573	C	A
16	chr16:11442799:C:T	0	11442799	T	C
16	chr16:11442802:T:C	0	11442802	C	T
16	chr16:11442982:C:T	0	11442982	T	C
16	chr16:11443615:C:T	0	11443615	T	C
16	chr16:11443953:G:C	0	11443953	C	G
16	chr16:11444060:C:T	0	11444060	T	C
16	chr16:11444877:C:T	0	11444877	T	C
16	chr16:11446339:G:C	0	11446339	C	G
16	chr16:11446856:T:C	0	11446856	C	T
16	chr16:11446904:C:T	0	11446904	T	C
16	chr16:11447319:T:C	0	11447319	C	T
16	chr16:11447829:A:G	0	11447829	G	A
16	chr16:11448040:G:A	0	11448040	A	G
16	chr16:11448150:A:G	0	11448150	G	A
16	chr16:11448215:A:G	0	11448215	G	A
16	chr16:11448291:G:A	0	11448291	A	G
16	chr16:11448632:G:A	0	11448632	A	G
16	chr16:11448645:C:T	0	11448645	T	C
16	chr16:11448656:A:G	0	11448656	G	A
16	chr16:11449891:C:T	0	11449891	T	C
16	chr16:11449918:T:C	0	11449918	C	T
16	chr16:11450014:C:T	0	11450014	T	C
16	chr16:11450653:C:G	0	11450653	G	C
16	chr16:11450968:G:A	0	11450968	A	G
16	chr16:11452519:A:G	0	11452519	G	A
16	chr16:11452855:T:A	0	11452855	A	T
16	chr16:11453452:G:A	0	11453452	A	G
16	chr16:11454429:T:G	0	11454429	G	T
16	chr16:11454571:A:C	0	11454571	C	A
16	chr16:11455197:T:C	0	11455197	C	T
16	chr16:11455408:A:G	0	11455408	G	A
16	chr16:11455494:G:A	0	11455494	A	G
16	chr16:11456010:C:T	0	11456010	T	C
16	chr16:11456118:C:T	0	11456118	T	C
16	chr16:11456288:G:A	0	11456288	A	G
16	chr16:11456355:T:C	0	11456355	C	T
16	chr16:11456372:C:G	0	11456372	G	C
16	chr16:11456398:T:A	0	11456398	A	T
16	chr16:11456723:TG:T	0	11456723	T	TG
16	chr16:11456763:G:A	0	11456763	A	G
16	chr16:11457235:A:G	0	11457235	G	A
16	chr16:11457631:C:T	0	11457631	T	C
16	chr16:11457659:C:T	0	11457659	T	C
16	chr16:11458111:A:G	0	11458111	G	A
16	chr16:11458469:T:C	0	11458469	C	T
16	chr16:11459986:G:C	0	11459986	C	G
16	chr16:11460445:C:G	0	11460445	G	C
16	chr16:11460881:C:T	0	11460881	T	C
16	chr16:11462005:G:C	0	11462005	C	G
16	chr16:11462265:A:G	0	11462265	G	A
16	chr16:11463333:G:A	0	11463333	A	G
16	chr16:11463575:G:A	0	11463575	A	G
16	chr16:11464126:A:G	0	11464126	G	A
16	chr16:11464372:A:G	0	11464372	G	A
16	chr16:11464408:G:A	0	11464408	A	G
16	chr16:11464426:A:G	0	11464426	G	A
16	chr16:11464850:C:T	0	11464850	T	C
16	chr16:11466587:C:T	0	11466587	T	C
16	chr16:11466640:C:T	0	11466640	T	C
16	chr16:11467379:G:A	0	11467379	A	G
16	chr16:11468206:G:A	0	11468206	A	G
16	chr16:11468555:C:G	0	11468555	G	C
16	chr16:11469370:C:A	0	11469370	A	C
16	chr16:11470567:T:C	0	11470567	C	T
16	chr16:11470637:G:C	0	11470637	C	G
16	chr16:11470655:A:G	0	11470655	G	A
16	chr16:11470740:C:T	0	11470740	T	C
16	chr16:11470954:A:T	0	11470954	T	A
16	chr16:11471156:A:G	0	11471156	G	A
16	chr16:11471376:G:C	0	11471376	C	G
16	chr16:11471625:G:C	0	11471625	C	G
16	chr16:11472382:G:A	0	11472382	A	G
16	chr16:11472408:A:G	0	11472408	G	A
16	chr16:11472962:T:C	0	11472962	C	T
16	chr16:11473105:C:T	0	11473105	T	C
16	chr16:11473228:T:G	0	11473228	G	T
16	chr16:11473589:C:T	0	11473589	T	C
16	chr16:11473960:G:A	0	11473960	A	G
16	chr16:11474187:C:T	0	11474187	T	C
16	chr16:11474270:C:T	0	11474270	T	C
16	chr16:11475384:A:G	0	11475384	G	A
16	chr16:11475497:T:C	0	11475497	C	T
16	chr16:11475662:G:C	0	11475662	C	G
16	chr16:11475805:G:T	0	11475805	T	G
16	chr16:11475958:T:TCGG	0	11475958	TCGG	T
16	chr16:11476069:C:T	0	11476069	T	C
16	chr16:11476157:G:A	0	11476157	A	G
16	chr16:11476164:G:A	0	11476164	A	G
16	chr16:11477252:G:A	0	11477252	A	G
16	chr16:11477389:C:T	0	11477389	T	C
16	chr16:11477815:A:G	0	11477815	G	A
16	chr16:11477825:G:A	0	11477825	A	G
16	chr16:11478083:C:T	0	11478083	T	C
16	chr16:11478563:A:C	0	11478563	C	A
16	chr16:11478910:G:A	0	11478910	A	G
16	chr16:11479315:C:T	0	11479315	T	C
16	chr16:11479370:A:T	0	11479370	T	A
16	chr16:11479685:G:A	0	11479685	A	G
16	chr16:11479757:A:G	0	11479757	G	A
16	chr16:11479896:T:A	0	11479896	A	T
16	chr16:11480154:G:A	0	11480154	A	G
16	chr16:11480900:A:C	0	11480900	C	A
16	chr16:11481199:A:C	0	11481199	C	A
16	chr16:11481254:A:G	0	11481254	G	A
16	chr16:11481295:A:G	0	11481295	G	A
16	chr16:11481345:G:A	0	11481345	A	G
16	chr16:11481453:G:C	0	11481453	C	G
16	chr16:11481968:T:C	0	11481968	C	T
16	chr16:11482243:G:A	0	11482243	A	G
16	chr16:11482709:A:C	0	11482709	C	A
16	chr16:11482710:G:A	0	11482710	A	G
16	chr16:11483511:G:C	0	11483511	C	G
16	chr16:11484843:C:A	0	11484843	A	C
16	chr16:11485311:T:G	0	11485311	G	T
16	chr16:11485403:G:C	0	11485403	C	G
16	chr16:11485420:G:A	0	11485420	A	G
16	chr16:11485866:T:G	0	11485866	G	T
16	chr16:11486473:G:T	0	11486473	T	G
16	chr16:11487074:T:C	0	11487074	C	T
16	chr16:11487096:T:A	0	11487096	A	T
16	chr16:11487126:G:A	0	11487126	A	G
16	chr16:11487135:A:G	0	11487135	G	A
16	chr16:11487161:G:T	0	11487161	T	G
16	chr16:11487363:G:A	0	11487363	A	G
16	chr16:11487399:C:A	0	11487399	A	C
16	chr16:11487527:CT:C	0	11487527	C	CT
16	chr16:11487575:A:C	0	11487575	C	A
16	chr16:11487649:G:A	0	11487649	A	G
16	chr16:11487743:CTCTTT:C	0	11487743	C	CTCTTT
16	chr16:11487853:T:C	0	11487853	C	T
16	chr16:11487990:G:A	0	11487990	A	G
16	chr16:11488155:T:G	0	11488155	G	T
16	chr16:11488352:AG:A	0	11488352	A	AG
16	chr16:11488370:C:G	0	11488370	G	C
16	chr16:11488714:C:T	0	11488714	T	C
16	chr16:11489546:A:T	0	11489546	T	A
16	chr16:11489660:A:G	0	11489660	G	A
16	chr16:11489828:C:T	0	11489828	T	C
16	chr16:11489845:C:A	0	11489845	A	C
16	chr16:11490092:A:G	0	11490092	G	A
16	chr16:11490313:C:T	0	11490313	T	C
16	chr16:11490494:T:C	0	11490494	C	T
16	chr16:11490527:G:A	0	11490527	A	G
16	chr16:11490541:A:T	0	11490541	T	A
16	chr16:11490570:G:A	0	11490570	A	G
16	chr16:11490626:G:A	0	11490626	A	G
16	chr16:11491188:T:C	0	11491188	C	T
16	chr16:11491399:A:G	0	11491399	G	A
16	chr16:11491614:G:A	0	11491614	A	G
16	chr16:11492106:C:T	0	11492106	T	C
16	chr16:11492215:G:C	0	11492215	C	G
16	chr16:11492548:G:A	0	11492548	A	G
16	chr16:11492744:C:T	0	11492744	T	C
16	chr16:11493241:G:A	0	11493241	A	G
16	chr16:11493360:C:A	0	11493360	A	C
16	chr16:11493473:C:T	0	11493473	T	C
16	chr16:11493626:C:A	0	11493626	A	C
16	chr16:11494847:CA:C	0	11494847	C	CA
16	chr16:11495116:C:A	0	11495116	A	C
16	chr16:11495408:T:C	0	11495408	C	T
16	chr16:11495412:G:C	0	11495412	C	G
16	chr16:11495434:G:A	0	11495434	A	G
16	chr16:11495448:T:C	0	11495448	C	T
16	chr16:11497175:T:C	0	11497175	C	T
16	chr16:11497301:G:C	0	11497301	C	G
16	chr16:11497478:G:A	0	11497478	A	G
16	chr16:11497825:G:A	0	11497825	A	G
16	chr16:11497831:AAATTT:A	0	11497831	A	AAATTT
16	chr16:11497912:G:A	0	11497912	A	G
16	chr16:11497931:C:G	0	11497931	G	C
16	chr16:11497967:C:T	0	11497967	T	C
16	chr16:11498148:A:G	0	11498148	G	A
16	chr16:11498375:A:G	0	11498375	G	A
16	chr16:11498502:T:TA	0	11498502	TA	T
16	chr16:11499452:G:A	0	11499452	A	G
16	chr16:11499779:G:C	0	11499779	C	G
16	chr16:11499818:G:A	0	11499818	A	G
16	chr16:11499944:A:T	0	11499944	T	A
16	chr16:11500074:T:C	0	11500074	C	T
16	chr16:11500179:C:T	0	11500179	T	C
16	chr16:11500406:G:A	0	11500406	A	G
16	chr16:11500435:C:T	0	11500435	T	C
16	chr16:11500436:A:G	0	11500436	G	A
16	chr16:11500572:C:T	0	11500572	T	C
16	chr16:11500761:G:A	0	11500761	A	G
16	chr16:11500969:C:T	0	11500969	T	C
16	chr16:11500985:C:T	0	11500985	T	C
16	chr16:11501222:T:C	0	11501222	C	T
16	chr16:11501280:C:G	0	11501280	G	C
16	chr16:11501392:C:G	0	11501392	G	C
16	chr16:11501549:G:T	0	11501549	T	G
16	chr16:11502026:G:A	0	11502026	A	G
16	chr16:11502810:T:C	0	11502810	C	T
16	chr16:11502889:T:C	0	11502889	C	T
16	chr16:11503397:A:T	0	11503397	T	A
16	chr16:11503398:A:G	0	11503398	G	A
16	chr16:11503560:C:T	0	11503560	T	C
16	chr16:11503568:G:A	0	11503568	A	G
16	chr16:11503733:A:G	0	11503733	G	A
16	chr16:11504185:C:G	0	11504185	G	C
16	chr16:11504579:C:T	0	11504579	T	C
16	chr16:11504689:G:A	0	11504689	A	G
16	chr16:11504882:A:C	0	11504882	C	A
16	chr16:11504991:C:G	0	11504991	G	C
16	chr16:11505117:C:T	0	11505117	T	C
16	chr16:11505310:A:T	0	11505310	T	A
16	chr16:11505655:C:T	0	11505655	T	C
16	chr16:11505669:A:G	0	11505669	G	A
16	chr16:11505709:A:C	0	11505709	C	A
16	chr16:11505718:T:G	0	11505718	G	T
16	chr16:11505737:CTG:TTG	0	11505737	TTG	CTG
16	chr16:11505769:A:G	0	11505769	G	A
16	chr16:11505859:C:T	0	11505859	T	C
16	chr16:11506010:T:C	0	11506010	C	T
16	chr16:11506244:T:C	0	11506244	C	T
16	chr16:11507052:C:T	0	11507052	T	C
16	chr16:11507161:A:G	0	11507161	G	A
16	chr16:11507370:C:T	0	11507370	T	C
16	chr16:11507473:G:A	0	11507473	A	G
16	chr16:11507638:C:G	0	11507638	G	C
16	chr16:11507925:C:T	0	11507925	T	C
16	chr16:11507943:T:C	0	11507943	C	T
16	chr16:11507974:G:T	0	11507974	T	G
16	chr16:11508142:G:A	0	11508142	A	G
16	chr16:11508929:C:T	0	11508929	T	C
16	chr16:11509334:G:T	0	11509334	T	G
16	chr16:11509809:T:C	0	11509809	C	T
16	chr16:11509845:A:G	0	11509845	G	A
16	chr16:11510016:A:G	0	11510016	G	A
16	chr16:11510241:G:T	0	11510241	T	G
16	chr16:11510632:G:A	0	11510632	A	G
16	chr16:11510967:G:A	0	11510967	A	G
16	chr16:11511187:G:A	0	11511187	A	G
16	chr16:11511383:G:A	0	11511383	A	G
16	chr16:11511748:G:A	0	11511748	A	G
16	chr16:11511896:G:A	0	11511896	A	G
16	chr16:11511921:A:G	0	11511921	G	A
16	chr16:11512344:G:A	0	11512344	A	G
16	chr16:11512416:A:G	0	11512416	G	A
16	chr16:11512455:C:T	0	11512455	T	C
16	chr16:11512485:G:C	0	11512485	C	G
16	chr16:11512681:G:C	0	11512681	C	G
16	chr16:11512936:G:A	0	11512936	A	G
16	chr16:11512976:T:C	0	11512976	C	T
16	chr16:11513113:C:T	0	11513113	T	C
16	chr16:11513220:A:G	0	11513220	G	A
16	chr16:11513236:TCAA:T	0	11513236	T	TCAA
16	chr16:11513268:G:T	0	11513268	T	G
16	chr16:11513497:T:A	0	11513497	A	T
16	chr16:11513566:A:G	0	11513566	G	A
16	chr16:11513569:T:C	0	11513569	C	T
16	chr16:11514001:G:A	0	11514001	A	G
16	chr16:11514388:T:A	0	11514388	A	T
16	chr16:11514443:G:A	0	11514443	A	G
16	chr16:11514586:T:C	0	11514586	C	T
16	chr16:11514804:G:A	0	11514804	A	G
16	chr16:11514906:G:C	0	11514906	C	G
16	chr16:11515028:G:A	0	11515028	A	G
16	chr16:11515316:T:A	0	11515316	A	T
16	chr16:11516320:G:A	0	11516320	A	G
16	chr16:11516886:A:G	0	11516886	G	A
16	chr16:11517084:G:C	0	11517084	C	G
16	chr16:11519313:G:A	0	11519313	A	G
16	chr16:11519609:A:G	0	11519609	G	A
16	chr16:11519686:G:C	0	11519686	C	G
16	chr16:11521206:C:T	0	11521206	T	C
16	chr16:11521804:C:T	0	11521804	T	C
16	chr16:11523802:A:G	0	11523802	G	A
16	chr16:11524640:G:A	0	11524640	A	G
16	chr16:11525198:T:G	0	11525198	G	T
16	chr16:11525347:A:G	0	11525347	G	A
16	chr16:11525407:T:C	0	11525407	C	T
16	chr16:11525614:G:A	0	11525614	A	G
16	chr16:11525634:G:T	0	11525634	T	G
16	chr16:11525670:C:T	0	11525670	T	C
16	chr16:11525715:G:T	0	11525715	T	G
16	chr16:11527267:C:T	0	11527267	T	C
16	chr16:11527376:G:A	0	11527376	A	G
16	chr16:11527558:C:T	0	11527558	T	C
16	chr16:11528133:T:C	0	11528133	C	T
16	chr16:11528885:G:A	0	11528885	A	G
16	chr16:11529052:G:A	0	11529052	A	G
16	chr16:11529419:G:C	0	11529419	C	G
16	chr16:11529736:G:A	0	11529736	A	G
16	chr16:11529867:G:A	0	11529867	A	G
16	chr16:11530632:T:A	0	11530632	A	T
16	chr16:11530848:G:GAAGGGTCTCTGTACC	0	11530848	GAAGGGTCTCTGTACC	G
16	chr16:11531232:G:C	0	11531232	C	G
16	chr16:11531237:A:G	0	11531237	G	A
16	chr16:11531525:C:T	0	11531525	T	C
16	chr16:11532912:A:G	0	11532912	G	A
16	chr16:11533082:G:C	0	11533082	C	G
16	chr16:11533731:A:G	0	11533731	G	A
16	chr16:11534098:G:C	0	11534098	C	G
16	chr16:11534133:G:A	0	11534133	A	G
16	chr16:11534530:C:G	0	11534530	G	C
16	chr16:11535313:T:G	0	11535313	G	T
16	chr16:11535434:G:T	0	11535434	T	G
16	chr16:11535583:T:C	0	11535583	C	T
16	chr16:11536539:C:T	0	11536539	T	C
16	chr16:11537157:A:G	0	11537157	G	A
16	chr16:11537325:C:T	0	11537325	T	C
16	chr16:11537356:A:G	0	11537356	G	A
16	chr16:11537435:C:T	0	11537435	T	C
16	chr16:11537538:C:T	0	11537538	T	C
16	chr16:11537712:T:C	0	11537712	C	T
16	chr16:11537881:G:T	0	11537881	T	G
16	chr16:11537909:A:T	0	11537909	T	A
16	chr16:11538040:A:C	0	11538040	C	A
16	chr16:11538780:T:C	0	11538780	C	T
16	chr16:11538852:T:C	0	11538852	C	T
16	chr16:11538948:A:G	0	11538948	G	A
16	chr16:11539258:C:T	0	11539258	T	C
16	chr16:11539334:G:A	0	11539334	A	G
16	chr16:11539439:T:C	0	11539439	C	T
16	chr16:11539525:A:G	0	11539525	G	A
16	chr16:11539890:G:A	0	11539890	A	G
16	chr16:11540311:T:C	0	11540311	C	T
16	chr16:11540352:T:C	0	11540352	C	T
16	chr16:11540362:T:C	0	11540362	C	T
16	chr16:11540582:A:G	0	11540582	G	A
16	chr16:11540745:T:C	0	11540745	C	T
16	chr16:11541154:A:G	0	11541154	G	A
16	chr16:11541184:A:G	0	11541184	G	A
16	chr16:11541440:A:G	0	11541440	G	A
16	chr16:11542450:A:G	0	11542450	G	A
16	chr16:11542717:G:A	0	11542717	A	G
16	chr16:11542937:A:G	0	11542937	G	A
16	chr16:11543208:C:T	0	11543208	T	C
16	chr16:11543501:G:T	0	11543501	T	G
16	chr16:11544097:CAT:C	0	11544097	C	CAT
16	chr16:11544605:G:A	0	11544605	A	G
16	chr16:11545144:G:A	0	11545144	A	G
16	chr16:11545623:C:T	0	11545623	T	C
16	chr16:11545628:C:T	0	11545628	T	C
16	chr16:11546034:A:G	0	11546034	G	A
16	chr16:11546193:T:C	0	11546193	C	T
16	chr16:11546622:C:A	0	11546622	A	C
16	chr16:11546682:G:A	0	11546682	A	G
16	chr16:11546933:G:A	0	11546933	A	G
16	chr16:11547653:G:A	0	11547653	A	G
16	chr16:11547684:C:A	0	11547684	A	C
16	chr16:11548386:T:C	0	11548386	C	T
16	chr16:11548841:A:G	0	11548841	G	A
16	chr16:11549775:G:A	0	11549775	A	G
16	chr16:11550246:G:T	0	11550246	T	G
16	chr16:11550958:C:T	0	11550958	T	C
16	chr16:11551157:A:T	0	11551157	T	A
16	chr16:11551286:C:T	0	11551286	T	C
16	chr16:11551342:T:C	0	11551342	C	T
16	chr16:11551770:T:C	0	11551770	C	T
16	chr16:11551773:G:A	0	11551773	A	G
16	chr16:11551873:C:T	0	11551873	T	C
16	chr16:11551976:G:A	0	11551976	A	G
16	chr16:11552377:A:AT	0	11552377	AT	A
16	chr16:11552381:T:C	0	11552381	C	T
16	chr16:11552457:A:G	0	11552457	G	A
16	chr16:11553636:T:C	0	11553636	C	T
16	chr16:11554280:T:A	0	11554280	A	T
16	chr16:11554324:C:T	0	11554324	T	C
16	chr16:11554742:T:C	0	11554742	C	T
16	chr16:11554899:C:T	0	11554899	T	C
16	chr16:11555008:A:G	0	11555008	G	A
16	chr16:11555028:C:T	0	11555028	T	C
16	chr16:11555598:A:G	0	11555598	G	A
16	chr16:11556235:A:T	0	11556235	T	A
16	chr16:11557593:G:T	0	11557593	T	G
16	chr16:11558145:C:T	0	11558145	T	C
16	chr16:11558924:A:T	0	11558924	T	A
16	chr16:11559597:A:G	0	11559597	G	A
16	chr16:11560070:A:G	0	11560070	G	A
16	chr16:11560329:G:A	0	11560329	A	G
16	chr16:11561274:C:T	0	11561274	T	C
16	chr16:11564180:G:A	0	11564180	A	G
16	chr16:11564603:A:AT	0	11564603	AT	A
16	chr16:11565122:G:A	0	11565122	A	G
16	chr16:11565511:T:C	0	11565511	C	T
16	chr16:11565650:G:A	0	11565650	A	G
16	chr16:11565702:C:T	0	11565702	T	C
16	chr16:11565706:C:A	0	11565706	A	C
16	chr16:11565935:G:A	0	11565935	A	G
16	chr16:11566846:C:T	0	11566846	T	C
16	chr16:11567533:A:T	0	11567533	T	A
16	chr16:11567543:A:G	0	11567543	G	A
16	chr16:11567971:G:A	0	11567971	A	G
16	chr16:11568139:T:C	0	11568139	C	T
16	chr16:11568247:T:C	0	11568247	C	T
16	chr16:11568552:A:C	0	11568552	C	A
16	chr16:11568607:A:G	0	11568607	G	A
16	chr16:11568737:T:G	0	11568737	G	T
16	chr16:11569013:C:T	0	11569013	T	C
16	chr16:11569015:C:T	0	11569015	T	C
16	chr16:11569897:G:C	0	11569897	C	G
16	chr16:11571465:A:C	0	11571465	C	A
16	chr16:11571469:A:T	0	11571469	T	A
16	chr16:11571483:T:C	0	11571483	C	T
16	chr16:11571949:C:T	0	11571949	T	C
16	chr16:11572211:G:A	0	11572211	A	G
16	chr16:11573073:C:T	0	11573073	T	C
16	chr16:11573173:G:A	0	11573173	A	G
16	chr16:11573349:C:G	0	11573349	G	C
16	chr16:11573814:A:G	0	11573814	G	A
16	chr16:11574161:C:T	0	11574161	T	C
16	chr16:11574420:A:G	0	11574420	G	A
16	chr16:11574598:T:C	0	11574598	C	T
16	chr16:11574687:C:T	0	11574687	T	C
16	chr16:11576029:T:C	0	11576029	C	T
16	chr16:11576070:G:A	0	11576070	A	G
16	chr16:11576902:C:T	0	11576902	T	C
16	chr16:11577230:G:A	0	11577230	A	G
16	chr16:11577952:A:G	0	11577952	G	A
16	chr16:11578162:C:G	0	11578162	G	C
16	chr16:11578402:A:G	0	11578402	G	A
16	chr16:11578546:C:G	0	11578546	G	C
16	chr16:11578669:G:A	0	11578669	A	G
16	chr16:11578809:A:T	0	11578809	T	A
16	chr16:11578952:G:A	0	11578952	A	G
16	chr16:11578960:G:A	0	11578960	A	G
16	chr16:11579202:C:T	0	11579202	T	C
16	chr16:11579375:C:T	0	11579375	T	C
16	chr16:11579380:G:A	0	11579380	A	G
16	chr16:11579453:G:A	0	11579453	A	G
16	chr16:11579545:A:G	0	11579545	G	A
16	chr16:11579553:A:G	0	11579553	G	A
16	chr16:11579609:G:A	0	11579609	A	G
16	chr16:11579728:C:A	0	11579728	A	C
16	chr16:11579807:C:A	0	11579807	A	C
16	chr16:11579915:A:T	0	11579915	T	A
16	chr16:11580551:T:C	0	11580551	C	T
16	chr16:11580636:A:C	0	11580636	C	A
16	chr16:11580637:G:A	0	11580637	A	G
16	chr16:11580669:T:C	0	11580669	C	T
16	chr16:11580796:T:TG	0	11580796	TG	T
16	chr16:11580902:T:C	0	11580902	C	T
16	chr16:11581079:C:T	0	11581079	T	C
16	chr16:11581218:G:A	0	11581218	A	G
16	chr16:11581319:C:T	0	11581319	T	C
16	chr16:11581344:T:C	0	11581344	C	T
16	chr16:11581666:C:T	0	11581666	T	C
16	chr16:11582690:C:T	0	11582690	T	C
16	chr16:11582723:A:G	0	11582723	G	A
16	chr16:11583380:T:C	0	11583380	C	T
16	chr16:11583578:A:G	0	11583578	G	A
16	chr16:11583831:G:A	0	11583831	A	G
16	chr16:11584001:A:C	0	11584001	C	A
16	chr16:11584099:A:C	0	11584099	C	A
16	chr16:11584294:CCT:C	0	11584294	C	CCT
16	chr16:11584433:T:A	0	11584433	A	T
16	chr16:11584476:G:A	0	11584476	A	G
16	chr16:11585611:G:A	0	11585611	A	G
16	chr16:11585661:A:G	0	11585661	G	A
16	chr16:11586292:T:C	0	11586292	C	T
16	chr16:11586412:A:G	0	11586412	G	A
16	chr16:11586549:T:C	0	11586549	C	T
16	chr16:11587004:C:G	0	11587004	G	C
16	chr16:11587040:C:G	0	11587040	G	C
16	chr16:11587065:C:T	0	11587065	T	C
16	chr16:11587842:A:G	0	11587842	G	A
16	chr16:11587866:T:C	0	11587866	C	T
16	chr16:11588524:A:G	0	11588524	G	A
16	chr16:11588670:T:C	0	11588670	C	T
16	chr16:11589722:G:A	0	11589722	A	G
16	chr16:11591532:C:T	0	11591532	T	C
16	chr16:11591555:G:A	0	11591555	A	G
16	chr16:11591589:A:G	0	11591589	G	A
16	chr16:11591655:T:A	0	11591655	A	T
16	chr16:11591701:C:T	0	11591701	T	C
16	chr16:11591705:A:G	0	11591705	G	A
16	chr16:11592339:A:G	0	11592339	G	A
16	chr16:11592443:A:G	0	11592443	G	A
16	chr16:11592534:C:A	0	11592534	A	C
16	chr16:11592706:C:T	0	11592706	T	C
16	chr16:11592758:G:A	0	11592758	A	G
16	chr16:11592908:C:T	0	11592908	T	C
16	chr16:11592999:T:A	0	11592999	A	T
16	chr16:11593034:T:G	0	11593034	G	T
16	chr16:11593195:A:C	0	11593195	C	A
16	chr16:11593213:G:A	0	11593213	A	G
16	chr16:11593288:A:G	0	11593288	G	A
16	chr16:11593745:C:T	0	11593745	T	C
16	chr16:11593766:T:G	0	11593766	G	T
16	chr16:11593797:C:G	0	11593797	G	C
16	chr16:11593967:G:A	0	11593967	A	G
16	chr16:11594134:C:T	0	11594134	T	C
16	chr16:11594303:C:T	0	11594303	T	C
16	chr16:11594627:A:G	0	11594627	G	A
16	chr16:11594696:T:C	0	11594696	C	T
16	chr16:11594713:T:C	0	11594713	C	T
16	chr16:11594921:AAAAAT:A	0	11594921	A	AAAAAT
16	chr16:11595035:T:C	0	11595035	C	T
16	chr16:11595159:T:C	0	11595159	C	T
16	chr16:11595701:C:T	0	11595701	T	C
16	chr16:11596255:C:T	0	11596255	T	C
16	chr16:11596891:A:G	0	11596891	G	A
16	chr16:11596892:G:A	0	11596892	A	G
16	chr16:11597259:C:A	0	11597259	A	C
16	chr16:11597939:T:C	0	11597939	C	T
16	chr16:11598239:T:C	0	11598239	C	T
16	chr16:11598335:T:C	0	11598335	C	T
16	chr16:11598353:G:T	0	11598353	T	G
16	chr16:11598802:C:T	0	11598802	T	C
16	chr16:11599165:C:T	0	11599165	T	C
16	chr16:11599182:G:A	0	11599182	A	G
16	chr16:11599680:G:A	0	11599680	A	G
16	chr16:11599785:C:T	0	11599785	T	C
16	chr16:11599948:T:C	0	11599948	C	T
16	chr16:11600115:G:A	0	11600115	A	G
16	chr16:11600123:G:A	0	11600123	A	G
16	chr16:11601131:T:C	0	11601131	C	T
16	chr16:11601441:A:G	0	11601441	G	A
16	chr16:11601609:G:A	0	11601609	A	G
16	chr16:11602469:T:A	0	11602469	A	T
16	chr16:11603462:G:C	0	11603462	C	G
16	chr16:11603507:G:A	0	11603507	A	G
16	chr16:11605444:C:T	0	11605444	T	C
16	chr16:11605545:A:C	0	11605545	C	A
16	chr16:11605763:C:T	0	11605763	T	C
16	chr16:11606973:G:A	0	11606973	A	G
16	chr16:11607072:A:G	0	11607072	G	A
16	chr16:11607165:G:A	0	11607165	A	G
16	chr16:11607272:A:T	0	11607272	T	A
16	chr16:11608732:G:A	0	11608732	A	G
16	chr16:11609826:T:C	0	11609826	C	T
16	chr16:11610900:G:A	0	11610900	A	G
16	chr16:11612244:G:A	0	11612244	A	G
16	chr16:11612871:T:C	0	11612871	C	T
16	chr16:11612992:C:T	0	11612992	T	C
16	chr16:11613158:T:G	0	11613158	G	T
16	chr16:11613205:A:G	0	11613205	G	A
16	chr16:11613240:A:G	0	11613240	G	A
16	chr16:11613435:C:T	0	11613435	T	C
16	chr16:11613711:G:A	0	11613711	A	G
16	chr16:11613715:G:A	0	11613715	A	G
16	chr16:11613777:C:T	0	11613777	T	C
16	chr16:11613939:G:A	0	11613939	A	G
16	chr16:11614605:C:T	0	11614605	T	C
16	chr16:11614990:C:T	0	11614990	T	C
16	chr16:11615615:C:T	0	11615615	T	C
16	chr16:11616805:A:G	0	11616805	G	A
16	chr16:11616972:C:A	0	11616972	A	C
16	chr16:11619180:G:A	0	11619180	A	G
16	chr16:11620767:G:C	0	11620767	C	G
16	chr16:11622248:A:G	0	11622248	G	A
16	chr16:11622430:A:T	0	11622430	T	A
16	chr16:11622975:T:G	0	11622975	G	T
16	chr16:11623801:T:C	0	11623801	C	T
16	chr16:11624132:T:C	0	11624132	C	T
16	chr16:11624228:T:C	0	11624228	C	T
16	chr16:11624405:T:C	0	11624405	C	T
16	chr16:11624456:T:C	0	11624456	C	T
16	chr16:11626210:T:C	0	11626210	C	T
16	chr16:11627969:G:A	0	11627969	A	G
16	chr16:11628852:T:C	0	11628852	C	T
16	chr16:11628873:G:A	0	11628873	A	G
16	chr16:11629313:T:A	0	11629313	A	T
16	chr16:11629420:G:A	0	11629420	A	G
16	chr16:11631655:G:A	0	11631655	A	G
16	chr16:11631908:A:G	0	11631908	G	A
16	chr16:11632089:G:C	0	11632089	C	G
16	chr16:11632725:C:T	0	11632725	T	C
16	chr16:11633696:A:G	0	11633696	G	A
16	chr16:11633718:G:A	0	11633718	A	G
16	chr16:11634873:A:C	0	11634873	C	A
16	chr16:11638202:C:T	0	11638202	T	C
16	chr16:11638299:T:G	0	11638299	G	T
16	chr16:11638615:C:T	0	11638615	T	C
16	chr16:11639027:C:T	0	11639027	T	C
16	chr16:11639299:G:A	0	11639299	A	G
16	chr16:11639927:A:G	0	11639927	G	A
16	chr16:11640461:T:C	0	11640461	C	T
16	chr16:11640786:G:T	0	11640786	T	G
16	chr16:11641443:G:A	0	11641443	A	G
16	chr16:11642019:G:A	0	11642019	A	G
16	chr16:11642318:T:C	0	11642318	C	T
16	chr16:11642979:C:T	0	11642979	T	C
16	chr16:11642991:T:A	0	11642991	A	T
16	chr16:11643022:T:C	0	11643022	C	T
16	chr16:11643052:C:T	0	11643052	T	C
16	chr16:11643234:C:T	0	11643234	T	C
16	chr16:11643248:T:C	0	11643248	C	T
16	chr16:11643302:T:C	0	11643302	C	T
16	chr16:11643987:C:G	0	11643987	G	C
16	chr16:11644258:C:G	0	11644258	G	C
16	chr16:11644534:T:C	0	11644534	C	T
16	chr16:11644642:G:A	0	11644642	A	G
16	chr16:11645044:C:G	0	11645044	G	C
16	chr16:11645193:G:A	0	11645193	A	G
16	chr16:11645340:T:C	0	11645340	C	T
16	chr16:11645599:G:A	0	11645599	A	G
16	chr16:11645995:A:C	0	11645995	C	A
16	chr16:11646280:C:T	0	11646280	T	C
16	chr16:11646751:C:T	0	11646751	T	C
16	chr16:11647002:G:A	0	11647002	A	G
16	chr16:11647910:G:A	0	11647910	A	G
16	chr16:11647960:G:T	0	11647960	T	G
16	chr16:11649147:TCTC:T	0	11649147	T	TCTC
16	chr16:11649451:A:G	0	11649451	G	A
16	chr16:11649476:T:C	0	11649476	C	T
16	chr16:11649507:C:G	0	11649507	G	C
16	chr16:11649839:G:A	0	11649839	A	G
16	chr16:11650848:G:A	0	11650848	A	G
16	chr16:11651029:G:A	0	11651029	A	G
16	chr16:11651809:G:A	0	11651809	A	G
16	chr16:11651906:G:C	0	11651906	C	G
16	chr16:11651991:A:G	0	11651991	G	A
16	chr16:11652698:C:T	0	11652698	T	C
16	chr16:11653205:A:G	0	11653205	G	A
16	chr16:11654112:C:T	0	11654112	T	C
16	chr16:11654205:A:G	0	11654205	G	A
16	chr16:11654261:C:T	0	11654261	T	C
16	chr16:11654981:T:C	0	11654981	C	T
16	chr16:11655905:G:A	0	11655905	A	G
16	chr16:11656160:G:A	0	11656160	A	G
16	chr16:11657030:A:G	0	11657030	G	A
16	chr16:11657149:C:T	0	11657149	T	C
16	chr16:11657159:A:G	0	11657159	G	A
16	chr16:11659521:G:C	0	11659521	C	G
16	chr16:11659663:G:A	0	11659663	A	G
16	chr16:11660115:C:T	0	11660115	T	C
16	chr16:11660553:C:T	0	11660553	T	C
16	chr16:11660598:G:A	0	11660598	A	G
16	chr16:11660779:G:T	0	11660779	T	G
16	chr16:11660815:A:G	0	11660815	G	A
16	chr16:11660982:G:C	0	11660982	C	G
16	chr16:11661081:C:T	0	11661081	T	C
16	chr16:11661841:G:T	0	11661841	T	G
16	chr16:11662049:C:T	0	11662049	T	C
16	chr16:11662417:G:A	0	11662417	A	G
16	chr16:11662445:C:T	0	11662445	T	C
16	chr16:11663235:T:C	0	11663235	C	T
16	chr16:11663703:T:C	0	11663703	C	T
16	chr16:11663986:C:T	0	11663986	T	C
16	chr16:11664684:G:C	0	11664684	C	G
16	chr16:11664936:TG:T	0	11664936	T	TG
16	chr16:11665360:C:G	0	11665360	G	C
16	chr16:11665627:A:G	0	11665627	G	A
16	chr16:11666330:T:C	0	11666330	C	T
16	chr16:11667257:A:T	0	11667257	T	A
16	chr16:11670226:A:G	0	11670226	G	A
16	chr16:11670473:G:C	0	11670473	C	G
16	chr16:11670965:C:T	0	11670965	T	C
16	chr16:11671064:C:T	0	11671064	T	C
16	chr16:11671552:A:G	0	11671552	G	A
16	chr16:11671662:T:C	0	11671662	C	T
16	chr16:11672098:C:A	0	11672098	A	C
16	chr16:11672761:C:T	0	11672761	T	C
16	chr16:11673130:T:C	0	11673130	C	T
16	chr16:11673199:C:A	0	11673199	A	C
16	chr16:11673449:A:T	0	11673449	T	A
16	chr16:11673753:C:T	0	11673753	T	C
16	chr16:11674122:G:T	0	11674122	T	G
16	chr16:11674257:G:A	0	11674257	A	G
16	chr16:11674954:T:C	0	11674954	C	T
16	chr16:11675320:C:T	0	11675320	T	C
16	chr16:11675499:T:G	0	11675499	G	T
16	chr16:11675740:G:A	0	11675740	A	G
16	chr16:11676107:C:T	0	11676107	T	C
16	chr16:11676921:A:G	0	11676921	G	A
16	chr16:11677850:C:T	0	11677850	T	C
16	chr16:11678357:A:G	0	11678357	G	A
16	chr16:11678374:C:A	0	11678374	A	C
16	chr16:11679877:C:G	0	11679877	G	C
16	chr16:11680125:A:G	0	11680125	G	A
16	chr16:11680345:G:T	0	11680345	T	G
16	chr16:11680769:C:T	0	11680769	T	C
16	chr16:11681094:T:C	0	11681094	C	T
16	chr16:11684671:CA:C	0	11684671	C	CA
16	chr16:11685385:T:C	0	11685385	C	T
16	chr16:11685469:C:T	0	11685469	T	C
16	chr16:11685653:A:C	0	11685653	C	A
16	chr16:11686918:T:C	0	11686918	C	T
16	chr16:11687356:CCTT:C	0	11687356	C	CCTT
16	chr16:11687404:G:A	0	11687404	A	G
16	chr16:11687726:A:C	0	11687726	C	A
16	chr16:11689206:A:G	0	11689206	G	A
16	chr16:11689242:T:C	0	11689242	C	T
16	chr16:11689467:A:G	0	11689467	G	A
16	chr16:11690273:G:T	0	11690273	T	G
16	chr16:11691024:G:A	0	11691024	A	G
16	chr16:11691109:C:T	0	11691109	T	C
16	chr16:11692241:T:TA	0	11692241	TA	T
16	chr16:11692548:A:T	0	11692548	T	A
16	chr16:11692697:A:G	0	11692697	G	A
16	chr16:11693833:C:A	0	11693833	A	C
16	chr16:11694236:G:A	0	11694236	A	G
16	chr16:11694434:C:T	0	11694434	T	C
16	chr16:11694575:G:A	0	11694575	A	G
16	chr16:11694593:G:A	0	11694593	A	G
16	chr16:11694854:C:CAACTT	0	11694854	CAACTT	C
16	chr16:11695056:G:A	0	11695056	A	G
16	chr16:11695334:C:T	0	11695334	T	C
16	chr16:11695616:C:T	0	11695616	T	C
16	chr16:11695715:T:C	0	11695715	C	T
16	chr16:11696224:G:C	0	11696224	C	G
16	chr16:11698844:A:C	0	11698844	C	A
16	chr16:11699247:G:GT	0	11699247	GT	G
16	chr16:11701039:C:T	0	11701039	T	C
16	chr16:11701723:C:A	0	11701723	A	C
16	chr16:11702097:T:C	0	11702097	C	T
16	chr16:11702295:G:C	0	11702295	C	G
16	chr16:11703012:G:A	0	11703012	A	G
16	chr16:11703863:G:A	0	11703863	A	G
16	chr16:11704902:C:T	0	11704902	T	C
16	chr16:11705020:G:A	0	11705020	A	G
16	chr16:11705511:C:A	0	11705511	A	C
16	chr16:11706160:G:A	0	11706160	A	G
16	chr16:11706992:C:T	0	11706992	T	C
16	chr16:11707817:C:A	0	11707817	A	C
16	chr16:11709591:T:C	0	11709591	C	T
16	chr16:11709785:G:A	0	11709785	A	G
16	chr16:11710529:C:A	0	11710529	A	C
16	chr16:11710974:A:ACAG	0	11710974	ACAG	A
16	chr16:11711176:T:C	0	11711176	C	T
16	chr16:11712010:T:C	0	11712010	C	T
16	chr16:11712156:A:G	0	11712156	G	A
16	chr16:11712858:T:G	0	11712858	G	T
16	chr16:11712922:C:T	0	11712922	T	C
16	chr16:11713241:T:C	0	11713241	C	T
16	chr16:11714913:A:C	0	11714913	C	A
16	chr16:11714950:T:C	0	11714950	C	T
16	chr16:11715865:T:G	0	11715865	G	T
16	chr16:11716084:A:G	0	11716084	G	A
16	chr16:11716526:T:C	0	11716526	C	T
16	chr16:11717311:G:A	0	11717311	A	G
16	chr16:11717872:G:C	0	11717872	C	G
16	chr16:11717933:C:T	0	11717933	T	C
16	chr16:11718435:C:T	0	11718435	T	C
16	chr16:11720043:G:A	0	11720043	A	G
16	chr16:11720706:C:T	0	11720706	T	C
16	chr16:11721165:C:T	0	11721165	T	C
16	chr16:11721322:C:T	0	11721322	T	C
16	chr16:11722999:G:T	0	11722999	T	G
16	chr16:11723193:G:A	0	11723193	A	G
16	chr16:11723251:G:A	0	11723251	A	G
16	chr16:11725392:C:A	0	11725392	A	C
16	chr16:11725474:G:A	0	11725474	A	G
16	chr16:11725713:C:A	0	11725713	A	C
16	chr16:11726147:G:C	0	11726147	C	G
16	chr16:11726222:AGC:A	0	11726222	A	AGC
16	chr16:11726400:G:A	0	11726400	A	G
16	chr16:11727598:G:A	0	11727598	A	G
16	chr16:11728210:T:C	0	11728210	C	T
16	chr16:11730200:T:G	0	11730200	G	T
16	chr16:11731047:C:G	0	11731047	G	C
16	chr16:11731256:A:G	0	11731256	G	A
16	chr16:11732157:C:T	0	11732157	T	C
16	chr16:11732292:T:C	0	11732292	C	T
16	chr16:11732985:T:C	0	11732985	C	T
16	chr16:11733449:T:C	0	11733449	C	T
16	chr16:11733687:G:A	0	11733687	A	G
16	chr16:11734162:A:G	0	11734162	G	A
16	chr16:11734550:C:A	0	11734550	A	C
16	chr16:11734711:G:A	0	11734711	A	G
16	chr16:11737334:T:A	0	11737334	A	T
16	chr16:11738353:A:G	0	11738353	G	A
16	chr16:11739661:T:C	0	11739661	C	T
16	chr16:11739864:T:A	0	11739864	A	T
16	chr16:11740965:T:C	0	11740965	C	T
16	chr16:11741011:T:TA	0	11741011	TA	T
16	chr16:11741042:A:G	0	11741042	G	A
16	chr16:11741075:T:C	0	11741075	C	T
16	chr16:11741403:C:G	0	11741403	G	C
16	chr16:11742090:C:A	0	11742090	A	C
16	chr16:11742542:C:G	0	11742542	G	C
16	chr16:11743826:A:G	0	11743826	G	A
16	chr16:11744609:C:T	0	11744609	T	C
16	chr16:11745915:TG:T	0	11745915	T	TG
16	chr16:11745953:C:T	0	11745953	T	C
16	chr16:11746126:C:G	0	11746126	G	C
16	chr16:11746528:C:G	0	11746528	G	C
16	chr16:11747683:A:G	0	11747683	G	A
16	chr16:11749061:C:T	0	11749061	T	C
16	chr16:11749104:T:C	0	11749104	C	T
16	chr16:11749724:T:C	0	11749724	C	T
16	chr16:11750136:G:T	0	11750136	T	G
16	chr16:11750434:C:T	0	11750434	T	C
16	chr16:11752375:A:G	0	11752375	G	A
16	chr16:11752652:T:G	0	11752652	G	T
16	chr16:11753333:A:G	0	11753333	G	A
16	chr16:11754924:T:G	0	11754924	G	T
16	chr16:11754962:G:A	0	11754962	A	G
16	chr16:11755386:G:A	0	11755386	A	G
16	chr16:11756147:A:G	0	11756147	G	A
16	chr16:11756992:T:TA	0	11756992	TA	T
16	chr16:11757523:G:C	0	11757523	C	G
16	chr16:11757869:T:A	0	11757869	A	T
16	chr16:11758498:A:C	0	11758498	C	A
16	chr16:11758950:G:T	0	11758950	T	G
16	chr16:11759382:T:C	0	11759382	C	T
16	chr16:11759834:C:T	0	11759834	T	C
16	chr16:11759840:C:T	0	11759840	T	C
16	chr16:11759879:A:G	0	11759879	G	A
16	chr16:11759911:G:A	0	11759911	A	G
16	chr16:11760116:A:T	0	11760116	T	A
16	chr16:11762282:T:C	0	11762282	C	T
16	chr16:11764634:T:A	0	11764634	A	T
16	chr16:11765485:A:G	0	11765485	G	A
16	chr16:11768577:T:C	0	11768577	C	T
16	chr16:11770137:G:A	0	11770137	A	G
16	chr16:11770176:G:A	0	11770176	A	G
16	chr16:11770283:A:G	0	11770283	G	A
16	chr16:11772847:C:G	0	11772847	G	C
16	chr16:11773622:C:T	0	11773622	T	C
16	chr16:11776638:T:A	0	11776638	A	T
16	chr16:11777007:T:C	0	11777007	C	T
16	chr16:11777229:C:T	0	11777229	T	C
16	chr16:11777406:C:T	0	11777406	T	C
16	chr16:11777912:G:A	0	11777912	A	G
16	chr16:11778452:A:C	0	11778452	C	A
16	chr16:11778648:A:C	0	11778648	C	A
16	chr16:11779302:T:C	0	11779302	C	T
16	chr16:11779876:TA:T	0	11779876	T	TA
16	chr16:11780872:T:C	0	11780872	C	T
16	chr16:11783499:A:G	0	11783499	G	A
16	chr16:11784177:G:T	0	11784177	T	G
16	chr16:11784537:A:G	0	11784537	G	A
16	chr16:11784702:A:G	0	11784702	G	A
16	chr16:11784901:G:A	0	11784901	A	G
16	chr16:11785706:G:A	0	11785706	A	G
16	chr16:11786551:G:A	0	11786551	A	G
16	chr16:11786798:C:G	0	11786798	G	C
16	chr16:11787144:AC:A	0	11787144	A	AC
16	chr16:11787275:C:G	0	11787275	G	C
16	chr16:11787684:G:A	0	11787684	A	G
16	chr16:11788513:A:G	0	11788513	G	A
16	chr16:11788573:TC:T	0	11788573	T	TC
16	chr16:11788750:G:A	0	11788750	A	G
16	chr16:11788767:G:C	0	11788767	C	G
16	chr16:11789197:A:C	0	11789197	C	A
16	chr16:11789517:G:A	0	11789517	A	G
16	chr16:11789662:C:T	0	11789662	T	C
16	chr16:11790382:C:T	0	11790382	T	C
16	chr16:11791587:C:A	0	11791587	A	C
16	chr16:11791754:A:G	0	11791754	G	A
16	chr16:11793313:G:A	0	11793313	A	G
16	chr16:11793674:A:T	0	11793674	T	A
16	chr16:11793773:A:G	0	11793773	G	A
16	chr16:11793792:T:C	0	11793792	C	T
16	chr16:11795063:C:T	0	11795063	T	C
16	chr16:11795236:G:C	0	11795236	C	G
16	chr16:11796778:G:A	0	11796778	A	G
16	chr16:11799663:C:G	0	11799663	G	C
16	chr16:11800064:G:T	0	11800064	T	G
16	chr16:11800358:T:C	0	11800358	C	T
16	chr16:11800360:T:C	0	11800360	C	T
16	chr16:11800859:T:C	0	11800859	C	T
16	chr16:11800860:A:G	0	11800860	G	A
16	chr16:11801255:G:A	0	11801255	A	G
16	chr16:11801523:T:G	0	11801523	G	T
16	chr16:11801693:C:G	0	11801693	G	C
16	chr16:11801707:C:G	0	11801707	G	C
16	chr16:11802159:G:A	0	11802159	A	G
16	chr16:11802389:G:T	0	11802389	T	G
16	chr16:11803284:G:A	0	11803284	A	G
16	chr16:11804164:C:T	0	11804164	T	C
16	chr16:11804531:G:A	0	11804531	A	G
16	chr16:11804608:G:A	0	11804608	A	G
16	chr16:11805378:A:G	0	11805378	G	A
16	chr16:11805688:A:G	0	11805688	G	A
16	chr16:11806063:C:T	0	11806063	T	C
16	chr16:11806800:T:A	0	11806800	A	T
16	chr16:11806964:C:G	0	11806964	G	C
16	chr16:11806966:T:C	0	11806966	C	T
16	chr16:11807701:A:G	0	11807701	G	A
16	chr16:11807811:G:A	0	11807811	A	G
16	chr16:11808105:A:G	0	11808105	G	A
16	chr16:11808199:G:A	0	11808199	A	G
16	chr16:11809998:C:T	0	11809998	T	C
16	chr16:11810236:G:A	0	11810236	A	G
16	chr16:11810536:G:T	0	11810536	T	G
16	chr16:11810559:C:T	0	11810559	T	C
16	chr16:11810572:A:T	0	11810572	T	A
16	chr16:11811261:C:T	0	11811261	T	C
16	chr16:11811418:G:T	0	11811418	T	G
16	chr16:11812106:C:T	0	11812106	T	C
16	chr16:11812591:G:A	0	11812591	A	G
16	chr16:11812701:G:A	0	11812701	A	G
16	chr16:11812858:G:A	0	11812858	A	G
16	chr16:11812991:G:A	0	11812991	A	G
16	chr16:11813231:C:A	0	11813231	A	C
16	chr16:11813245:C:T	0	11813245	T	C
16	chr16:11813261:C:T	0	11813261	T	C
16	chr16:11814002:A:C	0	11814002	C	A
16	chr16:11814165:G:C	0	11814165	C	G
16	chr16:11814608:C:T	0	11814608	T	C
16	chr16:11814919:T:C	0	11814919	C	T
16	chr16:11816256:A:T	0	11816256	T	A
16	chr16:11816339:T:A	0	11816339	A	T
16	chr16:11816390:C:T	0	11816390	T	C
16	chr16:11816431:T:G	0	11816431	G	T
16	chr16:11817399:C:T	0	11817399	T	C
16	chr16:11817598:G:GT	0	11817598	GT	G
16	chr16:11818057:C:A	0	11818057	A	C
16	chr16:11818111:G:A	0	11818111	A	G
16	chr16:11819619:C:T	0	11819619	T	C
16	chr16:11820773:A:G	0	11820773	G	A
16	chr16:11820774:T:G	0	11820774	G	T
16	chr16:11820816:G:A	0	11820816	A	G
16	chr16:11822907:G:T	0	11822907	T	G
16	chr16:11822993:T:C	0	11822993	C	T
16	chr16:11823489:C:T	0	11823489	T	C
16	chr16:11823592:C:G	0	11823592	G	C
16	chr16:11824163:G:C	0	11824163	C	G
16	chr16:11825154:C:A	0	11825154	A	C
16	chr16:11825236:C:T	0	11825236	T	C
16	chr16:11825296:T:A	0	11825296	A	T
16	chr16:11825640:G:A	0	11825640	A	G
16	chr16:11826089:C:G	0	11826089	G	C
16	chr16:11826102:C:A	0	11826102	A	C
16	chr16:11826180:A:G	0	11826180	G	A
16	chr16:11826290:G:A	0	11826290	A	G
16	chr16:11827406:T:C	0	11827406	C	T
16	chr16:11827495:C:A	0	11827495	A	C
16	chr16:11829236:C:T	0	11829236	T	C
16	chr16:11829804:C:T	0	11829804	T	C
16	chr16:11829940:G:A	0	11829940	A	G
16	chr16:11830183:G:A	0	11830183	A	G
16	chr16:11832662:C:T	0	11832662	T	C
16	chr16:11833509:C:T	0	11833509	T	C
16	chr16:11834061:A:T	0	11834061	T	A
16	chr16:11835407:TC:T	0	11835407	T	TC
16	chr16:11836057:C:T	0	11836057	T	C
16	chr16:11836480:C:A	0	11836480	A	C
16	chr16:11838564:T:C	0	11838564	C	T
16	chr16:11839122:T:G	0	11839122	G	T
16	chr16:11840766:G:A	0	11840766	A	G
16	chr16:11841579:C:T	0	11841579	T	C
16	chr16:11842460:C:T	0	11842460	T	C
16	chr16:11843250:T:C	0	11843250	C	T
```
