## Supplementary material for "Characterization of shared and ancestry-specific signals driving complex traits using multi-ancestry fine-mapping": mesusieoutput

```
                 eur          afr      eur_afr
   [1,] 2.077207e-05 4.354145e-05 7.088840e-06
   [2,] 5.935573e-05 5.348714e-05 2.816630e-05
   [3,] 2.053956e-05 8.588156e-05 8.050428e-06
   [4,] 9.775202e-05 5.341786e-05 4.873592e-05
   [5,] 2.060909e-05 8.545575e-05 8.073891e-06
   [6,] 1.656700e-05 8.160350e-05 6.139795e-06
   [7,] 3.150294e-05 4.690670e-05 9.327428e-06
   [8,] 2.017636e-05 8.393644e-05 7.850881e-06
   [9,] 1.732938e-05 7.248084e-05 6.446966e-06
  [10,] 2.383700e-05 4.408037e-05 8.382162e-06
  [11,] 4.057820e-05 5.501709e-05 1.840391e-05
  [12,] 1.763610e-05 4.427545e-05 6.151134e-06
  [13,] 1.936300e-05 4.418184e-05 6.757387e-06
  [14,] 2.723913e-05 4.679636e-05 8.257660e-06
  [15,] 1.969140e-05 4.434661e-05 6.913857e-06
  [16,] 8.823983e-05 7.483764e-05 4.592286e-05
  [17,] 1.341859e-05 4.397647e-05 4.553955e-06
  [18,] 1.542103e-05 4.439117e-05 5.331593e-06
  [19,] 1.386553e-04 4.643030e-05 5.694420e-05
  [20,] 2.093532e-05 4.546568e-05 7.037451e-06
  [21,] 2.942449e-05 4.508071e-05 1.076396e-05
  [22,] 2.257233e-04 4.870076e-05 1.025171e-04
  [23,] 1.852085e-05 4.679628e-05 6.782494e-06
  [24,] 3.164134e-05 4.491542e-05 1.055745e-05
  [25,] 3.738499e-05 4.510926e-05 1.283237e-05
  [26,] 6.734697e-05 4.504810e-05 2.149671e-05
  [27,] 2.696777e-05 4.575725e-05 9.187516e-06
  [28,] 2.098875e-05 6.366776e-05 8.471100e-06
  [29,] 6.921853e-05 4.495853e-05 2.280586e-05
  [30,] 1.459805e-04 4.693099e-05 5.854343e-05
  [31,] 1.475391e-04 4.706341e-05 5.882692e-05
  [32,] 6.118173e-05 4.644653e-05 2.315064e-05
  [33,] 1.847604e-05 4.568716e-05 6.520792e-06
  [34,] 1.307119e-05 4.422410e-05 4.360608e-06
  [35,] 8.736500e-05 4.323148e-05 2.874286e-05
  [36,] 1.626460e-05 4.350380e-05 5.381686e-06
  [37,] 3.570838e-05 4.499915e-05 1.219341e-05
  [38,] 2.294796e-05 4.352536e-05 7.655714e-06
  [39,] 4.311784e-05 4.357379e-05 1.439403e-05
  [40,] 7.383617e-05 4.366860e-05 2.581265e-05
  [41,] 3.281586e-05 4.509154e-05 1.130045e-05
  [42,] 1.257307e-04 4.364547e-05 4.415886e-05
  [43,] 1.191644e-04 4.352256e-05 4.120963e-05
  [44,] 4.972636e-05 4.508151e-05 1.731749e-05
  [45,] 3.861623e-05 4.502451e-05 1.322166e-05
  [46,] 9.602621e-05 4.598852e-05 3.756798e-05
  [47,] 1.009171e-04 4.368262e-05 3.543654e-05
  [48,] 5.645621e-05 4.501292e-05 1.940244e-05
  [49,] 8.775295e-04 4.342112e-05 2.985776e-04
  [50,] 3.156110e-04 4.357746e-05 1.023563e-04
  [51,] 3.125523e-04 4.328404e-05 1.019106e-04
  [52,] 5.342807e-05 4.506832e-05 1.852369e-05
  [53,] 6.971973e-05 4.507736e-05 2.442064e-05
  [54,] 5.785424e-05 4.512870e-05 2.027346e-05
  [55,] 3.147901e-04 4.336869e-05 1.057132e-04
  [56,] 1.811915e-04 4.355077e-05 5.873174e-05
  [57,] 3.398400e-04 4.340481e-05 1.055090e-04
  [58,] 3.662871e-05 4.472805e-05 1.083762e-05
  [59,] 7.365031e-04 4.364219e-05 2.615040e-04
  [60,] 8.678976e-05 4.545077e-05 3.298461e-05
  [61,] 5.786991e-05 4.512047e-05 2.027064e-05
  [62,] 5.226659e-03 4.378526e-05 1.446175e-03
  [63,] 8.369027e-05 4.356321e-05 2.670014e-05
  [64,] 7.318569e-05 4.353099e-05 2.402568e-05
  [65,] 1.045851e-04 4.356426e-05 3.633777e-05
  [66,] 9.996804e-05 4.357311e-05 3.476044e-05
  [67,] 1.156565e-04 4.361022e-05 3.882282e-05
  [68,] 6.724139e-05 4.346283e-05 2.299884e-05
  [69,] 1.072362e-04 4.357311e-05 3.730522e-05
  [70,] 1.072362e-04 4.358920e-05 3.737706e-05
  [71,] 1.082070e-04 4.358920e-05 3.772417e-05
  [72,] 1.533675e-04 4.353006e-05 5.297029e-05
  [73,] 1.045851e-04 4.358212e-05 3.641617e-05
  [74,] 9.798117e-05 4.356426e-05 3.402875e-05
  [75,] 9.875362e-05 4.357111e-05 3.433217e-05
  [76,] 9.485441e-05 4.363162e-05 3.318736e-05
  [77,] 8.682754e-05 4.360484e-05 3.026876e-05
  [78,] 8.682754e-05 4.360484e-05 3.026876e-05
  [79,] 8.362904e-05 4.356356e-05 2.909138e-05
  [80,] 1.348276e-04 4.355767e-05 4.474211e-05
  [81,] 9.387038e-05 4.355433e-05 3.264810e-05
  [82,] 9.387038e-05 4.353633e-05 3.257877e-05
  [83,] 8.982827e-05 4.362011e-05 3.137552e-05
  [84,] 9.182172e-05 4.360102e-05 3.201071e-05
  [85,] 9.597597e-05 4.361049e-05 3.350593e-05
  [86,] 1.041959e-04 4.358254e-05 3.628151e-05
  [87,] 1.493155e-04 4.353410e-05 4.881316e-05
  [88,] 5.411879e-05 4.601703e-05 1.473996e-05
  [89,] 1.595147e-05 4.493056e-05 5.378592e-06
  [90,] 3.114153e-05 4.525650e-05 1.013361e-05
  [91,] 1.949722e-04 4.352891e-05 6.318969e-05
  [92,] 5.325081e-05 4.517645e-05 1.881105e-05
  [93,] 8.128951e-05 4.361115e-05 2.841411e-05
  [94,] 1.705306e-05 4.501502e-05 5.944927e-06
  [95,] 1.375345e-04 4.341643e-05 4.676064e-05
  [96,] 1.467195e-05 4.498377e-05 4.933554e-06
  [97,] 1.482194e-05 4.498076e-05 4.986540e-06
  [98,] 1.482194e-05 4.497805e-05 4.986070e-06
  [99,] 3.651658e-05 4.555751e-05 1.348587e-05
 [100,] 3.972793e-05 4.468262e-05 1.166427e-05
 [101,] 3.658593e-05 4.563939e-05 1.355059e-05
 [102,] 3.658593e-05 4.562247e-05 1.354281e-05
 [103,] 1.070198e-04 4.355277e-05 3.390388e-05
 [104,] 3.972793e-05 4.476978e-05 1.161185e-05
 [105,] 9.944557e-05 4.355823e-05 3.147366e-05
 [106,] 9.944557e-05 4.355823e-05 3.147366e-05
 [107,] 2.288912e-04 4.353318e-05 7.226942e-05
 [108,] 1.010938e-04 4.355823e-05 3.198599e-05
 [109,] 1.486347e-05 4.495690e-05 4.994662e-06
 [110,] 9.767135e-05 4.355823e-05 3.092201e-05
 [111,] 7.670134e-05 4.355544e-05 2.441418e-05
 [112,] 1.027765e-04 4.356537e-05 3.242225e-05
 [113,] 7.670134e-05 4.354944e-05 2.447288e-05
 [114,] 1.660016e-05 4.517835e-05 5.779384e-06
 [115,] 2.765472e-05 4.495343e-05 9.871384e-06
 [116,] 7.670134e-05 4.355023e-05 2.446480e-05
 [117,] 7.946525e-05 4.354358e-05 2.540794e-05
 [118,] 1.422244e-04 4.352744e-05 4.614846e-05
 [119,] 7.825167e-05 4.350343e-05 2.539792e-05
 [120,] 7.946525e-05 4.350375e-05 2.576242e-05
 [121,] 1.602960e-04 4.352707e-05 5.190180e-05
 [122,] 1.630209e-04 4.353505e-05 5.331355e-05
 [123,] 7.562047e-05 4.351078e-05 2.433441e-05
 [124,] 1.330632e-04 4.350313e-05 4.286723e-05
 [125,] 1.778544e-04 4.350618e-05 5.662943e-05
 [126,] 9.313408e-05 4.419844e-05 2.747389e-05
 [127,] 4.411414e-05 4.576783e-05 1.646428e-05
 [128,] 4.381740e-05 4.595227e-05 1.649224e-05
 [129,] 4.148505e-05 4.449244e-05 1.444218e-05
 [130,] 1.282036e-04 4.440576e-05 4.593056e-05
 [131,] 9.967552e-05 4.418403e-05 3.475318e-05
 [132,] 1.191704e-04 4.420195e-05 4.170405e-05
 [133,] 1.048293e-04 4.429718e-05 3.703563e-05
 [134,] 9.585016e-05 4.436236e-05 3.404373e-05
 [135,] 3.993635e-05 4.449066e-05 1.411686e-05
 [136,] 9.677888e-05 4.438077e-05 3.438712e-05
 [137,] 1.209693e-04 4.427873e-05 4.264514e-05
 [138,] 2.916656e-05 4.387029e-05 9.767904e-06
 [139,] 2.897523e-05 4.387416e-05 9.682624e-06
 [140,] 2.897523e-05 4.388115e-05 9.693002e-06
 [141,] 9.960503e-05 4.482644e-05 3.661800e-05
 [142,] 9.854564e-05 4.419808e-05 3.559201e-05
 [143,] 7.558245e-05 4.476968e-05 2.747681e-05
 [144,] 6.908627e-05 4.481490e-05 2.513780e-05
 [145,] 6.775597e-05 4.479299e-05 2.460902e-05
 [146,] 6.908627e-05 4.489513e-05 2.526089e-05
 [147,] 7.199101e-05 4.496818e-05 2.646300e-05
 [148,] 7.045035e-05 4.487182e-05 2.573574e-05
 [149,] 6.908627e-05 4.488344e-05 2.524326e-05
 [150,] 7.161372e-05 4.479505e-05 2.604605e-05
 [151,] 6.606939e-05 4.486028e-05 2.408146e-05
 [152,] 1.079139e-04 4.489652e-05 3.982332e-05
 [153,] 2.997615e-05 4.385386e-05 1.023738e-05
 [154,] 2.449689e-05 4.376221e-05 8.187045e-06
 [155,] 2.997615e-05 4.386775e-05 1.025146e-05
 [156,] 2.820850e-05 4.520936e-05 9.736533e-06
 [157,] 4.037324e-05 4.400130e-05 1.399660e-05
 [158,] 5.083323e-05 4.514377e-05 1.843384e-05
 [159,] 1.309948e-04 4.483227e-05 5.014141e-05
 [160,] 3.625771e-05 4.474156e-05 1.311232e-05
 [161,] 5.083323e-05 4.631142e-05 1.940193e-05
 [162,] 3.250478e-05 4.400760e-05 1.079253e-05
 [163,] 2.657905e-05 4.399068e-05 8.796883e-06
 [164,] 2.952956e-05 4.389709e-05 9.840953e-06
 [165,] 3.027324e-05 4.617670e-05 1.120431e-05
 [166,] 1.318408e-05 4.405468e-05 4.413229e-06
 [167,] 1.695696e-05 4.432546e-05 5.691500e-06
 [168,] 1.399824e-05 4.625740e-05 4.599326e-06
 [169,] 2.936058e-05 4.531976e-05 9.474846e-06
 [170,] 2.969555e-05 4.526220e-05 9.601920e-06
 [171,] 3.209297e-04 4.367693e-05 1.004579e-04
 [172,] 2.108578e-05 4.383159e-05 6.963897e-06
 [173,] 2.821576e-04 4.370924e-05 8.913016e-05
 [174,] 2.730657e-05 4.377568e-05 8.991927e-06
 [175,] 2.604411e-05 4.377634e-05 8.572440e-06
 [176,] 3.095342e-05 4.377648e-05 1.022870e-05
 [177,] 2.544359e-05 4.380391e-05 8.459520e-06
 [178,] 1.407126e-05 4.467532e-05 4.795788e-06
 [179,] 2.759927e-05 4.376255e-05 9.042799e-06
 [180,] 2.787602e-05 4.375879e-05 9.152950e-06
 [181,] 2.219828e-04 4.363457e-05 6.986505e-05
 [182,] 2.835247e-05 4.459587e-05 8.885272e-06
 [183,] 1.986273e-05 4.388996e-05 6.445987e-06
 [184,] 3.080307e-05 4.458789e-05 9.601938e-06
 [185,] 1.428663e-05 4.441207e-05 4.865831e-06
 [186,] 2.895376e-05 4.517403e-05 9.411039e-06
 [187,] 2.001409e-05 4.386612e-05 6.494016e-06
 [188,] 2.056450e-05 4.384167e-05 6.680477e-06
 [189,] 2.418676e-05 4.469053e-05 7.630302e-06
 [190,] 2.917115e-05 4.513287e-05 9.500585e-06
 [191,] 1.373079e-05 4.442855e-05 4.652217e-06
 [192,] 3.120585e-05 4.452613e-05 9.749700e-06
 [193,] 2.034581e-05 4.382489e-05 6.621953e-06
 [194,] 1.615594e-05 4.563617e-05 5.272464e-06
 [195,] 2.066848e-05 4.380584e-05 6.766973e-06
 [196,] 3.013788e-05 4.509248e-05 9.831877e-06
 [197,] 1.994955e-05 4.387925e-05 6.474189e-06
 [198,] 1.714676e-05 4.395778e-05 5.589052e-06
 [199,] 1.882297e-05 4.389388e-05 6.131481e-06
 [200,] 1.721027e-05 4.395778e-05 5.607846e-06
 [201,] 1.714676e-05 4.395586e-05 5.593368e-06
 [202,] 1.708462e-05 4.391003e-05 5.583706e-06
 [203,] 1.531574e-05 4.578180e-05 5.060882e-06
 [204,] 1.696437e-05 4.393972e-05 5.542094e-06
 [205,] 1.690625e-05 4.394623e-05 5.523700e-06
 [206,] 1.702382e-05 4.393331e-05 5.560963e-06
 [207,] 1.735134e-05 4.384361e-05 5.690665e-06
 [208,] 1.583513e-05 4.575026e-05 5.189273e-06
 [209,] 2.385685e-05 4.451333e-05 7.593492e-06
 [210,] 1.729424e-05 4.380265e-05 5.691381e-06
 [211,] 1.762853e-05 4.381946e-05 5.781892e-06
 [212,] 1.709746e-05 4.386773e-05 5.600371e-06
 [213,] 3.148933e-04 4.376293e-05 9.749802e-05
 [214,] 1.905557e-05 4.383201e-05 6.234380e-06
 [215,] 2.829541e-05 4.516903e-05 9.226709e-06
 [216,] 2.345653e-05 4.450456e-05 7.473800e-06
 [217,] 1.745322e-05 4.386773e-05 5.711207e-06
 [218,] 1.070737e-04 4.397809e-05 3.666852e-05
 [219,] 2.594522e-04 4.365715e-05 8.299119e-05
 [220,] 1.047840e-04 4.404501e-05 3.641855e-05
 [221,] 1.670084e-05 4.442603e-05 5.516324e-06
 [222,] 1.797793e-05 4.435248e-05 5.895947e-06
 [223,] 3.378635e-05 4.516991e-05 1.141503e-05
 [224,] 1.664791e-05 4.428264e-05 5.497413e-06
 [225,] 5.883962e-05 4.572516e-05 1.993801e-05
 [226,] 4.955082e-04 4.365434e-05 1.531296e-04
 [227,] 6.605906e-04 4.371301e-05 2.003969e-04
 [228,] 1.453801e-05 4.412932e-05 4.751528e-06
 [229,] 1.302948e-05 4.393875e-05 4.340195e-06
 [230,] 1.545042e-05 4.550449e-05 5.080614e-06
 [231,] 1.717463e-05 4.451484e-05 5.781050e-06
 [232,] 3.236766e-05 4.550563e-05 1.047588e-05
 [233,] 2.036116e-05 4.444066e-05 6.955731e-06
 [234,] 7.480045e-05 4.671948e-05 1.974348e-05
 [235,] 2.988801e-05 4.418728e-05 1.041241e-05
 [236,] 1.800031e-05 4.491748e-05 6.167654e-06
 [237,] 1.398003e-05 4.539015e-05 4.515697e-06
 [238,] 2.527761e-05 4.432100e-05 8.331145e-06
 [239,] 8.890556e-05 4.531792e-05 3.149038e-05
 [240,] 3.737743e-05 4.591332e-05 1.206758e-05
 [241,] 2.365004e-05 4.547505e-05 7.821510e-06
 [242,] 2.026183e-05 4.549873e-05 6.770324e-06
 [243,] 1.879998e-05 4.552177e-05 6.294225e-06
 [244,] 2.093604e-05 4.437525e-05 6.723949e-06
 [245,] 2.197795e-05 4.429873e-05 7.603141e-06
 [246,] 2.442048e-05 4.518347e-05 7.547675e-06
 [247,] 1.066715e-04 4.570681e-05 3.519009e-05
 [248,] 2.708156e-05 4.517859e-05 9.905434e-06
 [249,] 1.746879e-04 4.380539e-05 5.215623e-05
 [250,] 2.565713e-05 4.471025e-05 9.198495e-06
 [251,] 1.990813e-05 4.547406e-05 6.643506e-06
 [252,] 1.216683e-05 4.366747e-05 4.047250e-06
 [253,] 2.975276e-05 4.340860e-05 9.797250e-06
 [254,] 1.217378e-05 4.346998e-05 4.037980e-06
 [255,] 1.240469e-05 4.417635e-05 4.140610e-06
 [256,] 6.038113e-05 4.512383e-05 1.750262e-05
 [257,] 1.269734e-03 4.640852e-05 2.827278e-04
 [258,] 4.708566e-04 4.431585e-05 1.278576e-04
 [259,] 4.846177e-04 4.430717e-05 1.315655e-04
 [260,] 5.908486e-04 4.409703e-05 1.624797e-04
 [261,] 6.086415e-04 4.400835e-05 1.687375e-04
 [262,] 1.029051e-04 4.595900e-05 2.776298e-05
 [263,] 4.670560e-05 4.614845e-05 1.849754e-05
 [264,] 1.920258e-04 4.556686e-05 5.052440e-05
 [265,] 4.300025e-05 4.614379e-05 1.692611e-05
 [266,] 4.555930e-05 4.609071e-05 1.797598e-05
 [267,] 5.597384e-05 4.554389e-05 1.841233e-05
 [268,] 8.925257e-05 4.410855e-05 2.993190e-05
 [269,] 4.039309e-05 4.553836e-05 1.332391e-05
 [270,] 2.279740e-05 4.541376e-05 7.664984e-06
 [271,] 7.367563e-05 4.608499e-05 2.014395e-05
 [272,] 7.452055e-05 4.611622e-05 2.034217e-05
 [273,] 7.866134e-05 4.599550e-05 2.148526e-05
 [274,] 7.492804e-05 4.599550e-05 2.052251e-05
 [275,] 4.232023e-05 4.541984e-05 1.620047e-05
 [276,] 4.094905e-05 4.554627e-05 1.347234e-05
 [277,] 2.479391e-04 4.495790e-05 6.655945e-05
 [278,] 2.109815e-04 4.512772e-05 5.652392e-05
 [279,] 2.225997e-04 4.555027e-05 5.834081e-05
 [280,] 1.368765e-04 4.555199e-05 3.683092e-05
 [281,] 2.209053e-04 4.510257e-05 5.914162e-05
 [282,] 8.192860e-05 4.570539e-05 2.256754e-05
 [283,] 8.130477e-05 4.568001e-05 2.242423e-05
 [284,] 2.844160e-04 4.484254e-05 7.642454e-05
 [285,] 6.660113e-05 4.553596e-05 2.204599e-05
 [286,] 5.195523e-05 4.615290e-05 2.069718e-05
 [287,] 7.668507e-05 4.562415e-05 2.125662e-05
 [288,] 4.151591e-05 4.553143e-05 1.373092e-05
 [289,] 7.832909e-05 4.556901e-05 2.172913e-05
 [290,] 4.151591e-05 4.552843e-05 1.379337e-05
 [291,] 9.557026e-05 4.489667e-05 2.696096e-05
 [292,] 9.557026e-05 4.506413e-05 2.676629e-05
 [293,] 9.557026e-05 4.504033e-05 2.679324e-05
 [294,] 8.460479e-05 4.515863e-05 2.373808e-05
 [295,] 1.435080e-04 4.501670e-05 3.957033e-05
 [296,] 1.367100e-04 4.496997e-05 3.785537e-05
 [297,] 4.646201e-04 4.662526e-05 1.140305e-04
 [298,] 2.146338e-05 4.450981e-05 6.635306e-06
 [299,] 2.420795e-05 4.539908e-05 8.143218e-06
 [300,] 1.293687e-04 4.479210e-05 3.621329e-05
 [301,] 8.409727e-05 4.477035e-05 2.399194e-05
 [302,] 1.448872e-04 4.445754e-05 4.103594e-05
 [303,] 9.500245e-05 4.554723e-05 3.190645e-05
 [304,] 1.448872e-04 4.441888e-05 4.112812e-05
 [305,] 2.448536e-05 4.406703e-05 7.595516e-06
 [306,] 1.652836e-05 4.347690e-05 5.389507e-06
 [307,] 2.283015e-05 4.535626e-05 7.586358e-06
 [308,] 5.022029e-04 4.328805e-05 1.595331e-04
 [309,] 4.673061e-04 4.392287e-05 1.320469e-04
 [310,] 1.731119e-05 4.342096e-05 5.676613e-06
 [311,] 3.022341e-04 4.399815e-05 8.560889e-05
 [312,] 3.393834e-04 4.407018e-05 9.523732e-05
 [313,] 2.443048e-05 4.536921e-05 8.165936e-06
 [314,] 7.677284e-05 4.518675e-05 2.594910e-05
 [315,] 2.478717e-05 4.536925e-05 8.279709e-06
 [316,] 2.455540e-05 4.536927e-05 8.194489e-06
 [317,] 5.614631e-05 4.517483e-05 1.885005e-05
 [318,] 5.614631e-05 4.517880e-05 1.885716e-05
 [319,] 2.061110e-05 4.352545e-05 6.673294e-06
 [320,] 2.326702e-05 4.536920e-05 7.753739e-06
 [321,] 2.453486e-05 4.413972e-05 8.343197e-06
 [322,] 5.326860e-05 4.517794e-05 1.785386e-05
 [323,] 4.982667e-05 4.517089e-05 1.661326e-05
 [324,] 7.490847e-05 4.466900e-05 2.160827e-05
 [325,] 3.322136e-04 4.455508e-05 9.053026e-05
 [326,] 3.057429e-04 4.616418e-05 7.721800e-05
 [327,] 2.472616e-05 4.574709e-05 8.249612e-06
 [328,] 2.431848e-05 4.537336e-05 8.093408e-06
 [329,] 2.362441e-05 4.537330e-05 7.860830e-06
 [330,] 2.114906e-05 4.372878e-05 6.878513e-06
 [331,] 5.037132e-04 4.400594e-05 1.419496e-04
 [332,] 5.176902e-04 4.362991e-05 1.530722e-04
 [333,] 3.405850e-05 4.558554e-05 1.144545e-05
 [334,] 1.732124e-05 4.358434e-05 5.684057e-06
 [335,] 5.359027e-05 4.562727e-05 1.826547e-05
 [336,] 2.348208e-05 4.361414e-05 7.896598e-06
 [337,] 2.624513e-05 4.424818e-05 9.062262e-06
 [338,] 3.857555e-05 4.560408e-05 1.302252e-05
 [339,] 3.309615e-04 4.360778e-05 9.993906e-05
 [340,] 3.240840e-05 4.538780e-05 1.092548e-05
 [341,] 3.361791e-04 4.350138e-05 1.044319e-04
 [342,] 3.480614e-05 4.562255e-05 1.181649e-05
 [343,] 8.289602e-05 4.571364e-05 2.890277e-05
 [344,] 2.303155e-05 4.347739e-05 7.717636e-06
 [345,] 1.797460e-05 4.566759e-05 6.106371e-06
 [346,] 2.460570e-05 4.348123e-05 8.252241e-06
 [347,] 2.468639e-05 4.346929e-05 8.262054e-06
 [348,] 4.561236e-05 4.397625e-05 1.382803e-05
 [349,] 4.766215e-04 4.333441e-05 1.494170e-04
 [350,] 2.290666e-03 4.343440e-05 6.640220e-04
 [351,] 7.497729e-05 4.579040e-05 2.642876e-05
 [352,] 2.681641e-05 4.341565e-05 8.902736e-06
 [353,] 2.712629e-05 4.342086e-05 9.023453e-06
 [354,] 2.047288e-03 4.331030e-05 6.199738e-04
 [355,] 2.612178e-05 4.341907e-05 8.684801e-06
 [356,] 2.047288e-03 4.334509e-05 6.121403e-04
 [357,] 2.501345e-05 4.398896e-05 7.774011e-06
 [358,] 2.477189e-05 4.375494e-05 7.781206e-06
 [359,] 2.568532e-05 4.338384e-05 8.465297e-06
 [360,] 2.636038e-05 4.338563e-05 8.665437e-06
 [361,] 1.738633e-05 4.538583e-05 5.768073e-06
 [362,] 1.739287e-05 4.540302e-05 5.768381e-06
 [363,] 1.740856e-05 4.530990e-05 5.767993e-06
 [364,] 1.757607e-05 4.576442e-05 5.782633e-06
 [365,] 6.277506e-04 4.703917e-05 1.490762e-04
 [366,] 4.914281e-05 4.375518e-05 1.502776e-05
 [367,] 5.098529e-05 4.383476e-05 1.549285e-05
 [368,] 5.098529e-05 4.383476e-05 1.549285e-05
 [369,] 4.854369e-05 4.369062e-05 1.491568e-05
 [370,] 5.036413e-05 4.365111e-05 1.553670e-05
 [371,] 5.579884e-05 4.354303e-05 1.732223e-05
 [372,] 1.886785e-05 4.346095e-05 6.338909e-06
 [373,] 2.088787e-05 4.878427e-05 6.143469e-06
 [374,] 2.022683e-03 4.328770e-05 6.320440e-04
 [375,] 2.849133e-05 4.331734e-05 9.258016e-06
 [376,] 2.889237e-05 4.570636e-05 9.832364e-06
 [377,] 1.644748e-05 4.344474e-05 5.474796e-06
 [378,] 1.772048e-05 4.346262e-05 5.917873e-06
 [379,] 1.829480e-05 4.522977e-05 6.002942e-06
 [380,] 8.344492e-04 4.333435e-05 2.656279e-04
 [381,] 1.838798e-05 4.508226e-05 6.035810e-06
 [382,] 1.678970e-05 4.345658e-05 5.556606e-06
 [383,] 1.776629e-05 4.345658e-05 5.876686e-06
 [384,] 1.761365e-05 4.345649e-05 5.827720e-06
 [385,] 1.920224e-03 4.334370e-05 5.983929e-04
 [386,] 1.765847e-05 4.345641e-05 5.843745e-06
 [387,] 1.750813e-05 4.345663e-05 5.791574e-06
 [388,] 2.597765e-05 4.577350e-05 8.861317e-06
 [389,] 3.731661e-05 4.683140e-05 1.512992e-05
 [390,] 3.016677e-05 4.339129e-05 9.802284e-06
 [391,] 2.364023e-05 4.354421e-05 7.735977e-06
 [392,] 2.775433e-05 4.574050e-05 9.460771e-06
 [393,] 1.776940e-05 4.486097e-05 5.888126e-06
 [394,] 1.794008e-05 4.459763e-05 5.929004e-06
 [395,] 2.834328e-05 4.573195e-05 9.659540e-06
 [396,] 2.845184e-05 4.573847e-05 9.705720e-06
 [397,] 2.546787e-05 4.576586e-05 8.663130e-06
 [398,] 2.604308e-05 4.576293e-05 8.867235e-06
 [399,] 2.845322e-05 4.434012e-05 8.934622e-06
 [400,] 1.638114e-04 4.454751e-05 4.966677e-05
 [401,] 2.052131e-05 4.742237e-05 7.131978e-06
 [402,] 2.057157e-05 4.746318e-05 7.166966e-06
 [403,] 8.420924e-05 4.618143e-05 2.348926e-05
 [404,] 8.598565e-05 4.618006e-05 2.396065e-05
 [405,] 6.773659e-05 4.470270e-05 2.030721e-05
 [406,] 6.355398e-05 4.481054e-05 1.898051e-05
 [407,] 6.355398e-05 4.477439e-05 1.901748e-05
 [408,] 7.372808e-05 4.597807e-05 2.084269e-05
 [409,] 2.129606e-05 4.744477e-05 7.587064e-06
 [410,] 7.660829e-05 4.532755e-05 2.213751e-05
 [411,] 1.504077e-05 4.540913e-05 5.025875e-06
 [412,] 1.512053e-05 4.538696e-05 5.054395e-06
 [413,] 1.959210e-05 4.695827e-05 6.939208e-06
 [414,] 1.504077e-05 4.537374e-05 5.022850e-06
 [415,] 1.304196e-05 4.588476e-05 4.400538e-06
 [416,] 2.083646e-05 4.822087e-05 7.333140e-06
 [417,] 2.078363e-05 4.822087e-05 7.299212e-06
 [418,] 1.506224e-05 4.538174e-05 5.031802e-06
 [419,] 1.524619e-05 4.537769e-05 5.099835e-06
 [420,] 2.136228e-05 4.836420e-05 7.657671e-06
 [421,] 2.122959e-05 4.826750e-05 7.573459e-06
 [422,] 1.512053e-05 4.538588e-05 5.054280e-06
 [423,] 2.122959e-05 4.826750e-05 7.573459e-06
 [424,] 1.508927e-05 4.552265e-05 5.072606e-06
 [425,] 1.507837e-05 4.538471e-05 5.038423e-06
 [426,] 2.099496e-05 4.815030e-05 7.425947e-06
 [427,] 1.520657e-05 4.537841e-05 5.085649e-06
 [428,] 1.636005e-05 4.539753e-05 5.411638e-06
 [429,] 1.425581e-05 4.554917e-05 4.731731e-06
 [430,] 2.109114e-05 4.801130e-05 7.472090e-06
 [431,] 2.134121e-05 4.791945e-05 7.606522e-06
 [432,] 1.486166e-05 4.544718e-05 4.979109e-06
 [433,] 1.505787e-05 4.538362e-05 5.022344e-06
 [434,] 1.497290e-05 4.544993e-05 5.021164e-06
 [435,] 1.572083e-05 4.541776e-05 5.183984e-06
 [436,] 1.315649e-05 4.568403e-05 4.453970e-06
 [437,] 2.105835e-05 4.785838e-05 7.441459e-06
 [438,] 1.490095e-05 4.532794e-05 4.961887e-06
 [439,] 7.672317e-05 4.472653e-05 2.173646e-05
 [440,] 3.320820e-05 4.484007e-05 1.022066e-05
 [441,] 2.170554e-05 4.787955e-05 7.768333e-06
 [442,] 2.592056e-05 4.371832e-05 8.931414e-06
 [443,] 2.136714e-05 4.811143e-05 7.598670e-06
 [444,] 2.174526e-05 4.811549e-05 7.830161e-06
 [445,] 1.591741e-05 4.547192e-05 5.255827e-06
 [446,] 1.491713e-05 4.531115e-05 4.964215e-06
 [447,] 1.480157e-05 4.531665e-05 4.924964e-06
 [448,] 2.136714e-05 4.892921e-05 7.665224e-06
 [449,] 2.176554e-05 4.900836e-05 7.926450e-06
 [450,] 1.477971e-05 4.536280e-05 4.921809e-06
 [451,] 1.638716e-05 4.482568e-05 5.240042e-06
 [452,] 1.333391e-05 4.710178e-05 4.494158e-06
 [453,] 1.331709e-05 4.705145e-05 4.477900e-06
 [454,] 1.331063e-05 4.707776e-05 4.471119e-06
 [455,] 1.331709e-05 4.717687e-05 4.479504e-06
 [456,] 2.509525e-05 4.368866e-05 7.931853e-06
 [457,] 1.479202e-05 4.537647e-05 4.930779e-06
 [458,] 3.858716e-05 4.471074e-05 1.164448e-05
 [459,] 4.013129e-05 4.468928e-05 1.208936e-05
 [460,] 2.141599e-05 4.886913e-05 7.713005e-06
 [461,] 3.918320e-05 4.470786e-05 1.180598e-05
 [462,] 1.485023e-05 4.537440e-05 4.956129e-06
 [463,] 3.046734e-05 4.556774e-05 1.147106e-05
 [464,] 1.483822e-05 4.537440e-05 4.951197e-06
 [465,] 1.477971e-05 4.537217e-05 4.921904e-06
 [466,] 3.067005e-05 4.569562e-05 9.474849e-06
 [467,] 1.483124e-05 4.537766e-05 4.948467e-06
 [468,] 1.478058e-05 4.536547e-05 4.921239e-06
 [469,] 3.326845e-05 4.557243e-05 1.264186e-05
 [470,] 1.479157e-05 4.536481e-05 4.930109e-06
 [471,] 1.480408e-05 4.536175e-05 4.935907e-06
 [472,] 5.365930e-05 4.471538e-05 1.563912e-05
 [473,] 1.490806e-05 4.533986e-05 4.975972e-06
 [474,] 1.493855e-05 4.543048e-05 4.938347e-06
 [475,] 1.484912e-05 4.534520e-05 4.953704e-06
 [476,] 1.483721e-05 4.532335e-05 4.947374e-06
 [477,] 2.103357e-05 4.892352e-05 7.453068e-06
 [478,] 1.507488e-05 4.540120e-05 4.982455e-06
 [479,] 2.111644e-05 4.853537e-05 7.480126e-06
 [480,] 3.987491e-05 4.571364e-05 1.298926e-05
 [481,] 1.481276e-05 4.532898e-05 4.937857e-06
 [482,] 3.255275e-05 4.510672e-05 9.566471e-06
 [483,] 1.406599e-05 4.371142e-05 4.570337e-06
 [484,] 1.477989e-05 4.532971e-05 4.922165e-06
 [485,] 1.409824e-05 4.337705e-05 4.657259e-06
 [486,] 3.573321e-05 4.563442e-05 1.370518e-05
 [487,] 7.129034e-05 4.459406e-05 2.047156e-05
 [488,] 1.484695e-05 4.547675e-05 4.908046e-06
 [489,] 7.613920e-05 4.459406e-05 2.173766e-05
 [490,] 1.492585e-05 4.548354e-05 4.935393e-06
 [491,] 3.004389e-05 4.568712e-05 1.132970e-05
 [492,] 1.430976e-05 4.578752e-05 4.737999e-06
 [493,] 1.485313e-05 4.540197e-05 4.958894e-06
 [494,] 1.492622e-05 4.551290e-05 4.933741e-06
 [495,] 1.455845e-05 4.557938e-05 4.840648e-06
 [496,] 1.669769e-05 4.422162e-05 5.780945e-06
 [497,] 3.099047e-05 4.611913e-05 1.188850e-05
 [498,] 3.184206e-05 4.592157e-05 1.217922e-05
 [499,] 1.433632e-05 4.415341e-05 4.894994e-06
 [500,] 2.171062e-05 4.866411e-05 7.844880e-06
 [501,] 3.912770e-05 4.397575e-05 1.198336e-05
 [502,] 1.552877e-05 4.549328e-05 5.224372e-06
 [503,] 1.438214e-05 4.582971e-05 4.836089e-06
 [504,] 3.167191e-05 4.632578e-05 1.225735e-05
 [505,] 2.151018e-05 4.899665e-05 7.756982e-06
 [506,] 1.458125e-05 4.566495e-05 4.875773e-06
 [507,] 3.122787e-05 4.598449e-05 1.194058e-05
 [508,] 1.454335e-05 4.569941e-05 4.853995e-06
 [509,] 1.537901e-05 4.550772e-05 5.170467e-06
 [510,] 1.453628e-05 4.570407e-05 4.843736e-06
 [511,] 1.546028e-05 4.551607e-05 5.201833e-06
 [512,] 1.545694e-05 4.552773e-05 5.201983e-06
 [513,] 6.045657e-05 4.445777e-05 1.802955e-05
 [514,] 1.614928e-05 4.551762e-05 5.455354e-06
 [515,] 2.304335e-05 4.867834e-05 8.541556e-06
 [516,] 1.620915e-05 4.552265e-05 5.478012e-06
 [517,] 1.453937e-05 4.569941e-05 4.850439e-06
 [518,] 1.454708e-05 4.570888e-05 4.857027e-06
 [519,] 1.573228e-05 4.550285e-05 5.300654e-06
 [520,] 3.303911e-05 4.367343e-05 1.034859e-05
 [521,] 1.563821e-05 4.549804e-05 5.265387e-06
 [522,] 7.649063e-05 4.439362e-05 2.257380e-05
 [523,] 7.928443e-05 4.439362e-05 2.334134e-05
 [524,] 8.443441e-05 4.445395e-05 2.453495e-05
 [525,] 6.035737e-05 4.447625e-05 1.791262e-05
 [526,] 4.062465e-05 4.467392e-05 1.200173e-05
 [527,] 2.141232e-04 4.383709e-05 6.246202e-05
 [528,] 1.035632e-04 4.371921e-05 3.129507e-05
 [529,] 2.555808e-04 4.780151e-05 6.242506e-05
 [530,] 1.299191e-05 4.355018e-05 4.308712e-06
 [531,] 1.770398e-05 4.547903e-05 5.940367e-06
 [532,] 3.964718e-05 4.446019e-05 1.273118e-05
 [533,] 2.343266e-05 4.672248e-05 7.023796e-06
 [534,] 2.459387e-05 4.679620e-05 7.329284e-06
 [535,] 2.572558e-05 4.669820e-05 7.656594e-06
 [536,] 3.441817e-05 4.545230e-05 1.008755e-05
 [537,] 2.823248e-05 4.542481e-05 1.019067e-05
 [538,] 3.032484e-05 4.439380e-05 9.895479e-06
 [539,] 6.575507e-05 4.495677e-05 2.400534e-05
 [540,] 6.337588e-05 4.514996e-05 2.324505e-05
 [541,] 6.127824e-05 4.409712e-05 1.967265e-05
 [542,] 2.192003e-05 7.402947e-05 1.306392e-05
 [543,] 7.750696e-05 4.602539e-05 2.991314e-05
 [544,] 2.334849e-05 7.537162e-05 1.474014e-05
 [545,] 2.404870e-05 4.821149e-05 9.033375e-06
 [546,] 2.395054e-05 4.821149e-05 8.987580e-06
 [547,] 2.357145e-05 4.827544e-05 8.830469e-06
 [548,] 2.936378e-05 4.526140e-05 1.185515e-05
 [549,] 3.430549e-05 4.373855e-05 1.103588e-05
 [550,] 2.712538e-05 4.512362e-05 1.101759e-05
 [551,] 2.432734e-05 5.306406e-05 1.363424e-05
 [552,] 2.625808e-05 5.214855e-05 1.414114e-05
 [553,] 2.765209e-05 4.465681e-05 9.961331e-06
 [554,] 1.669080e-05 5.421369e-05 5.975438e-06
 [555,] 5.378820e-05 4.586808e-05 1.642440e-05
 [556,] 5.398396e-05 4.617186e-05 2.068880e-05
 [557,] 7.179777e-05 4.598346e-05 2.762611e-05
 [558,] 7.300924e-05 4.619488e-05 2.837163e-05
 [559,] 6.717556e-05 4.584310e-05 2.563116e-05
 [560,] 7.880867e-05 4.634646e-05 3.087164e-05
 [561,] 7.038628e-05 4.608313e-05 2.714487e-05
 [562,] 6.744443e-05 4.618768e-05 2.607818e-05
 [563,] 6.620391e-05 4.618768e-05 2.557848e-05
 [564,] 5.628875e-05 4.663310e-05 2.194075e-05
 [565,] 2.702147e-05 4.859511e-05 1.047826e-05
 [566,] 2.492938e-05 4.462308e-05 9.134520e-06
 [567,] 2.492938e-05 4.462308e-05 9.134520e-06
 [568,] 7.056764e-05 4.639007e-05 2.757480e-05
 [569,] 7.056764e-05 4.637284e-05 2.755611e-05
 [570,] 2.203885e-05 4.461739e-05 7.819438e-06
 [571,] 5.040423e-05 4.591542e-05 1.906438e-05
 [572,] 5.968978e-05 4.602358e-05 2.281914e-05
 [573,] 5.571138e-05 4.603925e-05 2.124916e-05
 [574,] 5.669725e-05 4.597420e-05 2.157377e-05
 [575,] 5.669725e-05 4.600323e-05 2.159940e-05
 [576,] 5.675296e-05 4.599139e-05 1.713889e-05
 [577,] 5.540907e-05 4.619501e-05 2.125786e-05
 [578,] 5.254296e-05 4.598945e-05 1.996990e-05
 [579,] 5.334138e-05 4.598945e-05 2.028694e-05
 [580,] 4.918633e-05 4.603406e-05 1.867111e-05
 [581,] 5.167491e-05 4.603406e-05 1.966034e-05
 [582,] 5.082645e-05 4.606362e-05 1.934537e-05
 [583,] 1.435243e-05 4.651242e-05 4.516874e-06
 [584,] 5.082645e-05 4.604803e-05 1.933355e-05
 [585,] 4.918633e-05 4.620773e-05 1.880353e-05
 [586,] 4.925513e-05 4.528656e-05 1.806902e-05
 [587,] 5.474319e-05 4.543525e-05 2.033226e-05
 [588,] 5.752622e-05 4.753154e-05 2.320582e-05
 [589,] 5.558700e-05 4.590663e-05 2.111711e-05
 [590,] 5.506673e-05 4.635187e-05 2.129143e-05
 [591,] 5.054535e-05 4.632534e-05 1.943298e-05
 [592,] 2.696133e-05 4.431290e-05 9.605858e-06
 [593,] 5.920288e-05 4.657987e-05 2.312090e-05
 [594,] 6.380229e-05 4.659819e-05 2.502392e-05
 [595,] 1.378310e-05 4.771467e-05 4.698373e-06
 [596,] 2.181978e-05 4.504735e-05 6.718220e-06
 [597,] 7.088054e-05 4.675639e-05 2.810097e-05
 [598,] 6.589873e-05 4.691178e-05 2.617584e-05
 [599,] 1.607480e-05 5.213557e-05 6.106610e-06
 [600,] 5.888532e-05 4.667320e-05 2.310179e-05
 [601,] 1.678585e-05 4.467155e-05 5.827659e-06
 [602,] 2.611287e-05 4.503736e-05 7.947428e-06
 [603,] 6.713127e-05 4.702264e-05 2.679186e-05
 [604,] 2.231026e-05 4.760370e-05 8.137011e-06
 [605,] 2.611287e-05 4.507258e-05 7.939394e-06
 [606,] 1.712976e-05 5.205735e-05 6.596012e-06
 [607,] 5.472733e-05 4.681957e-05 2.149625e-05
 [608,] 2.067079e-05 4.517788e-05 6.370417e-06
 [609,] 2.312629e-05 4.747342e-05 8.493953e-06
 [610,] 1.905125e-05 5.129585e-05 7.447047e-06
 [611,] 1.868339e-05 4.968382e-05 7.153134e-06
 [612,] 2.173137e-05 4.439018e-05 6.794625e-06
 [613,] 1.993515e-05 4.452003e-05 6.236643e-06
 [614,] 2.016412e-05 4.436715e-05 6.332064e-06
 [615,] 1.993515e-05 4.432833e-05 6.271928e-06
 [616,] 1.837162e-05 4.437039e-05 5.801923e-06
 [617,] 2.299713e-05 4.432833e-05 7.178301e-06
 [618,] 1.637785e-05 4.970275e-05 6.120265e-06
 [619,] 1.893573e-05 4.960005e-05 7.256718e-06
 [620,] 1.996072e-05 4.432437e-05 6.285384e-06
 [621,] 2.415086e-05 4.429720e-05 7.535501e-06
 [622,] 8.294639e-05 4.719854e-05 3.373513e-05
 [623,] 1.851220e-05 4.429770e-05 5.860078e-06
 [624,] 7.997001e-05 4.689513e-05 3.209687e-05
 [625,] 9.520042e-05 4.731911e-05 3.904382e-05
 [626,] 1.794983e-05 4.431605e-05 5.689912e-06
 [627,] 2.037947e-05 4.968726e-05 7.911167e-06
 [628,] 7.845847e-05 4.687601e-05 3.143893e-05
 [629,] 2.116245e-05 4.958027e-05 8.250434e-06
 [630,] 2.094925e-05 4.974840e-05 8.172860e-06
 [631,] 2.058082e-05 4.965019e-05 7.997611e-06
 [632,] 2.165223e-05 4.948074e-05 8.458066e-06
 [633,] 2.161653e-05 4.954917e-05 8.449906e-06
 [634,] 6.567902e-05 4.576228e-05 2.102628e-05
 [635,] 2.273779e-04 1.316918e-04 3.244022e-04
 [636,] 9.384763e-05 4.905713e-05 4.076313e-05
 [637,] 2.384771e-05 4.927709e-05 7.068501e-06
 [638,] 9.384763e-05 4.892646e-05 4.061205e-05
 [639,] 1.406350e-05 4.706758e-05 4.834070e-06
 [640,] 5.668237e-05 4.469765e-05 2.071874e-05
 [641,] 1.458017e-05 4.700126e-05 5.047645e-06
 [642,] 9.769940e-05 4.918992e-05 4.270336e-05
 [643,] 6.183296e-05 4.466195e-05 2.260410e-05
 [644,] 6.476283e-05 4.781150e-05 2.785967e-05
 [645,] 6.388873e-05 4.470040e-05 2.344498e-05
 [646,] 1.468761e-05 4.700038e-05 5.091997e-06
 [647,] 2.559194e-05 4.983538e-05 1.173467e-05
 [648,] 9.769940e-05 4.918992e-05 4.270336e-05
 [649,] 1.781224e-04 4.487152e-05 6.842733e-05
 [650,] 1.429749e-04 4.488492e-05 5.467843e-05
 [651,] 1.519305e-04 4.483322e-05 5.793213e-05
 [652,] 2.086161e-05 4.373792e-05 6.756289e-06
 [653,] 1.781224e-04 4.488492e-05 6.851037e-05
 [654,] 1.481966e-05 4.699505e-05 5.145567e-06
 [655,] 2.559194e-05 5.004149e-05 1.192756e-05
 [656,] 1.476932e-05 4.700608e-05 5.125849e-06
 [657,] 1.508716e-05 4.430964e-05 5.129239e-06
 [658,] 1.468076e-04 4.979911e-05 6.664746e-05
 [659,] 1.501866e-04 4.973956e-05 6.815767e-05
 [660,] 1.887638e-05 4.375257e-05 6.114301e-06
 [661,] 1.840469e-05 4.875814e-05 6.946901e-06
 [662,] 1.810300e-05 4.882513e-05 6.819389e-06
 [663,] 7.072413e-05 4.840183e-05 2.964176e-05
 [664,] 2.756345e-05 4.835511e-05 7.948449e-06
 [665,] 2.011331e-05 4.373814e-05 6.509163e-06
 [666,] 1.368275e-05 4.697282e-05 4.662060e-06
 [667,] 1.446240e-05 4.521314e-05 4.778407e-06
 [668,] 7.343306e-05 4.883475e-05 3.108007e-05
 [669,] 2.165490e-05 4.360935e-05 7.074043e-06
 [670,] 7.343306e-05 4.889791e-05 3.114316e-05
 [671,] 1.680038e-05 4.360350e-05 5.519093e-06
 [672,] 1.767565e-05 4.361903e-05 5.789468e-06
 [673,] 1.659389e-05 4.358881e-05 5.464403e-06
 [674,] 4.822241e-05 4.622550e-05 1.934377e-05
 [675,] 1.720590e-05 4.358307e-05 5.668987e-06
 [676,] 5.845315e-05 4.583520e-05 2.264445e-05
 [677,] 4.263020e-05 4.631636e-05 1.668979e-05
 [678,] 1.406530e-05 4.743836e-05 4.466000e-06
 [679,] 1.424091e-05 4.741514e-05 4.513536e-06
 [680,] 5.748288e-05 4.601374e-05 2.249464e-05
 [681,] 1.414912e-05 4.728988e-05 4.493662e-06
 [682,] 1.705975e-05 4.355845e-05 5.624342e-06
 [683,] 5.700671e-05 4.602480e-05 2.230946e-05
 [684,] 1.540050e-04 4.846865e-05 6.733766e-05
 [685,] 1.690086e-05 4.355223e-05 5.582991e-06
 [686,] 1.705975e-05 4.356412e-05 5.617464e-06
 [687,] 1.389654e-05 4.731745e-05 4.425105e-06
 [688,] 4.283266e-05 4.618969e-05 1.668801e-05
 [689,] 3.856071e-05 4.357113e-05 1.253437e-05
 [690,] 4.965067e-05 4.357113e-05 1.608859e-05
 [691,] 4.224493e-05 4.612745e-05 1.635008e-05
 [692,] 3.204013e-05 4.742087e-05 9.405153e-06
 [693,] 5.811699e-05 4.606911e-05 2.284459e-05
 [694,] 4.310726e-05 4.614597e-05 1.678704e-05
 [695,] 4.270072e-05 4.618707e-05 1.662102e-05
 [696,] 5.668247e-05 4.607888e-05 2.225296e-05
 [697,] 1.741612e-05 4.471540e-05 6.064168e-06
 [698,] 2.293996e-05 4.552869e-05 7.442196e-06
 [699,] 2.805145e-05 4.751176e-05 8.300765e-06
 [700,] 2.765859e-05 4.752333e-05 8.191157e-06
 [701,] 1.311784e-03 4.834572e-05 6.272734e-04
 [702,] 2.805145e-05 4.746601e-05 8.308356e-06
 [703,] 2.805145e-05 4.740885e-05 8.317958e-06
 [704,] 4.891391e-05 4.621907e-05 1.968322e-05
 [705,] 1.700119e-05 4.416899e-05 5.833098e-06
 [706,] 5.575534e-05 4.615639e-05 2.195651e-05
 [707,] 2.886413e-05 4.743139e-05 8.537500e-06
 [708,] 4.501652e-05 4.358619e-05 1.464211e-05
 [709,] 5.530030e-05 4.602871e-05 2.161024e-05
 [710,] 5.485084e-05 4.616938e-05 2.158879e-05
 [711,] 2.765859e-05 4.741403e-05 8.208982e-06
 [712,] 4.664548e-05 4.627821e-05 1.863535e-05
 [713,] 4.717625e-05 4.639308e-05 1.901304e-05
 [714,] 4.602328e-05 4.619923e-05 1.825578e-05
 [715,] 4.097069e-05 4.722046e-05 1.190944e-05
 [716,] 1.768626e-04 4.389728e-05 5.617137e-05
 [717,] 1.716199e-05 4.471956e-05 5.964083e-06
 [718,] 2.754622e-03 5.769801e-05 1.490806e-03
 [719,] 2.659703e-03 5.769801e-05 1.437338e-03
 [720,] 4.319328e-05 4.718794e-05 1.252813e-05
 [721,] 1.796328e-05 4.480258e-05 6.291105e-06
 [722,] 1.759440e-05 4.476074e-05 6.140147e-06
 [723,] 5.763287e-05 4.632857e-05 2.296523e-05
 [724,] 1.706191e-05 4.482374e-05 5.935771e-06
 [725,] 4.774745e-05 4.633428e-05 1.923445e-05
 [726,] 4.061013e-03 6.709385e-05 2.299255e-03
 [727,] 7.478506e-05 4.447074e-05 2.747085e-05
 [728,] 7.410104e-05 4.549724e-05 2.354112e-05
 [729,] 5.301772e-05 4.605371e-05 2.069300e-05
 [730,] 1.415630e-05 5.265241e-05 4.912214e-06
 [731,] 1.752661e-05 4.506112e-05 6.148506e-06
 [732,] 5.387668e-05 4.600446e-05 2.099586e-05
 [733,] 2.868481e-04 4.445295e-05 1.079885e-04
 [734,] 1.752661e-05 4.517586e-05 6.161221e-06
 [735,] 5.845848e-03 4.946003e-05 3.063055e-03
 [736,] 1.419169e-03 4.700815e-05 3.387476e-04
 [737,] 2.714438e-04 4.453946e-05 1.026064e-04
 [738,] 3.349788e-05 4.554075e-05 1.163010e-05
 [739,] 1.007797e-04 4.363329e-05 3.183004e-05
 [740,] 1.372498e-03 4.699893e-05 3.283697e-04
 [741,] 4.577582e-05 4.689642e-05 1.874948e-05
 [742,] 1.616246e-03 4.979213e-05 8.278320e-04
 [743,] 1.669505e-03 4.962211e-05 8.503655e-04
 [744,] 5.517698e-04 4.353983e-05 1.915521e-04
 [745,] 1.669505e-03 5.076353e-05 8.638561e-04
 [746,] 5.217601e-04 4.362738e-05 1.839310e-04
 [747,] 2.415965e-03 4.357203e-05 8.454070e-04
 [748,] 2.589048e-03 4.357203e-05 9.060107e-04
 [749,] 3.309896e-03 4.357203e-05 1.158396e-03
 [750,] 3.309896e-03 4.356376e-05 1.156333e-03
 [751,] 2.415965e-03 4.357203e-05 8.454070e-04
 [752,] 2.415965e-03 4.357664e-05 8.421048e-04
 [753,] 4.614003e-05 1.425345e-04 1.240433e-05
 [754,] 2.338020e-03 4.357664e-05 8.149281e-04
 [755,] 2.338020e-03 4.354624e-05 8.093862e-04
 [756,] 5.109019e-04 4.354624e-05 1.767459e-04
 [757,] 6.245492e-04 4.353189e-05 2.154404e-04
 [758,] 1.457923e-03 4.930012e-05 7.308581e-04
 [759,] 4.369224e-05 4.710218e-05 1.780512e-05
 [760,] 3.915897e-05 4.390282e-05 1.383589e-05
 [761,] 5.109019e-04 4.356259e-05 1.773221e-04
 [762,] 4.977502e-04 4.355282e-05 1.724195e-04
 [763,] 4.849812e-04 4.354545e-05 1.677430e-04
 [764,] 1.372728e-03 4.832760e-05 6.571779e-04
 [765,] 5.109019e-04 4.352419e-05 1.759311e-04
 [766,] 4.849812e-04 4.352623e-05 1.670746e-04
 [767,] 2.194414e-03 4.354545e-05 7.594586e-04
 [768,] 4.458720e-05 4.725519e-05 1.840574e-05
 [769,] 4.896798e-04 4.349784e-05 1.676264e-04
 [770,] 3.233871e-05 4.557316e-05 1.086525e-05
 [771,] 7.594850e-04 4.736662e-05 3.387529e-04
 [772,] 7.594850e-04 4.729075e-05 3.374400e-04
 [773,] 7.195525e-04 4.734203e-05 3.199731e-04
 [774,] 1.433911e-04 4.705234e-05 5.946294e-05
 [775,] 1.171636e-04 4.712258e-05 4.836306e-05
 [776,] 1.171636e-04 4.714013e-05 4.839728e-05
 [777,] 4.103842e-05 4.783128e-05 1.690033e-05
 [778,] 1.295316e-05 4.381324e-05 4.247706e-06
 [779,] 2.824064e-05 4.551527e-05 9.114212e-06
 [780,] 1.303706e-05 4.376375e-05 4.273546e-06
 [781,] 1.896363e-05 4.363282e-05 6.109852e-06
 [782,] 5.208617e-05 4.351233e-05 1.641776e-05
 [783,] 1.659289e-05 4.831172e-05 5.179093e-06
 [784,] 3.056154e-03 4.664982e-05 7.358362e-04
 [785,] 4.647847e-05 4.352471e-05 1.467129e-05
 [786,] 9.003177e-05 4.678943e-05 3.619545e-05
 [787,] 9.340340e-05 4.670399e-05 3.748306e-05
 [788,] 1.020512e-04 4.677122e-05 4.122912e-05
 [789,] 1.323595e-05 4.359653e-05 4.341811e-06
 [790,] 9.711576e-05 4.673675e-05 3.909332e-05
 [791,] 2.346381e-05 4.560313e-05 7.569477e-06
 [792,] 9.894832e-05 4.670411e-05 3.979154e-05
 [793,] 4.792192e-05 4.813827e-05 2.100522e-05
 [794,] 5.186230e-05 4.366127e-05 1.610600e-05
 [795,] 3.225087e-05 4.559783e-05 1.084099e-05
 [796,] 1.283329e-05 5.009153e-05 4.210825e-06
 [797,] 7.641244e-05 4.341788e-05 2.447960e-05
 [798,] 4.119560e-05 4.560617e-05 1.441179e-05
 [799,] 1.678527e-05 4.667401e-05 5.320410e-06
 [800,] 9.124744e-05 4.669050e-05 3.681153e-05
 [801,] 1.135880e-04 4.659406e-05 4.608703e-05
 [802,] 6.020723e-05 4.558735e-05 2.243861e-05
 [803,] 6.032513e-05 4.557242e-05 2.247716e-05
 [804,] 9.854461e-05 4.582616e-05 3.843383e-05
 [805,] 1.115292e-04 4.576007e-05 4.354112e-05
 [806,] 1.879836e-03 4.702295e-05 1.191321e-03
 [807,] 1.551761e-05 4.634293e-05 4.990999e-06
 [808,] 1.201231e-04 4.654316e-05 5.242117e-05
 [809,] 1.096437e-04 4.647921e-05 4.732440e-05
 [810,] 2.292723e-05 4.582445e-05 7.331345e-06
 [811,] 2.687079e-03 4.353237e-05 7.838274e-04
 [812,] 2.687079e-03 4.352534e-05 7.851616e-04
 [813,] 2.778236e-03 4.350178e-05 8.162444e-04
 [814,] 1.314767e-04 4.360689e-05 3.961366e-05
 [815,] 1.344687e-04 4.357037e-05 4.068147e-05
 [816,] 2.980827e-03 4.349541e-05 8.763125e-04
 [817,] 2.685697e-03 4.349239e-05 7.914671e-04
 [818,] 6.738435e-05 4.549792e-05 2.345342e-05
 [819,] 1.295708e-04 4.360425e-05 3.892943e-05
 [820,] 2.685697e-03 4.346866e-05 7.968721e-04
 [821,] 3.128321e-03 4.348023e-05 9.229384e-04
 [822,] 2.778236e-03 4.346866e-05 8.239192e-04
 [823,] 7.479599e-05 4.587693e-05 2.954794e-05
 [824,] 2.880884e-03 4.348023e-05 8.509858e-04
 [825,] 1.476766e-04 4.357503e-05 4.437863e-05
 [826,] 1.443244e-04 4.358757e-05 4.332805e-05
 [827,] 2.539816e-03 4.346576e-05 7.548665e-04
 [828,] 3.046559e-05 4.551457e-05 1.019746e-05
 [829,] 9.175269e-04 4.590553e-05 2.658351e-04
 [830,] 1.255345e-04 4.352887e-05 3.810710e-05
 [831,] 1.082387e-03 4.589591e-05 3.130552e-04
 [832,] 2.825341e-03 4.342756e-05 8.413209e-04
 [833,] 2.723427e-03 4.346188e-05 8.030533e-04
 [834,] 2.280737e-05 4.551823e-05 7.338960e-06
 [835,] 2.723427e-03 4.345579e-05 8.044383e-04
 [836,] 8.554938e-04 4.590831e-05 2.478697e-04
 [837,] 2.634249e-03 4.343841e-05 7.825123e-04
 [838,] 2.921602e-03 4.344556e-05 8.646610e-04
 [839,] 2.921602e-03 4.344556e-05 8.646610e-04
 [840,] 2.825341e-03 4.344556e-05 8.365877e-04
 [841,] 1.381001e-04 4.356844e-05 4.145309e-05
 [842,] 2.825341e-03 4.343987e-05 8.380355e-04
 [843,] 3.660268e-03 4.342895e-05 1.085425e-03
 [844,] 5.682740e-05 4.604493e-05 2.216105e-05
 [845,] 2.249734e-05 4.546315e-05 7.276403e-06
 [846,] 8.742977e-05 4.573158e-05 3.449883e-05
 [847,] 8.797092e-05 4.632100e-05 3.611954e-05
 [848,] 3.022689e-03 4.336032e-05 9.128549e-04
 [849,] 1.248169e-02 4.443612e-05 4.501096e-03
 [850,] 4.843364e-03 4.337294e-05 1.448097e-03
 [851,] 2.813011e-05 4.669459e-05 8.175805e-06
 [852,] 4.539521e-03 4.334560e-05 1.375707e-03
 [853,] 1.467209e-04 4.546921e-05 5.934717e-05
 [854,] 3.922233e-03 4.333329e-05 1.199261e-03
 [855,] 3.246143e-05 4.570976e-05 1.023947e-05
 [856,] 3.658774e-03 4.332563e-05 1.125574e-03
 [857,] 3.658774e-03 4.332673e-05 1.124644e-03
 [858,] 3.658774e-03 4.332338e-05 1.127576e-03
 [859,] 8.710778e-05 4.680471e-05 3.678642e-05
 [860,] 2.878290e-05 4.691411e-05 8.309014e-06
 [861,] 2.269712e-05 4.528692e-05 7.318665e-06
 [862,] 3.022689e-03 4.331899e-05 9.359432e-04
 [863,] 4.975177e-03 4.331411e-05 1.542720e-03
 [864,] 2.764057e-05 4.442516e-05 9.582495e-06
 [865,] 3.658774e-03 4.330970e-05 1.146116e-03
 [866,] 3.826118e-03 4.330797e-05 1.204468e-03
 [867,] 3.975684e-03 4.330757e-05 1.257867e-03
 [868,] 6.722321e-04 4.594175e-05 1.957413e-04
 [869,] 1.368640e-04 4.362299e-05 4.083127e-05
 [870,] 3.275471e-05 4.425554e-05 1.126044e-05
 [871,] 6.086663e-05 4.660356e-05 2.473111e-05
 [872,] 1.247843e-04 4.416435e-05 3.565437e-05
 [873,] 6.187272e-05 4.701806e-05 2.568644e-05
 [874,] 1.319487e-04 4.416435e-05 3.762135e-05
 [875,] 2.845331e-05 4.602948e-05 8.382073e-06
 [876,] 4.536809e-03 4.339801e-05 1.342755e-03
 [877,] 3.790231e-03 4.347100e-05 1.100838e-03
 [878,] 5.903035e-05 4.660975e-05 2.394378e-05
 [879,] 3.223520e-05 4.573632e-05 1.130902e-05
 [880,] 2.127842e-05 4.527311e-05 6.451397e-06
 [881,] 1.238792e-03 4.528281e-05 4.935337e-04
 [882,] 1.462455e-03 4.534763e-05 5.883136e-04
 [883,] 1.416182e-04 4.469751e-05 5.170795e-05
 [884,] 3.484578e-03 4.336360e-05 1.048895e-03
 [885,] 1.983764e-05 4.532726e-05 6.045617e-06
 [886,] 6.034671e-05 4.712917e-05 2.513397e-05
 [887,] 5.910061e-05 4.712764e-05 2.456996e-05
 [888,] 6.086663e-05 4.712917e-05 2.537068e-05
 [889,] 2.497842e-04 4.650717e-05 6.261376e-05
 [890,] 2.564851e-04 4.657843e-05 6.404016e-05
 [891,] 1.550594e-05 4.631304e-05 4.989775e-06
 [892,] 1.558252e-05 4.632567e-05 5.010598e-06
 [893,] 4.802968e-05 4.633731e-05 1.377787e-05
 [894,] 5.110217e-05 4.618190e-05 2.006769e-05
 [895,] 3.217914e-04 4.579893e-05 9.784246e-05
 [896,] 2.476230e-04 4.718617e-05 6.066618e-05
 [897,] 3.356618e-03 4.340553e-05 9.951988e-04
 [898,] 2.289455e-04 4.708510e-05 5.660333e-05
 [899,] 1.637932e-04 4.414882e-05 4.648977e-05
 [900,] 2.572138e-04 4.731056e-05 6.272112e-05
 [901,] 2.724596e-03 4.343572e-05 8.029755e-04
 [902,] 2.794278e-04 4.736198e-05 6.771266e-05
 [903,] 6.065304e-05 4.724154e-05 2.539100e-05
 [904,] 1.566693e-04 4.408334e-05 4.475882e-05
 [905,] 6.465666e-05 4.746911e-05 2.751559e-05
 [906,] 3.295526e-03 4.340016e-05 9.790829e-04
 [907,] 5.912034e-05 4.745116e-05 2.490433e-05
 [908,] 1.461292e-05 4.673294e-05 4.721369e-06
 [909,] 1.219734e-05 4.609899e-05 4.099674e-06
 [910,] 8.170190e-05 4.605964e-05 4.263280e-05
 [911,] 3.837983e-05 4.394644e-05 1.162633e-05
 [912,] 3.819964e-05 4.675463e-05 1.070003e-05
 [913,] 1.657606e-04 4.420199e-05 5.396866e-05
 [914,] 6.703307e-03 4.647235e-05 1.458977e-03
 [915,] 1.790269e-04 4.470898e-05 4.882170e-05
 [916,] 8.840018e-03 4.583412e-05 4.293837e-03
 [917,] 1.394429e-05 4.840659e-05 4.574188e-06
 [918,] 1.497510e-04 4.451585e-05 4.175059e-05
 [919,] 1.368623e-05 4.655486e-05 4.498335e-06
 [920,] 1.406138e-05 4.827899e-05 4.578239e-06
 [921,] 3.186107e-05 4.536773e-05 9.476857e-06
 [922,] 2.877008e-05 4.422153e-05 9.552476e-06
 [923,] 1.860349e-04 4.426122e-05 6.011384e-05
 [924,] 6.767675e-05 4.767137e-05 2.918574e-05
 [925,] 1.692439e-05 4.692592e-05 5.188451e-06
 [926,] 3.255883e-05 4.494165e-05 9.836684e-06
 [927,] 3.296444e-05 4.482522e-05 9.999631e-06
 [928,] 1.393714e-05 4.720291e-05 4.632222e-06
 [929,] 1.747419e-05 4.674307e-05 5.335024e-06
 [930,] 4.947632e-04 4.602939e-05 1.433297e-04
 [931,] 2.779126e-05 4.573290e-05 9.490241e-06
 [932,] 7.913847e-05 4.787337e-05 3.494366e-05
 [933,] 1.391523e-04 4.428039e-05 4.368628e-05
 [934,] 1.454205e-05 4.626521e-05 4.705448e-06
 [935,] 1.396341e-05 4.661061e-05 4.709130e-06
 [936,] 3.451925e-05 4.344535e-05 1.119109e-05
 [937,] 1.175631e-04 4.410452e-05 3.855940e-05
 [938,] 2.184736e-05 4.496740e-05 7.832880e-06
 [939,] 3.045233e-05 4.489564e-05 9.983471e-06
 [940,] 3.024112e-05 4.490299e-05 9.962925e-06
 [941,] 4.424855e-05 4.568486e-05 1.506239e-05
 [942,] 3.412841e-04 4.424057e-05 1.014636e-04
 [943,] 4.270363e-05 4.567869e-05 1.447146e-05
 [944,] 3.341369e-05 4.566533e-05 1.126432e-05
 [945,] 2.428059e-04 4.431952e-05 7.096748e-05
 [946,] 3.041940e-05 4.566773e-05 1.025222e-05
 [947,] 6.957362e-05 4.580622e-05 2.183421e-05
 [948,] 5.228898e-05 4.375025e-05 1.816153e-05
 [949,] 2.447383e-04 4.442768e-05 9.171797e-05
 [950,] 1.090305e-03 4.420040e-05 4.098594e-04
 [951,] 7.248420e-05 4.510136e-05 2.765651e-05
 [952,] 6.490684e-05 4.518868e-05 2.476302e-05
 [953,] 1.020977e-03 4.412447e-05 3.804694e-04
 [954,] 3.235468e-05 4.565961e-05 1.088282e-05
 [955,] 3.347880e-05 4.694951e-05 1.162439e-05
 [956,] 2.791035e-04 4.430064e-05 8.086481e-05
 [957,] 1.735527e-04 4.519693e-05 6.992080e-05
 [958,] 2.366790e-03 4.366404e-05 8.203985e-04
 [959,] 1.241107e-03 4.412516e-05 4.633285e-04
 [960,] 2.972487e-04 4.439454e-05 8.433828e-05
 [961,] 8.282367e-05 4.579298e-05 2.593803e-05
 [962,] 2.462946e-05 4.495067e-05 8.199782e-06
 [963,] 5.966358e-05 4.412351e-05 1.855575e-05
 [964,] 2.563882e-04 4.418534e-05 7.659192e-05
 [965,] 3.240329e-05 4.567261e-05 1.096423e-05
 [966,] 3.205000e-05 4.566803e-05 1.083401e-05
 [967,] 2.255468e-04 4.438600e-05 6.473531e-05
 [968,] 1.288569e-05 4.564881e-05 4.280528e-06
 [969,] 9.484674e-05 4.576051e-05 2.980582e-05
 [970,] 2.591676e-04 4.416111e-05 7.818005e-05
 [971,] 1.292014e-05 4.564927e-05 4.289532e-06
 [972,] 9.612032e-05 4.574807e-05 3.026461e-05
 [973,] 1.297632e-05 4.565086e-05 4.304898e-06
 [974,] 1.302393e-05 4.564773e-05 4.318426e-06
 [975,] 4.520842e-05 4.412544e-05 1.418923e-05
 [976,] 2.563882e-04 4.425024e-05 7.606628e-05
 [977,] 5.865356e-05 4.380359e-05 2.053024e-05
 [978,] 1.302788e-05 4.563911e-05 4.327013e-06
 [979,] 2.305485e-04 4.420413e-05 6.895735e-05
 [980,] 1.296428e-05 4.562457e-05 4.329407e-06
 [981,] 8.894860e-05 4.570046e-05 2.832782e-05
 [982,] 3.170304e-05 4.569087e-05 1.076760e-05
 [983,] 1.292002e-05 4.562643e-05 4.304865e-06
 [984,] 5.865356e-05 4.392738e-05 2.079552e-05
 [985,] 2.437061e-03 4.403658e-05 8.985445e-04
 [986,] 1.353828e-04 4.572761e-05 4.252822e-05
 [987,] 2.201858e-04 4.430170e-05 6.484761e-05
 [988,] 1.244367e-04 4.572638e-05 3.915812e-05
 [989,] 3.136229e-05 4.569187e-05 1.065241e-05
 [990,] 4.935771e-05 4.382714e-05 1.727254e-05
 [991,] 4.763416e-05 4.391970e-05 1.677261e-05
 [992,] 1.964406e-04 4.440653e-05 5.681471e-05
 [993,] 2.977842e-05 4.569153e-05 1.010470e-05
 [994,] 1.240354e-05 4.385508e-05 4.099289e-06
 [995,] 1.240354e-05 4.386536e-05 4.099088e-06
 [996,] 9.148698e-05 4.567061e-05 2.940518e-05
 [997,] 1.898331e-04 4.427617e-05 7.043850e-05
 [998,] 1.984142e-05 4.416348e-05 6.887347e-06
 [999,] 1.238651e-05 4.391173e-05 4.094911e-06
[1000,] 5.095215e-05 4.377526e-05 1.764800e-05
[1001,] 1.243510e-05 4.393305e-05 4.105962e-06
[1002,] 3.108438e-05 4.629378e-05 1.158363e-05
[1003,] 6.508853e-05 4.516329e-05 1.988787e-05
[1004,] 3.111908e-05 4.620911e-05 1.156024e-05
[1005,] 1.229784e-05 4.403794e-05 4.078442e-06
[1006,] 6.777172e-05 4.560505e-05 2.217782e-05
[1007,] 1.252964e-05 4.412785e-05 4.124096e-06
[1008,] 1.240051e-05 4.417531e-05 4.093653e-06
[1009,] 2.892513e-05 4.641737e-05 1.071340e-05
[1010,] 1.241411e-05 4.423894e-05 4.096160e-06
[1011,] 4.503761e-04 4.581589e-05 2.134172e-04
[1012,] 1.429205e-05 4.595354e-05 4.855523e-06
[1013,] 5.442366e-05 4.555212e-05 1.844133e-05
[1014,] 4.214827e-05 4.921355e-05 1.217809e-05
[1015,] 3.984359e-05 4.486760e-05 1.371758e-05
[1016,] 1.894375e-05 4.809222e-05 6.423134e-06
[1017,] 3.362583e-05 4.627948e-05 1.198068e-05
[1018,] 2.144964e-05 4.565620e-05 7.279940e-06
[1019,] 3.244532e-05 4.857407e-05 1.304304e-05
[1020,] 1.495207e-05 4.503576e-05 5.048319e-06
[1021,] 1.256313e-05 4.483561e-05 4.170019e-06
[1022,] 2.110102e-05 4.558856e-05 7.121408e-06
[1023,] 2.895930e-05 4.736550e-05 1.167150e-05
[1024,] 3.972913e-05 6.146882e-05 2.499125e-05
[1025,] 2.223535e-05 4.833253e-05 8.505855e-06
[1026,] 2.046846e-05 4.560855e-05 6.921964e-06
[1027,] 3.165559e-05 4.563538e-05 1.056850e-05
[1028,] 1.371346e-05 4.526529e-05 4.642206e-06
[1029,] 3.432795e-05 4.624308e-05 1.226350e-05
[1030,] 3.930565e-05 5.102842e-05 2.159806e-05
[1031,] 1.778642e-05 4.816524e-05 6.525512e-06
[1032,] 3.387429e-05 4.614477e-05 1.201191e-05
[1033,] 2.210063e-05 4.561973e-05 7.490090e-06
[1034,] 3.421791e-05 4.615713e-05 1.216177e-05
[1035,] 1.811513e-05 4.559387e-05 5.943506e-06
[1036,] 1.662668e-05 4.478096e-05 5.663612e-06
[1037,] 1.808353e-05 4.563229e-05 5.933886e-06
[1038,] 1.211823e-05 4.463897e-05 4.029253e-06
[1039,] 1.900342e-05 4.554408e-05 6.313891e-06
[1040,] 1.529714e-05 4.482755e-05 5.203207e-06
[1041,] 1.970001e-05 4.610071e-05 6.740969e-06
[1042,] 1.393088e-05 4.437272e-05 4.565356e-06
[1043,] 4.033994e-05 7.009245e-05 1.656423e-05
[1044,] 1.920563e-05 4.594918e-05 6.206287e-06
[1045,] 2.118291e-05 4.577450e-05 7.261226e-06
[1046,] 1.889827e-05 4.429471e-05 6.501432e-06
[1047,] 1.942277e-05 4.415011e-05 6.641283e-06
[1048,] 1.942277e-05 4.413202e-05 6.634776e-06
[1049,] 1.962012e-05 4.415213e-05 6.717552e-06
[1050,] 1.928368e-05 4.408224e-05 6.574573e-06
[1051,] 4.174274e-05 6.724243e-05 1.723118e-05
[1052,] 2.077179e-05 4.399767e-05 7.053370e-06
[1053,] 3.538592e-05 4.804614e-05 2.709622e-05
[1054,] 1.461276e-05 4.418121e-05 4.959976e-06
[1055,] 3.349442e-05 4.620394e-05 1.190445e-05
[1056,] 1.859466e-05 4.621691e-05 6.031420e-06
[1057,] 2.032340e-05 4.394516e-05 6.879567e-06
[1058,] 1.989399e-05 4.393074e-05 6.723836e-06
[1059,] 2.150192e-05 4.395066e-05 7.287939e-06
[1060,] 2.096136e-05 4.392160e-05 7.083654e-06
[1061,] 1.405189e-05 4.409788e-05 4.747822e-06
[1062,] 1.840810e-05 4.586202e-05 6.005033e-06
[1063,] 1.867672e-05 4.604824e-05 6.059073e-06
[1064,] 1.872148e-05 4.587922e-05 6.078980e-06
[1065,] 2.100336e-05 4.402892e-05 7.158572e-06
[1066,] 3.356931e-05 4.801821e-05 2.542886e-05
[1067,] 1.958094e-05 4.411247e-05 6.696440e-06
[1068,] 1.218275e-05 4.657564e-05 4.090290e-06
[1069,] 1.369833e-05 4.442230e-05 4.660848e-06
[1070,] 1.837139e-05 4.594805e-05 5.992010e-06
[1071,] 3.396017e-05 4.627194e-05 1.214494e-05
[1072,] 1.893300e-05 4.577256e-05 6.143214e-06
[1073,] 2.461656e-05 4.591390e-05 8.553742e-06
[1074,] 1.894614e-05 4.573270e-05 6.424207e-06
[1075,] 8.654671e-05 4.740939e-05 3.786379e-05
[1076,] 3.310288e-05 4.609260e-05 1.167214e-05
[1077,] 2.342662e-05 1.032459e-04 1.352258e-05
[1078,] 6.234304e-05 4.780696e-05 2.745418e-05
[1079,] 6.685419e-05 4.783715e-05 2.978524e-05
[1080,] 3.325962e-05 6.925406e-05 2.274869e-05
[1081,] 8.925409e-05 4.698833e-05 3.878341e-05
[1082,] 4.553368e-05 5.638352e-05 1.962282e-05
[1083,] 1.776196e-05 4.495646e-05 5.944592e-06
[1084,] 3.932719e-05 4.562560e-05 1.304658e-05
[1085,] 4.410677e-05 4.848765e-05 1.829687e-05
[1086,] 3.913654e-05 4.837135e-05 1.600314e-05
[1087,] 7.400609e-05 4.729060e-05 3.212916e-05
[1088,] 1.754436e-05 4.501422e-05 5.876580e-06
[1089,] 3.648002e-05 5.420032e-05 1.532554e-05
[1090,] 1.747557e-05 4.496878e-05 5.804668e-06
[1091,] 4.046423e-05 4.837587e-05 1.660874e-05
[1092,] 1.746280e-05 4.496460e-05 5.801814e-06
[1093,] 3.185875e-05 5.458648e-05 1.320797e-05
[1094,] 1.529970e-05 4.570266e-05 5.109226e-06
[1095,] 2.902474e-05 5.421561e-05 1.190923e-05
[1096,] 7.069168e-05 4.695420e-05 2.999786e-05
[1097,] 3.651401e-05 4.634942e-05 1.401762e-05
[1098,] 8.546723e-05 4.702932e-05 3.707367e-05
[1099,] 8.352504e-05 4.698382e-05 3.606074e-05
[1100,] 1.748913e-05 4.495741e-05 5.810691e-06
[1101,] 8.925341e-05 4.698030e-05 3.875344e-05
[1102,] 7.591686e-05 4.699588e-05 3.251086e-05
[1103,] 3.495485e-05 4.653074e-05 1.345062e-05
[1104,] 7.376322e-05 4.696969e-05 3.145641e-05
[1105,] 2.737814e-05 4.568426e-05 9.101333e-06
[1106,] 2.708239e-05 5.485616e-05 1.103547e-05
[1107,] 8.049626e-05 4.713083e-05 3.492594e-05
[1108,] 2.708239e-05 5.745457e-05 1.107557e-05
[1109,] 2.746483e-05 5.528811e-05 1.121688e-05
[1110,] 8.479269e-05 4.715079e-05 3.701132e-05
[1111,] 1.532728e-05 4.570266e-05 5.121662e-06
[1112,] 8.418578e-05 4.716544e-05 3.675224e-05
[1113,] 3.348844e-05 4.682536e-05 1.295216e-05
[1114,] 2.687279e-05 5.471118e-05 1.093611e-05
[1115,] 3.348844e-05 4.679635e-05 1.294149e-05
[1116,] 8.106681e-05 4.715079e-05 3.523621e-05
[1117,] 2.650361e-05 5.608526e-05 1.079086e-05
[1118,] 7.346461e-05 4.716544e-05 3.165337e-05
[1119,] 7.396678e-05 4.716544e-05 3.189132e-05
[1120,] 1.737224e-05 4.495403e-05 5.775285e-06
[1121,] 7.612961e-05 4.716544e-05 3.291719e-05
[1122,] 1.736772e-05 4.495322e-05 5.774292e-06
[1123,] 1.736947e-05 4.495314e-05 5.774639e-06
[1124,] 1.737625e-05 4.495307e-05 5.776845e-06
[1125,] 1.776734e-05 4.495423e-05 5.900430e-06
[1126,] 8.228327e-05 4.714150e-05 3.578167e-05
[1127,] 2.978875e-05 5.078228e-05 1.217993e-05
[1128,] 6.773034e-05 5.959356e-05 4.077557e-05
[1129,] 8.228327e-05 4.714150e-05 3.578167e-05
[1130,] 2.994104e-05 5.166708e-05 1.227922e-05
[1131,] 8.228327e-05 4.712562e-05 3.574969e-05
[1132,] 1.736585e-05 4.495404e-05 5.773575e-06
[1133,] 7.396678e-05 4.718974e-05 3.192004e-05
[1134,] 8.352504e-05 4.717370e-05 3.643861e-05
[1135,] 8.418578e-05 4.717370e-05 3.675398e-05
[1136,] 2.338221e-05 4.986695e-05 9.176959e-06
[1137,] 6.621368e-05 5.977292e-05 3.951126e-05
[1138,] 6.875285e-05 5.674364e-05 4.015276e-05
[1139,] 6.875285e-05 5.864026e-05 4.118228e-05
[1140,] 1.798180e-05 4.570907e-05 6.006374e-06
[1141,] 8.106681e-05 4.702313e-05 3.496846e-05
[1142,] 1.721155e-05 4.495299e-05 5.723121e-06
[1143,] 7.671073e-05 4.702313e-05 3.291948e-05
[1144,] 1.728878e-05 4.561355e-05 5.771033e-06
[1145,] 1.689242e-05 4.561302e-05 5.637015e-06
[1146,] 1.713831e-05 4.495385e-05 5.694936e-06
[1147,] 1.682634e-05 4.561164e-05 5.607712e-06
[1148,] 6.621368e-05 5.272139e-05 3.588413e-05
[1149,] 6.821452e-05 5.123809e-05 3.664818e-05
[1150,] 6.821452e-05 5.096242e-05 3.649192e-05
[1151,] 1.719190e-05 4.865081e-05 6.390565e-06
[1152,] 1.558415e-05 4.561077e-05 5.198340e-06
[1153,] 9.261096e-05 4.680646e-05 3.996720e-05
[1154,] 1.742705e-05 4.495802e-05 5.793681e-06
[1155,] 1.743845e-05 4.495298e-05 5.797432e-06
[1156,] 7.503722e-05 4.666848e-05 3.148372e-05
[1157,] 1.814905e-05 4.560154e-05 6.053874e-06
[1158,] 7.396678e-05 4.665414e-05 3.096889e-05
[1159,] 1.803297e-05 4.495351e-05 5.989961e-06
[1160,] 8.049626e-05 4.662690e-05 3.389220e-05
[1161,] 1.752040e-05 4.495376e-05 5.826450e-06
[1162,] 7.671073e-05 4.676487e-05 3.243400e-05
[1163,] 8.352504e-05 4.672235e-05 3.548554e-05
[1164,] 1.870923e-05 4.495364e-05 6.211971e-06
[1165,] 2.016241e-05 5.152415e-05 7.494433e-06
[1166,] 1.840802e-05 4.938281e-05 6.969105e-06
[1167,] 1.555976e-05 4.560543e-05 5.188945e-06
[1168,] 7.612961e-05 4.666848e-05 3.198241e-05
[1169,] 8.504341e-05 4.662690e-05 3.598972e-05
[1170,] 8.565354e-05 4.662690e-05 3.626920e-05
[1171,] 1.613716e-05 4.560513e-05 5.386210e-06
[1172,] 8.190728e-05 4.661400e-05 3.452681e-05
[1173,] 1.743845e-05 4.495951e-05 5.799374e-06
[1174,] 1.069883e-04 4.761004e-05 4.892775e-05
[1175,] 1.959954e-05 4.926425e-05 7.473179e-06
[1176,] 7.838221e-05 4.662690e-05 3.292807e-05
[1177,] 9.050013e-05 4.664115e-05 3.857183e-05
[1178,] 1.755185e-05 4.495477e-05 5.836953e-06
[1179,] 8.603022e-05 4.890211e-05 5.447777e-05
[1180,] 1.649920e-05 4.560601e-05 5.510737e-06
[1181,] 8.741844e-05 4.890211e-05 5.573309e-05
[1182,] 1.051056e-04 4.657035e-05 4.511091e-05
[1183,] 8.603022e-05 4.890211e-05 5.447777e-05
[1184,] 8.883716e-05 4.890211e-05 5.702206e-05
[1185,] 9.548336e-05 4.654520e-05 4.058934e-05
[1186,] 1.754159e-05 4.495584e-05 5.833894e-06
[1187,] 1.003027e-04 4.653144e-05 4.278257e-05
[1188,] 1.740736e-05 4.495685e-05 5.789386e-06
[1189,] 8.531500e-05 4.887937e-05 5.358451e-05
[1190,] 1.783146e-05 4.754418e-05 6.555146e-06
[1191,] 1.624940e-05 4.560727e-05 5.427267e-06
[1192,] 9.028715e-05 4.887937e-05 5.807233e-05
[1193,] 9.369421e-05 4.885875e-05 5.701838e-05
[1194,] 9.722631e-05 4.556326e-05 3.250542e-05
[1195,] 2.204902e-05 4.955226e-05 8.559554e-06
[1196,] 8.546723e-05 4.647933e-05 3.580389e-05
[1197,] 1.684566e-05 4.794806e-05 6.177839e-06
[1198,] 1.027051e-04 4.650530e-05 4.380507e-05
[1199,] 9.031689e-05 4.884050e-05 5.299395e-05
[1200,] 1.737546e-05 4.496508e-05 5.778689e-06
[1201,] 9.710029e-05 4.883613e-05 6.012141e-05
[1202,] 9.217097e-05 4.883613e-05 5.547164e-05
[1203,] 1.027051e-04 4.647933e-05 4.372502e-05
[1204,] 2.861636e-05 4.536549e-05 9.542144e-06
[1205,] 1.003027e-04 4.645354e-05 4.255020e-05
[1206,] 1.743631e-05 4.496434e-05 5.802510e-06
[1207,] 1.011201e-04 4.649291e-05 4.304176e-05
[1208,] 7.155348e-05 4.887937e-05 3.491013e-05
[1209,] 8.779623e-05 4.810836e-05 4.437795e-05
[1210,] 2.513988e-05 5.000118e-05 9.965490e-06
[1211,] 1.754098e-05 4.496153e-05 5.836318e-06
[1212,] 1.043232e-04 4.651897e-05 4.458964e-05
[1213,] 1.622528e-05 4.561611e-05 5.422089e-06
[1214,] 9.744994e-05 4.656772e-05 4.160428e-05
[1215,] 1.027051e-04 4.654520e-05 4.392737e-05
[1216,] 1.617825e-05 4.561655e-05 5.406162e-06
[1217,] 1.034715e-04 4.657035e-05 4.435726e-05
[1218,] 1.617825e-05 4.561699e-05 5.406375e-06
[1219,] 1.034715e-04 4.661092e-05 4.448148e-05
[1220,] 9.956734e-05 4.661092e-05 4.267675e-05
[1221,] 1.751421e-05 4.495841e-05 5.825820e-06
[1222,] 1.068543e-04 4.662368e-05 4.608854e-05
[1223,] 1.027051e-04 4.662368e-05 4.416547e-05
[1224,] 2.299781e-05 5.024367e-05 9.060004e-06
[1225,] 1.950115e-05 5.025050e-05 7.520971e-06
[1226,] 1.034715e-04 4.617116e-05 4.310962e-05
[1227,] 1.890450e-05 4.998047e-05 7.232919e-06
[1228,] 1.945941e-05 5.033121e-05 7.509627e-06
[1229,] 1.027051e-04 4.618262e-05 4.280659e-05
[1230,] 1.011201e-04 4.620680e-05 4.217903e-05
[1231,] 1.748390e-05 4.501727e-05 5.811391e-06
[1232,] 2.123799e-05 4.561739e-05 7.097139e-06
[1233,] 1.748219e-05 4.503046e-05 5.815778e-06
[1234,] 1.688703e-05 5.010108e-05 6.355129e-06
[1235,] 1.644141e-05 5.001803e-05 6.152774e-06
[1236,] 1.659350e-05 4.999780e-05 6.217454e-06
[1237,] 9.418693e-05 4.626067e-05 3.922944e-05
[1238,] 2.256905e-05 4.561714e-05 7.553185e-06
[1239,] 1.302342e-05 4.582021e-05 4.287190e-06
[1240,] 2.262984e-05 4.561725e-05 7.574120e-06
[1241,] 9.494460e-05 4.628542e-05 3.963844e-05
[1242,] 9.350516e-05 4.628542e-05 3.899477e-05
[1243,] 1.073852e-04 4.692842e-05 4.727221e-05
[1244,] 9.202850e-05 4.632229e-05 3.843537e-05
[1245,] 1.748782e-05 4.500890e-05 5.811957e-06
[1246,] 1.748715e-05 4.501483e-05 5.811767e-06
[1247,] 9.494460e-05 4.624213e-05 3.951416e-05
[1248,] 1.688703e-05 4.905730e-05 6.284079e-06
[1249,] 1.490027e-05 4.510306e-05 4.905179e-06
[1250,] 1.891105e-05 4.575802e-05 6.762474e-06
[1251,] 1.673859e-05 4.915969e-05 6.226876e-06
[1252,] 9.434279e-05 4.629098e-05 3.938380e-05
[1253,] 2.288849e-05 4.563345e-05 7.677240e-06
[1254,] 1.750192e-05 4.494967e-05 5.817485e-06
[1255,] 2.295392e-05 4.563393e-05 7.700353e-06
[1256,] 2.302028e-05 4.563345e-05 7.722597e-06
[1257,] 1.885028e-05 4.853080e-05 7.066497e-06
[1258,] 2.302028e-05 4.563133e-05 7.719858e-06
[1259,] 1.673859e-05 4.877493e-05 6.200498e-06
[1260,] 2.308757e-05 4.562274e-05 7.727139e-06
[1261,] 2.302028e-05 4.563184e-05 7.720021e-06
[1262,] 1.714794e-05 4.531727e-05 5.697708e-06
[1263,] 1.752519e-05 4.499938e-05 5.821050e-06
[1264,] 1.753407e-05 4.495306e-05 5.828849e-06
[1265,] 2.308757e-05 4.562598e-05 7.732810e-06
[1266,] 2.269011e-05 4.562393e-05 7.585230e-06
[1267,] 2.057101e-05 4.570991e-05 6.779541e-06
[1268,] 2.274896e-05 4.562368e-05 7.604698e-06
[1269,] 2.293074e-05 4.562428e-05 7.667620e-06
[1270,] 2.274896e-05 4.562436e-05 7.606065e-06
[1271,] 1.558171e-05 4.483665e-05 5.178044e-06
[1272,] 2.305634e-05 4.562436e-05 7.710440e-06
[1273,] 2.280868e-05 4.562480e-05 7.627217e-06
[1274,] 2.299309e-05 4.562644e-05 7.693030e-06
[1275,] 2.269011e-05 4.562436e-05 7.586072e-06
[1276,] 2.269011e-05 4.562480e-05 7.586203e-06
[1277,] 1.775551e-05 4.500980e-05 5.886122e-06
[1278,] 2.263212e-05 4.562498e-05 7.566830e-06
[1279,] 2.256932e-05 4.562498e-05 7.545481e-06
[1280,] 2.256932e-05 4.562506e-05 7.545644e-06
[1281,] 2.256932e-05 4.562506e-05 7.545644e-06
[1282,] 2.221153e-05 4.562559e-05 7.424175e-06
[1283,] 1.780169e-05 4.495302e-05 5.917093e-06
[1284,] 2.215576e-05 4.562576e-05 7.405452e-06
[1285,] 1.777936e-05 4.500113e-05 5.895070e-06
[1286,] 1.008108e-04 4.737751e-05 4.533406e-05
[1287,] 2.076627e-05 4.569272e-05 6.848406e-06
[1288,] 2.210590e-05 4.562620e-05 7.388571e-06
[1289,] 2.205684e-05 4.562629e-05 7.371988e-06
[1290,] 1.782485e-05 4.499727e-05 5.909864e-06
[1291,] 1.555426e-05 4.484225e-05 5.170920e-06
[1292,] 1.787646e-05 4.499978e-05 5.926498e-06
[1293,] 2.215576e-05 4.562602e-05 7.405274e-06
[1294,] 1.417180e-05 4.804639e-05 4.761221e-06
[1295,] 1.787646e-05 4.499714e-05 5.927289e-06
[1296,] 2.215576e-05 4.562654e-05 7.405529e-06
[1297,] 1.559857e-05 4.484235e-05 5.189197e-06
[1298,] 2.226310e-05 4.562691e-05 7.442691e-06
[1299,] 2.215576e-05 4.562636e-05 7.405241e-06
[1300,] 1.787646e-05 4.498615e-05 5.929215e-06
[1301,] 2.221153e-05 4.562670e-05 7.424205e-06
[1302,] 1.782485e-05 4.498724e-05 5.914542e-06
[1303,] 1.785155e-05 4.498527e-05 5.923729e-06
[1304,] 2.226310e-05 4.562628e-05 7.441035e-06
[1305,] 2.226310e-05 4.562653e-05 7.440855e-06
[1306,] 7.285930e-05 4.561609e-05 2.436943e-05
[1307,] 1.082856e-04 4.752184e-05 4.940894e-05
[1308,] 1.789137e-05 4.496503e-05 5.956382e-06
[1309,] 2.220353e-05 4.562636e-05 7.420297e-06
[1310,] 2.253328e-05 4.562722e-05 7.533327e-06
[1311,] 2.264723e-05 4.562765e-05 7.572872e-06
[1312,] 2.200857e-05 4.562811e-05 7.356083e-06
[1313,] 2.221153e-05 4.562620e-05 7.422730e-06
[1314,] 2.221153e-05 4.562620e-05 7.422730e-06
[1315,] 2.226310e-05 4.562595e-05 7.439821e-06
[1316,] 1.782485e-05 4.497024e-05 5.921054e-06
[1317,] 2.226310e-05 4.561760e-05 7.431425e-06
[1318,] 2.236868e-05 4.562559e-05 7.474321e-06
[1319,] 2.231547e-05 4.562559e-05 7.456264e-06
[1320,] 2.221153e-05 4.562563e-05 7.420375e-06
[1321,] 2.210590e-05 4.562519e-05 7.383680e-06
[1322,] 1.566805e-05 4.864501e-05 5.730748e-06
[1323,] 1.555426e-05 4.485114e-05 5.187680e-06
[1324,] 1.785155e-05 4.496950e-05 5.930511e-06
[1325,] 2.028022e-05 4.944171e-05 7.773753e-06
[1326,] 2.236868e-05 4.562526e-05 7.472161e-06
[1327,] 1.048938e-04 4.679104e-05 4.564087e-05
[1328,] 1.630190e-05 4.621172e-05 5.811681e-06
[1329,] 1.715457e-05 4.621172e-05 6.147469e-06
[1330,] 1.673509e-05 4.850961e-05 6.178816e-06
[1331,] 1.771302e-05 4.616830e-05 6.364008e-06
[1332,] 7.887962e-05 4.556516e-05 2.662199e-05
[1333,] 2.597418e-05 4.562731e-05 8.648461e-06
[1334,] 1.688682e-05 4.534102e-05 5.950015e-06
[1335,] 1.734618e-05 4.509869e-05 5.814896e-06
[1336,] 1.701695e-05 4.532300e-05 5.997986e-06
[1337,] 1.688682e-05 4.534102e-05 5.950015e-06
[1338,] 1.680276e-05 4.700147e-05 6.090147e-06
[1339,] 1.604266e-05 4.712016e-05 5.785418e-06
[1340,] 1.627648e-05 4.702980e-05 5.875450e-06
[1341,] 1.716329e-05 4.542038e-05 6.068429e-06
[1342,] 1.701695e-05 4.545832e-05 6.016237e-06
[1343,] 1.615801e-05 4.707102e-05 5.829593e-06
[1344,] 1.627648e-05 4.708686e-05 5.879834e-06
[1345,] 1.756449e-05 4.596780e-05 6.271098e-06
[1346,] 1.756449e-05 4.581261e-05 6.253304e-06
[1347,] 1.627648e-05 4.714447e-05 5.884226e-06
[1348,] 1.716329e-05 4.552843e-05 6.081224e-06
[1349,] 2.599071e-05 4.562696e-05 8.654115e-06
[1350,] 1.745213e-05 4.554799e-05 6.195849e-06
[1351,] 2.603411e-05 4.562674e-05 8.668203e-06
[1352,] 1.745213e-05 4.513249e-05 6.142534e-06
[1353,] 1.688682e-05 4.556767e-05 5.978047e-06
[1354,] 1.650035e-05 4.556767e-05 5.827237e-06
[1355,] 1.650035e-05 4.558745e-05 5.829290e-06
[1356,] 2.602691e-05 4.562693e-05 8.665585e-06
[1357,] 2.007688e-05 4.610552e-05 7.298882e-06
[1358,] 1.978236e-05 4.582113e-05 7.140380e-06
[1359,] 2.163500e-05 4.661309e-05 7.986080e-06
[1360,] 2.186670e-05 4.661309e-05 8.079777e-06
[1361,] 2.120793e-05 4.657668e-05 7.807750e-06
[1362,] 2.120793e-05 4.653021e-05 7.800506e-06
[1363,] 2.120793e-05 4.653021e-05 7.800506e-06
[1364,] 2.098991e-05 4.653021e-05 7.712610e-06
[1365,] 2.278475e-05 4.635009e-05 8.403310e-06
[1366,] 2.131681e-05 4.760595e-05 8.019993e-06
[1367,] 2.098991e-05 4.664720e-05 7.730363e-06
[1368,] 2.089179e-05 4.783229e-05 7.869008e-06
[1369,] 2.067730e-05 4.783229e-05 7.779144e-06
[1370,] 2.473462e-05 4.567303e-05 8.256396e-06
[1371,] 2.053940e-05 4.764693e-05 7.698731e-06
[1372,] 2.600745e-05 4.562885e-05 8.658629e-06
[1373,] 2.117073e-05 4.637220e-05 7.760547e-06
[1374,] 2.471742e-05 4.565218e-05 8.233662e-06
[1375,] 2.596316e-05 4.562949e-05 8.645459e-06
[1376,] 2.468590e-05 4.566990e-05 8.195805e-06
[1377,] 5.975922e-05 4.492697e-05 2.963823e-04
[1378,] 3.363275e-05 4.449712e-05 6.587320e-05
[1379,] 6.350571e-05 4.449600e-05 1.237897e-04
[1380,] 6.350571e-05 4.449712e-05 1.225970e-04
[1381,] 9.617321e-03 4.480346e-05 9.676029e-02
[1382,] 6.712151e-05 4.449818e-05 1.282688e-04
[1383,] 2.596316e-05 4.563014e-05 8.645432e-06
[1384,] 2.595782e-05 4.563137e-05 8.644659e-06
[1385,] 6.648716e-05 4.449712e-05 1.270422e-04
[1386,] 9.254963e-03 4.479023e-05 8.800593e-02
[1387,] 1.196227e-02 4.479901e-05 1.182323e-01
[1388,] 2.471831e-05 4.566990e-05 8.238374e-06
[1389,] 1.120845e-02 4.479672e-05 1.096899e-01
[1390,] 9.901323e-03 4.478745e-05 9.011361e-02
[1391,] 4.609089e-05 4.449938e-05 8.802035e-05
[1392,] 2.472069e-05 4.565658e-05 8.228104e-06
[1393,] 9.539483e-03 4.481141e-05 9.708894e-02
[1394,] 5.443292e-05 4.449818e-05 1.045468e-04
[1395,] 2.595888e-05 4.563075e-05 8.644592e-06
[1396,] 2.595817e-05 4.563033e-05 8.644553e-06
[1397,] 2.558320e-05 4.534938e-05 8.406313e-06
[1398,] 9.758525e-03 4.480864e-05 9.752879e-02
[1399,] 2.472498e-05 4.564282e-05 8.245377e-06
[1400,] 9.365032e-03 4.479351e-05 8.763742e-02
[1401,] 3.406642e-05 4.449407e-05 6.799008e-05
[1402,] 2.473856e-05 4.564376e-05 8.256624e-06
[1403,] 2.475840e-05 4.563808e-05 8.268987e-06
[1404,] 1.209981e-02 4.480647e-05 1.199291e-01
[1405,] 2.596316e-05 4.562507e-05 8.645438e-06
[1406,] 3.228236e-05 4.450579e-05 6.254348e-05
[1407,] 1.927486e-05 4.580369e-05 6.368338e-06
[1408,] 1.621207e-05 4.604655e-05 5.407115e-06
[1409,] 1.621317e-05 4.604114e-05 5.412896e-06
[1410,] 1.621782e-05 4.606246e-05 5.401185e-06
[1411,] 1.927486e-05 4.580351e-05 6.368464e-06
[1412,] 1.621210e-05 4.603190e-05 5.409644e-06
[1413,] 2.034136e-05 4.580626e-05 6.686209e-06
[1414,] 2.044566e-05 4.579347e-05 6.720834e-06
[1415,] 1.624247e-05 4.606023e-05 5.397475e-06
[1416,] 1.624247e-05 4.601252e-05 5.397423e-06
[1417,] 2.595782e-05 4.562818e-05 8.644477e-06
[1418,] 4.335989e-05 4.450299e-05 9.912751e-05
[1419,] 5.103569e-05 4.450240e-05 1.195080e-04
[1420,] 2.203333e-05 4.579531e-05 7.208994e-06
[1421,] 1.694203e-05 4.571076e-05 5.569597e-06
[1422,] 6.483339e-05 4.453885e-05 2.100168e-04
[1423,] 1.668510e-05 4.567986e-05 5.501746e-06
[1424,] 1.702928e-05 4.531470e-05 5.676561e-06
[1425,] 1.788617e-05 4.547050e-05 5.792761e-06
[1426,] 2.403033e-05 4.447256e-05 7.975184e-06
[1427,] 2.348404e-05 4.447251e-05 7.793413e-06
[1428,] 1.495830e-05 4.449562e-05 5.005543e-06
[1429,] 1.539230e-05 4.449239e-05 5.150614e-06
[1430,] 1.557507e-05 4.450922e-05 5.221082e-06
[1431,] 1.501697e-05 4.450922e-05 5.031961e-06
[1432,] 2.931069e-05 4.451542e-05 1.018116e-05
[1433,] 1.480150e-05 4.450922e-05 4.958653e-06
[1434,] 1.551332e-05 4.450361e-05 5.197863e-06
[1435,] 1.551332e-05 4.450738e-05 5.199796e-06
[1436,] 1.534089e-05 4.450922e-05 5.141459e-06
[1437,] 1.528585e-05 4.451126e-05 5.124341e-06
[1438,] 1.545658e-05 4.450922e-05 5.180798e-06
[1439,] 1.608626e-05 4.450335e-05 5.392038e-06
[1440,] 3.320005e-05 4.514199e-05 1.048298e-05
[1441,] 1.575140e-05 4.447235e-05 5.255802e-06
[1442,] 1.829181e-05 4.578837e-05 5.931552e-06
[1443,] 1.595178e-05 4.448164e-05 5.331810e-06
[1444,] 1.551332e-05 4.447137e-05 5.174993e-06
[1445,] 3.807225e-05 4.495253e-05 1.203743e-05
[1446,] 4.143194e-05 4.497889e-05 1.302310e-05
[1447,] 1.575140e-05 4.447137e-05 5.254699e-06
[1448,] 1.700999e-05 4.573493e-05 5.552597e-06
[1449,] 4.135048e-05 4.500454e-05 1.297700e-05
[1450,] 3.736365e-05 4.499660e-05 1.177219e-05
[1451,] 1.614982e-05 4.446231e-05 5.365567e-06
[1452,] 3.942060e-05 4.500585e-05 1.238865e-05
[1453,] 1.798323e-05 4.573275e-05 5.851035e-06
[1454,] 1.779132e-05 4.560369e-05 5.897028e-06
[1455,] 1.601387e-05 4.446240e-05 5.318514e-06
[1456,] 1.595277e-05 4.446252e-05 5.297241e-06
[1457,] 3.894758e-05 4.501217e-05 1.223795e-05
[1458,] 3.942060e-05 4.501217e-05 1.238172e-05
[1459,] 3.852917e-05 4.501645e-05 1.210625e-05
[1460,] 3.894758e-05 4.501217e-05 1.223795e-05
[1461,] 1.601387e-05 4.446266e-05 5.316440e-06
[1462,] 1.923484e-05 4.575120e-05 6.230035e-06
[1463,] 4.084238e-05 4.502234e-05 1.279298e-05
[1464,] 4.186801e-05 4.501793e-05 1.310877e-05
[1465,] 1.502781e-05 4.446283e-05 4.990111e-06
[1466,] 1.893464e-05 4.560066e-05 6.275471e-06
[1467,] 4.506632e-05 4.499091e-05 1.411316e-05
[1468,] 1.407138e-05 4.448424e-05 4.662536e-06
[1469,] 1.514527e-05 4.447502e-05 5.023692e-06
[1470,] 1.485634e-05 4.447244e-05 4.938030e-06
[1471,] 1.476163e-05 4.453028e-05 4.945681e-06
[1472,] 1.876596e-05 4.560636e-05 6.215393e-06
[1473,] 4.061977e-05 4.480427e-05 1.308196e-05
[1474,] 1.511835e-05 4.450525e-05 5.053816e-06
[1475,] 4.280672e-05 4.463148e-05 1.423330e-05
[1476,] 3.423378e-05 4.530980e-05 1.067852e-05
[1477,] 1.591854e-05 4.466397e-05 5.233332e-06
[1478,] 4.012505e-05 4.487552e-05 1.280025e-05
[1479,] 1.558007e-05 4.449183e-05 5.197958e-06
[1480,] 1.656425e-05 4.448735e-05 5.520428e-06
[1481,] 1.669426e-05 4.448735e-05 5.563805e-06
[1482,] 1.577559e-05 4.469501e-05 5.176445e-06
[1483,] 4.061926e-05 4.490943e-05 1.290006e-05
[1484,] 4.317680e-05 4.500870e-05 1.353680e-05
[1485,] 1.545750e-05 4.448803e-05 5.152312e-06
[1486,] 1.554826e-05 4.469225e-05 5.104959e-06
[1487,] 1.512258e-05 4.449846e-05 5.041205e-06
[1488,] 1.570965e-05 4.470295e-05 5.152955e-06
[1489,] 1.490211e-05 4.449348e-05 4.959339e-06
[1490,] 1.524837e-05 4.471778e-05 5.004828e-06
[1491,] 1.542662e-05 4.471485e-05 5.062211e-06
[1492,] 1.617791e-05 4.556869e-05 5.404103e-06
[1493,] 1.974149e-05 4.560950e-05 6.536718e-06
[1494,] 1.439676e-05 4.451829e-05 4.766097e-06
[1495,] 4.012505e-05 4.494398e-05 1.269846e-05
[1496,] 1.507801e-05 4.487279e-05 4.917523e-06
[1497,] 3.701425e-05 4.469771e-05 1.194590e-05
[1498,] 3.963980e-05 4.497143e-05 1.251417e-05
[1499,] 2.070548e-05 4.560286e-05 6.883031e-06
[1500,] 2.070548e-05 4.560322e-05 6.881358e-06
[1501,] 1.412641e-05 4.450341e-05 4.691203e-06
[1502,] 1.407823e-05 4.451179e-05 4.680510e-06
[1503,] 1.959826e-05 4.562300e-05 6.478668e-06
[1504,] 1.446902e-05 4.450229e-05 4.807741e-06
[1505,] 1.389390e-05 4.451230e-05 4.616494e-06
[1506,] 1.156548e-04 4.598633e-05 4.844690e-05
[1507,] 3.294853e-05 4.519345e-05 1.039387e-05
[1508,] 3.331186e-05 4.519699e-05 1.050154e-05
[1509,] 2.069053e-05 4.563451e-05 6.894488e-06
[1510,] 1.435971e-05 4.450260e-05 4.770247e-06
[1511,] 1.435971e-05 4.451181e-05 4.774423e-06
[1512,] 1.435971e-05 4.452015e-05 4.752958e-06
[1513,] 1.477276e-05 4.452080e-05 4.927083e-06
[1514,] 1.406472e-05 4.451304e-05 4.681082e-06
[1515,] 2.052360e-05 4.571629e-05 6.740677e-06
[1516,] 1.433825e-05 4.506051e-05 4.886599e-06
[1517,] 1.433825e-05 4.453095e-05 4.765017e-06
[1518,] 1.962483e-05 4.570357e-05 6.460629e-06
[1519,] 1.433825e-05 4.458264e-05 4.799186e-06
[1520,] 1.456787e-05 4.458099e-05 4.876681e-06
[1521,] 1.962483e-05 4.570917e-05 6.456740e-06
[1522,] 1.430087e-05 4.457920e-05 4.785115e-06
[1523,] 4.597759e-05 4.573609e-05 1.743620e-05
[1524,] 1.439008e-05 4.456542e-05 4.809263e-06
[1525,] 1.443548e-05 4.455247e-05 4.822626e-06
[1526,] 1.434511e-05 4.456278e-05 4.792698e-06
[1527,] 1.430087e-05 4.456542e-05 4.779074e-06
[1528,] 1.448164e-05 4.456687e-05 4.840979e-06
[1529,] 2.011898e-05 4.570008e-05 6.621277e-06
[1530,] 1.434511e-05 4.455037e-05 4.790944e-06
[1531,] 1.443548e-05 4.456401e-05 4.823897e-06
[1532,] 1.476081e-05 4.456687e-05 4.935446e-06
[1533,] 1.476081e-05 4.456278e-05 4.933143e-06
[1534,] 1.448164e-05 4.456542e-05 4.840241e-06
[1535,] 1.471110e-05 4.456028e-05 4.914867e-06
[1536,] 1.448164e-05 4.456278e-05 4.838839e-06
[1537,] 1.480084e-05 4.455080e-05 4.938265e-06
[1538,] 1.443548e-05 4.455902e-05 4.821132e-06
[1539,] 4.200456e-05 4.512963e-05 1.306320e-05
[1540,] 1.473502e-05 4.454371e-05 4.908607e-06
[1541,] 1.889045e-05 4.609342e-05 6.070248e-06
[1542,] 1.371980e-05 4.455105e-05 4.544461e-06
[1543,] 1.379288e-05 4.454558e-05 4.595841e-06
[1544,] 4.521679e-05 4.549436e-05 1.367257e-05
[1545,] 1.390587e-05 4.454866e-05 4.605923e-06
[1546,] 2.216631e-05 4.606484e-05 7.057654e-06
[1547,] 1.394540e-05 4.459292e-05 4.603484e-06
[1548,] 1.434737e-05 4.456682e-05 4.740881e-06
[1549,] 2.233503e-05 4.608858e-05 7.101778e-06
[1550,] 1.398427e-05 4.458456e-05 4.618207e-06
[1551,] 4.412615e-05 4.560080e-05 1.328128e-05
[1552,] 2.237929e-05 4.605340e-05 7.125300e-06
[1553,] 2.266386e-05 4.601991e-05 7.221299e-06
[1554,] 4.301901e-05 4.576411e-05 1.287130e-05
[1555,] 2.192692e-05 4.569326e-05 7.214062e-06
[1556,] 2.346875e-05 4.599115e-05 7.474193e-06
[1557,] 2.320383e-05 4.597693e-05 7.399305e-06
[1558,] 1.368388e-05 4.470558e-05 4.512612e-06
[1559,] 2.372439e-05 4.563843e-05 7.418799e-06
[1560,] 1.319320e-05 4.496620e-05 4.340143e-06
[1561,] 4.315292e-05 4.576319e-05 1.497530e-05
[1562,] 1.284609e-05 4.486417e-05 4.262884e-06
[1563,] 3.765519e-05 4.497781e-05 1.185506e-05
[1564,] 3.281362e-05 4.567303e-05 1.007388e-05
[1565,] 3.214430e-05 4.570707e-05 9.864722e-06
[1566,] 4.907131e-05 4.578904e-05 1.713650e-05
[1567,] 1.280349e-05 4.525229e-05 4.255995e-06
[1568,] 2.818372e-05 4.524652e-05 8.912012e-06
[1569,] 2.375814e-05 4.624653e-05 7.358869e-06
[1570,] 2.383373e-05 4.569380e-05 7.859954e-06
[1571,] 2.481629e-05 4.566449e-05 8.264126e-06
[1572,] 2.348935e-05 4.563535e-05 7.827922e-06
[1573,] 5.043446e-05 4.421975e-05 1.537518e-05
[1574,] 1.722644e-05 4.561340e-05 5.702035e-06
[1575,] 1.399863e-05 4.531705e-05 4.676165e-06
[1576,] 1.360588e-05 4.551888e-05 4.480621e-06
[1577,] 1.510096e-05 4.661716e-05 4.692684e-06
[1578,] 1.542312e-05 4.596161e-05 4.804832e-06
[1579,] 2.181162e-05 4.561938e-05 7.264025e-06
[1580,] 2.169997e-05 4.561496e-05 7.227825e-06
[1581,] 1.808857e-05 4.627908e-05 6.099916e-06
[1582,] 1.804231e-05 4.625899e-05 6.073998e-06
[1583,] 1.292464e-05 4.655358e-05 4.142726e-06
[1584,] 1.691742e-05 4.634916e-05 5.578582e-06
[1585,] 1.303749e-05 4.671328e-05 4.164971e-06
[1586,] 1.771148e-05 4.972721e-05 5.419968e-06
[1587,] 2.047832e-05 4.391640e-05 6.878491e-06
[1588,] 1.271056e-05 4.648559e-05 4.083112e-06
[1589,] 1.497527e-05 4.612393e-05 4.669331e-06
[1590,] 1.455856e-05 4.615637e-05 4.559117e-06
[1591,] 1.261088e-05 4.669433e-05 4.071271e-06
[1592,] 2.539918e-05 4.538709e-05 8.325532e-06
[1593,] 2.107933e-05 4.408949e-05 7.153115e-06
[1594,] 1.737912e-05 4.869352e-05 5.339316e-06
[1595,] 1.749102e-05 4.569362e-05 5.766060e-06
[1596,] 1.367243e-05 4.721032e-05 4.303492e-06
[1597,] 3.437271e-05 4.417060e-05 1.132907e-05
[1598,] 1.313821e-05 4.778531e-05 4.169516e-06
[1599,] 2.174827e-05 4.562373e-05 7.233768e-06
[1600,] 1.346180e-05 4.807834e-05 4.270485e-06
[1601,] 1.358113e-05 4.810063e-05 4.295564e-06
[1602,] 1.269608e-05 4.673702e-05 4.316401e-06
[1603,] 4.675846e-05 4.391940e-05 1.473851e-05
[1604,] 2.844185e-05 4.561835e-05 9.344299e-06
[1605,] 1.275288e-05 4.631146e-05 4.309148e-06
[1606,] 3.545998e-05 4.423999e-05 1.264882e-05
[1607,] 4.112048e-05 4.425258e-05 1.460694e-05
[1608,] 2.103773e-04 4.382772e-05 3.861255e-05
[1609,] 3.383062e-05 4.562461e-05 1.105228e-05
[1610,] 1.215525e-05 4.593478e-05 4.055876e-06
[1611,] 1.405627e-05 4.531336e-05 4.677997e-06
[1612,] 1.599482e-05 4.507092e-05 5.317815e-06
[1613,] 1.904949e-05 4.510252e-05 6.546599e-06
[1614,] 1.844696e-05 4.502026e-05 6.311556e-06
[1615,] 1.720341e-05 4.527374e-05 5.887074e-06
[1616,] 2.651884e-05 4.569791e-05 8.839482e-06
[1617,] 2.653393e-05 4.568832e-05 8.839248e-06
[1618,] 1.446585e-05 4.491470e-05 4.865358e-06
[1619,] 1.845159e-05 4.523034e-05 6.337402e-06
[1620,] 1.725544e-05 4.493351e-05 5.867066e-06
[1621,] 3.015415e-05 4.515616e-05 1.017052e-05
[1622,] 1.892838e-05 4.686984e-05 6.779013e-06
[1623,] 2.643344e-05 4.649762e-05 8.870830e-06
[1624,] 2.645336e-05 4.567699e-05 8.815009e-06
[1625,] 1.606799e-05 4.516588e-05 5.436928e-06
[1626,] 1.933342e-05 4.525952e-05 6.667635e-06
[1627,] 1.548901e-05 4.523183e-05 5.250975e-06
[1628,] 1.548901e-05 4.523629e-05 5.251486e-06
[1629,] 2.836636e-05 4.517596e-05 9.604755e-06
[1630,] 2.640660e-05 4.516418e-05 8.913377e-06
[1631,] 1.521963e-05 4.520387e-05 5.146876e-06
[1632,] 1.525650e-05 4.519950e-05 5.160393e-06
[1633,] 1.507800e-05 4.512650e-05 5.085304e-06
[1634,] 1.880270e-05 4.516740e-05 6.452476e-06
[1635,] 1.491264e-05 4.512436e-05 5.022289e-06
[1636,] 1.465959e-05 4.472808e-05 4.907121e-06
[1637,] 1.471714e-05 4.473647e-05 4.929189e-06
[1638,] 2.874192e-05 4.514593e-05 9.693571e-06
[1639,] 1.427508e-05 4.469728e-05 4.768049e-06
[1640,] 2.689636e-05 4.515727e-05 9.080053e-06
[1641,] 1.487653e-05 4.470242e-05 4.977059e-06
[1642,] 1.494010e-05 4.472138e-05 5.004636e-06
[1643,] 1.366512e-05 4.482453e-05 4.569051e-06
[1644,] 1.537373e-05 4.509071e-05 5.193363e-06
[1645,] 1.792387e-05 4.445065e-05 6.104095e-06
[1646,] 1.457522e-05 4.474342e-05 4.882910e-06
[1647,] 2.656984e-05 4.568684e-05 8.864824e-06
[1648,] 1.503900e-05 4.512694e-05 5.071850e-06
[1649,] 1.422208e-05 4.475693e-05 4.756936e-06
[1650,] 1.517148e-05 4.513131e-05 5.122403e-06
[1651,] 2.632595e-05 4.566994e-05 8.787293e-06
[1652,] 1.413574e-05 4.473948e-05 4.728586e-06
[1653,] 1.417008e-05 4.473463e-05 4.740022e-06
[1654,] 2.640260e-05 4.567517e-05 8.820431e-06
[1655,] 2.646289e-05 4.568210e-05 8.821692e-06
[1656,] 1.417008e-05 4.474673e-05 4.741909e-06
[1657,] 1.417008e-05 4.474673e-05 4.741909e-06
[1658,] 1.478136e-05 4.505329e-05 4.916281e-06
[1659,] 2.835675e-05 4.514405e-05 9.582454e-06
[1660,] 1.421215e-05 4.475452e-05 4.758070e-06
[1661,] 2.627187e-05 4.512405e-05 8.815038e-06
[1662,] 1.412948e-05 4.475987e-05 4.729310e-06
[1663,] 1.490475e-05 4.504555e-05 4.955719e-06
[1664,] 1.490244e-05 4.503828e-05 4.956463e-06
[1665,] 1.409033e-05 4.474582e-05 4.712239e-06
[1666,] 1.695016e-05 4.488131e-05 5.854456e-06
[1667,] 1.398150e-05 4.475071e-05 4.673978e-06
[1668,] 2.623880e-05 4.566652e-05 8.753619e-06
[1669,] 1.421215e-05 4.476535e-05 4.759674e-06
[1670,] 1.913329e-05 4.533546e-05 6.326596e-06
[1671,] 1.477985e-05 4.503591e-05 4.919120e-06
[1672,] 2.993565e-05 4.637662e-05 9.574296e-06
[1673,] 1.421215e-05 4.479772e-05 4.766036e-06
[1674,] 1.477975e-05 4.516288e-05 4.920293e-06
[1675,] 1.767371e-05 4.493793e-05 6.134614e-06
[1676,] 1.478135e-05 4.514886e-05 4.916915e-06
[1677,] 1.451973e-05 4.481101e-05 4.878741e-06
[1678,] 1.409033e-05 4.480240e-05 4.723093e-06
[1679,] 1.442252e-05 4.481994e-05 4.846022e-06
[1680,] 1.524463e-05 4.536171e-05 5.168605e-06
[1681,] 1.493980e-05 4.536747e-05 5.055277e-06
[1682,] 1.528836e-05 4.535597e-05 5.185234e-06
[1683,] 1.437361e-05 4.483867e-05 4.830667e-06
[1684,] 1.421012e-05 4.482629e-05 4.769586e-06
[1685,] 1.428035e-05 4.484213e-05 4.797070e-06
[1686,] 1.412444e-05 4.482157e-05 4.732686e-06
[1687,] 1.423597e-05 4.485431e-05 4.781330e-06
[1688,] 1.490389e-05 4.514439e-05 4.956435e-06
[1689,] 1.405084e-05 4.484664e-05 4.712276e-06
[1690,] 1.423861e-05 4.486258e-05 4.781346e-06
[1691,] 1.995933e-05 4.536242e-05 6.521494e-06
[1692,] 4.773783e-05 4.525190e-05 1.667943e-05
[1693,] 1.379128e-05 4.494449e-05 4.612504e-06
[1694,] 1.532180e-05 4.513054e-05 5.052325e-06
[1695,] 2.434801e-05 4.569457e-05 8.169629e-06
[1696,] 2.516450e-05 4.556127e-05 8.400596e-06
[1697,] 3.582512e-05 4.521092e-05 1.236082e-05
[1698,] 3.582512e-05 4.515288e-05 1.225895e-05
[1699,] 2.450601e-05 4.555903e-05 8.177473e-06
[1700,] 3.756512e-05 4.528708e-05 1.310454e-05
[1701,] 2.450601e-05 4.555944e-05 8.176639e-06
[1702,] 2.512899e-05 4.569493e-05 8.428526e-06
[1703,] 2.479383e-05 4.555823e-05 8.267398e-06
[1704,] 1.802246e-05 4.524137e-05 6.326128e-06
[1705,] 2.375144e-05 4.556076e-05 7.926293e-06
[1706,] 2.450601e-05 4.555728e-05 8.162827e-06
[1707,] 2.439610e-05 4.555725e-05 8.125672e-06
[1708,] 1.468590e-05 4.405572e-05 4.997908e-06
[1709,] 2.449291e-05 4.567195e-05 8.189349e-06
[1710,] 2.522904e-05 4.555719e-05 8.401556e-06
[1711,] 3.640646e-05 4.513766e-05 1.248011e-05
[1712,] 1.574842e-05 4.511345e-05 5.169508e-06
[1713,] 3.652156e-05 4.515939e-05 1.255343e-05
[1714,] 2.408394e-05 4.567801e-05 8.036903e-06
[1715,] 1.369141e-05 4.485807e-05 4.563816e-06
[1716,] 1.432037e-05 4.385375e-05 4.850183e-06
[1717,] 1.367492e-05 4.478174e-05 4.551777e-06
[1718,] 2.412784e-05 4.567657e-05 8.066349e-06
[1719,] 3.998206e-05 4.515556e-05 1.387403e-05
[1720,] 2.401816e-05 4.567765e-05 7.992182e-06
[1721,] 1.640502e-05 4.529785e-05 5.335715e-06
[1722,] 2.545980e-05 4.364495e-05 8.462522e-06
[1723,] 1.442884e-05 4.399402e-05 4.913183e-06
[1724,] 2.354947e-05 4.567431e-05 7.866594e-06
[1725,] 1.448525e-05 4.388903e-05 4.922848e-06
[1726,] 2.389896e-05 4.567390e-05 7.984504e-06
[1727,] 1.657618e-05 4.543303e-05 5.372267e-06
[1728,] 2.430999e-05 4.567230e-05 8.119991e-06
[1729,] 1.960502e-05 4.583711e-05 6.391937e-06
[1730,] 2.344181e-05 4.567238e-05 7.825706e-06
[1731,] 1.404883e-05 4.401591e-05 4.777301e-06
[1732,] 2.358659e-05 4.567268e-05 7.875606e-06
[1733,] 2.435719e-05 4.567118e-05 8.132136e-06
[1734,] 1.723831e-05 4.476848e-05 5.976263e-06
[1735,] 2.436385e-05 4.556918e-05 8.079314e-06
[1736,] 2.486331e-05 4.557078e-05 8.237905e-06
[1737,] 2.441643e-05 4.557091e-05 8.093135e-06
[1738,] 1.737206e-05 4.478895e-05 6.026349e-06
[1739,] 1.739850e-05 4.522230e-05 5.634279e-06
[1740,] 2.441643e-05 4.557258e-05 8.092448e-06
[1741,] 2.441643e-05 4.557312e-05 8.092601e-06
[1742,] 2.436385e-05 4.557442e-05 8.073469e-06
[1743,] 3.195073e-05 4.556502e-05 1.057730e-05
[1744,] 1.621991e-05 4.470702e-05 5.571917e-06
[1745,] 5.565027e-05 4.572793e-05 1.754249e-05
[1746,] 1.961617e-05 4.575779e-05 6.367546e-06
[1747,] 1.516751e-05 4.576665e-05 4.902135e-06
[1748,] 1.742259e-05 4.533194e-05 5.634640e-06
[1749,] 1.758165e-05 4.479431e-05 6.070026e-06
[1750,] 2.261867e-05 4.349482e-05 7.614981e-06
[1751,] 1.368063e-05 4.346857e-05 4.507548e-06
[1752,] 2.019312e-05 4.496618e-05 6.621659e-06
[1753,] 2.245582e-05 4.401078e-05 7.096154e-06
[1754,] 2.015909e-05 4.496327e-05 6.612869e-06
[1755,] 2.154521e-05 4.367456e-05 6.925210e-06
[1756,] 5.258529e-05 4.559212e-05 1.715601e-05
[1757,] 2.999710e-05 4.357348e-05 9.578075e-06
[1758,] 7.619531e-05 4.548621e-05 2.567707e-05
[1759,] 6.768976e-05 4.555886e-05 2.224715e-05
[1760,] 6.768976e-05 4.555771e-05 2.227656e-05
[1761,] 1.924851e-05 4.484651e-05 6.547869e-06
[1762,] 5.768186e-05 4.496308e-05 1.943391e-05
[1763,] 4.352199e-05 4.462104e-05 1.558623e-05
[1764,] 2.056847e-05 4.370743e-05 6.605008e-06
[1765,] 2.096298e-05 4.384875e-05 6.673254e-06
[1766,] 2.040388e-05 4.416729e-05 6.454620e-06
[1767,] 3.709231e-05 4.392182e-05 1.134055e-05
[1768,] 1.795019e-05 4.511640e-05 5.863609e-06
[1769,] 4.384128e-05 4.526071e-05 1.551611e-05
[1770,] 4.347378e-05 4.525011e-05 1.535624e-05
[1771,] 1.432770e-05 4.379704e-05 4.845558e-06
[1772,] 1.372380e-05 4.491027e-05 4.568476e-06
[1773,] 1.327068e-05 4.346562e-05 4.384741e-06
[1774,] 1.369736e-05 4.357370e-05 4.587867e-06
[1775,] 1.774547e-05 4.469966e-05 5.856275e-06
[1776,] 1.367282e-05 4.344652e-05 4.520947e-06
[1777,] 4.384128e-05 4.511108e-05 1.516625e-05
[1778,] 4.320671e-05 4.509081e-05 1.486890e-05
[1779,] 1.358851e-05 4.343736e-05 4.499565e-06
[1780,] 1.353567e-05 4.344853e-05 4.475708e-06
[1781,] 4.414574e-05 4.507713e-05 1.517355e-05
[1782,] 1.873409e-05 4.521273e-05 6.079134e-06
[1783,] 4.442558e-05 4.515198e-05 1.552790e-05
[1784,] 1.873409e-05 4.518251e-05 6.086978e-06
[1785,] 4.502290e-05 4.514926e-05 1.573718e-05
[1786,] 1.413142e-05 4.372682e-05 4.763089e-06
[1787,] 4.502290e-05 4.513563e-05 1.570796e-05
[1788,] 4.384128e-05 4.505439e-05 1.500036e-05
[1789,] 1.353567e-05 4.344652e-05 4.476664e-06
[1790,] 4.221504e-05 4.506985e-05 1.447797e-05
[1791,] 3.746583e-05 4.445386e-05 1.358692e-05
[1792,] 1.905953e-05 4.522537e-05 6.175153e-06
[1793,] 1.341517e-05 4.343282e-05 4.448937e-06
[1794,] 1.323876e-05 4.343476e-05 4.397784e-06
[1795,] 4.356752e-05 4.513237e-05 1.515912e-05
[1796,] 1.361836e-05 4.344214e-05 4.530082e-06
[1797,] 2.531928e-05 4.529720e-05 8.472525e-06
[1798,] 4.096575e-05 4.410966e-05 1.458390e-05
[1799,] 1.580600e-05 4.338562e-05 5.244153e-06
[1800,] 1.325528e-05 4.365790e-05 4.446743e-06
[1801,] 1.254815e-05 4.355923e-05 4.183094e-06
[1802,] 1.492716e-05 4.369131e-05 5.037059e-06
[1803,] 1.905027e-05 4.581124e-05 8.414315e-06
[1804,] 1.510904e-05 4.592536e-05 5.174310e-06
[1805,] 1.329474e-05 4.371765e-05 4.462780e-06
[1806,] 3.797761e-05 4.433663e-05 1.363107e-05
[1807,] 4.065048e-05 4.586391e-05 1.396135e-05
[1808,] 2.214044e-05 4.503811e-05 7.373906e-06
[1809,] 1.285038e-05 4.369514e-05 4.296683e-06
[1810,] 2.740262e-05 4.414814e-05 9.464703e-06
[1811,] 1.492191e-05 4.568442e-05 4.896742e-06
[1812,] 3.946465e-05 4.422732e-05 1.404530e-05
[1813,] 1.549988e-05 4.539719e-05 5.358084e-06
[1814,] 1.270035e-05 4.388842e-05 4.229709e-06
[1815,] 2.593340e-05 4.515434e-05 8.583439e-06
[1816,] 1.304603e-05 4.365192e-05 4.331155e-06
[1817,] 5.216081e-05 4.552826e-05 1.645965e-05
[1818,] 1.282294e-05 4.368927e-05 4.267680e-06
[1819,] 3.325055e-05 4.534227e-05 1.081443e-05
[1820,] 1.281992e-05 4.377160e-05 4.272848e-06
[1821,] 4.253238e-05 4.520229e-05 1.386745e-05
[1822,] 2.116676e-05 4.563898e-05 7.049019e-06
[1823,] 1.708647e-05 4.372418e-05 5.646660e-06
[1824,] 3.057903e-05 4.583190e-05 1.029400e-05
[1825,] 1.358689e-05 4.373782e-05 4.437856e-06
[1826,] 1.308947e-05 4.534295e-05 4.223852e-06
[1827,] 3.087355e-05 4.604771e-05 1.045849e-05
[1828,] 1.280257e-05 4.522016e-05 4.145569e-06
[1829,] 1.289204e-05 4.510748e-05 4.171023e-06
[1830,] 1.326979e-05 4.379116e-05 4.342014e-06
[1831,] 3.099429e-05 4.604024e-05 1.052054e-05
[1832,] 3.100416e-05 4.602116e-05 1.052324e-05
[1833,] 2.482453e-05 4.563204e-05 8.179459e-06
[1834,] 1.292276e-05 4.392002e-05 4.288845e-06
[1835,] 2.323682e-05 4.562257e-05 7.684251e-06
[1836,] 3.098464e-05 4.617245e-05 1.053968e-05
[1837,] 1.292110e-05 4.382110e-05 4.294113e-06
[1838,] 1.272148e-05 4.561026e-05 4.130378e-06
[1839,] 1.292014e-05 4.395651e-05 4.291007e-06
[1840,] 1.276193e-05 4.564988e-05 4.139014e-06
[1841,] 1.292123e-05 4.380393e-05 4.294066e-06
[1842,] 1.292347e-05 4.415617e-05 4.300911e-06
[1843,] 1.305534e-05 4.407108e-05 4.305283e-06
[1844,] 1.312932e-05 4.599538e-05 4.220247e-06
[1845,] 1.590314e-05 4.550647e-05 5.340464e-06
[1846,] 1.706669e-05 4.360229e-05 5.719288e-06
[1847,] 2.409563e-05 4.403596e-05 8.960555e-06
[1848,] 1.519861e-04 4.564476e-05 4.922912e-05
[1849,] 1.780165e-05 4.390489e-05 5.794995e-06
[1850,] 3.400933e-05 4.465853e-05 1.183984e-05
[1851,] 2.111195e-05 4.402980e-05 6.767160e-06
[1852,] 3.122421e-05 4.435401e-05 1.061357e-05
[1853,] 2.595170e-05 4.435754e-05 8.800787e-06
[1854,] 3.595863e-05 4.543911e-05 1.187862e-05
[1855,] 4.831443e-05 4.449584e-05 1.695694e-05
[1856,] 2.740752e-05 4.435053e-05 9.294448e-06
[1857,] 8.411474e-05 4.445532e-05 2.968674e-05
[1858,] 5.016653e-05 4.490654e-05 1.799664e-05
[1859,] 3.337105e-05 4.445294e-05 1.105511e-05
[1860,] 5.637112e-05 4.443396e-05 1.908286e-05
[1861,] 4.454931e-05 4.393110e-05 1.488786e-05
[1862,] 3.717194e-05 4.456256e-05 1.216245e-05
[1863,] 2.731231e-05 4.460061e-05 8.831186e-06
[1864,] 5.722391e-05 4.453353e-05 1.871042e-05
[1865,] 5.963620e-05 4.456709e-05 2.009933e-05
[1866,] 1.555279e-04 4.503768e-05 5.679720e-05
[1867,] 5.051112e-05 4.571432e-05 1.494871e-05
[1868,] 2.839192e-05 4.538715e-05 9.404998e-06
[1869,] 2.824666e-05 4.537081e-05 9.376270e-06
[1870,] 5.042038e-04 4.440539e-05 7.204320e-05
[1871,] 4.597143e-04 4.432499e-05 6.757328e-05
[1872,] 3.900047e-03 4.480780e-05 7.655638e-04
[1873,] 1.064296e-03 4.463445e-05 2.702964e-04
[1874,] 2.940237e-05 4.582415e-05 7.097235e-06
[1875,] 3.380230e-04 4.416726e-05 6.036895e-05
[1876,] 2.159927e-05 4.468960e-05 7.161524e-06
[1877,] 2.162564e-05 4.469162e-05 7.173039e-06
[1878,] 2.261272e-05 4.469430e-05 7.514650e-06
[1879,] 4.743528e-04 4.415997e-05 8.323848e-05
[1880,] 2.235421e-05 4.468805e-05 7.425461e-06
[1881,] 2.209603e-05 4.468514e-05 7.333504e-06
[1882,] 5.261122e-05 4.532302e-05 1.860578e-05
[1883,] 2.258015e-05 4.477456e-05 7.503100e-06
[1884,] 2.252840e-05 4.475691e-05 7.483967e-06
[1885,] 6.141932e-05 4.536696e-05 2.316013e-05
[1886,] 3.353182e-04 4.412708e-05 7.765011e-05
[1887,] 4.164267e-03 4.483620e-05 1.242068e-03
[1888,] 2.818981e-05 4.474140e-05 7.443272e-06
[1889,] 2.980748e-05 4.469206e-05 8.370618e-06
[1890,] 2.113613e-03 4.475998e-05 6.672186e-04
[1891,] 3.165079e-05 4.469259e-05 8.884932e-06
[1892,] 2.311014e-04 4.410885e-05 5.238550e-05
[1893,] 2.394130e-05 4.472344e-05 7.272948e-06
[1894,] 2.243528e-05 4.472410e-05 7.244027e-06
[1895,] 2.462035e-05 4.477281e-05 7.357029e-06
[1896,] 2.407945e-05 4.477218e-05 7.347558e-06
[1897,] 2.586981e-05 4.477568e-05 7.369442e-06
[1898,] 2.017925e-04 4.411631e-05 4.980725e-05
[1899,] 7.684794e-05 4.478319e-05 1.740621e-05
[1900,] 4.569522e-05 4.424965e-05 1.431561e-05
[1901,] 8.351830e-05 4.481221e-05 1.847428e-05
[1902,] 9.532397e-05 4.480997e-05 2.059127e-05
[1903,] 9.452995e-05 4.473781e-05 2.269186e-05
[1904,] 1.007165e-04 4.482313e-05 2.248740e-05
[1905,] 9.765371e-05 4.474130e-05 2.326050e-05
[1906,] 1.138823e-04 4.481781e-05 2.533488e-05
[1907,] 1.293154e-04 4.558033e-05 6.327621e-05
[1908,] 1.047203e-04 4.472870e-05 2.552910e-05
[1909,] 9.802105e-05 4.472783e-05 2.411482e-05
[1910,] 1.072513e-04 4.477140e-05 2.434355e-05
[1911,] 6.803034e-05 4.437480e-05 2.239887e-05
[1912,] 1.145641e-04 4.476548e-05 2.676222e-05
[1913,] 6.175760e-05 4.488203e-05 1.397805e-05
[1914,] 4.332451e-05 4.431499e-05 1.415621e-05
[1915,] 3.969473e-05 4.483358e-05 9.764011e-06
[1916,] 2.158957e-05 4.584814e-05 7.370091e-06
[1917,] 4.654396e-05 4.493793e-05 1.062470e-05
[1918,] 5.210457e-05 4.541196e-05 2.087077e-05
[1919,] 2.359526e-05 4.542856e-05 7.570596e-06
[1920,] 1.748645e-05 4.384223e-05 5.138306e-06
[1921,] 3.198258e-04 4.538511e-05 1.734609e-04
[1922,] 1.304118e-03 4.381638e-05 3.169851e-04
[1923,] 2.100061e-05 4.422193e-05 5.186666e-06
[1924,] 1.594883e-03 4.381633e-05 3.846678e-04
[1925,] 8.218097e-05 4.471581e-05 1.517533e-05
[1926,] 3.967988e-03 4.383791e-05 8.908849e-04
[1927,] 3.161646e-04 4.614581e-05 2.505601e-04
[1928,] 2.381305e-04 4.593384e-05 1.709855e-04
[1929,] 3.749143e-05 4.514023e-05 5.634440e-06
[1930,] 3.500496e-04 4.599713e-05 2.642596e-04
[1931,] 2.167725e-04 4.479942e-05 2.775876e-05
[1932,] 3.245422e-04 4.585301e-05 2.299356e-04
[1933,] 3.802265e-03 4.386826e-05 8.884962e-04
[1934,] 2.538929e-05 4.442854e-05 5.309777e-06
[1935,] 4.598902e-05 4.428838e-05 8.073004e-06
[1936,] 3.294525e-03 4.403650e-05 1.088877e-03
[1937,] 1.681405e-05 4.454766e-05 5.639952e-06
[1938,] 1.268598e-04 4.464388e-05 4.061544e-05
[1939,] 9.848252e-05 4.475110e-05 4.122521e-05
[1940,] 2.987690e-04 4.608175e-05 2.456606e-04
[1941,] 8.186027e-05 4.461549e-05 2.762235e-05
[1942,] 3.009993e-01 4.580882e-05 4.334414e-01
[1943,] 1.876090e-05 4.396479e-05 6.756536e-06
[1944,] 3.941218e-05 4.394647e-05 1.145399e-05
[1945,] 9.617025e-05 4.532920e-05 3.743592e-05
[1946,] 4.745769e-05 4.526734e-05 1.729383e-05
[1947,] 2.632624e-04 4.526170e-05 7.564161e-05
[1948,] 2.639051e-05 4.410572e-05 8.862518e-06
[1949,] 3.031940e-05 4.526782e-05 9.228278e-06
[1950,] 2.902996e-05 4.526983e-05 8.676542e-06
[1951,] 1.530886e-04 4.525374e-05 4.161108e-05
[1952,] 1.530886e-04 4.525032e-05 4.205340e-05
[1953,] 1.870711e-04 4.528013e-05 4.782777e-05
[1954,] 2.894362e-05 4.526863e-05 8.951141e-06
[1955,] 2.465842e-05 4.592817e-05 8.415428e-06
[1956,] 2.220168e-05 4.407971e-05 7.248928e-06
[1957,] 3.415353e-05 4.548285e-05 1.179115e-05
[1958,] 1.430661e-04 4.522713e-05 4.074369e-05
[1959,] 4.144526e-05 4.526096e-05 1.348858e-05
[1960,] 3.834129e-05 4.525543e-05 1.224568e-05
[1961,] 2.809573e-04 4.523669e-05 8.587169e-05
[1962,] 1.431239e-04 4.521738e-05 3.964807e-05
[1963,] 3.716155e-05 4.524688e-05 1.154344e-05
[1964,] 1.431239e-04 4.522610e-05 3.876218e-05
[1965,] 3.606752e-05 4.525138e-05 1.111248e-05
[1966,] 1.484867e-04 4.522741e-05 4.015746e-05
[1967,] 1.431239e-04 4.524212e-05 3.748436e-05
[1968,] 3.834129e-05 4.527447e-05 1.081358e-05
[1969,] 3.049069e-04 4.526421e-05 7.731568e-05
[1970,] 3.961146e-05 4.528524e-05 1.091192e-05
[1971,] 2.883403e-04 4.526883e-05 7.185775e-05
[1972,] 3.021742e-04 4.526883e-05 7.509439e-05
[1973,] 2.937818e-04 4.528055e-05 7.118547e-05
[1974,] 3.121275e-04 4.531198e-05 7.178644e-05
[1975,] 1.431239e-04 4.527844e-05 3.552440e-05
[1976,] 3.197788e-05 4.468426e-05 9.716737e-06
[1977,] 3.394743e-05 4.456786e-05 1.140946e-05
[1978,] 3.435181e-05 4.445304e-05 1.152458e-05
[1979,] 2.198302e-05 4.543993e-05 6.860544e-06
[1980,] 3.147734e-05 4.540635e-05 7.857419e-06
[1981,] 3.492520e-05 4.465685e-05 1.189888e-05
[1982,] 2.071648e-05 4.545660e-05 6.995486e-06
[1983,] 1.443274e-05 4.535555e-05 4.887794e-06
[1984,] 2.068337e-05 4.545144e-05 6.981636e-06
[1985,] 2.081220e-05 4.553459e-05 7.053244e-06
[1986,] 4.176269e-05 4.539339e-05 1.015100e-05
[1987,] 4.263671e-05 4.540146e-05 1.027286e-05
[1988,] 1.679736e-05 4.391529e-05 5.570055e-06
[1989,] 1.679311e-05 4.391529e-05 5.564793e-06
[1990,] 2.720942e-05 4.401226e-05 9.065063e-06
[1991,] 1.670625e-05 4.423681e-05 5.365256e-06
[1992,] 1.630017e-05 4.434960e-05 5.232821e-06
[1993,] 1.743734e-05 4.394011e-05 5.821737e-06
[1994,] 1.889978e-05 4.447757e-05 5.964378e-06
[1995,] 1.794287e-05 4.401547e-05 6.008604e-06
[1996,] 1.839260e-05 4.431533e-05 6.082990e-06
[1997,] 4.305798e-05 4.498268e-05 1.552071e-05
[1998,] 2.084742e-05 4.394292e-05 6.817278e-06
[1999,] 2.965764e-05 4.540688e-05 7.315191e-06
[2000,] 2.831261e-05 4.537173e-05 7.178953e-06
[2001,] 2.893064e-05 4.380072e-05 9.237649e-06
[2002,] 3.972433e-05 4.504061e-05 1.652697e-05
[2003,] 2.378393e-05 4.392563e-05 7.515820e-06
[2004,] 2.634639e-05 4.552566e-05 9.094046e-06
[2005,] 2.905561e-05 4.388047e-05 9.098274e-06
[2006,] 4.061606e-05 4.685112e-05 1.600066e-05
[2007,] 3.983990e-05 4.688752e-05 1.561398e-05
[2008,] 2.559924e-05 4.562594e-05 8.492918e-06
[2009,] 4.029912e-05 4.705319e-05 1.594968e-05
[2010,] 2.910775e-05 4.541732e-05 1.001189e-05
[2011,] 1.480684e-05 4.380629e-05 4.956913e-06
[2012,] 4.012800e-05 4.688710e-05 1.577033e-05
[2013,] 3.978420e-05 4.811549e-05 1.630875e-05
[2014,] 2.103691e-05 4.605564e-05 6.565697e-06
[2015,] 2.937744e-05 4.544642e-05 1.014315e-05
[2016,] 1.540940e-05 4.384675e-05 5.185271e-06
[2017,] 2.525453e-05 4.558578e-05 8.398546e-06
[2018,] 2.797019e-05 4.425700e-05 8.611133e-06
[2019,] 3.097334e-05 4.715700e-05 1.118151e-05
[2020,] 2.216159e-05 4.542615e-05 6.897583e-06
[2021,] 1.452529e-05 4.380254e-05 4.862095e-06
[2022,] 4.062680e-05 4.703751e-05 1.615411e-05
[2023,] 3.200545e-05 4.537869e-05 1.101977e-05
[2024,] 3.054834e-05 4.542063e-05 1.055146e-05
[2025,] 1.492298e-05 4.392244e-05 5.025120e-06
[2026,] 2.773367e-05 4.413140e-05 8.585644e-06
[2027,] 4.367704e-05 4.701536e-05 1.772636e-05
[2028,] 3.054834e-05 4.543443e-05 1.056786e-05
[2029,] 1.891157e-05 4.380594e-05 6.397100e-06
[2030,] 3.512265e-05 4.542693e-05 1.239872e-05
[2031,] 3.060614e-05 4.397228e-05 9.527830e-06
[2032,] 2.095595e-05 4.485848e-05 6.645362e-06
[2033,] 3.120991e-05 4.547882e-05 1.098824e-05
[2034,] 3.010947e-05 4.392446e-05 9.413665e-06
[2035,] 2.069922e-05 4.501523e-05 6.565219e-06
[2036,] 1.627683e-05 4.374719e-05 5.482465e-06
[2037,] 4.013410e-05 4.765306e-05 1.624679e-05
[2038,] 4.221679e-05 4.762476e-05 1.737443e-05
[2039,] 2.976167e-05 4.552826e-05 1.047917e-05
[2040,] 3.151296e-05 4.546830e-05 1.111451e-05
[2041,] 1.525409e-05 4.376388e-05 5.124233e-06
[2042,] 3.114891e-05 4.551146e-05 1.101012e-05
[2043,] 3.457055e-05 4.757819e-05 1.336635e-05
[2044,] 3.151296e-05 4.549054e-05 1.113132e-05
[2045,] 2.102135e-05 4.513265e-05 6.595417e-06
[2046,] 4.161635e-05 4.783341e-05 1.717760e-05
[2047,] 1.442205e-05 4.536934e-05 4.699561e-06
[2048,] 3.133849e-05 4.559418e-05 1.114783e-05
[2049,] 2.576289e-05 4.409473e-05 8.054167e-06
[2050,] 2.593744e-05 4.407410e-05 8.112948e-06
[2051,] 3.627999e-05 4.820162e-05 1.419843e-05
[2052,] 2.982523e-05 4.557884e-05 1.056083e-05
[2053,] 1.404671e-05 4.367277e-05 4.677572e-06
[2054,] 3.528085e-05 4.494441e-05 1.307685e-05
[2055,] 2.689526e-05 4.562456e-05 8.974185e-06
[2056,] 3.336367e-05 4.558453e-05 1.192213e-05
[2057,] 2.098145e-05 4.421302e-05 7.004797e-06
[2058,] 2.424551e-05 4.512681e-05 7.426292e-06
[2059,] 2.402955e-05 4.514349e-05 7.366548e-06
[2060,] 1.428970e-05 4.373520e-05 4.773253e-06
[2061,] 2.390573e-05 4.514349e-05 7.334052e-06
[2062,] 2.145725e-05 4.412924e-05 7.186448e-06
[2063,] 2.917981e-05 4.438926e-05 8.906481e-06
[2064,] 1.425420e-05 4.372418e-05 4.759020e-06
[2065,] 2.330058e-05 4.534794e-05 7.144033e-06
[2066,] 2.135313e-05 4.552664e-05 6.628894e-06
[2067,] 2.882789e-05 4.552381e-05 1.015654e-05
[2068,] 2.226099e-05 4.568144e-05 6.845576e-06
[2069,] 2.981832e-05 4.470158e-05 8.969507e-06
[2070,] 2.151835e-05 4.568144e-05 6.662441e-06
[2071,] 2.151835e-05 4.566196e-05 6.664351e-06
[2072,] 2.143273e-05 4.564609e-05 6.644913e-06
[2073,] 2.898467e-05 4.444658e-05 8.830528e-06
[2074,] 3.026418e-05 4.429222e-05 9.250493e-06
[2075,] 3.026418e-05 4.430501e-05 9.244752e-06
[2076,] 1.497471e-05 4.391761e-05 5.045980e-06
[2077,] 2.160527e-05 4.553332e-05 6.701697e-06
[2078,] 2.120820e-05 4.555182e-05 6.619679e-06
[2079,] 2.192186e-05 4.547663e-05 6.802131e-06
[2080,] 2.016200e-05 4.561195e-05 6.453078e-06
[2081,] 2.383527e-05 4.445693e-05 7.404382e-06
[2082,] 2.000446e-05 4.560980e-05 6.332614e-06
[2083,] 2.237910e-05 4.532692e-05 6.913913e-06
[2084,] 1.467041e-05 4.377952e-05 4.916671e-06
[2085,] 3.103746e-05 4.426916e-05 9.478696e-06
[2086,] 3.127638e-05 4.419882e-05 9.594750e-06
[2087,] 2.355564e-05 4.436999e-05 7.347927e-06
[2088,] 1.457507e-05 4.378848e-05 4.883509e-06
[2089,] 2.834812e-05 4.448828e-05 8.649360e-06
[2090,] 3.085970e-05 4.456744e-05 9.311608e-06
[2091,] 2.032956e-05 4.566303e-05 6.413508e-06
[2092,] 2.038859e-05 4.566303e-05 6.426974e-06
[2093,] 3.591528e-05 4.939413e-05 1.437675e-05
[2094,] 2.112811e-05 4.549585e-05 6.614337e-06
[2095,] 2.021451e-05 4.555199e-05 6.394662e-06
[2096,] 2.204340e-05 4.532569e-05 6.835825e-06
[2097,] 1.467902e-05 4.373270e-05 4.915781e-06
[2098,] 1.452479e-05 4.376249e-05 4.855647e-06
[2099,] 2.113931e-05 4.535477e-05 6.639066e-06
[2100,] 2.128784e-05 4.517669e-05 6.696364e-06
[2101,] 2.764408e-05 4.418527e-05 8.577464e-06
[2102,] 2.819267e-05 4.409522e-05 8.789708e-06
[2103,] 1.523304e-05 4.381538e-05 5.111568e-06
[2104,] 2.619624e-05 4.649343e-05 9.491685e-06
[2105,] 2.304247e-05 4.418194e-05 8.023965e-06
[2106,] 1.873805e-05 4.394158e-05 6.264489e-06
[2107,] 2.996433e-05 4.747136e-05 8.836846e-06
[2108,] 3.695977e-05 4.549941e-05 1.112601e-05
[2109,] 2.033280e-05 4.597387e-05 7.099508e-06
[2110,] 2.230429e-05 4.560721e-05 7.763495e-06
[2111,] 4.797107e-03 4.542841e-05 1.718693e-03
[2112,] 6.248783e-04 4.433459e-05 1.861268e-04
[2113,] 1.664210e-05 4.533217e-05 5.624789e-06
[2114,] 1.699876e-03 4.404860e-05 5.227992e-04
[2115,] 1.643137e-03 4.403959e-05 5.073114e-04
[2116,] 1.430370e-03 4.405921e-05 4.343709e-04
[2117,] 1.614375e-05 4.521579e-05 5.428846e-06
[2118,] 3.092462e-04 4.542958e-05 1.076528e-04
[2119,] 1.208546e-03 4.391680e-05 3.817124e-04
[2120,] 1.208546e-03 4.394401e-05 3.759708e-04
[2121,] 1.028663e-03 4.394951e-05 3.198059e-04
[2122,] 1.096872e-03 4.394208e-05 3.418649e-04
[2123,] 1.064997e-03 4.392547e-05 3.318047e-04
[2124,] 4.904946e-05 4.456878e-05 1.651581e-05
[2125,] 3.399650e-05 4.452664e-05 1.076615e-05
[2126,] 9.142619e-04 4.510578e-05 2.855048e-04
[2127,] 4.514875e-04 4.387310e-05 1.448715e-04
[2128,] 3.629402e-04 4.392831e-05 1.130178e-04
[2129,] 1.784132e-05 4.514681e-05 6.034665e-06
[2130,] 1.839682e-05 4.514157e-05 6.231551e-06
[2131,] 1.037790e-03 4.390918e-05 3.306443e-04
[2132,] 5.627279e-05 4.445210e-05 1.861902e-05
[2133,] 4.718370e-05 4.446229e-05 1.558010e-05
[2134,] 1.518208e-05 4.523129e-05 5.039549e-06
[2135,] 5.820817e-05 4.450870e-05 1.956058e-05
[2136,] 1.469036e-05 4.522113e-05 4.878277e-06
[2137,] 1.574623e-04 4.420819e-05 5.368552e-05
[2138,] 1.204236e-04 4.505732e-05 4.325721e-05
[2139,] 1.888772e-05 4.447358e-05 6.317051e-06
[2140,] 3.269058e-05 4.469095e-05 1.119937e-05
[2141,] 1.519085e-04 4.533544e-05 5.797398e-05
[2142,] 1.593000e-04 4.545079e-05 6.138574e-05
[2143,] 1.593000e-04 4.539487e-05 6.116212e-05
[2144,] 3.362301e-05 4.397424e-05 1.148708e-05
[2145,] 4.245796e-04 4.464078e-05 1.564842e-04
[2146,] 1.349395e-04 4.509676e-05 5.060750e-05
[2147,] 4.602211e-04 4.455003e-05 1.682908e-04
[2148,] 2.187639e-04 4.447097e-05 7.920183e-05
[2149,] 6.986093e-04 4.458151e-05 2.579152e-04
[2150,] 7.167273e-04 4.485135e-05 2.724792e-04
[2151,] 1.260983e-04 4.443003e-05 4.487276e-05
[2152,] 7.383487e-04 4.445305e-05 2.682803e-04
[2153,] 5.969843e-04 4.446730e-05 2.173551e-04
[2154,] 6.327374e-04 4.447950e-05 2.308512e-04
[2155,] 5.759201e-04 4.455359e-05 2.118584e-04
[2156,] 6.128209e-04 4.453147e-05 2.252241e-04
[2157,] 6.311617e-04 4.444143e-05 2.298721e-04
[2158,] 6.128209e-04 4.446380e-05 2.237681e-04
[2159,] 4.502741e-05 4.412143e-05 1.539609e-05
[2160,] 6.128209e-04 4.447178e-05 2.239904e-04
[2161,] 1.246071e-04 4.444269e-05 4.459296e-05
[2162,] 6.415638e-04 4.430512e-05 2.302110e-04
[2163,] 2.144055e-04 4.449781e-05 7.824117e-05
[2164,] 7.378716e-05 4.409015e-05 2.554178e-05
[2165,] 1.075679e-04 4.412748e-05 3.753415e-05
[2166,] 5.794395e-04 4.412746e-05 2.050657e-04
[2167,] 4.664433e-04 4.415149e-05 1.645077e-04
[2168,] 4.959248e-05 4.417904e-05 1.720308e-05
[2169,] 4.947410e-05 4.435520e-05 1.743990e-05
[2170,] 2.294232e-04 4.440748e-05 8.318103e-05
[2171,] 3.878904e-04 4.456865e-05 1.440283e-04
[2172,] 1.574086e-05 4.590546e-05 5.254025e-06
[2173,] 1.678686e-04 4.432807e-05 6.025320e-05
[2174,] 1.774431e-04 4.439714e-05 6.417253e-05
[2175,] 2.162462e-04 4.441115e-05 7.850414e-05
[2176,] 1.116453e-04 4.468961e-05 4.101073e-05
[2177,] 1.640146e-04 4.475846e-05 6.091959e-05
[2178,] 2.220768e-04 4.459963e-05 8.200338e-05
[2179,] 2.652950e-04 4.475769e-05 9.951565e-05
[2180,] 2.268105e-04 4.436893e-05 8.199284e-05
[2181,] 5.294001e-04 4.439562e-05 1.931101e-04
[2182,] 7.946893e-05 4.452691e-05 2.866788e-05
[2183,] 7.120752e-05 4.434481e-05 2.520939e-05
[2184,] 7.528694e-05 4.453696e-05 2.711916e-05
[2185,] 2.895651e-05 4.516105e-05 9.277408e-06
[2186,] 7.184463e-05 4.440073e-05 2.556755e-05
[2187,] 7.053351e-05 4.434161e-05 2.495971e-05
[2188,] 6.629588e-04 4.406905e-05 2.286310e-04
[2189,] 6.580124e-04 4.403842e-05 2.251882e-04
[2190,] 1.222902e-04 4.410461e-05 4.215494e-05
[2191,] 5.527989e-04 4.414976e-05 1.937305e-04
[2192,] 6.620295e-04 4.408136e-05 2.289573e-04
[2193,] 9.254543e-05 4.411477e-05 3.190735e-05
[2194,] 6.585098e-05 4.417445e-05 2.269760e-05
[2195,] 8.599389e-05 4.400600e-05 2.901066e-05
[2196,] 3.590068e-05 4.572106e-05 1.193089e-05
[2197,] 9.694316e-04 4.425591e-05 3.443034e-04
[2198,] 4.526905e-05 4.501847e-05 1.595352e-05
[2199,] 8.545422e-04 4.433641e-05 3.071409e-04
[2200,] 9.437354e-04 4.424905e-05 3.346430e-04
[2201,] 1.823019e-03 4.412248e-05 6.375261e-04
[2202,] 1.008389e-03 4.406811e-05 3.478575e-04
[2203,] 1.008389e-03 4.415271e-05 3.542632e-04
[2204,] 1.166620e-04 4.414633e-05 4.047165e-05
[2205,] 1.209516e-04 4.415782e-05 4.204193e-05
[2206,] 1.270078e-04 4.417424e-05 4.426798e-05
[2207,] 1.096363e-04 4.412468e-05 3.798528e-05
[2208,] 1.218326e-04 4.413612e-05 4.231234e-05
[2209,] 5.031970e-05 4.540193e-05 1.853609e-05
[2210,] 1.881483e-03 4.413636e-05 6.620690e-04
[2211,] 1.018254e-03 4.410850e-05 3.545784e-04
[2212,] 1.079943e-04 4.426452e-05 3.797027e-05
[2213,] 1.292331e-04 4.411117e-05 4.472352e-05
[2214,] 2.138575e-04 4.417964e-05 7.485037e-05
[2215,] 5.101529e-04 4.406137e-05 1.755471e-04
[2216,] 5.739220e-05 4.574502e-05 1.914490e-05
[2217,] 1.698184e-04 4.396566e-05 5.633441e-05
[2218,] 7.477163e-04 4.408520e-05 2.579353e-04
[2219,] 1.547854e-04 4.404810e-05 5.260275e-05
[2220,] 9.953542e-04 4.424088e-05 3.543458e-04
[2221,] 1.448833e-04 4.404458e-05 4.919007e-05
[2222,] 9.670226e-04 4.403757e-05 3.293739e-04
[2223,] 2.794695e-04 4.407957e-05 9.578797e-05
[2224,] 1.993259e-04 4.406497e-05 6.804404e-05
[2225,] 1.855103e-04 4.414152e-05 6.430561e-05
[2226,] 4.400815e-05 4.489250e-05 1.504572e-05
[2227,] 1.773500e-04 4.415522e-05 6.160853e-05
[2228,] 1.773500e-04 4.472459e-05 6.565124e-05
[2229,] 1.914462e-04 4.433922e-05 6.816207e-05
[2230,] 1.496448e-03 4.419997e-05 5.250357e-04
[2231,] 1.435562e-03 4.421106e-05 5.047770e-04
[2232,] 6.732284e-04 4.432274e-05 2.379319e-04
[2233,] 7.124651e-04 4.412111e-05 2.432030e-04
[2234,] 3.532989e-05 4.570819e-05 1.176943e-05
[2235,] 2.556960e-04 4.552221e-05 9.138437e-05
[2236,] 2.162129e-04 4.563752e-05 7.825619e-05
[2237,] 1.086988e-04 4.564492e-05 3.913111e-05
[2238,] 2.383065e-04 4.574815e-05 8.772034e-05
[2239,] 1.516614e-03 4.544776e-05 5.454869e-04
[2240,] 7.317754e-05 4.505189e-05 2.517590e-05
[2241,] 4.256679e-04 4.517712e-05 1.434119e-04
[2242,] 2.796355e-04 4.525919e-05 9.374572e-05
[2243,] 4.550779e-04 4.517036e-05 1.532727e-04
[2244,] 4.650554e-04 4.517415e-05 1.570671e-04
[2245,] 8.205051e-04 4.514646e-05 2.698841e-04
[2246,] 8.448651e-04 4.513994e-05 2.768923e-04
[2247,] 4.083212e-05 4.509098e-05 1.390208e-05
[2248,] 1.238229e-03 4.512240e-05 4.064059e-04
[2249,] 1.276595e-03 4.511691e-05 4.165154e-04
[2250,] 3.882648e-05 4.391948e-05 1.257618e-05
[2251,] 1.048569e-03 4.513522e-05 3.516278e-04
[2252,] 1.172287e-03 4.513059e-05 3.939400e-04
[2253,] 1.115310e-03 4.513159e-05 3.751199e-04
[2254,] 8.036891e-04 4.515822e-05 2.715699e-04
[2255,] 9.187651e-04 4.514322e-05 3.115107e-04
[2256,] 9.187651e-04 4.513733e-05 3.110535e-04
[2257,] 2.297146e-03 4.510821e-05 7.515099e-04
[2258,] 1.181130e-03 4.512848e-05 3.984802e-04
[2259,] 3.299262e-05 4.385617e-05 1.096150e-05
[2260,] 1.085406e-03 4.512185e-05 3.628696e-04
[2261,] 9.461236e-04 4.511372e-05 3.087240e-04
[2262,] 1.025465e-03 4.512870e-05 3.440251e-04
[2263,] 1.025465e-03 4.511637e-05 3.352686e-04
[2264,] 6.293377e-04 4.515737e-05 2.113900e-04
[2265,] 1.146131e-03 4.514729e-05 3.888166e-04
[2266,] 1.219622e-03 4.515210e-05 4.149312e-04
[2267,] 1.154581e-03 4.515447e-05 3.932843e-04
[2268,] 1.061239e-03 4.515773e-05 3.614213e-04
[2269,] 9.144129e-04 4.516353e-05 3.122596e-04
[2270,] 8.904404e-04 4.516016e-05 3.035567e-04
[2271,] 2.522967e-03 4.522140e-05 8.829081e-04
[2272,] 1.676293e-03 4.504680e-05 5.444935e-04
[2273,] 6.590526e-03 4.518236e-05 2.280552e-03
[2274,] 6.374745e-03 4.520829e-05 2.228476e-03
[2275,] 8.352625e-03 4.530779e-05 3.017224e-03
[2276,] 5.965861e-03 4.536051e-05 2.177424e-03
[2277,] 8.512930e-03 4.519054e-05 2.948541e-03
[2278,] 8.117577e-03 4.519266e-05 2.814266e-03
[2279,] 6.743422e-03 4.519127e-05 2.331452e-03
[2280,] 5.597645e-03 4.534577e-05 2.033197e-03
[2281,] 5.731054e-03 4.541102e-05 2.112976e-03
[2282,] 5.731054e-03 4.522259e-05 2.007729e-03
[2283,] 4.736523e-03 4.539955e-05 1.738368e-03
[2284,] 1.064831e-03 4.532560e-05 3.802218e-04
[2285,] 5.370988e-03 4.537922e-05 1.963771e-03
[2286,] 6.311069e-03 4.522623e-05 2.209178e-03
[2287,] 5.731054e-03 4.522244e-05 2.002569e-03
[2288,] 1.090149e-04 4.577431e-05 3.340853e-05
[2289,] 8.170477e-03 4.520271e-05 2.805466e-03
[2290,] 6.608381e-03 4.522684e-05 2.296462e-03
[2291,] 1.105663e-02 4.543816e-05 4.107095e-03
[2292,] 1.033507e-02 4.529553e-05 3.681417e-03
[2293,] 1.183248e-02 4.527466e-05 4.185300e-03
[2294,] 1.397012e-02 4.527945e-05 4.947635e-03
[2295,] 1.842906e-03 4.529641e-05 6.503242e-04
[2296,] 1.222226e-02 4.517969e-05 4.101153e-03
[2297,] 1.308626e-02 4.523808e-05 4.552667e-03
[2298,] 1.612011e-03 4.523433e-05 5.553559e-04
[2299,] 1.748332e-03 4.523159e-05 6.024806e-04
[2300,] 9.030272e-05 4.724272e-05 3.646962e-05
[2301,] 4.583097e-05 4.696144e-05 1.773891e-05
[2302,] 7.284866e-05 4.687855e-05 2.879102e-05
[2303,] 2.448504e-05 4.591786e-05 7.431185e-06
[2304,] 2.537358e-03 4.557178e-05 8.495476e-04
[2305,] 5.128696e-03 4.552968e-05 1.751890e-03
[2306,] 2.573176e-05 4.571711e-05 7.800303e-06
[2307,] 5.463099e-03 4.553503e-05 1.872616e-03
[2308,] 4.763252e-03 4.554671e-05 1.640433e-03
[2309,] 7.965172e-05 4.647439e-05 3.119529e-05
[2310,] 4.460464e-03 4.553767e-05 1.526710e-03
[2311,] 3.222099e-03 4.558923e-05 1.056559e-03
[2312,] 2.684965e-03 4.559048e-05 8.880675e-04
[2313,] 2.684965e-03 4.559107e-05 8.875337e-04
[2314,] 3.818293e-03 4.577415e-05 1.151418e-03
[2315,] 2.135591e-05 4.761314e-05 6.347221e-06
[2316,] 7.409503e-05 4.668979e-05 2.916216e-05
[2317,] 3.814638e-03 4.562639e-05 1.224808e-03
[2318,] 4.874007e-04 4.564435e-05 1.673867e-04
[2319,] 5.381009e-03 4.594812e-05 1.550035e-03
[2320,] 1.021217e-04 4.656292e-05 4.081695e-05
[2321,] 5.845813e-05 4.670333e-05 2.291658e-05
[2322,] 1.314460e-05 4.578653e-05 4.535876e-06
[2323,] 2.386122e-05 4.761984e-05 6.972529e-06
[2324,] 1.317497e-05 4.581011e-05 4.550075e-06
[2325,] 1.280972e-05 4.582571e-05 4.402418e-06
[2326,] 1.818242e-05 4.686875e-05 5.534821e-06
[2327,] 1.508786e-05 4.563544e-05 5.292561e-06
[2328,] 1.531122e-05 4.860797e-05 4.706428e-06
[2329,] 1.543586e-05 4.801216e-05 4.757501e-06
[2330,] 1.378298e-05 4.686767e-05 4.372122e-06
[2331,] 1.485434e-05 4.669063e-05 4.655500e-06
[2332,] 3.111199e-04 4.536896e-05 1.143099e-04
[2333,] 1.939041e-05 4.543486e-05 6.910421e-06
[2334,] 2.272078e-05 4.607408e-05 6.812486e-06
[2335,] 3.068368e-05 4.599896e-05 8.986492e-06
[2336,] 1.829616e-05 4.430146e-05 5.856911e-06
[2337,] 1.367189e-05 4.409343e-05 4.441844e-06
[2338,] 6.408706e-05 4.352631e-05 2.106151e-05
[2339,] 1.937970e-05 4.427424e-05 6.192578e-06
[2340,] 1.877844e-05 4.422652e-05 6.021444e-06
[2341,] 2.501335e-05 4.375741e-05 8.166717e-06
[2342,] 2.474206e-05 4.375228e-05 8.090149e-06
[2343,] 1.694950e-05 4.433215e-05 5.443119e-06
[2344,] 2.123795e-05 4.343700e-05 7.052046e-06
[2345,] 1.076535e-04 4.351351e-05 3.596670e-05
[2346,] 1.655028e-05 4.391521e-05 5.585785e-06
[2347,] 1.940377e-05 4.340827e-05 6.420451e-06
[2348,] 2.434340e-05 4.377374e-05 7.944727e-06
[2349,] 2.003310e-05 4.338868e-05 6.653843e-06
[2350,] 2.374591e-05 4.373086e-05 7.783498e-06
[2351,] 1.802500e-05 4.435321e-05 5.760058e-06
[2352,] 1.434263e-05 4.397148e-05 4.838902e-06
[2353,] 1.442913e-05 4.382011e-05 4.831965e-06
[2354,] 1.829290e-05 4.440578e-05 5.826560e-06
[2355,] 2.378215e-05 4.375162e-05 7.744491e-06
[2356,] 1.693113e-05 4.336602e-05 5.630219e-06
[2357,] 2.038348e-05 4.336096e-05 6.808217e-06
[2358,] 1.602874e-05 4.340472e-05 5.361779e-06
[2359,] 1.401432e-05 4.356647e-05 4.712926e-06
[2360,] 1.930396e-05 4.374588e-05 6.368585e-06
[2361,] 5.440426e-05 4.455312e-05 1.639595e-05
[2362,] 1.930396e-05 4.375412e-05 6.368078e-06
[2363,] 1.772865e-05 4.421706e-05 5.734400e-06
[2364,] 1.919968e-05 4.374409e-05 6.334613e-06
[2365,] 3.572022e-05 4.488148e-05 1.080350e-05
[2366,] 1.921560e-05 4.369063e-05 6.344609e-06
[2367,] 1.933302e-05 4.370294e-05 6.375777e-06
[2368,] 1.266834e-05 4.392862e-05 4.164890e-06
[2369,] 1.552332e-05 4.451855e-05 5.056203e-06
[2370,] 1.921376e-05 4.402851e-05 6.314133e-06
[2371,] 2.065585e-05 4.546012e-05 7.457999e-06
[2372,] 6.833305e-05 4.538632e-05 2.607019e-05
[2373,] 1.956400e-05 4.466423e-05 6.478527e-06
[2374,] 1.514625e-05 4.617922e-05 5.313640e-06
[2375,] 6.387187e-05 4.446402e-05 2.327971e-05
[2376,] 1.575860e-05 4.497753e-05 5.261145e-06
[2377,] 9.483293e-05 4.581372e-05 2.980556e-05
[2378,] 4.793326e-05 4.410711e-05 1.679457e-05
[2379,] 9.686464e-05 4.588699e-05 3.014503e-05
[2380,] 1.987459e-05 4.497963e-05 6.416864e-06
[2381,] 1.590359e-05 4.579922e-05 5.570155e-06
[2382,] 2.268725e-05 4.496904e-05 8.047374e-06
[2383,] 2.360710e-05 4.511562e-05 7.637384e-06
[2384,] 2.677432e-05 4.408452e-05 9.179179e-06
[2385,] 2.753845e-05 4.456348e-05 9.725108e-06
[2386,] 2.791354e-05 4.451429e-05 9.837940e-06
[2387,] 2.704307e-05 4.436297e-05 9.433604e-06
[2388,] 2.473647e-05 4.440614e-05 8.588569e-06
[2389,] 5.013934e-05 4.377422e-05 1.707103e-05
[2390,] 4.650534e-05 4.372006e-05 1.566751e-05
[2391,] 6.408027e-05 4.365149e-05 2.125715e-05
[2392,] 4.976519e-05 4.357102e-05 1.624739e-05
[2393,] 2.935236e-05 4.576823e-05 1.005837e-05
[2394,] 3.940699e-05 4.357108e-05 1.296078e-05
[2395,] 2.482428e-05 4.374687e-05 8.056157e-06
[2396,] 2.401778e-05 4.374152e-05 7.814433e-06
[2397,] 4.236890e-05 4.368120e-05 1.342141e-05
[2398,] 2.456045e-05 4.377753e-05 7.947322e-06
[2399,] 3.238916e-05 4.389744e-05 1.014750e-05
[2400,] 2.156550e-05 4.558101e-05 6.855254e-06
[2401,] 2.602727e-05 4.567816e-05 8.530792e-06
[2402,] 2.851695e-05 4.447516e-05 9.474638e-06
[2403,] 6.109561e-05 4.535178e-05 1.649022e-05
[2404,] 2.153649e-05 4.496131e-05 7.110440e-06
[2405,] 2.172108e-05 4.508327e-05 7.296773e-06
[2406,] 2.173341e-05 4.470013e-05 7.114750e-06
[2407,] 7.592128e-05 4.509336e-05 2.009524e-05
[2408,] 2.153615e-05 4.485705e-05 7.069940e-06
[2409,] 7.547778e-05 4.515876e-05 1.985936e-05
[2410,] 2.153288e-05 4.476627e-05 7.179149e-06
[2411,] 2.150151e-05 4.480585e-05 7.126779e-06
[2412,] 6.185561e-05 4.521611e-05 1.660861e-05
[2413,] 2.133707e-05 4.494520e-05 7.166651e-06
[2414,] 5.984213e-05 4.544186e-05 1.592164e-05
[2415,] 2.140707e-05 4.488699e-05 7.089651e-06
[2416,] 2.140988e-05 4.498142e-05 7.089407e-06
[2417,] 2.134764e-05 4.496759e-05 7.137336e-06
[2418,] 2.139148e-05 4.458051e-05 7.144066e-06
[2419,] 6.366360e-05 4.511486e-05 1.706473e-05
[2420,] 6.106205e-05 4.508423e-05 1.649901e-05
[2421,] 2.130982e-05 4.467738e-05 7.083105e-06
[2422,] 6.392052e-05 4.507665e-05 1.716697e-05
[2423,] 2.142176e-05 4.479528e-05 7.076832e-06
[2424,] 2.133481e-05 4.467949e-05 7.146867e-06
[2425,] 2.144211e-05 4.477199e-05 7.070420e-06
[2426,] 6.106205e-05 4.508053e-05 1.650294e-05
[2427,] 2.121638e-05 4.477298e-05 7.063256e-06
[2428,] 2.140202e-05 4.481192e-05 7.169557e-06
[2429,] 1.760044e-05 4.591759e-05 6.165180e-06
[2430,] 6.420585e-05 4.514833e-05 1.712835e-05
[2431,] 2.141952e-05 4.469933e-05 7.197158e-06
[2432,] 4.597710e-05 4.529713e-05 1.284659e-05
[2433,] 2.212718e-05 4.493753e-05 7.560399e-06
[2434,] 2.240888e-05 4.490824e-05 7.695086e-06
[2435,] 5.313156e-05 4.529301e-05 1.446163e-05
[2436,] 4.350255e-05 4.548379e-05 1.217901e-05
[2437,] 2.152192e-05 4.491924e-05 7.309353e-06
[2438,] 2.129814e-05 4.504423e-05 7.181736e-06
[2439,] 2.195247e-05 4.501506e-05 7.501026e-06
[2440,] 5.107421e-05 4.532057e-05 1.397661e-05
[2441,] 2.181524e-05 4.507338e-05 7.471248e-06
[2442,] 2.165604e-05 4.512003e-05 7.384337e-06
[2443,] 2.184791e-05 4.512367e-05 7.493210e-06
[2444,] 6.348497e-05 4.556915e-05 1.651270e-05
[2445,] 2.165809e-05 4.506964e-05 7.395072e-06
[2446,] 2.242217e-05 4.490248e-05 7.721198e-06
[2447,] 5.553042e-05 4.559074e-05 1.475914e-05
[2448,] 2.165809e-05 4.515276e-05 7.404727e-06
[2449,] 2.324874e-05 4.506323e-05 8.100809e-06
[2450,] 2.362344e-05 4.501836e-05 8.258142e-06
[2451,] 2.129856e-05 4.481736e-05 7.205592e-06
[2452,] 4.686714e-05 4.587531e-05 1.272932e-05
[2453,] 2.184710e-05 4.570636e-05 7.354207e-06
[2454,] 4.551573e-05 4.586386e-05 1.244547e-05
[2455,] 2.394401e-05 4.545641e-05 8.489406e-06
[2456,] 2.132125e-05 4.538148e-05 7.271290e-06
[2457,] 2.134459e-05 4.536596e-05 7.282541e-06
[2458,] 2.149847e-05 4.537338e-05 7.364362e-06
[2459,] 4.136508e-05 4.602608e-05 1.148768e-05
[2460,] 2.150377e-05 4.556127e-05 7.068837e-06
[2461,] 2.339146e-05 4.552492e-05 8.270292e-06
[2462,] 2.159871e-05 4.579558e-05 7.203140e-06
[2463,] 4.372808e-05 4.600493e-05 1.198170e-05
[2464,] 2.321423e-05 4.548710e-05 8.184571e-06
[2465,] 2.011118e-05 4.500092e-05 7.015661e-06
[2466,] 4.414739e-05 4.592629e-05 1.210141e-05
[2467,] 2.150361e-05 4.573639e-05 7.151770e-06
[2468,] 2.160595e-05 4.602671e-05 7.186026e-06
[2469,] 2.151593e-05 4.579558e-05 7.136487e-06
[2470,] 2.150248e-05 4.573696e-05 7.183427e-06
[2471,] 2.150248e-05 4.573696e-05 7.183427e-06
[2472,] 2.151199e-05 4.579558e-05 7.140505e-06
[2473,] 4.501090e-05 4.587880e-05 1.230490e-05
[2474,] 4.471465e-05 4.598327e-05 1.219842e-05
[2475,] 2.142725e-05 4.558056e-05 7.185597e-06
[2476,] 2.241911e-05 4.554209e-05 7.821422e-06
[2477,] 4.374612e-05 4.587880e-05 1.203424e-05
[2478,] 4.486934e-05 4.585782e-05 1.228365e-05
[2479,] 2.151749e-05 4.561949e-05 7.209104e-06
[2480,] 2.152222e-05 4.587337e-05 7.228203e-06
[2481,] 2.298960e-05 4.562241e-05 8.107035e-06
[2482,] 2.152752e-05 4.561949e-05 7.222657e-06
[2483,] 4.383024e-05 4.577993e-05 1.210685e-05
[2484,] 2.259985e-05 4.534208e-05 7.874836e-06
[2485,] 2.293549e-05 4.529543e-05 8.026621e-06
[2486,] 4.344863e-05 4.567618e-05 1.205531e-05
[2487,] 4.501090e-05 4.565831e-05 1.240300e-05
[2488,] 2.300526e-05 4.475627e-05 7.948417e-06
[2489,] 2.305863e-05 4.475627e-05 7.970763e-06
[2490,] 4.501090e-05 4.510593e-05 1.267527e-05
[2491,] 2.161281e-05 4.550543e-05 7.162383e-06
[2492,] 4.457494e-05 4.513958e-05 1.255585e-05
[2493,] 4.486934e-05 4.565831e-05 1.237218e-05
[2494,] 4.471465e-05 4.544826e-05 1.242477e-05
[2495,] 2.443859e-05 4.484173e-05 8.565495e-06
[2496,] 2.443859e-05 4.479677e-05 8.553400e-06
[2497,] 2.449836e-05 4.475425e-05 8.571004e-06
[2498,] 2.401873e-05 4.484031e-05 8.392394e-06
[2499,] 3.127214e-05 4.490179e-05 1.133906e-05
[2500,] 3.834600e-05 4.507273e-05 1.115380e-05
[2501,] 2.999514e-05 4.467153e-05 1.070449e-05
[2502,] 2.999514e-05 4.478360e-05 1.076214e-05
[2503,] 3.560782e-05 4.494895e-05 1.055290e-05
[2504,] 3.067754e-05 4.520397e-05 1.123160e-05
[2505,] 2.932999e-05 4.479664e-05 1.050598e-05
[2506,] 3.834600e-05 4.510593e-05 1.114012e-05
[2507,] 3.834600e-05 4.510593e-05 1.114012e-05
[2508,] 3.052922e-05 4.528417e-05 1.122157e-05
[2509,] 3.274169e-05 4.481025e-05 1.186899e-05
[2510,] 3.866781e-05 4.565831e-05 1.101999e-05
[2511,] 3.834600e-05 4.565831e-05 1.095046e-05
[2512,] 3.581505e-05 4.596172e-05 1.034033e-05
[2513,] 3.581505e-05 4.531094e-05 1.050483e-05
[2514,] 3.555690e-05 4.541933e-05 1.041707e-05
[2515,] 3.526729e-05 4.513582e-05 1.044069e-05
[2516,] 3.497775e-05 4.511053e-05 1.037182e-05
[2517,] 2.598999e-05 4.472547e-05 9.156544e-06
[2518,] 2.589861e-05 4.471124e-05 9.115212e-06
[2519,] 2.589861e-05 4.471124e-05 9.115212e-06
[2520,] 3.616479e-05 4.505995e-05 1.065502e-05
[2521,] 3.607860e-05 4.561894e-05 1.048185e-05
[2522,] 2.598999e-05 4.522108e-05 9.304315e-06
[2523,] 2.621391e-05 4.475425e-05 8.582746e-06
[2524,] 2.621391e-05 4.475100e-05 8.582677e-06
[2525,] 2.619162e-05 4.501026e-05 8.594881e-06
[2526,] 2.617645e-05 4.550875e-05 8.617971e-06
[2527,] 3.834600e-05 4.517782e-05 1.110040e-05
[2528,] 2.181433e-05 4.509514e-05 7.414906e-06
[2529,] 2.357572e-05 4.498103e-05 8.240029e-06
[2530,] 2.369357e-05 4.550370e-05 8.392123e-06
[2531,] 2.345499e-05 4.565902e-05 8.314962e-06
[2532,] 4.291472e-05 4.502579e-05 1.223343e-05
[2533,] 2.118775e-05 4.550925e-05 7.354687e-06
[2534,] 2.699104e-05 4.545269e-05 8.646486e-06
[2535,] 3.814181e-05 4.570423e-05 1.088280e-05
[2536,] 2.163883e-05 4.560576e-05 7.356458e-06
[2537,] 2.488668e-05 4.594098e-05 9.018097e-06
[2538,] 2.504899e-05 4.596241e-05 9.094954e-06
[2539,] 2.513167e-05 4.596241e-05 9.131657e-06
[2540,] 2.504899e-05 4.534897e-05 8.953072e-06
[2541,] 2.448424e-05 4.536731e-05 8.716681e-06
[2542,] 3.772164e-05 4.570874e-05 1.079157e-05
[2543,] 2.504899e-05 4.602471e-05 9.108806e-06
[2544,] 3.764778e-05 4.574748e-05 1.076732e-05
```
