## Supplementary material for "Characterization of shared and ancestry-specific signals driving complex traits using multi-ancestry fine-mapping": s1_remaining_snps.pvar

```
##FILTER=<ID=PASS,Description="All filters passed">
##reference=ftp://ftp.1000genomes.ebi.ac.uk//vol1/ftp/technical/reference/phase2_reference_assembly_sequence/hs37d5.fa.gz
##contig=<ID=16,assembly=b37,length=90354753>
##ALT=<ID=CNV,Description="Copy Number Polymorphism">
##ALT=<ID=DEL,Description="Deletion">
##ALT=<ID=DUP,Description="Duplication">
##ALT=<ID=INS:ME:ALU,Description="Insertion of ALU element">
##ALT=<ID=INS:ME:LINE1,Description="Insertion of LINE1 element">
##ALT=<ID=INS:ME:SVA,Description="Insertion of SVA element">
##ALT=<ID=INS:MT,Description="Nuclear Mitochondrial Insertion">
##ALT=<ID=INV,Description="Inversion">
##ALT=<ID=CN0,Description="Copy number allele: 0 copies">
##ALT=<ID=CN1,Description="Copy number allele: 1 copy">
##ALT=<ID=CN2,Description="Copy number allele: 2 copies">
##ALT=<ID=CN3,Description="Copy number allele: 3 copies">
##ALT=<ID=CN4,Description="Copy number allele: 4 copies">
##ALT=<ID=CN5,Description="Copy number allele: 5 copies">
##ALT=<ID=CN6,Description="Copy number allele: 6 copies">
##ALT=<ID=CN7,Description="Copy number allele: 7 copies">
##ALT=<ID=CN8,Description="Copy number allele: 8 copies">
##ALT=<ID=CN9,Description="Copy number allele: 9 copies">
##ALT=<ID=CN10,Description="Copy number allele: 10 copies">
##ALT=<ID=CN11,Description="Copy number allele: 11 copies">
##ALT=<ID=CN12,Description="Copy number allele: 12 copies">
##ALT=<ID=CN13,Description="Copy number allele: 13 copies">
##ALT=<ID=CN14,Description="Copy number allele: 14 copies">
##ALT=<ID=CN15,Description="Copy number allele: 15 copies">
##ALT=<ID=CN16,Description="Copy number allele: 16 copies">
##ALT=<ID=CN17,Description="Copy number allele: 17 copies">
##ALT=<ID=CN18,Description="Copy number allele: 18 copies">
##ALT=<ID=CN19,Description="Copy number allele: 19 copies">
##ALT=<ID=CN20,Description="Copy number allele: 20 copies">
##ALT=<ID=CN21,Description="Copy number allele: 21 copies">
##ALT=<ID=CN22,Description="Copy number allele: 22 copies">
##ALT=<ID=CN23,Description="Copy number allele: 23 copies">
##ALT=<ID=CN24,Description="Copy number allele: 24 copies">
##ALT=<ID=CN25,Description="Copy number allele: 25 copies">
##ALT=<ID=CN26,Description="Copy number allele: 26 copies">
##ALT=<ID=CN27,Description="Copy number allele: 27 copies">
##ALT=<ID=CN28,Description="Copy number allele: 28 copies">
##ALT=<ID=CN29,Description="Copy number allele: 29 copies">
##ALT=<ID=CN30,Description="Copy number allele: 30 copies">
##ALT=<ID=CN31,Description="Copy number allele: 31 copies">
##ALT=<ID=CN32,Description="Copy number allele: 32 copies">
##ALT=<ID=CN33,Description="Copy number allele: 33 copies">
##ALT=<ID=CN34,Description="Copy number allele: 34 copies">
##ALT=<ID=CN35,Description="Copy number allele: 35 copies">
##ALT=<ID=CN36,Description="Copy number allele: 36 copies">
##ALT=<ID=CN37,Description="Copy number allele: 37 copies">
##ALT=<ID=CN38,Description="Copy number allele: 38 copies">
##ALT=<ID=CN39,Description="Copy number allele: 39 copies">
##ALT=<ID=CN40,Description="Copy number allele: 40 copies">
##ALT=<ID=CN41,Description="Copy number allele: 41 copies">
##ALT=<ID=CN42,Description="Copy number allele: 42 copies">
##ALT=<ID=CN43,Description="Copy number allele: 43 copies">
##ALT=<ID=CN44,Description="Copy number allele: 44 copies">
##ALT=<ID=CN45,Description="Copy number allele: 45 copies">
##ALT=<ID=CN46,Description="Copy number allele: 46 copies">
##ALT=<ID=CN47,Description="Copy number allele: 47 copies">
##ALT=<ID=CN48,Description="Copy number allele: 48 copies">
##ALT=<ID=CN49,Description="Copy number allele: 49 copies">
##ALT=<ID=CN50,Description="Copy number allele: 50 copies">
##ALT=<ID=CN51,Description="Copy number allele: 51 copies">
##ALT=<ID=CN52,Description="Copy number allele: 52 copies">
##ALT=<ID=CN53,Description="Copy number allele: 53 copies">
##ALT=<ID=CN54,Description="Copy number allele: 54 copies">
##ALT=<ID=CN55,Description="Copy number allele: 55 copies">
##ALT=<ID=CN56,Description="Copy number allele: 56 copies">
##ALT=<ID=CN57,Description="Copy number allele: 57 copies">
##ALT=<ID=CN58,Description="Copy number allele: 58 copies">
##ALT=<ID=CN59,Description="Copy number allele: 59 copies">
##ALT=<ID=CN60,Description="Copy number allele: 60 copies">
##ALT=<ID=CN61,Description="Copy number allele: 61 copies">
##ALT=<ID=CN62,Description="Copy number allele: 62 copies">
##ALT=<ID=CN63,Description="Copy number allele: 63 copies">
##ALT=<ID=CN64,Description="Copy number allele: 64 copies">
##ALT=<ID=CN65,Description="Copy number allele: 65 copies">
##ALT=<ID=CN66,Description="Copy number allele: 66 copies">
##ALT=<ID=CN67,Description="Copy number allele: 67 copies">
##ALT=<ID=CN68,Description="Copy number allele: 68 copies">
##ALT=<ID=CN69,Description="Copy number allele: 69 copies">
##ALT=<ID=CN70,Description="Copy number allele: 70 copies">
##ALT=<ID=CN71,Description="Copy number allele: 71 copies">
##ALT=<ID=CN72,Description="Copy number allele: 72 copies">
##ALT=<ID=CN73,Description="Copy number allele: 73 copies">
##ALT=<ID=CN74,Description="Copy number allele: 74 copies">
##ALT=<ID=CN75,Description="Copy number allele: 75 copies">
##ALT=<ID=CN76,Description="Copy number allele: 76 copies">
##ALT=<ID=CN77,Description="Copy number allele: 77 copies">
##ALT=<ID=CN78,Description="Copy number allele: 78 copies">
##ALT=<ID=CN79,Description="Copy number allele: 79 copies">
##ALT=<ID=CN80,Description="Copy number allele: 80 copies">
##ALT=<ID=CN81,Description="Copy number allele: 81 copies">
##ALT=<ID=CN82,Description="Copy number allele: 82 copies">
##ALT=<ID=CN83,Description="Copy number allele: 83 copies">
##ALT=<ID=CN84,Description="Copy number allele: 84 copies">
##ALT=<ID=CN85,Description="Copy number allele: 85 copies">
##ALT=<ID=CN86,Description="Copy number allele: 86 copies">
##ALT=<ID=CN87,Description="Copy number allele: 87 copies">
##ALT=<ID=CN88,Description="Copy number allele: 88 copies">
##ALT=<ID=CN89,Description="Copy number allele: 89 copies">
##ALT=<ID=CN90,Description="Copy number allele: 90 copies">
##ALT=<ID=CN91,Description="Copy number allele: 91 copies">
##ALT=<ID=CN92,Description="Copy number allele: 92 copies">
##ALT=<ID=CN93,Description="Copy number allele: 93 copies">
##ALT=<ID=CN94,Description="Copy number allele: 94 copies">
##ALT=<ID=CN95,Description="Copy number allele: 95 copies">
##ALT=<ID=CN96,Description="Copy number allele: 96 copies">
##ALT=<ID=CN97,Description="Copy number allele: 97 copies">
##ALT=<ID=CN98,Description="Copy number allele: 98 copies">
##ALT=<ID=CN99,Description="Copy number allele: 99 copies">
##ALT=<ID=CN100,Description="Copy number allele: 100 copies">
##ALT=<ID=CN101,Description="Copy number allele: 101 copies">
##ALT=<ID=CN102,Description="Copy number allele: 102 copies">
##ALT=<ID=CN103,Description="Copy number allele: 103 copies">
##ALT=<ID=CN104,Description="Copy number allele: 104 copies">
##ALT=<ID=CN105,Description="Copy number allele: 105 copies">
##ALT=<ID=CN106,Description="Copy number allele: 106 copies">
##ALT=<ID=CN107,Description="Copy number allele: 107 copies">
##ALT=<ID=CN108,Description="Copy number allele: 108 copies">
##ALT=<ID=CN109,Description="Copy number allele: 109 copies">
##ALT=<ID=CN110,Description="Copy number allele: 110 copies">
##ALT=<ID=CN111,Description="Copy number allele: 111 copies">
##ALT=<ID=CN112,Description="Copy number allele: 112 copies">
##ALT=<ID=CN113,Description="Copy number allele: 113 copies">
##ALT=<ID=CN114,Description="Copy number allele: 114 copies">
##ALT=<ID=CN115,Description="Copy number allele: 115 copies">
##ALT=<ID=CN116,Description="Copy number allele: 116 copies">
##ALT=<ID=CN117,Description="Copy number allele: 117 copies">
##ALT=<ID=CN118,Description="Copy number allele: 118 copies">
##ALT=<ID=CN119,Description="Copy number allele: 119 copies">
##ALT=<ID=CN120,Description="Copy number allele: 120 copies">
##ALT=<ID=CN121,Description="Copy number allele: 121 copies">
##ALT=<ID=CN122,Description="Copy number allele: 122 copies">
##ALT=<ID=CN123,Description="Copy number allele: 123 copies">
##ALT=<ID=CN124,Description="Copy number allele: 124 copies">
##INFO=<ID=CIEND,Number=2,Type=Integer,Description="Confidence interval around END for imprecise variants">
##INFO=<ID=CIPOS,Number=2,Type=Integer,Description="Confidence interval around POS for imprecise variants">
##INFO=<ID=CS,Number=1,Type=String,Description="Source call set.">
##INFO=<ID=END,Number=1,Type=Integer,Description="End coordinate of this variant">
##INFO=<ID=IMPRECISE,Number=0,Type=Flag,Description="Imprecise structural variation">
##INFO=<ID=MC,Number=.,Type=String,Description="Merged calls.">
##INFO=<ID=MEINFO,Number=4,Type=String,Description="Mobile element info of the form NAME,START,END<POLARITY; If there is only 5' OR 3' support for this call, will be NULL NULL for START and END">
##INFO=<ID=MEND,Number=1,Type=Integer,Description="Mitochondrial end coordinate of inserted sequence">
##INFO=<ID=MLEN,Number=1,Type=Integer,Description="Estimated length of mitochondrial insert">
##INFO=<ID=MSTART,Number=1,Type=Integer,Description="Mitochondrial start coordinate of inserted sequence">
##INFO=<ID=SVLEN,Number=.,Type=Integer,Description="SV length. It is only calculated for structural variation MEIs. For other types of SVs; one may calculate the SV length by INFO:END-START+1, or by finding the difference between lengthes of REF and ALT alleles">
##INFO=<ID=SVTYPE,Number=1,Type=String,Description="Type of structural variant">
##INFO=<ID=TSD,Number=1,Type=String,Description="Precise Target Site Duplication for bases, if unknown, value will be NULL">
##INFO=<ID=AC,Number=A,Type=Integer,Description="Total number of alternate alleles in called genotypes">
##INFO=<ID=AF,Number=A,Type=Float,Description="Estimated allele frequency in the range (0,1)">
##INFO=<ID=NS,Number=1,Type=Integer,Description="Number of samples with data">
##INFO=<ID=AN,Number=1,Type=Integer,Description="Total number of alleles in called genotypes">
##INFO=<ID=EAS_AF,Number=A,Type=Float,Description="Allele frequency in the EAS populations calculated from AC and AN, in the range (0,1)">
##INFO=<ID=EUR_AF,Number=A,Type=Float,Description="Allele frequency in the EUR populations calculated from AC and AN, in the range (0,1)">
##INFO=<ID=AFR_AF,Number=A,Type=Float,Description="Allele frequency in the AFR populations calculated from AC and AN, in the range (0,1)">
##INFO=<ID=AMR_AF,Number=A,Type=Float,Description="Allele frequency in the AMR populations calculated from AC and AN, in the range (0,1)">
##INFO=<ID=SAS_AF,Number=A,Type=Float,Description="Allele frequency in the SAS populations calculated from AC and AN, in the range (0,1)">
##INFO=<ID=DP,Number=1,Type=Integer,Description="Total read depth; only low coverage data were counted towards the DP, exome data were not used">
##INFO=<ID=AA,Number=1,Type=String,Description="Ancestral Allele. Format: AA|REF|ALT|IndelType. AA: Ancestral allele, REF:Reference Allele, ALT:Alternate Allele, IndelType:Type of Indel (REF, ALT and IndelType are only defined for indels)">
##INFO=<ID=VT,Number=.,Type=String,Description="indicates what type of variant the line represents">
##INFO=<ID=EX_TARGET,Number=0,Type=Flag,Description="indicates whether a variant is within the exon pull down target boundaries">
##INFO=<ID=MULTI_ALLELIC,Number=0,Type=Flag,Description="indicates whether a site is multi-allelic">
#CHROM	POS	ID	REF	ALT	QUAL	FILTER	INFO
16	13253526	rs6498382	C	T	100	PASS	AC=1743;AF=0.348043;AN=5008;NS=2504;DP=21352;EAS_AF=0.4355;AMR_AF=0.4524;AFR_AF=0.1846;EUR_AF=0.4374;SAS_AF=0.3129;AA=C|||;VT=SNP
16	13253878	rs153092	A	G	100	PASS	AC=1572;AF=0.313898;AN=5008;NS=2504;DP=22030;EAS_AF=0.4216;AMR_AF=0.2277;AFR_AF=0.3011;EUR_AF=0.2237;SAS_AF=0.3742;AA=a|||;VT=SNP
16	13253956	rs153091	G	T	100	PASS	AC=3919;AF=0.782548;AN=5008;NS=2504;DP=21080;EAS_AF=0.8839;AMR_AF=0.7839;AFR_AF=0.7148;EUR_AF=0.7753;SAS_AF=0.7761;AA=N|||;VT=SNP
16	13254855	rs153090	G	A	100	PASS	AC=1576;AF=0.314696;AN=5008;NS=2504;DP=19763;EAS_AF=0.4216;AMR_AF=0.2277;AFR_AF=0.3003;EUR_AF=0.2276;SAS_AF=0.3753;AA=g|||;VT=SNP
16	13255107	rs1149419	C	A	100	PASS	AC=3952;AF=0.789137;AN=5008;NS=2504;DP=19107;EAS_AF=0.8839;AMR_AF=0.7853;AFR_AF=0.7383;EUR_AF=0.7753;SAS_AF=0.7771;AA=N|||;VT=SNP
16	13255874	rs153089	A	G	100	PASS	AC=3993;AF=0.797324;AN=5008;NS=2504;DP=17466;EAS_AF=0.8839;AMR_AF=0.7954;AFR_AF=0.7542;EUR_AF=0.7843;SAS_AF=0.7812;AA=G|||;VT=SNP
16	13256727	rs153088	G	C	100	PASS	AC=3825;AF=0.763778;AN=5008;NS=2504;DP=19323;EAS_AF=0.9256;AMR_AF=0.8127;AFR_AF=0.6324;EUR_AF=0.7336;SAS_AF=0.771;AA=G|||;VT=SNP
16	13257674	rs2819632	G	T	100	PASS	AC=3898;AF=0.778355;AN=5008;NS=2504;DP=16838;EAS_AF=0.8829;AMR_AF=0.7867;AFR_AF=0.7148;EUR_AF=0.7783;SAS_AF=0.7505;AA=T|||;VT=SNP
16	13257970	rs2819631	A	G	100	PASS	AC=3983;AF=0.795327;AN=5008;NS=2504;DP=18390;EAS_AF=0.8829;AMR_AF=0.7954;AFR_AF=0.767;EUR_AF=0.7843;SAS_AF=0.7546;AA=G|||;VT=SNP
16	13259887	rs6498385	G	A	100	PASS	AC=1890;AF=0.377396;AN=5008;NS=2504;DP=19772;EAS_AF=0.4504;AMR_AF=0.4827;AFR_AF=0.289;EUR_AF=0.4364;SAS_AF=0.2863;AA=A|||;VT=SNP
16	13260055	rs185192	A	T	100	PASS	AC=1617;AF=0.322883;AN=5008;NS=2504;DP=20793;EAS_AF=0.4206;AMR_AF=0.232;AFR_AF=0.3086;EUR_AF=0.2336;SAS_AF=0.3978;AA=a|||;VT=SNP
16	13260589	rs11648487	C	G	100	PASS	AC=1881;AF=0.375599;AN=5008;NS=2504;DP=18197;EAS_AF=0.4524;AMR_AF=0.4856;AFR_AF=0.2769;EUR_AF=0.4384;SAS_AF=0.2873;AA=C|||;VT=SNP
16	13261090	rs28607043	T	G	100	PASS	AC=1737;AF=0.346845;AN=5008;NS=2504;DP=14961;EAS_AF=0.4325;AMR_AF=0.4553;AFR_AF=0.1876;EUR_AF=0.4344;SAS_AF=0.3067;AA=T|||;VT=SNP
16	13261569	rs153095	A	G	100	PASS	AC=4359;AF=0.870407;AN=5008;NS=2504;DP=18069;EAS_AF=0.9425;AMR_AF=0.9121;AFR_AF=0.8336;EUR_AF=0.8529;SAS_AF=0.8344;AA=G|||;VT=SNP
16	13261676	rs12918496	C	A	100	PASS	AC=1696;AF=0.338658;AN=5008;NS=2504;DP=20270;EAS_AF=0.4325;AMR_AF=0.451;AFR_AF=0.1823;EUR_AF=0.4304;SAS_AF=0.2791;AA=C|||;VT=SNP
16	13262039	rs153094	G	A	100	PASS	AC=1479;AF=0.295327;AN=5008;NS=2504;DP=21755;EAS_AF=0.4206;AMR_AF=0.2147;AFR_AF=0.2466;EUR_AF=0.2127;SAS_AF=0.3742;AA=G|||;VT=SNP
16	13262651	rs743657	C	T	100	PASS	AC=1963;AF=0.391973;AN=5008;NS=2504;DP=23246;EAS_AF=0.4613;AMR_AF=0.4899;AFR_AF=0.2874;EUR_AF=0.4632;SAS_AF=0.319;AA=T|||;VT=SNP
16	13262981	rs28691684	C	T	100	PASS	AC=1700;AF=0.339457;AN=5008;NS=2504;DP=17162;EAS_AF=0.4325;AMR_AF=0.4539;AFR_AF=0.1823;EUR_AF=0.4324;SAS_AF=0.2791;AA=C|||;VT=SNP
16	13263166	rs129123	C	T	100	PASS	AC=270;AF=0.0539137;AN=5008;NS=2504;DP=19500;EAS_AF=0.0605;AMR_AF=0.1153;AFR_AF=0.003;EUR_AF=0.0646;SAS_AF=0.0613;AA=C|||;VT=SNP
16	13263581	rs17832654	T	C	100	PASS	AC=257;AF=0.0513179;AN=5008;NS=2504;DP=17090;EAS_AF=0.0188;AMR_AF=0.0879;AFR_AF=0.0068;EUR_AF=0.1103;SAS_AF=0.0583;AA=T|||;VT=SNP
16	13264185	rs9940177	A	G	100	PASS	AC=1718;AF=0.343051;AN=5008;NS=2504;DP=19558;EAS_AF=0.4325;AMR_AF=0.4611;AFR_AF=0.1815;EUR_AF=0.4443;SAS_AF=0.2812;AA=A|||;VT=SNP
16	13264349	rs150080	A	G	100	PASS	AC=2893;AF=0.577676;AN=5008;NS=2504;DP=17383;EAS_AF=0.5208;AMR_AF=0.696;AFR_AF=0.5991;EUR_AF=0.6431;SAS_AF=0.456;AA=G|||;VT=SNP
16	13265483	rs150079	G	C	100	PASS	AC=2389;AF=0.477037;AN=5008;NS=2504;DP=15383;EAS_AF=0.4653;AMR_AF=0.5274;AFR_AF=0.4917;EUR_AF=0.5268;SAS_AF=0.3824;AA=C|||;VT=SNP
16	13266122	rs17243899	T	C	100	PASS	AC=1051;AF=0.209864;AN=5008;NS=2504;DP=20891;EAS_AF=0.1002;AMR_AF=0.2118;AFR_AF=0.2451;EUR_AF=0.2575;SAS_AF=0.2249;AA=C|||;VT=SNP
16	13266144	rs16961259	T	C	100	PASS	AC=758;AF=0.151358;AN=5008;NS=2504;DP=20948;EAS_AF=0.0913;AMR_AF=0.1369;AFR_AF=0.2065;EUR_AF=0.1551;SAS_AF=0.1452;AA=T|||;VT=SNP
16	13266309	rs1438701	C	T	100	PASS	AC=554;AF=0.110623;AN=5008;NS=2504;DP=20349;EAS_AF=0.0923;AMR_AF=0.1225;AFR_AF=0.0764;EUR_AF=0.1481;SAS_AF=0.1288;AA=C|||;VT=SNP
16	13267266	rs71390326	C	T	100	PASS	AC=530;AF=0.105831;AN=5008;NS=2504;DP=18247;EAS_AF=0.0913;AMR_AF=0.1398;AFR_AF=0.0492;EUR_AF=0.1571;SAS_AF=0.1207;AA=T|||;VT=SNP
16	13267393	rs2550566	A	C	100	PASS	AC=1404;AF=0.280351;AN=5008;NS=2504;DP=19416;EAS_AF=0.5407;AMR_AF=0.3055;AFR_AF=0.0098;EUR_AF=0.1899;SAS_AF=0.453;AA=A|||;VT=SNP
16	13268344	rs16961280	A	G	100	PASS	AC=609;AF=0.121605;AN=5008;NS=2504;DP=20424;EAS_AF=0.0913;AMR_AF=0.1354;AFR_AF=0.1127;EUR_AF=0.1581;SAS_AF=0.1176;AA=G|||;VT=SNP
16	13268467	rs150078	A	G	100	PASS	AC=888;AF=0.177316;AN=5008;NS=2504;DP=19395;EAS_AF=0.0883;AMR_AF=0.2176;AFR_AF=0.18;EUR_AF=0.2495;SAS_AF=0.1626;AA=A|||;VT=SNP
16	13268801	rs150077	A	T	100	PASS	AC=759;AF=0.151558;AN=5008;NS=2504;DP=19205;EAS_AF=0.0377;AMR_AF=0.1945;AFR_AF=0.1717;EUR_AF=0.2386;SAS_AF=0.1217;AA=A|||;VT=SNP
16	13269429	rs150076	A	C	100	PASS	AC=1103;AF=0.220248;AN=5008;NS=2504;DP=17110;EAS_AF=0.0933;AMR_AF=0.2349;AFR_AF=0.2837;EUR_AF=0.2773;SAS_AF=0.1963;AA=C|||;VT=SNP
16	13269909	rs150075	A	G	100	PASS	AC=1351;AF=0.269768;AN=5008;NS=2504;DP=18915;EAS_AF=0.1776;AMR_AF=0.3487;AFR_AF=0.2239;EUR_AF=0.3857;SAS_AF=0.2515;AA=A|||;VT=SNP
16	13269967	rs153093	A	T	100	PASS	AC=3939;AF=0.786542;AN=5008;NS=2504;DP=17957;EAS_AF=0.7808;AMR_AF=0.7853;AFR_AF=0.9342;EUR_AF=0.6163;SAS_AF=0.7689;AA=A|||;VT=SNP
16	13271194	rs7194732	T	C	100	PASS	AC=2656;AF=0.530351;AN=5008;NS=2504;DP=17697;EAS_AF=0.4692;AMR_AF=0.5591;AFR_AF=0.7648;EUR_AF=0.4334;SAS_AF=0.3558;AA=C|||;VT=SNP
16	13271303	rs7190058	A	G	100	PASS	AC=1727;AF=0.344848;AN=5008;NS=2504;DP=18098;EAS_AF=0.3671;AMR_AF=0.4006;AFR_AF=0.4713;EUR_AF=0.2475;SAS_AF=0.2117;AA=A|||;VT=SNP
16	13271583	rs12925052	A	G	100	PASS	AC=547;AF=0.109225;AN=5008;NS=2504;DP=18651;EAS_AF=0.1042;AMR_AF=0.1297;AFR_AF=0.0787;EUR_AF=0.1312;SAS_AF=0.1186;AA=A|||;VT=SNP
16	13272590	rs4781422	G	A	100	PASS	AC=1665;AF=0.332468;AN=5008;NS=2504;DP=17901;EAS_AF=0.3562;AMR_AF=0.3963;AFR_AF=0.447;EUR_AF=0.2425;SAS_AF=0.2004;AA=G|||;VT=SNP
16	13272681	rs1898680	G	T	100	PASS	AC=1931;AF=0.385583;AN=5008;NS=2504;DP=18464;EAS_AF=0.3562;AMR_AF=0.4092;AFR_AF=0.6074;EUR_AF=0.2575;SAS_AF=0.2311;AA=T|||;VT=SNP
16	13272767	rs1898681	A	C	100	PASS	AC=2431;AF=0.485423;AN=5008;NS=2504;DP=18289;EAS_AF=0.4544;AMR_AF=0.536;AFR_AF=0.7209;EUR_AF=0.3708;SAS_AF=0.2812;AA=A|||;VT=SNP
16	13273020	rs12934335	A	C	100	PASS	AC=736;AF=0.146965;AN=5008;NS=2504;DP=15720;EAS_AF=0.1002;AMR_AF=0.1369;AFR_AF=0.2179;EUR_AF=0.1352;SAS_AF=0.1186;AA=A|||;VT=SNP
16	13273066	rs1438706	T	C	100	PASS	AC=2518;AF=0.502796;AN=5008;NS=2504;DP=15864;EAS_AF=0.4524;AMR_AF=0.5447;AFR_AF=0.7458;EUR_AF=0.3907;SAS_AF=0.3119;AA=C|||;VT=SNP
16	13273144	rs1438705	A	G	100	PASS	AC=2542;AF=0.507588;AN=5008;NS=2504;DP=17129;EAS_AF=0.4613;AMR_AF=0.5432;AFR_AF=0.7247;EUR_AF=0.3976;SAS_AF=0.3497;AA=G|||;VT=SNP
16	13273412	rs12934993	A	C	100	PASS	AC=861;AF=0.171925;AN=5008;NS=2504;DP=18438;EAS_AF=0.1002;AMR_AF=0.1441;AFR_AF=0.2716;EUR_AF=0.1551;SAS_AF=0.1483;AA=C|||;VT=SNP
16	13273852	rs34059757	G	C	100	PASS	AC=524;AF=0.104633;AN=5008;NS=2504;DP=19313;EAS_AF=0.0982;AMR_AF=0.1268;AFR_AF=0.0688;EUR_AF=0.1302;SAS_AF=0.1176;AA=G|||;VT=SNP
16	13273876	rs153098	C	A	100	PASS	AC=3525;AF=0.703874;AN=5008;NS=2504;DP=19605;EAS_AF=0.7242;AMR_AF=0.7032;AFR_AF=0.8472;EUR_AF=0.499;SAS_AF=0.7004;AA=G|||;VT=SNP
16	13274284	rs7185907	C	G	100	PASS	AC=2468;AF=0.492812;AN=5008;NS=2504;DP=18582;EAS_AF=0.4524;AMR_AF=0.5346;AFR_AF=0.7572;EUR_AF=0.3658;SAS_AF=0.2781;AA=G|||;VT=SNP
16	13275813	rs12930725	C	A	100	PASS	AC=727;AF=0.145168;AN=5008;NS=2504;DP=18754;EAS_AF=0.0982;AMR_AF=0.1297;AFR_AF=0.2239;EUR_AF=0.1312;SAS_AF=0.1125;AA=C|||;VT=SNP
16	13275861	rs4781423	C	T	100	PASS	AC=2566;AF=0.51238;AN=5008;NS=2504;DP=19515;EAS_AF=0.4494;AMR_AF=0.549;AFR_AF=0.7587;EUR_AF=0.4085;SAS_AF=0.3252;AA=T|||;VT=SNP
16	13276377	rs928971	T	G	100	PASS	AC=1168;AF=0.233227;AN=5008;NS=2504;DP=19976;EAS_AF=0.3581;AMR_AF=0.2911;AFR_AF=0.261;EUR_AF=0.1392;SAS_AF=0.1227;AA=T|||;VT=SNP
16	13276390	rs928972	T	C	100	PASS	AC=2659;AF=0.53095;AN=5008;NS=2504;DP=20307;EAS_AF=0.4663;AMR_AF=0.5519;AFR_AF=0.7648;EUR_AF=0.4225;SAS_AF=0.3783;AA=t|||;VT=SNP
16	13277065	rs12918029	C	T	100	PASS	AC=611;AF=0.122005;AN=5008;NS=2504;DP=22367;EAS_AF=0.0972;AMR_AF=0.1239;AFR_AF=0.1377;EUR_AF=0.1302;SAS_AF=0.1166;AA=C|||;VT=SNP
16	13277560	rs12918845	C	T	100	PASS	AC=849;AF=0.169529;AN=5008;NS=2504;DP=21177;EAS_AF=0.0982;AMR_AF=0.1383;AFR_AF=0.2716;EUR_AF=0.1541;SAS_AF=0.1431;AA=T|||;VT=SNP
16	13277818	rs71390327	A	G	100	PASS	AC=524;AF=0.104633;AN=5008;NS=2504;DP=18795;EAS_AF=0.1002;AMR_AF=0.1225;AFR_AF=0.0734;EUR_AF=0.1302;SAS_AF=0.1125;AA=A|||;VT=SNP
16	13277964	rs1438704	C	A	100	PASS	AC=2363;AF=0.471845;AN=5008;NS=2504;DP=19443;EAS_AF=0.4544;AMR_AF=0.5288;AFR_AF=0.6445;EUR_AF=0.3867;SAS_AF=0.3037;AA=A|||;VT=SNP
16	13278107	rs916087	A	T	100	PASS	AC=1177;AF=0.235024;AN=5008;NS=2504;DP=19101;EAS_AF=0.3552;AMR_AF=0.2882;AFR_AF=0.261;EUR_AF=0.1441;SAS_AF=0.1319;AA=A|||;VT=SNP
16	13278542	rs6498387	C	G	100	PASS	AC=2457;AF=0.490615;AN=5008;NS=2504;DP=18317;EAS_AF=0.4415;AMR_AF=0.5346;AFR_AF=0.7201;EUR_AF=0.3897;SAS_AF=0.3037;AA=G|||;VT=SNP
16	13279736	rs445244	T	A	100	PASS	AC=891;AF=0.177915;AN=5008;NS=2504;DP=21243;EAS_AF=0.2649;AMR_AF=0.1527;AFR_AF=0.0794;EUR_AF=0.0726;SAS_AF=0.3476;AA=T|||;VT=SNP
16	13279908	rs11075184	A	G	100	PASS	AC=1965;AF=0.392372;AN=5008;NS=2504;DP=18124;EAS_AF=0.4593;AMR_AF=0.4179;AFR_AF=0.5182;EUR_AF=0.2873;SAS_AF=0.2434;AA=A|||;VT=SNP
16	13280942	rs422852	C	G	100	PASS	AC=3500;AF=0.698882;AN=5008;NS=2504;DP=18413;EAS_AF=0.746;AMR_AF=0.696;AFR_AF=0.8949;EUR_AF=0.4682;SAS_AF=0.6247;AA=G|||;VT=SNP
16	13281237	rs12928835	G	A	100	PASS	AC=524;AF=0.104633;AN=5008;NS=2504;DP=13539;EAS_AF=0.0992;AMR_AF=0.121;AFR_AF=0.0741;EUR_AF=0.1312;SAS_AF=0.1125;AA=G|||;VT=SNP
16	13282158	rs8059579	G	A	100	PASS	AC=1868;AF=0.373003;AN=5008;NS=2504;DP=21702;EAS_AF=0.4514;AMR_AF=0.4135;AFR_AF=0.4713;EUR_AF=0.2734;SAS_AF=0.2331;AA=G|||;VT=SNP
16	13284914	rs4781424	T	C	100	PASS	AC=1300;AF=0.259585;AN=5008;NS=2504;DP=17081;EAS_AF=0.3661;AMR_AF=0.2939;AFR_AF=0.3442;EUR_AF=0.1461;SAS_AF=0.1278;AA=T|||;VT=SNP
16	13286011	rs4781425	A	G	100	PASS	AC=1167;AF=0.233027;AN=5008;NS=2504;DP=19329;EAS_AF=0.3621;AMR_AF=0.2896;AFR_AF=0.2458;EUR_AF=0.1501;SAS_AF=0.1278;AA=A|||;VT=SNP
16	13286788	rs7187632	G	A	100	PASS	AC=2518;AF=0.502796;AN=5008;NS=2504;DP=18814;EAS_AF=0.4623;AMR_AF=0.5447;AFR_AF=0.7398;EUR_AF=0.3966;SAS_AF=0.3037;AA=G|||;VT=SNP
16	13286821	rs35924714	A	G	100	PASS	AC=2518;AF=0.502796;AN=5008;NS=2504;DP=19688;EAS_AF=0.4623;AMR_AF=0.5447;AFR_AF=0.7398;EUR_AF=0.3966;SAS_AF=0.3037;AA=-|||;VT=SNP
16	13286959	rs72786645	G	A	100	PASS	AC=1133;AF=0.226238;AN=5008;NS=2504;DP=18337;EAS_AF=0.3591;AMR_AF=0.2781;AFR_AF=0.2451;EUR_AF=0.1352;SAS_AF=0.1207;AA=G|||;VT=SNP
16	13287021	rs8049091	A	G	100	PASS	AC=2531;AF=0.505391;AN=5008;NS=2504;DP=17897;EAS_AF=0.4623;AMR_AF=0.5447;AFR_AF=0.7405;EUR_AF=0.4016;SAS_AF=0.3108;AA=G|||;VT=SNP
16	13287055	rs8049110	A	G	100	PASS	AC=2518;AF=0.502796;AN=5008;NS=2504;DP=18230;EAS_AF=0.4623;AMR_AF=0.5447;AFR_AF=0.7398;EUR_AF=0.3966;SAS_AF=0.3037;AA=G|||;VT=SNP
16	13287125	rs6498393	C	T	100	PASS	AC=2516;AF=0.502396;AN=5008;NS=2504;DP=21719;EAS_AF=0.4613;AMR_AF=0.5447;AFR_AF=0.739;EUR_AF=0.3966;SAS_AF=0.3037;AA=C|||;VT=SNP
16	13287150	rs6498394	A	T	100	PASS	AC=2526;AF=0.504393;AN=5008;NS=2504;DP=22173;EAS_AF=0.4613;AMR_AF=0.5447;AFR_AF=0.7466;EUR_AF=0.3966;SAS_AF=0.3037;AA=T|||;VT=SNP
16	13287492	rs8049342	C	T	100	PASS	AC=2492;AF=0.497604;AN=5008;NS=2504;DP=14519;EAS_AF=0.4623;AMR_AF=0.5432;AFR_AF=0.7277;EUR_AF=0.3877;SAS_AF=0.3037;AA=C|||;VT=SNP
16	13287529	rs8054294	T	G	100	PASS	AC=2512;AF=0.501597;AN=5008;NS=2504;DP=20211;EAS_AF=0.4623;AMR_AF=0.5447;AFR_AF=0.7352;EUR_AF=0.3966;SAS_AF=0.3037;AA=T|||;VT=SNP
16	13288042	rs12708766	C	T	100	PASS	AC=2511;AF=0.501398;AN=5008;NS=2504;DP=20544;EAS_AF=0.4623;AMR_AF=0.5447;AFR_AF=0.7352;EUR_AF=0.3956;SAS_AF=0.3037;AA=T|||;VT=SNP
16	13288383	rs4781426	C	T	100	PASS	AC=2511;AF=0.501398;AN=5008;NS=2504;DP=20037;EAS_AF=0.4613;AMR_AF=0.5447;AFR_AF=0.7352;EUR_AF=0.3966;SAS_AF=0.3037;AA=T|||;VT=SNP
16	13288602	rs4780510	A	T	100	PASS	AC=2568;AF=0.51278;AN=5008;NS=2504;DP=20914;EAS_AF=0.4673;AMR_AF=0.5461;AFR_AF=0.739;EUR_AF=0.4036;SAS_AF=0.3425;AA=T|||;VT=SNP
16	13288993	rs7187511	T	C	100	PASS	AC=2584;AF=0.515974;AN=5008;NS=2504;DP=18664;EAS_AF=0.4683;AMR_AF=0.5461;AFR_AF=0.7496;EUR_AF=0.4046;SAS_AF=0.3425;AA=C|||;VT=SNP
16	13289038	rs7187533	T	C	100	PASS	AC=2574;AF=0.513978;AN=5008;NS=2504;DP=18002;EAS_AF=0.4683;AMR_AF=0.5461;AFR_AF=0.7421;EUR_AF=0.4046;SAS_AF=0.3425;AA=T|||;VT=SNP
16	13289386	rs2550565	A	G	100	PASS	AC=2565;AF=0.512181;AN=5008;NS=2504;DP=18671;EAS_AF=0.4683;AMR_AF=0.5476;AFR_AF=0.7315;EUR_AF=0.4066;SAS_AF=0.3446;AA=A|||;VT=SNP
16	13289537	rs2819692	G	A	100	PASS	AC=1145;AF=0.228634;AN=5008;NS=2504;DP=19018;EAS_AF=0.3591;AMR_AF=0.2839;AFR_AF=0.2443;EUR_AF=0.1441;SAS_AF=0.1207;AA=G|||;VT=SNP
16	13289703	rs35818265	A	G	100	PASS	AC=2590;AF=0.517173;AN=5008;NS=2504;DP=16114;EAS_AF=0.4683;AMR_AF=0.5476;AFR_AF=0.7496;EUR_AF=0.4076;SAS_AF=0.3446;AA=G|||;VT=SNP
16	13290034	rs35306247	C	T	100	PASS	AC=2580;AF=0.515176;AN=5008;NS=2504;DP=12649;EAS_AF=0.4683;AMR_AF=0.5476;AFR_AF=0.7421;EUR_AF=0.4076;SAS_AF=0.3446;AA=C|||;VT=SNP
16	13290299	rs2819688	A	G	100	PASS	AC=2543;AF=0.507788;AN=5008;NS=2504;DP=14363;EAS_AF=0.4673;AMR_AF=0.4957;AFR_AF=0.7428;EUR_AF=0.4076;SAS_AF=0.3436;AA=A|||;VT=SNP
16	13290366	rs2578579	C	G	100	PASS	AC=2543;AF=0.507788;AN=5008;NS=2504;DP=17641;EAS_AF=0.4673;AMR_AF=0.4957;AFR_AF=0.7428;EUR_AF=0.4076;SAS_AF=0.3436;AA=G|||;VT=SNP
16	13290706	rs2578580	T	C	100	PASS	AC=2543;AF=0.507788;AN=5008;NS=2504;DP=16448;EAS_AF=0.4673;AMR_AF=0.4957;AFR_AF=0.7428;EUR_AF=0.4076;SAS_AF=0.3436;AA=T|||;VT=SNP
16	13290724	rs2819687	G	C	100	PASS	AC=2541;AF=0.507388;AN=5008;NS=2504;DP=16324;EAS_AF=0.4673;AMR_AF=0.4942;AFR_AF=0.7428;EUR_AF=0.4066;SAS_AF=0.3436;AA=G|||;VT=SNP
16	13291654	rs10438542	A	G	100	PASS	AC=1194;AF=0.238419;AN=5008;NS=2504;DP=19795;EAS_AF=0.3571;AMR_AF=0.2363;AFR_AF=0.3079;EUR_AF=0.1451;SAS_AF=0.1196;AA=A|||;VT=SNP
16	13291950	rs203322	G	T	100	PASS	AC=645;AF=0.128794;AN=5008;NS=2504;DP=17502;EAS_AF=0.2044;AMR_AF=0.121;AFR_AF=0.0038;EUR_AF=0.0646;SAS_AF=0.2914;AA=G|||;VT=SNP
16	13292049	rs9674386	A	T	100	PASS	AC=1172;AF=0.234026;AN=5008;NS=2504;DP=18748;EAS_AF=0.1101;AMR_AF=0.2565;AFR_AF=0.2973;EUR_AF=0.2694;SAS_AF=0.2239;AA=A|||;VT=SNP
16	13292850	rs77735973	T	C	100	PASS	AC=240;AF=0.0479233;AN=5008;NS=2504;DP=17763;EAS_AF=0.1032;AMR_AF=0.0418;AFR_AF=0.0008;EUR_AF=0.0179;SAS_AF=0.09;AA=T|||;VT=SNP
16	13292905	rs10438543	A	G	100	PASS	AC=1225;AF=0.244609;AN=5008;NS=2504;DP=18444;EAS_AF=0.3562;AMR_AF=0.2392;AFR_AF=0.3298;EUR_AF=0.1461;SAS_AF=0.1196;AA=A|||;VT=SNP
16	13292985	rs75033753	A	T	100	PASS	AC=492;AF=0.0982428;AN=5008;NS=2504;DP=18793;EAS_AF=0.1032;AMR_AF=0.1225;AFR_AF=0.0477;EUR_AF=0.1302;SAS_AF=0.1115;AA=a|||;VT=SNP
16	13294127	rs762780	T	C	100	PASS	AC=2596;AF=0.518371;AN=5008;NS=2504;DP=19781;EAS_AF=0.4692;AMR_AF=0.5;AFR_AF=0.7481;EUR_AF=0.4284;SAS_AF=0.364;AA=G|||;VT=SNP
16	13294610	rs984811	A	G	100	PASS	AC=3322;AF=0.663339;AN=5008;NS=2504;DP=15705;EAS_AF=0.7321;AMR_AF=0.6138;AFR_AF=0.8918;EUR_AF=0.3529;SAS_AF=0.638;AA=G|||;VT=SNP
16	13297096	rs4781429	A	G	100	PASS	AC=2490;AF=0.497204;AN=5008;NS=2504;DP=22104;EAS_AF=0.4613;AMR_AF=0.4899;AFR_AF=0.7451;EUR_AF=0.3996;SAS_AF=0.3047;AA=G|||;VT=SNP
16	13297242	rs13331224	C	T	100	PASS	AC=1186;AF=0.236821;AN=5008;NS=2504;DP=18409;EAS_AF=0.1042;AMR_AF=0.2478;AFR_AF=0.3601;EUR_AF=0.2505;SAS_AF=0.1851;AA=C|||;VT=SNP
16	13297688	rs13331427	C	T	100	PASS	AC=1194;AF=0.238419;AN=5008;NS=2504;DP=18810;EAS_AF=0.1042;AMR_AF=0.2478;AFR_AF=0.3654;EUR_AF=0.2515;SAS_AF=0.1851;AA=T|||;VT=SNP
16	13298863	rs9926866	T	C	100	PASS	AC=1194;AF=0.238419;AN=5008;NS=2504;DP=19024;EAS_AF=0.1042;AMR_AF=0.2478;AFR_AF=0.3654;EUR_AF=0.2515;SAS_AF=0.1851;AA=C|||;VT=SNP
16	13299853	rs420619	T	C	100	PASS	AC=3613;AF=0.721446;AN=5008;NS=2504;DP=15446;EAS_AF=0.747;AMR_AF=0.7017;AFR_AF=0.91;EUR_AF=0.502;SAS_AF=0.68;AA=C|||;VT=SNP
16	13300207	rs372941	C	T	100	PASS	AC=1071;AF=0.213858;AN=5008;NS=2504;DP=18525;EAS_AF=0.2827;AMR_AF=0.2089;AFR_AF=0.1619;EUR_AF=0.0785;SAS_AF=0.3558;AA=C|||;VT=SNP
16	13300401	rs395137	C	A	100	PASS	AC=3597;AF=0.718251;AN=5008;NS=2504;DP=20769;EAS_AF=0.7421;AMR_AF=0.7032;AFR_AF=0.9032;EUR_AF=0.501;SAS_AF=0.6779;AA=a|||;VT=SNP
16	13300423	rs366242	A	G	100	PASS	AC=3594;AF=0.717652;AN=5008;NS=2504;DP=21096;EAS_AF=0.7421;AMR_AF=0.7003;AFR_AF=0.9017;EUR_AF=0.501;SAS_AF=0.6789;AA=a|||;VT=SNP
16	13300886	rs2550563	T	C	100	PASS	AC=1412;AF=0.281949;AN=5008;NS=2504;DP=21416;EAS_AF=0.3522;AMR_AF=0.2478;AFR_AF=0.4372;EUR_AF=0.171;SAS_AF=0.138;AA=T|||;VT=SNP
16	13300982	rs149227	A	C	100	PASS	AC=1077;AF=0.215056;AN=5008;NS=2504;DP=16052;EAS_AF=0.2877;AMR_AF=0.2089;AFR_AF=0.1634;EUR_AF=0.0785;SAS_AF=0.3548;AA=A|||;VT=SNP
16	13301699	rs2550562	T	C	100	PASS	AC=1424;AF=0.284345;AN=5008;NS=2504;DP=19472;EAS_AF=0.3522;AMR_AF=0.2493;AFR_AF=0.4455;EUR_AF=0.171;SAS_AF=0.138;AA=C|||;VT=SNP
16	13301767	rs2819643	G	C	100	PASS	AC=1425;AF=0.284545;AN=5008;NS=2504;DP=17843;EAS_AF=0.3522;AMR_AF=0.2493;AFR_AF=0.4463;EUR_AF=0.171;SAS_AF=0.138;AA=C|||;VT=SNP
16	13301769	rs2550561	A	G	100	PASS	AC=1221;AF=0.24381;AN=5008;NS=2504;DP=17850;EAS_AF=0.3522;AMR_AF=0.2392;AFR_AF=0.329;EUR_AF=0.1481;SAS_AF=0.1186;AA=A|||;VT=SNP
16	13302108	rs1438707	G	C	100	PASS	AC=1423;AF=0.284145;AN=5008;NS=2504;DP=15926;EAS_AF=0.3522;AMR_AF=0.2478;AFR_AF=0.4455;EUR_AF=0.171;SAS_AF=0.138;AA=C|||;VT=SNP
16	13302210	rs12922227	A	G	100	PASS	AC=1009;AF=0.201478;AN=5008;NS=2504;DP=16738;EAS_AF=0.1022;AMR_AF=0.2378;AFR_AF=0.233;EUR_AF=0.2495;SAS_AF=0.1861;AA=A|||;VT=SNP
16	13302359	rs1438708	C	T	100	PASS	AC=1409;AF=0.28135;AN=5008;NS=2504;DP=12089;EAS_AF=0.3522;AMR_AF=0.2478;AFR_AF=0.4342;EUR_AF=0.171;SAS_AF=0.1391;AA=C|||;VT=SNP
16	13302832	rs55878502	A	G	100	PASS	AC=1425;AF=0.284545;AN=5008;NS=2504;DP=19213;EAS_AF=0.3522;AMR_AF=0.2478;AFR_AF=0.4463;EUR_AF=0.171;SAS_AF=0.1391;AA=G|||;VT=SNP
16	13304020	rs4781430	A	G	100	PASS	AC=1411;AF=0.281749;AN=5008;NS=2504;DP=18858;EAS_AF=0.3552;AMR_AF=0.2464;AFR_AF=0.4342;EUR_AF=0.171;SAS_AF=0.1391;AA=A|||;VT=SNP
16	13304389	rs4781431	G	C	100	PASS	AC=1416;AF=0.282748;AN=5008;NS=2504;DP=18236;EAS_AF=0.3532;AMR_AF=0.2464;AFR_AF=0.4395;EUR_AF=0.171;SAS_AF=0.1391;AA=C|||;VT=SNP
16	13304474	rs149228	A	C	100	PASS	AC=1430;AF=0.285543;AN=5008;NS=2504;DP=15639;EAS_AF=0.376;AMR_AF=0.3256;AFR_AF=0.1278;EUR_AF=0.2018;SAS_AF=0.4632;AA=A|||;VT=SNP
16	13304591	rs153077	A	C	100	PASS	AC=3602;AF=0.719249;AN=5008;NS=2504;DP=16254;EAS_AF=0.747;AMR_AF=0.7003;AFR_AF=0.9085;EUR_AF=0.498;SAS_AF=0.6759;AA=C|||;VT=SNP
16	13304674	rs4781432	T	A	100	PASS	AC=1414;AF=0.282348;AN=5008;NS=2504;DP=17574;EAS_AF=0.3522;AMR_AF=0.2464;AFR_AF=0.4387;EUR_AF=0.171;SAS_AF=0.1391;AA=A|||;VT=SNP
16	13304975	rs4781433	G	A	100	PASS	AC=1401;AF=0.279752;AN=5008;NS=2504;DP=15471;EAS_AF=0.3522;AMR_AF=0.2464;AFR_AF=0.4327;EUR_AF=0.17;SAS_AF=0.135;AA=G|||;VT=SNP
16	13305664	rs6498397	T	C	100	PASS	AC=1194;AF=0.238419;AN=5008;NS=2504;DP=20719;EAS_AF=0.3542;AMR_AF=0.2349;AFR_AF=0.3094;EUR_AF=0.1471;SAS_AF=0.1196;AA=T|||;VT=SNP
16	13305841	rs6498398	C	T	100	PASS	AC=1409;AF=0.28135;AN=5008;NS=2504;DP=18806;EAS_AF=0.3542;AMR_AF=0.2464;AFR_AF=0.4342;EUR_AF=0.17;SAS_AF=0.1391;AA=C|||;VT=SNP
16	13306167	rs8047055	G	T	100	PASS	AC=1415;AF=0.282548;AN=5008;NS=2504;DP=18079;EAS_AF=0.3542;AMR_AF=0.2464;AFR_AF=0.4387;EUR_AF=0.17;SAS_AF=0.1391;AA=T|||;VT=SNP
16	13306495	rs59426483	G	A	100	PASS	AC=1079;AF=0.215455;AN=5008;NS=2504;DP=21891;EAS_AF=0.3512;AMR_AF=0.2305;AFR_AF=0.2277;EUR_AF=0.1471;SAS_AF=0.1186;AA=G|||;VT=SNP
16	13306573	rs60256156	T	C	100	PASS	AC=1084;AF=0.216454;AN=5008;NS=2504;DP=19276;EAS_AF=0.3552;AMR_AF=0.2305;AFR_AF=0.2277;EUR_AF=0.1471;SAS_AF=0.1196;AA=T|||;VT=SNP
16	13307302	rs7195991	C	A	100	PASS	AC=1405;AF=0.280551;AN=5008;NS=2504;DP=20023;EAS_AF=0.3522;AMR_AF=0.2464;AFR_AF=0.4357;EUR_AF=0.171;SAS_AF=0.1339;AA=C|||;VT=SNP
16	13307517	rs7197051	A	G	100	PASS	AC=1363;AF=0.272165;AN=5008;NS=2504;DP=19494;EAS_AF=0.3562;AMR_AF=0.2406;AFR_AF=0.4357;EUR_AF=0.1481;SAS_AF=0.1145;AA=A|||;VT=SNP
16	13307800	rs2098745	A	C	100	PASS	AC=1355;AF=0.270567;AN=5008;NS=2504;DP=20943;EAS_AF=0.3522;AMR_AF=0.2406;AFR_AF=0.4342;EUR_AF=0.1481;SAS_AF=0.1125;AA=A|||;VT=SNP
16	13308412	rs16961369	C	A	100	PASS	AC=1348;AF=0.269169;AN=5008;NS=2504;DP=20752;EAS_AF=0.2907;AMR_AF=0.2435;AFR_AF=0.4455;EUR_AF=0.171;SAS_AF=0.1278;AA=A|||;VT=SNP
16	13309006	rs35818065	G	T	100	PASS	AC=552;AF=0.110224;AN=5008;NS=2504;DP=20793;EAS_AF=0.1627;AMR_AF=0.1182;AFR_AF=0.0454;EUR_AF=0.1272;SAS_AF=0.1207;AA=G|||;VT=SNP
16	13309018	rs34522947	T	C	100	PASS	AC=559;AF=0.111621;AN=5008;NS=2504;DP=21026;EAS_AF=0.1637;AMR_AF=0.1239;AFR_AF=0.0461;EUR_AF=0.1282;SAS_AF=0.1207;AA=C|||;VT=SNP
16	13309375	rs403898	C	T	100	PASS	AC=3729;AF=0.744609;AN=5008;NS=2504;DP=21219;EAS_AF=0.749;AMR_AF=0.7334;AFR_AF=0.9123;EUR_AF=0.5905;SAS_AF=0.68;AA=t|||;VT=SNP
16	13309859	rs386013	C	T	100	PASS	AC=2696;AF=0.538339;AN=5008;NS=2504;DP=19974;EAS_AF=0.7431;AMR_AF=0.5576;AFR_AF=0.5461;EUR_AF=0.331;SAS_AF=0.5164;AA=C|||;VT=SNP
16	13310075	rs369978	T	G	100	PASS	AC=2860;AF=0.571086;AN=5008;NS=2504;DP=15173;EAS_AF=0.752;AMR_AF=0.572;AFR_AF=0.5968;EUR_AF=0.3628;SAS_AF=0.5634;AA=G|||;VT=SNP
16	13310168	rs377027	C	G	100	PASS	AC=2854;AF=0.569888;AN=5008;NS=2504;DP=19891;EAS_AF=0.751;AMR_AF=0.5735;AFR_AF=0.5915;EUR_AF=0.3638;SAS_AF=0.5634;AA=C|||;VT=SNP
16	13310535	rs410055	C	T	100	PASS	AC=2863;AF=0.571685;AN=5008;NS=2504;DP=19777;EAS_AF=0.751;AMR_AF=0.572;AFR_AF=0.5968;EUR_AF=0.3658;SAS_AF=0.5644;AA=c|||;VT=SNP
16	13311010	rs1149413	C	G	100	PASS	AC=2876;AF=0.574281;AN=5008;NS=2504;DP=9614;EAS_AF=0.751;AMR_AF=0.5879;AFR_AF=0.5961;EUR_AF=0.3688;SAS_AF=0.5644;AA=C|||;VT=SNP
16	13311152	rs636844	A	T	100	PASS	AC=2792;AF=0.557508;AN=5008;NS=2504;DP=12181;EAS_AF=0.3214;AMR_AF=0.5202;AFR_AF=0.6528;EUR_AF=0.7038;SAS_AF=0.5481;AA=A|||;VT=SNP
16	13311526	rs436065	A	G	100	PASS	AC=2894;AF=0.577875;AN=5008;NS=2504;DP=18381;EAS_AF=0.751;AMR_AF=0.5893;AFR_AF=0.5991;EUR_AF=0.3698;SAS_AF=0.5767;AA=A|||;VT=SNP
16	13312029	rs396357	A	G	100	PASS	AC=2874;AF=0.573882;AN=5008;NS=2504;DP=17266;EAS_AF=0.751;AMR_AF=0.5836;AFR_AF=0.5961;EUR_AF=0.3678;SAS_AF=0.5665;AA=G|||;VT=SNP
16	13312905	rs436812	C	T	100	PASS	AC=930;AF=0.185703;AN=5008;NS=2504;DP=18162;EAS_AF=0.2907;AMR_AF=0.2003;AFR_AF=0.1203;EUR_AF=0.0626;SAS_AF=0.2822;AA=C|||;VT=SNP
16	13313229	rs384061	A	G	100	PASS	AC=933;AF=0.186302;AN=5008;NS=2504;DP=18644;EAS_AF=0.2917;AMR_AF=0.2003;AFR_AF=0.1203;EUR_AF=0.0626;SAS_AF=0.2843;AA=A|||;VT=SNP
16	13313634	rs1149412	A	G	100	PASS	AC=947;AF=0.189097;AN=5008;NS=2504;DP=19239;EAS_AF=0.2917;AMR_AF=0.2003;AFR_AF=0.121;EUR_AF=0.0626;SAS_AF=0.2975;AA=A|||;VT=SNP
16	13313806	rs1149411	C	A	100	PASS	AC=2822;AF=0.563498;AN=5008;NS=2504;DP=18952;EAS_AF=0.75;AMR_AF=0.5764;AFR_AF=0.593;EUR_AF=0.3469;SAS_AF=0.545;AA=C|||;VT=SNP
16	13314377	rs2856620	T	C	100	PASS	AC=1082;AF=0.216054;AN=5008;NS=2504;DP=20316;EAS_AF=0.3661;AMR_AF=0.2349;AFR_AF=0.2035;EUR_AF=0.1511;SAS_AF=0.1319;AA=T|||;VT=SNP
16	13314864	rs1149410	A	G	100	PASS	AC=2891;AF=0.577276;AN=5008;NS=2504;DP=15237;EAS_AF=0.751;AMR_AF=0.5821;AFR_AF=0.6021;EUR_AF=0.3668;SAS_AF=0.5777;AA=G|||;VT=SNP
16	13315655	rs407146	C	A	100	PASS	AC=2877;AF=0.574481;AN=5008;NS=2504;DP=19517;EAS_AF=0.751;AMR_AF=0.5821;AFR_AF=0.6021;EUR_AF=0.3658;SAS_AF=0.5644;AA=C|||;VT=SNP
16	13315776	rs1149409	T	C	100	PASS	AC=2881;AF=0.57528;AN=5008;NS=2504;DP=19589;EAS_AF=0.755;AMR_AF=0.5821;AFR_AF=0.6021;EUR_AF=0.3658;SAS_AF=0.5644;AA=C|||;VT=SNP
16	13315855	rs1149408	G	A	100	PASS	AC=2877;AF=0.574481;AN=5008;NS=2504;DP=19479;EAS_AF=0.751;AMR_AF=0.5821;AFR_AF=0.6021;EUR_AF=0.3658;SAS_AF=0.5644;AA=G|||;VT=SNP
16	13315880	rs1149407	G	A	100	PASS	AC=2890;AF=0.577077;AN=5008;NS=2504;DP=19678;EAS_AF=0.751;AMR_AF=0.5836;AFR_AF=0.6104;EUR_AF=0.3658;SAS_AF=0.5654;AA=A|||;VT=SNP
16	13315970	rs1149406	T	C	100	PASS	AC=2879;AF=0.57488;AN=5008;NS=2504;DP=19333;EAS_AF=0.751;AMR_AF=0.5836;AFR_AF=0.6021;EUR_AF=0.3658;SAS_AF=0.5654;AA=T|||;VT=SNP
16	13315986	rs1149405	T	C	100	PASS	AC=2866;AF=0.572284;AN=5008;NS=2504;DP=19289;EAS_AF=0.751;AMR_AF=0.5836;AFR_AF=0.5923;EUR_AF=0.3658;SAS_AF=0.5654;AA=C|||;VT=SNP
16	13316068	rs56289035	A	T	100	PASS	AC=2890;AF=0.577077;AN=5008;NS=2504;DP=18869;EAS_AF=0.75;AMR_AF=0.585;AFR_AF=0.6067;EUR_AF=0.3678;SAS_AF=0.5685;AA=T|||;VT=SNP
16	13316118	rs387090	G	A	100	PASS	AC=2880;AF=0.57508;AN=5008;NS=2504;DP=18402;EAS_AF=0.751;AMR_AF=0.5836;AFR_AF=0.6021;EUR_AF=0.3648;SAS_AF=0.5675;AA=G|||;VT=SNP
16	13316192	rs447922	C	G	100	PASS	AC=2892;AF=0.577476;AN=5008;NS=2504;DP=18983;EAS_AF=0.751;AMR_AF=0.5836;AFR_AF=0.6021;EUR_AF=0.3718;SAS_AF=0.5726;AA=C|||;VT=SNP
16	13316313	rs395879	T	C	100	PASS	AC=2390;AF=0.477236;AN=5008;NS=2504;DP=20599;EAS_AF=0.6567;AMR_AF=0.4611;AFR_AF=0.5635;EUR_AF=0.2366;SAS_AF=0.4346;AA=C|||;VT=SNP
16	13316396	rs436339	A	G	100	PASS	AC=2469;AF=0.493011;AN=5008;NS=2504;DP=19596;EAS_AF=0.6577;AMR_AF=0.4798;AFR_AF=0.5651;EUR_AF=0.2674;SAS_AF=0.4673;AA=A|||;VT=SNP
16	13316427	rs415232	G	A	100	PASS	AC=2389;AF=0.477037;AN=5008;NS=2504;DP=18405;EAS_AF=0.6558;AMR_AF=0.4611;AFR_AF=0.5635;EUR_AF=0.2366;SAS_AF=0.4346;AA=A|||;VT=SNP
16	13316631	rs12930638	C	T	100	PASS	AC=487;AF=0.0972444;AN=5008;NS=2504;DP=15166;EAS_AF=0.0933;AMR_AF=0.1225;AFR_AF=0.0393;EUR_AF=0.1292;SAS_AF=0.1288;AA=C|||;VT=SNP
16	13316783	rs643670	T	C	100	PASS	AC=2388;AF=0.476837;AN=5008;NS=2504;DP=18394;EAS_AF=0.6607;AMR_AF=0.4611;AFR_AF=0.5582;EUR_AF=0.2366;SAS_AF=0.4356;AA=C|||;VT=SNP
16	13316788	rs591066	A	G	100	PASS	AC=3727;AF=0.744209;AN=5008;NS=2504;DP=18350;EAS_AF=0.753;AMR_AF=0.7478;AFR_AF=0.9221;EUR_AF=0.5875;SAS_AF=0.6534;AA=G|||;VT=SNP
16	13317042	rs2819681	G	T	100	PASS	AC=1394;AF=0.278355;AN=5008;NS=2504;DP=18948;EAS_AF=0.369;AMR_AF=0.2522;AFR_AF=0.4266;EUR_AF=0.1521;SAS_AF=0.1329;AA=G|||;VT=SNP
16	13317146	rs385140	G	T	100	PASS	AC=2364;AF=0.472045;AN=5008;NS=2504;DP=19574;EAS_AF=0.6438;AMR_AF=0.4597;AFR_AF=0.5552;EUR_AF=0.2366;SAS_AF=0.4335;AA=G|||;VT=SNP
16	13317154	rs431176	T	G	100	PASS	AC=3706;AF=0.740016;AN=5008;NS=2504;DP=19473;EAS_AF=0.7391;AMR_AF=0.7464;AFR_AF=0.9168;EUR_AF=0.5875;SAS_AF=0.6544;AA=G|||;VT=SNP
16	13317459	rs407593	G	A	100	PASS	AC=846;AF=0.16893;AN=5008;NS=2504;DP=20450;EAS_AF=0.2808;AMR_AF=0.1931;AFR_AF=0.0711;EUR_AF=0.0626;SAS_AF=0.2781;AA=G|||;VT=SNP
16	13317570	rs400844	T	A	100	PASS	AC=1277;AF=0.254992;AN=5008;NS=2504;DP=20372;EAS_AF=0.2798;AMR_AF=0.2248;AFR_AF=0.3472;EUR_AF=0.0855;SAS_AF=0.3006;AA=A|||;VT=SNP
16	13317710	rs384971	T	C	100	PASS	AC=2394;AF=0.478035;AN=5008;NS=2504;DP=21962;EAS_AF=0.4851;AMR_AF=0.5144;AFR_AF=0.3654;EUR_AF=0.4702;SAS_AF=0.6053;AA=T|||;VT=SNP
16	13318321	rs204022	T	A	100	PASS	AC=3794;AF=0.757588;AN=5008;NS=2504;DP=22158;EAS_AF=0.7976;AMR_AF=0.5115;AFR_AF=0.9735;EUR_AF=0.6322;SAS_AF=0.728;AA=A|||;VT=SNP
16	13318443	rs204023	G	T	100	PASS	AC=2429;AF=0.485024;AN=5008;NS=2504;DP=20827;EAS_AF=0.3859;AMR_AF=0.3573;AFR_AF=0.5726;EUR_AF=0.4423;SAS_AF=0.6033;AA=G|||;VT=SNP
16	13318479	rs12932100	A	G	100	PASS	AC=1483;AF=0.296126;AN=5008;NS=2504;DP=21386;EAS_AF=0.3948;AMR_AF=0.1556;AFR_AF=0.5076;EUR_AF=0.166;SAS_AF=0.1421;AA=A|||;VT=SNP
16	13318551	rs204024	A	C	100	PASS	AC=3639;AF=0.726637;AN=5008;NS=2504;DP=21121;EAS_AF=0.7917;AMR_AF=0.5403;AFR_AF=0.7648;EUR_AF=0.7048;SAS_AF=0.7628;AA=A|||;VT=SNP
16	13319055	rs76403603	C	G	100	PASS	AC=245;AF=0.0489217;AN=5008;NS=2504;DP=21288;EAS_AF=0.0694;AMR_AF=0.0432;AFR_AF=0.0461;EUR_AF=0.0467;SAS_AF=0.0378;AA=C|||;VT=SNP
16	13319059	rs78313985	A	G	100	PASS	AC=245;AF=0.0489217;AN=5008;NS=2504;DP=21251;EAS_AF=0.0694;AMR_AF=0.0432;AFR_AF=0.0461;EUR_AF=0.0467;SAS_AF=0.0378;AA=A|||;VT=SNP
16	13319101	rs4635326	G	A	100	PASS	AC=1226;AF=0.244808;AN=5008;NS=2504;DP=21629;EAS_AF=0.3373;AMR_AF=0.1268;AFR_AF=0.3457;EUR_AF=0.1998;SAS_AF=0.1431;AA=G|||;VT=SNP
16	13319168	rs204025	T	C	100	PASS	AC=3826;AF=0.763978;AN=5008;NS=2504;DP=21556;EAS_AF=0.7252;AMR_AF=0.598;AFR_AF=0.8389;EUR_AF=0.7952;SAS_AF=0.7883;AA=T|||;VT=SNP
16	13319729	rs7204584	G	A	100	PASS	AC=1224;AF=0.244409;AN=5008;NS=2504;DP=20987;EAS_AF=0.3155;AMR_AF=0.1326;AFR_AF=0.3555;EUR_AF=0.2038;SAS_AF=0.1421;AA=G|||;VT=SNP
16	13319738	rs204026	G	C	100	PASS	AC=3751;AF=0.749002;AN=5008;NS=2504;DP=20976;EAS_AF=0.7232;AMR_AF=0.5879;AFR_AF=0.8374;EUR_AF=0.7813;SAS_AF=0.7372;AA=C|||;VT=SNP
16	13319858	rs204027	A	G	100	PASS	AC=3754;AF=0.749601;AN=5008;NS=2504;DP=20055;EAS_AF=0.7242;AMR_AF=0.5893;AFR_AF=0.8381;EUR_AF=0.7813;SAS_AF=0.7372;AA=A|||;VT=SNP
16	13319871	rs204028	C	T	100	PASS	AC=3747;AF=0.748203;AN=5008;NS=2504;DP=20210;EAS_AF=0.7212;AMR_AF=0.5879;AFR_AF=0.8366;EUR_AF=0.7813;SAS_AF=0.7362;AA=C|||;VT=SNP
16	13320154	rs204029	A	G	100	PASS	AC=3760;AF=0.750799;AN=5008;NS=2504;DP=22239;EAS_AF=0.7242;AMR_AF=0.5922;AFR_AF=0.8366;EUR_AF=0.7873;SAS_AF=0.7372;AA=A|||;VT=SNP
16	13320781	rs204030	G	A	100	PASS	AC=1293;AF=0.258187;AN=5008;NS=2504;DP=24492;EAS_AF=0.3006;AMR_AF=0.2579;AFR_AF=0.0696;EUR_AF=0.3121;SAS_AF=0.4141;AA=G|||;VT=SNP
16	13321014	rs204031	T	C	100	PASS	AC=3756;AF=0.75;AN=5008;NS=2504;DP=22668;EAS_AF=0.7242;AMR_AF=0.5893;AFR_AF=0.8374;EUR_AF=0.7823;SAS_AF=0.7393;AA=t|||;VT=SNP
16	13321026	rs204032	G	A	100	PASS	AC=3752;AF=0.749201;AN=5008;NS=2504;DP=22721;EAS_AF=0.7232;AMR_AF=0.5879;AFR_AF=0.8374;EUR_AF=0.7823;SAS_AF=0.7372;AA=a|||;VT=SNP
16	13321172	rs8053943	A	G	100	PASS	AC=1258;AF=0.251198;AN=5008;NS=2504;DP=22986;EAS_AF=0.3502;AMR_AF=0.1369;AFR_AF=0.3502;EUR_AF=0.2048;SAS_AF=0.1442;AA=a|||;VT=SNP
16	13321338	rs1898685	G	A	100	PASS	AC=849;AF=0.169529;AN=5008;NS=2504;DP=19752;EAS_AF=0.2054;AMR_AF=0.3501;AFR_AF=0.0893;EUR_AF=0.1292;SAS_AF=0.1544;AA=g|||;VT=SNP
16	13321621	rs2014956	C	T	100	PASS	AC=1157;AF=0.23103;AN=5008;NS=2504;DP=19919;EAS_AF=0.2758;AMR_AF=0.3963;AFR_AF=0.1604;EUR_AF=0.1889;SAS_AF=0.2065;AA=C|||;VT=SNP
16	13321734	rs1961448	T	G	100	PASS	AC=857;AF=0.171126;AN=5008;NS=2504;DP=19058;EAS_AF=0.2083;AMR_AF=0.3516;AFR_AF=0.0915;EUR_AF=0.1292;SAS_AF=0.1554;AA=T|||;VT=SNP
16	13322176	rs169443	T	C	100	PASS	AC=1472;AF=0.29393;AN=5008;NS=2504;DP=20389;EAS_AF=0.3105;AMR_AF=0.2983;AFR_AF=0.1528;EUR_AF=0.334;SAS_AF=0.4233;AA=T|||;VT=SNP
16	13322222	rs79466768	G	A	100	PASS	AC=245;AF=0.0489217;AN=5008;NS=2504;DP=21375;EAS_AF=0.0685;AMR_AF=0.0418;AFR_AF=0.0484;EUR_AF=0.0457;SAS_AF=0.0378;AA=G|||;VT=SNP
16	13322280	rs2819641	T	C	100	PASS	AC=1170;AF=0.233626;AN=5008;NS=2504;DP=21107;EAS_AF=0.2768;AMR_AF=0.3977;AFR_AF=0.1687;EUR_AF=0.1859;SAS_AF=0.2096;AA=C|||;VT=SNP
16	13322306	rs2550560	C	T	100	PASS	AC=1112;AF=0.222045;AN=5008;NS=2504;DP=20242;EAS_AF=0.2768;AMR_AF=0.3919;AFR_AF=0.1483;EUR_AF=0.175;SAS_AF=0.1933;AA=T|||;VT=SNP
16	13322452	rs2856621	G	A	100	PASS	AC=913;AF=0.182308;AN=5008;NS=2504;DP=18480;EAS_AF=0.2063;AMR_AF=0.3559;AFR_AF=0.09;EUR_AF=0.1362;SAS_AF=0.2065;AA=G|||;VT=SNP
16	13322891	rs58502776	C	T	100	PASS	AC=245;AF=0.0489217;AN=5008;NS=2504;DP=19828;EAS_AF=0.0685;AMR_AF=0.0418;AFR_AF=0.0484;EUR_AF=0.0457;SAS_AF=0.0378;AA=C|||;VT=SNP
16	13323157	rs204033	G	A	100	PASS	AC=1468;AF=0.293131;AN=5008;NS=2504;DP=20699;EAS_AF=0.3056;AMR_AF=0.2997;AFR_AF=0.1505;EUR_AF=0.337;SAS_AF=0.4233;AA=G|||;VT=SNP
16	13323264	rs55734996	G	A	100	PASS	AC=854;AF=0.170527;AN=5008;NS=2504;DP=18722;EAS_AF=0.2093;AMR_AF=0.3501;AFR_AF=0.0893;EUR_AF=0.1292;SAS_AF=0.1554;AA=G|||;VT=SNP
16	13323316	rs16961449	C	T	100	PASS	AC=1113;AF=0.222244;AN=5008;NS=2504;DP=19111;EAS_AF=0.2778;AMR_AF=0.3919;AFR_AF=0.1483;EUR_AF=0.175;SAS_AF=0.1933;AA=C|||;VT=SNP
16	13323341	rs204034	A	G	100	PASS	AC=4294;AF=0.857428;AN=5008;NS=2504;DP=19188;EAS_AF=0.9296;AMR_AF=0.8977;AFR_AF=0.8517;EUR_AF=0.8151;SAS_AF=0.8057;AA=G|||;VT=SNP
16	13323560	rs16961453	C	G	100	PASS	AC=1108;AF=0.221246;AN=5008;NS=2504;DP=19779;EAS_AF=0.2778;AMR_AF=0.3905;AFR_AF=0.1483;EUR_AF=0.171;SAS_AF=0.1933;AA=C|||;VT=SNP
16	13323620	rs16961456	G	A	100	PASS	AC=246;AF=0.0491214;AN=5008;NS=2504;DP=20314;EAS_AF=0.0685;AMR_AF=0.0418;AFR_AF=0.0484;EUR_AF=0.0457;SAS_AF=0.0389;AA=G|||;VT=SNP
16	13323930	rs16961458	C	A	100	PASS	AC=1118;AF=0.223243;AN=5008;NS=2504;DP=21220;EAS_AF=0.2808;AMR_AF=0.3919;AFR_AF=0.149;EUR_AF=0.175;SAS_AF=0.1943;AA=T|||;VT=SNP
16	13324133	rs4781437	A	T	100	PASS	AC=1224;AF=0.244409;AN=5008;NS=2504;DP=20897;EAS_AF=0.2817;AMR_AF=0.4035;AFR_AF=0.1596;EUR_AF=0.1938;SAS_AF=0.2597;AA=t|||;VT=SNP
16	13324203	rs4780511	G	A	100	PASS	AC=1184;AF=0.236422;AN=5008;NS=2504;DP=22081;EAS_AF=0.2817;AMR_AF=0.3963;AFR_AF=0.1596;EUR_AF=0.175;SAS_AF=0.2434;AA=G|||;VT=SNP
16	13324276	rs4781438	G	A	100	PASS	AC=1222;AF=0.24401;AN=5008;NS=2504;DP=19862;EAS_AF=0.2817;AMR_AF=0.4035;AFR_AF=0.1581;EUR_AF=0.1938;SAS_AF=0.2597;AA=A|||;VT=SNP
16	13324591	rs112490622	T	C	100	PASS	AC=1225;AF=0.244609;AN=5008;NS=2504;DP=18946;EAS_AF=0.2827;AMR_AF=0.4035;AFR_AF=0.1596;EUR_AF=0.1938;SAS_AF=0.2597;AA=C|||;VT=SNP
16	13324690	rs11864853	G	C	100	PASS	AC=1225;AF=0.244609;AN=5008;NS=2504;DP=19369;EAS_AF=0.2817;AMR_AF=0.4035;AFR_AF=0.1596;EUR_AF=0.1938;SAS_AF=0.2607;AA=C|||;VT=SNP
16	13324789	rs153083	T	C	100	PASS	AC=4349;AF=0.868411;AN=5008;NS=2504;DP=18987;EAS_AF=0.9306;AMR_AF=0.9063;AFR_AF=0.8442;EUR_AF=0.8231;SAS_AF=0.8569;AA=C|||;VT=SNP
16	13324941	rs11865718	G	C	100	PASS	AC=1224;AF=0.244409;AN=5008;NS=2504;DP=20274;EAS_AF=0.2808;AMR_AF=0.4035;AFR_AF=0.1596;EUR_AF=0.1938;SAS_AF=0.2607;AA=C|||;VT=SNP
16	13325029	rs11862050	A	G	100	PASS	AC=1224;AF=0.244409;AN=5008;NS=2504;DP=21432;EAS_AF=0.2808;AMR_AF=0.4035;AFR_AF=0.1596;EUR_AF=0.1938;SAS_AF=0.2607;AA=G|||;VT=SNP
16	13325076	rs4386121	A	G	100	PASS	AC=1224;AF=0.244409;AN=5008;NS=2504;DP=20823;EAS_AF=0.2808;AMR_AF=0.4035;AFR_AF=0.1596;EUR_AF=0.1938;SAS_AF=0.2607;AA=G|||;VT=SNP
16	13326067	rs2578582	C	T	100	PASS	AC=1177;AF=0.235024;AN=5008;NS=2504;DP=16913;EAS_AF=0.2778;AMR_AF=0.3991;AFR_AF=0.1483;EUR_AF=0.1829;SAS_AF=0.2454;AA=T|||;VT=SNP
16	13326516	rs153084	A	G	100	PASS	AC=4530;AF=0.904553;AN=5008;NS=2504;DP=17564;EAS_AF=0.9315;AMR_AF=0.9179;AFR_AF=0.9728;EUR_AF=0.8231;SAS_AF=0.8589;AA=G|||;VT=SNP
16	13326535	rs57933157	G	A	100	PASS	AC=926;AF=0.184904;AN=5008;NS=2504;DP=18122;EAS_AF=0.2123;AMR_AF=0.3588;AFR_AF=0.0893;EUR_AF=0.1372;SAS_AF=0.2117;AA=G|||;VT=SNP
16	13326578	rs2819682	A	C	100	PASS	AC=1189;AF=0.23742;AN=5008;NS=2504;DP=17993;EAS_AF=0.2817;AMR_AF=0.3977;AFR_AF=0.1505;EUR_AF=0.1829;SAS_AF=0.2515;AA=A|||;VT=SNP
16	13326647	rs2856624	T	G	100	PASS	AC=1195;AF=0.238618;AN=5008;NS=2504;DP=17459;EAS_AF=0.2817;AMR_AF=0.4006;AFR_AF=0.1513;EUR_AF=0.1839;SAS_AF=0.2536;AA=T|||;VT=SNP
16	13327407	rs2578583	G	A	100	PASS	AC=1225;AF=0.244609;AN=5008;NS=2504;DP=17722;EAS_AF=0.2808;AMR_AF=0.4049;AFR_AF=0.1596;EUR_AF=0.1938;SAS_AF=0.2607;AA=A|||;VT=SNP
16	13327594	rs7188910	C	T	100	PASS	AC=1143;AF=0.228235;AN=5008;NS=2504;DP=14813;EAS_AF=0.3135;AMR_AF=0.1326;AFR_AF=0.2965;EUR_AF=0.2028;SAS_AF=0.1421;AA=C|||;VT=SNP
16	13327970	rs2578584	G	T	100	PASS	AC=1163;AF=0.232228;AN=5008;NS=2504;DP=15245;EAS_AF=0.2798;AMR_AF=0.3977;AFR_AF=0.1619;EUR_AF=0.1849;SAS_AF=0.2096;AA=T|||;VT=SNP
16	13328520	rs16961475	C	G	100	PASS	AC=248;AF=0.0495208;AN=5008;NS=2504;DP=18010;EAS_AF=0.0675;AMR_AF=0.0418;AFR_AF=0.0507;EUR_AF=0.0467;SAS_AF=0.0378;AA=C|||;VT=SNP
16	13328597	rs2578585	G	C	100	PASS	AC=920;AF=0.183706;AN=5008;NS=2504;DP=18827;EAS_AF=0.2123;AMR_AF=0.3573;AFR_AF=0.0893;EUR_AF=0.1352;SAS_AF=0.2086;AA=G|||;VT=SNP
16	13328615	rs2819684	T	C	100	PASS	AC=1225;AF=0.244609;AN=5008;NS=2504;DP=18312;EAS_AF=0.2808;AMR_AF=0.4035;AFR_AF=0.1611;EUR_AF=0.1928;SAS_AF=0.2607;AA=T|||;VT=SNP
16	13329469	rs12598852	G	A	100	PASS	AC=540;AF=0.107827;AN=5008;NS=2504;DP=16852;EAS_AF=0.3194;AMR_AF=0.0562;AFR_AF=0.0113;EUR_AF=0.0825;SAS_AF=0.0828;AA=G|||;VT=SNP
16	13329719	rs78747450	G	C	100	PASS	AC=1203;AF=0.240216;AN=5008;NS=2504;DP=19467;EAS_AF=0.3433;AMR_AF=0.1153;AFR_AF=0.3359;EUR_AF=0.1928;SAS_AF=0.1421;AA=G|||;VT=SNP
16	13330774	rs11647787	G	A	100	PASS	AC=546;AF=0.109026;AN=5008;NS=2504;DP=18360;EAS_AF=0.3214;AMR_AF=0.0562;AFR_AF=0.0159;EUR_AF=0.0805;SAS_AF=0.0828;AA=G|||;VT=SNP
16	13331026	rs4781439	C	T	100	PASS	AC=1046;AF=0.208866;AN=5008;NS=2504;DP=18452;EAS_AF=0.2004;AMR_AF=0.3689;AFR_AF=0.0946;EUR_AF=0.163;SAS_AF=0.3057;AA=C|||;VT=SNP
16	13331148	rs4780513	G	C	100	PASS	AC=987;AF=0.197085;AN=5008;NS=2504;DP=20365;EAS_AF=0.1994;AMR_AF=0.3646;AFR_AF=0.0946;EUR_AF=0.1561;SAS_AF=0.2566;AA=C|||;VT=SNP
16	13333811	rs10521099	C	T	100	PASS	AC=237;AF=0.0473243;AN=5008;NS=2504;DP=19803;EAS_AF=0.0615;AMR_AF=0.0447;AFR_AF=0.0469;EUR_AF=0.0447;SAS_AF=0.0378;AA=C|||;VT=SNP
16	13334971	rs2042416	G	A	100	PASS	AC=1049;AF=0.209465;AN=5008;NS=2504;DP=21242;EAS_AF=0.2034;AMR_AF=0.3689;AFR_AF=0.0946;EUR_AF=0.162;SAS_AF=0.3067;AA=G|||;VT=SNP
16	13335094	rs149419033	G	A	100	PASS	AC=70;AF=0.0139776;AN=5008;NS=2504;DP=19463;EAS_AF=0.002;AMR_AF=0.0375;AFR_AF=0.0008;EUR_AF=0.0308;SAS_AF=0.0102;AA=G|||;VT=SNP
16	13335304	rs62027602	G	A	100	PASS	AC=1332;AF=0.265974;AN=5008;NS=2504;DP=18781;EAS_AF=0.378;AMR_AF=0.1585;AFR_AF=0.3298;EUR_AF=0.2306;SAS_AF=0.1769;AA=G|||;VT=SNP
16	13336444	rs8048671	C	G	100	PASS	AC=1354;AF=0.270367;AN=5008;NS=2504;DP=20863;EAS_AF=0.38;AMR_AF=0.1599;AFR_AF=0.3215;EUR_AF=0.2346;SAS_AF=0.2035;AA=C|||;VT=SNP
16	13336497	rs204036	C	T	100	PASS	AC=1129;AF=0.225439;AN=5008;NS=2504;DP=20580;EAS_AF=0.3373;AMR_AF=0.2421;AFR_AF=0.0681;EUR_AF=0.2823;SAS_AF=0.2526;AA=C|||;VT=SNP
16	13336934	rs204037	G	A	100	PASS	AC=2930;AF=0.585064;AN=5008;NS=2504;DP=15488;EAS_AF=0.7153;AMR_AF=0.4986;AFR_AF=0.5492;EUR_AF=0.6332;SAS_AF=0.5112;AA=A|||;VT=SNP
16	13337072	rs431089	T	C	100	PASS	AC=4376;AF=0.873802;AN=5008;NS=2504;DP=14440;EAS_AF=0.9236;AMR_AF=0.889;AFR_AF=0.9372;EUR_AF=0.7962;SAS_AF=0.8057;AA=C|||;VT=SNP
16	13338487	rs2819685	G	C	100	PASS	AC=1081;AF=0.215855;AN=5008;NS=2504;DP=18999;EAS_AF=0.2579;AMR_AF=0.3718;AFR_AF=0.0764;EUR_AF=0.168;SAS_AF=0.2996;AA=G|||;VT=SNP
16	13338546	rs67981434	G	A	100	PASS	AC=520;AF=0.103834;AN=5008;NS=2504;DP=18724;EAS_AF=0.0198;AMR_AF=0.098;AFR_AF=0.053;EUR_AF=0.169;SAS_AF=0.1963;AA=G|||;VT=SNP
16	13339081	rs67525003	C	T	100	PASS	AC=946;AF=0.188898;AN=5008;NS=2504;DP=19615;EAS_AF=0.2986;AMR_AF=0.3559;AFR_AF=0.0106;EUR_AF=0.1561;SAS_AF=0.2321;AA=C|||;VT=SNP
16	13339092	rs76951937	A	G	100	PASS	AC=1005;AF=0.200679;AN=5008;NS=2504;DP=19498;EAS_AF=0.2619;AMR_AF=0.0937;AFR_AF=0.3185;EUR_AF=0.1252;SAS_AF=0.1319;AA=A|||;VT=SNP
16	13339102	rs34522561	A	G	100	PASS	AC=1930;AF=0.385383;AN=5008;NS=2504;DP=19134;EAS_AF=0.3958;AMR_AF=0.5115;AFR_AF=0.2073;EUR_AF=0.3658;SAS_AF=0.546;AA=G|||;VT=SNP
16	13339235	rs2214255	C	G	100	PASS	AC=1168;AF=0.233227;AN=5008;NS=2504;DP=18049;EAS_AF=0.3085;AMR_AF=0.3703;AFR_AF=0.0862;EUR_AF=0.174;SAS_AF=0.318;AA=C|||;VT=SNP
16	13339987	rs2521804	T	G	100	PASS	AC=3606;AF=0.720048;AN=5008;NS=2504;DP=13661;EAS_AF=0.6835;AMR_AF=0.7363;AFR_AF=0.8366;EUR_AF=0.6173;SAS_AF=0.6943;AA=G|||;VT=SNP
16	13340018	rs11644359	C	T	100	PASS	AC=906;AF=0.180911;AN=5008;NS=2504;DP=13650;EAS_AF=0.244;AMR_AF=0.2349;AFR_AF=0.0643;EUR_AF=0.1581;SAS_AF=0.2587;AA=C|||;VT=SNP
16	13340216	rs8045753	T	C	100	PASS	AC=974;AF=0.194489;AN=5008;NS=2504;DP=19427;EAS_AF=0.0992;AMR_AF=0.2522;AFR_AF=0.2526;EUR_AF=0.1779;SAS_AF=0.1902;AA=T|||;VT=SNP
16	13340565	rs2856625	C	T	100	PASS	AC=120;AF=0.0239617;AN=5008;NS=2504;DP=16143;EAS_AF=0.0089;AMR_AF=0.0187;AFR_AF=0.0287;EUR_AF=0.0199;SAS_AF=0.0409;AA=C|||;VT=SNP
16	13340973	rs112531655	T	C	100	PASS	AC=533;AF=0.10643;AN=5008;NS=2504;DP=12866;EAS_AF=0.0248;AMR_AF=0.0908;AFR_AF=0.1331;EUR_AF=0.1183;SAS_AF=0.1534;AA=T|||;VT=SNP
16	13342045	rs12103085	G	T	100	PASS	AC=391;AF=0.0780751;AN=5008;NS=2504;DP=17309;EAS_AF=0.0238;AMR_AF=0.0504;AFR_AF=0.0628;EUR_AF=0.0994;SAS_AF=0.1524;AA=g|||;VT=SNP
16	13342175	rs7192217	G	A	100	PASS	AC=461;AF=0.0920527;AN=5008;NS=2504;DP=19204;EAS_AF=0.0238;AMR_AF=0.0576;AFR_AF=0.1029;EUR_AF=0.1093;SAS_AF=0.1544;AA=G|||;VT=SNP
16	13342829	rs6363	T	C	100	PASS	AC=1462;AF=0.291933;AN=5008;NS=2504;DP=20690;EAS_AF=0.2192;AMR_AF=0.1859;AFR_AF=0.438;EUR_AF=0.2028;SAS_AF=0.3364;AA=t|||;VT=SNP
16	13343272	rs9938966	G	A	100	PASS	AC=898;AF=0.179313;AN=5008;NS=2504;DP=20656;EAS_AF=0.3115;AMR_AF=0.3703;AFR_AF=0.0076;EUR_AF=0.1799;SAS_AF=0.1391;AA=G|||;VT=SNP
16	13343332	rs61064919	G	T	100	PASS	AC=1204;AF=0.240415;AN=5008;NS=2504;DP=20636;EAS_AF=0.2083;AMR_AF=0.1744;AFR_AF=0.3071;EUR_AF=0.1869;SAS_AF=0.2853;AA=T|||;VT=SNP
16	13343837	rs36035351	C	T	100	PASS	AC=397;AF=0.0792732;AN=5008;NS=2504;DP=18443;EAS_AF=0.002;AMR_AF=0.1282;AFR_AF=0.0885;EUR_AF=0.1481;SAS_AF=0.0409;AA=C|||;VT=SNP
16	13344572	rs9302495	T	A	100	PASS	AC=1020;AF=0.203674;AN=5008;NS=2504;DP=17968;EAS_AF=0.3869;AMR_AF=0.3689;AFR_AF=0.0204;EUR_AF=0.1799;SAS_AF=0.1697;AA=T|||;VT=SNP
16	13344678	rs419008	T	C	100	PASS	AC=4177;AF=0.834065;AN=5008;NS=2504;DP=17852;EAS_AF=0.6409;AMR_AF=0.8833;AFR_AF=0.9917;EUR_AF=0.837;SAS_AF=0.7822;AA=C|||;VT=SNP
16	13345450	rs2903251	C	T	100	PASS	AC=1010;AF=0.201677;AN=5008;NS=2504;DP=19982;EAS_AF=0.377;AMR_AF=0.3689;AFR_AF=0.0189;EUR_AF=0.1799;SAS_AF=0.1718;AA=C|||;VT=SNP
16	13345908	rs16961532	A	C	100	PASS	AC=424;AF=0.0846645;AN=5008;NS=2504;DP=23933;EAS_AF=0.0238;AMR_AF=0.0519;AFR_AF=0.087;EUR_AF=0.0934;SAS_AF=0.1585;AA=A|||;VT=SNP
16	13345984	rs8054644	C	G	100	PASS	AC=3578;AF=0.714457;AN=5008;NS=2504;DP=22151;EAS_AF=0.6329;AMR_AF=0.7478;AFR_AF=0.8457;EUR_AF=0.6243;SAS_AF=0.6902;AA=G|||;VT=SNP
16	13346479	rs28542731	A	C	100	PASS	AC=2748;AF=0.548722;AN=5008;NS=2504;DP=20275;EAS_AF=0.631;AMR_AF=0.6037;AFR_AF=0.4281;EUR_AF=0.4831;SAS_AF=0.6554;AA=A|||;VT=SNP
16	13347071	rs4780514	C	T	100	PASS	AC=3575;AF=0.713858;AN=5008;NS=2504;DP=19149;EAS_AF=0.6349;AMR_AF=0.7478;AFR_AF=0.8517;EUR_AF=0.6302;SAS_AF=0.6708;AA=T|||;VT=SNP
16	13347408	rs4780515	T	G	100	PASS	AC=3635;AF=0.725839;AN=5008;NS=2504;DP=20733;EAS_AF=0.7758;AMR_AF=0.7493;AFR_AF=0.7882;EUR_AF=0.6501;SAS_AF=0.6513;AA=A|||;VT=SNP
16	13347595	rs75238659	G	A	100	PASS	AC=329;AF=0.0656949;AN=5008;NS=2504;DP=17383;EAS_AF=0.1855;AMR_AF=0.0461;AFR_AF=0.003;EUR_AF=0.0636;SAS_AF=0.0429;AA=G|||;VT=SNP
16	13348803	rs36080936	C	A	100	PASS	AC=407;AF=0.08127;AN=5008;NS=2504;DP=21506;EAS_AF=0.1915;AMR_AF=0.0706;AFR_AF=0.003;EUR_AF=0.1143;SAS_AF=0.047;AA=C|||;VT=SNP
16	13349094	rs11639570	C	T	100	PASS	AC=3363;AF=0.671526;AN=5008;NS=2504;DP=21797;EAS_AF=0.4742;AMR_AF=0.7896;AFR_AF=0.7632;EUR_AF=0.7207;SAS_AF=0.6166;AA=T|||;VT=SNP
16	13349182	rs4781440	G	A	100	PASS	AC=3361;AF=0.671126;AN=5008;NS=2504;DP=22155;EAS_AF=0.4742;AMR_AF=0.7896;AFR_AF=0.7632;EUR_AF=0.7207;SAS_AF=0.6145;AA=A|||;VT=SNP
16	13350262	rs6498399	T	C	100	PASS	AC=3403;AF=0.679513;AN=5008;NS=2504;DP=17101;EAS_AF=0.4891;AMR_AF=0.7925;AFR_AF=0.7632;EUR_AF=0.7247;SAS_AF=0.636;AA=C|||;VT=SNP
16	13350329	rs6498400	T	G	100	PASS	AC=3404;AF=0.679712;AN=5008;NS=2504;DP=16435;EAS_AF=0.4891;AMR_AF=0.7925;AFR_AF=0.7632;EUR_AF=0.7247;SAS_AF=0.637;AA=G|||;VT=SNP
16	13350936	rs7194260	C	T	100	PASS	AC=2761;AF=0.551318;AN=5008;NS=2504;DP=20773;EAS_AF=0.4246;AMR_AF=0.67;AFR_AF=0.7307;EUR_AF=0.5358;SAS_AF=0.3712;AA=C|||;VT=SNP
16	13351483	rs28583411	C	T	100	PASS	AC=1407;AF=0.28095;AN=5008;NS=2504;DP=20472;EAS_AF=0.4127;AMR_AF=0.3977;AFR_AF=0.2231;EUR_AF=0.1849;SAS_AF=0.2393;AA=C|||;VT=SNP
16	13351518	rs4781441	C	G	100	PASS	AC=3140;AF=0.626997;AN=5008;NS=2504;DP=19688;EAS_AF=0.4514;AMR_AF=0.7176;AFR_AF=0.7572;EUR_AF=0.6282;SAS_AF=0.5665;AA=G|||;VT=SNP
16	13351647	rs7194266	G	C	100	PASS	AC=1529;AF=0.305312;AN=5008;NS=2504;DP=20321;EAS_AF=0.4137;AMR_AF=0.4035;AFR_AF=0.3109;EUR_AF=0.1859;SAS_AF=0.2393;AA=G|||;VT=SNP
16	13351740	rs8059366	T	C	100	PASS	AC=1410;AF=0.28155;AN=5008;NS=2504;DP=19590;EAS_AF=0.4127;AMR_AF=0.3977;AFR_AF=0.2231;EUR_AF=0.1849;SAS_AF=0.2423;AA=T|||;VT=SNP
16	13352182	rs17175665	C	A	100	PASS	AC=494;AF=0.0986422;AN=5008;NS=2504;DP=19211;EAS_AF=0.0089;AMR_AF=0.1225;AFR_AF=0.1089;EUR_AF=0.1879;SAS_AF=0.0685;AA=C|||;VT=SNP
16	13353011	rs143174500	G	A	100	PASS	AC=540;AF=0.107827;AN=5008;NS=2504;DP=11961;EAS_AF=0.2986;AMR_AF=0.0634;AFR_AF=0.0061;EUR_AF=0.0467;SAS_AF=0.1431;AA=G|||;VT=SNP
16	13353033	rs55764394	G	A	100	PASS	AC=516;AF=0.103035;AN=5008;NS=2504;DP=16538;EAS_AF=0.0089;AMR_AF=0.1268;AFR_AF=0.1089;EUR_AF=0.1928;SAS_AF=0.0828;AA=g|||;VT=SNP
16	13354002	rs12445437	T	C	100	PASS	AC=400;AF=0.0798722;AN=5008;NS=2504;DP=12659;EAS_AF=0.0278;AMR_AF=0.049;AFR_AF=0.0303;EUR_AF=0.0924;SAS_AF=0.2096;AA=T|||;VT=SNP
16	13354331	rs11861824	T	C	100	PASS	AC=2734;AF=0.545927;AN=5008;NS=2504;DP=19251;EAS_AF=0.4226;AMR_AF=0.6671;AFR_AF=0.73;EUR_AF=0.5308;SAS_AF=0.3538;AA=C|||;VT=SNP
16	13354786	rs6498401	C	T	100	PASS	AC=2728;AF=0.544728;AN=5008;NS=2504;DP=18358;EAS_AF=0.4226;AMR_AF=0.6657;AFR_AF=0.7269;EUR_AF=0.5298;SAS_AF=0.3538;AA=T|||;VT=SNP
16	13355119	rs28557183	G	A	100	PASS	AC=2727;AF=0.544529;AN=5008;NS=2504;DP=21775;EAS_AF=0.4226;AMR_AF=0.6671;AFR_AF=0.7254;EUR_AF=0.5308;SAS_AF=0.3528;AA=A|||;VT=SNP
16	13355189	rs2214254	C	T	100	PASS	AC=2729;AF=0.544928;AN=5008;NS=2504;DP=21556;EAS_AF=0.4226;AMR_AF=0.6671;AFR_AF=0.7262;EUR_AF=0.5318;SAS_AF=0.3528;AA=T|||;VT=SNP
16	13355706	rs16961540	A	T	100	PASS	AC=1132;AF=0.226038;AN=5008;NS=2504;DP=19050;EAS_AF=0.4117;AMR_AF=0.389;AFR_AF=0.0182;EUR_AF=0.1849;SAS_AF=0.2423;AA=A|||;VT=SNP
16	13356687	rs10492781	C	T	100	PASS	AC=499;AF=0.0996406;AN=5008;NS=2504;DP=15993;EAS_AF=0.0089;AMR_AF=0.1225;AFR_AF=0.1082;EUR_AF=0.1928;SAS_AF=0.0695;AA=C|||;VT=SNP
16	13356921	rs6498403	T	G	100	PASS	AC=3131;AF=0.6252;AN=5008;NS=2504;DP=18844;EAS_AF=0.4425;AMR_AF=0.7161;AFR_AF=0.7564;EUR_AF=0.6272;SAS_AF=0.5695;AA=T|||;VT=SNP
16	13356985	rs4306495	A	T	100	PASS	AC=3125;AF=0.624002;AN=5008;NS=2504;DP=20141;EAS_AF=0.4425;AMR_AF=0.7161;AFR_AF=0.7564;EUR_AF=0.6262;SAS_AF=0.5644;AA=A|||;VT=SNP
16	13357304	rs2866322	G	T	100	PASS	AC=3127;AF=0.624401;AN=5008;NS=2504;DP=19294;EAS_AF=0.4425;AMR_AF=0.7161;AFR_AF=0.7579;EUR_AF=0.6262;SAS_AF=0.5644;AA=T|||;VT=SNP
16	13357328	rs2866323	A	G	100	PASS	AC=3092;AF=0.617412;AN=5008;NS=2504;DP=19008;EAS_AF=0.4335;AMR_AF=0.7046;AFR_AF=0.7557;EUR_AF=0.6074;SAS_AF=0.5685;AA=G|||;VT=SNP
16	13357408	rs714718	C	T	100	PASS	AC=3124;AF=0.623802;AN=5008;NS=2504;DP=19480;EAS_AF=0.4425;AMR_AF=0.7161;AFR_AF=0.7564;EUR_AF=0.6252;SAS_AF=0.5644;AA=C|||;VT=SNP
16	13357630	rs721664	G	C	100	PASS	AC=2733;AF=0.545727;AN=5008;NS=2504;DP=16797;EAS_AF=0.4147;AMR_AF=0.6671;AFR_AF=0.7262;EUR_AF=0.5348;SAS_AF=0.362;AA=C|||;VT=SNP
16	13357806	rs721665	C	T	100	PASS	AC=2731;AF=0.545327;AN=5008;NS=2504;DP=16769;EAS_AF=0.4147;AMR_AF=0.6671;AFR_AF=0.7262;EUR_AF=0.5338;SAS_AF=0.3609;AA=C|||;VT=SNP
16	13357888	rs1468190	T	C	100	PASS	AC=3132;AF=0.625399;AN=5008;NS=2504;DP=16045;EAS_AF=0.4425;AMR_AF=0.7161;AFR_AF=0.7564;EUR_AF=0.6272;SAS_AF=0.5706;AA=T|||;VT=SNP
16	13357889	rs11863059	G	A	100	PASS	AC=505;AF=0.100839;AN=5008;NS=2504;DP=16006;EAS_AF=0.0089;AMR_AF=0.1225;AFR_AF=0.1082;EUR_AF=0.1938;SAS_AF=0.0746;AA=G|||;VT=SNP
16	13357933	rs72788319	A	G	100	PASS	AC=1411;AF=0.281749;AN=5008;NS=2504;DP=16990;EAS_AF=0.4038;AMR_AF=0.3991;AFR_AF=0.2284;EUR_AF=0.1869;SAS_AF=0.2423;AA=C|||;VT=SNP
16	13358159	rs2106779	A	G	100	PASS	AC=2732;AF=0.545527;AN=5008;NS=2504;DP=16718;EAS_AF=0.4147;AMR_AF=0.6671;AFR_AF=0.7262;EUR_AF=0.5348;SAS_AF=0.3609;AA=G|||;VT=SNP
16	13358305	rs11863466	C	T	100	PASS	AC=508;AF=0.101438;AN=5008;NS=2504;DP=16249;EAS_AF=0.0089;AMR_AF=0.1225;AFR_AF=0.1104;EUR_AF=0.1938;SAS_AF=0.0746;AA=C|||;VT=SNP
16	13358425	rs2158070	C	T	100	PASS	AC=2732;AF=0.545527;AN=5008;NS=2504;DP=17707;EAS_AF=0.4147;AMR_AF=0.6671;AFR_AF=0.7262;EUR_AF=0.5348;SAS_AF=0.3609;AA=C|||;VT=SNP
16	13359183	rs111218241	C	G	100	PASS	AC=509;AF=0.101637;AN=5008;NS=2504;DP=10522;EAS_AF=0.0089;AMR_AF=0.1239;AFR_AF=0.1104;EUR_AF=0.1938;SAS_AF=0.0746;AA=C|||;VT=SNP
16	13359272	rs11864580	C	T	100	PASS	AC=2741;AF=0.547324;AN=5008;NS=2504;DP=9806;EAS_AF=0.4107;AMR_AF=0.6671;AFR_AF=0.7254;EUR_AF=0.5388;SAS_AF=0.3712;AA=t|||;VT=SNP
16	13359373	rs11861471	T	C	100	PASS	AC=2747;AF=0.548522;AN=5008;NS=2504;DP=11413;EAS_AF=0.4147;AMR_AF=0.6671;AFR_AF=0.7269;EUR_AF=0.5388;SAS_AF=0.3712;AA=C|||;VT=SNP
16	13359847	rs2521802	G	A	100	PASS	AC=2747;AF=0.548522;AN=5008;NS=2504;DP=17104;EAS_AF=0.4147;AMR_AF=0.6671;AFR_AF=0.7269;EUR_AF=0.5388;SAS_AF=0.3712;AA=A|||;VT=SNP
16	13360265	rs2819703	C	G	100	PASS	AC=2742;AF=0.547524;AN=5008;NS=2504;DP=18399;EAS_AF=0.4147;AMR_AF=0.6671;AFR_AF=0.7269;EUR_AF=0.5388;SAS_AF=0.3661;AA=G|||;VT=SNP
16	13360445	rs1468189	G	T	100	PASS	AC=2676;AF=0.534345;AN=5008;NS=2504;DP=18437;EAS_AF=0.4147;AMR_AF=0.6657;AFR_AF=0.68;EUR_AF=0.5358;SAS_AF=0.3661;AA=G|||;VT=SNP
16	13361049	rs1859057	C	G	100	PASS	AC=2642;AF=0.527556;AN=5008;NS=2504;DP=16555;EAS_AF=0.4147;AMR_AF=0.6628;AFR_AF=0.6558;EUR_AF=0.5358;SAS_AF=0.3661;AA=C|||;VT=SNP
16	13361411	rs11649112	G	A	100	PASS	AC=991;AF=0.197883;AN=5008;NS=2504;DP=19484;EAS_AF=0.2252;AMR_AF=0.1614;AFR_AF=0.2073;EUR_AF=0.2396;SAS_AF=0.1401;AA=G|||;VT=SNP
16	13361468	rs2214253	T	G	100	PASS	AC=2401;AF=0.479433;AN=5008;NS=2504;DP=18817;EAS_AF=0.4147;AMR_AF=0.5865;AFR_AF=0.646;EUR_AF=0.4006;SAS_AF=0.3262;AA=G|||;VT=SNP
16	13361685	rs17261077	A	C	100	PASS	AC=400;AF=0.0798722;AN=5008;NS=2504;DP=17156;EAS_AF=0.0278;AMR_AF=0.049;AFR_AF=0.0303;EUR_AF=0.0924;SAS_AF=0.2096;AA=A|||;VT=SNP
16	13362109	rs757054	G	A	100	PASS	AC=2751;AF=0.549321;AN=5008;NS=2504;DP=19813;EAS_AF=0.4147;AMR_AF=0.6671;AFR_AF=0.7284;EUR_AF=0.5378;SAS_AF=0.3742;AA=G|||;VT=SNP
16	13362322	rs2010289	T	C	100	PASS	AC=2726;AF=0.544329;AN=5008;NS=2504;DP=18984;EAS_AF=0.4147;AMR_AF=0.6643;AFR_AF=0.7095;EUR_AF=0.5408;SAS_AF=0.3732;AA=C|||;VT=SNP
16	13362713	rs886248	C	T	100	PASS	AC=2689;AF=0.536941;AN=5008;NS=2504;DP=21542;EAS_AF=0.4425;AMR_AF=0.6628;AFR_AF=0.6445;EUR_AF=0.5388;SAS_AF=0.3978;AA=T|||;VT=SNP
16	13362724	rs886247	G	T	100	PASS	AC=503;AF=0.100439;AN=5008;NS=2504;DP=21455;EAS_AF=0.0079;AMR_AF=0.1239;AFR_AF=0.112;EUR_AF=0.1928;SAS_AF=0.0685;AA=G|||;VT=SNP
16	13362736	rs886246	C	T	100	PASS	AC=2689;AF=0.536941;AN=5008;NS=2504;DP=21193;EAS_AF=0.4425;AMR_AF=0.6628;AFR_AF=0.6445;EUR_AF=0.5388;SAS_AF=0.3978;AA=C|||;VT=SNP
16	13363603	rs4461059	T	C	100	PASS	AC=1992;AF=0.397764;AN=5008;NS=2504;DP=19329;EAS_AF=0.4653;AMR_AF=0.5591;AFR_AF=0.1248;EUR_AF=0.4404;SAS_AF=0.5389;AA=T|||;VT=SNP
16	13364121	rs4781443	C	T	100	PASS	AC=1512;AF=0.301917;AN=5008;NS=2504;DP=19162;EAS_AF=0.3839;AMR_AF=0.5072;AFR_AF=0.0893;EUR_AF=0.3459;SAS_AF=0.3139;AA=C|||;VT=SNP
16	13364255	rs9302496	A	G	100	PASS	AC=685;AF=0.136781;AN=5008;NS=2504;DP=20561;EAS_AF=0.0268;AMR_AF=0.062;AFR_AF=0.2398;EUR_AF=0.0924;SAS_AF=0.2096;AA=A|||;VT=SNP
16	13365359	rs9931129	G	A	100	PASS	AC=2901;AF=0.579273;AN=5008;NS=2504;DP=20862;EAS_AF=0.4167;AMR_AF=0.7046;AFR_AF=0.593;EUR_AF=0.6302;SAS_AF=0.5869;AA=A|||;VT=SNP
16	13365793	rs7186876	G	A	100	PASS	AC=2975;AF=0.59405;AN=5008;NS=2504;DP=15996;EAS_AF=0.4663;AMR_AF=0.7046;AFR_AF=0.5915;EUR_AF=0.6312;SAS_AF=0.6125;AA=A|||;VT=SNP
16	13366892	rs16961600	A	G	100	PASS	AC=1519;AF=0.303315;AN=5008;NS=2504;DP=18201;EAS_AF=0.3849;AMR_AF=0.5101;AFR_AF=0.09;EUR_AF=0.3479;SAS_AF=0.3149;AA=A|||;VT=SNP
16	13366964	rs7195552	A	C	100	PASS	AC=3214;AF=0.641773;AN=5008;NS=2504;DP=18888;EAS_AF=0.4692;AMR_AF=0.7161;AFR_AF=0.7632;EUR_AF=0.6332;SAS_AF=0.6115;AA=C|||;VT=SNP
16	13367049	rs12232403	T	C	100	PASS	AC=2998;AF=0.598642;AN=5008;NS=2504;DP=19718;EAS_AF=0.4683;AMR_AF=0.7089;AFR_AF=0.6029;EUR_AF=0.6342;SAS_AF=0.6125;AA=C|||;VT=SNP
16	13367060	rs17176182	A	C	100	PASS	AC=485;AF=0.096845;AN=5008;NS=2504;DP=20323;EAS_AF=0.0268;AMR_AF=0.0533;AFR_AF=0.093;EUR_AF=0.0924;SAS_AF=0.2096;AA=A|||;VT=SNP
16	13367789	rs2521801	T	C	100	PASS	AC=979;AF=0.195487;AN=5008;NS=2504;DP=19315;EAS_AF=0.0347;AMR_AF=0.1772;AFR_AF=0.1974;EUR_AF=0.2873;SAS_AF=0.2771;AA=C|||;VT=SNP
16	13367939	rs4780516	A	G	100	PASS	AC=486;AF=0.0970447;AN=5008;NS=2504;DP=21105;EAS_AF=0.0268;AMR_AF=0.0533;AFR_AF=0.0938;EUR_AF=0.0924;SAS_AF=0.2096;AA=A|||;VT=SNP
16	13369085	rs17261392	T	C	100	PASS	AC=484;AF=0.0966454;AN=5008;NS=2504;DP=17083;EAS_AF=0.0268;AMR_AF=0.0533;AFR_AF=0.0923;EUR_AF=0.0924;SAS_AF=0.2096;AA=T|||;VT=SNP
16	13369327	rs2819695	A	G	100	PASS	AC=987;AF=0.197085;AN=5008;NS=2504;DP=13930;EAS_AF=0.0357;AMR_AF=0.1816;AFR_AF=0.1997;EUR_AF=0.2873;SAS_AF=0.2781;AA=G|||;VT=SNP
16	13370418	rs2521800	T	C	100	PASS	AC=989;AF=0.197484;AN=5008;NS=2504;DP=20226;EAS_AF=0.0357;AMR_AF=0.1816;AFR_AF=0.2012;EUR_AF=0.2873;SAS_AF=0.2781;AA=C|||;VT=SNP
16	13370540	rs34621967	T	C	100	PASS	AC=1559;AF=0.311302;AN=5008;NS=2504;DP=21376;EAS_AF=0.4018;AMR_AF=0.5101;AFR_AF=0.1044;EUR_AF=0.3489;SAS_AF=0.318;AA=T|||;VT=SNP
16	13370842	rs2866324	T	C	100	PASS	AC=489;AF=0.0976438;AN=5008;NS=2504;DP=20599;EAS_AF=0.0268;AMR_AF=0.0533;AFR_AF=0.0968;EUR_AF=0.0924;SAS_AF=0.2086;AA=T|||;VT=SNP
16	13371163	rs7187663	A	T	100	PASS	AC=4240;AF=0.846645;AN=5008;NS=2504;DP=19313;EAS_AF=0.7183;AMR_AF=0.9063;AFR_AF=0.9478;EUR_AF=0.8907;SAS_AF=0.7546;AA=T|||;VT=SNP
16	13371220	rs11860101	A	T	100	PASS	AC=987;AF=0.197085;AN=5008;NS=2504;DP=19573;EAS_AF=0.0357;AMR_AF=0.1816;AFR_AF=0.2005;EUR_AF=0.2873;SAS_AF=0.2771;AA=T|||;VT=SNP
16	13371488	rs62027636	G	C	100	PASS	AC=947;AF=0.189097;AN=5008;NS=2504;DP=18903;EAS_AF=0.0357;AMR_AF=0.1772;AFR_AF=0.1732;EUR_AF=0.2853;SAS_AF=0.2781;AA=t|||;VT=SNP
16	13371783	rs11646840	G	A	100	PASS	AC=2505;AF=0.5002;AN=5008;NS=2504;DP=20193;EAS_AF=0.4563;AMR_AF=0.6527;AFR_AF=0.4962;EUR_AF=0.5398;SAS_AF=0.4018;AA=G|||;VT=SNP
16	13374593	rs2106778	T	C	100	PASS	AC=3283;AF=0.655551;AN=5008;NS=2504;DP=13999;EAS_AF=0.4871;AMR_AF=0.7219;AFR_AF=0.7943;EUR_AF=0.6342;SAS_AF=0.6166;AA=C|||;VT=SNP
16	13374762	rs2106777	T	C	100	PASS	AC=3100;AF=0.61901;AN=5008;NS=2504;DP=14587;EAS_AF=0.5188;AMR_AF=0.7147;AFR_AF=0.6346;EUR_AF=0.6342;SAS_AF=0.6176;AA=C|||;VT=SNP
16	13375372	rs73509242	A	G	100	PASS	AC=201;AF=0.0401358;AN=5008;NS=2504;DP=15503;EAS_AF=0.0089;AMR_AF=0.049;AFR_AF=0.0575;EUR_AF=0.0547;SAS_AF=0.0276;AA=A|||;VT=SNP
16	13375820	rs62027637	A	G	100	PASS	AC=419;AF=0.0836661;AN=5008;NS=2504;DP=14293;EAS_AF=0.0268;AMR_AF=0.0519;AFR_AF=0.0446;EUR_AF=0.0924;SAS_AF=0.2086;AA=A|||;VT=SNP
16	13375994	rs78896404	T	C	100	PASS	AC=401;AF=0.0800719;AN=5008;NS=2504;DP=15301;EAS_AF=0.0268;AMR_AF=0.049;AFR_AF=0.0318;EUR_AF=0.0924;SAS_AF=0.2096;AA=T|||;VT=SNP
16	13377411	rs9930759	C	A	100	PASS	AC=1499;AF=0.299321;AN=5008;NS=2504;DP=20177;EAS_AF=0.3879;AMR_AF=0.4957;AFR_AF=0.115;EUR_AF=0.3211;SAS_AF=0.2955;AA=C|||;VT=SNP
16	13377546	rs7186399	T	A	100	PASS	AC=3223;AF=0.64357;AN=5008;NS=2504;DP=22297;EAS_AF=0.4712;AMR_AF=0.7205;AFR_AF=0.7617;EUR_AF=0.6382;SAS_AF=0.6125;AA=A|||;VT=SNP
16	13378289	rs2819702	G	A	100	PASS	AC=3216;AF=0.642173;AN=5008;NS=2504;DP=18034;EAS_AF=0.4692;AMR_AF=0.7277;AFR_AF=0.7587;EUR_AF=0.6292;SAS_AF=0.6155;AA=A|||;VT=SNP
16	13380593	rs2521798	A	G	100	PASS	AC=491;AF=0.0980431;AN=5008;NS=2504;DP=17528;EAS_AF=0.0069;AMR_AF=0.1268;AFR_AF=0.1021;EUR_AF=0.1899;SAS_AF=0.0716;AA=A|||;VT=SNP
16	13382199	rs13333706	G	T	100	PASS	AC=1612;AF=0.321885;AN=5008;NS=2504;DP=19423;EAS_AF=0.3879;AMR_AF=0.5173;AFR_AF=0.1672;EUR_AF=0.339;SAS_AF=0.3067;AA=g|||;VT=SNP
16	13382549	rs2819701	G	A	100	PASS	AC=489;AF=0.0976438;AN=5008;NS=2504;DP=19243;EAS_AF=0.0069;AMR_AF=0.1268;AFR_AF=0.1044;EUR_AF=0.1859;SAS_AF=0.0706;AA=G|||;VT=SNP
16	13383213	rs11641476	T	C	100	PASS	AC=1581;AF=0.315695;AN=5008;NS=2504;DP=8695;EAS_AF=0.3929;AMR_AF=0.5187;AFR_AF=0.1248;EUR_AF=0.3479;SAS_AF=0.317;AA=T|||;VT=SNP
16	13383450	rs7185853	A	G	100	PASS	AC=4254;AF=0.849441;AN=5008;NS=2504;DP=15418;EAS_AF=0.6875;AMR_AF=0.9078;AFR_AF=0.9811;EUR_AF=0.8887;SAS_AF=0.7566;AA=G|||;VT=SNP
16	13383507	rs67735303	C	G	100	PASS	AC=495;AF=0.0988419;AN=5008;NS=2504;DP=13894;EAS_AF=0.0069;AMR_AF=0.1254;AFR_AF=0.1082;EUR_AF=0.1889;SAS_AF=0.0695;AA=G|||;VT=SNP
16	13384846	rs28703206	G	A	100	PASS	AC=3231;AF=0.645168;AN=5008;NS=2504;DP=19827;EAS_AF=0.4663;AMR_AF=0.7233;AFR_AF=0.7859;EUR_AF=0.6213;SAS_AF=0.6084;AA=A|||;VT=SNP
16	13387482	rs12444369	C	G	100	PASS	AC=448;AF=0.0894569;AN=5008;NS=2504;DP=19502;EAS_AF=0.0288;AMR_AF=0.0548;AFR_AF=0.0552;EUR_AF=0.1024;SAS_AF=0.2096;AA=C|||;VT=SNP
16	13387776	rs6498404	G	A	100	PASS	AC=3055;AF=0.610024;AN=5008;NS=2504;DP=19505;EAS_AF=0.4583;AMR_AF=0.7161;AFR_AF=0.6619;EUR_AF=0.6203;SAS_AF=0.6104;AA=A|||;VT=SNP
16	13388778	rs729876	T	C	100	PASS	AC=506;AF=0.101038;AN=5008;NS=2504;DP=20186;EAS_AF=0.0069;AMR_AF=0.1311;AFR_AF=0.1097;EUR_AF=0.1938;SAS_AF=0.0695;AA=T|||;VT=SNP
16	13391917	rs4999991	T	C	100	PASS	AC=618;AF=0.123403;AN=5008;NS=2504;DP=16840;EAS_AF=0.006;AMR_AF=0.1326;AFR_AF=0.2005;EUR_AF=0.1918;SAS_AF=0.0634;AA=T|||;VT=SNP
16	13392581	rs9888948	C	T	100	PASS	AC=1489;AF=0.297324;AN=5008;NS=2504;DP=20710;EAS_AF=0.3591;AMR_AF=0.5245;AFR_AF=0.115;EUR_AF=0.341;SAS_AF=0.274;AA=C|||;VT=SNP
16	13393603	rs2214252	C	G	100	PASS	AC=638;AF=0.127396;AN=5008;NS=2504;DP=18818;EAS_AF=0.1329;AMR_AF=0.062;AFR_AF=0.0908;EUR_AF=0.1123;SAS_AF=0.2331;AA=C|||;VT=SNP
16	13394773	rs2903252	C	T	100	PASS	AC=1492;AF=0.297923;AN=5008;NS=2504;DP=14121;EAS_AF=0.3631;AMR_AF=0.5245;AFR_AF=0.1142;EUR_AF=0.34;SAS_AF=0.2751;AA=C|||;VT=SNP
16	13395230	rs886244	C	T	100	PASS	AC=1506;AF=0.300719;AN=5008;NS=2504;DP=19140;EAS_AF=0.3611;AMR_AF=0.5245;AFR_AF=0.1271;EUR_AF=0.339;SAS_AF=0.2751;AA=C|||;VT=SNP
16	13396492	rs9940247	G	C	100	PASS	AC=2623;AF=0.523762;AN=5008;NS=2504;DP=19536;EAS_AF=0.506;AMR_AF=0.6311;AFR_AF=0.5182;EUR_AF=0.4791;SAS_AF=0.5194;AA=C|||;VT=SNP
16	13397881	rs2819699	A	T	100	PASS	AC=2968;AF=0.592652;AN=5008;NS=2504;DP=17238;EAS_AF=0.5119;AMR_AF=0.7277;AFR_AF=0.5333;EUR_AF=0.6441;SAS_AF=0.6074;AA=T|||;VT=SNP
16	13397934	rs2819700	A	G	100	PASS	AC=3288;AF=0.65655;AN=5008;NS=2504;DP=17944;EAS_AF=0.5129;AMR_AF=0.768;AFR_AF=0.7526;EUR_AF=0.667;SAS_AF=0.5849;AA=g|||;VT=SNP
16	13398302	rs9921426	A	G	100	PASS	AC=652;AF=0.130192;AN=5008;NS=2504;DP=18523;EAS_AF=0.005;AMR_AF=0.1354;AFR_AF=0.2254;EUR_AF=0.1909;SAS_AF=0.0644;AA=A|||;VT=SNP
16	13398335	rs4781444	G	A	100	PASS	AC=1490;AF=0.297524;AN=5008;NS=2504;DP=19070;EAS_AF=0.3611;AMR_AF=0.5231;AFR_AF=0.1172;EUR_AF=0.338;SAS_AF=0.274;AA=g|||;VT=SNP
16	13399316	rs9926383	T	A	100	PASS	AC=1467;AF=0.292931;AN=5008;NS=2504;DP=21891;EAS_AF=0.3601;AMR_AF=0.5259;AFR_AF=0.0976;EUR_AF=0.34;SAS_AF=0.274;AA=T|||;VT=SNP
16	13399322	rs2819693	A	C	100	PASS	AC=3284;AF=0.655751;AN=5008;NS=2504;DP=22153;EAS_AF=0.499;AMR_AF=0.768;AFR_AF=0.7557;EUR_AF=0.667;SAS_AF=0.591;AA=C|||;VT=SNP
16	13399555	rs8047600	C	A	100	PASS	AC=1463;AF=0.292133;AN=5008;NS=2504;DP=19487;EAS_AF=0.3601;AMR_AF=0.5231;AFR_AF=0.0976;EUR_AF=0.338;SAS_AF=0.274;AA=c|||;VT=SNP
16	13399818	rs929222	G	C	100	PASS	AC=3276;AF=0.654153;AN=5008;NS=2504;DP=20848;EAS_AF=0.498;AMR_AF=0.768;AFR_AF=0.7549;EUR_AF=0.667;SAS_AF=0.5849;AA=C|||;VT=SNP
16	13400726	rs11075188	G	A	100	PASS	AC=2261;AF=0.451478;AN=5008;NS=2504;DP=21354;EAS_AF=0.503;AMR_AF=0.5922;AFR_AF=0.2958;EUR_AF=0.4563;SAS_AF=0.5041;AA=G|||;VT=SNP
16	13401018	rs4780517	A	G	100	PASS	AC=2558;AF=0.510783;AN=5008;NS=2504;DP=17994;EAS_AF=0.506;AMR_AF=0.6066;AFR_AF=0.5045;EUR_AF=0.4583;SAS_AF=0.5102;AA=A|||;VT=SNP
16	13401609	rs11648837	G	A	100	PASS	AC=1527;AF=0.304912;AN=5008;NS=2504;DP=22106;EAS_AF=0.373;AMR_AF=0.5274;AFR_AF=0.1316;EUR_AF=0.3419;SAS_AF=0.273;AA=G|||;VT=SNP
16	13401783	rs12923857	T	C	100	PASS	AC=1529;AF=0.305312;AN=5008;NS=2504;DP=19195;EAS_AF=0.374;AMR_AF=0.5274;AFR_AF=0.1324;EUR_AF=0.3419;SAS_AF=0.273;AA=T|||;VT=SNP
16	13402339	rs12443738	G	T	100	PASS	AC=579;AF=0.115615;AN=5008;NS=2504;DP=19558;EAS_AF=0.13;AMR_AF=0.0576;AFR_AF=0.0492;EUR_AF=0.1153;SAS_AF=0.2321;AA=G|||;VT=SNP
16	13403946	rs4781446	T	A	100	PASS	AC=550;AF=0.109824;AN=5008;NS=2504;DP=13458;EAS_AF=0.119;AMR_AF=0.0576;AFR_AF=0.0303;EUR_AF=0.1153;SAS_AF=0.2393;AA=T|||;VT=SNP
16	13405302	rs62027641	G	A	100	PASS	AC=548;AF=0.109425;AN=5008;NS=2504;DP=16492;EAS_AF=0.12;AMR_AF=0.0576;AFR_AF=0.0303;EUR_AF=0.1153;SAS_AF=0.2362;AA=G|||;VT=SNP
16	13406838	rs28695940	C	T	100	PASS	AC=572;AF=0.114217;AN=5008;NS=2504;DP=11801;EAS_AF=0.119;AMR_AF=0.0576;AFR_AF=0.0514;EUR_AF=0.1153;SAS_AF=0.2331;AA=-|||;VT=SNP
16	13407614	rs35029439	G	T	100	PASS	AC=840;AF=0.167732;AN=5008;NS=2504;DP=19533;EAS_AF=0.2093;AMR_AF=0.134;AFR_AF=0.1225;EUR_AF=0.2167;SAS_AF=0.1595;AA=G|||;VT=SNP
16	13407712	rs176077	C	T	100	PASS	AC=2331;AF=0.465455;AN=5008;NS=2504;DP=17379;EAS_AF=0.497;AMR_AF=0.3602;AFR_AF=0.4463;EUR_AF=0.5229;SAS_AF=0.4744;AA=T|||;VT=SNP
16	13408340	rs1634292	T	A	100	PASS	AC=2343;AF=0.467851;AN=5008;NS=2504;DP=14816;EAS_AF=0.498;AMR_AF=0.3646;AFR_AF=0.4523;EUR_AF=0.5229;SAS_AF=0.4744;AA=A|||;VT=SNP
16	13408344	rs1634291	A	G	100	PASS	AC=2343;AF=0.467851;AN=5008;NS=2504;DP=14957;EAS_AF=0.498;AMR_AF=0.3646;AFR_AF=0.4523;EUR_AF=0.5229;SAS_AF=0.4744;AA=G|||;VT=SNP
16	13408618	rs176076	C	T	100	PASS	AC=2341;AF=0.467452;AN=5008;NS=2504;DP=17870;EAS_AF=0.496;AMR_AF=0.3646;AFR_AF=0.4531;EUR_AF=0.5219;SAS_AF=0.4744;AA=C|||;VT=SNP
16	13409884	rs176075	G	A	100	PASS	AC=2328;AF=0.464856;AN=5008;NS=2504;DP=19706;EAS_AF=0.497;AMR_AF=0.3602;AFR_AF=0.4478;EUR_AF=0.5209;SAS_AF=0.4714;AA=a|||;VT=SNP
16	13410453	rs176074	T	A	100	PASS	AC=2323;AF=0.463858;AN=5008;NS=2504;DP=20459;EAS_AF=0.497;AMR_AF=0.3602;AFR_AF=0.4448;EUR_AF=0.5229;SAS_AF=0.4683;AA=A|||;VT=SNP
16	13410897	rs176073	C	T	100	PASS	AC=3404;AF=0.679712;AN=5008;NS=2504;DP=20222;EAS_AF=0.6141;AMR_AF=0.4669;AFR_AF=0.829;EUR_AF=0.66;SAS_AF=0.7168;AA=T|||;VT=SNP
16	13412486	rs2866325	G	A	100	PASS	AC=1442;AF=0.287939;AN=5008;NS=2504;DP=18296;EAS_AF=0.2173;AMR_AF=0.2651;AFR_AF=0.3116;EUR_AF=0.4085;SAS_AF=0.2209;AA=G|||;VT=SNP
16	13414307	rs176072	G	A	100	PASS	AC=1724;AF=0.344249;AN=5008;NS=2504;DP=17458;EAS_AF=0.504;AMR_AF=0.2334;AFR_AF=0.2451;EUR_AF=0.334;SAS_AF=0.4029;AA=G|||;VT=SNP
16	13415218	rs176071	A	C	100	PASS	AC=2447;AF=0.488618;AN=5008;NS=2504;DP=19300;EAS_AF=0.501;AMR_AF=0.3401;AFR_AF=0.5983;EUR_AF=0.4722;SAS_AF=0.4499;AA=A|||;VT=SNP
16	13415503	rs59381943	A	G	100	PASS	AC=268;AF=0.0535144;AN=5008;NS=2504;DP=20614;EAS_AF=0.005;AMR_AF=0.0677;AFR_AF=0.0756;EUR_AF=0.0785;SAS_AF=0.0378;AA=A|||;VT=SNP
16	13415882	rs176070	T	G	100	PASS	AC=3369;AF=0.672724;AN=5008;NS=2504;DP=20145;EAS_AF=0.623;AMR_AF=0.4697;AFR_AF=0.7882;EUR_AF=0.662;SAS_AF=0.7229;AA=G|||;VT=SNP
16	13416619	rs6362	A	G	100	PASS	AC=3383;AF=0.675519;AN=5008;NS=2504;DP=20274;EAS_AF=0.626;AMR_AF=0.4697;AFR_AF=0.7988;EUR_AF=0.661;SAS_AF=0.7209;AA=G|||;VT=SNP
16	13418588	rs12448203	G	T	100	PASS	AC=566;AF=0.113019;AN=5008;NS=2504;DP=17962;EAS_AF=0.1171;AMR_AF=0.0576;AFR_AF=0.0492;EUR_AF=0.1123;SAS_AF=0.2352;AA=G|||;VT=SNP
16	13419890	rs11640195	G	A	100	PASS	AC=1709;AF=0.341254;AN=5008;NS=2504;DP=18001;EAS_AF=0.501;AMR_AF=0.2305;AFR_AF=0.2383;EUR_AF=0.335;SAS_AF=0.4008;AA=G|||;VT=SNP
16	13420147	rs58093903	T	C	100	PASS	AC=721;AF=0.14397;AN=5008;NS=2504;DP=19976;EAS_AF=0.1181;AMR_AF=0.0648;AFR_AF=0.1528;EUR_AF=0.1123;SAS_AF=0.2474;AA=T|||;VT=SNP
16	13420579	rs12921163	G	A	100	PASS	AC=3448;AF=0.688498;AN=5008;NS=2504;DP=19943;EAS_AF=0.624;AMR_AF=0.4741;AFR_AF=0.8533;EUR_AF=0.659;SAS_AF=0.7147;AA=A|||;VT=SNP
16	13420717	rs12922570	C	T	100	PASS	AC=3334;AF=0.665735;AN=5008;NS=2504;DP=20566;EAS_AF=0.624;AMR_AF=0.4669;AFR_AF=0.7693;EUR_AF=0.661;SAS_AF=0.7147;AA=T|||;VT=SNP
16	13420985	rs12927171	A	G	100	PASS	AC=3481;AF=0.695088;AN=5008;NS=2504;DP=21193;EAS_AF=0.626;AMR_AF=0.4741;AFR_AF=0.8729;EUR_AF=0.661;SAS_AF=0.7178;AA=G|||;VT=SNP
16	13421017	rs12926625	C	T	100	PASS	AC=1617;AF=0.322883;AN=5008;NS=2504;DP=20305;EAS_AF=0.4831;AMR_AF=0.2248;AFR_AF=0.1929;EUR_AF=0.335;SAS_AF=0.3906;AA=C|||;VT=SNP
16	13421371	rs12927696	A	G	100	PASS	AC=3336;AF=0.666134;AN=5008;NS=2504;DP=13873;EAS_AF=0.624;AMR_AF=0.4669;AFR_AF=0.77;EUR_AF=0.66;SAS_AF=0.7168;AA=a|||;VT=SNP
16	13421432	rs62027645	T	C	100	PASS	AC=3434;AF=0.685703;AN=5008;NS=2504;DP=16235;EAS_AF=0.625;AMR_AF=0.4726;AFR_AF=0.8411;EUR_AF=0.66;SAS_AF=0.7157;AA=t|||;VT=SNP
16	13423416	rs67505493	C	G	100	PASS	AC=630;AF=0.125799;AN=5008;NS=2504;DP=20472;EAS_AF=0.005;AMR_AF=0.085;AFR_AF=0.3427;EUR_AF=0.0805;SAS_AF=0.0327;AA=G|||;VT=SNP
16	13424190	rs55671657	T	G	100	PASS	AC=743;AF=0.148363;AN=5008;NS=2504;DP=21410;EAS_AF=0.2917;AMR_AF=0.085;AFR_AF=0.0204;EUR_AF=0.1143;SAS_AF=0.2536;AA=T|||;VT=SNP
16	13425208	rs1015431	C	A	100	PASS	AC=2126;AF=0.424521;AN=5008;NS=2504;DP=14864;EAS_AF=0.4861;AMR_AF=0.3271;AFR_AF=0.3865;EUR_AF=0.4682;SAS_AF=0.4366;AA=C|||;VT=SNP
16	13426671	rs8061642	A	C	100	PASS	AC=3471;AF=0.693091;AN=5008;NS=2504;DP=17599;EAS_AF=0.626;AMR_AF=0.4784;AFR_AF=0.8608;EUR_AF=0.664;SAS_AF=0.7178;AA=C|||;VT=SNP
16	13426832	rs16961706	C	G	100	PASS	AC=320;AF=0.0638978;AN=5008;NS=2504;DP=17824;EAS_AF=0.005;AMR_AF=0.0706;AFR_AF=0.1172;EUR_AF=0.0785;SAS_AF=0.0327;AA=G|||;VT=SNP
16	13427021	rs79244767	C	T	100	PASS	AC=800;AF=0.159744;AN=5008;NS=2504;DP=20289;EAS_AF=0.1329;AMR_AF=0.0634;AFR_AF=0.2073;EUR_AF=0.1143;SAS_AF=0.2382;AA=C|||;VT=SNP
16	13427022	rs16961707	A	G	100	PASS	AC=1132;AF=0.226038;AN=5008;NS=2504;DP=20336;EAS_AF=0.1379;AMR_AF=0.1383;AFR_AF=0.3298;EUR_AF=0.1938;SAS_AF=0.272;AA=G|||;VT=SNP
16	13427451	rs16961710	C	T	100	PASS	AC=315;AF=0.0628994;AN=5008;NS=2504;DP=21141;EAS_AF=0.006;AMR_AF=0.0706;AFR_AF=0.1135;EUR_AF=0.0775;SAS_AF=0.0327;AA=C|||;VT=SNP
16	13427718	rs16961712	A	G	100	PASS	AC=323;AF=0.0644968;AN=5008;NS=2504;DP=18416;EAS_AF=0.005;AMR_AF=0.0706;AFR_AF=0.1172;EUR_AF=0.0775;SAS_AF=0.0368;AA=A|||;VT=SNP
16	13429666	rs16961717	C	T	100	PASS	AC=321;AF=0.0640974;AN=5008;NS=2504;DP=20316;EAS_AF=0.005;AMR_AF=0.0735;AFR_AF=0.1165;EUR_AF=0.0785;SAS_AF=0.0327;AA=C|||;VT=SNP
16	13429717	rs66484745	T	G	100	PASS	AC=259;AF=0.0517173;AN=5008;NS=2504;DP=21723;EAS_AF=0.005;AMR_AF=0.072;AFR_AF=0.0703;EUR_AF=0.0785;SAS_AF=0.0327;AA=T|||;VT=SNP
16	13431245	rs1988632	G	T	100	PASS	AC=2816;AF=0.5623;AN=5008;NS=2504;DP=18453;EAS_AF=0.5139;AMR_AF=0.5548;AFR_AF=0.5287;EUR_AF=0.6133;SAS_AF=0.6104;AA=g|||;VT=SNP
16	13431379	rs1988633	T	C	100	PASS	AC=2887;AF=0.576478;AN=5008;NS=2504;DP=19838;EAS_AF=0.8194;AMR_AF=0.572;AFR_AF=0.3797;EUR_AF=0.5308;SAS_AF=0.6421;AA=T|||;VT=SNP
16	13431956	rs62029871	G	A	100	PASS	AC=625;AF=0.1248;AN=5008;NS=2504;DP=19780;EAS_AF=0.1825;AMR_AF=0.134;AFR_AF=0.0318;EUR_AF=0.0815;SAS_AF=0.229;AA=G|||;VT=SNP
16	13432194	rs12446852	A	T	100	PASS	AC=619;AF=0.123602;AN=5008;NS=2504;DP=23170;EAS_AF=0.1825;AMR_AF=0.134;AFR_AF=0.0318;EUR_AF=0.0815;SAS_AF=0.2229;AA=A|||;VT=SNP
16	13432333	rs1002970	G	C	100	PASS	AC=1727;AF=0.344848;AN=5008;NS=2504;DP=19324;EAS_AF=0.1855;AMR_AF=0.2767;AFR_AF=0.5946;EUR_AF=0.2714;SAS_AF=0.2955;AA=C|||;VT=SNP
16	13432354	rs8044488	A	C	100	PASS	AC=1723;AF=0.34405;AN=5008;NS=2504;DP=17815;EAS_AF=0.1845;AMR_AF=0.2738;AFR_AF=0.593;EUR_AF=0.2714;SAS_AF=0.2965;AA=C|||;VT=SNP
16	13432963	rs11075189	T	C	100	PASS	AC=2644;AF=0.527955;AN=5008;NS=2504;DP=17637;EAS_AF=0.7857;AMR_AF=0.5519;AFR_AF=0.2458;EUR_AF=0.5258;SAS_AF=0.6288;AA=T|||;VT=SNP
16	13433129	rs11641205	G	A	100	PASS	AC=2633;AF=0.525759;AN=5008;NS=2504;DP=19106;EAS_AF=0.7847;AMR_AF=0.5519;AFR_AF=0.2466;EUR_AF=0.5209;SAS_AF=0.6227;AA=G|||;VT=SNP
16	13433307	rs11646865	A	G	100	PASS	AC=2633;AF=0.525759;AN=5008;NS=2504;DP=18018;EAS_AF=0.7857;AMR_AF=0.5519;AFR_AF=0.2466;EUR_AF=0.5209;SAS_AF=0.6217;AA=A|||;VT=SNP
16	13436812	rs16961749	T	C	100	PASS	AC=1690;AF=0.33746;AN=5008;NS=2504;DP=20520;EAS_AF=0.1845;AMR_AF=0.2723;AFR_AF=0.5673;EUR_AF=0.2684;SAS_AF=0.3016;AA=C|||;VT=SNP
16	13437483	rs2214188	A	G	100	PASS	AC=596;AF=0.11901;AN=5008;NS=2504;DP=19137;EAS_AF=0.1825;AMR_AF=0.1282;AFR_AF=0.0144;EUR_AF=0.0815;SAS_AF=0.227;AA=A|||;VT=SNP
16	13438488	rs12598965	A	G	100	PASS	AC=2590;AF=0.517173;AN=5008;NS=2504;DP=20508;EAS_AF=0.7798;AMR_AF=0.5605;AFR_AF=0.2148;EUR_AF=0.5239;SAS_AF=0.6176;AA=A|||;VT=SNP
16	13438518	rs7189350	C	T	100	PASS	AC=4023;AF=0.803315;AN=5008;NS=2504;DP=21194;EAS_AF=0.9683;AMR_AF=0.8213;AFR_AF=0.5983;EUR_AF=0.7873;SAS_AF=0.9141;AA=T|||;VT=SNP
16	13438658	rs965299	C	T	100	PASS	AC=4135;AF=0.825679;AN=5008;NS=2504;DP=19709;EAS_AF=0.9683;AMR_AF=0.8228;AFR_AF=0.6823;EUR_AF=0.7873;SAS_AF=0.9141;AA=T|||;VT=SNP
16	13438884	rs7200108	T	C	100	PASS	AC=1084;AF=0.216454;AN=5008;NS=2504;DP=19655;EAS_AF=0.1865;AMR_AF=0.1643;AFR_AF=0.3185;EUR_AF=0.1064;SAS_AF=0.2597;AA=C|||;VT=SNP
16	13439150	rs2158016	T	G	100	PASS	AC=4133;AF=0.82528;AN=5008;NS=2504;DP=19192;EAS_AF=0.9683;AMR_AF=0.83;AFR_AF=0.677;EUR_AF=0.7873;SAS_AF=0.9141;AA=G|||;VT=SNP
16	13439523	rs1987874	C	T	100	PASS	AC=3068;AF=0.61262;AN=5008;NS=2504;DP=19509;EAS_AF=0.7817;AMR_AF=0.6628;AFR_AF=0.3782;EUR_AF=0.6809;SAS_AF=0.6493;AA=C|||;VT=SNP
16	13439620	rs79585316	T	C	100	PASS	AC=676;AF=0.134984;AN=5008;NS=2504;DP=19189;EAS_AF=0.1865;AMR_AF=0.134;AFR_AF=0.0688;EUR_AF=0.0785;SAS_AF=0.2301;AA=T|||;VT=SNP
16	13439714	rs77274126	T	C	100	PASS	AC=677;AF=0.135184;AN=5008;NS=2504;DP=20403;EAS_AF=0.1865;AMR_AF=0.134;AFR_AF=0.0688;EUR_AF=0.0785;SAS_AF=0.2311;AA=T|||;VT=SNP
16	13439768	rs1118517	T	G	100	PASS	AC=4283;AF=0.855232;AN=5008;NS=2504;DP=19159;EAS_AF=0.9683;AMR_AF=0.8343;AFR_AF=0.7874;EUR_AF=0.7883;SAS_AF=0.9141;AA=G|||;VT=SNP
16	13440276	rs4781448	C	G	100	PASS	AC=4130;AF=0.824681;AN=5008;NS=2504;DP=17990;EAS_AF=0.9683;AMR_AF=0.83;AFR_AF=0.6747;EUR_AF=0.7873;SAS_AF=0.9141;AA=G|||;VT=SNP
16	13440384	rs17262864	G	A	100	PASS	AC=673;AF=0.134385;AN=5008;NS=2504;DP=18493;EAS_AF=0.1865;AMR_AF=0.134;AFR_AF=0.0696;EUR_AF=0.0785;SAS_AF=0.226;AA=G|||;VT=SNP
16	13440571	rs62029872	C	A	100	PASS	AC=633;AF=0.126398;AN=5008;NS=2504;DP=16576;EAS_AF=0.1865;AMR_AF=0.1311;AFR_AF=0.0416;EUR_AF=0.0775;SAS_AF=0.226;AA=C|||;VT=SNP
16	13440670	rs6498406	G	A	100	PASS	AC=4259;AF=0.850439;AN=5008;NS=2504;DP=17133;EAS_AF=0.9683;AMR_AF=0.8329;AFR_AF=0.7708;EUR_AF=0.7873;SAS_AF=0.9141;AA=A|||;VT=SNP
16	13441340	rs62029873	G	A	100	PASS	AC=633;AF=0.126398;AN=5008;NS=2504;DP=19403;EAS_AF=0.1865;AMR_AF=0.1311;AFR_AF=0.0416;EUR_AF=0.0775;SAS_AF=0.226;AA=G|||;VT=SNP
16	13441841	rs2188739	C	G	100	PASS	AC=3834;AF=0.765575;AN=5008;NS=2504;DP=17883;EAS_AF=0.9683;AMR_AF=0.7983;AFR_AF=0.4735;EUR_AF=0.7793;SAS_AF=0.9141;AA=C|||;VT=SNP
16	13441954	rs2188738	C	T	100	PASS	AC=4138;AF=0.826278;AN=5008;NS=2504;DP=16764;EAS_AF=0.9683;AMR_AF=0.83;AFR_AF=0.6793;EUR_AF=0.7873;SAS_AF=0.9162;AA=T|||;VT=SNP
16	13442893	rs17177820	G	T	100	PASS	AC=585;AF=0.116813;AN=5008;NS=2504;DP=19329;EAS_AF=0.1865;AMR_AF=0.1282;AFR_AF=0.0068;EUR_AF=0.0775;SAS_AF=0.226;AA=G|||;VT=SNP
16	13442975	rs2188737	C	T	100	PASS	AC=4267;AF=0.852037;AN=5008;NS=2504;DP=20084;EAS_AF=0.9683;AMR_AF=0.8329;AFR_AF=0.7738;EUR_AF=0.7893;SAS_AF=0.9162;AA=T|||;VT=SNP
16	13443059	rs12448427	C	T	100	PASS	AC=399;AF=0.0796725;AN=5008;NS=2504;DP=20930;EAS_AF=0.0506;AMR_AF=0.1225;AFR_AF=0.0038;EUR_AF=0.1869;SAS_AF=0.0716;AA=C|||;VT=SNP
16	13443724	rs721304	C	G	100	PASS	AC=4042;AF=0.807109;AN=5008;NS=2504;DP=18396;EAS_AF=0.9683;AMR_AF=0.8112;AFR_AF=0.6596;EUR_AF=0.7624;SAS_AF=0.8834;AA=C|||;VT=SNP
16	13444962	rs739590	T	A	100	PASS	AC=591;AF=0.118011;AN=5008;NS=2504;DP=18783;EAS_AF=0.1865;AMR_AF=0.1297;AFR_AF=0.0098;EUR_AF=0.0775;SAS_AF=0.227;AA=T|||;VT=SNP
16	13444998	rs739589	A	C	100	PASS	AC=648;AF=0.129393;AN=5008;NS=2504;DP=19079;EAS_AF=0.1865;AMR_AF=0.1326;AFR_AF=0.0514;EUR_AF=0.0775;SAS_AF=0.227;AA=A|||;VT=SNP
16	13445648	rs7189733	A	C	100	PASS	AC=4207;AF=0.840056;AN=5008;NS=2504;DP=20192;EAS_AF=0.9683;AMR_AF=0.8256;AFR_AF=0.7322;EUR_AF=0.7863;SAS_AF=0.9192;AA=C|||;VT=SNP
16	13445751	rs7194816	T	C	100	PASS	AC=4323;AF=0.863219;AN=5008;NS=2504;DP=19820;EAS_AF=0.9683;AMR_AF=0.8401;AFR_AF=0.8056;EUR_AF=0.7942;SAS_AF=0.9202;AA=C|||;VT=SNP
16	13445883	rs7199651	T	G	100	PASS	AC=4173;AF=0.833267;AN=5008;NS=2504;DP=18885;EAS_AF=0.9683;AMR_AF=0.8256;AFR_AF=0.7073;EUR_AF=0.7853;SAS_AF=0.9192;AA=G|||;VT=SNP
16	13446009	rs7199849	T	G	100	PASS	AC=4132;AF=0.82508;AN=5008;NS=2504;DP=19385;EAS_AF=0.9663;AMR_AF=0.83;AFR_AF=0.7088;EUR_AF=0.7734;SAS_AF=0.8865;AA=T|||;VT=SNP
16	13446931	rs7199161	G	A	100	PASS	AC=3140;AF=0.626997;AN=5008;NS=2504;DP=16927;EAS_AF=0.7817;AMR_AF=0.6744;AFR_AF=0.4153;EUR_AF=0.6879;SAS_AF=0.6575;AA=g|||;VT=SNP
16	13447219	rs62029874	G	A	100	PASS	AC=587;AF=0.117212;AN=5008;NS=2504;DP=22013;EAS_AF=0.1865;AMR_AF=0.1297;AFR_AF=0.0068;EUR_AF=0.0775;SAS_AF=0.227;AA=g|||;VT=SNP
16	13447340	rs28798247	T	C	100	PASS	AC=4312;AF=0.861022;AN=5008;NS=2504;DP=20495;EAS_AF=0.9623;AMR_AF=0.8401;AFR_AF=0.8033;EUR_AF=0.7942;SAS_AF=0.9182;AA=N|||;VT=SNP
16	13449754	rs12934312	G	T	100	PASS	AC=302;AF=0.0603035;AN=5008;NS=2504;DP=17070;EAS_AF=0.1835;AMR_AF=0.0231;AFR_AF=0.0212;EUR_AF=0.0328;SAS_AF=0.0409;AA=-|||;VT=SNP
16	13449766	rs12934317	G	C	100	PASS	AC=370;AF=0.0738818;AN=5008;NS=2504;DP=16677;EAS_AF=0.1825;AMR_AF=0.036;AFR_AF=0.059;EUR_AF=0.0417;SAS_AF=0.0419;AA=-|||;VT=SNP
16	13450119	rs182324463	G	T	100	PASS	AC=633;AF=0.126398;AN=5008;NS=2504;DP=16849;EAS_AF=0.1865;AMR_AF=0.1297;AFR_AF=0.0424;EUR_AF=0.0775;SAS_AF=0.226;AA=-|||;VT=SNP
16	13450707	rs113166688	T	C	100	PASS	AC=2739;AF=0.546925;AN=5008;NS=2504;DP=20046;EAS_AF=0.5933;AMR_AF=0.6427;AFR_AF=0.3638;EUR_AF=0.6352;SAS_AF=0.5879;AA=-|||;VT=SNP
16	13450902	rs57700676	G	A	100	PASS	AC=589;AF=0.117612;AN=5008;NS=2504;DP=16200;EAS_AF=0.1865;AMR_AF=0.1282;AFR_AF=0.0098;EUR_AF=0.0775;SAS_AF=0.226;AA=-|||;VT=SNP
16	13450939	rs60977981	G	A	100	PASS	AC=667;AF=0.133187;AN=5008;NS=2504;DP=15657;EAS_AF=0.1875;AMR_AF=0.1311;AFR_AF=0.0658;EUR_AF=0.0785;SAS_AF=0.226;AA=-|||;VT=SNP
16	13452336	rs74010962	C	A	100	PASS	AC=490;AF=0.0978435;AN=5008;NS=2504;DP=18807;EAS_AF=0.0476;AMR_AF=0.1326;AFR_AF=0.0696;EUR_AF=0.1859;SAS_AF=0.0726;AA=C|||;VT=SNP
16	13452681	rs9745380	T	C	100	PASS	AC=4333;AF=0.865216;AN=5008;NS=2504;DP=20680;EAS_AF=0.9683;AMR_AF=0.8401;AFR_AF=0.8132;EUR_AF=0.7922;SAS_AF=0.9223;AA=T|||;VT=SNP
16	13453438	rs756981	A	G	100	PASS	AC=4328;AF=0.864217;AN=5008;NS=2504;DP=17452;EAS_AF=0.9683;AMR_AF=0.8401;AFR_AF=0.8139;EUR_AF=0.7893;SAS_AF=0.9192;AA=G|||;VT=SNP
16	13454138	rs62029878	C	T	100	PASS	AC=585;AF=0.116813;AN=5008;NS=2504;DP=21495;EAS_AF=0.1865;AMR_AF=0.1282;AFR_AF=0.0068;EUR_AF=0.0775;SAS_AF=0.226;AA=C|||;VT=SNP
16	13454962	rs62029879	C	T	100	PASS	AC=633;AF=0.126398;AN=5008;NS=2504;DP=20430;EAS_AF=0.1865;AMR_AF=0.1297;AFR_AF=0.0424;EUR_AF=0.0775;SAS_AF=0.226;AA=C|||;VT=SNP
16	13455860	rs2866327	A	G	100	PASS	AC=4335;AF=0.865615;AN=5008;NS=2504;DP=18655;EAS_AF=0.9683;AMR_AF=0.8401;AFR_AF=0.8192;EUR_AF=0.7893;SAS_AF=0.9192;AA=A|||;VT=SNP
16	13456644	rs4781450	G	A	100	PASS	AC=3770;AF=0.752796;AN=5008;NS=2504;DP=20192;EAS_AF=0.7798;AMR_AF=0.7939;AFR_AF=0.6263;EUR_AF=0.7445;SAS_AF=0.8753;AA=G|||;VT=SNP
16	13456969	rs9933204	A	G	100	PASS	AC=3625;AF=0.723842;AN=5008;NS=2504;DP=20390;EAS_AF=0.7817;AMR_AF=0.7075;AFR_AF=0.7262;EUR_AF=0.7107;SAS_AF=0.6861;AA=A|||;VT=SNP
16	13457145	rs8043808	G	A	100	PASS	AC=3624;AF=0.723642;AN=5008;NS=2504;DP=21333;EAS_AF=0.7817;AMR_AF=0.7075;AFR_AF=0.7254;EUR_AF=0.7107;SAS_AF=0.6861;AA=A|||;VT=SNP
16	13457223	rs8045880	A	G	100	PASS	AC=3628;AF=0.724441;AN=5008;NS=2504;DP=22389;EAS_AF=0.7817;AMR_AF=0.7089;AFR_AF=0.7247;EUR_AF=0.7107;SAS_AF=0.6902;AA=A|||;VT=SNP
16	13457439	rs1858993	G	A	100	PASS	AC=3562;AF=0.711262;AN=5008;NS=2504;DP=21648;EAS_AF=0.7817;AMR_AF=0.7046;AFR_AF=0.68;EUR_AF=0.7107;SAS_AF=0.6861;AA=A|||;VT=SNP
16	13457674	rs1858992	C	T	100	PASS	AC=2144;AF=0.428115;AN=5008;NS=2504;DP=21829;EAS_AF=0.5883;AMR_AF=0.5303;AFR_AF=0.1309;EUR_AF=0.4761;SAS_AF=0.5429;AA=C|||;VT=SNP
16	13457714	rs1018891	G	A	100	PASS	AC=4273;AF=0.853235;AN=5008;NS=2504;DP=21086;EAS_AF=0.9683;AMR_AF=0.8372;AFR_AF=0.7738;EUR_AF=0.7893;SAS_AF=0.9192;AA=A|||;VT=SNP
16	13457732	rs28372154	C	T	100	PASS	AC=498;AF=0.0994409;AN=5008;NS=2504;DP=20996;EAS_AF=0.1895;AMR_AF=0.0418;AFR_AF=0.1483;EUR_AF=0.0408;SAS_AF=0.0419;AA=C|||;VT=SNP
16	13458449	rs16961800	A	G	100	PASS	AC=495;AF=0.0988419;AN=5008;NS=2504;DP=17500;EAS_AF=0.1865;AMR_AF=0.0418;AFR_AF=0.1483;EUR_AF=0.0408;SAS_AF=0.0419;AA=A|||;VT=SNP
16	13458597	rs16961803	C	T	100	PASS	AC=701;AF=0.139976;AN=5008;NS=2504;DP=19055;EAS_AF=0.1865;AMR_AF=0.1311;AFR_AF=0.0923;EUR_AF=0.0785;SAS_AF=0.226;AA=C|||;VT=SNP
16	13458761	rs7203476	G	A	100	PASS	AC=495;AF=0.0988419;AN=5008;NS=2504;DP=19118;EAS_AF=0.1865;AMR_AF=0.0418;AFR_AF=0.1483;EUR_AF=0.0408;SAS_AF=0.0419;AA=G|||;VT=SNP
16	13460425	rs7500393	T	C	100	PASS	AC=4337;AF=0.866014;AN=5008;NS=2504;DP=16208;EAS_AF=0.9683;AMR_AF=0.8401;AFR_AF=0.8192;EUR_AF=0.7913;SAS_AF=0.9192;AA=C|||;VT=SNP
16	13460498	rs7499377	G	A	100	PASS	AC=1011;AF=0.201877;AN=5008;NS=2504;DP=18434;EAS_AF=0.373;AMR_AF=0.1527;AFR_AF=0.1188;EUR_AF=0.1103;SAS_AF=0.2669;AA=G|||;VT=SNP
16	13460573	rs7499665	A	G	100	PASS	AC=4338;AF=0.866214;AN=5008;NS=2504;DP=17718;EAS_AF=0.9683;AMR_AF=0.8415;AFR_AF=0.8192;EUR_AF=0.7913;SAS_AF=0.9192;AA=G|||;VT=SNP
16	13460598	rs4488432	G	A	100	PASS	AC=4336;AF=0.865815;AN=5008;NS=2504;DP=18892;EAS_AF=0.9683;AMR_AF=0.8415;AFR_AF=0.8192;EUR_AF=0.7893;SAS_AF=0.9192;AA=A|||;VT=SNP
16	13461218	rs76034422	G	A	100	PASS	AC=498;AF=0.0994409;AN=5008;NS=2504;DP=18062;EAS_AF=0.2004;AMR_AF=0.0403;AFR_AF=0.0045;EUR_AF=0.0626;SAS_AF=0.2035;AA=G|||;VT=SNP
16	13461760	rs2903303	T	A	100	PASS	AC=4269;AF=0.852436;AN=5008;NS=2504;DP=10244;EAS_AF=0.9683;AMR_AF=0.8343;AFR_AF=0.7738;EUR_AF=0.7873;SAS_AF=0.9192;AA=T|||;VT=SNP
16	13461880	rs2866471	A	G	100	PASS	AC=4272;AF=0.853035;AN=5008;NS=2504;DP=15057;EAS_AF=0.9673;AMR_AF=0.8372;AFR_AF=0.7738;EUR_AF=0.7893;SAS_AF=0.9192;AA=A|||;VT=SNP
16	13462249	rs4781452	A	G	100	PASS	AC=1074;AF=0.214457;AN=5008;NS=2504;DP=20758;EAS_AF=0.374;AMR_AF=0.1599;AFR_AF=0.1596;EUR_AF=0.1123;SAS_AF=0.2679;AA=A|||;VT=SNP
16	13462671	rs9932946	A	G	100	PASS	AC=4328;AF=0.864217;AN=5008;NS=2504;DP=17892;EAS_AF=0.9683;AMR_AF=0.8372;AFR_AF=0.8169;EUR_AF=0.7873;SAS_AF=0.9192;AA=G|||;VT=SNP
16	13463508	rs1557722	C	T	100	PASS	AC=4331;AF=0.864816;AN=5008;NS=2504;DP=20460;EAS_AF=0.9683;AMR_AF=0.8372;AFR_AF=0.8192;EUR_AF=0.7873;SAS_AF=0.9192;AA=T|||;VT=SNP
16	13464115	rs8053751	G	A	100	PASS	AC=2532;AF=0.505591;AN=5008;NS=2504;DP=18275;EAS_AF=0.5823;AMR_AF=0.5562;AFR_AF=0.3374;EUR_AF=0.5139;SAS_AF=0.6094;AA=G|||;VT=SNP
16	13464158	rs2023769	T	C	100	PASS	AC=4287;AF=0.85603;AN=5008;NS=2504;DP=18181;EAS_AF=0.9683;AMR_AF=0.8357;AFR_AF=0.7844;EUR_AF=0.7893;SAS_AF=0.9202;AA=C|||;VT=SNP
16	13464233	rs2023768	G	A	100	PASS	AC=4185;AF=0.835663;AN=5008;NS=2504;DP=19086;EAS_AF=0.9673;AMR_AF=0.8271;AFR_AF=0.7504;EUR_AF=0.7704;SAS_AF=0.8885;AA=A|||;VT=SNP
16	13464491	rs886218	T	C	100	PASS	AC=4334;AF=0.865415;AN=5008;NS=2504;DP=18368;EAS_AF=0.9683;AMR_AF=0.8372;AFR_AF=0.8192;EUR_AF=0.7893;SAS_AF=0.9202;AA=C|||;VT=SNP
16	13465024	rs1468172	T	G	100	PASS	AC=4336;AF=0.865815;AN=5008;NS=2504;DP=19460;EAS_AF=0.9683;AMR_AF=0.8372;AFR_AF=0.8192;EUR_AF=0.7893;SAS_AF=0.9223;AA=G|||;VT=SNP
16	13465302	rs57217889	T	G	100	PASS	AC=683;AF=0.136382;AN=5008;NS=2504;DP=21355;EAS_AF=0.1925;AMR_AF=0.1297;AFR_AF=0.0726;EUR_AF=0.0765;SAS_AF=0.2311;AA=T|||;VT=SNP
16	13466323	rs1468171	C	T	100	PASS	AC=4079;AF=0.814497;AN=5008;NS=2504;DP=20420;EAS_AF=0.9673;AMR_AF=0.8242;AFR_AF=0.6732;EUR_AF=0.7684;SAS_AF=0.8885;AA=T|||;VT=SNP
16	13466481	rs16961829	G	C	100	PASS	AC=623;AF=0.124401;AN=5008;NS=2504;DP=19220;EAS_AF=0.1925;AMR_AF=0.1282;AFR_AF=0.0325;EUR_AF=0.0765;SAS_AF=0.2249;AA=G|||;VT=SNP
16	13467079	rs78711479	T	A	100	PASS	AC=160;AF=0.0319489;AN=5008;NS=2504;DP=20525;EAS_AF=0.0069;AMR_AF=0.0648;AFR_AF=0.003;EUR_AF=0.0676;SAS_AF=0.0368;AA=T|||;VT=SNP
16	13467320	rs2051741	G	A	100	PASS	AC=4335;AF=0.865615;AN=5008;NS=2504;DP=17702;EAS_AF=0.9683;AMR_AF=0.8401;AFR_AF=0.8185;EUR_AF=0.7893;SAS_AF=0.9202;AA=A|||;VT=SNP
16	13467492	rs62029901	G	A	100	PASS	AC=1387;AF=0.276957;AN=5008;NS=2504;DP=17066;EAS_AF=0.381;AMR_AF=0.2435;AFR_AF=0.233;EUR_AF=0.2316;SAS_AF=0.2996;AA=G|||;VT=SNP
16	13467567	rs2051740	G	A	100	PASS	AC=2212;AF=0.441693;AN=5008;NS=2504;DP=16174;EAS_AF=0.5863;AMR_AF=0.5432;AFR_AF=0.1369;EUR_AF=0.5149;SAS_AF=0.5573;AA=G|||;VT=SNP
16	13467572	rs2051739	T	C	100	PASS	AC=4338;AF=0.866214;AN=5008;NS=2504;DP=15589;EAS_AF=0.9683;AMR_AF=0.8401;AFR_AF=0.8192;EUR_AF=0.7913;SAS_AF=0.9202;AA=C|||;VT=SNP
16	13467705	rs2051738	T	C	100	PASS	AC=1601;AF=0.319688;AN=5008;NS=2504;DP=11607;EAS_AF=0.5387;AMR_AF=0.4006;AFR_AF=0.0189;EUR_AF=0.3191;SAS_AF=0.4438;AA=T|||;VT=SNP
16	13468890	rs61538414	G	A	100	PASS	AC=1006;AF=0.200879;AN=5008;NS=2504;DP=19804;EAS_AF=0.377;AMR_AF=0.1556;AFR_AF=0.112;EUR_AF=0.1093;SAS_AF=0.2658;AA=G|||;VT=SNP
16	13469465	rs77225405	C	T	100	PASS	AC=312;AF=0.0623003;AN=5008;NS=2504;DP=19154;EAS_AF=0.1865;AMR_AF=0.0216;AFR_AF=0.028;EUR_AF=0.0318;SAS_AF=0.0409;AA=C|||;VT=SNP
16	13469800	rs8057366	G	A	100	PASS	AC=4068;AF=0.8123;AN=5008;NS=2504;DP=17024;EAS_AF=0.9673;AMR_AF=0.8242;AFR_AF=0.6657;EUR_AF=0.7684;SAS_AF=0.8875;AA=A|||;VT=SNP
16	13469804	rs72771624	C	A	100	PASS	AC=327;AF=0.0652955;AN=5008;NS=2504;DP=16973;EAS_AF=0.1865;AMR_AF=0.0216;AFR_AF=0.0439;EUR_AF=0.0328;SAS_AF=0.0337;AA=C|||;VT=SNP
16	13469947	rs8058849	C	G	100	PASS	AC=4068;AF=0.8123;AN=5008;NS=2504;DP=19099;EAS_AF=0.9673;AMR_AF=0.8242;AFR_AF=0.6657;EUR_AF=0.7684;SAS_AF=0.8875;AA=G|||;VT=SNP
16	13470661	rs59230991	C	T	100	PASS	AC=1006;AF=0.200879;AN=5008;NS=2504;DP=17122;EAS_AF=0.378;AMR_AF=0.1499;AFR_AF=0.1112;EUR_AF=0.1093;SAS_AF=0.2699;AA=C|||;VT=SNP
16	13471751	rs6498408	G	A	100	PASS	AC=3862;AF=0.771166;AN=5008;NS=2504;DP=18275;EAS_AF=0.9673;AMR_AF=0.8055;AFR_AF=0.5287;EUR_AF=0.7575;SAS_AF=0.8865;AA=G|||;VT=SNP
16	13471817	rs7191416	A	G	100	PASS	AC=4336;AF=0.865815;AN=5008;NS=2504;DP=19215;EAS_AF=0.9683;AMR_AF=0.8386;AFR_AF=0.8222;EUR_AF=0.7863;SAS_AF=0.9202;AA=G|||;VT=SNP
16	13473214	rs3803619	C	A	100	PASS	AC=4145;AF=0.827676;AN=5008;NS=2504;DP=21000;EAS_AF=0.9673;AMR_AF=0.83;AFR_AF=0.7179;EUR_AF=0.7714;SAS_AF=0.8885;AA=C|||;VT=SNP
16	13474629	rs2106678	T	C	100	PASS	AC=4154;AF=0.829473;AN=5008;NS=2504;DP=11342;EAS_AF=0.9673;AMR_AF=0.8314;AFR_AF=0.7171;EUR_AF=0.7744;SAS_AF=0.8947;AA=T|||;VT=SNP
16	13474668	rs2158017	T	C	100	PASS	AC=3133;AF=0.625599;AN=5008;NS=2504;DP=9532;EAS_AF=0.5833;AMR_AF=0.6816;AFR_AF=0.6051;EUR_AF=0.666;SAS_AF=0.6155;AA=T|||;VT=SNP
16	13475051	rs4781453	G	C	100	PASS	AC=1004;AF=0.200479;AN=5008;NS=2504;DP=17657;EAS_AF=0.3839;AMR_AF=0.1499;AFR_AF=0.1142;EUR_AF=0.1083;SAS_AF=0.2587;AA=G|||;VT=SNP
16	13476360	rs9796850	C	A	100	PASS	AC=1003;AF=0.20028;AN=5008;NS=2504;DP=12133;EAS_AF=0.38;AMR_AF=0.1499;AFR_AF=0.1135;EUR_AF=0.1083;SAS_AF=0.2628;AA=C|||;VT=SNP
16	13476656	rs7195951	A	G	100	PASS	AC=2977;AF=0.594449;AN=5008;NS=2504;DP=14052;EAS_AF=0.5893;AMR_AF=0.6671;AFR_AF=0.4871;EUR_AF=0.6571;SAS_AF=0.6288;AA=A|||;VT=SNP
16	13477763	rs12446115	C	T	100	PASS	AC=628;AF=0.125399;AN=5008;NS=2504;DP=16889;EAS_AF=0.1935;AMR_AF=0.1268;AFR_AF=0.0348;EUR_AF=0.0765;SAS_AF=0.227;AA=C|||;VT=SNP
16	13477801	rs34533306	C	T	100	PASS	AC=2170;AF=0.433307;AN=5008;NS=2504;DP=17611;EAS_AF=0.5794;AMR_AF=0.5331;AFR_AF=0.146;EUR_AF=0.4821;SAS_AF=0.5501;AA=C|||;VT=SNP
16	13478331	rs12325165	A	G	100	PASS	AC=4333;AF=0.865216;AN=5008;NS=2504;DP=19395;EAS_AF=0.9683;AMR_AF=0.8429;AFR_AF=0.8132;EUR_AF=0.7922;SAS_AF=0.9202;AA=A|||;VT=SNP
16	13478441	rs13337653	G	T	100	PASS	AC=3881;AF=0.77496;AN=5008;NS=2504;DP=18110;EAS_AF=0.9673;AMR_AF=0.8141;AFR_AF=0.5333;EUR_AF=0.7634;SAS_AF=0.8875;AA=G|||;VT=SNP
16	13479077	rs58374387	G	A	100	PASS	AC=998;AF=0.199281;AN=5008;NS=2504;DP=19747;EAS_AF=0.378;AMR_AF=0.1499;AFR_AF=0.1135;EUR_AF=0.1093;SAS_AF=0.2587;AA=G|||;VT=SNP
16	13479096	rs57943959	T	G	100	PASS	AC=588;AF=0.117412;AN=5008;NS=2504;DP=19775;EAS_AF=0.1915;AMR_AF=0.1268;AFR_AF=0.0068;EUR_AF=0.0775;SAS_AF=0.2249;AA=T|||;VT=SNP
16	13479804	rs8045427	A	C	100	PASS	AC=4153;AF=0.829273;AN=5008;NS=2504;DP=21564;EAS_AF=0.9673;AMR_AF=0.8314;AFR_AF=0.7163;EUR_AF=0.7744;SAS_AF=0.8947;AA=A|||;VT=SNP
16	13480136	rs62028634	C	T	100	PASS	AC=1001;AF=0.19988;AN=5008;NS=2504;DP=19048;EAS_AF=0.379;AMR_AF=0.1499;AFR_AF=0.1135;EUR_AF=0.1093;SAS_AF=0.2607;AA=C|||;VT=SNP
16	13480322	rs13335881	A	C	100	PASS	AC=4148;AF=0.828275;AN=5008;NS=2504;DP=17372;EAS_AF=0.9673;AMR_AF=0.8285;AFR_AF=0.7171;EUR_AF=0.7704;SAS_AF=0.8947;AA=A|||;VT=SNP
16	13480443	rs8044617	G	A	100	PASS	AC=4330;AF=0.864617;AN=5008;NS=2504;DP=18927;EAS_AF=0.9683;AMR_AF=0.8401;AFR_AF=0.8154;EUR_AF=0.7863;SAS_AF=0.9223;AA=A|||;VT=SNP
16	13481597	rs7192008	G	A	100	PASS	AC=4151;AF=0.828874;AN=5008;NS=2504;DP=19229;EAS_AF=0.9673;AMR_AF=0.8314;AFR_AF=0.7171;EUR_AF=0.7714;SAS_AF=0.8947;AA=G|||;VT=SNP
16	13481635	rs4781454	A	G	100	PASS	AC=4334;AF=0.865415;AN=5008;NS=2504;DP=18196;EAS_AF=0.9683;AMR_AF=0.8429;AFR_AF=0.8154;EUR_AF=0.7883;SAS_AF=0.9223;AA=A|||;VT=SNP
16	13481915	rs4781455	G	C	100	PASS	AC=4330;AF=0.864617;AN=5008;NS=2504;DP=16937;EAS_AF=0.9683;AMR_AF=0.8401;AFR_AF=0.8154;EUR_AF=0.7863;SAS_AF=0.9223;AA=C|||;VT=SNP
16	13482900	rs72771636	G	T	100	PASS	AC=284;AF=0.0567093;AN=5008;NS=2504;DP=18826;EAS_AF=0.1895;AMR_AF=0.0216;AFR_AF=0.0045;EUR_AF=0.0318;SAS_AF=0.0409;AA=G|||;VT=SNP
16	13483125	rs2078954	C	T	100	PASS	AC=4329;AF=0.864417;AN=5008;NS=2504;DP=17434;EAS_AF=0.9683;AMR_AF=0.8401;AFR_AF=0.8154;EUR_AF=0.7863;SAS_AF=0.9213;AA=T|||;VT=SNP
16	13483132	rs7204032	G	C	100	PASS	AC=618;AF=0.123403;AN=5008;NS=2504;DP=17335;EAS_AF=0.1935;AMR_AF=0.1268;AFR_AF=0.0303;EUR_AF=0.0755;SAS_AF=0.2239;AA=G|||;VT=SNP
16	13483480	rs2007923	T	C	100	PASS	AC=4329;AF=0.864417;AN=5008;NS=2504;DP=17716;EAS_AF=0.9683;AMR_AF=0.8401;AFR_AF=0.8154;EUR_AF=0.7863;SAS_AF=0.9213;AA=C|||;VT=SNP
16	13483836	rs1557721	T	C	100	PASS	AC=4173;AF=0.833267;AN=5008;NS=2504;DP=18492;EAS_AF=0.9673;AMR_AF=0.8329;AFR_AF=0.7322;EUR_AF=0.7714;SAS_AF=0.8957;AA=T|||;VT=SNP
16	13484323	rs1158860	T	C	100	PASS	AC=4153;AF=0.829273;AN=5008;NS=2504;DP=21057;EAS_AF=0.9673;AMR_AF=0.8314;AFR_AF=0.7171;EUR_AF=0.7724;SAS_AF=0.8957;AA=C|||;VT=SNP
16	13484822	rs6498410	A	G	100	PASS	AC=4325;AF=0.863618;AN=5008;NS=2504;DP=22223;EAS_AF=0.9683;AMR_AF=0.8429;AFR_AF=0.8071;EUR_AF=0.7893;SAS_AF=0.9233;AA=a|||;VT=SNP
16	13484959	rs4781456	G	A	100	PASS	AC=2163;AF=0.431909;AN=5008;NS=2504;DP=20514;EAS_AF=0.5754;AMR_AF=0.5288;AFR_AF=0.1475;EUR_AF=0.4771;SAS_AF=0.5532;AA=G|||;VT=SNP
16	13485008	rs4781457	A	G	100	PASS	AC=4325;AF=0.863618;AN=5008;NS=2504;DP=21592;EAS_AF=0.9683;AMR_AF=0.8429;AFR_AF=0.8071;EUR_AF=0.7893;SAS_AF=0.9233;AA=G|||;VT=SNP
16	13485252	rs72771642	A	T	100	PASS	AC=316;AF=0.063099;AN=5008;NS=2504;DP=20423;EAS_AF=0.1944;AMR_AF=0.0259;AFR_AF=0.0227;EUR_AF=0.0318;SAS_AF=0.0409;AA=A|||;VT=SNP
16	13485358	rs72771643	A	C	100	PASS	AC=319;AF=0.0636981;AN=5008;NS=2504;DP=20076;EAS_AF=0.1944;AMR_AF=0.0259;AFR_AF=0.0227;EUR_AF=0.0318;SAS_AF=0.044;AA=a|||;VT=SNP
16	13487310	rs72771644	A	G	100	PASS	AC=337;AF=0.0672923;AN=5008;NS=2504;DP=19339;EAS_AF=0.1895;AMR_AF=0.0259;AFR_AF=0.0424;EUR_AF=0.0328;SAS_AF=0.0399;AA=A|||;VT=SNP
16	13487562	rs72771646	G	C	100	PASS	AC=319;AF=0.0636981;AN=5008;NS=2504;DP=19916;EAS_AF=0.1895;AMR_AF=0.0216;AFR_AF=0.0363;EUR_AF=0.0328;SAS_AF=0.0327;AA=G|||;VT=SNP
16	13487752	rs11640680	C	G	100	PASS	AC=1924;AF=0.384185;AN=5008;NS=2504;DP=23167;EAS_AF=0.3839;AMR_AF=0.2954;AFR_AF=0.5378;EUR_AF=0.2922;SAS_AF=0.3344;AA=G|||;VT=SNP
16	13489119	rs4781458	A	G	100	PASS	AC=2570;AF=0.513179;AN=5008;NS=2504;DP=19281;EAS_AF=0.5873;AMR_AF=0.549;AFR_AF=0.3691;EUR_AF=0.5;SAS_AF=0.6196;AA=a|||;VT=SNP
16	13489223	rs1989863	C	T	100	PASS	AC=2612;AF=0.521565;AN=5008;NS=2504;DP=21402;EAS_AF=0.5863;AMR_AF=0.5562;AFR_AF=0.4266;EUR_AF=0.492;SAS_AF=0.589;AA=T|||;VT=SNP
16	13489399	rs11862742	A	G	100	PASS	AC=1134;AF=0.226438;AN=5008;NS=2504;DP=23178;EAS_AF=0.1964;AMR_AF=0.2392;AFR_AF=0.2005;EUR_AF=0.2346;SAS_AF=0.2751;AA=A|||;VT=SNP
16	13490380	rs734826	A	C	100	PASS	AC=3356;AF=0.670128;AN=5008;NS=2504;DP=19765;EAS_AF=0.6339;AMR_AF=0.4914;AFR_AF=0.8374;EUR_AF=0.5626;SAS_AF=0.7188;AA=C|||;VT=SNP
16	13490857	rs8049989	A	C	100	PASS	AC=4504;AF=0.899361;AN=5008;NS=2504;DP=20055;EAS_AF=0.9683;AMR_AF=0.8775;AFR_AF=0.8601;EUR_AF=0.8449;SAS_AF=0.953;AA=C|||;VT=SNP
16	13490973	rs72771649	C	G	100	PASS	AC=355;AF=0.0708866;AN=5008;NS=2504;DP=22778;EAS_AF=0.1925;AMR_AF=0.0245;AFR_AF=0.056;EUR_AF=0.0318;SAS_AF=0.0389;AA=c|||;VT=SNP
16	13491604	rs9925642	C	T	100	PASS	AC=1913;AF=0.381989;AN=5008;NS=2504;DP=19711;EAS_AF=0.1825;AMR_AF=0.3199;AFR_AF=0.6982;EUR_AF=0.2952;SAS_AF=0.2935;AA=T|||;VT=SNP
16	13492184	rs12448497	A	G	100	PASS	AC=1914;AF=0.382188;AN=5008;NS=2504;DP=16100;EAS_AF=0.1796;AMR_AF=0.3184;AFR_AF=0.7005;EUR_AF=0.2962;SAS_AF=0.2945;AA=G|||;VT=SNP
16	13492942	rs7202105	G	C	100	PASS	AC=1916;AF=0.382588;AN=5008;NS=2504;DP=16682;EAS_AF=0.1796;AMR_AF=0.3156;AFR_AF=0.7042;EUR_AF=0.2952;SAS_AF=0.2945;AA=C|||;VT=SNP
16	13493513	rs9930694	G	A	100	PASS	AC=3527;AF=0.704273;AN=5008;NS=2504;DP=21787;EAS_AF=0.5437;AMR_AF=0.8112;AFR_AF=0.907;EUR_AF=0.6581;SAS_AF=0.5675;AA=A|||;VT=SNP
16	13494120	rs4781459	A	C	100	PASS	AC=3468;AF=0.692492;AN=5008;NS=2504;DP=19069;EAS_AF=0.7778;AMR_AF=0.7896;AFR_AF=0.6467;EUR_AF=0.6431;SAS_AF=0.6483;AA=C|||;VT=SNP
16	13494128	rs57174503	A	G	100	PASS	AC=397;AF=0.0792732;AN=5008;NS=2504;DP=19305;EAS_AF=0.2014;AMR_AF=0.0303;AFR_AF=0.0666;EUR_AF=0.0308;SAS_AF=0.0552;AA=A|||;VT=SNP
16	13494176	rs4781460	C	T	100	PASS	AC=3524;AF=0.703674;AN=5008;NS=2504;DP=19061;EAS_AF=0.755;AMR_AF=0.8184;AFR_AF=0.6293;EUR_AF=0.7376;SAS_AF=0.635;AA=T|||;VT=SNP
16	13494341	rs4781461	A	G	100	PASS	AC=3728;AF=0.744409;AN=5008;NS=2504;DP=22394;EAS_AF=0.7946;AMR_AF=0.8271;AFR_AF=0.7413;EUR_AF=0.7376;SAS_AF=0.6452;AA=a|||;VT=SNP
16	13494541	rs11641181	A	G	100	PASS	AC=834;AF=0.166534;AN=5008;NS=2504;DP=20552;EAS_AF=0.2371;AMR_AF=0.1182;AFR_AF=0.1399;EUR_AF=0.1839;SAS_AF=0.1462;AA=A|||;VT=SNP
16	13494552	rs4781462	T	G	100	PASS	AC=1937;AF=0.386781;AN=5008;NS=2504;DP=20617;EAS_AF=0.5169;AMR_AF=0.4856;AFR_AF=0.2557;EUR_AF=0.3022;SAS_AF=0.4468;AA=T|||;VT=SNP
16	13495204	rs4781463	G	A	100	PASS	AC=3700;AF=0.738818;AN=5008;NS=2504;DP=19563;EAS_AF=0.8026;AMR_AF=0.8444;AFR_AF=0.7073;EUR_AF=0.7356;SAS_AF=0.6442;AA=A|||;VT=SNP
16	13495244	rs4781464	T	C	100	PASS	AC=1762;AF=0.351837;AN=5008;NS=2504;DP=18620;EAS_AF=0.5119;AMR_AF=0.4971;AFR_AF=0.1104;EUR_AF=0.3042;SAS_AF=0.4591;AA=T|||;VT=SNP
16	13495484	rs4781465	C	T	100	PASS	AC=588;AF=0.117412;AN=5008;NS=2504;DP=17752;EAS_AF=0.1379;AMR_AF=0.1729;AFR_AF=0.0121;EUR_AF=0.0994;SAS_AF=0.2178;AA=C|||;VT=SNP
16	13495489	rs4781466	G	A	100	PASS	AC=588;AF=0.117412;AN=5008;NS=2504;DP=17962;EAS_AF=0.1379;AMR_AF=0.1729;AFR_AF=0.0121;EUR_AF=0.0994;SAS_AF=0.2178;AA=G|||;VT=SNP
16	13496586	rs74445379	G	A	100	PASS	AC=589;AF=0.117612;AN=5008;NS=2504;DP=16860;EAS_AF=0.1389;AMR_AF=0.1729;AFR_AF=0.0121;EUR_AF=0.0994;SAS_AF=0.2178;AA=g|||;VT=SNP
16	13496909	rs9922017	C	T	100	PASS	AC=1070;AF=0.213658;AN=5008;NS=2504;DP=14747;EAS_AF=0.371;AMR_AF=0.2983;AFR_AF=0.0136;EUR_AF=0.1918;SAS_AF=0.2843;AA=C|||;VT=SNP
16	13499456	rs8044236	G	T	100	PASS	AC=2941;AF=0.58726;AN=5008;NS=2504;DP=20934;EAS_AF=0.6617;AMR_AF=0.6628;AFR_AF=0.5643;EUR_AF=0.6372;SAS_AF=0.4366;AA=T|||;VT=SNP
16	13499662	rs11641902	T	C	100	PASS	AC=1098;AF=0.219249;AN=5008;NS=2504;DP=19682;EAS_AF=0.371;AMR_AF=0.3127;AFR_AF=0.0129;EUR_AF=0.1998;SAS_AF=0.2955;AA=T|||;VT=SNP
16	13502876	rs4781467	G	A	100	PASS	AC=2084;AF=0.416134;AN=5008;NS=2504;DP=20311;EAS_AF=0.502;AMR_AF=0.5029;AFR_AF=0.3669;EUR_AF=0.3012;SAS_AF=0.4509;AA=A|||;VT=SNP
16	13503795	rs7193022	G	A	100	PASS	AC=2074;AF=0.414137;AN=5008;NS=2504;DP=18074;EAS_AF=0.504;AMR_AF=0.4942;AFR_AF=0.3654;EUR_AF=0.2972;SAS_AF=0.4509;AA=A|||;VT=SNP
16	13504208	rs4781468	C	A	100	PASS	AC=1019;AF=0.203474;AN=5008;NS=2504;DP=19022;EAS_AF=0.3641;AMR_AF=0.2997;AFR_AF=0.0106;EUR_AF=0.1928;SAS_AF=0.2413;AA=C|||;VT=SNP
16	13506307	rs56153775	G	A	100	PASS	AC=825;AF=0.164736;AN=5008;NS=2504;DP=21353;EAS_AF=0.0486;AMR_AF=0.2219;AFR_AF=0.1982;EUR_AF=0.2684;SAS_AF=0.092;AA=G|||;VT=SNP
16	13507760	rs11075193	C	A	100	PASS	AC=333;AF=0.0664936;AN=5008;NS=2504;DP=16384;EAS_AF=0.0506;AMR_AF=0.0821;AFR_AF=0.0053;EUR_AF=0.161;SAS_AF=0.0573;AA=C|||;VT=SNP
16	13509129	rs8050603	G	A	100	PASS	AC=3653;AF=0.729433;AN=5008;NS=2504;DP=22291;EAS_AF=0.8065;AMR_AF=0.8487;AFR_AF=0.6225;EUR_AF=0.7575;SAS_AF=0.681;AA=A|||;VT=SNP
16	13509199	rs8051964	C	A	100	PASS	AC=3566;AF=0.712061;AN=5008;NS=2504;DP=21038;EAS_AF=0.8065;AMR_AF=0.8429;AFR_AF=0.5605;EUR_AF=0.7565;SAS_AF=0.681;AA=C|||;VT=SNP
16	13509331	rs8052750	A	G	100	PASS	AC=3697;AF=0.738219;AN=5008;NS=2504;DP=18198;EAS_AF=0.8065;AMR_AF=0.8473;AFR_AF=0.6225;EUR_AF=0.7565;SAS_AF=0.728;AA=A|||;VT=SNP
16	13509385	rs8052894	A	G	100	PASS	AC=3707;AF=0.740216;AN=5008;NS=2504;DP=19383;EAS_AF=0.8065;AMR_AF=0.8516;AFR_AF=0.6626;EUR_AF=0.7575;SAS_AF=0.68;AA=A|||;VT=SNP
16	13509644	rs9937131	A	C	100	PASS	AC=3584;AF=0.715655;AN=5008;NS=2504;DP=16877;EAS_AF=0.8016;AMR_AF=0.8357;AFR_AF=0.6225;EUR_AF=0.7356;SAS_AF=0.6472;AA=C|||;VT=SNP
16	13509726	rs9926098	G	A	100	PASS	AC=3578;AF=0.714457;AN=5008;NS=2504;DP=16986;EAS_AF=0.8046;AMR_AF=0.8343;AFR_AF=0.6225;EUR_AF=0.7336;SAS_AF=0.6411;AA=G|||;VT=SNP
16	13510493	rs12597730	C	T	100	PASS	AC=3582;AF=0.715256;AN=5008;NS=2504;DP=17806;EAS_AF=0.8065;AMR_AF=0.8357;AFR_AF=0.6225;EUR_AF=0.7346;SAS_AF=0.6411;AA=C|||;VT=SNP
16	13510511	rs12597734	C	T	100	PASS	AC=3584;AF=0.715655;AN=5008;NS=2504;DP=17487;EAS_AF=0.8065;AMR_AF=0.8357;AFR_AF=0.6241;EUR_AF=0.7346;SAS_AF=0.6411;AA=C|||;VT=SNP
16	13510821	rs9921892	A	C	100	PASS	AC=3632;AF=0.72524;AN=5008;NS=2504;DP=17203;EAS_AF=0.8036;AMR_AF=0.8372;AFR_AF=0.6241;EUR_AF=0.7356;SAS_AF=0.6912;AA=A|||;VT=SNP
16	13511052	rs78865075	C	T	100	PASS	AC=559;AF=0.111621;AN=5008;NS=2504;DP=19069;EAS_AF=0.1399;AMR_AF=0.1686;AFR_AF=0.0091;EUR_AF=0.0895;SAS_AF=0.2035;AA=C|||;VT=SNP
16	13511369	rs12598351	C	G	100	PASS	AC=1094;AF=0.21845;AN=5008;NS=2504;DP=20811;EAS_AF=0.3671;AMR_AF=0.3127;AFR_AF=0.0129;EUR_AF=0.2048;SAS_AF=0.2904;AA=C|||;VT=SNP
16	13511372	rs12596589	T	C	100	PASS	AC=1094;AF=0.21845;AN=5008;NS=2504;DP=20873;EAS_AF=0.3671;AMR_AF=0.3127;AFR_AF=0.0129;EUR_AF=0.2048;SAS_AF=0.2904;AA=T|||;VT=SNP
16	13511785	rs1468173	G	T	100	PASS	AC=3691;AF=0.737021;AN=5008;NS=2504;DP=21575;EAS_AF=0.8016;AMR_AF=0.8415;AFR_AF=0.6679;EUR_AF=0.7356;SAS_AF=0.6912;AA=G|||;VT=SNP
16	13512311	rs8049029	C	G	100	PASS	AC=3692;AF=0.73722;AN=5008;NS=2504;DP=19566;EAS_AF=0.8016;AMR_AF=0.8401;AFR_AF=0.6694;EUR_AF=0.7356;SAS_AF=0.6912;AA=C|||;VT=SNP
16	13512496	rs80041025	T	G	100	PASS	AC=1091;AF=0.217851;AN=5008;NS=2504;DP=19925;EAS_AF=0.3661;AMR_AF=0.3084;AFR_AF=0.0121;EUR_AF=0.2058;SAS_AF=0.2914;AA=T|||;VT=SNP
16	13513064	rs2866474	T	C	100	PASS	AC=3889;AF=0.776558;AN=5008;NS=2504;DP=16547;EAS_AF=0.8065;AMR_AF=0.8588;AFR_AF=0.7617;EUR_AF=0.7594;SAS_AF=0.7249;AA=C|||;VT=SNP
16	13513346	rs2866475	A	G	100	PASS	AC=3697;AF=0.738219;AN=5008;NS=2504;DP=18375;EAS_AF=0.8065;AMR_AF=0.8415;AFR_AF=0.6694;EUR_AF=0.7366;SAS_AF=0.6892;AA=A|||;VT=SNP
16	13513518	rs4780519	G	A	100	PASS	AC=3698;AF=0.738419;AN=5008;NS=2504;DP=16932;EAS_AF=0.8065;AMR_AF=0.8415;AFR_AF=0.6694;EUR_AF=0.7366;SAS_AF=0.6902;AA=G|||;VT=SNP
16	13513784	rs11649219	C	T	100	PASS	AC=3824;AF=0.763578;AN=5008;NS=2504;DP=19946;EAS_AF=0.8065;AMR_AF=0.8458;AFR_AF=0.7617;EUR_AF=0.7366;SAS_AF=0.6912;AA=T|||;VT=SNP
16	13513895	rs11645327	T	G	100	PASS	AC=3824;AF=0.763578;AN=5008;NS=2504;DP=15977;EAS_AF=0.8065;AMR_AF=0.8458;AFR_AF=0.7617;EUR_AF=0.7366;SAS_AF=0.6912;AA=G|||;VT=SNP
16	13514033	rs71390339	G	A	100	PASS	AC=477;AF=0.0952476;AN=5008;NS=2504;DP=15179;EAS_AF=0.0516;AMR_AF=0.0937;AFR_AF=0.1044;EUR_AF=0.162;SAS_AF=0.0603;AA=G|||;VT=SNP
16	13514305	rs2903304	T	G	100	PASS	AC=3646;AF=0.728035;AN=5008;NS=2504;DP=15420;EAS_AF=0.8065;AMR_AF=0.8372;AFR_AF=0.6316;EUR_AF=0.7356;SAS_AF=0.6922;AA=T|||;VT=SNP
16	13514772	rs7204469	A	G	100	PASS	AC=3770;AF=0.752796;AN=5008;NS=2504;DP=21758;EAS_AF=0.8065;AMR_AF=0.8545;AFR_AF=0.6717;EUR_AF=0.7584;SAS_AF=0.729;AA=G|||;VT=SNP
16	13514838	rs7191159	T	G	100	PASS	AC=3770;AF=0.752796;AN=5008;NS=2504;DP=22156;EAS_AF=0.8065;AMR_AF=0.8516;AFR_AF=0.6717;EUR_AF=0.7584;SAS_AF=0.7311;AA=T|||;VT=SNP
16	13514848	rs7191163	T	C	100	PASS	AC=3772;AF=0.753195;AN=5008;NS=2504;DP=22170;EAS_AF=0.8065;AMR_AF=0.8545;AFR_AF=0.6717;EUR_AF=0.7584;SAS_AF=0.7311;AA=C|||;VT=SNP
16	13514930	rs4781469	T	C	100	PASS	AC=3763;AF=0.751398;AN=5008;NS=2504;DP=21486;EAS_AF=0.8065;AMR_AF=0.8545;AFR_AF=0.6664;EUR_AF=0.7584;SAS_AF=0.729;AA=C|||;VT=SNP
16	13515131	rs4781470	C	T	100	PASS	AC=3770;AF=0.752796;AN=5008;NS=2504;DP=22597;EAS_AF=0.8065;AMR_AF=0.8545;AFR_AF=0.6717;EUR_AF=0.7584;SAS_AF=0.729;AA=C|||;VT=SNP
16	13515170	rs11075194	A	G	100	PASS	AC=1702;AF=0.339856;AN=5008;NS=2504;DP=22613;EAS_AF=0.3006;AMR_AF=0.353;AFR_AF=0.3525;EUR_AF=0.4563;SAS_AF=0.2342;AA=A|||;VT=SNP
16	13515399	rs12447729	T	C	100	PASS	AC=3770;AF=0.752796;AN=5008;NS=2504;DP=19029;EAS_AF=0.8065;AMR_AF=0.8545;AFR_AF=0.6717;EUR_AF=0.7584;SAS_AF=0.729;AA=C|||;VT=SNP
16	13515471	rs12447179	A	G	100	PASS	AC=3771;AF=0.752995;AN=5008;NS=2504;DP=20711;EAS_AF=0.8065;AMR_AF=0.8545;AFR_AF=0.6717;EUR_AF=0.7584;SAS_AF=0.7301;AA=A|||;VT=SNP
16	13515907	rs2866476	C	G	100	PASS	AC=3733;AF=0.745407;AN=5008;NS=2504;DP=19102;EAS_AF=0.8105;AMR_AF=0.8444;AFR_AF=0.646;EUR_AF=0.7525;SAS_AF=0.7352;AA=C|||;VT=SNP
16	13515921	rs2866477	A	G	100	PASS	AC=3807;AF=0.760184;AN=5008;NS=2504;DP=19065;EAS_AF=0.8105;AMR_AF=0.8545;AFR_AF=0.6952;EUR_AF=0.7555;SAS_AF=0.7342;AA=G|||;VT=SNP
16	13516003	rs2866478	C	A	100	PASS	AC=3883;AF=0.775359;AN=5008;NS=2504;DP=17376;EAS_AF=0.8006;AMR_AF=0.8573;AFR_AF=0.761;EUR_AF=0.7555;SAS_AF=0.7311;AA=A|||;VT=SNP
16	13516074	rs2903305	A	G	100	PASS	AC=3764;AF=0.751597;AN=5008;NS=2504;DP=19978;EAS_AF=0.8085;AMR_AF=0.8501;AFR_AF=0.6694;EUR_AF=0.7555;SAS_AF=0.7301;AA=G|||;VT=SNP
16	13516317	rs2018463	G	C	100	PASS	AC=3762;AF=0.751198;AN=5008;NS=2504;DP=18248;EAS_AF=0.8075;AMR_AF=0.8501;AFR_AF=0.6694;EUR_AF=0.7545;SAS_AF=0.7301;AA=C|||;VT=SNP
16	13516605	rs973463	A	C	100	PASS	AC=3754;AF=0.749601;AN=5008;NS=2504;DP=22313;EAS_AF=0.8075;AMR_AF=0.8501;AFR_AF=0.6657;EUR_AF=0.7545;SAS_AF=0.727;AA=a|||;VT=SNP
16	13516748	rs13332161	G	A	100	PASS	AC=1093;AF=0.218251;AN=5008;NS=2504;DP=20444;EAS_AF=0.369;AMR_AF=0.3112;AFR_AF=0.0121;EUR_AF=0.2137;SAS_AF=0.2802;AA=G|||;VT=SNP
16	13517823	rs11647297	C	A	100	PASS	AC=3680;AF=0.734824;AN=5008;NS=2504;DP=21650;EAS_AF=0.8056;AMR_AF=0.8386;AFR_AF=0.6649;EUR_AF=0.7316;SAS_AF=0.6861;AA=C|||;VT=SNP
16	13517876	rs11647304	C	G	100	PASS	AC=3687;AF=0.736222;AN=5008;NS=2504;DP=19305;EAS_AF=0.8056;AMR_AF=0.8401;AFR_AF=0.6687;EUR_AF=0.7326;SAS_AF=0.6861;AA=C|||;VT=SNP
16	13519297	rs2188742	T	C	100	PASS	AC=829;AF=0.165535;AN=5008;NS=2504;DP=19758;EAS_AF=0.0476;AMR_AF=0.2363;AFR_AF=0.1823;EUR_AF=0.2803;SAS_AF=0.0961;AA=T|||;VT=SNP
16	13519637	rs9989390	A	C	100	PASS	AC=1599;AF=0.319289;AN=5008;NS=2504;DP=20589;EAS_AF=0.2917;AMR_AF=0.3415;AFR_AF=0.3487;EUR_AF=0.4145;SAS_AF=0.1943;AA=A|||;VT=SNP
16	13519665	rs2866479	C	T	100	PASS	AC=3829;AF=0.764577;AN=5008;NS=2504;DP=19517;EAS_AF=0.8046;AMR_AF=0.8487;AFR_AF=0.7738;EUR_AF=0.7316;SAS_AF=0.6851;AA=T|||;VT=SNP
16	13520243	rs11075195	A	T	100	PASS	AC=3684;AF=0.735623;AN=5008;NS=2504;DP=19205;EAS_AF=0.8056;AMR_AF=0.8444;AFR_AF=0.6664;EUR_AF=0.7316;SAS_AF=0.684;AA=A|||;VT=SNP
16	13520335	rs11075196	T	C	100	PASS	AC=1884;AF=0.376198;AN=5008;NS=2504;DP=19726;EAS_AF=0.5198;AMR_AF=0.5029;AFR_AF=0.1573;EUR_AF=0.3191;SAS_AF=0.4928;AA=T|||;VT=SNP
16	13521016	rs7191205	A	T	100	PASS	AC=3753;AF=0.749401;AN=5008;NS=2504;DP=21464;EAS_AF=0.8056;AMR_AF=0.8573;AFR_AF=0.6649;EUR_AF=0.7545;SAS_AF=0.7239;AA=A|||;VT=SNP
16	13521319	rs4781471	A	G	100	PASS	AC=1120;AF=0.223642;AN=5008;NS=2504;DP=20985;EAS_AF=0.372;AMR_AF=0.3242;AFR_AF=0.0121;EUR_AF=0.2266;SAS_AF=0.2822;AA=A|||;VT=SNP
16	13521452	rs9989415	A	G	100	PASS	AC=1552;AF=0.309904;AN=5008;NS=2504;DP=20900;EAS_AF=0.2877;AMR_AF=0.3329;AFR_AF=0.323;EUR_AF=0.4115;SAS_AF=0.1943;AA=A|||;VT=SNP
16	13521920	rs2866480	G	A	100	PASS	AC=3681;AF=0.735024;AN=5008;NS=2504;DP=16348;EAS_AF=0.8065;AMR_AF=0.8444;AFR_AF=0.6649;EUR_AF=0.7316;SAS_AF=0.682;AA=A|||;VT=SNP
16	13521970	rs4781472	A	G	100	PASS	AC=615;AF=0.122804;AN=5008;NS=2504;DP=17759;EAS_AF=0.1458;AMR_AF=0.1614;AFR_AF=0.056;EUR_AF=0.0835;SAS_AF=0.2025;AA=A|||;VT=SNP
16	13522282	rs17179855	G	C	100	PASS	AC=1542;AF=0.307907;AN=5008;NS=2504;DP=16502;EAS_AF=0.2857;AMR_AF=0.3329;AFR_AF=0.3192;EUR_AF=0.4115;SAS_AF=0.1912;AA=G|||;VT=SNP
16	13523134	rs9921108	A	T	100	PASS	AC=1740;AF=0.347444;AN=5008;NS=2504;DP=20240;EAS_AF=0.5179;AMR_AF=0.4856;AFR_AF=0.0703;EUR_AF=0.3101;SAS_AF=0.4867;AA=A|||;VT=SNP
16	13523450	rs2097696	A	G	100	PASS	AC=3756;AF=0.75;AN=5008;NS=2504;DP=20756;EAS_AF=0.8056;AMR_AF=0.8573;AFR_AF=0.6664;EUR_AF=0.7555;SAS_AF=0.7239;AA=A|||;VT=SNP
16	13523733	rs12935245	G	A	100	PASS	AC=1779;AF=0.355232;AN=5008;NS=2504;DP=21706;EAS_AF=0.2867;AMR_AF=0.3501;AFR_AF=0.4478;EUR_AF=0.4364;SAS_AF=0.2209;AA=G|||;VT=SNP
16	13523798	rs73519196	G	A	100	PASS	AC=615;AF=0.122804;AN=5008;NS=2504;DP=20927;EAS_AF=0.1458;AMR_AF=0.1599;AFR_AF=0.0567;EUR_AF=0.0845;SAS_AF=0.2014;AA=G|||;VT=SNP
16	13524569	rs13336109	C	T	100	PASS	AC=1737;AF=0.346845;AN=5008;NS=2504;DP=15319;EAS_AF=0.5169;AMR_AF=0.4827;AFR_AF=0.0703;EUR_AF=0.3072;SAS_AF=0.4898;AA=C|||;VT=SNP
16	13524945	rs60378429	C	T	100	PASS	AC=1704;AF=0.340256;AN=5008;NS=2504;DP=17157;EAS_AF=0.497;AMR_AF=0.464;AFR_AF=0.0711;EUR_AF=0.3072;SAS_AF=0.4888;AA=C|||;VT=SNP
16	13525116	rs7193707	C	A	100	PASS	AC=1765;AF=0.352436;AN=5008;NS=2504;DP=18796;EAS_AF=0.3105;AMR_AF=0.3617;AFR_AF=0.4569;EUR_AF=0.4175;SAS_AF=0.181;AA=C|||;VT=SNP
16	13525138	rs7199289	T	C	100	PASS	AC=1759;AF=0.351238;AN=5008;NS=2504;DP=19697;EAS_AF=0.3105;AMR_AF=0.3718;AFR_AF=0.3986;EUR_AF=0.4384;SAS_AF=0.2249;AA=C|||;VT=SNP
16	13525213	rs12708770	A	G	100	PASS	AC=1756;AF=0.350639;AN=5008;NS=2504;DP=20798;EAS_AF=0.3095;AMR_AF=0.3732;AFR_AF=0.3994;EUR_AF=0.4384;SAS_AF=0.2209;AA=A|||;VT=SNP
16	13525269	rs12708771	C	T	100	PASS	AC=1757;AF=0.350839;AN=5008;NS=2504;DP=20282;EAS_AF=0.3105;AMR_AF=0.3732;AFR_AF=0.3994;EUR_AF=0.4384;SAS_AF=0.2209;AA=T|||;VT=SNP
16	13525487	rs9929297	T	C	100	PASS	AC=1835;AF=0.366414;AN=5008;NS=2504;DP=17055;EAS_AF=0.3105;AMR_AF=0.3761;AFR_AF=0.4569;EUR_AF=0.4394;SAS_AF=0.2198;AA=t|||;VT=SNP
16	13525533	rs9936394	G	A	100	PASS	AC=1754;AF=0.35024;AN=5008;NS=2504;DP=18895;EAS_AF=0.3105;AMR_AF=0.3732;AFR_AF=0.3994;EUR_AF=0.4364;SAS_AF=0.2198;AA=G|||;VT=SNP
16	13525641	rs4781473	G	A	100	PASS	AC=2125;AF=0.424321;AN=5008;NS=2504;DP=17151;EAS_AF=0.496;AMR_AF=0.487;AFR_AF=0.3669;EUR_AF=0.3161;SAS_AF=0.4949;AA=G|||;VT=SNP
16	13525823	rs13338620	C	A	100	PASS	AC=1908;AF=0.38099;AN=5008;NS=2504;DP=16408;EAS_AF=0.495;AMR_AF=0.4697;AFR_AF=0.2201;EUR_AF=0.3101;SAS_AF=0.4908;AA=C|||;VT=SNP
16	13526360	rs12919223	T	C	100	PASS	AC=1880;AF=0.375399;AN=5008;NS=2504;DP=18692;EAS_AF=0.3115;AMR_AF=0.3833;AFR_AF=0.4811;EUR_AF=0.4423;SAS_AF=0.2239;AA=C|||;VT=SNP
16	13526414	rs12933565	A	G	100	PASS	AC=1676;AF=0.334665;AN=5008;NS=2504;DP=18201;EAS_AF=0.3105;AMR_AF=0.3674;AFR_AF=0.3434;EUR_AF=0.4364;SAS_AF=0.2198;AA=A|||;VT=SNP
16	13526607	rs4781474	G	T	100	PASS	AC=3840;AF=0.766773;AN=5008;NS=2504;DP=20279;EAS_AF=0.8056;AMR_AF=0.8602;AFR_AF=0.7375;EUR_AF=0.7525;SAS_AF=0.7147;AA=T|||;VT=SNP
16	13526672	rs9939995	C	T	100	PASS	AC=1888;AF=0.376997;AN=5008;NS=2504;DP=18665;EAS_AF=0.3115;AMR_AF=0.3833;AFR_AF=0.4871;EUR_AF=0.4423;SAS_AF=0.2239;AA=C|||;VT=SNP
16	13526895	rs9934515	T	A	100	PASS	AC=3797;AF=0.758187;AN=5008;NS=2504;DP=19764;EAS_AF=0.8065;AMR_AF=0.8559;AFR_AF=0.7065;EUR_AF=0.7525;SAS_AF=0.7147;AA=A|||;VT=SNP
16	13527178	rs4781476	G	A	100	PASS	AC=3761;AF=0.750998;AN=5008;NS=2504;DP=18603;EAS_AF=0.8056;AMR_AF=0.8473;AFR_AF=0.7315;EUR_AF=0.7296;SAS_AF=0.6748;AA=A|||;VT=SNP
16	13527189	rs11646405	T	G	100	PASS	AC=1882;AF=0.375799;AN=5008;NS=2504;DP=18599;EAS_AF=0.3105;AMR_AF=0.3847;AFR_AF=0.4826;EUR_AF=0.4423;SAS_AF=0.2239;AA=T|||;VT=SNP
16	13527257	rs4781477	A	T	100	PASS	AC=1954;AF=0.390176;AN=5008;NS=2504;DP=20178;EAS_AF=0.496;AMR_AF=0.4755;AFR_AF=0.2511;EUR_AF=0.3101;SAS_AF=0.4908;AA=A|||;VT=SNP
16	13527453	rs4781478	G	A	100	PASS	AC=3799;AF=0.758586;AN=5008;NS=2504;DP=21887;EAS_AF=0.8065;AMR_AF=0.8559;AFR_AF=0.7088;EUR_AF=0.7525;SAS_AF=0.7137;AA=G|||;VT=SNP
16	13527515	rs4781479	T	A	100	PASS	AC=1718;AF=0.343051;AN=5008;NS=2504;DP=20665;EAS_AF=0.498;AMR_AF=0.4654;AFR_AF=0.0772;EUR_AF=0.3091;SAS_AF=0.4908;AA=T|||;VT=SNP
16	13527600	rs13330143	G	A	100	PASS	AC=1712;AF=0.341853;AN=5008;NS=2504;DP=20843;EAS_AF=0.497;AMR_AF=0.4654;AFR_AF=0.0734;EUR_AF=0.3091;SAS_AF=0.4908;AA=G|||;VT=SNP
16	13527647	rs13330450	C	T	100	PASS	AC=1955;AF=0.390375;AN=5008;NS=2504;DP=19718;EAS_AF=0.497;AMR_AF=0.4741;AFR_AF=0.2526;EUR_AF=0.3101;SAS_AF=0.4898;AA=C|||;VT=SNP
16	13527889	rs11643610	G	A	100	PASS	AC=1905;AF=0.380391;AN=5008;NS=2504;DP=21238;EAS_AF=0.497;AMR_AF=0.4683;AFR_AF=0.2209;EUR_AF=0.3101;SAS_AF=0.4857;AA=G|||;VT=SNP
16	13527920	rs13339196	A	G	100	PASS	AC=1717;AF=0.342851;AN=5008;NS=2504;DP=20340;EAS_AF=0.497;AMR_AF=0.4625;AFR_AF=0.0825;EUR_AF=0.3082;SAS_AF=0.4867;AA=A|||;VT=SNP
16	13528237	rs34390718	C	T	100	PASS	AC=54;AF=0.0107827;AN=5008;NS=2504;DP=18154;EAS_AF=0.002;AMR_AF=0.013;AFR_AF=0.0015;EUR_AF=0.0378;SAS_AF=0.0031;AA=C|||;VT=SNP
16	13528616	rs2097695	C	A	100	PASS	AC=2749;AF=0.548922;AN=5008;NS=2504;DP=18183;EAS_AF=0.7619;AMR_AF=0.5879;AFR_AF=0.4259;EUR_AF=0.4404;SAS_AF=0.5798;AA=C|||;VT=SNP
16	13529122	rs9302498	A	G	100	PASS	AC=3854;AF=0.769569;AN=5008;NS=2504;DP=16851;EAS_AF=0.8036;AMR_AF=0.8617;AFR_AF=0.7458;EUR_AF=0.7515;SAS_AF=0.7198;AA=G|||;VT=SNP
16	13529326	rs12925619	T	C	100	PASS	AC=4432;AF=0.884984;AN=5008;NS=2504;DP=19213;EAS_AF=0.8036;AMR_AF=0.9625;AFR_AF=0.9834;EUR_AF=0.9145;SAS_AF=0.7505;AA=C|||;VT=SNP
16	13529334	rs12446796	G	A	100	PASS	AC=3855;AF=0.769768;AN=5008;NS=2504;DP=19078;EAS_AF=0.8036;AMR_AF=0.8617;AFR_AF=0.7428;EUR_AF=0.7515;SAS_AF=0.7249;AA=A|||;VT=SNP
16	13529662	rs35948927	G	T	100	PASS	AC=958;AF=0.191294;AN=5008;NS=2504;DP=21761;EAS_AF=0.0427;AMR_AF=0.2522;AFR_AF=0.2678;EUR_AF=0.2863;SAS_AF=0.1002;AA=G|||;VT=SNP
16	13530098	rs11646588	G	A	100	PASS	AC=1004;AF=0.200479;AN=5008;NS=2504;DP=19729;EAS_AF=0.256;AMR_AF=0.1441;AFR_AF=0.2738;EUR_AF=0.1571;SAS_AF=0.1288;AA=G|||;VT=SNP
16	13530104	rs34601537	G	A	100	PASS	AC=1112;AF=0.222045;AN=5008;NS=2504;DP=19674;EAS_AF=0.0427;AMR_AF=0.2536;AFR_AF=0.3865;EUR_AF=0.2873;SAS_AF=0.0951;AA=G|||;VT=SNP
16	13530316	rs4781480	T	C	100	PASS	AC=3910;AF=0.780751;AN=5008;NS=2504;DP=19829;EAS_AF=0.8036;AMR_AF=0.8631;AFR_AF=0.7837;EUR_AF=0.7515;SAS_AF=0.7249;AA=C|||;VT=SNP
16	13530484	rs9302499	G	T	100	PASS	AC=1009;AF=0.201478;AN=5008;NS=2504;DP=19803;EAS_AF=0.256;AMR_AF=0.1427;AFR_AF=0.2769;EUR_AF=0.1561;SAS_AF=0.1319;AA=G|||;VT=SNP
16	13530505	rs4781481	T	A	100	PASS	AC=517;AF=0.103235;AN=5008;NS=2504;DP=19674;EAS_AF=0.1478;AMR_AF=0.1398;AFR_AF=0.0091;EUR_AF=0.0696;SAS_AF=0.1933;AA=T|||;VT=SNP
16	13530779	rs9302500	C	G	100	PASS	AC=976;AF=0.194888;AN=5008;NS=2504;DP=20135;EAS_AF=0.2569;AMR_AF=0.1369;AFR_AF=0.2557;EUR_AF=0.1571;SAS_AF=0.1288;AA=C|||;VT=SNP
16	13530852	rs999602	C	T	100	PASS	AC=1124;AF=0.224441;AN=5008;NS=2504;DP=18803;EAS_AF=0.0427;AMR_AF=0.2565;AFR_AF=0.3933;EUR_AF=0.2883;SAS_AF=0.0951;AA=C|||;VT=SNP
16	13530926	rs4780520	C	T	100	PASS	AC=1725;AF=0.344449;AN=5008;NS=2504;DP=16728;EAS_AF=0.505;AMR_AF=0.464;AFR_AF=0.0764;EUR_AF=0.3062;SAS_AF=0.4959;AA=C|||;VT=SNP
16	13530962	rs1005130	G	A	100	PASS	AC=3855;AF=0.769768;AN=5008;NS=2504;DP=16875;EAS_AF=0.8036;AMR_AF=0.8617;AFR_AF=0.7466;EUR_AF=0.7515;SAS_AF=0.7198;AA=A|||;VT=SNP
16	13531160	rs12931067	C	A	100	PASS	AC=737;AF=0.147165;AN=5008;NS=2504;DP=16625;EAS_AF=0.256;AMR_AF=0.1167;AFR_AF=0.1339;EUR_AF=0.1342;SAS_AF=0.0879;AA=C|||;VT=SNP
16	13531315	rs11075197	G	A	100	PASS	AC=872;AF=0.174121;AN=5008;NS=2504;DP=17940;EAS_AF=0.256;AMR_AF=0.1225;AFR_AF=0.233;EUR_AF=0.1342;SAS_AF=0.0879;AA=C|||;VT=SNP
16	13531451	rs11075198	C	G	100	PASS	AC=874;AF=0.174521;AN=5008;NS=2504;DP=15398;EAS_AF=0.256;AMR_AF=0.1225;AFR_AF=0.2322;EUR_AF=0.1342;SAS_AF=0.091;AA=C|||;VT=SNP
16	13531512	rs1001937	G	C	100	PASS	AC=2037;AF=0.406749;AN=5008;NS=2504;DP=16671;EAS_AF=0.2986;AMR_AF=0.3833;AFR_AF=0.652;EUR_AF=0.4225;SAS_AF=0.1871;AA=C|||;VT=SNP
16	13531545	rs11643580	A	G	100	PASS	AC=750;AF=0.14976;AN=5008;NS=2504;DP=16343;EAS_AF=0.256;AMR_AF=0.1167;AFR_AF=0.1415;EUR_AF=0.1342;SAS_AF=0.091;AA=A|||;VT=SNP
16	13531879	rs7202837	G	C	100	PASS	AC=1013;AF=0.202276;AN=5008;NS=2504;DP=15627;EAS_AF=0.0427;AMR_AF=0.2522;AFR_AF=0.3116;EUR_AF=0.2883;SAS_AF=0.0951;AA=C|||;VT=SNP
16	13531935	rs9921118	C	G	100	PASS	AC=1734;AF=0.346246;AN=5008;NS=2504;DP=17050;EAS_AF=0.505;AMR_AF=0.464;AFR_AF=0.0779;EUR_AF=0.3062;SAS_AF=0.5031;AA=C|||;VT=SNP
16	13532019	rs12935001	G	A	100	PASS	AC=1034;AF=0.20647;AN=5008;NS=2504;DP=17721;EAS_AF=0.0427;AMR_AF=0.2507;AFR_AF=0.3275;EUR_AF=0.2893;SAS_AF=0.0951;AA=G|||;VT=SNP
16	13532687	rs1858994	T	C	100	PASS	AC=1141;AF=0.227835;AN=5008;NS=2504;DP=18946;EAS_AF=0.3562;AMR_AF=0.3213;AFR_AF=0.0136;EUR_AF=0.2366;SAS_AF=0.3098;AA=T|||;VT=SNP
16	13532803	rs756986	C	T	100	PASS	AC=3846;AF=0.767971;AN=5008;NS=2504;DP=18902;EAS_AF=0.8036;AMR_AF=0.8501;AFR_AF=0.7844;EUR_AF=0.7296;SAS_AF=0.6902;AA=T|||;VT=SNP
16	13532854	rs756985	C	T	100	PASS	AC=3845;AF=0.767772;AN=5008;NS=2504;DP=19282;EAS_AF=0.8036;AMR_AF=0.8487;AFR_AF=0.7844;EUR_AF=0.7296;SAS_AF=0.6902;AA=T|||;VT=SNP
16	13535357	rs6498412	C	T	100	PASS	AC=2145;AF=0.428315;AN=5008;NS=2504;DP=22115;EAS_AF=0.2966;AMR_AF=0.4179;AFR_AF=0.6551;EUR_AF=0.4612;SAS_AF=0.2311;AA=C|||;VT=SNP
16	13535822	rs2188741	C	G	100	PASS	AC=1629;AF=0.32528;AN=5008;NS=2504;DP=20645;EAS_AF=0.5119;AMR_AF=0.4481;AFR_AF=0.0219;EUR_AF=0.2932;SAS_AF=0.4888;AA=C|||;VT=SNP
16	13536712	rs11645293	G	A	100	PASS	AC=1631;AF=0.325679;AN=5008;NS=2504;DP=18259;EAS_AF=0.5119;AMR_AF=0.4496;AFR_AF=0.0219;EUR_AF=0.2932;SAS_AF=0.4898;AA=G|||;VT=SNP
16	13537004	rs4780521	A	C	100	PASS	AC=3901;AF=0.778954;AN=5008;NS=2504;DP=19668;EAS_AF=0.8095;AMR_AF=0.8674;AFR_AF=0.7708;EUR_AF=0.7545;SAS_AF=0.7209;AA=C|||;VT=SNP
16	13537233	rs4781482	A	G	100	PASS	AC=4457;AF=0.889976;AN=5008;NS=2504;DP=19114;EAS_AF=0.8095;AMR_AF=0.9654;AFR_AF=0.9924;EUR_AF=0.9185;SAS_AF=0.7515;AA=G|||;VT=SNP
16	13537564	rs7192146	C	T	100	PASS	AC=2142;AF=0.427716;AN=5008;NS=2504;DP=18715;EAS_AF=0.2966;AMR_AF=0.415;AFR_AF=0.6543;EUR_AF=0.4622;SAS_AF=0.2301;AA=T|||;VT=SNP
16	13539270	rs12444963	C	T	100	PASS	AC=904;AF=0.180511;AN=5008;NS=2504;DP=18634;EAS_AF=0.0427;AMR_AF=0.2478;AFR_AF=0.2368;EUR_AF=0.2823;SAS_AF=0.0941;AA=C|||;VT=SNP
16	13539622	rs9925937	G	A	100	PASS	AC=1096;AF=0.21885;AN=5008;NS=2504;DP=17785;EAS_AF=0.3532;AMR_AF=0.3055;AFR_AF=0.0113;EUR_AF=0.2227;SAS_AF=0.2955;AA=G|||;VT=SNP
16	13540915	rs756984	A	G	100	PASS	AC=3837;AF=0.766174;AN=5008;NS=2504;DP=15965;EAS_AF=0.8085;AMR_AF=0.8473;AFR_AF=0.7859;EUR_AF=0.7296;SAS_AF=0.6759;AA=G|||;VT=SNP
16	13541265	rs756983	A	G	100	PASS	AC=2093;AF=0.417931;AN=5008;NS=2504;DP=19917;EAS_AF=0.3016;AMR_AF=0.3934;AFR_AF=0.6762;EUR_AF=0.4344;SAS_AF=0.1892;AA=G|||;VT=SNP
16	13541376	rs756982	T	C	100	PASS	AC=3775;AF=0.753794;AN=5008;NS=2504;DP=18665;EAS_AF=0.8056;AMR_AF=0.8458;AFR_AF=0.7398;EUR_AF=0.7296;SAS_AF=0.6789;AA=C|||;VT=SNP
16	13541650	rs7184709	A	T	100	PASS	AC=2160;AF=0.43131;AN=5008;NS=2504;DP=21454;EAS_AF=0.3016;AMR_AF=0.4078;AFR_AF=0.671;EUR_AF=0.4573;SAS_AF=0.2311;AA=a|||;VT=SNP
16	13541739	rs7189760	T	C	100	PASS	AC=1852;AF=0.369808;AN=5008;NS=2504;DP=20296;EAS_AF=0.3016;AMR_AF=0.3963;AFR_AF=0.4463;EUR_AF=0.4563;SAS_AF=0.229;AA=T|||;VT=SNP
16	13542100	rs9924830	A	G	100	PASS	AC=2173;AF=0.433906;AN=5008;NS=2504;DP=21622;EAS_AF=0.3016;AMR_AF=0.4121;AFR_AF=0.6793;EUR_AF=0.4583;SAS_AF=0.229;AA=A|||;VT=SNP
16	13542711	rs79612412	G	A	100	PASS	AC=349;AF=0.0696885;AN=5008;NS=2504;DP=18521;EAS_AF=0.2103;AMR_AF=0.0432;AFR_AF=0.0356;EUR_AF=0.0219;SAS_AF=0.0389;AA=G|||;VT=SNP
16	13542776	rs9673437	A	G	100	PASS	AC=2164;AF=0.432109;AN=5008;NS=2504;DP=17004;EAS_AF=0.3016;AMR_AF=0.4135;AFR_AF=0.671;EUR_AF=0.4583;SAS_AF=0.2301;AA=G|||;VT=SNP
16	13543710	rs4781483	A	C	100	PASS	AC=524;AF=0.104633;AN=5008;NS=2504;DP=19124;EAS_AF=0.1548;AMR_AF=0.1427;AFR_AF=0.0098;EUR_AF=0.0706;SAS_AF=0.1892;AA=A|||;VT=SNP
16	13543831	rs7200375	G	A	100	PASS	AC=414;AF=0.0826677;AN=5008;NS=2504;DP=18875;EAS_AF=0.2103;AMR_AF=0.0461;AFR_AF=0.0825;EUR_AF=0.0229;SAS_AF=0.0389;AA=G|||;VT=SNP
16	13544245	rs12934506	C	G	100	PASS	AC=1741;AF=0.347644;AN=5008;NS=2504;DP=20026;EAS_AF=0.0913;AMR_AF=0.3631;AFR_AF=0.5832;EUR_AF=0.4364;SAS_AF=0.1912;AA=C|||;VT=SNP
16	13544524	rs12935565	A	G	100	PASS	AC=1742;AF=0.347843;AN=5008;NS=2504;DP=21234;EAS_AF=0.0913;AMR_AF=0.366;AFR_AF=0.5832;EUR_AF=0.4354;SAS_AF=0.1912;AA=A|||;VT=SNP
16	13544693	rs17180814	G	A	100	PASS	AC=521;AF=0.104034;AN=5008;NS=2504;DP=20790;EAS_AF=0.1528;AMR_AF=0.1427;AFR_AF=0.0098;EUR_AF=0.0706;SAS_AF=0.1881;AA=G|||;VT=SNP
16	13544710	rs12934151	G	C	100	PASS	AC=1786;AF=0.356629;AN=5008;NS=2504;DP=20963;EAS_AF=0.0913;AMR_AF=0.3674;AFR_AF=0.6157;EUR_AF=0.4354;SAS_AF=0.1912;AA=G|||;VT=SNP
16	13544785	rs7185395	C	A	100	PASS	AC=2125;AF=0.424321;AN=5008;NS=2504;DP=19929;EAS_AF=0.3016;AMR_AF=0.4107;AFR_AF=0.6422;EUR_AF=0.4583;SAS_AF=0.2311;AA=A|||;VT=SNP
16	13544846	rs78385177	G	A	100	PASS	AC=521;AF=0.104034;AN=5008;NS=2504;DP=20413;EAS_AF=0.1528;AMR_AF=0.1427;AFR_AF=0.0098;EUR_AF=0.0706;SAS_AF=0.1881;AA=G|||;VT=SNP
16	13544884	rs1034623	C	T	100	PASS	AC=3811;AF=0.760982;AN=5008;NS=2504;DP=20243;EAS_AF=0.7976;AMR_AF=0.8602;AFR_AF=0.7791;EUR_AF=0.7336;SAS_AF=0.6564;AA=T|||;VT=SNP
16	13544927	rs1034622	C	A	100	PASS	AC=2167;AF=0.432708;AN=5008;NS=2504;DP=19999;EAS_AF=0.3016;AMR_AF=0.4121;AFR_AF=0.674;EUR_AF=0.4583;SAS_AF=0.2301;AA=A|||;VT=SNP
16	13545310	rs7186403	C	T	100	PASS	AC=2207;AF=0.440695;AN=5008;NS=2504;DP=22295;EAS_AF=0.3026;AMR_AF=0.4179;AFR_AF=0.7005;EUR_AF=0.4583;SAS_AF=0.2301;AA=T|||;VT=SNP
16	13545593	rs17180888	T	C	100	PASS	AC=1796;AF=0.358626;AN=5008;NS=2504;DP=21878;EAS_AF=0.0913;AMR_AF=0.3689;AFR_AF=0.6218;EUR_AF=0.4364;SAS_AF=0.1912;AA=C|||;VT=SNP
16	13546013	rs76008915	G	T	100	PASS	AC=306;AF=0.0611022;AN=5008;NS=2504;DP=18721;EAS_AF=0.2103;AMR_AF=0.0432;AFR_AF=0.0023;EUR_AF=0.0229;SAS_AF=0.0389;AA=g|||;VT=SNP
16	13546512	rs11648498	T	C	100	PASS	AC=2705;AF=0.540136;AN=5008;NS=2504;DP=22066;EAS_AF=0.6964;AMR_AF=0.5692;AFR_AF=0.2557;EUR_AF=0.5219;SAS_AF=0.7618;AA=T|||;VT=SNP
16	13546651	rs11642207	C	T	100	PASS	AC=2764;AF=0.551917;AN=5008;NS=2504;DP=19036;EAS_AF=0.6964;AMR_AF=0.5735;AFR_AF=0.2958;EUR_AF=0.5249;SAS_AF=0.7618;AA=C|||;VT=SNP
16	13546891	rs78920949	G	A	100	PASS	AC=309;AF=0.0617013;AN=5008;NS=2504;DP=19599;EAS_AF=0.2123;AMR_AF=0.0432;AFR_AF=0.003;EUR_AF=0.0229;SAS_AF=0.0389;AA=G|||;VT=SNP
16	13547079	rs4781484	G	A	100	PASS	AC=3221;AF=0.643171;AN=5008;NS=2504;DP=18986;EAS_AF=0.9087;AMR_AF=0.6239;AFR_AF=0.4085;EUR_AF=0.5477;SAS_AF=0.7986;AA=A|||;VT=SNP
16	13547643	rs79286476	T	C	100	PASS	AC=549;AF=0.109625;AN=5008;NS=2504;DP=20869;EAS_AF=0.1548;AMR_AF=0.1412;AFR_AF=0.0257;EUR_AF=0.0716;SAS_AF=0.1933;AA=T|||;VT=SNP
16	13548104	rs77138637	T	G	100	PASS	AC=309;AF=0.0617013;AN=5008;NS=2504;DP=22040;EAS_AF=0.2123;AMR_AF=0.0432;AFR_AF=0.003;EUR_AF=0.0229;SAS_AF=0.0389;AA=t|||;VT=SNP
16	13548505	rs77731222	G	A	100	PASS	AC=317;AF=0.0632987;AN=5008;NS=2504;DP=20481;EAS_AF=0.2083;AMR_AF=0.0432;AFR_AF=0.0121;EUR_AF=0.0229;SAS_AF=0.0389;AA=g|||;VT=SNP
16	13548705	rs12445961	T	C	100	PASS	AC=540;AF=0.107827;AN=5008;NS=2504;DP=19453;EAS_AF=0.1558;AMR_AF=0.1427;AFR_AF=0.0197;EUR_AF=0.0716;SAS_AF=0.1902;AA=T|||;VT=SNP
16	13548933	rs11648829	C	G	100	PASS	AC=1036;AF=0.206869;AN=5008;NS=2504;DP=20559;EAS_AF=0.3462;AMR_AF=0.3012;AFR_AF=0.0159;EUR_AF=0.2048;SAS_AF=0.2566;AA=C|||;VT=SNP
16	13549552	rs11645131	T	C	100	PASS	AC=653;AF=0.130391;AN=5008;NS=2504;DP=20460;EAS_AF=0.0476;AMR_AF=0.1254;AFR_AF=0.1747;EUR_AF=0.1839;SAS_AF=0.1043;AA=T|||;VT=SNP
16	13549654	rs2188744	G	A	100	PASS	AC=3230;AF=0.644968;AN=5008;NS=2504;DP=16425;EAS_AF=0.9097;AMR_AF=0.621;AFR_AF=0.4153;EUR_AF=0.5467;SAS_AF=0.8006;AA=A|||;VT=SNP
16	13549769	rs2188743	G	A	100	PASS	AC=3231;AF=0.645168;AN=5008;NS=2504;DP=19011;EAS_AF=0.9107;AMR_AF=0.621;AFR_AF=0.4153;EUR_AF=0.5467;SAS_AF=0.8006;AA=G|||;VT=SNP
16	13549860	rs17266222	G	A	100	PASS	AC=1122;AF=0.224042;AN=5008;NS=2504;DP=21052;EAS_AF=0.1925;AMR_AF=0.1282;AFR_AF=0.2126;EUR_AF=0.2485;SAS_AF=0.3149;AA=G|||;VT=SNP
16	13549949	rs2214189	T	C	100	PASS	AC=3230;AF=0.644968;AN=5008;NS=2504;DP=21500;EAS_AF=0.9097;AMR_AF=0.621;AFR_AF=0.4153;EUR_AF=0.5467;SAS_AF=0.8006;AA=T|||;VT=SNP
16	13550057	rs9788787	G	T	100	PASS	AC=3230;AF=0.644968;AN=5008;NS=2504;DP=20058;EAS_AF=0.9097;AMR_AF=0.621;AFR_AF=0.4153;EUR_AF=0.5467;SAS_AF=0.8006;AA=T|||;VT=SNP
16	13550206	rs9788886	A	G	100	PASS	AC=307;AF=0.0613019;AN=5008;NS=2504;DP=22080;EAS_AF=0.2123;AMR_AF=0.0418;AFR_AF=0.003;EUR_AF=0.0219;SAS_AF=0.0389;AA=A|||;VT=SNP
16	13550231	rs16961989	T	A	100	PASS	AC=1095;AF=0.21865;AN=5008;NS=2504;DP=21962;EAS_AF=0.3502;AMR_AF=0.3026;AFR_AF=0.056;EUR_AF=0.2048;SAS_AF=0.2577;AA=T|||;VT=SNP
16	13550405	rs35801842	C	G	100	PASS	AC=538;AF=0.107428;AN=5008;NS=2504;DP=22715;EAS_AF=0.1538;AMR_AF=0.1412;AFR_AF=0.0219;EUR_AF=0.0716;SAS_AF=0.1881;AA=C|||;VT=SNP
16	13550476	rs11075199	G	T	100	PASS	AC=3232;AF=0.645367;AN=5008;NS=2504;DP=21400;EAS_AF=0.9097;AMR_AF=0.621;AFR_AF=0.4168;EUR_AF=0.5467;SAS_AF=0.8006;AA=G|||;VT=SNP
16	13550540	rs10852366	C	T	100	PASS	AC=2821;AF=0.563299;AN=5008;NS=2504;DP=20587;EAS_AF=0.7014;AMR_AF=0.5735;AFR_AF=0.3343;EUR_AF=0.5258;SAS_AF=0.7618;AA=C|||;VT=SNP
16	13551281	rs78918436	C	T	100	PASS	AC=538;AF=0.107428;AN=5008;NS=2504;DP=19921;EAS_AF=0.1538;AMR_AF=0.1412;AFR_AF=0.0219;EUR_AF=0.0716;SAS_AF=0.1881;AA=C|||;VT=SNP
16	13551399	rs17266362	G	C	100	PASS	AC=549;AF=0.109625;AN=5008;NS=2504;DP=19591;EAS_AF=0.1548;AMR_AF=0.1412;AFR_AF=0.028;EUR_AF=0.0716;SAS_AF=0.1902;AA=G|||;VT=SNP
16	13551441	rs2040381	T	C	100	PASS	AC=3242;AF=0.647364;AN=5008;NS=2504;DP=20015;EAS_AF=0.9087;AMR_AF=0.6239;AFR_AF=0.4236;EUR_AF=0.5467;SAS_AF=0.8006;AA=C|||;VT=SNP
16	13551575	rs79180713	C	T	100	PASS	AC=315;AF=0.0628994;AN=5008;NS=2504;DP=19792;EAS_AF=0.2083;AMR_AF=0.0418;AFR_AF=0.0121;EUR_AF=0.0219;SAS_AF=0.0389;AA=C|||;VT=SNP
16	13551660	rs75218832	G	A	100	PASS	AC=363;AF=0.072484;AN=5008;NS=2504;DP=20369;EAS_AF=0.2083;AMR_AF=0.0432;AFR_AF=0.0477;EUR_AF=0.0219;SAS_AF=0.0389;AA=C|||;VT=SNP
16	13551693	rs16961992	A	G	100	PASS	AC=372;AF=0.0742812;AN=5008;NS=2504;DP=20865;EAS_AF=0.2113;AMR_AF=0.0432;AFR_AF=0.0522;EUR_AF=0.0219;SAS_AF=0.0389;AA=G|||;VT=SNP
16	13551915	rs4781485	G	A	100	PASS	AC=3316;AF=0.662141;AN=5008;NS=2504;DP=21340;EAS_AF=0.9087;AMR_AF=0.6383;AFR_AF=0.4236;EUR_AF=0.5706;SAS_AF=0.8415;AA=A|||;VT=SNP
16	13552242	rs9938522	A	T	100	PASS	AC=2770;AF=0.553115;AN=5008;NS=2504;DP=20984;EAS_AF=0.755;AMR_AF=0.4971;AFR_AF=0.3956;EUR_AF=0.499;SAS_AF=0.6534;AA=T|||;VT=SNP
16	13552251	rs9940690	T	A	100	PASS	AC=1091;AF=0.217851;AN=5008;NS=2504;DP=21037;EAS_AF=0.3472;AMR_AF=0.3026;AFR_AF=0.0552;EUR_AF=0.2048;SAS_AF=0.2577;AA=T|||;VT=SNP
16	13552630	rs2866482	C	T	100	PASS	AC=1202;AF=0.240016;AN=5008;NS=2504;DP=18123;EAS_AF=0.2004;AMR_AF=0.1412;AFR_AF=0.2118;EUR_AF=0.2724;SAS_AF=0.3558;AA=C|||;VT=SNP
16	13552681	rs2866483	A	G	100	PASS	AC=1212;AF=0.242013;AN=5008;NS=2504;DP=18291;EAS_AF=0.2004;AMR_AF=0.1455;AFR_AF=0.2171;EUR_AF=0.2724;SAS_AF=0.3558;AA=A|||;VT=SNP
16	13552813	rs2866484	T	C	100	PASS	AC=3316;AF=0.662141;AN=5008;NS=2504;DP=15332;EAS_AF=0.9087;AMR_AF=0.6383;AFR_AF=0.4236;EUR_AF=0.5716;SAS_AF=0.8405;AA=C|||;VT=SNP
16	13552841	rs9930534	C	T	100	PASS	AC=1147;AF=0.229034;AN=5008;NS=2504;DP=14976;EAS_AF=0.3472;AMR_AF=0.304;AFR_AF=0.0968;EUR_AF=0.2048;SAS_AF=0.2577;AA=C|||;VT=SNP
16	13552958	rs12600288	A	G	100	PASS	AC=1192;AF=0.238019;AN=5008;NS=2504;DP=17805;EAS_AF=0.3472;AMR_AF=0.3084;AFR_AF=0.1286;EUR_AF=0.2048;SAS_AF=0.2577;AA=G|||;VT=SNP
16	13553041	rs17266493	T	C	100	PASS	AC=549;AF=0.109625;AN=5008;NS=2504;DP=18442;EAS_AF=0.1538;AMR_AF=0.1412;AFR_AF=0.0295;EUR_AF=0.0716;SAS_AF=0.1892;AA=T|||;VT=SNP
16	13553636	rs11863151	C	G	100	PASS	AC=1089;AF=0.217452;AN=5008;NS=2504;DP=20351;EAS_AF=0.3472;AMR_AF=0.304;AFR_AF=0.0537;EUR_AF=0.2038;SAS_AF=0.2577;AA=C|||;VT=SNP
16	13553657	rs16961998	G	A	100	PASS	AC=305;AF=0.0609026;AN=5008;NS=2504;DP=20524;EAS_AF=0.2083;AMR_AF=0.0418;AFR_AF=0.0045;EUR_AF=0.0219;SAS_AF=0.0389;AA=G|||;VT=SNP
16	13553896	rs62030179	C	T	100	PASS	AC=1210;AF=0.241613;AN=5008;NS=2504;DP=18630;EAS_AF=0.2004;AMR_AF=0.1427;AFR_AF=0.2171;EUR_AF=0.2753;SAS_AF=0.3528;AA=C|||;VT=SNP
16	13555023	rs4781487	A	G	100	PASS	AC=1676;AF=0.334665;AN=5008;NS=2504;DP=20132;EAS_AF=0.3383;AMR_AF=0.2882;AFR_AF=0.2451;EUR_AF=0.328;SAS_AF=0.4918;AA=A|||;VT=SNP
16	13555739	rs113059107	G	A	100	PASS	AC=454;AF=0.090655;AN=5008;NS=2504;DP=13150;EAS_AF=0.0466;AMR_AF=0.0793;AFR_AF=0.1248;EUR_AF=0.1272;SAS_AF=0.0603;AA=G|||;VT=SNP
16	13556146	rs4781488	T	C	100	PASS	AC=542;AF=0.108227;AN=5008;NS=2504;DP=16699;EAS_AF=0.1478;AMR_AF=0.1427;AFR_AF=0.0295;EUR_AF=0.0706;SAS_AF=0.1881;AA=T|||;VT=SNP
16	13556321	rs28634589	A	G	100	PASS	AC=1535;AF=0.30651;AN=5008;NS=2504;DP=16587;EAS_AF=0.5655;AMR_AF=0.3458;AFR_AF=0.1067;EUR_AF=0.2435;SAS_AF=0.3466;AA=A|||;VT=SNP
16	13556479	rs28631167	C	G	100	PASS	AC=1084;AF=0.216454;AN=5008;NS=2504;DP=15324;EAS_AF=0.3522;AMR_AF=0.2983;AFR_AF=0.053;EUR_AF=0.2028;SAS_AF=0.2536;AA=C|||;VT=SNP
16	13556494	rs4781489	C	T	100	PASS	AC=533;AF=0.10643;AN=5008;NS=2504;DP=16174;EAS_AF=0.1478;AMR_AF=0.1427;AFR_AF=0.0227;EUR_AF=0.0706;SAS_AF=0.1881;AA=C|||;VT=SNP
16	13556610	rs4781490	G	A	100	PASS	AC=1745;AF=0.348442;AN=5008;NS=2504;DP=13852;EAS_AF=0.3363;AMR_AF=0.2853;AFR_AF=0.2451;EUR_AF=0.3469;SAS_AF=0.547;AA=G|||;VT=SNP
16	13556645	rs9939898	C	T	100	PASS	AC=1128;AF=0.22524;AN=5008;NS=2504;DP=13136;EAS_AF=0.3522;AMR_AF=0.2997;AFR_AF=0.0855;EUR_AF=0.2028;SAS_AF=0.2536;AA=C|||;VT=SNP
16	13556679	rs55980182	C	G	100	PASS	AC=1198;AF=0.239217;AN=5008;NS=2504;DP=11897;EAS_AF=0.1885;AMR_AF=0.1427;AFR_AF=0.2118;EUR_AF=0.2763;SAS_AF=0.3589;AA=C|||;VT=SNP
16	13556904	rs1235771	C	T	100	PASS	AC=4662;AF=0.930911;AN=5008;NS=2504;DP=14767;EAS_AF=0.9802;AMR_AF=0.8718;AFR_AF=0.9153;EUR_AF=0.9155;SAS_AF=0.9591;AA=T|||;VT=SNP
16	13556944	rs59891255	G	C	100	PASS	AC=1844;AF=0.368211;AN=5008;NS=2504;DP=13611;EAS_AF=0.3353;AMR_AF=0.2911;AFR_AF=0.3177;EUR_AF=0.3469;SAS_AF=0.547;AA=C|||;VT=SNP
16	13557047	rs1235770	A	G	100	PASS	AC=775;AF=0.154752;AN=5008;NS=2504;DP=16881;EAS_AF=0.0357;AMR_AF=0.1527;AFR_AF=0.27;EUR_AF=0.2157;SAS_AF=0.0603;AA=A|||;VT=SNP
16	13557161	rs16962009	G	C	100	PASS	AC=2955;AF=0.590056;AN=5008;NS=2504;DP=18249;EAS_AF=0.6835;AMR_AF=0.5908;AFR_AF=0.4213;EUR_AF=0.5487;SAS_AF=0.7638;AA=C|||;VT=SNP
16	13557397	rs1235769	A	G	100	PASS	AC=4662;AF=0.930911;AN=5008;NS=2504;DP=21542;EAS_AF=0.9802;AMR_AF=0.8718;AFR_AF=0.9153;EUR_AF=0.9155;SAS_AF=0.9591;AA=G|||;VT=SNP
16	13557566	rs80224729	T	C	100	PASS	AC=321;AF=0.0640974;AN=5008;NS=2504;DP=19849;EAS_AF=0.2093;AMR_AF=0.0418;AFR_AF=0.0166;EUR_AF=0.0219;SAS_AF=0.0378;AA=T|||;VT=SNP
16	13558139	rs6498413	C	G	100	PASS	AC=1121;AF=0.223842;AN=5008;NS=2504;DP=20105;EAS_AF=0.1875;AMR_AF=0.1282;AFR_AF=0.2118;EUR_AF=0.2515;SAS_AF=0.317;AA=C|||;VT=SNP
16	13558422	rs6498414	G	C	100	PASS	AC=1348;AF=0.269169;AN=5008;NS=2504;DP=19616;EAS_AF=0.1835;AMR_AF=0.1398;AFR_AF=0.3805;EUR_AF=0.2515;SAS_AF=0.317;AA=C|||;VT=SNP
16	13558439	rs6498415	T	C	100	PASS	AC=1655;AF=0.330471;AN=5008;NS=2504;DP=19062;EAS_AF=0.3968;AMR_AF=0.1816;AFR_AF=0.3835;EUR_AF=0.2734;SAS_AF=0.3548;AA=C|||;VT=SNP
16	13558655	rs8060409	C	G	100	PASS	AC=1014;AF=0.202476;AN=5008;NS=2504;DP=15913;EAS_AF=0.1875;AMR_AF=0.1225;AFR_AF=0.1339;EUR_AF=0.2515;SAS_AF=0.317;AA=C|||;VT=SNP
16	13558874	rs8044088	C	T	100	PASS	AC=1654;AF=0.330272;AN=5008;NS=2504;DP=18869;EAS_AF=0.3958;AMR_AF=0.1816;AFR_AF=0.3835;EUR_AF=0.2734;SAS_AF=0.3548;AA=T|||;VT=SNP
16	13559671	rs9925592	T	C	100	PASS	AC=1742;AF=0.347843;AN=5008;NS=2504;DP=19891;EAS_AF=0.3968;AMR_AF=0.1988;AFR_AF=0.3873;EUR_AF=0.3012;SAS_AF=0.3978;AA=t|||;VT=SNP
16	13560147	rs9925850	A	G	100	PASS	AC=1634;AF=0.326278;AN=5008;NS=2504;DP=20118;EAS_AF=0.3968;AMR_AF=0.196;AFR_AF=0.3079;EUR_AF=0.3012;SAS_AF=0.3967;AA=A|||;VT=SNP
16	13560320	rs8050865	C	G	100	PASS	AC=1807;AF=0.360823;AN=5008;NS=2504;DP=18255;EAS_AF=0.3968;AMR_AF=0.2075;AFR_AF=0.4319;EUR_AF=0.3022;SAS_AF=0.3967;AA=G|||;VT=SNP
16	13560441	rs57029522	T	A	100	PASS	AC=1797;AF=0.358826;AN=5008;NS=2504;DP=19439;EAS_AF=0.3968;AMR_AF=0.2075;AFR_AF=0.4244;EUR_AF=0.3022;SAS_AF=0.3967;AA=T|||;VT=SNP
16	13560496	rs8051802	A	G	100	PASS	AC=1730;AF=0.345447;AN=5008;NS=2504;DP=21912;EAS_AF=0.3968;AMR_AF=0.2032;AFR_AF=0.3767;EUR_AF=0.3012;SAS_AF=0.3967;AA=G|||;VT=SNP
16	13561097	rs57036036	T	C	100	PASS	AC=1739;AF=0.347244;AN=5008;NS=2504;DP=19125;EAS_AF=0.3968;AMR_AF=0.2032;AFR_AF=0.3835;EUR_AF=0.3012;SAS_AF=0.3967;AA=C|||;VT=SNP
16	13561145	rs117314718	G	A	100	PASS	AC=130;AF=0.0259585;AN=5008;NS=2504;DP=19638;EAS_AF=0.0526;AMR_AF=0.0144;AFR_AF=0;EUR_AF=0.0249;SAS_AF=0.0429;AA=G|||;VT=SNP
16	13561633	rs6498417	A	G	100	PASS	AC=1739;AF=0.347244;AN=5008;NS=2504;DP=18025;EAS_AF=0.3968;AMR_AF=0.2032;AFR_AF=0.3835;EUR_AF=0.3012;SAS_AF=0.3967;AA=G|||;VT=SNP
16	13561896	rs6498418	A	G	100	PASS	AC=1739;AF=0.347244;AN=5008;NS=2504;DP=20154;EAS_AF=0.3968;AMR_AF=0.2032;AFR_AF=0.3835;EUR_AF=0.3012;SAS_AF=0.3967;AA=G|||;VT=SNP
16	13562603	rs9932015	A	T	100	PASS	AC=1647;AF=0.328874;AN=5008;NS=2504;DP=14511;EAS_AF=0.3968;AMR_AF=0.1816;AFR_AF=0.3828;EUR_AF=0.2664;SAS_AF=0.3548;AA=T|||;VT=SNP
16	13562698	rs8063810	A	C	100	PASS	AC=1619;AF=0.323283;AN=5008;NS=2504;DP=15587;EAS_AF=0.3968;AMR_AF=0.1787;AFR_AF=0.3623;EUR_AF=0.2674;SAS_AF=0.3548;AA=A|||;VT=SNP
16	13562809	rs8046797	C	A	100	PASS	AC=1251;AF=0.2498;AN=5008;NS=2504;DP=14459;EAS_AF=0.1895;AMR_AF=0.134;AFR_AF=0.3109;EUR_AF=0.2445;SAS_AF=0.317;AA=C|||;VT=SNP
16	13563299	rs76914846	A	G	100	PASS	AC=335;AF=0.066893;AN=5008;NS=2504;DP=16728;EAS_AF=0.2073;AMR_AF=0.0418;AFR_AF=0.0287;EUR_AF=0.0219;SAS_AF=0.0378;AA=A|||;VT=SNP
16	13563370	rs1981453	C	T	100	PASS	AC=1569;AF=0.313299;AN=5008;NS=2504;DP=15465;EAS_AF=0.4127;AMR_AF=0.3919;AFR_AF=0.1362;EUR_AF=0.3529;SAS_AF=0.3538;AA=C|||;VT=SNP
16	13563385	rs11865401	T	G	100	PASS	AC=1646;AF=0.328674;AN=5008;NS=2504;DP=15025;EAS_AF=0.3958;AMR_AF=0.1816;AFR_AF=0.3828;EUR_AF=0.2664;SAS_AF=0.3548;AA=G|||;VT=SNP
16	13563943	rs11866333	T	C	100	PASS	AC=1645;AF=0.328474;AN=5008;NS=2504;DP=12850;EAS_AF=0.3948;AMR_AF=0.1816;AFR_AF=0.3828;EUR_AF=0.2664;SAS_AF=0.3548;AA=C|||;VT=SNP
16	13564262	rs1986070	G	A	100	PASS	AC=1645;AF=0.328474;AN=5008;NS=2504;DP=17398;EAS_AF=0.3948;AMR_AF=0.1816;AFR_AF=0.3828;EUR_AF=0.2664;SAS_AF=0.3548;AA=A|||;VT=SNP
16	13564571	rs1013040	C	A	100	PASS	AC=1204;AF=0.240415;AN=5008;NS=2504;DP=20828;EAS_AF=0.1865;AMR_AF=0.1354;AFR_AF=0.2769;EUR_AF=0.2445;SAS_AF=0.317;AA=c|||;VT=SNP
16	13565082	rs916068	C	G	100	PASS	AC=1646;AF=0.328674;AN=5008;NS=2504;DP=19970;EAS_AF=0.3948;AMR_AF=0.1816;AFR_AF=0.3835;EUR_AF=0.2664;SAS_AF=0.3548;AA=G|||;VT=SNP
16	13565215	rs916069	G	A	100	PASS	AC=1647;AF=0.328874;AN=5008;NS=2504;DP=21947;EAS_AF=0.3958;AMR_AF=0.1816;AFR_AF=0.3835;EUR_AF=0.2664;SAS_AF=0.3548;AA=A|||;VT=SNP
16	13565334	rs916070	A	G	100	PASS	AC=1615;AF=0.322484;AN=5008;NS=2504;DP=19832;EAS_AF=0.3948;AMR_AF=0.196;AFR_AF=0.3011;EUR_AF=0.2932;SAS_AF=0.3967;AA=A|||;VT=SNP
16	13565371	rs717212	C	T	100	PASS	AC=315;AF=0.0628994;AN=5008;NS=2504;DP=19712;EAS_AF=0.2063;AMR_AF=0.0418;AFR_AF=0.0144;EUR_AF=0.0219;SAS_AF=0.0378;AA=C|||;VT=SNP
16	13565574	rs2078548	A	G	100	PASS	AC=1649;AF=0.329273;AN=5008;NS=2504;DP=21625;EAS_AF=0.3948;AMR_AF=0.1844;AFR_AF=0.3835;EUR_AF=0.2654;SAS_AF=0.3569;AA=a|||;VT=SNP
16	13566485	rs78082546	G	T	100	PASS	AC=184;AF=0.0367412;AN=5008;NS=2504;DP=13786;EAS_AF=0.0347;AMR_AF=0.0202;AFR_AF=0.0779;EUR_AF=0.0258;SAS_AF=0.0061;AA=G|||;VT=SNP
16	13566939	rs62030197	T	A	100	PASS	AC=1266;AF=0.252796;AN=5008;NS=2504;DP=17244;EAS_AF=0.1776;AMR_AF=0.1412;AFR_AF=0.3343;EUR_AF=0.2425;SAS_AF=0.3098;AA=T|||;VT=SNP
16	13567502	rs28541889	C	T	100	PASS	AC=1327;AF=0.264976;AN=5008;NS=2504;DP=18590;EAS_AF=0.1786;AMR_AF=0.1455;AFR_AF=0.3782;EUR_AF=0.2425;SAS_AF=0.3088;AA=T|||;VT=SNP
16	13567671	rs6498419	C	T	100	PASS	AC=1328;AF=0.265176;AN=5008;NS=2504;DP=19734;EAS_AF=0.1796;AMR_AF=0.1455;AFR_AF=0.3782;EUR_AF=0.2425;SAS_AF=0.3088;AA=T|||;VT=SNP
16	13568793	rs13331782	G	A	100	PASS	AC=1249;AF=0.249401;AN=5008;NS=2504;DP=17769;EAS_AF=0.1776;AMR_AF=0.1441;AFR_AF=0.3775;EUR_AF=0.2237;SAS_AF=0.2515;AA=A|||;VT=SNP
16	13569545	rs8052774	A	G	100	PASS	AC=1159;AF=0.23143;AN=5008;NS=2504;DP=17865;EAS_AF=0.1796;AMR_AF=0.1354;AFR_AF=0.3101;EUR_AF=0.2256;SAS_AF=0.2526;AA=A|||;VT=SNP
16	13569556	rs8050988	G	A	100	PASS	AC=1147;AF=0.229034;AN=5008;NS=2504;DP=18215;EAS_AF=0.1796;AMR_AF=0.1354;AFR_AF=0.3011;EUR_AF=0.2256;SAS_AF=0.2526;AA=G|||;VT=SNP
16	13569593	rs79793449	T	G	100	PASS	AC=532;AF=0.10623;AN=5008;NS=2504;DP=20676;EAS_AF=0.2073;AMR_AF=0.0548;AFR_AF=0.1641;EUR_AF=0.0229;SAS_AF=0.046;AA=T|||;VT=SNP
16	13569823	rs9939135	A	G	100	PASS	AC=1991;AF=0.397564;AN=5008;NS=2504;DP=17470;EAS_AF=0.4087;AMR_AF=0.3184;AFR_AF=0.5219;EUR_AF=0.332;SAS_AF=0.3415;AA=G|||;VT=SNP
16	13569827	rs7197174	G	C	100	PASS	AC=457;AF=0.091254;AN=5008;NS=2504;DP=17490;EAS_AF=0.0466;AMR_AF=0.098;AFR_AF=0.0666;EUR_AF=0.1531;SAS_AF=0.1022;AA=G|||;VT=SNP
16	13569881	rs9939222	A	G	100	PASS	AC=1945;AF=0.388379;AN=5008;NS=2504;DP=18145;EAS_AF=0.4117;AMR_AF=0.3141;AFR_AF=0.4871;EUR_AF=0.332;SAS_AF=0.3415;AA=G|||;VT=SNP
16	13570555	rs11648953	A	G	100	PASS	AC=1131;AF=0.225839;AN=5008;NS=2504;DP=13608;EAS_AF=0.3641;AMR_AF=0.2925;AFR_AF=0.0151;EUR_AF=0.2247;SAS_AF=0.3221;AA=a|||;VT=SNP
16	13570845	rs59276485	T	C	100	PASS	AC=1810;AF=0.361422;AN=5008;NS=2504;DP=15879;EAS_AF=0.3869;AMR_AF=0.1931;AFR_AF=0.5635;EUR_AF=0.2475;SAS_AF=0.2986;AA=C|||;VT=SNP
16	13570851	rs9931516	C	T	100	PASS	AC=4023;AF=0.803315;AN=5008;NS=2504;DP=15904;EAS_AF=0.9444;AMR_AF=0.732;AFR_AF=0.7405;EUR_AF=0.6998;SAS_AF=0.8998;AA=C|||;VT=SNP
16	13570897	rs62030199	A	G	100	PASS	AC=411;AF=0.0820687;AN=5008;NS=2504;DP=15396;EAS_AF=0.0218;AMR_AF=0.1311;AFR_AF=0.1293;EUR_AF=0.0845;SAS_AF=0.0429;AA=G|||;VT=SNP
16	13571053	rs16962113	C	T	100	PASS	AC=1742;AF=0.347843;AN=5008;NS=2504;DP=18699;EAS_AF=0.3869;AMR_AF=0.1902;AFR_AF=0.5121;EUR_AF=0.2485;SAS_AF=0.2996;AA=c|||;VT=SNP
16	13571288	rs58361428	T	A	100	PASS	AC=1259;AF=0.251398;AN=5008;NS=2504;DP=19628;EAS_AF=0.1796;AMR_AF=0.1441;AFR_AF=0.382;EUR_AF=0.2247;SAS_AF=0.2526;AA=A|||;VT=SNP
16	13571838	rs8046577	G	A	100	PASS	AC=1261;AF=0.251797;AN=5008;NS=2504;DP=19265;EAS_AF=0.1796;AMR_AF=0.1441;AFR_AF=0.3835;EUR_AF=0.2247;SAS_AF=0.2526;AA=A|||;VT=SNP
16	13572571	rs17273968	T	G	100	PASS	AC=1015;AF=0.202676;AN=5008;NS=2504;DP=21333;EAS_AF=0.1796;AMR_AF=0.1297;AFR_AF=0.2035;EUR_AF=0.2256;SAS_AF=0.2536;AA=T|||;VT=SNP
16	13572974	rs7200899	T	C	100	PASS	AC=2046;AF=0.408546;AN=5008;NS=2504;DP=20400;EAS_AF=0.4087;AMR_AF=0.3199;AFR_AF=0.562;EUR_AF=0.331;SAS_AF=0.3436;AA=C|||;VT=SNP
16	13573000	rs60853255	C	T	100	PASS	AC=1199;AF=0.239417;AN=5008;NS=2504;DP=19075;EAS_AF=0.1806;AMR_AF=0.1369;AFR_AF=0.3389;EUR_AF=0.2247;SAS_AF=0.2536;AA=C|||;VT=SNP
16	13573493	rs11647961	C	G	100	PASS	AC=381;AF=0.0760783;AN=5008;NS=2504;DP=18664;EAS_AF=0.0466;AMR_AF=0.0922;AFR_AF=0.0121;EUR_AF=0.1531;SAS_AF=0.1022;AA=C|||;VT=SNP
16	13573791	rs62030202	G	A	100	PASS	AC=1163;AF=0.232228;AN=5008;NS=2504;DP=19996;EAS_AF=0.1796;AMR_AF=0.1326;AFR_AF=0.3154;EUR_AF=0.2247;SAS_AF=0.2526;AA=G|||;VT=SNP
16	13574511	rs76579655	C	T	100	PASS	AC=411;AF=0.0820687;AN=5008;NS=2504;DP=19720;EAS_AF=0.2063;AMR_AF=0.049;AFR_AF=0.0772;EUR_AF=0.0219;SAS_AF=0.046;AA=C|||;VT=SNP
16	13574517	rs11863010	A	G	100	PASS	AC=1565;AF=0.3125;AN=5008;NS=2504;DP=19526;EAS_AF=0.3879;AMR_AF=0.183;AFR_AF=0.3835;EUR_AF=0.2465;SAS_AF=0.2986;AA=G|||;VT=SNP
16	13574645	rs75642359	T	C	100	PASS	AC=77;AF=0.0153754;AN=5008;NS=2504;DP=18492;EAS_AF=0.0317;AMR_AF=0.0159;AFR_AF=0.0008;EUR_AF=0.0258;SAS_AF=0.0072;AA=T|||;VT=SNP
16	13575143	rs9889096	T	G	100	PASS	AC=1529;AF=0.305312;AN=5008;NS=2504;DP=21438;EAS_AF=0.2004;AMR_AF=0.2637;AFR_AF=0.4085;EUR_AF=0.3072;SAS_AF=0.3016;AA=T|||;VT=SNP
16	13575263	rs9922475	G	A	100	PASS	AC=919;AF=0.183506;AN=5008;NS=2504;DP=23644;EAS_AF=0.3502;AMR_AF=0.111;AFR_AF=0.0144;EUR_AF=0.1859;SAS_AF=0.2894;AA=g|||;VT=SNP
16	13575342	rs4780523	T	C	100	PASS	AC=4314;AF=0.861422;AN=5008;NS=2504;DP=21044;EAS_AF=0.9692;AMR_AF=0.8775;AFR_AF=0.7632;EUR_AF=0.7903;SAS_AF=0.9448;AA=T|||;VT=SNP
16	13575455	rs10852367	T	C	100	PASS	AC=3598;AF=0.71845;AN=5008;NS=2504;DP=22268;EAS_AF=0.9593;AMR_AF=0.719;AFR_AF=0.4168;EUR_AF=0.7008;SAS_AF=0.8957;AA=T|||;VT=SNP
16	13575840	rs12596711	G	A	100	PASS	AC=1102;AF=0.220048;AN=5008;NS=2504;DP=21758;EAS_AF=0.2163;AMR_AF=0.134;AFR_AF=0.2458;EUR_AF=0.2247;SAS_AF=0.2454;AA=G|||;VT=SNP
16	13575891	rs12599711	T	C	100	PASS	AC=1245;AF=0.248602;AN=5008;NS=2504;DP=21428;EAS_AF=0.2163;AMR_AF=0.1427;AFR_AF=0.3495;EUR_AF=0.2256;SAS_AF=0.2444;AA=T|||;VT=SNP
16	13576246	rs2157022	C	G	100	PASS	AC=4457;AF=0.889976;AN=5008;NS=2504;DP=22164;EAS_AF=0.9712;AMR_AF=0.9049;AFR_AF=0.8389;EUR_AF=0.8091;SAS_AF=0.9479;AA=G|||;VT=SNP
16	13577210	rs7199581	A	G	100	PASS	AC=4395;AF=0.877596;AN=5008;NS=2504;DP=17912;EAS_AF=0.9712;AMR_AF=0.8991;AFR_AF=0.7958;EUR_AF=0.8082;SAS_AF=0.9479;AA=A|||;VT=SNP
16	13577323	rs62030204	A	C	100	PASS	AC=1104;AF=0.220447;AN=5008;NS=2504;DP=18947;EAS_AF=0.2212;AMR_AF=0.1297;AFR_AF=0.2451;EUR_AF=0.2256;SAS_AF=0.2454;AA=A|||;VT=SNP
16	13577456	rs7199302	C	A	100	PASS	AC=1231;AF=0.245807;AN=5008;NS=2504;DP=15871;EAS_AF=0.2212;AMR_AF=0.134;AFR_AF=0.3381;EUR_AF=0.2266;SAS_AF=0.2454;AA=C|||;VT=SNP
16	13577804	rs12708772	T	C	100	PASS	AC=3111;AF=0.621206;AN=5008;NS=2504;DP=19209;EAS_AF=0.75;AMR_AF=0.7565;AFR_AF=0.4206;EUR_AF=0.5825;SAS_AF=0.7035;AA=T|||;VT=SNP
16	13578472	rs1970767	C	T	100	PASS	AC=4157;AF=0.830072;AN=5008;NS=2504;DP=22396;EAS_AF=0.9613;AMR_AF=0.7594;AFR_AF=0.8094;EUR_AF=0.7177;SAS_AF=0.8885;AA=T|||;VT=SNP
16	13578972	rs147159127	G	C	100	PASS	AC=465;AF=0.0928514;AN=5008;NS=2504;DP=20024;EAS_AF=0.1677;AMR_AF=0.2262;AFR_AF=0.0076;EUR_AF=0.0596;SAS_AF=0.0706;AA=G|||;VT=SNP
16	13579280	rs74946369	T	G	100	PASS	AC=507;AF=0.101238;AN=5008;NS=2504;DP=19448;EAS_AF=0.1677;AMR_AF=0.232;AFR_AF=0.0356;EUR_AF=0.0596;SAS_AF=0.0716;AA=T|||;VT=SNP
16	13580539	rs12598524	A	G	100	PASS	AC=514;AF=0.102636;AN=5008;NS=2504;DP=18190;EAS_AF=0.2212;AMR_AF=0.0274;AFR_AF=0.0038;EUR_AF=0.0596;SAS_AF=0.2117;AA=A|||;VT=SNP
16	13580639	rs11859355	G	A	100	PASS	AC=1349;AF=0.269369;AN=5008;NS=2504;DP=18070;EAS_AF=0.3601;AMR_AF=0.2032;AFR_AF=0.1467;EUR_AF=0.3449;SAS_AF=0.3108;AA=G|||;VT=SNP
16	13581288	rs9937842	T	G	100	PASS	AC=1364;AF=0.272364;AN=5008;NS=2504;DP=17024;EAS_AF=0.3601;AMR_AF=0.2046;AFR_AF=0.1536;EUR_AF=0.3449;SAS_AF=0.316;AA=G|||;VT=SNP
16	13581692	rs9925478	C	G	100	PASS	AC=1347;AF=0.26897;AN=5008;NS=2504;DP=18763;EAS_AF=0.3571;AMR_AF=0.2046;AFR_AF=0.1467;EUR_AF=0.3449;SAS_AF=0.3108;AA=C|||;VT=SNP
16	13581837	rs35899517	A	G	100	PASS	AC=1580;AF=0.315495;AN=5008;NS=2504;DP=18558;EAS_AF=0.4385;AMR_AF=0.3617;AFR_AF=0.143;EUR_AF=0.2734;SAS_AF=0.4325;AA=a|||;VT=SNP
16	13581877	rs10521096	C	T	100	PASS	AC=1610;AF=0.321486;AN=5008;NS=2504;DP=18935;EAS_AF=0.4385;AMR_AF=0.3617;AFR_AF=0.143;EUR_AF=0.2734;SAS_AF=0.4632;AA=C|||;VT=SNP
16	13581912	rs10492776	A	C	100	PASS	AC=1345;AF=0.26857;AN=5008;NS=2504;DP=18235;EAS_AF=0.3571;AMR_AF=0.2046;AFR_AF=0.1452;EUR_AF=0.3449;SAS_AF=0.3108;AA=A|||;VT=SNP
16	13582233	rs56247127	A	G	100	PASS	AC=1347;AF=0.26897;AN=5008;NS=2504;DP=17864;EAS_AF=0.3601;AMR_AF=0.2046;AFR_AF=0.1452;EUR_AF=0.3439;SAS_AF=0.3108;AA=A|||;VT=SNP
16	13582241	rs4781494	G	C	100	PASS	AC=4430;AF=0.884585;AN=5008;NS=2504;DP=17429;EAS_AF=0.9712;AMR_AF=0.9006;AFR_AF=0.8359;EUR_AF=0.8032;SAS_AF=0.9335;AA=C|||;VT=SNP
16	13582306	rs4781495	G	C	100	PASS	AC=1579;AF=0.315296;AN=5008;NS=2504;DP=15970;EAS_AF=0.4375;AMR_AF=0.3617;AFR_AF=0.143;EUR_AF=0.2734;SAS_AF=0.4325;AA=G|||;VT=SNP
16	13583100	rs13330735	T	A	100	PASS	AC=1347;AF=0.26897;AN=5008;NS=2504;DP=17629;EAS_AF=0.3601;AMR_AF=0.2046;AFR_AF=0.1452;EUR_AF=0.3439;SAS_AF=0.3108;AA=T|||;VT=SNP
16	13583186	rs13330778	T	C	100	PASS	AC=1357;AF=0.270966;AN=5008;NS=2504;DP=20571;EAS_AF=0.3601;AMR_AF=0.2061;AFR_AF=0.1513;EUR_AF=0.3449;SAS_AF=0.3108;AA=C|||;VT=SNP
16	13583209	rs13339654	A	G	100	PASS	AC=1348;AF=0.269169;AN=5008;NS=2504;DP=21027;EAS_AF=0.3601;AMR_AF=0.2046;AFR_AF=0.1452;EUR_AF=0.3449;SAS_AF=0.3108;AA=A|||;VT=SNP
16	13583263	rs13330788	T	G	100	PASS	AC=800;AF=0.159744;AN=5008;NS=2504;DP=21798;EAS_AF=0.1647;AMR_AF=0.1542;AFR_AF=0.239;EUR_AF=0.0736;SAS_AF=0.1401;AA=T|||;VT=SNP
16	13583477	rs11859054	A	G	100	PASS	AC=1347;AF=0.26897;AN=5008;NS=2504;DP=22142;EAS_AF=0.3601;AMR_AF=0.2046;AFR_AF=0.1452;EUR_AF=0.3439;SAS_AF=0.3108;AA=G|||;VT=SNP
16	13583521	rs2157023	C	T	100	PASS	AC=1581;AF=0.315695;AN=5008;NS=2504;DP=22301;EAS_AF=0.4355;AMR_AF=0.3631;AFR_AF=0.1445;EUR_AF=0.2744;SAS_AF=0.4325;AA=C|||;VT=SNP
16	13583664	rs2157024	A	G	100	PASS	AC=1618;AF=0.323083;AN=5008;NS=2504;DP=23186;EAS_AF=0.4365;AMR_AF=0.3631;AFR_AF=0.146;EUR_AF=0.2744;SAS_AF=0.4673;AA=A|||;VT=SNP
16	13583875	rs11864022	C	A	100	PASS	AC=1335;AF=0.266573;AN=5008;NS=2504;DP=23447;EAS_AF=0.3571;AMR_AF=0.2032;AFR_AF=0.1452;EUR_AF=0.3429;SAS_AF=0.3037;AA=C|||;VT=SNP
16	13584117	rs78867626	C	T	100	PASS	AC=95;AF=0.0189696;AN=5008;NS=2504;DP=21030;EAS_AF=0.0278;AMR_AF=0.0202;AFR_AF=0.0023;EUR_AF=0.0308;SAS_AF=0.0194;AA=C|||;VT=SNP
16	13584183	rs62030206	G	C	100	PASS	AC=566;AF=0.113019;AN=5008;NS=2504;DP=21265;EAS_AF=0.0119;AMR_AF=0.17;AFR_AF=0.208;EUR_AF=0.1113;SAS_AF=0.0501;AA=G|||;VT=SNP
16	13584234	rs1041863	T	C	100	PASS	AC=1593;AF=0.318091;AN=5008;NS=2504;DP=20086;EAS_AF=0.4355;AMR_AF=0.3646;AFR_AF=0.143;EUR_AF=0.2753;SAS_AF=0.4448;AA=T|||;VT=SNP
16	13584725	rs2226995	C	G	100	PASS	AC=522;AF=0.104233;AN=5008;NS=2504;DP=19419;EAS_AF=0.0119;AMR_AF=0.1686;AFR_AF=0.1755;EUR_AF=0.1113;SAS_AF=0.0501;AA=C|||;VT=SNP
16	13584828	rs1013330	G	A	100	PASS	AC=1377;AF=0.27496;AN=5008;NS=2504;DP=19556;EAS_AF=0.3591;AMR_AF=0.2089;AFR_AF=0.1762;EUR_AF=0.3429;SAS_AF=0.2986;AA=A|||;VT=SNP
16	13584900	rs1013331	C	A	100	PASS	AC=1333;AF=0.266174;AN=5008;NS=2504;DP=19229;EAS_AF=0.3591;AMR_AF=0.2032;AFR_AF=0.146;EUR_AF=0.3429;SAS_AF=0.2986;AA=C|||;VT=SNP
16	13585756	rs145211873	A	T	100	PASS	AC=576;AF=0.115016;AN=5008;NS=2504;DP=10513;EAS_AF=0.2212;AMR_AF=0.0288;AFR_AF=0.0038;EUR_AF=0.0596;SAS_AF=0.274;AA=A|||;VT=SNP
16	13585835	rs28437770	A	G	100	PASS	AC=1332;AF=0.265974;AN=5008;NS=2504;DP=12344;EAS_AF=0.3591;AMR_AF=0.2032;AFR_AF=0.1452;EUR_AF=0.3429;SAS_AF=0.2986;AA=A|||;VT=SNP
16	13585842	rs16962129	G	A	100	PASS	AC=557;AF=0.111222;AN=5008;NS=2504;DP=12548;EAS_AF=0.0119;AMR_AF=0.1657;AFR_AF=0.2035;EUR_AF=0.1113;SAS_AF=0.0501;AA=G|||;VT=SNP
16	13585921	rs28501162	C	A	100	PASS	AC=1332;AF=0.265974;AN=5008;NS=2504;DP=15613;EAS_AF=0.3591;AMR_AF=0.2032;AFR_AF=0.1452;EUR_AF=0.3429;SAS_AF=0.2986;AA=C|||;VT=SNP
16	13586717	rs13338621	G	T	100	PASS	AC=1344;AF=0.268371;AN=5008;NS=2504;DP=20844;EAS_AF=0.3601;AMR_AF=0.2032;AFR_AF=0.1452;EUR_AF=0.3429;SAS_AF=0.3098;AA=G|||;VT=SNP
16	13587395	rs9921617	G	A	100	PASS	AC=1346;AF=0.26877;AN=5008;NS=2504;DP=20339;EAS_AF=0.3601;AMR_AF=0.2032;AFR_AF=0.1467;EUR_AF=0.3429;SAS_AF=0.3098;AA=A|||;VT=SNP
16	13587529	rs9934874	T	A	100	PASS	AC=1346;AF=0.26877;AN=5008;NS=2504;DP=21484;EAS_AF=0.3601;AMR_AF=0.2032;AFR_AF=0.1467;EUR_AF=0.3429;SAS_AF=0.3098;AA=T|||;VT=SNP
16	13587796	rs11641984	A	G	100	PASS	AC=1583;AF=0.316094;AN=5008;NS=2504;DP=19387;EAS_AF=0.4365;AMR_AF=0.3646;AFR_AF=0.1422;EUR_AF=0.2763;SAS_AF=0.4335;AA=A|||;VT=SNP
16	13588014	rs16962153	A	G	100	PASS	AC=1346;AF=0.26877;AN=5008;NS=2504;DP=20380;EAS_AF=0.3601;AMR_AF=0.2032;AFR_AF=0.1467;EUR_AF=0.3429;SAS_AF=0.3098;AA=A|||;VT=SNP
16	13588335	rs16962155	A	G	100	PASS	AC=1404;AF=0.280351;AN=5008;NS=2504;DP=19291;EAS_AF=0.3601;AMR_AF=0.2104;AFR_AF=0.1861;EUR_AF=0.3439;SAS_AF=0.3098;AA=G|||;VT=SNP
16	13591265	rs75068552	G	C	100	PASS	AC=991;AF=0.197883;AN=5008;NS=2504;DP=13602;EAS_AF=0.1647;AMR_AF=0.1801;AFR_AF=0.348;EUR_AF=0.0974;SAS_AF=0.1452;AA=G|||;VT=SNP
16	13591849	rs56245004	G	A	100	PASS	AC=562;AF=0.11222;AN=5008;NS=2504;DP=14552;EAS_AF=0.2192;AMR_AF=0.0288;AFR_AF=0.0038;EUR_AF=0.0596;SAS_AF=0.2618;AA=G|||;VT=SNP
16	13592059	rs16962157	T	C	100	PASS	AC=738;AF=0.147364;AN=5008;NS=2504;DP=14661;EAS_AF=0.1667;AMR_AF=0.1513;AFR_AF=0.1899;EUR_AF=0.0726;SAS_AF=0.1442;AA=T|||;VT=SNP
16	13592883	rs8059308	C	T	100	PASS	AC=684;AF=0.136581;AN=5008;NS=2504;DP=19118;EAS_AF=0.1647;AMR_AF=0.1513;AFR_AF=0.1793;EUR_AF=0.0736;SAS_AF=0.1043;AA=C|||;VT=SNP
16	13593419	rs9940829	A	T	100	PASS	AC=1340;AF=0.267572;AN=5008;NS=2504;DP=15883;EAS_AF=0.3621;AMR_AF=0.2046;AFR_AF=0.1513;EUR_AF=0.3419;SAS_AF=0.2955;AA=A|||;VT=SNP
16	13593929	rs2157025	T	G	100	PASS	AC=1026;AF=0.204872;AN=5008;NS=2504;DP=18560;EAS_AF=0.1776;AMR_AF=0.3991;AFR_AF=0.2126;EUR_AF=0.17;SAS_AF=0.1207;AA=T|||;VT=SNP
16	13593986	rs1547403	G	A	100	PASS	AC=1467;AF=0.292931;AN=5008;NS=2504;DP=19815;EAS_AF=0.3621;AMR_AF=0.2089;AFR_AF=0.2322;EUR_AF=0.3439;SAS_AF=0.3108;AA=G|||;VT=SNP
16	13593993	rs11645390	C	T	100	PASS	AC=1115;AF=0.222644;AN=5008;NS=2504;DP=19605;EAS_AF=0.2669;AMR_AF=0.1354;AFR_AF=0.1346;EUR_AF=0.2167;SAS_AF=0.364;AA=C|||;VT=SNP
16	13594079	rs1547404	C	G	100	PASS	AC=1361;AF=0.271765;AN=5008;NS=2504;DP=19476;EAS_AF=0.3621;AMR_AF=0.2104;AFR_AF=0.1536;EUR_AF=0.3429;SAS_AF=0.3088;AA=C|||;VT=SNP
16	13594514	rs4781497	G	C	100	PASS	AC=466;AF=0.0930511;AN=5008;NS=2504;DP=13838;EAS_AF=0.1677;AMR_AF=0.2277;AFR_AF=0.0076;EUR_AF=0.0596;SAS_AF=0.0706;AA=G|||;VT=SNP
16	13594847	rs16962161	A	G	100	PASS	AC=1353;AF=0.270168;AN=5008;NS=2504;DP=17399;EAS_AF=0.3621;AMR_AF=0.2046;AFR_AF=0.1513;EUR_AF=0.3419;SAS_AF=0.3088;AA=A|||;VT=SNP
16	13594921	rs11646516	G	A	100	PASS	AC=549;AF=0.109625;AN=5008;NS=2504;DP=19262;EAS_AF=0.0516;AMR_AF=0.1066;AFR_AF=0.1248;EUR_AF=0.1581;SAS_AF=0.1012;AA=G|||;VT=SNP
16	13595206	rs16962168	T	A	100	PASS	AC=1354;AF=0.270367;AN=5008;NS=2504;DP=18889;EAS_AF=0.3621;AMR_AF=0.2061;AFR_AF=0.1513;EUR_AF=0.3419;SAS_AF=0.3088;AA=A|||;VT=SNP
16	13595351	rs1547405	A	G	100	PASS	AC=1346;AF=0.26877;AN=5008;NS=2504;DP=20748;EAS_AF=0.3591;AMR_AF=0.2046;AFR_AF=0.1475;EUR_AF=0.3419;SAS_AF=0.3098;AA=G|||;VT=SNP
16	13596038	rs13333495	A	G	100	PASS	AC=1353;AF=0.270168;AN=5008;NS=2504;DP=18805;EAS_AF=0.3621;AMR_AF=0.2046;AFR_AF=0.1513;EUR_AF=0.3419;SAS_AF=0.3088;AA=G|||;VT=SNP
16	13596223	rs4781498	G	A	100	PASS	AC=684;AF=0.136581;AN=5008;NS=2504;DP=18115;EAS_AF=0.1657;AMR_AF=0.1542;AFR_AF=0.177;EUR_AF=0.0736;SAS_AF=0.1043;AA=G|||;VT=SNP
16	13596644	rs8056164	G	T	100	PASS	AC=1112;AF=0.222045;AN=5008;NS=2504;DP=15536;EAS_AF=0.2649;AMR_AF=0.1311;AFR_AF=0.1362;EUR_AF=0.2167;SAS_AF=0.364;AA=G|||;VT=SNP
16	13596691	rs11075202	G	A	100	PASS	AC=559;AF=0.111621;AN=5008;NS=2504;DP=15906;EAS_AF=0.2163;AMR_AF=0.0274;AFR_AF=0.0038;EUR_AF=0.0596;SAS_AF=0.2628;AA=G|||;VT=SNP
16	13597626	rs13330029	C	T	100	PASS	AC=1362;AF=0.271965;AN=5008;NS=2504;DP=19656;EAS_AF=0.3611;AMR_AF=0.2089;AFR_AF=0.1566;EUR_AF=0.3419;SAS_AF=0.3088;AA=C|||;VT=SNP
16	13598086	rs13338837	A	T	100	PASS	AC=1473;AF=0.294129;AN=5008;NS=2504;DP=20822;EAS_AF=0.3611;AMR_AF=0.2147;AFR_AF=0.2368;EUR_AF=0.3429;SAS_AF=0.3088;AA=A|||;VT=SNP
16	13598576	rs13333934	C	A	100	PASS	AC=2929;AF=0.584864;AN=5008;NS=2504;DP=20952;EAS_AF=0.7956;AMR_AF=0.5663;AFR_AF=0.2927;EUR_AF=0.6163;SAS_AF=0.7434;AA=A|||;VT=SNP
16	13598688	rs13330249	T	C	100	PASS	AC=1353;AF=0.270168;AN=5008;NS=2504;DP=21137;EAS_AF=0.3611;AMR_AF=0.2104;AFR_AF=0.149;EUR_AF=0.3419;SAS_AF=0.3088;AA=T|||;VT=SNP
16	13599017	rs16962190	G	C	100	PASS	AC=1359;AF=0.271366;AN=5008;NS=2504;DP=22424;EAS_AF=0.3611;AMR_AF=0.2104;AFR_AF=0.1528;EUR_AF=0.3429;SAS_AF=0.3088;AA=G|||;VT=SNP
16	13599144	rs72773529	T	C	100	PASS	AC=1359;AF=0.271366;AN=5008;NS=2504;DP=19333;EAS_AF=0.3611;AMR_AF=0.2104;AFR_AF=0.1528;EUR_AF=0.3429;SAS_AF=0.3088;AA=T|||;VT=SNP
16	13599178	rs997593	A	G	100	PASS	AC=612;AF=0.122204;AN=5008;NS=2504;DP=18131;EAS_AF=0.0099;AMR_AF=0.17;AFR_AF=0.2443;EUR_AF=0.1113;SAS_AF=0.0501;AA=A|||;VT=SNP
16	13599365	rs998231	G	A	100	PASS	AC=1571;AF=0.313698;AN=5008;NS=2504;DP=20782;EAS_AF=0.4345;AMR_AF=0.3559;AFR_AF=0.1392;EUR_AF=0.2753;SAS_AF=0.4346;AA=G|||;VT=SNP
16	13599566	rs998232	G	C	100	PASS	AC=2930;AF=0.585064;AN=5008;NS=2504;DP=20446;EAS_AF=0.7937;AMR_AF=0.5663;AFR_AF=0.2927;EUR_AF=0.6193;SAS_AF=0.7434;AA=C|||;VT=SNP
16	13599794	rs12447229	G	A	100	PASS	AC=778;AF=0.155351;AN=5008;NS=2504;DP=19905;EAS_AF=0.1687;AMR_AF=0.1556;AFR_AF=0.2179;EUR_AF=0.0746;SAS_AF=0.1401;AA=G|||;VT=SNP
16	13599948	rs2213264	C	T	100	PASS	AC=1569;AF=0.313299;AN=5008;NS=2504;DP=21029;EAS_AF=0.4296;AMR_AF=0.3559;AFR_AF=0.1399;EUR_AF=0.2763;SAS_AF=0.4356;AA=C|||;VT=SNP
16	13600211	rs8047919	G	T	100	PASS	AC=772;AF=0.154153;AN=5008;NS=2504;DP=20872;EAS_AF=0.1677;AMR_AF=0.1527;AFR_AF=0.2171;EUR_AF=0.0746;SAS_AF=0.138;AA=G|||;VT=SNP
16	13600302	rs2226996	A	G	100	PASS	AC=1618;AF=0.323083;AN=5008;NS=2504;DP=21377;EAS_AF=0.4296;AMR_AF=0.3602;AFR_AF=0.171;EUR_AF=0.2783;SAS_AF=0.4387;AA=A|||;VT=SNP
16	13600342	rs11646275	G	A	100	PASS	AC=1102;AF=0.220048;AN=5008;NS=2504;DP=21305;EAS_AF=0.2669;AMR_AF=0.1297;AFR_AF=0.1263;EUR_AF=0.2167;SAS_AF=0.3661;AA=G|||;VT=SNP
16	13600456	rs9935197	C	A	100	PASS	AC=1399;AF=0.279353;AN=5008;NS=2504;DP=20668;EAS_AF=0.371;AMR_AF=0.2046;AFR_AF=0.1808;EUR_AF=0.3429;SAS_AF=0.3057;AA=A|||;VT=SNP
16	13600512	rs9934680	G	A	100	PASS	AC=1356;AF=0.270767;AN=5008;NS=2504;DP=19610;EAS_AF=0.371;AMR_AF=0.2118;AFR_AF=0.1452;EUR_AF=0.3429;SAS_AF=0.3047;AA=A|||;VT=SNP
16	13600610	rs78456650	G	T	100	PASS	AC=484;AF=0.0966454;AN=5008;NS=2504;DP=16489;EAS_AF=0.1657;AMR_AF=0.1383;AFR_AF=0.0083;EUR_AF=0.0746;SAS_AF=0.138;AA=G|||;VT=SNP
16	13600826	rs9937615	C	G	100	PASS	AC=4293;AF=0.857228;AN=5008;NS=2504;DP=13103;EAS_AF=0.9712;AMR_AF=0.8919;AFR_AF=0.73;EUR_AF=0.8121;SAS_AF=0.9335;AA=G|||;VT=SNP
16	13600968	rs9929990	T	C	100	PASS	AC=2727;AF=0.544529;AN=5008;NS=2504;DP=12524;EAS_AF=0.5506;AMR_AF=0.5331;AFR_AF=0.5908;EUR_AF=0.5358;SAS_AF=0.4928;AA=C|||;VT=SNP
16	13601116	rs9927913	A	T	100	PASS	AC=1330;AF=0.265575;AN=5008;NS=2504;DP=14599;EAS_AF=0.1796;AMR_AF=0.3271;AFR_AF=0.4357;EUR_AF=0.1958;SAS_AF=0.1524;AA=A|||;VT=SNP
16	13601213	rs9930242	T	C	100	PASS	AC=1368;AF=0.273163;AN=5008;NS=2504;DP=13418;EAS_AF=0.1796;AMR_AF=0.3271;AFR_AF=0.4387;EUR_AF=0.1948;SAS_AF=0.1881;AA=C|||;VT=SNP
16	13601217	rs76693260	G	T	100	PASS	AC=463;AF=0.0924521;AN=5008;NS=2504;DP=13490;EAS_AF=0.1617;AMR_AF=0.2262;AFR_AF=0.0076;EUR_AF=0.0596;SAS_AF=0.0746;AA=G|||;VT=SNP
16	13602800	rs16962221	G	A	100	PASS	AC=1270;AF=0.253594;AN=5008;NS=2504;DP=19719;EAS_AF=0.374;AMR_AF=0.1988;AFR_AF=0.0862;EUR_AF=0.3419;SAS_AF=0.3037;AA=G|||;VT=SNP
16	13603243	rs8046639	A	C	100	PASS	AC=2687;AF=0.536542;AN=5008;NS=2504;DP=17543;EAS_AF=0.5506;AMR_AF=0.5288;AFR_AF=0.5893;EUR_AF=0.5358;SAS_AF=0.4571;AA=C|||;VT=SNP
16	13603325	rs8046788	A	T	100	PASS	AC=811;AF=0.161941;AN=5008;NS=2504;DP=16576;EAS_AF=0.1667;AMR_AF=0.1599;AFR_AF=0.27;EUR_AF=0.0746;SAS_AF=0.1022;AA=A|||;VT=SNP
16	13603339	rs74009023	C	G	100	PASS	AC=728;AF=0.145367;AN=5008;NS=2504;DP=16722;EAS_AF=0.1667;AMR_AF=0.1527;AFR_AF=0.211;EUR_AF=0.0746;SAS_AF=0.1022;AA=C|||;VT=SNP
16	13603865	rs28371844	G	A	100	PASS	AC=816;AF=0.162939;AN=5008;NS=2504;DP=18702;EAS_AF=0.1667;AMR_AF=0.1599;AFR_AF=0.2738;EUR_AF=0.0746;SAS_AF=0.1022;AA=A|||;VT=SNP
16	13604222	rs2903306	A	G	100	PASS	AC=2084;AF=0.416134;AN=5008;NS=2504;DP=19931;EAS_AF=0.5407;AMR_AF=0.3588;AFR_AF=0.3585;EUR_AF=0.4165;SAS_AF=0.4059;AA=A|||;VT=SNP
16	13604322	rs4595785	A	G	100	PASS	AC=2084;AF=0.416134;AN=5008;NS=2504;DP=18544;EAS_AF=0.5407;AMR_AF=0.3588;AFR_AF=0.3585;EUR_AF=0.4165;SAS_AF=0.4059;AA=G|||;VT=SNP
16	13604797	rs8055688	G	T	100	PASS	AC=4081;AF=0.814896;AN=5008;NS=2504;DP=17997;EAS_AF=0.9613;AMR_AF=0.7522;AFR_AF=0.7549;EUR_AF=0.7167;SAS_AF=0.8906;AA=T|||;VT=SNP
16	13604890	rs2903307	T	C	100	PASS	AC=4082;AF=0.815096;AN=5008;NS=2504;DP=19090;EAS_AF=0.9613;AMR_AF=0.7522;AFR_AF=0.7564;EUR_AF=0.7157;SAS_AF=0.8906;AA=C|||;VT=SNP
16	13605045	rs62030248	C	T	100	PASS	AC=560;AF=0.111821;AN=5008;NS=2504;DP=19450;EAS_AF=0.1022;AMR_AF=0.0634;AFR_AF=0.0068;EUR_AF=0.1223;SAS_AF=0.2873;AA=C|||;VT=SNP
16	13605058	rs9928897	C	T	100	PASS	AC=793;AF=0.158347;AN=5008;NS=2504;DP=19804;EAS_AF=0.1657;AMR_AF=0.1542;AFR_AF=0.2731;EUR_AF=0.0586;SAS_AF=0.1012;AA=T|||;VT=SNP
16	13606487	rs62030249	A	G	100	PASS	AC=526;AF=0.105032;AN=5008;NS=2504;DP=19330;EAS_AF=0.0119;AMR_AF=0.1657;AFR_AF=0.1755;EUR_AF=0.1173;SAS_AF=0.0501;AA=A|||;VT=SNP
16	13606680	rs2866485	T	G	100	PASS	AC=2122;AF=0.423722;AN=5008;NS=2504;DP=20188;EAS_AF=0.5387;AMR_AF=0.3602;AFR_AF=0.3608;EUR_AF=0.4175;SAS_AF=0.4417;AA=T|||;VT=SNP
16	13607435	rs58645304	A	G	100	PASS	AC=1269;AF=0.253395;AN=5008;NS=2504;DP=25205;EAS_AF=0.373;AMR_AF=0.1974;AFR_AF=0.0877;EUR_AF=0.3419;SAS_AF=0.3027;AA=A|||;VT=SNP
16	13607613	rs2105839	A	T	100	PASS	AC=2078;AF=0.414936;AN=5008;NS=2504;DP=20118;EAS_AF=0.5387;AMR_AF=0.3573;AFR_AF=0.3578;EUR_AF=0.4155;SAS_AF=0.4049;AA=T|||;VT=SNP
16	13607635	rs12929346	T	C	100	PASS	AC=1617;AF=0.322883;AN=5008;NS=2504;DP=19650;EAS_AF=0.4226;AMR_AF=0.3646;AFR_AF=0.143;EUR_AF=0.2773;SAS_AF=0.4806;AA=T|||;VT=SNP
16	13608080	rs2866486	C	G	100	PASS	AC=2151;AF=0.429513;AN=5008;NS=2504;DP=13059;EAS_AF=0.5387;AMR_AF=0.366;AFR_AF=0.4077;EUR_AF=0.4165;SAS_AF=0.4049;AA=G|||;VT=SNP
16	13608086	rs9921860	G	A	100	PASS	AC=1304;AF=0.260383;AN=5008;NS=2504;DP=13167;EAS_AF=0.374;AMR_AF=0.2017;AFR_AF=0.1112;EUR_AF=0.3419;SAS_AF=0.3027;AA=G|||;VT=SNP
16	13608346	rs743655	C	A	100	PASS	AC=2148;AF=0.428914;AN=5008;NS=2504;DP=15414;EAS_AF=0.5347;AMR_AF=0.3602;AFR_AF=0.4115;EUR_AF=0.4165;SAS_AF=0.4049;AA=A|||;VT=SNP
16	13608690	rs743656	G	A	100	PASS	AC=814;AF=0.16254;AN=5008;NS=2504;DP=18301;EAS_AF=0.1667;AMR_AF=0.1614;AFR_AF=0.2723;EUR_AF=0.0736;SAS_AF=0.1022;AA=A|||;VT=SNP
16	13608884	rs11646812	A	T	100	PASS	AC=1615;AF=0.322484;AN=5008;NS=2504;DP=16137;EAS_AF=0.4226;AMR_AF=0.3631;AFR_AF=0.1422;EUR_AF=0.2773;SAS_AF=0.4806;AA=A|||;VT=SNP
16	13608897	rs9888835	C	T	100	PASS	AC=809;AF=0.161542;AN=5008;NS=2504;DP=15597;EAS_AF=0.1657;AMR_AF=0.1599;AFR_AF=0.2693;EUR_AF=0.0736;SAS_AF=0.1033;AA=C|||;VT=SNP
16	13609820	rs9302502	T	C	100	PASS	AC=1300;AF=0.259585;AN=5008;NS=2504;DP=19502;EAS_AF=0.373;AMR_AF=0.2017;AFR_AF=0.1051;EUR_AF=0.3429;SAS_AF=0.3067;AA=T|||;VT=SNP
16	13610201	rs9940933	T	C	100	PASS	AC=846;AF=0.16893;AN=5008;NS=2504;DP=20874;EAS_AF=0.1657;AMR_AF=0.1628;AFR_AF=0.27;EUR_AF=0.0736;SAS_AF=0.138;AA=T|||;VT=SNP
16	13613166	rs7194750	A	T	100	PASS	AC=4105;AF=0.819688;AN=5008;NS=2504;DP=18293;EAS_AF=0.9613;AMR_AF=0.7536;AFR_AF=0.7716;EUR_AF=0.7177;SAS_AF=0.8906;AA=T|||;VT=SNP
16	13613319	rs7195117	A	G	100	PASS	AC=3196;AF=0.638179;AN=5008;NS=2504;DP=19549;EAS_AF=0.6855;AMR_AF=0.7651;AFR_AF=0.6188;EUR_AF=0.5994;SAS_AF=0.5654;AA=G|||;VT=SNP
16	13615258	rs7185053	A	C	100	PASS	AC=4353;AF=0.869209;AN=5008;NS=2504;DP=21506;EAS_AF=0.9712;AMR_AF=0.8991;AFR_AF=0.7489;EUR_AF=0.831;SAS_AF=0.9448;AA=c|||;VT=SNP
16	13615695	rs4309380	C	T	100	PASS	AC=1046;AF=0.208866;AN=5008;NS=2504;DP=19209;EAS_AF=0.3681;AMR_AF=0.121;AFR_AF=0.1142;EUR_AF=0.172;SAS_AF=0.273;AA=c|||;VT=SNP
16	13616086	rs928962	A	G	100	PASS	AC=2570;AF=0.513179;AN=5008;NS=2504;DP=18989;EAS_AF=0.4573;AMR_AF=0.6268;AFR_AF=0.4244;EUR_AF=0.5825;SAS_AF=0.5389;AA=a|||;VT=SNP
16	13616128	rs2226997	C	T	100	PASS	AC=481;AF=0.0960463;AN=5008;NS=2504;DP=19491;EAS_AF=0.1825;AMR_AF=0.2277;AFR_AF=0.0076;EUR_AF=0.0586;SAS_AF=0.0716;AA=C|||;VT=SNP
16	13616231	rs928963	C	A	100	PASS	AC=2220;AF=0.443291;AN=5008;NS=2504;DP=18651;EAS_AF=0.4563;AMR_AF=0.5303;AFR_AF=0.3654;EUR_AF=0.4105;SAS_AF=0.5072;AA=C|||;VT=SNP
16	13616355	rs928964	C	T	100	PASS	AC=1643;AF=0.328075;AN=5008;NS=2504;DP=17236;EAS_AF=0.4454;AMR_AF=0.3602;AFR_AF=0.1747;EUR_AF=0.2724;SAS_AF=0.4489;AA=C|||;VT=SNP
16	13616484	rs9924758	G	C	100	PASS	AC=3854;AF=0.769569;AN=5008;NS=2504;DP=19418;EAS_AF=0.9911;AMR_AF=0.7954;AFR_AF=0.5673;EUR_AF=0.6581;SAS_AF=0.911;AA=C|||;VT=SNP
16	13617061	rs9927218	G	A	100	PASS	AC=1548;AF=0.309105;AN=5008;NS=2504;DP=17997;EAS_AF=0.5377;AMR_AF=0.2579;AFR_AF=0.1384;EUR_AF=0.2475;SAS_AF=0.4039;AA=G|||;VT=SNP
16	13617204	rs7197159	C	T	100	PASS	AC=1927;AF=0.384784;AN=5008;NS=2504;DP=18916;EAS_AF=0.4444;AMR_AF=0.389;AFR_AF=0.3525;EUR_AF=0.2972;SAS_AF=0.454;AA=C|||;VT=SNP
16	13617358	rs2866487	A	G	100	PASS	AC=4141;AF=0.826877;AN=5008;NS=2504;DP=19442;EAS_AF=0.9821;AMR_AF=0.7608;AFR_AF=0.7784;EUR_AF=0.7177;SAS_AF=0.8916;AA=G|||;VT=SNP
16	13617718	rs4436764	G	A	100	PASS	AC=1903;AF=0.379992;AN=5008;NS=2504;DP=21847;EAS_AF=0.5377;AMR_AF=0.2738;AFR_AF=0.3979;EUR_AF=0.2495;SAS_AF=0.4029;AA=A|||;VT=SNP
16	13617960	rs7192468	A	T	100	PASS	AC=1124;AF=0.224441;AN=5008;NS=2504;DP=20345;EAS_AF=0.2679;AMR_AF=0.1311;AFR_AF=0.1346;EUR_AF=0.2147;SAS_AF=0.3773;AA=A|||;VT=SNP
16	13618030	rs72773536	A	G	100	PASS	AC=779;AF=0.155551;AN=5008;NS=2504;DP=19834;EAS_AF=0.1766;AMR_AF=0.3271;AFR_AF=0.0295;EUR_AF=0.2306;SAS_AF=0.1053;AA=A|||;VT=SNP
16	13618710	rs4780524	C	T	100	PASS	AC=476;AF=0.0950479;AN=5008;NS=2504;DP=16655;EAS_AF=0.1746;AMR_AF=0.2291;AFR_AF=0.0091;EUR_AF=0.0586;SAS_AF=0.0716;AA=C|||;VT=SNP
16	13621282	rs10492775	T	C	100	PASS	AC=520;AF=0.103834;AN=5008;NS=2504;DP=19268;EAS_AF=0.1627;AMR_AF=0.1772;AFR_AF=0.0484;EUR_AF=0.0765;SAS_AF=0.0941;AA=T|||;VT=SNP
16	13621435	rs10521095	G	A	100	PASS	AC=1940;AF=0.38738;AN=5008;NS=2504;DP=18977;EAS_AF=0.5327;AMR_AF=0.3242;AFR_AF=0.407;EUR_AF=0.2734;SAS_AF=0.3732;AA=G|||;VT=SNP
16	13622432	rs12928054	G	T	100	PASS	AC=1093;AF=0.218251;AN=5008;NS=2504;DP=17203;EAS_AF=0.2688;AMR_AF=0.1254;AFR_AF=0.087;EUR_AF=0.2147;SAS_AF=0.4131;AA=G|||;VT=SNP
16	13622857	rs12933214	C	A	100	PASS	AC=1084;AF=0.216454;AN=5008;NS=2504;DP=18626;EAS_AF=0.2738;AMR_AF=0.1254;AFR_AF=0.1029;EUR_AF=0.2147;SAS_AF=0.3773;AA=C|||;VT=SNP
16	13623592	rs28507585	G	A	100	PASS	AC=1549;AF=0.309305;AN=5008;NS=2504;DP=21034;EAS_AF=0.5317;AMR_AF=0.2983;AFR_AF=0.149;EUR_AF=0.2475;SAS_AF=0.3681;AA=G|||;VT=SNP
16	13623880	rs6498423	G	A	100	PASS	AC=1929;AF=0.385184;AN=5008;NS=2504;DP=18011;EAS_AF=0.5317;AMR_AF=0.3271;AFR_AF=0.3986;EUR_AF=0.2724;SAS_AF=0.3732;AA=G|||;VT=SNP
16	13623967	rs62030253	C	T	100	PASS	AC=250;AF=0.0499201;AN=5008;NS=2504;DP=17757;EAS_AF=0.0089;AMR_AF=0.1023;AFR_AF=0.0053;EUR_AF=0.1103;SAS_AF=0.0532;AA=C|||;VT=SNP
16	13624028	rs6498424	A	C	100	PASS	AC=4469;AF=0.892372;AN=5008;NS=2504;DP=15432;EAS_AF=0.9911;AMR_AF=0.915;AFR_AF=0.7897;EUR_AF=0.8569;SAS_AF=0.9499;AA=C|||;VT=SNP
16	13624195	rs75738180	C	A	100	PASS	AC=469;AF=0.0936502;AN=5008;NS=2504;DP=17350;EAS_AF=0.1627;AMR_AF=0.1758;AFR_AF=0.0106;EUR_AF=0.0755;SAS_AF=0.0951;AA=C|||;VT=SNP
16	13624489	rs77585596	A	C	100	PASS	AC=483;AF=0.0964457;AN=5008;NS=2504;DP=18128;EAS_AF=0.1776;AMR_AF=0.232;AFR_AF=0.0091;EUR_AF=0.0596;SAS_AF=0.0726;AA=a|||;VT=SNP
16	13624490	rs7185999	C	T	100	PASS	AC=1520;AF=0.303514;AN=5008;NS=2504;DP=18220;EAS_AF=0.5317;AMR_AF=0.2911;AFR_AF=0.1415;EUR_AF=0.2396;SAS_AF=0.362;AA=C|||;VT=SNP
16	13624588	rs6498425	C	T	100	PASS	AC=1717;AF=0.342851;AN=5008;NS=2504;DP=19049;EAS_AF=0.5288;AMR_AF=0.2997;AFR_AF=0.2776;EUR_AF=0.2465;SAS_AF=0.3691;AA=C|||;VT=SNP
16	13624623	rs7184849	G	A	100	PASS	AC=1002;AF=0.20008;AN=5008;NS=2504;DP=19250;EAS_AF=0.369;AMR_AF=0.1153;AFR_AF=0.0832;EUR_AF=0.171;SAS_AF=0.274;AA=A|||;VT=SNP
16	13625515	rs11864841	G	A	100	PASS	AC=813;AF=0.16234;AN=5008;NS=2504;DP=18447;EAS_AF=0.1915;AMR_AF=0.2507;AFR_AF=0.2012;EUR_AF=0.0795;SAS_AF=0.1022;AA=G|||;VT=SNP
16	13625931	rs2027817	T	C	100	PASS	AC=2863;AF=0.571685;AN=5008;NS=2504;DP=18794;EAS_AF=0.6558;AMR_AF=0.6556;AFR_AF=0.4622;EUR_AF=0.5239;SAS_AF=0.6227;AA=C|||;VT=SNP
16	13626052	rs35043672	T	C	100	PASS	AC=476;AF=0.0950479;AN=5008;NS=2504;DP=19862;EAS_AF=0.1567;AMR_AF=0.0476;AFR_AF=0.112;EUR_AF=0.0726;SAS_AF=0.0654;AA=T|||;VT=SNP
16	13626147	rs35618077	C	G	100	PASS	AC=402;AF=0.0802716;AN=5008;NS=2504;DP=20091;EAS_AF=0.1567;AMR_AF=0.0476;AFR_AF=0.0847;EUR_AF=0.0706;SAS_AF=0.0286;AA=C|||;VT=SNP
16	13627281	rs8046896	T	C	100	PASS	AC=4343;AF=0.867212;AN=5008;NS=2504;DP=21552;EAS_AF=0.9931;AMR_AF=0.8934;AFR_AF=0.7753;EUR_AF=0.8161;SAS_AF=0.8957;AA=t|||;VT=SNP
16	13627345	rs11639649	C	A	100	PASS	AC=709;AF=0.141573;AN=5008;NS=2504;DP=19963;EAS_AF=0.1875;AMR_AF=0.2522;AFR_AF=0.1278;EUR_AF=0.0785;SAS_AF=0.0992;AA=C|||;VT=SNP
16	13627857	rs11648769	A	G	100	PASS	AC=4382;AF=0.875;AN=5008;NS=2504;DP=12357;EAS_AF=0.9921;AMR_AF=0.8948;AFR_AF=0.8071;EUR_AF=0.8151;SAS_AF=0.8937;AA=-|||;VT=SNP
16	13628038	rs10459785	A	T	100	PASS	AC=4379;AF=0.874401;AN=5008;NS=2504;DP=17396;EAS_AF=0.9931;AMR_AF=0.8948;AFR_AF=0.8041;EUR_AF=0.8131;SAS_AF=0.8957;AA=t|||;VT=SNP
16	13628141	rs56280956	G	A	100	PASS	AC=676;AF=0.134984;AN=5008;NS=2504;DP=14541;EAS_AF=0.1875;AMR_AF=0.2579;AFR_AF=0.1014;EUR_AF=0.0765;SAS_AF=0.0992;AA=G|||;VT=SNP
16	13628242	rs10459786	T	C	100	PASS	AC=4383;AF=0.8752;AN=5008;NS=2504;DP=16644;EAS_AF=0.9931;AMR_AF=0.8948;AFR_AF=0.8064;EUR_AF=0.8141;SAS_AF=0.8957;AA=C|||;VT=SNP
16	13628482	rs62030255	G	C	100	PASS	AC=536;AF=0.107029;AN=5008;NS=2504;DP=21649;EAS_AF=0.0169;AMR_AF=0.1441;AFR_AF=0.1815;EUR_AF=0.1342;SAS_AF=0.045;AA=G|||;VT=SNP
16	13628698	rs74245962	T	A	100	PASS	AC=945;AF=0.188698;AN=5008;NS=2504;DP=20591;EAS_AF=0.3383;AMR_AF=0.1052;AFR_AF=0.0749;EUR_AF=0.175;SAS_AF=0.2618;AA=T|||;VT=SNP
16	13628957	rs8062056	G	C	100	PASS	AC=3380;AF=0.67492;AN=5008;NS=2504;DP=17400;EAS_AF=0.6696;AMR_AF=0.7853;AFR_AF=0.6808;EUR_AF=0.6362;SAS_AF=0.6339;AA=G|||;VT=SNP
16	13629662	rs9924727	T	A	100	PASS	AC=2537;AF=0.506589;AN=5008;NS=2504;DP=19222;EAS_AF=0.6379;AMR_AF=0.5634;AFR_AF=0.4455;EUR_AF=0.3668;SAS_AF=0.5573;AA=N|||;VT=SNP
16	13629865	rs10459771	T	C	100	PASS	AC=1615;AF=0.322484;AN=5008;NS=2504;DP=18325;EAS_AF=0.4504;AMR_AF=0.2954;AFR_AF=0.1641;EUR_AF=0.2893;SAS_AF=0.4581;AA=t|||;VT=SNP
16	13629913	rs10459787	T	C	100	PASS	AC=1662;AF=0.331869;AN=5008;NS=2504;DP=16245;EAS_AF=0.4504;AMR_AF=0.3026;AFR_AF=0.1952;EUR_AF=0.2893;SAS_AF=0.4591;AA=t|||;VT=SNP
16	13630087	rs9302503	C	G	100	PASS	AC=2531;AF=0.505391;AN=5008;NS=2504;DP=18103;EAS_AF=0.6389;AMR_AF=0.5605;AFR_AF=0.4418;EUR_AF=0.3668;SAS_AF=0.5573;AA=c|||;VT=SNP
16	13630156	rs9302504	C	A	100	PASS	AC=4382;AF=0.875;AN=5008;NS=2504;DP=19057;EAS_AF=0.9931;AMR_AF=0.8948;AFR_AF=0.8064;EUR_AF=0.8131;SAS_AF=0.8957;AA=C|||;VT=SNP
16	13630342	rs78223724	C	G	100	PASS	AC=320;AF=0.0638978;AN=5008;NS=2504;DP=18422;EAS_AF=0.1577;AMR_AF=0.1282;AFR_AF=0.0045;EUR_AF=0.0139;SAS_AF=0.0532;AA=C|||;VT=SNP
16	13630452	rs72773545	G	A	100	PASS	AC=636;AF=0.126997;AN=5008;NS=2504;DP=20264;EAS_AF=0.1875;AMR_AF=0.2507;AFR_AF=0.0719;EUR_AF=0.0775;SAS_AF=0.1022;AA=G|||;VT=SNP
16	13630944	rs4781499	A	G	100	PASS	AC=1473;AF=0.294129;AN=5008;NS=2504;DP=18033;EAS_AF=0.3462;AMR_AF=0.4294;AFR_AF=0.3404;EUR_AF=0.1551;SAS_AF=0.2249;AA=A|||;VT=SNP
16	13630970	rs7201449	T	C	100	PASS	AC=1269;AF=0.253395;AN=5008;NS=2504;DP=16309;EAS_AF=0.3373;AMR_AF=0.1844;AFR_AF=0.1475;EUR_AF=0.3161;SAS_AF=0.2945;AA=T|||;VT=SNP
16	13631034	rs4781500	T	C	100	PASS	AC=2546;AF=0.508387;AN=5008;NS=2504;DP=15096;EAS_AF=0.6389;AMR_AF=0.5634;AFR_AF=0.4516;EUR_AF=0.3668;SAS_AF=0.5573;AA=C|||;VT=SNP
16	13631244	rs9937896	C	A	100	PASS	AC=869;AF=0.173522;AN=5008;NS=2504;DP=13092;EAS_AF=0.1865;AMR_AF=0.2594;AFR_AF=0.2466;EUR_AF=0.0775;SAS_AF=0.0992;AA=C|||;VT=SNP
16	13631466	rs73524919	G	C	100	PASS	AC=525;AF=0.104832;AN=5008;NS=2504;DP=15066;EAS_AF=0.0169;AMR_AF=0.1441;AFR_AF=0.1762;EUR_AF=0.1302;SAS_AF=0.045;AA=G|||;VT=SNP
16	13631608	rs34836534	A	T	100	PASS	AC=393;AF=0.0784744;AN=5008;NS=2504;DP=14024;EAS_AF=0.1577;AMR_AF=0.0476;AFR_AF=0.0847;EUR_AF=0.0616;SAS_AF=0.0276;AA=A|||;VT=SNP
16	13631984	rs56379196	A	G	100	PASS	AC=1052;AF=0.210064;AN=5008;NS=2504;DP=16392;EAS_AF=0.2907;AMR_AF=0.1326;AFR_AF=0.0983;EUR_AF=0.2117;SAS_AF=0.3313;AA=A|||;VT=SNP
16	13632110	rs72773548	C	G	100	PASS	AC=656;AF=0.13099;AN=5008;NS=2504;DP=17359;EAS_AF=0.2014;AMR_AF=0.2565;AFR_AF=0.0749;EUR_AF=0.0785;SAS_AF=0.0992;AA=C|||;VT=SNP
16	13632475	rs4781501	T	C	100	PASS	AC=4397;AF=0.877995;AN=5008;NS=2504;DP=19364;EAS_AF=0.9931;AMR_AF=0.8963;AFR_AF=0.8162;EUR_AF=0.8141;SAS_AF=0.8957;AA=C|||;VT=SNP
16	13632492	rs4781502	A	C	100	PASS	AC=4351;AF=0.86881;AN=5008;NS=2504;DP=19032;EAS_AF=0.9931;AMR_AF=0.8919;AFR_AF=0.7837;EUR_AF=0.8141;SAS_AF=0.8957;AA=C|||;VT=SNP
16	13632684	rs4781503	A	C	100	PASS	AC=569;AF=0.113618;AN=5008;NS=2504;DP=20095;EAS_AF=0.1885;AMR_AF=0.2522;AFR_AF=0.0219;EUR_AF=0.0775;SAS_AF=0.0992;AA=A|||;VT=SNP
16	13633333	rs4467059	C	T	100	PASS	AC=3809;AF=0.760583;AN=5008;NS=2504;DP=12150;EAS_AF=0.9762;AMR_AF=0.745;AFR_AF=0.6014;EUR_AF=0.6769;SAS_AF=0.8507;AA=C|||;VT=SNP
16	13634143	rs62026962	A	T	100	PASS	AC=503;AF=0.100439;AN=5008;NS=2504;DP=19374;EAS_AF=0.0169;AMR_AF=0.1441;AFR_AF=0.1543;EUR_AF=0.1372;SAS_AF=0.045;AA=G|||;VT=SNP
16	13634314	rs11641807	G	A	100	PASS	AC=650;AF=0.129792;AN=5008;NS=2504;DP=20160;EAS_AF=0.2024;AMR_AF=0.2507;AFR_AF=0.0726;EUR_AF=0.0785;SAS_AF=0.0992;AA=G|||;VT=SNP
16	13634426	rs8057032	T	C	100	PASS	AC=3809;AF=0.760583;AN=5008;NS=2504;DP=18125;EAS_AF=0.9762;AMR_AF=0.7478;AFR_AF=0.5998;EUR_AF=0.6769;SAS_AF=0.8507;AA=C|||;VT=SNP
16	13634452	rs62026963	A	G	100	PASS	AC=531;AF=0.10603;AN=5008;NS=2504;DP=18505;EAS_AF=0.0169;AMR_AF=0.1455;AFR_AF=0.1725;EUR_AF=0.1402;SAS_AF=0.045;AA=A|||;VT=SNP
16	13634910	rs9921139	T	C	100	PASS	AC=3783;AF=0.755391;AN=5008;NS=2504;DP=17143;EAS_AF=0.9762;AMR_AF=0.745;AFR_AF=0.5809;EUR_AF=0.6779;SAS_AF=0.8507;AA=T|||;VT=SNP
16	13635049	rs9928158	G	A	100	PASS	AC=3794;AF=0.757588;AN=5008;NS=2504;DP=17997;EAS_AF=0.9762;AMR_AF=0.7464;AFR_AF=0.5885;EUR_AF=0.6779;SAS_AF=0.8507;AA=A|||;VT=SNP
16	13635424	rs34068142	C	T	100	PASS	AC=1080;AF=0.215655;AN=5008;NS=2504;DP=19399;EAS_AF=0.2867;AMR_AF=0.1326;AFR_AF=0.1029;EUR_AF=0.2038;SAS_AF=0.3661;AA=C|||;VT=SNP
16	13635534	rs9888939	C	T	100	PASS	AC=929;AF=0.185503;AN=5008;NS=2504;DP=18929;EAS_AF=0.1895;AMR_AF=0.2666;AFR_AF=0.2852;EUR_AF=0.0785;SAS_AF=0.0992;AA=C|||;VT=SNP
16	13635554	rs3919422	C	T	100	PASS	AC=940;AF=0.1877;AN=5008;NS=2504;DP=18610;EAS_AF=0.3343;AMR_AF=0.1037;AFR_AF=0.0734;EUR_AF=0.1769;SAS_AF=0.2618;AA=C|||;VT=SNP
16	13635786	rs4603544	A	G	100	PASS	AC=3806;AF=0.759984;AN=5008;NS=2504;DP=22401;EAS_AF=0.9762;AMR_AF=0.7478;AFR_AF=0.5825;EUR_AF=0.6948;SAS_AF=0.8528;AA=A|||;VT=SNP
16	13636091	rs72773552	A	G	100	PASS	AC=660;AF=0.131789;AN=5008;NS=2504;DP=23040;EAS_AF=0.2044;AMR_AF=0.2579;AFR_AF=0.0749;EUR_AF=0.0785;SAS_AF=0.0992;AA=A|||;VT=SNP
16	13636388	rs9932034	C	G	100	PASS	AC=3830;AF=0.764776;AN=5008;NS=2504;DP=20942;EAS_AF=0.9762;AMR_AF=0.7493;AFR_AF=0.6014;EUR_AF=0.6928;SAS_AF=0.8528;AA=G|||;VT=SNP
16	13636653	rs62026964	A	G	100	PASS	AC=528;AF=0.105431;AN=5008;NS=2504;DP=21933;EAS_AF=0.0169;AMR_AF=0.1412;AFR_AF=0.1876;EUR_AF=0.1223;SAS_AF=0.0429;AA=A|||;VT=SNP
16	13636666	rs916071	C	A	100	PASS	AC=4389;AF=0.876398;AN=5008;NS=2504;DP=21751;EAS_AF=0.9931;AMR_AF=0.8948;AFR_AF=0.8109;EUR_AF=0.8141;SAS_AF=0.8957;AA=A|||;VT=SNP
16	13637582	rs916072	A	G	100	PASS	AC=3834;AF=0.765575;AN=5008;NS=2504;DP=18936;EAS_AF=0.9762;AMR_AF=0.7507;AFR_AF=0.6021;EUR_AF=0.6948;SAS_AF=0.8528;AA=G|||;VT=SNP
16	13637994	rs16962265	G	C	100	PASS	AC=946;AF=0.188898;AN=5008;NS=2504;DP=14233;EAS_AF=0.3383;AMR_AF=0.1052;AFR_AF=0.0749;EUR_AF=0.1769;SAS_AF=0.2607;AA=G|||;VT=SNP
16	13638747	rs1894379	C	T	100	PASS	AC=1711;AF=0.341653;AN=5008;NS=2504;DP=18657;EAS_AF=0.3502;AMR_AF=0.549;AFR_AF=0.3487;EUR_AF=0.2853;SAS_AF=0.2342;AA=C|||;VT=SNP
16	13638938	rs1894380	A	G	100	PASS	AC=501;AF=0.10004;AN=5008;NS=2504;DP=20756;EAS_AF=0.0169;AMR_AF=0.134;AFR_AF=0.1793;EUR_AF=0.1133;SAS_AF=0.0409;AA=A|||;VT=SNP
16	13639046	rs72773557	C	T	100	PASS	AC=567;AF=0.113219;AN=5008;NS=2504;DP=20105;EAS_AF=0.1895;AMR_AF=0.2464;AFR_AF=0.0212;EUR_AF=0.0785;SAS_AF=0.1002;AA=C|||;VT=SNP
16	13639191	rs16962268	A	G	100	PASS	AC=492;AF=0.0982428;AN=5008;NS=2504;DP=20687;EAS_AF=0.0169;AMR_AF=0.1326;AFR_AF=0.1732;EUR_AF=0.1133;SAS_AF=0.0409;AA=A|||;VT=SNP
16	13639660	rs9924993	G	A	100	PASS	AC=4339;AF=0.866414;AN=5008;NS=2504;DP=19173;EAS_AF=0.9931;AMR_AF=0.8905;AFR_AF=0.7753;EUR_AF=0.8141;SAS_AF=0.8957;AA=A|||;VT=SNP
16	13639892	rs12162088	A	G	100	PASS	AC=955;AF=0.190695;AN=5008;NS=2504;DP=19779;EAS_AF=0.3383;AMR_AF=0.1052;AFR_AF=0.0832;EUR_AF=0.174;SAS_AF=0.2618;AA=A|||;VT=SNP
16	13639925	rs16962270	A	T	100	PASS	AC=941;AF=0.187899;AN=5008;NS=2504;DP=20121;EAS_AF=0.3373;AMR_AF=0.1052;AFR_AF=0.0741;EUR_AF=0.174;SAS_AF=0.2607;AA=A|||;VT=SNP
16	13639979	rs11642938	C	G	100	PASS	AC=551;AF=0.110024;AN=5008;NS=2504;DP=19882;EAS_AF=0.1895;AMR_AF=0.2464;AFR_AF=0.0091;EUR_AF=0.0785;SAS_AF=0.1002;AA=C|||;VT=SNP
16	13640381	rs10744978	G	A	100	PASS	AC=4385;AF=0.875599;AN=5008;NS=2504;DP=19939;EAS_AF=0.9931;AMR_AF=0.8948;AFR_AF=0.8079;EUR_AF=0.8141;SAS_AF=0.8957;AA=A|||;VT=SNP
16	13640665	rs28686928	T	C	100	PASS	AC=2131;AF=0.425519;AN=5008;NS=2504;DP=20670;EAS_AF=0.6419;AMR_AF=0.2406;AFR_AF=0.2474;EUR_AF=0.3748;SAS_AF=0.6268;AA=T|||;VT=SNP
16	13640699	rs28450998	A	T	100	PASS	AC=2130;AF=0.425319;AN=5008;NS=2504;DP=19798;EAS_AF=0.6419;AMR_AF=0.2406;AFR_AF=0.2474;EUR_AF=0.3748;SAS_AF=0.6258;AA=A|||;VT=SNP
16	13640950	rs16962278	A	G	100	PASS	AC=503;AF=0.100439;AN=5008;NS=2504;DP=20366;EAS_AF=0.0169;AMR_AF=0.134;AFR_AF=0.1785;EUR_AF=0.1163;SAS_AF=0.0409;AA=A|||;VT=SNP
16	13641264	rs72773563	G	A	100	PASS	AC=1212;AF=0.242013;AN=5008;NS=2504;DP=18728;EAS_AF=0.3343;AMR_AF=0.415;AFR_AF=0.1702;EUR_AF=0.172;SAS_AF=0.1933;AA=G|||;VT=SNP
16	13641339	rs55726730	C	G	100	PASS	AC=2046;AF=0.408546;AN=5008;NS=2504;DP=18701;EAS_AF=0.3522;AMR_AF=0.6326;AFR_AF=0.4206;EUR_AF=0.4324;SAS_AF=0.2669;AA=C|||;VT=SNP
16	13641580	rs8062888	A	C	100	PASS	AC=2208;AF=0.440895;AN=5008;NS=2504;DP=16867;EAS_AF=0.6419;AMR_AF=0.245;AFR_AF=0.3026;EUR_AF=0.3757;SAS_AF=0.6268;AA=A|||;VT=SNP
16	13641795	rs8051180	T	C	100	PASS	AC=2707;AF=0.540535;AN=5008;NS=2504;DP=17454;EAS_AF=0.6448;AMR_AF=0.3444;AFR_AF=0.4826;EUR_AF=0.5298;SAS_AF=0.6616;AA=C|||;VT=SNP
16	13641930	rs11645815	C	T	100	PASS	AC=2206;AF=0.440495;AN=5008;NS=2504;DP=18642;EAS_AF=0.6419;AMR_AF=0.245;AFR_AF=0.3026;EUR_AF=0.3738;SAS_AF=0.6268;AA=C|||;VT=SNP
16	13642651	rs74779535	A	C	100	PASS	AC=510;AF=0.101837;AN=5008;NS=2504;DP=19838;EAS_AF=0.1438;AMR_AF=0.1614;AFR_AF=0.025;EUR_AF=0.0934;SAS_AF=0.1288;AA=A|||;VT=SNP
16	13642900	rs62027020	G	A	100	PASS	AC=642;AF=0.128195;AN=5008;NS=2504;DP=20865;EAS_AF=0.1329;AMR_AF=0.0821;AFR_AF=0.0076;EUR_AF=0.1431;SAS_AF=0.3037;AA=G|||;VT=SNP
16	13642979	rs79747335	C	T	100	PASS	AC=470;AF=0.0938498;AN=5008;NS=2504;DP=20864;EAS_AF=0.1438;AMR_AF=0.1599;AFR_AF=0.0219;EUR_AF=0.0934;SAS_AF=0.093;AA=C|||;VT=SNP
16	13643003	rs8051094	G	A	100	PASS	AC=2235;AF=0.446286;AN=5008;NS=2504;DP=19899;EAS_AF=0.626;AMR_AF=0.2594;AFR_AF=0.3502;EUR_AF=0.3787;SAS_AF=0.593;AA=A|||;VT=SNP
16	13643076	rs2157027	G	T	100	PASS	AC=507;AF=0.101238;AN=5008;NS=2504;DP=19897;EAS_AF=0.0198;AMR_AF=0.1354;AFR_AF=0.1793;EUR_AF=0.1153;SAS_AF=0.0409;AA=G|||;VT=SNP
16	13643090	rs11647064	G	T	100	PASS	AC=1988;AF=0.396965;AN=5008;NS=2504;DP=20321;EAS_AF=0.626;AMR_AF=0.2378;AFR_AF=0.1823;EUR_AF=0.3718;SAS_AF=0.59;AA=G|||;VT=SNP
16	13643566	rs715063	C	T	100	PASS	AC=2067;AF=0.41274;AN=5008;NS=2504;DP=16070;EAS_AF=0.6339;AMR_AF=0.2406;AFR_AF=0.2322;EUR_AF=0.3738;SAS_AF=0.591;AA=C|||;VT=SNP
16	13643794	rs4353466	C	A	100	PASS	AC=500;AF=0.0998403;AN=5008;NS=2504;DP=16311;EAS_AF=0.1369;AMR_AF=0.1599;AFR_AF=0.0234;EUR_AF=0.0944;SAS_AF=0.1278;AA=C|||;VT=SNP
16	13643974	rs8056716	G	A	100	PASS	AC=2076;AF=0.414537;AN=5008;NS=2504;DP=17153;EAS_AF=0.6339;AMR_AF=0.2421;AFR_AF=0.2345;EUR_AF=0.3767;SAS_AF=0.593;AA=G|||;VT=SNP
16	13644706	rs72640403	T	C	100	PASS	AC=929;AF=0.185503;AN=5008;NS=2504;DP=17999;EAS_AF=0.4851;AMR_AF=0.0908;AFR_AF=0.1142;EUR_AF=0.0795;SAS_AF=0.1493;AA=T|||;VT=SNP
16	13644749	rs8059451	C	G	100	PASS	AC=4299;AF=0.858427;AN=5008;NS=2504;DP=17759;EAS_AF=0.9633;AMR_AF=0.8285;AFR_AF=0.9054;EUR_AF=0.6958;SAS_AF=0.8753;AA=G|||;VT=SNP
16	13644797	rs113718420	A	G	100	PASS	AC=308;AF=0.0615016;AN=5008;NS=2504;DP=17555;EAS_AF=0.0675;AMR_AF=0.0245;AFR_AF=0.0333;EUR_AF=0.0497;SAS_AF=0.1319;AA=A|||;VT=SNP
16	13644848	rs113695122	T	C	100	PASS	AC=833;AF=0.166334;AN=5008;NS=2504;DP=17803;EAS_AF=0.0337;AMR_AF=0.1311;AFR_AF=0.2958;EUR_AF=0.1859;SAS_AF=0.1329;AA=T|||;VT=SNP
16	13645348	rs34289901	C	A	100	PASS	AC=716;AF=0.142971;AN=5008;NS=2504;DP=23944;EAS_AF=0.123;AMR_AF=0.085;AFR_AF=0.0666;EUR_AF=0.2097;SAS_AF=0.2393;AA=C|||;VT=SNP
16	13645415	rs16962282	C	T	100	PASS	AC=470;AF=0.0938498;AN=5008;NS=2504;DP=25542;EAS_AF=0.13;AMR_AF=0.0865;AFR_AF=0.0628;EUR_AF=0.1083;SAS_AF=0.089;AA=C|||;VT=SNP
16	13646346	rs62027022	C	T	100	PASS	AC=72;AF=0.014377;AN=5008;NS=2504;DP=19485;EAS_AF=0.0169;AMR_AF=0.0187;AFR_AF=0.0008;EUR_AF=0.0268;SAS_AF=0.0143;AA=C|||;VT=SNP
16	13647316	rs34640498	G	C	100	PASS	AC=291;AF=0.058107;AN=5008;NS=2504;DP=20069;EAS_AF=0.0169;AMR_AF=0.0519;AFR_AF=0.0499;EUR_AF=0.1292;SAS_AF=0.0429;AA=G|||;VT=SNP
16	13647739	rs16962290	A	G	100	PASS	AC=438;AF=0.0874601;AN=5008;NS=2504;DP=17551;EAS_AF=0.1419;AMR_AF=0.0476;AFR_AF=0.003;EUR_AF=0.0577;SAS_AF=0.2045;AA=A|||;VT=SNP
16	13648242	rs4781505	C	T	100	PASS	AC=3895;AF=0.777756;AN=5008;NS=2504;DP=15742;EAS_AF=0.876;AMR_AF=0.7493;AFR_AF=0.7685;EUR_AF=0.6581;SAS_AF=0.8323;AA=T|||;VT=SNP
16	13648300	rs12930773	T	C	100	PASS	AC=3817;AF=0.762181;AN=5008;NS=2504;DP=15525;EAS_AF=0.8681;AMR_AF=0.7291;AFR_AF=0.7526;EUR_AF=0.6322;SAS_AF=0.8231;AA=C|||;VT=SNP
16	13648996	rs6498427	G	A	100	PASS	AC=4467;AF=0.891973;AN=5008;NS=2504;DP=18353;EAS_AF=0.9931;AMR_AF=0.8473;AFR_AF=0.8933;EUR_AF=0.7883;SAS_AF=0.9243;AA=A|||;VT=SNP
16	13649118	rs2866488	C	T	100	PASS	AC=1532;AF=0.305911;AN=5008;NS=2504;DP=17859;EAS_AF=0.1587;AMR_AF=0.2478;AFR_AF=0.388;EUR_AF=0.3926;SAS_AF=0.2986;AA=T|||;VT=SNP
16	13649578	rs9929234	A	G	100	PASS	AC=2221;AF=0.44349;AN=5008;NS=2504;DP=20034;EAS_AF=0.6726;AMR_AF=0.4856;AFR_AF=0.3638;EUR_AF=0.2326;SAS_AF=0.502;AA=A|||;VT=SNP
16	13650148	rs2226992	C	T	100	PASS	AC=2278;AF=0.454872;AN=5008;NS=2504;DP=19509;EAS_AF=0.6845;AMR_AF=0.4957;AFR_AF=0.3646;EUR_AF=0.2594;SAS_AF=0.5123;AA=C|||;VT=SNP
16	13650784	rs1547400	G	A	100	PASS	AC=4458;AF=0.890176;AN=5008;NS=2504;DP=15609;EAS_AF=0.9931;AMR_AF=0.8473;AFR_AF=0.8896;EUR_AF=0.7893;SAS_AF=0.9192;AA=A|||;VT=SNP
16	13650836	rs11640637	G	T	100	PASS	AC=231;AF=0.0461262;AN=5008;NS=2504;DP=16062;EAS_AF=0.002;AMR_AF=0.2133;AFR_AF=0.0023;EUR_AF=0.0437;SAS_AF=0.0348;AA=G|||;VT=SNP
16	13651107	rs1547402	T	C	100	PASS	AC=3901;AF=0.778954;AN=5008;NS=2504;DP=20207;EAS_AF=0.8879;AMR_AF=0.7522;AFR_AF=0.7617;EUR_AF=0.659;SAS_AF=0.8323;AA=C|||;VT=SNP
16	13651384	rs116334803	G	A	100	PASS	AC=95;AF=0.0189696;AN=5008;NS=2504;DP=18584;EAS_AF=0.0179;AMR_AF=0.0202;AFR_AF=0.0159;EUR_AF=0.0278;SAS_AF=0.0143;AA=G|||;VT=SNP
16	13651771	rs6498428	T	G	100	PASS	AC=2273;AF=0.453874;AN=5008;NS=2504;DP=17890;EAS_AF=0.6716;AMR_AF=0.487;AFR_AF=0.407;EUR_AF=0.2316;SAS_AF=0.498;AA=T|||;VT=SNP
16	13652637	rs60630319	A	G	100	PASS	AC=890;AF=0.177716;AN=5008;NS=2504;DP=20204;EAS_AF=0.1617;AMR_AF=0.1398;AFR_AF=0.0651;EUR_AF=0.2893;SAS_AF=0.2587;AA=A|||;VT=SNP
16	13653109	rs12596110	T	C	100	PASS	AC=75;AF=0.014976;AN=5008;NS=2504;DP=16796;EAS_AF=0.0188;AMR_AF=0.0187;AFR_AF=0.0008;EUR_AF=0.0278;SAS_AF=0.0143;AA=T|||;VT=SNP
16	13653279	rs8060172	A	G	100	PASS	AC=4498;AF=0.898163;AN=5008;NS=2504;DP=16143;EAS_AF=0.9931;AMR_AF=0.8501;AFR_AF=0.9092;EUR_AF=0.7932;SAS_AF=0.9274;AA=G|||;VT=SNP
16	13653902	rs12596697	T	A	100	PASS	AC=101;AF=0.0201677;AN=5008;NS=2504;DP=21177;EAS_AF=0.0188;AMR_AF=0.0202;AFR_AF=0.0197;EUR_AF=0.0278;SAS_AF=0.0143;AA=T|||;VT=SNP
16	13654982	rs72773576	C	G	100	PASS	AC=413;AF=0.0824681;AN=5008;NS=2504;DP=16819;EAS_AF=0.1161;AMR_AF=0.0893;AFR_AF=0.0076;EUR_AF=0.1322;SAS_AF=0.093;AA=C|||;VT=SNP
16	13654988	rs6498429	T	C	100	PASS	AC=2835;AF=0.566094;AN=5008;NS=2504;DP=16713;EAS_AF=0.8264;AMR_AF=0.5764;AFR_AF=0.357;EUR_AF=0.4254;SAS_AF=0.7178;AA=T|||;VT=SNP
16	13655004	rs72773578	A	G	100	PASS	AC=416;AF=0.0830671;AN=5008;NS=2504;DP=17086;EAS_AF=0.1171;AMR_AF=0.0893;AFR_AF=0.0091;EUR_AF=0.1322;SAS_AF=0.093;AA=A|||;VT=SNP
16	13655883	rs1573628	T	C	100	PASS	AC=3488;AF=0.696486;AN=5008;NS=2504;DP=19283;EAS_AF=0.8571;AMR_AF=0.7032;AFR_AF=0.612;EUR_AF=0.5596;SAS_AF=0.7812;AA=T|||;VT=SNP
16	13655884	rs72773580	G	A	100	PASS	AC=195;AF=0.0389377;AN=5008;NS=2504;DP=19187;EAS_AF=0.0159;AMR_AF=0.0447;AFR_AF=0.003;EUR_AF=0.1282;SAS_AF=0.0153;AA=G|||;VT=SNP
16	13656441	rs4356465	C	G	100	PASS	AC=2833;AF=0.565695;AN=5008;NS=2504;DP=13869;EAS_AF=0.8304;AMR_AF=0.572;AFR_AF=0.3601;EUR_AF=0.4165;SAS_AF=0.7198;AA=C|||;VT=SNP
16	13656831	rs12935543	C	T	100	PASS	AC=641;AF=0.127995;AN=5008;NS=2504;DP=21061;EAS_AF=0.0327;AMR_AF=0.1081;AFR_AF=0.2663;EUR_AF=0.1113;SAS_AF=0.0706;AA=N|||;VT=SNP
16	13656885	rs2903308	A	G	100	PASS	AC=3294;AF=0.657748;AN=5008;NS=2504;DP=20285;EAS_AF=0.7986;AMR_AF=0.6686;AFR_AF=0.7171;EUR_AF=0.4821;SAS_AF=0.6053;AA=N|||;VT=SNP
16	13657112	rs62035241	C	A	100	PASS	AC=183;AF=0.0365415;AN=5008;NS=2504;DP=16325;EAS_AF=0.0486;AMR_AF=0.0202;AFR_AF=0.0333;EUR_AF=0.0338;SAS_AF=0.0429;AA=N|||;VT=SNP
16	13657443	rs72773581	C	T	100	PASS	AC=396;AF=0.0790735;AN=5008;NS=2504;DP=14385;EAS_AF=0.1151;AMR_AF=0.0893;AFR_AF=0.0068;EUR_AF=0.1292;SAS_AF=0.0808;AA=C|||;VT=SNP
16	13658506	rs2001025	T	C	100	PASS	AC=4551;AF=0.908746;AN=5008;NS=2504;DP=18751;EAS_AF=0.995;AMR_AF=0.8501;AFR_AF=0.9652;EUR_AF=0.7714;SAS_AF=0.9264;AA=T|||;VT=SNP
16	13658895	rs7188326	T	C	100	PASS	AC=2591;AF=0.517372;AN=5008;NS=2504;DP=14405;EAS_AF=0.7371;AMR_AF=0.562;AFR_AF=0.4168;EUR_AF=0.3708;SAS_AF=0.546;AA=C|||;VT=SNP
16	13659177	rs8063481	C	T	100	PASS	AC=2539;AF=0.506989;AN=5008;NS=2504;DP=14079;EAS_AF=0.7331;AMR_AF=0.5591;AFR_AF=0.3888;EUR_AF=0.3708;SAS_AF=0.5368;AA=T|||;VT=SNP
16	13659188	rs8064185	A	G	100	PASS	AC=2543;AF=0.507788;AN=5008;NS=2504;DP=13623;EAS_AF=0.7371;AMR_AF=0.5591;AFR_AF=0.3888;EUR_AF=0.3708;SAS_AF=0.5368;AA=A|||;VT=SNP
16	13659346	rs8043735	A	G	100	PASS	AC=2581;AF=0.515375;AN=5008;NS=2504;DP=11117;EAS_AF=0.7361;AMR_AF=0.5605;AFR_AF=0.4153;EUR_AF=0.3708;SAS_AF=0.5399;AA=a|||;VT=SNP
16	13659436	rs8063939	C	G	100	PASS	AC=2575;AF=0.514177;AN=5008;NS=2504;DP=14976;EAS_AF=0.7321;AMR_AF=0.5605;AFR_AF=0.416;EUR_AF=0.3708;SAS_AF=0.5368;AA=C|||;VT=SNP
16	13659958	rs62035242	T	C	100	PASS	AC=147;AF=0.029353;AN=5008;NS=2504;DP=13492;EAS_AF=0.0506;AMR_AF=0.0187;AFR_AF=0.0068;EUR_AF=0.0328;SAS_AF=0.0419;AA=T|||;VT=SNP
16	13660106	rs6498432	G	T	100	PASS	AC=2565;AF=0.512181;AN=5008;NS=2504;DP=14749;EAS_AF=0.7302;AMR_AF=0.5605;AFR_AF=0.4153;EUR_AF=0.3708;SAS_AF=0.5297;AA=G|||;VT=SNP
16	13660343	rs12708777	A	C	100	PASS	AC=700;AF=0.139776;AN=5008;NS=2504;DP=20670;EAS_AF=0.1448;AMR_AF=0.0764;AFR_AF=0.0582;EUR_AF=0.164;SAS_AF=0.2648;AA=A|||;VT=SNP
16	13660549	rs1540270	C	T	100	PASS	AC=3072;AF=0.613419;AN=5008;NS=2504;DP=21641;EAS_AF=0.7331;AMR_AF=0.6671;AFR_AF=0.6225;EUR_AF=0.4781;SAS_AF=0.5787;AA=T|||;VT=SNP
16	13660551	rs62035243	C	T	100	PASS	AC=74;AF=0.0147764;AN=5008;NS=2504;DP=21789;EAS_AF=0.0179;AMR_AF=0.0187;AFR_AF=0.0008;EUR_AF=0.0278;SAS_AF=0.0143;AA=C|||;VT=SNP
16	13660572	rs72773585	G	A	100	PASS	AC=391;AF=0.0780751;AN=5008;NS=2504;DP=21333;EAS_AF=0.1171;AMR_AF=0.0893;AFR_AF=0.0068;EUR_AF=0.1272;SAS_AF=0.0757;AA=G|||;VT=SNP
16	13660575	rs1540271	C	T	100	PASS	AC=2566;AF=0.51238;AN=5008;NS=2504;DP=21249;EAS_AF=0.7312;AMR_AF=0.5605;AFR_AF=0.4153;EUR_AF=0.3708;SAS_AF=0.5297;AA=T|||;VT=SNP
16	13660854	rs9936808	G	C	100	PASS	AC=2573;AF=0.513778;AN=5008;NS=2504;DP=20288;EAS_AF=0.7312;AMR_AF=0.5663;AFR_AF=0.416;EUR_AF=0.3708;SAS_AF=0.5317;AA=C|||;VT=SNP
16	13660918	rs9936868	G	T	100	PASS	AC=2563;AF=0.511781;AN=5008;NS=2504;DP=20056;EAS_AF=0.7312;AMR_AF=0.5605;AFR_AF=0.416;EUR_AF=0.3668;SAS_AF=0.5297;AA=G|||;VT=SNP
16	13661190	rs9930070	T	A	100	PASS	AC=2567;AF=0.51258;AN=5008;NS=2504;DP=19518;EAS_AF=0.7312;AMR_AF=0.5605;AFR_AF=0.416;EUR_AF=0.3698;SAS_AF=0.5307;AA=T|||;VT=SNP
16	13661390	rs11647658	G	T	100	PASS	AC=3137;AF=0.626398;AN=5008;NS=2504;DP=17313;EAS_AF=0.7331;AMR_AF=0.6729;AFR_AF=0.6687;EUR_AF=0.4771;SAS_AF=0.5798;AA=C|||;VT=SNP
16	13662670	rs16962377	G	C	100	PASS	AC=392;AF=0.0782748;AN=5008;NS=2504;DP=22983;EAS_AF=0.1181;AMR_AF=0.0893;AFR_AF=0.0068;EUR_AF=0.1272;SAS_AF=0.0757;AA=G|||;VT=SNP
16	13662679	rs16962380	C	T	100	PASS	AC=541;AF=0.108027;AN=5008;NS=2504;DP=23080;EAS_AF=0.1171;AMR_AF=0.0922;AFR_AF=0.1188;EUR_AF=0.1272;SAS_AF=0.0757;AA=C|||;VT=SNP
16	13662895	rs72773589	T	C	100	PASS	AC=540;AF=0.107827;AN=5008;NS=2504;DP=20443;EAS_AF=0.119;AMR_AF=0.0922;AFR_AF=0.1165;EUR_AF=0.1272;SAS_AF=0.0757;AA=T|||;VT=SNP
16	13663029	rs28419457	T	G	100	PASS	AC=2586;AF=0.516374;AN=5008;NS=2504;DP=20652;EAS_AF=0.7381;AMR_AF=0.5605;AFR_AF=0.4191;EUR_AF=0.3708;SAS_AF=0.5378;AA=T|||;VT=SNP
16	13663294	rs9923278	C	T	100	PASS	AC=678;AF=0.135383;AN=5008;NS=2504;DP=20468;EAS_AF=0.1369;AMR_AF=0.0764;AFR_AF=0.0567;EUR_AF=0.162;SAS_AF=0.2546;AA=C|||;VT=SNP
16	13663326	rs13335916	A	G	100	PASS	AC=2595;AF=0.518171;AN=5008;NS=2504;DP=20278;EAS_AF=0.7381;AMR_AF=0.5605;AFR_AF=0.4244;EUR_AF=0.3718;SAS_AF=0.5389;AA=G|||;VT=SNP
16	13663585	rs6498435	G	T	100	PASS	AC=3772;AF=0.753195;AN=5008;NS=2504;DP=21514;EAS_AF=0.8512;AMR_AF=0.768;AFR_AF=0.8472;EUR_AF=0.6074;SAS_AF=0.6646;AA=T|||;VT=SNP
16	13663721	rs6498436	T	C	100	PASS	AC=3258;AF=0.650559;AN=5008;NS=2504;DP=18814;EAS_AF=0.7391;AMR_AF=0.6787;AFR_AF=0.7383;EUR_AF=0.4811;SAS_AF=0.5951;AA=C|||;VT=SNP
16	13663854	rs16962391	A	G	100	PASS	AC=394;AF=0.0786741;AN=5008;NS=2504;DP=22070;EAS_AF=0.12;AMR_AF=0.0893;AFR_AF=0.0068;EUR_AF=0.1272;SAS_AF=0.0757;AA=A|||;VT=SNP
16	13664186	rs62037169	G	A	100	PASS	AC=74;AF=0.0147764;AN=5008;NS=2504;DP=21664;EAS_AF=0.0179;AMR_AF=0.0187;AFR_AF=0.0008;EUR_AF=0.0278;SAS_AF=0.0143;AA=G|||;VT=SNP
16	13664324	rs72773590	G	C	100	PASS	AC=395;AF=0.0788738;AN=5008;NS=2504;DP=15860;EAS_AF=0.121;AMR_AF=0.0908;AFR_AF=0.0068;EUR_AF=0.1243;SAS_AF=0.0777;AA=G|||;VT=SNP
16	13664726	rs7192382	G	C	100	PASS	AC=4461;AF=0.890775;AN=5008;NS=2504;DP=20852;EAS_AF=0.995;AMR_AF=0.8444;AFR_AF=0.9032;EUR_AF=0.7684;SAS_AF=0.9254;AA=C|||;VT=SNP
16	13664898	rs8056758	C	T	100	PASS	AC=584;AF=0.116613;AN=5008;NS=2504;DP=18089;EAS_AF=0.0089;AMR_AF=0.1254;AFR_AF=0.2027;EUR_AF=0.1471;SAS_AF=0.0736;AA=T|||;VT=SNP
16	13664942	rs2226994	G	A	100	PASS	AC=2094;AF=0.418131;AN=5008;NS=2504;DP=17515;EAS_AF=0.2738;AMR_AF=0.2867;AFR_AF=0.5772;EUR_AF=0.3867;SAS_AF=0.4775;AA=A|||;VT=SNP
16	13665077	rs62037170	A	G	100	PASS	AC=77;AF=0.0153754;AN=5008;NS=2504;DP=17873;EAS_AF=0.0198;AMR_AF=0.0187;AFR_AF=0.0015;EUR_AF=0.0278;SAS_AF=0.0143;AA=A|||;VT=SNP
16	13665541	rs9929188	C	T	100	PASS	AC=1586;AF=0.316693;AN=5008;NS=2504;DP=19182;EAS_AF=0.1706;AMR_AF=0.1801;AFR_AF=0.5023;EUR_AF=0.2346;SAS_AF=0.3978;AA=T|||;VT=SNP
16	13665544	rs114342736	T	C	100	PASS	AC=536;AF=0.107029;AN=5008;NS=2504;DP=19327;EAS_AF=0.1399;AMR_AF=0.0303;AFR_AF=0.0257;EUR_AF=0.0577;SAS_AF=0.2883;AA=T|||;VT=SNP
16	13665547	rs9929189	C	T	100	PASS	AC=537;AF=0.107228;AN=5008;NS=2504;DP=19297;EAS_AF=0.1399;AMR_AF=0.0303;AFR_AF=0.0257;EUR_AF=0.0586;SAS_AF=0.2883;AA=c|||;VT=SNP
16	13665563	rs9929196	C	T	100	PASS	AC=1472;AF=0.29393;AN=5008;NS=2504;DP=19490;EAS_AF=0.1687;AMR_AF=0.1787;AFR_AF=0.4206;EUR_AF=0.2326;SAS_AF=0.3967;AA=T|||;VT=SNP
16	13665571	rs9921600	T	A	100	PASS	AC=536;AF=0.107029;AN=5008;NS=2504;DP=19936;EAS_AF=0.1399;AMR_AF=0.0303;AFR_AF=0.0257;EUR_AF=0.0577;SAS_AF=0.2883;AA=T|||;VT=SNP
16	13666011	rs4632116	T	C	100	PASS	AC=2176;AF=0.434505;AN=5008;NS=2504;DP=17802;EAS_AF=0.2649;AMR_AF=0.2925;AFR_AF=0.6536;EUR_AF=0.3678;SAS_AF=0.4826;AA=C|||;VT=SNP
16	13666585	rs16962397	G	A	100	PASS	AC=689;AF=0.13758;AN=5008;NS=2504;DP=18563;EAS_AF=0.1101;AMR_AF=0.1124;AFR_AF=0.1914;EUR_AF=0.1392;SAS_AF=0.1094;AA=G|||;VT=SNP
16	13666589	rs117986348	C	T	100	PASS	AC=58;AF=0.0115815;AN=5008;NS=2504;DP=18607;EAS_AF=0.003;AMR_AF=0.0187;AFR_AF=0.0015;EUR_AF=0.0268;SAS_AF=0.0133;AA=C|||;VT=SNP
16	13666642	rs16962403	C	A	100	PASS	AC=1049;AF=0.209465;AN=5008;NS=2504;DP=19130;EAS_AF=0.247;AMR_AF=0.134;AFR_AF=0.0938;EUR_AF=0.1948;SAS_AF=0.3957;AA=A|||;VT=SNP
16	13666799	rs72773597	C	G	100	PASS	AC=1188;AF=0.23722;AN=5008;NS=2504;DP=19005;EAS_AF=0.249;AMR_AF=0.1369;AFR_AF=0.1952;EUR_AF=0.1958;SAS_AF=0.3957;AA=G|||;VT=SNP
16	13666913	rs16962405	T	C	100	PASS	AC=503;AF=0.100439;AN=5008;NS=2504;DP=17983;EAS_AF=0.1389;AMR_AF=0.0274;AFR_AF=0.0038;EUR_AF=0.0567;SAS_AF=0.2883;AA=T|||;VT=SNP
16	13667093	rs16962406	G	C	100	PASS	AC=549;AF=0.109625;AN=5008;NS=2504;DP=18169;EAS_AF=0.1101;AMR_AF=0.1066;AFR_AF=0.09;EUR_AF=0.1382;SAS_AF=0.1084;AA=C|||;VT=SNP
16	13667193	rs8047115	G	A	100	PASS	AC=2180;AF=0.435304;AN=5008;NS=2504;DP=19716;EAS_AF=0.2669;AMR_AF=0.2925;AFR_AF=0.6536;EUR_AF=0.3708;SAS_AF=0.4816;AA=A|||;VT=SNP
16	13667520	rs7189893	C	A	100	PASS	AC=491;AF=0.0980431;AN=5008;NS=2504;DP=21255;EAS_AF=0.0972;AMR_AF=0.1066;AFR_AF=0.0772;EUR_AF=0.1332;SAS_AF=0.0849;AA=C|||;VT=SNP
16	13667721	rs6498437	A	T	100	PASS	AC=1080;AF=0.215655;AN=5008;NS=2504;DP=20087;EAS_AF=0.25;AMR_AF=0.1354;AFR_AF=0.115;EUR_AF=0.1948;SAS_AF=0.3947;AA=T|||;VT=SNP
16	13667964	rs55760346	C	T	100	PASS	AC=395;AF=0.0788738;AN=5008;NS=2504;DP=20324;EAS_AF=0.0972;AMR_AF=0.1037;AFR_AF=0.0061;EUR_AF=0.1332;SAS_AF=0.0849;AA=g|||;VT=SNP
16	13668172	rs1079716	C	A	100	PASS	AC=2183;AF=0.435903;AN=5008;NS=2504;DP=18787;EAS_AF=0.2669;AMR_AF=0.2925;AFR_AF=0.6536;EUR_AF=0.3728;SAS_AF=0.4826;AA=A|||;VT=SNP
16	13668509	rs4780525	T	C	100	PASS	AC=994;AF=0.198482;AN=5008;NS=2504;DP=18868;EAS_AF=0.0139;AMR_AF=0.1455;AFR_AF=0.4493;EUR_AF=0.1799;SAS_AF=0.1063;AA=T|||;VT=SNP
16	13668618	rs2903365	T	C	100	PASS	AC=2170;AF=0.433307;AN=5008;NS=2504;DP=17968;EAS_AF=0.2669;AMR_AF=0.2911;AFR_AF=0.6445;EUR_AF=0.3738;SAS_AF=0.4816;AA=C|||;VT=SNP
16	13668646	rs4389129	A	G	100	PASS	AC=569;AF=0.113618;AN=5008;NS=2504;DP=17590;EAS_AF=0.1379;AMR_AF=0.0317;AFR_AF=0.053;EUR_AF=0.0567;SAS_AF=0.2873;AA=A|||;VT=SNP
16	13668780	rs13335697	A	G	100	PASS	AC=1184;AF=0.236422;AN=5008;NS=2504;DP=17452;EAS_AF=0.2351;AMR_AF=0.1441;AFR_AF=0.2209;EUR_AF=0.1899;SAS_AF=0.3722;AA=A|||;VT=SNP
16	13669189	rs13331468	G	A	100	PASS	AC=509;AF=0.101637;AN=5008;NS=2504;DP=16656;EAS_AF=0.1379;AMR_AF=0.0274;AFR_AF=0.0038;EUR_AF=0.0567;SAS_AF=0.2955;AA=g|||;VT=SNP
16	13669318	rs13331516	G	T	100	PASS	AC=501;AF=0.10004;AN=5008;NS=2504;DP=16670;EAS_AF=0.1379;AMR_AF=0.0274;AFR_AF=0.0038;EUR_AF=0.0567;SAS_AF=0.2873;AA=G|||;VT=SNP
16	13669341	rs72775303	A	G	100	PASS	AC=581;AF=0.116014;AN=5008;NS=2504;DP=16306;EAS_AF=0.0972;AMR_AF=0.1124;AFR_AF=0.1422;EUR_AF=0.1332;SAS_AF=0.0849;AA=A|||;VT=SNP
16	13669583	rs73508214	G	A	100	PASS	AC=605;AF=0.120807;AN=5008;NS=2504;DP=12237;EAS_AF=0.1389;AMR_AF=0.0346;AFR_AF=0.0794;EUR_AF=0.0577;SAS_AF=0.2843;AA=A|||;VT=SNP
16	13669586	rs75031178	T	C	100	PASS	AC=604;AF=0.120607;AN=5008;NS=2504;DP=12147;EAS_AF=0.1389;AMR_AF=0.0346;AFR_AF=0.0794;EUR_AF=0.0567;SAS_AF=0.2843;AA=C|||;VT=SNP
16	13669616	rs16953168	T	C	100	PASS	AC=1304;AF=0.260383;AN=5008;NS=2504;DP=12154;EAS_AF=0.2361;AMR_AF=0.147;AFR_AF=0.3086;EUR_AF=0.1909;SAS_AF=0.3722;AA=C|||;VT=SNP
16	13669921	rs73508215	A	G	100	PASS	AC=569;AF=0.113618;AN=5008;NS=2504;DP=12503;EAS_AF=0.1379;AMR_AF=0.0317;AFR_AF=0.053;EUR_AF=0.0567;SAS_AF=0.2873;AA=A|||;VT=SNP
16	13669956	rs148374997	A	C	100	PASS	AC=233;AF=0.0465256;AN=5008;NS=2504;DP=15611;EAS_AF=0.002;AMR_AF=0.2118;AFR_AF=0.0023;EUR_AF=0.0437;SAS_AF=0.0378;AA=A|||;VT=SNP
16	13670002	rs12599737	A	G	100	PASS	AC=2172;AF=0.433706;AN=5008;NS=2504;DP=13803;EAS_AF=0.2659;AMR_AF=0.2925;AFR_AF=0.6467;EUR_AF=0.3728;SAS_AF=0.4816;AA=G|||;VT=SNP
16	13670027	rs141555490	T	C	100	PASS	AC=502;AF=0.10024;AN=5008;NS=2504;DP=14396;EAS_AF=0.1389;AMR_AF=0.0274;AFR_AF=0.0038;EUR_AF=0.0567;SAS_AF=0.2873;AA=T|||;VT=SNP
16	13670797	rs4352034	A	G	100	PASS	AC=2162;AF=0.431709;AN=5008;NS=2504;DP=11162;EAS_AF=0.2669;AMR_AF=0.2911;AFR_AF=0.6384;EUR_AF=0.3728;SAS_AF=0.4826;AA=a|||;VT=SNP
16	13670907	rs2866723	C	T	100	PASS	AC=2165;AF=0.432308;AN=5008;NS=2504;DP=15540;EAS_AF=0.2659;AMR_AF=0.2925;AFR_AF=0.6407;EUR_AF=0.3728;SAS_AF=0.4826;AA=T|||;VT=SNP
16	13671055	rs12446286	C	G	100	PASS	AC=501;AF=0.10004;AN=5008;NS=2504;DP=15215;EAS_AF=0.1379;AMR_AF=0.0274;AFR_AF=0.0038;EUR_AF=0.0567;SAS_AF=0.2873;AA=C|||;VT=SNP
16	13671291	rs2903366	A	G	100	PASS	AC=783;AF=0.15635;AN=5008;NS=2504;DP=18532;EAS_AF=0.0139;AMR_AF=0.1369;AFR_AF=0.2958;EUR_AF=0.1779;SAS_AF=0.1063;AA=A|||;VT=SNP
16	13671871	rs12447070	C	A	100	PASS	AC=502;AF=0.10024;AN=5008;NS=2504;DP=19617;EAS_AF=0.1379;AMR_AF=0.0274;AFR_AF=0.0038;EUR_AF=0.0567;SAS_AF=0.2883;AA=C|||;VT=SNP
16	13671944	rs8051217	T	C	100	PASS	AC=1237;AF=0.247005;AN=5008;NS=2504;DP=19529;EAS_AF=0.2371;AMR_AF=0.1427;AFR_AF=0.2595;EUR_AF=0.1909;SAS_AF=0.3722;AA=C|||;VT=SNP
16	13671953	rs6498438	C	T	100	PASS	AC=2161;AF=0.43151;AN=5008;NS=2504;DP=19558;EAS_AF=0.2679;AMR_AF=0.2911;AFR_AF=0.6384;EUR_AF=0.3718;SAS_AF=0.4816;AA=T|||;VT=SNP
16	13672022	rs8045026	G	A	100	PASS	AC=1225;AF=0.244609;AN=5008;NS=2504;DP=19548;EAS_AF=0.2351;AMR_AF=0.1427;AFR_AF=0.2519;EUR_AF=0.1909;SAS_AF=0.3722;AA=A|||;VT=SNP
16	13672107	rs28626863	A	C	100	PASS	AC=497;AF=0.0992412;AN=5008;NS=2504;DP=19755;EAS_AF=0.1379;AMR_AF=0.0245;AFR_AF=0.0023;EUR_AF=0.0567;SAS_AF=0.2873;AA=A|||;VT=SNP
16	13672500	rs6498439	T	C	100	PASS	AC=2065;AF=0.41234;AN=5008;NS=2504;DP=17678;EAS_AF=0.2659;AMR_AF=0.2867;AFR_AF=0.5696;EUR_AF=0.3718;SAS_AF=0.4816;AA=C|||;VT=SNP
16	13672982	rs12447878	C	T	100	PASS	AC=637;AF=0.127196;AN=5008;NS=2504;DP=20534;EAS_AF=0.1379;AMR_AF=0.0303;AFR_AF=0.1044;EUR_AF=0.0577;SAS_AF=0.2873;AA=C|||;VT=SNP
16	13673016	rs12445096	A	T	100	PASS	AC=637;AF=0.127196;AN=5008;NS=2504;DP=20301;EAS_AF=0.1379;AMR_AF=0.0303;AFR_AF=0.1044;EUR_AF=0.0577;SAS_AF=0.2873;AA=A|||;VT=SNP
16	13673040	rs72775306	G	A	100	PASS	AC=491;AF=0.0980431;AN=5008;NS=2504;DP=19856;EAS_AF=0.0972;AMR_AF=0.1066;AFR_AF=0.0772;EUR_AF=0.1332;SAS_AF=0.0849;AA=G|||;VT=SNP
16	13673389	rs12447987	C	T	100	PASS	AC=643;AF=0.128395;AN=5008;NS=2504;DP=20569;EAS_AF=0.1379;AMR_AF=0.0303;AFR_AF=0.1089;EUR_AF=0.0577;SAS_AF=0.2873;AA=C|||;VT=SNP
16	13673701	rs72775307	C	A	100	PASS	AC=439;AF=0.0876597;AN=5008;NS=2504;DP=18123;EAS_AF=0.0972;AMR_AF=0.1066;AFR_AF=0.0378;EUR_AF=0.1332;SAS_AF=0.0849;AA=C|||;VT=SNP
16	13673796	rs72775308	C	T	100	PASS	AC=395;AF=0.0788738;AN=5008;NS=2504;DP=18525;EAS_AF=0.0972;AMR_AF=0.1037;AFR_AF=0.0061;EUR_AF=0.1332;SAS_AF=0.0849;AA=C|||;VT=SNP
16	13674481	rs72775309	T	C	100	PASS	AC=580;AF=0.115815;AN=5008;NS=2504;DP=17856;EAS_AF=0.0972;AMR_AF=0.1124;AFR_AF=0.1415;EUR_AF=0.1332;SAS_AF=0.0849;AA=T|||;VT=SNP
16	13674927	rs1015991	T	A	100	PASS	AC=594;AF=0.11861;AN=5008;NS=2504;DP=18353;EAS_AF=0.0972;AMR_AF=0.1167;AFR_AF=0.1415;EUR_AF=0.1431;SAS_AF=0.0859;AA=t|||;VT=SNP
16	13675207	rs16962423	G	T	100	PASS	AC=502;AF=0.10024;AN=5008;NS=2504;DP=20702;EAS_AF=0.1379;AMR_AF=0.0274;AFR_AF=0.0038;EUR_AF=0.0567;SAS_AF=0.2883;AA=g|||;VT=SNP
16	13675335	rs7205621	G	C	100	PASS	AC=2126;AF=0.424521;AN=5008;NS=2504;DP=19656;EAS_AF=0.2649;AMR_AF=0.2911;AFR_AF=0.6142;EUR_AF=0.3718;SAS_AF=0.4816;AA=N|||;VT=SNP
16	13675449	rs28595324	T	C	100	PASS	AC=683;AF=0.136382;AN=5008;NS=2504;DP=19536;EAS_AF=0.1558;AMR_AF=0.036;AFR_AF=0.1172;EUR_AF=0.0616;SAS_AF=0.2904;AA=N|||;VT=SNP
16	13675687	rs12446943	A	T	100	PASS	AC=501;AF=0.10004;AN=5008;NS=2504;DP=19455;EAS_AF=0.1379;AMR_AF=0.0274;AFR_AF=0.0038;EUR_AF=0.0567;SAS_AF=0.2873;AA=A|||;VT=SNP
16	13675795	rs7190295	A	G	100	PASS	AC=2125;AF=0.424321;AN=5008;NS=2504;DP=21111;EAS_AF=0.2649;AMR_AF=0.2911;AFR_AF=0.6142;EUR_AF=0.3708;SAS_AF=0.4816;AA=G|||;VT=SNP
16	13675997	rs9924768	C	G	100	PASS	AC=501;AF=0.10004;AN=5008;NS=2504;DP=19442;EAS_AF=0.1379;AMR_AF=0.0274;AFR_AF=0.0038;EUR_AF=0.0567;SAS_AF=0.2873;AA=C|||;VT=SNP
16	13676497	rs8048665	G	A	100	PASS	AC=528;AF=0.105431;AN=5008;NS=2504;DP=17777;EAS_AF=0.0972;AMR_AF=0.1124;AFR_AF=0.1021;EUR_AF=0.1332;SAS_AF=0.0849;AA=G|||;VT=SNP
16	13676894	rs79203644	G	A	100	PASS	AC=643;AF=0.128395;AN=5008;NS=2504;DP=20547;EAS_AF=0.1369;AMR_AF=0.0303;AFR_AF=0.1097;EUR_AF=0.0577;SAS_AF=0.2873;AA=A|||;VT=SNP
16	13677330	rs151334794	T	G	100	PASS	AC=500;AF=0.0998403;AN=5008;NS=2504;DP=18001;EAS_AF=0.1369;AMR_AF=0.0274;AFR_AF=0.0038;EUR_AF=0.0567;SAS_AF=0.2873;AA=T|||;VT=SNP
16	13677910	rs28414237	T	C	100	PASS	AC=500;AF=0.0998403;AN=5008;NS=2504;DP=10480;EAS_AF=0.1369;AMR_AF=0.0274;AFR_AF=0.0038;EUR_AF=0.0567;SAS_AF=0.2873;AA=T|||;VT=SNP
16	13678681	rs10492774	A	C	100	PASS	AC=2346;AF=0.46845;AN=5008;NS=2504;DP=17682;EAS_AF=0.2718;AMR_AF=0.3444;AFR_AF=0.6445;EUR_AF=0.493;SAS_AF=0.4959;AA=C|||;VT=SNP
16	13678756	rs12103072	G	C	100	PASS	AC=632;AF=0.126198;AN=5008;NS=2504;DP=19575;EAS_AF=0.1548;AMR_AF=0.036;AFR_AF=0.0794;EUR_AF=0.0616;SAS_AF=0.2904;AA=C|||;VT=SNP
16	13679036	rs9928670	A	G	100	PASS	AC=633;AF=0.126398;AN=5008;NS=2504;DP=17786;EAS_AF=0.1558;AMR_AF=0.036;AFR_AF=0.0794;EUR_AF=0.0616;SAS_AF=0.2904;AA=G|||;VT=SNP
16	13679190	rs9938150	G	A	100	PASS	AC=633;AF=0.126398;AN=5008;NS=2504;DP=18836;EAS_AF=0.1558;AMR_AF=0.036;AFR_AF=0.0794;EUR_AF=0.0616;SAS_AF=0.2904;AA=A|||;VT=SNP
16	13680121	rs12922497	T	G	100	PASS	AC=629;AF=0.125599;AN=5008;NS=2504;DP=9807;EAS_AF=0.0109;AMR_AF=0.111;AFR_AF=0.2564;EUR_AF=0.1233;SAS_AF=0.0798;AA=T|||;VT=SNP
16	13680638	rs4781508	T	C	100	PASS	AC=500;AF=0.0998403;AN=5008;NS=2504;DP=19330;EAS_AF=0.1369;AMR_AF=0.0274;AFR_AF=0.0038;EUR_AF=0.0567;SAS_AF=0.2873;AA=T|||;VT=SNP
16	13680933	rs10492773	C	G	100	PASS	AC=614;AF=0.122604;AN=5008;NS=2504;DP=16761;EAS_AF=0.0962;AMR_AF=0.1196;AFR_AF=0.1558;EUR_AF=0.1431;SAS_AF=0.0859;AA=C|||;VT=SNP
16	13682083	rs77732718	T	A	100	PASS	AC=604;AF=0.120607;AN=5008;NS=2504;DP=18830;EAS_AF=0.1369;AMR_AF=0.0303;AFR_AF=0.0809;EUR_AF=0.0577;SAS_AF=0.2863;AA=A|||;VT=SNP
16	13683170	rs7199844	G	A	100	PASS	AC=327;AF=0.0652955;AN=5008;NS=2504;DP=19439;EAS_AF=0.0079;AMR_AF=0.0749;AFR_AF=0.0477;EUR_AF=0.165;SAS_AF=0.0389;AA=G|||;VT=SNP
16	13683436	rs35912056	C	T	100	PASS	AC=327;AF=0.0652955;AN=5008;NS=2504;DP=17086;EAS_AF=0.0079;AMR_AF=0.0749;AFR_AF=0.0477;EUR_AF=0.165;SAS_AF=0.0389;AA=C|||;VT=SNP
16	13683739	rs58242525	C	G	100	PASS	AC=611;AF=0.122005;AN=5008;NS=2504;DP=20585;EAS_AF=0.0962;AMR_AF=0.1196;AFR_AF=0.152;EUR_AF=0.1451;SAS_AF=0.0859;AA=C|||;VT=SNP
16	13684422	rs35643467	C	A	100	PASS	AC=322;AF=0.0642971;AN=5008;NS=2504;DP=20222;EAS_AF=0.0079;AMR_AF=0.072;AFR_AF=0.0477;EUR_AF=0.162;SAS_AF=0.0389;AA=C|||;VT=SNP
16	13684451	rs62037186	A	C	100	PASS	AC=633;AF=0.126398;AN=5008;NS=2504;DP=19892;EAS_AF=0.1567;AMR_AF=0.036;AFR_AF=0.0787;EUR_AF=0.0616;SAS_AF=0.2904;AA=C|||;VT=SNP
16	13684862	rs62037188	G	A	100	PASS	AC=632;AF=0.126198;AN=5008;NS=2504;DP=20045;EAS_AF=0.1558;AMR_AF=0.036;AFR_AF=0.0787;EUR_AF=0.0616;SAS_AF=0.2904;AA=G|||;VT=SNP
16	13685115	rs62037189	A	G	100	PASS	AC=632;AF=0.126198;AN=5008;NS=2504;DP=20354;EAS_AF=0.1558;AMR_AF=0.036;AFR_AF=0.0787;EUR_AF=0.0616;SAS_AF=0.2904;AA=G|||;VT=SNP
16	13685510	rs8055911	T	C	100	PASS	AC=2228;AF=0.444888;AN=5008;NS=2504;DP=17100;EAS_AF=0.2738;AMR_AF=0.3271;AFR_AF=0.5719;EUR_AF=0.4831;SAS_AF=0.4939;AA=C|||;VT=SNP
16	13685885	rs12930350	C	T	100	PASS	AC=342;AF=0.0682907;AN=5008;NS=2504;DP=13140;EAS_AF=0.0079;AMR_AF=0.0793;AFR_AF=0.0484;EUR_AF=0.175;SAS_AF=0.0399;AA=C|||;VT=SNP
16	13686168	rs75138743	G	C	100	PASS	AC=595;AF=0.11881;AN=5008;NS=2504;DP=18358;EAS_AF=0.1369;AMR_AF=0.0288;AFR_AF=0.0779;EUR_AF=0.0527;SAS_AF=0.2873;AA=C|||;VT=SNP
16	13686541	rs72775314	A	T	100	PASS	AC=404;AF=0.0806709;AN=5008;NS=2504;DP=20348;EAS_AF=0.0952;AMR_AF=0.1037;AFR_AF=0.0136;EUR_AF=0.1332;SAS_AF=0.0859;AA=A|||;VT=SNP
16	13686984	rs67568710	G	A	100	PASS	AC=589;AF=0.117612;AN=5008;NS=2504;DP=20504;EAS_AF=0.0962;AMR_AF=0.1182;AFR_AF=0.1445;EUR_AF=0.1332;SAS_AF=0.0869;AA=G|||;VT=SNP
16	13687791	rs9933519	G	A	100	PASS	AC=600;AF=0.119808;AN=5008;NS=2504;DP=20206;EAS_AF=0.1369;AMR_AF=0.0303;AFR_AF=0.0772;EUR_AF=0.0577;SAS_AF=0.2873;AA=G|||;VT=SNP
16	13687912	rs4781509	C	T	100	PASS	AC=328;AF=0.0654952;AN=5008;NS=2504;DP=17673;EAS_AF=0.0079;AMR_AF=0.0749;AFR_AF=0.0477;EUR_AF=0.166;SAS_AF=0.0389;AA=C|||;VT=SNP
16	13688453	rs12102475	A	G	100	PASS	AC=599;AF=0.119609;AN=5008;NS=2504;DP=19599;EAS_AF=0.1369;AMR_AF=0.0303;AFR_AF=0.0764;EUR_AF=0.0577;SAS_AF=0.2873;AA=A|||;VT=SNP
16	13688798	rs72775316	G	C	100	PASS	AC=444;AF=0.0886581;AN=5008;NS=2504;DP=19214;EAS_AF=0.0933;AMR_AF=0.111;AFR_AF=0.0333;EUR_AF=0.1431;SAS_AF=0.0869;AA=G|||;VT=SNP
16	13689053	rs4781510	C	A	100	PASS	AC=495;AF=0.0988419;AN=5008;NS=2504;DP=19699;EAS_AF=0.1369;AMR_AF=0.0245;AFR_AF=0.0015;EUR_AF=0.0567;SAS_AF=0.2873;AA=C|||;VT=SNP
16	13689060	rs6498441	A	T	100	PASS	AC=692;AF=0.138179;AN=5008;NS=2504;DP=19833;EAS_AF=0.0933;AMR_AF=0.1167;AFR_AF=0.2262;EUR_AF=0.1332;SAS_AF=0.0859;AA=A|||;VT=SNP
16	13689354	rs9936823	G	T	100	PASS	AC=603;AF=0.120407;AN=5008;NS=2504;DP=20006;EAS_AF=0.1369;AMR_AF=0.0303;AFR_AF=0.0802;EUR_AF=0.0577;SAS_AF=0.2863;AA=T|||;VT=SNP
16	13689504	rs28613444	C	T	100	PASS	AC=547;AF=0.109225;AN=5008;NS=2504;DP=20842;EAS_AF=0.1369;AMR_AF=0.0288;AFR_AF=0.0386;EUR_AF=0.0567;SAS_AF=0.2873;AA=T|||;VT=SNP
16	13690225	rs16962442	G	C	100	PASS	AC=628;AF=0.125399;AN=5008;NS=2504;DP=18001;EAS_AF=0.0933;AMR_AF=0.1182;AFR_AF=0.1694;EUR_AF=0.1421;SAS_AF=0.0869;AA=G|||;VT=SNP
16	13690317	rs76682733	G	T	100	PASS	AC=965;AF=0.192692;AN=5008;NS=2504;DP=18071;EAS_AF=0.3829;AMR_AF=0.317;AFR_AF=0.0333;EUR_AF=0.1213;SAS_AF=0.1973;AA=G|||;VT=SNP
16	13690452	rs8060039	C	T	100	PASS	AC=2220;AF=0.443291;AN=5008;NS=2504;DP=18177;EAS_AF=0.2698;AMR_AF=0.3256;AFR_AF=0.5673;EUR_AF=0.4831;SAS_AF=0.4969;AA=T|||;VT=SNP
16	13691078	rs12920544	C	T	100	PASS	AC=342;AF=0.0682907;AN=5008;NS=2504;DP=18107;EAS_AF=0.0079;AMR_AF=0.0778;AFR_AF=0.0484;EUR_AF=0.1759;SAS_AF=0.0399;AA=C|||;VT=SNP
16	13691170	rs9922731	C	T	100	PASS	AC=599;AF=0.119609;AN=5008;NS=2504;DP=17614;EAS_AF=0.1369;AMR_AF=0.0303;AFR_AF=0.0764;EUR_AF=0.0577;SAS_AF=0.2873;AA=T|||;VT=SNP
16	13691399	rs4780526	C	G	100	PASS	AC=498;AF=0.0994409;AN=5008;NS=2504;DP=19096;EAS_AF=0.1369;AMR_AF=0.0274;AFR_AF=0.0038;EUR_AF=0.0567;SAS_AF=0.2853;AA=C|||;VT=SNP
16	13691414	rs4780527	G	A	100	PASS	AC=500;AF=0.0998403;AN=5008;NS=2504;DP=18772;EAS_AF=0.1369;AMR_AF=0.0274;AFR_AF=0.0038;EUR_AF=0.0567;SAS_AF=0.2873;AA=G|||;VT=SNP
16	13691543	rs17373093	A	T	100	PASS	AC=342;AF=0.0682907;AN=5008;NS=2504;DP=20563;EAS_AF=0.0089;AMR_AF=0.0778;AFR_AF=0.0484;EUR_AF=0.175;SAS_AF=0.0399;AA=A|||;VT=SNP
16	13691585	rs4780528	C	T	100	PASS	AC=500;AF=0.0998403;AN=5008;NS=2504;DP=19616;EAS_AF=0.1369;AMR_AF=0.0274;AFR_AF=0.0038;EUR_AF=0.0567;SAS_AF=0.2873;AA=C|||;VT=SNP
16	13691784	rs55678910	C	T	100	PASS	AC=394;AF=0.0786741;AN=5008;NS=2504;DP=21306;EAS_AF=0.0933;AMR_AF=0.1037;AFR_AF=0.0076;EUR_AF=0.1332;SAS_AF=0.0859;AA=C|||;VT=SNP
16	13692488	rs13337213	A	G	100	PASS	AC=664;AF=0.132588;AN=5008;NS=2504;DP=18189;EAS_AF=0.1488;AMR_AF=0.0303;AFR_AF=0.0938;EUR_AF=0.0626;SAS_AF=0.3129;AA=A|||;VT=SNP
16	13692626	rs11860986	C	T	100	PASS	AC=2338;AF=0.466853;AN=5008;NS=2504;DP=17913;EAS_AF=0.2708;AMR_AF=0.3401;AFR_AF=0.6437;EUR_AF=0.4881;SAS_AF=0.498;AA=T|||;VT=SNP
16	13692721	rs13332243	C	T	100	PASS	AC=599;AF=0.119609;AN=5008;NS=2504;DP=19072;EAS_AF=0.1369;AMR_AF=0.0303;AFR_AF=0.0764;EUR_AF=0.0577;SAS_AF=0.2873;AA=C|||;VT=SNP
16	13692996	rs28854234	C	A	100	PASS	AC=593;AF=0.118411;AN=5008;NS=2504;DP=14965;EAS_AF=0.1369;AMR_AF=0.0288;AFR_AF=0.0764;EUR_AF=0.0527;SAS_AF=0.2873;AA=C|||;VT=SNP
16	13693630	rs72775321	G	A	100	PASS	AC=401;AF=0.0800719;AN=5008;NS=2504;DP=15415;EAS_AF=0.0933;AMR_AF=0.1037;AFR_AF=0.0136;EUR_AF=0.1322;SAS_AF=0.0859;AA=G|||;VT=SNP
16	13694048	rs9921430	A	G	100	PASS	AC=624;AF=0.124601;AN=5008;NS=2504;DP=16948;EAS_AF=0.1558;AMR_AF=0.0346;AFR_AF=0.0772;EUR_AF=0.0567;SAS_AF=0.2904;AA=A|||;VT=SNP
16	13694183	rs17278552	A	G	100	PASS	AC=347;AF=0.0692891;AN=5008;NS=2504;DP=19461;EAS_AF=0.0079;AMR_AF=0.0793;AFR_AF=0.0484;EUR_AF=0.1799;SAS_AF=0.0399;AA=A|||;VT=SNP
16	13694281	rs62037192	T	A	100	PASS	AC=629;AF=0.125599;AN=5008;NS=2504;DP=18982;EAS_AF=0.1558;AMR_AF=0.0346;AFR_AF=0.0809;EUR_AF=0.0567;SAS_AF=0.2904;AA=A|||;VT=SNP
16	13694320	rs9930829	G	A	100	PASS	AC=494;AF=0.0986422;AN=5008;NS=2504;DP=17106;EAS_AF=0.1369;AMR_AF=0.0259;AFR_AF=0.0038;EUR_AF=0.0517;SAS_AF=0.2873;AA=G|||;VT=SNP
16	13694343	rs28636593	C	T	100	PASS	AC=624;AF=0.124601;AN=5008;NS=2504;DP=16432;EAS_AF=0.1558;AMR_AF=0.0346;AFR_AF=0.0772;EUR_AF=0.0567;SAS_AF=0.2904;AA=C|||;VT=SNP
16	13694705	rs9922007	A	C	100	PASS	AC=629;AF=0.125599;AN=5008;NS=2504;DP=20131;EAS_AF=0.1558;AMR_AF=0.0346;AFR_AF=0.0809;EUR_AF=0.0567;SAS_AF=0.2904;AA=C|||;VT=SNP
16	13694911	rs16962443	G	C	100	PASS	AC=593;AF=0.118411;AN=5008;NS=2504;DP=22457;EAS_AF=0.1369;AMR_AF=0.0288;AFR_AF=0.0764;EUR_AF=0.0527;SAS_AF=0.2873;AA=G|||;VT=SNP
16	13694974	rs72775323	T	G	100	PASS	AC=402;AF=0.0802716;AN=5008;NS=2504;DP=22088;EAS_AF=0.0933;AMR_AF=0.1037;AFR_AF=0.0136;EUR_AF=0.1322;SAS_AF=0.0869;AA=T|||;VT=SNP
16	13695212	rs13335872	G	T	100	PASS	AC=494;AF=0.0986422;AN=5008;NS=2504;DP=18779;EAS_AF=0.1369;AMR_AF=0.0259;AFR_AF=0.0038;EUR_AF=0.0517;SAS_AF=0.2873;AA=G|||;VT=SNP
16	13695367	rs55785159	G	T	100	PASS	AC=550;AF=0.109824;AN=5008;NS=2504;DP=18733;EAS_AF=0.0933;AMR_AF=0.1138;AFR_AF=0.121;EUR_AF=0.1322;SAS_AF=0.0859;AA=G|||;VT=SNP
16	13696829	rs62037193	T	A	100	PASS	AC=623;AF=0.124401;AN=5008;NS=2504;DP=18710;EAS_AF=0.1558;AMR_AF=0.0346;AFR_AF=0.0764;EUR_AF=0.0567;SAS_AF=0.2904;AA=A|||;VT=SNP
16	13697975	rs9927368	C	A	100	PASS	AC=1569;AF=0.313299;AN=5008;NS=2504;DP=21065;EAS_AF=0.256;AMR_AF=0.2291;AFR_AF=0.2821;EUR_AF=0.3698;SAS_AF=0.4162;AA=A|||;VT=SNP
16	13698123	rs11642792	C	G	100	PASS	AC=350;AF=0.0698882;AN=5008;NS=2504;DP=18611;EAS_AF=0.0089;AMR_AF=0.0793;AFR_AF=0.0492;EUR_AF=0.1809;SAS_AF=0.0399;AA=C|||;VT=SNP
16	13698305	rs62037195	G	C	100	PASS	AC=619;AF=0.123602;AN=5008;NS=2504;DP=19941;EAS_AF=0.1558;AMR_AF=0.0346;AFR_AF=0.0734;EUR_AF=0.0567;SAS_AF=0.2904;AA=C|||;VT=SNP
16	13698706	rs9938608	A	G	100	PASS	AC=562;AF=0.11222;AN=5008;NS=2504;DP=15480;EAS_AF=0.1558;AMR_AF=0.0331;AFR_AF=0.0318;EUR_AF=0.0557;SAS_AF=0.2904;AA=G|||;VT=SNP
16	13698814	rs118076452	G	C	100	PASS	AC=116;AF=0.0231629;AN=5008;NS=2504;DP=16070;EAS_AF=0.002;AMR_AF=0.0202;AFR_AF=0.0015;EUR_AF=0.0457;SAS_AF=0.0532;AA=G|||;VT=SNP
16	13698827	rs6498442	C	G	100	PASS	AC=2414;AF=0.482029;AN=5008;NS=2504;DP=16221;EAS_AF=0.2708;AMR_AF=0.3429;AFR_AF=0.6974;EUR_AF=0.493;SAS_AF=0.4959;AA=G|||;VT=SNP
16	13699212	rs16962450	T	G	100	PASS	AC=531;AF=0.10603;AN=5008;NS=2504;DP=20174;EAS_AF=0.1369;AMR_AF=0.0288;AFR_AF=0.0265;EUR_AF=0.0567;SAS_AF=0.2873;AA=T|||;VT=SNP
16	13699235	rs4781511	C	G	100	PASS	AC=1623;AF=0.324081;AN=5008;NS=2504;DP=20533;EAS_AF=0.2599;AMR_AF=0.2305;AFR_AF=0.3192;EUR_AF=0.3708;SAS_AF=0.4151;AA=G|||;VT=SNP
16	13700007	rs13335405	G	A	100	PASS	AC=494;AF=0.0986422;AN=5008;NS=2504;DP=18232;EAS_AF=0.1369;AMR_AF=0.0259;AFR_AF=0.0038;EUR_AF=0.0517;SAS_AF=0.2873;AA=G|||;VT=SNP
16	13700068	rs13335696	C	T	100	PASS	AC=557;AF=0.111222;AN=5008;NS=2504;DP=16312;EAS_AF=0.1548;AMR_AF=0.0331;AFR_AF=0.028;EUR_AF=0.0567;SAS_AF=0.2904;AA=C|||;VT=SNP
16	13700227	rs72775326	A	G	100	PASS	AC=467;AF=0.0932508;AN=5008;NS=2504;DP=11336;EAS_AF=0.0933;AMR_AF=0.1066;AFR_AF=0.0613;EUR_AF=0.1322;SAS_AF=0.0869;AA=A|||;VT=SNP
16	13700395	rs28710192	T	C	100	PASS	AC=563;AF=0.11242;AN=5008;NS=2504;DP=16470;EAS_AF=0.1558;AMR_AF=0.0331;AFR_AF=0.0318;EUR_AF=0.0567;SAS_AF=0.2904;AA=C|||;VT=SNP
16	13700726	rs62037198	A	G	100	PASS	AC=561;AF=0.112021;AN=5008;NS=2504;DP=17499;EAS_AF=0.1558;AMR_AF=0.0331;AFR_AF=0.031;EUR_AF=0.0557;SAS_AF=0.2904;AA=G|||;VT=SNP
16	13700830	rs28638353	C	G	100	PASS	AC=494;AF=0.0986422;AN=5008;NS=2504;DP=19627;EAS_AF=0.1369;AMR_AF=0.0259;AFR_AF=0.0038;EUR_AF=0.0517;SAS_AF=0.2873;AA=C|||;VT=SNP
16	13701374	rs1005410	C	A	100	PASS	AC=4216;AF=0.841853;AN=5008;NS=2504;DP=20050;EAS_AF=0.9772;AMR_AF=0.7622;AFR_AF=0.938;EUR_AF=0.5775;SAS_AF=0.9008;AA=c|||;VT=SNP
16	13701431	rs12447678	G	C	100	PASS	AC=495;AF=0.0988419;AN=5008;NS=2504;DP=18118;EAS_AF=0.1369;AMR_AF=0.0274;AFR_AF=0.0038;EUR_AF=0.0517;SAS_AF=0.2873;AA=G|||;VT=SNP
16	13701941	rs67012323	C	T	100	PASS	AC=625;AF=0.1248;AN=5008;NS=2504;DP=15340;EAS_AF=0.0933;AMR_AF=0.1167;AFR_AF=0.1762;EUR_AF=0.1322;SAS_AF=0.0859;AA=C|||;VT=SNP
16	13702528	rs13338709	C	G	100	PASS	AC=530;AF=0.105831;AN=5008;NS=2504;DP=17263;EAS_AF=0.1369;AMR_AF=0.0274;AFR_AF=0.0272;EUR_AF=0.0517;SAS_AF=0.2914;AA=C|||;VT=SNP
16	13702864	rs13336057	T	G	100	PASS	AC=567;AF=0.113219;AN=5008;NS=2504;DP=17915;EAS_AF=0.1558;AMR_AF=0.0346;AFR_AF=0.028;EUR_AF=0.0606;SAS_AF=0.2945;AA=T|||;VT=SNP
16	13703573	rs28587370	A	C	100	PASS	AC=569;AF=0.113618;AN=5008;NS=2504;DP=18617;EAS_AF=0.1587;AMR_AF=0.0331;AFR_AF=0.0318;EUR_AF=0.0557;SAS_AF=0.2945;AA=C|||;VT=SNP
16	13703693	rs7184684	A	G	100	PASS	AC=2413;AF=0.481829;AN=5008;NS=2504;DP=16849;EAS_AF=0.2718;AMR_AF=0.3429;AFR_AF=0.6952;EUR_AF=0.493;SAS_AF=0.4969;AA=G|||;VT=SNP
16	13703913	rs8052971	T	C	100	PASS	AC=402;AF=0.0802716;AN=5008;NS=2504;DP=14305;EAS_AF=0.0933;AMR_AF=0.1037;AFR_AF=0.0136;EUR_AF=0.1332;SAS_AF=0.0859;AA=T|||;VT=SNP
16	13705144	rs13332543	G	A	100	PASS	AC=498;AF=0.0994409;AN=5008;NS=2504;DP=18921;EAS_AF=0.1369;AMR_AF=0.0259;AFR_AF=0.0038;EUR_AF=0.0517;SAS_AF=0.2914;AA=G|||;VT=SNP
16	13705711	rs35677437	G	A	100	PASS	AC=348;AF=0.0694888;AN=5008;NS=2504;DP=15997;EAS_AF=0.0089;AMR_AF=0.0778;AFR_AF=0.0492;EUR_AF=0.1809;SAS_AF=0.0389;AA=G|||;VT=SNP
16	13705713	rs28465069	T	C	100	PASS	AC=498;AF=0.0994409;AN=5008;NS=2504;DP=15956;EAS_AF=0.1369;AMR_AF=0.0259;AFR_AF=0.0038;EUR_AF=0.0517;SAS_AF=0.2914;AA=C|||;VT=SNP
16	13705714	rs28690748	A	G	100	PASS	AC=499;AF=0.0996406;AN=5008;NS=2504;DP=15955;EAS_AF=0.1369;AMR_AF=0.0259;AFR_AF=0.0038;EUR_AF=0.0517;SAS_AF=0.2924;AA=A|||;VT=SNP
16	13705809	rs34081413	A	C	100	PASS	AC=351;AF=0.0700879;AN=5008;NS=2504;DP=18108;EAS_AF=0.0089;AMR_AF=0.0778;AFR_AF=0.0514;EUR_AF=0.1809;SAS_AF=0.0389;AA=A|||;VT=SNP
16	13706013	rs28508351	G	T	100	PASS	AC=493;AF=0.0984425;AN=5008;NS=2504;DP=16453;EAS_AF=0.1369;AMR_AF=0.0231;AFR_AF=0.0015;EUR_AF=0.0517;SAS_AF=0.2914;AA=G|||;VT=SNP
16	13706168	rs34871625	C	A	100	PASS	AC=347;AF=0.0692891;AN=5008;NS=2504;DP=18890;EAS_AF=0.0089;AMR_AF=0.0778;AFR_AF=0.0492;EUR_AF=0.1809;SAS_AF=0.0378;AA=C|||;VT=SNP
16	13706824	rs9932846	C	T	100	PASS	AC=498;AF=0.0994409;AN=5008;NS=2504;DP=17315;EAS_AF=0.1369;AMR_AF=0.0259;AFR_AF=0.0038;EUR_AF=0.0517;SAS_AF=0.2914;AA=C|||;VT=SNP
16	13706912	rs9932322	G	T	100	PASS	AC=492;AF=0.0982428;AN=5008;NS=2504;DP=18303;EAS_AF=0.1369;AMR_AF=0.0231;AFR_AF=0.0015;EUR_AF=0.0517;SAS_AF=0.2904;AA=G|||;VT=SNP
16	13706979	rs72775330	G	A	100	PASS	AC=401;AF=0.0800719;AN=5008;NS=2504;DP=21229;EAS_AF=0.0933;AMR_AF=0.1037;AFR_AF=0.0136;EUR_AF=0.1332;SAS_AF=0.0849;AA=G|||;VT=SNP
16	13707484	rs28521735	C	A	100	PASS	AC=535;AF=0.106829;AN=5008;NS=2504;DP=18063;EAS_AF=0.1369;AMR_AF=0.0274;AFR_AF=0.031;EUR_AF=0.0517;SAS_AF=0.2914;AA=A|||;VT=SNP
16	13707652	rs28651539	C	T	100	PASS	AC=505;AF=0.100839;AN=5008;NS=2504;DP=18013;EAS_AF=0.1369;AMR_AF=0.0231;AFR_AF=0.0106;EUR_AF=0.0517;SAS_AF=0.2914;AA=C|||;VT=SNP
16	13707965	rs2204998	G	A	100	PASS	AC=2406;AF=0.480431;AN=5008;NS=2504;DP=19760;EAS_AF=0.2718;AMR_AF=0.3429;AFR_AF=0.6944;EUR_AF=0.4891;SAS_AF=0.4949;AA=A|||;VT=SNP
16	13708865	rs1158123	A	G	100	PASS	AC=2409;AF=0.48103;AN=5008;NS=2504;DP=17848;EAS_AF=0.2728;AMR_AF=0.3429;AFR_AF=0.6952;EUR_AF=0.4891;SAS_AF=0.4959;AA=a|||;VT=SNP
16	13709116	rs12102410	C	G	100	PASS	AC=533;AF=0.10643;AN=5008;NS=2504;DP=19827;EAS_AF=0.1399;AMR_AF=0.0274;AFR_AF=0.0272;EUR_AF=0.0517;SAS_AF=0.2914;AA=C|||;VT=SNP
16	13709742	rs12447973	T	C	100	PASS	AC=1693;AF=0.338059;AN=5008;NS=2504;DP=16710;EAS_AF=0.2728;AMR_AF=0.232;AFR_AF=0.3404;EUR_AF=0.3757;SAS_AF=0.4387;AA=C|||;VT=SNP
16	13709785	rs12448580	T	C	100	PASS	AC=2414;AF=0.482029;AN=5008;NS=2504;DP=13433;EAS_AF=0.2728;AMR_AF=0.3444;AFR_AF=0.6974;EUR_AF=0.4901;SAS_AF=0.4959;AA=t|||;VT=SNP
16	13710137	rs16953178	G	A	100	PASS	AC=534;AF=0.106629;AN=5008;NS=2504;DP=19530;EAS_AF=0.1399;AMR_AF=0.0274;AFR_AF=0.0272;EUR_AF=0.0517;SAS_AF=0.2924;AA=G|||;VT=SNP
16	13711313	rs13333928	C	T	100	PASS	AC=532;AF=0.10623;AN=5008;NS=2504;DP=20693;EAS_AF=0.1399;AMR_AF=0.0274;AFR_AF=0.0272;EUR_AF=0.0517;SAS_AF=0.2904;AA=T|||;VT=SNP
16	13711643	rs16962479	T	G	100	PASS	AC=541;AF=0.108027;AN=5008;NS=2504;DP=20414;EAS_AF=0.0903;AMR_AF=0.1124;AFR_AF=0.1082;EUR_AF=0.1302;SAS_AF=0.1002;AA=T|||;VT=SNP
16	13712340	rs12920019	C	T	100	PASS	AC=200;AF=0.0399361;AN=5008;NS=2504;DP=23082;EAS_AF=0.0089;AMR_AF=0.0346;AFR_AF=0.0446;EUR_AF=0.0795;SAS_AF=0.0286;AA=C|||;VT=SNP
16	13712368	rs16962487	T	C	100	PASS	AC=389;AF=0.0776757;AN=5008;NS=2504;DP=23348;EAS_AF=0.0903;AMR_AF=0.1023;AFR_AF=0.0098;EUR_AF=0.1302;SAS_AF=0.0849;AA=T|||;VT=SNP
16	13712592	rs12919331	G	A	100	PASS	AC=2055;AF=0.410343;AN=5008;NS=2504;DP=19757;EAS_AF=0.2688;AMR_AF=0.2767;AFR_AF=0.553;EUR_AF=0.3827;SAS_AF=0.4867;AA=A|||;VT=SNP
16	13713056	rs11075205	G	T	100	PASS	AC=2045;AF=0.408347;AN=5008;NS=2504;DP=18679;EAS_AF=0.2688;AMR_AF=0.2752;AFR_AF=0.5469;EUR_AF=0.3817;SAS_AF=0.4867;AA=T|||;VT=SNP
16	13713211	rs12325418	C	T	100	PASS	AC=2055;AF=0.410343;AN=5008;NS=2504;DP=18363;EAS_AF=0.2698;AMR_AF=0.2752;AFR_AF=0.553;EUR_AF=0.3827;SAS_AF=0.4867;AA=T|||;VT=SNP
16	13713310	rs13336383	G	A	100	PASS	AC=538;AF=0.107428;AN=5008;NS=2504;DP=16918;EAS_AF=0.1389;AMR_AF=0.0274;AFR_AF=0.0303;EUR_AF=0.0517;SAS_AF=0.2935;AA=G|||;VT=SNP
16	13713789	rs12928430	G	C	100	PASS	AC=201;AF=0.0401358;AN=5008;NS=2504;DP=16881;EAS_AF=0.0089;AMR_AF=0.0346;AFR_AF=0.0446;EUR_AF=0.0805;SAS_AF=0.0286;AA=G|||;VT=SNP
16	13713926	rs2141998	T	A	100	PASS	AC=1513;AF=0.302117;AN=5008;NS=2504;DP=14896;EAS_AF=0.13;AMR_AF=0.2478;AFR_AF=0.5204;EUR_AF=0.331;SAS_AF=0.1933;AA=G|||;VT=SNP
16	13714392	rs34861703	C	T	100	PASS	AC=203;AF=0.0405351;AN=5008;NS=2504;DP=16411;EAS_AF=0.0089;AMR_AF=0.0346;AFR_AF=0.0461;EUR_AF=0.0805;SAS_AF=0.0286;AA=C|||;VT=SNP
16	13714570	rs76835617	G	T	100	PASS	AC=539;AF=0.107628;AN=5008;NS=2504;DP=17448;EAS_AF=0.1389;AMR_AF=0.0274;AFR_AF=0.0303;EUR_AF=0.0517;SAS_AF=0.2945;AA=G|||;VT=SNP
16	13714934	rs13339073	G	A	100	PASS	AC=503;AF=0.100439;AN=5008;NS=2504;DP=15707;EAS_AF=0.1389;AMR_AF=0.0259;AFR_AF=0.0045;EUR_AF=0.0517;SAS_AF=0.2935;AA=G|||;VT=SNP
16	13715753	rs28636543	C	T	100	PASS	AC=583;AF=0.116414;AN=5008;NS=2504;DP=17594;EAS_AF=0.1488;AMR_AF=0.0259;AFR_AF=0.0386;EUR_AF=0.0567;SAS_AF=0.3139;AA=C|||;VT=SNP
16	13715773	rs79097893	G	C	100	PASS	AC=502;AF=0.10024;AN=5008;NS=2504;DP=17994;EAS_AF=0.1389;AMR_AF=0.0259;AFR_AF=0.0038;EUR_AF=0.0517;SAS_AF=0.2935;AA=C|||;VT=SNP
16	13716064	rs16962493	A	G	100	PASS	AC=387;AF=0.0772764;AN=5008;NS=2504;DP=13952;EAS_AF=0.0903;AMR_AF=0.1023;AFR_AF=0.0083;EUR_AF=0.1302;SAS_AF=0.0849;AA=A|||;VT=SNP
16	13717238	rs16962495	T	G	100	PASS	AC=391;AF=0.0780751;AN=5008;NS=2504;DP=20798;EAS_AF=0.0913;AMR_AF=0.1023;AFR_AF=0.0106;EUR_AF=0.1292;SAS_AF=0.0859;AA=T|||;VT=SNP
16	13717267	rs13332109	G	C	100	PASS	AC=501;AF=0.10004;AN=5008;NS=2504;DP=20950;EAS_AF=0.1379;AMR_AF=0.0259;AFR_AF=0.0038;EUR_AF=0.0517;SAS_AF=0.2935;AA=G|||;VT=SNP
16	13717534	rs12927880	C	T	100	PASS	AC=2031;AF=0.405551;AN=5008;NS=2504;DP=21695;EAS_AF=0.2679;AMR_AF=0.2738;AFR_AF=0.5378;EUR_AF=0.3827;SAS_AF=0.4857;AA=T|||;VT=SNP
16	13717551	rs12926790	G	A	100	PASS	AC=632;AF=0.126198;AN=5008;NS=2504;DP=20592;EAS_AF=0.1181;AMR_AF=0.1427;AFR_AF=0.0643;EUR_AF=0.2137;SAS_AF=0.1166;AA=A|||;VT=SNP
16	13717610	rs12928566	A	G	100	PASS	AC=1102;AF=0.220048;AN=5008;NS=2504;DP=19242;EAS_AF=0.2381;AMR_AF=0.1628;AFR_AF=0.0666;EUR_AF=0.2614;SAS_AF=0.407;AA=G|||;VT=SNP
16	13717870	rs6498443	C	G	100	PASS	AC=2030;AF=0.405351;AN=5008;NS=2504;DP=21646;EAS_AF=0.2688;AMR_AF=0.2738;AFR_AF=0.5363;EUR_AF=0.3827;SAS_AF=0.4857;AA=G|||;VT=SNP
16	13718641	rs28536015	A	G	100	PASS	AC=501;AF=0.10004;AN=5008;NS=2504;DP=17645;EAS_AF=0.1379;AMR_AF=0.0259;AFR_AF=0.0038;EUR_AF=0.0517;SAS_AF=0.2935;AA=A|||;VT=SNP
16	13718859	rs10492772	A	T	100	PASS	AC=204;AF=0.0407348;AN=5008;NS=2504;DP=19129;EAS_AF=0.0099;AMR_AF=0.0346;AFR_AF=0.0461;EUR_AF=0.0805;SAS_AF=0.0286;AA=A|||;VT=SNP
16	13718897	rs16962504	A	G	100	PASS	AC=393;AF=0.0784744;AN=5008;NS=2504;DP=18787;EAS_AF=0.0942;AMR_AF=0.1023;AFR_AF=0.0106;EUR_AF=0.1292;SAS_AF=0.0849;AA=A|||;VT=SNP
16	13718913	rs10492771	A	C	100	PASS	AC=212;AF=0.0423323;AN=5008;NS=2504;DP=18502;EAS_AF=0.0099;AMR_AF=0.0346;AFR_AF=0.0522;EUR_AF=0.0805;SAS_AF=0.0286;AA=C|||;VT=SNP
16	13718978	rs12928218	C	T	100	PASS	AC=204;AF=0.0407348;AN=5008;NS=2504;DP=16781;EAS_AF=0.0099;AMR_AF=0.0346;AFR_AF=0.0461;EUR_AF=0.0805;SAS_AF=0.0286;AA=C|||;VT=SNP
16	13719066	rs4781513	A	C	100	PASS	AC=1276;AF=0.254792;AN=5008;NS=2504;DP=16285;EAS_AF=0.2669;AMR_AF=0.17;AFR_AF=0.1483;EUR_AF=0.2714;SAS_AF=0.4294;AA=C|||;VT=SNP
16	13719196	rs12927536	G	A	100	PASS	AC=205;AF=0.0409345;AN=5008;NS=2504;DP=18793;EAS_AF=0.0099;AMR_AF=0.0346;AFR_AF=0.0469;EUR_AF=0.0805;SAS_AF=0.0286;AA=A|||;VT=SNP
16	13719517	rs2031084	T	C	100	PASS	AC=2032;AF=0.405751;AN=5008;NS=2504;DP=18153;EAS_AF=0.2679;AMR_AF=0.2738;AFR_AF=0.5386;EUR_AF=0.3827;SAS_AF=0.4857;AA=C|||;VT=SNP
16	13719656	rs12929771	A	T	100	PASS	AC=203;AF=0.0405351;AN=5008;NS=2504;DP=19581;EAS_AF=0.0089;AMR_AF=0.0346;AFR_AF=0.0461;EUR_AF=0.0805;SAS_AF=0.0286;AA=G|||;VT=SNP
16	13719749	rs36002603	C	A	100	PASS	AC=203;AF=0.0405351;AN=5008;NS=2504;DP=15085;EAS_AF=0.0089;AMR_AF=0.0346;AFR_AF=0.0461;EUR_AF=0.0805;SAS_AF=0.0286;AA=C|||;VT=SNP
16	13719936	rs62037220	G	A	100	PASS	AC=419;AF=0.0836661;AN=5008;NS=2504;DP=15513;EAS_AF=0.1081;AMR_AF=0.1081;AFR_AF=0.0113;EUR_AF=0.1332;SAS_AF=0.0879;AA=G|||;VT=SNP
16	13720921	rs138502279	G	T	100	PASS	AC=389;AF=0.0776757;AN=5008;NS=2504;DP=14151;EAS_AF=0.0903;AMR_AF=0.1023;AFR_AF=0.0106;EUR_AF=0.1292;SAS_AF=0.0849;AA=G|||;VT=SNP
16	13721115	rs55679320	A	C	100	PASS	AC=391;AF=0.0780751;AN=5008;NS=2504;DP=15778;EAS_AF=0.0923;AMR_AF=0.1023;AFR_AF=0.0106;EUR_AF=0.1292;SAS_AF=0.0849;AA=C|||;VT=SNP
16	13721383	rs10492770	A	C	100	PASS	AC=185;AF=0.0369409;AN=5008;NS=2504;DP=16875;EAS_AF=0.0089;AMR_AF=0.0331;AFR_AF=0.0333;EUR_AF=0.0805;SAS_AF=0.0286;AA=A|||;VT=SNP
16	13721967	rs8050035	C	G	100	PASS	AC=183;AF=0.0365415;AN=5008;NS=2504;DP=18591;EAS_AF=0.0089;AMR_AF=0.0331;AFR_AF=0.0333;EUR_AF=0.0785;SAS_AF=0.0286;AA=G|||;VT=SNP
16	13722061	rs74009048	G	T	100	PASS	AC=628;AF=0.125399;AN=5008;NS=2504;DP=17730;EAS_AF=0.0129;AMR_AF=0.0922;AFR_AF=0.2738;EUR_AF=0.1163;SAS_AF=0.0736;AA=G|||;VT=SNP
16	13722136	rs8049095	G	A	100	PASS	AC=183;AF=0.0365415;AN=5008;NS=2504;DP=19814;EAS_AF=0.0089;AMR_AF=0.0331;AFR_AF=0.0333;EUR_AF=0.0785;SAS_AF=0.0286;AA=A|||;VT=SNP
16	13722283	rs12925981	C	G	100	PASS	AC=183;AF=0.0365415;AN=5008;NS=2504;DP=19452;EAS_AF=0.0089;AMR_AF=0.0331;AFR_AF=0.0333;EUR_AF=0.0785;SAS_AF=0.0286;AA=C|||;VT=SNP
16	13722438	rs3936086	A	G	100	PASS	AC=183;AF=0.0365415;AN=5008;NS=2504;DP=19545;EAS_AF=0.0089;AMR_AF=0.0331;AFR_AF=0.0333;EUR_AF=0.0785;SAS_AF=0.0286;AA=A|||;VT=SNP
16	13722517	rs3936087	G	A	100	PASS	AC=571;AF=0.114018;AN=5008;NS=2504;DP=19906;EAS_AF=0.0982;AMR_AF=0.1354;AFR_AF=0.0439;EUR_AF=0.2078;SAS_AF=0.1135;AA=A|||;VT=SNP
16	13722565	rs3936088	T	C	100	PASS	AC=183;AF=0.0365415;AN=5008;NS=2504;DP=19864;EAS_AF=0.0089;AMR_AF=0.0331;AFR_AF=0.0333;EUR_AF=0.0785;SAS_AF=0.0286;AA=T|||;VT=SNP
16	13722728	rs3936089	G	C	100	PASS	AC=183;AF=0.0365415;AN=5008;NS=2504;DP=17245;EAS_AF=0.0089;AMR_AF=0.0331;AFR_AF=0.0333;EUR_AF=0.0785;SAS_AF=0.0286;AA=C|||;VT=SNP
16	13722869	rs7500102	A	T	100	PASS	AC=184;AF=0.0367412;AN=5008;NS=2504;DP=14922;EAS_AF=0.0099;AMR_AF=0.0331;AFR_AF=0.0333;EUR_AF=0.0785;SAS_AF=0.0286;AA=A|||;VT=SNP
16	13722914	rs34653543	C	G	100	PASS	AC=183;AF=0.0365415;AN=5008;NS=2504;DP=15109;EAS_AF=0.0089;AMR_AF=0.0331;AFR_AF=0.0333;EUR_AF=0.0785;SAS_AF=0.0286;AA=G|||;VT=SNP
16	13723200	rs7500116	C	T	100	PASS	AC=184;AF=0.0367412;AN=5008;NS=2504;DP=13050;EAS_AF=0.0089;AMR_AF=0.0331;AFR_AF=0.0333;EUR_AF=0.0785;SAS_AF=0.0297;AA=c|||;VT=SNP
16	13723319	rs55768401	G	A	100	PASS	AC=393;AF=0.0784744;AN=5008;NS=2504;DP=16070;EAS_AF=0.0893;AMR_AF=0.1023;AFR_AF=0.0144;EUR_AF=0.1292;SAS_AF=0.0849;AA=g|||;VT=SNP
16	13723380	rs12931090	C	T	100	PASS	AC=183;AF=0.0365415;AN=5008;NS=2504;DP=18417;EAS_AF=0.0089;AMR_AF=0.0331;AFR_AF=0.0333;EUR_AF=0.0785;SAS_AF=0.0286;AA=T|||;VT=SNP
16	13723411	rs12931801	A	T	100	PASS	AC=183;AF=0.0365415;AN=5008;NS=2504;DP=19288;EAS_AF=0.0089;AMR_AF=0.0331;AFR_AF=0.0333;EUR_AF=0.0785;SAS_AF=0.0286;AA=A|||;VT=SNP
16	13723460	rs12930200	G	A	100	PASS	AC=186;AF=0.0371406;AN=5008;NS=2504;DP=19828;EAS_AF=0.0089;AMR_AF=0.0331;AFR_AF=0.0356;EUR_AF=0.0785;SAS_AF=0.0286;AA=G|||;VT=SNP
16	13723673	rs12930498	G	A	100	PASS	AC=193;AF=0.0385383;AN=5008;NS=2504;DP=23656;EAS_AF=0.0089;AMR_AF=0.0346;AFR_AF=0.0401;EUR_AF=0.0785;SAS_AF=0.0286;AA=G|||;VT=SNP
16	13723837	rs34188780	T	C	100	PASS	AC=184;AF=0.0367412;AN=5008;NS=2504;DP=21440;EAS_AF=0.0089;AMR_AF=0.0331;AFR_AF=0.0333;EUR_AF=0.0795;SAS_AF=0.0286;AA=T|||;VT=SNP
16	13723875	rs7500810	G	T	100	PASS	AC=388;AF=0.077476;AN=5008;NS=2504;DP=20389;EAS_AF=0.0923;AMR_AF=0.1023;AFR_AF=0.0083;EUR_AF=0.1292;SAS_AF=0.0849;AA=G|||;VT=SNP
16	13723956	rs34751546	A	G	100	PASS	AC=184;AF=0.0367412;AN=5008;NS=2504;DP=21663;EAS_AF=0.0089;AMR_AF=0.0331;AFR_AF=0.0333;EUR_AF=0.0795;SAS_AF=0.0286;AA=A|||;VT=SNP
16	13724105	rs7501197	A	G	100	PASS	AC=388;AF=0.077476;AN=5008;NS=2504;DP=20762;EAS_AF=0.0893;AMR_AF=0.1023;AFR_AF=0.0106;EUR_AF=0.1292;SAS_AF=0.0849;AA=A|||;VT=SNP
16	13724418	rs4781514	C	T	100	PASS	AC=506;AF=0.101038;AN=5008;NS=2504;DP=20016;EAS_AF=0.1389;AMR_AF=0.0231;AFR_AF=0.0015;EUR_AF=0.0537;SAS_AF=0.3006;AA=C|||;VT=SNP
16	13724482	rs4780529	C	A	100	PASS	AC=4325;AF=0.863618;AN=5008;NS=2504;DP=18315;EAS_AF=0.9871;AMR_AF=0.9049;AFR_AF=0.6861;EUR_AF=0.8837;SAS_AF=0.9264;AA=A|||;VT=SNP
16	13724856	rs4128415	C	A	100	PASS	AC=193;AF=0.0385383;AN=5008;NS=2504;DP=17110;EAS_AF=0.0089;AMR_AF=0.0331;AFR_AF=0.0401;EUR_AF=0.0795;SAS_AF=0.0286;AA=C|||;VT=SNP
16	13724918	rs4128416	T	A	100	PASS	AC=184;AF=0.0367412;AN=5008;NS=2504;DP=18611;EAS_AF=0.0089;AMR_AF=0.0331;AFR_AF=0.0333;EUR_AF=0.0795;SAS_AF=0.0286;AA=T|||;VT=SNP
16	13725288	rs72775350	G	T	100	PASS	AC=388;AF=0.077476;AN=5008;NS=2504;DP=18263;EAS_AF=0.0893;AMR_AF=0.1023;AFR_AF=0.0106;EUR_AF=0.1292;SAS_AF=0.0849;AA=G|||;VT=SNP
16	13725394	rs35474878	C	T	100	PASS	AC=572;AF=0.114217;AN=5008;NS=2504;DP=18897;EAS_AF=0.0982;AMR_AF=0.1354;AFR_AF=0.0439;EUR_AF=0.2087;SAS_AF=0.1135;AA=T|||;VT=SNP
16	13725442	rs72775351	T	C	100	PASS	AC=388;AF=0.077476;AN=5008;NS=2504;DP=18583;EAS_AF=0.0883;AMR_AF=0.1023;AFR_AF=0.0106;EUR_AF=0.1292;SAS_AF=0.0859;AA=T|||;VT=SNP
16	13725511	rs4781515	A	G	100	PASS	AC=184;AF=0.0367412;AN=5008;NS=2504;DP=18070;EAS_AF=0.0089;AMR_AF=0.0331;AFR_AF=0.0333;EUR_AF=0.0795;SAS_AF=0.0286;AA=G|||;VT=SNP
16	13726154	rs4781516	G	A	100	PASS	AC=1227;AF=0.245008;AN=5008;NS=2504;DP=20686;EAS_AF=0.1528;AMR_AF=0.1585;AFR_AF=0.2489;EUR_AF=0.2555;SAS_AF=0.3855;AA=G|||;VT=SNP
16	13726164	rs72775354	G	A	100	PASS	AC=400;AF=0.0798722;AN=5008;NS=2504;DP=20819;EAS_AF=0.0893;AMR_AF=0.1023;AFR_AF=0.0197;EUR_AF=0.1292;SAS_AF=0.0849;AA=G|||;VT=SNP
16	13726342	rs67137433	G	T	100	PASS	AC=184;AF=0.0367412;AN=5008;NS=2504;DP=19750;EAS_AF=0.0089;AMR_AF=0.0331;AFR_AF=0.0333;EUR_AF=0.0795;SAS_AF=0.0286;AA=G|||;VT=SNP
16	13726716	rs72775355	G	A	100	PASS	AC=573;AF=0.114417;AN=5008;NS=2504;DP=18432;EAS_AF=0.0982;AMR_AF=0.1354;AFR_AF=0.0446;EUR_AF=0.2087;SAS_AF=0.1135;AA=A|||;VT=SNP
16	13726726	rs75030819	G	A	100	PASS	AC=185;AF=0.0369409;AN=5008;NS=2504;DP=18190;EAS_AF=0.0089;AMR_AF=0.0331;AFR_AF=0.0333;EUR_AF=0.0795;SAS_AF=0.0297;AA=G|||;VT=SNP
16	13726811	rs77361847	C	T	100	PASS	AC=184;AF=0.0367412;AN=5008;NS=2504;DP=17978;EAS_AF=0.0089;AMR_AF=0.0331;AFR_AF=0.0333;EUR_AF=0.0795;SAS_AF=0.0286;AA=C|||;VT=SNP
16	13726906	rs7500279	G	A	100	PASS	AC=388;AF=0.077476;AN=5008;NS=2504;DP=20445;EAS_AF=0.0893;AMR_AF=0.1023;AFR_AF=0.0106;EUR_AF=0.1292;SAS_AF=0.0849;AA=G|||;VT=SNP
16	13727046	rs66534786	A	G	100	PASS	AC=184;AF=0.0367412;AN=5008;NS=2504;DP=20499;EAS_AF=0.0089;AMR_AF=0.0331;AFR_AF=0.0333;EUR_AF=0.0795;SAS_AF=0.0286;AA=A|||;VT=SNP
16	13727305	rs72775357	G	A	100	PASS	AC=400;AF=0.0798722;AN=5008;NS=2504;DP=20744;EAS_AF=0.0893;AMR_AF=0.1023;AFR_AF=0.0197;EUR_AF=0.1292;SAS_AF=0.0849;AA=G|||;VT=SNP
16	13727653	rs139439701	C	T	100	PASS	AC=400;AF=0.0798722;AN=5008;NS=2504;DP=18357;EAS_AF=0.0893;AMR_AF=0.1023;AFR_AF=0.0197;EUR_AF=0.1292;SAS_AF=0.0849;AA=C|||;VT=SNP
16	13728014	rs67380558	C	T	100	PASS	AC=184;AF=0.0367412;AN=5008;NS=2504;DP=15806;EAS_AF=0.0089;AMR_AF=0.0331;AFR_AF=0.0333;EUR_AF=0.0795;SAS_AF=0.0286;AA=C|||;VT=SNP
16	13728669	rs67580377	T	C	100	PASS	AC=185;AF=0.0369409;AN=5008;NS=2504;DP=11387;EAS_AF=0.0089;AMR_AF=0.0346;AFR_AF=0.0333;EUR_AF=0.0795;SAS_AF=0.0286;AA=T|||;VT=SNP
16	13728740	rs67494191	C	T	100	PASS	AC=206;AF=0.0411342;AN=5008;NS=2504;DP=14457;EAS_AF=0.0089;AMR_AF=0.0389;AFR_AF=0.034;EUR_AF=0.0964;SAS_AF=0.0286;AA=C|||;VT=SNP
16	13728843	rs13334199	C	T	100	PASS	AC=511;AF=0.102037;AN=5008;NS=2504;DP=18236;EAS_AF=0.1389;AMR_AF=0.0274;AFR_AF=0.0038;EUR_AF=0.0537;SAS_AF=0.2996;AA=C|||;VT=SNP
16	13728931	rs55950621	T	C	100	PASS	AC=404;AF=0.0806709;AN=5008;NS=2504;DP=18588;EAS_AF=0.0923;AMR_AF=0.1023;AFR_AF=0.0197;EUR_AF=0.1302;SAS_AF=0.0849;AA=T|||;VT=SNP
16	13729013	rs66809733	A	C	100	PASS	AC=185;AF=0.0369409;AN=5008;NS=2504;DP=18292;EAS_AF=0.0089;AMR_AF=0.0331;AFR_AF=0.0333;EUR_AF=0.0805;SAS_AF=0.0286;AA=A|||;VT=SNP
16	13729075	rs72775360	A	G	100	PASS	AC=184;AF=0.0367412;AN=5008;NS=2504;DP=20419;EAS_AF=0.0089;AMR_AF=0.0331;AFR_AF=0.0333;EUR_AF=0.0795;SAS_AF=0.0286;AA=G|||;VT=SNP
16	13729076	rs72775361	T	G	100	PASS	AC=184;AF=0.0367412;AN=5008;NS=2504;DP=20420;EAS_AF=0.0089;AMR_AF=0.0331;AFR_AF=0.0333;EUR_AF=0.0795;SAS_AF=0.0286;AA=G|||;VT=SNP
16	13729403	rs3923385	G	A	100	PASS	AC=184;AF=0.0367412;AN=5008;NS=2504;DP=18071;EAS_AF=0.0089;AMR_AF=0.0331;AFR_AF=0.0333;EUR_AF=0.0795;SAS_AF=0.0286;AA=G|||;VT=SNP
16	13729690	rs72775362	C	T	100	PASS	AC=185;AF=0.0369409;AN=5008;NS=2504;DP=19765;EAS_AF=0.0089;AMR_AF=0.0331;AFR_AF=0.034;EUR_AF=0.0795;SAS_AF=0.0286;AA=T|||;VT=SNP
16	13729705	rs72775363	T	C	100	PASS	AC=184;AF=0.0367412;AN=5008;NS=2504;DP=19981;EAS_AF=0.0089;AMR_AF=0.0331;AFR_AF=0.0333;EUR_AF=0.0795;SAS_AF=0.0286;AA=T|||;VT=SNP
16	13729821	rs67765612	C	G	100	PASS	AC=182;AF=0.0363419;AN=5008;NS=2504;DP=5897;EAS_AF=0.0089;AMR_AF=0.0331;AFR_AF=0.0318;EUR_AF=0.0795;SAS_AF=0.0286;AA=C|||;VT=SNP
16	13729969	rs72775365	G	C	100	PASS	AC=400;AF=0.0798722;AN=5008;NS=2504;DP=20774;EAS_AF=0.0893;AMR_AF=0.1023;AFR_AF=0.0197;EUR_AF=0.1292;SAS_AF=0.0849;AA=G|||;VT=SNP
16	13730044	rs66487018	G	C	100	PASS	AC=184;AF=0.0367412;AN=5008;NS=2504;DP=21850;EAS_AF=0.0089;AMR_AF=0.0331;AFR_AF=0.0333;EUR_AF=0.0795;SAS_AF=0.0286;AA=G|||;VT=SNP
16	13730196	rs66678108	T	A	100	PASS	AC=184;AF=0.0367412;AN=5008;NS=2504;DP=20356;EAS_AF=0.0089;AMR_AF=0.0331;AFR_AF=0.0333;EUR_AF=0.0795;SAS_AF=0.0286;AA=A|||;VT=SNP
16	13730252	rs72775367	T	A	100	PASS	AC=184;AF=0.0367412;AN=5008;NS=2504;DP=19999;EAS_AF=0.0089;AMR_AF=0.0331;AFR_AF=0.0333;EUR_AF=0.0795;SAS_AF=0.0286;AA=A|||;VT=SNP
16	13730474	rs72775368	G	A	100	PASS	AC=184;AF=0.0367412;AN=5008;NS=2504;DP=20657;EAS_AF=0.0089;AMR_AF=0.0331;AFR_AF=0.0333;EUR_AF=0.0795;SAS_AF=0.0286;AA=G|||;VT=SNP
16	13730475	rs72775369	C	T	100	PASS	AC=184;AF=0.0367412;AN=5008;NS=2504;DP=20760;EAS_AF=0.0089;AMR_AF=0.0331;AFR_AF=0.0333;EUR_AF=0.0795;SAS_AF=0.0286;AA=C|||;VT=SNP
16	13730707	rs9926075	T	C	100	PASS	AC=2939;AF=0.586861;AN=5008;NS=2504;DP=18934;EAS_AF=0.7312;AMR_AF=0.7233;AFR_AF=0.4395;EUR_AF=0.6163;SAS_AF=0.5102;AA=T|||;VT=SNP
16	13730723	rs67020884	A	C	100	PASS	AC=584;AF=0.116613;AN=5008;NS=2504;DP=18699;EAS_AF=0.0982;AMR_AF=0.1354;AFR_AF=0.053;EUR_AF=0.2087;SAS_AF=0.1135;AA=A|||;VT=SNP
16	13730807	rs143493854	G	A	100	PASS	AC=413;AF=0.0824681;AN=5008;NS=2504;DP=17632;EAS_AF=0.0893;AMR_AF=0.1023;AFR_AF=0.0295;EUR_AF=0.1292;SAS_AF=0.0849;AA=A|||;VT=SNP
16	13730867	rs8051440	A	G	100	PASS	AC=3613;AF=0.721446;AN=5008;NS=2504;DP=17143;EAS_AF=0.7401;AMR_AF=0.7752;AFR_AF=0.8328;EUR_AF=0.6968;SAS_AF=0.5389;AA=G|||;VT=SNP
16	13730968	rs112953558	G	T	100	PASS	AC=182;AF=0.0363419;AN=5008;NS=2504;DP=18449;EAS_AF=0.0089;AMR_AF=0.0331;AFR_AF=0.0318;EUR_AF=0.0795;SAS_AF=0.0286;AA=G|||;VT=SNP
16	13731088	rs28441241	A	G	100	PASS	AC=513;AF=0.102436;AN=5008;NS=2504;DP=15017;EAS_AF=0.1389;AMR_AF=0.0274;AFR_AF=0.0045;EUR_AF=0.0537;SAS_AF=0.3006;AA=A|||;VT=SNP
16	13731282	rs9746505	G	A	100	PASS	AC=3190;AF=0.636981;AN=5008;NS=2504;DP=14463;EAS_AF=0.75;AMR_AF=0.745;AFR_AF=0.5983;EUR_AF=0.6203;SAS_AF=0.5133;AA=g|||;VT=SNP
16	13731460	rs4781517	T	G	100	PASS	AC=3196;AF=0.638179;AN=5008;NS=2504;DP=19085;EAS_AF=0.75;AMR_AF=0.745;AFR_AF=0.6014;EUR_AF=0.6213;SAS_AF=0.5143;AA=g|||;VT=SNP
16	13731543	rs4780530	A	T	100	PASS	AC=3004;AF=0.59984;AN=5008;NS=2504;DP=17768;EAS_AF=0.7312;AMR_AF=0.7262;AFR_AF=0.4871;EUR_AF=0.6163;SAS_AF=0.5102;AA=A|||;VT=SNP
16	13731727	rs4781518	C	T	100	PASS	AC=3195;AF=0.637979;AN=5008;NS=2504;DP=19872;EAS_AF=0.75;AMR_AF=0.745;AFR_AF=0.6021;EUR_AF=0.6203;SAS_AF=0.5133;AA=C|||;VT=SNP
16	13732586	rs141167172	A	G	100	PASS	AC=122;AF=0.024361;AN=5008;NS=2504;DP=18380;EAS_AF=0.002;AMR_AF=0.0216;AFR_AF=0.0015;EUR_AF=0.0487;SAS_AF=0.0552;AA=A|||;VT=SNP
16	13733470	rs111795765	G	A	100	PASS	AC=175;AF=0.0349441;AN=5008;NS=2504;DP=15898;EAS_AF=0.0079;AMR_AF=0.0173;AFR_AF=0.0741;EUR_AF=0.0447;SAS_AF=0.0123;AA=g|||;VT=SNP
16	13733731	rs1126142	T	G	100	PASS	AC=3263;AF=0.651558;AN=5008;NS=2504;DP=19575;EAS_AF=0.7431;AMR_AF=0.7594;AFR_AF=0.6074;EUR_AF=0.6531;SAS_AF=0.5389;AA=T|||;VT=SNP
16	13733750	rs72775373	T	C	100	PASS	AC=410;AF=0.081869;AN=5008;NS=2504;DP=19747;EAS_AF=0.1032;AMR_AF=0.1081;AFR_AF=0.0068;EUR_AF=0.1382;SAS_AF=0.0849;AA=T|||;VT=SNP
16	13733761	rs1126143	T	C	100	PASS	AC=3263;AF=0.651558;AN=5008;NS=2504;DP=19698;EAS_AF=0.7431;AMR_AF=0.7594;AFR_AF=0.6074;EUR_AF=0.6531;SAS_AF=0.5389;AA=T|||;VT=SNP
16	13733866	rs1126144	C	T	100	PASS	AC=3263;AF=0.651558;AN=5008;NS=2504;DP=18109;EAS_AF=0.7431;AMR_AF=0.7594;AFR_AF=0.6074;EUR_AF=0.6531;SAS_AF=0.5389;AA=C|||;VT=SNP
16	13734113	rs1894391	G	A	100	PASS	AC=3063;AF=0.611621;AN=5008;NS=2504;DP=19991;EAS_AF=0.7212;AMR_AF=0.7392;AFR_AF=0.4887;EUR_AF=0.6491;SAS_AF=0.5358;AA=g|||;VT=SNP
16	13734795	rs12149863	T	C	100	PASS	AC=3006;AF=0.60024;AN=5008;NS=2504;DP=23392;EAS_AF=0.7222;AMR_AF=0.7392;AFR_AF=0.4455;EUR_AF=0.6481;SAS_AF=0.5358;AA=T|||;VT=SNP
16	13735912	rs8060141	A	G	100	PASS	AC=3230;AF=0.644968;AN=5008;NS=2504;DP=19437;EAS_AF=0.7212;AMR_AF=0.7536;AFR_AF=0.6097;EUR_AF=0.6491;SAS_AF=0.5327;AA=A|||;VT=SNP
16	13736117	rs11644055	C	T	100	PASS	AC=3264;AF=0.651757;AN=5008;NS=2504;DP=17605;EAS_AF=0.7431;AMR_AF=0.7594;AFR_AF=0.6104;EUR_AF=0.6531;SAS_AF=0.5358;AA=T|||;VT=SNP
16	13736239	rs11075207	C	A	100	PASS	AC=3264;AF=0.651757;AN=5008;NS=2504;DP=20557;EAS_AF=0.7431;AMR_AF=0.7594;AFR_AF=0.6104;EUR_AF=0.6531;SAS_AF=0.5358;AA=A|||;VT=SNP
16	13736574	rs7202839	C	T	100	PASS	AC=3234;AF=0.645767;AN=5008;NS=2504;DP=20361;EAS_AF=0.7222;AMR_AF=0.7536;AFR_AF=0.6112;EUR_AF=0.6491;SAS_AF=0.5337;AA=C|||;VT=SNP
16	13736694	rs6498447	T	C	100	PASS	AC=3230;AF=0.644968;AN=5008;NS=2504;DP=21654;EAS_AF=0.7212;AMR_AF=0.7536;AFR_AF=0.6097;EUR_AF=0.6491;SAS_AF=0.5327;AA=T|||;VT=SNP
16	13737106	rs7403920	C	T	100	PASS	AC=3439;AF=0.686701;AN=5008;NS=2504;DP=23066;EAS_AF=0.751;AMR_AF=0.7767;AFR_AF=0.6846;EUR_AF=0.6978;SAS_AF=0.5481;AA=T|||;VT=SNP
16	13737367	rs7498490	A	G	100	PASS	AC=3439;AF=0.686701;AN=5008;NS=2504;DP=25579;EAS_AF=0.751;AMR_AF=0.7767;AFR_AF=0.6846;EUR_AF=0.6978;SAS_AF=0.5481;AA=G|||;VT=SNP
16	13738033	rs4781519	C	T	100	PASS	AC=3229;AF=0.644768;AN=5008;NS=2504;DP=18363;EAS_AF=0.7212;AMR_AF=0.7536;AFR_AF=0.6089;EUR_AF=0.6491;SAS_AF=0.5327;AA=C|||;VT=SNP
16	13738304	rs4780532	T	C	100	PASS	AC=3264;AF=0.651757;AN=5008;NS=2504;DP=15018;EAS_AF=0.744;AMR_AF=0.7594;AFR_AF=0.6097;EUR_AF=0.6531;SAS_AF=0.5358;AA=C|||;VT=SNP
16	13738305	rs80241351	G	C	100	PASS	AC=123;AF=0.0245607;AN=5008;NS=2504;DP=15009;EAS_AF=0.0079;AMR_AF=0.0173;AFR_AF=0.0348;EUR_AF=0.0447;SAS_AF=0.0123;AA=C|||;VT=SNP
16	13738662	rs9940897	G	T	100	PASS	AC=3264;AF=0.651757;AN=5008;NS=2504;DP=17506;EAS_AF=0.744;AMR_AF=0.7594;AFR_AF=0.6097;EUR_AF=0.6531;SAS_AF=0.5358;AA=G|||;VT=SNP
16	13739117	rs76331374	T	C	100	PASS	AC=123;AF=0.0245607;AN=5008;NS=2504;DP=21993;EAS_AF=0.0079;AMR_AF=0.0173;AFR_AF=0.0348;EUR_AF=0.0447;SAS_AF=0.0123;AA=T|||;VT=SNP
16	13739415	rs7404071	C	T	100	PASS	AC=3265;AF=0.651957;AN=5008;NS=2504;DP=19660;EAS_AF=0.744;AMR_AF=0.7594;AFR_AF=0.6104;EUR_AF=0.6531;SAS_AF=0.5358;AA=T|||;VT=SNP
16	13739646	rs8046122	G	A	100	PASS	AC=3480;AF=0.694888;AN=5008;NS=2504;DP=21376;EAS_AF=0.744;AMR_AF=0.7622;AFR_AF=0.7716;EUR_AF=0.6531;SAS_AF=0.5358;AA=A|||;VT=SNP
16	13739819	rs6498448	T	C	100	PASS	AC=3482;AF=0.695288;AN=5008;NS=2504;DP=18311;EAS_AF=0.744;AMR_AF=0.7622;AFR_AF=0.7731;EUR_AF=0.6531;SAS_AF=0.5358;AA=C|||;VT=SNP
16	13739893	rs6498449	T	C	100	PASS	AC=3479;AF=0.694688;AN=5008;NS=2504;DP=20211;EAS_AF=0.744;AMR_AF=0.7622;AFR_AF=0.7708;EUR_AF=0.6531;SAS_AF=0.5358;AA=C|||;VT=SNP
16	13740276	rs77536053	C	T	100	PASS	AC=123;AF=0.0245607;AN=5008;NS=2504;DP=18001;EAS_AF=0.0079;AMR_AF=0.0173;AFR_AF=0.0348;EUR_AF=0.0447;SAS_AF=0.0123;AA=C|||;VT=SNP
16	13740547	rs9926158	G	C	100	PASS	AC=1508;AF=0.301118;AN=5008;NS=2504;DP=17192;EAS_AF=0.255;AMR_AF=0.2406;AFR_AF=0.2042;EUR_AF=0.3598;SAS_AF=0.4622;AA=C|||;VT=SNP
16	13741529	rs12102316	T	C	100	PASS	AC=1511;AF=0.301717;AN=5008;NS=2504;DP=19833;EAS_AF=0.255;AMR_AF=0.2421;AFR_AF=0.205;EUR_AF=0.3608;SAS_AF=0.4622;AA=T|||;VT=SNP
16	13741889	rs4781521	G	A	100	PASS	AC=1333;AF=0.266174;AN=5008;NS=2504;DP=18979;EAS_AF=0.248;AMR_AF=0.2233;AFR_AF=0.1286;EUR_AF=0.3161;SAS_AF=0.4499;AA=G|||;VT=SNP
16	13741891	rs28545550	G	T	100	PASS	AC=1333;AF=0.266174;AN=5008;NS=2504;DP=19015;EAS_AF=0.248;AMR_AF=0.2233;AFR_AF=0.1286;EUR_AF=0.3161;SAS_AF=0.4499;AA=G|||;VT=SNP
16	13742100	rs4781522	G	A	100	PASS	AC=1331;AF=0.265775;AN=5008;NS=2504;DP=18873;EAS_AF=0.247;AMR_AF=0.2233;AFR_AF=0.1278;EUR_AF=0.3161;SAS_AF=0.4499;AA=g|||;VT=SNP
16	13742304	rs35807965	C	T	100	PASS	AC=1387;AF=0.276957;AN=5008;NS=2504;DP=18001;EAS_AF=0.247;AMR_AF=0.2233;AFR_AF=0.1694;EUR_AF=0.3161;SAS_AF=0.4509;AA=C|||;VT=SNP
16	13742318	rs34754507	G	A	100	PASS	AC=1386;AF=0.276757;AN=5008;NS=2504;DP=17949;EAS_AF=0.247;AMR_AF=0.2233;AFR_AF=0.1694;EUR_AF=0.3161;SAS_AF=0.4499;AA=A|||;VT=SNP
16	13742472	rs12920041	C	T	100	PASS	AC=1386;AF=0.276757;AN=5008;NS=2504;DP=16550;EAS_AF=0.247;AMR_AF=0.2233;AFR_AF=0.1694;EUR_AF=0.3161;SAS_AF=0.4499;AA=C|||;VT=SNP
16	13743001	rs7188626	G	C	100	PASS	AC=3371;AF=0.673123;AN=5008;NS=2504;DP=13666;EAS_AF=0.753;AMR_AF=0.7738;AFR_AF=0.6422;EUR_AF=0.6839;SAS_AF=0.5501;AA=G|||;VT=SNP
16	13743189	rs4781523	A	C	100	PASS	AC=3124;AF=0.623802;AN=5008;NS=2504;DP=17539;EAS_AF=0.7232;AMR_AF=0.7464;AFR_AF=0.5393;EUR_AF=0.6372;SAS_AF=0.5348;AA=A|||;VT=SNP
16	13743277	rs4781524	G	T	100	PASS	AC=1394;AF=0.278355;AN=5008;NS=2504;DP=15554;EAS_AF=0.247;AMR_AF=0.2233;AFR_AF=0.1755;EUR_AF=0.3161;SAS_AF=0.4499;AA=G|||;VT=SNP
16	13743323	rs4781525	C	T	100	PASS	AC=3191;AF=0.637181;AN=5008;NS=2504;DP=16219;EAS_AF=0.7232;AMR_AF=0.7507;AFR_AF=0.59;EUR_AF=0.6342;SAS_AF=0.5348;AA=C|||;VT=SNP
16	13743698	rs6498453	T	C	100	PASS	AC=3177;AF=0.634385;AN=5008;NS=2504;DP=20935;EAS_AF=0.7232;AMR_AF=0.7507;AFR_AF=0.5802;EUR_AF=0.6332;SAS_AF=0.5348;AA=T|||;VT=SNP
16	13743877	rs62037256	T	C	100	PASS	AC=158;AF=0.0315495;AN=5008;NS=2504;DP=23045;EAS_AF=0.0298;AMR_AF=0.0231;AFR_AF=0.0363;EUR_AF=0.0487;SAS_AF=0.0153;AA=T|||;VT=SNP
16	13744590	rs7203167	T	C	100	PASS	AC=3211;AF=0.641174;AN=5008;NS=2504;DP=12993;EAS_AF=0.7232;AMR_AF=0.7493;AFR_AF=0.6059;EUR_AF=0.6342;SAS_AF=0.5348;AA=T|||;VT=SNP
16	13744728	rs16962563	T	G	100	PASS	AC=124;AF=0.0247604;AN=5008;NS=2504;DP=15998;EAS_AF=0.0079;AMR_AF=0.0173;AFR_AF=0.0356;EUR_AF=0.0447;SAS_AF=0.0123;AA=T|||;VT=SNP
16	13744751	rs6498454	C	T	100	PASS	AC=3560;AF=0.710863;AN=5008;NS=2504;DP=16018;EAS_AF=0.753;AMR_AF=0.7752;AFR_AF=0.7859;EUR_AF=0.6819;SAS_AF=0.5501;AA=T|||;VT=SNP
16	13745756	rs62037257	G	A	100	PASS	AC=164;AF=0.0327476;AN=5008;NS=2504;DP=21963;EAS_AF=0.0298;AMR_AF=0.0274;AFR_AF=0.0386;EUR_AF=0.0487;SAS_AF=0.0153;AA=G|||;VT=SNP
16	13746359	rs74326746	A	G	100	PASS	AC=126;AF=0.0251597;AN=5008;NS=2504;DP=18811;EAS_AF=0.0079;AMR_AF=0.0202;AFR_AF=0.0356;EUR_AF=0.0447;SAS_AF=0.0123;AA=A|||;VT=SNP
16	13746497	rs62035060	C	T	100	PASS	AC=168;AF=0.0335463;AN=5008;NS=2504;DP=16326;EAS_AF=0.0308;AMR_AF=0.0303;AFR_AF=0.0386;EUR_AF=0.0497;SAS_AF=0.0153;AA=C|||;VT=SNP
16	13746548	rs11640541	G	A	100	PASS	AC=3901;AF=0.778954;AN=5008;NS=2504;DP=16359;EAS_AF=0.872;AMR_AF=0.7767;AFR_AF=0.7466;EUR_AF=0.6889;SAS_AF=0.8211;AA=G|||;VT=SNP
16	13746582	rs11640905	C	T	100	PASS	AC=3670;AF=0.732827;AN=5008;NS=2504;DP=16233;EAS_AF=0.8522;AMR_AF=0.7738;AFR_AF=0.5885;EUR_AF=0.6889;SAS_AF=0.8211;AA=C|||;VT=SNP
16	13747292	rs11642229	C	A	100	PASS	AC=3893;AF=0.777356;AN=5008;NS=2504;DP=16169;EAS_AF=0.8522;AMR_AF=0.7767;AFR_AF=0.7557;EUR_AF=0.6889;SAS_AF=0.8211;AA=C|||;VT=SNP
16	13747664	rs1076883	C	T	100	PASS	AC=3884;AF=0.775559;AN=5008;NS=2504;DP=17940;EAS_AF=0.8522;AMR_AF=0.7767;AFR_AF=0.7489;EUR_AF=0.6889;SAS_AF=0.8211;AA=C|||;VT=SNP
16	13747803	rs1076884	C	G	100	PASS	AC=4065;AF=0.811701;AN=5008;NS=2504;DP=18817;EAS_AF=0.8829;AMR_AF=0.8069;AFR_AF=0.7973;EUR_AF=0.7386;SAS_AF=0.8364;AA=G|||;VT=SNP
16	13748117	rs2007226	T	C	100	PASS	AC=3885;AF=0.775759;AN=5008;NS=2504;DP=18676;EAS_AF=0.8522;AMR_AF=0.7767;AFR_AF=0.7496;EUR_AF=0.6889;SAS_AF=0.8211;AA=T|||;VT=SNP
16	13748241	rs113800353	T	C	100	PASS	AC=126;AF=0.0251597;AN=5008;NS=2504;DP=21858;EAS_AF=0.0079;AMR_AF=0.0202;AFR_AF=0.0356;EUR_AF=0.0447;SAS_AF=0.0123;AA=T|||;VT=SNP
16	13748689	rs2157064	A	G	100	PASS	AC=132;AF=0.0263578;AN=5008;NS=2504;DP=20399;EAS_AF=0.0079;AMR_AF=0.0231;AFR_AF=0.0386;EUR_AF=0.0447;SAS_AF=0.0123;AA=A|||;VT=SNP
16	13748843	rs2157065	C	G	100	PASS	AC=3921;AF=0.782947;AN=5008;NS=2504;DP=19214;EAS_AF=0.8522;AMR_AF=0.7781;AFR_AF=0.7746;EUR_AF=0.6909;SAS_AF=0.8211;AA=C|||;VT=SNP
16	13748916	rs7499362	G	C	100	PASS	AC=4085;AF=0.815695;AN=5008;NS=2504;DP=19893;EAS_AF=0.8829;AMR_AF=0.8055;AFR_AF=0.8132;EUR_AF=0.7386;SAS_AF=0.8364;AA=G|||;VT=SNP
16	13749265	rs7499750	A	C	100	PASS	AC=4091;AF=0.816893;AN=5008;NS=2504;DP=16901;EAS_AF=0.8829;AMR_AF=0.8069;AFR_AF=0.8147;EUR_AF=0.7396;SAS_AF=0.8384;AA=A|||;VT=SNP
16	13749679	rs74425621	A	C	100	PASS	AC=168;AF=0.0335463;AN=5008;NS=2504;DP=17776;EAS_AF=0.0308;AMR_AF=0.0288;AFR_AF=0.0386;EUR_AF=0.0487;SAS_AF=0.0174;AA=A|||;VT=SNP
16	13749859	rs7405404	T	C	100	PASS	AC=4091;AF=0.816893;AN=5008;NS=2504;DP=14957;EAS_AF=0.8829;AMR_AF=0.8069;AFR_AF=0.8147;EUR_AF=0.7396;SAS_AF=0.8384;AA=T|||;VT=SNP
16	13750219	rs7403809	T	C	100	PASS	AC=4133;AF=0.82528;AN=5008;NS=2504;DP=16475;EAS_AF=0.8829;AMR_AF=0.8069;AFR_AF=0.8464;EUR_AF=0.7396;SAS_AF=0.8384;AA=C|||;VT=SNP
16	13750257	rs7403810	T	G	100	PASS	AC=3703;AF=0.739417;AN=5008;NS=2504;DP=17327;EAS_AF=0.8522;AMR_AF=0.7738;AFR_AF=0.612;EUR_AF=0.6909;SAS_AF=0.8211;AA=T|||;VT=SNP
16	13750368	rs76655560	C	T	100	PASS	AC=167;AF=0.0333466;AN=5008;NS=2504;DP=20316;EAS_AF=0.0308;AMR_AF=0.0288;AFR_AF=0.0378;EUR_AF=0.0487;SAS_AF=0.0174;AA=C|||;VT=SNP
16	13750694	rs7185124	T	C	100	PASS	AC=4087;AF=0.816094;AN=5008;NS=2504;DP=20972;EAS_AF=0.8819;AMR_AF=0.8069;AFR_AF=0.8147;EUR_AF=0.7386;SAS_AF=0.8364;AA=T|||;VT=SNP
16	13750724	rs7202384	C	G	100	PASS	AC=3692;AF=0.73722;AN=5008;NS=2504;DP=20592;EAS_AF=0.8522;AMR_AF=0.7752;AFR_AF=0.6029;EUR_AF=0.6909;SAS_AF=0.8211;AA=C|||;VT=SNP
16	13750757	rs77590931	A	C	100	PASS	AC=130;AF=0.0259585;AN=5008;NS=2504;DP=21371;EAS_AF=0.0079;AMR_AF=0.0231;AFR_AF=0.0371;EUR_AF=0.0447;SAS_AF=0.0123;AA=A|||;VT=SNP
16	13750979	rs79990141	G	A	100	PASS	AC=125;AF=0.0249601;AN=5008;NS=2504;DP=19504;EAS_AF=0.0079;AMR_AF=0.0202;AFR_AF=0.0348;EUR_AF=0.0447;SAS_AF=0.0123;AA=G|||;VT=SNP
16	13751659	rs72775398	T	C	100	PASS	AC=243;AF=0.0485224;AN=5008;NS=2504;DP=16512;EAS_AF=0.1042;AMR_AF=0.0663;AFR_AF=0.0045;EUR_AF=0.0636;SAS_AF=0.0225;AA=T|||;VT=SNP
16	13751825	rs11864886	A	G	100	PASS	AC=951;AF=0.189896;AN=5008;NS=2504;DP=19019;EAS_AF=0.1171;AMR_AF=0.1931;AFR_AF=0.211;EUR_AF=0.2604;SAS_AF=0.1616;AA=A|||;VT=SNP
16	13751918	rs78639436	A	T	100	PASS	AC=166;AF=0.033147;AN=5008;NS=2504;DP=17817;EAS_AF=0.0308;AMR_AF=0.0288;AFR_AF=0.0386;EUR_AF=0.0487;SAS_AF=0.0153;AA=a|||;VT=SNP
16	13752356	rs12925872	C	T	100	PASS	AC=877;AF=0.17512;AN=5008;NS=2504;DP=17640;EAS_AF=0.1171;AMR_AF=0.1945;AFR_AF=0.1551;EUR_AF=0.2594;SAS_AF=0.1616;AA=C|||;VT=SNP
16	13752594	rs11865150	A	T	100	PASS	AC=1301;AF=0.259784;AN=5008;NS=2504;DP=19649;EAS_AF=0.1478;AMR_AF=0.2248;AFR_AF=0.3865;EUR_AF=0.3082;SAS_AF=0.1789;AA=T|||;VT=SNP
16	13752731	rs62035064	A	T	100	PASS	AC=168;AF=0.0335463;AN=5008;NS=2504;DP=18794;EAS_AF=0.0308;AMR_AF=0.0288;AFR_AF=0.0386;EUR_AF=0.0487;SAS_AF=0.0174;AA=A|||;VT=SNP
16	13753349	rs12597362	G	A	100	PASS	AC=168;AF=0.0335463;AN=5008;NS=2504;DP=20577;EAS_AF=0.0308;AMR_AF=0.0288;AFR_AF=0.0386;EUR_AF=0.0487;SAS_AF=0.0174;AA=G|||;VT=SNP
16	13753384	rs8055219	G	A	100	PASS	AC=925;AF=0.184704;AN=5008;NS=2504;DP=21170;EAS_AF=0.1171;AMR_AF=0.1931;AFR_AF=0.1921;EUR_AF=0.2594;SAS_AF=0.1616;AA=G|||;VT=SNP
16	13754808	rs8045231	G	C	100	PASS	AC=131;AF=0.0261581;AN=5008;NS=2504;DP=17578;EAS_AF=0.0079;AMR_AF=0.0231;AFR_AF=0.0378;EUR_AF=0.0447;SAS_AF=0.0123;AA=G|||;VT=SNP
16	13755530	rs56887639	A	G	100	PASS	AC=1302;AF=0.259984;AN=5008;NS=2504;DP=18242;EAS_AF=0.1488;AMR_AF=0.2248;AFR_AF=0.3858;EUR_AF=0.3082;SAS_AF=0.18;AA=G|||;VT=SNP
16	13756431	rs8058480	T	C	100	PASS	AC=663;AF=0.132388;AN=5008;NS=2504;DP=20104;EAS_AF=0.0119;AMR_AF=0.0951;AFR_AF=0.3094;EUR_AF=0.1103;SAS_AF=0.0665;AA=T|||;VT=SNP
16	13756549	rs8053520	C	A	100	PASS	AC=821;AF=0.163938;AN=5008;NS=2504;DP=20085;EAS_AF=0.0427;AMR_AF=0.1239;AFR_AF=0.3442;EUR_AF=0.159;SAS_AF=0.0787;AA=C|||;VT=SNP
16	13756915	rs62035067	T	C	100	PASS	AC=830;AF=0.165735;AN=5008;NS=2504;DP=19468;EAS_AF=0.0427;AMR_AF=0.1239;AFR_AF=0.3472;EUR_AF=0.159;SAS_AF=0.0838;AA=T|||;VT=SNP
16	13756954	rs62035068	T	C	100	PASS	AC=867;AF=0.173123;AN=5008;NS=2504;DP=19369;EAS_AF=0.0437;AMR_AF=0.1239;AFR_AF=0.3744;EUR_AF=0.159;SAS_AF=0.0838;AA=C|||;VT=SNP
16	13757367	rs16962588	A	G	100	PASS	AC=666;AF=0.132987;AN=5008;NS=2504;DP=18256;EAS_AF=0.0119;AMR_AF=0.0951;AFR_AF=0.3116;EUR_AF=0.1103;SAS_AF=0.0665;AA=A|||;VT=SNP
16	13757931	rs12928897	C	A	100	PASS	AC=833;AF=0.166334;AN=5008;NS=2504;DP=18426;EAS_AF=0.0427;AMR_AF=0.1239;AFR_AF=0.3495;EUR_AF=0.159;SAS_AF=0.0838;AA=C|||;VT=SNP
16	13758253	rs34646006	C	T	100	PASS	AC=403;AF=0.0804712;AN=5008;NS=2504;DP=14301;EAS_AF=0.0119;AMR_AF=0.0922;AFR_AF=0.115;EUR_AF=0.1093;SAS_AF=0.0665;AA=C|||;VT=SNP
16	13758457	rs74009062	T	C	100	PASS	AC=457;AF=0.091254;AN=5008;NS=2504;DP=17695;EAS_AF=0.0119;AMR_AF=0.0922;AFR_AF=0.1551;EUR_AF=0.1103;SAS_AF=0.0665;AA=T|||;VT=SNP
16	13758667	rs7196769	C	T	100	PASS	AC=818;AF=0.163339;AN=5008;NS=2504;DP=13732;EAS_AF=0.0446;AMR_AF=0.1239;AFR_AF=0.3374;EUR_AF=0.1581;SAS_AF=0.0838;AA=T|||;VT=SNP
16	13758829	rs7202402	A	G	100	PASS	AC=868;AF=0.173323;AN=5008;NS=2504;DP=16532;EAS_AF=0.0437;AMR_AF=0.1239;AFR_AF=0.3759;EUR_AF=0.1581;SAS_AF=0.0838;AA=G|||;VT=SNP
16	13759336	rs75485976	G	T	100	PASS	AC=131;AF=0.0261581;AN=5008;NS=2504;DP=15278;EAS_AF=0.0079;AMR_AF=0.0231;AFR_AF=0.0378;EUR_AF=0.0447;SAS_AF=0.0123;AA=G|||;VT=SNP
16	13760152	rs2866724	A	G	100	PASS	AC=1291;AF=0.257788;AN=5008;NS=2504;DP=19188;EAS_AF=0.1468;AMR_AF=0.2334;AFR_AF=0.3699;EUR_AF=0.3121;SAS_AF=0.182;AA=A|||;VT=SNP
16	13760217	rs4456522	G	A	100	PASS	AC=1276;AF=0.254792;AN=5008;NS=2504;DP=19156;EAS_AF=0.1468;AMR_AF=0.2248;AFR_AF=0.3654;EUR_AF=0.3111;SAS_AF=0.18;AA=A|||;VT=SNP
16	13760368	rs2903367	A	G	100	PASS	AC=382;AF=0.076278;AN=5008;NS=2504;DP=18496;EAS_AF=0.0119;AMR_AF=0.0922;AFR_AF=0.0953;EUR_AF=0.1113;SAS_AF=0.0695;AA=A|||;VT=SNP
16	13761304	rs1970770	C	G	100	PASS	AC=571;AF=0.114018;AN=5008;NS=2504;DP=18349;EAS_AF=0.0407;AMR_AF=0.1225;AFR_AF=0.1513;EUR_AF=0.16;SAS_AF=0.0859;AA=C|||;VT=SNP
16	13761333	rs1609679	C	G	100	PASS	AC=1418;AF=0.283147;AN=5008;NS=2504;DP=18655;EAS_AF=0.1448;AMR_AF=0.2334;AFR_AF=0.4667;EUR_AF=0.3121;SAS_AF=0.183;AA=G|||;VT=SNP
16	13761373	rs1609680	T	C	100	PASS	AC=624;AF=0.124601;AN=5008;NS=2504;DP=19784;EAS_AF=0.0407;AMR_AF=0.1254;AFR_AF=0.1891;EUR_AF=0.161;SAS_AF=0.0859;AA=C|||;VT=SNP
16	13762660	rs72777303	A	G	100	PASS	AC=464;AF=0.0926518;AN=5008;NS=2504;DP=13887;EAS_AF=0.1032;AMR_AF=0.0994;AFR_AF=0.0333;EUR_AF=0.1511;SAS_AF=0.0971;AA=A|||;VT=SNP
16	13763411	rs8047770	T	C	100	PASS	AC=944;AF=0.188498;AN=5008;NS=2504;DP=20646;EAS_AF=0.1032;AMR_AF=0.121;AFR_AF=0.3336;EUR_AF=0.171;SAS_AF=0.1462;AA=C|||;VT=SNP
16	13763820	rs2903368	C	A	100	PASS	AC=1138;AF=0.227236;AN=5008;NS=2504;DP=18956;EAS_AF=0.1468;AMR_AF=0.2305;AFR_AF=0.1793;EUR_AF=0.3598;SAS_AF=0.2362;AA=C|||;VT=SNP
16	13763942	rs7188535	C	T	100	PASS	AC=1138;AF=0.227236;AN=5008;NS=2504;DP=18497;EAS_AF=0.1458;AMR_AF=0.2305;AFR_AF=0.1793;EUR_AF=0.3598;SAS_AF=0.2372;AA=C|||;VT=SNP
16	13764396	rs6498457	G	T	100	PASS	AC=1645;AF=0.328474;AN=5008;NS=2504;DP=16182;EAS_AF=0.1458;AMR_AF=0.2723;AFR_AF=0.4932;EUR_AF=0.4066;SAS_AF=0.2536;AA=T|||;VT=SNP
16	13764456	rs4997735	C	A	100	PASS	AC=1645;AF=0.328474;AN=5008;NS=2504;DP=17722;EAS_AF=0.1458;AMR_AF=0.2752;AFR_AF=0.4917;EUR_AF=0.4066;SAS_AF=0.2536;AA=A|||;VT=SNP
16	13764680	rs2097287	T	C	100	PASS	AC=1274;AF=0.254393;AN=5008;NS=2504;DP=20701;EAS_AF=0.1468;AMR_AF=0.255;AFR_AF=0.2216;EUR_AF=0.4046;SAS_AF=0.2546;AA=T|||;VT=SNP
16	13764741	rs2097288	T	C	100	PASS	AC=1266;AF=0.252796;AN=5008;NS=2504;DP=21422;EAS_AF=0.1468;AMR_AF=0.255;AFR_AF=0.2156;EUR_AF=0.4046;SAS_AF=0.2546;AA=T|||;VT=SNP
16	13764776	rs58826477	G	A	100	PASS	AC=822;AF=0.164137;AN=5008;NS=2504;DP=21155;EAS_AF=0.3562;AMR_AF=0.1585;AFR_AF=0.0068;EUR_AF=0.1083;SAS_AF=0.2403;AA=G|||;VT=SNP
16	13764812	rs2105841	T	C	100	PASS	AC=1268;AF=0.253195;AN=5008;NS=2504;DP=21129;EAS_AF=0.1468;AMR_AF=0.2536;AFR_AF=0.2179;EUR_AF=0.4046;SAS_AF=0.2546;AA=T|||;VT=SNP
16	13764829	rs2105842	C	T	100	PASS	AC=1648;AF=0.329073;AN=5008;NS=2504;DP=21202;EAS_AF=0.1468;AMR_AF=0.2723;AFR_AF=0.4939;EUR_AF=0.4066;SAS_AF=0.2546;AA=T|||;VT=SNP
16	13764965	rs7195634	A	C	100	PASS	AC=1717;AF=0.342851;AN=5008;NS=2504;DP=20407;EAS_AF=0.1468;AMR_AF=0.2767;AFR_AF=0.5431;EUR_AF=0.4066;SAS_AF=0.2556;AA=C|||;VT=SNP
16	13765041	rs12927595	G	T	100	PASS	AC=1274;AF=0.254393;AN=5008;NS=2504;DP=22149;EAS_AF=0.1468;AMR_AF=0.2536;AFR_AF=0.2224;EUR_AF=0.4046;SAS_AF=0.2546;AA=T|||;VT=SNP
16	13765063	rs7200727	T	G	100	PASS	AC=1648;AF=0.329073;AN=5008;NS=2504;DP=21797;EAS_AF=0.1458;AMR_AF=0.2723;AFR_AF=0.4947;EUR_AF=0.4066;SAS_AF=0.2546;AA=G|||;VT=SNP
16	13765234	rs35304552	C	A	100	PASS	AC=1249;AF=0.249401;AN=5008;NS=2504;DP=22591;EAS_AF=0.1468;AMR_AF=0.2522;AFR_AF=0.2042;EUR_AF=0.4046;SAS_AF=0.2546;AA=C|||;VT=SNP
16	13765383	rs12933611	T	G	100	PASS	AC=1499;AF=0.299321;AN=5008;NS=2504;DP=21920;EAS_AF=0.1478;AMR_AF=0.2666;AFR_AF=0.3843;EUR_AF=0.4046;SAS_AF=0.2556;AA=G|||;VT=SNP
16	13766080	rs17794561	G	A	100	PASS	AC=536;AF=0.107029;AN=5008;NS=2504;DP=22495;EAS_AF=0.1002;AMR_AF=0.1052;AFR_AF=0.0076;EUR_AF=0.2018;SAS_AF=0.1524;AA=G|||;VT=SNP
16	13766292	rs4781528	G	A	100	PASS	AC=1646;AF=0.328674;AN=5008;NS=2504;DP=20910;EAS_AF=0.1448;AMR_AF=0.2723;AFR_AF=0.4932;EUR_AF=0.4066;SAS_AF=0.2556;AA=A|||;VT=SNP
16	13766427	rs4781529	C	T	100	PASS	AC=603;AF=0.120407;AN=5008;NS=2504;DP=23729;EAS_AF=0.0308;AMR_AF=0.1326;AFR_AF=0.1513;EUR_AF=0.1978;SAS_AF=0.0828;AA=c|||;VT=SNP
16	13767133	rs12919797	G	C	100	PASS	AC=1496;AF=0.298722;AN=5008;NS=2504;DP=22478;EAS_AF=0.1458;AMR_AF=0.2666;AFR_AF=0.3843;EUR_AF=0.4046;SAS_AF=0.2546;AA=G|||;VT=SNP
16	13767712	rs3916993	A	G	100	PASS	AC=1645;AF=0.328474;AN=5008;NS=2504;DP=17890;EAS_AF=0.1458;AMR_AF=0.2723;AFR_AF=0.4932;EUR_AF=0.4066;SAS_AF=0.2536;AA=G|||;VT=SNP
16	13767755	rs72777311	G	A	100	PASS	AC=636;AF=0.126997;AN=5008;NS=2504;DP=16387;EAS_AF=0.1151;AMR_AF=0.1182;AFR_AF=0.0492;EUR_AF=0.2068;SAS_AF=0.1687;AA=G|||;VT=SNP
16	13768391	rs7202586	G	A	100	PASS	AC=1042;AF=0.208067;AN=5008;NS=2504;DP=18799;EAS_AF=0.1151;AMR_AF=0.1383;AFR_AF=0.3419;EUR_AF=0.2087;SAS_AF=0.1718;AA=A|||;VT=SNP
16	13768459	rs7186763	T	C	100	PASS	AC=1650;AF=0.329473;AN=5008;NS=2504;DP=18451;EAS_AF=0.1458;AMR_AF=0.2723;AFR_AF=0.4955;EUR_AF=0.4066;SAS_AF=0.2556;AA=C|||;VT=SNP
16	13769573	rs2866725	T	G	100	PASS	AC=870;AF=0.173722;AN=5008;NS=2504;DP=14797;EAS_AF=0.0308;AMR_AF=0.1484;AFR_AF=0.3411;EUR_AF=0.1988;SAS_AF=0.0869;AA=T|||;VT=SNP
16	13770650	rs4781530	C	T	100	PASS	AC=622;AF=0.124201;AN=5008;NS=2504;DP=20824;EAS_AF=0.1151;AMR_AF=0.1167;AFR_AF=0.0408;EUR_AF=0.2068;SAS_AF=0.1667;AA=C|||;VT=SNP
16	13770981	rs4780533	C	T	100	PASS	AC=626;AF=0.125;AN=5008;NS=2504;DP=19842;EAS_AF=0.1151;AMR_AF=0.1182;AFR_AF=0.0408;EUR_AF=0.2078;SAS_AF=0.1687;AA=C|||;VT=SNP
16	13771024	rs4780534	T	G	100	PASS	AC=1634;AF=0.326278;AN=5008;NS=2504;DP=19588;EAS_AF=0.1458;AMR_AF=0.2723;AFR_AF=0.4849;EUR_AF=0.4066;SAS_AF=0.2536;AA=G|||;VT=SNP
16	13771487	rs72777316	T	C	100	PASS	AC=628;AF=0.125399;AN=5008;NS=2504;DP=18603;EAS_AF=0.1161;AMR_AF=0.1182;AFR_AF=0.0408;EUR_AF=0.2068;SAS_AF=0.1708;AA=T|||;VT=SNP
16	13771735	rs62035097	T	C	100	PASS	AC=604;AF=0.120607;AN=5008;NS=2504;DP=18544;EAS_AF=0.0308;AMR_AF=0.134;AFR_AF=0.1505;EUR_AF=0.1978;SAS_AF=0.0838;AA=T|||;VT=SNP
16	13772118	rs35871163	T	C	100	PASS	AC=514;AF=0.102636;AN=5008;NS=2504;DP=20498;EAS_AF=0.0079;AMR_AF=0.1268;AFR_AF=0.1089;EUR_AF=0.1938;SAS_AF=0.0808;AA=T|||;VT=SNP
16	13772156	rs35743204	T	G	100	PASS	AC=1630;AF=0.325479;AN=5008;NS=2504;DP=18808;EAS_AF=0.1458;AMR_AF=0.2723;AFR_AF=0.4818;EUR_AF=0.4066;SAS_AF=0.2536;AA=G|||;VT=SNP
16	13772258	rs35113202	A	G	100	PASS	AC=1634;AF=0.326278;AN=5008;NS=2504;DP=13999;EAS_AF=0.1458;AMR_AF=0.2723;AFR_AF=0.4841;EUR_AF=0.4076;SAS_AF=0.2536;AA=G|||;VT=SNP
16	13772314	rs72777318	C	T	100	PASS	AC=626;AF=0.125;AN=5008;NS=2504;DP=17167;EAS_AF=0.1151;AMR_AF=0.1182;AFR_AF=0.0408;EUR_AF=0.2068;SAS_AF=0.1697;AA=C|||;VT=SNP
16	13772353	rs72777319	C	T	100	PASS	AC=626;AF=0.125;AN=5008;NS=2504;DP=17366;EAS_AF=0.1151;AMR_AF=0.1182;AFR_AF=0.0408;EUR_AF=0.2068;SAS_AF=0.1697;AA=C|||;VT=SNP
16	13772370	rs72777321	T	C	100	PASS	AC=626;AF=0.125;AN=5008;NS=2504;DP=17806;EAS_AF=0.1151;AMR_AF=0.1182;AFR_AF=0.0408;EUR_AF=0.2068;SAS_AF=0.1697;AA=T|||;VT=SNP
16	13772436	rs72777322	A	G	100	PASS	AC=626;AF=0.125;AN=5008;NS=2504;DP=19695;EAS_AF=0.1151;AMR_AF=0.1182;AFR_AF=0.0408;EUR_AF=0.2068;SAS_AF=0.1697;AA=A|||;VT=SNP
16	13772599	rs2051545	G	T	100	PASS	AC=1707;AF=0.340855;AN=5008;NS=2504;DP=20678;EAS_AF=0.1458;AMR_AF=0.2767;AFR_AF=0.5386;EUR_AF=0.4066;SAS_AF=0.2526;AA=T|||;VT=SNP
16	13773131	rs16962629	A	G	100	PASS	AC=770;AF=0.153754;AN=5008;NS=2504;DP=16283;EAS_AF=0.0308;AMR_AF=0.1427;AFR_AF=0.2693;EUR_AF=0.2008;SAS_AF=0.0838;AA=A|||;VT=SNP
16	13773714	rs17199394	T	A	100	PASS	AC=625;AF=0.1248;AN=5008;NS=2504;DP=21715;EAS_AF=0.1151;AMR_AF=0.1182;AFR_AF=0.0408;EUR_AF=0.2068;SAS_AF=0.1687;AA=T|||;VT=SNP
16	13773829	rs10492769	C	T	100	PASS	AC=622;AF=0.124201;AN=5008;NS=2504;DP=21158;EAS_AF=0.1151;AMR_AF=0.1182;AFR_AF=0.0408;EUR_AF=0.2068;SAS_AF=0.1656;AA=C|||;VT=SNP
16	13774434	rs12599526	G	A	100	PASS	AC=1633;AF=0.326078;AN=5008;NS=2504;DP=22500;EAS_AF=0.1488;AMR_AF=0.2752;AFR_AF=0.4826;EUR_AF=0.4076;SAS_AF=0.2495;AA=A|||;VT=SNP
16	13774810	rs12933148	G	A	100	PASS	AC=515;AF=0.102835;AN=5008;NS=2504;DP=18398;EAS_AF=0.0079;AMR_AF=0.1282;AFR_AF=0.1082;EUR_AF=0.1948;SAS_AF=0.0808;AA=G|||;VT=SNP
16	13775249	rs58267368	T	C	100	PASS	AC=872;AF=0.174121;AN=5008;NS=2504;DP=20120;EAS_AF=0.1161;AMR_AF=0.1311;AFR_AF=0.2224;EUR_AF=0.2068;SAS_AF=0.1656;AA=C|||;VT=SNP
16	13776192	rs12920803	G	T	100	PASS	AC=1339;AF=0.267372;AN=5008;NS=2504;DP=20784;EAS_AF=0.1438;AMR_AF=0.245;AFR_AF=0.2973;EUR_AF=0.3986;SAS_AF=0.2352;AA=T|||;VT=SNP
16	13776750	rs12923271	A	G	100	PASS	AC=1592;AF=0.317891;AN=5008;NS=2504;DP=19530;EAS_AF=0.1458;AMR_AF=0.2594;AFR_AF=0.4766;EUR_AF=0.3986;SAS_AF=0.2393;AA=G|||;VT=SNP
16	13777395	rs12448623	T	G	100	PASS	AC=1387;AF=0.276957;AN=5008;NS=2504;DP=17957;EAS_AF=0.1468;AMR_AF=0.2579;AFR_AF=0.3026;EUR_AF=0.4085;SAS_AF=0.2546;AA=G|||;VT=SNP
16	13777867	rs12596988	T	C	100	PASS	AC=1378;AF=0.27516;AN=5008;NS=2504;DP=18439;EAS_AF=0.1438;AMR_AF=0.2594;AFR_AF=0.2995;EUR_AF=0.4085;SAS_AF=0.2515;AA=C|||;VT=SNP
16	13778470	rs12445122	T	A	100	PASS	AC=526;AF=0.105032;AN=5008;NS=2504;DP=18936;EAS_AF=0.0069;AMR_AF=0.1311;AFR_AF=0.1082;EUR_AF=0.1988;SAS_AF=0.0869;AA=T|||;VT=SNP
16	13778688	rs72777333	A	G	100	PASS	AC=676;AF=0.134984;AN=5008;NS=2504;DP=21558;EAS_AF=0.1141;AMR_AF=0.1254;AFR_AF=0.084;EUR_AF=0.2048;SAS_AF=0.1605;AA=A|||;VT=SNP
16	13778853	rs4780537	C	G	100	PASS	AC=1616;AF=0.322684;AN=5008;NS=2504;DP=19732;EAS_AF=0.1438;AMR_AF=0.2738;AFR_AF=0.4728;EUR_AF=0.4095;SAS_AF=0.2495;AA=G|||;VT=SNP
16	13779428	rs17256546	A	G	100	PASS	AC=650;AF=0.129792;AN=5008;NS=2504;DP=20756;EAS_AF=0.1369;AMR_AF=0.1225;AFR_AF=0.0431;EUR_AF=0.2087;SAS_AF=0.1636;AA=A|||;VT=SNP
16	13779882	rs72777337	C	G	100	PASS	AC=536;AF=0.107029;AN=5008;NS=2504;DP=16409;EAS_AF=0.1022;AMR_AF=0.1037;AFR_AF=0.0076;EUR_AF=0.2028;SAS_AF=0.1503;AA=C|||;VT=SNP
16	13780276	rs12933395	C	T	100	PASS	AC=1147;AF=0.229034;AN=5008;NS=2504;DP=10007;EAS_AF=0.121;AMR_AF=0.2464;AFR_AF=0.1566;EUR_AF=0.4036;SAS_AF=0.2464;AA=C|||;VT=SNP
16	13780425	rs72777338	G	A	100	PASS	AC=616;AF=0.123003;AN=5008;NS=2504;DP=11524;EAS_AF=0.1151;AMR_AF=0.1167;AFR_AF=0.0431;EUR_AF=0.2038;SAS_AF=0.1605;AA=G|||;VT=SNP
16	13780935	rs2097289	A	G	100	PASS	AC=1619;AF=0.323283;AN=5008;NS=2504;DP=20326;EAS_AF=0.1438;AMR_AF=0.2738;AFR_AF=0.4743;EUR_AF=0.4095;SAS_AF=0.2505;AA=G|||;VT=SNP
16	13781491	rs2866726	A	C	100	PASS	AC=1622;AF=0.323882;AN=5008;NS=2504;DP=19441;EAS_AF=0.1438;AMR_AF=0.2738;AFR_AF=0.4743;EUR_AF=0.4115;SAS_AF=0.2515;AA=C|||;VT=SNP
16	13781498	rs2866727	T	C	100	PASS	AC=1622;AF=0.323882;AN=5008;NS=2504;DP=19320;EAS_AF=0.1438;AMR_AF=0.2723;AFR_AF=0.475;EUR_AF=0.4115;SAS_AF=0.2515;AA=C|||;VT=SNP
16	13781527	rs2866728	T	C	100	PASS	AC=1347;AF=0.26897;AN=5008;NS=2504;DP=18964;EAS_AF=0.121;AMR_AF=0.2536;AFR_AF=0.3011;EUR_AF=0.4066;SAS_AF=0.2474;AA=T|||;VT=SNP
16	13781559	rs4781531	A	G	100	PASS	AC=616;AF=0.123003;AN=5008;NS=2504;DP=17427;EAS_AF=0.1141;AMR_AF=0.1167;AFR_AF=0.0439;EUR_AF=0.2038;SAS_AF=0.1605;AA=A|||;VT=SNP
16	13782260	rs4781532	T	C	100	PASS	AC=617;AF=0.123203;AN=5008;NS=2504;DP=15006;EAS_AF=0.1151;AMR_AF=0.1167;AFR_AF=0.0439;EUR_AF=0.2038;SAS_AF=0.1605;AA=T|||;VT=SNP
16	13782309	rs4780539	A	G	100	PASS	AC=1615;AF=0.322484;AN=5008;NS=2504;DP=14444;EAS_AF=0.1438;AMR_AF=0.2738;AFR_AF=0.472;EUR_AF=0.4095;SAS_AF=0.2495;AA=G|||;VT=SNP
16	13782944	rs12930213	C	G	100	PASS	AC=1151;AF=0.229832;AN=5008;NS=2504;DP=16946;EAS_AF=0.121;AMR_AF=0.2464;AFR_AF=0.1551;EUR_AF=0.4056;SAS_AF=0.2505;AA=C|||;VT=SNP
16	13783279	rs35572675	A	G	100	PASS	AC=1618;AF=0.323083;AN=5008;NS=2504;DP=13640;EAS_AF=0.1438;AMR_AF=0.2752;AFR_AF=0.472;EUR_AF=0.4115;SAS_AF=0.2495;AA=G|||;VT=SNP
16	13783390	rs17199422	T	C	100	PASS	AC=1289;AF=0.257388;AN=5008;NS=2504;DP=18046;EAS_AF=0.121;AMR_AF=0.2522;AFR_AF=0.2572;EUR_AF=0.4076;SAS_AF=0.2474;AA=T|||;VT=SNP
16	13784579	rs928975	G	A	100	PASS	AC=1659;AF=0.33127;AN=5008;NS=2504;DP=16547;EAS_AF=0.1438;AMR_AF=0.2738;AFR_AF=0.5038;EUR_AF=0.4115;SAS_AF=0.2495;AA=A|||;VT=SNP
16	13785444	rs34558857	G	A	100	PASS	AC=1288;AF=0.257188;AN=5008;NS=2504;DP=20033;EAS_AF=0.121;AMR_AF=0.2522;AFR_AF=0.2572;EUR_AF=0.4085;SAS_AF=0.2454;AA=G|||;VT=SNP
16	13785448	rs34482767	A	G	100	PASS	AC=1144;AF=0.228435;AN=5008;NS=2504;DP=19952;EAS_AF=0.121;AMR_AF=0.2464;AFR_AF=0.1528;EUR_AF=0.4066;SAS_AF=0.2454;AA=A|||;VT=SNP
16	13785959	rs12926421	G	A	100	PASS	AC=597;AF=0.119209;AN=5008;NS=2504;DP=19313;EAS_AF=0.0069;AMR_AF=0.1354;AFR_AF=0.1104;EUR_AF=0.2187;SAS_AF=0.1329;AA=G|||;VT=SNP
16	13786097	rs12927821	C	T	100	PASS	AC=527;AF=0.105232;AN=5008;NS=2504;DP=19086;EAS_AF=0.0069;AMR_AF=0.1297;AFR_AF=0.1097;EUR_AF=0.2018;SAS_AF=0.0838;AA=c|||;VT=SNP
16	13786155	rs8052668	C	A	100	PASS	AC=1596;AF=0.31869;AN=5008;NS=2504;DP=18665;EAS_AF=0.1409;AMR_AF=0.2608;AFR_AF=0.4841;EUR_AF=0.4016;SAS_AF=0.2342;AA=A|||;VT=SNP
16	13786685	rs72777346	C	T	100	PASS	AC=615;AF=0.122804;AN=5008;NS=2504;DP=19481;EAS_AF=0.1141;AMR_AF=0.1167;AFR_AF=0.0424;EUR_AF=0.2038;SAS_AF=0.1616;AA=c|||;VT=SNP
16	13786757	rs34020413	T	G	100	PASS	AC=1198;AF=0.239217;AN=5008;NS=2504;DP=20613;EAS_AF=0.124;AMR_AF=0.2536;AFR_AF=0.1831;EUR_AF=0.4115;SAS_AF=0.2464;AA=T|||;VT=SNP
16	13786892	rs12599960	C	G	100	PASS	AC=709;AF=0.141573;AN=5008;NS=2504;DP=18629;EAS_AF=0.1399;AMR_AF=0.1239;AFR_AF=0.0847;EUR_AF=0.2078;SAS_AF=0.1646;AA=G|||;VT=SNP
16	13787079	rs2187676	C	T	100	PASS	AC=616;AF=0.123003;AN=5008;NS=2504;DP=17962;EAS_AF=0.1141;AMR_AF=0.1167;AFR_AF=0.0431;EUR_AF=0.2038;SAS_AF=0.1616;AA=C|||;VT=SNP
16	13788304	rs12926604	T	C	100	PASS	AC=504;AF=0.100639;AN=5008;NS=2504;DP=19128;EAS_AF=0.006;AMR_AF=0.121;AFR_AF=0.1074;EUR_AF=0.1998;SAS_AF=0.0726;AA=T|||;VT=SNP
16	13788717	rs3929988	T	C	100	PASS	AC=504;AF=0.100639;AN=5008;NS=2504;DP=19719;EAS_AF=0.006;AMR_AF=0.121;AFR_AF=0.1074;EUR_AF=0.1998;SAS_AF=0.0726;AA=T|||;VT=SNP
16	13789632	rs4781533	A	T	100	PASS	AC=1633;AF=0.326078;AN=5008;NS=2504;DP=17709;EAS_AF=0.1429;AMR_AF=0.2651;AFR_AF=0.5023;EUR_AF=0.4085;SAS_AF=0.2352;AA=A|||;VT=SNP
16	13790245	rs12932169	C	A	100	PASS	AC=1154;AF=0.230431;AN=5008;NS=2504;DP=18564;EAS_AF=0.1409;AMR_AF=0.245;AFR_AF=0.1536;EUR_AF=0.4066;SAS_AF=0.2352;AA=C|||;VT=SNP
16	13790356	rs12932870	A	T	100	PASS	AC=540;AF=0.107827;AN=5008;NS=2504;DP=17619;EAS_AF=0.0069;AMR_AF=0.134;AFR_AF=0.1112;EUR_AF=0.2087;SAS_AF=0.0849;AA=A|||;VT=SNP
16	13790638	rs8058546	C	T	100	PASS	AC=1588;AF=0.317093;AN=5008;NS=2504;DP=17476;EAS_AF=0.1409;AMR_AF=0.2651;AFR_AF=0.4697;EUR_AF=0.4085;SAS_AF=0.2352;AA=T|||;VT=SNP
16	13791181	rs1894392	T	A	100	PASS	AC=1294;AF=0.258387;AN=5008;NS=2504;DP=19708;EAS_AF=0.1429;AMR_AF=0.2493;AFR_AF=0.2542;EUR_AF=0.4085;SAS_AF=0.2352;AA=T|||;VT=SNP
16	13791415	rs8063933	C	T	100	PASS	AC=699;AF=0.139577;AN=5008;NS=2504;DP=18308;EAS_AF=0.1577;AMR_AF=0.0447;AFR_AF=0.1596;EUR_AF=0.0477;SAS_AF=0.2556;AA=c|||;VT=SNP
16	13791465	rs17794609	C	G	100	PASS	AC=532;AF=0.10623;AN=5008;NS=2504;DP=19435;EAS_AF=0.0992;AMR_AF=0.1037;AFR_AF=0.0076;EUR_AF=0.2018;SAS_AF=0.1503;AA=C|||;VT=SNP
16	13791699	rs17794615	C	T	100	PASS	AC=531;AF=0.10603;AN=5008;NS=2504;DP=19496;EAS_AF=0.0992;AMR_AF=0.1037;AFR_AF=0.0076;EUR_AF=0.2018;SAS_AF=0.1493;AA=C|||;VT=SNP
16	13792675	rs12444468	G	A	100	PASS	AC=269;AF=0.0537141;AN=5008;NS=2504;DP=19244;EAS_AF=0.0069;AMR_AF=0.0432;AFR_AF=0.0787;EUR_AF=0.0954;SAS_AF=0.0327;AA=G|||;VT=SNP
16	13793157	rs2213296	A	G	100	PASS	AC=1577;AF=0.314896;AN=5008;NS=2504;DP=20135;EAS_AF=0.1409;AMR_AF=0.2594;AFR_AF=0.4682;EUR_AF=0.4036;SAS_AF=0.2352;AA=G|||;VT=SNP
16	13793458	rs2227011	A	G	100	PASS	AC=1575;AF=0.314497;AN=5008;NS=2504;DP=20364;EAS_AF=0.1409;AMR_AF=0.2594;AFR_AF=0.4682;EUR_AF=0.4036;SAS_AF=0.2331;AA=G|||;VT=SNP
16	13793585	rs1573633	A	G	100	PASS	AC=1578;AF=0.315096;AN=5008;NS=2504;DP=20321;EAS_AF=0.1438;AMR_AF=0.2594;AFR_AF=0.4682;EUR_AF=0.4036;SAS_AF=0.2331;AA=A|||;VT=SNP
16	13793837	rs1573634	A	T	100	PASS	AC=1613;AF=0.322085;AN=5008;NS=2504;DP=19226;EAS_AF=0.1419;AMR_AF=0.2723;AFR_AF=0.4728;EUR_AF=0.4125;SAS_AF=0.2464;AA=T|||;VT=SNP
16	13794027	rs12446158	C	T	100	PASS	AC=1145;AF=0.228634;AN=5008;NS=2504;DP=21208;EAS_AF=0.1409;AMR_AF=0.2378;AFR_AF=0.1558;EUR_AF=0.4016;SAS_AF=0.2331;AA=C|||;VT=SNP
16	13794577	rs12935140	C	T	100	PASS	AC=486;AF=0.0970447;AN=5008;NS=2504;DP=20092;EAS_AF=0.005;AMR_AF=0.1167;AFR_AF=0.1059;EUR_AF=0.1899;SAS_AF=0.0706;AA=C|||;VT=SNP
16	13794774	rs12934302	G	A	100	PASS	AC=1232;AF=0.246006;AN=5008;NS=2504;DP=19802;EAS_AF=0.1498;AMR_AF=0.2392;AFR_AF=0.2179;EUR_AF=0.3966;SAS_AF=0.2331;AA=G|||;VT=SNP
16	13794877	rs12919918	G	T	100	PASS	AC=1212;AF=0.242013;AN=5008;NS=2504;DP=19435;EAS_AF=0.1419;AMR_AF=0.2392;AFR_AF=0.2088;EUR_AF=0.3966;SAS_AF=0.2331;AA=G|||;VT=SNP
16	13795521	rs12926549	T	C	100	PASS	AC=466;AF=0.0930511;AN=5008;NS=2504;DP=19464;EAS_AF=0.005;AMR_AF=0.1167;AFR_AF=0.0908;EUR_AF=0.1899;SAS_AF=0.0706;AA=T|||;VT=SNP
16	13795649	rs12921137	G	A	100	PASS	AC=1210;AF=0.241613;AN=5008;NS=2504;DP=16892;EAS_AF=0.1399;AMR_AF=0.2392;AFR_AF=0.2088;EUR_AF=0.3966;SAS_AF=0.2331;AA=G|||;VT=SNP
16	13795650	rs6498458	T	C	100	PASS	AC=1543;AF=0.308107;AN=5008;NS=2504;DP=16981;EAS_AF=0.1399;AMR_AF=0.2594;AFR_AF=0.4493;EUR_AF=0.3976;SAS_AF=0.2331;AA=t|||;VT=SNP
16	13795867	rs4238620	T	C	100	PASS	AC=492;AF=0.0982428;AN=5008;NS=2504;DP=18545;EAS_AF=0.005;AMR_AF=0.1167;AFR_AF=0.1104;EUR_AF=0.1899;SAS_AF=0.0706;AA=T|||;VT=SNP
16	13795968	rs4238621	G	A	100	PASS	AC=1209;AF=0.241414;AN=5008;NS=2504;DP=18304;EAS_AF=0.1399;AMR_AF=0.2392;AFR_AF=0.2088;EUR_AF=0.3956;SAS_AF=0.2331;AA=A|||;VT=SNP
16	13796083	rs17256595	T	C	100	PASS	AC=499;AF=0.0996406;AN=5008;NS=2504;DP=19396;EAS_AF=0.1677;AMR_AF=0.0231;AFR_AF=0.0061;EUR_AF=0.0507;SAS_AF=0.2607;AA=T|||;VT=SNP
16	13796521	rs12599140	G	C	100	PASS	AC=1210;AF=0.241613;AN=5008;NS=2504;DP=21628;EAS_AF=0.1399;AMR_AF=0.2406;AFR_AF=0.2088;EUR_AF=0.3956;SAS_AF=0.2331;AA=C|||;VT=SNP
16	13796539	rs10852368	C	T	100	PASS	AC=1542;AF=0.307907;AN=5008;NS=2504;DP=21875;EAS_AF=0.1399;AMR_AF=0.2594;AFR_AF=0.4493;EUR_AF=0.3966;SAS_AF=0.2331;AA=T|||;VT=SNP
16	13796801	rs12930131	G	C	100	PASS	AC=1585;AF=0.316494;AN=5008;NS=2504;DP=17854;EAS_AF=0.1399;AMR_AF=0.2594;AFR_AF=0.4818;EUR_AF=0.3966;SAS_AF=0.2331;AA=C|||;VT=SNP
16	13796834	rs12931772	A	G	100	PASS	AC=1212;AF=0.242013;AN=5008;NS=2504;DP=18523;EAS_AF=0.1399;AMR_AF=0.2421;AFR_AF=0.2088;EUR_AF=0.3956;SAS_AF=0.2342;AA=G|||;VT=SNP
16	13797041	rs35753216	G	T	100	PASS	AC=1209;AF=0.241414;AN=5008;NS=2504;DP=16714;EAS_AF=0.1399;AMR_AF=0.2392;AFR_AF=0.2088;EUR_AF=0.3956;SAS_AF=0.2331;AA=T|||;VT=SNP
16	13797358	rs34615785	G	A	100	PASS	AC=492;AF=0.0982428;AN=5008;NS=2504;DP=16190;EAS_AF=0.006;AMR_AF=0.1167;AFR_AF=0.1097;EUR_AF=0.1899;SAS_AF=0.0706;AA=G|||;VT=SNP
16	13797406	rs12918433	T	A	100	PASS	AC=1544;AF=0.308307;AN=5008;NS=2504;DP=15552;EAS_AF=0.1419;AMR_AF=0.2594;AFR_AF=0.4493;EUR_AF=0.3966;SAS_AF=0.2331;AA=A|||;VT=SNP
16	13797720	rs68021159	G	C	100	PASS	AC=1542;AF=0.307907;AN=5008;NS=2504;DP=18091;EAS_AF=0.1399;AMR_AF=0.2594;AFR_AF=0.4493;EUR_AF=0.3966;SAS_AF=0.2331;AA=C|||;VT=SNP
16	13798132	rs12927885	C	T	100	PASS	AC=1470;AF=0.29353;AN=5008;NS=2504;DP=19921;EAS_AF=0.1399;AMR_AF=0.2565;AFR_AF=0.3971;EUR_AF=0.3956;SAS_AF=0.2331;AA=T|||;VT=SNP
16	13798199	rs7195018	A	G	100	PASS	AC=1471;AF=0.29373;AN=5008;NS=2504;DP=19715;EAS_AF=0.1399;AMR_AF=0.2565;AFR_AF=0.3971;EUR_AF=0.3956;SAS_AF=0.2342;AA=G|||;VT=SNP
16	13798352	rs12928753	A	G	100	PASS	AC=1209;AF=0.241414;AN=5008;NS=2504;DP=16999;EAS_AF=0.1399;AMR_AF=0.2392;AFR_AF=0.2088;EUR_AF=0.3956;SAS_AF=0.2331;AA=A|||;VT=SNP
16	13798389	rs7195373	A	T	100	PASS	AC=1542;AF=0.307907;AN=5008;NS=2504;DP=17388;EAS_AF=0.1399;AMR_AF=0.2594;AFR_AF=0.4493;EUR_AF=0.3966;SAS_AF=0.2331;AA=T|||;VT=SNP
16	13798897	rs1540280	T	C	100	PASS	AC=1201;AF=0.239816;AN=5008;NS=2504;DP=18389;EAS_AF=0.1399;AMR_AF=0.2392;AFR_AF=0.2027;EUR_AF=0.3956;SAS_AF=0.2331;AA=T|||;VT=SNP
16	13799026	rs2157066	G	C	100	PASS	AC=1574;AF=0.314297;AN=5008;NS=2504;DP=18138;EAS_AF=0.1399;AMR_AF=0.2565;AFR_AF=0.475;EUR_AF=0.3966;SAS_AF=0.2331;AA=C|||;VT=SNP
16	13799170	rs2157067	G	T	100	PASS	AC=1351;AF=0.269768;AN=5008;NS=2504;DP=17895;EAS_AF=0.1399;AMR_AF=0.2478;AFR_AF=0.3109;EUR_AF=0.3966;SAS_AF=0.2331;AA=G|||;VT=SNP
16	13799627	rs72777356	A	T	100	PASS	AC=679;AF=0.135583;AN=5008;NS=2504;DP=16987;EAS_AF=0.1151;AMR_AF=0.1167;AFR_AF=0.0923;EUR_AF=0.2028;SAS_AF=0.1595;AA=A|||;VT=SNP
16	13800050	rs8063055	G	C	100	PASS	AC=1571;AF=0.313698;AN=5008;NS=2504;DP=17032;EAS_AF=0.1409;AMR_AF=0.2565;AFR_AF=0.4713;EUR_AF=0.3976;SAS_AF=0.2331;AA=C|||;VT=SNP
16	13800430	rs12919291	G	C	100	PASS	AC=846;AF=0.16893;AN=5008;NS=2504;DP=13545;EAS_AF=0.0268;AMR_AF=0.1499;AFR_AF=0.323;EUR_AF=0.2018;SAS_AF=0.0869;AA=C|||;VT=SNP
16	13800509	rs12925028	T	C	100	PASS	AC=1449;AF=0.289337;AN=5008;NS=2504;DP=13546;EAS_AF=0.1429;AMR_AF=0.2536;AFR_AF=0.3812;EUR_AF=0.3946;SAS_AF=0.2331;AA=C|||;VT=SNP
16	13800558	rs12920548	C	T	100	PASS	AC=1425;AF=0.284545;AN=5008;NS=2504;DP=14045;EAS_AF=0.1429;AMR_AF=0.2522;AFR_AF=0.3638;EUR_AF=0.3946;SAS_AF=0.2331;AA=T|||;VT=SNP
16	13801319	rs7191035	C	T	100	PASS	AC=769;AF=0.153554;AN=5008;NS=2504;DP=18582;EAS_AF=0.1171;AMR_AF=0.121;AFR_AF=0.1566;EUR_AF=0.2028;SAS_AF=0.1595;AA=C|||;VT=SNP
16	13801388	rs7191234	C	G	100	PASS	AC=1387;AF=0.276957;AN=5008;NS=2504;DP=17823;EAS_AF=0.1429;AMR_AF=0.2507;AFR_AF=0.3366;EUR_AF=0.3936;SAS_AF=0.2331;AA=G|||;VT=SNP
16	13801758	rs12924966	G	A	100	PASS	AC=555;AF=0.110823;AN=5008;NS=2504;DP=17274;EAS_AF=0.0258;AMR_AF=0.1268;AFR_AF=0.1346;EUR_AF=0.1909;SAS_AF=0.0726;AA=G|||;VT=SNP
16	13802298	rs12934939	T	C	100	PASS	AC=1448;AF=0.289137;AN=5008;NS=2504;DP=21772;EAS_AF=0.1419;AMR_AF=0.255;AFR_AF=0.3805;EUR_AF=0.3946;SAS_AF=0.2331;AA=C|||;VT=SNP
16	13802325	rs12931005	A	T	100	PASS	AC=1655;AF=0.330471;AN=5008;NS=2504;DP=21633;EAS_AF=0.1429;AMR_AF=0.2666;AFR_AF=0.5303;EUR_AF=0.3946;SAS_AF=0.2331;AA=N|||;VT=SNP
16	13802379	rs12930511	C	T	100	PASS	AC=617;AF=0.123203;AN=5008;NS=2504;DP=20600;EAS_AF=0.0258;AMR_AF=0.1311;AFR_AF=0.1793;EUR_AF=0.1909;SAS_AF=0.0726;AA=C|||;VT=SNP
16	13802732	rs12931080	C	T	100	PASS	AC=1386;AF=0.276757;AN=5008;NS=2504;DP=19826;EAS_AF=0.1419;AMR_AF=0.2522;AFR_AF=0.3359;EUR_AF=0.3936;SAS_AF=0.2331;AA=T|||;VT=SNP
16	13803064	rs16962723	A	G	100	PASS	AC=769;AF=0.153554;AN=5008;NS=2504;DP=18401;EAS_AF=0.1171;AMR_AF=0.121;AFR_AF=0.1558;EUR_AF=0.2028;SAS_AF=0.1605;AA=A|||;VT=SNP
16	13803246	rs12935538	C	T	100	PASS	AC=562;AF=0.11222;AN=5008;NS=2504;DP=17926;EAS_AF=0.0258;AMR_AF=0.1297;AFR_AF=0.1377;EUR_AF=0.1918;SAS_AF=0.0726;AA=C|||;VT=SNP
16	13803861	rs12922437	A	T	100	PASS	AC=558;AF=0.111422;AN=5008;NS=2504;DP=17420;EAS_AF=0.0258;AMR_AF=0.1282;AFR_AF=0.1354;EUR_AF=0.1909;SAS_AF=0.0736;AA=A|||;VT=SNP
16	13804197	rs148418901	G	A	100	PASS	AC=769;AF=0.153554;AN=5008;NS=2504;DP=11577;EAS_AF=0.1161;AMR_AF=0.121;AFR_AF=0.1566;EUR_AF=0.2028;SAS_AF=0.1605;AA=G|||;VT=SNP
16	13804371	rs12921545	G	T	100	PASS	AC=499;AF=0.0996406;AN=5008;NS=2504;DP=18009;EAS_AF=0.005;AMR_AF=0.1196;AFR_AF=0.1165;EUR_AF=0.1869;SAS_AF=0.0706;AA=G|||;VT=SNP
16	13804770	rs16962725	A	T	100	PASS	AC=561;AF=0.112021;AN=5008;NS=2504;DP=20356;EAS_AF=0.0258;AMR_AF=0.1282;AFR_AF=0.1377;EUR_AF=0.1909;SAS_AF=0.0736;AA=A|||;VT=SNP
16	13804933	rs35868343	G	A	100	PASS	AC=616;AF=0.123003;AN=5008;NS=2504;DP=19461;EAS_AF=0.0258;AMR_AF=0.1311;AFR_AF=0.1785;EUR_AF=0.1899;SAS_AF=0.0736;AA=A|||;VT=SNP
16	13805594	rs4781534	G	C	100	PASS	AC=1531;AF=0.305711;AN=5008;NS=2504;DP=15289;EAS_AF=0.1419;AMR_AF=0.2522;AFR_AF=0.4705;EUR_AF=0.3827;SAS_AF=0.2106;AA=C|||;VT=SNP
16	13805697	rs4781535	A	G	100	PASS	AC=780;AF=0.155751;AN=5008;NS=2504;DP=12169;EAS_AF=0.1171;AMR_AF=0.1167;AFR_AF=0.174;EUR_AF=0.1938;SAS_AF=0.1595;AA=A|||;VT=SNP
16	13805809	rs4781536	A	G	100	PASS	AC=1370;AF=0.273562;AN=5008;NS=2504;DP=15296;EAS_AF=0.1478;AMR_AF=0.245;AFR_AF=0.3502;EUR_AF=0.3837;SAS_AF=0.2065;AA=G|||;VT=SNP
16	13806433	rs34270079	C	T	100	PASS	AC=416;AF=0.0830671;AN=5008;NS=2504;DP=22647;EAS_AF=0.005;AMR_AF=0.1066;AFR_AF=0.0764;EUR_AF=0.1759;SAS_AF=0.0603;AA=C|||;VT=SNP
16	13806474	rs17199457	C	A	100	PASS	AC=1225;AF=0.244609;AN=5008;NS=2504;DP=22221;EAS_AF=0.1458;AMR_AF=0.2248;AFR_AF=0.2753;EUR_AF=0.3787;SAS_AF=0.181;AA=A|||;VT=SNP
16	13806624	rs62036382	A	G	100	PASS	AC=783;AF=0.15635;AN=5008;NS=2504;DP=24063;EAS_AF=0.1419;AMR_AF=0.1167;AFR_AF=0.1793;EUR_AF=0.2028;SAS_AF=0.1207;AA=a|||;VT=SNP
16	13806858	rs12598187	G	A	100	PASS	AC=541;AF=0.108027;AN=5008;NS=2504;DP=21881;EAS_AF=0.1042;AMR_AF=0.0937;AFR_AF=0.0545;EUR_AF=0.1958;SAS_AF=0.1043;AA=G|||;VT=SNP
16	13807218	rs12598393	C	T	100	PASS	AC=541;AF=0.108027;AN=5008;NS=2504;DP=19048;EAS_AF=0.1042;AMR_AF=0.0937;AFR_AF=0.0545;EUR_AF=0.1958;SAS_AF=0.1043;AA=C|||;VT=SNP
16	13807399	rs71390355	A	T	100	PASS	AC=417;AF=0.0832668;AN=5008;NS=2504;DP=21868;EAS_AF=0.005;AMR_AF=0.1138;AFR_AF=0.0726;EUR_AF=0.1769;SAS_AF=0.0603;AA=A|||;VT=SNP
16	13807536	rs67513538	A	T	100	PASS	AC=1224;AF=0.244409;AN=5008;NS=2504;DP=21898;EAS_AF=0.1458;AMR_AF=0.2291;AFR_AF=0.2723;EUR_AF=0.3787;SAS_AF=0.181;AA=T|||;VT=SNP
16	13807980	rs62036385	G	A	100	PASS	AC=650;AF=0.129792;AN=5008;NS=2504;DP=18896;EAS_AF=0.12;AMR_AF=0.1037;AFR_AF=0.1135;EUR_AF=0.2008;SAS_AF=0.1074;AA=A|||;VT=SNP
16	13808306	rs72777366	C	T	100	PASS	AC=442;AF=0.0882588;AN=5008;NS=2504;DP=16033;EAS_AF=0.1022;AMR_AF=0.0778;AFR_AF=0.0151;EUR_AF=0.174;SAS_AF=0.092;AA=C|||;VT=SNP
16	13808317	rs7200681	G	A	100	PASS	AC=195;AF=0.0389377;AN=5008;NS=2504;DP=15930;EAS_AF=0.003;AMR_AF=0.0576;AFR_AF=0.0068;EUR_AF=0.1203;SAS_AF=0.0225;AA=G|||;VT=SNP
16	13808399	rs74894873	C	T	100	PASS	AC=127;AF=0.0253594;AN=5008;NS=2504;DP=11611;EAS_AF=0.004;AMR_AF=0.0231;AFR_AF=0.0234;EUR_AF=0.0537;SAS_AF=0.0225;AA=C|||;VT=SNP
16	13808752	rs12934777	C	A	100	PASS	AC=436;AF=0.0870607;AN=5008;NS=2504;DP=16062;EAS_AF=0.0308;AMR_AF=0.0663;AFR_AF=0.1415;EUR_AF=0.0606;SAS_AF=0.1135;AA=A|||;VT=SNP
16	13808882	rs75206709	G	A	100	PASS	AC=767;AF=0.153155;AN=5008;NS=2504;DP=18295;EAS_AF=0.3413;AMR_AF=0.1282;AFR_AF=0.0061;EUR_AF=0.0616;SAS_AF=0.2699;AA=G|||;VT=SNP
16	13809030	rs179589	T	C	100	PASS	AC=611;AF=0.122005;AN=5008;NS=2504;DP=22513;EAS_AF=0.0308;AMR_AF=0.1037;AFR_AF=0.1989;EUR_AF=0.1302;SAS_AF=0.1166;AA=T|||;VT=SNP
16	13809079	rs6498460	C	T	100	PASS	AC=1273;AF=0.254193;AN=5008;NS=2504;DP=22674;EAS_AF=0.0605;AMR_AF=0.3818;AFR_AF=0.2965;EUR_AF=0.3052;SAS_AF=0.2536;AA=T|||;VT=SNP
16	13809099	rs6498461	G	T	100	PASS	AC=1385;AF=0.276558;AN=5008;NS=2504;DP=22163;EAS_AF=0.1081;AMR_AF=0.3991;AFR_AF=0.2784;EUR_AF=0.3678;SAS_AF=0.2669;AA=G|||;VT=SNP
16	13809369	rs179590	T	C	100	PASS	AC=2640;AF=0.527157;AN=5008;NS=2504;DP=21184;EAS_AF=0.504;AMR_AF=0.3948;AFR_AF=0.6573;EUR_AF=0.4533;SAS_AF=0.545;AA=C|||;VT=SNP
16	13809776	rs9923293	C	T	100	PASS	AC=2010;AF=0.401358;AN=5008;NS=2504;DP=18640;EAS_AF=0.4841;AMR_AF=0.3631;AFR_AF=0.3162;EUR_AF=0.4503;SAS_AF=0.408;AA=C|||;VT=SNP
16	13809791	rs179591	G	A	100	PASS	AC=439;AF=0.0876597;AN=5008;NS=2504;DP=18573;EAS_AF=0.0129;AMR_AF=0.0548;AFR_AF=0.205;EUR_AF=0.0636;SAS_AF=0.0542;AA=G|||;VT=SNP
16	13809961	rs179592	G	A	100	PASS	AC=530;AF=0.105831;AN=5008;NS=2504;DP=19773;EAS_AF=0.0129;AMR_AF=0.062;AFR_AF=0.27;EUR_AF=0.0636;SAS_AF=0.0542;AA=G|||;VT=SNP
16	13810049	rs56001533	T	G	100	PASS	AC=225;AF=0.0449281;AN=5008;NS=2504;DP=20063;EAS_AF=0.002;AMR_AF=0.0836;AFR_AF=0.0045;EUR_AF=0.1252;SAS_AF=0.0337;AA=T|||;VT=SNP
16	13810056	rs56310618	A	G	100	PASS	AC=225;AF=0.0449281;AN=5008;NS=2504;DP=20066;EAS_AF=0.002;AMR_AF=0.0836;AFR_AF=0.0045;EUR_AF=0.1252;SAS_AF=0.0337;AA=A|||;VT=SNP
16	13810108	rs179593	T	C	100	PASS	AC=2606;AF=0.520367;AN=5008;NS=2504;DP=21367;EAS_AF=0.5149;AMR_AF=0.3876;AFR_AF=0.6339;EUR_AF=0.4523;SAS_AF=0.5368;AA=C|||;VT=SNP
16	13810345	rs34441615	A	T	100	PASS	AC=337;AF=0.0672923;AN=5008;NS=2504;DP=15461;EAS_AF=0.0357;AMR_AF=0.134;AFR_AF=0.0083;EUR_AF=0.159;SAS_AF=0.0378;AA=A|||;VT=SNP
16	13810905	rs179595	T	C	100	PASS	AC=2610;AF=0.521166;AN=5008;NS=2504;DP=17202;EAS_AF=0.5099;AMR_AF=0.3876;AFR_AF=0.6415;EUR_AF=0.4523;SAS_AF=0.5358;AA=C|||;VT=SNP
16	13810926	rs9928240	C	A	100	PASS	AC=952;AF=0.190096;AN=5008;NS=2504;DP=17687;EAS_AF=0.3859;AMR_AF=0.1758;AFR_AF=0.0378;EUR_AF=0.1909;SAS_AF=0.2035;AA=c|||;VT=SNP
16	13810985	rs56002828	C	G	100	PASS	AC=978;AF=0.195288;AN=5008;NS=2504;DP=16071;EAS_AF=0.4077;AMR_AF=0.1657;AFR_AF=0.0333;EUR_AF=0.1093;SAS_AF=0.3047;AA=T|||;VT=SNP
16	13811042	rs179596	A	G	100	PASS	AC=2591;AF=0.517372;AN=5008;NS=2504;DP=15576;EAS_AF=0.5069;AMR_AF=0.3862;AFR_AF=0.6316;EUR_AF=0.4513;SAS_AF=0.5348;AA=a|||;VT=SNP
16	13811668	rs12599943	A	G	100	PASS	AC=2031;AF=0.405551;AN=5008;NS=2504;DP=14973;EAS_AF=0.4931;AMR_AF=0.3674;AFR_AF=0.32;EUR_AF=0.4523;SAS_AF=0.41;AA=A|||;VT=SNP
16	13811854	rs9931059	C	T	100	PASS	AC=2021;AF=0.403554;AN=5008;NS=2504;DP=11882;EAS_AF=0.4911;AMR_AF=0.3674;AFR_AF=0.3139;EUR_AF=0.4523;SAS_AF=0.41;AA=C|||;VT=SNP
16	13811906	rs179597	T	C	100	PASS	AC=2559;AF=0.510982;AN=5008;NS=2504;DP=13179;EAS_AF=0.5089;AMR_AF=0.3818;AFR_AF=0.6097;EUR_AF=0.4503;SAS_AF=0.5337;AA=C|||;VT=SNP
16	13812308	rs139776700	G	T	100	PASS	AC=354;AF=0.0706869;AN=5008;NS=2504;DP=17393;EAS_AF=0.0655;AMR_AF=0.0403;AFR_AF=0.0068;EUR_AF=0.0924;SAS_AF=0.1616;AA=G|||;VT=SNP
16	13812690	rs2187677	C	A	100	PASS	AC=973;AF=0.194289;AN=5008;NS=2504;DP=19045;EAS_AF=0.3978;AMR_AF=0.1628;AFR_AF=0.0401;EUR_AF=0.1083;SAS_AF=0.3037;AA=C|||;VT=SNP
16	13813079	rs7193709	T	C	100	PASS	AC=1087;AF=0.217053;AN=5008;NS=2504;DP=20398;EAS_AF=0.4067;AMR_AF=0.2133;AFR_AF=0.0983;EUR_AF=0.2018;SAS_AF=0.2004;AA=T|||;VT=SNP
16	13813090	rs17794645	C	T	100	PASS	AC=301;AF=0.0601038;AN=5008;NS=2504;DP=20741;EAS_AF=0.0258;AMR_AF=0.1009;AFR_AF=0.0083;EUR_AF=0.1581;SAS_AF=0.0358;AA=T|||;VT=SNP
16	13813289	rs7188713	C	T	100	PASS	AC=1993;AF=0.397963;AN=5008;NS=2504;DP=22511;EAS_AF=0.495;AMR_AF=0.3646;AFR_AF=0.3003;EUR_AF=0.4523;SAS_AF=0.3978;AA=C|||;VT=SNP
16	13813390	rs11075208	T	C	100	PASS	AC=662;AF=0.132188;AN=5008;NS=2504;DP=23583;EAS_AF=0.3829;AMR_AF=0.0922;AFR_AF=0.0348;EUR_AF=0.0258;SAS_AF=0.1431;AA=T|||;VT=SNP
16	13813704	rs8047284	G	A	100	PASS	AC=2043;AF=0.407947;AN=5008;NS=2504;DP=22959;EAS_AF=0.4931;AMR_AF=0.3689;AFR_AF=0.3374;EUR_AF=0.4513;SAS_AF=0.3988;AA=G|||;VT=SNP
16	13814116	rs179602	T	A	100	PASS	AC=463;AF=0.0924521;AN=5008;NS=2504;DP=22973;EAS_AF=0.0169;AMR_AF=0.0605;AFR_AF=0.2171;EUR_AF=0.0636;SAS_AF=0.0542;AA=T|||;VT=SNP
16	13814182	rs179603	C	A	100	PASS	AC=2070;AF=0.413339;AN=5008;NS=2504;DP=22363;EAS_AF=0.4782;AMR_AF=0.3199;AFR_AF=0.3911;EUR_AF=0.3728;SAS_AF=0.4847;AA=C|||;VT=SNP
16	13814473	rs179604	C	T	100	PASS	AC=2090;AF=0.417332;AN=5008;NS=2504;DP=21493;EAS_AF=0.4782;AMR_AF=0.3199;AFR_AF=0.407;EUR_AF=0.3728;SAS_AF=0.4836;AA=C|||;VT=SNP
16	13815870	rs179606	G	A	100	PASS	AC=2001;AF=0.399561;AN=5008;NS=2504;DP=21874;EAS_AF=0.4831;AMR_AF=0.2853;AFR_AF=0.3873;EUR_AF=0.3469;SAS_AF=0.4652;AA=G|||;VT=SNP
16	13816395	rs2866729	C	T	100	PASS	AC=860;AF=0.171725;AN=5008;NS=2504;DP=15905;EAS_AF=0.3839;AMR_AF=0.1297;AFR_AF=0.0204;EUR_AF=0.0815;SAS_AF=0.2802;AA=C|||;VT=SNP
16	13817970	rs179608	C	A	100	PASS	AC=447;AF=0.0892572;AN=5008;NS=2504;DP=20858;EAS_AF=0.0169;AMR_AF=0.0576;AFR_AF=0.208;EUR_AF=0.0626;SAS_AF=0.0532;AA=C|||;VT=SNP
16	13818107	rs179609	G	T	100	PASS	AC=1981;AF=0.395567;AN=5008;NS=2504;DP=18800;EAS_AF=0.4722;AMR_AF=0.2896;AFR_AF=0.3797;EUR_AF=0.3459;SAS_AF=0.4642;AA=G|||;VT=SNP
16	13818165	rs78907673	G	A	100	PASS	AC=1148;AF=0.229233;AN=5008;NS=2504;DP=17646;EAS_AF=0.3849;AMR_AF=0.1859;AFR_AF=0.1165;EUR_AF=0.1849;SAS_AF=0.2975;AA=G|||;VT=SNP
16	13818482	rs60471832	G	C	100	PASS	AC=1151;AF=0.229832;AN=5008;NS=2504;DP=19714;EAS_AF=0.3889;AMR_AF=0.1844;AFR_AF=0.115;EUR_AF=0.1859;SAS_AF=0.2986;AA=G|||;VT=SNP
16	13818923	rs76793589	C	T	100	PASS	AC=862;AF=0.172125;AN=5008;NS=2504;DP=19469;EAS_AF=0.3879;AMR_AF=0.1297;AFR_AF=0.0197;EUR_AF=0.0815;SAS_AF=0.2791;AA=C|||;VT=SNP
16	13819039	rs179612	G	A	100	PASS	AC=389;AF=0.0776757;AN=5008;NS=2504;DP=20481;EAS_AF=0.0169;AMR_AF=0.0504;AFR_AF=0.1672;EUR_AF=0.0636;SAS_AF=0.0532;AA=G|||;VT=SNP
16	13819076	rs7192709	C	T	100	PASS	AC=2145;AF=0.428315;AN=5008;NS=2504;DP=21023;EAS_AF=0.5149;AMR_AF=0.3963;AFR_AF=0.357;EUR_AF=0.4821;SAS_AF=0.4029;AA=C|||;VT=SNP
16	13819597	rs179613	A	G	100	PASS	AC=3887;AF=0.776158;AN=5008;NS=2504;DP=20189;EAS_AF=0.9365;AMR_AF=0.6599;AFR_AF=0.7542;EUR_AF=0.7525;SAS_AF=0.7474;AA=A|||;VT=SNP
16	13820685	rs7206058	T	G	100	PASS	AC=782;AF=0.15615;AN=5008;NS=2504;DP=21642;EAS_AF=0.124;AMR_AF=0.1095;AFR_AF=0.2156;EUR_AF=0.1978;SAS_AF=0.0992;AA=T|||;VT=SNP
16	13820894	rs1573642	A	G	100	PASS	AC=3681;AF=0.735024;AN=5008;NS=2504;DP=20625;EAS_AF=0.8661;AMR_AF=0.6398;AFR_AF=0.6596;EUR_AF=0.7664;SAS_AF=0.7372;AA=G|||;VT=SNP
16	13821386	rs11075209	C	T	100	PASS	AC=3621;AF=0.723043;AN=5008;NS=2504;DP=18836;EAS_AF=0.8651;AMR_AF=0.6369;AFR_AF=0.6331;EUR_AF=0.7634;SAS_AF=0.7178;AA=C|||;VT=SNP
16	13821572	rs179616	A	C	100	PASS	AC=3907;AF=0.780152;AN=5008;NS=2504;DP=20388;EAS_AF=0.8819;AMR_AF=0.6628;AFR_AF=0.7564;EUR_AF=0.8042;SAS_AF=0.7658;AA=A|||;VT=SNP
16	13821628	rs179617	A	G	100	PASS	AC=190;AF=0.0379393;AN=5008;NS=2504;DP=19213;EAS_AF=0.0099;AMR_AF=0.0216;AFR_AF=0.0582;EUR_AF=0.0408;SAS_AF=0.0481;AA=A|||;VT=SNP
16	13822036	rs179618	C	A	100	PASS	AC=223;AF=0.0445288;AN=5008;NS=2504;DP=18602;EAS_AF=0.0089;AMR_AF=0.0231;AFR_AF=0.0847;EUR_AF=0.0408;SAS_AF=0.046;AA=C|||;VT=SNP
16	13822055	rs12708778	G	T	100	PASS	AC=3525;AF=0.703874;AN=5008;NS=2504;DP=18981;EAS_AF=0.872;AMR_AF=0.6326;AFR_AF=0.562;EUR_AF=0.7604;SAS_AF=0.7147;AA=T|||;VT=SNP
16	13822359	rs179619	C	T	100	PASS	AC=3823;AF=0.763379;AN=5008;NS=2504;DP=19809;EAS_AF=0.881;AMR_AF=0.6585;AFR_AF=0.6997;EUR_AF=0.8042;SAS_AF=0.7607;AA=C|||;VT=SNP
16	13822869	rs1573635	C	T	100	PASS	AC=3444;AF=0.6877;AN=5008;NS=2504;DP=21181;EAS_AF=0.872;AMR_AF=0.6196;AFR_AF=0.5076;EUR_AF=0.7604;SAS_AF=0.7147;AA=C|||;VT=SNP
16	13822902	rs1573636	C	T	100	PASS	AC=642;AF=0.128195;AN=5008;NS=2504;DP=20150;EAS_AF=0.0694;AMR_AF=0.062;AFR_AF=0.2277;EUR_AF=0.0905;SAS_AF=0.1401;AA=C|||;VT=SNP
16	13823027	rs179620	T	C	100	PASS	AC=3826;AF=0.763978;AN=5008;NS=2504;DP=20416;EAS_AF=0.9018;AMR_AF=0.6556;AFR_AF=0.6846;EUR_AF=0.8042;SAS_AF=0.7648;AA=C|||;VT=SNP
16	13823798	rs179621	T	C	100	PASS	AC=254;AF=0.0507188;AN=5008;NS=2504;DP=19663;EAS_AF=0.0298;AMR_AF=0.0245;AFR_AF=0.09;EUR_AF=0.0408;SAS_AF=0.0481;AA=T|||;VT=SNP
16	13823972	rs179622	G	A	100	PASS	AC=231;AF=0.0461262;AN=5008;NS=2504;DP=19665;EAS_AF=0.0099;AMR_AF=0.0245;AFR_AF=0.0893;EUR_AF=0.0408;SAS_AF=0.046;AA=G|||;VT=SNP
16	13823984	rs179623	G	A	100	PASS	AC=4166;AF=0.831869;AN=5008;NS=2504;DP=19464;EAS_AF=0.8839;AMR_AF=0.6844;AFR_AF=0.9024;EUR_AF=0.832;SAS_AF=0.7873;AA=A|||;VT=SNP
16	13824196	rs179624	T	G	100	PASS	AC=3799;AF=0.758586;AN=5008;NS=2504;DP=16647;EAS_AF=0.8829;AMR_AF=0.6556;AFR_AF=0.6785;EUR_AF=0.8052;SAS_AF=0.7638;AA=T|||;VT=SNP
16	13824368	rs179627	C	T	100	PASS	AC=3798;AF=0.758387;AN=5008;NS=2504;DP=13408;EAS_AF=0.8839;AMR_AF=0.6556;AFR_AF=0.6785;EUR_AF=0.8032;SAS_AF=0.7638;AA=T|||;VT=SNP
16	13824393	rs179628	A	T	100	PASS	AC=3798;AF=0.758387;AN=5008;NS=2504;DP=14742;EAS_AF=0.8839;AMR_AF=0.6556;AFR_AF=0.6785;EUR_AF=0.8032;SAS_AF=0.7638;AA=A|||;VT=SNP
16	13824511	rs72777383	C	T	100	PASS	AC=338;AF=0.067492;AN=5008;NS=2504;DP=15185;EAS_AF=0.0694;AMR_AF=0.0476;AFR_AF=0.0159;EUR_AF=0.0905;SAS_AF=0.1258;AA=C|||;VT=SNP
16	13824813	rs117824676	T	G	100	PASS	AC=338;AF=0.067492;AN=5008;NS=2504;DP=17083;EAS_AF=0.0694;AMR_AF=0.0476;AFR_AF=0.0159;EUR_AF=0.0915;SAS_AF=0.1247;AA=T|||;VT=SNP
16	13824887	rs179629	G	A	100	PASS	AC=3794;AF=0.757588;AN=5008;NS=2504;DP=18592;EAS_AF=0.8819;AMR_AF=0.6556;AFR_AF=0.6793;EUR_AF=0.8022;SAS_AF=0.7618;AA=g|||;VT=SNP
16	13825214	rs179630	G	A	100	PASS	AC=3768;AF=0.752396;AN=5008;NS=2504;DP=21449;EAS_AF=0.8819;AMR_AF=0.6542;AFR_AF=0.6611;EUR_AF=0.8012;SAS_AF=0.7618;AA=g|||;VT=SNP
16	13826155	rs179631	T	G	100	PASS	AC=3772;AF=0.753195;AN=5008;NS=2504;DP=10982;EAS_AF=0.8839;AMR_AF=0.6571;AFR_AF=0.6566;EUR_AF=0.8022;SAS_AF=0.7669;AA=t|||;VT=SNP
16	13826161	rs179632	A	G	100	PASS	AC=3793;AF=0.757388;AN=5008;NS=2504;DP=10905;EAS_AF=0.8829;AMR_AF=0.6571;AFR_AF=0.674;EUR_AF=0.8042;SAS_AF=0.7638;AA=g|||;VT=SNP
16	13826765	rs6368	C	G	100	PASS	AC=3781;AF=0.754992;AN=5008;NS=2504;DP=18512;EAS_AF=0.8839;AMR_AF=0.6556;AFR_AF=0.6626;EUR_AF=0.8022;SAS_AF=0.7689;AA=G|||;VT=SNP
16	13827060	rs12930325	G	A	100	PASS	AC=3535;AF=0.705871;AN=5008;NS=2504;DP=21105;EAS_AF=0.873;AMR_AF=0.6311;AFR_AF=0.5688;EUR_AF=0.7614;SAS_AF=0.7147;AA=G|||;VT=SNP
16	13827583	rs1547406	G	A	100	PASS	AC=3548;AF=0.708466;AN=5008;NS=2504;DP=18169;EAS_AF=0.873;AMR_AF=0.6326;AFR_AF=0.5772;EUR_AF=0.7614;SAS_AF=0.7157;AA=A|||;VT=SNP
16	13828366	rs78661928	G	A	100	PASS	AC=327;AF=0.0652955;AN=5008;NS=2504;DP=15204;EAS_AF=0.0655;AMR_AF=0.0403;AFR_AF=0.0038;EUR_AF=0.0905;SAS_AF=0.1401;AA=G|||;VT=SNP
16	13828469	rs2866845	A	G	100	PASS	AC=3467;AF=0.692292;AN=5008;NS=2504;DP=16455;EAS_AF=0.873;AMR_AF=0.6225;AFR_AF=0.5242;EUR_AF=0.7584;SAS_AF=0.7147;AA=A|||;VT=SNP
16	13828600	rs79813855	C	T	100	PASS	AC=345;AF=0.0688898;AN=5008;NS=2504;DP=16447;EAS_AF=0.0655;AMR_AF=0.0476;AFR_AF=0.0151;EUR_AF=0.0905;SAS_AF=0.138;AA=C|||;VT=SNP
16	13828966	rs2866846	C	T	100	PASS	AC=3538;AF=0.70647;AN=5008;NS=2504;DP=17942;EAS_AF=0.873;AMR_AF=0.6326;AFR_AF=0.5703;EUR_AF=0.7624;SAS_AF=0.7137;AA=c|||;VT=SNP
16	13829032	rs7198787	G	C	100	PASS	AC=3565;AF=0.711861;AN=5008;NS=2504;DP=19326;EAS_AF=0.873;AMR_AF=0.6326;AFR_AF=0.5908;EUR_AF=0.7624;SAS_AF=0.7137;AA=C|||;VT=SNP
16	13829989	rs1029286	G	C	100	PASS	AC=3549;AF=0.708666;AN=5008;NS=2504;DP=16971;EAS_AF=0.873;AMR_AF=0.6311;AFR_AF=0.5908;EUR_AF=0.7535;SAS_AF=0.7076;AA=G|||;VT=SNP
16	13830229	rs10492768	C	T	100	PASS	AC=1186;AF=0.236821;AN=5008;NS=2504;DP=21176;EAS_AF=0.1171;AMR_AF=0.3429;AFR_AF=0.3018;EUR_AF=0.1968;SAS_AF=0.2382;AA=T|||;VT=SNP
16	13830450	rs1029287	T	C	100	PASS	AC=2830;AF=0.565096;AN=5008;NS=2504;DP=21684;EAS_AF=0.8075;AMR_AF=0.5591;AFR_AF=0.2852;EUR_AF=0.668;SAS_AF=0.592;AA=T|||;VT=SNP
16	13831380	rs8054801	T	G	100	PASS	AC=3598;AF=0.71845;AN=5008;NS=2504;DP=21801;EAS_AF=0.873;AMR_AF=0.6326;AFR_AF=0.6127;EUR_AF=0.7634;SAS_AF=0.7168;AA=T|||;VT=SNP
16	13831750	rs11075210	G	C	100	PASS	AC=4705;AF=0.939497;AN=5008;NS=2504;DP=21304;EAS_AF=0.9891;AMR_AF=0.9697;AFR_AF=0.8608;EUR_AF=0.9592;SAS_AF=0.953;AA=C|||;VT=SNP
16	13832151	rs1894395	G	A	100	PASS	AC=1218;AF=0.243211;AN=5008;NS=2504;DP=21388;EAS_AF=0.1161;AMR_AF=0.3429;AFR_AF=0.329;EUR_AF=0.1958;SAS_AF=0.2362;AA=A|||;VT=SNP
16	13833089	rs8061168	C	T	100	PASS	AC=3468;AF=0.692492;AN=5008;NS=2504;DP=21976;EAS_AF=0.873;AMR_AF=0.6239;AFR_AF=0.5204;EUR_AF=0.7644;SAS_AF=0.7137;AA=C|||;VT=SNP
16	13833322	rs4617884	T	C	100	PASS	AC=1223;AF=0.244209;AN=5008;NS=2504;DP=20048;EAS_AF=0.1161;AMR_AF=0.3444;AFR_AF=0.329;EUR_AF=0.1968;SAS_AF=0.2393;AA=T|||;VT=SNP
16	13833387	rs4636925	C	T	100	PASS	AC=4701;AF=0.938698;AN=5008;NS=2504;DP=21528;EAS_AF=0.9891;AMR_AF=0.9669;AFR_AF=0.8616;EUR_AF=0.9563;SAS_AF=0.953;AA=T|||;VT=SNP
16	13833487	rs12918144	A	T	100	PASS	AC=3479;AF=0.694688;AN=5008;NS=2504;DP=21654;EAS_AF=0.873;AMR_AF=0.6225;AFR_AF=0.5318;EUR_AF=0.7594;SAS_AF=0.7157;AA=A|||;VT=SNP
16	13833594	rs12918319	A	G	100	PASS	AC=3481;AF=0.695088;AN=5008;NS=2504;DP=18458;EAS_AF=0.873;AMR_AF=0.6239;AFR_AF=0.5318;EUR_AF=0.7604;SAS_AF=0.7157;AA=A|||;VT=SNP
16	13833660	rs2903403	C	G	100	PASS	AC=4700;AF=0.938498;AN=5008;NS=2504;DP=16735;EAS_AF=0.9891;AMR_AF=0.9669;AFR_AF=0.8616;EUR_AF=0.9563;SAS_AF=0.9519;AA=G|||;VT=SNP
16	13833739	rs12446525	A	G	100	PASS	AC=4793;AF=0.957069;AN=5008;NS=2504;DP=16303;EAS_AF=0.9901;AMR_AF=0.9769;AFR_AF=0.9236;EUR_AF=0.9592;SAS_AF=0.9519;AA=a|||;VT=SNP
16	13833797	rs12926143	T	C	100	PASS	AC=3479;AF=0.694688;AN=5008;NS=2504;DP=19527;EAS_AF=0.873;AMR_AF=0.6239;AFR_AF=0.531;EUR_AF=0.7604;SAS_AF=0.7147;AA=T|||;VT=SNP
16	13833844	rs12447128	A	T	100	PASS	AC=3477;AF=0.694289;AN=5008;NS=2504;DP=20473;EAS_AF=0.873;AMR_AF=0.6239;AFR_AF=0.531;EUR_AF=0.7604;SAS_AF=0.7127;AA=T|||;VT=SNP
16	13833892	rs4591163	A	G	100	PASS	AC=928;AF=0.185304;AN=5008;NS=2504;DP=19607;EAS_AF=0.1161;AMR_AF=0.317;AFR_AF=0.1566;EUR_AF=0.17;SAS_AF=0.2178;AA=A|||;VT=SNP
16	13834248	rs113759489	G	A	100	PASS	AC=603;AF=0.120407;AN=5008;NS=2504;DP=20838;EAS_AF=0.0655;AMR_AF=0.062;AFR_AF=0.2118;EUR_AF=0.0915;SAS_AF=0.1247;AA=G|||;VT=SNP
16	13834559	rs11864432	A	G	100	PASS	AC=3478;AF=0.694489;AN=5008;NS=2504;DP=19420;EAS_AF=0.873;AMR_AF=0.6239;AFR_AF=0.5303;EUR_AF=0.7604;SAS_AF=0.7147;AA=G|||;VT=SNP
16	13834590	rs117665850	G	A	100	PASS	AC=327;AF=0.0652955;AN=5008;NS=2504;DP=18438;EAS_AF=0.0665;AMR_AF=0.0476;AFR_AF=0.0098;EUR_AF=0.0915;SAS_AF=0.1247;AA=G|||;VT=SNP
16	13834905	rs12444957	C	T	100	PASS	AC=3472;AF=0.693291;AN=5008;NS=2504;DP=19516;EAS_AF=0.873;AMR_AF=0.6239;AFR_AF=0.528;EUR_AF=0.7604;SAS_AF=0.7117;AA=T|||;VT=SNP
16	13835088	rs72777391	C	T	100	PASS	AC=924;AF=0.184505;AN=5008;NS=2504;DP=20100;EAS_AF=0.1161;AMR_AF=0.3156;AFR_AF=0.1558;EUR_AF=0.169;SAS_AF=0.2168;AA=C|||;VT=SNP
16	13835089	rs72777392	C	G	100	PASS	AC=924;AF=0.184505;AN=5008;NS=2504;DP=20164;EAS_AF=0.1161;AMR_AF=0.3156;AFR_AF=0.1558;EUR_AF=0.169;SAS_AF=0.2168;AA=C|||;VT=SNP
16	13835107	rs12448610	T	A	100	PASS	AC=3456;AF=0.690096;AN=5008;NS=2504;DP=20077;EAS_AF=0.873;AMR_AF=0.6239;AFR_AF=0.5159;EUR_AF=0.7604;SAS_AF=0.7117;AA=A|||;VT=SNP
16	13835127	rs12445003	C	A	100	PASS	AC=2811;AF=0.561302;AN=5008;NS=2504;DP=19402;EAS_AF=0.8006;AMR_AF=0.5605;AFR_AF=0.2769;EUR_AF=0.669;SAS_AF=0.589;AA=C|||;VT=SNP
16	13835134	rs12445004	C	A	100	PASS	AC=3462;AF=0.691294;AN=5008;NS=2504;DP=19023;EAS_AF=0.873;AMR_AF=0.6254;AFR_AF=0.5182;EUR_AF=0.7604;SAS_AF=0.7137;AA=C|||;VT=SNP
16	13835466	rs7199669	T	C	100	PASS	AC=4699;AF=0.938299;AN=5008;NS=2504;DP=21041;EAS_AF=0.9891;AMR_AF=0.9669;AFR_AF=0.8601;EUR_AF=0.9563;SAS_AF=0.953;AA=C|||;VT=SNP
16	13835533	rs7199833	T	G	100	PASS	AC=3476;AF=0.694089;AN=5008;NS=2504;DP=19643;EAS_AF=0.873;AMR_AF=0.6239;AFR_AF=0.5303;EUR_AF=0.7604;SAS_AF=0.7127;AA=T|||;VT=SNP
16	13835583	rs78817330	G	A	100	PASS	AC=462;AF=0.0922524;AN=5008;NS=2504;DP=19200;EAS_AF=0.1171;AMR_AF=0.0735;AFR_AF=0.0356;EUR_AF=0.0915;SAS_AF=0.1575;AA=G|||;VT=SNP
16	13835599	rs4781538	C	T	100	PASS	AC=927;AF=0.185104;AN=5008;NS=2504;DP=19735;EAS_AF=0.1161;AMR_AF=0.317;AFR_AF=0.1558;EUR_AF=0.17;SAS_AF=0.2178;AA=C|||;VT=SNP
16	13836233	rs77653997	G	A	100	PASS	AC=160;AF=0.0319489;AN=5008;NS=2504;DP=17490;EAS_AF=0.0288;AMR_AF=0.0591;AFR_AF=0.003;EUR_AF=0.0437;SAS_AF=0.0429;AA=G|||;VT=SNP
16	13836423	rs12932802	C	T	100	PASS	AC=3453;AF=0.689497;AN=5008;NS=2504;DP=17904;EAS_AF=0.87;AMR_AF=0.6225;AFR_AF=0.5151;EUR_AF=0.7604;SAS_AF=0.7137;AA=C|||;VT=SNP
16	13836452	rs11649078	A	C	100	PASS	AC=928;AF=0.185304;AN=5008;NS=2504;DP=17995;EAS_AF=0.119;AMR_AF=0.317;AFR_AF=0.1558;EUR_AF=0.169;SAS_AF=0.2168;AA=A|||;VT=SNP
16	13836847	rs7204475	G	T	100	PASS	AC=2794;AF=0.557907;AN=5008;NS=2504;DP=20511;EAS_AF=0.7976;AMR_AF=0.5591;AFR_AF=0.2769;EUR_AF=0.669;SAS_AF=0.5757;AA=G|||;VT=SNP
16	13837388	rs11641356	T	G	100	PASS	AC=928;AF=0.185304;AN=5008;NS=2504;DP=20482;EAS_AF=0.119;AMR_AF=0.317;AFR_AF=0.1566;EUR_AF=0.169;SAS_AF=0.2157;AA=T|||;VT=SNP
16	13837476	rs9673393	T	C	100	PASS	AC=3438;AF=0.686502;AN=5008;NS=2504;DP=20104;EAS_AF=0.87;AMR_AF=0.6297;AFR_AF=0.497;EUR_AF=0.7614;SAS_AF=0.7168;AA=T|||;VT=SNP
16	13837688	rs7184744	C	G	100	PASS	AC=3451;AF=0.689097;AN=5008;NS=2504;DP=20742;EAS_AF=0.87;AMR_AF=0.6225;AFR_AF=0.5113;EUR_AF=0.7604;SAS_AF=0.7168;AA=C|||;VT=SNP
16	13837945	rs7206756	T	C	100	PASS	AC=3461;AF=0.691094;AN=5008;NS=2504;DP=21327;EAS_AF=0.87;AMR_AF=0.6326;AFR_AF=0.5129;EUR_AF=0.7614;SAS_AF=0.7168;AA=T|||;VT=SNP
16	13838470	rs11645320	T	A	100	PASS	AC=1251;AF=0.2498;AN=5008;NS=2504;DP=18618;EAS_AF=0.119;AMR_AF=0.3357;AFR_AF=0.3548;EUR_AF=0.1948;SAS_AF=0.2382;AA=T|||;VT=SNP
16	13838639	rs11649055	G	T	100	PASS	AC=1337;AF=0.266973;AN=5008;NS=2504;DP=17994;EAS_AF=0.119;AMR_AF=0.3444;AFR_AF=0.413;EUR_AF=0.1978;SAS_AF=0.2382;AA=G|||;VT=SNP
16	13838769	rs11645452	T	G	100	PASS	AC=1253;AF=0.2502;AN=5008;NS=2504;DP=18472;EAS_AF=0.119;AMR_AF=0.3372;AFR_AF=0.354;EUR_AF=0.1958;SAS_AF=0.2393;AA=T|||;VT=SNP
16	13838824	rs8049127	T	C	100	PASS	AC=3461;AF=0.691094;AN=5008;NS=2504;DP=18384;EAS_AF=0.87;AMR_AF=0.6326;AFR_AF=0.5129;EUR_AF=0.7614;SAS_AF=0.7168;AA=C|||;VT=SNP
16	13839023	rs2157072	C	A	100	PASS	AC=3457;AF=0.690296;AN=5008;NS=2504;DP=19072;EAS_AF=0.869;AMR_AF=0.6326;AFR_AF=0.5113;EUR_AF=0.7604;SAS_AF=0.7168;AA=A|||;VT=SNP
16	13839361	rs2187678	T	C	100	PASS	AC=3461;AF=0.691094;AN=5008;NS=2504;DP=19904;EAS_AF=0.87;AMR_AF=0.6326;AFR_AF=0.5129;EUR_AF=0.7614;SAS_AF=0.7168;AA=T|||;VT=SNP
16	13839836	rs2187679	T	C	100	PASS	AC=3454;AF=0.689696;AN=5008;NS=2504;DP=18530;EAS_AF=0.87;AMR_AF=0.634;AFR_AF=0.5045;EUR_AF=0.7644;SAS_AF=0.7168;AA=t|||;VT=SNP
16	13840422	rs7190789	G	A	100	PASS	AC=3461;AF=0.691094;AN=5008;NS=2504;DP=18694;EAS_AF=0.87;AMR_AF=0.6326;AFR_AF=0.5121;EUR_AF=0.7614;SAS_AF=0.7178;AA=A|||;VT=SNP
16	13840669	rs11642023	C	T	100	PASS	AC=921;AF=0.183906;AN=5008;NS=2504;DP=12094;EAS_AF=0.119;AMR_AF=0.3084;AFR_AF=0.1573;EUR_AF=0.168;SAS_AF=0.2147;AA=C|||;VT=SNP
16	13840800	rs4291923	G	C	100	PASS	AC=3466;AF=0.692093;AN=5008;NS=2504;DP=13016;EAS_AF=0.87;AMR_AF=0.6326;AFR_AF=0.5159;EUR_AF=0.7604;SAS_AF=0.7188;AA=C|||;VT=SNP
16	13841527	rs2227013	T	A	100	PASS	AC=3453;AF=0.689497;AN=5008;NS=2504;DP=19144;EAS_AF=0.8641;AMR_AF=0.6326;AFR_AF=0.5098;EUR_AF=0.7604;SAS_AF=0.7198;AA=G|||;VT=SNP
16	13842622	rs74828012	C	G	100	PASS	AC=412;AF=0.0822684;AN=5008;NS=2504;DP=18745;EAS_AF=0.1181;AMR_AF=0.0591;AFR_AF=0.0045;EUR_AF=0.0944;SAS_AF=0.1544;AA=C|||;VT=SNP
16	13843102	rs2213299	G	C	100	PASS	AC=461;AF=0.0920527;AN=5008;NS=2504;DP=20875;EAS_AF=0.0734;AMR_AF=0.0519;AFR_AF=0.1006;EUR_AF=0.0924;SAS_AF=0.1278;AA=G|||;VT=SNP
16	13843682	rs7189964	A	G	100	PASS	AC=3529;AF=0.704673;AN=5008;NS=2504;DP=16666;EAS_AF=0.8641;AMR_AF=0.6427;AFR_AF=0.5605;EUR_AF=0.7594;SAS_AF=0.7229;AA=A|||;VT=SNP
16	13843843	rs2187682	T	A	100	PASS	AC=885;AF=0.176717;AN=5008;NS=2504;DP=16041;EAS_AF=0.125;AMR_AF=0.3069;AFR_AF=0.118;EUR_AF=0.171;SAS_AF=0.2229;AA=T|||;VT=SNP
16	13844197	rs7200304	T	C	100	PASS	AC=4394;AF=0.877396;AN=5008;NS=2504;DP=15725;EAS_AF=0.9891;AMR_AF=0.9481;AFR_AF=0.6641;EUR_AF=0.9304;SAS_AF=0.9458;AA=T|||;VT=SNP
16	13844299	rs7193564	G	A	100	PASS	AC=4381;AF=0.8748;AN=5008;NS=2504;DP=16464;EAS_AF=0.9812;AMR_AF=0.9481;AFR_AF=0.6649;EUR_AF=0.9254;SAS_AF=0.9448;AA=A|||;VT=SNP
16	13845256	rs56660805	C	T	100	PASS	AC=334;AF=0.0666933;AN=5008;NS=2504;DP=19863;EAS_AF=0.0724;AMR_AF=0.0605;AFR_AF=0.0045;EUR_AF=0.1004;SAS_AF=0.1145;AA=C|||;VT=SNP
16	13845619	rs72779404	C	T	100	PASS	AC=346;AF=0.0690895;AN=5008;NS=2504;DP=20069;EAS_AF=0.0724;AMR_AF=0.0605;AFR_AF=0.0038;EUR_AF=0.1004;SAS_AF=0.1278;AA=C|||;VT=SNP
16	13845690	rs7200773	G	A	100	PASS	AC=4367;AF=0.872005;AN=5008;NS=2504;DP=21812;EAS_AF=0.9812;AMR_AF=0.9467;AFR_AF=0.6551;EUR_AF=0.9254;SAS_AF=0.9448;AA=A|||;VT=SNP
16	13845708	rs7202918	A	G	100	PASS	AC=492;AF=0.0982428;AN=5008;NS=2504;DP=21401;EAS_AF=0.0724;AMR_AF=0.0648;AFR_AF=0.112;EUR_AF=0.1004;SAS_AF=0.1278;AA=A|||;VT=SNP
16	13845726	rs4141382	T	A	100	PASS	AC=4369;AF=0.872404;AN=5008;NS=2504;DP=20823;EAS_AF=0.9812;AMR_AF=0.9467;AFR_AF=0.6558;EUR_AF=0.9254;SAS_AF=0.9458;AA=T|||;VT=SNP
16	13845805	rs7189641	T	C	100	PASS	AC=4473;AF=0.893171;AN=5008;NS=2504;DP=20854;EAS_AF=0.9891;AMR_AF=0.951;AFR_AF=0.7194;EUR_AF=0.9334;SAS_AF=0.9468;AA=t|||;VT=SNP
16	13846274	rs7185574	A	T	100	PASS	AC=4379;AF=0.874401;AN=5008;NS=2504;DP=20848;EAS_AF=0.9812;AMR_AF=0.9467;AFR_AF=0.6641;EUR_AF=0.9254;SAS_AF=0.9448;AA=T|||;VT=SNP
16	13846676	rs4781539	G	A	100	PASS	AC=2818;AF=0.5627;AN=5008;NS=2504;DP=20589;EAS_AF=0.7917;AMR_AF=0.5562;AFR_AF=0.2965;EUR_AF=0.6581;SAS_AF=0.593;AA=G|||;VT=SNP
16	13846821	rs4781540	T	C	100	PASS	AC=4354;AF=0.869409;AN=5008;NS=2504;DP=19477;EAS_AF=0.9812;AMR_AF=0.938;AFR_AF=0.649;EUR_AF=0.9254;SAS_AF=0.9458;AA=T|||;VT=SNP
16	13847127	rs4781541	C	T	100	PASS	AC=4345;AF=0.867612;AN=5008;NS=2504;DP=20500;EAS_AF=0.9812;AMR_AF=0.9409;AFR_AF=0.6407;EUR_AF=0.9254;SAS_AF=0.9458;AA=T|||;VT=SNP
16	13847136	rs4781542	T	C	100	PASS	AC=4347;AF=0.868011;AN=5008;NS=2504;DP=20748;EAS_AF=0.9812;AMR_AF=0.9409;AFR_AF=0.6422;EUR_AF=0.9254;SAS_AF=0.9458;AA=T|||;VT=SNP
16	13847356	rs9925480	C	T	100	PASS	AC=1985;AF=0.396366;AN=5008;NS=2504;DP=17140;EAS_AF=0.3998;AMR_AF=0.4294;AFR_AF=0.2231;EUR_AF=0.5944;SAS_AF=0.3998;AA=C|||;VT=SNP
16	13847501	rs4781543	A	G	100	PASS	AC=4356;AF=0.869808;AN=5008;NS=2504;DP=19220;EAS_AF=0.9891;AMR_AF=0.9409;AFR_AF=0.6377;EUR_AF=0.9304;SAS_AF=0.9479;AA=A|||;VT=SNP
16	13847648	rs4781544	T	C	100	PASS	AC=4338;AF=0.866214;AN=5008;NS=2504;DP=17739;EAS_AF=0.9812;AMR_AF=0.9409;AFR_AF=0.6354;EUR_AF=0.9254;SAS_AF=0.9458;AA=T|||;VT=SNP
16	13847886	rs34040925	C	T	100	PASS	AC=631;AF=0.125998;AN=5008;NS=2504;DP=22108;EAS_AF=0.0734;AMR_AF=0.072;AFR_AF=0.2224;EUR_AF=0.1004;SAS_AF=0.1145;AA=C|||;VT=SNP
16	13848179	rs11645325	G	C	100	PASS	AC=890;AF=0.177716;AN=5008;NS=2504;DP=21029;EAS_AF=0.119;AMR_AF=0.3098;AFR_AF=0.1278;EUR_AF=0.166;SAS_AF=0.2239;AA=G|||;VT=SNP
16	13848491	rs79839839	G	A	100	PASS	AC=418;AF=0.0834665;AN=5008;NS=2504;DP=21365;EAS_AF=0.0734;AMR_AF=0.0648;AFR_AF=0.0651;EUR_AF=0.1004;SAS_AF=0.1145;AA=g|||;VT=SNP
16	13850026	rs7199617	A	G	100	PASS	AC=4414;AF=0.88139;AN=5008;NS=2504;DP=22441;EAS_AF=0.9891;AMR_AF=0.9467;AFR_AF=0.6785;EUR_AF=0.9314;SAS_AF=0.9468;AA=A|||;VT=SNP
16	13850042	rs9931262	T	A	100	PASS	AC=3500;AF=0.698882;AN=5008;NS=2504;DP=22860;EAS_AF=0.8601;AMR_AF=0.634;AFR_AF=0.5439;EUR_AF=0.7604;SAS_AF=0.7249;AA=T|||;VT=SNP
16	13851161	rs12918778	C	T	100	PASS	AC=2033;AF=0.40595;AN=5008;NS=2504;DP=19422;EAS_AF=0.3889;AMR_AF=0.4308;AFR_AF=0.2617;EUR_AF=0.5994;SAS_AF=0.4018;AA=C|||;VT=SNP
16	13851729	rs34589696	C	G	100	PASS	AC=3530;AF=0.704872;AN=5008;NS=2504;DP=18075;EAS_AF=0.8601;AMR_AF=0.6354;AFR_AF=0.5613;EUR_AF=0.7644;SAS_AF=0.727;AA=C|||;VT=SNP
16	13851995	rs12924322	A	C	100	PASS	AC=4397;AF=0.877995;AN=5008;NS=2504;DP=19570;EAS_AF=0.9891;AMR_AF=0.9438;AFR_AF=0.6672;EUR_AF=0.9314;SAS_AF=0.9468;AA=A|||;VT=SNP
16	13852470	rs58130719	T	C	100	PASS	AC=511;AF=0.102037;AN=5008;NS=2504;DP=18682;EAS_AF=0.0794;AMR_AF=0.0648;AFR_AF=0.1165;EUR_AF=0.1004;SAS_AF=0.1339;AA=T|||;VT=SNP
16	13853045	rs7342774	T	G	100	PASS	AC=4423;AF=0.883187;AN=5008;NS=2504;DP=17896;EAS_AF=0.9891;AMR_AF=0.9481;AFR_AF=0.6823;EUR_AF=0.9344;SAS_AF=0.9468;AA=G|||;VT=SNP
16	13853125	rs17199520	A	G	100	PASS	AC=897;AF=0.179113;AN=5008;NS=2504;DP=18786;EAS_AF=0.1389;AMR_AF=0.3098;AFR_AF=0.1203;EUR_AF=0.167;SAS_AF=0.2198;AA=A|||;VT=SNP
16	13853467	rs9888892	C	T	100	PASS	AC=798;AF=0.159345;AN=5008;NS=2504;DP=20154;EAS_AF=0.3879;AMR_AF=0.121;AFR_AF=0.0439;EUR_AF=0.0646;SAS_AF=0.2045;AA=C|||;VT=SNP
16	13853609	rs2157075	A	G	100	PASS	AC=2041;AF=0.407548;AN=5008;NS=2504;DP=20903;EAS_AF=0.381;AMR_AF=0.4352;AFR_AF=0.2663;EUR_AF=0.5994;SAS_AF=0.409;AA=A|||;VT=SNP
16	13853855	rs3948798	G	C	100	PASS	AC=4395;AF=0.877596;AN=5008;NS=2504;DP=21554;EAS_AF=0.9881;AMR_AF=0.9352;AFR_AF=0.671;EUR_AF=0.9314;SAS_AF=0.9468;AA=G|||;VT=SNP
16	13854320	rs2051547	A	G	100	PASS	AC=2028;AF=0.404952;AN=5008;NS=2504;DP=21628;EAS_AF=0.3859;AMR_AF=0.4366;AFR_AF=0.261;EUR_AF=0.6004;SAS_AF=0.3957;AA=A|||;VT=SNP
16	13855608	rs992979	C	T	100	PASS	AC=4399;AF=0.878395;AN=5008;NS=2504;DP=17173;EAS_AF=0.9881;AMR_AF=0.9409;AFR_AF=0.6687;EUR_AF=0.9344;SAS_AF=0.9468;AA=T|||;VT=SNP
16	13855803	rs72779416	T	C	100	PASS	AC=878;AF=0.175319;AN=5008;NS=2504;DP=18032;EAS_AF=0.1389;AMR_AF=0.3112;AFR_AF=0.1051;EUR_AF=0.167;SAS_AF=0.2198;AA=t|||;VT=SNP
16	13856006	rs4781545	A	C	100	PASS	AC=4416;AF=0.881789;AN=5008;NS=2504;DP=19995;EAS_AF=0.9881;AMR_AF=0.9467;AFR_AF=0.6808;EUR_AF=0.9314;SAS_AF=0.9468;AA=C|||;VT=SNP
16	13856251	rs72779418	A	G	100	PASS	AC=441;AF=0.0880591;AN=5008;NS=2504;DP=20597;EAS_AF=0.1379;AMR_AF=0.0591;AFR_AF=0.0053;EUR_AF=0.0994;SAS_AF=0.1575;AA=A|||;VT=SNP
16	13856757	rs8182167	A	G	100	PASS	AC=4395;AF=0.877596;AN=5008;NS=2504;DP=14129;EAS_AF=0.9881;AMR_AF=0.938;AFR_AF=0.6694;EUR_AF=0.9314;SAS_AF=0.9468;AA=A|||;VT=SNP
16	13857023	rs12448531	C	T	100	PASS	AC=2043;AF=0.407947;AN=5008;NS=2504;DP=16236;EAS_AF=0.38;AMR_AF=0.4308;AFR_AF=0.2761;EUR_AF=0.6004;SAS_AF=0.4008;AA=C|||;VT=SNP
16	13857079	rs9931039	T	C	100	PASS	AC=4394;AF=0.877396;AN=5008;NS=2504;DP=15618;EAS_AF=0.9881;AMR_AF=0.938;AFR_AF=0.6687;EUR_AF=0.9314;SAS_AF=0.9468;AA=C|||;VT=SNP
16	13857267	rs7197447	G	C	100	PASS	AC=4403;AF=0.879193;AN=5008;NS=2504;DP=17622;EAS_AF=0.9881;AMR_AF=0.9452;AFR_AF=0.6717;EUR_AF=0.9314;SAS_AF=0.9468;AA=G|||;VT=SNP
16	13857840	rs2903404	C	T	100	PASS	AC=2788;AF=0.556709;AN=5008;NS=2504;DP=21877;EAS_AF=0.7698;AMR_AF=0.5519;AFR_AF=0.2806;EUR_AF=0.663;SAS_AF=0.6043;AA=C|||;VT=SNP
16	13857900	rs2866847	C	G	100	PASS	AC=4378;AF=0.874201;AN=5008;NS=2504;DP=22148;EAS_AF=0.9802;AMR_AF=0.938;AFR_AF=0.6672;EUR_AF=0.9264;SAS_AF=0.9458;AA=C|||;VT=SNP
16	13858060	rs2903405	G	A	100	PASS	AC=4378;AF=0.874201;AN=5008;NS=2504;DP=20693;EAS_AF=0.9802;AMR_AF=0.938;AFR_AF=0.6672;EUR_AF=0.9264;SAS_AF=0.9458;AA=A|||;VT=SNP
16	13858108	rs2866848	C	T	100	PASS	AC=4379;AF=0.874401;AN=5008;NS=2504;DP=21205;EAS_AF=0.9802;AMR_AF=0.938;AFR_AF=0.6679;EUR_AF=0.9264;SAS_AF=0.9458;AA=T|||;VT=SNP
16	13858299	rs6498468	A	C	100	PASS	AC=2793;AF=0.557708;AN=5008;NS=2504;DP=17055;EAS_AF=0.7718;AMR_AF=0.5504;AFR_AF=0.2837;EUR_AF=0.663;SAS_AF=0.6043;AA=A|||;VT=SNP
16	13858605	rs11642492	C	A	100	PASS	AC=864;AF=0.172524;AN=5008;NS=2504;DP=19067;EAS_AF=0.13;AMR_AF=0.3112;AFR_AF=0.1059;EUR_AF=0.162;SAS_AF=0.2188;AA=C|||;VT=SNP
16	13858785	rs2227015	C	A	100	PASS	AC=4379;AF=0.874401;AN=5008;NS=2504;DP=18386;EAS_AF=0.9802;AMR_AF=0.938;AFR_AF=0.6679;EUR_AF=0.9264;SAS_AF=0.9458;AA=A|||;VT=SNP
16	13859373	rs722348	C	T	100	PASS	AC=4357;AF=0.870008;AN=5008;NS=2504;DP=21925;EAS_AF=0.9802;AMR_AF=0.9366;AFR_AF=0.652;EUR_AF=0.9264;SAS_AF=0.9458;AA=C|||;VT=SNP
16	13859457	rs2213300	C	A	100	PASS	AC=4376;AF=0.873802;AN=5008;NS=2504;DP=20104;EAS_AF=0.9802;AMR_AF=0.938;AFR_AF=0.6657;EUR_AF=0.9264;SAS_AF=0.9458;AA=A|||;VT=SNP
16	13860033	rs4780541	A	T	100	PASS	AC=4277;AF=0.854034;AN=5008;NS=2504;DP=21729;EAS_AF=0.9792;AMR_AF=0.9352;AFR_AF=0.5923;EUR_AF=0.9264;SAS_AF=0.9468;AA=T|||;VT=SNP
16	13861193	rs12599027	C	T	100	PASS	AC=2671;AF=0.533347;AN=5008;NS=2504;DP=20743;EAS_AF=0.7808;AMR_AF=0.5562;AFR_AF=0.1906;EUR_AF=0.6789;SAS_AF=0.5757;AA=C|||;VT=SNP
16	13861365	rs72779427	C	T	100	PASS	AC=167;AF=0.0333466;AN=5008;NS=2504;DP=19037;EAS_AF=0.0119;AMR_AF=0.0231;AFR_AF=0.0015;EUR_AF=0.0716;SAS_AF=0.0665;AA=C|||;VT=SNP
16	13862217	rs77680896	T	A	100	PASS	AC=472;AF=0.0942492;AN=5008;NS=2504;DP=19973;EAS_AF=0.121;AMR_AF=0.0706;AFR_AF=0.0091;EUR_AF=0.1064;SAS_AF=0.1861;AA=T|||;VT=SNP
16	13863492	rs2213302	C	G	100	PASS	AC=3417;AF=0.682308;AN=5008;NS=2504;DP=19910;EAS_AF=0.877;AMR_AF=0.621;AFR_AF=0.5053;EUR_AF=0.7515;SAS_AF=0.6933;AA=C|||;VT=SNP
16	13863740	rs1005482	A	C	100	PASS	AC=971;AF=0.19389;AN=5008;NS=2504;DP=21555;EAS_AF=0.122;AMR_AF=0.3213;AFR_AF=0.1619;EUR_AF=0.169;SAS_AF=0.2464;AA=A|||;VT=SNP
16	13865328	rs7199244	T	C	100	PASS	AC=2829;AF=0.564896;AN=5008;NS=2504;DP=17545;EAS_AF=0.7907;AMR_AF=0.5778;AFR_AF=0.2693;EUR_AF=0.6829;SAS_AF=0.6012;AA=T|||;VT=SNP
16	13866145	rs1159166	G	T	100	PASS	AC=1834;AF=0.366214;AN=5008;NS=2504;DP=20466;EAS_AF=0.4831;AMR_AF=0.4424;AFR_AF=0.3064;EUR_AF=0.2217;SAS_AF=0.4213;AA=G|||;VT=SNP
16	13869349	rs7185370	C	T	100	PASS	AC=1969;AF=0.393171;AN=5008;NS=2504;DP=19211;EAS_AF=0.4901;AMR_AF=0.4524;AFR_AF=0.059;EUR_AF=0.6272;SAS_AF=0.4622;AA=c|||;VT=SNP
16	13870088	rs60416412	C	T	100	PASS	AC=1096;AF=0.21885;AN=5008;NS=2504;DP=15155;EAS_AF=0.0913;AMR_AF=0.33;AFR_AF=0.2784;EUR_AF=0.164;SAS_AF=0.2474;AA=t|||;VT=SNP
16	13870898	rs9938654	A	G	100	PASS	AC=1315;AF=0.26258;AN=5008;NS=2504;DP=20328;EAS_AF=0.4077;AMR_AF=0.1571;AFR_AF=0.3192;EUR_AF=0.1342;SAS_AF=0.2434;AA=A|||;VT=SNP
16	13870957	rs8055755	C	A	100	PASS	AC=1098;AF=0.219249;AN=5008;NS=2504;DP=20895;EAS_AF=0.0913;AMR_AF=0.33;AFR_AF=0.2806;EUR_AF=0.163;SAS_AF=0.2474;AA=c|||;VT=SNP
16	13871313	rs11861769	G	A	100	PASS	AC=1397;AF=0.278954;AN=5008;NS=2504;DP=20793;EAS_AF=0.4107;AMR_AF=0.1715;AFR_AF=0.3654;EUR_AF=0.1421;SAS_AF=0.2434;AA=t|||;VT=SNP
16	13871324	rs72779436	T	C	100	PASS	AC=170;AF=0.0339457;AN=5008;NS=2504;DP=20643;EAS_AF=0.0119;AMR_AF=0.0231;AFR_AF=0.0015;EUR_AF=0.0726;SAS_AF=0.0685;AA=t|||;VT=SNP
16	13871687	rs1158689	G	C	100	PASS	AC=3133;AF=0.625599;AN=5008;NS=2504;DP=19916;EAS_AF=0.5863;AMR_AF=0.7853;AFR_AF=0.3835;EUR_AF=0.7903;SAS_AF=0.7106;AA=g|||;VT=SNP
16	13871791	rs9930293	G	A	100	PASS	AC=577;AF=0.115216;AN=5008;NS=2504;DP=17023;EAS_AF=0.0198;AMR_AF=0.0432;AFR_AF=0.2852;EUR_AF=0.0815;SAS_AF=0.0695;AA=g|||;VT=SNP
16	13871974	rs9921246	A	T	100	PASS	AC=555;AF=0.110823;AN=5008;NS=2504;DP=18378;EAS_AF=0.0119;AMR_AF=0.0418;AFR_AF=0.2821;EUR_AF=0.0736;SAS_AF=0.0685;AA=a|||;VT=SNP
16	13872270	rs11862922	G	A	100	PASS	AC=558;AF=0.111422;AN=5008;NS=2504;DP=14504;EAS_AF=0.0119;AMR_AF=0.0418;AFR_AF=0.2829;EUR_AF=0.0736;SAS_AF=0.0706;AA=G|||;VT=SNP
16	13872324	rs8061117	G	A	100	PASS	AC=2681;AF=0.535343;AN=5008;NS=2504;DP=14347;EAS_AF=0.8839;AMR_AF=0.562;AFR_AF=0.0643;EUR_AF=0.6879;SAS_AF=0.637;AA=G|||;VT=SNP
16	13872865	rs13335676	G	A	100	PASS	AC=710;AF=0.141773;AN=5008;NS=2504;DP=16676;EAS_AF=0.0903;AMR_AF=0.0634;AFR_AF=0.2829;EUR_AF=0.0845;SAS_AF=0.1186;AA=G|||;VT=SNP
16	13873088	rs4362413	C	A	100	PASS	AC=1764;AF=0.352236;AN=5008;NS=2504;DP=16122;EAS_AF=0.6339;AMR_AF=0.3545;AFR_AF=0.0174;EUR_AF=0.4235;SAS_AF=0.4397;AA=C|||;VT=SNP
16	13873205	rs117149780	C	G	100	PASS	AC=1196;AF=0.238818;AN=5008;NS=2504;DP=11873;EAS_AF=0.4831;AMR_AF=0.1671;AFR_AF=0.1188;EUR_AF=0.1451;SAS_AF=0.2965;AA=C|||;VT=SNP
16	13873966	rs2157076	A	G	100	PASS	AC=1481;AF=0.295727;AN=5008;NS=2504;DP=19813;EAS_AF=0.4911;AMR_AF=0.1801;AFR_AF=0.3215;EUR_AF=0.1461;SAS_AF=0.2955;AA=A|||;VT=SNP
16	13874454	rs9302505	T	C	100	PASS	AC=1543;AF=0.308107;AN=5008;NS=2504;DP=16343;EAS_AF=0.496;AMR_AF=0.1844;AFR_AF=0.3608;EUR_AF=0.1461;SAS_AF=0.2975;AA=T|||;VT=SNP
16	13874854	rs1029288	G	A	100	PASS	AC=2885;AF=0.576078;AN=5008;NS=2504;DP=17994;EAS_AF=0.5079;AMR_AF=0.7565;AFR_AF=0.3132;EUR_AF=0.7793;SAS_AF=0.6646;AA=G|||;VT=SNP
16	13875238	rs1029289	C	A	100	PASS	AC=1116;AF=0.222843;AN=5008;NS=2504;DP=18289;EAS_AF=0.0903;AMR_AF=0.3314;AFR_AF=0.2897;EUR_AF=0.164;SAS_AF=0.2526;AA=C|||;VT=SNP
16	13875363	rs16962879	T	C	100	PASS	AC=527;AF=0.105232;AN=5008;NS=2504;DP=19320;EAS_AF=0.0873;AMR_AF=0.0533;AFR_AF=0.1551;EUR_AF=0.0835;SAS_AF=0.1155;AA=T|||;VT=SNP
16	13875978	rs9932661	A	T	100	PASS	AC=463;AF=0.0924521;AN=5008;NS=2504;DP=19846;EAS_AF=0.0873;AMR_AF=0.0519;AFR_AF=0.1082;EUR_AF=0.0835;SAS_AF=0.1145;AA=A|||;VT=SNP
16	13876283	rs9921964	G	A	100	PASS	AC=2616;AF=0.522364;AN=5008;NS=2504;DP=20611;EAS_AF=0.499;AMR_AF=0.4942;AFR_AF=0.4191;EUR_AF=0.7038;SAS_AF=0.5194;AA=A|||;VT=SNP
16	13876611	rs8049968	T	G	100	PASS	AC=3310;AF=0.660942;AN=5008;NS=2504;DP=22314;EAS_AF=0.9117;AMR_AF=0.6124;AFR_AF=0.3888;EUR_AF=0.7664;SAS_AF=0.6963;AA=G|||;VT=SNP
16	13877198	rs12924365	G	C	100	PASS	AC=1812;AF=0.361821;AN=5008;NS=2504;DP=21014;EAS_AF=0.4087;AMR_AF=0.4294;AFR_AF=0.0673;EUR_AF=0.6133;SAS_AF=0.4049;AA=G|||;VT=SNP
16	13877366	rs12708779	G	C	100	PASS	AC=2506;AF=0.500399;AN=5008;NS=2504;DP=18397;EAS_AF=0.4931;AMR_AF=0.4928;AFR_AF=0.3464;EUR_AF=0.6968;SAS_AF=0.5194;AA=G|||;VT=SNP
16	13877795	rs12921427	A	C	100	PASS	AC=3749;AF=0.748602;AN=5008;NS=2504;DP=18787;EAS_AF=0.5942;AMR_AF=0.8314;AFR_AF=0.7133;EUR_AF=0.8678;SAS_AF=0.774;AA=C|||;VT=SNP
16	13877798	rs12920892	C	G	100	PASS	AC=1787;AF=0.356829;AN=5008;NS=2504;DP=18657;EAS_AF=0.4077;AMR_AF=0.4265;AFR_AF=0.0522;EUR_AF=0.6113;SAS_AF=0.4049;AA=C|||;VT=SNP
16	13877843	rs28376131	A	T	100	PASS	AC=694;AF=0.138578;AN=5008;NS=2504;DP=20272;EAS_AF=0.0853;AMR_AF=0.062;AFR_AF=0.2791;EUR_AF=0.0835;SAS_AF=0.1145;AA=A|||;VT=SNP
16	13878560	rs67752954	G	A	100	PASS	AC=525;AF=0.104832;AN=5008;NS=2504;DP=19585;EAS_AF=0.0853;AMR_AF=0.0533;AFR_AF=0.1551;EUR_AF=0.0835;SAS_AF=0.1155;AA=G|||;VT=SNP
16	13878660	rs12446949	G	C	100	PASS	AC=1804;AF=0.360224;AN=5008;NS=2504;DP=19046;EAS_AF=0.4087;AMR_AF=0.428;AFR_AF=0.062;EUR_AF=0.6143;SAS_AF=0.4039;AA=G|||;VT=SNP
16	13878850	rs1123765	T	C	100	PASS	AC=1803;AF=0.360024;AN=5008;NS=2504;DP=17369;EAS_AF=0.4077;AMR_AF=0.428;AFR_AF=0.062;EUR_AF=0.6133;SAS_AF=0.4049;AA=T|||;VT=SNP
16	13879003	rs2866849	G	C	100	PASS	AC=695;AF=0.138778;AN=5008;NS=2504;DP=15363;EAS_AF=0.0853;AMR_AF=0.062;AFR_AF=0.2791;EUR_AF=0.0835;SAS_AF=0.1155;AA=G|||;VT=SNP
16	13879023	rs17453992	G	A	100	PASS	AC=1128;AF=0.22524;AN=5008;NS=2504;DP=15503;EAS_AF=0.0933;AMR_AF=0.3343;AFR_AF=0.2943;EUR_AF=0.164;SAS_AF=0.2536;AA=G|||;VT=SNP
16	13879127	rs2866850	A	G	100	PASS	AC=698;AF=0.139377;AN=5008;NS=2504;DP=14408;EAS_AF=0.0883;AMR_AF=0.062;AFR_AF=0.2791;EUR_AF=0.0835;SAS_AF=0.1155;AA=A|||;VT=SNP
16	13879368	rs74012605	T	C	100	PASS	AC=1177;AF=0.235024;AN=5008;NS=2504;DP=15685;EAS_AF=0.0933;AMR_AF=0.3372;AFR_AF=0.3298;EUR_AF=0.164;SAS_AF=0.2536;AA=T|||;VT=SNP
16	13879629	rs11862195	T	A	100	PASS	AC=698;AF=0.139377;AN=5008;NS=2504;DP=14776;EAS_AF=0.0883;AMR_AF=0.062;AFR_AF=0.2791;EUR_AF=0.0835;SAS_AF=0.1155;AA=T|||;VT=SNP
16	13879696	rs8052883	A	G	100	PASS	AC=2575;AF=0.514177;AN=5008;NS=2504;DP=14429;EAS_AF=0.501;AMR_AF=0.4957;AFR_AF=0.3843;EUR_AF=0.7048;SAS_AF=0.5204;AA=G|||;VT=SNP
16	13879806	rs11862191	A	G	100	PASS	AC=698;AF=0.139377;AN=5008;NS=2504;DP=12795;EAS_AF=0.0883;AMR_AF=0.062;AFR_AF=0.2791;EUR_AF=0.0835;SAS_AF=0.1155;AA=A|||;VT=SNP
16	13879868	rs11865876	G	A	100	PASS	AC=695;AF=0.138778;AN=5008;NS=2504;DP=14176;EAS_AF=0.0853;AMR_AF=0.062;AFR_AF=0.2791;EUR_AF=0.0835;SAS_AF=0.1155;AA=G|||;VT=SNP
16	13880016	rs8061984	T	A	100	PASS	AC=1803;AF=0.360024;AN=5008;NS=2504;DP=13245;EAS_AF=0.4077;AMR_AF=0.428;AFR_AF=0.062;EUR_AF=0.6133;SAS_AF=0.4049;AA=T|||;VT=SNP
16	13880062	rs9938321	G	A	100	PASS	AC=695;AF=0.138778;AN=5008;NS=2504;DP=11906;EAS_AF=0.0853;AMR_AF=0.062;AFR_AF=0.2791;EUR_AF=0.0835;SAS_AF=0.1155;AA=G|||;VT=SNP
16	13880097	rs75629738	C	T	100	PASS	AC=719;AF=0.14357;AN=5008;NS=2504;DP=12376;EAS_AF=0.3968;AMR_AF=0.111;AFR_AF=0.0068;EUR_AF=0.0606;SAS_AF=0.1759;AA=C|||;VT=SNP
16	13880266	rs4780543	G	A	100	PASS	AC=1182;AF=0.236022;AN=5008;NS=2504;DP=16523;EAS_AF=0.0903;AMR_AF=0.3401;AFR_AF=0.3343;EUR_AF=0.164;SAS_AF=0.2536;AA=G|||;VT=SNP
16	13880290	rs12932396	A	G	100	PASS	AC=1803;AF=0.360024;AN=5008;NS=2504;DP=17362;EAS_AF=0.4067;AMR_AF=0.4294;AFR_AF=0.062;EUR_AF=0.6133;SAS_AF=0.4049;AA=A|||;VT=SNP
16	13880522	rs12931108	G	C	100	PASS	AC=1803;AF=0.360024;AN=5008;NS=2504;DP=19611;EAS_AF=0.4067;AMR_AF=0.4294;AFR_AF=0.062;EUR_AF=0.6133;SAS_AF=0.4049;AA=G|||;VT=SNP
16	13880766	rs11862511	A	G	100	PASS	AC=702;AF=0.140176;AN=5008;NS=2504;DP=19968;EAS_AF=0.0903;AMR_AF=0.062;AFR_AF=0.2799;EUR_AF=0.0835;SAS_AF=0.1166;AA=A|||;VT=SNP
16	13881081	rs12918580	C	G	100	PASS	AC=1788;AF=0.357029;AN=5008;NS=2504;DP=14760;EAS_AF=0.4077;AMR_AF=0.4265;AFR_AF=0.0514;EUR_AF=0.6133;SAS_AF=0.4049;AA=C|||;VT=SNP
16	13881410	rs11863560	A	T	100	PASS	AC=678;AF=0.135383;AN=5008;NS=2504;DP=13877;EAS_AF=0.0873;AMR_AF=0.062;AFR_AF=0.2965;EUR_AF=0.0497;SAS_AF=0.1074;AA=A|||;VT=SNP
16	13881535	rs59923549	G	T	100	PASS	AC=714;AF=0.142572;AN=5008;NS=2504;DP=18872;EAS_AF=0.3899;AMR_AF=0.1124;AFR_AF=0.0076;EUR_AF=0.0616;SAS_AF=0.1748;AA=G|||;VT=SNP
16	13881649	rs4780544	C	T	100	PASS	AC=1907;AF=0.380791;AN=5008;NS=2504;DP=19438;EAS_AF=0.4851;AMR_AF=0.4524;AFR_AF=0.3132;EUR_AF=0.2594;SAS_AF=0.4387;AA=C|||;VT=SNP
16	13881717	rs12919542	C	T	100	PASS	AC=1784;AF=0.35623;AN=5008;NS=2504;DP=18053;EAS_AF=0.4097;AMR_AF=0.4236;AFR_AF=0.0514;EUR_AF=0.6093;SAS_AF=0.4049;AA=C|||;VT=SNP
16	13882057	rs9936934	T	C	100	PASS	AC=2083;AF=0.415935;AN=5008;NS=2504;DP=19639;EAS_AF=0.4187;AMR_AF=0.4395;AFR_AF=0.2542;EUR_AF=0.6183;SAS_AF=0.407;AA=C|||;VT=SNP
16	13882249	rs12922829	G	A	100	PASS	AC=1801;AF=0.359625;AN=5008;NS=2504;DP=16503;EAS_AF=0.4097;AMR_AF=0.4251;AFR_AF=0.0575;EUR_AF=0.6153;SAS_AF=0.407;AA=g|||;VT=SNP
16	13882452	rs72779460	G	C	100	PASS	AC=488;AF=0.0974441;AN=5008;NS=2504;DP=22408;EAS_AF=0.0972;AMR_AF=0.0749;AFR_AF=0.0053;EUR_AF=0.1332;SAS_AF=0.2014;AA=G|||;VT=SNP
16	13882555	rs72779461	A	C	100	PASS	AC=1512;AF=0.301917;AN=5008;NS=2504;DP=21588;EAS_AF=0.0982;AMR_AF=0.3746;AFR_AF=0.4834;EUR_AF=0.2286;SAS_AF=0.2904;AA=A|||;VT=SNP
16	13883104	rs7194109	G	A	100	PASS	AC=1796;AF=0.358626;AN=5008;NS=2504;DP=18004;EAS_AF=0.4097;AMR_AF=0.4207;AFR_AF=0.059;EUR_AF=0.6113;SAS_AF=0.407;AA=G|||;VT=SNP
16	13883497	rs72779462	C	A	100	PASS	AC=711;AF=0.141973;AN=5008;NS=2504;DP=15971;EAS_AF=0.3889;AMR_AF=0.1124;AFR_AF=0.0076;EUR_AF=0.0606;SAS_AF=0.1738;AA=C|||;VT=SNP
16	13884233	rs147022292	C	A	100	PASS	AC=57;AF=0.0113818;AN=5008;NS=2504;DP=18296;EAS_AF=0.003;AMR_AF=0.0014;AFR_AF=0.0015;EUR_AF=0.0229;SAS_AF=0.0286;AA=C|||;VT=SNP
16	13884604	rs4442837	G	A	100	PASS	AC=4270;AF=0.852636;AN=5008;NS=2504;DP=19246;EAS_AF=0.9038;AMR_AF=0.9207;AFR_AF=0.7216;EUR_AF=0.9085;SAS_AF=0.8712;AA=A|||;VT=SNP
16	13884706	rs10459788	G	C	100	PASS	AC=1951;AF=0.389577;AN=5008;NS=2504;DP=17932;EAS_AF=0.4067;AMR_AF=0.4265;AFR_AF=0.1747;EUR_AF=0.6113;SAS_AF=0.408;AA=C|||;VT=SNP
16	13884830	rs11863528	G	T	100	PASS	AC=1006;AF=0.200879;AN=5008;NS=2504;DP=19965;EAS_AF=0.3988;AMR_AF=0.1254;AFR_AF=0.2095;EUR_AF=0.0686;SAS_AF=0.1748;AA=T|||;VT=SNP
16	13884959	rs56871096	T	C	100	PASS	AC=1137;AF=0.227037;AN=5008;NS=2504;DP=20371;EAS_AF=0.0952;AMR_AF=0.3357;AFR_AF=0.2648;EUR_AF=0.1978;SAS_AF=0.2648;AA=T|||;VT=SNP
16	13885227	rs72779468	A	G	100	PASS	AC=806;AF=0.160942;AN=5008;NS=2504;DP=17867;EAS_AF=0.3948;AMR_AF=0.1225;AFR_AF=0.0696;EUR_AF=0.0606;SAS_AF=0.1738;AA=A|||;VT=SNP
16	13885261	rs12920090	G	A	100	PASS	AC=2784;AF=0.555911;AN=5008;NS=2504;DP=18479;EAS_AF=0.8105;AMR_AF=0.5519;AFR_AF=0.2496;EUR_AF=0.6799;SAS_AF=0.5828;AA=A|||;VT=SNP
16	13886752	rs6498472	T	A	100	PASS	AC=3129;AF=0.6248;AN=5008;NS=2504;DP=18751;EAS_AF=0.5784;AMR_AF=0.5634;AFR_AF=0.9493;EUR_AF=0.3449;SAS_AF=0.5654;AA=T|||;VT=SNP
16	13887274	rs58475167	G	A	100	PASS	AC=412;AF=0.0822684;AN=5008;NS=2504;DP=21431;EAS_AF=0.0843;AMR_AF=0.0504;AFR_AF=0.1074;EUR_AF=0.0487;SAS_AF=0.1033;AA=G|||;VT=SNP
16	13887287	rs8055738	G	C	100	PASS	AC=2359;AF=0.471046;AN=5008;NS=2504;DP=21052;EAS_AF=0.4921;AMR_AF=0.4899;AFR_AF=0.5817;EUR_AF=0.2942;SAS_AF=0.4683;AA=G|||;VT=SNP
16	13887327	rs80304366	T	A	100	PASS	AC=158;AF=0.0315495;AN=5008;NS=2504;DP=19988;EAS_AF=0.1002;AMR_AF=0.0101;AFR_AF=0;EUR_AF=0.0159;SAS_AF=0.0348;AA=t|||;VT=SNP
16	13887427	rs8055949	G	C	100	PASS	AC=3143;AF=0.627596;AN=5008;NS=2504;DP=19686;EAS_AF=0.5863;AMR_AF=0.5634;AFR_AF=0.9486;EUR_AF=0.3439;SAS_AF=0.5736;AA=C|||;VT=SNP
16	13887509	rs77458025	A	G	100	PASS	AC=266;AF=0.053115;AN=5008;NS=2504;DP=20465;EAS_AF=0.0764;AMR_AF=0.0346;AFR_AF=0.0484;EUR_AF=0.0338;SAS_AF=0.0685;AA=A|||;VT=SNP
16	13887515	rs8062468	T	C	100	PASS	AC=3090;AF=0.617013;AN=5008;NS=2504;DP=20573;EAS_AF=0.5853;AMR_AF=0.5634;AFR_AF=0.9107;EUR_AF=0.3449;SAS_AF=0.5706;AA=C|||;VT=SNP
16	13887537	rs58444623	A	G	100	PASS	AC=798;AF=0.159345;AN=5008;NS=2504;DP=21043;EAS_AF=0.0764;AMR_AF=0.0879;AFR_AF=0.382;EUR_AF=0.0636;SAS_AF=0.093;AA=G|||;VT=SNP
16	13887669	rs8057557	C	T	100	PASS	AC=394;AF=0.0786741;AN=5008;NS=2504;DP=22554;EAS_AF=0.0089;AMR_AF=0.2536;AFR_AF=0.0598;EUR_AF=0.0646;SAS_AF=0.0665;AA=C|||;VT=SNP
16	13887837	rs60582851	C	G	100	PASS	AC=1691;AF=0.33766;AN=5008;NS=2504;DP=19655;EAS_AF=0.4256;AMR_AF=0.4092;AFR_AF=0.4251;EUR_AF=0.1481;SAS_AF=0.273;AA=G|||;VT=SNP
16	13888513	rs79875430	A	T	100	PASS	AC=188;AF=0.0375399;AN=5008;NS=2504;DP=19112;EAS_AF=0.0883;AMR_AF=0.0144;AFR_AF=0.0008;EUR_AF=0.0298;SAS_AF=0.0593;AA=A|||;VT=SNP
16	13888790	rs11642741	T	C	100	PASS	AC=2579;AF=0.514976;AN=5008;NS=2504;DP=20920;EAS_AF=0.4891;AMR_AF=0.5677;AFR_AF=0.6059;EUR_AF=0.4036;SAS_AF=0.4959;AA=G|||;VT=SNP
16	13888980	rs11642795	T	G	100	PASS	AC=3026;AF=0.604233;AN=5008;NS=2504;DP=15904;EAS_AF=0.5804;AMR_AF=0.6052;AFR_AF=0.7874;EUR_AF=0.4354;SAS_AF=0.5542;AA=G|||;VT=SNP
16	13889031	rs79577563	A	G	100	PASS	AC=240;AF=0.0479233;AN=5008;NS=2504;DP=18142;EAS_AF=0.0903;AMR_AF=0.0173;AFR_AF=0.0378;EUR_AF=0.0298;SAS_AF=0.0583;AA=A|||;VT=SNP
16	13889247	rs9935515	C	T	100	PASS	AC=3115;AF=0.622005;AN=5008;NS=2504;DP=20600;EAS_AF=0.5784;AMR_AF=0.611;AFR_AF=0.8578;EUR_AF=0.4314;SAS_AF=0.5521;AA=T|||;VT=SNP
16	13889339	rs9934964	G	A	100	PASS	AC=3010;AF=0.601038;AN=5008;NS=2504;DP=20844;EAS_AF=0.5784;AMR_AF=0.6009;AFR_AF=0.7859;EUR_AF=0.4294;SAS_AF=0.5511;AA=A|||;VT=SNP
16	13889961	rs67796535	A	C	100	PASS	AC=2671;AF=0.533347;AN=5008;NS=2504;DP=21630;EAS_AF=0.4931;AMR_AF=0.5764;AFR_AF=0.6664;EUR_AF=0.4046;SAS_AF=0.4969;AA=C|||;VT=SNP
16	13890068	rs112286663	C	G	100	PASS	AC=239;AF=0.0477236;AN=5008;NS=2504;DP=22476;EAS_AF=0.0893;AMR_AF=0.0173;AFR_AF=0.0378;EUR_AF=0.0298;SAS_AF=0.0583;AA=C|||;VT=SNP
16	13890076	rs113887824	G	A	100	PASS	AC=248;AF=0.0495208;AN=5008;NS=2504;DP=22495;EAS_AF=0.0893;AMR_AF=0.0187;AFR_AF=0.0439;EUR_AF=0.0298;SAS_AF=0.0583;AA=G|||;VT=SNP
16	13890344	rs72779477	G	C	100	PASS	AC=968;AF=0.193291;AN=5008;NS=2504;DP=19846;EAS_AF=0.0089;AMR_AF=0.2853;AFR_AF=0.4508;EUR_AF=0.0875;SAS_AF=0.0787;AA=C|||;VT=SNP
16	13890819	rs12600135	G	T	100	PASS	AC=1686;AF=0.336661;AN=5008;NS=2504;DP=17663;EAS_AF=0.4812;AMR_AF=0.2853;AFR_AF=0.2103;EUR_AF=0.3151;SAS_AF=0.4172;AA=G|||;VT=SNP
16	13891144	rs8061632	C	T	100	PASS	AC=894;AF=0.178514;AN=5008;NS=2504;DP=21848;EAS_AF=0.0089;AMR_AF=0.2795;AFR_AF=0.3986;EUR_AF=0.0865;SAS_AF=0.0787;AA=T|||;VT=SNP
16	13891191	rs56263066	G	A	100	PASS	AC=249;AF=0.0497204;AN=5008;NS=2504;DP=21542;EAS_AF=0.0903;AMR_AF=0.0187;AFR_AF=0.0439;EUR_AF=0.0298;SAS_AF=0.0583;AA=G|||;VT=SNP
16	13891365	rs4781552	G	T	100	PASS	AC=1679;AF=0.335264;AN=5008;NS=2504;DP=18796;EAS_AF=0.4821;AMR_AF=0.281;AFR_AF=0.2088;EUR_AF=0.3101;SAS_AF=0.4192;AA=G|||;VT=SNP
16	13891458	rs8062820	A	C	100	PASS	AC=3141;AF=0.627196;AN=5008;NS=2504;DP=16685;EAS_AF=0.5823;AMR_AF=0.6081;AFR_AF=0.8722;EUR_AF=0.4324;SAS_AF=0.5562;AA=C|||;VT=SNP
16	13891467	rs78773444	A	C	100	PASS	AC=1692;AF=0.337859;AN=5008;NS=2504;DP=16375;EAS_AF=0.4861;AMR_AF=0.2839;AFR_AF=0.2141;EUR_AF=0.3101;SAS_AF=0.4192;AA=A|||;VT=SNP
16	13892181	rs4781553	G	C	100	PASS	AC=3128;AF=0.624601;AN=5008;NS=2504;DP=13708;EAS_AF=0.5804;AMR_AF=0.6066;AFR_AF=0.8722;EUR_AF=0.4254;SAS_AF=0.5532;AA=C|||;VT=SNP
16	13892251	rs4781554	A	G	100	PASS	AC=1742;AF=0.347843;AN=5008;NS=2504;DP=12103;EAS_AF=0.4861;AMR_AF=0.2882;AFR_AF=0.2481;EUR_AF=0.3091;SAS_AF=0.4223;AA=A|||;VT=SNP
16	13892805	rs7198922	T	C	100	PASS	AC=1683;AF=0.336062;AN=5008;NS=2504;DP=16166;EAS_AF=0.4831;AMR_AF=0.2867;AFR_AF=0.2095;EUR_AF=0.3091;SAS_AF=0.4182;AA=T|||;VT=SNP
16	13892907	rs7193571	C	T	100	PASS	AC=1968;AF=0.392971;AN=5008;NS=2504;DP=17010;EAS_AF=0.4861;AMR_AF=0.2968;AFR_AF=0.41;EUR_AF=0.3141;SAS_AF=0.4233;AA=C|||;VT=SNP
16	13893405	rs2866851	A	T	100	PASS	AC=3115;AF=0.622005;AN=5008;NS=2504;DP=20137;EAS_AF=0.5794;AMR_AF=0.6095;AFR_AF=0.8608;EUR_AF=0.4245;SAS_AF=0.5552;AA=T|||;VT=SNP
16	13893415	rs7194564	C	T	100	PASS	AC=1017;AF=0.203075;AN=5008;NS=2504;DP=20143;EAS_AF=0.4524;AMR_AF=0.1945;AFR_AF=0.0295;EUR_AF=0.173;SAS_AF=0.2178;AA=C|||;VT=SNP
16	13893919	rs725457	A	T	100	PASS	AC=1806;AF=0.360623;AN=5008;NS=2504;DP=20147;EAS_AF=0.5427;AMR_AF=0.2622;AFR_AF=0.3124;EUR_AF=0.2545;SAS_AF=0.4172;AA=A|||;VT=SNP
16	13894030	rs4781555	A	G	100	PASS	AC=1877;AF=0.3748;AN=5008;NS=2504;DP=16206;EAS_AF=0.5288;AMR_AF=0.2853;AFR_AF=0.3949;EUR_AF=0.2396;SAS_AF=0.3916;AA=A|||;VT=SNP
16	13894256	rs9302506	T	C	100	PASS	AC=494;AF=0.0986422;AN=5008;NS=2504;DP=20638;EAS_AF=0.0069;AMR_AF=0.0504;AFR_AF=0.3041;EUR_AF=0.0417;SAS_AF=0.0082;AA=C|||;VT=SNP
16	13894417	rs1034392	C	T	100	PASS	AC=2563;AF=0.511781;AN=5008;NS=2504;DP=19836;EAS_AF=0.4077;AMR_AF=0.5432;AFR_AF=0.857;EUR_AF=0.3012;SAS_AF=0.3466;AA=T|||;VT=SNP
16	13894925	rs72779484	G	C	100	PASS	AC=832;AF=0.166134;AN=5008;NS=2504;DP=23426;EAS_AF=0.2093;AMR_AF=0.1744;AFR_AF=0.1657;EUR_AF=0.163;SAS_AF=0.1196;AA=G|||;VT=SNP
16	13896419	rs7189739	G	T	100	PASS	AC=2993;AF=0.597644;AN=5008;NS=2504;DP=22133;EAS_AF=0.5853;AMR_AF=0.5634;AFR_AF=0.966;EUR_AF=0.3678;SAS_AF=0.3732;AA=T|||;VT=SNP
16	13896757	rs7197247	T	C	100	PASS	AC=830;AF=0.165735;AN=5008;NS=2504;DP=22773;EAS_AF=0.2083;AMR_AF=0.0937;AFR_AF=0.2012;EUR_AF=0.167;SAS_AF=0.1237;AA=T|||;VT=SNP
16	13896880	rs7202022	T	G	100	PASS	AC=787;AF=0.157149;AN=5008;NS=2504;DP=21313;EAS_AF=0.2083;AMR_AF=0.085;AFR_AF=0.1657;EUR_AF=0.174;SAS_AF=0.1268;AA=T|||;VT=SNP
16	13896953	rs77850656	T	C	100	PASS	AC=195;AF=0.0389377;AN=5008;NS=2504;DP=20125;EAS_AF=0.1042;AMR_AF=0.0072;AFR_AF=0.0015;EUR_AF=0.0149;SAS_AF=0.0695;AA=T|||;VT=SNP
16	13897364	rs9302507	C	T	100	PASS	AC=1421;AF=0.283746;AN=5008;NS=2504;DP=17995;EAS_AF=0.2163;AMR_AF=0.1239;AFR_AF=0.6172;EUR_AF=0.1779;SAS_AF=0.1247;AA=T|||;VT=SNP
16	13897613	rs74009204	A	T	100	PASS	AC=784;AF=0.15655;AN=5008;NS=2504;DP=18438;EAS_AF=0.2083;AMR_AF=0.085;AFR_AF=0.1657;EUR_AF=0.174;SAS_AF=0.1237;AA=A|||;VT=SNP
16	13897896	rs743669	T	G	100	PASS	AC=1576;AF=0.314696;AN=5008;NS=2504;DP=14223;EAS_AF=0.2163;AMR_AF=0.2147;AFR_AF=0.6634;EUR_AF=0.1899;SAS_AF=0.1442;AA=G|||;VT=SNP
16	13898369	rs730182	C	T	100	PASS	AC=1081;AF=0.215855;AN=5008;NS=2504;DP=17291;EAS_AF=0.3194;AMR_AF=0.0576;AFR_AF=0.4425;EUR_AF=0.0298;SAS_AF=0.1063;AA=T|||;VT=SNP
16	13898584	rs7198557	T	C	100	PASS	AC=859;AF=0.171526;AN=5008;NS=2504;DP=21044;EAS_AF=0.2004;AMR_AF=0.1816;AFR_AF=0.1936;EUR_AF=0.164;SAS_AF=0.1125;AA=T|||;VT=SNP
16	13898661	rs7193760	A	G	100	PASS	AC=895;AF=0.178714;AN=5008;NS=2504;DP=20273;EAS_AF=0.2163;AMR_AF=0.1844;AFR_AF=0.1967;EUR_AF=0.172;SAS_AF=0.1186;AA=A|||;VT=SNP
16	13898756	rs7193266	C	T	100	PASS	AC=1264;AF=0.252396;AN=5008;NS=2504;DP=18114;EAS_AF=0.4742;AMR_AF=0.1988;AFR_AF=0.1702;EUR_AF=0.1779;SAS_AF=0.2495;AA=C|||;VT=SNP
16	13898846	rs147156155	G	A	100	PASS	AC=466;AF=0.0930511;AN=5008;NS=2504;DP=15868;EAS_AF=0.2887;AMR_AF=0.0274;AFR_AF=0.0015;EUR_AF=0.0169;SAS_AF=0.1401;AA=G|||;VT=SNP
16	13899153	rs56231902	T	G	100	PASS	AC=850;AF=0.169728;AN=5008;NS=2504;DP=19167;EAS_AF=0.1964;AMR_AF=0.1844;AFR_AF=0.1921;EUR_AF=0.163;SAS_AF=0.1084;AA=T|||;VT=SNP
16	13899449	rs145866504	C	T	100	PASS	AC=845;AF=0.16873;AN=5008;NS=2504;DP=15197;EAS_AF=0.1994;AMR_AF=0.1801;AFR_AF=0.1876;EUR_AF=0.164;SAS_AF=0.1084;AA=C|||;VT=SNP
16	13899595	rs72779489	A	C	100	PASS	AC=711;AF=0.141973;AN=5008;NS=2504;DP=13437;EAS_AF=0.2044;AMR_AF=0.1686;AFR_AF=0.087;EUR_AF=0.166;SAS_AF=0.1084;AA=A|||;VT=SNP
16	13899752	rs10221014	G	C	100	PASS	AC=1157;AF=0.23103;AN=5008;NS=2504;DP=12602;EAS_AF=0.1964;AMR_AF=0.1787;AFR_AF=0.4418;EUR_AF=0.1501;SAS_AF=0.1022;AA=C|||;VT=SNP
16	13900296	rs75663598	T	A	100	PASS	AC=376;AF=0.0750799;AN=5008;NS=2504;DP=20146;EAS_AF=0.2361;AMR_AF=0.1023;AFR_AF=0.0015;EUR_AF=0.0278;SAS_AF=0.0378;AA=T|||;VT=SNP
16	13900989	rs9302508	G	A	100	PASS	AC=675;AF=0.134784;AN=5008;NS=2504;DP=20125;EAS_AF=0.0446;AMR_AF=0.0461;AFR_AF=0.4123;EUR_AF=0.0408;SAS_AF=0.0123;AA=G|||;VT=SNP
16	13901079	rs9934303	C	A	100	PASS	AC=665;AF=0.132788;AN=5008;NS=2504;DP=19312;EAS_AF=0.0466;AMR_AF=0.0447;AFR_AF=0.4039;EUR_AF=0.0408;SAS_AF=0.0123;AA=A|||;VT=SNP
16	13901337	rs16962919	T	C	100	PASS	AC=2030;AF=0.405351;AN=5008;NS=2504;DP=20985;EAS_AF=0.7609;AMR_AF=0.317;AFR_AF=0.205;EUR_AF=0.2425;SAS_AF=0.5399;AA=T|||;VT=SNP
16	13901635	rs16962922	C	T	100	PASS	AC=1925;AF=0.384385;AN=5008;NS=2504;DP=21398;EAS_AF=0.751;AMR_AF=0.1974;AFR_AF=0.1959;EUR_AF=0.2435;SAS_AF=0.5389;AA=C|||;VT=SNP
16	13901653	rs35644981	C	T	100	PASS	AC=2833;AF=0.565695;AN=5008;NS=2504;DP=21925;EAS_AF=0.8621;AMR_AF=0.3271;AFR_AF=0.5976;EUR_AF=0.33;SAS_AF=0.6288;AA=C|||;VT=SNP
16	13901853	rs2866852	C	A	100	PASS	AC=2927;AF=0.584465;AN=5008;NS=2504;DP=21389;EAS_AF=0.8403;AMR_AF=0.3429;AFR_AF=0.6899;EUR_AF=0.3181;SAS_AF=0.6237;AA=C|||;VT=SNP
16	13902302	rs76933344	A	T	100	PASS	AC=362;AF=0.0722843;AN=5008;NS=2504;DP=17844;EAS_AF=0.131;AMR_AF=0.0735;AFR_AF=0.0076;EUR_AF=0.1113;SAS_AF=0.0583;AA=A|||;VT=SNP
16	13902645	rs9937737	C	T	100	PASS	AC=1876;AF=0.374601;AN=5008;NS=2504;DP=19349;EAS_AF=0.7421;AMR_AF=0.1945;AFR_AF=0.1899;EUR_AF=0.2475;SAS_AF=0.5041;AA=C|||;VT=SNP
16	13902717	rs8054568	C	G	100	PASS	AC=852;AF=0.170128;AN=5008;NS=2504;DP=19738;EAS_AF=0.119;AMR_AF=0.1225;AFR_AF=0.3464;EUR_AF=0.0785;SAS_AF=0.1125;AA=G|||;VT=SNP
16	13902747	rs12446097	T	C	100	PASS	AC=753;AF=0.150359;AN=5008;NS=2504;DP=20117;EAS_AF=0.121;AMR_AF=0.1167;AFR_AF=0.2716;EUR_AF=0.0795;SAS_AF=0.1135;AA=t|||;VT=SNP
16	13903011	rs12446745	T	C	100	PASS	AC=728;AF=0.145367;AN=5008;NS=2504;DP=16216;EAS_AF=0.119;AMR_AF=0.1167;AFR_AF=0.2595;EUR_AF=0.0775;SAS_AF=0.1084;AA=T|||;VT=SNP
16	13903103	rs2866853	A	T	100	PASS	AC=1811;AF=0.361621;AN=5008;NS=2504;DP=17353;EAS_AF=0.7569;AMR_AF=0.1916;AFR_AF=0.121;EUR_AF=0.2515;SAS_AF=0.5133;AA=A|||;VT=SNP
16	13903313	rs1573638	G	A	100	PASS	AC=824;AF=0.164537;AN=5008;NS=2504;DP=14247;EAS_AF=0.119;AMR_AF=0.1196;AFR_AF=0.3321;EUR_AF=0.0755;SAS_AF=0.1084;AA=A|||;VT=SNP
16	13904298	rs12447013	A	G	100	PASS	AC=738;AF=0.147364;AN=5008;NS=2504;DP=18996;EAS_AF=0.121;AMR_AF=0.1167;AFR_AF=0.2655;EUR_AF=0.0775;SAS_AF=0.1084;AA=G|||;VT=SNP
16	13904332	rs77156351	G	A	100	PASS	AC=225;AF=0.0449281;AN=5008;NS=2504;DP=19144;EAS_AF=0.0714;AMR_AF=0.0677;AFR_AF=0;EUR_AF=0.0199;SAS_AF=0.0879;AA=G|||;VT=SNP
16	13904725	rs16962936	G	C	100	PASS	AC=643;AF=0.128395;AN=5008;NS=2504;DP=19565;EAS_AF=0.1151;AMR_AF=0.1066;AFR_AF=0.2103;EUR_AF=0.0696;SAS_AF=0.1074;AA=G|||;VT=SNP
16	13904848	rs57985793	G	C	100	PASS	AC=660;AF=0.131789;AN=5008;NS=2504;DP=19111;EAS_AF=0.1161;AMR_AF=0.1081;AFR_AF=0.2201;EUR_AF=0.0696;SAS_AF=0.1094;AA=G|||;VT=SNP
16	13905029	rs60084658	C	G	100	PASS	AC=225;AF=0.0449281;AN=5008;NS=2504;DP=13982;EAS_AF=0.0714;AMR_AF=0.0677;AFR_AF=0;EUR_AF=0.0199;SAS_AF=0.0879;AA=C|||;VT=SNP
16	13905158	rs1978027	G	A	100	PASS	AC=1863;AF=0.372005;AN=5008;NS=2504;DP=14193;EAS_AF=0.7669;AMR_AF=0.1916;AFR_AF=0.121;EUR_AF=0.2475;SAS_AF=0.5603;AA=G|||;VT=SNP
16	13905523	rs1002587	G	C	100	PASS	AC=3357;AF=0.670327;AN=5008;NS=2504;DP=16712;EAS_AF=0.8889;AMR_AF=0.353;AFR_AF=0.9274;EUR_AF=0.332;SAS_AF=0.6708;AA=C|||;VT=SNP
16	13905533	rs1573641	C	T	100	PASS	AC=641;AF=0.127995;AN=5008;NS=2504;DP=16717;EAS_AF=0.1151;AMR_AF=0.1052;AFR_AF=0.2057;EUR_AF=0.0706;SAS_AF=0.1115;AA=C|||;VT=SNP
16	13906768	rs11862230	C	T	100	PASS	AC=736;AF=0.146965;AN=5008;NS=2504;DP=18571;EAS_AF=0.121;AMR_AF=0.1138;AFR_AF=0.2625;EUR_AF=0.0785;SAS_AF=0.1115;AA=T|||;VT=SNP
16	13906889	rs743671	C	A	100	PASS	AC=2835;AF=0.566094;AN=5008;NS=2504;DP=19562;EAS_AF=0.8631;AMR_AF=0.3112;AFR_AF=0.6233;EUR_AF=0.3131;SAS_AF=0.6237;AA=A|||;VT=SNP
16	13907188	rs743672	A	G	100	PASS	AC=727;AF=0.145168;AN=5008;NS=2504;DP=21533;EAS_AF=0.121;AMR_AF=0.1153;AFR_AF=0.2534;EUR_AF=0.0785;SAS_AF=0.1135;AA=G|||;VT=SNP
16	13908831	rs12935804	G	C	100	PASS	AC=1997;AF=0.398762;AN=5008;NS=2504;DP=15672;EAS_AF=0.756;AMR_AF=0.2291;AFR_AF=0.2156;EUR_AF=0.2425;SAS_AF=0.5593;AA=G|||;VT=SNP
16	13908958	rs57106598	A	C	100	PASS	AC=717;AF=0.143171;AN=5008;NS=2504;DP=16602;EAS_AF=0.121;AMR_AF=0.0793;AFR_AF=0.264;EUR_AF=0.0795;SAS_AF=0.1135;AA=C|||;VT=SNP
16	13909141	rs57652440	T	C	100	PASS	AC=643;AF=0.128395;AN=5008;NS=2504;DP=18277;EAS_AF=0.121;AMR_AF=0.0749;AFR_AF=0.211;EUR_AF=0.0785;SAS_AF=0.1135;AA=T|||;VT=SNP
16	13909168	rs60618461	A	G	100	PASS	AC=621;AF=0.124002;AN=5008;NS=2504;DP=18553;EAS_AF=0.1151;AMR_AF=0.0706;AFR_AF=0.2065;EUR_AF=0.0716;SAS_AF=0.1135;AA=A|||;VT=SNP
16	13909267	rs62034023	A	G	100	PASS	AC=620;AF=0.123802;AN=5008;NS=2504;DP=20219;EAS_AF=0.1151;AMR_AF=0.0706;AFR_AF=0.2057;EUR_AF=0.0716;SAS_AF=0.1135;AA=A|||;VT=SNP
16	13909521	rs58007063	G	T	100	PASS	AC=607;AF=0.121206;AN=5008;NS=2504;DP=20589;EAS_AF=0.1161;AMR_AF=0.0692;AFR_AF=0.1959;EUR_AF=0.0706;SAS_AF=0.1145;AA=G|||;VT=SNP
16	13910174	rs28374800	C	G	100	PASS	AC=1964;AF=0.392173;AN=5008;NS=2504;DP=19318;EAS_AF=0.747;AMR_AF=0.2277;AFR_AF=0.2148;EUR_AF=0.2346;SAS_AF=0.545;AA=C|||;VT=SNP
16	13910586	rs62034024	T	C	100	PASS	AC=892;AF=0.178115;AN=5008;NS=2504;DP=19569;EAS_AF=0.122;AMR_AF=0.1066;AFR_AF=0.3404;EUR_AF=0.1262;SAS_AF=0.1207;AA=C|||;VT=SNP
16	13910684	rs963536	T	G	100	PASS	AC=1954;AF=0.390176;AN=5008;NS=2504;DP=19658;EAS_AF=0.756;AMR_AF=0.2104;AFR_AF=0.2368;EUR_AF=0.1928;SAS_AF=0.5511;AA=T|||;VT=SNP
16	13911868	rs8060590	A	C	100	PASS	AC=816;AF=0.162939;AN=5008;NS=2504;DP=16627;EAS_AF=0.12;AMR_AF=0.1009;AFR_AF=0.2882;EUR_AF=0.1252;SAS_AF=0.1207;AA=C|||;VT=SNP
16	13911876	rs78194917	C	T	100	PASS	AC=891;AF=0.177915;AN=5008;NS=2504;DP=15827;EAS_AF=0.12;AMR_AF=0.1052;AFR_AF=0.3427;EUR_AF=0.1252;SAS_AF=0.1207;AA=T|||;VT=SNP
16	13912455	rs57716247	G	A	100	PASS	AC=819;AF=0.163538;AN=5008;NS=2504;DP=20291;EAS_AF=0.123;AMR_AF=0.1009;AFR_AF=0.2874;EUR_AF=0.1243;SAS_AF=0.1227;AA=A|||;VT=SNP
16	13912461	rs58537316	C	T	100	PASS	AC=801;AF=0.159944;AN=5008;NS=2504;DP=20453;EAS_AF=0.1171;AMR_AF=0.0965;AFR_AF=0.2852;EUR_AF=0.1183;SAS_AF=0.1227;AA=C|||;VT=SNP
16	13912495	rs57127687	A	G	100	PASS	AC=898;AF=0.179313;AN=5008;NS=2504;DP=21214;EAS_AF=0.123;AMR_AF=0.1066;AFR_AF=0.3427;EUR_AF=0.1262;SAS_AF=0.1227;AA=G|||;VT=SNP
16	13912513	rs16962946	T	A	100	PASS	AC=688;AF=0.13738;AN=5008;NS=2504;DP=21023;EAS_AF=0.1171;AMR_AF=0.0922;AFR_AF=0.2027;EUR_AF=0.1173;SAS_AF=0.1227;AA=T|||;VT=SNP
16	13912666	rs61460695	A	G	100	PASS	AC=207;AF=0.0413339;AN=5008;NS=2504;DP=19450;EAS_AF=0.0724;AMR_AF=0.0303;AFR_AF=0;EUR_AF=0.0219;SAS_AF=0.093;AA=A|||;VT=SNP
16	13912826	rs12446950	C	G	100	PASS	AC=897;AF=0.179113;AN=5008;NS=2504;DP=19504;EAS_AF=0.123;AMR_AF=0.1052;AFR_AF=0.3442;EUR_AF=0.1252;SAS_AF=0.1217;AA=G|||;VT=SNP
16	13912832	rs12444126	A	G	100	PASS	AC=897;AF=0.179113;AN=5008;NS=2504;DP=19739;EAS_AF=0.123;AMR_AF=0.1066;AFR_AF=0.3427;EUR_AF=0.1262;SAS_AF=0.1217;AA=G|||;VT=SNP
16	13914473	rs6498473	G	C	100	PASS	AC=1544;AF=0.308307;AN=5008;NS=2504;DP=14954;EAS_AF=0.121;AMR_AF=0.1484;AFR_AF=0.8116;EUR_AF=0.1282;SAS_AF=0.1196;AA=C|||;VT=SNP
16	13914784	rs9788857	A	C	100	PASS	AC=1943;AF=0.387979;AN=5008;NS=2504;DP=13108;EAS_AF=0.7639;AMR_AF=0.2133;AFR_AF=0.2118;EUR_AF=0.1978;SAS_AF=0.5583;AA=A|||;VT=SNP
16	13915296	rs8058299	A	C	100	PASS	AC=744;AF=0.148562;AN=5008;NS=2504;DP=18777;EAS_AF=0.121;AMR_AF=0.0994;AFR_AF=0.2352;EUR_AF=0.1243;SAS_AF=0.1196;AA=T|||;VT=SNP
16	13915529	rs6498474	G	C	100	PASS	AC=720;AF=0.14377;AN=5008;NS=2504;DP=19528;EAS_AF=0.1151;AMR_AF=0.0937;AFR_AF=0.2398;EUR_AF=0.1093;SAS_AF=0.1145;AA=G|||;VT=SNP
16	13915807	rs9934011	T	C	100	PASS	AC=1901;AF=0.379593;AN=5008;NS=2504;DP=20783;EAS_AF=0.7639;AMR_AF=0.2104;AFR_AF=0.2118;EUR_AF=0.1938;SAS_AF=0.5215;AA=T|||;VT=SNP
16	13915877	rs58522433	T	C	100	PASS	AC=867;AF=0.173123;AN=5008;NS=2504;DP=19589;EAS_AF=0.121;AMR_AF=0.1066;AFR_AF=0.32;EUR_AF=0.1332;SAS_AF=0.1166;AA=C|||;VT=SNP
16	13915914	rs62034027	A	C	100	PASS	AC=405;AF=0.0808706;AN=5008;NS=2504;DP=19731;EAS_AF=0.0446;AMR_AF=0.0591;AFR_AF=0.1536;EUR_AF=0.0905;SAS_AF=0.0256;AA=a|||;VT=SNP
16	13916363	rs56947664	T	G	100	PASS	AC=818;AF=0.163339;AN=5008;NS=2504;DP=17045;EAS_AF=0.12;AMR_AF=0.098;AFR_AF=0.3071;EUR_AF=0.1103;SAS_AF=0.1145;AA=T|||;VT=SNP
16	13916428	rs59251440	A	T	100	PASS	AC=201;AF=0.0401358;AN=5008;NS=2504;DP=17504;EAS_AF=0.0734;AMR_AF=0.0303;AFR_AF=0;EUR_AF=0.0199;SAS_AF=0.0879;AA=A|||;VT=SNP
16	13916699	rs11864581	T	C	100	PASS	AC=606;AF=0.121006;AN=5008;NS=2504;DP=18339;EAS_AF=0.128;AMR_AF=0.0648;AFR_AF=0.2337;EUR_AF=0.0944;SAS_AF=0.0286;AA=T|||;VT=SNP
16	13917035	rs16962950	T	C	100	PASS	AC=1623;AF=0.324081;AN=5008;NS=2504;DP=22873;EAS_AF=0.5506;AMR_AF=0.1816;AFR_AF=0.2496;EUR_AF=0.1779;SAS_AF=0.4427;AA=T|||;VT=SNP
16	13917080	rs59724199	C	G	100	PASS	AC=514;AF=0.102636;AN=5008;NS=2504;DP=22281;EAS_AF=0.124;AMR_AF=0.0865;AFR_AF=0.1316;EUR_AF=0.1213;SAS_AF=0.0337;AA=C|||;VT=SNP
16	13917203	rs61214678	C	T	100	PASS	AC=2784;AF=0.555911;AN=5008;NS=2504;DP=21495;EAS_AF=0.6647;AMR_AF=0.3026;AFR_AF=0.8631;EUR_AF=0.2972;SAS_AF=0.4744;AA=T|||;VT=SNP
16	13917204	rs57132529	A	G	100	PASS	AC=1600;AF=0.319489;AN=5008;NS=2504;DP=21641;EAS_AF=0.5417;AMR_AF=0.1801;AFR_AF=0.2451;EUR_AF=0.173;SAS_AF=0.4407;AA=A|||;VT=SNP
16	13917440	rs58101145	G	C	100	PASS	AC=2788;AF=0.556709;AN=5008;NS=2504;DP=17329;EAS_AF=0.6657;AMR_AF=0.304;AFR_AF=0.8638;EUR_AF=0.2972;SAS_AF=0.4755;AA=C|||;VT=SNP
16	13917863	rs79037873	G	C	100	PASS	AC=473;AF=0.0944489;AN=5008;NS=2504;DP=19727;EAS_AF=0.2282;AMR_AF=0.0375;AFR_AF=0.0772;EUR_AF=0.0219;SAS_AF=0.0951;AA=G|||;VT=SNP
16	13918114	rs1985309	A	G	100	PASS	AC=2808;AF=0.560703;AN=5008;NS=2504;DP=21942;EAS_AF=0.6706;AMR_AF=0.304;AFR_AF=0.8638;EUR_AF=0.3062;SAS_AF=0.4816;AA=G|||;VT=SNP
16	13918271	rs12444587	T	C	100	PASS	AC=609;AF=0.121605;AN=5008;NS=2504;DP=17027;EAS_AF=0.1468;AMR_AF=0.0951;AFR_AF=0.1755;EUR_AF=0.1252;SAS_AF=0.0378;AA=T|||;VT=SNP
16	13918628	rs6498475	G	A	100	PASS	AC=1164;AF=0.232428;AN=5008;NS=2504;DP=20828;EAS_AF=0.1448;AMR_AF=0.1196;AFR_AF=0.5893;EUR_AF=0.1203;SAS_AF=0.0358;AA=G|||;VT=SNP
16	13918873	rs8048012	G	A	100	PASS	AC=1585;AF=0.316494;AN=5008;NS=2504;DP=21512;EAS_AF=0.498;AMR_AF=0.1816;AFR_AF=0.2685;EUR_AF=0.1769;SAS_AF=0.4335;AA=G|||;VT=SNP
16	13919235	rs16962966	G	A	100	PASS	AC=366;AF=0.0730831;AN=5008;NS=2504;DP=20821;EAS_AF=0.1448;AMR_AF=0.0807;AFR_AF=0.0068;EUR_AF=0.1193;SAS_AF=0.0358;AA=G|||;VT=SNP
16	13919429	rs75422462	A	G	100	PASS	AC=395;AF=0.0788738;AN=5008;NS=2504;DP=16858;EAS_AF=0.2272;AMR_AF=0.0648;AFR_AF=0;EUR_AF=0.0239;SAS_AF=0.0992;AA=A|||;VT=SNP
16	13919527	rs16962967	G	A	100	PASS	AC=595;AF=0.11881;AN=5008;NS=2504;DP=18191;EAS_AF=0.1438;AMR_AF=0.0937;AFR_AF=0.1732;EUR_AF=0.1203;SAS_AF=0.0358;AA=G|||;VT=SNP
16	13919609	rs8055625	T	A	100	PASS	AC=2783;AF=0.555711;AN=5008;NS=2504;DP=19654;EAS_AF=0.6677;AMR_AF=0.3012;AFR_AF=0.8563;EUR_AF=0.2992;SAS_AF=0.4785;AA=T|||;VT=SNP
16	13920714	rs35231659	C	T	100	PASS	AC=1539;AF=0.307308;AN=5008;NS=2504;DP=18949;EAS_AF=0.5516;AMR_AF=0.183;AFR_AF=0.1853;EUR_AF=0.1769;SAS_AF=0.4427;AA=C|||;VT=SNP
16	13921340	rs724877	A	G	100	PASS	AC=1694;AF=0.338259;AN=5008;NS=2504;DP=18833;EAS_AF=0.5575;AMR_AF=0.1902;AFR_AF=0.2867;EUR_AF=0.1859;SAS_AF=0.4438;AA=A|||;VT=SNP
16	13921589	rs7203351	G	C	100	PASS	AC=2919;AF=0.582867;AN=5008;NS=2504;DP=16845;EAS_AF=0.6885;AMR_AF=0.3271;AFR_AF=0.9123;EUR_AF=0.3201;SAS_AF=0.4806;AA=C|||;VT=SNP
16	13921672	rs36061829	A	G	100	PASS	AC=1054;AF=0.210463;AN=5008;NS=2504;DP=18004;EAS_AF=0.3095;AMR_AF=0.1138;AFR_AF=0.1225;EUR_AF=0.162;SAS_AF=0.3456;AA=A|||;VT=SNP
16	13922289	rs9936449	T	A	100	PASS	AC=2843;AF=0.567692;AN=5008;NS=2504;DP=16662;EAS_AF=0.6498;AMR_AF=0.3199;AFR_AF=0.9077;EUR_AF=0.3121;SAS_AF=0.4622;AA=A|||;VT=SNP
16	13922331	rs7193298	T	G	100	PASS	AC=1501;AF=0.29972;AN=5008;NS=2504;DP=17788;EAS_AF=0.246;AMR_AF=0.147;AFR_AF=0.7829;EUR_AF=0.0308;SAS_AF=0.0869;AA=T|||;VT=SNP
16	13922351	rs62034032	T	C	100	PASS	AC=357;AF=0.0712859;AN=5008;NS=2504;DP=18035;EAS_AF=0.125;AMR_AF=0.0879;AFR_AF=0.0068;EUR_AF=0.1252;SAS_AF=0.0358;AA=T|||;VT=SNP
16	13922391	rs7187942	C	A	100	PASS	AC=1343;AF=0.268171;AN=5008;NS=2504;DP=18033;EAS_AF=0.2411;AMR_AF=0.134;AFR_AF=0.6793;EUR_AF=0.0258;SAS_AF=0.0849;AA=A|||;VT=SNP
16	13922413	rs7188652	A	G	100	PASS	AC=1964;AF=0.392173;AN=5008;NS=2504;DP=17809;EAS_AF=0.38;AMR_AF=0.281;AFR_AF=0.761;EUR_AF=0.2435;SAS_AF=0.138;AA=a|||;VT=SNP
16	13922496	rs7186773	G	A	100	PASS	AC=1994;AF=0.398163;AN=5008;NS=2504;DP=17450;EAS_AF=0.5675;AMR_AF=0.183;AFR_AF=0.5401;EUR_AF=0.2147;SAS_AF=0.3732;AA=A|||;VT=SNP
16	13922627	rs7193899	T	C	100	PASS	AC=2852;AF=0.569489;AN=5008;NS=2504;DP=17995;EAS_AF=0.6567;AMR_AF=0.3112;AFR_AF=0.8865;EUR_AF=0.339;SAS_AF=0.4714;AA=T|||;VT=SNP
16	13922986	rs17565087	G	T	100	PASS	AC=299;AF=0.0597045;AN=5008;NS=2504;DP=19410;EAS_AF=0.0565;AMR_AF=0.0504;AFR_AF=0.0605;EUR_AF=0.0934;SAS_AF=0.0337;AA=G|||;VT=SNP
16	13923020	rs17565143	G	A	100	PASS	AC=297;AF=0.0593051;AN=5008;NS=2504;DP=19081;EAS_AF=0.0595;AMR_AF=0.0504;AFR_AF=0.0605;EUR_AF=0.0924;SAS_AF=0.0297;AA=G|||;VT=SNP
16	13923368	rs35374379	A	T	100	PASS	AC=515;AF=0.102835;AN=5008;NS=2504;DP=18529;EAS_AF=0.0486;AMR_AF=0.0893;AFR_AF=0.1664;EUR_AF=0.1451;SAS_AF=0.0389;AA=A|||;VT=SNP
16	13923373	rs34415747	T	C	100	PASS	AC=2086;AF=0.416534;AN=5008;NS=2504;DP=18499;EAS_AF=0.2976;AMR_AF=0.6916;AFR_AF=0.146;EUR_AF=0.669;SAS_AF=0.4499;AA=T|||;VT=SNP
16	13923796	rs17565177	G	C	100	PASS	AC=218;AF=0.0435304;AN=5008;NS=2504;DP=17741;EAS_AF=0.0476;AMR_AF=0.0519;AFR_AF=0.0061;EUR_AF=0.0994;SAS_AF=0.0266;AA=G|||;VT=SNP
16	13923992	rs17455421	A	T	100	PASS	AC=217;AF=0.0433307;AN=5008;NS=2504;DP=18865;EAS_AF=0.0476;AMR_AF=0.0519;AFR_AF=0.0061;EUR_AF=0.0984;SAS_AF=0.0266;AA=A|||;VT=SNP
16	13924233	rs57155412	G	A	100	PASS	AC=1036;AF=0.206869;AN=5008;NS=2504;DP=18093;EAS_AF=0.0486;AMR_AF=0.1167;AFR_AF=0.5469;EUR_AF=0.1451;SAS_AF=0.0378;AA=A|||;VT=SNP
16	13924253	rs61464730	C	A	100	PASS	AC=1028;AF=0.205272;AN=5008;NS=2504;DP=18055;EAS_AF=0.0486;AMR_AF=0.1167;AFR_AF=0.5408;EUR_AF=0.1451;SAS_AF=0.0378;AA=A|||;VT=SNP
16	13924399	rs12919408	T	G	100	PASS	AC=535;AF=0.106829;AN=5008;NS=2504;DP=16798;EAS_AF=0.0486;AMR_AF=0.0922;AFR_AF=0.1808;EUR_AF=0.1451;SAS_AF=0.0378;AA=T|||;VT=SNP
16	13926623	rs12925598	C	G	100	PASS	AC=222;AF=0.0443291;AN=5008;NS=2504;DP=17433;EAS_AF=0.0486;AMR_AF=0.0533;AFR_AF=0.0083;EUR_AF=0.0984;SAS_AF=0.0266;AA=C|||;VT=SNP
16	13927002	rs2002559	A	T	100	PASS	AC=596;AF=0.11901;AN=5008;NS=2504;DP=18957;EAS_AF=0.0466;AMR_AF=0.2522;AFR_AF=0.1097;EUR_AF=0.0954;SAS_AF=0.136;AA=A|||;VT=SNP
16	13927702	rs2011296	G	C	100	PASS	AC=2189;AF=0.437101;AN=5008;NS=2504;DP=21199;EAS_AF=0.3095;AMR_AF=0.7349;AFR_AF=0.1513;EUR_AF=0.7008;SAS_AF=0.4724;AA=G|||;VT=SNP
16	13927979	rs4141381	T	G	100	PASS	AC=456;AF=0.0910543;AN=5008;NS=2504;DP=20740;EAS_AF=0.2421;AMR_AF=0.0476;AFR_AF=0.0113;EUR_AF=0.0239;SAS_AF=0.1431;AA=T|||;VT=SNP
16	13928389	rs11641654	G	A	100	PASS	AC=4131;AF=0.82488;AN=5008;NS=2504;DP=21414;EAS_AF=0.9494;AMR_AF=0.8876;AFR_AF=0.5726;EUR_AF=0.8549;SAS_AF=0.9622;AA=G|||;VT=SNP
16	13930165	rs2269450	G	A	100	PASS	AC=359;AF=0.0716853;AN=5008;NS=2504;DP=20725;EAS_AF=0.0506;AMR_AF=0.049;AFR_AF=0.1172;EUR_AF=0.0934;SAS_AF=0.0256;AA=A|||;VT=SNP
16	13930197	rs2269451	C	T	100	PASS	AC=288;AF=0.057508;AN=5008;NS=2504;DP=21367;EAS_AF=0.0506;AMR_AF=0.0461;AFR_AF=0.0666;EUR_AF=0.0915;SAS_AF=0.0256;AA=C|||;VT=SNP
16	13930318	rs709411	C	T	100	PASS	AC=4329;AF=0.864417;AN=5008;NS=2504;DP=23445;EAS_AF=0.9494;AMR_AF=0.9121;AFR_AF=0.7027;EUR_AF=0.8628;SAS_AF=0.9632;AA=C|||;VT=SNP
16	13930630	rs857179	C	T	100	PASS	AC=4028;AF=0.804313;AN=5008;NS=2504;DP=20214;EAS_AF=0.9464;AMR_AF=0.8818;AFR_AF=0.5015;EUR_AF=0.8559;SAS_AF=0.9591;AA=C|||;VT=SNP
16	13930892	rs35565464	A	C	100	PASS	AC=294;AF=0.0587061;AN=5008;NS=2504;DP=17279;EAS_AF=0.0536;AMR_AF=0.0461;AFR_AF=0.0666;EUR_AF=0.0915;SAS_AF=0.0286;AA=A|||;VT=SNP
16	13931000	rs860729	G	C	100	PASS	AC=4030;AF=0.804712;AN=5008;NS=2504;DP=15149;EAS_AF=0.9504;AMR_AF=0.8818;AFR_AF=0.5;EUR_AF=0.8559;SAS_AF=0.9591;AA=G|||;VT=SNP
16	13931089	rs35598616	G	A	100	PASS	AC=294;AF=0.0587061;AN=5008;NS=2504;DP=11612;EAS_AF=0.0536;AMR_AF=0.0461;AFR_AF=0.0666;EUR_AF=0.0915;SAS_AF=0.0286;AA=G|||;VT=SNP
16	13931103	rs860728	G	T	100	PASS	AC=3989;AF=0.796526;AN=5008;NS=2504;DP=11447;EAS_AF=0.9464;AMR_AF=0.879;AFR_AF=0.4758;EUR_AF=0.8559;SAS_AF=0.956;AA=G|||;VT=SNP
16	13931160	rs860727	A	G	100	PASS	AC=4027;AF=0.804113;AN=5008;NS=2504;DP=16748;EAS_AF=0.9464;AMR_AF=0.8818;AFR_AF=0.5008;EUR_AF=0.8559;SAS_AF=0.9591;AA=A|||;VT=SNP
16	13931388	rs35955957	C	A	100	PASS	AC=210;AF=0.0419329;AN=5008;NS=2504;DP=16018;EAS_AF=0.0536;AMR_AF=0.0432;AFR_AF=0.0045;EUR_AF=0.0915;SAS_AF=0.0286;AA=C|||;VT=SNP
16	13931428	rs857171	T	G	100	PASS	AC=4408;AF=0.880192;AN=5008;NS=2504;DP=15634;EAS_AF=0.9464;AMR_AF=0.915;AFR_AF=0.7655;EUR_AF=0.8628;SAS_AF=0.9601;AA=G|||;VT=SNP
16	13931623	rs35592944	C	G	100	PASS	AC=210;AF=0.0419329;AN=5008;NS=2504;DP=19463;EAS_AF=0.0536;AMR_AF=0.0432;AFR_AF=0.0045;EUR_AF=0.0915;SAS_AF=0.0286;AA=C|||;VT=SNP
16	13931986	rs857170	C	T	100	PASS	AC=4408;AF=0.880192;AN=5008;NS=2504;DP=16099;EAS_AF=0.9464;AMR_AF=0.915;AFR_AF=0.7655;EUR_AF=0.8628;SAS_AF=0.9601;AA=C|||;VT=SNP
16	13932019	rs857169	T	G	100	PASS	AC=4419;AF=0.882388;AN=5008;NS=2504;DP=16064;EAS_AF=0.9464;AMR_AF=0.915;AFR_AF=0.7746;EUR_AF=0.8618;SAS_AF=0.9601;AA=G|||;VT=SNP
16	13932324	rs857167	T	C	100	PASS	AC=4410;AF=0.880591;AN=5008;NS=2504;DP=17610;EAS_AF=0.9454;AMR_AF=0.915;AFR_AF=0.7685;EUR_AF=0.8628;SAS_AF=0.9591;AA=C|||;VT=SNP
16	13932894	rs857166	T	A	100	PASS	AC=4400;AF=0.878594;AN=5008;NS=2504;DP=18566;EAS_AF=0.9464;AMR_AF=0.915;AFR_AF=0.7595;EUR_AF=0.8628;SAS_AF=0.9601;AA=T|||;VT=SNP
16	13933122	rs860726	T	A	100	PASS	AC=4220;AF=0.842652;AN=5008;NS=2504;DP=19148;EAS_AF=0.9464;AMR_AF=0.8919;AFR_AF=0.6415;EUR_AF=0.8559;SAS_AF=0.9591;AA=T|||;VT=SNP
16	13933400	rs722241	T	G	100	PASS	AC=3728;AF=0.744409;AN=5008;NS=2504;DP=20543;EAS_AF=0.6081;AMR_AF=0.8761;AFR_AF=0.8003;EUR_AF=0.8191;SAS_AF=0.6391;AA=G|||;VT=SNP
16	13933463	rs722240	C	G	100	PASS	AC=656;AF=0.13099;AN=5008;NS=2504;DP=20843;EAS_AF=0.2579;AMR_AF=0.0576;AFR_AF=0.1415;EUR_AF=0.0268;SAS_AF=0.1452;AA=C|||;VT=SNP
16	13933741	rs722239	C	G	100	PASS	AC=611;AF=0.122005;AN=5008;NS=2504;DP=22430;EAS_AF=0.2569;AMR_AF=0.0519;AFR_AF=0.1097;EUR_AF=0.0268;SAS_AF=0.1472;AA=C|||;VT=SNP
16	13934065	rs1424281	T	C	100	PASS	AC=758;AF=0.151358;AN=5008;NS=2504;DP=21910;EAS_AF=0.0556;AMR_AF=0.0749;AFR_AF=0.3933;EUR_AF=0.0994;SAS_AF=0.0307;AA=C|||;VT=SNP
16	13934080	rs1424280	C	T	100	PASS	AC=650;AF=0.129792;AN=5008;NS=2504;DP=22050;EAS_AF=0.0556;AMR_AF=0.0576;AFR_AF=0.3268;EUR_AF=0.0924;SAS_AF=0.0297;AA=C|||;VT=SNP
16	13934182	rs79404925	C	G	100	PASS	AC=615;AF=0.122804;AN=5008;NS=2504;DP=22270;EAS_AF=0.2589;AMR_AF=0.0548;AFR_AF=0.1074;EUR_AF=0.0278;SAS_AF=0.1493;AA=C|||;VT=SNP
16	13934412	rs6498477	C	G	100	PASS	AC=756;AF=0.150958;AN=5008;NS=2504;DP=22898;EAS_AF=0.0565;AMR_AF=0.0749;AFR_AF=0.3911;EUR_AF=0.0994;SAS_AF=0.0307;AA=G|||;VT=SNP
16	13935187	rs231140	T	C	100	PASS	AC=1933;AF=0.385982;AN=5008;NS=2504;DP=15942;EAS_AF=0.4643;AMR_AF=0.2219;AFR_AF=0.5174;EUR_AF=0.2386;SAS_AF=0.3957;AA=C|||;VT=SNP
16	13935375	rs8055691	T	C	100	PASS	AC=758;AF=0.151358;AN=5008;NS=2504;DP=13312;EAS_AF=0.0565;AMR_AF=0.0749;AFR_AF=0.3918;EUR_AF=0.1004;SAS_AF=0.0307;AA=C|||;VT=SNP
16	13935870	rs7197279	C	G	100	PASS	AC=761;AF=0.151957;AN=5008;NS=2504;DP=15334;EAS_AF=0.0605;AMR_AF=0.0749;AFR_AF=0.3911;EUR_AF=0.1004;SAS_AF=0.0307;AA=G|||;VT=SNP
16	13937323	rs34209055	C	T	100	PASS	AC=212;AF=0.0423323;AN=5008;NS=2504;DP=21437;EAS_AF=0.0565;AMR_AF=0.0418;AFR_AF=0.003;EUR_AF=0.0924;SAS_AF=0.0297;AA=C|||;VT=SNP
16	13937464	rs34974729	G	T	100	PASS	AC=208;AF=0.0415335;AN=5008;NS=2504;DP=20021;EAS_AF=0.0565;AMR_AF=0.036;AFR_AF=0.003;EUR_AF=0.0924;SAS_AF=0.0297;AA=G|||;VT=SNP
16	13938610	rs231137	T	A	100	PASS	AC=1122;AF=0.224042;AN=5008;NS=2504;DP=19342;EAS_AF=0.3829;AMR_AF=0.0908;AFR_AF=0.1188;EUR_AF=0.1372;SAS_AF=0.3865;AA=T|||;VT=SNP
16	13938841	rs172993	C	T	100	PASS	AC=1120;AF=0.223642;AN=5008;NS=2504;DP=18721;EAS_AF=0.3829;AMR_AF=0.0908;AFR_AF=0.1188;EUR_AF=0.1372;SAS_AF=0.3845;AA=C|||;VT=SNP
16	13939070	rs62034058	G	A	100	PASS	AC=2139;AF=0.427117;AN=5008;NS=2504;DP=19551;EAS_AF=0.2966;AMR_AF=0.7363;AFR_AF=0.1732;EUR_AF=0.6879;SAS_AF=0.4172;AA=G|||;VT=SNP
16	13939834	rs1424276	A	T	100	PASS	AC=2921;AF=0.583267;AN=5008;NS=2504;DP=22630;EAS_AF=0.5565;AMR_AF=0.7997;AFR_AF=0.3903;EUR_AF=0.7237;SAS_AF=0.5736;AA=A|||;VT=SNP
16	13940730	rs928974	A	C	100	PASS	AC=2958;AF=0.590655;AN=5008;NS=2504;DP=16781;EAS_AF=0.5595;AMR_AF=0.7997;AFR_AF=0.3903;EUR_AF=0.7237;SAS_AF=0.6084;AA=A|||;VT=SNP
16	13940934	rs865657	C	T	100	PASS	AC=1080;AF=0.215655;AN=5008;NS=2504;DP=17505;EAS_AF=0.3869;AMR_AF=0.0937;AFR_AF=0.115;EUR_AF=0.1302;SAS_AF=0.3497;AA=T|||;VT=SNP
16	13941352	rs1029290	C	T	100	PASS	AC=2884;AF=0.575879;AN=5008;NS=2504;DP=19105;EAS_AF=0.5486;AMR_AF=0.7478;AFR_AF=0.385;EUR_AF=0.7157;SAS_AF=0.5961;AA=C|||;VT=SNP
16	13944034	rs1812004	C	T	100	PASS	AC=1069;AF=0.213458;AN=5008;NS=2504;DP=12869;EAS_AF=0.374;AMR_AF=0.0908;AFR_AF=0.1188;EUR_AF=0.1302;SAS_AF=0.3487;AA=C|||;VT=SNP
16	13944889	rs179564	C	A	100	PASS	AC=970;AF=0.19369;AN=5008;NS=2504;DP=14980;EAS_AF=0.3244;AMR_AF=0.0778;AFR_AF=0.1188;EUR_AF=0.1034;SAS_AF=0.3354;AA=-|||;VT=SNP
16	13948862	rs78517892	G	A	100	PASS	AC=582;AF=0.116214;AN=5008;NS=2504;DP=14286;EAS_AF=0.2599;AMR_AF=0.0533;AFR_AF=0.0855;EUR_AF=0.0258;SAS_AF=0.1472;AA=c|||;VT=SNP
16	13949185	rs11646379	G	A	100	PASS	AC=2241;AF=0.447484;AN=5008;NS=2504;DP=19615;EAS_AF=0.3492;AMR_AF=0.7046;AFR_AF=0.1672;EUR_AF=0.7237;SAS_AF=0.4611;AA=G|||;VT=SNP
16	13949528	rs9935605	C	A	100	PASS	AC=262;AF=0.0523163;AN=5008;NS=2504;DP=18999;EAS_AF=0.0526;AMR_AF=0.0389;AFR_AF=0.0439;EUR_AF=0.0934;SAS_AF=0.0307;AA=A|||;VT=SNP
16	13949594	rs12926383	A	G	100	PASS	AC=219;AF=0.04373;AN=5008;NS=2504;DP=21126;EAS_AF=0.0526;AMR_AF=0.036;AFR_AF=0.0129;EUR_AF=0.0934;SAS_AF=0.0307;AA=A|||;VT=SNP
16	13949650	rs1646314	T	C	100	PASS	AC=3376;AF=0.674121;AN=5008;NS=2504;DP=20509;EAS_AF=0.5913;AMR_AF=0.8415;AFR_AF=0.5061;EUR_AF=0.8787;SAS_AF=0.6575;AA=T|||;VT=SNP
16	13950054	rs11861915	A	G	100	PASS	AC=895;AF=0.178714;AN=5008;NS=2504;DP=21006;EAS_AF=0.2808;AMR_AF=0.0922;AFR_AF=0.1626;EUR_AF=0.1173;SAS_AF=0.2198;AA=A|||;VT=SNP
16	13950359	rs1794336	A	C	100	PASS	AC=3840;AF=0.766773;AN=5008;NS=2504;DP=22289;EAS_AF=0.5992;AMR_AF=0.8631;AFR_AF=0.8101;EUR_AF=0.8817;SAS_AF=0.6943;AA=C|||;VT=SNP
16	13950580	rs35125092	A	T	100	PASS	AC=356;AF=0.0710863;AN=5008;NS=2504;DP=17921;EAS_AF=0.0595;AMR_AF=0.0476;AFR_AF=0.1067;EUR_AF=0.0915;SAS_AF=0.0307;AA=T|||;VT=SNP
16	13950801	rs10852370	T	C	100	PASS	AC=3921;AF=0.782947;AN=5008;NS=2504;DP=20645;EAS_AF=0.6042;AMR_AF=0.8674;AFR_AF=0.8684;EUR_AF=0.8797;SAS_AF=0.6922;AA=C|||;VT=SNP
16	13950976	rs75098945	C	G	100	PASS	AC=677;AF=0.135184;AN=5008;NS=2504;DP=16646;EAS_AF=0.2183;AMR_AF=0.0548;AFR_AF=0.1589;EUR_AF=0.0239;SAS_AF=0.1892;AA=C|||;VT=SNP
16	13951536	rs4277365	C	G	100	PASS	AC=668;AF=0.133387;AN=5008;NS=2504;DP=9638;EAS_AF=0.2163;AMR_AF=0.0548;AFR_AF=0.1543;EUR_AF=0.0239;SAS_AF=0.1881;AA=C|||;VT=SNP
16	13951983	rs62035678	C	A	100	PASS	AC=276;AF=0.0551118;AN=5008;NS=2504;DP=19291;EAS_AF=0.0645;AMR_AF=0.0403;AFR_AF=0.0038;EUR_AF=0.0696;SAS_AF=0.1104;AA=C|||;VT=SNP
16	13952327	rs10492767	G	A	100	PASS	AC=668;AF=0.133387;AN=5008;NS=2504;DP=22117;EAS_AF=0.2153;AMR_AF=0.0548;AFR_AF=0.1551;EUR_AF=0.0239;SAS_AF=0.1881;AA=G|||;VT=SNP
16	13952766	rs12927725	T	C	100	PASS	AC=351;AF=0.0700879;AN=5008;NS=2504;DP=20844;EAS_AF=0.0516;AMR_AF=0.0519;AFR_AF=0.1059;EUR_AF=0.0915;SAS_AF=0.0317;AA=T|||;VT=SNP
16	13952896	rs12927127	C	T	100	PASS	AC=2310;AF=0.461262;AN=5008;NS=2504;DP=21180;EAS_AF=0.3214;AMR_AF=0.7305;AFR_AF=0.1967;EUR_AF=0.7555;SAS_AF=0.4693;AA=C|||;VT=SNP
16	13954217	rs59859821	C	T	100	PASS	AC=671;AF=0.133986;AN=5008;NS=2504;DP=20437;EAS_AF=0.2133;AMR_AF=0.0548;AFR_AF=0.1596;EUR_AF=0.0239;SAS_AF=0.1871;AA=C|||;VT=SNP
16	13954597	rs2006860	T	C	100	PASS	AC=663;AF=0.132388;AN=5008;NS=2504;DP=18537;EAS_AF=0.2302;AMR_AF=0.0533;AFR_AF=0.1415;EUR_AF=0.0239;SAS_AF=0.1871;AA=T|||;VT=SNP
16	13954613	rs1987724	T	G	100	PASS	AC=1050;AF=0.209665;AN=5008;NS=2504;DP=17872;EAS_AF=0.2817;AMR_AF=0.111;AFR_AF=0.2655;EUR_AF=0.1223;SAS_AF=0.2198;AA=G|||;VT=SNP
16	13954974	rs34446241	G	T	100	PASS	AC=338;AF=0.067492;AN=5008;NS=2504;DP=20210;EAS_AF=0.0516;AMR_AF=0.0447;AFR_AF=0.0998;EUR_AF=0.0915;SAS_AF=0.0317;AA=G|||;VT=SNP
16	13955581	rs231128	T	C	100	PASS	AC=2789;AF=0.556909;AN=5008;NS=2504;DP=20348;EAS_AF=0.3284;AMR_AF=0.7522;AFR_AF=0.5378;EUR_AF=0.7565;SAS_AF=0.4744;AA=T|||;VT=SNP
16	13956169	rs56691732	T	G	100	PASS	AC=433;AF=0.0864617;AN=5008;NS=2504;DP=16666;EAS_AF=0.0665;AMR_AF=0.0706;AFR_AF=0.0991;EUR_AF=0.0755;SAS_AF=0.1125;AA=T|||;VT=SNP
16	13956228	rs7190999	A	G	100	PASS	AC=3915;AF=0.781749;AN=5008;NS=2504;DP=16056;EAS_AF=0.5923;AMR_AF=0.8674;AFR_AF=0.8684;EUR_AF=0.8797;SAS_AF=0.6984;AA=G|||;VT=SNP
16	13956336	rs1834113	A	T	100	PASS	AC=689;AF=0.13758;AN=5008;NS=2504;DP=14012;EAS_AF=0.2153;AMR_AF=0.0648;AFR_AF=0.1604;EUR_AF=0.0308;SAS_AF=0.1881;AA=A|||;VT=SNP
16	13956685	rs9925691	A	G	100	PASS	AC=1032;AF=0.20607;AN=5008;NS=2504;DP=19342;EAS_AF=0.2659;AMR_AF=0.1095;AFR_AF=0.2655;EUR_AF=0.1213;SAS_AF=0.2198;AA=G|||;VT=SNP
16	13957196	rs231129	G	T	100	PASS	AC=2315;AF=0.46226;AN=5008;NS=2504;DP=20095;EAS_AF=0.3234;AMR_AF=0.7291;AFR_AF=0.1989;EUR_AF=0.7555;SAS_AF=0.4703;AA=G|||;VT=SNP
16	13957323	rs11865632	G	A	100	PASS	AC=669;AF=0.133586;AN=5008;NS=2504;DP=20328;EAS_AF=0.2143;AMR_AF=0.0548;AFR_AF=0.1581;EUR_AF=0.0239;SAS_AF=0.1861;AA=G|||;VT=SNP
16	13957709	rs12598052	T	C	100	PASS	AC=420;AF=0.0838658;AN=5008;NS=2504;DP=18892;EAS_AF=0.0506;AMR_AF=0.0504;AFR_AF=0.1604;EUR_AF=0.0905;SAS_AF=0.0317;AA=T|||;VT=SNP
16	13958044	rs12599678	T	G	100	PASS	AC=352;AF=0.0702875;AN=5008;NS=2504;DP=18446;EAS_AF=0.0506;AMR_AF=0.0519;AFR_AF=0.1074;EUR_AF=0.0915;SAS_AF=0.0317;AA=T|||;VT=SNP
16	13958272	rs231130	T	C	100	PASS	AC=2785;AF=0.55611;AN=5008;NS=2504;DP=17434;EAS_AF=0.3254;AMR_AF=0.745;AFR_AF=0.5416;EUR_AF=0.7555;SAS_AF=0.4744;AA=T|||;VT=SNP
16	13958817	rs857164	T	G	100	PASS	AC=3815;AF=0.761781;AN=5008;NS=2504;DP=19985;EAS_AF=0.5913;AMR_AF=0.853;AFR_AF=0.8071;EUR_AF=0.8767;SAS_AF=0.6933;AA=G|||;VT=SNP
16	13959101	rs7198092	C	T	100	PASS	AC=650;AF=0.129792;AN=5008;NS=2504;DP=17169;EAS_AF=0.2113;AMR_AF=0.0548;AFR_AF=0.1452;EUR_AF=0.0229;SAS_AF=0.1881;AA=C|||;VT=SNP
16	13959259	rs12600305	T	G	100	PASS	AC=345;AF=0.0688898;AN=5008;NS=2504;DP=14586;EAS_AF=0.0516;AMR_AF=0.0461;AFR_AF=0.1044;EUR_AF=0.0915;SAS_AF=0.0317;AA=T|||;VT=SNP
16	13959607	rs231131	T	C	100	PASS	AC=2812;AF=0.561502;AN=5008;NS=2504;DP=18542;EAS_AF=0.3353;AMR_AF=0.768;AFR_AF=0.4705;EUR_AF=0.837;SAS_AF=0.4877;AA=T|||;VT=SNP
16	13960057	rs12934929	G	A	100	PASS	AC=376;AF=0.0750799;AN=5008;NS=2504;DP=20025;EAS_AF=0.0942;AMR_AF=0.0375;AFR_AF=0.1006;EUR_AF=0.0895;SAS_AF=0.0327;AA=G|||;VT=SNP
16	13960148	rs6498478	G	A	100	PASS	AC=3844;AF=0.767572;AN=5008;NS=2504;DP=18848;EAS_AF=0.629;AMR_AF=0.853;AFR_AF=0.8033;EUR_AF=0.8767;SAS_AF=0.6892;AA=A|||;VT=SNP
16	13960528	rs34074959	C	T	100	PASS	AC=944;AF=0.188498;AN=5008;NS=2504;DP=17014;EAS_AF=0.3065;AMR_AF=0.0937;AFR_AF=0.171;EUR_AF=0.1163;SAS_AF=0.2321;AA=T|||;VT=SNP
16	13960630	rs67806726	T	C	100	PASS	AC=255;AF=0.0509185;AN=5008;NS=2504;DP=16688;EAS_AF=0.0942;AMR_AF=0.0303;AFR_AF=0.0144;EUR_AF=0.0875;SAS_AF=0.0327;AA=T|||;VT=SNP
16	13960656	rs170748	G	A	100	PASS	AC=3871;AF=0.772963;AN=5008;NS=2504;DP=16949;EAS_AF=0.6438;AMR_AF=0.8545;AFR_AF=0.8026;EUR_AF=0.8767;SAS_AF=0.7014;AA=A|||;VT=SNP
16	13960869	rs9933979	C	T	100	PASS	AC=938;AF=0.1873;AN=5008;NS=2504;DP=19124;EAS_AF=0.3075;AMR_AF=0.0922;AFR_AF=0.1664;EUR_AF=0.1163;SAS_AF=0.2321;AA=T|||;VT=SNP
16	13961264	rs231127	T	C	100	PASS	AC=2822;AF=0.563498;AN=5008;NS=2504;DP=19719;EAS_AF=0.3373;AMR_AF=0.755;AFR_AF=0.553;EUR_AF=0.7604;SAS_AF=0.4724;AA=T|||;VT=SNP
16	13961466	rs77983733	C	T	100	PASS	AC=661;AF=0.131989;AN=5008;NS=2504;DP=21797;EAS_AF=0.2143;AMR_AF=0.0533;AFR_AF=0.1437;EUR_AF=0.0239;SAS_AF=0.1984;AA=C|||;VT=SNP
16	13962093	rs28623662	T	C	100	PASS	AC=662;AF=0.132188;AN=5008;NS=2504;DP=17997;EAS_AF=0.2153;AMR_AF=0.0533;AFR_AF=0.1437;EUR_AF=0.0239;SAS_AF=0.1984;AA=T|||;VT=SNP
16	13962260	rs12928504	C	T	100	PASS	AC=256;AF=0.0511182;AN=5008;NS=2504;DP=18126;EAS_AF=0.0933;AMR_AF=0.036;AFR_AF=0.0129;EUR_AF=0.0875;SAS_AF=0.0327;AA=C|||;VT=SNP
16	13963608	rs12920418	T	C	100	PASS	AC=279;AF=0.0557109;AN=5008;NS=2504;DP=18888;EAS_AF=0.0933;AMR_AF=0.0461;AFR_AF=0.0151;EUR_AF=0.1004;SAS_AF=0.0327;AA=T|||;VT=SNP
16	13964099	rs231126	G	A	100	PASS	AC=2897;AF=0.578474;AN=5008;NS=2504;DP=17088;EAS_AF=0.3333;AMR_AF=0.745;AFR_AF=0.6331;EUR_AF=0.7455;SAS_AF=0.4673;AA=G|||;VT=SNP
16	13964105	rs35286406	A	G	100	PASS	AC=276;AF=0.0551118;AN=5008;NS=2504;DP=17562;EAS_AF=0.0923;AMR_AF=0.0461;AFR_AF=0.0136;EUR_AF=0.1004;SAS_AF=0.0327;AA=A|||;VT=SNP
16	13964491	rs13330331	G	A	100	PASS	AC=685;AF=0.136781;AN=5008;NS=2504;DP=21889;EAS_AF=0.2163;AMR_AF=0.062;AFR_AF=0.1505;EUR_AF=0.0288;SAS_AF=0.2004;AA=A|||;VT=SNP
16	13964528	rs12920998	C	G	100	PASS	AC=263;AF=0.052516;AN=5008;NS=2504;DP=20295;EAS_AF=0.0933;AMR_AF=0.0461;AFR_AF=0.003;EUR_AF=0.1004;SAS_AF=0.0327;AA=C|||;VT=SNP
16	13964801	rs9925068	C	T	100	PASS	AC=961;AF=0.191893;AN=5008;NS=2504;DP=22476;EAS_AF=0.3085;AMR_AF=0.1081;AFR_AF=0.1641;EUR_AF=0.1292;SAS_AF=0.2331;AA=T|||;VT=SNP
16	13964860	rs9924480	G	C	100	PASS	AC=662;AF=0.132188;AN=5008;NS=2504;DP=21991;EAS_AF=0.2153;AMR_AF=0.0533;AFR_AF=0.143;EUR_AF=0.0239;SAS_AF=0.1994;AA=G|||;VT=SNP
16	13965349	rs864480	G	A	100	PASS	AC=3510;AF=0.700879;AN=5008;NS=2504;DP=14411;EAS_AF=0.5486;AMR_AF=0.8069;AFR_AF=0.7307;EUR_AF=0.7734;SAS_AF=0.6677;AA=G|||;VT=SNP
16	13966131	rs34839787	C	G	100	PASS	AC=265;AF=0.0529153;AN=5008;NS=2504;DP=21332;EAS_AF=0.0972;AMR_AF=0.0403;AFR_AF=0.003;EUR_AF=0.1004;SAS_AF=0.0348;AA=C|||;VT=SNP
16	13966386	rs231125	C	T	100	PASS	AC=3781;AF=0.754992;AN=5008;NS=2504;DP=21504;EAS_AF=0.6438;AMR_AF=0.8516;AFR_AF=0.7337;EUR_AF=0.8807;SAS_AF=0.7004;AA=C|||;VT=SNP
16	13966418	rs231124	T	C	100	PASS	AC=3920;AF=0.782748;AN=5008;NS=2504;DP=21549;EAS_AF=0.6478;AMR_AF=0.8631;AFR_AF=0.829;EUR_AF=0.8807;SAS_AF=0.7014;AA=C|||;VT=SNP
16	13966788	rs79763970	C	T	100	PASS	AC=493;AF=0.0984425;AN=5008;NS=2504;DP=17855;EAS_AF=0.2163;AMR_AF=0.0476;AFR_AF=0.0098;EUR_AF=0.0229;SAS_AF=0.2106;AA=C|||;VT=SNP
16	13966897	rs34467043	A	G	100	PASS	AC=267;AF=0.0533147;AN=5008;NS=2504;DP=15899;EAS_AF=0.0962;AMR_AF=0.0476;AFR_AF=0.003;EUR_AF=0.1004;SAS_AF=0.0327;AA=A|||;VT=SNP
16	13967246	rs1646311	C	T	100	PASS	AC=2487;AF=0.496605;AN=5008;NS=2504;DP=15836;EAS_AF=0.3294;AMR_AF=0.7334;AFR_AF=0.3321;EUR_AF=0.7575;SAS_AF=0.455;AA=C|||;VT=SNP
16	13967303	rs1794337	T	G	100	PASS	AC=3271;AF=0.653155;AN=5008;NS=2504;DP=16767;EAS_AF=0.4256;AMR_AF=0.8184;AFR_AF=0.6899;EUR_AF=0.8668;SAS_AF=0.501;AA=G|||;VT=SNP
16	13967658	rs72781433	C	G	100	PASS	AC=263;AF=0.052516;AN=5008;NS=2504;DP=20194;EAS_AF=0.0665;AMR_AF=0.0403;AFR_AF=0.0106;EUR_AF=0.0616;SAS_AF=0.0941;AA=C|||;VT=SNP
16	13967977	rs34511462	C	T	100	PASS	AC=295;AF=0.0589058;AN=5008;NS=2504;DP=21542;EAS_AF=0.0972;AMR_AF=0.0562;AFR_AF=0.0144;EUR_AF=0.1064;SAS_AF=0.0327;AA=C|||;VT=SNP
16	13968029	rs16963063	A	C	100	PASS	AC=810;AF=0.161741;AN=5008;NS=2504;DP=20859;EAS_AF=0.3562;AMR_AF=0.1009;AFR_AF=0.0287;EUR_AF=0.0626;SAS_AF=0.2863;AA=A|||;VT=SNP
16	13968487	rs11643773	A	G	100	PASS	AC=1353;AF=0.270168;AN=5008;NS=2504;DP=20562;EAS_AF=0.3125;AMR_AF=0.1282;AFR_AF=0.4357;EUR_AF=0.1322;SAS_AF=0.2454;AA=G|||;VT=SNP
16	13968740	rs1862867	A	G	100	PASS	AC=1351;AF=0.269768;AN=5008;NS=2504;DP=20088;EAS_AF=0.3125;AMR_AF=0.1282;AFR_AF=0.4349;EUR_AF=0.1312;SAS_AF=0.2454;AA=G|||;VT=SNP
16	13968810	rs7205134	C	T	100	PASS	AC=2296;AF=0.458466;AN=5008;NS=2504;DP=20125;EAS_AF=0.3343;AMR_AF=0.7291;AFR_AF=0.1868;EUR_AF=0.7575;SAS_AF=0.454;AA=C|||;VT=SNP
16	13968853	rs1862866	C	T	100	PASS	AC=1351;AF=0.269768;AN=5008;NS=2504;DP=19120;EAS_AF=0.3125;AMR_AF=0.1282;AFR_AF=0.4349;EUR_AF=0.1312;SAS_AF=0.2454;AA=c|||;VT=SNP
16	13968975	rs62035682	C	G	100	PASS	AC=803;AF=0.160343;AN=5008;NS=2504;DP=17501;EAS_AF=0.3562;AMR_AF=0.0922;AFR_AF=0.0295;EUR_AF=0.0616;SAS_AF=0.2853;AA=C|||;VT=SNP
16	13969670	rs2866858	C	T	100	PASS	AC=3908;AF=0.780351;AN=5008;NS=2504;DP=20077;EAS_AF=0.6438;AMR_AF=0.8674;AFR_AF=0.8169;EUR_AF=0.8887;SAS_AF=0.6984;AA=c|||;VT=SNP
16	13969893	rs34089846	C	A	100	PASS	AC=2443;AF=0.487819;AN=5008;NS=2504;DP=20337;EAS_AF=0.3284;AMR_AF=0.7334;AFR_AF=0.3011;EUR_AF=0.7575;SAS_AF=0.453;AA=C|||;VT=SNP
16	13970047	rs12598949	A	G	100	PASS	AC=1356;AF=0.270767;AN=5008;NS=2504;DP=19783;EAS_AF=0.3125;AMR_AF=0.1282;AFR_AF=0.4387;EUR_AF=0.1312;SAS_AF=0.2454;AA=G|||;VT=SNP
16	13970181	rs35010943	G	A	100	PASS	AC=1018;AF=0.203275;AN=5008;NS=2504;DP=20567;EAS_AF=0.3135;AMR_AF=0.1182;AFR_AF=0.1891;EUR_AF=0.1292;SAS_AF=0.2454;AA=g|||;VT=SNP
16	13970830	rs11075216	G	A	100	PASS	AC=265;AF=0.0529153;AN=5008;NS=2504;DP=21622;EAS_AF=0.0962;AMR_AF=0.0461;AFR_AF=0.003;EUR_AF=0.1014;SAS_AF=0.0307;AA=G|||;VT=SNP
16	13971106	rs9927346	C	A	100	PASS	AC=1007;AF=0.201078;AN=5008;NS=2504;DP=20287;EAS_AF=0.3125;AMR_AF=0.1182;AFR_AF=0.1868;EUR_AF=0.1292;SAS_AF=0.2382;AA=A|||;VT=SNP
16	13971273	rs7195983	C	A	100	PASS	AC=3896;AF=0.777955;AN=5008;NS=2504;DP=18768;EAS_AF=0.6399;AMR_AF=0.8674;AFR_AF=0.8162;EUR_AF=0.8897;SAS_AF=0.6902;AA=A|||;VT=SNP
16	13971339	rs9926929	G	A	100	PASS	AC=1010;AF=0.201677;AN=5008;NS=2504;DP=19832;EAS_AF=0.3125;AMR_AF=0.1182;AFR_AF=0.1891;EUR_AF=0.1292;SAS_AF=0.2382;AA=G|||;VT=SNP
16	13971704	rs9940584	T	C	100	PASS	AC=1011;AF=0.201877;AN=5008;NS=2504;DP=17280;EAS_AF=0.3125;AMR_AF=0.1182;AFR_AF=0.1891;EUR_AF=0.1292;SAS_AF=0.2393;AA=C|||;VT=SNP
16	13972028	rs2903407	A	G	100	PASS	AC=1013;AF=0.202276;AN=5008;NS=2504;DP=18561;EAS_AF=0.3135;AMR_AF=0.1182;AFR_AF=0.1899;EUR_AF=0.1292;SAS_AF=0.2393;AA=G|||;VT=SNP
16	13972097	rs4781558	C	T	100	PASS	AC=3833;AF=0.765375;AN=5008;NS=2504;DP=18309;EAS_AF=0.6448;AMR_AF=0.8617;AFR_AF=0.767;EUR_AF=0.8897;SAS_AF=0.6912;AA=T|||;VT=SNP
16	13972133	rs7200851	G	A	100	PASS	AC=3837;AF=0.766174;AN=5008;NS=2504;DP=18436;EAS_AF=0.6468;AMR_AF=0.8617;AFR_AF=0.7678;EUR_AF=0.8897;SAS_AF=0.6922;AA=A|||;VT=SNP
16	13972183	rs7203127	A	G	100	PASS	AC=3907;AF=0.780152;AN=5008;NS=2504;DP=19600;EAS_AF=0.6468;AMR_AF=0.8674;AFR_AF=0.8177;EUR_AF=0.8897;SAS_AF=0.6922;AA=G|||;VT=SNP
16	13972497	rs56381936	A	G	100	PASS	AC=2825;AF=0.564097;AN=5008;NS=2504;DP=17624;EAS_AF=0.3333;AMR_AF=0.7435;AFR_AF=0.5772;EUR_AF=0.7604;SAS_AF=0.455;AA=A|||;VT=SNP
16	13972719	rs11640548	T	C	100	PASS	AC=1012;AF=0.202077;AN=5008;NS=2504;DP=16993;EAS_AF=0.3135;AMR_AF=0.1182;AFR_AF=0.1891;EUR_AF=0.1292;SAS_AF=0.2393;AA=T|||;VT=SNP
16	13973050	rs8043819	G	A	100	PASS	AC=1345;AF=0.26857;AN=5008;NS=2504;DP=17442;EAS_AF=0.3135;AMR_AF=0.1196;AFR_AF=0.444;EUR_AF=0.1252;SAS_AF=0.2382;AA=A|||;VT=SNP
16	13973103	rs8043956	G	T	100	PASS	AC=1349;AF=0.269369;AN=5008;NS=2504;DP=16440;EAS_AF=0.3135;AMR_AF=0.1196;AFR_AF=0.4463;EUR_AF=0.1262;SAS_AF=0.2382;AA=T|||;VT=SNP
16	13973151	rs9302509	C	A	100	PASS	AC=977;AF=0.195088;AN=5008;NS=2504;DP=17122;EAS_AF=0.3135;AMR_AF=0.0994;AFR_AF=0.1891;EUR_AF=0.1103;SAS_AF=0.2362;AA=A|||;VT=SNP
16	13973155	rs889822	A	G	100	PASS	AC=3552;AF=0.709265;AN=5008;NS=2504;DP=17108;EAS_AF=0.6468;AMR_AF=0.8487;AFR_AF=0.562;EUR_AF=0.8837;SAS_AF=0.6943;AA=A|||;VT=SNP
16	13973267	rs9925549	T	C	100	PASS	AC=1005;AF=0.200679;AN=5008;NS=2504;DP=16222;EAS_AF=0.3135;AMR_AF=0.111;AFR_AF=0.1921;EUR_AF=0.1233;SAS_AF=0.2393;AA=C|||;VT=SNP
16	13973309	rs8046250	A	G	100	PASS	AC=1354;AF=0.270367;AN=5008;NS=2504;DP=17237;EAS_AF=0.3135;AMR_AF=0.1282;AFR_AF=0.4418;EUR_AF=0.1302;SAS_AF=0.2393;AA=A|||;VT=SNP
16	13973363	rs1862865	C	T	100	PASS	AC=2477;AF=0.494609;AN=5008;NS=2504;DP=18906;EAS_AF=0.3304;AMR_AF=0.7334;AFR_AF=0.3222;EUR_AF=0.7604;SAS_AF=0.454;AA=C|||;VT=SNP
16	13973465	rs1862864	G	A	100	PASS	AC=3838;AF=0.766374;AN=5008;NS=2504;DP=19745;EAS_AF=0.6438;AMR_AF=0.8617;AFR_AF=0.7693;EUR_AF=0.8907;SAS_AF=0.6933;AA=A|||;VT=SNP
16	13973566	rs933731	A	G	100	PASS	AC=3913;AF=0.78135;AN=5008;NS=2504;DP=18658;EAS_AF=0.6468;AMR_AF=0.8674;AFR_AF=0.8192;EUR_AF=0.8907;SAS_AF=0.6953;AA=G|||;VT=SNP
16	13973573	rs8045998	C	T	100	PASS	AC=3562;AF=0.711262;AN=5008;NS=2504;DP=18512;EAS_AF=0.6478;AMR_AF=0.8487;AFR_AF=0.5688;EUR_AF=0.8837;SAS_AF=0.6943;AA=T|||;VT=SNP
16	13973600	rs1862863	G	A	100	PASS	AC=2480;AF=0.495208;AN=5008;NS=2504;DP=18330;EAS_AF=0.3323;AMR_AF=0.7334;AFR_AF=0.323;EUR_AF=0.7604;SAS_AF=0.454;AA=G|||;VT=SNP
16	13973766	rs754438	C	G	100	PASS	AC=3889;AF=0.776558;AN=5008;NS=2504;DP=18370;EAS_AF=0.6448;AMR_AF=0.8588;AFR_AF=0.8101;EUR_AF=0.8847;SAS_AF=0.6973;AA=C|||;VT=SNP
16	13974228	rs1974906	C	A	100	PASS	AC=3948;AF=0.788339;AN=5008;NS=2504;DP=15011;EAS_AF=0.6438;AMR_AF=0.8674;AFR_AF=0.8487;EUR_AF=0.8917;SAS_AF=0.6933;AA=A|||;VT=SNP
16	13974798	rs9938046	G	T	100	PASS	AC=1068;AF=0.213259;AN=5008;NS=2504;DP=17701;EAS_AF=0.3125;AMR_AF=0.1153;AFR_AF=0.2383;EUR_AF=0.1233;SAS_AF=0.2393;AA=G|||;VT=SNP
16	13974807	rs9938053	G	A	100	PASS	AC=1068;AF=0.213259;AN=5008;NS=2504;DP=17770;EAS_AF=0.3125;AMR_AF=0.1153;AFR_AF=0.2383;EUR_AF=0.1233;SAS_AF=0.2393;AA=G|||;VT=SNP
16	13974946	rs78954327	A	C	100	PASS	AC=483;AF=0.0964457;AN=5008;NS=2504;DP=15313;EAS_AF=0.2153;AMR_AF=0.049;AFR_AF=0.0061;EUR_AF=0.0219;SAS_AF=0.2065;AA=A|||;VT=SNP
16	13975800	rs9921251	C	T	100	PASS	AC=1102;AF=0.220048;AN=5008;NS=2504;DP=17059;EAS_AF=0.3095;AMR_AF=0.1153;AFR_AF=0.2716;EUR_AF=0.1233;SAS_AF=0.2321;AA=C|||;VT=SNP
16	13975853	rs9940944	G	A	100	PASS	AC=966;AF=0.192891;AN=5008;NS=2504;DP=17075;EAS_AF=0.3095;AMR_AF=0.1037;AFR_AF=0.1725;EUR_AF=0.1233;SAS_AF=0.2352;AA=G|||;VT=SNP
16	13976091	rs9921504	C	T	100	PASS	AC=1333;AF=0.266174;AN=5008;NS=2504;DP=21846;EAS_AF=0.3085;AMR_AF=0.1225;AFR_AF=0.4372;EUR_AF=0.1302;SAS_AF=0.2331;AA=T|||;VT=SNP
16	13976356	rs2113334	T	C	100	PASS	AC=2452;AF=0.489617;AN=5008;NS=2504;DP=19942;EAS_AF=0.3333;AMR_AF=0.732;AFR_AF=0.2927;EUR_AF=0.7594;SAS_AF=0.4673;AA=T|||;VT=SNP
16	13977147	rs4780547	G	T	100	PASS	AC=2439;AF=0.487021;AN=5008;NS=2504;DP=17883;EAS_AF=0.3313;AMR_AF=0.732;AFR_AF=0.2867;EUR_AF=0.7604;SAS_AF=0.4632;AA=G|||;VT=SNP
16	13977266	rs9923843	G	T	100	PASS	AC=958;AF=0.191294;AN=5008;NS=2504;DP=18681;EAS_AF=0.3085;AMR_AF=0.1037;AFR_AF=0.171;EUR_AF=0.1233;SAS_AF=0.2301;AA=G|||;VT=SNP
16	13977699	rs8049031	C	T	100	PASS	AC=1090;AF=0.217652;AN=5008;NS=2504;DP=20816;EAS_AF=0.3105;AMR_AF=0.1153;AFR_AF=0.2632;EUR_AF=0.1233;SAS_AF=0.2301;AA=C|||;VT=SNP
16	13977766	rs8049074	C	G	100	PASS	AC=3952;AF=0.789137;AN=5008;NS=2504;DP=20988;EAS_AF=0.6429;AMR_AF=0.866;AFR_AF=0.848;EUR_AF=0.8897;SAS_AF=0.7025;AA=G|||;VT=SNP
16	13978091	rs8048606	T	G	100	PASS	AC=3887;AF=0.776158;AN=5008;NS=2504;DP=20077;EAS_AF=0.6438;AMR_AF=0.8573;AFR_AF=0.8109;EUR_AF=0.8847;SAS_AF=0.6963;AA=N|||;VT=SNP
16	13978116	rs11644833	G	A	100	PASS	AC=2782;AF=0.555511;AN=5008;NS=2504;DP=20021;EAS_AF=0.3294;AMR_AF=0.7421;AFR_AF=0.5454;EUR_AF=0.7594;SAS_AF=0.4601;AA=G|||;VT=SNP
16	13979558	rs9935529	C	T	100	PASS	AC=491;AF=0.0980431;AN=5008;NS=2504;DP=19756;EAS_AF=0.0962;AMR_AF=0.0591;AFR_AF=0.1672;EUR_AF=0.0994;SAS_AF=0.0327;AA=T|||;VT=SNP
16	13979785	rs11647585	G	A	100	PASS	AC=2588;AF=0.516773;AN=5008;NS=2504;DP=22329;EAS_AF=0.3929;AMR_AF=0.7709;AFR_AF=0.2859;EUR_AF=0.8201;SAS_AF=0.4642;AA=g|||;VT=SNP
16	13980348	rs8054265	G	A	100	PASS	AC=2402;AF=0.479633;AN=5008;NS=2504;DP=20715;EAS_AF=0.4177;AMR_AF=0.3573;AFR_AF=0.7935;EUR_AF=0.2604;SAS_AF=0.4315;AA=A|||;VT=SNP
16	13980581	rs9928570	A	C	100	PASS	AC=1394;AF=0.278355;AN=5008;NS=2504;DP=21553;EAS_AF=0.6052;AMR_AF=0.1484;AFR_AF=0.2201;EUR_AF=0.1004;SAS_AF=0.2955;AA=A|||;VT=SNP
16	13980739	rs61139367	A	G	100	PASS	AC=1095;AF=0.21865;AN=5008;NS=2504;DP=24564;EAS_AF=0.3016;AMR_AF=0.0735;AFR_AF=0.3533;EUR_AF=0.0736;SAS_AF=0.2035;AA=A|||;VT=SNP
16	13982143	rs55880088	G	A	100	PASS	AC=463;AF=0.0924521;AN=5008;NS=2504;DP=18300;EAS_AF=0.0556;AMR_AF=0.1153;AFR_AF=0.0492;EUR_AF=0.169;SAS_AF=0.0941;AA=g|||;VT=SNP
16	13983345	rs56268707	G	A	100	PASS	AC=511;AF=0.102037;AN=5008;NS=2504;DP=13392;EAS_AF=0.0556;AMR_AF=0.1124;AFR_AF=0.09;EUR_AF=0.161;SAS_AF=0.0982;AA=g|||;VT=SNP
16	13983591	rs142087293	A	C	100	PASS	AC=412;AF=0.0822684;AN=5008;NS=2504;DP=18102;EAS_AF=0.0427;AMR_AF=0.0764;AFR_AF=0.0673;EUR_AF=0.164;SAS_AF=0.0634;AA=a|||;VT=SNP
16	13983596	rs13337642	A	G	100	PASS	AC=1956;AF=0.390575;AN=5008;NS=2504;DP=18046;EAS_AF=0.2262;AMR_AF=0.3112;AFR_AF=0.7231;EUR_AF=0.3698;SAS_AF=0.1881;AA=N|||;VT=SNP
16	13984383	rs56287200	G	C	100	PASS	AC=546;AF=0.109026;AN=5008;NS=2504;DP=18929;EAS_AF=0.0605;AMR_AF=0.1297;AFR_AF=0.0908;EUR_AF=0.1759;SAS_AF=0.1002;AA=g|||;VT=SNP
16	13984764	rs10163216	T	C	100	PASS	AC=1948;AF=0.388978;AN=5008;NS=2504;DP=19844;EAS_AF=0.2282;AMR_AF=0.3055;AFR_AF=0.7224;EUR_AF=0.3658;SAS_AF=0.1871;AA=N|||;VT=SNP
16	13984783	rs10163236	T	G	100	PASS	AC=1948;AF=0.388978;AN=5008;NS=2504;DP=20154;EAS_AF=0.2282;AMR_AF=0.3055;AFR_AF=0.7224;EUR_AF=0.3658;SAS_AF=0.1871;AA=N|||;VT=SNP
16	13984994	rs10163219	A	G	100	PASS	AC=1946;AF=0.388578;AN=5008;NS=2504;DP=20358;EAS_AF=0.2282;AMR_AF=0.3055;AFR_AF=0.7224;EUR_AF=0.3648;SAS_AF=0.1861;AA=N|||;VT=SNP
16	13985000	rs11863480	C	A	100	PASS	AC=600;AF=0.119808;AN=5008;NS=2504;DP=20232;EAS_AF=0.0605;AMR_AF=0.1311;AFR_AF=0.1309;EUR_AF=0.1759;SAS_AF=0.1002;AA=c|||;VT=SNP
16	13985496	rs77028989	A	C	100	PASS	AC=392;AF=0.0782748;AN=5008;NS=2504;DP=18159;EAS_AF=0.0506;AMR_AF=0.0663;AFR_AF=0.0817;EUR_AF=0.1302;SAS_AF=0.0573;AA=a|||;VT=SNP
16	13985758	rs7190291	T	C	100	PASS	AC=1927;AF=0.384784;AN=5008;NS=2504;DP=13049;EAS_AF=0.2202;AMR_AF=0.3069;AFR_AF=0.7148;EUR_AF=0.3638;SAS_AF=0.1851;AA=t|||;VT=SNP
16	13985835	rs7194972	T	A	100	PASS	AC=1949;AF=0.389177;AN=5008;NS=2504;DP=13555;EAS_AF=0.2282;AMR_AF=0.3069;AFR_AF=0.7247;EUR_AF=0.3638;SAS_AF=0.1861;AA=N|||;VT=SNP
16	13986055	rs9927170	T	C	100	PASS	AC=1939;AF=0.387181;AN=5008;NS=2504;DP=11031;EAS_AF=0.2282;AMR_AF=0.3069;AFR_AF=0.7171;EUR_AF=0.3638;SAS_AF=0.1861;AA=N|||;VT=SNP
16	13986153	rs9302510	A	C	100	PASS	AC=1946;AF=0.388578;AN=5008;NS=2504;DP=14232;EAS_AF=0.2272;AMR_AF=0.3069;AFR_AF=0.7239;EUR_AF=0.3628;SAS_AF=0.1861;AA=a|||;VT=SNP
16	13986154	rs9302511	T	C	100	PASS	AC=1946;AF=0.388578;AN=5008;NS=2504;DP=14551;EAS_AF=0.2272;AMR_AF=0.3069;AFR_AF=0.7239;EUR_AF=0.3628;SAS_AF=0.1861;AA=t|||;VT=SNP
16	13986424	rs1895560	C	T	100	PASS	AC=4553;AF=0.909145;AN=5008;NS=2504;DP=20246;EAS_AF=0.6994;AMR_AF=0.9813;AFR_AF=0.9539;EUR_AF=0.9573;SAS_AF=0.9642;AA=T|||;VT=SNP
16	13986553	rs2216774	A	G	100	PASS	AC=1160;AF=0.231629;AN=5008;NS=2504;DP=24744;EAS_AF=0.1786;AMR_AF=0.219;AFR_AF=0.3517;EUR_AF=0.2366;SAS_AF=0.1278;AA=A|||;VT=SNP
16	13986590	rs7189580	G	C	100	PASS	AC=282;AF=0.0563099;AN=5008;NS=2504;DP=26224;EAS_AF=0.1171;AMR_AF=0.0749;AFR_AF=0.0242;EUR_AF=0.0527;SAS_AF=0.0276;AA=G|||;VT=SNP
16	13986727	rs1364363	C	G	100	PASS	AC=1925;AF=0.384385;AN=5008;NS=2504;DP=21710;EAS_AF=0.2272;AMR_AF=0.2925;AFR_AF=0.7247;EUR_AF=0.3519;SAS_AF=0.1851;AA=G|||;VT=SNP
16	13987719	rs6498482	T	C	100	PASS	AC=1871;AF=0.373602;AN=5008;NS=2504;DP=21514;EAS_AF=0.2262;AMR_AF=0.2896;AFR_AF=0.6899;EUR_AF=0.3469;SAS_AF=0.1851;AA=C|||;VT=SNP
16	13988519	rs12149464	G	A	100	PASS	AC=556;AF=0.111022;AN=5008;NS=2504;DP=17769;EAS_AF=0.0605;AMR_AF=0.1167;AFR_AF=0.1165;EUR_AF=0.161;SAS_AF=0.1002;AA=G|||;VT=SNP
16	13988520	rs12148976	A	G	100	PASS	AC=556;AF=0.111022;AN=5008;NS=2504;DP=17672;EAS_AF=0.0605;AMR_AF=0.1167;AFR_AF=0.1165;EUR_AF=0.161;SAS_AF=0.1002;AA=A|||;VT=SNP
16	13988639	rs7184192	A	C	100	PASS	AC=1898;AF=0.378994;AN=5008;NS=2504;DP=16341;EAS_AF=0.2252;AMR_AF=0.304;AFR_AF=0.6899;EUR_AF=0.3658;SAS_AF=0.184;AA=C|||;VT=SNP
16	13988722	rs9924452	T	C	100	PASS	AC=1601;AF=0.319688;AN=5008;NS=2504;DP=17281;EAS_AF=0.1091;AMR_AF=0.2277;AFR_AF=0.6573;EUR_AF=0.3082;SAS_AF=0.1575;AA=C|||;VT=SNP
16	13989121	rs7188980	C	T	100	PASS	AC=1600;AF=0.319489;AN=5008;NS=2504;DP=19334;EAS_AF=0.1091;AMR_AF=0.2277;AFR_AF=0.6596;EUR_AF=0.3052;SAS_AF=0.1564;AA=T|||;VT=SNP
16	13989720	rs55678530	T	G	100	PASS	AC=603;AF=0.120407;AN=5008;NS=2504;DP=16977;EAS_AF=0.0615;AMR_AF=0.1354;AFR_AF=0.1248;EUR_AF=0.1829;SAS_AF=0.1002;AA=T|||;VT=SNP
16	13991338	rs8044430	T	C	100	PASS	AC=1430;AF=0.285543;AN=5008;NS=2504;DP=19562;EAS_AF=0.1161;AMR_AF=0.2205;AFR_AF=0.5242;EUR_AF=0.3121;SAS_AF=0.1564;AA=T|||;VT=SNP
16	13992564	rs12444117	C	G	100	PASS	AC=991;AF=0.197883;AN=5008;NS=2504;DP=19283;EAS_AF=0.0635;AMR_AF=0.1657;AFR_AF=0.3654;EUR_AF=0.2276;SAS_AF=0.1022;AA=G|||;VT=SNP
16	13992644	rs12444144	C	G	100	PASS	AC=1897;AF=0.378794;AN=5008;NS=2504;DP=16506;EAS_AF=0.2123;AMR_AF=0.317;AFR_AF=0.6785;EUR_AF=0.3837;SAS_AF=0.184;AA=G|||;VT=SNP
16	13993126	rs11860604	G	C	100	PASS	AC=1290;AF=0.257588;AN=5008;NS=2504;DP=16484;EAS_AF=0.0645;AMR_AF=0.3401;AFR_AF=0.32;EUR_AF=0.3877;SAS_AF=0.18;AA=G|||;VT=SNP
16	13993158	rs7197466	T	G	100	PASS	AC=1069;AF=0.213458;AN=5008;NS=2504;DP=17272;EAS_AF=0.1905;AMR_AF=0.2507;AFR_AF=0.174;EUR_AF=0.3062;SAS_AF=0.1687;AA=T|||;VT=SNP
16	13993590	rs62035691	C	T	100	PASS	AC=1607;AF=0.320887;AN=5008;NS=2504;DP=16951;EAS_AF=0.1319;AMR_AF=0.3184;AFR_AF=0.5151;EUR_AF=0.4006;SAS_AF=0.1728;AA=c|||;VT=SNP
16	13994089	rs9928497	C	T	100	PASS	AC=1904;AF=0.380192;AN=5008;NS=2504;DP=10884;EAS_AF=0.2867;AMR_AF=0.2579;AFR_AF=0.652;EUR_AF=0.3231;SAS_AF=0.2546;AA=C|||;VT=SNP
16	13995092	rs7204841	C	T	100	PASS	AC=1805;AF=0.360423;AN=5008;NS=2504;DP=19306;EAS_AF=0.2728;AMR_AF=0.245;AFR_AF=0.6097;EUR_AF=0.3111;SAS_AF=0.2464;AA=C|||;VT=SNP
16	13995250	rs11644737	C	T	100	PASS	AC=1809;AF=0.361222;AN=5008;NS=2504;DP=19705;EAS_AF=0.2718;AMR_AF=0.245;AFR_AF=0.6142;EUR_AF=0.3111;SAS_AF=0.2454;AA=C|||;VT=SNP
16	13996140	rs3888364	A	G	100	PASS	AC=3382;AF=0.675319;AN=5008;NS=2504;DP=18229;EAS_AF=0.5704;AMR_AF=0.7478;AFR_AF=0.6581;EUR_AF=0.6581;SAS_AF=0.773;AA=A|||;VT=SNP
16	13997103	rs12708786	T	C	100	PASS	AC=2056;AF=0.410543;AN=5008;NS=2504;DP=18892;EAS_AF=0.2837;AMR_AF=0.3501;AFR_AF=0.6324;EUR_AF=0.3429;SAS_AF=0.3538;AA=C|||;VT=SNP
16	13997326	rs7195297	C	T	100	PASS	AC=1909;AF=0.38119;AN=5008;NS=2504;DP=18681;EAS_AF=0.2738;AMR_AF=0.2608;AFR_AF=0.6301;EUR_AF=0.3161;SAS_AF=0.3078;AA=C|||;VT=SNP
16	13998024	rs7195395	T	C	100	PASS	AC=2046;AF=0.408546;AN=5008;NS=2504;DP=20020;EAS_AF=0.2768;AMR_AF=0.3501;AFR_AF=0.6316;EUR_AF=0.3429;SAS_AF=0.3517;AA=T|||;VT=SNP
16	13998083	rs7190692	A	G	100	PASS	AC=2122;AF=0.423722;AN=5008;NS=2504;DP=19094;EAS_AF=0.2847;AMR_AF=0.3718;AFR_AF=0.646;EUR_AF=0.3748;SAS_AF=0.3538;AA=G|||;VT=SNP
16	13998522	rs9925151	C	T	100	PASS	AC=1937;AF=0.386781;AN=5008;NS=2504;DP=17807;EAS_AF=0.2768;AMR_AF=0.2666;AFR_AF=0.6293;EUR_AF=0.337;SAS_AF=0.3088;AA=C|||;VT=SNP
16	13998564	rs12929613	T	A	100	PASS	AC=1851;AF=0.369609;AN=5008;NS=2504;DP=18799;EAS_AF=0.2679;AMR_AF=0.2565;AFR_AF=0.5764;EUR_AF=0.338;SAS_AF=0.3078;AA=T|||;VT=SNP
16	13998880	rs12933628	T	A	100	PASS	AC=1296;AF=0.258786;AN=5008;NS=2504;DP=18796;EAS_AF=0.2679;AMR_AF=0.147;AFR_AF=0.3162;EUR_AF=0.2714;SAS_AF=0.2382;AA=T|||;VT=SNP
16	13998971	rs6498483	T	C	100	PASS	AC=1950;AF=0.389377;AN=5008;NS=2504;DP=20050;EAS_AF=0.2847;AMR_AF=0.2666;AFR_AF=0.6293;EUR_AF=0.338;SAS_AF=0.3129;AA=T|||;VT=SNP
16	13999376	rs8053927	G	A	100	PASS	AC=1886;AF=0.376597;AN=5008;NS=2504;DP=18532;EAS_AF=0.2758;AMR_AF=0.2666;AFR_AF=0.6286;EUR_AF=0.339;SAS_AF=0.2566;AA=G|||;VT=SNP
16	13999400	rs8056001	A	G	100	PASS	AC=1889;AF=0.377196;AN=5008;NS=2504;DP=18631;EAS_AF=0.2778;AMR_AF=0.2666;AFR_AF=0.6293;EUR_AF=0.339;SAS_AF=0.2566;AA=G|||;VT=SNP
16	14000002	rs2866859	G	C	100	PASS	AC=1838;AF=0.367013;AN=5008;NS=2504;DP=19168;EAS_AF=0.2758;AMR_AF=0.2507;AFR_AF=0.6135;EUR_AF=0.329;SAS_AF=0.2495;AA=G|||;VT=SNP
16	14000045	rs2866860	C	A	100	PASS	AC=1938;AF=0.386981;AN=5008;NS=2504;DP=19568;EAS_AF=0.2758;AMR_AF=0.2666;AFR_AF=0.6293;EUR_AF=0.338;SAS_AF=0.3098;AA=A|||;VT=SNP
16	14000201	rs889817	A	G	100	PASS	AC=1886;AF=0.376597;AN=5008;NS=2504;DP=18139;EAS_AF=0.2778;AMR_AF=0.2666;AFR_AF=0.6293;EUR_AF=0.338;SAS_AF=0.2546;AA=N|||;VT=SNP
16	14000394	rs753192	C	T	100	PASS	AC=1884;AF=0.376198;AN=5008;NS=2504;DP=20694;EAS_AF=0.2758;AMR_AF=0.2666;AFR_AF=0.6293;EUR_AF=0.338;SAS_AF=0.2546;AA=C|||;VT=SNP
16	14000581	rs753191	T	A	100	PASS	AC=1450;AF=0.289537;AN=5008;NS=2504;DP=21191;EAS_AF=0.2748;AMR_AF=0.4683;AFR_AF=0.0635;EUR_AF=0.2704;SAS_AF=0.5031;AA=T|||;VT=SNP
16	14000718	rs4078751	A	T	100	PASS	AC=1863;AF=0.372005;AN=5008;NS=2504;DP=19021;EAS_AF=0.2758;AMR_AF=0.2622;AFR_AF=0.615;EUR_AF=0.338;SAS_AF=0.2556;AA=A|||;VT=SNP
16	14000925	rs3893789	G	T	100	PASS	AC=1510;AF=0.301518;AN=5008;NS=2504;DP=14263;EAS_AF=0.2659;AMR_AF=0.1571;AFR_AF=0.4728;EUR_AF=0.2694;SAS_AF=0.2423;AA=G|||;VT=SNP
16	14001867	rs9928336	T	C	100	PASS	AC=2029;AF=0.405152;AN=5008;NS=2504;DP=20416;EAS_AF=0.2768;AMR_AF=0.3545;AFR_AF=0.6543;EUR_AF=0.3459;SAS_AF=0.2975;AA=C|||;VT=SNP
16	14002252	rs2081273	G	T	100	PASS	AC=1924;AF=0.384185;AN=5008;NS=2504;DP=21452;EAS_AF=0.2659;AMR_AF=0.2738;AFR_AF=0.6505;EUR_AF=0.3529;SAS_AF=0.2566;AA=T|||;VT=SNP
16	14002524	rs11642435	A	G	100	PASS	AC=1274;AF=0.254393;AN=5008;NS=2504;DP=18263;EAS_AF=0.2659;AMR_AF=0.2406;AFR_AF=0.1884;EUR_AF=0.3101;SAS_AF=0.2843;AA=A|||;VT=SNP
16	14002686	rs11642513	A	C	100	PASS	AC=1178;AF=0.235224;AN=5008;NS=2504;DP=20753;EAS_AF=0.2659;AMR_AF=0.1585;AFR_AF=0.1936;EUR_AF=0.3042;SAS_AF=0.2434;AA=A|||;VT=SNP
16	14002972	rs7197700	G	A	100	PASS	AC=1987;AF=0.396765;AN=5008;NS=2504;DP=15375;EAS_AF=0.2738;AMR_AF=0.2925;AFR_AF=0.6679;EUR_AF=0.3708;SAS_AF=0.2577;AA=A|||;VT=SNP
16	14003511	rs9931851	T	G	100	PASS	AC=1898;AF=0.378994;AN=5008;NS=2504;DP=17797;EAS_AF=0.2748;AMR_AF=0.317;AFR_AF=0.652;EUR_AF=0.2734;SAS_AF=0.2699;AA=G|||;VT=SNP
16	14003656	rs7200442	C	T	100	PASS	AC=1056;AF=0.210863;AN=5008;NS=2504;DP=21552;EAS_AF=0.2639;AMR_AF=0.1787;AFR_AF=0.1604;EUR_AF=0.2008;SAS_AF=0.2577;AA=C|||;VT=SNP
16	14005133	rs12924220	C	T	100	PASS	AC=1038;AF=0.207268;AN=5008;NS=2504;DP=16272;EAS_AF=0.2639;AMR_AF=0.1671;AFR_AF=0.1611;EUR_AF=0.1928;SAS_AF=0.2546;AA=C|||;VT=SNP
16	14005751	rs4781560	T	C	100	PASS	AC=1952;AF=0.389776;AN=5008;NS=2504;DP=18190;EAS_AF=0.2768;AMR_AF=0.3055;AFR_AF=0.708;EUR_AF=0.2604;SAS_AF=0.2689;AA=C|||;VT=SNP
16	14006583	rs11075219	C	G	100	PASS	AC=1774;AF=0.354233;AN=5008;NS=2504;DP=18757;EAS_AF=0.2788;AMR_AF=0.219;AFR_AF=0.6528;EUR_AF=0.2555;SAS_AF=0.226;AA=G|||;VT=SNP
16	14007563	rs12597883	G	A	100	PASS	AC=750;AF=0.14976;AN=5008;NS=2504;DP=22033;EAS_AF=0.1379;AMR_AF=0.2507;AFR_AF=0.025;EUR_AF=0.1928;SAS_AF=0.2147;AA=G|||;VT=SNP
16	14008674	rs11648436	C	T	100	PASS	AC=1995;AF=0.398363;AN=5008;NS=2504;DP=21592;EAS_AF=0.2748;AMR_AF=0.3444;AFR_AF=0.6278;EUR_AF=0.3569;SAS_AF=0.2965;AA=T|||;VT=SNP
16	14008797	rs7186212	T	C	100	PASS	AC=2039;AF=0.407149;AN=5008;NS=2504;DP=21608;EAS_AF=0.2778;AMR_AF=0.3501;AFR_AF=0.6573;EUR_AF=0.3559;SAS_AF=0.2955;AA=C|||;VT=SNP
16	14008909	rs7202291	G	C	100	PASS	AC=2031;AF=0.405551;AN=5008;NS=2504;DP=21251;EAS_AF=0.2748;AMR_AF=0.3501;AFR_AF=0.6536;EUR_AF=0.3559;SAS_AF=0.2955;AA=C|||;VT=SNP
16	14009418	rs11649492	G	C	100	PASS	AC=1576;AF=0.314696;AN=5008;NS=2504;DP=19753;EAS_AF=0.2708;AMR_AF=0.3228;AFR_AF=0.3275;EUR_AF=0.3559;SAS_AF=0.2945;AA=C|||;VT=SNP
16	14009476	rs11639593	C	G	100	PASS	AC=1401;AF=0.279752;AN=5008;NS=2504;DP=17458;EAS_AF=0.2679;AMR_AF=0.232;AFR_AF=0.2806;EUR_AF=0.3509;SAS_AF=0.2515;AA=C|||;VT=SNP
16	14009819	rs12926685	T	C	100	PASS	AC=1600;AF=0.319489;AN=5008;NS=2504;DP=16312;EAS_AF=0.2688;AMR_AF=0.3285;AFR_AF=0.3343;EUR_AF=0.3688;SAS_AF=0.2945;AA=C|||;VT=SNP
16	14009823	rs12921111	G	A	100	PASS	AC=1596;AF=0.31869;AN=5008;NS=2504;DP=16272;EAS_AF=0.2688;AMR_AF=0.3271;AFR_AF=0.3328;EUR_AF=0.3678;SAS_AF=0.2945;AA=G|||;VT=SNP
16	14010994	rs6498485	G	A	100	PASS	AC=1806;AF=0.360623;AN=5008;NS=2504;DP=16815;EAS_AF=0.2768;AMR_AF=0.3401;AFR_AF=0.4796;EUR_AF=0.3668;SAS_AF=0.2945;AA=A|||;VT=SNP
16	14013379	rs3136038	C	T	100	PASS	AC=1717;AF=0.342851;AN=5008;NS=2504;DP=17025;EAS_AF=0.2758;AMR_AF=0.2493;AFR_AF=0.5136;EUR_AF=0.339;SAS_AF=0.2515;AA=T|||;VT=SNP
16	14013666	rs6498486	A	C	100	PASS	AC=1413;AF=0.282149;AN=5008;NS=2504;DP=18395;EAS_AF=0.2679;AMR_AF=0.2233;AFR_AF=0.3245;EUR_AF=0.2813;SAS_AF=0.2822;AA=C|||;VT=SNP
16	14013993	rs1799797	T	A	100	PASS	AC=1104;AF=0.220447;AN=5008;NS=2504;DP=18087;EAS_AF=0.2659;AMR_AF=0.1254;AFR_AF=0.18;EUR_AF=0.2763;SAS_AF=0.2382;AA=T|||;VT=SNP;EX_TARGET
16	14014240	rs762521	G	A	100	PASS	AC=1103;AF=0.220248;AN=5008;NS=2504;DP=16332;EAS_AF=0.2659;AMR_AF=0.1254;AFR_AF=0.1793;EUR_AF=0.2763;SAS_AF=0.2382;AA=G|||;VT=SNP;EX_TARGET
16	14014278	rs1799798	G	A	100	PASS	AC=561;AF=0.112021;AN=5008;NS=2504;DP=16538;EAS_AF=0.123;AMR_AF=0.1412;AFR_AF=0.0098;EUR_AF=0.0895;SAS_AF=0.2413;AA=G|||;VT=SNP
16	14015081	rs744154	G	C	100	PASS	AC=1110;AF=0.221645;AN=5008;NS=2504;DP=21965;EAS_AF=0.2669;AMR_AF=0.1254;AFR_AF=0.1831;EUR_AF=0.2773;SAS_AF=0.2382;AA=G|||;VT=SNP
16	14015310	rs2238462	C	G	100	PASS	AC=1107;AF=0.221046;AN=5008;NS=2504;DP=20106;EAS_AF=0.2649;AMR_AF=0.1254;AFR_AF=0.1838;EUR_AF=0.2773;SAS_AF=0.2362;AA=C|||;VT=SNP
16	14017381	rs3136064	C	T	100	PASS	AC=1465;AF=0.292532;AN=5008;NS=2504;DP=18146;EAS_AF=0.2659;AMR_AF=0.232;AFR_AF=0.329;EUR_AF=0.3529;SAS_AF=0.2515;AA=T|||;VT=SNP
16	14017448	rs3136065	G	A	100	PASS	AC=1774;AF=0.354233;AN=5008;NS=2504;DP=16671;EAS_AF=0.2659;AMR_AF=0.3314;AFR_AF=0.4773;EUR_AF=0.3579;SAS_AF=0.2914;AA=A|||;VT=SNP
16	14017559	rs3136067	T	C	100	PASS	AC=1112;AF=0.222045;AN=5008;NS=2504;DP=14949;EAS_AF=0.256;AMR_AF=0.1297;AFR_AF=0.1808;EUR_AF=0.2913;SAS_AF=0.2372;AA=T|||;VT=SNP
16	14017719	rs3136070	A	T	100	PASS	AC=1400;AF=0.279553;AN=5008;NS=2504;DP=15497;EAS_AF=0.2569;AMR_AF=0.2378;AFR_AF=0.2761;EUR_AF=0.3608;SAS_AF=0.2536;AA=A|||;VT=SNP
16	14017902	rs2238463	C	G	100	PASS	AC=2047;AF=0.408746;AN=5008;NS=2504;DP=19196;EAS_AF=0.2669;AMR_AF=0.3487;AFR_AF=0.6717;EUR_AF=0.3598;SAS_AF=0.2924;AA=G|||;VT=SNP
16	14019237	rs3136079	T	G	100	PASS	AC=1214;AF=0.242412;AN=5008;NS=2504;DP=17009;EAS_AF=0.2599;AMR_AF=0.2133;AFR_AF=0.177;EUR_AF=0.2952;SAS_AF=0.2791;AA=G|||;VT=SNP
16	14019581	rs3136085	G	C	100	PASS	AC=1276;AF=0.254792;AN=5008;NS=2504;DP=18840;EAS_AF=0.256;AMR_AF=0.2205;AFR_AF=0.2383;EUR_AF=0.2813;SAS_AF=0.273;AA=G|||;VT=SNP
16	14019704	rs957078	T	G	100	PASS	AC=1260;AF=0.251597;AN=5008;NS=2504;DP=18627;EAS_AF=0.2599;AMR_AF=0.2233;AFR_AF=0.1846;EUR_AF=0.3052;SAS_AF=0.2986;AA=T|||;VT=SNP
16	14023561	rs3136106	G	A	100	PASS	AC=40;AF=0.00798722;AN=5008;NS=2504;DP=17120;EAS_AF=0.002;AMR_AF=0.0058;AFR_AF=0.0045;EUR_AF=0.0219;SAS_AF=0.0061;AA=G|||;VT=SNP
16	14024407	rs3136112	C	T	100	PASS	AC=2007;AF=0.400759;AN=5008;NS=2504;DP=15962;EAS_AF=0.255;AMR_AF=0.3386;AFR_AF=0.674;EUR_AF=0.337;SAS_AF=0.2914;AA=T|||;VT=SNP
16	14026007	rs254942	G	A	100	PASS	AC=4740;AF=0.946486;AN=5008;NS=2504;DP=19653;EAS_AF=0.7847;AMR_AF=0.9899;AFR_AF=0.997;EUR_AF=0.9781;SAS_AF=0.9816;AA=A|||;VT=SNP;EX_TARGET
16	14026951	rs3136130	G	T	100	PASS	AC=1730;AF=0.345447;AN=5008;NS=2504;DP=13682;EAS_AF=0.2589;AMR_AF=0.2507;AFR_AF=0.5416;EUR_AF=0.338;SAS_AF=0.2444;AA=G|||;VT=SNP
16	14030360	rs3136155	C	T	100	PASS	AC=1956;AF=0.390575;AN=5008;NS=2504;DP=17399;EAS_AF=0.253;AMR_AF=0.2579;AFR_AF=0.6989;EUR_AF=0.341;SAS_AF=0.2607;AA=T|||;VT=SNP
16	14031063	rs3136160	G	A	100	PASS	AC=1938;AF=0.386981;AN=5008;NS=2504;DP=16606;EAS_AF=0.256;AMR_AF=0.2651;AFR_AF=0.68;EUR_AF=0.3529;SAS_AF=0.2474;AA=A|||;VT=SNP
16	14032093	rs3136166	T	G	100	PASS	AC=2128;AF=0.42492;AN=5008;NS=2504;DP=18200;EAS_AF=0.2619;AMR_AF=0.3501;AFR_AF=0.739;EUR_AF=0.3579;SAS_AF=0.2904;AA=G|||;VT=SNP
16	14032454	rs3136168	T	G	100	PASS	AC=2042;AF=0.407748;AN=5008;NS=2504;DP=18851;EAS_AF=0.2639;AMR_AF=0.3473;AFR_AF=0.674;EUR_AF=0.3579;SAS_AF=0.2904;AA=G|||;VT=SNP
16	14032876	rs3136172	A	G	100	PASS	AC=1210;AF=0.241613;AN=5008;NS=2504;DP=19156;EAS_AF=0.252;AMR_AF=0.2118;AFR_AF=0.1831;EUR_AF=0.2942;SAS_AF=0.2771;AA=A|||;VT=SNP
16	14033067	rs3136173	G	T	100	PASS	AC=1210;AF=0.241613;AN=5008;NS=2504;DP=17164;EAS_AF=0.252;AMR_AF=0.2147;AFR_AF=0.1823;EUR_AF=0.2932;SAS_AF=0.2771;AA=T|||;VT=SNP
16	14033296	rs3136176	A	T	100	PASS	AC=1209;AF=0.241414;AN=5008;NS=2504;DP=18135;EAS_AF=0.251;AMR_AF=0.2104;AFR_AF=0.1831;EUR_AF=0.2942;SAS_AF=0.2781;AA=A|||;VT=SNP
16	14034499	rs3136187	A	G	100	PASS	AC=1216;AF=0.242812;AN=5008;NS=2504;DP=19915;EAS_AF=0.255;AMR_AF=0.2133;AFR_AF=0.1838;EUR_AF=0.2942;SAS_AF=0.2781;AA=A|||;VT=SNP
16	14034701	rs3136189	T	C	100	PASS	AC=1237;AF=0.247005;AN=5008;NS=2504;DP=21310;EAS_AF=0.255;AMR_AF=0.2133;AFR_AF=0.1997;EUR_AF=0.2942;SAS_AF=0.2781;AA=T|||;VT=SNP
16	14037730	rs31870	A	G	100	PASS	AC=4765;AF=0.951478;AN=5008;NS=2504;DP=18643;EAS_AF=0.8065;AMR_AF=0.9899;AFR_AF=0.9992;EUR_AF=0.9781;SAS_AF=0.9816;AA=G|||;VT=SNP
16	14038174	rs3136202	G	A	100	PASS	AC=1947;AF=0.388778;AN=5008;NS=2504;DP=16364;EAS_AF=0.2609;AMR_AF=0.2651;AFR_AF=0.6793;EUR_AF=0.3539;SAS_AF=0.2515;AA=A|||;VT=SNP
16	14038545	rs1799799	T	C	100	PASS	AC=1693;AF=0.338059;AN=5008;NS=2504;DP=20182;EAS_AF=0.2609;AMR_AF=0.2464;AFR_AF=0.4985;EUR_AF=0.3529;SAS_AF=0.2505;AA=C|||;VT=SNP
16	14038552	rs1799800	G	A	100	PASS	AC=1062;AF=0.212061;AN=5008;NS=2504;DP=20369;EAS_AF=0.25;AMR_AF=0.121;AFR_AF=0.1626;EUR_AF=0.2773;SAS_AF=0.2372;AA=A|||;VT=SNP;EX_TARGET
16	14039648	rs3136211	C	G	100	PASS	AC=1183;AF=0.236222;AN=5008;NS=2504;DP=21168;EAS_AF=0.251;AMR_AF=0.2104;AFR_AF=0.1634;EUR_AF=0.2952;SAS_AF=0.2771;AA=C|||;VT=SNP
16	14040153	rs3136213	C	T	100	PASS	AC=1073;AF=0.214257;AN=5008;NS=2504;DP=26185;EAS_AF=0.248;AMR_AF=0.1268;AFR_AF=0.1626;EUR_AF=0.2893;SAS_AF=0.2342;AA=C|||;VT=SNP
16	14040598	rs3136218	T	G	100	PASS	AC=1596;AF=0.31869;AN=5008;NS=2504;DP=21817;EAS_AF=0.2629;AMR_AF=0.3228;AFR_AF=0.3601;EUR_AF=0.3469;SAS_AF=0.2883;AA=G|||;VT=SNP
16	14040910	rs3136220	C	T	100	PASS	AC=45;AF=0.00898562;AN=5008;NS=2504;DP=17282;EAS_AF=0.002;AMR_AF=0.0043;AFR_AF=0;EUR_AF=0.0318;SAS_AF=0.0082;AA=C|||;VT=SNP
16	14041958	rs1799801	T	C	100	PASS	AC=1208;AF=0.241214;AN=5008;NS=2504;DP=18126;EAS_AF=0.2589;AMR_AF=0.2104;AFR_AF=0.1694;EUR_AF=0.2942;SAS_AF=0.2873;AA=C|||;VT=SNP;EX_TARGET
16	14042688	rs3743538	G	T	100	PASS	AC=1751;AF=0.349641;AN=5008;NS=2504;DP=20949;EAS_AF=0.255;AMR_AF=0.3314;AFR_AF=0.4697;EUR_AF=0.3569;SAS_AF=0.2904;AA=T|||;VT=SNP
16	14042930	rs2276464	G	C	100	PASS	AC=1190;AF=0.23762;AN=5008;NS=2504;DP=20693;EAS_AF=0.246;AMR_AF=0.2104;AFR_AF=0.1664;EUR_AF=0.2942;SAS_AF=0.2863;AA=G|||;VT=SNP
16	14043014	rs2276465	G	A	100	PASS	AC=1298;AF=0.259185;AN=5008;NS=2504;DP=21655;EAS_AF=0.246;AMR_AF=0.2147;AFR_AF=0.2315;EUR_AF=0.3519;SAS_AF=0.2464;AA=g|||;VT=SNP
16	14043175	rs2276466	C	G	100	PASS	AC=1188;AF=0.23722;AN=5008;NS=2504;DP=17599;EAS_AF=0.246;AMR_AF=0.2104;AFR_AF=0.1649;EUR_AF=0.2942;SAS_AF=0.2863;AA=C|||;VT=SNP
16	14044717	rs11075223	C	A	100	PASS	AC=1298;AF=0.259185;AN=5008;NS=2504;DP=16093;EAS_AF=0.249;AMR_AF=0.2147;AFR_AF=0.2292;EUR_AF=0.3519;SAS_AF=0.2464;AA=A|||;VT=SNP
16	14045236	rs4781562	G	T	100	PASS	AC=1289;AF=0.257388;AN=5008;NS=2504;DP=16096;EAS_AF=0.2391;AMR_AF=0.1455;AFR_AF=0.3245;EUR_AF=0.2893;SAS_AF=0.2321;AA=T|||;VT=SNP
16	14045399	rs4781563	G	A	100	PASS	AC=1071;AF=0.213858;AN=5008;NS=2504;DP=18273;EAS_AF=0.2401;AMR_AF=0.1268;AFR_AF=0.1679;EUR_AF=0.2893;SAS_AF=0.2331;AA=g|||;VT=SNP
16	14046264	rs3784872	T	C	100	PASS	AC=1063;AF=0.21226;AN=5008;NS=2504;DP=18430;EAS_AF=0.244;AMR_AF=0.1268;AFR_AF=0.1589;EUR_AF=0.2893;SAS_AF=0.2331;AA=T|||;VT=SNP
16	14047251	rs42272	A	G	100	PASS	AC=4754;AF=0.949281;AN=5008;NS=2504;DP=17882;EAS_AF=0.7986;AMR_AF=0.9899;AFR_AF=0.9992;EUR_AF=0.9771;SAS_AF=0.9796;AA=G|||;VT=SNP
16	14047418	rs9646271	C	T	100	PASS	AC=1065;AF=0.21266;AN=5008;NS=2504;DP=17418;EAS_AF=0.2411;AMR_AF=0.1268;AFR_AF=0.1626;EUR_AF=0.2893;SAS_AF=0.2331;AA=C|||;VT=SNP
16	14048844	rs9646272	G	C	100	PASS	AC=1083;AF=0.216254;AN=5008;NS=2504;DP=20277;EAS_AF=0.2589;AMR_AF=0.1268;AFR_AF=0.1626;EUR_AF=0.2893;SAS_AF=0.2331;AA=G|||;VT=SNP
16	14049179	rs9646273	C	T	100	PASS	AC=1074;AF=0.214457;AN=5008;NS=2504;DP=20913;EAS_AF=0.251;AMR_AF=0.1282;AFR_AF=0.1626;EUR_AF=0.2883;SAS_AF=0.2321;AA=C|||;VT=SNP
16	14049727	rs1646332	C	A	100	PASS	AC=1796;AF=0.358626;AN=5008;NS=2504;DP=23119;EAS_AF=0.2609;AMR_AF=0.2507;AFR_AF=0.5749;EUR_AF=0.3519;SAS_AF=0.2505;AA=A|||;VT=SNP
16	14050006	rs1646331	T	C	100	PASS	AC=1809;AF=0.361222;AN=5008;NS=2504;DP=18850;EAS_AF=0.2669;AMR_AF=0.255;AFR_AF=0.5756;EUR_AF=0.3529;SAS_AF=0.2526;AA=C|||;VT=SNP
16	14050892	rs11648736	G	A	100	PASS	AC=1646;AF=0.328674;AN=5008;NS=2504;DP=18055;EAS_AF=0.254;AMR_AF=0.245;AFR_AF=0.4826;EUR_AF=0.3429;SAS_AF=0.2423;AA=A|||;VT=SNP
16	14051776	rs8060520	C	G	100	PASS	AC=2030;AF=0.405351;AN=5008;NS=2504;DP=20306;EAS_AF=0.3313;AMR_AF=0.3386;AFR_AF=0.5567;EUR_AF=0.3569;SAS_AF=0.3742;AA=G|||;VT=SNP
16	14051918	rs117264067	G	C	100	PASS	AC=45;AF=0.00898562;AN=5008;NS=2504;DP=18624;EAS_AF=0.002;AMR_AF=0.0072;AFR_AF=0.0045;EUR_AF=0.0239;SAS_AF=0.0082;AA=g|||;VT=SNP
16	14052381	rs35320671	G	A	100	PASS	AC=803;AF=0.160343;AN=5008;NS=2504;DP=19507;EAS_AF=0.0397;AMR_AF=0.0908;AFR_AF=0.329;EUR_AF=0.1909;SAS_AF=0.0746;AA=G|||;VT=SNP
16	14053831	rs8055701	C	G	100	PASS	AC=1066;AF=0.212859;AN=5008;NS=2504;DP=18651;EAS_AF=0.0427;AMR_AF=0.1888;AFR_AF=0.4206;EUR_AF=0.2505;SAS_AF=0.0859;AA=G|||;VT=SNP
16	14054080	rs8054783	G	A	100	PASS	AC=414;AF=0.0826677;AN=5008;NS=2504;DP=20214;EAS_AF=0.0427;AMR_AF=0.0706;AFR_AF=0.0492;EUR_AF=0.1819;SAS_AF=0.0757;AA=G|||;VT=SNP
16	14054467	rs35022565	G	T	100	PASS	AC=1045;AF=0.208666;AN=5008;NS=2504;DP=18829;EAS_AF=0.0437;AMR_AF=0.1859;AFR_AF=0.407;EUR_AF=0.2485;SAS_AF=0.0859;AA=G|||;VT=SNP
16	14056665	rs7189139	C	T	100	PASS	AC=1279;AF=0.255391;AN=5008;NS=2504;DP=19157;EAS_AF=0.0526;AMR_AF=0.2104;AFR_AF=0.5499;EUR_AF=0.2664;SAS_AF=0.0869;AA=T|||;VT=SNP
16	14056770	rs9788820	A	C	100	PASS	AC=627;AF=0.1252;AN=5008;NS=2504;DP=16618;EAS_AF=0.0863;AMR_AF=0.1729;AFR_AF=0.0106;EUR_AF=0.2515;SAS_AF=0.1564;AA=A|||;VT=SNP
16	14058621	rs254940	A	G	100	PASS	AC=4365;AF=0.871605;AN=5008;NS=2504;DP=17376;EAS_AF=0.9315;AMR_AF=0.9135;AFR_AF=0.8245;EUR_AF=0.7972;SAS_AF=0.9202;AA=G|||;VT=SNP
16	14061628	rs254938	T	C	100	PASS	AC=4765;AF=0.951478;AN=5008;NS=2504;DP=16943;EAS_AF=0.9315;AMR_AF=0.964;AFR_AF=0.9705;EUR_AF=0.9095;SAS_AF=0.9806;AA=t|||;VT=SNP
16	14063377	rs185297	C	T	100	PASS	AC=4368;AF=0.872204;AN=5008;NS=2504;DP=21013;EAS_AF=0.9315;AMR_AF=0.9135;AFR_AF=0.8238;EUR_AF=0.7972;SAS_AF=0.9243;AA=T|||;VT=SNP
16	14063584	rs254936	A	G	100	PASS	AC=4368;AF=0.872204;AN=5008;NS=2504;DP=19499;EAS_AF=0.9315;AMR_AF=0.9135;AFR_AF=0.8238;EUR_AF=0.7972;SAS_AF=0.9243;AA=G|||;VT=SNP
16	14064111	rs3974346	G	T	100	PASS	AC=3647;AF=0.728235;AN=5008;NS=2504;DP=21713;EAS_AF=0.9226;AMR_AF=0.7867;AFR_AF=0.407;EUR_AF=0.7356;SAS_AF=0.9131;AA=G|||;VT=SNP
16	14067003	rs836876	A	G	100	PASS	AC=4362;AF=0.871006;AN=5008;NS=2504;DP=16133;EAS_AF=0.9256;AMR_AF=0.915;AFR_AF=0.8238;EUR_AF=0.7962;SAS_AF=0.9243;AA=A|||;VT=SNP
16	14067361	rs62035728	G	A	100	PASS	AC=558;AF=0.111422;AN=5008;NS=2504;DP=18570;EAS_AF=0.0823;AMR_AF=0.1427;AFR_AF=0.0091;EUR_AF=0.2266;SAS_AF=0.1391;AA=G|||;VT=SNP
16	14067862	rs836874	C	T	100	PASS	AC=3726;AF=0.74401;AN=5008;NS=2504;DP=19452;EAS_AF=0.9216;AMR_AF=0.7896;AFR_AF=0.4652;EUR_AF=0.7366;SAS_AF=0.9131;AA=C|||;VT=SNP
16	14070129	rs1651197	G	A	100	PASS	AC=3748;AF=0.748403;AN=5008;NS=2504;DP=12432;EAS_AF=0.9216;AMR_AF=0.7925;AFR_AF=0.4803;EUR_AF=0.7356;SAS_AF=0.9141;AA=G|||;VT=SNP
16	14070238	rs72781482	A	C	100	PASS	AC=1681;AF=0.335663;AN=5008;NS=2504;DP=9014;EAS_AF=0.4087;AMR_AF=0.5187;AFR_AF=0.0651;EUR_AF=0.3539;SAS_AF=0.4775;AA=A|||;VT=SNP
16	14070393	rs1651196	T	G	100	PASS	AC=4148;AF=0.828275;AN=5008;NS=2504;DP=13260;EAS_AF=0.9306;AMR_AF=0.8141;AFR_AF=0.764;EUR_AF=0.7356;SAS_AF=0.9151;AA=G|||;VT=SNP
16	14071253	rs11860979	G	A	100	PASS	AC=3839;AF=0.766573;AN=5008;NS=2504;DP=20353;EAS_AF=0.9306;AMR_AF=0.7896;AFR_AF=0.5431;EUR_AF=0.7356;SAS_AF=0.9151;AA=A|||;VT=SNP
16	14071841	rs1651195	C	T	100	PASS	AC=3758;AF=0.750399;AN=5008;NS=2504;DP=16224;EAS_AF=0.9306;AMR_AF=0.7896;AFR_AF=0.4811;EUR_AF=0.7366;SAS_AF=0.9151;AA=C|||;VT=SNP
16	14071946	rs1646333	T	C	100	PASS	AC=4373;AF=0.873203;AN=5008;NS=2504;DP=17227;EAS_AF=0.9315;AMR_AF=0.9135;AFR_AF=0.826;EUR_AF=0.7982;SAS_AF=0.9254;AA=C|||;VT=SNP
16	14072323	rs254933	T	G	100	PASS	AC=3840;AF=0.766773;AN=5008;NS=2504;DP=13318;EAS_AF=0.9306;AMR_AF=0.7896;AFR_AF=0.5431;EUR_AF=0.7366;SAS_AF=0.9151;AA=T|||;VT=SNP
16	14072428	rs254932	C	T	100	PASS	AC=3755;AF=0.7498;AN=5008;NS=2504;DP=15889;EAS_AF=0.9296;AMR_AF=0.7896;AFR_AF=0.4796;EUR_AF=0.7366;SAS_AF=0.9151;AA=C|||;VT=SNP
16	14073191	rs12446734	C	G	100	PASS	AC=3318;AF=0.66254;AN=5008;NS=2504;DP=19099;EAS_AF=0.9216;AMR_AF=0.768;AFR_AF=0.1679;EUR_AF=0.7356;SAS_AF=0.9141;AA=C|||;VT=SNP
16	14073795	rs254930	G	A	100	PASS	AC=3759;AF=0.750599;AN=5008;NS=2504;DP=17097;EAS_AF=0.9306;AMR_AF=0.7925;AFR_AF=0.4803;EUR_AF=0.7366;SAS_AF=0.9151;AA=G|||;VT=SNP
16	14073945	rs56960460	A	G	100	PASS	AC=1675;AF=0.334465;AN=5008;NS=2504;DP=16607;EAS_AF=0.4038;AMR_AF=0.5245;AFR_AF=0.0651;EUR_AF=0.3539;SAS_AF=0.4724;AA=A|||;VT=SNP
16	14074596	rs187613	T	C	100	PASS	AC=3863;AF=0.771366;AN=5008;NS=2504;DP=17584;EAS_AF=0.9306;AMR_AF=0.7925;AFR_AF=0.559;EUR_AF=0.7366;SAS_AF=0.9151;AA=C|||;VT=SNP
16	14075379	rs836873	G	T	100	PASS	AC=3749;AF=0.748602;AN=5008;NS=2504;DP=20341;EAS_AF=0.9216;AMR_AF=0.7896;AFR_AF=0.4818;EUR_AF=0.7366;SAS_AF=0.9141;AA=G|||;VT=SNP
16	14075411	rs8060706	T	C	100	PASS	AC=3865;AF=0.771765;AN=5008;NS=2504;DP=20135;EAS_AF=0.9306;AMR_AF=0.7925;AFR_AF=0.5605;EUR_AF=0.7366;SAS_AF=0.9151;AA=C|||;VT=SNP
16	14075537	rs857048	T	C	100	PASS	AC=3772;AF=0.753195;AN=5008;NS=2504;DP=21003;EAS_AF=0.9216;AMR_AF=0.7925;AFR_AF=0.4977;EUR_AF=0.7366;SAS_AF=0.9141;AA=T|||;VT=SNP
16	14075585	rs1613736	T	C	100	PASS	AC=4542;AF=0.906949;AN=5008;NS=2504;DP=18001;EAS_AF=0.9315;AMR_AF=0.9207;AFR_AF=0.9486;EUR_AF=0.8002;SAS_AF=0.9254;AA=C|||;VT=SNP
16	14075586	rs8054626	G	A	100	PASS	AC=3782;AF=0.755192;AN=5008;NS=2504;DP=18195;EAS_AF=0.9306;AMR_AF=0.7925;AFR_AF=0.4977;EUR_AF=0.7366;SAS_AF=0.9151;AA=G|||;VT=SNP
16	14075969	rs13334552	A	G	100	PASS	AC=3782;AF=0.755192;AN=5008;NS=2504;DP=16495;EAS_AF=0.9296;AMR_AF=0.7925;AFR_AF=0.4977;EUR_AF=0.7376;SAS_AF=0.9151;AA=G|||;VT=SNP
16	14076045	rs34056976	A	G	100	PASS	AC=3782;AF=0.755192;AN=5008;NS=2504;DP=19397;EAS_AF=0.9296;AMR_AF=0.7925;AFR_AF=0.4977;EUR_AF=0.7376;SAS_AF=0.9151;AA=G|||;VT=SNP
16	14076222	rs12448995	G	A	100	PASS	AC=3781;AF=0.754992;AN=5008;NS=2504;DP=18269;EAS_AF=0.9296;AMR_AF=0.7925;AFR_AF=0.497;EUR_AF=0.7376;SAS_AF=0.9151;AA=G|||;VT=SNP
16	14076257	rs12448998	G	A	100	PASS	AC=3860;AF=0.770767;AN=5008;NS=2504;DP=17801;EAS_AF=0.9296;AMR_AF=0.7896;AFR_AF=0.5598;EUR_AF=0.7366;SAS_AF=0.9141;AA=A|||;VT=SNP
16	14076270	rs9933278	T	C	100	PASS	AC=3779;AF=0.754593;AN=5008;NS=2504;DP=17711;EAS_AF=0.9296;AMR_AF=0.7911;AFR_AF=0.497;EUR_AF=0.7366;SAS_AF=0.9151;AA=C|||;VT=SNP
16	14076673	rs9931427	A	G	100	PASS	AC=3872;AF=0.773163;AN=5008;NS=2504;DP=19715;EAS_AF=0.9306;AMR_AF=0.8631;AFR_AF=0.4977;EUR_AF=0.7684;SAS_AF=0.9243;AA=A|||;VT=SNP
16	14076826	rs9933628	A	G	100	PASS	AC=3588;AF=0.716454;AN=5008;NS=2504;DP=17012;EAS_AF=0.8948;AMR_AF=0.8559;AFR_AF=0.3086;EUR_AF=0.7763;SAS_AF=0.9233;AA=A|||;VT=SNP
16	14077128	rs12926471	T	C	100	PASS	AC=3593;AF=0.717452;AN=5008;NS=2504;DP=13556;EAS_AF=0.9206;AMR_AF=0.8444;AFR_AF=0.3064;EUR_AF=0.7674;SAS_AF=0.9223;AA=T|||;VT=SNP
16	14077417	rs60385662	C	T	100	PASS	AC=3646;AF=0.728035;AN=5008;NS=2504;DP=15903;EAS_AF=0.9206;AMR_AF=0.8444;AFR_AF=0.3464;EUR_AF=0.7674;SAS_AF=0.9223;AA=C|||;VT=SNP
16	14077508	rs13337232	T	G	100	PASS	AC=3445;AF=0.687899;AN=5008;NS=2504;DP=14985;EAS_AF=0.9296;AMR_AF=0.8401;AFR_AF=0.1967;EUR_AF=0.7565;SAS_AF=0.9243;AA=T|||;VT=SNP
16	14077661	rs9936499	T	A	100	PASS	AC=3986;AF=0.795927;AN=5008;NS=2504;DP=17140;EAS_AF=0.9306;AMR_AF=0.8674;AFR_AF=0.5893;EUR_AF=0.7575;SAS_AF=0.9254;AA=A|||;VT=SNP
16	14077747	rs9923340	G	A	100	PASS	AC=3423;AF=0.683506;AN=5008;NS=2504;DP=19333;EAS_AF=0.9216;AMR_AF=0.8386;AFR_AF=0.1861;EUR_AF=0.7575;SAS_AF=0.9243;AA=G|||;VT=SNP
16	14077852	rs9930502	G	A	100	PASS	AC=3424;AF=0.683706;AN=5008;NS=2504;DP=18016;EAS_AF=0.9216;AMR_AF=0.8401;AFR_AF=0.1876;EUR_AF=0.7555;SAS_AF=0.9243;AA=G|||;VT=SNP
16	14078225	rs56205108	G	A	100	PASS	AC=3391;AF=0.677117;AN=5008;NS=2504;DP=16540;EAS_AF=0.9216;AMR_AF=0.8372;AFR_AF=0.1626;EUR_AF=0.7575;SAS_AF=0.9243;AA=G|||;VT=SNP
16	14078419	rs7188103	T	G	100	PASS	AC=3849;AF=0.76857;AN=5008;NS=2504;DP=14634;EAS_AF=0.9306;AMR_AF=0.8545;AFR_AF=0.4932;EUR_AF=0.7575;SAS_AF=0.9243;AA=G|||;VT=SNP
16	14079388	rs12445168	T	C	100	PASS	AC=3884;AF=0.775559;AN=5008;NS=2504;DP=22844;EAS_AF=0.9306;AMR_AF=0.8588;AFR_AF=0.5174;EUR_AF=0.7575;SAS_AF=0.9243;AA=C|||;VT=SNP
16	14079484	rs12447216	G	A	100	PASS	AC=3407;AF=0.680312;AN=5008;NS=2504;DP=19116;EAS_AF=0.9216;AMR_AF=0.8386;AFR_AF=0.1747;EUR_AF=0.7575;SAS_AF=0.9233;AA=G|||;VT=SNP
16	14079834	rs8053423	A	C	100	PASS	AC=4056;AF=0.809904;AN=5008;NS=2504;DP=19880;EAS_AF=0.9315;AMR_AF=0.8703;AFR_AF=0.6407;EUR_AF=0.7575;SAS_AF=0.9243;AA=C|||;VT=SNP
16	14080040	rs6498487	C	T	100	PASS	AC=4410;AF=0.880591;AN=5008;NS=2504;DP=22984;EAS_AF=0.9306;AMR_AF=0.9063;AFR_AF=0.8669;EUR_AF=0.7863;SAS_AF=0.9264;AA=T|||;VT=SNP
16	14080176	rs28668974	A	G	100	PASS	AC=3882;AF=0.77516;AN=5008;NS=2504;DP=18533;EAS_AF=0.9306;AMR_AF=0.8573;AFR_AF=0.5166;EUR_AF=0.7575;SAS_AF=0.9243;AA=a|||;VT=SNP
16	14080454	rs12599365	G	A	100	PASS	AC=3407;AF=0.680312;AN=5008;NS=2504;DP=20686;EAS_AF=0.9216;AMR_AF=0.8386;AFR_AF=0.1747;EUR_AF=0.7575;SAS_AF=0.9233;AA=G|||;VT=SNP
16	14080843	rs12931919	G	A	100	PASS	AC=3407;AF=0.680312;AN=5008;NS=2504;DP=16940;EAS_AF=0.9216;AMR_AF=0.8386;AFR_AF=0.1747;EUR_AF=0.7575;SAS_AF=0.9233;AA=G|||;VT=SNP
16	14081106	rs113272855	C	T	100	PASS	AC=633;AF=0.126398;AN=5008;NS=2504;DP=12873;EAS_AF=0.0228;AMR_AF=0.0519;AFR_AF=0.4092;EUR_AF=0.0298;SAS_AF=0.0031;AA=C|||;VT=SNP
16	14081455	rs11075227	G	A	100	PASS	AC=3495;AF=0.697883;AN=5008;NS=2504;DP=14073;EAS_AF=0.9196;AMR_AF=0.8401;AFR_AF=0.2345;EUR_AF=0.7604;SAS_AF=0.9305;AA=G|||;VT=SNP
16	14081592	rs11649283	C	G	100	PASS	AC=3504;AF=0.699681;AN=5008;NS=2504;DP=15596;EAS_AF=0.9206;AMR_AF=0.8458;AFR_AF=0.239;EUR_AF=0.7624;SAS_AF=0.9264;AA=C|||;VT=SNP
16	14082166	rs11639944	G	A	100	PASS	AC=3587;AF=0.716254;AN=5008;NS=2504;DP=20642;EAS_AF=0.9276;AMR_AF=0.8444;AFR_AF=0.3056;EUR_AF=0.7604;SAS_AF=0.9172;AA=A|||;VT=SNP
16	14083309	rs11641800	C	T	100	PASS	AC=3594;AF=0.717652;AN=5008;NS=2504;DP=15795;EAS_AF=0.9296;AMR_AF=0.8473;AFR_AF=0.3079;EUR_AF=0.7604;SAS_AF=0.9172;AA=T|||;VT=SNP
16	14084001	rs11075228	C	T	100	PASS	AC=3593;AF=0.717452;AN=5008;NS=2504;DP=16190;EAS_AF=0.9296;AMR_AF=0.8458;AFR_AF=0.3079;EUR_AF=0.7604;SAS_AF=0.9172;AA=c|||;VT=SNP
16	14084989	rs11640708	T	C	100	PASS	AC=3595;AF=0.717851;AN=5008;NS=2504;DP=10879;EAS_AF=0.9296;AMR_AF=0.8458;AFR_AF=0.3079;EUR_AF=0.7604;SAS_AF=0.9192;AA=t|||;VT=SNP
16	14085006	rs9931041	C	T	100	PASS	AC=4335;AF=0.865615;AN=5008;NS=2504;DP=11775;EAS_AF=0.9296;AMR_AF=0.9006;AFR_AF=0.8154;EUR_AF=0.7893;SAS_AF=0.9213;AA=T|||;VT=SNP
16	14085287	rs11644661	C	G	100	PASS	AC=3481;AF=0.695088;AN=5008;NS=2504;DP=15795;EAS_AF=0.9206;AMR_AF=0.8415;AFR_AF=0.233;EUR_AF=0.7604;SAS_AF=0.9162;AA=C|||;VT=SNP
16	14086102	rs1978610	C	T	100	PASS	AC=3588;AF=0.716454;AN=5008;NS=2504;DP=14786;EAS_AF=0.9296;AMR_AF=0.8458;AFR_AF=0.3071;EUR_AF=0.7604;SAS_AF=0.9131;AA=C|||;VT=SNP
16	14087829	rs6498489	C	A	100	PASS	AC=4335;AF=0.865615;AN=5008;NS=2504;DP=18888;EAS_AF=0.9296;AMR_AF=0.9006;AFR_AF=0.8169;EUR_AF=0.7893;SAS_AF=0.9192;AA=A|||;VT=SNP
16	14088552	rs9302512	G	A	100	PASS	AC=4296;AF=0.857827;AN=5008;NS=2504;DP=21786;EAS_AF=0.9315;AMR_AF=0.9006;AFR_AF=0.7852;EUR_AF=0.7913;SAS_AF=0.9182;AA=A|||;VT=SNP
16	14089420	rs12922544	C	T	100	PASS	AC=1703;AF=0.340056;AN=5008;NS=2504;DP=21278;EAS_AF=0.1796;AMR_AF=0.268;AFR_AF=0.5008;EUR_AF=0.3519;SAS_AF=0.3272;AA=T|||;VT=SNP
16	14089855	rs11642211	A	G	100	PASS	AC=1742;AF=0.347843;AN=5008;NS=2504;DP=20025;EAS_AF=0.2054;AMR_AF=0.3055;AFR_AF=0.4175;EUR_AF=0.4016;SAS_AF=0.3753;AA=A|||;VT=SNP
16	14090683	rs8053013	C	T	100	PASS	AC=1144;AF=0.228435;AN=5008;NS=2504;DP=19722;EAS_AF=0.1855;AMR_AF=0.2594;AFR_AF=0.0537;EUR_AF=0.3569;SAS_AF=0.3548;AA=c|||;VT=SNP
16	14090822	rs8057299	C	G	100	PASS	AC=2586;AF=0.516374;AN=5008;NS=2504;DP=22251;EAS_AF=0.2004;AMR_AF=0.4251;AFR_AF=0.7995;EUR_AF=0.6243;SAS_AF=0.4131;AA=G|||;VT=SNP
16	14091078	rs12918451	T	G	100	PASS	AC=813;AF=0.16234;AN=5008;NS=2504;DP=19402;EAS_AF=0.003;AMR_AF=0.1182;AFR_AF=0.3328;EUR_AF=0.2296;SAS_AF=0.0583;AA=T|||;VT=SNP
16	14091756	rs6498490	T	C	100	PASS	AC=1457;AF=0.290935;AN=5008;NS=2504;DP=20603;EAS_AF=0.0129;AMR_AF=0.1643;AFR_AF=0.7474;EUR_AF=0.2674;SAS_AF=0.0746;AA=C|||;VT=SNP
16	14091796	rs4522405	G	A	100	PASS	AC=2715;AF=0.542133;AN=5008;NS=2504;DP=17641;EAS_AF=0.2272;AMR_AF=0.4352;AFR_AF=0.8707;EUR_AF=0.6252;SAS_AF=0.4131;AA=A|||;VT=SNP
16	14091969	rs2099071	G	A	100	PASS	AC=1458;AF=0.291134;AN=5008;NS=2504;DP=19587;EAS_AF=0.0129;AMR_AF=0.1657;AFR_AF=0.7474;EUR_AF=0.2674;SAS_AF=0.0746;AA=A|||;VT=SNP
16	14091992	rs8064105	A	G	100	PASS	AC=1071;AF=0.213858;AN=5008;NS=2504;DP=19904;EAS_AF=0.0129;AMR_AF=0.1499;AFR_AF=0.4637;EUR_AF=0.2664;SAS_AF=0.0746;AA=G|||;VT=SNP
16	14092341	rs12446816	A	G	100	PASS	AC=1198;AF=0.239217;AN=5008;NS=2504;DP=17449;EAS_AF=0.2192;AMR_AF=0.2695;AFR_AF=0.053;EUR_AF=0.3658;SAS_AF=0.3599;AA=A|||;VT=SNP
16	14092411	rs6498491	A	G	100	PASS	AC=1127;AF=0.22504;AN=5008;NS=2504;DP=17749;EAS_AF=0.0129;AMR_AF=0.1499;AFR_AF=0.5061;EUR_AF=0.2664;SAS_AF=0.0746;AA=G|||;VT=SNP
16	14094752	rs66937875	G	A	100	PASS	AC=1172;AF=0.234026;AN=5008;NS=2504;DP=21855;EAS_AF=0.003;AMR_AF=0.1297;AFR_AF=0.5976;EUR_AF=0.2306;SAS_AF=0.0583;AA=.|||;VT=SNP
16	14094867	rs8060734	A	G	100	PASS	AC=796;AF=0.158946;AN=5008;NS=2504;DP=23655;EAS_AF=0.003;AMR_AF=0.1182;AFR_AF=0.3192;EUR_AF=0.2296;SAS_AF=0.0593;AA=.|||;VT=SNP
16	14094911	rs8044564	T	C	100	PASS	AC=794;AF=0.158546;AN=5008;NS=2504;DP=21803;EAS_AF=0.003;AMR_AF=0.1182;AFR_AF=0.3185;EUR_AF=0.2296;SAS_AF=0.0583;AA=.|||;VT=SNP
16	14097785	rs12926918	T	C	100	PASS	AC=1058;AF=0.211262;AN=5008;NS=2504;DP=16878;EAS_AF=0.0129;AMR_AF=0.1268;AFR_AF=0.5053;EUR_AF=0.2296;SAS_AF=0.0593;AA=T|||;VT=SNP
16	14098140	rs1560150	T	C	100	PASS	AC=2702;AF=0.539537;AN=5008;NS=2504;DP=19206;EAS_AF=0.2242;AMR_AF=0.5965;AFR_AF=0.7489;EUR_AF=0.6312;SAS_AF=0.4468;AA=T|||;VT=SNP
16	14098247	rs17256168	A	C	100	PASS	AC=1414;AF=0.282348;AN=5008;NS=2504;DP=20939;EAS_AF=0.2083;AMR_AF=0.4539;AFR_AF=0.0794;EUR_AF=0.4006;SAS_AF=0.3896;AA=A|||;VT=SNP
16	14098421	rs12922334	G	A	100	PASS	AC=905;AF=0.180711;AN=5008;NS=2504;DP=17053;EAS_AF=0.003;AMR_AF=0.1239;AFR_AF=0.4002;EUR_AF=0.2296;SAS_AF=0.0573;AA=G|||;VT=SNP
16	14098821	rs9925917	G	T	100	PASS	AC=994;AF=0.198482;AN=5008;NS=2504;DP=18066;EAS_AF=0.003;AMR_AF=0.0965;AFR_AF=0.5666;EUR_AF=0.1362;SAS_AF=0.0389;AA=G|||;VT=SNP
16	14099521	rs7195205	C	A	100	PASS	AC=1328;AF=0.265176;AN=5008;NS=2504;DP=19552;EAS_AF=0.0109;AMR_AF=0.1297;AFR_AF=0.7466;EUR_AF=0.1899;SAS_AF=0.0501;AA=A|||;VT=SNP
16	14101300	rs1630367	T	C	100	PASS	AC=1542;AF=0.307907;AN=5008;NS=2504;DP=21831;EAS_AF=0.2728;AMR_AF=0.4669;AFR_AF=0.0946;EUR_AF=0.4334;SAS_AF=0.3906;AA=T|||;VT=SNP
16	14102548	rs1794242	G	A	100	PASS	AC=1452;AF=0.289936;AN=5008;NS=2504;DP=15969;EAS_AF=0.249;AMR_AF=0.4424;AFR_AF=0.0855;EUR_AF=0.4235;SAS_AF=0.363;AA=G|||;VT=SNP
16	14103118	rs1651193	C	T	100	PASS	AC=2098;AF=0.41893;AN=5008;NS=2504;DP=17191;EAS_AF=0.256;AMR_AF=0.5331;AFR_AF=0.4191;EUR_AF=0.5249;SAS_AF=0.3967;AA=T|||;VT=SNP
16	14103157	rs1794243	G	A	100	PASS	AC=2835;AF=0.566094;AN=5008;NS=2504;DP=18981;EAS_AF=0.2659;AMR_AF=0.5965;AFR_AF=0.8419;EUR_AF=0.6252;SAS_AF=0.4202;AA=A|||;VT=SNP
16	14103607	rs1651192	A	T	100	PASS	AC=2103;AF=0.419928;AN=5008;NS=2504;DP=20253;EAS_AF=0.255;AMR_AF=0.5331;AFR_AF=0.4228;EUR_AF=0.5258;SAS_AF=0.3967;AA=T|||;VT=SNP
16	14103822	rs1651191	C	T	100	PASS	AC=2105;AF=0.420327;AN=5008;NS=2504;DP=17772;EAS_AF=0.256;AMR_AF=0.5331;AFR_AF=0.4228;EUR_AF=0.5258;SAS_AF=0.3978;AA=C|||;VT=SNP
16	14104302	rs1794244	G	A	100	PASS	AC=2656;AF=0.530351;AN=5008;NS=2504;DP=18861;EAS_AF=0.2589;AMR_AF=0.5735;AFR_AF=0.7315;EUR_AF=0.6163;SAS_AF=0.4192;AA=A|||;VT=SNP
16	14104502	rs1794245	C	T	100	PASS	AC=2085;AF=0.416334;AN=5008;NS=2504;DP=18746;EAS_AF=0.256;AMR_AF=0.5202;AFR_AF=0.4228;EUR_AF=0.5169;SAS_AF=0.3957;AA=C|||;VT=SNP
16	14106741	rs1651190	A	G	100	PASS	AC=2861;AF=0.571286;AN=5008;NS=2504;DP=19970;EAS_AF=0.2778;AMR_AF=0.5908;AFR_AF=0.8419;EUR_AF=0.6262;SAS_AF=0.4376;AA=G|||;VT=SNP
16	14107366	rs1651189	T	C	100	PASS	AC=2870;AF=0.573083;AN=5008;NS=2504;DP=21370;EAS_AF=0.2827;AMR_AF=0.5951;AFR_AF=0.8419;EUR_AF=0.6272;SAS_AF=0.4376;AA=C|||;VT=SNP
16	14107717	rs1651188	A	C	100	PASS	AC=2648;AF=0.528754;AN=5008;NS=2504;DP=18515;EAS_AF=0.2808;AMR_AF=0.3934;AFR_AF=0.8374;EUR_AF=0.5885;SAS_AF=0.4018;AA=C|||;VT=SNP
16	14108370	rs7194562	G	A	100	PASS	AC=2628;AF=0.52476;AN=5008;NS=2504;DP=16705;EAS_AF=0.2728;AMR_AF=0.3905;AFR_AF=0.8381;EUR_AF=0.5775;SAS_AF=0.4018;AA=A|||;VT=SNP
16	14109740	rs1794225	G	A	100	PASS	AC=652;AF=0.130192;AN=5008;NS=2504;DP=19331;EAS_AF=0.0764;AMR_AF=0.1556;AFR_AF=0.0151;EUR_AF=0.2525;SAS_AF=0.1973;AA=G|||;VT=SNP
16	14110368	rs1794226	G	A	100	PASS	AC=1815;AF=0.36242;AN=5008;NS=2504;DP=16351;EAS_AF=0.2609;AMR_AF=0.3271;AFR_AF=0.3699;EUR_AF=0.4801;SAS_AF=0.3609;AA=G|||;VT=SNP
16	14110579	rs72783406	G	A	100	PASS	AC=1704;AF=0.340256;AN=5008;NS=2504;DP=10428;EAS_AF=0.4028;AMR_AF=0.5375;AFR_AF=0.0356;EUR_AF=0.3708;SAS_AF=0.5164;AA=G|||;VT=SNP
16	14111399	rs67174119	A	G	100	PASS	AC=1717;AF=0.342851;AN=5008;NS=2504;DP=6828;EAS_AF=0.4097;AMR_AF=0.5389;AFR_AF=0.0378;EUR_AF=0.3738;SAS_AF=0.5153;AA=A|||;VT=SNP
16	14111807	rs55995804	G	A	100	PASS	AC=1871;AF=0.373602;AN=5008;NS=2504;DP=13909;EAS_AF=0.247;AMR_AF=0.5476;AFR_AF=0.2859;EUR_AF=0.3718;SAS_AF=0.501;AA=G|||;VT=SNP
16	14111850	rs1794228	G	A	100	PASS	AC=2419;AF=0.483027;AN=5008;NS=2504;DP=14330;EAS_AF=0.4306;AMR_AF=0.3833;AFR_AF=0.5703;EUR_AF=0.5805;SAS_AF=0.3896;AA=A|||;VT=SNP
16	14113801	rs1651186	A	G	100	PASS	AC=1464;AF=0.292332;AN=5008;NS=2504;DP=20943;EAS_AF=0.4306;AMR_AF=0.268;AFR_AF=0.0983;EUR_AF=0.3847;SAS_AF=0.3344;AA=A|||;VT=SNP
16	14114137	rs3909878	A	G	100	PASS	AC=1701;AF=0.339657;AN=5008;NS=2504;DP=16061;EAS_AF=0.2411;AMR_AF=0.5303;AFR_AF=0.2216;EUR_AF=0.3489;SAS_AF=0.456;AA=A|||;VT=SNP
16	14114408	rs55863630	G	T	100	PASS	AC=1538;AF=0.307109;AN=5008;NS=2504;DP=18815;EAS_AF=0.2391;AMR_AF=0.5187;AFR_AF=0.1165;EUR_AF=0.3469;SAS_AF=0.4438;AA=G|||;VT=SNP
16	14114416	rs1628132	C	T	100	PASS	AC=4191;AF=0.836861;AN=5008;NS=2504;DP=18776;EAS_AF=0.6776;AMR_AF=0.9107;AFR_AF=0.8669;EUR_AF=0.9145;SAS_AF=0.8282;AA=T|||;VT=SNP
16	14115203	rs1794229	T	C	100	PASS	AC=4206;AF=0.839856;AN=5008;NS=2504;DP=21379;EAS_AF=0.6796;AMR_AF=0.9121;AFR_AF=0.8676;EUR_AF=0.9145;SAS_AF=0.8395;AA=C|||;VT=SNP
16	14115347	rs76974848	G	C	100	PASS	AC=1511;AF=0.301717;AN=5008;NS=2504;DP=21652;EAS_AF=0.2391;AMR_AF=0.5202;AFR_AF=0.1157;EUR_AF=0.34;SAS_AF=0.4233;AA=G|||;VT=SNP
16	14115390	rs1651185	A	G	100	PASS	AC=2022;AF=0.403754;AN=5008;NS=2504;DP=19882;EAS_AF=0.4286;AMR_AF=0.3314;AFR_AF=0.3956;EUR_AF=0.4771;SAS_AF=0.365;AA=A|||;VT=SNP
16	14115453	rs1651184	C	A	100	PASS	AC=1449;AF=0.289337;AN=5008;NS=2504;DP=19150;EAS_AF=0.4286;AMR_AF=0.2666;AFR_AF=0.0893;EUR_AF=0.3837;SAS_AF=0.3354;AA=C|||;VT=SNP
16	14115988	rs9806993	C	T	100	PASS	AC=1831;AF=0.365615;AN=5008;NS=2504;DP=19067;EAS_AF=0.2421;AMR_AF=0.5648;AFR_AF=0.2269;EUR_AF=0.4364;SAS_AF=0.4663;AA=C|||;VT=SNP
16	14116131	rs1794230	C	A	100	PASS	AC=2017;AF=0.402756;AN=5008;NS=2504;DP=18378;EAS_AF=0.4286;AMR_AF=0.3314;AFR_AF=0.3956;EUR_AF=0.4761;SAS_AF=0.3609;AA=C|||;VT=SNP
16	14116159	rs1794231	T	C	100	PASS	AC=4194;AF=0.83746;AN=5008;NS=2504;DP=20073;EAS_AF=0.6786;AMR_AF=0.9121;AFR_AF=0.8676;EUR_AF=0.9145;SAS_AF=0.8282;AA=C|||;VT=SNP
16	14117955	rs1794232	T	C	100	PASS	AC=2040;AF=0.407348;AN=5008;NS=2504;DP=19130;EAS_AF=0.4286;AMR_AF=0.3314;AFR_AF=0.3956;EUR_AF=0.4771;SAS_AF=0.3834;AA=T|||;VT=SNP
16	14118381	rs1428402	C	G	100	PASS	AC=4203;AF=0.839257;AN=5008;NS=2504;DP=19503;EAS_AF=0.6796;AMR_AF=0.9121;AFR_AF=0.8676;EUR_AF=0.9145;SAS_AF=0.8364;AA=G|||;VT=SNP
16	14119519	rs67950516	T	C	100	PASS	AC=1463;AF=0.292133;AN=5008;NS=2504;DP=17054;EAS_AF=0.2391;AMR_AF=0.5187;AFR_AF=0.0605;EUR_AF=0.34;SAS_AF=0.4499;AA=T|||;VT=SNP
16	14121470	rs8063309	T	C	100	PASS	AC=1832;AF=0.365815;AN=5008;NS=2504;DP=20127;EAS_AF=0.2411;AMR_AF=0.5677;AFR_AF=0.2247;EUR_AF=0.4344;SAS_AF=0.4714;AA=T|||;VT=SNP
16	14122388	rs7189421	T	G	100	PASS	AC=1875;AF=0.374401;AN=5008;NS=2504;DP=20668;EAS_AF=0.2411;AMR_AF=0.5706;AFR_AF=0.2474;EUR_AF=0.4414;SAS_AF=0.4755;AA=G|||;VT=SNP
16	14122666	rs7184976	A	C	100	PASS	AC=1506;AF=0.300719;AN=5008;NS=2504;DP=21403;EAS_AF=0.2371;AMR_AF=0.5173;AFR_AF=0.1157;EUR_AF=0.337;SAS_AF=0.4254;AA=A|||;VT=SNP
16	14122958	rs1651198	G	C	100	PASS	AC=3873;AF=0.773363;AN=5008;NS=2504;DP=17204;EAS_AF=0.6677;AMR_AF=0.8934;AFR_AF=0.646;EUR_AF=0.9095;SAS_AF=0.8292;AA=C|||;VT=SNP
16	14123030	rs1794234	C	T	100	PASS	AC=2029;AF=0.405152;AN=5008;NS=2504;DP=2829;EAS_AF=0.4276;AMR_AF=0.3285;AFR_AF=0.3949;EUR_AF=0.4732;SAS_AF=0.3804;AA=C|||;VT=SNP
16	14123737	rs1794236	C	T	100	PASS	AC=2019;AF=0.403155;AN=5008;NS=2504;DP=17695;EAS_AF=0.4266;AMR_AF=0.3213;AFR_AF=0.4077;EUR_AF=0.4583;SAS_AF=0.3742;AA=C|||;VT=SNP
16	14124066	rs1630373	G	C	100	PASS	AC=2059;AF=0.411142;AN=5008;NS=2504;DP=20021;EAS_AF=0.4296;AMR_AF=0.3343;AFR_AF=0.4228;EUR_AF=0.4652;SAS_AF=0.3753;AA=G|||;VT=SNP
16	14124153	rs1629592	T	C	100	PASS	AC=1990;AF=0.397364;AN=5008;NS=2504;DP=20703;EAS_AF=0.4276;AMR_AF=0.3084;AFR_AF=0.407;EUR_AF=0.4453;SAS_AF=0.3671;AA=T|||;VT=SNP
16	14125331	rs1428404	C	T	100	PASS	AC=4145;AF=0.827676;AN=5008;NS=2504;DP=20475;EAS_AF=0.6736;AMR_AF=0.8818;AFR_AF=0.8744;EUR_AF=0.8877;SAS_AF=0.8231;AA=T|||;VT=SNP
16	14125513	rs9923144	T	C	100	PASS	AC=1089;AF=0.217452;AN=5008;NS=2504;DP=19451;EAS_AF=0.2153;AMR_AF=0.196;AFR_AF=0.1483;EUR_AF=0.2117;SAS_AF=0.3344;AA=t|||;VT=SNP
16	14125798	rs1794237	T	G	100	PASS	AC=4148;AF=0.828275;AN=5008;NS=2504;DP=20076;EAS_AF=0.6746;AMR_AF=0.8818;AFR_AF=0.8752;EUR_AF=0.8877;SAS_AF=0.8241;AA=G|||;VT=SNP
16	14126330	rs1794238	C	A	100	PASS	AC=1389;AF=0.277356;AN=5008;NS=2504;DP=22150;EAS_AF=0.2183;AMR_AF=0.2291;AFR_AF=0.2973;EUR_AF=0.2962;SAS_AF=0.3262;AA=C|||;VT=SNP
16	14126346	rs1794239	A	T	100	PASS	AC=4144;AF=0.827476;AN=5008;NS=2504;DP=21940;EAS_AF=0.6736;AMR_AF=0.8818;AFR_AF=0.8737;EUR_AF=0.8877;SAS_AF=0.8231;AA=T|||;VT=SNP
16	14126422	rs66859427	A	C	100	PASS	AC=959;AF=0.191494;AN=5008;NS=2504;DP=20969;EAS_AF=0.2163;AMR_AF=0.1931;AFR_AF=0.0431;EUR_AF=0.2296;SAS_AF=0.3262;AA=A|||;VT=SNP
16	14128075	rs8047493	A	G	100	PASS	AC=3977;AF=0.794129;AN=5008;NS=2504;DP=20676;EAS_AF=0.6726;AMR_AF=0.8746;AFR_AF=0.7542;EUR_AF=0.8847;SAS_AF=0.8231;AA=G|||;VT=SNP
16	14128278	rs1794241	G	C	100	PASS	AC=4145;AF=0.827676;AN=5008;NS=2504;DP=18022;EAS_AF=0.6726;AMR_AF=0.8833;AFR_AF=0.8759;EUR_AF=0.8857;SAS_AF=0.8231;AA=C|||;VT=SNP
16	14128524	rs4781564	C	T	100	PASS	AC=2411;AF=0.48143;AN=5008;NS=2504;DP=17730;EAS_AF=0.4444;AMR_AF=0.6225;AFR_AF=0.4123;EUR_AF=0.5626;SAS_AF=0.4294;AA=C|||;VT=SNP
16	14129058	rs67986457	C	A	100	PASS	AC=991;AF=0.197883;AN=5008;NS=2504;DP=20045;EAS_AF=0.244;AMR_AF=0.1873;AFR_AF=0.0393;EUR_AF=0.2197;SAS_AF=0.3497;AA=C|||;VT=SNP
16	14129639	rs12232443	A	G	100	PASS	AC=884;AF=0.176518;AN=5008;NS=2504;DP=14951;EAS_AF=0.3313;AMR_AF=0.1196;AFR_AF=0.1248;EUR_AF=0.1223;SAS_AF=0.183;AA=A|||;VT=SNP
16	14130761	rs12920252	T	C	100	PASS	AC=2483;AF=0.495807;AN=5008;NS=2504;DP=15619;EAS_AF=0.4306;AMR_AF=0.6427;AFR_AF=0.41;EUR_AF=0.6312;SAS_AF=0.4356;AA=T|||;VT=SNP
16	14130933	rs12919705	C	G	100	PASS	AC=1936;AF=0.386581;AN=5008;NS=2504;DP=20778;EAS_AF=0.4315;AMR_AF=0.5879;AFR_AF=0.0961;EUR_AF=0.5527;SAS_AF=0.4192;AA=C|||;VT=SNP
16	14131534	rs61185203	G	T	100	PASS	AC=867;AF=0.173123;AN=5008;NS=2504;DP=19994;EAS_AF=0.3244;AMR_AF=0.121;AFR_AF=0.1203;EUR_AF=0.1024;SAS_AF=0.1984;AA=G|||;VT=SNP
16	14132484	rs9935021	G	A	100	PASS	AC=1941;AF=0.38758;AN=5008;NS=2504;DP=21885;EAS_AF=0.5685;AMR_AF=0.3012;AFR_AF=0.2602;EUR_AF=0.2783;SAS_AF=0.547;AA=G|||;VT=SNP
16	14133151	rs12599691	C	T	100	PASS	AC=1890;AF=0.377396;AN=5008;NS=2504;DP=20480;EAS_AF=0.4107;AMR_AF=0.5836;AFR_AF=0.0915;EUR_AF=0.5497;SAS_AF=0.4059;AA=C|||;VT=SNP
16	14134609	rs72640404	C	T	100	PASS	AC=919;AF=0.183506;AN=5008;NS=2504;DP=15952;EAS_AF=0.2331;AMR_AF=0.1816;AFR_AF=0.0386;EUR_AF=0.1889;SAS_AF=0.3241;AA=C|||;VT=SNP
16	14134616	rs9940941	G	A	100	PASS	AC=3675;AF=0.733826;AN=5008;NS=2504;DP=16165;EAS_AF=0.9891;AMR_AF=0.8818;AFR_AF=0.2171;EUR_AF=0.829;SAS_AF=0.9663;AA=G|||;VT=SNP
16	14135410	rs11640959	C	T	100	PASS	AC=2747;AF=0.548522;AN=5008;NS=2504;DP=20951;EAS_AF=0.6577;AMR_AF=0.7507;AFR_AF=0.0923;EUR_AF=0.7207;SAS_AF=0.7321;AA=C|||;VT=SNP
16	14136658	rs12445197	C	G	100	PASS	AC=3677;AF=0.734225;AN=5008;NS=2504;DP=18617;EAS_AF=0.9891;AMR_AF=0.8818;AFR_AF=0.2179;EUR_AF=0.83;SAS_AF=0.9663;AA=C|||;VT=SNP
16	14137090	rs7200856	A	G	100	PASS	AC=932;AF=0.186102;AN=5008;NS=2504;DP=20864;EAS_AF=0.3313;AMR_AF=0.1297;AFR_AF=0.1218;EUR_AF=0.1113;SAS_AF=0.2403;AA=A|||;VT=SNP
16	14137684	rs11075230	C	G	100	PASS	AC=1225;AF=0.244609;AN=5008;NS=2504;DP=23100;EAS_AF=0.2599;AMR_AF=0.4597;AFR_AF=0.031;EUR_AF=0.3827;SAS_AF=0.2229;AA=C|||;VT=SNP
16	14138923	rs11645155	T	C	100	PASS	AC=2852;AF=0.569489;AN=5008;NS=2504;DP=22309;EAS_AF=0.6746;AMR_AF=0.7233;AFR_AF=0.1324;EUR_AF=0.7247;SAS_AF=0.7832;AA=T|||;VT=SNP
16	14140929	rs6498498	C	T	100	PASS	AC=4026;AF=0.803914;AN=5008;NS=2504;DP=21400;EAS_AF=0.9097;AMR_AF=0.621;AFR_AF=0.975;EUR_AF=0.6501;SAS_AF=0.7515;AA=T|||;VT=SNP
16	14141090	rs7190485	G	A	100	PASS	AC=828;AF=0.165335;AN=5008;NS=2504;DP=21820;EAS_AF=0.3135;AMR_AF=0.1066;AFR_AF=0.1218;EUR_AF=0.1034;SAS_AF=0.1769;AA=G|||;VT=SNP
16	14141933	rs7197898	C	T	100	PASS	AC=861;AF=0.171925;AN=5008;NS=2504;DP=21304;EAS_AF=0.3244;AMR_AF=0.1095;AFR_AF=0.1346;EUR_AF=0.1054;SAS_AF=0.1779;AA=C|||;VT=SNP
16	14142391	rs7197464	G	T	100	PASS	AC=852;AF=0.170128;AN=5008;NS=2504;DP=19351;EAS_AF=0.3294;AMR_AF=0.1081;AFR_AF=0.1248;EUR_AF=0.1034;SAS_AF=0.18;AA=G|||;VT=SNP
16	14142696	rs72783420	C	T	100	PASS	AC=873;AF=0.174321;AN=5008;NS=2504;DP=19586;EAS_AF=0.3264;AMR_AF=0.1095;AFR_AF=0.1377;EUR_AF=0.1034;SAS_AF=0.1861;AA=C|||;VT=SNP
16	14144421	rs72783422	A	G	100	PASS	AC=981;AF=0.195887;AN=5008;NS=2504;DP=19860;EAS_AF=0.3304;AMR_AF=0.1138;AFR_AF=0.1997;EUR_AF=0.1064;SAS_AF=0.2025;AA=G|||;VT=SNP
16	14144788	rs57076835	C	T	100	PASS	AC=1922;AF=0.383786;AN=5008;NS=2504;DP=24121;EAS_AF=0.3313;AMR_AF=0.2089;AFR_AF=0.7587;EUR_AF=0.2167;SAS_AF=0.227;AA=T|||;VT=SNP
16	14145054	rs8051983	G	C	100	PASS	AC=1902;AF=0.379792;AN=5008;NS=2504;DP=27582;EAS_AF=0.3323;AMR_AF=0.2089;AFR_AF=0.7405;EUR_AF=0.2167;SAS_AF=0.2301;AA=C|||;VT=SNP
16	14146098	rs11862729	A	G	100	PASS	AC=1952;AF=0.389776;AN=5008;NS=2504;DP=17406;EAS_AF=0.3423;AMR_AF=0.2133;AFR_AF=0.761;EUR_AF=0.2227;SAS_AF=0.2342;AA=G|||;VT=SNP
16	14148331	rs57405319	T	C	100	PASS	AC=1993;AF=0.397963;AN=5008;NS=2504;DP=15731;EAS_AF=0.3988;AMR_AF=0.2176;AFR_AF=0.7352;EUR_AF=0.2266;SAS_AF=0.2454;AA=C|||;VT=SNP
16	14148431	rs72783425	C	A	100	PASS	AC=145;AF=0.0289537;AN=5008;NS=2504;DP=19449;EAS_AF=0.0149;AMR_AF=0.0216;AFR_AF=0.0265;EUR_AF=0.0577;SAS_AF=0.0225;AA=C|||;VT=SNP
16	14148480	rs13334256	G	T	100	PASS	AC=1927;AF=0.384784;AN=5008;NS=2504;DP=19620;EAS_AF=0.3899;AMR_AF=0.2118;AFR_AF=0.7065;EUR_AF=0.2256;SAS_AF=0.2311;AA=T|||;VT=SNP
16	14148948	rs8050579	T	C	100	PASS	AC=1284;AF=0.25639;AN=5008;NS=2504;DP=18552;EAS_AF=0.3849;AMR_AF=0.1297;AFR_AF=0.3835;EUR_AF=0.0964;SAS_AF=0.2065;AA=C|||;VT=SNP
16	14149919	rs8056362	T	A	100	PASS	AC=890;AF=0.177716;AN=5008;NS=2504;DP=19272;EAS_AF=0.378;AMR_AF=0.1066;AFR_AF=0.1082;EUR_AF=0.0944;SAS_AF=0.2014;AA=T|||;VT=SNP
16	14150034	rs4780552	T	C	100	PASS	AC=1973;AF=0.39397;AN=5008;NS=2504;DP=16974;EAS_AF=0.3938;AMR_AF=0.2147;AFR_AF=0.7247;EUR_AF=0.2276;SAS_AF=0.2454;AA=C|||;VT=SNP
16	14150099	rs8052279	A	G	100	PASS	AC=1272;AF=0.253994;AN=5008;NS=2504;DP=17062;EAS_AF=0.378;AMR_AF=0.1282;AFR_AF=0.382;EUR_AF=0.0964;SAS_AF=0.2045;AA=G|||;VT=SNP
16	14151240	rs7205210	T	C	100	PASS	AC=1411;AF=0.281749;AN=5008;NS=2504;DP=20024;EAS_AF=0.375;AMR_AF=0.17;AFR_AF=0.4145;EUR_AF=0.167;SAS_AF=0.2035;AA=C|||;VT=SNP
16	14151672	rs2011209	T	C	100	PASS	AC=4143;AF=0.827276;AN=5008;NS=2504;DP=19800;EAS_AF=0.9216;AMR_AF=0.6527;AFR_AF=0.9743;EUR_AF=0.6451;SAS_AF=0.8425;AA=C|||;VT=SNP
16	14154732	rs9927341	G	A	100	PASS	AC=4767;AF=0.951877;AN=5008;NS=2504;DP=18452;EAS_AF=0.9762;AMR_AF=0.951;AFR_AF=0.9917;EUR_AF=0.8936;SAS_AF=0.9335;AA=A|||;VT=SNP
16	14154779	rs13338264	A	G	100	PASS	AC=1479;AF=0.295327;AN=5008;NS=2504;DP=18315;EAS_AF=0.2659;AMR_AF=0.0922;AFR_AF=0.6498;EUR_AF=0.0547;SAS_AF=0.2382;AA=G|||;VT=SNP
16	14156153	rs8045434	C	T	100	PASS	AC=661;AF=0.131989;AN=5008;NS=2504;DP=19087;EAS_AF=0.2837;AMR_AF=0.0461;AFR_AF=0.056;EUR_AF=0.0567;SAS_AF=0.2168;AA=C|||;VT=SNP
16	14156674	rs916079	A	G	100	PASS	AC=1585;AF=0.316494;AN=5008;NS=2504;DP=18363;EAS_AF=0.2887;AMR_AF=0.1182;AFR_AF=0.6581;EUR_AF=0.1014;SAS_AF=0.2454;AA=G|||;VT=SNP
16	14156833	rs916080	G	A	100	PASS	AC=1584;AF=0.316294;AN=5008;NS=2504;DP=21123;EAS_AF=0.2887;AMR_AF=0.1182;AFR_AF=0.6589;EUR_AF=0.1004;SAS_AF=0.2444;AA=A|||;VT=SNP
16	14163017	rs2097269	G	A	100	PASS	AC=1436;AF=0.286741;AN=5008;NS=2504;DP=16782;EAS_AF=0.2907;AMR_AF=0.121;AFR_AF=0.5514;EUR_AF=0.1024;SAS_AF=0.2321;AA=N|||;VT=SNP
16	14163110	rs77014198	G	C	100	PASS	AC=667;AF=0.133187;AN=5008;NS=2504;DP=16747;EAS_AF=0.2907;AMR_AF=0.0461;AFR_AF=0.0567;EUR_AF=0.0577;SAS_AF=0.2137;AA=G|||;VT=SNP
16	14163964	rs7201789	G	C	100	PASS	AC=1584;AF=0.316294;AN=5008;NS=2504;DP=19680;EAS_AF=0.2956;AMR_AF=0.1225;AFR_AF=0.6589;EUR_AF=0.1024;SAS_AF=0.2321;AA=C|||;VT=SNP
16	14164912	rs78205965	C	T	100	PASS	AC=672;AF=0.134185;AN=5008;NS=2504;DP=13433;EAS_AF=0.2937;AMR_AF=0.0461;AFR_AF=0.0575;EUR_AF=0.0567;SAS_AF=0.2157;AA=C|||;VT=SNP
16	14165611	rs6498499	G	A	100	PASS	AC=1359;AF=0.271366;AN=5008;NS=2504;DP=11288;EAS_AF=0.2897;AMR_AF=0.1066;AFR_AF=0.5061;EUR_AF=0.1034;SAS_AF=0.2249;AA=A|||;VT=SNP
16	14165715	rs762770	A	G	100	PASS	AC=1366;AF=0.272764;AN=5008;NS=2504;DP=13837;EAS_AF=0.2946;AMR_AF=0.1052;AFR_AF=0.5061;EUR_AF=0.1044;SAS_AF=0.227;AA=G|||;VT=SNP
16	14165948	rs72783431	G	A	100	PASS	AC=674;AF=0.134585;AN=5008;NS=2504;DP=17370;EAS_AF=0.2937;AMR_AF=0.0461;AFR_AF=0.0575;EUR_AF=0.0586;SAS_AF=0.2157;AA=G|||;VT=SNP
16	14167014	rs7200498	A	G	100	PASS	AC=1938;AF=0.386981;AN=5008;NS=2504;DP=17674;EAS_AF=0.2966;AMR_AF=0.1398;AFR_AF=0.8971;EUR_AF=0.1054;SAS_AF=0.2556;AA=G|||;VT=SNP
16	14167482	rs72783434	A	G	100	PASS	AC=681;AF=0.135982;AN=5008;NS=2504;DP=19273;EAS_AF=0.2956;AMR_AF=0.0461;AFR_AF=0.0575;EUR_AF=0.0586;SAS_AF=0.2209;AA=A|||;VT=SNP
16	14168353	rs58621680	A	C	100	PASS	AC=1294;AF=0.258387;AN=5008;NS=2504;DP=18483;EAS_AF=0.2966;AMR_AF=0.1081;AFR_AF=0.4486;EUR_AF=0.1024;SAS_AF=0.229;AA=A|||;VT=SNP
16	14168538	rs59631893	C	G	100	PASS	AC=1284;AF=0.25639;AN=5008;NS=2504;DP=17934;EAS_AF=0.2966;AMR_AF=0.1052;AFR_AF=0.4448;EUR_AF=0.1024;SAS_AF=0.226;AA=C|||;VT=SNP
16	14168573	rs60788707	A	T	100	PASS	AC=1612;AF=0.321885;AN=5008;NS=2504;DP=18398;EAS_AF=0.2986;AMR_AF=0.1182;AFR_AF=0.6641;EUR_AF=0.1024;SAS_AF=0.2536;AA=T|||;VT=SNP
16	14170569	rs9673242	G	A	100	PASS	AC=1588;AF=0.317093;AN=5008;NS=2504;DP=19051;EAS_AF=0.2907;AMR_AF=0.1282;AFR_AF=0.6611;EUR_AF=0.1024;SAS_AF=0.2342;AA=A|||;VT=SNP
16	14172255	rs58500597	C	T	100	PASS	AC=676;AF=0.134984;AN=5008;NS=2504;DP=17965;EAS_AF=0.2887;AMR_AF=0.0562;AFR_AF=0.0575;EUR_AF=0.0586;SAS_AF=0.2157;AA=C|||;VT=SNP
16	14172607	rs61402929	A	C	100	PASS	AC=676;AF=0.134984;AN=5008;NS=2504;DP=15006;EAS_AF=0.2887;AMR_AF=0.0562;AFR_AF=0.0575;EUR_AF=0.0586;SAS_AF=0.2157;AA=A|||;VT=SNP
16	14173256	rs13334806	C	A	100	PASS	AC=1575;AF=0.314497;AN=5008;NS=2504;DP=14636;EAS_AF=0.2897;AMR_AF=0.1182;AFR_AF=0.6566;EUR_AF=0.1014;SAS_AF=0.2362;AA=A|||;VT=SNP
16	14174262	rs72783441	T	C	100	PASS	AC=685;AF=0.136781;AN=5008;NS=2504;DP=18143;EAS_AF=0.2907;AMR_AF=0.0576;AFR_AF=0.0582;EUR_AF=0.0586;SAS_AF=0.2209;AA=T|||;VT=SNP
16	14174664	rs66802536	G	C	100	PASS	AC=1281;AF=0.255791;AN=5008;NS=2504;DP=21266;EAS_AF=0.2907;AMR_AF=0.1153;AFR_AF=0.4425;EUR_AF=0.1024;SAS_AF=0.2249;AA=G|||;VT=SNP
16	14175551	rs9929749	T	C	100	PASS	AC=1609;AF=0.321286;AN=5008;NS=2504;DP=18781;EAS_AF=0.2927;AMR_AF=0.1282;AFR_AF=0.6619;EUR_AF=0.1024;SAS_AF=0.2526;AA=C|||;VT=SNP
16	14175588	rs9937524	C	T	100	PASS	AC=1272;AF=0.253994;AN=5008;NS=2504;DP=17563;EAS_AF=0.2897;AMR_AF=0.1167;AFR_AF=0.4365;EUR_AF=0.1014;SAS_AF=0.2249;AA=c|||;VT=SNP
16	14175689	rs72783444	C	T	100	PASS	AC=679;AF=0.135583;AN=5008;NS=2504;DP=19379;EAS_AF=0.2897;AMR_AF=0.0562;AFR_AF=0.0575;EUR_AF=0.0586;SAS_AF=0.2178;AA=C|||;VT=SNP
16	14175863	rs9939089	G	T	100	PASS	AC=1598;AF=0.319089;AN=5008;NS=2504;DP=20499;EAS_AF=0.2927;AMR_AF=0.1282;AFR_AF=0.6543;EUR_AF=0.1014;SAS_AF=0.2526;AA=T|||;VT=SNP
16	14175880	rs9929833	A	G	100	PASS	AC=1472;AF=0.29393;AN=5008;NS=2504;DP=20303;EAS_AF=0.2927;AMR_AF=0.1254;AFR_AF=0.5598;EUR_AF=0.1024;SAS_AF=0.2526;AA=A|||;VT=SNP
16	14176761	rs58485805	T	C	100	PASS	AC=1364;AF=0.272364;AN=5008;NS=2504;DP=13880;EAS_AF=0.3591;AMR_AF=0.3674;AFR_AF=0.0431;EUR_AF=0.2575;SAS_AF=0.4407;AA=T|||;VT=SNP
16	14176989	rs72783446	T	G	100	PASS	AC=688;AF=0.13738;AN=5008;NS=2504;DP=15616;EAS_AF=0.2946;AMR_AF=0.0576;AFR_AF=0.0575;EUR_AF=0.0586;SAS_AF=0.2209;AA=T|||;VT=SNP
16	14178270	rs9941083	A	G	100	PASS	AC=1610;AF=0.321486;AN=5008;NS=2504;DP=17848;EAS_AF=0.2976;AMR_AF=0.1311;AFR_AF=0.6536;EUR_AF=0.1034;SAS_AF=0.2566;AA=a|||;VT=SNP
16	14179891	rs4781568	T	C	100	PASS	AC=684;AF=0.136581;AN=5008;NS=2504;DP=16928;EAS_AF=0.2897;AMR_AF=0.0591;AFR_AF=0.0575;EUR_AF=0.0577;SAS_AF=0.2219;AA=T|||;VT=SNP
16	14181390	rs1894384	G	A	100	PASS	AC=1579;AF=0.315296;AN=5008;NS=2504;DP=21046;EAS_AF=0.2867;AMR_AF=0.1282;AFR_AF=0.6573;EUR_AF=0.1024;SAS_AF=0.2342;AA=A|||;VT=SNP
16	14182068	rs9921648	C	A	100	PASS	AC=1574;AF=0.314297;AN=5008;NS=2504;DP=20777;EAS_AF=0.2867;AMR_AF=0.1282;AFR_AF=0.6543;EUR_AF=0.1014;SAS_AF=0.2342;AA=A|||;VT=SNP
16	14185472	rs6498500	T	A	100	PASS	AC=677;AF=0.135184;AN=5008;NS=2504;DP=18868;EAS_AF=0.2867;AMR_AF=0.0562;AFR_AF=0.0575;EUR_AF=0.0586;SAS_AF=0.2188;AA=T|||;VT=SNP
16	14186337	rs72783454	C	A	100	PASS	AC=674;AF=0.134585;AN=5008;NS=2504;DP=17383;EAS_AF=0.2867;AMR_AF=0.0562;AFR_AF=0.0575;EUR_AF=0.0586;SAS_AF=0.2157;AA=C|||;VT=SNP
16	14186664	rs9932955	G	C	100	PASS	AC=1579;AF=0.315296;AN=5008;NS=2504;DP=17019;EAS_AF=0.2877;AMR_AF=0.1297;AFR_AF=0.6558;EUR_AF=0.1024;SAS_AF=0.2342;AA=C|||;VT=SNP
16	14187411	rs8051619	C	T	100	PASS	AC=1268;AF=0.253195;AN=5008;NS=2504;DP=15526;EAS_AF=0.2877;AMR_AF=0.1153;AFR_AF=0.4365;EUR_AF=0.1024;SAS_AF=0.2229;AA=T|||;VT=SNP
16	14187771	rs9935930	G	T	100	PASS	AC=1564;AF=0.3123;AN=5008;NS=2504;DP=15055;EAS_AF=0.2887;AMR_AF=0.1182;AFR_AF=0.6536;EUR_AF=0.1014;SAS_AF=0.2301;AA=T|||;VT=SNP
16	14187967	rs56979470	C	T	100	PASS	AC=676;AF=0.134984;AN=5008;NS=2504;DP=13901;EAS_AF=0.2887;AMR_AF=0.0562;AFR_AF=0.0575;EUR_AF=0.0586;SAS_AF=0.2157;AA=C|||;VT=SNP
16	14189022	rs2867049	T	C	100	PASS	AC=1619;AF=0.323283;AN=5008;NS=2504;DP=20409;EAS_AF=0.2956;AMR_AF=0.134;AFR_AF=0.6611;EUR_AF=0.1034;SAS_AF=0.2556;AA=C|||;VT=SNP
16	14189862	rs2187665	G	A	100	PASS	AC=1384;AF=0.276358;AN=5008;NS=2504;DP=14699;EAS_AF=0.2937;AMR_AF=0.1182;AFR_AF=0.5121;EUR_AF=0.1034;SAS_AF=0.2301;AA=A|||;VT=SNP
16	14190960	rs2903462	A	G	100	PASS	AC=1485;AF=0.296526;AN=5008;NS=2504;DP=20912;EAS_AF=0.2966;AMR_AF=0.1282;AFR_AF=0.5651;EUR_AF=0.1034;SAS_AF=0.2515;AA=A|||;VT=SNP
16	14191604	rs72783463	C	G	100	PASS	AC=689;AF=0.13758;AN=5008;NS=2504;DP=20517;EAS_AF=0.2927;AMR_AF=0.0591;AFR_AF=0.0575;EUR_AF=0.0596;SAS_AF=0.2219;AA=C|||;VT=SNP
16	14191686	rs4781569	G	A	100	PASS	AC=1600;AF=0.319489;AN=5008;NS=2504;DP=21604;EAS_AF=0.2946;AMR_AF=0.1196;AFR_AF=0.6566;EUR_AF=0.1024;SAS_AF=0.2546;AA=A|||;VT=SNP
16	14193167	rs28813467	T	C	100	PASS	AC=1618;AF=0.323083;AN=5008;NS=2504;DP=15590;EAS_AF=0.2946;AMR_AF=0.1297;AFR_AF=0.6634;EUR_AF=0.1034;SAS_AF=0.2556;AA=C|||;VT=SNP
16	14195023	rs72783466	G	T	100	PASS	AC=685;AF=0.136781;AN=5008;NS=2504;DP=13407;EAS_AF=0.2937;AMR_AF=0.0576;AFR_AF=0.0575;EUR_AF=0.0586;SAS_AF=0.2188;AA=G|||;VT=SNP
16	14195044	rs73513200	A	G	100	PASS	AC=1384;AF=0.276358;AN=5008;NS=2504;DP=14947;EAS_AF=0.2937;AMR_AF=0.121;AFR_AF=0.5113;EUR_AF=0.1024;SAS_AF=0.2301;AA=G|||;VT=SNP
16	14195345	rs960602	C	G	100	PASS	AC=1457;AF=0.290935;AN=5008;NS=2504;DP=20002;EAS_AF=0.2937;AMR_AF=0.1282;AFR_AF=0.5575;EUR_AF=0.1014;SAS_AF=0.2382;AA=G|||;VT=SNP
16	14196013	rs73514903	T	A	100	PASS	AC=1583;AF=0.316094;AN=5008;NS=2504;DP=17003;EAS_AF=0.3026;AMR_AF=0.1311;AFR_AF=0.6331;EUR_AF=0.1014;SAS_AF=0.2536;AA=A|||;VT=SNP
16	14196390	rs56007264	A	C	100	PASS	AC=1625;AF=0.324481;AN=5008;NS=2504;DP=19156;EAS_AF=0.2986;AMR_AF=0.1311;AFR_AF=0.6657;EUR_AF=0.1024;SAS_AF=0.2556;AA=C|||;VT=SNP
16	14197239	rs72783469	C	G	100	PASS	AC=680;AF=0.135783;AN=5008;NS=2504;DP=20665;EAS_AF=0.2857;AMR_AF=0.0576;AFR_AF=0.0575;EUR_AF=0.0586;SAS_AF=0.2219;AA=C|||;VT=SNP
16	14199590	rs4781570	A	T	100	PASS	AC=783;AF=0.15635;AN=5008;NS=2504;DP=21138;EAS_AF=0.2808;AMR_AF=0.085;AFR_AF=0.0953;EUR_AF=0.0974;SAS_AF=0.2219;AA=A|||;VT=SNP
16	14200287	rs72783471	C	T	100	PASS	AC=667;AF=0.133187;AN=5008;NS=2504;DP=21849;EAS_AF=0.2808;AMR_AF=0.0576;AFR_AF=0.0575;EUR_AF=0.0577;SAS_AF=0.2147;AA=C|||;VT=SNP
16	14201192	rs9931690	C	G	100	PASS	AC=1585;AF=0.316494;AN=5008;NS=2504;DP=19644;EAS_AF=0.2837;AMR_AF=0.1297;AFR_AF=0.6634;EUR_AF=0.1014;SAS_AF=0.2352;AA=G|||;VT=SNP
16	14201813	rs4780553	C	T	100	PASS	AC=1585;AF=0.316494;AN=5008;NS=2504;DP=21089;EAS_AF=0.2827;AMR_AF=0.1311;AFR_AF=0.6619;EUR_AF=0.1024;SAS_AF=0.2362;AA=T|||;VT=SNP
16	14202163	rs4781571	T	C	100	PASS	AC=1575;AF=0.314497;AN=5008;NS=2504;DP=22138;EAS_AF=0.2817;AMR_AF=0.1297;AFR_AF=0.6551;EUR_AF=0.1024;SAS_AF=0.2372;AA=C|||;VT=SNP
16	14202606	rs7188521	G	T	100	PASS	AC=1582;AF=0.315895;AN=5008;NS=2504;DP=18379;EAS_AF=0.2827;AMR_AF=0.1311;AFR_AF=0.6596;EUR_AF=0.1024;SAS_AF=0.2362;AA=T|||;VT=SNP
16	14204222	rs8060542	A	G	100	PASS	AC=708;AF=0.141374;AN=5008;NS=2504;DP=20122;EAS_AF=0.2857;AMR_AF=0.062;AFR_AF=0.0779;EUR_AF=0.0577;SAS_AF=0.2209;AA=A|||;VT=SNP
16	14204643	rs4486903	T	C	100	PASS	AC=1139;AF=0.227436;AN=5008;NS=2504;DP=21484;EAS_AF=0.2867;AMR_AF=0.1095;AFR_AF=0.3328;EUR_AF=0.1004;SAS_AF=0.2382;AA=C|||;VT=SNP
16	14205744	rs1004637	A	C	100	PASS	AC=1912;AF=0.381789;AN=5008;NS=2504;DP=20322;EAS_AF=0.2867;AMR_AF=0.1484;AFR_AF=0.8971;EUR_AF=0.1034;SAS_AF=0.2352;AA=C|||;VT=SNP
16	14205836	rs1122454	G	A	100	PASS	AC=955;AF=0.190695;AN=5008;NS=2504;DP=18185;EAS_AF=0.2857;AMR_AF=0.0994;AFR_AF=0.2095;EUR_AF=0.0994;SAS_AF=0.226;AA=G|||;VT=SNP
16	14206094	rs72783475	A	G	100	PASS	AC=674;AF=0.134585;AN=5008;NS=2504;DP=20349;EAS_AF=0.2857;AMR_AF=0.0591;AFR_AF=0.0575;EUR_AF=0.0577;SAS_AF=0.2157;AA=A|||;VT=SNP
16	14206655	rs56858849	T	C	100	PASS	AC=1912;AF=0.381789;AN=5008;NS=2504;DP=16411;EAS_AF=0.2867;AMR_AF=0.1484;AFR_AF=0.8971;EUR_AF=0.1034;SAS_AF=0.2352;AA=C|||;VT=SNP
16	14206749	rs12596849	G	A	100	PASS	AC=1197;AF=0.239018;AN=5008;NS=2504;DP=16950;EAS_AF=0.3363;AMR_AF=0.3314;AFR_AF=0.0408;EUR_AF=0.1879;SAS_AF=0.3937;AA=G|||;VT=SNP
16	14206893	rs57951383	T	A	100	PASS	AC=677;AF=0.135184;AN=5008;NS=2504;DP=17777;EAS_AF=0.2847;AMR_AF=0.0605;AFR_AF=0.0575;EUR_AF=0.0577;SAS_AF=0.2188;AA=T|||;VT=SNP
16	14207814	rs8052197	A	G	100	PASS	AC=1071;AF=0.213858;AN=5008;NS=2504;DP=16344;EAS_AF=0.2857;AMR_AF=0.1037;AFR_AF=0.292;EUR_AF=0.0994;SAS_AF=0.2301;AA=A|||;VT=SNP
16	14208231	rs4781573	G	A	100	PASS	AC=1060;AF=0.211661;AN=5008;NS=2504;DP=18898;EAS_AF=0.2857;AMR_AF=0.0994;AFR_AF=0.2882;EUR_AF=0.0994;SAS_AF=0.227;AA=G|||;VT=SNP
16	14208811	rs7197916	G	A	100	PASS	AC=1060;AF=0.211661;AN=5008;NS=2504;DP=20177;EAS_AF=0.2857;AMR_AF=0.0994;AFR_AF=0.2874;EUR_AF=0.0994;SAS_AF=0.228;AA=A|||;VT=SNP
16	14209296	rs28583129	A	G	100	PASS	AC=1137;AF=0.227037;AN=5008;NS=2504;DP=18288;EAS_AF=0.2867;AMR_AF=0.1081;AFR_AF=0.3374;EUR_AF=0.0994;SAS_AF=0.2321;AA=A|||;VT=SNP
16	14209417	rs28595614	A	G	100	PASS	AC=1137;AF=0.227037;AN=5008;NS=2504;DP=17454;EAS_AF=0.2867;AMR_AF=0.1081;AFR_AF=0.3374;EUR_AF=0.0994;SAS_AF=0.2321;AA=G|||;VT=SNP
16	14209451	rs28666554	G	A	100	PASS	AC=1060;AF=0.211661;AN=5008;NS=2504;DP=18077;EAS_AF=0.2857;AMR_AF=0.0994;AFR_AF=0.2882;EUR_AF=0.0994;SAS_AF=0.227;AA=A|||;VT=SNP
16	14209809	rs75307671	C	G	100	PASS	AC=674;AF=0.134585;AN=5008;NS=2504;DP=19155;EAS_AF=0.2857;AMR_AF=0.0591;AFR_AF=0.0575;EUR_AF=0.0577;SAS_AF=0.2157;AA=C|||;VT=SNP
16	14209821	rs72783479	C	T	100	PASS	AC=674;AF=0.134585;AN=5008;NS=2504;DP=19746;EAS_AF=0.2857;AMR_AF=0.0591;AFR_AF=0.0575;EUR_AF=0.0577;SAS_AF=0.2157;AA=C|||;VT=SNP
16	14210481	rs9932737	A	G	100	PASS	AC=1268;AF=0.253195;AN=5008;NS=2504;DP=17830;EAS_AF=0.2867;AMR_AF=0.1124;AFR_AF=0.4319;EUR_AF=0.0994;SAS_AF=0.2352;AA=G|||;VT=SNP
16	14210770	rs28662214	T	C	100	PASS	AC=1451;AF=0.289736;AN=5008;NS=2504;DP=18586;EAS_AF=0.2867;AMR_AF=0.1282;AFR_AF=0.5605;EUR_AF=0.1014;SAS_AF=0.2352;AA=C|||;VT=SNP
16	14211202	rs72783482	G	A	100	PASS	AC=810;AF=0.161741;AN=5008;NS=2504;DP=18480;EAS_AF=0.2857;AMR_AF=0.062;AFR_AF=0.1566;EUR_AF=0.0577;SAS_AF=0.2188;AA=A|||;VT=SNP
16	14211338	rs72783483	T	C	100	PASS	AC=677;AF=0.135184;AN=5008;NS=2504;DP=19198;EAS_AF=0.2857;AMR_AF=0.0591;AFR_AF=0.0575;EUR_AF=0.0577;SAS_AF=0.2188;AA=T|||;VT=SNP
16	14211411	rs28434642	T	C	100	PASS	AC=1134;AF=0.226438;AN=5008;NS=2504;DP=20524;EAS_AF=0.2867;AMR_AF=0.1081;AFR_AF=0.3328;EUR_AF=0.0994;SAS_AF=0.2352;AA=C|||;VT=SNP
16	14212350	rs72783484	A	C	100	PASS	AC=1130;AF=0.225639;AN=5008;NS=2504;DP=13932;EAS_AF=0.2857;AMR_AF=0.1081;AFR_AF=0.3328;EUR_AF=0.0994;SAS_AF=0.2321;AA=c|||;VT=SNP
16	14212463	rs73514931	G	A	100	PASS	AC=1909;AF=0.38119;AN=5008;NS=2504;DP=12962;EAS_AF=0.2877;AMR_AF=0.147;AFR_AF=0.8971;EUR_AF=0.1034;SAS_AF=0.2321;AA=A|||;VT=SNP
16	14212516	rs9940704	T	G	100	PASS	AC=1132;AF=0.226038;AN=5008;NS=2504;DP=13575;EAS_AF=0.2867;AMR_AF=0.1081;AFR_AF=0.3336;EUR_AF=0.0994;SAS_AF=0.2321;AA=G|||;VT=SNP
16	14213200	rs72783487	A	G	100	PASS	AC=613;AF=0.122404;AN=5008;NS=2504;DP=17399;EAS_AF=0.2857;AMR_AF=0.0548;AFR_AF=0.0144;EUR_AF=0.0577;SAS_AF=0.2147;AA=A|||;VT=SNP
16	14213286	rs2097267	C	T	100	PASS	AC=1579;AF=0.315296;AN=5008;NS=2504;DP=16418;EAS_AF=0.2867;AMR_AF=0.1311;AFR_AF=0.6581;EUR_AF=0.1014;SAS_AF=0.2321;AA=T|||;VT=SNP
16	14213331	rs2097268	T	C	100	PASS	AC=1908;AF=0.38099;AN=5008;NS=2504;DP=16162;EAS_AF=0.2887;AMR_AF=0.147;AFR_AF=0.8956;EUR_AF=0.1034;SAS_AF=0.2321;AA=C|||;VT=SNP
16	14214356	rs72783490	G	A	100	PASS	AC=673;AF=0.134385;AN=5008;NS=2504;DP=18494;EAS_AF=0.2857;AMR_AF=0.0591;AFR_AF=0.0575;EUR_AF=0.0577;SAS_AF=0.2147;AA=G|||;VT=SNP
16	14215301	rs58760630	C	T	100	PASS	AC=673;AF=0.134385;AN=5008;NS=2504;DP=17779;EAS_AF=0.2857;AMR_AF=0.0591;AFR_AF=0.0575;EUR_AF=0.0577;SAS_AF=0.2147;AA=C|||;VT=SNP
16	14216315	rs9931672	T	C	100	PASS	AC=1600;AF=0.319489;AN=5008;NS=2504;DP=18236;EAS_AF=0.2956;AMR_AF=0.1311;AFR_AF=0.6649;EUR_AF=0.1024;SAS_AF=0.2342;AA=C|||;VT=SNP
16	14217226	rs9932289	A	G	100	PASS	AC=1600;AF=0.319489;AN=5008;NS=2504;DP=20465;EAS_AF=0.2956;AMR_AF=0.1311;AFR_AF=0.6649;EUR_AF=0.1024;SAS_AF=0.2342;AA=G|||;VT=SNP
16	14217563	rs112833654	C	T	100	PASS	AC=685;AF=0.136781;AN=5008;NS=2504;DP=20948;EAS_AF=0.2946;AMR_AF=0.0591;AFR_AF=0.0575;EUR_AF=0.0577;SAS_AF=0.2178;AA=C|||;VT=SNP
16	14219837	rs762767	C	A	100	PASS	AC=941;AF=0.187899;AN=5008;NS=2504;DP=16103;EAS_AF=0.2857;AMR_AF=0.0951;AFR_AF=0.2042;EUR_AF=0.0994;SAS_AF=0.2219;AA=A|||;VT=SNP
16	14220021	rs56758109	A	G	100	PASS	AC=685;AF=0.136781;AN=5008;NS=2504;DP=15727;EAS_AF=0.2946;AMR_AF=0.0591;AFR_AF=0.0575;EUR_AF=0.0577;SAS_AF=0.2178;AA=A|||;VT=SNP
16	14220185	rs57510480	C	T	100	PASS	AC=674;AF=0.134585;AN=5008;NS=2504;DP=14185;EAS_AF=0.2857;AMR_AF=0.0576;AFR_AF=0.0567;EUR_AF=0.0577;SAS_AF=0.2178;AA=C|||;VT=SNP
16	14221373	rs8056211	C	T	100	PASS	AC=671;AF=0.133986;AN=5008;NS=2504;DP=8172;EAS_AF=0.2847;AMR_AF=0.0576;AFR_AF=0.0575;EUR_AF=0.0577;SAS_AF=0.2147;AA=T|||;VT=SNP
16	14223268	rs66463938	A	G	100	PASS	AC=1463;AF=0.292133;AN=5008;NS=2504;DP=19909;EAS_AF=0.2956;AMR_AF=0.1268;AFR_AF=0.5635;EUR_AF=0.1024;SAS_AF=0.2342;AA=A|||;VT=SNP
16	14223506	rs67893324	T	C	100	PASS	AC=1463;AF=0.292133;AN=5008;NS=2504;DP=19342;EAS_AF=0.2956;AMR_AF=0.1268;AFR_AF=0.5635;EUR_AF=0.1024;SAS_AF=0.2342;AA=C|||;VT=SNP
16	14224276	rs7194302	C	T	100	PASS	AC=1598;AF=0.319089;AN=5008;NS=2504;DP=16240;EAS_AF=0.2956;AMR_AF=0.1297;AFR_AF=0.6641;EUR_AF=0.1024;SAS_AF=0.2342;AA=T|||;VT=SNP
16	14225294	rs6498502	G	A	100	PASS	AC=1394;AF=0.278355;AN=5008;NS=2504;DP=16565;EAS_AF=0.2946;AMR_AF=0.121;AFR_AF=0.5189;EUR_AF=0.1024;SAS_AF=0.229;AA=A|||;VT=SNP
16	14225901	rs6498505	C	A	100	PASS	AC=1589;AF=0.317292;AN=5008;NS=2504;DP=21200;EAS_AF=0.2867;AMR_AF=0.1297;AFR_AF=0.6634;EUR_AF=0.1034;SAS_AF=0.2342;AA=A|||;VT=SNP
16	14226031	rs72783494	C	G	100	PASS	AC=684;AF=0.136581;AN=5008;NS=2504;DP=19952;EAS_AF=0.2946;AMR_AF=0.0576;AFR_AF=0.0575;EUR_AF=0.0577;SAS_AF=0.2178;AA=C|||;VT=SNP
16	14226116	rs8063151	G	T	100	PASS	AC=1396;AF=0.278754;AN=5008;NS=2504;DP=17618;EAS_AF=0.2946;AMR_AF=0.121;AFR_AF=0.5189;EUR_AF=0.1034;SAS_AF=0.2301;AA=G|||;VT=SNP
16	14226119	rs8044295	A	G	100	PASS	AC=1396;AF=0.278754;AN=5008;NS=2504;DP=17589;EAS_AF=0.2946;AMR_AF=0.121;AFR_AF=0.5189;EUR_AF=0.1034;SAS_AF=0.2301;AA=A|||;VT=SNP
16	14226400	rs59506255	A	G	100	PASS	AC=889;AF=0.177516;AN=5008;NS=2504;DP=20065;EAS_AF=0.2956;AMR_AF=0.0677;AFR_AF=0.2027;EUR_AF=0.0577;SAS_AF=0.2229;AA=A|||;VT=SNP
16	14226576	rs11075232	A	T	100	PASS	AC=1589;AF=0.317292;AN=5008;NS=2504;DP=17941;EAS_AF=0.2867;AMR_AF=0.1297;AFR_AF=0.6634;EUR_AF=0.1034;SAS_AF=0.2342;AA=T|||;VT=SNP
16	14226920	rs7195762	T	C	100	PASS	AC=1395;AF=0.278554;AN=5008;NS=2504;DP=19933;EAS_AF=0.2946;AMR_AF=0.121;AFR_AF=0.5189;EUR_AF=0.1034;SAS_AF=0.229;AA=T|||;VT=SNP
16	14226980	rs7190279	C	G	100	PASS	AC=684;AF=0.136581;AN=5008;NS=2504;DP=17898;EAS_AF=0.2946;AMR_AF=0.0576;AFR_AF=0.0575;EUR_AF=0.0577;SAS_AF=0.2178;AA=C|||;VT=SNP
16	14228128	rs72783498	T	C	100	PASS	AC=685;AF=0.136781;AN=5008;NS=2504;DP=17712;EAS_AF=0.2946;AMR_AF=0.0576;AFR_AF=0.0582;EUR_AF=0.0577;SAS_AF=0.2178;AA=T|||;VT=SNP
16	14228478	rs28668960	A	G	100	PASS	AC=1589;AF=0.317292;AN=5008;NS=2504;DP=20906;EAS_AF=0.2867;AMR_AF=0.1297;AFR_AF=0.6634;EUR_AF=0.1034;SAS_AF=0.2342;AA=G|||;VT=SNP
16	14229099	rs724015	C	A	100	PASS	AC=1527;AF=0.304912;AN=5008;NS=2504;DP=21172;EAS_AF=0.2946;AMR_AF=0.1239;AFR_AF=0.6172;EUR_AF=0.1034;SAS_AF=0.229;AA=A|||;VT=SNP
16	14229464	rs72783500	C	T	100	PASS	AC=675;AF=0.134784;AN=5008;NS=2504;DP=22397;EAS_AF=0.2857;AMR_AF=0.0576;AFR_AF=0.0575;EUR_AF=0.0577;SAS_AF=0.2178;AA=C|||;VT=SNP
16	14230247	rs72783501	T	G	100	PASS	AC=676;AF=0.134984;AN=5008;NS=2504;DP=19174;EAS_AF=0.2857;AMR_AF=0.0576;AFR_AF=0.0582;EUR_AF=0.0577;SAS_AF=0.2178;AA=T|||;VT=SNP
16	14230675	rs72783502	G	A	100	PASS	AC=663;AF=0.132388;AN=5008;NS=2504;DP=17638;EAS_AF=0.2857;AMR_AF=0.0576;AFR_AF=0.0575;EUR_AF=0.0577;SAS_AF=0.2055;AA=G|||;VT=SNP
16	14231672	rs7206863	A	C	100	PASS	AC=672;AF=0.134185;AN=5008;NS=2504;DP=15659;EAS_AF=0.2946;AMR_AF=0.0576;AFR_AF=0.0575;EUR_AF=0.0577;SAS_AF=0.2055;AA=A|||;VT=SNP
16	14232390	rs4486904	T	C	100	PASS	AC=684;AF=0.136581;AN=5008;NS=2504;DP=16121;EAS_AF=0.2946;AMR_AF=0.0576;AFR_AF=0.0575;EUR_AF=0.0577;SAS_AF=0.2178;AA=T|||;VT=SNP
16	14232738	rs2867051	A	T	100	PASS	AC=611;AF=0.122005;AN=5008;NS=2504;DP=18123;EAS_AF=0.2937;AMR_AF=0.0533;AFR_AF=0.0144;EUR_AF=0.0577;SAS_AF=0.2055;AA=A|||;VT=SNP
16	14234818	rs57989611	T	C	100	PASS	AC=660;AF=0.131789;AN=5008;NS=2504;DP=21779;EAS_AF=0.2946;AMR_AF=0.0548;AFR_AF=0.0499;EUR_AF=0.0577;SAS_AF=0.2055;AA=T|||;VT=SNP
16	14235578	rs3752415	G	A	100	PASS	AC=1588;AF=0.317093;AN=5008;NS=2504;DP=18556;EAS_AF=0.2956;AMR_AF=0.134;AFR_AF=0.6626;EUR_AF=0.1024;SAS_AF=0.2229;AA=A|||;VT=SNP
16	14235949	rs9935889	A	G	100	PASS	AC=1584;AF=0.316294;AN=5008;NS=2504;DP=16417;EAS_AF=0.2956;AMR_AF=0.1297;AFR_AF=0.6626;EUR_AF=0.1024;SAS_AF=0.2219;AA=G|||;VT=SNP
16	14236352	rs9936251	A	G	100	PASS	AC=1585;AF=0.316494;AN=5008;NS=2504;DP=18728;EAS_AF=0.2956;AMR_AF=0.1297;AFR_AF=0.6626;EUR_AF=0.1024;SAS_AF=0.2229;AA=G|||;VT=SNP
16	14236353	rs79481665	C	T	100	PASS	AC=673;AF=0.134385;AN=5008;NS=2504;DP=18794;EAS_AF=0.2946;AMR_AF=0.0576;AFR_AF=0.0575;EUR_AF=0.0577;SAS_AF=0.2065;AA=C|||;VT=SNP
16	14237089	rs72785404	G	A	100	PASS	AC=664;AF=0.132588;AN=5008;NS=2504;DP=16001;EAS_AF=0.2857;AMR_AF=0.0576;AFR_AF=0.0575;EUR_AF=0.0577;SAS_AF=0.2065;AA=G|||;VT=SNP
16	14237978	rs9935670	G	A	100	PASS	AC=1575;AF=0.314497;AN=5008;NS=2504;DP=18119;EAS_AF=0.2867;AMR_AF=0.1297;AFR_AF=0.6626;EUR_AF=0.1024;SAS_AF=0.2219;AA=A|||;VT=SNP
16	14238114	rs9928733	T	C	100	PASS	AC=1304;AF=0.260383;AN=5008;NS=2504;DP=18183;EAS_AF=0.2956;AMR_AF=0.0908;AFR_AF=0.5083;EUR_AF=0.0606;SAS_AF=0.2147;AA=T|||;VT=SNP
16	14238139	rs9926565	A	G	100	PASS	AC=1304;AF=0.260383;AN=5008;NS=2504;DP=17557;EAS_AF=0.2946;AMR_AF=0.0908;AFR_AF=0.5091;EUR_AF=0.0606;SAS_AF=0.2147;AA=A|||;VT=SNP
16	14238774	rs13337521	C	G	100	PASS	AC=1308;AF=0.261182;AN=5008;NS=2504;DP=7996;EAS_AF=0.2867;AMR_AF=0.0908;AFR_AF=0.5083;EUR_AF=0.0616;SAS_AF=0.227;AA=C|||;VT=SNP
16	14239683	rs8059531	A	G	100	PASS	AC=1352;AF=0.269968;AN=5008;NS=2504;DP=21888;EAS_AF=0.2867;AMR_AF=0.0937;AFR_AF=0.5408;EUR_AF=0.0606;SAS_AF=0.227;AA=A|||;VT=SNP
16	14241166	rs72785407	A	C	100	PASS	AC=684;AF=0.136581;AN=5008;NS=2504;DP=17425;EAS_AF=0.2946;AMR_AF=0.0576;AFR_AF=0.0575;EUR_AF=0.0577;SAS_AF=0.2178;AA=A|||;VT=SNP
16	14242253	rs4781577	A	G	100	PASS	AC=1140;AF=0.227636;AN=5008;NS=2504;DP=18642;EAS_AF=0.2956;AMR_AF=0.1066;AFR_AF=0.3328;EUR_AF=0.0994;SAS_AF=0.2331;AA=A|||;VT=SNP
16	14243066	rs13339439	A	G	100	PASS	AC=1596;AF=0.31869;AN=5008;NS=2504;DP=19545;EAS_AF=0.2956;AMR_AF=0.1297;AFR_AF=0.6626;EUR_AF=0.1024;SAS_AF=0.2342;AA=G|||;VT=SNP
16	14243808	rs9932473	G	A	100	PASS	AC=1583;AF=0.316094;AN=5008;NS=2504;DP=20980;EAS_AF=0.2847;AMR_AF=0.1297;AFR_AF=0.6626;EUR_AF=0.1024;SAS_AF=0.2321;AA=A|||;VT=SNP
16	14245365	rs6498506	C	T	100	PASS	AC=1583;AF=0.316094;AN=5008;NS=2504;DP=17589;EAS_AF=0.2837;AMR_AF=0.1297;AFR_AF=0.6626;EUR_AF=0.1024;SAS_AF=0.2331;AA=T|||;VT=SNP
16	14246630	rs933198	T	C	100	PASS	AC=741;AF=0.147963;AN=5008;NS=2504;DP=15729;EAS_AF=0.2937;AMR_AF=0.1153;AFR_AF=0.0575;EUR_AF=0.0686;SAS_AF=0.2249;AA=T|||;VT=SNP
16	14248851	rs1003067	A	G	100	PASS	AC=1638;AF=0.327077;AN=5008;NS=2504;DP=18785;EAS_AF=0.2847;AMR_AF=0.183;AFR_AF=0.6626;EUR_AF=0.1133;SAS_AF=0.2393;AA=G|||;VT=SNP
16	14248926	rs4781578	A	T	100	PASS	AC=1132;AF=0.226038;AN=5008;NS=2504;DP=17406;EAS_AF=0.2927;AMR_AF=0.0793;AFR_AF=0.3843;EUR_AF=0.0606;SAS_AF=0.2178;AA=A|||;VT=SNP
16	14249098	rs4781579	A	G	100	PASS	AC=682;AF=0.136182;AN=5008;NS=2504;DP=16698;EAS_AF=0.2927;AMR_AF=0.0576;AFR_AF=0.0575;EUR_AF=0.0577;SAS_AF=0.2178;AA=A|||;VT=SNP
16	14249278	rs68105689	T	G	100	PASS	AC=1142;AF=0.228035;AN=5008;NS=2504;DP=16969;EAS_AF=0.2937;AMR_AF=0.1081;AFR_AF=0.3343;EUR_AF=0.0994;SAS_AF=0.2342;AA=T|||;VT=SNP
16	14249677	rs928968	A	G	100	PASS	AC=1589;AF=0.317292;AN=5008;NS=2504;DP=21411;EAS_AF=0.2877;AMR_AF=0.1297;AFR_AF=0.6634;EUR_AF=0.1024;SAS_AF=0.2342;AA=A|||;VT=SNP
16	14249940	rs762768	A	G	100	PASS	AC=1589;AF=0.317292;AN=5008;NS=2504;DP=21259;EAS_AF=0.2877;AMR_AF=0.1297;AFR_AF=0.6634;EUR_AF=0.1024;SAS_AF=0.2342;AA=G|||;VT=SNP
16	14249996	rs762769	C	G	100	PASS	AC=1590;AF=0.317492;AN=5008;NS=2504;DP=22559;EAS_AF=0.2877;AMR_AF=0.1311;AFR_AF=0.6634;EUR_AF=0.1024;SAS_AF=0.2342;AA=C|||;VT=SNP
16	14250915	rs4781580	T	C	100	PASS	AC=1598;AF=0.319089;AN=5008;NS=2504;DP=19117;EAS_AF=0.2966;AMR_AF=0.1297;AFR_AF=0.6634;EUR_AF=0.1024;SAS_AF=0.2342;AA=C|||;VT=SNP
16	14251303	rs1557519	T	C	100	PASS	AC=1916;AF=0.382588;AN=5008;NS=2504;DP=21411;EAS_AF=0.2966;AMR_AF=0.1455;AFR_AF=0.8941;EUR_AF=0.1044;SAS_AF=0.2342;AA=C|||;VT=SNP
16	14251359	rs1557520	A	C	100	PASS	AC=685;AF=0.136781;AN=5008;NS=2504;DP=20270;EAS_AF=0.2956;AMR_AF=0.0576;AFR_AF=0.0575;EUR_AF=0.0577;SAS_AF=0.2178;AA=A|||;VT=SNP
16	14252434	rs28699649	C	T	100	PASS	AC=1587;AF=0.316893;AN=5008;NS=2504;DP=17098;EAS_AF=0.2857;AMR_AF=0.1297;AFR_AF=0.6634;EUR_AF=0.1024;SAS_AF=0.2342;AA=T|||;VT=SNP
16	14253324	rs72785408	T	G	100	PASS	AC=683;AF=0.136382;AN=5008;NS=2504;DP=14857;EAS_AF=0.2937;AMR_AF=0.0576;AFR_AF=0.0575;EUR_AF=0.0577;SAS_AF=0.2178;AA=T|||;VT=SNP
```
