## Supplementary material for "Characterization of shared and ancestry-specific signals driving complex traits using multi-ancestry fine-mapping": mesusiecsinfo

```
*************************************************************

  Multiple Ancestry Sum of Single Effect Model (MESuSiE)          

   Visit http://www.xzlab.org/software.html For Update            

            (C) 2022 Boran Gao, Xiang Zhou                        

              GNU General Public License                          

*************************************************************
# Start data processing for sufficient statistics 
# Create MESuSiE object 
# Start data analysis 

# Data analysis is done, and now generates result 

Potential causal SNPs with PIP > 0.5:  chr16:28495107:C:T 

Credible sets for effects: 
$cs
$cs$L1
[1] 362

$cs$L2
  [1] 347 351 353 355 357 358 359 361 363 364 365 366 367 372 382 386 387 388
 [19] 391 392 394 395 397 401 402 406 407 408 409 411 413 414 421 423 425 426
 [37] 427 428 430 431 432 434 435 439 440 445 455 456 457 459 460 462 463 464
 [55] 465 466 467 468 470 471 472 473 476 477 482 483 484 486 488 489 490 492
 [73] 493 496 497 499 500 501 502 503 504 505 506 507 508 509 510 511 512 513
 [91] 514 515 516 517 518 519 520 521 522 523 524 525 526 527 579 588 590 593
[109] 594 595 596 600 601 602 604 607 610 617 622 623 624 625 626 628 629 633
[127] 634 635 637 668 669


$cs_category
       L1        L2 
"eur_afr"     "eur" 

$purity
   min.abs.corr mean.abs.corr median.abs.corr
L1      1.00000     1.0000000        1.000000
L2      0.61365     0.8842885        0.881064

$cs_index
[1] 1 2

$coverage
[1] 0.9996589 0.9505699

$requested_coverage
[1] 0.95


 Use MESuSiE_Plot() for visualization
# Total time used for the analysis: 0.07 mins
```
