## Supplementary material for "Characterization of shared and ancestry-specific signals driving complex traits using multi-ancestry fine-mapping": mesusieoutput

```
                 eur         afr      eur_afr
   [1,] 0.0003033060 0.000303306 0.0001011020
   [2,] 0.0003033060 0.000303306 0.0001011020
   [3,] 0.0003033060 0.000303306 0.0001011020
   [4,] 0.0003033060 0.000303306 0.0001011020
   [5,] 0.0003033060 0.000303306 0.0001011020
   [6,] 0.0003033060 0.000303306 0.0001011020
   [7,] 0.0003033060 0.000303306 0.0001011020
   [8,] 0.0003033060 0.000303306 0.0001011020
   [9,] 0.0003033060 0.000303306 0.0001011020
  [10,] 0.0003033060 0.000303306 0.0001011020
  [11,] 0.0003033060 0.000303306 0.0001011020
  [12,] 0.0003033060 0.000303306 0.0001011020
  [13,] 0.0003033060 0.000303306 0.0001011020
  [14,] 0.0003033060 0.000303306 0.0001011020
  [15,] 0.0003033060 0.000303306 0.0001011020
  [16,] 0.0003033060 0.000303306 0.0001011020
  [17,] 0.0003033060 0.000303306 0.0001011020
  [18,] 0.0003033060 0.000303306 0.0001011020
  [19,] 0.0003033060 0.000303306 0.0001011020
  [20,] 0.0003033060 0.000303306 0.0001011020
  [21,] 0.0003033060 0.000303306 0.0001011020
  [22,] 0.0003033060 0.000303306 0.0001011020
  [23,] 0.0003033060 0.000303306 0.0001011020
  [24,] 0.0003033060 0.000303306 0.0001011020
  [25,] 0.0003033060 0.000303306 0.0001011020
  [26,] 0.0003033060 0.000303306 0.0001011020
  [27,] 0.0003033060 0.000303306 0.0001011020
  [28,] 0.0003033060 0.000303306 0.0001011020
  [29,] 0.0003033060 0.000303306 0.0001011020
  [30,] 0.0003033060 0.000303306 0.0001011020
  [31,] 0.0003033060 0.000303306 0.0001011020
  [32,] 0.0003033060 0.000303306 0.0001011020
  [33,] 0.0003033060 0.000303306 0.0001011020
  [34,] 0.0003033060 0.000303306 0.0001011020
  [35,] 0.0003033060 0.000303306 0.0001011020
  [36,] 0.0003033060 0.000303306 0.0001011020
  [37,] 0.0003033060 0.000303306 0.0001011020
  [38,] 0.0003033060 0.000303306 0.0001011020
  [39,] 0.0003033060 0.000303306 0.0001011020
  [40,] 0.0003033060 0.000303306 0.0001011020
  [41,] 0.0003033060 0.000303306 0.0001011020
  [42,] 0.0003033060 0.000303306 0.0001011020
  [43,] 0.0003033060 0.000303306 0.0001011020
  [44,] 0.0003033060 0.000303306 0.0001011020
  [45,] 0.0003033060 0.000303306 0.0001011020
  [46,] 0.0003033060 0.000303306 0.0001011020
  [47,] 0.0003033060 0.000303306 0.0001011020
  [48,] 0.0003033060 0.000303306 0.0001011020
  [49,] 0.0003033060 0.000303306 0.0001011020
  [50,] 0.0003033060 0.000303306 0.0001011020
  [51,] 0.0003033060 0.000303306 0.0001011020
  [52,] 0.0003033060 0.000303306 0.0001011020
  [53,] 0.0003033060 0.000303306 0.0001011020
  [54,] 0.0003033060 0.000303306 0.0001011020
  [55,] 0.0003033060 0.000303306 0.0001011020
  [56,] 0.0003033060 0.000303306 0.0001011020
  [57,] 0.0003033060 0.000303306 0.0001011020
  [58,] 0.0003033060 0.000303306 0.0001011020
  [59,] 0.0003033060 0.000303306 0.0001011020
  [60,] 0.0003033060 0.000303306 0.0001011020
  [61,] 0.0003033060 0.000303306 0.0001011020
  [62,] 0.0003033060 0.000303306 0.0001011020
  [63,] 0.0003033060 0.000303306 0.0001011020
  [64,] 0.0003033060 0.000303306 0.0001011020
  [65,] 0.0003033060 0.000303306 0.0001011020
  [66,] 0.0003033060 0.000303306 0.0001011020
  [67,] 0.0003033060 0.000303306 0.0001011020
  [68,] 0.0003033060 0.000303306 0.0001011020
  [69,] 0.0003033060 0.000303306 0.0001011020
  [70,] 0.0003033060 0.000303306 0.0001011020
  [71,] 0.0003033060 0.000303306 0.0001011020
  [72,] 0.0003033060 0.000303306 0.0001011020
  [73,] 0.0003033060 0.000303306 0.0001011020
  [74,] 0.0003033060 0.000303306 0.0001011020
  [75,] 0.0003033060 0.000303306 0.0001011020
  [76,] 0.0003033060 0.000303306 0.0001011020
  [77,] 0.0003033060 0.000303306 0.0001011020
  [78,] 0.0003033060 0.000303306 0.0001011020
  [79,] 0.0003033060 0.000303306 0.0001011020
  [80,] 0.0003033060 0.000303306 0.0001011020
  [81,] 0.0003033060 0.000303306 0.0001011020
  [82,] 0.0003033060 0.000303306 0.0001011020
  [83,] 0.0003033060 0.000303306 0.0001011020
  [84,] 0.0003033060 0.000303306 0.0001011020
  [85,] 0.0003033060 0.000303306 0.0001011020
  [86,] 0.0003033060 0.000303306 0.0001011020
  [87,] 0.0003033060 0.000303306 0.0001011020
  [88,] 0.0003033060 0.000303306 0.0001011020
  [89,] 0.0003033060 0.000303306 0.0001011020
  [90,] 0.0003033060 0.000303306 0.0001011020
  [91,] 0.0003033060 0.000303306 0.0001011020
  [92,] 0.0003033060 0.000303306 0.0001011020
  [93,] 0.0003033060 0.000303306 0.0001011020
  [94,] 0.0003033060 0.000303306 0.0001011020
  [95,] 0.0003033060 0.000303306 0.0001011020
  [96,] 0.0003033060 0.000303306 0.0001011020
  [97,] 0.0003033060 0.000303306 0.0001011020
  [98,] 0.0003033060 0.000303306 0.0001011020
  [99,] 0.0003033060 0.000303306 0.0001011020
 [100,] 0.0003033060 0.000303306 0.0001011020
 [101,] 0.0003033060 0.000303306 0.0001011020
 [102,] 0.0003033060 0.000303306 0.0001011020
 [103,] 0.0003033060 0.000303306 0.0001011020
 [104,] 0.0003033060 0.000303306 0.0001011020
 [105,] 0.0003033060 0.000303306 0.0001011020
 [106,] 0.0003033060 0.000303306 0.0001011020
 [107,] 0.0003033060 0.000303306 0.0001011020
 [108,] 0.0003033060 0.000303306 0.0001011020
 [109,] 0.0003033060 0.000303306 0.0001011020
 [110,] 0.0003033060 0.000303306 0.0001011020
 [111,] 0.0003033060 0.000303306 0.0001011020
 [112,] 0.0003033060 0.000303306 0.0001011020
 [113,] 0.0003033060 0.000303306 0.0001011020
 [114,] 0.0003033060 0.000303306 0.0001011020
 [115,] 0.0003033060 0.000303306 0.0001011020
 [116,] 0.0003033060 0.000303306 0.0001011020
 [117,] 0.0003033060 0.000303306 0.0001011020
 [118,] 0.0003033060 0.000303306 0.0001011020
 [119,] 0.0003033060 0.000303306 0.0001011020
 [120,] 0.0003033060 0.000303306 0.0001011020
 [121,] 0.0003033060 0.000303306 0.0001011020
 [122,] 0.0003033060 0.000303306 0.0001011020
 [123,] 0.0003033060 0.000303306 0.0001011020
 [124,] 0.0003033060 0.000303306 0.0001011020
 [125,] 0.0003033060 0.000303306 0.0001011020
 [126,] 0.0003033060 0.000303306 0.0001011020
 [127,] 0.0003033060 0.000303306 0.0001011020
 [128,] 0.0003033060 0.000303306 0.0001011020
 [129,] 0.0003033060 0.000303306 0.0001011020
 [130,] 0.0003033060 0.000303306 0.0001011020
 [131,] 0.0003033060 0.000303306 0.0001011020
 [132,] 0.0003033060 0.000303306 0.0001011020
 [133,] 0.0003033060 0.000303306 0.0001011020
 [134,] 0.0003033060 0.000303306 0.0001011020
 [135,] 0.0003033060 0.000303306 0.0001011020
 [136,] 0.0003033060 0.000303306 0.0001011020
 [137,] 0.0003033060 0.000303306 0.0001011020
 [138,] 0.0003033060 0.000303306 0.0001011020
 [139,] 0.0003033060 0.000303306 0.0001011020
 [140,] 0.0003033060 0.000303306 0.0001011020
 [141,] 0.0003033060 0.000303306 0.0001011020
 [142,] 0.0003033060 0.000303306 0.0001011020
 [143,] 0.0003033060 0.000303306 0.0001011020
 [144,] 0.0003033060 0.000303306 0.0001011020
 [145,] 0.0003033060 0.000303306 0.0001011020
 [146,] 0.0003033060 0.000303306 0.0001011020
 [147,] 0.0003033060 0.000303306 0.0001011020
 [148,] 0.0003033060 0.000303306 0.0001011020
 [149,] 0.0003033060 0.000303306 0.0001011020
 [150,] 0.0003033060 0.000303306 0.0001011020
 [151,] 0.0003033060 0.000303306 0.0001011020
 [152,] 0.0003033060 0.000303306 0.0001011020
 [153,] 0.0003033060 0.000303306 0.0001011020
 [154,] 0.0003033060 0.000303306 0.0001011020
 [155,] 0.0003033060 0.000303306 0.0001011020
 [156,] 0.0003033060 0.000303306 0.0001011020
 [157,] 0.0003033060 0.000303306 0.0001011020
 [158,] 0.0003033060 0.000303306 0.0001011020
 [159,] 0.0003033060 0.000303306 0.0001011020
 [160,] 0.0003033060 0.000303306 0.0001011020
 [161,] 0.0003033060 0.000303306 0.0001011020
 [162,] 0.0003033060 0.000303306 0.0001011020
 [163,] 0.0003033060 0.000303306 0.0001011020
 [164,] 0.0003033060 0.000303306 0.0001011020
 [165,] 0.0003033060 0.000303306 0.0001011020
 [166,] 0.0003033060 0.000303306 0.0001011020
 [167,] 0.0003033060 0.000303306 0.0001011020
 [168,] 0.0003033060 0.000303306 0.0001011020
 [169,] 0.0003033060 0.000303306 0.0001011020
 [170,] 0.0003033060 0.000303306 0.0001011020
 [171,] 0.0003033060 0.000303306 0.0001011020
 [172,] 0.0003033060 0.000303306 0.0001011020
 [173,] 0.0003033060 0.000303306 0.0001011020
 [174,] 0.0003033060 0.000303306 0.0001011020
 [175,] 0.0003033060 0.000303306 0.0001011020
 [176,] 0.0003033060 0.000303306 0.0001011020
 [177,] 0.0003033060 0.000303306 0.0001011020
 [178,] 0.0003033060 0.000303306 0.0001011020
 [179,] 0.0003033060 0.000303306 0.0001011020
 [180,] 0.0003033060 0.000303306 0.0001011020
 [181,] 0.0003033060 0.000303306 0.0001011020
 [182,] 0.0003033060 0.000303306 0.0001011020
 [183,] 0.0003033060 0.000303306 0.0001011020
 [184,] 0.0003033060 0.000303306 0.0001011020
 [185,] 0.0003033060 0.000303306 0.0001011020
 [186,] 0.0003033060 0.000303306 0.0001011020
 [187,] 0.0003033060 0.000303306 0.0001011020
 [188,] 0.0003033060 0.000303306 0.0001011020
 [189,] 0.0003033060 0.000303306 0.0001011020
 [190,] 0.0003033060 0.000303306 0.0001011020
 [191,] 0.0003033060 0.000303306 0.0001011020
 [192,] 0.0003033060 0.000303306 0.0001011020
 [193,] 0.0003033060 0.000303306 0.0001011020
 [194,] 0.0003033060 0.000303306 0.0001011020
 [195,] 0.0003033060 0.000303306 0.0001011020
 [196,] 0.0003033060 0.000303306 0.0001011020
 [197,] 0.0003033060 0.000303306 0.0001011020
 [198,] 0.0003033060 0.000303306 0.0001011020
 [199,] 0.0003033060 0.000303306 0.0001011020
 [200,] 0.0003033060 0.000303306 0.0001011020
 [201,] 0.0003033060 0.000303306 0.0001011020
 [202,] 0.0003033060 0.000303306 0.0001011020
 [203,] 0.0003033060 0.000303306 0.0001011020
 [204,] 0.0003033060 0.000303306 0.0001011020
 [205,] 0.0003033060 0.000303306 0.0001011020
 [206,] 0.0003033060 0.000303306 0.0001011020
 [207,] 0.0003033060 0.000303306 0.0001011020
 [208,] 0.0003033060 0.000303306 0.0001011020
 [209,] 0.0003033060 0.000303306 0.0001011020
 [210,] 0.0003033060 0.000303306 0.0001011020
 [211,] 0.0003033060 0.000303306 0.0001011020
 [212,] 0.0003033060 0.000303306 0.0001011020
 [213,] 0.0003033060 0.000303306 0.0001011020
 [214,] 0.0003033060 0.000303306 0.0001011020
 [215,] 0.0003033060 0.000303306 0.0001011020
 [216,] 0.0003033060 0.000303306 0.0001011020
 [217,] 0.0003033060 0.000303306 0.0001011020
 [218,] 0.0003033060 0.000303306 0.0001011020
 [219,] 0.0003033060 0.000303306 0.0001011020
 [220,] 0.0003033060 0.000303306 0.0001011020
 [221,] 0.0003033060 0.000303306 0.0001011020
 [222,] 0.0003033060 0.000303306 0.0001011020
 [223,] 0.0003033060 0.000303306 0.0001011020
 [224,] 0.0003033060 0.000303306 0.0001011020
 [225,] 0.0003033060 0.000303306 0.0001011020
 [226,] 0.0003033060 0.000303306 0.0001011020
 [227,] 0.0003033060 0.000303306 0.0001011020
 [228,] 0.0003033060 0.000303306 0.0001011020
 [229,] 0.0003033060 0.000303306 0.0001011020
 [230,] 0.0003033060 0.000303306 0.0001011020
 [231,] 0.0003033060 0.000303306 0.0001011020
 [232,] 0.0003033060 0.000303306 0.0001011020
 [233,] 0.0003033060 0.000303306 0.0001011020
 [234,] 0.0003033060 0.000303306 0.0001011020
 [235,] 0.0003033060 0.000303306 0.0001011020
 [236,] 0.0003033060 0.000303306 0.0001011020
 [237,] 0.0003033060 0.000303306 0.0001011020
 [238,] 0.0003033060 0.000303306 0.0001011020
 [239,] 0.0003033060 0.000303306 0.0001011020
 [240,] 0.0003033060 0.000303306 0.0001011020
 [241,] 0.0003033060 0.000303306 0.0001011020
 [242,] 0.0003033060 0.000303306 0.0001011020
 [243,] 0.0003033060 0.000303306 0.0001011020
 [244,] 0.0003033060 0.000303306 0.0001011020
 [245,] 0.0003033060 0.000303306 0.0001011020
 [246,] 0.0003033060 0.000303306 0.0001011020
 [247,] 0.0003033060 0.000303306 0.0001011020
 [248,] 0.0003033060 0.000303306 0.0001011020
 [249,] 0.0003033060 0.000303306 0.0001011020
 [250,] 0.0003033060 0.000303306 0.0001011020
 [251,] 0.0003033060 0.000303306 0.0001011020
 [252,] 0.0003033060 0.000303306 0.0001011020
 [253,] 0.0003033060 0.000303306 0.0001011020
 [254,] 0.0003033060 0.000303306 0.0001011020
 [255,] 0.0003033060 0.000303306 0.0001011020
 [256,] 0.0003033060 0.000303306 0.0001011020
 [257,] 0.0003033060 0.000303306 0.0001011020
 [258,] 0.0003033060 0.000303306 0.0001011020
 [259,] 0.0003033060 0.000303306 0.0001011020
 [260,] 0.0003033060 0.000303306 0.0001011020
 [261,] 0.0003033060 0.000303306 0.0001011020
 [262,] 0.0003033060 0.000303306 0.0001011020
 [263,] 0.0003033060 0.000303306 0.0001011020
 [264,] 0.0003033060 0.000303306 0.0001011020
 [265,] 0.0003033060 0.000303306 0.0001011020
 [266,] 0.0003033060 0.000303306 0.0001011020
 [267,] 0.0003033060 0.000303306 0.0001011020
 [268,] 0.0003033060 0.000303306 0.0001011020
 [269,] 0.0003033060 0.000303306 0.0001011020
 [270,] 0.0003033060 0.000303306 0.0001011020
 [271,] 0.0003033060 0.000303306 0.0001011020
 [272,] 0.0003033060 0.000303306 0.0001011020
 [273,] 0.0003033060 0.000303306 0.0001011020
 [274,] 0.0003033060 0.000303306 0.0001011020
 [275,] 0.0003033060 0.000303306 0.0001011020
 [276,] 0.0003033060 0.000303306 0.0001011020
 [277,] 0.0003033060 0.000303306 0.0001011020
 [278,] 0.0003033060 0.000303306 0.0001011020
 [279,] 0.0003033060 0.000303306 0.0001011020
 [280,] 0.0003033060 0.000303306 0.0001011020
 [281,] 0.0003033060 0.000303306 0.0001011020
 [282,] 0.0003033060 0.000303306 0.0001011020
 [283,] 0.0003033060 0.000303306 0.0001011020
 [284,] 0.0003033060 0.000303306 0.0001011020
 [285,] 0.0003033060 0.000303306 0.0001011020
 [286,] 0.0003033060 0.000303306 0.0001011020
 [287,] 0.0003033060 0.000303306 0.0001011020
 [288,] 0.0003033060 0.000303306 0.0001011020
 [289,] 0.0003033060 0.000303306 0.0001011020
 [290,] 0.0003033060 0.000303306 0.0001011020
 [291,] 0.0003033060 0.000303306 0.0001011020
 [292,] 0.0003033060 0.000303306 0.0001011020
 [293,] 0.0003033060 0.000303306 0.0001011020
 [294,] 0.0003033060 0.000303306 0.0001011020
 [295,] 0.0003033060 0.000303306 0.0001011020
 [296,] 0.0003033060 0.000303306 0.0001011020
 [297,] 0.0003033060 0.000303306 0.0001011020
 [298,] 0.0003033060 0.000303306 0.0001011020
 [299,] 0.0003033060 0.000303306 0.0001011020
 [300,] 0.0003033060 0.000303306 0.0001011020
 [301,] 0.0003033060 0.000303306 0.0001011020
 [302,] 0.0003033060 0.000303306 0.0001011020
 [303,] 0.0003033060 0.000303306 0.0001011020
 [304,] 0.0003033060 0.000303306 0.0001011020
 [305,] 0.0003033060 0.000303306 0.0001011020
 [306,] 0.0003033060 0.000303306 0.0001011020
 [307,] 0.0003033060 0.000303306 0.0001011020
 [308,] 0.0003033060 0.000303306 0.0001011020
 [309,] 0.0003033060 0.000303306 0.0001011020
 [310,] 0.0003033060 0.000303306 0.0001011020
 [311,] 0.0003033060 0.000303306 0.0001011020
 [312,] 0.0003033060 0.000303306 0.0001011020
 [313,] 0.0003033060 0.000303306 0.0001011020
 [314,] 0.0003033060 0.000303306 0.0001011020
 [315,] 0.0003033060 0.000303306 0.0001011020
 [316,] 0.0003033060 0.000303306 0.0001011020
 [317,] 0.0003033060 0.000303306 0.0001011020
 [318,] 0.0003033060 0.000303306 0.0001011020
 [319,] 0.0003033060 0.000303306 0.0001011020
 [320,] 0.0003033060 0.000303306 0.0001011020
 [321,] 0.0003033060 0.000303306 0.0001011020
 [322,] 0.0003033060 0.000303306 0.0001011020
 [323,] 0.0003033060 0.000303306 0.0001011020
 [324,] 0.0003033060 0.000303306 0.0001011020
 [325,] 0.0003033060 0.000303306 0.0001011020
 [326,] 0.0003033060 0.000303306 0.0001011020
 [327,] 0.0003033060 0.000303306 0.0001011020
 [328,] 0.0003033060 0.000303306 0.0001011020
 [329,] 0.0003033060 0.000303306 0.0001011020
 [330,] 0.0003033060 0.000303306 0.0001011020
 [331,] 0.0003033060 0.000303306 0.0001011020
 [332,] 0.0003033060 0.000303306 0.0001011020
 [333,] 0.0003033060 0.000303306 0.0001011020
 [334,] 0.0003033060 0.000303306 0.0001011020
 [335,] 0.0003033060 0.000303306 0.0001011020
 [336,] 0.0003033060 0.000303306 0.0001011020
 [337,] 0.0003033060 0.000303306 0.0001011020
 [338,] 0.0003033060 0.000303306 0.0001011020
 [339,] 0.0003033060 0.000303306 0.0001011020
 [340,] 0.0003033060 0.000303306 0.0001011020
 [341,] 0.0005106376 0.000303306 0.0001474728
 [342,] 0.0003033060 0.000303306 0.0001011020
 [343,] 0.0003033060 0.000303306 0.0001011020
 [344,] 0.0003033060 0.000303306 0.0001011020
 [345,] 0.0005476852 0.000303306 0.0005097260
 [346,] 0.0003033060 0.000303306 0.0001011020
 [347,] 0.0020677768 0.000303306 0.0010969163
 [348,] 0.0003033060 0.000303306 0.0003778730
 [349,] 0.0003033060 0.000303306 0.0001011020
 [350,] 0.0003033060 0.000303306 0.0001011020
 [351,] 0.0344810088 0.000303306 0.0014566924
 [352,] 0.0003033060 0.000303306 0.0001011020
 [353,] 0.0053905003 0.000303306 0.0025372982
 [354,] 0.0003033060 0.000303306 0.0001011020
 [355,] 0.0021727966 0.000303306 0.0002084508
 [356,] 0.0003033060 0.000303306 0.0001011020
 [357,] 0.0027222743 0.000303306 0.0002257239
 [358,] 0.0041997550 0.000303306 0.0020638136
 [359,] 0.0066489930 0.000303306 0.0004247775
 [360,] 0.0003033060 0.000303306 0.0001011020
 [361,] 0.0049405922 0.000303306 0.0003093840
 [362,] 0.3851687540 0.000303306 0.6144901945
 [363,] 0.0015308925 0.000303306 0.0001593691
 [364,] 0.0011624172 0.000303306 0.0001011020
 [365,] 0.0012546761 0.000303306 0.0001071848
 [366,] 0.0007090928 0.000303306 0.0010062305
 [367,] 0.0018186353 0.000303306 0.0012301676
 [368,] 0.0003033060 0.000303306 0.0003170909
 [369,] 0.0003033060 0.000303306 0.0001011020
 [370,] 0.0003033060 0.000303306 0.0001011020
 [371,] 0.0003033060 0.000303306 0.0001011020
 [372,] 0.0308375123 0.000303306 0.0339539838
 [373,] 0.0003033060 0.000303306 0.0001011020
 [374,] 0.0003033060 0.000303306 0.0001011020
 [375,] 0.0003033060 0.000303306 0.0001011020
 [376,] 0.0003033060 0.000303306 0.0002797217
 [377,] 0.0003033060 0.000303306 0.0001011020
 [378,] 0.0003033060 0.000303306 0.0001011020
 [379,] 0.0003033060 0.000303306 0.0001011020
 [380,] 0.0003033060 0.000303306 0.0001011020
 [381,] 0.0003033060 0.000303306 0.0001011020
 [382,] 0.0214215755 0.000303306 0.0036465469
 [383,] 0.0003033060 0.000303306 0.0001011020
 [384,] 0.0003033060 0.000303306 0.0001011020
 [385,] 0.0003033060 0.000303306 0.0001011020
 [386,] 0.0010918756 0.000303306 0.0007270095
 [387,] 0.0323756879 0.000303306 0.0148202354
 [388,] 0.0399631423 0.000303306 0.0225892822
 [389,] 0.0003033060 0.000303306 0.0001011020
 [390,] 0.0003033060 0.000303306 0.0001011020
 [391,] 0.0357621783 0.000303306 0.0147610501
 [392,] 0.0011141773 0.000303306 0.0008353145
 [393,] 0.0003033060 0.000303306 0.0001011020
 [394,] 0.0033260254 0.000303306 0.0024312405
 [395,] 0.0012990980 0.000303306 0.0011846448
 [396,] 0.0003033060 0.000303306 0.0001011020
 [397,] 0.0015194159 0.000303306 0.0008617080
 [398,] 0.0009435946 0.000303306 0.0001011020
 [399,] 0.0009897836 0.000303306 0.0001011020
 [400,] 0.0003033060 0.000303306 0.0001011020
 [401,] 0.0089081625 0.000303306 0.0053053046
 [402,] 0.0017121903 0.000303306 0.0009994952
 [403,] 0.0003033060 0.000303306 0.0001011020
 [404,] 0.0011399396 0.000303306 0.0001011020
 [405,] 0.0003033060 0.000303306 0.0001011020
 [406,] 0.0138846430 0.000303306 0.0078574670
 [407,] 0.0013451416 0.000303306 0.0013387088
 [408,] 0.0071035583 0.000303306 0.0041498530
 [409,] 0.0131230299 0.000303306 0.0082725955
 [410,] 0.0003033060 0.000303306 0.0001011020
 [411,] 0.0027438997 0.000303306 0.0018492779
 [412,] 0.0003033060 0.000303306 0.0001011020
 [413,] 0.0021402962 0.000303306 0.0011244199
 [414,] 0.0015703956 0.000303306 0.0001569477
 [415,] 0.0003033060 0.000303306 0.0001011020
 [416,] 0.0003033060 0.000303306 0.0001011020
 [417,] 0.0003033060 0.000303306 0.0001011020
 [418,] 0.0003033060 0.000303306 0.0002822158
 [419,] 0.0003033060 0.000303306 0.0001011020
 [420,] 0.0003033060 0.000303306 0.0001011020
 [421,] 0.0017600324 0.000303306 0.0003649513
 [422,] 0.0003033060 0.000303306 0.0001011020
 [423,] 0.0018919586 0.000303306 0.0010422524
 [424,] 0.0003033060 0.000303306 0.0002103831
 [425,] 0.0012523277 0.000303306 0.0001202523
 [426,] 0.0020605210 0.000303306 0.0004091393
 [427,] 0.0017139313 0.000303306 0.0009185142
 [428,] 0.0013303265 0.000303306 0.0001011020
 [429,] 0.0003033060 0.000303306 0.0001011020
 [430,] 0.0019428060 0.000303306 0.0010197195
 [431,] 0.0017354261 0.000303306 0.0009084931
 [432,] 0.0017264238 0.000303306 0.0009201261
 [433,] 0.0003033060 0.000303306 0.0001011020
 [434,] 0.0016594695 0.000303306 0.0004329713
 [435,] 0.0017268235 0.000303306 0.0006346366
 [436,] 0.0003033060 0.000303306 0.0001011020
 [437,] 0.0003033060 0.000303306 0.0001433638
 [438,] 0.0003033060 0.000303306 0.0001011020
 [439,] 0.0025210963 0.000303306 0.0010714013
 [440,] 0.0017733925 0.000303306 0.0001068795
 [441,] 0.0003033060 0.000303306 0.0001011020
 [442,] 0.0003033060 0.000303306 0.0001011020
 [443,] 0.0003033060 0.000303306 0.0001011020
 [444,] 0.0003033060 0.000303306 0.0001011020
 [445,] 0.0017884427 0.000303306 0.0007903434
 [446,] 0.0003033060 0.000303306 0.0001011020
 [447,] 0.0003033060 0.000303306 0.0001011020
 [448,] 0.0003033060 0.000303306 0.0001011020
 [449,] 0.0003033060 0.000303306 0.0001011020
 [450,] 0.0003040441 0.000303306 0.0001549953
 [451,] 0.0003033060 0.000303306 0.0001011020
 [452,] 0.0003033060 0.000303306 0.0001011020
 [453,] 0.0003033060 0.000303306 0.0001011020
 [454,] 0.0003033060 0.000303306 0.0002122777
 [455,] 0.0017105664 0.000303306 0.0015242692
 [456,] 0.0016235410 0.000303306 0.0014273700
 [457,] 0.0039103605 0.000303306 0.0024010519
 [458,] 0.0003033060 0.000303306 0.0001011020
 [459,] 0.0081779735 0.000303306 0.0050889025
 [460,] 0.0049113752 0.000303306 0.0030207189
 [461,] 0.0003033060 0.000303306 0.0001011020
 [462,] 0.0061867740 0.000303306 0.0024412655
 [463,] 0.0067660578 0.000303306 0.0044863855
 [464,] 0.0024190377 0.000303306 0.0013506624
 [465,] 0.0023912127 0.000303306 0.0013757447
 [466,] 0.0073984102 0.000303306 0.0046892700
 [467,] 0.0024569935 0.000303306 0.0012468473
 [468,] 0.0024431997 0.000303306 0.0021976146
 [469,] 0.0003033060 0.000303306 0.0001011020
 [470,] 0.0073876931 0.000303306 0.0048734266
 [471,] 0.0025257868 0.000303306 0.0014188681
 [472,] 0.0073785029 0.000303306 0.0046590083
 [473,] 0.0215893515 0.000303306 0.0117321923
 [474,] 0.0003033060 0.000303306 0.0001011020
 [475,] 0.0003033060 0.000303306 0.0001011020
 [476,] 0.0070662294 0.000303306 0.0044238692
 [477,] 0.0024956537 0.000303306 0.0013620043
 [478,] 0.0003033060 0.000303306 0.0001011020
 [479,] 0.0003033060 0.000303306 0.0001011020
 [480,] 0.0003033060 0.000303306 0.0001011020
 [481,] 0.0003033060 0.000303306 0.0001011020
 [482,] 0.0026926293 0.000303306 0.0014020943
 [483,] 0.0033443746 0.000303306 0.0005048610
 [484,] 0.0025433282 0.000303306 0.0012982312
 [485,] 0.0003485914 0.000303306 0.0002981581
 [486,] 0.0117726630 0.000303306 0.0069261941
 [487,] 0.0003033060 0.000303306 0.0001011020
 [488,] 0.0041254161 0.000303306 0.0024909686
 [489,] 0.0027705029 0.000303306 0.0014316552
 [490,] 0.0016804084 0.000303306 0.0005536791
 [491,] 0.0003033060 0.000303306 0.0001011020
 [492,] 0.0079485031 0.000303306 0.0049674751
 [493,] 0.0026381783 0.000303306 0.0014959609
 [494,] 0.0003033060 0.000303306 0.0001011020
 [495,] 0.0009625447 0.000303306 0.0001011020
 [496,] 0.0024220553 0.000303306 0.0014313243
 [497,] 0.0039029332 0.000303306 0.0065236874
 [498,] 0.0003033060 0.000303306 0.0001011020
 [499,] 0.0037756708 0.000303306 0.0058027512
 [500,] 0.0040877757 0.000303306 0.0042499332
 [501,] 0.0034085916 0.000303306 0.0032946575
 [502,] 0.0069280289 0.000303306 0.0063920617
 [503,] 0.0027124627 0.000303306 0.0028322739
 [504,] 0.0032664471 0.000303306 0.0029644431
 [505,] 0.0033749253 0.000303306 0.0030482126
 [506,] 0.0020296949 0.000303306 0.0016708558
 [507,] 0.0030386063 0.000303306 0.0024534007
 [508,] 0.0033342371 0.000303306 0.0032578004
 [509,] 0.0026340170 0.000303306 0.0024388709
 [510,] 0.0032826977 0.000303306 0.0032552318
 [511,] 0.0032697772 0.000303306 0.0031529595
 [512,] 0.0036033341 0.000303306 0.0035767357
 [513,] 0.0030640929 0.000303306 0.0026240939
 [514,] 0.0040141894 0.000303306 0.0034867709
 [515,] 0.0026262510 0.000303306 0.0025521906
 [516,] 0.0018987849 0.000303306 0.0018328817
 [517,] 0.0020765486 0.000303306 0.0022469484
 [518,] 0.0031709400 0.000303306 0.0028387746
 [519,] 0.0101831775 0.000303306 0.0082039187
 [520,] 0.0094754636 0.000303306 0.0098926181
 [521,] 0.0038477532 0.000303306 0.0044615766
 [522,] 0.0007326787 0.000303306 0.0006409123
 [523,] 0.0031060296 0.000303306 0.0028751165
 [524,] 0.0018268006 0.000303306 0.0009609979
 [525,] 0.0036139611 0.000303306 0.0040753614
 [526,] 0.0027589834 0.000303306 0.0025917611
 [527,] 0.0011876236 0.000303306 0.0005448188
 [528,] 0.0003033060 0.000303306 0.0001011020
 [529,] 0.0003033060 0.000303306 0.0001011020
 [530,] 0.0003033060 0.000303306 0.0001011020
 [531,] 0.0003033060 0.000303306 0.0001011020
 [532,] 0.0003033060 0.000303306 0.0001011020
 [533,] 0.0003033060 0.000303306 0.0001011020
 [534,] 0.0003033060 0.000303306 0.0001011020
 [535,] 0.0003033060 0.000303306 0.0001011020
 [536,] 0.0003033060 0.000303306 0.0001011020
 [537,] 0.0003033060 0.000303306 0.0001011020
 [538,] 0.0003033060 0.000303306 0.0001011020
 [539,] 0.0003292355 0.000303306 0.0002793213
 [540,] 0.0003033060 0.000303306 0.0001011020
 [541,] 0.0003033060 0.000303306 0.0001011020
 [542,] 0.0003033060 0.000303306 0.0001011020
 [543,] 0.0003033060 0.000303306 0.0001011020
 [544,] 0.0003033060 0.000303306 0.0001011020
 [545,] 0.0003033060 0.000303306 0.0001011020
 [546,] 0.0003033060 0.000303306 0.0001011020
 [547,] 0.0004115212 0.000303306 0.0001011020
 [548,] 0.0003033060 0.000303306 0.0001011020
 [549,] 0.0003033060 0.000303306 0.0001011020
 [550,] 0.0003033060 0.000303306 0.0001011020
 [551,] 0.0003033060 0.000303306 0.0001011020
 [552,] 0.0003033060 0.000303306 0.0001011020
 [553,] 0.0003033060 0.000303306 0.0001011020
 [554,] 0.0003033060 0.000303306 0.0001011020
 [555,] 0.0004149543 0.000303306 0.0001011020
 [556,] 0.0003033060 0.000303306 0.0001011020
 [557,] 0.0003033060 0.000303306 0.0001011020
 [558,] 0.0003033060 0.000303306 0.0001011020
 [559,] 0.0003033060 0.000303306 0.0001011020
 [560,] 0.0003033060 0.000303306 0.0001011020
 [561,] 0.0003033060 0.000303306 0.0001011020
 [562,] 0.0003033060 0.000303306 0.0001011020
 [563,] 0.0003033060 0.000303306 0.0001011020
 [564,] 0.0003033060 0.000303306 0.0001011020
 [565,] 0.0003033060 0.000303306 0.0001011020
 [566,] 0.0003033060 0.000303306 0.0004363897
 [567,] 0.0003033060 0.000303306 0.0001011020
 [568,] 0.0003033060 0.000303306 0.0004051873
 [569,] 0.0003033060 0.000303306 0.0004444474
 [570,] 0.0003033060 0.000303306 0.0004281737
 [571,] 0.0003033060 0.000303306 0.0001011020
 [572,] 0.0003033060 0.000303306 0.0002007267
 [573,] 0.0003033060 0.000303306 0.0001011020
 [574,] 0.0003033060 0.000303306 0.0004300765
 [575,] 0.0003033060 0.000303306 0.0004477025
 [576,] 0.0003033060 0.000303306 0.0004477214
 [577,] 0.0003033060 0.000303306 0.0003915621
 [578,] 0.0003033060 0.000303306 0.0001315162
 [579,] 0.0003033060 0.000303306 0.0010719685
 [580,] 0.0003033060 0.000303306 0.0001487146
 [581,] 0.0003033060 0.000303306 0.0007567610
 [582,] 0.0003033060 0.000303306 0.0007114262
 [583,] 0.0003033060 0.000303306 0.0001011020
 [584,] 0.0003033060 0.000303306 0.0009324013
 [585,] 0.0003033060 0.000303306 0.0007623754
 [586,] 0.0003033060 0.000303306 0.0008154470
 [587,] 0.0003033060 0.000303306 0.0008275710
 [588,] 0.0003033060 0.000303306 0.0009496583
 [589,] 0.0003033060 0.000303306 0.0009167005
 [590,] 0.0003033060 0.000303306 0.0009712632
 [591,] 0.0003033060 0.000303306 0.0001566779
 [592,] 0.0003033060 0.000303306 0.0009194966
 [593,] 0.0003033060 0.000303306 0.0010230977
 [594,] 0.0003036040 0.000303306 0.0009749078
 [595,] 0.0003188619 0.000303306 0.0010431146
 [596,] 0.0003395089 0.000303306 0.0010950984
 [597,] 0.0003033060 0.000303306 0.0001011020
 [598,] 0.0003033060 0.000303306 0.0009360685
 [599,] 0.0003033060 0.000303306 0.0008922466
 [600,] 0.0003033060 0.000303306 0.0010450230
 [601,] 0.0003033060 0.000303306 0.0009423146
 [602,] 0.0003033060 0.000303306 0.0010379488
 [603,] 0.0003033060 0.000303306 0.0008795106
 [604,] 0.0036547143 0.000303306 0.0152601493
 [605,] 0.0003033060 0.000303306 0.0002164540
 [606,] 0.0003033060 0.000303306 0.0001011020
 [607,] 0.0003580254 0.000303306 0.0012870489
 [608,] 0.0003033060 0.000303306 0.0001011020
 [609,] 0.0003033060 0.000303306 0.0001011020
 [610,] 0.0003033060 0.000303306 0.0009680174
 [611,] 0.0003033060 0.000303306 0.0005461709
 [612,] 0.0003033060 0.000303306 0.0009137896
 [613,] 0.0003033060 0.000303306 0.0001911534
 [614,] 0.0003033060 0.000303306 0.0002567258
 [615,] 0.0003033060 0.000303306 0.0008476742
 [616,] 0.0003033060 0.000303306 0.0009048973
 [617,] 0.0003033060 0.000303306 0.0010831098
 [618,] 0.0003033060 0.000303306 0.0002301618
 [619,] 0.0003033060 0.000303306 0.0009409607
 [620,] 0.0003033060 0.000303306 0.0001011020
 [621,] 0.0003033060 0.000303306 0.0001011020
 [622,] 0.0003033060 0.000303306 0.0009402381
 [623,] 0.0003033060 0.000303306 0.0009784545
 [624,] 0.0003033060 0.000303306 0.0010115778
 [625,] 0.0003033060 0.000303306 0.0010456327
 [626,] 0.0003033060 0.000303306 0.0009654769
 [627,] 0.0003033060 0.000303306 0.0001011020
 [628,] 0.0003102985 0.000303306 0.0011598131
 [629,] 0.0003033060 0.000303306 0.0010246154
 [630,] 0.0003033060 0.000303306 0.0001011020
 [631,] 0.0003033060 0.000303306 0.0001549043
 [632,] 0.0003033060 0.000303306 0.0001708098
 [633,] 0.0003191390 0.000303306 0.0009597273
 [634,] 0.0003112926 0.000303306 0.0010910540
 [635,] 0.0003212265 0.000303306 0.0012228880
 [636,] 0.0003033060 0.000303306 0.0001011020
 [637,] 0.0004033658 0.000303306 0.0012037689
 [638,] 0.0003033060 0.000303306 0.0001609416
 [639,] 0.0003033060 0.000303306 0.0001616873
 [640,] 0.0003033060 0.000303306 0.0001677559
 [641,] 0.0003033060 0.000303306 0.0001531371
 [642,] 0.0003033060 0.000303306 0.0001011020
 [643,] 0.0003033060 0.000303306 0.0001011020
 [644,] 0.0003033060 0.000303306 0.0001011020
 [645,] 0.0003033060 0.000303306 0.0001011020
 [646,] 0.0003033060 0.000303306 0.0001011020
 [647,] 0.0003033060 0.000303306 0.0001011020
 [648,] 0.0003033060 0.000303306 0.0001011020
 [649,] 0.0003033060 0.000303306 0.0001823872
 [650,] 0.0003033060 0.000303306 0.0002825323
 [651,] 0.0003033060 0.000303306 0.0001011020
 [652,] 0.0003033060 0.000303306 0.0001011020
 [653,] 0.0003033060 0.000303306 0.0001011020
 [654,] 0.0003033060 0.000303306 0.0001011020
 [655,] 0.0003033060 0.000303306 0.0001011020
 [656,] 0.0003033060 0.000303306 0.0001011020
 [657,] 0.0003033060 0.000303306 0.0001011020
 [658,] 0.0003033060 0.000303306 0.0001011020
 [659,] 0.0003033060 0.000303306 0.0003849811
 [660,] 0.0003033060 0.000303306 0.0001011020
 [661,] 0.0003033060 0.000303306 0.0001011020
 [662,] 0.0003033060 0.000303306 0.0001011020
 [663,] 0.0003596349 0.000303306 0.0001746133
 [664,] 0.0003033060 0.000303306 0.0001011020
 [665,] 0.0004082330 0.000303306 0.0002022186
 [666,] 0.0003033060 0.000303306 0.0001011020
 [667,] 0.0003033060 0.000303306 0.0001011020
 [668,] 0.0011708505 0.000303306 0.0001011020
 [669,] 0.0014284829 0.000303306 0.0007352679
 [670,] 0.0003033060 0.000303306 0.0001011020
 [671,] 0.0003033060 0.000303306 0.0001011020
 [672,] 0.0003033060 0.000303306 0.0001011020
 [673,] 0.0003033060 0.000303306 0.0001011020
 [674,] 0.0003033060 0.000303306 0.0001253132
 [675,] 0.0003033060 0.000303306 0.0001011020
 [676,] 0.0003033060 0.000303306 0.0001011020
 [677,] 0.0003033060 0.000303306 0.0001011020
 [678,] 0.0003033060 0.000303306 0.0001011020
 [679,] 0.0003033060 0.000303306 0.0001011020
 [680,] 0.0003033060 0.000303306 0.0001011020
 [681,] 0.0003033060 0.000303306 0.0001011020
 [682,] 0.0003033060 0.000303306 0.0001011020
 [683,] 0.0003033060 0.000303306 0.0001011020
 [684,] 0.0003033060 0.000303306 0.0001011020
 [685,] 0.0003033060 0.000303306 0.0001011020
 [686,] 0.0003033060 0.000303306 0.0001011020
 [687,] 0.0003033060 0.000303306 0.0001011020
 [688,] 0.0003033060 0.000303306 0.0001011020
 [689,] 0.0003033060 0.000303306 0.0001011020
 [690,] 0.0003033060 0.000303306 0.0001011020
 [691,] 0.0003033060 0.000303306 0.0001011020
 [692,] 0.0003033060 0.000303306 0.0001011020
 [693,] 0.0003033060 0.000303306 0.0001011020
 [694,] 0.0003033060 0.000303306 0.0001011020
 [695,] 0.0003033060 0.000303306 0.0001011020
 [696,] 0.0003033060 0.000303306 0.0001011020
 [697,] 0.0003033060 0.000303306 0.0001011020
 [698,] 0.0003033060 0.000303306 0.0001011020
 [699,] 0.0003033060 0.000303306 0.0001011020
 [700,] 0.0003033060 0.000303306 0.0001011020
 [701,] 0.0003033060 0.000303306 0.0001011020
 [702,] 0.0003033060 0.000303306 0.0001011020
 [703,] 0.0003033060 0.000303306 0.0001011020
 [704,] 0.0003033060 0.000303306 0.0001011020
 [705,] 0.0003033060 0.000303306 0.0001011020
 [706,] 0.0003033060 0.000303306 0.0001011020
 [707,] 0.0003033060 0.000303306 0.0001011020
 [708,] 0.0003033060 0.000303306 0.0001011020
 [709,] 0.0003033060 0.000303306 0.0001011020
 [710,] 0.0003033060 0.000303306 0.0001011020
 [711,] 0.0003033060 0.000303306 0.0001011020
 [712,] 0.0003033060 0.000303306 0.0001011020
 [713,] 0.0003033060 0.000303306 0.0001011020
 [714,] 0.0003033060 0.000303306 0.0001011020
 [715,] 0.0003033060 0.000303306 0.0001011020
 [716,] 0.0003033060 0.000303306 0.0001011020
 [717,] 0.0003033060 0.000303306 0.0001011020
 [718,] 0.0003033060 0.000303306 0.0001011020
 [719,] 0.0003033060 0.000303306 0.0001011020
 [720,] 0.0003033060 0.000303306 0.0001011020
 [721,] 0.0003033060 0.000303306 0.0001011020
 [722,] 0.0003033060 0.000303306 0.0001011020
 [723,] 0.0003033060 0.000303306 0.0001011020
 [724,] 0.0003033060 0.000303306 0.0001011020
 [725,] 0.0003033060 0.000303306 0.0001011020
 [726,] 0.0003033060 0.000303306 0.0001011020
 [727,] 0.0003033060 0.000303306 0.0001011020
 [728,] 0.0003033060 0.000303306 0.0001011020
 [729,] 0.0003033060 0.000303306 0.0001011020
 [730,] 0.0003033060 0.000303306 0.0001011020
 [731,] 0.0003033060 0.000303306 0.0001011020
 [732,] 0.0003033060 0.000303306 0.0001011020
 [733,] 0.0003033060 0.000303306 0.0001011020
 [734,] 0.0003033060 0.000303306 0.0001011020
 [735,] 0.0003033060 0.000303306 0.0001011020
 [736,] 0.0003033060 0.000303306 0.0001011020
 [737,] 0.0003033060 0.000303306 0.0001011020
 [738,] 0.0003033060 0.000303306 0.0001011020
 [739,] 0.0003033060 0.000303306 0.0001011020
 [740,] 0.0003033060 0.000303306 0.0001011020
 [741,] 0.0003033060 0.000303306 0.0001011020
 [742,] 0.0003033060 0.000303306 0.0001011020
 [743,] 0.0003033060 0.000303306 0.0001011020
 [744,] 0.0003033060 0.000303306 0.0001011020
 [745,] 0.0003033060 0.000303306 0.0001011020
 [746,] 0.0003033060 0.000303306 0.0001011020
 [747,] 0.0003033060 0.000303306 0.0001011020
 [748,] 0.0003033060 0.000303306 0.0001011020
 [749,] 0.0003033060 0.000303306 0.0001011020
 [750,] 0.0003033061 0.000303306 0.0001011020
 [751,] 0.0003033060 0.000303306 0.0001011020
 [752,] 0.0003033060 0.000303306 0.0001011020
 [753,] 0.0003033060 0.000303306 0.0001011020
 [754,] 0.0003033060 0.000303306 0.0001011020
 [755,] 0.0003033060 0.000303306 0.0001011020
 [756,] 0.0003033060 0.000303306 0.0001011020
 [757,] 0.0003033060 0.000303306 0.0001011020
 [758,] 0.0003033061 0.000303306 0.0001011020
 [759,] 0.0003033060 0.000303306 0.0001011020
 [760,] 0.0003033061 0.000303306 0.0001011020
 [761,] 0.0003033060 0.000303306 0.0001011020
 [762,] 0.0003033060 0.000303306 0.0001011020
 [763,] 0.0003033061 0.000303306 0.0001011020
 [764,] 0.0003033060 0.000303306 0.0001011020
 [765,] 0.0003033060 0.000303306 0.0001011020
 [766,] 0.0003033060 0.000303306 0.0001011020
 [767,] 0.0003033060 0.000303306 0.0001011020
 [768,] 0.0003033061 0.000303306 0.0001011020
 [769,] 0.0003033060 0.000303306 0.0001011020
 [770,] 0.0003033060 0.000303306 0.0001011020
 [771,] 0.0003033060 0.000303306 0.0001011020
 [772,] 0.0003033060 0.000303306 0.0001011020
 [773,] 0.0003033060 0.000303306 0.0001011020
 [774,] 0.0003033061 0.000303306 0.0001011020
 [775,] 0.0003033060 0.000303306 0.0001011020
 [776,] 0.0003033061 0.000303306 0.0001011020
 [777,] 0.0003033060 0.000303306 0.0001011020
 [778,] 0.0003033061 0.000303306 0.0001011020
 [779,] 0.0003033060 0.000303306 0.0001011020
 [780,] 0.0003033060 0.000303306 0.0001011020
 [781,] 0.0003033061 0.000303306 0.0001011020
 [782,] 0.0003033061 0.000303306 0.0001011020
 [783,] 0.0003033060 0.000303306 0.0001011020
 [784,] 0.0003033061 0.000303306 0.0001011020
 [785,] 0.0003033060 0.000303306 0.0001011020
 [786,] 0.0003033060 0.000303306 0.0001011020
 [787,] 0.0003033060 0.000303306 0.0001011020
 [788,] 0.0003033060 0.000303306 0.0001011020
 [789,] 0.0003033060 0.000303306 0.0001011020
 [790,] 0.0003033060 0.000303306 0.0001011020
 [791,] 0.0003033060 0.000303306 0.0001011020
 [792,] 0.0003033061 0.000303306 0.0001011020
 [793,] 0.0003033060 0.000303306 0.0001011020
 [794,] 0.0003033060 0.000303306 0.0001011020
 [795,] 0.0003033060 0.000303306 0.0001011020
 [796,] 0.0003033060 0.000303306 0.0001011020
 [797,] 0.0003033060 0.000303306 0.0001011020
 [798,] 0.0003033061 0.000303306 0.0001011020
 [799,] 0.0003033060 0.000303306 0.0001011020
 [800,] 0.0003033061 0.000303306 0.0001011020
 [801,] 0.0003033060 0.000303306 0.0001011020
 [802,] 0.0003033060 0.000303306 0.0001011020
 [803,] 0.0003033060 0.000303306 0.0001011020
 [804,] 0.0003033060 0.000303306 0.0001011020
 [805,] 0.0003033060 0.000303306 0.0001011020
 [806,] 0.0003033060 0.000303306 0.0001011020
 [807,] 0.0003033060 0.000303306 0.0001011020
 [808,] 0.0003033060 0.000303306 0.0001011020
 [809,] 0.0003033060 0.000303306 0.0001011020
 [810,] 0.0003033060 0.000303306 0.0001011020
 [811,] 0.0003033060 0.000303306 0.0001011020
 [812,] 0.0003033060 0.000303306 0.0001011020
 [813,] 0.0003033060 0.000303306 0.0001011020
 [814,] 0.0003033061 0.000303306 0.0001011020
 [815,] 0.0003033061 0.000303306 0.0001011020
 [816,] 0.0003033060 0.000303306 0.0001011020
 [817,] 0.0003033060 0.000303306 0.0001011020
 [818,] 0.0003033061 0.000303306 0.0001011020
 [819,] 0.0003033060 0.000303306 0.0001011020
 [820,] 0.0003033061 0.000303306 0.0001011020
 [821,] 0.0003033060 0.000303306 0.0001011020
 [822,] 0.0003033060 0.000303306 0.0001011020
 [823,] 0.0003033060 0.000303306 0.0001011020
 [824,] 0.0003033060 0.000303306 0.0001011020
 [825,] 0.0003033060 0.000303306 0.0001011020
 [826,] 0.0003033060 0.000303306 0.0001011020
 [827,] 0.0003033060 0.000303306 0.0001011020
 [828,] 0.0003033060 0.000303306 0.0001011020
 [829,] 0.0003033060 0.000303306 0.0001011020
 [830,] 0.0003033060 0.000303306 0.0001011020
 [831,] 0.0003033060 0.000303306 0.0001011020
 [832,] 0.0003033060 0.000303306 0.0001011020
 [833,] 0.0003033060 0.000303306 0.0001011020
 [834,] 0.0003033060 0.000303306 0.0001011020
 [835,] 0.0003033060 0.000303306 0.0001011020
 [836,] 0.0003033060 0.000303306 0.0001011020
 [837,] 0.0003033060 0.000303306 0.0001011020
 [838,] 0.0003033060 0.000303306 0.0001011020
 [839,] 0.0003033060 0.000303306 0.0001011020
 [840,] 0.0003033060 0.000303306 0.0001011020
 [841,] 0.0003033060 0.000303306 0.0001011020
 [842,] 0.0003033060 0.000303306 0.0001011020
 [843,] 0.0003033060 0.000303306 0.0001011020
 [844,] 0.0003033060 0.000303306 0.0001011020
 [845,] 0.0003033060 0.000303306 0.0001011020
 [846,] 0.0003033060 0.000303306 0.0001011020
 [847,] 0.0003033060 0.000303306 0.0001011020
 [848,] 0.0003033061 0.000303306 0.0001011020
 [849,] 0.0003033060 0.000303306 0.0001011020
 [850,] 0.0003033060 0.000303306 0.0001011020
 [851,] 0.0003033060 0.000303306 0.0001011020
 [852,] 0.0003033060 0.000303306 0.0001011020
 [853,] 0.0003033060 0.000303306 0.0001011020
 [854,] 0.0003033060 0.000303306 0.0001011020
 [855,] 0.0003033060 0.000303306 0.0001011020
 [856,] 0.0003033060 0.000303306 0.0001011020
 [857,] 0.0003033060 0.000303306 0.0001011020
 [858,] 0.0003033060 0.000303306 0.0001011020
 [859,] 0.0003033060 0.000303306 0.0001011020
 [860,] 0.0003033060 0.000303306 0.0001011020
 [861,] 0.0003033060 0.000303306 0.0001011020
 [862,] 0.0003033060 0.000303306 0.0001011020
 [863,] 0.0003033060 0.000303306 0.0001011020
 [864,] 0.0003033060 0.000303306 0.0001011020
 [865,] 0.0003033060 0.000303306 0.0001011020
 [866,] 0.0003033060 0.000303306 0.0001011020
 [867,] 0.0003033060 0.000303306 0.0001011020
 [868,] 0.0003033060 0.000303306 0.0001011020
 [869,] 0.0003033060 0.000303306 0.0001011020
 [870,] 0.0003033060 0.000303306 0.0001011020
 [871,] 0.0003033061 0.000303306 0.0001011020
 [872,] 0.0003033061 0.000303306 0.0001011020
 [873,] 0.0003033061 0.000303306 0.0001011020
 [874,] 0.0003033060 0.000303306 0.0001011020
 [875,] 0.0003033061 0.000303306 0.0001011020
 [876,] 0.0003033061 0.000303306 0.0001011020
 [877,] 0.0003033061 0.000303306 0.0001011020
 [878,] 0.0003033061 0.000303306 0.0001011020
 [879,] 0.0003033060 0.000303306 0.0001011020
 [880,] 0.0003033061 0.000303306 0.0001011020
 [881,] 0.0003033061 0.000303306 0.0001011020
 [882,] 0.0003033060 0.000303306 0.0001011020
 [883,] 0.0003033060 0.000303306 0.0001011020
 [884,] 0.0003033060 0.000303306 0.0001011020
 [885,] 0.0003033060 0.000303306 0.0001011020
 [886,] 0.0003033060 0.000303306 0.0001011020
 [887,] 0.0003033060 0.000303306 0.0001011020
 [888,] 0.0003033060 0.000303306 0.0001011020
 [889,] 0.0003033060 0.000303306 0.0001011020
 [890,] 0.0003033060 0.000303306 0.0001011020
 [891,] 0.0003033060 0.000303306 0.0001011020
 [892,] 0.0003033060 0.000303306 0.0001011020
 [893,] 0.0003033060 0.000303306 0.0001011020
 [894,] 0.0003033060 0.000303306 0.0001011020
 [895,] 0.0003033060 0.000303306 0.0001011020
 [896,] 0.0003033060 0.000303306 0.0001011020
 [897,] 0.0003033060 0.000303306 0.0001011020
 [898,] 0.0003033060 0.000303306 0.0001011020
 [899,] 0.0003033060 0.000303306 0.0001011020
 [900,] 0.0003033060 0.000303306 0.0001011020
 [901,] 0.0003033060 0.000303306 0.0001011020
 [902,] 0.0003033060 0.000303306 0.0001011020
 [903,] 0.0003033061 0.000303306 0.0001011020
 [904,] 0.0003033060 0.000303306 0.0001011020
 [905,] 0.0003033061 0.000303306 0.0001011020
 [906,] 0.0003033061 0.000303306 0.0001011020
 [907,] 0.0003033061 0.000303306 0.0001011020
 [908,] 0.0003033060 0.000303306 0.0001011020
 [909,] 0.0003033061 0.000303306 0.0001011020
 [910,] 0.0003033061 0.000303306 0.0001011020
 [911,] 0.0003033061 0.000303306 0.0001011020
 [912,] 0.0003033060 0.000303306 0.0001011020
 [913,] 0.0003033061 0.000303306 0.0001011020
 [914,] 0.0003033060 0.000303306 0.0001011020
 [915,] 0.0003033061 0.000303306 0.0001011020
 [916,] 0.0003033060 0.000303306 0.0001011020
 [917,] 0.0003033060 0.000303306 0.0001011020
 [918,] 0.0003033061 0.000303306 0.0001011020
 [919,] 0.0003033060 0.000303306 0.0001011020
 [920,] 0.0003033060 0.000303306 0.0001011020
 [921,] 0.0003033060 0.000303306 0.0001011020
 [922,] 0.0003033060 0.000303306 0.0001011020
 [923,] 0.0003033060 0.000303306 0.0001011020
 [924,] 0.0003033060 0.000303306 0.0001011020
 [925,] 0.0003033060 0.000303306 0.0001011020
 [926,] 0.0003033060 0.000303306 0.0001011020
 [927,] 0.0003033060 0.000303306 0.0001011020
 [928,] 0.0003033061 0.000303306 0.0001011020
 [929,] 0.0003033060 0.000303306 0.0001011020
 [930,] 0.0003033061 0.000303306 0.0001011020
 [931,] 0.0003033060 0.000303306 0.0001011020
 [932,] 0.0003033060 0.000303306 0.0001011020
 [933,] 0.0003033061 0.000303306 0.0001011020
 [934,] 0.0003033060 0.000303306 0.0001011020
 [935,] 0.0003033060 0.000303306 0.0001011020
 [936,] 0.0003033060 0.000303306 0.0001011020
 [937,] 0.0003033060 0.000303306 0.0001011020
 [938,] 0.0003033060 0.000303306 0.0001011020
 [939,] 0.0003033060 0.000303306 0.0001011020
 [940,] 0.0003033060 0.000303306 0.0001011020
 [941,] 0.0003033060 0.000303306 0.0001011020
 [942,] 0.0003033061 0.000303306 0.0001011020
 [943,] 0.0003033060 0.000303306 0.0001011020
 [944,] 0.0003033061 0.000303306 0.0001011020
 [945,] 0.0003033061 0.000303306 0.0001011020
 [946,] 0.0003033060 0.000303306 0.0001011020
 [947,] 0.0003033060 0.000303306 0.0001011020
 [948,] 0.0003033060 0.000303306 0.0001011020
 [949,] 0.0003033060 0.000303306 0.0001011020
 [950,] 0.0003033061 0.000303306 0.0001011020
 [951,] 0.0003033060 0.000303306 0.0001011020
 [952,] 0.0003033060 0.000303306 0.0001011020
 [953,] 0.0003033060 0.000303306 0.0001011020
 [954,] 0.0003033060 0.000303306 0.0001011020
 [955,] 0.0003033060 0.000303306 0.0001011020
 [956,] 0.0003033060 0.000303306 0.0001011020
 [957,] 0.0003033060 0.000303306 0.0001011020
 [958,] 0.0003033061 0.000303306 0.0001011020
 [959,] 0.0003033060 0.000303306 0.0001011020
 [960,] 0.0003033060 0.000303306 0.0001011020
 [961,] 0.0003033061 0.000303306 0.0001011020
 [962,] 0.0003033060 0.000303306 0.0001011020
 [963,] 0.0003033060 0.000303306 0.0001011020
 [964,] 0.0003033060 0.000303306 0.0001011020
 [965,] 0.0003033060 0.000303306 0.0001011020
 [966,] 0.0003033061 0.000303306 0.0001011020
 [967,] 0.0003033060 0.000303306 0.0001011020
 [968,] 0.0003033060 0.000303306 0.0001011020
 [969,] 0.0003033060 0.000303306 0.0001011020
 [970,] 0.0003033060 0.000303306 0.0001011020
 [971,] 0.0003033060 0.000303306 0.0001011020
 [972,] 0.0003033060 0.000303306 0.0001011020
 [973,] 0.0003033060 0.000303306 0.0001011020
 [974,] 0.0003033061 0.000303306 0.0001011020
 [975,] 0.0003033060 0.000303306 0.0001011020
 [976,] 0.0003033060 0.000303306 0.0001011020
 [977,] 0.0003033060 0.000303306 0.0001011020
 [978,] 0.0003033060 0.000303306 0.0001011020
 [979,] 0.0003033060 0.000303306 0.0001011020
 [980,] 0.0003033060 0.000303306 0.0001011020
 [981,] 0.0003033061 0.000303306 0.0001011020
 [982,] 0.0003033061 0.000303306 0.0001011020
 [983,] 0.0003033060 0.000303306 0.0001011020
 [984,] 0.0003033060 0.000303306 0.0001011020
 [985,] 0.0003033061 0.000303306 0.0001011020
 [986,] 0.0003033061 0.000303306 0.0001011020
 [987,] 0.0003033061 0.000303306 0.0001011020
 [988,] 0.0003033060 0.000303306 0.0001011020
 [989,] 0.0003033061 0.000303306 0.0001011020
 [990,] 0.0003033061 0.000303306 0.0001011020
 [991,] 0.0003033061 0.000303306 0.0001011020
 [992,] 0.0003033060 0.000303306 0.0001011020
 [993,] 0.0003033060 0.000303306 0.0001011020
 [994,] 0.0003033061 0.000303306 0.0001011020
 [995,] 0.0003033061 0.000303306 0.0001011020
 [996,] 0.0003033060 0.000303306 0.0001011020
 [997,] 0.0003033061 0.000303306 0.0001011020
 [998,] 0.0003033061 0.000303306 0.0001011020
 [999,] 0.0003033061 0.000303306 0.0001011020
[1000,] 0.0003033060 0.000303306 0.0001011020
[1001,] 0.0003033060 0.000303306 0.0001011020
[1002,] 0.0003033060 0.000303306 0.0001011020
[1003,] 0.0003033060 0.000303306 0.0001011020
[1004,] 0.0003033060 0.000303306 0.0001011020
[1005,] 0.0003033060 0.000303306 0.0001011020
[1006,] 0.0003033060 0.000303306 0.0001011020
[1007,] 0.0003033061 0.000303306 0.0001011020
[1008,] 0.0003033060 0.000303306 0.0001011020
[1009,] 0.0003033060 0.000303306 0.0001011020
[1010,] 0.0003033060 0.000303306 0.0001011020
[1011,] 0.0003033060 0.000303306 0.0001011020
[1012,] 0.0003033061 0.000303306 0.0001011020
[1013,] 0.0003033060 0.000303306 0.0001011020
[1014,] 0.0003033060 0.000303306 0.0001011020
[1015,] 0.0003033060 0.000303306 0.0001011020
[1016,] 0.0003033060 0.000303306 0.0001011020
[1017,] 0.0003033060 0.000303306 0.0001011020
[1018,] 0.0003033060 0.000303306 0.0001011020
[1019,] 0.0003033060 0.000303306 0.0001011020
[1020,] 0.0003033060 0.000303306 0.0001011020
[1021,] 0.0003033060 0.000303306 0.0001011020
[1022,] 0.0003033060 0.000303306 0.0001011020
[1023,] 0.0003033060 0.000303306 0.0001011020
[1024,] 0.0003033060 0.000303306 0.0001011020
[1025,] 0.0003033060 0.000303306 0.0001011020
[1026,] 0.0003033060 0.000303306 0.0001011020
[1027,] 0.0003033060 0.000303306 0.0001011020
[1028,] 0.0003033060 0.000303306 0.0001011020
[1029,] 0.0003033060 0.000303306 0.0001011020
[1030,] 0.0003033060 0.000303306 0.0001011020
[1031,] 0.0003033060 0.000303306 0.0001011020
[1032,] 0.0003033060 0.000303306 0.0001011020
[1033,] 0.0003033060 0.000303306 0.0001011020
[1034,] 0.0003033060 0.000303306 0.0001011020
[1035,] 0.0003033060 0.000303306 0.0001011020
[1036,] 0.0003033060 0.000303306 0.0001011020
[1037,] 0.0003033061 0.000303306 0.0001011020
[1038,] 0.0003033060 0.000303306 0.0001011020
[1039,] 0.0003033060 0.000303306 0.0001011020
[1040,] 0.0003033060 0.000303306 0.0001011020
[1041,] 0.0003033060 0.000303306 0.0001011020
[1042,] 0.0003033060 0.000303306 0.0001011020
[1043,] 0.0003033060 0.000303306 0.0001011020
[1044,] 0.0003033060 0.000303306 0.0001011020
[1045,] 0.0003033060 0.000303306 0.0001011020
[1046,] 0.0003033060 0.000303306 0.0001011020
[1047,] 0.0003033060 0.000303306 0.0001011020
[1048,] 0.0003033060 0.000303306 0.0001011020
[1049,] 0.0003033061 0.000303306 0.0001011020
[1050,] 0.0003033060 0.000303306 0.0001011020
[1051,] 0.0003033060 0.000303306 0.0001011020
[1052,] 0.0003033060 0.000303306 0.0001011020
[1053,] 0.0003033060 0.000303306 0.0001011020
[1054,] 0.0003033060 0.000303306 0.0001011020
[1055,] 0.0003033060 0.000303306 0.0001011020
[1056,] 0.0003033060 0.000303306 0.0001011020
[1057,] 0.0003033060 0.000303306 0.0001011020
[1058,] 0.0003033060 0.000303306 0.0001011020
[1059,] 0.0003033060 0.000303306 0.0001011020
[1060,] 0.0003033060 0.000303306 0.0001011020
[1061,] 0.0003033060 0.000303306 0.0001011020
[1062,] 0.0003033060 0.000303306 0.0001011020
[1063,] 0.0003033060 0.000303306 0.0001011020
[1064,] 0.0003033060 0.000303306 0.0001011020
[1065,] 0.0003033060 0.000303306 0.0001011020
[1066,] 0.0003033060 0.000303306 0.0001011020
[1067,] 0.0003033060 0.000303306 0.0001011020
[1068,] 0.0003033060 0.000303306 0.0001011020
[1069,] 0.0003033060 0.000303306 0.0001011020
[1070,] 0.0003033060 0.000303306 0.0001011020
[1071,] 0.0003033060 0.000303306 0.0001011020
[1072,] 0.0003033060 0.000303306 0.0001011020
[1073,] 0.0003033060 0.000303306 0.0001011020
[1074,] 0.0003033060 0.000303306 0.0001011020
[1075,] 0.0003033060 0.000303306 0.0001011020
[1076,] 0.0003033060 0.000303306 0.0001011020
[1077,] 0.0003033060 0.000303306 0.0001011020
[1078,] 0.0003033060 0.000303306 0.0001011020
[1079,] 0.0003033060 0.000303306 0.0001011020
[1080,] 0.0003033060 0.000303306 0.0001011020
[1081,] 0.0003033060 0.000303306 0.0001011020
[1082,] 0.0003033060 0.000303306 0.0001011020
[1083,] 0.0003033060 0.000303306 0.0001011020
[1084,] 0.0003033060 0.000303306 0.0001011020
[1085,] 0.0003033060 0.000303306 0.0001011020
[1086,] 0.0003033060 0.000303306 0.0001011020
[1087,] 0.0003033060 0.000303306 0.0001011020
[1088,] 0.0003033060 0.000303306 0.0001011020
[1089,] 0.0003033060 0.000303306 0.0001011020
[1090,] 0.0003033060 0.000303306 0.0001011020
[1091,] 0.0003033060 0.000303306 0.0001011020
[1092,] 0.0003033060 0.000303306 0.0001011020
[1093,] 0.0003033060 0.000303306 0.0001011020
[1094,] 0.0003033060 0.000303306 0.0001011020
[1095,] 0.0003033060 0.000303306 0.0001011020
[1096,] 0.0003033060 0.000303306 0.0001011020
[1097,] 0.0003033060 0.000303306 0.0001011020
[1098,] 0.0003033060 0.000303306 0.0001011020
[1099,] 0.0003033060 0.000303306 0.0001011020
[1100,] 0.0003033060 0.000303306 0.0001011020
[1101,] 0.0003033060 0.000303306 0.0001011020
[1102,] 0.0003033060 0.000303306 0.0001011020
[1103,] 0.0003033060 0.000303306 0.0001011020
[1104,] 0.0003033060 0.000303306 0.0001011020
[1105,] 0.0003033060 0.000303306 0.0001011020
[1106,] 0.0003033060 0.000303306 0.0001011020
[1107,] 0.0003033060 0.000303306 0.0001011020
[1108,] 0.0003033060 0.000303306 0.0001011020
[1109,] 0.0003033060 0.000303306 0.0001011020
[1110,] 0.0003033060 0.000303306 0.0001011020
[1111,] 0.0003033060 0.000303306 0.0001011020
[1112,] 0.0003033060 0.000303306 0.0001011020
[1113,] 0.0003033060 0.000303306 0.0001011020
[1114,] 0.0003033060 0.000303306 0.0001011020
[1115,] 0.0003033060 0.000303306 0.0001011020
[1116,] 0.0003033060 0.000303306 0.0001011020
[1117,] 0.0003033060 0.000303306 0.0001011020
[1118,] 0.0003033060 0.000303306 0.0001011020
[1119,] 0.0003033060 0.000303306 0.0001011020
[1120,] 0.0003033060 0.000303306 0.0001011020
[1121,] 0.0003033060 0.000303306 0.0001011020
[1122,] 0.0003033060 0.000303306 0.0001011020
[1123,] 0.0003033060 0.000303306 0.0001011020
[1124,] 0.0003033060 0.000303306 0.0001011020
[1125,] 0.0003033060 0.000303306 0.0001011020
[1126,] 0.0003033060 0.000303306 0.0001011020
[1127,] 0.0003033060 0.000303306 0.0001011020
[1128,] 0.0003033060 0.000303306 0.0001011020
[1129,] 0.0003033060 0.000303306 0.0001011020
[1130,] 0.0003033060 0.000303306 0.0001011020
[1131,] 0.0003033060 0.000303306 0.0001011020
[1132,] 0.0003033060 0.000303306 0.0001011020
[1133,] 0.0003033060 0.000303306 0.0001011020
[1134,] 0.0003033060 0.000303306 0.0001011020
[1135,] 0.0003033060 0.000303306 0.0001011020
[1136,] 0.0003033060 0.000303306 0.0001011020
[1137,] 0.0003033060 0.000303306 0.0001011020
[1138,] 0.0003033060 0.000303306 0.0001011020
[1139,] 0.0003033060 0.000303306 0.0001011020
[1140,] 0.0003033060 0.000303306 0.0001011020
[1141,] 0.0003033060 0.000303306 0.0001011020
[1142,] 0.0003033060 0.000303306 0.0001011020
[1143,] 0.0003033060 0.000303306 0.0001011020
[1144,] 0.0003033060 0.000303306 0.0001011020
[1145,] 0.0003033060 0.000303306 0.0001011020
[1146,] 0.0003033060 0.000303306 0.0001011020
[1147,] 0.0003033060 0.000303306 0.0001011020
[1148,] 0.0003033060 0.000303306 0.0001011020
[1149,] 0.0003033060 0.000303306 0.0001011020
[1150,] 0.0003033060 0.000303306 0.0001011020
[1151,] 0.0003033060 0.000303306 0.0001011020
[1152,] 0.0003033060 0.000303306 0.0001011020
[1153,] 0.0003033060 0.000303306 0.0001011020
[1154,] 0.0003033060 0.000303306 0.0001011020
[1155,] 0.0003033060 0.000303306 0.0001011020
[1156,] 0.0003033060 0.000303306 0.0001011020
[1157,] 0.0003033060 0.000303306 0.0001011020
[1158,] 0.0003033060 0.000303306 0.0001011020
[1159,] 0.0003033060 0.000303306 0.0001011020
[1160,] 0.0003033060 0.000303306 0.0001011020
[1161,] 0.0003033060 0.000303306 0.0001011020
[1162,] 0.0003033060 0.000303306 0.0001011020
[1163,] 0.0003033060 0.000303306 0.0001011020
[1164,] 0.0003033060 0.000303306 0.0001011020
[1165,] 0.0003033060 0.000303306 0.0001011020
[1166,] 0.0003033060 0.000303306 0.0001011020
[1167,] 0.0003033060 0.000303306 0.0001011020
[1168,] 0.0003033060 0.000303306 0.0001011020
[1169,] 0.0003033060 0.000303306 0.0001011020
[1170,] 0.0003033060 0.000303306 0.0001011020
[1171,] 0.0003033060 0.000303306 0.0001011020
[1172,] 0.0003033060 0.000303306 0.0001011020
[1173,] 0.0003033060 0.000303306 0.0001011020
[1174,] 0.0003033060 0.000303306 0.0001011020
[1175,] 0.0003033060 0.000303306 0.0001011020
[1176,] 0.0003033060 0.000303306 0.0001011020
[1177,] 0.0003033060 0.000303306 0.0001011020
[1178,] 0.0003033060 0.000303306 0.0001011020
[1179,] 0.0003033060 0.000303306 0.0001011020
[1180,] 0.0003033060 0.000303306 0.0001011020
[1181,] 0.0003033060 0.000303306 0.0001011020
[1182,] 0.0003033060 0.000303306 0.0001011020
[1183,] 0.0003033060 0.000303306 0.0001011020
[1184,] 0.0003033060 0.000303306 0.0001011020
[1185,] 0.0003033060 0.000303306 0.0001011020
[1186,] 0.0003033060 0.000303306 0.0001011020
[1187,] 0.0003033060 0.000303306 0.0001011020
[1188,] 0.0003033060 0.000303306 0.0001011020
[1189,] 0.0003033060 0.000303306 0.0001011020
[1190,] 0.0003033060 0.000303306 0.0001011020
[1191,] 0.0003033060 0.000303306 0.0001011020
[1192,] 0.0003033060 0.000303306 0.0001011020
[1193,] 0.0003033060 0.000303306 0.0001011020
[1194,] 0.0003033060 0.000303306 0.0001011020
[1195,] 0.0003033060 0.000303306 0.0001011020
[1196,] 0.0003033060 0.000303306 0.0001011020
[1197,] 0.0003033060 0.000303306 0.0001011020
[1198,] 0.0003033060 0.000303306 0.0001011020
[1199,] 0.0003033060 0.000303306 0.0001011020
[1200,] 0.0003033060 0.000303306 0.0001011020
[1201,] 0.0003033060 0.000303306 0.0001011020
[1202,] 0.0003033060 0.000303306 0.0001011020
[1203,] 0.0003033060 0.000303306 0.0001011020
[1204,] 0.0003033060 0.000303306 0.0001011020
[1205,] 0.0003033060 0.000303306 0.0001011020
[1206,] 0.0003033060 0.000303306 0.0001011020
[1207,] 0.0003033060 0.000303306 0.0001011020
[1208,] 0.0003033060 0.000303306 0.0001011020
[1209,] 0.0003033060 0.000303306 0.0001011020
[1210,] 0.0003033060 0.000303306 0.0001011020
[1211,] 0.0003033060 0.000303306 0.0001011020
[1212,] 0.0003033060 0.000303306 0.0001011020
[1213,] 0.0003033060 0.000303306 0.0001011020
[1214,] 0.0003033060 0.000303306 0.0001011020
[1215,] 0.0003033060 0.000303306 0.0001011020
[1216,] 0.0003033060 0.000303306 0.0001011020
[1217,] 0.0003033060 0.000303306 0.0001011020
[1218,] 0.0003033060 0.000303306 0.0001011020
[1219,] 0.0003033060 0.000303306 0.0001011020
[1220,] 0.0003033060 0.000303306 0.0001011020
[1221,] 0.0003033060 0.000303306 0.0001011020
[1222,] 0.0003033060 0.000303306 0.0001011020
[1223,] 0.0003033060 0.000303306 0.0001011020
[1224,] 0.0003033060 0.000303306 0.0001011020
[1225,] 0.0003033060 0.000303306 0.0001011020
[1226,] 0.0003033060 0.000303306 0.0001011020
[1227,] 0.0003033060 0.000303306 0.0001011020
[1228,] 0.0003033060 0.000303306 0.0001011020
[1229,] 0.0003033060 0.000303306 0.0001011020
[1230,] 0.0003033060 0.000303306 0.0001011020
[1231,] 0.0003033060 0.000303306 0.0001011020
[1232,] 0.0003033060 0.000303306 0.0001011020
[1233,] 0.0003033060 0.000303306 0.0001011020
[1234,] 0.0003033060 0.000303306 0.0001011020
[1235,] 0.0003033060 0.000303306 0.0001011020
[1236,] 0.0003033060 0.000303306 0.0001011020
[1237,] 0.0003033060 0.000303306 0.0001011020
[1238,] 0.0003033060 0.000303306 0.0001011020
[1239,] 0.0003033060 0.000303306 0.0001011020
[1240,] 0.0003033060 0.000303306 0.0001011020
[1241,] 0.0003033060 0.000303306 0.0001011020
[1242,] 0.0003033060 0.000303306 0.0001011020
[1243,] 0.0003033060 0.000303306 0.0001011020
[1244,] 0.0003033060 0.000303306 0.0001011020
[1245,] 0.0003033060 0.000303306 0.0001011020
[1246,] 0.0003033060 0.000303306 0.0001011020
[1247,] 0.0003033060 0.000303306 0.0001011020
[1248,] 0.0003033060 0.000303306 0.0001011020
[1249,] 0.0003033060 0.000303306 0.0001011020
[1250,] 0.0003033060 0.000303306 0.0001011020
[1251,] 0.0003033060 0.000303306 0.0001011020
[1252,] 0.0003033060 0.000303306 0.0001011020
[1253,] 0.0003033060 0.000303306 0.0001011020
[1254,] 0.0003033060 0.000303306 0.0001011020
[1255,] 0.0003033060 0.000303306 0.0001011020
[1256,] 0.0003033060 0.000303306 0.0001011020
[1257,] 0.0003033060 0.000303306 0.0001011020
[1258,] 0.0003033060 0.000303306 0.0001011020
[1259,] 0.0003033060 0.000303306 0.0001011020
[1260,] 0.0003033060 0.000303306 0.0001011020
[1261,] 0.0003033060 0.000303306 0.0001011020
[1262,] 0.0003033060 0.000303306 0.0001011020
[1263,] 0.0003033060 0.000303306 0.0001011020
[1264,] 0.0003033060 0.000303306 0.0001011020
[1265,] 0.0003033060 0.000303306 0.0001011020
[1266,] 0.0003033060 0.000303306 0.0001011020
[1267,] 0.0003033060 0.000303306 0.0001011020
[1268,] 0.0003033060 0.000303306 0.0001011020
[1269,] 0.0003033060 0.000303306 0.0001011020
[1270,] 0.0003033060 0.000303306 0.0001011020
[1271,] 0.0003033060 0.000303306 0.0001011020
[1272,] 0.0003033060 0.000303306 0.0001011020
[1273,] 0.0003033060 0.000303306 0.0001011020
[1274,] 0.0003033060 0.000303306 0.0001011020
[1275,] 0.0003033060 0.000303306 0.0001011020
[1276,] 0.0003033060 0.000303306 0.0001011020
[1277,] 0.0003033060 0.000303306 0.0001011020
[1278,] 0.0003033060 0.000303306 0.0001011020
[1279,] 0.0003033060 0.000303306 0.0001011020
[1280,] 0.0003033060 0.000303306 0.0001011020
[1281,] 0.0003033060 0.000303306 0.0001011020
[1282,] 0.0003033060 0.000303306 0.0001011020
[1283,] 0.0003033060 0.000303306 0.0001011020
[1284,] 0.0003033060 0.000303306 0.0001011020
[1285,] 0.0003033060 0.000303306 0.0001011020
[1286,] 0.0003033060 0.000303306 0.0001011020
[1287,] 0.0003033060 0.000303306 0.0001011020
[1288,] 0.0003033060 0.000303306 0.0001011020
[1289,] 0.0003033060 0.000303306 0.0001011020
[1290,] 0.0003033060 0.000303306 0.0001011020
[1291,] 0.0003033060 0.000303306 0.0001011020
[1292,] 0.0003033060 0.000303306 0.0001011020
[1293,] 0.0003033060 0.000303306 0.0001011020
[1294,] 0.0003033060 0.000303306 0.0001011020
[1295,] 0.0003033060 0.000303306 0.0001011020
[1296,] 0.0003033060 0.000303306 0.0001011020
[1297,] 0.0003033060 0.000303306 0.0001011020
[1298,] 0.0003033060 0.000303306 0.0001011020
[1299,] 0.0003033060 0.000303306 0.0001011020
[1300,] 0.0003033060 0.000303306 0.0001011020
[1301,] 0.0003033060 0.000303306 0.0001011020
[1302,] 0.0003033060 0.000303306 0.0001011020
[1303,] 0.0003033060 0.000303306 0.0001011020
[1304,] 0.0003033060 0.000303306 0.0001011020
[1305,] 0.0003033060 0.000303306 0.0001011020
[1306,] 0.0003033060 0.000303306 0.0001011020
[1307,] 0.0003033060 0.000303306 0.0001011020
[1308,] 0.0003033060 0.000303306 0.0001011020
[1309,] 0.0003033060 0.000303306 0.0001011020
[1310,] 0.0003033060 0.000303306 0.0001011020
[1311,] 0.0003033060 0.000303306 0.0001011020
[1312,] 0.0003033060 0.000303306 0.0001011020
[1313,] 0.0003033060 0.000303306 0.0001011020
[1314,] 0.0003033060 0.000303306 0.0001011020
[1315,] 0.0003033060 0.000303306 0.0001011020
[1316,] 0.0003033060 0.000303306 0.0001011020
[1317,] 0.0003033060 0.000303306 0.0001011020
[1318,] 0.0003033060 0.000303306 0.0001011020
[1319,] 0.0003033060 0.000303306 0.0001011020
[1320,] 0.0003033060 0.000303306 0.0001011020
[1321,] 0.0003033060 0.000303306 0.0001011020
[1322,] 0.0003033060 0.000303306 0.0001011020
[1323,] 0.0003033060 0.000303306 0.0001011020
[1324,] 0.0003033060 0.000303306 0.0001011020
[1325,] 0.0003033060 0.000303306 0.0001011020
[1326,] 0.0003033060 0.000303306 0.0001011020
[1327,] 0.0003033060 0.000303306 0.0001011020
[1328,] 0.0003033060 0.000303306 0.0001011020
[1329,] 0.0003033060 0.000303306 0.0001011020
[1330,] 0.0003033060 0.000303306 0.0001011020
[1331,] 0.0003033060 0.000303306 0.0001011020
[1332,] 0.0003033060 0.000303306 0.0001011020
[1333,] 0.0003033060 0.000303306 0.0001011020
[1334,] 0.0003033060 0.000303306 0.0001011020
[1335,] 0.0003033060 0.000303306 0.0001011020
[1336,] 0.0003033060 0.000303306 0.0001011020
[1337,] 0.0003033060 0.000303306 0.0001011020
[1338,] 0.0003033060 0.000303306 0.0001011020
[1339,] 0.0003033060 0.000303306 0.0001011020
[1340,] 0.0003033060 0.000303306 0.0001011020
[1341,] 0.0003033060 0.000303306 0.0001011020
[1342,] 0.0003033060 0.000303306 0.0001011020
[1343,] 0.0003033060 0.000303306 0.0001011020
[1344,] 0.0003033060 0.000303306 0.0001011020
[1345,] 0.0003033060 0.000303306 0.0001011020
[1346,] 0.0003033060 0.000303306 0.0001011020
[1347,] 0.0003033060 0.000303306 0.0001011020
[1348,] 0.0003033060 0.000303306 0.0001011020
[1349,] 0.0003033060 0.000303306 0.0001011020
[1350,] 0.0003033060 0.000303306 0.0001011020
[1351,] 0.0003033060 0.000303306 0.0001011020
[1352,] 0.0003033060 0.000303306 0.0001011020
[1353,] 0.0003033060 0.000303306 0.0001011020
[1354,] 0.0003033060 0.000303306 0.0001011020
[1355,] 0.0003033060 0.000303306 0.0001011020
[1356,] 0.0003033060 0.000303306 0.0001011020
[1357,] 0.0003033060 0.000303306 0.0001011020
[1358,] 0.0003033060 0.000303306 0.0001011020
[1359,] 0.0003033060 0.000303306 0.0001011020
[1360,] 0.0003033060 0.000303306 0.0001011020
[1361,] 0.0003033060 0.000303306 0.0001011020
[1362,] 0.0003033060 0.000303306 0.0001011020
[1363,] 0.0003033060 0.000303306 0.0001011020
[1364,] 0.0003033060 0.000303306 0.0001011020
[1365,] 0.0003033060 0.000303306 0.0001011020
[1366,] 0.0003033060 0.000303306 0.0001011020
[1367,] 0.0003033060 0.000303306 0.0001011020
[1368,] 0.0003033060 0.000303306 0.0001011020
[1369,] 0.0003033060 0.000303306 0.0001011020
[1370,] 0.0003033060 0.000303306 0.0001011020
[1371,] 0.0003033060 0.000303306 0.0001011020
[1372,] 0.0003033060 0.000303306 0.0001011020
[1373,] 0.0003033060 0.000303306 0.0001011020
[1374,] 0.0003033060 0.000303306 0.0001011020
[1375,] 0.0003033060 0.000303306 0.0001011020
[1376,] 0.0003033060 0.000303306 0.0001011020
[1377,] 0.0003033060 0.000303306 0.0001011020
[1378,] 0.0003033060 0.000303306 0.0001011020
[1379,] 0.0003033060 0.000303306 0.0001011020
[1380,] 0.0003033060 0.000303306 0.0001011020
[1381,] 0.0003033060 0.000303306 0.0001011020
[1382,] 0.0003033060 0.000303306 0.0001011020
[1383,] 0.0003033060 0.000303306 0.0001011020
[1384,] 0.0003033060 0.000303306 0.0001011020
[1385,] 0.0003033060 0.000303306 0.0001011020
[1386,] 0.0003033060 0.000303306 0.0001011020
[1387,] 0.0003033060 0.000303306 0.0001011020
[1388,] 0.0003033060 0.000303306 0.0001011020
[1389,] 0.0003033060 0.000303306 0.0001011020
[1390,] 0.0003033060 0.000303306 0.0001011020
[1391,] 0.0003033060 0.000303306 0.0001011020
[1392,] 0.0003033060 0.000303306 0.0001011020
[1393,] 0.0003033060 0.000303306 0.0001011020
[1394,] 0.0003033060 0.000303306 0.0001011020
[1395,] 0.0003033060 0.000303306 0.0001011020
[1396,] 0.0003033060 0.000303306 0.0001011020
[1397,] 0.0003033060 0.000303306 0.0001011020
[1398,] 0.0003033060 0.000303306 0.0001011020
[1399,] 0.0003033060 0.000303306 0.0001011020
[1400,] 0.0003033060 0.000303306 0.0001011020
[1401,] 0.0003033060 0.000303306 0.0001011020
[1402,] 0.0003033060 0.000303306 0.0001011020
[1403,] 0.0003033060 0.000303306 0.0001011020
[1404,] 0.0003033060 0.000303306 0.0001011020
[1405,] 0.0003033060 0.000303306 0.0001011020
[1406,] 0.0003033060 0.000303306 0.0001011020
[1407,] 0.0003033060 0.000303306 0.0001011020
[1408,] 0.0003033060 0.000303306 0.0001011020
[1409,] 0.0003033060 0.000303306 0.0001011020
[1410,] 0.0003033060 0.000303306 0.0001011020
[1411,] 0.0003033060 0.000303306 0.0001011020
[1412,] 0.0003033060 0.000303306 0.0001011020
[1413,] 0.0003033060 0.000303306 0.0001011020
```
